## Supplementary material for "Characterization of shared and ancestry-specific signals driving complex traits using multi-ancestry fine-mapping": s1_remaining_snps.pvar (part 5 of 6)

```
6	31506624	rs1129640	T	C	100	PASS	AC=4401;AF=0.878794;AN=5008;NS=2504;DP=21316;EAS_AF=0.9028;AMR_AF=0.8833;AFR_AF=0.8782;EUR_AF=0.83;SAS_AF=0.9018;AA=C|||;VT=SNP;EX_TARGET
6	31506648	rs933208	G	T	100	PASS	AC=3891;AF=0.776957;AN=5008;NS=2504;DP=21655;EAS_AF=0.7649;AMR_AF=0.8329;AFR_AF=0.8321;EUR_AF=0.7286;SAS_AF=0.7249;AA=G|||;VT=SNP
6	31506691	rs2071596	G	A	100	PASS	AC=1289;AF=0.257388;AN=5008;NS=2504;DP=21584;EAS_AF=0.3661;AMR_AF=0.2565;AFR_AF=0.3268;EUR_AF=0.17;SAS_AF=0.1421;AA=G|||;VT=SNP
6	31506744	rs2516393	A	C	100	PASS	AC=4401;AF=0.878794;AN=5008;NS=2504;DP=21538;EAS_AF=0.9028;AMR_AF=0.8833;AFR_AF=0.8782;EUR_AF=0.83;SAS_AF=0.9018;AA=C|||;VT=SNP
6	31506801	rs2523512	G	A	100	PASS	AC=857;AF=0.171126;AN=5008;NS=2504;DP=22087;EAS_AF=0.1647;AMR_AF=0.1556;AFR_AF=0.1437;EUR_AF=0.16;SAS_AF=0.2372;AA=G|||;VT=SNP
6	31506854	rs2523511	C	T	100	PASS	AC=4401;AF=0.878794;AN=5008;NS=2504;DP=20505;EAS_AF=0.9028;AMR_AF=0.8833;AFR_AF=0.8782;EUR_AF=0.83;SAS_AF=0.9018;AA=C|||;VT=SNP;EX_TARGET
6	31507062	rs2071595	G	C	100	PASS	AC=508;AF=0.101438;AN=5008;NS=2504;DP=19863;EAS_AF=0.1379;AMR_AF=0.0476;AFR_AF=0.0461;EUR_AF=0.1014;SAS_AF=0.1769;AA=G|||;VT=SNP;EX_TARGET
6	31507447	rs2239709	C	T	100	PASS	AC=508;AF=0.101438;AN=5008;NS=2504;DP=18547;EAS_AF=0.1379;AMR_AF=0.0476;AFR_AF=0.0461;EUR_AF=0.1014;SAS_AF=0.1769;AA=C|||;VT=SNP
6	31507883	rs2523510	G	A	100	PASS	AC=4402;AF=0.878994;AN=5008;NS=2504;DP=17613;EAS_AF=0.9028;AMR_AF=0.8833;AFR_AF=0.879;EUR_AF=0.83;SAS_AF=0.9018;AA=A|||;VT=SNP
6	31507938	rs2269476	G	A	100	PASS	AC=945;AF=0.188698;AN=5008;NS=2504;DP=18352;EAS_AF=0.1478;AMR_AF=0.2767;AFR_AF=0.1641;EUR_AF=0.2425;SAS_AF=0.1462;AA=G|||;VT=SNP
6	31507987	rs12665489	T	G	100	PASS	AC=153;AF=0.0305511;AN=5008;NS=2504;DP=19804;EAS_AF=0.0308;AMR_AF=0.0101;AFR_AF=0;EUR_AF=0.0229;SAS_AF=0.0941;AA=T|||;VT=SNP
6	31508069	rs12665501	T	G	100	PASS	AC=153;AF=0.0305511;AN=5008;NS=2504;DP=21540;EAS_AF=0.0308;AMR_AF=0.0101;AFR_AF=0;EUR_AF=0.0229;SAS_AF=0.0941;AA=T|||;VT=SNP;EX_TARGET
6	31508761	rs2523508	C	T	100	PASS	AC=4400;AF=0.878594;AN=5008;NS=2504;DP=19032;EAS_AF=0.9028;AMR_AF=0.8833;AFR_AF=0.8797;EUR_AF=0.827;SAS_AF=0.9018;AA=T|||;VT=SNP
6	31508836	rs7738430	T	C	100	PASS	AC=221;AF=0.0441294;AN=5008;NS=2504;DP=18972;EAS_AF=0.0744;AMR_AF=0.0202;AFR_AF=0.0098;EUR_AF=0.0308;SAS_AF=0.09;AA=T|||;VT=SNP;EX_TARGET
6	31509284	rs3130059	G	C	100	PASS	AC=1951;AF=0.389577;AN=5008;NS=2504;DP=18057;EAS_AF=0.4702;AMR_AF=0.3372;AFR_AF=0.5106;EUR_AF=0.3101;SAS_AF=0.2618;AA=G|||;VT=SNP
6	31509355	rs2523507	G	A	100	PASS	AC=3949;AF=0.788538;AN=5008;NS=2504;DP=16922;EAS_AF=0.8075;AMR_AF=0.8357;AFR_AF=0.8321;EUR_AF=0.7256;SAS_AF=0.7413;AA=G|||;VT=SNP
6	31509372	rs2239525	G	A	100	PASS	AC=3949;AF=0.788538;AN=5008;NS=2504;DP=17013;EAS_AF=0.8075;AMR_AF=0.8357;AFR_AF=0.8321;EUR_AF=0.7256;SAS_AF=0.7413;AA=G|||;VT=SNP
6	31509432	rs2239526	G	A	100	PASS	AC=3949;AF=0.788538;AN=5008;NS=2504;DP=18195;EAS_AF=0.8075;AMR_AF=0.8357;AFR_AF=0.8321;EUR_AF=0.7256;SAS_AF=0.7413;AA=G|||;VT=SNP
6	31509779	rs2239527	C	G	100	PASS	AC=1864;AF=0.372204;AN=5008;NS=2504;DP=16913;EAS_AF=0.4692;AMR_AF=0.3256;AFR_AF=0.4909;EUR_AF=0.3072;SAS_AF=0.2117;AA=C|||;VT=SNP
6	31509967	rs2523506	G	T	100	PASS	AC=781;AF=0.15595;AN=5008;NS=2504;DP=19593;EAS_AF=0.1637;AMR_AF=0.1354;AFR_AF=0.1112;EUR_AF=0.1451;SAS_AF=0.2342;AA=G|||;VT=SNP
6	31510002	rs2523505	C	G	100	PASS	AC=316;AF=0.063099;AN=5008;NS=2504;DP=20154;EAS_AF=0.0179;AMR_AF=0.0735;AFR_AF=0.1082;EUR_AF=0.0924;SAS_AF=0.0112;AA=C|||;VT=SNP
6	31510858	rs2523504	T	C	100	PASS	AC=3920;AF=0.782748;AN=5008;NS=2504;DP=19118;EAS_AF=0.8075;AMR_AF=0.8343;AFR_AF=0.8109;EUR_AF=0.7256;SAS_AF=0.7413;AA=T|||;VT=SNP
6	31510924	rs2844509	A	G	100	PASS	AC=1216;AF=0.242812;AN=5008;NS=2504;DP=20540;EAS_AF=0.1716;AMR_AF=0.3631;AFR_AF=0.2103;EUR_AF=0.2704;SAS_AF=0.2464;AA=A|||;VT=SNP
6	31510933	rs3130630	A	C	100	PASS	AC=1953;AF=0.389976;AN=5008;NS=2504;DP=20224;EAS_AF=0.4722;AMR_AF=0.3372;AFR_AF=0.5106;EUR_AF=0.3101;SAS_AF=0.2618;AA=A|||;VT=SNP
6	31511138	rs12662306	A	C	100	PASS	AC=154;AF=0.0307508;AN=5008;NS=2504;DP=21816;EAS_AF=0.0308;AMR_AF=0.0101;AFR_AF=0;EUR_AF=0.0229;SAS_AF=0.0951;AA=A|||;VT=SNP
6	31511350	rs9267487	T	C	100	PASS	AC=324;AF=0.0646965;AN=5008;NS=2504;DP=20354;EAS_AF=0.0288;AMR_AF=0.0922;AFR_AF=0.0439;EUR_AF=0.0716;SAS_AF=0.1033;AA=T|||;VT=SNP
6	31511705	rs68092383	A	G	100	PASS	AC=450;AF=0.0898562;AN=5008;NS=2504;DP=20801;EAS_AF=0.0952;AMR_AF=0.0476;AFR_AF=0.0469;EUR_AF=0.1014;SAS_AF=0.1605;AA=A|||;VT=SNP
6	31511857	rs2251824	G	A	100	PASS	AC=778;AF=0.155351;AN=5008;NS=2504;DP=20329;EAS_AF=0.1647;AMR_AF=0.1326;AFR_AF=0.1112;EUR_AF=0.1441;SAS_AF=0.2331;AA=G|||;VT=SNP
6	31512720	rs2071594	G	C	100	PASS	AC=1954;AF=0.390176;AN=5008;NS=2504;DP=21642;EAS_AF=0.4722;AMR_AF=0.3372;AFR_AF=0.5113;EUR_AF=0.3101;SAS_AF=0.2618;AA=G|||;VT=SNP
6	31512799	rs2071593	G	A	100	PASS	AC=451;AF=0.0900559;AN=5008;NS=2504;DP=20385;EAS_AF=0.0952;AMR_AF=0.0476;AFR_AF=0.0469;EUR_AF=0.1014;SAS_AF=0.1616;AA=G|||;VT=SNP
6	31513402	rs2239705	G	A	100	PASS	AC=818;AF=0.163339;AN=5008;NS=2504;DP=17543;EAS_AF=0.1448;AMR_AF=0.2507;AFR_AF=0.1316;EUR_AF=0.1879;SAS_AF=0.138;AA=G|||;VT=SNP
6	31513559	rs2523503	C	A	100	PASS	AC=780;AF=0.155751;AN=5008;NS=2504;DP=18852;EAS_AF=0.1637;AMR_AF=0.1354;AFR_AF=0.1112;EUR_AF=0.1451;SAS_AF=0.2331;AA=C|||;VT=SNP
6	31513864	rs2523502	A	T	100	PASS	AC=4399;AF=0.878395;AN=5008;NS=2504;DP=19357;EAS_AF=0.9028;AMR_AF=0.8833;AFR_AF=0.879;EUR_AF=0.827;SAS_AF=0.9018;AA=T|||;VT=SNP
6	31514247	rs9267488	A	G	100	PASS	AC=320;AF=0.0638978;AN=5008;NS=2504;DP=18509;EAS_AF=0.0526;AMR_AF=0.0288;AFR_AF=0.1014;EUR_AF=0.0825;SAS_AF=0.0307;AA=A|||;VT=SNP;EX_TARGET
6	31515140	rs3219184	A	G	100	PASS	AC=456;AF=0.0910543;AN=5008;NS=2504;DP=16638;EAS_AF=0.0962;AMR_AF=0.049;AFR_AF=0.0492;EUR_AF=0.1004;SAS_AF=0.1626;AA=A|||;VT=SNP
6	31515340	rs2071592	T	A	100	PASS	AC=1914;AF=0.382188;AN=5008;NS=2504;DP=15256;EAS_AF=0.4643;AMR_AF=0.3372;AFR_AF=0.5;EUR_AF=0.2942;SAS_AF=0.2607;AA=T|||;VT=SNP
6	31515763	rs2239708	A	T	100	PASS	AC=326;AF=0.0650958;AN=5008;NS=2504;DP=14668;EAS_AF=0.0923;AMR_AF=0.0245;AFR_AF=0.0151;EUR_AF=0.0437;SAS_AF=0.1554;AA=A|||;VT=SNP
6	31515799	rs2071591	G	A	100	PASS	AC=1950;AF=0.389377;AN=5008;NS=2504;DP=15578;EAS_AF=0.4692;AMR_AF=0.3357;AFR_AF=0.5121;EUR_AF=0.3101;SAS_AF=0.2607;AA=g|||;VT=SNP
6	31516363	rs3219183	C	G	100	PASS	AC=325;AF=0.0648962;AN=5008;NS=2504;DP=21349;EAS_AF=0.0923;AMR_AF=0.0231;AFR_AF=0.0151;EUR_AF=0.0437;SAS_AF=0.1554;AA=g|||;VT=SNP
6	31517114	rs3219182	T	C	100	PASS	AC=324;AF=0.0646965;AN=5008;NS=2504;DP=21757;EAS_AF=0.0923;AMR_AF=0.0231;AFR_AF=0.0151;EUR_AF=0.0437;SAS_AF=0.1544;AA=C|||;VT=SNP
6	31517173	rs3219180	C	T	100	PASS	AC=324;AF=0.0646965;AN=5008;NS=2504;DP=18917;EAS_AF=0.0923;AMR_AF=0.0231;AFR_AF=0.0151;EUR_AF=0.0437;SAS_AF=0.1544;AA=C|||;VT=SNP
6	31517248	rs2857607	C	T	100	PASS	AC=313;AF=0.0625;AN=5008;NS=2504;DP=19221;EAS_AF=0.0179;AMR_AF=0.0735;AFR_AF=0.1036;EUR_AF=0.0954;SAS_AF=0.0112;AA=C|||;VT=SNP
6	31517745	rs76605657	A	G	100	PASS	AC=324;AF=0.0646965;AN=5008;NS=2504;DP=17828;EAS_AF=0.0923;AMR_AF=0.0231;AFR_AF=0.0151;EUR_AF=0.0437;SAS_AF=0.1544;AA=G|||;VT=SNP
6	31517903	rs2523501	G	C	100	PASS	AC=780;AF=0.155751;AN=5008;NS=2504;DP=15700;EAS_AF=0.1637;AMR_AF=0.1369;AFR_AF=0.1104;EUR_AF=0.1471;SAS_AF=0.2311;AA=G|||;VT=SNP
6	31518157	rs11751074	G	A	100	PASS	AC=331;AF=0.0660942;AN=5008;NS=2504;DP=10922;EAS_AF=0.0923;AMR_AF=0.0274;AFR_AF=0.0166;EUR_AF=0.0457;SAS_AF=0.1544;AA=G|||;VT=SNP
6	31518354	rs2523500	G	A	100	PASS	AC=3581;AF=0.715056;AN=5008;NS=2504;DP=16069;EAS_AF=0.7579;AMR_AF=0.6326;AFR_AF=0.7474;EUR_AF=0.6392;SAS_AF=0.7638;AA=A|||;VT=SNP
6	31518433	rs115623520	A	G	100	PASS	AC=92;AF=0.0183706;AN=5008;NS=2504;DP=18386;EAS_AF=0.005;AMR_AF=0.0086;AFR_AF=0.0023;EUR_AF=0.0258;SAS_AF=0.0532;AA=A|||;VT=SNP
6	31518707	rs117997480	G	A	100	PASS	AC=194;AF=0.038738;AN=5008;NS=2504;DP=20221;EAS_AF=0.0208;AMR_AF=0.1354;AFR_AF=0.003;EUR_AF=0.0338;SAS_AF=0.0419;AA=G|||;VT=SNP
6	31518753	rs67104621	G	A	100	PASS	AC=325;AF=0.0648962;AN=5008;NS=2504;DP=20208;EAS_AF=0.0923;AMR_AF=0.0231;AFR_AF=0.0151;EUR_AF=0.0447;SAS_AF=0.1544;AA=G|||;VT=SNP
6	31518764	rs116157207	A	G	100	PASS	AC=92;AF=0.0183706;AN=5008;NS=2504;DP=20122;EAS_AF=0.005;AMR_AF=0.0086;AFR_AF=0.0023;EUR_AF=0.0258;SAS_AF=0.0532;AA=A|||;VT=SNP
6	31519395	rs2523499	G	A	100	PASS	AC=785;AF=0.156749;AN=5008;NS=2504;DP=12950;EAS_AF=0.1667;AMR_AF=0.1383;AFR_AF=0.1104;EUR_AF=0.1481;SAS_AF=0.2311;AA=G|||;VT=SNP
6	31519509	rs112868039	T	C	100	PASS	AC=150;AF=0.0299521;AN=5008;NS=2504;DP=14161;EAS_AF=0.0308;AMR_AF=0.0101;AFR_AF=0;EUR_AF=0.0219;SAS_AF=0.092;AA=T|||;VT=SNP
6	31519653	rs2516383	C	A	100	PASS	AC=4212;AF=0.841054;AN=5008;NS=2504;DP=13893;EAS_AF=0.8998;AMR_AF=0.8372;AFR_AF=0.8154;EUR_AF=0.7565;SAS_AF=0.9049;AA=A|||;VT=SNP
6	31519775	rs35588235	T	C	100	PASS	AC=429;AF=0.0856629;AN=5008;NS=2504;DP=13747;EAS_AF=0.122;AMR_AF=0.1081;AFR_AF=0.0363;EUR_AF=0.1143;SAS_AF=0.0695;AA=T|||;VT=SNP
6	31519785	rs144894798	A	G	100	PASS	AC=324;AF=0.0646965;AN=5008;NS=2504;DP=13953;EAS_AF=0.0923;AMR_AF=0.0231;AFR_AF=0.0151;EUR_AF=0.0437;SAS_AF=0.1544;AA=G|||;VT=SNP
6	31519789	rs140223585	C	G	100	PASS	AC=324;AF=0.0646965;AN=5008;NS=2504;DP=14074;EAS_AF=0.0923;AMR_AF=0.0231;AFR_AF=0.0151;EUR_AF=0.0437;SAS_AF=0.1544;AA=G|||;VT=SNP
6	31520301	rs67000433	T	G	100	PASS	AC=324;AF=0.0646965;AN=5008;NS=2504;DP=16621;EAS_AF=0.0923;AMR_AF=0.0231;AFR_AF=0.0151;EUR_AF=0.0437;SAS_AF=0.1544;AA=T|||;VT=SNP
6	31520426	rs6916921	C	T	100	PASS	AC=507;AF=0.101238;AN=5008;NS=2504;DP=17015;EAS_AF=0.127;AMR_AF=0.183;AFR_AF=0.0242;EUR_AF=0.0944;SAS_AF=0.1278;AA=C|||;VT=SNP
6	31520658	rs34492353	T	A	100	PASS	AC=104;AF=0.0207668;AN=5008;NS=2504;DP=12718;EAS_AF=0.0387;AMR_AF=0.0216;AFR_AF=0.003;EUR_AF=0.0358;SAS_AF=0.0102;AA=T|||;VT=SNP
6	31520732	rs11752951	C	T	100	PASS	AC=324;AF=0.0646965;AN=5008;NS=2504;DP=15012;EAS_AF=0.0923;AMR_AF=0.0231;AFR_AF=0.0151;EUR_AF=0.0437;SAS_AF=0.1544;AA=C|||;VT=SNP
6	31521111	rs72847257	T	C	100	PASS	AC=324;AF=0.0646965;AN=5008;NS=2504;DP=16447;EAS_AF=0.0923;AMR_AF=0.0231;AFR_AF=0.0151;EUR_AF=0.0437;SAS_AF=0.1544;AA=t|||;VT=SNP
6	31521302	rs2255798	G	C	100	PASS	AC=429;AF=0.0856629;AN=5008;NS=2504;DP=17043;EAS_AF=0.123;AMR_AF=0.1066;AFR_AF=0.0363;EUR_AF=0.1143;SAS_AF=0.0695;AA=G|||;VT=SNP
6	31521327	rs66562149	T	C	100	PASS	AC=322;AF=0.0642971;AN=5008;NS=2504;DP=17341;EAS_AF=0.0923;AMR_AF=0.0231;AFR_AF=0.0151;EUR_AF=0.0437;SAS_AF=0.1524;AA=T|||;VT=SNP
6	31521481	rs9267492	C	T	100	PASS	AC=324;AF=0.0646965;AN=5008;NS=2504;DP=16440;EAS_AF=0.0288;AMR_AF=0.0908;AFR_AF=0.0431;EUR_AF=0.0716;SAS_AF=0.1053;AA=C|||;VT=SNP
6	31521596	rs34268928	C	T	100	PASS	AC=138;AF=0.0275559;AN=5008;NS=2504;DP=14055;EAS_AF=0.0159;AMR_AF=0.0072;AFR_AF=0.0552;EUR_AF=0.0338;SAS_AF=0.0102;AA=C|||;VT=SNP
6	31521903	rs3094594	G	T	100	PASS	AC=1950;AF=0.389377;AN=5008;NS=2504;DP=15999;EAS_AF=0.4692;AMR_AF=0.3357;AFR_AF=0.5121;EUR_AF=0.3101;SAS_AF=0.2607;AA=G|||;VT=SNP
6	31521905	rs2516397	C	T	100	PASS	AC=783;AF=0.15635;AN=5008;NS=2504;DP=16157;EAS_AF=0.1637;AMR_AF=0.1383;AFR_AF=0.1104;EUR_AF=0.1471;SAS_AF=0.2331;AA=C|||;VT=SNP
6	31521913	rs2516396	A	G	100	PASS	AC=4211;AF=0.840855;AN=5008;NS=2504;DP=15814;EAS_AF=0.8998;AMR_AF=0.8372;AFR_AF=0.8147;EUR_AF=0.7565;SAS_AF=0.9049;AA=G|||;VT=SNP
6	31522051	rs2255899	C	T	100	PASS	AC=781;AF=0.15595;AN=5008;NS=2504;DP=13295;EAS_AF=0.1637;AMR_AF=0.1383;AFR_AF=0.1104;EUR_AF=0.1471;SAS_AF=0.2311;AA=c|||;VT=SNP
6	31522174	rs9394076	G	A	100	PASS	AC=553;AF=0.110423;AN=5008;NS=2504;DP=17041;EAS_AF=0.3274;AMR_AF=0.147;AFR_AF=0.0008;EUR_AF=0.0119;SAS_AF=0.1104;AA=G|||;VT=SNP
6	31522206	rs67872983	C	T	100	PASS	AC=324;AF=0.0646965;AN=5008;NS=2504;DP=17842;EAS_AF=0.0923;AMR_AF=0.0231;AFR_AF=0.0151;EUR_AF=0.0437;SAS_AF=0.1544;AA=T|||;VT=SNP
6	31522669	rs6929796	G	A	100	PASS	AC=1348;AF=0.269169;AN=5008;NS=2504;DP=17522;EAS_AF=0.4077;AMR_AF=0.255;AFR_AF=0.329;EUR_AF=0.17;SAS_AF=0.1575;AA=G|||;VT=SNP
6	31524851	rs2857605	C	T	100	PASS	AC=4231;AF=0.844848;AN=5008;NS=2504;DP=14572;EAS_AF=0.8194;AMR_AF=0.8862;AFR_AF=0.9297;EUR_AF=0.8111;SAS_AF=0.7618;AA=C|||;VT=SNP
6	31525105	rs2857604	T	G	100	PASS	AC=985;AF=0.196685;AN=5008;NS=2504;DP=14493;EAS_AF=0.1597;AMR_AF=0.281;AFR_AF=0.1974;EUR_AF=0.2167;SAS_AF=0.1534;AA=T|||;VT=SNP
6	31525184	rs3093949	C	T	100	PASS	AC=1894;AF=0.378195;AN=5008;NS=2504;DP=18421;EAS_AF=0.4673;AMR_AF=0.3343;AFR_AF=0.472;EUR_AF=0.3101;SAS_AF=0.2607;AA=C|||;VT=SNP
6	31525319	rs2239707	C	T	100	PASS	AC=3818;AF=0.76238;AN=5008;NS=2504;DP=17420;EAS_AF=0.6984;AMR_AF=0.7839;AFR_AF=0.8911;EUR_AF=0.7107;SAS_AF=0.6922;AA=T|||;VT=SNP
6	31525448	rs2230365	C	T	100	PASS	AC=710;AF=0.141773;AN=5008;NS=2504;DP=15650;EAS_AF=0.2103;AMR_AF=0.1225;AFR_AF=0.0477;EUR_AF=0.1372;SAS_AF=0.2168;AA=C|||;VT=SNP;EX_TARGET
6	31526856	rs13192469	T	C	100	PASS	AC=329;AF=0.0656949;AN=5008;NS=2504;DP=18465;EAS_AF=0.0952;AMR_AF=0.0245;AFR_AF=0.0159;EUR_AF=0.0437;SAS_AF=0.1544;AA=C|||;VT=SNP
6	31526930	rs72847262	A	G	100	PASS	AC=218;AF=0.0435304;AN=5008;NS=2504;DP=16737;EAS_AF=0.0754;AMR_AF=0.0202;AFR_AF=0.0083;EUR_AF=0.0288;SAS_AF=0.09;AA=A|||;VT=SNP
6	31527304	rs72847263	C	G	100	PASS	AC=218;AF=0.0435304;AN=5008;NS=2504;DP=17468;EAS_AF=0.0754;AMR_AF=0.0202;AFR_AF=0.0083;EUR_AF=0.0288;SAS_AF=0.09;AA=C|||;VT=SNP
6	31527468	rs72847264	A	G	100	PASS	AC=218;AF=0.0435304;AN=5008;NS=2504;DP=18196;EAS_AF=0.0754;AMR_AF=0.0202;AFR_AF=0.0083;EUR_AF=0.0288;SAS_AF=0.09;AA=A|||;VT=SNP
6	31527589	rs34283380	G	A	100	PASS	AC=106;AF=0.0211661;AN=5008;NS=2504;DP=21215;EAS_AF=0.0169;AMR_AF=0.0029;AFR_AF=0.0068;EUR_AF=0.0149;SAS_AF=0.0644;AA=G|||;VT=SNP
6	31528130	rs4947324	C	T	100	PASS	AC=522;AF=0.104233;AN=5008;NS=2504;DP=18489;EAS_AF=0.0337;AMR_AF=0.1297;AFR_AF=0.1089;EUR_AF=0.1382;SAS_AF=0.1176;AA=C|||;VT=SNP
6	31528326	rs2516479	G	C	100	PASS	AC=3259;AF=0.650759;AN=5008;NS=2504;DP=18452;EAS_AF=0.6647;AMR_AF=0.611;AFR_AF=0.733;EUR_AF=0.5954;SAS_AF=0.6104;AA=G|||;VT=SNP
6	31528690	rs13215091	G	A	100	PASS	AC=327;AF=0.0652955;AN=5008;NS=2504;DP=23154;EAS_AF=0.0923;AMR_AF=0.0245;AFR_AF=0.0159;EUR_AF=0.0437;SAS_AF=0.1554;AA=A|||;VT=SNP
6	31529334	rs2516392	C	G	100	PASS	AC=3265;AF=0.651957;AN=5008;NS=2504;DP=16241;EAS_AF=0.6657;AMR_AF=0.611;AFR_AF=0.7368;EUR_AF=0.5954;SAS_AF=0.6104;AA=G|||;VT=SNP
6	31529335	rs2516391	T	G	100	PASS	AC=3265;AF=0.651957;AN=5008;NS=2504;DP=16231;EAS_AF=0.6657;AMR_AF=0.611;AFR_AF=0.7368;EUR_AF=0.5954;SAS_AF=0.6104;AA=G|||;VT=SNP
6	31529883	rs2516390	C	T	100	PASS	AC=3259;AF=0.650759;AN=5008;NS=2504;DP=16116;EAS_AF=0.6647;AMR_AF=0.6095;AFR_AF=0.733;EUR_AF=0.5954;SAS_AF=0.6115;AA=T|||;VT=SNP
6	31529897	rs116749187	C	T	100	PASS	AC=506;AF=0.101038;AN=5008;NS=2504;DP=16962;EAS_AF=0.127;AMR_AF=0.1816;AFR_AF=0.0242;EUR_AF=0.0944;SAS_AF=0.1278;AA=C|||;VT=SNP
6	31530574	rs3094595	G	T	100	PASS	AC=3258;AF=0.650559;AN=5008;NS=2504;DP=16073;EAS_AF=0.6647;AMR_AF=0.6095;AFR_AF=0.733;EUR_AF=0.5954;SAS_AF=0.6104;AA=T|||;VT=SNP
6	31530873	rs138240887	G	A	100	PASS	AC=168;AF=0.0335463;AN=5008;NS=2504;DP=16946;EAS_AF=0.0556;AMR_AF=0.0331;AFR_AF=0.0023;EUR_AF=0.0358;SAS_AF=0.0511;AA=G|||;VT=SNP
6	31531215	rs928815	T	G	100	PASS	AC=3258;AF=0.650559;AN=5008;NS=2504;DP=19852;EAS_AF=0.6647;AMR_AF=0.6095;AFR_AF=0.733;EUR_AF=0.5954;SAS_AF=0.6104;AA=G|||;VT=SNP
6	31531478	rs12663590	G	A	100	PASS	AC=779;AF=0.155551;AN=5008;NS=2504;DP=20110;EAS_AF=0.1627;AMR_AF=0.1383;AFR_AF=0.1097;EUR_AF=0.1471;SAS_AF=0.2311;AA=G|||;VT=SNP
6	31532193	rs3135043	G	A	100	PASS	AC=3258;AF=0.650559;AN=5008;NS=2504;DP=13139;EAS_AF=0.6647;AMR_AF=0.6095;AFR_AF=0.733;EUR_AF=0.5954;SAS_AF=0.6104;AA=A|||;VT=SNP
6	31532254	rs3135042	G	A	100	PASS	AC=3258;AF=0.650559;AN=5008;NS=2504;DP=11448;EAS_AF=0.6647;AMR_AF=0.6095;AFR_AF=0.733;EUR_AF=0.5954;SAS_AF=0.6104;AA=G|||;VT=SNP
6	31532490	rs73396237	C	G	100	PASS	AC=1314;AF=0.26238;AN=5008;NS=2504;DP=11443;EAS_AF=0.4028;AMR_AF=0.255;AFR_AF=0.3185;EUR_AF=0.1541;SAS_AF=0.1585;AA=C|||;VT=SNP
6	31532553	rs2857710	C	T	100	PASS	AC=3259;AF=0.650759;AN=5008;NS=2504;DP=15250;EAS_AF=0.6647;AMR_AF=0.6095;AFR_AF=0.733;EUR_AF=0.5964;SAS_AF=0.6104;AA=T|||;VT=SNP
6	31532564	rs3131641	G	A	100	PASS	AC=1954;AF=0.390176;AN=5008;NS=2504;DP=15150;EAS_AF=0.4692;AMR_AF=0.3357;AFR_AF=0.5136;EUR_AF=0.3111;SAS_AF=0.2618;AA=G|||;VT=SNP
6	31532814	rs2857709	A	G	100	PASS	AC=4737;AF=0.945887;AN=5008;NS=2504;DP=21270;EAS_AF=0.9712;AMR_AF=0.9452;AFR_AF=0.9682;EUR_AF=0.8837;SAS_AF=0.954;AA=G|||;VT=SNP
6	31533378	rs2857602	G	A	100	PASS	AC=3258;AF=0.650559;AN=5008;NS=2504;DP=21277;EAS_AF=0.6647;AMR_AF=0.6095;AFR_AF=0.733;EUR_AF=0.5954;SAS_AF=0.6104;AA=A|||;VT=SNP
6	31533606	rs2857708	C	T	100	PASS	AC=423;AF=0.0844649;AN=5008;NS=2504;DP=18356;EAS_AF=0.121;AMR_AF=0.1037;AFR_AF=0.0356;EUR_AF=0.1143;SAS_AF=0.0685;AA=C|||;VT=SNP
6	31533718	rs4947326	A	G	100	PASS	AC=300;AF=0.0599042;AN=5008;NS=2504;DP=18560;EAS_AF=0.0288;AMR_AF=0.0807;AFR_AF=0.0378;EUR_AF=0.0616;SAS_AF=0.1053;AA=A|||;VT=SNP
6	31533722	rs113019108	C	T	100	PASS	AC=341;AF=0.0680911;AN=5008;NS=2504;DP=18739;EAS_AF=0.0417;AMR_AF=0.0317;AFR_AF=0.0658;EUR_AF=0.0328;SAS_AF=0.1605;AA=C|||;VT=SNP
6	31533728	rs4947327	G	A	100	PASS	AC=300;AF=0.0599042;AN=5008;NS=2504;DP=18595;EAS_AF=0.0288;AMR_AF=0.0807;AFR_AF=0.0378;EUR_AF=0.0616;SAS_AF=0.1053;AA=G|||;VT=SNP
6	31533870	rs2844486	A	G	100	PASS	AC=3258;AF=0.650559;AN=5008;NS=2504;DP=19240;EAS_AF=0.6647;AMR_AF=0.6095;AFR_AF=0.733;EUR_AF=0.5954;SAS_AF=0.6104;AA=A|||;VT=SNP
6	31534206	rs2844485	A	G	100	PASS	AC=3257;AF=0.650359;AN=5008;NS=2504;DP=16238;EAS_AF=0.6647;AMR_AF=0.6095;AFR_AF=0.7322;EUR_AF=0.5954;SAS_AF=0.6104;AA=G|||;VT=SNP
6	31534500	rs9267497	A	G	100	PASS	AC=300;AF=0.0599042;AN=5008;NS=2504;DP=16346;EAS_AF=0.0288;AMR_AF=0.0807;AFR_AF=0.0378;EUR_AF=0.0616;SAS_AF=0.1053;AA=A|||;VT=SNP
6	31535074	rs1121800	A	T	100	PASS	AC=3258;AF=0.650559;AN=5008;NS=2504;DP=16213;EAS_AF=0.6647;AMR_AF=0.6095;AFR_AF=0.733;EUR_AF=0.5954;SAS_AF=0.6104;AA=A|||;VT=SNP
6	31536224	rs2844484	A	G	100	PASS	AC=3257;AF=0.650359;AN=5008;NS=2504;DP=19670;EAS_AF=0.6667;AMR_AF=0.6095;AFR_AF=0.733;EUR_AF=0.5924;SAS_AF=0.6104;AA=G|||;VT=SNP
6	31536796	rs2844483	T	G	100	PASS	AC=3260;AF=0.650958;AN=5008;NS=2504;DP=21989;EAS_AF=0.6667;AMR_AF=0.6095;AFR_AF=0.733;EUR_AF=0.5954;SAS_AF=0.6104;AA=T|||;VT=SNP
6	31537296	rs9267499	G	C	100	PASS	AC=525;AF=0.104832;AN=5008;NS=2504;DP=15814;EAS_AF=0.0347;AMR_AF=0.1311;AFR_AF=0.1097;EUR_AF=0.1382;SAS_AF=0.1176;AA=G|||;VT=SNP
6	31537606	rs2857706	C	T	100	PASS	AC=780;AF=0.155751;AN=5008;NS=2504;DP=16842;EAS_AF=0.1627;AMR_AF=0.1398;AFR_AF=0.1097;EUR_AF=0.1471;SAS_AF=0.2311;AA=C|||;VT=SNP
6	31538244	rs2009658	C	G	100	PASS	AC=776;AF=0.154952;AN=5008;NS=2504;DP=18302;EAS_AF=0.1627;AMR_AF=0.1326;AFR_AF=0.1112;EUR_AF=0.1461;SAS_AF=0.2311;AA=C|||;VT=SNP
6	31538497	rs915654	T	A	100	PASS	AC=2332;AF=0.465655;AN=5008;NS=2504;DP=15788;EAS_AF=0.5744;AMR_AF=0.428;AFR_AF=0.5234;EUR_AF=0.337;SAS_AF=0.4346;AA=A|||;VT=SNP
6	31539767	rs2844482	C	T	100	PASS	AC=782;AF=0.15615;AN=5008;NS=2504;DP=16054;EAS_AF=0.1627;AMR_AF=0.1398;AFR_AF=0.1112;EUR_AF=0.1471;SAS_AF=0.2311;AA=C|||;VT=SNP
6	31539768	rs2071590	A	G	100	PASS	AC=3585;AF=0.715855;AN=5008;NS=2504;DP=15978;EAS_AF=0.7589;AMR_AF=0.6326;AFR_AF=0.7511;EUR_AF=0.6362;SAS_AF=0.7648;AA=G|||;VT=SNP
6	31540071	rs1800683	G	A	100	PASS	AC=1951;AF=0.389577;AN=5008;NS=2504;DP=14542;EAS_AF=0.4692;AMR_AF=0.3372;AFR_AF=0.5151;EUR_AF=0.3052;SAS_AF=0.2618;AA=G|||;VT=SNP
6	31540141	rs2239704	A	C	100	PASS	AC=3253;AF=0.649561;AN=5008;NS=2504;DP=15547;EAS_AF=0.6677;AMR_AF=0.6081;AFR_AF=0.73;EUR_AF=0.5924;SAS_AF=0.6104;AA=C|||;VT=SNP
6	31540313	rs909253	A	G	100	PASS	AC=1952;AF=0.389776;AN=5008;NS=2504;DP=19345;EAS_AF=0.4692;AMR_AF=0.3372;AFR_AF=0.5151;EUR_AF=0.3062;SAS_AF=0.2618;AA=A|||;VT=SNP
6	31540429	rs746868	C	G	100	PASS	AC=3274;AF=0.653754;AN=5008;NS=2504;DP=16118;EAS_AF=0.6687;AMR_AF=0.6095;AFR_AF=0.736;EUR_AF=0.5934;SAS_AF=0.6207;AA=G|||;VT=SNP
6	31540556	rs2229094	T	C	100	PASS	AC=1374;AF=0.274361;AN=5008;NS=2504;DP=16761;EAS_AF=0.1974;AMR_AF=0.2738;AFR_AF=0.2685;EUR_AF=0.2873;SAS_AF=0.3487;AA=C|||;VT=SNP;EX_TARGET
6	31540757	rs2229092	A	C	100	PASS	AC=135;AF=0.0269569;AN=5008;NS=2504;DP=15419;EAS_AF=0.0129;AMR_AF=0.0331;AFR_AF=0.0038;EUR_AF=0.0616;SAS_AF=0.0327;AA=A|||;VT=SNP;EX_TARGET
6	31540784	rs1041981	C	A	100	PASS	AC=1951;AF=0.389577;AN=5008;NS=2504;DP=15261;EAS_AF=0.4692;AMR_AF=0.3386;AFR_AF=0.5136;EUR_AF=0.3062;SAS_AF=0.2618;AA=C|||;VT=SNP;EX_TARGET
6	31541848	rs3093547	T	A	100	PASS	AC=92;AF=0.0183706;AN=5008;NS=2504;DP=17200;EAS_AF=0.005;AMR_AF=0.0086;AFR_AF=0.0023;EUR_AF=0.0258;SAS_AF=0.0532;AA=T|||;VT=SNP
6	31542308	rs1799964	T	C	100	PASS	AC=1097;AF=0.21905;AN=5008;NS=2504;DP=17693;EAS_AF=0.1954;AMR_AF=0.219;AFR_AF=0.149;EUR_AF=0.2097;SAS_AF=0.3476;AA=c|||;VT=SNP
6	31542476	rs1800630	C	A	100	PASS	AC=772;AF=0.154153;AN=5008;NS=2504;DP=15932;EAS_AF=0.1637;AMR_AF=0.134;AFR_AF=0.0998;EUR_AF=0.1451;SAS_AF=0.2413;AA=C|||;VT=SNP
6	31542482	rs1799724	C	T	100	PASS	AC=496;AF=0.0990415;AN=5008;NS=2504;DP=16003;EAS_AF=0.125;AMR_AF=0.183;AFR_AF=0.0242;EUR_AF=0.0944;SAS_AF=0.1186;AA=C|||;VT=SNP
6	31542533	rs4248158	C	T	100	PASS	AC=129;AF=0.0257588;AN=5008;NS=2504;DP=16242;EAS_AF=0.0238;AMR_AF=0.0115;AFR_AF=0;EUR_AF=0.0129;SAS_AF=0.0859;AA=C|||;VT=SNP
6	31543031	rs1800629	G	A	100	PASS	AC=452;AF=0.0902556;AN=5008;NS=2504;DP=16233;EAS_AF=0.0585;AMR_AF=0.0692;AFR_AF=0.1195;EUR_AF=0.1342;SAS_AF=0.0532;AA=G|||;VT=SNP;EX_TARGET
6	31543101	rs361525	G	A	100	PASS	AC=305;AF=0.0609026;AN=5008;NS=2504;DP=15005;EAS_AF=0.0308;AMR_AF=0.0821;AFR_AF=0.0378;EUR_AF=0.0636;SAS_AF=0.1053;AA=G|||;VT=SNP
6	31543758	rs3093661	G	A	100	PASS	AC=261;AF=0.0521166;AN=5008;NS=2504;DP=21274;EAS_AF=0.0308;AMR_AF=0.0562;AFR_AF=0.0303;EUR_AF=0.0477;SAS_AF=0.1053;AA=G|||;VT=SNP
6	31543827	rs1800610	G	A	100	PASS	AC=503;AF=0.100439;AN=5008;NS=2504;DP=20986;EAS_AF=0.1369;AMR_AF=0.183;AFR_AF=0.0242;EUR_AF=0.0895;SAS_AF=0.1186;AA=G|||;VT=SNP
6	31544189	rs3093662	A	G	100	PASS	AC=400;AF=0.0798722;AN=5008;NS=2504;DP=20289;EAS_AF=0.0308;AMR_AF=0.1095;AFR_AF=0.0772;EUR_AF=0.0845;SAS_AF=0.1084;AA=A|||;VT=SNP
6	31544642	rs3093664	A	G	100	PASS	AC=395;AF=0.0788738;AN=5008;NS=2504;DP=18916;EAS_AF=0.0357;AMR_AF=0.0836;AFR_AF=0.084;EUR_AF=0.0835;SAS_AF=0.1084;AA=G|||;VT=SNP
6	31546495	rs3093668	G	C	100	PASS	AC=256;AF=0.0511182;AN=5008;NS=2504;DP=18461;EAS_AF=0.0278;AMR_AF=0.0562;AFR_AF=0.0303;EUR_AF=0.0467;SAS_AF=0.1043;AA=G|||;VT=SNP
6	31546980	rs3093671	G	A	100	PASS	AC=341;AF=0.0680911;AN=5008;NS=2504;DP=17850;EAS_AF=0.0417;AMR_AF=0.0288;AFR_AF=0.0673;EUR_AF=0.0318;SAS_AF=0.1616;AA=G|||;VT=SNP
6	31547514	rs769178	G	T	100	PASS	AC=500;AF=0.0998403;AN=5008;NS=2504;DP=15941;EAS_AF=0.126;AMR_AF=0.183;AFR_AF=0.0242;EUR_AF=0.0895;SAS_AF=0.1268;AA=G|||;VT=SNP
6	31547611	rs769177	C	T	100	PASS	AC=221;AF=0.0441294;AN=5008;NS=2504;DP=19660;EAS_AF=0.0774;AMR_AF=0.0202;AFR_AF=0.0091;EUR_AF=0.0288;SAS_AF=0.09;AA=C|||;VT=SNP
6	31549556	rs3093553	T	G	100	PASS	AC=375;AF=0.0748802;AN=5008;NS=2504;DP=16536;EAS_AF=0.0337;AMR_AF=0.0865;AFR_AF=0.0719;EUR_AF=0.0716;SAS_AF=0.1166;AA=G|||;VT=SNP;EX_TARGET
6	31551066	rs769174	C	G	100	PASS	AC=489;AF=0.0976438;AN=5008;NS=2504;DP=17348;EAS_AF=0.0179;AMR_AF=0.0836;AFR_AF=0.1899;EUR_AF=0.1312;SAS_AF=0.0307;AA=C|||;VT=SNP
6	31552850	rs7758790	T	C	100	PASS	AC=1234;AF=0.246406;AN=5008;NS=2504;DP=17032;EAS_AF=0.1766;AMR_AF=0.2392;AFR_AF=0.202;EUR_AF=0.2316;SAS_AF=0.3988;AA=C|||;VT=SNP
6	31553194	rs9267502	G	A	100	PASS	AC=416;AF=0.0830671;AN=5008;NS=2504;DP=19037;EAS_AF=0.0278;AMR_AF=0.1124;AFR_AF=0.0809;EUR_AF=0.0885;SAS_AF=0.1166;AA=A|||;VT=SNP
6	31553468	rs41268884	A	G	100	PASS	AC=413;AF=0.0824681;AN=5008;NS=2504;DP=21260;EAS_AF=0.1042;AMR_AF=0.1037;AFR_AF=0.0325;EUR_AF=0.1233;SAS_AF=0.0706;AA=A|||;VT=SNP
6	31554382	rs9368696	G	A	100	PASS	AC=603;AF=0.120407;AN=5008;NS=2504;DP=16943;EAS_AF=0.3442;AMR_AF=0.1484;AFR_AF=0.0234;EUR_AF=0.0119;SAS_AF=0.1125;AA=G|||;VT=SNP
6	31554607	rs7769073	T	A	100	PASS	AC=379;AF=0.0756789;AN=5008;NS=2504;DP=16188;EAS_AF=0.0466;AMR_AF=0.0288;AFR_AF=0.0825;EUR_AF=0.0477;SAS_AF=0.1585;AA=A|||;VT=SNP
6	31554714	rs9469027	G	C	100	PASS	AC=144;AF=0.028754;AN=5008;NS=2504;DP=18427;EAS_AF=0.0079;AMR_AF=0.0173;AFR_AF=0.0408;EUR_AF=0.0209;SAS_AF=0.0501;AA=C|||;VT=SNP
6	31555130	rs2256965	A	G	100	PASS	AC=3241;AF=0.647165;AN=5008;NS=2504;DP=18586;EAS_AF=0.7331;AMR_AF=0.5519;AFR_AF=0.652;EUR_AF=0.5487;SAS_AF=0.7209;AA=G|||;VT=SNP;EX_TARGET
6	31555392	rs2256974	C	A	100	PASS	AC=1428;AF=0.285144;AN=5008;NS=2504;DP=12789;EAS_AF=0.4077;AMR_AF=0.2752;AFR_AF=0.3782;EUR_AF=0.1789;SAS_AF=0.1493;AA=C|||;VT=SNP
6	31555657	rs3135041	A	G	100	PASS	AC=1105;AF=0.220647;AN=5008;NS=2504;DP=8072;EAS_AF=0.1687;AMR_AF=0.1916;AFR_AF=0.1967;EUR_AF=0.2783;SAS_AF=0.2679;AA=A|||;VT=SNP;EX_TARGET
6	31556581	rs1052248	T	A	100	PASS	AC=1511;AF=0.301717;AN=5008;NS=2504;DP=17423;EAS_AF=0.253;AMR_AF=0.2291;AFR_AF=0.2186;EUR_AF=0.2734;SAS_AF=0.545;AA=A|||;VT=SNP
6	31556656	rs3087617	A	T	100	PASS	AC=527;AF=0.105232;AN=5008;NS=2504;DP=15329;EAS_AF=0.131;AMR_AF=0.0403;AFR_AF=0.0386;EUR_AF=0.0934;SAS_AF=0.227;AA=A|||;VT=SNP
6	31556709	rs986475	A	G	100	PASS	AC=525;AF=0.104832;AN=5008;NS=2504;DP=16033;EAS_AF=0.1458;AMR_AF=0.1844;AFR_AF=0.025;EUR_AF=0.0885;SAS_AF=0.1309;AA=A|||;VT=SNP
6	31556922	rs3179004	C	T	100	PASS	AC=253;AF=0.0505192;AN=5008;NS=2504;DP=15620;EAS_AF=0.0089;AMR_AF=0.0562;AFR_AF=0.0681;EUR_AF=0.0318;SAS_AF=0.0849;AA=C|||;VT=SNP;EX_TARGET
6	31557226	rs11575842	G	A	100	PASS	AC=392;AF=0.0782748;AN=5008;NS=2504;DP=16350;EAS_AF=0.0694;AMR_AF=0.1037;AFR_AF=0.0446;EUR_AF=0.1223;SAS_AF=0.0695;AA=G|||;VT=SNP
6	31557791	rs11575839	G	A	100	PASS	AC=369;AF=0.0736821;AN=5008;NS=2504;DP=18128;EAS_AF=0.0407;AMR_AF=0.0375;AFR_AF=0.0885;EUR_AF=0.0338;SAS_AF=0.1544;AA=G|||;VT=SNP;EX_TARGET
6	31558702	rs3130063	C	T	100	PASS	AC=293;AF=0.0585064;AN=5008;NS=2504;DP=16573;EAS_AF=0.0516;AMR_AF=0.0317;AFR_AF=0.0802;EUR_AF=0.0815;SAS_AF=0.0317;AA=C|||;VT=SNP
6	31558720	rs3896375	G	A	100	PASS	AC=390;AF=0.0778754;AN=5008;NS=2504;DP=16300;EAS_AF=0.0704;AMR_AF=0.1037;AFR_AF=0.0416;EUR_AF=0.1203;SAS_AF=0.0726;AA=G|||;VT=SNP
6	31558978	rs41268888	G	C	100	PASS	AC=381;AF=0.0760783;AN=5008;NS=2504;DP=19948;EAS_AF=0.0704;AMR_AF=0.1037;AFR_AF=0.0333;EUR_AF=0.1233;SAS_AF=0.0716;AA=G|||;VT=SNP
6	31559353	rs2736192	A	G	100	PASS	AC=4769;AF=0.952276;AN=5008;NS=2504;DP=18223;EAS_AF=0.9722;AMR_AF=0.9481;AFR_AF=0.9728;EUR_AF=0.8917;SAS_AF=0.9693;AA=G|||;VT=SNP
6	31559900	rs41268892	G	A	100	PASS	AC=390;AF=0.0778754;AN=5008;NS=2504;DP=16757;EAS_AF=0.0704;AMR_AF=0.1037;AFR_AF=0.0416;EUR_AF=0.1203;SAS_AF=0.0726;AA=G|||;VT=SNP
6	31560702	rs11575836	A	G	100	PASS	AC=389;AF=0.0776757;AN=5008;NS=2504;DP=20222;EAS_AF=0.0704;AMR_AF=0.1037;AFR_AF=0.0416;EUR_AF=0.1193;SAS_AF=0.0726;AA=A|||;VT=SNP
6	31560910	rs2736191	C	G	100	PASS	AC=1143;AF=0.228235;AN=5008;NS=2504;DP=15242;EAS_AF=0.4226;AMR_AF=0.2205;AFR_AF=0.3056;EUR_AF=0.0288;SAS_AF=0.1339;AA=C|||;VT=SNP
6	31560948	rs11575835	C	T	100	PASS	AC=244;AF=0.048722;AN=5008;NS=2504;DP=14899;EAS_AF=0.126;AMR_AF=0.0187;AFR_AF=0.0023;EUR_AF=0.0219;SAS_AF=0.0808;AA=C|||;VT=SNP
6	31561211	rs2736190	T	C	100	PASS	AC=4136;AF=0.825879;AN=5008;NS=2504;DP=13535;EAS_AF=0.9077;AMR_AF=0.83;AFR_AF=0.7874;EUR_AF=0.7485;SAS_AF=0.8701;AA=C|||;VT=SNP
6	31561353	rs28732146	T	A	100	PASS	AC=919;AF=0.183506;AN=5008;NS=2504;DP=17022;EAS_AF=0.124;AMR_AF=0.1499;AFR_AF=0.1316;EUR_AF=0.1958;SAS_AF=0.3262;AA=T|||;VT=SNP
6	31561639	rs4388309	G	A	100	PASS	AC=389;AF=0.0776757;AN=5008;NS=2504;DP=17093;EAS_AF=0.0704;AMR_AF=0.1037;AFR_AF=0.0416;EUR_AF=0.1193;SAS_AF=0.0726;AA=G|||;VT=SNP
6	31561747	rs4947328	A	G	100	PASS	AC=580;AF=0.115815;AN=5008;NS=2504;DP=21367;EAS_AF=0.3403;AMR_AF=0.147;AFR_AF=0.0008;EUR_AF=0.0179;SAS_AF=0.1186;AA=A|||;VT=SNP
6	31562150	rs2857599	G	A	100	PASS	AC=449;AF=0.0896565;AN=5008;NS=2504;DP=20620;EAS_AF=0.0863;AMR_AF=0.1095;AFR_AF=0.0424;EUR_AF=0.1481;SAS_AF=0.0828;AA=G|||;VT=SNP
6	31562615	rs2515920	A	T	100	PASS	AC=248;AF=0.0495208;AN=5008;NS=2504;DP=19470;EAS_AF=0.1121;AMR_AF=0.0202;AFR_AF=0.0023;EUR_AF=0.0288;SAS_AF=0.091;AA=A|||;VT=SNP
6	31562752	rs4713476	G	C	100	PASS	AC=620;AF=0.123802;AN=5008;NS=2504;DP=15601;EAS_AF=0.3403;AMR_AF=0.1513;AFR_AF=0.0234;EUR_AF=0.0199;SAS_AF=0.1237;AA=G|||;VT=SNP
6	31562764	rs3130632	C	T	100	PASS	AC=1592;AF=0.317891;AN=5008;NS=2504;DP=15368;EAS_AF=0.4821;AMR_AF=0.2853;AFR_AF=0.4418;EUR_AF=0.1541;SAS_AF=0.1728;AA=C|||;VT=SNP
6	31562767	rs34744948	G	C	100	PASS	AC=359;AF=0.0716853;AN=5008;NS=2504;DP=15121;EAS_AF=0.126;AMR_AF=0.0231;AFR_AF=0.0204;EUR_AF=0.0596;SAS_AF=0.1319;AA=G|||;VT=SNP
6	31562924	rs71563353	C	T	100	PASS	AC=360;AF=0.071885;AN=5008;NS=2504;DP=15353;EAS_AF=0.126;AMR_AF=0.0231;AFR_AF=0.0204;EUR_AF=0.0606;SAS_AF=0.1319;AA=C|||;VT=SNP
6	31563228	rs2857598	A	C	100	PASS	AC=4798;AF=0.958067;AN=5008;NS=2504;DP=14832;EAS_AF=0.9712;AMR_AF=0.9496;AFR_AF=0.9955;EUR_AF=0.8917;SAS_AF=0.9683;AA=C|||;VT=SNP
6	31563240	rs3132452	C	A	100	PASS	AC=551;AF=0.110024;AN=5008;NS=2504;DP=14996;EAS_AF=0.1766;AMR_AF=0.1787;AFR_AF=0.0257;EUR_AF=0.0885;SAS_AF=0.1288;AA=A|||;VT=SNP
6	31563429	rs2844481	T	C	100	PASS	AC=4149;AF=0.828474;AN=5008;NS=2504;DP=13646;EAS_AF=0.9067;AMR_AF=0.8285;AFR_AF=0.7882;EUR_AF=0.7485;SAS_AF=0.8845;AA=C|||;VT=SNP
6	31564167	rs2515919	A	G	100	PASS	AC=1519;AF=0.303315;AN=5008;NS=2504;DP=18072;EAS_AF=0.254;AMR_AF=0.2378;AFR_AF=0.1747;EUR_AF=0.3857;SAS_AF=0.4898;AA=G|||;VT=SNP
6	31564728	rs2736189	G	A	100	PASS	AC=394;AF=0.0786741;AN=5008;NS=2504;DP=20175;EAS_AF=0.0704;AMR_AF=0.1052;AFR_AF=0.0416;EUR_AF=0.1223;SAS_AF=0.0736;AA=-|||;VT=SNP
6	31564821	rs2844480	C	T	100	PASS	AC=910;AF=0.181709;AN=5008;NS=2504;DP=19637;EAS_AF=0.124;AMR_AF=0.1499;AFR_AF=0.1233;EUR_AF=0.1988;SAS_AF=0.3252;AA=c|||;VT=SNP
6	31565384	rs35266973	A	G	100	PASS	AC=609;AF=0.121605;AN=5008;NS=2504;DP=15489;EAS_AF=0.127;AMR_AF=0.0908;AFR_AF=0.0484;EUR_AF=0.1928;SAS_AF=0.1636;AA=A|||;VT=SNP
6	31565648	rs2736188	G	A	100	PASS	AC=373;AF=0.0744808;AN=5008;NS=2504;DP=20341;EAS_AF=0.0704;AMR_AF=0.1023;AFR_AF=0.0333;EUR_AF=0.1163;SAS_AF=0.0716;AA=G|||;VT=SNP
6	31566168	rs3130631	C	G	100	PASS	AC=291;AF=0.058107;AN=5008;NS=2504;DP=19593;EAS_AF=0.0516;AMR_AF=0.0317;AFR_AF=0.0794;EUR_AF=0.0815;SAS_AF=0.0307;AA=C|||;VT=SNP
6	31566204	rs2509217	C	T	100	PASS	AC=282;AF=0.0563099;AN=5008;NS=2504;DP=19836;EAS_AF=0.1131;AMR_AF=0.0231;AFR_AF=0.0083;EUR_AF=0.0368;SAS_AF=0.1063;AA=C|||;VT=SNP
6	31566946	rs57338313	G	A	100	PASS	AC=333;AF=0.0664936;AN=5008;NS=2504;DP=18447;EAS_AF=0.0387;AMR_AF=0.0288;AFR_AF=0.0658;EUR_AF=0.0318;SAS_AF=0.1585;AA=G|||;VT=SNP
6	31567422	rs2857596	G	T	100	PASS	AC=4149;AF=0.828474;AN=5008;NS=2504;DP=18390;EAS_AF=0.9087;AMR_AF=0.8285;AFR_AF=0.7874;EUR_AF=0.7465;SAS_AF=0.8855;AA=T|||;VT=SNP
6	31568279	rs77056483	G	A	100	PASS	AC=282;AF=0.0563099;AN=5008;NS=2504;DP=17989;EAS_AF=0.1131;AMR_AF=0.0231;AFR_AF=0.0083;EUR_AF=0.0368;SAS_AF=0.1063;AA=G|||;VT=SNP
6	31568469	rs2857595	G	A	100	PASS	AC=1610;AF=0.321486;AN=5008;NS=2504;DP=16543;EAS_AF=0.502;AMR_AF=0.2896;AFR_AF=0.4395;EUR_AF=0.1561;SAS_AF=0.1687;AA=G|||;VT=SNP
6	31569275	rs9267513	A	C	100	PASS	AC=872;AF=0.174121;AN=5008;NS=2504;DP=16568;EAS_AF=0.1677;AMR_AF=0.2522;AFR_AF=0.1422;EUR_AF=0.1889;SAS_AF=0.1534;AA=A|||;VT=SNP
6	31569704	rs2507960	G	A	100	PASS	AC=862;AF=0.172125;AN=5008;NS=2504;DP=15501;EAS_AF=0.1637;AMR_AF=0.2522;AFR_AF=0.1399;EUR_AF=0.1889;SAS_AF=0.1503;AA=g|||;VT=SNP
6	31570670	rs72850135	C	T	100	PASS	AC=274;AF=0.0547125;AN=5008;NS=2504;DP=17323;EAS_AF=0.1151;AMR_AF=0.0216;AFR_AF=0.0076;EUR_AF=0.0288;SAS_AF=0.1063;AA=C|||;VT=SNP
6	31570931	rs79584031	G	A	100	PASS	AC=256;AF=0.0511182;AN=5008;NS=2504;DP=11111;EAS_AF=0.1121;AMR_AF=0.0202;AFR_AF=0.0076;EUR_AF=0.0288;SAS_AF=0.092;AA=G|||;VT=SNP
6	31571894	rs56111157	G	A	100	PASS	AC=583;AF=0.116414;AN=5008;NS=2504;DP=17394;EAS_AF=0.1012;AMR_AF=0.1037;AFR_AF=0.1604;EUR_AF=0.1123;SAS_AF=0.0859;AA=A|||;VT=SNP
6	31572333	rs2736186	G	A	100	PASS	AC=351;AF=0.0700879;AN=5008;NS=2504;DP=19569;EAS_AF=0.0159;AMR_AF=0.0418;AFR_AF=0.174;EUR_AF=0.0567;SAS_AF=0.0194;AA=g|||;VT=SNP
6	31572634	rs28732147	G	A	100	PASS	AC=588;AF=0.117412;AN=5008;NS=2504;DP=17775;EAS_AF=0.2817;AMR_AF=0.0605;AFR_AF=0.0091;EUR_AF=0.0586;SAS_AF=0.1953;AA=G|||;VT=SNP
6	31572927	rs9378200	T	C	100	PASS	AC=677;AF=0.135184;AN=5008;NS=2504;DP=19176;EAS_AF=0.3026;AMR_AF=0.0634;AFR_AF=0.0129;EUR_AF=0.0785;SAS_AF=0.2372;AA=T|||;VT=SNP
6	31572956	rs2844479	A	C	100	PASS	AC=1795;AF=0.358427;AN=5008;NS=2504;DP=19897;EAS_AF=0.4425;AMR_AF=0.438;AFR_AF=0.2738;EUR_AF=0.3688;SAS_AF=0.319;AA=A|||;VT=SNP
6	31572975	rs28366148	T	C	100	PASS	AC=353;AF=0.0704872;AN=5008;NS=2504;DP=19709;EAS_AF=0.005;AMR_AF=0.0965;AFR_AF=0.1589;EUR_AF=0.0696;SAS_AF=0.001;AA=T|||;VT=SNP
6	31573110	rs9267517	G	A	100	PASS	AC=114;AF=0.0227636;AN=5008;NS=2504;DP=17168;EAS_AF=0.0308;AMR_AF=0.0231;AFR_AF=0.0234;EUR_AF=0.0179;SAS_AF=0.0184;AA=G|||;VT=SNP
6	31573577	rs144360625	T	C	100	PASS	AC=639;AF=0.127596;AN=5008;NS=2504;DP=14095;EAS_AF=0.129;AMR_AF=0.1902;AFR_AF=0.0961;EUR_AF=0.1581;SAS_AF=0.093;AA=T|||;VT=SNP
6	31574046	rs6920486	G	A	100	PASS	AC=699;AF=0.139577;AN=5008;NS=2504;DP=11636;EAS_AF=0.3046;AMR_AF=0.072;AFR_AF=0.0204;EUR_AF=0.0815;SAS_AF=0.2382;AA=G|||;VT=SNP
6	31574525	rs28895016	C	T	100	PASS	AC=675;AF=0.134784;AN=5008;NS=2504;DP=12106;EAS_AF=0.3036;AMR_AF=0.0634;AFR_AF=0.0106;EUR_AF=0.0785;SAS_AF=0.2372;AA=C|||;VT=SNP
6	31574900	rs28366149	G	A	100	PASS	AC=976;AF=0.194888;AN=5008;NS=2504;DP=15697;EAS_AF=0.1319;AMR_AF=0.2853;AFR_AF=0.2504;EUR_AF=0.2266;SAS_AF=0.0879;AA=G|||;VT=SNP
6	31575073	rs28474889	C	T	100	PASS	AC=1090;AF=0.217652;AN=5008;NS=2504;DP=14925;EAS_AF=0.1438;AMR_AF=0.2896;AFR_AF=0.2526;EUR_AF=0.2296;SAS_AF=0.183;AA=C|||;VT=SNP
6	31575276	rs9348876	C	T	100	PASS	AC=698;AF=0.139377;AN=5008;NS=2504;DP=20765;EAS_AF=0.3046;AMR_AF=0.072;AFR_AF=0.0204;EUR_AF=0.0805;SAS_AF=0.2382;AA=T|||;VT=SNP
6	31575625	rs28732148	C	G	100	PASS	AC=700;AF=0.139776;AN=5008;NS=2504;DP=17239;EAS_AF=0.3056;AMR_AF=0.072;AFR_AF=0.0212;EUR_AF=0.0805;SAS_AF=0.2382;AA=C|||;VT=SNP
6	31576714	rs142831262	G	A	100	PASS	AC=636;AF=0.126997;AN=5008;NS=2504;DP=16237;EAS_AF=0.126;AMR_AF=0.1902;AFR_AF=0.0968;EUR_AF=0.1571;SAS_AF=0.093;AA=G|||;VT=SNP
6	31576863	rs115978492	C	A	100	PASS	AC=236;AF=0.0471246;AN=5008;NS=2504;DP=15548;EAS_AF=0.0218;AMR_AF=0.1484;AFR_AF=0.003;EUR_AF=0.0477;SAS_AF=0.0603;AA=C|||;VT=SNP
6	31577048	rs2507959	T	C	100	PASS	AC=268;AF=0.0535144;AN=5008;NS=2504;DP=12449;EAS_AF=0.0258;AMR_AF=0.1643;AFR_AF=0.003;EUR_AF=0.0626;SAS_AF=0.0624;AA=T|||;VT=SNP
6	31577283	rs2857702	G	C	100	PASS	AC=720;AF=0.14377;AN=5008;NS=2504;DP=14860;EAS_AF=0.1905;AMR_AF=0.1427;AFR_AF=0.0129;EUR_AF=0.2336;SAS_AF=0.181;AA=G|||;VT=SNP
6	31577825	rs2857609	A	G	100	PASS	AC=4641;AF=0.926717;AN=5008;NS=2504;DP=17614;EAS_AF=0.9802;AMR_AF=0.9553;AFR_AF=0.9365;EUR_AF=0.8767;SAS_AF=0.8896;AA=G|||;VT=SNP
6	31578465	rs150043706	G	A	100	PASS	AC=57;AF=0.0113818;AN=5008;NS=2504;DP=17009;EAS_AF=0.0159;AMR_AF=0.0115;AFR_AF=0.0008;EUR_AF=0.0179;SAS_AF=0.0143;AA=G|||;VT=SNP
6	31578772	rs2844477	T	C	100	PASS	AC=1900;AF=0.379393;AN=5008;NS=2504;DP=18987;EAS_AF=0.6042;AMR_AF=0.3991;AFR_AF=0.0401;EUR_AF=0.4026;SAS_AF=0.5685;AA=T|||;VT=SNP
6	31579956	rs2051552	G	T	100	PASS	AC=1785;AF=0.35643;AN=5008;NS=2504;DP=15534;EAS_AF=0.5913;AMR_AF=0.3934;AFR_AF=0.0371;EUR_AF=0.3996;SAS_AF=0.4755;AA=G|||;VT=SNP
6	31580245	rs2507957	G	A	100	PASS	AC=1897;AF=0.378794;AN=5008;NS=2504;DP=15484;EAS_AF=0.6032;AMR_AF=0.3977;AFR_AF=0.0393;EUR_AF=0.4026;SAS_AF=0.5685;AA=g|||;VT=SNP
6	31580507	rs3993747	A	G	100	PASS	AC=1935;AF=0.386382;AN=5008;NS=2504;DP=18120;EAS_AF=0.6052;AMR_AF=0.4049;AFR_AF=0.0461;EUR_AF=0.4105;SAS_AF=0.5828;AA=G|||;VT=SNP
6	31580539	rs2471960	G	A	100	PASS	AC=1760;AF=0.351438;AN=5008;NS=2504;DP=19580;EAS_AF=0.3105;AMR_AF=0.3689;AFR_AF=0.5461;EUR_AF=0.2903;SAS_AF=0.181;AA=G|||;VT=SNP
6	31580699	rs7765613	G	A	100	PASS	AC=1785;AF=0.35643;AN=5008;NS=2504;DP=14281;EAS_AF=0.5913;AMR_AF=0.3934;AFR_AF=0.0371;EUR_AF=0.3996;SAS_AF=0.4755;AA=G|||;VT=SNP
6	31582025	rs3132451	G	C	100	PASS	AC=681;AF=0.135982;AN=5008;NS=2504;DP=18930;EAS_AF=0.0724;AMR_AF=0.085;AFR_AF=0.2103;EUR_AF=0.1561;SAS_AF=0.1166;AA=G|||;VT=SNP
6	31583155	rs2844475	G	A	100	PASS	AC=2156;AF=0.430511;AN=5008;NS=2504;DP=15492;EAS_AF=0.621;AMR_AF=0.4683;AFR_AF=0.1566;EUR_AF=0.4245;SAS_AF=0.5838;AA=g|||;VT=SNP;EX_TARGET
6	31583166	rs4711274	G	A	100	PASS	AC=653;AF=0.130391;AN=5008;NS=2504;DP=15630;EAS_AF=0.129;AMR_AF=0.1888;AFR_AF=0.0961;EUR_AF=0.16;SAS_AF=0.1063;AA=G|||;VT=SNP;EX_TARGET
6	31583224	rs28732150	G	A	100	PASS	AC=525;AF=0.104832;AN=5008;NS=2504;DP=16317;EAS_AF=0.2431;AMR_AF=0.049;AFR_AF=0.0091;EUR_AF=0.0726;SAS_AF=0.1646;AA=G|||;VT=SNP
6	31583312	rs2736182	G	A	100	PASS	AC=590;AF=0.117812;AN=5008;NS=2504;DP=15284;EAS_AF=0.1488;AMR_AF=0.0821;AFR_AF=0.2209;EUR_AF=0.0268;SAS_AF=0.0654;AA=g|||;VT=SNP;EX_TARGET
6	31583827	rs2259571	T	G	100	PASS	AC=1774;AF=0.354233;AN=5008;NS=2504;DP=17439;EAS_AF=0.5923;AMR_AF=0.3905;AFR_AF=0.0295;EUR_AF=0.3996;SAS_AF=0.4755;AA=T|||;VT=SNP
6	31583931	rs2269475	C	T	100	PASS	AC=653;AF=0.130391;AN=5008;NS=2504;DP=19558;EAS_AF=0.128;AMR_AF=0.1888;AFR_AF=0.0968;EUR_AF=0.16;SAS_AF=0.1063;AA=C|||;VT=SNP;EX_TARGET
6	31585000	rs2857597	T	A	100	PASS	AC=4064;AF=0.811502;AN=5008;NS=2504;DP=19099;EAS_AF=0.9732;AMR_AF=0.8199;AFR_AF=0.674;EUR_AF=0.7674;SAS_AF=0.8701;AA=A|||;VT=SNP
6	31585084	rs2857698	C	T	100	PASS	AC=1213;AF=0.242212;AN=5008;NS=2504;DP=20443;EAS_AF=0.3194;AMR_AF=0.3401;AFR_AF=0.0174;EUR_AF=0.327;SAS_AF=0.3098;AA=C|||;VT=SNP
6	31585219	rs2857697	C	T	100	PASS	AC=2133;AF=0.425919;AN=5008;NS=2504;DP=19297;EAS_AF=0.622;AMR_AF=0.4625;AFR_AF=0.1415;EUR_AF=0.4245;SAS_AF=0.5838;AA=C|||;VT=SNP
6	31585624	rs6927872	C	T	100	PASS	AC=658;AF=0.13139;AN=5008;NS=2504;DP=16626;EAS_AF=0.131;AMR_AF=0.1902;AFR_AF=0.0968;EUR_AF=0.16;SAS_AF=0.1074;AA=C|||;VT=SNP
6	31585692	rs2857696	A	G	100	PASS	AC=480;AF=0.0958466;AN=5008;NS=2504;DP=15141;EAS_AF=0.1379;AMR_AF=0.0591;AFR_AF=0.1543;EUR_AF=0.0338;SAS_AF=0.0634;AA=A|||;VT=SNP
6	31585821	rs2736178	A	C	100	PASS	AC=1898;AF=0.378994;AN=5008;NS=2504;DP=12066;EAS_AF=0.6042;AMR_AF=0.3977;AFR_AF=0.0401;EUR_AF=0.4026;SAS_AF=0.5675;AA=A|||;VT=SNP
6	31586742	rs3091280	G	A	100	PASS	AC=1787;AF=0.356829;AN=5008;NS=2504;DP=15154;EAS_AF=0.5923;AMR_AF=0.3948;AFR_AF=0.0378;EUR_AF=0.3996;SAS_AF=0.4744;AA=G|||;VT=SNP
6	31587083	rs3130621	T	C	100	PASS	AC=665;AF=0.132788;AN=5008;NS=2504;DP=13158;EAS_AF=0.0714;AMR_AF=0.0793;AFR_AF=0.2103;EUR_AF=0.1461;SAS_AF=0.1155;AA=T|||;VT=SNP
6	31587561	rs2736176	G	C	100	PASS	AC=1213;AF=0.242212;AN=5008;NS=2504;DP=15909;EAS_AF=0.3194;AMR_AF=0.3401;AFR_AF=0.0174;EUR_AF=0.327;SAS_AF=0.3098;AA=G|||;VT=SNP
6	31587870	rs2857694	A	T	100	PASS	AC=2132;AF=0.425719;AN=5008;NS=2504;DP=14527;EAS_AF=0.622;AMR_AF=0.4625;AFR_AF=0.1407;EUR_AF=0.4245;SAS_AF=0.5838;AA=T|||;VT=SNP
6	31587938	rs3763295	A	G	100	PASS	AC=671;AF=0.133986;AN=5008;NS=2504;DP=14460;EAS_AF=0.129;AMR_AF=0.2046;AFR_AF=0.0968;EUR_AF=0.16;SAS_AF=0.1125;AA=A|||;VT=SNP
6	31588384	rs2857693	G	T	100	PASS	AC=2132;AF=0.425719;AN=5008;NS=2504;DP=8963;EAS_AF=0.622;AMR_AF=0.4625;AFR_AF=0.1407;EUR_AF=0.4245;SAS_AF=0.5838;AA=G|||;VT=SNP
6	31589264	rs3115665	C	G	100	PASS	AC=667;AF=0.133187;AN=5008;NS=2504;DP=18768;EAS_AF=0.0714;AMR_AF=0.0807;AFR_AF=0.211;EUR_AF=0.1461;SAS_AF=0.1155;AA=C|||;VT=SNP
6	31589676	rs2844472	A	G	100	PASS	AC=1897;AF=0.378794;AN=5008;NS=2504;DP=20077;EAS_AF=0.6042;AMR_AF=0.3991;AFR_AF=0.0386;EUR_AF=0.4016;SAS_AF=0.5685;AA=A|||;VT=SNP
6	31590354	rs3130068	G	A	100	PASS	AC=4640;AF=0.926518;AN=5008;NS=2504;DP=20820;EAS_AF=0.9802;AMR_AF=0.9553;AFR_AF=0.9365;EUR_AF=0.8757;SAS_AF=0.8896;AA=A|||;VT=SNP
6	31590746	rs3993757	C	T	100	PASS	AC=347;AF=0.0692891;AN=5008;NS=2504;DP=17918;EAS_AF=0.2331;AMR_AF=0.0331;AFR_AF=0.003;EUR_AF=0.0258;SAS_AF=0.0603;AA=C|||;VT=SNP
6	31590898	rs2736172	C	T	100	PASS	AC=1898;AF=0.378994;AN=5008;NS=2504;DP=17048;EAS_AF=0.6042;AMR_AF=0.4006;AFR_AF=0.0386;EUR_AF=0.4016;SAS_AF=0.5685;AA=C|||;VT=SNP;EX_TARGET
6	31591218	rs3130069	G	A	100	PASS	AC=4059;AF=0.810503;AN=5008;NS=2504;DP=15006;EAS_AF=0.9732;AMR_AF=0.8199;AFR_AF=0.6694;EUR_AF=0.7674;SAS_AF=0.8712;AA=A|||;VT=SNP
6	31591808	rs3130070	A	G	100	PASS	AC=666;AF=0.132987;AN=5008;NS=2504;DP=20385;EAS_AF=0.0714;AMR_AF=0.0793;AFR_AF=0.211;EUR_AF=0.1461;SAS_AF=0.1155;AA=A|||;VT=SNP
6	31591918	rs2260051	A	T	100	PASS	AC=2796;AF=0.558307;AN=5008;NS=2504;DP=20402;EAS_AF=0.6935;AMR_AF=0.5418;AFR_AF=0.351;EUR_AF=0.5696;SAS_AF=0.6994;AA=T|||;VT=SNP
6	31591928	rs2260050	A	G	100	PASS	AC=1770;AF=0.353435;AN=5008;NS=2504;DP=20446;EAS_AF=0.5923;AMR_AF=0.3905;AFR_AF=0.028;EUR_AF=0.3986;SAS_AF=0.4744;AA=A|||;VT=SNP
6	31592064	rs2280801	C	T	100	PASS	AC=521;AF=0.104034;AN=5008;NS=2504;DP=15094;EAS_AF=0.244;AMR_AF=0.0476;AFR_AF=0.0076;EUR_AF=0.0716;SAS_AF=0.1636;AA=C|||;VT=SNP;EX_TARGET
6	31592524	rs3130622	G	C	100	PASS	AC=667;AF=0.133187;AN=5008;NS=2504;DP=18212;EAS_AF=0.0714;AMR_AF=0.0793;AFR_AF=0.2118;EUR_AF=0.1461;SAS_AF=0.1155;AA=G|||;VT=SNP
6	31592636	rs3115664	C	T	100	PASS	AC=666;AF=0.132987;AN=5008;NS=2504;DP=15517;EAS_AF=0.0714;AMR_AF=0.0793;AFR_AF=0.211;EUR_AF=0.1461;SAS_AF=0.1155;AA=C|||;VT=SNP
6	31592820	rs3135044	C	T	100	PASS	AC=2130;AF=0.425319;AN=5008;NS=2504;DP=18680;EAS_AF=0.622;AMR_AF=0.4625;AFR_AF=0.1399;EUR_AF=0.4235;SAS_AF=0.5838;AA=C|||;VT=SNP
6	31593476	rs2260000	A	G	100	PASS	AC=1897;AF=0.378794;AN=5008;NS=2504;DP=20062;EAS_AF=0.6042;AMR_AF=0.3991;AFR_AF=0.0386;EUR_AF=0.4016;SAS_AF=0.5685;AA=A|||;VT=SNP
6	31594181	rs2844470	A	T	100	PASS	AC=401;AF=0.0800719;AN=5008;NS=2504;DP=15245;EAS_AF=0.0972;AMR_AF=0.1816;AFR_AF=0.0061;EUR_AF=0.0934;SAS_AF=0.0767;AA=-|||;VT=SNP
6	31595487	rs2736171	A	G	100	PASS	AC=2120;AF=0.423323;AN=5008;NS=2504;DP=17793;EAS_AF=0.5764;AMR_AF=0.4654;AFR_AF=0.1649;EUR_AF=0.4245;SAS_AF=0.5838;AA=G|||;VT=SNP
6	31595882	rs1046080	C	A	100	PASS	AC=4084;AF=0.815495;AN=5008;NS=2504;DP=16304;EAS_AF=0.9732;AMR_AF=0.8184;AFR_AF=0.674;EUR_AF=0.7674;SAS_AF=0.8916;AA=A|||;VT=SNP;EX_TARGET
6	31596675	rs2736165	A	G	100	PASS	AC=472;AF=0.0942492;AN=5008;NS=2504;DP=20330;EAS_AF=0.1379;AMR_AF=0.0591;AFR_AF=0.1528;EUR_AF=0.0338;SAS_AF=0.0573;AA=A|||;VT=SNP
6	31597700	rs3130623	C	T	100	PASS	AC=683;AF=0.136382;AN=5008;NS=2504;DP=17240;EAS_AF=0.0724;AMR_AF=0.0793;AFR_AF=0.2171;EUR_AF=0.1501;SAS_AF=0.1196;AA=C|||;VT=SNP
6	31597708	rs2736163	C	T	100	PASS	AC=598;AF=0.119409;AN=5008;NS=2504;DP=17599;EAS_AF=0.1468;AMR_AF=0.085;AFR_AF=0.2262;EUR_AF=0.0348;SAS_AF=0.0583;AA=C|||;VT=SNP
6	31597753	rs2242660	G	A	100	PASS	AC=2305;AF=0.460264;AN=5008;NS=2504;DP=17780;EAS_AF=0.38;AMR_AF=0.4308;AFR_AF=0.6483;EUR_AF=0.3738;SAS_AF=0.3988;AA=A|||;VT=SNP
6	31597875	rs3130624	A	G	100	PASS	AC=676;AF=0.134984;AN=5008;NS=2504;DP=18141;EAS_AF=0.0714;AMR_AF=0.0821;AFR_AF=0.2171;EUR_AF=0.1461;SAS_AF=0.1155;AA=A|||;VT=SNP
6	31598293	rs2736161	G	A	100	PASS	AC=465;AF=0.0928514;AN=5008;NS=2504;DP=19346;EAS_AF=0.1369;AMR_AF=0.0562;AFR_AF=0.152;EUR_AF=0.0318;SAS_AF=0.0562;AA=G|||;VT=SNP
6	31598489	rs3130626	A	G	100	PASS	AC=663;AF=0.132388;AN=5008;NS=2504;DP=16570;EAS_AF=0.0704;AMR_AF=0.0793;AFR_AF=0.2103;EUR_AF=0.1451;SAS_AF=0.1155;AA=A|||;VT=SNP;EX_TARGET
6	31600304	rs2736158	G	C	100	PASS	AC=467;AF=0.0932508;AN=5008;NS=2504;DP=16755;EAS_AF=0.1369;AMR_AF=0.0562;AFR_AF=0.1536;EUR_AF=0.0318;SAS_AF=0.0562;AA=G|||;VT=SNP;EX_TARGET
6	31600820	rs2736157	A	G	100	PASS	AC=664;AF=0.132588;AN=5008;NS=2504;DP=18184;EAS_AF=0.0714;AMR_AF=0.0793;AFR_AF=0.2103;EUR_AF=0.1451;SAS_AF=0.1155;AA=A|||;VT=SNP
6	31600851	rs3130627	G	T	100	PASS	AC=664;AF=0.132588;AN=5008;NS=2504;DP=18440;EAS_AF=0.0714;AMR_AF=0.0793;AFR_AF=0.2103;EUR_AF=0.1451;SAS_AF=0.1155;AA=G|||;VT=SNP
6	31601012	rs2844466	T	C	100	PASS	AC=1954;AF=0.390176;AN=5008;NS=2504;DP=19724;EAS_AF=0.3512;AMR_AF=0.3646;AFR_AF=0.5431;EUR_AF=0.3459;SAS_AF=0.2873;AA=C|||;VT=SNP
6	31601022	rs2844465	T	C	100	PASS	AC=2187;AF=0.436701;AN=5008;NS=2504;DP=19985;EAS_AF=0.369;AMR_AF=0.428;AFR_AF=0.6445;EUR_AF=0.3678;SAS_AF=0.3027;AA=C|||;VT=SNP
6	31601344	rs2272593	T	C	100	PASS	AC=4083;AF=0.815296;AN=5008;NS=2504;DP=14290;EAS_AF=0.9732;AMR_AF=0.8271;AFR_AF=0.6831;EUR_AF=0.7684;SAS_AF=0.8712;AA=C|||;VT=SNP;EX_TARGET
6	31601513	rs2242659	A	G	100	PASS	AC=2186;AF=0.436502;AN=5008;NS=2504;DP=15707;EAS_AF=0.369;AMR_AF=0.428;AFR_AF=0.6445;EUR_AF=0.3668;SAS_AF=0.3027;AA=G|||;VT=SNP
6	31601520	rs2242658	T	C	100	PASS	AC=670;AF=0.133786;AN=5008;NS=2504;DP=15962;EAS_AF=0.13;AMR_AF=0.1916;AFR_AF=0.0983;EUR_AF=0.164;SAS_AF=0.1135;AA=T|||;VT=SNP
6	31601843	rs3115663	T	C	100	PASS	AC=683;AF=0.136382;AN=5008;NS=2504;DP=17015;EAS_AF=0.0714;AMR_AF=0.0793;AFR_AF=0.2239;EUR_AF=0.1461;SAS_AF=0.1155;AA=C|||;VT=SNP
6	31602489	rs2242657	T	C	100	PASS	AC=670;AF=0.133786;AN=5008;NS=2504;DP=18846;EAS_AF=0.13;AMR_AF=0.1916;AFR_AF=0.0983;EUR_AF=0.164;SAS_AF=0.1135;AA=T|||;VT=SNP
6	31602967	rs1046089	G	A	100	PASS	AC=1954;AF=0.390176;AN=5008;NS=2504;DP=17959;EAS_AF=0.3512;AMR_AF=0.3646;AFR_AF=0.5431;EUR_AF=0.3449;SAS_AF=0.2883;AA=G|||;VT=SNP;EX_TARGET
6	31603591	rs2261033	A	G	100	PASS	AC=2162;AF=0.431709;AN=5008;NS=2504;DP=18863;EAS_AF=0.496;AMR_AF=0.6023;AFR_AF=0.2254;EUR_AF=0.5129;SAS_AF=0.4397;AA=A|||;VT=SNP
6	31603770	rs11229	A	G	100	PASS	AC=668;AF=0.133387;AN=5008;NS=2504;DP=13510;EAS_AF=0.0714;AMR_AF=0.0793;AFR_AF=0.2126;EUR_AF=0.1461;SAS_AF=0.1155;AA=A|||;VT=SNP;EX_TARGET
6	31604591	rs10885	C	T	100	PASS	AC=668;AF=0.133387;AN=5008;NS=2504;DP=15995;EAS_AF=0.0714;AMR_AF=0.0793;AFR_AF=0.2126;EUR_AF=0.1461;SAS_AF=0.1155;AA=C|||;VT=SNP;EX_TARGET
6	31605167	rs2255741	G	A	100	PASS	AC=466;AF=0.0930511;AN=5008;NS=2504;DP=16159;EAS_AF=0.1379;AMR_AF=0.0562;AFR_AF=0.152;EUR_AF=0.0318;SAS_AF=0.0562;AA=G|||;VT=SNP;EX_TARGET
6	31605199	rs2736155	G	C	100	PASS	AC=2529;AF=0.504992;AN=5008;NS=2504;DP=15332;EAS_AF=0.6181;AMR_AF=0.5303;AFR_AF=0.3064;EUR_AF=0.5189;SAS_AF=0.6247;AA=C|||;VT=SNP;EX_TARGET
6	31605278	rs1046756	C	T	100	PASS	AC=410;AF=0.081869;AN=5008;NS=2504;DP=11513;EAS_AF=0.122;AMR_AF=0.0519;AFR_AF=0.1362;EUR_AF=0.0278;SAS_AF=0.044;AA=C|||;VT=SNP;EX_TARGET
6	31605448	rs7889	C	G	100	PASS	AC=3105;AF=0.620008;AN=5008;NS=2504;DP=7714;EAS_AF=0.755;AMR_AF=0.5965;AFR_AF=0.4818;EUR_AF=0.6243;SAS_AF=0.68;AA=G|||;VT=SNP
6	31605567	rs56826489	G	C	100	PASS	AC=896;AF=0.178914;AN=5008;NS=2504;DP=14835;EAS_AF=0.1508;AMR_AF=0.2622;AFR_AF=0.1884;EUR_AF=0.1859;SAS_AF=0.1288;AA=G|||;VT=SNP
6	31606376	rs2077491	T	C	100	PASS	AC=2519;AF=0.502995;AN=5008;NS=2504;DP=16079;EAS_AF=0.6181;AMR_AF=0.5245;AFR_AF=0.3033;EUR_AF=0.5189;SAS_AF=0.6227;AA=T|||;VT=SNP
6	31606392	rs2077492	G	A	100	PASS	AC=2504;AF=0.5;AN=5008;NS=2504;DP=15969;EAS_AF=0.6181;AMR_AF=0.5202;AFR_AF=0.295;EUR_AF=0.5179;SAS_AF=0.6227;AA=G|||;VT=SNP
6	31606398	rs3130046	C	G	100	PASS	AC=668;AF=0.133387;AN=5008;NS=2504;DP=16510;EAS_AF=0.0714;AMR_AF=0.0793;AFR_AF=0.2126;EUR_AF=0.1461;SAS_AF=0.1155;AA=C|||;VT=SNP
6	31606522	rs2077537	C	G	100	PASS	AC=3868;AF=0.772364;AN=5008;NS=2504;DP=13808;EAS_AF=0.8313;AMR_AF=0.7954;AFR_AF=0.6135;EUR_AF=0.828;SAS_AF=0.8528;AA=G|||;VT=SNP
6	31606756	rs2178899	A	T	100	PASS	AC=638;AF=0.127396;AN=5008;NS=2504;DP=17859;EAS_AF=0.0139;AMR_AF=0.1297;AFR_AF=0.2746;EUR_AF=0.1163;SAS_AF=0.0552;AA=A|||;VT=SNP
6	31606813	rs115247800	A	G	100	PASS	AC=46;AF=0.0091853;AN=5008;NS=2504;DP=16615;EAS_AF=0.0238;AMR_AF=0.0058;AFR_AF=0.0008;EUR_AF=0.0159;SAS_AF=0.001;AA=A|||;VT=SNP
6	31607050	rs750332	C	T	100	PASS	AC=4113;AF=0.821286;AN=5008;NS=2504;DP=16963;EAS_AF=0.8393;AMR_AF=0.8689;AFR_AF=0.7262;EUR_AF=0.8499;SAS_AF=0.8681;AA=T|||;VT=SNP
6	31607674	rs28732154	C	T	100	PASS	AC=523;AF=0.104433;AN=5008;NS=2504;DP=21594;EAS_AF=0.244;AMR_AF=0.049;AFR_AF=0.0091;EUR_AF=0.0706;SAS_AF=0.1636;AA=C|||;VT=SNP
6	31609272	rs3130628	T	C	100	PASS	AC=712;AF=0.142173;AN=5008;NS=2504;DP=18823;EAS_AF=0.0714;AMR_AF=0.0836;AFR_AF=0.2436;EUR_AF=0.1461;SAS_AF=0.1155;AA=T|||;VT=SNP;EX_TARGET
6	31609813	rs755714	C	T	100	PASS	AC=1246;AF=0.248802;AN=5008;NS=2504;DP=15408;EAS_AF=0.3492;AMR_AF=0.3401;AFR_AF=0.0174;EUR_AF=0.327;SAS_AF=0.3129;AA=C|||;VT=SNP
6	31610384	rs1077394	C	T	100	PASS	AC=3193;AF=0.63758;AN=5008;NS=2504;DP=14954;EAS_AF=0.6895;AMR_AF=0.6066;AFR_AF=0.5189;EUR_AF=0.664;SAS_AF=0.7393;AA=T|||;VT=SNP
6	31610479	rs3130047	C	T	100	PASS	AC=668;AF=0.133387;AN=5008;NS=2504;DP=17590;EAS_AF=0.0714;AMR_AF=0.0793;AFR_AF=0.2126;EUR_AF=0.1461;SAS_AF=0.1155;AA=C|||;VT=SNP
6	31610529	rs1077393	A	G	100	PASS	AC=2525;AF=0.504193;AN=5008;NS=2504;DP=16686;EAS_AF=0.6181;AMR_AF=0.5274;AFR_AF=0.3064;EUR_AF=0.5179;SAS_AF=0.6237;AA=A|||;VT=SNP
6	31610686	rs1052486	A	G	100	PASS	AC=2525;AF=0.504193;AN=5008;NS=2504;DP=17561;EAS_AF=0.6181;AMR_AF=0.5274;AFR_AF=0.3064;EUR_AF=0.5179;SAS_AF=0.6237;AA=G|||;VT=SNP;EX_TARGET
6	31611062	rs9391731	C	A	100	PASS	AC=521;AF=0.104034;AN=5008;NS=2504;DP=17173;EAS_AF=0.244;AMR_AF=0.0476;AFR_AF=0.0076;EUR_AF=0.0716;SAS_AF=0.1636;AA=C|||;VT=SNP
6	31611158	rs2395047	T	C	100	PASS	AC=3863;AF=0.771366;AN=5008;NS=2504;DP=16647;EAS_AF=0.8214;AMR_AF=0.7983;AFR_AF=0.6172;EUR_AF=0.827;SAS_AF=0.8517;AA=C|||;VT=SNP
6	31611256	rs12524536	T	C	100	PASS	AC=671;AF=0.133986;AN=5008;NS=2504;DP=17365;EAS_AF=0.1319;AMR_AF=0.1916;AFR_AF=0.0983;EUR_AF=0.163;SAS_AF=0.1135;AA=T|||;VT=SNP
6	31611777	rs760293	T	C	100	PASS	AC=4113;AF=0.821286;AN=5008;NS=2504;DP=16789;EAS_AF=0.8393;AMR_AF=0.8689;AFR_AF=0.7262;EUR_AF=0.8499;SAS_AF=0.8681;AA=c|||;VT=SNP
6	31611840	rs2077102	C	A	100	PASS	AC=637;AF=0.127196;AN=5008;NS=2504;DP=16994;EAS_AF=0.13;AMR_AF=0.1873;AFR_AF=0.0756;EUR_AF=0.163;SAS_AF=0.1145;AA=c|||;VT=SNP;EX_TARGET
6	31613739	rs3130048	T	C	100	PASS	AC=1252;AF=0.25;AN=5008;NS=2504;DP=22019;EAS_AF=0.3175;AMR_AF=0.1427;AFR_AF=0.2209;EUR_AF=0.2515;SAS_AF=0.2945;AA=T|||;VT=SNP
6	31613991	rs2844464	A	G	100	PASS	AC=4111;AF=0.820887;AN=5008;NS=2504;DP=19332;EAS_AF=0.8393;AMR_AF=0.8689;AFR_AF=0.7262;EUR_AF=0.8489;SAS_AF=0.8671;AA=G|||;VT=SNP
6	31614102	rs2242656	C	T	100	PASS	AC=3830;AF=0.764776;AN=5008;NS=2504;DP=20770;EAS_AF=0.8214;AMR_AF=0.7939;AFR_AF=0.5946;EUR_AF=0.826;SAS_AF=0.8528;AA=T|||;VT=SNP
6	31615167	rs2844463	G	A	100	PASS	AC=1419;AF=0.283347;AN=5008;NS=2504;DP=17826;EAS_AF=0.2391;AMR_AF=0.219;AFR_AF=0.5378;EUR_AF=0.1292;SAS_AF=0.1892;AA=G|||;VT=SNP
6	31616366	rs805303	G	A	100	PASS	AC=2183;AF=0.435903;AN=5008;NS=2504;DP=18963;EAS_AF=0.369;AMR_AF=0.428;AFR_AF=0.643;EUR_AF=0.3668;SAS_AF=0.3016;AA=G|||;VT=SNP
6	31617957	rs805302	A	C	100	PASS	AC=2183;AF=0.435903;AN=5008;NS=2504;DP=17713;EAS_AF=0.369;AMR_AF=0.428;AFR_AF=0.643;EUR_AF=0.3668;SAS_AF=0.3016;AA=C|||;VT=SNP
6	31618121	rs805301	A	C	100	PASS	AC=2183;AF=0.435903;AN=5008;NS=2504;DP=16862;EAS_AF=0.369;AMR_AF=0.428;AFR_AF=0.643;EUR_AF=0.3668;SAS_AF=0.3016;AA=A|||;VT=SNP
6	31618567	rs805300	A	G	100	PASS	AC=597;AF=0.119209;AN=5008;NS=2504;DP=19565;EAS_AF=0.1478;AMR_AF=0.0865;AFR_AF=0.2239;EUR_AF=0.0348;SAS_AF=0.0583;AA=A|||;VT=SNP
6	31618723	rs9380266	A	C	100	PASS	AC=528;AF=0.105431;AN=5008;NS=2504;DP=20454;EAS_AF=0.244;AMR_AF=0.0504;AFR_AF=0.0106;EUR_AF=0.0716;SAS_AF=0.1646;AA=A|||;VT=SNP
6	31619576	rs3117583	A	G	100	PASS	AC=668;AF=0.133387;AN=5008;NS=2504;DP=17476;EAS_AF=0.0714;AMR_AF=0.0793;AFR_AF=0.2126;EUR_AF=0.1461;SAS_AF=0.1155;AA=A|||;VT=SNP
6	31619652	rs805299	T	A	100	PASS	AC=1243;AF=0.248203;AN=5008;NS=2504;DP=19544;EAS_AF=0.3482;AMR_AF=0.3386;AFR_AF=0.0174;EUR_AF=0.327;SAS_AF=0.3119;AA=T|||;VT=SNP
6	31620020	rs813115	A	G	100	PASS	AC=2184;AF=0.436102;AN=5008;NS=2504;DP=15175;EAS_AF=0.369;AMR_AF=0.4294;AFR_AF=0.643;EUR_AF=0.3668;SAS_AF=0.3016;AA=G|||;VT=SNP
6	31621095	rs805298	G	T	100	PASS	AC=598;AF=0.119409;AN=5008;NS=2504;DP=15134;EAS_AF=0.1488;AMR_AF=0.0865;AFR_AF=0.2239;EUR_AF=0.0348;SAS_AF=0.0583;AA=G|||;VT=SNP
6	31622043	rs1266078	T	G	100	PASS	AC=598;AF=0.119409;AN=5008;NS=2504;DP=15281;EAS_AF=0.1478;AMR_AF=0.0865;AFR_AF=0.2247;EUR_AF=0.0348;SAS_AF=0.0583;AA=T|||;VT=SNP
6	31622606	rs805297	C	A	100	PASS	AC=1245;AF=0.248602;AN=5008;NS=2504;DP=19603;EAS_AF=0.3482;AMR_AF=0.3401;AFR_AF=0.0174;EUR_AF=0.327;SAS_AF=0.3129;AA=C|||;VT=SNP
6	31622816	rs9404941	T	C	100	PASS	AC=521;AF=0.104034;AN=5008;NS=2504;DP=19626;EAS_AF=0.244;AMR_AF=0.0476;AFR_AF=0.0076;EUR_AF=0.0716;SAS_AF=0.1636;AA=T|||;VT=SNP
6	31622893	rs805296	T	C	100	PASS	AC=372;AF=0.0742812;AN=5008;NS=2504;DP=19355;EAS_AF=0.119;AMR_AF=0.0447;AFR_AF=0.1316;EUR_AF=0.0179;SAS_AF=0.0297;AA=T|||;VT=SNP
6	31623873	rs805264	G	A	100	PASS	AC=463;AF=0.0924521;AN=5008;NS=2504;DP=18387;EAS_AF=0.1369;AMR_AF=0.0576;AFR_AF=0.1498;EUR_AF=0.0318;SAS_AF=0.0562;AA=G|||;VT=SNP
6	31625507	rs707922	G	T	100	PASS	AC=883;AF=0.176318;AN=5008;NS=2504;DP=21353;EAS_AF=0.1657;AMR_AF=0.1628;AFR_AF=0.3555;EUR_AF=0.0606;SAS_AF=0.0736;AA=G|||;VT=SNP;EX_TARGET
6	31625541	rs707921	C	A	100	PASS	AC=597;AF=0.119209;AN=5008;NS=2504;DP=21360;EAS_AF=0.1478;AMR_AF=0.0865;AFR_AF=0.2239;EUR_AF=0.0348;SAS_AF=0.0583;AA=C|||;VT=SNP
6	31627449	rs2242655	C	G	100	PASS	AC=636;AF=0.126997;AN=5008;NS=2504;DP=17694;EAS_AF=0.131;AMR_AF=0.1873;AFR_AF=0.0756;EUR_AF=0.163;SAS_AF=0.1125;AA=C|||;VT=SNP;EX_TARGET
6	31627523	rs3130617	C	T	100	PASS	AC=4085;AF=0.815695;AN=5008;NS=2504;DP=18544;EAS_AF=0.9722;AMR_AF=0.8285;AFR_AF=0.6823;EUR_AF=0.7714;SAS_AF=0.8712;AA=T|||;VT=SNP;EX_TARGET
6	31628113	rs805263	A	C	100	PASS	AC=413;AF=0.0824681;AN=5008;NS=2504;DP=16242;EAS_AF=0.122;AMR_AF=0.0519;AFR_AF=0.1377;EUR_AF=0.0278;SAS_AF=0.045;AA=a|||;VT=SNP
6	31628216	rs28732157	C	T	100	PASS	AC=519;AF=0.103634;AN=5008;NS=2504;DP=18629;EAS_AF=0.244;AMR_AF=0.0461;AFR_AF=0.0076;EUR_AF=0.0706;SAS_AF=0.1636;AA=C|||;VT=SNP
6	31628733	rs805262	C	T	100	PASS	AC=1915;AF=0.382388;AN=5008;NS=2504;DP=13956;EAS_AF=0.5923;AMR_AF=0.4164;AFR_AF=0.0666;EUR_AF=0.4732;SAS_AF=0.4755;AA=C|||;VT=SNP
6	31629096	rs707920	T	C	100	PASS	AC=2056;AF=0.410543;AN=5008;NS=2504;DP=18037;EAS_AF=0.3681;AMR_AF=0.4078;AFR_AF=0.6127;EUR_AF=0.2952;SAS_AF=0.3016;AA=T|||;VT=SNP
6	31629211	rs805261	C	T	100	PASS	AC=371;AF=0.0740815;AN=5008;NS=2504;DP=17017;EAS_AF=0.119;AMR_AF=0.0447;AFR_AF=0.1309;EUR_AF=0.0179;SAS_AF=0.0297;AA=C|||;VT=SNP
6	31629499	rs707974	A	G	100	PASS	AC=216;AF=0.043131;AN=5008;NS=2504;DP=21023;EAS_AF=0.0179;AMR_AF=0.0591;AFR_AF=0.0083;EUR_AF=0.1143;SAS_AF=0.0317;AA=A|||;VT=SNP
6	31629953	rs7029	A	G	100	PASS	AC=2058;AF=0.410942;AN=5008;NS=2504;DP=18854;EAS_AF=0.369;AMR_AF=0.4078;AFR_AF=0.6135;EUR_AF=0.2952;SAS_AF=0.3016;AA=G|||;VT=SNP
6	31630241	rs7992	C	T	100	PASS	AC=2058;AF=0.410942;AN=5008;NS=2504;DP=17114;EAS_AF=0.369;AMR_AF=0.4078;AFR_AF=0.6135;EUR_AF=0.2952;SAS_AF=0.3016;AA=C|||;VT=SNP;EX_TARGET
6	31630665	rs59345959	G	A	100	PASS	AC=637;AF=0.127196;AN=5008;NS=2504;DP=15110;EAS_AF=0.1319;AMR_AF=0.1873;AFR_AF=0.0756;EUR_AF=0.163;SAS_AF=0.1125;AA=G|||;VT=SNP
6	31630968	rs3117580	G	A	100	PASS	AC=668;AF=0.133387;AN=5008;NS=2504;DP=13995;EAS_AF=0.0714;AMR_AF=0.0793;AFR_AF=0.2126;EUR_AF=0.1461;SAS_AF=0.1155;AA=G|||;VT=SNP
6	31631377	rs805259	A	G	100	PASS	AC=592;AF=0.118211;AN=5008;NS=2504;DP=20982;EAS_AF=0.1478;AMR_AF=0.0865;AFR_AF=0.2209;EUR_AF=0.0348;SAS_AF=0.0573;AA=A|||;VT=SNP
6	31632134	rs3130618	C	A	100	PASS	AC=668;AF=0.133387;AN=5008;NS=2504;DP=16816;EAS_AF=0.0714;AMR_AF=0.0793;AFR_AF=0.2126;EUR_AF=0.1461;SAS_AF=0.1155;AA=C|||;VT=SNP;EX_TARGET
6	31632686	rs2295665	C	T	100	PASS	AC=635;AF=0.126797;AN=5008;NS=2504;DP=16071;EAS_AF=0.13;AMR_AF=0.1873;AFR_AF=0.0756;EUR_AF=0.163;SAS_AF=0.1125;AA=C|||;VT=SNP
6	31633165	rs2295664	C	A	100	PASS	AC=635;AF=0.126797;AN=5008;NS=2504;DP=16180;EAS_AF=0.13;AMR_AF=0.1873;AFR_AF=0.0756;EUR_AF=0.163;SAS_AF=0.1125;AA=C|||;VT=SNP
6	31633496	rs3117579	G	T	100	PASS	AC=668;AF=0.133387;AN=5008;NS=2504;DP=12682;EAS_AF=0.0714;AMR_AF=0.0793;AFR_AF=0.2126;EUR_AF=0.1461;SAS_AF=0.1155;AA=G|||;VT=SNP
6	31633552	rs805258	C	T	100	PASS	AC=461;AF=0.0920527;AN=5008;NS=2504;DP=12411;EAS_AF=0.1369;AMR_AF=0.0562;AFR_AF=0.1498;EUR_AF=0.0318;SAS_AF=0.0552;AA=C|||;VT=SNP
6	31633689	rs16899941	C	T	100	PASS	AC=638;AF=0.127396;AN=5008;NS=2504;DP=12716;EAS_AF=0.1319;AMR_AF=0.1873;AFR_AF=0.0764;EUR_AF=0.163;SAS_AF=0.1125;AA=C|||;VT=SNP
6	31634193	rs805257	A	G	100	PASS	AC=2301;AF=0.459465;AN=5008;NS=2504;DP=15074;EAS_AF=0.381;AMR_AF=0.4337;AFR_AF=0.646;EUR_AF=0.3728;SAS_AF=0.3957;AA=G|||;VT=SNP
6	31634570	rs9267529	A	C	100	PASS	AC=538;AF=0.107428;AN=5008;NS=2504;DP=17464;EAS_AF=0.0714;AMR_AF=0.0576;AFR_AF=0.1823;EUR_AF=0.0716;SAS_AF=0.1155;AA=A|||;VT=SNP
6	31635710	rs14365	T	C	100	PASS	AC=1520;AF=0.303514;AN=5008;NS=2504;DP=20497;EAS_AF=0.2976;AMR_AF=0.3501;AFR_AF=0.4312;EUR_AF=0.2237;SAS_AF=0.1861;AA=T|||;VT=SNP;EX_TARGET
6	31637734	rs5872	A	T	100	PASS	AC=1247;AF=0.249002;AN=5008;NS=2504;DP=18744;EAS_AF=0.3492;AMR_AF=0.3415;AFR_AF=0.0174;EUR_AF=0.328;SAS_AF=0.3119;AA=A|||;VT=SNP
6	31637807	rs4569	C	T	100	PASS	AC=2008;AF=0.400958;AN=5008;NS=2504;DP=17036;EAS_AF=0.3681;AMR_AF=0.4035;AFR_AF=0.5787;EUR_AF=0.2952;SAS_AF=0.3016;AA=T|||;VT=SNP
6	31638178	rs805268	A	C	100	PASS	AC=461;AF=0.0920527;AN=5008;NS=2504;DP=20136;EAS_AF=0.1369;AMR_AF=0.0548;AFR_AF=0.1498;EUR_AF=0.0318;SAS_AF=0.0562;AA=A|||;VT=SNP
6	31639129	rs2142234	G	A	100	PASS	AC=538;AF=0.107428;AN=5008;NS=2504;DP=17282;EAS_AF=0.0714;AMR_AF=0.0591;AFR_AF=0.1815;EUR_AF=0.0716;SAS_AF=0.1155;AA=G|||;VT=SNP
6	31639420	rs3131377	A	G	100	PASS	AC=4639;AF=0.926318;AN=5008;NS=2504;DP=18547;EAS_AF=0.9802;AMR_AF=0.9539;AFR_AF=0.9365;EUR_AF=0.8757;SAS_AF=0.8896;AA=G|||;VT=SNP
6	31639757	rs805267	G	A	100	PASS	AC=596;AF=0.11901;AN=5008;NS=2504;DP=19450;EAS_AF=0.1478;AMR_AF=0.085;AFR_AF=0.2239;EUR_AF=0.0348;SAS_AF=0.0583;AA=G|||;VT=SNP;EX_TARGET
6	31639979	rs9267532	C	T	100	PASS	AC=397;AF=0.0792732;AN=5008;NS=2504;DP=20366;EAS_AF=0.0565;AMR_AF=0.0447;AFR_AF=0.1036;EUR_AF=0.0666;SAS_AF=0.1074;AA=c|||;VT=SNP;EX_TARGET
6	31640252	rs805266	C	T	100	PASS	AC=596;AF=0.11901;AN=5008;NS=2504;DP=19812;EAS_AF=0.1478;AMR_AF=0.085;AFR_AF=0.2239;EUR_AF=0.0348;SAS_AF=0.0583;AA=c|||;VT=SNP
6	31640518	rs1266076	T	G	100	PASS	AC=2201;AF=0.439497;AN=5008;NS=2504;DP=17472;EAS_AF=0.373;AMR_AF=0.4294;AFR_AF=0.6445;EUR_AF=0.3718;SAS_AF=0.3078;AA=G|||;VT=SNP
6	31641139	rs707919	A	G	100	PASS	AC=1245;AF=0.248602;AN=5008;NS=2504;DP=19428;EAS_AF=0.3482;AMR_AF=0.3415;AFR_AF=0.0174;EUR_AF=0.328;SAS_AF=0.3108;AA=G|||;VT=SNP
6	31641386	rs805272	G	T	100	PASS	AC=461;AF=0.0920527;AN=5008;NS=2504;DP=17795;EAS_AF=0.1369;AMR_AF=0.0548;AFR_AF=0.1498;EUR_AF=0.0318;SAS_AF=0.0562;AA=G|||;VT=SNP
6	31641485	rs3115668	T	C	100	PASS	AC=4657;AF=0.929912;AN=5008;NS=2504;DP=17209;EAS_AF=0.9802;AMR_AF=0.9553;AFR_AF=0.9493;EUR_AF=0.8757;SAS_AF=0.8896;AA=C|||;VT=SNP
6	31643251	rs805271	A	T	100	PASS	AC=2058;AF=0.410942;AN=5008;NS=2504;DP=20966;EAS_AF=0.369;AMR_AF=0.4078;AFR_AF=0.6135;EUR_AF=0.2952;SAS_AF=0.3016;AA=A|||;VT=SNP
6	31643399	rs3115667	T	C	100	PASS	AC=4089;AF=0.816494;AN=5008;NS=2504;DP=15588;EAS_AF=0.9732;AMR_AF=0.8285;AFR_AF=0.6823;EUR_AF=0.7744;SAS_AF=0.8712;AA=t|||;VT=SNP
6	31643522	rs9378164	G	A	100	PASS	AC=528;AF=0.105431;AN=5008;NS=2504;DP=20960;EAS_AF=0.244;AMR_AF=0.0504;AFR_AF=0.0106;EUR_AF=0.0716;SAS_AF=0.1646;AA=G|||;VT=SNP
6	31644090	rs805270	C	G	100	PASS	AC=462;AF=0.0922524;AN=5008;NS=2504;DP=17880;EAS_AF=0.1369;AMR_AF=0.0562;AFR_AF=0.1498;EUR_AF=0.0318;SAS_AF=0.0562;AA=C|||;VT=SNP
6	31644282	rs805269	A	G	100	PASS	AC=596;AF=0.11901;AN=5008;NS=2504;DP=18802;EAS_AF=0.1478;AMR_AF=0.085;AFR_AF=0.2239;EUR_AF=0.0348;SAS_AF=0.0583;AA=A|||;VT=SNP
6	31644640	rs13295	A	G	100	PASS	AC=539;AF=0.107628;AN=5008;NS=2504;DP=17481;EAS_AF=0.0714;AMR_AF=0.0591;AFR_AF=0.1815;EUR_AF=0.0726;SAS_AF=0.1155;AA=A|||;VT=SNP
6	31645922	rs9267533	C	T	100	PASS	AC=540;AF=0.107827;AN=5008;NS=2504;DP=23218;EAS_AF=0.0714;AMR_AF=0.0591;AFR_AF=0.1823;EUR_AF=0.0726;SAS_AF=0.1155;AA=C|||;VT=SNP
6	31646398	rs2280800	C	A	100	PASS	AC=636;AF=0.126997;AN=5008;NS=2504;DP=21114;EAS_AF=0.13;AMR_AF=0.1873;AFR_AF=0.0764;EUR_AF=0.163;SAS_AF=0.1125;AA=C|||;VT=SNP
6	31646683	rs3131376	A	G	100	PASS	AC=4657;AF=0.929912;AN=5008;NS=2504;DP=20066;EAS_AF=0.9802;AMR_AF=0.9553;AFR_AF=0.9493;EUR_AF=0.8757;SAS_AF=0.8896;AA=G|||;VT=SNP
6	31646766	rs9267534	T	C	100	PASS	AC=540;AF=0.107827;AN=5008;NS=2504;DP=19419;EAS_AF=0.0714;AMR_AF=0.0576;AFR_AF=0.1823;EUR_AF=0.0736;SAS_AF=0.1155;AA=T|||;VT=SNP
6	31647001	rs11575852	A	G	100	PASS	AC=95;AF=0.0189696;AN=5008;NS=2504;DP=20073;EAS_AF=0.0327;AMR_AF=0.0101;AFR_AF=0.0015;EUR_AF=0.0278;SAS_AF=0.0256;AA=A|||;VT=SNP;EX_TARGET
6	31647653	rs805291	G	A	100	PASS	AC=594;AF=0.11861;AN=5008;NS=2504;DP=15567;EAS_AF=0.1458;AMR_AF=0.0865;AFR_AF=0.2231;EUR_AF=0.0358;SAS_AF=0.0573;AA=G|||;VT=SNP
6	31648403	rs805290	C	T	100	PASS	AC=2061;AF=0.411542;AN=5008;NS=2504;DP=20347;EAS_AF=0.369;AMR_AF=0.4078;AFR_AF=0.615;EUR_AF=0.2962;SAS_AF=0.3016;AA=T|||;VT=SNP
6	31649149	rs9267535	C	G	100	PASS	AC=545;AF=0.108826;AN=5008;NS=2504;DP=14613;EAS_AF=0.0714;AMR_AF=0.0562;AFR_AF=0.1876;EUR_AF=0.0726;SAS_AF=0.1155;AA=C|||;VT=SNP
6	31651194	rs9267536	A	C	100	PASS	AC=264;AF=0.0527157;AN=5008;NS=2504;DP=15138;EAS_AF=0.0466;AMR_AF=0.0375;AFR_AF=0.0832;EUR_AF=0.0507;SAS_AF=0.0307;AA=A|||;VT=SNP
6	31651247	rs2844462	G	A	100	PASS	AC=238;AF=0.047524;AN=5008;NS=2504;DP=15405;EAS_AF=0.0228;AMR_AF=0.1499;AFR_AF=0.003;EUR_AF=0.0477;SAS_AF=0.0603;AA=G|||;VT=SNP
6	31654732	rs707918	T	A	100	PASS	AC=2059;AF=0.411142;AN=5008;NS=2504;DP=18813;EAS_AF=0.369;AMR_AF=0.4078;AFR_AF=0.612;EUR_AF=0.2972;SAS_AF=0.3027;AA=A|||;VT=SNP
6	31655438	rs10573	G	A	100	PASS	AC=507;AF=0.101238;AN=5008;NS=2504;DP=19102;EAS_AF=0.0714;AMR_AF=0.0576;AFR_AF=0.1589;EUR_AF=0.0726;SAS_AF=0.1145;AA=G|||;VT=SNP;EX_TARGET
6	31657413	rs1475865	T	C	100	PASS	AC=4087;AF=0.816094;AN=5008;NS=2504;DP=20608;EAS_AF=0.9732;AMR_AF=0.8285;AFR_AF=0.6823;EUR_AF=0.7724;SAS_AF=0.8712;AA=C|||;VT=SNP;EX_TARGET
6	31657701	rs760294	C	A	100	PASS	AC=476;AF=0.0950479;AN=5008;NS=2504;DP=20621;EAS_AF=0.128;AMR_AF=0.1643;AFR_AF=0.0113;EUR_AF=0.1133;SAS_AF=0.1063;AA=C|||;VT=SNP
6	31657754	rs707917	C	G	100	PASS	AC=2061;AF=0.411542;AN=5008;NS=2504;DP=19838;EAS_AF=0.369;AMR_AF=0.4078;AFR_AF=0.6135;EUR_AF=0.2962;SAS_AF=0.3037;AA=G|||;VT=SNP
6	31657924	rs805283	G	A	100	PASS	AC=595;AF=0.11881;AN=5008;NS=2504;DP=20818;EAS_AF=0.1478;AMR_AF=0.0865;AFR_AF=0.2224;EUR_AF=0.0348;SAS_AF=0.0583;AA=G|||;VT=SNP;EX_TARGET
6	31659731	rs805282	T	G	100	PASS	AC=2173;AF=0.433906;AN=5008;NS=2504;DP=13099;EAS_AF=0.381;AMR_AF=0.4121;AFR_AF=0.6157;EUR_AF=0.2992;SAS_AF=0.3967;AA=G|||;VT=SNP
6	31661489	rs805281	T	C	100	PASS	AC=2060;AF=0.411342;AN=5008;NS=2504;DP=18688;EAS_AF=0.369;AMR_AF=0.4078;AFR_AF=0.6135;EUR_AF=0.2962;SAS_AF=0.3027;AA=C|||;VT=SNP
6	31662269	rs805279	G	A	100	PASS	AC=592;AF=0.118211;AN=5008;NS=2504;DP=13944;EAS_AF=0.1478;AMR_AF=0.0865;AFR_AF=0.2194;EUR_AF=0.0358;SAS_AF=0.0583;AA=G|||;VT=SNP
6	31662463	rs805278	C	T	100	PASS	AC=907;AF=0.18111;AN=5008;NS=2504;DP=16011;EAS_AF=0.1657;AMR_AF=0.1628;AFR_AF=0.3737;EUR_AF=0.0606;SAS_AF=0.0736;AA=C|||;VT=SNP
6	31662957	rs805277	C	T	100	PASS	AC=2161;AF=0.43151;AN=5008;NS=2504;DP=18473;EAS_AF=0.381;AMR_AF=0.4107;AFR_AF=0.6074;EUR_AF=0.2992;SAS_AF=0.3967;AA=c|||;VT=SNP
6	31663785	rs12529661	A	T	100	PASS	AC=612;AF=0.122204;AN=5008;NS=2504;DP=14533;EAS_AF=0.13;AMR_AF=0.1873;AFR_AF=0.0575;EUR_AF=0.163;SAS_AF=0.1135;AA=A|||;VT=SNP
6	31664219	rs805276	A	G	100	PASS	AC=2061;AF=0.411542;AN=5008;NS=2504;DP=15295;EAS_AF=0.37;AMR_AF=0.4078;AFR_AF=0.6135;EUR_AF=0.2962;SAS_AF=0.3027;AA=G|||;VT=SNP
6	31664244	rs805275	T	C	100	PASS	AC=596;AF=0.11901;AN=5008;NS=2504;DP=15042;EAS_AF=0.1478;AMR_AF=0.0865;AFR_AF=0.2224;EUR_AF=0.0358;SAS_AF=0.0583;AA=T|||;VT=SNP
6	31665194	rs805274	T	C	100	PASS	AC=2060;AF=0.411342;AN=5008;NS=2504;DP=21766;EAS_AF=0.369;AMR_AF=0.4078;AFR_AF=0.6135;EUR_AF=0.2962;SAS_AF=0.3027;AA=C|||;VT=SNP
6	31665452	rs805273	G	A	100	PASS	AC=883;AF=0.176318;AN=5008;NS=2504;DP=21663;EAS_AF=0.1677;AMR_AF=0.1628;AFR_AF=0.354;EUR_AF=0.0606;SAS_AF=0.0736;AA=G|||;VT=SNP
6	31666551	rs1266074	C	T	100	PASS	AC=909;AF=0.18151;AN=5008;NS=2504;DP=12829;EAS_AF=0.1677;AMR_AF=0.1628;AFR_AF=0.3737;EUR_AF=0.0606;SAS_AF=0.0736;AA=C|||;VT=SNP
6	31666606	rs9267540	C	T	100	PASS	AC=540;AF=0.107827;AN=5008;NS=2504;DP=11510;EAS_AF=0.0714;AMR_AF=0.0576;AFR_AF=0.1831;EUR_AF=0.0726;SAS_AF=0.1155;AA=C|||;VT=SNP
6	31666893	rs9267541	C	G	100	PASS	AC=539;AF=0.107628;AN=5008;NS=2504;DP=14108;EAS_AF=0.0714;AMR_AF=0.0576;AFR_AF=0.1823;EUR_AF=0.0726;SAS_AF=0.1155;AA=C|||;VT=SNP
6	31667028	rs1266073	C	A	100	PASS	AC=2053;AF=0.409944;AN=5008;NS=2504;DP=12066;EAS_AF=0.372;AMR_AF=0.4049;AFR_AF=0.6059;EUR_AF=0.2972;SAS_AF=0.3037;AA=-|||;VT=SNP
6	31668049	rs9267542	C	T	100	PASS	AC=1142;AF=0.228035;AN=5008;NS=2504;DP=17815;EAS_AF=0.2014;AMR_AF=0.2435;AFR_AF=0.2337;EUR_AF=0.2356;SAS_AF=0.229;AA=C|||;VT=SNP
6	31668548	rs9267543	T	A	100	PASS	AC=540;AF=0.107827;AN=5008;NS=2504;DP=17802;EAS_AF=0.0714;AMR_AF=0.0576;AFR_AF=0.1831;EUR_AF=0.0726;SAS_AF=0.1155;AA=T|||;VT=SNP
6	31669295	rs2295663	A	G	100	PASS	AC=522;AF=0.104233;AN=5008;NS=2504;DP=21528;EAS_AF=0.244;AMR_AF=0.0476;AFR_AF=0.0076;EUR_AF=0.0716;SAS_AF=0.1646;AA=A|||;VT=SNP
6	31669496	rs1266071	C	T	100	PASS	AC=210;AF=0.0419329;AN=5008;NS=2504;DP=20544;EAS_AF=0.0179;AMR_AF=0.0591;AFR_AF=0.0061;EUR_AF=0.1123;SAS_AF=0.0307;AA=C|||;VT=SNP
6	31671498	rs28366156	T	C	100	PASS	AC=726;AF=0.144968;AN=5008;NS=2504;DP=15845;EAS_AF=0.0179;AMR_AF=0.1354;AFR_AF=0.2943;EUR_AF=0.1233;SAS_AF=0.1033;AA=T|||;VT=SNP
6	31671879	rs9267545	G	A	100	PASS	AC=542;AF=0.108227;AN=5008;NS=2504;DP=14348;EAS_AF=0.0714;AMR_AF=0.0576;AFR_AF=0.1853;EUR_AF=0.0716;SAS_AF=0.1155;AA=G|||;VT=SNP
6	31672268	rs34406901	A	G	100	PASS	AC=241;AF=0.048123;AN=5008;NS=2504;DP=15303;EAS_AF=0.0149;AMR_AF=0.0288;AFR_AF=0.0454;EUR_AF=0.0457;SAS_AF=0.1022;AA=A|||;VT=SNP
6	31673436	rs9267546	G	A	100	PASS	AC=756;AF=0.150958;AN=5008;NS=2504;DP=13297;EAS_AF=0.0873;AMR_AF=0.1182;AFR_AF=0.2905;EUR_AF=0.0875;SAS_AF=0.1166;AA=G|||;VT=SNP
6	31673895	rs12525100	A	T	100	PASS	AC=290;AF=0.0579073;AN=5008;NS=2504;DP=12348;EAS_AF=0.1121;AMR_AF=0.1268;AFR_AF=0.0015;EUR_AF=0.0189;SAS_AF=0.0695;AA=A|||;VT=SNP
6	31675297	rs805295	C	T	100	PASS	AC=618;AF=0.123403;AN=5008;NS=2504;DP=19413;EAS_AF=0.1488;AMR_AF=0.0893;AFR_AF=0.233;EUR_AF=0.0358;SAS_AF=0.0634;AA=C|||;VT=SNP;EX_TARGET
6	31675501	rs9267547	G	A	100	PASS	AC=755;AF=0.150759;AN=5008;NS=2504;DP=20295;EAS_AF=0.0893;AMR_AF=0.1182;AFR_AF=0.2882;EUR_AF=0.0875;SAS_AF=0.1166;AA=G|||;VT=SNP;EX_TARGET
6	31675765	rs2242653	G	A	100	PASS	AC=735;AF=0.146765;AN=5008;NS=2504;DP=16938;EAS_AF=0.1379;AMR_AF=0.1945;AFR_AF=0.0915;EUR_AF=0.1859;SAS_AF=0.1564;AA=G|||;VT=SNP;EX_TARGET
6	31675985	rs9267548	C	T	100	PASS	AC=755;AF=0.150759;AN=5008;NS=2504;DP=19341;EAS_AF=0.0873;AMR_AF=0.1182;AFR_AF=0.2897;EUR_AF=0.0875;SAS_AF=0.1166;AA=C|||;VT=SNP
6	31678028	rs805288	C	T	100	PASS	AC=1958;AF=0.390974;AN=5008;NS=2504;DP=19550;EAS_AF=0.3095;AMR_AF=0.2853;AFR_AF=0.6036;EUR_AF=0.3091;SAS_AF=0.3466;AA=T|||;VT=SNP
6	31678730	rs805287	A	G	100	PASS	AC=2328;AF=0.464856;AN=5008;NS=2504;DP=18228;EAS_AF=0.3968;AMR_AF=0.4251;AFR_AF=0.6778;EUR_AF=0.3201;SAS_AF=0.4243;AA=G|||;VT=SNP
6	31679307	rs805286	A	G	100	PASS	AC=2370;AF=0.473243;AN=5008;NS=2504;DP=15888;EAS_AF=0.3839;AMR_AF=0.4481;AFR_AF=0.7057;EUR_AF=0.3121;SAS_AF=0.4346;AA=G|||;VT=SNP
6	31679465	rs805285	G	C	100	PASS	AC=2296;AF=0.458466;AN=5008;NS=2504;DP=19351;EAS_AF=0.3819;AMR_AF=0.4121;AFR_AF=0.6914;EUR_AF=0.2853;SAS_AF=0.4335;AA=C|||;VT=SNP
6	31679874	rs9469040	G	T	100	PASS	AC=514;AF=0.102636;AN=5008;NS=2504;DP=19091;EAS_AF=0.1468;AMR_AF=0.0807;AFR_AF=0.1641;EUR_AF=0.0298;SAS_AF=0.0644;AA=G|||;VT=SNP
6	31681160	rs385306	G	A	100	PASS	AC=1924;AF=0.384185;AN=5008;NS=2504;DP=18291;EAS_AF=0.37;AMR_AF=0.3415;AFR_AF=0.5386;EUR_AF=0.2674;SAS_AF=0.3405;AA=G|||;VT=SNP
6	31683018	rs9469042	T	C	100	PASS	AC=623;AF=0.124401;AN=5008;NS=2504;DP=16117;EAS_AF=0.1597;AMR_AF=0.0821;AFR_AF=0.1672;EUR_AF=0.0308;SAS_AF=0.1564;AA=C|||;VT=SNP
6	31683157	rs3749952	T	G	100	PASS	AC=514;AF=0.102636;AN=5008;NS=2504;DP=14632;EAS_AF=0.1438;AMR_AF=0.0836;AFR_AF=0.1649;EUR_AF=0.0298;SAS_AF=0.0644;AA=T|||;VT=SNP;EX_TARGET
6	31684790	rs12524467	G	A	100	PASS	AC=292;AF=0.0583067;AN=5008;NS=2504;DP=16411;EAS_AF=0.1071;AMR_AF=0.1254;AFR_AF=0.0015;EUR_AF=0.0209;SAS_AF=0.0757;AA=G|||;VT=SNP
6	31684843	rs9461716	T	C	100	PASS	AC=622;AF=0.124201;AN=5008;NS=2504;DP=13065;EAS_AF=0.1597;AMR_AF=0.0821;AFR_AF=0.1664;EUR_AF=0.0308;SAS_AF=0.1564;AA=C|||;VT=SNP
6	31684844	rs9461717	G	A	100	PASS	AC=516;AF=0.103035;AN=5008;NS=2504;DP=13021;EAS_AF=0.1458;AMR_AF=0.0821;AFR_AF=0.1649;EUR_AF=0.0298;SAS_AF=0.0654;AA=A|||;VT=SNP
6	31685654	rs3131384	G	C	100	PASS	AC=4383;AF=0.8752;AN=5008;NS=2504;DP=22780;EAS_AF=0.754;AMR_AF=0.9193;AFR_AF=0.9841;EUR_AF=0.8439;SAS_AF=0.8538;AA=c|||;VT=SNP
6	31685945	rs405722	C	A	100	PASS	AC=719;AF=0.14357;AN=5008;NS=2504;DP=20290;EAS_AF=0.0714;AMR_AF=0.0749;AFR_AF=0.3086;EUR_AF=0.0746;SAS_AF=0.1145;AA=c|||;VT=SNP
6	31686497	rs15574	G	A	100	PASS	AC=1677;AF=0.334864;AN=5008;NS=2504;DP=18362;EAS_AF=0.2222;AMR_AF=0.3386;AFR_AF=0.5234;EUR_AF=0.2515;SAS_AF=0.2791;AA=g|||;VT=SNP
6	31687008	rs1065356	G	A	100	PASS	AC=1610;AF=0.321486;AN=5008;NS=2504;DP=19313;EAS_AF=0.1935;AMR_AF=0.3012;AFR_AF=0.5144;EUR_AF=0.2525;SAS_AF=0.2781;AA=g|||;VT=SNP;EX_TARGET
6	31688200	rs376510	C	T	100	PASS	AC=574;AF=0.114617;AN=5008;NS=2504;DP=20859;EAS_AF=0.0605;AMR_AF=0.062;AFR_AF=0.2231;EUR_AF=0.0706;SAS_AF=0.1063;AA=c|||;VT=SNP
6	31688217	rs805294	A	G	100	PASS	AC=2497;AF=0.498602;AN=5008;NS=2504;DP=20465;EAS_AF=0.3859;AMR_AF=0.4452;AFR_AF=0.764;EUR_AF=0.3608;SAS_AF=0.4356;AA=N|||;VT=SNP
6	31688518	rs805293	T	A	100	PASS	AC=1889;AF=0.377196;AN=5008;NS=2504;DP=20069;EAS_AF=0.3681;AMR_AF=0.4741;AFR_AF=0.2216;EUR_AF=0.4831;SAS_AF=0.4192;AA=t|||;VT=SNP
6	31688799	rs4713479	C	T	100	PASS	AC=520;AF=0.103834;AN=5008;NS=2504;DP=21125;EAS_AF=0.1438;AMR_AF=0.085;AFR_AF=0.1687;EUR_AF=0.0298;SAS_AF=0.0644;AA=c|||;VT=SNP
6	31690009	rs805292	G	A	100	PASS	AC=1672;AF=0.333866;AN=5008;NS=2504;DP=19207;EAS_AF=0.2222;AMR_AF=0.3357;AFR_AF=0.5166;EUR_AF=0.2555;SAS_AF=0.2812;AA=g|||;VT=SNP
6	31690876	rs75746146	C	G	100	PASS	AC=677;AF=0.135184;AN=5008;NS=2504;DP=13738;EAS_AF=0.1329;AMR_AF=0.1888;AFR_AF=0.0817;EUR_AF=0.1561;SAS_AF=0.1503;AA=C|||;VT=SNP
6	31691657	rs453098	G	A	100	PASS	AC=677;AF=0.135184;AN=5008;NS=2504;DP=14592;EAS_AF=0.0407;AMR_AF=0.0764;AFR_AF=0.3116;EUR_AF=0.0755;SAS_AF=0.0971;AA=G|||;VT=SNP;EX_TARGET
6	31692163	rs805306	A	G	100	PASS	AC=2522;AF=0.503594;AN=5008;NS=2504;DP=17858;EAS_AF=0.3859;AMR_AF=0.4524;AFR_AF=0.7784;EUR_AF=0.3608;SAS_AF=0.4366;AA=G|||;VT=SNP
6	31697387	rs805305	C	G	100	PASS	AC=2519;AF=0.502995;AN=5008;NS=2504;DP=15192;EAS_AF=0.3889;AMR_AF=0.451;AFR_AF=0.7746;EUR_AF=0.3608;SAS_AF=0.4366;AA=G|||;VT=SNP
6	31697558	rs707916	G	A	100	PASS	AC=2517;AF=0.502596;AN=5008;NS=2504;DP=14688;EAS_AF=0.3879;AMR_AF=0.451;AFR_AF=0.7746;EUR_AF=0.3608;SAS_AF=0.4356;AA=A|||;VT=SNP
6	31698088	rs805304	T	G	100	PASS	AC=2523;AF=0.503794;AN=5008;NS=2504;DP=11453;EAS_AF=0.3889;AMR_AF=0.451;AFR_AF=0.7769;EUR_AF=0.3608;SAS_AF=0.4376;AA=G|||;VT=SNP
6	31698352	rs2272592	T	C	100	PASS	AC=4393;AF=0.877196;AN=5008;NS=2504;DP=16666;EAS_AF=0.754;AMR_AF=0.9251;AFR_AF=0.9887;EUR_AF=0.8439;SAS_AF=0.8538;AA=C|||;VT=SNP
6	31700657	rs2736194	G	T	100	PASS	AC=577;AF=0.115216;AN=5008;NS=2504;DP=15836;EAS_AF=0.0615;AMR_AF=0.0634;AFR_AF=0.2224;EUR_AF=0.0706;SAS_AF=0.1084;AA=g|||;VT=SNP
6	31702710	rs400547	C	T	100	PASS	AC=591;AF=0.118011;AN=5008;NS=2504;DP=18162;EAS_AF=0.0565;AMR_AF=0.0648;AFR_AF=0.2368;EUR_AF=0.0696;SAS_AF=0.1084;AA=C|||;VT=SNP
6	31704934	rs378538	C	T	100	PASS	AC=592;AF=0.118211;AN=5008;NS=2504;DP=16536;EAS_AF=0.0565;AMR_AF=0.0648;AFR_AF=0.2375;EUR_AF=0.0696;SAS_AF=0.1084;AA=C|||;VT=SNP
6	31708147	rs409558	T	C	100	PASS	AC=1101;AF=0.219848;AN=5008;NS=2504;DP=16245;EAS_AF=0.1687;AMR_AF=0.2752;AFR_AF=0.2943;EUR_AF=0.1839;SAS_AF=0.1697;AA=T|||;VT=SNP
6	31708328	rs2075789	C	T	100	PASS	AC=510;AF=0.101837;AN=5008;NS=2504;DP=10387;EAS_AF=0.1339;AMR_AF=0.1599;AFR_AF=0.0189;EUR_AF=0.1004;SAS_AF=0.1411;AA=C|||;VT=SNP;EX_TARGET
6	31709349	rs1144709	C	T	100	PASS	AC=2165;AF=0.432308;AN=5008;NS=2504;DP=17290;EAS_AF=0.371;AMR_AF=0.4035;AFR_AF=0.7141;EUR_AF=0.2346;SAS_AF=0.3384;AA=C|||;VT=SNP
6	31710020	rs1144708	C	T	100	PASS	AC=2516;AF=0.502396;AN=5008;NS=2504;DP=20115;EAS_AF=0.3859;AMR_AF=0.4524;AFR_AF=0.7753;EUR_AF=0.3618;SAS_AF=0.4335;AA=T|||;VT=SNP
6	31710104	rs28381350	G	A	100	PASS	AC=195;AF=0.0389377;AN=5008;NS=2504;DP=17564;EAS_AF=0.1171;AMR_AF=0.0259;AFR_AF=0.0068;EUR_AF=0.0129;SAS_AF=0.0378;AA=G|||;VT=SNP
6	31710968	rs707915	T	A	100	PASS	AC=599;AF=0.119609;AN=5008;NS=2504;DP=20924;EAS_AF=0.0625;AMR_AF=0.0648;AFR_AF=0.2375;EUR_AF=0.0696;SAS_AF=0.1094;AA=T|||;VT=SNP;EX_TARGET
6	31711124	rs2293861	C	T	100	PASS	AC=1097;AF=0.21905;AN=5008;NS=2504;DP=18887;EAS_AF=0.1677;AMR_AF=0.2752;AFR_AF=0.2935;EUR_AF=0.1829;SAS_AF=0.1687;AA=C|||;VT=SNP
6	31712181	rs2075788	T	G	100	PASS	AC=1100;AF=0.219649;AN=5008;NS=2504;DP=16621;EAS_AF=0.1687;AMR_AF=0.2752;AFR_AF=0.2935;EUR_AF=0.1839;SAS_AF=0.1697;AA=T|||;VT=SNP
6	31712817	rs2075787	G	T	100	PASS	AC=339;AF=0.0676917;AN=5008;NS=2504;DP=15459;EAS_AF=0.1349;AMR_AF=0.0476;AFR_AF=0.0605;EUR_AF=0.0278;SAS_AF=0.0634;AA=G|||;VT=SNP
6	31713124	rs3749953	A	G	100	PASS	AC=681;AF=0.135982;AN=5008;NS=2504;DP=16968;EAS_AF=0.1359;AMR_AF=0.1902;AFR_AF=0.084;EUR_AF=0.1551;SAS_AF=0.1483;AA=A|||;VT=SNP
6	31713454	rs3828922	C	T	100	PASS	AC=1090;AF=0.217652;AN=5008;NS=2504;DP=18750;EAS_AF=0.1617;AMR_AF=0.2767;AFR_AF=0.292;EUR_AF=0.1829;SAS_AF=0.1687;AA=c|||;VT=SNP
6	31713823	rs12177823	G	A	100	PASS	AC=340;AF=0.0678914;AN=5008;NS=2504;DP=14709;EAS_AF=0.1359;AMR_AF=0.0476;AFR_AF=0.0598;EUR_AF=0.0278;SAS_AF=0.0644;AA=G|||;VT=SNP
6	31714220	rs12191233	G	C	100	PASS	AC=54;AF=0.0107827;AN=5008;NS=2504;DP=18070;EAS_AF=0.0119;AMR_AF=0.0058;AFR_AF=0.0008;EUR_AF=0.0258;SAS_AF=0.0112;AA=G|||;VT=SNP
6	31717066	rs28745897	C	T	100	PASS	AC=213;AF=0.0425319;AN=5008;NS=2504;DP=17167;EAS_AF=0.0159;AMR_AF=0.0259;AFR_AF=0.028;EUR_AF=0.0427;SAS_AF=0.1012;AA=C|||;VT=SNP
6	31717692	rs3117572	A	G	100	PASS	AC=4386;AF=0.875799;AN=5008;NS=2504;DP=22039;EAS_AF=0.752;AMR_AF=0.9236;AFR_AF=0.9856;EUR_AF=0.8439;SAS_AF=0.8538;AA=G|||;VT=SNP
6	31717696	rs1150793	A	G	100	PASS	AC=599;AF=0.119609;AN=5008;NS=2504;DP=21905;EAS_AF=0.0625;AMR_AF=0.0648;AFR_AF=0.2375;EUR_AF=0.0706;SAS_AF=0.1084;AA=A|||;VT=SNP
6	31718602	rs2299851	G	A	100	PASS	AC=504;AF=0.100639;AN=5008;NS=2504;DP=16751;EAS_AF=0.1339;AMR_AF=0.1614;AFR_AF=0.0144;EUR_AF=0.1004;SAS_AF=0.1401;AA=G|||;VT=SNP
6	31722262	rs9296001	C	T	100	PASS	AC=341;AF=0.0680911;AN=5008;NS=2504;DP=18222;EAS_AF=0.1359;AMR_AF=0.0476;AFR_AF=0.0605;EUR_AF=0.0278;SAS_AF=0.0644;AA=C|||;VT=SNP
6	31722740	rs9267560	A	G	100	PASS	AC=288;AF=0.057508;AN=5008;NS=2504;DP=11578;EAS_AF=0.0466;AMR_AF=0.0389;AFR_AF=0.1006;EUR_AF=0.0507;SAS_AF=0.0307;AA=A|||;VT=SNP
6	31722780	rs3130486	C	T	100	PASS	AC=1271;AF=0.253794;AN=5008;NS=2504;DP=12916;EAS_AF=0.1687;AMR_AF=0.3055;AFR_AF=0.351;EUR_AF=0.2584;SAS_AF=0.1687;AA=C|||;VT=SNP
6	31723088	rs9469046	C	T	100	PASS	AC=341;AF=0.0680911;AN=5008;NS=2504;DP=10581;EAS_AF=0.1359;AMR_AF=0.0476;AFR_AF=0.0605;EUR_AF=0.0278;SAS_AF=0.0644;AA=C|||;VT=SNP
6	31724219	rs805826	G	C	100	PASS	AC=2245;AF=0.448283;AN=5008;NS=2504;DP=16182;EAS_AF=0.373;AMR_AF=0.4265;AFR_AF=0.7186;EUR_AF=0.2853;SAS_AF=0.3436;AA=G|||;VT=SNP
6	31726688	rs707939	C	A	100	PASS	AC=1304;AF=0.260383;AN=5008;NS=2504;DP=21675;EAS_AF=0.3472;AMR_AF=0.353;AFR_AF=0.0204;EUR_AF=0.3688;SAS_AF=0.318;AA=C|||;VT=SNP
6	31727822	rs9461718	A	C	100	PASS	AC=343;AF=0.0684904;AN=5008;NS=2504;DP=15968;EAS_AF=0.1369;AMR_AF=0.0476;AFR_AF=0.0605;EUR_AF=0.0278;SAS_AF=0.0654;AA=A|||;VT=SNP;EX_TARGET
6	31728267	rs2075801	G	A	100	PASS	AC=1102;AF=0.220048;AN=5008;NS=2504;DP=22872;EAS_AF=0.1677;AMR_AF=0.2781;AFR_AF=0.295;EUR_AF=0.1839;SAS_AF=0.1687;AA=G|||;VT=SNP
6	31729359	rs707938	A	G	100	PASS	AC=2340;AF=0.467252;AN=5008;NS=2504;DP=17393;EAS_AF=0.3512;AMR_AF=0.4236;AFR_AF=0.6929;EUR_AF=0.3191;SAS_AF=0.4652;AA=G|||;VT=SNP;EX_TARGET
6	31730568	rs17201144	A	G	100	PASS	AC=213;AF=0.0425319;AN=5008;NS=2504;DP=17668;EAS_AF=0.0159;AMR_AF=0.0274;AFR_AF=0.0295;EUR_AF=0.0427;SAS_AF=0.0982;AA=A|||;VT=SNP
6	31731014	rs707937	C	G	100	PASS	AC=1638;AF=0.327077;AN=5008;NS=2504;DP=18896;EAS_AF=0.4861;AMR_AF=0.3876;AFR_AF=0.3215;EUR_AF=0.2137;SAS_AF=0.2444;AA=C|||;VT=SNP
6	31731881	rs6905572	C	T	100	PASS	AC=669;AF=0.133586;AN=5008;NS=2504;DP=20266;EAS_AF=0.1359;AMR_AF=0.1902;AFR_AF=0.0772;EUR_AF=0.1531;SAS_AF=0.1472;AA=C|||;VT=SNP;EX_TARGET
6	31732207	rs9461719	C	T	100	PASS	AC=341;AF=0.0680911;AN=5008;NS=2504;DP=16351;EAS_AF=0.1359;AMR_AF=0.0476;AFR_AF=0.0605;EUR_AF=0.0278;SAS_AF=0.0644;AA=C|||;VT=SNP;EX_TARGET
6	31733650	rs707936	G	A	100	PASS	AC=595;AF=0.11881;AN=5008;NS=2504;DP=17687;EAS_AF=0.0615;AMR_AF=0.0648;AFR_AF=0.2352;EUR_AF=0.0706;SAS_AF=0.1084;AA=G|||;VT=SNP;EX_TARGET
6	31734890	rs707935	T	A	100	PASS	AC=588;AF=0.117412;AN=5008;NS=2504;DP=6761;EAS_AF=0.0556;AMR_AF=0.0648;AFR_AF=0.2345;EUR_AF=0.0706;SAS_AF=0.1084;AA=T|||;VT=SNP
6	31735631	rs707934	C	T	100	PASS	AC=800;AF=0.159744;AN=5008;NS=2504;DP=16400;EAS_AF=0.0685;AMR_AF=0.1009;AFR_AF=0.3623;EUR_AF=0.0736;SAS_AF=0.1104;AA=C|||;VT=SNP
6	31738333	rs71543427	C	A	100	PASS	AC=64;AF=0.0127796;AN=5008;NS=2504;DP=8870;EAS_AF=0.0159;AMR_AF=0.0072;AFR_AF=0.0045;EUR_AF=0.0258;SAS_AF=0.0112;AA=C|||;VT=SNP
6	31738408	rs9461721	A	G	100	PASS	AC=344;AF=0.0686901;AN=5008;NS=2504;DP=10127;EAS_AF=0.1369;AMR_AF=0.0447;AFR_AF=0.0628;EUR_AF=0.0278;SAS_AF=0.0654;AA=A|||;VT=SNP
6	31740003	rs707931	A	G	100	PASS	AC=907;AF=0.18111;AN=5008;NS=2504;DP=13147;EAS_AF=0.0823;AMR_AF=0.1095;AFR_AF=0.3601;EUR_AF=0.0755;SAS_AF=0.2004;AA=A|||;VT=SNP
6	31740454	rs805825	G	A	100	PASS	AC=2626;AF=0.524361;AN=5008;NS=2504;DP=12010;EAS_AF=0.4067;AMR_AF=0.5908;AFR_AF=0.643;EUR_AF=0.4573;SAS_AF=0.5072;AA=G|||;VT=SNP
6	31741490	rs9469051	G	C	100	PASS	AC=1124;AF=0.224441;AN=5008;NS=2504;DP=17564;EAS_AF=0.1696;AMR_AF=0.2824;AFR_AF=0.3086;EUR_AF=0.1829;SAS_AF=0.1687;AA=G|||;VT=SNP
6	31741659	rs707930	C	T	100	PASS	AC=1986;AF=0.396565;AN=5008;NS=2504;DP=15588;EAS_AF=0.375;AMR_AF=0.4798;AFR_AF=0.2912;EUR_AF=0.5149;SAS_AF=0.3804;AA=C|||;VT=SNP
6	31742067	rs707929	A	G	100	PASS	AC=2473;AF=0.49381;AN=5008;NS=2504;DP=14499;EAS_AF=0.376;AMR_AF=0.4524;AFR_AF=0.7761;EUR_AF=0.335;SAS_AF=0.4264;AA=G|||;VT=SNP
6	31742242	rs6914412	T	C	100	PASS	AC=409;AF=0.0816693;AN=5008;NS=2504;DP=17157;EAS_AF=0.0179;AMR_AF=0.0994;AFR_AF=0.1581;EUR_AF=0.1004;SAS_AF=0.0123;AA=T|||;VT=SNP
6	31742590	rs707928	A	G	100	PASS	AC=2494;AF=0.498003;AN=5008;NS=2504;DP=14262;EAS_AF=0.376;AMR_AF=0.4597;AFR_AF=0.7844;EUR_AF=0.339;SAS_AF=0.4274;AA=G|||;VT=SNP
6	31745284	rs2736426	C	T	100	PASS	AC=3182;AF=0.635383;AN=5008;NS=2504;DP=17272;EAS_AF=0.5843;AMR_AF=0.6052;AFR_AF=0.7753;EUR_AF=0.5507;SAS_AF=0.6074;AA=T|||;VT=SNP
6	31745518	rs707927	A	G	100	PASS	AC=449;AF=0.0896565;AN=5008;NS=2504;DP=16807;EAS_AF=0.122;AMR_AF=0.0692;AFR_AF=0.1475;EUR_AF=0.0298;SAS_AF=0.0542;AA=A|||;VT=SNP
6	31746548	rs909267	T	C	100	PASS	AC=576;AF=0.115016;AN=5008;NS=2504;DP=18147;EAS_AF=0.0526;AMR_AF=0.111;AFR_AF=0.2572;EUR_AF=0.0586;SAS_AF=0.0481;AA=T|||;VT=SNP
6	31748820	rs707926	G	A	100	PASS	AC=1282;AF=0.25599;AN=5008;NS=2504;DP=20231;EAS_AF=0.1796;AMR_AF=0.2594;AFR_AF=0.3623;EUR_AF=0.1988;SAS_AF=0.2474;AA=G|||;VT=SNP;EX_TARGET
6	31749804	rs743399	C	T	100	PASS	AC=1154;AF=0.230431;AN=5008;NS=2504;DP=16530;EAS_AF=0.1835;AMR_AF=0.2536;AFR_AF=0.2579;EUR_AF=0.2068;SAS_AF=0.2495;AA=C|||;VT=SNP
6	31750509	rs11531	G	A	100	PASS	AC=269;AF=0.0537141;AN=5008;NS=2504;DP=17926;EAS_AF=0.121;AMR_AF=0.0432;AFR_AF=0.0303;EUR_AF=0.0239;SAS_AF=0.0542;AA=G|||;VT=SNP;EX_TARGET
6	31751588	rs12213415	G	A	100	PASS	AC=320;AF=0.0638978;AN=5008;NS=2504;DP=13982;EAS_AF=0.0159;AMR_AF=0.0648;AFR_AF=0.1301;EUR_AF=0.0755;SAS_AF=0.0112;AA=G|||;VT=SNP
6	31751727	rs707924	C	T	100	PASS	AC=1277;AF=0.254992;AN=5008;NS=2504;DP=17748;EAS_AF=0.1786;AMR_AF=0.2565;AFR_AF=0.3608;EUR_AF=0.1978;SAS_AF=0.2485;AA=C|||;VT=SNP
6	31753423	rs35756329	T	C	100	PASS	AC=226;AF=0.0451278;AN=5008;NS=2504;DP=20444;EAS_AF=0.1181;AMR_AF=0.0331;AFR_AF=0.025;EUR_AF=0.0139;SAS_AF=0.0378;AA=T|||;VT=SNP;EX_TARGET
6	31753526	rs11751198	G	A	100	PASS	AC=441;AF=0.0880591;AN=5008;NS=2504;DP=19454;EAS_AF=0.0337;AMR_AF=0.1138;AFR_AF=0.1914;EUR_AF=0.0527;SAS_AF=0.0225;AA=G|||;VT=SNP;EX_TARGET
6	31754008	rs140091914	G	A	100	PASS	AC=674;AF=0.134585;AN=5008;NS=2504;DP=16036;EAS_AF=0.1319;AMR_AF=0.1974;AFR_AF=0.0794;EUR_AF=0.1531;SAS_AF=0.1483;AA=G|||;VT=SNP
6	31754052	rs707923	A	C	100	PASS	AC=1281;AF=0.255791;AN=5008;NS=2504;DP=18030;EAS_AF=0.1726;AMR_AF=0.2579;AFR_AF=0.3691;EUR_AF=0.1988;SAS_AF=0.2454;AA=A|||;VT=SNP
6	31755776	rs9469053	A	G	100	PASS	AC=512;AF=0.102236;AN=5008;NS=2504;DP=14910;EAS_AF=0.0486;AMR_AF=0.1268;AFR_AF=0.2148;EUR_AF=0.0577;SAS_AF=0.0337;AA=A|||;VT=SNP
6	31756309	rs12529130	C	A	100	PASS	AC=506;AF=0.101038;AN=5008;NS=2504;DP=13915;EAS_AF=0.13;AMR_AF=0.1686;AFR_AF=0.0159;EUR_AF=0.0994;SAS_AF=0.1401;AA=C|||;VT=SNP
6	31758240	rs71563368	G	A	100	PASS	AC=340;AF=0.0678914;AN=5008;NS=2504;DP=13733;EAS_AF=0.0169;AMR_AF=0.0663;AFR_AF=0.1437;EUR_AF=0.0755;SAS_AF=0.0112;AA=G|||;VT=SNP
6	31758931	rs6899983	A	C	100	PASS	AC=193;AF=0.0385383;AN=5008;NS=2504;DP=12739;EAS_AF=0.0427;AMR_AF=0.0447;AFR_AF=0.0688;EUR_AF=0.0149;SAS_AF=0.0133;AA=A|||;VT=SNP
6	31761063	rs9469054	G	A	100	PASS	AC=298;AF=0.0595048;AN=5008;NS=2504;DP=18910;EAS_AF=0.123;AMR_AF=0.0504;AFR_AF=0.0477;EUR_AF=0.0239;SAS_AF=0.0532;AA=g|||;VT=SNP
6	31761083	rs12207158	A	T	100	PASS	AC=324;AF=0.0646965;AN=5008;NS=2504;DP=18613;EAS_AF=0.0159;AMR_AF=0.0648;AFR_AF=0.1362;EUR_AF=0.0716;SAS_AF=0.0112;AA=A|||;VT=SNP
6	31762311	rs4713488	T	C	100	PASS	AC=294;AF=0.0587061;AN=5008;NS=2504;DP=21008;EAS_AF=0.1062;AMR_AF=0.134;AFR_AF=0.0015;EUR_AF=0.0209;SAS_AF=0.0726;AA=T|||;VT=SNP
6	31762843	rs2607015	G	C	100	PASS	AC=1751;AF=0.349641;AN=5008;NS=2504;DP=11928;EAS_AF=0.3859;AMR_AF=0.4179;AFR_AF=0.1793;EUR_AF=0.4414;SAS_AF=0.3998;AA=G|||;VT=SNP;EX_TARGET
6	31762844	rs2753960	G	T	100	PASS	AC=1750;AF=0.349441;AN=5008;NS=2504;DP=11989;EAS_AF=0.3859;AMR_AF=0.4179;AFR_AF=0.1793;EUR_AF=0.4414;SAS_AF=0.3988;AA=G|||;VT=SNP;EX_TARGET
6	31763744	rs75518884	G	A	100	PASS	AC=292;AF=0.0583067;AN=5008;NS=2504;DP=9553;EAS_AF=0.1022;AMR_AF=0.1369;AFR_AF=0.0015;EUR_AF=0.0209;SAS_AF=0.0726;AA=G|||;VT=SNP
6	31763942	rs534892	G	C	100	PASS	AC=592;AF=0.118211;AN=5008;NS=2504;DP=14299;EAS_AF=0.0407;AMR_AF=0.0591;AFR_AF=0.2799;EUR_AF=0.0447;SAS_AF=0.0971;AA=G|||;VT=SNP
6	31764899	rs480092	T	C	100	PASS	AC=1273;AF=0.254193;AN=5008;NS=2504;DP=21033;EAS_AF=0.1786;AMR_AF=0.2565;AFR_AF=0.3593;EUR_AF=0.1978;SAS_AF=0.2464;AA=T|||;VT=SNP
6	31766844	rs67497292	A	G	100	PASS	AC=253;AF=0.0505192;AN=5008;NS=2504;DP=18302;EAS_AF=0.0159;AMR_AF=0.0634;AFR_AF=0.1067;EUR_AF=0.0398;SAS_AF=0.0123;AA=A|||;VT=SNP
6	31768055	rs13207465	G	T	100	PASS	AC=475;AF=0.0948482;AN=5008;NS=2504;DP=12376;EAS_AF=0.0169;AMR_AF=0.0807;AFR_AF=0.1589;EUR_AF=0.0934;SAS_AF=0.1002;AA=G|||;VT=SNP
6	31768305	rs35604230	G	A	100	PASS	AC=475;AF=0.0948482;AN=5008;NS=2504;DP=14214;EAS_AF=0.0169;AMR_AF=0.0807;AFR_AF=0.1589;EUR_AF=0.0934;SAS_AF=0.1002;AA=G|||;VT=SNP
6	31768800	rs523727	A	G	100	PASS	AC=1273;AF=0.254193;AN=5008;NS=2504;DP=12833;EAS_AF=0.1786;AMR_AF=0.2565;AFR_AF=0.3593;EUR_AF=0.1978;SAS_AF=0.2464;AA=A|||;VT=SNP
6	31769479	rs73400280	G	A	100	PASS	AC=530;AF=0.105831;AN=5008;NS=2504;DP=17631;EAS_AF=0.0496;AMR_AF=0.1254;AFR_AF=0.2118;EUR_AF=0.0795;SAS_AF=0.0337;AA=G|||;VT=SNP
6	31769684	rs4711277	G	A	100	PASS	AC=674;AF=0.134585;AN=5008;NS=2504;DP=17219;EAS_AF=0.1319;AMR_AF=0.1974;AFR_AF=0.0794;EUR_AF=0.1531;SAS_AF=0.1483;AA=G|||;VT=SNP
6	31769796	rs9461726	C	T	100	PASS	AC=595;AF=0.11881;AN=5008;NS=2504;DP=14425;EAS_AF=0.0645;AMR_AF=0.134;AFR_AF=0.233;EUR_AF=0.0845;SAS_AF=0.045;AA=C|||;VT=SNP
6	31770005	rs58556649	C	T	100	PASS	AC=297;AF=0.0593051;AN=5008;NS=2504;DP=15628;EAS_AF=0.123;AMR_AF=0.049;AFR_AF=0.0477;EUR_AF=0.0239;SAS_AF=0.0532;AA=C|||;VT=SNP
6	31771916	rs1150748	G	C	100	PASS	AC=1278;AF=0.255192;AN=5008;NS=2504;DP=14795;EAS_AF=0.37;AMR_AF=0.3372;AFR_AF=0.0204;EUR_AF=0.3479;SAS_AF=0.3006;AA=G|||;VT=SNP
6	31772516	rs494718	G	A	100	PASS	AC=1273;AF=0.254193;AN=5008;NS=2504;DP=14491;EAS_AF=0.1786;AMR_AF=0.2565;AFR_AF=0.3593;EUR_AF=0.1978;SAS_AF=0.2464;AA=G|||;VT=SNP
6	31772829	rs12206352	C	T	100	PASS	AC=253;AF=0.0505192;AN=5008;NS=2504;DP=16926;EAS_AF=0.0159;AMR_AF=0.0634;AFR_AF=0.1067;EUR_AF=0.0398;SAS_AF=0.0123;AA=C|||;VT=SNP
6	31773821	rs2242668	C	T	100	PASS	AC=697;AF=0.139177;AN=5008;NS=2504;DP=18709;EAS_AF=0.1687;AMR_AF=0.1412;AFR_AF=0.2088;EUR_AF=0.0825;SAS_AF=0.0716;AA=C|||;VT=SNP;EX_TARGET
6	31777077	rs552412	C	T	100	PASS	AC=592;AF=0.118211;AN=5008;NS=2504;DP=16622;EAS_AF=0.0407;AMR_AF=0.0591;AFR_AF=0.2799;EUR_AF=0.0447;SAS_AF=0.0971;AA=C|||;VT=SNP
6	31777946	rs2075800	C	T	100	PASS	AC=1278;AF=0.255192;AN=5008;NS=2504;DP=20025;EAS_AF=0.3681;AMR_AF=0.3372;AFR_AF=0.0204;EUR_AF=0.3489;SAS_AF=0.3016;AA=C|||;VT=SNP;EX_TARGET
6	31778272	rs2227956	G	A	100	PASS	AC=4393;AF=0.877196;AN=5008;NS=2504;DP=21168;EAS_AF=0.7728;AMR_AF=0.9236;AFR_AF=0.9856;EUR_AF=0.8429;SAS_AF=0.8405;AA=A|||;VT=SNP;EX_TARGET
6	31778529	rs2075799	C	T	100	PASS	AC=769;AF=0.153554;AN=5008;NS=2504;DP=17495;EAS_AF=0.1845;AMR_AF=0.1513;AFR_AF=0.233;EUR_AF=0.0875;SAS_AF=0.0838;AA=C|||;VT=SNP;EX_TARGET
6	31780235	rs7757496	C	A	100	PASS	AC=495;AF=0.0988419;AN=5008;NS=2504;DP=16127;EAS_AF=0.13;AMR_AF=0.1671;AFR_AF=0.0151;EUR_AF=0.0885;SAS_AF=0.1421;AA=C|||;VT=SNP
6	31780594	rs481825	C	A	100	PASS	AC=594;AF=0.11861;AN=5008;NS=2504;DP=18390;EAS_AF=0.0407;AMR_AF=0.0605;AFR_AF=0.2799;EUR_AF=0.0457;SAS_AF=0.0971;AA=C|||;VT=SNP
6	31781957	rs12213612	G	A	100	PASS	AC=297;AF=0.0593051;AN=5008;NS=2504;DP=15287;EAS_AF=0.0159;AMR_AF=0.0677;AFR_AF=0.1377;EUR_AF=0.0398;SAS_AF=0.0123;AA=G|||;VT=SNP
6	31782617	rs16867582	C	A	100	PASS	AC=100;AF=0.0199681;AN=5008;NS=2504;DP=9344;EAS_AF=0.0159;AMR_AF=0.0086;AFR_AF=0.0303;EUR_AF=0.0268;SAS_AF=0.0112;AA=C|||;VT=SNP
6	31783208	rs1008438	A	C	100	PASS	AC=2693;AF=0.53774;AN=5008;NS=2504;DP=14450;EAS_AF=0.3948;AMR_AF=0.5058;AFR_AF=0.8071;EUR_AF=0.4036;SAS_AF=0.4816;AA=C|||;VT=SNP
6	31783507	rs1043618	G	C	100	PASS	AC=2410;AF=0.48123;AN=5008;NS=2504;DP=15948;EAS_AF=0.2937;AMR_AF=0.3703;AFR_AF=0.8041;EUR_AF=0.3926;SAS_AF=0.408;AA=g|||;VT=SNP;EX_TARGET
6	31785228	rs506770	G	C	100	PASS	AC=4241;AF=0.846845;AN=5008;NS=2504;DP=21165;EAS_AF=0.7401;AMR_AF=0.8804;AFR_AF=0.9629;EUR_AF=0.8012;SAS_AF=0.8231;AA=g|||;VT=SNP;EX_TARGET
6	31786872	rs2844459	A	G	100	PASS	AC=1289;AF=0.257388;AN=5008;NS=2504;DP=14366;EAS_AF=0.37;AMR_AF=0.3429;AFR_AF=0.0212;EUR_AF=0.3509;SAS_AF=0.3037;AA=A|||;VT=SNP
6	31786963	rs2763977	G	A	100	PASS	AC=213;AF=0.0425319;AN=5008;NS=2504;DP=16704;EAS_AF=0.0149;AMR_AF=0.0576;AFR_AF=0.0083;EUR_AF=0.1133;SAS_AF=0.0337;AA=G|||;VT=SNP
6	31789205	rs116769883	C	T	100	PASS	AC=185;AF=0.0369409;AN=5008;NS=2504;DP=14353;EAS_AF=0.119;AMR_AF=0.0187;AFR_AF=0.0015;EUR_AF=0.0139;SAS_AF=0.0368;AA=C|||;VT=SNP
6	31790089	rs114691438	A	G	100	PASS	AC=188;AF=0.0375399;AN=5008;NS=2504;DP=12889;EAS_AF=0.121;AMR_AF=0.0187;AFR_AF=0.0015;EUR_AF=0.0139;SAS_AF=0.0378;AA=A|||;VT=SNP
6	31794443	rs35294112	T	C	100	PASS	AC=188;AF=0.0375399;AN=5008;NS=2504;DP=18716;EAS_AF=0.121;AMR_AF=0.0187;AFR_AF=0.0015;EUR_AF=0.0139;SAS_AF=0.0378;AA=T|||;VT=SNP
6	31794592	rs2763979	C	T	100	PASS	AC=2245;AF=0.448283;AN=5008;NS=2504;DP=18837;EAS_AF=0.2629;AMR_AF=0.4207;AFR_AF=0.7065;EUR_AF=0.3648;SAS_AF=0.3957;AA=T|||;VT=SNP
6	31795140	rs13217108	C	T	100	PASS	AC=100;AF=0.0199681;AN=5008;NS=2504;DP=17520;EAS_AF=0.0159;AMR_AF=0.0086;AFR_AF=0.0303;EUR_AF=0.0268;SAS_AF=0.0112;AA=C|||;VT=SNP
6	31795550	rs6457452	C	T	100	PASS	AC=607;AF=0.121206;AN=5008;NS=2504;DP=15463;EAS_AF=0.0635;AMR_AF=0.0994;AFR_AF=0.2073;EUR_AF=0.0775;SAS_AF=0.1247;AA=C|||;VT=SNP
6	31795561	rs11576013	G	C	100	PASS	AC=188;AF=0.0375399;AN=5008;NS=2504;DP=15596;EAS_AF=0.121;AMR_AF=0.0187;AFR_AF=0.0015;EUR_AF=0.0139;SAS_AF=0.0378;AA=G|||;VT=SNP
6	31797422	rs56280220	G	C	100	PASS	AC=80;AF=0.0159744;AN=5008;NS=2504;DP=21308;EAS_AF=0.0109;AMR_AF=0.0101;AFR_AF=0.0159;EUR_AF=0.0119;SAS_AF=0.0297;AA=g|||;VT=SNP;EX_TARGET
6	31798593	rs565599	G	C	100	PASS	AC=1255;AF=0.250599;AN=5008;NS=2504;DP=14885;EAS_AF=0.1806;AMR_AF=0.255;AFR_AF=0.357;EUR_AF=0.1839;SAS_AF=0.2444;AA=G|||;VT=SNP
6	31798942	rs7764451	G	A	100	PASS	AC=501;AF=0.10004;AN=5008;NS=2504;DP=16232;EAS_AF=0.131;AMR_AF=0.1671;AFR_AF=0.0151;EUR_AF=0.0964;SAS_AF=0.1391;AA=G|||;VT=SNP
6	31799076	rs3115674	T	G	100	PASS	AC=215;AF=0.0429313;AN=5008;NS=2504;DP=16184;EAS_AF=0.0218;AMR_AF=0.0274;AFR_AF=0.0719;EUR_AF=0.0785;SAS_AF=0;AA=G|||;VT=SNP
6	31799291	rs7764682	C	T	100	PASS	AC=501;AF=0.10004;AN=5008;NS=2504;DP=16939;EAS_AF=0.131;AMR_AF=0.1671;AFR_AF=0.0151;EUR_AF=0.0964;SAS_AF=0.1391;AA=C|||;VT=SNP
6	31799393	rs7765136	G	A	100	PASS	AC=286;AF=0.0571086;AN=5008;NS=2504;DP=16343;EAS_AF=0.0337;AMR_AF=0.0519;AFR_AF=0.1067;EUR_AF=0.0497;SAS_AF=0.0256;AA=G|||;VT=SNP
6	31800027	rs112087434	C	G	100	PASS	AC=237;AF=0.0473243;AN=5008;NS=2504;DP=10302;EAS_AF=0.0159;AMR_AF=0.0461;AFR_AF=0.1029;EUR_AF=0.0417;SAS_AF=0.0112;AA=c|||;VT=SNP
6	31800202	rs74632039	G	A	100	PASS	AC=501;AF=0.10004;AN=5008;NS=2504;DP=12163;EAS_AF=0.131;AMR_AF=0.1671;AFR_AF=0.0151;EUR_AF=0.0964;SAS_AF=0.1391;AA=g|||;VT=SNP
6	31800236	rs556812258	A	G	100	PASS	AC=615;AF=0.122804;AN=5008;NS=2504;DP=11658;EAS_AF=0.0635;AMR_AF=0.1081;AFR_AF=0.2057;EUR_AF=0.0815;SAS_AF=0.1247;AA=a|||;VT=SNP
6	31800434	rs145611070	C	A	100	PASS	AC=189;AF=0.0377396;AN=5008;NS=2504;DP=10037;EAS_AF=0.121;AMR_AF=0.0187;AFR_AF=0.0015;EUR_AF=0.0149;SAS_AF=0.0378;AA=C|||;VT=SNP
6	31800868	rs2471980	G	C	100	PASS	AC=2067;AF=0.41274;AN=5008;NS=2504;DP=16492;EAS_AF=0.245;AMR_AF=0.389;AFR_AF=0.6407;EUR_AF=0.34;SAS_AF=0.3691;AA=C|||;VT=SNP
6	31801032	rs61504963	C	A	100	PASS	AC=190;AF=0.0379393;AN=5008;NS=2504;DP=15144;EAS_AF=0.121;AMR_AF=0.0187;AFR_AF=0.0015;EUR_AF=0.0159;SAS_AF=0.0378;AA=C|||;VT=SNP
6	31802465	rs4711279	C	G	100	PASS	AC=616;AF=0.123003;AN=5008;NS=2504;DP=13859;EAS_AF=0.1329;AMR_AF=0.1945;AFR_AF=0.0401;EUR_AF=0.1501;SAS_AF=0.1462;AA=C|||;VT=SNP
6	31802541	rs9368699	T	C	100	PASS	AC=430;AF=0.0858626;AN=5008;NS=2504;DP=17043;EAS_AF=0.2143;AMR_AF=0.0403;AFR_AF=0.0068;EUR_AF=0.0517;SAS_AF=0.1278;AA=T|||;VT=SNP
6	31803130	rs17201248	C	T	100	PASS	AC=190;AF=0.0379393;AN=5008;NS=2504;DP=17339;EAS_AF=0.121;AMR_AF=0.0187;AFR_AF=0.0015;EUR_AF=0.0159;SAS_AF=0.0378;AA=C|||;VT=SNP;EX_TARGET
6	31804014	rs10456397	A	T	100	PASS	AC=99;AF=0.0197684;AN=5008;NS=2504;DP=18336;EAS_AF=0.0159;AMR_AF=0.0086;AFR_AF=0.0303;EUR_AF=0.0268;SAS_AF=0.0102;AA=A|||;VT=SNP
6	31804646	rs6921489	C	T	100	PASS	AC=670;AF=0.133786;AN=5008;NS=2504;DP=16982;EAS_AF=0.1329;AMR_AF=0.196;AFR_AF=0.0787;EUR_AF=0.1511;SAS_AF=0.1472;AA=C|||;VT=SNP
6	31804729	rs11968400	C	T	100	PASS	AC=613;AF=0.122404;AN=5008;NS=2504;DP=18098;EAS_AF=0.0635;AMR_AF=0.1081;AFR_AF=0.2042;EUR_AF=0.0815;SAS_AF=0.1247;AA=C|||;VT=SNP
6	31806479	rs35226447	G	A	100	PASS	AC=234;AF=0.0467252;AN=5008;NS=2504;DP=15322;EAS_AF=0.0159;AMR_AF=0.0432;AFR_AF=0.1029;EUR_AF=0.0408;SAS_AF=0.0112;AA=G|||;VT=SNP
6	31806598	rs628357	G	A	100	PASS	AC=577;AF=0.115216;AN=5008;NS=2504;DP=15285;EAS_AF=0.0407;AMR_AF=0.0591;AFR_AF=0.2776;EUR_AF=0.0328;SAS_AF=0.0971;AA=G|||;VT=SNP
6	31807489	rs733539	C	T	100	PASS	AC=664;AF=0.132588;AN=5008;NS=2504;DP=18887;EAS_AF=0.1329;AMR_AF=0.196;AFR_AF=0.0741;EUR_AF=0.1511;SAS_AF=0.1472;AA=C|||;VT=SNP;EX_TARGET
6	31809080	rs144424871	G	A	100	PASS	AC=55;AF=0.0109824;AN=5008;NS=2504;DP=18531;EAS_AF=0.0119;AMR_AF=0.0058;AFR_AF=0.0008;EUR_AF=0.0268;SAS_AF=0.0112;AA=G|||;VT=SNP
6	31809504	rs112405902	G	A	100	PASS	AC=479;AF=0.095647;AN=5008;NS=2504;DP=16810;EAS_AF=0.0476;AMR_AF=0.0764;AFR_AF=0.171;EUR_AF=0.0408;SAS_AF=0.1135;AA=G|||;VT=SNP
6	31810085	rs3115673	G	T	100	PASS	AC=1253;AF=0.2502;AN=5008;NS=2504;DP=17119;EAS_AF=0.1776;AMR_AF=0.255;AFR_AF=0.357;EUR_AF=0.1839;SAS_AF=0.2454;AA=g|||;VT=SNP
6	31811563	rs3130479	G	A	100	PASS	AC=208;AF=0.0415335;AN=5008;NS=2504;DP=16827;EAS_AF=0.0139;AMR_AF=0.0576;AFR_AF=0.0083;EUR_AF=0.1103;SAS_AF=0.0327;AA=G|||;VT=SNP
6	31811850	rs9267575	T	C	100	PASS	AC=2687;AF=0.536542;AN=5008;NS=2504;DP=16406;EAS_AF=0.3978;AMR_AF=0.4899;AFR_AF=0.8071;EUR_AF=0.4095;SAS_AF=0.4775;AA=C|||;VT=SNP
6	31812140	rs77121649	C	T	100	PASS	AC=316;AF=0.063099;AN=5008;NS=2504;DP=15494;EAS_AF=0.0298;AMR_AF=0.0548;AFR_AF=0.0908;EUR_AF=0.0308;SAS_AF=0.0992;AA=C|||;VT=SNP
6	31812880	rs646046	C	T	100	PASS	AC=1253;AF=0.2502;AN=5008;NS=2504;DP=15698;EAS_AF=0.1776;AMR_AF=0.255;AFR_AF=0.357;EUR_AF=0.1839;SAS_AF=0.2454;AA=C|||;VT=SNP
6	31812972	rs144527861	G	A	100	PASS	AC=189;AF=0.0377396;AN=5008;NS=2504;DP=16828;EAS_AF=0.12;AMR_AF=0.0187;AFR_AF=0.0015;EUR_AF=0.0159;SAS_AF=0.0378;AA=G|||;VT=SNP
6	31813774	rs9267577	T	C	100	PASS	AC=4395;AF=0.877596;AN=5008;NS=2504;DP=20201;EAS_AF=0.7748;AMR_AF=0.9251;AFR_AF=0.9879;EUR_AF=0.84;SAS_AF=0.8395;AA=C|||;VT=SNP
6	31814998	rs113925052	G	C	100	PASS	AC=316;AF=0.063099;AN=5008;NS=2504;DP=20777;EAS_AF=0.0308;AMR_AF=0.0548;AFR_AF=0.0915;EUR_AF=0.0318;SAS_AF=0.0961;AA=G|||;VT=SNP
6	31815723	rs12210887	G	T	100	PASS	AC=566;AF=0.113019;AN=5008;NS=2504;DP=17650;EAS_AF=0.0645;AMR_AF=0.0836;AFR_AF=0.1936;EUR_AF=0.0676;SAS_AF=0.1217;AA=G|||;VT=SNP
6	31816497	rs1265944	T	C	100	PASS	AC=1254;AF=0.250399;AN=5008;NS=2504;DP=20872;EAS_AF=0.1786;AMR_AF=0.255;AFR_AF=0.357;EUR_AF=0.1839;SAS_AF=0.2454;AA=T|||;VT=SNP
6	31817728	rs9767684	C	T	100	PASS	AC=958;AF=0.191294;AN=5008;NS=2504;DP=12190;EAS_AF=0.1419;AMR_AF=0.2161;AFR_AF=0.2057;EUR_AF=0.17;SAS_AF=0.227;AA=C|||;VT=SNP
6	31817930	rs149549268	C	T	100	PASS	AC=198;AF=0.0395367;AN=5008;NS=2504;DP=14357;EAS_AF=0.0278;AMR_AF=0.0274;AFR_AF=0.0038;EUR_AF=0.0775;SAS_AF=0.0695;AA=C|||;VT=SNP
6	31819123	rs9501157	G	A	100	PASS	AC=244;AF=0.048722;AN=5008;NS=2504;DP=17815;EAS_AF=0.0308;AMR_AF=0.0533;AFR_AF=0.093;EUR_AF=0.0338;SAS_AF=0.0194;AA=g|||;VT=SNP
6	31819164	rs13191375	C	A	100	PASS	AC=374;AF=0.0746805;AN=5008;NS=2504;DP=18371;EAS_AF=0.0476;AMR_AF=0.0317;AFR_AF=0.1157;EUR_AF=0.0388;SAS_AF=0.1145;AA=c|||;VT=SNP
6	31819376	rs574914	G	A	100	PASS	AC=1270;AF=0.253594;AN=5008;NS=2504;DP=21959;EAS_AF=0.1806;AMR_AF=0.2608;AFR_AF=0.3578;EUR_AF=0.1938;SAS_AF=0.2444;AA=g|||;VT=SNP
6	31819421	rs2021007	T	A	100	PASS	AC=591;AF=0.118011;AN=5008;NS=2504;DP=21249;EAS_AF=0.0397;AMR_AF=0.0634;AFR_AF=0.2791;EUR_AF=0.0427;SAS_AF=0.0971;AA=t|||;VT=SNP
6	31819848	rs11961665	C	T	100	PASS	AC=205;AF=0.0409345;AN=5008;NS=2504;DP=11605;EAS_AF=0.0159;AMR_AF=0.0216;AFR_AF=0.1014;EUR_AF=0.0288;SAS_AF=0.0112;AA=c|||;VT=SNP
6	31819866	rs112114238	G	A	100	PASS	AC=112;AF=0.0223642;AN=5008;NS=2504;DP=11338;EAS_AF=0.0159;AMR_AF=0.0101;AFR_AF=0.0363;EUR_AF=0.0288;SAS_AF=0.0123;AA=g|||;VT=SNP
6	31820159	rs4947253	C	T	100	PASS	AC=678;AF=0.135383;AN=5008;NS=2504;DP=14555;EAS_AF=0.1399;AMR_AF=0.1974;AFR_AF=0.0787;EUR_AF=0.1511;SAS_AF=0.1472;AA=c|||;VT=SNP
6	31820174	rs622539	T	C	100	PASS	AC=591;AF=0.118011;AN=5008;NS=2504;DP=14997;EAS_AF=0.0397;AMR_AF=0.0634;AFR_AF=0.2791;EUR_AF=0.0427;SAS_AF=0.0971;AA=t|||;VT=SNP
6	31820400	rs2607013	C	T	100	PASS	AC=788;AF=0.157348;AN=5008;NS=2504;DP=20209;EAS_AF=0.245;AMR_AF=0.1455;AFR_AF=0.0136;EUR_AF=0.2068;SAS_AF=0.2188;AA=c|||;VT=SNP
6	31820469	rs495699	C	A	100	PASS	AC=591;AF=0.118011;AN=5008;NS=2504;DP=18854;EAS_AF=0.0397;AMR_AF=0.0634;AFR_AF=0.2791;EUR_AF=0.0427;SAS_AF=0.0971;AA=c|||;VT=SNP
6	31820643	rs2736429	A	G	100	PASS	AC=2463;AF=0.491813;AN=5008;NS=2504;DP=20043;EAS_AF=0.3879;AMR_AF=0.4496;AFR_AF=0.7065;EUR_AF=0.3777;SAS_AF=0.456;AA=-|||;VT=SNP
6	31820659	rs7451017	T	C	100	PASS	AC=4393;AF=0.877196;AN=5008;NS=2504;DP=19704;EAS_AF=0.7748;AMR_AF=0.9251;AFR_AF=0.9864;EUR_AF=0.8419;SAS_AF=0.8374;AA=N|||;VT=SNP
6	31820727	rs17201319	C	T	100	PASS	AC=161;AF=0.0321486;AN=5008;NS=2504;DP=17466;EAS_AF=0.0208;AMR_AF=0.0014;AFR_AF=0.0038;EUR_AF=0.0099;SAS_AF=0.1268;AA=c|||;VT=SNP
6	31820755	rs12193582	G	A	100	PASS	AC=111;AF=0.0221645;AN=5008;NS=2504;DP=16180;EAS_AF=0.0159;AMR_AF=0.0086;AFR_AF=0.0363;EUR_AF=0.0298;SAS_AF=0.0112;AA=g|||;VT=SNP
6	31820805	rs12193504	C	T	100	PASS	AC=266;AF=0.053115;AN=5008;NS=2504;DP=13657;EAS_AF=0.0337;AMR_AF=0.0288;AFR_AF=0.112;EUR_AF=0.0378;SAS_AF=0.0266;AA=c|||;VT=SNP
6	31823477	rs80260075	C	T	100	PASS	AC=680;AF=0.135783;AN=5008;NS=2504;DP=16730;EAS_AF=0.1409;AMR_AF=0.1974;AFR_AF=0.0794;EUR_AF=0.1511;SAS_AF=0.1472;AA=c|||;VT=SNP
6	31824828	rs9267649	A	G	100	PASS	AC=4392;AF=0.876997;AN=5008;NS=2504;DP=19309;EAS_AF=0.7738;AMR_AF=0.9251;AFR_AF=0.9864;EUR_AF=0.8419;SAS_AF=0.8374;AA=N|||;VT=SNP
6	31825112	rs28589703	G	A	100	PASS	AC=244;AF=0.048722;AN=5008;NS=2504;DP=19836;EAS_AF=0.0308;AMR_AF=0.0533;AFR_AF=0.093;EUR_AF=0.0338;SAS_AF=0.0194;AA=g|||;VT=SNP
6	31826153	rs2445689	G	A	100	PASS	AC=1506;AF=0.300719;AN=5008;NS=2504;DP=11232;EAS_AF=0.376;AMR_AF=0.3948;AFR_AF=0.1172;EUR_AF=0.3827;SAS_AF=0.32;AA=N|||;VT=SNP
6	31826414	rs2507954	A	G	100	PASS	AC=1508;AF=0.301118;AN=5008;NS=2504;DP=12146;EAS_AF=0.377;AMR_AF=0.3948;AFR_AF=0.1172;EUR_AF=0.3837;SAS_AF=0.32;AA=A|||;VT=SNP
6	31826705	rs67682613	G	A	100	PASS	AC=525;AF=0.104832;AN=5008;NS=2504;DP=16533;EAS_AF=0.0476;AMR_AF=0.0548;AFR_AF=0.1619;EUR_AF=0.1133;SAS_AF=0.1135;AA=G|||;VT=SNP
6	31827286	rs13118	A	T	100	PASS	AC=267;AF=0.0533147;AN=5008;NS=2504;DP=21229;EAS_AF=0.0337;AMR_AF=0.0303;AFR_AF=0.1127;EUR_AF=0.0378;SAS_AF=0.0256;AA=A|||;VT=SNP
6	31830593	rs41267082	A	C	100	PASS	AC=256;AF=0.0511182;AN=5008;NS=2504;DP=15172;EAS_AF=0.1379;AMR_AF=0.0576;AFR_AF=0.0076;EUR_AF=0.0298;SAS_AF=0.0378;AA=A|||;VT=SNP;EX_TARGET
6	31831159	rs3869144	C	T	100	PASS	AC=371;AF=0.0740815;AN=5008;NS=2504;DP=14094;EAS_AF=0.0476;AMR_AF=0.0317;AFR_AF=0.1142;EUR_AF=0.0388;SAS_AF=0.1135;AA=C|||;VT=SNP
6	31831944	rs644452	T	C	100	PASS	AC=1255;AF=0.250599;AN=5008;NS=2504;DP=14360;EAS_AF=0.1806;AMR_AF=0.2637;AFR_AF=0.3434;EUR_AF=0.1968;SAS_AF=0.2434;AA=T|||;VT=SNP
6	31834317	rs613281	G	A	100	PASS	AC=591;AF=0.118011;AN=5008;NS=2504;DP=19573;EAS_AF=0.0397;AMR_AF=0.0634;AFR_AF=0.2799;EUR_AF=0.0427;SAS_AF=0.0961;AA=g|||;VT=SNP
6	31834398	rs613165	G	A	100	PASS	AC=1250;AF=0.249601;AN=5008;NS=2504;DP=14206;EAS_AF=0.1806;AMR_AF=0.2594;AFR_AF=0.3449;EUR_AF=0.1928;SAS_AF=0.2434;AA=G|||;VT=SNP
6	31835162	rs74290525	G	A	100	PASS	AC=292;AF=0.0583067;AN=5008;NS=2504;DP=16295;EAS_AF=0.1071;AMR_AF=0.1369;AFR_AF=0.0015;EUR_AF=0.0179;SAS_AF=0.0706;AA=G|||;VT=SNP
6	31835164	rs693906	G	C	100	PASS	AC=537;AF=0.107228;AN=5008;NS=2504;DP=16284;EAS_AF=0.0476;AMR_AF=0.0576;AFR_AF=0.1687;EUR_AF=0.1133;SAS_AF=0.1145;AA=C|||;VT=SNP
6	31835511	rs117478982	A	G	100	PASS	AC=112;AF=0.0223642;AN=5008;NS=2504;DP=16781;EAS_AF=0.0595;AMR_AF=0.0029;AFR_AF=0.0015;EUR_AF=0.0139;SAS_AF=0.0348;AA=A|||;VT=SNP
6	31836151	rs11965547	G	A	100	PASS	AC=636;AF=0.126997;AN=5008;NS=2504;DP=20046;EAS_AF=0.1478;AMR_AF=0.183;AFR_AF=0.0772;EUR_AF=0.1163;SAS_AF=0.1442;AA=A|||;VT=SNP
6	31836202	rs57165260	A	C	100	PASS	AC=634;AF=0.126597;AN=5008;NS=2504;DP=21212;EAS_AF=0.1488;AMR_AF=0.183;AFR_AF=0.0726;EUR_AF=0.1173;SAS_AF=0.1462;AA=A|||;VT=SNP
6	31836442	rs542418	A	G	100	PASS	AC=1603;AF=0.320088;AN=5008;NS=2504;DP=20039;EAS_AF=0.3631;AMR_AF=0.3242;AFR_AF=0.3018;EUR_AF=0.327;SAS_AF=0.2904;AA=A|||;VT=SNP
6	31836827	rs521977	T	G	100	PASS	AC=4261;AF=0.850839;AN=5008;NS=2504;DP=20694;EAS_AF=0.7798;AMR_AF=0.928;AFR_AF=0.9365;EUR_AF=0.7674;SAS_AF=0.8395;AA=T|||;VT=SNP
6	31837066	rs11966200	C	T	100	PASS	AC=189;AF=0.0377396;AN=5008;NS=2504;DP=21549;EAS_AF=0.0159;AMR_AF=0.0216;AFR_AF=0.0893;EUR_AF=0.0288;SAS_AF=0.0112;AA=C|||;VT=SNP
6	31837250	rs660594	G	A	100	PASS	AC=3141;AF=0.627196;AN=5008;NS=2504;DP=20964;EAS_AF=0.5962;AMR_AF=0.6844;AFR_AF=0.6808;EUR_AF=0.5765;SAS_AF=0.5982;AA=G|||;VT=SNP
6	31837277	rs660550	C	A	100	PASS	AC=3141;AF=0.627196;AN=5008;NS=2504;DP=20173;EAS_AF=0.5962;AMR_AF=0.6844;AFR_AF=0.6808;EUR_AF=0.5765;SAS_AF=0.5982;AA=C|||;VT=SNP
6	31837491	rs571338	A	G	100	PASS	AC=3097;AF=0.618411;AN=5008;NS=2504;DP=15692;EAS_AF=0.5962;AMR_AF=0.6844;AFR_AF=0.6808;EUR_AF=0.5765;SAS_AF=0.5532;AA=G|||;VT=SNP
6	31837503	rs4448084	C	G	100	PASS	AC=154;AF=0.0307508;AN=5008;NS=2504;DP=16102;EAS_AF=0.0159;AMR_AF=0.0173;AFR_AF=0.0651;EUR_AF=0.0288;SAS_AF=0.0112;AA=C|||;VT=SNP
6	31837687	rs658808	G	A	100	PASS	AC=398;AF=0.0794728;AN=5008;NS=2504;DP=14008;EAS_AF=0.0308;AMR_AF=0.0735;AFR_AF=0.1936;EUR_AF=0.0408;SAS_AF=0.0194;AA=G|||;VT=SNP
6	31837739	rs575439	T	G	100	PASS	AC=3097;AF=0.618411;AN=5008;NS=2504;DP=11502;EAS_AF=0.5962;AMR_AF=0.6844;AFR_AF=0.6808;EUR_AF=0.5765;SAS_AF=0.5532;AA=G|||;VT=SNP
6	31837791	rs575591	T	G	100	PASS	AC=3095;AF=0.618011;AN=5008;NS=2504;DP=13897;EAS_AF=0.5952;AMR_AF=0.683;AFR_AF=0.6808;EUR_AF=0.5765;SAS_AF=0.5532;AA=T|||;VT=SNP
6	31837963	rs577272	G	A	100	PASS	AC=3097;AF=0.618411;AN=5008;NS=2504;DP=17624;EAS_AF=0.5962;AMR_AF=0.6844;AFR_AF=0.6808;EUR_AF=0.5765;SAS_AF=0.5532;AA=A|||;VT=SNP
6	31838441	rs644827	T	C	100	PASS	AC=3098;AF=0.61861;AN=5008;NS=2504;DP=19375;EAS_AF=0.5972;AMR_AF=0.6844;AFR_AF=0.6808;EUR_AF=0.5765;SAS_AF=0.5532;AA=C|||;VT=SNP;EX_TARGET
6	31838490	rs644774	C	T	100	PASS	AC=3097;AF=0.618411;AN=5008;NS=2504;DP=18807;EAS_AF=0.5962;AMR_AF=0.6844;AFR_AF=0.6808;EUR_AF=0.5765;SAS_AF=0.5532;AA=C|||;VT=SNP
6	31838545	rs493515	G	A	100	PASS	AC=3097;AF=0.618411;AN=5008;NS=2504;DP=16590;EAS_AF=0.5962;AMR_AF=0.6844;AFR_AF=0.6808;EUR_AF=0.5765;SAS_AF=0.5532;AA=A|||;VT=SNP
6	31838713	rs494620	G	A	100	PASS	AC=2157;AF=0.430711;AN=5008;NS=2504;DP=18737;EAS_AF=0.4206;AMR_AF=0.4683;AFR_AF=0.4319;EUR_AF=0.4513;SAS_AF=0.3916;AA=G|||;VT=SNP;EX_TARGET
6	31838940	rs9267652	C	T	100	PASS	AC=450;AF=0.0898562;AN=5008;NS=2504;DP=18108;EAS_AF=0.0397;AMR_AF=0.0476;AFR_AF=0.1861;EUR_AF=0.0378;SAS_AF=0.0951;AA=C|||;VT=SNP
6	31839309	rs2242665	C	T	100	PASS	AC=3097;AF=0.618411;AN=5008;NS=2504;DP=17508;EAS_AF=0.5962;AMR_AF=0.6844;AFR_AF=0.6808;EUR_AF=0.5765;SAS_AF=0.5532;AA=C|||;VT=SNP;EX_TARGET
6	31839331	rs2242664	C	T	100	PASS	AC=3097;AF=0.618411;AN=5008;NS=2504;DP=17452;EAS_AF=0.5962;AMR_AF=0.6844;AFR_AF=0.6808;EUR_AF=0.5765;SAS_AF=0.5532;AA=C|||;VT=SNP;EX_TARGET
6	31839494	rs3132442	C	T	100	PASS	AC=3063;AF=0.611621;AN=5008;NS=2504;DP=18809;EAS_AF=0.5962;AMR_AF=0.6729;AFR_AF=0.6808;EUR_AF=0.5567;SAS_AF=0.547;AA=C|||;VT=SNP
6	31839756	rs3130481	G	C	100	PASS	AC=3065;AF=0.612021;AN=5008;NS=2504;DP=18313;EAS_AF=0.5962;AMR_AF=0.6758;AFR_AF=0.6808;EUR_AF=0.5567;SAS_AF=0.547;AA=C|||;VT=SNP
6	31839782	rs3130482	C	A	100	PASS	AC=3065;AF=0.612021;AN=5008;NS=2504;DP=17716;EAS_AF=0.5962;AMR_AF=0.6758;AFR_AF=0.6808;EUR_AF=0.5567;SAS_AF=0.547;AA=C|||;VT=SNP
6	31840021	rs2763981	T	A	100	PASS	AC=4179;AF=0.834465;AN=5008;NS=2504;DP=17231;EAS_AF=0.7728;AMR_AF=0.9035;AFR_AF=0.9039;EUR_AF=0.7525;SAS_AF=0.8395;AA=a|||;VT=SNP
6	31840408	rs62395845	C	T	100	PASS	AC=282;AF=0.0563099;AN=5008;NS=2504;DP=18891;EAS_AF=0.0397;AMR_AF=0.0173;AFR_AF=0.0847;EUR_AF=0.0239;SAS_AF=0.0961;AA=N|||;VT=SNP
6	31840415	rs9267653	T	C	100	PASS	AC=3450;AF=0.688898;AN=5008;NS=2504;DP=18926;EAS_AF=0.6488;AMR_AF=0.7262;AFR_AF=0.7383;EUR_AF=0.7008;SAS_AF=0.6247;AA=N|||;VT=SNP
6	31840455	rs553108	A	G	100	PASS	AC=3257;AF=0.650359;AN=5008;NS=2504;DP=18968;EAS_AF=0.63;AMR_AF=0.7046;AFR_AF=0.6884;EUR_AF=0.6252;SAS_AF=0.6074;AA=N|||;VT=SNP
6	31840625	rs614549	A	G	100	PASS	AC=2056;AF=0.410543;AN=5008;NS=2504;DP=20639;EAS_AF=0.3889;AMR_AF=0.4568;AFR_AF=0.447;EUR_AF=0.3986;SAS_AF=0.363;AA=N|||;VT=SNP
6	31840766	rs504653	A	G	100	PASS	AC=2263;AF=0.451877;AN=5008;NS=2504;DP=17946;EAS_AF=0.5317;AMR_AF=0.4467;AFR_AF=0.4607;EUR_AF=0.4195;SAS_AF=0.3947;AA=-|||;VT=SNP
6	31840794	rs614008	C	T	100	PASS	AC=3401;AF=0.679113;AN=5008;NS=2504;DP=17030;EAS_AF=0.7589;AMR_AF=0.7046;AFR_AF=0.6785;EUR_AF=0.6352;SAS_AF=0.6247;AA=-|||;VT=SNP
6	31840898	rs146535109	C	T	100	PASS	AC=207;AF=0.0413339;AN=5008;NS=2504;DP=16572;EAS_AF=0.0337;AMR_AF=0.0259;AFR_AF=0.0076;EUR_AF=0.0815;SAS_AF=0.0644;AA=-|||;VT=SNP
6	31841009	rs9267654	A	G	100	PASS	AC=4417;AF=0.881989;AN=5008;NS=2504;DP=17076;EAS_AF=0.7788;AMR_AF=0.9438;AFR_AF=0.9856;EUR_AF=0.8419;SAS_AF=0.8456;AA=-|||;VT=SNP
6	31841055	rs9267655	G	A	100	PASS	AC=992;AF=0.198083;AN=5008;NS=2504;DP=18678;EAS_AF=0.1498;AMR_AF=0.219;AFR_AF=0.2526;EUR_AF=0.1352;SAS_AF=0.2239;AA=-|||;VT=SNP
6	31841450	rs9267656	C	T	100	PASS	AC=449;AF=0.0896565;AN=5008;NS=2504;DP=13506;EAS_AF=0.0397;AMR_AF=0.049;AFR_AF=0.1838;EUR_AF=0.0388;SAS_AF=0.0951;AA=c|||;VT=SNP
6	31841618	rs9267657	A	G	100	PASS	AC=450;AF=0.0898562;AN=5008;NS=2504;DP=12485;EAS_AF=0.0397;AMR_AF=0.049;AFR_AF=0.1846;EUR_AF=0.0388;SAS_AF=0.0951;AA=G|||;VT=SNP
6	31841641	rs527254	G	A	100	PASS	AC=2164;AF=0.432109;AN=5008;NS=2504;DP=13064;EAS_AF=0.4147;AMR_AF=0.4481;AFR_AF=0.4607;EUR_AF=0.4394;SAS_AF=0.3926;AA=G|||;VT=SNP
6	31842598	rs12661281	T	A	100	PASS	AC=473;AF=0.0944489;AN=5008;NS=2504;DP=20016;EAS_AF=0.1022;AMR_AF=0.183;AFR_AF=0.0068;EUR_AF=0.1491;SAS_AF=0.0859;AA=T|||;VT=SNP;EX_TARGET
6	31843924	rs2736428	C	T	100	PASS	AC=1263;AF=0.252196;AN=5008;NS=2504;DP=17540;EAS_AF=0.3413;AMR_AF=0.3285;AFR_AF=0.0295;EUR_AF=0.3499;SAS_AF=0.3067;AA=C|||;VT=SNP;EX_TARGET
6	31843998	rs76133439	G	A	100	PASS	AC=367;AF=0.0732827;AN=5008;NS=2504;DP=19634;EAS_AF=0.0317;AMR_AF=0.072;AFR_AF=0.1687;EUR_AF=0.0408;SAS_AF=0.0215;AA=G|||;VT=SNP
6	31846073	rs114400264	C	A	100	PASS	AC=162;AF=0.0323482;AN=5008;NS=2504;DP=15327;EAS_AF=0.0337;AMR_AF=0.0231;AFR_AF=0.0068;EUR_AF=0.0517;SAS_AF=0.0521;AA=C|||;VT=SNP
6	31846234	rs9267659	A	G	100	PASS	AC=4367;AF=0.872005;AN=5008;NS=2504;DP=14675;EAS_AF=0.7817;AMR_AF=0.9323;AFR_AF=0.9834;EUR_AF=0.8082;SAS_AF=0.8374;AA=G|||;VT=SNP
6	31846741	rs2075798	C	A	100	PASS	AC=541;AF=0.108027;AN=5008;NS=2504;DP=11215;EAS_AF=0.1101;AMR_AF=0.1787;AFR_AF=0.0643;EUR_AF=0.0964;SAS_AF=0.1268;AA=C|||;VT=SNP;EX_TARGET
6	31846900	rs114951054	G	A	100	PASS	AC=157;AF=0.0313498;AN=5008;NS=2504;DP=11776;EAS_AF=0.0337;AMR_AF=0.0187;AFR_AF=0.0068;EUR_AF=0.0497;SAS_AF=0.0521;AA=G|||;VT=SNP
6	31847012	rs605203	C	A	100	PASS	AC=4172;AF=0.833067;AN=5008;NS=2504;DP=15068;EAS_AF=0.7798;AMR_AF=0.9049;AFR_AF=0.9183;EUR_AF=0.7217;SAS_AF=0.8364;AA=A|||;VT=SNP
6	31847180	rs146903072	G	A	100	PASS	AC=172;AF=0.034345;AN=5008;NS=2504;DP=15497;EAS_AF=0.0347;AMR_AF=0.0014;AFR_AF=0.0068;EUR_AF=0.0149;SAS_AF=0.1145;AA=G|||;VT=SNP
6	31847196	rs570263	T	C	100	PASS	AC=4172;AF=0.833067;AN=5008;NS=2504;DP=15473;EAS_AF=0.7798;AMR_AF=0.9049;AFR_AF=0.9183;EUR_AF=0.7217;SAS_AF=0.8364;AA=C|||;VT=SNP
6	31847636	rs41267086	G	A	100	PASS	AC=283;AF=0.0565096;AN=5008;NS=2504;DP=17966;EAS_AF=0.1548;AMR_AF=0.0317;AFR_AF=0.0038;EUR_AF=0.0378;SAS_AF=0.0634;AA=-|||;VT=SNP
6	31848220	rs589428	T	G	100	PASS	AC=4171;AF=0.832867;AN=5008;NS=2504;DP=17670;EAS_AF=0.7788;AMR_AF=0.9049;AFR_AF=0.9183;EUR_AF=0.7217;SAS_AF=0.8364;AA=G|||;VT=SNP
6	31848440	rs41267090	A	T	100	PASS	AC=158;AF=0.0315495;AN=5008;NS=2504;DP=16235;EAS_AF=0.0764;AMR_AF=0.0202;AFR_AF=0.0023;EUR_AF=0.0497;SAS_AF=0.0143;AA=A|||;VT=SNP;EX_TARGET
6	31850070	rs115646381	C	T	100	PASS	AC=157;AF=0.0313498;AN=5008;NS=2504;DP=14843;EAS_AF=0.0337;AMR_AF=0.0187;AFR_AF=0.0068;EUR_AF=0.0497;SAS_AF=0.0521;AA=C|||;VT=SNP
6	31850308	rs74434374	C	A	100	PASS	AC=508;AF=0.101438;AN=5008;NS=2504;DP=14511;EAS_AF=0.0843;AMR_AF=0.1282;AFR_AF=0.1619;EUR_AF=0.0427;SAS_AF=0.0787;AA=A|||;VT=SNP
6	31850332	rs555007	T	C	100	PASS	AC=521;AF=0.104034;AN=5008;NS=2504;DP=14327;EAS_AF=0.1131;AMR_AF=0.1859;AFR_AF=0.0658;EUR_AF=0.0984;SAS_AF=0.0941;AA=T|||;VT=SNP
6	31850807	rs115272033	T	C	100	PASS	AC=144;AF=0.028754;AN=5008;NS=2504;DP=17850;EAS_AF=0.0327;AMR_AF=0.0159;AFR_AF=0.0068;EUR_AF=0.0427;SAS_AF=0.0491;AA=C|||;VT=SNP
6	31851234	rs652888	A	G	100	PASS	AC=1073;AF=0.214257;AN=5008;NS=2504;DP=20418;EAS_AF=0.253;AMR_AF=0.1052;AFR_AF=0.2443;EUR_AF=0.2008;SAS_AF=0.2249;AA=G|||;VT=SNP;EX_TARGET
6	31851354	rs3869145	G	A	100	PASS	AC=297;AF=0.0593051;AN=5008;NS=2504;DP=20642;EAS_AF=0.1339;AMR_AF=0.0591;AFR_AF=0.0333;EUR_AF=0.0298;SAS_AF=0.0481;AA=G|||;VT=SNP
6	31851469	rs2844458	C	A	100	PASS	AC=1437;AF=0.286941;AN=5008;NS=2504;DP=19366;EAS_AF=0.4137;AMR_AF=0.4654;AFR_AF=0.034;EUR_AF=0.3469;SAS_AF=0.3098;AA=C|||;VT=SNP
6	31851884	rs9267660	G	C	100	PASS	AC=424;AF=0.0846645;AN=5008;NS=2504;DP=14793;EAS_AF=0.0397;AMR_AF=0.0447;AFR_AF=0.1755;EUR_AF=0.0288;SAS_AF=0.0941;AA=G|||;VT=SNP
6	31853128	rs10081127	G	A	100	PASS	AC=367;AF=0.0732827;AN=5008;NS=2504;DP=15722;EAS_AF=0.0317;AMR_AF=0.072;AFR_AF=0.1687;EUR_AF=0.0408;SAS_AF=0.0215;AA=G|||;VT=SNP
6	31853808	rs9501598	A	G	100	PASS	AC=366;AF=0.0730831;AN=5008;NS=2504;DP=14527;EAS_AF=0.0317;AMR_AF=0.072;AFR_AF=0.1672;EUR_AF=0.0417;SAS_AF=0.0215;AA=A|||;VT=SNP
6	31856070	rs486416	G	A	100	PASS	AC=4125;AF=0.823682;AN=5008;NS=2504;DP=18087;EAS_AF=0.7758;AMR_AF=0.8991;AFR_AF=0.8888;EUR_AF=0.7217;SAS_AF=0.8364;AA=G|||;VT=SNP
6	31856212	rs113973079	C	T	100	PASS	AC=166;AF=0.033147;AN=5008;NS=2504;DP=18111;EAS_AF=0.0347;AMR_AF=0.0014;AFR_AF=0.0023;EUR_AF=0.0149;SAS_AF=0.1145;AA=C|||;VT=SNP;EX_TARGET
6	31856294	rs35875104	T	C	100	PASS	AC=143;AF=0.0285543;AN=5008;NS=2504;DP=17143;EAS_AF=0.0327;AMR_AF=0.013;AFR_AF=0.0295;EUR_AF=0.0368;SAS_AF=0.0256;AA=T|||;VT=SNP;EX_TARGET
6	31856600	rs57393998	C	A	100	PASS	AC=367;AF=0.0732827;AN=5008;NS=2504;DP=13248;EAS_AF=0.0317;AMR_AF=0.072;AFR_AF=0.1687;EUR_AF=0.0408;SAS_AF=0.0215;AA=C|||;VT=SNP
6	31857154	rs76194925	C	T	100	PASS	AC=46;AF=0.0091853;AN=5008;NS=2504;DP=15758;EAS_AF=0.0109;AMR_AF=0.0058;AFR_AF=0.0008;EUR_AF=0.0199;SAS_AF=0.0102;AA=C|||;VT=SNP;EX_TARGET
6	31858530	rs34929649	T	C	100	PASS	AC=1696;AF=0.338658;AN=5008;NS=2504;DP=10763;EAS_AF=0.5476;AMR_AF=0.5216;AFR_AF=0.0408;EUR_AF=0.3767;SAS_AF=0.3569;AA=t|||;VT=SNP
6	31859578	rs13194087	G	A	100	PASS	AC=870;AF=0.173722;AN=5008;NS=2504;DP=19755;EAS_AF=0.0734;AMR_AF=0.1138;AFR_AF=0.41;EUR_AF=0.0885;SAS_AF=0.0879;AA=G|||;VT=SNP
6	31859947	rs612496	A	G	100	PASS	AC=370;AF=0.0738818;AN=5008;NS=2504;DP=18050;EAS_AF=0.0357;AMR_AF=0.0389;AFR_AF=0.0673;EUR_AF=0.0934;SAS_AF=0.1268;AA=A|||;VT=SNP
6	31860156	rs611572	C	T	100	PASS	AC=370;AF=0.0738818;AN=5008;NS=2504;DP=17295;EAS_AF=0.0357;AMR_AF=0.0389;AFR_AF=0.0673;EUR_AF=0.0934;SAS_AF=0.1268;AA=C|||;VT=SNP;EX_TARGET
6	31860337	rs535586	T	C	100	PASS	AC=4173;AF=0.833267;AN=5008;NS=2504;DP=17794;EAS_AF=0.7798;AMR_AF=0.9049;AFR_AF=0.9191;EUR_AF=0.7217;SAS_AF=0.8364;AA=C|||;VT=SNP;EX_TARGET
6	31860526	rs35009002	A	C	100	PASS	AC=100;AF=0.0199681;AN=5008;NS=2504;DP=18009;EAS_AF=0.0159;AMR_AF=0.0086;AFR_AF=0.0287;EUR_AF=0.0288;SAS_AF=0.0112;AA=A|||;VT=SNP;EX_TARGET
6	31860576	rs9267661	C	T	100	PASS	AC=233;AF=0.0465256;AN=5008;NS=2504;DP=18519;EAS_AF=0.0298;AMR_AF=0.036;AFR_AF=0.0991;EUR_AF=0.0278;SAS_AF=0.0194;AA=C|||;VT=SNP;EX_TARGET
6	31861141	rs2844457	A	T	100	PASS	AC=1648;AF=0.329073;AN=5008;NS=2504;DP=20529;EAS_AF=0.5476;AMR_AF=0.4813;AFR_AF=0.0348;EUR_AF=0.3638;SAS_AF=0.3579;AA=A|||;VT=SNP
6	31861815	rs1265945	G	A	100	PASS	AC=4257;AF=0.85004;AN=5008;NS=2504;DP=15405;EAS_AF=0.9067;AMR_AF=0.8991;AFR_AF=0.8888;EUR_AF=0.7217;SAS_AF=0.8364;AA=G|||;VT=SNP
6	31862322	rs3130680	G	A	100	PASS	AC=1648;AF=0.329073;AN=5008;NS=2504;DP=16123;EAS_AF=0.5476;AMR_AF=0.4813;AFR_AF=0.0348;EUR_AF=0.3638;SAS_AF=0.3579;AA=G|||;VT=SNP
6	31862499	rs9267662	C	G	100	PASS	AC=473;AF=0.0944489;AN=5008;NS=2504;DP=14856;EAS_AF=0.0397;AMR_AF=0.085;AFR_AF=0.1815;EUR_AF=0.0417;SAS_AF=0.0941;AA=C|||;VT=SNP
6	31863168	rs17207748	T	C	100	PASS	AC=157;AF=0.0313498;AN=5008;NS=2504;DP=17134;EAS_AF=0.0337;AMR_AF=0.0187;AFR_AF=0.0068;EUR_AF=0.0497;SAS_AF=0.0521;AA=T|||;VT=SNP
6	31863433	rs2243873	C	A	100	PASS	AC=3284;AF=0.655751;AN=5008;NS=2504;DP=18275;EAS_AF=0.7014;AMR_AF=0.7752;AFR_AF=0.6407;EUR_AF=0.5865;SAS_AF=0.6155;AA=C|||;VT=SNP
6	31864304	rs659445	G	A	100	PASS	AC=4127;AF=0.824081;AN=5008;NS=2504;DP=19016;EAS_AF=0.7778;AMR_AF=0.8991;AFR_AF=0.8888;EUR_AF=0.7217;SAS_AF=0.8364;AA=G|||;VT=SNP;EX_TARGET
6	31864547	rs7887	G	T	100	PASS	AC=1648;AF=0.329073;AN=5008;NS=2504;DP=15899;EAS_AF=0.5476;AMR_AF=0.4813;AFR_AF=0.0348;EUR_AF=0.3638;SAS_AF=0.3579;AA=g|||;VT=SNP;EX_TARGET
6	31866418	rs9469069	A	G	100	PASS	AC=365;AF=0.0728834;AN=5008;NS=2504;DP=17153;EAS_AF=0.0317;AMR_AF=0.072;AFR_AF=0.1672;EUR_AF=0.0408;SAS_AF=0.0215;AA=A|||;VT=SNP
6	31867253	rs9267663	C	T	100	PASS	AC=474;AF=0.0946486;AN=5008;NS=2504;DP=13242;EAS_AF=0.0397;AMR_AF=0.0865;AFR_AF=0.1815;EUR_AF=0.0417;SAS_AF=0.0941;AA=C|||;VT=SNP
6	31867626	rs78852381	C	G	100	PASS	AC=211;AF=0.0421326;AN=5008;NS=2504;DP=15213;EAS_AF=0.1339;AMR_AF=0.0159;AFR_AF=0.0008;EUR_AF=0.0169;SAS_AF=0.0481;AA=C|||;VT=SNP
6	31868075	rs9267664	G	C	100	PASS	AC=473;AF=0.0944489;AN=5008;NS=2504;DP=11878;EAS_AF=0.0397;AMR_AF=0.085;AFR_AF=0.1815;EUR_AF=0.0417;SAS_AF=0.0941;AA=G|||;VT=SNP;EX_TARGET
6	31868938	rs9394078	C	T	100	PASS	AC=293;AF=0.0585064;AN=5008;NS=2504;DP=15657;EAS_AF=0.2004;AMR_AF=0.0187;AFR_AF=0.0015;EUR_AF=0.0427;SAS_AF=0.0337;AA=C|||;VT=SNP;EX_TARGET
6	31869673	rs2844455	C	T	100	PASS	AC=1032;AF=0.20607;AN=5008;NS=2504;DP=3308;EAS_AF=0.3105;AMR_AF=0.2968;AFR_AF=0.0666;EUR_AF=0.2058;SAS_AF=0.2229;AA=C|||;VT=SNP
6	31870183	rs34249798	G	T	100	PASS	AC=144;AF=0.028754;AN=5008;NS=2504;DP=9104;EAS_AF=0.0327;AMR_AF=0.013;AFR_AF=0.0303;EUR_AF=0.0368;SAS_AF=0.0256;AA=G|||;VT=SNP
6	31870856	rs9267665	C	T	100	PASS	AC=469;AF=0.0936502;AN=5008;NS=2504;DP=16761;EAS_AF=0.0397;AMR_AF=0.0807;AFR_AF=0.1808;EUR_AF=0.0417;SAS_AF=0.0941;AA=C|||;VT=SNP
6	31871281	rs143928576	C	T	100	PASS	AC=211;AF=0.0421326;AN=5008;NS=2504;DP=17148;EAS_AF=0.1339;AMR_AF=0.0159;AFR_AF=0.0008;EUR_AF=0.0169;SAS_AF=0.0481;AA=C|||;VT=SNP
6	31872352	rs1265941	A	C	100	PASS	AC=374;AF=0.0746805;AN=5008;NS=2504;DP=14462;EAS_AF=0.0397;AMR_AF=0.0389;AFR_AF=0.0673;EUR_AF=0.0934;SAS_AF=0.1268;AA=A|||;VT=SNP
6	31872383	rs10947223	G	A	100	PASS	AC=823;AF=0.164337;AN=5008;NS=2504;DP=14404;EAS_AF=0.0595;AMR_AF=0.1095;AFR_AF=0.4002;EUR_AF=0.0835;SAS_AF=0.0757;AA=G|||;VT=SNP
6	31872551	rs2763982	G	C	100	PASS	AC=1653;AF=0.330072;AN=5008;NS=2504;DP=18738;EAS_AF=0.5496;AMR_AF=0.4813;AFR_AF=0.0325;EUR_AF=0.3648;SAS_AF=0.363;AA=G|||;VT=SNP
6	31873142	rs115025069	G	T	100	PASS	AC=153;AF=0.0305511;AN=5008;NS=2504;DP=17294;EAS_AF=0.0298;AMR_AF=0.0187;AFR_AF=0.0068;EUR_AF=0.0497;SAS_AF=0.0521;AA=G|||;VT=SNP
6	31873277	rs114470326	C	T	100	PASS	AC=153;AF=0.0305511;AN=5008;NS=2504;DP=15195;EAS_AF=0.0298;AMR_AF=0.0187;AFR_AF=0.0068;EUR_AF=0.0497;SAS_AF=0.0521;AA=C|||;VT=SNP
6	31874338	rs66804014	G	A	100	PASS	AC=143;AF=0.0285543;AN=5008;NS=2504;DP=18849;EAS_AF=0.0327;AMR_AF=0.013;AFR_AF=0.0295;EUR_AF=0.0368;SAS_AF=0.0256;AA=G|||;VT=SNP
6	31875712	rs586346	T	C	100	PASS	AC=4127;AF=0.824081;AN=5008;NS=2504;DP=14271;EAS_AF=0.7788;AMR_AF=0.8991;AFR_AF=0.8896;EUR_AF=0.7217;SAS_AF=0.8344;AA=t|||;VT=SNP
6	31876042	rs1313996	T	A	100	PASS	AC=4189;AF=0.836462;AN=5008;NS=2504;DP=15361;EAS_AF=0.7956;AMR_AF=0.9049;AFR_AF=0.9191;EUR_AF=0.7217;SAS_AF=0.8364;AA=N|||;VT=SNP
6	31877458	rs116508221	C	T	100	PASS	AC=147;AF=0.029353;AN=5008;NS=2504;DP=15376;EAS_AF=0.0278;AMR_AF=0.0187;AFR_AF=0.0068;EUR_AF=0.0477;SAS_AF=0.0501;AA=c|||;VT=SNP
6	31878108	rs6457457	C	T	100	PASS	AC=380;AF=0.0758786;AN=5008;NS=2504;DP=17950;EAS_AF=0.0417;AMR_AF=0.0375;AFR_AF=0.059;EUR_AF=0.0934;SAS_AF=0.1431;AA=C|||;VT=SNP
6	31878495	rs622871	A	G	100	PASS	AC=4366;AF=0.871805;AN=5008;NS=2504;DP=15478;EAS_AF=0.7847;AMR_AF=0.9236;AFR_AF=0.9334;EUR_AF=0.7783;SAS_AF=0.9376;AA=G|||;VT=SNP
6	31878706	rs150374702	G	A	100	PASS	AC=145;AF=0.0289537;AN=5008;NS=2504;DP=16052;EAS_AF=0.0258;AMR_AF=0.0202;AFR_AF=0.0061;EUR_AF=0.0467;SAS_AF=0.0511;AA=G|||;VT=SNP
6	31880480	rs9267671	G	A	100	PASS	AC=606;AF=0.121006;AN=5008;NS=2504;DP=18235;EAS_AF=0.0476;AMR_AF=0.0562;AFR_AF=0.1959;EUR_AF=0.0726;SAS_AF=0.1912;AA=G|||;VT=SNP
6	31881309	rs532086	T	C	100	PASS	AC=494;AF=0.0986422;AN=5008;NS=2504;DP=19034;EAS_AF=0.1964;AMR_AF=0.0519;AFR_AF=0.0923;EUR_AF=0.1074;SAS_AF=0.0307;AA=C|||;VT=SNP
6	31881731	rs685031	G	A	100	PASS	AC=4039;AF=0.80651;AN=5008;NS=2504;DP=15079;EAS_AF=0.7867;AMR_AF=0.8487;AFR_AF=0.8177;EUR_AF=0.7137;SAS_AF=0.8773;AA=g|||;VT=SNP
6	31882024	rs2844452	A	G	100	PASS	AC=2667;AF=0.532548;AN=5008;NS=2504;DP=17477;EAS_AF=0.628;AMR_AF=0.67;AFR_AF=0.4962;EUR_AF=0.4682;SAS_AF=0.4519;AA=a|||;VT=SNP
6	31882421	rs9461731	G	T	100	PASS	AC=432;AF=0.086262;AN=5008;NS=2504;DP=16294;EAS_AF=0.0397;AMR_AF=0.072;AFR_AF=0.174;EUR_AF=0.0497;SAS_AF=0.0634;AA=G|||;VT=SNP
6	31883679	rs9267673	C	T	100	PASS	AC=786;AF=0.156949;AN=5008;NS=2504;DP=22065;EAS_AF=0.0764;AMR_AF=0.1023;AFR_AF=0.236;EUR_AF=0.1034;SAS_AF=0.227;AA=C|||;VT=SNP
6	31883957	rs644045	A	G	100	PASS	AC=4039;AF=0.80651;AN=5008;NS=2504;DP=20655;EAS_AF=0.7867;AMR_AF=0.8487;AFR_AF=0.8185;EUR_AF=0.7137;SAS_AF=0.8763;AA=A|||;VT=SNP
6	31884276	rs9469072	C	T	100	PASS	AC=435;AF=0.086861;AN=5008;NS=2504;DP=15348;EAS_AF=0.0397;AMR_AF=0.0735;AFR_AF=0.1755;EUR_AF=0.0497;SAS_AF=0.0634;AA=C|||;VT=SNP
6	31885607	rs71563389	C	T	100	PASS	AC=435;AF=0.086861;AN=5008;NS=2504;DP=14360;EAS_AF=0.0397;AMR_AF=0.072;AFR_AF=0.1762;EUR_AF=0.0497;SAS_AF=0.0634;AA=C|||;VT=SNP
6	31885930	rs3128759	C	T	100	PASS	AC=4041;AF=0.806909;AN=5008;NS=2504;DP=15501;EAS_AF=0.7867;AMR_AF=0.8487;AFR_AF=0.8192;EUR_AF=0.7137;SAS_AF=0.8773;AA=C|||;VT=SNP
6	31887259	rs115009784	G	A	100	PASS	AC=152;AF=0.0303514;AN=5008;NS=2504;DP=17653;EAS_AF=0.0258;AMR_AF=0.0202;AFR_AF=0.0061;EUR_AF=0.0467;SAS_AF=0.0583;AA=G|||;VT=SNP
6	31890460	rs9267676	A	T	100	PASS	AC=551;AF=0.110024;AN=5008;NS=2504;DP=17814;EAS_AF=0.0476;AMR_AF=0.0951;AFR_AF=0.1241;EUR_AF=0.0865;SAS_AF=0.1902;AA=A|||;VT=SNP
6	31891778	rs12194905	C	T	100	PASS	AC=96;AF=0.0191693;AN=5008;NS=2504;DP=13394;EAS_AF=0.0169;AMR_AF=0.0072;AFR_AF=0.025;EUR_AF=0.0288;SAS_AF=0.0123;AA=C|||;VT=SNP
6	31892641	rs9267677	T	C	100	PASS	AC=771;AF=0.153954;AN=5008;NS=2504;DP=21291;EAS_AF=0.0635;AMR_AF=0.1052;AFR_AF=0.2421;EUR_AF=0.1153;SAS_AF=0.2025;AA=T|||;VT=SNP
6	31893257	rs17201417	A	C	100	PASS	AC=151;AF=0.0301518;AN=5008;NS=2504;DP=17846;EAS_AF=0.0248;AMR_AF=0.0202;AFR_AF=0.0061;EUR_AF=0.0467;SAS_AF=0.0583;AA=A|||;VT=SNP
6	31893944	rs2734335	G	A	100	PASS	AC=2937;AF=0.586462;AN=5008;NS=2504;DP=19630;EAS_AF=0.6687;AMR_AF=0.7104;AFR_AF=0.5378;EUR_AF=0.5159;SAS_AF=0.5521;AA=G|||;VT=SNP
6	31894355	rs556679	C	T	100	PASS	AC=432;AF=0.086262;AN=5008;NS=2504;DP=15447;EAS_AF=0.0298;AMR_AF=0.0965;AFR_AF=0.112;EUR_AF=0.1133;SAS_AF=0.0746;AA=C|||;VT=SNP
6	31894626	rs3020644	A	G	100	PASS	AC=1842;AF=0.367812;AN=5008;NS=2504;DP=17015;EAS_AF=0.5724;AMR_AF=0.5447;AFR_AF=0.0953;EUR_AF=0.3926;SAS_AF=0.3742;AA=A|||;VT=SNP
6	31895973	rs7746553	C	G	100	PASS	AC=1189;AF=0.23742;AN=5008;NS=2504;DP=19125;EAS_AF=0.13;AMR_AF=0.1398;AFR_AF=0.3011;EUR_AF=0.2008;SAS_AF=0.3691;AA=C|||;VT=SNP
6	31897219	rs9283893	G	A	100	PASS	AC=738;AF=0.147364;AN=5008;NS=2504;DP=18591;EAS_AF=0.0446;AMR_AF=0.0951;AFR_AF=0.3517;EUR_AF=0.0527;SAS_AF=0.1115;AA=G|||;VT=SNP
6	31897298	rs9332708	C	T	100	PASS	AC=275;AF=0.0549121;AN=5008;NS=2504;DP=17565;EAS_AF=0.0486;AMR_AF=0.0043;AFR_AF=0.0545;EUR_AF=0.0229;SAS_AF=0.1309;AA=C|||;VT=SNP
6	31900657	rs144585235	G	A	100	PASS	AC=149;AF=0.0297524;AN=5008;NS=2504;DP=20494;EAS_AF=0.0248;AMR_AF=0.0202;AFR_AF=0.0061;EUR_AF=0.0467;SAS_AF=0.0562;AA=-|||;VT=SNP
6	31900908	rs114820183	G	C	100	PASS	AC=149;AF=0.0297524;AN=5008;NS=2504;DP=21151;EAS_AF=0.0248;AMR_AF=0.0202;AFR_AF=0.0061;EUR_AF=0.0467;SAS_AF=0.0562;AA=-|||;VT=SNP
6	31903804	rs9332739	G	C	100	PASS	AC=149;AF=0.0297524;AN=5008;NS=2504;DP=20587;EAS_AF=0.0248;AMR_AF=0.0202;AFR_AF=0.0061;EUR_AF=0.0467;SAS_AF=0.0562;AA=G|||;VT=SNP;EX_TARGET
6	31905130	rs1042663	G	A	100	PASS	AC=588;AF=0.117412;AN=5008;NS=2504;DP=18082;EAS_AF=0.0546;AMR_AF=0.0893;AFR_AF=0.1755;EUR_AF=0.0895;SAS_AF=0.1524;AA=G|||;VT=SNP;EX_TARGET
6	31905328	rs2507953	G	T	100	PASS	AC=588;AF=0.117412;AN=5008;NS=2504;DP=16192;EAS_AF=0.0546;AMR_AF=0.0893;AFR_AF=0.1755;EUR_AF=0.0895;SAS_AF=0.1524;AA=G|||;VT=SNP
6	31906334	rs7772063	T	A	100	PASS	AC=588;AF=0.117412;AN=5008;NS=2504;DP=10871;EAS_AF=0.0546;AMR_AF=0.0893;AFR_AF=0.1755;EUR_AF=0.0895;SAS_AF=0.1524;AA=T|||;VT=SNP
6	31906505	rs7754520	C	T	100	PASS	AC=588;AF=0.117412;AN=5008;NS=2504;DP=14409;EAS_AF=0.0546;AMR_AF=0.0893;AFR_AF=0.1755;EUR_AF=0.0895;SAS_AF=0.1524;AA=C|||;VT=SNP
6	31906828	rs78593564	G	A	100	PASS	AC=199;AF=0.0397364;AN=5008;NS=2504;DP=18899;EAS_AF=0.119;AMR_AF=0.0144;AFR_AF=0;EUR_AF=0.0159;SAS_AF=0.0542;AA=G|||;VT=SNP
6	31906865	rs654727	C	T	100	PASS	AC=588;AF=0.117412;AN=5008;NS=2504;DP=19705;EAS_AF=0.0546;AMR_AF=0.0893;AFR_AF=0.1755;EUR_AF=0.0895;SAS_AF=0.1524;AA=C|||;VT=SNP
6	31907147	rs550605	T	C	100	PASS	AC=588;AF=0.117412;AN=5008;NS=2504;DP=17965;EAS_AF=0.0546;AMR_AF=0.0893;AFR_AF=0.1755;EUR_AF=0.0895;SAS_AF=0.1524;AA=C|||;VT=SNP
6	31907168	rs653414	C	T	100	PASS	AC=588;AF=0.117412;AN=5008;NS=2504;DP=17434;EAS_AF=0.0546;AMR_AF=0.0893;AFR_AF=0.1755;EUR_AF=0.0895;SAS_AF=0.1524;AA=C|||;VT=SNP
6	31907837	rs2293751	G	A	100	PASS	AC=2503;AF=0.4998;AN=5008;NS=2504;DP=15522;EAS_AF=0.498;AMR_AF=0.5115;AFR_AF=0.4682;EUR_AF=0.5338;SAS_AF=0.501;AA=G|||;VT=SNP
6	31908761	rs497239	T	C	100	PASS	AC=589;AF=0.117612;AN=5008;NS=2504;DP=18020;EAS_AF=0.0556;AMR_AF=0.0893;AFR_AF=0.1755;EUR_AF=0.0895;SAS_AF=0.1524;AA=T|||;VT=SNP
6	31909340	rs9332741	G	A	100	PASS	AC=149;AF=0.0297524;AN=5008;NS=2504;DP=17478;EAS_AF=0.0228;AMR_AF=0.0202;AFR_AF=0.0068;EUR_AF=0.0467;SAS_AF=0.0573;AA=G|||;VT=SNP
6	31910162	rs609061	G	A	100	PASS	AC=591;AF=0.118011;AN=5008;NS=2504;DP=21074;EAS_AF=0.0585;AMR_AF=0.0893;AFR_AF=0.1725;EUR_AF=0.0885;SAS_AF=0.1564;AA=G|||;VT=SNP
6	31910929	rs2242572	G	A	100	PASS	AC=589;AF=0.117612;AN=5008;NS=2504;DP=17423;EAS_AF=0.0575;AMR_AF=0.0893;AFR_AF=0.1717;EUR_AF=0.0885;SAS_AF=0.1564;AA=G|||;VT=SNP
6	31910938	rs547154	G	T	100	PASS	AC=590;AF=0.117812;AN=5008;NS=2504;DP=17352;EAS_AF=0.0575;AMR_AF=0.0893;AFR_AF=0.1725;EUR_AF=0.0885;SAS_AF=0.1564;AA=g|||;VT=SNP
6	31912392	rs34191899	A	C	100	PASS	AC=60;AF=0.0119808;AN=5008;NS=2504;DP=19835;EAS_AF=0.0159;AMR_AF=0.0058;AFR_AF=0.0008;EUR_AF=0.0268;SAS_AF=0.0123;AA=A|||;VT=SNP
6	31914024	rs4151667	T	A	100	PASS	AC=150;AF=0.0299521;AN=5008;NS=2504;DP=19650;EAS_AF=0.0228;AMR_AF=0.0216;AFR_AF=0.0068;EUR_AF=0.0467;SAS_AF=0.0573;AA=T|||;VT=SNP;EX_TARGET
6	31914179	rs12614	C	T	100	PASS	AC=952;AF=0.190096;AN=5008;NS=2504;DP=18580;EAS_AF=0.0645;AMR_AF=0.1369;AFR_AF=0.3835;EUR_AF=0.1332;SAS_AF=0.1544;AA=C|||;VT=SNP;EX_TARGET
6	31914180	rs641153	G	A	100	PASS	AC=578;AF=0.115415;AN=5008;NS=2504;DP=18475;EAS_AF=0.0575;AMR_AF=0.0865;AFR_AF=0.1725;EUR_AF=0.0865;SAS_AF=0.1483;AA=g|||;VT=SNP;EX_TARGET
6	31914935	rs1048709	A	G	100	PASS	AC=4284;AF=0.855431;AN=5008;NS=2504;DP=19157;EAS_AF=0.6974;AMR_AF=0.7824;AFR_AF=0.9871;EUR_AF=0.8479;SAS_AF=0.8998;AA=G|||;VT=SNP;EX_TARGET
6	31915144	rs4151669	G	A	100	PASS	AC=146;AF=0.0291534;AN=5008;NS=2504;DP=17735;EAS_AF=0.0188;AMR_AF=0.0216;AFR_AF=0.0068;EUR_AF=0.0467;SAS_AF=0.0573;AA=G|||;VT=SNP;EX_TARGET
6	31916013	rs17201431	T	C	100	PASS	AC=103;AF=0.0205671;AN=5008;NS=2504;DP=20035;EAS_AF=0.0159;AMR_AF=0.0072;AFR_AF=0.031;EUR_AF=0.0288;SAS_AF=0.0123;AA=T|||;VT=SNP
6	31916400	rs537160	A	G	100	PASS	AC=3782;AF=0.755192;AN=5008;NS=2504;DP=20789;EAS_AF=0.5724;AMR_AF=0.6787;AFR_AF=0.8601;EUR_AF=0.7525;SAS_AF=0.8589;AA=G|||;VT=SNP
6	31916951	rs541862	T	C	100	PASS	AC=591;AF=0.118011;AN=5008;NS=2504;DP=23314;EAS_AF=0.0585;AMR_AF=0.0893;AFR_AF=0.1793;EUR_AF=0.0885;SAS_AF=0.1472;AA=C|||;VT=SNP
6	31917291	rs2072634	C	T	100	PASS	AC=209;AF=0.0417332;AN=5008;NS=2504;DP=22591;EAS_AF=0.0526;AMR_AF=0.0029;AFR_AF=0.0091;EUR_AF=0.0169;SAS_AF=0.1278;AA=C|||;VT=SNP;EX_TARGET
6	31917540	rs4151657	T	C	100	PASS	AC=1240;AF=0.247604;AN=5008;NS=2504;DP=20947;EAS_AF=0.3105;AMR_AF=0.3069;AFR_AF=0.0461;EUR_AF=0.3648;SAS_AF=0.2924;AA=T|||;VT=SNP
6	31918903	rs4151671	C	T	100	PASS	AC=151;AF=0.0301518;AN=5008;NS=2504;DP=22423;EAS_AF=0.0228;AMR_AF=0.0216;AFR_AF=0.0076;EUR_AF=0.0467;SAS_AF=0.0573;AA=c|||;VT=SNP;EX_TARGET
6	31919578	rs2072633	A	G	100	PASS	AC=3092;AF=0.617412;AN=5008;NS=2504;DP=19863;EAS_AF=0.4683;AMR_AF=0.5476;AFR_AF=0.6747;EUR_AF=0.6501;SAS_AF=0.7096;AA=A|||;VT=SNP
6	31919830	rs4151672	C	T	100	PASS	AC=153;AF=0.0305511;AN=5008;NS=2504;DP=19051;EAS_AF=0.0248;AMR_AF=0.0216;AFR_AF=0.0076;EUR_AF=0.0467;SAS_AF=0.0573;AA=C|||;VT=SNP;EX_TARGET
6	31919917	rs522162	T	C	100	PASS	AC=590;AF=0.117812;AN=5008;NS=2504;DP=20192;EAS_AF=0.0575;AMR_AF=0.0893;AFR_AF=0.1793;EUR_AF=0.0885;SAS_AF=0.1472;AA=T|||;VT=SNP
6	31919956	rs760070	T	C	100	PASS	AC=591;AF=0.118011;AN=5008;NS=2504;DP=20568;EAS_AF=0.0575;AMR_AF=0.0893;AFR_AF=0.1793;EUR_AF=0.0885;SAS_AF=0.1483;AA=C|||;VT=SNP
6	31920687	rs550513	C	T	100	PASS	AC=590;AF=0.117812;AN=5008;NS=2504;DP=20253;EAS_AF=0.0575;AMR_AF=0.0893;AFR_AF=0.1793;EUR_AF=0.0885;SAS_AF=0.1472;AA=C|||;VT=SNP
6	31920873	rs4151664	C	T	100	PASS	AC=604;AF=0.120607;AN=5008;NS=2504;DP=20863;EAS_AF=0.0476;AMR_AF=0.0548;AFR_AF=0.1929;EUR_AF=0.0736;SAS_AF=0.1933;AA=C|||;VT=SNP
6	31921475	rs2072632	G	A	100	PASS	AC=1182;AF=0.236022;AN=5008;NS=2504;DP=18541;EAS_AF=0.3075;AMR_AF=0.2968;AFR_AF=0.031;EUR_AF=0.3519;SAS_AF=0.2771;AA=G|||;VT=SNP;EX_TARGET
6	31922254	rs630379	A	C	100	PASS	AC=4182;AF=0.835064;AN=5008;NS=2504;DP=21285;EAS_AF=0.7054;AMR_AF=0.7594;AFR_AF=0.9357;EUR_AF=0.7873;SAS_AF=0.9356;AA=C|||;VT=SNP;EX_TARGET
6	31923654	rs34140409	C	T	100	PASS	AC=646;AF=0.128994;AN=5008;NS=2504;DP=18337;EAS_AF=0.0506;AMR_AF=0.1095;AFR_AF=0.1906;EUR_AF=0.1272;SAS_AF=0.1421;AA=C|||;VT=SNP
6	31923997	rs1265906	C	T	100	PASS	AC=582;AF=0.116214;AN=5008;NS=2504;DP=18294;EAS_AF=0.0565;AMR_AF=0.0879;AFR_AF=0.1762;EUR_AF=0.0885;SAS_AF=0.1452;AA=C|||;VT=SNP
6	31924327	rs9501161	G	A	100	PASS	AC=646;AF=0.128994;AN=5008;NS=2504;DP=20248;EAS_AF=0.0506;AMR_AF=0.1095;AFR_AF=0.1906;EUR_AF=0.1272;SAS_AF=0.1421;AA=G|||;VT=SNP
6	31924869	rs9267785	C	T	100	PASS	AC=143;AF=0.0285543;AN=5008;NS=2504;DP=21278;EAS_AF=0.0288;AMR_AF=0.0259;AFR_AF=0.0454;EUR_AF=0.0189;SAS_AF=0.0174;AA=C|||;VT=SNP
6	31924880	rs403569	G	A	100	PASS	AC=603;AF=0.120407;AN=5008;NS=2504;DP=21148;EAS_AF=0.0575;AMR_AF=0.0893;AFR_AF=0.1891;EUR_AF=0.0885;SAS_AF=0.1472;AA=G|||;VT=SNP
6	31925697	rs34555781	A	C	100	PASS	AC=488;AF=0.0974441;AN=5008;NS=2504;DP=19406;EAS_AF=0.0427;AMR_AF=0.0749;AFR_AF=0.1747;EUR_AF=0.0517;SAS_AF=0.1125;AA=A|||;VT=SNP
6	31925848	rs80082277	G	C	100	PASS	AC=198;AF=0.0395367;AN=5008;NS=2504;DP=20107;EAS_AF=0.119;AMR_AF=0.0159;AFR_AF=0;EUR_AF=0.0159;SAS_AF=0.0521;AA=G|||;VT=SNP
6	31927342	rs440454	A	G	100	PASS	AC=4087;AF=0.816094;AN=5008;NS=2504;DP=21069;EAS_AF=0.6756;AMR_AF=0.745;AFR_AF=0.9357;EUR_AF=0.7833;SAS_AF=0.8834;AA=G|||;VT=SNP
6	31928306	rs438999	A	G	100	PASS	AC=590;AF=0.117812;AN=5008;NS=2504;DP=20734;EAS_AF=0.0575;AMR_AF=0.0893;AFR_AF=0.1785;EUR_AF=0.0885;SAS_AF=0.1483;AA=A|||;VT=SNP;EX_TARGET
6	31928691	rs2280774	G	A	100	PASS	AC=1088;AF=0.217252;AN=5008;NS=2504;DP=25324;EAS_AF=0.2768;AMR_AF=0.2839;AFR_AF=0.0303;EUR_AF=0.3489;SAS_AF=0.226;AA=G|||;VT=SNP
6	31928799	rs419788	T	C	100	PASS	AC=4088;AF=0.816294;AN=5008;NS=2504;DP=24431;EAS_AF=0.6746;AMR_AF=0.7464;AFR_AF=0.9357;EUR_AF=0.7833;SAS_AF=0.8845;AA=C|||;VT=SNP;EX_TARGET
6	31929014	rs437179	A	C	100	PASS	AC=4090;AF=0.816693;AN=5008;NS=2504;DP=20246;EAS_AF=0.6756;AMR_AF=0.7478;AFR_AF=0.9357;EUR_AF=0.7833;SAS_AF=0.8845;AA=C|||;VT=SNP;EX_TARGET
6	31930063	rs115521166	G	A	100	PASS	AC=69;AF=0.013778;AN=5008;NS=2504;DP=19087;EAS_AF=0.006;AMR_AF=0.0159;AFR_AF=0.003;EUR_AF=0.0378;SAS_AF=0.0102;AA=G|||;VT=SNP
6	31930351	rs2734331	A	G	100	PASS	AC=259;AF=0.0517173;AN=5008;NS=2504;DP=19732;EAS_AF=0.127;AMR_AF=0.0562;AFR_AF=0.0068;EUR_AF=0.0318;SAS_AF=0.0521;AA=A|||;VT=SNP;EX_TARGET
6	31930441	rs592229	G	T	100	PASS	AC=3266;AF=0.652157;AN=5008;NS=2504;DP=15374;EAS_AF=0.5417;AMR_AF=0.6066;AFR_AF=0.7648;EUR_AF=0.6272;SAS_AF=0.6718;AA=G|||;VT=SNP
6	31930462	rs429608	G	A	100	PASS	AC=770;AF=0.153754;AN=5008;NS=2504;DP=18602;EAS_AF=0.0804;AMR_AF=0.1153;AFR_AF=0.1929;EUR_AF=0.1481;SAS_AF=0.2096;AA=G|||;VT=SNP;EX_TARGET
6	31931137	rs401775	T	C	100	PASS	AC=1312;AF=0.261981;AN=5008;NS=2504;DP=14408;EAS_AF=0.1468;AMR_AF=0.1744;AFR_AF=0.3956;EUR_AF=0.1879;SAS_AF=0.3384;AA=T|||;VT=SNP
6	31932177	rs444921	C	T	100	PASS	AC=1014;AF=0.202476;AN=5008;NS=2504;DP=18970;EAS_AF=0.0972;AMR_AF=0.1571;AFR_AF=0.3457;EUR_AF=0.1412;SAS_AF=0.2127;AA=C|||;VT=SNP
6	31932766	rs13196409	G	A	100	PASS	AC=99;AF=0.0197684;AN=5008;NS=2504;DP=18348;EAS_AF=0.0159;AMR_AF=0.0072;AFR_AF=0.0295;EUR_AF=0.0268;SAS_AF=0.0123;AA=G|||;VT=SNP
6	31933161	rs406936	G	A	100	PASS	AC=1008;AF=0.201278;AN=5008;NS=2504;DP=17428;EAS_AF=0.0972;AMR_AF=0.1571;AFR_AF=0.3427;EUR_AF=0.1412;SAS_AF=0.2106;AA=G|||;VT=SNP
6	31933518	rs492899	T	C	100	PASS	AC=886;AF=0.176917;AN=5008;NS=2504;DP=17074;EAS_AF=0.0883;AMR_AF=0.1484;AFR_AF=0.3238;EUR_AF=0.1203;SAS_AF=0.1483;AA=T|||;VT=SNP
6	31933977	rs9296004	A	C	100	PASS	AC=503;AF=0.100439;AN=5008;NS=2504;DP=17884;EAS_AF=0.2579;AMR_AF=0.0951;AFR_AF=0.0083;EUR_AF=0.0775;SAS_AF=0.09;AA=A|||;VT=SNP
6	31934372	rs454212	C	T	100	PASS	AC=1009;AF=0.201478;AN=5008;NS=2504;DP=19423;EAS_AF=0.0972;AMR_AF=0.1571;AFR_AF=0.3427;EUR_AF=0.1402;SAS_AF=0.2127;AA=C|||;VT=SNP
6	31935311	rs453821	C	T	100	PASS	AC=1009;AF=0.201478;AN=5008;NS=2504;DP=21483;EAS_AF=0.0972;AMR_AF=0.1571;AFR_AF=0.3427;EUR_AF=0.1402;SAS_AF=0.2127;AA=C|||;VT=SNP
6	31935567	rs3911893	G	A	100	PASS	AC=338;AF=0.067492;AN=5008;NS=2504;DP=18330;EAS_AF=0.119;AMR_AF=0.0821;AFR_AF=0.062;EUR_AF=0.0308;SAS_AF=0.0491;AA=G|||;VT=SNP;EX_TARGET
6	31935928	rs13217120	G	C	100	PASS	AC=421;AF=0.0840655;AN=5008;NS=2504;DP=17042;EAS_AF=0.0397;AMR_AF=0.0706;AFR_AF=0.1657;EUR_AF=0.0497;SAS_AF=0.0644;AA=G|||;VT=SNP
6	31936057	rs34241101	G	T	100	PASS	AC=552;AF=0.110224;AN=5008;NS=2504;DP=18016;EAS_AF=0.0347;AMR_AF=0.0346;AFR_AF=0.1702;EUR_AF=0.0835;SAS_AF=0.1881;AA=T|||;VT=SNP
6	31936668	rs410851	T	C	100	PASS	AC=4205;AF=0.839657;AN=5008;NS=2504;DP=16724;EAS_AF=0.6905;AMR_AF=0.8559;AFR_AF=0.9546;EUR_AF=0.7843;SAS_AF=0.8834;AA=C|||;VT=SNP;EX_TARGET
6	31936679	rs449643	C	T	100	PASS	AC=1009;AF=0.201478;AN=5008;NS=2504;DP=17175;EAS_AF=0.0952;AMR_AF=0.1571;AFR_AF=0.3434;EUR_AF=0.1412;SAS_AF=0.2127;AA=C|||;VT=SNP;EX_TARGET
6	31938107	rs474534	A	G	100	PASS	AC=977;AF=0.195088;AN=5008;NS=2504;DP=19424;EAS_AF=0.1032;AMR_AF=0.1599;AFR_AF=0.3207;EUR_AF=0.1521;SAS_AF=0.1892;AA=A|||;VT=SNP;EX_TARGET
6	31938412	rs17207867	G	T	100	PASS	AC=594;AF=0.11861;AN=5008;NS=2504;DP=17477;EAS_AF=0.0347;AMR_AF=0.0764;AFR_AF=0.1694;EUR_AF=0.0974;SAS_AF=0.1881;AA=G|||;VT=SNP;EX_TARGET
6	31938451	rs35337578	T	C	100	PASS	AC=600;AF=0.119808;AN=5008;NS=2504;DP=17169;EAS_AF=0.0347;AMR_AF=0.0764;AFR_AF=0.1725;EUR_AF=0.0994;SAS_AF=0.1881;AA=C|||;VT=SNP;EX_TARGET
6	31939345	rs41267118	G	A	100	PASS	AC=290;AF=0.0579073;AN=5008;NS=2504;DP=18784;EAS_AF=0.121;AMR_AF=0.0375;AFR_AF=0.0582;EUR_AF=0.0169;SAS_AF=0.0491;AA=G|||;VT=SNP;EX_TARGET
6	31941557	rs387608	G	A	100	PASS	AC=1080;AF=0.215655;AN=5008;NS=2504;DP=18370;EAS_AF=0.1518;AMR_AF=0.1744;AFR_AF=0.3464;EUR_AF=0.1412;SAS_AF=0.2106;AA=A|||;VT=SNP
6	31941629	rs116420479	C	T	100	PASS	AC=197;AF=0.0393371;AN=5008;NS=2504;DP=17784;EAS_AF=0.121;AMR_AF=0.0159;AFR_AF=0;EUR_AF=0.0159;SAS_AF=0.0491;AA=C|||;VT=SNP
6	31941891	rs2284179	T	G	100	PASS	AC=224;AF=0.0447284;AN=5008;NS=2504;DP=16198;EAS_AF=0.0526;AMR_AF=0.0043;AFR_AF=0.0189;EUR_AF=0.0179;SAS_AF=0.1278;AA=T|||;VT=SNP
6	31942514	rs377370	A	G	100	PASS	AC=1014;AF=0.202476;AN=5008;NS=2504;DP=17902;EAS_AF=0.0972;AMR_AF=0.1571;AFR_AF=0.3457;EUR_AF=0.1412;SAS_AF=0.2127;AA=G|||;VT=SNP
6	31944790	rs6905149	C	T	100	PASS	AC=358;AF=0.0714856;AN=5008;NS=2504;DP=16670;EAS_AF=0.1746;AMR_AF=0.0562;AFR_AF=0.059;EUR_AF=0.0169;SAS_AF=0.0491;AA=-|||;VT=SNP
6	31944884	rs114492815	C	T	100	PASS	AC=146;AF=0.0291534;AN=5008;NS=2504;DP=19832;EAS_AF=0.0218;AMR_AF=0.0216;AFR_AF=0.0068;EUR_AF=0.0437;SAS_AF=0.0573;AA=C|||;VT=SNP
6	31945230	rs12524149	C	A	100	PASS	AC=1204;AF=0.240415;AN=5008;NS=2504;DP=12476;EAS_AF=0.2708;AMR_AF=0.3977;AFR_AF=0.0492;EUR_AF=0.3638;SAS_AF=0.229;AA=C|||;VT=SNP
6	31945646	rs2734325	C	T	100	PASS	AC=1195;AF=0.238618;AN=5008;NS=2504;DP=17505;EAS_AF=0.2688;AMR_AF=0.3948;AFR_AF=0.0469;EUR_AF=0.3628;SAS_AF=0.228;AA=C|||;VT=SNP
6	31946614	rs6941112	G	A	100	PASS	AC=1136;AF=0.226837;AN=5008;NS=2504;DP=15631;EAS_AF=0.2808;AMR_AF=0.3818;AFR_AF=0.028;EUR_AF=0.33;SAS_AF=0.2239;AA=G|||;VT=SNP
6	31946837	rs386480	C	G	100	PASS	AC=4205;AF=0.839657;AN=5008;NS=2504;DP=11380;EAS_AF=0.6905;AMR_AF=0.8573;AFR_AF=0.9539;EUR_AF=0.7843;SAS_AF=0.8834;AA=G|||;VT=SNP
6	31947086	rs391165	G	A	100	PASS	AC=1149;AF=0.229433;AN=5008;NS=2504;DP=10049;EAS_AF=0.0972;AMR_AF=0.1643;AFR_AF=0.4448;EUR_AF=0.1412;SAS_AF=0.2117;AA=G|||;VT=SNP
6	31947460	rs389883	G	T	100	PASS	AC=4203;AF=0.839257;AN=5008;NS=2504;DP=17350;EAS_AF=0.6895;AMR_AF=0.8559;AFR_AF=0.9539;EUR_AF=0.7843;SAS_AF=0.8834;AA=T|||;VT=SNP
6	31947594	rs389512	G	C	100	PASS	AC=1080;AF=0.215655;AN=5008;NS=2504;DP=17587;EAS_AF=0.1508;AMR_AF=0.1758;AFR_AF=0.3457;EUR_AF=0.1412;SAS_AF=0.2117;AA=C|||;VT=SNP
6	31947917	rs114632474	C	T	100	PASS	AC=145;AF=0.0289537;AN=5008;NS=2504;DP=19110;EAS_AF=0.0218;AMR_AF=0.0216;AFR_AF=0.0068;EUR_AF=0.0437;SAS_AF=0.0562;AA=C|||;VT=SNP
6	31948400	rs28441225	T	G	100	PASS	AC=304;AF=0.0607029;AN=5008;NS=2504;DP=19065;EAS_AF=0.121;AMR_AF=0.0389;AFR_AF=0.0673;EUR_AF=0.0169;SAS_AF=0.0501;AA=T|||;VT=SNP;EX_TARGET
6	31972370	rs114707880	G	C	100	PASS	AC=677;AF=0.135184;AN=5008;NS=2504;DP=17743;EAS_AF=0.0387;AMR_AF=0.0749;AFR_AF=0.1989;EUR_AF=0.1143;SAS_AF=0.2127;AA=G|||;VT=SNP
6	31973016	rs28361032	A	G	100	PASS	AC=1299;AF=0.259385;AN=5008;NS=2504;DP=20602;EAS_AF=0.2956;AMR_AF=0.4207;AFR_AF=0.0522;EUR_AF=0.3857;SAS_AF=0.2577;AA=A|||;VT=SNP
6	31975129	rs554092943	T	C	100	PASS	AC=512;AF=0.102236;AN=5008;NS=2504;DP=16076;EAS_AF=0.0149;AMR_AF=0.0994;AFR_AF=0.2307;EUR_AF=0.0815;SAS_AF=0.0419;AA=T|||;VT=SNP;EX_TARGET
6	31976228	rs182239097	C	T	100	PASS	AC=1330;AF=0.265575;AN=5008;NS=2504;DP=12357;EAS_AF=0.3165;AMR_AF=0.255;AFR_AF=0.2958;EUR_AF=0.2942;SAS_AF=0.1503;AA=C|||;VT=SNP
6	31978746	rs28361039	G	A	100	PASS	AC=3524;AF=0.703674;AN=5008;NS=2504;DP=15408;EAS_AF=0.5069;AMR_AF=0.7709;AFR_AF=0.8434;EUR_AF=0.6928;SAS_AF=0.681;AA=G|||;VT=SNP
6	31981146	rs4959021	T	C	100	PASS	AC=4286;AF=0.855831;AN=5008;NS=2504;DP=19824;EAS_AF=0.8869;AMR_AF=0.8833;AFR_AF=0.8563;EUR_AF=0.8012;SAS_AF=0.8599;AA=t|||;VT=SNP;EX_TARGET
6	31996524	rs406658	C	A	100	PASS	AC=1123;AF=0.224241;AN=5008;NS=2504;DP=17136;EAS_AF=0.1448;AMR_AF=0.1643;AFR_AF=0.385;EUR_AF=0.1412;SAS_AF=0.2168;AA=C|||;VT=SNP;EX_TARGET
6	32005649	rs144747786	A	G	100	PASS	AC=1088;AF=0.217252;AN=5008;NS=2504;DP=19854;EAS_AF=0.1587;AMR_AF=0.1974;AFR_AF=0.3139;EUR_AF=0.1481;SAS_AF=0.2321;AA=A|||;VT=SNP
6	32006004	rs11449852	T	C	100	PASS	AC=61;AF=0.0121805;AN=5008;NS=2504;DP=18055;EAS_AF=0.0159;AMR_AF=0.0072;AFR_AF=0.0008;EUR_AF=0.0278;SAS_AF=0.0112;AA=T|||;VT=SNP
6	32006621	rs6463	A	C	100	PASS	AC=1093;AF=0.218251;AN=5008;NS=2504;DP=14501;EAS_AF=0.2034;AMR_AF=0.3732;AFR_AF=0.0348;EUR_AF=0.339;SAS_AF=0.2474;AA=A|||;VT=SNP
6	32006655	rs6449	C	T	100	PASS	AC=1093;AF=0.218251;AN=5008;NS=2504;DP=14454;EAS_AF=0.1925;AMR_AF=0.3646;AFR_AF=0.09;EUR_AF=0.3062;SAS_AF=0.2239;AA=C|||;VT=SNP
6	32006791	rs79249676	G	A	100	PASS	AC=173;AF=0.0345447;AN=5008;NS=2504;DP=12597;EAS_AF=0.1032;AMR_AF=0.0159;AFR_AF=0;EUR_AF=0.0129;SAS_AF=0.046;AA=G|||;VT=SNP
6	32006797	rs6450	G	A	100	PASS	AC=204;AF=0.0407348;AN=5008;NS=2504;DP=12450;EAS_AF=0.0992;AMR_AF=0.0533;AFR_AF=0.003;EUR_AF=0.0249;SAS_AF=0.0389;AA=G|||;VT=SNP
6	32006886	rs397515530	G	A	100	PASS	AC=1076;AF=0.214856;AN=5008;NS=2504;DP=13967;EAS_AF=0.2173;AMR_AF=0.3718;AFR_AF=0.0227;EUR_AF=0.339;SAS_AF=0.2331;AA=A|||;VT=SNP;EX_TARGET
6	32007308	rs58130573	C	A	100	PASS	AC=145;AF=0.0289537;AN=5008;NS=2504;DP=17878;EAS_AF=0.0258;AMR_AF=0.0144;AFR_AF=0.053;EUR_AF=0.0298;SAS_AF=0.0092;AA=C|||;VT=SNP
6	32007624	rs537179722	A	G	100	PASS	AC=869;AF=0.173522;AN=5008;NS=2504;DP=18683;EAS_AF=0.1062;AMR_AF=0.1643;AFR_AF=0.2239;EUR_AF=0.1243;SAS_AF=0.2321;AA=G|||;VT=SNP;EX_TARGET
6	32007625	rs563771116	C	T	100	PASS	AC=872;AF=0.174121;AN=5008;NS=2504;DP=18744;EAS_AF=0.1062;AMR_AF=0.1686;AFR_AF=0.2239;EUR_AF=0.1243;SAS_AF=0.2321;AA=c|||;VT=SNP;EX_TARGET
6	32007849	rs6472	G	C	100	PASS	AC=981;AF=0.195887;AN=5008;NS=2504;DP=21603;EAS_AF=0.1071;AMR_AF=0.1585;AFR_AF=0.2965;EUR_AF=0.1421;SAS_AF=0.2331;AA=G|||;VT=SNP;EX_TARGET
6	32008924	rs534990050	G	A	100	PASS	AC=126;AF=0.0251597;AN=5008;NS=2504;DP=20628;EAS_AF=0.0744;AMR_AF=0.0187;AFR_AF=0.0015;EUR_AF=0.0189;SAS_AF=0.0174;AA=G|||;VT=SNP;EX_TARGET
6	32009487	rs575377383	T	C	100	PASS	AC=558;AF=0.111422;AN=5008;NS=2504;DP=17142;EAS_AF=0.0377;AMR_AF=0.0735;AFR_AF=0.115;EUR_AF=0.1203;SAS_AF=0.2004;AA=T|||;VT=SNP
6	32010272	rs17421133	T	A	100	PASS	AC=1087;AF=0.217053;AN=5008;NS=2504;DP=19961;EAS_AF=0.2202;AMR_AF=0.3761;AFR_AF=0.0212;EUR_AF=0.34;SAS_AF=0.2393;AA=T|||;VT=SNP;EX_TARGET
6	32011316	rs200457864	G	T	100	PASS	AC=529;AF=0.105631;AN=5008;NS=2504;DP=15441;EAS_AF=0.1498;AMR_AF=0.0648;AFR_AF=0.0741;EUR_AF=0.0596;SAS_AF=0.1789;AA=G|||;VT=SNP;EX_TARGET
6	32011317	rs201106977	T	C	100	PASS	AC=529;AF=0.105631;AN=5008;NS=2504;DP=15412;EAS_AF=0.1498;AMR_AF=0.0648;AFR_AF=0.0741;EUR_AF=0.0596;SAS_AF=0.1789;AA=C|||;VT=SNP;EX_TARGET
6	32011644	rs2894232	A	G	100	PASS	AC=915;AF=0.182708;AN=5008;NS=2504;DP=14472;EAS_AF=0.1617;AMR_AF=0.1427;AFR_AF=0.2322;EUR_AF=0.1153;SAS_AF=0.2352;AA=G|||;VT=SNP;EX_TARGET
6	32011926	rs568431070	C	T	100	PASS	AC=63;AF=0.0125799;AN=5008;NS=2504;DP=14617;EAS_AF=0.0169;AMR_AF=0.0072;AFR_AF=0.0008;EUR_AF=0.0278;SAS_AF=0.0123;AA=C|||;VT=SNP;EX_TARGET
6	32014456	rs34214527	C	T	100	PASS	AC=607;AF=0.121206;AN=5008;NS=2504;DP=18932;EAS_AF=0.0347;AMR_AF=0.049;AFR_AF=0.1952;EUR_AF=0.0954;SAS_AF=0.1881;AA=C|||;VT=SNP
6	32014575	rs2856448	A	G	100	PASS	AC=2939;AF=0.586861;AN=5008;NS=2504;DP=17949;EAS_AF=0.6399;AMR_AF=0.611;AFR_AF=0.4516;EUR_AF=0.5507;SAS_AF=0.7352;AA=G|||;VT=SNP
6	32017105	rs61740337	A	G	100	PASS	AC=287;AF=0.0573083;AN=5008;NS=2504;DP=16603;EAS_AF=0.1151;AMR_AF=0.0793;AFR_AF=0.0008;EUR_AF=0.0467;SAS_AF=0.0695;AA=A|||;VT=SNP;EX_TARGET
6	32017163	rs9267795	C	A	100	PASS	AC=146;AF=0.0291534;AN=5008;NS=2504;DP=16132;EAS_AF=0.0288;AMR_AF=0.0259;AFR_AF=0.0477;EUR_AF=0.0189;SAS_AF=0.0174;AA=C|||;VT=SNP;EX_TARGET
6	32017521	rs10046127	C	T	100	PASS	AC=466;AF=0.0930511;AN=5008;NS=2504;DP=16942;EAS_AF=0.0427;AMR_AF=0.0807;AFR_AF=0.174;EUR_AF=0.0596;SAS_AF=0.0787;AA=C|||;VT=SNP
6	32018573	rs35214850	A	C	100	PASS	AC=614;AF=0.122604;AN=5008;NS=2504;DP=15641;EAS_AF=0.0347;AMR_AF=0.049;AFR_AF=0.1967;EUR_AF=0.1004;SAS_AF=0.1881;AA=a|||;VT=SNP
6	32019746	rs2857009	G	C	100	PASS	AC=1085;AF=0.216653;AN=5008;NS=2504;DP=18694;EAS_AF=0.2183;AMR_AF=0.3718;AFR_AF=0.0212;EUR_AF=0.3419;SAS_AF=0.2403;AA=g|||;VT=SNP
6	32019769	rs12333245	G	A	100	PASS	AC=859;AF=0.171526;AN=5008;NS=2504;DP=19493;EAS_AF=0.1071;AMR_AF=0.1239;AFR_AF=0.2156;EUR_AF=0.1083;SAS_AF=0.2771;AA=g|||;VT=SNP
6	32019946	rs367364	C	T	100	PASS	AC=251;AF=0.0501198;AN=5008;NS=2504;DP=19116;EAS_AF=0.0169;AMR_AF=0.0432;AFR_AF=0.0492;EUR_AF=0.1113;SAS_AF=0.0276;AA=c|||;VT=SNP
6	32020238	rs527506034	A	G	100	PASS	AC=249;AF=0.0497204;AN=5008;NS=2504;DP=18120;EAS_AF=0.0169;AMR_AF=0.0432;AFR_AF=0.0477;EUR_AF=0.1113;SAS_AF=0.0276;AA=a|||;VT=SNP
6	32020844	rs2077580	G	A	100	PASS	AC=554;AF=0.110623;AN=5008;NS=2504;DP=16063;EAS_AF=0.0347;AMR_AF=0.0418;AFR_AF=0.1566;EUR_AF=0.0984;SAS_AF=0.1881;AA=g|||;VT=SNP
6	32021130	rs11969759	C	T	100	PASS	AC=527;AF=0.105232;AN=5008;NS=2504;DP=17323;EAS_AF=0.0823;AMR_AF=0.0749;AFR_AF=0.2012;EUR_AF=0.0934;SAS_AF=0.0327;AA=C|||;VT=SNP;EX_TARGET
6	32021838	rs2077116	A	T	100	PASS	AC=1084;AF=0.216454;AN=5008;NS=2504;DP=15214;EAS_AF=0.2173;AMR_AF=0.3718;AFR_AF=0.0212;EUR_AF=0.341;SAS_AF=0.2413;AA=A|||;VT=SNP
6	32021852	rs9469077	A	G	100	PASS	AC=573;AF=0.114417;AN=5008;NS=2504;DP=15524;EAS_AF=0.0913;AMR_AF=0.062;AFR_AF=0.0719;EUR_AF=0.0746;SAS_AF=0.274;AA=A|||;VT=SNP
6	32021976	rs3021090	A	G	100	PASS	AC=530;AF=0.105831;AN=5008;NS=2504;DP=15620;EAS_AF=0.0823;AMR_AF=0.0749;AFR_AF=0.2035;EUR_AF=0.0934;SAS_AF=0.0327;AA=A|||;VT=SNP
6	32022147	rs150622545	A	G	100	PASS	AC=227;AF=0.0453275;AN=5008;NS=2504;DP=20211;EAS_AF=0.1032;AMR_AF=0.0432;AFR_AF=0.0008;EUR_AF=0.0437;SAS_AF=0.0491;AA=A|||;VT=SNP
6	32022898	rs6902493	C	T	100	PASS	AC=1085;AF=0.216653;AN=5008;NS=2504;DP=21144;EAS_AF=0.2173;AMR_AF=0.3718;AFR_AF=0.0212;EUR_AF=0.3419;SAS_AF=0.2413;AA=C|||;VT=SNP
6	32023011	rs77111030	T	A	100	PASS	AC=285;AF=0.0569089;AN=5008;NS=2504;DP=21085;EAS_AF=0.1151;AMR_AF=0.0778;AFR_AF=0.0008;EUR_AF=0.0467;SAS_AF=0.0685;AA=T|||;VT=SNP
6	32023425	rs9267796	C	T	100	PASS	AC=225;AF=0.0449281;AN=5008;NS=2504;DP=18209;EAS_AF=0.0486;AMR_AF=0.0288;AFR_AF=0.0764;EUR_AF=0.0209;SAS_AF=0.0348;AA=C|||;VT=SNP
6	32024395	rs10947230	C	T	100	PASS	AC=528;AF=0.105431;AN=5008;NS=2504;DP=18546;EAS_AF=0.0823;AMR_AF=0.0749;AFR_AF=0.202;EUR_AF=0.0934;SAS_AF=0.0327;AA=C|||;VT=SNP;EX_TARGET
6	32024832	rs6937318	T	C	100	PASS	AC=2998;AF=0.598642;AN=5008;NS=2504;DP=14206;EAS_AF=0.6399;AMR_AF=0.6383;AFR_AF=0.4539;EUR_AF=0.5835;SAS_AF=0.7393;AA=C|||;VT=SNP
6	32025326	rs2072628	C	T	100	PASS	AC=861;AF=0.171925;AN=5008;NS=2504;DP=20317;EAS_AF=0.1081;AMR_AF=0.1225;AFR_AF=0.2148;EUR_AF=0.1083;SAS_AF=0.2802;AA=C|||;VT=SNP
6	32025555	rs394439	C	A	100	PASS	AC=248;AF=0.0495208;AN=5008;NS=2504;DP=20072;EAS_AF=0.0169;AMR_AF=0.0432;AFR_AF=0.0469;EUR_AF=0.1113;SAS_AF=0.0276;AA=c|||;VT=SNP
6	32025863	rs369637	C	T	100	PASS	AC=248;AF=0.0495208;AN=5008;NS=2504;DP=16728;EAS_AF=0.0169;AMR_AF=0.0432;AFR_AF=0.0469;EUR_AF=0.1113;SAS_AF=0.0276;AA=C|||;VT=SNP;EX_TARGET
6	32025870	rs2066982	C	T	100	PASS	AC=944;AF=0.188498;AN=5008;NS=2504;DP=16485;EAS_AF=0.1637;AMR_AF=0.1412;AFR_AF=0.2262;EUR_AF=0.1083;SAS_AF=0.2791;AA=T|||;VT=SNP;EX_TARGET
6	32025980	rs12196385	G	A	100	PASS	AC=564;AF=0.11262;AN=5008;NS=2504;DP=15128;EAS_AF=0.0347;AMR_AF=0.0432;AFR_AF=0.1626;EUR_AF=0.0994;SAS_AF=0.1881;AA=G|||;VT=SNP;EX_TARGET
6	32026107	rs1009382	C	T	100	PASS	AC=3486;AF=0.696086;AN=5008;NS=2504;DP=15025;EAS_AF=0.6577;AMR_AF=0.7594;AFR_AF=0.6248;EUR_AF=0.7187;SAS_AF=0.7638;AA=T|||;VT=SNP;EX_TARGET
6	32026808	rs12198173	G	A	100	PASS	AC=568;AF=0.113419;AN=5008;NS=2504;DP=21038;EAS_AF=0.0347;AMR_AF=0.0432;AFR_AF=0.1664;EUR_AF=0.0984;SAS_AF=0.1881;AA=G|||;VT=SNP
6	32028149	rs1150758	G	C	100	PASS	AC=249;AF=0.0497204;AN=5008;NS=2504;DP=17783;EAS_AF=0.0169;AMR_AF=0.0447;AFR_AF=0.0469;EUR_AF=0.1113;SAS_AF=0.0276;AA=G|||;VT=SNP
6	32029183	rs2269429	C	T	100	PASS	AC=839;AF=0.167532;AN=5008;NS=2504;DP=19122;EAS_AF=0.1081;AMR_AF=0.1095;AFR_AF=0.2073;EUR_AF=0.1074;SAS_AF=0.2781;AA=C|||;VT=SNP;EX_TARGET
6	32029226	rs204887	A	G	100	PASS	AC=3205;AF=0.639976;AN=5008;NS=2504;DP=17450;EAS_AF=0.6577;AMR_AF=0.6643;AFR_AF=0.4788;EUR_AF=0.6938;SAS_AF=0.7669;AA=G|||;VT=SNP;EX_TARGET
6	32029415	rs204886	T	C	100	PASS	AC=2998;AF=0.598642;AN=5008;NS=2504;DP=14279;EAS_AF=0.6399;AMR_AF=0.6383;AFR_AF=0.4539;EUR_AF=0.5835;SAS_AF=0.7393;AA=C|||;VT=SNP;EX_TARGET
6	32029431	rs12524664	G	A	100	PASS	AC=527;AF=0.105232;AN=5008;NS=2504;DP=14003;EAS_AF=0.0823;AMR_AF=0.0749;AFR_AF=0.2012;EUR_AF=0.0934;SAS_AF=0.0327;AA=G|||;VT=SNP;EX_TARGET
6	32029849	rs2239690	G	A	100	PASS	AC=858;AF=0.171326;AN=5008;NS=2504;DP=17084;EAS_AF=0.1071;AMR_AF=0.1225;AFR_AF=0.2141;EUR_AF=0.1083;SAS_AF=0.2791;AA=G|||;VT=SNP
6	32030284	rs2239689	G	A	100	PASS	AC=1094;AF=0.21845;AN=5008;NS=2504;DP=16400;EAS_AF=0.2192;AMR_AF=0.3718;AFR_AF=0.0257;EUR_AF=0.3429;SAS_AF=0.2413;AA=G|||;VT=SNP
6	32030700	rs9267797	C	T	100	PASS	AC=145;AF=0.0289537;AN=5008;NS=2504;DP=16509;EAS_AF=0.0278;AMR_AF=0.0259;AFR_AF=0.0477;EUR_AF=0.0189;SAS_AF=0.0174;AA=C|||;VT=SNP
6	32030824	rs12195671	C	T	100	PASS	AC=179;AF=0.0357428;AN=5008;NS=2504;DP=19165;EAS_AF=0.0258;AMR_AF=0.0101;AFR_AF=0.0219;EUR_AF=0.0298;SAS_AF=0.089;AA=C|||;VT=SNP
6	32032139	rs204884	G	A	100	PASS	AC=611;AF=0.122005;AN=5008;NS=2504;DP=19147;EAS_AF=0.0347;AMR_AF=0.049;AFR_AF=0.1959;EUR_AF=0.0994;SAS_AF=0.1871;AA=G|||;VT=SNP
6	32032205	rs28361052	G	C	100	PASS	AC=1095;AF=0.21865;AN=5008;NS=2504;DP=19381;EAS_AF=0.2192;AMR_AF=0.3718;AFR_AF=0.0257;EUR_AF=0.3429;SAS_AF=0.2423;AA=G|||;VT=SNP
6	32032306	rs35066946	C	T	100	PASS	AC=858;AF=0.171326;AN=5008;NS=2504;DP=19241;EAS_AF=0.1071;AMR_AF=0.1225;AFR_AF=0.2141;EUR_AF=0.1083;SAS_AF=0.2791;AA=C|||;VT=SNP
6	32032421	rs9469079	C	T	100	PASS	AC=942;AF=0.188099;AN=5008;NS=2504;DP=19786;EAS_AF=0.123;AMR_AF=0.1311;AFR_AF=0.23;EUR_AF=0.1372;SAS_AF=0.2914;AA=C|||;VT=SNP
6	32032743	rs204883	G	A	100	PASS	AC=1997;AF=0.398762;AN=5008;NS=2504;DP=17666;EAS_AF=0.4772;AMR_AF=0.4697;AFR_AF=0.2224;EUR_AF=0.4463;SAS_AF=0.4571;AA=G|||;VT=SNP;EX_TARGET
6	32033007	rs7766862	G	A	100	PASS	AC=1094;AF=0.21845;AN=5008;NS=2504;DP=19489;EAS_AF=0.2192;AMR_AF=0.3718;AFR_AF=0.0257;EUR_AF=0.3429;SAS_AF=0.2413;AA=G|||;VT=SNP
6	32033616	rs1265889	G	A	100	PASS	AC=248;AF=0.0495208;AN=5008;NS=2504;DP=9968;EAS_AF=0.0169;AMR_AF=0.0432;AFR_AF=0.0469;EUR_AF=0.1113;SAS_AF=0.0276;AA=G|||;VT=SNP
6	32033944	rs3117189	A	G	100	PASS	AC=4690;AF=0.936502;AN=5008;NS=2504;DP=14862;EAS_AF=0.9206;AMR_AF=0.9524;AFR_AF=0.9894;EUR_AF=0.8936;SAS_AF=0.9141;AA=G|||;VT=SNP
6	32035427	rs9469080	T	C	100	PASS	AC=920;AF=0.183706;AN=5008;NS=2504;DP=14613;EAS_AF=0.1081;AMR_AF=0.1254;AFR_AF=0.2587;EUR_AF=0.1083;SAS_AF=0.2791;AA=T|||;VT=SNP;EX_TARGET
6	32035603	rs9469081	C	T	100	PASS	AC=920;AF=0.183706;AN=5008;NS=2504;DP=15119;EAS_AF=0.1081;AMR_AF=0.1254;AFR_AF=0.2587;EUR_AF=0.1083;SAS_AF=0.2791;AA=C|||;VT=SNP;EX_TARGET
6	32036357	rs3749962	G	A	100	PASS	AC=920;AF=0.183706;AN=5008;NS=2504;DP=18922;EAS_AF=0.1081;AMR_AF=0.1254;AFR_AF=0.2587;EUR_AF=0.1083;SAS_AF=0.2791;AA=G|||;VT=SNP;EX_TARGET
6	32038550	rs1150755	C	T	100	PASS	AC=262;AF=0.0523163;AN=5008;NS=2504;DP=18047;EAS_AF=0.0169;AMR_AF=0.0432;AFR_AF=0.0575;EUR_AF=0.1113;SAS_AF=0.0276;AA=c|||;VT=SNP
6	32038700	rs2071295	C	T	100	PASS	AC=1084;AF=0.216454;AN=5008;NS=2504;DP=19361;EAS_AF=0.2163;AMR_AF=0.3718;AFR_AF=0.0212;EUR_AF=0.341;SAS_AF=0.2423;AA=C|||;VT=SNP
6	32040604	rs204881	C	T	100	PASS	AC=553;AF=0.110423;AN=5008;NS=2504;DP=14478;EAS_AF=0.0347;AMR_AF=0.0461;AFR_AF=0.1528;EUR_AF=0.0994;SAS_AF=0.1881;AA=C|||;VT=SNP
6	32040931	rs9469082	A	G	100	PASS	AC=1009;AF=0.201478;AN=5008;NS=2504;DP=14512;EAS_AF=0.1647;AMR_AF=0.1427;AFR_AF=0.2738;EUR_AF=0.1083;SAS_AF=0.2791;AA=G|||;VT=SNP
6	32042322	rs3130286	T	C	100	PASS	AC=4180;AF=0.834665;AN=5008;NS=2504;DP=19239;EAS_AF=0.7569;AMR_AF=0.8458;AFR_AF=0.9123;EUR_AF=0.826;SAS_AF=0.8108;AA=C|||;VT=SNP
6	32044834	rs9267798	G	C	100	PASS	AC=511;AF=0.102037;AN=5008;NS=2504;DP=19948;EAS_AF=0.1637;AMR_AF=0.1066;AFR_AF=0.0772;EUR_AF=0.0676;SAS_AF=0.1043;AA=G|||;VT=SNP
6	32046275	rs7774197	A	C	100	PASS	AC=535;AF=0.106829;AN=5008;NS=2504;DP=17230;EAS_AF=0.0823;AMR_AF=0.0778;AFR_AF=0.205;EUR_AF=0.0944;SAS_AF=0.0327;AA=A|||;VT=SNP
6	32046342	rs112578661	C	A	100	PASS	AC=210;AF=0.0419329;AN=5008;NS=2504;DP=20255;EAS_AF=0.0565;AMR_AF=0.0014;AFR_AF=0.0038;EUR_AF=0.0179;SAS_AF=0.1319;AA=C|||;VT=SNP
6	32046944	rs9267799	C	T	100	PASS	AC=225;AF=0.0449281;AN=5008;NS=2504;DP=17336;EAS_AF=0.0486;AMR_AF=0.0288;AFR_AF=0.0764;EUR_AF=0.0209;SAS_AF=0.0348;AA=C|||;VT=SNP;EX_TARGET
6	32047268	rs17201560	T	C	100	PASS	AC=113;AF=0.0225639;AN=5008;NS=2504;DP=18544;EAS_AF=0.0169;AMR_AF=0.0216;AFR_AF=0.0136;EUR_AF=0.0358;SAS_AF=0.0276;AA=T|||;VT=SNP
6	32047436	rs204877	C	G	100	PASS	AC=927;AF=0.185104;AN=5008;NS=2504;DP=18576;EAS_AF=0.1081;AMR_AF=0.1268;AFR_AF=0.2632;EUR_AF=0.1083;SAS_AF=0.2791;AA=C|||;VT=SNP
6	32049423	rs12211410	C	T	100	PASS	AC=495;AF=0.0988419;AN=5008;NS=2504;DP=14173;EAS_AF=0.0347;AMR_AF=0.0389;AFR_AF=0.1127;EUR_AF=0.0994;SAS_AF=0.1881;AA=C|||;VT=SNP;EX_TARGET
6	32050067	rs185819	T	C	100	PASS	AC=2936;AF=0.586262;AN=5008;NS=2504;DP=19225;EAS_AF=0.6399;AMR_AF=0.6066;AFR_AF=0.4508;EUR_AF=0.5507;SAS_AF=0.7362;AA=C|||;VT=SNP;EX_TARGET
6	32050544	rs3130287	C	T	100	PASS	AC=4690;AF=0.936502;AN=5008;NS=2504;DP=20911;EAS_AF=0.9206;AMR_AF=0.9524;AFR_AF=0.9894;EUR_AF=0.8936;SAS_AF=0.9141;AA=T|||;VT=SNP
6	32050653	rs17207951	C	T	100	PASS	AC=1085;AF=0.216653;AN=5008;NS=2504;DP=20086;EAS_AF=0.2183;AMR_AF=0.3718;AFR_AF=0.0212;EUR_AF=0.341;SAS_AF=0.2413;AA=C|||;VT=SNP
6	32050758	rs1150754	C	T	100	PASS	AC=249;AF=0.0497204;AN=5008;NS=2504;DP=20616;EAS_AF=0.0169;AMR_AF=0.0432;AFR_AF=0.0469;EUR_AF=0.1113;SAS_AF=0.0286;AA=C|||;VT=SNP
6	32052898	rs34878747	C	T	100	PASS	AC=462;AF=0.0922524;AN=5008;NS=2504;DP=19685;EAS_AF=0.0427;AMR_AF=0.0807;AFR_AF=0.171;EUR_AF=0.0596;SAS_AF=0.0787;AA=C|||;VT=SNP
6	32052983	rs169496	C	T	100	PASS	AC=926;AF=0.184904;AN=5008;NS=2504;DP=19946;EAS_AF=0.1071;AMR_AF=0.1268;AFR_AF=0.2632;EUR_AF=0.1083;SAS_AF=0.2791;AA=C|||;VT=SNP
6	32054884	rs77874906	G	C	100	PASS	AC=228;AF=0.0455272;AN=5008;NS=2504;DP=16322;EAS_AF=0.1042;AMR_AF=0.0432;AFR_AF=0.0008;EUR_AF=0.0437;SAS_AF=0.0491;AA=G|||;VT=SNP
6	32054934	rs13201435	G	A	100	PASS	AC=397;AF=0.0792732;AN=5008;NS=2504;DP=16481;EAS_AF=0.0278;AMR_AF=0.0749;AFR_AF=0.1505;EUR_AF=0.0537;SAS_AF=0.0654;AA=G|||;VT=SNP
6	32056580	rs204900	A	C	100	PASS	AC=928;AF=0.185304;AN=5008;NS=2504;DP=19388;EAS_AF=0.1071;AMR_AF=0.1268;AFR_AF=0.2648;EUR_AF=0.1083;SAS_AF=0.2791;AA=A|||;VT=SNP;EX_TARGET
6	32057627	rs204899	C	T	100	PASS	AC=804;AF=0.160543;AN=5008;NS=2504;DP=21150;EAS_AF=0.1032;AMR_AF=0.1196;AFR_AF=0.2148;EUR_AF=0.1054;SAS_AF=0.2321;AA=C|||;VT=SNP
6	32057972	rs17201588	T	A	100	PASS	AC=1094;AF=0.21845;AN=5008;NS=2504;DP=22783;EAS_AF=0.2192;AMR_AF=0.3718;AFR_AF=0.0257;EUR_AF=0.3429;SAS_AF=0.2413;AA=T|||;VT=SNP
6	32058676	rs115461385	C	T	100	PASS	AC=280;AF=0.0559105;AN=5008;NS=2504;DP=18524;EAS_AF=0.0823;AMR_AF=0.0288;AFR_AF=0.0038;EUR_AF=0.0646;SAS_AF=0.1094;AA=C|||;VT=SNP
6	32060213	rs204897	G	C	100	PASS	AC=927;AF=0.185104;AN=5008;NS=2504;DP=20181;EAS_AF=0.1071;AMR_AF=0.1268;AFR_AF=0.2648;EUR_AF=0.1083;SAS_AF=0.2781;AA=G|||;VT=SNP
6	32062687	rs2071293	G	A	100	PASS	AC=1076;AF=0.214856;AN=5008;NS=2504;DP=20244;EAS_AF=0.2202;AMR_AF=0.3646;AFR_AF=0.0204;EUR_AF=0.33;SAS_AF=0.2474;AA=G|||;VT=SNP
6	32063681	rs17201602	C	T	100	PASS	AC=463;AF=0.0924521;AN=5008;NS=2504;DP=17485;EAS_AF=0.0427;AMR_AF=0.0807;AFR_AF=0.171;EUR_AF=0.0596;SAS_AF=0.0798;AA=C|||;VT=SNP;EX_TARGET
6	32064098	rs204896	C	T	100	PASS	AC=915;AF=0.182708;AN=5008;NS=2504;DP=15096;EAS_AF=0.1081;AMR_AF=0.1225;AFR_AF=0.2617;EUR_AF=0.1064;SAS_AF=0.274;AA=C|||;VT=SNP;EX_TARGET
6	32065023	rs41270461	C	T	100	PASS	AC=402;AF=0.0802716;AN=5008;NS=2504;DP=18577;EAS_AF=0.0278;AMR_AF=0.0749;AFR_AF=0.1536;EUR_AF=0.0537;SAS_AF=0.0665;AA=C|||;VT=SNP;EX_TARGET
6	32065113	rs61746206	C	T	100	PASS	AC=211;AF=0.0421326;AN=5008;NS=2504;DP=19273;EAS_AF=0.0565;AMR_AF=0.0014;AFR_AF=0.0038;EUR_AF=0.0179;SAS_AF=0.1329;AA=C|||;VT=SNP;EX_TARGET
6	32066177	rs17421624	T	C	100	PASS	AC=1061;AF=0.211861;AN=5008;NS=2504;DP=20463;EAS_AF=0.2183;AMR_AF=0.3646;AFR_AF=0.0204;EUR_AF=0.33;SAS_AF=0.2342;AA=T|||;VT=SNP
6	32066320	rs79594290	C	T	100	PASS	AC=229;AF=0.0457268;AN=5008;NS=2504;DP=18996;EAS_AF=0.1052;AMR_AF=0.0432;AFR_AF=0.0008;EUR_AF=0.0437;SAS_AF=0.0491;AA=C|||;VT=SNP
6	32066447	rs1265888	G	A	100	PASS	AC=322;AF=0.0642971;AN=5008;NS=2504;DP=18620;EAS_AF=0.0724;AMR_AF=0.0605;AFR_AF=0.0499;EUR_AF=0.1133;SAS_AF=0.0276;AA=G|||;VT=SNP
6	32066765	rs13199524	C	T	100	PASS	AC=491;AF=0.0980431;AN=5008;NS=2504;DP=20567;EAS_AF=0.0347;AMR_AF=0.0389;AFR_AF=0.1104;EUR_AF=0.0974;SAS_AF=0.1892;AA=C|||;VT=SNP
6	32066815	rs77913858	C	T	100	PASS	AC=229;AF=0.0457268;AN=5008;NS=2504;DP=20760;EAS_AF=0.1052;AMR_AF=0.0432;AFR_AF=0.0008;EUR_AF=0.0437;SAS_AF=0.0491;AA=C|||;VT=SNP
6	32066819	rs3117182	T	A	100	PASS	AC=4688;AF=0.936102;AN=5008;NS=2504;DP=20833;EAS_AF=0.9206;AMR_AF=0.9524;AFR_AF=0.9894;EUR_AF=0.8917;SAS_AF=0.9141;AA=A|||;VT=SNP
6	32067003	rs75316961	T	C	100	PASS	AC=232;AF=0.0463259;AN=5008;NS=2504;DP=16140;EAS_AF=0.1062;AMR_AF=0.0432;AFR_AF=0.0015;EUR_AF=0.0447;SAS_AF=0.0491;AA=T|||;VT=SNP
6	32067435	rs57740770	T	G	100	PASS	AC=239;AF=0.0477236;AN=5008;NS=2504;DP=18100;EAS_AF=0.0585;AMR_AF=0.0288;AFR_AF=0.0779;EUR_AF=0.0209;SAS_AF=0.0368;AA=T|||;VT=SNP
6	32067967	rs56326741	C	T	100	PASS	AC=553;AF=0.110423;AN=5008;NS=2504;DP=15179;EAS_AF=0.0823;AMR_AF=0.0807;AFR_AF=0.2057;EUR_AF=0.1024;SAS_AF=0.0399;AA=C|||;VT=SNP
6	32070069	rs41268896	G	A	100	PASS	AC=1083;AF=0.216254;AN=5008;NS=2504;DP=20353;EAS_AF=0.2073;AMR_AF=0.3746;AFR_AF=0.028;EUR_AF=0.3449;SAS_AF=0.2352;AA=g|||;VT=SNP
6	32070074	rs41268899	G	A	100	PASS	AC=199;AF=0.0397364;AN=5008;NS=2504;DP=20394;EAS_AF=0.0159;AMR_AF=0.0576;AFR_AF=0.0068;EUR_AF=0.1004;SAS_AF=0.0337;AA=G|||;VT=SNP
6	32071008	rs41268902	G	A	100	PASS	AC=202;AF=0.0403355;AN=5008;NS=2504;DP=14225;EAS_AF=0.0159;AMR_AF=0.0591;AFR_AF=0.0068;EUR_AF=0.1024;SAS_AF=0.0337;AA=g|||;VT=SNP
6	32071010	rs28732173	G	A	100	PASS	AC=297;AF=0.0593051;AN=5008;NS=2504;DP=14201;EAS_AF=0.0595;AMR_AF=0.1282;AFR_AF=0.0045;EUR_AF=0.0457;SAS_AF=0.0982;AA=g|||;VT=SNP
6	32071017	rs3117181	C	G	100	PASS	AC=4688;AF=0.936102;AN=5008;NS=2504;DP=14014;EAS_AF=0.9206;AMR_AF=0.9524;AFR_AF=0.9894;EUR_AF=0.8917;SAS_AF=0.9141;AA=g|||;VT=SNP
6	32071258	rs13194586	C	G	100	PASS	AC=187;AF=0.0373403;AN=5008;NS=2504;DP=14896;EAS_AF=0.0258;AMR_AF=0.0101;AFR_AF=0.028;EUR_AF=0.0298;SAS_AF=0.089;AA=c|||;VT=SNP
6	32071637	rs4711286	T	C	100	PASS	AC=1940;AF=0.38738;AN=5008;NS=2504;DP=15470;EAS_AF=0.4663;AMR_AF=0.4669;AFR_AF=0.1921;EUR_AF=0.4463;SAS_AF=0.453;AA=T|||;VT=SNP
6	32071893	rs3134954	C	T	100	PASS	AC=4688;AF=0.936102;AN=5008;NS=2504;DP=19050;EAS_AF=0.9206;AMR_AF=0.9524;AFR_AF=0.9894;EUR_AF=0.8917;SAS_AF=0.9141;AA=T|||;VT=SNP
6	32072211	rs518287	A	C	100	PASS	AC=218;AF=0.0435304;AN=5008;NS=2504;DP=17206;EAS_AF=0.0575;AMR_AF=0.0029;AFR_AF=0.0083;EUR_AF=0.0179;SAS_AF=0.1319;AA=A|||;VT=SNP
6	32072940	rs439844	C	T	100	PASS	AC=924;AF=0.184505;AN=5008;NS=2504;DP=18525;EAS_AF=0.1071;AMR_AF=0.1282;AFR_AF=0.2625;EUR_AF=0.1074;SAS_AF=0.2781;AA=C|||;VT=SNP
6	32073700	rs55740958	C	T	100	PASS	AC=758;AF=0.151358;AN=5008;NS=2504;DP=16820;EAS_AF=0.0903;AMR_AF=0.0951;AFR_AF=0.1989;EUR_AF=0.0795;SAS_AF=0.2638;AA=C|||;VT=SNP
6	32074804	rs12153855	T	C	100	PASS	AC=628;AF=0.125399;AN=5008;NS=2504;DP=21298;EAS_AF=0.0367;AMR_AF=0.0778;AFR_AF=0.171;EUR_AF=0.1243;SAS_AF=0.1902;AA=T|||;VT=SNP
6	32075563	rs429150	T	C	100	PASS	AC=2630;AF=0.52516;AN=5008;NS=2504;DP=17225;EAS_AF=0.5466;AMR_AF=0.4813;AFR_AF=0.438;EUR_AF=0.5109;SAS_AF=0.6667;AA=C|||;VT=SNP
6	32076499	rs2269426	G	A	100	PASS	AC=1584;AF=0.316294;AN=5008;NS=2504;DP=16446;EAS_AF=0.2609;AMR_AF=0.3732;AFR_AF=0.2254;EUR_AF=0.4125;SAS_AF=0.3569;AA=G|||;VT=SNP
6	32077380	rs411337	C	T	100	PASS	AC=772;AF=0.154153;AN=5008;NS=2504;DP=11726;EAS_AF=0.1052;AMR_AF=0.0937;AFR_AF=0.1846;EUR_AF=0.0815;SAS_AF=0.2812;AA=T|||;VT=SNP
6	32078373	rs3807039	A	C	100	PASS	AC=554;AF=0.110623;AN=5008;NS=2504;DP=21134;EAS_AF=0.1022;AMR_AF=0.1801;AFR_AF=0.0651;EUR_AF=0.1481;SAS_AF=0.093;AA=A|||;VT=SNP
6	32079567	rs17207986	T	C	100	PASS	AC=310;AF=0.061901;AN=5008;NS=2504;DP=22628;EAS_AF=0.123;AMR_AF=0.0836;AFR_AF=0.0061;EUR_AF=0.0447;SAS_AF=0.0767;AA=t|||;VT=SNP
6	32080146	rs3130342	A	C	100	PASS	AC=4686;AF=0.935703;AN=5008;NS=2504;DP=17459;EAS_AF=0.9177;AMR_AF=0.951;AFR_AF=0.9902;EUR_AF=0.8926;SAS_AF=0.9141;AA=C|||;VT=SNP
6	32080383	rs9469084	C	T	100	PASS	AC=758;AF=0.151358;AN=5008;NS=2504;DP=14828;EAS_AF=0.1052;AMR_AF=0.0922;AFR_AF=0.1762;EUR_AF=0.0815;SAS_AF=0.2791;AA=C|||;VT=SNP
6	32081196	rs28732174	C	A	100	PASS	AC=627;AF=0.1252;AN=5008;NS=2504;DP=19134;EAS_AF=0.0377;AMR_AF=0.0764;AFR_AF=0.1725;EUR_AF=0.1223;SAS_AF=0.1892;AA=C|||;VT=SNP
6	32081422	rs13196724	C	G	100	PASS	AC=300;AF=0.0599042;AN=5008;NS=2504;DP=22933;EAS_AF=0.0407;AMR_AF=0.0461;AFR_AF=0.0908;EUR_AF=0.0308;SAS_AF=0.0777;AA=C|||;VT=SNP
6	32083175	rs8111	C	T	100	PASS	AC=859;AF=0.171526;AN=5008;NS=2504;DP=10316;EAS_AF=0.1776;AMR_AF=0.2911;AFR_AF=0.0174;EUR_AF=0.2893;SAS_AF=0.1677;AA=C|||;VT=SNP
6	32083300	rs8283	A	G	100	PASS	AC=1740;AF=0.347444;AN=5008;NS=2504;DP=12431;EAS_AF=0.3532;AMR_AF=0.1873;AFR_AF=0.4206;EUR_AF=0.2078;SAS_AF=0.5;AA=G|||;VT=SNP
6	32088854	rs2228628	G	C	100	PASS	AC=877;AF=0.17512;AN=5008;NS=2504;DP=18996;EAS_AF=0.1776;AMR_AF=0.2968;AFR_AF=0.0197;EUR_AF=0.2982;SAS_AF=0.1697;AA=G|||;VT=SNP;EX_TARGET
6	32088988	rs76024631	T	C	100	PASS	AC=304;AF=0.0607029;AN=5008;NS=2504;DP=21448;EAS_AF=0.125;AMR_AF=0.0836;AFR_AF=0.0008;EUR_AF=0.0437;SAS_AF=0.0767;AA=T|||;VT=SNP
6	32089142	rs204888	G	T	100	PASS	AC=753;AF=0.150359;AN=5008;NS=2504;DP=21267;EAS_AF=0.1052;AMR_AF=0.0922;AFR_AF=0.1732;EUR_AF=0.0805;SAS_AF=0.2791;AA=G|||;VT=SNP;EX_TARGET
6	32089274	rs2284180	G	A	100	PASS	AC=272;AF=0.0543131;AN=5008;NS=2504;DP=18851;EAS_AF=0.0595;AMR_AF=0.0288;AFR_AF=0.1021;EUR_AF=0.0209;SAS_AF=0.0368;AA=G|||;VT=SNP
6	32091843	rs12215107	G	A	100	PASS	AC=629;AF=0.125599;AN=5008;NS=2504;DP=21336;EAS_AF=0.0367;AMR_AF=0.0778;AFR_AF=0.1725;EUR_AF=0.1233;SAS_AF=0.1902;AA=G|||;VT=SNP
6	32092341	rs35152141	A	T	100	PASS	AC=180;AF=0.0359425;AN=5008;NS=2504;DP=16943;EAS_AF=0.0268;AMR_AF=0.0101;AFR_AF=0.0234;EUR_AF=0.0278;SAS_AF=0.089;AA=A|||;VT=SNP
6	32093363	rs143209442	C	T	100	PASS	AC=96;AF=0.0191693;AN=5008;NS=2504;DP=15383;EAS_AF=0.0139;AMR_AF=0.0144;AFR_AF=0.0083;EUR_AF=0.0338;SAS_AF=0.0276;AA=C|||;VT=SNP
6	32094593	rs204893	T	C	100	PASS	AC=2557;AF=0.510583;AN=5008;NS=2504;DP=19415;EAS_AF=0.5327;AMR_AF=0.4798;AFR_AF=0.3956;EUR_AF=0.5099;SAS_AF=0.6656;AA=C|||;VT=SNP
6	32096244	rs3830076	C	T	100	PASS	AC=318;AF=0.0634984;AN=5008;NS=2504;DP=13874;EAS_AF=0.1022;AMR_AF=0.1729;AFR_AF=0.0045;EUR_AF=0.0686;SAS_AF=0.0204;AA=C|||;VT=SNP
6	32097290	rs28732176	C	T	100	PASS	AC=630;AF=0.125799;AN=5008;NS=2504;DP=19230;EAS_AF=0.0367;AMR_AF=0.0778;AFR_AF=0.1717;EUR_AF=0.1243;SAS_AF=0.1912;AA=C|||;VT=SNP;EX_TARGET
6	32097611	rs41268905	G	A	100	PASS	AC=196;AF=0.0391374;AN=5008;NS=2504;DP=18569;EAS_AF=0.0159;AMR_AF=0.0548;AFR_AF=0.0068;EUR_AF=0.0994;SAS_AF=0.0337;AA=G|||;VT=SNP
6	32097876	rs169494	G	A	100	PASS	AC=692;AF=0.138179;AN=5008;NS=2504;DP=14075;EAS_AF=0.1022;AMR_AF=0.0908;AFR_AF=0.1278;EUR_AF=0.0805;SAS_AF=0.2822;AA=G|||;VT=SNP
6	32097983	rs9391734	G	A	100	PASS	AC=629;AF=0.125599;AN=5008;NS=2504;DP=9468;EAS_AF=0.0367;AMR_AF=0.0778;AFR_AF=0.1717;EUR_AF=0.1233;SAS_AF=0.1912;AA=G|||;VT=SNP
6	32099004	rs75214169	C	T	100	PASS	AC=241;AF=0.048123;AN=5008;NS=2504;DP=9217;EAS_AF=0.1091;AMR_AF=0.0461;AFR_AF=0.0008;EUR_AF=0.0437;SAS_AF=0.0552;AA=C|||;VT=SNP
6	32099817	rs9267802	A	G	100	PASS	AC=872;AF=0.174121;AN=5008;NS=2504;DP=17519;EAS_AF=0.1766;AMR_AF=0.2939;AFR_AF=0.0182;EUR_AF=0.3002;SAS_AF=0.1677;AA=A|||;VT=SNP
6	32101762	rs9267803	C	T	100	PASS	AC=852;AF=0.170128;AN=5008;NS=2504;DP=20232;EAS_AF=0.1766;AMR_AF=0.2882;AFR_AF=0.0174;EUR_AF=0.2883;SAS_AF=0.1646;AA=C|||;VT=SNP
6	32102305	rs3134963	T	C	100	PASS	AC=4683;AF=0.935104;AN=5008;NS=2504;DP=19145;EAS_AF=0.9147;AMR_AF=0.951;AFR_AF=0.9887;EUR_AF=0.8946;SAS_AF=0.9141;AA=C|||;VT=SNP
6	32102680	rs13211318	A	C	100	PASS	AC=630;AF=0.125799;AN=5008;NS=2504;DP=18420;EAS_AF=0.0367;AMR_AF=0.0764;AFR_AF=0.1717;EUR_AF=0.1252;SAS_AF=0.1912;AA=A|||;VT=SNP
6	32103667	rs71565309	G	A	100	PASS	AC=445;AF=0.0888578;AN=5008;NS=2504;DP=17726;EAS_AF=0.0446;AMR_AF=0.0836;AFR_AF=0.1362;EUR_AF=0.0636;SAS_AF=0.1002;AA=G|||;VT=SNP
6	32105001	rs4713505	G	T	100	PASS	AC=872;AF=0.174121;AN=5008;NS=2504;DP=17203;EAS_AF=0.1766;AMR_AF=0.2939;AFR_AF=0.0182;EUR_AF=0.3002;SAS_AF=0.1677;AA=T|||;VT=SNP
6	32105209	rs55746013	G	T	100	PASS	AC=748;AF=0.149361;AN=5008;NS=2504;DP=14886;EAS_AF=0.1012;AMR_AF=0.1888;AFR_AF=0.2088;EUR_AF=0.1521;SAS_AF=0.0879;AA=G|||;VT=SNP
6	32105583	rs114438786	G	A	100	PASS	AC=86;AF=0.0171725;AN=5008;NS=2504;DP=19114;EAS_AF=0.0119;AMR_AF=0.0144;AFR_AF=0.0076;EUR_AF=0.0328;SAS_AF=0.0215;AA=G|||;VT=SNP
6	32106014	rs6904786	C	A	100	PASS	AC=691;AF=0.137979;AN=5008;NS=2504;DP=18052;EAS_AF=0.0367;AMR_AF=0.085;AFR_AF=0.2133;EUR_AF=0.1252;SAS_AF=0.1912;AA=C|||;VT=SNP
6	32106813	rs114373132	C	T	100	PASS	AC=86;AF=0.0171725;AN=5008;NS=2504;DP=15331;EAS_AF=0.0119;AMR_AF=0.0144;AFR_AF=0.0076;EUR_AF=0.0328;SAS_AF=0.0215;AA=C|||;VT=SNP
6	32107139	rs3096698	T	C	100	PASS	AC=3041;AF=0.607228;AN=5008;NS=2504;DP=17142;EAS_AF=0.5645;AMR_AF=0.5793;AFR_AF=0.5408;EUR_AF=0.66;SAS_AF=0.7065;AA=t|||;VT=SNP
6	32107161	rs12213851	T	C	100	PASS	AC=632;AF=0.126198;AN=5008;NS=2504;DP=16203;EAS_AF=0.0367;AMR_AF=0.0778;AFR_AF=0.1717;EUR_AF=0.1252;SAS_AF=0.1922;AA=T|||;VT=SNP
6	32107851	rs3134962	G	A	100	PASS	AC=204;AF=0.0407348;AN=5008;NS=2504;DP=18714;EAS_AF=0.0119;AMR_AF=0.049;AFR_AF=0.0182;EUR_AF=0.1123;SAS_AF=0.0215;AA=G|||;VT=SNP
6	32109979	rs204999	A	G	100	PASS	AC=1253;AF=0.2502;AN=5008;NS=2504;DP=20062;EAS_AF=0.0823;AMR_AF=0.2118;AFR_AF=0.3994;EUR_AF=0.2763;SAS_AF=0.2219;AA=G|||;VT=SNP
6	32110514	rs77619009	A	G	100	PASS	AC=299;AF=0.0597045;AN=5008;NS=2504;DP=16452;EAS_AF=0.1071;AMR_AF=0.0865;AFR_AF=0.0053;EUR_AF=0.0437;SAS_AF=0.0818;AA=A|||;VT=SNP
6	32110583	rs3130277	G	C	100	PASS	AC=882;AF=0.176118;AN=5008;NS=2504;DP=17235;EAS_AF=0.0357;AMR_AF=0.111;AFR_AF=0.2852;EUR_AF=0.2038;SAS_AF=0.1912;AA=C|||;VT=SNP
6	32110886	rs9267806	G	A	100	PASS	AC=844;AF=0.16853;AN=5008;NS=2504;DP=13735;EAS_AF=0.1855;AMR_AF=0.2896;AFR_AF=0.0189;EUR_AF=0.2823;SAS_AF=0.1503;AA=G|||;VT=SNP
6	32111239	rs79282662	G	A	100	PASS	AC=239;AF=0.0477236;AN=5008;NS=2504;DP=13371;EAS_AF=0.0982;AMR_AF=0.0447;AFR_AF=0.0008;EUR_AF=0.0417;SAS_AF=0.0675;AA=G|||;VT=SNP
6	32112626	rs3130279	A	G	100	PASS	AC=4651;AF=0.928714;AN=5008;NS=2504;DP=17752;EAS_AF=0.9087;AMR_AF=0.951;AFR_AF=0.9728;EUR_AF=0.8897;SAS_AF=0.9141;AA=G|||;VT=SNP
6	32112955	rs9267807	A	G	100	PASS	AC=4650;AF=0.928514;AN=5008;NS=2504;DP=17273;EAS_AF=0.9087;AMR_AF=0.951;AFR_AF=0.9728;EUR_AF=0.8897;SAS_AF=0.9131;AA=a|||;VT=SNP
6	32113312	rs205002	G	A	100	PASS	AC=1315;AF=0.26258;AN=5008;NS=2504;DP=15645;EAS_AF=0.2331;AMR_AF=0.3934;AFR_AF=0.205;EUR_AF=0.3569;SAS_AF=0.181;AA=G|||;VT=SNP
6	32113571	rs3134952	A	T	100	PASS	AC=871;AF=0.173922;AN=5008;NS=2504;DP=18113;EAS_AF=0.0367;AMR_AF=0.1095;AFR_AF=0.2746;EUR_AF=0.2048;SAS_AF=0.1933;AA=T|||;VT=SNP
6	32113980	rs4713506	G	A	100	PASS	AC=842;AF=0.168131;AN=5008;NS=2504;DP=18893;EAS_AF=0.1845;AMR_AF=0.2882;AFR_AF=0.0182;EUR_AF=0.2833;SAS_AF=0.1503;AA=G|||;VT=SNP
6	32114445	rs9267808	G	A	100	PASS	AC=144;AF=0.028754;AN=5008;NS=2504;DP=22111;EAS_AF=0.0298;AMR_AF=0.0259;AFR_AF=0.0454;EUR_AF=0.0189;SAS_AF=0.0174;AA=G|||;VT=SNP
6	32114515	rs9296009	A	T	100	PASS	AC=1008;AF=0.201278;AN=5008;NS=2504;DP=21345;EAS_AF=0.1706;AMR_AF=0.2334;AFR_AF=0.2352;EUR_AF=0.2336;SAS_AF=0.1309;AA=A|||;VT=SNP
6	32115185	rs3134951	G	A	100	PASS	AC=772;AF=0.154153;AN=5008;NS=2504;DP=19330;EAS_AF=0.0367;AMR_AF=0.1009;AFR_AF=0.2035;EUR_AF=0.2048;SAS_AF=0.1943;AA=G|||;VT=SNP
6	32117971	rs3134608	T	G	100	PASS	AC=783;AF=0.15635;AN=5008;NS=2504;DP=15687;EAS_AF=0.0377;AMR_AF=0.1009;AFR_AF=0.2103;EUR_AF=0.2048;SAS_AF=0.1953;AA=G|||;VT=SNP
6	32120715	rs1053924	T	C	100	PASS	AC=3435;AF=0.685903;AN=5008;NS=2504;DP=12795;EAS_AF=0.6002;AMR_AF=0.6081;AFR_AF=0.7738;EUR_AF=0.6859;SAS_AF=0.7106;AA=C|||;VT=SNP
6	32121594	rs9267810	T	C	100	PASS	AC=780;AF=0.155751;AN=5008;NS=2504;DP=13146;EAS_AF=0.1468;AMR_AF=0.2925;AFR_AF=0.0129;EUR_AF=0.2565;SAS_AF=0.1575;AA=T|||;VT=SNP
6	32122386	rs3134604	C	G	100	PASS	AC=4668;AF=0.932109;AN=5008;NS=2504;DP=14359;EAS_AF=0.9236;AMR_AF=0.9452;AFR_AF=0.9728;EUR_AF=0.8966;SAS_AF=0.9131;AA=G|||;VT=SNP;EX_TARGET
6	32122472	rs3096696	C	A	100	PASS	AC=781;AF=0.15595;AN=5008;NS=2504;DP=14262;EAS_AF=0.0377;AMR_AF=0.1023;AFR_AF=0.2103;EUR_AF=0.2018;SAS_AF=0.1953;AA=C|||;VT=SNP;EX_TARGET
6	32123639	rs2269425	G	A	100	PASS	AC=726;AF=0.144968;AN=5008;NS=2504;DP=18801;EAS_AF=0.1706;AMR_AF=0.2147;AFR_AF=0.0923;EUR_AF=0.1769;SAS_AF=0.1074;AA=G|||;VT=SNP
6	32123973	rs3130281	C	G	100	PASS	AC=781;AF=0.15595;AN=5008;NS=2504;DP=17030;EAS_AF=0.0377;AMR_AF=0.1023;AFR_AF=0.2103;EUR_AF=0.2018;SAS_AF=0.1953;AA=C|||;VT=SNP
6	32124424	rs10947233	G	T	100	PASS	AC=363;AF=0.072484;AN=5008;NS=2504;DP=18887;EAS_AF=0.2183;AMR_AF=0.0144;AFR_AF=0.0151;EUR_AF=0.0427;SAS_AF=0.0716;AA=G|||;VT=SNP
6	32124543	rs432953	T	A	100	PASS	AC=798;AF=0.159345;AN=5008;NS=2504;DP=20928;EAS_AF=0.1528;AMR_AF=0.0965;AFR_AF=0.1899;EUR_AF=0.0934;SAS_AF=0.2372;AA=T|||;VT=SNP
6	32126002	rs3134603	A	G	100	PASS	AC=4400;AF=0.878594;AN=5008;NS=2504;DP=20076;EAS_AF=0.7867;AMR_AF=0.8876;AFR_AF=0.9682;EUR_AF=0.8917;SAS_AF=0.8323;AA=G|||;VT=SNP
6	32127019	rs12197599	C	T	100	PASS	AC=179;AF=0.0357428;AN=5008;NS=2504;DP=11699;EAS_AF=0.0268;AMR_AF=0.0187;AFR_AF=0.0174;EUR_AF=0.0268;SAS_AF=0.091;AA=C|||;VT=SNP
6	32127276	rs13209014	C	T	100	PASS	AC=60;AF=0.0119808;AN=5008;NS=2504;DP=7436;EAS_AF=0.0159;AMR_AF=0.0072;AFR_AF=0.0008;EUR_AF=0.0258;SAS_AF=0.0123;AA=C|||;VT=SNP
6	32127470	rs13212200	C	G	100	PASS	AC=256;AF=0.0511182;AN=5008;NS=2504;DP=12095;EAS_AF=0.0407;AMR_AF=0.0259;AFR_AF=0.0772;EUR_AF=0.0258;SAS_AF=0.0706;AA=C|||;VT=SNP
6	32127477	rs3134950	C	A	100	PASS	AC=3215;AF=0.641973;AN=5008;NS=2504;DP=11872;EAS_AF=0.5863;AMR_AF=0.5865;AFR_AF=0.6876;EUR_AF=0.6322;SAS_AF=0.6871;AA=A|||;VT=SNP
6	32128290	rs2395099	T	C	100	PASS	AC=781;AF=0.15595;AN=5008;NS=2504;DP=10016;EAS_AF=0.0377;AMR_AF=0.1023;AFR_AF=0.2103;EUR_AF=0.2018;SAS_AF=0.1953;AA=T|||;VT=SNP
6	32128394	rs9267812	C	T	100	PASS	AC=1423;AF=0.284145;AN=5008;NS=2504;DP=12875;EAS_AF=0.4048;AMR_AF=0.1354;AFR_AF=0.3411;EUR_AF=0.1412;SAS_AF=0.3354;AA=C|||;VT=SNP
6	32129434	rs12524510	G	A	100	PASS	AC=655;AF=0.130791;AN=5008;NS=2504;DP=14531;EAS_AF=0.1131;AMR_AF=0.1988;AFR_AF=0.0908;EUR_AF=0.1769;SAS_AF=0.1074;AA=G|||;VT=SNP
6	32129511	rs4433012	C	T	100	PASS	AC=776;AF=0.154952;AN=5008;NS=2504;DP=17110;EAS_AF=0.1438;AMR_AF=0.2911;AFR_AF=0.0129;EUR_AF=0.2575;SAS_AF=0.1564;AA=C|||;VT=SNP
6	32130329	rs34129552	C	G	100	PASS	AC=204;AF=0.0407348;AN=5008;NS=2504;DP=17770;EAS_AF=0.0258;AMR_AF=0.0173;AFR_AF=0.0598;EUR_AF=0.0308;SAS_AF=0.0573;AA=C|||;VT=SNP;EX_TARGET
6	32131510	rs3130346	T	C	100	PASS	AC=4668;AF=0.932109;AN=5008;NS=2504;DP=17174;EAS_AF=0.9236;AMR_AF=0.9452;AFR_AF=0.9735;EUR_AF=0.8956;SAS_AF=0.9131;AA=C|||;VT=SNP
6	32132233	rs2269424	G	A	100	PASS	AC=777;AF=0.155152;AN=5008;NS=2504;DP=17543;EAS_AF=0.1438;AMR_AF=0.2911;AFR_AF=0.0129;EUR_AF=0.2584;SAS_AF=0.1564;AA=G|||;VT=SNP
6	32132727	rs3134949	C	T	100	PASS	AC=780;AF=0.155751;AN=5008;NS=2504;DP=14601;EAS_AF=0.0377;AMR_AF=0.1023;AFR_AF=0.2103;EUR_AF=0.2008;SAS_AF=0.1953;AA=C|||;VT=SNP
6	32133098	rs9267815	A	G	100	PASS	AC=784;AF=0.15655;AN=5008;NS=2504;DP=10275;EAS_AF=0.0377;AMR_AF=0.1023;AFR_AF=0.2118;EUR_AF=0.2018;SAS_AF=0.1963;AA=G|||;VT=SNP
6	32134510	rs3096697	G	A	100	PASS	AC=777;AF=0.155152;AN=5008;NS=2504;DP=15949;EAS_AF=0.0367;AMR_AF=0.1023;AFR_AF=0.2095;EUR_AF=0.2008;SAS_AF=0.1943;AA=G|||;VT=SNP;EX_TARGET
6	32134656	rs3130347	T	C	100	PASS	AC=744;AF=0.148562;AN=5008;NS=2504;DP=15815;EAS_AF=0.0377;AMR_AF=0.1009;AFR_AF=0.1838;EUR_AF=0.2008;SAS_AF=0.1953;AA=C|||;VT=SNP;EX_TARGET
6	32135878	rs205000	G	C	100	PASS	AC=306;AF=0.0611022;AN=5008;NS=2504;DP=17293;EAS_AF=0.1042;AMR_AF=0.0274;AFR_AF=0.0484;EUR_AF=0.0219;SAS_AF=0.0982;AA=G|||;VT=SNP
6	32136547	rs1061808	T	G	100	PASS	AC=3210;AF=0.640974;AN=5008;NS=2504;DP=19246;EAS_AF=0.5863;AMR_AF=0.585;AFR_AF=0.6831;EUR_AF=0.6332;SAS_AF=0.6881;AA=G|||;VT=SNP
6	32136838	rs1061807	G	A	100	PASS	AC=777;AF=0.155152;AN=5008;NS=2504;DP=17919;EAS_AF=0.1438;AMR_AF=0.2911;AFR_AF=0.0129;EUR_AF=0.2584;SAS_AF=0.1564;AA=G|||;VT=SNP
6	32138545	rs3130283	A	C	100	PASS	AC=4659;AF=0.930312;AN=5008;NS=2504;DP=20699;EAS_AF=0.9236;AMR_AF=0.9452;AFR_AF=0.9735;EUR_AF=0.8867;SAS_AF=0.9131;AA=C|||;VT=SNP
6	32138617	rs114004994	G	C	100	PASS	AC=93;AF=0.0185703;AN=5008;NS=2504;DP=20886;EAS_AF=0.0119;AMR_AF=0.0144;AFR_AF=0.0076;EUR_AF=0.0378;SAS_AF=0.0235;AA=G|||;VT=SNP
6	32139565	rs34280838	T	C	100	PASS	AC=258;AF=0.0515176;AN=5008;NS=2504;DP=19056;EAS_AF=0.0407;AMR_AF=0.0259;AFR_AF=0.0787;EUR_AF=0.0258;SAS_AF=0.0706;AA=T|||;VT=SNP
6	32139813	rs9267817	G	A	100	PASS	AC=779;AF=0.155551;AN=5008;NS=2504;DP=16684;EAS_AF=0.1438;AMR_AF=0.2911;AFR_AF=0.0129;EUR_AF=0.2594;SAS_AF=0.1575;AA=G|||;VT=SNP
6	32140277	rs3130348	C	A	100	PASS	AC=778;AF=0.155351;AN=5008;NS=2504;DP=16264;EAS_AF=0.0367;AMR_AF=0.1023;AFR_AF=0.2103;EUR_AF=0.2008;SAS_AF=0.1943;AA=C|||;VT=SNP
6	32140487	rs3130284	T	C	100	PASS	AC=779;AF=0.155551;AN=5008;NS=2504;DP=20068;EAS_AF=0.0377;AMR_AF=0.1037;AFR_AF=0.2103;EUR_AF=0.1998;SAS_AF=0.1943;AA=T|||;VT=SNP
6	32140848	rs79690458	A	T	100	PASS	AC=183;AF=0.0365415;AN=5008;NS=2504;DP=23053;EAS_AF=0.0149;AMR_AF=0.0562;AFR_AF=0.0023;EUR_AF=0.0885;SAS_AF=0.0378;AA=A|||;VT=SNP
6	32141005	rs3131297	A	T	100	PASS	AC=778;AF=0.155351;AN=5008;NS=2504;DP=24559;EAS_AF=0.0367;AMR_AF=0.1023;AFR_AF=0.2103;EUR_AF=0.2008;SAS_AF=0.1943;AA=A|||;VT=SNP
6	32141883	rs408359	G	A	100	PASS	AC=784;AF=0.15655;AN=5008;NS=2504;DP=23587;EAS_AF=0.1518;AMR_AF=0.098;AFR_AF=0.1876;EUR_AF=0.0855;SAS_AF=0.2342;AA=G|||;VT=SNP
6	32143991	rs16869385	G	C	100	PASS	AC=655;AF=0.130791;AN=5008;NS=2504;DP=13872;EAS_AF=0.1131;AMR_AF=0.2003;AFR_AF=0.09;EUR_AF=0.1769;SAS_AF=0.1074;AA=G|||;VT=SNP
6	32145205	rs3134947	C	T	100	PASS	AC=779;AF=0.155551;AN=5008;NS=2504;DP=18319;EAS_AF=0.0377;AMR_AF=0.1023;AFR_AF=0.2103;EUR_AF=0.1998;SAS_AF=0.1953;AA=C|||;VT=SNP
6	32145707	rs2269423	A	C	100	PASS	AC=3372;AF=0.673323;AN=5008;NS=2504;DP=20242;EAS_AF=0.6548;AMR_AF=0.5951;AFR_AF=0.7065;EUR_AF=0.6312;SAS_AF=0.7464;AA=C|||;VT=SNP
6	32145993	rs3134946	C	G	100	PASS	AC=778;AF=0.155351;AN=5008;NS=2504;DP=19658;EAS_AF=0.0377;AMR_AF=0.1023;AFR_AF=0.2095;EUR_AF=0.1998;SAS_AF=0.1953;AA=C|||;VT=SNP
6	32145999	rs3096689	C	G	100	PASS	AC=778;AF=0.155351;AN=5008;NS=2504;DP=19850;EAS_AF=0.0377;AMR_AF=0.1023;AFR_AF=0.2095;EUR_AF=0.1998;SAS_AF=0.1953;AA=G|||;VT=SNP
6	32146492	rs3134945	C	A	100	PASS	AC=778;AF=0.155351;AN=5008;NS=2504;DP=16807;EAS_AF=0.0377;AMR_AF=0.1023;AFR_AF=0.2095;EUR_AF=0.1998;SAS_AF=0.1953;AA=C|||;VT=SNP
6	32146644	rs3134944	C	T	100	PASS	AC=778;AF=0.155351;AN=5008;NS=2504;DP=18701;EAS_AF=0.0377;AMR_AF=0.1023;AFR_AF=0.2095;EUR_AF=0.1998;SAS_AF=0.1953;AA=T|||;VT=SNP
6	32146657	rs9469089	G	C	100	PASS	AC=666;AF=0.132987;AN=5008;NS=2504;DP=18393;EAS_AF=0.1141;AMR_AF=0.2046;AFR_AF=0.0893;EUR_AF=0.1849;SAS_AF=0.1074;AA=G|||;VT=SNP
6	32146997	rs3132965	A	G	100	PASS	AC=775;AF=0.154752;AN=5008;NS=2504;DP=20676;EAS_AF=0.0377;AMR_AF=0.1023;AFR_AF=0.2073;EUR_AF=0.1998;SAS_AF=0.1953;AA=G|||;VT=SNP
6	32147157	rs41268928	G	C	100	PASS	AC=360;AF=0.071885;AN=5008;NS=2504;DP=18736;EAS_AF=0.2173;AMR_AF=0.0144;AFR_AF=0.0136;EUR_AF=0.0427;SAS_AF=0.0716;AA=G|||;VT=SNP
6	32147696	rs3130349	G	A	100	PASS	AC=667;AF=0.133187;AN=5008;NS=2504;DP=18422;EAS_AF=0.0933;AMR_AF=0.0865;AFR_AF=0.1241;EUR_AF=0.159;SAS_AF=0.1933;AA=A|||;VT=SNP;EX_TARGET
6	32147761	rs3134943	T	C	100	PASS	AC=4509;AF=0.900359;AN=5008;NS=2504;DP=17134;EAS_AF=0.8562;AMR_AF=0.8948;AFR_AF=0.947;EUR_AF=0.8897;SAS_AF=0.8978;AA=t|||;VT=SNP;EX_TARGET
6	32148031	rs1062070	A	G	100	PASS	AC=668;AF=0.133387;AN=5008;NS=2504;DP=18465;EAS_AF=0.0942;AMR_AF=0.0865;AFR_AF=0.1241;EUR_AF=0.159;SAS_AF=0.1933;AA=G|||;VT=SNP;EX_TARGET
6	32148403	rs8365	G	C	100	PASS	AC=665;AF=0.132788;AN=5008;NS=2504;DP=18882;EAS_AF=0.0933;AMR_AF=0.0836;AFR_AF=0.1241;EUR_AF=0.159;SAS_AF=0.1933;AA=G|||;VT=SNP
6	32148724	rs41270464	C	T	100	PASS	AC=93;AF=0.0185703;AN=5008;NS=2504;DP=17312;EAS_AF=0.0119;AMR_AF=0.0144;AFR_AF=0.0083;EUR_AF=0.0368;SAS_AF=0.0235;AA=C|||;VT=SNP
6	32149537	rs3134941	C	G	100	PASS	AC=593;AF=0.118411;AN=5008;NS=2504;DP=16291;EAS_AF=0.0347;AMR_AF=0.0677;AFR_AF=0.1233;EUR_AF=0.159;SAS_AF=0.1922;AA=C|||;VT=SNP
6	32149756	rs55640627	C	T	100	PASS	AC=379;AF=0.0756789;AN=5008;NS=2504;DP=18350;EAS_AF=0.0883;AMR_AF=0.2003;AFR_AF=0.0068;EUR_AF=0.0994;SAS_AF=0.0429;AA=C|||;VT=SNP
6	32149801	rs9391855	C	T	100	PASS	AC=374;AF=0.0746805;AN=5008;NS=2504;DP=16723;EAS_AF=0.2192;AMR_AF=0.0173;AFR_AF=0.0136;EUR_AF=0.0507;SAS_AF=0.0736;AA=C|||;VT=SNP
6	32149816	rs3134940	T	C	100	PASS	AC=665;AF=0.132788;AN=5008;NS=2504;DP=16405;EAS_AF=0.0933;AMR_AF=0.0836;AFR_AF=0.1241;EUR_AF=0.159;SAS_AF=0.1933;AA=C|||;VT=SNP
6	32149883	rs204996	C	T	100	PASS	AC=403;AF=0.0804712;AN=5008;NS=2504;DP=13858;EAS_AF=0.0704;AMR_AF=0.072;AFR_AF=0.1233;EUR_AF=0.0467;SAS_AF=0.0736;AA=C|||;VT=SNP
6	32150296	rs184003	C	A	100	PASS	AC=779;AF=0.155551;AN=5008;NS=2504;DP=19523;EAS_AF=0.1458;AMR_AF=0.1009;AFR_AF=0.1899;EUR_AF=0.0865;SAS_AF=0.229;AA=C|||;VT=SNP;EX_TARGET
6	32151222	rs1035798	G	A	100	PASS	AC=751;AF=0.14996;AN=5008;NS=2504;DP=18856;EAS_AF=0.1389;AMR_AF=0.2839;AFR_AF=0.0129;EUR_AF=0.2485;SAS_AF=0.1503;AA=G|||;VT=SNP
6	32151443	rs2070600	C	T	100	PASS	AC=363;AF=0.072484;AN=5008;NS=2504;DP=14737;EAS_AF=0.2192;AMR_AF=0.0159;AFR_AF=0.0053;EUR_AF=0.0517;SAS_AF=0.0736;AA=C|||;VT=SNP;EX_TARGET
6	32151934	rs3131300	A	G	100	PASS	AC=682;AF=0.136182;AN=5008;NS=2504;DP=16864;EAS_AF=0.0942;AMR_AF=0.0836;AFR_AF=0.1354;EUR_AF=0.16;SAS_AF=0.1933;AA=G|||;VT=SNP;EX_TARGET
6	32152387	rs1800624	A	T	100	PASS	AC=749;AF=0.149561;AN=5008;NS=2504;DP=13376;EAS_AF=0.1369;AMR_AF=0.2824;AFR_AF=0.0129;EUR_AF=0.2495;SAS_AF=0.1503;AA=A|||;VT=SNP
6	32152442	rs1800625	A	G	100	PASS	AC=684;AF=0.136581;AN=5008;NS=2504;DP=14167;EAS_AF=0.0962;AMR_AF=0.0836;AFR_AF=0.1354;EUR_AF=0.16;SAS_AF=0.1933;AA=G|||;VT=SNP
6	32153406	rs169504	C	A	100	PASS	AC=939;AF=0.1875;AN=5008;NS=2504;DP=11650;EAS_AF=0.1736;AMR_AF=0.1167;AFR_AF=0.2874;EUR_AF=0.1481;SAS_AF=0.1575;AA=C|||;VT=SNP
6	32154285	rs204995	A	G	100	PASS	AC=1423;AF=0.284145;AN=5008;NS=2504;DP=18899;EAS_AF=0.2222;AMR_AF=0.1873;AFR_AF=0.4372;EUR_AF=0.2167;SAS_AF=0.2791;AA=A|||;VT=SNP
6	32154998	rs204994	C	T	100	PASS	AC=1003;AF=0.20028;AN=5008;NS=2504;DP=18130;EAS_AF=0.127;AMR_AF=0.1556;AFR_AF=0.261;EUR_AF=0.2018;SAS_AF=0.2239;AA=C|||;VT=SNP;EX_TARGET
6	32155581	rs204993	A	G	100	PASS	AC=1511;AF=0.301717;AN=5008;NS=2504;DP=21923;EAS_AF=0.3948;AMR_AF=0.1844;AFR_AF=0.3154;EUR_AF=0.2465;SAS_AF=0.3272;AA=G|||;VT=SNP;EX_TARGET
6	32155948	rs2071292	A	G	100	PASS	AC=237;AF=0.0473243;AN=5008;NS=2504;DP=18087;EAS_AF=0.1329;AMR_AF=0.0317;AFR_AF=0.0038;EUR_AF=0.0219;SAS_AF=0.0552;AA=A|||;VT=SNP;EX_TARGET
6	32156489	rs2022059	G	C	100	PASS	AC=367;AF=0.0732827;AN=5008;NS=2504;DP=16653;EAS_AF=0.2083;AMR_AF=0.0274;AFR_AF=0.0129;EUR_AF=0.0427;SAS_AF=0.0798;AA=G|||;VT=SNP;EX_TARGET
6	32156895	rs114902592	G	A	100	PASS	AC=104;AF=0.0207668;AN=5008;NS=2504;DP=16267;EAS_AF=0.0198;AMR_AF=0.0159;AFR_AF=0.0068;EUR_AF=0.0388;SAS_AF=0.0256;AA=g|||;VT=SNP
6	32156908	rs204992	G	A	100	PASS	AC=1061;AF=0.211861;AN=5008;NS=2504;DP=16170;EAS_AF=0.129;AMR_AF=0.1571;AFR_AF=0.3011;EUR_AF=0.2038;SAS_AF=0.2239;AA=G|||;VT=SNP
6	32157364	rs2856437	G	A	100	PASS	AC=367;AF=0.0732827;AN=5008;NS=2504;DP=11937;EAS_AF=0.2083;AMR_AF=0.0274;AFR_AF=0.0129;EUR_AF=0.0427;SAS_AF=0.0798;AA=G|||;VT=SNP
6	32157639	rs169503	C	T	100	PASS	AC=838;AF=0.167332;AN=5008;NS=2504;DP=6921;EAS_AF=0.1369;AMR_AF=0.0908;AFR_AF=0.2625;EUR_AF=0.1034;SAS_AF=0.1902;AA=C|||;VT=SNP;EX_TARGET
6	32158319	rs176095	A	G	100	PASS	AC=1144;AF=0.228435;AN=5008;NS=2504;DP=10698;EAS_AF=0.1915;AMR_AF=0.1585;AFR_AF=0.3056;EUR_AF=0.2038;SAS_AF=0.2372;AA=A|||;VT=SNP
6	32159956	rs3134605	T	C	100	PASS	AC=1144;AF=0.228435;AN=5008;NS=2504;DP=11010;EAS_AF=0.2688;AMR_AF=0.1772;AFR_AF=0.1974;EUR_AF=0.1918;SAS_AF=0.3027;AA=C|||;VT=SNP;EX_TARGET
6	32161034	rs3096688	C	T	100	PASS	AC=4155;AF=0.829673;AN=5008;NS=2504;DP=16126;EAS_AF=0.8998;AMR_AF=0.6772;AFR_AF=0.9198;EUR_AF=0.7048;SAS_AF=0.8722;AA=T|||;VT=SNP
6	32161324	rs12663103	T	C	100	PASS	AC=425;AF=0.0848642;AN=5008;NS=2504;DP=19828;EAS_AF=0.0556;AMR_AF=0.049;AFR_AF=0.0953;EUR_AF=0.0706;SAS_AF=0.1411;AA=T|||;VT=SNP
6	32161366	rs204991	T	C	100	PASS	AC=1176;AF=0.234824;AN=5008;NS=2504;DP=21111;EAS_AF=0.2986;AMR_AF=0.1916;AFR_AF=0.292;EUR_AF=0.167;SAS_AF=0.1922;AA=t|||;VT=SNP
6	32161430	rs204990	C	A	100	PASS	AC=1167;AF=0.233027;AN=5008;NS=2504;DP=18737;EAS_AF=0.2986;AMR_AF=0.1916;AFR_AF=0.2859;EUR_AF=0.167;SAS_AF=0.1912;AA=A|||;VT=SNP
6	32161852	rs204989	G	A	100	PASS	AC=1166;AF=0.232827;AN=5008;NS=2504;DP=14821;EAS_AF=0.2986;AMR_AF=0.1916;AFR_AF=0.2844;EUR_AF=0.167;SAS_AF=0.1922;AA=A|||;VT=SNP
6	32162559	rs45592033	A	G	100	PASS	AC=117;AF=0.0233626;AN=5008;NS=2504;DP=22896;EAS_AF=0.0208;AMR_AF=0.0159;AFR_AF=0.0159;EUR_AF=0.0388;SAS_AF=0.0256;AA=A|||;VT=SNP
6	32163541	rs1044507	A	C	100	PASS	AC=179;AF=0.0357428;AN=5008;NS=2504;DP=13590;EAS_AF=0.0278;AMR_AF=0.0187;AFR_AF=0.0144;EUR_AF=0.0258;SAS_AF=0.0951;AA=A|||;VT=SNP;EX_TARGET
6	32163799	rs8192579	T	C	100	PASS	AC=422;AF=0.0842652;AN=5008;NS=2504;DP=14647;EAS_AF=0.0556;AMR_AF=0.049;AFR_AF=0.0946;EUR_AF=0.0696;SAS_AF=0.1401;AA=T|||;VT=SNP;EX_TARGET
6	32164869	rs2071280	G	C	100	PASS	AC=1153;AF=0.230232;AN=5008;NS=2504;DP=17535;EAS_AF=0.1677;AMR_AF=0.2594;AFR_AF=0.1808;EUR_AF=0.2992;SAS_AF=0.2699;AA=G|||;VT=SNP;EX_TARGET
6	32164874	rs2071279	C	A	100	PASS	AC=1042;AF=0.208067;AN=5008;NS=2504;DP=17655;EAS_AF=0.1667;AMR_AF=0.255;AFR_AF=0.112;EUR_AF=0.2833;SAS_AF=0.2699;AA=C|||;VT=SNP;EX_TARGET
6	32165444	rs2071278	A	G	100	PASS	AC=716;AF=0.142971;AN=5008;NS=2504;DP=19121;EAS_AF=0.2093;AMR_AF=0.1268;AFR_AF=0.1014;EUR_AF=0.1223;SAS_AF=0.1636;AA=A|||;VT=SNP
6	32165583	rs9267820	G	A	100	PASS	AC=1163;AF=0.232228;AN=5008;NS=2504;DP=16187;EAS_AF=0.1677;AMR_AF=0.2507;AFR_AF=0.18;EUR_AF=0.2903;SAS_AF=0.2965;AA=G|||;VT=SNP
6	32166384	rs8192575	C	G	100	PASS	AC=418;AF=0.0834665;AN=5008;NS=2504;DP=18090;EAS_AF=0.2063;AMR_AF=0.0677;AFR_AF=0.0257;EUR_AF=0.0527;SAS_AF=0.0777;AA=C|||;VT=SNP;EX_TARGET
6	32167009	rs3132934	G	T	100	PASS	AC=3986;AF=0.795927;AN=5008;NS=2504;DP=18829;EAS_AF=0.874;AMR_AF=0.6599;AFR_AF=0.8283;EUR_AF=0.6998;SAS_AF=0.8671;AA=T|||;VT=SNP
6	32167513	rs9378121	C	T	100	PASS	AC=418;AF=0.0834665;AN=5008;NS=2504;DP=20034;EAS_AF=0.2063;AMR_AF=0.0677;AFR_AF=0.0257;EUR_AF=0.0527;SAS_AF=0.0777;AA=C|||;VT=SNP
6	32168771	rs3134942	G	T	100	PASS	AC=389;AF=0.0776757;AN=5008;NS=2504;DP=17672;EAS_AF=0.0278;AMR_AF=0.0476;AFR_AF=0.0991;EUR_AF=0.1034;SAS_AF=0.0951;AA=T|||;VT=SNP;EX_TARGET
6	32169574	rs9267821	T	C	100	PASS	AC=1162;AF=0.232029;AN=5008;NS=2504;DP=19817;EAS_AF=0.1677;AMR_AF=0.2507;AFR_AF=0.1793;EUR_AF=0.2903;SAS_AF=0.2965;AA=T|||;VT=SNP
6	32169621	rs3134939	T	A	100	PASS	AC=2293;AF=0.457867;AN=5008;NS=2504;DP=20132;EAS_AF=0.4306;AMR_AF=0.4107;AFR_AF=0.3744;EUR_AF=0.4911;SAS_AF=0.5982;AA=A|||;VT=SNP
6	32170407	rs9267822	C	G	100	PASS	AC=149;AF=0.0297524;AN=5008;NS=2504;DP=16231;EAS_AF=0.0288;AMR_AF=0.0274;AFR_AF=0.0484;EUR_AF=0.0189;SAS_AF=0.0184;AA=c|||;VT=SNP;EX_TARGET
6	32170433	rs2071287	C	T	100	PASS	AC=2218;AF=0.442891;AN=5008;NS=2504;DP=16860;EAS_AF=0.38;AMR_AF=0.4078;AFR_AF=0.3744;EUR_AF=0.4821;SAS_AF=0.5849;AA=C|||;VT=SNP
6	32170837	rs151002670	C	T	100	PASS	AC=113;AF=0.0225639;AN=5008;NS=2504;DP=14006;EAS_AF=0.0188;AMR_AF=0.0159;AFR_AF=0.0144;EUR_AF=0.0388;SAS_AF=0.0256;AA=C|||;VT=SNP
6	32171075	rs3132935	A	G	100	PASS	AC=1057;AF=0.211062;AN=5008;NS=2504;DP=18847;EAS_AF=0.2103;AMR_AF=0.1599;AFR_AF=0.1952;EUR_AF=0.1928;SAS_AF=0.2883;AA=A|||;VT=SNP
6	32171279	rs6903053	C	T	100	PASS	AC=423;AF=0.0844649;AN=5008;NS=2504;DP=19577;EAS_AF=0.0556;AMR_AF=0.049;AFR_AF=0.0946;EUR_AF=0.0696;SAS_AF=0.1411;AA=C|||;VT=SNP
6	32171288	rs6907458	C	T	100	PASS	AC=422;AF=0.0842652;AN=5008;NS=2504;DP=19831;EAS_AF=0.0556;AMR_AF=0.049;AFR_AF=0.0946;EUR_AF=0.0696;SAS_AF=0.1401;AA=C|||;VT=SNP
6	32171683	rs2071277	T	C	100	PASS	AC=2289;AF=0.457069;AN=5008;NS=2504;DP=19048;EAS_AF=0.4286;AMR_AF=0.4121;AFR_AF=0.3812;EUR_AF=0.4811;SAS_AF=0.5961;AA=C|||;VT=SNP
6	32172993	rs3131296	C	T	100	PASS	AC=393;AF=0.0784744;AN=5008;NS=2504;DP=18697;EAS_AF=0.0308;AMR_AF=0.0476;AFR_AF=0.0991;EUR_AF=0.1034;SAS_AF=0.0961;AA=C|||;VT=SNP
6	32173238	rs9267823	T	C	100	PASS	AC=1175;AF=0.234625;AN=5008;NS=2504;DP=13103;EAS_AF=0.1736;AMR_AF=0.2507;AFR_AF=0.18;EUR_AF=0.2913;SAS_AF=0.3016;AA=T|||;VT=SNP
6	32173257	rs3131295	G	A	100	PASS	AC=2234;AF=0.446086;AN=5008;NS=2504;DP=11952;EAS_AF=0.3869;AMR_AF=0.4092;AFR_AF=0.3744;EUR_AF=0.4821;SAS_AF=0.593;AA=G|||;VT=SNP
6	32173800	rs2555457	C	A	100	PASS	AC=436;AF=0.0870607;AN=5008;NS=2504;DP=16135;EAS_AF=0.2262;AMR_AF=0.0677;AFR_AF=0.0257;EUR_AF=0.0527;SAS_AF=0.0757;AA=C|||;VT=SNP
6	32174005	rs28893520	G	C	100	PASS	AC=165;AF=0.0329473;AN=5008;NS=2504;DP=16822;EAS_AF=0.0149;AMR_AF=0.0504;AFR_AF=0.0023;EUR_AF=0.0765;SAS_AF=0.0358;AA=G|||;VT=SNP
6	32174048	rs2849017	A	G	100	PASS	AC=436;AF=0.0870607;AN=5008;NS=2504;DP=17284;EAS_AF=0.2262;AMR_AF=0.0677;AFR_AF=0.0257;EUR_AF=0.0527;SAS_AF=0.0757;AA=A|||;VT=SNP
6	32175331	rs3130291	G	A	100	PASS	AC=1056;AF=0.210863;AN=5008;NS=2504;DP=13977;EAS_AF=0.2113;AMR_AF=0.1585;AFR_AF=0.1952;EUR_AF=0.1918;SAS_AF=0.2883;AA=G|||;VT=SNP
6	32176208	rs3130292	G	C	100	PASS	AC=1117;AF=0.223043;AN=5008;NS=2504;DP=21560;EAS_AF=0.2609;AMR_AF=0.1585;AFR_AF=0.1952;EUR_AF=0.1918;SAS_AF=0.2996;AA=G|||;VT=SNP
6	32176211	rs206017	G	A	100	PASS	AC=3195;AF=0.637979;AN=5008;NS=2504;DP=21454;EAS_AF=0.7312;AMR_AF=0.562;AFR_AF=0.5946;EUR_AF=0.5885;SAS_AF=0.7055;AA=A|||;VT=SNP
6	32176308	rs149001409	G	A	100	PASS	AC=167;AF=0.0333466;AN=5008;NS=2504;DP=18452;EAS_AF=0.0397;AMR_AF=0.0245;AFR_AF=0.0492;EUR_AF=0.0179;SAS_AF=0.0276;AA=G|||;VT=SNP
6	32176512	rs3132942	G	A	100	PASS	AC=1875;AF=0.374401;AN=5008;NS=2504;DP=21394;EAS_AF=0.373;AMR_AF=0.3689;AFR_AF=0.2814;EUR_AF=0.4215;SAS_AF=0.4571;AA=A|||;VT=SNP
6	32176782	rs3132947	G	T	100	PASS	AC=1057;AF=0.211062;AN=5008;NS=2504;DP=22405;EAS_AF=0.2113;AMR_AF=0.1585;AFR_AF=0.1959;EUR_AF=0.1918;SAS_AF=0.2883;AA=G|||;VT=SNP
6	32177263	rs3130293	G	A	100	PASS	AC=4152;AF=0.829073;AN=5008;NS=2504;DP=22968;EAS_AF=0.8998;AMR_AF=0.6758;AFR_AF=0.9191;EUR_AF=0.7038;SAS_AF=0.8722;AA=A|||;VT=SNP
6	32177429	rs9267830	C	T	100	PASS	AC=1165;AF=0.232628;AN=5008;NS=2504;DP=18776;EAS_AF=0.1677;AMR_AF=0.2507;AFR_AF=0.1808;EUR_AF=0.2913;SAS_AF=0.2965;AA=C|||;VT=SNP
6	32177614	rs9267831	T	C	100	PASS	AC=1164;AF=0.232428;AN=5008;NS=2504;DP=17715;EAS_AF=0.1677;AMR_AF=0.2493;AFR_AF=0.1808;EUR_AF=0.2913;SAS_AF=0.2965;AA=C|||;VT=SNP
6	32177625	rs9267832	C	A	100	PASS	AC=1164;AF=0.232428;AN=5008;NS=2504;DP=17550;EAS_AF=0.1677;AMR_AF=0.2493;AFR_AF=0.1808;EUR_AF=0.2913;SAS_AF=0.2965;AA=A|||;VT=SNP
6	32177646	rs13192229	C	T	100	PASS	AC=179;AF=0.0357428;AN=5008;NS=2504;DP=17518;EAS_AF=0.0278;AMR_AF=0.0187;AFR_AF=0.0144;EUR_AF=0.0258;SAS_AF=0.0951;AA=C|||;VT=SNP
6	32177880	rs206018	C	G	100	PASS	AC=1057;AF=0.211062;AN=5008;NS=2504;DP=18301;EAS_AF=0.1677;AMR_AF=0.3213;AFR_AF=0.2012;EUR_AF=0.2167;SAS_AF=0.1851;AA=C|||;VT=SNP
6	32177900	rs9267833	T	C	100	PASS	AC=1052;AF=0.210064;AN=5008;NS=2504;DP=18335;EAS_AF=0.1667;AMR_AF=0.2435;AFR_AF=0.112;EUR_AF=0.2753;SAS_AF=0.2965;AA=T|||;VT=SNP
6	32178773	rs3130294	T	C	100	PASS	AC=2293;AF=0.457867;AN=5008;NS=2504;DP=17241;EAS_AF=0.4286;AMR_AF=0.4121;AFR_AF=0.3828;EUR_AF=0.4821;SAS_AF=0.5971;AA=C|||;VT=SNP
6	32179094	rs75814414	G	A	100	PASS	AC=246;AF=0.0491214;AN=5008;NS=2504;DP=13551;EAS_AF=0.128;AMR_AF=0.062;AFR_AF=0.0023;EUR_AF=0.0189;SAS_AF=0.0532;AA=G|||;VT=SNP
6	32179319	rs71565312	G	A	100	PASS	AC=180;AF=0.0359425;AN=5008;NS=2504;DP=12853;EAS_AF=0.0228;AMR_AF=0.0144;AFR_AF=0.0613;EUR_AF=0.0169;SAS_AF=0.0501;AA=G|||;VT=SNP
6	32179432	rs2854047	G	T	100	PASS	AC=417;AF=0.0832668;AN=5008;NS=2504;DP=13022;EAS_AF=0.2054;AMR_AF=0.0677;AFR_AF=0.0257;EUR_AF=0.0527;SAS_AF=0.0777;AA=G|||;VT=SNP
6	32179438	rs3132956	G	A	100	PASS	AC=389;AF=0.0776757;AN=5008;NS=2504;DP=13427;EAS_AF=0.0278;AMR_AF=0.0476;AFR_AF=0.0998;EUR_AF=0.1024;SAS_AF=0.0951;AA=G|||;VT=SNP
6	32179494	rs2555469	C	G	100	PASS	AC=417;AF=0.0832668;AN=5008;NS=2504;DP=14140;EAS_AF=0.2054;AMR_AF=0.0677;AFR_AF=0.0257;EUR_AF=0.0527;SAS_AF=0.0777;AA=C|||;VT=SNP
6	32179709	rs16869834	A	G	100	PASS	AC=228;AF=0.0455272;AN=5008;NS=2504;DP=19073;EAS_AF=0.0417;AMR_AF=0.0303;AFR_AF=0.0711;EUR_AF=0.0427;SAS_AF=0.0286;AA=A|||;VT=SNP
6	32179879	rs17201756	T	A	100	PASS	AC=218;AF=0.0435304;AN=5008;NS=2504;DP=20445;EAS_AF=0.0278;AMR_AF=0.0202;AFR_AF=0.0431;EUR_AF=0.0258;SAS_AF=0.0951;AA=T|||;VT=SNP
6	32179896	rs2071286	C	T	100	PASS	AC=698;AF=0.139377;AN=5008;NS=2504;DP=20382;EAS_AF=0.1379;AMR_AF=0.1916;AFR_AF=0.0182;EUR_AF=0.2127;SAS_AF=0.1922;AA=C|||;VT=SNP
6	32180241	rs206019	C	T	100	PASS	AC=914;AF=0.182508;AN=5008;NS=2504;DP=20268;EAS_AF=0.3016;AMR_AF=0.1527;AFR_AF=0.2186;EUR_AF=0.1054;SAS_AF=0.1115;AA=C|||;VT=SNP;EX_TARGET
6	32180431	rs2071285	A	T	100	PASS	AC=417;AF=0.0832668;AN=5008;NS=2504;DP=20513;EAS_AF=0.2054;AMR_AF=0.0677;AFR_AF=0.0257;EUR_AF=0.0527;SAS_AF=0.0777;AA=A|||;VT=SNP;EX_TARGET
6	32181182	rs206016	G	A	100	PASS	AC=914;AF=0.182508;AN=5008;NS=2504;DP=15987;EAS_AF=0.3016;AMR_AF=0.1527;AFR_AF=0.2186;EUR_AF=0.1054;SAS_AF=0.1115;AA=T|||;VT=SNP
6	32182759	rs206015	G	A	100	PASS	AC=930;AF=0.185703;AN=5008;NS=2504;DP=20220;EAS_AF=0.3125;AMR_AF=0.1585;AFR_AF=0.2141;EUR_AF=0.1103;SAS_AF=0.1135;AA=A|||;VT=SNP
6	32183175	rs3131290	G	A	100	PASS	AC=1390;AF=0.277556;AN=5008;NS=2504;DP=21045;EAS_AF=0.1964;AMR_AF=0.2925;AFR_AF=0.2005;EUR_AF=0.3777;SAS_AF=0.3517;AA=G|||;VT=SNP;EX_TARGET
6	32183701	rs206014	A	G	100	PASS	AC=1300;AF=0.259585;AN=5008;NS=2504;DP=17082;EAS_AF=0.4296;AMR_AF=0.1888;AFR_AF=0.292;EUR_AF=0.1581;SAS_AF=0.1953;AA=G|||;VT=SNP
6	32183965	rs9267836	A	G	100	PASS	AC=155;AF=0.0309505;AN=5008;NS=2504;DP=15758;EAS_AF=0.0288;AMR_AF=0.0288;AFR_AF=0.0514;EUR_AF=0.0199;SAS_AF=0.0184;AA=A|||;VT=SNP
6	32184024	rs1265795	C	T	100	PASS	AC=1240;AF=0.247604;AN=5008;NS=2504;DP=17096;EAS_AF=0.381;AMR_AF=0.1888;AFR_AF=0.292;EUR_AF=0.1581;SAS_AF=0.184;AA=C|||;VT=SNP
6	32184050	rs2854051	G	T	100	PASS	AC=414;AF=0.0826677;AN=5008;NS=2504;DP=17590;EAS_AF=0.2024;AMR_AF=0.0677;AFR_AF=0.025;EUR_AF=0.0527;SAS_AF=0.0787;AA=G|||;VT=SNP
6	32184066	rs3131291	G	T	100	PASS	AC=1715;AF=0.342452;AN=5008;NS=2504;DP=17218;EAS_AF=0.2153;AMR_AF=0.3343;AFR_AF=0.2912;EUR_AF=0.4374;SAS_AF=0.4509;AA=G|||;VT=SNP
6	32184221	rs3134799	G	A	100	PASS	AC=1715;AF=0.342452;AN=5008;NS=2504;DP=18262;EAS_AF=0.2153;AMR_AF=0.3343;AFR_AF=0.2912;EUR_AF=0.4374;SAS_AF=0.4509;AA=G|||;VT=SNP
6	32184329	rs80074882	A	G	100	PASS	AC=276;AF=0.0551118;AN=5008;NS=2504;DP=19070;EAS_AF=0.131;AMR_AF=0.0634;AFR_AF=0.0098;EUR_AF=0.0258;SAS_AF=0.0624;AA=A|||;VT=SNP
6	32184345	rs404860	T	C	100	PASS	AC=1300;AF=0.259585;AN=5008;NS=2504;DP=19755;EAS_AF=0.4296;AMR_AF=0.1888;AFR_AF=0.292;EUR_AF=0.1581;SAS_AF=0.1953;AA=T|||;VT=SNP
6	32184410	rs78718262	C	G	100	PASS	AC=246;AF=0.0491214;AN=5008;NS=2504;DP=21063;EAS_AF=0.127;AMR_AF=0.0634;AFR_AF=0.0015;EUR_AF=0.0189;SAS_AF=0.0542;AA=C|||;VT=SNP
6	32184574	rs384247	G	A	100	PASS	AC=1239;AF=0.247404;AN=5008;NS=2504;DP=19798;EAS_AF=0.381;AMR_AF=0.1873;AFR_AF=0.292;EUR_AF=0.1581;SAS_AF=0.184;AA=G|||;VT=SNP
6	32184705	rs3134798	G	A	100	PASS	AC=4129;AF=0.824481;AN=5008;NS=2504;DP=19945;EAS_AF=0.9137;AMR_AF=0.6902;AFR_AF=0.8669;EUR_AF=0.7256;SAS_AF=0.8722;AA=A|||;VT=SNP;EX_TARGET
6	32185246	rs17201763	T	G	100	PASS	AC=98;AF=0.0195687;AN=5008;NS=2504;DP=20287;EAS_AF=0.0188;AMR_AF=0.0173;AFR_AF=0.0015;EUR_AF=0.0398;SAS_AF=0.0256;AA=T|||;VT=SNP
6	32185605	rs2854050	G	A	100	PASS	AC=414;AF=0.0826677;AN=5008;NS=2504;DP=21472;EAS_AF=0.2024;AMR_AF=0.0677;AFR_AF=0.025;EUR_AF=0.0527;SAS_AF=0.0787;AA=G|||;VT=SNP
6	32186050	rs3134797	G	A	100	PASS	AC=1714;AF=0.342252;AN=5008;NS=2504;DP=20063;EAS_AF=0.2153;AMR_AF=0.3343;AFR_AF=0.292;EUR_AF=0.4354;SAS_AF=0.4509;AA=G|||;VT=SNP
6	32186147	rs3134932	C	A	100	PASS	AC=1392;AF=0.277955;AN=5008;NS=2504;DP=18872;EAS_AF=0.1974;AMR_AF=0.2896;AFR_AF=0.2027;EUR_AF=0.3777;SAS_AF=0.3517;AA=C|||;VT=SNP
6	32186193	rs431541	T	C	100	PASS	AC=1241;AF=0.247804;AN=5008;NS=2504;DP=19078;EAS_AF=0.381;AMR_AF=0.1902;AFR_AF=0.292;EUR_AF=0.1581;SAS_AF=0.184;AA=T|||;VT=SNP
6	32186245	rs438475	G	A	100	PASS	AC=1123;AF=0.224241;AN=5008;NS=2504;DP=18543;EAS_AF=0.3403;AMR_AF=0.1643;AFR_AF=0.2897;EUR_AF=0.1302;SAS_AF=0.1554;AA=G|||;VT=SNP
6	32186264	rs436388	T	C	100	PASS	AC=3015;AF=0.602037;AN=5008;NS=2504;DP=19057;EAS_AF=0.6448;AMR_AF=0.5231;AFR_AF=0.5832;EUR_AF=0.5954;SAS_AF=0.6462;AA=C|||;VT=SNP
6	32186348	rs379464	C	T	100	PASS	AC=618;AF=0.123403;AN=5008;NS=2504;DP=18981;EAS_AF=0.1141;AMR_AF=0.0778;AFR_AF=0.2012;EUR_AF=0.0606;SAS_AF=0.1247;AA=C|||;VT=SNP
6	32186726	rs444472	G	A	100	PASS	AC=1748;AF=0.349042;AN=5008;NS=2504;DP=19407;EAS_AF=0.2212;AMR_AF=0.3501;AFR_AF=0.292;EUR_AF=0.4453;SAS_AF=0.4581;AA=G|||;VT=SNP
6	32186872	rs2256594	A	G	100	PASS	AC=1210;AF=0.241613;AN=5008;NS=2504;DP=19638;EAS_AF=0.375;AMR_AF=0.1729;AFR_AF=0.2912;EUR_AF=0.1501;SAS_AF=0.18;AA=A|||;VT=SNP
6	32187023	rs394657	A	G	100	PASS	AC=1745;AF=0.348442;AN=5008;NS=2504;DP=19106;EAS_AF=0.2212;AMR_AF=0.3501;AFR_AF=0.292;EUR_AF=0.4453;SAS_AF=0.455;AA=A|||;VT=SNP
6	32187202	rs429853	T	C	100	PASS	AC=1771;AF=0.353634;AN=5008;NS=2504;DP=20366;EAS_AF=0.2093;AMR_AF=0.3602;AFR_AF=0.2943;EUR_AF=0.4642;SAS_AF=0.4642;AA=T|||;VT=SNP
6	32187605	rs1109771	A	G	100	PASS	AC=2894;AF=0.577875;AN=5008;NS=2504;DP=18710;EAS_AF=0.7083;AMR_AF=0.5317;AFR_AF=0.5212;EUR_AF=0.5249;SAS_AF=0.6074;AA=G|||;VT=SNP
6	32187637	rs8192589	G	T	100	PASS	AC=375;AF=0.0748802;AN=5008;NS=2504;DP=18568;EAS_AF=0.0268;AMR_AF=0.0476;AFR_AF=0.0938;EUR_AF=0.0994;SAS_AF=0.093;AA=G|||;VT=SNP
6	32187721	rs915896	A	T	100	PASS	AC=1471;AF=0.29373;AN=5008;NS=2504;DP=20791;EAS_AF=0.371;AMR_AF=0.2161;AFR_AF=0.3737;EUR_AF=0.2356;SAS_AF=0.2209;AA=A|||;VT=SNP
6	32187722	rs431722	C	T	100	PASS	AC=2914;AF=0.581869;AN=5008;NS=2504;DP=20929;EAS_AF=0.627;AMR_AF=0.5058;AFR_AF=0.553;EUR_AF=0.5855;SAS_AF=0.6247;AA=T|||;VT=SNP
6	32187783	rs8192590	C	G	100	PASS	AC=264;AF=0.0527157;AN=5008;NS=2504;DP=22285;EAS_AF=0.1438;AMR_AF=0.062;AFR_AF=0.0023;EUR_AF=0.0189;SAS_AF=0.0552;AA=C|||;VT=SNP
6	32188099	rs430916	C	T	100	PASS	AC=915;AF=0.182708;AN=5008;NS=2504;DP=18669;EAS_AF=0.1339;AMR_AF=0.2104;AFR_AF=0.115;EUR_AF=0.2823;SAS_AF=0.2025;AA=C|||;VT=SNP;EX_TARGET
6	32188383	rs422951	T	C	100	PASS	AC=1718;AF=0.343051;AN=5008;NS=2504;DP=17396;EAS_AF=0.2212;AMR_AF=0.3112;AFR_AF=0.2958;EUR_AF=0.4553;SAS_AF=0.4397;AA=T|||;VT=SNP;EX_TARGET
6	32188603	rs520803	C	T	100	PASS	AC=1341;AF=0.267772;AN=5008;NS=2504;DP=18909;EAS_AF=0.1935;AMR_AF=0.2594;AFR_AF=0.208;EUR_AF=0.3519;SAS_AF=0.3446;AA=T|||;VT=SNP;EX_TARGET
6	32188640	rs520692	T	C	100	PASS	AC=1341;AF=0.267772;AN=5008;NS=2504;DP=18615;EAS_AF=0.1935;AMR_AF=0.2594;AFR_AF=0.208;EUR_AF=0.3519;SAS_AF=0.3446;AA=T|||;VT=SNP;EX_TARGET
6	32188642	rs520688	T	C	100	PASS	AC=1403;AF=0.280152;AN=5008;NS=2504;DP=18868;EAS_AF=0.2421;AMR_AF=0.2594;AFR_AF=0.2095;EUR_AF=0.3519;SAS_AF=0.3558;AA=C|||;VT=SNP;EX_TARGET
6	32188678	rs8192588	G	A	100	PASS	AC=59;AF=0.0117812;AN=5008;NS=2504;DP=18867;EAS_AF=0.0169;AMR_AF=0.0072;AFR_AF=0.0008;EUR_AF=0.0239;SAS_AF=0.0123;AA=G|||;VT=SNP;EX_TARGET
6	32188823	rs8192585	G	A	100	PASS	AC=111;AF=0.0221645;AN=5008;NS=2504;DP=19615;EAS_AF=0.0149;AMR_AF=0.0173;AFR_AF=0.0151;EUR_AF=0.0378;SAS_AF=0.0266;AA=G|||;VT=SNP;EX_TARGET
6	32189032	rs415929	T	C	100	PASS	AC=1402;AF=0.279952;AN=5008;NS=2504;DP=18784;EAS_AF=0.2421;AMR_AF=0.2594;AFR_AF=0.2088;EUR_AF=0.3519;SAS_AF=0.3558;AA=C|||;VT=SNP;EX_TARGET
6	32189481	rs45855	T	A	100	PASS	AC=1262;AF=0.251997;AN=5008;NS=2504;DP=19695;EAS_AF=0.1528;AMR_AF=0.2594;AFR_AF=0.2042;EUR_AF=0.3509;SAS_AF=0.3119;AA=T|||;VT=SNP
6	32189841	rs715299	T	G	100	PASS	AC=2111;AF=0.421526;AN=5008;NS=2504;DP=16119;EAS_AF=0.6131;AMR_AF=0.3415;AFR_AF=0.4713;EUR_AF=0.2654;SAS_AF=0.3742;AA=T|||;VT=SNP
6	32189921	rs3134796	A	G	100	PASS	AC=385;AF=0.076877;AN=5008;NS=2504;DP=18062;EAS_AF=0.0278;AMR_AF=0.0533;AFR_AF=0.0923;EUR_AF=0.1044;SAS_AF=0.0951;AA=A|||;VT=SNP
6	32190217	rs915895	T	C	100	PASS	AC=2028;AF=0.404952;AN=5008;NS=2504;DP=16919;EAS_AF=0.5397;AMR_AF=0.3314;AFR_AF=0.3828;EUR_AF=0.3111;SAS_AF=0.4448;AA=C|||;VT=SNP
6	32190390	rs915894	T	G	100	PASS	AC=1997;AF=0.398762;AN=5008;NS=2504;DP=18522;EAS_AF=0.5109;AMR_AF=0.3285;AFR_AF=0.3714;EUR_AF=0.3519;SAS_AF=0.4182;AA=G|||;VT=SNP;EX_TARGET
6	32190406	rs443198	A	G	100	PASS	AC=2307;AF=0.460663;AN=5008;NS=2504;DP=19302;EAS_AF=0.5615;AMR_AF=0.3775;AFR_AF=0.4705;EUR_AF=0.3638;SAS_AF=0.502;AA=a|||;VT=SNP;EX_TARGET
6	32190484	rs8192569	G	A	100	PASS	AC=1077;AF=0.215056;AN=5008;NS=2504;DP=18266;EAS_AF=0.2371;AMR_AF=0.1412;AFR_AF=0.3306;EUR_AF=0.1024;SAS_AF=0.2045;AA=G|||;VT=SNP;EX_TARGET
6	32190620	rs3134931	T	C	100	PASS	AC=2275;AF=0.454273;AN=5008;NS=2504;DP=19477;EAS_AF=0.5952;AMR_AF=0.379;AFR_AF=0.4849;EUR_AF=0.3151;SAS_AF=0.4642;AA=T|||;VT=SNP
6	32190871	rs2854049	T	A	100	PASS	AC=564;AF=0.11262;AN=5008;NS=2504;DP=16448;EAS_AF=0.1339;AMR_AF=0.0504;AFR_AF=0.1415;EUR_AF=0.0577;SAS_AF=0.1524;AA=T|||;VT=SNP;EX_TARGET
6	32191041	rs434841	G	A	100	PASS	AC=1681;AF=0.335663;AN=5008;NS=2504;DP=16624;EAS_AF=0.4683;AMR_AF=0.2853;AFR_AF=0.3238;EUR_AF=0.3012;SAS_AF=0.2863;AA=A|||;VT=SNP
6	32191118	rs2854048	G	A	100	PASS	AC=392;AF=0.0782748;AN=5008;NS=2504;DP=17892;EAS_AF=0.1399;AMR_AF=0.049;AFR_AF=0.0613;EUR_AF=0.0219;SAS_AF=0.1166;AA=G|||;VT=SNP
6	32191339	rs3830041	C	T	100	PASS	AC=662;AF=0.132188;AN=5008;NS=2504;DP=18691;EAS_AF=0.121;AMR_AF=0.0778;AFR_AF=0.1861;EUR_AF=0.0964;SAS_AF=0.1462;AA=C|||;VT=SNP
6	32191457	rs375244	G	A	100	PASS	AC=1610;AF=0.321486;AN=5008;NS=2504;DP=18908;EAS_AF=0.5079;AMR_AF=0.2954;AFR_AF=0.2617;EUR_AF=0.2326;SAS_AF=0.32;AA=G|||;VT=SNP
6	32191581	rs396960	T	A	100	PASS	AC=1493;AF=0.298123;AN=5008;NS=2504;DP=19439;EAS_AF=0.3611;AMR_AF=0.304;AFR_AF=0.3139;EUR_AF=0.2684;SAS_AF=0.2382;AA=A|||;VT=SNP;EX_TARGET
6	32191607	rs8192565	C	T	100	PASS	AC=433;AF=0.0864617;AN=5008;NS=2504;DP=18917;EAS_AF=0.1131;AMR_AF=0.0893;AFR_AF=0.0431;EUR_AF=0.0944;SAS_AF=0.1074;AA=C|||;VT=SNP;EX_TARGET
6	32191620	rs3134930	C	T	100	PASS	AC=1293;AF=0.258187;AN=5008;NS=2504;DP=19154;EAS_AF=0.2748;AMR_AF=0.2291;AFR_AF=0.2829;EUR_AF=0.2167;SAS_AF=0.271;AA=C|||;VT=SNP;EX_TARGET
6	32191730	rs367398	G	A	100	PASS	AC=2147;AF=0.428714;AN=5008;NS=2504;DP=18760;EAS_AF=0.3512;AMR_AF=0.3818;AFR_AF=0.5938;EUR_AF=0.3439;SAS_AF=0.4059;AA=G|||;VT=SNP
6	32191822	rs8192564	G	A	100	PASS	AC=415;AF=0.0828674;AN=5008;NS=2504;DP=19879;EAS_AF=0.1081;AMR_AF=0.0965;AFR_AF=0.0787;EUR_AF=0.0736;SAS_AF=0.0624;AA=G|||;VT=SNP
6	32192083	rs12055568	G	A	100	PASS	AC=271;AF=0.0541134;AN=5008;NS=2504;DP=19189;EAS_AF=0.1835;AMR_AF=0.0389;AFR_AF=0.0113;EUR_AF=0.0258;SAS_AF=0.0184;AA=G|||;VT=SNP
6	32192107	rs3134929	C	G	100	PASS	AC=1689;AF=0.33726;AN=5008;NS=2504;DP=20099;EAS_AF=0.4365;AMR_AF=0.2464;AFR_AF=0.4024;EUR_AF=0.2217;SAS_AF=0.3303;AA=C|||;VT=SNP
6	32192217	rs16869875	C	T	100	PASS	AC=366;AF=0.0730831;AN=5008;NS=2504;DP=19316;EAS_AF=0.1141;AMR_AF=0.0735;AFR_AF=0.0794;EUR_AF=0.0189;SAS_AF=0.0777;AA=C|||;VT=SNP
6	32192331	rs3096702	A	G	100	PASS	AC=3857;AF=0.770168;AN=5008;NS=2504;DP=18868;EAS_AF=0.8284;AMR_AF=0.6542;AFR_AF=0.8578;EUR_AF=0.6402;SAS_AF=0.8078;AA=G|||;VT=SNP
6	32192436	rs391755	A	G	100	PASS	AC=893;AF=0.178315;AN=5008;NS=2504;DP=20466;EAS_AF=0.2629;AMR_AF=0.1326;AFR_AF=0.1778;EUR_AF=0.0606;SAS_AF=0.2454;AA=A|||;VT=SNP
6	32192511	rs115530337	G	T	100	PASS	AC=227;AF=0.0453275;AN=5008;NS=2504;DP=22135;EAS_AF=0.0218;AMR_AF=0.0245;AFR_AF=0.0371;EUR_AF=0.0487;SAS_AF=0.092;AA=G|||;VT=SNP
6	32192560	rs2267644	G	A	100	PASS	AC=252;AF=0.0503195;AN=5008;NS=2504;DP=20638;EAS_AF=0.0218;AMR_AF=0.0303;AFR_AF=0.053;EUR_AF=0.0487;SAS_AF=0.092;AA=G|||;VT=SNP
6	32192617	rs397081	T	C	100	PASS	AC=522;AF=0.104233;AN=5008;NS=2504;DP=19778;EAS_AF=0.1478;AMR_AF=0.0591;AFR_AF=0.0961;EUR_AF=0.0417;SAS_AF=0.1667;AA=T|||;VT=SNP
6	32192941	rs9296011	A	G	100	PASS	AC=252;AF=0.0503195;AN=5008;NS=2504;DP=18482;EAS_AF=0.0218;AMR_AF=0.0303;AFR_AF=0.053;EUR_AF=0.0487;SAS_AF=0.092;AA=A|||;VT=SNP
6	32192978	rs2395105	T	A	100	PASS	AC=2651;AF=0.529353;AN=5008;NS=2504;DP=18039;EAS_AF=0.6687;AMR_AF=0.438;AFR_AF=0.5348;EUR_AF=0.3827;SAS_AF=0.5941;AA=T|||;VT=SNP
6	32193028	rs2267645	T	C	100	PASS	AC=252;AF=0.0503195;AN=5008;NS=2504;DP=17589;EAS_AF=0.0218;AMR_AF=0.0303;AFR_AF=0.053;EUR_AF=0.0487;SAS_AF=0.092;AA=T|||;VT=SNP
6	32193219	rs3130295	C	T	100	PASS	AC=940;AF=0.1877;AN=5008;NS=2504;DP=19546;EAS_AF=0.1587;AMR_AF=0.1859;AFR_AF=0.18;EUR_AF=0.2078;SAS_AF=0.2086;AA=C|||;VT=SNP
6	32193220	rs2395106	A	G	100	PASS	AC=2711;AF=0.541334;AN=5008;NS=2504;DP=19520;EAS_AF=0.6696;AMR_AF=0.4496;AFR_AF=0.5356;EUR_AF=0.4264;SAS_AF=0.6002;AA=A|||;VT=SNP
6	32193424	rs401556	G	A	100	PASS	AC=597;AF=0.119209;AN=5008;NS=2504;DP=16283;EAS_AF=0.0982;AMR_AF=0.1758;AFR_AF=0.0484;EUR_AF=0.2097;SAS_AF=0.1033;AA=G|||;VT=SNP
6	32193434	rs139407918	G	A	100	PASS	AC=345;AF=0.0688898;AN=5008;NS=2504;DP=15240;EAS_AF=0.2044;AMR_AF=0.0403;AFR_AF=0.0363;EUR_AF=0.0318;SAS_AF=0.0317;AA=G|||;VT=SNP
6	32193449	rs387071	T	C	100	PASS	AC=2114;AF=0.422125;AN=5008;NS=2504;DP=15624;EAS_AF=0.5714;AMR_AF=0.2738;AFR_AF=0.4871;EUR_AF=0.2167;SAS_AF=0.4969;AA=C|||;VT=SNP
6	32193512	rs371020	C	T	100	PASS	AC=597;AF=0.119209;AN=5008;NS=2504;DP=17711;EAS_AF=0.0982;AMR_AF=0.1758;AFR_AF=0.0484;EUR_AF=0.2107;SAS_AF=0.1022;AA=C|||;VT=SNP
6	32193564	rs3134928	C	T	100	PASS	AC=1120;AF=0.223642;AN=5008;NS=2504;DP=18300;EAS_AF=0.246;AMR_AF=0.2349;AFR_AF=0.1467;EUR_AF=0.2515;SAS_AF=0.2679;AA=C|||;VT=SNP
6	32193568	rs6902805	C	T	100	PASS	AC=1589;AF=0.317292;AN=5008;NS=2504;DP=18274;EAS_AF=0.4236;AMR_AF=0.2147;AFR_AF=0.3888;EUR_AF=0.175;SAS_AF=0.3303;AA=C|||;VT=SNP
6	32193698	rs9267845	A	T	100	PASS	AC=2714;AF=0.541933;AN=5008;NS=2504;DP=19839;EAS_AF=0.6706;AMR_AF=0.4496;AFR_AF=0.5371;EUR_AF=0.4264;SAS_AF=0.6002;AA=A|||;VT=SNP
6	32193945	rs447903	G	T	100	PASS	AC=2116;AF=0.422524;AN=5008;NS=2504;DP=19078;EAS_AF=0.5714;AMR_AF=0.2738;AFR_AF=0.4887;EUR_AF=0.2167;SAS_AF=0.4969;AA=G|||;VT=SNP
6	32194083	rs2023222	T	G	100	PASS	AC=2713;AF=0.541733;AN=5008;NS=2504;DP=13417;EAS_AF=0.6696;AMR_AF=0.4496;AFR_AF=0.5371;EUR_AF=0.4274;SAS_AF=0.5992;AA=G|||;VT=SNP
6	32194206	rs112496097	G	A	100	PASS	AC=416;AF=0.0830671;AN=5008;NS=2504;DP=17668;EAS_AF=0.1091;AMR_AF=0.0965;AFR_AF=0.0779;EUR_AF=0.0736;SAS_AF=0.0634;AA=G|||;VT=SNP
6	32194259	rs370055	A	C	100	PASS	AC=2116;AF=0.422524;AN=5008;NS=2504;DP=18994;EAS_AF=0.5714;AMR_AF=0.2738;AFR_AF=0.4894;EUR_AF=0.2167;SAS_AF=0.4959;AA=C|||;VT=SNP
6	32194308	rs499606	C	T	100	PASS	AC=734;AF=0.146565;AN=5008;NS=2504;DP=19769;EAS_AF=0.1766;AMR_AF=0.0807;AFR_AF=0.1331;EUR_AF=0.0676;SAS_AF=0.2618;AA=C|||;VT=SNP
6	32194339	rs499691	C	T	100	PASS	AC=2115;AF=0.422324;AN=5008;NS=2504;DP=20595;EAS_AF=0.5704;AMR_AF=0.2738;AFR_AF=0.4887;EUR_AF=0.2167;SAS_AF=0.4969;AA=C|||;VT=SNP
6	32194392	rs510321	C	A	100	PASS	AC=596;AF=0.11901;AN=5008;NS=2504;DP=21866;EAS_AF=0.0982;AMR_AF=0.1758;AFR_AF=0.0484;EUR_AF=0.2097;SAS_AF=0.1022;AA=C|||;VT=SNP
6	32194595	rs17208153	A	C	100	PASS	AC=894;AF=0.178514;AN=5008;NS=2504;DP=8712;EAS_AF=0.2341;AMR_AF=0.1081;AFR_AF=0.2549;EUR_AF=0.1074;SAS_AF=0.1411;AA=A|||;VT=SNP
6	32194609	rs1475961	A	G	100	PASS	AC=2713;AF=0.541733;AN=5008;NS=2504;DP=11959;EAS_AF=0.6696;AMR_AF=0.4496;AFR_AF=0.5378;EUR_AF=0.4264;SAS_AF=0.5992;AA=G|||;VT=SNP
6	32194740	rs3132950	C	T	100	PASS	AC=2711;AF=0.541334;AN=5008;NS=2504;DP=22920;EAS_AF=0.6687;AMR_AF=0.4496;AFR_AF=0.5371;EUR_AF=0.4264;SAS_AF=0.5992;AA=T|||;VT=SNP
6	32194751	rs1475960	T	C	100	PASS	AC=2712;AF=0.541534;AN=5008;NS=2504;DP=22568;EAS_AF=0.6687;AMR_AF=0.4496;AFR_AF=0.5378;EUR_AF=0.4264;SAS_AF=0.5992;AA=C|||;VT=SNP
6	32194825	rs17201812	T	A	100	PASS	AC=248;AF=0.0495208;AN=5008;NS=2504;DP=21792;EAS_AF=0.0962;AMR_AF=0.072;AFR_AF=0.0295;EUR_AF=0.0189;SAS_AF=0.044;AA=T|||;VT=SNP
6	32194854	rs3096691	G	A	100	PASS	AC=2709;AF=0.540935;AN=5008;NS=2504;DP=21973;EAS_AF=0.6687;AMR_AF=0.4496;AFR_AF=0.5356;EUR_AF=0.4264;SAS_AF=0.5992;AA=A|||;VT=SNP
6	32194956	rs483574	G	A	100	PASS	AC=596;AF=0.11901;AN=5008;NS=2504;DP=24967;EAS_AF=0.0982;AMR_AF=0.1758;AFR_AF=0.0484;EUR_AF=0.2097;SAS_AF=0.1022;AA=A|||;VT=SNP
6	32195005	rs17208188	C	T	100	PASS	AC=439;AF=0.0876597;AN=5008;NS=2504;DP=23376;EAS_AF=0.1677;AMR_AF=0.0735;AFR_AF=0.0794;EUR_AF=0.0189;SAS_AF=0.0971;AA=C|||;VT=SNP
6	32195017	rs482759	A	G	100	PASS	AC=596;AF=0.11901;AN=5008;NS=2504;DP=22882;EAS_AF=0.0982;AMR_AF=0.1758;AFR_AF=0.0484;EUR_AF=0.2097;SAS_AF=0.1022;AA=A|||;VT=SNP
6	32195021	rs17201826	G	A	100	PASS	AC=416;AF=0.0830671;AN=5008;NS=2504;DP=22774;EAS_AF=0.1101;AMR_AF=0.0965;AFR_AF=0.0779;EUR_AF=0.0736;SAS_AF=0.0624;AA=G|||;VT=SNP
6	32195251	rs9267853	T	C	100	PASS	AC=3973;AF=0.793331;AN=5008;NS=2504;DP=20666;EAS_AF=0.8294;AMR_AF=0.67;AFR_AF=0.9357;EUR_AF=0.6412;SAS_AF=0.8078;AA=C|||;VT=SNP
6	32195332	rs9296012	C	T	100	PASS	AC=1588;AF=0.317093;AN=5008;NS=2504;DP=22497;EAS_AF=0.4226;AMR_AF=0.2133;AFR_AF=0.3888;EUR_AF=0.175;SAS_AF=0.3313;AA=C|||;VT=SNP
6	32195358	rs479835	A	T	100	PASS	AC=442;AF=0.0882588;AN=5008;NS=2504;DP=21631;EAS_AF=0.1141;AMR_AF=0.0562;AFR_AF=0.0787;EUR_AF=0.0378;SAS_AF=0.1493;AA=A|||;VT=SNP
6	32195359	rs532385	G	A	100	PASS	AC=2030;AF=0.405351;AN=5008;NS=2504;DP=21617;EAS_AF=0.5367;AMR_AF=0.2695;AFR_AF=0.4675;EUR_AF=0.2127;SAS_AF=0.4806;AA=G|||;VT=SNP
6	32195723	rs409715	T	C	100	PASS	AC=1286;AF=0.256789;AN=5008;NS=2504;DP=15446;EAS_AF=0.3304;AMR_AF=0.3372;AFR_AF=0.1808;EUR_AF=0.2614;SAS_AF=0.2219;AA=T|||;VT=SNP
6	32195750	rs409687	C	T	100	PASS	AC=1708;AF=0.341054;AN=5008;NS=2504;DP=14127;EAS_AF=0.4276;AMR_AF=0.1945;AFR_AF=0.4092;EUR_AF=0.1889;SAS_AF=0.4202;AA=C|||;VT=SNP
6	32195935	rs3132949	T	C	100	PASS	AC=2613;AF=0.521765;AN=5008;NS=2504;DP=18082;EAS_AF=0.7202;AMR_AF=0.5173;AFR_AF=0.5408;EUR_AF=0.3648;SAS_AF=0.456;AA=C|||;VT=SNP
6	32195988	rs365053	T	G	100	PASS	AC=1261;AF=0.251797;AN=5008;NS=2504;DP=15679;EAS_AF=0.3274;AMR_AF=0.33;AFR_AF=0.1755;EUR_AF=0.2545;SAS_AF=0.2188;AA=C|||;VT=SNP
6	32196313	rs378088	C	T	100	PASS	AC=1195;AF=0.238618;AN=5008;NS=2504;DP=20265;EAS_AF=0.2708;AMR_AF=0.3285;AFR_AF=0.1755;EUR_AF=0.2545;SAS_AF=0.2106;AA=C|||;VT=SNP
6	32196697	rs531160176	T	A	100	PASS	AC=2167;AF=0.432708;AN=5008;NS=2504;DP=12415;EAS_AF=0.4137;AMR_AF=0.3026;AFR_AF=0.5242;EUR_AF=0.334;SAS_AF=0.5225;AA=t|||;VT=SNP
6	32196805	rs9404942	C	T	100	PASS	AC=713;AF=0.142372;AN=5008;NS=2504;DP=16942;EAS_AF=0.1964;AMR_AF=0.098;AFR_AF=0.2655;EUR_AF=0.0616;SAS_AF=0.0348;AA=c|||;VT=SNP
6	32196864	rs9378123	A	G	100	PASS	AC=1131;AF=0.225839;AN=5008;NS=2504;DP=15974;EAS_AF=0.2312;AMR_AF=0.1455;AFR_AF=0.3222;EUR_AF=0.1531;SAS_AF=0.2219;AA=a|||;VT=SNP
6	32196873	rs374205	A	G	100	PASS	AC=405;AF=0.0808706;AN=5008;NS=2504;DP=15847;EAS_AF=0.0972;AMR_AF=0.1441;AFR_AF=0.0567;EUR_AF=0.0885;SAS_AF=0.044;AA=a|||;VT=SNP
6	32196940	rs399950	C	T	100	PASS	AC=1700;AF=0.339457;AN=5008;NS=2504;DP=17492;EAS_AF=0.3641;AMR_AF=0.2421;AFR_AF=0.4433;EUR_AF=0.2097;SAS_AF=0.3763;AA=c|||;VT=SNP
6	32197022	rs28460736	C	T	100	PASS	AC=714;AF=0.142572;AN=5008;NS=2504;DP=14709;EAS_AF=0.1964;AMR_AF=0.0994;AFR_AF=0.2655;EUR_AF=0.0616;SAS_AF=0.0348;AA=C|||;VT=SNP
6	32197091	rs530700663	G	C	100	PASS	AC=1197;AF=0.239018;AN=5008;NS=2504;DP=17517;EAS_AF=0.2708;AMR_AF=0.33;AFR_AF=0.1755;EUR_AF=0.2545;SAS_AF=0.2117;AA=G|||;VT=SNP
6	32197149	rs396001	C	T	100	PASS	AC=1197;AF=0.239018;AN=5008;NS=2504;DP=18107;EAS_AF=0.2708;AMR_AF=0.3314;AFR_AF=0.1755;EUR_AF=0.2545;SAS_AF=0.2106;AA=C|||;VT=SNP
6	32197219	rs3132948	T	G	100	PASS	AC=2897;AF=0.578474;AN=5008;NS=2504;DP=17783;EAS_AF=0.6349;AMR_AF=0.572;AFR_AF=0.6188;EUR_AF=0.4642;SAS_AF=0.5879;AA=G|||;VT=SNP
6	32197463	rs495089	A	G	100	PASS	AC=1702;AF=0.339856;AN=5008;NS=2504;DP=17043;EAS_AF=0.3641;AMR_AF=0.2421;AFR_AF=0.444;EUR_AF=0.2097;SAS_AF=0.3773;AA=A|||;VT=SNP
6	32197736	rs436845	A	G	100	PASS	AC=1386;AF=0.276757;AN=5008;NS=2504;DP=18287;EAS_AF=0.2698;AMR_AF=0.3516;AFR_AF=0.3003;EUR_AF=0.2634;SAS_AF=0.2127;AA=A|||;VT=SNP
6	32198049	rs1426713	C	T	100	PASS	AC=421;AF=0.0840655;AN=5008;NS=2504;DP=21646;EAS_AF=0.0347;AMR_AF=0.0461;AFR_AF=0.0575;EUR_AF=0.0944;SAS_AF=0.1871;AA=C|||;VT=SNP
6	32198056	rs440261	A	G	100	PASS	AC=1200;AF=0.239617;AN=5008;NS=2504;DP=21574;EAS_AF=0.2688;AMR_AF=0.3329;AFR_AF=0.1762;EUR_AF=0.2555;SAS_AF=0.2127;AA=A|||;VT=SNP
6	32198272	rs112234915	C	T	100	PASS	AC=338;AF=0.067492;AN=5008;NS=2504;DP=18219;EAS_AF=0.0496;AMR_AF=0.0951;AFR_AF=0.0779;EUR_AF=0.0616;SAS_AF=0.0583;AA=C|||;VT=SNP
6	32198366	rs518102	T	C	100	PASS	AC=1200;AF=0.239617;AN=5008;NS=2504;DP=18839;EAS_AF=0.2679;AMR_AF=0.3343;AFR_AF=0.1762;EUR_AF=0.2555;SAS_AF=0.2127;AA=T|||;VT=SNP
6	32198474	rs7739432	T	C	100	PASS	AC=3365;AF=0.671925;AN=5008;NS=2504;DP=18731;EAS_AF=0.6786;AMR_AF=0.6282;AFR_AF=0.7065;EUR_AF=0.5895;SAS_AF=0.7342;AA=T|||;VT=SNP
6	32198526	rs2856432	C	T	100	PASS	AC=1200;AF=0.239617;AN=5008;NS=2504;DP=17329;EAS_AF=0.2679;AMR_AF=0.3343;AFR_AF=0.1762;EUR_AF=0.2555;SAS_AF=0.2127;AA=C|||;VT=SNP
6	32198527	rs6901175	G	A	100	PASS	AC=1133;AF=0.226238;AN=5008;NS=2504;DP=17157;EAS_AF=0.2302;AMR_AF=0.1455;AFR_AF=0.323;EUR_AF=0.1551;SAS_AF=0.2219;AA=G|||;VT=SNP
6	32198707	rs9501607	C	T	100	PASS	AC=422;AF=0.0842652;AN=5008;NS=2504;DP=16186;EAS_AF=0.0357;AMR_AF=0.0461;AFR_AF=0.0575;EUR_AF=0.0944;SAS_AF=0.1871;AA=C|||;VT=SNP
6	32198769	rs493406	C	T	100	PASS	AC=1203;AF=0.240216;AN=5008;NS=2504;DP=13649;EAS_AF=0.2708;AMR_AF=0.3343;AFR_AF=0.1762;EUR_AF=0.2555;SAS_AF=0.2127;AA=C|||;VT=SNP
6	32198867	rs404890	C	A	100	PASS	AC=1672;AF=0.333866;AN=5008;NS=2504;DP=14530;EAS_AF=0.3214;AMR_AF=0.389;AFR_AF=0.2648;EUR_AF=0.3777;SAS_AF=0.3558;AA=A|||;VT=SNP
6	32198936	rs2849015	G	A	100	PASS	AC=1886;AF=0.376597;AN=5008;NS=2504;DP=17189;EAS_AF=0.4087;AMR_AF=0.3905;AFR_AF=0.3139;EUR_AF=0.3777;SAS_AF=0.4172;AA=A|||;VT=SNP
6	32198948	rs6457499	T	C	100	PASS	AC=1768;AF=0.353035;AN=5008;NS=2504;DP=16301;EAS_AF=0.4028;AMR_AF=0.428;AFR_AF=0.2965;EUR_AF=0.3111;SAS_AF=0.3681;AA=C|||;VT=SNP
6	32198961	rs6457500	T	A	100	PASS	AC=1768;AF=0.353035;AN=5008;NS=2504;DP=16658;EAS_AF=0.4028;AMR_AF=0.428;AFR_AF=0.2965;EUR_AF=0.3111;SAS_AF=0.3681;AA=T|||;VT=SNP
6	32199144	rs377763	C	A	100	PASS	AC=1031;AF=0.205871;AN=5008;NS=2504;DP=17422;EAS_AF=0.1806;AMR_AF=0.1484;AFR_AF=0.2073;EUR_AF=0.1789;SAS_AF=0.2986;AA=C|||;VT=SNP
6	32199224	rs389713	C	T	100	PASS	AC=1203;AF=0.240216;AN=5008;NS=2504;DP=17773;EAS_AF=0.2718;AMR_AF=0.3343;AFR_AF=0.1762;EUR_AF=0.2555;SAS_AF=0.2117;AA=T|||;VT=SNP
6	32199239	rs389703	C	T	100	PASS	AC=1202;AF=0.240016;AN=5008;NS=2504;DP=17756;EAS_AF=0.2718;AMR_AF=0.3343;AFR_AF=0.1762;EUR_AF=0.2555;SAS_AF=0.2106;AA=C|||;VT=SNP
6	32199352	rs9267873	C	T	100	PASS	AC=4042;AF=0.807109;AN=5008;NS=2504;DP=19898;EAS_AF=0.9206;AMR_AF=0.6729;AFR_AF=0.9334;EUR_AF=0.6004;SAS_AF=0.8272;AA=T|||;VT=SNP
6	32199462	rs73729070	C	T	100	PASS	AC=340;AF=0.0678914;AN=5008;NS=2504;DP=21154;EAS_AF=0.0526;AMR_AF=0.0937;AFR_AF=0.0772;EUR_AF=0.0626;SAS_AF=0.0583;AA=C|||;VT=SNP
6	32200054	rs438800	G	A	100	PASS	AC=563;AF=0.11242;AN=5008;NS=2504;DP=14098;EAS_AF=0.131;AMR_AF=0.0937;AFR_AF=0.1195;EUR_AF=0.0557;SAS_AF=0.1554;AA=G|||;VT=SNP
6	32200147	rs3134926	C	G	100	PASS	AC=1766;AF=0.352636;AN=5008;NS=2504;DP=14920;EAS_AF=0.4028;AMR_AF=0.428;AFR_AF=0.2958;EUR_AF=0.3101;SAS_AF=0.3681;AA=G|||;VT=SNP
6	32200235	rs76161886	G	A	100	PASS	AC=247;AF=0.0493211;AN=5008;NS=2504;DP=15675;EAS_AF=0.0972;AMR_AF=0.0735;AFR_AF=0.0303;EUR_AF=0.0179;SAS_AF=0.0409;AA=G|||;VT=SNP
6	32200269	rs34167643	C	T	100	PASS	AC=152;AF=0.0303514;AN=5008;NS=2504;DP=15123;EAS_AF=0.0208;AMR_AF=0.0072;AFR_AF=0.0454;EUR_AF=0.0179;SAS_AF=0.0491;AA=C|||;VT=SNP
6	32200359	rs3130298	G	A	100	PASS	AC=1203;AF=0.240216;AN=5008;NS=2504;DP=13968;EAS_AF=0.2718;AMR_AF=0.3343;AFR_AF=0.1762;EUR_AF=0.2545;SAS_AF=0.2127;AA=G|||;VT=SNP
6	32200670	rs6913558	A	G	100	PASS	AC=2455;AF=0.490216;AN=5008;NS=2504;DP=15918;EAS_AF=0.5397;AMR_AF=0.4841;AFR_AF=0.4372;EUR_AF=0.4334;SAS_AF=0.5736;AA=G|||;VT=SNP
6	32200681	rs115379475	G	A	100	PASS	AC=231;AF=0.0461262;AN=5008;NS=2504;DP=15798;EAS_AF=0.1726;AMR_AF=0.0375;AFR_AF=0.0023;EUR_AF=0.0179;SAS_AF=0.0102;AA=G|||;VT=SNP
6	32200754	rs6936346	C	T	100	PASS	AC=1766;AF=0.352636;AN=5008;NS=2504;DP=17490;EAS_AF=0.4028;AMR_AF=0.428;AFR_AF=0.2958;EUR_AF=0.3101;SAS_AF=0.3681;AA=T|||;VT=SNP
6	32201027	rs9267877	T	C	100	PASS	AC=563;AF=0.11242;AN=5008;NS=2504;DP=17800;EAS_AF=0.131;AMR_AF=0.0937;AFR_AF=0.1195;EUR_AF=0.0557;SAS_AF=0.1554;AA=T|||;VT=SNP
6	32201175	rs6914482	A	G	100	PASS	AC=1203;AF=0.240216;AN=5008;NS=2504;DP=14252;EAS_AF=0.2718;AMR_AF=0.3343;AFR_AF=0.1762;EUR_AF=0.2545;SAS_AF=0.2127;AA=A|||;VT=SNP
6	32201207	rs9267879	C	T	100	PASS	AC=563;AF=0.11242;AN=5008;NS=2504;DP=14565;EAS_AF=0.131;AMR_AF=0.0937;AFR_AF=0.1195;EUR_AF=0.0557;SAS_AF=0.1554;AA=C|||;VT=SNP
6	32201251	rs6941515	A	T	100	PASS	AC=1767;AF=0.352835;AN=5008;NS=2504;DP=16283;EAS_AF=0.4028;AMR_AF=0.428;AFR_AF=0.2958;EUR_AF=0.3111;SAS_AF=0.3681;AA=T|||;VT=SNP
6	32201269	rs9267881	C	A	100	PASS	AC=563;AF=0.11242;AN=5008;NS=2504;DP=16090;EAS_AF=0.131;AMR_AF=0.0937;AFR_AF=0.1195;EUR_AF=0.0557;SAS_AF=0.1554;AA=C|||;VT=SNP
6	32201279	rs6918888	G	C	100	PASS	AC=474;AF=0.0946486;AN=5008;NS=2504;DP=15901;EAS_AF=0.0496;AMR_AF=0.0548;AFR_AF=0.0908;EUR_AF=0.1243;SAS_AF=0.1442;AA=G|||;VT=SNP
6	32201284	rs6918601	A	C	100	PASS	AC=1203;AF=0.240216;AN=5008;NS=2504;DP=15918;EAS_AF=0.2718;AMR_AF=0.3343;AFR_AF=0.1762;EUR_AF=0.2545;SAS_AF=0.2127;AA=A|||;VT=SNP
6	32201291	rs9267883	C	T	100	PASS	AC=563;AF=0.11242;AN=5008;NS=2504;DP=15894;EAS_AF=0.131;AMR_AF=0.0937;AFR_AF=0.1195;EUR_AF=0.0557;SAS_AF=0.1554;AA=C|||;VT=SNP
6	32201335	rs9267884	G	A	100	PASS	AC=563;AF=0.11242;AN=5008;NS=2504;DP=15569;EAS_AF=0.131;AMR_AF=0.0937;AFR_AF=0.1195;EUR_AF=0.0557;SAS_AF=0.1554;AA=G|||;VT=SNP
6	32201387	rs10456062	G	A	100	PASS	AC=365;AF=0.0728834;AN=5008;NS=2504;DP=15128;EAS_AF=0.0496;AMR_AF=0.0288;AFR_AF=0.0832;EUR_AF=0.0437;SAS_AF=0.1442;AA=G|||;VT=SNP
6	32201439	rs9267885	C	T	100	PASS	AC=564;AF=0.11262;AN=5008;NS=2504;DP=16151;EAS_AF=0.131;AMR_AF=0.0937;AFR_AF=0.1195;EUR_AF=0.0567;SAS_AF=0.1554;AA=C|||;VT=SNP
6	32201440	rs12178917	G	A	100	PASS	AC=1203;AF=0.240216;AN=5008;NS=2504;DP=16077;EAS_AF=0.2718;AMR_AF=0.3343;AFR_AF=0.1762;EUR_AF=0.2545;SAS_AF=0.2127;AA=G|||;VT=SNP
6	32201469	rs41315395	C	A	100	PASS	AC=793;AF=0.158347;AN=5008;NS=2504;DP=16680;EAS_AF=0.1726;AMR_AF=0.1873;AFR_AF=0.1188;EUR_AF=0.166;SAS_AF=0.1687;AA=C|||;VT=SNP
6	32201591	rs443863	G	A	100	PASS	AC=422;AF=0.0842652;AN=5008;NS=2504;DP=11936;EAS_AF=0.1121;AMR_AF=0.0548;AFR_AF=0.0711;EUR_AF=0.0388;SAS_AF=0.1411;AA=G|||;VT=SNP
6	32201896	rs2555467	A	T	100	PASS	AC=563;AF=0.11242;AN=5008;NS=2504;DP=11893;EAS_AF=0.131;AMR_AF=0.0937;AFR_AF=0.1195;EUR_AF=0.0557;SAS_AF=0.1554;AA=A|||;VT=SNP
6	32201979	rs3096693	T	C	100	PASS	AC=1766;AF=0.352636;AN=5008;NS=2504;DP=12078;EAS_AF=0.4028;AMR_AF=0.428;AFR_AF=0.2958;EUR_AF=0.3101;SAS_AF=0.3681;AA=C|||;VT=SNP
6	32202019	rs7738491	C	T	100	PASS	AC=1203;AF=0.240216;AN=5008;NS=2504;DP=13155;EAS_AF=0.2718;AMR_AF=0.3343;AFR_AF=0.1762;EUR_AF=0.2545;SAS_AF=0.2127;AA=C|||;VT=SNP
6	32202285	rs6924656	C	T	100	PASS	AC=563;AF=0.11242;AN=5008;NS=2504;DP=17991;EAS_AF=0.131;AMR_AF=0.0937;AFR_AF=0.1195;EUR_AF=0.0557;SAS_AF=0.1554;AA=C|||;VT=SNP
6	32202597	rs9501398	G	T	100	PASS	AC=483;AF=0.0964457;AN=5008;NS=2504;DP=22714;EAS_AF=0.0367;AMR_AF=0.0533;AFR_AF=0.0976;EUR_AF=0.0954;SAS_AF=0.1881;AA=G|||;VT=SNP
6	32202607	rs504993	G	A	100	PASS	AC=1203;AF=0.240216;AN=5008;NS=2504;DP=23098;EAS_AF=0.2718;AMR_AF=0.3343;AFR_AF=0.1762;EUR_AF=0.2545;SAS_AF=0.2127;AA=G|||;VT=SNP
6	32202817	rs9267897	C	T	100	PASS	AC=4041;AF=0.806909;AN=5008;NS=2504;DP=18705;EAS_AF=0.9206;AMR_AF=0.6729;AFR_AF=0.9319;EUR_AF=0.6004;SAS_AF=0.8282;AA=T|||;VT=SNP
6	32202935	rs9267898	T	C	100	PASS	AC=3824;AF=0.763578;AN=5008;NS=2504;DP=17460;EAS_AF=0.7698;AMR_AF=0.6556;AFR_AF=0.9206;EUR_AF=0.5934;SAS_AF=0.7965;AA=C|||;VT=SNP
6	32203041	rs505731	G	A	100	PASS	AC=1203;AF=0.240216;AN=5008;NS=2504;DP=17802;EAS_AF=0.2718;AMR_AF=0.3343;AFR_AF=0.1762;EUR_AF=0.2545;SAS_AF=0.2127;AA=G|||;VT=SNP
6	32203347	rs508445	G	A	100	PASS	AC=564;AF=0.11262;AN=5008;NS=2504;DP=15493;EAS_AF=0.1319;AMR_AF=0.0937;AFR_AF=0.1195;EUR_AF=0.0557;SAS_AF=0.1554;AA=G|||;VT=SNP
6	32203537	rs3130299	A	G	100	PASS	AC=1204;AF=0.240415;AN=5008;NS=2504;DP=19309;EAS_AF=0.2718;AMR_AF=0.3343;AFR_AF=0.177;EUR_AF=0.2545;SAS_AF=0.2127;AA=A|||;VT=SNP
6	32203591	rs2395107	G	A	100	PASS	AC=1676;AF=0.334665;AN=5008;NS=2504;DP=17779;EAS_AF=0.3214;AMR_AF=0.389;AFR_AF=0.267;EUR_AF=0.3777;SAS_AF=0.3569;AA=G|||;VT=SNP
6	32203606	rs9267901	C	T	100	PASS	AC=564;AF=0.11262;AN=5008;NS=2504;DP=17329;EAS_AF=0.131;AMR_AF=0.0937;AFR_AF=0.1203;EUR_AF=0.0557;SAS_AF=0.1554;AA=C|||;VT=SNP
6	32203608	rs2395108	T	C	100	PASS	AC=2239;AF=0.447085;AN=5008;NS=2504;DP=17284;EAS_AF=0.4524;AMR_AF=0.4827;AFR_AF=0.3865;EUR_AF=0.4334;SAS_AF=0.5123;AA=C|||;VT=SNP
6	32203652	rs2395109	T	C	100	PASS	AC=1204;AF=0.240415;AN=5008;NS=2504;DP=16852;EAS_AF=0.2718;AMR_AF=0.3343;AFR_AF=0.177;EUR_AF=0.2545;SAS_AF=0.2127;AA=T|||;VT=SNP
6	32204207	rs9267904	T	G	100	PASS	AC=2239;AF=0.447085;AN=5008;NS=2504;DP=15591;EAS_AF=0.4524;AMR_AF=0.4827;AFR_AF=0.3865;EUR_AF=0.4334;SAS_AF=0.5123;AA=G|||;VT=SNP
6	32204433	rs693797	T	C	100	PASS	AC=1695;AF=0.338458;AN=5008;NS=2504;DP=17120;EAS_AF=0.3224;AMR_AF=0.3905;AFR_AF=0.2685;EUR_AF=0.3926;SAS_AF=0.3569;AA=T|||;VT=SNP
6	32204642	rs3130302	T	C	100	PASS	AC=1222;AF=0.24401;AN=5008;NS=2504;DP=18403;EAS_AF=0.2728;AMR_AF=0.3357;AFR_AF=0.1778;EUR_AF=0.2694;SAS_AF=0.2127;AA=t|||;VT=SNP
6	32204657	rs3134925	G	A	100	PASS	AC=473;AF=0.0944489;AN=5008;NS=2504;DP=18739;EAS_AF=0.0496;AMR_AF=0.0548;AFR_AF=0.0908;EUR_AF=0.1233;SAS_AF=0.1442;AA=g|||;VT=SNP
6	32204680	rs693432	G	C	100	PASS	AC=1222;AF=0.24401;AN=5008;NS=2504;DP=18920;EAS_AF=0.2728;AMR_AF=0.3357;AFR_AF=0.1778;EUR_AF=0.2694;SAS_AF=0.2127;AA=g|||;VT=SNP
6	32204684	rs3134924	G	T	100	PASS	AC=474;AF=0.0946486;AN=5008;NS=2504;DP=18675;EAS_AF=0.0496;AMR_AF=0.0548;AFR_AF=0.0908;EUR_AF=0.1233;SAS_AF=0.1452;AA=g|||;VT=SNP
6	32204926	rs9267907	T	C	100	PASS	AC=4043;AF=0.807308;AN=5008;NS=2504;DP=16302;EAS_AF=0.9206;AMR_AF=0.6729;AFR_AF=0.9334;EUR_AF=0.6004;SAS_AF=0.8282;AA=C|||;VT=SNP
6	32204952	rs9267908	G	A	100	PASS	AC=2240;AF=0.447284;AN=5008;NS=2504;DP=16621;EAS_AF=0.4534;AMR_AF=0.4827;AFR_AF=0.3865;EUR_AF=0.4334;SAS_AF=0.5123;AA=A|||;VT=SNP
6	32204969	rs548330	A	G	100	PASS	AC=544;AF=0.108626;AN=5008;NS=2504;DP=17246;EAS_AF=0.13;AMR_AF=0.0922;AFR_AF=0.118;EUR_AF=0.0408;SAS_AF=0.1554;AA=A|||;VT=SNP
6	32205045	rs549182	G	A	100	PASS	AC=403;AF=0.0804712;AN=5008;NS=2504;DP=19230;EAS_AF=0.1111;AMR_AF=0.0533;AFR_AF=0.0696;EUR_AF=0.0239;SAS_AF=0.1411;AA=G|||;VT=SNP
6	32205072	rs549270	C	T	100	PASS	AC=544;AF=0.108626;AN=5008;NS=2504;DP=18751;EAS_AF=0.13;AMR_AF=0.0922;AFR_AF=0.118;EUR_AF=0.0408;SAS_AF=0.1554;AA=C|||;VT=SNP
6	32205110	rs9267911	T	C	100	PASS	AC=2240;AF=0.447284;AN=5008;NS=2504;DP=18035;EAS_AF=0.4534;AMR_AF=0.4827;AFR_AF=0.3865;EUR_AF=0.4334;SAS_AF=0.5123;AA=C|||;VT=SNP
6	32205271	rs9267912	T	G	100	PASS	AC=2239;AF=0.447085;AN=5008;NS=2504;DP=15111;EAS_AF=0.4524;AMR_AF=0.4827;AFR_AF=0.3865;EUR_AF=0.4334;SAS_AF=0.5123;AA=G|||;VT=SNP
6	32205324	rs111983490	G	A	100	PASS	AC=887;AF=0.177117;AN=5008;NS=2504;DP=16519;EAS_AF=0.1935;AMR_AF=0.1182;AFR_AF=0.3858;EUR_AF=0.0646;SAS_AF=0.0358;AA=G|||;VT=SNP
6	32205339	rs9267913	C	T	100	PASS	AC=2240;AF=0.447284;AN=5008;NS=2504;DP=16770;EAS_AF=0.4524;AMR_AF=0.4827;AFR_AF=0.3865;EUR_AF=0.4344;SAS_AF=0.5123;AA=T|||;VT=SNP
6	32205863	rs6900833	C	A	100	PASS	AC=3824;AF=0.763578;AN=5008;NS=2504;DP=17103;EAS_AF=0.7698;AMR_AF=0.6556;AFR_AF=0.9206;EUR_AF=0.5934;SAS_AF=0.7965;AA=A|||;VT=SNP
6	32205867	rs3130303	A	G	100	PASS	AC=473;AF=0.0944489;AN=5008;NS=2504;DP=17172;EAS_AF=0.0496;AMR_AF=0.0548;AFR_AF=0.0908;EUR_AF=0.1233;SAS_AF=0.1442;AA=A|||;VT=SNP
6	32205922	rs114356017	C	T	100	PASS	AC=259;AF=0.0517173;AN=5008;NS=2504;DP=17965;EAS_AF=0.1756;AMR_AF=0.0389;AFR_AF=0.0091;EUR_AF=0.0239;SAS_AF=0.0194;AA=C|||;VT=SNP
6	32205942	rs6901158	C	T	100	PASS	AC=473;AF=0.0944489;AN=5008;NS=2504;DP=17984;EAS_AF=0.0496;AMR_AF=0.0562;AFR_AF=0.09;EUR_AF=0.1233;SAS_AF=0.1442;AA=C|||;VT=SNP
6	32206049	rs9267918	G	A	100	PASS	AC=576;AF=0.115016;AN=5008;NS=2504;DP=16186;EAS_AF=0.128;AMR_AF=0.0922;AFR_AF=0.1422;EUR_AF=0.0427;SAS_AF=0.1554;AA=G|||;VT=SNP
6	32206103	rs9267919	C	G	100	PASS	AC=4356;AF=0.869808;AN=5008;NS=2504;DP=14377;EAS_AF=0.9653;AMR_AF=0.817;AFR_AF=0.9478;EUR_AF=0.666;SAS_AF=0.9131;AA=G|||;VT=SNP
6	32206199	rs6924352	G	T	100	PASS	AC=1329;AF=0.265375;AN=5008;NS=2504;DP=14101;EAS_AF=0.3294;AMR_AF=0.4107;AFR_AF=0.1891;EUR_AF=0.2177;SAS_AF=0.2485;AA=G|||;VT=SNP
6	32206304	rs6906128	A	C	100	PASS	AC=1500;AF=0.299521;AN=5008;NS=2504;DP=16212;EAS_AF=0.3343;AMR_AF=0.4524;AFR_AF=0.2133;EUR_AF=0.2853;SAS_AF=0.2863;AA=A|||;VT=SNP
6	32206399	rs6906174	T	A	100	PASS	AC=3879;AF=0.774561;AN=5008;NS=2504;DP=13799;EAS_AF=0.7927;AMR_AF=0.7565;AFR_AF=0.8911;EUR_AF=0.5944;SAS_AF=0.7965;AA=A|||;VT=SNP
6	32206465	rs9267922	G	A	100	PASS	AC=1194;AF=0.238419;AN=5008;NS=2504;DP=14716;EAS_AF=0.127;AMR_AF=0.2738;AFR_AF=0.3464;EUR_AF=0.2217;SAS_AF=0.1994;AA=G|||;VT=SNP
6	32206488	rs3134938	C	T	100	PASS	AC=612;AF=0.122204;AN=5008;NS=2504;DP=15072;EAS_AF=0.0952;AMR_AF=0.1873;AFR_AF=0.0507;EUR_AF=0.2197;SAS_AF=0.1002;AA=C|||;VT=SNP
6	32206539	rs3134937	C	T	100	PASS	AC=1443;AF=0.288139;AN=5008;NS=2504;DP=14630;EAS_AF=0.2907;AMR_AF=0.2738;AFR_AF=0.3752;EUR_AF=0.2386;SAS_AF=0.229;AA=c|||;VT=SNP
6	32206619	rs113547322	G	T	100	PASS	AC=792;AF=0.158147;AN=5008;NS=2504;DP=15436;EAS_AF=0.1964;AMR_AF=0.17;AFR_AF=0.0832;EUR_AF=0.168;SAS_AF=0.2014;AA=G|||;VT=SNP
6	32206687	rs511027	A	T	100	PASS	AC=541;AF=0.108027;AN=5008;NS=2504;DP=18337;EAS_AF=0.0764;AMR_AF=0.1643;AFR_AF=0.0961;EUR_AF=0.1143;SAS_AF=0.1104;AA=A|||;VT=SNP
6	32207051	rs76827949	A	G	100	PASS	AC=263;AF=0.052516;AN=5008;NS=2504;DP=18809;EAS_AF=0.0655;AMR_AF=0.0893;AFR_AF=0.0038;EUR_AF=0.0378;SAS_AF=0.0941;AA=A|||;VT=SNP
6	32207181	rs3130304	G	A	100	PASS	AC=998;AF=0.199281;AN=5008;NS=2504;DP=19810;EAS_AF=0.251;AMR_AF=0.1816;AFR_AF=0.1543;EUR_AF=0.2058;SAS_AF=0.2127;AA=A|||;VT=SNP
6	32207393	rs416352	G	T	100	PASS	AC=1891;AF=0.377596;AN=5008;NS=2504;DP=19403;EAS_AF=0.4643;AMR_AF=0.3991;AFR_AF=0.2791;EUR_AF=0.3101;SAS_AF=0.4755;AA=t|||;VT=SNP
6	32207483	rs4947255	C	T	100	PASS	AC=262;AF=0.0523163;AN=5008;NS=2504;DP=19025;EAS_AF=0.0655;AMR_AF=0.0879;AFR_AF=0.0038;EUR_AF=0.0378;SAS_AF=0.0941;AA=c|||;VT=SNP
6	32207912	rs67850286	T	C	100	PASS	AC=179;AF=0.0357428;AN=5008;NS=2504;DP=17525;EAS_AF=0.0288;AMR_AF=0.0187;AFR_AF=0.0144;EUR_AF=0.0258;SAS_AF=0.0941;AA=T|||;VT=SNP
6	32207959	rs393481	T	C	100	PASS	AC=1947;AF=0.388778;AN=5008;NS=2504;DP=16067;EAS_AF=0.4663;AMR_AF=0.4035;AFR_AF=0.3139;EUR_AF=0.3101;SAS_AF=0.4806;AA=C|||;VT=SNP
6	32208324	rs424232	C	T	100	PASS	AC=1602;AF=0.319888;AN=5008;NS=2504;DP=19741;EAS_AF=0.3562;AMR_AF=0.2795;AFR_AF=0.3132;EUR_AF=0.2744;SAS_AF=0.3671;AA=C|||;VT=SNP
6	32208673	rs447459	G	A	100	PASS	AC=1080;AF=0.215655;AN=5008;NS=2504;DP=22080;EAS_AF=0.1528;AMR_AF=0.2075;AFR_AF=0.1884;EUR_AF=0.2992;SAS_AF=0.2372;AA=G|||;VT=SNP
6	32208697	rs376549	T	C	100	PASS	AC=2127;AF=0.42472;AN=5008;NS=2504;DP=21759;EAS_AF=0.4752;AMR_AF=0.4366;AFR_AF=0.3707;EUR_AF=0.3489;SAS_AF=0.5153;AA=C|||;VT=SNP
6	32208698	rs394038	G	A	100	PASS	AC=1755;AF=0.350439;AN=5008;NS=2504;DP=20813;EAS_AF=0.4097;AMR_AF=0.3242;AFR_AF=0.3381;EUR_AF=0.2893;SAS_AF=0.3875;AA=G|||;VT=SNP
6	32208843	rs17208230	G	A	100	PASS	AC=257;AF=0.0513179;AN=5008;NS=2504;DP=19671;EAS_AF=0.0635;AMR_AF=0.0893;AFR_AF=0.0068;EUR_AF=0.0378;SAS_AF=0.0859;AA=G|||;VT=SNP
6	32208882	rs12526104	A	G	100	PASS	AC=331;AF=0.0660942;AN=5008;NS=2504;DP=19688;EAS_AF=0.0863;AMR_AF=0.072;AFR_AF=0.0136;EUR_AF=0.1044;SAS_AF=0.0726;AA=A|||;VT=SNP
6	32208921	rs439303	G	A	100	PASS	AC=1175;AF=0.234625;AN=5008;NS=2504;DP=20208;EAS_AF=0.1558;AMR_AF=0.2248;AFR_AF=0.2216;EUR_AF=0.3032;SAS_AF=0.2699;AA=G|||;VT=SNP
6	32209027	rs382259	T	C	100	PASS	AC=1946;AF=0.388578;AN=5008;NS=2504;DP=20932;EAS_AF=0.4653;AMR_AF=0.3977;AFR_AF=0.3563;EUR_AF=0.2614;SAS_AF=0.4775;AA=C|||;VT=SNP
6	32209198	rs12529559	G	T	100	PASS	AC=149;AF=0.0297524;AN=5008;NS=2504;DP=20270;EAS_AF=0.0208;AMR_AF=0.0288;AFR_AF=0.0045;EUR_AF=0.0775;SAS_AF=0.0245;AA=G|||;VT=SNP
6	32209210	rs75981033	G	A	100	PASS	AC=257;AF=0.0513179;AN=5008;NS=2504;DP=19607;EAS_AF=0.0635;AMR_AF=0.0893;AFR_AF=0.0068;EUR_AF=0.0378;SAS_AF=0.0859;AA=G|||;VT=SNP
6	32209262	rs2849016	T	C	100	PASS	AC=1692;AF=0.337859;AN=5008;NS=2504;DP=19005;EAS_AF=0.4048;AMR_AF=0.3084;AFR_AF=0.3495;EUR_AF=0.2237;SAS_AF=0.3916;AA=T|||;VT=SNP
6	32209312	rs143548785	C	T	100	PASS	AC=262;AF=0.0523163;AN=5008;NS=2504;DP=18630;EAS_AF=0.0635;AMR_AF=0.0893;AFR_AF=0.0106;EUR_AF=0.0378;SAS_AF=0.0859;AA=C|||;VT=SNP
6	32209324	rs146341946	A	G	100	PASS	AC=257;AF=0.0513179;AN=5008;NS=2504;DP=18618;EAS_AF=0.0635;AMR_AF=0.0893;AFR_AF=0.0068;EUR_AF=0.0378;SAS_AF=0.0859;AA=A|||;VT=SNP
6	32209414	rs380933	T	C	100	PASS	AC=1691;AF=0.33766;AN=5008;NS=2504;DP=17954;EAS_AF=0.4028;AMR_AF=0.3098;AFR_AF=0.3495;EUR_AF=0.2237;SAS_AF=0.3916;AA=T|||;VT=SNP
6	32209451	rs380911	T	G	100	PASS	AC=446;AF=0.0890575;AN=5008;NS=2504;DP=18216;EAS_AF=0.1052;AMR_AF=0.0648;AFR_AF=0.0809;EUR_AF=0.0467;SAS_AF=0.1442;AA=T|||;VT=SNP
6	32209562	rs380571	T	C	100	PASS	AC=1900;AF=0.379393;AN=5008;NS=2504;DP=18623;EAS_AF=0.4643;AMR_AF=0.3112;AFR_AF=0.4251;EUR_AF=0.2237;SAS_AF=0.4387;AA=T|||;VT=SNP
6	32209861	rs507778	C	T	100	PASS	AC=2164;AF=0.432109;AN=5008;NS=2504;DP=19661;EAS_AF=0.5278;AMR_AF=0.4092;AFR_AF=0.3858;EUR_AF=0.3241;SAS_AF=0.5235;AA=T|||;VT=SNP
6	32209943	rs75057504	T	C	100	PASS	AC=396;AF=0.0790735;AN=5008;NS=2504;DP=19179;EAS_AF=0.1081;AMR_AF=0.134;AFR_AF=0.0303;EUR_AF=0.0517;SAS_AF=0.1043;AA=T|||;VT=SNP
6	32209963	rs371156	T	C	100	PASS	AC=2158;AF=0.430911;AN=5008;NS=2504;DP=18580;EAS_AF=0.5278;AMR_AF=0.402;AFR_AF=0.4319;EUR_AF=0.2614;SAS_AF=0.5245;AA=C|||;VT=SNP
6	32210399	rs72502602	G	T	100	PASS	AC=255;AF=0.0509185;AN=5008;NS=2504;DP=18497;EAS_AF=0.0615;AMR_AF=0.0893;AFR_AF=0.0068;EUR_AF=0.0378;SAS_AF=0.0859;AA=G|||;VT=SNP
6	32210556	rs17201875	G	A	100	PASS	AC=259;AF=0.0517173;AN=5008;NS=2504;DP=15289;EAS_AF=0.0635;AMR_AF=0.0893;AFR_AF=0.0068;EUR_AF=0.0388;SAS_AF=0.0869;AA=G|||;VT=SNP
6	32210565	rs17201882	G	A	100	PASS	AC=259;AF=0.0517173;AN=5008;NS=2504;DP=14594;EAS_AF=0.0635;AMR_AF=0.0893;AFR_AF=0.0068;EUR_AF=0.0388;SAS_AF=0.0869;AA=G|||;VT=SNP
6	32210799	rs419132	A	G	100	PASS	AC=2342;AF=0.467652;AN=5008;NS=2504;DP=15850;EAS_AF=0.5278;AMR_AF=0.4193;AFR_AF=0.5567;EUR_AF=0.2684;SAS_AF=0.5245;AA=G|||;VT=SNP
6	32211065	rs377743	G	A	100	PASS	AC=2076;AF=0.414537;AN=5008;NS=2504;DP=10261;EAS_AF=0.5546;AMR_AF=0.3833;AFR_AF=0.3714;EUR_AF=0.2455;SAS_AF=0.5245;AA=G|||;VT=SNP
6	32211085	rs412657	T	G	100	PASS	AC=3168;AF=0.632588;AN=5008;NS=2504;DP=10326;EAS_AF=0.7857;AMR_AF=0.5058;AFR_AF=0.7496;EUR_AF=0.4076;SAS_AF=0.638;AA=G|||;VT=SNP
6	32211218	rs9267947	A	G	100	PASS	AC=3125;AF=0.624002;AN=5008;NS=2504;DP=5658;EAS_AF=0.619;AMR_AF=0.4452;AFR_AF=0.857;EUR_AF=0.495;SAS_AF=0.5736;AA=G|||;VT=SNP
6	32211317	rs411326	C	T	100	PASS	AC=1623;AF=0.324081;AN=5008;NS=2504;DP=6647;EAS_AF=0.3452;AMR_AF=0.2565;AFR_AF=0.348;EUR_AF=0.332;SAS_AF=0.3098;AA=C|||;VT=SNP
6	32211695	rs13194642	C	T	100	PASS	AC=865;AF=0.172724;AN=5008;NS=2504;DP=18361;EAS_AF=0.2401;AMR_AF=0.183;AFR_AF=0.1067;EUR_AF=0.1421;SAS_AF=0.2168;AA=c|||;VT=SNP
6	32212233	rs9267948	G	A	100	PASS	AC=3958;AF=0.790335;AN=5008;NS=2504;DP=18386;EAS_AF=0.8611;AMR_AF=0.6239;AFR_AF=0.9448;EUR_AF=0.6322;SAS_AF=0.7894;AA=a|||;VT=SNP
6	32212237	rs9267949	T	G	100	PASS	AC=3959;AF=0.790535;AN=5008;NS=2504;DP=18264;EAS_AF=0.8611;AMR_AF=0.6225;AFR_AF=0.9448;EUR_AF=0.6332;SAS_AF=0.7904;AA=t|||;VT=SNP
6	32212241	rs9267950	T	C	100	PASS	AC=3958;AF=0.790335;AN=5008;NS=2504;DP=17986;EAS_AF=0.8611;AMR_AF=0.6225;AFR_AF=0.944;EUR_AF=0.6332;SAS_AF=0.7904;AA=t|||;VT=SNP
6	32212264	rs427037	A	G	100	PASS	AC=1953;AF=0.389976;AN=5008;NS=2504;DP=17840;EAS_AF=0.4722;AMR_AF=0.3271;AFR_AF=0.4077;EUR_AF=0.2346;SAS_AF=0.4857;AA=a|||;VT=SNP
6	32212568	rs13214722	T	G	100	PASS	AC=832;AF=0.166134;AN=5008;NS=2504;DP=17025;EAS_AF=0.2351;AMR_AF=0.1844;AFR_AF=0.0825;EUR_AF=0.1412;SAS_AF=0.2209;AA=t|||;VT=SNP
6	32212611	rs12526413	T	C	100	PASS	AC=790;AF=0.157748;AN=5008;NS=2504;DP=15061;EAS_AF=0.1627;AMR_AF=0.0994;AFR_AF=0.1377;EUR_AF=0.162;SAS_AF=0.2168;AA=t|||;VT=SNP
6	32212655	rs9267951	C	T	100	PASS	AC=868;AF=0.173323;AN=5008;NS=2504;DP=15612;EAS_AF=0.1379;AMR_AF=0.3213;AFR_AF=0.0484;EUR_AF=0.2495;SAS_AF=0.1953;AA=c|||;VT=SNP
6	32212732	rs74223647	G	C	100	PASS	AC=276;AF=0.0551118;AN=5008;NS=2504;DP=18681;EAS_AF=0.0704;AMR_AF=0.0836;AFR_AF=0.0091;EUR_AF=0.0437;SAS_AF=0.093;AA=G|||;VT=SNP
6	32212857	rs10456404	T	C	100	PASS	AC=817;AF=0.163139;AN=5008;NS=2504;DP=17409;EAS_AF=0.2282;AMR_AF=0.183;AFR_AF=0.087;EUR_AF=0.1421;SAS_AF=0.2065;AA=T|||;VT=SNP
6	32212867	rs10456405	T	G	100	PASS	AC=929;AF=0.185503;AN=5008;NS=2504;DP=17113;EAS_AF=0.245;AMR_AF=0.2061;AFR_AF=0.0885;EUR_AF=0.166;SAS_AF=0.2607;AA=T|||;VT=SNP
6	32212985	rs17576984	C	T	100	PASS	AC=590;AF=0.117812;AN=5008;NS=2504;DP=13801;EAS_AF=0.2282;AMR_AF=0.1066;AFR_AF=0.0514;EUR_AF=0.0944;SAS_AF=0.1258;AA=T|||;VT=SNP
6	32213008	rs454875	G	A	100	PASS	AC=877;AF=0.17512;AN=5008;NS=2504;DP=15040;EAS_AF=0.2252;AMR_AF=0.1066;AFR_AF=0.2247;EUR_AF=0.0626;SAS_AF=0.2209;AA=G|||;VT=SNP
6	32213052	rs9267954	A	T	100	PASS	AC=895;AF=0.178714;AN=5008;NS=2504;DP=17243;EAS_AF=0.124;AMR_AF=0.3285;AFR_AF=0.1089;EUR_AF=0.2346;SAS_AF=0.1656;AA=A|||;VT=SNP
6	32213210	rs454748	G	A	100	PASS	AC=2817;AF=0.5625;AN=5008;NS=2504;DP=20003;EAS_AF=0.6508;AMR_AF=0.6427;AFR_AF=0.4902;EUR_AF=0.4473;SAS_AF=0.6309;AA=A|||;VT=SNP
6	32213638	rs9267956	A	G	100	PASS	AC=1667;AF=0.332867;AN=5008;NS=2504;DP=18808;EAS_AF=0.3601;AMR_AF=0.4971;AFR_AF=0.1679;EUR_AF=0.3618;SAS_AF=0.3814;AA=A|||;VT=SNP
6	32213788	rs440169	G	A	100	PASS	AC=2237;AF=0.446685;AN=5008;NS=2504;DP=18227;EAS_AF=0.4792;AMR_AF=0.5648;AFR_AF=0.3238;EUR_AF=0.4076;SAS_AF=0.5358;AA=a|||;VT=SNP
6	32213809	rs450124	T	C	100	PASS	AC=2372;AF=0.473642;AN=5008;NS=2504;DP=18019;EAS_AF=0.5585;AMR_AF=0.5821;AFR_AF=0.3238;EUR_AF=0.4145;SAS_AF=0.5726;AA=c|||;VT=SNP
6	32213831	rs412492	A	T	100	PASS	AC=2372;AF=0.473642;AN=5008;NS=2504;DP=18952;EAS_AF=0.5585;AMR_AF=0.5821;AFR_AF=0.3238;EUR_AF=0.4145;SAS_AF=0.5726;AA=a|||;VT=SNP
6	32214059	rs397379	G	C	100	PASS	AC=2376;AF=0.474441;AN=5008;NS=2504;DP=19734;EAS_AF=0.5595;AMR_AF=0.5821;AFR_AF=0.3238;EUR_AF=0.4175;SAS_AF=0.5726;AA=c|||;VT=SNP
6	32214193	rs547153	G	A	100	PASS	AC=2240;AF=0.447284;AN=5008;NS=2504;DP=17801;EAS_AF=0.4792;AMR_AF=0.5648;AFR_AF=0.3238;EUR_AF=0.4105;SAS_AF=0.5358;AA=g|||;VT=SNP
6	32214363	rs693366	T	C	100	PASS	AC=621;AF=0.124002;AN=5008;NS=2504;DP=17270;EAS_AF=0.12;AMR_AF=0.0677;AFR_AF=0.1884;EUR_AF=0.0517;SAS_AF=0.1554;AA=t|||;VT=SNP
6	32214431	rs693294	A	G	100	PASS	AC=2376;AF=0.474441;AN=5008;NS=2504;DP=14352;EAS_AF=0.5595;AMR_AF=0.5821;AFR_AF=0.3238;EUR_AF=0.4175;SAS_AF=0.5726;AA=A|||;VT=SNP
6	32214435	rs1894374	C	A	100	PASS	AC=1090;AF=0.217652;AN=5008;NS=2504;DP=14151;EAS_AF=0.2192;AMR_AF=0.219;AFR_AF=0.2648;EUR_AF=0.2117;SAS_AF=0.1575;AA=C|||;VT=SNP
6	32214616	rs9267958	A	C	100	PASS	AC=2240;AF=0.447284;AN=5008;NS=2504;DP=20088;EAS_AF=0.4802;AMR_AF=0.5648;AFR_AF=0.323;EUR_AF=0.4105;SAS_AF=0.5358;AA=A|||;VT=SNP
6	32214777	rs76918333	G	A	100	PASS	AC=463;AF=0.0924521;AN=5008;NS=2504;DP=18329;EAS_AF=0.1032;AMR_AF=0.0605;AFR_AF=0.1694;EUR_AF=0.0288;SAS_AF=0.0654;AA=G|||;VT=SNP
6	32214785	rs143229898	G	A	100	PASS	AC=393;AF=0.0784744;AN=5008;NS=2504;DP=18498;EAS_AF=0.1617;AMR_AF=0.0173;AFR_AF=0.0847;EUR_AF=0.0408;SAS_AF=0.0665;AA=G|||;VT=SNP
6	32215057	rs114484678	T	C	100	PASS	AC=355;AF=0.0708866;AN=5008;NS=2504;DP=17061;EAS_AF=0.0367;AMR_AF=0.0346;AFR_AF=0.143;EUR_AF=0.0557;SAS_AF=0.0501;AA=T|||;VT=SNP
6	32215063	rs563412	G	A	100	PASS	AC=2375;AF=0.474241;AN=5008;NS=2504;DP=17339;EAS_AF=0.5595;AMR_AF=0.5821;AFR_AF=0.323;EUR_AF=0.4175;SAS_AF=0.5726;AA=A|||;VT=SNP
6	32215188	rs405875	T	C	100	PASS	AC=2375;AF=0.474241;AN=5008;NS=2504;DP=20327;EAS_AF=0.5595;AMR_AF=0.5821;AFR_AF=0.323;EUR_AF=0.4175;SAS_AF=0.5726;AA=t|||;VT=SNP
6	32215198	rs410283	G	T	100	PASS	AC=2375;AF=0.474241;AN=5008;NS=2504;DP=20569;EAS_AF=0.5595;AMR_AF=0.5821;AFR_AF=0.323;EUR_AF=0.4175;SAS_AF=0.5726;AA=G|||;VT=SNP
6	32215252	rs2515892	G	T	100	PASS	AC=2375;AF=0.474241;AN=5008;NS=2504;DP=19720;EAS_AF=0.5595;AMR_AF=0.5821;AFR_AF=0.323;EUR_AF=0.4175;SAS_AF=0.5726;AA=G|||;VT=SNP
6	32215292	rs400139	C	A	100	PASS	AC=2375;AF=0.474241;AN=5008;NS=2504;DP=18834;EAS_AF=0.5595;AMR_AF=0.5821;AFR_AF=0.323;EUR_AF=0.4175;SAS_AF=0.5726;AA=C|||;VT=SNP
6	32215314	rs399897	C	T	100	PASS	AC=2478;AF=0.494808;AN=5008;NS=2504;DP=17493;EAS_AF=0.5625;AMR_AF=0.5879;AFR_AF=0.3949;EUR_AF=0.4175;SAS_AF=0.5736;AA=T|||;VT=SNP
6	32215472	rs3130309	A	G	100	PASS	AC=3466;AF=0.692093;AN=5008;NS=2504;DP=19731;EAS_AF=0.7788;AMR_AF=0.8012;AFR_AF=0.5885;EUR_AF=0.6292;SAS_AF=0.7301;AA=A|||;VT=SNP
6	32215769	rs1559876	G	C	100	PASS	AC=1619;AF=0.323283;AN=5008;NS=2504;DP=19810;EAS_AF=0.3601;AMR_AF=0.4971;AFR_AF=0.1346;EUR_AF=0.3588;SAS_AF=0.3804;AA=g|||;VT=SNP
6	32215796	rs2894239	T	G	100	PASS	AC=2240;AF=0.447284;AN=5008;NS=2504;DP=19900;EAS_AF=0.4802;AMR_AF=0.5648;AFR_AF=0.323;EUR_AF=0.4105;SAS_AF=0.5358;AA=T|||;VT=SNP
6	32215876	rs2395110	G	A	100	PASS	AC=2375;AF=0.474241;AN=5008;NS=2504;DP=20234;EAS_AF=0.5595;AMR_AF=0.5821;AFR_AF=0.323;EUR_AF=0.4175;SAS_AF=0.5726;AA=G|||;VT=SNP
6	32215964	rs2395111	T	C	100	PASS	AC=2376;AF=0.474441;AN=5008;NS=2504;DP=19481;EAS_AF=0.5605;AMR_AF=0.5821;AFR_AF=0.323;EUR_AF=0.4175;SAS_AF=0.5726;AA=C|||;VT=SNP
6	32216147	rs9296013	A	C	100	PASS	AC=390;AF=0.0778754;AN=5008;NS=2504;DP=20303;EAS_AF=0.1617;AMR_AF=0.0173;AFR_AF=0.0847;EUR_AF=0.0408;SAS_AF=0.0634;AA=A|||;VT=SNP
6	32216236	rs12529483	A	C	100	PASS	AC=1091;AF=0.217851;AN=5008;NS=2504;DP=19902;EAS_AF=0.2192;AMR_AF=0.219;AFR_AF=0.2655;EUR_AF=0.2117;SAS_AF=0.1575;AA=A|||;VT=SNP
6	32216480	rs143236495	G	A	100	PASS	AC=101;AF=0.0201677;AN=5008;NS=2504;DP=19784;EAS_AF=0.0179;AMR_AF=0.0101;AFR_AF=0.0015;EUR_AF=0.0388;SAS_AF=0.0358;AA=G|||;VT=SNP
6	32216850	rs3115576	T	A	100	PASS	AC=2240;AF=0.447284;AN=5008;NS=2504;DP=19157;EAS_AF=0.4802;AMR_AF=0.5648;AFR_AF=0.3238;EUR_AF=0.4105;SAS_AF=0.5348;AA=T|||;VT=SNP
6	32216891	rs3115575	T	G	100	PASS	AC=2240;AF=0.447284;AN=5008;NS=2504;DP=19827;EAS_AF=0.4802;AMR_AF=0.5648;AFR_AF=0.323;EUR_AF=0.4105;SAS_AF=0.5358;AA=G|||;VT=SNP
6	32216911	rs3130310	C	G	100	PASS	AC=2240;AF=0.447284;AN=5008;NS=2504;DP=20177;EAS_AF=0.4802;AMR_AF=0.5648;AFR_AF=0.323;EUR_AF=0.4105;SAS_AF=0.5358;AA=G|||;VT=SNP
6	32216963	rs6457508	C	T	100	PASS	AC=2238;AF=0.446885;AN=5008;NS=2504;DP=20423;EAS_AF=0.4792;AMR_AF=0.5634;AFR_AF=0.323;EUR_AF=0.4105;SAS_AF=0.5358;AA=T|||;VT=SNP
6	32217018	rs6457509	G	C	100	PASS	AC=2238;AF=0.446885;AN=5008;NS=2504;DP=19103;EAS_AF=0.4792;AMR_AF=0.5634;AFR_AF=0.323;EUR_AF=0.4105;SAS_AF=0.5358;AA=G|||;VT=SNP
6	32217046	rs6457510	C	T	100	PASS	AC=2238;AF=0.446885;AN=5008;NS=2504;DP=18217;EAS_AF=0.4792;AMR_AF=0.5634;AFR_AF=0.323;EUR_AF=0.4105;SAS_AF=0.5358;AA=C|||;VT=SNP
6	32217092	rs6936204	T	C	100	PASS	AC=3820;AF=0.76278;AN=5008;NS=2504;DP=17719;EAS_AF=0.8155;AMR_AF=0.8343;AFR_AF=0.7315;EUR_AF=0.6849;SAS_AF=0.7802;AA=C|||;VT=SNP
6	32217171	rs28429183	C	T	100	PASS	AC=1091;AF=0.217851;AN=5008;NS=2504;DP=18730;EAS_AF=0.2192;AMR_AF=0.219;AFR_AF=0.2655;EUR_AF=0.2117;SAS_AF=0.1575;AA=C|||;VT=SNP
6	32217185	rs9267971	T	C	100	PASS	AC=2238;AF=0.446885;AN=5008;NS=2504;DP=18948;EAS_AF=0.4802;AMR_AF=0.5634;AFR_AF=0.323;EUR_AF=0.4105;SAS_AF=0.5348;AA=T|||;VT=SNP
6	32217232	rs9267972	A	G	100	PASS	AC=3465;AF=0.691893;AN=5008;NS=2504;DP=19149;EAS_AF=0.7788;AMR_AF=0.7997;AFR_AF=0.5885;EUR_AF=0.6292;SAS_AF=0.7301;AA=G|||;VT=SNP
6	32217237	rs9267973	G	A	100	PASS	AC=571;AF=0.114018;AN=5008;NS=2504;DP=19450;EAS_AF=0.12;AMR_AF=0.0663;AFR_AF=0.1528;EUR_AF=0.0497;SAS_AF=0.1554;AA=G|||;VT=SNP
6	32217367	rs3130311	A	G	100	PASS	AC=2238;AF=0.446885;AN=5008;NS=2504;DP=20441;EAS_AF=0.4802;AMR_AF=0.5634;AFR_AF=0.323;EUR_AF=0.4105;SAS_AF=0.5348;AA=a|||;VT=SNP
6	32217413	rs3115574	T	C	100	PASS	AC=3819;AF=0.76258;AN=5008;NS=2504;DP=19740;EAS_AF=0.8155;AMR_AF=0.8343;AFR_AF=0.7315;EUR_AF=0.6839;SAS_AF=0.7802;AA=C|||;VT=SNP
6	32217436	rs3130312	A	G	100	PASS	AC=2240;AF=0.447284;AN=5008;NS=2504;DP=18888;EAS_AF=0.4802;AMR_AF=0.5648;AFR_AF=0.323;EUR_AF=0.4105;SAS_AF=0.5358;AA=G|||;VT=SNP
6	32217453	rs3130313	A	G	100	PASS	AC=2240;AF=0.447284;AN=5008;NS=2504;DP=18773;EAS_AF=0.4802;AMR_AF=0.5648;AFR_AF=0.323;EUR_AF=0.4105;SAS_AF=0.5358;AA=a|||;VT=SNP
6	32217594	rs2395112	C	T	100	PASS	AC=2240;AF=0.447284;AN=5008;NS=2504;DP=16765;EAS_AF=0.4802;AMR_AF=0.5648;AFR_AF=0.323;EUR_AF=0.4105;SAS_AF=0.5358;AA=C|||;VT=SNP
6	32217846	rs2894240	G	A	100	PASS	AC=2240;AF=0.447284;AN=5008;NS=2504;DP=13708;EAS_AF=0.4802;AMR_AF=0.5648;AFR_AF=0.323;EUR_AF=0.4105;SAS_AF=0.5358;AA=A|||;VT=SNP
6	32217955	rs9267980	G	A	100	PASS	AC=621;AF=0.124002;AN=5008;NS=2504;DP=12838;EAS_AF=0.12;AMR_AF=0.0677;AFR_AF=0.1884;EUR_AF=0.0517;SAS_AF=0.1554;AA=G|||;VT=SNP
6	32218115	rs547065892	G	A	100	PASS	AC=413;AF=0.0824681;AN=5008;NS=2504;DP=11649;EAS_AF=0.1062;AMR_AF=0.0591;AFR_AF=0.0613;EUR_AF=0.0427;SAS_AF=0.1442;AA=G|||;VT=SNP
6	32218299	rs10223572	T	C	100	PASS	AC=1226;AF=0.244808;AN=5008;NS=2504;DP=12934;EAS_AF=0.2986;AMR_AF=0.2363;AFR_AF=0.2655;EUR_AF=0.2187;SAS_AF=0.1943;AA=C|||;VT=SNP
6	32218325	rs571961396	G	T	100	PASS	AC=1620;AF=0.323482;AN=5008;NS=2504;DP=13845;EAS_AF=0.3601;AMR_AF=0.4971;AFR_AF=0.1346;EUR_AF=0.3588;SAS_AF=0.3814;AA=G|||;VT=SNP
6	32218414	rs10223576	T	C	100	PASS	AC=1091;AF=0.217851;AN=5008;NS=2504;DP=17397;EAS_AF=0.2192;AMR_AF=0.219;AFR_AF=0.2655;EUR_AF=0.2117;SAS_AF=0.1575;AA=T|||;VT=SNP
6	32218666	rs10223580	T	G	100	PASS	AC=1228;AF=0.245208;AN=5008;NS=2504;DP=17964;EAS_AF=0.2986;AMR_AF=0.2363;AFR_AF=0.2655;EUR_AF=0.2187;SAS_AF=0.1963;AA=G|||;VT=SNP
6	32218681	rs10223710	A	G	100	PASS	AC=1228;AF=0.245208;AN=5008;NS=2504;DP=18303;EAS_AF=0.2986;AMR_AF=0.2363;AFR_AF=0.2655;EUR_AF=0.2187;SAS_AF=0.1963;AA=G|||;VT=SNP
6	32218843	rs3115573	A	G	100	PASS	AC=2241;AF=0.447484;AN=5008;NS=2504;DP=19611;EAS_AF=0.4802;AMR_AF=0.5648;AFR_AF=0.323;EUR_AF=0.4105;SAS_AF=0.5368;AA=A|||;VT=SNP
6	32218989	rs9296015	G	A	100	PASS	AC=1228;AF=0.245208;AN=5008;NS=2504;DP=19263;EAS_AF=0.2986;AMR_AF=0.2363;AFR_AF=0.2663;EUR_AF=0.2197;SAS_AF=0.1943;AA=g|||;VT=SNP
6	32219010	rs9296016	T	A	100	PASS	AC=1227;AF=0.245008;AN=5008;NS=2504;DP=19648;EAS_AF=0.2986;AMR_AF=0.2363;AFR_AF=0.2663;EUR_AF=0.2187;SAS_AF=0.1943;AA=t|||;VT=SNP
6	32219159	rs3096701	C	T	100	PASS	AC=2241;AF=0.447484;AN=5008;NS=2504;DP=15849;EAS_AF=0.4802;AMR_AF=0.5648;AFR_AF=0.323;EUR_AF=0.4105;SAS_AF=0.5368;AA=C|||;VT=SNP
6	32219182	rs3130314	G	C	100	PASS	AC=621;AF=0.124002;AN=5008;NS=2504;DP=15919;EAS_AF=0.12;AMR_AF=0.0677;AFR_AF=0.1884;EUR_AF=0.0517;SAS_AF=0.1554;AA=G|||;VT=SNP
6	32219320	rs9267989	G	T	100	PASS	AC=513;AF=0.102436;AN=5008;NS=2504;DP=14013;EAS_AF=0.0516;AMR_AF=0.2291;AFR_AF=0.0424;EUR_AF=0.175;SAS_AF=0.0716;AA=G|||;VT=SNP
6	32219326	rs41264782	G	A	100	PASS	AC=1226;AF=0.244808;AN=5008;NS=2504;DP=13521;EAS_AF=0.2986;AMR_AF=0.2363;AFR_AF=0.2655;EUR_AF=0.2187;SAS_AF=0.1943;AA=A|||;VT=SNP
6	32219611	rs114165089	C	T	100	PASS	AC=375;AF=0.0748802;AN=5008;NS=2504;DP=17216;EAS_AF=0.1617;AMR_AF=0.0173;AFR_AF=0.0734;EUR_AF=0.0408;SAS_AF=0.0634;AA=C|||;VT=SNP
6	32219725	rs4959089	A	G	100	PASS	AC=1226;AF=0.244808;AN=5008;NS=2504;DP=19078;EAS_AF=0.2986;AMR_AF=0.2363;AFR_AF=0.2655;EUR_AF=0.2187;SAS_AF=0.1943;AA=G|||;VT=SNP
6	32219838	rs9357138	C	T	100	PASS	AC=828;AF=0.165335;AN=5008;NS=2504;DP=20202;EAS_AF=0.2371;AMR_AF=0.1844;AFR_AF=0.0817;EUR_AF=0.1412;SAS_AF=0.2157;AA=C|||;VT=SNP
6	32219962	rs4959090	G	A	100	PASS	AC=1227;AF=0.245008;AN=5008;NS=2504;DP=18659;EAS_AF=0.2986;AMR_AF=0.2363;AFR_AF=0.2663;EUR_AF=0.2187;SAS_AF=0.1943;AA=A|||;VT=SNP
6	32219978	rs3132952	T	C	100	PASS	AC=571;AF=0.114018;AN=5008;NS=2504;DP=18774;EAS_AF=0.12;AMR_AF=0.0663;AFR_AF=0.1528;EUR_AF=0.0497;SAS_AF=0.1554;AA=T|||;VT=SNP
6	32220037	rs6921945	A	C	100	PASS	AC=1226;AF=0.244808;AN=5008;NS=2504;DP=18985;EAS_AF=0.2986;AMR_AF=0.2363;AFR_AF=0.2655;EUR_AF=0.2187;SAS_AF=0.1943;AA=A|||;VT=SNP
6	32220484	rs3115572	C	G	100	PASS	AC=3480;AF=0.694888;AN=5008;NS=2504;DP=21716;EAS_AF=0.7788;AMR_AF=0.8026;AFR_AF=0.5983;EUR_AF=0.6302;SAS_AF=0.729;AA=G|||;VT=SNP
6	32220577	rs12525893	C	T	100	PASS	AC=1090;AF=0.217652;AN=5008;NS=2504;DP=19713;EAS_AF=0.2192;AMR_AF=0.2176;AFR_AF=0.2655;EUR_AF=0.2117;SAS_AF=0.1575;AA=C|||;VT=SNP
6	32220685	rs3130315	G	A	100	PASS	AC=2241;AF=0.447484;AN=5008;NS=2504;DP=20154;EAS_AF=0.4802;AMR_AF=0.5648;AFR_AF=0.323;EUR_AF=0.4105;SAS_AF=0.5368;AA=G|||;VT=SNP
6	32220918	rs3115571	A	G	100	PASS	AC=3467;AF=0.692292;AN=5008;NS=2504;DP=18898;EAS_AF=0.7788;AMR_AF=0.8012;AFR_AF=0.5885;EUR_AF=0.6292;SAS_AF=0.7311;AA=G|||;VT=SNP
6	32221228	rs3130316	T	C	100	PASS	AC=3467;AF=0.692292;AN=5008;NS=2504;DP=15257;EAS_AF=0.7788;AMR_AF=0.8012;AFR_AF=0.5885;EUR_AF=0.6292;SAS_AF=0.7311;AA=C|||;VT=SNP
6	32221413	rs3130317	T	A	100	PASS	AC=2240;AF=0.447284;AN=5008;NS=2504;DP=15222;EAS_AF=0.4802;AMR_AF=0.5648;AFR_AF=0.3222;EUR_AF=0.4105;SAS_AF=0.5368;AA=T|||;VT=SNP
6	32221552	rs9267995	G	A	100	PASS	AC=2846;AF=0.568291;AN=5008;NS=2504;DP=14438;EAS_AF=0.6587;AMR_AF=0.7334;AFR_AF=0.4002;EUR_AF=0.5775;SAS_AF=0.5757;AA=A|||;VT=SNP
6	32221645	rs41264786	C	T	100	PASS	AC=628;AF=0.125399;AN=5008;NS=2504;DP=16176;EAS_AF=0.1161;AMR_AF=0.1585;AFR_AF=0.0961;EUR_AF=0.1829;SAS_AF=0.092;AA=T|||;VT=SNP
6	32221782	rs3096700	A	C	100	PASS	AC=3467;AF=0.692292;AN=5008;NS=2504;DP=17524;EAS_AF=0.7788;AMR_AF=0.8012;AFR_AF=0.5885;EUR_AF=0.6292;SAS_AF=0.7311;AA=C|||;VT=SNP
6	32221934	rs9267996	A	G	100	PASS	AC=1633;AF=0.326078;AN=5008;NS=2504;DP=18584;EAS_AF=0.371;AMR_AF=0.4971;AFR_AF=0.1346;EUR_AF=0.3588;SAS_AF=0.3834;AA=A|||;VT=SNP
6	32222706	rs3115570	A	G	100	PASS	AC=2354;AF=0.470048;AN=5008;NS=2504;DP=9604;EAS_AF=0.5605;AMR_AF=0.572;AFR_AF=0.3222;EUR_AF=0.4135;SAS_AF=0.5624;AA=a|||;VT=SNP
6	32223022	rs2021889	C	T	100	PASS	AC=1098;AF=0.219249;AN=5008;NS=2504;DP=9087;EAS_AF=0.2192;AMR_AF=0.219;AFR_AF=0.2678;EUR_AF=0.2157;SAS_AF=0.1575;AA=C|||;VT=SNP
6	32223191	rs9469094	G	C	100	PASS	AC=466;AF=0.0930511;AN=5008;NS=2504;DP=15992;EAS_AF=0.1032;AMR_AF=0.0605;AFR_AF=0.1702;EUR_AF=0.0308;SAS_AF=0.0654;AA=G|||;VT=SNP
6	32223258	rs3130320	T	C	100	PASS	AC=3653;AF=0.729433;AN=5008;NS=2504;DP=18963;EAS_AF=0.7589;AMR_AF=0.8156;AFR_AF=0.7262;EUR_AF=0.6511;SAS_AF=0.7229;AA=C|||;VT=SNP
6	32223418	rs3130321	C	T	100	PASS	AC=1039;AF=0.207468;AN=5008;NS=2504;DP=18006;EAS_AF=0.2133;AMR_AF=0.0994;AFR_AF=0.2209;EUR_AF=0.2227;SAS_AF=0.2444;AA=C|||;VT=SNP
6	32223531	rs9268000	A	C	100	PASS	AC=1444;AF=0.288339;AN=5008;NS=2504;DP=18214;EAS_AF=0.3284;AMR_AF=0.4899;AFR_AF=0.1172;EUR_AF=0.34;SAS_AF=0.2822;AA=A|||;VT=SNP;EX_TARGET
6	32223632	rs3132966	G	A	100	PASS	AC=1040;AF=0.207668;AN=5008;NS=2504;DP=19240;EAS_AF=0.2143;AMR_AF=0.0994;AFR_AF=0.2209;EUR_AF=0.2227;SAS_AF=0.2444;AA=G|||;VT=SNP;EX_TARGET
6	32223770	rs6457513	T	C	100	PASS	AC=1304;AF=0.260383;AN=5008;NS=2504;DP=20166;EAS_AF=0.2391;AMR_AF=0.1369;AFR_AF=0.357;EUR_AF=0.2376;SAS_AF=0.2628;AA=T|||;VT=SNP
6	32223775	rs6457514	A	G	100	PASS	AC=1303;AF=0.260184;AN=5008;NS=2504;DP=20005;EAS_AF=0.2391;AMR_AF=0.1369;AFR_AF=0.357;EUR_AF=0.2366;SAS_AF=0.2628;AA=a|||;VT=SNP
6	32223785	rs6457515	G	C	100	PASS	AC=1304;AF=0.260383;AN=5008;NS=2504;DP=19586;EAS_AF=0.2391;AMR_AF=0.1369;AFR_AF=0.3578;EUR_AF=0.2366;SAS_AF=0.2628;AA=g|||;VT=SNP
6	32223830	rs6457516	A	T	100	PASS	AC=1303;AF=0.260184;AN=5008;NS=2504;DP=17757;EAS_AF=0.2381;AMR_AF=0.1369;AFR_AF=0.3578;EUR_AF=0.2366;SAS_AF=0.2628;AA=a|||;VT=SNP
6	32223925	rs3130322	T	C	100	PASS	AC=1300;AF=0.259585;AN=5008;NS=2504;DP=17571;EAS_AF=0.2381;AMR_AF=0.1369;AFR_AF=0.3578;EUR_AF=0.2366;SAS_AF=0.2597;AA=T|||;VT=SNP
6	32223947	rs3132967	T	A	100	PASS	AC=1300;AF=0.259585;AN=5008;NS=2504;DP=17561;EAS_AF=0.2381;AMR_AF=0.1369;AFR_AF=0.3578;EUR_AF=0.2366;SAS_AF=0.2597;AA=T|||;VT=SNP
6	32224139	rs3115569	G	A	100	PASS	AC=1296;AF=0.258786;AN=5008;NS=2504;DP=16866;EAS_AF=0.2371;AMR_AF=0.1354;AFR_AF=0.357;EUR_AF=0.2366;SAS_AF=0.2587;AA=g|||;VT=SNP
6	32224319	rs3115568	G	T	100	PASS	AC=1293;AF=0.258187;AN=5008;NS=2504;DP=15668;EAS_AF=0.2371;AMR_AF=0.1354;AFR_AF=0.3548;EUR_AF=0.2366;SAS_AF=0.2587;AA=g|||;VT=SNP
6	32224388	rs9268005	C	A	100	PASS	AC=3650;AF=0.728834;AN=5008;NS=2504;DP=15460;EAS_AF=0.7748;AMR_AF=0.7133;AFR_AF=0.6793;EUR_AF=0.666;SAS_AF=0.8241;AA=A|||;VT=SNP
6	32224439	rs6908903	G	A	100	PASS	AC=1285;AF=0.256589;AN=5008;NS=2504;DP=15849;EAS_AF=0.2292;AMR_AF=0.1354;AFR_AF=0.3517;EUR_AF=0.2366;SAS_AF=0.2628;AA=G|||;VT=SNP
6	32224489	rs6908927	G	A	100	PASS	AC=1285;AF=0.256589;AN=5008;NS=2504;DP=16229;EAS_AF=0.2282;AMR_AF=0.1354;AFR_AF=0.354;EUR_AF=0.2366;SAS_AF=0.2607;AA=G|||;VT=SNP
6	32224828	rs9268013	G	C	100	PASS	AC=1042;AF=0.208067;AN=5008;NS=2504;DP=14596;EAS_AF=0.2163;AMR_AF=0.0994;AFR_AF=0.2194;EUR_AF=0.2227;SAS_AF=0.2464;AA=G|||;VT=SNP
6	32224852	rs9268014	C	T	100	PASS	AC=1294;AF=0.258387;AN=5008;NS=2504;DP=15416;EAS_AF=0.2371;AMR_AF=0.1354;AFR_AF=0.3548;EUR_AF=0.2366;SAS_AF=0.2597;AA=c|||;VT=SNP
6	32224937	rs9268015	A	G	100	PASS	AC=1293;AF=0.258187;AN=5008;NS=2504;DP=17454;EAS_AF=0.2371;AMR_AF=0.1354;AFR_AF=0.3548;EUR_AF=0.2366;SAS_AF=0.2587;AA=a|||;VT=SNP
6	32225050	rs9268016	T	C	100	PASS	AC=1293;AF=0.258187;AN=5008;NS=2504;DP=16455;EAS_AF=0.2371;AMR_AF=0.1354;AFR_AF=0.3548;EUR_AF=0.2366;SAS_AF=0.2587;AA=t|||;VT=SNP
6	32225072	rs9268017	T	G	100	PASS	AC=1293;AF=0.258187;AN=5008;NS=2504;DP=16744;EAS_AF=0.2371;AMR_AF=0.1354;AFR_AF=0.3548;EUR_AF=0.2366;SAS_AF=0.2587;AA=T|||;VT=SNP
6	32225729	rs529358641	G	A	100	PASS	AC=533;AF=0.10643;AN=5008;NS=2504;DP=20949;EAS_AF=0.1994;AMR_AF=0.0303;AFR_AF=0.0976;EUR_AF=0.0746;SAS_AF=0.1094;AA=g|||;VT=SNP
6	32226126	rs111257207	T	C	100	PASS	AC=1094;AF=0.21845;AN=5008;NS=2504;DP=19638;EAS_AF=0.2371;AMR_AF=0.1167;AFR_AF=0.2194;EUR_AF=0.2296;SAS_AF=0.2587;AA=C|||;VT=SNP
6	32226256	rs142071717	A	G	100	PASS	AC=1041;AF=0.207867;AN=5008;NS=2504;DP=20022;EAS_AF=0.2163;AMR_AF=0.0994;AFR_AF=0.2194;EUR_AF=0.2227;SAS_AF=0.2454;AA=A|||;VT=SNP
6	32226824	rs9268029	A	C	100	PASS	AC=1293;AF=0.258187;AN=5008;NS=2504;DP=20803;EAS_AF=0.2371;AMR_AF=0.1354;AFR_AF=0.3548;EUR_AF=0.2366;SAS_AF=0.2587;AA=C|||;VT=SNP
6	32226992	rs78885616	G	A	100	PASS	AC=630;AF=0.125799;AN=5008;NS=2504;DP=21974;EAS_AF=0.1161;AMR_AF=0.1585;AFR_AF=0.0968;EUR_AF=0.1839;SAS_AF=0.092;AA=G|||;VT=SNP
6	32227082	rs9268030	G	A	100	PASS	AC=1293;AF=0.258187;AN=5008;NS=2504;DP=20790;EAS_AF=0.2371;AMR_AF=0.1354;AFR_AF=0.3548;EUR_AF=0.2366;SAS_AF=0.2587;AA=G|||;VT=SNP
6	32227112	rs9268031	C	T	100	PASS	AC=1294;AF=0.258387;AN=5008;NS=2504;DP=21184;EAS_AF=0.2371;AMR_AF=0.1354;AFR_AF=0.3548;EUR_AF=0.2376;SAS_AF=0.2587;AA=T|||;VT=SNP
6	32227488	rs9268035	A	G	100	PASS	AC=1639;AF=0.327276;AN=5008;NS=2504;DP=18488;EAS_AF=0.3611;AMR_AF=0.5014;AFR_AF=0.1339;EUR_AF=0.3718;SAS_AF=0.3845;AA=A|||;VT=SNP
6	32227506	rs3115567	G	T	100	PASS	AC=1026;AF=0.204872;AN=5008;NS=2504;DP=18438;EAS_AF=0.2153;AMR_AF=0.0994;AFR_AF=0.2103;EUR_AF=0.2227;SAS_AF=0.2434;AA=g|||;VT=SNP
6	32227556	rs111750542	G	A	100	PASS	AC=154;AF=0.0307508;AN=5008;NS=2504;DP=18506;EAS_AF=0.0208;AMR_AF=0.0303;AFR_AF=0.0045;EUR_AF=0.0815;SAS_AF=0.0245;AA=G|||;VT=SNP
6	32227839	rs139600543	A	T	100	PASS	AC=1293;AF=0.258187;AN=5008;NS=2504;DP=17732;EAS_AF=0.2371;AMR_AF=0.1354;AFR_AF=0.3548;EUR_AF=0.2366;SAS_AF=0.2587;AA=t|||;VT=SNP
6	32228057	rs139712278	T	C	100	PASS	AC=234;AF=0.0467252;AN=5008;NS=2504;DP=19715;EAS_AF=0.1558;AMR_AF=0.0115;AFR_AF=0;EUR_AF=0.0388;SAS_AF=0.0307;AA=T|||;VT=SNP
6	32228496	rs145458341	G	T	100	PASS	AC=212;AF=0.0423323;AN=5008;NS=2504;DP=20137;EAS_AF=0.0208;AMR_AF=0.0432;AFR_AF=0.0582;EUR_AF=0.0249;SAS_AF=0.0603;AA=G|||;VT=SNP
6	32228918	rs3130326	T	C	100	PASS	AC=584;AF=0.116613;AN=5008;NS=2504;DP=21871;EAS_AF=0.1181;AMR_AF=0.0749;AFR_AF=0.1543;EUR_AF=0.0557;SAS_AF=0.1564;AA=T|||;VT=SNP
6	32229041	rs148409850	G	A	100	PASS	AC=153;AF=0.0305511;AN=5008;NS=2504;DP=20260;EAS_AF=0.0208;AMR_AF=0.0187;AFR_AF=0.0393;EUR_AF=0.0179;SAS_AF=0.0501;AA=G|||;VT=SNP
6	32229238	rs3132969	T	C	100	PASS	AC=1292;AF=0.257987;AN=5008;NS=2504;DP=18940;EAS_AF=0.2361;AMR_AF=0.1354;AFR_AF=0.3548;EUR_AF=0.2366;SAS_AF=0.2587;AA=T|||;VT=SNP
6	32229263	rs140736091	A	T	100	PASS	AC=233;AF=0.0465256;AN=5008;NS=2504;DP=19056;EAS_AF=0.1548;AMR_AF=0.0115;AFR_AF=0;EUR_AF=0.0388;SAS_AF=0.0307;AA=A|||;VT=SNP
6	32229442	rs3130327	G	A	100	PASS	AC=1293;AF=0.258187;AN=5008;NS=2504;DP=20010;EAS_AF=0.2371;AMR_AF=0.1354;AFR_AF=0.3548;EUR_AF=0.2366;SAS_AF=0.2587;AA=G|||;VT=SNP
6	32229631	rs6457524	C	T	100	PASS	AC=584;AF=0.116613;AN=5008;NS=2504;DP=16817;EAS_AF=0.1181;AMR_AF=0.0749;AFR_AF=0.1543;EUR_AF=0.0557;SAS_AF=0.1564;AA=C|||;VT=SNP
6	32229655	rs9268045	C	T	100	PASS	AC=1639;AF=0.327276;AN=5008;NS=2504;DP=16695;EAS_AF=0.3611;AMR_AF=0.5014;AFR_AF=0.1339;EUR_AF=0.3718;SAS_AF=0.3845;AA=C|||;VT=SNP
6	32229721	rs6457525	G	A	100	PASS	AC=1293;AF=0.258187;AN=5008;NS=2504;DP=16208;EAS_AF=0.2371;AMR_AF=0.1354;AFR_AF=0.3548;EUR_AF=0.2366;SAS_AF=0.2587;AA=G|||;VT=SNP
6	32229826	rs6457526	C	T	100	PASS	AC=1294;AF=0.258387;AN=5008;NS=2504;DP=17837;EAS_AF=0.2371;AMR_AF=0.1354;AFR_AF=0.3555;EUR_AF=0.2366;SAS_AF=0.2587;AA=c|||;VT=SNP
6	32230056	rs3096687	C	T	100	PASS	AC=1053;AF=0.210264;AN=5008;NS=2504;DP=20081;EAS_AF=0.2272;AMR_AF=0.0994;AFR_AF=0.2201;EUR_AF=0.2227;SAS_AF=0.2454;AA=c|||;VT=SNP
6	32230097	rs3096686	C	G	100	PASS	AC=1294;AF=0.258387;AN=5008;NS=2504;DP=20242;EAS_AF=0.2371;AMR_AF=0.1369;AFR_AF=0.3548;EUR_AF=0.2366;SAS_AF=0.2587;AA=G|||;VT=SNP
6	32230208	rs3132970	G	A	100	PASS	AC=1294;AF=0.258387;AN=5008;NS=2504;DP=20153;EAS_AF=0.2371;AMR_AF=0.1354;AFR_AF=0.3555;EUR_AF=0.2366;SAS_AF=0.2587;AA=G|||;VT=SNP
6	32230214	rs3115566	T	C	100	PASS	AC=1293;AF=0.258187;AN=5008;NS=2504;DP=20299;EAS_AF=0.2371;AMR_AF=0.1354;AFR_AF=0.3548;EUR_AF=0.2366;SAS_AF=0.2587;AA=T|||;VT=SNP
6	32230344	rs3115565	T	A	100	PASS	AC=1041;AF=0.207867;AN=5008;NS=2504;DP=21448;EAS_AF=0.2163;AMR_AF=0.0994;AFR_AF=0.2194;EUR_AF=0.2227;SAS_AF=0.2454;AA=T|||;VT=SNP
6	32230354	rs3132972	A	G	100	PASS	AC=3452;AF=0.689297;AN=5008;NS=2504;DP=20734;EAS_AF=0.7569;AMR_AF=0.7983;AFR_AF=0.5908;EUR_AF=0.6441;SAS_AF=0.7219;AA=G|||;VT=SNP
6	32230608	rs9268055	T	C	100	PASS	AC=1293;AF=0.258187;AN=5008;NS=2504;DP=19308;EAS_AF=0.2371;AMR_AF=0.1354;AFR_AF=0.3548;EUR_AF=0.2366;SAS_AF=0.2587;AA=C|||;VT=SNP;EX_TARGET
6	32230658	rs9268056	C	G	100	PASS	AC=1294;AF=0.258387;AN=5008;NS=2504;DP=20652;EAS_AF=0.2371;AMR_AF=0.1354;AFR_AF=0.3555;EUR_AF=0.2366;SAS_AF=0.2587;AA=G|||;VT=SNP
6	32230664	rs9268057	C	T	100	PASS	AC=1294;AF=0.258387;AN=5008;NS=2504;DP=20807;EAS_AF=0.2371;AMR_AF=0.1354;AFR_AF=0.3555;EUR_AF=0.2366;SAS_AF=0.2587;AA=T|||;VT=SNP
6	32230665	rs1150762	G	A	100	PASS	AC=378;AF=0.0754792;AN=5008;NS=2504;DP=20789;EAS_AF=0.1052;AMR_AF=0.0562;AFR_AF=0.0378;EUR_AF=0.0427;SAS_AF=0.1431;AA=G|||;VT=SNP
6	32230678	rs9268059	C	T	100	PASS	AC=1041;AF=0.207867;AN=5008;NS=2504;DP=20618;EAS_AF=0.2163;AMR_AF=0.0994;AFR_AF=0.2194;EUR_AF=0.2227;SAS_AF=0.2454;AA=C|||;VT=SNP
6	32230732	rs3132973	C	T	100	PASS	AC=1294;AF=0.258387;AN=5008;NS=2504;DP=19748;EAS_AF=0.2371;AMR_AF=0.1354;AFR_AF=0.3548;EUR_AF=0.2366;SAS_AF=0.2597;AA=T|||;VT=SNP
6	32230779	rs3130329	A	G	100	PASS	AC=1293;AF=0.258187;AN=5008;NS=2504;DP=20050;EAS_AF=0.2371;AMR_AF=0.1354;AFR_AF=0.3548;EUR_AF=0.2366;SAS_AF=0.2587;AA=A|||;VT=SNP
6	32230824	rs3130330	A	G	100	PASS	AC=1293;AF=0.258187;AN=5008;NS=2504;DP=19920;EAS_AF=0.2371;AMR_AF=0.1354;AFR_AF=0.3548;EUR_AF=0.2366;SAS_AF=0.2587;AA=G|||;VT=SNP
6	32231014	rs4959091	G	A	100	PASS	AC=1690;AF=0.33746;AN=5008;NS=2504;DP=16218;EAS_AF=0.4107;AMR_AF=0.5014;AFR_AF=0.1339;EUR_AF=0.3718;SAS_AF=0.3855;AA=G|||;VT=SNP
6	32231085	rs3115564	C	G	100	PASS	AC=1240;AF=0.247604;AN=5008;NS=2504;DP=19216;EAS_AF=0.2163;AMR_AF=0.1182;AFR_AF=0.3548;EUR_AF=0.2296;SAS_AF=0.2454;AA=C|||;VT=SNP
6	32231313	rs3132926	T	C	100	PASS	AC=1294;AF=0.258387;AN=5008;NS=2504;DP=18610;EAS_AF=0.2371;AMR_AF=0.1354;AFR_AF=0.3548;EUR_AF=0.2376;SAS_AF=0.2587;AA=T|||;VT=SNP
6	32231407	rs3132927	G	A	100	PASS	AC=1041;AF=0.207867;AN=5008;NS=2504;DP=16388;EAS_AF=0.2163;AMR_AF=0.0994;AFR_AF=0.2194;EUR_AF=0.2227;SAS_AF=0.2454;AA=G|||;VT=SNP
6	32231483	rs3130331	C	T	100	PASS	AC=1042;AF=0.208067;AN=5008;NS=2504;DP=19274;EAS_AF=0.2163;AMR_AF=0.0994;AFR_AF=0.2194;EUR_AF=0.2237;SAS_AF=0.2454;AA=C|||;VT=SNP
6	32231547	rs3130332	A	T	100	PASS	AC=1293;AF=0.258187;AN=5008;NS=2504;DP=19065;EAS_AF=0.2371;AMR_AF=0.1354;AFR_AF=0.3548;EUR_AF=0.2366;SAS_AF=0.2587;AA=T|||;VT=SNP
6	32232981	rs9268074	T	C	100	PASS	AC=1293;AF=0.258187;AN=5008;NS=2504;DP=21283;EAS_AF=0.2371;AMR_AF=0.1354;AFR_AF=0.3548;EUR_AF=0.2366;SAS_AF=0.2587;AA=T|||;VT=SNP
6	32233373	rs9268076	A	G	100	PASS	AC=1293;AF=0.258187;AN=5008;NS=2504;DP=20295;EAS_AF=0.2371;AMR_AF=0.1354;AFR_AF=0.3548;EUR_AF=0.2366;SAS_AF=0.2587;AA=A|||;VT=SNP
6	32233461	rs2395113	C	G	100	PASS	AC=717;AF=0.143171;AN=5008;NS=2504;DP=20622;EAS_AF=0.1766;AMR_AF=0.0764;AFR_AF=0.1899;EUR_AF=0.0577;SAS_AF=0.181;AA=C|||;VT=SNP
6	32233547	rs2395114	A	G	100	PASS	AC=1639;AF=0.327276;AN=5008;NS=2504;DP=19059;EAS_AF=0.3611;AMR_AF=0.5014;AFR_AF=0.1339;EUR_AF=0.3718;SAS_AF=0.3845;AA=A|||;VT=SNP
6	32233638	rs3115563	T	A	100	PASS	AC=1292;AF=0.257987;AN=5008;NS=2504;DP=21020;EAS_AF=0.2371;AMR_AF=0.1354;AFR_AF=0.354;EUR_AF=0.2366;SAS_AF=0.2587;AA=T|||;VT=SNP
6	32233814	rs3115562	C	T	100	PASS	AC=719;AF=0.14357;AN=5008;NS=2504;DP=17330;EAS_AF=0.1766;AMR_AF=0.0778;AFR_AF=0.1906;EUR_AF=0.0577;SAS_AF=0.181;AA=C|||;VT=SNP
6	32233886	rs7767325	G	C	100	PASS	AC=1294;AF=0.258387;AN=5008;NS=2504;DP=16288;EAS_AF=0.2371;AMR_AF=0.1354;AFR_AF=0.3548;EUR_AF=0.2366;SAS_AF=0.2597;AA=G|||;VT=SNP
6	32234015	rs3132928	G	A	100	PASS	AC=1294;AF=0.258387;AN=5008;NS=2504;DP=17969;EAS_AF=0.2371;AMR_AF=0.1354;AFR_AF=0.3548;EUR_AF=0.2366;SAS_AF=0.2597;AA=A|||;VT=SNP
6	32234058	rs28366167	T	G	100	PASS	AC=286;AF=0.0571086;AN=5008;NS=2504;DP=15225;EAS_AF=0.0317;AMR_AF=0.0821;AFR_AF=0.0779;EUR_AF=0.0746;SAS_AF=0.0194;AA=T|||;VT=SNP
6	32234198	rs3096685	C	T	100	PASS	AC=1294;AF=0.258387;AN=5008;NS=2504;DP=14082;EAS_AF=0.2371;AMR_AF=0.1354;AFR_AF=0.3548;EUR_AF=0.2376;SAS_AF=0.2587;AA=C|||;VT=SNP
6	32234342	rs3130333	G	T	100	PASS	AC=1293;AF=0.258187;AN=5008;NS=2504;DP=15036;EAS_AF=0.2371;AMR_AF=0.1354;AFR_AF=0.3548;EUR_AF=0.2366;SAS_AF=0.2587;AA=G|||;VT=SNP
6	32234395	rs9268080	A	G	100	PASS	AC=1293;AF=0.258187;AN=5008;NS=2504;DP=16619;EAS_AF=0.2371;AMR_AF=0.1354;AFR_AF=0.3548;EUR_AF=0.2366;SAS_AF=0.2587;AA=G|||;VT=SNP
6	32234412	rs9268081	G	A	100	PASS	AC=3649;AF=0.728634;AN=5008;NS=2504;DP=17010;EAS_AF=0.7748;AMR_AF=0.7133;AFR_AF=0.6785;EUR_AF=0.666;SAS_AF=0.8241;AA=G|||;VT=SNP
6	32234480	rs3132929	G	C	100	PASS	AC=1293;AF=0.258187;AN=5008;NS=2504;DP=16586;EAS_AF=0.2371;AMR_AF=0.1354;AFR_AF=0.3548;EUR_AF=0.2366;SAS_AF=0.2587;AA=C|||;VT=SNP
6	32234512	rs3132930	C	T	100	PASS	AC=1294;AF=0.258387;AN=5008;NS=2504;DP=17180;EAS_AF=0.2371;AMR_AF=0.1354;AFR_AF=0.3555;EUR_AF=0.2366;SAS_AF=0.2587;AA=C|||;VT=SNP
6	32234953	rs9268082	G	T	100	PASS	AC=1639;AF=0.327276;AN=5008;NS=2504;DP=14622;EAS_AF=0.3611;AMR_AF=0.5014;AFR_AF=0.1339;EUR_AF=0.3718;SAS_AF=0.3845;AA=G|||;VT=SNP
6	32235009	rs41289482	G	A	100	PASS	AC=152;AF=0.0303514;AN=5008;NS=2504;DP=14018;EAS_AF=0.006;AMR_AF=0.0576;AFR_AF=0.0023;EUR_AF=0.0746;SAS_AF=0.0286;AA=G|||;VT=SNP
6	32235096	rs3096682	A	C	100	PASS	AC=1293;AF=0.258187;AN=5008;NS=2504;DP=11917;EAS_AF=0.2371;AMR_AF=0.1354;AFR_AF=0.3548;EUR_AF=0.2366;SAS_AF=0.2587;AA=C|||;VT=SNP
6	32235177	rs3096681	A	G	100	PASS	AC=1295;AF=0.258586;AN=5008;NS=2504;DP=12070;EAS_AF=0.2371;AMR_AF=0.1354;AFR_AF=0.3548;EUR_AF=0.2376;SAS_AF=0.2597;AA=G|||;VT=SNP
6	32235384	rs2114436	C	G	100	PASS	AC=719;AF=0.14357;AN=5008;NS=2504;DP=12132;EAS_AF=0.1766;AMR_AF=0.0764;AFR_AF=0.1914;EUR_AF=0.0577;SAS_AF=0.181;AA=C|||;VT=SNP
6	32235597	rs3096680	A	G	100	PASS	AC=1293;AF=0.258187;AN=5008;NS=2504;DP=17044;EAS_AF=0.2371;AMR_AF=0.1354;AFR_AF=0.3548;EUR_AF=0.2366;SAS_AF=0.2587;AA=A|||;VT=SNP
6	32235757	rs17201917	A	G	100	PASS	AC=631;AF=0.125998;AN=5008;NS=2504;DP=20515;EAS_AF=0.1161;AMR_AF=0.1585;AFR_AF=0.0968;EUR_AF=0.1849;SAS_AF=0.092;AA=A|||;VT=SNP
6	32235860	rs3115561	C	G	100	PASS	AC=1293;AF=0.258187;AN=5008;NS=2504;DP=20114;EAS_AF=0.2371;AMR_AF=0.1354;AFR_AF=0.3548;EUR_AF=0.2366;SAS_AF=0.2587;AA=C|||;VT=SNP
6	32235895	rs3132931	T	G	100	PASS	AC=1040;AF=0.207668;AN=5008;NS=2504;DP=20287;EAS_AF=0.2163;AMR_AF=0.0994;AFR_AF=0.2194;EUR_AF=0.2217;SAS_AF=0.2454;AA=T|||;VT=SNP
6	32236039	rs3132932	G	A	100	PASS	AC=1294;AF=0.258387;AN=5008;NS=2504;DP=19653;EAS_AF=0.2371;AMR_AF=0.1354;AFR_AF=0.3548;EUR_AF=0.2366;SAS_AF=0.2597;AA=G|||;VT=SNP
6	32236054	rs3132933	G	T	100	PASS	AC=584;AF=0.116613;AN=5008;NS=2504;DP=19699;EAS_AF=0.1181;AMR_AF=0.0749;AFR_AF=0.1543;EUR_AF=0.0557;SAS_AF=0.1564;AA=G|||;VT=SNP
6	32236142	rs3115560	G	A	100	PASS	AC=1294;AF=0.258387;AN=5008;NS=2504;DP=20394;EAS_AF=0.2371;AMR_AF=0.1354;AFR_AF=0.3555;EUR_AF=0.2366;SAS_AF=0.2587;AA=A|||;VT=SNP
6	32236518	rs41289486	G	A	100	PASS	AC=266;AF=0.053115;AN=5008;NS=2504;DP=14605;EAS_AF=0.0427;AMR_AF=0.1066;AFR_AF=0.0076;EUR_AF=0.0755;SAS_AF=0.0644;AA=G|||;VT=SNP
6	32236976	rs6457527	A	T	100	PASS	AC=585;AF=0.116813;AN=5008;NS=2504;DP=13698;EAS_AF=0.119;AMR_AF=0.0749;AFR_AF=0.1543;EUR_AF=0.0557;SAS_AF=0.1564;AA=A|||;VT=SNP
6	32237221	rs9268083	C	T	100	PASS	AC=1294;AF=0.258387;AN=5008;NS=2504;DP=14222;EAS_AF=0.2371;AMR_AF=0.1369;AFR_AF=0.3548;EUR_AF=0.2366;SAS_AF=0.2587;AA=c|||;VT=SNP
6	32237322	rs7749904	G	A	100	PASS	AC=1293;AF=0.258187;AN=5008;NS=2504;DP=15211;EAS_AF=0.2371;AMR_AF=0.1354;AFR_AF=0.3548;EUR_AF=0.2366;SAS_AF=0.2587;AA=g|||;VT=SNP
6	32237463	rs7770017	T	A	100	PASS	AC=1090;AF=0.217652;AN=5008;NS=2504;DP=14885;EAS_AF=0.2163;AMR_AF=0.1023;AFR_AF=0.2534;EUR_AF=0.2247;SAS_AF=0.2454;AA=t|||;VT=SNP
6	32237487	rs35150653	C	T	100	PASS	AC=170;AF=0.0339457;AN=5008;NS=2504;DP=13426;EAS_AF=0.0288;AMR_AF=0.0101;AFR_AF=0.0129;EUR_AF=0.0258;SAS_AF=0.093;AA=C|||;VT=SNP
6	32237508	rs7749824	A	G	100	PASS	AC=1293;AF=0.258187;AN=5008;NS=2504;DP=13024;EAS_AF=0.2371;AMR_AF=0.1354;AFR_AF=0.3548;EUR_AF=0.2366;SAS_AF=0.2587;AA=G|||;VT=SNP
6	32237614	rs3096671	G	A	100	PASS	AC=1293;AF=0.258187;AN=5008;NS=2504;DP=13962;EAS_AF=0.2371;AMR_AF=0.1354;AFR_AF=0.3548;EUR_AF=0.2366;SAS_AF=0.2587;AA=G|||;VT=SNP
6	32237645	rs2023223	G	C	100	PASS	AC=717;AF=0.143171;AN=5008;NS=2504;DP=13992;EAS_AF=0.1766;AMR_AF=0.0764;AFR_AF=0.1899;EUR_AF=0.0577;SAS_AF=0.181;AA=G|||;VT=SNP
6	32237745	rs3130335	C	T	100	PASS	AC=1293;AF=0.258187;AN=5008;NS=2504;DP=14862;EAS_AF=0.2371;AMR_AF=0.1354;AFR_AF=0.3548;EUR_AF=0.2366;SAS_AF=0.2587;AA=C|||;VT=SNP
6	32237748	rs3096672	G	A	100	PASS	AC=1042;AF=0.208067;AN=5008;NS=2504;DP=14487;EAS_AF=0.2163;AMR_AF=0.0994;AFR_AF=0.2194;EUR_AF=0.2237;SAS_AF=0.2454;AA=g|||;VT=SNP
6	32237926	rs6913182	T	C	100	PASS	AC=4279;AF=0.854433;AN=5008;NS=2504;DP=13167;EAS_AF=0.8909;AMR_AF=0.8718;AFR_AF=0.7753;EUR_AF=0.8499;SAS_AF=0.9162;AA=C|||;VT=SNP
6	32238013	rs3096673	T	C	100	PASS	AC=1294;AF=0.258387;AN=5008;NS=2504;DP=15074;EAS_AF=0.2381;AMR_AF=0.1354;AFR_AF=0.3548;EUR_AF=0.2366;SAS_AF=0.2587;AA=C|||;VT=SNP
6	32238219	rs3096674	G	A	100	PASS	AC=1041;AF=0.207867;AN=5008;NS=2504;DP=16909;EAS_AF=0.2163;AMR_AF=0.0994;AFR_AF=0.2194;EUR_AF=0.2227;SAS_AF=0.2454;AA=g|||;VT=SNP
6	32238266	rs9268086	C	T	100	PASS	AC=1639;AF=0.327276;AN=5008;NS=2504;DP=16056;EAS_AF=0.3611;AMR_AF=0.5014;AFR_AF=0.1339;EUR_AF=0.3718;SAS_AF=0.3845;AA=C|||;VT=SNP
6	32238280	rs6928678	G	A	100	PASS	AC=3648;AF=0.728435;AN=5008;NS=2504;DP=15471;EAS_AF=0.7748;AMR_AF=0.7133;AFR_AF=0.6785;EUR_AF=0.665;SAS_AF=0.8241;AA=A|||;VT=SNP
6	32238298	rs3096675	G	A	100	PASS	AC=1293;AF=0.258187;AN=5008;NS=2504;DP=15051;EAS_AF=0.2371;AMR_AF=0.1354;AFR_AF=0.3548;EUR_AF=0.2366;SAS_AF=0.2587;AA=G|||;VT=SNP
6	32238362	rs144832631	G	A	100	PASS	AC=234;AF=0.0467252;AN=5008;NS=2504;DP=15942;EAS_AF=0.1558;AMR_AF=0.0115;AFR_AF=0;EUR_AF=0.0388;SAS_AF=0.0307;AA=G|||;VT=SNP
6	32238427	rs28366168	A	G	100	PASS	AC=631;AF=0.125998;AN=5008;NS=2504;DP=16334;EAS_AF=0.1171;AMR_AF=0.1585;AFR_AF=0.0968;EUR_AF=0.1839;SAS_AF=0.092;AA=A|||;VT=SNP
6	32238428	rs3130336	C	T	100	PASS	AC=1041;AF=0.207867;AN=5008;NS=2504;DP=16420;EAS_AF=0.2163;AMR_AF=0.0994;AFR_AF=0.2194;EUR_AF=0.2227;SAS_AF=0.2454;AA=C|||;VT=SNP
6	32238510	rs28366170	G	A	100	PASS	AC=664;AF=0.132588;AN=5008;NS=2504;DP=15052;EAS_AF=0.1161;AMR_AF=0.1599;AFR_AF=0.1218;EUR_AF=0.1839;SAS_AF=0.092;AA=G|||;VT=SNP
6	32238511	rs7765103	G	A	100	PASS	AC=1293;AF=0.258187;AN=5008;NS=2504;DP=15134;EAS_AF=0.2371;AMR_AF=0.1354;AFR_AF=0.3548;EUR_AF=0.2366;SAS_AF=0.2587;AA=G|||;VT=SNP
6	32238517	rs7765109	G	A	100	PASS	AC=1293;AF=0.258187;AN=5008;NS=2504;DP=14992;EAS_AF=0.2371;AMR_AF=0.1354;AFR_AF=0.3548;EUR_AF=0.2366;SAS_AF=0.2587;AA=A|||;VT=SNP
6	32238538	rs7746994	T	C	100	PASS	AC=1293;AF=0.258187;AN=5008;NS=2504;DP=15461;EAS_AF=0.2371;AMR_AF=0.1354;AFR_AF=0.3548;EUR_AF=0.2366;SAS_AF=0.2587;AA=C|||;VT=SNP
6	32238680	rs3132945	A	G	100	PASS	AC=1294;AF=0.258387;AN=5008;NS=2504;DP=18865;EAS_AF=0.2371;AMR_AF=0.1354;AFR_AF=0.3555;EUR_AF=0.2366;SAS_AF=0.2587;AA=G|||;VT=SNP
6	32238802	rs2395115	T	C	100	PASS	AC=1639;AF=0.327276;AN=5008;NS=2504;DP=18054;EAS_AF=0.3611;AMR_AF=0.5014;AFR_AF=0.1339;EUR_AF=0.3718;SAS_AF=0.3845;AA=T|||;VT=SNP
6	32239024	rs3096676	A	C	100	PASS	AC=1293;AF=0.258187;AN=5008;NS=2504;DP=20180;EAS_AF=0.2371;AMR_AF=0.1354;AFR_AF=0.3548;EUR_AF=0.2366;SAS_AF=0.2587;AA=A|||;VT=SNP
6	32239050	rs3096677	A	C	100	PASS	AC=1041;AF=0.207867;AN=5008;NS=2504;DP=20222;EAS_AF=0.2163;AMR_AF=0.0994;AFR_AF=0.2194;EUR_AF=0.2227;SAS_AF=0.2454;AA=A|||;VT=SNP
6	32239314	rs3096678	G	A	100	PASS	AC=1041;AF=0.207867;AN=5008;NS=2504;DP=19083;EAS_AF=0.2163;AMR_AF=0.0994;AFR_AF=0.2194;EUR_AF=0.2227;SAS_AF=0.2454;AA=A|||;VT=SNP
6	32239341	rs3115559	C	T	100	PASS	AC=1293;AF=0.258187;AN=5008;NS=2504;DP=19155;EAS_AF=0.2371;AMR_AF=0.1354;AFR_AF=0.3548;EUR_AF=0.2366;SAS_AF=0.2587;AA=T|||;VT=SNP
6	32239427	rs3115558	G	A	100	PASS	AC=1040;AF=0.207668;AN=5008;NS=2504;DP=19612;EAS_AF=0.2163;AMR_AF=0.098;AFR_AF=0.2194;EUR_AF=0.2227;SAS_AF=0.2454;AA=g|||;VT=SNP
6	32239558	rs2022539	A	C	100	PASS	AC=1640;AF=0.327476;AN=5008;NS=2504;DP=19532;EAS_AF=0.3611;AMR_AF=0.5014;AFR_AF=0.1339;EUR_AF=0.3718;SAS_AF=0.3855;AA=A|||;VT=SNP
6	32239651	rs3115557	C	T	100	PASS	AC=1041;AF=0.207867;AN=5008;NS=2504;DP=18690;EAS_AF=0.2163;AMR_AF=0.0994;AFR_AF=0.2194;EUR_AF=0.2227;SAS_AF=0.2454;AA=C|||;VT=SNP
6	32239732	rs13216277	A	G	100	PASS	AC=181;AF=0.0361422;AN=5008;NS=2504;DP=18172;EAS_AF=0.0208;AMR_AF=0.0259;AFR_AF=0.056;EUR_AF=0.0189;SAS_AF=0.0501;AA=A|||;VT=SNP
6	32240611	rs9268096	A	G	100	PASS	AC=1042;AF=0.208067;AN=5008;NS=2504;DP=20893;EAS_AF=0.2163;AMR_AF=0.0994;AFR_AF=0.2201;EUR_AF=0.2227;SAS_AF=0.2454;AA=A|||;VT=SNP
6	32240875	rs4713515	A	G	100	PASS	AC=2240;AF=0.447284;AN=5008;NS=2504;DP=20148;EAS_AF=0.4732;AMR_AF=0.6571;AFR_AF=0.2247;EUR_AF=0.5497;SAS_AF=0.4673;AA=A|||;VT=SNP
6	32241203	rs3130337	G	A	100	PASS	AC=1041;AF=0.207867;AN=5008;NS=2504;DP=19664;EAS_AF=0.2163;AMR_AF=0.0994;AFR_AF=0.2194;EUR_AF=0.2227;SAS_AF=0.2454;AA=G|||;VT=SNP
6	32241452	rs114872782	C	T	100	PASS	AC=181;AF=0.0361422;AN=5008;NS=2504;DP=19947;EAS_AF=0.0208;AMR_AF=0.0259;AFR_AF=0.056;EUR_AF=0.0189;SAS_AF=0.0501;AA=C|||;VT=SNP
6	32241720	rs3130338	G	A	100	PASS	AC=1293;AF=0.258187;AN=5008;NS=2504;DP=19760;EAS_AF=0.2371;AMR_AF=0.1354;AFR_AF=0.3548;EUR_AF=0.2366;SAS_AF=0.2587;AA=A|||;VT=SNP
6	32242492	rs3096679	T	G	100	PASS	AC=1293;AF=0.258187;AN=5008;NS=2504;DP=20259;EAS_AF=0.2371;AMR_AF=0.1354;AFR_AF=0.3548;EUR_AF=0.2366;SAS_AF=0.2587;AA=G|||;VT=SNP
6	32242676	rs9268100	A	G	100	PASS	AC=1675;AF=0.334465;AN=5008;NS=2504;DP=21109;EAS_AF=0.3343;AMR_AF=0.1758;AFR_AF=0.4092;EUR_AF=0.2803;SAS_AF=0.4018;AA=A|||;VT=SNP
6	32242761	rs2114434	A	G	100	PASS	AC=1294;AF=0.258387;AN=5008;NS=2504;DP=18294;EAS_AF=0.2381;AMR_AF=0.1354;AFR_AF=0.3548;EUR_AF=0.2366;SAS_AF=0.2587;AA=G|||;VT=SNP
6	32242838	rs2114435	A	G	100	PASS	AC=1057;AF=0.211062;AN=5008;NS=2504;DP=16080;EAS_AF=0.2173;AMR_AF=0.0994;AFR_AF=0.23;EUR_AF=0.2237;SAS_AF=0.2454;AA=A|||;VT=SNP
6	32242894	rs28752481	C	G	100	PASS	AC=629;AF=0.125599;AN=5008;NS=2504;DP=17751;EAS_AF=0.1151;AMR_AF=0.1585;AFR_AF=0.0968;EUR_AF=0.1839;SAS_AF=0.092;AA=C|||;VT=SNP
6	32243088	rs1559870	A	G	100	PASS	AC=717;AF=0.143171;AN=5008;NS=2504;DP=17529;EAS_AF=0.1766;AMR_AF=0.0764;AFR_AF=0.1899;EUR_AF=0.0577;SAS_AF=0.181;AA=A|||;VT=SNP
6	32243107	rs1559871	A	G	100	PASS	AC=717;AF=0.143171;AN=5008;NS=2504;DP=17285;EAS_AF=0.1766;AMR_AF=0.0764;AFR_AF=0.1899;EUR_AF=0.0577;SAS_AF=0.181;AA=A|||;VT=SNP
6	32243110	rs1559872	A	C	100	PASS	AC=1294;AF=0.258387;AN=5008;NS=2504;DP=17294;EAS_AF=0.2381;AMR_AF=0.1354;AFR_AF=0.3548;EUR_AF=0.2366;SAS_AF=0.2587;AA=C|||;VT=SNP
6	32243129	rs1559873	T	C	100	PASS	AC=1043;AF=0.208267;AN=5008;NS=2504;DP=16923;EAS_AF=0.2173;AMR_AF=0.0994;AFR_AF=0.2194;EUR_AF=0.2227;SAS_AF=0.2464;AA=T|||;VT=SNP
6	32243155	rs1559874	G	A	100	PASS	AC=1049;AF=0.209465;AN=5008;NS=2504;DP=16463;EAS_AF=0.2183;AMR_AF=0.0994;AFR_AF=0.2209;EUR_AF=0.2247;SAS_AF=0.2474;AA=G|||;VT=SNP
6	32244627	rs3130340	T	C	100	PASS	AC=1294;AF=0.258387;AN=5008;NS=2504;DP=17686;EAS_AF=0.2381;AMR_AF=0.1354;AFR_AF=0.3548;EUR_AF=0.2366;SAS_AF=0.2587;AA=C|||;VT=SNP
6	32245370	rs9268103	A	G	100	PASS	AC=4280;AF=0.854633;AN=5008;NS=2504;DP=19270;EAS_AF=0.8909;AMR_AF=0.8718;AFR_AF=0.7761;EUR_AF=0.8499;SAS_AF=0.9162;AA=G|||;VT=SNP
6	32245827	rs3115553	C	T	100	PASS	AC=1293;AF=0.258187;AN=5008;NS=2504;DP=19767;EAS_AF=0.2371;AMR_AF=0.1354;AFR_AF=0.3548;EUR_AF=0.2366;SAS_AF=0.2587;AA=T|||;VT=SNP
6	32245836	rs115739548	C	T	100	PASS	AC=375;AF=0.0748802;AN=5008;NS=2504;DP=19545;EAS_AF=0.1617;AMR_AF=0.0173;AFR_AF=0.0734;EUR_AF=0.0408;SAS_AF=0.0634;AA=C|||;VT=SNP
6	32246156	rs3115552	C	T	100	PASS	AC=1293;AF=0.258187;AN=5008;NS=2504;DP=16649;EAS_AF=0.2371;AMR_AF=0.1354;AFR_AF=0.3548;EUR_AF=0.2366;SAS_AF=0.2587;AA=T|||;VT=SNP
6	32246573	rs28366171	C	T	100	PASS	AC=630;AF=0.125799;AN=5008;NS=2504;DP=16562;EAS_AF=0.1161;AMR_AF=0.1585;AFR_AF=0.0968;EUR_AF=0.1839;SAS_AF=0.092;AA=C|||;VT=SNP
6	32247064	rs3130341	T	C	100	PASS	AC=1294;AF=0.258387;AN=5008;NS=2504;DP=18921;EAS_AF=0.2381;AMR_AF=0.1354;AFR_AF=0.3548;EUR_AF=0.2366;SAS_AF=0.2587;AA=C|||;VT=SNP
6	32247315	rs3132951	C	T	100	PASS	AC=1042;AF=0.208067;AN=5008;NS=2504;DP=15639;EAS_AF=0.2163;AMR_AF=0.0994;AFR_AF=0.2201;EUR_AF=0.2227;SAS_AF=0.2454;AA=C|||;VT=SNP
6	32247357	rs116927611	C	T	100	PASS	AC=144;AF=0.028754;AN=5008;NS=2504;DP=16770;EAS_AF=0.0377;AMR_AF=0.013;AFR_AF=0.0129;EUR_AF=0.0338;SAS_AF=0.047;AA=C|||;VT=SNP
6	32247505	rs9268109	G	T	100	PASS	AC=1085;AF=0.216653;AN=5008;NS=2504;DP=18064;EAS_AF=0.2163;AMR_AF=0.1052;AFR_AF=0.2481;EUR_AF=0.2247;SAS_AF=0.2454;AA=g|||;VT=SNP
6	32247710	rs7757760	T	G	100	PASS	AC=1138;AF=0.227236;AN=5008;NS=2504;DP=17930;EAS_AF=0.2371;AMR_AF=0.1225;AFR_AF=0.2481;EUR_AF=0.2316;SAS_AF=0.2587;AA=G|||;VT=SNP
6	32247771	rs7776041	G	A	100	PASS	AC=1085;AF=0.216653;AN=5008;NS=2504;DP=18229;EAS_AF=0.2163;AMR_AF=0.1052;AFR_AF=0.2481;EUR_AF=0.2247;SAS_AF=0.2454;AA=G|||;VT=SNP
6	32247990	rs9268112	A	G	100	PASS	AC=3602;AF=0.719249;AN=5008;NS=2504;DP=17235;EAS_AF=0.7748;AMR_AF=0.7089;AFR_AF=0.6467;EUR_AF=0.664;SAS_AF=0.8241;AA=G|||;VT=SNP
6	32248166	rs9268113	G	C	100	PASS	AC=1648;AF=0.329073;AN=5008;NS=2504;DP=14435;EAS_AF=0.3571;AMR_AF=0.5043;AFR_AF=0.1513;EUR_AF=0.3688;SAS_AF=0.3753;AA=G|||;VT=SNP
6	32248176	rs6457530	C	T	100	PASS	AC=1085;AF=0.216653;AN=5008;NS=2504;DP=13620;EAS_AF=0.2163;AMR_AF=0.1052;AFR_AF=0.2481;EUR_AF=0.2247;SAS_AF=0.2454;AA=C|||;VT=SNP
6	32248364	rs9268115	C	T	100	PASS	AC=1677;AF=0.334864;AN=5008;NS=2504;DP=19011;EAS_AF=0.3611;AMR_AF=0.5072;AFR_AF=0.1573;EUR_AF=0.3748;SAS_AF=0.3845;AA=C|||;VT=SNP
6	32249177	rs9268116	A	G	100	PASS	AC=1041;AF=0.207867;AN=5008;NS=2504;DP=18932;EAS_AF=0.2163;AMR_AF=0.0994;AFR_AF=0.2194;EUR_AF=0.2227;SAS_AF=0.2454;AA=A|||;VT=SNP
6	32249524	rs9268117	G	C	100	PASS	AC=1041;AF=0.207867;AN=5008;NS=2504;DP=20001;EAS_AF=0.2163;AMR_AF=0.0994;AFR_AF=0.2194;EUR_AF=0.2227;SAS_AF=0.2454;AA=G|||;VT=SNP
6	32250247	rs28752483	A	G	100	PASS	AC=630;AF=0.125799;AN=5008;NS=2504;DP=20193;EAS_AF=0.1161;AMR_AF=0.1585;AFR_AF=0.0968;EUR_AF=0.1839;SAS_AF=0.092;AA=A|||;VT=SNP
6	32250881	rs2395117	T	C	100	PASS	AC=1293;AF=0.258187;AN=5008;NS=2504;DP=20102;EAS_AF=0.2371;AMR_AF=0.1354;AFR_AF=0.3548;EUR_AF=0.2366;SAS_AF=0.2587;AA=C|||;VT=SNP
6	32251137	rs2222988	A	G	100	PASS	AC=717;AF=0.143171;AN=5008;NS=2504;DP=20140;EAS_AF=0.1766;AMR_AF=0.0764;AFR_AF=0.1899;EUR_AF=0.0577;SAS_AF=0.181;AA=A|||;VT=SNP
6	32251435	rs9268121	G	C	100	PASS	AC=1041;AF=0.207867;AN=5008;NS=2504;DP=20193;EAS_AF=0.2163;AMR_AF=0.0994;AFR_AF=0.2194;EUR_AF=0.2227;SAS_AF=0.2454;AA=G|||;VT=SNP
6	32251943	rs1265788	G	A	100	PASS	AC=405;AF=0.0808706;AN=5008;NS=2504;DP=21448;EAS_AF=0.1052;AMR_AF=0.0591;AFR_AF=0.0567;EUR_AF=0.0427;SAS_AF=0.1431;AA=G|||;VT=SNP
6	32252274	rs7454557	A	G	100	PASS	AC=1639;AF=0.327276;AN=5008;NS=2504;DP=22645;EAS_AF=0.3611;AMR_AF=0.5014;AFR_AF=0.1339;EUR_AF=0.3718;SAS_AF=0.3845;AA=A|||;VT=SNP
6	32252321	rs12665632	A	G	100	PASS	AC=144;AF=0.028754;AN=5008;NS=2504;DP=21033;EAS_AF=0.0377;AMR_AF=0.013;AFR_AF=0.0129;EUR_AF=0.0338;SAS_AF=0.047;AA=A|||;VT=SNP
6	32252401	rs7755666	T	A	100	PASS	AC=1294;AF=0.258387;AN=5008;NS=2504;DP=17626;EAS_AF=0.2371;AMR_AF=0.1369;AFR_AF=0.3548;EUR_AF=0.2366;SAS_AF=0.2587;AA=A|||;VT=SNP
6	32252678	rs9268125	T	C	100	PASS	AC=1044;AF=0.208466;AN=5008;NS=2504;DP=16461;EAS_AF=0.2173;AMR_AF=0.0994;AFR_AF=0.2194;EUR_AF=0.2247;SAS_AF=0.2454;AA=T|||;VT=SNP
6	32253544	rs6902465	T	C	100	PASS	AC=633;AF=0.126398;AN=5008;NS=2504;DP=13212;EAS_AF=0.1181;AMR_AF=0.0764;AFR_AF=0.1891;EUR_AF=0.0577;SAS_AF=0.1564;AA=T|||;VT=SNP
6	32253884	rs9268128	C	T	100	PASS	AC=3637;AF=0.726238;AN=5008;NS=2504;DP=13223;EAS_AF=0.7748;AMR_AF=0.7133;AFR_AF=0.6694;EUR_AF=0.666;SAS_AF=0.8241;AA=T|||;VT=SNP
6	32254225	rs9268129	G	C	100	PASS	AC=1610;AF=0.321486;AN=5008;NS=2504;DP=15445;EAS_AF=0.3571;AMR_AF=0.4986;AFR_AF=0.1278;EUR_AF=0.3658;SAS_AF=0.3753;AA=g|||;VT=SNP
6	32254452	rs9268131	A	G	100	PASS	AC=1041;AF=0.207867;AN=5008;NS=2504;DP=15610;EAS_AF=0.2163;AMR_AF=0.0994;AFR_AF=0.2194;EUR_AF=0.2227;SAS_AF=0.2454;AA=A|||;VT=SNP
6	32254654	rs555826822	A	G	100	PASS	AC=1639;AF=0.327276;AN=5008;NS=2504;DP=19334;EAS_AF=0.3611;AMR_AF=0.5014;AFR_AF=0.1339;EUR_AF=0.3718;SAS_AF=0.3845;AA=A|||;VT=SNP
6	32254994	rs544887908	G	A	100	PASS	AC=584;AF=0.116613;AN=5008;NS=2504;DP=19478;EAS_AF=0.1181;AMR_AF=0.0749;AFR_AF=0.1543;EUR_AF=0.0557;SAS_AF=0.1564;AA=G|||;VT=SNP
6	32255230	rs9268135	A	G	100	PASS	AC=1037;AF=0.207069;AN=5008;NS=2504;DP=19661;EAS_AF=0.2163;AMR_AF=0.0994;AFR_AF=0.2171;EUR_AF=0.2217;SAS_AF=0.2454;AA=A|||;VT=SNP
6	32255269	rs9268137	G	A	100	PASS	AC=1041;AF=0.207867;AN=5008;NS=2504;DP=20674;EAS_AF=0.2163;AMR_AF=0.0994;AFR_AF=0.2194;EUR_AF=0.2227;SAS_AF=0.2454;AA=A|||;VT=SNP
6	32255410	rs7751896	G	A	100	PASS	AC=1293;AF=0.258187;AN=5008;NS=2504;DP=18848;EAS_AF=0.2371;AMR_AF=0.1354;AFR_AF=0.3548;EUR_AF=0.2366;SAS_AF=0.2587;AA=A|||;VT=SNP
6	32255594	rs9268140	A	C	100	PASS	AC=1041;AF=0.207867;AN=5008;NS=2504;DP=19420;EAS_AF=0.2163;AMR_AF=0.0994;AFR_AF=0.2194;EUR_AF=0.2227;SAS_AF=0.2454;AA=A|||;VT=SNP
6	32256132	rs9268141	G	A	100	PASS	AC=1610;AF=0.321486;AN=5008;NS=2504;DP=18187;EAS_AF=0.3571;AMR_AF=0.4986;AFR_AF=0.1278;EUR_AF=0.3658;SAS_AF=0.3753;AA=g|||;VT=SNP
6	32256260	rs4711291	C	G	100	PASS	AC=1293;AF=0.258187;AN=5008;NS=2504;DP=17484;EAS_AF=0.2371;AMR_AF=0.1354;AFR_AF=0.3548;EUR_AF=0.2366;SAS_AF=0.2587;AA=G|||;VT=SNP
6	32256418	rs9268142	T	C	100	PASS	AC=1086;AF=0.216853;AN=5008;NS=2504;DP=16116;EAS_AF=0.2163;AMR_AF=0.1282;AFR_AF=0.23;EUR_AF=0.2326;SAS_AF=0.2464;AA=T|||;VT=SNP
6	32256473	rs9268143	A	G	100	PASS	AC=1338;AF=0.267173;AN=5008;NS=2504;DP=15157;EAS_AF=0.2371;AMR_AF=0.1643;AFR_AF=0.3654;EUR_AF=0.2465;SAS_AF=0.2597;AA=A|||;VT=SNP
6	32256807	rs7757711	C	T	100	PASS	AC=1042;AF=0.208067;AN=5008;NS=2504;DP=16876;EAS_AF=0.2163;AMR_AF=0.1009;AFR_AF=0.2194;EUR_AF=0.2227;SAS_AF=0.2454;AA=C|||;VT=SNP
6	32257035	rs7758030	C	T	100	PASS	AC=1041;AF=0.207867;AN=5008;NS=2504;DP=17312;EAS_AF=0.2163;AMR_AF=0.0994;AFR_AF=0.2194;EUR_AF=0.2227;SAS_AF=0.2454;AA=C|||;VT=SNP
6	32257284	rs9268145	T	G	100	PASS	AC=528;AF=0.105431;AN=5008;NS=2504;DP=17439;EAS_AF=0.0516;AMR_AF=0.2291;AFR_AF=0.0424;EUR_AF=0.1869;SAS_AF=0.0746;AA=T|||;VT=SNP
6	32257337	rs4713518	A	G	100	PASS	AC=1639;AF=0.327276;AN=5008;NS=2504;DP=17669;EAS_AF=0.3611;AMR_AF=0.5014;AFR_AF=0.1339;EUR_AF=0.3718;SAS_AF=0.3845;AA=A|||;VT=SNP
6	32257366	rs9268146	T	C	100	PASS	AC=1293;AF=0.258187;AN=5008;NS=2504;DP=17249;EAS_AF=0.2371;AMR_AF=0.1354;AFR_AF=0.3548;EUR_AF=0.2366;SAS_AF=0.2587;AA=C|||;VT=SNP
6	32257566	rs926070	G	A	100	PASS	AC=3649;AF=0.728634;AN=5008;NS=2504;DP=16792;EAS_AF=0.7748;AMR_AF=0.7133;AFR_AF=0.6785;EUR_AF=0.666;SAS_AF=0.8241;AA=A|||;VT=SNP
6	32257964	rs11758680	C	A	100	PASS	AC=140;AF=0.0279553;AN=5008;NS=2504;DP=19064;EAS_AF=0.0377;AMR_AF=0.013;AFR_AF=0.0098;EUR_AF=0.0338;SAS_AF=0.047;AA=C|||;VT=SNP
6	32257987	rs35445178	G	C	100	PASS	AC=179;AF=0.0357428;AN=5008;NS=2504;DP=19074;EAS_AF=0.0208;AMR_AF=0.0259;AFR_AF=0.0545;EUR_AF=0.0189;SAS_AF=0.0501;AA=G|||;VT=SNP
6	32258043	rs6927856	G	A	100	PASS	AC=1041;AF=0.207867;AN=5008;NS=2504;DP=19608;EAS_AF=0.2163;AMR_AF=0.0994;AFR_AF=0.2194;EUR_AF=0.2227;SAS_AF=0.2454;AA=G|||;VT=SNP
6	32258088	rs6927529	A	G	100	PASS	AC=1041;AF=0.207867;AN=5008;NS=2504;DP=18998;EAS_AF=0.2163;AMR_AF=0.0994;AFR_AF=0.2194;EUR_AF=0.2227;SAS_AF=0.2454;AA=A|||;VT=SNP
6	32259527	rs9268148	G	A	100	PASS	AC=4279;AF=0.854433;AN=5008;NS=2504;DP=19025;EAS_AF=0.8909;AMR_AF=0.8718;AFR_AF=0.7753;EUR_AF=0.8499;SAS_AF=0.9162;AA=A|||;VT=SNP
6	32259923	rs17422727	C	G	100	PASS	AC=630;AF=0.125799;AN=5008;NS=2504;DP=19489;EAS_AF=0.1161;AMR_AF=0.1585;AFR_AF=0.0968;EUR_AF=0.1839;SAS_AF=0.092;AA=C|||;VT=SNP
6	32260270	rs565448	G	C	100	PASS	AC=716;AF=0.142971;AN=5008;NS=2504;DP=18562;EAS_AF=0.1776;AMR_AF=0.0764;AFR_AF=0.1884;EUR_AF=0.0577;SAS_AF=0.181;AA=G|||;VT=SNP
6	32260350	rs6935269	T	C	100	PASS	AC=1293;AF=0.258187;AN=5008;NS=2504;DP=17413;EAS_AF=0.2371;AMR_AF=0.1354;AFR_AF=0.3548;EUR_AF=0.2366;SAS_AF=0.2587;AA=C|||;VT=SNP
6	32260559	rs482194	A	G	100	PASS	AC=1641;AF=0.327676;AN=5008;NS=2504;DP=17952;EAS_AF=0.3611;AMR_AF=0.5014;AFR_AF=0.1354;EUR_AF=0.3718;SAS_AF=0.3845;AA=A|||;VT=SNP
6	32261507	rs3749966	T	C	100	PASS	AC=1293;AF=0.258187;AN=5008;NS=2504;DP=21266;EAS_AF=0.2371;AMR_AF=0.1354;AFR_AF=0.3548;EUR_AF=0.2366;SAS_AF=0.2587;AA=C|||;VT=SNP;EX_TARGET
6	32261771	rs560505	A	G	100	PASS	AC=1612;AF=0.321885;AN=5008;NS=2504;DP=19024;EAS_AF=0.3571;AMR_AF=0.4986;AFR_AF=0.1293;EUR_AF=0.3658;SAS_AF=0.3753;AA=A|||;VT=SNP;EX_TARGET
6	32261952	rs10947251	G	A	100	PASS	AC=533;AF=0.10643;AN=5008;NS=2504;DP=17125;EAS_AF=0.1994;AMR_AF=0.0303;AFR_AF=0.0976;EUR_AF=0.0746;SAS_AF=0.1094;AA=G|||;VT=SNP
6	32263099	rs9268149	T	C	100	PASS	AC=4271;AF=0.852835;AN=5008;NS=2504;DP=11059;EAS_AF=0.8909;AMR_AF=0.8718;AFR_AF=0.7753;EUR_AF=0.8419;SAS_AF=0.9162;AA=t|||;VT=SNP
6	32263592	rs115391129	G	T	100	PASS	AC=234;AF=0.0467252;AN=5008;NS=2504;DP=16866;EAS_AF=0.1558;AMR_AF=0.0115;AFR_AF=0;EUR_AF=0.0388;SAS_AF=0.0307;AA=g|||;VT=SNP
6	32263873	rs146346485	G	A	100	PASS	AC=143;AF=0.0285543;AN=5008;NS=2504;DP=15897;EAS_AF=0.0377;AMR_AF=0.013;AFR_AF=0.0129;EUR_AF=0.0328;SAS_AF=0.047;AA=G|||;VT=SNP
6	32265528	rs17422797	C	T	100	PASS	AC=247;AF=0.0493211;AN=5008;NS=2504;DP=14125;EAS_AF=0.0764;AMR_AF=0.0677;AFR_AF=0.0083;EUR_AF=0.0865;SAS_AF=0.0256;AA=C|||;VT=SNP
6	32265678	rs517630	A	T	100	PASS	AC=583;AF=0.116414;AN=5008;NS=2504;DP=14649;EAS_AF=0.1181;AMR_AF=0.0735;AFR_AF=0.1543;EUR_AF=0.0557;SAS_AF=0.1564;AA=A|||;VT=SNP
6	32265682	rs7739069	A	G	100	PASS	AC=1293;AF=0.258187;AN=5008;NS=2504;DP=14661;EAS_AF=0.2371;AMR_AF=0.1354;AFR_AF=0.3548;EUR_AF=0.2366;SAS_AF=0.2587;AA=G|||;VT=SNP
6	32265710	rs518374	A	C	100	PASS	AC=1641;AF=0.327676;AN=5008;NS=2504;DP=15087;EAS_AF=0.3611;AMR_AF=0.5014;AFR_AF=0.1354;EUR_AF=0.3718;SAS_AF=0.3845;AA=A|||;VT=SNP
6	32266021	rs9268154	T	A	100	PASS	AC=4279;AF=0.854433;AN=5008;NS=2504;DP=16377;EAS_AF=0.8909;AMR_AF=0.8718;AFR_AF=0.7753;EUR_AF=0.8499;SAS_AF=0.9162;AA=A|||;VT=SNP
6	32266310	rs9268155	T	C	100	PASS	AC=4279;AF=0.854433;AN=5008;NS=2504;DP=16037;EAS_AF=0.8909;AMR_AF=0.8718;AFR_AF=0.7753;EUR_AF=0.8499;SAS_AF=0.9162;AA=C|||;VT=SNP
6	32266425	rs11751697	C	T	100	PASS	AC=533;AF=0.10643;AN=5008;NS=2504;DP=19886;EAS_AF=0.1994;AMR_AF=0.0303;AFR_AF=0.0976;EUR_AF=0.0746;SAS_AF=0.1094;AA=C|||;VT=SNP
6	32266535	rs565571	G	A	100	PASS	AC=1612;AF=0.321885;AN=5008;NS=2504;DP=19214;EAS_AF=0.3562;AMR_AF=0.4986;AFR_AF=0.1301;EUR_AF=0.3658;SAS_AF=0.3753;AA=G|||;VT=SNP
6	32268080	rs7750783	C	T	100	PASS	AC=1037;AF=0.207069;AN=5008;NS=2504;DP=18911;EAS_AF=0.2163;AMR_AF=0.0994;AFR_AF=0.2163;EUR_AF=0.2227;SAS_AF=0.2454;AA=C|||;VT=SNP
6	32268501	rs537757	A	T	100	PASS	AC=1641;AF=0.327676;AN=5008;NS=2504;DP=18231;EAS_AF=0.3611;AMR_AF=0.5014;AFR_AF=0.1354;EUR_AF=0.3718;SAS_AF=0.3845;AA=A|||;VT=SNP;EX_TARGET
6	32268701	rs6909427	T	G	100	PASS	AC=1293;AF=0.258187;AN=5008;NS=2504;DP=19953;EAS_AF=0.2371;AMR_AF=0.1354;AFR_AF=0.3548;EUR_AF=0.2366;SAS_AF=0.2587;AA=G|||;VT=SNP
6	32268980	rs533876	A	G	100	PASS	AC=1641;AF=0.327676;AN=5008;NS=2504;DP=15441;EAS_AF=0.3611;AMR_AF=0.5014;AFR_AF=0.1354;EUR_AF=0.3718;SAS_AF=0.3845;AA=A|||;VT=SNP
6	32269218	rs9268156	C	G	100	PASS	AC=1293;AF=0.258187;AN=5008;NS=2504;DP=16720;EAS_AF=0.2371;AMR_AF=0.1354;AFR_AF=0.3548;EUR_AF=0.2366;SAS_AF=0.2587;AA=G|||;VT=SNP
6	32269359	rs9268157	G	T	100	PASS	AC=3649;AF=0.728634;AN=5008;NS=2504;DP=12950;EAS_AF=0.7748;AMR_AF=0.7133;AFR_AF=0.6785;EUR_AF=0.666;SAS_AF=0.8241;AA=T|||;VT=SNP
6	32269578	rs28366175	T	C	100	PASS	AC=287;AF=0.0573083;AN=5008;NS=2504;DP=12728;EAS_AF=0.0317;AMR_AF=0.0821;AFR_AF=0.0787;EUR_AF=0.0746;SAS_AF=0.0194;AA=T|||;VT=SNP
6	32269848	rs11759575	C	T	100	PASS	AC=534;AF=0.106629;AN=5008;NS=2504;DP=13022;EAS_AF=0.1994;AMR_AF=0.0303;AFR_AF=0.0976;EUR_AF=0.0746;SAS_AF=0.1104;AA=C|||;VT=SNP
6	32270009	rs11759612	C	T	100	PASS	AC=533;AF=0.10643;AN=5008;NS=2504;DP=13960;EAS_AF=0.1994;AMR_AF=0.0303;AFR_AF=0.0976;EUR_AF=0.0746;SAS_AF=0.1094;AA=C|||;VT=SNP
6	32270283	rs7775592	G	A	100	PASS	AC=1293;AF=0.258187;AN=5008;NS=2504;DP=17810;EAS_AF=0.2371;AMR_AF=0.1354;AFR_AF=0.3548;EUR_AF=0.2366;SAS_AF=0.2587;AA=A|||;VT=SNP
6	32270363	rs7775332	A	T	100	PASS	AC=1293;AF=0.258187;AN=5008;NS=2504;DP=17937;EAS_AF=0.2371;AMR_AF=0.1354;AFR_AF=0.3548;EUR_AF=0.2366;SAS_AF=0.2587;AA=T|||;VT=SNP;EX_TARGET
6	32270500	rs477005	A	G	100	PASS	AC=1612;AF=0.321885;AN=5008;NS=2504;DP=17993;EAS_AF=0.3571;AMR_AF=0.4986;AFR_AF=0.1293;EUR_AF=0.3658;SAS_AF=0.3753;AA=A|||;VT=SNP
6	32270731	rs116416438	G	A	100	PASS	AC=234;AF=0.0467252;AN=5008;NS=2504;DP=18778;EAS_AF=0.1558;AMR_AF=0.0115;AFR_AF=0;EUR_AF=0.0388;SAS_AF=0.0307;AA=G|||;VT=SNP
6	32270875	rs9268163	C	T	100	PASS	AC=1094;AF=0.21845;AN=5008;NS=2504;DP=21325;EAS_AF=0.2371;AMR_AF=0.1167;AFR_AF=0.2194;EUR_AF=0.2296;SAS_AF=0.2587;AA=C|||;VT=SNP
6	32271263	rs9268164	A	T	100	PASS	AC=1293;AF=0.258187;AN=5008;NS=2504;DP=19876;EAS_AF=0.2371;AMR_AF=0.1354;AFR_AF=0.3548;EUR_AF=0.2366;SAS_AF=0.2587;AA=T|||;VT=SNP
6	32271443	rs7742654	C	G	100	PASS	AC=1094;AF=0.21845;AN=5008;NS=2504;DP=16779;EAS_AF=0.2371;AMR_AF=0.1167;AFR_AF=0.2194;EUR_AF=0.2296;SAS_AF=0.2587;AA=G|||;VT=SNP
6	32271450	rs491870	T	A	100	PASS	AC=715;AF=0.142772;AN=5008;NS=2504;DP=16783;EAS_AF=0.1766;AMR_AF=0.0764;AFR_AF=0.1884;EUR_AF=0.0577;SAS_AF=0.181;AA=T|||;VT=SNP
6	32271674	rs3864299	A	T	100	PASS	AC=1095;AF=0.21865;AN=5008;NS=2504;DP=18641;EAS_AF=0.2371;AMR_AF=0.1167;AFR_AF=0.2194;EUR_AF=0.2296;SAS_AF=0.2597;AA=T|||;VT=SNP
6	32271807	rs3864300	G	T	100	PASS	AC=1094;AF=0.21845;AN=5008;NS=2504;DP=17089;EAS_AF=0.2371;AMR_AF=0.1167;AFR_AF=0.2194;EUR_AF=0.2296;SAS_AF=0.2587;AA=T|||;VT=SNP
6	32271955	rs3864301	C	T	100	PASS	AC=1041;AF=0.207867;AN=5008;NS=2504;DP=17203;EAS_AF=0.2163;AMR_AF=0.0994;AFR_AF=0.2194;EUR_AF=0.2227;SAS_AF=0.2454;AA=C|||;VT=SNP
6	32272310	rs12660769	C	G	100	PASS	AC=343;AF=0.0684904;AN=5008;NS=2504;DP=15693;EAS_AF=0.0843;AMR_AF=0.0764;AFR_AF=0.0182;EUR_AF=0.1093;SAS_AF=0.0726;AA=C|||;VT=SNP
6	32272327	rs9268165	A	G	100	PASS	AC=1094;AF=0.21845;AN=5008;NS=2504;DP=15641;EAS_AF=0.2371;AMR_AF=0.1167;AFR_AF=0.2194;EUR_AF=0.2296;SAS_AF=0.2587;AA=G|||;VT=SNP
6	32272433	rs9268166	T	C	100	PASS	AC=1095;AF=0.21865;AN=5008;NS=2504;DP=15603;EAS_AF=0.2371;AMR_AF=0.1167;AFR_AF=0.2186;EUR_AF=0.2296;SAS_AF=0.2607;AA=C|||;VT=SNP
6	32272437	rs9268167	C	A	100	PASS	AC=1294;AF=0.258387;AN=5008;NS=2504;DP=15726;EAS_AF=0.2371;AMR_AF=0.1354;AFR_AF=0.354;EUR_AF=0.2366;SAS_AF=0.2607;AA=A|||;VT=SNP
6	32272510	rs9268168	C	T	100	PASS	AC=1095;AF=0.21865;AN=5008;NS=2504;DP=16061;EAS_AF=0.2371;AMR_AF=0.1167;AFR_AF=0.2194;EUR_AF=0.2296;SAS_AF=0.2597;AA=T|||;VT=SNP
6	32272707	rs9268169	A	G	100	PASS	AC=1095;AF=0.21865;AN=5008;NS=2504;DP=18547;EAS_AF=0.2371;AMR_AF=0.1167;AFR_AF=0.2194;EUR_AF=0.2296;SAS_AF=0.2597;AA=G|||;VT=SNP
6	32272711	rs9268170	A	G	100	PASS	AC=1095;AF=0.21865;AN=5008;NS=2504;DP=18587;EAS_AF=0.2371;AMR_AF=0.1167;AFR_AF=0.2194;EUR_AF=0.2296;SAS_AF=0.2597;AA=A|||;VT=SNP
6	32273060	rs522254	A	G	100	PASS	AC=529;AF=0.105631;AN=5008;NS=2504;DP=17246;EAS_AF=0.0516;AMR_AF=0.2305;AFR_AF=0.0424;EUR_AF=0.1869;SAS_AF=0.0746;AA=A|||;VT=SNP
6	32273077	rs9268171	T	C	100	PASS	AC=1294;AF=0.258387;AN=5008;NS=2504;DP=17029;EAS_AF=0.2371;AMR_AF=0.1354;AFR_AF=0.3548;EUR_AF=0.2366;SAS_AF=0.2597;AA=C|||;VT=SNP
6	32273085	rs9268172	C	T	100	PASS	AC=1095;AF=0.21865;AN=5008;NS=2504;DP=17180;EAS_AF=0.2371;AMR_AF=0.1167;AFR_AF=0.2194;EUR_AF=0.2296;SAS_AF=0.2597;AA=C|||;VT=SNP
6	32273158	rs544358	G	C	100	PASS	AC=1640;AF=0.327476;AN=5008;NS=2504;DP=18693;EAS_AF=0.3611;AMR_AF=0.5014;AFR_AF=0.1354;EUR_AF=0.3718;SAS_AF=0.3834;AA=G|||;VT=SNP
6	32273198	rs6915879	A	T	100	PASS	AC=1043;AF=0.208267;AN=5008;NS=2504;DP=18778;EAS_AF=0.2163;AMR_AF=0.0994;AFR_AF=0.2194;EUR_AF=0.2227;SAS_AF=0.2474;AA=A|||;VT=SNP
6	32273487	rs7341270	G	A	100	PASS	AC=1095;AF=0.21865;AN=5008;NS=2504;DP=17517;EAS_AF=0.2371;AMR_AF=0.1153;AFR_AF=0.2194;EUR_AF=0.2306;SAS_AF=0.2597;AA=G|||;VT=SNP
6	32273765	rs6457536	A	G	100	PASS	AC=1095;AF=0.21865;AN=5008;NS=2504;DP=18209;EAS_AF=0.2371;AMR_AF=0.1167;AFR_AF=0.2194;EUR_AF=0.2296;SAS_AF=0.2597;AA=G|||;VT=SNP
6	32273959	rs55944243	A	G	100	PASS	AC=234;AF=0.0467252;AN=5008;NS=2504;DP=21233;EAS_AF=0.1558;AMR_AF=0.0115;AFR_AF=0;EUR_AF=0.0388;SAS_AF=0.0307;AA=A|||;VT=SNP
6	32274067	rs9268175	G	A	100	PASS	AC=1095;AF=0.21865;AN=5008;NS=2504;DP=20243;EAS_AF=0.2371;AMR_AF=0.1167;AFR_AF=0.2194;EUR_AF=0.2296;SAS_AF=0.2597;AA=G|||;VT=SNP
6	32274079	rs9268176	C	T	100	PASS	AC=1042;AF=0.208067;AN=5008;NS=2504;DP=20251;EAS_AF=0.2163;AMR_AF=0.0994;AFR_AF=0.2194;EUR_AF=0.2227;SAS_AF=0.2464;AA=C|||;VT=SNP
6	32275027	rs7341300	C	T	100	PASS	AC=1093;AF=0.218251;AN=5008;NS=2504;DP=13951;EAS_AF=0.2371;AMR_AF=0.1167;AFR_AF=0.2186;EUR_AF=0.2296;SAS_AF=0.2587;AA=T|||;VT=SNP
6	32275194	rs7341328	G	A	100	PASS	AC=1095;AF=0.21865;AN=5008;NS=2504;DP=14936;EAS_AF=0.2371;AMR_AF=0.1182;AFR_AF=0.2186;EUR_AF=0.2306;SAS_AF=0.2587;AA=G|||;VT=SNP
6	32275565	rs28366176	T	G	100	PASS	AC=630;AF=0.125799;AN=5008;NS=2504;DP=16947;EAS_AF=0.1161;AMR_AF=0.1585;AFR_AF=0.0968;EUR_AF=0.1839;SAS_AF=0.092;AA=T|||;VT=SNP
6	32275629	rs9268179	C	T	100	PASS	AC=1041;AF=0.207867;AN=5008;NS=2504;DP=13652;EAS_AF=0.2163;AMR_AF=0.0994;AFR_AF=0.2194;EUR_AF=0.2227;SAS_AF=0.2454;AA=C|||;VT=SNP
6	32275841	rs9268180	C	T	100	PASS	AC=1041;AF=0.207867;AN=5008;NS=2504;DP=14399;EAS_AF=0.2163;AMR_AF=0.0994;AFR_AF=0.2194;EUR_AF=0.2227;SAS_AF=0.2454;AA=C|||;VT=SNP
6	32276009	rs9268181	T	C	100	PASS	AC=1093;AF=0.218251;AN=5008;NS=2504;DP=12886;EAS_AF=0.2371;AMR_AF=0.1167;AFR_AF=0.2194;EUR_AF=0.2286;SAS_AF=0.2587;AA=T|||;VT=SNP
6	32276027	rs9268182	T	G	100	PASS	AC=1040;AF=0.207668;AN=5008;NS=2504;DP=13051;EAS_AF=0.2163;AMR_AF=0.0994;AFR_AF=0.2194;EUR_AF=0.2217;SAS_AF=0.2454;AA=T|||;VT=SNP
6	32276502	rs1265776	A	G	100	PASS	AC=1643;AF=0.328075;AN=5008;NS=2504;DP=2758;EAS_AF=0.3621;AMR_AF=0.5014;AFR_AF=0.1362;EUR_AF=0.3718;SAS_AF=0.3845;AA=A|||;VT=SNP
6	32276549	rs9268187	T	C	100	PASS	AC=1094;AF=0.21845;AN=5008;NS=2504;DP=8987;EAS_AF=0.2371;AMR_AF=0.1167;AFR_AF=0.2194;EUR_AF=0.2296;SAS_AF=0.2587;AA=C|||;VT=SNP
6	32276795	rs9268190	C	T	100	PASS	AC=1094;AF=0.21845;AN=5008;NS=2504;DP=13294;EAS_AF=0.2371;AMR_AF=0.1167;AFR_AF=0.2194;EUR_AF=0.2296;SAS_AF=0.2587;AA=C|||;VT=SNP
6	32277025	rs9268191	C	A	100	PASS	AC=1041;AF=0.207867;AN=5008;NS=2504;DP=17509;EAS_AF=0.2163;AMR_AF=0.0994;AFR_AF=0.2194;EUR_AF=0.2227;SAS_AF=0.2454;AA=C|||;VT=SNP
6	32277211	rs9268192	C	T	100	PASS	AC=1095;AF=0.21865;AN=5008;NS=2504;DP=15734;EAS_AF=0.2371;AMR_AF=0.1182;AFR_AF=0.2194;EUR_AF=0.2296;SAS_AF=0.2587;AA=T|||;VT=SNP
6	32277479	rs11755505	G	T	100	PASS	AC=534;AF=0.106629;AN=5008;NS=2504;DP=17654;EAS_AF=0.1994;AMR_AF=0.0303;AFR_AF=0.0976;EUR_AF=0.0746;SAS_AF=0.1104;AA=G|||;VT=SNP
6	32277548	rs9268194	G	A	100	PASS	AC=1041;AF=0.207867;AN=5008;NS=2504;DP=17138;EAS_AF=0.2163;AMR_AF=0.0994;AFR_AF=0.2194;EUR_AF=0.2227;SAS_AF=0.2454;AA=G|||;VT=SNP
6	32277555	rs9268195	C	A	100	PASS	AC=1094;AF=0.21845;AN=5008;NS=2504;DP=17387;EAS_AF=0.2371;AMR_AF=0.1167;AFR_AF=0.2194;EUR_AF=0.2296;SAS_AF=0.2587;AA=C|||;VT=SNP
6	32277739	rs117143402	T	G	100	PASS	AC=144;AF=0.028754;AN=5008;NS=2504;DP=19380;EAS_AF=0.0377;AMR_AF=0.013;AFR_AF=0.0129;EUR_AF=0.0338;SAS_AF=0.047;AA=T|||;VT=SNP
6	32277834	rs9268196	C	T	100	PASS	AC=1094;AF=0.21845;AN=5008;NS=2504;DP=20987;EAS_AF=0.2371;AMR_AF=0.1167;AFR_AF=0.2194;EUR_AF=0.2296;SAS_AF=0.2587;AA=C|||;VT=SNP
6	32277934	rs9268197	C	A	100	PASS	AC=1041;AF=0.207867;AN=5008;NS=2504;DP=19572;EAS_AF=0.2163;AMR_AF=0.0994;AFR_AF=0.2194;EUR_AF=0.2227;SAS_AF=0.2454;AA=C|||;VT=SNP
6	32278187	rs9268198	C	T	100	PASS	AC=1094;AF=0.21845;AN=5008;NS=2504;DP=12257;EAS_AF=0.2371;AMR_AF=0.1167;AFR_AF=0.2194;EUR_AF=0.2296;SAS_AF=0.2587;AA=C|||;VT=SNP
6	32278266	rs502626	A	G	100	PASS	AC=1640;AF=0.327476;AN=5008;NS=2504;DP=11456;EAS_AF=0.3611;AMR_AF=0.5014;AFR_AF=0.1354;EUR_AF=0.3718;SAS_AF=0.3834;AA=A|||;VT=SNP
6	32278635	rs9268199	G	A	100	PASS	AC=4578;AF=0.914137;AN=5008;NS=2504;DP=10985;EAS_AF=0.9266;AMR_AF=0.8718;AFR_AF=0.9902;EUR_AF=0.8459;SAS_AF=0.8988;AA=A|||;VT=SNP
6	32278670	rs9268200	C	T	100	PASS	AC=1123;AF=0.224241;AN=5008;NS=2504;DP=10440;EAS_AF=0.2371;AMR_AF=0.1239;AFR_AF=0.2375;EUR_AF=0.2296;SAS_AF=0.2587;AA=C|||;VT=SNP
6	32278792	rs3864302	C	T	100	PASS	AC=1374;AF=0.274361;AN=5008;NS=2504;DP=12873;EAS_AF=0.2927;AMR_AF=0.1369;AFR_AF=0.3548;EUR_AF=0.2366;SAS_AF=0.2832;AA=T|||;VT=SNP
6	32279284	rs9268201	G	A	100	PASS	AC=1293;AF=0.258187;AN=5008;NS=2504;DP=19186;EAS_AF=0.2371;AMR_AF=0.1354;AFR_AF=0.3548;EUR_AF=0.2366;SAS_AF=0.2587;AA=A|||;VT=SNP
6	32279340	rs9268202	C	T	100	PASS	AC=1038;AF=0.207268;AN=5008;NS=2504;DP=18860;EAS_AF=0.2163;AMR_AF=0.0994;AFR_AF=0.2171;EUR_AF=0.2227;SAS_AF=0.2454;AA=C|||;VT=SNP
6	32279500	rs9268204	C	T	100	PASS	AC=1094;AF=0.21845;AN=5008;NS=2504;DP=22031;EAS_AF=0.2371;AMR_AF=0.1167;AFR_AF=0.2194;EUR_AF=0.2296;SAS_AF=0.2587;AA=T|||;VT=SNP
6	32279622	rs6934429	G	T	100	PASS	AC=1094;AF=0.21845;AN=5008;NS=2504;DP=21783;EAS_AF=0.2371;AMR_AF=0.1167;AFR_AF=0.2194;EUR_AF=0.2296;SAS_AF=0.2587;AA=G|||;VT=SNP
6	32279816	rs6934776	G	A	100	PASS	AC=1042;AF=0.208067;AN=5008;NS=2504;DP=21393;EAS_AF=0.2163;AMR_AF=0.1009;AFR_AF=0.2194;EUR_AF=0.2227;SAS_AF=0.2454;AA=G|||;VT=SNP
6	32279902	rs9501173	G	A	100	PASS	AC=533;AF=0.10643;AN=5008;NS=2504;DP=22519;EAS_AF=0.1994;AMR_AF=0.0303;AFR_AF=0.0976;EUR_AF=0.0746;SAS_AF=0.1094;AA=G|||;VT=SNP
6	32279938	rs9268205	A	G	100	PASS	AC=4279;AF=0.854433;AN=5008;NS=2504;DP=22538;EAS_AF=0.8909;AMR_AF=0.8718;AFR_AF=0.7753;EUR_AF=0.8499;SAS_AF=0.9162;AA=G|||;VT=SNP
6	32279952	rs6934546	A	G	100	PASS	AC=1094;AF=0.21845;AN=5008;NS=2504;DP=22533;EAS_AF=0.2371;AMR_AF=0.1167;AFR_AF=0.2194;EUR_AF=0.2296;SAS_AF=0.2587;AA=G|||;VT=SNP
6	32280182	rs6939410	A	G	100	PASS	AC=1041;AF=0.207867;AN=5008;NS=2504;DP=20675;EAS_AF=0.2163;AMR_AF=0.0994;AFR_AF=0.2194;EUR_AF=0.2227;SAS_AF=0.2454;AA=A|||;VT=SNP
6	32280344	rs9268206	A	G	100	PASS	AC=1293;AF=0.258187;AN=5008;NS=2504;DP=20140;EAS_AF=0.2371;AMR_AF=0.1354;AFR_AF=0.3548;EUR_AF=0.2366;SAS_AF=0.2587;AA=a|||;VT=SNP
6	32280462	rs9268207	C	T	100	PASS	AC=1041;AF=0.207867;AN=5008;NS=2504;DP=18955;EAS_AF=0.2163;AMR_AF=0.0994;AFR_AF=0.2194;EUR_AF=0.2227;SAS_AF=0.2454;AA=c|||;VT=SNP
6	32280620	rs9268209	A	C	100	PASS	AC=1067;AF=0.213059;AN=5008;NS=2504;DP=16226;EAS_AF=0.2292;AMR_AF=0.1138;AFR_AF=0.2126;EUR_AF=0.2266;SAS_AF=0.2536;AA=a|||;VT=SNP
6	32281016	rs74209703	A	G	100	PASS	AC=251;AF=0.0501198;AN=5008;NS=2504;DP=17027;EAS_AF=0.0675;AMR_AF=0.0821;AFR_AF=0.0053;EUR_AF=0.0378;SAS_AF=0.0828;AA=a|||;VT=SNP
6	32281201	rs2021905	A	G	100	PASS	AC=530;AF=0.105831;AN=5008;NS=2504;DP=19443;EAS_AF=0.1974;AMR_AF=0.0303;AFR_AF=0.0968;EUR_AF=0.0746;SAS_AF=0.1094;AA=a|||;VT=SNP
6	32281360	rs1018434	T	C	100	PASS	AC=1096;AF=0.21885;AN=5008;NS=2504;DP=17568;EAS_AF=0.2381;AMR_AF=0.1167;AFR_AF=0.2201;EUR_AF=0.2296;SAS_AF=0.2587;AA=N|||;VT=SNP
6	32281412	rs28366179	C	A	100	PASS	AC=628;AF=0.125399;AN=5008;NS=2504;DP=18119;EAS_AF=0.1161;AMR_AF=0.1599;AFR_AF=0.0968;EUR_AF=0.1809;SAS_AF=0.092;AA=c|||;VT=SNP
6	32281510	rs1018433	A	T	100	PASS	AC=1092;AF=0.218051;AN=5008;NS=2504;DP=19888;EAS_AF=0.2371;AMR_AF=0.1167;AFR_AF=0.2194;EUR_AF=0.2296;SAS_AF=0.2566;AA=a|||;VT=SNP
6	32281621	rs3864303	A	G	100	PASS	AC=1102;AF=0.220048;AN=5008;NS=2504;DP=20868;EAS_AF=0.2371;AMR_AF=0.121;AFR_AF=0.2194;EUR_AF=0.2296;SAS_AF=0.2638;AA=N|||;VT=SNP
6	32281676	rs1018431	G	A	100	PASS	AC=1295;AF=0.258586;AN=5008;NS=2504;DP=19257;EAS_AF=0.2391;AMR_AF=0.1354;AFR_AF=0.3548;EUR_AF=0.2366;SAS_AF=0.2587;AA=a|||;VT=SNP
6	32281688	rs1018430	C	T	100	PASS	AC=1292;AF=0.257987;AN=5008;NS=2504;DP=19113;EAS_AF=0.2371;AMR_AF=0.1354;AFR_AF=0.354;EUR_AF=0.2366;SAS_AF=0.2587;AA=t|||;VT=SNP
6	32281889	rs9268212	T	C	100	PASS	AC=1042;AF=0.208067;AN=5008;NS=2504;DP=21552;EAS_AF=0.2163;AMR_AF=0.0994;AFR_AF=0.2194;EUR_AF=0.2227;SAS_AF=0.2464;AA=t|||;VT=SNP
6	32281958	rs2069026	C	T	100	PASS	AC=1094;AF=0.21845;AN=5008;NS=2504;DP=21239;EAS_AF=0.2371;AMR_AF=0.1167;AFR_AF=0.2194;EUR_AF=0.2296;SAS_AF=0.2587;AA=t|||;VT=SNP
6	32282019	rs6903871	A	C	100	PASS	AC=1293;AF=0.258187;AN=5008;NS=2504;DP=21693;EAS_AF=0.2371;AMR_AF=0.1354;AFR_AF=0.3548;EUR_AF=0.2366;SAS_AF=0.2587;AA=N|||;VT=SNP
6	32282033	rs547261	G	A	100	PASS	AC=1638;AF=0.327077;AN=5008;NS=2504;DP=21707;EAS_AF=0.3611;AMR_AF=0.5;AFR_AF=0.1354;EUR_AF=0.3718;SAS_AF=0.3824;AA=g|||;VT=SNP
6	32282068	rs2395141	G	A	100	PASS	AC=3648;AF=0.728435;AN=5008;NS=2504;DP=21341;EAS_AF=0.7748;AMR_AF=0.7118;AFR_AF=0.6785;EUR_AF=0.666;SAS_AF=0.8241;AA=a|||;VT=SNP
6	32282081	rs9268213	A	G	100	PASS	AC=1094;AF=0.21845;AN=5008;NS=2504;DP=21214;EAS_AF=0.2371;AMR_AF=0.1167;AFR_AF=0.2194;EUR_AF=0.2296;SAS_AF=0.2587;AA=a|||;VT=SNP
6	32282466	rs9268214	A	G	100	PASS	AC=1094;AF=0.21845;AN=5008;NS=2504;DP=20796;EAS_AF=0.2371;AMR_AF=0.1167;AFR_AF=0.2194;EUR_AF=0.2296;SAS_AF=0.2587;AA=N|||;VT=SNP
6	32282471	rs9268215	A	G	100	PASS	AC=1094;AF=0.21845;AN=5008;NS=2504;DP=20824;EAS_AF=0.2371;AMR_AF=0.1167;AFR_AF=0.2194;EUR_AF=0.2296;SAS_AF=0.2587;AA=a|||;VT=SNP
6	32282854	rs6910071	A	G	100	PASS	AC=525;AF=0.104832;AN=5008;NS=2504;DP=20034;EAS_AF=0.0516;AMR_AF=0.2277;AFR_AF=0.0424;EUR_AF=0.1869;SAS_AF=0.0726;AA=a|||;VT=SNP
6	32282979	rs6909790	A	G	100	PASS	AC=1087;AF=0.217053;AN=5008;NS=2504;DP=21169;EAS_AF=0.2371;AMR_AF=0.1167;AFR_AF=0.2141;EUR_AF=0.2296;SAS_AF=0.2587;AA=a|||;VT=SNP
6	32283014	rs9501174	G	A	100	PASS	AC=533;AF=0.10643;AN=5008;NS=2504;DP=20598;EAS_AF=0.1994;AMR_AF=0.0303;AFR_AF=0.0976;EUR_AF=0.0746;SAS_AF=0.1094;AA=g|||;VT=SNP
6	32283114	rs6910275	C	A	100	PASS	AC=1094;AF=0.21845;AN=5008;NS=2504;DP=18094;EAS_AF=0.2371;AMR_AF=0.1167;AFR_AF=0.2194;EUR_AF=0.2296;SAS_AF=0.2587;AA=c|||;VT=SNP
6	32283214	rs28367008	C	T	100	PASS	AC=1094;AF=0.21845;AN=5008;NS=2504;DP=18209;EAS_AF=0.2371;AMR_AF=0.1167;AFR_AF=0.2194;EUR_AF=0.2296;SAS_AF=0.2587;AA=c|||;VT=SNP
6	32283370	rs116758467	T	A	100	PASS	AC=234;AF=0.0467252;AN=5008;NS=2504;DP=20064;EAS_AF=0.1558;AMR_AF=0.0115;AFR_AF=0;EUR_AF=0.0388;SAS_AF=0.0307;AA=N|||;VT=SNP
6	32283394	rs493136	A	G	100	PASS	AC=582;AF=0.116214;AN=5008;NS=2504;DP=20307;EAS_AF=0.119;AMR_AF=0.0749;AFR_AF=0.1543;EUR_AF=0.0557;SAS_AF=0.1534;AA=N|||;VT=SNP
6	32283494	rs6915455	G	A	100	PASS	AC=1094;AF=0.21845;AN=5008;NS=2504;DP=19005;EAS_AF=0.2371;AMR_AF=0.1167;AFR_AF=0.2194;EUR_AF=0.2296;SAS_AF=0.2587;AA=a|||;VT=SNP
6	32283699	rs9268218	A	G	100	PASS	AC=1094;AF=0.21845;AN=5008;NS=2504;DP=18428;EAS_AF=0.2371;AMR_AF=0.1167;AFR_AF=0.2194;EUR_AF=0.2296;SAS_AF=0.2587;AA=N|||;VT=SNP
6	32283844	rs3749967	T	C	100	PASS	AC=533;AF=0.10643;AN=5008;NS=2504;DP=17314;EAS_AF=0.1994;AMR_AF=0.0303;AFR_AF=0.0976;EUR_AF=0.0746;SAS_AF=0.1094;AA=t|||;VT=SNP
6	32284423	rs495140	A	T	100	PASS	AC=1638;AF=0.327077;AN=5008;NS=2504;DP=20525;EAS_AF=0.3611;AMR_AF=0.5;AFR_AF=0.1354;EUR_AF=0.3718;SAS_AF=0.3824;AA=a|||;VT=SNP
6	32284657	rs12661557	C	T	100	PASS	AC=631;AF=0.125998;AN=5008;NS=2504;DP=15548;EAS_AF=0.1161;AMR_AF=0.1599;AFR_AF=0.0968;EUR_AF=0.1839;SAS_AF=0.092;AA=c|||;VT=SNP
6	32284910	rs9268221	C	G	100	PASS	AC=1295;AF=0.258586;AN=5008;NS=2504;DP=20290;EAS_AF=0.2371;AMR_AF=0.1354;AFR_AF=0.3555;EUR_AF=0.2366;SAS_AF=0.2597;AA=g|||;VT=SNP
6	32284950	rs567828	T	A	100	PASS	AC=1638;AF=0.327077;AN=5008;NS=2504;DP=18642;EAS_AF=0.3611;AMR_AF=0.5;AFR_AF=0.1354;EUR_AF=0.3718;SAS_AF=0.3824;AA=t|||;VT=SNP
6	32285228	rs9268222	G	A	100	PASS	AC=1041;AF=0.207867;AN=5008;NS=2504;DP=20020;EAS_AF=0.2163;AMR_AF=0.0994;AFR_AF=0.2194;EUR_AF=0.2227;SAS_AF=0.2454;AA=g|||;VT=SNP
6	32285248	rs543928	G	A	100	PASS	AC=2931;AF=0.585264;AN=5008;NS=2504;DP=20059;EAS_AF=0.5982;AMR_AF=0.6354;AFR_AF=0.4902;EUR_AF=0.6083;SAS_AF=0.6411;AA=a|||;VT=SNP
6	32285325	rs543131	C	T	100	PASS	AC=718;AF=0.143371;AN=5008;NS=2504;DP=20498;EAS_AF=0.1766;AMR_AF=0.0778;AFR_AF=0.1884;EUR_AF=0.0577;SAS_AF=0.183;AA=c|||;VT=SNP
6	32285348	rs6457541	G	C	100	PASS	AC=3595;AF=0.717851;AN=5008;NS=2504;DP=20336;EAS_AF=0.754;AMR_AF=0.6945;AFR_AF=0.6785;EUR_AF=0.659;SAS_AF=0.8108;AA=N|||;VT=SNP
6	32285542	rs79331811	A	G	100	PASS	AC=3648;AF=0.728435;AN=5008;NS=2504;DP=21948;EAS_AF=0.7748;AMR_AF=0.7118;AFR_AF=0.6785;EUR_AF=0.666;SAS_AF=0.8241;AA=N|||;VT=SNP
6	32285879	rs538473	G	A	100	PASS	AC=1501;AF=0.29972;AN=5008;NS=2504;DP=22920;EAS_AF=0.3968;AMR_AF=0.1427;AFR_AF=0.4206;EUR_AF=0.1461;SAS_AF=0.3057;AA=a|||;VT=SNP
6	32286102	rs531094	T	A	100	PASS	AC=1667;AF=0.332867;AN=5008;NS=2504;DP=19204;EAS_AF=0.3611;AMR_AF=0.5072;AFR_AF=0.1543;EUR_AF=0.3718;SAS_AF=0.3814;AA=t|||;VT=SNP
6	32286252	rs503042	G	A	100	PASS	AC=629;AF=0.125599;AN=5008;NS=2504;DP=20853;EAS_AF=0.1181;AMR_AF=0.0764;AFR_AF=0.1884;EUR_AF=0.0577;SAS_AF=0.1534;AA=g|||;VT=SNP
6	32286562	rs500279	C	T	100	PASS	AC=582;AF=0.116214;AN=5008;NS=2504;DP=17203;EAS_AF=0.1181;AMR_AF=0.0764;AFR_AF=0.1543;EUR_AF=0.0557;SAS_AF=0.1534;AA=c|||;VT=SNP
6	32286680	rs557539	G	A	100	PASS	AC=1692;AF=0.337859;AN=5008;NS=2504;DP=19792;EAS_AF=0.3819;AMR_AF=0.5173;AFR_AF=0.1354;EUR_AF=0.3787;SAS_AF=0.3967;AA=g|||;VT=SNP
6	32286761	rs498422	T	G	100	PASS	AC=916;AF=0.182907;AN=5008;NS=2504;DP=19458;EAS_AF=0.1766;AMR_AF=0.0951;AFR_AF=0.3238;EUR_AF=0.0646;SAS_AF=0.183;AA=T|||;VT=SNP
6	32286944	rs9501176	G	C	100	PASS	AC=533;AF=0.10643;AN=5008;NS=2504;DP=17332;EAS_AF=0.1994;AMR_AF=0.0303;AFR_AF=0.0976;EUR_AF=0.0746;SAS_AF=0.1094;AA=G|||;VT=SNP
6	32286984	rs560324	T	G	100	PASS	AC=1691;AF=0.33766;AN=5008;NS=2504;DP=18340;EAS_AF=0.3819;AMR_AF=0.5173;AFR_AF=0.1354;EUR_AF=0.3787;SAS_AF=0.3957;AA=T|||;VT=SNP
6	32287329	rs2746115	C	T	100	PASS	AC=1681;AF=0.335663;AN=5008;NS=2504;DP=15902;EAS_AF=0.3631;AMR_AF=0.5;AFR_AF=0.1543;EUR_AF=0.3757;SAS_AF=0.3947;AA=C|||;VT=SNP
6	32287496	rs580921	A	G	100	PASS	AC=1423;AF=0.284145;AN=5008;NS=2504;DP=19540;EAS_AF=0.2133;AMR_AF=0.4654;AFR_AF=0.1271;EUR_AF=0.3509;SAS_AF=0.3722;AA=A|||;VT=SNP
6	32287567	rs9268230	G	A	100	PASS	AC=3653;AF=0.729433;AN=5008;NS=2504;DP=17099;EAS_AF=0.7758;AMR_AF=0.7118;AFR_AF=0.6815;EUR_AF=0.666;SAS_AF=0.8241;AA=A|||;VT=SNP
6	32287740	rs35462618	T	C	100	PASS	AC=144;AF=0.028754;AN=5008;NS=2504;DP=18103;EAS_AF=0.0377;AMR_AF=0.013;AFR_AF=0.0129;EUR_AF=0.0338;SAS_AF=0.047;AA=T|||;VT=SNP
6	32287876	rs513095	T	G	100	PASS	AC=690;AF=0.13778;AN=5008;NS=2504;DP=17081;EAS_AF=0.1369;AMR_AF=0.0836;AFR_AF=0.1982;EUR_AF=0.0676;SAS_AF=0.1677;AA=T|||;VT=SNP
6	32288041	rs575765	T	C	100	PASS	AC=1638;AF=0.327077;AN=5008;NS=2504;DP=18570;EAS_AF=0.3611;AMR_AF=0.5;AFR_AF=0.1354;EUR_AF=0.3718;SAS_AF=0.3824;AA=t|||;VT=SNP
6	32288089	rs6920338	C	T	100	PASS	AC=4440;AF=0.886581;AN=5008;NS=2504;DP=18934;EAS_AF=0.8909;AMR_AF=0.915;AFR_AF=0.8533;EUR_AF=0.8757;SAS_AF=0.9182;AA=T|||;VT=SNP
6	32288190	rs574710	T	C	100	PASS	AC=1690;AF=0.33746;AN=5008;NS=2504;DP=17891;EAS_AF=0.3819;AMR_AF=0.5173;AFR_AF=0.1354;EUR_AF=0.3787;SAS_AF=0.3947;AA=T|||;VT=SNP
6	32288462	rs539703	A	C	100	PASS	AC=1637;AF=0.326877;AN=5008;NS=2504;DP=18765;EAS_AF=0.3611;AMR_AF=0.5;AFR_AF=0.1354;EUR_AF=0.3718;SAS_AF=0.3814;AA=A|||;VT=SNP
6	32288564	rs540639	T	G	100	PASS	AC=1691;AF=0.33766;AN=5008;NS=2504;DP=17959;EAS_AF=0.3819;AMR_AF=0.5173;AFR_AF=0.1354;EUR_AF=0.3787;SAS_AF=0.3957;AA=G|||;VT=SNP
6	32288805	rs542525	T	C	100	PASS	AC=1691;AF=0.33766;AN=5008;NS=2504;DP=20630;EAS_AF=0.3819;AMR_AF=0.5173;AFR_AF=0.1354;EUR_AF=0.3787;SAS_AF=0.3957;AA=T|||;VT=SNP
6	32288932	rs544100	T	A	100	PASS	AC=1638;AF=0.327077;AN=5008;NS=2504;DP=21080;EAS_AF=0.3611;AMR_AF=0.5;AFR_AF=0.1354;EUR_AF=0.3718;SAS_AF=0.3824;AA=T|||;VT=SNP
6	32289240	rs546857	C	T	100	PASS	AC=1609;AF=0.321286;AN=5008;NS=2504;DP=20841;EAS_AF=0.3571;AMR_AF=0.4971;AFR_AF=0.1293;EUR_AF=0.3658;SAS_AF=0.3732;AA=C|||;VT=SNP
6	32289318	rs547077	T	C	100	PASS	AC=1691;AF=0.33766;AN=5008;NS=2504;DP=19947;EAS_AF=0.3819;AMR_AF=0.5173;AFR_AF=0.1354;EUR_AF=0.3787;SAS_AF=0.3957;AA=C|||;VT=SNP
6	32289390	rs9268234	A	C	100	PASS	AC=4284;AF=0.855431;AN=5008;NS=2504;DP=20368;EAS_AF=0.8909;AMR_AF=0.8732;AFR_AF=0.7784;EUR_AF=0.8499;SAS_AF=0.9162;AA=C|||;VT=SNP
6	32289594	rs570963	A	G	100	PASS	AC=1450;AF=0.289537;AN=5008;NS=2504;DP=21691;EAS_AF=0.376;AMR_AF=0.1268;AFR_AF=0.4213;EUR_AF=0.1392;SAS_AF=0.2924;AA=A|||;VT=SNP
6	32289660	rs2022669	T	C	100	PASS	AC=730;AF=0.145767;AN=5008;NS=2504;DP=19323;EAS_AF=0.1994;AMR_AF=0.049;AFR_AF=0.233;EUR_AF=0.0805;SAS_AF=0.1084;AA=T|||;VT=SNP
6	32289662	rs980605	C	T	100	PASS	AC=531;AF=0.10603;AN=5008;NS=2504;DP=19309;EAS_AF=0.1994;AMR_AF=0.0303;AFR_AF=0.0976;EUR_AF=0.0736;SAS_AF=0.1084;AA=C|||;VT=SNP
6	32289764	rs572730	C	T	100	PASS	AC=1639;AF=0.327276;AN=5008;NS=2504;DP=18794;EAS_AF=0.3621;AMR_AF=0.5;AFR_AF=0.1354;EUR_AF=0.3718;SAS_AF=0.3824;AA=C|||;VT=SNP
6	32289996	rs75117278	A	G	100	PASS	AC=228;AF=0.0455272;AN=5008;NS=2504;DP=19645;EAS_AF=0.0665;AMR_AF=0.0793;AFR_AF=0.003;EUR_AF=0.0219;SAS_AF=0.0818;AA=A|||;VT=SNP
6	32290748	rs487649	A	G	100	PASS	AC=1638;AF=0.327077;AN=5008;NS=2504;DP=17687;EAS_AF=0.3611;AMR_AF=0.5;AFR_AF=0.1354;EUR_AF=0.3718;SAS_AF=0.3824;AA=G|||;VT=SNP
6	32290927	rs4279480	G	T	100	PASS	AC=3652;AF=0.729233;AN=5008;NS=2504;DP=16596;EAS_AF=0.7748;AMR_AF=0.7118;AFR_AF=0.6815;EUR_AF=0.666;SAS_AF=0.8241;AA=T|||;VT=SNP;EX_TARGET
6	32290954	rs485774	A	G	100	PASS	AC=1638;AF=0.327077;AN=5008;NS=2504;DP=16763;EAS_AF=0.3611;AMR_AF=0.5;AFR_AF=0.1354;EUR_AF=0.3718;SAS_AF=0.3824;AA=A|||;VT=SNP;EX_TARGET
6	32291190	rs496360	A	G	100	PASS	AC=629;AF=0.125599;AN=5008;NS=2504;DP=18209;EAS_AF=0.1181;AMR_AF=0.0764;AFR_AF=0.1884;EUR_AF=0.0577;SAS_AF=0.1534;AA=A|||;VT=SNP
6	32291359	rs4348357	T	G	100	PASS	AC=3652;AF=0.729233;AN=5008;NS=2504;DP=17004;EAS_AF=0.7748;AMR_AF=0.7118;AFR_AF=0.6815;EUR_AF=0.666;SAS_AF=0.8241;AA=T|||;VT=SNP;EX_TARGET
6	32291542	rs742697	C	T	100	PASS	AC=3652;AF=0.729233;AN=5008;NS=2504;DP=18365;EAS_AF=0.7748;AMR_AF=0.7118;AFR_AF=0.6815;EUR_AF=0.666;SAS_AF=0.8241;AA=T|||;VT=SNP
6	32291643	rs521828	C	T	100	PASS	AC=1961;AF=0.391573;AN=5008;NS=2504;DP=17042;EAS_AF=0.3929;AMR_AF=0.1945;AFR_AF=0.5461;EUR_AF=0.2873;SAS_AF=0.4284;AA=C|||;VT=SNP
6	32291837	rs523627	G	T	100	PASS	AC=1641;AF=0.327676;AN=5008;NS=2504;DP=16284;EAS_AF=0.3621;AMR_AF=0.5029;AFR_AF=0.1354;EUR_AF=0.3718;SAS_AF=0.3824;AA=G|||;VT=SNP
6	32292084	rs525607	C	T	100	PASS	AC=1691;AF=0.33766;AN=5008;NS=2504;DP=15037;EAS_AF=0.3819;AMR_AF=0.5173;AFR_AF=0.1354;EUR_AF=0.3787;SAS_AF=0.3957;AA=T|||;VT=SNP
6	32292715	rs552339	G	A	100	PASS	AC=1639;AF=0.327276;AN=5008;NS=2504;DP=16354;EAS_AF=0.3611;AMR_AF=0.5;AFR_AF=0.1362;EUR_AF=0.3718;SAS_AF=0.3824;AA=G|||;VT=SNP
6	32292818	rs536693	C	A	100	PASS	AC=629;AF=0.125599;AN=5008;NS=2504;DP=17179;EAS_AF=0.1181;AMR_AF=0.0764;AFR_AF=0.1884;EUR_AF=0.0577;SAS_AF=0.1534;AA=C|||;VT=SNP
6	32292917	rs9501178	A	C	100	PASS	AC=534;AF=0.106629;AN=5008;NS=2504;DP=9927;EAS_AF=0.2004;AMR_AF=0.0303;AFR_AF=0.0976;EUR_AF=0.0746;SAS_AF=0.1094;AA=A|||;VT=SNP
6	32292956	rs3132957	T	C	100	PASS	AC=3651;AF=0.729034;AN=5008;NS=2504;DP=18287;EAS_AF=0.7748;AMR_AF=0.7118;AFR_AF=0.6808;EUR_AF=0.666;SAS_AF=0.8241;AA=T|||;VT=SNP
6	32292993	rs9501179	G	A	100	PASS	AC=535;AF=0.106829;AN=5008;NS=2504;DP=17914;EAS_AF=0.1994;AMR_AF=0.0317;AFR_AF=0.0983;EUR_AF=0.0746;SAS_AF=0.1094;AA=G|||;VT=SNP
6	32293152	rs533885	A	G	100	PASS	AC=1644;AF=0.328275;AN=5008;NS=2504;DP=16285;EAS_AF=0.3661;AMR_AF=0.5;AFR_AF=0.1362;EUR_AF=0.3718;SAS_AF=0.3824;AA=a|||;VT=SNP
6	32293255	rs511874	G	C	100	PASS	AC=1961;AF=0.391573;AN=5008;NS=2504;DP=19290;EAS_AF=0.3929;AMR_AF=0.1945;AFR_AF=0.5461;EUR_AF=0.2873;SAS_AF=0.4284;AA=G|||;VT=SNP
6	32293434	rs510181	A	C	100	PASS	AC=1691;AF=0.33766;AN=5008;NS=2504;DP=21567;EAS_AF=0.3819;AMR_AF=0.5173;AFR_AF=0.1354;EUR_AF=0.3787;SAS_AF=0.3957;AA=C|||;VT=SNP
6	32293532	rs2077002	T	C	100	PASS	AC=3654;AF=0.729633;AN=5008;NS=2504;DP=20845;EAS_AF=0.7748;AMR_AF=0.7118;AFR_AF=0.6823;EUR_AF=0.667;SAS_AF=0.8241;AA=C|||;VT=SNP
6	32293578	rs2395143	C	G	100	PASS	AC=1610;AF=0.321486;AN=5008;NS=2504;DP=19956;EAS_AF=0.3611;AMR_AF=0.4986;AFR_AF=0.146;EUR_AF=0.334;SAS_AF=0.3793;AA=C|||;VT=SNP
6	32293598	rs471081	A	T	100	PASS	AC=1809;AF=0.361222;AN=5008;NS=2504;DP=19935;EAS_AF=0.4306;AMR_AF=0.5216;AFR_AF=0.1483;EUR_AF=0.3787;SAS_AF=0.4458;AA=T|||;VT=SNP
6	32293671	rs471964	G	A	100	PASS	AC=1632;AF=0.325879;AN=5008;NS=2504;DP=19881;EAS_AF=0.3571;AMR_AF=0.5058;AFR_AF=0.149;EUR_AF=0.3638;SAS_AF=0.3661;AA=G|||;VT=SNP
6	32294069	rs28394230	C	A	100	PASS	AC=533;AF=0.10643;AN=5008;NS=2504;DP=19430;EAS_AF=0.1994;AMR_AF=0.0303;AFR_AF=0.0976;EUR_AF=0.0746;SAS_AF=0.1094;AA=C|||;VT=SNP
6	32294563	rs3129905	T	G	100	PASS	AC=3653;AF=0.729433;AN=5008;NS=2504;DP=20826;EAS_AF=0.7748;AMR_AF=0.7118;AFR_AF=0.6808;EUR_AF=0.667;SAS_AF=0.8252;AA=G|||;VT=SNP
6	32294566	rs501545	G	A	100	PASS	AC=1639;AF=0.327276;AN=5008;NS=2504;DP=20916;EAS_AF=0.3601;AMR_AF=0.5;AFR_AF=0.1346;EUR_AF=0.3728;SAS_AF=0.3845;AA=G|||;VT=SNP
6	32294712	rs476885	A	G	100	PASS	AC=1636;AF=0.326677;AN=5008;NS=2504;DP=19970;EAS_AF=0.3601;AMR_AF=0.5;AFR_AF=0.1346;EUR_AF=0.3718;SAS_AF=0.3824;AA=A|||;VT=SNP
6	32294843	rs504203	T	C	100	PASS	AC=1636;AF=0.326677;AN=5008;NS=2504;DP=20672;EAS_AF=0.3601;AMR_AF=0.5;AFR_AF=0.1346;EUR_AF=0.3718;SAS_AF=0.3824;AA=C|||;VT=SNP
6	32294992	rs505274	G	A	100	PASS	AC=1636;AF=0.326677;AN=5008;NS=2504;DP=21633;EAS_AF=0.3601;AMR_AF=0.5;AFR_AF=0.1346;EUR_AF=0.3718;SAS_AF=0.3824;AA=G|||;VT=SNP
6	32295350	rs508805	G	A	100	PASS	AC=1635;AF=0.326478;AN=5008;NS=2504;DP=21325;EAS_AF=0.3601;AMR_AF=0.5;AFR_AF=0.1346;EUR_AF=0.3708;SAS_AF=0.3824;AA=G|||;VT=SNP
6	32295357	rs524578	G	A	100	PASS	AC=1688;AF=0.337061;AN=5008;NS=2504;DP=21453;EAS_AF=0.381;AMR_AF=0.5173;AFR_AF=0.1346;EUR_AF=0.3777;SAS_AF=0.3957;AA=A|||;VT=SNP
6	32295553	rs4424116	G	C	100	PASS	AC=1634;AF=0.326278;AN=5008;NS=2504;DP=14193;EAS_AF=0.3591;AMR_AF=0.5;AFR_AF=0.1346;EUR_AF=0.3718;SAS_AF=0.3814;AA=C|||;VT=SNP
6	32295694	rs6913605	A	G	100	PASS	AC=1628;AF=0.32508;AN=5008;NS=2504;DP=13666;EAS_AF=0.3611;AMR_AF=0.4957;AFR_AF=0.1346;EUR_AF=0.3658;SAS_AF=0.3824;AA=G|||;VT=SNP
6	32295717	rs9501613	C	T	100	PASS	AC=593;AF=0.118411;AN=5008;NS=2504;DP=13905;EAS_AF=0.1359;AMR_AF=0.0994;AFR_AF=0.1725;EUR_AF=0.0785;SAS_AF=0.0818;AA=C|||;VT=SNP
6	32295828	rs6457542	A	G	100	PASS	AC=1634;AF=0.326278;AN=5008;NS=2504;DP=16103;EAS_AF=0.3681;AMR_AF=0.5;AFR_AF=0.1331;EUR_AF=0.3708;SAS_AF=0.3753;AA=G|||;VT=SNP
6	32295874	rs6913664	C	T	100	PASS	AC=3054;AF=0.609824;AN=5008;NS=2504;DP=14039;EAS_AF=0.6161;AMR_AF=0.415;AFR_AF=0.8071;EUR_AF=0.503;SAS_AF=0.5849;AA=C|||;VT=SNP
6	32295878	rs9268251	G	A	100	PASS	AC=1123;AF=0.224241;AN=5008;NS=2504;DP=14045;EAS_AF=0.1369;AMR_AF=0.1369;AFR_AF=0.3071;EUR_AF=0.2008;SAS_AF=0.2883;AA=g|||;VT=SNP
6	32295965	rs7451330	T	C	100	PASS	AC=4465;AF=0.891573;AN=5008;NS=2504;DP=14962;EAS_AF=0.9038;AMR_AF=0.9236;AFR_AF=0.8517;EUR_AF=0.8797;SAS_AF=0.9223;AA=C|||;VT=SNP
6	32296029	rs6457543	T	G	100	PASS	AC=1719;AF=0.343251;AN=5008;NS=2504;DP=15187;EAS_AF=0.3562;AMR_AF=0.5043;AFR_AF=0.2088;EUR_AF=0.3648;SAS_AF=0.3753;AA=-|||;VT=SNP
6	32296057	rs6457544	C	T	100	PASS	AC=1708;AF=0.341054;AN=5008;NS=2504;DP=15660;EAS_AF=0.3562;AMR_AF=0.5029;AFR_AF=0.202;EUR_AF=0.3648;SAS_AF=0.3742;AA=C|||;VT=SNP
6	32296117	rs7451361	T	C	100	PASS	AC=4022;AF=0.803115;AN=5008;NS=2504;DP=16676;EAS_AF=0.871;AMR_AF=0.7983;AFR_AF=0.6989;EUR_AF=0.7803;SAS_AF=0.9008;AA=C|||;VT=SNP
6	32296316	rs12528615	C	T	100	PASS	AC=1641;AF=0.327676;AN=5008;NS=2504;DP=18889;EAS_AF=0.3601;AMR_AF=0.5;AFR_AF=0.1377;EUR_AF=0.3718;SAS_AF=0.3834;AA=C|||;VT=SNP
6	32296375	rs10947252	G	A	100	PASS	AC=1639;AF=0.327276;AN=5008;NS=2504;DP=17900;EAS_AF=0.3601;AMR_AF=0.5;AFR_AF=0.1369;EUR_AF=0.3708;SAS_AF=0.3834;AA=G|||;VT=SNP
6	32296382	rs9469098	C	T	100	PASS	AC=906;AF=0.180911;AN=5008;NS=2504;DP=17879;EAS_AF=0.2976;AMR_AF=0.1167;AFR_AF=0.1157;EUR_AF=0.1899;SAS_AF=0.1851;AA=C|||;VT=SNP
6	32296555	rs10947253	G	C	100	PASS	AC=1639;AF=0.327276;AN=5008;NS=2504;DP=15842;EAS_AF=0.3601;AMR_AF=0.5;AFR_AF=0.1369;EUR_AF=0.3708;SAS_AF=0.3834;AA=C|||;VT=SNP
6	32296780	rs9348880	C	T	100	PASS	AC=1692;AF=0.337859;AN=5008;NS=2504;DP=15066;EAS_AF=0.381;AMR_AF=0.5173;AFR_AF=0.1369;EUR_AF=0.3777;SAS_AF=0.3967;AA=T|||;VT=SNP
6	32296842	rs9348881	C	G	100	PASS	AC=1699;AF=0.339257;AN=5008;NS=2504;DP=15480;EAS_AF=0.3839;AMR_AF=0.5231;AFR_AF=0.1369;EUR_AF=0.3787;SAS_AF=0.3957;AA=G|||;VT=SNP
6	32297124	rs9394086	A	T	100	PASS	AC=1638;AF=0.327077;AN=5008;NS=2504;DP=17477;EAS_AF=0.3601;AMR_AF=0.5;AFR_AF=0.1369;EUR_AF=0.3708;SAS_AF=0.3824;AA=A|||;VT=SNP
6	32297156	rs9368711	T	C	100	PASS	AC=1638;AF=0.327077;AN=5008;NS=2504;DP=18022;EAS_AF=0.3601;AMR_AF=0.5;AFR_AF=0.1369;EUR_AF=0.3708;SAS_AF=0.3824;AA=T|||;VT=SNP
6	32297310	rs12524063	T	A	100	PASS	AC=386;AF=0.0770767;AN=5008;NS=2504;DP=22150;EAS_AF=0.0972;AMR_AF=0.0865;AFR_AF=0.0295;EUR_AF=0.1143;SAS_AF=0.0757;AA=T|||;VT=SNP
6	32297328	rs9368712	G	A	100	PASS	AC=1636;AF=0.326677;AN=5008;NS=2504;DP=22256;EAS_AF=0.3601;AMR_AF=0.5;AFR_AF=0.1369;EUR_AF=0.3698;SAS_AF=0.3814;AA=G|||;VT=SNP
6	32297337	rs9368713	T	C	100	PASS	AC=1638;AF=0.327077;AN=5008;NS=2504;DP=22173;EAS_AF=0.3601;AMR_AF=0.5;AFR_AF=0.1369;EUR_AF=0.3708;SAS_AF=0.3824;AA=T|||;VT=SNP
6	32297341	rs9368714	G	A	100	PASS	AC=1357;AF=0.270966;AN=5008;NS=2504;DP=22049;EAS_AF=0.2887;AMR_AF=0.4164;AFR_AF=0.1248;EUR_AF=0.326;SAS_AF=0.2904;AA=G|||;VT=SNP
6	32297417	rs9380289	G	A	100	PASS	AC=1638;AF=0.327077;AN=5008;NS=2504;DP=21181;EAS_AF=0.3601;AMR_AF=0.5;AFR_AF=0.1369;EUR_AF=0.3708;SAS_AF=0.3824;AA=A|||;VT=SNP
6	32297690	rs9296021	C	T	100	PASS	AC=1638;AF=0.327077;AN=5008;NS=2504;DP=19560;EAS_AF=0.3601;AMR_AF=0.5;AFR_AF=0.1369;EUR_AF=0.3708;SAS_AF=0.3824;AA=C|||;VT=SNP
6	32297818	rs72843212	T	C	100	PASS	AC=363;AF=0.072484;AN=5008;NS=2504;DP=17761;EAS_AF=0.0972;AMR_AF=0.085;AFR_AF=0.0159;EUR_AF=0.1103;SAS_AF=0.0757;AA=T|||;VT=SNP
6	32297824	rs116839050	C	T	100	PASS	AC=86;AF=0.0171725;AN=5008;NS=2504;DP=17675;EAS_AF=0.0198;AMR_AF=0.0072;AFR_AF=0.0008;EUR_AF=0.0258;SAS_AF=0.0348;AA=C|||;VT=SNP
6	32297901	rs3132958	A	G	100	PASS	AC=4021;AF=0.802915;AN=5008;NS=2504;DP=17936;EAS_AF=0.872;AMR_AF=0.7983;AFR_AF=0.6982;EUR_AF=0.7793;SAS_AF=0.9008;AA=G|||;VT=SNP
6	32297906	rs3129947	T	G	100	PASS	AC=4020;AF=0.802716;AN=5008;NS=2504;DP=18042;EAS_AF=0.872;AMR_AF=0.7983;AFR_AF=0.6982;EUR_AF=0.7793;SAS_AF=0.8998;AA=G|||;VT=SNP
6	32297955	rs9296022	G	A	100	PASS	AC=1639;AF=0.327276;AN=5008;NS=2504;DP=17132;EAS_AF=0.3601;AMR_AF=0.5;AFR_AF=0.1369;EUR_AF=0.3708;SAS_AF=0.3834;AA=A|||;VT=SNP
6	32298137	rs10484560	G	A	100	PASS	AC=386;AF=0.0770767;AN=5008;NS=2504;DP=14935;EAS_AF=0.0972;AMR_AF=0.0865;AFR_AF=0.0295;EUR_AF=0.1143;SAS_AF=0.0757;AA=G|||;VT=SNP
6	32298372	rs9405090	A	G	100	PASS	AC=1638;AF=0.327077;AN=5008;NS=2504;DP=14435;EAS_AF=0.3601;AMR_AF=0.5;AFR_AF=0.1369;EUR_AF=0.3708;SAS_AF=0.3824;AA=G|||;VT=SNP;EX_TARGET
6	32298484	rs1003880	G	T	100	PASS	AC=1335;AF=0.266573;AN=5008;NS=2504;DP=15468;EAS_AF=0.1349;AMR_AF=0.1643;AFR_AF=0.4448;EUR_AF=0.2127;SAS_AF=0.2894;AA=G|||;VT=SNP
6	32298648	rs9296023	A	G	100	PASS	AC=1631;AF=0.325679;AN=5008;NS=2504;DP=17914;EAS_AF=0.3591;AMR_AF=0.4957;AFR_AF=0.1369;EUR_AF=0.3688;SAS_AF=0.3814;AA=A|||;VT=SNP
6	32298814	rs3129949	C	A	100	PASS	AC=1136;AF=0.226837;AN=5008;NS=2504;DP=19634;EAS_AF=0.1349;AMR_AF=0.1455;AFR_AF=0.3094;EUR_AF=0.2058;SAS_AF=0.2894;AA=C|||;VT=SNP
6	32298942	rs3132959	G	A	100	PASS	AC=4017;AF=0.802117;AN=5008;NS=2504;DP=18185;EAS_AF=0.872;AMR_AF=0.7983;AFR_AF=0.6959;EUR_AF=0.7793;SAS_AF=0.8998;AA=A|||;VT=SNP
6	32299592	rs1003879	G	A	100	PASS	AC=2259;AF=0.451078;AN=5008;NS=2504;DP=14480;EAS_AF=0.4306;AMR_AF=0.353;AFR_AF=0.5272;EUR_AF=0.3539;SAS_AF=0.5389;AA=G|||;VT=SNP
6	32299715	rs742582	G	A	100	PASS	AC=1638;AF=0.327077;AN=5008;NS=2504;DP=18632;EAS_AF=0.3601;AMR_AF=0.5;AFR_AF=0.1369;EUR_AF=0.3708;SAS_AF=0.3824;AA=G|||;VT=SNP
6	32299822	rs1003878	G	A	100	PASS	AC=1136;AF=0.226837;AN=5008;NS=2504;DP=18646;EAS_AF=0.1349;AMR_AF=0.1455;AFR_AF=0.3094;EUR_AF=0.2058;SAS_AF=0.2894;AA=G|||;VT=SNP;EX_TARGET
6	32299873	rs910052	G	T	100	PASS	AC=1638;AF=0.327077;AN=5008;NS=2504;DP=17973;EAS_AF=0.3601;AMR_AF=0.5;AFR_AF=0.1369;EUR_AF=0.3708;SAS_AF=0.3824;AA=G|||;VT=SNP;EX_TARGET
6	32299908	rs17605238	G	C	100	PASS	AC=905;AF=0.180711;AN=5008;NS=2504;DP=19219;EAS_AF=0.2976;AMR_AF=0.1167;AFR_AF=0.1157;EUR_AF=0.1889;SAS_AF=0.1851;AA=G|||;VT=SNP
6	32300152	rs1076712	T	C	100	PASS	AC=2239;AF=0.447085;AN=5008;NS=2504;DP=18476;EAS_AF=0.4325;AMR_AF=0.281;AFR_AF=0.559;EUR_AF=0.4026;SAS_AF=0.4744;AA=T|||;VT=SNP
6	32300374	rs1076711	T	G	100	PASS	AC=1638;AF=0.327077;AN=5008;NS=2504;DP=19722;EAS_AF=0.3601;AMR_AF=0.4986;AFR_AF=0.1377;EUR_AF=0.3708;SAS_AF=0.3824;AA=T|||;VT=SNP
6	32300470	rs761190	T	G	100	PASS	AC=1638;AF=0.327077;AN=5008;NS=2504;DP=18205;EAS_AF=0.3601;AMR_AF=0.5;AFR_AF=0.1369;EUR_AF=0.3708;SAS_AF=0.3824;AA=T|||;VT=SNP
6	32300563	rs28366181	T	A	100	PASS	AC=289;AF=0.0577077;AN=5008;NS=2504;DP=16559;EAS_AF=0.0317;AMR_AF=0.0821;AFR_AF=0.0802;EUR_AF=0.0746;SAS_AF=0.0194;AA=T|||;VT=SNP
6	32300638	rs1474727	C	T	100	PASS	AC=2240;AF=0.447284;AN=5008;NS=2504;DP=17764;EAS_AF=0.4325;AMR_AF=0.281;AFR_AF=0.5605;EUR_AF=0.4016;SAS_AF=0.4744;AA=C|||;VT=SNP
6	32300809	rs3129960	A	G	100	PASS	AC=4220;AF=0.842652;AN=5008;NS=2504;DP=17728;EAS_AF=0.8452;AMR_AF=0.8804;AFR_AF=0.7776;EUR_AF=0.8539;SAS_AF=0.8896;AA=G|||;VT=SNP
6	32300848	rs9394087	T	C	100	PASS	AC=1691;AF=0.33766;AN=5008;NS=2504;DP=17064;EAS_AF=0.381;AMR_AF=0.5173;AFR_AF=0.1369;EUR_AF=0.3777;SAS_AF=0.3957;AA=t|||;VT=SNP
6	32301289	rs9366793	T	C	100	PASS	AC=1692;AF=0.337859;AN=5008;NS=2504;DP=18839;EAS_AF=0.381;AMR_AF=0.5173;AFR_AF=0.1369;EUR_AF=0.3787;SAS_AF=0.3957;AA=C|||;VT=SNP
6	32301322	rs9348882	C	T	100	PASS	AC=1638;AF=0.327077;AN=5008;NS=2504;DP=19444;EAS_AF=0.3601;AMR_AF=0.5;AFR_AF=0.1369;EUR_AF=0.3708;SAS_AF=0.3824;AA=C|||;VT=SNP
6	32301452	rs9380290	C	G	100	PASS	AC=1691;AF=0.33766;AN=5008;NS=2504;DP=20474;EAS_AF=0.381;AMR_AF=0.5173;AFR_AF=0.1369;EUR_AF=0.3777;SAS_AF=0.3957;AA=G|||;VT=SNP
6	32301514	rs9357140	G	A	100	PASS	AC=1639;AF=0.327276;AN=5008;NS=2504;DP=20581;EAS_AF=0.3601;AMR_AF=0.5;AFR_AF=0.1377;EUR_AF=0.3708;SAS_AF=0.3824;AA=A|||;VT=SNP
6	32301804	rs9391777	G	C	100	PASS	AC=1638;AF=0.327077;AN=5008;NS=2504;DP=18781;EAS_AF=0.3601;AMR_AF=0.5;AFR_AF=0.1369;EUR_AF=0.3708;SAS_AF=0.3824;AA=C|||;VT=SNP
6	32301910	rs2022537	G	A	100	PASS	AC=1136;AF=0.226837;AN=5008;NS=2504;DP=17594;EAS_AF=0.1349;AMR_AF=0.1455;AFR_AF=0.3094;EUR_AF=0.2058;SAS_AF=0.2894;AA=G|||;VT=SNP
6	32301960	rs2022536	A	C	100	PASS	AC=905;AF=0.180711;AN=5008;NS=2504;DP=19058;EAS_AF=0.2976;AMR_AF=0.1167;AFR_AF=0.1157;EUR_AF=0.1889;SAS_AF=0.1851;AA=A|||;VT=SNP
6	32302045	rs1474729	A	C	100	PASS	AC=1638;AF=0.327077;AN=5008;NS=2504;DP=18022;EAS_AF=0.3601;AMR_AF=0.5;AFR_AF=0.1369;EUR_AF=0.3708;SAS_AF=0.3824;AA=A|||;VT=SNP
6	32302067	rs1474728	C	T	100	PASS	AC=1638;AF=0.327077;AN=5008;NS=2504;DP=17897;EAS_AF=0.3601;AMR_AF=0.5;AFR_AF=0.1369;EUR_AF=0.3708;SAS_AF=0.3824;AA=C|||;VT=SNP
6	32302539	rs9405091	A	G	100	PASS	AC=1643;AF=0.328075;AN=5008;NS=2504;DP=15822;EAS_AF=0.3611;AMR_AF=0.5014;AFR_AF=0.1377;EUR_AF=0.3708;SAS_AF=0.3845;AA=G|||;VT=SNP
6	32302541	rs9378257	T	G	100	PASS	AC=1643;AF=0.328075;AN=5008;NS=2504;DP=15975;EAS_AF=0.3611;AMR_AF=0.5014;AFR_AF=0.1377;EUR_AF=0.3708;SAS_AF=0.3845;AA=T|||;VT=SNP
6	32302728	rs9405092	T	G	100	PASS	AC=1639;AF=0.327276;AN=5008;NS=2504;DP=15615;EAS_AF=0.3601;AMR_AF=0.5;AFR_AF=0.1369;EUR_AF=0.3708;SAS_AF=0.3834;AA=G|||;VT=SNP
6	32302741	rs9405093	G	T	100	PASS	AC=1641;AF=0.327676;AN=5008;NS=2504;DP=15266;EAS_AF=0.3601;AMR_AF=0.5;AFR_AF=0.1369;EUR_AF=0.3708;SAS_AF=0.3855;AA=G|||;VT=SNP
6	32302757	rs9378258	G	A	100	PASS	AC=1641;AF=0.327676;AN=5008;NS=2504;DP=15571;EAS_AF=0.3601;AMR_AF=0.5;AFR_AF=0.1369;EUR_AF=0.3708;SAS_AF=0.3855;AA=G|||;VT=SNP
6	32302776	rs1265755	A	G	100	PASS	AC=631;AF=0.125998;AN=5008;NS=2504;DP=16353;EAS_AF=0.119;AMR_AF=0.0764;AFR_AF=0.1884;EUR_AF=0.0577;SAS_AF=0.1544;AA=A|||;VT=SNP
6	32303068	rs10807100	G	A	100	PASS	AC=1638;AF=0.327077;AN=5008;NS=2504;DP=12389;EAS_AF=0.3601;AMR_AF=0.5;AFR_AF=0.1369;EUR_AF=0.3708;SAS_AF=0.3824;AA=G|||;VT=SNP
6	32303511	rs6929776	G	A	100	PASS	AC=1691;AF=0.33766;AN=5008;NS=2504;DP=15099;EAS_AF=0.381;AMR_AF=0.5173;AFR_AF=0.1369;EUR_AF=0.3777;SAS_AF=0.3957;AA=A|||;VT=SNP
6	32303672	rs6909607	T	A	100	PASS	AC=667;AF=0.133187;AN=5008;NS=2504;DP=19453;EAS_AF=0.2083;AMR_AF=0.1801;AFR_AF=0.0696;EUR_AF=0.1163;SAS_AF=0.1258;AA=T|||;VT=SNP;EX_TARGET
6	32303848	rs28361060	G	A	100	PASS	AC=521;AF=0.104034;AN=5008;NS=2504;DP=18148;EAS_AF=0.0516;AMR_AF=0.2248;AFR_AF=0.0424;EUR_AF=0.1859;SAS_AF=0.0716;AA=G|||;VT=SNP
6	32304025	rs7765585	A	G	100	PASS	AC=906;AF=0.180911;AN=5008;NS=2504;DP=20590;EAS_AF=0.2976;AMR_AF=0.1167;AFR_AF=0.1157;EUR_AF=0.1899;SAS_AF=0.1851;AA=A|||;VT=SNP
6	32304031	rs6930681	G	A	100	PASS	AC=1638;AF=0.327077;AN=5008;NS=2504;DP=20751;EAS_AF=0.3601;AMR_AF=0.5;AFR_AF=0.1369;EUR_AF=0.3708;SAS_AF=0.3824;AA=G|||;VT=SNP
6	32304085	rs12526151	A	G	100	PASS	AC=386;AF=0.0770767;AN=5008;NS=2504;DP=18894;EAS_AF=0.0972;AMR_AF=0.0865;AFR_AF=0.0295;EUR_AF=0.1143;SAS_AF=0.0757;AA=A|||;VT=SNP
6	32304222	rs9366794	C	G	100	PASS	AC=1638;AF=0.327077;AN=5008;NS=2504;DP=18507;EAS_AF=0.3601;AMR_AF=0.5;AFR_AF=0.1369;EUR_AF=0.3708;SAS_AF=0.3824;AA=C|||;VT=SNP
6	32305029	rs12194915	T	A	100	PASS	AC=1643;AF=0.328075;AN=5008;NS=2504;DP=19819;EAS_AF=0.3601;AMR_AF=0.5;AFR_AF=0.1384;EUR_AF=0.3738;SAS_AF=0.3824;AA=A|||;VT=SNP
6	32305125	rs973037	C	T	100	PASS	AC=1642;AF=0.327875;AN=5008;NS=2504;DP=18844;EAS_AF=0.3601;AMR_AF=0.5;AFR_AF=0.1354;EUR_AF=0.3757;SAS_AF=0.3834;AA=C|||;VT=SNP
6	32305142	rs2022535	C	T	100	PASS	AC=1645;AF=0.328474;AN=5008;NS=2504;DP=18275;EAS_AF=0.3601;AMR_AF=0.5;AFR_AF=0.1362;EUR_AF=0.3777;SAS_AF=0.3834;AA=C|||;VT=SNP
6	32305143	rs973036	C	G	100	PASS	AC=1644;AF=0.328275;AN=5008;NS=2504;DP=18261;EAS_AF=0.3601;AMR_AF=0.5;AFR_AF=0.1354;EUR_AF=0.3777;SAS_AF=0.3834;AA=G|||;VT=SNP
6	32305238	rs78546106	C	T	100	PASS	AC=251;AF=0.0501198;AN=5008;NS=2504;DP=20758;EAS_AF=0.0675;AMR_AF=0.0807;AFR_AF=0.0045;EUR_AF=0.0408;SAS_AF=0.0818;AA=C|||;VT=SNP
6	32305370	rs926594	T	G	100	PASS	AC=1641;AF=0.327676;AN=5008;NS=2504;DP=21942;EAS_AF=0.3601;AMR_AF=0.5;AFR_AF=0.1369;EUR_AF=0.3738;SAS_AF=0.3824;AA=G|||;VT=SNP
6	32305658	rs926592	C	A	100	PASS	AC=1149;AF=0.229433;AN=5008;NS=2504;DP=20444;EAS_AF=0.1349;AMR_AF=0.1455;AFR_AF=0.3185;EUR_AF=0.2068;SAS_AF=0.2894;AA=C|||;VT=SNP
6	32305690	rs926591	C	A	100	PASS	AC=1635;AF=0.326478;AN=5008;NS=2504;DP=20144;EAS_AF=0.3601;AMR_AF=0.4957;AFR_AF=0.1354;EUR_AF=0.3738;SAS_AF=0.3814;AA=C|||;VT=SNP
6	32305979	rs3129900	G	T	100	PASS	AC=4313;AF=0.861222;AN=5008;NS=2504;DP=18710;EAS_AF=0.9038;AMR_AF=0.8804;AFR_AF=0.7784;EUR_AF=0.8579;SAS_AF=0.9192;AA=T|||;VT=SNP
6	32306022	rs9368715	G	A	100	PASS	AC=1638;AF=0.327077;AN=5008;NS=2504;DP=18206;EAS_AF=0.3601;AMR_AF=0.4971;AFR_AF=0.1362;EUR_AF=0.3738;SAS_AF=0.3824;AA=A|||;VT=SNP
6	32306090	rs9368716	G	A	100	PASS	AC=1933;AF=0.385982;AN=5008;NS=2504;DP=18792;EAS_AF=0.3919;AMR_AF=0.5865;AFR_AF=0.2171;EUR_AF=0.4483;SAS_AF=0.4018;AA=G|||;VT=SNP
6	32306262	rs3817982	T	C	100	PASS	AC=1636;AF=0.326677;AN=5008;NS=2504;DP=21369;EAS_AF=0.3601;AMR_AF=0.4957;AFR_AF=0.1354;EUR_AF=0.3738;SAS_AF=0.3824;AA=T|||;VT=SNP
6	32306419	rs2273019	C	T	100	PASS	AC=2310;AF=0.461262;AN=5008;NS=2504;DP=16444;EAS_AF=0.4623;AMR_AF=0.3026;AFR_AF=0.5628;EUR_AF=0.4095;SAS_AF=0.4888;AA=T|||;VT=SNP
6	32306559	rs9968795	C	T	100	PASS	AC=143;AF=0.0285543;AN=5008;NS=2504;DP=19473;EAS_AF=0.0387;AMR_AF=0.0173;AFR_AF=0.0098;EUR_AF=0.0328;SAS_AF=0.047;AA=C|||;VT=SNP
6	32306970	rs3117138	C	A	100	PASS	AC=3937;AF=0.786142;AN=5008;NS=2504;DP=16899;EAS_AF=0.8145;AMR_AF=0.7983;AFR_AF=0.6982;EUR_AF=0.7833;SAS_AF=0.8701;AA=A|||;VT=SNP
6	32307137	rs2022534	T	C	100	PASS	AC=1636;AF=0.326677;AN=5008;NS=2504;DP=15956;EAS_AF=0.3601;AMR_AF=0.4957;AFR_AF=0.1354;EUR_AF=0.3738;SAS_AF=0.3824;AA=C|||;VT=SNP
6	32307260	rs2022533	T	G	100	PASS	AC=1688;AF=0.337061;AN=5008;NS=2504;DP=16817;EAS_AF=0.381;AMR_AF=0.513;AFR_AF=0.1354;EUR_AF=0.3807;SAS_AF=0.3947;AA=G|||;VT=SNP
6	32307382	rs1033500	G	A	100	PASS	AC=1637;AF=0.326877;AN=5008;NS=2504;DP=18144;EAS_AF=0.3601;AMR_AF=0.4957;AFR_AF=0.1354;EUR_AF=0.3748;SAS_AF=0.3824;AA=G|||;VT=SNP;EX_TARGET
6	32307446	rs3132944	T	C	100	PASS	AC=3936;AF=0.785942;AN=5008;NS=2504;DP=17797;EAS_AF=0.8135;AMR_AF=0.7983;AFR_AF=0.6982;EUR_AF=0.7833;SAS_AF=0.8701;AA=C|||;VT=SNP;EX_TARGET
6	32307869	rs1033498	T	C	100	PASS	AC=1636;AF=0.326677;AN=5008;NS=2504;DP=16862;EAS_AF=0.3601;AMR_AF=0.4957;AFR_AF=0.1354;EUR_AF=0.3738;SAS_AF=0.3824;AA=C|||;VT=SNP
6	32308062	rs1033497	A	G	100	PASS	AC=1636;AF=0.326677;AN=5008;NS=2504;DP=14904;EAS_AF=0.3601;AMR_AF=0.4957;AFR_AF=0.1354;EUR_AF=0.3738;SAS_AF=0.3824;AA=A|||;VT=SNP
6	32308345	rs2395144	T	G	100	PASS	AC=1636;AF=0.326677;AN=5008;NS=2504;DP=17596;EAS_AF=0.3601;AMR_AF=0.4957;AFR_AF=0.1354;EUR_AF=0.3738;SAS_AF=0.3824;AA=T|||;VT=SNP
6	32308465	rs3132943	A	C	100	PASS	AC=3936;AF=0.785942;AN=5008;NS=2504;DP=18408;EAS_AF=0.8135;AMR_AF=0.7983;AFR_AF=0.6982;EUR_AF=0.7833;SAS_AF=0.8701;AA=C|||;VT=SNP
6	32308642	rs4469285	G	A	100	PASS	AC=1636;AF=0.326677;AN=5008;NS=2504;DP=17721;EAS_AF=0.3601;AMR_AF=0.4957;AFR_AF=0.1354;EUR_AF=0.3738;SAS_AF=0.3824;AA=G|||;VT=SNP
6	32308689	rs10456067	C	T	100	PASS	AC=170;AF=0.0339457;AN=5008;NS=2504;DP=18743;EAS_AF=0.0288;AMR_AF=0.0101;AFR_AF=0.0129;EUR_AF=0.0249;SAS_AF=0.0941;AA=C|||;VT=SNP
6	32308690	rs7453102	A	G	100	PASS	AC=1636;AF=0.326677;AN=5008;NS=2504;DP=18726;EAS_AF=0.3601;AMR_AF=0.4957;AFR_AF=0.1354;EUR_AF=0.3738;SAS_AF=0.3824;AA=A|||;VT=SNP
6	32308734	rs2179579	A	G	100	PASS	AC=1632;AF=0.325879;AN=5008;NS=2504;DP=17498;EAS_AF=0.3601;AMR_AF=0.4957;AFR_AF=0.1339;EUR_AF=0.3738;SAS_AF=0.3804;AA=G|||;VT=SNP
6	32308770	rs2179578	G	A	100	PASS	AC=1632;AF=0.325879;AN=5008;NS=2504;DP=17381;EAS_AF=0.3601;AMR_AF=0.4957;AFR_AF=0.1339;EUR_AF=0.3738;SAS_AF=0.3804;AA=G|||;VT=SNP
6	32308908	rs9469099	G	A	100	PASS	AC=376;AF=0.0750799;AN=5008;NS=2504;DP=19367;EAS_AF=0.1617;AMR_AF=0.0187;AFR_AF=0.0734;EUR_AF=0.0417;SAS_AF=0.0624;AA=G|||;VT=SNP
6	32309003	rs2143468	A	T	100	PASS	AC=1652;AF=0.329872;AN=5008;NS=2504;DP=20427;EAS_AF=0.3601;AMR_AF=0.5;AFR_AF=0.143;EUR_AF=0.3767;SAS_AF=0.3824;AA=A|||;VT=SNP
6	32309280	rs2022531	G	A	100	PASS	AC=3936;AF=0.785942;AN=5008;NS=2504;DP=6496;EAS_AF=0.8135;AMR_AF=0.7983;AFR_AF=0.6982;EUR_AF=0.7833;SAS_AF=0.8701;AA=A|||;VT=SNP
6	32309296	rs2143467	C	G	100	PASS	AC=1637;AF=0.326877;AN=5008;NS=2504;DP=9913;EAS_AF=0.3601;AMR_AF=0.4957;AFR_AF=0.1354;EUR_AF=0.3738;SAS_AF=0.3834;AA=C|||;VT=SNP
6	32309323	rs2143466	C	T	100	PASS	AC=1728;AF=0.345048;AN=5008;NS=2504;DP=14840;EAS_AF=0.3601;AMR_AF=0.5101;AFR_AF=0.1861;EUR_AF=0.3867;SAS_AF=0.3845;AA=C|||;VT=SNP
6	32309352	rs2143465	T	C	100	PASS	AC=1636;AF=0.326677;AN=5008;NS=2504;DP=18235;EAS_AF=0.3601;AMR_AF=0.4957;AFR_AF=0.1354;EUR_AF=0.3738;SAS_AF=0.3824;AA=T|||;VT=SNP
6	32309434	rs2143464	T	C	100	PASS	AC=1636;AF=0.326677;AN=5008;NS=2504;DP=18866;EAS_AF=0.3601;AMR_AF=0.4957;AFR_AF=0.1354;EUR_AF=0.3738;SAS_AF=0.3824;AA=T|||;VT=SNP
6	32309864	rs9268256	C	T	100	PASS	AC=1636;AF=0.326677;AN=5008;NS=2504;DP=15962;EAS_AF=0.3601;AMR_AF=0.4957;AFR_AF=0.1354;EUR_AF=0.3738;SAS_AF=0.3824;AA=C|||;VT=SNP
6	32309911	rs3117137	C	T	100	PASS	AC=1148;AF=0.229233;AN=5008;NS=2504;DP=16887;EAS_AF=0.1349;AMR_AF=0.1455;AFR_AF=0.3185;EUR_AF=0.2068;SAS_AF=0.2883;AA=C|||;VT=SNP
6	32310103	rs9268257	G	A	100	PASS	AC=1636;AF=0.326677;AN=5008;NS=2504;DP=16292;EAS_AF=0.3601;AMR_AF=0.4957;AFR_AF=0.1354;EUR_AF=0.3738;SAS_AF=0.3824;AA=G|||;VT=SNP
6	32310194	rs3129902	G	A	100	PASS	AC=2251;AF=0.449481;AN=5008;NS=2504;DP=17056;EAS_AF=0.4335;AMR_AF=0.2853;AFR_AF=0.5628;EUR_AF=0.4036;SAS_AF=0.4765;AA=G|||;VT=SNP
6	32310211	rs3129903	A	G	100	PASS	AC=3886;AF=0.775958;AN=5008;NS=2504;DP=16891;EAS_AF=0.7937;AMR_AF=0.781;AFR_AF=0.6982;EUR_AF=0.7763;SAS_AF=0.8589;AA=G|||;VT=SNP
6	32310396	rs3129904	A	G	100	PASS	AC=3937;AF=0.786142;AN=5008;NS=2504;DP=18228;EAS_AF=0.8135;AMR_AF=0.7983;AFR_AF=0.6982;EUR_AF=0.7843;SAS_AF=0.8701;AA=G|||;VT=SNP
6	32310415	rs3132955	C	G	100	PASS	AC=3937;AF=0.786142;AN=5008;NS=2504;DP=17621;EAS_AF=0.8135;AMR_AF=0.7983;AFR_AF=0.6982;EUR_AF=0.7843;SAS_AF=0.8701;AA=G|||;VT=SNP
6	32310684	rs9268258	G	A	100	PASS	AC=1636;AF=0.326677;AN=5008;NS=2504;DP=20350;EAS_AF=0.3601;AMR_AF=0.4957;AFR_AF=0.1354;EUR_AF=0.3738;SAS_AF=0.3824;AA=G|||;VT=SNP
6	32310803	rs9268259	G	A	100	PASS	AC=1636;AF=0.326677;AN=5008;NS=2504;DP=21015;EAS_AF=0.3601;AMR_AF=0.4957;AFR_AF=0.1354;EUR_AF=0.3738;SAS_AF=0.3824;AA=G|||;VT=SNP
6	32310811	rs3117136	A	C	100	PASS	AC=2247;AF=0.448682;AN=5008;NS=2504;DP=20934;EAS_AF=0.4325;AMR_AF=0.2853;AFR_AF=0.5628;EUR_AF=0.4026;SAS_AF=0.4744;AA=A|||;VT=SNP
6	32310967	rs9268260	C	T	100	PASS	AC=1636;AF=0.326677;AN=5008;NS=2504;DP=21344;EAS_AF=0.3601;AMR_AF=0.4957;AFR_AF=0.1354;EUR_AF=0.3738;SAS_AF=0.3824;AA=T|||;VT=SNP
6	32310986	rs9268261	C	G	100	PASS	AC=1636;AF=0.326677;AN=5008;NS=2504;DP=21547;EAS_AF=0.3601;AMR_AF=0.4957;AFR_AF=0.1354;EUR_AF=0.3738;SAS_AF=0.3824;AA=C|||;VT=SNP
6	32311148	rs1555117	C	G	100	PASS	AC=1636;AF=0.326677;AN=5008;NS=2504;DP=20571;EAS_AF=0.3601;AMR_AF=0.4957;AFR_AF=0.1354;EUR_AF=0.3738;SAS_AF=0.3824;AA=C|||;VT=SNP
6	32311459	rs3132954	G	A	100	PASS	AC=2498;AF=0.498802;AN=5008;NS=2504;DP=19044;EAS_AF=0.5;AMR_AF=0.366;AFR_AF=0.5673;EUR_AF=0.4433;SAS_AF=0.5562;AA=G|||;VT=SNP
6	32311571	rs72843221	A	C	100	PASS	AC=377;AF=0.0752796;AN=5008;NS=2504;DP=15327;EAS_AF=0.0972;AMR_AF=0.0865;AFR_AF=0.0227;EUR_AF=0.1143;SAS_AF=0.0757;AA=A|||;VT=SNP
6	32311834	rs74223626	T	C	100	PASS	AC=252;AF=0.0503195;AN=5008;NS=2504;DP=10734;EAS_AF=0.0675;AMR_AF=0.0807;AFR_AF=0.0045;EUR_AF=0.0408;SAS_AF=0.0828;AA=T|||;VT=SNP
6	32311871	rs2395145	T	A	100	PASS	AC=1640;AF=0.327476;AN=5008;NS=2504;DP=7492;EAS_AF=0.3611;AMR_AF=0.4957;AFR_AF=0.1362;EUR_AF=0.3738;SAS_AF=0.3845;AA=A|||;VT=SNP
6	32312082	rs6904320	A	G	100	PASS	AC=3876;AF=0.773962;AN=5008;NS=2504;DP=4638;EAS_AF=0.7927;AMR_AF=0.781;AFR_AF=0.6929;EUR_AF=0.7763;SAS_AF=0.8569;AA=G|||;VT=SNP
6	32312351	rs7383143	C	T	100	PASS	AC=2248;AF=0.448882;AN=5008;NS=2504;DP=14256;EAS_AF=0.4325;AMR_AF=0.2853;AFR_AF=0.5635;EUR_AF=0.4026;SAS_AF=0.4744;AA=c|||;VT=SNP
6	32312353	rs7383144	C	T	100	PASS	AC=3884;AF=0.775559;AN=5008;NS=2504;DP=14280;EAS_AF=0.7927;AMR_AF=0.781;AFR_AF=0.6989;EUR_AF=0.7763;SAS_AF=0.8569;AA=T|||;VT=SNP
6	32312495	rs9268267	A	G	100	PASS	AC=640;AF=0.127796;AN=5008;NS=2504;DP=18719;EAS_AF=0.1181;AMR_AF=0.0764;AFR_AF=0.1967;EUR_AF=0.0586;SAS_AF=0.1524;AA=A|||;VT=SNP
6	32312610	rs9268268	A	G	100	PASS	AC=3883;AF=0.775359;AN=5008;NS=2504;DP=17356;EAS_AF=0.7927;AMR_AF=0.781;AFR_AF=0.6982;EUR_AF=0.7763;SAS_AF=0.8569;AA=G|||;VT=SNP
6	32312740	rs1555116	C	A	100	PASS	AC=1636;AF=0.326677;AN=5008;NS=2504;DP=17486;EAS_AF=0.3601;AMR_AF=0.4957;AFR_AF=0.1354;EUR_AF=0.3738;SAS_AF=0.3824;AA=C|||;VT=SNP
6	32312796	rs4576282	A	G	100	PASS	AC=1636;AF=0.326677;AN=5008;NS=2504;DP=16460;EAS_AF=0.3601;AMR_AF=0.4957;AFR_AF=0.1354;EUR_AF=0.3738;SAS_AF=0.3824;AA=A|||;VT=SNP
6	32312883	rs9268271	C	T	100	PASS	AC=1636;AF=0.326677;AN=5008;NS=2504;DP=16697;EAS_AF=0.3601;AMR_AF=0.4957;AFR_AF=0.1354;EUR_AF=0.3738;SAS_AF=0.3824;AA=C|||;VT=SNP
6	32313022	rs78730788	A	G	100	PASS	AC=363;AF=0.072484;AN=5008;NS=2504;DP=16974;EAS_AF=0.0972;AMR_AF=0.085;AFR_AF=0.0159;EUR_AF=0.1103;SAS_AF=0.0757;AA=A|||;VT=SNP
6	32313097	rs4959093	T	C	100	PASS	AC=1636;AF=0.326677;AN=5008;NS=2504;DP=16409;EAS_AF=0.3611;AMR_AF=0.4957;AFR_AF=0.1354;EUR_AF=0.3738;SAS_AF=0.3814;AA=T|||;VT=SNP
6	32313136	rs4959094	C	T	100	PASS	AC=1637;AF=0.326877;AN=5008;NS=2504;DP=15656;EAS_AF=0.3611;AMR_AF=0.4971;AFR_AF=0.1346;EUR_AF=0.3738;SAS_AF=0.3824;AA=C|||;VT=SNP
6	32313143	rs4959025	A	C	100	PASS	AC=1637;AF=0.326877;AN=5008;NS=2504;DP=15619;EAS_AF=0.3611;AMR_AF=0.4971;AFR_AF=0.1346;EUR_AF=0.3738;SAS_AF=0.3824;AA=A|||;VT=SNP
6	32313461	rs4959026	G	T	100	PASS	AC=1636;AF=0.326677;AN=5008;NS=2504;DP=18315;EAS_AF=0.3601;AMR_AF=0.4957;AFR_AF=0.1354;EUR_AF=0.3738;SAS_AF=0.3824;AA=G|||;VT=SNP
6	32313512	rs116111528	C	T	100	PASS	AC=146;AF=0.0291534;AN=5008;NS=2504;DP=18067;EAS_AF=0.0377;AMR_AF=0.0173;AFR_AF=0.0129;EUR_AF=0.0328;SAS_AF=0.047;AA=C|||;VT=SNP
6	32313531	rs3117135	A	C	100	PASS	AC=2247;AF=0.448682;AN=5008;NS=2504;DP=18131;EAS_AF=0.4335;AMR_AF=0.2853;AFR_AF=0.5628;EUR_AF=0.4016;SAS_AF=0.4744;AA=A|||;VT=SNP
6	32313550	rs3117134	T	C	100	PASS	AC=2247;AF=0.448682;AN=5008;NS=2504;DP=17720;EAS_AF=0.4325;AMR_AF=0.2853;AFR_AF=0.5628;EUR_AF=0.4026;SAS_AF=0.4744;AA=T|||;VT=SNP
6	32313653	rs3117133	G	C	100	PASS	AC=3883;AF=0.775359;AN=5008;NS=2504;DP=17258;EAS_AF=0.7927;AMR_AF=0.781;AFR_AF=0.6982;EUR_AF=0.7763;SAS_AF=0.8569;AA=C|||;VT=SNP
6	32314154	rs78363691	T	C	100	PASS	AC=251;AF=0.0501198;AN=5008;NS=2504;DP=16498;EAS_AF=0.0675;AMR_AF=0.0807;AFR_AF=0.0045;EUR_AF=0.0408;SAS_AF=0.0818;AA=T|||;VT=SNP
6	32314483	rs3117132	T	C	100	PASS	AC=3885;AF=0.775759;AN=5008;NS=2504;DP=16562;EAS_AF=0.7946;AMR_AF=0.781;AFR_AF=0.6982;EUR_AF=0.7763;SAS_AF=0.8569;AA=C|||;VT=SNP
6	32314484	rs2395147	G	A	100	PASS	AC=2249;AF=0.449081;AN=5008;NS=2504;DP=16564;EAS_AF=0.4345;AMR_AF=0.2853;AFR_AF=0.5628;EUR_AF=0.4026;SAS_AF=0.4744;AA=G|||;VT=SNP
6	32314594	rs3117131	C	T	100	PASS	AC=2247;AF=0.448682;AN=5008;NS=2504;DP=16674;EAS_AF=0.4325;AMR_AF=0.2853;AFR_AF=0.5628;EUR_AF=0.4026;SAS_AF=0.4744;AA=C|||;VT=SNP
6	32314676	rs4959096	G	A	100	PASS	AC=1636;AF=0.326677;AN=5008;NS=2504;DP=18157;EAS_AF=0.3601;AMR_AF=0.4957;AFR_AF=0.1354;EUR_AF=0.3738;SAS_AF=0.3824;AA=G|||;VT=SNP
6	32314738	rs3132964	T	C	100	PASS	AC=3936;AF=0.785942;AN=5008;NS=2504;DP=17736;EAS_AF=0.8135;AMR_AF=0.7983;AFR_AF=0.6982;EUR_AF=0.7833;SAS_AF=0.8701;AA=C|||;VT=SNP
6	32314877	rs3117130	A	G	100	PASS	AC=2221;AF=0.44349;AN=5008;NS=2504;DP=17775;EAS_AF=0.4196;AMR_AF=0.2767;AFR_AF=0.5628;EUR_AF=0.3986;SAS_AF=0.4714;AA=A|||;VT=SNP
6	32315101	rs3117129	A	G	100	PASS	AC=3883;AF=0.775359;AN=5008;NS=2504;DP=16824;EAS_AF=0.7927;AMR_AF=0.781;AFR_AF=0.6982;EUR_AF=0.7763;SAS_AF=0.8569;AA=G|||;VT=SNP
6	32315173	rs9268283	T	C	100	PASS	AC=1636;AF=0.326677;AN=5008;NS=2504;DP=18819;EAS_AF=0.3601;AMR_AF=0.4957;AFR_AF=0.1354;EUR_AF=0.3738;SAS_AF=0.3824;AA=T|||;VT=SNP
6	32315216	rs9268284	G	A	100	PASS	AC=1636;AF=0.326677;AN=5008;NS=2504;DP=20402;EAS_AF=0.3601;AMR_AF=0.4957;AFR_AF=0.1354;EUR_AF=0.3738;SAS_AF=0.3824;AA=G|||;VT=SNP
6	32315486	rs28366182	A	G	100	PASS	AC=289;AF=0.0577077;AN=5008;NS=2504;DP=18575;EAS_AF=0.0317;AMR_AF=0.0821;AFR_AF=0.0802;EUR_AF=0.0746;SAS_AF=0.0194;AA=A|||;VT=SNP
6	32315496	rs55967581	T	C	100	PASS	AC=899;AF=0.179513;AN=5008;NS=2504;DP=18438;EAS_AF=0.2976;AMR_AF=0.121;AFR_AF=0.1089;EUR_AF=0.1889;SAS_AF=0.1851;AA=T|||;VT=SNP
6	32315500	rs3117128	A	G	100	PASS	AC=3936;AF=0.785942;AN=5008;NS=2504;DP=18062;EAS_AF=0.8135;AMR_AF=0.7983;AFR_AF=0.6982;EUR_AF=0.7833;SAS_AF=0.8701;AA=G|||;VT=SNP
6	32315507	rs3117127	A	C	100	PASS	AC=3883;AF=0.775359;AN=5008;NS=2504;DP=18233;EAS_AF=0.7927;AMR_AF=0.781;AFR_AF=0.6982;EUR_AF=0.7763;SAS_AF=0.8569;AA=C|||;VT=SNP
6	32315557	rs9268285	T	C	100	PASS	AC=1636;AF=0.326677;AN=5008;NS=2504;DP=18986;EAS_AF=0.3601;AMR_AF=0.4957;AFR_AF=0.1354;EUR_AF=0.3738;SAS_AF=0.3824;AA=T|||;VT=SNP
6	32315593	rs9268286	C	G	100	PASS	AC=1635;AF=0.326478;AN=5008;NS=2504;DP=18666;EAS_AF=0.3601;AMR_AF=0.4957;AFR_AF=0.1346;EUR_AF=0.3738;SAS_AF=0.3824;AA=C|||;VT=SNP
6	32315654	rs910050	G	C	100	PASS	AC=2247;AF=0.448682;AN=5008;NS=2504;DP=18568;EAS_AF=0.4325;AMR_AF=0.2853;AFR_AF=0.562;EUR_AF=0.4026;SAS_AF=0.4755;AA=C|||;VT=SNP
6	32315722	rs56269008	G	A	100	PASS	AC=235;AF=0.0469249;AN=5008;NS=2504;DP=18745;EAS_AF=0.1558;AMR_AF=0.0115;AFR_AF=0;EUR_AF=0.0398;SAS_AF=0.0307;AA=G|||;VT=SNP
6	32315727	rs910049	T	C	100	PASS	AC=3878;AF=0.774361;AN=5008;NS=2504;DP=18813;EAS_AF=0.7927;AMR_AF=0.781;AFR_AF=0.6967;EUR_AF=0.7763;SAS_AF=0.8538;AA=C|||;VT=SNP
6	32315754	rs80197836	A	G	100	PASS	AC=232;AF=0.0463259;AN=5008;NS=2504;DP=18872;EAS_AF=0.0675;AMR_AF=0.0793;AFR_AF=0.003;EUR_AF=0.0249;SAS_AF=0.0818;AA=A|||;VT=SNP
6	32315929	rs12198399	G	A	100	PASS	AC=170;AF=0.0339457;AN=5008;NS=2504;DP=16566;EAS_AF=0.0288;AMR_AF=0.0101;AFR_AF=0.0129;EUR_AF=0.0249;SAS_AF=0.0941;AA=G|||;VT=SNP
6	32315975	rs3117126	C	T	100	PASS	AC=3882;AF=0.77516;AN=5008;NS=2504;DP=15605;EAS_AF=0.7927;AMR_AF=0.781;AFR_AF=0.6974;EUR_AF=0.7763;SAS_AF=0.8569;AA=T|||;VT=SNP
6	32316016	rs3117125	T	G	100	PASS	AC=4316;AF=0.861821;AN=5008;NS=2504;DP=16079;EAS_AF=0.9038;AMR_AF=0.8818;AFR_AF=0.7799;EUR_AF=0.8579;SAS_AF=0.9192;AA=G|||;VT=SNP
6	32316081	rs969893	C	A	100	PASS	AC=2247;AF=0.448682;AN=5008;NS=2504;DP=15600;EAS_AF=0.4325;AMR_AF=0.2853;AFR_AF=0.5628;EUR_AF=0.4026;SAS_AF=0.4744;AA=c|||;VT=SNP
6	32316240	rs3117124	G	T	100	PASS	AC=3935;AF=0.785743;AN=5008;NS=2504;DP=13988;EAS_AF=0.8135;AMR_AF=0.7983;AFR_AF=0.6974;EUR_AF=0.7833;SAS_AF=0.8701;AA=T|||;VT=SNP
6	32316312	rs969892	T	C	100	PASS	AC=1149;AF=0.229433;AN=5008;NS=2504;DP=15047;EAS_AF=0.1349;AMR_AF=0.1455;AFR_AF=0.3185;EUR_AF=0.2068;SAS_AF=0.2894;AA=T|||;VT=SNP
6	32316389	rs3117123	C	T	100	PASS	AC=3884;AF=0.775559;AN=5008;NS=2504;DP=14971;EAS_AF=0.7946;AMR_AF=0.781;AFR_AF=0.6974;EUR_AF=0.7763;SAS_AF=0.8569;AA=T|||;VT=SNP
6	32316415	rs969891	T	C	100	PASS	AC=2249;AF=0.449081;AN=5008;NS=2504;DP=15390;EAS_AF=0.4345;AMR_AF=0.2853;AFR_AF=0.5628;EUR_AF=0.4026;SAS_AF=0.4744;AA=T|||;VT=SNP
6	32316604	rs3117122	C	T	100	PASS	AC=2247;AF=0.448682;AN=5008;NS=2504;DP=14736;EAS_AF=0.4325;AMR_AF=0.2853;AFR_AF=0.5628;EUR_AF=0.4026;SAS_AF=0.4744;AA=C|||;VT=SNP
6	32316615	rs3117121	A	G	100	PASS	AC=2247;AF=0.448682;AN=5008;NS=2504;DP=14302;EAS_AF=0.4325;AMR_AF=0.2853;AFR_AF=0.5628;EUR_AF=0.4026;SAS_AF=0.4744;AA=G|||;VT=SNP
6	32316804	rs3117120	G	C	100	PASS	AC=2248;AF=0.448882;AN=5008;NS=2504;DP=17231;EAS_AF=0.4325;AMR_AF=0.2853;AFR_AF=0.5635;EUR_AF=0.4026;SAS_AF=0.4744;AA=G|||;VT=SNP
6	32317127	rs2076542	G	A	100	PASS	AC=1635;AF=0.326478;AN=5008;NS=2504;DP=16890;EAS_AF=0.3601;AMR_AF=0.4957;AFR_AF=0.1346;EUR_AF=0.3738;SAS_AF=0.3824;AA=G|||;VT=SNP
6	32317215	rs2076541	T	C	100	PASS	AC=1635;AF=0.326478;AN=5008;NS=2504;DP=18769;EAS_AF=0.3601;AMR_AF=0.4957;AFR_AF=0.1346;EUR_AF=0.3738;SAS_AF=0.3824;AA=T|||;VT=SNP
6	32317276	rs2076540	T	C	100	PASS	AC=1606;AF=0.320687;AN=5008;NS=2504;DP=20404;EAS_AF=0.3562;AMR_AF=0.4928;AFR_AF=0.1286;EUR_AF=0.3678;SAS_AF=0.3732;AA=T|||;VT=SNP
6	32317467	rs2076539	T	C	100	PASS	AC=2247;AF=0.448682;AN=5008;NS=2504;DP=19934;EAS_AF=0.4325;AMR_AF=0.2853;AFR_AF=0.5628;EUR_AF=0.4026;SAS_AF=0.4744;AA=T|||;VT=SNP
6	32317471	rs2076538	A	C	100	PASS	AC=1634;AF=0.326278;AN=5008;NS=2504;DP=19992;EAS_AF=0.3601;AMR_AF=0.4942;AFR_AF=0.1346;EUR_AF=0.3738;SAS_AF=0.3824;AA=A|||;VT=SNP
6	32317635	rs2076537	G	A	100	PASS	AC=2247;AF=0.448682;AN=5008;NS=2504;DP=21129;EAS_AF=0.4325;AMR_AF=0.2853;AFR_AF=0.5628;EUR_AF=0.4026;SAS_AF=0.4744;AA=G|||;VT=SNP;EX_TARGET
6	32317859	rs761189	T	C	100	PASS	AC=2247;AF=0.448682;AN=5008;NS=2504;DP=20343;EAS_AF=0.4325;AMR_AF=0.2853;AFR_AF=0.5628;EUR_AF=0.4026;SAS_AF=0.4744;AA=T|||;VT=SNP
6	32317973	rs761188	A	G	100	PASS	AC=2247;AF=0.448682;AN=5008;NS=2504;DP=18163;EAS_AF=0.4325;AMR_AF=0.2853;AFR_AF=0.5628;EUR_AF=0.4026;SAS_AF=0.4744;AA=A|||;VT=SNP
6	32318036	rs761187	A	G	100	PASS	AC=1606;AF=0.320687;AN=5008;NS=2504;DP=18659;EAS_AF=0.3562;AMR_AF=0.4928;AFR_AF=0.1286;EUR_AF=0.3678;SAS_AF=0.3732;AA=A|||;VT=SNP
6	32318610	rs3117119	G	A	100	PASS	AC=4313;AF=0.861222;AN=5008;NS=2504;DP=19674;EAS_AF=0.9038;AMR_AF=0.8804;AFR_AF=0.7784;EUR_AF=0.8579;SAS_AF=0.9192;AA=A|||;VT=SNP
6	32318644	rs12662503	T	C	100	PASS	AC=146;AF=0.0291534;AN=5008;NS=2504;DP=19404;EAS_AF=0.0387;AMR_AF=0.0159;AFR_AF=0.0129;EUR_AF=0.0328;SAS_AF=0.047;AA=T|||;VT=SNP
6	32318729	rs2143463	A	G	100	PASS	AC=1635;AF=0.326478;AN=5008;NS=2504;DP=20254;EAS_AF=0.3601;AMR_AF=0.4957;AFR_AF=0.1346;EUR_AF=0.3738;SAS_AF=0.3824;AA=A|||;VT=SNP
6	32319084	rs80206624	A	C	100	PASS	AC=377;AF=0.0752796;AN=5008;NS=2504;DP=17922;EAS_AF=0.0972;AMR_AF=0.0865;AFR_AF=0.0227;EUR_AF=0.1143;SAS_AF=0.0757;AA=A|||;VT=SNP
6	32319364	rs1265763	C	T	100	PASS	AC=1739;AF=0.347244;AN=5008;NS=2504;DP=17911;EAS_AF=0.4157;AMR_AF=0.2161;AFR_AF=0.441;EUR_AF=0.2545;SAS_AF=0.3384;AA=C|||;VT=SNP
6	32319387	rs3117118	C	T	100	PASS	AC=4023;AF=0.803315;AN=5008;NS=2504;DP=17413;EAS_AF=0.872;AMR_AF=0.7983;AFR_AF=0.6974;EUR_AF=0.7833;SAS_AF=0.8998;AA=T|||;VT=SNP
6	32319637	rs9268301	G	A	100	PASS	AC=1355;AF=0.270567;AN=5008;NS=2504;DP=16635;EAS_AF=0.2887;AMR_AF=0.4121;AFR_AF=0.1241;EUR_AF=0.327;SAS_AF=0.2914;AA=G|||;VT=SNP
6	32320153	rs3132963	G	A	100	PASS	AC=4311;AF=0.860823;AN=5008;NS=2504;DP=14221;EAS_AF=0.9028;AMR_AF=0.8804;AFR_AF=0.7784;EUR_AF=0.8579;SAS_AF=0.9182;AA=A|||;VT=SNP
6	32321004	rs2022544	C	T	100	PASS	AC=899;AF=0.179513;AN=5008;NS=2504;DP=16129;EAS_AF=0.2976;AMR_AF=0.121;AFR_AF=0.1089;EUR_AF=0.1889;SAS_AF=0.1851;AA=C|||;VT=SNP
6	32321115	rs1265762	C	A	100	PASS	AC=2284;AF=0.45607;AN=5008;NS=2504;DP=17359;EAS_AF=0.4563;AMR_AF=0.5821;AFR_AF=0.2564;EUR_AF=0.5288;SAS_AF=0.5613;AA=C|||;VT=SNP
6	32321169	rs114928941	T	G	100	PASS	AC=234;AF=0.0467252;AN=5008;NS=2504;DP=17404;EAS_AF=0.1558;AMR_AF=0.0115;AFR_AF=0;EUR_AF=0.0388;SAS_AF=0.0307;AA=T|||;VT=SNP
6	32321272	rs3117117	C	A	100	PASS	AC=4466;AF=0.891773;AN=5008;NS=2504;DP=16507;EAS_AF=0.9038;AMR_AF=0.9236;AFR_AF=0.8525;EUR_AF=0.8807;SAS_AF=0.9213;AA=A|||;VT=SNP
6	32321554	rs2395148	G	T	100	PASS	AC=375;AF=0.0748802;AN=5008;NS=2504;DP=16208;EAS_AF=0.1617;AMR_AF=0.0173;AFR_AF=0.0734;EUR_AF=0.0417;SAS_AF=0.0624;AA=G|||;VT=SNP
6	32321597	rs1265761	A	G	100	PASS	AC=641;AF=0.127995;AN=5008;NS=2504;DP=16557;EAS_AF=0.1181;AMR_AF=0.0764;AFR_AF=0.1967;EUR_AF=0.0586;SAS_AF=0.1534;AA=A|||;VT=SNP
6	32321872	rs1265760	T	C	100	PASS	AC=2284;AF=0.45607;AN=5008;NS=2504;DP=15870;EAS_AF=0.4563;AMR_AF=0.5821;AFR_AF=0.2564;EUR_AF=0.5288;SAS_AF=0.5613;AA=T|||;VT=SNP
6	32321987	rs41292458	G	A	100	PASS	AC=265;AF=0.0529153;AN=5008;NS=2504;DP=14886;EAS_AF=0.0427;AMR_AF=0.1037;AFR_AF=0.0076;EUR_AF=0.0755;SAS_AF=0.0654;AA=G|||;VT=SNP
6	32322393	rs1265759	C	T	100	PASS	AC=2284;AF=0.45607;AN=5008;NS=2504;DP=16406;EAS_AF=0.4563;AMR_AF=0.5821;AFR_AF=0.2564;EUR_AF=0.5288;SAS_AF=0.5613;AA=C|||;VT=SNP
6	32322433	rs3132962	T	C	100	PASS	AC=4023;AF=0.803315;AN=5008;NS=2504;DP=15199;EAS_AF=0.872;AMR_AF=0.7983;AFR_AF=0.6974;EUR_AF=0.7833;SAS_AF=0.8998;AA=C|||;VT=SNP
6	32322470	rs3129906	C	T	100	PASS	AC=4023;AF=0.803315;AN=5008;NS=2504;DP=13978;EAS_AF=0.872;AMR_AF=0.7983;AFR_AF=0.6974;EUR_AF=0.7833;SAS_AF=0.8998;AA=T|||;VT=SNP
6	32323529	rs1265758	A	G	100	PASS	AC=2481;AF=0.495407;AN=5008;NS=2504;DP=18422;EAS_AF=0.4544;AMR_AF=0.6009;AFR_AF=0.3918;EUR_AF=0.5358;SAS_AF=0.5613;AA=A|||;VT=SNP
6	32323745	rs3129907	G	A	100	PASS	AC=4026;AF=0.803914;AN=5008;NS=2504;DP=20412;EAS_AF=0.872;AMR_AF=0.7997;AFR_AF=0.6974;EUR_AF=0.7853;SAS_AF=0.8998;AA=A|||;VT=SNP
6	32324520	rs3117114	T	C	100	PASS	AC=4023;AF=0.803315;AN=5008;NS=2504;DP=17135;EAS_AF=0.872;AMR_AF=0.7983;AFR_AF=0.6974;EUR_AF=0.7833;SAS_AF=0.8998;AA=C|||;VT=SNP
6	32324544	rs2206618	A	G	100	PASS	AC=1739;AF=0.347244;AN=5008;NS=2504;DP=17975;EAS_AF=0.4157;AMR_AF=0.2161;AFR_AF=0.441;EUR_AF=0.2545;SAS_AF=0.3384;AA=A|||;VT=SNP
6	32324641	rs2223638	A	G	100	PASS	AC=1739;AF=0.347244;AN=5008;NS=2504;DP=16569;EAS_AF=0.4157;AMR_AF=0.2161;AFR_AF=0.441;EUR_AF=0.2545;SAS_AF=0.3384;AA=A|||;VT=SNP
6	32324799	rs17202071	A	G	100	PASS	AC=377;AF=0.0752796;AN=5008;NS=2504;DP=15458;EAS_AF=0.0972;AMR_AF=0.0865;AFR_AF=0.0227;EUR_AF=0.1143;SAS_AF=0.0757;AA=A|||;VT=SNP
6	32324817	rs9268302	C	T	100	PASS	AC=1740;AF=0.347444;AN=5008;NS=2504;DP=15491;EAS_AF=0.4157;AMR_AF=0.2161;AFR_AF=0.441;EUR_AF=0.2545;SAS_AF=0.3395;AA=C|||;VT=SNP
6	32324945	rs6907322	G	A	100	PASS	AC=1540;AF=0.307508;AN=5008;NS=2504;DP=16587;EAS_AF=0.4157;AMR_AF=0.1974;AFR_AF=0.3056;EUR_AF=0.2475;SAS_AF=0.3384;AA=G|||;VT=SNP
6	32325138	rs6907226	A	G	100	PASS	AC=1740;AF=0.347444;AN=5008;NS=2504;DP=17468;EAS_AF=0.4157;AMR_AF=0.2161;AFR_AF=0.4418;EUR_AF=0.2545;SAS_AF=0.3384;AA=A|||;VT=SNP
6	32325292	rs3117113	A	C	100	PASS	AC=4023;AF=0.803315;AN=5008;NS=2504;DP=19040;EAS_AF=0.872;AMR_AF=0.7983;AFR_AF=0.6974;EUR_AF=0.7833;SAS_AF=0.8998;AA=A|||;VT=SNP
6	32325358	rs6907757	C	T	100	PASS	AC=899;AF=0.179513;AN=5008;NS=2504;DP=20611;EAS_AF=0.2976;AMR_AF=0.121;AFR_AF=0.1089;EUR_AF=0.1889;SAS_AF=0.1851;AA=C|||;VT=SNP
6	32325371	rs13196329	A	C	100	PASS	AC=180;AF=0.0359425;AN=5008;NS=2504;DP=20619;EAS_AF=0.0208;AMR_AF=0.0259;AFR_AF=0.0552;EUR_AF=0.0189;SAS_AF=0.0501;AA=A|||;VT=SNP
6	32325399	rs6930477	T	C	100	PASS	AC=1739;AF=0.347244;AN=5008;NS=2504;DP=20103;EAS_AF=0.4157;AMR_AF=0.2161;AFR_AF=0.441;EUR_AF=0.2545;SAS_AF=0.3384;AA=T|||;VT=SNP
6	32325707	rs3129908	C	A	100	PASS	AC=2488;AF=0.496805;AN=5008;NS=2504;DP=16312;EAS_AF=0.4593;AMR_AF=0.6009;AFR_AF=0.3918;EUR_AF=0.5378;SAS_AF=0.5613;AA=C|||;VT=SNP
6	32325710	rs3129909	G	A	100	PASS	AC=2488;AF=0.496805;AN=5008;NS=2504;DP=16791;EAS_AF=0.4593;AMR_AF=0.6009;AFR_AF=0.3918;EUR_AF=0.5378;SAS_AF=0.5613;AA=G|||;VT=SNP
6	32325835	rs2894249	C	T	100	PASS	AC=4022;AF=0.803115;AN=5008;NS=2504;DP=19450;EAS_AF=0.872;AMR_AF=0.7968;AFR_AF=0.6974;EUR_AF=0.7833;SAS_AF=0.8998;AA=T|||;VT=SNP
6	32326045	rs2395150	G	A	100	PASS	AC=2482;AF=0.495607;AN=5008;NS=2504;DP=16736;EAS_AF=0.4563;AMR_AF=0.6009;AFR_AF=0.3918;EUR_AF=0.5358;SAS_AF=0.5603;AA=G|||;VT=SNP
6	32326165	rs9268303	G	A	100	PASS	AC=1540;AF=0.307508;AN=5008;NS=2504;DP=16680;EAS_AF=0.4157;AMR_AF=0.1974;AFR_AF=0.3056;EUR_AF=0.2475;SAS_AF=0.3384;AA=G|||;VT=SNP
6	32326240	rs6457548	G	A	100	PASS	AC=2484;AF=0.496006;AN=5008;NS=2504;DP=17616;EAS_AF=0.4563;AMR_AF=0.6023;AFR_AF=0.3918;EUR_AF=0.5358;SAS_AF=0.5613;AA=G|||;VT=SNP
6	32326246	rs9268305	T	G	100	PASS	AC=4024;AF=0.803514;AN=5008;NS=2504;DP=17590;EAS_AF=0.872;AMR_AF=0.7997;AFR_AF=0.6974;EUR_AF=0.7833;SAS_AF=0.8998;AA=G|||;VT=SNP
6	32326531	rs9268307	T	C	100	PASS	AC=1635;AF=0.326478;AN=5008;NS=2504;DP=14670;EAS_AF=0.3601;AMR_AF=0.4957;AFR_AF=0.1346;EUR_AF=0.3738;SAS_AF=0.3824;AA=T|||;VT=SNP
6	32326653	rs7775581	C	T	100	PASS	AC=2285;AF=0.45627;AN=5008;NS=2504;DP=13984;EAS_AF=0.4563;AMR_AF=0.5821;AFR_AF=0.2572;EUR_AF=0.5288;SAS_AF=0.5613;AA=C|||;VT=SNP
6	32326921	rs9268310	T	C	100	PASS	AC=4023;AF=0.803315;AN=5008;NS=2504;DP=13733;EAS_AF=0.872;AMR_AF=0.7983;AFR_AF=0.6974;EUR_AF=0.7833;SAS_AF=0.8998;AA=C|||;VT=SNP
6	32327727	rs6904608	C	T	100	PASS	AC=2285;AF=0.45627;AN=5008;NS=2504;DP=14980;EAS_AF=0.4573;AMR_AF=0.5821;AFR_AF=0.2564;EUR_AF=0.5288;SAS_AF=0.5613;AA=C|||;VT=SNP
6	32327781	rs6904636	C	T	100	PASS	AC=2284;AF=0.45607;AN=5008;NS=2504;DP=16335;EAS_AF=0.4563;AMR_AF=0.5821;AFR_AF=0.2564;EUR_AF=0.5288;SAS_AF=0.5613;AA=C|||;VT=SNP
6	32327839	rs9268314	A	G	100	PASS	AC=1739;AF=0.347244;AN=5008;NS=2504;DP=16936;EAS_AF=0.4157;AMR_AF=0.2161;AFR_AF=0.441;EUR_AF=0.2545;SAS_AF=0.3384;AA=G|||;VT=SNP
6	32327969	rs9268315	C	T	100	PASS	AC=1739;AF=0.347244;AN=5008;NS=2504;DP=19185;EAS_AF=0.4157;AMR_AF=0.2161;AFR_AF=0.441;EUR_AF=0.2545;SAS_AF=0.3384;AA=C|||;VT=SNP
6	32328237	rs4389802	A	T	100	PASS	AC=1739;AF=0.347244;AN=5008;NS=2504;DP=21343;EAS_AF=0.4157;AMR_AF=0.2161;AFR_AF=0.441;EUR_AF=0.2545;SAS_AF=0.3384;AA=A|||;VT=SNP
6	32328296	rs3129910	T	C	100	PASS	AC=2285;AF=0.45627;AN=5008;NS=2504;DP=20823;EAS_AF=0.4563;AMR_AF=0.5821;AFR_AF=0.2564;EUR_AF=0.5288;SAS_AF=0.5624;AA=T|||;VT=SNP
6	32328403	rs3129911	C	T	100	PASS	AC=2284;AF=0.45607;AN=5008;NS=2504;DP=18499;EAS_AF=0.4563;AMR_AF=0.5821;AFR_AF=0.2564;EUR_AF=0.5288;SAS_AF=0.5613;AA=C|||;VT=SNP
6	32328792	rs149013447	G	A	100	PASS	AC=253;AF=0.0505192;AN=5008;NS=2504;DP=16530;EAS_AF=0.0675;AMR_AF=0.0807;AFR_AF=0.0061;EUR_AF=0.0408;SAS_AF=0.0818;AA=G|||;VT=SNP
6	32328895	rs7775978	G	A	100	PASS	AC=2284;AF=0.45607;AN=5008;NS=2504;DP=19207;EAS_AF=0.4563;AMR_AF=0.5821;AFR_AF=0.2564;EUR_AF=0.5288;SAS_AF=0.5613;AA=G|||;VT=SNP
6	32329644	rs7763071	C	T	100	PASS	AC=2284;AF=0.45607;AN=5008;NS=2504;DP=19999;EAS_AF=0.4563;AMR_AF=0.5821;AFR_AF=0.2564;EUR_AF=0.5288;SAS_AF=0.5613;AA=C|||;VT=SNP
6	32329883	rs147425711	C	T	100	PASS	AC=148;AF=0.0295527;AN=5008;NS=2504;DP=16732;EAS_AF=0.0387;AMR_AF=0.0173;AFR_AF=0.0136;EUR_AF=0.0328;SAS_AF=0.047;AA=C|||;VT=SNP
6	32330092	rs9268325	C	T	100	PASS	AC=1737;AF=0.346845;AN=5008;NS=2504;DP=11967;EAS_AF=0.4157;AMR_AF=0.2161;AFR_AF=0.4402;EUR_AF=0.2545;SAS_AF=0.3374;AA=c|||;VT=SNP
6	32330153	rs9268326	T	C	100	PASS	AC=1636;AF=0.326677;AN=5008;NS=2504;DP=15609;EAS_AF=0.3601;AMR_AF=0.4957;AFR_AF=0.1354;EUR_AF=0.3738;SAS_AF=0.3824;AA=T|||;VT=SNP
6	32330168	rs6905601	G	C	100	PASS	AC=4027;AF=0.804113;AN=5008;NS=2504;DP=16805;EAS_AF=0.873;AMR_AF=0.7983;AFR_AF=0.6974;EUR_AF=0.7853;SAS_AF=0.9008;AA=C|||;VT=SNP
6	32330306	rs9268330	A	G	100	PASS	AC=1738;AF=0.347045;AN=5008;NS=2504;DP=17555;EAS_AF=0.4147;AMR_AF=0.2161;AFR_AF=0.441;EUR_AF=0.2545;SAS_AF=0.3384;AA=A|||;VT=SNP
6	32330351	rs28366184	A	G	100	PASS	AC=290;AF=0.0579073;AN=5008;NS=2504;DP=17665;EAS_AF=0.0317;AMR_AF=0.0821;AFR_AF=0.0809;EUR_AF=0.0746;SAS_AF=0.0194;AA=A|||;VT=SNP
6	32330430	rs7744155	C	T	100	PASS	AC=1739;AF=0.347244;AN=5008;NS=2504;DP=18456;EAS_AF=0.4157;AMR_AF=0.2161;AFR_AF=0.441;EUR_AF=0.2545;SAS_AF=0.3384;AA=T|||;VT=SNP
6	32330477	rs3129912	C	A	100	PASS	AC=4023;AF=0.803315;AN=5008;NS=2504;DP=18209;EAS_AF=0.872;AMR_AF=0.7983;AFR_AF=0.6974;EUR_AF=0.7833;SAS_AF=0.8998;AA=A|||;VT=SNP
6	32330651	rs9268333	C	T	100	PASS	AC=1635;AF=0.326478;AN=5008;NS=2504;DP=17389;EAS_AF=0.3601;AMR_AF=0.4957;AFR_AF=0.1346;EUR_AF=0.3738;SAS_AF=0.3824;AA=C|||;VT=SNP
6	32330695	rs6457553	A	G	100	PASS	AC=899;AF=0.179513;AN=5008;NS=2504;DP=17820;EAS_AF=0.2976;AMR_AF=0.121;AFR_AF=0.1089;EUR_AF=0.1889;SAS_AF=0.1851;AA=A|||;VT=SNP
6	32330705	rs3117112	A	T	100	PASS	AC=4023;AF=0.803315;AN=5008;NS=2504;DP=18087;EAS_AF=0.872;AMR_AF=0.7983;AFR_AF=0.6974;EUR_AF=0.7833;SAS_AF=0.8998;AA=T|||;VT=SNP
6	32330768	rs2223637	G	A	100	PASS	AC=4023;AF=0.803315;AN=5008;NS=2504;DP=18319;EAS_AF=0.872;AMR_AF=0.7983;AFR_AF=0.6974;EUR_AF=0.7833;SAS_AF=0.8998;AA=A|||;VT=SNP
6	32330894	rs6415128	G	A	100	PASS	AC=3374;AF=0.673722;AN=5008;NS=2504;DP=16571;EAS_AF=0.7758;AMR_AF=0.7118;AFR_AF=0.5756;EUR_AF=0.6282;SAS_AF=0.7209;AA=A|||;VT=SNP
6	32330937	rs6415129	A	G	100	PASS	AC=1739;AF=0.347244;AN=5008;NS=2504;DP=17037;EAS_AF=0.4157;AMR_AF=0.2161;AFR_AF=0.441;EUR_AF=0.2545;SAS_AF=0.3384;AA=A|||;VT=SNP
6	32331002	rs2894250	C	T	100	PASS	AC=3374;AF=0.673722;AN=5008;NS=2504;DP=17366;EAS_AF=0.7758;AMR_AF=0.7118;AFR_AF=0.5756;EUR_AF=0.6282;SAS_AF=0.7209;AA=T|||;VT=SNP
6	32331069	rs6934200	T	C	100	PASS	AC=1635;AF=0.326478;AN=5008;NS=2504;DP=18066;EAS_AF=0.3601;AMR_AF=0.4957;AFR_AF=0.1346;EUR_AF=0.3738;SAS_AF=0.3824;AA=T|||;VT=SNP
6	32331209	rs2223636	T	A	100	PASS	AC=2387;AF=0.476637;AN=5008;NS=2504;DP=16348;EAS_AF=0.5119;AMR_AF=0.3012;AFR_AF=0.5628;EUR_AF=0.4095;SAS_AF=0.5174;AA=T|||;VT=SNP
6	32331429	rs6912095	C	A	100	PASS	AC=1635;AF=0.326478;AN=5008;NS=2504;DP=14507;EAS_AF=0.3611;AMR_AF=0.4957;AFR_AF=0.1346;EUR_AF=0.3738;SAS_AF=0.3814;AA=C|||;VT=SNP
6	32331816	rs6917075	C	T	100	PASS	AC=1738;AF=0.347045;AN=5008;NS=2504;DP=16836;EAS_AF=0.4147;AMR_AF=0.2161;AFR_AF=0.441;EUR_AF=0.2545;SAS_AF=0.3384;AA=C|||;VT=SNP
6	32331824	rs9268343	A	G	100	PASS	AC=1635;AF=0.326478;AN=5008;NS=2504;DP=16910;EAS_AF=0.3611;AMR_AF=0.4957;AFR_AF=0.1346;EUR_AF=0.3728;SAS_AF=0.3824;AA=A|||;VT=SNP
6	32331837	rs9268344	C	T	100	PASS	AC=1635;AF=0.326478;AN=5008;NS=2504;DP=17393;EAS_AF=0.3611;AMR_AF=0.4957;AFR_AF=0.1346;EUR_AF=0.3728;SAS_AF=0.3824;AA=C|||;VT=SNP
6	32331841	rs9268345	G	A	100	PASS	AC=1635;AF=0.326478;AN=5008;NS=2504;DP=17375;EAS_AF=0.3611;AMR_AF=0.4957;AFR_AF=0.1346;EUR_AF=0.3728;SAS_AF=0.3824;AA=G|||;VT=SNP
6	32331927	rs9268346	C	G	100	PASS	AC=1635;AF=0.326478;AN=5008;NS=2504;DP=18245;EAS_AF=0.3601;AMR_AF=0.4957;AFR_AF=0.1346;EUR_AF=0.3738;SAS_AF=0.3824;AA=C|||;VT=SNP
6	32331991	rs12661244	A	T	100	PASS	AC=377;AF=0.0752796;AN=5008;NS=2504;DP=18395;EAS_AF=0.0972;AMR_AF=0.0865;AFR_AF=0.0227;EUR_AF=0.1143;SAS_AF=0.0757;AA=G|||;VT=SNP
6	32331998	rs9268347	G	A	100	PASS	AC=1741;AF=0.347644;AN=5008;NS=2504;DP=18292;EAS_AF=0.4167;AMR_AF=0.2161;AFR_AF=0.441;EUR_AF=0.2555;SAS_AF=0.3384;AA=G|||;VT=SNP
6	32332264	rs3129915	G	A	100	PASS	AC=649;AF=0.129593;AN=5008;NS=2504;DP=16397;EAS_AF=0.0962;AMR_AF=0.0865;AFR_AF=0.1218;EUR_AF=0.1551;SAS_AF=0.1789;AA=G|||;VT=SNP
6	32332322	rs3129916	G	A	100	PASS	AC=649;AF=0.129593;AN=5008;NS=2504;DP=17661;EAS_AF=0.0962;AMR_AF=0.0865;AFR_AF=0.1218;EUR_AF=0.1551;SAS_AF=0.1789;AA=G|||;VT=SNP
6	32332564	rs9268350	T	C	100	PASS	AC=1739;AF=0.347244;AN=5008;NS=2504;DP=19262;EAS_AF=0.4157;AMR_AF=0.2161;AFR_AF=0.441;EUR_AF=0.2545;SAS_AF=0.3384;AA=T|||;VT=SNP
6	32332661	rs34673422	A	C	100	PASS	AC=151;AF=0.0301518;AN=5008;NS=2504;DP=19885;EAS_AF=0.0208;AMR_AF=0.0187;AFR_AF=0.0378;EUR_AF=0.0179;SAS_AF=0.0501;AA=A|||;VT=SNP
6	32332765	rs3129917	G	A	100	PASS	AC=649;AF=0.129593;AN=5008;NS=2504;DP=18693;EAS_AF=0.0962;AMR_AF=0.0865;AFR_AF=0.1218;EUR_AF=0.1551;SAS_AF=0.1789;AA=G|||;VT=SNP
6	32332790	rs3129918	C	A	100	PASS	AC=2284;AF=0.45607;AN=5008;NS=2504;DP=17086;EAS_AF=0.4563;AMR_AF=0.5821;AFR_AF=0.2564;EUR_AF=0.5288;SAS_AF=0.5613;AA=C|||;VT=SNP
6	32332791	rs3129919	C	T	100	PASS	AC=649;AF=0.129593;AN=5008;NS=2504;DP=17122;EAS_AF=0.0962;AMR_AF=0.0865;AFR_AF=0.1218;EUR_AF=0.1551;SAS_AF=0.1789;AA=C|||;VT=SNP
6	32332920	rs9268356	C	T	100	PASS	AC=1739;AF=0.347244;AN=5008;NS=2504;DP=19932;EAS_AF=0.4157;AMR_AF=0.2161;AFR_AF=0.441;EUR_AF=0.2545;SAS_AF=0.3384;AA=C|||;VT=SNP
6	32332996	rs9268357	C	G	100	PASS	AC=1635;AF=0.326478;AN=5008;NS=2504;DP=20352;EAS_AF=0.3601;AMR_AF=0.4957;AFR_AF=0.1346;EUR_AF=0.3738;SAS_AF=0.3824;AA=C|||;VT=SNP
6	32333093	rs3129921	A	G	100	PASS	AC=2284;AF=0.45607;AN=5008;NS=2504;DP=21318;EAS_AF=0.4563;AMR_AF=0.5821;AFR_AF=0.2564;EUR_AF=0.5288;SAS_AF=0.5613;AA=G|||;VT=SNP
6	32333098	rs3129922	C	T	100	PASS	AC=2284;AF=0.45607;AN=5008;NS=2504;DP=21432;EAS_AF=0.4563;AMR_AF=0.5821;AFR_AF=0.2564;EUR_AF=0.5288;SAS_AF=0.5613;AA=C|||;VT=SNP
6	32333195	rs3129923	A	G	100	PASS	AC=2284;AF=0.45607;AN=5008;NS=2504;DP=20871;EAS_AF=0.4563;AMR_AF=0.5821;AFR_AF=0.2564;EUR_AF=0.5288;SAS_AF=0.5613;AA=a|||;VT=SNP
6	32333243	rs9268361	G	A	100	PASS	AC=1739;AF=0.347244;AN=5008;NS=2504;DP=20436;EAS_AF=0.4157;AMR_AF=0.2161;AFR_AF=0.441;EUR_AF=0.2545;SAS_AF=0.3384;AA=G|||;VT=SNP
6	32333299	rs3129924	C	T	100	PASS	AC=649;AF=0.129593;AN=5008;NS=2504;DP=20252;EAS_AF=0.0962;AMR_AF=0.0865;AFR_AF=0.1218;EUR_AF=0.1551;SAS_AF=0.1789;AA=C|||;VT=SNP
6	32333341	rs9268362	A	G	100	PASS	AC=523;AF=0.104433;AN=5008;NS=2504;DP=20945;EAS_AF=0.0526;AMR_AF=0.2233;AFR_AF=0.0424;EUR_AF=0.1869;SAS_AF=0.0726;AA=a|||;VT=SNP
6	32333410	rs9268363	A	C	100	PASS	AC=1636;AF=0.326677;AN=5008;NS=2504;DP=19403;EAS_AF=0.3611;AMR_AF=0.4957;AFR_AF=0.1346;EUR_AF=0.3738;SAS_AF=0.3824;AA=A|||;VT=SNP
6	32333419	rs3129925	G	A	100	PASS	AC=649;AF=0.129593;AN=5008;NS=2504;DP=19543;EAS_AF=0.0962;AMR_AF=0.0865;AFR_AF=0.1218;EUR_AF=0.1551;SAS_AF=0.1789;AA=G|||;VT=SNP
6	32333425	rs9268364	C	T	100	PASS	AC=1739;AF=0.347244;AN=5008;NS=2504;DP=19578;EAS_AF=0.4157;AMR_AF=0.2161;AFR_AF=0.441;EUR_AF=0.2545;SAS_AF=0.3384;AA=C|||;VT=SNP
6	32333439	rs9268365	G	T	100	PASS	AC=1739;AF=0.347244;AN=5008;NS=2504;DP=19870;EAS_AF=0.4157;AMR_AF=0.2161;AFR_AF=0.441;EUR_AF=0.2545;SAS_AF=0.3384;AA=G|||;VT=SNP
6	32333480	rs3129926	T	C	100	PASS	AC=650;AF=0.129792;AN=5008;NS=2504;DP=20888;EAS_AF=0.0962;AMR_AF=0.0879;AFR_AF=0.1218;EUR_AF=0.1551;SAS_AF=0.1789;AA=T|||;VT=SNP
6	32333542	rs9268367	A	G	100	PASS	AC=1739;AF=0.347244;AN=5008;NS=2504;DP=19630;EAS_AF=0.4157;AMR_AF=0.2161;AFR_AF=0.441;EUR_AF=0.2545;SAS_AF=0.3384;AA=A|||;VT=SNP
6	32333650	rs12529400	G	C	100	PASS	AC=377;AF=0.0752796;AN=5008;NS=2504;DP=19333;EAS_AF=0.0972;AMR_AF=0.0865;AFR_AF=0.0227;EUR_AF=0.1143;SAS_AF=0.0757;AA=G|||;VT=SNP
6	32333955	rs9268368	T	C	100	PASS	AC=1636;AF=0.326677;AN=5008;NS=2504;DP=14628;EAS_AF=0.3601;AMR_AF=0.4957;AFR_AF=0.1346;EUR_AF=0.3748;SAS_AF=0.3824;AA=T|||;VT=SNP;EX_TARGET
6	32334224	rs9268369	C	G	100	PASS	AC=1635;AF=0.326478;AN=5008;NS=2504;DP=15546;EAS_AF=0.3601;AMR_AF=0.4957;AFR_AF=0.1346;EUR_AF=0.3738;SAS_AF=0.3824;AA=C|||;VT=SNP
6	32334241	rs3129928	G	T	100	PASS	AC=4023;AF=0.803315;AN=5008;NS=2504;DP=15449;EAS_AF=0.872;AMR_AF=0.7983;AFR_AF=0.6974;EUR_AF=0.7833;SAS_AF=0.8998;AA=T|||;VT=SNP
6	32334258	rs9268370	G	T	100	PASS	AC=1635;AF=0.326478;AN=5008;NS=2504;DP=14936;EAS_AF=0.3601;AMR_AF=0.4957;AFR_AF=0.1346;EUR_AF=0.3738;SAS_AF=0.3824;AA=G|||;VT=SNP
6	32334402	rs9268371	G	C	100	PASS	AC=641;AF=0.127995;AN=5008;NS=2504;DP=12187;EAS_AF=0.1181;AMR_AF=0.0764;AFR_AF=0.1967;EUR_AF=0.0586;SAS_AF=0.1534;AA=G|||;VT=SNP
6	32334404	rs3129929	A	G	100	PASS	AC=4023;AF=0.803315;AN=5008;NS=2504;DP=12264;EAS_AF=0.872;AMR_AF=0.7983;AFR_AF=0.6974;EUR_AF=0.7833;SAS_AF=0.8998;AA=G|||;VT=SNP
6	32334461	rs9268372	A	G	100	PASS	AC=641;AF=0.127995;AN=5008;NS=2504;DP=13367;EAS_AF=0.1181;AMR_AF=0.0764;AFR_AF=0.1967;EUR_AF=0.0586;SAS_AF=0.1534;AA=A|||;VT=SNP
6	32334489	rs9268373	G	A	100	PASS	AC=1635;AF=0.326478;AN=5008;NS=2504;DP=11832;EAS_AF=0.3601;AMR_AF=0.4957;AFR_AF=0.1346;EUR_AF=0.3738;SAS_AF=0.3824;AA=G|||;VT=SNP
6	32334579	rs7769740	C	T	100	PASS	AC=377;AF=0.0752796;AN=5008;NS=2504;DP=14449;EAS_AF=0.0972;AMR_AF=0.0865;AFR_AF=0.0227;EUR_AF=0.1143;SAS_AF=0.0757;AA=C|||;VT=SNP
6	32334754	rs7770048	C	T	100	PASS	AC=899;AF=0.179513;AN=5008;NS=2504;DP=16355;EAS_AF=0.2976;AMR_AF=0.121;AFR_AF=0.1089;EUR_AF=0.1889;SAS_AF=0.1851;AA=C|||;VT=SNP
6	32335204	rs2143462	G	A	100	PASS	AC=653;AF=0.130391;AN=5008;NS=2504;DP=18541;EAS_AF=0.0962;AMR_AF=0.0908;AFR_AF=0.1218;EUR_AF=0.1551;SAS_AF=0.18;AA=G|||;VT=SNP
6	32335347	rs2143461	G	A	100	PASS	AC=650;AF=0.129792;AN=5008;NS=2504;DP=20010;EAS_AF=0.0962;AMR_AF=0.0865;AFR_AF=0.1218;EUR_AF=0.1551;SAS_AF=0.18;AA=G|||;VT=SNP
6	32335433	rs2073048	G	A	100	PASS	AC=899;AF=0.179513;AN=5008;NS=2504;DP=19749;EAS_AF=0.2976;AMR_AF=0.121;AFR_AF=0.1089;EUR_AF=0.1889;SAS_AF=0.1851;AA=G|||;VT=SNP
6	32335516	rs3129931	C	T	100	PASS	AC=4023;AF=0.803315;AN=5008;NS=2504;DP=19018;EAS_AF=0.872;AMR_AF=0.7968;AFR_AF=0.6982;EUR_AF=0.7833;SAS_AF=0.8998;AA=T|||;VT=SNP
6	32335628	rs9268378	A	T	100	PASS	AC=1739;AF=0.347244;AN=5008;NS=2504;DP=19458;EAS_AF=0.4157;AMR_AF=0.2161;AFR_AF=0.441;EUR_AF=0.2545;SAS_AF=0.3384;AA=A|||;VT=SNP
6	32335657	rs114437758	A	G	100	PASS	AC=235;AF=0.0469249;AN=5008;NS=2504;DP=19504;EAS_AF=0.1558;AMR_AF=0.0115;AFR_AF=0;EUR_AF=0.0398;SAS_AF=0.0307;AA=A|||;VT=SNP
6	32336074	rs2073046	C	T	100	PASS	AC=1635;AF=0.326478;AN=5008;NS=2504;DP=20974;EAS_AF=0.3601;AMR_AF=0.4957;AFR_AF=0.1346;EUR_AF=0.3738;SAS_AF=0.3824;AA=C|||;VT=SNP
6	32336127	rs3129932	G	C	100	PASS	AC=4023;AF=0.803315;AN=5008;NS=2504;DP=21802;EAS_AF=0.872;AMR_AF=0.7983;AFR_AF=0.6974;EUR_AF=0.7833;SAS_AF=0.8998;AA=C|||;VT=SNP
6	32336187	rs3129934	T	C	100	PASS	AC=4312;AF=0.861022;AN=5008;NS=2504;DP=20743;EAS_AF=0.9038;AMR_AF=0.879;AFR_AF=0.7784;EUR_AF=0.8579;SAS_AF=0.9192;AA=C|||;VT=SNP
6	32336205	rs3129935	A	G	100	PASS	AC=649;AF=0.129593;AN=5008;NS=2504;DP=20302;EAS_AF=0.0962;AMR_AF=0.0865;AFR_AF=0.1218;EUR_AF=0.1551;SAS_AF=0.1789;AA=A|||;VT=SNP
6	32336211	rs3129936	A	G	100	PASS	AC=4023;AF=0.803315;AN=5008;NS=2504;DP=20133;EAS_AF=0.872;AMR_AF=0.7983;AFR_AF=0.6974;EUR_AF=0.7833;SAS_AF=0.8998;AA=G|||;VT=SNP
6	32336364	rs3129937	C	A	100	PASS	AC=649;AF=0.129593;AN=5008;NS=2504;DP=18308;EAS_AF=0.0962;AMR_AF=0.0865;AFR_AF=0.1218;EUR_AF=0.1551;SAS_AF=0.1789;AA=C|||;VT=SNP
6	32336495	rs3129938	T	A	100	PASS	AC=4313;AF=0.861222;AN=5008;NS=2504;DP=20381;EAS_AF=0.9038;AMR_AF=0.8804;AFR_AF=0.7784;EUR_AF=0.8579;SAS_AF=0.9192;AA=A|||;VT=SNP;EX_TARGET
6	32336517	rs6903816	A	G	100	PASS	AC=1739;AF=0.347244;AN=5008;NS=2504;DP=20535;EAS_AF=0.4157;AMR_AF=0.2161;AFR_AF=0.441;EUR_AF=0.2545;SAS_AF=0.3384;AA=A|||;VT=SNP;EX_TARGET
6	32336586	rs9268384	A	G	100	PASS	AC=1635;AF=0.326478;AN=5008;NS=2504;DP=21603;EAS_AF=0.3601;AMR_AF=0.4957;AFR_AF=0.1346;EUR_AF=0.3738;SAS_AF=0.3824;AA=A|||;VT=SNP;EX_TARGET
6	32336766	rs3129939	A	G	100	PASS	AC=652;AF=0.130192;AN=5008;NS=2504;DP=18738;EAS_AF=0.0962;AMR_AF=0.0865;AFR_AF=0.1241;EUR_AF=0.1551;SAS_AF=0.1789;AA=A|||;VT=SNP
6	32337234	rs9268386	G	A	100	PASS	AC=1635;AF=0.326478;AN=5008;NS=2504;DP=13432;EAS_AF=0.3601;AMR_AF=0.4957;AFR_AF=0.1346;EUR_AF=0.3738;SAS_AF=0.3824;AA=G|||;VT=SNP
6	32337304	rs28986322	T	G	100	PASS	AC=269;AF=0.0537141;AN=5008;NS=2504;DP=14572;EAS_AF=0.0427;AMR_AF=0.1081;AFR_AF=0.0076;EUR_AF=0.0765;SAS_AF=0.0654;AA=T|||;VT=SNP
6	32337367	rs9268387	T	G	100	PASS	AC=1635;AF=0.326478;AN=5008;NS=2504;DP=14714;EAS_AF=0.3601;AMR_AF=0.4957;AFR_AF=0.1346;EUR_AF=0.3738;SAS_AF=0.3824;AA=C|||;VT=SNP
6	32337392	rs1967437	C	T	100	PASS	AC=1740;AF=0.347444;AN=5008;NS=2504;DP=15645;EAS_AF=0.4157;AMR_AF=0.2161;AFR_AF=0.441;EUR_AF=0.2555;SAS_AF=0.3384;AA=c|||;VT=SNP
6	32337397	rs3129940	T	C	100	PASS	AC=4025;AF=0.803714;AN=5008;NS=2504;DP=15835;EAS_AF=0.872;AMR_AF=0.7983;AFR_AF=0.6974;EUR_AF=0.7853;SAS_AF=0.8998;AA=C|||;VT=SNP
6	32337630	rs2273017	G	A	100	PASS	AC=2520;AF=0.503195;AN=5008;NS=2504;DP=18065;EAS_AF=0.6121;AMR_AF=0.5937;AFR_AF=0.2572;EUR_AF=0.5686;SAS_AF=0.592;AA=G|||;VT=SNP;EX_TARGET
6	32337686	rs3129941	A	G	100	PASS	AC=4023;AF=0.803315;AN=5008;NS=2504;DP=18658;EAS_AF=0.872;AMR_AF=0.7983;AFR_AF=0.6974;EUR_AF=0.7833;SAS_AF=0.8998;AA=G|||;VT=SNP;EX_TARGET
6	32338283	rs3129942	G	T	100	PASS	AC=1297;AF=0.258986;AN=5008;NS=2504;DP=12315;EAS_AF=0.2589;AMR_AF=0.1513;AFR_AF=0.3185;EUR_AF=0.2465;SAS_AF=0.2679;AA=G|||;VT=SNP
6	32338289	rs112540072	G	A	100	PASS	AC=272;AF=0.0543131;AN=5008;NS=2504;DP=12665;EAS_AF=0.0893;AMR_AF=0.0764;AFR_AF=0.0083;EUR_AF=0.0905;SAS_AF=0.0276;AA=G|||;VT=SNP
6	32338326	rs28986326	C	T	100	PASS	AC=271;AF=0.0541134;AN=5008;NS=2504;DP=13548;EAS_AF=0.0427;AMR_AF=0.1095;AFR_AF=0.0076;EUR_AF=0.0775;SAS_AF=0.0654;AA=C|||;VT=SNP
6	32338386	rs9268394	G	C	100	PASS	AC=1629;AF=0.32528;AN=5008;NS=2504;DP=12800;EAS_AF=0.3542;AMR_AF=0.4957;AFR_AF=0.1346;EUR_AF=0.3738;SAS_AF=0.3824;AA=G|||;VT=SNP
6	32338400	rs3117111	C	T	100	PASS	AC=4016;AF=0.801917;AN=5008;NS=2504;DP=12964;EAS_AF=0.8661;AMR_AF=0.7983;AFR_AF=0.6967;EUR_AF=0.7833;SAS_AF=0.8998;AA=T|||;VT=SNP
6	32338695	rs3129943	A	G	100	PASS	AC=1524;AF=0.304313;AN=5008;NS=2504;DP=19147;EAS_AF=0.369;AMR_AF=0.1715;AFR_AF=0.3185;EUR_AF=0.2535;SAS_AF=0.365;AA=A|||;VT=SNP
6	32338885	rs7763192	C	G	100	PASS	AC=685;AF=0.136781;AN=5008;NS=2504;DP=19740;EAS_AF=0.1429;AMR_AF=0.1167;AFR_AF=0.1097;EUR_AF=0.163;SAS_AF=0.1544;AA=C|||;VT=SNP
6	32338901	rs2050191	A	T	100	PASS	AC=4126;AF=0.823882;AN=5008;NS=2504;DP=19593;EAS_AF=0.9256;AMR_AF=0.7983;AFR_AF=0.6989;EUR_AF=0.7833;SAS_AF=0.9479;AA=T|||;VT=SNP
6	32338986	rs2073044	C	T	100	PASS	AC=1041;AF=0.207867;AN=5008;NS=2504;DP=20042;EAS_AF=0.2341;AMR_AF=0.2853;AFR_AF=0.1165;EUR_AF=0.2336;SAS_AF=0.2229;AA=c|||;VT=SNP
6	32339076	rs2050190	A	G	100	PASS	AC=1893;AF=0.377995;AN=5008;NS=2504;DP=20175;EAS_AF=0.4077;AMR_AF=0.268;AFR_AF=0.4758;EUR_AF=0.3181;SAS_AF=0.3548;AA=A|||;VT=SNP
6	32339348	rs2076536	C	T	100	PASS	AC=3192;AF=0.63738;AN=5008;NS=2504;DP=19391;EAS_AF=0.6825;AMR_AF=0.6599;AFR_AF=0.5855;EUR_AF=0.665;SAS_AF=0.6166;AA=T|||;VT=SNP
6	32339548	rs2073045	G	A	100	PASS	AC=1317;AF=0.262979;AN=5008;NS=2504;DP=20734;EAS_AF=0.1071;AMR_AF=0.3213;AFR_AF=0.3011;EUR_AF=0.3509;SAS_AF=0.2403;AA=A|||;VT=SNP
6	32339647	rs2050189	T	C	100	PASS	AC=1133;AF=0.226238;AN=5008;NS=2504;DP=18246;EAS_AF=0.3581;AMR_AF=0.3228;AFR_AF=0.0408;EUR_AF=0.1819;SAS_AF=0.318;AA=T|||;VT=SNP
6	32339840	rs6913309	T	A	100	PASS	AC=1325;AF=0.264577;AN=5008;NS=2504;DP=19651;EAS_AF=0.1389;AMR_AF=0.2435;AFR_AF=0.2837;EUR_AF=0.3101;SAS_AF=0.3364;AA=A|||;VT=SNP
6	32339897	rs2050188	C	T	100	PASS	AC=3022;AF=0.603435;AN=5008;NS=2504;DP=19099;EAS_AF=0.5913;AMR_AF=0.6542;AFR_AF=0.5151;EUR_AF=0.673;SAS_AF=0.6278;AA=T|||;VT=SNP
6	32339925	rs6913471	T	A	100	PASS	AC=1598;AF=0.319089;AN=5008;NS=2504;DP=18350;EAS_AF=0.1369;AMR_AF=0.3314;AFR_AF=0.3389;EUR_AF=0.4165;SAS_AF=0.3712;AA=A|||;VT=SNP
6	32340068	rs1967688	C	T	100	PASS	AC=1785;AF=0.35643;AN=5008;NS=2504;DP=14734;EAS_AF=0.1567;AMR_AF=0.3934;AFR_AF=0.3502;EUR_AF=0.4791;SAS_AF=0.4182;AA=C|||;VT=SNP
6	32340070	rs1980496	C	T	100	PASS	AC=1112;AF=0.222045;AN=5008;NS=2504;DP=14759;EAS_AF=0.1111;AMR_AF=0.3242;AFR_AF=0.1725;EUR_AF=0.3469;SAS_AF=0.2025;AA=C|||;VT=SNP
6	32340106	rs2281276	A	G	100	PASS	AC=2039;AF=0.407149;AN=5008;NS=2504;DP=14712;EAS_AF=0.3274;AMR_AF=0.4957;AFR_AF=0.379;EUR_AF=0.4761;SAS_AF=0.3937;AA=A|||;VT=SNP
6	32340176	rs3117110	C	T	100	PASS	AC=1381;AF=0.275759;AN=5008;NS=2504;DP=16188;EAS_AF=0.3294;AMR_AF=0.1974;AFR_AF=0.3956;EUR_AF=0.2038;SAS_AF=0.1881;AA=C|||;VT=SNP
6	32340236	rs9268399	G	A	100	PASS	AC=1956;AF=0.390575;AN=5008;NS=2504;DP=18559;EAS_AF=0.3562;AMR_AF=0.3991;AFR_AF=0.3714;EUR_AF=0.3559;SAS_AF=0.4816;AA=G|||;VT=SNP
6	32340593	rs62404833	G	C	100	PASS	AC=261;AF=0.0521166;AN=5008;NS=2504;DP=18718;EAS_AF=0.0208;AMR_AF=0.0663;AFR_AF=0.0825;EUR_AF=0.0258;SAS_AF=0.0603;AA=G|||;VT=SNP
6	32340596	rs62404834	T	A	100	PASS	AC=506;AF=0.101038;AN=5008;NS=2504;DP=18794;EAS_AF=0.1369;AMR_AF=0.0793;AFR_AF=0.0832;EUR_AF=0.0288;SAS_AF=0.1779;AA=A|||;VT=SNP
6	32340654	rs9268400	G	A	100	PASS	AC=1038;AF=0.207268;AN=5008;NS=2504;DP=20822;EAS_AF=0.1141;AMR_AF=0.3112;AFR_AF=0.1672;EUR_AF=0.2734;SAS_AF=0.2157;AA=A|||;VT=SNP
6	32340872	rs3129944	C	G	100	PASS	AC=1659;AF=0.33127;AN=5008;NS=2504;DP=19976;EAS_AF=0.4474;AMR_AF=0.2147;AFR_AF=0.4138;EUR_AF=0.2078;SAS_AF=0.3098;AA=C|||;VT=SNP
6	32341208	rs9378202	T	C	100	PASS	AC=834;AF=0.166534;AN=5008;NS=2504;DP=19505;EAS_AF=0.1597;AMR_AF=0.121;AFR_AF=0.1596;EUR_AF=0.2018;SAS_AF=0.1789;AA=T|||;VT=SNP
6	32341318	rs9268401	A	G	100	PASS	AC=1040;AF=0.207668;AN=5008;NS=2504;DP=18866;EAS_AF=0.1141;AMR_AF=0.3127;AFR_AF=0.1679;EUR_AF=0.2734;SAS_AF=0.2157;AA=A|||;VT=SNP
6	32341353	rs9268402	G	A	100	PASS	AC=2367;AF=0.472644;AN=5008;NS=2504;DP=18872;EAS_AF=0.3988;AMR_AF=0.5115;AFR_AF=0.4115;EUR_AF=0.504;SAS_AF=0.5716;AA=A|||;VT=SNP
6	32341398	rs9391858	A	G	100	PASS	AC=732;AF=0.146166;AN=5008;NS=2504;DP=17805;EAS_AF=0.1597;AMR_AF=0.1052;AFR_AF=0.1021;EUR_AF=0.1889;SAS_AF=0.1769;AA=A|||;VT=SNP
6	32341473	rs9268403	T	C	100	PASS	AC=1043;AF=0.208267;AN=5008;NS=2504;DP=18104;EAS_AF=0.1141;AMR_AF=0.3141;AFR_AF=0.1679;EUR_AF=0.2734;SAS_AF=0.2178;AA=C|||;VT=SNP
6	32341719	rs9268404	C	T	100	PASS	AC=1042;AF=0.208067;AN=5008;NS=2504;DP=16884;EAS_AF=0.1141;AMR_AF=0.3141;AFR_AF=0.1679;EUR_AF=0.2734;SAS_AF=0.2168;AA=T|||;VT=SNP
6	32341931	rs12190740	C	T	100	PASS	AC=187;AF=0.0373403;AN=5008;NS=2504;DP=18417;EAS_AF=0.0288;AMR_AF=0.0115;AFR_AF=0.0227;EUR_AF=0.0268;SAS_AF=0.0951;AA=C|||;VT=SNP
6	32342087	rs9268405	C	T	100	PASS	AC=1042;AF=0.208067;AN=5008;NS=2504;DP=12269;EAS_AF=0.1141;AMR_AF=0.3141;AFR_AF=0.1679;EUR_AF=0.2734;SAS_AF=0.2168;AA=C|||;VT=SNP
6	32342129	rs9268406	C	T	100	PASS	AC=1042;AF=0.208067;AN=5008;NS=2504;DP=17015;EAS_AF=0.1141;AMR_AF=0.3141;AFR_AF=0.1679;EUR_AF=0.2734;SAS_AF=0.2168;AA=C|||;VT=SNP
6	32342166	rs9268407	T	C	100	PASS	AC=1042;AF=0.208067;AN=5008;NS=2504;DP=18351;EAS_AF=0.1141;AMR_AF=0.3141;AFR_AF=0.1679;EUR_AF=0.2734;SAS_AF=0.2168;AA=C|||;VT=SNP
6	32342537	rs3129945	G	A	100	PASS	AC=1384;AF=0.276358;AN=5008;NS=2504;DP=19317;EAS_AF=0.3294;AMR_AF=0.1945;AFR_AF=0.3949;EUR_AF=0.2058;SAS_AF=0.1922;AA=G|||;VT=SNP
6	32342639	rs9268409	A	C	100	PASS	AC=1042;AF=0.208067;AN=5008;NS=2504;DP=20066;EAS_AF=0.1141;AMR_AF=0.3141;AFR_AF=0.1679;EUR_AF=0.2734;SAS_AF=0.2168;AA=C|||;VT=SNP
6	32342691	rs7746327	C	A	100	PASS	AC=2385;AF=0.476238;AN=5008;NS=2504;DP=19022;EAS_AF=0.4107;AMR_AF=0.5144;AFR_AF=0.4138;EUR_AF=0.504;SAS_AF=0.5726;AA=A|||;VT=SNP
6	32342822	rs3117108	C	G	100	PASS	AC=3765;AF=0.751797;AN=5008;NS=2504;DP=17731;EAS_AF=0.7411;AMR_AF=0.7061;AFR_AF=0.8079;EUR_AF=0.7097;SAS_AF=0.7628;AA=G|||;VT=SNP
6	32343018	rs9268412	T	A	100	PASS	AC=1043;AF=0.208267;AN=5008;NS=2504;DP=19193;EAS_AF=0.1141;AMR_AF=0.3141;AFR_AF=0.1679;EUR_AF=0.2744;SAS_AF=0.2168;AA=T|||;VT=SNP
6	32343095	rs9268413	T	C	100	PASS	AC=1043;AF=0.208267;AN=5008;NS=2504;DP=20611;EAS_AF=0.1141;AMR_AF=0.3141;AFR_AF=0.1679;EUR_AF=0.2744;SAS_AF=0.2168;AA=C|||;VT=SNP
6	32343096	rs9268414	G	A	100	PASS	AC=1043;AF=0.208267;AN=5008;NS=2504;DP=20582;EAS_AF=0.1141;AMR_AF=0.3141;AFR_AF=0.1679;EUR_AF=0.2744;SAS_AF=0.2168;AA=G|||;VT=SNP
6	32343236	rs2894251	A	G	100	PASS	AC=251;AF=0.0501198;AN=5008;NS=2504;DP=18618;EAS_AF=0.0129;AMR_AF=0.0303;AFR_AF=0.0885;EUR_AF=0.0865;SAS_AF=0.0133;AA=A|||;VT=SNP
6	32343267	rs9268415	G	C	100	PASS	AC=1043;AF=0.208267;AN=5008;NS=2504;DP=18052;EAS_AF=0.1141;AMR_AF=0.3141;AFR_AF=0.1679;EUR_AF=0.2744;SAS_AF=0.2168;AA=G|||;VT=SNP
6	32343339	rs2395151	G	A	100	PASS	AC=251;AF=0.0501198;AN=5008;NS=2504;DP=20831;EAS_AF=0.0129;AMR_AF=0.0303;AFR_AF=0.0885;EUR_AF=0.0865;SAS_AF=0.0133;AA=G|||;VT=SNP
6	32343369	rs3117106	T	C	100	PASS	AC=988;AF=0.197284;AN=5008;NS=2504;DP=21029;EAS_AF=0.1339;AMR_AF=0.1037;AFR_AF=0.3896;EUR_AF=0.1203;SAS_AF=0.1483;AA=T|||;VT=SNP
6	32343384	rs9268416	A	G	100	PASS	AC=1042;AF=0.208067;AN=5008;NS=2504;DP=21098;EAS_AF=0.1141;AMR_AF=0.3141;AFR_AF=0.1679;EUR_AF=0.2734;SAS_AF=0.2168;AA=G|||;VT=SNP
6	32343588	rs62402697	C	T	100	PASS	AC=238;AF=0.047524;AN=5008;NS=2504;DP=23497;EAS_AF=0.0208;AMR_AF=0.0605;AFR_AF=0.0688;EUR_AF=0.0258;SAS_AF=0.0593;AA=C|||;VT=SNP
6	32343604	rs13201101	C	T	100	PASS	AC=495;AF=0.0988419;AN=5008;NS=2504;DP=23159;EAS_AF=0.1389;AMR_AF=0.0346;AFR_AF=0.0855;EUR_AF=0.0686;SAS_AF=0.1524;AA=C|||;VT=SNP
6	32343616	rs9268417	A	G	100	PASS	AC=1069;AF=0.213458;AN=5008;NS=2504;DP=22795;EAS_AF=0.1141;AMR_AF=0.3199;AFR_AF=0.1853;EUR_AF=0.2734;SAS_AF=0.2168;AA=G|||;VT=SNP
6	32343686	rs9268418	T	C	100	PASS	AC=1070;AF=0.213658;AN=5008;NS=2504;DP=22045;EAS_AF=0.1141;AMR_AF=0.3199;AFR_AF=0.1853;EUR_AF=0.2734;SAS_AF=0.2178;AA=C|||;VT=SNP
6	32343714	rs3117105	T	C	100	PASS	AC=3774;AF=0.753594;AN=5008;NS=2504;DP=22038;EAS_AF=0.747;AMR_AF=0.7089;AFR_AF=0.8086;EUR_AF=0.7087;SAS_AF=0.7638;AA=t|||;VT=SNP
6	32343715	rs114445199	G	A	100	PASS	AC=486;AF=0.0970447;AN=5008;NS=2504;DP=21965;EAS_AF=0.1429;AMR_AF=0.0735;AFR_AF=0.0688;EUR_AF=0.0278;SAS_AF=0.1759;AA=G|||;VT=SNP
6	32343735	rs28869508	C	T	100	PASS	AC=739;AF=0.147564;AN=5008;NS=2504;DP=21763;EAS_AF=0.121;AMR_AF=0.0735;AFR_AF=0.3018;EUR_AF=0.0338;SAS_AF=0.136;AA=C|||;VT=SNP
6	32343743	rs17208517	A	C	100	PASS	AC=845;AF=0.16873;AN=5008;NS=2504;DP=21692;EAS_AF=0.1577;AMR_AF=0.1643;AFR_AF=0.1604;EUR_AF=0.161;SAS_AF=0.2025;AA=C|||;VT=SNP
6	32343796	rs9268420	C	T	100	PASS	AC=1044;AF=0.208466;AN=5008;NS=2504;DP=21518;EAS_AF=0.1141;AMR_AF=0.3156;AFR_AF=0.1687;EUR_AF=0.2734;SAS_AF=0.2168;AA=C|||;VT=SNP
6	32343869	rs9268421	A	G	100	PASS	AC=1043;AF=0.208267;AN=5008;NS=2504;DP=22877;EAS_AF=0.1141;AMR_AF=0.3156;AFR_AF=0.1679;EUR_AF=0.2734;SAS_AF=0.2168;AA=A|||;VT=SNP
6	32343873	rs9268422	G	A	100	PASS	AC=1043;AF=0.208267;AN=5008;NS=2504;DP=23064;EAS_AF=0.1141;AMR_AF=0.3156;AFR_AF=0.1679;EUR_AF=0.2734;SAS_AF=0.2168;AA=A|||;VT=SNP
6	32343882	rs9268423	C	T	100	PASS	AC=1043;AF=0.208267;AN=5008;NS=2504;DP=23389;EAS_AF=0.1141;AMR_AF=0.3156;AFR_AF=0.1679;EUR_AF=0.2734;SAS_AF=0.2168;AA=T|||;VT=SNP
6	32343985	rs9268424	T	C	100	PASS	AC=1044;AF=0.208466;AN=5008;NS=2504;DP=23538;EAS_AF=0.1141;AMR_AF=0.3156;AFR_AF=0.1687;EUR_AF=0.2734;SAS_AF=0.2168;AA=T|||;VT=SNP
6	32344331	rs116239570	G	A	100	PASS	AC=135;AF=0.0269569;AN=5008;NS=2504;DP=21409;EAS_AF=0.0218;AMR_AF=0.0605;AFR_AF=0.0008;EUR_AF=0.0547;SAS_AF=0.0153;AA=G|||;VT=SNP
6	32344376	rs9268425	C	T	100	PASS	AC=1044;AF=0.208466;AN=5008;NS=2504;DP=21548;EAS_AF=0.1141;AMR_AF=0.3156;AFR_AF=0.1687;EUR_AF=0.2734;SAS_AF=0.2168;AA=T|||;VT=SNP
6	32344731	rs9268426	A	G	100	PASS	AC=1042;AF=0.208067;AN=5008;NS=2504;DP=19487;EAS_AF=0.1141;AMR_AF=0.3141;AFR_AF=0.1679;EUR_AF=0.2734;SAS_AF=0.2168;AA=G|||;VT=SNP
6	32344808	rs9268427	C	T	100	PASS	AC=1042;AF=0.208067;AN=5008;NS=2504;DP=17810;EAS_AF=0.1141;AMR_AF=0.3141;AFR_AF=0.1679;EUR_AF=0.2734;SAS_AF=0.2168;AA=C|||;VT=SNP
6	32344973	rs9268428	G	T	100	PASS	AC=1042;AF=0.208067;AN=5008;NS=2504;DP=21502;EAS_AF=0.1141;AMR_AF=0.3141;AFR_AF=0.1679;EUR_AF=0.2734;SAS_AF=0.2168;AA=G|||;VT=SNP
6	32345052	rs9268429	A	G	100	PASS	AC=1078;AF=0.215256;AN=5008;NS=2504;DP=20751;EAS_AF=0.1151;AMR_AF=0.3228;AFR_AF=0.1853;EUR_AF=0.2734;SAS_AF=0.2229;AA=G|||;VT=SNP
6	32345054	rs116548543	T	G	100	PASS	AC=205;AF=0.0409345;AN=5008;NS=2504;DP=20666;EAS_AF=0.0764;AMR_AF=0.0403;AFR_AF=0.0023;EUR_AF=0.0209;SAS_AF=0.0777;AA=T|||;VT=SNP
6	32345131	rs7758215	G	T	100	PASS	AC=848;AF=0.169329;AN=5008;NS=2504;DP=19908;EAS_AF=0.1577;AMR_AF=0.1657;AFR_AF=0.1604;EUR_AF=0.162;SAS_AF=0.2035;AA=G|||;VT=SNP
6	32345183	rs7757831	A	G	100	PASS	AC=482;AF=0.096246;AN=5008;NS=2504;DP=19519;EAS_AF=0.1369;AMR_AF=0.0735;AFR_AF=0.0688;EUR_AF=0.0288;SAS_AF=0.1769;AA=G|||;VT=SNP
6	32345283	rs7758128	C	A	100	PASS	AC=237;AF=0.0473243;AN=5008;NS=2504;DP=20693;EAS_AF=0.0208;AMR_AF=0.0605;AFR_AF=0.0681;EUR_AF=0.0258;SAS_AF=0.0593;AA=C|||;VT=SNP
6	32345429	rs9268430	A	C	100	PASS	AC=634;AF=0.126597;AN=5008;NS=2504;DP=19594;EAS_AF=0.1736;AMR_AF=0.1772;AFR_AF=0.09;EUR_AF=0.0755;SAS_AF=0.1442;AA=A|||;VT=SNP
6	32345443	rs2894252	G	T	100	PASS	AC=1042;AF=0.208067;AN=5008;NS=2504;DP=18970;EAS_AF=0.1141;AMR_AF=0.3141;AFR_AF=0.1679;EUR_AF=0.2734;SAS_AF=0.2168;AA=G|||;VT=SNP
6	32345514	rs9268431	T	G	100	PASS	AC=1042;AF=0.208067;AN=5008;NS=2504;DP=17794;EAS_AF=0.1141;AMR_AF=0.3141;AFR_AF=0.1679;EUR_AF=0.2734;SAS_AF=0.2168;AA=T|||;VT=SNP
6	32345595	rs2395153	C	G	100	PASS	AC=1381;AF=0.275759;AN=5008;NS=2504;DP=17549;EAS_AF=0.1349;AMR_AF=0.4006;AFR_AF=0.2421;EUR_AF=0.4066;SAS_AF=0.2434;AA=G|||;VT=SNP
6	32345667	rs9268432	A	G	100	PASS	AC=1042;AF=0.208067;AN=5008;NS=2504;DP=16492;EAS_AF=0.1141;AMR_AF=0.3141;AFR_AF=0.1679;EUR_AF=0.2734;SAS_AF=0.2168;AA=G|||;VT=SNP
6	32345891	rs9268433	T	G	100	PASS	AC=751;AF=0.14996;AN=5008;NS=2504;DP=15984;EAS_AF=0.0823;AMR_AF=0.2305;AFR_AF=0.0862;EUR_AF=0.1998;SAS_AF=0.1973;AA=T|||;VT=SNP
6	32346388	rs62402699	A	G	100	PASS	AC=482;AF=0.096246;AN=5008;NS=2504;DP=16596;EAS_AF=0.1369;AMR_AF=0.0735;AFR_AF=0.0688;EUR_AF=0.0288;SAS_AF=0.1769;AA=A|||;VT=SNP
6	32346452	rs9268434	A	T	100	PASS	AC=1890;AF=0.377396;AN=5008;NS=2504;DP=16371;EAS_AF=0.2718;AMR_AF=0.4798;AFR_AF=0.3283;EUR_AF=0.4354;SAS_AF=0.4202;AA=N|||;VT=SNP
6	32346491	rs9268435	G	A	100	PASS	AC=1409;AF=0.28135;AN=5008;NS=2504;DP=16311;EAS_AF=0.1349;AMR_AF=0.4063;AFR_AF=0.2602;EUR_AF=0.4066;SAS_AF=0.2434;AA=a|||;VT=SNP
6	32346637	rs9268436	A	G	100	PASS	AC=1068;AF=0.213259;AN=5008;NS=2504;DP=14245;EAS_AF=0.1141;AMR_AF=0.3199;AFR_AF=0.1853;EUR_AF=0.2734;SAS_AF=0.2157;AA=N|||;VT=SNP
6	32346701	rs9268439	G	A	100	PASS	AC=1069;AF=0.213458;AN=5008;NS=2504;DP=13922;EAS_AF=0.1141;AMR_AF=0.3199;AFR_AF=0.1853;EUR_AF=0.2734;SAS_AF=0.2168;AA=a|||;VT=SNP
6	32346772	rs3129946	A	G	100	PASS	AC=3770;AF=0.752796;AN=5008;NS=2504;DP=10834;EAS_AF=0.7411;AMR_AF=0.7104;AFR_AF=0.8086;EUR_AF=0.7097;SAS_AF=0.7638;AA=N|||;VT=SNP
6	32346794	rs1980495	A	C	100	PASS	AC=1069;AF=0.213458;AN=5008;NS=2504;DP=10893;EAS_AF=0.1141;AMR_AF=0.3199;AFR_AF=0.1853;EUR_AF=0.2734;SAS_AF=0.2168;AA=N|||;VT=SNP
6	32347280	rs8180659	C	T	100	PASS	AC=1069;AF=0.213458;AN=5008;NS=2504;DP=11005;EAS_AF=0.1141;AMR_AF=0.3199;AFR_AF=0.1853;EUR_AF=0.2734;SAS_AF=0.2168;AA=T|||;VT=SNP
6	32347338	rs28895023	G	A	100	PASS	AC=494;AF=0.0986422;AN=5008;NS=2504;DP=12179;EAS_AF=0.1389;AMR_AF=0.0346;AFR_AF=0.0847;EUR_AF=0.0686;SAS_AF=0.1524;AA=G|||;VT=SNP
6	32347490	rs8180664	C	T	100	PASS	AC=1042;AF=0.208067;AN=5008;NS=2504;DP=15005;EAS_AF=0.1141;AMR_AF=0.3141;AFR_AF=0.1679;EUR_AF=0.2734;SAS_AF=0.2168;AA=C|||;VT=SNP
6	32347532	rs8180673	C	T	100	PASS	AC=1068;AF=0.213259;AN=5008;NS=2504;DP=15351;EAS_AF=0.1141;AMR_AF=0.3199;AFR_AF=0.1853;EUR_AF=0.2724;SAS_AF=0.2168;AA=T|||;VT=SNP
6	32347533	rs8180672	A	G	100	PASS	AC=1068;AF=0.213259;AN=5008;NS=2504;DP=15342;EAS_AF=0.1141;AMR_AF=0.3199;AFR_AF=0.1853;EUR_AF=0.2724;SAS_AF=0.2168;AA=G|||;VT=SNP
6	32347637	rs56673349	A	G	100	PASS	AC=482;AF=0.096246;AN=5008;NS=2504;DP=17438;EAS_AF=0.1369;AMR_AF=0.0735;AFR_AF=0.0688;EUR_AF=0.0288;SAS_AF=0.1769;AA=A|||;VT=SNP
6	32347749	rs9268446	A	G	100	PASS	AC=1042;AF=0.208067;AN=5008;NS=2504;DP=16380;EAS_AF=0.1141;AMR_AF=0.3141;AFR_AF=0.1679;EUR_AF=0.2734;SAS_AF=0.2168;AA=A|||;VT=SNP
6	32347831	rs9268447	T	C	100	PASS	AC=1069;AF=0.213458;AN=5008;NS=2504;DP=15889;EAS_AF=0.1141;AMR_AF=0.3199;AFR_AF=0.1853;EUR_AF=0.2734;SAS_AF=0.2168;AA=C|||;VT=SNP
6	32347897	rs2395155	C	T	100	PASS	AC=1042;AF=0.208067;AN=5008;NS=2504;DP=13924;EAS_AF=0.1141;AMR_AF=0.3141;AFR_AF=0.1679;EUR_AF=0.2734;SAS_AF=0.2168;AA=C|||;VT=SNP
6	32348098	rs2395156	C	A	100	PASS	AC=1069;AF=0.213458;AN=5008;NS=2504;DP=12481;EAS_AF=0.1141;AMR_AF=0.3199;AFR_AF=0.1853;EUR_AF=0.2734;SAS_AF=0.2168;AA=A|||;VT=SNP
6	32348145	rs2395157	A	G	100	PASS	AC=1044;AF=0.208466;AN=5008;NS=2504;DP=13037;EAS_AF=0.1161;AMR_AF=0.3141;AFR_AF=0.1679;EUR_AF=0.2734;SAS_AF=0.2168;AA=A|||;VT=SNP
6	32348309	rs3117104	T	A	100	PASS	AC=3769;AF=0.752596;AN=5008;NS=2504;DP=12308;EAS_AF=0.7411;AMR_AF=0.7089;AFR_AF=0.8079;EUR_AF=0.7097;SAS_AF=0.7648;AA=A|||;VT=SNP
6	32348463	rs9268448	C	G	100	PASS	AC=1069;AF=0.213458;AN=5008;NS=2504;DP=13420;EAS_AF=0.1141;AMR_AF=0.3199;AFR_AF=0.1853;EUR_AF=0.2734;SAS_AF=0.2168;AA=G|||;VT=SNP
6	32348467	rs9268449	G	A	100	PASS	AC=1069;AF=0.213458;AN=5008;NS=2504;DP=13462;EAS_AF=0.1141;AMR_AF=0.3199;AFR_AF=0.1853;EUR_AF=0.2734;SAS_AF=0.2168;AA=G|||;VT=SNP
6	32348669	rs28752484	T	C	100	PASS	AC=294;AF=0.0587061;AN=5008;NS=2504;DP=13994;EAS_AF=0.0327;AMR_AF=0.085;AFR_AF=0.0825;EUR_AF=0.0736;SAS_AF=0.0194;AA=T|||;VT=SNP
6	32348690	rs9268450	G	A	100	PASS	AC=1042;AF=0.208067;AN=5008;NS=2504;DP=13895;EAS_AF=0.1141;AMR_AF=0.3141;AFR_AF=0.1679;EUR_AF=0.2734;SAS_AF=0.2168;AA=G|||;VT=SNP
6	32349086	rs9268451	T	C	100	PASS	AC=751;AF=0.14996;AN=5008;NS=2504;DP=16279;EAS_AF=0.0823;AMR_AF=0.2305;AFR_AF=0.0862;EUR_AF=0.1998;SAS_AF=0.1973;AA=T|||;VT=SNP
6	32349494	rs9268452	A	G	100	PASS	AC=1069;AF=0.213458;AN=5008;NS=2504;DP=16975;EAS_AF=0.1141;AMR_AF=0.3199;AFR_AF=0.1853;EUR_AF=0.2734;SAS_AF=0.2168;AA=G|||;VT=SNP
6	32349557	rs3117103	A	T	100	PASS	AC=251;AF=0.0501198;AN=5008;NS=2504;DP=16900;EAS_AF=0.0129;AMR_AF=0.0303;AFR_AF=0.0885;EUR_AF=0.0865;SAS_AF=0.0133;AA=A|||;VT=SNP
6	32349571	rs9268453	T	C	100	PASS	AC=1069;AF=0.213458;AN=5008;NS=2504;DP=16548;EAS_AF=0.1141;AMR_AF=0.3199;AFR_AF=0.1853;EUR_AF=0.2734;SAS_AF=0.2168;AA=C|||;VT=SNP
6	32349685	rs76775942	A	G	100	PASS	AC=397;AF=0.0792732;AN=5008;NS=2504;DP=17702;EAS_AF=0.1964;AMR_AF=0.0908;AFR_AF=0.0053;EUR_AF=0.0855;SAS_AF=0.044;AA=A|||;VT=SNP
6	32349711	rs9268454	A	G	100	PASS	AC=1070;AF=0.213658;AN=5008;NS=2504;DP=17448;EAS_AF=0.1141;AMR_AF=0.3199;AFR_AF=0.1861;EUR_AF=0.2734;SAS_AF=0.2168;AA=G|||;VT=SNP
6	32349737	rs28366186	T	G	100	PASS	AC=290;AF=0.0579073;AN=5008;NS=2504;DP=17372;EAS_AF=0.0317;AMR_AF=0.0836;AFR_AF=0.0817;EUR_AF=0.0726;SAS_AF=0.0194;AA=T|||;VT=SNP
6	32349772	rs9268455	C	T	100	PASS	AC=751;AF=0.14996;AN=5008;NS=2504;DP=17878;EAS_AF=0.0823;AMR_AF=0.2305;AFR_AF=0.0862;EUR_AF=0.1998;SAS_AF=0.1973;AA=C|||;VT=SNP
6	32349946	rs9268456	C	A	100	PASS	AC=1069;AF=0.213458;AN=5008;NS=2504;DP=18234;EAS_AF=0.1141;AMR_AF=0.3199;AFR_AF=0.1853;EUR_AF=0.2734;SAS_AF=0.2168;AA=A|||;VT=SNP
6	32350036	rs9268457	A	G	100	PASS	AC=1069;AF=0.213458;AN=5008;NS=2504;DP=21389;EAS_AF=0.1141;AMR_AF=0.3199;AFR_AF=0.1853;EUR_AF=0.2734;SAS_AF=0.2168;AA=G|||;VT=SNP
6	32350107	rs3117102	C	T	100	PASS	AC=3771;AF=0.752995;AN=5008;NS=2504;DP=20574;EAS_AF=0.7411;AMR_AF=0.7089;AFR_AF=0.8094;EUR_AF=0.7097;SAS_AF=0.7648;AA=T|||;VT=SNP
6	32350384	rs9268458	C	A	100	PASS	AC=1314;AF=0.26238;AN=5008;NS=2504;DP=19295;EAS_AF=0.2302;AMR_AF=0.3329;AFR_AF=0.1861;EUR_AF=0.2763;SAS_AF=0.3344;AA=A|||;VT=SNP
6	32350591	rs12527478	T	C	100	PASS	AC=583;AF=0.116414;AN=5008;NS=2504;DP=23077;EAS_AF=0.0417;AMR_AF=0.147;AFR_AF=0.1475;EUR_AF=0.16;SAS_AF=0.0849;AA=T|||;VT=SNP
6	32350776	rs9268459	G	A	100	PASS	AC=1069;AF=0.213458;AN=5008;NS=2504;DP=17992;EAS_AF=0.1141;AMR_AF=0.3199;AFR_AF=0.1853;EUR_AF=0.2734;SAS_AF=0.2168;AA=A|||;VT=SNP
6	32350868	rs4373382	A	C	100	PASS	AC=1897;AF=0.378794;AN=5008;NS=2504;DP=15536;EAS_AF=0.2718;AMR_AF=0.4798;AFR_AF=0.3336;EUR_AF=0.4364;SAS_AF=0.4192;AA=C|||;VT=SNP
6	32351217	rs62402701	A	T	100	PASS	AC=237;AF=0.0473243;AN=5008;NS=2504;DP=19771;EAS_AF=0.0208;AMR_AF=0.0605;AFR_AF=0.0681;EUR_AF=0.0258;SAS_AF=0.0593;AA=A|||;VT=SNP
6	32351283	rs9268460	T	C	100	PASS	AC=1897;AF=0.378794;AN=5008;NS=2504;DP=20974;EAS_AF=0.2718;AMR_AF=0.4798;AFR_AF=0.3336;EUR_AF=0.4364;SAS_AF=0.4192;AA=C|||;VT=SNP
6	32351901	rs9268461	C	A	100	PASS	AC=1042;AF=0.208067;AN=5008;NS=2504;DP=21087;EAS_AF=0.1141;AMR_AF=0.3141;AFR_AF=0.1679;EUR_AF=0.2734;SAS_AF=0.2168;AA=C|||;VT=SNP
6	32351991	rs9268462	C	A	100	PASS	AC=1042;AF=0.208067;AN=5008;NS=2504;DP=18894;EAS_AF=0.1141;AMR_AF=0.3141;AFR_AF=0.1679;EUR_AF=0.2734;SAS_AF=0.2168;AA=C|||;VT=SNP
6	32352294	rs7767173	A	T	100	PASS	AC=584;AF=0.116613;AN=5008;NS=2504;DP=16965;EAS_AF=0.0417;AMR_AF=0.147;AFR_AF=0.1483;EUR_AF=0.16;SAS_AF=0.0849;AA=A|||;VT=SNP
6	32354428	rs4424066	A	G	100	PASS	AC=1888;AF=0.376997;AN=5008;NS=2504;DP=22023;EAS_AF=0.2718;AMR_AF=0.4784;AFR_AF=0.3275;EUR_AF=0.4364;SAS_AF=0.4192;AA=G|||;VT=SNP
6	32354520	rs1555115	C	G	100	PASS	AC=575;AF=0.114816;AN=5008;NS=2504;DP=19872;EAS_AF=0.0417;AMR_AF=0.147;AFR_AF=0.1415;EUR_AF=0.16;SAS_AF=0.0849;AA=G|||;VT=SNP
6	32354629	rs1555114	A	G	100	PASS	AC=847;AF=0.169129;AN=5008;NS=2504;DP=20823;EAS_AF=0.1577;AMR_AF=0.1657;AFR_AF=0.1596;EUR_AF=0.163;SAS_AF=0.2025;AA=G|||;VT=SNP
6	32354644	rs3129948	C	A	100	PASS	AC=3769;AF=0.752596;AN=5008;NS=2504;DP=20565;EAS_AF=0.7421;AMR_AF=0.7075;AFR_AF=0.8079;EUR_AF=0.7097;SAS_AF=0.7648;AA=A|||;VT=SNP
6	32354803	rs62402730	G	A	100	PASS	AC=211;AF=0.0421326;AN=5008;NS=2504;DP=19206;EAS_AF=0.0198;AMR_AF=0.0605;AFR_AF=0.0681;EUR_AF=0.0219;SAS_AF=0.0378;AA=G|||;VT=SNP
6	32354834	rs28362674	G	A	100	PASS	AC=847;AF=0.169129;AN=5008;NS=2504;DP=20783;EAS_AF=0.1577;AMR_AF=0.1657;AFR_AF=0.1596;EUR_AF=0.163;SAS_AF=0.2025;AA=A|||;VT=SNP
6	32354888	rs17202211	A	G	100	PASS	AC=575;AF=0.114816;AN=5008;NS=2504;DP=20131;EAS_AF=0.0417;AMR_AF=0.147;AFR_AF=0.1415;EUR_AF=0.16;SAS_AF=0.0849;AA=a|||;VT=SNP
6	32355003	rs17202218	C	T	100	PASS	AC=820;AF=0.163738;AN=5008;NS=2504;DP=20752;EAS_AF=0.1577;AMR_AF=0.1599;AFR_AF=0.1422;EUR_AF=0.163;SAS_AF=0.2025;AA=C|||;VT=SNP
6	32355109	rs17202225	A	G	100	PASS	AC=575;AF=0.114816;AN=5008;NS=2504;DP=19692;EAS_AF=0.0417;AMR_AF=0.147;AFR_AF=0.1415;EUR_AF=0.16;SAS_AF=0.0849;AA=A|||;VT=SNP
6	32355285	rs17208573	A	G	100	PASS	AC=847;AF=0.169129;AN=5008;NS=2504;DP=22229;EAS_AF=0.1577;AMR_AF=0.1657;AFR_AF=0.1596;EUR_AF=0.163;SAS_AF=0.2025;AA=G|||;VT=SNP
6	32355303	rs17208580	A	T	100	PASS	AC=847;AF=0.169129;AN=5008;NS=2504;DP=22297;EAS_AF=0.1577;AMR_AF=0.1657;AFR_AF=0.1596;EUR_AF=0.163;SAS_AF=0.2025;AA=T|||;VT=SNP
6	32355511	rs17208587	T	C	100	PASS	AC=399;AF=0.0796725;AN=5008;NS=2504;DP=20829;EAS_AF=0.1974;AMR_AF=0.0908;AFR_AF=0.0061;EUR_AF=0.0855;SAS_AF=0.044;AA=T|||;VT=SNP
6	32355596	rs113163001	A	G	100	PASS	AC=238;AF=0.047524;AN=5008;NS=2504;DP=19534;EAS_AF=0.0218;AMR_AF=0.0605;AFR_AF=0.0681;EUR_AF=0.0258;SAS_AF=0.0593;AA=A|||;VT=SNP
6	32355605	rs9268472	G	A	100	PASS	AC=1888;AF=0.376997;AN=5008;NS=2504;DP=19680;EAS_AF=0.2718;AMR_AF=0.4784;AFR_AF=0.3275;EUR_AF=0.4364;SAS_AF=0.4192;AA=A|||;VT=SNP
6	32355631	rs17202232	T	A	100	PASS	AC=576;AF=0.115016;AN=5008;NS=2504;DP=20495;EAS_AF=0.0427;AMR_AF=0.147;AFR_AF=0.1415;EUR_AF=0.16;SAS_AF=0.0849;AA=T|||;VT=SNP
6	32355677	rs17202239	T	G	100	PASS	AC=847;AF=0.169129;AN=5008;NS=2504;DP=21650;EAS_AF=0.1577;AMR_AF=0.1657;AFR_AF=0.1596;EUR_AF=0.163;SAS_AF=0.2025;AA=G|||;VT=SNP
6	32355683	rs9268473	A	G	100	PASS	AC=1888;AF=0.376997;AN=5008;NS=2504;DP=21647;EAS_AF=0.2718;AMR_AF=0.4784;AFR_AF=0.3275;EUR_AF=0.4364;SAS_AF=0.4192;AA=G|||;VT=SNP
6	32355724	rs17202252	T	G	100	PASS	AC=574;AF=0.114617;AN=5008;NS=2504;DP=21310;EAS_AF=0.0417;AMR_AF=0.1455;AFR_AF=0.1415;EUR_AF=0.16;SAS_AF=0.0849;AA=T|||;VT=SNP
6	32355808	rs17208601	G	A	100	PASS	AC=549;AF=0.109625;AN=5008;NS=2504;DP=20961;EAS_AF=0.0407;AMR_AF=0.147;AFR_AF=0.1415;EUR_AF=0.1561;SAS_AF=0.0634;AA=G|||;VT=SNP
6	32355858	rs17208608	T	C	100	PASS	AC=848;AF=0.169329;AN=5008;NS=2504;DP=20555;EAS_AF=0.1577;AMR_AF=0.1657;AFR_AF=0.1604;EUR_AF=0.163;SAS_AF=0.2025;AA=C|||;VT=SNP
6	32355981	rs62402731	T	C	100	PASS	AC=575;AF=0.114816;AN=5008;NS=2504;DP=18612;EAS_AF=0.0417;AMR_AF=0.147;AFR_AF=0.1415;EUR_AF=0.16;SAS_AF=0.0849;AA=T|||;VT=SNP
6	32356097	rs62402732	A	G	100	PASS	AC=576;AF=0.115016;AN=5008;NS=2504;DP=21597;EAS_AF=0.0417;AMR_AF=0.1484;AFR_AF=0.1415;EUR_AF=0.16;SAS_AF=0.0849;AA=a|||;VT=SNP
6	32356201	rs78312903	G	A	100	PASS	AC=80;AF=0.0159744;AN=5008;NS=2504;DP=21652;EAS_AF=0.0188;AMR_AF=0.0303;AFR_AF=0.0045;EUR_AF=0.0308;SAS_AF=0.0031;AA=G|||;VT=SNP
6	32356242	rs67512154	G	C	100	PASS	AC=602;AF=0.120208;AN=5008;NS=2504;DP=21234;EAS_AF=0.0417;AMR_AF=0.1527;AFR_AF=0.1589;EUR_AF=0.16;SAS_AF=0.0849;AA=G|||;VT=SNP
6	32356272	rs72843281	T	C	100	PASS	AC=575;AF=0.114816;AN=5008;NS=2504;DP=21130;EAS_AF=0.0417;AMR_AF=0.147;AFR_AF=0.1415;EUR_AF=0.16;SAS_AF=0.0849;AA=T|||;VT=SNP
6	32356307	rs60219037	C	T	100	PASS	AC=847;AF=0.169129;AN=5008;NS=2504;DP=19429;EAS_AF=0.1577;AMR_AF=0.1657;AFR_AF=0.1596;EUR_AF=0.163;SAS_AF=0.2025;AA=T|||;VT=SNP
6	32356356	rs66955287	C	T	100	PASS	AC=575;AF=0.114816;AN=5008;NS=2504;DP=17712;EAS_AF=0.0417;AMR_AF=0.147;AFR_AF=0.1415;EUR_AF=0.16;SAS_AF=0.0849;AA=C|||;VT=SNP
6	32356440	rs62402733	C	G	100	PASS	AC=602;AF=0.120208;AN=5008;NS=2504;DP=17879;EAS_AF=0.0417;AMR_AF=0.1527;AFR_AF=0.1589;EUR_AF=0.16;SAS_AF=0.0849;AA=c|||;VT=SNP
6	32356489	rs62402734	C	T	100	PASS	AC=602;AF=0.120208;AN=5008;NS=2504;DP=17562;EAS_AF=0.0417;AMR_AF=0.1527;AFR_AF=0.1589;EUR_AF=0.16;SAS_AF=0.0849;AA=C|||;VT=SNP
6	32356573	rs62402735	C	T	100	PASS	AC=575;AF=0.114816;AN=5008;NS=2504;DP=20107;EAS_AF=0.0417;AMR_AF=0.147;AFR_AF=0.1415;EUR_AF=0.16;SAS_AF=0.0849;AA=C|||;VT=SNP
6	32356667	rs62402736	C	T	100	PASS	AC=575;AF=0.114816;AN=5008;NS=2504;DP=15946;EAS_AF=0.0417;AMR_AF=0.147;AFR_AF=0.1415;EUR_AF=0.16;SAS_AF=0.0849;AA=C|||;VT=SNP
6	32356684	rs62402737	T	A	100	PASS	AC=237;AF=0.0473243;AN=5008;NS=2504;DP=16074;EAS_AF=0.0208;AMR_AF=0.0605;AFR_AF=0.0681;EUR_AF=0.0258;SAS_AF=0.0593;AA=T|||;VT=SNP
6	32356755	rs62402738	A	G	100	PASS	AC=847;AF=0.169129;AN=5008;NS=2504;DP=18309;EAS_AF=0.1577;AMR_AF=0.1657;AFR_AF=0.1596;EUR_AF=0.163;SAS_AF=0.2025;AA=G|||;VT=SNP
6	32356829	rs72843285	G	A	100	PASS	AC=575;AF=0.114816;AN=5008;NS=2504;DP=17831;EAS_AF=0.0417;AMR_AF=0.147;AFR_AF=0.1415;EUR_AF=0.16;SAS_AF=0.0849;AA=G|||;VT=SNP
6	32356839	rs72843287	A	G	100	PASS	AC=847;AF=0.169129;AN=5008;NS=2504;DP=17473;EAS_AF=0.1577;AMR_AF=0.1657;AFR_AF=0.1596;EUR_AF=0.163;SAS_AF=0.2025;AA=a|||;VT=SNP
6	32356876	rs66812458	C	T	100	PASS	AC=575;AF=0.114816;AN=5008;NS=2504;DP=18054;EAS_AF=0.0417;AMR_AF=0.147;AFR_AF=0.1415;EUR_AF=0.16;SAS_AF=0.0849;AA=C|||;VT=SNP
6	32356917	rs67927165	G	A	100	PASS	AC=602;AF=0.120208;AN=5008;NS=2504;DP=18032;EAS_AF=0.0417;AMR_AF=0.1527;AFR_AF=0.1589;EUR_AF=0.16;SAS_AF=0.0849;AA=G|||;VT=SNP
6	32357023	rs62402739	G	A	100	PASS	AC=576;AF=0.115016;AN=5008;NS=2504;DP=19646;EAS_AF=0.0417;AMR_AF=0.147;AFR_AF=0.1422;EUR_AF=0.16;SAS_AF=0.0849;AA=G|||;VT=SNP
6	32357037	rs62402740	G	C	100	PASS	AC=602;AF=0.120208;AN=5008;NS=2504;DP=19482;EAS_AF=0.0417;AMR_AF=0.1527;AFR_AF=0.1589;EUR_AF=0.16;SAS_AF=0.0849;AA=g|||;VT=SNP
6	32357133	rs17423649	C	T	100	PASS	AC=574;AF=0.114617;AN=5008;NS=2504;DP=20301;EAS_AF=0.0417;AMR_AF=0.1455;AFR_AF=0.1415;EUR_AF=0.16;SAS_AF=0.0849;AA=C|||;VT=SNP
6	32357165	rs9268474	T	C	100	PASS	AC=1040;AF=0.207668;AN=5008;NS=2504;DP=20577;EAS_AF=0.1141;AMR_AF=0.3127;AFR_AF=0.1672;EUR_AF=0.2734;SAS_AF=0.2168;AA=T|||;VT=SNP
6	32357274	rs28366190	C	T	100	PASS	AC=291;AF=0.058107;AN=5008;NS=2504;DP=20233;EAS_AF=0.0317;AMR_AF=0.0836;AFR_AF=0.0817;EUR_AF=0.0736;SAS_AF=0.0194;AA=C|||;VT=SNP
6	32357333	rs17208615	A	G	100	PASS	AC=571;AF=0.114018;AN=5008;NS=2504;DP=20325;EAS_AF=0.0417;AMR_AF=0.1455;AFR_AF=0.1407;EUR_AF=0.1581;SAS_AF=0.0849;AA=A|||;VT=SNP
6	32357339	rs17208622	C	T	100	PASS	AC=607;AF=0.121206;AN=5008;NS=2504;DP=20226;EAS_AF=0.0417;AMR_AF=0.1513;AFR_AF=0.1649;EUR_AF=0.1581;SAS_AF=0.0849;AA=C|||;VT=SNP
6	32357344	rs72843289	T	G	100	PASS	AC=852;AF=0.170128;AN=5008;NS=2504;DP=20093;EAS_AF=0.1577;AMR_AF=0.1643;AFR_AF=0.1657;EUR_AF=0.161;SAS_AF=0.2025;AA=G|||;VT=SNP
6	32357397	rs17208629	G	T	100	PASS	AC=603;AF=0.120407;AN=5008;NS=2504;DP=20363;EAS_AF=0.0427;AMR_AF=0.1527;AFR_AF=0.1589;EUR_AF=0.16;SAS_AF=0.0849;AA=G|||;VT=SNP
6	32357489	rs17202259	T	G	100	PASS	AC=571;AF=0.114018;AN=5008;NS=2504;DP=19557;EAS_AF=0.0417;AMR_AF=0.1441;AFR_AF=0.1415;EUR_AF=0.1581;SAS_AF=0.0849;AA=T|||;VT=SNP
6	32357525	rs17202266	G	C	100	PASS	AC=601;AF=0.120008;AN=5008;NS=2504;DP=19903;EAS_AF=0.0417;AMR_AF=0.1527;AFR_AF=0.1589;EUR_AF=0.16;SAS_AF=0.0838;AA=G|||;VT=SNP
6	32357529	rs17202274	T	C	100	PASS	AC=601;AF=0.120008;AN=5008;NS=2504;DP=19961;EAS_AF=0.0417;AMR_AF=0.1527;AFR_AF=0.1589;EUR_AF=0.16;SAS_AF=0.0838;AA=T|||;VT=SNP
6	32357715	rs12529049	C	T	100	PASS	AC=602;AF=0.120208;AN=5008;NS=2504;DP=19233;EAS_AF=0.0417;AMR_AF=0.1527;AFR_AF=0.1589;EUR_AF=0.16;SAS_AF=0.0849;AA=C|||;VT=SNP
6	32358008	rs12529106	G	A	100	PASS	AC=845;AF=0.16873;AN=5008;NS=2504;DP=21323;EAS_AF=0.1577;AMR_AF=0.1657;AFR_AF=0.1589;EUR_AF=0.163;SAS_AF=0.2014;AA=A|||;VT=SNP
6	32358011	rs12529107	G	A	100	PASS	AC=843;AF=0.168331;AN=5008;NS=2504;DP=21164;EAS_AF=0.1577;AMR_AF=0.1657;AFR_AF=0.1573;EUR_AF=0.163;SAS_AF=0.2014;AA=A|||;VT=SNP
6	32358113	rs17208650	C	T	100	PASS	AC=600;AF=0.119808;AN=5008;NS=2504;DP=18811;EAS_AF=0.0417;AMR_AF=0.1527;AFR_AF=0.1589;EUR_AF=0.159;SAS_AF=0.0838;AA=C|||;VT=SNP
6	32358144	rs17208657	T	C	100	PASS	AC=846;AF=0.16893;AN=5008;NS=2504;DP=18965;EAS_AF=0.1577;AMR_AF=0.1657;AFR_AF=0.1596;EUR_AF=0.163;SAS_AF=0.2014;AA=C|||;VT=SNP
6	32358163	rs12525722	A	G	100	PASS	AC=819;AF=0.163538;AN=5008;NS=2504;DP=18601;EAS_AF=0.1577;AMR_AF=0.1599;AFR_AF=0.1422;EUR_AF=0.163;SAS_AF=0.2014;AA=G|||;VT=SNP
6	32358205	rs17202302	G	A	100	PASS	AC=601;AF=0.120008;AN=5008;NS=2504;DP=17434;EAS_AF=0.0417;AMR_AF=0.1527;AFR_AF=0.1589;EUR_AF=0.16;SAS_AF=0.0838;AA=G|||;VT=SNP
6	32358213	rs17202309	T	C	100	PASS	AC=846;AF=0.16893;AN=5008;NS=2504;DP=17224;EAS_AF=0.1577;AMR_AF=0.1657;AFR_AF=0.1596;EUR_AF=0.163;SAS_AF=0.2014;AA=C|||;VT=SNP
6	32358231	rs9268475	C	T	100	PASS	AC=1040;AF=0.207668;AN=5008;NS=2504;DP=17134;EAS_AF=0.1141;AMR_AF=0.3127;AFR_AF=0.1672;EUR_AF=0.2734;SAS_AF=0.2168;AA=C|||;VT=SNP
6	32358270	rs3117099	G	A	100	PASS	AC=1591;AF=0.317692;AN=5008;NS=2504;DP=18269;EAS_AF=0.4286;AMR_AF=0.2017;AFR_AF=0.4009;EUR_AF=0.1968;SAS_AF=0.2975;AA=G|||;VT=SNP
6	32358286	rs3129951	T	C	100	PASS	AC=3712;AF=0.741214;AN=5008;NS=2504;DP=18528;EAS_AF=0.7421;AMR_AF=0.7017;AFR_AF=0.7678;EUR_AF=0.7097;SAS_AF=0.7648;AA=C|||;VT=SNP
6	32358345	rs17423691	C	A	100	PASS	AC=601;AF=0.120008;AN=5008;NS=2504;DP=19536;EAS_AF=0.0417;AMR_AF=0.1527;AFR_AF=0.1589;EUR_AF=0.16;SAS_AF=0.0838;AA=C|||;VT=SNP
6	32358368	rs17423698	T	C	100	PASS	AC=599;AF=0.119609;AN=5008;NS=2504;DP=19336;EAS_AF=0.0417;AMR_AF=0.1527;AFR_AF=0.1573;EUR_AF=0.159;SAS_AF=0.0849;AA=T|||;VT=SNP
6	32358459	rs115303880	G	T	100	PASS	AC=847;AF=0.169129;AN=5008;NS=2504;DP=11194;EAS_AF=0.1577;AMR_AF=0.1657;AFR_AF=0.1596;EUR_AF=0.163;SAS_AF=0.2025;AA=T|||;VT=SNP
6	32358513	rs3117098	G	A	100	PASS	AC=3769;AF=0.752596;AN=5008;NS=2504;DP=17737;EAS_AF=0.7421;AMR_AF=0.7075;AFR_AF=0.8079;EUR_AF=0.7097;SAS_AF=0.7648;AA=A|||;VT=SNP
6	32358533	rs17495592	A	G	100	PASS	AC=847;AF=0.169129;AN=5008;NS=2504;DP=17205;EAS_AF=0.1577;AMR_AF=0.1657;AFR_AF=0.1596;EUR_AF=0.163;SAS_AF=0.2025;AA=A|||;VT=SNP
6	32358549	rs9348883	T	A	100	PASS	AC=536;AF=0.107029;AN=5008;NS=2504;DP=16504;EAS_AF=0.1577;AMR_AF=0.0403;AFR_AF=0.0809;EUR_AF=0.0795;SAS_AF=0.1656;AA=T|||;VT=SNP
6	32358689	rs3117097	A	G	100	PASS	AC=339;AF=0.0676917;AN=5008;NS=2504;DP=14332;EAS_AF=0.0317;AMR_AF=0.0605;AFR_AF=0.0991;EUR_AF=0.1173;SAS_AF=0.0164;AA=A|||;VT=SNP
6	32358728	rs62402741	G	A	100	PASS	AC=851;AF=0.169928;AN=5008;NS=2504;DP=14410;EAS_AF=0.1587;AMR_AF=0.1657;AFR_AF=0.1611;EUR_AF=0.164;SAS_AF=0.2025;AA=A|||;VT=SNP
6	32358834	rs72847903	A	G	100	PASS	AC=601;AF=0.120008;AN=5008;NS=2504;DP=14493;EAS_AF=0.0417;AMR_AF=0.1527;AFR_AF=0.1581;EUR_AF=0.16;SAS_AF=0.0849;AA=A|||;VT=SNP
6	32358883	rs67019312	T	C	100	PASS	AC=601;AF=0.120008;AN=5008;NS=2504;DP=14350;EAS_AF=0.0417;AMR_AF=0.1527;AFR_AF=0.1581;EUR_AF=0.16;SAS_AF=0.0849;AA=T|||;VT=SNP
6	32358942	rs9268476	T	A	100	PASS	AC=1860;AF=0.371406;AN=5008;NS=2504;DP=15237;EAS_AF=0.2718;AMR_AF=0.4726;AFR_AF=0.3094;EUR_AF=0.4364;SAS_AF=0.4192;AA=A|||;VT=SNP
6	32359121	rs9268477	G	A	100	PASS	AC=1043;AF=0.208267;AN=5008;NS=2504;DP=14455;EAS_AF=0.1141;AMR_AF=0.3141;AFR_AF=0.1672;EUR_AF=0.2734;SAS_AF=0.2188;AA=G|||;VT=SNP
6	32359133	rs1143257	G	A	100	PASS	AC=787;AF=0.157149;AN=5008;NS=2504;DP=14387;EAS_AF=0.1349;AMR_AF=0.1599;AFR_AF=0.1566;EUR_AF=0.161;SAS_AF=0.1748;AA=g|||;VT=SNP
6	32359227	rs1143260	A	G	100	PASS	AC=587;AF=0.117212;AN=5008;NS=2504;DP=15493;EAS_AF=0.0407;AMR_AF=0.1499;AFR_AF=0.1551;EUR_AF=0.1541;SAS_AF=0.0838;AA=A|||;VT=SNP
6	32359389	rs62402754	G	A	100	PASS	AC=602;AF=0.120208;AN=5008;NS=2504;DP=14455;EAS_AF=0.0427;AMR_AF=0.1527;AFR_AF=0.1589;EUR_AF=0.16;SAS_AF=0.0838;AA=G|||;VT=SNP
6	32359431	rs17495612	T	C	100	PASS	AC=842;AF=0.168131;AN=5008;NS=2504;DP=13584;EAS_AF=0.1558;AMR_AF=0.1643;AFR_AF=0.1581;EUR_AF=0.163;SAS_AF=0.2025;AA=t|||;VT=SNP
6	32359460	rs16870123	G	A	100	PASS	AC=632;AF=0.126198;AN=5008;NS=2504;DP=13454;EAS_AF=0.0526;AMR_AF=0.1527;AFR_AF=0.1634;EUR_AF=0.165;SAS_AF=0.093;AA=g|||;VT=SNP
6	32359617	rs17423732	A	C	100	PASS	AC=598;AF=0.119409;AN=5008;NS=2504;DP=13514;EAS_AF=0.0427;AMR_AF=0.1513;AFR_AF=0.1596;EUR_AF=0.1581;SAS_AF=0.0818;AA=A|||;VT=SNP
6	32359763	rs3129952	G	C	100	PASS	AC=3769;AF=0.752596;AN=5008;NS=2504;DP=12426;EAS_AF=0.7421;AMR_AF=0.7075;AFR_AF=0.8079;EUR_AF=0.7097;SAS_AF=0.7648;AA=C|||;VT=SNP
6	32359765	rs16870126	A	G	100	PASS	AC=178;AF=0.0355431;AN=5008;NS=2504;DP=12426;EAS_AF=0.0208;AMR_AF=0.0605;AFR_AF=0.0431;EUR_AF=0.0219;SAS_AF=0.0368;AA=A|||;VT=SNP
6	32359800	rs66721723	T	A	100	PASS	AC=608;AF=0.121406;AN=5008;NS=2504;DP=12056;EAS_AF=0.0437;AMR_AF=0.1527;AFR_AF=0.1619;EUR_AF=0.16;SAS_AF=0.0849;AA=T|||;VT=SNP
6	32359821	rs17577980	G	A	100	PASS	AC=300;AF=0.0599042;AN=5008;NS=2504;DP=12496;EAS_AF=0.0804;AMR_AF=0.0634;AFR_AF=0.0061;EUR_AF=0.0954;SAS_AF=0.0726;AA=G|||;VT=SNP
6	32359904	rs68146269	T	C	100	PASS	AC=843;AF=0.168331;AN=5008;NS=2504;DP=11887;EAS_AF=0.1548;AMR_AF=0.1643;AFR_AF=0.1619;EUR_AF=0.16;SAS_AF=0.2025;AA=t|||;VT=SNP
6	32360050	rs75624717	G	A	100	PASS	AC=612;AF=0.122204;AN=5008;NS=2504;DP=12808;EAS_AF=0.0427;AMR_AF=0.1556;AFR_AF=0.1626;EUR_AF=0.159;SAS_AF=0.0879;AA=G|||;VT=SNP
6	32360060	rs78659081	T	C	100	PASS	AC=855;AF=0.170727;AN=5008;NS=2504;DP=12633;EAS_AF=0.1567;AMR_AF=0.1686;AFR_AF=0.1634;EUR_AF=0.162;SAS_AF=0.2055;AA=C|||;VT=SNP
6	32360069	rs80301380	A	G	100	PASS	AC=612;AF=0.122204;AN=5008;NS=2504;DP=12597;EAS_AF=0.0427;AMR_AF=0.1556;AFR_AF=0.1626;EUR_AF=0.159;SAS_AF=0.0879;AA=A|||;VT=SNP
6	32360135	rs79061952	T	C	100	PASS	AC=859;AF=0.171526;AN=5008;NS=2504;DP=12772;EAS_AF=0.1567;AMR_AF=0.1715;AFR_AF=0.1634;EUR_AF=0.163;SAS_AF=0.2065;AA=C|||;VT=SNP
6	32360136	rs77958806	G	A	100	PASS	AC=616;AF=0.123003;AN=5008;NS=2504;DP=12760;EAS_AF=0.0427;AMR_AF=0.1585;AFR_AF=0.1626;EUR_AF=0.16;SAS_AF=0.089;AA=g|||;VT=SNP
6	32360258	rs9268478	G	A	100	PASS	AC=1036;AF=0.206869;AN=5008;NS=2504;DP=10240;EAS_AF=0.1141;AMR_AF=0.3098;AFR_AF=0.1664;EUR_AF=0.2734;SAS_AF=0.2157;AA=G|||;VT=SNP
6	32360341	rs17423753	C	A	100	PASS	AC=851;AF=0.169928;AN=5008;NS=2504;DP=13460;EAS_AF=0.1577;AMR_AF=0.1657;AFR_AF=0.1604;EUR_AF=0.163;SAS_AF=0.2055;AA=c|||;VT=SNP
6	32360443	rs111682962	C	T	100	PASS	AC=850;AF=0.169728;AN=5008;NS=2504;DP=14874;EAS_AF=0.1577;AMR_AF=0.1657;AFR_AF=0.1604;EUR_AF=0.163;SAS_AF=0.2045;AA=C|||;VT=SNP
6	32360477	rs113485731	T	A	100	PASS	AC=577;AF=0.115216;AN=5008;NS=2504;DP=14833;EAS_AF=0.0417;AMR_AF=0.147;AFR_AF=0.1422;EUR_AF=0.16;SAS_AF=0.0859;AA=T|||;VT=SNP
6	32360532	rs67722415	A	G	100	PASS	AC=849;AF=0.169529;AN=5008;NS=2504;DP=15717;EAS_AF=0.1577;AMR_AF=0.1657;AFR_AF=0.1604;EUR_AF=0.163;SAS_AF=0.2035;AA=a|||;VT=SNP
6	32360551	rs67725213	C	G	100	PASS	AC=849;AF=0.169529;AN=5008;NS=2504;DP=16027;EAS_AF=0.1577;AMR_AF=0.1657;AFR_AF=0.1604;EUR_AF=0.163;SAS_AF=0.2035;AA=c|||;VT=SNP
6	32360589	rs66987263	A	G	100	PASS	AC=604;AF=0.120607;AN=5008;NS=2504;DP=16639;EAS_AF=0.0417;AMR_AF=0.1527;AFR_AF=0.1596;EUR_AF=0.16;SAS_AF=0.0859;AA=A|||;VT=SNP
6	32360641	rs72847912	A	G	100	PASS	AC=604;AF=0.120607;AN=5008;NS=2504;DP=17758;EAS_AF=0.0417;AMR_AF=0.1527;AFR_AF=0.1596;EUR_AF=0.16;SAS_AF=0.0859;AA=A|||;VT=SNP
6	32360644	rs72847914	C	T	100	PASS	AC=604;AF=0.120607;AN=5008;NS=2504;DP=17909;EAS_AF=0.0417;AMR_AF=0.1527;AFR_AF=0.1596;EUR_AF=0.16;SAS_AF=0.0859;AA=T|||;VT=SNP
6	32360714	rs62402755	C	T	100	PASS	AC=577;AF=0.115216;AN=5008;NS=2504;DP=18998;EAS_AF=0.0417;AMR_AF=0.1484;AFR_AF=0.1415;EUR_AF=0.16;SAS_AF=0.0859;AA=C|||;VT=SNP
6	32360849	rs17208671	G	T	100	PASS	AC=895;AF=0.178714;AN=5008;NS=2504;DP=18076;EAS_AF=0.0744;AMR_AF=0.2378;AFR_AF=0.2405;EUR_AF=0.2336;SAS_AF=0.1043;AA=G|||;VT=SNP
6	32360945	rs3817981	T	C	100	PASS	AC=602;AF=0.120208;AN=5008;NS=2504;DP=18851;EAS_AF=0.0417;AMR_AF=0.1527;AFR_AF=0.1589;EUR_AF=0.16;SAS_AF=0.0849;AA=T|||;VT=SNP
6	32360955	rs17202316	G	A	100	PASS	AC=575;AF=0.114816;AN=5008;NS=2504;DP=19032;EAS_AF=0.0417;AMR_AF=0.147;AFR_AF=0.1415;EUR_AF=0.16;SAS_AF=0.0849;AA=G|||;VT=SNP
6	32361003	rs3817976	C	T	100	PASS	AC=575;AF=0.114816;AN=5008;NS=2504;DP=18433;EAS_AF=0.0417;AMR_AF=0.147;AFR_AF=0.1415;EUR_AF=0.16;SAS_AF=0.0849;AA=C|||;VT=SNP
6	32361035	rs3817974	T	C	100	PASS	AC=848;AF=0.169329;AN=5008;NS=2504;DP=18375;EAS_AF=0.1577;AMR_AF=0.1657;AFR_AF=0.1596;EUR_AF=0.163;SAS_AF=0.2035;AA=C|||;VT=SNP
6	32361080	rs17208699	T	G	100	PASS	AC=575;AF=0.114816;AN=5008;NS=2504;DP=18613;EAS_AF=0.0417;AMR_AF=0.147;AFR_AF=0.1415;EUR_AF=0.16;SAS_AF=0.0849;AA=t|||;VT=SNP
6	32361111	rs3817973	C	T	100	PASS	AC=1887;AF=0.376797;AN=5008;NS=2504;DP=19827;EAS_AF=0.2718;AMR_AF=0.4784;AFR_AF=0.3268;EUR_AF=0.4364;SAS_AF=0.4192;AA=t|||;VT=SNP
6	32361130	rs3817972	C	T	100	PASS	AC=602;AF=0.120208;AN=5008;NS=2504;DP=20177;EAS_AF=0.0417;AMR_AF=0.1527;AFR_AF=0.1589;EUR_AF=0.16;SAS_AF=0.0849;AA=c|||;VT=SNP
6	32361223	rs17202358	C	T	100	PASS	AC=576;AF=0.115016;AN=5008;NS=2504;DP=20634;EAS_AF=0.0417;AMR_AF=0.1484;AFR_AF=0.1415;EUR_AF=0.16;SAS_AF=0.0849;AA=c|||;VT=SNP
6	32361251	rs17202365	G	A	100	PASS	AC=604;AF=0.120607;AN=5008;NS=2504;DP=20563;EAS_AF=0.0417;AMR_AF=0.1542;AFR_AF=0.1596;EUR_AF=0.16;SAS_AF=0.0849;AA=g|||;VT=SNP
6	32361255	rs17202372	A	G	100	PASS	AC=604;AF=0.120607;AN=5008;NS=2504;DP=20615;EAS_AF=0.0417;AMR_AF=0.1542;AFR_AF=0.1596;EUR_AF=0.16;SAS_AF=0.0849;AA=a|||;VT=SNP
6	32361388	rs3817969	C	T	100	PASS	AC=845;AF=0.16873;AN=5008;NS=2504;DP=19106;EAS_AF=0.1577;AMR_AF=0.1657;AFR_AF=0.1581;EUR_AF=0.163;SAS_AF=0.2025;AA=t|||;VT=SNP
6	32361424	rs17208734	T	C	100	PASS	AC=571;AF=0.114018;AN=5008;NS=2504;DP=20498;EAS_AF=0.0417;AMR_AF=0.147;AFR_AF=0.1384;EUR_AF=0.16;SAS_AF=0.0849;AA=c|||;VT=SNP
6	32361469	rs3817967	C	T	100	PASS	AC=829;AF=0.165535;AN=5008;NS=2504;DP=21095;EAS_AF=0.1558;AMR_AF=0.1599;AFR_AF=0.1551;EUR_AF=0.16;SAS_AF=0.1994;AA=t|||;VT=SNP
6	32361485	rs17202393	G	A	100	PASS	AC=564;AF=0.11262;AN=5008;NS=2504;DP=20885;EAS_AF=0.0407;AMR_AF=0.1441;AFR_AF=0.1377;EUR_AF=0.159;SAS_AF=0.0828;AA=g|||;VT=SNP
6	32361525	rs17202400	T	C	100	PASS	AC=573;AF=0.114417;AN=5008;NS=2504;DP=21714;EAS_AF=0.0417;AMR_AF=0.147;AFR_AF=0.1407;EUR_AF=0.159;SAS_AF=0.0849;AA=t|||;VT=SNP
6	32361566	rs17208748	A	G	100	PASS	AC=573;AF=0.114417;AN=5008;NS=2504;DP=22904;EAS_AF=0.0417;AMR_AF=0.147;AFR_AF=0.1407;EUR_AF=0.159;SAS_AF=0.0849;AA=a|||;VT=SNP
6	32361583	rs17208755	T	A	100	PASS	AC=573;AF=0.114417;AN=5008;NS=2504;DP=23068;EAS_AF=0.0417;AMR_AF=0.147;AFR_AF=0.1407;EUR_AF=0.159;SAS_AF=0.0849;AA=t|||;VT=SNP
6	32361612	rs17208769	T	C	100	PASS	AC=845;AF=0.16873;AN=5008;NS=2504;DP=22103;EAS_AF=0.1577;AMR_AF=0.1657;AFR_AF=0.1589;EUR_AF=0.162;SAS_AF=0.2025;AA=c|||;VT=SNP
6	32361613	rs17202407	G	A	100	PASS	AC=818;AF=0.163339;AN=5008;NS=2504;DP=22076;EAS_AF=0.1577;AMR_AF=0.1599;AFR_AF=0.1415;EUR_AF=0.162;SAS_AF=0.2025;AA=a|||;VT=SNP
6	32361694	rs17202428	G	A	100	PASS	AC=575;AF=0.114816;AN=5008;NS=2504;DP=19877;EAS_AF=0.0417;AMR_AF=0.147;AFR_AF=0.1415;EUR_AF=0.16;SAS_AF=0.0849;AA=g|||;VT=SNP
6	32361762	rs35624343	G	A	100	PASS	AC=816;AF=0.162939;AN=5008;NS=2504;DP=20256;EAS_AF=0.1577;AMR_AF=0.1599;AFR_AF=0.1415;EUR_AF=0.16;SAS_AF=0.2025;AA=a|||;VT=SNP
6	32361821	rs3129953	C	T	100	PASS	AC=345;AF=0.0688898;AN=5008;NS=2504;DP=22359;EAS_AF=0.0397;AMR_AF=0.0591;AFR_AF=0.0983;EUR_AF=0.1173;SAS_AF=0.0164;AA=c|||;VT=SNP
6	32361894	rs34525489	A	G	100	PASS	AC=572;AF=0.114217;AN=5008;NS=2504;DP=20847;EAS_AF=0.0417;AMR_AF=0.147;AFR_AF=0.1415;EUR_AF=0.1571;SAS_AF=0.0849;AA=g|||;VT=SNP
6	32361943	rs35194487	C	T	100	PASS	AC=816;AF=0.162939;AN=5008;NS=2504;DP=20981;EAS_AF=0.1577;AMR_AF=0.1585;AFR_AF=0.1422;EUR_AF=0.163;SAS_AF=0.1994;AA=c|||;VT=SNP
6	32361953	rs35837993	A	G	100	PASS	AC=818;AF=0.163339;AN=5008;NS=2504;DP=21183;EAS_AF=0.1597;AMR_AF=0.1585;AFR_AF=0.1422;EUR_AF=0.163;SAS_AF=0.1994;AA=g|||;VT=SNP
6	32362010	rs115880030	C	T	100	PASS	AC=817;AF=0.163139;AN=5008;NS=2504;DP=19511;EAS_AF=0.1597;AMR_AF=0.1585;AFR_AF=0.1415;EUR_AF=0.163;SAS_AF=0.1994;AA=c|||;VT=SNP
6	32362020	rs72847931	C	T	100	PASS	AC=818;AF=0.163339;AN=5008;NS=2504;DP=19407;EAS_AF=0.1597;AMR_AF=0.1585;AFR_AF=0.1422;EUR_AF=0.163;SAS_AF=0.1994;AA=c|||;VT=SNP
6	32362062	rs77542271	C	G	100	PASS	AC=80;AF=0.0159744;AN=5008;NS=2504;DP=18928;EAS_AF=0.0188;AMR_AF=0.0303;AFR_AF=0.0045;EUR_AF=0.0308;SAS_AF=0.0031;AA=c|||;VT=SNP
6	32362075	rs68190545	A	G	100	PASS	AC=818;AF=0.163339;AN=5008;NS=2504;DP=18340;EAS_AF=0.1577;AMR_AF=0.1599;AFR_AF=0.1415;EUR_AF=0.162;SAS_AF=0.2025;AA=a|||;VT=SNP
6	32362085	rs72847932	C	T	100	PASS	AC=818;AF=0.163339;AN=5008;NS=2504;DP=17726;EAS_AF=0.1577;AMR_AF=0.1599;AFR_AF=0.1415;EUR_AF=0.162;SAS_AF=0.2025;AA=c|||;VT=SNP
6	32362128	rs67124304	G	A	100	PASS	AC=819;AF=0.163538;AN=5008;NS=2504;DP=19244;EAS_AF=0.1587;AMR_AF=0.1599;AFR_AF=0.1415;EUR_AF=0.162;SAS_AF=0.2025;AA=g|||;VT=SNP
6	32362182	rs72847934	T	C	100	PASS	AC=848;AF=0.169329;AN=5008;NS=2504;DP=19363;EAS_AF=0.1587;AMR_AF=0.1657;AFR_AF=0.1596;EUR_AF=0.163;SAS_AF=0.2025;AA=N|||;VT=SNP
6	32362217	rs67588283	A	G	100	PASS	AC=821;AF=0.163938;AN=5008;NS=2504;DP=19838;EAS_AF=0.1587;AMR_AF=0.1599;AFR_AF=0.1422;EUR_AF=0.163;SAS_AF=0.2025;AA=a|||;VT=SNP
6	32362262	rs72847937	A	G	100	PASS	AC=821;AF=0.163938;AN=5008;NS=2504;DP=18956;EAS_AF=0.1587;AMR_AF=0.1599;AFR_AF=0.1422;EUR_AF=0.163;SAS_AF=0.2025;AA=a|||;VT=SNP
6	32362272	rs67808421	A	T	100	PASS	AC=575;AF=0.114816;AN=5008;NS=2504;DP=18736;EAS_AF=0.0417;AMR_AF=0.147;AFR_AF=0.1415;EUR_AF=0.16;SAS_AF=0.0849;AA=a|||;VT=SNP
6	32362389	rs72847940	G	A	100	PASS	AC=821;AF=0.163938;AN=5008;NS=2504;DP=19116;EAS_AF=0.1587;AMR_AF=0.1599;AFR_AF=0.1422;EUR_AF=0.163;SAS_AF=0.2025;AA=g|||;VT=SNP
6	32362416	rs2076534	T	G	100	PASS	AC=4078;AF=0.814297;AN=5008;NS=2504;DP=19225;EAS_AF=0.8224;AMR_AF=0.7709;AFR_AF=0.82;EUR_AF=0.8052;SAS_AF=0.8384;AA=g|||;VT=SNP
6	32362453	rs41499544	A	G	100	PASS	AC=848;AF=0.169329;AN=5008;NS=2504;DP=20588;EAS_AF=0.1587;AMR_AF=0.1657;AFR_AF=0.1596;EUR_AF=0.163;SAS_AF=0.2025;AA=g|||;VT=SNP;EX_TARGET
6	32362639	rs41535850	G	A	100	PASS	AC=821;AF=0.163938;AN=5008;NS=2504;DP=21164;EAS_AF=0.1587;AMR_AF=0.1599;AFR_AF=0.1422;EUR_AF=0.163;SAS_AF=0.2025;AA=g|||;VT=SNP;EX_TARGET
6	32362669	rs41449245	T	G	100	PASS	AC=821;AF=0.163938;AN=5008;NS=2504;DP=20290;EAS_AF=0.1587;AMR_AF=0.1599;AFR_AF=0.1422;EUR_AF=0.163;SAS_AF=0.2025;AA=t|||;VT=SNP;EX_TARGET
6	32362702	rs41342846	T	C	100	PASS	AC=821;AF=0.163938;AN=5008;NS=2504;DP=19983;EAS_AF=0.1587;AMR_AF=0.1599;AFR_AF=0.1422;EUR_AF=0.163;SAS_AF=0.2025;AA=t|||;VT=SNP;EX_TARGET
6	32362703	rs41521946	G	T	100	PASS	AC=821;AF=0.163938;AN=5008;NS=2504;DP=19943;EAS_AF=0.1587;AMR_AF=0.1599;AFR_AF=0.1422;EUR_AF=0.163;SAS_AF=0.2025;AA=g|||;VT=SNP;EX_TARGET
6	32362741	rs28362677	C	T	100	PASS	AC=821;AF=0.163938;AN=5008;NS=2504;DP=19368;EAS_AF=0.1587;AMR_AF=0.1599;AFR_AF=0.1422;EUR_AF=0.163;SAS_AF=0.2025;AA=c|||;VT=SNP;EX_TARGET
6	32362745	rs28362678	G	A	100	PASS	AC=822;AF=0.164137;AN=5008;NS=2504;DP=19220;EAS_AF=0.1597;AMR_AF=0.1599;AFR_AF=0.1422;EUR_AF=0.163;SAS_AF=0.2025;AA=g|||;VT=SNP;EX_TARGET
6	32362832	rs17202435	G	A	100	PASS	AC=821;AF=0.163938;AN=5008;NS=2504;DP=18513;EAS_AF=0.1587;AMR_AF=0.1599;AFR_AF=0.1422;EUR_AF=0.163;SAS_AF=0.2025;AA=g|||;VT=SNP;EX_TARGET
6	32362930	rs12528939	C	T	100	PASS	AC=576;AF=0.115016;AN=5008;NS=2504;DP=19956;EAS_AF=0.0417;AMR_AF=0.147;AFR_AF=0.1422;EUR_AF=0.16;SAS_AF=0.0849;AA=c|||;VT=SNP
6	32363012	rs62402756	T	C	100	PASS	AC=211;AF=0.0421326;AN=5008;NS=2504;DP=20179;EAS_AF=0.0198;AMR_AF=0.0605;AFR_AF=0.0681;EUR_AF=0.0219;SAS_AF=0.0378;AA=t|||;VT=SNP
6	32363215	rs1980493	T	C	100	PASS	AC=339;AF=0.0676917;AN=5008;NS=2504;DP=19245;EAS_AF=0.0317;AMR_AF=0.0605;AFR_AF=0.0991;EUR_AF=0.1173;SAS_AF=0.0164;AA=t|||;VT=SNP
6	32363527	rs2076533	C	T	100	PASS	AC=1889;AF=0.377196;AN=5008;NS=2504;DP=19236;EAS_AF=0.2728;AMR_AF=0.4784;AFR_AF=0.3268;EUR_AF=0.4364;SAS_AF=0.4202;AA=t|||;VT=SNP
6	32363722	rs17202449	A	G	100	PASS	AC=290;AF=0.0579073;AN=5008;NS=2504;DP=20086;EAS_AF=0.0317;AMR_AF=0.0821;AFR_AF=0.0817;EUR_AF=0.0736;SAS_AF=0.0194;AA=a|||;VT=SNP
6	32363774	rs17202456	G	A	100	PASS	AC=575;AF=0.114816;AN=5008;NS=2504;DP=20262;EAS_AF=0.0417;AMR_AF=0.147;AFR_AF=0.1415;EUR_AF=0.16;SAS_AF=0.0849;AA=g|||;VT=SNP
6	32363816	rs2076530	T	C	100	PASS	AC=1938;AF=0.386981;AN=5008;NS=2504;DP=19566;EAS_AF=0.2917;AMR_AF=0.4841;AFR_AF=0.3275;EUR_AF=0.4473;SAS_AF=0.4346;AA=c|||;VT=SNP;EX_TARGET
6	32363844	rs9268480	C	T	100	PASS	AC=1040;AF=0.207668;AN=5008;NS=2504;DP=20109;EAS_AF=0.1141;AMR_AF=0.3127;AFR_AF=0.1672;EUR_AF=0.2734;SAS_AF=0.2168;AA=c|||;VT=SNP;EX_TARGET
6	32363893	rs28362679	G	A	100	PASS	AC=81;AF=0.0161741;AN=5008;NS=2504;DP=20456;EAS_AF=0.0248;AMR_AF=0.013;AFR_AF=0.0174;EUR_AF=0.0159;SAS_AF=0.0082;AA=g|||;VT=SNP;EX_TARGET
6	32363955	rs2076529	T	C	100	PASS	AC=1888;AF=0.376997;AN=5008;NS=2504;DP=19952;EAS_AF=0.2728;AMR_AF=0.4784;AFR_AF=0.3268;EUR_AF=0.4364;SAS_AF=0.4192;AA=c|||;VT=SNP;EX_TARGET
6	32364190	rs28366191	A	G	100	PASS	AC=291;AF=0.058107;AN=5008;NS=2504;DP=21236;EAS_AF=0.0317;AMR_AF=0.0836;AFR_AF=0.0817;EUR_AF=0.0736;SAS_AF=0.0194;AA=a|||;VT=SNP
6	32364356	rs9268481	A	G	100	PASS	AC=1040;AF=0.207668;AN=5008;NS=2504;DP=18899;EAS_AF=0.1141;AMR_AF=0.3127;AFR_AF=0.1672;EUR_AF=0.2734;SAS_AF=0.2168;AA=a|||;VT=SNP
6	32364984	rs67603244	A	G	100	PASS	AC=892;AF=0.178115;AN=5008;NS=2504;DP=18899;EAS_AF=0.2192;AMR_AF=0.2075;AFR_AF=0.1422;EUR_AF=0.2147;SAS_AF=0.1258;AA=a|||;VT=SNP
6	32365284	rs62402758	A	T	100	PASS	AC=896;AF=0.178914;AN=5008;NS=2504;DP=20339;EAS_AF=0.2212;AMR_AF=0.2075;AFR_AF=0.1422;EUR_AF=0.2147;SAS_AF=0.1278;AA=a|||;VT=SNP
6	32365580	rs3129954	A	G	100	PASS	AC=3779;AF=0.754593;AN=5008;NS=2504;DP=17028;EAS_AF=0.7421;AMR_AF=0.7075;AFR_AF=0.8154;EUR_AF=0.7097;SAS_AF=0.7648;AA=g|||;VT=SNP
6	32365707	rs62402759	T	C	100	PASS	AC=1166;AF=0.232827;AN=5008;NS=2504;DP=18808;EAS_AF=0.3363;AMR_AF=0.2262;AFR_AF=0.1604;EUR_AF=0.2177;SAS_AF=0.2444;AA=t|||;VT=SNP
6	32365840	rs3129955	T	C	100	PASS	AC=3779;AF=0.754593;AN=5008;NS=2504;DP=19446;EAS_AF=0.7421;AMR_AF=0.7075;AFR_AF=0.8154;EUR_AF=0.7097;SAS_AF=0.7648;AA=c|||;VT=SNP
6	32365896	rs62404560	A	G	100	PASS	AC=1164;AF=0.232428;AN=5008;NS=2504;DP=18239;EAS_AF=0.3353;AMR_AF=0.2262;AFR_AF=0.1604;EUR_AF=0.2177;SAS_AF=0.2434;AA=g|||;VT=SNP
6	32365971	rs4713523	G	A	100	PASS	AC=1164;AF=0.232428;AN=5008;NS=2504;DP=17940;EAS_AF=0.3353;AMR_AF=0.2262;AFR_AF=0.1604;EUR_AF=0.2177;SAS_AF=0.2434;AA=g|||;VT=SNP
6	32366331	rs4713524	G	C	100	PASS	AC=1164;AF=0.232428;AN=5008;NS=2504;DP=19652;EAS_AF=0.3353;AMR_AF=0.2262;AFR_AF=0.1604;EUR_AF=0.2177;SAS_AF=0.2434;AA=c|||;VT=SNP
6	32366421	rs4248166	T	C	100	PASS	AC=893;AF=0.178315;AN=5008;NS=2504;DP=19214;EAS_AF=0.2183;AMR_AF=0.2133;AFR_AF=0.1596;EUR_AF=0.2107;SAS_AF=0.1043;AA=N|||;VT=SNP
6	32366537	rs59833897	C	T	100	PASS	AC=209;AF=0.0417332;AN=5008;NS=2504;DP=20147;EAS_AF=0.0913;AMR_AF=0.0908;AFR_AF=0.0121;EUR_AF=0.0318;SAS_AF=0.0061;AA=c|||;VT=SNP
6	32366625	rs4959097	T	C	100	PASS	AC=1161;AF=0.231829;AN=5008;NS=2504;DP=21050;EAS_AF=0.3363;AMR_AF=0.2262;AFR_AF=0.1589;EUR_AF=0.2177;SAS_AF=0.2413;AA=t|||;VT=SNP
6	32367017	rs3117116	G	A	100	PASS	AC=4434;AF=0.885383;AN=5008;NS=2504;DP=22755;EAS_AF=0.879;AMR_AF=0.928;AFR_AF=0.8873;EUR_AF=0.8777;SAS_AF=0.8671;AA=A|||;VT=SNP
6	32367259	rs2294884	T	G	100	PASS	AC=893;AF=0.178315;AN=5008;NS=2504;DP=18035;EAS_AF=0.2192;AMR_AF=0.2089;AFR_AF=0.1422;EUR_AF=0.2147;SAS_AF=0.1258;AA=T|||;VT=SNP
6	32367451	rs2294883	T	A	100	PASS	AC=1166;AF=0.232827;AN=5008;NS=2504;DP=19079;EAS_AF=0.3373;AMR_AF=0.2262;AFR_AF=0.1604;EUR_AF=0.2177;SAS_AF=0.2434;AA=A|||;VT=SNP
6	32367515	rs2294882	T	C	100	PASS	AC=1167;AF=0.233027;AN=5008;NS=2504;DP=18663;EAS_AF=0.3363;AMR_AF=0.2262;AFR_AF=0.1619;EUR_AF=0.2177;SAS_AF=0.2434;AA=C|||;VT=SNP
6	32367604	rs2294881	T	C	100	PASS	AC=1163;AF=0.232228;AN=5008;NS=2504;DP=17364;EAS_AF=0.3363;AMR_AF=0.2262;AFR_AF=0.1611;EUR_AF=0.2177;SAS_AF=0.2403;AA=C|||;VT=SNP
6	32367722	rs2294880	A	G	100	PASS	AC=1023;AF=0.204273;AN=5008;NS=2504;DP=15007;EAS_AF=0.1141;AMR_AF=0.3084;AFR_AF=0.1566;EUR_AF=0.2724;SAS_AF=0.2178;AA=A|||;VT=SNP
6	32367777	rs9268482	A	T	100	PASS	AC=1039;AF=0.207468;AN=5008;NS=2504;DP=16814;EAS_AF=0.1141;AMR_AF=0.3112;AFR_AF=0.1672;EUR_AF=0.2734;SAS_AF=0.2168;AA=A|||;VT=SNP
6	32367795	rs2294878	G	T	100	PASS	AC=1932;AF=0.385783;AN=5008;NS=2504;DP=17138;EAS_AF=0.3333;AMR_AF=0.5187;AFR_AF=0.3101;EUR_AF=0.4881;SAS_AF=0.3425;AA=G|||;VT=SNP
6	32367847	rs3817966	T	C	100	PASS	AC=1314;AF=0.26238;AN=5008;NS=2504;DP=18086;EAS_AF=0.2321;AMR_AF=0.3314;AFR_AF=0.1853;EUR_AF=0.2763;SAS_AF=0.3344;AA=T|||;VT=SNP
6	32367927	rs3817965	A	G	100	PASS	AC=1163;AF=0.232228;AN=5008;NS=2504;DP=21144;EAS_AF=0.3343;AMR_AF=0.2262;AFR_AF=0.1611;EUR_AF=0.2177;SAS_AF=0.2423;AA=G|||;VT=SNP
6	32367997	rs3817964	T	A	100	PASS	AC=271;AF=0.0541134;AN=5008;NS=2504;DP=21354;EAS_AF=0.0456;AMR_AF=0.1643;AFR_AF=0.0023;EUR_AF=0.0557;SAS_AF=0.0532;AA=T|||;VT=SNP
6	32368087	rs3817963	T	C	100	PASS	AC=1285;AF=0.256589;AN=5008;NS=2504;DP=20615;EAS_AF=0.2312;AMR_AF=0.3256;AFR_AF=0.1679;EUR_AF=0.2763;SAS_AF=0.3333;AA=T|||;VT=SNP
6	32368314	rs3817962	C	A	100	PASS	AC=1067;AF=0.213059;AN=5008;NS=2504;DP=19027;EAS_AF=0.1141;AMR_AF=0.3184;AFR_AF=0.1846;EUR_AF=0.2734;SAS_AF=0.2168;AA=A|||;VT=SNP
6	32369077	rs116607050	T	C	100	PASS	AC=317;AF=0.0632987;AN=5008;NS=2504;DP=14181;EAS_AF=0.1776;AMR_AF=0.0605;AFR_AF=0.0008;EUR_AF=0.0547;SAS_AF=0.0409;AA=T|||;VT=SNP
6	32369323	rs28366193	T	A	100	PASS	AC=291;AF=0.058107;AN=5008;NS=2504;DP=18581;EAS_AF=0.0317;AMR_AF=0.0836;AFR_AF=0.0817;EUR_AF=0.0736;SAS_AF=0.0194;AA=T|||;VT=SNP
6	32369355	rs3763304	C	T	100	PASS	AC=894;AF=0.178514;AN=5008;NS=2504;DP=19637;EAS_AF=0.2192;AMR_AF=0.2075;AFR_AF=0.1437;EUR_AF=0.2147;SAS_AF=0.1258;AA=C|||;VT=SNP
6	32369488	rs3763305	G	A	100	PASS	AC=272;AF=0.0543131;AN=5008;NS=2504;DP=17791;EAS_AF=0.0466;AMR_AF=0.1643;AFR_AF=0.0023;EUR_AF=0.0557;SAS_AF=0.0532;AA=G|||;VT=SNP
6	32369643	rs3763306	A	G	100	PASS	AC=894;AF=0.178514;AN=5008;NS=2504;DP=19315;EAS_AF=0.2192;AMR_AF=0.2075;AFR_AF=0.1437;EUR_AF=0.2147;SAS_AF=0.1258;AA=A|||;VT=SNP
6	32369886	rs4935352	A	G	100	PASS	AC=897;AF=0.179113;AN=5008;NS=2504;DP=15693;EAS_AF=0.2212;AMR_AF=0.2075;AFR_AF=0.1437;EUR_AF=0.2147;SAS_AF=0.1268;AA=A|||;VT=SNP
6	32370347	rs12529850	G	T	100	PASS	AC=672;AF=0.134185;AN=5008;NS=2504;DP=14266;EAS_AF=0.1984;AMR_AF=0.1369;AFR_AF=0.1369;EUR_AF=0.0974;SAS_AF=0.1002;AA=G|||;VT=SNP
6	32370406	rs73400833	C	T	100	PASS	AC=237;AF=0.0473243;AN=5008;NS=2504;DP=15993;EAS_AF=0.0208;AMR_AF=0.0605;AFR_AF=0.0681;EUR_AF=0.0258;SAS_AF=0.0593;AA=C|||;VT=SNP
6	32370462	rs17208811	A	G	100	PASS	AC=247;AF=0.0493211;AN=5008;NS=2504;DP=16672;EAS_AF=0.0565;AMR_AF=0.0562;AFR_AF=0.0053;EUR_AF=0.0795;SAS_AF=0.0654;AA=A|||;VT=SNP
6	32370616	rs2076525	T	C	100	PASS	AC=1040;AF=0.207668;AN=5008;NS=2504;DP=18844;EAS_AF=0.1141;AMR_AF=0.3127;AFR_AF=0.1672;EUR_AF=0.2734;SAS_AF=0.2168;AA=T|||;VT=SNP
6	32370646	rs62404561	A	G	100	PASS	AC=946;AF=0.188898;AN=5008;NS=2504;DP=18749;EAS_AF=0.3155;AMR_AF=0.1556;AFR_AF=0.1558;EUR_AF=0.1004;SAS_AF=0.2178;AA=G|||;VT=SNP
6	32370684	rs2076524	A	G	100	PASS	AC=1040;AF=0.207668;AN=5008;NS=2504;DP=18091;EAS_AF=0.1141;AMR_AF=0.3127;AFR_AF=0.1672;EUR_AF=0.2734;SAS_AF=0.2168;AA=A|||;VT=SNP;EX_TARGET
6	32370794	rs60036207	C	T	100	PASS	AC=672;AF=0.134185;AN=5008;NS=2504;DP=18686;EAS_AF=0.1984;AMR_AF=0.1369;AFR_AF=0.1369;EUR_AF=0.0974;SAS_AF=0.1002;AA=C|||;VT=SNP;EX_TARGET
6	32370816	rs28362680	G	A	100	PASS	AC=945;AF=0.188698;AN=5008;NS=2504;DP=19105;EAS_AF=0.3155;AMR_AF=0.1556;AFR_AF=0.1551;EUR_AF=0.1004;SAS_AF=0.2178;AA=A|||;VT=SNP;EX_TARGET
6	32370835	rs2076523	T	C	100	PASS	AC=1985;AF=0.396366;AN=5008;NS=2504;DP=19213;EAS_AF=0.4296;AMR_AF=0.4683;AFR_AF=0.3222;EUR_AF=0.3738;SAS_AF=0.4346;AA=C|||;VT=SNP;EX_TARGET
6	32370879	rs28362681	C	T	100	PASS	AC=672;AF=0.134185;AN=5008;NS=2504;DP=19558;EAS_AF=0.1984;AMR_AF=0.1369;AFR_AF=0.1369;EUR_AF=0.0974;SAS_AF=0.1002;AA=T|||;VT=SNP;EX_TARGET
6	32370908	rs59129682	T	A	100	PASS	AC=672;AF=0.134185;AN=5008;NS=2504;DP=19203;EAS_AF=0.1984;AMR_AF=0.1369;AFR_AF=0.1369;EUR_AF=0.0974;SAS_AF=0.1002;AA=T|||;VT=SNP;EX_TARGET
6	32370986	rs57116766	C	A	100	PASS	AC=672;AF=0.134185;AN=5008;NS=2504;DP=17688;EAS_AF=0.1984;AMR_AF=0.1369;AFR_AF=0.1369;EUR_AF=0.0974;SAS_AF=0.1002;AA=C|||;VT=SNP;EX_TARGET
6	32370993	rs115653647	C	T	100	PASS	AC=135;AF=0.0269569;AN=5008;NS=2504;DP=17748;EAS_AF=0.0218;AMR_AF=0.0605;AFR_AF=0.0008;EUR_AF=0.0547;SAS_AF=0.0153;AA=c|||;VT=SNP;EX_TARGET
6	32371179	rs2076522	G	C	100	PASS	AC=1040;AF=0.207668;AN=5008;NS=2504;DP=20407;EAS_AF=0.1141;AMR_AF=0.3127;AFR_AF=0.1672;EUR_AF=0.2734;SAS_AF=0.2168;AA=G|||;VT=SNP
6	32371266	rs2076521	C	T	100	PASS	AC=180;AF=0.0359425;AN=5008;NS=2504;DP=20653;EAS_AF=0.0883;AMR_AF=0.0821;AFR_AF=0.0136;EUR_AF=0.0119;SAS_AF=0.0041;AA=C|||;VT=SNP
6	32371269	rs2076520	C	T	100	PASS	AC=1041;AF=0.207867;AN=5008;NS=2504;DP=20499;EAS_AF=0.1141;AMR_AF=0.3127;AFR_AF=0.1672;EUR_AF=0.2734;SAS_AF=0.2178;AA=C|||;VT=SNP
6	32371292	rs58110932	A	T	100	PASS	AC=942;AF=0.188099;AN=5008;NS=2504;DP=19763;EAS_AF=0.3155;AMR_AF=0.1556;AFR_AF=0.1551;EUR_AF=0.0974;SAS_AF=0.2178;AA=A|||;VT=SNP
6	32371294	rs60234039	C	G	100	PASS	AC=942;AF=0.188099;AN=5008;NS=2504;DP=19812;EAS_AF=0.3155;AMR_AF=0.1556;AFR_AF=0.1551;EUR_AF=0.0974;SAS_AF=0.2178;AA=G|||;VT=SNP
6	32371444	rs79445387	A	T	100	PASS	AC=672;AF=0.134185;AN=5008;NS=2504;DP=17761;EAS_AF=0.1994;AMR_AF=0.1369;AFR_AF=0.1362;EUR_AF=0.0974;SAS_AF=0.1002;AA=A|||;VT=SNP
6	32371500	rs73400843	G	A	100	PASS	AC=233;AF=0.0465256;AN=5008;NS=2504;DP=18179;EAS_AF=0.0208;AMR_AF=0.0605;AFR_AF=0.0673;EUR_AF=0.0258;SAS_AF=0.0562;AA=G|||;VT=SNP
6	32371528	rs113358109	C	A	100	PASS	AC=655;AF=0.130791;AN=5008;NS=2504;DP=18694;EAS_AF=0.1925;AMR_AF=0.134;AFR_AF=0.1339;EUR_AF=0.0964;SAS_AF=0.0961;AA=C|||;VT=SNP
6	32371572	rs73400844	A	G	100	PASS	AC=665;AF=0.132788;AN=5008;NS=2504;DP=19465;EAS_AF=0.1944;AMR_AF=0.1369;AFR_AF=0.1354;EUR_AF=0.0974;SAS_AF=0.0992;AA=A|||;VT=SNP
6	32371599	rs76542357	C	G	100	PASS	AC=664;AF=0.132588;AN=5008;NS=2504;DP=19776;EAS_AF=0.1944;AMR_AF=0.1354;AFR_AF=0.1362;EUR_AF=0.0974;SAS_AF=0.0982;AA=C|||;VT=SNP
6	32371619	rs3793126	A	G	100	PASS	AC=1041;AF=0.207867;AN=5008;NS=2504;DP=19559;EAS_AF=0.1141;AMR_AF=0.3127;AFR_AF=0.1672;EUR_AF=0.2744;SAS_AF=0.2168;AA=A|||;VT=SNP
6	32371652	rs78982396	C	A	100	PASS	AC=660;AF=0.131789;AN=5008;NS=2504;DP=18768;EAS_AF=0.1944;AMR_AF=0.1354;AFR_AF=0.1362;EUR_AF=0.0944;SAS_AF=0.0971;AA=C|||;VT=SNP
6	32371667	rs74389891	G	A	100	PASS	AC=659;AF=0.131589;AN=5008;NS=2504;DP=18630;EAS_AF=0.1944;AMR_AF=0.134;AFR_AF=0.1362;EUR_AF=0.0944;SAS_AF=0.0971;AA=G|||;VT=SNP
6	32371800	rs73400852	C	T	100	PASS	AC=669;AF=0.133586;AN=5008;NS=2504;DP=19540;EAS_AF=0.1964;AMR_AF=0.1354;AFR_AF=0.1377;EUR_AF=0.0974;SAS_AF=0.0992;AA=c|||;VT=SNP
6	32371818	rs73400855	G	C	100	PASS	AC=670;AF=0.133786;AN=5008;NS=2504;DP=20101;EAS_AF=0.1964;AMR_AF=0.1354;AFR_AF=0.1377;EUR_AF=0.0974;SAS_AF=0.1002;AA=G|||;VT=SNP
6	32371840	rs114394166	C	T	100	PASS	AC=670;AF=0.133786;AN=5008;NS=2504;DP=20314;EAS_AF=0.1964;AMR_AF=0.1354;AFR_AF=0.1377;EUR_AF=0.0974;SAS_AF=0.1002;AA=C|||;VT=SNP
6	32371867	rs115117407	G	A	100	PASS	AC=669;AF=0.133586;AN=5008;NS=2504;DP=20182;EAS_AF=0.1964;AMR_AF=0.1354;AFR_AF=0.1369;EUR_AF=0.0974;SAS_AF=0.1002;AA=G|||;VT=SNP
6	32371898	rs116391620	G	T	100	PASS	AC=669;AF=0.133586;AN=5008;NS=2504;DP=20385;EAS_AF=0.1964;AMR_AF=0.1354;AFR_AF=0.1369;EUR_AF=0.0974;SAS_AF=0.1002;AA=G|||;VT=SNP
6	32371915	rs3793127	C	T	100	PASS	AC=750;AF=0.14976;AN=5008;NS=2504;DP=20716;EAS_AF=0.0823;AMR_AF=0.2291;AFR_AF=0.0855;EUR_AF=0.1998;SAS_AF=0.1984;AA=C|||;VT=SNP
6	32371954	rs73400859	G	A	100	PASS	AC=669;AF=0.133586;AN=5008;NS=2504;DP=20894;EAS_AF=0.1964;AMR_AF=0.1354;AFR_AF=0.1369;EUR_AF=0.0974;SAS_AF=0.1002;AA=G|||;VT=SNP
6	32371987	rs73400861	G	A	100	PASS	AC=671;AF=0.133986;AN=5008;NS=2504;DP=21745;EAS_AF=0.1984;AMR_AF=0.1354;AFR_AF=0.1369;EUR_AF=0.0974;SAS_AF=0.1002;AA=G|||;VT=SNP
6	32372007	rs73400863	T	C	100	PASS	AC=671;AF=0.133986;AN=5008;NS=2504;DP=21550;EAS_AF=0.1984;AMR_AF=0.1354;AFR_AF=0.1369;EUR_AF=0.0974;SAS_AF=0.1002;AA=T|||;VT=SNP
6	32372032	rs73400865	A	G	100	PASS	AC=671;AF=0.133986;AN=5008;NS=2504;DP=21881;EAS_AF=0.1984;AMR_AF=0.1354;AFR_AF=0.1369;EUR_AF=0.0974;SAS_AF=0.1002;AA=G|||;VT=SNP
6	32372112	rs73400869	A	G	100	PASS	AC=674;AF=0.134585;AN=5008;NS=2504;DP=21891;EAS_AF=0.1984;AMR_AF=0.1383;AFR_AF=0.1369;EUR_AF=0.0974;SAS_AF=0.1012;AA=A|||;VT=SNP
6	32372236	rs62404569	C	T	100	PASS	AC=673;AF=0.134385;AN=5008;NS=2504;DP=23126;EAS_AF=0.1984;AMR_AF=0.1369;AFR_AF=0.1377;EUR_AF=0.0974;SAS_AF=0.1002;AA=C|||;VT=SNP
6	32372251	rs62404570	T	C	100	PASS	AC=671;AF=0.133986;AN=5008;NS=2504;DP=22935;EAS_AF=0.1984;AMR_AF=0.1369;AFR_AF=0.1362;EUR_AF=0.0974;SAS_AF=0.1002;AA=T|||;VT=SNP
6	32372321	rs62404571	C	T	100	PASS	AC=672;AF=0.134185;AN=5008;NS=2504;DP=21743;EAS_AF=0.1984;AMR_AF=0.1369;AFR_AF=0.1369;EUR_AF=0.0974;SAS_AF=0.1002;AA=C|||;VT=SNP
6	32372353	rs62404574	A	G	100	PASS	AC=672;AF=0.134185;AN=5008;NS=2504;DP=21083;EAS_AF=0.1984;AMR_AF=0.1369;AFR_AF=0.1369;EUR_AF=0.0974;SAS_AF=0.1002;AA=A|||;VT=SNP
6	32372396	rs73400875	T	C	100	PASS	AC=672;AF=0.134185;AN=5008;NS=2504;DP=21013;EAS_AF=0.1984;AMR_AF=0.1369;AFR_AF=0.1369;EUR_AF=0.0974;SAS_AF=0.1002;AA=C|||;VT=SNP
6	32372422	rs73400877	C	G	100	PASS	AC=672;AF=0.134185;AN=5008;NS=2504;DP=21229;EAS_AF=0.1984;AMR_AF=0.1369;AFR_AF=0.1369;EUR_AF=0.0974;SAS_AF=0.1002;AA=C|||;VT=SNP
6	32372863	rs28362682	A	T	100	PASS	AC=672;AF=0.134185;AN=5008;NS=2504;DP=20650;EAS_AF=0.1984;AMR_AF=0.1369;AFR_AF=0.1369;EUR_AF=0.0974;SAS_AF=0.1002;AA=G|||;VT=SNP;EX_TARGET
6	32372963	rs28362683	G	A	100	PASS	AC=673;AF=0.134385;AN=5008;NS=2504;DP=19942;EAS_AF=0.1984;AMR_AF=0.1369;AFR_AF=0.1369;EUR_AF=0.0984;SAS_AF=0.1002;AA=G|||;VT=SNP;EX_TARGET
6	32373185	rs10947260	T	C	100	PASS	AC=699;AF=0.139577;AN=5008;NS=2504;DP=20566;EAS_AF=0.1984;AMR_AF=0.1427;AFR_AF=0.1543;EUR_AF=0.0974;SAS_AF=0.1002;AA=T|||;VT=SNP
6	32373232	rs10947261	G	T	100	PASS	AC=918;AF=0.183307;AN=5008;NS=2504;DP=19275;EAS_AF=0.3155;AMR_AF=0.1499;AFR_AF=0.1377;EUR_AF=0.1004;SAS_AF=0.2178;AA=G|||;VT=SNP
6	32373312	rs10947262	C	T	100	PASS	AC=945;AF=0.188698;AN=5008;NS=2504;DP=17183;EAS_AF=0.3155;AMR_AF=0.1556;AFR_AF=0.1551;EUR_AF=0.1004;SAS_AF=0.2178;AA=T|||;VT=SNP
6	32373374	rs10947263	C	T	100	PASS	AC=945;AF=0.188698;AN=5008;NS=2504;DP=16750;EAS_AF=0.3155;AMR_AF=0.1556;AFR_AF=0.1551;EUR_AF=0.1004;SAS_AF=0.2178;AA=C|||;VT=SNP
6	32373698	rs3806156	G	T	100	PASS	AC=1986;AF=0.396565;AN=5008;NS=2504;DP=16757;EAS_AF=0.4296;AMR_AF=0.4683;AFR_AF=0.3222;EUR_AF=0.3738;SAS_AF=0.4356;AA=G|||;VT=SNP
6	32373801	rs3806157	T	G	100	PASS	AC=1712;AF=0.341853;AN=5008;NS=2504;DP=18660;EAS_AF=0.3125;AMR_AF=0.4496;AFR_AF=0.3041;EUR_AF=0.3708;SAS_AF=0.317;AA=T|||;VT=SNP
6	32373829	rs62404576	G	T	100	PASS	AC=672;AF=0.134185;AN=5008;NS=2504;DP=19482;EAS_AF=0.1984;AMR_AF=0.1369;AFR_AF=0.1369;EUR_AF=0.0974;SAS_AF=0.1002;AA=T|||;VT=SNP
6	32374131	rs9268491	C	G	100	PASS	AC=1039;AF=0.207468;AN=5008;NS=2504;DP=17068;EAS_AF=0.1141;AMR_AF=0.3112;AFR_AF=0.1672;EUR_AF=0.2734;SAS_AF=0.2168;AA=C|||;VT=SNP
6	32374160	rs62404577	A	G	100	PASS	AC=945;AF=0.188698;AN=5008;NS=2504;DP=16637;EAS_AF=0.3155;AMR_AF=0.1556;AFR_AF=0.1551;EUR_AF=0.1004;SAS_AF=0.2178;AA=G|||;VT=SNP
6	32374191	rs77331864	G	A	100	PASS	AC=945;AF=0.188698;AN=5008;NS=2504;DP=17736;EAS_AF=0.3155;AMR_AF=0.1556;AFR_AF=0.1551;EUR_AF=0.1004;SAS_AF=0.2178;AA=G|||;VT=SNP
6	32374205	rs73400890	G	A	100	PASS	AC=945;AF=0.188698;AN=5008;NS=2504;DP=17957;EAS_AF=0.3155;AMR_AF=0.1556;AFR_AF=0.1551;EUR_AF=0.1004;SAS_AF=0.2178;AA=G|||;VT=SNP
6	32374262	rs73400892	G	A	100	PASS	AC=880;AF=0.175719;AN=5008;NS=2504;DP=18832;EAS_AF=0.252;AMR_AF=0.1556;AFR_AF=0.1543;EUR_AF=0.1004;SAS_AF=0.2178;AA=G|||;VT=SNP
6	32374382	rs73400894	C	A	100	PASS	AC=355;AF=0.0708866;AN=5008;NS=2504;DP=19069;EAS_AF=0.0208;AMR_AF=0.0764;AFR_AF=0.1362;EUR_AF=0.0427;SAS_AF=0.0593;AA=c|||;VT=SNP
6	32374437	rs73400896	A	G	100	PASS	AC=355;AF=0.0708866;AN=5008;NS=2504;DP=18650;EAS_AF=0.0208;AMR_AF=0.0764;AFR_AF=0.1362;EUR_AF=0.0427;SAS_AF=0.0593;AA=G|||;VT=SNP
6	32374595	rs2395158	A	G	100	PASS	AC=337;AF=0.0672923;AN=5008;NS=2504;DP=18531;EAS_AF=0.0317;AMR_AF=0.0605;AFR_AF=0.0976;EUR_AF=0.1173;SAS_AF=0.0164;AA=A|||;VT=SNP
6	32374622	rs3763307	A	T	100	PASS	AC=1039;AF=0.207468;AN=5008;NS=2504;DP=19228;EAS_AF=0.1141;AMR_AF=0.3127;AFR_AF=0.1672;EUR_AF=0.2734;SAS_AF=0.2157;AA=A|||;VT=SNP
6	32374640	rs3763308	G	A	100	PASS	AC=355;AF=0.0708866;AN=5008;NS=2504;DP=19362;EAS_AF=0.0208;AMR_AF=0.0764;AFR_AF=0.1362;EUR_AF=0.0427;SAS_AF=0.0593;AA=G|||;VT=SNP
6	32375280	rs9268492	C	G	100	PASS	AC=1763;AF=0.352037;AN=5008;NS=2504;DP=21409;EAS_AF=0.3552;AMR_AF=0.3415;AFR_AF=0.3563;EUR_AF=0.3052;SAS_AF=0.3988;AA=C|||;VT=SNP
6	32375330	rs9268493	G	A	100	PASS	AC=1763;AF=0.352037;AN=5008;NS=2504;DP=21775;EAS_AF=0.3552;AMR_AF=0.3415;AFR_AF=0.3563;EUR_AF=0.3052;SAS_AF=0.3988;AA=G|||;VT=SNP
6	32375352	rs9268494	A	C	100	PASS	AC=2009;AF=0.401158;AN=5008;NS=2504;DP=22458;EAS_AF=0.4722;AMR_AF=0.3545;AFR_AF=0.357;EUR_AF=0.3082;SAS_AF=0.5164;AA=A|||;VT=SNP
6	32375371	rs9268495	A	T	100	PASS	AC=2014;AF=0.402157;AN=5008;NS=2504;DP=22755;EAS_AF=0.4732;AMR_AF=0.3573;AFR_AF=0.357;EUR_AF=0.3091;SAS_AF=0.5174;AA=A|||;VT=SNP
6	32375374	rs9268496	G	A	100	PASS	AC=2014;AF=0.402157;AN=5008;NS=2504;DP=22708;EAS_AF=0.4732;AMR_AF=0.3573;AFR_AF=0.357;EUR_AF=0.3091;SAS_AF=0.5174;AA=G|||;VT=SNP
6	32375424	rs9268497	G	A	100	PASS	AC=2013;AF=0.401957;AN=5008;NS=2504;DP=22138;EAS_AF=0.4732;AMR_AF=0.3573;AFR_AF=0.357;EUR_AF=0.3082;SAS_AF=0.5174;AA=A|||;VT=SNP
6	32375431	rs9268498	T	C	100	PASS	AC=623;AF=0.124401;AN=5008;NS=2504;DP=22229;EAS_AF=0.1736;AMR_AF=0.1744;AFR_AF=0.084;EUR_AF=0.0755;SAS_AF=0.1431;AA=T|||;VT=SNP
6	32375695	rs9268499	G	A	100	PASS	AC=1808;AF=0.361022;AN=5008;NS=2504;DP=18346;EAS_AF=0.4514;AMR_AF=0.3357;AFR_AF=0.2791;EUR_AF=0.2942;SAS_AF=0.4652;AA=g|||;VT=SNP
6	32375745	rs6926737	G	A	100	PASS	AC=3228;AF=0.644569;AN=5008;NS=2504;DP=19772;EAS_AF=0.6885;AMR_AF=0.5865;AFR_AF=0.649;EUR_AF=0.5706;SAS_AF=0.7106;AA=A|||;VT=SNP
6	32375796	rs3129959	A	T	100	PASS	AC=337;AF=0.0672923;AN=5008;NS=2504;DP=19830;EAS_AF=0.0317;AMR_AF=0.0605;AFR_AF=0.0976;EUR_AF=0.1173;SAS_AF=0.0164;AA=A|||;VT=SNP
6	32375973	rs3763309	C	A	100	PASS	AC=749;AF=0.149561;AN=5008;NS=2504;DP=16670;EAS_AF=0.0823;AMR_AF=0.2291;AFR_AF=0.0855;EUR_AF=0.1998;SAS_AF=0.1973;AA=C|||;VT=SNP
6	32376019	rs62404579	G	T	100	PASS	AC=451;AF=0.0900559;AN=5008;NS=2504;DP=16188;EAS_AF=0.0516;AMR_AF=0.1009;AFR_AF=0.1626;EUR_AF=0.0606;SAS_AF=0.0542;AA=G|||;VT=SNP
6	32376176	rs3763311	C	T	100	PASS	AC=1562;AF=0.311901;AN=5008;NS=2504;DP=18482;EAS_AF=0.3343;AMR_AF=0.3228;AFR_AF=0.2784;EUR_AF=0.2913;SAS_AF=0.3476;AA=C|||;VT=SNP
6	32376348	rs3763312	G	A	100	PASS	AC=747;AF=0.149161;AN=5008;NS=2504;DP=17850;EAS_AF=0.0823;AMR_AF=0.2291;AFR_AF=0.0847;EUR_AF=0.1988;SAS_AF=0.1973;AA=G|||;VT=SNP
6	32376471	rs3763313	A	C	100	PASS	AC=1073;AF=0.214257;AN=5008;NS=2504;DP=17609;EAS_AF=0.2163;AMR_AF=0.2104;AFR_AF=0.2065;EUR_AF=0.2455;SAS_AF=0.1933;AA=A|||;VT=SNP
6	32376618	rs3763314	C	T	100	PASS	AC=3225;AF=0.64397;AN=5008;NS=2504;DP=20232;EAS_AF=0.6895;AMR_AF=0.5865;AFR_AF=0.646;EUR_AF=0.5706;SAS_AF=0.7106;AA=C|||;VT=SNP
6	32376746	rs3763316	C	T	100	PASS	AC=1039;AF=0.207468;AN=5008;NS=2504;DP=19751;EAS_AF=0.1141;AMR_AF=0.3127;AFR_AF=0.1672;EUR_AF=0.2724;SAS_AF=0.2168;AA=C|||;VT=SNP
6	32376788	rs3763317	C	T	100	PASS	AC=2915;AF=0.582069;AN=5008;NS=2504;DP=18833;EAS_AF=0.6567;AMR_AF=0.5029;AFR_AF=0.5514;EUR_AF=0.497;SAS_AF=0.6902;AA=T|||;VT=SNP
6	32376882	rs9268501	T	G	100	PASS	AC=3208;AF=0.640575;AN=5008;NS=2504;DP=19946;EAS_AF=0.6885;AMR_AF=0.5865;AFR_AF=0.6346;EUR_AF=0.5706;SAS_AF=0.7096;AA=G|||;VT=SNP
6	32376932	rs9268502	C	T	100	PASS	AC=3208;AF=0.640575;AN=5008;NS=2504;DP=19502;EAS_AF=0.6885;AMR_AF=0.5865;AFR_AF=0.6346;EUR_AF=0.5706;SAS_AF=0.7096;AA=C|||;VT=SNP
6	32377061	rs9268503	C	T	100	PASS	AC=3206;AF=0.640176;AN=5008;NS=2504;DP=20632;EAS_AF=0.6885;AMR_AF=0.585;AFR_AF=0.6331;EUR_AF=0.5706;SAS_AF=0.7106;AA=T|||;VT=SNP
6	32377116	rs9268504	C	G	100	PASS	AC=3205;AF=0.639976;AN=5008;NS=2504;DP=19424;EAS_AF=0.6885;AMR_AF=0.585;AFR_AF=0.6331;EUR_AF=0.5706;SAS_AF=0.7096;AA=G|||;VT=SNP
6	32377284	rs9380293	C	T	100	PASS	AC=570;AF=0.113818;AN=5008;NS=2504;DP=16519;EAS_AF=0.2421;AMR_AF=0.0317;AFR_AF=0.0809;EUR_AF=0.0239;SAS_AF=0.1769;AA=C|||;VT=SNP
6	32377470	rs9268506	C	T	100	PASS	AC=3207;AF=0.640375;AN=5008;NS=2504;DP=18289;EAS_AF=0.6885;AMR_AF=0.5865;AFR_AF=0.6331;EUR_AF=0.5716;SAS_AF=0.7096;AA=C|||;VT=SNP
6	32377539	rs9268507	A	G	100	PASS	AC=3207;AF=0.640375;AN=5008;NS=2504;DP=17031;EAS_AF=0.6885;AMR_AF=0.5865;AFR_AF=0.6331;EUR_AF=0.5716;SAS_AF=0.7096;AA=A|||;VT=SNP
6	32377588	rs9268508	T	A	100	PASS	AC=3207;AF=0.640375;AN=5008;NS=2504;DP=16265;EAS_AF=0.6885;AMR_AF=0.5865;AFR_AF=0.6331;EUR_AF=0.5716;SAS_AF=0.7096;AA=A|||;VT=SNP
6	32378701	rs116023803	A	G	100	PASS	AC=486;AF=0.0970447;AN=5008;NS=2504;DP=13026;EAS_AF=0.1171;AMR_AF=0.0447;AFR_AF=0.146;EUR_AF=0.0229;SAS_AF=0.1237;AA=A|||;VT=SNP
6	32378787	rs9268513	T	C	100	PASS	AC=3207;AF=0.640375;AN=5008;NS=2504;DP=17393;EAS_AF=0.6885;AMR_AF=0.5865;AFR_AF=0.6331;EUR_AF=0.5716;SAS_AF=0.7096;AA=C|||;VT=SNP
6	32378834	rs5007266	T	C	100	PASS	AC=3210;AF=0.640974;AN=5008;NS=2504;DP=17925;EAS_AF=0.6885;AMR_AF=0.5893;AFR_AF=0.6339;EUR_AF=0.5716;SAS_AF=0.7096;AA=C|||;VT=SNP
6	32378866	rs5007265	T	G	100	PASS	AC=3209;AF=0.640775;AN=5008;NS=2504;DP=19395;EAS_AF=0.6885;AMR_AF=0.5879;AFR_AF=0.6331;EUR_AF=0.5716;SAS_AF=0.7106;AA=G|||;VT=SNP
6	32378877	rs5007264	C	T	100	PASS	AC=3213;AF=0.641573;AN=5008;NS=2504;DP=19571;EAS_AF=0.6905;AMR_AF=0.5893;AFR_AF=0.6331;EUR_AF=0.5726;SAS_AF=0.7106;AA=c|||;VT=SNP
6	32378940	rs3129961	C	T	100	PASS	AC=3754;AF=0.749601;AN=5008;NS=2504;DP=20487;EAS_AF=0.7401;AMR_AF=0.7075;AFR_AF=0.7973;EUR_AF=0.7107;SAS_AF=0.7648;AA=T|||;VT=SNP
6	32378945	rs9268514	T	A	100	PASS	AC=1041;AF=0.207867;AN=5008;NS=2504;DP=20513;EAS_AF=0.1141;AMR_AF=0.3127;AFR_AF=0.1672;EUR_AF=0.2744;SAS_AF=0.2168;AA=T|||;VT=SNP
6	32378982	rs5007263	A	G	100	PASS	AC=3208;AF=0.640575;AN=5008;NS=2504;DP=21959;EAS_AF=0.6885;AMR_AF=0.5865;AFR_AF=0.6331;EUR_AF=0.5716;SAS_AF=0.7106;AA=G|||;VT=SNP
6	32379011	rs5007262	A	G	100	PASS	AC=3209;AF=0.640775;AN=5008;NS=2504;DP=22540;EAS_AF=0.6885;AMR_AF=0.5865;AFR_AF=0.6339;EUR_AF=0.5716;SAS_AF=0.7106;AA=A|||;VT=SNP
6	32379031	rs5007261	G	A	100	PASS	AC=3210;AF=0.640974;AN=5008;NS=2504;DP=22498;EAS_AF=0.6895;AMR_AF=0.5865;AFR_AF=0.6339;EUR_AF=0.5716;SAS_AF=0.7106;AA=g|||;VT=SNP
6	32379047	rs5007260	G	A	100	PASS	AC=3209;AF=0.640775;AN=5008;NS=2504;DP=22296;EAS_AF=0.6895;AMR_AF=0.5865;AFR_AF=0.6339;EUR_AF=0.5716;SAS_AF=0.7096;AA=A|||;VT=SNP
6	32379101	rs5007259	T	C	100	PASS	AC=3207;AF=0.640375;AN=5008;NS=2504;DP=21859;EAS_AF=0.6885;AMR_AF=0.5865;AFR_AF=0.6331;EUR_AF=0.5716;SAS_AF=0.7096;AA=C|||;VT=SNP
6	32379239	rs5007258	A	G	100	PASS	AC=3208;AF=0.640575;AN=5008;NS=2504;DP=18538;EAS_AF=0.6885;AMR_AF=0.5865;AFR_AF=0.6339;EUR_AF=0.5716;SAS_AF=0.7096;AA=A|||;VT=SNP
6	32379295	rs9268515	G	C	100	PASS	AC=443;AF=0.0884585;AN=5008;NS=2504;DP=17698;EAS_AF=0.0506;AMR_AF=0.1888;AFR_AF=0.0106;EUR_AF=0.163;SAS_AF=0.0849;AA=G|||;VT=SNP
6	32379445	rs6906730	T	C	100	PASS	AC=3208;AF=0.640575;AN=5008;NS=2504;DP=21506;EAS_AF=0.6885;AMR_AF=0.5865;AFR_AF=0.6339;EUR_AF=0.5716;SAS_AF=0.7096;AA=T|||;VT=SNP
6	32379489	rs9268516	C	T	100	PASS	AC=1049;AF=0.209465;AN=5008;NS=2504;DP=22277;EAS_AF=0.1171;AMR_AF=0.3156;AFR_AF=0.1672;EUR_AF=0.2763;SAS_AF=0.2178;AA=C|||;VT=SNP
6	32379506	rs17208888	G	A	100	PASS	AC=329;AF=0.0656949;AN=5008;NS=2504;DP=22127;EAS_AF=0.0883;AMR_AF=0.0634;AFR_AF=0.0212;EUR_AF=0.0954;SAS_AF=0.0736;AA=G|||;VT=SNP
6	32379535	rs11961777	T	C	100	PASS	AC=486;AF=0.0970447;AN=5008;NS=2504;DP=20997;EAS_AF=0.1171;AMR_AF=0.0447;AFR_AF=0.146;EUR_AF=0.0229;SAS_AF=0.1237;AA=T|||;VT=SNP
6	32379547	rs17208902	C	T	100	PASS	AC=1086;AF=0.216853;AN=5008;NS=2504;DP=20557;EAS_AF=0.2153;AMR_AF=0.1916;AFR_AF=0.2239;EUR_AF=0.2505;SAS_AF=0.1922;AA=C|||;VT=SNP
6	32379682	rs6911383	T	C	100	PASS	AC=3207;AF=0.640375;AN=5008;NS=2504;DP=17851;EAS_AF=0.6885;AMR_AF=0.5865;AFR_AF=0.6331;EUR_AF=0.5716;SAS_AF=0.7096;AA=T|||;VT=SNP
6	32379736	rs9405098	G	A	100	PASS	AC=568;AF=0.113419;AN=5008;NS=2504;DP=19398;EAS_AF=0.2421;AMR_AF=0.0317;AFR_AF=0.0794;EUR_AF=0.0239;SAS_AF=0.1769;AA=G|||;VT=SNP
6	32379740	rs9268517	C	T	100	PASS	AC=402;AF=0.0802716;AN=5008;NS=2504;DP=19576;EAS_AF=0.0744;AMR_AF=0.0836;AFR_AF=0.0688;EUR_AF=0.0437;SAS_AF=0.137;AA=C|||;VT=SNP
6	32380190	rs6932810	G	A	100	PASS	AC=3207;AF=0.640375;AN=5008;NS=2504;DP=20272;EAS_AF=0.6885;AMR_AF=0.5865;AFR_AF=0.6331;EUR_AF=0.5716;SAS_AF=0.7096;AA=A|||;VT=SNP
6	32380208	rs3129963	A	G	100	PASS	AC=546;AF=0.109026;AN=5008;NS=2504;DP=21020;EAS_AF=0.0516;AMR_AF=0.121;AFR_AF=0.1641;EUR_AF=0.1392;SAS_AF=0.0542;AA=A|||;VT=SNP
6	32380262	rs6932542	A	G	100	PASS	AC=3207;AF=0.640375;AN=5008;NS=2504;DP=20534;EAS_AF=0.6885;AMR_AF=0.5865;AFR_AF=0.6331;EUR_AF=0.5716;SAS_AF=0.7096;AA=G|||;VT=SNP
6	32380678	rs12215079	C	A	100	PASS	AC=187;AF=0.0373403;AN=5008;NS=2504;DP=21155;EAS_AF=0.0288;AMR_AF=0.0115;AFR_AF=0.0227;EUR_AF=0.0268;SAS_AF=0.0951;AA=C|||;VT=SNP
6	32380715	rs968155	C	T	100	PASS	AC=3116;AF=0.622204;AN=5008;NS=2504;DP=19968;EAS_AF=0.6905;AMR_AF=0.5749;AFR_AF=0.5666;EUR_AF=0.5716;SAS_AF=0.7127;AA=C|||;VT=SNP
6	32380717	rs3129964	C	G	100	PASS	AC=3759;AF=0.750599;AN=5008;NS=2504;DP=19962;EAS_AF=0.7411;AMR_AF=0.7089;AFR_AF=0.7973;EUR_AF=0.7117;SAS_AF=0.7669;AA=G|||;VT=SNP
6	32380782	rs4502931	T	A	100	PASS	AC=3213;AF=0.641573;AN=5008;NS=2504;DP=18722;EAS_AF=0.6895;AMR_AF=0.5879;AFR_AF=0.6331;EUR_AF=0.5726;SAS_AF=0.7127;AA=g|||;VT=SNP
6	32380785	rs968154	G	A	100	PASS	AC=3213;AF=0.641573;AN=5008;NS=2504;DP=18709;EAS_AF=0.6895;AMR_AF=0.5879;AFR_AF=0.6331;EUR_AF=0.5726;SAS_AF=0.7127;AA=G|||;VT=SNP
6	32380818	rs9268518	A	G	100	PASS	AC=3213;AF=0.641573;AN=5008;NS=2504;DP=18663;EAS_AF=0.6895;AMR_AF=0.5879;AFR_AF=0.6331;EUR_AF=0.5726;SAS_AF=0.7127;AA=G|||;VT=SNP
6	32380826	rs9268519	G	A	100	PASS	AC=3213;AF=0.641573;AN=5008;NS=2504;DP=18076;EAS_AF=0.6895;AMR_AF=0.5879;AFR_AF=0.6331;EUR_AF=0.5726;SAS_AF=0.7127;AA=G|||;VT=SNP
6	32380830	rs3129965	G	C	100	PASS	AC=546;AF=0.109026;AN=5008;NS=2504;DP=18070;EAS_AF=0.0516;AMR_AF=0.121;AFR_AF=0.1641;EUR_AF=0.1392;SAS_AF=0.0542;AA=G|||;VT=SNP
6	32380860	rs9268520	C	A	100	PASS	AC=3213;AF=0.641573;AN=5008;NS=2504;DP=19258;EAS_AF=0.6895;AMR_AF=0.5879;AFR_AF=0.6331;EUR_AF=0.5726;SAS_AF=0.7127;AA=A|||;VT=SNP
6	32380892	rs9469108	C	T	100	PASS	AC=1086;AF=0.216853;AN=5008;NS=2504;DP=20972;EAS_AF=0.2113;AMR_AF=0.1945;AFR_AF=0.2383;EUR_AF=0.2445;SAS_AF=0.181;AA=C|||;VT=SNP
6	32380909	rs9380294	A	C	100	PASS	AC=568;AF=0.113419;AN=5008;NS=2504;DP=21614;EAS_AF=0.2421;AMR_AF=0.0317;AFR_AF=0.0787;EUR_AF=0.0239;SAS_AF=0.1779;AA=A|||;VT=SNP
6	32381041	rs6938337	C	G	100	PASS	AC=3207;AF=0.640375;AN=5008;NS=2504;DP=21161;EAS_AF=0.6885;AMR_AF=0.5865;AFR_AF=0.6331;EUR_AF=0.5716;SAS_AF=0.7096;AA=G|||;VT=SNP
6	32381210	rs6918317	T	C	100	PASS	AC=3257;AF=0.650359;AN=5008;NS=2504;DP=20167;EAS_AF=0.7123;AMR_AF=0.5908;AFR_AF=0.6331;EUR_AF=0.5865;SAS_AF=0.7178;AA=C|||;VT=SNP
6	32381282	rs75758646	G	C	100	PASS	AC=166;AF=0.033147;AN=5008;NS=2504;DP=21835;EAS_AF=0.0893;AMR_AF=0.0821;AFR_AF=0.0023;EUR_AF=0.0119;SAS_AF=0.0041;AA=G|||;VT=SNP
6	32381374	rs9268521	G	C	100	PASS	AC=775;AF=0.154752;AN=5008;NS=2504;DP=21541;EAS_AF=0.0863;AMR_AF=0.232;AFR_AF=0.0885;EUR_AF=0.2048;SAS_AF=0.2086;AA=g|||;VT=SNP
6	32381443	rs9268522	A	T	100	PASS	AC=775;AF=0.154752;AN=5008;NS=2504;DP=19031;EAS_AF=0.0863;AMR_AF=0.232;AFR_AF=0.0885;EUR_AF=0.2048;SAS_AF=0.2086;AA=C|||;VT=SNP
6	32381461	rs3129967	C	T	100	PASS	AC=1437;AF=0.286941;AN=5008;NS=2504;DP=18537;EAS_AF=0.2827;AMR_AF=0.353;AFR_AF=0.2655;EUR_AF=0.2962;SAS_AF=0.2638;AA=C|||;VT=SNP
6	32381472	rs3129968	T	C	100	PASS	AC=1442;AF=0.287939;AN=5008;NS=2504;DP=18579;EAS_AF=0.2827;AMR_AF=0.3545;AFR_AF=0.27;EUR_AF=0.2942;SAS_AF=0.2638;AA=T|||;VT=SNP
6	32381736	rs7759742	T	A	100	PASS	AC=3250;AF=0.648962;AN=5008;NS=2504;DP=19177;EAS_AF=0.7163;AMR_AF=0.5893;AFR_AF=0.6331;EUR_AF=0.5785;SAS_AF=0.7157;AA=a|||;VT=SNP
6	32381939	rs743862	T	C	100	PASS	AC=1161;AF=0.231829;AN=5008;NS=2504;DP=19574;EAS_AF=0.0843;AMR_AF=0.2435;AFR_AF=0.3101;EUR_AF=0.3241;SAS_AF=0.1748;AA=C|||;VT=SNP
6	32381940	rs28366194	A	T	100	PASS	AC=494;AF=0.0986422;AN=5008;NS=2504;DP=19533;EAS_AF=0.0526;AMR_AF=0.1023;AFR_AF=0.1604;EUR_AF=0.0875;SAS_AF=0.0716;AA=A|||;VT=SNP
6	32382609	rs3129969	C	G	100	PASS	AC=357;AF=0.0712859;AN=5008;NS=2504;DP=12961;EAS_AF=0.0397;AMR_AF=0.111;AFR_AF=0.0514;EUR_AF=0.1302;SAS_AF=0.0419;AA=C|||;VT=SNP
6	32382638	rs3129970	T	C	100	PASS	AC=357;AF=0.0712859;AN=5008;NS=2504;DP=13016;EAS_AF=0.0397;AMR_AF=0.111;AFR_AF=0.0514;EUR_AF=0.1302;SAS_AF=0.0419;AA=t|||;VT=SNP
6	32382749	rs2006174	A	G	100	PASS	AC=375;AF=0.0748802;AN=5008;NS=2504;DP=11373;EAS_AF=0.0397;AMR_AF=0.1354;AFR_AF=0.0522;EUR_AF=0.1302;SAS_AF=0.0419;AA=G|||;VT=SNP
6	32383050	rs4959027	A	G	100	PASS	AC=4253;AF=0.849241;AN=5008;NS=2504;DP=12910;EAS_AF=0.9712;AMR_AF=0.8429;AFR_AF=0.7443;EUR_AF=0.7932;SAS_AF=0.9274;AA=G|||;VT=SNP
6	32383108	rs9268528	A	G	100	PASS	AC=1830;AF=0.365415;AN=5008;NS=2504;DP=12273;EAS_AF=0.4464;AMR_AF=0.4539;AFR_AF=0.1959;EUR_AF=0.3668;SAS_AF=0.4468;AA=A|||;VT=SNP
6	32383138	rs4959028	A	G	100	PASS	AC=713;AF=0.142372;AN=5008;NS=2504;DP=13281;EAS_AF=0.2044;AMR_AF=0.098;AFR_AF=0.2057;EUR_AF=0.0835;SAS_AF=0.0849;AA=A|||;VT=SNP
6	32383208	rs6930571	G	T	100	PASS	AC=357;AF=0.0712859;AN=5008;NS=2504;DP=14984;EAS_AF=0.0387;AMR_AF=0.111;AFR_AF=0.0514;EUR_AF=0.1322;SAS_AF=0.0409;AA=T|||;VT=SNP
6	32383223	rs9268530	T	C	100	PASS	AC=355;AF=0.0708866;AN=5008;NS=2504;DP=15473;EAS_AF=0.0377;AMR_AF=0.1124;AFR_AF=0.0514;EUR_AF=0.1302;SAS_AF=0.0409;AA=T|||;VT=SNP
6	32383246	rs9268531	T	G	100	PASS	AC=357;AF=0.0712859;AN=5008;NS=2504;DP=16199;EAS_AF=0.0387;AMR_AF=0.111;AFR_AF=0.0514;EUR_AF=0.1322;SAS_AF=0.0409;AA=G|||;VT=SNP
6	32383249	rs9268532	T	C	100	PASS	AC=357;AF=0.0712859;AN=5008;NS=2504;DP=16251;EAS_AF=0.0387;AMR_AF=0.111;AFR_AF=0.0514;EUR_AF=0.1322;SAS_AF=0.0409;AA=C|||;VT=SNP
6	32383256	rs4959098	A	C	100	PASS	AC=3398;AF=0.678514;AN=5008;NS=2504;DP=16515;EAS_AF=0.8214;AMR_AF=0.7089;AFR_AF=0.5953;EUR_AF=0.6054;SAS_AF=0.6973;AA=c|||;VT=SNP
6	32383307	rs9268534	T	G	100	PASS	AC=357;AF=0.0712859;AN=5008;NS=2504;DP=18393;EAS_AF=0.0387;AMR_AF=0.111;AFR_AF=0.0514;EUR_AF=0.1322;SAS_AF=0.0409;AA=T|||;VT=SNP
6	32383341	rs6908065	A	C	100	PASS	AC=357;AF=0.0712859;AN=5008;NS=2504;DP=17253;EAS_AF=0.0387;AMR_AF=0.111;AFR_AF=0.0514;EUR_AF=0.1322;SAS_AF=0.0409;AA=a|||;VT=SNP
6	32383360	rs6908056	G	A	100	PASS	AC=357;AF=0.0712859;AN=5008;NS=2504;DP=16105;EAS_AF=0.0387;AMR_AF=0.111;AFR_AF=0.0514;EUR_AF=0.1322;SAS_AF=0.0409;AA=G|||;VT=SNP
6	32383410	rs6930933	G	T	100	PASS	AC=357;AF=0.0712859;AN=5008;NS=2504;DP=16145;EAS_AF=0.0387;AMR_AF=0.111;AFR_AF=0.0514;EUR_AF=0.1322;SAS_AF=0.0409;AA=G|||;VT=SNP
6	32383441	rs3135382	T	G	100	PASS	AC=357;AF=0.0712859;AN=5008;NS=2504;DP=17807;EAS_AF=0.0387;AMR_AF=0.111;AFR_AF=0.0514;EUR_AF=0.1322;SAS_AF=0.0409;AA=G|||;VT=SNP
6	32383488	rs2001100	T	A	100	PASS	AC=357;AF=0.0712859;AN=5008;NS=2504;DP=12999;EAS_AF=0.0387;AMR_AF=0.111;AFR_AF=0.0514;EUR_AF=0.1322;SAS_AF=0.0409;AA=T|||;VT=SNP
6	32383573	rs6912701	C	T	100	PASS	AC=502;AF=0.10024;AN=5008;NS=2504;DP=18775;EAS_AF=0.1319;AMR_AF=0.0461;AFR_AF=0.1452;EUR_AF=0.0229;SAS_AF=0.1247;AA=C|||;VT=SNP
6	32383633	rs2001099	G	C	100	PASS	AC=369;AF=0.0736821;AN=5008;NS=2504;DP=16503;EAS_AF=0.0397;AMR_AF=0.1167;AFR_AF=0.0514;EUR_AF=0.1372;SAS_AF=0.0429;AA=G|||;VT=SNP
6	32383837	rs2001098	G	A	100	PASS	AC=357;AF=0.0712859;AN=5008;NS=2504;DP=20517;EAS_AF=0.0387;AMR_AF=0.111;AFR_AF=0.0514;EUR_AF=0.1322;SAS_AF=0.0409;AA=A|||;VT=SNP
6	32383858	rs2001097	G	T	100	PASS	AC=357;AF=0.0712859;AN=5008;NS=2504;DP=20385;EAS_AF=0.0387;AMR_AF=0.111;AFR_AF=0.0514;EUR_AF=0.1322;SAS_AF=0.0409;AA=G|||;VT=SNP
6	32384077	rs2395159	C	T	100	PASS	AC=357;AF=0.0712859;AN=5008;NS=2504;DP=20038;EAS_AF=0.0387;AMR_AF=0.111;AFR_AF=0.0514;EUR_AF=0.1322;SAS_AF=0.0409;AA=T|||;VT=SNP
6	32384343	rs3135381	G	A	100	PASS	AC=357;AF=0.0712859;AN=5008;NS=2504;DP=18095;EAS_AF=0.0387;AMR_AF=0.111;AFR_AF=0.0514;EUR_AF=0.1322;SAS_AF=0.0409;AA=g|||;VT=SNP
6	32384500	rs2227138	C	T	100	PASS	AC=198;AF=0.0395367;AN=5008;NS=2504;DP=17001;EAS_AF=0.0188;AMR_AF=0.0821;AFR_AF=0.0076;EUR_AF=0.1083;SAS_AF=0.0031;AA=C|||;VT=SNP
6	32384527	rs9268541	T	C	100	PASS	AC=517;AF=0.103235;AN=5008;NS=2504;DP=17166;EAS_AF=0.127;AMR_AF=0.0908;AFR_AF=0.0832;EUR_AF=0.0646;SAS_AF=0.1544;AA=T|||;VT=SNP
6	32384677	rs3135380	A	C	100	PASS	AC=358;AF=0.0714856;AN=5008;NS=2504;DP=14038;EAS_AF=0.0387;AMR_AF=0.111;AFR_AF=0.0514;EUR_AF=0.1332;SAS_AF=0.0409;AA=C|||;VT=SNP
6	32384721	rs9268542	A	G	100	PASS	AC=1836;AF=0.366613;AN=5008;NS=2504;DP=14256;EAS_AF=0.4464;AMR_AF=0.4539;AFR_AF=0.1952;EUR_AF=0.3738;SAS_AF=0.4468;AA=A|||;VT=SNP
6	32384801	rs9268543	A	T	100	PASS	AC=482;AF=0.096246;AN=5008;NS=2504;DP=14229;EAS_AF=0.0516;AMR_AF=0.1859;AFR_AF=0.0446;EUR_AF=0.1541;SAS_AF=0.089;AA=A|||;VT=SNP
6	32384900	rs3135379	T	C	100	PASS	AC=357;AF=0.0712859;AN=5008;NS=2504;DP=14836;EAS_AF=0.0387;AMR_AF=0.111;AFR_AF=0.0514;EUR_AF=0.1322;SAS_AF=0.0409;AA=C|||;VT=SNP
6	32384933	rs80032720	G	A	100	PASS	AC=502;AF=0.10024;AN=5008;NS=2504;DP=15314;EAS_AF=0.1319;AMR_AF=0.0461;AFR_AF=0.1452;EUR_AF=0.0229;SAS_AF=0.1247;AA=G|||;VT=SNP
6	32385099	rs3135378	G	A	100	PASS	AC=358;AF=0.0714856;AN=5008;NS=2504;DP=18115;EAS_AF=0.0387;AMR_AF=0.1124;AFR_AF=0.0514;EUR_AF=0.1322;SAS_AF=0.0409;AA=A|||;VT=SNP
6	32385399	rs3135377	A	G	100	PASS	AC=4254;AF=0.849441;AN=5008;NS=2504;DP=19856;EAS_AF=0.9712;AMR_AF=0.8429;AFR_AF=0.7443;EUR_AF=0.7932;SAS_AF=0.9284;AA=G|||;VT=SNP
6	32385414	rs10807101	A	C	100	PASS	AC=189;AF=0.0377396;AN=5008;NS=2504;DP=20053;EAS_AF=0.0288;AMR_AF=0.0115;AFR_AF=0.0242;EUR_AF=0.0268;SAS_AF=0.0951;AA=A|||;VT=SNP
6	32385453	rs9268544	G	A	100	PASS	AC=1837;AF=0.366813;AN=5008;NS=2504;DP=20788;EAS_AF=0.4464;AMR_AF=0.4539;AFR_AF=0.1952;EUR_AF=0.3748;SAS_AF=0.4468;AA=G|||;VT=SNP
6	32385470	rs3135376	A	G	100	PASS	AC=356;AF=0.0710863;AN=5008;NS=2504;DP=21628;EAS_AF=0.0387;AMR_AF=0.111;AFR_AF=0.0507;EUR_AF=0.1322;SAS_AF=0.0409;AA=G|||;VT=SNP
6	32385573	rs3135375	G	A	100	PASS	AC=358;AF=0.0714856;AN=5008;NS=2504;DP=22468;EAS_AF=0.0387;AMR_AF=0.1124;AFR_AF=0.0514;EUR_AF=0.1322;SAS_AF=0.0409;AA=G|||;VT=SNP
6	32385605	rs3135374	C	A	100	PASS	AC=358;AF=0.0714856;AN=5008;NS=2504;DP=22527;EAS_AF=0.0387;AMR_AF=0.111;AFR_AF=0.0514;EUR_AF=0.1322;SAS_AF=0.0419;AA=c|||;VT=SNP
6	32385653	rs3135373	A	G	100	PASS	AC=357;AF=0.0712859;AN=5008;NS=2504;DP=21305;EAS_AF=0.0387;AMR_AF=0.111;AFR_AF=0.0514;EUR_AF=0.1322;SAS_AF=0.0409;AA=A|||;VT=SNP
6	32385750	rs9268545	T	C	100	PASS	AC=1836;AF=0.366613;AN=5008;NS=2504;DP=18835;EAS_AF=0.4464;AMR_AF=0.4539;AFR_AF=0.1952;EUR_AF=0.3738;SAS_AF=0.4468;AA=T|||;VT=SNP
6	32385782	rs3135372	C	A	100	PASS	AC=357;AF=0.0712859;AN=5008;NS=2504;DP=18987;EAS_AF=0.0387;AMR_AF=0.111;AFR_AF=0.0514;EUR_AF=0.1322;SAS_AF=0.0409;AA=C|||;VT=SNP
6	32385873	rs2187820	C	T	100	PASS	AC=357;AF=0.0712859;AN=5008;NS=2504;DP=18100;EAS_AF=0.0387;AMR_AF=0.111;AFR_AF=0.0514;EUR_AF=0.1322;SAS_AF=0.0409;AA=C|||;VT=SNP
6	32386061	rs2157336	C	T	100	PASS	AC=361;AF=0.0720847;AN=5008;NS=2504;DP=15332;EAS_AF=0.0397;AMR_AF=0.111;AFR_AF=0.0522;EUR_AF=0.1322;SAS_AF=0.0429;AA=C|||;VT=SNP
6	32386188	rs62404607	A	G	100	PASS	AC=159;AF=0.0317492;AN=5008;NS=2504;DP=14617;EAS_AF=0.0198;AMR_AF=0.0288;AFR_AF=0.0439;EUR_AF=0.0239;SAS_AF=0.0378;AA=A|||;VT=SNP
6	32386383	rs2187819	A	G	100	PASS	AC=357;AF=0.0712859;AN=5008;NS=2504;DP=14584;EAS_AF=0.0387;AMR_AF=0.111;AFR_AF=0.0514;EUR_AF=0.1322;SAS_AF=0.0409;AA=A|||;VT=SNP
6	32386433	rs6926611	G	A	100	PASS	AC=680;AF=0.135783;AN=5008;NS=2504;DP=14424;EAS_AF=0.2044;AMR_AF=0.0908;AFR_AF=0.1899;EUR_AF=0.0765;SAS_AF=0.0849;AA=G|||;VT=SNP
6	32386471	rs4412247	A	G	100	PASS	AC=4252;AF=0.849042;AN=5008;NS=2504;DP=13322;EAS_AF=0.9712;AMR_AF=0.8429;AFR_AF=0.7436;EUR_AF=0.7932;SAS_AF=0.9274;AA=A|||;VT=SNP
6	32386495	rs6457570	T	C	100	PASS	AC=357;AF=0.0712859;AN=5008;NS=2504;DP=13231;EAS_AF=0.0387;AMR_AF=0.111;AFR_AF=0.0514;EUR_AF=0.1322;SAS_AF=0.0409;AA=C|||;VT=SNP
6	32386506	rs6457571	T	C	100	PASS	AC=357;AF=0.0712859;AN=5008;NS=2504;DP=13010;EAS_AF=0.0387;AMR_AF=0.111;AFR_AF=0.0514;EUR_AF=0.1322;SAS_AF=0.0409;AA=C|||;VT=SNP
6	32386554	rs4355646	C	T	100	PASS	AC=2512;AF=0.501597;AN=5008;NS=2504;DP=12810;EAS_AF=0.6508;AMR_AF=0.5447;AFR_AF=0.382;EUR_AF=0.4503;SAS_AF=0.5317;AA=C|||;VT=SNP
6	32386571	rs28633917	G	A	100	PASS	AC=267;AF=0.0533147;AN=5008;NS=2504;DP=13747;EAS_AF=0.1776;AMR_AF=0.0764;AFR_AF=0.0023;EUR_AF=0.0189;SAS_AF=0.0133;AA=G|||;VT=SNP
6	32386619	rs4335021	T	C	100	PASS	AC=3371;AF=0.673123;AN=5008;NS=2504;DP=15369;EAS_AF=0.8214;AMR_AF=0.7017;AFR_AF=0.5787;EUR_AF=0.6054;SAS_AF=0.6973;AA=C|||;VT=SNP
6	32386643	rs6457573	G	A	100	PASS	AC=357;AF=0.0712859;AN=5008;NS=2504;DP=16200;EAS_AF=0.0387;AMR_AF=0.111;AFR_AF=0.0514;EUR_AF=0.1322;SAS_AF=0.0409;AA=T|||;VT=SNP
6	32386699	rs3135371	A	G	100	PASS	AC=236;AF=0.0471246;AN=5008;NS=2504;DP=16225;EAS_AF=0.0347;AMR_AF=0.085;AFR_AF=0.0212;EUR_AF=0.1093;SAS_AF=0.0041;AA=G|||;VT=SNP
6	32386707	rs3135370	T	C	100	PASS	AC=357;AF=0.0712859;AN=5008;NS=2504;DP=16394;EAS_AF=0.0387;AMR_AF=0.111;AFR_AF=0.0514;EUR_AF=0.1322;SAS_AF=0.0409;AA=T|||;VT=SNP
6	32386964	rs9268556	T	C	100	PASS	AC=1837;AF=0.366813;AN=5008;NS=2504;DP=18728;EAS_AF=0.4464;AMR_AF=0.4539;AFR_AF=0.1959;EUR_AF=0.3738;SAS_AF=0.4468;AA=T|||;VT=SNP
6	32387221	rs3135369	G	A	100	PASS	AC=1535;AF=0.30651;AN=5008;NS=2504;DP=21026;EAS_AF=0.375;AMR_AF=0.2478;AFR_AF=0.3835;EUR_AF=0.2316;SAS_AF=0.2505;AA=A|||;VT=SNP
6	32387278	rs3135368	T	A	100	PASS	AC=357;AF=0.0712859;AN=5008;NS=2504;DP=20922;EAS_AF=0.0387;AMR_AF=0.111;AFR_AF=0.0514;EUR_AF=0.1322;SAS_AF=0.0409;AA=T|||;VT=SNP
6	32387752	rs2395161	A	C	100	PASS	AC=356;AF=0.0710863;AN=5008;NS=2504;DP=19152;EAS_AF=0.0377;AMR_AF=0.111;AFR_AF=0.0514;EUR_AF=0.1322;SAS_AF=0.0409;AA=A|||;VT=SNP
6	32387780	rs2395162	G	T	100	PASS	AC=356;AF=0.0710863;AN=5008;NS=2504;DP=19138;EAS_AF=0.0377;AMR_AF=0.111;AFR_AF=0.0514;EUR_AF=0.1322;SAS_AF=0.0409;AA=G|||;VT=SNP
6	32387809	rs2395163	T	C	100	PASS	AC=767;AF=0.153155;AN=5008;NS=2504;DP=19913;EAS_AF=0.0873;AMR_AF=0.2262;AFR_AF=0.0893;EUR_AF=0.1978;SAS_AF=0.2096;AA=T|||;VT=SNP
6	32387860	rs2395164	C	T	100	PASS	AC=357;AF=0.0712859;AN=5008;NS=2504;DP=21203;EAS_AF=0.0377;AMR_AF=0.111;AFR_AF=0.0514;EUR_AF=0.1332;SAS_AF=0.0409;AA=C|||;VT=SNP
6	32388144	rs2395165	C	T	100	PASS	AC=4253;AF=0.849241;AN=5008;NS=2504;DP=19406;EAS_AF=0.9712;AMR_AF=0.8429;AFR_AF=0.7443;EUR_AF=0.7932;SAS_AF=0.9274;AA=T|||;VT=SNP
6	32388275	rs2395166	C	T	100	PASS	AC=3370;AF=0.672923;AN=5008;NS=2504;DP=17265;EAS_AF=0.8214;AMR_AF=0.7017;AFR_AF=0.5772;EUR_AF=0.6054;SAS_AF=0.6984;AA=T|||;VT=SNP
6	32388308	rs2395167	C	T	100	PASS	AC=357;AF=0.0712859;AN=5008;NS=2504;DP=17343;EAS_AF=0.0377;AMR_AF=0.111;AFR_AF=0.0522;EUR_AF=0.1322;SAS_AF=0.0409;AA=C|||;VT=SNP
6	32388317	rs9461744	A	G	100	PASS	AC=363;AF=0.072484;AN=5008;NS=2504;DP=17392;EAS_AF=0.1696;AMR_AF=0.0115;AFR_AF=0.0809;EUR_AF=0.0189;SAS_AF=0.0593;AA=A|||;VT=SNP
6	32388546	rs2213581	T	C	100	PASS	AC=4251;AF=0.848842;AN=5008;NS=2504;DP=17762;EAS_AF=0.9712;AMR_AF=0.8386;AFR_AF=0.7443;EUR_AF=0.7932;SAS_AF=0.9284;AA=G|||;VT=SNP
6	32388547	rs17209007	G	A	100	PASS	AC=100;AF=0.0199681;AN=5008;NS=2504;DP=17811;EAS_AF=0.0179;AMR_AF=0.062;AFR_AF=0.0045;EUR_AF=0.0298;SAS_AF=0.0031;AA=G|||;VT=SNP
6	32388574	rs2213580	T	C	100	PASS	AC=356;AF=0.0710863;AN=5008;NS=2504;DP=18351;EAS_AF=0.0377;AMR_AF=0.111;AFR_AF=0.0514;EUR_AF=0.1322;SAS_AF=0.0409;AA=T|||;VT=SNP
6	32388709	rs3135366	T	C	100	PASS	AC=368;AF=0.0734824;AN=5008;NS=2504;DP=17577;EAS_AF=0.0377;AMR_AF=0.111;AFR_AF=0.0605;EUR_AF=0.1322;SAS_AF=0.0409;AA=C|||;VT=SNP
6	32389255	rs3135365	C	A	100	PASS	AC=3959;AF=0.790535;AN=5008;NS=2504;DP=20856;EAS_AF=0.8165;AMR_AF=0.8473;AFR_AF=0.7489;EUR_AF=0.8111;SAS_AF=0.7587;AA=A|||;VT=SNP
6	32389305	rs9268557	T	C	100	PASS	AC=2285;AF=0.45627;AN=5008;NS=2504;DP=21941;EAS_AF=0.5248;AMR_AF=0.5476;AFR_AF=0.3094;EUR_AF=0.5;SAS_AF=0.4744;AA=T|||;VT=SNP
6	32389375	rs6912382	C	T	100	PASS	AC=546;AF=0.109026;AN=5008;NS=2504;DP=22652;EAS_AF=0.0357;AMR_AF=0.1556;AFR_AF=0.2163;EUR_AF=0.0895;SAS_AF=0.0266;AA=C|||;VT=SNP
6	32389512	rs9268560	C	G	100	PASS	AC=2743;AF=0.547724;AN=5008;NS=2504;DP=19734;EAS_AF=0.5129;AMR_AF=0.6225;AFR_AF=0.5431;EUR_AF=0.5537;SAS_AF=0.5307;AA=C|||;VT=SNP
6	32389543	rs28732209	A	C	100	PASS	AC=331;AF=0.0660942;AN=5008;NS=2504;DP=18314;EAS_AF=0.0317;AMR_AF=0.0447;AFR_AF=0.0514;EUR_AF=0.0736;SAS_AF=0.1288;AA=A|||;VT=SNP
6	32389545	rs3135364	A	G	100	PASS	AC=645;AF=0.128794;AN=5008;NS=2504;DP=18160;EAS_AF=0.128;AMR_AF=0.1297;AFR_AF=0.059;EUR_AF=0.1819;SAS_AF=0.1687;AA=A|||;VT=SNP
6	32389648	rs3135363	A	G	100	PASS	AC=1088;AF=0.217252;AN=5008;NS=2504;DP=21423;EAS_AF=0.2956;AMR_AF=0.255;AFR_AF=0.1505;EUR_AF=0.2406;SAS_AF=0.1759;AA=G|||;VT=SNP
6	32389747	rs3135362	T	G	100	PASS	AC=683;AF=0.136382;AN=5008;NS=2504;DP=23072;EAS_AF=0.1825;AMR_AF=0.1196;AFR_AF=0.1354;EUR_AF=0.1392;SAS_AF=0.0992;AA=G|||;VT=SNP
6	32389997	rs4496841	C	T	100	PASS	AC=3494;AF=0.697684;AN=5008;NS=2504;DP=18160;EAS_AF=0.6895;AMR_AF=0.7061;AFR_AF=0.6657;EUR_AF=0.7137;SAS_AF=0.727;AA=T|||;VT=SNP
6	32390130	rs111664049	G	A	100	PASS	AC=137;AF=0.0273562;AN=5008;NS=2504;DP=18364;EAS_AF=0.002;AMR_AF=0.0476;AFR_AF=0.0023;EUR_AF=0.0805;SAS_AF=0.0184;AA=G|||;VT=SNP
6	32390196	rs2395168	T	C	100	PASS	AC=476;AF=0.0950479;AN=5008;NS=2504;DP=17777;EAS_AF=0.1161;AMR_AF=0.1153;AFR_AF=0.0522;EUR_AF=0.1332;SAS_AF=0.0777;AA=-|||;VT=SNP
6	32390332	rs2894255	C	T	100	PASS	AC=395;AF=0.0788738;AN=5008;NS=2504;DP=15457;EAS_AF=0.1131;AMR_AF=0.0922;AFR_AF=0.0514;EUR_AF=0.1093;SAS_AF=0.0399;AA=C|||;VT=SNP
6	32390436	rs143810596	T	G	100	PASS	AC=97;AF=0.019369;AN=5008;NS=2504;DP=13935;EAS_AF=0.0357;AMR_AF=0.0144;AFR_AF=0.0144;EUR_AF=0.0258;SAS_AF=0.0061;AA=T|||;VT=SNP
6	32390578	rs3135359	T	C	100	PASS	AC=3542;AF=0.707268;AN=5008;NS=2504;DP=16357;EAS_AF=0.7054;AMR_AF=0.7161;AFR_AF=0.677;EUR_AF=0.7296;SAS_AF=0.7209;AA=C|||;VT=SNP
6	32390621	rs112162078	A	G	100	PASS	AC=300;AF=0.0599042;AN=5008;NS=2504;DP=16134;EAS_AF=0.0546;AMR_AF=0.0605;AFR_AF=0.028;EUR_AF=0.0944;SAS_AF=0.0726;AA=A|||;VT=SNP
6	32390703	rs34330585	G	C	100	PASS	AC=444;AF=0.0886581;AN=5008;NS=2504;DP=17508;EAS_AF=0.0407;AMR_AF=0.098;AFR_AF=0.0953;EUR_AF=0.1312;SAS_AF=0.0787;AA=G|||;VT=SNP
6	32390748	rs3135358	C	T	100	PASS	AC=476;AF=0.0950479;AN=5008;NS=2504;DP=16807;EAS_AF=0.1161;AMR_AF=0.1153;AFR_AF=0.0522;EUR_AF=0.1332;SAS_AF=0.0777;AA=C|||;VT=SNP
6	32390857	rs6923872	G	A	100	PASS	AC=855;AF=0.170727;AN=5008;NS=2504;DP=12237;EAS_AF=0.0516;AMR_AF=0.134;AFR_AF=0.2648;EUR_AF=0.1938;SAS_AF=0.1687;AA=g|||;VT=SNP
6	32390904	rs9268568	G	A	100	PASS	AC=1940;AF=0.38738;AN=5008;NS=2504;DP=11912;EAS_AF=0.4534;AMR_AF=0.451;AFR_AF=0.2655;EUR_AF=0.3767;SAS_AF=0.4499;AA=N|||;VT=SNP
6	32391516	rs3135356	G	A	100	PASS	AC=481;AF=0.0960463;AN=5008;NS=2504;DP=17261;EAS_AF=0.1181;AMR_AF=0.1167;AFR_AF=0.0537;EUR_AF=0.1332;SAS_AF=0.0777;AA=G|||;VT=SNP
6	32391695	rs28895026	T	C	100	PASS	AC=923;AF=0.184305;AN=5008;NS=2504;DP=19539;EAS_AF=0.0694;AMR_AF=0.1441;AFR_AF=0.2784;EUR_AF=0.2157;SAS_AF=0.1718;AA=T|||;VT=SNP
6	32391772	rs34989128	G	A	100	PASS	AC=444;AF=0.0886581;AN=5008;NS=2504;DP=19667;EAS_AF=0.0407;AMR_AF=0.098;AFR_AF=0.0953;EUR_AF=0.1312;SAS_AF=0.0787;AA=G|||;VT=SNP
6	32391991	rs35875335	T	C	100	PASS	AC=444;AF=0.0886581;AN=5008;NS=2504;DP=18444;EAS_AF=0.0407;AMR_AF=0.098;AFR_AF=0.0953;EUR_AF=0.1312;SAS_AF=0.0787;AA=T|||;VT=SNP
6	32392543	rs2157334	T	C	100	PASS	AC=680;AF=0.135783;AN=5008;NS=2504;DP=17466;EAS_AF=0.1825;AMR_AF=0.121;AFR_AF=0.1339;EUR_AF=0.1372;SAS_AF=0.0992;AA=C|||;VT=SNP
6	32392591	rs2157333	T	C	100	PASS	AC=1999;AF=0.399161;AN=5008;NS=2504;DP=17373;EAS_AF=0.4891;AMR_AF=0.3631;AFR_AF=0.444;EUR_AF=0.3091;SAS_AF=0.364;AA=C|||;VT=SNP
6	32392661	rs2157332	C	T	100	PASS	AC=1948;AF=0.388978;AN=5008;NS=2504;DP=19048;EAS_AF=0.4534;AMR_AF=0.4524;AFR_AF=0.2708;EUR_AF=0.3767;SAS_AF=0.4499;AA=C|||;VT=SNP
6	32392710	rs9968904	C	A	100	PASS	AC=275;AF=0.0549121;AN=5008;NS=2504;DP=22176;EAS_AF=0.0347;AMR_AF=0.0893;AFR_AF=0.0703;EUR_AF=0.0596;SAS_AF=0.0256;AA=C|||;VT=SNP
6	32392757	rs6935999	G	A	100	PASS	AC=299;AF=0.0597045;AN=5008;NS=2504;DP=21925;EAS_AF=0.0675;AMR_AF=0.0418;AFR_AF=0.1241;EUR_AF=0.0159;SAS_AF=0.0225;AA=G|||;VT=SNP
6	32392877	rs3135353	C	T	100	PASS	AC=199;AF=0.0397364;AN=5008;NS=2504;DP=22482;EAS_AF=0.0179;AMR_AF=0.0865;AFR_AF=0.0068;EUR_AF=0.1083;SAS_AF=0.0031;AA=C|||;VT=SNP
6	32392945	rs3135351	C	A	100	PASS	AC=475;AF=0.0948482;AN=5008;NS=2504;DP=21624;EAS_AF=0.1161;AMR_AF=0.1138;AFR_AF=0.0522;EUR_AF=0.1332;SAS_AF=0.0777;AA=C|||;VT=SNP
6	32393062	rs9296027	C	G	100	PASS	AC=1251;AF=0.2498;AN=5008;NS=2504;DP=23534;EAS_AF=0.2887;AMR_AF=0.232;AFR_AF=0.2965;EUR_AF=0.1501;SAS_AF=0.2618;AA=C|||;VT=SNP
6	32393161	rs9469109	A	T	100	PASS	AC=1251;AF=0.2498;AN=5008;NS=2504;DP=22707;EAS_AF=0.2887;AMR_AF=0.232;AFR_AF=0.2965;EUR_AF=0.1501;SAS_AF=0.2618;AA=A|||;VT=SNP
6	32393959	rs3129841	T	C	100	PASS	AC=485;AF=0.096845;AN=5008;NS=2504;DP=16283;EAS_AF=0.1161;AMR_AF=0.1138;AFR_AF=0.0605;EUR_AF=0.1322;SAS_AF=0.0777;AA=N|||;VT=SNP
6	32394027	rs3135349	A	G	100	PASS	AC=679;AF=0.135583;AN=5008;NS=2504;DP=15689;EAS_AF=0.1825;AMR_AF=0.1196;AFR_AF=0.1339;EUR_AF=0.1372;SAS_AF=0.0992;AA=G|||;VT=SNP
6	32394060	rs3129842	T	C	100	PASS	AC=679;AF=0.135583;AN=5008;NS=2504;DP=15671;EAS_AF=0.1825;AMR_AF=0.1196;AFR_AF=0.1339;EUR_AF=0.1372;SAS_AF=0.0992;AA=T|||;VT=SNP
6	32394122	rs35817460	G	T	100	PASS	AC=445;AF=0.0888578;AN=5008;NS=2504;DP=16244;EAS_AF=0.0417;AMR_AF=0.098;AFR_AF=0.0953;EUR_AF=0.1312;SAS_AF=0.0787;AA=G|||;VT=SNP
6	32394184	rs9501400	G	A	100	PASS	AC=1458;AF=0.291134;AN=5008;NS=2504;DP=14634;EAS_AF=0.3562;AMR_AF=0.2378;AFR_AF=0.3797;EUR_AF=0.1541;SAS_AF=0.2832;AA=G|||;VT=SNP
6	32394313	rs2395170	A	C	100	PASS	AC=687;AF=0.137181;AN=5008;NS=2504;DP=18901;EAS_AF=0.1825;AMR_AF=0.121;AFR_AF=0.1339;EUR_AF=0.1441;SAS_AF=0.0992;AA=C|||;VT=SNP
6	32394537	rs2395171	C	T	100	PASS	AC=679;AF=0.135583;AN=5008;NS=2504;DP=15877;EAS_AF=0.1815;AMR_AF=0.121;AFR_AF=0.1339;EUR_AF=0.1372;SAS_AF=0.0992;AA=T|||;VT=SNP
6	32394585	rs3135345	C	T	100	PASS	AC=476;AF=0.0950479;AN=5008;NS=2504;DP=16396;EAS_AF=0.1161;AMR_AF=0.1153;AFR_AF=0.0522;EUR_AF=0.1332;SAS_AF=0.0777;AA=C|||;VT=SNP
6	32394845	rs763035	G	A	100	PASS	AC=478;AF=0.0954473;AN=5008;NS=2504;DP=15400;EAS_AF=0.1161;AMR_AF=0.1167;AFR_AF=0.0522;EUR_AF=0.1342;SAS_AF=0.0777;AA=A|||;VT=SNP
6	32394911	rs732163	G	A	100	PASS	AC=1212;AF=0.242013;AN=5008;NS=2504;DP=16759;EAS_AF=0.2708;AMR_AF=0.2262;AFR_AF=0.3003;EUR_AF=0.1402;SAS_AF=0.2495;AA=G|||;VT=SNP
6	32394913	rs732162	G	A	100	PASS	AC=2007;AF=0.400759;AN=5008;NS=2504;DP=16710;EAS_AF=0.4901;AMR_AF=0.3646;AFR_AF=0.4486;EUR_AF=0.3091;SAS_AF=0.364;AA=A|||;VT=SNP
6	32395000	rs9391861	C	A	100	PASS	AC=260;AF=0.0519169;AN=5008;NS=2504;DP=17240;EAS_AF=0.1766;AMR_AF=0.0663;AFR_AF=0.0023;EUR_AF=0.0179;SAS_AF=0.0153;AA=C|||;VT=SNP
6	32395036	rs3135344	C	T	100	PASS	AC=3953;AF=0.789337;AN=5008;NS=2504;DP=17288;EAS_AF=0.9425;AMR_AF=0.8156;AFR_AF=0.7194;EUR_AF=0.6859;SAS_AF=0.8139;AA=T|||;VT=SNP
6	32395465	rs1894552	T	G	100	PASS	AC=523;AF=0.104433;AN=5008;NS=2504;DP=18554;EAS_AF=0.1349;AMR_AF=0.1225;AFR_AF=0.053;EUR_AF=0.1431;SAS_AF=0.09;AA=T|||;VT=SNP
6	32395517	rs75658393	T	C	100	PASS	AC=153;AF=0.0305511;AN=5008;NS=2504;DP=18180;EAS_AF=0.0744;AMR_AF=0.0663;AFR_AF=0.0023;EUR_AF=0.0179;SAS_AF=0.0112;AA=T|||;VT=SNP
6	32395568	rs2187818	G	T	100	PASS	AC=1946;AF=0.388578;AN=5008;NS=2504;DP=17839;EAS_AF=0.4524;AMR_AF=0.451;AFR_AF=0.2708;EUR_AF=0.3767;SAS_AF=0.4499;AA=G|||;VT=SNP
6	32395641	rs9268576	T	C	100	PASS	AC=589;AF=0.117612;AN=5008;NS=2504;DP=17735;EAS_AF=0.1389;AMR_AF=0.0951;AFR_AF=0.1248;EUR_AF=0.0646;SAS_AF=0.1564;AA=T|||;VT=SNP
6	32395656	rs2105903	A	T	100	PASS	AC=534;AF=0.106629;AN=5008;NS=2504;DP=17660;EAS_AF=0.1349;AMR_AF=0.1225;AFR_AF=0.0613;EUR_AF=0.1431;SAS_AF=0.09;AA=A|||;VT=SNP
6	32395698	rs2105902	A	T	100	PASS	AC=200;AF=0.0399361;AN=5008;NS=2504;DP=17802;EAS_AF=0.0179;AMR_AF=0.0879;AFR_AF=0.0068;EUR_AF=0.1083;SAS_AF=0.0031;AA=A|||;VT=SNP
6	32395835	rs3129844	A	G	100	PASS	AC=965;AF=0.192692;AN=5008;NS=2504;DP=17248;EAS_AF=0.1756;AMR_AF=0.2205;AFR_AF=0.1467;EUR_AF=0.2744;SAS_AF=0.1687;AA=A|||;VT=SNP
6	32395942	rs9268577	C	T	100	PASS	AC=208;AF=0.0415335;AN=5008;NS=2504;DP=16860;EAS_AF=0.0337;AMR_AF=0.0389;AFR_AF=0.0363;EUR_AF=0.0249;SAS_AF=0.0757;AA=T|||;VT=SNP
6	32396057	rs9268578	A	G	100	PASS	AC=1946;AF=0.388578;AN=5008;NS=2504;DP=15720;EAS_AF=0.4524;AMR_AF=0.451;AFR_AF=0.2708;EUR_AF=0.3767;SAS_AF=0.4499;AA=A|||;VT=SNP
6	32396078	rs77055720	C	T	100	PASS	AC=158;AF=0.0315495;AN=5008;NS=2504;DP=15656;EAS_AF=0.0198;AMR_AF=0.0288;AFR_AF=0.0424;EUR_AF=0.0249;SAS_AF=0.0378;AA=C|||;VT=SNP
6	32396146	rs78566116	G	T	100	PASS	AC=298;AF=0.0595048;AN=5008;NS=2504;DP=16402;EAS_AF=0.0546;AMR_AF=0.0605;AFR_AF=0.028;EUR_AF=0.0944;SAS_AF=0.0706;AA=G|||;VT=SNP
6	32396277	rs3129845	A	G	100	PASS	AC=1157;AF=0.23103;AN=5008;NS=2504;DP=19794;EAS_AF=0.2411;AMR_AF=0.2262;AFR_AF=0.2201;EUR_AF=0.2783;SAS_AF=0.1902;AA=A|||;VT=SNP
6	32396313	rs3135343	C	T	100	PASS	AC=1157;AF=0.23103;AN=5008;NS=2504;DP=18579;EAS_AF=0.2411;AMR_AF=0.2262;AFR_AF=0.2201;EUR_AF=0.2783;SAS_AF=0.1902;AA=T|||;VT=SNP
6	32396450	rs9268579	G	A	100	PASS	AC=1946;AF=0.388578;AN=5008;NS=2504;DP=16713;EAS_AF=0.4524;AMR_AF=0.451;AFR_AF=0.2708;EUR_AF=0.3767;SAS_AF=0.4499;AA=G|||;VT=SNP
6	32396475	rs3129846	A	G	100	PASS	AC=1159;AF=0.23143;AN=5008;NS=2504;DP=17396;EAS_AF=0.2431;AMR_AF=0.2262;AFR_AF=0.2201;EUR_AF=0.2783;SAS_AF=0.1902;AA=G|||;VT=SNP
6	32396506	rs3129847	A	G	100	PASS	AC=965;AF=0.192692;AN=5008;NS=2504;DP=18194;EAS_AF=0.1756;AMR_AF=0.2205;AFR_AF=0.1467;EUR_AF=0.2744;SAS_AF=0.1687;AA=G|||;VT=SNP
6	32396615	rs3135342	G	T	100	PASS	AC=921;AF=0.183906;AN=5008;NS=2504;DP=20631;EAS_AF=0.1438;AMR_AF=0.2205;AFR_AF=0.1467;EUR_AF=0.2744;SAS_AF=0.1564;AA=G|||;VT=SNP
6	32396905	rs9268580	G	C	100	PASS	AC=1946;AF=0.388578;AN=5008;NS=2504;DP=15391;EAS_AF=0.4514;AMR_AF=0.4524;AFR_AF=0.2708;EUR_AF=0.3767;SAS_AF=0.4499;AA=C|||;VT=SNP
6	32396930	rs9268581	G	A	100	PASS	AC=800;AF=0.159744;AN=5008;NS=2504;DP=16630;EAS_AF=0.0823;AMR_AF=0.2305;AFR_AF=0.1157;EUR_AF=0.1998;SAS_AF=0.2076;AA=G|||;VT=SNP
6	32396964	rs9268582	C	T	100	PASS	AC=1955;AF=0.390375;AN=5008;NS=2504;DP=17460;EAS_AF=0.4524;AMR_AF=0.451;AFR_AF=0.2791;EUR_AF=0.3748;SAS_AF=0.4499;AA=T|||;VT=SNP
6	32397049	rs3129848	G	A	100	PASS	AC=965;AF=0.192692;AN=5008;NS=2504;DP=17367;EAS_AF=0.1756;AMR_AF=0.2205;AFR_AF=0.1467;EUR_AF=0.2744;SAS_AF=0.1687;AA=A|||;VT=SNP
6	32397190	rs7754570	C	G	100	PASS	AC=208;AF=0.0415335;AN=5008;NS=2504;DP=17694;EAS_AF=0.0387;AMR_AF=0.0346;AFR_AF=0.0461;EUR_AF=0.0348;SAS_AF=0.0501;AA=C|||;VT=SNP
6	32397266	rs9268583	T	G	100	PASS	AC=1947;AF=0.388778;AN=5008;NS=2504;DP=16283;EAS_AF=0.4524;AMR_AF=0.451;AFR_AF=0.2708;EUR_AF=0.3777;SAS_AF=0.4499;AA=T|||;VT=SNP
6	32397309	rs3129849	A	G	100	PASS	AC=4158;AF=0.830272;AN=5008;NS=2504;DP=17224;EAS_AF=0.869;AMR_AF=0.9006;AFR_AF=0.8124;EUR_AF=0.8141;SAS_AF=0.7812;AA=G|||;VT=SNP
6	32397403	rs9268585	T	G	100	PASS	AC=1945;AF=0.388379;AN=5008;NS=2504;DP=19205;EAS_AF=0.4514;AMR_AF=0.451;AFR_AF=0.2708;EUR_AF=0.3767;SAS_AF=0.4499;AA=T|||;VT=SNP
6	32397712	rs3129851	A	C	100	PASS	AC=965;AF=0.192692;AN=5008;NS=2504;DP=21440;EAS_AF=0.1756;AMR_AF=0.2205;AFR_AF=0.1467;EUR_AF=0.2744;SAS_AF=0.1687;AA=A|||;VT=SNP
6	32397784	rs3129852	G	A	100	PASS	AC=4158;AF=0.830272;AN=5008;NS=2504;DP=21939;EAS_AF=0.869;AMR_AF=0.9006;AFR_AF=0.8124;EUR_AF=0.8141;SAS_AF=0.7812;AA=A|||;VT=SNP
6	32397794	rs9268588	C	G	100	PASS	AC=2139;AF=0.427117;AN=5008;NS=2504;DP=22007;EAS_AF=0.5188;AMR_AF=0.4568;AFR_AF=0.3442;EUR_AF=0.3807;SAS_AF=0.4714;AA=C|||;VT=SNP
6	32397813	rs4959100	C	T	100	PASS	AC=975;AF=0.194688;AN=5008;NS=2504;DP=22501;EAS_AF=0.1567;AMR_AF=0.2133;AFR_AF=0.2995;EUR_AF=0.1372;SAS_AF=0.138;AA=C|||;VT=SNP
6	32397863	rs17202717	G	T	100	PASS	AC=442;AF=0.0882588;AN=5008;NS=2504;DP=20019;EAS_AF=0.0407;AMR_AF=0.098;AFR_AF=0.0938;EUR_AF=0.1312;SAS_AF=0.0787;AA=G|||;VT=SNP
6	32397989	rs17202724	C	T	100	PASS	AC=268;AF=0.0535144;AN=5008;NS=2504;DP=19270;EAS_AF=0.0556;AMR_AF=0.0605;AFR_AF=0.0053;EUR_AF=0.0944;SAS_AF=0.0695;AA=T|||;VT=SNP
6	32398202	rs9268589	G	A	100	PASS	AC=2139;AF=0.427117;AN=5008;NS=2504;DP=20635;EAS_AF=0.5188;AMR_AF=0.4568;AFR_AF=0.3442;EUR_AF=0.3807;SAS_AF=0.4714;AA=G|||;VT=SNP
6	32398525	rs9469110	G	T	100	PASS	AC=975;AF=0.194688;AN=5008;NS=2504;DP=17958;EAS_AF=0.1567;AMR_AF=0.2133;AFR_AF=0.2995;EUR_AF=0.1372;SAS_AF=0.138;AA=G|||;VT=SNP
6	32398563	rs7774047	C	A	100	PASS	AC=2139;AF=0.427117;AN=5008;NS=2504;DP=17353;EAS_AF=0.5188;AMR_AF=0.4568;AFR_AF=0.3442;EUR_AF=0.3807;SAS_AF=0.4714;AA=C|||;VT=SNP
6	32398648	rs3129853	G	A	100	PASS	AC=966;AF=0.192891;AN=5008;NS=2504;DP=17935;EAS_AF=0.1756;AMR_AF=0.2205;AFR_AF=0.1467;EUR_AF=0.2753;SAS_AF=0.1687;AA=G|||;VT=SNP
6	32398675	rs7756262	T	A	100	PASS	AC=2139;AF=0.427117;AN=5008;NS=2504;DP=17551;EAS_AF=0.5188;AMR_AF=0.4568;AFR_AF=0.3442;EUR_AF=0.3807;SAS_AF=0.4714;AA=T|||;VT=SNP
6	32398748	rs3135341	C	A	100	PASS	AC=4158;AF=0.830272;AN=5008;NS=2504;DP=15552;EAS_AF=0.869;AMR_AF=0.9006;AFR_AF=0.8124;EUR_AF=0.8141;SAS_AF=0.7812;AA=A|||;VT=SNP
6	32398872	rs3135340	T	G	100	PASS	AC=965;AF=0.192692;AN=5008;NS=2504;DP=16082;EAS_AF=0.1756;AMR_AF=0.2205;AFR_AF=0.1467;EUR_AF=0.2744;SAS_AF=0.1687;AA=T|||;VT=SNP
6	32398975	rs4988822	C	T	100	PASS	AC=965;AF=0.192692;AN=5008;NS=2504;DP=15885;EAS_AF=0.1756;AMR_AF=0.2205;AFR_AF=0.1467;EUR_AF=0.2744;SAS_AF=0.1687;AA=C|||;VT=SNP
6	32399022	rs4988821	A	G	100	PASS	AC=965;AF=0.192692;AN=5008;NS=2504;DP=16494;EAS_AF=0.1756;AMR_AF=0.2205;AFR_AF=0.1467;EUR_AF=0.2744;SAS_AF=0.1687;AA=A|||;VT=SNP
6	32399092	rs4348358	G	A	100	PASS	AC=2139;AF=0.427117;AN=5008;NS=2504;DP=18130;EAS_AF=0.5188;AMR_AF=0.4568;AFR_AF=0.3442;EUR_AF=0.3807;SAS_AF=0.4714;AA=G|||;VT=SNP
6	32399158	rs4988820	C	T	100	PASS	AC=965;AF=0.192692;AN=5008;NS=2504;DP=17898;EAS_AF=0.1756;AMR_AF=0.2205;AFR_AF=0.1467;EUR_AF=0.2744;SAS_AF=0.1687;AA=C|||;VT=SNP
6	32399159	rs4504509	T	C	100	PASS	AC=4158;AF=0.830272;AN=5008;NS=2504;DP=17975;EAS_AF=0.869;AMR_AF=0.9006;AFR_AF=0.8124;EUR_AF=0.8141;SAS_AF=0.7812;AA=C|||;VT=SNP
6	32399187	rs4321864	C	A	100	PASS	AC=1568;AF=0.313099;AN=5008;NS=2504;DP=18389;EAS_AF=0.38;AMR_AF=0.3631;AFR_AF=0.2315;EUR_AF=0.3171;SAS_AF=0.3149;AA=C|||;VT=SNP
6	32399261	rs3135339	C	G	100	PASS	AC=965;AF=0.192692;AN=5008;NS=2504;DP=18233;EAS_AF=0.1756;AMR_AF=0.2205;AFR_AF=0.1467;EUR_AF=0.2744;SAS_AF=0.1687;AA=C|||;VT=SNP
6	32399286	rs9501624	A	G	100	PASS	AC=466;AF=0.0930511;AN=5008;NS=2504;DP=18037;EAS_AF=0.0288;AMR_AF=0.0461;AFR_AF=0.1732;EUR_AF=0.0845;SAS_AF=0.093;AA=A|||;VT=SNP
6	32399785	rs3129857	A	G	100	PASS	AC=965;AF=0.192692;AN=5008;NS=2504;DP=10900;EAS_AF=0.1756;AMR_AF=0.2205;AFR_AF=0.1467;EUR_AF=0.2744;SAS_AF=0.1687;AA=A|||;VT=SNP
6	32399833	rs9268605	G	A	100	PASS	AC=2139;AF=0.427117;AN=5008;NS=2504;DP=13723;EAS_AF=0.5188;AMR_AF=0.4568;AFR_AF=0.3442;EUR_AF=0.3807;SAS_AF=0.4714;AA=G|||;VT=SNP
6	32399842	rs2395172	T	C	100	PASS	AC=965;AF=0.192692;AN=5008;NS=2504;DP=13965;EAS_AF=0.1756;AMR_AF=0.2205;AFR_AF=0.1467;EUR_AF=0.2744;SAS_AF=0.1687;AA=T|||;VT=SNP
6	32400070	rs9268606	G	A	100	PASS	AC=2139;AF=0.427117;AN=5008;NS=2504;DP=15248;EAS_AF=0.5188;AMR_AF=0.4568;AFR_AF=0.3442;EUR_AF=0.3807;SAS_AF=0.4714;AA=G|||;VT=SNP
6	32400088	rs984778	C	T	100	PASS	AC=3103;AF=0.619609;AN=5008;NS=2504;DP=15505;EAS_AF=0.6944;AMR_AF=0.6758;AFR_AF=0.4909;EUR_AF=0.6551;SAS_AF=0.6401;AA=T|||;VT=SNP
6	32400344	rs9501626	C	A	100	PASS	AC=976;AF=0.194888;AN=5008;NS=2504;DP=17436;EAS_AF=0.1567;AMR_AF=0.2133;AFR_AF=0.2995;EUR_AF=0.1372;SAS_AF=0.1391;AA=C|||;VT=SNP
6	32400520	rs3129858	G	A	100	PASS	AC=967;AF=0.193091;AN=5008;NS=2504;DP=18765;EAS_AF=0.1776;AMR_AF=0.2205;AFR_AF=0.1467;EUR_AF=0.2744;SAS_AF=0.1687;AA=G|||;VT=SNP
6	32400538	rs9268607	A	G	100	PASS	AC=2140;AF=0.427316;AN=5008;NS=2504;DP=18814;EAS_AF=0.5188;AMR_AF=0.4582;AFR_AF=0.3442;EUR_AF=0.3807;SAS_AF=0.4714;AA=A|||;VT=SNP
6	32400865	rs9268608	C	T	100	PASS	AC=2139;AF=0.427117;AN=5008;NS=2504;DP=19428;EAS_AF=0.5188;AMR_AF=0.4568;AFR_AF=0.3442;EUR_AF=0.3807;SAS_AF=0.4714;AA=C|||;VT=SNP
6	32400939	rs3129859	G	C	100	PASS	AC=1174;AF=0.234425;AN=5008;NS=2504;DP=19427;EAS_AF=0.2044;AMR_AF=0.2334;AFR_AF=0.1853;EUR_AF=0.3012;SAS_AF=0.2638;AA=G|||;VT=SNP
6	32401036	rs17496307	A	T	100	PASS	AC=442;AF=0.0882588;AN=5008;NS=2504;DP=19223;EAS_AF=0.0407;AMR_AF=0.098;AFR_AF=0.0938;EUR_AF=0.1312;SAS_AF=0.0787;AA=A|||;VT=SNP
6	32401079	rs3129860	A	G	100	PASS	AC=4556;AF=0.909744;AN=5008;NS=2504;DP=19315;EAS_AF=0.88;AMR_AF=0.9366;AFR_AF=0.972;EUR_AF=0.8767;SAS_AF=0.8712;AA=G|||;VT=SNP
6	32401217	rs3135338	C	T	100	PASS	AC=3104;AF=0.619808;AN=5008;NS=2504;DP=20176;EAS_AF=0.6944;AMR_AF=0.6772;AFR_AF=0.4909;EUR_AF=0.6551;SAS_AF=0.6401;AA=c|||;VT=SNP
6	32401261	rs9268609	G	A	100	PASS	AC=2142;AF=0.427716;AN=5008;NS=2504;DP=19655;EAS_AF=0.5198;AMR_AF=0.4597;AFR_AF=0.3442;EUR_AF=0.3807;SAS_AF=0.4714;AA=g|||;VT=SNP
6	32401263	rs9268610	T	C	100	PASS	AC=2142;AF=0.427716;AN=5008;NS=2504;DP=19691;EAS_AF=0.5198;AMR_AF=0.4597;AFR_AF=0.3442;EUR_AF=0.3807;SAS_AF=0.4714;AA=C|||;VT=SNP
6	32401532	rs3129861	T	A	100	PASS	AC=200;AF=0.0399361;AN=5008;NS=2504;DP=23379;EAS_AF=0.0179;AMR_AF=0.0879;AFR_AF=0.0068;EUR_AF=0.1083;SAS_AF=0.0031;AA=t|||;VT=SNP
6	32401534	rs3135337	C	T	100	PASS	AC=965;AF=0.192692;AN=5008;NS=2504;DP=23405;EAS_AF=0.1756;AMR_AF=0.2205;AFR_AF=0.1467;EUR_AF=0.2744;SAS_AF=0.1687;AA=C|||;VT=SNP
6	32401829	rs3135336	G	A	100	PASS	AC=3106;AF=0.620208;AN=5008;NS=2504;DP=19249;EAS_AF=0.6944;AMR_AF=0.6787;AFR_AF=0.4894;EUR_AF=0.6551;SAS_AF=0.6431;AA=A|||;VT=SNP
6	32401845	rs3135335	C	G	100	PASS	AC=3106;AF=0.620208;AN=5008;NS=2504;DP=18937;EAS_AF=0.6944;AMR_AF=0.6787;AFR_AF=0.4894;EUR_AF=0.6551;SAS_AF=0.6431;AA=G|||;VT=SNP
6	32401996	rs1987305	G	T	100	PASS	AC=2139;AF=0.427117;AN=5008;NS=2504;DP=17456;EAS_AF=0.5188;AMR_AF=0.4568;AFR_AF=0.3442;EUR_AF=0.3807;SAS_AF=0.4714;AA=G|||;VT=SNP
6	32402225	rs960736	T	C	100	PASS	AC=2140;AF=0.427316;AN=5008;NS=2504;DP=14791;EAS_AF=0.5188;AMR_AF=0.4568;AFR_AF=0.3442;EUR_AF=0.3807;SAS_AF=0.4724;AA=T|||;VT=SNP
6	32402440	rs7753264	A	G	100	PASS	AC=2140;AF=0.427316;AN=5008;NS=2504;DP=16830;EAS_AF=0.5188;AMR_AF=0.4568;AFR_AF=0.3442;EUR_AF=0.3807;SAS_AF=0.4724;AA=A|||;VT=SNP
6	32402464	rs7773756	T	C	100	PASS	AC=2141;AF=0.427516;AN=5008;NS=2504;DP=17249;EAS_AF=0.5188;AMR_AF=0.4582;AFR_AF=0.3442;EUR_AF=0.3807;SAS_AF=0.4724;AA=T|||;VT=SNP
6	32402686	rs3135334	C	T	100	PASS	AC=4158;AF=0.830272;AN=5008;NS=2504;DP=20205;EAS_AF=0.869;AMR_AF=0.9006;AFR_AF=0.8116;EUR_AF=0.8141;SAS_AF=0.7822;AA=T|||;VT=SNP
6	32402692	rs9268613	C	T	100	PASS	AC=2140;AF=0.427316;AN=5008;NS=2504;DP=20120;EAS_AF=0.5188;AMR_AF=0.4568;AFR_AF=0.3442;EUR_AF=0.3807;SAS_AF=0.4724;AA=C|||;VT=SNP
6	32402705	rs2027856	G	A	100	PASS	AC=975;AF=0.194688;AN=5008;NS=2504;DP=20599;EAS_AF=0.1567;AMR_AF=0.2133;AFR_AF=0.2995;EUR_AF=0.1372;SAS_AF=0.138;AA=G|||;VT=SNP
6	32402778	rs9268614	T	G	100	PASS	AC=802;AF=0.160144;AN=5008;NS=2504;DP=20519;EAS_AF=0.0823;AMR_AF=0.2305;AFR_AF=0.1157;EUR_AF=0.2018;SAS_AF=0.2076;AA=T|||;VT=SNP
6	32402889	rs9268615	G	A	100	PASS	AC=2145;AF=0.428315;AN=5008;NS=2504;DP=20590;EAS_AF=0.5188;AMR_AF=0.4611;AFR_AF=0.3442;EUR_AF=0.3837;SAS_AF=0.4714;AA=G|||;VT=SNP
6	32403934	rs3135398	C	T	100	PASS	AC=965;AF=0.192692;AN=5008;NS=2504;DP=20132;EAS_AF=0.1756;AMR_AF=0.2205;AFR_AF=0.1467;EUR_AF=0.2744;SAS_AF=0.1687;AA=C|||;VT=SNP
6	32403941	rs3135397	A	T	100	PASS	AC=3104;AF=0.619808;AN=5008;NS=2504;DP=20272;EAS_AF=0.6944;AMR_AF=0.6772;AFR_AF=0.4909;EUR_AF=0.6551;SAS_AF=0.6401;AA=T|||;VT=SNP
6	32404043	rs3129864	A	G	100	PASS	AC=965;AF=0.192692;AN=5008;NS=2504;DP=20014;EAS_AF=0.1756;AMR_AF=0.2205;AFR_AF=0.1467;EUR_AF=0.2744;SAS_AF=0.1687;AA=a|||;VT=SNP
6	32404048	rs3129865	G	C	100	PASS	AC=4556;AF=0.909744;AN=5008;NS=2504;DP=19942;EAS_AF=0.88;AMR_AF=0.9366;AFR_AF=0.972;EUR_AF=0.8767;SAS_AF=0.8712;AA=C|||;VT=SNP
6	32404065	rs3129866	G	C	100	PASS	AC=3104;AF=0.619808;AN=5008;NS=2504;DP=19923;EAS_AF=0.6944;AMR_AF=0.6772;AFR_AF=0.4909;EUR_AF=0.6551;SAS_AF=0.6401;AA=C|||;VT=SNP
6	32404093	rs4612206	C	T	100	PASS	AC=2139;AF=0.427117;AN=5008;NS=2504;DP=19534;EAS_AF=0.5188;AMR_AF=0.4568;AFR_AF=0.3442;EUR_AF=0.3807;SAS_AF=0.4714;AA=C|||;VT=SNP
6	32404135	rs5000563	A	G	100	PASS	AC=965;AF=0.192692;AN=5008;NS=2504;DP=19073;EAS_AF=0.1756;AMR_AF=0.2205;AFR_AF=0.1467;EUR_AF=0.2744;SAS_AF=0.1687;AA=A|||;VT=SNP
6	32404213	rs3135396	C	T	100	PASS	AC=965;AF=0.192692;AN=5008;NS=2504;DP=18799;EAS_AF=0.1756;AMR_AF=0.2205;AFR_AF=0.1467;EUR_AF=0.2744;SAS_AF=0.1687;AA=C|||;VT=SNP
6	32404220	rs3129867	G	C	100	PASS	AC=3183;AF=0.635583;AN=5008;NS=2504;DP=18913;EAS_AF=0.7123;AMR_AF=0.6873;AFR_AF=0.5129;EUR_AF=0.6769;SAS_AF=0.6431;AA=C|||;VT=SNP
6	32404276	rs62404042	T	A	100	PASS	AC=158;AF=0.0315495;AN=5008;NS=2504;DP=20366;EAS_AF=0.0198;AMR_AF=0.0288;AFR_AF=0.0424;EUR_AF=0.0249;SAS_AF=0.0378;AA=T|||;VT=SNP
6	32404377	rs3129868	A	C	100	PASS	AC=4556;AF=0.909744;AN=5008;NS=2504;DP=21549;EAS_AF=0.88;AMR_AF=0.9366;AFR_AF=0.972;EUR_AF=0.8767;SAS_AF=0.8712;AA=C|||;VT=SNP
6	32404859	rs2395173	A	G	100	PASS	AC=3103;AF=0.619609;AN=5008;NS=2504;DP=18861;EAS_AF=0.6944;AMR_AF=0.6772;AFR_AF=0.4902;EUR_AF=0.6551;SAS_AF=0.6401;AA=G|||;VT=SNP
6	32404878	rs2395174	T	G	100	PASS	AC=965;AF=0.192692;AN=5008;NS=2504;DP=18213;EAS_AF=0.1756;AMR_AF=0.2205;AFR_AF=0.1467;EUR_AF=0.2744;SAS_AF=0.1687;AA=T|||;VT=SNP
6	32405026	rs2395175	G	A	100	PASS	AC=492;AF=0.0982428;AN=5008;NS=2504;DP=18490;EAS_AF=0.0496;AMR_AF=0.1844;AFR_AF=0.056;EUR_AF=0.1541;SAS_AF=0.0869;AA=G|||;VT=SNP
6	32405044	rs9268626	G	C	100	PASS	AC=520;AF=0.103834;AN=5008;NS=2504;DP=18757;EAS_AF=0.1141;AMR_AF=0.0893;AFR_AF=0.112;EUR_AF=0.0497;SAS_AF=0.1483;AA=G|||;VT=SNP
6	32405062	rs2395176	G	T	100	PASS	AC=965;AF=0.192692;AN=5008;NS=2504;DP=18852;EAS_AF=0.1756;AMR_AF=0.2205;AFR_AF=0.1467;EUR_AF=0.2744;SAS_AF=0.1687;AA=G|||;VT=SNP
6	32405076	rs2395177	G	C	100	PASS	AC=965;AF=0.192692;AN=5008;NS=2504;DP=18931;EAS_AF=0.1756;AMR_AF=0.2205;AFR_AF=0.1467;EUR_AF=0.2744;SAS_AF=0.1687;AA=G|||;VT=SNP
6	32405144	rs17606282	T	C	100	PASS	AC=102;AF=0.0203674;AN=5008;NS=2504;DP=20003;EAS_AF=0.0179;AMR_AF=0.0677;AFR_AF=0.0038;EUR_AF=0.0288;SAS_AF=0.0031;AA=T|||;VT=SNP
6	32405192	rs3135395	T	G	100	PASS	AC=3104;AF=0.619808;AN=5008;NS=2504;DP=19495;EAS_AF=0.6944;AMR_AF=0.6772;AFR_AF=0.4909;EUR_AF=0.6551;SAS_AF=0.6401;AA=G|||;VT=SNP
6	32405362	rs2395178	G	C	100	PASS	AC=3104;AF=0.619808;AN=5008;NS=2504;DP=20928;EAS_AF=0.6944;AMR_AF=0.6772;AFR_AF=0.4909;EUR_AF=0.6551;SAS_AF=0.6401;AA=C|||;VT=SNP
6	32405671	rs3129869	A	C	100	PASS	AC=3105;AF=0.620008;AN=5008;NS=2504;DP=20072;EAS_AF=0.6944;AMR_AF=0.6772;AFR_AF=0.4909;EUR_AF=0.6551;SAS_AF=0.6411;AA=C|||;VT=SNP
6	32405821	rs9268627	T	C	100	PASS	AC=801;AF=0.159944;AN=5008;NS=2504;DP=20033;EAS_AF=0.0823;AMR_AF=0.2305;AFR_AF=0.1157;EUR_AF=0.2008;SAS_AF=0.2076;AA=T|||;VT=SNP
6	32405865	rs9268628	A	C	100	PASS	AC=1145;AF=0.228634;AN=5008;NS=2504;DP=18737;EAS_AF=0.37;AMR_AF=0.2205;AFR_AF=0.1551;EUR_AF=0.1759;SAS_AF=0.2423;AA=A|||;VT=SNP
6	32406342	rs3129871	A	C	100	PASS	AC=2945;AF=0.588059;AN=5008;NS=2504;DP=17264;EAS_AF=0.6736;AMR_AF=0.6484;AFR_AF=0.4486;EUR_AF=0.6302;SAS_AF=0.6022;AA=C|||;VT=SNP
6	32406412	rs9268632	C	G	100	PASS	AC=965;AF=0.192692;AN=5008;NS=2504;DP=18948;EAS_AF=0.1756;AMR_AF=0.2205;AFR_AF=0.1467;EUR_AF=0.2744;SAS_AF=0.1687;AA=C|||;VT=SNP
6	32406473	rs9268633	A	G	100	PASS	AC=4158;AF=0.830272;AN=5008;NS=2504;DP=18814;EAS_AF=0.869;AMR_AF=0.9006;AFR_AF=0.8124;EUR_AF=0.8141;SAS_AF=0.7812;AA=G|||;VT=SNP
6	32406530	rs9268634	G	A	100	PASS	AC=2139;AF=0.427117;AN=5008;NS=2504;DP=18119;EAS_AF=0.5188;AMR_AF=0.4568;AFR_AF=0.3442;EUR_AF=0.3807;SAS_AF=0.4714;AA=G|||;VT=SNP
6	32406611	rs9268636	C	A	100	PASS	AC=523;AF=0.104433;AN=5008;NS=2504;DP=15861;EAS_AF=0.1349;AMR_AF=0.1225;AFR_AF=0.053;EUR_AF=0.1431;SAS_AF=0.09;AA=C|||;VT=SNP
6	32406704	rs3763321	T	G	100	PASS	AC=4158;AF=0.830272;AN=5008;NS=2504;DP=13595;EAS_AF=0.869;AMR_AF=0.9006;AFR_AF=0.8124;EUR_AF=0.8141;SAS_AF=0.7812;AA=G|||;VT=SNP
6	32406807	rs3763322	G	A	100	PASS	AC=2051;AF=0.409545;AN=5008;NS=2504;DP=12668;EAS_AF=0.4534;AMR_AF=0.487;AFR_AF=0.3215;EUR_AF=0.3877;SAS_AF=0.4509;AA=G|||;VT=SNP
6	32406887	rs9268641	C	T	100	PASS	AC=966;AF=0.192891;AN=5008;NS=2504;DP=14863;EAS_AF=0.1756;AMR_AF=0.2205;AFR_AF=0.1467;EUR_AF=0.2744;SAS_AF=0.1697;AA=C|||;VT=SNP
6	32407068	rs9405035	G	A	100	PASS	AC=260;AF=0.0519169;AN=5008;NS=2504;DP=19239;EAS_AF=0.1766;AMR_AF=0.0663;AFR_AF=0.0023;EUR_AF=0.0179;SAS_AF=0.0153;AA=G|||;VT=SNP
6	32407153	rs3129872	A	T	100	PASS	AC=966;AF=0.192891;AN=5008;NS=2504;DP=20853;EAS_AF=0.1756;AMR_AF=0.2205;AFR_AF=0.1467;EUR_AF=0.2753;SAS_AF=0.1687;AA=A|||;VT=SNP
6	32407302	rs2395179	A	G	100	PASS	AC=1157;AF=0.23103;AN=5008;NS=2504;DP=23164;EAS_AF=0.2421;AMR_AF=0.2262;AFR_AF=0.2201;EUR_AF=0.2783;SAS_AF=0.1892;AA=G|||;VT=SNP
6	32407310	rs2395180	T	G	100	PASS	AC=1157;AF=0.23103;AN=5008;NS=2504;DP=22927;EAS_AF=0.2421;AMR_AF=0.2262;AFR_AF=0.2201;EUR_AF=0.2783;SAS_AF=0.1892;AA=G|||;VT=SNP
6	32407404	rs2395181	G	C	100	PASS	AC=1156;AF=0.230831;AN=5008;NS=2504;DP=21218;EAS_AF=0.2421;AMR_AF=0.2262;AFR_AF=0.2201;EUR_AF=0.2783;SAS_AF=0.1881;AA=C|||;VT=SNP
6	32407433	rs3129873	G	C	100	PASS	AC=963;AF=0.192292;AN=5008;NS=2504;DP=21790;EAS_AF=0.1756;AMR_AF=0.2205;AFR_AF=0.1467;EUR_AF=0.2744;SAS_AF=0.1667;AA=G|||;VT=SNP
6	32407440	rs3129874	T	C	100	PASS	AC=963;AF=0.192292;AN=5008;NS=2504;DP=21969;EAS_AF=0.1756;AMR_AF=0.2205;AFR_AF=0.1467;EUR_AF=0.2744;SAS_AF=0.1667;AA=T|||;VT=SNP
6	32407468	rs3129875	T	C	100	PASS	AC=1157;AF=0.23103;AN=5008;NS=2504;DP=21687;EAS_AF=0.2421;AMR_AF=0.2262;AFR_AF=0.2201;EUR_AF=0.2783;SAS_AF=0.1892;AA=t|||;VT=SNP
6	32407709	rs14004	C	A	100	PASS	AC=2050;AF=0.409345;AN=5008;NS=2504;DP=17040;EAS_AF=0.4534;AMR_AF=0.4856;AFR_AF=0.3215;EUR_AF=0.3877;SAS_AF=0.4509;AA=C|||;VT=SNP;EX_TARGET
6	32407906	rs41270488	T	C	100	PASS	AC=137;AF=0.0273562;AN=5008;NS=2504;DP=15579;EAS_AF=0.002;AMR_AF=0.049;AFR_AF=0.0023;EUR_AF=0.0795;SAS_AF=0.0184;AA=t|||;VT=SNP
6	32408012	rs3129876	G	A	100	PASS	AC=1168;AF=0.233227;AN=5008;NS=2504;DP=10938;EAS_AF=0.2421;AMR_AF=0.2305;AFR_AF=0.2284;EUR_AF=0.2744;SAS_AF=0.1902;AA=A|||;VT=SNP
6	32408044	rs9268644	A	C	100	PASS	AC=3827;AF=0.764177;AN=5008;NS=2504;DP=8121;EAS_AF=0.8185;AMR_AF=0.732;AFR_AF=0.8245;EUR_AF=0.6044;SAS_AF=0.8139;AA=C|||;VT=SNP
6	32408527	rs9268645	C	G	100	PASS	AC=2128;AF=0.42492;AN=5008;NS=2504;DP=20696;EAS_AF=0.5198;AMR_AF=0.4582;AFR_AF=0.3442;EUR_AF=0.3817;SAS_AF=0.4571;AA=C|||;VT=SNP
6	32408597	rs3129877	G	A	100	PASS	AC=1073;AF=0.214257;AN=5008;NS=2504;DP=20266;EAS_AF=0.1756;AMR_AF=0.2291;AFR_AF=0.2186;EUR_AF=0.2813;SAS_AF=0.1687;AA=G|||;VT=SNP
6	32408735	rs3129878	A	C	100	PASS	AC=1507;AF=0.300919;AN=5008;NS=2504;DP=20860;EAS_AF=0.3571;AMR_AF=0.2767;AFR_AF=0.2663;EUR_AF=0.2922;SAS_AF=0.316;AA=C|||;VT=SNP
6	32408842	rs3135393	A	G	100	PASS	AC=524;AF=0.104633;AN=5008;NS=2504;DP=19619;EAS_AF=0.1349;AMR_AF=0.1225;AFR_AF=0.053;EUR_AF=0.1431;SAS_AF=0.091;AA=A|||;VT=SNP
6	32408907	rs3129879	G	A	100	PASS	AC=1348;AF=0.269169;AN=5008;NS=2504;DP=18094;EAS_AF=0.2966;AMR_AF=0.2392;AFR_AF=0.2209;EUR_AF=0.2813;SAS_AF=0.3149;AA=G|||;VT=SNP
6	32408917	rs3129880	T	C	100	PASS	AC=4261;AF=0.850839;AN=5008;NS=2504;DP=15156;EAS_AF=0.9623;AMR_AF=0.8401;AFR_AF=0.8139;EUR_AF=0.7664;SAS_AF=0.8804;AA=C|||;VT=SNP
6	32409056	rs9268652	A	G	100	PASS	AC=4047;AF=0.808107;AN=5008;NS=2504;DP=16977;EAS_AF=0.9315;AMR_AF=0.8156;AFR_AF=0.7231;EUR_AF=0.7366;SAS_AF=0.864;AA=A|||;VT=SNP
6	32409060	rs6925852	G	A	100	PASS	AC=408;AF=0.0814696;AN=5008;NS=2504;DP=17399;EAS_AF=0.0565;AMR_AF=0.1225;AFR_AF=0.053;EUR_AF=0.1431;SAS_AF=0.0532;AA=G|||;VT=SNP
6	32409242	rs3135392	C	A	100	PASS	AC=1790;AF=0.357428;AN=5008;NS=2504;DP=21377;EAS_AF=0.3115;AMR_AF=0.3458;AFR_AF=0.3926;EUR_AF=0.4135;SAS_AF=0.3078;AA=A|||;VT=SNP
6	32409305	rs6926374	A	G	100	PASS	AC=2699;AF=0.538938;AN=5008;NS=2504;DP=20327;EAS_AF=0.6349;AMR_AF=0.5764;AFR_AF=0.5023;EUR_AF=0.4553;SAS_AF=0.5491;AA=A|||;VT=SNP
6	32409484	rs3129881	C	T	100	PASS	AC=886;AF=0.176917;AN=5008;NS=2504;DP=17696;EAS_AF=0.0972;AMR_AF=0.2233;AFR_AF=0.1725;EUR_AF=0.2744;SAS_AF=0.1319;AA=C|||;VT=SNP
6	32409530	rs3129882	G	A	100	PASS	AC=2545;AF=0.508187;AN=5008;NS=2504;DP=18715;EAS_AF=0.3681;AMR_AF=0.5807;AFR_AF=0.5673;EUR_AF=0.5547;SAS_AF=0.4734;AA=A|||;VT=SNP
6	32409656	rs9268657	G	A	100	PASS	AC=1995;AF=0.398363;AN=5008;NS=2504;DP=18211;EAS_AF=0.5129;AMR_AF=0.4524;AFR_AF=0.2708;EUR_AF=0.3777;SAS_AF=0.4356;AA=G|||;VT=SNP
6	32409708	rs17496549	C	T	100	PASS	AC=442;AF=0.0882588;AN=5008;NS=2504;DP=18320;EAS_AF=0.0407;AMR_AF=0.098;AFR_AF=0.0938;EUR_AF=0.1312;SAS_AF=0.0787;AA=C|||;VT=SNP
6	32409781	rs6931646	C	T	100	PASS	AC=2699;AF=0.538938;AN=5008;NS=2504;DP=17214;EAS_AF=0.6349;AMR_AF=0.5764;AFR_AF=0.5023;EUR_AF=0.4553;SAS_AF=0.5491;AA=C|||;VT=SNP
6	32409787	rs6911419	T	C	100	PASS	AC=2702;AF=0.539537;AN=5008;NS=2504;DP=17316;EAS_AF=0.6349;AMR_AF=0.5764;AFR_AF=0.5038;EUR_AF=0.4563;SAS_AF=0.5491;AA=T|||;VT=SNP
6	32409996	rs6911777	T	C	100	PASS	AC=606;AF=0.121006;AN=5008;NS=2504;DP=19001;EAS_AF=0.121;AMR_AF=0.0879;AFR_AF=0.1868;EUR_AF=0.0666;SAS_AF=0.1115;AA=T|||;VT=SNP
6	32410083	rs16822616	C	A	100	PASS	AC=442;AF=0.0882588;AN=5008;NS=2504;DP=19463;EAS_AF=0.0407;AMR_AF=0.098;AFR_AF=0.0938;EUR_AF=0.1312;SAS_AF=0.0787;AA=C|||;VT=SNP
6	32410087	rs16822618	T	C	100	PASS	AC=606;AF=0.121006;AN=5008;NS=2504;DP=19570;EAS_AF=0.121;AMR_AF=0.0879;AFR_AF=0.1868;EUR_AF=0.0666;SAS_AF=0.1115;AA=T|||;VT=SNP
6	32410137	rs3129883	T	C	100	PASS	AC=3743;AF=0.747404;AN=5008;NS=2504;DP=19588;EAS_AF=0.7986;AMR_AF=0.8026;AFR_AF=0.7231;EUR_AF=0.7336;SAS_AF=0.7025;AA=C|||;VT=SNP
6	32410210	rs3129884	T	C	100	PASS	AC=601;AF=0.120008;AN=5008;NS=2504;DP=20473;EAS_AF=0.123;AMR_AF=0.1282;AFR_AF=0.1263;EUR_AF=0.1471;SAS_AF=0.0746;AA=T|||;VT=SNP;EX_TARGET
6	32410215	rs3129885	T	C	100	PASS	AC=601;AF=0.120008;AN=5008;NS=2504;DP=20592;EAS_AF=0.123;AMR_AF=0.1282;AFR_AF=0.1263;EUR_AF=0.1471;SAS_AF=0.0746;AA=T|||;VT=SNP;EX_TARGET
6	32410576	rs3129886	T	C	100	PASS	AC=3741;AF=0.747005;AN=5008;NS=2504;DP=20867;EAS_AF=0.7986;AMR_AF=0.8026;AFR_AF=0.7224;EUR_AF=0.7326;SAS_AF=0.7025;AA=C|||;VT=SNP
6	32410691	rs3129887	G	A	100	PASS	AC=418;AF=0.0834665;AN=5008;NS=2504;DP=20775;EAS_AF=0.0565;AMR_AF=0.1225;AFR_AF=0.053;EUR_AF=0.1491;SAS_AF=0.0573;AA=G|||;VT=SNP
6	32410716	rs9268658	G	A	100	PASS	AC=2699;AF=0.538938;AN=5008;NS=2504;DP=20663;EAS_AF=0.6349;AMR_AF=0.5764;AFR_AF=0.5023;EUR_AF=0.4553;SAS_AF=0.5491;AA=G|||;VT=SNP
6	32410941	rs9268659	T	C	100	PASS	AC=3141;AF=0.627196;AN=5008;NS=2504;DP=22268;EAS_AF=0.6756;AMR_AF=0.6744;AFR_AF=0.5961;EUR_AF=0.5865;SAS_AF=0.6278;AA=T|||;VT=SNP;EX_TARGET
6	32411035	rs8084	A	C	100	PASS	AC=3141;AF=0.627196;AN=5008;NS=2504;DP=21375;EAS_AF=0.6756;AMR_AF=0.6744;AFR_AF=0.5961;EUR_AF=0.5865;SAS_AF=0.6278;AA=a|||;VT=SNP;EX_TARGET
6	32411307	rs2239806	C	T	100	PASS	AC=602;AF=0.120208;AN=5008;NS=2504;DP=22076;EAS_AF=0.123;AMR_AF=0.1282;AFR_AF=0.1271;EUR_AF=0.1471;SAS_AF=0.0746;AA=C|||;VT=SNP
6	32411362	rs13218331	A	C	100	PASS	AC=604;AF=0.120607;AN=5008;NS=2504;DP=22376;EAS_AF=0.0516;AMR_AF=0.1138;AFR_AF=0.0976;EUR_AF=0.1779;SAS_AF=0.1687;AA=A|||;VT=SNP
6	32411376	rs2239805	T	G	100	PASS	AC=408;AF=0.0814696;AN=5008;NS=2504;DP=22287;EAS_AF=0.0565;AMR_AF=0.1225;AFR_AF=0.053;EUR_AF=0.1431;SAS_AF=0.0532;AA=T|||;VT=SNP
6	32411523	rs2239804	T	C	100	PASS	AC=2698;AF=0.538738;AN=5008;NS=2504;DP=19793;EAS_AF=0.6349;AMR_AF=0.5764;AFR_AF=0.5015;EUR_AF=0.4553;SAS_AF=0.5491;AA=T|||;VT=SNP;EX_TARGET
6	32411646	rs7192	T	G	100	PASS	AC=3303;AF=0.659545;AN=5008;NS=2504;DP=19093;EAS_AF=0.6865;AMR_AF=0.6902;AFR_AF=0.5998;EUR_AF=0.6332;SAS_AF=0.7178;AA=G|||;VT=SNP;EX_TARGET
6	32411726	rs3129888	G	A	100	PASS	AC=4353;AF=0.869209;AN=5008;NS=2504;DP=21817;EAS_AF=0.9554;AMR_AF=0.8458;AFR_AF=0.8026;EUR_AF=0.7913;SAS_AF=0.9673;AA=A|||;VT=SNP;EX_TARGET
6	32411833	rs2239803	C	T	100	PASS	AC=2838;AF=0.566693;AN=5008;NS=2504;DP=21815;EAS_AF=0.6548;AMR_AF=0.5908;AFR_AF=0.5356;EUR_AF=0.4682;SAS_AF=0.6022;AA=C|||;VT=SNP
6	32411846	rs2239802	C	G	100	PASS	AC=3900;AF=0.778754;AN=5008;NS=2504;DP=21636;EAS_AF=0.8065;AMR_AF=0.8184;AFR_AF=0.7254;EUR_AF=0.7803;SAS_AF=0.7924;AA=G|||;VT=SNP
6	32412004	rs539718048	T	C	100	PASS	AC=555;AF=0.110823;AN=5008;NS=2504;DP=19598;EAS_AF=0.1181;AMR_AF=0.121;AFR_AF=0.1172;EUR_AF=0.1342;SAS_AF=0.0634;AA=T|||;VT=SNP
6	32412398	rs4935354	C	T	100	PASS	AC=3302;AF=0.659345;AN=5008;NS=2504;DP=21264;EAS_AF=0.6865;AMR_AF=0.6902;AFR_AF=0.5991;EUR_AF=0.6332;SAS_AF=0.7178;AA=T|||;VT=SNP
6	32412435	rs3177928	G	A	100	PASS	AC=602;AF=0.120208;AN=5008;NS=2504;DP=21446;EAS_AF=0.0516;AMR_AF=0.1138;AFR_AF=0.0976;EUR_AF=0.1769;SAS_AF=0.1677;AA=G|||;VT=SNP
6	32412480	rs7194	G	A	100	PASS	AC=3301;AF=0.659145;AN=5008;NS=2504;DP=20564;EAS_AF=0.6865;AMR_AF=0.6902;AFR_AF=0.5991;EUR_AF=0.6332;SAS_AF=0.7168;AA=G|||;VT=SNP
6	32412539	rs7195	A	G	100	PASS	AC=3301;AF=0.659145;AN=5008;NS=2504;DP=20782;EAS_AF=0.6865;AMR_AF=0.6902;AFR_AF=0.5991;EUR_AF=0.6332;SAS_AF=0.7168;AA=A|||;VT=SNP
6	32412566	rs1131541	T	A	100	PASS	AC=599;AF=0.119609;AN=5008;NS=2504;DP=20985;EAS_AF=0.121;AMR_AF=0.1282;AFR_AF=0.1263;EUR_AF=0.1471;SAS_AF=0.0746;AA=T|||;VT=SNP
6	32412571	rs7196	A	T	100	PASS	AC=3900;AF=0.778754;AN=5008;NS=2504;DP=21000;EAS_AF=0.8065;AMR_AF=0.8184;AFR_AF=0.7254;EUR_AF=0.7803;SAS_AF=0.7924;AA=T|||;VT=SNP
6	32412580	rs7197	T	C	100	PASS	AC=4421;AF=0.882788;AN=5008;NS=2504;DP=20765;EAS_AF=0.9732;AMR_AF=0.8559;AFR_AF=0.8162;EUR_AF=0.8131;SAS_AF=0.9703;AA=C|||;VT=SNP
6	32412592	rs1051336	G	A	100	PASS	AC=599;AF=0.119609;AN=5008;NS=2504;DP=20685;EAS_AF=0.12;AMR_AF=0.1282;AFR_AF=0.1263;EUR_AF=0.1471;SAS_AF=0.0757;AA=G|||;VT=SNP
6	32412809	rs1041885	T	A	100	PASS	AC=598;AF=0.119409;AN=5008;NS=2504;DP=17989;EAS_AF=0.12;AMR_AF=0.1282;AFR_AF=0.1263;EUR_AF=0.1471;SAS_AF=0.0746;AA=T|||;VT=SNP
6	32413094	rs2213586	A	G	100	PASS	AC=3302;AF=0.659345;AN=5008;NS=2504;DP=18209;EAS_AF=0.6865;AMR_AF=0.6902;AFR_AF=0.5991;EUR_AF=0.6332;SAS_AF=0.7178;AA=A|||;VT=SNP
6	32413150	rs2213585	G	A	100	PASS	AC=3302;AF=0.659345;AN=5008;NS=2504;DP=19081;EAS_AF=0.6865;AMR_AF=0.6902;AFR_AF=0.5991;EUR_AF=0.6332;SAS_AF=0.7178;AA=G|||;VT=SNP
6	32413259	rs2213584	A	G	100	PASS	AC=3303;AF=0.659545;AN=5008;NS=2504;DP=21229;EAS_AF=0.6875;AMR_AF=0.6902;AFR_AF=0.5991;EUR_AF=0.6332;SAS_AF=0.7178;AA=A|||;VT=SNP
6	32413317	rs2395182	G	T	100	PASS	AC=3900;AF=0.778754;AN=5008;NS=2504;DP=21092;EAS_AF=0.8065;AMR_AF=0.8184;AFR_AF=0.7254;EUR_AF=0.7803;SAS_AF=0.7924;AA=T|||;VT=SNP
6	32413459	rs2227139	G	A	100	PASS	AC=3302;AF=0.659345;AN=5008;NS=2504;DP=19054;EAS_AF=0.6865;AMR_AF=0.6902;AFR_AF=0.5991;EUR_AF=0.6332;SAS_AF=0.7178;AA=A|||;VT=SNP
6	32413557	rs3763326	T	C	100	PASS	AC=216;AF=0.043131;AN=5008;NS=2504;DP=18743;EAS_AF=0.0466;AMR_AF=0.0346;AFR_AF=0.0461;EUR_AF=0.0348;SAS_AF=0.0501;AA=T|||;VT=SNP
6	32413830	rs3763327	G	C	100	PASS	AC=3292;AF=0.657348;AN=5008;NS=2504;DP=18460;EAS_AF=0.6796;AMR_AF=0.6844;AFR_AF=0.5991;EUR_AF=0.6342;SAS_AF=0.7178;AA=C|||;VT=SNP
6	32413889	rs9268668	C	A	100	PASS	AC=3389;AF=0.676717;AN=5008;NS=2504;DP=17406;EAS_AF=0.6796;AMR_AF=0.6931;AFR_AF=0.6596;EUR_AF=0.6451;SAS_AF=0.7178;AA=C|||;VT=SNP
6	32413978	rs28732216	C	A	100	PASS	AC=706;AF=0.140974;AN=5008;NS=2504;DP=15591;EAS_AF=0.0516;AMR_AF=0.1254;AFR_AF=0.1596;EUR_AF=0.1899;SAS_AF=0.1687;AA=c|||;VT=SNP
6	32414273	rs3129890	T	C	100	PASS	AC=1521;AF=0.303714;AN=5008;NS=2504;DP=14630;EAS_AF=0.3323;AMR_AF=0.2622;AFR_AF=0.3759;EUR_AF=0.2495;SAS_AF=0.2618;AA=N|||;VT=SNP
6	32414287	rs9268670	T	C	100	PASS	AC=2872;AF=0.573482;AN=5008;NS=2504;DP=15058;EAS_AF=0.5417;AMR_AF=0.67;AFR_AF=0.4834;EUR_AF=0.6203;SAS_AF=0.6115;AA=C|||;VT=SNP
6	32414290	rs9268671	A	G	100	PASS	AC=3427;AF=0.684305;AN=5008;NS=2504;DP=15184;EAS_AF=0.6875;AMR_AF=0.7882;AFR_AF=0.6059;EUR_AF=0.7028;SAS_AF=0.6943;AA=a|||;VT=SNP
6	32414420	rs7382085	G	A	100	PASS	AC=3511;AF=0.701078;AN=5008;NS=2504;DP=13802;EAS_AF=0.6875;AMR_AF=0.8098;AFR_AF=0.6059;EUR_AF=0.7813;SAS_AF=0.684;AA=A|||;VT=SNP
6	32414433	rs9268673	C	T	100	PASS	AC=2240;AF=0.447284;AN=5008;NS=2504;DP=12962;EAS_AF=0.4772;AMR_AF=0.5576;AFR_AF=0.382;EUR_AF=0.4414;SAS_AF=0.4325;AA=C|||;VT=SNP
6	32414639	rs7382354	G	A	100	PASS	AC=3511;AF=0.701078;AN=5008;NS=2504;DP=11957;EAS_AF=0.6875;AMR_AF=0.8098;AFR_AF=0.6059;EUR_AF=0.7813;SAS_AF=0.684;AA=A|||;VT=SNP
6	32414668	rs9268677	G	A	100	PASS	AC=2261;AF=0.451478;AN=5008;NS=2504;DP=10732;EAS_AF=0.4901;AMR_AF=0.5591;AFR_AF=0.3873;EUR_AF=0.4414;SAS_AF=0.4325;AA=G|||;VT=SNP
6	32414948	rs28895027	T	C	100	PASS	AC=606;AF=0.121006;AN=5008;NS=2504;DP=15371;EAS_AF=0.0516;AMR_AF=0.1138;AFR_AF=0.0976;EUR_AF=0.1789;SAS_AF=0.1697;AA=T|||;VT=SNP
6	32415080	rs3129891	G	A	100	PASS	AC=1106;AF=0.220847;AN=5008;NS=2504;DP=16995;EAS_AF=0.2946;AMR_AF=0.1657;AFR_AF=0.2035;EUR_AF=0.172;SAS_AF=0.2577;AA=A|||;VT=SNP
6	32415109	rs3135387	T	G	100	PASS	AC=3964;AF=0.791534;AN=5008;NS=2504;DP=17665;EAS_AF=0.8363;AMR_AF=0.8372;AFR_AF=0.6831;EUR_AF=0.7922;SAS_AF=0.8589;AA=T|||;VT=SNP
6	32415153	rs9469112	C	T	100	PASS	AC=1059;AF=0.211462;AN=5008;NS=2504;DP=19319;EAS_AF=0.2004;AMR_AF=0.1427;AFR_AF=0.1747;EUR_AF=0.1899;SAS_AF=0.3436;AA=T|||;VT=SNP
6	32415211	rs28895028	G	A	100	PASS	AC=604;AF=0.120607;AN=5008;NS=2504;DP=19093;EAS_AF=0.0516;AMR_AF=0.1138;AFR_AF=0.0968;EUR_AF=0.1789;SAS_AF=0.1687;AA=g|||;VT=SNP
6	32415218	rs9469113	G	A	100	PASS	AC=454;AF=0.090655;AN=5008;NS=2504;DP=18818;EAS_AF=0.1488;AMR_AF=0.0274;AFR_AF=0.0779;EUR_AF=0.0109;SAS_AF=0.1748;AA=g|||;VT=SNP
6	32415386	rs9268681	G	A	100	PASS	AC=2253;AF=0.44988;AN=5008;NS=2504;DP=17510;EAS_AF=0.4901;AMR_AF=0.5548;AFR_AF=0.382;EUR_AF=0.4414;SAS_AF=0.4346;AA=G|||;VT=SNP
6	32415422	rs9268682	G	T	100	PASS	AC=2257;AF=0.450679;AN=5008;NS=2504;DP=16655;EAS_AF=0.4921;AMR_AF=0.5562;AFR_AF=0.382;EUR_AF=0.4423;SAS_AF=0.4346;AA=T|||;VT=SNP
6	32415426	rs3135386	A	G	100	PASS	AC=653;AF=0.130391;AN=5008;NS=2504;DP=16575;EAS_AF=0.1448;AMR_AF=0.1398;AFR_AF=0.1263;EUR_AF=0.161;SAS_AF=0.0828;AA=A|||;VT=SNP
6	32415457	rs9268684	G	A	100	PASS	AC=2257;AF=0.450679;AN=5008;NS=2504;DP=15615;EAS_AF=0.4911;AMR_AF=0.5576;AFR_AF=0.382;EUR_AF=0.4423;SAS_AF=0.4346;AA=G|||;VT=SNP
6	32415464	rs9268685	A	T	100	PASS	AC=2259;AF=0.451078;AN=5008;NS=2504;DP=15224;EAS_AF=0.4921;AMR_AF=0.5591;AFR_AF=0.382;EUR_AF=0.4423;SAS_AF=0.4346;AA=A|||;VT=SNP
6	32415522	rs9268686	C	T	100	PASS	AC=2863;AF=0.571685;AN=5008;NS=2504;DP=16511;EAS_AF=0.5427;AMR_AF=0.6715;AFR_AF=0.4796;EUR_AF=0.6223;SAS_AF=0.6033;AA=T|||;VT=SNP
6	32415540	rs9268687	G	T	100	PASS	AC=2258;AF=0.450879;AN=5008;NS=2504;DP=16451;EAS_AF=0.4911;AMR_AF=0.5576;AFR_AF=0.382;EUR_AF=0.4433;SAS_AF=0.4346;AA=G|||;VT=SNP
6	32415585	rs2894256	C	A	100	PASS	AC=2258;AF=0.450879;AN=5008;NS=2504;DP=15307;EAS_AF=0.4911;AMR_AF=0.5576;AFR_AF=0.382;EUR_AF=0.4433;SAS_AF=0.4346;AA=C|||;VT=SNP
6	32415637	rs12525707	G	T	100	PASS	AC=605;AF=0.120807;AN=5008;NS=2504;DP=15837;EAS_AF=0.0516;AMR_AF=0.1138;AFR_AF=0.0976;EUR_AF=0.1789;SAS_AF=0.1687;AA=T|||;VT=SNP
6	32415762	rs12529078	A	G	100	PASS	AC=607;AF=0.121206;AN=5008;NS=2504;DP=16782;EAS_AF=0.0516;AMR_AF=0.1138;AFR_AF=0.0976;EUR_AF=0.1789;SAS_AF=0.1708;AA=A|||;VT=SNP
6	32415788	rs2395183	T	C	100	PASS	AC=461;AF=0.0920527;AN=5008;NS=2504;DP=17088;EAS_AF=0.0794;AMR_AF=0.1326;AFR_AF=0.0537;EUR_AF=0.1571;SAS_AF=0.0613;AA=T|||;VT=SNP
6	32415805	rs13194556	T	C	100	PASS	AC=605;AF=0.120807;AN=5008;NS=2504;DP=17262;EAS_AF=0.0516;AMR_AF=0.1138;AFR_AF=0.0976;EUR_AF=0.1789;SAS_AF=0.1687;AA=T|||;VT=SNP
6	32415858	rs12529093	A	G	100	PASS	AC=605;AF=0.120807;AN=5008;NS=2504;DP=17689;EAS_AF=0.0516;AMR_AF=0.1138;AFR_AF=0.0976;EUR_AF=0.1789;SAS_AF=0.1687;AA=a|||;VT=SNP
6	32415975	rs13209234	G	A	100	PASS	AC=605;AF=0.120807;AN=5008;NS=2504;DP=19671;EAS_AF=0.0516;AMR_AF=0.1138;AFR_AF=0.0976;EUR_AF=0.1789;SAS_AF=0.1687;AA=g|||;VT=SNP
6	32415982	rs28895029	T	C	100	PASS	AC=605;AF=0.120807;AN=5008;NS=2504;DP=19705;EAS_AF=0.0516;AMR_AF=0.1138;AFR_AF=0.0976;EUR_AF=0.1789;SAS_AF=0.1687;AA=t|||;VT=SNP
6	32416052	rs13209045	A	G	100	PASS	AC=605;AF=0.120807;AN=5008;NS=2504;DP=18631;EAS_AF=0.0516;AMR_AF=0.1138;AFR_AF=0.0976;EUR_AF=0.1789;SAS_AF=0.1687;AA=G|||;VT=SNP
6	32416078	rs13209059	A	G	100	PASS	AC=605;AF=0.120807;AN=5008;NS=2504;DP=17992;EAS_AF=0.0516;AMR_AF=0.1138;AFR_AF=0.0976;EUR_AF=0.1789;SAS_AF=0.1687;AA=A|||;VT=SNP
6	32416161	rs28895030	G	A	100	PASS	AC=606;AF=0.121006;AN=5008;NS=2504;DP=19270;EAS_AF=0.0516;AMR_AF=0.1138;AFR_AF=0.0968;EUR_AF=0.1789;SAS_AF=0.1708;AA=G|||;VT=SNP
6	32416175	rs28895031	G	A	100	PASS	AC=606;AF=0.121006;AN=5008;NS=2504;DP=19179;EAS_AF=0.0516;AMR_AF=0.1138;AFR_AF=0.0968;EUR_AF=0.1789;SAS_AF=0.1708;AA=G|||;VT=SNP
6	32416189	rs28895032	T	A	100	PASS	AC=606;AF=0.121006;AN=5008;NS=2504;DP=18803;EAS_AF=0.0516;AMR_AF=0.1138;AFR_AF=0.0968;EUR_AF=0.1789;SAS_AF=0.1708;AA=T|||;VT=SNP
6	32416366	rs3135385	A	G	100	PASS	AC=3511;AF=0.701078;AN=5008;NS=2504;DP=16340;EAS_AF=0.6875;AMR_AF=0.8098;AFR_AF=0.6059;EUR_AF=0.7813;SAS_AF=0.684;AA=G|||;VT=SNP
6	32416469	rs7762488	G	C	100	PASS	AC=2258;AF=0.450879;AN=5008;NS=2504;DP=13816;EAS_AF=0.4901;AMR_AF=0.5591;AFR_AF=0.3828;EUR_AF=0.4423;SAS_AF=0.4346;AA=G|||;VT=SNP
6	32416826	rs9268693	C	T	100	PASS	AC=2253;AF=0.44988;AN=5008;NS=2504;DP=15990;EAS_AF=0.4901;AMR_AF=0.5576;AFR_AF=0.3812;EUR_AF=0.4414;SAS_AF=0.4335;AA=c|||;VT=SNP
6	32417393	rs28895061	C	T	100	PASS	AC=866;AF=0.172923;AN=5008;NS=2504;DP=14542;EAS_AF=0.1458;AMR_AF=0.1282;AFR_AF=0.174;EUR_AF=0.1859;SAS_AF=0.2178;AA=C|||;VT=SNP
6	32417545	rs28895067	T	C	100	PASS	AC=606;AF=0.121006;AN=5008;NS=2504;DP=14860;EAS_AF=0.0516;AMR_AF=0.1138;AFR_AF=0.0976;EUR_AF=0.1789;SAS_AF=0.1697;AA=T|||;VT=SNP
6	32417605	rs28895069	G	A	100	PASS	AC=606;AF=0.121006;AN=5008;NS=2504;DP=14469;EAS_AF=0.0516;AMR_AF=0.1153;AFR_AF=0.0968;EUR_AF=0.1789;SAS_AF=0.1697;AA=G|||;VT=SNP
6	32417674	rs28895070	T	C	100	PASS	AC=607;AF=0.121206;AN=5008;NS=2504;DP=17366;EAS_AF=0.0516;AMR_AF=0.1153;AFR_AF=0.0968;EUR_AF=0.1789;SAS_AF=0.1708;AA=T|||;VT=SNP
6	32417704	rs9268759	C	T	100	PASS	AC=2250;AF=0.449281;AN=5008;NS=2504;DP=18395;EAS_AF=0.4901;AMR_AF=0.5562;AFR_AF=0.382;EUR_AF=0.4414;SAS_AF=0.4305;AA=C|||;VT=SNP
6	32417766	rs28895074	T	C	100	PASS	AC=604;AF=0.120607;AN=5008;NS=2504;DP=19301;EAS_AF=0.0516;AMR_AF=0.1138;AFR_AF=0.0968;EUR_AF=0.1789;SAS_AF=0.1687;AA=T|||;VT=SNP
6	32417825	rs28895075	G	T	100	PASS	AC=604;AF=0.120607;AN=5008;NS=2504;DP=21287;EAS_AF=0.0516;AMR_AF=0.1138;AFR_AF=0.0968;EUR_AF=0.1789;SAS_AF=0.1687;AA=G|||;VT=SNP
6	32417845	rs28895076	T	C	100	PASS	AC=604;AF=0.120607;AN=5008;NS=2504;DP=21331;EAS_AF=0.0516;AMR_AF=0.1138;AFR_AF=0.0968;EUR_AF=0.1789;SAS_AF=0.1687;AA=C|||;VT=SNP
6	32417891	rs28895078	C	G	100	PASS	AC=603;AF=0.120407;AN=5008;NS=2504;DP=20599;EAS_AF=0.0516;AMR_AF=0.1138;AFR_AF=0.0968;EUR_AF=0.1789;SAS_AF=0.1677;AA=C|||;VT=SNP
6	32417932	rs28895080	C	T	100	PASS	AC=603;AF=0.120407;AN=5008;NS=2504;DP=19909;EAS_AF=0.0516;AMR_AF=0.1138;AFR_AF=0.0968;EUR_AF=0.1789;SAS_AF=0.1677;AA=C|||;VT=SNP
6	32417933	rs112336504	G	A	100	PASS	AC=287;AF=0.0573083;AN=5008;NS=2504;DP=19873;EAS_AF=0.0506;AMR_AF=0.0634;AFR_AF=0.028;EUR_AF=0.0974;SAS_AF=0.0583;AA=G|||;VT=SNP
6	32417937	rs9461747	C	T	100	PASS	AC=441;AF=0.0880591;AN=5008;NS=2504;DP=19849;EAS_AF=0.0387;AMR_AF=0.1052;AFR_AF=0.1702;EUR_AF=0.0885;SAS_AF=0.0153;AA=C|||;VT=SNP
6	32418018	rs6937696	C	T	100	PASS	AC=3751;AF=0.749002;AN=5008;NS=2504;DP=20323;EAS_AF=0.7292;AMR_AF=0.804;AFR_AF=0.7262;EUR_AF=0.7197;SAS_AF=0.7914;AA=T|||;VT=SNP
6	32418031	rs6937545	A	C	100	PASS	AC=3751;AF=0.749002;AN=5008;NS=2504;DP=20628;EAS_AF=0.7292;AMR_AF=0.804;AFR_AF=0.7262;EUR_AF=0.7197;SAS_AF=0.7914;AA=C|||;VT=SNP
6	32418067	rs28895081	G	T	100	PASS	AC=604;AF=0.120607;AN=5008;NS=2504;DP=21651;EAS_AF=0.0516;AMR_AF=0.1138;AFR_AF=0.0968;EUR_AF=0.1789;SAS_AF=0.1687;AA=G|||;VT=SNP
6	32418188	rs9469114	G	T	100	PASS	AC=441;AF=0.0880591;AN=5008;NS=2504;DP=19826;EAS_AF=0.0387;AMR_AF=0.1052;AFR_AF=0.1702;EUR_AF=0.0885;SAS_AF=0.0153;AA=G|||;VT=SNP
6	32418227	rs6938382	G	A	100	PASS	AC=894;AF=0.178514;AN=5008;NS=2504;DP=19488;EAS_AF=0.1875;AMR_AF=0.1326;AFR_AF=0.2474;EUR_AF=0.0994;SAS_AF=0.1902;AA=G|||;VT=SNP
6	32418251	rs28895085	T	C	100	PASS	AC=604;AF=0.120607;AN=5008;NS=2504;DP=19172;EAS_AF=0.0516;AMR_AF=0.1138;AFR_AF=0.0976;EUR_AF=0.1789;SAS_AF=0.1677;AA=T|||;VT=SNP
6	32418300	rs28895086	G	C	100	PASS	AC=604;AF=0.120607;AN=5008;NS=2504;DP=18930;EAS_AF=0.0516;AMR_AF=0.1138;AFR_AF=0.0976;EUR_AF=0.1789;SAS_AF=0.1677;AA=G|||;VT=SNP
6	32418330	rs28895087	C	A	100	PASS	AC=604;AF=0.120607;AN=5008;NS=2504;DP=18988;EAS_AF=0.0516;AMR_AF=0.1138;AFR_AF=0.0976;EUR_AF=0.1789;SAS_AF=0.1677;AA=C|||;VT=SNP
6	32418396	rs28895088	C	A	100	PASS	AC=599;AF=0.119609;AN=5008;NS=2504;DP=20823;EAS_AF=0.0516;AMR_AF=0.1095;AFR_AF=0.0983;EUR_AF=0.1779;SAS_AF=0.1656;AA=C|||;VT=SNP
6	32418416	rs9268763	C	T	100	PASS	AC=1945;AF=0.388379;AN=5008;NS=2504;DP=20790;EAS_AF=0.4871;AMR_AF=0.4452;AFR_AF=0.27;EUR_AF=0.3648;SAS_AF=0.4305;AA=C|||;VT=SNP
6	32418434	rs28895089	C	T	100	PASS	AC=599;AF=0.119609;AN=5008;NS=2504;DP=20815;EAS_AF=0.0516;AMR_AF=0.1095;AFR_AF=0.0983;EUR_AF=0.1779;SAS_AF=0.1656;AA=C|||;VT=SNP
6	32418546	rs28895090	A	G	100	PASS	AC=602;AF=0.120208;AN=5008;NS=2504;DP=19902;EAS_AF=0.0516;AMR_AF=0.1124;AFR_AF=0.0983;EUR_AF=0.1789;SAS_AF=0.1656;AA=G|||;VT=SNP
6	32418561	rs9268764	T	C	100	PASS	AC=2254;AF=0.45008;AN=5008;NS=2504;DP=19173;EAS_AF=0.4901;AMR_AF=0.5591;AFR_AF=0.3805;EUR_AF=0.4414;SAS_AF=0.4346;AA=T|||;VT=SNP
6	32418579	rs9268765	A	C	100	PASS	AC=2856;AF=0.570288;AN=5008;NS=2504;DP=18423;EAS_AF=0.5417;AMR_AF=0.6715;AFR_AF=0.4788;EUR_AF=0.6203;SAS_AF=0.6002;AA=C|||;VT=SNP
6	32418622	rs28895091	T	G	100	PASS	AC=603;AF=0.120407;AN=5008;NS=2504;DP=18466;EAS_AF=0.0516;AMR_AF=0.1138;AFR_AF=0.0976;EUR_AF=0.1789;SAS_AF=0.1667;AA=T|||;VT=SNP
6	32418649	rs28895092	C	A	100	PASS	AC=603;AF=0.120407;AN=5008;NS=2504;DP=18336;EAS_AF=0.0516;AMR_AF=0.1138;AFR_AF=0.0976;EUR_AF=0.1789;SAS_AF=0.1667;AA=C|||;VT=SNP
6	32418657	rs28895093	G	A	100	PASS	AC=603;AF=0.120407;AN=5008;NS=2504;DP=18272;EAS_AF=0.0516;AMR_AF=0.1138;AFR_AF=0.0976;EUR_AF=0.1789;SAS_AF=0.1667;AA=G|||;VT=SNP
6	32418710	rs9268766	C	A	100	PASS	AC=3749;AF=0.748602;AN=5008;NS=2504;DP=17410;EAS_AF=0.7292;AMR_AF=0.804;AFR_AF=0.7254;EUR_AF=0.7197;SAS_AF=0.7904;AA=A|||;VT=SNP
6	32418848	rs28895095	G	A	100	PASS	AC=592;AF=0.118211;AN=5008;NS=2504;DP=16857;EAS_AF=0.0516;AMR_AF=0.1124;AFR_AF=0.0953;EUR_AF=0.175;SAS_AF=0.1636;AA=A|||;VT=SNP
6	32418923	rs13215138	T	G	100	PASS	AC=596;AF=0.11901;AN=5008;NS=2504;DP=16646;EAS_AF=0.0516;AMR_AF=0.1138;AFR_AF=0.0961;EUR_AF=0.1779;SAS_AF=0.1626;AA=T|||;VT=SNP
6	32418948	rs9461748	T	C	100	PASS	AC=704;AF=0.140575;AN=5008;NS=2504;DP=16320;EAS_AF=0.1329;AMR_AF=0.1196;AFR_AF=0.2466;EUR_AF=0.0964;SAS_AF=0.0654;AA=T|||;VT=SNP
6	32418986	rs13199346	G	T	100	PASS	AC=595;AF=0.11881;AN=5008;NS=2504;DP=17189;EAS_AF=0.0516;AMR_AF=0.1138;AFR_AF=0.0961;EUR_AF=0.1779;SAS_AF=0.1616;AA=G|||;VT=SNP
6	32419012	rs13199014	A	C	100	PASS	AC=594;AF=0.11861;AN=5008;NS=2504;DP=16946;EAS_AF=0.0516;AMR_AF=0.1138;AFR_AF=0.0953;EUR_AF=0.1779;SAS_AF=0.1616;AA=A|||;VT=SNP
6	32419022	rs9268767	T	C	100	PASS	AC=2260;AF=0.451278;AN=5008;NS=2504;DP=16666;EAS_AF=0.4901;AMR_AF=0.5576;AFR_AF=0.3835;EUR_AF=0.4423;SAS_AF=0.4366;AA=T|||;VT=SNP
6	32419116	rs12528026	A	G	100	PASS	AC=441;AF=0.0880591;AN=5008;NS=2504;DP=15920;EAS_AF=0.0387;AMR_AF=0.1052;AFR_AF=0.1702;EUR_AF=0.0885;SAS_AF=0.0153;AA=A|||;VT=SNP
6	32419117	rs13199259	C	T	100	PASS	AC=595;AF=0.11881;AN=5008;NS=2504;DP=15897;EAS_AF=0.0516;AMR_AF=0.1124;AFR_AF=0.0946;EUR_AF=0.1789;SAS_AF=0.1636;AA=T|||;VT=SNP
6	32419204	rs12524661	G	A	100	PASS	AC=441;AF=0.0880591;AN=5008;NS=2504;DP=17310;EAS_AF=0.0387;AMR_AF=0.1052;AFR_AF=0.1702;EUR_AF=0.0885;SAS_AF=0.0153;AA=G|||;VT=SNP
6	32419291	rs9268768	C	T	100	PASS	AC=2251;AF=0.449481;AN=5008;NS=2504;DP=17662;EAS_AF=0.4901;AMR_AF=0.5576;AFR_AF=0.3805;EUR_AF=0.4414;SAS_AF=0.4325;AA=C|||;VT=SNP
6	32419312	rs13199443	A	G	100	PASS	AC=603;AF=0.120407;AN=5008;NS=2504;DP=18263;EAS_AF=0.0516;AMR_AF=0.1153;AFR_AF=0.0961;EUR_AF=0.1789;SAS_AF=0.1677;AA=A|||;VT=SNP
6	32419415	rs28895100	A	G	100	PASS	AC=598;AF=0.119409;AN=5008;NS=2504;DP=19242;EAS_AF=0.0506;AMR_AF=0.111;AFR_AF=0.0961;EUR_AF=0.1789;SAS_AF=0.1667;AA=A|||;VT=SNP
6	32419439	rs28895101	C	T	100	PASS	AC=599;AF=0.119609;AN=5008;NS=2504;DP=19595;EAS_AF=0.0506;AMR_AF=0.111;AFR_AF=0.0968;EUR_AF=0.1789;SAS_AF=0.1667;AA=C|||;VT=SNP
6	32419447	rs28895102	C	A	100	PASS	AC=599;AF=0.119609;AN=5008;NS=2504;DP=19309;EAS_AF=0.0506;AMR_AF=0.111;AFR_AF=0.0968;EUR_AF=0.1789;SAS_AF=0.1667;AA=C|||;VT=SNP
6	32419464	rs28895103	G	A	100	PASS	AC=592;AF=0.118211;AN=5008;NS=2504;DP=19502;EAS_AF=0.0516;AMR_AF=0.111;AFR_AF=0.0961;EUR_AF=0.171;SAS_AF=0.1677;AA=G|||;VT=SNP
6	32419527	rs28895104	T	C	100	PASS	AC=606;AF=0.121006;AN=5008;NS=2504;DP=20675;EAS_AF=0.0526;AMR_AF=0.1138;AFR_AF=0.0976;EUR_AF=0.1789;SAS_AF=0.1687;AA=T|||;VT=SNP
6	32419547	rs6912728	G	T	100	PASS	AC=2252;AF=0.449681;AN=5008;NS=2504;DP=21110;EAS_AF=0.4901;AMR_AF=0.5576;AFR_AF=0.3812;EUR_AF=0.4414;SAS_AF=0.4325;AA=G|||;VT=SNP
6	32419553	rs28895105	T	C	100	PASS	AC=606;AF=0.121006;AN=5008;NS=2504;DP=21202;EAS_AF=0.0526;AMR_AF=0.1138;AFR_AF=0.0976;EUR_AF=0.1789;SAS_AF=0.1687;AA=T|||;VT=SNP
6	32419576	rs28895106	G	A	100	PASS	AC=605;AF=0.120807;AN=5008;NS=2504;DP=21212;EAS_AF=0.0516;AMR_AF=0.1138;AFR_AF=0.0976;EUR_AF=0.1789;SAS_AF=0.1687;AA=G|||;VT=SNP
6	32419782	rs28895107	T	C	100	PASS	AC=605;AF=0.120807;AN=5008;NS=2504;DP=20811;EAS_AF=0.0516;AMR_AF=0.1138;AFR_AF=0.0976;EUR_AF=0.1789;SAS_AF=0.1687;AA=T|||;VT=SNP
6	32419860	rs28895108	T	G	100	PASS	AC=605;AF=0.120807;AN=5008;NS=2504;DP=19962;EAS_AF=0.0516;AMR_AF=0.1138;AFR_AF=0.0976;EUR_AF=0.1789;SAS_AF=0.1687;AA=T|||;VT=SNP
6	32419880	rs28895109	T	C	100	PASS	AC=605;AF=0.120807;AN=5008;NS=2504;DP=19674;EAS_AF=0.0516;AMR_AF=0.1138;AFR_AF=0.0976;EUR_AF=0.1789;SAS_AF=0.1687;AA=T|||;VT=SNP
6	32419908	rs6457588	A	C	100	PASS	AC=2253;AF=0.44988;AN=5008;NS=2504;DP=19488;EAS_AF=0.4901;AMR_AF=0.5576;AFR_AF=0.3812;EUR_AF=0.4414;SAS_AF=0.4335;AA=A|||;VT=SNP
6	32419994	rs9469116	G	A	100	PASS	AC=440;AF=0.0878594;AN=5008;NS=2504;DP=19144;EAS_AF=0.0387;AMR_AF=0.1052;AFR_AF=0.1694;EUR_AF=0.0885;SAS_AF=0.0153;AA=G|||;VT=SNP
6	32420071	rs28895114	T	C	100	PASS	AC=613;AF=0.122404;AN=5008;NS=2504;DP=21288;EAS_AF=0.0516;AMR_AF=0.1138;AFR_AF=0.1036;EUR_AF=0.1789;SAS_AF=0.1687;AA=T|||;VT=SNP
6	32420133	rs28895115	C	A	100	PASS	AC=605;AF=0.120807;AN=5008;NS=2504;DP=21053;EAS_AF=0.0516;AMR_AF=0.1138;AFR_AF=0.0976;EUR_AF=0.1789;SAS_AF=0.1687;AA=C|||;VT=SNP
6	32420138	rs3129893	C	A	100	PASS	AC=462;AF=0.0922524;AN=5008;NS=2504;DP=20989;EAS_AF=0.0794;AMR_AF=0.1326;AFR_AF=0.0545;EUR_AF=0.1571;SAS_AF=0.0613;AA=C|||;VT=SNP
6	32420164	rs28895116	G	T	100	PASS	AC=605;AF=0.120807;AN=5008;NS=2504;DP=20831;EAS_AF=0.0516;AMR_AF=0.1138;AFR_AF=0.0976;EUR_AF=0.1789;SAS_AF=0.1687;AA=G|||;VT=SNP
6	32420179	rs7754768	C	T	100	PASS	AC=2857;AF=0.570487;AN=5008;NS=2504;DP=20918;EAS_AF=0.5417;AMR_AF=0.6715;AFR_AF=0.4788;EUR_AF=0.6203;SAS_AF=0.6012;AA=T|||;VT=SNP
6	32420238	rs7775108	T	C	100	PASS	AC=2857;AF=0.570487;AN=5008;NS=2504;DP=21137;EAS_AF=0.5417;AMR_AF=0.6715;AFR_AF=0.4788;EUR_AF=0.6203;SAS_AF=0.6012;AA=C|||;VT=SNP
6	32420286	rs3129894	G	A	100	PASS	AC=462;AF=0.0922524;AN=5008;NS=2504;DP=20113;EAS_AF=0.0794;AMR_AF=0.1326;AFR_AF=0.0545;EUR_AF=0.1571;SAS_AF=0.0613;AA=G|||;VT=SNP
6	32420324	rs28895117	G	T	100	PASS	AC=605;AF=0.120807;AN=5008;NS=2504;DP=20335;EAS_AF=0.0516;AMR_AF=0.1138;AFR_AF=0.0976;EUR_AF=0.1789;SAS_AF=0.1687;AA=G|||;VT=SNP
6	32420372	rs9268778	A	T	100	PASS	AC=2252;AF=0.449681;AN=5008;NS=2504;DP=21269;EAS_AF=0.4901;AMR_AF=0.5576;AFR_AF=0.3812;EUR_AF=0.4414;SAS_AF=0.4325;AA=A|||;VT=SNP
6	32420599	rs9501632	C	T	100	PASS	AC=519;AF=0.103634;AN=5008;NS=2504;DP=20894;EAS_AF=0.2143;AMR_AF=0.0274;AFR_AF=0.0772;EUR_AF=0.0109;SAS_AF=0.1748;AA=C|||;VT=SNP
6	32420600	rs13207455	G	A	100	PASS	AC=605;AF=0.120807;AN=5008;NS=2504;DP=20824;EAS_AF=0.0516;AMR_AF=0.1138;AFR_AF=0.0976;EUR_AF=0.1789;SAS_AF=0.1687;AA=G|||;VT=SNP
6	32420701	rs28895118	G	A	100	PASS	AC=604;AF=0.120607;AN=5008;NS=2504;DP=18727;EAS_AF=0.0516;AMR_AF=0.1138;AFR_AF=0.0976;EUR_AF=0.1789;SAS_AF=0.1677;AA=G|||;VT=SNP
6	32420758	rs28895120	T	C	100	PASS	AC=602;AF=0.120208;AN=5008;NS=2504;DP=17263;EAS_AF=0.0516;AMR_AF=0.1124;AFR_AF=0.0968;EUR_AF=0.1789;SAS_AF=0.1677;AA=T|||;VT=SNP
6	32420761	rs9501633	T	C	100	PASS	AC=453;AF=0.0904553;AN=5008;NS=2504;DP=17164;EAS_AF=0.1488;AMR_AF=0.0274;AFR_AF=0.0772;EUR_AF=0.0109;SAS_AF=0.1748;AA=T|||;VT=SNP
6	32420943	rs111255178	C	T	100	PASS	AC=288;AF=0.057508;AN=5008;NS=2504;DP=15830;EAS_AF=0.0506;AMR_AF=0.0648;AFR_AF=0.028;EUR_AF=0.0974;SAS_AF=0.0583;AA=C|||;VT=SNP
6	32421071	rs7760260	G	A	100	PASS	AC=895;AF=0.178714;AN=5008;NS=2504;DP=17524;EAS_AF=0.1875;AMR_AF=0.1326;AFR_AF=0.2474;EUR_AF=0.0994;SAS_AF=0.1912;AA=G|||;VT=SNP
6	32421110	rs13193730	T	C	100	PASS	AC=605;AF=0.120807;AN=5008;NS=2504;DP=18062;EAS_AF=0.0516;AMR_AF=0.1124;AFR_AF=0.0976;EUR_AF=0.1789;SAS_AF=0.1697;AA=T|||;VT=SNP
6	32421129	rs13207824	A	G	100	PASS	AC=604;AF=0.120607;AN=5008;NS=2504;DP=17854;EAS_AF=0.0516;AMR_AF=0.1124;AFR_AF=0.0976;EUR_AF=0.1789;SAS_AF=0.1687;AA=A|||;VT=SNP
6	32421152	rs13208132	G	A	100	PASS	AC=606;AF=0.121006;AN=5008;NS=2504;DP=17716;EAS_AF=0.0516;AMR_AF=0.1124;AFR_AF=0.0983;EUR_AF=0.1789;SAS_AF=0.1697;AA=G|||;VT=SNP
6	32421154	rs9268792	A	G	100	PASS	AC=2250;AF=0.449281;AN=5008;NS=2504;DP=17653;EAS_AF=0.4901;AMR_AF=0.5591;AFR_AF=0.3805;EUR_AF=0.4414;SAS_AF=0.4305;AA=A|||;VT=SNP
6	32421190	rs28895131	T	C	100	PASS	AC=605;AF=0.120807;AN=5008;NS=2504;DP=17689;EAS_AF=0.0516;AMR_AF=0.1138;AFR_AF=0.0976;EUR_AF=0.1789;SAS_AF=0.1687;AA=T|||;VT=SNP
6	32421227	rs3129895	A	G	100	PASS	AC=4213;AF=0.841254;AN=5008;NS=2504;DP=17915;EAS_AF=0.8085;AMR_AF=0.9366;AFR_AF=0.7806;EUR_AF=0.8767;SAS_AF=0.8528;AA=a|||;VT=SNP
6	32421271	rs28895132	G	A	100	PASS	AC=605;AF=0.120807;AN=5008;NS=2504;DP=19231;EAS_AF=0.0516;AMR_AF=0.1138;AFR_AF=0.0976;EUR_AF=0.1789;SAS_AF=0.1687;AA=G|||;VT=SNP
6	32421272	rs3129896	G	A	100	PASS	AC=462;AF=0.0922524;AN=5008;NS=2504;DP=19205;EAS_AF=0.0794;AMR_AF=0.1326;AFR_AF=0.0545;EUR_AF=0.1571;SAS_AF=0.0613;AA=G|||;VT=SNP
6	32421345	rs7760600	G	A	100	PASS	AC=441;AF=0.0880591;AN=5008;NS=2504;DP=19929;EAS_AF=0.0387;AMR_AF=0.1052;AFR_AF=0.1702;EUR_AF=0.0885;SAS_AF=0.0153;AA=G|||;VT=SNP
6	32421391	rs28895133	A	C	100	PASS	AC=605;AF=0.120807;AN=5008;NS=2504;DP=21010;EAS_AF=0.0516;AMR_AF=0.1138;AFR_AF=0.0976;EUR_AF=0.1789;SAS_AF=0.1687;AA=A|||;VT=SNP
6	32421423	rs28895134	C	T	100	PASS	AC=605;AF=0.120807;AN=5008;NS=2504;DP=21635;EAS_AF=0.0516;AMR_AF=0.1138;AFR_AF=0.0976;EUR_AF=0.1789;SAS_AF=0.1687;AA=C|||;VT=SNP
6	32421442	rs28895135	T	G	100	PASS	AC=605;AF=0.120807;AN=5008;NS=2504;DP=21524;EAS_AF=0.0516;AMR_AF=0.1138;AFR_AF=0.0976;EUR_AF=0.1789;SAS_AF=0.1687;AA=G|||;VT=SNP
6	32421469	rs3129897	G	A	100	PASS	AC=200;AF=0.0399361;AN=5008;NS=2504;DP=21301;EAS_AF=0.0149;AMR_AF=0.0937;AFR_AF=0.0068;EUR_AF=0.1074;SAS_AF=0.0031;AA=G|||;VT=SNP
6	32421504	rs28895136	T	C	100	PASS	AC=605;AF=0.120807;AN=5008;NS=2504;DP=20415;EAS_AF=0.0516;AMR_AF=0.1138;AFR_AF=0.0976;EUR_AF=0.1789;SAS_AF=0.1687;AA=C|||;VT=SNP
6	32421564	rs28895137	G	A	100	PASS	AC=605;AF=0.120807;AN=5008;NS=2504;DP=21031;EAS_AF=0.0516;AMR_AF=0.1138;AFR_AF=0.0976;EUR_AF=0.1789;SAS_AF=0.1687;AA=G|||;VT=SNP
6	32421631	rs7764351	A	G	100	PASS	AC=894;AF=0.178514;AN=5008;NS=2504;DP=20580;EAS_AF=0.1875;AMR_AF=0.1326;AFR_AF=0.2474;EUR_AF=0.0994;SAS_AF=0.1902;AA=A|||;VT=SNP
6	32421709	rs28895142	T	C	100	PASS	AC=604;AF=0.120607;AN=5008;NS=2504;DP=20732;EAS_AF=0.0516;AMR_AF=0.1138;AFR_AF=0.0976;EUR_AF=0.1779;SAS_AF=0.1687;AA=T|||;VT=SNP
6	32421735	rs9268798	T	C	100	PASS	AC=2252;AF=0.449681;AN=5008;NS=2504;DP=20978;EAS_AF=0.4891;AMR_AF=0.5576;AFR_AF=0.3812;EUR_AF=0.4423;SAS_AF=0.4325;AA=T|||;VT=SNP
6	32421739	rs28895143	A	G	100	PASS	AC=604;AF=0.120607;AN=5008;NS=2504;DP=20752;EAS_AF=0.0516;AMR_AF=0.1138;AFR_AF=0.0976;EUR_AF=0.1779;SAS_AF=0.1687;AA=A|||;VT=SNP
6	32421794	rs28895144	A	G	100	PASS	AC=605;AF=0.120807;AN=5008;NS=2504;DP=21733;EAS_AF=0.0516;AMR_AF=0.1138;AFR_AF=0.0976;EUR_AF=0.1789;SAS_AF=0.1687;AA=A|||;VT=SNP
6	32421798	rs6457590	G	T	100	PASS	AC=894;AF=0.178514;AN=5008;NS=2504;DP=21761;EAS_AF=0.1875;AMR_AF=0.1326;AFR_AF=0.2474;EUR_AF=0.0994;SAS_AF=0.1902;AA=G|||;VT=SNP
6	32421861	rs28895145	T	C	100	PASS	AC=606;AF=0.121006;AN=5008;NS=2504;DP=21187;EAS_AF=0.0516;AMR_AF=0.1138;AFR_AF=0.0976;EUR_AF=0.1799;SAS_AF=0.1687;AA=C|||;VT=SNP
6	32421910	rs28895146	A	G	100	PASS	AC=604;AF=0.120607;AN=5008;NS=2504;DP=21584;EAS_AF=0.0516;AMR_AF=0.1138;AFR_AF=0.0976;EUR_AF=0.1779;SAS_AF=0.1687;AA=A|||;VT=SNP
6	32422035	rs28895147	A	G	100	PASS	AC=599;AF=0.119609;AN=5008;NS=2504;DP=19183;EAS_AF=0.0516;AMR_AF=0.1124;AFR_AF=0.0976;EUR_AF=0.1769;SAS_AF=0.1656;AA=A|||;VT=SNP
6	32422125	rs3129898	G	A	100	PASS	AC=4213;AF=0.841254;AN=5008;NS=2504;DP=18234;EAS_AF=0.8085;AMR_AF=0.9366;AFR_AF=0.7806;EUR_AF=0.8767;SAS_AF=0.8528;AA=A|||;VT=SNP
6	32422136	rs28895154	A	G	100	PASS	AC=604;AF=0.120607;AN=5008;NS=2504;DP=18613;EAS_AF=0.0516;AMR_AF=0.1124;AFR_AF=0.0976;EUR_AF=0.1799;SAS_AF=0.1677;AA=A|||;VT=SNP
6	32422191	rs2097442	G	A	100	PASS	AC=701;AF=0.139976;AN=5008;NS=2504;DP=18417;EAS_AF=0.0516;AMR_AF=0.1326;AFR_AF=0.1006;EUR_AF=0.2575;SAS_AF=0.1687;AA=G|||;VT=SNP
6	32422259	rs2097441	A	C	100	PASS	AC=2253;AF=0.44988;AN=5008;NS=2504;DP=17930;EAS_AF=0.4901;AMR_AF=0.5591;AFR_AF=0.3812;EUR_AF=0.4414;SAS_AF=0.4325;AA=A|||;VT=SNP
6	32422305	rs13212411	C	T	100	PASS	AC=604;AF=0.120607;AN=5008;NS=2504;DP=17835;EAS_AF=0.0516;AMR_AF=0.1124;AFR_AF=0.0976;EUR_AF=0.1789;SAS_AF=0.1687;AA=C|||;VT=SNP
6	32422348	rs13212435	C	T	100	PASS	AC=681;AF=0.135982;AN=5008;NS=2504;DP=19837;EAS_AF=0.0655;AMR_AF=0.1787;AFR_AF=0.0991;EUR_AF=0.1909;SAS_AF=0.1718;AA=C|||;VT=SNP
6	32422373	rs28895155	G	A	100	PASS	AC=604;AF=0.120607;AN=5008;NS=2504;DP=19516;EAS_AF=0.0516;AMR_AF=0.1124;AFR_AF=0.0976;EUR_AF=0.1789;SAS_AF=0.1687;AA=G|||;VT=SNP
6	32422419	rs28895156	G	A	100	PASS	AC=604;AF=0.120607;AN=5008;NS=2504;DP=18221;EAS_AF=0.0516;AMR_AF=0.1124;AFR_AF=0.0976;EUR_AF=0.1789;SAS_AF=0.1687;AA=G|||;VT=SNP
6	32422430	rs13212453	A	G	100	PASS	AC=604;AF=0.120607;AN=5008;NS=2504;DP=17824;EAS_AF=0.0516;AMR_AF=0.1124;AFR_AF=0.0976;EUR_AF=0.1789;SAS_AF=0.1687;AA=A|||;VT=SNP
6	32422566	rs13215827	C	T	100	PASS	AC=605;AF=0.120807;AN=5008;NS=2504;DP=16209;EAS_AF=0.0516;AMR_AF=0.1138;AFR_AF=0.0976;EUR_AF=0.1789;SAS_AF=0.1687;AA=C|||;VT=SNP
6	32422677	rs28895157	T	G	100	PASS	AC=602;AF=0.120208;AN=5008;NS=2504;DP=16735;EAS_AF=0.0516;AMR_AF=0.1138;AFR_AF=0.0953;EUR_AF=0.1799;SAS_AF=0.1677;AA=G|||;VT=SNP
6	32422708	rs28895158	T	C	100	PASS	AC=602;AF=0.120208;AN=5008;NS=2504;DP=17902;EAS_AF=0.0516;AMR_AF=0.1138;AFR_AF=0.0953;EUR_AF=0.1799;SAS_AF=0.1677;AA=T|||;VT=SNP
6	32422833	rs28895166	C	T	100	PASS	AC=605;AF=0.120807;AN=5008;NS=2504;DP=21762;EAS_AF=0.0516;AMR_AF=0.1138;AFR_AF=0.0976;EUR_AF=0.1789;SAS_AF=0.1687;AA=C|||;VT=SNP
6	32422844	rs28895167	C	T	100	PASS	AC=605;AF=0.120807;AN=5008;NS=2504;DP=21502;EAS_AF=0.0516;AMR_AF=0.1138;AFR_AF=0.0976;EUR_AF=0.1789;SAS_AF=0.1687;AA=C|||;VT=SNP
6	32422867	rs28895168	A	G	100	PASS	AC=605;AF=0.120807;AN=5008;NS=2504;DP=21195;EAS_AF=0.0516;AMR_AF=0.1138;AFR_AF=0.0976;EUR_AF=0.1789;SAS_AF=0.1687;AA=A|||;VT=SNP
6	32422920	rs28895169	A	G	100	PASS	AC=605;AF=0.120807;AN=5008;NS=2504;DP=21120;EAS_AF=0.0516;AMR_AF=0.1138;AFR_AF=0.0976;EUR_AF=0.1789;SAS_AF=0.1687;AA=A|||;VT=SNP
6	32422934	rs28895170	G	A	100	PASS	AC=605;AF=0.120807;AN=5008;NS=2504;DP=20933;EAS_AF=0.0516;AMR_AF=0.1138;AFR_AF=0.0976;EUR_AF=0.1789;SAS_AF=0.1687;AA=G|||;VT=SNP
6	32423021	rs28895171	G	A	100	PASS	AC=606;AF=0.121006;AN=5008;NS=2504;DP=19960;EAS_AF=0.0516;AMR_AF=0.1138;AFR_AF=0.0976;EUR_AF=0.1789;SAS_AF=0.1697;AA=G|||;VT=SNP
6	32423058	rs28895172	A	G	100	PASS	AC=606;AF=0.121006;AN=5008;NS=2504;DP=19836;EAS_AF=0.0516;AMR_AF=0.1138;AFR_AF=0.0976;EUR_AF=0.1789;SAS_AF=0.1697;AA=A|||;VT=SNP
6	32423108	rs28895173	T	C	100	PASS	AC=605;AF=0.120807;AN=5008;NS=2504;DP=18190;EAS_AF=0.0516;AMR_AF=0.1124;AFR_AF=0.0976;EUR_AF=0.1789;SAS_AF=0.1697;AA=T|||;VT=SNP
6	32423135	rs28895174	C	T	100	PASS	AC=605;AF=0.120807;AN=5008;NS=2504;DP=17107;EAS_AF=0.0516;AMR_AF=0.1124;AFR_AF=0.0976;EUR_AF=0.1789;SAS_AF=0.1697;AA=C|||;VT=SNP
6	32423152	rs28895175	C	T	100	PASS	AC=605;AF=0.120807;AN=5008;NS=2504;DP=16114;EAS_AF=0.0516;AMR_AF=0.1124;AFR_AF=0.0976;EUR_AF=0.1789;SAS_AF=0.1697;AA=C|||;VT=SNP
6	32423194	rs28895176	C	T	100	PASS	AC=606;AF=0.121006;AN=5008;NS=2504;DP=15622;EAS_AF=0.0516;AMR_AF=0.1138;AFR_AF=0.0976;EUR_AF=0.1789;SAS_AF=0.1697;AA=C|||;VT=SNP
6	32423195	rs113928914	G	A	100	PASS	AC=440;AF=0.0878594;AN=5008;NS=2504;DP=15442;EAS_AF=0.0387;AMR_AF=0.1052;AFR_AF=0.1702;EUR_AF=0.0885;SAS_AF=0.0143;AA=g|||;VT=SNP
6	32423298	rs28895180	A	T	100	PASS	AC=600;AF=0.119808;AN=5008;NS=2504;DP=16097;EAS_AF=0.0516;AMR_AF=0.1124;AFR_AF=0.0976;EUR_AF=0.1769;SAS_AF=0.1667;AA=A|||;VT=SNP
6	32423355	rs9268804	C	G	100	PASS	AC=1941;AF=0.38758;AN=5008;NS=2504;DP=18639;EAS_AF=0.4871;AMR_AF=0.4438;AFR_AF=0.27;EUR_AF=0.3638;SAS_AF=0.4284;AA=C|||;VT=SNP
6	32423409	rs57723712	A	C	100	PASS	AC=894;AF=0.178514;AN=5008;NS=2504;DP=15316;EAS_AF=0.1875;AMR_AF=0.1326;AFR_AF=0.2474;EUR_AF=0.0994;SAS_AF=0.1902;AA=A|||;VT=SNP
6	32423707	rs13220234	C	T	100	PASS	AC=605;AF=0.120807;AN=5008;NS=2504;DP=16163;EAS_AF=0.0516;AMR_AF=0.1138;AFR_AF=0.0976;EUR_AF=0.1789;SAS_AF=0.1687;AA=C|||;VT=SNP
6	32423708	rs13220135	A	G	100	PASS	AC=605;AF=0.120807;AN=5008;NS=2504;DP=16251;EAS_AF=0.0516;AMR_AF=0.1138;AFR_AF=0.0976;EUR_AF=0.1789;SAS_AF=0.1687;AA=A|||;VT=SNP
6	32423727	rs13220485	G	A	100	PASS	AC=605;AF=0.120807;AN=5008;NS=2504;DP=15868;EAS_AF=0.0516;AMR_AF=0.1138;AFR_AF=0.0976;EUR_AF=0.1789;SAS_AF=0.1687;AA=G|||;VT=SNP
6	32423915	rs9268807	C	G	100	PASS	AC=4214;AF=0.841454;AN=5008;NS=2504;DP=19036;EAS_AF=0.8085;AMR_AF=0.9366;AFR_AF=0.7806;EUR_AF=0.8767;SAS_AF=0.8538;AA=G|||;VT=SNP
6	32423933	rs13220531	C	T	100	PASS	AC=606;AF=0.121006;AN=5008;NS=2504;DP=18767;EAS_AF=0.0516;AMR_AF=0.1138;AFR_AF=0.0976;EUR_AF=0.1789;SAS_AF=0.1697;AA=C|||;VT=SNP
6	32423991	rs13206262	T	C	100	PASS	AC=605;AF=0.120807;AN=5008;NS=2504;DP=11889;EAS_AF=0.0516;AMR_AF=0.1138;AFR_AF=0.0976;EUR_AF=0.1789;SAS_AF=0.1687;AA=T|||;VT=SNP
6	32424013	rs13206273	T	C	100	PASS	AC=605;AF=0.120807;AN=5008;NS=2504;DP=16313;EAS_AF=0.0516;AMR_AF=0.1138;AFR_AF=0.0976;EUR_AF=0.1789;SAS_AF=0.1687;AA=T|||;VT=SNP
6	32424031	rs13220657	C	T	100	PASS	AC=605;AF=0.120807;AN=5008;NS=2504;DP=19188;EAS_AF=0.0516;AMR_AF=0.1138;AFR_AF=0.0976;EUR_AF=0.1789;SAS_AF=0.1687;AA=C|||;VT=SNP
6	32424094	rs13220667	A	G	100	PASS	AC=604;AF=0.120607;AN=5008;NS=2504;DP=19402;EAS_AF=0.0516;AMR_AF=0.1138;AFR_AF=0.0976;EUR_AF=0.1789;SAS_AF=0.1677;AA=A|||;VT=SNP
6	32424108	rs7776297	C	T	100	PASS	AC=894;AF=0.178514;AN=5008;NS=2504;DP=19449;EAS_AF=0.1885;AMR_AF=0.1311;AFR_AF=0.2474;EUR_AF=0.0994;SAS_AF=0.1902;AA=C|||;VT=SNP
6	32424176	rs9268808	G	T	100	PASS	AC=2253;AF=0.44988;AN=5008;NS=2504;DP=20481;EAS_AF=0.4901;AMR_AF=0.5576;AFR_AF=0.3812;EUR_AF=0.4414;SAS_AF=0.4335;AA=G|||;VT=SNP
6	32424192	rs56083136	A	G	100	PASS	AC=453;AF=0.0904553;AN=5008;NS=2504;DP=20957;EAS_AF=0.1488;AMR_AF=0.0274;AFR_AF=0.0772;EUR_AF=0.0109;SAS_AF=0.1748;AA=A|||;VT=SNP
6	32424265	rs9268809	T	C	100	PASS	AC=2252;AF=0.449681;AN=5008;NS=2504;DP=22756;EAS_AF=0.4901;AMR_AF=0.5576;AFR_AF=0.3812;EUR_AF=0.4414;SAS_AF=0.4325;AA=T|||;VT=SNP
6	32424296	rs9268810	C	T	100	PASS	AC=2252;AF=0.449681;AN=5008;NS=2504;DP=22582;EAS_AF=0.4901;AMR_AF=0.5576;AFR_AF=0.3812;EUR_AF=0.4414;SAS_AF=0.4325;AA=C|||;VT=SNP
6	32424370	rs9268811	G	T	100	PASS	AC=2252;AF=0.449681;AN=5008;NS=2504;DP=22099;EAS_AF=0.4901;AMR_AF=0.5576;AFR_AF=0.3812;EUR_AF=0.4414;SAS_AF=0.4325;AA=G|||;VT=SNP
6	32424380	rs28895187	G	A	100	PASS	AC=605;AF=0.120807;AN=5008;NS=2504;DP=22129;EAS_AF=0.0516;AMR_AF=0.1138;AFR_AF=0.0976;EUR_AF=0.1789;SAS_AF=0.1687;AA=G|||;VT=SNP
6	32424496	rs59803593	A	G	100	PASS	AC=141;AF=0.028155;AN=5008;NS=2504;DP=20397;EAS_AF=0.0724;AMR_AF=0.0677;AFR_AF=0.0023;EUR_AF=0.0109;SAS_AF=0.0072;AA=A|||;VT=SNP
6	32424568	rs9268812	A	G	100	PASS	AC=3751;AF=0.749002;AN=5008;NS=2504;DP=20764;EAS_AF=0.7292;AMR_AF=0.804;AFR_AF=0.7262;EUR_AF=0.7197;SAS_AF=0.7914;AA=A|||;VT=SNP
6	32424574	rs28895188	G	A	100	PASS	AC=605;AF=0.120807;AN=5008;NS=2504;DP=20804;EAS_AF=0.0516;AMR_AF=0.1138;AFR_AF=0.0976;EUR_AF=0.1789;SAS_AF=0.1687;AA=G|||;VT=SNP
6	32424610	rs28895189	T	C	100	PASS	AC=605;AF=0.120807;AN=5008;NS=2504;DP=21752;EAS_AF=0.0516;AMR_AF=0.1138;AFR_AF=0.0976;EUR_AF=0.1789;SAS_AF=0.1687;AA=T|||;VT=SNP
6	32424616	rs9268814	C	G	100	PASS	AC=2252;AF=0.449681;AN=5008;NS=2504;DP=21620;EAS_AF=0.4901;AMR_AF=0.5576;AFR_AF=0.3812;EUR_AF=0.4414;SAS_AF=0.4325;AA=C|||;VT=SNP
6	32424677	rs9268815	A	T	100	PASS	AC=2857;AF=0.570487;AN=5008;NS=2504;DP=20749;EAS_AF=0.5417;AMR_AF=0.6715;AFR_AF=0.4788;EUR_AF=0.6203;SAS_AF=0.6012;AA=T|||;VT=SNP
6	32424882	rs7763262	T	C	100	PASS	AC=3751;AF=0.749002;AN=5008;NS=2504;DP=20753;EAS_AF=0.7292;AMR_AF=0.804;AFR_AF=0.7262;EUR_AF=0.7197;SAS_AF=0.7914;AA=C|||;VT=SNP
6	32424895	rs28895190	G	A	100	PASS	AC=606;AF=0.121006;AN=5008;NS=2504;DP=20385;EAS_AF=0.0516;AMR_AF=0.1138;AFR_AF=0.0976;EUR_AF=0.1789;SAS_AF=0.1697;AA=G|||;VT=SNP
6	32424928	rs9501640	A	C	100	PASS	AC=453;AF=0.0904553;AN=5008;NS=2504;DP=19614;EAS_AF=0.1488;AMR_AF=0.0274;AFR_AF=0.0772;EUR_AF=0.0109;SAS_AF=0.1748;AA=A|||;VT=SNP
6	32425020	rs28895197	C	T	100	PASS	AC=606;AF=0.121006;AN=5008;NS=2504;DP=19346;EAS_AF=0.0516;AMR_AF=0.1124;AFR_AF=0.0968;EUR_AF=0.1789;SAS_AF=0.1718;AA=C|||;VT=SNP
6	32425044	rs28895198	T	C	100	PASS	AC=608;AF=0.121406;AN=5008;NS=2504;DP=19049;EAS_AF=0.0516;AMR_AF=0.1138;AFR_AF=0.0968;EUR_AF=0.1789;SAS_AF=0.1728;AA=T|||;VT=SNP
6	32425049	rs7743662	G	A	100	PASS	AC=2247;AF=0.448682;AN=5008;NS=2504;DP=19022;EAS_AF=0.4901;AMR_AF=0.5562;AFR_AF=0.3812;EUR_AF=0.4404;SAS_AF=0.4294;AA=G|||;VT=SNP
6	32425074	rs28895200	G	A	100	PASS	AC=603;AF=0.120407;AN=5008;NS=2504;DP=18351;EAS_AF=0.0516;AMR_AF=0.1124;AFR_AF=0.0968;EUR_AF=0.1779;SAS_AF=0.1697;AA=A|||;VT=SNP
6	32425109	rs28895201	C	T	100	PASS	AC=604;AF=0.120607;AN=5008;NS=2504;DP=18561;EAS_AF=0.0516;AMR_AF=0.1138;AFR_AF=0.0968;EUR_AF=0.1779;SAS_AF=0.1697;AA=C|||;VT=SNP
6	32425247	rs13210879	T	C	100	PASS	AC=605;AF=0.120807;AN=5008;NS=2504;DP=19403;EAS_AF=0.0516;AMR_AF=0.1138;AFR_AF=0.0976;EUR_AF=0.1789;SAS_AF=0.1687;AA=T|||;VT=SNP
6	32425304	rs28895205	A	G	100	PASS	AC=605;AF=0.120807;AN=5008;NS=2504;DP=20472;EAS_AF=0.0516;AMR_AF=0.1138;AFR_AF=0.0976;EUR_AF=0.1789;SAS_AF=0.1687;AA=A|||;VT=SNP
6	32425336	rs13194925	A	G	100	PASS	AC=605;AF=0.120807;AN=5008;NS=2504;DP=19763;EAS_AF=0.0516;AMR_AF=0.1138;AFR_AF=0.0976;EUR_AF=0.1789;SAS_AF=0.1687;AA=A|||;VT=SNP
6	32425472	rs13195258	C	T	100	PASS	AC=606;AF=0.121006;AN=5008;NS=2504;DP=20244;EAS_AF=0.0516;AMR_AF=0.1138;AFR_AF=0.0976;EUR_AF=0.1789;SAS_AF=0.1697;AA=C|||;VT=SNP
6	32425487	rs7744304	G	T	100	PASS	AC=3751;AF=0.749002;AN=5008;NS=2504;DP=20120;EAS_AF=0.7292;AMR_AF=0.804;AFR_AF=0.7262;EUR_AF=0.7197;SAS_AF=0.7914;AA=T|||;VT=SNP
6	32425605	rs7748310	G	A	100	PASS	AC=2252;AF=0.449681;AN=5008;NS=2504;DP=21289;EAS_AF=0.4901;AMR_AF=0.5576;AFR_AF=0.3812;EUR_AF=0.4414;SAS_AF=0.4325;AA=G|||;VT=SNP
6	32425672	rs13198610	G	T	100	PASS	AC=605;AF=0.120807;AN=5008;NS=2504;DP=21497;EAS_AF=0.0516;AMR_AF=0.1138;AFR_AF=0.0976;EUR_AF=0.1789;SAS_AF=0.1687;AA=G|||;VT=SNP
6	32425742	rs7748085	A	G	100	PASS	AC=2252;AF=0.449681;AN=5008;NS=2504;DP=21748;EAS_AF=0.4901;AMR_AF=0.5576;AFR_AF=0.3812;EUR_AF=0.4414;SAS_AF=0.4325;AA=A|||;VT=SNP
6	32425762	rs41291794	A	T	100	PASS	AC=257;AF=0.0513179;AN=5008;NS=2504;DP=22422;EAS_AF=0.0506;AMR_AF=0.0648;AFR_AF=0.0053;EUR_AF=0.0974;SAS_AF=0.0573;AA=A|||;VT=SNP
6	32425787	rs13198543	C	T	100	PASS	AC=605;AF=0.120807;AN=5008;NS=2504;DP=22849;EAS_AF=0.0516;AMR_AF=0.1138;AFR_AF=0.0976;EUR_AF=0.1789;SAS_AF=0.1687;AA=T|||;VT=SNP
6	32425823	rs13198439	A	G	100	PASS	AC=605;AF=0.120807;AN=5008;NS=2504;DP=22628;EAS_AF=0.0516;AMR_AF=0.1138;AFR_AF=0.0976;EUR_AF=0.1789;SAS_AF=0.1687;AA=A|||;VT=SNP
6	32425914	rs7748825	G	C	100	PASS	AC=2252;AF=0.449681;AN=5008;NS=2504;DP=22204;EAS_AF=0.4901;AMR_AF=0.5576;AFR_AF=0.3812;EUR_AF=0.4414;SAS_AF=0.4325;AA=G|||;VT=SNP
6	32425958	rs13198784	C	A	100	PASS	AC=606;AF=0.121006;AN=5008;NS=2504;DP=22923;EAS_AF=0.0516;AMR_AF=0.1138;AFR_AF=0.0976;EUR_AF=0.1799;SAS_AF=0.1687;AA=C|||;VT=SNP
6	32425964	rs13198660	A	G	100	PASS	AC=606;AF=0.121006;AN=5008;NS=2504;DP=23093;EAS_AF=0.0516;AMR_AF=0.1138;AFR_AF=0.0976;EUR_AF=0.1799;SAS_AF=0.1687;AA=A|||;VT=SNP
6	32425983	rs6457592	T	C	100	PASS	AC=3145;AF=0.627995;AN=5008;NS=2504;DP=23094;EAS_AF=0.6776;AMR_AF=0.6902;AFR_AF=0.6286;EUR_AF=0.5398;SAS_AF=0.6227;AA=C|||;VT=SNP
6	32426039	rs28895207	G	A	100	PASS	AC=607;AF=0.121206;AN=5008;NS=2504;DP=22555;EAS_AF=0.0516;AMR_AF=0.1138;AFR_AF=0.0976;EUR_AF=0.1799;SAS_AF=0.1697;AA=G|||;VT=SNP
6	32426049	rs28895208	A	G	100	PASS	AC=606;AF=0.121006;AN=5008;NS=2504;DP=22733;EAS_AF=0.0516;AMR_AF=0.1138;AFR_AF=0.0976;EUR_AF=0.1799;SAS_AF=0.1687;AA=A|||;VT=SNP
6	32426100	rs9767620	T	C	100	PASS	AC=894;AF=0.178514;AN=5008;NS=2504;DP=22743;EAS_AF=0.1875;AMR_AF=0.1326;AFR_AF=0.2474;EUR_AF=0.0994;SAS_AF=0.1902;AA=T|||;VT=SNP
6	32426152	rs28895209	T	C	100	PASS	AC=606;AF=0.121006;AN=5008;NS=2504;DP=22607;EAS_AF=0.0516;AMR_AF=0.1138;AFR_AF=0.0976;EUR_AF=0.1799;SAS_AF=0.1687;AA=C|||;VT=SNP
6	32426163	rs28895210	A	G	100	PASS	AC=606;AF=0.121006;AN=5008;NS=2504;DP=22412;EAS_AF=0.0516;AMR_AF=0.1138;AFR_AF=0.0976;EUR_AF=0.1799;SAS_AF=0.1687;AA=G|||;VT=SNP
6	32426188	rs28895211	C	T	100	PASS	AC=606;AF=0.121006;AN=5008;NS=2504;DP=22423;EAS_AF=0.0516;AMR_AF=0.1138;AFR_AF=0.0976;EUR_AF=0.1799;SAS_AF=0.1687;AA=c|||;VT=SNP
6	32426216	rs28895212	T	C	100	PASS	AC=606;AF=0.121006;AN=5008;NS=2504;DP=22411;EAS_AF=0.0516;AMR_AF=0.1138;AFR_AF=0.0976;EUR_AF=0.1799;SAS_AF=0.1687;AA=T|||;VT=SNP
6	32426252	rs28895213	G	A	100	PASS	AC=606;AF=0.121006;AN=5008;NS=2504;DP=21994;EAS_AF=0.0516;AMR_AF=0.1138;AFR_AF=0.0976;EUR_AF=0.1799;SAS_AF=0.1687;AA=G|||;VT=SNP
6	32426271	rs4601112	T	C	100	PASS	AC=462;AF=0.0922524;AN=5008;NS=2504;DP=22560;EAS_AF=0.0794;AMR_AF=0.1326;AFR_AF=0.0545;EUR_AF=0.1571;SAS_AF=0.0613;AA=T|||;VT=SNP
6	32426280	rs28895214	G	A	100	PASS	AC=605;AF=0.120807;AN=5008;NS=2504;DP=22828;EAS_AF=0.0516;AMR_AF=0.1138;AFR_AF=0.0976;EUR_AF=0.1789;SAS_AF=0.1687;AA=G|||;VT=SNP
6	32426355	rs113320073	G	A	100	PASS	AC=441;AF=0.0880591;AN=5008;NS=2504;DP=21823;EAS_AF=0.0387;AMR_AF=0.1052;AFR_AF=0.1702;EUR_AF=0.0885;SAS_AF=0.0153;AA=g|||;VT=SNP
6	32426458	rs7769693	T	G	100	PASS	AC=2858;AF=0.570687;AN=5008;NS=2504;DP=20712;EAS_AF=0.5417;AMR_AF=0.6715;AFR_AF=0.4788;EUR_AF=0.6213;SAS_AF=0.6012;AA=G|||;VT=SNP
6	32426538	rs113041772	T	C	100	PASS	AC=606;AF=0.121006;AN=5008;NS=2504;DP=22207;EAS_AF=0.0526;AMR_AF=0.1138;AFR_AF=0.0976;EUR_AF=0.1789;SAS_AF=0.1687;AA=T|||;VT=SNP
6	32426540	rs9268828	A	G	100	PASS	AC=2251;AF=0.449481;AN=5008;NS=2504;DP=22166;EAS_AF=0.4891;AMR_AF=0.5576;AFR_AF=0.3812;EUR_AF=0.4414;SAS_AF=0.4325;AA=A|||;VT=SNP
6	32426541	rs79464894	C	T	100	PASS	AC=606;AF=0.121006;AN=5008;NS=2504;DP=22189;EAS_AF=0.0526;AMR_AF=0.1138;AFR_AF=0.0976;EUR_AF=0.1789;SAS_AF=0.1687;AA=C|||;VT=SNP
6	32426577	rs74732642	A	G	100	PASS	AC=606;AF=0.121006;AN=5008;NS=2504;DP=22285;EAS_AF=0.0526;AMR_AF=0.1138;AFR_AF=0.0976;EUR_AF=0.1789;SAS_AF=0.1687;AA=A|||;VT=SNP
6	32426602	rs9268829	A	G	100	PASS	AC=2252;AF=0.449681;AN=5008;NS=2504;DP=22582;EAS_AF=0.4891;AMR_AF=0.5576;AFR_AF=0.382;EUR_AF=0.4414;SAS_AF=0.4325;AA=G|||;VT=SNP
6	32426710	rs28895219	T	C	100	PASS	AC=605;AF=0.120807;AN=5008;NS=2504;DP=21193;EAS_AF=0.0516;AMR_AF=0.1138;AFR_AF=0.0976;EUR_AF=0.1789;SAS_AF=0.1687;AA=T|||;VT=SNP
6	32426723	rs28895220	A	T	100	PASS	AC=605;AF=0.120807;AN=5008;NS=2504;DP=21097;EAS_AF=0.0516;AMR_AF=0.1138;AFR_AF=0.0976;EUR_AF=0.1789;SAS_AF=0.1687;AA=A|||;VT=SNP
6	32426873	rs4632888	T	C	100	PASS	AC=442;AF=0.0882588;AN=5008;NS=2504;DP=20840;EAS_AF=0.0387;AMR_AF=0.1052;AFR_AF=0.1702;EUR_AF=0.0895;SAS_AF=0.0153;AA=T|||;VT=SNP
6	32426899	rs28732217	A	G	100	PASS	AC=605;AF=0.120807;AN=5008;NS=2504;DP=20306;EAS_AF=0.0516;AMR_AF=0.1138;AFR_AF=0.0976;EUR_AF=0.1789;SAS_AF=0.1687;AA=A|||;VT=SNP
6	32426935	rs28732218	G	C	100	PASS	AC=608;AF=0.121406;AN=5008;NS=2504;DP=19146;EAS_AF=0.0526;AMR_AF=0.1138;AFR_AF=0.0976;EUR_AF=0.1789;SAS_AF=0.1708;AA=G|||;VT=SNP
6	32426962	rs28732219	A	G	100	PASS	AC=606;AF=0.121006;AN=5008;NS=2504;DP=19060;EAS_AF=0.0526;AMR_AF=0.1138;AFR_AF=0.0976;EUR_AF=0.1789;SAS_AF=0.1687;AA=A|||;VT=SNP
6	32427042	rs28732220	T	C	100	PASS	AC=603;AF=0.120407;AN=5008;NS=2504;DP=19975;EAS_AF=0.0516;AMR_AF=0.1138;AFR_AF=0.0976;EUR_AF=0.1789;SAS_AF=0.1667;AA=T|||;VT=SNP
6	32427073	rs28732221	T	C	100	PASS	AC=602;AF=0.120208;AN=5008;NS=2504;DP=19238;EAS_AF=0.0506;AMR_AF=0.1138;AFR_AF=0.0976;EUR_AF=0.1789;SAS_AF=0.1667;AA=T|||;VT=SNP
6	32427098	rs28732222	T	C	100	PASS	AC=602;AF=0.120208;AN=5008;NS=2504;DP=18941;EAS_AF=0.0506;AMR_AF=0.1138;AFR_AF=0.0976;EUR_AF=0.1789;SAS_AF=0.1667;AA=C|||;VT=SNP
6	32427140	rs28732223	C	G	100	PASS	AC=604;AF=0.120607;AN=5008;NS=2504;DP=20166;EAS_AF=0.0516;AMR_AF=0.1138;AFR_AF=0.0983;EUR_AF=0.1789;SAS_AF=0.1667;AA=c|||;VT=SNP
6	32427154	rs9469118	T	G	100	PASS	AC=1005;AF=0.200679;AN=5008;NS=2504;DP=20123;EAS_AF=0.1766;AMR_AF=0.1455;AFR_AF=0.3238;EUR_AF=0.1113;SAS_AF=0.1902;AA=T|||;VT=SNP
6	32427155	rs9469119	C	A	100	PASS	AC=1004;AF=0.200479;AN=5008;NS=2504;DP=20270;EAS_AF=0.1756;AMR_AF=0.1455;AFR_AF=0.3238;EUR_AF=0.1113;SAS_AF=0.1902;AA=C|||;VT=SNP
6	32427170	rs28732224	C	T	100	PASS	AC=605;AF=0.120807;AN=5008;NS=2504;DP=19891;EAS_AF=0.0516;AMR_AF=0.1138;AFR_AF=0.0976;EUR_AF=0.1789;SAS_AF=0.1687;AA=C|||;VT=SNP
6	32427179	rs1548306	A	T	100	PASS	AC=3849;AF=0.76857;AN=5008;NS=2504;DP=19491;EAS_AF=0.7073;AMR_AF=0.817;AFR_AF=0.8018;EUR_AF=0.7306;SAS_AF=0.7914;AA=T|||;VT=SNP
6	32427310	rs28732225	T	C	100	PASS	AC=558;AF=0.111422;AN=5008;NS=2504;DP=17087;EAS_AF=0.0516;AMR_AF=0.0879;AFR_AF=0.0968;EUR_AF=0.1571;SAS_AF=0.1626;AA=T|||;VT=SNP
6	32427311	rs28732226	T	C	100	PASS	AC=558;AF=0.111422;AN=5008;NS=2504;DP=17143;EAS_AF=0.0516;AMR_AF=0.0879;AFR_AF=0.0968;EUR_AF=0.1571;SAS_AF=0.1626;AA=C|||;VT=SNP
6	32427361	rs28732227	C	T	100	PASS	AC=372;AF=0.0742812;AN=5008;NS=2504;DP=17192;EAS_AF=0.0188;AMR_AF=0.0432;AFR_AF=0.0915;EUR_AF=0.0636;SAS_AF=0.1411;AA=C|||;VT=SNP
6	32427381	rs28732229	G	T	100	PASS	AC=586;AF=0.117013;AN=5008;NS=2504;DP=17529;EAS_AF=0.0397;AMR_AF=0.1081;AFR_AF=0.0983;EUR_AF=0.1779;SAS_AF=0.1656;AA=G|||;VT=SNP
6	32427434	rs28732230	G	A	100	PASS	AC=592;AF=0.118211;AN=5008;NS=2504;DP=19042;EAS_AF=0.0407;AMR_AF=0.1124;AFR_AF=0.0991;EUR_AF=0.1789;SAS_AF=0.1656;AA=G|||;VT=SNP
6	32427467	rs28732231	A	G	100	PASS	AC=616;AF=0.123003;AN=5008;NS=2504;DP=19763;EAS_AF=0.0526;AMR_AF=0.1138;AFR_AF=0.1051;EUR_AF=0.1789;SAS_AF=0.1687;AA=A|||;VT=SNP
6	32427512	rs28732232	C	T	100	PASS	AC=606;AF=0.121006;AN=5008;NS=2504;DP=19415;EAS_AF=0.0516;AMR_AF=0.1138;AFR_AF=0.0991;EUR_AF=0.1779;SAS_AF=0.1687;AA=C|||;VT=SNP
6	32427572	rs9268830	C	G	100	PASS	AC=1271;AF=0.253794;AN=5008;NS=2504;DP=17722;EAS_AF=0.3829;AMR_AF=0.2464;AFR_AF=0.2368;EUR_AF=0.1809;SAS_AF=0.2239;AA=C|||;VT=SNP;EX_TARGET
6	32427604	rs13207140	G	C	100	PASS	AC=608;AF=0.121406;AN=5008;NS=2504;DP=17635;EAS_AF=0.0526;AMR_AF=0.1138;AFR_AF=0.0991;EUR_AF=0.1779;SAS_AF=0.1697;AA=G|||;VT=SNP;EX_TARGET
6	32427735	rs28732234	G	T	100	PASS	AC=606;AF=0.121006;AN=5008;NS=2504;DP=17547;EAS_AF=0.0526;AMR_AF=0.1138;AFR_AF=0.0976;EUR_AF=0.1789;SAS_AF=0.1687;AA=G|||;VT=SNP;EX_TARGET
6	32427748	rs9268831	C	T	100	PASS	AC=2583;AF=0.515775;AN=5008;NS=2504;DP=17974;EAS_AF=0.5188;AMR_AF=0.6268;AFR_AF=0.5076;EUR_AF=0.5199;SAS_AF=0.4407;AA=C|||;VT=SNP;EX_TARGET
6	32427789	rs9268832	T	C	100	PASS	AC=3022;AF=0.603435;AN=5008;NS=2504;DP=19008;EAS_AF=0.5407;AMR_AF=0.6916;AFR_AF=0.5802;EUR_AF=0.6292;SAS_AF=0.6104;AA=T|||;VT=SNP;EX_TARGET
6	32427841	rs28732235	G	A	100	PASS	AC=602;AF=0.120208;AN=5008;NS=2504;DP=20198;EAS_AF=0.0526;AMR_AF=0.1138;AFR_AF=0.0976;EUR_AF=0.1769;SAS_AF=0.1667;AA=G|||;VT=SNP;EX_TARGET
6	32427871	rs17209105	A	G	100	PASS	AC=606;AF=0.121006;AN=5008;NS=2504;DP=19964;EAS_AF=0.0526;AMR_AF=0.1138;AFR_AF=0.0976;EUR_AF=0.1789;SAS_AF=0.1687;AA=A|||;VT=SNP;EX_TARGET
6	32427894	rs17209112	T	C	100	PASS	AC=606;AF=0.121006;AN=5008;NS=2504;DP=19248;EAS_AF=0.0526;AMR_AF=0.1138;AFR_AF=0.0976;EUR_AF=0.1789;SAS_AF=0.1687;AA=T|||;VT=SNP;EX_TARGET
6	32427899	rs17209119	G	A	100	PASS	AC=606;AF=0.121006;AN=5008;NS=2504;DP=18952;EAS_AF=0.0526;AMR_AF=0.1138;AFR_AF=0.0976;EUR_AF=0.1789;SAS_AF=0.1687;AA=G|||;VT=SNP;EX_TARGET
6	32427946	rs17209126	A	C	100	PASS	AC=606;AF=0.121006;AN=5008;NS=2504;DP=17676;EAS_AF=0.0526;AMR_AF=0.1138;AFR_AF=0.0976;EUR_AF=0.1789;SAS_AF=0.1687;AA=A|||;VT=SNP
6	32428002	rs17202759	C	G	100	PASS	AC=606;AF=0.121006;AN=5008;NS=2504;DP=17963;EAS_AF=0.0526;AMR_AF=0.1138;AFR_AF=0.0976;EUR_AF=0.1789;SAS_AF=0.1687;AA=G|||;VT=SNP
6	32428062	rs9268833	C	T	100	PASS	AC=1364;AF=0.272364;AN=5008;NS=2504;DP=18529;EAS_AF=0.3006;AMR_AF=0.3991;AFR_AF=0.2292;EUR_AF=0.2763;SAS_AF=0.2076;AA=C|||;VT=SNP
6	32428078	rs17202773	G	C	100	PASS	AC=606;AF=0.121006;AN=5008;NS=2504;DP=19030;EAS_AF=0.0526;AMR_AF=0.1138;AFR_AF=0.0976;EUR_AF=0.1789;SAS_AF=0.1687;AA=G|||;VT=SNP
6	32428079	rs9268834	C	A	100	PASS	AC=1365;AF=0.272564;AN=5008;NS=2504;DP=19102;EAS_AF=0.3006;AMR_AF=0.3991;AFR_AF=0.2292;EUR_AF=0.2773;SAS_AF=0.2076;AA=C|||;VT=SNP
6	32428092	rs17209133	C	G	100	PASS	AC=606;AF=0.121006;AN=5008;NS=2504;DP=19387;EAS_AF=0.0526;AMR_AF=0.1138;AFR_AF=0.0976;EUR_AF=0.1789;SAS_AF=0.1687;AA=C|||;VT=SNP
6	32428115	rs9268835	G	A	100	PASS	AC=1366;AF=0.272764;AN=5008;NS=2504;DP=19843;EAS_AF=0.3016;AMR_AF=0.3991;AFR_AF=0.2292;EUR_AF=0.2773;SAS_AF=0.2076;AA=G|||;VT=SNP
6	32428186	rs6923504	G	C	100	PASS	AC=3291;AF=0.657149;AN=5008;NS=2504;DP=20651;EAS_AF=0.6171;AMR_AF=0.7709;AFR_AF=0.6195;EUR_AF=0.6988;SAS_AF=0.6258;AA=C|||;VT=SNP
6	32428285	rs6903608	C	T	100	PASS	AC=3284;AF=0.655751;AN=5008;NS=2504;DP=21896;EAS_AF=0.6111;AMR_AF=0.7709;AFR_AF=0.6195;EUR_AF=0.6978;SAS_AF=0.6258;AA=T|||;VT=SNP
6	32428500	rs9791337	G	T	100	PASS	AC=606;AF=0.121006;AN=5008;NS=2504;DP=19195;EAS_AF=0.0526;AMR_AF=0.1138;AFR_AF=0.0976;EUR_AF=0.1789;SAS_AF=0.1687;AA=G|||;VT=SNP
6	32428715	rs9268838	G	A	100	PASS	AC=1308;AF=0.261182;AN=5008;NS=2504;DP=20076;EAS_AF=0.3016;AMR_AF=0.3934;AFR_AF=0.1891;EUR_AF=0.2763;SAS_AF=0.2076;AA=G|||;VT=SNP
6	32428772	rs9268839	A	G	100	PASS	AC=1832;AF=0.365815;AN=5008;NS=2504;DP=18175;EAS_AF=0.3542;AMR_AF=0.4928;AFR_AF=0.236;EUR_AF=0.4513;SAS_AF=0.3753;AA=A|||;VT=SNP
6	32428804	rs9268840	C	T	100	PASS	AC=1460;AF=0.291534;AN=5008;NS=2504;DP=17398;EAS_AF=0.2619;AMR_AF=0.2781;AFR_AF=0.385;EUR_AF=0.2465;SAS_AF=0.2515;AA=C|||;VT=SNP
6	32428862	rs6940063	T	C	100	PASS	AC=377;AF=0.0752796;AN=5008;NS=2504;DP=15483;EAS_AF=0.0387;AMR_AF=0.1225;AFR_AF=0.053;EUR_AF=0.1352;SAS_AF=0.0481;AA=T|||;VT=SNP
6	32428994	rs9791280	G	C	100	PASS	AC=365;AF=0.0728834;AN=5008;NS=2504;DP=16404;EAS_AF=0.0417;AMR_AF=0.0836;AFR_AF=0.0439;EUR_AF=0.1302;SAS_AF=0.0777;AA=G|||;VT=SNP
6	32429011	rs6919855	C	T	100	PASS	AC=3294;AF=0.657748;AN=5008;NS=2504;DP=16532;EAS_AF=0.6171;AMR_AF=0.7709;AFR_AF=0.621;EUR_AF=0.6978;SAS_AF=0.6278;AA=T|||;VT=SNP
6	32429087	rs6940440	A	C	100	PASS	AC=1461;AF=0.291733;AN=5008;NS=2504;DP=17061;EAS_AF=0.2629;AMR_AF=0.2781;AFR_AF=0.3843;EUR_AF=0.2465;SAS_AF=0.2526;AA=C|||;VT=SNP
6	32429204	rs9268845	C	T	100	PASS	AC=1250;AF=0.249601;AN=5008;NS=2504;DP=17840;EAS_AF=0.249;AMR_AF=0.2637;AFR_AF=0.2511;EUR_AF=0.2416;SAS_AF=0.2464;AA=T|||;VT=SNP
6	32429245	rs9268846	C	G	100	PASS	AC=1703;AF=0.340056;AN=5008;NS=2504;DP=17369;EAS_AF=0.3472;AMR_AF=0.4323;AFR_AF=0.2685;EUR_AF=0.34;SAS_AF=0.364;AA=C|||;VT=SNP
6	32429277	rs9268847	A	G	100	PASS	AC=1816;AF=0.36262;AN=5008;NS=2504;DP=15987;EAS_AF=0.4087;AMR_AF=0.2622;AFR_AF=0.4009;EUR_AF=0.3131;SAS_AF=0.3855;AA=A|||;VT=SNP
6	32429303	rs9268848	G	A	100	PASS	AC=2654;AF=0.529952;AN=5008;NS=2504;DP=16735;EAS_AF=0.5605;AMR_AF=0.6383;AFR_AF=0.4576;EUR_AF=0.5159;SAS_AF=0.5337;AA=A|||;VT=SNP
6	32429327	rs9268849	C	T	100	PASS	AC=1476;AF=0.294728;AN=5008;NS=2504;DP=17617;EAS_AF=0.3125;AMR_AF=0.4107;AFR_AF=0.1936;EUR_AF=0.327;SAS_AF=0.2975;AA=C|||;VT=SNP
6	32429477	rs9268850	G	A	100	PASS	AC=1457;AF=0.290935;AN=5008;NS=2504;DP=20086;EAS_AF=0.2619;AMR_AF=0.2795;AFR_AF=0.382;EUR_AF=0.2455;SAS_AF=0.2526;AA=A|||;VT=SNP
6	32429582	rs9268851	A	G	100	PASS	AC=4427;AF=0.883986;AN=5008;NS=2504;DP=19451;EAS_AF=0.869;AMR_AF=0.9438;AFR_AF=0.8744;EUR_AF=0.8807;SAS_AF=0.8732;AA=G|||;VT=SNP
6	32429594	rs9268852	A	G	100	PASS	AC=2931;AF=0.585264;AN=5008;NS=2504;DP=19386;EAS_AF=0.5734;AMR_AF=0.6888;AFR_AF=0.5749;EUR_AF=0.5666;SAS_AF=0.5573;AA=G|||;VT=SNP
6	32429643	rs9268853	T	C	100	PASS	AC=1469;AF=0.293331;AN=5008;NS=2504;DP=19111;EAS_AF=0.3125;AMR_AF=0.4107;AFR_AF=0.1929;EUR_AF=0.3211;SAS_AF=0.2975;AA=T|||;VT=SNP
6	32429672	rs9268854	A	G	100	PASS	AC=1460;AF=0.291534;AN=5008;NS=2504;DP=18045;EAS_AF=0.2609;AMR_AF=0.2767;AFR_AF=0.382;EUR_AF=0.2455;SAS_AF=0.2587;AA=A|||;VT=SNP
6	32429675	rs9268855	G	A	100	PASS	AC=1460;AF=0.291534;AN=5008;NS=2504;DP=17936;EAS_AF=0.2609;AMR_AF=0.2767;AFR_AF=0.382;EUR_AF=0.2455;SAS_AF=0.2587;AA=G|||;VT=SNP
6	32429694	rs12527323	C	A	100	PASS	AC=376;AF=0.0750799;AN=5008;NS=2504;DP=18057;EAS_AF=0.0427;AMR_AF=0.0836;AFR_AF=0.0514;EUR_AF=0.1302;SAS_AF=0.0777;AA=C|||;VT=SNP
6	32429719	rs9268856	C	A	100	PASS	AC=1461;AF=0.291733;AN=5008;NS=2504;DP=18723;EAS_AF=0.2609;AMR_AF=0.2767;AFR_AF=0.382;EUR_AF=0.2455;SAS_AF=0.2597;AA=C|||;VT=SNP
6	32429739	rs9268857	A	G	100	PASS	AC=1460;AF=0.291534;AN=5008;NS=2504;DP=18172;EAS_AF=0.2609;AMR_AF=0.2767;AFR_AF=0.382;EUR_AF=0.2455;SAS_AF=0.2587;AA=G|||;VT=SNP
6	32429758	rs9268858	T	C	100	PASS	AC=1469;AF=0.293331;AN=5008;NS=2504;DP=17411;EAS_AF=0.3125;AMR_AF=0.4107;AFR_AF=0.1929;EUR_AF=0.3211;SAS_AF=0.2975;AA=T|||;VT=SNP
6	32429825	rs9268860	C	T	100	PASS	AC=1469;AF=0.293331;AN=5008;NS=2504;DP=14019;EAS_AF=0.3125;AMR_AF=0.4107;AFR_AF=0.1929;EUR_AF=0.3211;SAS_AF=0.2975;AA=C|||;VT=SNP
6	32429894	rs9268861	C	A	100	PASS	AC=1036;AF=0.206869;AN=5008;NS=2504;DP=17645;EAS_AF=0.1419;AMR_AF=0.2349;AFR_AF=0.2549;EUR_AF=0.2078;SAS_AF=0.1881;AA=C|||;VT=SNP
6	32430167	rs9268862	A	C	100	PASS	AC=1465;AF=0.292532;AN=5008;NS=2504;DP=17554;EAS_AF=0.2609;AMR_AF=0.2767;AFR_AF=0.3865;EUR_AF=0.2455;SAS_AF=0.2577;AA=A|||;VT=SNP
6	32430276	rs74473385	T	G	100	PASS	AC=136;AF=0.0271565;AN=5008;NS=2504;DP=19827;EAS_AF=0.0248;AMR_AF=0.0159;AFR_AF=0.0575;EUR_AF=0.0219;SAS_AF=0.002;AA=T|||;VT=SNP
6	32430289	rs9268863	A	G	100	PASS	AC=2933;AF=0.585663;AN=5008;NS=2504;DP=19516;EAS_AF=0.5724;AMR_AF=0.6873;AFR_AF=0.5794;EUR_AF=0.5666;SAS_AF=0.5552;AA=G|||;VT=SNP
6	32430326	rs9268864	T	A	100	PASS	AC=1469;AF=0.293331;AN=5008;NS=2504;DP=19324;EAS_AF=0.3115;AMR_AF=0.4121;AFR_AF=0.1929;EUR_AF=0.3211;SAS_AF=0.2975;AA=T|||;VT=SNP
6	32430337	rs13193827	C	A	100	PASS	AC=375;AF=0.0748802;AN=5008;NS=2504;DP=19520;EAS_AF=0.0417;AMR_AF=0.0836;AFR_AF=0.0514;EUR_AF=0.1302;SAS_AF=0.0777;AA=C|||;VT=SNP
6	32430362	rs4428528	C	G	100	PASS	AC=1464;AF=0.292332;AN=5008;NS=2504;DP=19604;EAS_AF=0.2609;AMR_AF=0.2767;AFR_AF=0.385;EUR_AF=0.2465;SAS_AF=0.2577;AA=G|||;VT=SNP
6	32430368	rs58302219	C	A	100	PASS	AC=546;AF=0.109026;AN=5008;NS=2504;DP=19944;EAS_AF=0.1052;AMR_AF=0.1052;AFR_AF=0.112;EUR_AF=0.0815;SAS_AF=0.1401;AA=C|||;VT=SNP
6	32430508	rs4434496	C	T	100	PASS	AC=1466;AF=0.292732;AN=5008;NS=2504;DP=20029;EAS_AF=0.2609;AMR_AF=0.2767;AFR_AF=0.3865;EUR_AF=0.2465;SAS_AF=0.2577;AA=C|||;VT=SNP
6	32430604	rs4280993	C	A	100	PASS	AC=1465;AF=0.292532;AN=5008;NS=2504;DP=19865;EAS_AF=0.2609;AMR_AF=0.2767;AFR_AF=0.3865;EUR_AF=0.2455;SAS_AF=0.2577;AA=C|||;VT=SNP
6	32430729	rs7766843	C	T	100	PASS	AC=1466;AF=0.292732;AN=5008;NS=2504;DP=21027;EAS_AF=0.2609;AMR_AF=0.2767;AFR_AF=0.3865;EUR_AF=0.2465;SAS_AF=0.2577;AA=C|||;VT=SNP
6	32430752	rs7766854	C	T	100	PASS	AC=1466;AF=0.292732;AN=5008;NS=2504;DP=21833;EAS_AF=0.2619;AMR_AF=0.2767;AFR_AF=0.3865;EUR_AF=0.2455;SAS_AF=0.2577;AA=T|||;VT=SNP
6	32430800	rs7747010	A	G	100	PASS	AC=1466;AF=0.292732;AN=5008;NS=2504;DP=21980;EAS_AF=0.2609;AMR_AF=0.2767;AFR_AF=0.3865;EUR_AF=0.2465;SAS_AF=0.2577;AA=A|||;VT=SNP
6	32430814	rs7747025	A	G	100	PASS	AC=1467;AF=0.292931;AN=5008;NS=2504;DP=21960;EAS_AF=0.2609;AMR_AF=0.2767;AFR_AF=0.3873;EUR_AF=0.2465;SAS_AF=0.2577;AA=G|||;VT=SNP
6	32430867	rs7746751	G	A	100	PASS	AC=1466;AF=0.292732;AN=5008;NS=2504;DP=20513;EAS_AF=0.2609;AMR_AF=0.2767;AFR_AF=0.3865;EUR_AF=0.2465;SAS_AF=0.2577;AA=G|||;VT=SNP
6	32430975	rs7746922	C	A	100	PASS	AC=1501;AF=0.29972;AN=5008;NS=2504;DP=19800;EAS_AF=0.2609;AMR_AF=0.2795;AFR_AF=0.3873;EUR_AF=0.2465;SAS_AF=0.2904;AA=A|||;VT=SNP
6	32431105	rs7747521	A	G	100	PASS	AC=1466;AF=0.292732;AN=5008;NS=2504;DP=20370;EAS_AF=0.2609;AMR_AF=0.2767;AFR_AF=0.3865;EUR_AF=0.2455;SAS_AF=0.2587;AA=A|||;VT=SNP
6	32431124	rs7747529	G	A	100	PASS	AC=1468;AF=0.293131;AN=5008;NS=2504;DP=20766;EAS_AF=0.3115;AMR_AF=0.4107;AFR_AF=0.1929;EUR_AF=0.3211;SAS_AF=0.2975;AA=G|||;VT=SNP
6	32431129	rs7767493	C	T	100	PASS	AC=1477;AF=0.294928;AN=5008;NS=2504;DP=20909;EAS_AF=0.2728;AMR_AF=0.2767;AFR_AF=0.3865;EUR_AF=0.2455;SAS_AF=0.2577;AA=C|||;VT=SNP
6	32431147	rs9268877	A	G	100	PASS	AC=2933;AF=0.585663;AN=5008;NS=2504;DP=21132;EAS_AF=0.5724;AMR_AF=0.6873;AFR_AF=0.5787;EUR_AF=0.5666;SAS_AF=0.5562;AA=G|||;VT=SNP
6	32431239	rs35458464	A	G	100	PASS	AC=375;AF=0.0748802;AN=5008;NS=2504;DP=19354;EAS_AF=0.0417;AMR_AF=0.0836;AFR_AF=0.0514;EUR_AF=0.1302;SAS_AF=0.0777;AA=A|||;VT=SNP
6	32431292	rs9268878	T	A	100	PASS	AC=1465;AF=0.292532;AN=5008;NS=2504;DP=20216;EAS_AF=0.2609;AMR_AF=0.2752;AFR_AF=0.3865;EUR_AF=0.2455;SAS_AF=0.2587;AA=T|||;VT=SNP
6	32431306	rs9268879	T	G	100	PASS	AC=1465;AF=0.292532;AN=5008;NS=2504;DP=20247;EAS_AF=0.2609;AMR_AF=0.2767;AFR_AF=0.3865;EUR_AF=0.2455;SAS_AF=0.2577;AA=G|||;VT=SNP
6	32431358	rs9268880	T	G	100	PASS	AC=3308;AF=0.660543;AN=5008;NS=2504;DP=19907;EAS_AF=0.6141;AMR_AF=0.7709;AFR_AF=0.6309;EUR_AF=0.6968;SAS_AF=0.6329;AA=G|||;VT=SNP
6	32431558	rs41291798	C	A	100	PASS	AC=269;AF=0.0537141;AN=5008;NS=2504;DP=16496;EAS_AF=0.0526;AMR_AF=0.0663;AFR_AF=0.0053;EUR_AF=0.1074;SAS_AF=0.0562;AA=C|||;VT=SNP
6	32431606	rs9268881	T	A	100	PASS	AC=2934;AF=0.585863;AN=5008;NS=2504;DP=15445;EAS_AF=0.5724;AMR_AF=0.6859;AFR_AF=0.5802;EUR_AF=0.5676;SAS_AF=0.5552;AA=A|||;VT=SNP
6	32431623	rs9268882	T	C	100	PASS	AC=3312;AF=0.661342;AN=5008;NS=2504;DP=15149;EAS_AF=0.6141;AMR_AF=0.7709;AFR_AF=0.6316;EUR_AF=0.6978;SAS_AF=0.635;AA=C|||;VT=SNP
6	32431705	rs9268885	C	T	100	PASS	AC=1466;AF=0.292732;AN=5008;NS=2504;DP=16910;EAS_AF=0.2609;AMR_AF=0.2767;AFR_AF=0.3865;EUR_AF=0.2465;SAS_AF=0.2577;AA=T|||;VT=SNP
6	32431785	rs58667488	A	C	100	PASS	AC=300;AF=0.0599042;AN=5008;NS=2504;DP=16822;EAS_AF=0.2143;AMR_AF=0.0677;AFR_AF=0.0023;EUR_AF=0.0179;SAS_AF=0.0164;AA=A|||;VT=SNP
6	32431828	rs9268886	G	A	100	PASS	AC=1458;AF=0.291134;AN=5008;NS=2504;DP=17975;EAS_AF=0.2599;AMR_AF=0.2738;AFR_AF=0.3858;EUR_AF=0.2435;SAS_AF=0.2566;AA=A|||;VT=SNP
6	32431833	rs9268887	C	G	100	PASS	AC=1458;AF=0.291134;AN=5008;NS=2504;DP=17877;EAS_AF=0.2599;AMR_AF=0.2738;AFR_AF=0.3858;EUR_AF=0.2435;SAS_AF=0.2566;AA=C|||;VT=SNP
6	32431867	rs9268888	G	T	100	PASS	AC=2927;AF=0.584465;AN=5008;NS=2504;DP=16839;EAS_AF=0.5724;AMR_AF=0.6844;AFR_AF=0.5794;EUR_AF=0.5636;SAS_AF=0.5542;AA=T|||;VT=SNP
6	32431927	rs9268893	C	T	100	PASS	AC=2916;AF=0.582268;AN=5008;NS=2504;DP=15789;EAS_AF=0.5704;AMR_AF=0.6816;AFR_AF=0.5764;EUR_AF=0.5626;SAS_AF=0.5521;AA=T|||;VT=SNP
6	32432007	rs9268901	G	T	100	PASS	AC=1432;AF=0.285942;AN=5008;NS=2504;DP=16364;EAS_AF=0.2579;AMR_AF=0.2709;AFR_AF=0.379;EUR_AF=0.2386;SAS_AF=0.2485;AA=T|||;VT=SNP
6	32432044	rs9268902	C	A	100	PASS	AC=1430;AF=0.285543;AN=5008;NS=2504;DP=16485;EAS_AF=0.2589;AMR_AF=0.2709;AFR_AF=0.3759;EUR_AF=0.2386;SAS_AF=0.2495;AA=A|||;VT=SNP
6	32432077	rs9268905	G	C	100	PASS	AC=1470;AF=0.29353;AN=5008;NS=2504;DP=17615;EAS_AF=0.3115;AMR_AF=0.4107;AFR_AF=0.1952;EUR_AF=0.3211;SAS_AF=0.2965;AA=G|||;VT=SNP
6	32432181	rs9268906	A	G	100	PASS	AC=1468;AF=0.293131;AN=5008;NS=2504;DP=20300;EAS_AF=0.3115;AMR_AF=0.4107;AFR_AF=0.1929;EUR_AF=0.3211;SAS_AF=0.2975;AA=A|||;VT=SNP
6	32432233	rs9268907	A	G	100	PASS	AC=1455;AF=0.290535;AN=5008;NS=2504;DP=20743;EAS_AF=0.2609;AMR_AF=0.2767;AFR_AF=0.379;EUR_AF=0.2455;SAS_AF=0.2577;AA=G|||;VT=SNP
6	32432340	rs9268909	T	C	100	PASS	AC=516;AF=0.103035;AN=5008;NS=2504;DP=18582;EAS_AF=0.1171;AMR_AF=0.0663;AFR_AF=0.1051;EUR_AF=0.0557;SAS_AF=0.1605;AA=T|||;VT=SNP
6	32432406	rs9268911	A	G	100	PASS	AC=1455;AF=0.290535;AN=5008;NS=2504;DP=16528;EAS_AF=0.2599;AMR_AF=0.2709;AFR_AF=0.3865;EUR_AF=0.2416;SAS_AF=0.2566;AA=G|||;VT=SNP
6	32432464	rs73399211	G	T	100	PASS	AC=134;AF=0.0267572;AN=5008;NS=2504;DP=18686;EAS_AF=0.0238;AMR_AF=0.0159;AFR_AF=0.0567;EUR_AF=0.0219;SAS_AF=0.002;AA=G|||;VT=SNP
6	32432500	rs78218185	G	A	100	PASS	AC=141;AF=0.028155;AN=5008;NS=2504;DP=19333;EAS_AF=0.0724;AMR_AF=0.0677;AFR_AF=0.0023;EUR_AF=0.0109;SAS_AF=0.0072;AA=G|||;VT=SNP
6	32432509	rs9268912	C	A	100	PASS	AC=2929;AF=0.584864;AN=5008;NS=2504;DP=19256;EAS_AF=0.5724;AMR_AF=0.6859;AFR_AF=0.5779;EUR_AF=0.5666;SAS_AF=0.5542;AA=A|||;VT=SNP
6	32432520	rs9268913	C	T	100	PASS	AC=1458;AF=0.291134;AN=5008;NS=2504;DP=19051;EAS_AF=0.2589;AMR_AF=0.2752;AFR_AF=0.385;EUR_AF=0.2455;SAS_AF=0.2556;AA=c|||;VT=SNP
6	32432556	rs9268914	C	T	100	PASS	AC=3379;AF=0.67472;AN=5008;NS=2504;DP=18990;EAS_AF=0.63;AMR_AF=0.8012;AFR_AF=0.6437;EUR_AF=0.7117;SAS_AF=0.635;AA=T|||;VT=SNP
6	32432571	rs9268916	C	G	100	PASS	AC=1436;AF=0.286741;AN=5008;NS=2504;DP=19275;EAS_AF=0.2569;AMR_AF=0.2709;AFR_AF=0.3775;EUR_AF=0.2435;SAS_AF=0.2505;AA=C|||;VT=SNP
6	32432582	rs9268918	G	T	100	PASS	AC=1435;AF=0.286542;AN=5008;NS=2504;DP=19229;EAS_AF=0.2569;AMR_AF=0.2695;AFR_AF=0.3775;EUR_AF=0.2435;SAS_AF=0.2505;AA=T|||;VT=SNP
6	32432646	rs2395184	G	A	100	PASS	AC=487;AF=0.0972444;AN=5008;NS=2504;DP=19856;EAS_AF=0.0367;AMR_AF=0.1282;AFR_AF=0.1422;EUR_AF=0.1252;SAS_AF=0.0481;AA=G|||;VT=SNP
6	32432650	rs28377518	C	T	100	PASS	AC=377;AF=0.0752796;AN=5008;NS=2504;DP=19978;EAS_AF=0.0417;AMR_AF=0.0836;AFR_AF=0.0522;EUR_AF=0.1312;SAS_AF=0.0777;AA=C|||;VT=SNP
6	32432664	rs9268922	T	G	100	PASS	AC=1460;AF=0.291534;AN=5008;NS=2504;DP=19694;EAS_AF=0.2609;AMR_AF=0.2767;AFR_AF=0.3858;EUR_AF=0.2445;SAS_AF=0.2546;AA=G|||;VT=SNP
6	32432835	rs9268923	C	T	100	PASS	AC=1468;AF=0.293131;AN=5008;NS=2504;DP=17769;EAS_AF=0.3115;AMR_AF=0.4107;AFR_AF=0.1929;EUR_AF=0.3211;SAS_AF=0.2975;AA=C|||;VT=SNP
6	32432858	rs9268924	G	A	100	PASS	AC=1466;AF=0.292732;AN=5008;NS=2504;DP=18525;EAS_AF=0.2609;AMR_AF=0.2767;AFR_AF=0.3865;EUR_AF=0.2455;SAS_AF=0.2587;AA=G|||;VT=SNP
6	32433057	rs9469120	A	C	100	PASS	AC=427;AF=0.0852636;AN=5008;NS=2504;DP=19647;EAS_AF=0.1181;AMR_AF=0.0418;AFR_AF=0.1316;EUR_AF=0.0388;SAS_AF=0.0675;AA=A|||;VT=SNP
6	32433067	rs9268926	A	G	100	PASS	AC=756;AF=0.150958;AN=5008;NS=2504;DP=19303;EAS_AF=0.0833;AMR_AF=0.2161;AFR_AF=0.118;EUR_AF=0.1809;SAS_AF=0.1881;AA=A|||;VT=SNP
6	32433085	rs9268927	A	T	100	PASS	AC=4427;AF=0.883986;AN=5008;NS=2504;DP=18946;EAS_AF=0.869;AMR_AF=0.9438;AFR_AF=0.8767;EUR_AF=0.8807;SAS_AF=0.8701;AA=T|||;VT=SNP
6	32433167	rs2395185	G	T	100	PASS	AC=1467;AF=0.292931;AN=5008;NS=2504;DP=18559;EAS_AF=0.3105;AMR_AF=0.4107;AFR_AF=0.1921;EUR_AF=0.3211;SAS_AF=0.2986;AA=G|||;VT=SNP
6	32433192	rs2395186	C	G	100	PASS	AC=1472;AF=0.29393;AN=5008;NS=2504;DP=18010;EAS_AF=0.3115;AMR_AF=0.4135;AFR_AF=0.1929;EUR_AF=0.3221;SAS_AF=0.2986;AA=C|||;VT=SNP
6	32433197	rs2395187	C	G	100	PASS	AC=1460;AF=0.291534;AN=5008;NS=2504;DP=17971;EAS_AF=0.2609;AMR_AF=0.2738;AFR_AF=0.3865;EUR_AF=0.2435;SAS_AF=0.2566;AA=C|||;VT=SNP
6	32433256	rs2395188	T	C	100	PASS	AC=1461;AF=0.291733;AN=5008;NS=2504;DP=16510;EAS_AF=0.2599;AMR_AF=0.2767;AFR_AF=0.3858;EUR_AF=0.2445;SAS_AF=0.2566;AA=T|||;VT=SNP
6	32433759	rs35880697	C	T	100	PASS	AC=424;AF=0.0846645;AN=5008;NS=2504;DP=12841;EAS_AF=0.0476;AMR_AF=0.0951;AFR_AF=0.056;EUR_AF=0.1561;SAS_AF=0.0808;AA=T|||;VT=SNP
6	32434240	rs9268965	G	A	100	PASS	AC=1473;AF=0.294129;AN=5008;NS=2504;DP=16903;EAS_AF=0.3125;AMR_AF=0.4107;AFR_AF=0.1944;EUR_AF=0.3211;SAS_AF=0.2996;AA=G|||;VT=SNP
6	32434349	rs9268969	C	T	100	PASS	AC=1471;AF=0.29373;AN=5008;NS=2504;DP=18993;EAS_AF=0.3125;AMR_AF=0.4121;AFR_AF=0.1929;EUR_AF=0.3211;SAS_AF=0.2986;AA=C|||;VT=SNP
6	32434361	rs9268970	C	A	100	PASS	AC=1471;AF=0.29373;AN=5008;NS=2504;DP=18890;EAS_AF=0.3125;AMR_AF=0.4121;AFR_AF=0.1929;EUR_AF=0.3211;SAS_AF=0.2986;AA=C|||;VT=SNP
6	32434479	rs17202892	C	A	100	PASS	AC=375;AF=0.0748802;AN=5008;NS=2504;DP=19252;EAS_AF=0.0417;AMR_AF=0.0836;AFR_AF=0.0514;EUR_AF=0.1302;SAS_AF=0.0777;AA=C|||;VT=SNP
6	32434481	rs17202899	T	C	100	PASS	AC=271;AF=0.0541134;AN=5008;NS=2504;DP=19306;EAS_AF=0.0536;AMR_AF=0.0663;AFR_AF=0.0053;EUR_AF=0.1083;SAS_AF=0.0562;AA=T|||;VT=SNP
6	32434639	rs9268971	G	A	100	PASS	AC=1462;AF=0.291933;AN=5008;NS=2504;DP=18723;EAS_AF=0.2599;AMR_AF=0.2752;AFR_AF=0.3858;EUR_AF=0.2455;SAS_AF=0.2577;AA=G|||;VT=SNP
6	32434731	rs9268972	T	A	100	PASS	AC=1462;AF=0.291933;AN=5008;NS=2504;DP=19188;EAS_AF=0.2599;AMR_AF=0.2752;AFR_AF=0.3858;EUR_AF=0.2455;SAS_AF=0.2577;AA=A|||;VT=SNP
6	32434778	rs9268973	T	C	100	PASS	AC=1462;AF=0.291933;AN=5008;NS=2504;DP=18915;EAS_AF=0.2599;AMR_AF=0.2752;AFR_AF=0.3858;EUR_AF=0.2455;SAS_AF=0.2577;AA=T|||;VT=SNP
6	32434830	rs9268974	C	T	100	PASS	AC=1466;AF=0.292732;AN=5008;NS=2504;DP=18059;EAS_AF=0.2609;AMR_AF=0.2781;AFR_AF=0.3858;EUR_AF=0.2455;SAS_AF=0.2587;AA=T|||;VT=SNP
6	32434844	rs9268975	A	T	100	PASS	AC=1465;AF=0.292532;AN=5008;NS=2504;DP=17554;EAS_AF=0.2609;AMR_AF=0.2767;AFR_AF=0.3858;EUR_AF=0.2455;SAS_AF=0.2587;AA=A|||;VT=SNP
6	32434850	rs9391781	G	C	100	PASS	AC=1468;AF=0.293131;AN=5008;NS=2504;DP=17326;EAS_AF=0.3115;AMR_AF=0.4107;AFR_AF=0.1929;EUR_AF=0.3211;SAS_AF=0.2975;AA=G|||;VT=SNP
6	32434874	rs9268976	A	T	100	PASS	AC=1465;AF=0.292532;AN=5008;NS=2504;DP=16486;EAS_AF=0.2609;AMR_AF=0.2767;AFR_AF=0.3858;EUR_AF=0.2455;SAS_AF=0.2587;AA=A|||;VT=SNP
6	32434939	rs9268977	T	C	100	PASS	AC=1464;AF=0.292332;AN=5008;NS=2504;DP=17268;EAS_AF=0.2609;AMR_AF=0.2767;AFR_AF=0.3865;EUR_AF=0.2455;SAS_AF=0.2566;AA=T|||;VT=SNP
6	32434978	rs9268978	A	G	100	PASS	AC=4428;AF=0.884185;AN=5008;NS=2504;DP=17198;EAS_AF=0.87;AMR_AF=0.9438;AFR_AF=0.8767;EUR_AF=0.8807;SAS_AF=0.8701;AA=G|||;VT=SNP
6	32435044	rs9268979	T	C	100	PASS	AC=2933;AF=0.585663;AN=5008;NS=2504;DP=19028;EAS_AF=0.5724;AMR_AF=0.6873;AFR_AF=0.5794;EUR_AF=0.5666;SAS_AF=0.5552;AA=C|||;VT=SNP
6	32435123	rs9268980	A	G	100	PASS	AC=1460;AF=0.291534;AN=5008;NS=2504;DP=15918;EAS_AF=0.2609;AMR_AF=0.2767;AFR_AF=0.3858;EUR_AF=0.2455;SAS_AF=0.2536;AA=A|||;VT=SNP
6	32435170	rs9268983	C	T	100	PASS	AC=1457;AF=0.290935;AN=5008;NS=2504;DP=15294;EAS_AF=0.2599;AMR_AF=0.2752;AFR_AF=0.385;EUR_AF=0.2455;SAS_AF=0.2536;AA=C|||;VT=SNP
6	32435196	rs35421268	C	T	100	PASS	AC=376;AF=0.0750799;AN=5008;NS=2504;DP=14266;EAS_AF=0.0417;AMR_AF=0.0836;AFR_AF=0.0514;EUR_AF=0.1302;SAS_AF=0.0787;AA=C|||;VT=SNP
6	32435338	rs4947340	C	T	100	PASS	AC=2019;AF=0.403155;AN=5008;NS=2504;DP=10536;EAS_AF=0.4177;AMR_AF=0.5159;AFR_AF=0.3064;EUR_AF=0.4006;SAS_AF=0.4417;AA=C|||;VT=SNP
6	32438298	rs9380306	A	G	100	PASS	AC=1472;AF=0.29393;AN=5008;NS=2504;DP=15813;EAS_AF=0.3115;AMR_AF=0.4135;AFR_AF=0.1936;EUR_AF=0.3221;SAS_AF=0.2975;AA=A|||;VT=SNP
6	32438513	rs12524496	G	C	100	PASS	AC=377;AF=0.0752796;AN=5008;NS=2504;DP=18999;EAS_AF=0.0417;AMR_AF=0.0836;AFR_AF=0.0514;EUR_AF=0.1302;SAS_AF=0.0798;AA=G|||;VT=SNP
6	32438542	rs9368726	T	C	100	PASS	AC=1466;AF=0.292732;AN=5008;NS=2504;DP=19033;EAS_AF=0.3105;AMR_AF=0.4107;AFR_AF=0.1929;EUR_AF=0.3211;SAS_AF=0.2965;AA=T|||;VT=SNP
6	32438546	rs12525692	A	T	100	PASS	AC=377;AF=0.0752796;AN=5008;NS=2504;DP=18869;EAS_AF=0.0417;AMR_AF=0.0836;AFR_AF=0.0514;EUR_AF=0.1302;SAS_AF=0.0798;AA=A|||;VT=SNP
6	32438598	rs9269043	T	C	100	PASS	AC=1464;AF=0.292332;AN=5008;NS=2504;DP=16979;EAS_AF=0.2609;AMR_AF=0.2767;AFR_AF=0.3865;EUR_AF=0.2455;SAS_AF=0.2566;AA=t|||;VT=SNP
6	32438604	rs6924760	A	T	100	PASS	AC=430;AF=0.0858626;AN=5008;NS=2504;DP=16982;EAS_AF=0.119;AMR_AF=0.0418;AFR_AF=0.1316;EUR_AF=0.0388;SAS_AF=0.0695;AA=A|||;VT=SNP
6	32438648	rs9405108	C	T	100	PASS	AC=1468;AF=0.293131;AN=5008;NS=2504;DP=16218;EAS_AF=0.3115;AMR_AF=0.4107;AFR_AF=0.1929;EUR_AF=0.3201;SAS_AF=0.2986;AA=C|||;VT=SNP
6	32438677	rs9269044	G	A	100	PASS	AC=1465;AF=0.292532;AN=5008;NS=2504;DP=16241;EAS_AF=0.2609;AMR_AF=0.2767;AFR_AF=0.3865;EUR_AF=0.2465;SAS_AF=0.2566;AA=G|||;VT=SNP
6	32438691	rs34200087	G	A	100	PASS	AC=375;AF=0.0748802;AN=5008;NS=2504;DP=15998;EAS_AF=0.0417;AMR_AF=0.0836;AFR_AF=0.0514;EUR_AF=0.1302;SAS_AF=0.0777;AA=G|||;VT=SNP
6	32438715	rs9269045	G	C	100	PASS	AC=1465;AF=0.292532;AN=5008;NS=2504;DP=14991;EAS_AF=0.2609;AMR_AF=0.2767;AFR_AF=0.3865;EUR_AF=0.2465;SAS_AF=0.2566;AA=C|||;VT=SNP
6	32438741	rs9269046	C	T	100	PASS	AC=1465;AF=0.292532;AN=5008;NS=2504;DP=13853;EAS_AF=0.2609;AMR_AF=0.2767;AFR_AF=0.3865;EUR_AF=0.2465;SAS_AF=0.2566;AA=C|||;VT=SNP
6	32438783	rs9269047	C	G	100	PASS	AC=4427;AF=0.883986;AN=5008;NS=2504;DP=12538;EAS_AF=0.869;AMR_AF=0.9438;AFR_AF=0.8767;EUR_AF=0.8807;SAS_AF=0.8701;AA=G|||;VT=SNP
6	32438792	rs9269048	C	T	100	PASS	AC=1464;AF=0.292332;AN=5008;NS=2504;DP=12637;EAS_AF=0.2609;AMR_AF=0.2767;AFR_AF=0.3865;EUR_AF=0.2455;SAS_AF=0.2566;AA=C|||;VT=SNP
6	32438850	rs9269049	T	C	100	PASS	AC=1034;AF=0.20647;AN=5008;NS=2504;DP=14856;EAS_AF=0.1419;AMR_AF=0.2349;AFR_AF=0.2549;EUR_AF=0.2068;SAS_AF=0.1871;AA=T|||;VT=SNP
6	32438867	rs9391877	G	T	100	PASS	AC=1469;AF=0.293331;AN=5008;NS=2504;DP=16003;EAS_AF=0.3115;AMR_AF=0.4107;AFR_AF=0.1929;EUR_AF=0.3211;SAS_AF=0.2986;AA=G|||;VT=SNP
6	32439029	rs9405109	T	C	100	PASS	AC=1469;AF=0.293331;AN=5008;NS=2504;DP=15721;EAS_AF=0.3115;AMR_AF=0.4107;AFR_AF=0.1929;EUR_AF=0.3211;SAS_AF=0.2986;AA=T|||;VT=SNP
6	32439048	rs7450278	C	T	100	PASS	AC=1029;AF=0.205471;AN=5008;NS=2504;DP=14561;EAS_AF=0.1419;AMR_AF=0.2349;AFR_AF=0.2526;EUR_AF=0.2058;SAS_AF=0.1861;AA=C|||;VT=SNP
6	32439077	rs7452864	T	C	100	PASS	AC=3391;AF=0.677117;AN=5008;NS=2504;DP=12850;EAS_AF=0.6319;AMR_AF=0.8055;AFR_AF=0.6422;EUR_AF=0.7127;SAS_AF=0.6431;AA=t|||;VT=SNP
6	32439108	rs9405110	A	C	100	PASS	AC=1451;AF=0.289736;AN=5008;NS=2504;DP=12729;EAS_AF=0.3095;AMR_AF=0.4049;AFR_AF=0.1891;EUR_AF=0.3171;SAS_AF=0.2955;AA=A|||;VT=SNP
6	32439121	rs9269055	G	A	100	PASS	AC=1446;AF=0.288738;AN=5008;NS=2504;DP=12083;EAS_AF=0.2589;AMR_AF=0.2767;AFR_AF=0.379;EUR_AF=0.2425;SAS_AF=0.2536;AA=A|||;VT=SNP
6	32439323	rs2157338	C	T	100	PASS	AC=1466;AF=0.292732;AN=5008;NS=2504;DP=20012;EAS_AF=0.2609;AMR_AF=0.2767;AFR_AF=0.3865;EUR_AF=0.2455;SAS_AF=0.2587;AA=C|||;VT=SNP
6	32439360	rs1974461	C	T	100	PASS	AC=133;AF=0.0265575;AN=5008;NS=2504;DP=20490;EAS_AF=0.0238;AMR_AF=0.0159;AFR_AF=0.056;EUR_AF=0.0219;SAS_AF=0.002;AA=C|||;VT=SNP
6	32439393	rs9405040	A	C	100	PASS	AC=1441;AF=0.28774;AN=5008;NS=2504;DP=20482;EAS_AF=0.3036;AMR_AF=0.3977;AFR_AF=0.1899;EUR_AF=0.3151;SAS_AF=0.2975;AA=A|||;VT=SNP
6	32439490	rs9391878	T	A	100	PASS	AC=1261;AF=0.251797;AN=5008;NS=2504;DP=20265;EAS_AF=0.2748;AMR_AF=0.3357;AFR_AF=0.1732;EUR_AF=0.2664;SAS_AF=0.2597;AA=T|||;VT=SNP
6	32439508	rs2187823	G	A	100	PASS	AC=1426;AF=0.284744;AN=5008;NS=2504;DP=21324;EAS_AF=0.2619;AMR_AF=0.2723;AFR_AF=0.3646;EUR_AF=0.2445;SAS_AF=0.2505;AA=G|||;VT=SNP
6	32439696	rs9286789	T	G	100	PASS	AC=430;AF=0.0858626;AN=5008;NS=2504;DP=18226;EAS_AF=0.119;AMR_AF=0.0418;AFR_AF=0.1316;EUR_AF=0.0388;SAS_AF=0.0695;AA=T|||;VT=SNP
6	32439753	rs5026740	T	A	100	PASS	AC=1465;AF=0.292532;AN=5008;NS=2504;DP=19599;EAS_AF=0.2609;AMR_AF=0.2767;AFR_AF=0.3865;EUR_AF=0.2455;SAS_AF=0.2577;AA=T|||;VT=SNP
6	32439782	rs67209722	T	C	100	PASS	AC=375;AF=0.0748802;AN=5008;NS=2504;DP=19000;EAS_AF=0.0417;AMR_AF=0.0836;AFR_AF=0.0514;EUR_AF=0.1302;SAS_AF=0.0777;AA=T|||;VT=SNP
6	32439828	rs9286790	G	A	100	PASS	AC=1481;AF=0.295727;AN=5008;NS=2504;DP=16250;EAS_AF=0.3145;AMR_AF=0.4121;AFR_AF=0.1959;EUR_AF=0.3231;SAS_AF=0.3006;AA=G|||;VT=SNP
6	32439865	rs5026741	A	G	100	PASS	AC=1419;AF=0.283347;AN=5008;NS=2504;DP=17523;EAS_AF=0.2262;AMR_AF=0.2839;AFR_AF=0.3759;EUR_AF=0.2594;SAS_AF=0.2413;AA=G|||;VT=SNP
6	32439915	rs5026742	T	C	100	PASS	AC=1414;AF=0.282348;AN=5008;NS=2504;DP=19602;EAS_AF=0.255;AMR_AF=0.2695;AFR_AF=0.3691;EUR_AF=0.2336;SAS_AF=0.2526;AA=T|||;VT=SNP
6	32439964	rs5026743	G	T	100	PASS	AC=3027;AF=0.604433;AN=5008;NS=2504;DP=19599;EAS_AF=0.5923;AMR_AF=0.6974;AFR_AF=0.5968;EUR_AF=0.5895;SAS_AF=0.5767;AA=G|||;VT=SNP
6	32440049	rs35954087	C	T	100	PASS	AC=375;AF=0.0748802;AN=5008;NS=2504;DP=20721;EAS_AF=0.0417;AMR_AF=0.0836;AFR_AF=0.0514;EUR_AF=0.1302;SAS_AF=0.0777;AA=C|||;VT=SNP
6	32440362	rs9269069	C	T	100	PASS	AC=2799;AF=0.558906;AN=5008;NS=2504;DP=9744;EAS_AF=0.5516;AMR_AF=0.6686;AFR_AF=0.5363;EUR_AF=0.5378;SAS_AF=0.5409;AA=C|||;VT=SNP
6	32440451	rs9269070	G	A	100	PASS	AC=3144;AF=0.627796;AN=5008;NS=2504;DP=19630;EAS_AF=0.6022;AMR_AF=0.7118;AFR_AF=0.6331;EUR_AF=0.5875;SAS_AF=0.6288;AA=A|||;VT=SNP
6	32440467	rs9269071	T	C	100	PASS	AC=2831;AF=0.565296;AN=5008;NS=2504;DP=19374;EAS_AF=0.5546;AMR_AF=0.6772;AFR_AF=0.5424;EUR_AF=0.5467;SAS_AF=0.547;AA=t|||;VT=SNP
6	32440487	rs17203039	T	C	100	PASS	AC=429;AF=0.0856629;AN=5008;NS=2504;DP=19089;EAS_AF=0.119;AMR_AF=0.0418;AFR_AF=0.1309;EUR_AF=0.0388;SAS_AF=0.0695;AA=T|||;VT=SNP
6	32440658	rs11759730	G	T	100	PASS	AC=428;AF=0.0854633;AN=5008;NS=2504;DP=21617;EAS_AF=0.119;AMR_AF=0.0418;AFR_AF=0.1301;EUR_AF=0.0388;SAS_AF=0.0695;AA=G|||;VT=SNP
6	32440743	rs9357149	C	T	100	PASS	AC=298;AF=0.0595048;AN=5008;NS=2504;DP=21063;EAS_AF=0.2123;AMR_AF=0.0677;AFR_AF=0.0023;EUR_AF=0.0179;SAS_AF=0.0164;AA=C|||;VT=SNP
6	32440771	rs9269073	A	G	100	PASS	AC=1000;AF=0.199681;AN=5008;NS=2504;DP=21146;EAS_AF=0.1419;AMR_AF=0.2248;AFR_AF=0.2398;EUR_AF=0.1988;SAS_AF=0.1881;AA=A|||;VT=SNP
6	32440805	rs9269076	C	A	100	PASS	AC=2774;AF=0.553914;AN=5008;NS=2504;DP=20409;EAS_AF=0.5417;AMR_AF=0.6542;AFR_AF=0.5363;EUR_AF=0.5358;SAS_AF=0.5378;AA=C|||;VT=SNP
6	32440879	rs9269078	C	T	100	PASS	AC=2952;AF=0.589457;AN=5008;NS=2504;DP=20886;EAS_AF=0.5754;AMR_AF=0.6902;AFR_AF=0.5847;EUR_AF=0.5706;SAS_AF=0.5583;AA=T|||;VT=SNP
6	32440880	rs67970757	G	A	100	PASS	AC=375;AF=0.0748802;AN=5008;NS=2504;DP=20976;EAS_AF=0.0417;AMR_AF=0.0836;AFR_AF=0.0514;EUR_AF=0.1302;SAS_AF=0.0777;AA=G|||;VT=SNP
6	32440910	rs9269079	T	G	100	PASS	AC=2895;AF=0.578075;AN=5008;NS=2504;DP=21795;EAS_AF=0.5685;AMR_AF=0.6758;AFR_AF=0.5628;EUR_AF=0.5646;SAS_AF=0.5532;AA=T|||;VT=SNP
6	32441008	rs9348886	C	T	100	PASS	AC=1468;AF=0.293131;AN=5008;NS=2504;DP=21664;EAS_AF=0.3115;AMR_AF=0.4107;AFR_AF=0.1929;EUR_AF=0.3211;SAS_AF=0.2975;AA=C|||;VT=SNP
6	32441046	rs9461755	G	A	100	PASS	AC=430;AF=0.0858626;AN=5008;NS=2504;DP=21526;EAS_AF=0.119;AMR_AF=0.0418;AFR_AF=0.1316;EUR_AF=0.0388;SAS_AF=0.0695;AA=G|||;VT=SNP
6	32441100	rs9269081	A	C	100	PASS	AC=3388;AF=0.676518;AN=5008;NS=2504;DP=20984;EAS_AF=0.631;AMR_AF=0.8026;AFR_AF=0.646;EUR_AF=0.7117;SAS_AF=0.6391;AA=C|||;VT=SNP
6	32441126	rs13217979	C	T	100	PASS	AC=375;AF=0.0748802;AN=5008;NS=2504;DP=20447;EAS_AF=0.0417;AMR_AF=0.0836;AFR_AF=0.0514;EUR_AF=0.1302;SAS_AF=0.0777;AA=C|||;VT=SNP
6	32441129	rs9461756	G	A	100	PASS	AC=430;AF=0.0858626;AN=5008;NS=2504;DP=20152;EAS_AF=0.119;AMR_AF=0.0418;AFR_AF=0.1316;EUR_AF=0.0388;SAS_AF=0.0695;AA=G|||;VT=SNP
6	32441150	rs12215261	C	T	100	PASS	AC=1464;AF=0.292332;AN=5008;NS=2504;DP=18994;EAS_AF=0.3105;AMR_AF=0.4107;AFR_AF=0.1929;EUR_AF=0.3191;SAS_AF=0.2965;AA=C|||;VT=SNP
6	32441199	rs9269084	A	G	100	PASS	AC=2933;AF=0.585663;AN=5008;NS=2504;DP=16835;EAS_AF=0.5724;AMR_AF=0.6873;AFR_AF=0.5794;EUR_AF=0.5666;SAS_AF=0.5552;AA=G|||;VT=SNP
6	32441276	rs12215313	C	T	100	PASS	AC=1451;AF=0.289736;AN=5008;NS=2504;DP=16525;EAS_AF=0.3095;AMR_AF=0.4092;AFR_AF=0.1853;EUR_AF=0.3211;SAS_AF=0.2935;AA=C|||;VT=SNP
6	32441408	rs7755212	C	T	100	PASS	AC=2880;AF=0.57508;AN=5008;NS=2504;DP=21927;EAS_AF=0.5486;AMR_AF=0.67;AFR_AF=0.5764;EUR_AF=0.5586;SAS_AF=0.5501;AA=C|||;VT=SNP
6	32441555	rs7739203	A	G	100	PASS	AC=2879;AF=0.57488;AN=5008;NS=2504;DP=22396;EAS_AF=0.5635;AMR_AF=0.6671;AFR_AF=0.5703;EUR_AF=0.5537;SAS_AF=0.5491;AA=G|||;VT=SNP
6	32441577	rs13191565	G	C	100	PASS	AC=375;AF=0.0748802;AN=5008;NS=2504;DP=23520;EAS_AF=0.0417;AMR_AF=0.0836;AFR_AF=0.0514;EUR_AF=0.1302;SAS_AF=0.0777;AA=G|||;VT=SNP
6	32441679	rs7739375	A	G	100	PASS	AC=2963;AF=0.591653;AN=5008;NS=2504;DP=23125;EAS_AF=0.5774;AMR_AF=0.6902;AFR_AF=0.5855;EUR_AF=0.5746;SAS_AF=0.5624;AA=G|||;VT=SNP
6	32441696	rs2071805	C	T	100	PASS	AC=435;AF=0.086861;AN=5008;NS=2504;DP=23503;EAS_AF=0.12;AMR_AF=0.0432;AFR_AF=0.1324;EUR_AF=0.0388;SAS_AF=0.0716;AA=C|||;VT=SNP
6	32441934	rs9269094	T	C	100	PASS	AC=1441;AF=0.28774;AN=5008;NS=2504;DP=23082;EAS_AF=0.245;AMR_AF=0.2738;AFR_AF=0.3843;EUR_AF=0.2455;SAS_AF=0.2546;AA=t|||;VT=SNP
6	32442086	rs34442410	C	G	100	PASS	AC=360;AF=0.071885;AN=5008;NS=2504;DP=26527;EAS_AF=0.0407;AMR_AF=0.0778;AFR_AF=0.0507;EUR_AF=0.1223;SAS_AF=0.0767;AA=C|||;VT=SNP
6	32442242	rs13192505	G	A	100	PASS	AC=543;AF=0.108427;AN=5008;NS=2504;DP=23146;EAS_AF=0.1121;AMR_AF=0.121;AFR_AF=0.0605;EUR_AF=0.17;SAS_AF=0.0971;AA=G|||;VT=SNP
6	32442261	rs6901541	T	C	100	PASS	AC=1034;AF=0.20647;AN=5008;NS=2504;DP=22414;EAS_AF=0.1419;AMR_AF=0.2349;AFR_AF=0.2534;EUR_AF=0.2068;SAS_AF=0.1892;AA=C|||;VT=SNP
6	32442408	rs35168843	G	A	100	PASS	AC=364;AF=0.0726837;AN=5008;NS=2504;DP=22008;EAS_AF=0.0417;AMR_AF=0.0821;AFR_AF=0.0507;EUR_AF=0.1223;SAS_AF=0.0767;AA=G|||;VT=SNP
6	32442703	rs17209754	G	A	100	PASS	AC=430;AF=0.0858626;AN=5008;NS=2504;DP=16768;EAS_AF=0.119;AMR_AF=0.0418;AFR_AF=0.1316;EUR_AF=0.0388;SAS_AF=0.0695;AA=G|||;VT=SNP
6	32442741	rs9269102	G	C	100	PASS	AC=1034;AF=0.20647;AN=5008;NS=2504;DP=17577;EAS_AF=0.1419;AMR_AF=0.2349;AFR_AF=0.2542;EUR_AF=0.2068;SAS_AF=0.1881;AA=g|||;VT=SNP
6	32442836	rs13211921	T	G	100	PASS	AC=1841;AF=0.367612;AN=5008;NS=2504;DP=16801;EAS_AF=0.3522;AMR_AF=0.4928;AFR_AF=0.2443;EUR_AF=0.4513;SAS_AF=0.3753;AA=T|||;VT=SNP
6	32443031	rs17203430	C	T	100	PASS	AC=430;AF=0.0858626;AN=5008;NS=2504;DP=13792;EAS_AF=0.119;AMR_AF=0.0418;AFR_AF=0.1316;EUR_AF=0.0388;SAS_AF=0.0695;AA=T|||;VT=SNP
6	32443032	rs9269104	G	A	100	PASS	AC=1040;AF=0.207668;AN=5008;NS=2504;DP=13585;EAS_AF=0.1419;AMR_AF=0.2349;AFR_AF=0.2557;EUR_AF=0.2078;SAS_AF=0.1912;AA=G|||;VT=SNP
6	32443033	rs17203444	C	G	100	PASS	AC=431;AF=0.0860623;AN=5008;NS=2504;DP=13669;EAS_AF=0.119;AMR_AF=0.0418;AFR_AF=0.1324;EUR_AF=0.0388;SAS_AF=0.0695;AA=C|||;VT=SNP
6	32443034	rs9269105	G	C	100	PASS	AC=1040;AF=0.207668;AN=5008;NS=2504;DP=13636;EAS_AF=0.1419;AMR_AF=0.2349;AFR_AF=0.2557;EUR_AF=0.2078;SAS_AF=0.1912;AA=G|||;VT=SNP
6	32443061	rs17209803	C	A	100	PASS	AC=430;AF=0.0858626;AN=5008;NS=2504;DP=12743;EAS_AF=0.119;AMR_AF=0.0418;AFR_AF=0.1316;EUR_AF=0.0388;SAS_AF=0.0695;AA=C|||;VT=SNP
6	32443131	rs9269106	C	T	100	PASS	AC=1472;AF=0.29393;AN=5008;NS=2504;DP=14351;EAS_AF=0.2629;AMR_AF=0.2781;AFR_AF=0.3865;EUR_AF=0.2465;SAS_AF=0.2607;AA=T|||;VT=SNP
6	32443172	rs9391879	C	T	100	PASS	AC=1837;AF=0.366813;AN=5008;NS=2504;DP=16729;EAS_AF=0.3522;AMR_AF=0.4928;AFR_AF=0.2443;EUR_AF=0.4503;SAS_AF=0.3722;AA=C|||;VT=SNP
6	32443175	rs17203458	G	A	100	PASS	AC=430;AF=0.0858626;AN=5008;NS=2504;DP=16740;EAS_AF=0.119;AMR_AF=0.0418;AFR_AF=0.1316;EUR_AF=0.0388;SAS_AF=0.0695;AA=G|||;VT=SNP
6	32443210	rs9269107	G	A	100	PASS	AC=1471;AF=0.29373;AN=5008;NS=2504;DP=17983;EAS_AF=0.2619;AMR_AF=0.2781;AFR_AF=0.3865;EUR_AF=0.2465;SAS_AF=0.2607;AA=A|||;VT=SNP
6	32443223	rs9269108	G	A	100	PASS	AC=1703;AF=0.340056;AN=5008;NS=2504;DP=18425;EAS_AF=0.2817;AMR_AF=0.3473;AFR_AF=0.4032;EUR_AF=0.3638;SAS_AF=0.2853;AA=A|||;VT=SNP
6	32443269	rs9269110	A	C	100	PASS	AC=3308;AF=0.660543;AN=5008;NS=2504;DP=18460;EAS_AF=0.6141;AMR_AF=0.7709;AFR_AF=0.6309;EUR_AF=0.6968;SAS_AF=0.6329;AA=a|||;VT=SNP
6	32443358	rs9269111	A	G	100	PASS	AC=1085;AF=0.216653;AN=5008;NS=2504;DP=21543;EAS_AF=0.1508;AMR_AF=0.2435;AFR_AF=0.2693;EUR_AF=0.2127;SAS_AF=0.1984;AA=a|||;VT=SNP
6	32443387	rs9269113	T	A	100	PASS	AC=1466;AF=0.292732;AN=5008;NS=2504;DP=21028;EAS_AF=0.2609;AMR_AF=0.2781;AFR_AF=0.3865;EUR_AF=0.2465;SAS_AF=0.2566;AA=t|||;VT=SNP
6	32443451	rs9378264	G	A	100	PASS	AC=1842;AF=0.367812;AN=5008;NS=2504;DP=20805;EAS_AF=0.3532;AMR_AF=0.4928;AFR_AF=0.2443;EUR_AF=0.4503;SAS_AF=0.3763;AA=G|||;VT=SNP
6	32443641	rs9269118	G	A	100	PASS	AC=3345;AF=0.667931;AN=5008;NS=2504;DP=21643;EAS_AF=0.6181;AMR_AF=0.7795;AFR_AF=0.6415;EUR_AF=0.6998;SAS_AF=0.6431;AA=A|||;VT=SNP
6	32443797	rs9269119	A	G	100	PASS	AC=1028;AF=0.205272;AN=5008;NS=2504;DP=23663;EAS_AF=0.1419;AMR_AF=0.2305;AFR_AF=0.2519;EUR_AF=0.2068;SAS_AF=0.1881;AA=A|||;VT=SNP
6	32444040	rs6457595	T	A	100	PASS	AC=1003;AF=0.20028;AN=5008;NS=2504;DP=20307;EAS_AF=0.1399;AMR_AF=0.2291;AFR_AF=0.2375;EUR_AF=0.2048;SAS_AF=0.1871;AA=T|||;VT=SNP
6	32444078	rs28732242	G	A	100	PASS	AC=2173;AF=0.433906;AN=5008;NS=2504;DP=21517;EAS_AF=0.3988;AMR_AF=0.5317;AFR_AF=0.357;EUR_AF=0.504;SAS_AF=0.4325;AA=A|||;VT=SNP
6	32444093	rs9469127	C	G	100	PASS	AC=411;AF=0.0820687;AN=5008;NS=2504;DP=22272;EAS_AF=0.0813;AMR_AF=0.0893;AFR_AF=0.0545;EUR_AF=0.0596;SAS_AF=0.138;AA=C|||;VT=SNP
6	32444116	rs7770920	T	A	100	PASS	AC=420;AF=0.0838658;AN=5008;NS=2504;DP=24226;EAS_AF=0.1161;AMR_AF=0.0418;AFR_AF=0.1271;EUR_AF=0.0388;SAS_AF=0.0685;AA=T|||;VT=SNP
6	32444198	rs12194148	G	T	100	PASS	AC=1844;AF=0.368211;AN=5008;NS=2504;DP=27443;EAS_AF=0.3532;AMR_AF=0.4942;AFR_AF=0.2443;EUR_AF=0.4513;SAS_AF=0.3763;AA=G|||;VT=SNP
6	32444275	rs6457596	C	T	100	PASS	AC=421;AF=0.0840655;AN=5008;NS=2504;DP=23617;EAS_AF=0.1161;AMR_AF=0.0403;AFR_AF=0.1301;EUR_AF=0.0388;SAS_AF=0.0665;AA=C|||;VT=SNP
6	32444330	rs12207473	A	C	100	PASS	AC=1843;AF=0.368011;AN=5008;NS=2504;DP=20960;EAS_AF=0.3532;AMR_AF=0.4942;AFR_AF=0.2443;EUR_AF=0.4513;SAS_AF=0.3753;AA=A|||;VT=SNP
6	32444455	rs6457597	T	C	100	PASS	AC=1456;AF=0.290735;AN=5008;NS=2504;DP=21113;EAS_AF=0.2609;AMR_AF=0.2767;AFR_AF=0.382;EUR_AF=0.2455;SAS_AF=0.2546;AA=C|||;VT=SNP
6	32444475	rs6457598	T	C	100	PASS	AC=3439;AF=0.686701;AN=5008;NS=2504;DP=21448;EAS_AF=0.6359;AMR_AF=0.8069;AFR_AF=0.6604;EUR_AF=0.7217;SAS_AF=0.6534;AA=C|||;VT=SNP
6	32444968	rs7755770	G	A	100	PASS	AC=1446;AF=0.288738;AN=5008;NS=2504;DP=16977;EAS_AF=0.256;AMR_AF=0.2752;AFR_AF=0.379;EUR_AF=0.2435;SAS_AF=0.2566;AA=A|||;VT=SNP
6	32445030	rs9269135	T	C	100	PASS	AC=3291;AF=0.657149;AN=5008;NS=2504;DP=20158;EAS_AF=0.6071;AMR_AF=0.7709;AFR_AF=0.6263;EUR_AF=0.6968;SAS_AF=0.6288;AA=C|||;VT=SNP
6	32445079	rs28895255	C	T	100	PASS	AC=1840;AF=0.367412;AN=5008;NS=2504;DP=18546;EAS_AF=0.3532;AMR_AF=0.4957;AFR_AF=0.2443;EUR_AF=0.4493;SAS_AF=0.3732;AA=C|||;VT=SNP
6	32445447	rs73729294	G	A	100	PASS	AC=430;AF=0.0858626;AN=5008;NS=2504;DP=18594;EAS_AF=0.119;AMR_AF=0.0418;AFR_AF=0.1316;EUR_AF=0.0388;SAS_AF=0.0695;AA=G|||;VT=SNP
6	32445600	rs9405112	G	A	100	PASS	AC=1470;AF=0.29353;AN=5008;NS=2504;DP=20944;EAS_AF=0.3115;AMR_AF=0.4107;AFR_AF=0.1944;EUR_AF=0.3211;SAS_AF=0.2975;AA=G|||;VT=SNP
6	32445650	rs9269147	T	A	100	PASS	AC=1023;AF=0.204273;AN=5008;NS=2504;DP=22790;EAS_AF=0.1419;AMR_AF=0.2305;AFR_AF=0.2481;EUR_AF=0.2068;SAS_AF=0.1881;AA=T|||;VT=SNP
6	32445658	rs9269148	A	T	100	PASS	AC=1023;AF=0.204273;AN=5008;NS=2504;DP=22872;EAS_AF=0.1419;AMR_AF=0.2305;AFR_AF=0.2481;EUR_AF=0.2068;SAS_AF=0.1881;AA=A|||;VT=SNP
6	32445660	rs9269149	T	C	100	PASS	AC=1467;AF=0.292931;AN=5008;NS=2504;DP=22833;EAS_AF=0.2619;AMR_AF=0.2752;AFR_AF=0.3873;EUR_AF=0.2455;SAS_AF=0.2587;AA=C|||;VT=SNP
6	32445691	rs9378212	C	T	100	PASS	AC=1872;AF=0.373802;AN=5008;NS=2504;DP=22977;EAS_AF=0.3581;AMR_AF=0.4986;AFR_AF=0.2572;EUR_AF=0.4553;SAS_AF=0.3753;AA=C|||;VT=SNP
6	32445700	rs117810449	T	C	100	PASS	AC=140;AF=0.0279553;AN=5008;NS=2504;DP=22594;EAS_AF=0.0714;AMR_AF=0.0677;AFR_AF=0.0023;EUR_AF=0.0109;SAS_AF=0.0072;AA=T|||;VT=SNP
6	32445917	rs11753780	G	A	100	PASS	AC=428;AF=0.0854633;AN=5008;NS=2504;DP=23062;EAS_AF=0.1171;AMR_AF=0.0418;AFR_AF=0.1316;EUR_AF=0.0388;SAS_AF=0.0695;AA=g|||;VT=SNP
6	32445926	rs4713534	G	T	100	PASS	AC=552;AF=0.110224;AN=5008;NS=2504;DP=23340;EAS_AF=0.0486;AMR_AF=0.1398;AFR_AF=0.1649;EUR_AF=0.1322;SAS_AF=0.0562;AA=G|||;VT=SNP
6	32445957	rs4713535	C	T	100	PASS	AC=411;AF=0.0820687;AN=5008;NS=2504;DP=23562;EAS_AF=0.0813;AMR_AF=0.0893;AFR_AF=0.0545;EUR_AF=0.0596;SAS_AF=0.138;AA=C|||;VT=SNP
6	32446025	rs6925041	G	A	100	PASS	AC=1433;AF=0.286142;AN=5008;NS=2504;DP=24166;EAS_AF=0.2589;AMR_AF=0.2709;AFR_AF=0.3699;EUR_AF=0.2416;SAS_AF=0.2577;AA=G|||;VT=SNP
6	32446051	rs17209887	A	C	100	PASS	AC=1841;AF=0.367612;AN=5008;NS=2504;DP=24271;EAS_AF=0.3532;AMR_AF=0.4942;AFR_AF=0.2436;EUR_AF=0.4513;SAS_AF=0.3742;AA=A|||;VT=SNP
6	32446459	rs17203563	G	A	100	PASS	AC=1839;AF=0.367212;AN=5008;NS=2504;DP=21458;EAS_AF=0.3532;AMR_AF=0.4914;AFR_AF=0.2436;EUR_AF=0.4513;SAS_AF=0.3742;AA=G|||;VT=SNP
6	32446518	rs9269158	C	T	100	PASS	AC=1446;AF=0.288738;AN=5008;NS=2504;DP=21355;EAS_AF=0.2609;AMR_AF=0.2738;AFR_AF=0.3752;EUR_AF=0.2455;SAS_AF=0.2556;AA=T|||;VT=SNP
6	32446600	rs117468562	C	T	100	PASS	AC=412;AF=0.0822684;AN=5008;NS=2504;DP=24536;EAS_AF=0.0813;AMR_AF=0.0893;AFR_AF=0.0552;EUR_AF=0.0596;SAS_AF=0.138;AA=C|||;VT=SNP
6	32446840	rs9269164	T	C	100	PASS	AC=1023;AF=0.204273;AN=5008;NS=2504;DP=19453;EAS_AF=0.1399;AMR_AF=0.2305;AFR_AF=0.2519;EUR_AF=0.2058;SAS_AF=0.1861;AA=T|||;VT=SNP
6	32446922	rs17203619	T	C	100	PASS	AC=1841;AF=0.367612;AN=5008;NS=2504;DP=21397;EAS_AF=0.3522;AMR_AF=0.4942;AFR_AF=0.2443;EUR_AF=0.4503;SAS_AF=0.3753;AA=T|||;VT=SNP
6	32447058	rs2894260	C	T	100	PASS	AC=1036;AF=0.206869;AN=5008;NS=2504;DP=19737;EAS_AF=0.1419;AMR_AF=0.2349;AFR_AF=0.2549;EUR_AF=0.2078;SAS_AF=0.1881;AA=C|||;VT=SNP
6	32447074	rs29001517	T	G	100	PASS	AC=411;AF=0.0820687;AN=5008;NS=2504;DP=19711;EAS_AF=0.0139;AMR_AF=0.1268;AFR_AF=0.0726;EUR_AF=0.1213;SAS_AF=0.093;AA=T|||;VT=SNP
6	32447081	rs9469133	C	G	100	PASS	AC=430;AF=0.0858626;AN=5008;NS=2504;DP=19739;EAS_AF=0.119;AMR_AF=0.0418;AFR_AF=0.1316;EUR_AF=0.0388;SAS_AF=0.0695;AA=C|||;VT=SNP
6	32447119	rs9469134	C	T	100	PASS	AC=430;AF=0.0858626;AN=5008;NS=2504;DP=18611;EAS_AF=0.119;AMR_AF=0.0418;AFR_AF=0.1316;EUR_AF=0.0388;SAS_AF=0.0695;AA=C|||;VT=SNP
6	32447120	rs9269171	G	A	100	PASS	AC=1037;AF=0.207069;AN=5008;NS=2504;DP=18501;EAS_AF=0.1419;AMR_AF=0.2349;AFR_AF=0.2549;EUR_AF=0.2078;SAS_AF=0.1892;AA=G|||;VT=SNP
6	32447139	rs9461758	C	A	100	PASS	AC=430;AF=0.0858626;AN=5008;NS=2504;DP=18107;EAS_AF=0.119;AMR_AF=0.0418;AFR_AF=0.1316;EUR_AF=0.0388;SAS_AF=0.0695;AA=C|||;VT=SNP
6	32447188	rs9269173	T	A	100	PASS	AC=218;AF=0.0435304;AN=5008;NS=2504;DP=18498;EAS_AF=0.0357;AMR_AF=0.0389;AFR_AF=0.0378;EUR_AF=0.0278;SAS_AF=0.0787;AA=T|||;VT=SNP
6	32447341	rs29001568	G	A	100	PASS	AC=1842;AF=0.367812;AN=5008;NS=2504;DP=19992;EAS_AF=0.3532;AMR_AF=0.4942;AFR_AF=0.2443;EUR_AF=0.4503;SAS_AF=0.3753;AA=G|||;VT=SNP
6	32447364	rs9269174	T	C	100	PASS	AC=3308;AF=0.660543;AN=5008;NS=2504;DP=21177;EAS_AF=0.6151;AMR_AF=0.7709;AFR_AF=0.6309;EUR_AF=0.6968;SAS_AF=0.6319;AA=C|||;VT=SNP
6	32447451	rs9269175	G	A	100	PASS	AC=3303;AF=0.659545;AN=5008;NS=2504;DP=18153;EAS_AF=0.6131;AMR_AF=0.768;AFR_AF=0.6301;EUR_AF=0.6968;SAS_AF=0.6319;AA=A|||;VT=SNP
6	32447474	rs28732247	A	G	100	PASS	AC=1829;AF=0.365216;AN=5008;NS=2504;DP=17558;EAS_AF=0.3502;AMR_AF=0.4885;AFR_AF=0.2413;EUR_AF=0.4503;SAS_AF=0.3732;AA=A|||;VT=SNP
6	32447520	rs11754562	G	A	100	PASS	AC=433;AF=0.0864617;AN=5008;NS=2504;DP=17506;EAS_AF=0.12;AMR_AF=0.0418;AFR_AF=0.1331;EUR_AF=0.0388;SAS_AF=0.0695;AA=G|||;VT=SNP
6	32447574	rs9269177	G	A	100	PASS	AC=1473;AF=0.294129;AN=5008;NS=2504;DP=16050;EAS_AF=0.2619;AMR_AF=0.2795;AFR_AF=0.3888;EUR_AF=0.2465;SAS_AF=0.2587;AA=G|||;VT=SNP
6	32447857	rs9269182	T	C	100	PASS	AC=516;AF=0.103035;AN=5008;NS=2504;DP=20527;EAS_AF=0.1171;AMR_AF=0.0663;AFR_AF=0.1051;EUR_AF=0.0557;SAS_AF=0.1605;AA=T|||;VT=SNP
6	32448098	rs4999342	T	C	100	PASS	AC=3456;AF=0.690096;AN=5008;NS=2504;DP=12466;EAS_AF=0.6607;AMR_AF=0.8098;AFR_AF=0.6513;EUR_AF=0.7296;SAS_AF=0.6472;AA=C|||;VT=SNP
6	32448129	rs4410767	T	C	100	PASS	AC=1771;AF=0.353634;AN=5008;NS=2504;DP=19234;EAS_AF=0.3274;AMR_AF=0.4784;AFR_AF=0.2421;EUR_AF=0.4254;SAS_AF=0.3691;AA=T|||;VT=SNP
6	32448398	rs9378213	T	G	100	PASS	AC=1813;AF=0.362021;AN=5008;NS=2504;DP=25161;EAS_AF=0.3492;AMR_AF=0.4827;AFR_AF=0.2428;EUR_AF=0.4414;SAS_AF=0.3691;AA=T|||;VT=SNP
6	32448500	rs9269190	T	C	100	PASS	AC=2897;AF=0.578474;AN=5008;NS=2504;DP=34948;EAS_AF=0.5387;AMR_AF=0.6585;AFR_AF=0.5174;EUR_AF=0.6243;SAS_AF=0.5982;AA=C|||;VT=SNP
6	32448561	rs9391786	A	G	100	PASS	AC=1602;AF=0.319888;AN=5008;NS=2504;DP=25283;EAS_AF=0.3095;AMR_AF=0.4164;AFR_AF=0.2247;EUR_AF=0.3817;SAS_AF=0.3272;AA=A|||;VT=SNP
6	32448599	rs7748270	C	T	100	PASS	AC=2476;AF=0.494409;AN=5008;NS=2504;DP=23134;EAS_AF=0.494;AMR_AF=0.5706;AFR_AF=0.4342;EUR_AF=0.5318;SAS_AF=0.4836;AA=C|||;VT=SNP
6	32448622	rs7748293	T	C	100	PASS	AC=3486;AF=0.696086;AN=5008;NS=2504;DP=23994;EAS_AF=0.6478;AMR_AF=0.7867;AFR_AF=0.6755;EUR_AF=0.7247;SAS_AF=0.68;AA=C|||;VT=SNP
6	32448652	rs7748435	T	C	100	PASS	AC=1302;AF=0.259984;AN=5008;NS=2504;DP=25217;EAS_AF=0.2361;AMR_AF=0.255;AFR_AF=0.3169;EUR_AF=0.2316;SAS_AF=0.2403;AA=C|||;VT=SNP
6	32448763	rs7748472	A	G	100	PASS	AC=416;AF=0.0830671;AN=5008;NS=2504;DP=24745;EAS_AF=0.1181;AMR_AF=0.0418;AFR_AF=0.1248;EUR_AF=0.0388;SAS_AF=0.0654;AA=A|||;VT=SNP
6	32448808	rs550003165	A	G	100	PASS	AC=403;AF=0.0804712;AN=5008;NS=2504;DP=25350;EAS_AF=0.1111;AMR_AF=0.0403;AFR_AF=0.121;EUR_AF=0.0388;SAS_AF=0.0654;AA=A|||;VT=SNP
6	32448904	rs7749057	A	G	100	PASS	AC=478;AF=0.0954473;AN=5008;NS=2504;DP=24302;EAS_AF=0.0367;AMR_AF=0.1268;AFR_AF=0.1377;EUR_AF=0.1252;SAS_AF=0.046;AA=A|||;VT=SNP
6	32449050	rs7749092	T	C	100	PASS	AC=3508;AF=0.700479;AN=5008;NS=2504;DP=22532;EAS_AF=0.6548;AMR_AF=0.7939;AFR_AF=0.6846;EUR_AF=0.7256;SAS_AF=0.6769;AA=C|||;VT=SNP
6	32449138	rs9394098	C	T	100	PASS	AC=1800;AF=0.359425;AN=5008;NS=2504;DP=18847;EAS_AF=0.3472;AMR_AF=0.4914;AFR_AF=0.2337;EUR_AF=0.4473;SAS_AF=0.3579;AA=C|||;VT=SNP
6	32449160	rs9394099	G	T	100	PASS	AC=1815;AF=0.36242;AN=5008;NS=2504;DP=18860;EAS_AF=0.3462;AMR_AF=0.4928;AFR_AF=0.2398;EUR_AF=0.4443;SAS_AF=0.3681;AA=G|||;VT=SNP
6	32449198	rs9394101	A	G	100	PASS	AC=2093;AF=0.417931;AN=5008;NS=2504;DP=18778;EAS_AF=0.3909;AMR_AF=0.5216;AFR_AF=0.326;EUR_AF=0.496;SAS_AF=0.4162;AA=A|||;VT=SNP
6	32449276	rs112164276	A	G	100	PASS	AC=396;AF=0.0790735;AN=5008;NS=2504;DP=19273;EAS_AF=0.0516;AMR_AF=0.0692;AFR_AF=0.1029;EUR_AF=0.1044;SAS_AF=0.0562;AA=A|||;VT=SNP
6	32449411	rs1964995	T	C	100	PASS	AC=1824;AF=0.364217;AN=5008;NS=2504;DP=22978;EAS_AF=0.3532;AMR_AF=0.4914;AFR_AF=0.239;EUR_AF=0.4513;SAS_AF=0.365;AA=T|||;VT=SNP
6	32449470	rs11752428	G	C	100	PASS	AC=590;AF=0.117812;AN=5008;NS=2504;DP=26262;EAS_AF=0.1696;AMR_AF=0.0519;AFR_AF=0.1203;EUR_AF=0.0417;SAS_AF=0.1861;AA=G|||;VT=SNP
6	32449523	rs9269202	T	C	100	PASS	AC=3497;AF=0.698283;AN=5008;NS=2504;DP=22652;EAS_AF=0.6915;AMR_AF=0.7954;AFR_AF=0.6604;EUR_AF=0.7217;SAS_AF=0.6636;AA=C|||;VT=SNP
6	32449655	rs11757500	A	G	100	PASS	AC=593;AF=0.118411;AN=5008;NS=2504;DP=24486;EAS_AF=0.1716;AMR_AF=0.0519;AFR_AF=0.1195;EUR_AF=0.0417;SAS_AF=0.1881;AA=A|||;VT=SNP
6	32449797	rs9269204	C	T	100	PASS	AC=3564;AF=0.711661;AN=5008;NS=2504;DP=22135;EAS_AF=0.6647;AMR_AF=0.817;AFR_AF=0.6906;EUR_AF=0.7416;SAS_AF=0.683;AA=T|||;VT=SNP
6	32450089	rs5020946	G	T	100	PASS	AC=1809;AF=0.361222;AN=5008;NS=2504;DP=24051;EAS_AF=0.3482;AMR_AF=0.487;AFR_AF=0.2383;EUR_AF=0.4453;SAS_AF=0.365;AA=G|||;VT=SNP
6	32450580	rs35957722	T	C	100	PASS	AC=1421;AF=0.283746;AN=5008;NS=2504;DP=22506;EAS_AF=0.2966;AMR_AF=0.4035;AFR_AF=0.1899;EUR_AF=0.3141;SAS_AF=0.2812;AA=T|||;VT=SNP
6	32450678	rs34452456	T	C	100	PASS	AC=1809;AF=0.361222;AN=5008;NS=2504;DP=14835;EAS_AF=0.3502;AMR_AF=0.4885;AFR_AF=0.2383;EUR_AF=0.4423;SAS_AF=0.365;AA=t|||;VT=SNP
6	32451361	rs12191360	C	A	100	PASS	AC=3103;AF=0.619609;AN=5008;NS=2504;DP=21643;EAS_AF=0.5516;AMR_AF=0.7565;AFR_AF=0.6271;EUR_AF=0.6938;SAS_AF=0.5061;AA=A|||;VT=SNP
6	32451570	rs13194770	C	T	100	PASS	AC=1769;AF=0.353235;AN=5008;NS=2504;DP=23582;EAS_AF=0.3353;AMR_AF=0.4769;AFR_AF=0.2345;EUR_AF=0.4433;SAS_AF=0.3517;AA=c|||;VT=SNP
6	32451613	rs12204922	A	C	100	PASS	AC=877;AF=0.17512;AN=5008;NS=2504;DP=22494;EAS_AF=0.1181;AMR_AF=0.2133;AFR_AF=0.1891;EUR_AF=0.1779;SAS_AF=0.1851;AA=a|||;VT=SNP
6	32451650	rs28619202	T	C	100	PASS	AC=3229;AF=0.644768;AN=5008;NS=2504;DP=21842;EAS_AF=0.5952;AMR_AF=0.7651;AFR_AF=0.59;EUR_AF=0.6869;SAS_AF=0.6411;AA=N|||;VT=SNP
6	32451693	rs71565331	T	C	100	PASS	AC=1592;AF=0.317891;AN=5008;NS=2504;DP=21000;EAS_AF=0.3214;AMR_AF=0.4352;AFR_AF=0.2421;EUR_AF=0.3439;SAS_AF=0.3067;AA=N|||;VT=SNP
6	32451730	rs13195237	A	G	100	PASS	AC=1362;AF=0.271965;AN=5008;NS=2504;DP=18860;EAS_AF=0.252;AMR_AF=0.2795;AFR_AF=0.32;EUR_AF=0.2336;SAS_AF=0.2618;AA=a|||;VT=SNP
6	32451822	rs554742089	C	T	100	PASS	AC=757;AF=0.151158;AN=5008;NS=2504;DP=16650;EAS_AF=0.0843;AMR_AF=0.2161;AFR_AF=0.1195;EUR_AF=0.1809;SAS_AF=0.1861;AA=c|||;VT=SNP
6	32451849	rs2395199	C	G	100	PASS	AC=635;AF=0.126797;AN=5008;NS=2504;DP=16418;EAS_AF=0.1329;AMR_AF=0.1182;AFR_AF=0.1846;EUR_AF=0.0954;SAS_AF=0.0808;AA=c|||;VT=SNP
6	32451888	rs2395200	A	G	100	PASS	AC=1417;AF=0.282947;AN=5008;NS=2504;DP=16253;EAS_AF=0.255;AMR_AF=0.2925;AFR_AF=0.3434;EUR_AF=0.2425;SAS_AF=0.2648;AA=N|||;VT=SNP
6	32452083	rs77795650	G	A	100	PASS	AC=71;AF=0.0141773;AN=5008;NS=2504;DP=15511;EAS_AF=0.0159;AMR_AF=0.0058;AFR_AF=0.0136;EUR_AF=0.0219;SAS_AF=0.0112;AA=N|||;VT=SNP
6	32452190	rs1557551	A	G	100	PASS	AC=626;AF=0.125;AN=5008;NS=2504;DP=15730;EAS_AF=0.1329;AMR_AF=0.1196;AFR_AF=0.18;EUR_AF=0.0924;SAS_AF=0.0798;AA=A|||;VT=SNP
6	32452407	rs550286428	C	T	100	PASS	AC=444;AF=0.0886581;AN=5008;NS=2504;DP=16243;EAS_AF=0.0357;AMR_AF=0.1167;AFR_AF=0.1256;EUR_AF=0.1163;SAS_AF=0.045;AA=C|||;VT=SNP
6	32452506	rs71565340	C	T	100	PASS	AC=1463;AF=0.292133;AN=5008;NS=2504;DP=20543;EAS_AF=0.3105;AMR_AF=0.4107;AFR_AF=0.1914;EUR_AF=0.3201;SAS_AF=0.2965;AA=C|||;VT=SNP
6	32452587	rs28368843	C	T	100	PASS	AC=445;AF=0.0888578;AN=5008;NS=2504;DP=22931;EAS_AF=0.0565;AMR_AF=0.1124;AFR_AF=0.0643;EUR_AF=0.1431;SAS_AF=0.0828;AA=C|||;VT=SNP
6	32452626	rs528864352	C	G	100	PASS	AC=1799;AF=0.359225;AN=5008;NS=2504;DP=22343;EAS_AF=0.3472;AMR_AF=0.4841;AFR_AF=0.236;EUR_AF=0.4473;SAS_AF=0.3589;AA=C|||;VT=SNP
6	32453064	rs535195653	A	G	100	PASS	AC=454;AF=0.090655;AN=5008;NS=2504;DP=20222;EAS_AF=0.0357;AMR_AF=0.1196;AFR_AF=0.1301;EUR_AF=0.1173;SAS_AF=0.046;AA=A|||;VT=SNP
6	32453163	rs67037615	T	C	100	PASS	AC=368;AF=0.0734824;AN=5008;NS=2504;DP=21800;EAS_AF=0.0397;AMR_AF=0.0807;AFR_AF=0.0507;EUR_AF=0.1292;SAS_AF=0.0767;AA=T|||;VT=SNP
6	32453191	rs527369852	T	C	100	PASS	AC=2470;AF=0.493211;AN=5008;NS=2504;DP=22703;EAS_AF=0.4008;AMR_AF=0.6844;AFR_AF=0.4228;EUR_AF=0.6113;SAS_AF=0.4264;AA=T|||;VT=SNP
6	32453474	rs144039739	C	T	100	PASS	AC=280;AF=0.0559105;AN=5008;NS=2504;DP=15675;EAS_AF=0.0804;AMR_AF=0.0432;AFR_AF=0.0159;EUR_AF=0.0179;SAS_AF=0.1329;AA=C|||;VT=SNP
6	32454518	rs551418297	A	G	100	PASS	AC=131;AF=0.0261581;AN=5008;NS=2504;DP=12088;EAS_AF=0.0188;AMR_AF=0.0173;AFR_AF=0.034;EUR_AF=0.0099;SAS_AF=0.046;AA=A|||;VT=SNP
6	32454755	rs148967059	T	A	100	PASS	AC=155;AF=0.0309505;AN=5008;NS=2504;DP=7010;EAS_AF=0.0635;AMR_AF=0.0086;AFR_AF=0.0053;EUR_AF=0.0229;SAS_AF=0.0562;AA=T|||;VT=SNP
6	32454764	rs181133225	T	C	100	PASS	AC=161;AF=0.0321486;AN=5008;NS=2504;DP=7202;EAS_AF=0.0228;AMR_AF=0.0231;AFR_AF=0.0424;EUR_AF=0.0149;SAS_AF=0.0521;AA=T|||;VT=SNP
6	32454766	rs185674730	A	G	100	PASS	AC=161;AF=0.0321486;AN=5008;NS=2504;DP=7264;EAS_AF=0.0228;AMR_AF=0.0231;AFR_AF=0.0424;EUR_AF=0.0149;SAS_AF=0.0521;AA=A|||;VT=SNP
6	32457250	rs55723336	A	G	100	PASS	AC=3053;AF=0.609625;AN=5008;NS=2504;DP=3588;EAS_AF=0.5575;AMR_AF=0.755;AFR_AF=0.584;EUR_AF=0.7018;SAS_AF=0.5;AA=A|||;VT=SNP
6	32457997	rs114758808	C	T	100	PASS	AC=1679;AF=0.335264;AN=5008;NS=2504;DP=5926;EAS_AF=0.2589;AMR_AF=0.2723;AFR_AF=0.5151;EUR_AF=0.3241;SAS_AF=0.227;AA=C|||;VT=SNP
6	32458168	rs78512156	T	C	100	PASS	AC=1020;AF=0.203674;AN=5008;NS=2504;DP=13593;EAS_AF=0.2183;AMR_AF=0.2781;AFR_AF=0.1203;EUR_AF=0.2276;SAS_AF=0.2239;AA=T|||;VT=SNP
6	32458389	rs74615215	A	G	100	PASS	AC=1748;AF=0.349042;AN=5008;NS=2504;DP=8370;EAS_AF=0.2867;AMR_AF=0.2867;AFR_AF=0.531;EUR_AF=0.333;SAS_AF=0.228;AA=A|||;VT=SNP
6	32459355	rs115984130	C	G	100	PASS	AC=165;AF=0.0329473;AN=5008;NS=2504;DP=3149;EAS_AF=0.0377;AMR_AF=0.0461;AFR_AF=0.0212;EUR_AF=0.0437;SAS_AF=0.0235;AA=C|||;VT=SNP
6	32459428	rs77171681	T	C	100	PASS	AC=123;AF=0.0245607;AN=5008;NS=2504;DP=3334;EAS_AF=0.0109;AMR_AF=0.0086;AFR_AF=0.0038;EUR_AF=0.0378;SAS_AF=0.0644;AA=T|||;VT=SNP
6	32459908	rs115834108	G	A	100	PASS	AC=1749;AF=0.349241;AN=5008;NS=2504;DP=4727;EAS_AF=0.2609;AMR_AF=0.2882;AFR_AF=0.5522;EUR_AF=0.335;SAS_AF=0.2239;AA=G|||;VT=SNP
6	32459950	rs77765274	A	G	100	PASS	AC=3468;AF=0.692492;AN=5008;NS=2504;DP=4356;EAS_AF=0.6389;AMR_AF=0.7867;AFR_AF=0.7413;EUR_AF=0.7545;SAS_AF=0.5511;AA=A|||;VT=SNP
6	32461871	rs112923147	A	G	100	PASS	AC=99;AF=0.0197684;AN=5008;NS=2504;DP=3305;EAS_AF=0.0089;AMR_AF=0.0058;AFR_AF=0.031;EUR_AF=0.0189;SAS_AF=0.0266;AA=A|||;VT=SNP
6	32462127	rs189745093	T	C	100	PASS	AC=67;AF=0.0133786;AN=5008;NS=2504;DP=3273;EAS_AF=0.0069;AMR_AF=0.0101;AFR_AF=0.0144;EUR_AF=0.003;SAS_AF=0.0317;AA=T|||;VT=SNP
6	32462150	rs192091605	C	T	100	PASS	AC=69;AF=0.013778;AN=5008;NS=2504;DP=3185;EAS_AF=0.0129;AMR_AF=0.0159;AFR_AF=0.0068;EUR_AF=0.005;SAS_AF=0.0317;AA=C|||;VT=SNP
6	32464463	rs143517539	C	T	100	PASS	AC=393;AF=0.0784744;AN=5008;NS=2504;DP=3598;EAS_AF=0.1161;AMR_AF=0.0303;AFR_AF=0.0068;EUR_AF=0.007;SAS_AF=0.2444;AA=C|||;VT=SNP
6	32466159	rs28877027	C	T	100	PASS	AC=157;AF=0.0313498;AN=5008;NS=2504;DP=3310;EAS_AF=0.0327;AMR_AF=0.0648;AFR_AF=0.0295;EUR_AF=0.0308;SAS_AF=0.0092;AA=C|||;VT=SNP
6	32466173	rs28890929	G	T	100	PASS	AC=155;AF=0.0309505;AN=5008;NS=2504;DP=3297;EAS_AF=0.0317;AMR_AF=0.0648;AFR_AF=0.0295;EUR_AF=0.0298;SAS_AF=0.0092;AA=g|||;VT=SNP
6	32468956	rs73403117	C	T	100	PASS	AC=1256;AF=0.250799;AN=5008;NS=2504;DP=8088;EAS_AF=0.2113;AMR_AF=0.1902;AFR_AF=0.3714;EUR_AF=0.2167;SAS_AF=0.2065;AA=C|||;VT=SNP
6	32471012	rs111637026	G	A	100	PASS	AC=73;AF=0.0145767;AN=5008;NS=2504;DP=3124;EAS_AF=0.0228;AMR_AF=0.0202;AFR_AF=0.0045;EUR_AF=0.0258;SAS_AF=0.0041;AA=G|||;VT=SNP
6	32473542	rs138002663	T	C	100	PASS	AC=1172;AF=0.234026;AN=5008;NS=2504;DP=6152;EAS_AF=0.2034;AMR_AF=0.317;AFR_AF=0.1604;EUR_AF=0.2694;SAS_AF=0.2699;AA=T|||;VT=SNP
6	32513076	rs71534541	C	T	100	PASS	AC=4156;AF=0.829872;AN=5008;NS=2504;DP=13539;EAS_AF=0.7877;AMR_AF=0.9236;AFR_AF=0.8631;EUR_AF=0.8638;SAS_AF=0.727;AA=T|||;VT=SNP
6	32530198	rs35464393	T	C	100	PASS	AC=3237;AF=0.646366;AN=5008;NS=2504;DP=11426;EAS_AF=0.5585;AMR_AF=0.647;AFR_AF=0.7837;EUR_AF=0.6551;SAS_AF=0.5419;AA=t|||;VT=SNP
6	32535889	rs145555305	G	T	100	PASS	AC=252;AF=0.0503195;AN=5008;NS=2504;DP=14134;EAS_AF=0.0317;AMR_AF=0.0303;AFR_AF=0.1021;EUR_AF=0.0378;SAS_AF=0.0266;AA=G|||;VT=SNP
6	32537353	rs111865864	T	G	100	PASS	AC=576;AF=0.115016;AN=5008;NS=2504;DP=5007;EAS_AF=0.0337;AMR_AF=0.1888;AFR_AF=0.1104;EUR_AF=0.2227;SAS_AF=0.0419;AA=T|||;VT=SNP
6	32539012	rs66859861	T	C	100	PASS	AC=3762;AF=0.751198;AN=5008;NS=2504;DP=11301;EAS_AF=0.7411;AMR_AF=0.7867;AFR_AF=0.7943;EUR_AF=0.7416;SAS_AF=0.6881;AA=T|||;VT=SNP
6	32539391	rs9269285	T	C	100	PASS	AC=3137;AF=0.626398;AN=5008;NS=2504;DP=5807;EAS_AF=0.6359;AMR_AF=0.6556;AFR_AF=0.6884;EUR_AF=0.5924;SAS_AF=0.547;AA=t|||;VT=SNP
6	32540041	rs9269329	T	C	100	PASS	AC=3693;AF=0.73742;AN=5008;NS=2504;DP=11978;EAS_AF=0.7192;AMR_AF=0.7738;AFR_AF=0.7844;EUR_AF=0.7217;SAS_AF=0.683;AA=t|||;VT=SNP
6	32540285	rs9269336	G	A	100	PASS	AC=3210;AF=0.640974;AN=5008;NS=2504;DP=7779;EAS_AF=0.6548;AMR_AF=0.6484;AFR_AF=0.7126;EUR_AF=0.5954;SAS_AF=0.5716;AA=G|||;VT=SNP
6	32540873	rs9269373	A	G	100	PASS	AC=1916;AF=0.382588;AN=5008;NS=2504;DP=6479;EAS_AF=0.3929;AMR_AF=0.3718;AFR_AF=0.4622;EUR_AF=0.3429;SAS_AF=0.3129;AA=A|||;VT=SNP
6	32542148	rs9269458	A	G	100	PASS	AC=3486;AF=0.696086;AN=5008;NS=2504;DP=11363;EAS_AF=0.7014;AMR_AF=0.7277;AFR_AF=0.7602;EUR_AF=0.6561;SAS_AF=0.6227;AA=a|||;VT=SNP
6	32542638	rs34451186	T	C	100	PASS	AC=410;AF=0.081869;AN=5008;NS=2504;DP=14878;EAS_AF=0.0278;AMR_AF=0.1455;AFR_AF=0.0651;EUR_AF=0.16;SAS_AF=0.0348;AA=T|||;VT=SNP
6	32542844	rs9269491	A	C	100	PASS	AC=3615;AF=0.721845;AN=5008;NS=2504;DP=13269;EAS_AF=0.7202;AMR_AF=0.7536;AFR_AF=0.7806;EUR_AF=0.6978;SAS_AF=0.6462;AA=A|||;VT=SNP
6	32543874	rs575662827	T	C	100	PASS	AC=321;AF=0.0640974;AN=5008;NS=2504;DP=16088;EAS_AF=0.0883;AMR_AF=0.0908;AFR_AF=0.0628;EUR_AF=0.0547;SAS_AF=0.0317;AA=T|||;VT=SNP
6	32545385	rs35517695	G	A	100	PASS	AC=615;AF=0.122804;AN=5008;NS=2504;DP=17342;EAS_AF=0.1181;AMR_AF=0.1628;AFR_AF=0.0703;EUR_AF=0.1362;SAS_AF=0.1564;AA=G|||;VT=SNP
6	32546703	rs113804375	A	G	100	PASS	AC=371;AF=0.0740815;AN=5008;NS=2504;DP=15611;EAS_AF=0.0645;AMR_AF=0.1268;AFR_AF=0.031;EUR_AF=0.1064;SAS_AF=0.0716;AA=A|||;VT=SNP
6	32546795	rs1064701	T	A	100	PASS	AC=3472;AF=0.693291;AN=5008;NS=2504;DP=9720;EAS_AF=0.6895;AMR_AF=0.7118;AFR_AF=0.7693;EUR_AF=0.6551;SAS_AF=0.6207;AA=T|||;VT=SNP
6	32546866	rs9269693	T	C	100	PASS	AC=3481;AF=0.695088;AN=5008;NS=2504;DP=12890;EAS_AF=0.6944;AMR_AF=0.719;AFR_AF=0.7693;EUR_AF=0.6571;SAS_AF=0.6176;AA=T|||;VT=SNP;EX_TARGET
6	32546879	rs35445101	A	G	100	PASS	AC=370;AF=0.0738818;AN=5008;NS=2504;DP=14457;EAS_AF=0.0694;AMR_AF=0.1354;AFR_AF=0.031;EUR_AF=0.0984;SAS_AF=0.0675;AA=A|||;VT=SNP;EX_TARGET
6	32547073	rs71540435	A	G	100	PASS	AC=152;AF=0.0303514;AN=5008;NS=2504;DP=14532;EAS_AF=0.0218;AMR_AF=0.0216;AFR_AF=0.0356;EUR_AF=0.0139;SAS_AF=0.0552;AA=A|||;VT=SNP
6	32547118	rs113505515	G	C	100	PASS	AC=348;AF=0.0694888;AN=5008;NS=2504;DP=14775;EAS_AF=0.1002;AMR_AF=0.0793;AFR_AF=0.0356;EUR_AF=0.1004;SAS_AF=0.045;AA=G|||;VT=SNP
6	32548008	rs149860663	G	A	100	PASS	AC=439;AF=0.0876597;AN=5008;NS=2504;DP=17502;EAS_AF=0.0863;AMR_AF=0.1383;AFR_AF=0.0416;EUR_AF=0.0944;SAS_AF=0.1084;AA=G|||;VT=SNP;EX_TARGET
6	32548122	rs4448132	C	G	100	PASS	AC=333;AF=0.0664936;AN=5008;NS=2504;DP=18994;EAS_AF=0.0208;AMR_AF=0.1066;AFR_AF=0.0613;EUR_AF=0.1302;SAS_AF=0.0266;AA=C|||;VT=SNP
6	32548464	rs386587412	G	A	100	PASS	AC=324;AF=0.0646965;AN=5008;NS=2504;DP=24633;EAS_AF=0.0208;AMR_AF=0.1052;AFR_AF=0.0575;EUR_AF=0.1282;SAS_AF=0.0256;AA=g|||;VT=SNP
6	32548469	rs535022414	A	G	100	PASS	AC=324;AF=0.0646965;AN=5008;NS=2504;DP=24470;EAS_AF=0.0208;AMR_AF=0.1052;AFR_AF=0.0575;EUR_AF=0.1282;SAS_AF=0.0256;AA=a|||;VT=SNP
6	32548646	rs3830123	G	T	100	PASS	AC=324;AF=0.0646965;AN=5008;NS=2504;DP=25052;EAS_AF=0.0208;AMR_AF=0.1052;AFR_AF=0.0575;EUR_AF=0.1282;SAS_AF=0.0256;AA=G|||;VT=SNP
6	32549259	rs9269795	G	A	100	PASS	AC=4144;AF=0.827476;AN=5008;NS=2504;DP=18486;EAS_AF=0.7887;AMR_AF=0.9006;AFR_AF=0.8585;EUR_AF=0.8628;SAS_AF=0.7372;AA=A|||;VT=SNP
6	32549284	rs9269797	G	A	100	PASS	AC=4144;AF=0.827476;AN=5008;NS=2504;DP=15885;EAS_AF=0.7887;AMR_AF=0.9006;AFR_AF=0.8585;EUR_AF=0.8628;SAS_AF=0.7372;AA=A|||;VT=SNP
6	32549726	rs9269815	A	C	100	PASS	AC=3806;AF=0.759984;AN=5008;NS=2504;DP=13820;EAS_AF=0.7639;AMR_AF=0.7939;AFR_AF=0.7995;EUR_AF=0.7316;SAS_AF=0.7076;AA=A|||;VT=SNP
6	32549782	rs9269819	C	T	100	PASS	AC=3805;AF=0.759784;AN=5008;NS=2504;DP=16360;EAS_AF=0.7639;AMR_AF=0.7925;AFR_AF=0.7995;EUR_AF=0.7296;SAS_AF=0.7096;AA=C|||;VT=SNP
6	32549896	rs551577449	T	C	100	PASS	AC=31;AF=0.0061901;AN=5008;NS=2504;DP=11501;EAS_AF=0.004;AMR_AF=0.0058;AFR_AF=0.0144;EUR_AF=0.004;SAS_AF=0;AA=T|||;VT=SNP
6	32549935	rs35095850	C	G	100	PASS	AC=1241;AF=0.247804;AN=5008;NS=2504;DP=11913;EAS_AF=0.2688;AMR_AF=0.3343;AFR_AF=0.1437;EUR_AF=0.2744;SAS_AF=0.2781;AA=C|||;VT=SNP
6	32550126	rs35789108	C	G	100	PASS	AC=1099;AF=0.219449;AN=5008;NS=2504;DP=13428;EAS_AF=0.2966;AMR_AF=0.2839;AFR_AF=0.0756;EUR_AF=0.2366;SAS_AF=0.271;AA=C|||;VT=SNP
6	32550426	rs9269858	G	A	100	PASS	AC=3774;AF=0.753594;AN=5008;NS=2504;DP=15007;EAS_AF=0.7639;AMR_AF=0.7853;AFR_AF=0.7927;EUR_AF=0.7286;SAS_AF=0.6933;AA=G|||;VT=SNP
6	32550431	rs36101847	C	T	100	PASS	AC=1358;AF=0.271166;AN=5008;NS=2504;DP=15337;EAS_AF=0.2748;AMR_AF=0.3588;AFR_AF=0.1755;EUR_AF=0.3549;SAS_AF=0.2485;AA=C|||;VT=SNP
6	32550550	rs28724008	C	G	100	PASS	AC=1497;AF=0.298922;AN=5008;NS=2504;DP=16768;EAS_AF=0.3294;AMR_AF=0.3833;AFR_AF=0.1808;EUR_AF=0.3201;SAS_AF=0.3456;AA=C|||;VT=SNP
6	32550819	rs28724031	C	A	100	PASS	AC=1199;AF=0.239417;AN=5008;NS=2504;DP=15250;EAS_AF=0.2679;AMR_AF=0.33;AFR_AF=0.1188;EUR_AF=0.2843;SAS_AF=0.2628;AA=C|||;VT=SNP
6	32551350	rs9269910	T	A	100	PASS	AC=3759;AF=0.750599;AN=5008;NS=2504;DP=5305;EAS_AF=0.6905;AMR_AF=0.8573;AFR_AF=0.795;EUR_AF=0.8032;SAS_AF=0.6227;AA=T|||;VT=SNP
6	32551382	rs9269911	A	T	100	PASS	AC=3826;AF=0.763978;AN=5008;NS=2504;DP=6309;EAS_AF=0.7034;AMR_AF=0.8646;AFR_AF=0.8109;EUR_AF=0.8151;SAS_AF=0.6391;AA=A|||;VT=SNP
6	32551604	rs9269923	G	T	100	PASS	AC=1547;AF=0.308906;AN=5008;NS=2504;DP=5694;EAS_AF=0.2212;AMR_AF=0.281;AFR_AF=0.4334;EUR_AF=0.2903;SAS_AF=0.2699;AA=G|||;VT=SNP
6	32551790	rs547539555	T	A	100	PASS	AC=258;AF=0.0515176;AN=5008;NS=2504;DP=4443;EAS_AF=0.0724;AMR_AF=0.0216;AFR_AF=0.0129;EUR_AF=0.006;SAS_AF=0.1503;AA=T|||;VT=SNP
6	32552029	rs17884945	A	T	100	PASS	AC=2200;AF=0.439297;AN=5008;NS=2504;DP=9910;EAS_AF=0.4802;AMR_AF=0.5115;AFR_AF=0.4433;EUR_AF=0.4453;SAS_AF=0.3344;AA=a|||;VT=SNP;EX_TARGET
6	32552123	rs17879702	G	A	100	PASS	AC=483;AF=0.0964457;AN=5008;NS=2504;DP=6110;EAS_AF=0.1518;AMR_AF=0.0893;AFR_AF=0.0877;EUR_AF=0.0666;SAS_AF=0.0869;AA=G|||;VT=SNP;EX_TARGET
6	32552188	rs112353158	G	A	100	PASS	AC=323;AF=0.0644968;AN=5008;NS=2504;DP=5638;EAS_AF=0.0208;AMR_AF=0.1052;AFR_AF=0.059;EUR_AF=0.1262;SAS_AF=0.0245;AA=G|||;VT=SNP;EX_TARGET
6	32552617	rs28724138	G	A	100	PASS	AC=2518;AF=0.502796;AN=5008;NS=2504;DP=16982;EAS_AF=0.4653;AMR_AF=0.6196;AFR_AF=0.4614;EUR_AF=0.5278;SAS_AF=0.4888;AA=G|||;VT=SNP
6	32553125	rs113600317	A	T	100	PASS	AC=1030;AF=0.205671;AN=5008;NS=2504;DP=16797;EAS_AF=0.2014;AMR_AF=0.2997;AFR_AF=0.1256;EUR_AF=0.2376;SAS_AF=0.2188;AA=A|||;VT=SNP
6	32553142	rs9270022	C	T	100	PASS	AC=4101;AF=0.81889;AN=5008;NS=2504;DP=17614;EAS_AF=0.7758;AMR_AF=0.8948;AFR_AF=0.854;EUR_AF=0.8608;SAS_AF=0.7188;AA=C|||;VT=SNP
6	32553740	rs9270050	G	C	100	PASS	AC=3997;AF=0.798123;AN=5008;NS=2504;DP=11221;EAS_AF=0.751;AMR_AF=0.8761;AFR_AF=0.8419;EUR_AF=0.838;SAS_AF=0.6912;AA=G|||;VT=SNP
6	32554284	rs113608847	T	G	100	PASS	AC=982;AF=0.196086;AN=5008;NS=2504;DP=13247;EAS_AF=0.2431;AMR_AF=0.2579;AFR_AF=0.0968;EUR_AF=0.2465;SAS_AF=0.1861;AA=T|||;VT=SNP
6	32554386	rs9270090	G	T	100	PASS	AC=4106;AF=0.819888;AN=5008;NS=2504;DP=16297;EAS_AF=0.7817;AMR_AF=0.8934;AFR_AF=0.8563;EUR_AF=0.8539;SAS_AF=0.7229;AA=T|||;VT=SNP
6	32554607	rs9270101	T	C	100	PASS	AC=4138;AF=0.826278;AN=5008;NS=2504;DP=22023;EAS_AF=0.7877;AMR_AF=0.9006;AFR_AF=0.8578;EUR_AF=0.8608;SAS_AF=0.7352;AA=T|||;VT=SNP
6	32555256	rs9270143	C	T	100	PASS	AC=2018;AF=0.402955;AN=5008;NS=2504;DP=7932;EAS_AF=0.3948;AMR_AF=0.3501;AFR_AF=0.5061;EUR_AF=0.338;SAS_AF=0.3763;AA=C|||;VT=SNP
6	32556263	rs72844253	T	G	100	PASS	AC=419;AF=0.0836661;AN=5008;NS=2504;DP=10143;EAS_AF=0.0268;AMR_AF=0.1441;AFR_AF=0.0726;EUR_AF=0.165;SAS_AF=0.0307;AA=T|||;VT=SNP
6	32556461	rs145244672	T	G	100	PASS	AC=429;AF=0.0856629;AN=5008;NS=2504;DP=10071;EAS_AF=0.2044;AMR_AF=0.0202;AFR_AF=0.0779;EUR_AF=0.0378;SAS_AF=0.0695;AA=T|||;VT=SNP
6	32556635	rs35331833	G	A	100	PASS	AC=843;AF=0.168331;AN=5008;NS=2504;DP=7567;EAS_AF=0.2212;AMR_AF=0.2161;AFR_AF=0.0787;EUR_AF=0.2058;SAS_AF=0.1626;AA=G|||;VT=SNP
6	32557386	rs373511931	C	G	100	PASS	AC=391;AF=0.0780751;AN=5008;NS=2504;DP=16907;EAS_AF=0.1359;AMR_AF=0.049;AFR_AF=0.0703;EUR_AF=0.0626;SAS_AF=0.0654;AA=C|||;VT=SNP
6	32557483	rs9270303	T	C	100	PASS	AC=3902;AF=0.779153;AN=5008;NS=2504;DP=24869;EAS_AF=0.7768;AMR_AF=0.8055;AFR_AF=0.8079;EUR_AF=0.7495;SAS_AF=0.7546;AA=T|||;VT=SNP;EX_TARGET
6	32557985	rs36060193	C	T	100	PASS	AC=175;AF=0.0349441;AN=5008;NS=2504;DP=13425;EAS_AF=0.0427;AMR_AF=0.0634;AFR_AF=0.0076;EUR_AF=0.0527;SAS_AF=0.0256;AA=C|||;VT=SNP
6	32558343	rs9270388	C	T	100	PASS	AC=2217;AF=0.442692;AN=5008;NS=2504;DP=6638;EAS_AF=0.4167;AMR_AF=0.4308;AFR_AF=0.556;EUR_AF=0.3797;SAS_AF=0.3896;AA=C|||;VT=SNP
6	32558962	rs184006295	C	T	100	PASS	AC=491;AF=0.0980431;AN=5008;NS=2504;DP=9659;EAS_AF=0.0377;AMR_AF=0.0879;AFR_AF=0.0938;EUR_AF=0.1203;SAS_AF=0.1503;AA=C|||;VT=SNP
6	32559019	rs77122291	G	A	100	PASS	AC=1341;AF=0.267772;AN=5008;NS=2504;DP=12781;EAS_AF=0.3105;AMR_AF=0.3674;AFR_AF=0.149;EUR_AF=0.2982;SAS_AF=0.2822;AA=G|||;VT=SNP
6	32559110	rs9270493	T	C	100	PASS	AC=1068;AF=0.213259;AN=5008;NS=2504;DP=12226;EAS_AF=0.1171;AMR_AF=0.219;AFR_AF=0.3427;EUR_AF=0.2147;SAS_AF=0.1319;AA=T|||;VT=SNP
6	32559213	rs115879259	A	T	100	PASS	AC=427;AF=0.0852636;AN=5008;NS=2504;DP=13231;EAS_AF=0.0933;AMR_AF=0.1527;AFR_AF=0.0303;EUR_AF=0.1213;SAS_AF=0.0665;AA=A|||;VT=SNP
6	32559216	rs9270505	A	G	100	PASS	AC=2964;AF=0.591853;AN=5008;NS=2504;DP=13068;EAS_AF=0.5853;AMR_AF=0.6037;AFR_AF=0.6838;EUR_AF=0.5616;SAS_AF=0.4969;AA=G|||;VT=SNP
6	32559444	rs80163833	C	T	100	PASS	AC=313;AF=0.0625;AN=5008;NS=2504;DP=13105;EAS_AF=0.005;AMR_AF=0.0706;AFR_AF=0.0946;EUR_AF=0.0676;SAS_AF=0.0675;AA=C|||;VT=SNP
6	32559541	rs9270522	T	A	100	PASS	AC=3696;AF=0.738019;AN=5008;NS=2504;DP=11569;EAS_AF=0.752;AMR_AF=0.768;AFR_AF=0.7746;EUR_AF=0.7137;SAS_AF=0.6779;AA=N|||;VT=SNP
6	32559753	rs28366266	T	C	100	PASS	AC=830;AF=0.165735;AN=5008;NS=2504;DP=12119;EAS_AF=0.1984;AMR_AF=0.1671;AFR_AF=0.118;EUR_AF=0.1531;SAS_AF=0.2086;AA=T|||;VT=SNP
6	32559764	rs9270539	T	C	100	PASS	AC=3747;AF=0.748203;AN=5008;NS=2504;DP=13149;EAS_AF=0.7569;AMR_AF=0.781;AFR_AF=0.7859;EUR_AF=0.7187;SAS_AF=0.6953;AA=T|||;VT=SNP
6	32559781	rs28366267	A	C	100	PASS	AC=1407;AF=0.28095;AN=5008;NS=2504;DP=14641;EAS_AF=0.3224;AMR_AF=0.3833;AFR_AF=0.1551;EUR_AF=0.3181;SAS_AF=0.2975;AA=a|||;VT=SNP
6	32559825	rs34855541	A	G	100	PASS	AC=581;AF=0.116014;AN=5008;NS=2504;DP=14850;EAS_AF=0.124;AMR_AF=0.2219;AFR_AF=0.0363;EUR_AF=0.165;SAS_AF=0.09;AA=A|||;VT=SNP
6	32559864	rs9270541	G	T	100	PASS	AC=2207;AF=0.440695;AN=5008;NS=2504;DP=11531;EAS_AF=0.4077;AMR_AF=0.3674;AFR_AF=0.5953;EUR_AF=0.3757;SAS_AF=0.3845;AA=G|||;VT=SNP
6	32559916	rs9270545	C	T	100	PASS	AC=3579;AF=0.714657;AN=5008;NS=2504;DP=9586;EAS_AF=0.7321;AMR_AF=0.7522;AFR_AF=0.7428;EUR_AF=0.6829;SAS_AF=0.6646;AA=C|||;VT=SNP
6	32559933	rs558313832	A	C	100	PASS	AC=216;AF=0.043131;AN=5008;NS=2504;DP=10664;EAS_AF=0.1528;AMR_AF=0.0591;AFR_AF=0;EUR_AF=0.0109;SAS_AF=0.0102;AA=A|||;VT=SNP
6	32559975	rs28366272	C	A	100	PASS	AC=717;AF=0.143171;AN=5008;NS=2504;DP=12155;EAS_AF=0.0476;AMR_AF=0.1383;AFR_AF=0.149;EUR_AF=0.163;SAS_AF=0.2168;AA=C|||;VT=SNP
6	32560025	rs36096565	A	G	100	PASS	AC=647;AF=0.129193;AN=5008;NS=2504;DP=14227;EAS_AF=0.1329;AMR_AF=0.2536;AFR_AF=0.0461;EUR_AF=0.1819;SAS_AF=0.0951;AA=A|||;VT=SNP
6	32560107	rs28366274	G	T	100	PASS	AC=625;AF=0.1248;AN=5008;NS=2504;DP=11535;EAS_AF=0.0476;AMR_AF=0.1138;AFR_AF=0.0862;EUR_AF=0.1531;SAS_AF=0.2352;AA=G|||;VT=SNP
6	32560158	rs28366276	G	T	100	PASS	AC=965;AF=0.192692;AN=5008;NS=2504;DP=12081;EAS_AF=0.2133;AMR_AF=0.2017;AFR_AF=0.1513;EUR_AF=0.1819;SAS_AF=0.2321;AA=G|||;VT=SNP
6	32560209	rs35395738	T	C	100	PASS	AC=650;AF=0.129792;AN=5008;NS=2504;DP=12300;EAS_AF=0.1349;AMR_AF=0.2565;AFR_AF=0.0461;EUR_AF=0.1799;SAS_AF=0.0961;AA=t|||;VT=SNP
6	32560262	rs28366280	A	G	100	PASS	AC=1104;AF=0.220447;AN=5008;NS=2504;DP=10307;EAS_AF=0.2698;AMR_AF=0.2392;AFR_AF=0.171;EUR_AF=0.2018;SAS_AF=0.2423;AA=A|||;VT=SNP
6	32560327	rs28366284	C	T	100	PASS	AC=3522;AF=0.703275;AN=5008;NS=2504;DP=10540;EAS_AF=0.7242;AMR_AF=0.7406;AFR_AF=0.7216;EUR_AF=0.672;SAS_AF=0.6626;AA=T|||;VT=SNP
6	32560385	rs34291045	A	T	100	PASS	AC=627;AF=0.1252;AN=5008;NS=2504;DP=12226;EAS_AF=0.131;AMR_AF=0.2478;AFR_AF=0.0446;EUR_AF=0.173;SAS_AF=0.092;AA=A|||;VT=SNP
6	32560408	rs79572840	C	G	100	PASS	AC=213;AF=0.0425319;AN=5008;NS=2504;DP=14840;EAS_AF=0.1488;AMR_AF=0.0591;AFR_AF=0;EUR_AF=0.0109;SAS_AF=0.0112;AA=C|||;VT=SNP
6	32560440	rs9270549	G	A	100	PASS	AC=2450;AF=0.489217;AN=5008;NS=2504;DP=14595;EAS_AF=0.4603;AMR_AF=0.428;AFR_AF=0.6399;EUR_AF=0.4304;SAS_AF=0.4192;AA=G|||;VT=SNP
6	32560477	rs34415150	A	G	100	PASS	AC=507;AF=0.101238;AN=5008;NS=2504;DP=15034;EAS_AF=0.1101;AMR_AF=0.1916;AFR_AF=0.0333;EUR_AF=0.1402;SAS_AF=0.0798;AA=A|||;VT=SNP
6	32560501	rs9270551	G	A	100	PASS	AC=3772;AF=0.753195;AN=5008;NS=2504;DP=14458;EAS_AF=0.7599;AMR_AF=0.7896;AFR_AF=0.7973;EUR_AF=0.7207;SAS_AF=0.6943;AA=A|||;VT=SNP
6	32560534	rs115740813	A	T	100	PASS	AC=832;AF=0.166134;AN=5008;NS=2504;DP=15433;EAS_AF=0.3135;AMR_AF=0.0519;AFR_AF=0.1611;EUR_AF=0.0785;SAS_AF=0.1922;AA=A|||;VT=SNP
6	32560631	rs35118762	C	T	100	PASS	AC=555;AF=0.110823;AN=5008;NS=2504;DP=17533;EAS_AF=0.12;AMR_AF=0.2089;AFR_AF=0.0356;EUR_AF=0.159;SAS_AF=0.0838;AA=C|||;VT=SNP
6	32560695	rs34928543	G	C	100	PASS	AC=501;AF=0.10004;AN=5008;NS=2504;DP=14485;EAS_AF=0.1052;AMR_AF=0.1873;AFR_AF=0.0333;EUR_AF=0.1471;SAS_AF=0.0746;AA=G|||;VT=SNP
6	32560711	rs28366293	T	C	100	PASS	AC=802;AF=0.160144;AN=5008;NS=2504;DP=14421;EAS_AF=0.1885;AMR_AF=0.1599;AFR_AF=0.1112;EUR_AF=0.1501;SAS_AF=0.2076;AA=T|||;VT=SNP
6	32560727	rs28366296	C	A	100	PASS	AC=1238;AF=0.247204;AN=5008;NS=2504;DP=12808;EAS_AF=0.2798;AMR_AF=0.3343;AFR_AF=0.1407;EUR_AF=0.2873;SAS_AF=0.2546;AA=C|||;VT=SNP
6	32560749	rs36083025	A	T	100	PASS	AC=423;AF=0.0844649;AN=5008;NS=2504;DP=12223;EAS_AF=0.0853;AMR_AF=0.1585;AFR_AF=0.0272;EUR_AF=0.1272;SAS_AF=0.0644;AA=A|||;VT=SNP
6	32560757	rs9270562	G	T	100	PASS	AC=2477;AF=0.494609;AN=5008;NS=2504;DP=12230;EAS_AF=0.4752;AMR_AF=0.438;AFR_AF=0.6437;EUR_AF=0.4274;SAS_AF=0.4223;AA=G|||;VT=SNP
6	32560771	rs2760975	G	A	100	PASS	AC=425;AF=0.0848642;AN=5008;NS=2504;DP=12342;EAS_AF=0.0903;AMR_AF=0.1556;AFR_AF=0.0287;EUR_AF=0.1282;SAS_AF=0.0603;AA=G|||;VT=SNP
6	32560839	rs2760976	C	T	100	PASS	AC=449;AF=0.0896565;AN=5008;NS=2504;DP=16458;EAS_AF=0.0972;AMR_AF=0.1628;AFR_AF=0.0287;EUR_AF=0.1392;SAS_AF=0.0613;AA=C|||;VT=SNP
6	32560859	rs28366298	A	C	100	PASS	AC=1315;AF=0.26258;AN=5008;NS=2504;DP=16976;EAS_AF=0.3085;AMR_AF=0.3573;AFR_AF=0.143;EUR_AF=0.3091;SAS_AF=0.2618;AA=a|||;VT=SNP
6	32560875	rs28366300	C	T	100	PASS	AC=1187;AF=0.237021;AN=5008;NS=2504;DP=17184;EAS_AF=0.2619;AMR_AF=0.3156;AFR_AF=0.1346;EUR_AF=0.2823;SAS_AF=0.2474;AA=C|||;VT=SNP
6	32560934	rs28366302	G	C	100	PASS	AC=1272;AF=0.253994;AN=5008;NS=2504;DP=18523;EAS_AF=0.2937;AMR_AF=0.3372;AFR_AF=0.1452;EUR_AF=0.2922;SAS_AF=0.2618;AA=G|||;VT=SNP
6	32561068	rs9270576	C	T	100	PASS	AC=2462;AF=0.491613;AN=5008;NS=2504;DP=15579;EAS_AF=0.4573;AMR_AF=0.4222;AFR_AF=0.649;EUR_AF=0.4284;SAS_AF=0.4284;AA=C|||;VT=SNP
6	32561093	rs9270578	G	A	100	PASS	AC=2470;AF=0.493211;AN=5008;NS=2504;DP=16167;EAS_AF=0.4603;AMR_AF=0.4251;AFR_AF=0.6513;EUR_AF=0.4284;SAS_AF=0.4284;AA=G|||;VT=SNP
6	32561098	rs9270579	A	T	100	PASS	AC=3785;AF=0.755791;AN=5008;NS=2504;DP=16181;EAS_AF=0.7649;AMR_AF=0.7839;AFR_AF=0.7995;EUR_AF=0.7266;SAS_AF=0.6973;AA=T|||;VT=SNP
6	32561123	rs9270580	T	C	100	PASS	AC=2516;AF=0.502396;AN=5008;NS=2504;DP=16219;EAS_AF=0.4772;AMR_AF=0.438;AFR_AF=0.6581;EUR_AF=0.4344;SAS_AF=0.4335;AA=C|||;VT=SNP
6	32561137	rs28366311	C	G	100	PASS	AC=1235;AF=0.246605;AN=5008;NS=2504;DP=16566;EAS_AF=0.2778;AMR_AF=0.3386;AFR_AF=0.1407;EUR_AF=0.2823;SAS_AF=0.2556;AA=c|||;VT=SNP
6	32561140	rs35074855	C	G	100	PASS	AC=456;AF=0.0910543;AN=5008;NS=2504;DP=16623;EAS_AF=0.0952;AMR_AF=0.1758;AFR_AF=0.0318;EUR_AF=0.1352;SAS_AF=0.0613;AA=C|||;VT=SNP
6	32561175	rs28366312	T	C	100	PASS	AC=1251;AF=0.2498;AN=5008;NS=2504;DP=17748;EAS_AF=0.2778;AMR_AF=0.3386;AFR_AF=0.143;EUR_AF=0.2873;SAS_AF=0.2638;AA=T|||;VT=SNP
6	32561186	rs28366313	G	A	100	PASS	AC=1253;AF=0.2502;AN=5008;NS=2504;DP=17728;EAS_AF=0.2768;AMR_AF=0.3386;AFR_AF=0.143;EUR_AF=0.2873;SAS_AF=0.2669;AA=G|||;VT=SNP
6	32561201	rs28366314	A	G	100	PASS	AC=1272;AF=0.253994;AN=5008;NS=2504;DP=18076;EAS_AF=0.2827;AMR_AF=0.3429;AFR_AF=0.143;EUR_AF=0.2952;SAS_AF=0.2689;AA=A|||;VT=SNP
6	32561207	rs28366315	C	T	100	PASS	AC=1274;AF=0.254393;AN=5008;NS=2504;DP=17921;EAS_AF=0.2827;AMR_AF=0.3444;AFR_AF=0.1437;EUR_AF=0.2952;SAS_AF=0.2689;AA=C|||;VT=SNP
6	32561250	rs75976095	A	G	100	PASS	AC=838;AF=0.167332;AN=5008;NS=2504;DP=17393;EAS_AF=0.3145;AMR_AF=0.0533;AFR_AF=0.1626;EUR_AF=0.0795;SAS_AF=0.1933;AA=A|||;VT=SNP
6	32561277	rs9270584	C	T	100	PASS	AC=3804;AF=0.759585;AN=5008;NS=2504;DP=17559;EAS_AF=0.7659;AMR_AF=0.7896;AFR_AF=0.8011;EUR_AF=0.7316;SAS_AF=0.7045;AA=T|||;VT=SNP
6	32561305	rs9270587	T	G	100	PASS	AC=3800;AF=0.758786;AN=5008;NS=2504;DP=17139;EAS_AF=0.7659;AMR_AF=0.7896;AFR_AF=0.8011;EUR_AF=0.7306;SAS_AF=0.7014;AA=T|||;VT=SNP
6	32561327	rs9270588	C	T	100	PASS	AC=3262;AF=0.651358;AN=5008;NS=2504;DP=17716;EAS_AF=0.6488;AMR_AF=0.5908;AFR_AF=0.7655;EUR_AF=0.5746;SAS_AF=0.6217;AA=T|||;VT=SNP
6	32561334	rs35265698	C	G	100	PASS	AC=555;AF=0.110823;AN=5008;NS=2504;DP=18050;EAS_AF=0.12;AMR_AF=0.2075;AFR_AF=0.0356;EUR_AF=0.159;SAS_AF=0.0849;AA=C|||;VT=SNP
6	32561390	rs9270589	C	T	100	PASS	AC=2446;AF=0.488419;AN=5008;NS=2504;DP=18004;EAS_AF=0.4563;AMR_AF=0.4236;AFR_AF=0.652;EUR_AF=0.4235;SAS_AF=0.4131;AA=T|||;VT=SNP
6	32561404	rs7753335	A	C	100	PASS	AC=436;AF=0.0870607;AN=5008;NS=2504;DP=18408;EAS_AF=0.1974;AMR_AF=0.0216;AFR_AF=0.09;EUR_AF=0.0368;SAS_AF=0.0675;AA=A|||;VT=SNP
6	32561465	rs34350244	C	T	100	PASS	AC=536;AF=0.107029;AN=5008;NS=2504;DP=19145;EAS_AF=0.1151;AMR_AF=0.1974;AFR_AF=0.0356;EUR_AF=0.1551;SAS_AF=0.0818;AA=C|||;VT=SNP
6	32561466	rs35294087	A	G	100	PASS	AC=536;AF=0.107029;AN=5008;NS=2504;DP=19205;EAS_AF=0.1151;AMR_AF=0.1974;AFR_AF=0.0356;EUR_AF=0.1551;SAS_AF=0.0818;AA=a|||;VT=SNP
6	32561495	rs28366319	G	A	100	PASS	AC=1325;AF=0.264577;AN=5008;NS=2504;DP=18600;EAS_AF=0.3016;AMR_AF=0.3545;AFR_AF=0.146;EUR_AF=0.3002;SAS_AF=0.2863;AA=G|||;VT=SNP
6	32561565	rs34553045	T	C	100	PASS	AC=492;AF=0.0982428;AN=5008;NS=2504;DP=16548;EAS_AF=0.0982;AMR_AF=0.1873;AFR_AF=0.0333;EUR_AF=0.1431;SAS_AF=0.0767;AA=T|||;VT=SNP
6	32561638	rs35371668	C	T	100	PASS	AC=498;AF=0.0994409;AN=5008;NS=2504;DP=15421;EAS_AF=0.1052;AMR_AF=0.1816;AFR_AF=0.0325;EUR_AF=0.1421;SAS_AF=0.0818;AA=c|||;VT=SNP
6	32561656	rs9270599	G	A	100	PASS	AC=2998;AF=0.598642;AN=5008;NS=2504;DP=15556;EAS_AF=0.5764;AMR_AF=0.6282;AFR_AF=0.6868;EUR_AF=0.5765;SAS_AF=0.5041;AA=N|||;VT=SNP
6	32561681	rs34647096	G	A	100	PASS	AC=526;AF=0.105032;AN=5008;NS=2504;DP=17135;EAS_AF=0.1161;AMR_AF=0.196;AFR_AF=0.0333;EUR_AF=0.1461;SAS_AF=0.0838;AA=g|||;VT=SNP
6	32561693	rs9270600	C	T	100	PASS	AC=1085;AF=0.216653;AN=5008;NS=2504;DP=17468;EAS_AF=0.1181;AMR_AF=0.2262;AFR_AF=0.348;EUR_AF=0.2167;SAS_AF=0.1339;AA=c|||;VT=SNP
6	32561766	rs28366328	A	G	100	PASS	AC=1343;AF=0.268171;AN=5008;NS=2504;DP=16370;EAS_AF=0.3095;AMR_AF=0.3674;AFR_AF=0.146;EUR_AF=0.3012;SAS_AF=0.2863;AA=A|||;VT=SNP
6	32561772	rs116651290	C	T	100	PASS	AC=216;AF=0.043131;AN=5008;NS=2504;DP=16306;EAS_AF=0.0188;AMR_AF=0.0778;AFR_AF=0.0416;EUR_AF=0.0626;SAS_AF=0.0256;AA=G|||;VT=SNP
6	32561794	rs9270602	C	G	100	PASS	AC=4134;AF=0.825479;AN=5008;NS=2504;DP=15516;EAS_AF=0.7847;AMR_AF=0.8991;AFR_AF=0.8585;EUR_AF=0.8628;SAS_AF=0.7321;AA=G|||;VT=SNP
6	32561880	rs28366331	T	G	100	PASS	AC=1014;AF=0.202476;AN=5008;NS=2504;DP=13265;EAS_AF=0.2302;AMR_AF=0.2738;AFR_AF=0.1142;EUR_AF=0.2366;SAS_AF=0.2076;AA=T|||;VT=SNP
6	32561885	rs28366332	C	A	100	PASS	AC=1013;AF=0.202276;AN=5008;NS=2504;DP=12832;EAS_AF=0.2302;AMR_AF=0.2723;AFR_AF=0.1142;EUR_AF=0.2366;SAS_AF=0.2076;AA=c|||;VT=SNP
6	32561887	rs28366333	G	C	100	PASS	AC=1013;AF=0.202276;AN=5008;NS=2504;DP=12755;EAS_AF=0.2302;AMR_AF=0.2723;AFR_AF=0.1142;EUR_AF=0.2366;SAS_AF=0.2076;AA=g|||;VT=SNP
6	32562023	rs534705706	G	A	100	PASS	AC=611;AF=0.122005;AN=5008;NS=2504;DP=3658;EAS_AF=0.0516;AMR_AF=0.0994;AFR_AF=0.2315;EUR_AF=0.1163;SAS_AF=0.0685;AA=-|||;VT=SNP
6	32564681	rs17191234	A	C	100	PASS	AC=1214;AF=0.242412;AN=5008;NS=2504;DP=9617;EAS_AF=0.2073;AMR_AF=0.353;AFR_AF=0.1717;EUR_AF=0.2803;SAS_AF=0.2566;AA=A|||;VT=SNP
6	32564712	rs35477995	C	G	100	PASS	AC=247;AF=0.0493211;AN=5008;NS=2504;DP=9611;EAS_AF=0.0556;AMR_AF=0.0504;AFR_AF=0.0098;EUR_AF=0.0895;SAS_AF=0.0542;AA=C|||;VT=SNP
6	32564784	rs28366341	G	C	100	PASS	AC=1578;AF=0.315096;AN=5008;NS=2504;DP=12421;EAS_AF=0.2877;AMR_AF=0.4251;AFR_AF=0.2315;EUR_AF=0.3588;SAS_AF=0.3333;AA=G|||;VT=SNP
6	32564813	rs28366344	T	C	100	PASS	AC=1586;AF=0.316693;AN=5008;NS=2504;DP=14292;EAS_AF=0.2897;AMR_AF=0.428;AFR_AF=0.2315;EUR_AF=0.3608;SAS_AF=0.3354;AA=T|||;VT=SNP
6	32564985	rs35372932	C	T	100	PASS	AC=853;AF=0.170327;AN=5008;NS=2504;DP=14410;EAS_AF=0.3254;AMR_AF=0.0519;AFR_AF=0.1672;EUR_AF=0.0785;SAS_AF=0.1933;AA=C|||;VT=SNP
6	32565004	rs28366353	A	G	100	PASS	AC=1603;AF=0.320088;AN=5008;NS=2504;DP=13938;EAS_AF=0.2887;AMR_AF=0.4308;AFR_AF=0.2375;EUR_AF=0.3688;SAS_AF=0.3354;AA=A|||;VT=SNP
6	32565056	rs28366355	T	G	100	PASS	AC=1564;AF=0.3123;AN=5008;NS=2504;DP=12010;EAS_AF=0.2788;AMR_AF=0.4207;AFR_AF=0.2322;EUR_AF=0.3608;SAS_AF=0.3282;AA=T|||;VT=SNP
6	32565115	rs9270614	C	A	100	PASS	AC=2162;AF=0.431709;AN=5008;NS=2504;DP=12127;EAS_AF=0.4573;AMR_AF=0.3602;AFR_AF=0.562;EUR_AF=0.3579;SAS_AF=0.3558;AA=C|||;VT=SNP
6	32565164	rs28366358	A	G	100	PASS	AC=1543;AF=0.308107;AN=5008;NS=2504;DP=13263;EAS_AF=0.2798;AMR_AF=0.4135;AFR_AF=0.2247;EUR_AF=0.3499;SAS_AF=0.3323;AA=A|||;VT=SNP
6	32565169	rs28366359	C	T	100	PASS	AC=1541;AF=0.307708;AN=5008;NS=2504;DP=13450;EAS_AF=0.2808;AMR_AF=0.4135;AFR_AF=0.2231;EUR_AF=0.3489;SAS_AF=0.3323;AA=c|||;VT=SNP
6	32565213	rs28366362	T	C	100	PASS	AC=1598;AF=0.319089;AN=5008;NS=2504;DP=14729;EAS_AF=0.2956;AMR_AF=0.4251;AFR_AF=0.2337;EUR_AF=0.3598;SAS_AF=0.3415;AA=T|||;VT=SNP
6	32565329	rs9270622	C	T	100	PASS	AC=3800;AF=0.758786;AN=5008;NS=2504;DP=16462;EAS_AF=0.7659;AMR_AF=0.7925;AFR_AF=0.7958;EUR_AF=0.7326;SAS_AF=0.7045;AA=T|||;VT=SNP
6	32565331	rs9270623	A	C	100	PASS	AC=1076;AF=0.214856;AN=5008;NS=2504;DP=16488;EAS_AF=0.119;AMR_AF=0.2248;AFR_AF=0.3449;EUR_AF=0.2167;SAS_AF=0.1288;AA=A|||;VT=SNP
6	32565355	rs28366363	G	A	100	PASS	AC=532;AF=0.10623;AN=5008;NS=2504;DP=15867;EAS_AF=0.0437;AMR_AF=0.1009;AFR_AF=0.0658;EUR_AF=0.1412;SAS_AF=0.1933;AA=G|||;VT=SNP
6	32565413	rs9270624	G	C	100	PASS	AC=3744;AF=0.747604;AN=5008;NS=2504;DP=13283;EAS_AF=0.754;AMR_AF=0.781;AFR_AF=0.7882;EUR_AF=0.7167;SAS_AF=0.6943;AA=C|||;VT=SNP
6	32565437	rs199707618	G	A	100	PASS	AC=778;AF=0.155351;AN=5008;NS=2504;DP=12332;EAS_AF=0.2917;AMR_AF=0.0476;AFR_AF=0.1573;EUR_AF=0.0726;SAS_AF=0.1738;AA=G|||;VT=SNP
6	32565465	rs2760981	G	A	100	PASS	AC=3142;AF=0.627396;AN=5008;NS=2504;DP=11967;EAS_AF=0.622;AMR_AF=0.5605;AFR_AF=0.7413;EUR_AF=0.5567;SAS_AF=0.5992;AA=G|||;VT=SNP
6	32565854	rs9270650	C	T	100	PASS	AC=3815;AF=0.761781;AN=5008;NS=2504;DP=19111;EAS_AF=0.7669;AMR_AF=0.7939;AFR_AF=0.8011;EUR_AF=0.7336;SAS_AF=0.7096;AA=T|||;VT=SNP
6	32565884	rs9270651	C	T	100	PASS	AC=2127;AF=0.42472;AN=5008;NS=2504;DP=20155;EAS_AF=0.4524;AMR_AF=0.3516;AFR_AF=0.5514;EUR_AF=0.3539;SAS_AF=0.3497;AA=C|||;VT=SNP
6	32565905	rs9270652	C	T	100	PASS	AC=2127;AF=0.42472;AN=5008;NS=2504;DP=20282;EAS_AF=0.4524;AMR_AF=0.3516;AFR_AF=0.5514;EUR_AF=0.3539;SAS_AF=0.3497;AA=C|||;VT=SNP
6	32565940	rs9270653	G	A	100	PASS	AC=2122;AF=0.423722;AN=5008;NS=2504;DP=19294;EAS_AF=0.4524;AMR_AF=0.3487;AFR_AF=0.5507;EUR_AF=0.3529;SAS_AF=0.3487;AA=A|||;VT=SNP
6	32565979	rs28383172	A	G	100	PASS	AC=541;AF=0.108027;AN=5008;NS=2504;DP=18538;EAS_AF=0.0437;AMR_AF=0.1052;AFR_AF=0.0666;EUR_AF=0.1402;SAS_AF=0.1994;AA=A|||;VT=SNP
6	32566011	rs9270656	C	A	100	PASS	AC=4139;AF=0.826478;AN=5008;NS=2504;DP=18214;EAS_AF=0.7887;AMR_AF=0.9006;AFR_AF=0.857;EUR_AF=0.8608;SAS_AF=0.7362;AA=A|||;VT=SNP
6	32566021	rs9270657	T	G	100	PASS	AC=2172;AF=0.433706;AN=5008;NS=2504;DP=17951;EAS_AF=0.4534;AMR_AF=0.366;AFR_AF=0.5688;EUR_AF=0.3658;SAS_AF=0.3487;AA=T|||;VT=SNP
6	32566072	rs9270658	T	C	100	PASS	AC=2079;AF=0.415136;AN=5008;NS=2504;DP=17057;EAS_AF=0.4415;AMR_AF=0.3372;AFR_AF=0.5439;EUR_AF=0.3459;SAS_AF=0.3405;AA=T|||;VT=SNP
6	32566101	rs9270663	A	G	100	PASS	AC=2097;AF=0.41873;AN=5008;NS=2504;DP=17400;EAS_AF=0.4444;AMR_AF=0.3429;AFR_AF=0.5454;EUR_AF=0.3499;SAS_AF=0.3456;AA=G|||;VT=SNP
6	32566149	rs9270664	G	A	100	PASS	AC=2769;AF=0.552915;AN=5008;NS=2504;DP=18797;EAS_AF=0.4345;AMR_AF=0.6657;AFR_AF=0.5953;EUR_AF=0.5934;SAS_AF=0.4959;AA=G|||;VT=SNP
6	32566156	rs11754183	G	A	100	PASS	AC=835;AF=0.166733;AN=5008;NS=2504;DP=18729;EAS_AF=0.3135;AMR_AF=0.0533;AFR_AF=0.1626;EUR_AF=0.0805;SAS_AF=0.1902;AA=G|||;VT=SNP
6	32566232	rs9270665	G	T	100	PASS	AC=1081;AF=0.215855;AN=5008;NS=2504;DP=18347;EAS_AF=0.119;AMR_AF=0.2248;AFR_AF=0.3472;EUR_AF=0.2157;SAS_AF=0.1319;AA=G|||;VT=SNP
6	32566294	rs4599680	T	C	100	PASS	AC=1089;AF=0.217452;AN=5008;NS=2504;DP=17054;EAS_AF=0.119;AMR_AF=0.2277;AFR_AF=0.3487;EUR_AF=0.2177;SAS_AF=0.1339;AA=T|||;VT=SNP
6	32566398	rs2760985	G	A	100	PASS	AC=481;AF=0.0960463;AN=5008;NS=2504;DP=18319;EAS_AF=0.0595;AMR_AF=0.1902;AFR_AF=0.0371;EUR_AF=0.159;SAS_AF=0.0818;AA=G|||;VT=SNP
6	32566657	rs115808351	A	G	100	PASS	AC=373;AF=0.0744808;AN=5008;NS=2504;DP=14917;EAS_AF=0.0516;AMR_AF=0.0692;AFR_AF=0.1036;EUR_AF=0.0855;SAS_AF=0.0511;AA=A|||;VT=SNP
6	32566809	rs35820711	T	G	100	PASS	AC=442;AF=0.0882588;AN=5008;NS=2504;DP=17864;EAS_AF=0.2014;AMR_AF=0.0231;AFR_AF=0.09;EUR_AF=0.0378;SAS_AF=0.0675;AA=T|||;VT=SNP
6	32567065	rs111665670	G	A	100	PASS	AC=324;AF=0.0646965;AN=5008;NS=2504;DP=20442;EAS_AF=0.0208;AMR_AF=0.1052;AFR_AF=0.0575;EUR_AF=0.1282;SAS_AF=0.0256;AA=G|||;VT=SNP
6	32567256	rs687308	C	T	100	PASS	AC=556;AF=0.111022;AN=5008;NS=2504;DP=16406;EAS_AF=0.119;AMR_AF=0.2075;AFR_AF=0.0378;EUR_AF=0.1561;SAS_AF=0.0869;AA=C|||;VT=SNP
6	32567379	rs10947310	A	G	100	PASS	AC=999;AF=0.199481;AN=5008;NS=2504;DP=12654;EAS_AF=0.3194;AMR_AF=0.121;AFR_AF=0.1914;EUR_AF=0.1342;SAS_AF=0.2096;AA=G|||;VT=SNP
6	32567384	rs150373264	A	G	100	PASS	AC=423;AF=0.0844649;AN=5008;NS=2504;DP=13418;EAS_AF=0.1944;AMR_AF=0.0216;AFR_AF=0.0855;EUR_AF=0.0358;SAS_AF=0.0644;AA=A|||;VT=SNP
6	32567508	rs590999	G	A	100	PASS	AC=1083;AF=0.216254;AN=5008;NS=2504;DP=18217;EAS_AF=0.119;AMR_AF=0.2248;AFR_AF=0.348;EUR_AF=0.2157;SAS_AF=0.1329;AA=G|||;VT=SNP
6	32567603	rs9689836	A	T	100	PASS	AC=1046;AF=0.208866;AN=5008;NS=2504;DP=19899;EAS_AF=0.3313;AMR_AF=0.1282;AFR_AF=0.2035;EUR_AF=0.1412;SAS_AF=0.2168;AA=A|||;VT=SNP
6	32567656	rs139663859	T	C	100	PASS	AC=215;AF=0.0429313;AN=5008;NS=2504;DP=17105;EAS_AF=0.0873;AMR_AF=0.0144;AFR_AF=0.0151;EUR_AF=0.0278;SAS_AF=0.0706;AA=T|||;VT=SNP
6	32567751	rs117023022	T	G	100	PASS	AC=214;AF=0.0427316;AN=5008;NS=2504;DP=16015;EAS_AF=0.0188;AMR_AF=0.0764;AFR_AF=0.0416;EUR_AF=0.0616;SAS_AF=0.0256;AA=T|||;VT=SNP
6	32567757	rs74587827	G	A	100	PASS	AC=2337;AF=0.466653;AN=5008;NS=2504;DP=15887;EAS_AF=0.5962;AMR_AF=0.4107;AFR_AF=0.5514;EUR_AF=0.3668;SAS_AF=0.3609;AA=g|||;VT=SNP
6	32567795	rs592362	A	G	100	PASS	AC=1283;AF=0.25619;AN=5008;NS=2504;DP=14821;EAS_AF=0.2639;AMR_AF=0.2795;AFR_AF=0.3457;EUR_AF=0.2247;SAS_AF=0.1431;AA=A|||;VT=SNP
6	32567897	rs28752490	G	A	100	PASS	AC=1473;AF=0.294129;AN=5008;NS=2504;DP=15723;EAS_AF=0.1687;AMR_AF=0.3818;AFR_AF=0.2489;EUR_AF=0.3648;SAS_AF=0.3497;AA=G|||;VT=SNP
6	32568127	rs28752491	G	C	100	PASS	AC=530;AF=0.105831;AN=5008;NS=2504;DP=10013;EAS_AF=0.0417;AMR_AF=0.0994;AFR_AF=0.0651;EUR_AF=0.1362;SAS_AF=0.2004;AA=G|||;VT=SNP
6	32568139	rs7450706	C	T	100	PASS	AC=429;AF=0.0856629;AN=5008;NS=2504;DP=10005;EAS_AF=0.1954;AMR_AF=0.0231;AFR_AF=0.0877;EUR_AF=0.0368;SAS_AF=0.0644;AA=C|||;VT=SNP
6	32568146	rs35117964	A	G	100	PASS	AC=530;AF=0.105831;AN=5008;NS=2504;DP=9353;EAS_AF=0.1111;AMR_AF=0.1988;AFR_AF=0.0386;EUR_AF=0.1511;SAS_AF=0.0787;AA=A|||;VT=SNP
6	32568672	rs11752186	G	A	100	PASS	AC=742;AF=0.148163;AN=5008;NS=2504;DP=8099;EAS_AF=0.2808;AMR_AF=0.0476;AFR_AF=0.1452;EUR_AF=0.0686;SAS_AF=0.1687;AA=G|||;VT=SNP
6	32568678	rs11752154	C	A	100	PASS	AC=741;AF=0.147963;AN=5008;NS=2504;DP=7958;EAS_AF=0.2808;AMR_AF=0.0476;AFR_AF=0.1445;EUR_AF=0.0686;SAS_AF=0.1687;AA=C|||;VT=SNP
6	32568685	rs9270761	C	T	100	PASS	AC=1171;AF=0.233826;AN=5008;NS=2504;DP=7625;EAS_AF=0.2312;AMR_AF=0.2594;AFR_AF=0.326;EUR_AF=0.2038;SAS_AF=0.1247;AA=c|||;VT=SNP
6	32568709	rs181584777	G	A	100	PASS	AC=289;AF=0.0577077;AN=5008;NS=2504;DP=9519;EAS_AF=0.004;AMR_AF=0.0648;AFR_AF=0.0908;EUR_AF=0.0606;SAS_AF=0.0603;AA=G|||;VT=SNP
6	32569119	rs9270782	A	G	100	PASS	AC=2162;AF=0.431709;AN=5008;NS=2504;DP=8625;EAS_AF=0.5694;AMR_AF=0.3761;AFR_AF=0.5098;EUR_AF=0.335;SAS_AF=0.3231;AA=A|||;VT=SNP
6	32569394	rs193243151	C	A	100	PASS	AC=193;AF=0.0385383;AN=5008;NS=2504;DP=10739;EAS_AF=0.0179;AMR_AF=0.0749;AFR_AF=0.0416;EUR_AF=0.0567;SAS_AF=0.0112;AA=-|||;VT=SNP
6	32569500	rs11752754	C	T	100	PASS	AC=836;AF=0.166933;AN=5008;NS=2504;DP=17494;EAS_AF=0.3135;AMR_AF=0.0533;AFR_AF=0.1619;EUR_AF=0.0815;SAS_AF=0.1912;AA=C|||;VT=SNP
6	32569506	rs28510673	G	T	100	PASS	AC=325;AF=0.0648962;AN=5008;NS=2504;DP=17802;EAS_AF=0.0208;AMR_AF=0.1066;AFR_AF=0.0575;EUR_AF=0.1282;SAS_AF=0.0256;AA=G|||;VT=SNP
6	32569513	rs28567460	G	C	100	PASS	AC=325;AF=0.0648962;AN=5008;NS=2504;DP=18206;EAS_AF=0.0208;AMR_AF=0.1066;AFR_AF=0.0575;EUR_AF=0.1282;SAS_AF=0.0256;AA=G|||;VT=SNP
6	32569556	rs9270805	T	A	100	PASS	AC=3800;AF=0.758786;AN=5008;NS=2504;DP=15973;EAS_AF=0.7639;AMR_AF=0.7939;AFR_AF=0.798;EUR_AF=0.7306;SAS_AF=0.7045;AA=A|||;VT=SNP
6	32569608	rs9270809	G	A	100	PASS	AC=3810;AF=0.760783;AN=5008;NS=2504;DP=15253;EAS_AF=0.7649;AMR_AF=0.7954;AFR_AF=0.7988;EUR_AF=0.7346;SAS_AF=0.7076;AA=A|||;VT=SNP
6	32569637	rs11757382	A	C	100	PASS	AC=1259;AF=0.251398;AN=5008;NS=2504;DP=15160;EAS_AF=0.3353;AMR_AF=0.1787;AFR_AF=0.2496;EUR_AF=0.1938;SAS_AF=0.2781;AA=A|||;VT=SNP
6	32569667	rs2647060	G	T	100	PASS	AC=606;AF=0.121006;AN=5008;NS=2504;DP=15545;EAS_AF=0.0437;AMR_AF=0.1095;AFR_AF=0.1165;EUR_AF=0.1402;SAS_AF=0.1953;AA=G|||;VT=SNP
6	32569687	rs28605404	A	G	100	PASS	AC=326;AF=0.0650958;AN=5008;NS=2504;DP=15688;EAS_AF=0.0208;AMR_AF=0.1081;AFR_AF=0.0575;EUR_AF=0.1282;SAS_AF=0.0256;AA=A|||;VT=SNP
6	32569691	rs477515	G	A	100	PASS	AC=1270;AF=0.253594;AN=5008;NS=2504;DP=15679;EAS_AF=0.1667;AMR_AF=0.3372;AFR_AF=0.205;EUR_AF=0.3151;SAS_AF=0.2863;AA=G|||;VT=SNP
6	32569711	rs6938928	T	C	100	PASS	AC=1247;AF=0.249002;AN=5008;NS=2504;DP=15274;EAS_AF=0.3304;AMR_AF=0.1758;AFR_AF=0.2474;EUR_AF=0.1938;SAS_AF=0.2761;AA=T|||;VT=SNP
6	32569790	rs9270813	C	T	100	PASS	AC=3815;AF=0.761781;AN=5008;NS=2504;DP=15984;EAS_AF=0.7659;AMR_AF=0.7939;AFR_AF=0.7995;EUR_AF=0.7346;SAS_AF=0.7117;AA=T|||;VT=SNP
6	32569879	rs9270816	T	G	100	PASS	AC=3818;AF=0.76238;AN=5008;NS=2504;DP=16648;EAS_AF=0.7679;AMR_AF=0.7939;AFR_AF=0.8003;EUR_AF=0.7346;SAS_AF=0.7117;AA=G|||;VT=SNP
6	32569911	rs9270817	A	G	100	PASS	AC=3818;AF=0.76238;AN=5008;NS=2504;DP=15360;EAS_AF=0.7679;AMR_AF=0.7939;AFR_AF=0.8011;EUR_AF=0.7346;SAS_AF=0.7106;AA=A|||;VT=SNP
6	32569932	rs116763083	T	A	100	PASS	AC=205;AF=0.0409345;AN=5008;NS=2504;DP=13879;EAS_AF=0.0188;AMR_AF=0.0749;AFR_AF=0.0401;EUR_AF=0.0557;SAS_AF=0.0256;AA=T|||;VT=SNP
6	32569948	rs41489451	G	T	100	PASS	AC=205;AF=0.0409345;AN=5008;NS=2504;DP=12414;EAS_AF=0.0188;AMR_AF=0.0749;AFR_AF=0.0401;EUR_AF=0.0557;SAS_AF=0.0256;AA=G|||;VT=SNP
6	32569972	rs9270819	T	C	100	PASS	AC=3788;AF=0.75639;AN=5008;NS=2504;DP=10572;EAS_AF=0.7659;AMR_AF=0.7839;AFR_AF=0.7935;EUR_AF=0.7296;SAS_AF=0.7045;AA=T|||;VT=SNP
6	32570055	rs9270824	T	G	100	PASS	AC=3763;AF=0.751398;AN=5008;NS=2504;DP=12352;EAS_AF=0.7649;AMR_AF=0.7781;AFR_AF=0.789;EUR_AF=0.7237;SAS_AF=0.6963;AA=G|||;VT=SNP
6	32570110	rs13191764	T	A	100	PASS	AC=388;AF=0.077476;AN=5008;NS=2504;DP=15075;EAS_AF=0.1121;AMR_AF=0.0303;AFR_AF=0.0711;EUR_AF=0.0398;SAS_AF=0.1227;AA=T|||;VT=SNP
6	32570184	rs2516051	C	T	100	PASS	AC=1251;AF=0.2498;AN=5008;NS=2504;DP=16172;EAS_AF=0.1617;AMR_AF=0.3329;AFR_AF=0.2027;EUR_AF=0.3101;SAS_AF=0.2832;AA=C|||;VT=SNP
6	32570311	rs34039593	T	G	100	PASS	AC=552;AF=0.110224;AN=5008;NS=2504;DP=15341;EAS_AF=0.1171;AMR_AF=0.2075;AFR_AF=0.0378;EUR_AF=0.1581;SAS_AF=0.0828;AA=T|||;VT=SNP
6	32570325	rs9270836	A	G	100	PASS	AC=3784;AF=0.755591;AN=5008;NS=2504;DP=14692;EAS_AF=0.7579;AMR_AF=0.7911;AFR_AF=0.798;EUR_AF=0.7247;SAS_AF=0.7025;AA=A|||;VT=SNP
6	32570352	rs2516050	G	A	100	PASS	AC=2534;AF=0.50599;AN=5008;NS=2504;DP=13201;EAS_AF=0.5962;AMR_AF=0.4553;AFR_AF=0.5946;EUR_AF=0.4175;SAS_AF=0.4202;AA=G|||;VT=SNP
6	32570375	rs9270839	A	C	100	PASS	AC=3753;AF=0.749401;AN=5008;NS=2504;DP=12994;EAS_AF=0.7589;AMR_AF=0.7767;AFR_AF=0.7927;EUR_AF=0.7187;SAS_AF=0.6933;AA=C|||;VT=SNP
6	32570400	rs2516049	T	C	100	PASS	AC=1087;AF=0.217053;AN=5008;NS=2504;DP=13382;EAS_AF=0.1399;AMR_AF=0.2939;AFR_AF=0.1793;EUR_AF=0.2674;SAS_AF=0.2413;AA=T|||;VT=SNP
6	32570401	rs2454138	G	A	100	PASS	AC=1087;AF=0.217053;AN=5008;NS=2504;DP=13489;EAS_AF=0.1399;AMR_AF=0.2939;AFR_AF=0.1793;EUR_AF=0.2674;SAS_AF=0.2413;AA=G|||;VT=SNP
6	32570439	rs2647063	G	C	100	PASS	AC=566;AF=0.113019;AN=5008;NS=2504;DP=15457;EAS_AF=0.0387;AMR_AF=0.098;AFR_AF=0.1104;EUR_AF=0.1342;SAS_AF=0.182;AA=G|||;VT=SNP
6	32570461	rs9270842	C	T	100	PASS	AC=3795;AF=0.757788;AN=5008;NS=2504;DP=15523;EAS_AF=0.7669;AMR_AF=0.7867;AFR_AF=0.7973;EUR_AF=0.7276;SAS_AF=0.7055;AA=T|||;VT=SNP
6	32570494	rs72847591	C	T	100	PASS	AC=333;AF=0.0664936;AN=5008;NS=2504;DP=15273;EAS_AF=0.0208;AMR_AF=0.111;AFR_AF=0.059;EUR_AF=0.1312;SAS_AF=0.0256;AA=C|||;VT=SNP
6	32570550	rs9270844	T	G	100	PASS	AC=3764;AF=0.751597;AN=5008;NS=2504;DP=12963;EAS_AF=0.7599;AMR_AF=0.7839;AFR_AF=0.7943;EUR_AF=0.7217;SAS_AF=0.6933;AA=G|||;VT=SNP
6	32570571	rs9270845	T	C	100	PASS	AC=3754;AF=0.749601;AN=5008;NS=2504;DP=13612;EAS_AF=0.756;AMR_AF=0.7853;AFR_AF=0.7912;EUR_AF=0.7207;SAS_AF=0.6912;AA=T|||;VT=SNP
6	32570602	rs9270847	G	T	100	PASS	AC=3763;AF=0.751398;AN=5008;NS=2504;DP=14132;EAS_AF=0.7599;AMR_AF=0.7853;AFR_AF=0.792;EUR_AF=0.7207;SAS_AF=0.6953;AA=G|||;VT=SNP
6	32570609	rs9270848	C	T	100	PASS	AC=3765;AF=0.751797;AN=5008;NS=2504;DP=14188;EAS_AF=0.7609;AMR_AF=0.7853;AFR_AF=0.792;EUR_AF=0.7207;SAS_AF=0.6963;AA=C|||;VT=SNP
6	32570717	rs9270850	G	A	100	PASS	AC=3779;AF=0.754593;AN=5008;NS=2504;DP=14227;EAS_AF=0.7639;AMR_AF=0.7867;AFR_AF=0.7927;EUR_AF=0.7217;SAS_AF=0.7045;AA=G|||;VT=SNP
6	32570797	rs9270852	G	A	100	PASS	AC=3785;AF=0.755791;AN=5008;NS=2504;DP=14135;EAS_AF=0.7609;AMR_AF=0.7896;AFR_AF=0.7943;EUR_AF=0.7286;SAS_AF=0.7025;AA=G|||;VT=SNP
6	32570817	rs678770	T	A	100	PASS	AC=1262;AF=0.251997;AN=5008;NS=2504;DP=13968;EAS_AF=0.2599;AMR_AF=0.2767;AFR_AF=0.3411;EUR_AF=0.2227;SAS_AF=0.136;AA=T|||;VT=SNP
6	32570839	rs9270856	A	G	100	PASS	AC=3801;AF=0.758986;AN=5008;NS=2504;DP=14244;EAS_AF=0.7669;AMR_AF=0.7925;AFR_AF=0.798;EUR_AF=0.7336;SAS_AF=0.7004;AA=A|||;VT=SNP
6	32570880	rs556025	C	T	100	PASS	AC=1349;AF=0.269369;AN=5008;NS=2504;DP=16781;EAS_AF=0.1657;AMR_AF=0.3703;AFR_AF=0.2428;EUR_AF=0.325;SAS_AF=0.2832;AA=c|||;VT=SNP
6	32570894	rs9270859	T	C	100	PASS	AC=3804;AF=0.759585;AN=5008;NS=2504;DP=16909;EAS_AF=0.7659;AMR_AF=0.7939;AFR_AF=0.795;EUR_AF=0.7346;SAS_AF=0.7065;AA=T|||;VT=SNP
6	32570979	rs9270861	G	A	100	PASS	AC=2270;AF=0.453275;AN=5008;NS=2504;DP=12584;EAS_AF=0.5476;AMR_AF=0.4107;AFR_AF=0.5325;EUR_AF=0.3628;SAS_AF=0.3722;AA=G|||;VT=SNP
6	32571011	rs9270865	G	C	100	PASS	AC=3722;AF=0.743211;AN=5008;NS=2504;DP=14436;EAS_AF=0.754;AMR_AF=0.7824;AFR_AF=0.7776;EUR_AF=0.7107;SAS_AF=0.6912;AA=G|||;VT=SNP
6	32571043	rs9270866	G	A	100	PASS	AC=3751;AF=0.749002;AN=5008;NS=2504;DP=13960;EAS_AF=0.7609;AMR_AF=0.7867;AFR_AF=0.7814;EUR_AF=0.7167;SAS_AF=0.6994;AA=A|||;VT=SNP
6	32571122	rs2647066	C	T	100	PASS	AC=585;AF=0.116813;AN=5008;NS=2504;DP=13410;EAS_AF=0.13;AMR_AF=0.2089;AFR_AF=0.0401;EUR_AF=0.168;SAS_AF=0.089;AA=C|||;VT=SNP
6	32571227	rs9270874	G	A	100	PASS	AC=3787;AF=0.75619;AN=5008;NS=2504;DP=16489;EAS_AF=0.7639;AMR_AF=0.7925;AFR_AF=0.7927;EUR_AF=0.7296;SAS_AF=0.7004;AA=A|||;VT=SNP
6	32571295	rs28409699	C	T	100	PASS	AC=362;AF=0.0722843;AN=5008;NS=2504;DP=12871;EAS_AF=0.0238;AMR_AF=0.1182;AFR_AF=0.0635;EUR_AF=0.1431;SAS_AF=0.0286;AA=C|||;VT=SNP
6	32571354	rs189345292	A	G	100	PASS	AC=261;AF=0.0521166;AN=5008;NS=2504;DP=4398;EAS_AF=0.0198;AMR_AF=0.0591;AFR_AF=0.0552;EUR_AF=0.0656;SAS_AF=0.0624;AA=-|||;VT=SNP
6	32571403	rs543504257	A	C	100	PASS	AC=172;AF=0.034345;AN=5008;NS=2504;DP=511;EAS_AF=0.0079;AMR_AF=0.0159;AFR_AF=0.0756;EUR_AF=0.0427;SAS_AF=0.0102;AA=-|||;VT=SNP
6	32571562	rs548090778	C	A	100	PASS	AC=221;AF=0.0441294;AN=5008;NS=2504;DP=3245;EAS_AF=0.0169;AMR_AF=0.0634;AFR_AF=0.0371;EUR_AF=0.0676;SAS_AF=0.044;AA=-|||;VT=SNP
6	32571864	rs4380799	T	G	100	PASS	AC=467;AF=0.0932508;AN=5008;NS=2504;DP=6752;EAS_AF=0.0278;AMR_AF=0.1643;AFR_AF=0.0825;EUR_AF=0.1809;SAS_AF=0.0348;AA=T|||;VT=SNP
6	32571872	rs9270894	A	G	100	PASS	AC=2337;AF=0.466653;AN=5008;NS=2504;DP=6266;EAS_AF=0.5476;AMR_AF=0.4193;AFR_AF=0.553;EUR_AF=0.3777;SAS_AF=0.3916;AA=G|||;VT=SNP
6	32571873	rs9270895	C	T	100	PASS	AC=3350;AF=0.66893;AN=5008;NS=2504;DP=6358;EAS_AF=0.6845;AMR_AF=0.6787;AFR_AF=0.7239;EUR_AF=0.6352;SAS_AF=0.6063;AA=T|||;VT=SNP
6	32571876	rs9270896	A	G	100	PASS	AC=3351;AF=0.669129;AN=5008;NS=2504;DP=6383;EAS_AF=0.6845;AMR_AF=0.6801;AFR_AF=0.7239;EUR_AF=0.6352;SAS_AF=0.6063;AA=G|||;VT=SNP
6	32571903	rs9270898	T	C	100	PASS	AC=3381;AF=0.67512;AN=5008;NS=2504;DP=6618;EAS_AF=0.6895;AMR_AF=0.6931;AFR_AF=0.7345;EUR_AF=0.6372;SAS_AF=0.6063;AA=T|||;VT=SNP
6	32571961	rs17425622	T	C	100	PASS	AC=419;AF=0.0836661;AN=5008;NS=2504;DP=8315;EAS_AF=0.0913;AMR_AF=0.1499;AFR_AF=0.0318;EUR_AF=0.1233;SAS_AF=0.0583;AA=T|||;VT=SNP
6	32571962	rs9270902	A	G	100	PASS	AC=3669;AF=0.732628;AN=5008;NS=2504;DP=8256;EAS_AF=0.755;AMR_AF=0.7363;AFR_AF=0.7829;EUR_AF=0.6948;SAS_AF=0.6779;AA=G|||;VT=SNP
6	32572048	rs585305	G	T	100	PASS	AC=994;AF=0.198482;AN=5008;NS=2504;DP=9877;EAS_AF=0.1419;AMR_AF=0.268;AFR_AF=0.1543;EUR_AF=0.2475;SAS_AF=0.2168;AA=G|||;VT=SNP
6	32572082	rs9270907	C	T	100	PASS	AC=3558;AF=0.710463;AN=5008;NS=2504;DP=10851;EAS_AF=0.7292;AMR_AF=0.7363;AFR_AF=0.7655;EUR_AF=0.668;SAS_AF=0.6421;AA=C|||;VT=SNP
6	32572106	rs34102154	G	A	100	PASS	AC=1241;AF=0.247804;AN=5008;NS=2504;DP=13811;EAS_AF=0.3323;AMR_AF=0.1729;AFR_AF=0.2436;EUR_AF=0.1899;SAS_AF=0.2791;AA=G|||;VT=SNP
6	32572113	rs585669	G	A	100	PASS	AC=2505;AF=0.5002;AN=5008;NS=2504;DP=14397;EAS_AF=0.502;AMR_AF=0.513;AFR_AF=0.4486;EUR_AF=0.508;SAS_AF=0.5511;AA=G|||;VT=SNP
6	32572148	rs9270908	G	A	100	PASS	AC=3779;AF=0.754593;AN=5008;NS=2504;DP=16073;EAS_AF=0.7669;AMR_AF=0.7896;AFR_AF=0.7943;EUR_AF=0.7237;SAS_AF=0.6953;AA=A|||;VT=SNP
6	32572155	rs4382332	T	C	100	PASS	AC=331;AF=0.0660942;AN=5008;NS=2504;DP=16168;EAS_AF=0.0208;AMR_AF=0.1066;AFR_AF=0.059;EUR_AF=0.1322;SAS_AF=0.0256;AA=T|||;VT=SNP
6	32572179	rs9270909	A	G	100	PASS	AC=3777;AF=0.754193;AN=5008;NS=2504;DP=15591;EAS_AF=0.7669;AMR_AF=0.7882;AFR_AF=0.792;EUR_AF=0.7237;SAS_AF=0.6973;AA=G|||;VT=SNP
6	32572202	rs9270911	C	T	100	PASS	AC=2533;AF=0.505791;AN=5008;NS=2504;DP=13961;EAS_AF=0.4296;AMR_AF=0.6124;AFR_AF=0.5469;EUR_AF=0.5368;SAS_AF=0.4213;AA=C|||;VT=SNP
6	32572251	rs2858870	T	C	100	PASS	AC=564;AF=0.11262;AN=5008;NS=2504;DP=11214;EAS_AF=0.0407;AMR_AF=0.1066;AFR_AF=0.1089;EUR_AF=0.1272;SAS_AF=0.181;AA=T|||;VT=SNP
6	32572278	rs28707773	C	A	100	PASS	AC=361;AF=0.0720847;AN=5008;NS=2504;DP=10919;EAS_AF=0.0228;AMR_AF=0.1254;AFR_AF=0.0628;EUR_AF=0.1392;SAS_AF=0.0286;AA=C|||;VT=SNP
6	32572311	rs586610	T	C	100	PASS	AC=1079;AF=0.215455;AN=5008;NS=2504;DP=10824;EAS_AF=0.1548;AMR_AF=0.2911;AFR_AF=0.146;EUR_AF=0.2753;SAS_AF=0.2566;AA=T|||;VT=SNP
6	32572326	rs9270921	C	T	100	PASS	AC=3644;AF=0.727636;AN=5008;NS=2504;DP=11274;EAS_AF=0.747;AMR_AF=0.7464;AFR_AF=0.7693;EUR_AF=0.7078;SAS_AF=0.6585;AA=T|||;VT=SNP
6	32572388	rs9270922	T	C	100	PASS	AC=3720;AF=0.742812;AN=5008;NS=2504;DP=12413;EAS_AF=0.756;AMR_AF=0.7695;AFR_AF=0.7837;EUR_AF=0.7137;SAS_AF=0.6851;AA=T|||;VT=SNP
6	32572435	rs9270926	C	A	100	PASS	AC=3717;AF=0.742212;AN=5008;NS=2504;DP=12109;EAS_AF=0.75;AMR_AF=0.7695;AFR_AF=0.7844;EUR_AF=0.7127;SAS_AF=0.6881;AA=A|||;VT=SNP
6	32572461	rs9270928	G	T	100	PASS	AC=4089;AF=0.816494;AN=5008;NS=2504;DP=14046;EAS_AF=0.7778;AMR_AF=0.8905;AFR_AF=0.8502;EUR_AF=0.8529;SAS_AF=0.7209;AA=T|||;VT=SNP
6	32572547	rs9270931	A	T	100	PASS	AC=3794;AF=0.757588;AN=5008;NS=2504;DP=13624;EAS_AF=0.7659;AMR_AF=0.7939;AFR_AF=0.7958;EUR_AF=0.7266;SAS_AF=0.7035;AA=A|||;VT=SNP
6	32572666	rs2858869	A	G	100	PASS	AC=603;AF=0.120407;AN=5008;NS=2504;DP=18158;EAS_AF=0.0437;AMR_AF=0.1095;AFR_AF=0.1142;EUR_AF=0.1392;SAS_AF=0.1963;AA=A|||;VT=SNP
6	32572695	rs9270934	G	C	100	PASS	AC=3809;AF=0.760583;AN=5008;NS=2504;DP=17241;EAS_AF=0.7679;AMR_AF=0.7954;AFR_AF=0.798;EUR_AF=0.7306;SAS_AF=0.7086;AA=G|||;VT=SNP
6	32572701	rs9270935	A	G	100	PASS	AC=3809;AF=0.760583;AN=5008;NS=2504;DP=16912;EAS_AF=0.7679;AMR_AF=0.7954;AFR_AF=0.798;EUR_AF=0.7306;SAS_AF=0.7086;AA=A|||;VT=SNP
6	32572737	rs28638783	G	A	100	PASS	AC=324;AF=0.0646965;AN=5008;NS=2504;DP=16178;EAS_AF=0.0208;AMR_AF=0.1052;AFR_AF=0.0575;EUR_AF=0.1282;SAS_AF=0.0256;AA=G|||;VT=SNP
6	32572742	rs115673262	C	G	100	PASS	AC=388;AF=0.077476;AN=5008;NS=2504;DP=16160;EAS_AF=0.1131;AMR_AF=0.0303;AFR_AF=0.0696;EUR_AF=0.0408;SAS_AF=0.1227;AA=c|||;VT=SNP
6	32572757	rs9270937	A	G	100	PASS	AC=3806;AF=0.759984;AN=5008;NS=2504;DP=15715;EAS_AF=0.7679;AMR_AF=0.7954;AFR_AF=0.798;EUR_AF=0.7306;SAS_AF=0.7055;AA=A|||;VT=SNP
6	32572975	rs9270949	T	C	100	PASS	AC=3692;AF=0.73722;AN=5008;NS=2504;DP=11351;EAS_AF=0.7421;AMR_AF=0.7709;AFR_AF=0.7731;EUR_AF=0.7137;SAS_AF=0.684;AA=C|||;VT=SNP
6	32573025	rs144453041	A	G	100	PASS	AC=373;AF=0.0744808;AN=5008;NS=2504;DP=11284;EAS_AF=0.1111;AMR_AF=0.0274;AFR_AF=0.0658;EUR_AF=0.0408;SAS_AF=0.1166;AA=A|||;VT=SNP
6	32573361	rs36022997	A	C	100	PASS	AC=329;AF=0.0656949;AN=5008;NS=2504;DP=11324;EAS_AF=0.0208;AMR_AF=0.1066;AFR_AF=0.0575;EUR_AF=0.1292;SAS_AF=0.0286;AA=A|||;VT=SNP
6	32573415	rs601945	A	G	100	PASS	AC=477;AF=0.0952476;AN=5008;NS=2504;DP=15561;EAS_AF=0.0585;AMR_AF=0.1888;AFR_AF=0.0378;EUR_AF=0.1561;SAS_AF=0.0818;AA=A|||;VT=SNP
6	32573539	rs74812635	G	C	100	PASS	AC=1159;AF=0.23143;AN=5008;NS=2504;DP=11622;EAS_AF=0.1835;AMR_AF=0.2406;AFR_AF=0.3457;EUR_AF=0.2167;SAS_AF=0.135;AA=g|||;VT=SNP
6	32573562	rs602457	T	C	100	PASS	AC=559;AF=0.111621;AN=5008;NS=2504;DP=11004;EAS_AF=0.0585;AMR_AF=0.2075;AFR_AF=0.087;EUR_AF=0.163;SAS_AF=0.0787;AA=T|||;VT=SNP
6	32573574	rs9270970	C	T	100	PASS	AC=3791;AF=0.756989;AN=5008;NS=2504;DP=11300;EAS_AF=0.7649;AMR_AF=0.7882;AFR_AF=0.7927;EUR_AF=0.7296;SAS_AF=0.7065;AA=C|||;VT=SNP
6	32573598	rs9270971	T	C	100	PASS	AC=3802;AF=0.759185;AN=5008;NS=2504;DP=12218;EAS_AF=0.7659;AMR_AF=0.7911;AFR_AF=0.795;EUR_AF=0.7326;SAS_AF=0.7086;AA=T|||;VT=SNP
6	32573629	rs75324027	A	G	100	PASS	AC=1364;AF=0.272364;AN=5008;NS=2504;DP=14265;EAS_AF=0.3284;AMR_AF=0.2968;AFR_AF=0.3457;EUR_AF=0.2256;SAS_AF=0.1462;AA=A|||;VT=SNP
6	32573748	rs9270977	A	G	100	PASS	AC=3784;AF=0.755591;AN=5008;NS=2504;DP=14712;EAS_AF=0.7649;AMR_AF=0.7882;AFR_AF=0.7912;EUR_AF=0.7296;SAS_AF=0.7014;AA=G|||;VT=SNP
6	32573780	rs9270979	A	G	100	PASS	AC=3798;AF=0.758387;AN=5008;NS=2504;DP=15275;EAS_AF=0.7669;AMR_AF=0.7911;AFR_AF=0.795;EUR_AF=0.7306;SAS_AF=0.7055;AA=G|||;VT=SNP
6	32573877	rs614348	T	C	100	PASS	AC=1483;AF=0.296126;AN=5008;NS=2504;DP=16515;EAS_AF=0.1706;AMR_AF=0.3862;AFR_AF=0.2489;EUR_AF=0.3688;SAS_AF=0.3507;AA=T|||;VT=SNP
6	32573895	rs72850021	A	G	100	PASS	AC=324;AF=0.0646965;AN=5008;NS=2504;DP=16426;EAS_AF=0.0208;AMR_AF=0.1052;AFR_AF=0.0575;EUR_AF=0.1282;SAS_AF=0.0256;AA=A|||;VT=SNP
6	32573945	rs117030384	A	T	100	PASS	AC=216;AF=0.043131;AN=5008;NS=2504;DP=15015;EAS_AF=0.0883;AMR_AF=0.0144;AFR_AF=0.0144;EUR_AF=0.0288;SAS_AF=0.0706;AA=A|||;VT=SNP
6	32573950	rs2647072	G	T	100	PASS	AC=602;AF=0.120208;AN=5008;NS=2504;DP=15052;EAS_AF=0.0427;AMR_AF=0.1066;AFR_AF=0.1142;EUR_AF=0.1402;SAS_AF=0.1973;AA=G|||;VT=SNP
6	32573991	rs9270984	T	G	100	PASS	AC=4144;AF=0.827476;AN=5008;NS=2504;DP=15191;EAS_AF=0.7887;AMR_AF=0.9006;AFR_AF=0.8585;EUR_AF=0.8628;SAS_AF=0.7372;AA=G|||;VT=SNP
6	32574014	rs2647073	A	C	100	PASS	AC=607;AF=0.121206;AN=5008;NS=2504;DP=16324;EAS_AF=0.0427;AMR_AF=0.1095;AFR_AF=0.1157;EUR_AF=0.1402;SAS_AF=0.1984;AA=A|||;VT=SNP
6	32574027	rs9270985	T	C	100	PASS	AC=3820;AF=0.76278;AN=5008;NS=2504;DP=16748;EAS_AF=0.7679;AMR_AF=0.7954;AFR_AF=0.8011;EUR_AF=0.7346;SAS_AF=0.7117;AA=t|||;VT=SNP
6	32574048	rs35488182	G	A	100	PASS	AC=324;AF=0.0646965;AN=5008;NS=2504;DP=16827;EAS_AF=0.0208;AMR_AF=0.1052;AFR_AF=0.0575;EUR_AF=0.1282;SAS_AF=0.0256;AA=g|||;VT=SNP
6	32574060	rs9270986	A	C	100	PASS	AC=4139;AF=0.826478;AN=5008;NS=2504;DP=16853;EAS_AF=0.7887;AMR_AF=0.8991;AFR_AF=0.8578;EUR_AF=0.8618;SAS_AF=0.7352;AA=C|||;VT=SNP
6	32574108	rs34107399	G	A	100	PASS	AC=391;AF=0.0780751;AN=5008;NS=2504;DP=17348;EAS_AF=0.1131;AMR_AF=0.0303;AFR_AF=0.0711;EUR_AF=0.0417;SAS_AF=0.1227;AA=G|||;VT=SNP
6	32574130	rs9270988	A	G	100	PASS	AC=3819;AF=0.76258;AN=5008;NS=2504;DP=16297;EAS_AF=0.7679;AMR_AF=0.7954;AFR_AF=0.8011;EUR_AF=0.7346;SAS_AF=0.7106;AA=a|||;VT=SNP
6	32574171	rs615672	G	C	100	PASS	AC=2337;AF=0.466653;AN=5008;NS=2504;DP=15556;EAS_AF=0.5982;AMR_AF=0.4078;AFR_AF=0.5514;EUR_AF=0.3668;SAS_AF=0.3609;AA=G|||;VT=SNP
6	32574190	rs615698	A	G	100	PASS	AC=2328;AF=0.464856;AN=5008;NS=2504;DP=15338;EAS_AF=0.5982;AMR_AF=0.4063;AFR_AF=0.5499;EUR_AF=0.3658;SAS_AF=0.3558;AA=a|||;VT=SNP
6	32574204	rs615719	G	A	100	PASS	AC=2294;AF=0.458067;AN=5008;NS=2504;DP=15269;EAS_AF=0.5893;AMR_AF=0.3977;AFR_AF=0.5439;EUR_AF=0.3588;SAS_AF=0.3517;AA=G|||;VT=SNP
6	32574244	rs59108952	C	T	100	PASS	AC=325;AF=0.0648962;AN=5008;NS=2504;DP=18085;EAS_AF=0.0208;AMR_AF=0.1066;AFR_AF=0.0575;EUR_AF=0.1282;SAS_AF=0.0256;AA=C|||;VT=SNP
6	32574305	rs616187	G	A	100	PASS	AC=2409;AF=0.48103;AN=5008;NS=2504;DP=19417;EAS_AF=0.5982;AMR_AF=0.4251;AFR_AF=0.5862;EUR_AF=0.3797;SAS_AF=0.362;AA=G|||;VT=SNP
6	32574308	rs2760994	C	T	100	PASS	AC=3234;AF=0.645767;AN=5008;NS=2504;DP=19467;EAS_AF=0.7242;AMR_AF=0.6888;AFR_AF=0.7005;EUR_AF=0.5944;SAS_AF=0.5133;AA=c|||;VT=SNP
6	32574329	rs35752949	C	T	100	PASS	AC=325;AF=0.0648962;AN=5008;NS=2504;DP=19342;EAS_AF=0.0208;AMR_AF=0.1052;AFR_AF=0.0575;EUR_AF=0.1282;SAS_AF=0.0266;AA=C|||;VT=SNP
6	32574358	rs2760995	G	A	100	PASS	AC=991;AF=0.197883;AN=5008;NS=2504;DP=18765;EAS_AF=0.1052;AMR_AF=0.196;AFR_AF=0.2065;EUR_AF=0.2127;SAS_AF=0.2679;AA=G|||;VT=SNP
6	32574438	rs9270999	G	A	100	PASS	AC=3804;AF=0.759585;AN=5008;NS=2504;DP=16676;EAS_AF=0.7679;AMR_AF=0.7853;AFR_AF=0.7995;EUR_AF=0.7326;SAS_AF=0.7065;AA=G|||;VT=SNP
6	32574453	rs61670843	C	T	100	PASS	AC=335;AF=0.066893;AN=5008;NS=2504;DP=15650;EAS_AF=0.0208;AMR_AF=0.1138;AFR_AF=0.0582;EUR_AF=0.1302;SAS_AF=0.0276;AA=C|||;VT=SNP
6	32574479	rs617058	G	T	100	PASS	AC=1279;AF=0.255391;AN=5008;NS=2504;DP=12942;EAS_AF=0.2649;AMR_AF=0.2767;AFR_AF=0.3457;EUR_AF=0.2266;SAS_AF=0.138;AA=G|||;VT=SNP
6	32574575	rs113315602	A	C	100	PASS	AC=129;AF=0.0257588;AN=5008;NS=2504;DP=11059;EAS_AF=0.0546;AMR_AF=0.0389;AFR_AF=0.0166;EUR_AF=0.0179;SAS_AF=0.0072;AA=A|||;VT=SNP
6	32574602	rs9271006	T	C	100	PASS	AC=3640;AF=0.726837;AN=5008;NS=2504;DP=10667;EAS_AF=0.7321;AMR_AF=0.7435;AFR_AF=0.7708;EUR_AF=0.7127;SAS_AF=0.6646;AA=T|||;VT=SNP
6	32574603	rs617578	G	A	100	PASS	AC=602;AF=0.120208;AN=5008;NS=2504;DP=10748;EAS_AF=0.121;AMR_AF=0.2089;AFR_AF=0.0726;EUR_AF=0.1561;SAS_AF=0.0838;AA=G|||;VT=SNP
6	32574703	rs9271013	G	C	100	PASS	AC=3653;AF=0.729433;AN=5008;NS=2504;DP=10436;EAS_AF=0.7391;AMR_AF=0.7478;AFR_AF=0.7685;EUR_AF=0.7167;SAS_AF=0.6667;AA=G|||;VT=SNP
6	32574736	rs618095	G	A	100	PASS	AC=2187;AF=0.436701;AN=5008;NS=2504;DP=9882;EAS_AF=0.5665;AMR_AF=0.3718;AFR_AF=0.5189;EUR_AF=0.3459;SAS_AF=0.3313;AA=G|||;VT=SNP
6	32574868	rs7760841	C	T	100	PASS	AC=412;AF=0.0822684;AN=5008;NS=2504;DP=10686;EAS_AF=0.0665;AMR_AF=0.1427;AFR_AF=0.0514;EUR_AF=0.1153;SAS_AF=0.0634;AA=C|||;VT=SNP
6	32574991	rs13193798	G	A	100	PASS	AC=578;AF=0.115415;AN=5008;NS=2504;DP=10310;EAS_AF=0.0437;AMR_AF=0.1066;AFR_AF=0.0961;EUR_AF=0.1402;SAS_AF=0.1963;AA=G|||;VT=SNP
6	32575258	rs34113780	A	G	100	PASS	AC=338;AF=0.067492;AN=5008;NS=2504;DP=12783;EAS_AF=0.0208;AMR_AF=0.1167;AFR_AF=0.0598;EUR_AF=0.1312;SAS_AF=0.0256;AA=A|||;VT=SNP
6	32575325	rs2858867	A	G	100	PASS	AC=2295;AF=0.458267;AN=5008;NS=2504;DP=13232;EAS_AF=0.5893;AMR_AF=0.4035;AFR_AF=0.5431;EUR_AF=0.3559;SAS_AF=0.3528;AA=A|||;VT=SNP
6	32575369	rs9271055	G	T	100	PASS	AC=4138;AF=0.826278;AN=5008;NS=2504;DP=14592;EAS_AF=0.7887;AMR_AF=0.9006;AFR_AF=0.8585;EUR_AF=0.8628;SAS_AF=0.7311;AA=T|||;VT=SNP
6	32575391	rs2858866	G	C	100	PASS	AC=2329;AF=0.465056;AN=5008;NS=2504;DP=15261;EAS_AF=0.5982;AMR_AF=0.4049;AFR_AF=0.5499;EUR_AF=0.3658;SAS_AF=0.3579;AA=G|||;VT=SNP
6	32575493	rs486912	C	G	100	PASS	AC=2338;AF=0.466853;AN=5008;NS=2504;DP=16826;EAS_AF=0.5982;AMR_AF=0.4078;AFR_AF=0.5514;EUR_AF=0.3668;SAS_AF=0.362;AA=C|||;VT=SNP
6	32575524	rs4713555	G	T	100	PASS	AC=1498;AF=0.299121;AN=5008;NS=2504;DP=17827;EAS_AF=0.2688;AMR_AF=0.2709;AFR_AF=0.289;EUR_AF=0.3091;SAS_AF=0.3538;AA=G|||;VT=SNP
6	32575544	rs9271061	A	T	100	PASS	AC=4138;AF=0.826278;AN=5008;NS=2504;DP=17807;EAS_AF=0.7857;AMR_AF=0.9006;AFR_AF=0.8585;EUR_AF=0.8618;SAS_AF=0.7352;AA=T|||;VT=SNP
6	32575575	rs9271062	T	A	100	PASS	AC=4132;AF=0.82508;AN=5008;NS=2504;DP=17201;EAS_AF=0.7827;AMR_AF=0.9006;AFR_AF=0.8578;EUR_AF=0.8608;SAS_AF=0.7342;AA=A|||;VT=SNP
6	32575605	rs12206125	G	A	100	PASS	AC=840;AF=0.167732;AN=5008;NS=2504;DP=16381;EAS_AF=0.0486;AMR_AF=0.1715;AFR_AF=0.1573;EUR_AF=0.2097;SAS_AF=0.2587;AA=G|||;VT=SNP
6	32575631	rs9271066	A	G	100	PASS	AC=3793;AF=0.757388;AN=5008;NS=2504;DP=15926;EAS_AF=0.754;AMR_AF=0.7939;AFR_AF=0.7988;EUR_AF=0.7326;SAS_AF=0.7045;AA=a|||;VT=SNP
6	32575658	rs3021304	G	C	100	PASS	AC=2643;AF=0.527756;AN=5008;NS=2504;DP=16719;EAS_AF=0.6111;AMR_AF=0.5144;AFR_AF=0.6067;EUR_AF=0.492;SAS_AF=0.3814;AA=C|||;VT=SNP
6	32575674	rs9271068	C	G	100	PASS	AC=3801;AF=0.758986;AN=5008;NS=2504;DP=17044;EAS_AF=0.7609;AMR_AF=0.7954;AFR_AF=0.7988;EUR_AF=0.7326;SAS_AF=0.7045;AA=c|||;VT=SNP
6	32575700	rs9271069	A	G	100	PASS	AC=4256;AF=0.84984;AN=5008;NS=2504;DP=17150;EAS_AF=0.8373;AMR_AF=0.9337;AFR_AF=0.8729;EUR_AF=0.8777;SAS_AF=0.7434;AA=G|||;VT=SNP
6	32575735	rs9461776	A	G	100	PASS	AC=376;AF=0.0750799;AN=5008;NS=2504;DP=17727;EAS_AF=0.0516;AMR_AF=0.0677;AFR_AF=0.1082;EUR_AF=0.0845;SAS_AF=0.0501;AA=A|||;VT=SNP
6	32575746	rs3021303	G	T	100	PASS	AC=2320;AF=0.463259;AN=5008;NS=2504;DP=17413;EAS_AF=0.5933;AMR_AF=0.4063;AFR_AF=0.5492;EUR_AF=0.3598;SAS_AF=0.3599;AA=G|||;VT=SNP
6	32575803	rs9271073	G	T	100	PASS	AC=3817;AF=0.762181;AN=5008;NS=2504;DP=17896;EAS_AF=0.7679;AMR_AF=0.7968;AFR_AF=0.8003;EUR_AF=0.7346;SAS_AF=0.7086;AA=g|||;VT=SNP
6	32575873	rs9271076	G	A	100	PASS	AC=3817;AF=0.762181;AN=5008;NS=2504;DP=17755;EAS_AF=0.7679;AMR_AF=0.7939;AFR_AF=0.8011;EUR_AF=0.7346;SAS_AF=0.7096;AA=G|||;VT=SNP
6	32575918	rs643889	A	T	100	PASS	AC=1482;AF=0.295927;AN=5008;NS=2504;DP=17023;EAS_AF=0.1696;AMR_AF=0.3833;AFR_AF=0.2504;EUR_AF=0.3688;SAS_AF=0.3507;AA=A|||;VT=SNP
6	32575930	rs9271078	C	T	100	PASS	AC=3818;AF=0.76238;AN=5008;NS=2504;DP=17244;EAS_AF=0.7679;AMR_AF=0.7911;AFR_AF=0.8018;EUR_AF=0.7346;SAS_AF=0.7117;AA=C|||;VT=SNP
6	32575983	rs75412302	A	G	100	PASS	AC=232;AF=0.0463259;AN=5008;NS=2504;DP=19274;EAS_AF=0.0337;AMR_AF=0.0231;AFR_AF=0.0915;EUR_AF=0.0378;SAS_AF=0.0235;AA=A|||;VT=SNP
6	32576009	rs482205	T	G	100	PASS	AC=1477;AF=0.294928;AN=5008;NS=2504;DP=18964;EAS_AF=0.1687;AMR_AF=0.3833;AFR_AF=0.2496;EUR_AF=0.3688;SAS_AF=0.3476;AA=t|||;VT=SNP
6	32576019	rs482162	T	C	100	PASS	AC=1477;AF=0.294928;AN=5008;NS=2504;DP=18460;EAS_AF=0.1687;AMR_AF=0.3833;AFR_AF=0.2496;EUR_AF=0.3688;SAS_AF=0.3476;AA=T|||;VT=SNP
6	32576036	rs12206257	C	T	100	PASS	AC=575;AF=0.114816;AN=5008;NS=2504;DP=17042;EAS_AF=0.0427;AMR_AF=0.1037;AFR_AF=0.0961;EUR_AF=0.1402;SAS_AF=0.1963;AA=C|||;VT=SNP
6	32576064	rs482044	G	C	100	PASS	AC=1860;AF=0.371406;AN=5008;NS=2504;DP=14638;EAS_AF=0.2768;AMR_AF=0.4135;AFR_AF=0.3192;EUR_AF=0.4085;SAS_AF=0.4714;AA=G|||;VT=SNP
6	32576086	rs9271082	T	C	100	PASS	AC=4111;AF=0.820887;AN=5008;NS=2504;DP=13520;EAS_AF=0.7768;AMR_AF=0.8991;AFR_AF=0.8555;EUR_AF=0.8588;SAS_AF=0.7249;AA=t|||;VT=SNP
6	32576114	rs481245	A	C	100	PASS	AC=2317;AF=0.46266;AN=5008;NS=2504;DP=13613;EAS_AF=0.5913;AMR_AF=0.4049;AFR_AF=0.5477;EUR_AF=0.3638;SAS_AF=0.3579;AA=A|||;VT=SNP
6	32576145	rs481139	C	A	100	PASS	AC=1466;AF=0.292732;AN=5008;NS=2504;DP=14481;EAS_AF=0.1687;AMR_AF=0.3847;AFR_AF=0.2481;EUR_AF=0.3648;SAS_AF=0.3415;AA=C|||;VT=SNP
6	32576177	rs9271089	T	G	100	PASS	AC=3782;AF=0.755192;AN=5008;NS=2504;DP=15503;EAS_AF=0.7589;AMR_AF=0.7911;AFR_AF=0.7927;EUR_AF=0.7296;SAS_AF=0.7014;AA=t|||;VT=SNP
6	32576247	rs9271090	T	C	100	PASS	AC=3813;AF=0.761382;AN=5008;NS=2504;DP=17503;EAS_AF=0.7659;AMR_AF=0.7925;AFR_AF=0.8018;EUR_AF=0.7346;SAS_AF=0.7076;AA=T|||;VT=SNP
6	32576296	rs9271092	A	G	100	PASS	AC=3807;AF=0.760184;AN=5008;NS=2504;DP=16942;EAS_AF=0.7639;AMR_AF=0.7925;AFR_AF=0.8003;EUR_AF=0.7316;SAS_AF=0.7086;AA=A|||;VT=SNP
6	32576426	rs9271096	A	G	100	PASS	AC=3765;AF=0.751797;AN=5008;NS=2504;DP=9988;EAS_AF=0.7599;AMR_AF=0.7824;AFR_AF=0.7844;EUR_AF=0.7256;SAS_AF=0.7045;AA=A|||;VT=SNP
6	32576478	rs9271100	T	C	100	PASS	AC=3814;AF=0.761581;AN=5008;NS=2504;DP=13546;EAS_AF=0.7679;AMR_AF=0.7925;AFR_AF=0.8003;EUR_AF=0.7346;SAS_AF=0.7086;AA=t|||;VT=SNP
6	32576493	rs9271101	C	T	100	PASS	AC=3793;AF=0.757388;AN=5008;NS=2504;DP=14856;EAS_AF=0.7619;AMR_AF=0.7867;AFR_AF=0.7958;EUR_AF=0.7286;SAS_AF=0.7096;AA=C|||;VT=SNP
6	32576538	rs566861	T	C	100	PASS	AC=1961;AF=0.391573;AN=5008;NS=2504;DP=14414;EAS_AF=0.4752;AMR_AF=0.3242;AFR_AF=0.5053;EUR_AF=0.3002;SAS_AF=0.2935;AA=T|||;VT=SNP
6	32576592	rs646984	A	C	100	PASS	AC=1764;AF=0.352236;AN=5008;NS=2504;DP=11525;EAS_AF=0.2758;AMR_AF=0.4438;AFR_AF=0.2829;EUR_AF=0.4115;SAS_AF=0.3988;AA=A|||;VT=SNP
6	32576626	rs647035	G	A	100	PASS	AC=1777;AF=0.354832;AN=5008;NS=2504;DP=13001;EAS_AF=0.2788;AMR_AF=0.4467;AFR_AF=0.2852;EUR_AF=0.4135;SAS_AF=0.4018;AA=G|||;VT=SNP
6	32576633	rs9271108	G	A	100	PASS	AC=3743;AF=0.747404;AN=5008;NS=2504;DP=13144;EAS_AF=0.755;AMR_AF=0.7738;AFR_AF=0.789;EUR_AF=0.7197;SAS_AF=0.6933;AA=G|||;VT=SNP
6	32576687	rs9271109	T	C	100	PASS	AC=3807;AF=0.760184;AN=5008;NS=2504;DP=11463;EAS_AF=0.7669;AMR_AF=0.7882;AFR_AF=0.7988;EUR_AF=0.7346;SAS_AF=0.7076;AA=t|||;VT=SNP
6	32576717	rs9271112	T	C	100	PASS	AC=3559;AF=0.710663;AN=5008;NS=2504;DP=10111;EAS_AF=0.7083;AMR_AF=0.7392;AFR_AF=0.7474;EUR_AF=0.6958;SAS_AF=0.6585;AA=t|||;VT=SNP
6	32576721	rs647455	G	A	100	PASS	AC=1758;AF=0.351038;AN=5008;NS=2504;DP=10010;EAS_AF=0.4306;AMR_AF=0.2911;AFR_AF=0.4554;EUR_AF=0.2724;SAS_AF=0.2515;AA=G|||;VT=SNP
6	32576726	rs647467	C	T	100	PASS	AC=1758;AF=0.351038;AN=5008;NS=2504;DP=9982;EAS_AF=0.4306;AMR_AF=0.2925;AFR_AF=0.4546;EUR_AF=0.2724;SAS_AF=0.2515;AA=c|||;VT=SNP
6	32576731	rs9271115	C	G	100	PASS	AC=3546;AF=0.708067;AN=5008;NS=2504;DP=9642;EAS_AF=0.7054;AMR_AF=0.7363;AFR_AF=0.7458;EUR_AF=0.6938;SAS_AF=0.6544;AA=C|||;VT=SNP
6	32576764	rs9271116	T	G	100	PASS	AC=3913;AF=0.78135;AN=5008;NS=2504;DP=8159;EAS_AF=0.7282;AMR_AF=0.8646;AFR_AF=0.8207;EUR_AF=0.835;SAS_AF=0.6687;AA=G|||;VT=SNP
6	32576795	rs9271117	C	T	100	PASS	AC=3450;AF=0.688898;AN=5008;NS=2504;DP=7293;EAS_AF=0.6935;AMR_AF=0.7176;AFR_AF=0.7307;EUR_AF=0.666;SAS_AF=0.6309;AA=c|||;VT=SNP
6	32577205	rs576957502	T	A	100	PASS	AC=312;AF=0.0623003;AN=5008;NS=2504;DP=12174;EAS_AF=0.0962;AMR_AF=0.0706;AFR_AF=0.0401;EUR_AF=0.0567;SAS_AF=0.0573;AA=T|||;VT=SNP
6	32577220	rs9271144	G	A	100	PASS	AC=3777;AF=0.754193;AN=5008;NS=2504;DP=12695;EAS_AF=0.7569;AMR_AF=0.7882;AFR_AF=0.7958;EUR_AF=0.7296;SAS_AF=0.6963;AA=g|||;VT=SNP
6	32577222	rs560530	G	A	100	PASS	AC=978;AF=0.195288;AN=5008;NS=2504;DP=12815;EAS_AF=0.2312;AMR_AF=0.2925;AFR_AF=0.1346;EUR_AF=0.2177;SAS_AF=0.1483;AA=G|||;VT=SNP
6	32577224	rs9271145	C	G	100	PASS	AC=3777;AF=0.754193;AN=5008;NS=2504;DP=12979;EAS_AF=0.7569;AMR_AF=0.7882;AFR_AF=0.7958;EUR_AF=0.7296;SAS_AF=0.6963;AA=t|||;VT=SNP
6	32577282	rs9271146	A	C	100	PASS	AC=4025;AF=0.803714;AN=5008;NS=2504;DP=16938;EAS_AF=0.8304;AMR_AF=0.8069;AFR_AF=0.8018;EUR_AF=0.7376;SAS_AF=0.8446;AA=A|||;VT=SNP
6	32577380	rs660895	A	G	100	PASS	AC=994;AF=0.198482;AN=5008;NS=2504;DP=17039;EAS_AF=0.2401;AMR_AF=0.2925;AFR_AF=0.1346;EUR_AF=0.2177;SAS_AF=0.1554;AA=A|||;VT=SNP
6	32577385	rs9271147	T	C	100	PASS	AC=4348;AF=0.868211;AN=5008;NS=2504;DP=16866;EAS_AF=0.8522;AMR_AF=0.9107;AFR_AF=0.8593;EUR_AF=0.8648;SAS_AF=0.8701;AA=C|||;VT=SNP
6	32577472	rs661330	T	C	100	PASS	AC=956;AF=0.190895;AN=5008;NS=2504;DP=16029;EAS_AF=0.2302;AMR_AF=0.2781;AFR_AF=0.1324;EUR_AF=0.2068;SAS_AF=0.1513;AA=T|||;VT=SNP
6	32577497	rs536810	C	T	100	PASS	AC=1807;AF=0.360823;AN=5008;NS=2504;DP=17169;EAS_AF=0.2798;AMR_AF=0.4524;AFR_AF=0.2897;EUR_AF=0.4205;SAS_AF=0.4141;AA=C|||;VT=SNP
6	32577531	rs9271152	T	G	100	PASS	AC=4112;AF=0.821086;AN=5008;NS=2504;DP=17024;EAS_AF=0.7788;AMR_AF=0.8948;AFR_AF=0.8563;EUR_AF=0.8569;SAS_AF=0.728;AA=G|||;VT=SNP
6	32577586	rs9271155	G	A	100	PASS	AC=4124;AF=0.823482;AN=5008;NS=2504;DP=17040;EAS_AF=0.7837;AMR_AF=0.8977;AFR_AF=0.8555;EUR_AF=0.8579;SAS_AF=0.7331;AA=A|||;VT=SNP
6	32577633	rs535777	G	C	100	PASS	AC=496;AF=0.0990415;AN=5008;NS=2504;DP=18850;EAS_AF=0.0516;AMR_AF=0.1311;AFR_AF=0.1248;EUR_AF=0.1064;SAS_AF=0.0828;AA=G|||;VT=SNP
6	32577693	rs17840121	G	C	100	PASS	AC=630;AF=0.125799;AN=5008;NS=2504;DP=20050;EAS_AF=0.0437;AMR_AF=0.1225;AFR_AF=0.1157;EUR_AF=0.1531;SAS_AF=0.1984;AA=G|||;VT=SNP
6	32577715	rs9271162	G	T	100	PASS	AC=3816;AF=0.761981;AN=5008;NS=2504;DP=20012;EAS_AF=0.7659;AMR_AF=0.7954;AFR_AF=0.7995;EUR_AF=0.7346;SAS_AF=0.7117;AA=G|||;VT=SNP
6	32577733	rs9271163	C	T	100	PASS	AC=3817;AF=0.762181;AN=5008;NS=2504;DP=20408;EAS_AF=0.7669;AMR_AF=0.7954;AFR_AF=0.8003;EUR_AF=0.7336;SAS_AF=0.7117;AA=c|||;VT=SNP
6	32577784	rs9271164	C	T	100	PASS	AC=3820;AF=0.76278;AN=5008;NS=2504;DP=19288;EAS_AF=0.7679;AMR_AF=0.7954;AFR_AF=0.8018;EUR_AF=0.7336;SAS_AF=0.7117;AA=c|||;VT=SNP
6	32577785	rs9271165	A	G	100	PASS	AC=3820;AF=0.76278;AN=5008;NS=2504;DP=19836;EAS_AF=0.7679;AMR_AF=0.7954;AFR_AF=0.8018;EUR_AF=0.7336;SAS_AF=0.7117;AA=A|||;VT=SNP
6	32577846	rs56245106	T	C	100	PASS	AC=324;AF=0.0646965;AN=5008;NS=2504;DP=18006;EAS_AF=0.0208;AMR_AF=0.1052;AFR_AF=0.0575;EUR_AF=0.1282;SAS_AF=0.0256;AA=T|||;VT=SNP
6	32577847	rs13206219	G	T	100	PASS	AC=581;AF=0.116014;AN=5008;NS=2504;DP=17976;EAS_AF=0.0437;AMR_AF=0.1066;AFR_AF=0.0968;EUR_AF=0.1402;SAS_AF=0.1984;AA=G|||;VT=SNP
6	32577889	rs9271170	T	C	100	PASS	AC=3809;AF=0.760583;AN=5008;NS=2504;DP=17910;EAS_AF=0.7669;AMR_AF=0.7896;AFR_AF=0.8011;EUR_AF=0.7306;SAS_AF=0.7096;AA=T|||;VT=SNP
6	32577903	rs73728204	A	C	100	PASS	AC=301;AF=0.0601038;AN=5008;NS=2504;DP=18447;EAS_AF=0.1012;AMR_AF=0.0231;AFR_AF=0.0915;EUR_AF=0.0378;SAS_AF=0.0245;AA=A|||;VT=SNP
6	32577973	rs532965	T	G	100	PASS	AC=633;AF=0.126398;AN=5008;NS=2504;DP=19870;EAS_AF=0.12;AMR_AF=0.2147;AFR_AF=0.093;EUR_AF=0.1561;SAS_AF=0.0849;AA=T|||;VT=SNP
6	32577975	rs9271172	C	T	100	PASS	AC=3815;AF=0.761781;AN=5008;NS=2504;DP=19827;EAS_AF=0.7669;AMR_AF=0.7939;AFR_AF=0.8011;EUR_AF=0.7336;SAS_AF=0.7096;AA=c|||;VT=SNP
6	32577981	rs9271173	A	G	100	PASS	AC=3815;AF=0.761781;AN=5008;NS=2504;DP=19648;EAS_AF=0.7669;AMR_AF=0.7939;AFR_AF=0.8011;EUR_AF=0.7336;SAS_AF=0.7096;AA=a|||;VT=SNP
6	32578040	rs9271174	C	G	100	PASS	AC=3818;AF=0.76238;AN=5008;NS=2504;DP=18160;EAS_AF=0.7679;AMR_AF=0.7954;AFR_AF=0.8003;EUR_AF=0.7346;SAS_AF=0.7106;AA=C|||;VT=SNP
6	32578052	rs532098	G	A	100	PASS	AC=2138;AF=0.426917;AN=5008;NS=2504;DP=18069;EAS_AF=0.3899;AMR_AF=0.487;AFR_AF=0.3828;EUR_AF=0.4662;SAS_AF=0.4417;AA=G|||;VT=SNP
6	32578059	rs36233206	C	G	100	PASS	AC=301;AF=0.0601038;AN=5008;NS=2504;DP=17990;EAS_AF=0.1012;AMR_AF=0.0231;AFR_AF=0.0915;EUR_AF=0.0378;SAS_AF=0.0245;AA=C|||;VT=SNP
6	32578082	rs674313	C	T	100	PASS	AC=1526;AF=0.304712;AN=5008;NS=2504;DP=18589;EAS_AF=0.2867;AMR_AF=0.2997;AFR_AF=0.4486;EUR_AF=0.2406;SAS_AF=0.1984;AA=C|||;VT=SNP
6	32578100	rs13206639	G	A	100	PASS	AC=580;AF=0.115815;AN=5008;NS=2504;DP=18866;EAS_AF=0.0437;AMR_AF=0.1066;AFR_AF=0.0961;EUR_AF=0.1402;SAS_AF=0.1984;AA=G|||;VT=SNP
6	32578127	rs9271176	A	G	100	PASS	AC=3603;AF=0.719449;AN=5008;NS=2504;DP=18679;EAS_AF=0.7629;AMR_AF=0.7464;AFR_AF=0.7587;EUR_AF=0.6769;SAS_AF=0.6462;AA=A|||;VT=SNP
6	32578143	rs1281937	T	C	100	PASS	AC=1794;AF=0.358227;AN=5008;NS=2504;DP=18543;EAS_AF=0.378;AMR_AF=0.33;AFR_AF=0.4826;EUR_AF=0.2813;SAS_AF=0.2689;AA=T|||;VT=SNP
6	32578191	rs9271178	C	T	100	PASS	AC=3820;AF=0.76278;AN=5008;NS=2504;DP=17047;EAS_AF=0.7688;AMR_AF=0.7983;AFR_AF=0.8003;EUR_AF=0.7326;SAS_AF=0.7117;AA=C|||;VT=SNP
6	32578229	rs2858864	C	T	100	PASS	AC=1679;AF=0.335264;AN=5008;NS=2504;DP=16615;EAS_AF=0.378;AMR_AF=0.3084;AFR_AF=0.4168;EUR_AF=0.2684;SAS_AF=0.2689;AA=C|||;VT=SNP
6	32578230	rs9271182	A	G	100	PASS	AC=3750;AF=0.748802;AN=5008;NS=2504;DP=16373;EAS_AF=0.7679;AMR_AF=0.7925;AFR_AF=0.7511;EUR_AF=0.7336;SAS_AF=0.7106;AA=A|||;VT=SNP
6	32578278	rs2858863	C	T	100	PASS	AC=1273;AF=0.254193;AN=5008;NS=2504;DP=15387;EAS_AF=0.2629;AMR_AF=0.2781;AFR_AF=0.3434;EUR_AF=0.2256;SAS_AF=0.137;AA=C|||;VT=SNP
6	32578285	rs9271184	A	C	100	PASS	AC=4134;AF=0.825479;AN=5008;NS=2504;DP=14452;EAS_AF=0.7897;AMR_AF=0.9035;AFR_AF=0.8555;EUR_AF=0.8608;SAS_AF=0.7301;AA=C|||;VT=SNP
6	32578352	rs9461778	A	G	100	PASS	AC=376;AF=0.0750799;AN=5008;NS=2504;DP=15799;EAS_AF=0.0536;AMR_AF=0.0648;AFR_AF=0.1097;EUR_AF=0.0835;SAS_AF=0.0491;AA=A|||;VT=SNP
6	32578369	rs9271190	C	A	100	PASS	AC=1674;AF=0.334265;AN=5008;NS=2504;DP=16162;EAS_AF=0.378;AMR_AF=0.3069;AFR_AF=0.4168;EUR_AF=0.2664;SAS_AF=0.2669;AA=C|||;VT=SNP
6	32578449	rs9271191	T	C	100	PASS	AC=4145;AF=0.827676;AN=5008;NS=2504;DP=16277;EAS_AF=0.7897;AMR_AF=0.9006;AFR_AF=0.8593;EUR_AF=0.8628;SAS_AF=0.7362;AA=C|||;VT=SNP
6	32578481	rs5021726	T	C	100	PASS	AC=2139;AF=0.427117;AN=5008;NS=2504;DP=15867;EAS_AF=0.3909;AMR_AF=0.4856;AFR_AF=0.3828;EUR_AF=0.4662;SAS_AF=0.4427;AA=T|||;VT=SNP
6	32578530	rs9271192	C	A	100	PASS	AC=3819;AF=0.76258;AN=5008;NS=2504;DP=15693;EAS_AF=0.7688;AMR_AF=0.7939;AFR_AF=0.8018;EUR_AF=0.7346;SAS_AF=0.7096;AA=C|||;VT=SNP
6	32578566	rs9271193	T	C	100	PASS	AC=3821;AF=0.762979;AN=5008;NS=2504;DP=15561;EAS_AF=0.7688;AMR_AF=0.7939;AFR_AF=0.8026;EUR_AF=0.7356;SAS_AF=0.7096;AA=T|||;VT=SNP
6	32578569	rs117504034	A	G	100	PASS	AC=193;AF=0.0385383;AN=5008;NS=2504;DP=15631;EAS_AF=0.0179;AMR_AF=0.0764;AFR_AF=0.0408;EUR_AF=0.0567;SAS_AF=0.0112;AA=A|||;VT=SNP
6	32578590	rs3997868	A	G	100	PASS	AC=997;AF=0.199081;AN=5008;NS=2504;DP=15342;EAS_AF=0.2411;AMR_AF=0.2925;AFR_AF=0.1354;EUR_AF=0.2187;SAS_AF=0.1554;AA=A|||;VT=SNP
6	32578612	rs9271194	T	G	100	PASS	AC=3820;AF=0.76278;AN=5008;NS=2504;DP=15820;EAS_AF=0.7688;AMR_AF=0.7925;AFR_AF=0.8026;EUR_AF=0.7356;SAS_AF=0.7096;AA=T|||;VT=SNP
6	32578632	rs116457146	C	T	100	PASS	AC=1218;AF=0.243211;AN=5008;NS=2504;DP=15879;EAS_AF=0.248;AMR_AF=0.3429;AFR_AF=0.177;EUR_AF=0.2793;SAS_AF=0.2198;AA=C|||;VT=SNP
6	32578653	rs77064057	A	G	100	PASS	AC=1672;AF=0.333866;AN=5008;NS=2504;DP=15733;EAS_AF=0.376;AMR_AF=0.3055;AFR_AF=0.4183;EUR_AF=0.2654;SAS_AF=0.2669;AA=A|||;VT=SNP
6	32578673	rs79267592	A	T	100	PASS	AC=3822;AF=0.763179;AN=5008;NS=2504;DP=16612;EAS_AF=0.7688;AMR_AF=0.7954;AFR_AF=0.8026;EUR_AF=0.7356;SAS_AF=0.7096;AA=A|||;VT=SNP
6	32578726	rs9271198	G	A	100	PASS	AC=3822;AF=0.763179;AN=5008;NS=2504;DP=17860;EAS_AF=0.7679;AMR_AF=0.7968;AFR_AF=0.8033;EUR_AF=0.7346;SAS_AF=0.7096;AA=g|||;VT=SNP
6	32578756	rs9271200	C	T	100	PASS	AC=3822;AF=0.763179;AN=5008;NS=2504;DP=18644;EAS_AF=0.7679;AMR_AF=0.7968;AFR_AF=0.8033;EUR_AF=0.7346;SAS_AF=0.7096;AA=c|||;VT=SNP
6	32578772	rs112485576	C	A	100	PASS	AC=557;AF=0.111222;AN=5008;NS=2504;DP=18965;EAS_AF=0.0625;AMR_AF=0.1974;AFR_AF=0.0908;EUR_AF=0.1561;SAS_AF=0.0818;AA=C|||;VT=SNP
6	32578818	rs9271201	C	A	100	PASS	AC=3820;AF=0.76278;AN=5008;NS=2504;DP=19619;EAS_AF=0.7679;AMR_AF=0.7954;AFR_AF=0.8018;EUR_AF=0.7346;SAS_AF=0.7106;AA=c|||;VT=SNP
6	32578837	rs9271202	A	C	100	PASS	AC=3820;AF=0.76278;AN=5008;NS=2504;DP=19674;EAS_AF=0.7679;AMR_AF=0.7954;AFR_AF=0.8018;EUR_AF=0.7346;SAS_AF=0.7106;AA=A|||;VT=SNP
6	32578885	rs9271203	T	C	100	PASS	AC=4142;AF=0.827077;AN=5008;NS=2504;DP=18327;EAS_AF=0.7887;AMR_AF=0.9006;AFR_AF=0.8585;EUR_AF=0.8618;SAS_AF=0.7362;AA=C|||;VT=SNP
6	32578917	rs76946723	A	T	100	PASS	AC=1680;AF=0.335463;AN=5008;NS=2504;DP=16889;EAS_AF=0.378;AMR_AF=0.3069;AFR_AF=0.4183;EUR_AF=0.2684;SAS_AF=0.2689;AA=A|||;VT=SNP
6	32578941	rs9271205	G	A	100	PASS	AC=3810;AF=0.760783;AN=5008;NS=2504;DP=16901;EAS_AF=0.7679;AMR_AF=0.7954;AFR_AF=0.7988;EUR_AF=0.7286;SAS_AF=0.7106;AA=g|||;VT=SNP
6	32578958	rs502803	G	A	100	PASS	AC=2136;AF=0.426518;AN=5008;NS=2504;DP=15918;EAS_AF=0.3899;AMR_AF=0.4885;AFR_AF=0.382;EUR_AF=0.4642;SAS_AF=0.4417;AA=G|||;VT=SNP
6	32578970	rs502771	T	C	100	PASS	AC=1673;AF=0.334065;AN=5008;NS=2504;DP=15161;EAS_AF=0.378;AMR_AF=0.3084;AFR_AF=0.4168;EUR_AF=0.2634;SAS_AF=0.2679;AA=T|||;VT=SNP
6	32579003	rs502055	T	C	100	PASS	AC=1669;AF=0.333267;AN=5008;NS=2504;DP=13865;EAS_AF=0.378;AMR_AF=0.3069;AFR_AF=0.4153;EUR_AF=0.2624;SAS_AF=0.2679;AA=T|||;VT=SNP
6	32579035	rs9271209	G	A	100	PASS	AC=3767;AF=0.752196;AN=5008;NS=2504;DP=13240;EAS_AF=0.7639;AMR_AF=0.7867;AFR_AF=0.7935;EUR_AF=0.7187;SAS_AF=0.6943;AA=g|||;VT=SNP
6	32579441	rs6932265	G	T	100	PASS	AC=625;AF=0.1248;AN=5008;NS=2504;DP=10274;EAS_AF=0.0437;AMR_AF=0.1225;AFR_AF=0.1142;EUR_AF=0.1531;SAS_AF=0.1953;AA=G|||;VT=SNP
6	32579696	rs114929319	C	T	100	PASS	AC=221;AF=0.0441294;AN=5008;NS=2504;DP=17267;EAS_AF=0.0923;AMR_AF=0.0144;AFR_AF=0.0144;EUR_AF=0.0288;SAS_AF=0.0716;AA=C|||;VT=SNP
6	32579708	rs13207945	T	C	100	PASS	AC=2130;AF=0.425319;AN=5008;NS=2504;DP=17035;EAS_AF=0.3879;AMR_AF=0.487;AFR_AF=0.3805;EUR_AF=0.4642;SAS_AF=0.4407;AA=T|||;VT=SNP
6	32579743	rs13208027	T	A	100	PASS	AC=2133;AF=0.425919;AN=5008;NS=2504;DP=17741;EAS_AF=0.3879;AMR_AF=0.487;AFR_AF=0.3812;EUR_AF=0.4652;SAS_AF=0.4417;AA=T|||;VT=SNP
6	32579775	rs12523808	A	T	100	PASS	AC=2133;AF=0.425919;AN=5008;NS=2504;DP=17736;EAS_AF=0.3879;AMR_AF=0.487;AFR_AF=0.382;EUR_AF=0.4652;SAS_AF=0.4407;AA=A|||;VT=SNP
6	32579868	rs150165719	G	T	100	PASS	AC=2131;AF=0.425519;AN=5008;NS=2504;DP=13835;EAS_AF=0.3889;AMR_AF=0.4827;AFR_AF=0.3843;EUR_AF=0.4622;SAS_AF=0.4407;AA=G|||;VT=SNP
6	32579940	rs9271242	T	C	100	PASS	AC=3816;AF=0.761981;AN=5008;NS=2504;DP=15059;EAS_AF=0.7679;AMR_AF=0.7925;AFR_AF=0.8018;EUR_AF=0.7336;SAS_AF=0.7096;AA=T|||;VT=SNP
6	32580019	rs116714077	C	T	100	PASS	AC=301;AF=0.0601038;AN=5008;NS=2504;DP=14295;EAS_AF=0.1022;AMR_AF=0.0231;AFR_AF=0.0908;EUR_AF=0.0378;SAS_AF=0.0245;AA=C|||;VT=SNP
6	32580032	rs115035141	C	T	100	PASS	AC=301;AF=0.0601038;AN=5008;NS=2504;DP=14290;EAS_AF=0.1022;AMR_AF=0.0231;AFR_AF=0.0908;EUR_AF=0.0378;SAS_AF=0.0245;AA=C|||;VT=SNP
6	32580084	rs9271246	A	G	100	PASS	AC=3817;AF=0.762181;AN=5008;NS=2504;DP=14857;EAS_AF=0.7679;AMR_AF=0.7954;AFR_AF=0.8018;EUR_AF=0.7336;SAS_AF=0.7086;AA=A|||;VT=SNP
6	32580112	rs9271247	A	G	100	PASS	AC=3818;AF=0.76238;AN=5008;NS=2504;DP=14514;EAS_AF=0.7679;AMR_AF=0.7954;AFR_AF=0.8018;EUR_AF=0.7336;SAS_AF=0.7096;AA=A|||;VT=SNP
6	32580136	rs3104419	C	T	100	PASS	AC=2139;AF=0.427117;AN=5008;NS=2504;DP=14270;EAS_AF=0.3899;AMR_AF=0.487;AFR_AF=0.385;EUR_AF=0.4652;SAS_AF=0.4407;AA=C|||;VT=SNP
6	32580268	rs80343249	G	A	100	PASS	AC=299;AF=0.0597045;AN=5008;NS=2504;DP=15440;EAS_AF=0.1012;AMR_AF=0.0231;AFR_AF=0.09;EUR_AF=0.0378;SAS_AF=0.0245;AA=G|||;VT=SNP
6	32580288	rs9271252	C	G	100	PASS	AC=3811;AF=0.760982;AN=5008;NS=2504;DP=15889;EAS_AF=0.7679;AMR_AF=0.7925;AFR_AF=0.8003;EUR_AF=0.7326;SAS_AF=0.7076;AA=C|||;VT=SNP
6	32580331	rs2858861	C	T	100	PASS	AC=2138;AF=0.426917;AN=5008;NS=2504;DP=16185;EAS_AF=0.3899;AMR_AF=0.487;AFR_AF=0.3835;EUR_AF=0.4642;SAS_AF=0.4427;AA=C|||;VT=SNP
6	32580357	rs9271255	C	T	100	PASS	AC=3811;AF=0.760982;AN=5008;NS=2504;DP=14745;EAS_AF=0.7679;AMR_AF=0.7925;AFR_AF=0.8003;EUR_AF=0.7326;SAS_AF=0.7076;AA=C|||;VT=SNP
6	32580411	rs9271256	A	G	100	PASS	AC=4140;AF=0.826677;AN=5008;NS=2504;DP=16195;EAS_AF=0.7887;AMR_AF=0.8991;AFR_AF=0.8585;EUR_AF=0.8628;SAS_AF=0.7342;AA=G|||;VT=SNP
6	32580456	rs3997871	G	A	100	PASS	AC=3819;AF=0.76258;AN=5008;NS=2504;DP=16455;EAS_AF=0.7679;AMR_AF=0.7968;AFR_AF=0.8033;EUR_AF=0.7326;SAS_AF=0.7086;AA=G|||;VT=SNP
6	32580507	rs9271260	A	C	100	PASS	AC=3814;AF=0.761581;AN=5008;NS=2504;DP=16726;EAS_AF=0.7679;AMR_AF=0.7954;AFR_AF=0.8011;EUR_AF=0.7326;SAS_AF=0.7076;AA=a|||;VT=SNP
6	32580571	rs80243928	C	T	100	PASS	AC=1679;AF=0.335264;AN=5008;NS=2504;DP=19023;EAS_AF=0.378;AMR_AF=0.3084;AFR_AF=0.4175;EUR_AF=0.2684;SAS_AF=0.2679;AA=C|||;VT=SNP
6	32580580	rs13212015	T	C	100	PASS	AC=629;AF=0.125599;AN=5008;NS=2504;DP=19020;EAS_AF=0.0437;AMR_AF=0.1225;AFR_AF=0.115;EUR_AF=0.1531;SAS_AF=0.1984;AA=T|||;VT=SNP
6	32580596	rs28383216	T	C	100	PASS	AC=629;AF=0.125599;AN=5008;NS=2504;DP=18891;EAS_AF=0.0437;AMR_AF=0.1225;AFR_AF=0.115;EUR_AF=0.1531;SAS_AF=0.1984;AA=T|||;VT=SNP
6	32580617	rs3997872	T	A	100	PASS	AC=561;AF=0.112021;AN=5008;NS=2504;DP=18713;EAS_AF=0.0665;AMR_AF=0.1974;AFR_AF=0.0915;EUR_AF=0.1551;SAS_AF=0.0818;AA=T|||;VT=SNP
6	32580637	rs2395515	C	T	100	PASS	AC=4145;AF=0.827676;AN=5008;NS=2504;DP=18276;EAS_AF=0.7887;AMR_AF=0.9006;AFR_AF=0.8585;EUR_AF=0.8628;SAS_AF=0.7382;AA=T|||;VT=SNP
6	32580657	rs2395516	T	C	100	PASS	AC=1513;AF=0.302117;AN=5008;NS=2504;DP=18419;EAS_AF=0.3462;AMR_AF=0.3646;AFR_AF=0.2693;EUR_AF=0.3131;SAS_AF=0.2454;AA=T|||;VT=SNP
6	32580692	rs114845666	T	G	100	PASS	AC=301;AF=0.0601038;AN=5008;NS=2504;DP=18470;EAS_AF=0.1012;AMR_AF=0.0231;AFR_AF=0.0915;EUR_AF=0.0378;SAS_AF=0.0245;AA=T|||;VT=SNP
6	32580703	rs12192104	A	C	100	PASS	AC=579;AF=0.115615;AN=5008;NS=2504;DP=18411;EAS_AF=0.0437;AMR_AF=0.1066;AFR_AF=0.0961;EUR_AF=0.1402;SAS_AF=0.1973;AA=A|||;VT=SNP
6	32580723	rs3997873	G	T	100	PASS	AC=4258;AF=0.85024;AN=5008;NS=2504;DP=17785;EAS_AF=0.8383;AMR_AF=0.9337;AFR_AF=0.8737;EUR_AF=0.8777;SAS_AF=0.7434;AA=T|||;VT=SNP
6	32580736	rs78051344	G	A	100	PASS	AC=301;AF=0.0601038;AN=5008;NS=2504;DP=17399;EAS_AF=0.1012;AMR_AF=0.0231;AFR_AF=0.0915;EUR_AF=0.0378;SAS_AF=0.0245;AA=G|||;VT=SNP
6	32580741	rs3997874	A	G	100	PASS	AC=3821;AF=0.762979;AN=5008;NS=2504;DP=17073;EAS_AF=0.7679;AMR_AF=0.7954;AFR_AF=0.8011;EUR_AF=0.7346;SAS_AF=0.7127;AA=a|||;VT=SNP
6	32580859	rs4110707	C	G	100	PASS	AC=190;AF=0.0379393;AN=5008;NS=2504;DP=14110;EAS_AF=0.0149;AMR_AF=0.0749;AFR_AF=0.0416;EUR_AF=0.0567;SAS_AF=0.0112;AA=C|||;VT=SNP
6	32580928	rs12192221	A	G	100	PASS	AC=607;AF=0.121206;AN=5008;NS=2504;DP=12063;EAS_AF=0.0437;AMR_AF=0.1182;AFR_AF=0.1097;EUR_AF=0.1511;SAS_AF=0.1881;AA=A|||;VT=SNP
6	32580999	rs12205706	C	T	100	PASS	AC=598;AF=0.119409;AN=5008;NS=2504;DP=12121;EAS_AF=0.0427;AMR_AF=0.1095;AFR_AF=0.1127;EUR_AF=0.1491;SAS_AF=0.184;AA=C|||;VT=SNP
6	32581096	rs35759989	T	C	100	PASS	AC=305;AF=0.0609026;AN=5008;NS=2504;DP=13045;EAS_AF=0.1032;AMR_AF=0.0231;AFR_AF=0.0923;EUR_AF=0.0388;SAS_AF=0.0245;AA=T|||;VT=SNP
6	32581157	rs75765164	G	A	100	PASS	AC=395;AF=0.0788738;AN=5008;NS=2504;DP=15744;EAS_AF=0.1131;AMR_AF=0.0303;AFR_AF=0.0726;EUR_AF=0.0417;SAS_AF=0.1247;AA=G|||;VT=SNP
6	32581221	rs9271286	G	A	100	PASS	AC=2297;AF=0.458666;AN=5008;NS=2504;DP=15526;EAS_AF=0.4196;AMR_AF=0.428;AFR_AF=0.5318;EUR_AF=0.4145;SAS_AF=0.4673;AA=G|||;VT=SNP
6	32581253	rs9271287	A	G	100	PASS	AC=2298;AF=0.458866;AN=5008;NS=2504;DP=15658;EAS_AF=0.4196;AMR_AF=0.428;AFR_AF=0.5318;EUR_AF=0.4145;SAS_AF=0.4683;AA=a|||;VT=SNP
6	32581305	rs9271289	C	T	100	PASS	AC=2299;AF=0.459065;AN=5008;NS=2504;DP=16832;EAS_AF=0.4216;AMR_AF=0.4265;AFR_AF=0.5325;EUR_AF=0.4195;SAS_AF=0.4622;AA=c|||;VT=SNP
6	32581333	rs3129749	G	A	100	PASS	AC=4139;AF=0.826478;AN=5008;NS=2504;DP=16305;EAS_AF=0.7887;AMR_AF=0.8991;AFR_AF=0.8593;EUR_AF=0.8628;SAS_AF=0.7321;AA=A|||;VT=SNP
6	32581350	rs9271292	T	C	100	PASS	AC=2296;AF=0.458466;AN=5008;NS=2504;DP=17059;EAS_AF=0.4216;AMR_AF=0.4265;AFR_AF=0.5318;EUR_AF=0.4195;SAS_AF=0.4601;AA=t|||;VT=SNP
6	32581454	rs10947319	C	T	100	PASS	AC=620;AF=0.123802;AN=5008;NS=2504;DP=17217;EAS_AF=0.0417;AMR_AF=0.1182;AFR_AF=0.115;EUR_AF=0.1501;SAS_AF=0.1973;AA=C|||;VT=SNP
6	32581467	rs9271295	T	C	100	PASS	AC=2296;AF=0.458466;AN=5008;NS=2504;DP=17008;EAS_AF=0.4196;AMR_AF=0.4265;AFR_AF=0.5325;EUR_AF=0.4185;SAS_AF=0.4622;AA=T|||;VT=SNP
6	32581491	rs10947320	C	T	100	PASS	AC=575;AF=0.114816;AN=5008;NS=2504;DP=17216;EAS_AF=0.0427;AMR_AF=0.1052;AFR_AF=0.0961;EUR_AF=0.1392;SAS_AF=0.1963;AA=C|||;VT=SNP
6	32581515	rs3129750	G	A	100	PASS	AC=4141;AF=0.826877;AN=5008;NS=2504;DP=17455;EAS_AF=0.7887;AMR_AF=0.9006;AFR_AF=0.8593;EUR_AF=0.8628;SAS_AF=0.7331;AA=A|||;VT=SNP
6	32581582	rs9271300	C	G	100	PASS	AC=2627;AF=0.524561;AN=5008;NS=2504;DP=18939;EAS_AF=0.4425;AMR_AF=0.536;AFR_AF=0.5893;EUR_AF=0.5497;SAS_AF=0.4877;AA=C|||;VT=SNP
6	32581614	rs9271301	C	T	100	PASS	AC=1663;AF=0.332069;AN=5008;NS=2504;DP=18227;EAS_AF=0.375;AMR_AF=0.304;AFR_AF=0.4145;EUR_AF=0.2684;SAS_AF=0.2618;AA=C|||;VT=SNP
6	32581628	rs73728237	C	T	100	PASS	AC=301;AF=0.0601038;AN=5008;NS=2504;DP=17916;EAS_AF=0.1012;AMR_AF=0.0231;AFR_AF=0.0915;EUR_AF=0.0378;SAS_AF=0.0245;AA=C|||;VT=SNP
6	32581647	rs9271303	A	G	100	PASS	AC=2261;AF=0.451478;AN=5008;NS=2504;DP=16437;EAS_AF=0.4167;AMR_AF=0.4092;AFR_AF=0.525;EUR_AF=0.4155;SAS_AF=0.455;AA=a|||;VT=SNP
6	32581754	rs2894275	T	G	100	PASS	AC=2299;AF=0.459065;AN=5008;NS=2504;DP=17378;EAS_AF=0.4216;AMR_AF=0.4294;AFR_AF=0.5303;EUR_AF=0.4195;SAS_AF=0.4632;AA=t|||;VT=SNP
6	32581778	rs2395223	C	T	100	PASS	AC=2300;AF=0.459265;AN=5008;NS=2504;DP=18041;EAS_AF=0.4216;AMR_AF=0.4294;AFR_AF=0.531;EUR_AF=0.4195;SAS_AF=0.4632;AA=c|||;VT=SNP
6	32581922	rs522308	C	T	100	PASS	AC=1117;AF=0.223043;AN=5008;NS=2504;DP=16612;EAS_AF=0.1081;AMR_AF=0.3141;AFR_AF=0.1573;EUR_AF=0.3072;SAS_AF=0.2791;AA=C|||;VT=SNP
6	32581929	rs34704034	A	G	100	PASS	AC=301;AF=0.0601038;AN=5008;NS=2504;DP=16712;EAS_AF=0.1012;AMR_AF=0.0231;AFR_AF=0.0915;EUR_AF=0.0378;SAS_AF=0.0245;AA=A|||;VT=SNP
6	32581973	rs521539	G	A	100	PASS	AC=996;AF=0.198882;AN=5008;NS=2504;DP=15727;EAS_AF=0.2401;AMR_AF=0.2925;AFR_AF=0.1362;EUR_AF=0.2177;SAS_AF=0.1554;AA=G|||;VT=SNP
6	32581982	rs521512	T	C	100	PASS	AC=2305;AF=0.460264;AN=5008;NS=2504;DP=15460;EAS_AF=0.4206;AMR_AF=0.4308;AFR_AF=0.5318;EUR_AF=0.4205;SAS_AF=0.4663;AA=t|||;VT=SNP
6	32581996	rs56361357	C	A	100	PASS	AC=233;AF=0.0465256;AN=5008;NS=2504;DP=15208;EAS_AF=0.0337;AMR_AF=0.0231;AFR_AF=0.0915;EUR_AF=0.0378;SAS_AF=0.0245;AA=C|||;VT=SNP
6	32582075	rs642093	G	A	100	PASS	AC=1284;AF=0.25639;AN=5008;NS=2504;DP=16973;EAS_AF=0.2649;AMR_AF=0.2781;AFR_AF=0.3442;EUR_AF=0.2266;SAS_AF=0.1442;AA=G|||;VT=SNP
6	32582189	rs3129751	A	C	100	PASS	AC=560;AF=0.111821;AN=5008;NS=2504;DP=17028;EAS_AF=0.0655;AMR_AF=0.1988;AFR_AF=0.0908;EUR_AF=0.1551;SAS_AF=0.0818;AA=A|||;VT=SNP
6	32582275	rs2858859	G	A	100	PASS	AC=2310;AF=0.461262;AN=5008;NS=2504;DP=16675;EAS_AF=0.4216;AMR_AF=0.4308;AFR_AF=0.5318;EUR_AF=0.4215;SAS_AF=0.4693;AA=g|||;VT=SNP
6	32582320	rs73728240	A	T	100	PASS	AC=300;AF=0.0599042;AN=5008;NS=2504;DP=17413;EAS_AF=0.1012;AMR_AF=0.0231;AFR_AF=0.0908;EUR_AF=0.0378;SAS_AF=0.0245;AA=A|||;VT=SNP
6	32582332	rs5004276	G	A	100	PASS	AC=2310;AF=0.461262;AN=5008;NS=2504;DP=17515;EAS_AF=0.4216;AMR_AF=0.4308;AFR_AF=0.5318;EUR_AF=0.4215;SAS_AF=0.4693;AA=G|||;VT=SNP
6	32582354	rs5004277	C	T	100	PASS	AC=2310;AF=0.461262;AN=5008;NS=2504;DP=17763;EAS_AF=0.4216;AMR_AF=0.4308;AFR_AF=0.5318;EUR_AF=0.4215;SAS_AF=0.4693;AA=C|||;VT=SNP
6	32582434	rs28614783	C	T	100	PASS	AC=300;AF=0.0599042;AN=5008;NS=2504;DP=17348;EAS_AF=0.1012;AMR_AF=0.0231;AFR_AF=0.0908;EUR_AF=0.0378;SAS_AF=0.0245;AA=C|||;VT=SNP
6	32582435	rs7451962	G	A	100	PASS	AC=2309;AF=0.461062;AN=5008;NS=2504;DP=17358;EAS_AF=0.4216;AMR_AF=0.4308;AFR_AF=0.531;EUR_AF=0.4215;SAS_AF=0.4693;AA=g|||;VT=SNP
6	32582513	rs9271325	C	G	100	PASS	AC=2523;AF=0.503794;AN=5008;NS=2504;DP=17075;EAS_AF=0.4266;AMR_AF=0.4798;AFR_AF=0.5734;EUR_AF=0.4791;SAS_AF=0.5317;AA=C|||;VT=SNP
6	32582577	rs3104415	A	C	100	PASS	AC=1426;AF=0.284744;AN=5008;NS=2504;DP=15524;EAS_AF=0.3085;AMR_AF=0.4294;AFR_AF=0.2088;EUR_AF=0.3569;SAS_AF=0.1861;AA=C|||;VT=SNP
6	32582601	rs34656207	C	T	100	PASS	AC=1723;AF=0.34405;AN=5008;NS=2504;DP=13775;EAS_AF=0.4087;AMR_AF=0.4539;AFR_AF=0.3011;EUR_AF=0.3917;SAS_AF=0.2086;AA=C|||;VT=SNP
6	32582616	rs114933571	A	G	100	PASS	AC=133;AF=0.0265575;AN=5008;NS=2504;DP=13419;EAS_AF=0.0149;AMR_AF=0.0764;AFR_AF=0.0015;EUR_AF=0.0517;SAS_AF=0.0112;AA=A|||;VT=SNP
6	32582650	rs3104413	C	G	100	PASS	AC=639;AF=0.127596;AN=5008;NS=2504;DP=13897;EAS_AF=0.124;AMR_AF=0.2161;AFR_AF=0.0946;EUR_AF=0.1551;SAS_AF=0.0849;AA=C|||;VT=SNP
6	32582672	rs9271331	C	T	100	PASS	AC=2306;AF=0.460463;AN=5008;NS=2504;DP=14062;EAS_AF=0.4206;AMR_AF=0.4308;AFR_AF=0.5318;EUR_AF=0.4215;SAS_AF=0.4663;AA=c|||;VT=SNP
6	32582678	rs9271333	C	T	100	PASS	AC=1684;AF=0.336262;AN=5008;NS=2504;DP=13931;EAS_AF=0.378;AMR_AF=0.3084;AFR_AF=0.4168;EUR_AF=0.2704;SAS_AF=0.272;AA=C|||;VT=SNP
6	32582711	rs9271334	A	C	100	PASS	AC=1680;AF=0.335463;AN=5008;NS=2504;DP=15776;EAS_AF=0.378;AMR_AF=0.3098;AFR_AF=0.416;EUR_AF=0.2684;SAS_AF=0.2699;AA=A|||;VT=SNP
6	32582796	rs13204672	A	G	100	PASS	AC=631;AF=0.125998;AN=5008;NS=2504;DP=15760;EAS_AF=0.0437;AMR_AF=0.1225;AFR_AF=0.115;EUR_AF=0.1541;SAS_AF=0.1994;AA=A|||;VT=SNP
6	32582980	rs112270441	C	T	100	PASS	AC=323;AF=0.0644968;AN=5008;NS=2504;DP=15499;EAS_AF=0.0208;AMR_AF=0.1037;AFR_AF=0.0575;EUR_AF=0.1282;SAS_AF=0.0256;AA=C|||;VT=SNP
6	32583005	rs6917212	C	G	100	PASS	AC=2424;AF=0.484026;AN=5008;NS=2504;DP=15434;EAS_AF=0.4712;AMR_AF=0.4654;AFR_AF=0.5461;EUR_AF=0.4364;SAS_AF=0.4755;AA=c|||;VT=SNP
6	32583026	rs13204933	A	G	100	PASS	AC=628;AF=0.125399;AN=5008;NS=2504;DP=15041;EAS_AF=0.0437;AMR_AF=0.1225;AFR_AF=0.1142;EUR_AF=0.1531;SAS_AF=0.1984;AA=A|||;VT=SNP
6	32583046	rs3129754	A	G	100	PASS	AC=1810;AF=0.361422;AN=5008;NS=2504;DP=14560;EAS_AF=0.3562;AMR_AF=0.4697;AFR_AF=0.3245;EUR_AF=0.4324;SAS_AF=0.2669;AA=G|||;VT=SNP
6	32583063	rs3129756	A	G	100	PASS	AC=1810;AF=0.361422;AN=5008;NS=2504;DP=14649;EAS_AF=0.3562;AMR_AF=0.4697;AFR_AF=0.3245;EUR_AF=0.4324;SAS_AF=0.2669;AA=G|||;VT=SNP
6	32583099	rs6605556	A	G	100	PASS	AC=630;AF=0.125799;AN=5008;NS=2504;DP=15733;EAS_AF=0.119;AMR_AF=0.2133;AFR_AF=0.093;EUR_AF=0.1541;SAS_AF=0.0859;AA=A|||;VT=SNP
6	32583122	rs9271342	G	C	100	PASS	AC=1294;AF=0.258387;AN=5008;NS=2504;DP=16069;EAS_AF=0.2688;AMR_AF=0.2795;AFR_AF=0.3457;EUR_AF=0.2296;SAS_AF=0.1442;AA=G|||;VT=SNP
6	32583159	rs4959106	T	C	100	PASS	AC=1946;AF=0.388578;AN=5008;NS=2504;DP=16963;EAS_AF=0.4167;AMR_AF=0.5029;AFR_AF=0.3411;EUR_AF=0.4563;SAS_AF=0.273;AA=T|||;VT=SNP
6	32583188	rs113979555	G	A	100	PASS	AC=321;AF=0.0640974;AN=5008;NS=2504;DP=16808;EAS_AF=0.0208;AMR_AF=0.1052;AFR_AF=0.0575;EUR_AF=0.1272;SAS_AF=0.0235;AA=g|||;VT=SNP
6	32583194	rs6931044	G	T	100	PASS	AC=1820;AF=0.363419;AN=5008;NS=2504;DP=16433;EAS_AF=0.3631;AMR_AF=0.4669;AFR_AF=0.3245;EUR_AF=0.4384;SAS_AF=0.2658;AA=g|||;VT=SNP
6	32583212	rs28383221	A	G	100	PASS	AC=2575;AF=0.514177;AN=5008;NS=2504;DP=15339;EAS_AF=0.4603;AMR_AF=0.6254;AFR_AF=0.4561;EUR_AF=0.6093;SAS_AF=0.4714;AA=G|||;VT=SNP
6	32583255	rs13208475	C	T	100	PASS	AC=1024;AF=0.204473;AN=5008;NS=2504;DP=17637;EAS_AF=0.1558;AMR_AF=0.1527;AFR_AF=0.1876;EUR_AF=0.1948;SAS_AF=0.3241;AA=C|||;VT=SNP
6	32583274	rs13208697	G	T	100	PASS	AC=1026;AF=0.204872;AN=5008;NS=2504;DP=18008;EAS_AF=0.1567;AMR_AF=0.1527;AFR_AF=0.1876;EUR_AF=0.1958;SAS_AF=0.3241;AA=G|||;VT=SNP
6	32583299	rs34850435	C	T	100	PASS	AC=1949;AF=0.389177;AN=5008;NS=2504;DP=17914;EAS_AF=0.4167;AMR_AF=0.5029;AFR_AF=0.3411;EUR_AF=0.4563;SAS_AF=0.2761;AA=c|||;VT=SNP
6	32583328	rs9271344	T	C	100	PASS	AC=1608;AF=0.321086;AN=5008;NS=2504;DP=17160;EAS_AF=0.2857;AMR_AF=0.3833;AFR_AF=0.4017;EUR_AF=0.3549;SAS_AF=0.1697;AA=t|||;VT=SNP
6	32583357	rs6931277	A	T	100	PASS	AC=640;AF=0.127796;AN=5008;NS=2504;DP=17290;EAS_AF=0.123;AMR_AF=0.2161;AFR_AF=0.0938;EUR_AF=0.1571;SAS_AF=0.0859;AA=A|||;VT=SNP
6	32583401	rs7760731	C	A	100	PASS	AC=1287;AF=0.256989;AN=5008;NS=2504;DP=17188;EAS_AF=0.2649;AMR_AF=0.2781;AFR_AF=0.3457;EUR_AF=0.2276;SAS_AF=0.1442;AA=C|||;VT=SNP
6	32583405	rs28383222	G	A	100	PASS	AC=629;AF=0.125599;AN=5008;NS=2504;DP=17111;EAS_AF=0.0437;AMR_AF=0.1225;AFR_AF=0.115;EUR_AF=0.1531;SAS_AF=0.1984;AA=G|||;VT=SNP
6	32583417	rs111553658	C	T	100	PASS	AC=325;AF=0.0648962;AN=5008;NS=2504;DP=16618;EAS_AF=0.0218;AMR_AF=0.1052;AFR_AF=0.0575;EUR_AF=0.1282;SAS_AF=0.0256;AA=C|||;VT=SNP
6	32583529	rs6941972	G	A	100	PASS	AC=974;AF=0.194489;AN=5008;NS=2504;DP=15984;EAS_AF=0.2321;AMR_AF=0.2867;AFR_AF=0.1346;EUR_AF=0.2157;SAS_AF=0.1493;AA=G|||;VT=SNP
6	32583543	rs9271347	A	G	100	PASS	AC=4248;AF=0.848243;AN=5008;NS=2504;DP=15541;EAS_AF=0.8363;AMR_AF=0.9308;AFR_AF=0.8722;EUR_AF=0.8777;SAS_AF=0.7393;AA=G|||;VT=SNP
6	32583653	rs28383224	A	G	100	PASS	AC=2571;AF=0.513379;AN=5008;NS=2504;DP=18315;EAS_AF=0.4573;AMR_AF=0.6254;AFR_AF=0.4561;EUR_AF=0.6093;SAS_AF=0.4703;AA=G|||;VT=SNP
6	32583677	rs36124427	T	C	100	PASS	AC=1943;AF=0.387979;AN=5008;NS=2504;DP=18703;EAS_AF=0.4137;AMR_AF=0.5029;AFR_AF=0.3419;EUR_AF=0.4563;SAS_AF=0.272;AA=t|||;VT=SNP
6	32583742	rs9271348	G	A	100	PASS	AC=3625;AF=0.723842;AN=5008;NS=2504;DP=18231;EAS_AF=0.7946;AMR_AF=0.8098;AFR_AF=0.7572;EUR_AF=0.7247;SAS_AF=0.544;AA=A|||;VT=SNP
6	32583757	rs113711404	G	A	100	PASS	AC=324;AF=0.0646965;AN=5008;NS=2504;DP=18202;EAS_AF=0.0208;AMR_AF=0.1052;AFR_AF=0.0575;EUR_AF=0.1282;SAS_AF=0.0256;AA=G|||;VT=SNP
6	32583783	rs77015620	A	G	100	PASS	AC=300;AF=0.0599042;AN=5008;NS=2504;DP=17815;EAS_AF=0.1012;AMR_AF=0.0231;AFR_AF=0.0908;EUR_AF=0.0378;SAS_AF=0.0245;AA=A|||;VT=SNP
6	32583813	rs1846190	G	A	100	PASS	AC=1272;AF=0.253994;AN=5008;NS=2504;DP=17214;EAS_AF=0.2798;AMR_AF=0.3213;AFR_AF=0.2421;EUR_AF=0.2674;SAS_AF=0.182;AA=G|||;VT=SNP
6	32583824	rs28383225	T	C	100	PASS	AC=629;AF=0.125599;AN=5008;NS=2504;DP=17021;EAS_AF=0.0437;AMR_AF=0.1225;AFR_AF=0.115;EUR_AF=0.1531;SAS_AF=0.1984;AA=T|||;VT=SNP
6	32583860	rs9271351	C	G	100	PASS	AC=4257;AF=0.85004;AN=5008;NS=2504;DP=14458;EAS_AF=0.8383;AMR_AF=0.9337;AFR_AF=0.8737;EUR_AF=0.8777;SAS_AF=0.7423;AA=G|||;VT=SNP
6	32583938	rs9271352	T	C	100	PASS	AC=1070;AF=0.213658;AN=5008;NS=2504;DP=19782;EAS_AF=0.1151;AMR_AF=0.2205;AFR_AF=0.3434;EUR_AF=0.2157;SAS_AF=0.1329;AA=T|||;VT=SNP
6	32583993	rs28383228	T	A	100	PASS	AC=629;AF=0.125599;AN=5008;NS=2504;DP=21448;EAS_AF=0.0437;AMR_AF=0.1225;AFR_AF=0.115;EUR_AF=0.1531;SAS_AF=0.1984;AA=T|||;VT=SNP
6	32584014	rs9271353	T	C	100	PASS	AC=4258;AF=0.85024;AN=5008;NS=2504;DP=20917;EAS_AF=0.8383;AMR_AF=0.9337;AFR_AF=0.8737;EUR_AF=0.8777;SAS_AF=0.7434;AA=C|||;VT=SNP
6	32584066	rs9271354	C	T	100	PASS	AC=4257;AF=0.85004;AN=5008;NS=2504;DP=21497;EAS_AF=0.8383;AMR_AF=0.9337;AFR_AF=0.8737;EUR_AF=0.8777;SAS_AF=0.7423;AA=T|||;VT=SNP
6	32584133	rs73730369	T	C	100	PASS	AC=300;AF=0.0599042;AN=5008;NS=2504;DP=19507;EAS_AF=0.1002;AMR_AF=0.0231;AFR_AF=0.0915;EUR_AF=0.0378;SAS_AF=0.0245;AA=T|||;VT=SNP
6	32584153	rs28383233	G	A	100	PASS	AC=2558;AF=0.510783;AN=5008;NS=2504;DP=18499;EAS_AF=0.4593;AMR_AF=0.6225;AFR_AF=0.4539;EUR_AF=0.6064;SAS_AF=0.4632;AA=A|||;VT=SNP
6	32584237	rs6930731	C	T	100	PASS	AC=397;AF=0.0792732;AN=5008;NS=2504;DP=17854;EAS_AF=0.1131;AMR_AF=0.0303;AFR_AF=0.0734;EUR_AF=0.0417;SAS_AF=0.1258;AA=C|||;VT=SNP
6	32584346	rs34028938	C	A	100	PASS	AC=1932;AF=0.385783;AN=5008;NS=2504;DP=18326;EAS_AF=0.4157;AMR_AF=0.4942;AFR_AF=0.3359;EUR_AF=0.4543;SAS_AF=0.2751;AA=a|||;VT=SNP
6	32584371	rs34694416	C	T	100	PASS	AC=323;AF=0.0644968;AN=5008;NS=2504;DP=18818;EAS_AF=0.0208;AMR_AF=0.1052;AFR_AF=0.0567;EUR_AF=0.1282;SAS_AF=0.0256;AA=C|||;VT=SNP
6	32584581	rs73730372	C	T	100	PASS	AC=630;AF=0.125799;AN=5008;NS=2504;DP=19590;EAS_AF=0.1558;AMR_AF=0.1052;AFR_AF=0.1483;EUR_AF=0.1103;SAS_AF=0.0951;AA=C|||;VT=SNP
6	32584609	rs3129757	A	C	100	PASS	AC=4258;AF=0.85024;AN=5008;NS=2504;DP=19378;EAS_AF=0.8383;AMR_AF=0.9337;AFR_AF=0.8737;EUR_AF=0.8777;SAS_AF=0.7434;AA=C|||;VT=SNP
6	32584625	rs3129758	A	G	100	PASS	AC=3304;AF=0.659744;AN=5008;NS=2504;DP=19469;EAS_AF=0.6617;AMR_AF=0.7233;AFR_AF=0.6679;EUR_AF=0.6392;SAS_AF=0.6227;AA=a|||;VT=SNP
6	32584652	rs28587541	A	G	100	PASS	AC=324;AF=0.0646965;AN=5008;NS=2504;DP=19526;EAS_AF=0.0208;AMR_AF=0.1052;AFR_AF=0.0575;EUR_AF=0.1282;SAS_AF=0.0256;AA=A|||;VT=SNP
6	32584693	rs510205	C	G	100	PASS	AC=837;AF=0.167133;AN=5008;NS=2504;DP=19171;EAS_AF=0.1389;AMR_AF=0.2925;AFR_AF=0.1369;EUR_AF=0.2157;SAS_AF=0.0982;AA=C|||;VT=SNP
6	32584708	rs73730375	A	G	100	PASS	AC=302;AF=0.0603035;AN=5008;NS=2504;DP=18873;EAS_AF=0.1012;AMR_AF=0.0231;AFR_AF=0.0923;EUR_AF=0.0378;SAS_AF=0.0245;AA=A|||;VT=SNP
6	32584794	rs28833508	T	C	100	PASS	AC=324;AF=0.0646965;AN=5008;NS=2504;DP=16685;EAS_AF=0.0208;AMR_AF=0.1052;AFR_AF=0.0575;EUR_AF=0.1282;SAS_AF=0.0256;AA=t|||;VT=SNP
6	32584880	rs73730377	A	G	100	PASS	AC=633;AF=0.126398;AN=5008;NS=2504;DP=15502;EAS_AF=0.1567;AMR_AF=0.1052;AFR_AF=0.1498;EUR_AF=0.1103;SAS_AF=0.0951;AA=A|||;VT=SNP
6	32584952	rs685810	A	G	100	PASS	AC=1545;AF=0.308506;AN=5008;NS=2504;DP=15712;EAS_AF=0.2827;AMR_AF=0.3905;AFR_AF=0.2269;EUR_AF=0.3559;SAS_AF=0.3384;AA=A|||;VT=SNP
6	32584969	rs73730378	A	G	100	PASS	AC=308;AF=0.0615016;AN=5008;NS=2504;DP=15736;EAS_AF=0.1022;AMR_AF=0.0231;AFR_AF=0.0946;EUR_AF=0.0378;SAS_AF=0.0266;AA=A|||;VT=SNP
6	32584977	rs113016235	T	G	100	PASS	AC=644;AF=0.128594;AN=5008;NS=2504;DP=15564;EAS_AF=0.1567;AMR_AF=0.1081;AFR_AF=0.1513;EUR_AF=0.1113;SAS_AF=0.1012;AA=T|||;VT=SNP
6	32584989	rs28872589	T	C	100	PASS	AC=332;AF=0.0662939;AN=5008;NS=2504;DP=15161;EAS_AF=0.0208;AMR_AF=0.111;AFR_AF=0.0575;EUR_AF=0.1312;SAS_AF=0.0266;AA=T|||;VT=SNP
6	32585007	rs28752528	G	T	100	PASS	AC=536;AF=0.107029;AN=5008;NS=2504;DP=14881;EAS_AF=0.0357;AMR_AF=0.0965;AFR_AF=0.0961;EUR_AF=0.1402;SAS_AF=0.1687;AA=g|||;VT=SNP
6	32585456	rs76984893	A	C	100	PASS	AC=334;AF=0.0666933;AN=5008;NS=2504;DP=14775;EAS_AF=0.1062;AMR_AF=0.0259;AFR_AF=0.1036;EUR_AF=0.0417;SAS_AF=0.0307;AA=a|||;VT=SNP
6	32585502	rs76509496	C	T	100	PASS	AC=307;AF=0.0613019;AN=5008;NS=2504;DP=14643;EAS_AF=0.1032;AMR_AF=0.0231;AFR_AF=0.0938;EUR_AF=0.0378;SAS_AF=0.0256;AA=C|||;VT=SNP
6	32585504	rs3129761	G	C	100	PASS	AC=2295;AF=0.458267;AN=5008;NS=2504;DP=14608;EAS_AF=0.505;AMR_AF=0.5735;AFR_AF=0.4818;EUR_AF=0.4523;SAS_AF=0.3027;AA=G|||;VT=SNP
6	32585632	rs114609017	G	A	100	PASS	AC=136;AF=0.0271565;AN=5008;NS=2504;DP=14478;EAS_AF=0.0208;AMR_AF=0.0159;AFR_AF=0.0469;EUR_AF=0.0298;SAS_AF=0.0123;AA=G|||;VT=SNP
6	32585638	rs28383254	A	C	100	PASS	AC=590;AF=0.117812;AN=5008;NS=2504;DP=14292;EAS_AF=0.0397;AMR_AF=0.1153;AFR_AF=0.1067;EUR_AF=0.1412;SAS_AF=0.1912;AA=A|||;VT=SNP
6	32585681	rs13217507	A	T	100	PASS	AC=406;AF=0.0810703;AN=5008;NS=2504;DP=14197;EAS_AF=0.1151;AMR_AF=0.0303;AFR_AF=0.0756;EUR_AF=0.0427;SAS_AF=0.1288;AA=A|||;VT=SNP
6	32585749	rs75483390	G	A	100	PASS	AC=233;AF=0.0465256;AN=5008;NS=2504;DP=15559;EAS_AF=0.0337;AMR_AF=0.0231;AFR_AF=0.0915;EUR_AF=0.0378;SAS_AF=0.0245;AA=G|||;VT=SNP
6	32585755	rs3129762	T	A	100	PASS	AC=4255;AF=0.849641;AN=5008;NS=2504;DP=15528;EAS_AF=0.8383;AMR_AF=0.9337;AFR_AF=0.8722;EUR_AF=0.8777;SAS_AF=0.7423;AA=A|||;VT=SNP
6	32585762	rs61523045	A	G	100	PASS	AC=324;AF=0.0646965;AN=5008;NS=2504;DP=15731;EAS_AF=0.0208;AMR_AF=0.1052;AFR_AF=0.0575;EUR_AF=0.1282;SAS_AF=0.0256;AA=a|||;VT=SNP
6	32585775	rs34032759	G	A	100	PASS	AC=324;AF=0.0646965;AN=5008;NS=2504;DP=16096;EAS_AF=0.0208;AMR_AF=0.1052;AFR_AF=0.0575;EUR_AF=0.1282;SAS_AF=0.0256;AA=A|||;VT=SNP
6	32585901	rs28383264	C	T	100	PASS	AC=594;AF=0.11861;AN=5008;NS=2504;DP=16001;EAS_AF=0.0417;AMR_AF=0.1167;AFR_AF=0.1067;EUR_AF=0.1461;SAS_AF=0.1871;AA=C|||;VT=SNP
6	32585967	rs3104412	A	G	100	PASS	AC=2320;AF=0.463259;AN=5008;NS=2504;DP=15358;EAS_AF=0.5079;AMR_AF=0.5793;AFR_AF=0.4902;EUR_AF=0.4553;SAS_AF=0.3067;AA=A|||;VT=SNP
6	32585995	rs28383269	T	C	100	PASS	AC=558;AF=0.111422;AN=5008;NS=2504;DP=15570;EAS_AF=0.0377;AMR_AF=0.1081;AFR_AF=0.0983;EUR_AF=0.1372;SAS_AF=0.181;AA=t|||;VT=SNP
6	32586011	rs57425824	C	T	100	PASS	AC=229;AF=0.0457268;AN=5008;NS=2504;DP=15705;EAS_AF=0.0198;AMR_AF=0.0692;AFR_AF=0.0159;EUR_AF=0.1153;SAS_AF=0.0245;AA=C|||;VT=SNP
6	32586019	rs3135005	A	G	100	PASS	AC=4244;AF=0.847444;AN=5008;NS=2504;DP=15839;EAS_AF=0.8373;AMR_AF=0.9337;AFR_AF=0.8707;EUR_AF=0.8748;SAS_AF=0.7372;AA=G|||;VT=SNP
6	32586024	rs28383270	A	G	100	PASS	AC=567;AF=0.113219;AN=5008;NS=2504;DP=15873;EAS_AF=0.0387;AMR_AF=0.1095;AFR_AF=0.0991;EUR_AF=0.1382;SAS_AF=0.1861;AA=a|||;VT=SNP
6	32586068	rs35040284	T	C	100	PASS	AC=325;AF=0.0648962;AN=5008;NS=2504;DP=16296;EAS_AF=0.0208;AMR_AF=0.1052;AFR_AF=0.0582;EUR_AF=0.1282;SAS_AF=0.0256;AA=T|||;VT=SNP
6	32586134	rs28383271	C	T	100	PASS	AC=626;AF=0.125;AN=5008;NS=2504;DP=17936;EAS_AF=0.0437;AMR_AF=0.1225;AFR_AF=0.1135;EUR_AF=0.1531;SAS_AF=0.1973;AA=c|||;VT=SNP
6	32586141	rs35637654	C	A	100	PASS	AC=324;AF=0.0646965;AN=5008;NS=2504;DP=17956;EAS_AF=0.0208;AMR_AF=0.1052;AFR_AF=0.0575;EUR_AF=0.1282;SAS_AF=0.0256;AA=C|||;VT=SNP
6	32586207	rs28383272	T	A	100	PASS	AC=607;AF=0.121206;AN=5008;NS=2504;DP=18847;EAS_AF=0.0427;AMR_AF=0.1196;AFR_AF=0.1097;EUR_AF=0.1501;SAS_AF=0.1892;AA=T|||;VT=SNP
6	32586222	rs11759846	G	A	100	PASS	AC=415;AF=0.0828674;AN=5008;NS=2504;DP=17987;EAS_AF=0.1508;AMR_AF=0.0562;AFR_AF=0.1067;EUR_AF=0.0527;SAS_AF=0.0307;AA=G|||;VT=SNP
6	32586236	rs11751024	C	A	100	PASS	AC=1966;AF=0.392572;AN=5008;NS=2504;DP=17727;EAS_AF=0.3333;AMR_AF=0.3631;AFR_AF=0.3903;EUR_AF=0.4324;SAS_AF=0.4366;AA=A|||;VT=SNP
6	32586246	rs28383274	A	G	100	PASS	AC=597;AF=0.119209;AN=5008;NS=2504;DP=17356;EAS_AF=0.0417;AMR_AF=0.1196;AFR_AF=0.1067;EUR_AF=0.1481;SAS_AF=0.1861;AA=A|||;VT=SNP
6	32586382	rs61126090	A	G	100	PASS	AC=116;AF=0.0231629;AN=5008;NS=2504;DP=15123;EAS_AF=0.0496;AMR_AF=0.0331;AFR_AF=0.0151;EUR_AF=0.0159;SAS_AF=0.0072;AA=A|||;VT=SNP
6	32586432	rs13191494	G	C	100	PASS	AC=411;AF=0.0820687;AN=5008;NS=2504;DP=14177;EAS_AF=0.1141;AMR_AF=0.0346;AFR_AF=0.0779;EUR_AF=0.0427;SAS_AF=0.1288;AA=G|||;VT=SNP
6	32586465	rs34598287	A	T	100	PASS	AC=411;AF=0.0820687;AN=5008;NS=2504;DP=14746;EAS_AF=0.1141;AMR_AF=0.0346;AFR_AF=0.0779;EUR_AF=0.0427;SAS_AF=0.1288;AA=A|||;VT=SNP
6	32586648	rs28383303	A	G	100	PASS	AC=603;AF=0.120407;AN=5008;NS=2504;DP=19389;EAS_AF=0.0437;AMR_AF=0.1182;AFR_AF=0.1059;EUR_AF=0.1501;SAS_AF=0.1902;AA=a|||;VT=SNP
6	32586675	rs35805541	T	C	100	PASS	AC=301;AF=0.0601038;AN=5008;NS=2504;DP=18687;EAS_AF=0.1012;AMR_AF=0.0231;AFR_AF=0.0915;EUR_AF=0.0378;SAS_AF=0.0245;AA=T|||;VT=SNP
6	32586732	rs9271363	G	C	100	PASS	AC=3899;AF=0.778554;AN=5008;NS=2504;DP=17775;EAS_AF=0.7212;AMR_AF=0.8559;AFR_AF=0.8313;EUR_AF=0.8171;SAS_AF=0.6718;AA=C|||;VT=SNP
6	32586754	rs35150023	T	A	100	PASS	AC=326;AF=0.0650958;AN=5008;NS=2504;DP=17934;EAS_AF=0.0208;AMR_AF=0.1052;AFR_AF=0.0575;EUR_AF=0.1292;SAS_AF=0.0266;AA=T|||;VT=SNP
6	32586782	rs28383308	C	T	100	PASS	AC=612;AF=0.122204;AN=5008;NS=2504;DP=17836;EAS_AF=0.0427;AMR_AF=0.1167;AFR_AF=0.1112;EUR_AF=0.1491;SAS_AF=0.1953;AA=T|||;VT=SNP
6	32586787	rs9271364	A	G	100	PASS	AC=2752;AF=0.549521;AN=5008;NS=2504;DP=17974;EAS_AF=0.6528;AMR_AF=0.585;AFR_AF=0.6218;EUR_AF=0.4821;SAS_AF=0.3896;AA=A|||;VT=SNP
6	32586794	rs9271365	T	G	100	PASS	AC=1936;AF=0.386581;AN=5008;NS=2504;DP=17989;EAS_AF=0.3889;AMR_AF=0.4986;AFR_AF=0.4387;EUR_AF=0.3877;SAS_AF=0.2331;AA=T|||;VT=SNP
6	32586809	rs34053446	A	G	100	PASS	AC=322;AF=0.0642971;AN=5008;NS=2504;DP=17968;EAS_AF=0.0208;AMR_AF=0.1037;AFR_AF=0.0567;EUR_AF=0.1282;SAS_AF=0.0256;AA=A|||;VT=SNP
6	32586831	rs13191810	C	T	100	PASS	AC=1253;AF=0.2502;AN=5008;NS=2504;DP=17723;EAS_AF=0.1657;AMR_AF=0.2493;AFR_AF=0.264;EUR_AF=0.3191;SAS_AF=0.2485;AA=c|||;VT=SNP
6	32586854	rs9271366	G	A	100	PASS	AC=4258;AF=0.85024;AN=5008;NS=2504;DP=17586;EAS_AF=0.8383;AMR_AF=0.9337;AFR_AF=0.8737;EUR_AF=0.8777;SAS_AF=0.7434;AA=A|||;VT=SNP
6	32586908	rs9271367	G	A	100	PASS	AC=3579;AF=0.714657;AN=5008;NS=2504;DP=17616;EAS_AF=0.7014;AMR_AF=0.7522;AFR_AF=0.7746;EUR_AF=0.6879;SAS_AF=0.6483;AA=A|||;VT=SNP
6	32586922	rs13207893	T	C	100	PASS	AC=860;AF=0.171725;AN=5008;NS=2504;DP=17848;EAS_AF=0.2639;AMR_AF=0.1023;AFR_AF=0.1989;EUR_AF=0.1074;SAS_AF=0.1554;AA=T|||;VT=SNP
6	32586961	rs114812135	A	T	100	PASS	AC=396;AF=0.0790735;AN=5008;NS=2504;DP=17914;EAS_AF=0.1131;AMR_AF=0.0303;AFR_AF=0.0734;EUR_AF=0.0417;SAS_AF=0.1247;AA=a|||;VT=SNP
6	32587050	rs28464365	T	C	100	PASS	AC=414;AF=0.0826677;AN=5008;NS=2504;DP=18241;EAS_AF=0.1508;AMR_AF=0.0562;AFR_AF=0.1067;EUR_AF=0.0527;SAS_AF=0.0297;AA=T|||;VT=SNP
6	32587062	rs34822594	T	C	100	PASS	AC=324;AF=0.0646965;AN=5008;NS=2504;DP=18693;EAS_AF=0.0208;AMR_AF=0.1052;AFR_AF=0.0575;EUR_AF=0.1282;SAS_AF=0.0256;AA=T|||;VT=SNP
6	32587067	rs9271375	G	A	100	PASS	AC=1973;AF=0.39397;AN=5008;NS=2504;DP=18799;EAS_AF=0.244;AMR_AF=0.4986;AFR_AF=0.4992;EUR_AF=0.4433;SAS_AF=0.2812;AA=g|||;VT=SNP
6	32587090	rs28383312	C	T	100	PASS	AC=1654;AF=0.330272;AN=5008;NS=2504;DP=19551;EAS_AF=0.3224;AMR_AF=0.4323;AFR_AF=0.2315;EUR_AF=0.3648;SAS_AF=0.364;AA=T|||;VT=SNP
6	32587157	rs28688825	A	G	100	PASS	AC=912;AF=0.182109;AN=5008;NS=2504;DP=17730;EAS_AF=0.2192;AMR_AF=0.1023;AFR_AF=0.2065;EUR_AF=0.1372;SAS_AF=0.2137;AA=A|||;VT=SNP
6	32587165	rs9271377	T	G	100	PASS	AC=1745;AF=0.348442;AN=5008;NS=2504;DP=17580;EAS_AF=0.252;AMR_AF=0.4006;AFR_AF=0.4433;EUR_AF=0.4056;SAS_AF=0.2239;AA=T|||;VT=SNP
6	32587213	rs28383314	T	C	100	PASS	AC=3188;AF=0.636581;AN=5008;NS=2504;DP=17388;EAS_AF=0.7232;AMR_AF=0.7133;AFR_AF=0.5295;EUR_AF=0.661;SAS_AF=0.6125;AA=t|||;VT=SNP
6	32587235	rs28533694	C	T	100	PASS	AC=1753;AF=0.35004;AN=5008;NS=2504;DP=17573;EAS_AF=0.4058;AMR_AF=0.3329;AFR_AF=0.3396;EUR_AF=0.3549;SAS_AF=0.3139;AA=T|||;VT=SNP
6	32587249	rs146566004	G	A	100	PASS	AC=402;AF=0.0802716;AN=5008;NS=2504;DP=16921;EAS_AF=0.1161;AMR_AF=0.0922;AFR_AF=0.0605;EUR_AF=0.0736;SAS_AF=0.0685;AA=A|||;VT=SNP
6	32587269	rs141308633	G	A	100	PASS	AC=402;AF=0.0802716;AN=5008;NS=2504;DP=16319;EAS_AF=0.1161;AMR_AF=0.0908;AFR_AF=0.0605;EUR_AF=0.0746;SAS_AF=0.0685;AA=G|||;VT=SNP
6	32587279	rs144934262	C	T	100	PASS	AC=403;AF=0.0804712;AN=5008;NS=2504;DP=15942;EAS_AF=0.1161;AMR_AF=0.0922;AFR_AF=0.0605;EUR_AF=0.0746;SAS_AF=0.0685;AA=C|||;VT=SNP
6	32587281	rs28383315	A	G	100	PASS	AC=580;AF=0.115815;AN=5008;NS=2504;DP=15944;EAS_AF=0.0437;AMR_AF=0.1066;AFR_AF=0.0953;EUR_AF=0.1402;SAS_AF=0.1994;AA=A|||;VT=SNP
6	32587300	rs9271378	A	G	100	PASS	AC=1978;AF=0.394968;AN=5008;NS=2504;DP=15378;EAS_AF=0.1796;AMR_AF=0.4337;AFR_AF=0.4977;EUR_AF=0.4861;SAS_AF=0.3569;AA=A|||;VT=SNP
6	32587350	rs114879339	G	A	100	PASS	AC=669;AF=0.133586;AN=5008;NS=2504;DP=14498;EAS_AF=0.1577;AMR_AF=0.1931;AFR_AF=0.0348;EUR_AF=0.1809;SAS_AF=0.1513;AA=G|||;VT=SNP
6	32587588	rs9271406	A	G	100	PASS	AC=2210;AF=0.441294;AN=5008;NS=2504;DP=17384;EAS_AF=0.503;AMR_AF=0.5908;AFR_AF=0.2995;EUR_AF=0.5099;SAS_AF=0.3926;AA=A|||;VT=SNP
6	32587661	rs9271411	G	A	100	PASS	AC=1420;AF=0.283546;AN=5008;NS=2504;DP=16584;EAS_AF=0.3165;AMR_AF=0.3746;AFR_AF=0.1853;EUR_AF=0.3042;SAS_AF=0.2965;AA=G|||;VT=SNP
6	32587716	rs28589559	G	T	100	PASS	AC=799;AF=0.159545;AN=5008;NS=2504;DP=16549;EAS_AF=0.1895;AMR_AF=0.2176;AFR_AF=0.115;EUR_AF=0.2058;SAS_AF=0.1002;AA=G|||;VT=SNP
6	32587768	rs9271413	G	A	100	PASS	AC=4249;AF=0.848442;AN=5008;NS=2504;DP=15265;EAS_AF=0.8363;AMR_AF=0.9337;AFR_AF=0.8714;EUR_AF=0.8767;SAS_AF=0.7403;AA=A|||;VT=SNP
6	32587782	rs9271414	C	T	100	PASS	AC=2999;AF=0.598842;AN=5008;NS=2504;DP=970;EAS_AF=0.5327;AMR_AF=0.6643;AFR_AF=0.6641;EUR_AF=0.6163;SAS_AF=0.5143;AA=c|||;VT=SNP
6	32587895	rs114488500	A	G	100	PASS	AC=301;AF=0.0601038;AN=5008;NS=2504;DP=16487;EAS_AF=0.1012;AMR_AF=0.0231;AFR_AF=0.0915;EUR_AF=0.0378;SAS_AF=0.0245;AA=A|||;VT=SNP
6	32587897	rs9271423	G	T	100	PASS	AC=4253;AF=0.849241;AN=5008;NS=2504;DP=16496;EAS_AF=0.8373;AMR_AF=0.9352;AFR_AF=0.8714;EUR_AF=0.8767;SAS_AF=0.7423;AA=T|||;VT=SNP
6	32587922	rs9271424	T	C	100	PASS	AC=1369;AF=0.273363;AN=5008;NS=2504;DP=17270;EAS_AF=0.2153;AMR_AF=0.2435;AFR_AF=0.4327;EUR_AF=0.2545;SAS_AF=0.1585;AA=T|||;VT=SNP
6	32587923	rs9271425	A	G	100	PASS	AC=1369;AF=0.273363;AN=5008;NS=2504;DP=17422;EAS_AF=0.2153;AMR_AF=0.2435;AFR_AF=0.4327;EUR_AF=0.2545;SAS_AF=0.1585;AA=A|||;VT=SNP
6	32587949	rs78308918	C	T	100	PASS	AC=300;AF=0.0599042;AN=5008;NS=2504;DP=18100;EAS_AF=0.1002;AMR_AF=0.0231;AFR_AF=0.0915;EUR_AF=0.0378;SAS_AF=0.0245;AA=C|||;VT=SNP
6	32587966	rs1281931	T	C	100	PASS	AC=86;AF=0.0171725;AN=5008;NS=2504;DP=17383;EAS_AF=0.004;AMR_AF=0.013;AFR_AF=0.0083;EUR_AF=0.0517;SAS_AF=0.0102;AA=T|||;VT=SNP
6	32588007	rs34304006	T	C	100	PASS	AC=648;AF=0.129393;AN=5008;NS=2504;DP=15849;EAS_AF=0.12;AMR_AF=0.0908;AFR_AF=0.1324;EUR_AF=0.1083;SAS_AF=0.184;AA=T|||;VT=SNP
6	32588166	rs9271437	G	A	100	PASS	AC=1377;AF=0.27496;AN=5008;NS=2504;DP=12486;EAS_AF=0.2173;AMR_AF=0.2421;AFR_AF=0.4365;EUR_AF=0.2565;SAS_AF=0.1585;AA=G|||;VT=SNP
6	32588201	rs35945734	A	G	100	PASS	AC=447;AF=0.0892572;AN=5008;NS=2504;DP=13425;EAS_AF=0.1151;AMR_AF=0.0447;AFR_AF=0.0923;EUR_AF=0.0557;SAS_AF=0.1247;AA=A|||;VT=SNP
6	32588630	rs9271469	T	C	100	PASS	AC=1351;AF=0.269768;AN=5008;NS=2504;DP=11742;EAS_AF=0.2927;AMR_AF=0.3631;AFR_AF=0.1762;EUR_AF=0.2952;SAS_AF=0.2802;AA=T|||;VT=SNP
6	32588662	rs9271470	C	T	100	PASS	AC=1372;AF=0.273962;AN=5008;NS=2504;DP=12738;EAS_AF=0.2966;AMR_AF=0.3718;AFR_AF=0.1793;EUR_AF=0.2972;SAS_AF=0.2853;AA=C|||;VT=SNP
6	32588758	rs77498099	T	C	100	PASS	AC=301;AF=0.0601038;AN=5008;NS=2504;DP=14199;EAS_AF=0.1012;AMR_AF=0.0231;AFR_AF=0.0915;EUR_AF=0.0378;SAS_AF=0.0245;AA=T|||;VT=SNP
6	32588808	rs9271475	A	T	100	PASS	AC=2950;AF=0.589058;AN=5008;NS=2504;DP=12807;EAS_AF=0.5188;AMR_AF=0.6614;AFR_AF=0.6558;EUR_AF=0.6123;SAS_AF=0.4959;AA=A|||;VT=SNP
6	32588877	rs9271481	A	G	100	PASS	AC=4239;AF=0.846446;AN=5008;NS=2504;DP=14802;EAS_AF=0.8304;AMR_AF=0.9337;AFR_AF=0.8707;EUR_AF=0.8767;SAS_AF=0.7372;AA=G|||;VT=SNP
6	32588882	rs9271483	G	T	100	PASS	AC=2974;AF=0.59385;AN=5008;NS=2504;DP=15215;EAS_AF=0.5248;AMR_AF=0.6643;AFR_AF=0.6596;EUR_AF=0.6143;SAS_AF=0.5051;AA=G|||;VT=SNP
6	32588921	rs78580365	G	T	100	PASS	AC=301;AF=0.0601038;AN=5008;NS=2504;DP=16570;EAS_AF=0.1012;AMR_AF=0.0231;AFR_AF=0.0915;EUR_AF=0.0378;SAS_AF=0.0245;AA=G|||;VT=SNP
6	32588939	rs28699237	A	T	100	PASS	AC=408;AF=0.0814696;AN=5008;NS=2504;DP=16218;EAS_AF=0.1161;AMR_AF=0.0303;AFR_AF=0.0741;EUR_AF=0.0427;SAS_AF=0.1319;AA=A|||;VT=SNP
6	32588953	rs9271485	A	G	100	PASS	AC=1354;AF=0.270367;AN=5008;NS=2504;DP=15918;EAS_AF=0.2897;AMR_AF=0.3631;AFR_AF=0.1838;EUR_AF=0.2962;SAS_AF=0.2751;AA=A|||;VT=SNP
6	32588985	rs9271487	G	T	100	PASS	AC=2947;AF=0.588458;AN=5008;NS=2504;DP=16095;EAS_AF=0.5139;AMR_AF=0.6599;AFR_AF=0.6634;EUR_AF=0.6044;SAS_AF=0.4969;AA=T|||;VT=SNP
6	32589000	rs9271488	G	T	100	PASS	AC=1419;AF=0.283347;AN=5008;NS=2504;DP=17088;EAS_AF=0.3175;AMR_AF=0.3761;AFR_AF=0.1876;EUR_AF=0.3082;SAS_AF=0.2863;AA=G|||;VT=SNP
6	32589051	rs9271489	C	A	100	PASS	AC=1588;AF=0.317093;AN=5008;NS=2504;DP=19184;EAS_AF=0.2212;AMR_AF=0.2939;AFR_AF=0.4766;EUR_AF=0.3121;SAS_AF=0.2219;AA=A|||;VT=SNP
6	32589065	rs28535317	A	G	100	PASS	AC=228;AF=0.0455272;AN=5008;NS=2504;DP=19267;EAS_AF=0.0198;AMR_AF=0.0692;AFR_AF=0.0151;EUR_AF=0.1153;SAS_AF=0.0245;AA=A|||;VT=SNP
6	32589095	rs28669773	A	G	100	PASS	AC=444;AF=0.0886581;AN=5008;NS=2504;DP=19405;EAS_AF=0.1131;AMR_AF=0.0461;AFR_AF=0.0923;EUR_AF=0.0547;SAS_AF=0.1237;AA=A|||;VT=SNP
6	32589101	rs34846487	T	G	100	PASS	AC=395;AF=0.0788738;AN=5008;NS=2504;DP=19391;EAS_AF=0.1131;AMR_AF=0.0303;AFR_AF=0.0734;EUR_AF=0.0417;SAS_AF=0.1237;AA=T|||;VT=SNP
6	32589122	rs9271492	A	C	100	PASS	AC=1981;AF=0.395567;AN=5008;NS=2504;DP=19244;EAS_AF=0.3343;AMR_AF=0.3228;AFR_AF=0.5499;EUR_AF=0.3529;SAS_AF=0.3456;AA=C|||;VT=SNP
6	32589158	rs9271493	A	G	100	PASS	AC=3020;AF=0.603035;AN=5008;NS=2504;DP=19640;EAS_AF=0.5387;AMR_AF=0.6729;AFR_AF=0.6672;EUR_AF=0.6173;SAS_AF=0.5184;AA=G|||;VT=SNP
6	32589217	rs34104805	A	T	100	PASS	AC=695;AF=0.138778;AN=5008;NS=2504;DP=17717;EAS_AF=0.2143;AMR_AF=0.0533;AFR_AF=0.1634;EUR_AF=0.0775;SAS_AF=0.1513;AA=A|||;VT=SNP
6	32589266	rs35597309	G	A	100	PASS	AC=403;AF=0.0804712;AN=5008;NS=2504;DP=16242;EAS_AF=0.1131;AMR_AF=0.0303;AFR_AF=0.0734;EUR_AF=0.0427;SAS_AF=0.1309;AA=G|||;VT=SNP
6	32589282	rs9271498	G	A	100	PASS	AC=1344;AF=0.268371;AN=5008;NS=2504;DP=16484;EAS_AF=0.3036;AMR_AF=0.3617;AFR_AF=0.1725;EUR_AF=0.2932;SAS_AF=0.2699;AA=G|||;VT=SNP
6	32589305	rs9271502	G	A	100	PASS	AC=1821;AF=0.363618;AN=5008;NS=2504;DP=16231;EAS_AF=0.3958;AMR_AF=0.4251;AFR_AF=0.3033;EUR_AF=0.3807;SAS_AF=0.3507;AA=N|||;VT=SNP
6	32589326	rs9271503	C	A	100	PASS	AC=1344;AF=0.268371;AN=5008;NS=2504;DP=16175;EAS_AF=0.2917;AMR_AF=0.3631;AFR_AF=0.177;EUR_AF=0.2922;SAS_AF=0.2761;AA=C|||;VT=SNP
6	32589363	rs73728611	A	G	100	PASS	AC=301;AF=0.0601038;AN=5008;NS=2504;DP=17111;EAS_AF=0.1012;AMR_AF=0.0231;AFR_AF=0.0915;EUR_AF=0.0378;SAS_AF=0.0245;AA=A|||;VT=SNP
6	32589483	rs9271511	G	A	100	PASS	AC=1430;AF=0.285543;AN=5008;NS=2504;DP=19451;EAS_AF=0.3165;AMR_AF=0.3746;AFR_AF=0.1906;EUR_AF=0.3072;SAS_AF=0.2965;AA=G|||;VT=SNP
6	32589495	rs35990832	G	A	100	PASS	AC=395;AF=0.0788738;AN=5008;NS=2504;DP=18860;EAS_AF=0.1131;AMR_AF=0.0303;AFR_AF=0.0734;EUR_AF=0.0417;SAS_AF=0.1237;AA=G|||;VT=SNP
6	32589531	rs114861328	A	C	100	PASS	AC=187;AF=0.0373403;AN=5008;NS=2504;DP=18469;EAS_AF=0.0794;AMR_AF=0.013;AFR_AF=0.003;EUR_AF=0.0249;SAS_AF=0.0706;AA=A|||;VT=SNP
6	32589613	rs9271514	A	G	100	PASS	AC=3011;AF=0.601238;AN=5008;NS=2504;DP=18057;EAS_AF=0.5377;AMR_AF=0.6686;AFR_AF=0.6649;EUR_AF=0.6163;SAS_AF=0.5174;AA=G|||;VT=SNP
6	32589645	rs9271515	A	G	100	PASS	AC=3013;AF=0.601637;AN=5008;NS=2504;DP=17938;EAS_AF=0.5387;AMR_AF=0.67;AFR_AF=0.6649;EUR_AF=0.6163;SAS_AF=0.5174;AA=G|||;VT=SNP
6	32589700	rs77875016	C	T	100	PASS	AC=400;AF=0.0798722;AN=5008;NS=2504;DP=15342;EAS_AF=0.1141;AMR_AF=0.0317;AFR_AF=0.0734;EUR_AF=0.0417;SAS_AF=0.1268;AA=C|||;VT=SNP
6	32589771	rs9271520	A	G	100	PASS	AC=1362;AF=0.271965;AN=5008;NS=2504;DP=16497;EAS_AF=0.3095;AMR_AF=0.366;AFR_AF=0.1762;EUR_AF=0.2922;SAS_AF=0.2751;AA=A|||;VT=SNP
6	32589791	rs9271522	T	C	100	PASS	AC=1613;AF=0.322085;AN=5008;NS=2504;DP=17556;EAS_AF=0.2242;AMR_AF=0.2997;AFR_AF=0.4841;EUR_AF=0.3171;SAS_AF=0.2249;AA=T|||;VT=SNP
6	32589842	rs9271525	G	A	100	PASS	AC=4132;AF=0.82508;AN=5008;NS=2504;DP=16842;EAS_AF=0.7877;AMR_AF=0.8991;AFR_AF=0.8578;EUR_AF=0.8618;SAS_AF=0.729;AA=A|||;VT=SNP
6	32589862	rs9271526	G	A	100	PASS	AC=1379;AF=0.275359;AN=5008;NS=2504;DP=16037;EAS_AF=0.2183;AMR_AF=0.2464;AFR_AF=0.438;EUR_AF=0.2545;SAS_AF=0.1564;AA=G|||;VT=SNP
6	32589923	rs9271528	C	T	100	PASS	AC=1051;AF=0.209864;AN=5008;NS=2504;DP=15465;EAS_AF=0.1101;AMR_AF=0.2133;AFR_AF=0.3389;EUR_AF=0.2137;SAS_AF=0.1319;AA=C|||;VT=SNP
6	32589959	rs9271535	C	T	100	PASS	AC=1551;AF=0.309704;AN=5008;NS=2504;DP=16001;EAS_AF=0.2153;AMR_AF=0.2824;AFR_AF=0.4675;EUR_AF=0.3052;SAS_AF=0.2178;AA=C|||;VT=SNP
6	32590028	rs9271539	G	A	100	PASS	AC=1581;AF=0.315695;AN=5008;NS=2504;DP=18091;EAS_AF=0.2212;AMR_AF=0.2882;AFR_AF=0.4766;EUR_AF=0.3101;SAS_AF=0.2209;AA=G|||;VT=SNP
6	32590070	rs9271541	A	C	100	PASS	AC=1071;AF=0.213858;AN=5008;NS=2504;DP=19413;EAS_AF=0.1151;AMR_AF=0.2205;AFR_AF=0.3442;EUR_AF=0.2157;SAS_AF=0.1329;AA=A|||;VT=SNP
6	32590091	rs9271542	T	G	100	PASS	AC=1417;AF=0.282947;AN=5008;NS=2504;DP=18598;EAS_AF=0.3145;AMR_AF=0.3718;AFR_AF=0.1876;EUR_AF=0.3062;SAS_AF=0.2924;AA=t|||;VT=SNP
6	32590120	rs9271544	C	A	100	PASS	AC=1421;AF=0.283746;AN=5008;NS=2504;DP=19500;EAS_AF=0.3155;AMR_AF=0.3761;AFR_AF=0.1891;EUR_AF=0.3042;SAS_AF=0.2924;AA=C|||;VT=SNP
6	32590183	rs35142753	G	T	100	PASS	AC=771;AF=0.153954;AN=5008;NS=2504;DP=21778;EAS_AF=0.1339;AMR_AF=0.1513;AFR_AF=0.1505;EUR_AF=0.1829;SAS_AF=0.1513;AA=G|||;VT=SNP
6	32590234	rs9271548	A	T	100	PASS	AC=3011;AF=0.601238;AN=5008;NS=2504;DP=20223;EAS_AF=0.5377;AMR_AF=0.67;AFR_AF=0.6641;EUR_AF=0.6163;SAS_AF=0.5174;AA=T|||;VT=SNP
6	32590248	rs9271549	T	C	100	PASS	AC=1422;AF=0.283946;AN=5008;NS=2504;DP=19476;EAS_AF=0.3165;AMR_AF=0.379;AFR_AF=0.1868;EUR_AF=0.3042;SAS_AF=0.2935;AA=T|||;VT=SNP
6	32590274	rs9271550	T	A	100	PASS	AC=1374;AF=0.274361;AN=5008;NS=2504;DP=18117;EAS_AF=0.2173;AMR_AF=0.2435;AFR_AF=0.4357;EUR_AF=0.2545;SAS_AF=0.1575;AA=T|||;VT=SNP
6	32590331	rs9271557	T	C	100	PASS	AC=2898;AF=0.578674;AN=5008;NS=2504;DP=16186;EAS_AF=0.5109;AMR_AF=0.6398;AFR_AF=0.6589;EUR_AF=0.5924;SAS_AF=0.4826;AA=C|||;VT=SNP
6	32590352	rs28383318	G	T	100	PASS	AC=539;AF=0.107628;AN=5008;NS=2504;DP=16489;EAS_AF=0.0417;AMR_AF=0.0965;AFR_AF=0.09;EUR_AF=0.1322;SAS_AF=0.182;AA=G|||;VT=SNP
6	32590411	rs9271562	G	A	100	PASS	AC=1396;AF=0.278754;AN=5008;NS=2504;DP=18007;EAS_AF=0.2202;AMR_AF=0.255;AFR_AF=0.4365;EUR_AF=0.2584;SAS_AF=0.1636;AA=G|||;VT=SNP
6	32590428	rs9271563	T	C	100	PASS	AC=1346;AF=0.26877;AN=5008;NS=2504;DP=18187;EAS_AF=0.3026;AMR_AF=0.3458;AFR_AF=0.1808;EUR_AF=0.2972;SAS_AF=0.2689;AA=t|||;VT=SNP
6	32590456	rs9271567	C	T	100	PASS	AC=1858;AF=0.371006;AN=5008;NS=2504;DP=17445;EAS_AF=0.4097;AMR_AF=0.4193;AFR_AF=0.3132;EUR_AF=0.3907;SAS_AF=0.3548;AA=T|||;VT=SNP
6	32590463	rs9271568	G	A	100	PASS	AC=1342;AF=0.267971;AN=5008;NS=2504;DP=17338;EAS_AF=0.3016;AMR_AF=0.3458;AFR_AF=0.1823;EUR_AF=0.2952;SAS_AF=0.2658;AA=G|||;VT=SNP
6	32590501	rs9271573	A	C	100	PASS	AC=2709;AF=0.540935;AN=5008;NS=2504;DP=18004;EAS_AF=0.5575;AMR_AF=0.5994;AFR_AF=0.4728;EUR_AF=0.5865;SAS_AF=0.5276;AA=A|||;VT=SNP
6	32590529	rs35407883	A	G	100	PASS	AC=399;AF=0.0796725;AN=5008;NS=2504;DP=19642;EAS_AF=0.1131;AMR_AF=0.0303;AFR_AF=0.0734;EUR_AF=0.0417;SAS_AF=0.1278;AA=A|||;VT=SNP
6	32590590	rs9271574	T	G	100	PASS	AC=1418;AF=0.283147;AN=5008;NS=2504;DP=19916;EAS_AF=0.3145;AMR_AF=0.3761;AFR_AF=0.1899;EUR_AF=0.3042;SAS_AF=0.2894;AA=t|||;VT=SNP
6	32590612	rs9271576	T	C	100	PASS	AC=1418;AF=0.283147;AN=5008;NS=2504;DP=19785;EAS_AF=0.3145;AMR_AF=0.3761;AFR_AF=0.1899;EUR_AF=0.3032;SAS_AF=0.2904;AA=T|||;VT=SNP
6	32590665	rs34342308	A	G	100	PASS	AC=769;AF=0.153554;AN=5008;NS=2504;DP=21270;EAS_AF=0.1339;AMR_AF=0.1513;AFR_AF=0.1498;EUR_AF=0.1829;SAS_AF=0.1503;AA=A|||;VT=SNP
6	32590669	rs35826015	T	A	100	PASS	AC=324;AF=0.0646965;AN=5008;NS=2504;DP=21413;EAS_AF=0.0208;AMR_AF=0.1052;AFR_AF=0.0575;EUR_AF=0.1282;SAS_AF=0.0256;AA=T|||;VT=SNP
6	32590696	rs34629405	C	T	100	PASS	AC=769;AF=0.153554;AN=5008;NS=2504;DP=21718;EAS_AF=0.1339;AMR_AF=0.1513;AFR_AF=0.1498;EUR_AF=0.1829;SAS_AF=0.1503;AA=C|||;VT=SNP
6	32590722	rs17533090	G	T	100	PASS	AC=769;AF=0.153554;AN=5008;NS=2504;DP=21274;EAS_AF=0.1339;AMR_AF=0.1513;AFR_AF=0.1498;EUR_AF=0.1829;SAS_AF=0.1503;AA=G|||;VT=SNP
6	32590735	rs35062987	C	T	100	PASS	AC=1070;AF=0.213658;AN=5008;NS=2504;DP=21193;EAS_AF=0.2351;AMR_AF=0.1744;AFR_AF=0.2413;EUR_AF=0.2207;SAS_AF=0.1748;AA=C|||;VT=SNP
6	32590768	rs34831921	C	A	100	PASS	AC=519;AF=0.103634;AN=5008;NS=2504;DP=20767;EAS_AF=0.1062;AMR_AF=0.072;AFR_AF=0.1331;EUR_AF=0.0964;SAS_AF=0.091;AA=C|||;VT=SNP
6	32590771	rs2097432	T	C	100	PASS	AC=1090;AF=0.217652;AN=5008;NS=2504;DP=20664;EAS_AF=0.1151;AMR_AF=0.2478;AFR_AF=0.3434;EUR_AF=0.2157;SAS_AF=0.1339;AA=T|||;VT=SNP
6	32590844	rs17533167	G	C	100	PASS	AC=324;AF=0.0646965;AN=5008;NS=2504;DP=20606;EAS_AF=0.0208;AMR_AF=0.1052;AFR_AF=0.0575;EUR_AF=0.1282;SAS_AF=0.0256;AA=G|||;VT=SNP
6	32590870	rs9271584	T	C	100	PASS	AC=1435;AF=0.286542;AN=5008;NS=2504;DP=20300;EAS_AF=0.3175;AMR_AF=0.3804;AFR_AF=0.1906;EUR_AF=0.3082;SAS_AF=0.2955;AA=T|||;VT=SNP
6	32590879	rs9271585	C	A	100	PASS	AC=1435;AF=0.286542;AN=5008;NS=2504;DP=20618;EAS_AF=0.3175;AMR_AF=0.3804;AFR_AF=0.1906;EUR_AF=0.3082;SAS_AF=0.2955;AA=C|||;VT=SNP
6	32590893	rs12526593	A	G	100	PASS	AC=353;AF=0.0704872;AN=5008;NS=2504;DP=20706;EAS_AF=0.1161;AMR_AF=0.0764;AFR_AF=0.0416;EUR_AF=0.0606;SAS_AF=0.0685;AA=A|||;VT=SNP
6	32590899	rs9271586	G	T	100	PASS	AC=2204;AF=0.440096;AN=5008;NS=2504;DP=20712;EAS_AF=0.4514;AMR_AF=0.5317;AFR_AF=0.3404;EUR_AF=0.4911;SAS_AF=0.4458;AA=g|||;VT=SNP
6	32590925	rs3129763	G	A	100	PASS	AC=978;AF=0.195288;AN=5008;NS=2504;DP=21477;EAS_AF=0.1151;AMR_AF=0.2378;AFR_AF=0.2648;EUR_AF=0.2147;SAS_AF=0.1339;AA=G|||;VT=SNP
6	32590953	rs9271588	T	C	100	PASS	AC=2204;AF=0.440096;AN=5008;NS=2504;DP=22135;EAS_AF=0.4514;AMR_AF=0.5317;AFR_AF=0.3404;EUR_AF=0.4911;SAS_AF=0.4458;AA=t|||;VT=SNP
6	32590990	rs35399661	T	C	100	PASS	AC=769;AF=0.153554;AN=5008;NS=2504;DP=21151;EAS_AF=0.1339;AMR_AF=0.1513;AFR_AF=0.1498;EUR_AF=0.1829;SAS_AF=0.1503;AA=T|||;VT=SNP
6	32591001	rs34136716	A	G	100	PASS	AC=301;AF=0.0601038;AN=5008;NS=2504;DP=20614;EAS_AF=0.1012;AMR_AF=0.0231;AFR_AF=0.0915;EUR_AF=0.0378;SAS_AF=0.0245;AA=A|||;VT=SNP
6	32591038	rs28383319	A	G	100	PASS	AC=579;AF=0.115615;AN=5008;NS=2504;DP=19246;EAS_AF=0.0437;AMR_AF=0.1066;AFR_AF=0.0961;EUR_AF=0.1392;SAS_AF=0.1984;AA=A|||;VT=SNP
6	32591058	rs17599077	A	C	100	PASS	AC=324;AF=0.0646965;AN=5008;NS=2504;DP=19457;EAS_AF=0.0208;AMR_AF=0.1052;AFR_AF=0.0575;EUR_AF=0.1282;SAS_AF=0.0256;AA=A|||;VT=SNP
6	32591106	rs35014460	T	C	100	PASS	AC=767;AF=0.153155;AN=5008;NS=2504;DP=19712;EAS_AF=0.1339;AMR_AF=0.1499;AFR_AF=0.149;EUR_AF=0.1829;SAS_AF=0.1503;AA=T|||;VT=SNP
6	32591128	rs9271589	G	A	100	PASS	AC=1455;AF=0.290535;AN=5008;NS=2504;DP=18715;EAS_AF=0.3185;AMR_AF=0.3818;AFR_AF=0.1906;EUR_AF=0.3082;SAS_AF=0.3139;AA=G|||;VT=SNP
6	32591173	rs9271592	C	T	100	PASS	AC=1428;AF=0.285144;AN=5008;NS=2504;DP=15645;EAS_AF=0.3165;AMR_AF=0.3804;AFR_AF=0.1906;EUR_AF=0.3042;SAS_AF=0.2935;AA=C|||;VT=SNP
6	32591248	rs34967069	C	T	100	PASS	AC=515;AF=0.102835;AN=5008;NS=2504;DP=16475;EAS_AF=0.1052;AMR_AF=0.0735;AFR_AF=0.1316;EUR_AF=0.0934;SAS_AF=0.092;AA=c|||;VT=SNP
6	32591315	rs9271599	A	C	100	PASS	AC=2702;AF=0.539537;AN=5008;NS=2504;DP=13720;EAS_AF=0.5556;AMR_AF=0.6009;AFR_AF=0.472;EUR_AF=0.5825;SAS_AF=0.5266;AA=a|||;VT=SNP
6	32591368	rs28383320	T	C	100	PASS	AC=582;AF=0.116214;AN=5008;NS=2504;DP=16146;EAS_AF=0.0437;AMR_AF=0.1095;AFR_AF=0.0953;EUR_AF=0.1431;SAS_AF=0.1963;AA=T|||;VT=SNP
6	32591428	rs3129765	A	G	100	PASS	AC=3581;AF=0.715056;AN=5008;NS=2504;DP=17066;EAS_AF=0.6736;AMR_AF=0.8242;AFR_AF=0.6649;EUR_AF=0.8002;SAS_AF=0.6605;AA=G|||;VT=SNP
6	32591448	rs9271605	G	A	100	PASS	AC=1440;AF=0.28754;AN=5008;NS=2504;DP=17322;EAS_AF=0.3185;AMR_AF=0.3847;AFR_AF=0.1891;EUR_AF=0.3121;SAS_AF=0.2945;AA=G|||;VT=SNP
6	32591469	rs112396255	A	G	100	PASS	AC=760;AF=0.151757;AN=5008;NS=2504;DP=17850;EAS_AF=0.1319;AMR_AF=0.147;AFR_AF=0.1483;EUR_AF=0.1819;SAS_AF=0.1493;AA=A|||;VT=SNP
6	32591476	rs3135003	C	T	100	PASS	AC=870;AF=0.173722;AN=5008;NS=2504;DP=18004;EAS_AF=0.1171;AMR_AF=0.2219;AFR_AF=0.1936;EUR_AF=0.2137;SAS_AF=0.1299;AA=C|||;VT=SNP
6	32591566	rs9271607	A	G	100	PASS	AC=1443;AF=0.288139;AN=5008;NS=2504;DP=18715;EAS_AF=0.3175;AMR_AF=0.3804;AFR_AF=0.1906;EUR_AF=0.3111;SAS_AF=0.3006;AA=A|||;VT=SNP
6	32591567	rs73728618	T	A	100	PASS	AC=517;AF=0.103235;AN=5008;NS=2504;DP=18717;EAS_AF=0.1062;AMR_AF=0.0735;AFR_AF=0.1331;EUR_AF=0.0954;SAS_AF=0.089;AA=t|||;VT=SNP
6	32591588	rs9271608	A	G	100	PASS	AC=648;AF=0.129393;AN=5008;NS=2504;DP=18673;EAS_AF=0.125;AMR_AF=0.2147;AFR_AF=0.0946;EUR_AF=0.159;SAS_AF=0.09;AA=A|||;VT=SNP
6	32591609	rs9271611	A	G	100	PASS	AC=1631;AF=0.325679;AN=5008;NS=2504;DP=18129;EAS_AF=0.249;AMR_AF=0.3703;AFR_AF=0.3434;EUR_AF=0.3966;SAS_AF=0.2761;AA=G|||;VT=SNP
6	32591629	rs73728619	C	T	100	PASS	AC=299;AF=0.0597045;AN=5008;NS=2504;DP=17946;EAS_AF=0.1002;AMR_AF=0.0231;AFR_AF=0.0908;EUR_AF=0.0368;SAS_AF=0.0256;AA=C|||;VT=SNP
6	32591666	rs9271613	C	T	100	PASS	AC=860;AF=0.171725;AN=5008;NS=2504;DP=16847;EAS_AF=0.1141;AMR_AF=0.2205;AFR_AF=0.1921;EUR_AF=0.2107;SAS_AF=0.1288;AA=C|||;VT=SNP
6	32591751	rs4959030	A	G	100	PASS	AC=4400;AF=0.878594;AN=5008;NS=2504;DP=17374;EAS_AF=0.9038;AMR_AF=0.9352;AFR_AF=0.7965;EUR_AF=0.8827;SAS_AF=0.9192;AA=G|||;VT=SNP
6	32591755	rs35900428	G	A	100	PASS	AC=322;AF=0.0642971;AN=5008;NS=2504;DP=17474;EAS_AF=0.0218;AMR_AF=0.1037;AFR_AF=0.056;EUR_AF=0.1282;SAS_AF=0.0256;AA=G|||;VT=SNP
6	32591845	rs9271622	G	A	100	PASS	AC=3591;AF=0.717053;AN=5008;NS=2504;DP=15851;EAS_AF=0.6736;AMR_AF=0.8271;AFR_AF=0.6672;EUR_AF=0.7992;SAS_AF=0.6667;AA=g|||;VT=SNP
6	32591944	rs9271626	C	A	100	PASS	AC=867;AF=0.173123;AN=5008;NS=2504;DP=15788;EAS_AF=0.1141;AMR_AF=0.2205;AFR_AF=0.1929;EUR_AF=0.2127;SAS_AF=0.1329;AA=C|||;VT=SNP
6	32592068	rs35867827	T	C	100	PASS	AC=506;AF=0.101038;AN=5008;NS=2504;DP=11596;EAS_AF=0.1052;AMR_AF=0.0677;AFR_AF=0.1301;EUR_AF=0.0934;SAS_AF=0.089;AA=T|||;VT=SNP
6	32592165	rs547636337	T	A	100	PASS	AC=628;AF=0.125399;AN=5008;NS=2504;DP=9064;EAS_AF=0.1359;AMR_AF=0.1455;AFR_AF=0.1241;EUR_AF=0.1531;SAS_AF=0.0736;AA=T|||;VT=SNP
6	32592166	rs559411160	A	T	100	PASS	AC=753;AF=0.150359;AN=5008;NS=2504;DP=9708;EAS_AF=0.1478;AMR_AF=0.1614;AFR_AF=0.1891;EUR_AF=0.163;SAS_AF=0.0798;AA=A|||;VT=SNP
6	32592200	rs9271640	T	C	100	PASS	AC=3565;AF=0.711861;AN=5008;NS=2504;DP=11972;EAS_AF=0.6687;AMR_AF=0.8228;AFR_AF=0.6581;EUR_AF=0.7992;SAS_AF=0.6605;AA=T|||;VT=SNP
6	32592209	rs9271641	A	G	100	PASS	AC=3565;AF=0.711861;AN=5008;NS=2504;DP=12118;EAS_AF=0.6687;AMR_AF=0.8228;AFR_AF=0.6581;EUR_AF=0.7992;SAS_AF=0.6605;AA=A|||;VT=SNP
6	32592239	rs34947241	T	C	100	PASS	AC=759;AF=0.151558;AN=5008;NS=2504;DP=13130;EAS_AF=0.1319;AMR_AF=0.1513;AFR_AF=0.149;EUR_AF=0.1819;SAS_AF=0.1442;AA=T|||;VT=SNP
6	32592294	rs34411532	G	A	100	PASS	AC=756;AF=0.150958;AN=5008;NS=2504;DP=13733;EAS_AF=0.1319;AMR_AF=0.1513;AFR_AF=0.149;EUR_AF=0.1799;SAS_AF=0.1431;AA=G|||;VT=SNP
6	32592313	rs35224566	T	C	100	PASS	AC=502;AF=0.10024;AN=5008;NS=2504;DP=13564;EAS_AF=0.1052;AMR_AF=0.0692;AFR_AF=0.1256;EUR_AF=0.0954;SAS_AF=0.0879;AA=T|||;VT=SNP
6	32592337	rs9271644	G	A	100	PASS	AC=1459;AF=0.291334;AN=5008;NS=2504;DP=11808;EAS_AF=0.3185;AMR_AF=0.3862;AFR_AF=0.1959;EUR_AF=0.3181;SAS_AF=0.2975;AA=G|||;VT=SNP
6	32592582	rs9271657	T	C	100	PASS	AC=1102;AF=0.220048;AN=5008;NS=2504;DP=9263;EAS_AF=0.1528;AMR_AF=0.232;AFR_AF=0.2708;EUR_AF=0.2545;SAS_AF=0.1769;AA=T|||;VT=SNP
6	32592605	rs9271661	T	A	100	PASS	AC=1535;AF=0.30651;AN=5008;NS=2504;DP=10028;EAS_AF=0.3502;AMR_AF=0.4135;AFR_AF=0.2005;EUR_AF=0.327;SAS_AF=0.3078;AA=T|||;VT=SNP
6	32592628	rs9271662	G	A	100	PASS	AC=1140;AF=0.227636;AN=5008;NS=2504;DP=10813;EAS_AF=0.1577;AMR_AF=0.2392;AFR_AF=0.2829;EUR_AF=0.2644;SAS_AF=0.1789;AA=G|||;VT=SNP
6	32592649	rs116259801	T	G	100	PASS	AC=766;AF=0.152955;AN=5008;NS=2504;DP=10943;EAS_AF=0.1329;AMR_AF=0.1513;AFR_AF=0.1498;EUR_AF=0.1829;SAS_AF=0.1483;AA=T|||;VT=SNP
6	32592710	rs9271667	T	C	100	PASS	AC=1390;AF=0.277556;AN=5008;NS=2504;DP=13320;EAS_AF=0.2232;AMR_AF=0.2968;AFR_AF=0.3283;EUR_AF=0.3121;SAS_AF=0.2157;AA=T|||;VT=SNP
6	32592737	rs28421666	A	G	100	PASS	AC=449;AF=0.0896565;AN=5008;NS=2504;DP=15053;EAS_AF=0.1101;AMR_AF=0.0922;AFR_AF=0.1104;EUR_AF=0.0606;SAS_AF=0.0685;AA=A|||;VT=SNP
6	32592790	rs114683059	G	A	100	PASS	AC=300;AF=0.0599042;AN=5008;NS=2504;DP=15569;EAS_AF=0.1012;AMR_AF=0.0231;AFR_AF=0.0908;EUR_AF=0.0378;SAS_AF=0.0245;AA=G|||;VT=SNP
6	32592796	rs28383322	C	T	100	PASS	AC=1094;AF=0.21845;AN=5008;NS=2504;DP=15571;EAS_AF=0.1498;AMR_AF=0.1787;AFR_AF=0.2277;EUR_AF=0.2356;SAS_AF=0.2873;AA=C|||;VT=SNP
6	32592833	rs9271673	C	G	100	PASS	AC=3571;AF=0.713059;AN=5008;NS=2504;DP=14880;EAS_AF=0.6716;AMR_AF=0.8242;AFR_AF=0.6641;EUR_AF=0.7942;SAS_AF=0.6595;AA=c|||;VT=SNP
6	32592868	rs9271676	T	C	100	PASS	AC=1463;AF=0.292133;AN=5008;NS=2504;DP=12939;EAS_AF=0.3313;AMR_AF=0.3919;AFR_AF=0.1891;EUR_AF=0.3161;SAS_AF=0.2955;AA=T|||;VT=SNP
6	32592898	rs9271677	G	A	100	PASS	AC=1474;AF=0.294329;AN=5008;NS=2504;DP=11351;EAS_AF=0.3294;AMR_AF=0.3977;AFR_AF=0.1929;EUR_AF=0.3201;SAS_AF=0.2955;AA=G|||;VT=SNP
6	32592953	rs9271684	C	T	100	PASS	AC=1280;AF=0.255591;AN=5008;NS=2504;DP=11872;EAS_AF=0.1895;AMR_AF=0.268;AFR_AF=0.3101;EUR_AF=0.2883;SAS_AF=0.2076;AA=C|||;VT=SNP
6	32592985	rs9271687	A	G	100	PASS	AC=4063;AF=0.811302;AN=5008;NS=2504;DP=12599;EAS_AF=0.8244;AMR_AF=0.9121;AFR_AF=0.7776;EUR_AF=0.8668;SAS_AF=0.7147;AA=G|||;VT=SNP
6	32593003	rs9271690	T	C	100	PASS	AC=771;AF=0.153954;AN=5008;NS=2504;DP=13066;EAS_AF=0.0863;AMR_AF=0.2003;AFR_AF=0.1793;EUR_AF=0.1928;SAS_AF=0.1166;AA=T|||;VT=SNP
6	32593010	rs9271692	C	A	100	PASS	AC=1944;AF=0.388179;AN=5008;NS=2504;DP=13102;EAS_AF=0.2966;AMR_AF=0.4049;AFR_AF=0.4448;EUR_AF=0.4523;SAS_AF=0.3282;AA=C|||;VT=SNP
6	32593033	rs9271693	C	T	100	PASS	AC=1483;AF=0.296126;AN=5008;NS=2504;DP=14237;EAS_AF=0.3343;AMR_AF=0.3977;AFR_AF=0.1936;EUR_AF=0.3191;SAS_AF=0.2996;AA=C|||;VT=SNP
6	32593080	rs9271695	A	G	100	PASS	AC=3559;AF=0.710663;AN=5008;NS=2504;DP=17440;EAS_AF=0.6667;AMR_AF=0.8242;AFR_AF=0.6634;EUR_AF=0.7972;SAS_AF=0.6503;AA=A|||;VT=SNP
6	32593097	rs116673414	T	G	100	PASS	AC=718;AF=0.143371;AN=5008;NS=2504;DP=18523;EAS_AF=0.122;AMR_AF=0.147;AFR_AF=0.1415;EUR_AF=0.175;SAS_AF=0.1329;AA=T|||;VT=SNP
6	32593127	rs35675538	C	T	100	PASS	AC=726;AF=0.144968;AN=5008;NS=2504;DP=18154;EAS_AF=0.124;AMR_AF=0.1484;AFR_AF=0.1407;EUR_AF=0.1799;SAS_AF=0.1339;AA=C|||;VT=SNP
6	32593179	rs9271699	A	G	100	PASS	AC=2071;AF=0.413538;AN=5008;NS=2504;DP=16471;EAS_AF=0.3403;AMR_AF=0.4337;AFR_AF=0.4599;EUR_AF=0.4811;SAS_AF=0.3425;AA=A|||;VT=SNP
6	32593270	rs34720986	G	C	100	PASS	AC=515;AF=0.102835;AN=5008;NS=2504;DP=15488;EAS_AF=0.1062;AMR_AF=0.072;AFR_AF=0.1331;EUR_AF=0.0954;SAS_AF=0.0879;AA=G|||;VT=SNP
6	32593316	rs560607175	C	A	100	PASS	AC=287;AF=0.0573083;AN=5008;NS=2504;DP=16665;EAS_AF=0.0893;AMR_AF=0.0231;AFR_AF=0.09;EUR_AF=0.0378;SAS_AF=0.0245;AA=C|||;VT=SNP
6	32593356	rs9271707	C	T	100	PASS	AC=2158;AF=0.430911;AN=5008;NS=2504;DP=14673;EAS_AF=0.3879;AMR_AF=0.4294;AFR_AF=0.4766;EUR_AF=0.495;SAS_AF=0.3487;AA=C|||;VT=SNP
6	32593386	rs9271708	C	A	100	PASS	AC=1241;AF=0.247804;AN=5008;NS=2504;DP=13851;EAS_AF=0.1935;AMR_AF=0.2622;AFR_AF=0.2965;EUR_AF=0.2883;SAS_AF=0.1861;AA=C|||;VT=SNP
6	32593392	rs9271709	G	A	100	PASS	AC=1241;AF=0.247804;AN=5008;NS=2504;DP=13631;EAS_AF=0.1935;AMR_AF=0.2622;AFR_AF=0.2965;EUR_AF=0.2883;SAS_AF=0.1861;AA=G|||;VT=SNP
6	32593417	rs116323304	C	G	100	PASS	AC=291;AF=0.058107;AN=5008;NS=2504;DP=12991;EAS_AF=0.0863;AMR_AF=0.0245;AFR_AF=0.0537;EUR_AF=0.0328;SAS_AF=0.0849;AA=C|||;VT=SNP
6	32593507	rs9271720	G	A	100	PASS	AC=1943;AF=0.387979;AN=5008;NS=2504;DP=13036;EAS_AF=0.2966;AMR_AF=0.4078;AFR_AF=0.4259;EUR_AF=0.4463;SAS_AF=0.3569;AA=G|||;VT=SNP
6	32593585	rs9271727	G	A	100	PASS	AC=1093;AF=0.218251;AN=5008;NS=2504;DP=12275;EAS_AF=0.1607;AMR_AF=0.2147;AFR_AF=0.2648;EUR_AF=0.2594;SAS_AF=0.1748;AA=G|||;VT=SNP
6	32593612	rs9271731	A	G	100	PASS	AC=3411;AF=0.68111;AN=5008;NS=2504;DP=11980;EAS_AF=0.6379;AMR_AF=0.7954;AFR_AF=0.6135;EUR_AF=0.7734;SAS_AF=0.6411;AA=G|||;VT=SNP
6	32593677	rs116189786	A	G	100	PASS	AC=216;AF=0.043131;AN=5008;NS=2504;DP=9925;EAS_AF=0.0625;AMR_AF=0.0101;AFR_AF=0.0749;EUR_AF=0.0288;SAS_AF=0.0184;AA=A|||;VT=SNP
6	32594073	rs72848204	G	T	100	PASS	AC=1339;AF=0.267372;AN=5008;NS=2504;DP=14666;EAS_AF=0.2093;AMR_AF=0.2882;AFR_AF=0.3238;EUR_AF=0.2972;SAS_AF=0.2055;AA=G|||;VT=SNP
6	32594098	rs74291249	G	A	100	PASS	AC=852;AF=0.170128;AN=5008;NS=2504;DP=16157;EAS_AF=0.1131;AMR_AF=0.2248;AFR_AF=0.1914;EUR_AF=0.2078;SAS_AF=0.1227;AA=G|||;VT=SNP
6	32594103	rs34518860	G	A	100	PASS	AC=502;AF=0.10024;AN=5008;NS=2504;DP=16454;EAS_AF=0.1002;AMR_AF=0.0663;AFR_AF=0.1331;EUR_AF=0.0954;SAS_AF=0.0849;AA=G|||;VT=SNP
6	32594217	rs9271769	G	T	100	PASS	AC=1431;AF=0.285743;AN=5008;NS=2504;DP=16740;EAS_AF=0.3145;AMR_AF=0.379;AFR_AF=0.1899;EUR_AF=0.3072;SAS_AF=0.2975;AA=G|||;VT=SNP
6	32594248	rs9271770	G	A	100	PASS	AC=3546;AF=0.708067;AN=5008;NS=2504;DP=15238;EAS_AF=0.6687;AMR_AF=0.8213;AFR_AF=0.6566;EUR_AF=0.7893;SAS_AF=0.6544;AA=G|||;VT=SNP
6	32594274	rs9271771	T	C	100	PASS	AC=3494;AF=0.697684;AN=5008;NS=2504;DP=13259;EAS_AF=0.6567;AMR_AF=0.8156;AFR_AF=0.6475;EUR_AF=0.7783;SAS_AF=0.6411;AA=T|||;VT=SNP
6	32594295	rs75237145	G	T	100	PASS	AC=1799;AF=0.359225;AN=5008;NS=2504;DP=12892;EAS_AF=0.2629;AMR_AF=0.3732;AFR_AF=0.4145;EUR_AF=0.4284;SAS_AF=0.3027;AA=G|||;VT=SNP
6	32594299	rs114969562	T	A	100	PASS	AC=1007;AF=0.201078;AN=5008;NS=2504;DP=12827;EAS_AF=0.13;AMR_AF=0.2133;AFR_AF=0.264;EUR_AF=0.2316;SAS_AF=0.1493;AA=T|||;VT=SNP
6	32594328	rs9271775	C	T	100	PASS	AC=3650;AF=0.728834;AN=5008;NS=2504;DP=13108;EAS_AF=0.7292;AMR_AF=0.8271;AFR_AF=0.6679;EUR_AF=0.8181;SAS_AF=0.6493;AA=C|||;VT=SNP
6	32594341	rs9271776	T	C	100	PASS	AC=1629;AF=0.32528;AN=5008;NS=2504;DP=13859;EAS_AF=0.3562;AMR_AF=0.4352;AFR_AF=0.2141;EUR_AF=0.3539;SAS_AF=0.3364;AA=T|||;VT=SNP
6	32594354	rs35366682	T	C	100	PASS	AC=952;AF=0.190096;AN=5008;NS=2504;DP=14713;EAS_AF=0.1389;AMR_AF=0.1988;AFR_AF=0.2504;EUR_AF=0.2137;SAS_AF=0.1309;AA=T|||;VT=SNP
6	32594399	rs539509361	A	G	100	PASS	AC=951;AF=0.189896;AN=5008;NS=2504;DP=14762;EAS_AF=0.1319;AMR_AF=0.1945;AFR_AF=0.2481;EUR_AF=0.2217;SAS_AF=0.135;AA=A|||;VT=SNP
6	32594441	rs3129766	A	G	100	PASS	AC=1671;AF=0.333666;AN=5008;NS=2504;DP=14951;EAS_AF=0.4087;AMR_AF=0.4308;AFR_AF=0.2186;EUR_AF=0.3628;SAS_AF=0.3129;AA=A|||;VT=SNP
6	32594457	rs111477174	A	G	100	PASS	AC=1818;AF=0.363019;AN=5008;NS=2504;DP=14902;EAS_AF=0.2897;AMR_AF=0.3746;AFR_AF=0.4062;EUR_AF=0.4314;SAS_AF=0.3016;AA=G|||;VT=SNP
6	32594470	rs114309058	G	A	100	PASS	AC=1814;AF=0.36222;AN=5008;NS=2504;DP=14374;EAS_AF=0.2897;AMR_AF=0.3732;AFR_AF=0.4032;EUR_AF=0.4324;SAS_AF=0.3016;AA=A|||;VT=SNP
6	32594704	rs9271784	T	A	100	PASS	AC=1463;AF=0.292133;AN=5008;NS=2504;DP=12730;EAS_AF=0.2133;AMR_AF=0.3084;AFR_AF=0.3275;EUR_AF=0.3728;SAS_AF=0.2311;AA=T|||;VT=SNP
6	32594734	rs9271788	A	G	100	PASS	AC=1666;AF=0.332668;AN=5008;NS=2504;DP=13601;EAS_AF=0.255;AMR_AF=0.3545;AFR_AF=0.3707;EUR_AF=0.4056;SAS_AF=0.271;AA=A|||;VT=SNP
6	32594775	rs9271790	G	A	100	PASS	AC=674;AF=0.134585;AN=5008;NS=2504;DP=13220;EAS_AF=0.0873;AMR_AF=0.1744;AFR_AF=0.1422;EUR_AF=0.1819;SAS_AF=0.0961;AA=G|||;VT=SNP
6	32594901	rs3104391	T	C	100	PASS	AC=3929;AF=0.784545;AN=5008;NS=2504;DP=13320;EAS_AF=0.8016;AMR_AF=0.8991;AFR_AF=0.739;EUR_AF=0.8439;SAS_AF=0.6861;AA=C|||;VT=SNP
6	32594916	rs9271824	A	G	100	PASS	AC=1348;AF=0.269169;AN=5008;NS=2504;DP=13388;EAS_AF=0.1796;AMR_AF=0.2853;AFR_AF=0.3094;EUR_AF=0.3459;SAS_AF=0.2168;AA=A|||;VT=SNP
6	32594953	rs9271842	C	A	100	PASS	AC=1334;AF=0.266374;AN=5008;NS=2504;DP=13164;EAS_AF=0.1746;AMR_AF=0.2983;AFR_AF=0.3086;EUR_AF=0.335;SAS_AF=0.2106;AA=C|||;VT=SNP
6	32595027	rs9271848	A	G	100	PASS	AC=1869;AF=0.373203;AN=5008;NS=2504;DP=14527;EAS_AF=0.3046;AMR_AF=0.3833;AFR_AF=0.4259;EUR_AF=0.4344;SAS_AF=0.3027;AA=A|||;VT=SNP
6	32595042	rs34217071	G	T	100	PASS	AC=327;AF=0.0652955;AN=5008;NS=2504;DP=14850;EAS_AF=0.0169;AMR_AF=0.1037;AFR_AF=0.0651;EUR_AF=0.1302;SAS_AF=0.0215;AA=G|||;VT=SNP
6	32595060	rs9271850	A	G	100	PASS	AC=1202;AF=0.240016;AN=5008;NS=2504;DP=15296;EAS_AF=0.1905;AMR_AF=0.2522;AFR_AF=0.2958;EUR_AF=0.2704;SAS_AF=0.1759;AA=A|||;VT=SNP
6	32595083	rs3129768	G	T	100	PASS	AC=3551;AF=0.709065;AN=5008;NS=2504;DP=16046;EAS_AF=0.6607;AMR_AF=0.817;AFR_AF=0.6634;EUR_AF=0.7853;SAS_AF=0.6656;AA=T|||;VT=SNP
6	32595097	rs3104389	C	A	100	PASS	AC=1552;AF=0.309904;AN=5008;NS=2504;DP=15710;EAS_AF=0.3462;AMR_AF=0.4107;AFR_AF=0.2005;EUR_AF=0.341;SAS_AF=0.317;AA=C|||;VT=SNP
6	32595117	rs9271853	C	T	100	PASS	AC=1622;AF=0.323882;AN=5008;NS=2504;DP=14241;EAS_AF=0.374;AMR_AF=0.4236;AFR_AF=0.2118;EUR_AF=0.3489;SAS_AF=0.3272;AA=c|||;VT=SNP
6	32595147	rs9271857	C	T	100	PASS	AC=1794;AF=0.358227;AN=5008;NS=2504;DP=13482;EAS_AF=0.2569;AMR_AF=0.3818;AFR_AF=0.413;EUR_AF=0.4235;SAS_AF=0.3047;AA=C|||;VT=SNP
6	32595223	rs9271858	A	G	100	PASS	AC=1672;AF=0.333866;AN=5008;NS=2504;DP=15049;EAS_AF=0.2669;AMR_AF=0.3458;AFR_AF=0.3782;EUR_AF=0.4046;SAS_AF=0.2618;AA=G|||;VT=SNP
6	32595231	rs9271859	T	G	100	PASS	AC=1673;AF=0.334065;AN=5008;NS=2504;DP=15345;EAS_AF=0.2669;AMR_AF=0.3458;AFR_AF=0.3782;EUR_AF=0.4056;SAS_AF=0.2618;AA=T|||;VT=SNP
6	32595276	rs28362132	G	T	100	PASS	AC=509;AF=0.101637;AN=5008;NS=2504;DP=14473;EAS_AF=0.126;AMR_AF=0.1023;AFR_AF=0.1286;EUR_AF=0.0686;SAS_AF=0.0736;AA=G|||;VT=SNP
6	32595636	rs114383657	T	G	100	PASS	AC=719;AF=0.14357;AN=5008;NS=2504;DP=14270;EAS_AF=0.1329;AMR_AF=0.134;AFR_AF=0.1316;EUR_AF=0.169;SAS_AF=0.1513;AA=T|||;VT=SNP
6	32595682	rs6922257	G	A	100	PASS	AC=574;AF=0.114617;AN=5008;NS=2504;DP=16671;EAS_AF=0.1726;AMR_AF=0.098;AFR_AF=0.1316;EUR_AF=0.0825;SAS_AF=0.0767;AA=G|||;VT=SNP
6	32595747	rs9271889	G	A	100	PASS	AC=2131;AF=0.425519;AN=5008;NS=2504;DP=18845;EAS_AF=0.3492;AMR_AF=0.4424;AFR_AF=0.4735;EUR_AF=0.4881;SAS_AF=0.363;AA=A|||;VT=SNP
6	32595783	rs9271891	G	T	100	PASS	AC=2133;AF=0.425919;AN=5008;NS=2504;DP=17964;EAS_AF=0.3502;AMR_AF=0.4452;AFR_AF=0.4743;EUR_AF=0.4881;SAS_AF=0.3609;AA=G|||;VT=SNP
6	32595874	rs9271894	C	T	100	PASS	AC=1380;AF=0.275559;AN=5008;NS=2504;DP=18420;EAS_AF=0.2222;AMR_AF=0.2954;AFR_AF=0.3238;EUR_AF=0.3082;SAS_AF=0.2178;AA=C|||;VT=SNP
6	32595906	rs9271895	T	C	100	PASS	AC=861;AF=0.171925;AN=5008;NS=2504;DP=18396;EAS_AF=0.1141;AMR_AF=0.2233;AFR_AF=0.1906;EUR_AF=0.2117;SAS_AF=0.1288;AA=T|||;VT=SNP
6	32595907	rs9271896	G	A	100	PASS	AC=2139;AF=0.427117;AN=5008;NS=2504;DP=18467;EAS_AF=0.3532;AMR_AF=0.4467;AFR_AF=0.4713;EUR_AF=0.4901;SAS_AF=0.365;AA=G|||;VT=SNP
6	32595954	rs9271897	G	A	100	PASS	AC=2126;AF=0.424521;AN=5008;NS=2504;DP=16596;EAS_AF=0.3482;AMR_AF=0.4452;AFR_AF=0.4705;EUR_AF=0.4891;SAS_AF=0.3599;AA=G|||;VT=SNP
6	32596036	rs537453284	C	A	100	PASS	AC=833;AF=0.166334;AN=5008;NS=2504;DP=15205;EAS_AF=0.1121;AMR_AF=0.2089;AFR_AF=0.1861;EUR_AF=0.2107;SAS_AF=0.1196;AA=C|||;VT=SNP
6	32596324	rs13193645	T	G	100	PASS	AC=711;AF=0.141973;AN=5008;NS=2504;DP=17171;EAS_AF=0.13;AMR_AF=0.134;AFR_AF=0.1286;EUR_AF=0.17;SAS_AF=0.1493;AA=T|||;VT=SNP
6	32596370	rs73728888	C	T	100	PASS	AC=300;AF=0.0599042;AN=5008;NS=2504;DP=15444;EAS_AF=0.1002;AMR_AF=0.0231;AFR_AF=0.093;EUR_AF=0.0358;SAS_AF=0.0245;AA=C|||;VT=SNP
6	32596374	rs13207836	A	G	100	PASS	AC=757;AF=0.151158;AN=5008;NS=2504;DP=15231;EAS_AF=0.13;AMR_AF=0.147;AFR_AF=0.1467;EUR_AF=0.1819;SAS_AF=0.1503;AA=A|||;VT=SNP
6	32596423	rs9271919	A	G	100	PASS	AC=2066;AF=0.41254;AN=5008;NS=2504;DP=14502;EAS_AF=0.3323;AMR_AF=0.428;AFR_AF=0.4614;EUR_AF=0.4732;SAS_AF=0.3558;AA=A|||;VT=SNP
6	32596429	rs202092176	C	T	100	PASS	AC=496;AF=0.0990415;AN=5008;NS=2504;DP=14230;EAS_AF=0.0972;AMR_AF=0.072;AFR_AF=0.1316;EUR_AF=0.0934;SAS_AF=0.0818;AA=C|||;VT=SNP
6	32596533	rs114420104	G	T	100	PASS	AC=308;AF=0.0615016;AN=5008;NS=2504;DP=18327;EAS_AF=0.0208;AMR_AF=0.0965;AFR_AF=0.0567;EUR_AF=0.1213;SAS_AF=0.0235;AA=G|||;VT=SNP
6	32596625	rs114307619	T	A	100	PASS	AC=447;AF=0.0892572;AN=5008;NS=2504;DP=13535;EAS_AF=0.1101;AMR_AF=0.0908;AFR_AF=0.1097;EUR_AF=0.0616;SAS_AF=0.0675;AA=T|||;VT=SNP
6	32596635	rs115243766	A	C	100	PASS	AC=733;AF=0.146366;AN=5008;NS=2504;DP=13127;EAS_AF=0.12;AMR_AF=0.147;AFR_AF=0.1437;EUR_AF=0.1789;SAS_AF=0.1431;AA=A|||;VT=SNP
6	32596647	rs9271927	T	C	100	PASS	AC=2063;AF=0.411941;AN=5008;NS=2504;DP=12162;EAS_AF=0.3294;AMR_AF=0.4323;AFR_AF=0.4607;EUR_AF=0.4751;SAS_AF=0.3517;AA=T|||;VT=SNP
6	32596773	rs9271934	A	T	100	PASS	AC=2112;AF=0.421725;AN=5008;NS=2504;DP=13933;EAS_AF=0.3462;AMR_AF=0.4409;AFR_AF=0.4705;EUR_AF=0.4811;SAS_AF=0.3589;AA=T|||;VT=SNP
6	32596878	rs114786106	A	G	100	PASS	AC=482;AF=0.096246;AN=5008;NS=2504;DP=14051;EAS_AF=0.1042;AMR_AF=0.0663;AFR_AF=0.1263;EUR_AF=0.0905;SAS_AF=0.0746;AA=A|||;VT=SNP
6	32596908	rs75375346	G	C	100	PASS	AC=1353;AF=0.270168;AN=5008;NS=2504;DP=13824;EAS_AF=0.2183;AMR_AF=0.2824;AFR_AF=0.3207;EUR_AF=0.3072;SAS_AF=0.2086;AA=G|||;VT=SNP
6	32596966	rs6929398	A	G	100	PASS	AC=853;AF=0.170327;AN=5008;NS=2504;DP=14437;EAS_AF=0.1141;AMR_AF=0.2176;AFR_AF=0.1914;EUR_AF=0.2117;SAS_AF=0.1237;AA=A|||;VT=SNP
6	32597034	rs9271945	G	A	100	PASS	AC=2125;AF=0.424321;AN=5008;NS=2504;DP=13977;EAS_AF=0.3512;AMR_AF=0.438;AFR_AF=0.469;EUR_AF=0.4901;SAS_AF=0.362;AA=G|||;VT=SNP
6	32597064	rs74927567	G	A	100	PASS	AC=2706;AF=0.540335;AN=5008;NS=2504;DP=13733;EAS_AF=0.5536;AMR_AF=0.6037;AFR_AF=0.4697;EUR_AF=0.5815;SAS_AF=0.5348;AA=g|||;VT=SNP
6	32597110	rs116106319	G	T	100	PASS	AC=210;AF=0.0419329;AN=5008;NS=2504;DP=14003;EAS_AF=0.0913;AMR_AF=0.0144;AFR_AF=0.0129;EUR_AF=0.0288;SAS_AF=0.0634;AA=G|||;VT=SNP
6	32597341	rs114798579	G	A	100	PASS	AC=389;AF=0.0776757;AN=5008;NS=2504;DP=17358;EAS_AF=0.1121;AMR_AF=0.0303;AFR_AF=0.0719;EUR_AF=0.0408;SAS_AF=0.1217;AA=G|||;VT=SNP
6	32597396	rs544268559	A	G	100	PASS	AC=397;AF=0.0792732;AN=5008;NS=2504;DP=15034;EAS_AF=0.0744;AMR_AF=0.0605;AFR_AF=0.1097;EUR_AF=0.0775;SAS_AF=0.0583;AA=A|||;VT=SNP
6	32597429	rs533111599	T	C	100	PASS	AC=366;AF=0.0730831;AN=5008;NS=2504;DP=15179;EAS_AF=0.0675;AMR_AF=0.0533;AFR_AF=0.0991;EUR_AF=0.0726;SAS_AF=0.0583;AA=T|||;VT=SNP
6	32597984	rs144565552	G	A	100	PASS	AC=290;AF=0.0579073;AN=5008;NS=2504;DP=16170;EAS_AF=0.0942;AMR_AF=0.0231;AFR_AF=0.09;EUR_AF=0.0358;SAS_AF=0.0245;AA=G|||;VT=SNP
6	32598268	rs116770746	G	C	100	PASS	AC=212;AF=0.0423323;AN=5008;NS=2504;DP=19820;EAS_AF=0.0853;AMR_AF=0.0144;AFR_AF=0.0159;EUR_AF=0.0278;SAS_AF=0.0685;AA=G|||;VT=SNP
6	32598542	rs146848763	G	A	100	PASS	AC=276;AF=0.0551118;AN=5008;NS=2504;DP=16995;EAS_AF=0.0923;AMR_AF=0.0202;AFR_AF=0.084;EUR_AF=0.0348;SAS_AF=0.0235;AA=G|||;VT=SNP
6	32598870	rs146406015	C	T	100	PASS	AC=460;AF=0.091853;AN=5008;NS=2504;DP=15369;EAS_AF=0.1121;AMR_AF=0.0937;AFR_AF=0.1142;EUR_AF=0.0656;SAS_AF=0.0665;AA=C|||;VT=SNP
6	32598983	rs139692935	T	A	100	PASS	AC=434;AF=0.0866613;AN=5008;NS=2504;DP=17638;EAS_AF=0.1081;AMR_AF=0.0865;AFR_AF=0.1097;EUR_AF=0.0606;SAS_AF=0.0603;AA=T|||;VT=SNP
6	32599031	rs7758465	T	A	100	PASS	AC=838;AF=0.167332;AN=5008;NS=2504;DP=16107;EAS_AF=0.1121;AMR_AF=0.2104;AFR_AF=0.1884;EUR_AF=0.2068;SAS_AF=0.1247;AA=T|||;VT=SNP
6	32599131	rs76434237	G	A	100	PASS	AC=295;AF=0.0589058;AN=5008;NS=2504;DP=14815;EAS_AF=0.0992;AMR_AF=0.0216;AFR_AF=0.0915;EUR_AF=0.0368;SAS_AF=0.0225;AA=G|||;VT=SNP
6	32599197	rs9272058	T	C	100	PASS	AC=757;AF=0.151158;AN=5008;NS=2504;DP=11513;EAS_AF=0.0794;AMR_AF=0.196;AFR_AF=0.177;EUR_AF=0.1958;SAS_AF=0.1125;AA=T|||;VT=SNP
6	32599212	rs73728894	T	C	100	PASS	AC=287;AF=0.0573083;AN=5008;NS=2504;DP=12209;EAS_AF=0.0913;AMR_AF=0.0216;AFR_AF=0.0915;EUR_AF=0.0358;SAS_AF=0.0235;AA=T|||;VT=SNP
6	32599223	rs9272059	T	C	100	PASS	AC=2089;AF=0.417133;AN=5008;NS=2504;DP=12644;EAS_AF=0.3264;AMR_AF=0.4366;AFR_AF=0.4697;EUR_AF=0.4781;SAS_AF=0.363;AA=T|||;VT=SNP
6	32599237	rs9272060	G	A	100	PASS	AC=830;AF=0.165735;AN=5008;NS=2504;DP=13223;EAS_AF=0.1012;AMR_AF=0.2147;AFR_AF=0.1876;EUR_AF=0.2078;SAS_AF=0.1247;AA=G|||;VT=SNP
6	32599272	rs35779452	A	G	100	PASS	AC=1225;AF=0.244609;AN=5008;NS=2504;DP=14448;EAS_AF=0.2351;AMR_AF=0.2089;AFR_AF=0.2625;EUR_AF=0.2624;SAS_AF=0.2372;AA=A|||;VT=SNP
6	32599303	rs9272063	C	T	100	PASS	AC=914;AF=0.182508;AN=5008;NS=2504;DP=14720;EAS_AF=0.1151;AMR_AF=0.2349;AFR_AF=0.2133;EUR_AF=0.2237;SAS_AF=0.1309;AA=C|||;VT=SNP
6	32599337	rs34061722	C	T	100	PASS	AC=1234;AF=0.246406;AN=5008;NS=2504;DP=13944;EAS_AF=0.2401;AMR_AF=0.2089;AFR_AF=0.264;EUR_AF=0.2644;SAS_AF=0.2372;AA=C|||;VT=SNP
6	32599338	rs9272064	C	T	100	PASS	AC=2154;AF=0.430112;AN=5008;NS=2504;DP=13982;EAS_AF=0.3571;AMR_AF=0.4481;AFR_AF=0.4766;EUR_AF=0.4901;SAS_AF=0.3681;AA=C|||;VT=SNP
6	32599374	rs9272066	C	A	100	PASS	AC=918;AF=0.183307;AN=5008;NS=2504;DP=15046;EAS_AF=0.1161;AMR_AF=0.2378;AFR_AF=0.2133;EUR_AF=0.2256;SAS_AF=0.1299;AA=C|||;VT=SNP
6	32599401	rs9272067	C	A	100	PASS	AC=2147;AF=0.428714;AN=5008;NS=2504;DP=15474;EAS_AF=0.3552;AMR_AF=0.4452;AFR_AF=0.475;EUR_AF=0.4911;SAS_AF=0.3661;AA=C|||;VT=SNP
6	32599425	rs9272069	T	A	100	PASS	AC=920;AF=0.183706;AN=5008;NS=2504;DP=16643;EAS_AF=0.1171;AMR_AF=0.2378;AFR_AF=0.2133;EUR_AF=0.2266;SAS_AF=0.1299;AA=T|||;VT=SNP
6	32599445	rs114308959	A	G	100	PASS	AC=446;AF=0.0890575;AN=5008;NS=2504;DP=16559;EAS_AF=0.1101;AMR_AF=0.0879;AFR_AF=0.1112;EUR_AF=0.0606;SAS_AF=0.0675;AA=A|||;VT=SNP
6	32599485	rs9272070	T	G	100	PASS	AC=2572;AF=0.513578;AN=5008;NS=2504;DP=12797;EAS_AF=0.4623;AMR_AF=0.5331;AFR_AF=0.5787;EUR_AF=0.5447;SAS_AF=0.4325;AA=G|||;VT=SNP
6	32599896	rs9272103	C	T	100	PASS	AC=2014;AF=0.402157;AN=5008;NS=2504;DP=14153;EAS_AF=0.3393;AMR_AF=0.4179;AFR_AF=0.4418;EUR_AF=0.4742;SAS_AF=0.3282;AA=C|||;VT=SNP
6	32599900	rs116109088	C	T	100	PASS	AC=472;AF=0.0942492;AN=5008;NS=2504;DP=14514;EAS_AF=0.1121;AMR_AF=0.0922;AFR_AF=0.1225;EUR_AF=0.0606;SAS_AF=0.0736;AA=C|||;VT=SNP
6	32599904	rs34680078	G	A	100	PASS	AC=357;AF=0.0712859;AN=5008;NS=2504;DP=14620;EAS_AF=0.1062;AMR_AF=0.0274;AFR_AF=0.0673;EUR_AF=0.0378;SAS_AF=0.1063;AA=G|||;VT=SNP
6	32599980	rs115738641	A	G	100	PASS	AC=453;AF=0.0904553;AN=5008;NS=2504;DP=14824;EAS_AF=0.1111;AMR_AF=0.0922;AFR_AF=0.1104;EUR_AF=0.0626;SAS_AF=0.0695;AA=A|||;VT=SNP
6	32599999	rs9272105	G	A	100	PASS	AC=2582;AF=0.515575;AN=5008;NS=2504;DP=14970;EAS_AF=0.4653;AMR_AF=0.5331;AFR_AF=0.5832;EUR_AF=0.5527;SAS_AF=0.4254;AA=A|||;VT=SNP
6	32600003	rs3104376	T	C	100	PASS	AC=3823;AF=0.763379;AN=5008;NS=2504;DP=15180;EAS_AF=0.7778;AMR_AF=0.8703;AFR_AF=0.7368;EUR_AF=0.8052;SAS_AF=0.6656;AA=C|||;VT=SNP
6	32600032	rs115214276	G	C	100	PASS	AC=451;AF=0.0900559;AN=5008;NS=2504;DP=15905;EAS_AF=0.1111;AMR_AF=0.0922;AFR_AF=0.1097;EUR_AF=0.0616;SAS_AF=0.0695;AA=G|||;VT=SNP
6	32600057	rs35242582	A	G	100	PASS	AC=1094;AF=0.21845;AN=5008;NS=2504;DP=15076;EAS_AF=0.2073;AMR_AF=0.1787;AFR_AF=0.2413;EUR_AF=0.2435;SAS_AF=0.2014;AA=A|||;VT=SNP
6	32600101	rs3104375	G	C	100	PASS	AC=664;AF=0.132588;AN=5008;NS=2504;DP=14815;EAS_AF=0.128;AMR_AF=0.2233;AFR_AF=0.0991;EUR_AF=0.159;SAS_AF=0.091;AA=G|||;VT=SNP
6	32600142	rs34700194	C	T	100	PASS	AC=294;AF=0.0587061;AN=5008;NS=2504;DP=15885;EAS_AF=0.1002;AMR_AF=0.0231;AFR_AF=0.0908;EUR_AF=0.0368;SAS_AF=0.0204;AA=C|||;VT=SNP
6	32600153	rs35656734	C	T	100	PASS	AC=1637;AF=0.326877;AN=5008;NS=2504;DP=16236;EAS_AF=0.3423;AMR_AF=0.2882;AFR_AF=0.3684;EUR_AF=0.3161;SAS_AF=0.2935;AA=c|||;VT=SNP
6	32600228	rs9272108	T	C	100	PASS	AC=2077;AF=0.414736;AN=5008;NS=2504;DP=14932;EAS_AF=0.3442;AMR_AF=0.4366;AFR_AF=0.4644;EUR_AF=0.4732;SAS_AF=0.3446;AA=T|||;VT=SNP
6	32600253	rs9272109	G	T	100	PASS	AC=2066;AF=0.41254;AN=5008;NS=2504;DP=14565;EAS_AF=0.3383;AMR_AF=0.4308;AFR_AF=0.4622;EUR_AF=0.4761;SAS_AF=0.3436;AA=G|||;VT=SNP
6	32600317	rs9272114	T	C	100	PASS	AC=2588;AF=0.516773;AN=5008;NS=2504;DP=17444;EAS_AF=0.4643;AMR_AF=0.5288;AFR_AF=0.5862;EUR_AF=0.5507;SAS_AF=0.4335;AA=t|||;VT=SNP
6	32600340	rs28383330	A	G	100	PASS	AC=580;AF=0.115815;AN=5008;NS=2504;DP=19189;EAS_AF=0.0437;AMR_AF=0.1066;AFR_AF=0.0953;EUR_AF=0.1402;SAS_AF=0.1994;AA=A|||;VT=SNP
6	32600375	rs3104373	T	C	100	PASS	AC=4398;AF=0.878195;AN=5008;NS=2504;DP=20471;EAS_AF=0.9038;AMR_AF=0.9337;AFR_AF=0.7973;EUR_AF=0.8827;SAS_AF=0.9172;AA=C|||;VT=SNP
6	32600404	rs9272116	T	C	100	PASS	AC=2592;AF=0.517572;AN=5008;NS=2504;DP=20339;EAS_AF=0.4653;AMR_AF=0.5331;AFR_AF=0.5855;EUR_AF=0.5517;SAS_AF=0.4335;AA=t|||;VT=SNP
6	32600409	rs115231411	C	T	100	PASS	AC=448;AF=0.0894569;AN=5008;NS=2504;DP=20130;EAS_AF=0.1101;AMR_AF=0.0908;AFR_AF=0.1112;EUR_AF=0.0606;SAS_AF=0.0675;AA=C|||;VT=SNP
6	32600411	rs9272117	C	T	100	PASS	AC=2145;AF=0.428315;AN=5008;NS=2504;DP=20119;EAS_AF=0.3552;AMR_AF=0.4438;AFR_AF=0.4743;EUR_AF=0.4911;SAS_AF=0.3661;AA=C|||;VT=SNP
6	32600448	rs9272118	C	T	100	PASS	AC=2589;AF=0.516973;AN=5008;NS=2504;DP=18744;EAS_AF=0.4653;AMR_AF=0.536;AFR_AF=0.5847;EUR_AF=0.5517;SAS_AF=0.4294;AA=C|||;VT=SNP
6	32600468	rs13211715	G	A	100	PASS	AC=376;AF=0.0750799;AN=5008;NS=2504;DP=18031;EAS_AF=0.1071;AMR_AF=0.0288;AFR_AF=0.0703;EUR_AF=0.0388;SAS_AF=0.1186;AA=G|||;VT=SNP
6	32600501	rs9272120	A	G	100	PASS	AC=2142;AF=0.427716;AN=5008;NS=2504;DP=17322;EAS_AF=0.3571;AMR_AF=0.4424;AFR_AF=0.475;EUR_AF=0.492;SAS_AF=0.3599;AA=A|||;VT=SNP
6	32600555	rs13211632	C	T	100	PASS	AC=831;AF=0.165935;AN=5008;NS=2504;DP=14806;EAS_AF=0.121;AMR_AF=0.17;AFR_AF=0.1528;EUR_AF=0.2048;SAS_AF=0.1871;AA=C|||;VT=SNP
6	32600602	rs9272129	C	T	100	PASS	AC=1948;AF=0.388978;AN=5008;NS=2504;DP=13134;EAS_AF=0.3244;AMR_AF=0.4121;AFR_AF=0.4395;EUR_AF=0.4414;SAS_AF=0.317;AA=C|||;VT=SNP
6	32600638	rs9272130	A	G	100	PASS	AC=2101;AF=0.419529;AN=5008;NS=2504;DP=14560;EAS_AF=0.3472;AMR_AF=0.4366;AFR_AF=0.466;EUR_AF=0.4831;SAS_AF=0.3538;AA=A|||;VT=SNP
6	32600671	rs9272131	C	T	100	PASS	AC=361;AF=0.0720847;AN=5008;NS=2504;DP=15620;EAS_AF=0.0615;AMR_AF=0.1657;AFR_AF=0.0098;EUR_AF=0.0994;SAS_AF=0.0726;AA=C|||;VT=SNP
6	32600803	rs9272143	T	C	100	PASS	AC=2010;AF=0.401358;AN=5008;NS=2504;DP=14261;EAS_AF=0.3373;AMR_AF=0.4207;AFR_AF=0.4418;EUR_AF=0.4642;SAS_AF=0.3344;AA=T|||;VT=SNP
6	32600817	rs78776954	T	G	100	PASS	AC=877;AF=0.17512;AN=5008;NS=2504;DP=14666;EAS_AF=0.1141;AMR_AF=0.2277;AFR_AF=0.1989;EUR_AF=0.2187;SAS_AF=0.1237;AA=T|||;VT=SNP
6	32600881	rs78240203	A	G	100	PASS	AC=917;AF=0.183107;AN=5008;NS=2504;DP=17312;EAS_AF=0.1161;AMR_AF=0.2363;AFR_AF=0.2118;EUR_AF=0.2276;SAS_AF=0.1299;AA=A|||;VT=SNP
6	32600914	rs9272146	T	C	100	PASS	AC=2107;AF=0.420727;AN=5008;NS=2504;DP=16088;EAS_AF=0.3482;AMR_AF=0.438;AFR_AF=0.4697;EUR_AF=0.4831;SAS_AF=0.3528;AA=T|||;VT=SNP
6	32600917	rs34153292	G	T	100	PASS	AC=292;AF=0.0583067;AN=5008;NS=2504;DP=15868;EAS_AF=0.0952;AMR_AF=0.0245;AFR_AF=0.09;EUR_AF=0.0368;SAS_AF=0.0235;AA=G|||;VT=SNP
6	32600959	rs115016190	T	C	100	PASS	AC=466;AF=0.0930511;AN=5008;NS=2504;DP=13234;EAS_AF=0.1121;AMR_AF=0.0922;AFR_AF=0.1157;EUR_AF=0.0656;SAS_AF=0.0716;AA=T|||;VT=SNP
6	32601222	rs9272168	T	C	100	PASS	AC=1369;AF=0.273363;AN=5008;NS=2504;DP=13373;EAS_AF=0.2222;AMR_AF=0.3256;AFR_AF=0.3275;EUR_AF=0.2903;SAS_AF=0.1984;AA=T|||;VT=SNP
6	32601288	rs72848251	G	A	100	PASS	AC=993;AF=0.198283;AN=5008;NS=2504;DP=13509;EAS_AF=0.2133;AMR_AF=0.1657;AFR_AF=0.2209;EUR_AF=0.2078;SAS_AF=0.1656;AA=G|||;VT=SNP
6	32601382	rs79473311	C	G	100	PASS	AC=457;AF=0.091254;AN=5008;NS=2504;DP=14705;EAS_AF=0.1101;AMR_AF=0.0922;AFR_AF=0.1135;EUR_AF=0.0636;SAS_AF=0.0695;AA=C|||;VT=SNP
6	32601416	rs79573551	C	T	100	PASS	AC=457;AF=0.091254;AN=5008;NS=2504;DP=16151;EAS_AF=0.1101;AMR_AF=0.0922;AFR_AF=0.1135;EUR_AF=0.0636;SAS_AF=0.0695;AA=C|||;VT=SNP
6	32601442	rs114250738	A	G	100	PASS	AC=328;AF=0.0654952;AN=5008;NS=2504;DP=16467;EAS_AF=0.0179;AMR_AF=0.111;AFR_AF=0.0567;EUR_AF=0.1332;SAS_AF=0.0245;AA=A|||;VT=SNP
6	32601462	rs2395520	A	G	100	PASS	AC=625;AF=0.1248;AN=5008;NS=2504;DP=16460;EAS_AF=0.0466;AMR_AF=0.1182;AFR_AF=0.1006;EUR_AF=0.1461;SAS_AF=0.2209;AA=A|||;VT=SNP
6	32601655	rs115910284	C	A	100	PASS	AC=448;AF=0.0894569;AN=5008;NS=2504;DP=13579;EAS_AF=0.1081;AMR_AF=0.0893;AFR_AF=0.1104;EUR_AF=0.0626;SAS_AF=0.0695;AA=C|||;VT=SNP
6	32601684	rs2002779	T	G	100	PASS	AC=3994;AF=0.797524;AN=5008;NS=2504;DP=14323;EAS_AF=0.7728;AMR_AF=0.915;AFR_AF=0.7716;EUR_AF=0.8519;SAS_AF=0.7188;AA=G|||;VT=SNP
6	32601760	rs9272190	A	G	100	PASS	AC=866;AF=0.172923;AN=5008;NS=2504;DP=13702;EAS_AF=0.1121;AMR_AF=0.2233;AFR_AF=0.2027;EUR_AF=0.2117;SAS_AF=0.1196;AA=A|||;VT=SNP
6	32601775	rs9272192	A	G	100	PASS	AC=852;AF=0.170128;AN=5008;NS=2504;DP=13110;EAS_AF=0.1121;AMR_AF=0.2205;AFR_AF=0.1989;EUR_AF=0.2097;SAS_AF=0.1145;AA=A|||;VT=SNP
6	32601834	rs9272196	A	G	100	PASS	AC=1047;AF=0.209065;AN=5008;NS=2504;DP=11898;EAS_AF=0.1825;AMR_AF=0.2522;AFR_AF=0.2451;EUR_AF=0.2316;SAS_AF=0.1339;AA=A|||;VT=SNP
6	32602086	rs36173887	A	G	100	PASS	AC=315;AF=0.0628994;AN=5008;NS=2504;DP=17374;EAS_AF=0.0208;AMR_AF=0.0994;AFR_AF=0.0582;EUR_AF=0.1252;SAS_AF=0.0225;AA=A|||;VT=SNP
6	32602104	rs115596571	C	T	100	PASS	AC=413;AF=0.0824681;AN=5008;NS=2504;DP=17833;EAS_AF=0.0992;AMR_AF=0.085;AFR_AF=0.1006;EUR_AF=0.0586;SAS_AF=0.0634;AA=c|||;VT=SNP
6	32602105	rs9272215	G	T	100	PASS	AC=907;AF=0.18111;AN=5008;NS=2504;DP=17760;EAS_AF=0.1161;AMR_AF=0.2349;AFR_AF=0.2095;EUR_AF=0.2217;SAS_AF=0.1299;AA=G|||;VT=SNP
6	32602122	rs34314686	A	G	100	PASS	AC=218;AF=0.0435304;AN=5008;NS=2504;DP=17704;EAS_AF=0.0913;AMR_AF=0.0159;AFR_AF=0.0129;EUR_AF=0.0278;SAS_AF=0.0716;AA=A|||;VT=SNP
6	32602161	rs115711192	C	T	100	PASS	AC=426;AF=0.0850639;AN=5008;NS=2504;DP=16578;EAS_AF=0.1062;AMR_AF=0.0879;AFR_AF=0.1021;EUR_AF=0.0596;SAS_AF=0.0644;AA=C|||;VT=SNP
6	32602169	rs79042962	C	T	100	PASS	AC=535;AF=0.106829;AN=5008;NS=2504;DP=16547;EAS_AF=0.0635;AMR_AF=0.1239;AFR_AF=0.1619;EUR_AF=0.1213;SAS_AF=0.0501;AA=C|||;VT=SNP
6	32602214	rs116180956	G	A	100	PASS	AC=530;AF=0.105831;AN=5008;NS=2504;DP=17951;EAS_AF=0.0635;AMR_AF=0.121;AFR_AF=0.1596;EUR_AF=0.1213;SAS_AF=0.0501;AA=G|||;VT=SNP
6	32602238	rs9272218	C	T	100	PASS	AC=2594;AF=0.517971;AN=5008;NS=2504;DP=18847;EAS_AF=0.4653;AMR_AF=0.536;AFR_AF=0.5855;EUR_AF=0.5507;SAS_AF=0.4346;AA=T|||;VT=SNP
6	32602269	rs9272219	G	T	100	PASS	AC=1369;AF=0.273363;AN=5008;NS=2504;DP=18841;EAS_AF=0.2262;AMR_AF=0.33;AFR_AF=0.3238;EUR_AF=0.2883;SAS_AF=0.1984;AA=A|||;VT=SNP
6	32602285	rs17211475	A	G	100	PASS	AC=582;AF=0.116214;AN=5008;NS=2504;DP=18246;EAS_AF=0.0437;AMR_AF=0.1066;AFR_AF=0.0961;EUR_AF=0.1402;SAS_AF=0.2004;AA=A|||;VT=SNP
6	32602334	rs9272221	C	A	100	PASS	AC=2548;AF=0.508786;AN=5008;NS=2504;DP=18036;EAS_AF=0.4514;AMR_AF=0.5245;AFR_AF=0.5772;EUR_AF=0.5447;SAS_AF=0.4274;AA=A|||;VT=SNP
6	32602372	rs9272225	G	T	100	PASS	AC=1322;AF=0.263978;AN=5008;NS=2504;DP=19409;EAS_AF=0.2153;AMR_AF=0.3184;AFR_AF=0.3132;EUR_AF=0.2823;SAS_AF=0.1902;AA=G|||;VT=SNP
6	32602396	rs9272226	C	T	100	PASS	AC=3165;AF=0.631989;AN=5008;NS=2504;DP=19898;EAS_AF=0.505;AMR_AF=0.6398;AFR_AF=0.6793;EUR_AF=0.6899;SAS_AF=0.6339;AA=T|||;VT=SNP
6	32602430	rs17211510	C	A	100	PASS	AC=1236;AF=0.246805;AN=5008;NS=2504;DP=19563;EAS_AF=0.2411;AMR_AF=0.2075;AFR_AF=0.2632;EUR_AF=0.2644;SAS_AF=0.2403;AA=C|||;VT=SNP
6	32602482	rs3104369	T	C	100	PASS	AC=3382;AF=0.675319;AN=5008;NS=2504;DP=19566;EAS_AF=0.6696;AMR_AF=0.7781;AFR_AF=0.6286;EUR_AF=0.7425;SAS_AF=0.6022;AA=t|||;VT=SNP
6	32602518	rs17205177	A	G	100	PASS	AC=1232;AF=0.246006;AN=5008;NS=2504;DP=19162;EAS_AF=0.2401;AMR_AF=0.2075;AFR_AF=0.2625;EUR_AF=0.2634;SAS_AF=0.2393;AA=A|||;VT=SNP
6	32602602	rs9272230	C	A	100	PASS	AC=921;AF=0.183906;AN=5008;NS=2504;DP=18668;EAS_AF=0.1171;AMR_AF=0.2392;AFR_AF=0.2126;EUR_AF=0.2276;SAS_AF=0.1299;AA=C|||;VT=SNP
6	32602754	rs17211580	G	A	100	PASS	AC=1244;AF=0.248403;AN=5008;NS=2504;DP=20450;EAS_AF=0.2431;AMR_AF=0.2104;AFR_AF=0.2648;EUR_AF=0.2654;SAS_AF=0.2413;AA=G|||;VT=SNP
6	32602947	rs28534011	G	A	100	PASS	AC=413;AF=0.0824681;AN=5008;NS=2504;DP=17487;EAS_AF=0.1062;AMR_AF=0.0807;AFR_AF=0.1036;EUR_AF=0.0547;SAS_AF=0.0593;AA=G|||;VT=SNP
6	32603007	rs2040406	A	G	100	PASS	AC=1088;AF=0.217252;AN=5008;NS=2504;DP=17494;EAS_AF=0.1756;AMR_AF=0.2651;AFR_AF=0.2935;EUR_AF=0.1928;SAS_AF=0.1483;AA=A|||;VT=SNP
6	32603039	rs9469199	G	A	100	PASS	AC=531;AF=0.10603;AN=5008;NS=2504;DP=18974;EAS_AF=0.0655;AMR_AF=0.121;AFR_AF=0.1573;EUR_AF=0.1213;SAS_AF=0.0521;AA=G|||;VT=SNP
6	32603098	rs9272254	C	T	100	PASS	AC=2588;AF=0.516773;AN=5008;NS=2504;DP=20494;EAS_AF=0.4653;AMR_AF=0.5346;AFR_AF=0.5825;EUR_AF=0.5487;SAS_AF=0.4356;AA=c|||;VT=SNP
6	32603133	rs9272255	C	T	100	PASS	AC=1331;AF=0.265775;AN=5008;NS=2504;DP=20280;EAS_AF=0.2192;AMR_AF=0.3256;AFR_AF=0.3162;EUR_AF=0.2753;SAS_AF=0.1933;AA=C|||;VT=SNP
6	32603212	rs9469200	T	C	100	PASS	AC=461;AF=0.0920527;AN=5008;NS=2504;DP=19521;EAS_AF=0.0565;AMR_AF=0.0994;AFR_AF=0.143;EUR_AF=0.1024;SAS_AF=0.044;AA=T|||;VT=SNP
6	32603242	rs9272261	G	A	100	PASS	AC=1288;AF=0.257188;AN=5008;NS=2504;DP=19685;EAS_AF=0.2093;AMR_AF=0.3098;AFR_AF=0.3109;EUR_AF=0.2634;SAS_AF=0.1902;AA=g|||;VT=SNP
6	32603277	rs28848172	G	T	100	PASS	AC=300;AF=0.0599042;AN=5008;NS=2504;DP=20137;EAS_AF=0.1012;AMR_AF=0.0216;AFR_AF=0.0915;EUR_AF=0.0378;SAS_AF=0.0245;AA=G|||;VT=SNP
6	32603321	rs62404084	C	T	100	PASS	AC=935;AF=0.186701;AN=5008;NS=2504;DP=20040;EAS_AF=0.1389;AMR_AF=0.1859;AFR_AF=0.1725;EUR_AF=0.2266;SAS_AF=0.2147;AA=C|||;VT=SNP
6	32603355	rs28407322	T	C	100	PASS	AC=1235;AF=0.246605;AN=5008;NS=2504;DP=19409;EAS_AF=0.2401;AMR_AF=0.2075;AFR_AF=0.264;EUR_AF=0.2644;SAS_AF=0.2393;AA=T|||;VT=SNP
6	32603359	rs115493697	G	A	100	PASS	AC=440;AF=0.0878594;AN=5008;NS=2504;DP=19297;EAS_AF=0.1091;AMR_AF=0.0879;AFR_AF=0.1089;EUR_AF=0.0577;SAS_AF=0.0685;AA=G|||;VT=SNP
6	32603374	rs73405471	C	T	100	PASS	AC=525;AF=0.104832;AN=5008;NS=2504;DP=18946;EAS_AF=0.0655;AMR_AF=0.1182;AFR_AF=0.1551;EUR_AF=0.1213;SAS_AF=0.0511;AA=C|||;VT=SNP
6	32603488	rs28675927	A	G	100	PASS	AC=1282;AF=0.25599;AN=5008;NS=2504;DP=17560;EAS_AF=0.2431;AMR_AF=0.2118;AFR_AF=0.2791;EUR_AF=0.2783;SAS_AF=0.2464;AA=A|||;VT=SNP
6	32603526	rs9272271	A	T	100	PASS	AC=1154;AF=0.230431;AN=5008;NS=2504;DP=17070;EAS_AF=0.1964;AMR_AF=0.2867;AFR_AF=0.264;EUR_AF=0.2425;SAS_AF=0.1677;AA=a|||;VT=SNP
6	32603564	rs116029711	T	C	100	PASS	AC=341;AF=0.0680911;AN=5008;NS=2504;DP=15986;EAS_AF=0.0218;AMR_AF=0.1138;AFR_AF=0.0598;EUR_AF=0.1342;SAS_AF=0.0266;AA=T|||;VT=SNP
6	32603583	rs9272273	A	G	100	PASS	AC=1133;AF=0.226238;AN=5008;NS=2504;DP=15646;EAS_AF=0.1855;AMR_AF=0.2666;AFR_AF=0.2723;EUR_AF=0.2376;SAS_AF=0.1656;AA=A|||;VT=SNP
6	32603603	rs9272275	C	T	100	PASS	AC=727;AF=0.145168;AN=5008;NS=2504;DP=15923;EAS_AF=0.0923;AMR_AF=0.183;AFR_AF=0.1694;EUR_AF=0.1849;SAS_AF=0.0992;AA=C|||;VT=SNP
6	32603634	rs9272276	G	C	100	PASS	AC=1122;AF=0.224042;AN=5008;NS=2504;DP=16013;EAS_AF=0.1935;AMR_AF=0.268;AFR_AF=0.2632;EUR_AF=0.2356;SAS_AF=0.1595;AA=C|||;VT=SNP
6	32603656	rs9272278	C	G	100	PASS	AC=1098;AF=0.219249;AN=5008;NS=2504;DP=15395;EAS_AF=0.1905;AMR_AF=0.2651;AFR_AF=0.2595;EUR_AF=0.2266;SAS_AF=0.1544;AA=C|||;VT=SNP
6	32603698	rs549569116	T	C	100	PASS	AC=23;AF=0.00459265;AN=5008;NS=2504;DP=13493;EAS_AF=0.003;AMR_AF=0;AFR_AF=0.0008;EUR_AF=0.006;SAS_AF=0.0133;AA=T|||;VT=SNP
6	32603742	rs9272293	A	G	100	PASS	AC=2601;AF=0.519369;AN=5008;NS=2504;DP=12649;EAS_AF=0.5367;AMR_AF=0.6182;AFR_AF=0.4304;EUR_AF=0.5447;SAS_AF=0.5256;AA=a|||;VT=SNP
6	32603758	rs191331798	T	C	100	PASS	AC=222;AF=0.0443291;AN=5008;NS=2504;DP=13309;EAS_AF=0.1538;AMR_AF=0.0634;AFR_AF=0;EUR_AF=0.0109;SAS_AF=0.0123;AA=T|||;VT=SNP
6	32603760	rs9272294	C	T	100	PASS	AC=602;AF=0.120208;AN=5008;NS=2504;DP=13444;EAS_AF=0.0833;AMR_AF=0.1484;AFR_AF=0.1339;EUR_AF=0.159;SAS_AF=0.0798;AA=C|||;VT=SNP
6	32603798	rs1391371	A	T	100	PASS	AC=943;AF=0.188299;AN=5008;NS=2504;DP=14304;EAS_AF=0.2917;AMR_AF=0.3242;AFR_AF=0.1097;EUR_AF=0.1779;SAS_AF=0.1022;AA=A|||;VT=SNP
6	32603825	rs3129774	C	T	100	PASS	AC=2345;AF=0.468251;AN=5008;NS=2504;DP=13921;EAS_AF=0.5546;AMR_AF=0.5605;AFR_AF=0.4266;EUR_AF=0.4344;SAS_AF=0.4049;AA=T|||;VT=SNP
6	32603854	rs9272302	C	T	100	PASS	AC=930;AF=0.185703;AN=5008;NS=2504;DP=13171;EAS_AF=0.1617;AMR_AF=0.2277;AFR_AF=0.236;EUR_AF=0.173;SAS_AF=0.1258;AA=C|||;VT=SNP
6	32603880	rs9272306	C	T	100	PASS	AC=911;AF=0.181909;AN=5008;NS=2504;DP=13335;EAS_AF=0.1518;AMR_AF=0.2305;AFR_AF=0.2322;EUR_AF=0.168;SAS_AF=0.1247;AA=C|||;VT=SNP
6	32603936	rs9272309	A	G	100	PASS	AC=1340;AF=0.267572;AN=5008;NS=2504;DP=14145;EAS_AF=0.127;AMR_AF=0.3098;AFR_AF=0.2776;EUR_AF=0.328;SAS_AF=0.3067;AA=A|||;VT=SNP
6	32603949	rs28693734	A	G	100	PASS	AC=343;AF=0.0684904;AN=5008;NS=2504;DP=14424;EAS_AF=0.0218;AMR_AF=0.1095;AFR_AF=0.0605;EUR_AF=0.1372;SAS_AF=0.0276;AA=A|||;VT=SNP
6	32603953	rs9272311	G	A	100	PASS	AC=787;AF=0.157149;AN=5008;NS=2504;DP=14491;EAS_AF=0.0972;AMR_AF=0.2032;AFR_AF=0.1906;EUR_AF=0.1909;SAS_AF=0.1063;AA=G|||;VT=SNP
6	32603973	rs74606007	T	C	100	PASS	AC=401;AF=0.0800719;AN=5008;NS=2504;DP=13996;EAS_AF=0.0992;AMR_AF=0.0778;AFR_AF=0.0991;EUR_AF=0.0537;SAS_AF=0.0634;AA=T|||;VT=SNP
6	32604050	rs9272316	A	T	100	PASS	AC=1815;AF=0.36242;AN=5008;NS=2504;DP=11382;EAS_AF=0.4077;AMR_AF=0.4654;AFR_AF=0.2829;EUR_AF=0.3588;SAS_AF=0.3538;AA=T|||;VT=SNP
6	32604108	rs9272319	T	C	100	PASS	AC=1524;AF=0.304313;AN=5008;NS=2504;DP=13673;EAS_AF=0.3353;AMR_AF=0.4135;AFR_AF=0.2042;EUR_AF=0.327;SAS_AF=0.3067;AA=t|||;VT=SNP
6	32604139	rs116607676	C	A	100	PASS	AC=261;AF=0.0521166;AN=5008;NS=2504;DP=14406;EAS_AF=0.0169;AMR_AF=0.0807;AFR_AF=0.0968;EUR_AF=0.0467;SAS_AF=0.0133;AA=C|||;VT=SNP
6	32604169	rs9272326	C	T	100	PASS	AC=577;AF=0.115216;AN=5008;NS=2504;DP=1429;EAS_AF=0.0694;AMR_AF=0.1556;AFR_AF=0.146;EUR_AF=0.1342;SAS_AF=0.0726;AA=C|||;VT=SNP
6	32604188	rs9272327	G	A	100	PASS	AC=919;AF=0.183506;AN=5008;NS=2504;DP=3741;EAS_AF=0.1518;AMR_AF=0.2262;AFR_AF=0.2315;EUR_AF=0.1809;SAS_AF=0.1237;AA=G|||;VT=SNP
6	32604198	rs78933533	G	A	100	PASS	AC=238;AF=0.047524;AN=5008;NS=2504;DP=5023;EAS_AF=0.1647;AMR_AF=0.0677;AFR_AF=0;EUR_AF=0.0119;SAS_AF=0.0133;AA=G|||;VT=SNP
6	32604283	rs9272340	G	T	100	PASS	AC=846;AF=0.16893;AN=5008;NS=2504;DP=12551;EAS_AF=0.124;AMR_AF=0.2118;AFR_AF=0.208;EUR_AF=0.1789;SAS_AF=0.1217;AA=G|||;VT=SNP
6	32604372	rs9272346	G	A	100	PASS	AC=2631;AF=0.525359;AN=5008;NS=2504;DP=12784;EAS_AF=0.5079;AMR_AF=0.6787;AFR_AF=0.4675;EUR_AF=0.5487;SAS_AF=0.4888;AA=A|||;VT=SNP
6	32604384	rs62404085	G	A	100	PASS	AC=238;AF=0.047524;AN=5008;NS=2504;DP=12886;EAS_AF=0.005;AMR_AF=0.0548;AFR_AF=0.0492;EUR_AF=0.0636;SAS_AF=0.0675;AA=G|||;VT=SNP
6	32604933	rs115872586	G	A	100	PASS	AC=306;AF=0.0611022;AN=5008;NS=2504;DP=14195;EAS_AF=0.0813;AMR_AF=0.0634;AFR_AF=0.0756;EUR_AF=0.0358;SAS_AF=0.045;AA=G|||;VT=SNP
6	32604963	rs9272408	A	G	100	PASS	AC=689;AF=0.13758;AN=5008;NS=2504;DP=13987;EAS_AF=0.0843;AMR_AF=0.196;AFR_AF=0.1566;EUR_AF=0.174;SAS_AF=0.0879;AA=A|||;VT=SNP
6	32604976	rs551578488	C	G	100	PASS	AC=218;AF=0.0435304;AN=5008;NS=2504;DP=13256;EAS_AF=0.1548;AMR_AF=0.0576;AFR_AF=0;EUR_AF=0.0109;SAS_AF=0.0112;AA=C|||;VT=SNP
6	32604987	rs9272413	T	C	100	PASS	AC=734;AF=0.146565;AN=5008;NS=2504;DP=12686;EAS_AF=0.0863;AMR_AF=0.2046;AFR_AF=0.1717;EUR_AF=0.1849;SAS_AF=0.0941;AA=T|||;VT=SNP
6	32604994	rs9272414	A	T	100	PASS	AC=1084;AF=0.216454;AN=5008;NS=2504;DP=12498;EAS_AF=0.1786;AMR_AF=0.2752;AFR_AF=0.2534;EUR_AF=0.2336;SAS_AF=0.1462;AA=a|||;VT=SNP
6	32605067	rs28383344	C	G	100	PASS	AC=582;AF=0.116214;AN=5008;NS=2504;DP=13625;EAS_AF=0.0437;AMR_AF=0.1066;AFR_AF=0.0968;EUR_AF=0.1402;SAS_AF=0.1994;AA=C|||;VT=SNP
6	32605078	rs9272417	A	G	100	PASS	AC=649;AF=0.129593;AN=5008;NS=2504;DP=14392;EAS_AF=0.125;AMR_AF=0.2176;AFR_AF=0.0976;EUR_AF=0.1571;SAS_AF=0.0869;AA=A|||;VT=SNP
6	32605189	rs9272426	A	G	100	PASS	AC=1996;AF=0.398562;AN=5008;NS=2504;DP=13124;EAS_AF=0.4524;AMR_AF=0.5692;AFR_AF=0.3593;EUR_AF=0.4195;SAS_AF=0.2536;AA=A|||;VT=SNP
6	32605204	rs200004305	A	G	100	PASS	AC=271;AF=0.0541134;AN=5008;NS=2504;DP=13112;EAS_AF=0.0526;AMR_AF=0.0591;AFR_AF=0.0772;EUR_AF=0.0348;SAS_AF=0.0409;AA=A|||;VT=SNP
6	32605257	rs1047989	C	A	100	PASS	AC=2363;AF=0.471845;AN=5008;NS=2504;DP=14810;EAS_AF=0.4345;AMR_AF=0.6196;AFR_AF=0.407;EUR_AF=0.5358;SAS_AF=0.4274;AA=.|||;VT=SNP;EX_TARGET
6	32605274	rs1130034	T	C	100	PASS	AC=2809;AF=0.560903;AN=5008;NS=2504;DP=15087;EAS_AF=0.5446;AMR_AF=0.7104;AFR_AF=0.5166;EUR_AF=0.5964;SAS_AF=0.4949;AA=.|||;VT=SNP;EX_TARGET
6	32605284	rs12722039	G	A	100	PASS	AC=397;AF=0.0792732;AN=5008;NS=2504;DP=15653;EAS_AF=0.1131;AMR_AF=0.0317;AFR_AF=0.0734;EUR_AF=0.0417;SAS_AF=0.1247;AA=.|||;VT=SNP;EX_TARGET
6	32605295	rs1129735	C	T	100	PASS	AC=1659;AF=0.33127;AN=5008;NS=2504;DP=15856;EAS_AF=0.4087;AMR_AF=0.3963;AFR_AF=0.2057;EUR_AF=0.337;SAS_AF=0.3691;AA=.|||;VT=SNP;EX_TARGET
6	32605309	rs12722042	A	G	100	PASS	AC=398;AF=0.0794728;AN=5008;NS=2504;DP=15319;EAS_AF=0.1131;AMR_AF=0.0317;AFR_AF=0.0734;EUR_AF=0.0417;SAS_AF=0.1258;AA=.|||;VT=SNP;EX_TARGET
6	32605371	rs9272440	G	C	100	PASS	AC=750;AF=0.14976;AN=5008;NS=2504;DP=12185;EAS_AF=0.0942;AMR_AF=0.2032;AFR_AF=0.1679;EUR_AF=0.1839;SAS_AF=0.1094;AA=.|||;VT=SNP
6	32605380	rs9272441	T	G	100	PASS	AC=2780;AF=0.555112;AN=5008;NS=2504;DP=11907;EAS_AF=0.5417;AMR_AF=0.7003;AFR_AF=0.5121;EUR_AF=0.5905;SAS_AF=0.4877;AA=.|||;VT=SNP
6	32605423	rs9272446	T	C	100	PASS	AC=1233;AF=0.246206;AN=5008;NS=2504;DP=11272;EAS_AF=0.2153;AMR_AF=0.2896;AFR_AF=0.295;EUR_AF=0.2475;SAS_AF=0.18;AA=.|||;VT=SNP
6	32605437	rs7751376	C	G	100	PASS	AC=2719;AF=0.542931;AN=5008;NS=2504;DP=11187;EAS_AF=0.5347;AMR_AF=0.6974;AFR_AF=0.4932;EUR_AF=0.5726;SAS_AF=0.4785;AA=.|||;VT=SNP
6	32605439	rs9272448	A	T	100	PASS	AC=1222;AF=0.24401;AN=5008;NS=2504;DP=11344;EAS_AF=0.2133;AMR_AF=0.2867;AFR_AF=0.2927;EUR_AF=0.2485;SAS_AF=0.1748;AA=.|||;VT=SNP
6	32605478	rs9272450	C	T	100	PASS	AC=1266;AF=0.252796;AN=5008;NS=2504;DP=11562;EAS_AF=0.2192;AMR_AF=0.3069;AFR_AF=0.2958;EUR_AF=0.2654;SAS_AF=0.1779;AA=.|||;VT=SNP
6	32605501	rs9272451	C	G	100	PASS	AC=1787;AF=0.356829;AN=5008;NS=2504;DP=11515;EAS_AF=0.4236;AMR_AF=0.4207;AFR_AF=0.2943;EUR_AF=0.3549;SAS_AF=0.3292;AA=.|||;VT=SNP
6	32605525	rs9272454	C	T	100	PASS	AC=3051;AF=0.609225;AN=5008;NS=2504;DP=11779;EAS_AF=0.6409;AMR_AF=0.7277;AFR_AF=0.5862;EUR_AF=0.6233;SAS_AF=0.5092;AA=.|||;VT=SNP
6	32605558	rs9272458	G	A	100	PASS	AC=4013;AF=0.801318;AN=5008;NS=2504;DP=11998;EAS_AF=0.7837;AMR_AF=0.9164;AFR_AF=0.7648;EUR_AF=0.8579;SAS_AF=0.729;AA=.|||;VT=SNP
6	32605609	rs9272461	G	A	100	PASS	AC=877;AF=0.17512;AN=5008;NS=2504;DP=13027;EAS_AF=0.2758;AMR_AF=0.2853;AFR_AF=0.1006;EUR_AF=0.169;SAS_AF=0.1002;AA=.|||;VT=SNP
6	32605620	rs9272462	G	A	100	PASS	AC=895;AF=0.178714;AN=5008;NS=2504;DP=12650;EAS_AF=0.1151;AMR_AF=0.2349;AFR_AF=0.2073;EUR_AF=0.2227;SAS_AF=0.1207;AA=.|||;VT=SNP
6	32605713	rs9272469	A	C	100	PASS	AC=749;AF=0.149561;AN=5008;NS=2504;DP=8977;EAS_AF=0.0923;AMR_AF=0.196;AFR_AF=0.18;EUR_AF=0.1859;SAS_AF=0.0971;AA=.|||;VT=SNP
6	32605825	rs28383348	G	A	100	PASS	AC=581;AF=0.116014;AN=5008;NS=2504;DP=13061;EAS_AF=0.0437;AMR_AF=0.1066;AFR_AF=0.0961;EUR_AF=0.1412;SAS_AF=0.1984;AA=.|||;VT=SNP
6	32605884	rs2187668	C	T	100	PASS	AC=389;AF=0.0776757;AN=5008;NS=2504;DP=13974;EAS_AF=0.0516;AMR_AF=0.1182;AFR_AF=0.0537;EUR_AF=0.1064;SAS_AF=0.0787;AA=.|||;VT=SNP
6	32605904	rs116178934	A	T	100	PASS	AC=404;AF=0.0806709;AN=5008;NS=2504;DP=14183;EAS_AF=0.1042;AMR_AF=0.0793;AFR_AF=0.1006;EUR_AF=0.0517;SAS_AF=0.0603;AA=.|||;VT=SNP
6	32606002	rs9272487	C	T	100	PASS	AC=1056;AF=0.210863;AN=5008;NS=2504;DP=11430;EAS_AF=0.1677;AMR_AF=0.2709;AFR_AF=0.2526;EUR_AF=0.2256;SAS_AF=0.1411;AA=.|||;VT=SNP
6	32606052	rs9272492	T	G	100	PASS	AC=1547;AF=0.308906;AN=5008;NS=2504;DP=11932;EAS_AF=0.3353;AMR_AF=0.4121;AFR_AF=0.211;EUR_AF=0.333;SAS_AF=0.316;AA=.|||;VT=SNP
6	32606643	rs9272532	C	A	100	PASS	AC=418;AF=0.0834665;AN=5008;NS=2504;DP=13487;EAS_AF=0.0665;AMR_AF=0.1124;AFR_AF=0.087;EUR_AF=0.1054;SAS_AF=0.0532;AA=.|||;VT=SNP
6	32606695	rs28435909	T	C	100	PASS	AC=746;AF=0.148962;AN=5008;NS=2504;DP=15152;EAS_AF=0.1458;AMR_AF=0.0922;AFR_AF=0.1445;EUR_AF=0.1262;SAS_AF=0.2219;AA=.|||;VT=SNP
6	32606742	rs74379225	A	G	100	PASS	AC=265;AF=0.0529153;AN=5008;NS=2504;DP=13995;EAS_AF=0.005;AMR_AF=0.0576;AFR_AF=0.0567;EUR_AF=0.0726;SAS_AF=0.0736;AA=.|||;VT=SNP
6	32606756	rs9272535	G	A	100	PASS	AC=763;AF=0.152356;AN=5008;NS=2504;DP=13293;EAS_AF=0.0744;AMR_AF=0.1816;AFR_AF=0.2201;EUR_AF=0.1123;SAS_AF=0.1616;AA=.|||;VT=SNP
6	32606773	rs9272536	G	T	100	PASS	AC=499;AF=0.0996406;AN=5008;NS=2504;DP=12148;EAS_AF=0.0655;AMR_AF=0.1398;AFR_AF=0.1309;EUR_AF=0.1044;SAS_AF=0.0593;AA=.|||;VT=SNP
6	32606912	rs28383364	A	G	100	PASS	AC=872;AF=0.174121;AN=5008;NS=2504;DP=11765;EAS_AF=0.0437;AMR_AF=0.1744;AFR_AF=0.1573;EUR_AF=0.2296;SAS_AF=0.274;AA=.|||;VT=SNP
6	32606941	rs9272546	T	C	100	PASS	AC=2610;AF=0.521166;AN=5008;NS=2504;DP=12027;EAS_AF=0.4692;AMR_AF=0.7147;AFR_AF=0.4584;EUR_AF=0.5696;SAS_AF=0.4724;AA=.|||;VT=SNP
6	32606962	rs9272548	T	C	100	PASS	AC=642;AF=0.128195;AN=5008;NS=2504;DP=12061;EAS_AF=0.1091;AMR_AF=0.1787;AFR_AF=0.1604;EUR_AF=0.1272;SAS_AF=0.0695;AA=.|||;VT=SNP
6	32606963	rs4713557	G	A	100	PASS	AC=416;AF=0.0830671;AN=5008;NS=2504;DP=12075;EAS_AF=0.0565;AMR_AF=0.1182;AFR_AF=0.0998;EUR_AF=0.0994;SAS_AF=0.046;AA=.|||;VT=SNP
6	32606970	rs9272550	G	A	100	PASS	AC=656;AF=0.13099;AN=5008;NS=2504;DP=12084;EAS_AF=0.1151;AMR_AF=0.1758;AFR_AF=0.1641;EUR_AF=0.1312;SAS_AF=0.0706;AA=.|||;VT=SNP
6	32606978	rs9272552	G	A	100	PASS	AC=663;AF=0.132388;AN=5008;NS=2504;DP=11974;EAS_AF=0.1171;AMR_AF=0.1787;AFR_AF=0.1649;EUR_AF=0.1332;SAS_AF=0.0706;AA=.|||;VT=SNP
6	32607008	rs9272553	G	T	100	PASS	AC=2291;AF=0.457468;AN=5008;NS=2504;DP=11384;EAS_AF=0.4435;AMR_AF=0.6297;AFR_AF=0.3971;EUR_AF=0.495;SAS_AF=0.3926;AA=.|||;VT=SNP
6	32607026	rs9272554	A	G	100	PASS	AC=769;AF=0.153554;AN=5008;NS=2504;DP=11069;EAS_AF=0.125;AMR_AF=0.2003;AFR_AF=0.2012;EUR_AF=0.1451;SAS_AF=0.0941;AA=.|||;VT=SNP
6	32607048	rs9272557	T	C	100	PASS	AC=771;AF=0.153954;AN=5008;NS=2504;DP=11779;EAS_AF=0.121;AMR_AF=0.1988;AFR_AF=0.205;EUR_AF=0.1441;SAS_AF=0.0971;AA=.|||;VT=SNP
6	32607124	rs9272559	T	C	100	PASS	AC=770;AF=0.153754;AN=5008;NS=2504;DP=11877;EAS_AF=0.1081;AMR_AF=0.2075;AFR_AF=0.1997;EUR_AF=0.1511;SAS_AF=0.1033;AA=.|||;VT=SNP
6	32607140	rs9272560	T	C	100	PASS	AC=485;AF=0.096845;AN=5008;NS=2504;DP=11275;EAS_AF=0.0506;AMR_AF=0.1354;AFR_AF=0.1271;EUR_AF=0.1153;SAS_AF=0.0573;AA=.|||;VT=SNP
6	32607225	rs9272569	G	T	100	PASS	AC=431;AF=0.0860623;AN=5008;NS=2504;DP=9696;EAS_AF=0.0476;AMR_AF=0.1254;AFR_AF=0.1127;EUR_AF=0.0974;SAS_AF=0.0501;AA=.|||;VT=SNP
6	32607230	rs9272570	G	A	100	PASS	AC=710;AF=0.141773;AN=5008;NS=2504;DP=9683;EAS_AF=0.1121;AMR_AF=0.196;AFR_AF=0.1846;EUR_AF=0.1352;SAS_AF=0.0828;AA=.|||;VT=SNP
6	32607264	rs75074972	A	G	100	PASS	AC=293;AF=0.0585064;AN=5008;NS=2504;DP=10636;EAS_AF=0.0714;AMR_AF=0.0749;AFR_AF=0.0711;EUR_AF=0.0408;SAS_AF=0.0348;AA=.|||;VT=SNP
6	32607325	rs9272577	G	A	100	PASS	AC=1081;AF=0.215855;AN=5008;NS=2504;DP=14391;EAS_AF=0.1835;AMR_AF=0.2824;AFR_AF=0.2648;EUR_AF=0.2147;SAS_AF=0.137;AA=.|||;VT=SNP
6	32607350	rs114612036	T	C	100	PASS	AC=430;AF=0.0858626;AN=5008;NS=2504;DP=15876;EAS_AF=0.1071;AMR_AF=0.0965;AFR_AF=0.0998;EUR_AF=0.0547;SAS_AF=0.0695;AA=.|||;VT=SNP
6	32607356	rs17426565	G	A	100	PASS	AC=386;AF=0.0770767;AN=5008;NS=2504;DP=15830;EAS_AF=0.0536;AMR_AF=0.1138;AFR_AF=0.059;EUR_AF=0.1362;SAS_AF=0.0389;AA=.|||;VT=SNP
6	32607368	rs28383383	T	C	100	PASS	AC=1279;AF=0.255391;AN=5008;NS=2504;DP=15874;EAS_AF=0.2639;AMR_AF=0.3415;AFR_AF=0.171;EUR_AF=0.2863;SAS_AF=0.2679;AA=.|||;VT=SNP
6	32607453	rs9272583	C	T	100	PASS	AC=2380;AF=0.47524;AN=5008;NS=2504;DP=12654;EAS_AF=0.4504;AMR_AF=0.6297;AFR_AF=0.4569;EUR_AF=0.505;SAS_AF=0.3855;AA=.|||;VT=SNP
6	32607477	rs9272585	G	A	100	PASS	AC=1148;AF=0.229233;AN=5008;NS=2504;DP=12337;EAS_AF=0.1766;AMR_AF=0.3156;AFR_AF=0.2799;EUR_AF=0.2356;SAS_AF=0.1472;AA=.|||;VT=SNP
6	32607611	rs9272598	G	T	100	PASS	AC=2144;AF=0.428115;AN=5008;NS=2504;DP=12299;EAS_AF=0.3819;AMR_AF=0.6052;AFR_AF=0.3926;EUR_AF=0.4742;SAS_AF=0.3507;AA=.|||;VT=SNP
6	32607650	rs9272600	C	A	100	PASS	AC=773;AF=0.154353;AN=5008;NS=2504;DP=12368;EAS_AF=0.1042;AMR_AF=0.2147;AFR_AF=0.1755;EUR_AF=0.1849;SAS_AF=0.1033;AA=.|||;VT=SNP
6	32607652	rs9272601	A	T	100	PASS	AC=2218;AF=0.442891;AN=5008;NS=2504;DP=12395;EAS_AF=0.4048;AMR_AF=0.6196;AFR_AF=0.4047;EUR_AF=0.4811;SAS_AF=0.3691;AA=.|||;VT=SNP
6	32607659	rs28383391	C	T	100	PASS	AC=1173;AF=0.234225;AN=5008;NS=2504;DP=12296;EAS_AF=0.2361;AMR_AF=0.3501;AFR_AF=0.1573;EUR_AF=0.2624;SAS_AF=0.2249;AA=.|||;VT=SNP
6	32607660	rs28383392	A	G	100	PASS	AC=1173;AF=0.234225;AN=5008;NS=2504;DP=12409;EAS_AF=0.2361;AMR_AF=0.3501;AFR_AF=0.1573;EUR_AF=0.2624;SAS_AF=0.2249;AA=.|||;VT=SNP
6	32607666	rs9272602	G	A	100	PASS	AC=2234;AF=0.446086;AN=5008;NS=2504;DP=12372;EAS_AF=0.4067;AMR_AF=0.621;AFR_AF=0.4062;EUR_AF=0.4901;SAS_AF=0.3712;AA=.|||;VT=SNP
6	32607722	rs9272604	G	A	100	PASS	AC=1153;AF=0.230232;AN=5008;NS=2504;DP=13086;EAS_AF=0.1905;AMR_AF=0.2968;AFR_AF=0.2723;EUR_AF=0.2356;SAS_AF=0.1616;AA=.|||;VT=SNP
6	32607728	rs9272605	A	G	100	PASS	AC=843;AF=0.168331;AN=5008;NS=2504;DP=12972;EAS_AF=0.1161;AMR_AF=0.2349;AFR_AF=0.1936;EUR_AF=0.1948;SAS_AF=0.1135;AA=.|||;VT=SNP
6	32607735	rs9272607	G	A	100	PASS	AC=2396;AF=0.478435;AN=5008;NS=2504;DP=12988;EAS_AF=0.4663;AMR_AF=0.6412;AFR_AF=0.4372;EUR_AF=0.5119;SAS_AF=0.3967;AA=.|||;VT=SNP
6	32607829	rs9272613	A	G	100	PASS	AC=2607;AF=0.520567;AN=5008;NS=2504;DP=16904;EAS_AF=0.4861;AMR_AF=0.6787;AFR_AF=0.4803;EUR_AF=0.5636;SAS_AF=0.454;AA=.|||;VT=SNP
6	32607853	rs41269945	A	T	100	PASS	AC=796;AF=0.158946;AN=5008;NS=2504;DP=17379;EAS_AF=0.2381;AMR_AF=0.2666;AFR_AF=0.0923;EUR_AF=0.1531;SAS_AF=0.0971;AA=.|||;VT=SNP
6	32607872	rs28383399	A	G	100	PASS	AC=579;AF=0.115615;AN=5008;NS=2504;DP=17342;EAS_AF=0.0446;AMR_AF=0.1052;AFR_AF=0.0953;EUR_AF=0.1451;SAS_AF=0.1933;AA=.|||;VT=SNP
6	32607882	rs9272615	G	A	100	PASS	AC=1187;AF=0.237021;AN=5008;NS=2504;DP=16968;EAS_AF=0.1885;AMR_AF=0.3055;AFR_AF=0.2799;EUR_AF=0.2604;SAS_AF=0.1564;AA=.|||;VT=SNP
6	32607926	rs9272617	T	G	100	PASS	AC=2422;AF=0.483626;AN=5008;NS=2504;DP=14334;EAS_AF=0.371;AMR_AF=0.6671;AFR_AF=0.4418;EUR_AF=0.5537;SAS_AF=0.454;AA=.|||;VT=SNP
6	32607972	rs9272620	C	T	100	PASS	AC=1009;AF=0.201478;AN=5008;NS=2504;DP=12654;EAS_AF=0.1518;AMR_AF=0.255;AFR_AF=0.267;EUR_AF=0.2038;SAS_AF=0.1237;AA=.|||;VT=SNP
6	32607994	rs9272624	A	G	100	PASS	AC=993;AF=0.198283;AN=5008;NS=2504;DP=13750;EAS_AF=0.1657;AMR_AF=0.2565;AFR_AF=0.239;EUR_AF=0.2107;SAS_AF=0.1227;AA=.|||;VT=SNP
6	32608014	rs9272625	T	C	100	PASS	AC=2498;AF=0.498802;AN=5008;NS=2504;DP=14491;EAS_AF=0.4722;AMR_AF=0.6686;AFR_AF=0.4486;EUR_AF=0.5417;SAS_AF=0.4294;AA=.|||;VT=SNP
6	32608077	rs17426593	T	C	100	PASS	AC=824;AF=0.164537;AN=5008;NS=2504;DP=17528;EAS_AF=0.25;AMR_AF=0.2709;AFR_AF=0.0953;EUR_AF=0.16;SAS_AF=0.0992;AA=.|||;VT=SNP
6	32608096	rs9272629	G	T	100	PASS	AC=2652;AF=0.529553;AN=5008;NS=2504;DP=16961;EAS_AF=0.5069;AMR_AF=0.6859;AFR_AF=0.4834;EUR_AF=0.5696;SAS_AF=0.4632;AA=.|||;VT=SNP
6	32608150	rs9272630	G	A	100	PASS	AC=1233;AF=0.246206;AN=5008;NS=2504;DP=15188;EAS_AF=0.2063;AMR_AF=0.3055;AFR_AF=0.2927;EUR_AF=0.2714;SAS_AF=0.1564;AA=.|||;VT=SNP
6	32608211	rs9272636	T	C	100	PASS	AC=1168;AF=0.233227;AN=5008;NS=2504;DP=12382;EAS_AF=0.2014;AMR_AF=0.3084;AFR_AF=0.2716;EUR_AF=0.2525;SAS_AF=0.1411;AA=.|||;VT=SNP
6	32608216	rs9272639	C	T	100	PASS	AC=1169;AF=0.233427;AN=5008;NS=2504;DP=12539;EAS_AF=0.2014;AMR_AF=0.3069;AFR_AF=0.2716;EUR_AF=0.2525;SAS_AF=0.1431;AA=.|||;VT=SNP
6	32608221	rs9272640	T	C	100	PASS	AC=852;AF=0.170128;AN=5008;NS=2504;DP=12912;EAS_AF=0.1181;AMR_AF=0.2305;AFR_AF=0.1997;EUR_AF=0.2078;SAS_AF=0.1022;AA=.|||;VT=SNP
6	32608251	rs28383408	C	G	100	PASS	AC=1263;AF=0.252196;AN=5008;NS=2504;DP=12716;EAS_AF=0.255;AMR_AF=0.3357;AFR_AF=0.1747;EUR_AF=0.2783;SAS_AF=0.2679;AA=.|||;VT=SNP
6	32608269	rs41269955	G	A	100	PASS	AC=686;AF=0.136981;AN=5008;NS=2504;DP=11421;EAS_AF=0.2093;AMR_AF=0.2334;AFR_AF=0.0772;EUR_AF=0.1412;SAS_AF=0.0706;AA=.|||;VT=SNP
6	32608417	rs28383413	G	A	100	PASS	AC=1354;AF=0.270367;AN=5008;NS=2504;DP=14533;EAS_AF=0.2907;AMR_AF=0.3516;AFR_AF=0.1876;EUR_AF=0.2922;SAS_AF=0.2812;AA=.|||;VT=SNP
6	32608473	rs28383415	G	A	100	PASS	AC=1237;AF=0.247005;AN=5008;NS=2504;DP=12992;EAS_AF=0.256;AMR_AF=0.3228;AFR_AF=0.174;EUR_AF=0.2694;SAS_AF=0.2597;AA=.|||;VT=SNP
6	32608478	rs34141382	T	C	100	PASS	AC=683;AF=0.136382;AN=5008;NS=2504;DP=12783;EAS_AF=0.2113;AMR_AF=0.2205;AFR_AF=0.0794;EUR_AF=0.1352;SAS_AF=0.0777;AA=.|||;VT=SNP
6	32608524	rs9272648	T	C	100	PASS	AC=925;AF=0.184704;AN=5008;NS=2504;DP=11390;EAS_AF=0.121;AMR_AF=0.2522;AFR_AF=0.208;EUR_AF=0.2276;SAS_AF=0.1268;AA=.|||;VT=SNP
6	32608610	rs9272655	T	C	100	PASS	AC=1098;AF=0.219249;AN=5008;NS=2504;DP=8196;EAS_AF=0.1885;AMR_AF=0.3012;AFR_AF=0.2458;EUR_AF=0.2326;SAS_AF=0.1431;AA=.|||;VT=SNP
6	32608655	rs9272657	G	A	100	PASS	AC=1146;AF=0.228834;AN=5008;NS=2504;DP=10085;EAS_AF=0.2034;AMR_AF=0.3069;AFR_AF=0.2534;EUR_AF=0.2445;SAS_AF=0.1503;AA=.|||;VT=SNP
6	32608821	rs4286817	A	G	100	PASS	AC=3872;AF=0.773163;AN=5008;NS=2504;DP=11949;EAS_AF=0.7004;AMR_AF=0.8977;AFR_AF=0.7549;EUR_AF=0.8429;SAS_AF=0.7127;AA=.|||;VT=SNP
6	32608858	rs4455710	C	T	100	PASS	AC=1718;AF=0.343051;AN=5008;NS=2504;DP=11526;EAS_AF=0.2103;AMR_AF=0.5144;AFR_AF=0.3964;EUR_AF=0.4423;SAS_AF=0.184;AA=.|||;VT=SNP
6	32608886	rs36151380	T	C	100	PASS	AC=471;AF=0.0940495;AN=5008;NS=2504;DP=11033;EAS_AF=0.1379;AMR_AF=0.1628;AFR_AF=0.0537;EUR_AF=0.0984;SAS_AF=0.0501;AA=.|||;VT=SNP
6	32608907	rs9272677	C	A	100	PASS	AC=1429;AF=0.285343;AN=5008;NS=2504;DP=10865;EAS_AF=0.248;AMR_AF=0.3703;AFR_AF=0.3283;EUR_AF=0.2893;SAS_AF=0.2014;AA=.|||;VT=SNP
6	32608915	rs9272678	T	C	100	PASS	AC=2007;AF=0.400759;AN=5008;NS=2504;DP=10690;EAS_AF=0.4256;AMR_AF=0.5605;AFR_AF=0.3933;EUR_AF=0.4095;SAS_AF=0.2628;AA=.|||;VT=SNP
6	32608932	rs9272680	G	T	100	PASS	AC=1430;AF=0.285543;AN=5008;NS=2504;DP=10857;EAS_AF=0.2401;AMR_AF=0.3689;AFR_AF=0.3313;EUR_AF=0.2922;SAS_AF=0.2045;AA=.|||;VT=SNP
6	32608967	rs78496075	A	G	100	PASS	AC=589;AF=0.117612;AN=5008;NS=2504;DP=10875;EAS_AF=0.1369;AMR_AF=0.0793;AFR_AF=0.0469;EUR_AF=0.0706;SAS_AF=0.2689;AA=.|||;VT=SNP
6	32608998	rs34763586	T	C	100	PASS	AC=807;AF=0.161142;AN=5008;NS=2504;DP=12940;EAS_AF=0.2589;AMR_AF=0.2579;AFR_AF=0.0908;EUR_AF=0.1581;SAS_AF=0.09;AA=.|||;VT=SNP
6	32609038	rs28383438	C	T	100	PASS	AC=569;AF=0.113618;AN=5008;NS=2504;DP=16498;EAS_AF=0.0437;AMR_AF=0.1023;AFR_AF=0.0953;EUR_AF=0.1372;SAS_AF=0.1943;AA=.|||;VT=SNP;EX_TARGET
6	32609046	rs28383440	C	T	100	PASS	AC=549;AF=0.109625;AN=5008;NS=2504;DP=17030;EAS_AF=0.0427;AMR_AF=0.0951;AFR_AF=0.0915;EUR_AF=0.1342;SAS_AF=0.1881;AA=.|||;VT=SNP;EX_TARGET
6	32609094	rs550717566	C	T	100	PASS	AC=1698;AF=0.339058;AN=5008;NS=2504;DP=17899;EAS_AF=0.4514;AMR_AF=0.3991;AFR_AF=0.239;EUR_AF=0.2684;SAS_AF=0.3885;AA=.|||;VT=SNP;EX_TARGET
6	32609097	rs553033826	T	C	100	PASS	AC=967;AF=0.193091;AN=5008;NS=2504;DP=17644;EAS_AF=0.1339;AMR_AF=0.2522;AFR_AF=0.2171;EUR_AF=0.2396;SAS_AF=0.1319;AA=.|||;VT=SNP;EX_TARGET
6	32609105	rs1129740	G	A	100	PASS	AC=2620;AF=0.523163;AN=5008;NS=2504;DP=16991;EAS_AF=0.4623;AMR_AF=0.6758;AFR_AF=0.503;EUR_AF=0.5547;SAS_AF=0.4724;AA=.|||;VT=SNP;EX_TARGET
6	32609106	rs3205916	T	C	100	PASS	AC=1180;AF=0.235623;AN=5008;NS=2504;DP=16958;EAS_AF=0.2014;AMR_AF=0.33;AFR_AF=0.174;EUR_AF=0.2505;SAS_AF=0.272;AA=.|||;VT=SNP;EX_TARGET
6	32609126	rs1071630	T	C	100	PASS	AC=2770;AF=0.553115;AN=5008;NS=2504;DP=15988;EAS_AF=0.5446;AMR_AF=0.6974;AFR_AF=0.5076;EUR_AF=0.5964;SAS_AF=0.4765;AA=.|||;VT=SNP;EX_TARGET
6	32609173	rs10093	C	G	100	PASS	AC=2020;AF=0.403355;AN=5008;NS=2504;DP=13590;EAS_AF=0.4216;AMR_AF=0.4827;AFR_AF=0.2958;EUR_AF=0.4483;SAS_AF=0.4274;AA=.|||;VT=SNP;EX_TARGET
6	32609192	rs1142323	A	G	100	PASS	AC=1419;AF=0.283347;AN=5008;NS=2504;DP=13238;EAS_AF=0.246;AMR_AF=0.3487;AFR_AF=0.3275;EUR_AF=0.3002;SAS_AF=0.1984;AA=.|||;VT=SNP;EX_TARGET
6	32609339	rs79034180	T	C	100	PASS	AC=106;AF=0.0211661;AN=5008;NS=2504;DP=12234;EAS_AF=0.0635;AMR_AF=0.0418;AFR_AF=0;EUR_AF=0.008;SAS_AF=0.0051;AA=.|||;VT=SNP;EX_TARGET
6	32609358	rs28383453	C	T	100	PASS	AC=932;AF=0.186102;AN=5008;NS=2504;DP=12655;EAS_AF=0.1855;AMR_AF=0.2867;AFR_AF=0.1142;EUR_AF=0.2266;SAS_AF=0.1708;AA=.|||;VT=SNP;EX_TARGET
6	32609453	rs28383456	C	T	100	PASS	AC=340;AF=0.0678914;AN=5008;NS=2504;DP=16608;EAS_AF=0.0744;AMR_AF=0.0807;AFR_AF=0.0862;EUR_AF=0.0487;SAS_AF=0.047;AA=.|||;VT=SNP
6	32609525	rs35344500	A	C	100	PASS	AC=916;AF=0.182907;AN=5008;NS=2504;DP=18911;EAS_AF=0.1181;AMR_AF=0.2378;AFR_AF=0.2118;EUR_AF=0.2276;SAS_AF=0.1258;AA=.|||;VT=SNP
6	32609545	rs34965214	C	T	100	PASS	AC=856;AF=0.170927;AN=5008;NS=2504;DP=19333;EAS_AF=0.2738;AMR_AF=0.2738;AFR_AF=0.0961;EUR_AF=0.167;SAS_AF=0.0971;AA=.|||;VT=SNP
6	32609581	rs555685178	C	T	100	PASS	AC=435;AF=0.086861;AN=5008;NS=2504;DP=17447;EAS_AF=0.1091;AMR_AF=0.0865;AFR_AF=0.1051;EUR_AF=0.0596;SAS_AF=0.0675;AA=.|||;VT=SNP
6	32609647	rs9272732	T	G	100	PASS	AC=1442;AF=0.287939;AN=5008;NS=2504;DP=13764;EAS_AF=0.3323;AMR_AF=0.3862;AFR_AF=0.1838;EUR_AF=0.3111;SAS_AF=0.2894;AA=.|||;VT=SNP
6	32609673	rs9272737	G	A	100	PASS	AC=1601;AF=0.319688;AN=5008;NS=2504;DP=13138;EAS_AF=0.3571;AMR_AF=0.4352;AFR_AF=0.2156;EUR_AF=0.34;SAS_AF=0.319;AA=.|||;VT=SNP
6	32609746	rs9272744	C	T	100	PASS	AC=1508;AF=0.301118;AN=5008;NS=2504;DP=17874;EAS_AF=0.3393;AMR_AF=0.3991;AFR_AF=0.2042;EUR_AF=0.3231;SAS_AF=0.3006;AA=.|||;VT=SNP;EX_TARGET
6	32609789	rs568480451	A	G	100	PASS	AC=392;AF=0.0782748;AN=5008;NS=2504;DP=20144;EAS_AF=0.1101;AMR_AF=0.0865;AFR_AF=0.0794;EUR_AF=0.0567;SAS_AF=0.0603;AA=.|||;VT=SNP;EX_TARGET
6	32609806	rs707952	C	T	100	PASS	AC=937;AF=0.187101;AN=5008;NS=2504;DP=18850;EAS_AF=0.12;AMR_AF=0.2392;AFR_AF=0.2209;EUR_AF=0.2286;SAS_AF=0.1309;AA=.|||;VT=SNP;EX_TARGET
6	32609813	rs707951	T	C	100	PASS	AC=3374;AF=0.673722;AN=5008;NS=2504;DP=18159;EAS_AF=0.7024;AMR_AF=0.7767;AFR_AF=0.5605;EUR_AF=0.6759;SAS_AF=0.7219;AA=.|||;VT=SNP;EX_TARGET
6	32610009	rs2308891	C	G	100	PASS	AC=1501;AF=0.29972;AN=5008;NS=2504;DP=13880;EAS_AF=0.3304;AMR_AF=0.3977;AFR_AF=0.2073;EUR_AF=0.3191;SAS_AF=0.3037;AA=.|||;VT=SNP;EX_TARGET
6	32610059	rs34843907	T	G	100	PASS	AC=2791;AF=0.557308;AN=5008;NS=2504;DP=15714;EAS_AF=0.5446;AMR_AF=0.7075;AFR_AF=0.5113;EUR_AF=0.5964;SAS_AF=0.4857;AA=.|||;VT=SNP;EX_TARGET
6	32610075	rs35975014	A	G	100	PASS	AC=495;AF=0.0988419;AN=5008;NS=2504;DP=15486;EAS_AF=0.1062;AMR_AF=0.0591;AFR_AF=0.0439;EUR_AF=0.0606;SAS_AF=0.2331;AA=.|||;VT=SNP
6	32610122	rs115691564	C	T	100	PASS	AC=275;AF=0.0549121;AN=5008;NS=2504;DP=13958;EAS_AF=0.0149;AMR_AF=0.0865;AFR_AF=0.1029;EUR_AF=0.0567;SAS_AF=0.0072;AA=.|||;VT=SNP
6	32610150	rs28383465	C	T	100	PASS	AC=962;AF=0.192093;AN=5008;NS=2504;DP=11898;EAS_AF=0.1944;AMR_AF=0.2781;AFR_AF=0.2042;EUR_AF=0.2018;SAS_AF=0.1022;AA=.|||;VT=SNP
6	32610277	rs28383466	A	G	100	PASS	AC=569;AF=0.113618;AN=5008;NS=2504;DP=10621;EAS_AF=0.0437;AMR_AF=0.1009;AFR_AF=0.0953;EUR_AF=0.1402;SAS_AF=0.1922;AA=.|||;VT=SNP
6	32610286	rs201117812	G	A	100	PASS	AC=735;AF=0.146765;AN=5008;NS=2504;DP=11100;EAS_AF=0.1438;AMR_AF=0.183;AFR_AF=0.152;EUR_AF=0.1382;SAS_AF=0.1258;AA=.|||;VT=SNP
6	32610300	rs78712211	C	T	100	PASS	AC=496;AF=0.0990415;AN=5008;NS=2504;DP=11865;EAS_AF=0.1062;AMR_AF=0.0591;AFR_AF=0.0431;EUR_AF=0.0606;SAS_AF=0.2352;AA=.|||;VT=SNP
6	32610371	rs9272782	A	G	100	PASS	AC=1359;AF=0.271366;AN=5008;NS=2504;DP=16495;EAS_AF=0.2272;AMR_AF=0.3271;AFR_AF=0.32;EUR_AF=0.2883;SAS_AF=0.1943;AA=.|||;VT=SNP;EX_TARGET
6	32610378	rs9272783	C	T	100	PASS	AC=1360;AF=0.271565;AN=5008;NS=2504;DP=16686;EAS_AF=0.2272;AMR_AF=0.3271;AFR_AF=0.3207;EUR_AF=0.2883;SAS_AF=0.1943;AA=.|||;VT=SNP;EX_TARGET
6	32610379	rs9272784	T	A	100	PASS	AC=1360;AF=0.271565;AN=5008;NS=2504;DP=16807;EAS_AF=0.2272;AMR_AF=0.3271;AFR_AF=0.3207;EUR_AF=0.2883;SAS_AF=0.1943;AA=.|||;VT=SNP;EX_TARGET
6	32610401	rs9272785	G	A	100	PASS	AC=859;AF=0.171526;AN=5008;NS=2504;DP=16922;EAS_AF=0.2738;AMR_AF=0.2738;AFR_AF=0.0968;EUR_AF=0.168;SAS_AF=0.0982;AA=.|||;VT=SNP;EX_TARGET
6	32610403	rs3188543	C	A	100	PASS	AC=1438;AF=0.287141;AN=5008;NS=2504;DP=16897;EAS_AF=0.3175;AMR_AF=0.3804;AFR_AF=0.1929;EUR_AF=0.3082;SAS_AF=0.2955;AA=.|||;VT=SNP;EX_TARGET
6	32610461	rs9260	A	G	100	PASS	AC=4053;AF=0.809305;AN=5008;NS=2504;DP=14435;EAS_AF=0.8145;AMR_AF=0.9049;AFR_AF=0.6899;EUR_AF=0.8241;SAS_AF=0.8824;AA=.|||;VT=SNP;EX_TARGET
6	32610557	rs28400568	G	A	100	PASS	AC=519;AF=0.103634;AN=5008;NS=2504;DP=12250;EAS_AF=0.0417;AMR_AF=0.0965;AFR_AF=0.0817;EUR_AF=0.1372;SAS_AF=0.1677;AA=.|||;VT=SNP;EX_TARGET
6	32610632	rs191032570	T	A	100	PASS	AC=420;AF=0.0838658;AN=5008;NS=2504;DP=11505;EAS_AF=0.1081;AMR_AF=0.0879;AFR_AF=0.1029;EUR_AF=0.0596;SAS_AF=0.0552;AA=.|||;VT=SNP
6	32610683	rs9272840	C	T	100	PASS	AC=1252;AF=0.25;AN=5008;NS=2504;DP=11945;EAS_AF=0.2143;AMR_AF=0.3112;AFR_AF=0.2943;EUR_AF=0.2734;SAS_AF=0.1595;AA=.|||;VT=SNP
6	32610781	rs547306579	C	T	100	PASS	AC=1177;AF=0.235024;AN=5008;NS=2504;DP=11323;EAS_AF=0.2103;AMR_AF=0.3184;AFR_AF=0.261;EUR_AF=0.2465;SAS_AF=0.1544;AA=.|||;VT=SNP
6	32610786	rs1048645	C	T	100	PASS	AC=1174;AF=0.234425;AN=5008;NS=2504;DP=11225;EAS_AF=0.2093;AMR_AF=0.3156;AFR_AF=0.261;EUR_AF=0.2455;SAS_AF=0.1554;AA=.|||;VT=SNP
6	32610908	rs1142429	C	T	100	PASS	AC=995;AF=0.198682;AN=5008;NS=2504;DP=8916;EAS_AF=0.1776;AMR_AF=0.304;AFR_AF=0.2133;EUR_AF=0.2078;SAS_AF=0.1166;AA=.|||;VT=SNP
6	32610934	rs3667	A	G	100	PASS	AC=901;AF=0.179912;AN=5008;NS=2504;DP=8460;EAS_AF=0.1855;AMR_AF=0.2565;AFR_AF=0.1188;EUR_AF=0.2187;SAS_AF=0.1626;AA=.|||;VT=SNP
6	32610976	rs9492	A	C	100	PASS	AC=704;AF=0.140575;AN=5008;NS=2504;DP=8512;EAS_AF=0.1567;AMR_AF=0.0965;AFR_AF=0.0605;EUR_AF=0.0905;SAS_AF=0.3149;AA=.|||;VT=SNP
6	32610994	rs1130161	C	A	100	PASS	AC=1259;AF=0.251398;AN=5008;NS=2504;DP=8694;EAS_AF=0.3155;AMR_AF=0.3516;AFR_AF=0.1505;EUR_AF=0.3072;SAS_AF=0.1933;AA=.|||;VT=SNP
6	32610997	rs1130162	C	G	100	PASS	AC=921;AF=0.183906;AN=5008;NS=2504;DP=8756;EAS_AF=0.1905;AMR_AF=0.2723;AFR_AF=0.1127;EUR_AF=0.2247;SAS_AF=0.1687;AA=.|||;VT=SNP
6	32611068	rs707947	A	G	100	PASS	AC=925;AF=0.184704;AN=5008;NS=2504;DP=8604;EAS_AF=0.2073;AMR_AF=0.2637;AFR_AF=0.1127;EUR_AF=0.2276;SAS_AF=0.1585;AA=.|||;VT=SNP
6	32611376	rs9272982	G	A	100	PASS	AC=804;AF=0.160543;AN=5008;NS=2504;DP=8554;EAS_AF=0.1339;AMR_AF=0.2075;AFR_AF=0.1959;EUR_AF=0.159;SAS_AF=0.1084;AA=.|||;VT=SNP
6	32611474	rs9272998	G	A	100	PASS	AC=1194;AF=0.238419;AN=5008;NS=2504;DP=8912;EAS_AF=0.2361;AMR_AF=0.3732;AFR_AF=0.1566;EUR_AF=0.2624;SAS_AF=0.2311;AA=.|||;VT=SNP
6	32611537	rs9273007	C	T	100	PASS	AC=1333;AF=0.266174;AN=5008;NS=2504;DP=10662;EAS_AF=0.2917;AMR_AF=0.3689;AFR_AF=0.177;EUR_AF=0.2853;SAS_AF=0.2679;AA=.|||;VT=SNP
6	32611572	rs9273008	T	A	100	PASS	AC=1422;AF=0.283946;AN=5008;NS=2504;DP=12530;EAS_AF=0.3056;AMR_AF=0.3963;AFR_AF=0.1876;EUR_AF=0.3052;SAS_AF=0.2904;AA=.|||;VT=SNP
6	32611590	rs5002178	G	A	100	PASS	AC=3153;AF=0.629593;AN=5008;NS=2504;DP=13172;EAS_AF=0.629;AMR_AF=0.7406;AFR_AF=0.5212;EUR_AF=0.6262;SAS_AF=0.7014;AA=.|||;VT=SNP
6	32611641	rs9273012	A	G	100	PASS	AC=1277;AF=0.254992;AN=5008;NS=2504;DP=14296;EAS_AF=0.2242;AMR_AF=0.3156;AFR_AF=0.2965;EUR_AF=0.2863;SAS_AF=0.1554;AA=.|||;VT=SNP
6	32611964	rs9273042	C	T	100	PASS	AC=1203;AF=0.240216;AN=5008;NS=2504;DP=10523;EAS_AF=0.252;AMR_AF=0.3487;AFR_AF=0.1596;EUR_AF=0.2724;SAS_AF=0.227;AA=.|||;VT=SNP
6	32611971	rs9273044	G	C	100	PASS	AC=1192;AF=0.238019;AN=5008;NS=2504;DP=10655;EAS_AF=0.25;AMR_AF=0.3458;AFR_AF=0.1566;EUR_AF=0.2714;SAS_AF=0.2249;AA=.|||;VT=SNP
6	32611982	rs9273045	A	C	100	PASS	AC=1197;AF=0.239018;AN=5008;NS=2504;DP=10810;EAS_AF=0.255;AMR_AF=0.3487;AFR_AF=0.1558;EUR_AF=0.2734;SAS_AF=0.2219;AA=.|||;VT=SNP
6	32611997	rs36213483	C	T	100	PASS	AC=333;AF=0.0664936;AN=5008;NS=2504;DP=10497;EAS_AF=0.0387;AMR_AF=0.0865;AFR_AF=0.1006;EUR_AF=0.0666;SAS_AF=0.0348;AA=.|||;VT=SNP
6	32612034	rs9273049	C	T	100	PASS	AC=2126;AF=0.424521;AN=5008;NS=2504;DP=10158;EAS_AF=0.4246;AMR_AF=0.6124;AFR_AF=0.3593;EUR_AF=0.4692;SAS_AF=0.3333;AA=.|||;VT=SNP
6	32612037	rs9273051	G	A	100	PASS	AC=981;AF=0.195887;AN=5008;NS=2504;DP=10334;EAS_AF=0.1558;AMR_AF=0.2795;AFR_AF=0.2163;EUR_AF=0.2097;SAS_AF=0.136;AA=.|||;VT=SNP
6	32612084	rs9461787	A	G	100	PASS	AC=430;AF=0.0858626;AN=5008;NS=2504;DP=10643;EAS_AF=0.0437;AMR_AF=0.1095;AFR_AF=0.1248;EUR_AF=0.0994;SAS_AF=0.046;AA=.|||;VT=SNP
6	32612104	rs9273057	C	T	100	PASS	AC=934;AF=0.186502;AN=5008;NS=2504;DP=11146;EAS_AF=0.2133;AMR_AF=0.2709;AFR_AF=0.1082;EUR_AF=0.2286;SAS_AF=0.1616;AA=.|||;VT=SNP
6	32612111	rs9273059	G	A	100	PASS	AC=921;AF=0.183906;AN=5008;NS=2504;DP=11259;EAS_AF=0.2103;AMR_AF=0.268;AFR_AF=0.1059;EUR_AF=0.2276;SAS_AF=0.1575;AA=.|||;VT=SNP
6	32612161	rs9273062	C	A	100	PASS	AC=964;AF=0.192492;AN=5008;NS=2504;DP=11084;EAS_AF=0.2063;AMR_AF=0.2853;AFR_AF=0.1218;EUR_AF=0.2276;SAS_AF=0.1718;AA=.|||;VT=SNP
6	32612214	rs9273068	T	A	100	PASS	AC=1200;AF=0.239617;AN=5008;NS=2504;DP=8529;EAS_AF=0.1944;AMR_AF=0.3372;AFR_AF=0.2746;EUR_AF=0.2396;SAS_AF=0.1697;AA=.|||;VT=SNP
6	32612251	rs9273071	T	G	100	PASS	AC=803;AF=0.160343;AN=5008;NS=2504;DP=8137;EAS_AF=0.1637;AMR_AF=0.2493;AFR_AF=0.1021;EUR_AF=0.1889;SAS_AF=0.1431;AA=.|||;VT=SNP
6	32612279	rs9273073	T	C	100	PASS	AC=792;AF=0.158147;AN=5008;NS=2504;DP=8383;EAS_AF=0.1696;AMR_AF=0.245;AFR_AF=0.0976;EUR_AF=0.1839;SAS_AF=0.1401;AA=.|||;VT=SNP
6	32612309	rs9273078	T	A	100	PASS	AC=1912;AF=0.381789;AN=5008;NS=2504;DP=7867;EAS_AF=0.3562;AMR_AF=0.562;AFR_AF=0.3419;EUR_AF=0.4155;SAS_AF=0.2996;AA=.|||;VT=SNP
6	32612326	rs9273079	C	T	100	PASS	AC=782;AF=0.15615;AN=5008;NS=2504;DP=7660;EAS_AF=0.1706;AMR_AF=0.2406;AFR_AF=0.0938;EUR_AF=0.1879;SAS_AF=0.1329;AA=.|||;VT=SNP
6	32612336	rs9273081	G	A	100	PASS	AC=1931;AF=0.385583;AN=5008;NS=2504;DP=7511;EAS_AF=0.3571;AMR_AF=0.5634;AFR_AF=0.3472;EUR_AF=0.4225;SAS_AF=0.3027;AA=.|||;VT=SNP
6	32612339	rs9273082	C	T	100	PASS	AC=1936;AF=0.386581;AN=5008;NS=2504;DP=7532;EAS_AF=0.3571;AMR_AF=0.5634;AFR_AF=0.348;EUR_AF=0.4254;SAS_AF=0.3037;AA=.|||;VT=SNP
6	32612343	rs9273083	T	C	100	PASS	AC=1946;AF=0.388578;AN=5008;NS=2504;DP=7687;EAS_AF=0.3571;AMR_AF=0.5677;AFR_AF=0.3495;EUR_AF=0.4284;SAS_AF=0.3057;AA=.|||;VT=SNP
6	32612396	rs9273084	T	C	100	PASS	AC=2233;AF=0.445887;AN=5008;NS=2504;DP=8968;EAS_AF=0.4177;AMR_AF=0.6196;AFR_AF=0.4085;EUR_AF=0.4911;SAS_AF=0.3558;AA=.|||;VT=SNP
6	32612397	rs6927022	A	G	100	PASS	AC=1791;AF=0.357628;AN=5008;NS=2504;DP=9022;EAS_AF=0.3651;AMR_AF=0.5043;AFR_AF=0.2799;EUR_AF=0.3926;SAS_AF=0.3149;AA=.|||;VT=SNP
6	32612417	rs62404117	G	A	100	PASS	AC=275;AF=0.0549121;AN=5008;NS=2504;DP=9891;EAS_AF=0.006;AMR_AF=0.0648;AFR_AF=0.0499;EUR_AF=0.0755;SAS_AF=0.0838;AA=.|||;VT=SNP
6	32612460	rs200930495	G	A	100	PASS	AC=648;AF=0.129393;AN=5008;NS=2504;DP=9450;EAS_AF=0.1369;AMR_AF=0.2046;AFR_AF=0.0787;EUR_AF=0.1521;SAS_AF=0.1135;AA=.|||;VT=SNP
6	32612488	rs9273088	A	C	100	PASS	AC=2064;AF=0.412141;AN=5008;NS=2504;DP=9354;EAS_AF=0.3899;AMR_AF=0.5893;AFR_AF=0.3669;EUR_AF=0.4622;SAS_AF=0.319;AA=.|||;VT=SNP
6	32612601	rs9273105	G	A	100	PASS	AC=2045;AF=0.408347;AN=5008;NS=2504;DP=9260;EAS_AF=0.38;AMR_AF=0.5807;AFR_AF=0.3616;EUR_AF=0.4682;SAS_AF=0.317;AA=.|||;VT=SNP
6	32612620	rs9273107	A	G	100	PASS	AC=705;AF=0.140775;AN=5008;NS=2504;DP=9180;EAS_AF=0.1538;AMR_AF=0.2118;AFR_AF=0.0817;EUR_AF=0.171;SAS_AF=0.1258;AA=.|||;VT=SNP
6	32612627	rs9273109	A	G	100	PASS	AC=1322;AF=0.263978;AN=5008;NS=2504;DP=9264;EAS_AF=0.2123;AMR_AF=0.3674;AFR_AF=0.2837;EUR_AF=0.2823;SAS_AF=0.1984;AA=.|||;VT=SNP
6	32612655	rs9273113	A	G	100	PASS	AC=2002;AF=0.39976;AN=5008;NS=2504;DP=9577;EAS_AF=0.3581;AMR_AF=0.5778;AFR_AF=0.3691;EUR_AF=0.4423;SAS_AF=0.3139;AA=.|||;VT=SNP
6	32612733	rs9273123	G	A	100	PASS	AC=1991;AF=0.397564;AN=5008;NS=2504;DP=10344;EAS_AF=0.3661;AMR_AF=0.5764;AFR_AF=0.3691;EUR_AF=0.4304;SAS_AF=0.3078;AA=.|||;VT=SNP
6	32612793	rs9273131	G	T	100	PASS	AC=1297;AF=0.258986;AN=5008;NS=2504;DP=11344;EAS_AF=0.2321;AMR_AF=0.3516;AFR_AF=0.2799;EUR_AF=0.2634;SAS_AF=0.1881;AA=.|||;VT=SNP
6	32612843	rs9273138	G	T	100	PASS	AC=773;AF=0.154353;AN=5008;NS=2504;DP=12147;EAS_AF=0.1875;AMR_AF=0.2248;AFR_AF=0.0908;EUR_AF=0.1819;SAS_AF=0.1278;AA=.|||;VT=SNP
6	32612915	rs9273144	T	C	100	PASS	AC=840;AF=0.167732;AN=5008;NS=2504;DP=14708;EAS_AF=0.1944;AMR_AF=0.2464;AFR_AF=0.0998;EUR_AF=0.1889;SAS_AF=0.1544;AA=.|||;VT=SNP
6	32613010	rs9273150	T	C	100	PASS	AC=1284;AF=0.25639;AN=5008;NS=2504;DP=12339;EAS_AF=0.2024;AMR_AF=0.3401;AFR_AF=0.3003;EUR_AF=0.2644;SAS_AF=0.1851;AA=.|||;VT=SNP
6	32613011	rs9273151	G	A	100	PASS	AC=1283;AF=0.25619;AN=5008;NS=2504;DP=12309;EAS_AF=0.2024;AMR_AF=0.3401;AFR_AF=0.2995;EUR_AF=0.2644;SAS_AF=0.1851;AA=.|||;VT=SNP
6	32613163	rs9273167	C	A	100	PASS	AC=2108;AF=0.420927;AN=5008;NS=2504;DP=11360;EAS_AF=0.376;AMR_AF=0.5937;AFR_AF=0.3896;EUR_AF=0.4722;SAS_AF=0.3344;AA=.|||;VT=SNP
6	32613273	rs9273175	G	A	100	PASS	AC=1362;AF=0.271965;AN=5008;NS=2504;DP=12472;EAS_AF=0.2312;AMR_AF=0.3372;AFR_AF=0.3154;EUR_AF=0.2843;SAS_AF=0.1963;AA=.|||;VT=SNP
6	32613322	rs9273184	G	A	100	PASS	AC=1193;AF=0.238219;AN=5008;NS=2504;DP=8467;EAS_AF=0.2034;AMR_AF=0.3271;AFR_AF=0.2663;EUR_AF=0.2445;SAS_AF=0.1667;AA=.|||;VT=SNP
6	32613712	rs9273215	G	A	100	PASS	AC=1810;AF=0.361422;AN=5008;NS=2504;DP=6208;EAS_AF=0.3452;AMR_AF=0.5504;AFR_AF=0.3109;EUR_AF=0.4026;SAS_AF=0.2699;AA=.|||;VT=SNP
6	32613747	rs9273217	T	G	100	PASS	AC=1282;AF=0.25599;AN=5008;NS=2504;DP=7114;EAS_AF=0.1994;AMR_AF=0.3775;AFR_AF=0.2648;EUR_AF=0.2714;SAS_AF=0.2004;AA=.|||;VT=SNP
6	32613758	rs9273219	G	A	100	PASS	AC=1264;AF=0.252396;AN=5008;NS=2504;DP=7252;EAS_AF=0.1935;AMR_AF=0.3732;AFR_AF=0.2648;EUR_AF=0.2674;SAS_AF=0.1953;AA=.|||;VT=SNP
6	32613824	rs9273226	C	T	100	PASS	AC=1775;AF=0.354433;AN=5008;NS=2504;DP=7365;EAS_AF=0.3185;AMR_AF=0.5504;AFR_AF=0.3101;EUR_AF=0.3996;SAS_AF=0.2658;AA=.|||;VT=SNP
6	32613976	rs9273237	C	T	100	PASS	AC=1786;AF=0.356629;AN=5008;NS=2504;DP=8344;EAS_AF=0.3175;AMR_AF=0.549;AFR_AF=0.3192;EUR_AF=0.3877;SAS_AF=0.2791;AA=.|||;VT=SNP
6	32613997	rs9273238	A	G	100	PASS	AC=1109;AF=0.221446;AN=5008;NS=2504;DP=8442;EAS_AF=0.1835;AMR_AF=0.3372;AFR_AF=0.2337;EUR_AF=0.2177;SAS_AF=0.1656;AA=.|||;VT=SNP
6	32614037	rs34276369	C	T	100	PASS	AC=949;AF=0.189497;AN=5008;NS=2504;DP=9606;EAS_AF=0.2083;AMR_AF=0.2824;AFR_AF=0.1195;EUR_AF=0.2276;SAS_AF=0.1595;AA=.|||;VT=SNP
6	32614080	rs9273242	T	C	100	PASS	AC=2204;AF=0.440096;AN=5008;NS=2504;DP=8375;EAS_AF=0.4058;AMR_AF=0.6124;AFR_AF=0.41;EUR_AF=0.4771;SAS_AF=0.3558;AA=.|||;VT=SNP
6	32614158	rs114430970	G	A	100	PASS	AC=479;AF=0.095647;AN=5008;NS=2504;DP=7058;EAS_AF=0.128;AMR_AF=0.1628;AFR_AF=0.0537;EUR_AF=0.1103;SAS_AF=0.0562;AA=.|||;VT=SNP
6	32614326	rs9273266	G	A	100	PASS	AC=1803;AF=0.360024;AN=5008;NS=2504;DP=7986;EAS_AF=0.3284;AMR_AF=0.5461;AFR_AF=0.3169;EUR_AF=0.4066;SAS_AF=0.271;AA=.|||;VT=SNP
6	32614334	rs9273268	T	C	100	PASS	AC=1808;AF=0.361022;AN=5008;NS=2504;DP=8028;EAS_AF=0.3294;AMR_AF=0.5461;AFR_AF=0.3185;EUR_AF=0.4076;SAS_AF=0.272;AA=.|||;VT=SNP
6	32614552	rs9273290	C	T	100	PASS	AC=1721;AF=0.34365;AN=5008;NS=2504;DP=6979;EAS_AF=0.3244;AMR_AF=0.5432;AFR_AF=0.292;EUR_AF=0.3807;SAS_AF=0.2536;AA=.|||;VT=SNP
6	32614749	rs17612489	T	A	100	PASS	AC=1716;AF=0.342652;AN=5008;NS=2504;DP=8286;EAS_AF=0.3125;AMR_AF=0.5331;AFR_AF=0.2958;EUR_AF=0.3867;SAS_AF=0.2566;AA=.|||;VT=SNP
6	32614883	rs17612510	C	T	100	PASS	AC=1737;AF=0.346845;AN=5008;NS=2504;DP=8506;EAS_AF=0.3175;AMR_AF=0.5346;AFR_AF=0.2988;EUR_AF=0.3807;SAS_AF=0.274;AA=.|||;VT=SNP
6	32614917	rs28375404	C	T	100	PASS	AC=340;AF=0.0678914;AN=5008;NS=2504;DP=8104;EAS_AF=0.0486;AMR_AF=0.0303;AFR_AF=0.1369;EUR_AF=0.0537;SAS_AF=0.0358;AA=.|||;VT=SNP
6	32614927	rs17612518	G	T	100	PASS	AC=1712;AF=0.341853;AN=5008;NS=2504;DP=7770;EAS_AF=0.3056;AMR_AF=0.5346;AFR_AF=0.2965;EUR_AF=0.3817;SAS_AF=0.2628;AA=.|||;VT=SNP
6	32614938	rs28546328	G	A	100	PASS	AC=587;AF=0.117212;AN=5008;NS=2504;DP=7442;EAS_AF=0.1736;AMR_AF=0.0519;AFR_AF=0.1006;EUR_AF=0.0656;SAS_AF=0.181;AA=.|||;VT=SNP
6	32615312	rs17612548	G	A	100	PASS	AC=2041;AF=0.407548;AN=5008;NS=2504;DP=10595;EAS_AF=0.3909;AMR_AF=0.5922;AFR_AF=0.3525;EUR_AF=0.4493;SAS_AF=0.3252;AA=.|||;VT=SNP
6	32615400	rs17843573	C	T	100	PASS	AC=2525;AF=0.504193;AN=5008;NS=2504;DP=12469;EAS_AF=0.4702;AMR_AF=0.6744;AFR_AF=0.4637;EUR_AF=0.5408;SAS_AF=0.4356;AA=.|||;VT=SNP
6	32615427	rs17843575	C	T	100	PASS	AC=2198;AF=0.438898;AN=5008;NS=2504;DP=10397;EAS_AF=0.376;AMR_AF=0.6239;AFR_AF=0.4191;EUR_AF=0.4751;SAS_AF=0.362;AA=.|||;VT=SNP
6	32615446	rs17612562	T	G	100	PASS	AC=2083;AF=0.415935;AN=5008;NS=2504;DP=9576;EAS_AF=0.3532;AMR_AF=0.6023;AFR_AF=0.3926;EUR_AF=0.4563;SAS_AF=0.3384;AA=.|||;VT=SNP
6	32615458	rs17612576	G	A	100	PASS	AC=2082;AF=0.415735;AN=5008;NS=2504;DP=9550;EAS_AF=0.3542;AMR_AF=0.6009;AFR_AF=0.3926;EUR_AF=0.4563;SAS_AF=0.3374;AA=.|||;VT=SNP
6	32615470	rs17612583	G	A	100	PASS	AC=2229;AF=0.445088;AN=5008;NS=2504;DP=10347;EAS_AF=0.378;AMR_AF=0.6254;AFR_AF=0.4198;EUR_AF=0.4901;SAS_AF=0.3742;AA=.|||;VT=SNP
6	32615510	rs17843577	C	T	100	PASS	AC=2370;AF=0.473243;AN=5008;NS=2504;DP=11151;EAS_AF=0.4345;AMR_AF=0.6499;AFR_AF=0.4357;EUR_AF=0.505;SAS_AF=0.4059;AA=.|||;VT=SNP
6	32615551	rs17843580	A	G	100	PASS	AC=2385;AF=0.476238;AN=5008;NS=2504;DP=11028;EAS_AF=0.4415;AMR_AF=0.6513;AFR_AF=0.4334;EUR_AF=0.507;SAS_AF=0.4141;AA=.|||;VT=SNP
6	32615578	rs17612590	G	A	100	PASS	AC=2042;AF=0.407748;AN=5008;NS=2504;DP=9704;EAS_AF=0.3512;AMR_AF=0.6095;AFR_AF=0.3722;EUR_AF=0.4374;SAS_AF=0.3405;AA=.|||;VT=SNP
6	32615652	rs17843583	A	C	100	PASS	AC=2169;AF=0.433107;AN=5008;NS=2504;DP=10237;EAS_AF=0.372;AMR_AF=0.611;AFR_AF=0.4138;EUR_AF=0.4612;SAS_AF=0.3671;AA=.|||;VT=SNP
6	32615702	rs17612625	A	C	100	PASS	AC=2607;AF=0.520567;AN=5008;NS=2504;DP=14223;EAS_AF=0.497;AMR_AF=0.6686;AFR_AF=0.4818;EUR_AF=0.5666;SAS_AF=0.4448;AA=.|||;VT=SNP
6	32615710	rs17612633	G	C	100	PASS	AC=2607;AF=0.520567;AN=5008;NS=2504;DP=14270;EAS_AF=0.497;AMR_AF=0.6686;AFR_AF=0.4818;EUR_AF=0.5666;SAS_AF=0.4448;AA=.|||;VT=SNP
6	32615945	rs17612712	A	T	100	PASS	AC=1826;AF=0.364617;AN=5008;NS=2504;DP=8734;EAS_AF=0.3383;AMR_AF=0.549;AFR_AF=0.3177;EUR_AF=0.4185;SAS_AF=0.2689;AA=.|||;VT=SNP
6	32615950	rs17843593	T	C	100	PASS	AC=1818;AF=0.363019;AN=5008;NS=2504;DP=8686;EAS_AF=0.3343;AMR_AF=0.549;AFR_AF=0.3162;EUR_AF=0.4175;SAS_AF=0.2679;AA=.|||;VT=SNP
6	32616512	rs553276313	C	A	100	PASS	AC=107;AF=0.0213658;AN=5008;NS=2504;DP=9012;EAS_AF=0.0238;AMR_AF=0.0274;AFR_AF=0.0098;EUR_AF=0.0318;SAS_AF=0.0194;AA=.|||;VT=SNP
6	32618190	rs185774696	C	T	100	PASS	AC=16;AF=0.00319489;AN=5008;NS=2504;DP=9925;EAS_AF=0.002;AMR_AF=0.0014;AFR_AF=0;EUR_AF=0.0119;SAS_AF=0.001;AA=.|||;VT=SNP
6	32618493	rs545361737	G	A	100	PASS	AC=11;AF=0.00219649;AN=5008;NS=2504;DP=5247;EAS_AF=0.003;AMR_AF=0.0058;AFR_AF=0.0008;EUR_AF=0.003;SAS_AF=0;AA=.|||;VT=SNP
6	32619089	rs534331448	T	C	100	PASS	AC=113;AF=0.0225639;AN=5008;NS=2504;DP=5593;EAS_AF=0.003;AMR_AF=0.0216;AFR_AF=0.0613;EUR_AF=0.0109;SAS_AF=0.0031;AA=.|||;VT=SNP
6	32619144	rs575147125	T	G	100	PASS	AC=301;AF=0.0601038;AN=5008;NS=2504;DP=5085;EAS_AF=0.0645;AMR_AF=0.0504;AFR_AF=0.0348;EUR_AF=0.0795;SAS_AF=0.0767;AA=.|||;VT=SNP
6	32619147	rs545686632	G	A	100	PASS	AC=118;AF=0.0235623;AN=5008;NS=2504;DP=5019;EAS_AF=0.0645;AMR_AF=0.0418;AFR_AF=0.0045;EUR_AF=0.0109;SAS_AF=0.0072;AA=.|||;VT=SNP
6	32619229	rs529480034	C	T	100	PASS	AC=119;AF=0.023762;AN=5008;NS=2504;DP=4796;EAS_AF=0.0119;AMR_AF=0.0303;AFR_AF=0.0212;EUR_AF=0.0258;SAS_AF=0.0327;AA=.|||;VT=SNP
6	32619455	rs572019305	A	C	100	PASS	AC=310;AF=0.061901;AN=5008;NS=2504;DP=6847;EAS_AF=0.0595;AMR_AF=0.1225;AFR_AF=0.0265;EUR_AF=0.0805;SAS_AF=0.0501;AA=.|||;VT=SNP
6	32619654	rs28418426	T	C	100	PASS	AC=1777;AF=0.354832;AN=5008;NS=2504;DP=6390;EAS_AF=0.3095;AMR_AF=0.5072;AFR_AF=0.3003;EUR_AF=0.4135;SAS_AF=0.3067;AA=.|||;VT=SNP
6	32619743	rs555603223	A	G	100	PASS	AC=108;AF=0.0215655;AN=5008;NS=2504;DP=6825;EAS_AF=0.0585;AMR_AF=0;AFR_AF=0.0076;EUR_AF=0.005;SAS_AF=0.0348;AA=.|||;VT=SNP
6	32619856	rs374943348	T	A	100	PASS	AC=174;AF=0.0347444;AN=5008;NS=2504;DP=5512;EAS_AF=0.0159;AMR_AF=0.0519;AFR_AF=0.0272;EUR_AF=0.0408;SAS_AF=0.046;AA=.|||;VT=SNP
6	32620283	rs17843604	C	T	100	PASS	AC=2181;AF=0.435503;AN=5008;NS=2504;DP=11717;EAS_AF=0.4315;AMR_AF=0.5922;AFR_AF=0.3593;EUR_AF=0.5338;SAS_AF=0.3303;AA=.|||;VT=SNP
6	32620311	rs17612781	T	C	100	PASS	AC=2279;AF=0.455072;AN=5008;NS=2504;DP=10941;EAS_AF=0.4325;AMR_AF=0.6182;AFR_AF=0.4221;EUR_AF=0.493;SAS_AF=0.3681;AA=.|||;VT=SNP
6	32620344	rs17612788	G	A	100	PASS	AC=2103;AF=0.419928;AN=5008;NS=2504;DP=9660;EAS_AF=0.3968;AMR_AF=0.6023;AFR_AF=0.3767;EUR_AF=0.4553;SAS_AF=0.3364;AA=.|||;VT=SNP
6	32620359	rs17612802	C	T	100	PASS	AC=2180;AF=0.435304;AN=5008;NS=2504;DP=10049;EAS_AF=0.4097;AMR_AF=0.6182;AFR_AF=0.3903;EUR_AF=0.4742;SAS_AF=0.3528;AA=.|||;VT=SNP
6	32620454	rs17843608	A	C	100	PASS	AC=1921;AF=0.383586;AN=5008;NS=2504;DP=9996;EAS_AF=0.3522;AMR_AF=0.5749;AFR_AF=0.3442;EUR_AF=0.4175;SAS_AF=0.2986;AA=.|||;VT=SNP
6	32620469	rs17612816	T	G	100	PASS	AC=1919;AF=0.383187;AN=5008;NS=2504;DP=9912;EAS_AF=0.3512;AMR_AF=0.572;AFR_AF=0.348;EUR_AF=0.4155;SAS_AF=0.2965;AA=.|||;VT=SNP
6	32620536	rs17843612	C	A	100	PASS	AC=1930;AF=0.385383;AN=5008;NS=2504;DP=10445;EAS_AF=0.3542;AMR_AF=0.5778;AFR_AF=0.354;EUR_AF=0.4125;SAS_AF=0.2955;AA=.|||;VT=SNP
6	32620572	rs17612852	G	A	100	PASS	AC=3442;AF=0.6873;AN=5008;NS=2504;DP=5416;EAS_AF=0.6647;AMR_AF=0.8401;AFR_AF=0.6278;EUR_AF=0.7634;SAS_AF=0.6043;AA=.|||;VT=SNP
6	32620622	rs17612858	A	T	100	PASS	AC=2396;AF=0.478435;AN=5008;NS=2504;DP=10745;EAS_AF=0.4841;AMR_AF=0.6455;AFR_AF=0.4251;EUR_AF=0.5169;SAS_AF=0.3865;AA=.|||;VT=SNP
6	32620661	rs17843614	T	G	100	PASS	AC=1985;AF=0.396366;AN=5008;NS=2504;DP=10383;EAS_AF=0.3869;AMR_AF=0.5937;AFR_AF=0.3374;EUR_AF=0.4423;SAS_AF=0.2986;AA=.|||;VT=SNP
6	32620764	rs77062257	A	T	100	PASS	AC=352;AF=0.0702875;AN=5008;NS=2504;DP=9810;EAS_AF=0.0377;AMR_AF=0.0893;AFR_AF=0.1104;EUR_AF=0.0775;SAS_AF=0.0286;AA=.|||;VT=SNP
6	32620775	rs17843619	C	A	100	PASS	AC=1888;AF=0.376997;AN=5008;NS=2504;DP=9762;EAS_AF=0.3492;AMR_AF=0.5793;AFR_AF=0.3306;EUR_AF=0.4175;SAS_AF=0.2832;AA=.|||;VT=SNP
6	32620800	rs17843620	A	G	100	PASS	AC=1524;AF=0.304313;AN=5008;NS=2504;DP=9465;EAS_AF=0.3056;AMR_AF=0.4899;AFR_AF=0.2186;EUR_AF=0.336;SAS_AF=0.2546;AA=.|||;VT=SNP
6	32620838	rs17612900	G	C	100	PASS	AC=1814;AF=0.36222;AN=5008;NS=2504;DP=9052;EAS_AF=0.3254;AMR_AF=0.5519;AFR_AF=0.3185;EUR_AF=0.4006;SAS_AF=0.2853;AA=.|||;VT=SNP
6	32620852	rs17612907	G	A	100	PASS	AC=1771;AF=0.353634;AN=5008;NS=2504;DP=8895;EAS_AF=0.3185;AMR_AF=0.5432;AFR_AF=0.3124;EUR_AF=0.3917;SAS_AF=0.272;AA=.|||;VT=SNP
6	32620916	rs74951723	A	T	100	PASS	AC=338;AF=0.067492;AN=5008;NS=2504;DP=10336;EAS_AF=0.0397;AMR_AF=0.0893;AFR_AF=0.1006;EUR_AF=0.0765;SAS_AF=0.0266;AA=.|||;VT=SNP
6	32620976	rs17612928	A	G	100	PASS	AC=1859;AF=0.371206;AN=5008;NS=2504;DP=11736;EAS_AF=0.379;AMR_AF=0.562;AFR_AF=0.3094;EUR_AF=0.4145;SAS_AF=0.2669;AA=.|||;VT=SNP
6	32621333	rs141716116	C	T	100	PASS	AC=206;AF=0.0411342;AN=5008;NS=2504;DP=7981;EAS_AF=0.0188;AMR_AF=0.049;AFR_AF=0.0333;EUR_AF=0.0686;SAS_AF=0.0409;AA=.|||;VT=SNP
6	32621861	rs17613292	G	A	100	PASS	AC=1935;AF=0.386382;AN=5008;NS=2504;DP=9865;EAS_AF=0.3562;AMR_AF=0.5908;AFR_AF=0.3336;EUR_AF=0.4225;SAS_AF=0.3067;AA=.|||;VT=SNP
6	32622103	rs17843692	A	G	100	PASS	AC=1772;AF=0.353834;AN=5008;NS=2504;DP=8809;EAS_AF=0.3274;AMR_AF=0.5576;AFR_AF=0.2995;EUR_AF=0.4026;SAS_AF=0.2597;AA=.|||;VT=SNP
6	32622122	rs17843693	G	A	100	PASS	AC=964;AF=0.192492;AN=5008;NS=2504;DP=8698;EAS_AF=0.247;AMR_AF=0.3329;AFR_AF=0.1051;EUR_AF=0.2018;SAS_AF=0.1452;AA=.|||;VT=SNP
6	32622130	rs17613381	C	T	100	PASS	AC=1774;AF=0.354233;AN=5008;NS=2504;DP=8703;EAS_AF=0.3264;AMR_AF=0.5576;AFR_AF=0.2988;EUR_AF=0.4036;SAS_AF=0.2628;AA=.|||;VT=SNP
6	32622238	rs17843699	A	G	100	PASS	AC=1768;AF=0.353035;AN=5008;NS=2504;DP=8863;EAS_AF=0.3552;AMR_AF=0.5389;AFR_AF=0.295;EUR_AF=0.3956;SAS_AF=0.2536;AA=.|||;VT=SNP
6	32622256	rs17843701	G	T	100	PASS	AC=1712;AF=0.341853;AN=5008;NS=2504;DP=8502;EAS_AF=0.3274;AMR_AF=0.5346;AFR_AF=0.2874;EUR_AF=0.3857;SAS_AF=0.2485;AA=.|||;VT=SNP
6	32622282	rs17613437	T	C	100	PASS	AC=1523;AF=0.304113;AN=5008;NS=2504;DP=7999;EAS_AF=0.2421;AMR_AF=0.464;AFR_AF=0.2769;EUR_AF=0.3569;SAS_AF=0.2372;AA=.|||;VT=SNP
6	32623150	rs3021302	T	C	100	PASS	AC=728;AF=0.145367;AN=5008;NS=2504;DP=10121;EAS_AF=0.1389;AMR_AF=0.1614;AFR_AF=0.1324;EUR_AF=0.166;SAS_AF=0.137;AA=.|||;VT=SNP
6	32623193	rs9273325	G	A	100	PASS	AC=723;AF=0.144369;AN=5008;NS=2504;DP=13067;EAS_AF=0.1339;AMR_AF=0.1671;AFR_AF=0.1293;EUR_AF=0.169;SAS_AF=0.1339;AA=.|||;VT=SNP
6	32623219	rs9273326	T	C	100	PASS	AC=2649;AF=0.528954;AN=5008;NS=2504;DP=13996;EAS_AF=0.5129;AMR_AF=0.6931;AFR_AF=0.4894;EUR_AF=0.5646;SAS_AF=0.4458;AA=.|||;VT=SNP
6	32623242	rs9273329	G	A	100	PASS	AC=2632;AF=0.525559;AN=5008;NS=2504;DP=14469;EAS_AF=0.5069;AMR_AF=0.6888;AFR_AF=0.4902;EUR_AF=0.5606;SAS_AF=0.4407;AA=.|||;VT=SNP
6	32623277	rs56435053	C	T	100	PASS	AC=791;AF=0.157947;AN=5008;NS=2504;DP=12677;EAS_AF=0.249;AMR_AF=0.255;AFR_AF=0.0408;EUR_AF=0.1441;SAS_AF=0.1677;AA=.|||;VT=SNP
6	32623300	rs9273330	C	T	100	PASS	AC=2150;AF=0.429313;AN=5008;NS=2504;DP=10634;EAS_AF=0.376;AMR_AF=0.6124;AFR_AF=0.4175;EUR_AF=0.4642;SAS_AF=0.3344;AA=.|||;VT=SNP
6	32623348	rs9273335	A	G	100	PASS	AC=1874;AF=0.374201;AN=5008;NS=2504;DP=8819;EAS_AF=0.3393;AMR_AF=0.5692;AFR_AF=0.3359;EUR_AF=0.4105;SAS_AF=0.2863;AA=.|||;VT=SNP
6	32623393	rs9273338	A	T	100	PASS	AC=1885;AF=0.376398;AN=5008;NS=2504;DP=9536;EAS_AF=0.3502;AMR_AF=0.5706;AFR_AF=0.3328;EUR_AF=0.4135;SAS_AF=0.2863;AA=.|||;VT=SNP
6	32623430	rs9273339	G	A	100	PASS	AC=1914;AF=0.382188;AN=5008;NS=2504;DP=9775;EAS_AF=0.3571;AMR_AF=0.5692;AFR_AF=0.3328;EUR_AF=0.4235;SAS_AF=0.2996;AA=.|||;VT=SNP
6	32623458	rs9273344	T	C	100	PASS	AC=1943;AF=0.387979;AN=5008;NS=2504;DP=9910;EAS_AF=0.3611;AMR_AF=0.5749;AFR_AF=0.3427;EUR_AF=0.4274;SAS_AF=0.3037;AA=.|||;VT=SNP
6	32623487	rs9273348	T	G	100	PASS	AC=1956;AF=0.390575;AN=5008;NS=2504;DP=10366;EAS_AF=0.3631;AMR_AF=0.5749;AFR_AF=0.3502;EUR_AF=0.4304;SAS_AF=0.3016;AA=.|||;VT=SNP
6	32623580	rs190594352	C	T	100	PASS	AC=331;AF=0.0660942;AN=5008;NS=2504;DP=7789;EAS_AF=0.0933;AMR_AF=0.0447;AFR_AF=0.0386;EUR_AF=0.0755;SAS_AF=0.0808;AA=.|||;VT=SNP
6	32623943	rs554448117	C	T	100	PASS	AC=41;AF=0.0081869;AN=5008;NS=2504;DP=7860;EAS_AF=0.005;AMR_AF=0.0231;AFR_AF=0.0023;EUR_AF=0.0099;SAS_AF=0.0072;AA=.|||;VT=SNP
6	32624033	rs193147579	C	T	100	PASS	AC=64;AF=0.0127796;AN=5008;NS=2504;DP=7896;EAS_AF=0.0357;AMR_AF=0.0259;AFR_AF=0;EUR_AF=0.006;SAS_AF=0.0041;AA=.|||;VT=SNP
6	32624038	rs533155786	C	T	100	PASS	AC=103;AF=0.0205671;AN=5008;NS=2504;DP=7985;EAS_AF=0.0417;AMR_AF=0.049;AFR_AF=0.0015;EUR_AF=0.0149;SAS_AF=0.0102;AA=.|||;VT=SNP
6	32624128	rs184252375	C	T	100	PASS	AC=345;AF=0.0688898;AN=5008;NS=2504;DP=8880;EAS_AF=0.0486;AMR_AF=0.072;AFR_AF=0.0673;EUR_AF=0.0954;SAS_AF=0.0624;AA=.|||;VT=SNP
6	32624377	rs567302488	G	A	100	PASS	AC=122;AF=0.024361;AN=5008;NS=2504;DP=8492;EAS_AF=0.0089;AMR_AF=0.0288;AFR_AF=0.0242;EUR_AF=0.0278;SAS_AF=0.0337;AA=.|||;VT=SNP
6	32624515	rs185774274	T	C	100	PASS	AC=104;AF=0.0207668;AN=5008;NS=2504;DP=8174;EAS_AF=0.0635;AMR_AF=0.0014;AFR_AF=0;EUR_AF=0.006;SAS_AF=0.0337;AA=.|||;VT=SNP
6	32624677	rs117660270	G	A	100	PASS	AC=493;AF=0.0984425;AN=5008;NS=2504;DP=8708;EAS_AF=0.2004;AMR_AF=0.0231;AFR_AF=0.0008;EUR_AF=0.004;SAS_AF=0.2761;AA=.|||;VT=SNP
6	32624731	rs74824383	A	G	100	PASS	AC=1696;AF=0.338658;AN=5008;NS=2504;DP=9029;EAS_AF=0.3125;AMR_AF=0.5274;AFR_AF=0.295;EUR_AF=0.3807;SAS_AF=0.2474;AA=.|||;VT=SNP
6	32624847	rs113663338	G	T	100	PASS	AC=2121;AF=0.423522;AN=5008;NS=2504;DP=9055;EAS_AF=0.4038;AMR_AF=0.6037;AFR_AF=0.3812;EUR_AF=0.4672;SAS_AF=0.3282;AA=.|||;VT=SNP
6	32624874	rs28483633	C	A	100	PASS	AC=217;AF=0.0433307;AN=5008;NS=2504;DP=9042;EAS_AF=0.0516;AMR_AF=0.0187;AFR_AF=0.0129;EUR_AF=0.0298;SAS_AF=0.1074;AA=.|||;VT=SNP
6	32625324	rs547454879	A	G	100	PASS	AC=369;AF=0.0736821;AN=5008;NS=2504;DP=8997;EAS_AF=0.0308;AMR_AF=0.0692;AFR_AF=0.1082;EUR_AF=0.0964;SAS_AF=0.0511;AA=.|||;VT=SNP
6	32625369	rs536421612	G	A	100	PASS	AC=407;AF=0.08127;AN=5008;NS=2504;DP=8683;EAS_AF=0.0843;AMR_AF=0.1715;AFR_AF=0.0242;EUR_AF=0.1034;SAS_AF=0.0685;AA=.|||;VT=SNP
6	32625374	rs57315130	G	A	100	PASS	AC=115;AF=0.0229633;AN=5008;NS=2504;DP=8656;EAS_AF=0.0595;AMR_AF=0;AFR_AF=0.0129;EUR_AF=0.006;SAS_AF=0.0327;AA=.|||;VT=SNP
6	32625824	rs190869041	C	T	100	PASS	AC=81;AF=0.0161741;AN=5008;NS=2504;DP=9278;EAS_AF=0.0466;AMR_AF=0.0274;AFR_AF=0.0008;EUR_AF=0.007;SAS_AF=0.0072;AA=.|||;VT=SNP
6	32625952	rs9273354	C	G	100	PASS	AC=2670;AF=0.533147;AN=5008;NS=2504;DP=16247;EAS_AF=0.5258;AMR_AF=0.6859;AFR_AF=0.4841;EUR_AF=0.5666;SAS_AF=0.4642;AA=.|||;VT=SNP
6	32626015	rs6905282	C	A	100	PASS	AC=1908;AF=0.38099;AN=5008;NS=2504;DP=20083;EAS_AF=0.251;AMR_AF=0.4308;AFR_AF=0.4728;EUR_AF=0.4304;SAS_AF=0.3047;AA=.|||;VT=SNP
6	32626021	rs6905775	G	A	100	PASS	AC=859;AF=0.171526;AN=5008;NS=2504;DP=20427;EAS_AF=0.2867;AMR_AF=0.268;AFR_AF=0.0386;EUR_AF=0.1561;SAS_AF=0.18;AA=.|||;VT=SNP
6	32626037	rs17211699	G	T	100	PASS	AC=420;AF=0.0838658;AN=5008;NS=2504;DP=21051;EAS_AF=0.0327;AMR_AF=0.0908;AFR_AF=0.0953;EUR_AF=0.0954;SAS_AF=0.1043;AA=.|||;VT=SNP
6	32626040	rs4713570	C	T	100	PASS	AC=888;AF=0.177316;AN=5008;NS=2504;DP=21183;EAS_AF=0.1022;AMR_AF=0.1888;AFR_AF=0.1868;EUR_AF=0.2406;SAS_AF=0.1687;AA=.|||;VT=SNP
6	32626053	rs28633132	A	T	100	PASS	AC=561;AF=0.112021;AN=5008;NS=2504;DP=21529;EAS_AF=0.0685;AMR_AF=0.1225;AFR_AF=0.1346;EUR_AF=0.1372;SAS_AF=0.093;AA=.|||;VT=SNP
6	32626086	rs7744001	G	A	100	PASS	AC=1949;AF=0.389177;AN=5008;NS=2504;DP=21718;EAS_AF=0.3562;AMR_AF=0.389;AFR_AF=0.4266;EUR_AF=0.339;SAS_AF=0.4243;AA=.|||;VT=SNP
6	32626119	rs28584179	C	T	100	PASS	AC=434;AF=0.0866613;AN=5008;NS=2504;DP=21236;EAS_AF=0.0387;AMR_AF=0.0692;AFR_AF=0.1225;EUR_AF=0.0974;SAS_AF=0.089;AA=.|||;VT=SNP
6	32626130	rs7744020	G	A	100	PASS	AC=1622;AF=0.323882;AN=5008;NS=2504;DP=20780;EAS_AF=0.2252;AMR_AF=0.3775;AFR_AF=0.4259;EUR_AF=0.335;SAS_AF=0.2382;AA=.|||;VT=SNP
6	32626139	rs6905975	C	G	100	PASS	AC=2382;AF=0.475639;AN=5008;NS=2504;DP=20338;EAS_AF=0.2966;AMR_AF=0.513;AFR_AF=0.6006;EUR_AF=0.5348;SAS_AF=0.4039;AA=.|||;VT=SNP
6	32626179	rs17211713	T	C	100	PASS	AC=426;AF=0.0850639;AN=5008;NS=2504;DP=19832;EAS_AF=0.0327;AMR_AF=0.0922;AFR_AF=0.0953;EUR_AF=0.0974;SAS_AF=0.1074;AA=.|||;VT=SNP
6	32626205	rs6905837	C	T	100	PASS	AC=363;AF=0.072484;AN=5008;NS=2504;DP=20481;EAS_AF=0.1607;AMR_AF=0.0692;AFR_AF=0.003;EUR_AF=0.0537;SAS_AF=0.0971;AA=.|||;VT=SNP
6	32626210	rs17205373	C	G	100	PASS	AC=903;AF=0.180312;AN=5008;NS=2504;DP=20616;EAS_AF=0.1369;AMR_AF=0.1888;AFR_AF=0.2277;EUR_AF=0.161;SAS_AF=0.1748;AA=.|||;VT=SNP
6	32626249	rs6928482	T	C	100	PASS	AC=2482;AF=0.495607;AN=5008;NS=2504;DP=20804;EAS_AF=0.5109;AMR_AF=0.6441;AFR_AF=0.4644;EUR_AF=0.493;SAS_AF=0.4192;AA=.|||;VT=SNP
6	32626267	rs35139945	G	T	100	PASS	AC=557;AF=0.111222;AN=5008;NS=2504;DP=20704;EAS_AF=0.245;AMR_AF=0.0216;AFR_AF=0.0363;EUR_AF=0.0268;SAS_AF=0.2249;AA=.|||;VT=SNP
6	32626272	rs9273363	C	A	100	PASS	AC=1187;AF=0.237021;AN=5008;NS=2504;DP=20703;EAS_AF=0.3194;AMR_AF=0.3314;AFR_AF=0.0908;EUR_AF=0.2624;SAS_AF=0.2566;AA=.|||;VT=SNP
6	32626302	rs9273364	T	G	100	PASS	AC=1186;AF=0.236821;AN=5008;NS=2504;DP=21025;EAS_AF=0.3194;AMR_AF=0.3314;AFR_AF=0.0908;EUR_AF=0.2614;SAS_AF=0.2566;AA=.|||;VT=SNP
6	32626311	rs6906021	T	C	100	PASS	AC=2506;AF=0.500399;AN=5008;NS=2504;DP=21082;EAS_AF=0.504;AMR_AF=0.4669;AFR_AF=0.5144;EUR_AF=0.4632;SAS_AF=0.5399;AA=.|||;VT=SNP
6	32626346	rs17211741	G	A	100	PASS	AC=502;AF=0.10024;AN=5008;NS=2504;DP=21538;EAS_AF=0.0327;AMR_AF=0.098;AFR_AF=0.149;EUR_AF=0.0984;SAS_AF=0.1074;AA=.|||;VT=SNP
6	32626348	rs28407950	C	T	100	PASS	AC=1735;AF=0.346446;AN=5008;NS=2504;DP=21637;EAS_AF=0.4028;AMR_AF=0.2291;AFR_AF=0.3041;EUR_AF=0.2913;SAS_AF=0.4857;AA=.|||;VT=SNP
6	32626382	rs9273366	G	T	100	PASS	AC=857;AF=0.171126;AN=5008;NS=2504;DP=21639;EAS_AF=0.2857;AMR_AF=0.2666;AFR_AF=0.0378;EUR_AF=0.1581;SAS_AF=0.1789;AA=.|||;VT=SNP
6	32626403	rs34004019	A	G	100	PASS	AC=1739;AF=0.347244;AN=5008;NS=2504;DP=21599;EAS_AF=0.4028;AMR_AF=0.2291;AFR_AF=0.3048;EUR_AF=0.2922;SAS_AF=0.4877;AA=.|||;VT=SNP
6	32626451	rs28414666	G	A	100	PASS	AC=992;AF=0.198083;AN=5008;NS=2504;DP=21474;EAS_AF=0.1071;AMR_AF=0.1916;AFR_AF=0.2572;EUR_AF=0.2346;SAS_AF=0.1789;AA=.|||;VT=SNP
6	32626464	rs114951191	G	A	100	PASS	AC=187;AF=0.0373403;AN=5008;NS=2504;DP=21649;EAS_AF=0.0506;AMR_AF=0.0159;AFR_AF=0.0106;EUR_AF=0.0298;SAS_AF=0.0828;AA=.|||;VT=SNP
6	32626475	rs9273368	G	A	100	PASS	AC=1185;AF=0.236621;AN=5008;NS=2504;DP=21539;EAS_AF=0.3194;AMR_AF=0.3329;AFR_AF=0.0908;EUR_AF=0.2604;SAS_AF=0.2556;AA=.|||;VT=SNP
6	32626508	rs113422598	C	T	100	PASS	AC=502;AF=0.10024;AN=5008;NS=2504;DP=20271;EAS_AF=0.0327;AMR_AF=0.098;AFR_AF=0.149;EUR_AF=0.0984;SAS_AF=0.1074;AA=.|||;VT=SNP
6	32626537	rs28672722	G	T	100	PASS	AC=1552;AF=0.309904;AN=5008;NS=2504;DP=18650;EAS_AF=0.3522;AMR_AF=0.2133;AFR_AF=0.2943;EUR_AF=0.2614;SAS_AF=0.4059;AA=.|||;VT=SNP
6	32626565	rs9273371	C	T	100	PASS	AC=1070;AF=0.213658;AN=5008;NS=2504;DP=17803;EAS_AF=0.0764;AMR_AF=0.255;AFR_AF=0.2784;EUR_AF=0.2594;SAS_AF=0.1912;AA=.|||;VT=SNP
6	32626664	rs79638487	C	A	100	PASS	AC=500;AF=0.0998403;AN=5008;NS=2504;DP=18909;EAS_AF=0.0327;AMR_AF=0.098;AFR_AF=0.149;EUR_AF=0.0984;SAS_AF=0.1053;AA=.|||;VT=SNP
6	32626697	rs34575141	G	A	100	PASS	AC=186;AF=0.0371406;AN=5008;NS=2504;DP=20312;EAS_AF=0.0506;AMR_AF=0.0159;AFR_AF=0.0106;EUR_AF=0.0298;SAS_AF=0.0818;AA=.|||;VT=SNP
6	32626702	rs35779483	A	G	100	PASS	AC=1620;AF=0.323482;AN=5008;NS=2504;DP=20296;EAS_AF=0.2252;AMR_AF=0.379;AFR_AF=0.4259;EUR_AF=0.333;SAS_AF=0.2372;AA=.|||;VT=SNP
6	32626739	rs12055445	A	G	100	PASS	AC=2729;AF=0.544928;AN=5008;NS=2504;DP=19636;EAS_AF=0.505;AMR_AF=0.585;AFR_AF=0.5734;EUR_AF=0.5537;SAS_AF=0.5102;AA=.|||;VT=SNP
6	32626750	rs28718232	A	G	100	PASS	AC=1001;AF=0.19988;AN=5008;NS=2504;DP=19184;EAS_AF=0.1071;AMR_AF=0.1931;AFR_AF=0.2579;EUR_AF=0.2386;SAS_AF=0.182;AA=.|||;VT=SNP
6	32626881	rs9273379	C	G	100	PASS	AC=751;AF=0.14996;AN=5008;NS=2504;DP=14794;EAS_AF=0.1548;AMR_AF=0.1816;AFR_AF=0.1051;EUR_AF=0.1909;SAS_AF=0.1411;AA=.|||;VT=SNP
6	32626899	rs4713571	G	T	100	PASS	AC=1218;AF=0.243211;AN=5008;NS=2504;DP=13864;EAS_AF=0.2004;AMR_AF=0.2695;AFR_AF=0.2988;EUR_AF=0.2515;SAS_AF=0.1851;AA=.|||;VT=SNP
6	32627038	rs4713574	C	G	100	PASS	AC=2506;AF=0.500399;AN=5008;NS=2504;DP=13359;EAS_AF=0.494;AMR_AF=0.5461;AFR_AF=0.4501;EUR_AF=0.5537;SAS_AF=0.4877;AA=.|||;VT=SNP
6	32627046	rs9273392	C	A	100	PASS	AC=809;AF=0.161542;AN=5008;NS=2504;DP=13299;EAS_AF=0.2331;AMR_AF=0.2305;AFR_AF=0.0719;EUR_AF=0.161;SAS_AF=0.1605;AA=.|||;VT=SNP
6	32627050	rs9273393	G	A	100	PASS	AC=811;AF=0.161941;AN=5008;NS=2504;DP=13198;EAS_AF=0.2331;AMR_AF=0.2305;AFR_AF=0.0719;EUR_AF=0.161;SAS_AF=0.1626;AA=.|||;VT=SNP
6	32627128	rs9273400	C	T	100	PASS	AC=1889;AF=0.377196;AN=5008;NS=2504;DP=9790;EAS_AF=0.4206;AMR_AF=0.5029;AFR_AF=0.2995;EUR_AF=0.4085;SAS_AF=0.316;AA=.|||;VT=SNP
6	32627160	rs9273404	A	G	100	PASS	AC=2036;AF=0.40655;AN=5008;NS=2504;DP=9844;EAS_AF=0.4058;AMR_AF=0.5663;AFR_AF=0.3563;EUR_AF=0.4602;SAS_AF=0.3067;AA=.|||;VT=SNP
6	32627221	rs9273408	A	G	100	PASS	AC=565;AF=0.112819;AN=5008;NS=2504;DP=12521;EAS_AF=0.1032;AMR_AF=0.2248;AFR_AF=0.087;EUR_AF=0.1243;SAS_AF=0.0665;AA=.|||;VT=SNP
6	32627250	rs9273410	C	A	100	PASS	AC=2050;AF=0.409345;AN=5008;NS=2504;DP=13001;EAS_AF=0.3383;AMR_AF=0.5562;AFR_AF=0.416;EUR_AF=0.4583;SAS_AF=0.319;AA=.|||;VT=SNP
6	32627310	rs9273415	C	T	100	PASS	AC=2414;AF=0.482029;AN=5008;NS=2504;DP=14159;EAS_AF=0.4921;AMR_AF=0.6369;AFR_AF=0.4213;EUR_AF=0.5288;SAS_AF=0.3957;AA=.|||;VT=SNP
6	32627352	rs9273417	A	G	100	PASS	AC=2409;AF=0.48103;AN=5008;NS=2504;DP=13627;EAS_AF=0.4851;AMR_AF=0.6369;AFR_AF=0.4236;EUR_AF=0.5288;SAS_AF=0.3947;AA=.|||;VT=SNP
6	32627365	rs9273419	T	C	100	PASS	AC=2397;AF=0.478634;AN=5008;NS=2504;DP=12826;EAS_AF=0.4831;AMR_AF=0.6297;AFR_AF=0.4221;EUR_AF=0.5249;SAS_AF=0.3957;AA=.|||;VT=SNP
6	32627386	rs12918	C	T	100	PASS	AC=1464;AF=0.292332;AN=5008;NS=2504;DP=12784;EAS_AF=0.2292;AMR_AF=0.3141;AFR_AF=0.323;EUR_AF=0.339;SAS_AF=0.2526;AA=.|||;VT=SNP
6	32627394	rs9273424	C	T	100	PASS	AC=2367;AF=0.472644;AN=5008;NS=2504;DP=12276;EAS_AF=0.4663;AMR_AF=0.6182;AFR_AF=0.4183;EUR_AF=0.5199;SAS_AF=0.4008;AA=.|||;VT=SNP
6	32627405	rs1130455	C	G	100	PASS	AC=1234;AF=0.246406;AN=5008;NS=2504;DP=12229;EAS_AF=0.2808;AMR_AF=0.1988;AFR_AF=0.2587;EUR_AF=0.2247;SAS_AF=0.2505;AA=.|||;VT=SNP
6	32627434	rs9273426	A	C	100	PASS	AC=2318;AF=0.462859;AN=5008;NS=2504;DP=11023;EAS_AF=0.4375;AMR_AF=0.6138;AFR_AF=0.4274;EUR_AF=0.508;SAS_AF=0.3834;AA=.|||;VT=SNP
6	32627480	rs1064173	G	A	100	PASS	AC=853;AF=0.170327;AN=5008;NS=2504;DP=10881;EAS_AF=0.1359;AMR_AF=0.2911;AFR_AF=0.1362;EUR_AF=0.2137;SAS_AF=0.1217;AA=.|||;VT=SNP
6	32627485	rs9273432	T	C	100	PASS	AC=2332;AF=0.465655;AN=5008;NS=2504;DP=10920;EAS_AF=0.4494;AMR_AF=0.6138;AFR_AF=0.4319;EUR_AF=0.503;SAS_AF=0.3845;AA=.|||;VT=SNP
6	32627517	rs9273436	T	G	100	PASS	AC=2324;AF=0.464058;AN=5008;NS=2504;DP=11085;EAS_AF=0.4484;AMR_AF=0.6268;AFR_AF=0.4259;EUR_AF=0.492;SAS_AF=0.3875;AA=.|||;VT=SNP
6	32627561	rs9273440	T	C	100	PASS	AC=4094;AF=0.817492;AN=5008;NS=2504;DP=12380;EAS_AF=0.9008;AMR_AF=0.853;AFR_AF=0.7209;EUR_AF=0.7694;SAS_AF=0.8865;AA=.|||;VT=SNP
6	32627652	rs78434421	C	G	100	PASS	AC=1944;AF=0.388179;AN=5008;NS=2504;DP=19756;EAS_AF=0.4643;AMR_AF=0.5418;AFR_AF=0.3109;EUR_AF=0.3867;SAS_AF=0.3067;AA=.|||;VT=SNP
6	32627700	rs6689	A	G	100	PASS	AC=1212;AF=0.242013;AN=5008;NS=2504;DP=21123;EAS_AF=0.2659;AMR_AF=0.1715;AFR_AF=0.2753;EUR_AF=0.2286;SAS_AF=0.2362;AA=.|||;VT=SNP
6	32627714	rs1063355	T	G	100	PASS	AC=2797;AF=0.558506;AN=5008;NS=2504;DP=20310;EAS_AF=0.5427;AMR_AF=0.7089;AFR_AF=0.5136;EUR_AF=0.5954;SAS_AF=0.4908;AA=.|||;VT=SNP
6	32627747	rs1049225	A	G	100	PASS	AC=4159;AF=0.830471;AN=5008;NS=2504;DP=18156;EAS_AF=0.9087;AMR_AF=0.8689;AFR_AF=0.7368;EUR_AF=0.7903;SAS_AF=0.8906;AA=.|||;VT=SNP
6	32627773	rs1049213	A	G	100	PASS	AC=3586;AF=0.716054;AN=5008;NS=2504;DP=16051;EAS_AF=0.625;AMR_AF=0.7983;AFR_AF=0.7292;EUR_AF=0.7664;SAS_AF=0.682;AA=.|||;VT=SNP
6	32627812	rs9273453	C	G	100	PASS	AC=650;AF=0.129792;AN=5008;NS=2504;DP=13526;EAS_AF=0.0565;AMR_AF=0.1297;AFR_AF=0.1528;EUR_AF=0.172;SAS_AF=0.1309;AA=.|||;VT=SNP
6	32627818	rs115749644	C	A	100	PASS	AC=644;AF=0.128594;AN=5008;NS=2504;DP=13076;EAS_AF=0.1141;AMR_AF=0.2622;AFR_AF=0.1006;EUR_AF=0.1421;SAS_AF=0.0726;AA=.|||;VT=SNP
6	32627833	rs1770	A	G	100	PASS	AC=1764;AF=0.352236;AN=5008;NS=2504;DP=12282;EAS_AF=0.3591;AMR_AF=0.4928;AFR_AF=0.2693;EUR_AF=0.4185;SAS_AF=0.2894;AA=.|||;VT=SNP
6	32627885	rs113664950	C	T	100	PASS	AC=245;AF=0.0489217;AN=5008;NS=2504;DP=13262;EAS_AF=0.125;AMR_AF=0.0115;AFR_AF=0.0363;EUR_AF=0.0249;SAS_AF=0.0389;AA=.|||;VT=SNP
6	32627906	rs1063349	T	C	100	PASS	AC=2684;AF=0.535942;AN=5008;NS=2504;DP=14090;EAS_AF=0.5179;AMR_AF=0.6787;AFR_AF=0.4962;EUR_AF=0.5746;SAS_AF=0.4673;AA=.|||;VT=SNP
6	32627923	rs1063348	A	G	100	PASS	AC=2676;AF=0.534345;AN=5008;NS=2504;DP=14437;EAS_AF=0.5169;AMR_AF=0.6801;AFR_AF=0.4939;EUR_AF=0.5726;SAS_AF=0.4642;AA=.|||;VT=SNP
6	32627934	rs9273463	G	A	100	PASS	AC=741;AF=0.147963;AN=5008;NS=2504;DP=14460;EAS_AF=0.0615;AMR_AF=0.1427;AFR_AF=0.177;EUR_AF=0.1869;SAS_AF=0.1616;AA=.|||;VT=SNP;EX_TARGET
6	32627958	rs7656	T	C	100	PASS	AC=4450;AF=0.888578;AN=5008;NS=2504;DP=13535;EAS_AF=0.9415;AMR_AF=0.9236;AFR_AF=0.7852;EUR_AF=0.8638;SAS_AF=0.9744;AA=.|||;VT=SNP;EX_TARGET
6	32627976	rs1063345	G	A	100	PASS	AC=2431;AF=0.485423;AN=5008;NS=2504;DP=13720;EAS_AF=0.4861;AMR_AF=0.6427;AFR_AF=0.4448;EUR_AF=0.5109;SAS_AF=0.4018;AA=.|||;VT=SNP;EX_TARGET
6	32627988	rs1049178	A	G	100	PASS	AC=1216;AF=0.242812;AN=5008;NS=2504;DP=13950;EAS_AF=0.2609;AMR_AF=0.1844;AFR_AF=0.2564;EUR_AF=0.2396;SAS_AF=0.2505;AA=.|||;VT=SNP;EX_TARGET
6	32627992	rs1063343	T	C	100	PASS	AC=2451;AF=0.489417;AN=5008;NS=2504;DP=13907;EAS_AF=0.4901;AMR_AF=0.647;AFR_AF=0.4448;EUR_AF=0.5119;SAS_AF=0.4141;AA=.|||;VT=SNP;EX_TARGET
6	32628030	rs9273471	G	A	100	PASS	AC=1843;AF=0.368011;AN=5008;NS=2504;DP=14418;EAS_AF=0.3611;AMR_AF=0.5043;AFR_AF=0.295;EUR_AF=0.4175;SAS_AF=0.3262;AA=.|||;VT=SNP;EX_TARGET
6	32628070	rs200160235	T	C	100	PASS	AC=383;AF=0.0764776;AN=5008;NS=2504;DP=14281;EAS_AF=0.1468;AMR_AF=0.0159;AFR_AF=0.0008;EUR_AF=0.003;SAS_AF=0.2249;AA=.|||;VT=SNP;EX_TARGET
6	32628103	rs9273480	C	T	100	PASS	AC=714;AF=0.142572;AN=5008;NS=2504;DP=14119;EAS_AF=0.0615;AMR_AF=0.1513;AFR_AF=0.1657;EUR_AF=0.1789;SAS_AF=0.1513;AA=.|||;VT=SNP
6	32628247	rs9273493	T	C	100	PASS	AC=2712;AF=0.541534;AN=5008;NS=2504;DP=15991;EAS_AF=0.5228;AMR_AF=0.6902;AFR_AF=0.5038;EUR_AF=0.5716;SAS_AF=0.4755;AA=.|||;VT=SNP
6	32628272	rs41270875	A	G	100	PASS	AC=892;AF=0.178115;AN=5008;NS=2504;DP=14749;EAS_AF=0.1865;AMR_AF=0.1945;AFR_AF=0.2005;EUR_AF=0.1789;SAS_AF=0.1268;AA=.|||;VT=SNP
6	32628297	rs9273497	T	C	100	PASS	AC=3011;AF=0.601238;AN=5008;NS=2504;DP=13953;EAS_AF=0.6498;AMR_AF=0.696;AFR_AF=0.4985;EUR_AF=0.5666;SAS_AF=0.6585;AA=.|||;VT=SNP
6	32628342	rs9273500	T	C	100	PASS	AC=4342;AF=0.867013;AN=5008;NS=2504;DP=17702;EAS_AF=0.9425;AMR_AF=0.8934;AFR_AF=0.7912;EUR_AF=0.825;SAS_AF=0.9162;AA=.|||;VT=SNP
6	32628389	rs9273502	A	C	100	PASS	AC=1086;AF=0.216853;AN=5008;NS=2504;DP=18522;EAS_AF=0.2897;AMR_AF=0.3516;AFR_AF=0.1157;EUR_AF=0.2117;SAS_AF=0.1881;AA=.|||;VT=SNP
6	32628407	rs9273504	T	C	100	PASS	AC=828;AF=0.165335;AN=5008;NS=2504;DP=18389;EAS_AF=0.0665;AMR_AF=0.1657;AFR_AF=0.2005;EUR_AF=0.2008;SAS_AF=0.183;AA=.|||;VT=SNP
6	32628420	rs9273505	C	T	100	PASS	AC=1953;AF=0.389976;AN=5008;NS=2504;DP=17592;EAS_AF=0.4692;AMR_AF=0.5403;AFR_AF=0.3132;EUR_AF=0.3877;SAS_AF=0.3078;AA=.|||;VT=SNP
6	32628428	rs2854275	C	A	100	PASS	AC=325;AF=0.0648962;AN=5008;NS=2504;DP=17631;EAS_AF=0.0337;AMR_AF=0.0663;AFR_AF=0.0514;EUR_AF=0.1034;SAS_AF=0.0746;AA=.|||;VT=SNP
6	32628439	rs9273508	G	A	100	PASS	AC=1901;AF=0.379593;AN=5008;NS=2504;DP=17389;EAS_AF=0.3512;AMR_AF=0.513;AFR_AF=0.3147;EUR_AF=0.4125;SAS_AF=0.3681;AA=.|||;VT=SNP
6	32628472	rs35254656	A	G	100	PASS	AC=849;AF=0.169529;AN=5008;NS=2504;DP=15025;EAS_AF=0.1746;AMR_AF=0.1888;AFR_AF=0.1914;EUR_AF=0.169;SAS_AF=0.1217;AA=.|||;VT=SNP
6	32628548	rs36203457	A	G	100	PASS	AC=836;AF=0.166933;AN=5008;NS=2504;DP=11761;EAS_AF=0.1736;AMR_AF=0.183;AFR_AF=0.1861;EUR_AF=0.167;SAS_AF=0.1227;AA=.|||;VT=SNP
6	32628571	rs9273523	C	T	100	PASS	AC=906;AF=0.180911;AN=5008;NS=2504;DP=13096;EAS_AF=0.2341;AMR_AF=0.3141;AFR_AF=0.087;EUR_AF=0.175;SAS_AF=0.1646;AA=.|||;VT=SNP
6	32628595	rs9273524	T	C	100	PASS	AC=2710;AF=0.541134;AN=5008;NS=2504;DP=14428;EAS_AF=0.5198;AMR_AF=0.6873;AFR_AF=0.503;EUR_AF=0.5686;SAS_AF=0.4826;AA=.|||;VT=SNP
6	32628617	rs9273526	A	C	100	PASS	AC=1020;AF=0.203674;AN=5008;NS=2504;DP=15926;EAS_AF=0.2728;AMR_AF=0.3401;AFR_AF=0.1059;EUR_AF=0.1938;SAS_AF=0.1779;AA=.|||;VT=SNP
6	32628633	rs9273528	T	C	100	PASS	AC=1035;AF=0.206669;AN=5008;NS=2504;DP=16988;EAS_AF=0.2748;AMR_AF=0.3429;AFR_AF=0.1089;EUR_AF=0.1968;SAS_AF=0.182;AA=.|||;VT=SNP
6	32628660	rs28688207	T	C	100	PASS	AC=515;AF=0.102835;AN=5008;NS=2504;DP=17409;EAS_AF=0.1825;AMR_AF=0.0259;AFR_AF=0.0113;EUR_AF=0.0328;SAS_AF=0.271;AA=.|||;VT=SNP
6	32628698	rs9273529	C	T	100	PASS	AC=829;AF=0.165535;AN=5008;NS=2504;DP=15354;EAS_AF=0.0675;AMR_AF=0.1686;AFR_AF=0.2012;EUR_AF=0.1968;SAS_AF=0.184;AA=.|||;VT=SNP
6	32628712	rs9273531	C	T	100	PASS	AC=462;AF=0.0922524;AN=5008;NS=2504;DP=15635;EAS_AF=0.1161;AMR_AF=0.1859;AFR_AF=0.0333;EUR_AF=0.0974;SAS_AF=0.0757;AA=.|||;VT=SNP
6	32628764	rs9273536	C	T	100	PASS	AC=813;AF=0.16234;AN=5008;NS=2504;DP=12702;EAS_AF=0.0694;AMR_AF=0.1556;AFR_AF=0.1989;EUR_AF=0.1928;SAS_AF=0.182;AA=.|||;VT=SNP
6	32628771	rs41270891	T	C	100	PASS	AC=781;AF=0.15595;AN=5008;NS=2504;DP=12748;EAS_AF=0.1736;AMR_AF=0.1787;AFR_AF=0.1657;EUR_AF=0.1561;SAS_AF=0.1084;AA=.|||;VT=SNP
6	32628817	rs9273543	G	A	100	PASS	AC=689;AF=0.13758;AN=5008;NS=2504;DP=12008;EAS_AF=0.2252;AMR_AF=0.232;AFR_AF=0.0295;EUR_AF=0.1272;SAS_AF=0.137;AA=.|||;VT=SNP
6	32628823	rs117069212	G	T	100	PASS	AC=326;AF=0.0650958;AN=5008;NS=2504;DP=11800;EAS_AF=0.127;AMR_AF=0.013;AFR_AF=0.0008;EUR_AF=0.003;SAS_AF=0.1892;AA=.|||;VT=SNP
6	32628845	rs9273548	G	A	100	PASS	AC=1512;AF=0.301917;AN=5008;NS=2504;DP=11570;EAS_AF=0.3522;AMR_AF=0.4683;AFR_AF=0.2247;EUR_AF=0.3072;SAS_AF=0.2311;AA=.|||;VT=SNP
6	32628903	rs35409710	G	A	100	PASS	AC=368;AF=0.0734824;AN=5008;NS=2504;DP=12460;EAS_AF=0.1538;AMR_AF=0.0159;AFR_AF=0.0008;EUR_AF=0.002;SAS_AF=0.2035;AA=.|||;VT=SNP
6	32628914	rs35702610	A	G	100	PASS	AC=370;AF=0.0738818;AN=5008;NS=2504;DP=12182;EAS_AF=0.1548;AMR_AF=0.0159;AFR_AF=0.0008;EUR_AF=0.002;SAS_AF=0.2045;AA=.|||;VT=SNP
6	32628916	rs9273552	G	A	100	PASS	AC=644;AF=0.128594;AN=5008;NS=2504;DP=12085;EAS_AF=0.1538;AMR_AF=0.2565;AFR_AF=0.0635;EUR_AF=0.1262;SAS_AF=0.1022;AA=.|||;VT=SNP
6	32628922	rs34462676	G	C	100	PASS	AC=979;AF=0.195487;AN=5008;NS=2504;DP=12148;EAS_AF=0.2867;AMR_AF=0.1787;AFR_AF=0.1172;EUR_AF=0.1243;SAS_AF=0.2924;AA=.|||;VT=SNP
6	32628939	rs34644981	C	G	100	PASS	AC=606;AF=0.121006;AN=5008;NS=2504;DP=11983;EAS_AF=0.1349;AMR_AF=0.1614;AFR_AF=0.1157;EUR_AF=0.1203;SAS_AF=0.0859;AA=.|||;VT=SNP
6	32628941	rs9273554	G	C	100	PASS	AC=680;AF=0.135783;AN=5008;NS=2504;DP=11897;EAS_AF=0.1706;AMR_AF=0.2622;AFR_AF=0.0666;EUR_AF=0.1302;SAS_AF=0.1094;AA=.|||;VT=SNP
6	32628985	rs28724236	A	G	100	PASS	AC=219;AF=0.04373;AN=5008;NS=2504;DP=10801;EAS_AF=0.0942;AMR_AF=0.0476;AFR_AF=0.0015;EUR_AF=0.0338;SAS_AF=0.0562;AA=.|||;VT=SNP
6	32628991	rs117369774	C	T	100	PASS	AC=326;AF=0.0650958;AN=5008;NS=2504;DP=10621;EAS_AF=0.1379;AMR_AF=0.0159;AFR_AF=0.0008;EUR_AF=0.002;SAS_AF=0.1769;AA=.|||;VT=SNP
6	32628992	rs117656997	C	T	100	PASS	AC=326;AF=0.0650958;AN=5008;NS=2504;DP=10621;EAS_AF=0.1379;AMR_AF=0.0159;AFR_AF=0.0008;EUR_AF=0.002;SAS_AF=0.1769;AA=.|||;VT=SNP
6	32629066	rs28724238	T	C	100	PASS	AC=730;AF=0.145767;AN=5008;NS=2504;DP=11241;EAS_AF=0.2083;AMR_AF=0.2666;AFR_AF=0.0613;EUR_AF=0.1412;SAS_AF=0.1145;AA=.|||;VT=SNP
6	32629091	rs9273595	C	G	100	PASS	AC=892;AF=0.178115;AN=5008;NS=2504;DP=12644;EAS_AF=0.0764;AMR_AF=0.1744;AFR_AF=0.2141;EUR_AF=0.2227;SAS_AF=0.1912;AA=.|||;VT=SNP
6	32629129	rs1130432	T	C	100	PASS	AC=1335;AF=0.266573;AN=5008;NS=2504;DP=12932;EAS_AF=0.3204;AMR_AF=0.1902;AFR_AF=0.2723;EUR_AF=0.2445;SAS_AF=0.2802;AA=.|||;VT=SNP;EX_TARGET
6	32629137	rs1140343	T	G	100	PASS	AC=2374;AF=0.474042;AN=5008;NS=2504;DP=12639;EAS_AF=0.4563;AMR_AF=0.6455;AFR_AF=0.4115;EUR_AF=0.502;SAS_AF=0.4264;AA=.|||;VT=SNP;EX_TARGET
6	32629146	rs3210168	G	A	100	PASS	AC=1257;AF=0.250998;AN=5008;NS=2504;DP=12457;EAS_AF=0.3294;AMR_AF=0.4078;AFR_AF=0.1536;EUR_AF=0.2396;SAS_AF=0.2025;AA=.|||;VT=SNP;EX_TARGET
6	32629170	rs1130410	C	G	100	PASS	AC=389;AF=0.0776757;AN=5008;NS=2504;DP=12242;EAS_AF=0.1091;AMR_AF=0.1081;AFR_AF=0.056;EUR_AF=0.0815;SAS_AF=0.0491;AA=.|||;VT=SNP;EX_TARGET
6	32629316	rs41270897	G	T	100	PASS	AC=646;AF=0.128994;AN=5008;NS=2504;DP=11462;EAS_AF=0.1409;AMR_AF=0.1643;AFR_AF=0.1286;EUR_AF=0.1223;SAS_AF=0.0992;AA=.|||;VT=SNP
6	32629328	rs28724240	G	A	100	PASS	AC=768;AF=0.153355;AN=5008;NS=2504;DP=11196;EAS_AF=0.2004;AMR_AF=0.2767;AFR_AF=0.0734;EUR_AF=0.1471;SAS_AF=0.1319;AA=.|||;VT=SNP
6	32629331	rs28724242	A	G	100	PASS	AC=1710;AF=0.341454;AN=5008;NS=2504;DP=11245;EAS_AF=0.4702;AMR_AF=0.4553;AFR_AF=0.2042;EUR_AF=0.2763;SAS_AF=0.3804;AA=.|||;VT=SNP
6	32629347	rs28724243	T	C	100	PASS	AC=1763;AF=0.352037;AN=5008;NS=2504;DP=11160;EAS_AF=0.4891;AMR_AF=0.4654;AFR_AF=0.2156;EUR_AF=0.2873;SAS_AF=0.3814;AA=.|||;VT=SNP
6	32629398	rs28724244	G	C	100	PASS	AC=864;AF=0.172524;AN=5008;NS=2504;DP=11960;EAS_AF=0.2262;AMR_AF=0.3098;AFR_AF=0.0855;EUR_AF=0.169;SAS_AF=0.1411;AA=.|||;VT=SNP
6	32629425	rs9273764	G	A	100	PASS	AC=759;AF=0.151558;AN=5008;NS=2504;DP=12063;EAS_AF=0.1726;AMR_AF=0.1772;AFR_AF=0.1604;EUR_AF=0.1491;SAS_AF=0.1022;AA=.|||;VT=SNP
6	32629467	rs28724247	G	A	100	PASS	AC=1749;AF=0.349241;AN=5008;NS=2504;DP=13033;EAS_AF=0.4256;AMR_AF=0.4957;AFR_AF=0.2769;EUR_AF=0.3489;SAS_AF=0.2648;AA=.|||;VT=SNP
6	32629497	rs41270903	A	G	100	PASS	AC=841;AF=0.167931;AN=5008;NS=2504;DP=14140;EAS_AF=0.1786;AMR_AF=0.1844;AFR_AF=0.1876;EUR_AF=0.169;SAS_AF=0.1176;AA=.|||;VT=SNP
6	32629500	rs28724248	C	A	100	PASS	AC=736;AF=0.146965;AN=5008;NS=2504;DP=14299;EAS_AF=0.2361;AMR_AF=0.2435;AFR_AF=0.0348;EUR_AF=0.1382;SAS_AF=0.1472;AA=.|||;VT=SNP
6	32629549	rs28724252	G	A	100	PASS	AC=1038;AF=0.207268;AN=5008;NS=2504;DP=16467;EAS_AF=0.2817;AMR_AF=0.3444;AFR_AF=0.1082;EUR_AF=0.2008;SAS_AF=0.1738;AA=.|||;VT=SNP
6	32629650	rs9273873	T	C	100	PASS	AC=829;AF=0.165535;AN=5008;NS=2504;DP=17054;EAS_AF=0.0665;AMR_AF=0.1643;AFR_AF=0.2012;EUR_AF=0.2018;SAS_AF=0.183;AA=.|||;VT=SNP
6	32629680	rs2854272	A	G	100	PASS	AC=1631;AF=0.325679;AN=5008;NS=2504;DP=13592;EAS_AF=0.249;AMR_AF=0.3473;AFR_AF=0.3464;EUR_AF=0.3787;SAS_AF=0.3067;AA=.|||;VT=SNP;EX_TARGET
6	32629737	rs9273912	C	T	100	PASS	AC=1027;AF=0.205072;AN=5008;NS=2504;DP=14970;EAS_AF=0.2331;AMR_AF=0.1484;AFR_AF=0.2201;EUR_AF=0.1909;SAS_AF=0.2106;AA=.|||;VT=SNP;EX_TARGET
6	32629755	rs1130399	G	A	100	PASS	AC=1274;AF=0.254393;AN=5008;NS=2504;DP=16390;EAS_AF=0.2956;AMR_AF=0.3689;AFR_AF=0.2352;EUR_AF=0.2237;SAS_AF=0.1881;AA=.|||;VT=SNP;EX_TARGET
6	32629764	rs1130398	C	T	100	PASS	AC=1981;AF=0.395567;AN=5008;NS=2504;DP=17107;EAS_AF=0.4782;AMR_AF=0.5476;AFR_AF=0.3154;EUR_AF=0.3946;SAS_AF=0.3119;AA=.|||;VT=SNP;EX_TARGET
6	32629809	rs701564	C	T	100	PASS	AC=1206;AF=0.240815;AN=5008;NS=2504;DP=17689;EAS_AF=0.3135;AMR_AF=0.2017;AFR_AF=0.1997;EUR_AF=0.1809;SAS_AF=0.3108;AA=.|||;VT=SNP;EX_TARGET
6	32629891	rs1063323	C	T	100	PASS	AC=1979;AF=0.395168;AN=5008;NS=2504;DP=15401;EAS_AF=0.4782;AMR_AF=0.5447;AFR_AF=0.3154;EUR_AF=0.3946;SAS_AF=0.3119;AA=.|||;VT=SNP;EX_TARGET
6	32629905	rs2647032	T	C	100	PASS	AC=507;AF=0.101238;AN=5008;NS=2504;DP=14276;EAS_AF=0.0327;AMR_AF=0.098;AFR_AF=0.1528;EUR_AF=0.0984;SAS_AF=0.1074;AA=T|||;VT=SNP;EX_TARGET
6	32629936	rs1049107	C	T	100	PASS	AC=1048;AF=0.209265;AN=5008;NS=2504;DP=12445;EAS_AF=0.2431;AMR_AF=0.1484;AFR_AF=0.2216;EUR_AF=0.1958;SAS_AF=0.2147;AA=C|||;VT=SNP;EX_TARGET
6	32630094	rs9274062	A	G	100	PASS	AC=1265;AF=0.252596;AN=5008;NS=2504;DP=8038;EAS_AF=0.3194;AMR_AF=0.4164;AFR_AF=0.1422;EUR_AF=0.2604;SAS_AF=0.2086;AA=a|||;VT=SNP
6	32630096	rs9274063	G	A	100	PASS	AC=228;AF=0.0455272;AN=5008;NS=2504;DP=8130;EAS_AF=0.0595;AMR_AF=0.0187;AFR_AF=0.0113;EUR_AF=0.0417;SAS_AF=0.1002;AA=G|||;VT=SNP
6	32630327	rs545038190	G	A	100	PASS	AC=389;AF=0.0776757;AN=5008;NS=2504;DP=4514;EAS_AF=0.1488;AMR_AF=0.0173;AFR_AF=0.0008;EUR_AF=0.004;SAS_AF=0.227;AA=g|||;VT=SNP
6	32631775	rs139455771	C	T	100	PASS	AC=302;AF=0.0603035;AN=5008;NS=2504;DP=7201;EAS_AF=0.0536;AMR_AF=0.1081;AFR_AF=0.0802;EUR_AF=0.0557;SAS_AF=0.0112;AA=C|||;VT=SNP
6	32631807	rs71542456	A	G	100	PASS	AC=829;AF=0.165535;AN=5008;NS=2504;DP=6414;EAS_AF=0.0952;AMR_AF=0.1859;AFR_AF=0.23;EUR_AF=0.1849;SAS_AF=0.1166;AA=A|||;VT=SNP
6	32632173	rs28746774	C	T	100	PASS	AC=493;AF=0.0984425;AN=5008;NS=2504;DP=4109;EAS_AF=0.2014;AMR_AF=0.0231;AFR_AF=0.0008;EUR_AF=0.005;SAS_AF=0.274;AA=C|||;VT=SNP
6	32632200	rs141127771	G	A	100	PASS	AC=737;AF=0.147165;AN=5008;NS=2504;DP=3335;EAS_AF=0.2262;AMR_AF=0.0836;AFR_AF=0.0764;EUR_AF=0.0616;SAS_AF=0.2945;AA=G|||;VT=SNP
6	32632418	rs281862211	A	G	100	PASS	AC=414;AF=0.0826677;AN=5008;NS=2504;DP=3969;EAS_AF=0.1617;AMR_AF=0.0202;AFR_AF=0;EUR_AF=0.003;SAS_AF=0.2393;AA=A|||;VT=SNP
6	32632425	rs9274351	T	A	100	PASS	AC=1054;AF=0.210463;AN=5008;NS=2504;DP=3898;EAS_AF=0.2748;AMR_AF=0.3357;AFR_AF=0.1135;EUR_AF=0.2197;SAS_AF=0.1769;AA=T|||;VT=SNP
6	32632469	rs9274358	T	C	100	PASS	AC=2107;AF=0.420727;AN=5008;NS=2504;DP=3766;EAS_AF=0.4375;AMR_AF=0.5879;AFR_AF=0.3495;EUR_AF=0.4493;SAS_AF=0.3517;AA=C|||;VT=SNP
6	32632543	rs41263825	G	A	100	PASS	AC=754;AF=0.150559;AN=5008;NS=2504;DP=3539;EAS_AF=0.1399;AMR_AF=0.1931;AFR_AF=0.174;EUR_AF=0.1531;SAS_AF=0.0971;AA=g|||;VT=SNP;EX_TARGET
6	32632659	rs9274390	C	T	100	PASS	AC=1003;AF=0.20028;AN=5008;NS=2504;DP=4578;EAS_AF=0.2282;AMR_AF=0.2089;AFR_AF=0.1467;EUR_AF=0.1501;SAS_AF=0.2894;AA=c|||;VT=SNP;EX_TARGET
6	32632689	rs41552812	C	T	100	PASS	AC=247;AF=0.0493211;AN=5008;NS=2504;DP=4726;EAS_AF=0.119;AMR_AF=0.0115;AFR_AF=0.0408;EUR_AF=0.0239;SAS_AF=0.0419;AA=C|||;VT=SNP;EX_TARGET
6	32632745	rs1063318	G	A	100	PASS	AC=1793;AF=0.358027;AN=5008;NS=2504;DP=6874;EAS_AF=0.4018;AMR_AF=0.2406;AFR_AF=0.3185;EUR_AF=0.2942;SAS_AF=0.5153;AA=g|||;VT=SNP;EX_TARGET
6	32632820	rs1130375	C	G	100	PASS	AC=1300;AF=0.259585;AN=5008;NS=2504;DP=7556;EAS_AF=0.3234;AMR_AF=0.2147;AFR_AF=0.2216;EUR_AF=0.1998;SAS_AF=0.3384;AA=c|||;VT=SNP;EX_TARGET
6	32632832	rs9274407	A	T	100	PASS	AC=3803;AF=0.759385;AN=5008;NS=2504;DP=6750;EAS_AF=0.744;AMR_AF=0.8127;AFR_AF=0.7042;EUR_AF=0.8101;SAS_AF=0.7597;AA=a|||;VT=SNP;EX_TARGET
6	32632887	rs201184533	C	T	100	PASS	AC=705;AF=0.140775;AN=5008;NS=2504;DP=3048;EAS_AF=0.1766;AMR_AF=0.1009;AFR_AF=0.1316;EUR_AF=0.1491;SAS_AF=0.136;AA=C|||;VT=SNP;EX_TARGET
6	32632902	rs281862001	C	A	100	PASS	AC=110;AF=0.0219649;AN=5008;NS=2504;DP=3966;EAS_AF=0.0665;AMR_AF=0;AFR_AF=0.0008;EUR_AF=0.003;SAS_AF=0.0399;AA=C|||;VT=SNP
6	32632995	rs41263828	C	G	100	PASS	AC=752;AF=0.15016;AN=5008;NS=2504;DP=5160;EAS_AF=0.1369;AMR_AF=0.1787;AFR_AF=0.177;EUR_AF=0.1561;SAS_AF=0.1012;AA=c|||;VT=SNP
6	32633050	rs28746805	A	G	100	PASS	AC=946;AF=0.188898;AN=5008;NS=2504;DP=5399;EAS_AF=0.2361;AMR_AF=0.3256;AFR_AF=0.1014;EUR_AF=0.1849;SAS_AF=0.1656;AA=A|||;VT=SNP
6	32633085	rs28746807	T	G	100	PASS	AC=978;AF=0.195288;AN=5008;NS=2504;DP=7614;EAS_AF=0.246;AMR_AF=0.3343;AFR_AF=0.1021;EUR_AF=0.1978;SAS_AF=0.1677;AA=T|||;VT=SNP
6	32633130	rs28746808	G	A	100	PASS	AC=967;AF=0.193091;AN=5008;NS=2504;DP=10052;EAS_AF=0.252;AMR_AF=0.3256;AFR_AF=0.1044;EUR_AF=0.1968;SAS_AF=0.1544;AA=G|||;VT=SNP
6	32633159	rs28746809	T	C	100	PASS	AC=968;AF=0.193291;AN=5008;NS=2504;DP=10442;EAS_AF=0.252;AMR_AF=0.3228;AFR_AF=0.1059;EUR_AF=0.1948;SAS_AF=0.1575;AA=T|||;VT=SNP
6	32633185	rs28746810	G	T	100	PASS	AC=964;AF=0.192492;AN=5008;NS=2504;DP=9389;EAS_AF=0.251;AMR_AF=0.3199;AFR_AF=0.1044;EUR_AF=0.1918;SAS_AF=0.1616;AA=G|||;VT=SNP
6	32633196	rs9274440	A	G	100	PASS	AC=1497;AF=0.298922;AN=5008;NS=2504;DP=9106;EAS_AF=0.2252;AMR_AF=0.3256;AFR_AF=0.3472;EUR_AF=0.333;SAS_AF=0.2556;AA=a|||;VT=SNP
6	32633231	rs9274442	G	C	100	PASS	AC=629;AF=0.125599;AN=5008;NS=2504;DP=7454;EAS_AF=0.0486;AMR_AF=0.1326;AFR_AF=0.152;EUR_AF=0.1551;SAS_AF=0.1339;AA=G|||;VT=SNP
6	32633239	rs9274443	C	G	100	PASS	AC=3893;AF=0.777356;AN=5008;NS=2504;DP=7284;EAS_AF=0.878;AMR_AF=0.8228;AFR_AF=0.6596;EUR_AF=0.7217;SAS_AF=0.8579;AA=G|||;VT=SNP
6	32633282	rs9274447	T	C	100	PASS	AC=559;AF=0.111621;AN=5008;NS=2504;DP=7046;EAS_AF=0.0337;AMR_AF=0.1196;AFR_AF=0.143;EUR_AF=0.1431;SAS_AF=0.1115;AA=T|||;VT=SNP
6	32633287	rs28746817	C	T	100	PASS	AC=1684;AF=0.336262;AN=5008;NS=2504;DP=7218;EAS_AF=0.3978;AMR_AF=0.4928;AFR_AF=0.2526;EUR_AF=0.3439;SAS_AF=0.2669;AA=c|||;VT=SNP
6	32633290	rs9274449	G	C	100	PASS	AC=1269;AF=0.253395;AN=5008;NS=2504;DP=7347;EAS_AF=0.1835;AMR_AF=0.2867;AFR_AF=0.2897;EUR_AF=0.2932;SAS_AF=0.2117;AA=g|||;VT=SNP
6	32633373	rs28746823	C	T	100	PASS	AC=912;AF=0.182109;AN=5008;NS=2504;DP=9737;EAS_AF=0.2361;AMR_AF=0.3084;AFR_AF=0.0983;EUR_AF=0.1799;SAS_AF=0.1524;AA=C|||;VT=SNP
6	32633558	rs34230758	A	G	100	PASS	AC=1062;AF=0.212061;AN=5008;NS=2504;DP=11839;EAS_AF=0.2371;AMR_AF=0.1542;AFR_AF=0.23;EUR_AF=0.1928;SAS_AF=0.2229;AA=A|||;VT=SNP
6	32633638	rs281861363	G	A	100	PASS	AC=218;AF=0.0435304;AN=5008;NS=2504;DP=8192;EAS_AF=0.0337;AMR_AF=0.0461;AFR_AF=0.0356;EUR_AF=0.0636;SAS_AF=0.0419;AA=G|||;VT=SNP
6	32633640	rs41264344	T	A	100	PASS	AC=738;AF=0.147364;AN=5008;NS=2504;DP=8309;EAS_AF=0.1528;AMR_AF=0.1715;AFR_AF=0.1604;EUR_AF=0.1511;SAS_AF=0.1033;AA=T|||;VT=SNP
6	32633646	rs41264348	C	T	100	PASS	AC=737;AF=0.147165;AN=5008;NS=2504;DP=8664;EAS_AF=0.1528;AMR_AF=0.1715;AFR_AF=0.1596;EUR_AF=0.1511;SAS_AF=0.1033;AA=c|||;VT=SNP
6	32633648	rs116984222	T	C	100	PASS	AC=379;AF=0.0756789;AN=5008;NS=2504;DP=8840;EAS_AF=0.1577;AMR_AF=0.0144;AFR_AF=0.0008;EUR_AF=0.003;SAS_AF=0.2106;AA=T|||;VT=SNP
6	32633844	rs9274487	T	C	100	PASS	AC=1405;AF=0.280551;AN=5008;NS=2504;DP=8396;EAS_AF=0.2044;AMR_AF=0.3098;AFR_AF=0.3245;EUR_AF=0.3091;SAS_AF=0.2495;AA=t|||;VT=SNP
6	32633852	rs9274488	A	G	100	PASS	AC=3976;AF=0.79393;AN=5008;NS=2504;DP=8266;EAS_AF=0.8909;AMR_AF=0.8329;AFR_AF=0.6808;EUR_AF=0.7505;SAS_AF=0.864;AA=a|||;VT=SNP
6	32634007	rs3830059	A	G	100	PASS	AC=1072;AF=0.214058;AN=5008;NS=2504;DP=16563;EAS_AF=0.2867;AMR_AF=0.3516;AFR_AF=0.1142;EUR_AF=0.2137;SAS_AF=0.1769;AA=A|||;VT=SNP
6	32634010	rs3830058	G	A	100	PASS	AC=4127;AF=0.824081;AN=5008;NS=2504;DP=16457;EAS_AF=0.9038;AMR_AF=0.8674;AFR_AF=0.73;EUR_AF=0.7744;SAS_AF=0.8896;AA=g|||;VT=SNP
6	32634024	rs9274500	T	A	100	PASS	AC=1637;AF=0.326877;AN=5008;NS=2504;DP=15966;EAS_AF=0.2391;AMR_AF=0.3487;AFR_AF=0.3835;EUR_AF=0.3579;SAS_AF=0.2935;AA=t|||;VT=SNP
6	32634090	rs28746839	T	C	100	PASS	AC=1058;AF=0.211262;AN=5008;NS=2504;DP=13013;EAS_AF=0.2589;AMR_AF=0.3545;AFR_AF=0.1172;EUR_AF=0.2187;SAS_AF=0.18;AA=T|||;VT=SNP
6	32634094	rs28746841	T	C	100	PASS	AC=1064;AF=0.21246;AN=5008;NS=2504;DP=12982;EAS_AF=0.2599;AMR_AF=0.3545;AFR_AF=0.1188;EUR_AF=0.2187;SAS_AF=0.183;AA=T|||;VT=SNP
6	32634098	rs28746842	C	G	100	PASS	AC=1063;AF=0.21226;AN=5008;NS=2504;DP=12875;EAS_AF=0.2599;AMR_AF=0.3545;AFR_AF=0.1188;EUR_AF=0.2187;SAS_AF=0.182;AA=C|||;VT=SNP
6	32634126	rs9274505	G	A	100	PASS	AC=528;AF=0.105431;AN=5008;NS=2504;DP=12456;EAS_AF=0.0357;AMR_AF=0.098;AFR_AF=0.1286;EUR_AF=0.1372;SAS_AF=0.1186;AA=G|||;VT=SNP
6	32634137	rs28746843	A	C	100	PASS	AC=1057;AF=0.211062;AN=5008;NS=2504;DP=11919;EAS_AF=0.2649;AMR_AF=0.3545;AFR_AF=0.115;EUR_AF=0.2087;SAS_AF=0.1861;AA=A|||;VT=SNP
6	32634139	rs28746844	C	T	100	PASS	AC=1057;AF=0.211062;AN=5008;NS=2504;DP=11824;EAS_AF=0.2649;AMR_AF=0.3545;AFR_AF=0.115;EUR_AF=0.2087;SAS_AF=0.1861;AA=C|||;VT=SNP
6	32634183	rs41316200	C	T	100	PASS	AC=849;AF=0.169529;AN=5008;NS=2504;DP=11791;EAS_AF=0.1736;AMR_AF=0.1902;AFR_AF=0.1899;EUR_AF=0.1759;SAS_AF=0.1166;AA=c|||;VT=SNP
6	32634229	rs34297496	C	T	100	PASS	AC=881;AF=0.175919;AN=5008;NS=2504;DP=12805;EAS_AF=0.1806;AMR_AF=0.1888;AFR_AF=0.2012;EUR_AF=0.1799;SAS_AF=0.1237;AA=C|||;VT=SNP
6	32634243	rs9274514	G	A	100	PASS	AC=805;AF=0.160743;AN=5008;NS=2504;DP=12278;EAS_AF=0.0605;AMR_AF=0.1614;AFR_AF=0.1989;EUR_AF=0.1918;SAS_AF=0.18;AA=G|||;VT=SNP
6	32634264	rs72844399	C	T	100	PASS	AC=1042;AF=0.208067;AN=5008;NS=2504;DP=9249;EAS_AF=0.2421;AMR_AF=0.1499;AFR_AF=0.2209;EUR_AF=0.1938;SAS_AF=0.2117;AA=C|||;VT=SNP
6	32634313	rs1049059	C	G	100	PASS	AC=1079;AF=0.215455;AN=5008;NS=2504;DP=9016;EAS_AF=0.246;AMR_AF=0.1556;AFR_AF=0.2292;EUR_AF=0.1998;SAS_AF=0.2239;AA=C|||;VT=SNP;EX_TARGET
6	32634318	rs3891176	C	A	100	PASS	AC=736;AF=0.146965;AN=5008;NS=2504;DP=9453;EAS_AF=0.0575;AMR_AF=0.1513;AFR_AF=0.171;EUR_AF=0.1769;SAS_AF=0.1728;AA=C|||;VT=SNP;EX_TARGET
6	32634339	rs36222416	C	G	100	PASS	AC=323;AF=0.0644968;AN=5008;NS=2504;DP=10490;EAS_AF=0.129;AMR_AF=0.0115;AFR_AF=0.0008;EUR_AF=0.003;SAS_AF=0.1851;AA=C|||;VT=SNP;EX_TARGET
6	32634341	rs3189152	A	G	100	PASS	AC=1916;AF=0.382588;AN=5008;NS=2504;DP=10661;EAS_AF=0.3661;AMR_AF=0.3487;AFR_AF=0.3646;EUR_AF=0.3549;SAS_AF=0.4765;AA=a|||;VT=SNP;EX_TARGET
6	32634355	rs1049072	G	A	100	PASS	AC=1111;AF=0.221845;AN=5008;NS=2504;DP=12168;EAS_AF=0.2966;AMR_AF=0.3602;AFR_AF=0.1165;EUR_AF=0.2197;SAS_AF=0.1912;AA=G|||;VT=SNP;EX_TARGET
6	32634369	rs1049056	C	A	100	PASS	AC=1072;AF=0.214058;AN=5008;NS=2504;DP=13934;EAS_AF=0.2411;AMR_AF=0.1527;AFR_AF=0.2322;EUR_AF=0.2008;SAS_AF=0.2188;AA=C|||;VT=SNP;EX_TARGET
6	32634387	rs1049055	C	T	100	PASS	AC=4115;AF=0.821685;AN=5008;NS=2504;DP=15568;EAS_AF=0.9077;AMR_AF=0.866;AFR_AF=0.7201;EUR_AF=0.7803;SAS_AF=0.8814;AA=c|||;VT=SNP;EX_TARGET
6	32634405	rs1049053	C	T	100	PASS	AC=4017;AF=0.802117;AN=5008;NS=2504;DP=16733;EAS_AF=0.9058;AMR_AF=0.8458;AFR_AF=0.6861;EUR_AF=0.7535;SAS_AF=0.8712;AA=c|||;VT=SNP
6	32634426	rs67147537	G	A	100	PASS	AC=1059;AF=0.211462;AN=5008;NS=2504;DP=16566;EAS_AF=0.2391;AMR_AF=0.1527;AFR_AF=0.2284;EUR_AF=0.1978;SAS_AF=0.2157;AA=G|||;VT=SNP
6	32634467	rs3891175	C	T	100	PASS	AC=699;AF=0.139577;AN=5008;NS=2504;DP=14449;EAS_AF=0.0506;AMR_AF=0.147;AFR_AF=0.1634;EUR_AF=0.171;SAS_AF=0.1616;AA=C|||;VT=SNP
6	32634646	rs28746853	T	C	100	PASS	AC=997;AF=0.199081;AN=5008;NS=2504;DP=10148;EAS_AF=0.2589;AMR_AF=0.3401;AFR_AF=0.1021;EUR_AF=0.1948;SAS_AF=0.1728;AA=T|||;VT=SNP
6	32634679	rs281860801	A	G	100	PASS	AC=348;AF=0.0694888;AN=5008;NS=2504;DP=9331;EAS_AF=0.1379;AMR_AF=0.013;AFR_AF=0;EUR_AF=0.003;SAS_AF=0.2014;AA=A|||;VT=SNP
6	32634765	rs41316204	T	C	100	PASS	AC=783;AF=0.15635;AN=5008;NS=2504;DP=9692;EAS_AF=0.1597;AMR_AF=0.1772;AFR_AF=0.1732;EUR_AF=0.16;SAS_AF=0.1115;AA=T|||;VT=SNP
6	32634795	rs9274550	G	A	100	PASS	AC=2677;AF=0.534545;AN=5008;NS=2504;DP=10017;EAS_AF=0.6131;AMR_AF=0.634;AFR_AF=0.4009;EUR_AF=0.497;SAS_AF=0.6022;AA=g|||;VT=SNP
6	32635007	rs28746859	G	A	100	PASS	AC=895;AF=0.178714;AN=5008;NS=2504;DP=10871;EAS_AF=0.2272;AMR_AF=0.3127;AFR_AF=0.0968;EUR_AF=0.1759;SAS_AF=0.1472;AA=G|||;VT=SNP
6	32635033	rs28746860	T	G	100	PASS	AC=899;AF=0.179513;AN=5008;NS=2504;DP=10330;EAS_AF=0.2302;AMR_AF=0.3156;AFR_AF=0.0953;EUR_AF=0.175;SAS_AF=0.1493;AA=T|||;VT=SNP
6	32635140	rs28746862	A	G	100	PASS	AC=203;AF=0.0405351;AN=5008;NS=2504;DP=8442;EAS_AF=0.0883;AMR_AF=0.0447;AFR_AF=0.003;EUR_AF=0.0239;SAS_AF=0.0562;AA=A|||;VT=SNP
6	32635293	rs28746867	C	G	100	PASS	AC=895;AF=0.178714;AN=5008;NS=2504;DP=12375;EAS_AF=0.2282;AMR_AF=0.317;AFR_AF=0.0923;EUR_AF=0.169;SAS_AF=0.1564;AA=C|||;VT=SNP
6	32635296	rs77296290	C	T	100	PASS	AC=1036;AF=0.206869;AN=5008;NS=2504;DP=12346;EAS_AF=0.1885;AMR_AF=0.1556;AFR_AF=0.1694;EUR_AF=0.1859;SAS_AF=0.3344;AA=C|||;VT=SNP
6	32635501	rs114466578	A	G	100	PASS	AC=836;AF=0.166933;AN=5008;NS=2504;DP=11985;EAS_AF=0.1815;AMR_AF=0.1153;AFR_AF=0.0855;EUR_AF=0.1769;SAS_AF=0.2883;AA=A|||;VT=SNP
6	32635605	rs77000541	G	A	100	PASS	AC=1394;AF=0.278355;AN=5008;NS=2504;DP=13230;EAS_AF=0.248;AMR_AF=0.3084;AFR_AF=0.3116;EUR_AF=0.3091;SAS_AF=0.2117;AA=G|||;VT=SNP
6	32635629	rs114544105	G	A	100	PASS	AC=791;AF=0.157947;AN=5008;NS=2504;DP=13390;EAS_AF=0.0704;AMR_AF=0.1657;AFR_AF=0.1528;EUR_AF=0.2157;SAS_AF=0.1902;AA=G|||;VT=SNP
6	32635754	rs3828789	G	T	100	PASS	AC=2775;AF=0.554113;AN=5008;NS=2504;DP=17374;EAS_AF=0.5337;AMR_AF=0.7075;AFR_AF=0.5121;EUR_AF=0.5905;SAS_AF=0.4857;AA=g|||;VT=SNP
6	32635809	rs3828790	T	C	100	PASS	AC=2795;AF=0.558107;AN=5008;NS=2504;DP=18176;EAS_AF=0.5387;AMR_AF=0.7089;AFR_AF=0.5151;EUR_AF=0.5954;SAS_AF=0.4908;AA=t|||;VT=SNP
6	32635883	rs3828793	C	T	100	PASS	AC=1009;AF=0.201478;AN=5008;NS=2504;DP=20083;EAS_AF=0.2222;AMR_AF=0.147;AFR_AF=0.2194;EUR_AF=0.1889;SAS_AF=0.2076;AA=C|||;VT=SNP
6	32635949	rs2647025	G	A	100	PASS	AC=1523;AF=0.304113;AN=5008;NS=2504;DP=19237;EAS_AF=0.3284;AMR_AF=0.4481;AFR_AF=0.2126;EUR_AF=0.3141;SAS_AF=0.2904;AA=G|||;VT=SNP
6	32635974	rs3828796	A	G	100	PASS	AC=1105;AF=0.220647;AN=5008;NS=2504;DP=18664;EAS_AF=0.2986;AMR_AF=0.3588;AFR_AF=0.1165;EUR_AF=0.2167;SAS_AF=0.1871;AA=A|||;VT=SNP
6	32635990	rs9274622	T	C	100	PASS	AC=1687;AF=0.336861;AN=5008;NS=2504;DP=17975;EAS_AF=0.245;AMR_AF=0.3487;AFR_AF=0.3949;EUR_AF=0.3767;SAS_AF=0.3037;AA=t|||;VT=SNP
6	32635998	rs9274623	G	T	100	PASS	AC=747;AF=0.149161;AN=5008;NS=2504;DP=17589;EAS_AF=0.0645;AMR_AF=0.1571;AFR_AF=0.1467;EUR_AF=0.2028;SAS_AF=0.1789;AA=G|||;VT=SNP
6	32636040	rs9274626	T	C	100	PASS	AC=4119;AF=0.822484;AN=5008;NS=2504;DP=15300;EAS_AF=0.8958;AMR_AF=0.8617;AFR_AF=0.7307;EUR_AF=0.7823;SAS_AF=0.8845;AA=C|||;VT=SNP
6	32636063	rs3828800	G	A	100	PASS	AC=1417;AF=0.282947;AN=5008;NS=2504;DP=15590;EAS_AF=0.4236;AMR_AF=0.3674;AFR_AF=0.1172;EUR_AF=0.2157;SAS_AF=0.3712;AA=G|||;VT=SNP
6	32636120	rs3828805	T	C	100	PASS	AC=4105;AF=0.819688;AN=5008;NS=2504;DP=15780;EAS_AF=0.8919;AMR_AF=0.8602;AFR_AF=0.7254;EUR_AF=0.7823;SAS_AF=0.8824;AA=C|||;VT=SNP
6	32636210	rs9274646	A	C	100	PASS	AC=1588;AF=0.317093;AN=5008;NS=2504;DP=16509;EAS_AF=0.2361;AMR_AF=0.33;AFR_AF=0.3707;EUR_AF=0.3608;SAS_AF=0.274;AA=a|||;VT=SNP
6	32636211	rs9274647	G	T	100	PASS	AC=1588;AF=0.317093;AN=5008;NS=2504;DP=16773;EAS_AF=0.2361;AMR_AF=0.33;AFR_AF=0.3707;EUR_AF=0.3608;SAS_AF=0.274;AA=g|||;VT=SNP
6	32636282	rs36058358	G	A	100	PASS	AC=415;AF=0.0828674;AN=5008;NS=2504;DP=20025;EAS_AF=0.1647;AMR_AF=0.0259;AFR_AF=0.0469;EUR_AF=0.0517;SAS_AF=0.1196;AA=g|||;VT=SNP
6	32636289	rs9274655	T	C	100	PASS	AC=1114;AF=0.222444;AN=5008;NS=2504;DP=20299;EAS_AF=0.2976;AMR_AF=0.3617;AFR_AF=0.118;EUR_AF=0.2197;SAS_AF=0.1902;AA=T|||;VT=SNP
6	32636351	rs9274656	T	C	100	PASS	AC=1432;AF=0.285942;AN=5008;NS=2504;DP=21074;EAS_AF=0.4266;AMR_AF=0.3703;AFR_AF=0.118;EUR_AF=0.2207;SAS_AF=0.3753;AA=T|||;VT=SNP
6	32636364	rs9274657	G	A	100	PASS	AC=2439;AF=0.487021;AN=5008;NS=2504;DP=20786;EAS_AF=0.6478;AMR_AF=0.5173;AFR_AF=0.3374;EUR_AF=0.4085;SAS_AF=0.5828;AA=g|||;VT=SNP
6	32636376	rs2856698	C	G	100	PASS	AC=1270;AF=0.253594;AN=5008;NS=2504;DP=20692;EAS_AF=0.2163;AMR_AF=0.2579;AFR_AF=0.3003;EUR_AF=0.2813;SAS_AF=0.1973;AA=C|||;VT=SNP
6	32636385	rs9274659	A	T	100	PASS	AC=2441;AF=0.48742;AN=5008;NS=2504;DP=20334;EAS_AF=0.6478;AMR_AF=0.5187;AFR_AF=0.3381;EUR_AF=0.4085;SAS_AF=0.5828;AA=T|||;VT=SNP
6	32636392	rs34984116	T	A	100	PASS	AC=595;AF=0.11881;AN=5008;NS=2504;DP=20292;EAS_AF=0.0565;AMR_AF=0.121;AFR_AF=0.174;EUR_AF=0.1372;SAS_AF=0.0879;AA=T|||;VT=SNP
6	32636433	rs35800511	A	G	100	PASS	AC=742;AF=0.148163;AN=5008;NS=2504;DP=18546;EAS_AF=0.2956;AMR_AF=0.0375;AFR_AF=0.0477;EUR_AF=0.0547;SAS_AF=0.3067;AA=A|||;VT=SNP
6	32636434	rs9274660	A	G	100	PASS	AC=2803;AF=0.559704;AN=5008;NS=2504;DP=18547;EAS_AF=0.5446;AMR_AF=0.7104;AFR_AF=0.5144;EUR_AF=0.5954;SAS_AF=0.4928;AA=a|||;VT=SNP
6	32636443	rs9274661	A	C	100	PASS	AC=1104;AF=0.220447;AN=5008;NS=2504;DP=18156;EAS_AF=0.2956;AMR_AF=0.3588;AFR_AF=0.1172;EUR_AF=0.2167;SAS_AF=0.1881;AA=A|||;VT=SNP
6	32636477	rs35571040	G	A	100	PASS	AC=426;AF=0.0850639;AN=5008;NS=2504;DP=17289;EAS_AF=0.1677;AMR_AF=0.0259;AFR_AF=0.0477;EUR_AF=0.0527;SAS_AF=0.1258;AA=G|||;VT=SNP
6	32636542	rs76536240	T	C	100	PASS	AC=237;AF=0.0473243;AN=5008;NS=2504;DP=16228;EAS_AF=0.1181;AMR_AF=0.0101;AFR_AF=0.0356;EUR_AF=0.0239;SAS_AF=0.0409;AA=t|||;VT=SNP
6	32636543	rs9274666	A	G	100	PASS	AC=2985;AF=0.596046;AN=5008;NS=2504;DP=16299;EAS_AF=0.5933;AMR_AF=0.4899;AFR_AF=0.6067;EUR_AF=0.5616;SAS_AF=0.6953;AA=a|||;VT=SNP
6	32636575	rs113319463	A	C	100	PASS	AC=244;AF=0.048722;AN=5008;NS=2504;DP=16323;EAS_AF=0.12;AMR_AF=0.0101;AFR_AF=0.0378;EUR_AF=0.0249;SAS_AF=0.0419;AA=A|||;VT=SNP
6	32636701	rs28371207	A	G	100	PASS	AC=1620;AF=0.323482;AN=5008;NS=2504;DP=15850;EAS_AF=0.3363;AMR_AF=0.281;AFR_AF=0.3253;EUR_AF=0.2654;SAS_AF=0.3978;AA=a|||;VT=SNP
6	32636733	rs3135000	G	A	100	PASS	AC=2418;AF=0.482827;AN=5008;NS=2504;DP=15894;EAS_AF=0.5427;AMR_AF=0.3847;AFR_AF=0.4395;EUR_AF=0.4304;SAS_AF=0.6033;AA=g|||;VT=SNP
6	32636756	rs2858302	T	C	100	PASS	AC=2095;AF=0.418331;AN=5008;NS=2504;DP=16223;EAS_AF=0.4107;AMR_AF=0.3732;AFR_AF=0.4387;EUR_AF=0.4274;SAS_AF=0.4213;AA=t|||;VT=SNP
6	32636757	rs3134998	T	C	100	PASS	AC=3525;AF=0.703874;AN=5008;NS=2504;DP=16390;EAS_AF=0.8383;AMR_AF=0.7464;AFR_AF=0.5567;EUR_AF=0.6471;SAS_AF=0.7924;AA=C|||;VT=SNP
6	32636780	rs9274683	G	A	100	PASS	AC=2791;AF=0.557308;AN=5008;NS=2504;DP=17169;EAS_AF=0.6399;AMR_AF=0.6542;AFR_AF=0.4614;EUR_AF=0.494;SAS_AF=0.5982;AA=g|||;VT=SNP
6	32636844	rs9274685	T	C	100	PASS	AC=2797;AF=0.558506;AN=5008;NS=2504;DP=18592;EAS_AF=0.6419;AMR_AF=0.6527;AFR_AF=0.4614;EUR_AF=0.494;SAS_AF=0.6033;AA=t|||;VT=SNP
6	32636866	rs3134996	A	T	100	PASS	AC=3540;AF=0.706869;AN=5008;NS=2504;DP=17937;EAS_AF=0.8403;AMR_AF=0.745;AFR_AF=0.5598;EUR_AF=0.6501;SAS_AF=0.7996;AA=T|||;VT=SNP
6	32636893	rs34094687	T	G	100	PASS	AC=189;AF=0.0377396;AN=5008;NS=2504;DP=15705;EAS_AF=0.0516;AMR_AF=0.0159;AFR_AF=0.0121;EUR_AF=0.0298;SAS_AF=0.0818;AA=T|||;VT=SNP
6	32636930	rs9274689	T	C	100	PASS	AC=2648;AF=0.528754;AN=5008;NS=2504;DP=12765;EAS_AF=0.6141;AMR_AF=0.6268;AFR_AF=0.4297;EUR_AF=0.4602;SAS_AF=0.5757;AA=t|||;VT=SNP
6	32637011	rs17205500	T	A	100	PASS	AC=350;AF=0.0698882;AN=5008;NS=2504;DP=13063;EAS_AF=0.1538;AMR_AF=0.0677;AFR_AF=0.003;EUR_AF=0.0507;SAS_AF=0.0951;AA=T|||;VT=SNP
6	32637016	rs9274697	A	G	100	PASS	AC=2591;AF=0.517372;AN=5008;NS=2504;DP=13441;EAS_AF=0.5952;AMR_AF=0.6138;AFR_AF=0.4236;EUR_AF=0.4503;SAS_AF=0.5644;AA=A|||;VT=SNP
6	32637022	rs34876308	C	T	100	PASS	AC=198;AF=0.0395367;AN=5008;NS=2504;DP=13933;EAS_AF=0.0546;AMR_AF=0.0159;AFR_AF=0.0136;EUR_AF=0.0298;SAS_AF=0.0859;AA=C|||;VT=SNP
6	32637052	rs34809098	A	G	100	PASS	AC=196;AF=0.0391374;AN=5008;NS=2504;DP=15836;EAS_AF=0.0536;AMR_AF=0.0159;AFR_AF=0.0136;EUR_AF=0.0298;SAS_AF=0.0849;AA=A|||;VT=SNP
6	32637095	rs9274698	A	C	100	PASS	AC=2775;AF=0.554113;AN=5008;NS=2504;DP=16181;EAS_AF=0.6369;AMR_AF=0.647;AFR_AF=0.4607;EUR_AF=0.4911;SAS_AF=0.5941;AA=a|||;VT=SNP
6	32637121	rs17211861	G	A	100	PASS	AC=934;AF=0.186502;AN=5008;NS=2504;DP=15568;EAS_AF=0.1815;AMR_AF=0.1916;AFR_AF=0.2458;EUR_AF=0.1779;SAS_AF=0.1166;AA=G|||;VT=SNP
6	32637136	rs77329518	C	T	100	PASS	AC=308;AF=0.0615016;AN=5008;NS=2504;DP=14855;EAS_AF=0.0655;AMR_AF=0.1037;AFR_AF=0.0764;EUR_AF=0.0567;SAS_AF=0.0123;AA=C|||;VT=SNP
6	32637138	rs17205521	C	A	100	PASS	AC=1222;AF=0.24401;AN=5008;NS=2504;DP=14818;EAS_AF=0.3075;AMR_AF=0.196;AFR_AF=0.2375;EUR_AF=0.172;SAS_AF=0.2955;AA=C|||;VT=SNP
6	32637158	rs17205528	G	A	100	PASS	AC=1405;AF=0.280551;AN=5008;NS=2504;DP=14034;EAS_AF=0.3591;AMR_AF=0.2032;AFR_AF=0.2481;EUR_AF=0.2008;SAS_AF=0.3804;AA=G|||;VT=SNP
6	32637180	rs9274700	A	G	100	PASS	AC=1508;AF=0.301118;AN=5008;NS=2504;DP=13009;EAS_AF=0.3194;AMR_AF=0.4553;AFR_AF=0.2118;EUR_AF=0.3052;SAS_AF=0.2894;AA=A|||;VT=SNP
6	32637197	rs17211881	T	G	100	PASS	AC=1230;AF=0.245607;AN=5008;NS=2504;DP=13407;EAS_AF=0.3125;AMR_AF=0.2017;AFR_AF=0.2352;EUR_AF=0.1789;SAS_AF=0.2904;AA=T|||;VT=SNP
6	32637343	rs17205626	G	A	100	PASS	AC=1133;AF=0.226238;AN=5008;NS=2504;DP=14320;EAS_AF=0.3006;AMR_AF=0.1816;AFR_AF=0.2065;EUR_AF=0.16;SAS_AF=0.2761;AA=G|||;VT=SNP
6	32637404	rs9274716	G	A	100	PASS	AC=1427;AF=0.284944;AN=5008;NS=2504;DP=14105;EAS_AF=0.2966;AMR_AF=0.4308;AFR_AF=0.1967;EUR_AF=0.2992;SAS_AF=0.274;AA=G|||;VT=SNP
6	32637418	rs17205647	G	A	100	PASS	AC=2310;AF=0.461262;AN=5008;NS=2504;DP=14335;EAS_AF=0.5724;AMR_AF=0.464;AFR_AF=0.4123;EUR_AF=0.3887;SAS_AF=0.4857;AA=g|||;VT=SNP
6	32637454	rs9274717	C	A	100	PASS	AC=2618;AF=0.522764;AN=5008;NS=2504;DP=14171;EAS_AF=0.6131;AMR_AF=0.6254;AFR_AF=0.4259;EUR_AF=0.4543;SAS_AF=0.5583;AA=c|||;VT=SNP
6	32637469	rs9274718	T	C	100	PASS	AC=2581;AF=0.515375;AN=5008;NS=2504;DP=13298;EAS_AF=0.6081;AMR_AF=0.621;AFR_AF=0.4168;EUR_AF=0.4453;SAS_AF=0.5501;AA=t|||;VT=SNP
6	32637492	rs116080026	C	T	100	PASS	AC=286;AF=0.0571086;AN=5008;NS=2504;DP=13456;EAS_AF=0.0605;AMR_AF=0.1037;AFR_AF=0.0688;EUR_AF=0.0497;SAS_AF=0.0123;AA=c|||;VT=SNP
6	32637515	rs28746878	G	C	100	PASS	AC=351;AF=0.0700879;AN=5008;NS=2504;DP=12932;EAS_AF=0.1587;AMR_AF=0.0634;AFR_AF=0.0038;EUR_AF=0.0527;SAS_AF=0.091;AA=G|||;VT=SNP
6	32637573	rs9274725	C	T	100	PASS	AC=2441;AF=0.48742;AN=5008;NS=2504;DP=14830;EAS_AF=0.503;AMR_AF=0.634;AFR_AF=0.4576;EUR_AF=0.4861;SAS_AF=0.409;AA=T|||;VT=SNP
6	32637593	rs9274726	C	G	100	PASS	AC=2772;AF=0.553514;AN=5008;NS=2504;DP=16328;EAS_AF=0.6359;AMR_AF=0.6484;AFR_AF=0.4584;EUR_AF=0.4891;SAS_AF=0.5961;AA=c|||;VT=SNP
6	32637680	rs3134994	T	C	100	PASS	AC=4206;AF=0.839856;AN=5008;NS=2504;DP=18936;EAS_AF=0.8968;AMR_AF=0.8746;AFR_AF=0.7814;EUR_AF=0.7883;SAS_AF=0.8885;AA=C|||;VT=SNP
6	32637743	rs1694129	G	T	100	PASS	AC=281;AF=0.0561102;AN=5008;NS=2504;DP=18186;EAS_AF=0.0218;AMR_AF=0.0865;AFR_AF=0.0575;EUR_AF=0.0934;SAS_AF=0.0297;AA=G|||;VT=SNP
6	32637772	rs9274728	A	G	100	PASS	AC=1513;AF=0.302117;AN=5008;NS=2504;DP=16049;EAS_AF=0.3234;AMR_AF=0.4481;AFR_AF=0.2103;EUR_AF=0.3121;SAS_AF=0.2904;AA=A|||;VT=SNP
6	32637833	rs35195457	G	A	100	PASS	AC=1104;AF=0.220447;AN=5008;NS=2504;DP=13849;EAS_AF=0.2827;AMR_AF=0.183;AFR_AF=0.208;EUR_AF=0.1412;SAS_AF=0.2812;AA=G|||;VT=SNP
6	32637867	rs35788076	G	A	100	PASS	AC=198;AF=0.0395367;AN=5008;NS=2504;DP=14700;EAS_AF=0.0536;AMR_AF=0.0187;AFR_AF=0.0121;EUR_AF=0.0308;SAS_AF=0.0859;AA=G|||;VT=SNP
6	32637887	rs9274734	T	C	100	PASS	AC=2629;AF=0.52496;AN=5008;NS=2504;DP=14188;EAS_AF=0.5952;AMR_AF=0.6225;AFR_AF=0.4357;EUR_AF=0.4563;SAS_AF=0.5746;AA=t|||;VT=SNP
6	32637994	rs9274741	T	C	100	PASS	AC=3208;AF=0.640575;AN=5008;NS=2504;DP=17751;EAS_AF=0.8036;AMR_AF=0.6787;AFR_AF=0.5106;EUR_AF=0.5417;SAS_AF=0.7229;AA=C|||;VT=SNP
6	32638315	rs9274759	G	A	100	PASS	AC=2939;AF=0.586861;AN=5008;NS=2504;DP=16189;EAS_AF=0.746;AMR_AF=0.647;AFR_AF=0.4917;EUR_AF=0.4722;SAS_AF=0.6268;AA=g|||;VT=SNP
6	32638371	rs9274761	A	G	100	PASS	AC=1555;AF=0.310503;AN=5008;NS=2504;DP=18128;EAS_AF=0.3135;AMR_AF=0.4078;AFR_AF=0.2118;EUR_AF=0.2823;SAS_AF=0.4008;AA=a|||;VT=SNP
6	32638490	rs9274764	A	G	100	PASS	AC=2954;AF=0.589856;AN=5008;NS=2504;DP=15846;EAS_AF=0.748;AMR_AF=0.6484;AFR_AF=0.497;EUR_AF=0.4761;SAS_AF=0.6278;AA=a|||;VT=SNP
6	32638757	rs28891375	G	A	100	PASS	AC=1193;AF=0.238219;AN=5008;NS=2504;DP=13983;EAS_AF=0.4058;AMR_AF=0.2032;AFR_AF=0.2209;EUR_AF=0.167;SAS_AF=0.1871;AA=G|||;VT=SNP
6	32639163	rs9274791	C	T	100	PASS	AC=1612;AF=0.321885;AN=5008;NS=2504;DP=13868;EAS_AF=0.3274;AMR_AF=0.4265;AFR_AF=0.2201;EUR_AF=0.2883;SAS_AF=0.4141;AA=C|||;VT=SNP
6	32640336	rs28891406	G	A	100	PASS	AC=1391;AF=0.277756;AN=5008;NS=2504;DP=19840;EAS_AF=0.4385;AMR_AF=0.2406;AFR_AF=0.2814;EUR_AF=0.1909;SAS_AF=0.2229;AA=G|||;VT=SNP
6	32641199	rs9274898	C	T	100	PASS	AC=2119;AF=0.423123;AN=5008;NS=2504;DP=7058;EAS_AF=0.5863;AMR_AF=0.4971;AFR_AF=0.2943;EUR_AF=0.338;SAS_AF=0.4642;AA=T|||;VT=SNP
6	32642025	rs564176274	C	T	100	PASS	AC=263;AF=0.052516;AN=5008;NS=2504;DP=12455;EAS_AF=0.0615;AMR_AF=0.0937;AFR_AF=0.0628;EUR_AF=0.0447;SAS_AF=0.0082;AA=C|||;VT=SNP
6	32642026	rs28891462	G	A	100	PASS	AC=1334;AF=0.266374;AN=5008;NS=2504;DP=12444;EAS_AF=0.4058;AMR_AF=0.2334;AFR_AF=0.2489;EUR_AF=0.2127;SAS_AF=0.2249;AA=G|||;VT=SNP
6	32642097	rs28891463	C	T	100	PASS	AC=1366;AF=0.272764;AN=5008;NS=2504;DP=11877;EAS_AF=0.4375;AMR_AF=0.2392;AFR_AF=0.2383;EUR_AF=0.2217;SAS_AF=0.226;AA=C|||;VT=SNP
6	32642187	rs9274975	T	G	100	PASS	AC=1454;AF=0.290335;AN=5008;NS=2504;DP=18669;EAS_AF=0.2877;AMR_AF=0.3862;AFR_AF=0.2073;EUR_AF=0.2555;SAS_AF=0.3732;AA=t|||;VT=SNP
6	32642335	rs9274982	G	A	100	PASS	AC=1267;AF=0.252995;AN=5008;NS=2504;DP=14871;EAS_AF=0.251;AMR_AF=0.3444;AFR_AF=0.174;EUR_AF=0.2217;SAS_AF=0.3292;AA=g|||;VT=SNP
6	32642337	rs9274983	T	C	100	PASS	AC=1266;AF=0.252796;AN=5008;NS=2504;DP=14979;EAS_AF=0.25;AMR_AF=0.3444;AFR_AF=0.174;EUR_AF=0.2217;SAS_AF=0.3292;AA=t|||;VT=SNP
6	32642719	rs9275000	C	T	100	PASS	AC=1424;AF=0.284345;AN=5008;NS=2504;DP=15400;EAS_AF=0.2798;AMR_AF=0.379;AFR_AF=0.2012;EUR_AF=0.2525;SAS_AF=0.3671;AA=c|||;VT=SNP
6	32643020	rs144949540	A	G	100	PASS	AC=191;AF=0.038139;AN=5008;NS=2504;DP=14087;EAS_AF=0.0635;AMR_AF=0.1196;AFR_AF=0.0023;EUR_AF=0.0099;SAS_AF=0.0317;AA=A|||;VT=SNP
6	32643108	rs9275015	G	A	100	PASS	AC=1751;AF=0.349641;AN=5008;NS=2504;DP=10195;EAS_AF=0.3978;AMR_AF=0.451;AFR_AF=0.2375;EUR_AF=0.3012;SAS_AF=0.4294;AA=A|||;VT=SNP
6	32643739	rs6908032	G	A	100	PASS	AC=920;AF=0.183706;AN=5008;NS=2504;DP=13557;EAS_AF=0.1647;AMR_AF=0.1888;AFR_AF=0.2315;EUR_AF=0.1918;SAS_AF=0.1268;AA=G|||;VT=SNP
6	32643953	rs28755204	A	T	100	PASS	AC=1940;AF=0.38738;AN=5008;NS=2504;DP=13220;EAS_AF=0.4236;AMR_AF=0.4885;AFR_AF=0.2753;EUR_AF=0.334;SAS_AF=0.4847;AA=a|||;VT=SNP
6	32643975	rs140768369	A	G	100	PASS	AC=432;AF=0.086262;AN=5008;NS=2504;DP=12561;EAS_AF=0.1865;AMR_AF=0.0144;AFR_AF=0.0008;EUR_AF=0.006;SAS_AF=0.2321;AA=A|||;VT=SNP
6	32644553	rs3134986	C	T	100	PASS	AC=418;AF=0.0834665;AN=5008;NS=2504;DP=11390;EAS_AF=0.0556;AMR_AF=0.0807;AFR_AF=0.0658;EUR_AF=0.1332;SAS_AF=0.0869;AA=C|||;VT=SNP
6	32645114	rs183801733	G	A	100	PASS	AC=415;AF=0.0828674;AN=5008;NS=2504;DP=8611;EAS_AF=0.1786;AMR_AF=0.0159;AFR_AF=0.0023;EUR_AF=0.006;SAS_AF=0.2198;AA=G|||;VT=SNP
6	32645766	rs116005148	G	A	100	PASS	AC=1920;AF=0.383387;AN=5008;NS=2504;DP=12330;EAS_AF=0.4216;AMR_AF=0.487;AFR_AF=0.27;EUR_AF=0.329;SAS_AF=0.4796;AA=g|||;VT=SNP
6	32645906	rs28755291	A	G	100	PASS	AC=1954;AF=0.390176;AN=5008;NS=2504;DP=14438;EAS_AF=0.4266;AMR_AF=0.4928;AFR_AF=0.2761;EUR_AF=0.339;SAS_AF=0.4867;AA=a|||;VT=SNP
6	32646193	rs28755304	C	T	100	PASS	AC=1815;AF=0.36242;AN=5008;NS=2504;DP=10620;EAS_AF=0.4087;AMR_AF=0.4568;AFR_AF=0.2458;EUR_AF=0.3191;SAS_AF=0.4499;AA=c|||;VT=SNP
6	32646445	rs28755319	A	C	100	PASS	AC=1643;AF=0.328075;AN=5008;NS=2504;DP=9206;EAS_AF=0.374;AMR_AF=0.4251;AFR_AF=0.2284;EUR_AF=0.2714;SAS_AF=0.4049;AA=C|||;VT=SNP
6	32647701	rs3129780	T	A	100	PASS	AC=3838;AF=0.766374;AN=5008;NS=2504;DP=9177;EAS_AF=0.8462;AMR_AF=0.817;AFR_AF=0.649;EUR_AF=0.7276;SAS_AF=0.8466;AA=A|||;VT=SNP
6	32648153	rs9275051	T	C	100	PASS	AC=2557;AF=0.510583;AN=5008;NS=2504;DP=11315;EAS_AF=0.6835;AMR_AF=0.5605;AFR_AF=0.3986;EUR_AF=0.4245;SAS_AF=0.5368;AA=C|||;VT=SNP
6	32648156	rs9275052	G	A	100	PASS	AC=3102;AF=0.619409;AN=5008;NS=2504;DP=11434;EAS_AF=0.7222;AMR_AF=0.67;AFR_AF=0.5393;EUR_AF=0.5755;SAS_AF=0.6309;AA=g|||;VT=SNP
6	32648243	rs28746896	G	A	100	PASS	AC=1550;AF=0.309505;AN=5008;NS=2504;DP=12426;EAS_AF=0.4623;AMR_AF=0.2824;AFR_AF=0.2837;EUR_AF=0.2555;SAS_AF=0.2618;AA=G|||;VT=SNP
6	32648490	rs9275071	G	A	100	PASS	AC=2972;AF=0.59345;AN=5008;NS=2504;DP=17523;EAS_AF=0.751;AMR_AF=0.647;AFR_AF=0.4947;EUR_AF=0.5;SAS_AF=0.6227;AA=A|||;VT=SNP
6	32648500	rs3129781	G	T	100	PASS	AC=4609;AF=0.920327;AN=5008;NS=2504;DP=17179;EAS_AF=0.9375;AMR_AF=0.951;AFR_AF=0.8744;EUR_AF=0.8867;SAS_AF=0.9775;AA=T|||;VT=SNP
6	32648502	rs9275072	C	T	100	PASS	AC=1406;AF=0.280751;AN=5008;NS=2504;DP=17307;EAS_AF=0.2897;AMR_AF=0.3689;AFR_AF=0.1982;EUR_AF=0.2425;SAS_AF=0.3599;AA=c|||;VT=SNP
6	32648550	rs9275075	G	A	100	PASS	AC=1378;AF=0.27516;AN=5008;NS=2504;DP=15778;EAS_AF=0.2758;AMR_AF=0.366;AFR_AF=0.1959;EUR_AF=0.2475;SAS_AF=0.3456;AA=g|||;VT=SNP
6	32648553	rs9275076	C	G	100	PASS	AC=1379;AF=0.275359;AN=5008;NS=2504;DP=15745;EAS_AF=0.2758;AMR_AF=0.366;AFR_AF=0.1959;EUR_AF=0.2475;SAS_AF=0.3466;AA=c|||;VT=SNP
6	32648719	rs3129782	G	A	100	PASS	AC=4126;AF=0.823882;AN=5008;NS=2504;DP=12332;EAS_AF=0.8938;AMR_AF=0.866;AFR_AF=0.733;EUR_AF=0.7863;SAS_AF=0.8834;AA=A|||;VT=SNP
6	32648773	rs28746904	T	C	100	PASS	AC=1534;AF=0.30631;AN=5008;NS=2504;DP=13439;EAS_AF=0.4563;AMR_AF=0.2709;AFR_AF=0.2897;EUR_AF=0.2515;SAS_AF=0.2556;AA=T|||;VT=SNP
6	32648805	rs115662262	C	T	100	PASS	AC=191;AF=0.038139;AN=5008;NS=2504;DP=13938;EAS_AF=0.0526;AMR_AF=0.0159;AFR_AF=0.0121;EUR_AF=0.0298;SAS_AF=0.0828;AA=C|||;VT=SNP
6	32648809	rs9275086	A	G	100	PASS	AC=3023;AF=0.603634;AN=5008;NS=2504;DP=14018;EAS_AF=0.753;AMR_AF=0.6614;AFR_AF=0.5;EUR_AF=0.5139;SAS_AF=0.6411;AA=a|||;VT=SNP
6	32648842	rs28746905	C	T	100	PASS	AC=1532;AF=0.305911;AN=5008;NS=2504;DP=16182;EAS_AF=0.4563;AMR_AF=0.2723;AFR_AF=0.2867;EUR_AF=0.2515;SAS_AF=0.2566;AA=C|||;VT=SNP
6	32648863	rs28746906	G	A	100	PASS	AC=1528;AF=0.305112;AN=5008;NS=2504;DP=15832;EAS_AF=0.4563;AMR_AF=0.2709;AFR_AF=0.2859;EUR_AF=0.2495;SAS_AF=0.2566;AA=G|||;VT=SNP
6	32648893	rs9275087	T	C	100	PASS	AC=3020;AF=0.603035;AN=5008;NS=2504;DP=13702;EAS_AF=0.753;AMR_AF=0.6643;AFR_AF=0.4977;EUR_AF=0.5129;SAS_AF=0.6401;AA=t|||;VT=SNP
6	32648931	rs9275088	T	A	100	PASS	AC=2990;AF=0.597045;AN=5008;NS=2504;DP=10079;EAS_AF=0.746;AMR_AF=0.6585;AFR_AF=0.4887;EUR_AF=0.5109;SAS_AF=0.635;AA=A|||;VT=SNP
6	32648987	rs9275092	C	T	100	PASS	AC=427;AF=0.0852636;AN=5008;NS=2504;DP=12250;EAS_AF=0.0704;AMR_AF=0.183;AFR_AF=0.0356;EUR_AF=0.1044;SAS_AF=0.0787;AA=C|||;VT=SNP
6	32649088	rs9275095	C	G	100	PASS	AC=427;AF=0.0852636;AN=5008;NS=2504;DP=12678;EAS_AF=0.0694;AMR_AF=0.183;AFR_AF=0.0356;EUR_AF=0.1044;SAS_AF=0.0798;AA=C|||;VT=SNP
6	32649126	rs9275097	A	G	100	PASS	AC=426;AF=0.0850639;AN=5008;NS=2504;DP=13576;EAS_AF=0.0694;AMR_AF=0.183;AFR_AF=0.0356;EUR_AF=0.1034;SAS_AF=0.0798;AA=A|||;VT=SNP
6	32649127	rs28746910	A	G	100	PASS	AC=1520;AF=0.303514;AN=5008;NS=2504;DP=13538;EAS_AF=0.4524;AMR_AF=0.2666;AFR_AF=0.2874;EUR_AF=0.2525;SAS_AF=0.2505;AA=A|||;VT=SNP
6	32649161	rs9275098	C	T	100	PASS	AC=426;AF=0.0850639;AN=5008;NS=2504;DP=14088;EAS_AF=0.0694;AMR_AF=0.183;AFR_AF=0.0356;EUR_AF=0.1034;SAS_AF=0.0798;AA=C|||;VT=SNP
6	32649180	rs1794497	T	C	100	PASS	AC=758;AF=0.151358;AN=5008;NS=2504;DP=14311;EAS_AF=0.1637;AMR_AF=0.1037;AFR_AF=0.0991;EUR_AF=0.1004;SAS_AF=0.2955;AA=T|||;VT=SNP
6	32649274	rs28891485	G	T	100	PASS	AC=1534;AF=0.30631;AN=5008;NS=2504;DP=17250;EAS_AF=0.4534;AMR_AF=0.2723;AFR_AF=0.2882;EUR_AF=0.2545;SAS_AF=0.2566;AA=G|||;VT=SNP
6	32649308	rs9275100	A	G	100	PASS	AC=1496;AF=0.298722;AN=5008;NS=2504;DP=18160;EAS_AF=0.2986;AMR_AF=0.3948;AFR_AF=0.2126;EUR_AF=0.2614;SAS_AF=0.3855;AA=G|||;VT=SNP
6	32649451	rs28746912	A	G	100	PASS	AC=1538;AF=0.307109;AN=5008;NS=2504;DP=18130;EAS_AF=0.4554;AMR_AF=0.2723;AFR_AF=0.289;EUR_AF=0.2545;SAS_AF=0.2577;AA=A|||;VT=SNP
6	32649508	rs9275107	A	G	100	PASS	AC=1495;AF=0.298522;AN=5008;NS=2504;DP=17590;EAS_AF=0.2986;AMR_AF=0.3934;AFR_AF=0.2126;EUR_AF=0.2624;SAS_AF=0.3845;AA=G|||;VT=SNP
6	32649579	rs28746916	G	A	100	PASS	AC=1543;AF=0.308107;AN=5008;NS=2504;DP=16294;EAS_AF=0.4573;AMR_AF=0.2709;AFR_AF=0.2905;EUR_AF=0.2545;SAS_AF=0.2597;AA=G|||;VT=SNP
6	32649609	rs9275108	G	A	100	PASS	AC=1494;AF=0.298323;AN=5008;NS=2504;DP=16933;EAS_AF=0.2986;AMR_AF=0.3934;AFR_AF=0.2118;EUR_AF=0.2624;SAS_AF=0.3845;AA=g|||;VT=SNP
6	32649676	rs9275109	G	T	100	PASS	AC=3817;AF=0.762181;AN=5008;NS=2504;DP=17428;EAS_AF=0.8621;AMR_AF=0.8026;AFR_AF=0.6868;EUR_AF=0.6839;SAS_AF=0.8129;AA=T|||;VT=SNP
6	32649723	rs9275110	T	C	100	PASS	AC=1508;AF=0.301118;AN=5008;NS=2504;DP=17010;EAS_AF=0.2996;AMR_AF=0.3963;AFR_AF=0.2126;EUR_AF=0.2644;SAS_AF=0.3926;AA=C|||;VT=SNP
6	32649735	rs9275111	G	T	100	PASS	AC=1508;AF=0.301118;AN=5008;NS=2504;DP=17186;EAS_AF=0.2996;AMR_AF=0.3963;AFR_AF=0.2126;EUR_AF=0.2644;SAS_AF=0.3926;AA=c|||;VT=SNP
6	32649773	rs9275112	G	A	100	PASS	AC=3019;AF=0.602835;AN=5008;NS=2504;DP=17415;EAS_AF=0.752;AMR_AF=0.6614;AFR_AF=0.4955;EUR_AF=0.5139;SAS_AF=0.6442;AA=A|||;VT=SNP
6	32649824	rs115341895	C	T	100	PASS	AC=312;AF=0.0623003;AN=5008;NS=2504;DP=17892;EAS_AF=0.0645;AMR_AF=0.1066;AFR_AF=0.0772;EUR_AF=0.0586;SAS_AF=0.0123;AA=C|||;VT=SNP
6	32649854	rs28746924	G	A	100	PASS	AC=1492;AF=0.297923;AN=5008;NS=2504;DP=16933;EAS_AF=0.4534;AMR_AF=0.2651;AFR_AF=0.2761;EUR_AF=0.2465;SAS_AF=0.2434;AA=G|||;VT=SNP
6	32650038	rs115239177	C	T	100	PASS	AC=192;AF=0.0383387;AN=5008;NS=2504;DP=14076;EAS_AF=0.0516;AMR_AF=0.0159;AFR_AF=0.0113;EUR_AF=0.0298;SAS_AF=0.0859;AA=C|||;VT=SNP
6	32650101	rs1694113	C	A	100	PASS	AC=314;AF=0.0626997;AN=5008;NS=2504;DP=16407;EAS_AF=0.0655;AMR_AF=0.1066;AFR_AF=0.0779;EUR_AF=0.0586;SAS_AF=0.0123;AA=C|||;VT=SNP
6	32650185	rs9275121	A	G	100	PASS	AC=1501;AF=0.29972;AN=5008;NS=2504;DP=15319;EAS_AF=0.3006;AMR_AF=0.3919;AFR_AF=0.2126;EUR_AF=0.2654;SAS_AF=0.3865;AA=G|||;VT=SNP
6	32650194	rs28746931	A	G	100	PASS	AC=1530;AF=0.305511;AN=5008;NS=2504;DP=15801;EAS_AF=0.4544;AMR_AF=0.2709;AFR_AF=0.2874;EUR_AF=0.2525;SAS_AF=0.2556;AA=A|||;VT=SNP
6	32650217	rs28746932	T	A	100	PASS	AC=1528;AF=0.305112;AN=5008;NS=2504;DP=16854;EAS_AF=0.4544;AMR_AF=0.2709;AFR_AF=0.2874;EUR_AF=0.2515;SAS_AF=0.2546;AA=T|||;VT=SNP
6	32650233	rs9275122	T	C	100	PASS	AC=1503;AF=0.30012;AN=5008;NS=2504;DP=17249;EAS_AF=0.3006;AMR_AF=0.3919;AFR_AF=0.2126;EUR_AF=0.2654;SAS_AF=0.3885;AA=C|||;VT=SNP
6	32650256	rs9275123	G	T	100	PASS	AC=3034;AF=0.605831;AN=5008;NS=2504;DP=17824;EAS_AF=0.756;AMR_AF=0.6628;AFR_AF=0.4992;EUR_AF=0.5179;SAS_AF=0.6452;AA=T|||;VT=SNP
6	32650268	rs2516006	T	C	100	PASS	AC=1190;AF=0.23762;AN=5008;NS=2504;DP=17498;EAS_AF=0.2351;AMR_AF=0.2839;AFR_AF=0.1346;EUR_AF=0.2068;SAS_AF=0.3783;AA=C|||;VT=SNP
6	32650293	rs9275125	A	T	100	PASS	AC=3032;AF=0.605431;AN=5008;NS=2504;DP=15898;EAS_AF=0.756;AMR_AF=0.6628;AFR_AF=0.4992;EUR_AF=0.5179;SAS_AF=0.6431;AA=T|||;VT=SNP
6	32650387	rs115727536	A	G	100	PASS	AC=188;AF=0.0375399;AN=5008;NS=2504;DP=17209;EAS_AF=0.0506;AMR_AF=0.0159;AFR_AF=0.0121;EUR_AF=0.0298;SAS_AF=0.0818;AA=A|||;VT=SNP
6	32650467	rs9275131	C	T	100	PASS	AC=3032;AF=0.605431;AN=5008;NS=2504;DP=16794;EAS_AF=0.756;AMR_AF=0.6657;AFR_AF=0.5;EUR_AF=0.5169;SAS_AF=0.6411;AA=T|||;VT=SNP
6	32650492	rs2646995	G	A	100	PASS	AC=755;AF=0.150759;AN=5008;NS=2504;DP=17346;EAS_AF=0.1637;AMR_AF=0.1037;AFR_AF=0.0991;EUR_AF=0.1004;SAS_AF=0.2924;AA=G|||;VT=SNP
6	32650500	rs9275132	G	A	100	PASS	AC=1496;AF=0.298722;AN=5008;NS=2504;DP=17445;EAS_AF=0.2986;AMR_AF=0.3934;AFR_AF=0.2126;EUR_AF=0.2634;SAS_AF=0.3845;AA=A|||;VT=SNP
6	32650550	rs2858303	T	C	100	PASS	AC=754;AF=0.150559;AN=5008;NS=2504;DP=18207;EAS_AF=0.1637;AMR_AF=0.1037;AFR_AF=0.0991;EUR_AF=0.1004;SAS_AF=0.2914;AA=T|||;VT=SNP
6	32650588	rs9275133	A	G	100	PASS	AC=3035;AF=0.60603;AN=5008;NS=2504;DP=19449;EAS_AF=0.756;AMR_AF=0.6657;AFR_AF=0.503;EUR_AF=0.5159;SAS_AF=0.6411;AA=a|||;VT=SNP
6	32650612	rs9275134	C	G	100	PASS	AC=1501;AF=0.29972;AN=5008;NS=2504;DP=19931;EAS_AF=0.3026;AMR_AF=0.3934;AFR_AF=0.2126;EUR_AF=0.2634;SAS_AF=0.3855;AA=G|||;VT=SNP
6	32650631	rs17212055	C	A	100	PASS	AC=363;AF=0.072484;AN=5008;NS=2504;DP=19916;EAS_AF=0.1627;AMR_AF=0.0677;AFR_AF=0.003;EUR_AF=0.0537;SAS_AF=0.0961;AA=C|||;VT=SNP
6	32650648	rs17212062	A	G	100	PASS	AC=1539;AF=0.307308;AN=5008;NS=2504;DP=20127;EAS_AF=0.4573;AMR_AF=0.2723;AFR_AF=0.2897;EUR_AF=0.2525;SAS_AF=0.2577;AA=A|||;VT=SNP
6	32650705	rs115420259	T	C	100	PASS	AC=188;AF=0.0375399;AN=5008;NS=2504;DP=20543;EAS_AF=0.0506;AMR_AF=0.0159;AFR_AF=0.0121;EUR_AF=0.0298;SAS_AF=0.0818;AA=T|||;VT=SNP
6	32650757	rs9275136	C	T	100	PASS	AC=3017;AF=0.602436;AN=5008;NS=2504;DP=19707;EAS_AF=0.744;AMR_AF=0.6614;AFR_AF=0.5015;EUR_AF=0.5149;SAS_AF=0.6411;AA=T|||;VT=SNP
6	32650761	rs17205731	C	T	100	PASS	AC=563;AF=0.11242;AN=5008;NS=2504;DP=19689;EAS_AF=0.2619;AMR_AF=0.0764;AFR_AF=0.0378;EUR_AF=0.0736;SAS_AF=0.1247;AA=C|||;VT=SNP
6	32650762	rs17205738	T	G	100	PASS	AC=1508;AF=0.301118;AN=5008;NS=2504;DP=19691;EAS_AF=0.4425;AMR_AF=0.268;AFR_AF=0.2882;EUR_AF=0.2485;SAS_AF=0.2505;AA=T|||;VT=SNP
6	32650809	rs17212090	C	T	100	PASS	AC=1539;AF=0.307308;AN=5008;NS=2504;DP=20900;EAS_AF=0.4573;AMR_AF=0.2723;AFR_AF=0.2897;EUR_AF=0.2535;SAS_AF=0.2566;AA=C|||;VT=SNP
6	32650897	rs3998180	C	A	100	PASS	AC=595;AF=0.11881;AN=5008;NS=2504;DP=20218;EAS_AF=0.0565;AMR_AF=0.121;AFR_AF=0.1725;EUR_AF=0.1382;SAS_AF=0.089;AA=C|||;VT=SNP
6	32650930	rs17205754	A	C	100	PASS	AC=1472;AF=0.29393;AN=5008;NS=2504;DP=19473;EAS_AF=0.4474;AMR_AF=0.2608;AFR_AF=0.2738;EUR_AF=0.2396;SAS_AF=0.2423;AA=A|||;VT=SNP
6	32650937	rs17205768	T	C	100	PASS	AC=1468;AF=0.293131;AN=5008;NS=2504;DP=19140;EAS_AF=0.4464;AMR_AF=0.2594;AFR_AF=0.2738;EUR_AF=0.2396;SAS_AF=0.2403;AA=T|||;VT=SNP
6	32650964	rs35534346	T	C	100	PASS	AC=188;AF=0.0375399;AN=5008;NS=2504;DP=19303;EAS_AF=0.0506;AMR_AF=0.0159;AFR_AF=0.0121;EUR_AF=0.0298;SAS_AF=0.0818;AA=T|||;VT=SNP
6	32651005	rs9275139	C	A	100	PASS	AC=3003;AF=0.599641;AN=5008;NS=2504;DP=18679;EAS_AF=0.752;AMR_AF=0.6599;AFR_AF=0.4894;EUR_AF=0.5109;SAS_AF=0.6401;AA=A|||;VT=SNP
6	32651018	rs9275140	G	A	100	PASS	AC=1531;AF=0.305711;AN=5008;NS=2504;DP=18276;EAS_AF=0.3046;AMR_AF=0.4078;AFR_AF=0.2163;EUR_AF=0.2664;SAS_AF=0.3957;AA=g|||;VT=SNP
6	32651056	rs17205788	C	A	100	PASS	AC=1417;AF=0.282947;AN=5008;NS=2504;DP=17785;EAS_AF=0.4335;AMR_AF=0.2421;AFR_AF=0.2655;EUR_AF=0.2336;SAS_AF=0.2311;AA=C|||;VT=SNP
6	32651117	rs9275141	T	G	100	PASS	AC=3020;AF=0.603035;AN=5008;NS=2504;DP=17135;EAS_AF=0.752;AMR_AF=0.6628;AFR_AF=0.5;EUR_AF=0.5169;SAS_AF=0.635;AA=G|||;VT=SNP
6	32651135	rs17205809	G	A	100	PASS	AC=1407;AF=0.28095;AN=5008;NS=2504;DP=17202;EAS_AF=0.4147;AMR_AF=0.255;AFR_AF=0.267;EUR_AF=0.2296;SAS_AF=0.2331;AA=G|||;VT=SNP
6	32651136	rs2935907	T	A	100	PASS	AC=336;AF=0.0670927;AN=5008;NS=2504;DP=17217;EAS_AF=0.0754;AMR_AF=0.111;AFR_AF=0.0832;EUR_AF=0.0606;SAS_AF=0.0123;AA=T|||;VT=SNP
6	32651162	rs112245362	G	A	100	PASS	AC=80;AF=0.0159744;AN=5008;NS=2504;DP=16965;EAS_AF=0.0595;AMR_AF=0.0187;AFR_AF=0.0008;EUR_AF=0.002;SAS_AF=0.0041;AA=G|||;VT=SNP
6	32651168	rs17205823	G	T	100	PASS	AC=1396;AF=0.278754;AN=5008;NS=2504;DP=16712;EAS_AF=0.4187;AMR_AF=0.2493;AFR_AF=0.2648;EUR_AF=0.2227;SAS_AF=0.2321;AA=G|||;VT=SNP
6	32651218	rs9275144	T	A	100	PASS	AC=1524;AF=0.304313;AN=5008;NS=2504;DP=17838;EAS_AF=0.3075;AMR_AF=0.3977;AFR_AF=0.2148;EUR_AF=0.2704;SAS_AF=0.3906;AA=t|||;VT=SNP
6	32651254	rs17205844	C	G	100	PASS	AC=1511;AF=0.301717;AN=5008;NS=2504;DP=18757;EAS_AF=0.4494;AMR_AF=0.2666;AFR_AF=0.2852;EUR_AF=0.2475;SAS_AF=0.2526;AA=C|||;VT=SNP
6	32651265	rs17205851	T	C	100	PASS	AC=1514;AF=0.302316;AN=5008;NS=2504;DP=18995;EAS_AF=0.4514;AMR_AF=0.2666;AFR_AF=0.2852;EUR_AF=0.2485;SAS_AF=0.2526;AA=T|||;VT=SNP
6	32651290	rs114774621	C	A	100	PASS	AC=188;AF=0.0375399;AN=5008;NS=2504;DP=19133;EAS_AF=0.0506;AMR_AF=0.0159;AFR_AF=0.0121;EUR_AF=0.0298;SAS_AF=0.0818;AA=C|||;VT=SNP
6	32651297	rs17205858	T	C	100	PASS	AC=1525;AF=0.304513;AN=5008;NS=2504;DP=18963;EAS_AF=0.4544;AMR_AF=0.2709;AFR_AF=0.2867;EUR_AF=0.2495;SAS_AF=0.2546;AA=T|||;VT=SNP
6	32651363	rs9275145	C	T	100	PASS	AC=3027;AF=0.604433;AN=5008;NS=2504;DP=16824;EAS_AF=0.754;AMR_AF=0.6628;AFR_AF=0.5008;EUR_AF=0.5139;SAS_AF=0.6421;AA=C|||;VT=SNP
6	32651477	rs3134978	A	T	100	PASS	AC=334;AF=0.0666933;AN=5008;NS=2504;DP=17032;EAS_AF=0.0357;AMR_AF=0.0706;AFR_AF=0.0522;EUR_AF=0.1054;SAS_AF=0.0757;AA=A|||;VT=SNP
6	32651540	rs17212223	C	T	100	PASS	AC=816;AF=0.162939;AN=5008;NS=2504;DP=17160;EAS_AF=0.1538;AMR_AF=0.1657;AFR_AF=0.2163;EUR_AF=0.1561;SAS_AF=0.1053;AA=C|||;VT=SNP
6	32651576	rs17205879	T	C	100	PASS	AC=1322;AF=0.263978;AN=5008;NS=2504;DP=17727;EAS_AF=0.377;AMR_AF=0.2378;AFR_AF=0.2579;EUR_AF=0.2177;SAS_AF=0.2219;AA=t|||;VT=SNP
6	32651585	rs9275148	T	C	100	PASS	AC=2918;AF=0.582668;AN=5008;NS=2504;DP=18221;EAS_AF=0.7163;AMR_AF=0.6499;AFR_AF=0.4796;EUR_AF=0.499;SAS_AF=0.6227;AA=C|||;VT=SNP
6	32651616	rs9275149	C	T	100	PASS	AC=1559;AF=0.311302;AN=5008;NS=2504;DP=18459;EAS_AF=0.3224;AMR_AF=0.4078;AFR_AF=0.2201;EUR_AF=0.2714;SAS_AF=0.3957;AA=C|||;VT=SNP
6	32651617	rs9275150	A	G	100	PASS	AC=1559;AF=0.311302;AN=5008;NS=2504;DP=18437;EAS_AF=0.3224;AMR_AF=0.4078;AFR_AF=0.2201;EUR_AF=0.2714;SAS_AF=0.3957;AA=a|||;VT=SNP
6	32651641	rs3134977	G	T	100	PASS	AC=330;AF=0.0658946;AN=5008;NS=2504;DP=18442;EAS_AF=0.0357;AMR_AF=0.0663;AFR_AF=0.0507;EUR_AF=0.1054;SAS_AF=0.0767;AA=G|||;VT=SNP
6	32651694	rs17212265	C	T	100	PASS	AC=1410;AF=0.28155;AN=5008;NS=2504;DP=16770;EAS_AF=0.4355;AMR_AF=0.2478;AFR_AF=0.2557;EUR_AF=0.2296;SAS_AF=0.2352;AA=C|||;VT=SNP
6	32651741	rs3021062	C	T	100	PASS	AC=1526;AF=0.304712;AN=5008;NS=2504;DP=19286;EAS_AF=0.3065;AMR_AF=0.3991;AFR_AF=0.2171;EUR_AF=0.2704;SAS_AF=0.3896;AA=C|||;VT=SNP
6	32651839	rs3021061	C	G	100	PASS	AC=1504;AF=0.300319;AN=5008;NS=2504;DP=20119;EAS_AF=0.3016;AMR_AF=0.3977;AFR_AF=0.2126;EUR_AF=0.2644;SAS_AF=0.3855;AA=C|||;VT=SNP
6	32651846	rs3021060	G	C	100	PASS	AC=1504;AF=0.300319;AN=5008;NS=2504;DP=20356;EAS_AF=0.3016;AMR_AF=0.3977;AFR_AF=0.2126;EUR_AF=0.2644;SAS_AF=0.3855;AA=g|||;VT=SNP
6	32651868	rs2856696	A	T	100	PASS	AC=426;AF=0.0850639;AN=5008;NS=2504;DP=20298;EAS_AF=0.0327;AMR_AF=0.0937;AFR_AF=0.0946;EUR_AF=0.0984;SAS_AF=0.1063;AA=A|||;VT=SNP
6	32651894	rs2856695	A	G	100	PASS	AC=2900;AF=0.579073;AN=5008;NS=2504;DP=20158;EAS_AF=0.6637;AMR_AF=0.6643;AFR_AF=0.4985;EUR_AF=0.5169;SAS_AF=0.6043;AA=G|||;VT=SNP
6	32651900	rs6457614	T	G	100	PASS	AC=599;AF=0.119609;AN=5008;NS=2504;DP=20277;EAS_AF=0.0585;AMR_AF=0.121;AFR_AF=0.174;EUR_AF=0.1392;SAS_AF=0.0879;AA=T|||;VT=SNP
6	32651964	rs6457615	T	C	100	PASS	AC=644;AF=0.128594;AN=5008;NS=2504;DP=18030;EAS_AF=0.0734;AMR_AF=0.1268;AFR_AF=0.1853;EUR_AF=0.1481;SAS_AF=0.09;AA=T|||;VT=SNP
6	32652026	rs17212336	C	A	100	PASS	AC=1444;AF=0.288339;AN=5008;NS=2504;DP=20843;EAS_AF=0.4177;AMR_AF=0.2579;AFR_AF=0.2746;EUR_AF=0.2346;SAS_AF=0.2505;AA=C|||;VT=SNP
6	32652050	rs17205998	A	G	100	PASS	AC=1486;AF=0.296725;AN=5008;NS=2504;DP=21553;EAS_AF=0.4325;AMR_AF=0.2666;AFR_AF=0.2799;EUR_AF=0.2425;SAS_AF=0.2566;AA=A|||;VT=SNP
6	32652069	rs17206005	A	G	100	PASS	AC=1504;AF=0.300319;AN=5008;NS=2504;DP=21615;EAS_AF=0.4444;AMR_AF=0.2666;AFR_AF=0.2829;EUR_AF=0.2445;SAS_AF=0.2566;AA=A|||;VT=SNP
6	32652077	rs17206012	A	C	100	PASS	AC=1504;AF=0.300319;AN=5008;NS=2504;DP=21627;EAS_AF=0.4444;AMR_AF=0.2666;AFR_AF=0.2829;EUR_AF=0.2445;SAS_AF=0.2566;AA=A|||;VT=SNP
6	32652147	rs17212343	A	G	100	PASS	AC=1502;AF=0.29992;AN=5008;NS=2504;DP=20017;EAS_AF=0.4464;AMR_AF=0.2695;AFR_AF=0.2791;EUR_AF=0.2445;SAS_AF=0.2556;AA=A|||;VT=SNP
6	32652171	rs1794510	C	A	100	PASS	AC=321;AF=0.0640974;AN=5008;NS=2504;DP=19305;EAS_AF=0.0675;AMR_AF=0.1066;AFR_AF=0.0802;EUR_AF=0.0596;SAS_AF=0.0133;AA=C|||;VT=SNP
6	32652176	rs17212364	C	G	100	PASS	AC=1434;AF=0.286342;AN=5008;NS=2504;DP=19334;EAS_AF=0.4385;AMR_AF=0.2608;AFR_AF=0.2632;EUR_AF=0.2376;SAS_AF=0.229;AA=C|||;VT=SNP
6	32652196	rs9275152	T	C	100	PASS	AC=401;AF=0.0800719;AN=5008;NS=2504;DP=18707;EAS_AF=0.0754;AMR_AF=0.1758;AFR_AF=0.0129;EUR_AF=0.1064;SAS_AF=0.0808;AA=T|||;VT=SNP
6	32652244	rs17206042	G	A	100	PASS	AC=1312;AF=0.261981;AN=5008;NS=2504;DP=17179;EAS_AF=0.4187;AMR_AF=0.232;AFR_AF=0.2247;EUR_AF=0.2187;SAS_AF=0.2168;AA=G|||;VT=SNP
6	32652259	rs17212371	G	A	100	PASS	AC=1296;AF=0.258786;AN=5008;NS=2504;DP=17347;EAS_AF=0.4117;AMR_AF=0.2262;AFR_AF=0.2224;EUR_AF=0.2157;SAS_AF=0.2178;AA=G|||;VT=SNP
6	32652305	rs3134976	A	C	100	PASS	AC=4161;AF=0.830871;AN=5008;NS=2504;DP=17678;EAS_AF=0.8948;AMR_AF=0.8703;AFR_AF=0.7625;EUR_AF=0.7783;SAS_AF=0.8834;AA=C|||;VT=SNP
6	32652336	rs17206049	G	A	100	PASS	AC=1226;AF=0.244808;AN=5008;NS=2504;DP=18111;EAS_AF=0.374;AMR_AF=0.219;AFR_AF=0.2254;EUR_AF=0.1998;SAS_AF=0.2025;AA=G|||;VT=SNP
6	32652344	rs3021059	C	T	100	PASS	AC=1639;AF=0.327276;AN=5008;NS=2504;DP=18229;EAS_AF=0.3403;AMR_AF=0.4294;AFR_AF=0.2284;EUR_AF=0.2873;SAS_AF=0.4162;AA=c|||;VT=SNP
6	32652359	rs3021058	A	C	100	PASS	AC=2986;AF=0.596246;AN=5008;NS=2504;DP=17890;EAS_AF=0.754;AMR_AF=0.6585;AFR_AF=0.4834;EUR_AF=0.5139;SAS_AF=0.6268;AA=C|||;VT=SNP
6	32652361	rs17206070	T	C	100	PASS	AC=1199;AF=0.239417;AN=5008;NS=2504;DP=17857;EAS_AF=0.3661;AMR_AF=0.2118;AFR_AF=0.2179;EUR_AF=0.1968;SAS_AF=0.2014;AA=T|||;VT=SNP
6	32652363	rs3021057	C	T	100	PASS	AC=2840;AF=0.567093;AN=5008;NS=2504;DP=17984;EAS_AF=0.7073;AMR_AF=0.6412;AFR_AF=0.447;EUR_AF=0.4841;SAS_AF=0.6176;AA=T|||;VT=SNP
6	32652400	rs17212420	C	T	100	PASS	AC=1248;AF=0.249201;AN=5008;NS=2504;DP=17847;EAS_AF=0.3829;AMR_AF=0.2161;AFR_AF=0.2269;EUR_AF=0.2078;SAS_AF=0.2076;AA=C|||;VT=SNP
6	32652435	rs9275154	C	T	100	PASS	AC=2847;AF=0.56849;AN=5008;NS=2504;DP=17237;EAS_AF=0.7133;AMR_AF=0.6427;AFR_AF=0.4501;EUR_AF=0.4811;SAS_AF=0.6166;AA=T|||;VT=SNP
6	32652486	rs9275156	T	C	100	PASS	AC=1685;AF=0.336462;AN=5008;NS=2504;DP=16795;EAS_AF=0.3403;AMR_AF=0.4395;AFR_AF=0.2345;EUR_AF=0.2913;SAS_AF=0.4438;AA=C|||;VT=SNP
6	32652581	rs3134975	T	C	100	PASS	AC=4062;AF=0.811102;AN=5008;NS=2504;DP=13200;EAS_AF=0.8869;AMR_AF=0.8631;AFR_AF=0.705;EUR_AF=0.7724;SAS_AF=0.8793;AA=C|||;VT=SNP
6	32652620	rs9275160	G	A	100	PASS	AC=1763;AF=0.352037;AN=5008;NS=2504;DP=14375;EAS_AF=0.4891;AMR_AF=0.4236;AFR_AF=0.2882;EUR_AF=0.3161;SAS_AF=0.2832;AA=G|||;VT=SNP
6	32652654	rs35507670	T	C	100	PASS	AC=198;AF=0.0395367;AN=5008;NS=2504;DP=15688;EAS_AF=0.0546;AMR_AF=0.0159;AFR_AF=0.0121;EUR_AF=0.0298;SAS_AF=0.0879;AA=T|||;VT=SNP
6	32652687	rs9275162	T	C	100	PASS	AC=2966;AF=0.592252;AN=5008;NS=2504;DP=15754;EAS_AF=0.744;AMR_AF=0.6571;AFR_AF=0.4864;EUR_AF=0.502;SAS_AF=0.6258;AA=C|||;VT=SNP
6	32652715	rs28746946	T	A	100	PASS	AC=1394;AF=0.278355;AN=5008;NS=2504;DP=14637;EAS_AF=0.4286;AMR_AF=0.2464;AFR_AF=0.2632;EUR_AF=0.2346;SAS_AF=0.2117;AA=T|||;VT=SNP
6	32652763	rs28746948	A	G	100	PASS	AC=1235;AF=0.246605;AN=5008;NS=2504;DP=13912;EAS_AF=0.3938;AMR_AF=0.2248;AFR_AF=0.2163;EUR_AF=0.2127;SAS_AF=0.1861;AA=A|||;VT=SNP
6	32652785	rs28746950	T	A	100	PASS	AC=1224;AF=0.244409;AN=5008;NS=2504;DP=13617;EAS_AF=0.3899;AMR_AF=0.2233;AFR_AF=0.2133;EUR_AF=0.2068;SAS_AF=0.1902;AA=T|||;VT=SNP
6	32652795	rs28746951	G	A	100	PASS	AC=1224;AF=0.244409;AN=5008;NS=2504;DP=13525;EAS_AF=0.3869;AMR_AF=0.2248;AFR_AF=0.2141;EUR_AF=0.2078;SAS_AF=0.1902;AA=G|||;VT=SNP
6	32652798	rs28746952	T	G	100	PASS	AC=1223;AF=0.244209;AN=5008;NS=2504;DP=13475;EAS_AF=0.3869;AMR_AF=0.2248;AFR_AF=0.2141;EUR_AF=0.2078;SAS_AF=0.1892;AA=T|||;VT=SNP
6	32652823	rs28746953	A	G	100	PASS	AC=1209;AF=0.241414;AN=5008;NS=2504;DP=13431;EAS_AF=0.38;AMR_AF=0.2147;AFR_AF=0.2156;EUR_AF=0.2048;SAS_AF=0.1902;AA=A|||;VT=SNP
6	32652826	rs28746954	A	C	100	PASS	AC=1209;AF=0.241414;AN=5008;NS=2504;DP=13471;EAS_AF=0.38;AMR_AF=0.2147;AFR_AF=0.2156;EUR_AF=0.2048;SAS_AF=0.1902;AA=A|||;VT=SNP
6	32652858	rs28746955	A	C	100	PASS	AC=1174;AF=0.234425;AN=5008;NS=2504;DP=13607;EAS_AF=0.3621;AMR_AF=0.2046;AFR_AF=0.2224;EUR_AF=0.1948;SAS_AF=0.181;AA=A|||;VT=SNP
6	32652877	rs28746956	T	G	100	PASS	AC=1179;AF=0.235423;AN=5008;NS=2504;DP=13777;EAS_AF=0.3651;AMR_AF=0.2075;AFR_AF=0.2262;EUR_AF=0.1899;SAS_AF=0.181;AA=T|||;VT=SNP
6	32652979	rs28746962	C	A	100	PASS	AC=1441;AF=0.28774;AN=5008;NS=2504;DP=15839;EAS_AF=0.4365;AMR_AF=0.2536;AFR_AF=0.2663;EUR_AF=0.2386;SAS_AF=0.2382;AA=C|||;VT=SNP
6	32653018	rs28371251	T	C	100	PASS	AC=2281;AF=0.455471;AN=5008;NS=2504;DP=16987;EAS_AF=0.6151;AMR_AF=0.3775;AFR_AF=0.382;EUR_AF=0.3539;SAS_AF=0.5501;AA=T|||;VT=SNP
6	32653070	rs4947342	G	A	100	PASS	AC=1524;AF=0.304313;AN=5008;NS=2504;DP=16161;EAS_AF=0.3065;AMR_AF=0.4063;AFR_AF=0.2156;EUR_AF=0.2634;SAS_AF=0.3916;AA=g|||;VT=SNP
6	32653083	rs28746964	C	G	100	PASS	AC=1512;AF=0.301917;AN=5008;NS=2504;DP=15942;EAS_AF=0.4514;AMR_AF=0.2579;AFR_AF=0.2852;EUR_AF=0.2525;SAS_AF=0.2526;AA=C|||;VT=SNP
6	32653136	rs28746965	A	G	100	PASS	AC=1367;AF=0.272963;AN=5008;NS=2504;DP=15635;EAS_AF=0.3938;AMR_AF=0.2608;AFR_AF=0.2511;EUR_AF=0.2346;SAS_AF=0.226;AA=a|||;VT=SNP
6	32653145	rs28746966	A	C	100	PASS	AC=1518;AF=0.303115;AN=5008;NS=2504;DP=15578;EAS_AF=0.4504;AMR_AF=0.2695;AFR_AF=0.2852;EUR_AF=0.2515;SAS_AF=0.2526;AA=A|||;VT=SNP
6	32653231	rs28746967	T	C	100	PASS	AC=1468;AF=0.293131;AN=5008;NS=2504;DP=15109;EAS_AF=0.4355;AMR_AF=0.2594;AFR_AF=0.2776;EUR_AF=0.2425;SAS_AF=0.2434;AA=T|||;VT=SNP
6	32653247	rs28746968	C	T	100	PASS	AC=1428;AF=0.285144;AN=5008;NS=2504;DP=15139;EAS_AF=0.4117;AMR_AF=0.2565;AFR_AF=0.2738;EUR_AF=0.2366;SAS_AF=0.2403;AA=C|||;VT=SNP
6	32653263	rs9275167	A	G	100	PASS	AC=431;AF=0.0860623;AN=5008;NS=2504;DP=15685;EAS_AF=0.0714;AMR_AF=0.183;AFR_AF=0.0363;EUR_AF=0.1054;SAS_AF=0.0798;AA=A|||;VT=SNP
6	32653283	rs2856693	C	T	100	PASS	AC=3005;AF=0.60004;AN=5008;NS=2504;DP=16684;EAS_AF=0.746;AMR_AF=0.6614;AFR_AF=0.4955;EUR_AF=0.5139;SAS_AF=0.636;AA=T|||;VT=SNP
6	32653385	rs2856692	T	G	100	PASS	AC=1508;AF=0.301118;AN=5008;NS=2504;DP=17345;EAS_AF=0.3065;AMR_AF=0.3948;AFR_AF=0.2126;EUR_AF=0.2634;SAS_AF=0.3875;AA=T|||;VT=SNP
6	32653435	rs2856691	G	A	100	PASS	AC=1533;AF=0.30611;AN=5008;NS=2504;DP=15543;EAS_AF=0.3125;AMR_AF=0.402;AFR_AF=0.2148;EUR_AF=0.2714;SAS_AF=0.3906;AA=G|||;VT=SNP
6	32653443	rs28746974	G	A	100	PASS	AC=1478;AF=0.295128;AN=5008;NS=2504;DP=14949;EAS_AF=0.4385;AMR_AF=0.2622;AFR_AF=0.2799;EUR_AF=0.2386;SAS_AF=0.2495;AA=G|||;VT=SNP
6	32653536	rs28746976	C	A	100	PASS	AC=1318;AF=0.263179;AN=5008;NS=2504;DP=15686;EAS_AF=0.3581;AMR_AF=0.2651;AFR_AF=0.2511;EUR_AF=0.2366;SAS_AF=0.2076;AA=C|||;VT=SNP
6	32653558	rs28746977	C	T	100	PASS	AC=1317;AF=0.262979;AN=5008;NS=2504;DP=14538;EAS_AF=0.3581;AMR_AF=0.2651;AFR_AF=0.2504;EUR_AF=0.2366;SAS_AF=0.2076;AA=C|||;VT=SNP
6	32653598	rs12526612	G	A	100	PASS	AC=603;AF=0.120407;AN=5008;NS=2504;DP=11075;EAS_AF=0.0585;AMR_AF=0.1239;AFR_AF=0.1732;EUR_AF=0.1392;SAS_AF=0.091;AA=G|||;VT=SNP
6	32653643	rs12528368	T	C	100	PASS	AC=619;AF=0.123602;AN=5008;NS=2504;DP=11404;EAS_AF=0.0615;AMR_AF=0.1268;AFR_AF=0.1793;EUR_AF=0.1392;SAS_AF=0.0941;AA=T|||;VT=SNP
6	32653651	rs28746980	G	A	100	PASS	AC=1221;AF=0.24381;AN=5008;NS=2504;DP=11409;EAS_AF=0.3403;AMR_AF=0.2406;AFR_AF=0.2262;EUR_AF=0.2256;SAS_AF=0.1892;AA=G|||;VT=SNP
6	32653677	rs28746981	G	T	100	PASS	AC=1396;AF=0.278754;AN=5008;NS=2504;DP=12588;EAS_AF=0.4315;AMR_AF=0.2421;AFR_AF=0.2557;EUR_AF=0.2336;SAS_AF=0.2249;AA=G|||;VT=SNP
6	32653703	rs28746982	G	A	100	PASS	AC=1415;AF=0.282548;AN=5008;NS=2504;DP=13780;EAS_AF=0.4365;AMR_AF=0.2464;AFR_AF=0.261;EUR_AF=0.2336;SAS_AF=0.229;AA=G|||;VT=SNP
6	32653721	rs9275169	T	A	100	PASS	AC=3149;AF=0.628794;AN=5008;NS=2504;DP=13574;EAS_AF=0.8006;AMR_AF=0.67;AFR_AF=0.4902;EUR_AF=0.5308;SAS_AF=0.7106;AA=A|||;VT=SNP
6	32653919	rs28746992	A	G	100	PASS	AC=1290;AF=0.257588;AN=5008;NS=2504;DP=12922;EAS_AF=0.4127;AMR_AF=0.2205;AFR_AF=0.2315;EUR_AF=0.2117;SAS_AF=0.2065;AA=A|||;VT=SNP
6	32653972	rs9275171	A	G	100	PASS	AC=1748;AF=0.349042;AN=5008;NS=2504;DP=14216;EAS_AF=0.3641;AMR_AF=0.4251;AFR_AF=0.233;EUR_AF=0.2972;SAS_AF=0.4898;AA=G|||;VT=SNP
6	32653997	rs9275172	A	G	100	PASS	AC=3185;AF=0.635982;AN=5008;NS=2504;DP=14701;EAS_AF=0.7996;AMR_AF=0.6787;AFR_AF=0.5008;EUR_AF=0.5408;SAS_AF=0.7178;AA=G|||;VT=SNP
6	32654030	rs28746993	G	C	100	PASS	AC=1446;AF=0.288738;AN=5008;NS=2504;DP=14490;EAS_AF=0.4365;AMR_AF=0.255;AFR_AF=0.2685;EUR_AF=0.2455;SAS_AF=0.2321;AA=G|||;VT=SNP
6	32654037	rs9275173	T	A	100	PASS	AC=3183;AF=0.635583;AN=5008;NS=2504;DP=14061;EAS_AF=0.7986;AMR_AF=0.6772;AFR_AF=0.5008;EUR_AF=0.5408;SAS_AF=0.7178;AA=A|||;VT=SNP
6	32654147	rs9275175	G	A	100	PASS	AC=1752;AF=0.34984;AN=5008;NS=2504;DP=11961;EAS_AF=0.3681;AMR_AF=0.4265;AFR_AF=0.2337;EUR_AF=0.3002;SAS_AF=0.4847;AA=G|||;VT=SNP
6	32654390	rs9275182	C	T	100	PASS	AC=1516;AF=0.302716;AN=5008;NS=2504;DP=16093;EAS_AF=0.3056;AMR_AF=0.4006;AFR_AF=0.2156;EUR_AF=0.2644;SAS_AF=0.3875;AA=C|||;VT=SNP
6	32654502	rs9275183	A	G	100	PASS	AC=751;AF=0.14996;AN=5008;NS=2504;DP=15058;EAS_AF=0.1379;AMR_AF=0.2954;AFR_AF=0.1142;EUR_AF=0.164;SAS_AF=0.093;AA=A|||;VT=SNP
6	32654558	rs28747012	T	C	100	PASS	AC=1389;AF=0.277356;AN=5008;NS=2504;DP=14231;EAS_AF=0.4226;AMR_AF=0.2435;AFR_AF=0.2579;EUR_AF=0.2286;SAS_AF=0.228;AA=T|||;VT=SNP
6	32654596	rs28747013	G	A	100	PASS	AC=1513;AF=0.302117;AN=5008;NS=2504;DP=15291;EAS_AF=0.4454;AMR_AF=0.2666;AFR_AF=0.2844;EUR_AF=0.2505;SAS_AF=0.2566;AA=g|||;VT=SNP
6	32654640	rs2856688	G	T	100	PASS	AC=1506;AF=0.300719;AN=5008;NS=2504;DP=17164;EAS_AF=0.3065;AMR_AF=0.3948;AFR_AF=0.2118;EUR_AF=0.2644;SAS_AF=0.3855;AA=g|||;VT=SNP
6	32654658	rs28747014	T	C	100	PASS	AC=1521;AF=0.303714;AN=5008;NS=2504;DP=17404;EAS_AF=0.4494;AMR_AF=0.268;AFR_AF=0.2852;EUR_AF=0.2515;SAS_AF=0.2577;AA=T|||;VT=SNP
6	32654673	rs28747015	C	T	100	PASS	AC=1519;AF=0.303315;AN=5008;NS=2504;DP=17434;EAS_AF=0.4494;AMR_AF=0.2666;AFR_AF=0.2852;EUR_AF=0.2505;SAS_AF=0.2577;AA=C|||;VT=SNP
6	32654714	rs9275184	T	C	100	PASS	AC=436;AF=0.0870607;AN=5008;NS=2504;DP=16154;EAS_AF=0.0714;AMR_AF=0.1873;AFR_AF=0.0356;EUR_AF=0.1064;SAS_AF=0.0818;AA=T|||;VT=SNP
6	32654757	rs28747019	C	A	100	PASS	AC=1481;AF=0.295727;AN=5008;NS=2504;DP=15374;EAS_AF=0.4454;AMR_AF=0.2565;AFR_AF=0.2731;EUR_AF=0.2455;SAS_AF=0.2515;AA=C|||;VT=SNP
6	32654807	rs28747023	G	A	100	PASS	AC=1679;AF=0.335264;AN=5008;NS=2504;DP=16754;EAS_AF=0.496;AMR_AF=0.2752;AFR_AF=0.2882;EUR_AF=0.2753;SAS_AF=0.3374;AA=G|||;VT=SNP
6	32654989	rs28747028	C	T	100	PASS	AC=1528;AF=0.305112;AN=5008;NS=2504;DP=17082;EAS_AF=0.4514;AMR_AF=0.2709;AFR_AF=0.2874;EUR_AF=0.2525;SAS_AF=0.2566;AA=C|||;VT=SNP
6	32655104	rs28747030	T	A	100	PASS	AC=1493;AF=0.298123;AN=5008;NS=2504;DP=13725;EAS_AF=0.4425;AMR_AF=0.2723;AFR_AF=0.2769;EUR_AF=0.2425;SAS_AF=0.2536;AA=T|||;VT=SNP
6	32655125	rs28747031	T	A	100	PASS	AC=1505;AF=0.300519;AN=5008;NS=2504;DP=13901;EAS_AF=0.4435;AMR_AF=0.2723;AFR_AF=0.2829;EUR_AF=0.2455;SAS_AF=0.2536;AA=T|||;VT=SNP
6	32655180	rs28747032	T	C	100	PASS	AC=1515;AF=0.302516;AN=5008;NS=2504;DP=14193;EAS_AF=0.4474;AMR_AF=0.2695;AFR_AF=0.2867;EUR_AF=0.2505;SAS_AF=0.2515;AA=T|||;VT=SNP
6	32655213	rs28747033	T	C	100	PASS	AC=1513;AF=0.302117;AN=5008;NS=2504;DP=14011;EAS_AF=0.4474;AMR_AF=0.2695;AFR_AF=0.2852;EUR_AF=0.2505;SAS_AF=0.2515;AA=T|||;VT=SNP
6	32655218	rs2856683	T	G	100	PASS	AC=1512;AF=0.301917;AN=5008;NS=2504;DP=13954;EAS_AF=0.3046;AMR_AF=0.3948;AFR_AF=0.2141;EUR_AF=0.2674;SAS_AF=0.3875;AA=T|||;VT=SNP
6	32655257	rs28747034	C	T	100	PASS	AC=1510;AF=0.301518;AN=5008;NS=2504;DP=13701;EAS_AF=0.4494;AMR_AF=0.2666;AFR_AF=0.2829;EUR_AF=0.2505;SAS_AF=0.2515;AA=C|||;VT=SNP
6	32655368	rs28747038	C	A	100	PASS	AC=1509;AF=0.301318;AN=5008;NS=2504;DP=14621;EAS_AF=0.4504;AMR_AF=0.2709;AFR_AF=0.2821;EUR_AF=0.2495;SAS_AF=0.2485;AA=C|||;VT=SNP
6	32655405	rs2856682	G	T	100	PASS	AC=763;AF=0.152356;AN=5008;NS=2504;DP=15878;EAS_AF=0.1667;AMR_AF=0.1037;AFR_AF=0.0998;EUR_AF=0.1004;SAS_AF=0.2965;AA=G|||;VT=SNP
6	32655508	rs28747043	A	G	100	PASS	AC=1367;AF=0.272963;AN=5008;NS=2504;DP=13538;EAS_AF=0.4048;AMR_AF=0.2536;AFR_AF=0.2595;EUR_AF=0.2247;SAS_AF=0.2188;AA=A|||;VT=SNP
6	32655548	rs13194877	G	A	100	PASS	AC=605;AF=0.120807;AN=5008;NS=2504;DP=14023;EAS_AF=0.0585;AMR_AF=0.1239;AFR_AF=0.177;EUR_AF=0.1382;SAS_AF=0.089;AA=G|||;VT=SNP
6	32655578	rs28747047	C	T	100	PASS	AC=1471;AF=0.29373;AN=5008;NS=2504;DP=15103;EAS_AF=0.4246;AMR_AF=0.2666;AFR_AF=0.2791;EUR_AF=0.2495;SAS_AF=0.2434;AA=C|||;VT=SNP
6	32655606	rs2856680	C	G	100	PASS	AC=792;AF=0.158147;AN=5008;NS=2504;DP=15953;EAS_AF=0.1835;AMR_AF=0.1037;AFR_AF=0.0998;EUR_AF=0.1034;SAS_AF=0.3057;AA=C|||;VT=SNP
6	32656038	rs9275187	T	C	100	PASS	AC=2508;AF=0.500799;AN=5008;NS=2504;DP=11275;EAS_AF=0.627;AMR_AF=0.6052;AFR_AF=0.3676;EUR_AF=0.4205;SAS_AF=0.5593;AA=N|||;VT=SNP
6	32656094	rs13195317	C	T	100	PASS	AC=140;AF=0.0279553;AN=5008;NS=2504;DP=10126;EAS_AF=0.0129;AMR_AF=0.013;AFR_AF=0.0393;EUR_AF=0.0129;SAS_AF=0.0542;AA=N|||;VT=SNP
6	32656477	rs113666293	G	C	100	PASS	AC=320;AF=0.0638978;AN=5008;NS=2504;DP=12589;EAS_AF=0.0655;AMR_AF=0.1095;AFR_AF=0.0802;EUR_AF=0.0596;SAS_AF=0.0123;AA=g|||;VT=SNP
6	32656544	rs28747056	A	G	100	PASS	AC=1358;AF=0.271166;AN=5008;NS=2504;DP=12414;EAS_AF=0.4147;AMR_AF=0.2478;AFR_AF=0.2519;EUR_AF=0.2247;SAS_AF=0.2137;AA=a|||;VT=SNP
6	32656558	rs28747059	A	G	100	PASS	AC=1353;AF=0.270168;AN=5008;NS=2504;DP=12133;EAS_AF=0.4137;AMR_AF=0.2464;AFR_AF=0.2504;EUR_AF=0.2237;SAS_AF=0.2137;AA=a|||;VT=SNP
6	32656722	rs149270899	C	T	100	PASS	AC=192;AF=0.0383387;AN=5008;NS=2504;DP=16189;EAS_AF=0.0526;AMR_AF=0.0159;AFR_AF=0.0121;EUR_AF=0.0298;SAS_AF=0.0838;AA=c|||;VT=SNP
6	32656947	rs9275203	G	A	100	PASS	AC=424;AF=0.0846645;AN=5008;NS=2504;DP=16800;EAS_AF=0.0685;AMR_AF=0.183;AFR_AF=0.0348;EUR_AF=0.1044;SAS_AF=0.0787;AA=G|||;VT=SNP
6	32656975	rs9391891	C	A	100	PASS	AC=1519;AF=0.303315;AN=5008;NS=2504;DP=17182;EAS_AF=0.4514;AMR_AF=0.2695;AFR_AF=0.2844;EUR_AF=0.2515;SAS_AF=0.2536;AA=c|||;VT=SNP
6	32656983	rs9378274	T	A	100	PASS	AC=1519;AF=0.303315;AN=5008;NS=2504;DP=17455;EAS_AF=0.4514;AMR_AF=0.2695;AFR_AF=0.2844;EUR_AF=0.2515;SAS_AF=0.2536;AA=t|||;VT=SNP
6	32657020	rs9405042	C	G	100	PASS	AC=1537;AF=0.306909;AN=5008;NS=2504;DP=18869;EAS_AF=0.4563;AMR_AF=0.2723;AFR_AF=0.289;EUR_AF=0.2535;SAS_AF=0.2566;AA=C|||;VT=SNP
6	32657082	rs2647002	A	G	100	PASS	AC=756;AF=0.150958;AN=5008;NS=2504;DP=19937;EAS_AF=0.1637;AMR_AF=0.1037;AFR_AF=0.0991;EUR_AF=0.0994;SAS_AF=0.2945;AA=A|||;VT=SNP
6	32657201	rs35282906	T	A	100	PASS	AC=592;AF=0.118211;AN=5008;NS=2504;DP=18242;EAS_AF=0.0565;AMR_AF=0.121;AFR_AF=0.1717;EUR_AF=0.1372;SAS_AF=0.0879;AA=T|||;VT=SNP
6	32657255	rs3129713	C	T	100	PASS	AC=1075;AF=0.214657;AN=5008;NS=2504;DP=17700;EAS_AF=0.2292;AMR_AF=0.2104;AFR_AF=0.1778;EUR_AF=0.16;SAS_AF=0.3088;AA=C|||;VT=SNP
6	32657257	rs4570006	G	T	100	PASS	AC=1537;AF=0.306909;AN=5008;NS=2504;DP=17638;EAS_AF=0.4583;AMR_AF=0.2723;AFR_AF=0.289;EUR_AF=0.2515;SAS_AF=0.2566;AA=G|||;VT=SNP
6	32657334	rs4538747	T	A	100	PASS	AC=1540;AF=0.307508;AN=5008;NS=2504;DP=17880;EAS_AF=0.4583;AMR_AF=0.2723;AFR_AF=0.2897;EUR_AF=0.2525;SAS_AF=0.2577;AA=T|||;VT=SNP
6	32657436	rs3129716	T	C	100	PASS	AC=325;AF=0.0648962;AN=5008;NS=2504;DP=18383;EAS_AF=0.0337;AMR_AF=0.0663;AFR_AF=0.0499;EUR_AF=0.1044;SAS_AF=0.0757;AA=T|||;VT=SNP
6	32657452	rs28371254	T	C	100	PASS	AC=753;AF=0.150359;AN=5008;NS=2504;DP=18570;EAS_AF=0.1637;AMR_AF=0.1037;AFR_AF=0.0953;EUR_AF=0.1004;SAS_AF=0.2955;AA=T|||;VT=SNP
6	32657505	rs4538748	T	C	100	PASS	AC=2613;AF=0.521765;AN=5008;NS=2504;DP=18091;EAS_AF=0.6865;AMR_AF=0.4827;AFR_AF=0.4675;EUR_AF=0.4125;SAS_AF=0.5654;AA=C|||;VT=SNP
6	32657543	rs4642516	G	T	100	PASS	AC=3038;AF=0.606629;AN=5008;NS=2504;DP=17196;EAS_AF=0.756;AMR_AF=0.6657;AFR_AF=0.5023;EUR_AF=0.5169;SAS_AF=0.6442;AA=T|||;VT=SNP
6	32657560	rs9275205	T	C	100	PASS	AC=1181;AF=0.235823;AN=5008;NS=2504;DP=16849;EAS_AF=0.2331;AMR_AF=0.2853;AFR_AF=0.1346;EUR_AF=0.2038;SAS_AF=0.3732;AA=T|||;VT=SNP
6	32657578	rs7774434	T	C	100	PASS	AC=2276;AF=0.454473;AN=5008;NS=2504;DP=16489;EAS_AF=0.4058;AMR_AF=0.5303;AFR_AF=0.3971;EUR_AF=0.4294;SAS_AF=0.5542;AA=C|||;VT=SNP
6	32657627	rs7774573	T	C	100	PASS	AC=360;AF=0.071885;AN=5008;NS=2504;DP=15215;EAS_AF=0.0873;AMR_AF=0.1095;AFR_AF=0.087;EUR_AF=0.0596;SAS_AF=0.0215;AA=T|||;VT=SNP
6	32657681	rs9405119	A	G	100	PASS	AC=1535;AF=0.30651;AN=5008;NS=2504;DP=15742;EAS_AF=0.4563;AMR_AF=0.2723;AFR_AF=0.2882;EUR_AF=0.2505;SAS_AF=0.2587;AA=A|||;VT=SNP
6	32657710	rs9275207	A	G	100	PASS	AC=426;AF=0.0850639;AN=5008;NS=2504;DP=15589;EAS_AF=0.0694;AMR_AF=0.183;AFR_AF=0.0356;EUR_AF=0.1044;SAS_AF=0.0787;AA=A|||;VT=SNP
6	32657817	rs9275210	C	T	100	PASS	AC=2718;AF=0.542732;AN=5008;NS=2504;DP=16101;EAS_AF=0.6895;AMR_AF=0.5591;AFR_AF=0.4228;EUR_AF=0.4563;SAS_AF=0.6309;AA=T|||;VT=SNP
6	32657893	rs7754496	A	T	100	PASS	AC=314;AF=0.0626997;AN=5008;NS=2504;DP=16545;EAS_AF=0.0655;AMR_AF=0.1066;AFR_AF=0.0779;EUR_AF=0.0586;SAS_AF=0.0123;AA=A|||;VT=SNP
6	32657904	rs35130600	G	A	100	PASS	AC=188;AF=0.0375399;AN=5008;NS=2504;DP=16582;EAS_AF=0.0506;AMR_AF=0.0159;AFR_AF=0.0121;EUR_AF=0.0298;SAS_AF=0.0818;AA=G|||;VT=SNP
6	32657916	rs7775055	T	C	100	PASS	AC=314;AF=0.0626997;AN=5008;NS=2504;DP=16718;EAS_AF=0.0655;AMR_AF=0.1066;AFR_AF=0.0779;EUR_AF=0.0586;SAS_AF=0.0123;AA=T|||;VT=SNP
6	32658079	rs7775228	T	C	100	PASS	AC=1071;AF=0.213858;AN=5008;NS=2504;DP=19385;EAS_AF=0.2292;AMR_AF=0.2104;AFR_AF=0.177;EUR_AF=0.159;SAS_AF=0.3067;AA=t|||;VT=SNP
6	32658259	rs12528622	G	A	100	PASS	AC=787;AF=0.157149;AN=5008;NS=2504;DP=17201;EAS_AF=0.1498;AMR_AF=0.1225;AFR_AF=0.2073;EUR_AF=0.1461;SAS_AF=0.1329;AA=G|||;VT=SNP
6	32658310	rs9469220	G	A	100	PASS	AC=3013;AF=0.601637;AN=5008;NS=2504;DP=16398;EAS_AF=0.6508;AMR_AF=0.6023;AFR_AF=0.6044;EUR_AF=0.5408;SAS_AF=0.6094;AA=A|||;VT=SNP
6	32658327	rs9275212	G	T	100	PASS	AC=3633;AF=0.725439;AN=5008;NS=2504;DP=15734;EAS_AF=0.8135;AMR_AF=0.7853;AFR_AF=0.6747;EUR_AF=0.6551;SAS_AF=0.7331;AA=T|||;VT=SNP
6	32658335	rs9275213	T	C	100	PASS	AC=426;AF=0.0850639;AN=5008;NS=2504;DP=15549;EAS_AF=0.0694;AMR_AF=0.183;AFR_AF=0.0356;EUR_AF=0.1044;SAS_AF=0.0787;AA=T|||;VT=SNP
6	32658355	rs116147199	A	G	100	PASS	AC=314;AF=0.0626997;AN=5008;NS=2504;DP=14793;EAS_AF=0.0655;AMR_AF=0.1066;AFR_AF=0.0779;EUR_AF=0.0586;SAS_AF=0.0123;AA=A|||;VT=SNP
6	32658360	rs114996593	T	C	100	PASS	AC=314;AF=0.0626997;AN=5008;NS=2504;DP=14466;EAS_AF=0.0655;AMR_AF=0.1066;AFR_AF=0.0779;EUR_AF=0.0586;SAS_AF=0.0123;AA=T|||;VT=SNP
6	32658366	rs28371256	T	C	100	PASS	AC=954;AF=0.190495;AN=5008;NS=2504;DP=14328;EAS_AF=0.2569;AMR_AF=0.1052;AFR_AF=0.1346;EUR_AF=0.1093;SAS_AF=0.3415;AA=T|||;VT=SNP
6	32658375	rs28371257	T	G	100	PASS	AC=954;AF=0.190495;AN=5008;NS=2504;DP=14220;EAS_AF=0.2569;AMR_AF=0.1052;AFR_AF=0.1346;EUR_AF=0.1093;SAS_AF=0.3415;AA=T|||;VT=SNP
6	32658429	rs9368737	T	C	100	PASS	AC=2297;AF=0.458666;AN=5008;NS=2504;DP=13899;EAS_AF=0.621;AMR_AF=0.3746;AFR_AF=0.388;EUR_AF=0.3539;SAS_AF=0.5542;AA=T|||;VT=SNP
6	32658471	rs9394110	A	G	100	PASS	AC=1349;AF=0.269369;AN=5008;NS=2504;DP=12741;EAS_AF=0.3671;AMR_AF=0.2695;AFR_AF=0.2549;EUR_AF=0.2445;SAS_AF=0.2137;AA=A|||;VT=SNP
6	32658513	rs28371258	T	C	100	PASS	AC=757;AF=0.151158;AN=5008;NS=2504;DP=11301;EAS_AF=0.1637;AMR_AF=0.1037;AFR_AF=0.0991;EUR_AF=0.1004;SAS_AF=0.2945;AA=T|||;VT=SNP
6	32658610	rs112574398	G	T	100	PASS	AC=314;AF=0.0626997;AN=5008;NS=2504;DP=10813;EAS_AF=0.0655;AMR_AF=0.1066;AFR_AF=0.0779;EUR_AF=0.0586;SAS_AF=0.0123;AA=g|||;VT=SNP
6	32658624	rs2157051	G	A	100	PASS	AC=3051;AF=0.609225;AN=5008;NS=2504;DP=10002;EAS_AF=0.6111;AMR_AF=0.6787;AFR_AF=0.5772;EUR_AF=0.6521;SAS_AF=0.5573;AA=-|||;VT=SNP
6	32658665	rs9275214	G	A	100	PASS	AC=426;AF=0.0850639;AN=5008;NS=2504;DP=10202;EAS_AF=0.0694;AMR_AF=0.183;AFR_AF=0.0356;EUR_AF=0.1044;SAS_AF=0.0787;AA=G|||;VT=SNP
6	32658933	rs9275218	C	G	100	PASS	AC=1804;AF=0.360224;AN=5008;NS=2504;DP=9941;EAS_AF=0.4544;AMR_AF=0.4539;AFR_AF=0.2935;EUR_AF=0.3489;SAS_AF=0.2986;AA=C|||;VT=SNP
6	32658935	rs2858327	A	G	100	PASS	AC=1104;AF=0.220447;AN=5008;NS=2504;DP=9948;EAS_AF=0.245;AMR_AF=0.2133;AFR_AF=0.18;EUR_AF=0.16;SAS_AF=0.317;AA=a|||;VT=SNP
6	32659077	rs9275219	C	T	100	PASS	AC=1510;AF=0.301518;AN=5008;NS=2504;DP=13054;EAS_AF=0.2728;AMR_AF=0.4121;AFR_AF=0.32;EUR_AF=0.3111;SAS_AF=0.2178;AA=T|||;VT=SNP
6	32659087	rs9275220	T	C	100	PASS	AC=1519;AF=0.303315;AN=5008;NS=2504;DP=13304;EAS_AF=0.2778;AMR_AF=0.4121;AFR_AF=0.3207;EUR_AF=0.3111;SAS_AF=0.2209;AA=t|||;VT=SNP
6	32659099	rs9275221	T	C	100	PASS	AC=424;AF=0.0846645;AN=5008;NS=2504;DP=13441;EAS_AF=0.0685;AMR_AF=0.1816;AFR_AF=0.0356;EUR_AF=0.1044;SAS_AF=0.0787;AA=T|||;VT=SNP
6	32659112	rs35725597	C	T	100	PASS	AC=601;AF=0.120008;AN=5008;NS=2504;DP=13596;EAS_AF=0.0585;AMR_AF=0.1225;AFR_AF=0.174;EUR_AF=0.1402;SAS_AF=0.0879;AA=C|||;VT=SNP
6	32659158	rs5002702	G	A	100	PASS	AC=2684;AF=0.535942;AN=5008;NS=2504;DP=14678;EAS_AF=0.5565;AMR_AF=0.6816;AFR_AF=0.5431;EUR_AF=0.5447;SAS_AF=0.3926;AA=G|||;VT=SNP
6	32659419	rs10456068	T	C	100	PASS	AC=760;AF=0.151757;AN=5008;NS=2504;DP=14954;EAS_AF=0.1657;AMR_AF=0.1037;AFR_AF=0.0953;EUR_AF=0.1004;SAS_AF=0.3006;AA=T|||;VT=SNP
6	32659435	rs4713589	G	A	100	PASS	AC=3450;AF=0.688898;AN=5008;NS=2504;DP=15264;EAS_AF=0.7242;AMR_AF=0.7853;AFR_AF=0.6415;EUR_AF=0.6461;SAS_AF=0.6922;AA=G|||;VT=SNP
6	32659502	rs4713588	C	A	100	PASS	AC=238;AF=0.047524;AN=5008;NS=2504;DP=16770;EAS_AF=0.0089;AMR_AF=0.0893;AFR_AF=0.0772;EUR_AF=0.0567;SAS_AF=0.0082;AA=C|||;VT=SNP
6	32659516	rs9275222	A	T	100	PASS	AC=2371;AF=0.473442;AN=5008;NS=2504;DP=16572;EAS_AF=0.4921;AMR_AF=0.5749;AFR_AF=0.4652;EUR_AF=0.4861;SAS_AF=0.3804;AA=A|||;VT=SNP
6	32659520	rs10456069	C	T	100	PASS	AC=756;AF=0.150958;AN=5008;NS=2504;DP=16696;EAS_AF=0.1637;AMR_AF=0.1037;AFR_AF=0.0976;EUR_AF=0.1004;SAS_AF=0.2955;AA=C|||;VT=SNP
6	32659527	rs10456070	G	A	100	PASS	AC=756;AF=0.150958;AN=5008;NS=2504;DP=16720;EAS_AF=0.1637;AMR_AF=0.1037;AFR_AF=0.0976;EUR_AF=0.1004;SAS_AF=0.2955;AA=G|||;VT=SNP
6	32659535	rs4713587	G	T	100	PASS	AC=2685;AF=0.536142;AN=5008;NS=2504;DP=16586;EAS_AF=0.5575;AMR_AF=0.6816;AFR_AF=0.5431;EUR_AF=0.5447;SAS_AF=0.3926;AA=G|||;VT=SNP
6	32659536	rs72844311	C	T	100	PASS	AC=593;AF=0.118411;AN=5008;NS=2504;DP=16626;EAS_AF=0.0565;AMR_AF=0.121;AFR_AF=0.1725;EUR_AF=0.1372;SAS_AF=0.0879;AA=C|||;VT=SNP
6	32659582	rs4713586	A	G	100	PASS	AC=314;AF=0.0626997;AN=5008;NS=2504;DP=18119;EAS_AF=0.0655;AMR_AF=0.1066;AFR_AF=0.0779;EUR_AF=0.0586;SAS_AF=0.0123;AA=A|||;VT=SNP
6	32659607	rs2858326	G	A	100	PASS	AC=188;AF=0.0375399;AN=5008;NS=2504;DP=18422;EAS_AF=0.0506;AMR_AF=0.0159;AFR_AF=0.0121;EUR_AF=0.0298;SAS_AF=0.0818;AA=G|||;VT=SNP
6	32659609	rs2647004	T	C	100	PASS	AC=325;AF=0.0648962;AN=5008;NS=2504;DP=18475;EAS_AF=0.0337;AMR_AF=0.0663;AFR_AF=0.0499;EUR_AF=0.1044;SAS_AF=0.0757;AA=T|||;VT=SNP
6	32659645	rs2856674	A	G	100	PASS	AC=325;AF=0.0648962;AN=5008;NS=2504;DP=19636;EAS_AF=0.0337;AMR_AF=0.0663;AFR_AF=0.0499;EUR_AF=0.1044;SAS_AF=0.0757;AA=A|||;VT=SNP
6	32659743	rs4248168	G	C	100	PASS	AC=2869;AF=0.572883;AN=5008;NS=2504;DP=16817;EAS_AF=0.6438;AMR_AF=0.683;AFR_AF=0.5756;EUR_AF=0.5537;SAS_AF=0.4376;AA=N|||;VT=SNP
6	32659822	rs2856673	G	T	100	PASS	AC=757;AF=0.151158;AN=5008;NS=2504;DP=18258;EAS_AF=0.1637;AMR_AF=0.1037;AFR_AF=0.0991;EUR_AF=0.1004;SAS_AF=0.2945;AA=g|||;VT=SNP
6	32659838	rs3129718	T	C	100	PASS	AC=4646;AF=0.927716;AN=5008;NS=2504;DP=18043;EAS_AF=0.9018;AMR_AF=0.9582;AFR_AF=0.9599;EUR_AF=0.8797;SAS_AF=0.9387;AA=N|||;VT=SNP
6	32659839	rs9275223	G	A	100	PASS	AC=426;AF=0.0850639;AN=5008;NS=2504;DP=18060;EAS_AF=0.0694;AMR_AF=0.183;AFR_AF=0.0356;EUR_AF=0.1044;SAS_AF=0.0787;AA=g|||;VT=SNP
6	32659878	rs9275224	A	G	100	PASS	AC=2874;AF=0.573882;AN=5008;NS=2504;DP=18204;EAS_AF=0.6488;AMR_AF=0.683;AFR_AF=0.5756;EUR_AF=0.5537;SAS_AF=0.4376;AA=N|||;VT=SNP
6	32659897	rs35472814	T	C	100	PASS	AC=593;AF=0.118411;AN=5008;NS=2504;DP=18035;EAS_AF=0.0565;AMR_AF=0.121;AFR_AF=0.1725;EUR_AF=0.1372;SAS_AF=0.0879;AA=t|||;VT=SNP
6	32659994	rs4713580	C	T	100	PASS	AC=2875;AF=0.574081;AN=5008;NS=2504;DP=17758;EAS_AF=0.6488;AMR_AF=0.683;AFR_AF=0.5764;EUR_AF=0.5537;SAS_AF=0.4376;AA=c|||;VT=SNP
6	32660023	rs4713581	T	C	100	PASS	AC=2866;AF=0.572284;AN=5008;NS=2504;DP=17055;EAS_AF=0.6448;AMR_AF=0.6844;AFR_AF=0.5749;EUR_AF=0.5537;SAS_AF=0.4335;AA=N|||;VT=SNP
6	32660051	rs4713582	T	C	100	PASS	AC=2685;AF=0.536142;AN=5008;NS=2504;DP=17400;EAS_AF=0.5595;AMR_AF=0.683;AFR_AF=0.5408;EUR_AF=0.5447;SAS_AF=0.3926;AA=N|||;VT=SNP
6	32660104	rs112466823	C	T	100	PASS	AC=314;AF=0.0626997;AN=5008;NS=2504;DP=18733;EAS_AF=0.0655;AMR_AF=0.1081;AFR_AF=0.0772;EUR_AF=0.0586;SAS_AF=0.0123;AA=N|||;VT=SNP
6	32660115	rs112032264	G	C	100	PASS	AC=314;AF=0.0626997;AN=5008;NS=2504;DP=18872;EAS_AF=0.0655;AMR_AF=0.1081;AFR_AF=0.0772;EUR_AF=0.0586;SAS_AF=0.0123;AA=N|||;VT=SNP
6	32660153	rs4713583	T	G	100	PASS	AC=2870;AF=0.573083;AN=5008;NS=2504;DP=18198;EAS_AF=0.6468;AMR_AF=0.6844;AFR_AF=0.5741;EUR_AF=0.5527;SAS_AF=0.4376;AA=N|||;VT=SNP
6	32660170	rs4711304	T	C	100	PASS	AC=2689;AF=0.536941;AN=5008;NS=2504;DP=18090;EAS_AF=0.5615;AMR_AF=0.683;AFR_AF=0.5416;EUR_AF=0.5447;SAS_AF=0.3937;AA=N|||;VT=SNP
6	32660375	rs2858324	A	G	100	PASS	AC=3630;AF=0.72484;AN=5008;NS=2504;DP=15741;EAS_AF=0.8115;AMR_AF=0.7867;AFR_AF=0.6747;EUR_AF=0.6541;SAS_AF=0.7321;AA=N|||;VT=SNP
6	32660505	rs9275231	T	C	100	PASS	AC=2676;AF=0.534345;AN=5008;NS=2504;DP=16425;EAS_AF=0.5556;AMR_AF=0.6816;AFR_AF=0.5401;EUR_AF=0.5437;SAS_AF=0.3906;AA=t|||;VT=SNP
6	32660689	rs9275238	A	G	100	PASS	AC=2849;AF=0.56889;AN=5008;NS=2504;DP=16103;EAS_AF=0.6429;AMR_AF=0.6816;AFR_AF=0.5703;EUR_AF=0.5477;SAS_AF=0.4325;AA=a|||;VT=SNP
6	32660741	rs9275241	G	T	100	PASS	AC=2845;AF=0.568091;AN=5008;NS=2504;DP=14580;EAS_AF=0.6389;AMR_AF=0.6816;AFR_AF=0.5703;EUR_AF=0.5497;SAS_AF=0.4305;AA=N|||;VT=SNP
6	32660784	rs9275243	C	G	100	PASS	AC=2657;AF=0.530551;AN=5008;NS=2504;DP=14309;EAS_AF=0.5496;AMR_AF=0.6787;AFR_AF=0.5363;EUR_AF=0.5417;SAS_AF=0.3865;AA=c|||;VT=SNP
6	32660866	rs114744294	A	G	100	PASS	AC=314;AF=0.0626997;AN=5008;NS=2504;DP=17603;EAS_AF=0.0655;AMR_AF=0.1066;AFR_AF=0.0779;EUR_AF=0.0586;SAS_AF=0.0123;AA=a|||;VT=SNP
6	32660881	rs9275244	G	T	100	PASS	AC=2869;AF=0.572883;AN=5008;NS=2504;DP=17893;EAS_AF=0.6468;AMR_AF=0.683;AFR_AF=0.5741;EUR_AF=0.5547;SAS_AF=0.4356;AA=g|||;VT=SNP
6	32660943	rs9275245	A	G	100	PASS	AC=2873;AF=0.573682;AN=5008;NS=2504;DP=18066;EAS_AF=0.6488;AMR_AF=0.683;AFR_AF=0.5756;EUR_AF=0.5537;SAS_AF=0.4366;AA=a|||;VT=SNP
6	32660993	rs72844343	A	T	100	PASS	AC=593;AF=0.118411;AN=5008;NS=2504;DP=16335;EAS_AF=0.0565;AMR_AF=0.1225;AFR_AF=0.1717;EUR_AF=0.1372;SAS_AF=0.0879;AA=a|||;VT=SNP
6	32661015	rs9275247	T	C	100	PASS	AC=2773;AF=0.553714;AN=5008;NS=2504;DP=15708;EAS_AF=0.6071;AMR_AF=0.683;AFR_AF=0.5582;EUR_AF=0.5477;SAS_AF=0.407;AA=t|||;VT=SNP
6	32661294	rs2858319	T	C	100	PASS	AC=3629;AF=0.724641;AN=5008;NS=2504;DP=17787;EAS_AF=0.8115;AMR_AF=0.7882;AFR_AF=0.6717;EUR_AF=0.6541;SAS_AF=0.7342;AA=N|||;VT=SNP
6	32661335	rs113138578	A	G	100	PASS	AC=313;AF=0.0625;AN=5008;NS=2504;DP=18468;EAS_AF=0.0655;AMR_AF=0.1066;AFR_AF=0.0779;EUR_AF=0.0577;SAS_AF=0.0123;AA=a|||;VT=SNP
6	32661432	rs111903208	T	G	100	PASS	AC=313;AF=0.0625;AN=5008;NS=2504;DP=16755;EAS_AF=0.0655;AMR_AF=0.1066;AFR_AF=0.0779;EUR_AF=0.0577;SAS_AF=0.0123;AA=t|||;VT=SNP
6	32661440	rs112670480	A	T	100	PASS	AC=312;AF=0.0623003;AN=5008;NS=2504;DP=16658;EAS_AF=0.0655;AMR_AF=0.1066;AFR_AF=0.0779;EUR_AF=0.0567;SAS_AF=0.0123;AA=a|||;VT=SNP
6	32661515	rs2647008	A	C	100	PASS	AC=759;AF=0.151558;AN=5008;NS=2504;DP=16401;EAS_AF=0.1647;AMR_AF=0.1037;AFR_AF=0.0998;EUR_AF=0.1004;SAS_AF=0.2945;AA=a|||;VT=SNP
6	32661615	rs2647009	T	A	100	PASS	AC=760;AF=0.151757;AN=5008;NS=2504;DP=12845;EAS_AF=0.1647;AMR_AF=0.1052;AFR_AF=0.0998;EUR_AF=0.1004;SAS_AF=0.2945;AA=t|||;VT=SNP
6	32661779	rs3129719	T	G	100	PASS	AC=4143;AF=0.827276;AN=5008;NS=2504;DP=11229;EAS_AF=0.8968;AMR_AF=0.8689;AFR_AF=0.7368;EUR_AF=0.7873;SAS_AF=0.8896;AA=N|||;VT=SNP
6	32661995	rs79870097	T	C	100	PASS	AC=598;AF=0.119409;AN=5008;NS=2504;DP=12803;EAS_AF=0.0565;AMR_AF=0.1254;AFR_AF=0.1725;EUR_AF=0.1392;SAS_AF=0.0879;AA=t|||;VT=SNP
6	32662559	rs9275273	C	A	100	PASS	AC=2260;AF=0.451278;AN=5008;NS=2504;DP=16852;EAS_AF=0.5843;AMR_AF=0.5576;AFR_AF=0.4009;EUR_AF=0.4145;SAS_AF=0.3446;AA=c|||;VT=SNP
6	32662607	rs9275275	G	A	100	PASS	AC=426;AF=0.0850639;AN=5008;NS=2504;DP=18234;EAS_AF=0.0694;AMR_AF=0.183;AFR_AF=0.0356;EUR_AF=0.1044;SAS_AF=0.0787;AA=G|||;VT=SNP
6	32662613	rs112535219	A	T	100	PASS	AC=314;AF=0.0626997;AN=5008;NS=2504;DP=18335;EAS_AF=0.0655;AMR_AF=0.1066;AFR_AF=0.0779;EUR_AF=0.0586;SAS_AF=0.0123;AA=A|||;VT=SNP
6	32662676	rs9275276	T	C	100	PASS	AC=2875;AF=0.574081;AN=5008;NS=2504;DP=19661;EAS_AF=0.6498;AMR_AF=0.6844;AFR_AF=0.5749;EUR_AF=0.5537;SAS_AF=0.4376;AA=t|||;VT=SNP
6	32662699	rs114052356	A	T	100	PASS	AC=188;AF=0.0375399;AN=5008;NS=2504;DP=19082;EAS_AF=0.0506;AMR_AF=0.0159;AFR_AF=0.0121;EUR_AF=0.0298;SAS_AF=0.0818;AA=A|||;VT=SNP
6	32662724	rs74379773	A	C	100	PASS	AC=758;AF=0.151358;AN=5008;NS=2504;DP=18500;EAS_AF=0.1637;AMR_AF=0.1037;AFR_AF=0.0991;EUR_AF=0.1004;SAS_AF=0.2955;AA=A|||;VT=SNP
6	32662754	rs112117693	C	T	100	PASS	AC=314;AF=0.0626997;AN=5008;NS=2504;DP=18296;EAS_AF=0.0655;AMR_AF=0.1066;AFR_AF=0.0779;EUR_AF=0.0586;SAS_AF=0.0123;AA=C|||;VT=SNP
6	32662904	rs2856670	G	C	100	PASS	AC=3630;AF=0.72484;AN=5008;NS=2504;DP=20027;EAS_AF=0.8125;AMR_AF=0.7867;AFR_AF=0.674;EUR_AF=0.6541;SAS_AF=0.7321;AA=C|||;VT=SNP
6	32662921	rs114169440	C	A	100	PASS	AC=593;AF=0.118411;AN=5008;NS=2504;DP=19971;EAS_AF=0.0565;AMR_AF=0.121;AFR_AF=0.1725;EUR_AF=0.1372;SAS_AF=0.0879;AA=C|||;VT=SNP
6	32662954	rs79951097	T	C	100	PASS	AC=314;AF=0.0626997;AN=5008;NS=2504;DP=19377;EAS_AF=0.0655;AMR_AF=0.1066;AFR_AF=0.0779;EUR_AF=0.0586;SAS_AF=0.0123;AA=T|||;VT=SNP
6	32662974	rs9275282	C	T	100	PASS	AC=2893;AF=0.577676;AN=5008;NS=2504;DP=18760;EAS_AF=0.6488;AMR_AF=0.6902;AFR_AF=0.5817;EUR_AF=0.5577;SAS_AF=0.4397;AA=c|||;VT=SNP
6	32663002	rs1794517	C	A	100	PASS	AC=186;AF=0.0371406;AN=5008;NS=2504;DP=19031;EAS_AF=0.0506;AMR_AF=0.0144;AFR_AF=0.0121;EUR_AF=0.0298;SAS_AF=0.0808;AA=C|||;VT=SNP
6	32663083	rs140882479	A	G	100	PASS	AC=238;AF=0.047524;AN=5008;NS=2504;DP=19286;EAS_AF=0.0089;AMR_AF=0.0893;AFR_AF=0.0772;EUR_AF=0.0567;SAS_AF=0.0082;AA=a|||;VT=SNP
6	32663093	rs114801596	T	G	100	PASS	AC=314;AF=0.0626997;AN=5008;NS=2504;DP=19268;EAS_AF=0.0655;AMR_AF=0.1066;AFR_AF=0.0779;EUR_AF=0.0586;SAS_AF=0.0123;AA=t|||;VT=SNP
6	32663203	rs9275288	A	G	100	PASS	AC=2873;AF=0.573682;AN=5008;NS=2504;DP=20565;EAS_AF=0.6488;AMR_AF=0.6816;AFR_AF=0.5749;EUR_AF=0.5547;SAS_AF=0.4376;AA=N|||;VT=SNP
6	32663289	rs9275292	C	A	100	PASS	AC=2873;AF=0.573682;AN=5008;NS=2504;DP=18657;EAS_AF=0.6488;AMR_AF=0.6816;AFR_AF=0.5749;EUR_AF=0.5547;SAS_AF=0.4376;AA=N|||;VT=SNP
6	32663308	rs9275293	T	C	100	PASS	AC=425;AF=0.0848642;AN=5008;NS=2504;DP=18783;EAS_AF=0.0694;AMR_AF=0.1816;AFR_AF=0.0356;EUR_AF=0.1044;SAS_AF=0.0787;AA=t|||;VT=SNP
6	32663340	rs68067315	G	A	100	PASS	AC=787;AF=0.157149;AN=5008;NS=2504;DP=18540;EAS_AF=0.1488;AMR_AF=0.1225;AFR_AF=0.2073;EUR_AF=0.1471;SAS_AF=0.1329;AA=N|||;VT=SNP
6	32663355	rs2647019	G	C	100	PASS	AC=324;AF=0.0646965;AN=5008;NS=2504;DP=18387;EAS_AF=0.0337;AMR_AF=0.0663;AFR_AF=0.0499;EUR_AF=0.1034;SAS_AF=0.0757;AA=g|||;VT=SNP
6	32663360	rs2856669	G	A	100	PASS	AC=757;AF=0.151158;AN=5008;NS=2504;DP=18426;EAS_AF=0.1637;AMR_AF=0.1037;AFR_AF=0.0991;EUR_AF=0.1004;SAS_AF=0.2945;AA=g|||;VT=SNP
6	32663391	rs9275295	A	G	100	PASS	AC=2872;AF=0.573482;AN=5008;NS=2504;DP=18208;EAS_AF=0.6488;AMR_AF=0.6816;AFR_AF=0.5749;EUR_AF=0.5537;SAS_AF=0.4376;AA=N|||;VT=SNP
6	32663431	rs9275296	T	C	100	PASS	AC=425;AF=0.0848642;AN=5008;NS=2504;DP=17678;EAS_AF=0.0694;AMR_AF=0.1816;AFR_AF=0.0356;EUR_AF=0.1044;SAS_AF=0.0787;AA=t|||;VT=SNP
6	32663442	rs13206007	C	G	100	PASS	AC=787;AF=0.157149;AN=5008;NS=2504;DP=17585;EAS_AF=0.1488;AMR_AF=0.1225;AFR_AF=0.2073;EUR_AF=0.1471;SAS_AF=0.1329;AA=N|||;VT=SNP
6	32663497	rs13206018	C	T	100	PASS	AC=787;AF=0.157149;AN=5008;NS=2504;DP=19057;EAS_AF=0.1488;AMR_AF=0.1225;AFR_AF=0.2073;EUR_AF=0.1471;SAS_AF=0.1329;AA=N|||;VT=SNP
6	32663564	rs5000634	A	G	100	PASS	AC=2005;AF=0.400359;AN=5008;NS=2504;DP=19431;EAS_AF=0.5;AMR_AF=0.5576;AFR_AF=0.3079;EUR_AF=0.4076;SAS_AF=0.3037;AA=a|||;VT=SNP
6	32663606	rs2856668	G	C	100	PASS	AC=3629;AF=0.724641;AN=5008;NS=2504;DP=18246;EAS_AF=0.8125;AMR_AF=0.7853;AFR_AF=0.6747;EUR_AF=0.6541;SAS_AF=0.7311;AA=N|||;VT=SNP
6	32663631	rs3129720	T	C	100	PASS	AC=4144;AF=0.827476;AN=5008;NS=2504;DP=18415;EAS_AF=0.8968;AMR_AF=0.8689;AFR_AF=0.7368;EUR_AF=0.7883;SAS_AF=0.8896;AA=N|||;VT=SNP
6	32663644	rs17427431	G	A	100	PASS	AC=785;AF=0.156749;AN=5008;NS=2504;DP=18829;EAS_AF=0.1488;AMR_AF=0.1225;AFR_AF=0.2073;EUR_AF=0.1461;SAS_AF=0.1319;AA=N|||;VT=SNP
6	32663677	rs35122881	C	T	100	PASS	AC=786;AF=0.156949;AN=5008;NS=2504;DP=19248;EAS_AF=0.1498;AMR_AF=0.1225;AFR_AF=0.2073;EUR_AF=0.1461;SAS_AF=0.1319;AA=N|||;VT=SNP
6	32663688	rs5000632	T	C	100	PASS	AC=1348;AF=0.269169;AN=5008;NS=2504;DP=19474;EAS_AF=0.3651;AMR_AF=0.2709;AFR_AF=0.2549;EUR_AF=0.2445;SAS_AF=0.2137;AA=t|||;VT=SNP
6	32663713	rs35473146	A	G	100	PASS	AC=592;AF=0.118211;AN=5008;NS=2504;DP=19324;EAS_AF=0.0565;AMR_AF=0.121;AFR_AF=0.1725;EUR_AF=0.1372;SAS_AF=0.0869;AA=a|||;VT=SNP
6	32663764	rs17427445	G	A	100	PASS	AC=602;AF=0.120208;AN=5008;NS=2504;DP=18705;EAS_AF=0.0565;AMR_AF=0.1225;AFR_AF=0.1785;EUR_AF=0.1382;SAS_AF=0.0869;AA=g|||;VT=SNP
6	32663772	rs2647017	T	G	100	PASS	AC=758;AF=0.151358;AN=5008;NS=2504;DP=18683;EAS_AF=0.1637;AMR_AF=0.1037;AFR_AF=0.0991;EUR_AF=0.1004;SAS_AF=0.2955;AA=t|||;VT=SNP
6	32663791	rs35169534	A	G	100	PASS	AC=592;AF=0.118211;AN=5008;NS=2504;DP=18634;EAS_AF=0.0565;AMR_AF=0.121;AFR_AF=0.1725;EUR_AF=0.1372;SAS_AF=0.0869;AA=N|||;VT=SNP
6	32663819	rs115577932	C	T	100	PASS	AC=314;AF=0.0626997;AN=5008;NS=2504;DP=19217;EAS_AF=0.0655;AMR_AF=0.1066;AFR_AF=0.0779;EUR_AF=0.0586;SAS_AF=0.0123;AA=c|||;VT=SNP
6	32663851	rs6457617	C	T	100	PASS	AC=2680;AF=0.535144;AN=5008;NS=2504;DP=19812;EAS_AF=0.5565;AMR_AF=0.6816;AFR_AF=0.5408;EUR_AF=0.5447;SAS_AF=0.3916;AA=N|||;VT=SNP
6	32663919	rs2858313	A	G	100	PASS	AC=758;AF=0.151358;AN=5008;NS=2504;DP=19706;EAS_AF=0.1637;AMR_AF=0.1037;AFR_AF=0.0991;EUR_AF=0.1004;SAS_AF=0.2955;AA=a|||;VT=SNP
6	32663925	rs2647016	C	A	100	PASS	AC=3627;AF=0.724241;AN=5008;NS=2504;DP=19516;EAS_AF=0.8125;AMR_AF=0.7867;AFR_AF=0.674;EUR_AF=0.6511;SAS_AF=0.7321;AA=N|||;VT=SNP
6	32663936	rs34677551	A	C	100	PASS	AC=586;AF=0.117013;AN=5008;NS=2504;DP=19440;EAS_AF=0.0556;AMR_AF=0.121;AFR_AF=0.171;EUR_AF=0.1342;SAS_AF=0.0869;AA=N|||;VT=SNP
6	32663986	rs6457619	C	G	100	PASS	AC=2091;AF=0.417532;AN=5008;NS=2504;DP=19727;EAS_AF=0.5;AMR_AF=0.562;AFR_AF=0.3691;EUR_AF=0.4076;SAS_AF=0.3057;AA=c|||;VT=SNP
6	32663999	rs6457620	G	C	100	PASS	AC=2678;AF=0.534744;AN=5008;NS=2504;DP=19726;EAS_AF=0.5556;AMR_AF=0.6816;AFR_AF=0.5408;EUR_AF=0.5437;SAS_AF=0.3916;AA=N|||;VT=SNP
6	32664038	rs35900855	A	G	100	PASS	AC=593;AF=0.118411;AN=5008;NS=2504;DP=21063;EAS_AF=0.0565;AMR_AF=0.121;AFR_AF=0.1725;EUR_AF=0.1372;SAS_AF=0.0879;AA=a|||;VT=SNP
6	32664093	rs2647015	T	G	100	PASS	AC=757;AF=0.151158;AN=5008;NS=2504;DP=22354;EAS_AF=0.1637;AMR_AF=0.1037;AFR_AF=0.0991;EUR_AF=0.1004;SAS_AF=0.2945;AA=t|||;VT=SNP
6	32664119	rs114218404	A	T	100	PASS	AC=314;AF=0.0626997;AN=5008;NS=2504;DP=21617;EAS_AF=0.0655;AMR_AF=0.1066;AFR_AF=0.0779;EUR_AF=0.0586;SAS_AF=0.0123;AA=a|||;VT=SNP
6	32664126	rs9275300	A	G	100	PASS	AC=426;AF=0.0850639;AN=5008;NS=2504;DP=21205;EAS_AF=0.0694;AMR_AF=0.183;AFR_AF=0.0356;EUR_AF=0.1044;SAS_AF=0.0787;AA=a|||;VT=SNP
6	32664154	rs115777056	C	A	100	PASS	AC=314;AF=0.0626997;AN=5008;NS=2504;DP=21020;EAS_AF=0.0655;AMR_AF=0.1066;AFR_AF=0.0779;EUR_AF=0.0586;SAS_AF=0.0123;AA=c|||;VT=SNP
6	32664163	rs6457622	A	C	100	PASS	AC=2088;AF=0.416933;AN=5008;NS=2504;DP=20868;EAS_AF=0.5;AMR_AF=0.5605;AFR_AF=0.3684;EUR_AF=0.4076;SAS_AF=0.3047;AA=a|||;VT=SNP
6	32664279	rs2647014	C	T	100	PASS	AC=757;AF=0.151158;AN=5008;NS=2504;DP=19606;EAS_AF=0.1637;AMR_AF=0.1037;AFR_AF=0.0991;EUR_AF=0.1004;SAS_AF=0.2945;AA=c|||;VT=SNP
6	32664289	rs6923022	G	T	100	PASS	AC=593;AF=0.118411;AN=5008;NS=2504;DP=19313;EAS_AF=0.0565;AMR_AF=0.121;AFR_AF=0.1725;EUR_AF=0.1372;SAS_AF=0.0879;AA=N|||;VT=SNP
6	32664332	rs7745040	T	C	100	PASS	AC=2088;AF=0.416933;AN=5008;NS=2504;DP=18759;EAS_AF=0.5;AMR_AF=0.5605;AFR_AF=0.3684;EUR_AF=0.4076;SAS_AF=0.3047;AA=t|||;VT=SNP
6	32664356	rs77537414	G	C	100	PASS	AC=314;AF=0.0626997;AN=5008;NS=2504;DP=18563;EAS_AF=0.0655;AMR_AF=0.1066;AFR_AF=0.0779;EUR_AF=0.0586;SAS_AF=0.0123;AA=g|||;VT=SNP
6	32664373	rs74756176	G	T	100	PASS	AC=314;AF=0.0626997;AN=5008;NS=2504;DP=18634;EAS_AF=0.0655;AMR_AF=0.1066;AFR_AF=0.0779;EUR_AF=0.0586;SAS_AF=0.0123;AA=g|||;VT=SNP
6	32664458	rs2647012	T	C	100	PASS	AC=3632;AF=0.72524;AN=5008;NS=2504;DP=19346;EAS_AF=0.8125;AMR_AF=0.7867;AFR_AF=0.6755;EUR_AF=0.6541;SAS_AF=0.7321;AA=N|||;VT=SNP
6	32664628	rs115255544	A	G	100	PASS	AC=594;AF=0.11861;AN=5008;NS=2504;DP=17907;EAS_AF=0.0565;AMR_AF=0.121;AFR_AF=0.1732;EUR_AF=0.1372;SAS_AF=0.0879;AA=N|||;VT=SNP
6	32664635	rs114361720	G	C	100	PASS	AC=594;AF=0.11861;AN=5008;NS=2504;DP=17998;EAS_AF=0.0565;AMR_AF=0.121;AFR_AF=0.1732;EUR_AF=0.1372;SAS_AF=0.0879;AA=g|||;VT=SNP
6	32664675	rs2894380	A	G	100	PASS	AC=2088;AF=0.416933;AN=5008;NS=2504;DP=18050;EAS_AF=0.5;AMR_AF=0.5605;AFR_AF=0.3684;EUR_AF=0.4076;SAS_AF=0.3047;AA=a|||;VT=SNP
6	32664677	rs2647007	T	G	100	PASS	AC=757;AF=0.151158;AN=5008;NS=2504;DP=18046;EAS_AF=0.1637;AMR_AF=0.1037;AFR_AF=0.0991;EUR_AF=0.1004;SAS_AF=0.2945;AA=t|||;VT=SNP
6	32664708	rs72847158	T	C	100	PASS	AC=593;AF=0.118411;AN=5008;NS=2504;DP=17148;EAS_AF=0.0565;AMR_AF=0.121;AFR_AF=0.1725;EUR_AF=0.1372;SAS_AF=0.0879;AA=t|||;VT=SNP
6	32664722	rs2395522	A	T	100	PASS	AC=2874;AF=0.573882;AN=5008;NS=2504;DP=17321;EAS_AF=0.6488;AMR_AF=0.683;AFR_AF=0.5756;EUR_AF=0.5537;SAS_AF=0.4376;AA=N|||;VT=SNP
6	32664760	rs2647005	A	G	100	PASS	AC=757;AF=0.151158;AN=5008;NS=2504;DP=18412;EAS_AF=0.1637;AMR_AF=0.1037;AFR_AF=0.0991;EUR_AF=0.1004;SAS_AF=0.2945;AA=a|||;VT=SNP
6	32664797	rs114948848	A	G	100	PASS	AC=591;AF=0.118011;AN=5008;NS=2504;DP=18950;EAS_AF=0.0556;AMR_AF=0.121;AFR_AF=0.1717;EUR_AF=0.1372;SAS_AF=0.0879;AA=a|||;VT=SNP
6	32664880	rs2647003	T	G	100	PASS	AC=3631;AF=0.72504;AN=5008;NS=2504;DP=19062;EAS_AF=0.8125;AMR_AF=0.7867;AFR_AF=0.6747;EUR_AF=0.6541;SAS_AF=0.7321;AA=N|||;VT=SNP
6	32664960	rs9357152	A	G	100	PASS	AC=1349;AF=0.269369;AN=5008;NS=2504;DP=19618;EAS_AF=0.3651;AMR_AF=0.2723;AFR_AF=0.2549;EUR_AF=0.2445;SAS_AF=0.2137;AA=a|||;VT=SNP
6	32664971	rs9348891	A	G	100	PASS	AC=1350;AF=0.269569;AN=5008;NS=2504;DP=19750;EAS_AF=0.3661;AMR_AF=0.2723;AFR_AF=0.2549;EUR_AF=0.2445;SAS_AF=0.2137;AA=a|||;VT=SNP
6	32664990	rs9275307	A	T	100	PASS	AC=426;AF=0.0850639;AN=5008;NS=2504;DP=19520;EAS_AF=0.0694;AMR_AF=0.183;AFR_AF=0.0356;EUR_AF=0.1044;SAS_AF=0.0787;AA=a|||;VT=SNP
6	32665001	rs17427494	T	A	100	PASS	AC=312;AF=0.0623003;AN=5008;NS=2504;DP=19348;EAS_AF=0.0645;AMR_AF=0.1052;AFR_AF=0.0779;EUR_AF=0.0586;SAS_AF=0.0123;AA=t|||;VT=SNP
6	32665002	rs17499411	C	G	100	PASS	AC=593;AF=0.118411;AN=5008;NS=2504;DP=19421;EAS_AF=0.0565;AMR_AF=0.121;AFR_AF=0.1725;EUR_AF=0.1372;SAS_AF=0.0879;AA=N|||;VT=SNP
6	32665079	rs2856667	T	C	100	PASS	AC=3034;AF=0.605831;AN=5008;NS=2504;DP=19412;EAS_AF=0.756;AMR_AF=0.6657;AFR_AF=0.5;EUR_AF=0.5159;SAS_AF=0.6442;AA=N|||;VT=SNP
6	32665086	rs2647001	C	T	100	PASS	AC=3631;AF=0.72504;AN=5008;NS=2504;DP=19349;EAS_AF=0.8125;AMR_AF=0.7867;AFR_AF=0.6747;EUR_AF=0.6541;SAS_AF=0.7321;AA=c|||;VT=SNP
6	32665104	rs17206119	T	A	100	PASS	AC=597;AF=0.119209;AN=5008;NS=2504;DP=19625;EAS_AF=0.0565;AMR_AF=0.121;AFR_AF=0.1747;EUR_AF=0.1382;SAS_AF=0.0879;AA=t|||;VT=SNP
6	32665125	rs17212462	C	T	100	PASS	AC=597;AF=0.119209;AN=5008;NS=2504;DP=19620;EAS_AF=0.0565;AMR_AF=0.121;AFR_AF=0.1747;EUR_AF=0.1382;SAS_AF=0.0879;AA=c|||;VT=SNP
6	32665153	rs17212469	G	T	100	PASS	AC=596;AF=0.11901;AN=5008;NS=2504;DP=19571;EAS_AF=0.0565;AMR_AF=0.121;AFR_AF=0.1747;EUR_AF=0.1372;SAS_AF=0.0879;AA=g|||;VT=SNP
6	32665167	rs9394113	A	G	100	PASS	AC=1345;AF=0.26857;AN=5008;NS=2504;DP=19546;EAS_AF=0.3651;AMR_AF=0.2709;AFR_AF=0.2526;EUR_AF=0.2445;SAS_AF=0.2137;AA=a|||;VT=SNP
6	32665250	rs17212483	C	T	100	PASS	AC=593;AF=0.118411;AN=5008;NS=2504;DP=19213;EAS_AF=0.0565;AMR_AF=0.121;AFR_AF=0.1725;EUR_AF=0.1372;SAS_AF=0.0879;AA=c|||;VT=SNP
6	32665255	rs9275308	T	A	100	PASS	AC=425;AF=0.0848642;AN=5008;NS=2504;DP=19196;EAS_AF=0.0694;AMR_AF=0.1816;AFR_AF=0.0356;EUR_AF=0.1044;SAS_AF=0.0787;AA=t|||;VT=SNP
6	32665258	rs9275309	G	T	100	PASS	AC=1526;AF=0.304712;AN=5008;NS=2504;DP=19132;EAS_AF=0.2837;AMR_AF=0.4121;AFR_AF=0.3207;EUR_AF=0.3091;SAS_AF=0.2239;AA=g|||;VT=SNP
6	32665270	rs112608098	C	A	100	PASS	AC=314;AF=0.0626997;AN=5008;NS=2504;DP=19012;EAS_AF=0.0655;AMR_AF=0.1066;AFR_AF=0.0779;EUR_AF=0.0586;SAS_AF=0.0123;AA=c|||;VT=SNP
6	32665285	rs2856666	G	T	100	PASS	AC=3631;AF=0.72504;AN=5008;NS=2504;DP=18823;EAS_AF=0.8125;AMR_AF=0.7867;AFR_AF=0.6747;EUR_AF=0.6541;SAS_AF=0.7321;AA=N|||;VT=SNP
6	32665311	rs17206147	T	C	100	PASS	AC=907;AF=0.18111;AN=5008;NS=2504;DP=18037;EAS_AF=0.122;AMR_AF=0.2277;AFR_AF=0.2504;EUR_AF=0.1958;SAS_AF=0.1002;AA=t|||;VT=SNP
6	32665319	rs9275310	T	G	100	PASS	AC=426;AF=0.0850639;AN=5008;NS=2504;DP=17540;EAS_AF=0.0694;AMR_AF=0.183;AFR_AF=0.0356;EUR_AF=0.1044;SAS_AF=0.0787;AA=t|||;VT=SNP
6	32665367	rs2646998	T	G	100	PASS	AC=3631;AF=0.72504;AN=5008;NS=2504;DP=16416;EAS_AF=0.8125;AMR_AF=0.7867;AFR_AF=0.6747;EUR_AF=0.6541;SAS_AF=0.7321;AA=N|||;VT=SNP
6	32665369	rs17212504	A	G	100	PASS	AC=594;AF=0.11861;AN=5008;NS=2504;DP=16430;EAS_AF=0.0565;AMR_AF=0.1225;AFR_AF=0.1725;EUR_AF=0.1372;SAS_AF=0.0879;AA=a|||;VT=SNP
6	32665420	rs10484561	T	G	100	PASS	AC=595;AF=0.11881;AN=5008;NS=2504;DP=16645;EAS_AF=0.0575;AMR_AF=0.1225;AFR_AF=0.1725;EUR_AF=0.1372;SAS_AF=0.0879;AA=t|||;VT=SNP
6	32665475	rs17212518	A	C	100	PASS	AC=592;AF=0.118211;AN=5008;NS=2504;DP=17469;EAS_AF=0.0575;AMR_AF=0.1182;AFR_AF=0.1725;EUR_AF=0.1382;SAS_AF=0.0869;AA=a|||;VT=SNP
6	32665539	rs17212525	T	C	100	PASS	AC=591;AF=0.118011;AN=5008;NS=2504;DP=17287;EAS_AF=0.0556;AMR_AF=0.1196;AFR_AF=0.1717;EUR_AF=0.1382;SAS_AF=0.0879;AA=t|||;VT=SNP
6	32665597	rs2856665	A	G	100	PASS	AC=418;AF=0.0834665;AN=5008;NS=2504;DP=17993;EAS_AF=0.0327;AMR_AF=0.0893;AFR_AF=0.0946;EUR_AF=0.0954;SAS_AF=0.1043;AA=a|||;VT=SNP
6	32665616	rs2856664	G	T	100	PASS	AC=2103;AF=0.419928;AN=5008;NS=2504;DP=18500;EAS_AF=0.5288;AMR_AF=0.3732;AFR_AF=0.354;EUR_AF=0.3449;SAS_AF=0.5072;AA=g|||;VT=SNP
6	32665629	rs17206196	G	T	100	PASS	AC=593;AF=0.118411;AN=5008;NS=2504;DP=18389;EAS_AF=0.0556;AMR_AF=0.1239;AFR_AF=0.1717;EUR_AF=0.1382;SAS_AF=0.0869;AA=g|||;VT=SNP
6	32665640	rs9275311	G	T	100	PASS	AC=427;AF=0.0852636;AN=5008;NS=2504;DP=18641;EAS_AF=0.0704;AMR_AF=0.183;AFR_AF=0.0356;EUR_AF=0.1044;SAS_AF=0.0787;AA=g|||;VT=SNP
6	32665687	rs17212553	G	T	100	PASS	AC=596;AF=0.11901;AN=5008;NS=2504;DP=17148;EAS_AF=0.0565;AMR_AF=0.1239;AFR_AF=0.1732;EUR_AF=0.1372;SAS_AF=0.0879;AA=g|||;VT=SNP
6	32665728	rs9275312	A	G	100	PASS	AC=933;AF=0.186302;AN=5008;NS=2504;DP=14698;EAS_AF=0.2272;AMR_AF=0.2911;AFR_AF=0.1483;EUR_AF=0.172;SAS_AF=0.136;AA=a|||;VT=SNP
6	32665741	rs2646996	A	G	100	PASS	AC=2103;AF=0.419928;AN=5008;NS=2504;DP=15204;EAS_AF=0.5288;AMR_AF=0.3746;AFR_AF=0.354;EUR_AF=0.3449;SAS_AF=0.5061;AA=a|||;VT=SNP
6	32665759	rs9275313	G	T	100	PASS	AC=426;AF=0.0850639;AN=5008;NS=2504;DP=15820;EAS_AF=0.0694;AMR_AF=0.183;AFR_AF=0.0356;EUR_AF=0.1044;SAS_AF=0.0787;AA=g|||;VT=SNP
6	32665813	rs2646994	C	T	100	PASS	AC=755;AF=0.150759;AN=5008;NS=2504;DP=17530;EAS_AF=0.1637;AMR_AF=0.1037;AFR_AF=0.0991;EUR_AF=0.1004;SAS_AF=0.2924;AA=c|||;VT=SNP
6	32665909	rs9275314	C	A	100	PASS	AC=427;AF=0.0852636;AN=5008;NS=2504;DP=18868;EAS_AF=0.0694;AMR_AF=0.183;AFR_AF=0.0363;EUR_AF=0.1044;SAS_AF=0.0787;AA=c|||;VT=SNP
6	32665912	rs9275315	C	A	100	PASS	AC=426;AF=0.0850639;AN=5008;NS=2504;DP=18885;EAS_AF=0.0694;AMR_AF=0.183;AFR_AF=0.0356;EUR_AF=0.1044;SAS_AF=0.0787;AA=c|||;VT=SNP
6	32665916	rs9275316	T	C	100	PASS	AC=1522;AF=0.303914;AN=5008;NS=2504;DP=18989;EAS_AF=0.2837;AMR_AF=0.4121;AFR_AF=0.3207;EUR_AF=0.3062;SAS_AF=0.2229;AA=t|||;VT=SNP
6	32666019	rs6934725	G	A	100	PASS	AC=2105;AF=0.420327;AN=5008;NS=2504;DP=21269;EAS_AF=0.5288;AMR_AF=0.3746;AFR_AF=0.354;EUR_AF=0.3449;SAS_AF=0.5082;AA=g|||;VT=SNP
6	32666051	rs36062941	C	T	100	PASS	AC=591;AF=0.118011;AN=5008;NS=2504;DP=22022;EAS_AF=0.0565;AMR_AF=0.121;AFR_AF=0.1725;EUR_AF=0.1362;SAS_AF=0.0869;AA=c|||;VT=SNP
6	32666081	rs34214702	C	A	100	PASS	AC=592;AF=0.118211;AN=5008;NS=2504;DP=21812;EAS_AF=0.0565;AMR_AF=0.121;AFR_AF=0.1732;EUR_AF=0.1362;SAS_AF=0.0869;AA=c|||;VT=SNP
6	32666132	rs35740559	C	T	100	PASS	AC=581;AF=0.116014;AN=5008;NS=2504;DP=20942;EAS_AF=0.0556;AMR_AF=0.1167;AFR_AF=0.1725;EUR_AF=0.1292;SAS_AF=0.0879;AA=c|||;VT=SNP
6	32666156	rs6935069	G	A	100	PASS	AC=1348;AF=0.269169;AN=5008;NS=2504;DP=20463;EAS_AF=0.3651;AMR_AF=0.2709;AFR_AF=0.2549;EUR_AF=0.2445;SAS_AF=0.2137;AA=g|||;VT=SNP
6	32666173	rs9275318	A	G	100	PASS	AC=740;AF=0.147764;AN=5008;NS=2504;DP=19842;EAS_AF=0.1349;AMR_AF=0.2896;AFR_AF=0.1135;EUR_AF=0.163;SAS_AF=0.091;AA=a|||;VT=SNP
6	32666213	rs115842332	G	A	100	PASS	AC=315;AF=0.0628994;AN=5008;NS=2504;DP=19361;EAS_AF=0.0655;AMR_AF=0.1066;AFR_AF=0.0779;EUR_AF=0.0586;SAS_AF=0.0133;AA=g|||;VT=SNP
6	32666222	rs114325417	C	A	100	PASS	AC=314;AF=0.0626997;AN=5008;NS=2504;DP=19359;EAS_AF=0.0655;AMR_AF=0.1066;AFR_AF=0.0779;EUR_AF=0.0586;SAS_AF=0.0123;AA=c|||;VT=SNP
6	32666235	rs115262684	G	A	100	PASS	AC=315;AF=0.0628994;AN=5008;NS=2504;DP=19267;EAS_AF=0.0655;AMR_AF=0.1066;AFR_AF=0.0779;EUR_AF=0.0586;SAS_AF=0.0133;AA=g|||;VT=SNP
6	32666271	rs34593937	T	C	100	PASS	AC=593;AF=0.118411;AN=5008;NS=2504;DP=19069;EAS_AF=0.0565;AMR_AF=0.121;AFR_AF=0.1725;EUR_AF=0.1372;SAS_AF=0.0879;AA=t|||;VT=SNP
6	32666295	rs9275319	A	G	100	PASS	AC=740;AF=0.147764;AN=5008;NS=2504;DP=18978;EAS_AF=0.1349;AMR_AF=0.2896;AFR_AF=0.1135;EUR_AF=0.163;SAS_AF=0.091;AA=a|||;VT=SNP
6	32666296	rs35836258	G	A	100	PASS	AC=594;AF=0.11861;AN=5008;NS=2504;DP=18987;EAS_AF=0.0565;AMR_AF=0.121;AFR_AF=0.1732;EUR_AF=0.1372;SAS_AF=0.0879;AA=g|||;VT=SNP
6	32666348	rs34389498	T	C	100	PASS	AC=593;AF=0.118411;AN=5008;NS=2504;DP=19279;EAS_AF=0.0565;AMR_AF=0.121;AFR_AF=0.1725;EUR_AF=0.1372;SAS_AF=0.0879;AA=t|||;VT=SNP
6	32666358	rs1794283	C	T	100	PASS	AC=325;AF=0.0648962;AN=5008;NS=2504;DP=19356;EAS_AF=0.0337;AMR_AF=0.0663;AFR_AF=0.0499;EUR_AF=0.1044;SAS_AF=0.0757;AA=c|||;VT=SNP
6	32666397	rs2856727	C	T	100	PASS	AC=3631;AF=0.72504;AN=5008;NS=2504;DP=18853;EAS_AF=0.8125;AMR_AF=0.7867;AFR_AF=0.6747;EUR_AF=0.6541;SAS_AF=0.7321;AA=N|||;VT=SNP
6	32666431	rs36186647	C	T	100	PASS	AC=591;AF=0.118011;AN=5008;NS=2504;DP=19463;EAS_AF=0.0556;AMR_AF=0.121;AFR_AF=0.1725;EUR_AF=0.1362;SAS_AF=0.0879;AA=N|||;VT=SNP
6	32666559	rs116459302	C	T	100	PASS	AC=314;AF=0.0626997;AN=5008;NS=2504;DP=18326;EAS_AF=0.0655;AMR_AF=0.1066;AFR_AF=0.0779;EUR_AF=0.0586;SAS_AF=0.0123;AA=c|||;VT=SNP
6	32666563	rs34475663	T	A	100	PASS	AC=596;AF=0.11901;AN=5008;NS=2504;DP=18255;EAS_AF=0.0565;AMR_AF=0.1225;AFR_AF=0.1732;EUR_AF=0.1372;SAS_AF=0.089;AA=t|||;VT=SNP
6	32666609	rs9275323	T	C	100	PASS	AC=1525;AF=0.304513;AN=5008;NS=2504;DP=18365;EAS_AF=0.2837;AMR_AF=0.4121;AFR_AF=0.3207;EUR_AF=0.3072;SAS_AF=0.2249;AA=N|||;VT=SNP
6	32666630	rs111848638	A	T	100	PASS	AC=595;AF=0.11881;AN=5008;NS=2504;DP=18174;EAS_AF=0.0565;AMR_AF=0.1225;AFR_AF=0.1732;EUR_AF=0.1352;SAS_AF=0.09;AA=N|||;VT=SNP
6	32666635	rs9275324	C	T	100	PASS	AC=422;AF=0.0842652;AN=5008;NS=2504;DP=18156;EAS_AF=0.0694;AMR_AF=0.1801;AFR_AF=0.0348;EUR_AF=0.1044;SAS_AF=0.0777;AA=c|||;VT=SNP
6	32666636	rs113984677	G	A	100	PASS	AC=595;AF=0.11881;AN=5008;NS=2504;DP=18016;EAS_AF=0.0565;AMR_AF=0.1225;AFR_AF=0.1732;EUR_AF=0.1352;SAS_AF=0.09;AA=N|||;VT=SNP
6	32666651	rs9275325	G	T	100	PASS	AC=422;AF=0.0842652;AN=5008;NS=2504;DP=17970;EAS_AF=0.0694;AMR_AF=0.1801;AFR_AF=0.0348;EUR_AF=0.1044;SAS_AF=0.0777;AA=g|||;VT=SNP
6	32666660	rs9275326	C	T	100	PASS	AC=422;AF=0.0842652;AN=5008;NS=2504;DP=17968;EAS_AF=0.0694;AMR_AF=0.1801;AFR_AF=0.0348;EUR_AF=0.1044;SAS_AF=0.0777;AA=c|||;VT=SNP
6	32666721	rs2856726	A	T	100	PASS	AC=2104;AF=0.420128;AN=5008;NS=2504;DP=18798;EAS_AF=0.5288;AMR_AF=0.3746;AFR_AF=0.354;EUR_AF=0.3449;SAS_AF=0.5072;AA=a|||;VT=SNP
6	32666738	rs2856725	C	T	100	PASS	AC=3631;AF=0.72504;AN=5008;NS=2504;DP=18465;EAS_AF=0.8135;AMR_AF=0.7867;AFR_AF=0.674;EUR_AF=0.6541;SAS_AF=0.7321;AA=N|||;VT=SNP
6	32666802	rs9275327	C	T	100	PASS	AC=934;AF=0.186502;AN=5008;NS=2504;DP=18457;EAS_AF=0.2272;AMR_AF=0.2911;AFR_AF=0.149;EUR_AF=0.172;SAS_AF=0.136;AA=c|||;VT=SNP
6	32666817	rs1794281	A	G	100	PASS	AC=188;AF=0.0375399;AN=5008;NS=2504;DP=18742;EAS_AF=0.0506;AMR_AF=0.0159;AFR_AF=0.0121;EUR_AF=0.0298;SAS_AF=0.0818;AA=a|||;VT=SNP
6	32666822	rs9275328	C	T	100	PASS	AC=934;AF=0.186502;AN=5008;NS=2504;DP=18814;EAS_AF=0.2272;AMR_AF=0.2911;AFR_AF=0.1483;EUR_AF=0.173;SAS_AF=0.136;AA=c|||;VT=SNP
6	32666831	rs9275329	G	T	100	PASS	AC=1525;AF=0.304513;AN=5008;NS=2504;DP=18725;EAS_AF=0.2827;AMR_AF=0.4121;AFR_AF=0.3207;EUR_AF=0.3091;SAS_AF=0.2239;AA=N|||;VT=SNP
6	32666875	rs9275330	A	G	100	PASS	AC=932;AF=0.186102;AN=5008;NS=2504;DP=18374;EAS_AF=0.2262;AMR_AF=0.2911;AFR_AF=0.1483;EUR_AF=0.172;SAS_AF=0.136;AA=a|||;VT=SNP
6	32666899	rs9275331	A	G	100	PASS	AC=932;AF=0.186102;AN=5008;NS=2504;DP=18214;EAS_AF=0.2262;AMR_AF=0.2896;AFR_AF=0.1483;EUR_AF=0.173;SAS_AF=0.136;AA=a|||;VT=SNP
6	32666943	rs9275332	G	A	100	PASS	AC=1525;AF=0.304513;AN=5008;NS=2504;DP=17899;EAS_AF=0.2827;AMR_AF=0.4107;AFR_AF=0.3207;EUR_AF=0.3101;SAS_AF=0.2239;AA=N|||;VT=SNP
6	32666960	rs114968045	T	C	100	PASS	AC=596;AF=0.11901;AN=5008;NS=2504;DP=17754;EAS_AF=0.2381;AMR_AF=0.1787;AFR_AF=0.0499;EUR_AF=0.0905;SAS_AF=0.0767;AA=t|||;VT=SNP
6	32666968	rs9275333	T	C	100	PASS	AC=933;AF=0.186302;AN=5008;NS=2504;DP=17722;EAS_AF=0.2272;AMR_AF=0.2911;AFR_AF=0.1483;EUR_AF=0.172;SAS_AF=0.136;AA=t|||;VT=SNP
6	32666997	rs35998847	G	A	100	PASS	AC=593;AF=0.118411;AN=5008;NS=2504;DP=17535;EAS_AF=0.0565;AMR_AF=0.121;AFR_AF=0.1725;EUR_AF=0.1372;SAS_AF=0.0879;AA=g|||;VT=SNP
6	32667067	rs17427564	T	C	100	PASS	AC=593;AF=0.118411;AN=5008;NS=2504;DP=17246;EAS_AF=0.0565;AMR_AF=0.121;AFR_AF=0.1725;EUR_AF=0.1372;SAS_AF=0.0879;AA=t|||;VT=SNP
6	32667107	rs9275334	T	C	100	PASS	AC=426;AF=0.0850639;AN=5008;NS=2504;DP=16756;EAS_AF=0.0694;AMR_AF=0.183;AFR_AF=0.0356;EUR_AF=0.1044;SAS_AF=0.0787;AA=t|||;VT=SNP
6	32667119	rs3135006	T	C	100	PASS	AC=4142;AF=0.827077;AN=5008;NS=2504;DP=16503;EAS_AF=0.8958;AMR_AF=0.8674;AFR_AF=0.7375;EUR_AF=0.7883;SAS_AF=0.8885;AA=N|||;VT=SNP
6	32667171	rs1794280	A	T	100	PASS	AC=325;AF=0.0648962;AN=5008;NS=2504;DP=16244;EAS_AF=0.0337;AMR_AF=0.0663;AFR_AF=0.0499;EUR_AF=0.1044;SAS_AF=0.0757;AA=a|||;VT=SNP
6	32667175	rs71202902	C	T	100	PASS	AC=593;AF=0.118411;AN=5008;NS=2504;DP=16110;EAS_AF=0.0565;AMR_AF=0.121;AFR_AF=0.1725;EUR_AF=0.1372;SAS_AF=0.0879;AA=N|||;VT=SNP
6	32667181	rs78825896	T	G	100	PASS	AC=593;AF=0.118411;AN=5008;NS=2504;DP=15975;EAS_AF=0.0565;AMR_AF=0.121;AFR_AF=0.1725;EUR_AF=0.1372;SAS_AF=0.0879;AA=N|||;VT=SNP
6	32667199	rs112317305	T	C	100	PASS	AC=314;AF=0.0626997;AN=5008;NS=2504;DP=15761;EAS_AF=0.0655;AMR_AF=0.1066;AFR_AF=0.0779;EUR_AF=0.0586;SAS_AF=0.0123;AA=t|||;VT=SNP
6	32667230	rs2858312	G	C	100	PASS	AC=1974;AF=0.394169;AN=5008;NS=2504;DP=15231;EAS_AF=0.5198;AMR_AF=0.3674;AFR_AF=0.3578;EUR_AF=0.3062;SAS_AF=0.4233;AA=g|||;VT=SNP
6	32667280	rs2647040	A	G	100	PASS	AC=3648;AF=0.728435;AN=5008;NS=2504;DP=15185;EAS_AF=0.8125;AMR_AF=0.7939;AFR_AF=0.68;EUR_AF=0.6581;SAS_AF=0.7331;AA=N|||;VT=SNP
6	32667318	rs9275337	G	T	100	PASS	AC=1526;AF=0.304712;AN=5008;NS=2504;DP=15539;EAS_AF=0.2837;AMR_AF=0.4121;AFR_AF=0.32;EUR_AF=0.3101;SAS_AF=0.2239;AA=N|||;VT=SNP
6	32667343	rs9275338	A	T	100	PASS	AC=935;AF=0.186701;AN=5008;NS=2504;DP=14686;EAS_AF=0.2272;AMR_AF=0.2911;AFR_AF=0.1483;EUR_AF=0.172;SAS_AF=0.138;AA=a|||;VT=SNP
6	32667364	rs17427599	C	T	100	PASS	AC=1226;AF=0.244808;AN=5008;NS=2504;DP=13631;EAS_AF=0.2222;AMR_AF=0.2536;AFR_AF=0.295;EUR_AF=0.2773;SAS_AF=0.1605;AA=N|||;VT=SNP
6	32667628	rs1794278	C	T	100	PASS	AC=185;AF=0.0369409;AN=5008;NS=2504;DP=10360;EAS_AF=0.0506;AMR_AF=0.0144;AFR_AF=0.0121;EUR_AF=0.0288;SAS_AF=0.0808;AA=-|||;VT=SNP
6	32667651	rs28772278	A	C	100	PASS	AC=149;AF=0.0297524;AN=5008;NS=2504;DP=10267;EAS_AF=0.0089;AMR_AF=0.013;AFR_AF=0.0023;EUR_AF=0.0427;SAS_AF=0.0869;AA=-|||;VT=SNP
6	32667762	rs2856723	A	G	100	PASS	AC=3651;AF=0.729034;AN=5008;NS=2504;DP=10696;EAS_AF=0.8135;AMR_AF=0.7911;AFR_AF=0.6823;EUR_AF=0.659;SAS_AF=0.7331;AA=-|||;VT=SNP
6	32667815	rs9275353	T	G	100	PASS	AC=1508;AF=0.301118;AN=5008;NS=2504;DP=13057;EAS_AF=0.2798;AMR_AF=0.4049;AFR_AF=0.3215;EUR_AF=0.3052;SAS_AF=0.2178;AA=-|||;VT=SNP
6	32667820	rs9275354	T	G	100	PASS	AC=1508;AF=0.301118;AN=5008;NS=2504;DP=12990;EAS_AF=0.2798;AMR_AF=0.4049;AFR_AF=0.3215;EUR_AF=0.3052;SAS_AF=0.2178;AA=-|||;VT=SNP
6	32667829	rs9275355	T	C	100	PASS	AC=1508;AF=0.301118;AN=5008;NS=2504;DP=12830;EAS_AF=0.2798;AMR_AF=0.4063;AFR_AF=0.3215;EUR_AF=0.3042;SAS_AF=0.2178;AA=-|||;VT=SNP
6	32667850	rs9275356	C	G	100	PASS	AC=429;AF=0.0856629;AN=5008;NS=2504;DP=12358;EAS_AF=0.0704;AMR_AF=0.1844;AFR_AF=0.0356;EUR_AF=0.1054;SAS_AF=0.0787;AA=-|||;VT=SNP
6	32667891	rs9275357	A	C	100	PASS	AC=1534;AF=0.30631;AN=5008;NS=2504;DP=12625;EAS_AF=0.2837;AMR_AF=0.4135;AFR_AF=0.326;EUR_AF=0.3101;SAS_AF=0.2229;AA=-|||;VT=SNP
6	32667895	rs9275358	C	G	100	PASS	AC=941;AF=0.187899;AN=5008;NS=2504;DP=12669;EAS_AF=0.2272;AMR_AF=0.2925;AFR_AF=0.1536;EUR_AF=0.173;SAS_AF=0.135;AA=-|||;VT=SNP
6	32667910	rs2647044	G	A	100	PASS	AC=325;AF=0.0648962;AN=5008;NS=2504;DP=13012;EAS_AF=0.0337;AMR_AF=0.0663;AFR_AF=0.0499;EUR_AF=0.1044;SAS_AF=0.0757;AA=-|||;VT=SNP
6	32667937	rs9275360	A	T	100	PASS	AC=933;AF=0.186302;AN=5008;NS=2504;DP=13462;EAS_AF=0.2272;AMR_AF=0.2911;AFR_AF=0.149;EUR_AF=0.171;SAS_AF=0.136;AA=-|||;VT=SNP
6	32667946	rs3135190	T	G	100	PASS	AC=4164;AF=0.83147;AN=5008;NS=2504;DP=13420;EAS_AF=0.8978;AMR_AF=0.8746;AFR_AF=0.7436;EUR_AF=0.7942;SAS_AF=0.8896;AA=-|||;VT=SNP
6	32667957	rs9275362	C	T	100	PASS	AC=933;AF=0.186302;AN=5008;NS=2504;DP=13485;EAS_AF=0.2272;AMR_AF=0.2911;AFR_AF=0.149;EUR_AF=0.171;SAS_AF=0.136;AA=-|||;VT=SNP
6	32667958	rs2856722	A	G	100	PASS	AC=3650;AF=0.728834;AN=5008;NS=2504;DP=13582;EAS_AF=0.8125;AMR_AF=0.7925;AFR_AF=0.6815;EUR_AF=0.66;SAS_AF=0.7321;AA=-|||;VT=SNP
6	32667964	rs36030018	G	C	100	PASS	AC=314;AF=0.0626997;AN=5008;NS=2504;DP=13826;EAS_AF=0.0655;AMR_AF=0.1066;AFR_AF=0.0794;EUR_AF=0.0577;SAS_AF=0.0112;AA=-|||;VT=SNP
6	32668026	rs72847174	C	T	100	PASS	AC=594;AF=0.11861;AN=5008;NS=2504;DP=15228;EAS_AF=0.0565;AMR_AF=0.1225;AFR_AF=0.1725;EUR_AF=0.1372;SAS_AF=0.0879;AA=N|||;VT=SNP
6	32668031	rs2856721	A	C	100	PASS	AC=2121;AF=0.423522;AN=5008;NS=2504;DP=15518;EAS_AF=0.5298;AMR_AF=0.3775;AFR_AF=0.3585;EUR_AF=0.3509;SAS_AF=0.5092;AA=N|||;VT=SNP
6	32668100	rs2647045	G	A	100	PASS	AC=1703;AF=0.340056;AN=5008;NS=2504;DP=18894;EAS_AF=0.3909;AMR_AF=0.402;AFR_AF=0.2542;EUR_AF=0.2763;SAS_AF=0.4254;AA=N|||;VT=SNP
6	32668105	rs66490218	G	A	100	PASS	AC=594;AF=0.11861;AN=5008;NS=2504;DP=19123;EAS_AF=0.0565;AMR_AF=0.121;AFR_AF=0.1725;EUR_AF=0.1372;SAS_AF=0.089;AA=N|||;VT=SNP
6	32668125	rs9275365	G	A	100	PASS	AC=933;AF=0.186302;AN=5008;NS=2504;DP=19313;EAS_AF=0.2272;AMR_AF=0.2925;AFR_AF=0.149;EUR_AF=0.172;SAS_AF=0.1339;AA=N|||;VT=SNP
6	32668171	rs9275366	A	C	100	PASS	AC=1523;AF=0.304113;AN=5008;NS=2504;DP=18202;EAS_AF=0.2837;AMR_AF=0.4092;AFR_AF=0.3215;EUR_AF=0.3091;SAS_AF=0.2219;AA=N|||;VT=SNP
6	32668258	rs9275370	C	T	100	PASS	AC=1522;AF=0.303914;AN=5008;NS=2504;DP=19618;EAS_AF=0.2827;AMR_AF=0.4107;AFR_AF=0.3207;EUR_AF=0.3082;SAS_AF=0.2229;AA=c|||;VT=SNP
6	32668296	rs9275371	T	C	100	PASS	AC=1525;AF=0.304513;AN=5008;NS=2504;DP=19220;EAS_AF=0.2837;AMR_AF=0.4121;AFR_AF=0.3215;EUR_AF=0.3082;SAS_AF=0.2229;AA=C|||;VT=SNP
6	32668323	rs2858310	G	A	100	PASS	AC=3647;AF=0.728235;AN=5008;NS=2504;DP=19086;EAS_AF=0.8115;AMR_AF=0.7925;AFR_AF=0.68;EUR_AF=0.66;SAS_AF=0.7321;AA=N|||;VT=SNP
6	32668336	rs2647046	A	C	100	PASS	AC=3646;AF=0.728035;AN=5008;NS=2504;DP=19257;EAS_AF=0.8115;AMR_AF=0.7925;AFR_AF=0.6808;EUR_AF=0.66;SAS_AF=0.7301;AA=C|||;VT=SNP
6	32668388	rs9275372	C	T	100	PASS	AC=1526;AF=0.304712;AN=5008;NS=2504;DP=17895;EAS_AF=0.2837;AMR_AF=0.4107;AFR_AF=0.3215;EUR_AF=0.3091;SAS_AF=0.2239;AA=T|||;VT=SNP
6	32668411	rs9275373	G	A	100	PASS	AC=545;AF=0.108826;AN=5008;NS=2504;DP=18792;EAS_AF=0.0833;AMR_AF=0.1931;AFR_AF=0.0961;EUR_AF=0.1113;SAS_AF=0.09;AA=G|||;VT=SNP
6	32668439	rs3135002	A	C	100	PASS	AC=4292;AF=0.857029;AN=5008;NS=2504;DP=19026;EAS_AF=0.9167;AMR_AF=0.8905;AFR_AF=0.7905;EUR_AF=0.8211;SAS_AF=0.8988;AA=C|||;VT=SNP
6	32668526	rs9275374	C	T	100	PASS	AC=1525;AF=0.304513;AN=5008;NS=2504;DP=21527;EAS_AF=0.2827;AMR_AF=0.4121;AFR_AF=0.3222;EUR_AF=0.3072;SAS_AF=0.2239;AA=T|||;VT=SNP
6	32668632	rs9275375	G	A	100	PASS	AC=1524;AF=0.304313;AN=5008;NS=2504;DP=21148;EAS_AF=0.2837;AMR_AF=0.4121;AFR_AF=0.32;EUR_AF=0.3082;SAS_AF=0.2239;AA=A|||;VT=SNP
6	32668633	rs9275376	G	T	100	PASS	AC=1332;AF=0.265974;AN=5008;NS=2504;DP=21284;EAS_AF=0.1925;AMR_AF=0.4107;AFR_AF=0.2852;EUR_AF=0.2992;SAS_AF=0.1789;AA=G|||;VT=SNP
6	32668657	rs2856720	C	T	100	PASS	AC=2120;AF=0.423323;AN=5008;NS=2504;DP=20846;EAS_AF=0.5278;AMR_AF=0.3804;AFR_AF=0.3585;EUR_AF=0.3509;SAS_AF=0.5082;AA=C|||;VT=SNP
6	32668663	rs1794277	G	A	100	PASS	AC=325;AF=0.0648962;AN=5008;NS=2504;DP=20677;EAS_AF=0.0337;AMR_AF=0.0663;AFR_AF=0.0499;EUR_AF=0.1044;SAS_AF=0.0757;AA=G|||;VT=SNP
6	32668667	rs9275377	A	G	100	PASS	AC=1335;AF=0.266573;AN=5008;NS=2504;DP=20747;EAS_AF=0.1925;AMR_AF=0.4107;AFR_AF=0.2874;EUR_AF=0.2992;SAS_AF=0.1789;AA=A|||;VT=SNP
6	32668704	rs2647047	C	G	100	PASS	AC=2119;AF=0.423123;AN=5008;NS=2504;DP=18934;EAS_AF=0.5278;AMR_AF=0.3804;AFR_AF=0.3585;EUR_AF=0.3499;SAS_AF=0.5082;AA=C|||;VT=SNP
6	32668713	rs2858309	C	G	100	PASS	AC=3646;AF=0.728035;AN=5008;NS=2504;DP=18851;EAS_AF=0.8115;AMR_AF=0.7925;AFR_AF=0.6808;EUR_AF=0.6581;SAS_AF=0.7321;AA=G|||;VT=SNP
6	32668831	rs9275382	T	C	100	PASS	AC=618;AF=0.123403;AN=5008;NS=2504;DP=18175;EAS_AF=0.1607;AMR_AF=0.1844;AFR_AF=0.0703;EUR_AF=0.1143;SAS_AF=0.1227;AA=T|||;VT=SNP
6	32668846	rs9275383	G	T	100	PASS	AC=618;AF=0.123403;AN=5008;NS=2504;DP=18088;EAS_AF=0.1617;AMR_AF=0.1844;AFR_AF=0.0703;EUR_AF=0.1133;SAS_AF=0.1227;AA=T|||;VT=SNP
6	32668886	rs9501648	C	G	100	PASS	AC=1352;AF=0.269968;AN=5008;NS=2504;DP=18837;EAS_AF=0.3641;AMR_AF=0.2723;AFR_AF=0.2534;EUR_AF=0.2465;SAS_AF=0.2178;AA=C|||;VT=SNP
6	32668898	rs9275384	T	C	100	PASS	AC=1526;AF=0.304712;AN=5008;NS=2504;DP=18939;EAS_AF=0.2837;AMR_AF=0.4107;AFR_AF=0.3222;EUR_AF=0.3082;SAS_AF=0.2239;AA=C|||;VT=SNP
6	32668917	rs9275385	C	T	100	PASS	AC=1527;AF=0.304912;AN=5008;NS=2504;DP=18889;EAS_AF=0.2837;AMR_AF=0.4121;AFR_AF=0.3222;EUR_AF=0.3082;SAS_AF=0.2239;AA=T|||;VT=SNP
6	32668946	rs1613056	C	T	100	PASS	AC=325;AF=0.0648962;AN=5008;NS=2504;DP=18901;EAS_AF=0.0337;AMR_AF=0.0663;AFR_AF=0.0499;EUR_AF=0.1044;SAS_AF=0.0757;AA=C|||;VT=SNP
6	32668960	rs9275386	A	T	100	PASS	AC=1527;AF=0.304912;AN=5008;NS=2504;DP=18743;EAS_AF=0.2837;AMR_AF=0.4121;AFR_AF=0.3222;EUR_AF=0.3082;SAS_AF=0.2239;AA=T|||;VT=SNP
6	32669013	rs9275387	T	C	100	PASS	AC=426;AF=0.0850639;AN=5008;NS=2504;DP=18182;EAS_AF=0.0694;AMR_AF=0.183;AFR_AF=0.0356;EUR_AF=0.1044;SAS_AF=0.0787;AA=T|||;VT=SNP
6	32669018	rs1612904	C	A	100	PASS	AC=3836;AF=0.765974;AN=5008;NS=2504;DP=18426;EAS_AF=0.8631;AMR_AF=0.8084;AFR_AF=0.6929;EUR_AF=0.6889;SAS_AF=0.8139;AA=A|||;VT=SNP
6	32669084	rs9275388	T	C	100	PASS	AC=1527;AF=0.304912;AN=5008;NS=2504;DP=16586;EAS_AF=0.2837;AMR_AF=0.4121;AFR_AF=0.3222;EUR_AF=0.3082;SAS_AF=0.2239;AA=T|||;VT=SNP
6	32669156	rs9275390	T	C	100	PASS	AC=1523;AF=0.304113;AN=5008;NS=2504;DP=15650;EAS_AF=0.2837;AMR_AF=0.4121;AFR_AF=0.3222;EUR_AF=0.3082;SAS_AF=0.2198;AA=C|||;VT=SNP
6	32669439	rs9275393	G	A	100	PASS	AC=1528;AF=0.305112;AN=5008;NS=2504;DP=18646;EAS_AF=0.2837;AMR_AF=0.4121;AFR_AF=0.323;EUR_AF=0.3082;SAS_AF=0.2239;AA=G|||;VT=SNP
6	32669454	rs9275394	A	C	100	PASS	AC=426;AF=0.0850639;AN=5008;NS=2504;DP=19125;EAS_AF=0.0694;AMR_AF=0.183;AFR_AF=0.0356;EUR_AF=0.1044;SAS_AF=0.0787;AA=A|||;VT=SNP
6	32669483	rs9275395	A	G	100	PASS	AC=426;AF=0.0850639;AN=5008;NS=2504;DP=18389;EAS_AF=0.0694;AMR_AF=0.183;AFR_AF=0.0356;EUR_AF=0.1044;SAS_AF=0.0787;AA=A|||;VT=SNP
6	32669528	rs9275396	T	A	100	PASS	AC=1331;AF=0.265775;AN=5008;NS=2504;DP=17383;EAS_AF=0.1915;AMR_AF=0.4092;AFR_AF=0.2874;EUR_AF=0.2992;SAS_AF=0.1769;AA=T|||;VT=SNP
6	32669712	rs9275399	A	G	100	PASS	AC=1334;AF=0.266374;AN=5008;NS=2504;DP=4429;EAS_AF=0.1915;AMR_AF=0.4107;AFR_AF=0.2874;EUR_AF=0.2992;SAS_AF=0.1789;AA=A|||;VT=SNP
6	32669761	rs9275400	C	G	100	PASS	AC=426;AF=0.0850639;AN=5008;NS=2504;DP=13910;EAS_AF=0.0694;AMR_AF=0.183;AFR_AF=0.0356;EUR_AF=0.1044;SAS_AF=0.0787;AA=C|||;VT=SNP
6	32669767	rs2647050	T	C	100	PASS	AC=2120;AF=0.423323;AN=5008;NS=2504;DP=15061;EAS_AF=0.5278;AMR_AF=0.3804;AFR_AF=0.3585;EUR_AF=0.3509;SAS_AF=0.5082;AA=T|||;VT=SNP
6	32669817	rs76901383	T	C	100	PASS	AC=880;AF=0.175719;AN=5008;NS=2504;DP=18296;EAS_AF=0.122;AMR_AF=0.2219;AFR_AF=0.2413;EUR_AF=0.1928;SAS_AF=0.092;AA=T|||;VT=SNP
6	32669827	rs9275401	C	G	100	PASS	AC=1489;AF=0.297324;AN=5008;NS=2504;DP=18106;EAS_AF=0.2837;AMR_AF=0.4063;AFR_AF=0.3064;EUR_AF=0.3032;SAS_AF=0.2157;AA=G|||;VT=SNP
6	32669878	rs9275404	T	C	100	PASS	AC=1525;AF=0.304513;AN=5008;NS=2504;DP=18438;EAS_AF=0.2837;AMR_AF=0.4107;AFR_AF=0.3222;EUR_AF=0.3082;SAS_AF=0.2229;AA=T|||;VT=SNP
6	32669883	rs9275405	A	G	100	PASS	AC=1525;AF=0.304513;AN=5008;NS=2504;DP=18767;EAS_AF=0.2837;AMR_AF=0.4107;AFR_AF=0.3222;EUR_AF=0.3082;SAS_AF=0.2229;AA=G|||;VT=SNP
6	32669945	rs9368739	C	T	100	PASS	AC=1352;AF=0.269968;AN=5008;NS=2504;DP=22011;EAS_AF=0.3641;AMR_AF=0.2709;AFR_AF=0.2534;EUR_AF=0.2475;SAS_AF=0.2178;AA=C|||;VT=SNP
6	32669955	rs9275406	G	T	100	PASS	AC=1528;AF=0.305112;AN=5008;NS=2504;DP=21820;EAS_AF=0.2837;AMR_AF=0.4135;AFR_AF=0.3222;EUR_AF=0.3082;SAS_AF=0.2239;AA=G|||;VT=SNP
6	32670000	rs2858308	G	T	100	PASS	AC=758;AF=0.151358;AN=5008;NS=2504;DP=20238;EAS_AF=0.1637;AMR_AF=0.1095;AFR_AF=0.0968;EUR_AF=0.1044;SAS_AF=0.2904;AA=G|||;VT=SNP
6	32670037	rs9275407	G	T	100	PASS	AC=1525;AF=0.304513;AN=5008;NS=2504;DP=20359;EAS_AF=0.2837;AMR_AF=0.4121;AFR_AF=0.3222;EUR_AF=0.3082;SAS_AF=0.2219;AA=T|||;VT=SNP
6	32670110	rs9275408	T	C	100	PASS	AC=1524;AF=0.304313;AN=5008;NS=2504;DP=20500;EAS_AF=0.2837;AMR_AF=0.4121;AFR_AF=0.3222;EUR_AF=0.3082;SAS_AF=0.2209;AA=T|||;VT=SNP
6	32670136	rs3135001	T	C	100	PASS	AC=4161;AF=0.830871;AN=5008;NS=2504;DP=19628;EAS_AF=0.8968;AMR_AF=0.8746;AFR_AF=0.7428;EUR_AF=0.7932;SAS_AF=0.8896;AA=C|||;VT=SNP
6	32670214	rs9275417	A	C	100	PASS	AC=1524;AF=0.304313;AN=5008;NS=2504;DP=18137;EAS_AF=0.2847;AMR_AF=0.4121;AFR_AF=0.3222;EUR_AF=0.3082;SAS_AF=0.2198;AA=C|||;VT=SNP
6	32670244	rs9275418	A	G	100	PASS	AC=1526;AF=0.304712;AN=5008;NS=2504;DP=18629;EAS_AF=0.2837;AMR_AF=0.4121;AFR_AF=0.3222;EUR_AF=0.3082;SAS_AF=0.2229;AA=A|||;VT=SNP
6	32670255	rs2856718	C	T	100	PASS	AC=2120;AF=0.423323;AN=5008;NS=2504;DP=19011;EAS_AF=0.5278;AMR_AF=0.3804;AFR_AF=0.3585;EUR_AF=0.3509;SAS_AF=0.5082;AA=C|||;VT=SNP
6	32670308	rs2856717	A	G	100	PASS	AC=3647;AF=0.728235;AN=5008;NS=2504;DP=20194;EAS_AF=0.8115;AMR_AF=0.7939;AFR_AF=0.6808;EUR_AF=0.659;SAS_AF=0.7311;AA=G|||;VT=SNP
6	32670368	rs35406540	A	G	100	PASS	AC=909;AF=0.18151;AN=5008;NS=2504;DP=19739;EAS_AF=0.122;AMR_AF=0.2277;AFR_AF=0.2519;EUR_AF=0.1958;SAS_AF=0.1002;AA=A|||;VT=SNP
6	32670414	rs66709408	C	T	100	PASS	AC=908;AF=0.18131;AN=5008;NS=2504;DP=20243;EAS_AF=0.122;AMR_AF=0.2277;AFR_AF=0.2519;EUR_AF=0.1948;SAS_AF=0.1002;AA=C|||;VT=SNP
6	32670464	rs2858305	G	T	100	PASS	AC=3647;AF=0.728235;AN=5008;NS=2504;DP=20194;EAS_AF=0.8115;AMR_AF=0.7925;AFR_AF=0.6808;EUR_AF=0.659;SAS_AF=0.7321;AA=T|||;VT=SNP
6	32670477	rs9275421	C	A	100	PASS	AC=1527;AF=0.304912;AN=5008;NS=2504;DP=20016;EAS_AF=0.2837;AMR_AF=0.4121;AFR_AF=0.3222;EUR_AF=0.3082;SAS_AF=0.2239;AA=c|||;VT=SNP
6	32670495	rs35120848	C	T	100	PASS	AC=907;AF=0.18111;AN=5008;NS=2504;DP=19476;EAS_AF=0.122;AMR_AF=0.2277;AFR_AF=0.2519;EUR_AF=0.1948;SAS_AF=0.0992;AA=c|||;VT=SNP
6	32670548	rs9275422	G	A	100	PASS	AC=427;AF=0.0852636;AN=5008;NS=2504;DP=18890;EAS_AF=0.0694;AMR_AF=0.1844;AFR_AF=0.0356;EUR_AF=0.1044;SAS_AF=0.0787;AA=G|||;VT=SNP
6	32670564	rs9275423	G	T	100	PASS	AC=1526;AF=0.304712;AN=5008;NS=2504;DP=19056;EAS_AF=0.2837;AMR_AF=0.4121;AFR_AF=0.3215;EUR_AF=0.3082;SAS_AF=0.2239;AA=G|||;VT=SNP
6	32670576	rs9275424	A	G	100	PASS	AC=1528;AF=0.305112;AN=5008;NS=2504;DP=19129;EAS_AF=0.2837;AMR_AF=0.4121;AFR_AF=0.323;EUR_AF=0.3082;SAS_AF=0.2239;AA=a|||;VT=SNP
6	32670833	rs34492195	G	A	100	PASS	AC=593;AF=0.118411;AN=5008;NS=2504;DP=16461;EAS_AF=0.0565;AMR_AF=0.121;AFR_AF=0.1732;EUR_AF=0.1362;SAS_AF=0.0879;AA=G|||;VT=SNP
6	32670874	rs9275425	C	A	100	PASS	AC=1527;AF=0.304912;AN=5008;NS=2504;DP=15871;EAS_AF=0.2837;AMR_AF=0.4121;AFR_AF=0.3222;EUR_AF=0.3082;SAS_AF=0.2239;AA=A|||;VT=SNP
6	32670897	rs2647051	T	C	100	PASS	AC=3647;AF=0.728235;AN=5008;NS=2504;DP=15257;EAS_AF=0.8115;AMR_AF=0.7925;AFR_AF=0.6808;EUR_AF=0.659;SAS_AF=0.7321;AA=C|||;VT=SNP
6	32670912	rs9275426	T	C	100	PASS	AC=426;AF=0.0850639;AN=5008;NS=2504;DP=15624;EAS_AF=0.0694;AMR_AF=0.183;AFR_AF=0.0356;EUR_AF=0.1044;SAS_AF=0.0787;AA=T|||;VT=SNP
6	32670915	rs9275427	C	T	100	PASS	AC=1527;AF=0.304912;AN=5008;NS=2504;DP=15692;EAS_AF=0.2837;AMR_AF=0.4121;AFR_AF=0.3222;EUR_AF=0.3082;SAS_AF=0.2239;AA=T|||;VT=SNP
6	32670956	rs2856705	C	T	100	PASS	AC=769;AF=0.153554;AN=5008;NS=2504;DP=17145;EAS_AF=0.1637;AMR_AF=0.1095;AFR_AF=0.1051;EUR_AF=0.1044;SAS_AF=0.2904;AA=C|||;VT=SNP
6	32670978	rs9275428	A	G	100	PASS	AC=1530;AF=0.305511;AN=5008;NS=2504;DP=17140;EAS_AF=0.2837;AMR_AF=0.4135;AFR_AF=0.323;EUR_AF=0.3091;SAS_AF=0.2239;AA=G|||;VT=SNP
6	32671014	rs2856704	C	A	100	PASS	AC=2119;AF=0.423123;AN=5008;NS=2504;DP=16624;EAS_AF=0.5288;AMR_AF=0.379;AFR_AF=0.3585;EUR_AF=0.3509;SAS_AF=0.5072;AA=C|||;VT=SNP
6	32671044	rs2858304	G	T	100	PASS	AC=2118;AF=0.422923;AN=5008;NS=2504;DP=16706;EAS_AF=0.5278;AMR_AF=0.379;AFR_AF=0.3585;EUR_AF=0.3509;SAS_AF=0.5072;AA=G|||;VT=SNP
6	32671057	rs9275429	G	A	100	PASS	AC=427;AF=0.0852636;AN=5008;NS=2504;DP=16973;EAS_AF=0.0694;AMR_AF=0.1844;AFR_AF=0.0356;EUR_AF=0.1044;SAS_AF=0.0787;AA=A|||;VT=SNP
6	32671086	rs9275430	C	T	100	PASS	AC=428;AF=0.0854633;AN=5008;NS=2504;DP=17288;EAS_AF=0.0694;AMR_AF=0.1859;AFR_AF=0.0356;EUR_AF=0.1044;SAS_AF=0.0787;AA=C|||;VT=SNP
6	32671103	rs13192471	T	C	100	PASS	AC=908;AF=0.18131;AN=5008;NS=2504;DP=17547;EAS_AF=0.122;AMR_AF=0.2277;AFR_AF=0.2519;EUR_AF=0.1948;SAS_AF=0.1002;AA=T|||;VT=SNP
6	32671140	rs9275431	G	A	100	PASS	AC=1528;AF=0.305112;AN=5008;NS=2504;DP=15977;EAS_AF=0.2837;AMR_AF=0.4135;AFR_AF=0.3222;EUR_AF=0.3082;SAS_AF=0.2239;AA=A|||;VT=SNP
6	32671185	rs9275432	G	T	100	PASS	AC=1527;AF=0.304912;AN=5008;NS=2504;DP=15439;EAS_AF=0.2837;AMR_AF=0.4121;AFR_AF=0.3222;EUR_AF=0.3082;SAS_AF=0.2239;AA=G|||;VT=SNP
6	32671206	rs9275433	G	C	100	PASS	AC=1527;AF=0.304912;AN=5008;NS=2504;DP=15638;EAS_AF=0.2837;AMR_AF=0.4121;AFR_AF=0.3222;EUR_AF=0.3082;SAS_AF=0.2239;AA=C|||;VT=SNP
6	32671207	rs1794511	T	G	100	PASS	AC=325;AF=0.0648962;AN=5008;NS=2504;DP=15635;EAS_AF=0.0337;AMR_AF=0.0663;AFR_AF=0.0499;EUR_AF=0.1044;SAS_AF=0.0757;AA=T|||;VT=SNP
6	32671247	rs9275434	C	T	100	PASS	AC=427;AF=0.0852636;AN=5008;NS=2504;DP=16047;EAS_AF=0.0694;AMR_AF=0.1844;AFR_AF=0.0356;EUR_AF=0.1044;SAS_AF=0.0787;AA=T|||;VT=SNP
6	32671248	rs1794275	G	A	100	PASS	AC=1097;AF=0.21905;AN=5008;NS=2504;DP=15986;EAS_AF=0.1736;AMR_AF=0.2435;AFR_AF=0.264;EUR_AF=0.2247;SAS_AF=0.182;AA=G|||;VT=SNP
6	32671332	rs9275435	G	C	100	PASS	AC=426;AF=0.0850639;AN=5008;NS=2504;DP=17137;EAS_AF=0.0694;AMR_AF=0.183;AFR_AF=0.0356;EUR_AF=0.1044;SAS_AF=0.0787;AA=G|||;VT=SNP
6	32671372	rs116540263	G	A	100	PASS	AC=238;AF=0.047524;AN=5008;NS=2504;DP=17410;EAS_AF=0.0089;AMR_AF=0.0893;AFR_AF=0.0772;EUR_AF=0.0567;SAS_AF=0.0082;AA=G|||;VT=SNP
6	32671391	rs113194380	C	T	100	PASS	AC=316;AF=0.063099;AN=5008;NS=2504;DP=17684;EAS_AF=0.0655;AMR_AF=0.1066;AFR_AF=0.0794;EUR_AF=0.0586;SAS_AF=0.0123;AA=C|||;VT=SNP
6	32671399	rs9275436	C	G	100	PASS	AC=1527;AF=0.304912;AN=5008;NS=2504;DP=17673;EAS_AF=0.2837;AMR_AF=0.4121;AFR_AF=0.3222;EUR_AF=0.3082;SAS_AF=0.2239;AA=C|||;VT=SNP
6	32671412	rs9275437	C	T	100	PASS	AC=426;AF=0.0850639;AN=5008;NS=2504;DP=17896;EAS_AF=0.0694;AMR_AF=0.183;AFR_AF=0.0356;EUR_AF=0.1044;SAS_AF=0.0787;AA=C|||;VT=SNP
6	32671508	rs9275438	C	T	100	PASS	AC=1528;AF=0.305112;AN=5008;NS=2504;DP=16661;EAS_AF=0.2847;AMR_AF=0.4121;AFR_AF=0.3222;EUR_AF=0.3082;SAS_AF=0.2239;AA=c|||;VT=SNP
6	32671521	rs9275439	T	C	100	PASS	AC=1528;AF=0.305112;AN=5008;NS=2504;DP=16178;EAS_AF=0.2847;AMR_AF=0.4121;AFR_AF=0.3222;EUR_AF=0.3082;SAS_AF=0.2239;AA=T|||;VT=SNP
6	32671596	rs9275440	C	T	100	PASS	AC=1526;AF=0.304712;AN=5008;NS=2504;DP=15800;EAS_AF=0.2827;AMR_AF=0.4121;AFR_AF=0.3222;EUR_AF=0.3082;SAS_AF=0.2239;AA=c|||;VT=SNP
6	32671601	rs28451714	G	T	100	PASS	AC=907;AF=0.18111;AN=5008;NS=2504;DP=15938;EAS_AF=0.121;AMR_AF=0.2277;AFR_AF=0.2519;EUR_AF=0.1948;SAS_AF=0.1002;AA=G|||;VT=SNP
6	32671676	rs9275441	C	A	100	PASS	AC=1526;AF=0.304712;AN=5008;NS=2504;DP=16611;EAS_AF=0.2827;AMR_AF=0.4121;AFR_AF=0.3222;EUR_AF=0.3082;SAS_AF=0.2239;AA=A|||;VT=SNP
6	32671755	rs9275442	G	A	100	PASS	AC=426;AF=0.0850639;AN=5008;NS=2504;DP=14876;EAS_AF=0.0694;AMR_AF=0.183;AFR_AF=0.0356;EUR_AF=0.1044;SAS_AF=0.0787;AA=G|||;VT=SNP
6	32671765	rs2856699	A	G	100	PASS	AC=3647;AF=0.728235;AN=5008;NS=2504;DP=14442;EAS_AF=0.8115;AMR_AF=0.7925;AFR_AF=0.6808;EUR_AF=0.659;SAS_AF=0.7321;AA=a|||;VT=SNP
6	32671800	rs1794530	T	G	100	PASS	AC=326;AF=0.0650958;AN=5008;NS=2504;DP=13559;EAS_AF=0.0337;AMR_AF=0.0663;AFR_AF=0.0499;EUR_AF=0.1054;SAS_AF=0.0757;AA=T|||;VT=SNP
6	32672082	rs9275464	A	G	100	PASS	AC=1334;AF=0.266374;AN=5008;NS=2504;DP=11446;EAS_AF=0.1915;AMR_AF=0.4107;AFR_AF=0.2874;EUR_AF=0.2992;SAS_AF=0.1789;AA=A|||;VT=SNP
6	32672089	rs3134995	T	C	100	PASS	AC=4225;AF=0.84365;AN=5008;NS=2504;DP=11474;EAS_AF=0.8968;AMR_AF=0.8804;AFR_AF=0.7882;EUR_AF=0.7932;SAS_AF=0.8896;AA=C|||;VT=SNP
6	32672135	rs17499655	C	T	100	PASS	AC=908;AF=0.18131;AN=5008;NS=2504;DP=14945;EAS_AF=0.122;AMR_AF=0.2277;AFR_AF=0.2519;EUR_AF=0.1948;SAS_AF=0.1002;AA=C|||;VT=SNP
6	32672216	rs1794272	A	T	100	PASS	AC=325;AF=0.0648962;AN=5008;NS=2504;DP=13663;EAS_AF=0.0337;AMR_AF=0.0663;AFR_AF=0.0499;EUR_AF=0.1044;SAS_AF=0.0757;AA=A|||;VT=SNP
6	32672361	rs4568494	A	G	100	PASS	AC=908;AF=0.18131;AN=5008;NS=2504;DP=15162;EAS_AF=0.122;AMR_AF=0.2277;AFR_AF=0.2519;EUR_AF=0.1948;SAS_AF=0.1002;AA=A|||;VT=SNP
6	32672383	rs1794529	G	C	100	PASS	AC=189;AF=0.0377396;AN=5008;NS=2504;DP=15535;EAS_AF=0.0516;AMR_AF=0.0159;AFR_AF=0.0121;EUR_AF=0.0298;SAS_AF=0.0818;AA=G|||;VT=SNP
6	32672412	rs9275468	G	A	100	PASS	AC=1334;AF=0.266374;AN=5008;NS=2504;DP=16105;EAS_AF=0.1915;AMR_AF=0.4107;AFR_AF=0.2874;EUR_AF=0.2992;SAS_AF=0.1789;AA=g|||;VT=SNP
6	32672430	rs9275469	A	G	100	PASS	AC=1334;AF=0.266374;AN=5008;NS=2504;DP=16398;EAS_AF=0.1915;AMR_AF=0.4107;AFR_AF=0.2874;EUR_AF=0.2992;SAS_AF=0.1789;AA=A|||;VT=SNP
6	32672439	rs1794528	T	C	100	PASS	AC=325;AF=0.0648962;AN=5008;NS=2504;DP=16560;EAS_AF=0.0337;AMR_AF=0.0663;AFR_AF=0.0499;EUR_AF=0.1044;SAS_AF=0.0757;AA=T|||;VT=SNP
6	32672491	rs9275471	G	A	100	PASS	AC=1328;AF=0.265176;AN=5008;NS=2504;DP=17015;EAS_AF=0.1915;AMR_AF=0.4078;AFR_AF=0.2852;EUR_AF=0.2982;SAS_AF=0.1789;AA=g|||;VT=SNP
6	32672494	rs9275472	G	A	100	PASS	AC=1328;AF=0.265176;AN=5008;NS=2504;DP=16992;EAS_AF=0.1915;AMR_AF=0.4078;AFR_AF=0.2852;EUR_AF=0.2982;SAS_AF=0.1789;AA=g|||;VT=SNP
6	32672556	rs9275475	A	G	100	PASS	AC=1329;AF=0.265375;AN=5008;NS=2504;DP=16670;EAS_AF=0.1915;AMR_AF=0.4092;AFR_AF=0.2852;EUR_AF=0.2982;SAS_AF=0.1789;AA=a|||;VT=SNP
6	32672624	rs9275476	T	C	100	PASS	AC=421;AF=0.0840655;AN=5008;NS=2504;DP=17860;EAS_AF=0.0675;AMR_AF=0.1801;AFR_AF=0.0348;EUR_AF=0.1044;SAS_AF=0.0787;AA=T|||;VT=SNP
6	32672641	rs9275477	A	C	100	PASS	AC=421;AF=0.0840655;AN=5008;NS=2504;DP=17564;EAS_AF=0.0675;AMR_AF=0.1801;AFR_AF=0.0348;EUR_AF=0.1044;SAS_AF=0.0787;AA=A|||;VT=SNP
6	32672668	rs9275480	G	A	100	PASS	AC=1327;AF=0.264976;AN=5008;NS=2504;DP=16734;EAS_AF=0.1895;AMR_AF=0.4078;AFR_AF=0.2859;EUR_AF=0.2992;SAS_AF=0.1779;AA=g|||;VT=SNP
6	32672681	rs2647049	C	A	100	PASS	AC=769;AF=0.153554;AN=5008;NS=2504;DP=16674;EAS_AF=0.1637;AMR_AF=0.1095;AFR_AF=0.1051;EUR_AF=0.1044;SAS_AF=0.2904;AA=C|||;VT=SNP
6	32672903	rs35030589	G	A	100	PASS	AC=908;AF=0.18131;AN=5008;NS=2504;DP=19224;EAS_AF=0.122;AMR_AF=0.2277;AFR_AF=0.2519;EUR_AF=0.1948;SAS_AF=0.1002;AA=G|||;VT=SNP
6	32672913	rs9275481	T	A	100	PASS	AC=1335;AF=0.266573;AN=5008;NS=2504;DP=19381;EAS_AF=0.1915;AMR_AF=0.4121;AFR_AF=0.2874;EUR_AF=0.2992;SAS_AF=0.1789;AA=t|||;VT=SNP
6	32672932	rs9275482	G	T	100	PASS	AC=1335;AF=0.266573;AN=5008;NS=2504;DP=19738;EAS_AF=0.1915;AMR_AF=0.4121;AFR_AF=0.2874;EUR_AF=0.2992;SAS_AF=0.1789;AA=G|||;VT=SNP
6	32673051	rs9275483	T	C	100	PASS	AC=1326;AF=0.264776;AN=5008;NS=2504;DP=20672;EAS_AF=0.1905;AMR_AF=0.4107;AFR_AF=0.2852;EUR_AF=0.2982;SAS_AF=0.1759;AA=C|||;VT=SNP
6	32673055	rs138256019	G	A	100	PASS	AC=316;AF=0.063099;AN=5008;NS=2504;DP=20925;EAS_AF=0.0655;AMR_AF=0.1066;AFR_AF=0.0794;EUR_AF=0.0586;SAS_AF=0.0123;AA=G|||;VT=SNP
6	32673077	rs9275485	G	A	100	PASS	AC=1335;AF=0.266573;AN=5008;NS=2504;DP=21538;EAS_AF=0.1915;AMR_AF=0.4121;AFR_AF=0.2874;EUR_AF=0.2992;SAS_AF=0.1789;AA=g|||;VT=SNP
6	32673099	rs9275486	T	A	100	PASS	AC=427;AF=0.0852636;AN=5008;NS=2504;DP=21220;EAS_AF=0.0694;AMR_AF=0.1844;AFR_AF=0.0356;EUR_AF=0.1044;SAS_AF=0.0787;AA=T|||;VT=SNP
6	32673223	rs6934347	C	G	100	PASS	AC=1350;AF=0.269569;AN=5008;NS=2504;DP=20910;EAS_AF=0.3631;AMR_AF=0.2695;AFR_AF=0.2549;EUR_AF=0.2455;SAS_AF=0.2178;AA=C|||;VT=SNP
6	32673230	rs2856697	C	T	100	PASS	AC=442;AF=0.0882588;AN=5008;NS=2504;DP=20667;EAS_AF=0.0327;AMR_AF=0.098;AFR_AF=0.1006;EUR_AF=0.1014;SAS_AF=0.1084;AA=c|||;VT=SNP
6	32673233	rs6934185	A	G	100	PASS	AC=1350;AF=0.269569;AN=5008;NS=2504;DP=20556;EAS_AF=0.3631;AMR_AF=0.2695;AFR_AF=0.2549;EUR_AF=0.2455;SAS_AF=0.2178;AA=A|||;VT=SNP
6	32673269	rs9275488	G	A	100	PASS	AC=1334;AF=0.266374;AN=5008;NS=2504;DP=19739;EAS_AF=0.1925;AMR_AF=0.4121;AFR_AF=0.2859;EUR_AF=0.3002;SAS_AF=0.1779;AA=g|||;VT=SNP
6	32673277	rs77801483	C	G	100	PASS	AC=588;AF=0.117412;AN=5008;NS=2504;DP=19874;EAS_AF=0.0565;AMR_AF=0.121;AFR_AF=0.171;EUR_AF=0.1362;SAS_AF=0.0859;AA=C|||;VT=SNP
6	32673332	rs34751870	C	T	100	PASS	AC=411;AF=0.0820687;AN=5008;NS=2504;DP=19761;EAS_AF=0.0298;AMR_AF=0.0821;AFR_AF=0.0946;EUR_AF=0.1252;SAS_AF=0.0746;AA=C|||;VT=SNP
6	32673361	rs6907114	G	A	100	PASS	AC=1350;AF=0.269569;AN=5008;NS=2504;DP=18849;EAS_AF=0.3641;AMR_AF=0.2709;AFR_AF=0.2542;EUR_AF=0.2455;SAS_AF=0.2168;AA=G|||;VT=SNP
6	32673425	rs6906698	A	T	100	PASS	AC=1350;AF=0.269569;AN=5008;NS=2504;DP=20478;EAS_AF=0.3641;AMR_AF=0.2709;AFR_AF=0.2542;EUR_AF=0.2455;SAS_AF=0.2168;AA=A|||;VT=SNP
6	32673569	rs112214454	A	G	100	PASS	AC=908;AF=0.18131;AN=5008;NS=2504;DP=18619;EAS_AF=0.122;AMR_AF=0.2277;AFR_AF=0.2519;EUR_AF=0.1948;SAS_AF=0.1002;AA=A|||;VT=SNP
6	32673574	rs9275495	A	T	100	PASS	AC=426;AF=0.0850639;AN=5008;NS=2504;DP=18634;EAS_AF=0.0694;AMR_AF=0.183;AFR_AF=0.0356;EUR_AF=0.1044;SAS_AF=0.0787;AA=A|||;VT=SNP
6	32673719	rs113773636	C	G	100	PASS	AC=309;AF=0.0617013;AN=5008;NS=2504;DP=15566;EAS_AF=0.0655;AMR_AF=0.1052;AFR_AF=0.0764;EUR_AF=0.0567;SAS_AF=0.0123;AA=C|||;VT=SNP
6	32673754	rs28772279	C	A	100	PASS	AC=1354;AF=0.270367;AN=5008;NS=2504;DP=15502;EAS_AF=0.3641;AMR_AF=0.2709;AFR_AF=0.2557;EUR_AF=0.2465;SAS_AF=0.2178;AA=C|||;VT=SNP
6	32673762	rs1618221	G	C	100	PASS	AC=190;AF=0.0379393;AN=5008;NS=2504;DP=15746;EAS_AF=0.0516;AMR_AF=0.0159;AFR_AF=0.0121;EUR_AF=0.0298;SAS_AF=0.0828;AA=G|||;VT=SNP
6	32673819	rs1794270	C	G	100	PASS	AC=189;AF=0.0377396;AN=5008;NS=2504;DP=15383;EAS_AF=0.0516;AMR_AF=0.0159;AFR_AF=0.0121;EUR_AF=0.0298;SAS_AF=0.0818;AA=C|||;VT=SNP
6	32673893	rs1617322	C	A	100	PASS	AC=325;AF=0.0648962;AN=5008;NS=2504;DP=16688;EAS_AF=0.0337;AMR_AF=0.0663;AFR_AF=0.0499;EUR_AF=0.1044;SAS_AF=0.0757;AA=C|||;VT=SNP
6	32673899	rs28772280	C	T	100	PASS	AC=1541;AF=0.307708;AN=5008;NS=2504;DP=17009;EAS_AF=0.4544;AMR_AF=0.2723;AFR_AF=0.289;EUR_AF=0.2545;SAS_AF=0.2618;AA=C|||;VT=SNP
6	32673931	rs9275503	A	G	100	PASS	AC=428;AF=0.0854633;AN=5008;NS=2504;DP=17891;EAS_AF=0.0704;AMR_AF=0.183;AFR_AF=0.0356;EUR_AF=0.1044;SAS_AF=0.0798;AA=A|||;VT=SNP
6	32673965	rs71565344	G	A	100	PASS	AC=680;AF=0.135783;AN=5008;NS=2504;DP=17992;EAS_AF=0.1458;AMR_AF=0.121;AFR_AF=0.1717;EUR_AF=0.1362;SAS_AF=0.0869;AA=G|||;VT=SNP
6	32673986	rs9275504	C	T	100	PASS	AC=1423;AF=0.284145;AN=5008;NS=2504;DP=18065;EAS_AF=0.2808;AMR_AF=0.4107;AFR_AF=0.2867;EUR_AF=0.2992;SAS_AF=0.1789;AA=c|||;VT=SNP
6	32674058	rs9275505	A	G	100	PASS	AC=1104;AF=0.220447;AN=5008;NS=2504;DP=16538;EAS_AF=0.2143;AMR_AF=0.304;AFR_AF=0.2065;EUR_AF=0.2396;SAS_AF=0.1667;AA=a|||;VT=SNP
6	32674065	rs1794268	T	C	100	PASS	AC=189;AF=0.0377396;AN=5008;NS=2504;DP=16966;EAS_AF=0.0516;AMR_AF=0.0159;AFR_AF=0.0121;EUR_AF=0.0298;SAS_AF=0.0818;AA=T|||;VT=SNP
6	32674086	rs28772281	G	A	100	PASS	AC=1356;AF=0.270767;AN=5008;NS=2504;DP=17639;EAS_AF=0.3651;AMR_AF=0.2709;AFR_AF=0.2557;EUR_AF=0.2475;SAS_AF=0.2178;AA=G|||;VT=SNP
6	32674130	rs9275507	G	A	100	PASS	AC=1427;AF=0.284944;AN=5008;NS=2504;DP=18487;EAS_AF=0.2837;AMR_AF=0.4107;AFR_AF=0.2874;EUR_AF=0.2992;SAS_AF=0.1789;AA=G|||;VT=SNP
6	32674136	rs28772282	A	G	100	PASS	AC=1350;AF=0.269569;AN=5008;NS=2504;DP=18339;EAS_AF=0.3621;AMR_AF=0.2709;AFR_AF=0.2542;EUR_AF=0.2465;SAS_AF=0.2178;AA=A|||;VT=SNP
6	32674159	rs9275508	C	G	100	PASS	AC=1427;AF=0.284944;AN=5008;NS=2504;DP=18351;EAS_AF=0.2837;AMR_AF=0.4107;AFR_AF=0.2874;EUR_AF=0.2992;SAS_AF=0.1789;AA=C|||;VT=SNP
6	32674166	rs149005483	A	T	100	PASS	AC=315;AF=0.0628994;AN=5008;NS=2504;DP=18348;EAS_AF=0.0645;AMR_AF=0.1066;AFR_AF=0.0794;EUR_AF=0.0586;SAS_AF=0.0123;AA=A|||;VT=SNP
6	32674178	rs115276762	C	T	100	PASS	AC=314;AF=0.0626997;AN=5008;NS=2504;DP=18401;EAS_AF=0.0645;AMR_AF=0.1066;AFR_AF=0.0794;EUR_AF=0.0577;SAS_AF=0.0123;AA=C|||;VT=SNP
6	32674192	rs117296796	A	G	100	PASS	AC=314;AF=0.0626997;AN=5008;NS=2504;DP=18132;EAS_AF=0.0645;AMR_AF=0.1066;AFR_AF=0.0794;EUR_AF=0.0577;SAS_AF=0.0123;AA=G|||;VT=SNP
6	32674225	rs35332745	T	C	100	PASS	AC=686;AF=0.136981;AN=5008;NS=2504;DP=18474;EAS_AF=0.1488;AMR_AF=0.121;AFR_AF=0.1732;EUR_AF=0.1362;SAS_AF=0.0879;AA=T|||;VT=SNP
6	32674240	rs12192514	C	T	100	PASS	AC=678;AF=0.135383;AN=5008;NS=2504;DP=18637;EAS_AF=0.0734;AMR_AF=0.1095;AFR_AF=0.1051;EUR_AF=0.1044;SAS_AF=0.2904;AA=C|||;VT=SNP
6	32674252	rs145281025	G	A	100	PASS	AC=685;AF=0.136781;AN=5008;NS=2504;DP=18704;EAS_AF=0.1478;AMR_AF=0.121;AFR_AF=0.1732;EUR_AF=0.1362;SAS_AF=0.0879;AA=G|||;VT=SNP
6	32674329	rs9275511	G	A	100	PASS	AC=2649;AF=0.528954;AN=5008;NS=2504;DP=18358;EAS_AF=0.6716;AMR_AF=0.5749;AFR_AF=0.4955;EUR_AF=0.495;SAS_AF=0.4294;AA=G|||;VT=SNP
6	32674343	rs28371271	G	A	100	PASS	AC=2532;AF=0.505591;AN=5008;NS=2504;DP=19064;EAS_AF=0.5923;AMR_AF=0.487;AFR_AF=0.472;EUR_AF=0.4175;SAS_AF=0.5654;AA=A|||;VT=SNP
6	32674380	rs28772285	G	T	100	PASS	AC=1545;AF=0.308506;AN=5008;NS=2504;DP=20290;EAS_AF=0.4583;AMR_AF=0.2709;AFR_AF=0.289;EUR_AF=0.2545;SAS_AF=0.2628;AA=G|||;VT=SNP
6	32674396	rs9275512	A	G	100	PASS	AC=1108;AF=0.221246;AN=5008;NS=2504;DP=20428;EAS_AF=0.2153;AMR_AF=0.304;AFR_AF=0.208;EUR_AF=0.2406;SAS_AF=0.1667;AA=A|||;VT=SNP
6	32674400	rs28772287	T	C	100	PASS	AC=1545;AF=0.308506;AN=5008;NS=2504;DP=20326;EAS_AF=0.4573;AMR_AF=0.2723;AFR_AF=0.289;EUR_AF=0.2545;SAS_AF=0.2628;AA=T|||;VT=SNP
6	32674440	rs28371272	T	C	100	PASS	AC=676;AF=0.134984;AN=5008;NS=2504;DP=19457;EAS_AF=0.0734;AMR_AF=0.1095;AFR_AF=0.1044;EUR_AF=0.1044;SAS_AF=0.2894;AA=T|||;VT=SNP
6	32674442	rs28371273	G	C	100	PASS	AC=676;AF=0.134984;AN=5008;NS=2504;DP=19376;EAS_AF=0.0734;AMR_AF=0.1095;AFR_AF=0.1044;EUR_AF=0.1044;SAS_AF=0.2894;AA=G|||;VT=SNP
6	32674529	rs35472821	G	C	100	PASS	AC=683;AF=0.136382;AN=5008;NS=2504;DP=19665;EAS_AF=0.1468;AMR_AF=0.121;AFR_AF=0.1725;EUR_AF=0.1362;SAS_AF=0.0879;AA=G|||;VT=SNP
6	32674558	rs28371274	T	C	100	PASS	AC=681;AF=0.135982;AN=5008;NS=2504;DP=19526;EAS_AF=0.0744;AMR_AF=0.1095;AFR_AF=0.1059;EUR_AF=0.1044;SAS_AF=0.2914;AA=T|||;VT=SNP
6	32674573	rs9275515	T	C	100	PASS	AC=3334;AF=0.665735;AN=5008;NS=2504;DP=19006;EAS_AF=0.747;AMR_AF=0.6859;AFR_AF=0.6021;EUR_AF=0.6004;SAS_AF=0.7209;AA=T|||;VT=SNP
6	32674617	rs17212616	G	A	100	PASS	AC=678;AF=0.135383;AN=5008;NS=2504;DP=19709;EAS_AF=0.0734;AMR_AF=0.1095;AFR_AF=0.1051;EUR_AF=0.1044;SAS_AF=0.2904;AA=G|||;VT=SNP
6	32674643	rs9275516	A	G	100	PASS	AC=3331;AF=0.665136;AN=5008;NS=2504;DP=20518;EAS_AF=0.746;AMR_AF=0.6859;AFR_AF=0.6014;EUR_AF=0.6004;SAS_AF=0.7198;AA=G|||;VT=SNP
6	32674649	rs9275517	A	G	100	PASS	AC=3331;AF=0.665136;AN=5008;NS=2504;DP=20744;EAS_AF=0.746;AMR_AF=0.6859;AFR_AF=0.6014;EUR_AF=0.6004;SAS_AF=0.7198;AA=a|||;VT=SNP
6	32674700	rs9275518	G	A	100	PASS	AC=3339;AF=0.666733;AN=5008;NS=2504;DP=21117;EAS_AF=0.747;AMR_AF=0.6873;AFR_AF=0.6029;EUR_AF=0.6024;SAS_AF=0.7219;AA=G|||;VT=SNP
6	32674725	rs17206287	A	G	100	PASS	AC=873;AF=0.174321;AN=5008;NS=2504;DP=21608;EAS_AF=0.1657;AMR_AF=0.111;AFR_AF=0.1399;EUR_AF=0.1133;SAS_AF=0.3374;AA=A|||;VT=SNP
6	32674841	rs17212637	A	G	100	PASS	AC=2219;AF=0.443091;AN=5008;NS=2504;DP=18530;EAS_AF=0.5288;AMR_AF=0.3818;AFR_AF=0.3933;EUR_AF=0.3588;SAS_AF=0.5521;AA=a|||;VT=SNP
6	32674869	rs17212650	C	T	100	PASS	AC=2222;AF=0.44369;AN=5008;NS=2504;DP=19443;EAS_AF=0.5288;AMR_AF=0.3818;AFR_AF=0.3941;EUR_AF=0.3598;SAS_AF=0.5532;AA=c|||;VT=SNP
6	32674903	rs17212657	T	C	100	PASS	AC=2223;AF=0.44389;AN=5008;NS=2504;DP=19917;EAS_AF=0.5298;AMR_AF=0.3818;AFR_AF=0.3941;EUR_AF=0.3598;SAS_AF=0.5532;AA=t|||;VT=SNP
6	32674952	rs9275521	T	C	100	PASS	AC=3648;AF=0.728435;AN=5008;NS=2504;DP=21126;EAS_AF=0.8115;AMR_AF=0.7925;AFR_AF=0.6815;EUR_AF=0.659;SAS_AF=0.7321;AA=t|||;VT=SNP
6	32674970	rs9275522	C	T	100	PASS	AC=1302;AF=0.259984;AN=5008;NS=2504;DP=21376;EAS_AF=0.3085;AMR_AF=0.3055;AFR_AF=0.2428;EUR_AF=0.2495;SAS_AF=0.2117;AA=C|||;VT=SNP
6	32674994	rs9275523	C	A	100	PASS	AC=1309;AF=0.261382;AN=5008;NS=2504;DP=21683;EAS_AF=0.3105;AMR_AF=0.3098;AFR_AF=0.2436;EUR_AF=0.2505;SAS_AF=0.2117;AA=C|||;VT=SNP
6	32675032	rs17206343	C	T	100	PASS	AC=2030;AF=0.405351;AN=5008;NS=2504;DP=21788;EAS_AF=0.4375;AMR_AF=0.3804;AFR_AF=0.3593;EUR_AF=0.3509;SAS_AF=0.5082;AA=C|||;VT=SNP
6	32675067	rs17206350	T	C	100	PASS	AC=2909;AF=0.580871;AN=5008;NS=2504;DP=22594;EAS_AF=0.6766;AMR_AF=0.5029;AFR_AF=0.5666;EUR_AF=0.497;SAS_AF=0.6431;AA=T|||;VT=SNP
6	32675109	rs9275524	T	C	100	PASS	AC=3331;AF=0.665136;AN=5008;NS=2504;DP=23045;EAS_AF=0.746;AMR_AF=0.6859;AFR_AF=0.6021;EUR_AF=0.6004;SAS_AF=0.7188;AA=C|||;VT=SNP
6	32675161	rs17206378	G	T	100	PASS	AC=683;AF=0.136382;AN=5008;NS=2504;DP=22159;EAS_AF=0.1468;AMR_AF=0.121;AFR_AF=0.1725;EUR_AF=0.1362;SAS_AF=0.0879;AA=G|||;VT=SNP
6	32675266	rs17212748	C	T	100	PASS	AC=2030;AF=0.405351;AN=5008;NS=2504;DP=21785;EAS_AF=0.4375;AMR_AF=0.3804;AFR_AF=0.3593;EUR_AF=0.3509;SAS_AF=0.5082;AA=C|||;VT=SNP
6	32675292	rs117773289	A	G	100	PASS	AC=121;AF=0.0241613;AN=5008;NS=2504;DP=21676;EAS_AF=0.0089;AMR_AF=0.0749;AFR_AF=0;EUR_AF=0.0517;SAS_AF=0.0082;AA=A|||;VT=SNP
6	32675312	rs17212762	T	C	100	PASS	AC=2028;AF=0.404952;AN=5008;NS=2504;DP=21808;EAS_AF=0.4365;AMR_AF=0.3804;AFR_AF=0.3585;EUR_AF=0.3509;SAS_AF=0.5082;AA=t|||;VT=SNP
6	32675313	rs17219176	G	A	100	PASS	AC=2029;AF=0.405152;AN=5008;NS=2504;DP=21892;EAS_AF=0.4365;AMR_AF=0.3804;AFR_AF=0.3585;EUR_AF=0.3519;SAS_AF=0.5082;AA=G|||;VT=SNP
6	32675378	rs9275527	C	G	100	PASS	AC=1112;AF=0.222045;AN=5008;NS=2504;DP=21062;EAS_AF=0.2163;AMR_AF=0.3055;AFR_AF=0.2088;EUR_AF=0.2406;SAS_AF=0.1677;AA=C|||;VT=SNP
6	32675470	rs12525220	G	A	100	PASS	AC=317;AF=0.0632987;AN=5008;NS=2504;DP=20662;EAS_AF=0.0655;AMR_AF=0.1066;AFR_AF=0.0794;EUR_AF=0.0586;SAS_AF=0.0133;AA=G|||;VT=SNP
6	32675497	rs17212832	T	C	100	PASS	AC=2031;AF=0.405551;AN=5008;NS=2504;DP=20980;EAS_AF=0.4375;AMR_AF=0.3804;AFR_AF=0.3585;EUR_AF=0.3529;SAS_AF=0.5082;AA=T|||;VT=SNP
6	32675523	rs9275530	G	C	100	PASS	AC=426;AF=0.0850639;AN=5008;NS=2504;DP=20247;EAS_AF=0.0694;AMR_AF=0.183;AFR_AF=0.0356;EUR_AF=0.1044;SAS_AF=0.0787;AA=G|||;VT=SNP
6	32675581	rs17212846	A	T	100	PASS	AC=444;AF=0.0886581;AN=5008;NS=2504;DP=20170;EAS_AF=0.0327;AMR_AF=0.098;AFR_AF=0.1006;EUR_AF=0.1024;SAS_AF=0.1094;AA=A|||;VT=SNP
6	32675592	rs9275531	A	G	100	PASS	AC=1109;AF=0.221446;AN=5008;NS=2504;DP=20391;EAS_AF=0.2163;AMR_AF=0.304;AFR_AF=0.208;EUR_AF=0.2406;SAS_AF=0.1667;AA=A|||;VT=SNP
6	32675634	rs9275532	C	G	100	PASS	AC=426;AF=0.0850639;AN=5008;NS=2504;DP=20322;EAS_AF=0.0694;AMR_AF=0.183;AFR_AF=0.0356;EUR_AF=0.1044;SAS_AF=0.0787;AA=C|||;VT=SNP
6	32675645	rs17219281	G	A	100	PASS	AC=127;AF=0.0253594;AN=5008;NS=2504;DP=20009;EAS_AF=0.0069;AMR_AF=0.0231;AFR_AF=0.0106;EUR_AF=0.0726;SAS_AF=0.0174;AA=G|||;VT=SNP
6	32675733	rs28371278	A	G	100	PASS	AC=2027;AF=0.404752;AN=5008;NS=2504;DP=19042;EAS_AF=0.4355;AMR_AF=0.3804;AFR_AF=0.3585;EUR_AF=0.3509;SAS_AF=0.5082;AA=A|||;VT=SNP
6	32675951	rs34388057	A	T	100	PASS	AC=683;AF=0.136382;AN=5008;NS=2504;DP=19358;EAS_AF=0.1468;AMR_AF=0.121;AFR_AF=0.1725;EUR_AF=0.1362;SAS_AF=0.0879;AA=A|||;VT=SNP
6	32675994	rs28371286	C	T	100	PASS	AC=2025;AF=0.404353;AN=5008;NS=2504;DP=19561;EAS_AF=0.4365;AMR_AF=0.3804;AFR_AF=0.357;EUR_AF=0.3509;SAS_AF=0.5072;AA=C|||;VT=SNP
6	32676075	rs28371289	A	G	100	PASS	AC=2029;AF=0.405152;AN=5008;NS=2504;DP=18087;EAS_AF=0.4375;AMR_AF=0.3804;AFR_AF=0.3578;EUR_AF=0.3509;SAS_AF=0.5092;AA=a|||;VT=SNP
6	32676159	rs9275541	C	G	100	PASS	AC=426;AF=0.0850639;AN=5008;NS=2504;DP=20036;EAS_AF=0.0694;AMR_AF=0.183;AFR_AF=0.0356;EUR_AF=0.1044;SAS_AF=0.0787;AA=C|||;VT=SNP
6	32676246	rs9275542	C	T	100	PASS	AC=1302;AF=0.259984;AN=5008;NS=2504;DP=19089;EAS_AF=0.3085;AMR_AF=0.3055;AFR_AF=0.2428;EUR_AF=0.2495;SAS_AF=0.2117;AA=C|||;VT=SNP
6	32676251	rs3129721	C	A	100	PASS	AC=3836;AF=0.765974;AN=5008;NS=2504;DP=19033;EAS_AF=0.8631;AMR_AF=0.8084;AFR_AF=0.6929;EUR_AF=0.6889;SAS_AF=0.8139;AA=A|||;VT=SNP
6	32676299	rs28371292	T	C	100	PASS	AC=2028;AF=0.404952;AN=5008;NS=2504;DP=18355;EAS_AF=0.4375;AMR_AF=0.3804;AFR_AF=0.3578;EUR_AF=0.3509;SAS_AF=0.5082;AA=T|||;VT=SNP
6	32676343	rs3129722	C	A	100	PASS	AC=189;AF=0.0377396;AN=5008;NS=2504;DP=18571;EAS_AF=0.0516;AMR_AF=0.0159;AFR_AF=0.0121;EUR_AF=0.0298;SAS_AF=0.0818;AA=C|||;VT=SNP
6	32676486	rs34709043	A	C	100	PASS	AC=678;AF=0.135383;AN=5008;NS=2504;DP=16758;EAS_AF=0.1458;AMR_AF=0.1196;AFR_AF=0.171;EUR_AF=0.1362;SAS_AF=0.0869;AA=A|||;VT=SNP
6	32676525	rs9275547	T	G	100	PASS	AC=1107;AF=0.221046;AN=5008;NS=2504;DP=13923;EAS_AF=0.2153;AMR_AF=0.304;AFR_AF=0.2065;EUR_AF=0.2416;SAS_AF=0.1667;AA=T|||;VT=SNP
6	32676530	rs9275548	C	T	100	PASS	AC=1300;AF=0.259585;AN=5008;NS=2504;DP=13337;EAS_AF=0.3075;AMR_AF=0.3055;AFR_AF=0.2413;EUR_AF=0.2505;SAS_AF=0.2117;AA=C|||;VT=SNP
6	32677088	rs9275555	C	T	100	PASS	AC=1304;AF=0.260383;AN=5008;NS=2504;DP=15239;EAS_AF=0.3085;AMR_AF=0.3084;AFR_AF=0.2428;EUR_AF=0.2495;SAS_AF=0.2117;AA=c|||;VT=SNP
6	32677099	rs28371293	T	A	100	PASS	AC=2032;AF=0.405751;AN=5008;NS=2504;DP=16104;EAS_AF=0.4385;AMR_AF=0.379;AFR_AF=0.3593;EUR_AF=0.3519;SAS_AF=0.5092;AA=T|||;VT=SNP
6	32677152	rs16898264	G	A	100	PASS	AC=2032;AF=0.405751;AN=5008;NS=2504;DP=17777;EAS_AF=0.4385;AMR_AF=0.379;AFR_AF=0.3593;EUR_AF=0.3529;SAS_AF=0.5082;AA=g|||;VT=SNP
6	32677190	rs9275556	C	T	100	PASS	AC=3334;AF=0.665735;AN=5008;NS=2504;DP=17413;EAS_AF=0.748;AMR_AF=0.6859;AFR_AF=0.6029;EUR_AF=0.6004;SAS_AF=0.7188;AA=T|||;VT=SNP
6	32677315	rs28371297	T	C	100	PASS	AC=2021;AF=0.403554;AN=5008;NS=2504;DP=16603;EAS_AF=0.4355;AMR_AF=0.3775;AFR_AF=0.3578;EUR_AF=0.3509;SAS_AF=0.5051;AA=t|||;VT=SNP
6	32677353	rs17581305	G	A	100	PASS	AC=2022;AF=0.403754;AN=5008;NS=2504;DP=14905;EAS_AF=0.4365;AMR_AF=0.3775;AFR_AF=0.3578;EUR_AF=0.3509;SAS_AF=0.5051;AA=G|||;VT=SNP
6	32677397	rs16898262	A	G	100	PASS	AC=672;AF=0.134185;AN=5008;NS=2504;DP=15408;EAS_AF=0.0734;AMR_AF=0.1124;AFR_AF=0.1014;EUR_AF=0.1044;SAS_AF=0.2873;AA=A|||;VT=SNP
6	32677413	rs17615220	A	G	100	PASS	AC=232;AF=0.0463259;AN=5008;NS=2504;DP=16217;EAS_AF=0.0724;AMR_AF=0.036;AFR_AF=0.0008;EUR_AF=0.0706;SAS_AF=0.0634;AA=A|||;VT=SNP
6	32677427	rs9275558	G	T	100	PASS	AC=1306;AF=0.260783;AN=5008;NS=2504;DP=16890;EAS_AF=0.3095;AMR_AF=0.3084;AFR_AF=0.2428;EUR_AF=0.2495;SAS_AF=0.2127;AA=G|||;VT=SNP
6	32677440	rs10947332	G	A	100	PASS	AC=684;AF=0.136581;AN=5008;NS=2504;DP=17177;EAS_AF=0.1468;AMR_AF=0.121;AFR_AF=0.1732;EUR_AF=0.1362;SAS_AF=0.0879;AA=G|||;VT=SNP
6	32677789	rs9275561	C	T	100	PASS	AC=1304;AF=0.260383;AN=5008;NS=2504;DP=18854;EAS_AF=0.3085;AMR_AF=0.3055;AFR_AF=0.2436;EUR_AF=0.2505;SAS_AF=0.2117;AA=C|||;VT=SNP
6	32677818	rs111944102	T	A	100	PASS	AC=686;AF=0.136981;AN=5008;NS=2504;DP=16396;EAS_AF=0.1478;AMR_AF=0.121;AFR_AF=0.1732;EUR_AF=0.1372;SAS_AF=0.0879;AA=T|||;VT=SNP
6	32677912	rs9275563	C	T	100	PASS	AC=2421;AF=0.483427;AN=5008;NS=2504;DP=16190;EAS_AF=0.497;AMR_AF=0.562;AFR_AF=0.3873;EUR_AF=0.4513;SAS_AF=0.5767;AA=C|||;VT=SNP
6	32677927	rs9275564	C	A	100	PASS	AC=1307;AF=0.260982;AN=5008;NS=2504;DP=17317;EAS_AF=0.3105;AMR_AF=0.3055;AFR_AF=0.2443;EUR_AF=0.2495;SAS_AF=0.2127;AA=C|||;VT=SNP
6	32678021	rs28755392	T	C	100	PASS	AC=441;AF=0.0880591;AN=5008;NS=2504;DP=22263;EAS_AF=0.0317;AMR_AF=0.098;AFR_AF=0.0998;EUR_AF=0.1014;SAS_AF=0.1094;AA=T|||;VT=SNP
6	32678136	rs9275569	C	T	100	PASS	AC=3320;AF=0.662939;AN=5008;NS=2504;DP=17438;EAS_AF=0.747;AMR_AF=0.6844;AFR_AF=0.5976;EUR_AF=0.5974;SAS_AF=0.7168;AA=c|||;VT=SNP
6	32678162	rs28371308	T	A	100	PASS	AC=2007;AF=0.400759;AN=5008;NS=2504;DP=16988;EAS_AF=0.4375;AMR_AF=0.379;AFR_AF=0.3525;EUR_AF=0.3449;SAS_AF=0.501;AA=t|||;VT=SNP
6	32678182	rs6932517	C	G	100	PASS	AC=3311;AF=0.661142;AN=5008;NS=2504;DP=16354;EAS_AF=0.747;AMR_AF=0.6844;AFR_AF=0.5961;EUR_AF=0.5944;SAS_AF=0.7127;AA=c|||;VT=SNP
6	32678199	rs9275570	G	A	100	PASS	AC=3312;AF=0.661342;AN=5008;NS=2504;DP=15780;EAS_AF=0.747;AMR_AF=0.6844;AFR_AF=0.5968;EUR_AF=0.5944;SAS_AF=0.7127;AA=A|||;VT=SNP
6	32678206	rs3129726	G	A	100	PASS	AC=4150;AF=0.828674;AN=5008;NS=2504;DP=15623;EAS_AF=0.8958;AMR_AF=0.8732;AFR_AF=0.7405;EUR_AF=0.7893;SAS_AF=0.8875;AA=A|||;VT=SNP
6	32678246	rs28371310	T	C	100	PASS	AC=2005;AF=0.400359;AN=5008;NS=2504;DP=14332;EAS_AF=0.4335;AMR_AF=0.3761;AFR_AF=0.3555;EUR_AF=0.3449;SAS_AF=0.501;AA=T|||;VT=SNP
6	32678323	rs4516986	G	C	100	PASS	AC=1110;AF=0.221645;AN=5008;NS=2504;DP=16540;EAS_AF=0.2163;AMR_AF=0.304;AFR_AF=0.208;EUR_AF=0.2406;SAS_AF=0.1677;AA=G|||;VT=SNP
6	32678388	rs28371315	T	C	100	PASS	AC=2025;AF=0.404353;AN=5008;NS=2504;DP=17466;EAS_AF=0.4365;AMR_AF=0.379;AFR_AF=0.3585;EUR_AF=0.3509;SAS_AF=0.5061;AA=T|||;VT=SNP
6	32678477	rs3998157	C	A	100	PASS	AC=3329;AF=0.664736;AN=5008;NS=2504;DP=15186;EAS_AF=0.745;AMR_AF=0.6859;AFR_AF=0.6014;EUR_AF=0.5994;SAS_AF=0.7198;AA=A|||;VT=SNP
6	32678491	rs4273728	T	C	100	PASS	AC=428;AF=0.0854633;AN=5008;NS=2504;DP=14522;EAS_AF=0.0694;AMR_AF=0.183;AFR_AF=0.0356;EUR_AF=0.1044;SAS_AF=0.0808;AA=T|||;VT=SNP
6	32678502	rs28371316	A	G	100	PASS	AC=2027;AF=0.404752;AN=5008;NS=2504;DP=14318;EAS_AF=0.4375;AMR_AF=0.3804;AFR_AF=0.3585;EUR_AF=0.3499;SAS_AF=0.5072;AA=A|||;VT=SNP
6	32678509	rs3957217	A	G	100	PASS	AC=2028;AF=0.404952;AN=5008;NS=2504;DP=14403;EAS_AF=0.4385;AMR_AF=0.3804;AFR_AF=0.3585;EUR_AF=0.3499;SAS_AF=0.5072;AA=a|||;VT=SNP
6	32678597	rs4273729	C	G	100	PASS	AC=3330;AF=0.664936;AN=5008;NS=2504;DP=15434;EAS_AF=0.746;AMR_AF=0.6859;AFR_AF=0.6021;EUR_AF=0.5984;SAS_AF=0.7198;AA=G|||;VT=SNP
6	32678607	rs76881453	G	A	100	PASS	AC=2026;AF=0.404553;AN=5008;NS=2504;DP=15117;EAS_AF=0.4375;AMR_AF=0.379;AFR_AF=0.3578;EUR_AF=0.3499;SAS_AF=0.5082;AA=G|||;VT=SNP
6	32678634	rs28371317	T	C	100	PASS	AC=2023;AF=0.403954;AN=5008;NS=2504;DP=14774;EAS_AF=0.4375;AMR_AF=0.3804;AFR_AF=0.3548;EUR_AF=0.3499;SAS_AF=0.5082;AA=T|||;VT=SNP
6	32678740	rs28371318	A	G	100	PASS	AC=2030;AF=0.405351;AN=5008;NS=2504;DP=15533;EAS_AF=0.4365;AMR_AF=0.3804;AFR_AF=0.3593;EUR_AF=0.3499;SAS_AF=0.5102;AA=a|||;VT=SNP
6	32678753	rs17581326	A	G	100	PASS	AC=2030;AF=0.405351;AN=5008;NS=2504;DP=15594;EAS_AF=0.4365;AMR_AF=0.3804;AFR_AF=0.3593;EUR_AF=0.3499;SAS_AF=0.5102;AA=a|||;VT=SNP
6	32678789	rs77760122	T	C	100	PASS	AC=2031;AF=0.405551;AN=5008;NS=2504;DP=15554;EAS_AF=0.4365;AMR_AF=0.3804;AFR_AF=0.3601;EUR_AF=0.3499;SAS_AF=0.5102;AA=t|||;VT=SNP
6	32678795	rs28371319	T	A	100	PASS	AC=2030;AF=0.405351;AN=5008;NS=2504;DP=15638;EAS_AF=0.4365;AMR_AF=0.3804;AFR_AF=0.3593;EUR_AF=0.3499;SAS_AF=0.5102;AA=T|||;VT=SNP
6	32678847	rs9275571	T	G	100	PASS	AC=1301;AF=0.259784;AN=5008;NS=2504;DP=15776;EAS_AF=0.3085;AMR_AF=0.3055;AFR_AF=0.2428;EUR_AF=0.2495;SAS_AF=0.2106;AA=T|||;VT=SNP
6	32678877	rs28371320	T	C	100	PASS	AC=2029;AF=0.405152;AN=5008;NS=2504;DP=16382;EAS_AF=0.4375;AMR_AF=0.3804;AFR_AF=0.3585;EUR_AF=0.3509;SAS_AF=0.5082;AA=t|||;VT=SNP
6	32678894	rs28371321	T	A	100	PASS	AC=2029;AF=0.405152;AN=5008;NS=2504;DP=16545;EAS_AF=0.4375;AMR_AF=0.3804;AFR_AF=0.3585;EUR_AF=0.3509;SAS_AF=0.5082;AA=T|||;VT=SNP
6	32678896	rs3135191	C	A	100	PASS	AC=189;AF=0.0377396;AN=5008;NS=2504;DP=16670;EAS_AF=0.0516;AMR_AF=0.0159;AFR_AF=0.0121;EUR_AF=0.0298;SAS_AF=0.0818;AA=C|||;VT=SNP
6	32678999	rs9275572	A	G	100	PASS	AC=3330;AF=0.664936;AN=5008;NS=2504;DP=16366;EAS_AF=0.746;AMR_AF=0.6859;AFR_AF=0.6014;EUR_AF=0.6004;SAS_AF=0.7188;AA=G|||;VT=SNP
6	32679047	rs28371322	G	A	100	PASS	AC=2023;AF=0.403954;AN=5008;NS=2504;DP=16739;EAS_AF=0.4385;AMR_AF=0.3775;AFR_AF=0.3548;EUR_AF=0.3519;SAS_AF=0.5072;AA=G|||;VT=SNP
6	32679053	rs28715209	T	A	100	PASS	AC=682;AF=0.136182;AN=5008;NS=2504;DP=16857;EAS_AF=0.1458;AMR_AF=0.1225;AFR_AF=0.1732;EUR_AF=0.1362;SAS_AF=0.0859;AA=T|||;VT=SNP
6	32679068	rs28371324	T	C	100	PASS	AC=2027;AF=0.404752;AN=5008;NS=2504;DP=16750;EAS_AF=0.4375;AMR_AF=0.3775;AFR_AF=0.3585;EUR_AF=0.3519;SAS_AF=0.5072;AA=T|||;VT=SNP
6	32679146	rs9275573	C	G	100	PASS	AC=3324;AF=0.663738;AN=5008;NS=2504;DP=16627;EAS_AF=0.744;AMR_AF=0.683;AFR_AF=0.6021;EUR_AF=0.5984;SAS_AF=0.7178;AA=G|||;VT=SNP
6	32679185	rs9275575	T	A	100	PASS	AC=1113;AF=0.222244;AN=5008;NS=2504;DP=15784;EAS_AF=0.2163;AMR_AF=0.3112;AFR_AF=0.2088;EUR_AF=0.2406;SAS_AF=0.1646;AA=T|||;VT=SNP
6	32679202	rs28371326	A	T	100	PASS	AC=2008;AF=0.400958;AN=5008;NS=2504;DP=15183;EAS_AF=0.4345;AMR_AF=0.3718;AFR_AF=0.354;EUR_AF=0.3489;SAS_AF=0.5041;AA=A|||;VT=SNP
6	32679301	rs28371331	A	C	100	PASS	AC=2012;AF=0.401757;AN=5008;NS=2504;DP=15259;EAS_AF=0.4335;AMR_AF=0.379;AFR_AF=0.357;EUR_AF=0.3469;SAS_AF=0.502;AA=A|||;VT=SNP
6	32679326	rs9275576	C	T	100	PASS	AC=324;AF=0.0646965;AN=5008;NS=2504;DP=15350;EAS_AF=0.0337;AMR_AF=0.0663;AFR_AF=0.0499;EUR_AF=0.1034;SAS_AF=0.0757;AA=C|||;VT=SNP
6	32679384	rs9275578	G	T	100	PASS	AC=1116;AF=0.222843;AN=5008;NS=2504;DP=16604;EAS_AF=0.2173;AMR_AF=0.3055;AFR_AF=0.2088;EUR_AF=0.2416;SAS_AF=0.1697;AA=G|||;VT=SNP
6	32679459	rs9275579	T	A	100	PASS	AC=1310;AF=0.261581;AN=5008;NS=2504;DP=18370;EAS_AF=0.3085;AMR_AF=0.3084;AFR_AF=0.2436;EUR_AF=0.2505;SAS_AF=0.2157;AA=t|||;VT=SNP
6	32679462	rs9275580	A	G	100	PASS	AC=1310;AF=0.261581;AN=5008;NS=2504;DP=18303;EAS_AF=0.3085;AMR_AF=0.3084;AFR_AF=0.2436;EUR_AF=0.2505;SAS_AF=0.2157;AA=a|||;VT=SNP
6	32679489	rs17615293	A	C	100	PASS	AC=2024;AF=0.404153;AN=5008;NS=2504;DP=17987;EAS_AF=0.4375;AMR_AF=0.379;AFR_AF=0.3585;EUR_AF=0.3479;SAS_AF=0.5072;AA=A|||;VT=SNP
6	32679518	rs17581404	A	G	100	PASS	AC=2023;AF=0.403954;AN=5008;NS=2504;DP=17894;EAS_AF=0.4375;AMR_AF=0.379;AFR_AF=0.3585;EUR_AF=0.3479;SAS_AF=0.5061;AA=A|||;VT=SNP
6	32679591	rs12203586	G	C	100	PASS	AC=2024;AF=0.404153;AN=5008;NS=2504;DP=16251;EAS_AF=0.4375;AMR_AF=0.3775;AFR_AF=0.3593;EUR_AF=0.3479;SAS_AF=0.5072;AA=G|||;VT=SNP
6	32679605	rs9378124	A	G	100	PASS	AC=2022;AF=0.403754;AN=5008;NS=2504;DP=16024;EAS_AF=0.4365;AMR_AF=0.3775;AFR_AF=0.3585;EUR_AF=0.3479;SAS_AF=0.5072;AA=a|||;VT=SNP
6	32679690	rs3129727	C	T	100	PASS	AC=190;AF=0.0379393;AN=5008;NS=2504;DP=15588;EAS_AF=0.0516;AMR_AF=0.0159;AFR_AF=0.0121;EUR_AF=0.0298;SAS_AF=0.0828;AA=C|||;VT=SNP
6	32679722	rs2647083	C	G	100	PASS	AC=2012;AF=0.401757;AN=5008;NS=2504;DP=15395;EAS_AF=0.4345;AMR_AF=0.3775;AFR_AF=0.3555;EUR_AF=0.3459;SAS_AF=0.5051;AA=C|||;VT=SNP
6	32679732	rs9378125	A	G	100	PASS	AC=1340;AF=0.267572;AN=5008;NS=2504;DP=15464;EAS_AF=0.3611;AMR_AF=0.268;AFR_AF=0.2549;EUR_AF=0.2416;SAS_AF=0.2147;AA=a|||;VT=SNP
6	32679779	rs2647084	A	T	100	PASS	AC=2015;AF=0.402356;AN=5008;NS=2504;DP=16296;EAS_AF=0.4345;AMR_AF=0.3775;AFR_AF=0.3563;EUR_AF=0.3469;SAS_AF=0.5061;AA=A|||;VT=SNP
6	32679992	rs12527228	C	T	100	PASS	AC=239;AF=0.0477236;AN=5008;NS=2504;DP=17011;EAS_AF=0.0089;AMR_AF=0.0893;AFR_AF=0.0772;EUR_AF=0.0567;SAS_AF=0.0092;AA=C|||;VT=SNP
6	32680070	rs9275582	C	T	100	PASS	AC=1109;AF=0.221446;AN=5008;NS=2504;DP=15959;EAS_AF=0.2163;AMR_AF=0.304;AFR_AF=0.208;EUR_AF=0.2406;SAS_AF=0.1667;AA=C|||;VT=SNP
6	32680122	rs3135461	G	A	100	PASS	AC=4079;AF=0.814497;AN=5008;NS=2504;DP=16415;EAS_AF=0.8829;AMR_AF=0.8516;AFR_AF=0.7526;EUR_AF=0.7932;SAS_AF=0.8231;AA=A|||;VT=SNP
6	32680124	rs2647085	T	C	100	PASS	AC=1897;AF=0.378794;AN=5008;NS=2504;DP=16613;EAS_AF=0.4306;AMR_AF=0.3588;AFR_AF=0.3449;EUR_AF=0.2783;SAS_AF=0.4888;AA=T|||;VT=SNP
6	32680149	rs3129728	G	A	100	PASS	AC=189;AF=0.0377396;AN=5008;NS=2504;DP=16828;EAS_AF=0.0516;AMR_AF=0.0159;AFR_AF=0.0121;EUR_AF=0.0298;SAS_AF=0.0818;AA=G|||;VT=SNP
6	32680172	rs9391743	T	C	100	PASS	AC=1897;AF=0.378794;AN=5008;NS=2504;DP=16133;EAS_AF=0.4306;AMR_AF=0.3588;AFR_AF=0.3449;EUR_AF=0.2783;SAS_AF=0.4888;AA=t|||;VT=SNP
6	32680277	rs3129729	A	C	100	PASS	AC=190;AF=0.0379393;AN=5008;NS=2504;DP=18539;EAS_AF=0.0516;AMR_AF=0.0159;AFR_AF=0.0121;EUR_AF=0.0298;SAS_AF=0.0828;AA=A|||;VT=SNP
6	32680299	rs9275583	G	A	100	PASS	AC=426;AF=0.0850639;AN=5008;NS=2504;DP=18581;EAS_AF=0.0694;AMR_AF=0.183;AFR_AF=0.0356;EUR_AF=0.1044;SAS_AF=0.0787;AA=G|||;VT=SNP
6	32680350	rs9275585	T	C	100	PASS	AC=1301;AF=0.259784;AN=5008;NS=2504;DP=19665;EAS_AF=0.3085;AMR_AF=0.304;AFR_AF=0.2428;EUR_AF=0.2495;SAS_AF=0.2117;AA=t|||;VT=SNP
6	32680423	rs9275588	G	A	100	PASS	AC=3015;AF=0.602037;AN=5008;NS=2504;DP=19683;EAS_AF=0.6468;AMR_AF=0.6628;AFR_AF=0.5567;EUR_AF=0.5199;SAS_AF=0.6585;AA=g|||;VT=SNP
6	32680441	rs9275589	T	G	100	PASS	AC=3016;AF=0.602236;AN=5008;NS=2504;DP=19399;EAS_AF=0.6468;AMR_AF=0.6628;AFR_AF=0.5567;EUR_AF=0.5199;SAS_AF=0.6595;AA=t|||;VT=SNP
6	32680480	rs9275590	T	C	100	PASS	AC=1109;AF=0.221446;AN=5008;NS=2504;DP=18854;EAS_AF=0.2173;AMR_AF=0.3026;AFR_AF=0.208;EUR_AF=0.2406;SAS_AF=0.1667;AA=T|||;VT=SNP
6	32680537	rs28371347	T	C	100	PASS	AC=1908;AF=0.38099;AN=5008;NS=2504;DP=19126;EAS_AF=0.4315;AMR_AF=0.3617;AFR_AF=0.348;EUR_AF=0.2803;SAS_AF=0.4908;AA=t|||;VT=SNP
6	32680562	rs9275591	C	T	100	PASS	AC=1110;AF=0.221645;AN=5008;NS=2504;DP=19525;EAS_AF=0.2173;AMR_AF=0.304;AFR_AF=0.2088;EUR_AF=0.2396;SAS_AF=0.1667;AA=C|||;VT=SNP
6	32680576	rs7764819	T	G	100	PASS	AC=443;AF=0.0884585;AN=5008;NS=2504;DP=19561;EAS_AF=0.0724;AMR_AF=0.1297;AFR_AF=0.09;EUR_AF=0.1312;SAS_AF=0.0297;AA=T|||;VT=SNP
6	32680585	rs17581425	T	C	100	PASS	AC=1904;AF=0.380192;AN=5008;NS=2504;DP=19531;EAS_AF=0.4315;AMR_AF=0.3573;AFR_AF=0.3472;EUR_AF=0.2803;SAS_AF=0.4908;AA=T|||;VT=SNP
6	32680620	rs9275592	G	T	100	PASS	AC=425;AF=0.0848642;AN=5008;NS=2504;DP=20280;EAS_AF=0.0694;AMR_AF=0.183;AFR_AF=0.0356;EUR_AF=0.1034;SAS_AF=0.0787;AA=G|||;VT=SNP
6	32680640	rs7764856	T	A	100	PASS	AC=1552;AF=0.309904;AN=5008;NS=2504;DP=20405;EAS_AF=0.2887;AMR_AF=0.4337;AFR_AF=0.298;EUR_AF=0.3718;SAS_AF=0.1963;AA=T|||;VT=SNP
6	32680697	rs17219295	C	T	100	PASS	AC=1901;AF=0.379593;AN=5008;NS=2504;DP=20832;EAS_AF=0.4286;AMR_AF=0.3602;AFR_AF=0.3464;EUR_AF=0.2803;SAS_AF=0.4898;AA=c|||;VT=SNP
6	32680727	rs17219309	A	C	100	PASS	AC=1900;AF=0.379393;AN=5008;NS=2504;DP=20964;EAS_AF=0.4286;AMR_AF=0.3602;AFR_AF=0.3464;EUR_AF=0.2803;SAS_AF=0.4888;AA=a|||;VT=SNP
6	32680843	rs9275593	G	A	100	PASS	AC=1108;AF=0.221246;AN=5008;NS=2504;DP=19233;EAS_AF=0.2163;AMR_AF=0.304;AFR_AF=0.208;EUR_AF=0.2396;SAS_AF=0.1667;AA=G|||;VT=SNP
6	32680928	rs7765379	T	G	100	PASS	AC=443;AF=0.0884585;AN=5008;NS=2504;DP=17577;EAS_AF=0.0724;AMR_AF=0.1297;AFR_AF=0.09;EUR_AF=0.1312;SAS_AF=0.0297;AA=T|||;VT=SNP
6	32680970	rs7745656	G	T	100	PASS	AC=1905;AF=0.380391;AN=5008;NS=2504;DP=17533;EAS_AF=0.4306;AMR_AF=0.3588;AFR_AF=0.3487;EUR_AF=0.2793;SAS_AF=0.4908;AA=g|||;VT=SNP
6	32681049	rs2647087	A	C	100	PASS	AC=1900;AF=0.379393;AN=5008;NS=2504;DP=19456;EAS_AF=0.4306;AMR_AF=0.3588;AFR_AF=0.3449;EUR_AF=0.2783;SAS_AF=0.4918;AA=A|||;VT=SNP
6	32681085	rs2858333	A	G	100	PASS	AC=1900;AF=0.379393;AN=5008;NS=2504;DP=19979;EAS_AF=0.4306;AMR_AF=0.3588;AFR_AF=0.3449;EUR_AF=0.2783;SAS_AF=0.4918;AA=A|||;VT=SNP
6	32681161	rs2858332	G	T	100	PASS	AC=3206;AF=0.640176;AN=5008;NS=2504;DP=19073;EAS_AF=0.7391;AMR_AF=0.6643;AFR_AF=0.5923;EUR_AF=0.5268;SAS_AF=0.7025;AA=T|||;VT=SNP
6	32681277	rs2858331	A	G	100	PASS	AC=2455;AF=0.490216;AN=5008;NS=2504;DP=18453;EAS_AF=0.4603;AMR_AF=0.4798;AFR_AF=0.5174;EUR_AF=0.4155;SAS_AF=0.5685;AA=A|||;VT=SNP
6	32681339	rs17212937	C	T	100	PASS	AC=442;AF=0.0882588;AN=5008;NS=2504;DP=19073;EAS_AF=0.0724;AMR_AF=0.1297;AFR_AF=0.09;EUR_AF=0.1312;SAS_AF=0.0286;AA=c|||;VT=SNP
6	32681355	rs9275595	T	C	100	PASS	AC=1109;AF=0.221446;AN=5008;NS=2504;DP=18681;EAS_AF=0.2163;AMR_AF=0.304;AFR_AF=0.208;EUR_AF=0.2406;SAS_AF=0.1667;AA=T|||;VT=SNP
6	32681518	rs2647088	A	G	100	PASS	AC=1907;AF=0.380791;AN=5008;NS=2504;DP=19319;EAS_AF=0.4306;AMR_AF=0.3588;AFR_AF=0.3502;EUR_AF=0.2783;SAS_AF=0.4918;AA=a|||;VT=SNP
6	32681530	rs3957146	T	C	100	PASS	AC=425;AF=0.0848642;AN=5008;NS=2504;DP=19301;EAS_AF=0.0694;AMR_AF=0.183;AFR_AF=0.0356;EUR_AF=0.1034;SAS_AF=0.0787;AA=T|||;VT=SNP
6	32681568	rs2647089	T	C	100	PASS	AC=1907;AF=0.380791;AN=5008;NS=2504;DP=18938;EAS_AF=0.4306;AMR_AF=0.3588;AFR_AF=0.351;EUR_AF=0.2783;SAS_AF=0.4908;AA=t|||;VT=SNP
6	32681631	rs9275596	C	T	100	PASS	AC=3843;AF=0.767372;AN=5008;NS=2504;DP=18653;EAS_AF=0.8631;AMR_AF=0.8112;AFR_AF=0.6952;EUR_AF=0.6899;SAS_AF=0.8149;AA=T|||;VT=SNP
6	32681645	rs3916766	T	A	100	PASS	AC=1902;AF=0.379792;AN=5008;NS=2504;DP=18311;EAS_AF=0.4296;AMR_AF=0.3588;AFR_AF=0.348;EUR_AF=0.2783;SAS_AF=0.4908;AA=T|||;VT=SNP
6	32681669	rs6935723	T	C	100	PASS	AC=1901;AF=0.379593;AN=5008;NS=2504;DP=18466;EAS_AF=0.4296;AMR_AF=0.3588;AFR_AF=0.348;EUR_AF=0.2783;SAS_AF=0.4898;AA=T|||;VT=SNP
6	32681820	rs116098592	C	T	100	PASS	AC=188;AF=0.0375399;AN=5008;NS=2504;DP=18190;EAS_AF=0.0516;AMR_AF=0.0159;AFR_AF=0.0106;EUR_AF=0.0288;SAS_AF=0.0838;AA=C|||;VT=SNP
6	32681833	rs3104403	G	T	100	PASS	AC=1917;AF=0.382788;AN=5008;NS=2504;DP=18154;EAS_AF=0.4454;AMR_AF=0.3573;AFR_AF=0.3457;EUR_AF=0.2783;SAS_AF=0.4939;AA=G|||;VT=SNP
6	32681839	rs3129730	A	G	100	PASS	AC=434;AF=0.0866613;AN=5008;NS=2504;DP=18006;EAS_AF=0.0327;AMR_AF=0.098;AFR_AF=0.0968;EUR_AF=0.1004;SAS_AF=0.1063;AA=A|||;VT=SNP
6	32681992	rs3998158	T	C	100	PASS	AC=1010;AF=0.201677;AN=5008;NS=2504;DP=16631;EAS_AF=0.2163;AMR_AF=0.268;AFR_AF=0.1604;EUR_AF=0.2296;SAS_AF=0.1667;AA=C|||;VT=SNP
6	32682019	rs3998159	A	C	100	PASS	AC=431;AF=0.0860623;AN=5008;NS=2504;DP=17094;EAS_AF=0.0694;AMR_AF=0.1816;AFR_AF=0.0416;EUR_AF=0.1024;SAS_AF=0.0787;AA=A|||;VT=SNP
6	32682043	rs67373575	A	T	100	PASS	AC=580;AF=0.115815;AN=5008;NS=2504;DP=17362;EAS_AF=0.1458;AMR_AF=0.0865;AFR_AF=0.121;EUR_AF=0.1262;SAS_AF=0.0879;AA=A|||;VT=SNP
6	32682135	rs3957147	C	T	100	PASS	AC=405;AF=0.0808706;AN=5008;NS=2504;DP=16907;EAS_AF=0.0357;AMR_AF=0.0764;AFR_AF=0.0507;EUR_AF=0.171;SAS_AF=0.0787;AA=C|||;VT=SNP
6	32682137	rs3957148	A	G	100	PASS	AC=472;AF=0.0942492;AN=5008;NS=2504;DP=16966;EAS_AF=0.0704;AMR_AF=0.1844;AFR_AF=0.0688;EUR_AF=0.1034;SAS_AF=0.0798;AA=A|||;VT=SNP
6	32682165	rs112136957	T	C	100	PASS	AC=212;AF=0.0423323;AN=5008;NS=2504;DP=17087;EAS_AF=0.0744;AMR_AF=0.0144;AFR_AF=0.0098;EUR_AF=0.0318;SAS_AF=0.0838;AA=T|||;VT=SNP
6	32682174	rs3104404	C	A	100	PASS	AC=1800;AF=0.359425;AN=5008;NS=2504;DP=17059;EAS_AF=0.4405;AMR_AF=0.2824;AFR_AF=0.3502;EUR_AF=0.1938;SAS_AF=0.5133;AA=C|||;VT=SNP
6	32682199	rs35122968	T	C	100	PASS	AC=264;AF=0.0527157;AN=5008;NS=2504;DP=16909;EAS_AF=0.124;AMR_AF=0.0245;AFR_AF=0.0129;EUR_AF=0.0755;SAS_AF=0.0297;AA=T|||;VT=SNP
6	32682228	rs2894381	G	A	100	PASS	AC=1968;AF=0.392971;AN=5008;NS=2504;DP=17099;EAS_AF=0.5337;AMR_AF=0.3069;AFR_AF=0.3336;EUR_AF=0.2505;SAS_AF=0.5358;AA=A|||;VT=SNP
6	32682308	rs3104405	C	A	100	PASS	AC=3592;AF=0.717252;AN=5008;NS=2504;DP=16268;EAS_AF=0.7718;AMR_AF=0.7579;AFR_AF=0.6059;EUR_AF=0.6531;SAS_AF=0.8487;AA=A|||;VT=SNP
6	32682394	rs3997848	T	G	100	PASS	AC=1545;AF=0.308506;AN=5008;NS=2504;DP=17301;EAS_AF=0.1964;AMR_AF=0.3012;AFR_AF=0.2776;EUR_AF=0.3241;SAS_AF=0.455;AA=t|||;VT=SNP
6	32682402	rs3997849	C	T	100	PASS	AC=1392;AF=0.277955;AN=5008;NS=2504;DP=17071;EAS_AF=0.1944;AMR_AF=0.2507;AFR_AF=0.202;EUR_AF=0.3171;SAS_AF=0.4458;AA=C|||;VT=SNP
6	32682429	rs9275599	C	T	100	PASS	AC=328;AF=0.0654952;AN=5008;NS=2504;DP=16415;EAS_AF=0.0278;AMR_AF=0.0476;AFR_AF=0.0756;EUR_AF=0.0984;SAS_AF=0.0695;AA=C|||;VT=SNP
6	32682443	rs3104406	G	A	100	PASS	AC=2409;AF=0.48103;AN=5008;NS=2504;DP=16310;EAS_AF=0.4782;AMR_AF=0.4553;AFR_AF=0.5197;EUR_AF=0.3797;SAS_AF=0.5542;AA=g|||;VT=SNP
6	32682452	rs3104407	G	A	100	PASS	AC=2605;AF=0.520168;AN=5008;NS=2504;DP=16473;EAS_AF=0.6101;AMR_AF=0.4899;AFR_AF=0.4864;EUR_AF=0.5159;SAS_AF=0.499;AA=G|||;VT=SNP
6	32682664	rs9275601	C	T	100	PASS	AC=2262;AF=0.451677;AN=5008;NS=2504;DP=20076;EAS_AF=0.5169;AMR_AF=0.4107;AFR_AF=0.4463;EUR_AF=0.4175;SAS_AF=0.456;AA=c|||;VT=SNP
6	32682724	rs3873444	C	T	100	PASS	AC=761;AF=0.151957;AN=5008;NS=2504;DP=19624;EAS_AF=0.0575;AMR_AF=0.111;AFR_AF=0.2534;EUR_AF=0.1193;SAS_AF=0.1748;AA=T|||;VT=SNP
6	32682812	rs9275602	C	A	100	PASS	AC=555;AF=0.110823;AN=5008;NS=2504;DP=20995;EAS_AF=0.1706;AMR_AF=0.0605;AFR_AF=0.0946;EUR_AF=0.1332;SAS_AF=0.0838;AA=c|||;VT=SNP
6	32682862	rs3892710	C	T	100	PASS	AC=1021;AF=0.203874;AN=5008;NS=2504;DP=22599;EAS_AF=0.0526;AMR_AF=0.1239;AFR_AF=0.3752;EUR_AF=0.163;SAS_AF=0.227;AA=T|||;VT=SNP
6	32682928	rs73396649	C	T	100	PASS	AC=196;AF=0.0391374;AN=5008;NS=2504;DP=19408;EAS_AF=0.0337;AMR_AF=0.0303;AFR_AF=0.0439;EUR_AF=0.0239;SAS_AF=0.0603;AA=T|||;VT=SNP
6	32682985	rs140553767	A	T	100	PASS	AC=245;AF=0.0489217;AN=5008;NS=2504;DP=16200;EAS_AF=0.0129;AMR_AF=0.0245;AFR_AF=0.1505;EUR_AF=0.006;SAS_AF=0.0102;AA=A|||;VT=SNP
6	32683055	rs3873448	C	T	100	PASS	AC=700;AF=0.139776;AN=5008;NS=2504;DP=17327;EAS_AF=0.1915;AMR_AF=0.1398;AFR_AF=0.1634;EUR_AF=0.1163;SAS_AF=0.0787;AA=C|||;VT=SNP
6	32683112	rs3104408	G	A	100	PASS	AC=2245;AF=0.448283;AN=5008;NS=2504;DP=15983;EAS_AF=0.2937;AMR_AF=0.4798;AFR_AF=0.4992;EUR_AF=0.5487;SAS_AF=0.4131;AA=G|||;VT=SNP
6	32683121	rs3104409	G	A	100	PASS	AC=3375;AF=0.673922;AN=5008;NS=2504;DP=16241;EAS_AF=0.7579;AMR_AF=0.7291;AFR_AF=0.4266;EUR_AF=0.7704;SAS_AF=0.7832;AA=G|||;VT=SNP
6	32683324	rs3104410	C	T	100	PASS	AC=4227;AF=0.84405;AN=5008;NS=2504;DP=19081;EAS_AF=0.8909;AMR_AF=0.8573;AFR_AF=0.9357;EUR_AF=0.6859;SAS_AF=0.8252;AA=T|||;VT=SNP
6	32683382	rs3873453	C	T	100	PASS	AC=779;AF=0.155551;AN=5008;NS=2504;DP=17782;EAS_AF=0.1905;AMR_AF=0.1643;AFR_AF=0.205;EUR_AF=0.1243;SAS_AF=0.0787;AA=C|||;VT=SNP
6	32683586	rs144345506	A	G	100	PASS	AC=237;AF=0.0473243;AN=5008;NS=2504;DP=20357;EAS_AF=0.0099;AMR_AF=0.0173;AFR_AF=0.1505;EUR_AF=0.006;SAS_AF=0.0102;AA=A|||;VT=SNP
6	32683645	rs9275607	A	G	100	PASS	AC=1169;AF=0.233427;AN=5008;NS=2504;DP=21201;EAS_AF=0.2252;AMR_AF=0.2075;AFR_AF=0.3533;EUR_AF=0.1332;SAS_AF=0.2014;AA=A|||;VT=SNP
6	32683653	rs3104411	G	A	100	PASS	AC=3982;AF=0.795128;AN=5008;NS=2504;DP=21028;EAS_AF=0.8512;AMR_AF=0.7608;AFR_AF=0.9153;EUR_AF=0.6243;SAS_AF=0.7751;AA=A|||;VT=SNP
6	32683680	rs9391746	G	T	100	PASS	AC=898;AF=0.179313;AN=5008;NS=2504;DP=20726;EAS_AF=0.4058;AMR_AF=0.2378;AFR_AF=0.0257;EUR_AF=0.0805;SAS_AF=0.2137;AA=G|||;VT=SNP
6	32683691	rs6935940	A	C	100	PASS	AC=1808;AF=0.361022;AN=5008;NS=2504;DP=20848;EAS_AF=0.2867;AMR_AF=0.3386;AFR_AF=0.5711;EUR_AF=0.2445;SAS_AF=0.2894;AA=C|||;VT=SNP
6	32683750	rs9275610	T	C	100	PASS	AC=1152;AF=0.230032;AN=5008;NS=2504;DP=20540;EAS_AF=0.2272;AMR_AF=0.2075;AFR_AF=0.3396;EUR_AF=0.1322;SAS_AF=0.2014;AA=C|||;VT=SNP
6	32683763	rs9275611	G	A	100	PASS	AC=720;AF=0.14377;AN=5008;NS=2504;DP=20919;EAS_AF=0.1925;AMR_AF=0.1484;AFR_AF=0.1747;EUR_AF=0.1153;SAS_AF=0.0777;AA=G|||;VT=SNP
6	32684029	rs6936863	C	G	100	PASS	AC=1810;AF=0.361422;AN=5008;NS=2504;DP=23175;EAS_AF=0.2867;AMR_AF=0.3444;AFR_AF=0.5703;EUR_AF=0.2435;SAS_AF=0.2894;AA=G|||;VT=SNP
6	32684257	rs9275614	A	G	100	PASS	AC=718;AF=0.143371;AN=5008;NS=2504;DP=22277;EAS_AF=0.1885;AMR_AF=0.1499;AFR_AF=0.1747;EUR_AF=0.1163;SAS_AF=0.0777;AA=A|||;VT=SNP
6	32684272	rs9275615	T	A	100	PASS	AC=718;AF=0.143371;AN=5008;NS=2504;DP=21445;EAS_AF=0.1885;AMR_AF=0.1499;AFR_AF=0.1747;EUR_AF=0.1163;SAS_AF=0.0777;AA=T|||;VT=SNP
6	32684317	rs6916779	T	C	100	PASS	AC=1149;AF=0.229433;AN=5008;NS=2504;DP=20914;EAS_AF=0.2232;AMR_AF=0.2104;AFR_AF=0.3381;EUR_AF=0.1332;SAS_AF=0.2014;AA=T|||;VT=SNP
6	32684344	rs5024431	G	A	100	PASS	AC=1805;AF=0.360423;AN=5008;NS=2504;DP=20184;EAS_AF=0.2847;AMR_AF=0.3429;AFR_AF=0.5688;EUR_AF=0.2445;SAS_AF=0.2883;AA=A|||;VT=SNP
6	32684387	rs9275618	A	G	100	PASS	AC=720;AF=0.14377;AN=5008;NS=2504;DP=20860;EAS_AF=0.1895;AMR_AF=0.1513;AFR_AF=0.1747;EUR_AF=0.1163;SAS_AF=0.0777;AA=A|||;VT=SNP
6	32684468	rs5024432	C	T	100	PASS	AC=655;AF=0.130791;AN=5008;NS=2504;DP=21033;EAS_AF=0.0615;AMR_AF=0.1326;AFR_AF=0.23;EUR_AF=0.1113;SAS_AF=0.0869;AA=C|||;VT=SNP
6	32684513	rs530934728	G	A	100	PASS	AC=1805;AF=0.360423;AN=5008;NS=2504;DP=20037;EAS_AF=0.2847;AMR_AF=0.3429;AFR_AF=0.5688;EUR_AF=0.2445;SAS_AF=0.2883;AA=A|||;VT=SNP
6	32684760	rs9275638	C	T	100	PASS	AC=977;AF=0.195088;AN=5008;NS=2504;DP=15328;EAS_AF=0.1885;AMR_AF=0.1988;AFR_AF=0.3328;EUR_AF=0.1312;SAS_AF=0.0787;AA=T|||;VT=SNP
6	32684831	rs9275639	A	T	100	PASS	AC=1871;AF=0.373602;AN=5008;NS=2504;DP=13608;EAS_AF=0.2639;AMR_AF=0.3732;AFR_AF=0.6997;EUR_AF=0.2525;SAS_AF=0.1708;AA=A|||;VT=SNP
6	32684957	rs7738118	G	A	100	PASS	AC=1870;AF=0.373403;AN=5008;NS=2504;DP=15801;EAS_AF=0.2629;AMR_AF=0.3703;AFR_AF=0.702;EUR_AF=0.2525;SAS_AF=0.1697;AA=A|||;VT=SNP
6	32684959	rs7738119	G	A	100	PASS	AC=1872;AF=0.373802;AN=5008;NS=2504;DP=15987;EAS_AF=0.2629;AMR_AF=0.3718;AFR_AF=0.702;EUR_AF=0.2525;SAS_AF=0.1708;AA=G|||;VT=SNP
6	32685240	rs3129732	C	G	100	PASS	AC=964;AF=0.192492;AN=5008;NS=2504;DP=17730;EAS_AF=0.1181;AMR_AF=0.147;AFR_AF=0.3381;EUR_AF=0.1402;SAS_AF=0.1585;AA=C|||;VT=SNP
6	32685298	rs73734325	T	A	100	PASS	AC=210;AF=0.0419329;AN=5008;NS=2504;DP=18919;EAS_AF=0.0387;AMR_AF=0.0159;AFR_AF=0.0469;EUR_AF=0.0328;SAS_AF=0.0665;AA=T|||;VT=SNP
6	32685341	rs9275646	C	T	100	PASS	AC=744;AF=0.148562;AN=5008;NS=2504;DP=20550;EAS_AF=0.1071;AMR_AF=0.1398;AFR_AF=0.1316;EUR_AF=0.1173;SAS_AF=0.2526;AA=C|||;VT=SNP
6	32685371	rs3998153	G	C	100	PASS	AC=3197;AF=0.638379;AN=5008;NS=2504;DP=21032;EAS_AF=0.7917;AMR_AF=0.647;AFR_AF=0.5061;EUR_AF=0.6541;SAS_AF=0.637;AA=C|||;VT=SNP
6	32685380	rs3998154	G	A	100	PASS	AC=2207;AF=0.440695;AN=5008;NS=2504;DP=20630;EAS_AF=0.619;AMR_AF=0.4899;AFR_AF=0.1929;EUR_AF=0.4751;SAS_AF=0.5215;AA=G|||;VT=SNP
6	32685426	rs3104395	G	A	100	PASS	AC=781;AF=0.15595;AN=5008;NS=2504;DP=20560;EAS_AF=0.1071;AMR_AF=0.1441;AFR_AF=0.146;EUR_AF=0.1312;SAS_AF=0.2536;AA=A|||;VT=SNP
6	32685456	rs3129733	A	G	100	PASS	AC=834;AF=0.166534;AN=5008;NS=2504;DP=20482;EAS_AF=0.1071;AMR_AF=0.1715;AFR_AF=0.1467;EUR_AF=0.159;SAS_AF=0.2587;AA=G|||;VT=SNP
6	32685503	rs3129734	C	T	100	PASS	AC=784;AF=0.15655;AN=5008;NS=2504;DP=21665;EAS_AF=0.1071;AMR_AF=0.1671;AFR_AF=0.121;EUR_AF=0.1461;SAS_AF=0.2587;AA=T|||;VT=SNP
6	32685550	rs3916765	G	A	100	PASS	AC=379;AF=0.0756789;AN=5008;NS=2504;DP=22404;EAS_AF=0.0843;AMR_AF=0.147;AFR_AF=0.0068;EUR_AF=0.1163;SAS_AF=0.0675;AA=G|||;VT=SNP
6	32685648	rs3129735	C	T	100	PASS	AC=782;AF=0.15615;AN=5008;NS=2504;DP=21605;EAS_AF=0.1052;AMR_AF=0.1671;AFR_AF=0.1203;EUR_AF=0.1461;SAS_AF=0.2597;AA=C|||;VT=SNP
6	32685652	rs3104396	G	A	100	PASS	AC=3954;AF=0.789537;AN=5008;NS=2504;DP=21371;EAS_AF=0.869;AMR_AF=0.768;AFR_AF=0.6664;EUR_AF=0.7843;SAS_AF=0.8947;AA=A|||;VT=SNP
6	32685673	rs3104397	G	A	100	PASS	AC=781;AF=0.15595;AN=5008;NS=2504;DP=20762;EAS_AF=0.1052;AMR_AF=0.1686;AFR_AF=0.1203;EUR_AF=0.1461;SAS_AF=0.2577;AA=G|||;VT=SNP
6	32685680	rs12204919	G	T	100	PASS	AC=54;AF=0.0107827;AN=5008;NS=2504;DP=20261;EAS_AF=0.0159;AMR_AF=0.0043;AFR_AF=0.0023;EUR_AF=0.0199;SAS_AF=0.0123;AA=G|||;VT=SNP
6	32685685	rs3104398	G	A	100	PASS	AC=728;AF=0.145367;AN=5008;NS=2504;DP=20369;EAS_AF=0.1052;AMR_AF=0.1412;AFR_AF=0.1195;EUR_AF=0.1183;SAS_AF=0.2526;AA=G|||;VT=SNP
6	32685822	rs9275652	G	C	100	PASS	AC=991;AF=0.197883;AN=5008;NS=2504;DP=19736;EAS_AF=0.1339;AMR_AF=0.1369;AFR_AF=0.3419;EUR_AF=0.1899;SAS_AF=0.1207;AA=G|||;VT=SNP
6	32685865	rs9275653	G	A	100	PASS	AC=3118;AF=0.622604;AN=5008;NS=2504;DP=20687;EAS_AF=0.7619;AMR_AF=0.5994;AFR_AF=0.5098;EUR_AF=0.6372;SAS_AF=0.6329;AA=A|||;VT=SNP
6	32685894	rs12181270	G	C	100	PASS	AC=2125;AF=0.424321;AN=5008;NS=2504;DP=21748;EAS_AF=0.629;AMR_AF=0.464;AFR_AF=0.1672;EUR_AF=0.4483;SAS_AF=0.5082;AA=G|||;VT=SNP
6	32685911	rs3104399	T	A	100	PASS	AC=4265;AF=0.851637;AN=5008;NS=2504;DP=21793;EAS_AF=0.9107;AMR_AF=0.8112;AFR_AF=0.8268;EUR_AF=0.7932;SAS_AF=0.9131;AA=A|||;VT=SNP
6	32685918	rs9275655	A	G	100	PASS	AC=991;AF=0.197883;AN=5008;NS=2504;DP=21932;EAS_AF=0.1339;AMR_AF=0.1369;AFR_AF=0.3419;EUR_AF=0.1899;SAS_AF=0.1207;AA=A|||;VT=SNP
6	32685953	rs3129736	C	T	100	PASS	AC=3903;AF=0.779353;AN=5008;NS=2504;DP=21128;EAS_AF=0.869;AMR_AF=0.768;AFR_AF=0.6301;EUR_AF=0.7843;SAS_AF=0.8916;AA=T|||;VT=SNP
6	32685967	rs9275657	G	A	100	PASS	AC=989;AF=0.197484;AN=5008;NS=2504;DP=20379;EAS_AF=0.1339;AMR_AF=0.1369;AFR_AF=0.3404;EUR_AF=0.1899;SAS_AF=0.1207;AA=G|||;VT=SNP
6	32685999	rs12183091	A	T	100	PASS	AC=2130;AF=0.425319;AN=5008;NS=2504;DP=18701;EAS_AF=0.629;AMR_AF=0.464;AFR_AF=0.1694;EUR_AF=0.4483;SAS_AF=0.5102;AA=A|||;VT=SNP
6	32686084	rs12177980	G	A	100	PASS	AC=2127;AF=0.42472;AN=5008;NS=2504;DP=817;EAS_AF=0.629;AMR_AF=0.464;AFR_AF=0.1672;EUR_AF=0.4483;SAS_AF=0.5102;AA=G|||;VT=SNP
6	32686196	rs9275660	C	A	100	PASS	AC=991;AF=0.197883;AN=5008;NS=2504;DP=19082;EAS_AF=0.1339;AMR_AF=0.1369;AFR_AF=0.3419;EUR_AF=0.1899;SAS_AF=0.1207;AA=C|||;VT=SNP
6	32686248	rs9275661	T	C	100	PASS	AC=990;AF=0.197684;AN=5008;NS=2504;DP=19623;EAS_AF=0.1339;AMR_AF=0.1369;AFR_AF=0.3411;EUR_AF=0.1899;SAS_AF=0.1207;AA=T|||;VT=SNP
6	32686264	rs13195585	A	G	100	PASS	AC=2131;AF=0.425519;AN=5008;NS=2504;DP=19164;EAS_AF=0.628;AMR_AF=0.4654;AFR_AF=0.1672;EUR_AF=0.4513;SAS_AF=0.5112;AA=A|||;VT=SNP
6	32686317	rs3129737	A	G	100	PASS	AC=784;AF=0.15655;AN=5008;NS=2504;DP=18612;EAS_AF=0.1062;AMR_AF=0.1671;AFR_AF=0.1218;EUR_AF=0.1451;SAS_AF=0.2597;AA=A|||;VT=SNP
6	32686324	rs12205281	T	G	100	PASS	AC=2129;AF=0.42512;AN=5008;NS=2504;DP=18464;EAS_AF=0.629;AMR_AF=0.464;AFR_AF=0.1664;EUR_AF=0.4503;SAS_AF=0.5112;AA=T|||;VT=SNP
6	32686380	rs9275663	C	G	100	PASS	AC=991;AF=0.197883;AN=5008;NS=2504;DP=17826;EAS_AF=0.1339;AMR_AF=0.1369;AFR_AF=0.3419;EUR_AF=0.1889;SAS_AF=0.1217;AA=c|||;VT=SNP
6	32686468	rs78618097	C	T	100	PASS	AC=2117;AF=0.422724;AN=5008;NS=2504;DP=14470;EAS_AF=0.6339;AMR_AF=0.4539;AFR_AF=0.1626;EUR_AF=0.4493;SAS_AF=0.5072;AA=c|||;VT=SNP
6	32686525	rs28380312	A	G	100	PASS	AC=2113;AF=0.421925;AN=5008;NS=2504;DP=16534;EAS_AF=0.629;AMR_AF=0.4568;AFR_AF=0.1634;EUR_AF=0.4483;SAS_AF=0.5061;AA=A|||;VT=SNP
6	32686591	rs3129738	C	T	100	PASS	AC=623;AF=0.124401;AN=5008;NS=2504;DP=18806;EAS_AF=0.0704;AMR_AF=0.1585;AFR_AF=0.1218;EUR_AF=0.1441;SAS_AF=0.1391;AA=C|||;VT=SNP
6	32686806	rs9275674	C	T	100	PASS	AC=990;AF=0.197684;AN=5008;NS=2504;DP=16571;EAS_AF=0.1339;AMR_AF=0.1369;AFR_AF=0.3411;EUR_AF=0.1899;SAS_AF=0.1207;AA=C|||;VT=SNP
6	32686921	rs3129740	G	A	100	PASS	AC=3904;AF=0.779553;AN=5008;NS=2504;DP=16328;EAS_AF=0.869;AMR_AF=0.768;AFR_AF=0.6301;EUR_AF=0.7843;SAS_AF=0.8926;AA=A|||;VT=SNP
6	32686984	rs28772320	A	C	100	PASS	AC=2127;AF=0.42472;AN=5008;NS=2504;DP=15930;EAS_AF=0.629;AMR_AF=0.464;AFR_AF=0.1672;EUR_AF=0.4483;SAS_AF=0.5102;AA=A|||;VT=SNP
6	32687012	rs17428118	G	A	100	PASS	AC=2126;AF=0.424521;AN=5008;NS=2504;DP=16100;EAS_AF=0.629;AMR_AF=0.464;AFR_AF=0.1672;EUR_AF=0.4473;SAS_AF=0.5102;AA=G|||;VT=SNP
6	32687057	rs28772322	G	C	100	PASS	AC=2126;AF=0.424521;AN=5008;NS=2504;DP=16124;EAS_AF=0.629;AMR_AF=0.464;AFR_AF=0.1672;EUR_AF=0.4473;SAS_AF=0.5102;AA=G|||;VT=SNP
6	32687081	rs114121446	A	G	100	PASS	AC=202;AF=0.0403355;AN=5008;NS=2504;DP=15695;EAS_AF=0.0357;AMR_AF=0.0231;AFR_AF=0.0008;EUR_AF=0.0288;SAS_AF=0.1227;AA=A|||;VT=SNP
6	32687102	rs3129741	G	A	100	PASS	AC=4267;AF=0.852037;AN=5008;NS=2504;DP=14101;EAS_AF=0.9107;AMR_AF=0.8112;AFR_AF=0.8268;EUR_AF=0.7932;SAS_AF=0.9151;AA=A|||;VT=SNP
6	32687212	rs3129743	A	G	100	PASS	AC=785;AF=0.156749;AN=5008;NS=2504;DP=12955;EAS_AF=0.1062;AMR_AF=0.1671;AFR_AF=0.1218;EUR_AF=0.1461;SAS_AF=0.2597;AA=A|||;VT=SNP
6	32687218	rs9275680	C	T	100	PASS	AC=1018;AF=0.203275;AN=5008;NS=2504;DP=13223;EAS_AF=0.1409;AMR_AF=0.1412;AFR_AF=0.3457;EUR_AF=0.1958;SAS_AF=0.1268;AA=C|||;VT=SNP
6	32687294	rs3129744	G	T	100	PASS	AC=3904;AF=0.779553;AN=5008;NS=2504;DP=15835;EAS_AF=0.869;AMR_AF=0.768;AFR_AF=0.6301;EUR_AF=0.7843;SAS_AF=0.8926;AA=T|||;VT=SNP
6	32687297	rs9275682	A	G	100	PASS	AC=997;AF=0.199081;AN=5008;NS=2504;DP=16024;EAS_AF=0.1409;AMR_AF=0.1369;AFR_AF=0.3411;EUR_AF=0.1899;SAS_AF=0.1207;AA=A|||;VT=SNP
6	32687319	rs28557364	T	C	100	PASS	AC=241;AF=0.048123;AN=5008;NS=2504;DP=16897;EAS_AF=0.0109;AMR_AF=0.0159;AFR_AF=0.1528;EUR_AF=0.007;SAS_AF=0.0102;AA=T|||;VT=SNP
6	32687329	rs9275683	G	A	100	PASS	AC=2906;AF=0.580272;AN=5008;NS=2504;DP=17101;EAS_AF=0.7282;AMR_AF=0.6311;AFR_AF=0.289;EUR_AF=0.5944;SAS_AF=0.771;AA=A|||;VT=SNP
6	32687358	rs3104401	A	G	100	PASS	AC=786;AF=0.156949;AN=5008;NS=2504;DP=16677;EAS_AF=0.1062;AMR_AF=0.1671;AFR_AF=0.1218;EUR_AF=0.1461;SAS_AF=0.2607;AA=A|||;VT=SNP
6	32687421	rs9469224	T	C	100	PASS	AC=2120;AF=0.423323;AN=5008;NS=2504;DP=14166;EAS_AF=0.622;AMR_AF=0.464;AFR_AF=0.1672;EUR_AF=0.4483;SAS_AF=0.5102;AA=T|||;VT=SNP
6	32687435	rs9469225	A	T	100	PASS	AC=799;AF=0.159545;AN=5008;NS=2504;DP=12515;EAS_AF=0.1101;AMR_AF=0.17;AFR_AF=0.1233;EUR_AF=0.1501;SAS_AF=0.2618;AA=a|||;VT=SNP
6	32687570	rs9275686	G	A	100	PASS	AC=997;AF=0.199081;AN=5008;NS=2504;DP=16624;EAS_AF=0.1409;AMR_AF=0.1369;AFR_AF=0.3411;EUR_AF=0.1899;SAS_AF=0.1207;AA=G|||;VT=SNP
6	32687588	rs3129746	C	A	100	PASS	AC=3903;AF=0.779353;AN=5008;NS=2504;DP=17163;EAS_AF=0.869;AMR_AF=0.768;AFR_AF=0.6301;EUR_AF=0.7843;SAS_AF=0.8916;AA=A|||;VT=SNP
6	32687668	rs9275688	A	T	100	PASS	AC=3908;AF=0.780351;AN=5008;NS=2504;DP=17841;EAS_AF=0.87;AMR_AF=0.7695;AFR_AF=0.6309;EUR_AF=0.7853;SAS_AF=0.8926;AA=T|||;VT=SNP
6	32687689	rs9275689	G	A	100	PASS	AC=3906;AF=0.779952;AN=5008;NS=2504;DP=18179;EAS_AF=0.87;AMR_AF=0.768;AFR_AF=0.6309;EUR_AF=0.7843;SAS_AF=0.8926;AA=A|||;VT=SNP
6	32687720	rs9275690	G	A	100	PASS	AC=998;AF=0.199281;AN=5008;NS=2504;DP=18550;EAS_AF=0.1409;AMR_AF=0.1369;AFR_AF=0.3419;EUR_AF=0.1899;SAS_AF=0.1207;AA=G|||;VT=SNP
6	32687724	rs9275691	A	G	100	PASS	AC=786;AF=0.156949;AN=5008;NS=2504;DP=18703;EAS_AF=0.1062;AMR_AF=0.1671;AFR_AF=0.1218;EUR_AF=0.1461;SAS_AF=0.2607;AA=A|||;VT=SNP
6	32687766	rs9275692	A	T	100	PASS	AC=786;AF=0.156949;AN=5008;NS=2504;DP=18898;EAS_AF=0.1062;AMR_AF=0.1671;AFR_AF=0.1218;EUR_AF=0.1461;SAS_AF=0.2607;AA=A|||;VT=SNP
6	32687866	rs9275693	A	C	100	PASS	AC=3910;AF=0.780751;AN=5008;NS=2504;DP=13693;EAS_AF=0.874;AMR_AF=0.7695;AFR_AF=0.6331;EUR_AF=0.7783;SAS_AF=0.8947;AA=C|||;VT=SNP
6	32687880	rs9469227	G	T	100	PASS	AC=2094;AF=0.418131;AN=5008;NS=2504;DP=13380;EAS_AF=0.62;AMR_AF=0.4625;AFR_AF=0.1634;EUR_AF=0.4394;SAS_AF=0.501;AA=G|||;VT=SNP
6	32687890	rs9469228	A	G	100	PASS	AC=2095;AF=0.418331;AN=5008;NS=2504;DP=13671;EAS_AF=0.621;AMR_AF=0.4625;AFR_AF=0.1634;EUR_AF=0.4394;SAS_AF=0.501;AA=A|||;VT=SNP
6	32687904	rs9275696	A	G	100	PASS	AC=1008;AF=0.201278;AN=5008;NS=2504;DP=14268;EAS_AF=0.1429;AMR_AF=0.1383;AFR_AF=0.3449;EUR_AF=0.1899;SAS_AF=0.1237;AA=A|||;VT=SNP
6	32687960	rs9275697	A	T	100	PASS	AC=4269;AF=0.852436;AN=5008;NS=2504;DP=15872;EAS_AF=0.9107;AMR_AF=0.8112;AFR_AF=0.8283;EUR_AF=0.7932;SAS_AF=0.9151;AA=T|||;VT=SNP
6	32687973	rs9275698	A	G	100	PASS	AC=1788;AF=0.357029;AN=5008;NS=2504;DP=16434;EAS_AF=0.247;AMR_AF=0.3055;AFR_AF=0.4652;EUR_AF=0.336;SAS_AF=0.3824;AA=a|||;VT=SNP
6	32688021	rs9275699	T	G	100	PASS	AC=1001;AF=0.19988;AN=5008;NS=2504;DP=16891;EAS_AF=0.1409;AMR_AF=0.1369;AFR_AF=0.3434;EUR_AF=0.1899;SAS_AF=0.1217;AA=T|||;VT=SNP
6	32688055	rs9275700	G	T	100	PASS	AC=3907;AF=0.780152;AN=5008;NS=2504;DP=16637;EAS_AF=0.8681;AMR_AF=0.7666;AFR_AF=0.6331;EUR_AF=0.7853;SAS_AF=0.8926;AA=g|||;VT=SNP
6	32688060	rs9275701	T	C	100	PASS	AC=3907;AF=0.780152;AN=5008;NS=2504;DP=16532;EAS_AF=0.8681;AMR_AF=0.7666;AFR_AF=0.6331;EUR_AF=0.7853;SAS_AF=0.8926;AA=t|||;VT=SNP
6	32688100	rs9275702	G	T	100	PASS	AC=999;AF=0.199481;AN=5008;NS=2504;DP=16616;EAS_AF=0.1419;AMR_AF=0.1369;AFR_AF=0.3419;EUR_AF=0.1899;SAS_AF=0.1207;AA=G|||;VT=SNP
6	32688123	rs9275703	C	T	100	PASS	AC=3901;AF=0.778954;AN=5008;NS=2504;DP=16773;EAS_AF=0.869;AMR_AF=0.7666;AFR_AF=0.6286;EUR_AF=0.7843;SAS_AF=0.8926;AA=c|||;VT=SNP
6	32688133	rs9275704	C	G	100	PASS	AC=621;AF=0.124002;AN=5008;NS=2504;DP=17128;EAS_AF=0.0704;AMR_AF=0.1571;AFR_AF=0.121;EUR_AF=0.1441;SAS_AF=0.1391;AA=C|||;VT=SNP
6	32688232	rs9469230	G	A	100	PASS	AC=2051;AF=0.409545;AN=5008;NS=2504;DP=13524;EAS_AF=0.5992;AMR_AF=0.4524;AFR_AF=0.1566;EUR_AF=0.4354;SAS_AF=0.499;AA=G|||;VT=SNP
6	32688288	rs9275715	G	A	100	PASS	AC=785;AF=0.156749;AN=5008;NS=2504;DP=16106;EAS_AF=0.1062;AMR_AF=0.1671;AFR_AF=0.1218;EUR_AF=0.1451;SAS_AF=0.2607;AA=G|||;VT=SNP
6	32688302	rs9275716	T	C	100	PASS	AC=3849;AF=0.76857;AN=5008;NS=2504;DP=16674;EAS_AF=0.869;AMR_AF=0.7594;AFR_AF=0.5953;EUR_AF=0.7843;SAS_AF=0.8896;AA=C|||;VT=SNP
6	32688313	rs9469232	G	A	100	PASS	AC=2114;AF=0.422125;AN=5008;NS=2504;DP=17627;EAS_AF=0.621;AMR_AF=0.4625;AFR_AF=0.1657;EUR_AF=0.4483;SAS_AF=0.5082;AA=G|||;VT=SNP
6	32688343	rs9275717	A	C	100	PASS	AC=3899;AF=0.778554;AN=5008;NS=2504;DP=18608;EAS_AF=0.87;AMR_AF=0.7651;AFR_AF=0.6286;EUR_AF=0.7843;SAS_AF=0.8906;AA=C|||;VT=SNP
6	32688432	rs9275720	T	C	100	PASS	AC=3668;AF=0.732428;AN=5008;NS=2504;DP=11238;EAS_AF=0.8224;AMR_AF=0.7435;AFR_AF=0.6127;EUR_AF=0.7634;SAS_AF=0.7618;AA=t|||;VT=SNP
6	32688435	rs9275722	C	T	100	PASS	AC=3835;AF=0.765775;AN=5008;NS=2504;DP=11588;EAS_AF=0.8581;AMR_AF=0.7536;AFR_AF=0.615;EUR_AF=0.7654;SAS_AF=0.8834;AA=T|||;VT=SNP
6	32688483	rs9275723	C	A	100	PASS	AC=1001;AF=0.19988;AN=5008;NS=2504;DP=18220;EAS_AF=0.1419;AMR_AF=0.1369;AFR_AF=0.3411;EUR_AF=0.1918;SAS_AF=0.1217;AA=c|||;VT=SNP
6	32688539	rs9275726	G	T	100	PASS	AC=690;AF=0.13778;AN=5008;NS=2504;DP=17086;EAS_AF=0.0704;AMR_AF=0.1599;AFR_AF=0.1604;EUR_AF=0.1581;SAS_AF=0.1401;AA=G|||;VT=SNP
6	32688638	rs9275728	T	C	100	PASS	AC=998;AF=0.199281;AN=5008;NS=2504;DP=16447;EAS_AF=0.1419;AMR_AF=0.1369;AFR_AF=0.3404;EUR_AF=0.1909;SAS_AF=0.1207;AA=T|||;VT=SNP
6	32688660	rs12197345	A	G	100	PASS	AC=53;AF=0.0105831;AN=5008;NS=2504;DP=17053;EAS_AF=0.0159;AMR_AF=0.0043;AFR_AF=0.0015;EUR_AF=0.0199;SAS_AF=0.0123;AA=A|||;VT=SNP
6	32688728	rs9275729	C	T	100	PASS	AC=3890;AF=0.776757;AN=5008;NS=2504;DP=15191;EAS_AF=0.8681;AMR_AF=0.7637;AFR_AF=0.6263;EUR_AF=0.7813;SAS_AF=0.8906;AA=T|||;VT=SNP
6	32688730	rs9275730	A	C	100	PASS	AC=3890;AF=0.776757;AN=5008;NS=2504;DP=15392;EAS_AF=0.8681;AMR_AF=0.7637;AFR_AF=0.6263;EUR_AF=0.7813;SAS_AF=0.8906;AA=C|||;VT=SNP
6	32688779	rs9275733	A	G	100	PASS	AC=780;AF=0.155751;AN=5008;NS=2504;DP=16542;EAS_AF=0.1071;AMR_AF=0.1643;AFR_AF=0.1188;EUR_AF=0.1441;SAS_AF=0.2618;AA=A|||;VT=SNP
6	32688783	rs9275734	G	A	100	PASS	AC=780;AF=0.155751;AN=5008;NS=2504;DP=16401;EAS_AF=0.1071;AMR_AF=0.1643;AFR_AF=0.1188;EUR_AF=0.1441;SAS_AF=0.2618;AA=G|||;VT=SNP
6	32688804	rs9275737	C	T	100	PASS	AC=3886;AF=0.775958;AN=5008;NS=2504;DP=15294;EAS_AF=0.8661;AMR_AF=0.7637;AFR_AF=0.6256;EUR_AF=0.7823;SAS_AF=0.8885;AA=T|||;VT=SNP
6	32688839	rs9275738	C	T	100	PASS	AC=985;AF=0.196685;AN=5008;NS=2504;DP=13256;EAS_AF=0.1419;AMR_AF=0.1354;AFR_AF=0.3328;EUR_AF=0.1889;SAS_AF=0.1207;AA=C|||;VT=SNP
6	32688857	rs9275739	G	T	100	PASS	AC=3865;AF=0.771765;AN=5008;NS=2504;DP=11606;EAS_AF=0.8661;AMR_AF=0.7594;AFR_AF=0.6157;EUR_AF=0.7773;SAS_AF=0.8885;AA=g|||;VT=SNP
6	32688925	rs9275743	C	T	100	PASS	AC=3876;AF=0.773962;AN=5008;NS=2504;DP=14363;EAS_AF=0.869;AMR_AF=0.7579;AFR_AF=0.6195;EUR_AF=0.7803;SAS_AF=0.8896;AA=T|||;VT=SNP
6	32689013	rs9275744	T	G	100	PASS	AC=3830;AF=0.764776;AN=5008;NS=2504;DP=11852;EAS_AF=0.8651;AMR_AF=0.7464;AFR_AF=0.6074;EUR_AF=0.7704;SAS_AF=0.8814;AA=G|||;VT=SNP
6	32689067	rs9469237	T	C	100	PASS	AC=2121;AF=0.423522;AN=5008;NS=2504;DP=10464;EAS_AF=0.622;AMR_AF=0.464;AFR_AF=0.1672;EUR_AF=0.4483;SAS_AF=0.5112;AA=T|||;VT=SNP
6	32689122	rs9275753	C	T	100	PASS	AC=3865;AF=0.771765;AN=5008;NS=2504;DP=12716;EAS_AF=0.87;AMR_AF=0.7565;AFR_AF=0.6165;EUR_AF=0.7763;SAS_AF=0.8865;AA=T|||;VT=SNP
6	32689146	rs9275754	C	G	100	PASS	AC=3872;AF=0.773163;AN=5008;NS=2504;DP=13316;EAS_AF=0.87;AMR_AF=0.7608;AFR_AF=0.6195;EUR_AF=0.7783;SAS_AF=0.8845;AA=G|||;VT=SNP
6	32689200	rs9275759	A	C	100	PASS	AC=3872;AF=0.773163;AN=5008;NS=2504;DP=15430;EAS_AF=0.87;AMR_AF=0.7622;AFR_AF=0.6195;EUR_AF=0.7783;SAS_AF=0.8834;AA=C|||;VT=SNP
6	32689289	rs9275764	C	T	100	PASS	AC=993;AF=0.198283;AN=5008;NS=2504;DP=16372;EAS_AF=0.1409;AMR_AF=0.1369;AFR_AF=0.3381;EUR_AF=0.1899;SAS_AF=0.1207;AA=c|||;VT=SNP
6	32689324	rs9275765	A	T	100	PASS	AC=3894;AF=0.777556;AN=5008;NS=2504;DP=14775;EAS_AF=0.8681;AMR_AF=0.7651;AFR_AF=0.6271;EUR_AF=0.7843;SAS_AF=0.8896;AA=T|||;VT=SNP
6	32689362	rs9275766	A	G	100	PASS	AC=363;AF=0.072484;AN=5008;NS=2504;DP=12106;EAS_AF=0.0357;AMR_AF=0.1124;AFR_AF=0.0779;EUR_AF=0.0825;SAS_AF=0.0644;AA=A|||;VT=SNP
6	32689414	rs9275767	A	G	100	PASS	AC=3880;AF=0.77476;AN=5008;NS=2504;DP=11515;EAS_AF=0.869;AMR_AF=0.7622;AFR_AF=0.621;EUR_AF=0.7803;SAS_AF=0.8885;AA=G|||;VT=SNP
6	32689432	rs9275770	G	A	100	PASS	AC=973;AF=0.194289;AN=5008;NS=2504;DP=12753;EAS_AF=0.1349;AMR_AF=0.134;AFR_AF=0.3321;EUR_AF=0.1859;SAS_AF=0.1207;AA=A|||;VT=SNP
6	32689450	rs9275771	T	C	100	PASS	AC=3881;AF=0.77496;AN=5008;NS=2504;DP=14492;EAS_AF=0.869;AMR_AF=0.7637;AFR_AF=0.6203;EUR_AF=0.7803;SAS_AF=0.8896;AA=C|||;VT=SNP
6	32689503	rs9275772	T	C	100	PASS	AC=3900;AF=0.778754;AN=5008;NS=2504;DP=17520;EAS_AF=0.869;AMR_AF=0.7666;AFR_AF=0.6293;EUR_AF=0.7843;SAS_AF=0.8906;AA=C|||;VT=SNP
6	32689529	rs9461799	T	C	100	PASS	AC=2121;AF=0.423522;AN=5008;NS=2504;DP=18469;EAS_AF=0.622;AMR_AF=0.464;AFR_AF=0.1672;EUR_AF=0.4483;SAS_AF=0.5112;AA=T|||;VT=SNP
6	32689622	rs9275773	G	A	100	PASS	AC=3900;AF=0.778754;AN=5008;NS=2504;DP=19787;EAS_AF=0.8681;AMR_AF=0.7666;AFR_AF=0.6301;EUR_AF=0.7843;SAS_AF=0.8906;AA=A|||;VT=SNP
6	32689668	rs9275774	G	C	100	PASS	AC=3900;AF=0.778754;AN=5008;NS=2504;DP=17836;EAS_AF=0.8681;AMR_AF=0.7666;AFR_AF=0.6301;EUR_AF=0.7843;SAS_AF=0.8906;AA=C|||;VT=SNP
6	32689687	rs9275775	T	C	100	PASS	AC=3900;AF=0.778754;AN=5008;NS=2504;DP=16728;EAS_AF=0.8681;AMR_AF=0.7666;AFR_AF=0.6301;EUR_AF=0.7843;SAS_AF=0.8906;AA=t|||;VT=SNP
6	32689812	rs9275783	C	T	100	PASS	AC=3849;AF=0.76857;AN=5008;NS=2504;DP=13542;EAS_AF=0.8631;AMR_AF=0.7536;AFR_AF=0.6127;EUR_AF=0.7793;SAS_AF=0.8814;AA=T|||;VT=SNP
6	32689834	rs9275784	C	G	100	PASS	AC=3902;AF=0.779153;AN=5008;NS=2504;DP=13537;EAS_AF=0.869;AMR_AF=0.7666;AFR_AF=0.6301;EUR_AF=0.7843;SAS_AF=0.8916;AA=c|||;VT=SNP
6	32689865	rs9275785	G	C	100	PASS	AC=3878;AF=0.774361;AN=5008;NS=2504;DP=14366;EAS_AF=0.8671;AMR_AF=0.7666;AFR_AF=0.621;EUR_AF=0.7803;SAS_AF=0.8855;AA=g|||;VT=SNP
6	32689946	rs9275792	G	A	100	PASS	AC=970;AF=0.19369;AN=5008;NS=2504;DP=15686;EAS_AF=0.1379;AMR_AF=0.1369;AFR_AF=0.3306;EUR_AF=0.1829;SAS_AF=0.1176;AA=G|||;VT=SNP
6	32690001	rs9469240	C	T	100	PASS	AC=2123;AF=0.423922;AN=5008;NS=2504;DP=17463;EAS_AF=0.623;AMR_AF=0.4625;AFR_AF=0.1672;EUR_AF=0.4473;SAS_AF=0.5143;AA=C|||;VT=SNP
6	32690027	rs9275793	G	A	100	PASS	AC=3903;AF=0.779353;AN=5008;NS=2504;DP=17353;EAS_AF=0.869;AMR_AF=0.768;AFR_AF=0.6301;EUR_AF=0.7843;SAS_AF=0.8916;AA=A|||;VT=SNP
6	32690153	rs9275798	G	A	100	PASS	AC=3898;AF=0.778355;AN=5008;NS=2504;DP=16403;EAS_AF=0.869;AMR_AF=0.7695;AFR_AF=0.6286;EUR_AF=0.7823;SAS_AF=0.8896;AA=A|||;VT=SNP
6	32690157	rs9275799	A	G	100	PASS	AC=622;AF=0.124201;AN=5008;NS=2504;DP=16303;EAS_AF=0.0704;AMR_AF=0.1571;AFR_AF=0.1218;EUR_AF=0.1441;SAS_AF=0.1391;AA=A|||;VT=SNP
6	32690197	rs9275800	T	C	100	PASS	AC=3880;AF=0.77476;AN=5008;NS=2504;DP=14539;EAS_AF=0.8661;AMR_AF=0.7637;AFR_AF=0.6225;EUR_AF=0.7813;SAS_AF=0.8875;AA=C|||;VT=SNP
6	32690208	rs9275801	T	C	100	PASS	AC=3878;AF=0.774361;AN=5008;NS=2504;DP=14237;EAS_AF=0.8661;AMR_AF=0.7637;AFR_AF=0.621;EUR_AF=0.7813;SAS_AF=0.8875;AA=C|||;VT=SNP
6	32690251	rs9275802	C	A	100	PASS	AC=3864;AF=0.771565;AN=5008;NS=2504;DP=12086;EAS_AF=0.8661;AMR_AF=0.7622;AFR_AF=0.615;EUR_AF=0.7773;SAS_AF=0.8865;AA=A|||;VT=SNP
6	32690380	rs9275811	C	A	100	PASS	AC=3850;AF=0.76877;AN=5008;NS=2504;DP=11987;EAS_AF=0.8671;AMR_AF=0.7637;AFR_AF=0.6112;EUR_AF=0.7714;SAS_AF=0.8814;AA=c|||;VT=SNP
6	32690492	rs9275817	G	C	100	PASS	AC=3847;AF=0.768171;AN=5008;NS=2504;DP=11334;EAS_AF=0.8661;AMR_AF=0.7579;AFR_AF=0.6059;EUR_AF=0.7793;SAS_AF=0.8824;AA=C|||;VT=SNP
6	32690671	rs9275825	C	T	100	PASS	AC=3734;AF=0.745607;AN=5008;NS=2504;DP=9151;EAS_AF=0.8611;AMR_AF=0.7363;AFR_AF=0.5545;EUR_AF=0.7614;SAS_AF=0.8753;AA=T|||;VT=SNP
6	32690713	rs9275826	A	G	100	PASS	AC=3903;AF=0.779353;AN=5008;NS=2504;DP=10738;EAS_AF=0.869;AMR_AF=0.768;AFR_AF=0.6301;EUR_AF=0.7843;SAS_AF=0.8916;AA=a|||;VT=SNP
6	32690740	rs9275828	C	T	100	PASS	AC=776;AF=0.154952;AN=5008;NS=2504;DP=12010;EAS_AF=0.1052;AMR_AF=0.1671;AFR_AF=0.1165;EUR_AF=0.1441;SAS_AF=0.2607;AA=C|||;VT=SNP
6	32690784	rs9275829	T	C	100	PASS	AC=957;AF=0.191094;AN=5008;NS=2504;DP=11856;EAS_AF=0.1389;AMR_AF=0.1311;AFR_AF=0.3185;EUR_AF=0.1879;SAS_AF=0.1186;AA=T|||;VT=SNP
6	32690838	rs9275833	G	T	100	PASS	AC=3824;AF=0.763578;AN=5008;NS=2504;DP=10040;EAS_AF=0.8651;AMR_AF=0.7522;AFR_AF=0.5923;EUR_AF=0.7763;SAS_AF=0.8855;AA=T|||;VT=SNP
6	32690945	rs113055714	A	C	100	PASS	AC=2082;AF=0.415735;AN=5008;NS=2504;DP=6582;EAS_AF=0.6151;AMR_AF=0.4524;AFR_AF=0.1604;EUR_AF=0.4394;SAS_AF=0.5051;AA=A|||;VT=SNP
6	32691103	rs79031448	G	A	100	PASS	AC=839;AF=0.167532;AN=5008;NS=2504;DP=11413;EAS_AF=0.1081;AMR_AF=0.1772;AFR_AF=0.1218;EUR_AF=0.1839;SAS_AF=0.2669;AA=G|||;VT=SNP
6	32691133	rs9275847	G	C	100	PASS	AC=2878;AF=0.574681;AN=5008;NS=2504;DP=10291;EAS_AF=0.7222;AMR_AF=0.6239;AFR_AF=0.2837;EUR_AF=0.5875;SAS_AF=0.7679;AA=g|||;VT=SNP
6	32691167	rs2894284	C	T	100	PASS	AC=2213;AF=0.441893;AN=5008;NS=2504;DP=8229;EAS_AF=0.7292;AMR_AF=0.4553;AFR_AF=0.1619;EUR_AF=0.4414;SAS_AF=0.5153;AA=C|||;VT=SNP
6	32691308	rs9275857	C	T	100	PASS	AC=3755;AF=0.7498;AN=5008;NS=2504;DP=13561;EAS_AF=0.755;AMR_AF=0.7594;AFR_AF=0.6263;EUR_AF=0.7753;SAS_AF=0.8783;AA=c|||;VT=SNP
6	32691344	rs2395241	T	C	100	PASS	AC=2106;AF=0.420527;AN=5008;NS=2504;DP=13960;EAS_AF=0.62;AMR_AF=0.4625;AFR_AF=0.1657;EUR_AF=0.4414;SAS_AF=0.5082;AA=T|||;VT=SNP
6	32691415	rs116706159	C	T	100	PASS	AC=252;AF=0.0503195;AN=5008;NS=2504;DP=11923;EAS_AF=0.0347;AMR_AF=0.0403;AFR_AF=0.0424;EUR_AF=0.0596;SAS_AF=0.0746;AA=C|||;VT=SNP
6	32691468	rs79173008	C	T	100	PASS	AC=2079;AF=0.415136;AN=5008;NS=2504;DP=11614;EAS_AF=0.6151;AMR_AF=0.451;AFR_AF=0.1611;EUR_AF=0.4384;SAS_AF=0.5031;AA=C|||;VT=SNP
6	32691568	rs9275874	C	T	100	PASS	AC=3794;AF=0.757588;AN=5008;NS=2504;DP=11965;EAS_AF=0.8601;AMR_AF=0.7291;AFR_AF=0.6006;EUR_AF=0.7654;SAS_AF=0.8763;AA=c|||;VT=SNP
6	32691601	rs76764455	G	A	100	PASS	AC=773;AF=0.154353;AN=5008;NS=2504;DP=13119;EAS_AF=0.1062;AMR_AF=0.1628;AFR_AF=0.1172;EUR_AF=0.1421;SAS_AF=0.2607;AA=g|||;VT=SNP
6	32691641	rs9275876	T	G	100	PASS	AC=3871;AF=0.772963;AN=5008;NS=2504;DP=13054;EAS_AF=0.869;AMR_AF=0.7579;AFR_AF=0.6188;EUR_AF=0.7803;SAS_AF=0.8855;AA=G|||;VT=SNP
6	32691709	rs763027	T	A	100	PASS	AC=2114;AF=0.422125;AN=5008;NS=2504;DP=17126;EAS_AF=0.622;AMR_AF=0.4625;AFR_AF=0.1664;EUR_AF=0.4473;SAS_AF=0.5072;AA=T|||;VT=SNP
6	32691740	rs2894285	G	T	100	PASS	AC=3895;AF=0.777756;AN=5008;NS=2504;DP=19407;EAS_AF=0.869;AMR_AF=0.768;AFR_AF=0.6271;EUR_AF=0.7843;SAS_AF=0.8875;AA=T|||;VT=SNP
6	32691745	rs763026	C	T	100	PASS	AC=995;AF=0.198682;AN=5008;NS=2504;DP=19930;EAS_AF=0.1409;AMR_AF=0.1369;AFR_AF=0.3411;EUR_AF=0.1899;SAS_AF=0.1186;AA=C|||;VT=SNP
6	32691766	rs9275882	A	G	100	PASS	AC=3900;AF=0.778754;AN=5008;NS=2504;DP=20406;EAS_AF=0.869;AMR_AF=0.7666;AFR_AF=0.6293;EUR_AF=0.7843;SAS_AF=0.8906;AA=G|||;VT=SNP
6	32691775	rs77393431	T	C	100	PASS	AC=785;AF=0.156749;AN=5008;NS=2504;DP=20568;EAS_AF=0.1062;AMR_AF=0.1671;AFR_AF=0.1218;EUR_AF=0.1451;SAS_AF=0.2607;AA=T|||;VT=SNP
6	32691886	rs9275885	A	G	100	PASS	AC=3888;AF=0.776358;AN=5008;NS=2504;DP=16951;EAS_AF=0.8661;AMR_AF=0.7651;AFR_AF=0.6256;EUR_AF=0.7813;SAS_AF=0.8906;AA=a|||;VT=SNP
6	32691937	rs763025	A	G	100	PASS	AC=999;AF=0.199481;AN=5008;NS=2504;DP=16771;EAS_AF=0.1409;AMR_AF=0.1369;AFR_AF=0.3419;EUR_AF=0.1909;SAS_AF=0.1207;AA=A|||;VT=SNP
6	32691944	rs763024	G	A	100	PASS	AC=2894;AF=0.577875;AN=5008;NS=2504;DP=17219;EAS_AF=0.7252;AMR_AF=0.6282;AFR_AF=0.2852;EUR_AF=0.5924;SAS_AF=0.771;AA=G|||;VT=SNP
6	32691999	rs9275894	A	C	100	PASS	AC=3902;AF=0.779153;AN=5008;NS=2504;DP=19087;EAS_AF=0.8681;AMR_AF=0.768;AFR_AF=0.6309;EUR_AF=0.7823;SAS_AF=0.8926;AA=C|||;VT=SNP
6	32692023	rs9275895	T	C	100	PASS	AC=3902;AF=0.779153;AN=5008;NS=2504;DP=19389;EAS_AF=0.869;AMR_AF=0.768;AFR_AF=0.6301;EUR_AF=0.7823;SAS_AF=0.8926;AA=t|||;VT=SNP
6	32692060	rs9275896	A	G	100	PASS	AC=3902;AF=0.779153;AN=5008;NS=2504;DP=18809;EAS_AF=0.869;AMR_AF=0.7666;AFR_AF=0.6301;EUR_AF=0.7833;SAS_AF=0.8926;AA=G|||;VT=SNP
6	32692062	rs9469244	C	T	100	PASS	AC=787;AF=0.157149;AN=5008;NS=2504;DP=18869;EAS_AF=0.1062;AMR_AF=0.1671;AFR_AF=0.1218;EUR_AF=0.1461;SAS_AF=0.2618;AA=C|||;VT=SNP
6	32692084	rs9469245	C	T	100	PASS	AC=2117;AF=0.422724;AN=5008;NS=2504;DP=18899;EAS_AF=0.622;AMR_AF=0.4611;AFR_AF=0.1664;EUR_AF=0.4473;SAS_AF=0.5112;AA=C|||;VT=SNP
6	32692094	rs9275899	T	A	100	PASS	AC=996;AF=0.198882;AN=5008;NS=2504;DP=18926;EAS_AF=0.1409;AMR_AF=0.1369;AFR_AF=0.3411;EUR_AF=0.1899;SAS_AF=0.1196;AA=T|||;VT=SNP
6	32692122	rs9275900	C	T	100	PASS	AC=4267;AF=0.852037;AN=5008;NS=2504;DP=18555;EAS_AF=0.9107;AMR_AF=0.8112;AFR_AF=0.8268;EUR_AF=0.7932;SAS_AF=0.9151;AA=T|||;VT=SNP
6	32692216	rs9275901	T	C	100	PASS	AC=3903;AF=0.779353;AN=5008;NS=2504;DP=19117;EAS_AF=0.869;AMR_AF=0.7666;AFR_AF=0.6309;EUR_AF=0.7843;SAS_AF=0.8916;AA=t|||;VT=SNP
6	32692227	rs9469246	T	G	100	PASS	AC=2283;AF=0.455871;AN=5008;NS=2504;DP=18627;EAS_AF=0.6577;AMR_AF=0.4741;AFR_AF=0.1672;EUR_AF=0.4503;SAS_AF=0.6309;AA=T|||;VT=SNP
6	32692238	rs9275902	T	G	100	PASS	AC=620;AF=0.123802;AN=5008;NS=2504;DP=18331;EAS_AF=0.0704;AMR_AF=0.1556;AFR_AF=0.121;EUR_AF=0.1441;SAS_AF=0.1391;AA=T|||;VT=SNP
6	32692311	rs2859066	A	C	100	PASS	AC=777;AF=0.155152;AN=5008;NS=2504;DP=16833;EAS_AF=0.1062;AMR_AF=0.1643;AFR_AF=0.1203;EUR_AF=0.1451;SAS_AF=0.2566;AA=A|||;VT=SNP
6	32692337	rs9275908	A	T	100	PASS	AC=3884;AF=0.775559;AN=5008;NS=2504;DP=16459;EAS_AF=0.8641;AMR_AF=0.7637;AFR_AF=0.6286;EUR_AF=0.7803;SAS_AF=0.8865;AA=a|||;VT=SNP
6	32692339	rs9275909	T	C	100	PASS	AC=3884;AF=0.775559;AN=5008;NS=2504;DP=17074;EAS_AF=0.8641;AMR_AF=0.7637;AFR_AF=0.6286;EUR_AF=0.7803;SAS_AF=0.8865;AA=t|||;VT=SNP
6	32692391	rs9275911	A	G	100	PASS	AC=1000;AF=0.199681;AN=5008;NS=2504;DP=17918;EAS_AF=0.1409;AMR_AF=0.1369;AFR_AF=0.3427;EUR_AF=0.1909;SAS_AF=0.1207;AA=A|||;VT=SNP
6	32692413	rs9275914	C	T	100	PASS	AC=3897;AF=0.778155;AN=5008;NS=2504;DP=18827;EAS_AF=0.8671;AMR_AF=0.768;AFR_AF=0.6293;EUR_AF=0.7823;SAS_AF=0.8906;AA=T|||;VT=SNP
6	32692493	rs9275915	G	C	100	PASS	AC=3900;AF=0.778754;AN=5008;NS=2504;DP=18848;EAS_AF=0.869;AMR_AF=0.768;AFR_AF=0.6293;EUR_AF=0.7843;SAS_AF=0.8896;AA=C|||;VT=SNP
6	32692553	rs9275917	C	A	100	PASS	AC=3896;AF=0.777955;AN=5008;NS=2504;DP=18470;EAS_AF=0.8671;AMR_AF=0.7637;AFR_AF=0.6301;EUR_AF=0.7843;SAS_AF=0.8896;AA=A|||;VT=SNP
6	32692580	rs9275918	T	C	100	PASS	AC=3891;AF=0.776957;AN=5008;NS=2504;DP=17817;EAS_AF=0.8671;AMR_AF=0.7608;AFR_AF=0.6293;EUR_AF=0.7833;SAS_AF=0.8885;AA=C|||;VT=SNP
6	32692587	rs9275919	T	C	100	PASS	AC=3891;AF=0.776957;AN=5008;NS=2504;DP=17233;EAS_AF=0.8671;AMR_AF=0.7608;AFR_AF=0.6293;EUR_AF=0.7833;SAS_AF=0.8885;AA=C|||;VT=SNP
6	32692617	rs9275921	T	C	100	PASS	AC=3899;AF=0.778554;AN=5008;NS=2504;DP=18045;EAS_AF=0.8681;AMR_AF=0.7651;AFR_AF=0.6286;EUR_AF=0.7863;SAS_AF=0.8906;AA=C|||;VT=SNP
6	32692688	rs9275922	C	T	100	PASS	AC=383;AF=0.0764776;AN=5008;NS=2504;DP=20186;EAS_AF=0.0179;AMR_AF=0.0706;AFR_AF=0.0401;EUR_AF=0.167;SAS_AF=0.0971;AA=C|||;VT=SNP
6	32692711	rs9275923	C	A	100	PASS	AC=3904;AF=0.779553;AN=5008;NS=2504;DP=20191;EAS_AF=0.869;AMR_AF=0.768;AFR_AF=0.6301;EUR_AF=0.7853;SAS_AF=0.8916;AA=A|||;VT=SNP
6	32692745	rs9275926	C	A	100	PASS	AC=3905;AF=0.779752;AN=5008;NS=2504;DP=20014;EAS_AF=0.869;AMR_AF=0.768;AFR_AF=0.6309;EUR_AF=0.7853;SAS_AF=0.8916;AA=c|||;VT=SNP
6	32692780	rs9275927	G	A	100	PASS	AC=623;AF=0.124401;AN=5008;NS=2504;DP=19482;EAS_AF=0.0704;AMR_AF=0.1571;AFR_AF=0.1225;EUR_AF=0.1441;SAS_AF=0.1391;AA=G|||;VT=SNP
6	32692782	rs9275928	C	T	100	PASS	AC=3903;AF=0.779353;AN=5008;NS=2504;DP=19544;EAS_AF=0.869;AMR_AF=0.7666;AFR_AF=0.6301;EUR_AF=0.7843;SAS_AF=0.8926;AA=T|||;VT=SNP
6	32692812	rs2859064	T	C	100	PASS	AC=2119;AF=0.423123;AN=5008;NS=2504;DP=18390;EAS_AF=0.622;AMR_AF=0.464;AFR_AF=0.1649;EUR_AF=0.4483;SAS_AF=0.5123;AA=T|||;VT=SNP
6	32692838	rs9275929	G	A	100	PASS	AC=3884;AF=0.775559;AN=5008;NS=2504;DP=16727;EAS_AF=0.8681;AMR_AF=0.7637;AFR_AF=0.6248;EUR_AF=0.7803;SAS_AF=0.8875;AA=A|||;VT=SNP
6	32692842	rs9275930	T	A	100	PASS	AC=3884;AF=0.775559;AN=5008;NS=2504;DP=16374;EAS_AF=0.8681;AMR_AF=0.7637;AFR_AF=0.6248;EUR_AF=0.7803;SAS_AF=0.8875;AA=A|||;VT=SNP
6	32692919	rs9275935	T	G	100	PASS	AC=3882;AF=0.77516;AN=5008;NS=2504;DP=14599;EAS_AF=0.8661;AMR_AF=0.7622;AFR_AF=0.6233;EUR_AF=0.7813;SAS_AF=0.8896;AA=G|||;VT=SNP
6	32692933	rs9275936	G	A	100	PASS	AC=991;AF=0.197883;AN=5008;NS=2504;DP=14472;EAS_AF=0.1409;AMR_AF=0.1354;AFR_AF=0.3381;EUR_AF=0.1889;SAS_AF=0.1207;AA=G|||;VT=SNP
6	32692953	rs13206011	T	C	100	PASS	AC=2279;AF=0.455072;AN=5008;NS=2504;DP=14090;EAS_AF=0.6577;AMR_AF=0.4726;AFR_AF=0.1664;EUR_AF=0.4503;SAS_AF=0.6288;AA=T|||;VT=SNP
6	32692974	rs9275938	T	C	100	PASS	AC=3850;AF=0.76877;AN=5008;NS=2504;DP=13431;EAS_AF=0.8601;AMR_AF=0.755;AFR_AF=0.618;EUR_AF=0.7724;SAS_AF=0.8845;AA=C|||;VT=SNP
6	32693041	rs2859062	G	A	100	PASS	AC=2095;AF=0.418331;AN=5008;NS=2504;DP=12189;EAS_AF=0.62;AMR_AF=0.4568;AFR_AF=0.1619;EUR_AF=0.4414;SAS_AF=0.5061;AA=G|||;VT=SNP
6	32693079	rs9275944	A	G	100	PASS	AC=3838;AF=0.766374;AN=5008;NS=2504;DP=13159;EAS_AF=0.8681;AMR_AF=0.7536;AFR_AF=0.6036;EUR_AF=0.7734;SAS_AF=0.8834;AA=G|||;VT=SNP
6	32693129	rs9275950	C	T	100	PASS	AC=2889;AF=0.576877;AN=5008;NS=2504;DP=15929;EAS_AF=0.7272;AMR_AF=0.6254;AFR_AF=0.2837;EUR_AF=0.5905;SAS_AF=0.7699;AA=C|||;VT=SNP
6	32693182	rs9275951	A	G	100	PASS	AC=3887;AF=0.776158;AN=5008;NS=2504;DP=16138;EAS_AF=0.869;AMR_AF=0.7666;AFR_AF=0.6218;EUR_AF=0.7823;SAS_AF=0.8896;AA=G|||;VT=SNP
6	32693242	rs2858892	A	G	100	PASS	AC=2115;AF=0.422324;AN=5008;NS=2504;DP=12279;EAS_AF=0.622;AMR_AF=0.464;AFR_AF=0.1657;EUR_AF=0.4493;SAS_AF=0.5061;AA=A|||;VT=SNP
6	32693254	rs9275953	C	T	100	PASS	AC=3808;AF=0.760383;AN=5008;NS=2504;DP=11614;EAS_AF=0.8611;AMR_AF=0.7464;AFR_AF=0.6036;EUR_AF=0.7604;SAS_AF=0.8783;AA=T|||;VT=SNP
6	32693401	rs9275961	T	G	100	PASS	AC=3851;AF=0.76897;AN=5008;NS=2504;DP=10497;EAS_AF=0.8661;AMR_AF=0.745;AFR_AF=0.618;EUR_AF=0.7724;SAS_AF=0.8865;AA=G|||;VT=SNP
6	32693428	rs9275964	C	T	100	PASS	AC=4246;AF=0.847843;AN=5008;NS=2504;DP=11647;EAS_AF=0.9087;AMR_AF=0.7983;AFR_AF=0.826;EUR_AF=0.7863;SAS_AF=0.9131;AA=T|||;VT=SNP
6	32693482	rs9275965	C	A	100	PASS	AC=872;AF=0.174121;AN=5008;NS=2504;DP=14611;EAS_AF=0.0288;AMR_AF=0.1369;AFR_AF=0.3404;EUR_AF=0.1899;SAS_AF=0.1094;AA=C|||;VT=SNP
6	32693520	rs9275967	G	A	100	PASS	AC=3901;AF=0.778954;AN=5008;NS=2504;DP=15177;EAS_AF=0.869;AMR_AF=0.768;AFR_AF=0.6301;EUR_AF=0.7843;SAS_AF=0.8896;AA=A|||;VT=SNP
6	32693566	rs9275968	T	G	100	PASS	AC=3904;AF=0.779553;AN=5008;NS=2504;DP=15452;EAS_AF=0.869;AMR_AF=0.7695;AFR_AF=0.6293;EUR_AF=0.7843;SAS_AF=0.8926;AA=T|||;VT=SNP
6	32693570	rs9275969	A	G	100	PASS	AC=4266;AF=0.851837;AN=5008;NS=2504;DP=14767;EAS_AF=0.9107;AMR_AF=0.8112;AFR_AF=0.8275;EUR_AF=0.7932;SAS_AF=0.9131;AA=G|||;VT=SNP
6	32693615	rs9275970	T	C	100	PASS	AC=990;AF=0.197684;AN=5008;NS=2504;DP=15857;EAS_AF=0.1349;AMR_AF=0.1369;AFR_AF=0.3411;EUR_AF=0.1899;SAS_AF=0.1196;AA=T|||;VT=SNP
6	32693681	rs9275971	A	G	100	PASS	AC=3897;AF=0.778155;AN=5008;NS=2504;DP=13953;EAS_AF=0.8681;AMR_AF=0.7666;AFR_AF=0.6301;EUR_AF=0.7843;SAS_AF=0.8875;AA=G|||;VT=SNP
6	32693752	rs9275974	C	A	100	PASS	AC=3892;AF=0.777157;AN=5008;NS=2504;DP=13321;EAS_AF=0.8681;AMR_AF=0.7666;AFR_AF=0.6271;EUR_AF=0.7823;SAS_AF=0.8885;AA=A|||;VT=SNP
6	32693844	rs2859059	G	A	100	PASS	AC=1465;AF=0.292532;AN=5008;NS=2504;DP=11176;EAS_AF=0.4425;AMR_AF=0.3242;AFR_AF=0.1059;EUR_AF=0.3161;SAS_AF=0.3436;AA=G|||;VT=SNP
6	32693861	rs9275978	G	A	100	PASS	AC=3851;AF=0.76897;AN=5008;NS=2504;DP=11272;EAS_AF=0.8611;AMR_AF=0.7608;AFR_AF=0.6172;EUR_AF=0.7724;SAS_AF=0.8814;AA=g|||;VT=SNP
6	32693903	rs9275979	C	A	100	PASS	AC=3832;AF=0.765176;AN=5008;NS=2504;DP=10418;EAS_AF=0.8571;AMR_AF=0.7608;AFR_AF=0.6051;EUR_AF=0.7724;SAS_AF=0.8824;AA=A|||;VT=SNP
6	32693918	rs9275981	T	G	100	PASS	AC=3837;AF=0.766174;AN=5008;NS=2504;DP=9901;EAS_AF=0.8581;AMR_AF=0.7608;AFR_AF=0.6051;EUR_AF=0.7744;SAS_AF=0.8845;AA=G|||;VT=SNP
6	32694042	rs115222658	G	A	100	PASS	AC=208;AF=0.0415335;AN=5008;NS=2504;DP=12034;EAS_AF=0.0347;AMR_AF=0.0346;AFR_AF=0.0121;EUR_AF=0.0606;SAS_AF=0.0736;AA=G|||;VT=SNP
6	32694044	rs9275985	A	G	100	PASS	AC=3885;AF=0.775759;AN=5008;NS=2504;DP=12026;EAS_AF=0.8681;AMR_AF=0.7637;AFR_AF=0.6256;EUR_AF=0.7803;SAS_AF=0.8875;AA=G|||;VT=SNP
6	32694068	rs9275986	A	G	100	PASS	AC=986;AF=0.196885;AN=5008;NS=2504;DP=13107;EAS_AF=0.1339;AMR_AF=0.1354;AFR_AF=0.3396;EUR_AF=0.1899;SAS_AF=0.1196;AA=A|||;VT=SNP
6	32694134	rs115894933	G	A	100	PASS	AC=162;AF=0.0323482;AN=5008;NS=2504;DP=13219;EAS_AF=0.0268;AMR_AF=0.0187;AFR_AF=0.0015;EUR_AF=0.0736;SAS_AF=0.047;AA=G|||;VT=SNP
6	32694169	rs9275988	C	A	100	PASS	AC=983;AF=0.196286;AN=5008;NS=2504;DP=11212;EAS_AF=0.1339;AMR_AF=0.1354;AFR_AF=0.3381;EUR_AF=0.1899;SAS_AF=0.1186;AA=C|||;VT=SNP
6	32694242	rs9275991	G	A	100	PASS	AC=3882;AF=0.77516;AN=5008;NS=2504;DP=12523;EAS_AF=0.8661;AMR_AF=0.7637;AFR_AF=0.6233;EUR_AF=0.7813;SAS_AF=0.8885;AA=A|||;VT=SNP
6	32694295	rs9275993	T	C	100	PASS	AC=3879;AF=0.774561;AN=5008;NS=2504;DP=11846;EAS_AF=0.8661;AMR_AF=0.7594;AFR_AF=0.6263;EUR_AF=0.7763;SAS_AF=0.8896;AA=C|||;VT=SNP
6	32694296	rs9275994	T	C	100	PASS	AC=3879;AF=0.774561;AN=5008;NS=2504;DP=12178;EAS_AF=0.8661;AMR_AF=0.7594;AFR_AF=0.6263;EUR_AF=0.7763;SAS_AF=0.8896;AA=C|||;VT=SNP
6	32694319	rs2858889	A	G	100	PASS	AC=2112;AF=0.421725;AN=5008;NS=2504;DP=12430;EAS_AF=0.626;AMR_AF=0.4597;AFR_AF=0.1657;EUR_AF=0.4414;SAS_AF=0.5102;AA=A|||;VT=SNP
6	32694415	rs9275997	C	T	100	PASS	AC=3887;AF=0.776158;AN=5008;NS=2504;DP=14744;EAS_AF=0.8661;AMR_AF=0.7608;AFR_AF=0.6248;EUR_AF=0.7833;SAS_AF=0.8916;AA=T|||;VT=SNP
6	32694420	rs2859056	A	T	100	PASS	AC=2739;AF=0.546925;AN=5008;NS=2504;DP=15178;EAS_AF=0.6964;AMR_AF=0.6138;AFR_AF=0.2874;EUR_AF=0.5915;SAS_AF=0.6503;AA=A|||;VT=SNP
6	32694472	rs2858888	T	G	100	PASS	AC=2121;AF=0.423522;AN=5008;NS=2504;DP=17894;EAS_AF=0.626;AMR_AF=0.4625;AFR_AF=0.1657;EUR_AF=0.4473;SAS_AF=0.5112;AA=T|||;VT=SNP
6	32694604	rs9276007	A	G	100	PASS	AC=3888;AF=0.776358;AN=5008;NS=2504;DP=16459;EAS_AF=0.8671;AMR_AF=0.768;AFR_AF=0.6271;EUR_AF=0.7783;SAS_AF=0.8885;AA=G|||;VT=SNP
6	32694633	rs9276008	C	T	100	PASS	AC=3894;AF=0.777556;AN=5008;NS=2504;DP=18011;EAS_AF=0.8671;AMR_AF=0.7709;AFR_AF=0.6293;EUR_AF=0.7783;SAS_AF=0.8896;AA=T|||;VT=SNP
6	32694641	rs9276009	T	C	100	PASS	AC=3894;AF=0.777556;AN=5008;NS=2504;DP=18496;EAS_AF=0.8671;AMR_AF=0.7709;AFR_AF=0.6293;EUR_AF=0.7783;SAS_AF=0.8896;AA=C|||;VT=SNP
6	32694688	rs2859055	G	A	100	PASS	AC=2127;AF=0.42472;AN=5008;NS=2504;DP=18971;EAS_AF=0.629;AMR_AF=0.4654;AFR_AF=0.1672;EUR_AF=0.4463;SAS_AF=0.5112;AA=G|||;VT=SNP
6	32694738	rs9276014	T	C	100	PASS	AC=3902;AF=0.779153;AN=5008;NS=2504;DP=18190;EAS_AF=0.869;AMR_AF=0.7695;AFR_AF=0.6301;EUR_AF=0.7823;SAS_AF=0.8916;AA=C|||;VT=SNP
6	32694759	rs9276015	C	G	100	PASS	AC=3903;AF=0.779353;AN=5008;NS=2504;DP=18506;EAS_AF=0.869;AMR_AF=0.7695;AFR_AF=0.6301;EUR_AF=0.7833;SAS_AF=0.8916;AA=G|||;VT=SNP
6	32695022	rs9276017	T	C	100	PASS	AC=3901;AF=0.778954;AN=5008;NS=2504;DP=21040;EAS_AF=0.869;AMR_AF=0.7666;AFR_AF=0.6293;EUR_AF=0.7843;SAS_AF=0.8916;AA=t|||;VT=SNP
6	32695028	rs9276018	G	A	100	PASS	AC=386;AF=0.0770767;AN=5008;NS=2504;DP=21006;EAS_AF=0.0179;AMR_AF=0.0706;AFR_AF=0.0408;EUR_AF=0.168;SAS_AF=0.0982;AA=g|||;VT=SNP
6	32695075	rs73732611	T	C	100	PASS	AC=241;AF=0.048123;AN=5008;NS=2504;DP=20335;EAS_AF=0.0109;AMR_AF=0.0159;AFR_AF=0.1528;EUR_AF=0.007;SAS_AF=0.0102;AA=t|||;VT=SNP
6	32695082	rs5029394	A	G	100	PASS	AC=3904;AF=0.779553;AN=5008;NS=2504;DP=20073;EAS_AF=0.869;AMR_AF=0.7695;AFR_AF=0.6301;EUR_AF=0.7843;SAS_AF=0.8916;AA=N|||;VT=SNP
6	32695168	rs5029393	G	A	100	PASS	AC=3903;AF=0.779353;AN=5008;NS=2504;DP=19916;EAS_AF=0.869;AMR_AF=0.7695;AFR_AF=0.6301;EUR_AF=0.7843;SAS_AF=0.8906;AA=g|||;VT=SNP
6	32695202	rs73732612	C	T	100	PASS	AC=241;AF=0.048123;AN=5008;NS=2504;DP=19563;EAS_AF=0.0109;AMR_AF=0.0159;AFR_AF=0.1528;EUR_AF=0.007;SAS_AF=0.0102;AA=c|||;VT=SNP
6	32695212	rs9276021	T	C	100	PASS	AC=989;AF=0.197484;AN=5008;NS=2504;DP=18892;EAS_AF=0.1339;AMR_AF=0.1369;AFR_AF=0.3404;EUR_AF=0.1899;SAS_AF=0.1207;AA=t|||;VT=SNP
6	32695236	rs2858886	G	T	100	PASS	AC=2124;AF=0.424121;AN=5008;NS=2504;DP=17254;EAS_AF=0.629;AMR_AF=0.464;AFR_AF=0.1672;EUR_AF=0.4483;SAS_AF=0.5072;AA=g|||;VT=SNP
6	32695256	rs9276023	A	G	100	PASS	AC=3899;AF=0.778554;AN=5008;NS=2504;DP=17353;EAS_AF=0.869;AMR_AF=0.7666;AFR_AF=0.6301;EUR_AF=0.7843;SAS_AF=0.8885;AA=N|||;VT=SNP
6	32695264	rs9276024	T	C	100	PASS	AC=3899;AF=0.778554;AN=5008;NS=2504;DP=17309;EAS_AF=0.869;AMR_AF=0.7666;AFR_AF=0.6301;EUR_AF=0.7843;SAS_AF=0.8885;AA=N|||;VT=SNP
6	32695287	rs9276025	A	G	100	PASS	AC=3895;AF=0.777756;AN=5008;NS=2504;DP=17530;EAS_AF=0.869;AMR_AF=0.7622;AFR_AF=0.6301;EUR_AF=0.7833;SAS_AF=0.8885;AA=N|||;VT=SNP
6	32695317	rs9276027	C	T	100	PASS	AC=3897;AF=0.778155;AN=5008;NS=2504;DP=17519;EAS_AF=0.869;AMR_AF=0.7622;AFR_AF=0.6293;EUR_AF=0.7853;SAS_AF=0.8896;AA=N|||;VT=SNP
6	32695336	rs9276029	G	A	100	PASS	AC=386;AF=0.0770767;AN=5008;NS=2504;DP=17290;EAS_AF=0.0179;AMR_AF=0.0706;AFR_AF=0.0408;EUR_AF=0.168;SAS_AF=0.0982;AA=g|||;VT=SNP
6	32695375	rs9276033	G	A	100	PASS	AC=3883;AF=0.775359;AN=5008;NS=2504;DP=16321;EAS_AF=0.8671;AMR_AF=0.7594;AFR_AF=0.6241;EUR_AF=0.7863;SAS_AF=0.8855;AA=N|||;VT=SNP
6	32695394	rs9276034	A	T	100	PASS	AC=3891;AF=0.776957;AN=5008;NS=2504;DP=16810;EAS_AF=0.8671;AMR_AF=0.7608;AFR_AF=0.6263;EUR_AF=0.7863;SAS_AF=0.8896;AA=N|||;VT=SNP
6	32695401	rs9276035	C	G	100	PASS	AC=3891;AF=0.776957;AN=5008;NS=2504;DP=16928;EAS_AF=0.8671;AMR_AF=0.7608;AFR_AF=0.6271;EUR_AF=0.7863;SAS_AF=0.8885;AA=N|||;VT=SNP
6	32695432	rs9276036	C	T	100	PASS	AC=3888;AF=0.776358;AN=5008;NS=2504;DP=17020;EAS_AF=0.8641;AMR_AF=0.7637;AFR_AF=0.6278;EUR_AF=0.7833;SAS_AF=0.8885;AA=N|||;VT=SNP
6	32695505	rs9276039	A	T	100	PASS	AC=989;AF=0.197484;AN=5008;NS=2504;DP=21528;EAS_AF=0.1339;AMR_AF=0.1369;AFR_AF=0.3404;EUR_AF=0.1899;SAS_AF=0.1207;AA=a|||;VT=SNP
6	32695521	rs9276040	T	C	100	PASS	AC=3902;AF=0.779153;AN=5008;NS=2504;DP=21790;EAS_AF=0.869;AMR_AF=0.768;AFR_AF=0.6309;EUR_AF=0.7843;SAS_AF=0.8896;AA=N|||;VT=SNP
6	32695632	rs111354809	C	T	100	PASS	AC=623;AF=0.124401;AN=5008;NS=2504;DP=19798;EAS_AF=0.0704;AMR_AF=0.1571;AFR_AF=0.1218;EUR_AF=0.1441;SAS_AF=0.1401;AA=c|||;VT=SNP
6	32695975	rs9276061	T	G	100	PASS	AC=3901;AF=0.778954;AN=5008;NS=2504;DP=21937;EAS_AF=0.869;AMR_AF=0.7666;AFR_AF=0.6301;EUR_AF=0.7833;SAS_AF=0.8916;AA=G|||;VT=SNP
6	32696039	rs9276062	T	A	100	PASS	AC=3901;AF=0.778954;AN=5008;NS=2504;DP=22730;EAS_AF=0.869;AMR_AF=0.7666;AFR_AF=0.6301;EUR_AF=0.7833;SAS_AF=0.8916;AA=T|||;VT=SNP
6	32696075	rs9276063	G	C	100	PASS	AC=3902;AF=0.779153;AN=5008;NS=2504;DP=21907;EAS_AF=0.869;AMR_AF=0.7666;AFR_AF=0.6309;EUR_AF=0.7833;SAS_AF=0.8916;AA=G|||;VT=SNP
6	32696157	rs9276064	A	C	100	PASS	AC=3898;AF=0.778355;AN=5008;NS=2504;DP=15558;EAS_AF=0.8681;AMR_AF=0.7637;AFR_AF=0.6309;EUR_AF=0.7843;SAS_AF=0.8896;AA=A|||;VT=SNP
6	32696194	rs73732642	C	A	100	PASS	AC=241;AF=0.048123;AN=5008;NS=2504;DP=18729;EAS_AF=0.0109;AMR_AF=0.0159;AFR_AF=0.1528;EUR_AF=0.007;SAS_AF=0.0102;AA=C|||;VT=SNP
6	32696238	rs9276067	C	T	100	PASS	AC=3905;AF=0.779752;AN=5008;NS=2504;DP=17847;EAS_AF=0.869;AMR_AF=0.7666;AFR_AF=0.6316;EUR_AF=0.7843;SAS_AF=0.8926;AA=c|||;VT=SNP
6	32696259	rs9276069	A	C	100	PASS	AC=621;AF=0.124002;AN=5008;NS=2504;DP=18565;EAS_AF=0.0704;AMR_AF=0.1556;AFR_AF=0.1218;EUR_AF=0.1441;SAS_AF=0.1391;AA=A|||;VT=SNP
6	32696354	rs9276071	C	G	100	PASS	AC=3906;AF=0.779952;AN=5008;NS=2504;DP=19827;EAS_AF=0.869;AMR_AF=0.768;AFR_AF=0.6316;EUR_AF=0.7843;SAS_AF=0.8926;AA=G|||;VT=SNP
6	32696443	rs9276074	G	A	100	PASS	AC=991;AF=0.197883;AN=5008;NS=2504;DP=19497;EAS_AF=0.1339;AMR_AF=0.1369;AFR_AF=0.3411;EUR_AF=0.1899;SAS_AF=0.1217;AA=G|||;VT=SNP
6	32696516	rs73732643	C	A	100	PASS	AC=238;AF=0.047524;AN=5008;NS=2504;DP=18801;EAS_AF=0.0109;AMR_AF=0.0159;AFR_AF=0.1505;EUR_AF=0.007;SAS_AF=0.0102;AA=C|||;VT=SNP
6	32696666	rs9276084	C	A	100	PASS	AC=963;AF=0.192292;AN=5008;NS=2504;DP=15952;EAS_AF=0.1329;AMR_AF=0.1354;AFR_AF=0.3245;EUR_AF=0.1869;SAS_AF=0.1207;AA=C|||;VT=SNP
6	32696753	rs9276090	A	G	100	PASS	AC=3878;AF=0.774361;AN=5008;NS=2504;DP=15018;EAS_AF=0.869;AMR_AF=0.7594;AFR_AF=0.6203;EUR_AF=0.7793;SAS_AF=0.8906;AA=G|||;VT=SNP
6	32696754	rs9276091	A	G	100	PASS	AC=975;AF=0.194688;AN=5008;NS=2504;DP=14977;EAS_AF=0.1329;AMR_AF=0.1354;AFR_AF=0.3343;EUR_AF=0.1869;SAS_AF=0.1196;AA=A|||;VT=SNP
6	32696770	rs9276093	G	A	100	PASS	AC=3884;AF=0.775559;AN=5008;NS=2504;DP=16302;EAS_AF=0.87;AMR_AF=0.7594;AFR_AF=0.6233;EUR_AF=0.7793;SAS_AF=0.8916;AA=A|||;VT=SNP
6	32696894	rs75396566	A	G	100	PASS	AC=987;AF=0.197085;AN=5008;NS=2504;DP=17142;EAS_AF=0.1329;AMR_AF=0.1369;AFR_AF=0.3404;EUR_AF=0.1889;SAS_AF=0.1207;AA=A|||;VT=SNP
6	32697020	rs9276105	A	T	100	PASS	AC=620;AF=0.123802;AN=5008;NS=2504;DP=21309;EAS_AF=0.0704;AMR_AF=0.1556;AFR_AF=0.1218;EUR_AF=0.1431;SAS_AF=0.1391;AA=A|||;VT=SNP
6	32697037	rs9276106	C	T	100	PASS	AC=990;AF=0.197684;AN=5008;NS=2504;DP=20739;EAS_AF=0.1339;AMR_AF=0.1369;AFR_AF=0.3411;EUR_AF=0.1899;SAS_AF=0.1207;AA=C|||;VT=SNP
6	32697100	rs9276107	A	G	100	PASS	AC=3900;AF=0.778754;AN=5008;NS=2504;DP=20053;EAS_AF=0.869;AMR_AF=0.7666;AFR_AF=0.6293;EUR_AF=0.7833;SAS_AF=0.8916;AA=G|||;VT=SNP
6	32697340	rs112596292	A	G	100	PASS	AC=2125;AF=0.424321;AN=5008;NS=2504;DP=19347;EAS_AF=0.629;AMR_AF=0.464;AFR_AF=0.1664;EUR_AF=0.4473;SAS_AF=0.5102;AA=A|||;VT=SNP
6	32697382	rs9276122	T	C	100	PASS	AC=4268;AF=0.852236;AN=5008;NS=2504;DP=19935;EAS_AF=0.9107;AMR_AF=0.8112;AFR_AF=0.8268;EUR_AF=0.7932;SAS_AF=0.9162;AA=C|||;VT=SNP
6	32697405	rs111718686	T	C	100	PASS	AC=337;AF=0.0672923;AN=5008;NS=2504;DP=19955;EAS_AF=0.0347;AMR_AF=0.0648;AFR_AF=0.0121;EUR_AF=0.164;SAS_AF=0.0777;AA=T|||;VT=SNP
6	32697426	rs9276123	G	A	100	PASS	AC=3902;AF=0.779153;AN=5008;NS=2504;DP=20264;EAS_AF=0.869;AMR_AF=0.768;AFR_AF=0.6301;EUR_AF=0.7833;SAS_AF=0.8916;AA=A|||;VT=SNP
6	32697547	rs9276126	C	A	100	PASS	AC=622;AF=0.124201;AN=5008;NS=2504;DP=18686;EAS_AF=0.0704;AMR_AF=0.1571;AFR_AF=0.1218;EUR_AF=0.1441;SAS_AF=0.1391;AA=C|||;VT=SNP
6	32697606	rs76723709	T	C	100	PASS	AC=990;AF=0.197684;AN=5008;NS=2504;DP=19618;EAS_AF=0.1339;AMR_AF=0.1369;AFR_AF=0.3411;EUR_AF=0.1899;SAS_AF=0.1207;AA=T|||;VT=SNP
6	32697755	rs9276132	A	G	100	PASS	AC=992;AF=0.198083;AN=5008;NS=2504;DP=20403;EAS_AF=0.1339;AMR_AF=0.1383;AFR_AF=0.3411;EUR_AF=0.1909;SAS_AF=0.1207;AA=A|||;VT=SNP
6	32697785	rs2859113	C	G	100	PASS	AC=2748;AF=0.548722;AN=5008;NS=2504;DP=19721;EAS_AF=0.6984;AMR_AF=0.621;AFR_AF=0.2905;EUR_AF=0.5905;SAS_AF=0.6493;AA=C|||;VT=SNP
6	32697807	rs9276136	T	C	100	PASS	AC=3904;AF=0.779553;AN=5008;NS=2504;DP=19733;EAS_AF=0.8681;AMR_AF=0.7695;AFR_AF=0.6316;EUR_AF=0.7833;SAS_AF=0.8916;AA=t|||;VT=SNP
6	32697887	rs9276137	T	C	100	PASS	AC=3903;AF=0.779353;AN=5008;NS=2504;DP=18163;EAS_AF=0.869;AMR_AF=0.768;AFR_AF=0.6309;EUR_AF=0.7843;SAS_AF=0.8906;AA=C|||;VT=SNP
6	32697893	rs9276138	G	T	100	PASS	AC=989;AF=0.197484;AN=5008;NS=2504;DP=18086;EAS_AF=0.1339;AMR_AF=0.1369;AFR_AF=0.3411;EUR_AF=0.1899;SAS_AF=0.1196;AA=G|||;VT=SNP
6	32697907	rs9276139	T	C	100	PASS	AC=3903;AF=0.779353;AN=5008;NS=2504;DP=17518;EAS_AF=0.869;AMR_AF=0.768;AFR_AF=0.6309;EUR_AF=0.7843;SAS_AF=0.8906;AA=C|||;VT=SNP
6	32697943	rs9276140	C	T	100	PASS	AC=3904;AF=0.779553;AN=5008;NS=2504;DP=15470;EAS_AF=0.869;AMR_AF=0.7695;AFR_AF=0.6316;EUR_AF=0.7843;SAS_AF=0.8896;AA=T|||;VT=SNP
6	32697964	rs9276143	G	A	100	PASS	AC=3903;AF=0.779353;AN=5008;NS=2504;DP=15736;EAS_AF=0.869;AMR_AF=0.7695;AFR_AF=0.6309;EUR_AF=0.7833;SAS_AF=0.8906;AA=A|||;VT=SNP
6	32697999	rs9276144	A	T	100	PASS	AC=3905;AF=0.779752;AN=5008;NS=2504;DP=16922;EAS_AF=0.869;AMR_AF=0.7709;AFR_AF=0.6309;EUR_AF=0.7843;SAS_AF=0.8906;AA=T|||;VT=SNP
6	32698013	rs2859112	C	T	100	PASS	AC=2123;AF=0.423922;AN=5008;NS=2504;DP=17974;EAS_AF=0.629;AMR_AF=0.4625;AFR_AF=0.1664;EUR_AF=0.4473;SAS_AF=0.5092;AA=C|||;VT=SNP
6	32698026	rs9276145	A	C	100	PASS	AC=623;AF=0.124401;AN=5008;NS=2504;DP=18655;EAS_AF=0.0704;AMR_AF=0.1585;AFR_AF=0.1218;EUR_AF=0.1441;SAS_AF=0.1391;AA=A|||;VT=SNP
6	32698044	rs2859111	T	C	100	PASS	AC=2128;AF=0.42492;AN=5008;NS=2504;DP=19010;EAS_AF=0.63;AMR_AF=0.4654;AFR_AF=0.1672;EUR_AF=0.4483;SAS_AF=0.5092;AA=T|||;VT=SNP
6	32698098	rs9276147	T	C	100	PASS	AC=3906;AF=0.779952;AN=5008;NS=2504;DP=18607;EAS_AF=0.869;AMR_AF=0.7709;AFR_AF=0.6309;EUR_AF=0.7843;SAS_AF=0.8916;AA=C|||;VT=SNP
6	32698099	rs9276148	G	A	100	PASS	AC=3906;AF=0.779952;AN=5008;NS=2504;DP=18883;EAS_AF=0.869;AMR_AF=0.7709;AFR_AF=0.6309;EUR_AF=0.7843;SAS_AF=0.8916;AA=A|||;VT=SNP
6	32698156	rs9276149	C	T	100	PASS	AC=990;AF=0.197684;AN=5008;NS=2504;DP=20422;EAS_AF=0.1339;AMR_AF=0.1369;AFR_AF=0.3411;EUR_AF=0.1899;SAS_AF=0.1207;AA=C|||;VT=SNP
6	32698207	rs2859109	A	G	100	PASS	AC=2126;AF=0.424521;AN=5008;NS=2504;DP=19530;EAS_AF=0.629;AMR_AF=0.464;AFR_AF=0.1664;EUR_AF=0.4483;SAS_AF=0.5102;AA=A|||;VT=SNP
6	32698212	rs9276150	C	A	100	PASS	AC=2913;AF=0.581669;AN=5008;NS=2504;DP=19305;EAS_AF=0.7351;AMR_AF=0.6311;AFR_AF=0.289;EUR_AF=0.5944;SAS_AF=0.771;AA=C|||;VT=SNP
6	32698276	rs9276151	T	C	100	PASS	AC=3908;AF=0.780351;AN=5008;NS=2504;DP=16375;EAS_AF=0.869;AMR_AF=0.7695;AFR_AF=0.6309;EUR_AF=0.7853;SAS_AF=0.8937;AA=C|||;VT=SNP
6	32698285	rs9276154	A	G	100	PASS	AC=4275;AF=0.853634;AN=5008;NS=2504;DP=15354;EAS_AF=0.9107;AMR_AF=0.8127;AFR_AF=0.829;EUR_AF=0.7942;SAS_AF=0.9182;AA=G|||;VT=SNP
6	32698322	rs9276155	A	C	100	PASS	AC=3904;AF=0.779553;AN=5008;NS=2504;DP=16895;EAS_AF=0.869;AMR_AF=0.768;AFR_AF=0.6301;EUR_AF=0.7843;SAS_AF=0.8926;AA=C|||;VT=SNP
6	32698369	rs9276157	T	C	100	PASS	AC=3670;AF=0.732827;AN=5008;NS=2504;DP=16903;EAS_AF=0.8641;AMR_AF=0.7464;AFR_AF=0.5083;EUR_AF=0.7425;SAS_AF=0.8814;AA=t|||;VT=SNP
6	32698391	rs9276158	T	C	100	PASS	AC=622;AF=0.124201;AN=5008;NS=2504;DP=18093;EAS_AF=0.0704;AMR_AF=0.1571;AFR_AF=0.1218;EUR_AF=0.1441;SAS_AF=0.1391;AA=T|||;VT=SNP
6	32698417	rs9276159	G	A	100	PASS	AC=3907;AF=0.780152;AN=5008;NS=2504;DP=18874;EAS_AF=0.869;AMR_AF=0.7695;AFR_AF=0.6309;EUR_AF=0.7843;SAS_AF=0.8937;AA=A|||;VT=SNP
6	32698421	rs9276160	T	C	100	PASS	AC=3910;AF=0.780751;AN=5008;NS=2504;DP=18917;EAS_AF=0.872;AMR_AF=0.7695;AFR_AF=0.6309;EUR_AF=0.7843;SAS_AF=0.8937;AA=T|||;VT=SNP
6	32698457	rs9276162	G	A	100	PASS	AC=3903;AF=0.779353;AN=5008;NS=2504;DP=19306;EAS_AF=0.869;AMR_AF=0.7651;AFR_AF=0.6316;EUR_AF=0.7843;SAS_AF=0.8916;AA=A|||;VT=SNP
6	32698468	rs9276164	C	T	100	PASS	AC=990;AF=0.197684;AN=5008;NS=2504;DP=19708;EAS_AF=0.1339;AMR_AF=0.1369;AFR_AF=0.3411;EUR_AF=0.1899;SAS_AF=0.1207;AA=C|||;VT=SNP
6	32698570	rs7747423	G	A	100	PASS	AC=2928;AF=0.584665;AN=5008;NS=2504;DP=19712;EAS_AF=0.7351;AMR_AF=0.6326;AFR_AF=0.2958;EUR_AF=0.5954;SAS_AF=0.7751;AA=g|||;VT=SNP
6	32698589	rs7747838	C	G	100	PASS	AC=3924;AF=0.783546;AN=5008;NS=2504;DP=19747;EAS_AF=0.869;AMR_AF=0.7695;AFR_AF=0.6407;EUR_AF=0.7853;SAS_AF=0.8967;AA=G|||;VT=SNP
6	32698686	rs7767959	A	T	100	PASS	AC=4270;AF=0.852636;AN=5008;NS=2504;DP=19407;EAS_AF=0.9107;AMR_AF=0.8112;AFR_AF=0.829;EUR_AF=0.7932;SAS_AF=0.9151;AA=T|||;VT=SNP
6	32698790	rs9276168	A	G	100	PASS	AC=992;AF=0.198083;AN=5008;NS=2504;DP=20132;EAS_AF=0.1339;AMR_AF=0.1383;AFR_AF=0.3411;EUR_AF=0.1899;SAS_AF=0.1217;AA=A|||;VT=SNP
6	32698800	rs7771946	C	T	100	PASS	AC=3906;AF=0.779952;AN=5008;NS=2504;DP=20109;EAS_AF=0.8651;AMR_AF=0.768;AFR_AF=0.646;EUR_AF=0.7833;SAS_AF=0.8783;AA=T|||;VT=SNP
6	32698899	rs7751699	G	A	100	PASS	AC=4268;AF=0.852236;AN=5008;NS=2504;DP=19217;EAS_AF=0.9107;AMR_AF=0.8112;AFR_AF=0.8275;EUR_AF=0.7932;SAS_AF=0.9151;AA=A|||;VT=SNP
6	32698918	rs9276171	A	G	100	PASS	AC=1360;AF=0.271565;AN=5008;NS=2504;DP=19041;EAS_AF=0.1756;AMR_AF=0.1816;AFR_AF=0.5408;EUR_AF=0.1998;SAS_AF=0.1442;AA=G|||;VT=SNP
6	32698947	rs9276172	G	C	100	PASS	AC=993;AF=0.198283;AN=5008;NS=2504;DP=18439;EAS_AF=0.1339;AMR_AF=0.1369;AFR_AF=0.3427;EUR_AF=0.1909;SAS_AF=0.1207;AA=G|||;VT=SNP
6	32698960	rs7751842	C	A	100	PASS	AC=3898;AF=0.778355;AN=5008;NS=2504;DP=18600;EAS_AF=0.8661;AMR_AF=0.768;AFR_AF=0.6293;EUR_AF=0.7833;SAS_AF=0.8916;AA=c|||;VT=SNP
6	32698988	rs7751856	C	A	100	PASS	AC=2850;AF=0.569089;AN=5008;NS=2504;DP=18563;EAS_AF=0.7192;AMR_AF=0.6282;AFR_AF=0.2821;EUR_AF=0.5716;SAS_AF=0.7577;AA=c|||;VT=SNP
6	32699054	rs2859102	G	C	100	PASS	AC=4108;AF=0.820288;AN=5008;NS=2504;DP=17936;EAS_AF=0.876;AMR_AF=0.8012;AFR_AF=0.8283;EUR_AF=0.7913;SAS_AF=0.7955;AA=C|||;VT=SNP
6	32699090	rs9276179	G	A	100	PASS	AC=995;AF=0.198682;AN=5008;NS=2504;DP=16771;EAS_AF=0.1151;AMR_AF=0.2032;AFR_AF=0.32;EUR_AF=0.1541;SAS_AF=0.1636;AA=G|||;VT=SNP
6	32699116	rs9276180	T	C	100	PASS	AC=3903;AF=0.779353;AN=5008;NS=2504;DP=15848;EAS_AF=0.869;AMR_AF=0.768;AFR_AF=0.6301;EUR_AF=0.7843;SAS_AF=0.8916;AA=C|||;VT=SNP
6	32699216	rs9469257	G	A	100	PASS	AC=2087;AF=0.416733;AN=5008;NS=2504;DP=17048;EAS_AF=0.6002;AMR_AF=0.4625;AFR_AF=0.1672;EUR_AF=0.4463;SAS_AF=0.502;AA=G|||;VT=SNP
6	32699262	rs9276188	T	C	100	PASS	AC=989;AF=0.197484;AN=5008;NS=2504;DP=17906;EAS_AF=0.1339;AMR_AF=0.1369;AFR_AF=0.3404;EUR_AF=0.1899;SAS_AF=0.1207;AA=T|||;VT=SNP
6	32699350	rs9276190	C	T	100	PASS	AC=990;AF=0.197684;AN=5008;NS=2504;DP=18964;EAS_AF=0.1339;AMR_AF=0.1369;AFR_AF=0.3411;EUR_AF=0.1899;SAS_AF=0.1207;AA=C|||;VT=SNP
6	32699437	rs9276191	C	A	100	PASS	AC=990;AF=0.197684;AN=5008;NS=2504;DP=18619;EAS_AF=0.1339;AMR_AF=0.1369;AFR_AF=0.3411;EUR_AF=0.1899;SAS_AF=0.1207;AA=c|||;VT=SNP
6	32699442	rs2859101	T	C	100	PASS	AC=2488;AF=0.496805;AN=5008;NS=2504;DP=18494;EAS_AF=0.6687;AMR_AF=0.5058;AFR_AF=0.3654;EUR_AF=0.4553;SAS_AF=0.5337;AA=t|||;VT=SNP
6	32699476	rs9276192	G	A	100	PASS	AC=386;AF=0.0770767;AN=5008;NS=2504;DP=18268;EAS_AF=0.0179;AMR_AF=0.0706;AFR_AF=0.0408;EUR_AF=0.168;SAS_AF=0.0982;AA=g|||;VT=SNP
6	32699479	rs2859100	G	C	100	PASS	AC=2487;AF=0.496605;AN=5008;NS=2504;DP=18217;EAS_AF=0.6677;AMR_AF=0.5058;AFR_AF=0.3654;EUR_AF=0.4553;SAS_AF=0.5337;AA=G|||;VT=SNP
6	32699532	rs9276193	T	A	100	PASS	AC=746;AF=0.148962;AN=5008;NS=2504;DP=18043;EAS_AF=0.1786;AMR_AF=0.1585;AFR_AF=0.1218;EUR_AF=0.1461;SAS_AF=0.1513;AA=T|||;VT=SNP
6	32699569	rs9276196	G	A	100	PASS	AC=3907;AF=0.780152;AN=5008;NS=2504;DP=18034;EAS_AF=0.87;AMR_AF=0.768;AFR_AF=0.6301;EUR_AF=0.7863;SAS_AF=0.8926;AA=g|||;VT=SNP
6	32699587	rs9276197	T	C	100	PASS	AC=3029;AF=0.604832;AN=5008;NS=2504;DP=17803;EAS_AF=0.8403;AMR_AF=0.6297;AFR_AF=0.289;EUR_AF=0.5944;SAS_AF=0.7822;AA=T|||;VT=SNP
6	32699662	rs9276201	T	G	100	PASS	AC=874;AF=0.174521;AN=5008;NS=2504;DP=17940;EAS_AF=0.0288;AMR_AF=0.1369;AFR_AF=0.3419;EUR_AF=0.1899;SAS_AF=0.1094;AA=T|||;VT=SNP
6	32699691	rs2859098	C	A	100	PASS	AC=2235;AF=0.446286;AN=5008;NS=2504;DP=18076;EAS_AF=0.7312;AMR_AF=0.4611;AFR_AF=0.1672;EUR_AF=0.4453;SAS_AF=0.5204;AA=C|||;VT=SNP
6	32699716	rs9276202	C	T	100	PASS	AC=3903;AF=0.779353;AN=5008;NS=2504;DP=18433;EAS_AF=0.869;AMR_AF=0.768;AFR_AF=0.6316;EUR_AF=0.7833;SAS_AF=0.8906;AA=T|||;VT=SNP
6	32699846	rs9276207	T	C	100	PASS	AC=3904;AF=0.779553;AN=5008;NS=2504;DP=16743;EAS_AF=0.869;AMR_AF=0.7666;AFR_AF=0.6316;EUR_AF=0.7833;SAS_AF=0.8926;AA=C|||;VT=SNP
6	32699904	rs9276210	G	T	100	PASS	AC=3902;AF=0.779153;AN=5008;NS=2504;DP=16517;EAS_AF=0.869;AMR_AF=0.7666;AFR_AF=0.6301;EUR_AF=0.7853;SAS_AF=0.8906;AA=g|||;VT=SNP
6	32699963	rs9276211	T	C	100	PASS	AC=3899;AF=0.778554;AN=5008;NS=2504;DP=17664;EAS_AF=0.8681;AMR_AF=0.7651;AFR_AF=0.6301;EUR_AF=0.7833;SAS_AF=0.8916;AA=t|||;VT=SNP
6	32699974	rs9276212	T	A	100	PASS	AC=630;AF=0.125799;AN=5008;NS=2504;DP=17499;EAS_AF=0.0734;AMR_AF=0.1585;AFR_AF=0.1225;EUR_AF=0.1461;SAS_AF=0.1401;AA=T|||;VT=SNP
6	32700083	rs2858884	A	C	100	PASS	AC=1036;AF=0.206869;AN=5008;NS=2504;DP=17620;EAS_AF=0.0645;AMR_AF=0.147;AFR_AF=0.3404;EUR_AF=0.1928;SAS_AF=0.2301;AA=A|||;VT=SNP
6	32700233	rs2859094	T	G	100	PASS	AC=544;AF=0.108626;AN=5008;NS=2504;DP=18577;EAS_AF=0.1171;AMR_AF=0.1167;AFR_AF=0.0401;EUR_AF=0.1501;SAS_AF=0.1442;AA=T|||;VT=SNP
6	32700295	rs9276218	T	G	100	PASS	AC=3903;AF=0.779353;AN=5008;NS=2504;DP=18637;EAS_AF=0.869;AMR_AF=0.768;AFR_AF=0.6301;EUR_AF=0.7843;SAS_AF=0.8916;AA=t|||;VT=SNP
6	32700410	rs9276221	C	T	100	PASS	AC=629;AF=0.125599;AN=5008;NS=2504;DP=17457;EAS_AF=0.0734;AMR_AF=0.1585;AFR_AF=0.1218;EUR_AF=0.1461;SAS_AF=0.1401;AA=C|||;VT=SNP
6	32700659	rs9276226	G	A	100	PASS	AC=628;AF=0.125399;AN=5008;NS=2504;DP=18238;EAS_AF=0.0734;AMR_AF=0.1585;AFR_AF=0.1218;EUR_AF=0.1451;SAS_AF=0.1401;AA=G|||;VT=SNP
6	32700684	rs9276227	C	T	100	PASS	AC=628;AF=0.125399;AN=5008;NS=2504;DP=18006;EAS_AF=0.0734;AMR_AF=0.1585;AFR_AF=0.1225;EUR_AF=0.1451;SAS_AF=0.1391;AA=C|||;VT=SNP
6	32700700	rs9276228	T	C	100	PASS	AC=3903;AF=0.779353;AN=5008;NS=2504;DP=17736;EAS_AF=0.869;AMR_AF=0.768;AFR_AF=0.6301;EUR_AF=0.7843;SAS_AF=0.8916;AA=C|||;VT=SNP
6	32700741	rs9276229	T	C	100	PASS	AC=3904;AF=0.779553;AN=5008;NS=2504;DP=17793;EAS_AF=0.869;AMR_AF=0.7695;AFR_AF=0.6301;EUR_AF=0.7843;SAS_AF=0.8916;AA=t|||;VT=SNP
6	32700762	rs9276232	G	A	100	PASS	AC=629;AF=0.125599;AN=5008;NS=2504;DP=18123;EAS_AF=0.0744;AMR_AF=0.1585;AFR_AF=0.1218;EUR_AF=0.1451;SAS_AF=0.1401;AA=G|||;VT=SNP
6	32700799	rs2859091	A	T	100	PASS	AC=2238;AF=0.446885;AN=5008;NS=2504;DP=18789;EAS_AF=0.7302;AMR_AF=0.464;AFR_AF=0.1672;EUR_AF=0.4463;SAS_AF=0.5215;AA=A|||;VT=SNP
6	32700833	rs2859090	G	A	100	PASS	AC=1037;AF=0.207069;AN=5008;NS=2504;DP=19566;EAS_AF=0.0655;AMR_AF=0.147;AFR_AF=0.3411;EUR_AF=0.1918;SAS_AF=0.2301;AA=G|||;VT=SNP
6	32700848	rs9276234	A	T	100	PASS	AC=3035;AF=0.60603;AN=5008;NS=2504;DP=20108;EAS_AF=0.8403;AMR_AF=0.6354;AFR_AF=0.2897;EUR_AF=0.5944;SAS_AF=0.7832;AA=a|||;VT=SNP
6	32700871	rs143357379	G	A	100	PASS	AC=101;AF=0.0201677;AN=5008;NS=2504;DP=20386;EAS_AF=0.0119;AMR_AF=0.0043;AFR_AF=0;EUR_AF=0.0199;SAS_AF=0.0675;AA=G|||;VT=SNP
6	32701064	rs9276238	T	C	100	PASS	AC=3907;AF=0.780152;AN=5008;NS=2504;DP=19299;EAS_AF=0.869;AMR_AF=0.7695;AFR_AF=0.6324;EUR_AF=0.7843;SAS_AF=0.8916;AA=t|||;VT=SNP
6	32701271	rs9276245	A	G	100	PASS	AC=3906;AF=0.779952;AN=5008;NS=2504;DP=19765;EAS_AF=0.869;AMR_AF=0.768;AFR_AF=0.6331;EUR_AF=0.7833;SAS_AF=0.8916;AA=a|||;VT=SNP
6	32701295	rs2859088	C	T	100	PASS	AC=1669;AF=0.333267;AN=5008;NS=2504;DP=19567;EAS_AF=0.1389;AMR_AF=0.3055;AFR_AF=0.466;EUR_AF=0.337;SAS_AF=0.3701;AA=c|||;VT=SNP
6	32701300	rs139816432	T	C	100	PASS	AC=244;AF=0.048722;AN=5008;NS=2504;DP=19661;EAS_AF=0.0109;AMR_AF=0.0159;AFR_AF=0.1551;EUR_AF=0.007;SAS_AF=0.0102;AA=T|||;VT=SNP
6	32701313	rs9276247	G	A	100	PASS	AC=628;AF=0.125399;AN=5008;NS=2504;DP=19612;EAS_AF=0.0734;AMR_AF=0.1585;AFR_AF=0.1218;EUR_AF=0.1451;SAS_AF=0.1401;AA=G|||;VT=SNP
6	32701338	rs2859087	C	G	100	PASS	AC=1040;AF=0.207668;AN=5008;NS=2504;DP=20081;EAS_AF=0.0655;AMR_AF=0.147;AFR_AF=0.3434;EUR_AF=0.1918;SAS_AF=0.2301;AA=C|||;VT=SNP
6	32701444	rs9276251	G	A	100	PASS	AC=876;AF=0.17492;AN=5008;NS=2504;DP=19929;EAS_AF=0.0288;AMR_AF=0.1369;AFR_AF=0.3434;EUR_AF=0.1899;SAS_AF=0.1094;AA=G|||;VT=SNP
6	32701451	rs9276252	A	T	100	PASS	AC=628;AF=0.125399;AN=5008;NS=2504;DP=19614;EAS_AF=0.0734;AMR_AF=0.1585;AFR_AF=0.1218;EUR_AF=0.1451;SAS_AF=0.1401;AA=A|||;VT=SNP
6	32701467	rs9276253	G	T	100	PASS	AC=628;AF=0.125399;AN=5008;NS=2504;DP=19499;EAS_AF=0.0734;AMR_AF=0.1585;AFR_AF=0.1218;EUR_AF=0.1451;SAS_AF=0.1401;AA=G|||;VT=SNP
6	32701707	rs2859086	T	A	100	PASS	AC=2237;AF=0.446685;AN=5008;NS=2504;DP=18915;EAS_AF=0.7302;AMR_AF=0.4625;AFR_AF=0.1672;EUR_AF=0.4463;SAS_AF=0.5215;AA=T|||;VT=SNP
6	32701760	rs9276256	T	A	100	PASS	AC=3907;AF=0.780152;AN=5008;NS=2504;DP=19439;EAS_AF=0.869;AMR_AF=0.7695;AFR_AF=0.6324;EUR_AF=0.7843;SAS_AF=0.8916;AA=t|||;VT=SNP
6	32701981	rs9276264	G	A	100	PASS	AC=628;AF=0.125399;AN=5008;NS=2504;DP=19698;EAS_AF=0.0734;AMR_AF=0.1585;AFR_AF=0.1218;EUR_AF=0.1451;SAS_AF=0.1401;AA=G|||;VT=SNP
6	32702041	rs2859082	A	T	100	PASS	AC=1040;AF=0.207668;AN=5008;NS=2504;DP=19269;EAS_AF=0.0655;AMR_AF=0.147;AFR_AF=0.3434;EUR_AF=0.1918;SAS_AF=0.2301;AA=A|||;VT=SNP
6	32702108	rs2859081	A	G	100	PASS	AC=1040;AF=0.207668;AN=5008;NS=2504;DP=18970;EAS_AF=0.0655;AMR_AF=0.147;AFR_AF=0.3434;EUR_AF=0.1918;SAS_AF=0.2301;AA=A|||;VT=SNP
6	32702266	rs2859080	A	G	100	PASS	AC=2237;AF=0.446685;AN=5008;NS=2504;DP=18718;EAS_AF=0.7292;AMR_AF=0.464;AFR_AF=0.1672;EUR_AF=0.4463;SAS_AF=0.5215;AA=A|||;VT=SNP
6	32702277	rs2858882	C	A	100	PASS	AC=2866;AF=0.572284;AN=5008;NS=2504;DP=18602;EAS_AF=0.8026;AMR_AF=0.6225;AFR_AF=0.2897;EUR_AF=0.5915;SAS_AF=0.6616;AA=C|||;VT=SNP
6	32702381	rs2859079	T	G	100	PASS	AC=1041;AF=0.207867;AN=5008;NS=2504;DP=15733;EAS_AF=0.0655;AMR_AF=0.147;AFR_AF=0.3442;EUR_AF=0.1918;SAS_AF=0.2301;AA=T|||;VT=SNP
6	32702422	rs9276276	G	A	100	PASS	AC=4278;AF=0.854233;AN=5008;NS=2504;DP=15157;EAS_AF=0.9137;AMR_AF=0.8156;AFR_AF=0.829;EUR_AF=0.7932;SAS_AF=0.9172;AA=A|||;VT=SNP
6	32702449	rs2859078	A	G	100	PASS	AC=1039;AF=0.207468;AN=5008;NS=2504;DP=15404;EAS_AF=0.0655;AMR_AF=0.147;AFR_AF=0.3434;EUR_AF=0.1909;SAS_AF=0.2301;AA=A|||;VT=SNP
6	32702470	rs9276278	C	T	100	PASS	AC=3903;AF=0.779353;AN=5008;NS=2504;DP=996;EAS_AF=0.869;AMR_AF=0.768;AFR_AF=0.6301;EUR_AF=0.7843;SAS_AF=0.8916;AA=T|||;VT=SNP
6	32702498	rs9276279	C	T	100	PASS	AC=4268;AF=0.852236;AN=5008;NS=2504;DP=5230;EAS_AF=0.9107;AMR_AF=0.8098;AFR_AF=0.829;EUR_AF=0.7922;SAS_AF=0.9151;AA=T|||;VT=SNP
6	32702527	rs9276280	C	T	100	PASS	AC=3906;AF=0.779952;AN=5008;NS=2504;DP=9516;EAS_AF=0.869;AMR_AF=0.7666;AFR_AF=0.6331;EUR_AF=0.7833;SAS_AF=0.8926;AA=T|||;VT=SNP
6	32702562	rs2859077	A	G	100	PASS	AC=3742;AF=0.747204;AN=5008;NS=2504;DP=15242;EAS_AF=0.8323;AMR_AF=0.7565;AFR_AF=0.6331;EUR_AF=0.7813;SAS_AF=0.772;AA=a|||;VT=SNP
6	32702586	rs2859076	T	A	100	PASS	AC=1041;AF=0.207867;AN=5008;NS=2504;DP=15799;EAS_AF=0.0655;AMR_AF=0.147;AFR_AF=0.3442;EUR_AF=0.1918;SAS_AF=0.2301;AA=T|||;VT=SNP
6	32702629	rs9276284	A	T	100	PASS	AC=3907;AF=0.780152;AN=5008;NS=2504;DP=16733;EAS_AF=0.869;AMR_AF=0.768;AFR_AF=0.6331;EUR_AF=0.7843;SAS_AF=0.8916;AA=a|||;VT=SNP
6	32702798	rs2859075	T	G	100	PASS	AC=1040;AF=0.207668;AN=5008;NS=2504;DP=17264;EAS_AF=0.0655;AMR_AF=0.147;AFR_AF=0.3434;EUR_AF=0.1918;SAS_AF=0.2301;AA=T|||;VT=SNP
6	32702800	rs2859074	G	T	100	PASS	AC=2867;AF=0.572484;AN=5008;NS=2504;DP=17190;EAS_AF=0.8036;AMR_AF=0.621;AFR_AF=0.2897;EUR_AF=0.5924;SAS_AF=0.6616;AA=G|||;VT=SNP
6	32702813	rs9276291	T	C	100	PASS	AC=3908;AF=0.780351;AN=5008;NS=2504;DP=17426;EAS_AF=0.869;AMR_AF=0.768;AFR_AF=0.6339;EUR_AF=0.7843;SAS_AF=0.8916;AA=t|||;VT=SNP
6	32702864	rs9276292	A	G	100	PASS	AC=876;AF=0.17492;AN=5008;NS=2504;DP=17073;EAS_AF=0.0288;AMR_AF=0.1369;AFR_AF=0.3434;EUR_AF=0.1899;SAS_AF=0.1094;AA=A|||;VT=SNP
6	32702891	rs9276295	A	G	100	PASS	AC=3910;AF=0.780751;AN=5008;NS=2504;DP=16514;EAS_AF=0.869;AMR_AF=0.7695;AFR_AF=0.6346;EUR_AF=0.7843;SAS_AF=0.8916;AA=a|||;VT=SNP
6	32702930	rs9276296	C	T	100	PASS	AC=3906;AF=0.779952;AN=5008;NS=2504;DP=16621;EAS_AF=0.869;AMR_AF=0.7695;AFR_AF=0.6324;EUR_AF=0.7843;SAS_AF=0.8906;AA=c|||;VT=SNP
6	32702946	rs9276297	G	C	100	PASS	AC=3907;AF=0.780152;AN=5008;NS=2504;DP=17254;EAS_AF=0.869;AMR_AF=0.7695;AFR_AF=0.6324;EUR_AF=0.7843;SAS_AF=0.8916;AA=C|||;VT=SNP
6	32703021	rs9276298	G	A	100	PASS	AC=4267;AF=0.852037;AN=5008;NS=2504;DP=18878;EAS_AF=0.9107;AMR_AF=0.8112;AFR_AF=0.8283;EUR_AF=0.7932;SAS_AF=0.9131;AA=A|||;VT=SNP
6	32703108	rs9276299	C	G	100	PASS	AC=628;AF=0.125399;AN=5008;NS=2504;DP=19173;EAS_AF=0.0734;AMR_AF=0.1585;AFR_AF=0.1218;EUR_AF=0.1451;SAS_AF=0.1401;AA=C|||;VT=SNP
6	32703162	rs10484563	A	G	100	PASS	AC=217;AF=0.0433307;AN=5008;NS=2504;DP=20098;EAS_AF=0.0377;AMR_AF=0.0375;AFR_AF=0.0129;EUR_AF=0.0616;SAS_AF=0.0757;AA=A|||;VT=SNP
6	32703186	rs9276301	A	G	100	PASS	AC=3907;AF=0.780152;AN=5008;NS=2504;DP=20577;EAS_AF=0.869;AMR_AF=0.768;AFR_AF=0.6324;EUR_AF=0.7853;SAS_AF=0.8916;AA=G|||;VT=SNP
6	32703206	rs9276302	A	G	100	PASS	AC=4270;AF=0.852636;AN=5008;NS=2504;DP=19786;EAS_AF=0.9107;AMR_AF=0.8112;AFR_AF=0.8283;EUR_AF=0.7942;SAS_AF=0.9151;AA=G|||;VT=SNP
6	32703237	rs7452263	A	G	100	PASS	AC=3907;AF=0.780152;AN=5008;NS=2504;DP=18591;EAS_AF=0.869;AMR_AF=0.768;AFR_AF=0.6324;EUR_AF=0.7853;SAS_AF=0.8916;AA=a|||;VT=SNP
6	32703296	rs60926704	C	G	100	PASS	AC=244;AF=0.048722;AN=5008;NS=2504;DP=17543;EAS_AF=0.0109;AMR_AF=0.0159;AFR_AF=0.1551;EUR_AF=0.007;SAS_AF=0.0102;AA=C|||;VT=SNP
6	32703313	rs2859072	G	A	100	PASS	AC=1508;AF=0.301118;AN=5008;NS=2504;DP=17682;EAS_AF=0.4405;AMR_AF=0.3372;AFR_AF=0.1135;EUR_AF=0.326;SAS_AF=0.3599;AA=G|||;VT=SNP
6	32703366	rs2859071	T	C	100	PASS	AC=2865;AF=0.572085;AN=5008;NS=2504;DP=17943;EAS_AF=0.8036;AMR_AF=0.621;AFR_AF=0.289;EUR_AF=0.5915;SAS_AF=0.6616;AA=T|||;VT=SNP
6	32703407	rs6457638	C	G	100	PASS	AC=3278;AF=0.654553;AN=5008;NS=2504;DP=17014;EAS_AF=0.7956;AMR_AF=0.6095;AFR_AF=0.5106;EUR_AF=0.6392;SAS_AF=0.7515;AA=C|||;VT=SNP
6	32703581	rs6457639	C	T	100	PASS	AC=2401;AF=0.479433;AN=5008;NS=2504;DP=20584;EAS_AF=0.7669;AMR_AF=0.4726;AFR_AF=0.1672;EUR_AF=0.4483;SAS_AF=0.6421;AA=C|||;VT=SNP
6	32703589	rs9276306	C	A	100	PASS	AC=876;AF=0.17492;AN=5008;NS=2504;DP=20349;EAS_AF=0.0288;AMR_AF=0.1369;AFR_AF=0.3434;EUR_AF=0.1899;SAS_AF=0.1094;AA=C|||;VT=SNP
6	32703591	rs6457640	C	T	100	PASS	AC=4269;AF=0.852436;AN=5008;NS=2504;DP=20211;EAS_AF=0.9107;AMR_AF=0.8112;AFR_AF=0.8283;EUR_AF=0.7932;SAS_AF=0.9151;AA=T|||;VT=SNP
6	32704326	rs7744593	A	T	100	PASS	AC=4269;AF=0.852436;AN=5008;NS=2504;DP=18006;EAS_AF=0.9107;AMR_AF=0.8112;AFR_AF=0.8283;EUR_AF=0.7932;SAS_AF=0.9151;AA=T|||;VT=SNP
6	32704358	rs6457641	C	T	100	PASS	AC=2405;AF=0.480232;AN=5008;NS=2504;DP=18598;EAS_AF=0.7679;AMR_AF=0.4726;AFR_AF=0.1672;EUR_AF=0.4483;SAS_AF=0.6452;AA=C|||;VT=SNP
6	32704362	rs6457642	C	T	100	PASS	AC=1320;AF=0.263578;AN=5008;NS=2504;DP=18835;EAS_AF=0.1319;AMR_AF=0.1945;AFR_AF=0.5393;EUR_AF=0.2078;SAS_AF=0.1329;AA=c|||;VT=SNP
6	32704413	rs116911458	C	T	100	PASS	AC=121;AF=0.0241613;AN=5008;NS=2504;DP=19292;EAS_AF=0.0694;AMR_AF=0.0173;AFR_AF=0.0136;EUR_AF=0.0089;SAS_AF=0.0123;AA=C|||;VT=SNP
6	32704414	rs6457643	G	T	100	PASS	AC=2405;AF=0.480232;AN=5008;NS=2504;DP=19311;EAS_AF=0.7679;AMR_AF=0.4726;AFR_AF=0.1672;EUR_AF=0.4483;SAS_AF=0.6452;AA=G|||;VT=SNP
6	32704523	rs9276310	G	A	100	PASS	AC=628;AF=0.125399;AN=5008;NS=2504;DP=17326;EAS_AF=0.0734;AMR_AF=0.1571;AFR_AF=0.1218;EUR_AF=0.1451;SAS_AF=0.1411;AA=G|||;VT=SNP
6	32704574	rs10947336	C	A	100	PASS	AC=2408;AF=0.480831;AN=5008;NS=2504;DP=17142;EAS_AF=0.7679;AMR_AF=0.4726;AFR_AF=0.1679;EUR_AF=0.4503;SAS_AF=0.6452;AA=C|||;VT=SNP
6	32704617	rs12178088	C	T	100	PASS	AC=2409;AF=0.48103;AN=5008;NS=2504;DP=18079;EAS_AF=0.7679;AMR_AF=0.4726;AFR_AF=0.1679;EUR_AF=0.4513;SAS_AF=0.6452;AA=C|||;VT=SNP
6	32704630	rs12183007	A	G	100	PASS	AC=2408;AF=0.480831;AN=5008;NS=2504;DP=18247;EAS_AF=0.7679;AMR_AF=0.4726;AFR_AF=0.1672;EUR_AF=0.4513;SAS_AF=0.6452;AA=A|||;VT=SNP
6	32704659	rs9276311	T	C	100	PASS	AC=3036;AF=0.60623;AN=5008;NS=2504;DP=19008;EAS_AF=0.8413;AMR_AF=0.6311;AFR_AF=0.2897;EUR_AF=0.5954;SAS_AF=0.7853;AA=C|||;VT=SNP
6	32704677	rs12183009	C	G	100	PASS	AC=2405;AF=0.480232;AN=5008;NS=2504;DP=19691;EAS_AF=0.7679;AMR_AF=0.4726;AFR_AF=0.1672;EUR_AF=0.4483;SAS_AF=0.6452;AA=C|||;VT=SNP
6	32704706	rs9276313	G	A	100	PASS	AC=877;AF=0.17512;AN=5008;NS=2504;DP=19915;EAS_AF=0.0278;AMR_AF=0.1369;AFR_AF=0.3464;EUR_AF=0.1909;SAS_AF=0.1063;AA=G|||;VT=SNP
6	32704781	rs12183375	A	G	100	PASS	AC=2405;AF=0.480232;AN=5008;NS=2504;DP=18585;EAS_AF=0.7679;AMR_AF=0.4726;AFR_AF=0.1672;EUR_AF=0.4483;SAS_AF=0.6452;AA=A|||;VT=SNP
6	32704786	rs9276314	G	T	100	PASS	AC=872;AF=0.174121;AN=5008;NS=2504;DP=18579;EAS_AF=0.0278;AMR_AF=0.1369;AFR_AF=0.3427;EUR_AF=0.1909;SAS_AF=0.1063;AA=G|||;VT=SNP
6	32704815	rs58538826	G	A	100	PASS	AC=243;AF=0.0485224;AN=5008;NS=2504;DP=17875;EAS_AF=0.0109;AMR_AF=0.0159;AFR_AF=0.1543;EUR_AF=0.007;SAS_AF=0.0102;AA=G|||;VT=SNP
6	32704900	rs9276315	G	A	100	PASS	AC=627;AF=0.1252;AN=5008;NS=2504;DP=16097;EAS_AF=0.0734;AMR_AF=0.1585;AFR_AF=0.1218;EUR_AF=0.1441;SAS_AF=0.1401;AA=G|||;VT=SNP
6	32704943	rs9276316	A	G	100	PASS	AC=3032;AF=0.605431;AN=5008;NS=2504;DP=16172;EAS_AF=0.8413;AMR_AF=0.6311;AFR_AF=0.289;EUR_AF=0.5924;SAS_AF=0.7853;AA=G|||;VT=SNP
6	32704965	rs115792074	A	G	100	PASS	AC=153;AF=0.0305511;AN=5008;NS=2504;DP=16210;EAS_AF=0.0119;AMR_AF=0.0303;AFR_AF=0.0015;EUR_AF=0.0477;SAS_AF=0.0716;AA=A|||;VT=SNP
6	32705002	rs9276319	C	T	100	PASS	AC=4269;AF=0.852436;AN=5008;NS=2504;DP=15369;EAS_AF=0.9107;AMR_AF=0.8112;AFR_AF=0.8283;EUR_AF=0.7932;SAS_AF=0.9151;AA=T|||;VT=SNP
6	32705023	rs9276321	G	A	100	PASS	AC=3031;AF=0.605232;AN=5008;NS=2504;DP=14879;EAS_AF=0.8403;AMR_AF=0.6311;AFR_AF=0.289;EUR_AF=0.5924;SAS_AF=0.7853;AA=g|||;VT=SNP
6	32705030	rs9276322	C	G	100	PASS	AC=383;AF=0.0764776;AN=5008;NS=2504;DP=15009;EAS_AF=0.0169;AMR_AF=0.0706;AFR_AF=0.0408;EUR_AF=0.169;SAS_AF=0.0951;AA=C|||;VT=SNP
6	32705104	rs13199553	C	T	100	PASS	AC=2402;AF=0.479633;AN=5008;NS=2504;DP=17151;EAS_AF=0.7669;AMR_AF=0.4726;AFR_AF=0.1664;EUR_AF=0.4483;SAS_AF=0.6442;AA=C|||;VT=SNP
6	32705110	rs9276323	C	A	100	PASS	AC=627;AF=0.1252;AN=5008;NS=2504;DP=16684;EAS_AF=0.0734;AMR_AF=0.1585;AFR_AF=0.1218;EUR_AF=0.1441;SAS_AF=0.1401;AA=c|||;VT=SNP
6	32705127	rs13214143	T	G	100	PASS	AC=2402;AF=0.479633;AN=5008;NS=2504;DP=15884;EAS_AF=0.7669;AMR_AF=0.4726;AFR_AF=0.1664;EUR_AF=0.4483;SAS_AF=0.6442;AA=T|||;VT=SNP
6	32705193	rs13213965	T	C	100	PASS	AC=2401;AF=0.479433;AN=5008;NS=2504;DP=13360;EAS_AF=0.7679;AMR_AF=0.4726;AFR_AF=0.1649;EUR_AF=0.4483;SAS_AF=0.6442;AA=T|||;VT=SNP
6	32705210	rs9276325	G	T	100	PASS	AC=875;AF=0.17472;AN=5008;NS=2504;DP=13927;EAS_AF=0.0278;AMR_AF=0.1369;AFR_AF=0.3442;EUR_AF=0.1909;SAS_AF=0.1074;AA=G|||;VT=SNP
6	32705248	rs13214069	T	C	100	PASS	AC=2398;AF=0.478834;AN=5008;NS=2504;DP=14488;EAS_AF=0.7679;AMR_AF=0.4726;AFR_AF=0.1649;EUR_AF=0.4463;SAS_AF=0.6431;AA=T|||;VT=SNP
6	32705276	rs13199787	C	T	100	PASS	AC=2398;AF=0.478834;AN=5008;NS=2504;DP=13710;EAS_AF=0.7679;AMR_AF=0.4726;AFR_AF=0.1649;EUR_AF=0.4463;SAS_AF=0.6431;AA=C|||;VT=SNP
6	32705295	rs9276326	T	A	100	PASS	AC=3024;AF=0.603834;AN=5008;NS=2504;DP=13472;EAS_AF=0.8413;AMR_AF=0.6311;AFR_AF=0.2867;EUR_AF=0.5895;SAS_AF=0.7832;AA=A|||;VT=SNP
6	32705401	rs9276327	A	T	100	PASS	AC=877;AF=0.17512;AN=5008;NS=2504;DP=13799;EAS_AF=0.0278;AMR_AF=0.1369;AFR_AF=0.3442;EUR_AF=0.1928;SAS_AF=0.1074;AA=A|||;VT=SNP
6	32705422	rs28576901	T	C	100	PASS	AC=2393;AF=0.477835;AN=5008;NS=2504;DP=14019;EAS_AF=0.7669;AMR_AF=0.4712;AFR_AF=0.1649;EUR_AF=0.4423;SAS_AF=0.6442;AA=T|||;VT=SNP
6	32705459	rs17500400	A	G	100	PASS	AC=2400;AF=0.479233;AN=5008;NS=2504;DP=14416;EAS_AF=0.7688;AMR_AF=0.4726;AFR_AF=0.1657;EUR_AF=0.4453;SAS_AF=0.6442;AA=A|||;VT=SNP
6	32705489	rs9276329	T	C	100	PASS	AC=626;AF=0.125;AN=5008;NS=2504;DP=12797;EAS_AF=0.0734;AMR_AF=0.1585;AFR_AF=0.1218;EUR_AF=0.1431;SAS_AF=0.1401;AA=T|||;VT=SNP
6	32705700	rs9276339	G	A	100	PASS	AC=875;AF=0.17472;AN=5008;NS=2504;DP=12625;EAS_AF=0.0288;AMR_AF=0.1369;AFR_AF=0.3442;EUR_AF=0.1909;SAS_AF=0.1063;AA=G|||;VT=SNP
6	32705828	rs2157324	G	C	100	PASS	AC=627;AF=0.1252;AN=5008;NS=2504;DP=14760;EAS_AF=0.0734;AMR_AF=0.1585;AFR_AF=0.1218;EUR_AF=0.1441;SAS_AF=0.1401;AA=G|||;VT=SNP
6	32705981	rs7772569	G	A	100	PASS	AC=2405;AF=0.480232;AN=5008;NS=2504;DP=19766;EAS_AF=0.7688;AMR_AF=0.4726;AFR_AF=0.1672;EUR_AF=0.4473;SAS_AF=0.6452;AA=G|||;VT=SNP
6	32706042	rs7773149	A	G	100	PASS	AC=3033;AF=0.605631;AN=5008;NS=2504;DP=17786;EAS_AF=0.8423;AMR_AF=0.6311;AFR_AF=0.289;EUR_AF=0.5924;SAS_AF=0.7853;AA=G|||;VT=SNP
6	32706069	rs9276346	C	G	100	PASS	AC=627;AF=0.1252;AN=5008;NS=2504;DP=17732;EAS_AF=0.0734;AMR_AF=0.1585;AFR_AF=0.1218;EUR_AF=0.1441;SAS_AF=0.1401;AA=C|||;VT=SNP
6	32706128	rs6457644	C	T	100	PASS	AC=2240;AF=0.447284;AN=5008;NS=2504;DP=19078;EAS_AF=0.7312;AMR_AF=0.4625;AFR_AF=0.1672;EUR_AF=0.4463;SAS_AF=0.5235;AA=c|||;VT=SNP
6	32706208	rs9276347	G	A	100	PASS	AC=627;AF=0.1252;AN=5008;NS=2504;DP=19455;EAS_AF=0.0734;AMR_AF=0.1585;AFR_AF=0.1218;EUR_AF=0.1441;SAS_AF=0.1401;AA=A|||;VT=SNP
6	32706209	rs9276348	A	G	100	PASS	AC=1237;AF=0.247005;AN=5008;NS=2504;DP=19545;EAS_AF=0.0694;AMR_AF=0.1801;AFR_AF=0.5393;EUR_AF=0.2008;SAS_AF=0.1299;AA=A|||;VT=SNP
6	32706234	rs7773068	G	A	100	PASS	AC=4269;AF=0.852436;AN=5008;NS=2504;DP=20677;EAS_AF=0.9107;AMR_AF=0.8112;AFR_AF=0.8283;EUR_AF=0.7932;SAS_AF=0.9151;AA=A|||;VT=SNP
6	32706321	rs55877228	A	G	100	PASS	AC=244;AF=0.048722;AN=5008;NS=2504;DP=21750;EAS_AF=0.0109;AMR_AF=0.0159;AFR_AF=0.1551;EUR_AF=0.007;SAS_AF=0.0102;AA=A|||;VT=SNP
6	32706334	rs7773694	A	G	100	PASS	AC=4269;AF=0.852436;AN=5008;NS=2504;DP=21733;EAS_AF=0.9107;AMR_AF=0.8112;AFR_AF=0.8283;EUR_AF=0.7932;SAS_AF=0.9151;AA=G|||;VT=SNP
6	32706398	rs7773407	A	C	100	PASS	AC=2406;AF=0.480431;AN=5008;NS=2504;DP=21637;EAS_AF=0.7679;AMR_AF=0.4726;AFR_AF=0.1679;EUR_AF=0.4483;SAS_AF=0.6452;AA=A|||;VT=SNP
6	32706416	rs9276351	C	A	100	PASS	AC=1236;AF=0.246805;AN=5008;NS=2504;DP=21529;EAS_AF=0.0694;AMR_AF=0.1801;AFR_AF=0.5386;EUR_AF=0.2008;SAS_AF=0.1299;AA=C|||;VT=SNP
6	32706441	rs7755580	A	T	100	PASS	AC=4269;AF=0.852436;AN=5008;NS=2504;DP=19371;EAS_AF=0.9107;AMR_AF=0.8112;AFR_AF=0.8283;EUR_AF=0.7932;SAS_AF=0.9151;AA=T|||;VT=SNP
6	32706453	rs9276354	C	T	100	PASS	AC=627;AF=0.1252;AN=5008;NS=2504;DP=18906;EAS_AF=0.0734;AMR_AF=0.1585;AFR_AF=0.1218;EUR_AF=0.1441;SAS_AF=0.1401;AA=C|||;VT=SNP
6	32706478	rs7755596	C	T	100	PASS	AC=4269;AF=0.852436;AN=5008;NS=2504;DP=18611;EAS_AF=0.9107;AMR_AF=0.8112;AFR_AF=0.8283;EUR_AF=0.7932;SAS_AF=0.9151;AA=T|||;VT=SNP
6	32706480	rs7755597	C	T	100	PASS	AC=4269;AF=0.852436;AN=5008;NS=2504;DP=18984;EAS_AF=0.9107;AMR_AF=0.8112;AFR_AF=0.8283;EUR_AF=0.7932;SAS_AF=0.9151;AA=T|||;VT=SNP
6	32706495	rs7773441	T	A	100	PASS	AC=2405;AF=0.480232;AN=5008;NS=2504;DP=19151;EAS_AF=0.7679;AMR_AF=0.4726;AFR_AF=0.1672;EUR_AF=0.4483;SAS_AF=0.6452;AA=T|||;VT=SNP
6	32706559	rs9276357	T	G	100	PASS	AC=873;AF=0.174321;AN=5008;NS=2504;DP=17338;EAS_AF=0.0278;AMR_AF=0.1369;AFR_AF=0.3434;EUR_AF=0.1909;SAS_AF=0.1063;AA=T|||;VT=SNP
6	32706719	rs7773955	T	C	100	PASS	AC=2405;AF=0.480232;AN=5008;NS=2504;DP=23696;EAS_AF=0.7679;AMR_AF=0.4726;AFR_AF=0.1672;EUR_AF=0.4483;SAS_AF=0.6452;AA=T|||;VT=SNP
6	32706725	rs9276358	A	G	100	PASS	AC=871;AF=0.173922;AN=5008;NS=2504;DP=23830;EAS_AF=0.0268;AMR_AF=0.1369;AFR_AF=0.3427;EUR_AF=0.1909;SAS_AF=0.1063;AA=A|||;VT=SNP
6	32706770	rs9276359	C	T	100	PASS	AC=627;AF=0.1252;AN=5008;NS=2504;DP=22776;EAS_AF=0.0734;AMR_AF=0.1585;AFR_AF=0.1218;EUR_AF=0.1441;SAS_AF=0.1401;AA=C|||;VT=SNP
6	32706799	rs12190070	T	C	100	PASS	AC=2405;AF=0.480232;AN=5008;NS=2504;DP=22195;EAS_AF=0.7679;AMR_AF=0.4726;AFR_AF=0.1672;EUR_AF=0.4483;SAS_AF=0.6452;AA=T|||;VT=SNP
6	32706801	rs9276360	A	G	100	PASS	AC=3642;AF=0.727236;AN=5008;NS=2504;DP=22180;EAS_AF=0.8373;AMR_AF=0.6527;AFR_AF=0.7065;EUR_AF=0.6491;SAS_AF=0.7751;AA=a|||;VT=SNP
6	32706937	rs12190184	G	C	100	PASS	AC=2395;AF=0.478235;AN=5008;NS=2504;DP=19072;EAS_AF=0.7659;AMR_AF=0.4697;AFR_AF=0.1619;EUR_AF=0.4493;SAS_AF=0.6452;AA=G|||;VT=SNP
6	32706959	rs12203641	G	A	100	PASS	AC=2394;AF=0.478035;AN=5008;NS=2504;DP=18839;EAS_AF=0.7659;AMR_AF=0.4697;AFR_AF=0.1619;EUR_AF=0.4483;SAS_AF=0.6452;AA=G|||;VT=SNP
6	32706974	rs12203644	G	A	100	PASS	AC=2397;AF=0.478634;AN=5008;NS=2504;DP=18828;EAS_AF=0.7659;AMR_AF=0.4712;AFR_AF=0.1641;EUR_AF=0.4493;SAS_AF=0.6431;AA=G|||;VT=SNP
6	32707018	rs9276362	T	C	100	PASS	AC=3031;AF=0.605232;AN=5008;NS=2504;DP=18758;EAS_AF=0.8423;AMR_AF=0.6311;AFR_AF=0.289;EUR_AF=0.5915;SAS_AF=0.7843;AA=C|||;VT=SNP
6	32707071	rs9276366	A	G	100	PASS	AC=627;AF=0.1252;AN=5008;NS=2504;DP=21792;EAS_AF=0.0734;AMR_AF=0.1585;AFR_AF=0.1218;EUR_AF=0.1441;SAS_AF=0.1401;AA=G|||;VT=SNP
6	32707124	rs9276367	T	A	100	PASS	AC=627;AF=0.1252;AN=5008;NS=2504;DP=22140;EAS_AF=0.0734;AMR_AF=0.1585;AFR_AF=0.1218;EUR_AF=0.1441;SAS_AF=0.1401;AA=T|||;VT=SNP
6	32707168	rs9276368	A	T	100	PASS	AC=627;AF=0.1252;AN=5008;NS=2504;DP=22692;EAS_AF=0.0734;AMR_AF=0.1585;AFR_AF=0.1218;EUR_AF=0.1441;SAS_AF=0.1401;AA=A|||;VT=SNP
6	32707173	rs9276369	T	G	100	PASS	AC=627;AF=0.1252;AN=5008;NS=2504;DP=22626;EAS_AF=0.0734;AMR_AF=0.1585;AFR_AF=0.1218;EUR_AF=0.1441;SAS_AF=0.1401;AA=T|||;VT=SNP
6	32707282	rs2894287	A	G	100	PASS	AC=2407;AF=0.480631;AN=5008;NS=2504;DP=20078;EAS_AF=0.7679;AMR_AF=0.4741;AFR_AF=0.1672;EUR_AF=0.4493;SAS_AF=0.6452;AA=A|||;VT=SNP
6	32707295	rs9276370	G	T	100	PASS	AC=3033;AF=0.605631;AN=5008;NS=2504;DP=19944;EAS_AF=0.8413;AMR_AF=0.6326;AFR_AF=0.289;EUR_AF=0.5924;SAS_AF=0.7853;AA=T|||;VT=SNP
6	32707360	rs2395249	G	A	100	PASS	AC=627;AF=0.1252;AN=5008;NS=2504;DP=20022;EAS_AF=0.0734;AMR_AF=0.1585;AFR_AF=0.1218;EUR_AF=0.1441;SAS_AF=0.1401;AA=G|||;VT=SNP
6	32707427	rs2894288	G	C	100	PASS	AC=627;AF=0.1252;AN=5008;NS=2504;DP=20060;EAS_AF=0.0734;AMR_AF=0.1585;AFR_AF=0.1218;EUR_AF=0.1441;SAS_AF=0.1401;AA=C|||;VT=SNP
6	32707508	rs9276373	T	C	100	PASS	AC=627;AF=0.1252;AN=5008;NS=2504;DP=22111;EAS_AF=0.0734;AMR_AF=0.1585;AFR_AF=0.1218;EUR_AF=0.1441;SAS_AF=0.1401;AA=T|||;VT=SNP
6	32707551	rs10947337	A	G	100	PASS	AC=2401;AF=0.479433;AN=5008;NS=2504;DP=21725;EAS_AF=0.7669;AMR_AF=0.4712;AFR_AF=0.1679;EUR_AF=0.4483;SAS_AF=0.6421;AA=A|||;VT=SNP
6	32707558	rs2894289	G	A	100	PASS	AC=2401;AF=0.479433;AN=5008;NS=2504;DP=21270;EAS_AF=0.7669;AMR_AF=0.4712;AFR_AF=0.1679;EUR_AF=0.4483;SAS_AF=0.6421;AA=G|||;VT=SNP
6	32707565	rs2894290	C	T	100	PASS	AC=2401;AF=0.479433;AN=5008;NS=2504;DP=20797;EAS_AF=0.7669;AMR_AF=0.4712;AFR_AF=0.1679;EUR_AF=0.4483;SAS_AF=0.6421;AA=C|||;VT=SNP
6	32707585	rs9276375	G	A	100	PASS	AC=876;AF=0.17492;AN=5008;NS=2504;DP=20174;EAS_AF=0.0278;AMR_AF=0.1383;AFR_AF=0.3434;EUR_AF=0.1909;SAS_AF=0.1084;AA=G|||;VT=SNP
6	32707614	rs9276376	A	G	100	PASS	AC=627;AF=0.1252;AN=5008;NS=2504;DP=20027;EAS_AF=0.0734;AMR_AF=0.1585;AFR_AF=0.1218;EUR_AF=0.1441;SAS_AF=0.1401;AA=A|||;VT=SNP
6	32707636	rs9276377	C	A	100	PASS	AC=3030;AF=0.605032;AN=5008;NS=2504;DP=19966;EAS_AF=0.8413;AMR_AF=0.6311;AFR_AF=0.2874;EUR_AF=0.5924;SAS_AF=0.7853;AA=A|||;VT=SNP
6	32707706	rs5021448	C	T	100	PASS	AC=1237;AF=0.247005;AN=5008;NS=2504;DP=17300;EAS_AF=0.0694;AMR_AF=0.1801;AFR_AF=0.5393;EUR_AF=0.2008;SAS_AF=0.1299;AA=c|||;VT=SNP
6	32707740	rs9276381	T	C	100	PASS	AC=627;AF=0.1252;AN=5008;NS=2504;DP=17305;EAS_AF=0.0734;AMR_AF=0.1585;AFR_AF=0.1218;EUR_AF=0.1441;SAS_AF=0.1401;AA=t|||;VT=SNP
6	32707783	rs9276382	A	G	100	PASS	AC=627;AF=0.1252;AN=5008;NS=2504;DP=18698;EAS_AF=0.0734;AMR_AF=0.1585;AFR_AF=0.1218;EUR_AF=0.1441;SAS_AF=0.1401;AA=a|||;VT=SNP
6	32707806	rs5021449	T	C	100	PASS	AC=2405;AF=0.480232;AN=5008;NS=2504;DP=18116;EAS_AF=0.7679;AMR_AF=0.4726;AFR_AF=0.1672;EUR_AF=0.4483;SAS_AF=0.6452;AA=N|||;VT=SNP
6	32707884	rs9276383	G	A	100	PASS	AC=625;AF=0.1248;AN=5008;NS=2504;DP=17702;EAS_AF=0.0734;AMR_AF=0.1585;AFR_AF=0.1203;EUR_AF=0.1441;SAS_AF=0.1401;AA=g|||;VT=SNP
6	32707887	rs5021450	T	G	100	PASS	AC=3030;AF=0.605032;AN=5008;NS=2504;DP=17831;EAS_AF=0.8413;AMR_AF=0.6311;AFR_AF=0.2874;EUR_AF=0.5924;SAS_AF=0.7853;AA=N|||;VT=SNP
6	32707893	rs9276385	A	C	100	PASS	AC=625;AF=0.1248;AN=5008;NS=2504;DP=18196;EAS_AF=0.0734;AMR_AF=0.1585;AFR_AF=0.1203;EUR_AF=0.1441;SAS_AF=0.1401;AA=a|||;VT=SNP
6	32708054	rs9717634	A	T	100	PASS	AC=2398;AF=0.478834;AN=5008;NS=2504;DP=12014;EAS_AF=0.7669;AMR_AF=0.4726;AFR_AF=0.1672;EUR_AF=0.4473;SAS_AF=0.6401;AA=N|||;VT=SNP
6	32708298	rs6907815	G	A	100	PASS	AC=2242;AF=0.447684;AN=5008;NS=2504;DP=10259;EAS_AF=0.7321;AMR_AF=0.4625;AFR_AF=0.1672;EUR_AF=0.4463;SAS_AF=0.5245;AA=G|||;VT=SNP
6	32708300	rs113189590	C	A	100	PASS	AC=627;AF=0.1252;AN=5008;NS=2504;DP=10332;EAS_AF=0.0734;AMR_AF=0.1585;AFR_AF=0.1218;EUR_AF=0.1441;SAS_AF=0.1401;AA=T|||;VT=SNP
6	32708338	rs9276392	T	C	100	PASS	AC=4272;AF=0.853035;AN=5008;NS=2504;DP=10094;EAS_AF=0.9117;AMR_AF=0.8112;AFR_AF=0.8298;EUR_AF=0.7932;SAS_AF=0.9151;AA=C|||;VT=SNP
6	32708413	rs76427180	G	A	100	PASS	AC=627;AF=0.1252;AN=5008;NS=2504;DP=12615;EAS_AF=0.0734;AMR_AF=0.1585;AFR_AF=0.1218;EUR_AF=0.1441;SAS_AF=0.1401;AA=G|||;VT=SNP
6	32708467	rs9276394	T	A	100	PASS	AC=4272;AF=0.853035;AN=5008;NS=2504;DP=13472;EAS_AF=0.9117;AMR_AF=0.8112;AFR_AF=0.8298;EUR_AF=0.7932;SAS_AF=0.9151;AA=A|||;VT=SNP
6	32708504	rs9276395	C	G	100	PASS	AC=4270;AF=0.852636;AN=5008;NS=2504;DP=12500;EAS_AF=0.9117;AMR_AF=0.8098;AFR_AF=0.829;EUR_AF=0.7932;SAS_AF=0.9151;AA=G|||;VT=SNP
6	32708736	rs9276396	T	C	100	PASS	AC=4272;AF=0.853035;AN=5008;NS=2504;DP=15684;EAS_AF=0.9117;AMR_AF=0.8112;AFR_AF=0.8298;EUR_AF=0.7932;SAS_AF=0.9151;AA=C|||;VT=SNP
6	32708774	rs9276397	A	G	100	PASS	AC=4272;AF=0.853035;AN=5008;NS=2504;DP=17515;EAS_AF=0.9117;AMR_AF=0.8112;AFR_AF=0.8298;EUR_AF=0.7932;SAS_AF=0.9151;AA=G|||;VT=SNP
6	32708798	rs9276398	T	C	100	PASS	AC=627;AF=0.1252;AN=5008;NS=2504;DP=17805;EAS_AF=0.0734;AMR_AF=0.1585;AFR_AF=0.1218;EUR_AF=0.1441;SAS_AF=0.1401;AA=T|||;VT=SNP
6	32708890	rs9276399	A	G	100	PASS	AC=627;AF=0.1252;AN=5008;NS=2504;DP=18021;EAS_AF=0.0734;AMR_AF=0.1585;AFR_AF=0.1218;EUR_AF=0.1441;SAS_AF=0.1401;AA=A|||;VT=SNP
6	32709179	rs9276400	A	G	100	PASS	AC=623;AF=0.124401;AN=5008;NS=2504;DP=18505;EAS_AF=0.0724;AMR_AF=0.1585;AFR_AF=0.1218;EUR_AF=0.1441;SAS_AF=0.137;AA=A|||;VT=SNP
6	32709204	rs9276401	G	C	100	PASS	AC=876;AF=0.17492;AN=5008;NS=2504;DP=17678;EAS_AF=0.0377;AMR_AF=0.1369;AFR_AF=0.3351;EUR_AF=0.1909;SAS_AF=0.1104;AA=G|||;VT=SNP;EX_TARGET
6	32709309	rs2051600	A	G	100	PASS	AC=4273;AF=0.853235;AN=5008;NS=2504;DP=18135;EAS_AF=0.9117;AMR_AF=0.8112;AFR_AF=0.8306;EUR_AF=0.7932;SAS_AF=0.9151;AA=a|||;VT=SNP;EX_TARGET
6	32709363	rs2051598	G	A	100	PASS	AC=4155;AF=0.829673;AN=5008;NS=2504;DP=18216;EAS_AF=0.877;AMR_AF=0.7781;AFR_AF=0.8033;EUR_AF=0.7813;SAS_AF=0.9029;AA=g|||;VT=SNP
6	32709370	rs2051597	T	C	100	PASS	AC=4244;AF=0.847444;AN=5008;NS=2504;DP=17668;EAS_AF=0.9067;AMR_AF=0.8069;AFR_AF=0.8169;EUR_AF=0.7932;SAS_AF=0.9121;AA=t|||;VT=SNP
6	32709586	rs9276402	G	A	100	PASS	AC=652;AF=0.130192;AN=5008;NS=2504;DP=17008;EAS_AF=0.0813;AMR_AF=0.1599;AFR_AF=0.1293;EUR_AF=0.1481;SAS_AF=0.1421;AA=G|||;VT=SNP
6	32709738	rs9276403	A	G	100	PASS	AC=628;AF=0.125399;AN=5008;NS=2504;DP=17114;EAS_AF=0.0734;AMR_AF=0.1585;AFR_AF=0.1225;EUR_AF=0.1441;SAS_AF=0.1401;AA=A|||;VT=SNP
6	32709964	rs4394270	T	C	100	PASS	AC=1621;AF=0.323682;AN=5008;NS=2504;DP=17750;EAS_AF=0.1329;AMR_AF=0.3228;AFR_AF=0.5068;EUR_AF=0.337;SAS_AF=0.2597;AA=T|||;VT=SNP
6	32709990	rs4496840	C	T	100	PASS	AC=1620;AF=0.323482;AN=5008;NS=2504;DP=18399;EAS_AF=0.1319;AMR_AF=0.3228;AFR_AF=0.5068;EUR_AF=0.337;SAS_AF=0.2597;AA=C|||;VT=SNP
6	32710010	rs4403295	G	T	100	PASS	AC=1619;AF=0.323283;AN=5008;NS=2504;DP=18164;EAS_AF=0.131;AMR_AF=0.3228;AFR_AF=0.5061;EUR_AF=0.337;SAS_AF=0.2607;AA=G|||;VT=SNP
6	32710119	rs5018343	A	T	100	PASS	AC=3677;AF=0.734225;AN=5008;NS=2504;DP=17693;EAS_AF=0.8681;AMR_AF=0.7522;AFR_AF=0.4788;EUR_AF=0.7763;SAS_AF=0.8855;AA=a|||;VT=SNP
6	32710221	rs9461806	C	T	100	PASS	AC=3219;AF=0.642772;AN=5008;NS=2504;DP=17975;EAS_AF=0.7927;AMR_AF=0.5778;AFR_AF=0.6657;EUR_AF=0.4771;SAS_AF=0.6738;AA=C|||;VT=SNP
6	32710307	rs9276407	G	A	100	PASS	AC=874;AF=0.174521;AN=5008;NS=2504;DP=17164;EAS_AF=0.0734;AMR_AF=0.2089;AFR_AF=0.27;EUR_AF=0.159;SAS_AF=0.1411;AA=G|||;VT=SNP
6	32710370	rs9276408	T	G	100	PASS	AC=3766;AF=0.751997;AN=5008;NS=2504;DP=17614;EAS_AF=0.8075;AMR_AF=0.7205;AFR_AF=0.6188;EUR_AF=0.7674;SAS_AF=0.8814;AA=T|||;VT=SNP
6	32710377	rs9276409	T	C	100	PASS	AC=3771;AF=0.752995;AN=5008;NS=2504;DP=17955;EAS_AF=0.8075;AMR_AF=0.7219;AFR_AF=0.6218;EUR_AF=0.7674;SAS_AF=0.8814;AA=t|||;VT=SNP
6	32710466	rs9469263	G	T	100	PASS	AC=2374;AF=0.474042;AN=5008;NS=2504;DP=15420;EAS_AF=0.754;AMR_AF=0.4611;AFR_AF=0.1664;EUR_AF=0.4463;SAS_AF=0.6391;AA=G|||;VT=SNP
6	32710475	rs9276411	T	C	100	PASS	AC=3578;AF=0.714457;AN=5008;NS=2504;DP=15292;EAS_AF=0.8581;AMR_AF=0.7089;AFR_AF=0.6218;EUR_AF=0.6143;SAS_AF=0.7986;AA=T|||;VT=SNP
6	32710556	rs9276413	C	T	100	PASS	AC=3269;AF=0.652756;AN=5008;NS=2504;DP=17801;EAS_AF=0.8413;AMR_AF=0.6744;AFR_AF=0.4342;EUR_AF=0.6064;SAS_AF=0.7863;AA=C|||;VT=SNP
6	32710594	rs9276414	C	G	100	PASS	AC=3277;AF=0.654353;AN=5008;NS=2504;DP=17416;EAS_AF=0.8413;AMR_AF=0.6801;AFR_AF=0.4357;EUR_AF=0.6074;SAS_AF=0.7873;AA=C|||;VT=SNP
6	32710855	rs9276423	G	A	100	PASS	AC=2985;AF=0.596046;AN=5008;NS=2504;DP=13175;EAS_AF=0.6925;AMR_AF=0.6715;AFR_AF=0.4342;EUR_AF=0.6044;SAS_AF=0.6534;AA=G|||;VT=SNP
6	32710935	rs9276424	C	T	100	PASS	AC=3277;AF=0.654353;AN=5008;NS=2504;DP=15563;EAS_AF=0.8413;AMR_AF=0.6816;AFR_AF=0.4365;EUR_AF=0.6064;SAS_AF=0.7863;AA=C|||;VT=SNP
6	32711050	rs9276425	C	T	100	PASS	AC=641;AF=0.127995;AN=5008;NS=2504;DP=18587;EAS_AF=0.0377;AMR_AF=0.0865;AFR_AF=0.1967;EUR_AF=0.1759;SAS_AF=0.1084;AA=C|||;VT=SNP
6	32711178	rs17500468	A	G	100	PASS	AC=282;AF=0.0563099;AN=5008;NS=2504;DP=20495;EAS_AF=0.0188;AMR_AF=0.0605;AFR_AF=0.0068;EUR_AF=0.1451;SAS_AF=0.0675;AA=A|||;VT=SNP
6	32711322	rs2395252	C	G	100	PASS	AC=3578;AF=0.714457;AN=5008;NS=2504;DP=19774;EAS_AF=0.8413;AMR_AF=0.7248;AFR_AF=0.6324;EUR_AF=0.6153;SAS_AF=0.7894;AA=G|||;VT=SNP
6	32711400	rs2227128	T	C	100	PASS	AC=3580;AF=0.714856;AN=5008;NS=2504;DP=22540;EAS_AF=0.8413;AMR_AF=0.7248;AFR_AF=0.6339;EUR_AF=0.6153;SAS_AF=0.7894;AA=C|||;VT=SNP
6	32711576	rs2213568	A	C	100	PASS	AC=3294;AF=0.657748;AN=5008;NS=2504;DP=21955;EAS_AF=0.6935;AMR_AF=0.7147;AFR_AF=0.6346;EUR_AF=0.6133;SAS_AF=0.6575;AA=C|||;VT=SNP
6	32711655	rs2213567	G	C	100	PASS	AC=2990;AF=0.597045;AN=5008;NS=2504;DP=21796;EAS_AF=0.6925;AMR_AF=0.6715;AFR_AF=0.4365;EUR_AF=0.6044;SAS_AF=0.6554;AA=g|||;VT=SNP
6	32711738	rs9276426	C	A	100	PASS	AC=872;AF=0.174121;AN=5008;NS=2504;DP=21917;EAS_AF=0.0734;AMR_AF=0.2089;AFR_AF=0.27;EUR_AF=0.1581;SAS_AF=0.1401;AA=C|||;VT=SNP
```
