## Supplementary material for "Characterization of shared and ancestry-specific signals driving complex traits using multi-ancestry fine-mapping": s2_data_1kg.pvar (part 4 of 7)

```
6	30368690	rs115320745	A	T	100	PASS	AC=99;AF=0.0197684;AN=5008;NS=2504;DP=21154;EAS_AF=0.0079;AMR_AF=0.0245;AFR_AF=0.003;EUR_AF=0.0278;SAS_AF=0.0429;AA=a|||;VT=SNP
6	30368854	rs1034322	C	T	100	PASS	AC=559;AF=0.111621;AN=5008;NS=2504;DP=19512;EAS_AF=0.0952;AMR_AF=0.196;AFR_AF=0.0968;EUR_AF=0.162;SAS_AF=0.0368;AA=N|||;VT=SNP
6	30368904	rs1034321	T	A	100	PASS	AC=2299;AF=0.459065;AN=5008;NS=2504;DP=18254;EAS_AF=0.5585;AMR_AF=0.389;AFR_AF=0.4667;EUR_AF=0.4115;SAS_AF=0.4448;AA=N|||;VT=SNP
6	30369040	rs9261743	G	T	100	PASS	AC=1418;AF=0.283147;AN=5008;NS=2504;DP=17177;EAS_AF=0.3978;AMR_AF=0.1643;AFR_AF=0.2572;EUR_AF=0.2276;SAS_AF=0.3415;AA=g|||;VT=SNP
6	30369396	rs33987921	A	T	100	PASS	AC=880;AF=0.175719;AN=5008;NS=2504;DP=18424;EAS_AF=0.1587;AMR_AF=0.2248;AFR_AF=0.2095;EUR_AF=0.1839;SAS_AF=0.1043;AA=N|||;VT=SNP
6	30369444	rs73419279	G	A	100	PASS	AC=299;AF=0.0597045;AN=5008;NS=2504;DP=21207;EAS_AF=0.0625;AMR_AF=0.0231;AFR_AF=0.1104;EUR_AF=0.0189;SAS_AF=0.0562;AA=g|||;VT=SNP
6	30369958	rs9261744	C	T	100	PASS	AC=1415;AF=0.282548;AN=5008;NS=2504;DP=18840;EAS_AF=0.3978;AMR_AF=0.1643;AFR_AF=0.2572;EUR_AF=0.2276;SAS_AF=0.3384;AA=c|||;VT=SNP
6	30370260	rs9261745	G	A	100	PASS	AC=1415;AF=0.282548;AN=5008;NS=2504;DP=18637;EAS_AF=0.3978;AMR_AF=0.1643;AFR_AF=0.2572;EUR_AF=0.2276;SAS_AF=0.3384;AA=g|||;VT=SNP
6	30370352	rs1419691	G	A	100	PASS	AC=1417;AF=0.282947;AN=5008;NS=2504;DP=18615;EAS_AF=0.3998;AMR_AF=0.1643;AFR_AF=0.2572;EUR_AF=0.2276;SAS_AF=0.3384;AA=N|||;VT=SNP
6	30370354	rs1419690	G	A	100	PASS	AC=2672;AF=0.533546;AN=5008;NS=2504;DP=18630;EAS_AF=0.622;AMR_AF=0.4179;AFR_AF=0.6286;EUR_AF=0.4334;SAS_AF=0.499;AA=N|||;VT=SNP
6	30370438	rs2021370	C	G	100	PASS	AC=1416;AF=0.282748;AN=5008;NS=2504;DP=18764;EAS_AF=0.3978;AMR_AF=0.1643;AFR_AF=0.2572;EUR_AF=0.2276;SAS_AF=0.3395;AA=N|||;VT=SNP
6	30370439	rs2021369	A	G	100	PASS	AC=2673;AF=0.533746;AN=5008;NS=2504;DP=18739;EAS_AF=0.622;AMR_AF=0.4179;AFR_AF=0.6286;EUR_AF=0.4334;SAS_AF=0.5;AA=N|||;VT=SNP
6	30370588	rs1419689	A	C	100	PASS	AC=1958;AF=0.390974;AN=5008;NS=2504;DP=20154;EAS_AF=0.249;AMR_AF=0.3631;AFR_AF=0.6263;EUR_AF=0.3529;SAS_AF=0.2781;AA=N|||;VT=SNP
6	30370607	rs9261746	T	A	100	PASS	AC=700;AF=0.139776;AN=5008;NS=2504;DP=20601;EAS_AF=0.0248;AMR_AF=0.1095;AFR_AF=0.2542;EUR_AF=0.1471;SAS_AF=0.1176;AA=N|||;VT=SNP
6	30370670	rs76327263	T	C	100	PASS	AC=302;AF=0.0603035;AN=5008;NS=2504;DP=19447;EAS_AF=0.0635;AMR_AF=0.0259;AFR_AF=0.1104;EUR_AF=0.0189;SAS_AF=0.0562;AA=t|||;VT=SNP
6	30370753	rs10947071	G	A	100	PASS	AC=955;AF=0.190695;AN=5008;NS=2504;DP=20148;EAS_AF=0.1607;AMR_AF=0.2277;AFR_AF=0.261;EUR_AF=0.1869;SAS_AF=0.1043;AA=N|||;VT=SNP
6	30371137	rs9261747	G	C	100	PASS	AC=702;AF=0.140176;AN=5008;NS=2504;DP=19617;EAS_AF=0.0268;AMR_AF=0.1095;AFR_AF=0.2542;EUR_AF=0.1471;SAS_AF=0.1176;AA=g|||;VT=SNP
6	30371327	rs9261748	G	A	100	PASS	AC=702;AF=0.140176;AN=5008;NS=2504;DP=20861;EAS_AF=0.0268;AMR_AF=0.1095;AFR_AF=0.2542;EUR_AF=0.1471;SAS_AF=0.1176;AA=g|||;VT=SNP
6	30371516	rs117043863	C	T	100	PASS	AC=132;AF=0.0263578;AN=5008;NS=2504;DP=19747;EAS_AF=0.0437;AMR_AF=0.0101;AFR_AF=0.0106;EUR_AF=0.006;SAS_AF=0.0624;AA=c|||;VT=SNP
6	30371804	rs2894163	G	C	100	PASS	AC=1959;AF=0.391174;AN=5008;NS=2504;DP=18564;EAS_AF=0.249;AMR_AF=0.3631;AFR_AF=0.6263;EUR_AF=0.3539;SAS_AF=0.2781;AA=N|||;VT=SNP
6	30372001	rs12203825	C	T	100	PASS	AC=1184;AF=0.236422;AN=5008;NS=2504;DP=21132;EAS_AF=0.2222;AMR_AF=0.2507;AFR_AF=0.3215;EUR_AF=0.2028;SAS_AF=0.1605;AA=c|||;VT=SNP
6	30372018	rs2023372	T	C	100	PASS	AC=771;AF=0.153954;AN=5008;NS=2504;DP=21526;EAS_AF=0.0248;AMR_AF=0.1124;AFR_AF=0.3041;EUR_AF=0.1501;SAS_AF=0.1176;AA=t|||;VT=SNP
6	30372115	rs2023371	A	G	100	PASS	AC=702;AF=0.140176;AN=5008;NS=2504;DP=19801;EAS_AF=0.0268;AMR_AF=0.1095;AFR_AF=0.2542;EUR_AF=0.1471;SAS_AF=0.1176;AA=N|||;VT=SNP
6	30372181	rs147409284	A	G	100	PASS	AC=15;AF=0.00299521;AN=5008;NS=2504;DP=21688;EAS_AF=0.0089;AMR_AF=0.0072;AFR_AF=0;EUR_AF=0;SAS_AF=0.001;AA=a|||;VT=SNP
6	30372278	rs10947072	C	T	100	PASS	AC=1256;AF=0.250799;AN=5008;NS=2504;DP=23680;EAS_AF=0.2222;AMR_AF=0.2536;AFR_AF=0.3722;EUR_AF=0.2058;SAS_AF=0.1605;AA=c|||;VT=SNP
6	30372308	rs58784102	T	G	100	PASS	AC=161;AF=0.0321486;AN=5008;NS=2504;DP=23000;EAS_AF=0.0456;AMR_AF=0.0115;AFR_AF=0.0008;EUR_AF=0.0089;SAS_AF=0.0992;AA=t|||;VT=SNP
6	30372345	rs9261752	C	G	100	PASS	AC=1956;AF=0.390575;AN=5008;NS=2504;DP=23382;EAS_AF=0.249;AMR_AF=0.3631;AFR_AF=0.6248;EUR_AF=0.3529;SAS_AF=0.2781;AA=N|||;VT=SNP
6	30372359	rs9261753	G	A	100	PASS	AC=700;AF=0.139776;AN=5008;NS=2504;DP=23289;EAS_AF=0.0268;AMR_AF=0.1081;AFR_AF=0.2534;EUR_AF=0.1471;SAS_AF=0.1176;AA=g|||;VT=SNP
6	30372360	rs9261754	T	C	100	PASS	AC=698;AF=0.139377;AN=5008;NS=2504;DP=23355;EAS_AF=0.0248;AMR_AF=0.1081;AFR_AF=0.2534;EUR_AF=0.1471;SAS_AF=0.1176;AA=t|||;VT=SNP
6	30372410	rs9261755	A	T	100	PASS	AC=701;AF=0.139976;AN=5008;NS=2504;DP=22638;EAS_AF=0.0268;AMR_AF=0.1095;AFR_AF=0.2534;EUR_AF=0.1471;SAS_AF=0.1176;AA=N|||;VT=SNP
6	30372414	rs9261756	A	G	100	PASS	AC=702;AF=0.140176;AN=5008;NS=2504;DP=22448;EAS_AF=0.0268;AMR_AF=0.1095;AFR_AF=0.2542;EUR_AF=0.1471;SAS_AF=0.1176;AA=N|||;VT=SNP
6	30372541	rs9261757	T	C	100	PASS	AC=701;AF=0.139976;AN=5008;NS=2504;DP=21895;EAS_AF=0.0268;AMR_AF=0.1095;AFR_AF=0.2534;EUR_AF=0.1471;SAS_AF=0.1176;AA=t|||;VT=SNP
6	30372570	rs7741364	G	A	100	PASS	AC=1957;AF=0.390775;AN=5008;NS=2504;DP=21873;EAS_AF=0.249;AMR_AF=0.3631;AFR_AF=0.6256;EUR_AF=0.3529;SAS_AF=0.2781;AA=N|||;VT=SNP
6	30372675	rs9261758	C	T	100	PASS	AC=702;AF=0.140176;AN=5008;NS=2504;DP=21909;EAS_AF=0.0268;AMR_AF=0.1095;AFR_AF=0.2542;EUR_AF=0.1471;SAS_AF=0.1176;AA=N|||;VT=SNP
6	30372790	rs116814690	C	T	100	PASS	AC=131;AF=0.0261581;AN=5008;NS=2504;DP=20560;EAS_AF=0.0437;AMR_AF=0.0101;AFR_AF=0.0106;EUR_AF=0.006;SAS_AF=0.0613;AA=c|||;VT=SNP
6	30372812	rs1264562	G	T	100	PASS	AC=2189;AF=0.437101;AN=5008;NS=2504;DP=19700;EAS_AF=0.6974;AMR_AF=0.4654;AFR_AF=0.1536;EUR_AF=0.4374;SAS_AF=0.5317;AA=g|||;VT=SNP
6	30372889	rs9261759	T	C	100	PASS	AC=702;AF=0.140176;AN=5008;NS=2504;DP=20960;EAS_AF=0.0268;AMR_AF=0.1095;AFR_AF=0.2542;EUR_AF=0.1471;SAS_AF=0.1176;AA=t|||;VT=SNP
6	30372904	rs9261760	C	A	100	PASS	AC=702;AF=0.140176;AN=5008;NS=2504;DP=20786;EAS_AF=0.0268;AMR_AF=0.1095;AFR_AF=0.2542;EUR_AF=0.1471;SAS_AF=0.1176;AA=c|||;VT=SNP
6	30372987	rs9261761	G	A	100	PASS	AC=700;AF=0.139776;AN=5008;NS=2504;DP=19602;EAS_AF=0.0268;AMR_AF=0.1095;AFR_AF=0.2526;EUR_AF=0.1471;SAS_AF=0.1176;AA=g|||;VT=SNP
6	30373043	rs1362116	G	A	100	PASS	AC=1254;AF=0.250399;AN=5008;NS=2504;DP=20894;EAS_AF=0.2222;AMR_AF=0.2536;AFR_AF=0.3707;EUR_AF=0.2058;SAS_AF=0.1605;AA=g|||;VT=SNP
6	30373401	rs9261762	G	A	100	PASS	AC=700;AF=0.139776;AN=5008;NS=2504;DP=18468;EAS_AF=0.0268;AMR_AF=0.1095;AFR_AF=0.2526;EUR_AF=0.1471;SAS_AF=0.1176;AA=N|||;VT=SNP
6	30373447	rs79261645	C	T	100	PASS	AC=302;AF=0.0603035;AN=5008;NS=2504;DP=19062;EAS_AF=0.0635;AMR_AF=0.0259;AFR_AF=0.1112;EUR_AF=0.0189;SAS_AF=0.0552;AA=c|||;VT=SNP
6	30373456	rs13213174	T	C	100	PASS	AC=1256;AF=0.250799;AN=5008;NS=2504;DP=19595;EAS_AF=0.2222;AMR_AF=0.2536;AFR_AF=0.3722;EUR_AF=0.2058;SAS_AF=0.1605;AA=t|||;VT=SNP
6	30373484	rs9261763	G	A	100	PASS	AC=1957;AF=0.390775;AN=5008;NS=2504;DP=20524;EAS_AF=0.249;AMR_AF=0.3631;AFR_AF=0.6248;EUR_AF=0.3539;SAS_AF=0.2781;AA=N|||;VT=SNP
6	30373520	rs9261764	T	G	100	PASS	AC=700;AF=0.139776;AN=5008;NS=2504;DP=21551;EAS_AF=0.0268;AMR_AF=0.1095;AFR_AF=0.2526;EUR_AF=0.1471;SAS_AF=0.1176;AA=N|||;VT=SNP
6	30373727	rs9261765	A	G	100	PASS	AC=700;AF=0.139776;AN=5008;NS=2504;DP=18694;EAS_AF=0.0268;AMR_AF=0.1095;AFR_AF=0.2526;EUR_AF=0.1471;SAS_AF=0.1176;AA=N|||;VT=SNP
6	30373744	rs9261766	T	A	100	PASS	AC=700;AF=0.139776;AN=5008;NS=2504;DP=18798;EAS_AF=0.0268;AMR_AF=0.1095;AFR_AF=0.2526;EUR_AF=0.1471;SAS_AF=0.1176;AA=-|||;VT=SNP
6	30373760	rs9261767	T	G	100	PASS	AC=700;AF=0.139776;AN=5008;NS=2504;DP=18730;EAS_AF=0.0268;AMR_AF=0.1095;AFR_AF=0.2526;EUR_AF=0.1471;SAS_AF=0.1176;AA=-|||;VT=SNP
6	30373811	rs9261768	T	C	100	PASS	AC=700;AF=0.139776;AN=5008;NS=2504;DP=18868;EAS_AF=0.0268;AMR_AF=0.1095;AFR_AF=0.2526;EUR_AF=0.1471;SAS_AF=0.1176;AA=-|||;VT=SNP
6	30373828	rs9261769	G	T	100	PASS	AC=700;AF=0.139776;AN=5008;NS=2504;DP=19602;EAS_AF=0.0268;AMR_AF=0.1095;AFR_AF=0.2526;EUR_AF=0.1471;SAS_AF=0.1176;AA=-|||;VT=SNP
6	30373975	rs9261770	G	A	100	PASS	AC=700;AF=0.139776;AN=5008;NS=2504;DP=23193;EAS_AF=0.0268;AMR_AF=0.1095;AFR_AF=0.2526;EUR_AF=0.1471;SAS_AF=0.1176;AA=-|||;VT=SNP
6	30374054	rs9261771	G	A	100	PASS	AC=700;AF=0.139776;AN=5008;NS=2504;DP=20721;EAS_AF=0.0268;AMR_AF=0.1095;AFR_AF=0.2526;EUR_AF=0.1471;SAS_AF=0.1176;AA=g|||;VT=SNP
6	30374108	rs9261772	G	A	100	PASS	AC=698;AF=0.139377;AN=5008;NS=2504;DP=19999;EAS_AF=0.0268;AMR_AF=0.1095;AFR_AF=0.2519;EUR_AF=0.1461;SAS_AF=0.1176;AA=g|||;VT=SNP
6	30374135	rs9261773	C	A	100	PASS	AC=699;AF=0.139577;AN=5008;NS=2504;DP=19417;EAS_AF=0.0268;AMR_AF=0.1095;AFR_AF=0.2526;EUR_AF=0.1461;SAS_AF=0.1176;AA=c|||;VT=SNP
6	30374161	rs2021076	T	G	100	PASS	AC=1957;AF=0.390775;AN=5008;NS=2504;DP=19512;EAS_AF=0.249;AMR_AF=0.3646;AFR_AF=0.6248;EUR_AF=0.3529;SAS_AF=0.2781;AA=N|||;VT=SNP
6	30374329	rs9261776	A	G	100	PASS	AC=700;AF=0.139776;AN=5008;NS=2504;DP=20730;EAS_AF=0.0268;AMR_AF=0.1095;AFR_AF=0.2526;EUR_AF=0.1471;SAS_AF=0.1176;AA=a|||;VT=SNP
6	30374337	rs9261777	C	T	100	PASS	AC=700;AF=0.139776;AN=5008;NS=2504;DP=20718;EAS_AF=0.0268;AMR_AF=0.1095;AFR_AF=0.2526;EUR_AF=0.1471;SAS_AF=0.1176;AA=N|||;VT=SNP
6	30374344	rs9261778	G	A	100	PASS	AC=700;AF=0.139776;AN=5008;NS=2504;DP=20707;EAS_AF=0.0268;AMR_AF=0.1095;AFR_AF=0.2526;EUR_AF=0.1471;SAS_AF=0.1176;AA=N|||;VT=SNP
6	30374423	rs9261779	T	A	100	PASS	AC=700;AF=0.139776;AN=5008;NS=2504;DP=20433;EAS_AF=0.0268;AMR_AF=0.1095;AFR_AF=0.2526;EUR_AF=0.1471;SAS_AF=0.1176;AA=N|||;VT=SNP
6	30374480	rs9261780	C	G	100	PASS	AC=701;AF=0.139976;AN=5008;NS=2504;DP=19956;EAS_AF=0.0268;AMR_AF=0.1095;AFR_AF=0.2526;EUR_AF=0.1471;SAS_AF=0.1186;AA=N|||;VT=SNP
6	30374487	rs9261781	T	C	100	PASS	AC=700;AF=0.139776;AN=5008;NS=2504;DP=19872;EAS_AF=0.0268;AMR_AF=0.1095;AFR_AF=0.2526;EUR_AF=0.1471;SAS_AF=0.1176;AA=t|||;VT=SNP
6	30374519	rs2023458	G	A	100	PASS	AC=1196;AF=0.238818;AN=5008;NS=2504;DP=19169;EAS_AF=0.2222;AMR_AF=0.2507;AFR_AF=0.3306;EUR_AF=0.2028;SAS_AF=0.1605;AA=g|||;VT=SNP
6	30374540	rs9261782	T	C	100	PASS	AC=700;AF=0.139776;AN=5008;NS=2504;DP=19503;EAS_AF=0.0268;AMR_AF=0.1095;AFR_AF=0.2526;EUR_AF=0.1471;SAS_AF=0.1176;AA=N|||;VT=SNP
6	30374660	rs59139386	C	T	100	PASS	AC=306;AF=0.0611022;AN=5008;NS=2504;DP=17423;EAS_AF=0.0675;AMR_AF=0.0259;AFR_AF=0.1104;EUR_AF=0.0189;SAS_AF=0.0562;AA=c|||;VT=SNP
6	30374664	rs9261783	C	A	100	PASS	AC=700;AF=0.139776;AN=5008;NS=2504;DP=17492;EAS_AF=0.0268;AMR_AF=0.1095;AFR_AF=0.2526;EUR_AF=0.1471;SAS_AF=0.1176;AA=c|||;VT=SNP
6	30374776	rs9261784	G	A	100	PASS	AC=702;AF=0.140176;AN=5008;NS=2504;DP=16625;EAS_AF=0.0268;AMR_AF=0.1095;AFR_AF=0.2534;EUR_AF=0.1471;SAS_AF=0.1186;AA=N|||;VT=SNP
6	30374873	rs4713318	C	T	100	PASS	AC=1075;AF=0.214657;AN=5008;NS=2504;DP=17619;EAS_AF=0.1786;AMR_AF=0.245;AFR_AF=0.323;EUR_AF=0.1998;SAS_AF=0.0992;AA=c|||;VT=SNP
6	30374890	rs9261785	G	T	100	PASS	AC=700;AF=0.139776;AN=5008;NS=2504;DP=18273;EAS_AF=0.0268;AMR_AF=0.1095;AFR_AF=0.2526;EUR_AF=0.1471;SAS_AF=0.1176;AA=N|||;VT=SNP
6	30374971	rs9261786	C	A	100	PASS	AC=700;AF=0.139776;AN=5008;NS=2504;DP=21067;EAS_AF=0.0268;AMR_AF=0.1095;AFR_AF=0.2526;EUR_AF=0.1471;SAS_AF=0.1176;AA=N|||;VT=SNP
6	30375166	rs9261787	T	C	100	PASS	AC=701;AF=0.139976;AN=5008;NS=2504;DP=17950;EAS_AF=0.0278;AMR_AF=0.1095;AFR_AF=0.2526;EUR_AF=0.1471;SAS_AF=0.1176;AA=N|||;VT=SNP
6	30375290	rs9261788	G	A	100	PASS	AC=700;AF=0.139776;AN=5008;NS=2504;DP=20337;EAS_AF=0.0268;AMR_AF=0.1095;AFR_AF=0.2526;EUR_AF=0.1471;SAS_AF=0.1176;AA=g|||;VT=SNP
6	30375312	rs9261789	T	C	100	PASS	AC=1834;AF=0.366214;AN=5008;NS=2504;DP=20317;EAS_AF=0.2054;AMR_AF=0.3573;AFR_AF=0.6172;EUR_AF=0.3489;SAS_AF=0.2168;AA=N|||;VT=SNP
6	30375504	rs9261790	A	G	100	PASS	AC=665;AF=0.132788;AN=5008;NS=2504;DP=20395;EAS_AF=0.0268;AMR_AF=0.0951;AFR_AF=0.2436;EUR_AF=0.1342;SAS_AF=0.1176;AA=a|||;VT=SNP
6	30375505	rs9261791	A	G	100	PASS	AC=700;AF=0.139776;AN=5008;NS=2504;DP=20374;EAS_AF=0.0268;AMR_AF=0.1095;AFR_AF=0.2526;EUR_AF=0.1471;SAS_AF=0.1176;AA=N|||;VT=SNP
6	30375591	rs9261792	G	A	100	PASS	AC=701;AF=0.139976;AN=5008;NS=2504;DP=19662;EAS_AF=0.0278;AMR_AF=0.1095;AFR_AF=0.2526;EUR_AF=0.1471;SAS_AF=0.1176;AA=g|||;VT=SNP
6	30375601	rs35736039	C	T	100	PASS	AC=733;AF=0.146366;AN=5008;NS=2504;DP=19695;EAS_AF=0.1151;AMR_AF=0.2161;AFR_AF=0.1868;EUR_AF=0.1789;SAS_AF=0.0409;AA=c|||;VT=SNP
6	30375627	rs9261793	T	C	100	PASS	AC=1835;AF=0.366414;AN=5008;NS=2504;DP=20588;EAS_AF=0.2054;AMR_AF=0.3573;AFR_AF=0.618;EUR_AF=0.3489;SAS_AF=0.2168;AA=N|||;VT=SNP
6	30375716	rs111497264	G	A	100	PASS	AC=1075;AF=0.214657;AN=5008;NS=2504;DP=21265;EAS_AF=0.1796;AMR_AF=0.245;AFR_AF=0.323;EUR_AF=0.1988;SAS_AF=0.0992;AA=g|||;VT=SNP
6	30375884	rs34874107	T	C	100	PASS	AC=1134;AF=0.226438;AN=5008;NS=2504;DP=21750;EAS_AF=0.1786;AMR_AF=0.2478;AFR_AF=0.3646;EUR_AF=0.2018;SAS_AF=0.0992;AA=t|||;VT=SNP
6	30376028	rs9261794	C	A	100	PASS	AC=700;AF=0.139776;AN=5008;NS=2504;DP=19425;EAS_AF=0.0268;AMR_AF=0.1095;AFR_AF=0.2526;EUR_AF=0.1471;SAS_AF=0.1176;AA=c|||;VT=SNP
6	30376123	rs33914883	T	C	100	PASS	AC=1074;AF=0.214457;AN=5008;NS=2504;DP=19109;EAS_AF=0.1786;AMR_AF=0.245;AFR_AF=0.323;EUR_AF=0.1988;SAS_AF=0.0992;AA=t|||;VT=SNP
6	30376291	rs9261795	C	T	100	PASS	AC=700;AF=0.139776;AN=5008;NS=2504;DP=18139;EAS_AF=0.0268;AMR_AF=0.1095;AFR_AF=0.2526;EUR_AF=0.1471;SAS_AF=0.1176;AA=c|||;VT=SNP
6	30376487	rs9261799	C	T	100	PASS	AC=700;AF=0.139776;AN=5008;NS=2504;DP=19097;EAS_AF=0.0268;AMR_AF=0.1095;AFR_AF=0.2526;EUR_AF=0.1471;SAS_AF=0.1176;AA=c|||;VT=SNP
6	30376599	rs9261800	C	G	100	PASS	AC=700;AF=0.139776;AN=5008;NS=2504;DP=18555;EAS_AF=0.0268;AMR_AF=0.1095;AFR_AF=0.2526;EUR_AF=0.1471;SAS_AF=0.1176;AA=c|||;VT=SNP
6	30377082	rs9261802	G	A	100	PASS	AC=700;AF=0.139776;AN=5008;NS=2504;DP=19328;EAS_AF=0.0268;AMR_AF=0.1095;AFR_AF=0.2526;EUR_AF=0.1471;SAS_AF=0.1176;AA=N|||;VT=SNP
6	30377173	rs1264551	A	G	100	PASS	AC=4024;AF=0.803514;AN=5008;NS=2504;DP=20172;EAS_AF=0.9028;AMR_AF=0.8228;AFR_AF=0.7716;EUR_AF=0.7863;SAS_AF=0.7485;AA=N|||;VT=SNP
6	30377179	rs9261803	C	T	100	PASS	AC=700;AF=0.139776;AN=5008;NS=2504;DP=19995;EAS_AF=0.0268;AMR_AF=0.1095;AFR_AF=0.2526;EUR_AF=0.1471;SAS_AF=0.1176;AA=c|||;VT=SNP
6	30377198	rs1264550	G	A	100	PASS	AC=2190;AF=0.4373;AN=5008;NS=2504;DP=19560;EAS_AF=0.6974;AMR_AF=0.4654;AFR_AF=0.1543;EUR_AF=0.4374;SAS_AF=0.5317;AA=g|||;VT=SNP
6	30377291	rs4713320	C	T	100	PASS	AC=1834;AF=0.366214;AN=5008;NS=2504;DP=18775;EAS_AF=0.2054;AMR_AF=0.3573;AFR_AF=0.6172;EUR_AF=0.3489;SAS_AF=0.2168;AA=N|||;VT=SNP
6	30377317	rs9261805	T	C	100	PASS	AC=700;AF=0.139776;AN=5008;NS=2504;DP=19424;EAS_AF=0.0268;AMR_AF=0.1095;AFR_AF=0.2526;EUR_AF=0.1471;SAS_AF=0.1176;AA=N|||;VT=SNP
6	30377427	rs9261806	T	A	100	PASS	AC=697;AF=0.139177;AN=5008;NS=2504;DP=17235;EAS_AF=0.0248;AMR_AF=0.1095;AFR_AF=0.2519;EUR_AF=0.1471;SAS_AF=0.1176;AA=t|||;VT=SNP
6	30377646	rs57700953	A	G	100	PASS	AC=162;AF=0.0323482;AN=5008;NS=2504;DP=21795;EAS_AF=0.0456;AMR_AF=0.0115;AFR_AF=0.0008;EUR_AF=0.0099;SAS_AF=0.0992;AA=a|||;VT=SNP
6	30377705	rs9261807	T	G	100	PASS	AC=700;AF=0.139776;AN=5008;NS=2504;DP=21378;EAS_AF=0.0268;AMR_AF=0.1095;AFR_AF=0.2526;EUR_AF=0.1471;SAS_AF=0.1176;AA=t|||;VT=SNP
6	30377743	rs9261808	G	A	100	PASS	AC=700;AF=0.139776;AN=5008;NS=2504;DP=21294;EAS_AF=0.0268;AMR_AF=0.1095;AFR_AF=0.2526;EUR_AF=0.1471;SAS_AF=0.1176;AA=g|||;VT=SNP
6	30377799	rs9261809	C	A	100	PASS	AC=700;AF=0.139776;AN=5008;NS=2504;DP=19208;EAS_AF=0.0268;AMR_AF=0.1095;AFR_AF=0.2526;EUR_AF=0.1471;SAS_AF=0.1176;AA=c|||;VT=SNP
6	30377823	rs9261810	T	G	100	PASS	AC=700;AF=0.139776;AN=5008;NS=2504;DP=18457;EAS_AF=0.0268;AMR_AF=0.1095;AFR_AF=0.2526;EUR_AF=0.1471;SAS_AF=0.1176;AA=t|||;VT=SNP
6	30377826	rs2016216	G	A	100	PASS	AC=1121;AF=0.223842;AN=5008;NS=2504;DP=18466;EAS_AF=0.1815;AMR_AF=0.2594;AFR_AF=0.323;EUR_AF=0.2127;SAS_AF=0.1196;AA=g|||;VT=SNP
6	30377860	rs1079991	G	A	100	PASS	AC=475;AF=0.0948482;AN=5008;NS=2504;DP=18003;EAS_AF=0.0506;AMR_AF=0.1585;AFR_AF=0.0091;EUR_AF=0.167;SAS_AF=0.137;AA=g|||;VT=SNP
6	30377906	rs1592415	T	G	100	PASS	AC=549;AF=0.109625;AN=5008;NS=2504;DP=18179;EAS_AF=0.0952;AMR_AF=0.1931;AFR_AF=0.0908;EUR_AF=0.162;SAS_AF=0.0368;AA=t|||;VT=SNP
6	30378099	rs2021164	A	T	100	PASS	AC=1074;AF=0.214457;AN=5008;NS=2504;DP=20340;EAS_AF=0.1786;AMR_AF=0.245;AFR_AF=0.323;EUR_AF=0.1988;SAS_AF=0.0992;AA=N|||;VT=SNP
6	30378102	rs4713322	T	C	100	PASS	AC=1074;AF=0.214457;AN=5008;NS=2504;DP=20261;EAS_AF=0.1786;AMR_AF=0.245;AFR_AF=0.323;EUR_AF=0.1988;SAS_AF=0.0992;AA=t|||;VT=SNP
6	30378174	rs1079993	T	C	100	PASS	AC=2190;AF=0.4373;AN=5008;NS=2504;DP=19711;EAS_AF=0.6974;AMR_AF=0.4654;AFR_AF=0.1543;EUR_AF=0.4374;SAS_AF=0.5317;AA=t|||;VT=SNP
6	30378196	rs764554	C	A	100	PASS	AC=1074;AF=0.214457;AN=5008;NS=2504;DP=19676;EAS_AF=0.1786;AMR_AF=0.245;AFR_AF=0.323;EUR_AF=0.1988;SAS_AF=0.0992;AA=c|||;VT=SNP
6	30378223	rs1079992	G	A	100	PASS	AC=1074;AF=0.214457;AN=5008;NS=2504;DP=19433;EAS_AF=0.1786;AMR_AF=0.245;AFR_AF=0.323;EUR_AF=0.1988;SAS_AF=0.0992;AA=g|||;VT=SNP
6	30378245	rs9261813	T	A	100	PASS	AC=700;AF=0.139776;AN=5008;NS=2504;DP=19171;EAS_AF=0.0268;AMR_AF=0.1095;AFR_AF=0.2526;EUR_AF=0.1471;SAS_AF=0.1176;AA=t|||;VT=SNP
6	30378390	rs9261814	G	A	100	PASS	AC=700;AF=0.139776;AN=5008;NS=2504;DP=17653;EAS_AF=0.0268;AMR_AF=0.1095;AFR_AF=0.2526;EUR_AF=0.1471;SAS_AF=0.1176;AA=g|||;VT=SNP
6	30378447	rs1264547	A	G	100	PASS	AC=4023;AF=0.803315;AN=5008;NS=2504;DP=18385;EAS_AF=0.9028;AMR_AF=0.8228;AFR_AF=0.7708;EUR_AF=0.7863;SAS_AF=0.7485;AA=N|||;VT=SNP
6	30378494	rs9261816	T	A	100	PASS	AC=700;AF=0.139776;AN=5008;NS=2504;DP=18206;EAS_AF=0.0268;AMR_AF=0.1095;AFR_AF=0.2526;EUR_AF=0.1471;SAS_AF=0.1176;AA=N|||;VT=SNP
6	30378601	rs9261817	A	C	100	PASS	AC=700;AF=0.139776;AN=5008;NS=2504;DP=19665;EAS_AF=0.0268;AMR_AF=0.1095;AFR_AF=0.2526;EUR_AF=0.1471;SAS_AF=0.1176;AA=N|||;VT=SNP
6	30378712	rs9261818	A	C	100	PASS	AC=1835;AF=0.366414;AN=5008;NS=2504;DP=21931;EAS_AF=0.2054;AMR_AF=0.3573;AFR_AF=0.618;EUR_AF=0.3489;SAS_AF=0.2168;AA=N|||;VT=SNP
6	30378789	rs13199247	C	T	100	PASS	AC=598;AF=0.119409;AN=5008;NS=2504;DP=20685;EAS_AF=0.1151;AMR_AF=0.2003;AFR_AF=0.0976;EUR_AF=0.175;SAS_AF=0.0389;AA=N|||;VT=SNP
6	30378912	rs1264546	A	G	100	PASS	AC=2189;AF=0.437101;AN=5008;NS=2504;DP=20340;EAS_AF=0.6974;AMR_AF=0.4654;AFR_AF=0.1536;EUR_AF=0.4374;SAS_AF=0.5317;AA=a|||;VT=SNP
6	30378989	rs9261819	C	A	100	PASS	AC=557;AF=0.111222;AN=5008;NS=2504;DP=17928;EAS_AF=0.0129;AMR_AF=0.0937;AFR_AF=0.1823;EUR_AF=0.1312;SAS_AF=0.1084;AA=N|||;VT=SNP
6	30379037	rs9261820	G	A	100	PASS	AC=673;AF=0.134385;AN=5008;NS=2504;DP=16100;EAS_AF=0.0268;AMR_AF=0.1052;AFR_AF=0.2345;EUR_AF=0.1471;SAS_AF=0.1176;AA=g|||;VT=SNP
6	30379074	rs9261821	T	C	100	PASS	AC=698;AF=0.139377;AN=5008;NS=2504;DP=17852;EAS_AF=0.0248;AMR_AF=0.1095;AFR_AF=0.2526;EUR_AF=0.1471;SAS_AF=0.1176;AA=t|||;VT=SNP
6	30379200	rs9261822	G	A	100	PASS	AC=1829;AF=0.365216;AN=5008;NS=2504;DP=18050;EAS_AF=0.2054;AMR_AF=0.3573;AFR_AF=0.6135;EUR_AF=0.3489;SAS_AF=0.2168;AA=N|||;VT=SNP
6	30379443	rs9261823	C	T	100	PASS	AC=700;AF=0.139776;AN=5008;NS=2504;DP=14763;EAS_AF=0.0268;AMR_AF=0.1095;AFR_AF=0.2526;EUR_AF=0.1471;SAS_AF=0.1176;AA=N|||;VT=SNP
6	30379558	rs1264545	A	C	100	PASS	AC=4017;AF=0.802117;AN=5008;NS=2504;DP=17185;EAS_AF=0.9028;AMR_AF=0.8228;AFR_AF=0.7663;EUR_AF=0.7863;SAS_AF=0.7485;AA=N|||;VT=SNP
6	30379596	rs9261825	C	T	100	PASS	AC=702;AF=0.140176;AN=5008;NS=2504;DP=19831;EAS_AF=0.0268;AMR_AF=0.1095;AFR_AF=0.2542;EUR_AF=0.1471;SAS_AF=0.1176;AA=c|||;VT=SNP
6	30379611	rs9261826	C	T	100	PASS	AC=701;AF=0.139976;AN=5008;NS=2504;DP=20934;EAS_AF=0.0268;AMR_AF=0.1095;AFR_AF=0.2534;EUR_AF=0.1471;SAS_AF=0.1176;AA=N|||;VT=SNP
6	30379835	rs4711217	C	A	100	PASS	AC=560;AF=0.111821;AN=5008;NS=2504;DP=16746;EAS_AF=0.0952;AMR_AF=0.196;AFR_AF=0.0976;EUR_AF=0.162;SAS_AF=0.0368;AA=c|||;VT=SNP
6	30379965	rs9261827	T	C	100	PASS	AC=701;AF=0.139976;AN=5008;NS=2504;DP=16198;EAS_AF=0.0268;AMR_AF=0.1095;AFR_AF=0.2534;EUR_AF=0.1471;SAS_AF=0.1176;AA=t|||;VT=SNP
6	30380207	rs9261828	G	A	100	PASS	AC=701;AF=0.139976;AN=5008;NS=2504;DP=16661;EAS_AF=0.0268;AMR_AF=0.1095;AFR_AF=0.2534;EUR_AF=0.1471;SAS_AF=0.1176;AA=N|||;VT=SNP
6	30380245	rs9261829	T	C	100	PASS	AC=703;AF=0.140375;AN=5008;NS=2504;DP=16109;EAS_AF=0.0268;AMR_AF=0.1095;AFR_AF=0.2549;EUR_AF=0.1471;SAS_AF=0.1176;AA=N|||;VT=SNP
6	30380273	rs4713324	T	C	100	PASS	AC=1831;AF=0.365615;AN=5008;NS=2504;DP=16378;EAS_AF=0.2054;AMR_AF=0.3588;AFR_AF=0.6142;EUR_AF=0.3489;SAS_AF=0.2168;AA=N|||;VT=SNP
6	30380281	rs9261830	T	C	100	PASS	AC=702;AF=0.140176;AN=5008;NS=2504;DP=16502;EAS_AF=0.0268;AMR_AF=0.1095;AFR_AF=0.2542;EUR_AF=0.1471;SAS_AF=0.1176;AA=N|||;VT=SNP
6	30380366	rs78860372	A	T	100	PASS	AC=716;AF=0.142971;AN=5008;NS=2504;DP=16879;EAS_AF=0.375;AMR_AF=0.0548;AFR_AF=0.003;EUR_AF=0.0795;SAS_AF=0.2209;AA=a|||;VT=SNP
6	30380697	rs9261831	A	G	100	PASS	AC=1831;AF=0.365615;AN=5008;NS=2504;DP=16505;EAS_AF=0.2054;AMR_AF=0.3588;AFR_AF=0.6142;EUR_AF=0.3489;SAS_AF=0.2168;AA=N|||;VT=SNP
6	30380739	rs9261832	T	G	100	PASS	AC=1831;AF=0.365615;AN=5008;NS=2504;DP=17184;EAS_AF=0.2054;AMR_AF=0.3588;AFR_AF=0.6142;EUR_AF=0.3489;SAS_AF=0.2168;AA=N|||;VT=SNP
6	30380902	rs9261833	G	A	100	PASS	AC=701;AF=0.139976;AN=5008;NS=2504;DP=16501;EAS_AF=0.0268;AMR_AF=0.1095;AFR_AF=0.2534;EUR_AF=0.1471;SAS_AF=0.1176;AA=N|||;VT=SNP
6	30380932	rs9261834	C	A	100	PASS	AC=701;AF=0.139976;AN=5008;NS=2504;DP=17162;EAS_AF=0.0268;AMR_AF=0.1095;AFR_AF=0.2534;EUR_AF=0.1471;SAS_AF=0.1176;AA=c|||;VT=SNP
6	30381146	rs9261835	A	T	100	PASS	AC=701;AF=0.139976;AN=5008;NS=2504;DP=18166;EAS_AF=0.0268;AMR_AF=0.1095;AFR_AF=0.2534;EUR_AF=0.1471;SAS_AF=0.1176;AA=a|||;VT=SNP
6	30381270	rs9261836	T	C	100	PASS	AC=701;AF=0.139976;AN=5008;NS=2504;DP=18641;EAS_AF=0.0268;AMR_AF=0.1095;AFR_AF=0.2534;EUR_AF=0.1471;SAS_AF=0.1176;AA=t|||;VT=SNP
6	30381340	rs6924575	A	G	100	PASS	AC=913;AF=0.182308;AN=5008;NS=2504;DP=20049;EAS_AF=0.1746;AMR_AF=0.2219;AFR_AF=0.2421;EUR_AF=0.1809;SAS_AF=0.0828;AA=a|||;VT=SNP
6	30381493	rs9261837	C	T	100	PASS	AC=701;AF=0.139976;AN=5008;NS=2504;DP=21098;EAS_AF=0.0268;AMR_AF=0.1095;AFR_AF=0.2534;EUR_AF=0.1471;SAS_AF=0.1176;AA=c|||;VT=SNP
6	30381544	rs6924909	A	G	100	PASS	AC=1071;AF=0.213858;AN=5008;NS=2504;DP=21487;EAS_AF=0.1796;AMR_AF=0.2478;AFR_AF=0.3185;EUR_AF=0.1988;SAS_AF=0.0992;AA=a|||;VT=SNP
6	30381591	rs9261838	A	G	100	PASS	AC=700;AF=0.139776;AN=5008;NS=2504;DP=21751;EAS_AF=0.0258;AMR_AF=0.1095;AFR_AF=0.2534;EUR_AF=0.1471;SAS_AF=0.1176;AA=N|||;VT=SNP
6	30381620	rs9261840	T	C	100	PASS	AC=700;AF=0.139776;AN=5008;NS=2504;DP=21814;EAS_AF=0.0258;AMR_AF=0.1095;AFR_AF=0.2534;EUR_AF=0.1471;SAS_AF=0.1176;AA=t|||;VT=SNP
6	30381719	rs9261841	G	A	100	PASS	AC=699;AF=0.139577;AN=5008;NS=2504;DP=21485;EAS_AF=0.0248;AMR_AF=0.1095;AFR_AF=0.2534;EUR_AF=0.1471;SAS_AF=0.1176;AA=g|||;VT=SNP
6	30382049	rs9261843	C	T	100	PASS	AC=660;AF=0.131789;AN=5008;NS=2504;DP=21525;EAS_AF=0.0248;AMR_AF=0.0951;AFR_AF=0.2436;EUR_AF=0.1332;SAS_AF=0.1155;AA=c|||;VT=SNP
6	30382168	rs1264544	C	T	100	PASS	AC=1158;AF=0.23123;AN=5008;NS=2504;DP=18588;EAS_AF=0.2282;AMR_AF=0.3588;AFR_AF=0.118;EUR_AF=0.328;SAS_AF=0.1973;AA=c|||;VT=SNP
6	30382210	rs9261844	G	A	100	PASS	AC=789;AF=0.157548;AN=5008;NS=2504;DP=19591;EAS_AF=0.0298;AMR_AF=0.1196;AFR_AF=0.3026;EUR_AF=0.1501;SAS_AF=0.1278;AA=g|||;VT=SNP
6	30382313	rs9261845	T	C	100	PASS	AC=676;AF=0.134984;AN=5008;NS=2504;DP=19583;EAS_AF=0.0258;AMR_AF=0.0965;AFR_AF=0.2549;EUR_AF=0.1342;SAS_AF=0.1135;AA=t|||;VT=SNP
6	30382440	rs9261846	G	C	100	PASS	AC=707;AF=0.141174;AN=5008;NS=2504;DP=21521;EAS_AF=0.0258;AMR_AF=0.1124;AFR_AF=0.261;EUR_AF=0.1461;SAS_AF=0.1135;AA=g|||;VT=SNP
6	30382443	rs117084278	G	A	100	PASS	AC=147;AF=0.029353;AN=5008;NS=2504;DP=21402;EAS_AF=0.0456;AMR_AF=0.0115;AFR_AF=0.0008;EUR_AF=0.0099;SAS_AF=0.0838;AA=g|||;VT=SNP
6	30382579	rs978009	C	T	100	PASS	AC=2218;AF=0.442891;AN=5008;NS=2504;DP=18592;EAS_AF=0.6994;AMR_AF=0.4683;AFR_AF=0.1702;EUR_AF=0.4414;SAS_AF=0.5307;AA=C|||;VT=SNP
6	30382647	rs9261847	T	G	100	PASS	AC=705;AF=0.140775;AN=5008;NS=2504;DP=18357;EAS_AF=0.0248;AMR_AF=0.111;AFR_AF=0.261;EUR_AF=0.1461;SAS_AF=0.1135;AA=T|||;VT=SNP
6	30382904	rs12201084	A	T	100	PASS	AC=1045;AF=0.208666;AN=5008;NS=2504;DP=17397;EAS_AF=0.1776;AMR_AF=0.2406;AFR_AF=0.3064;EUR_AF=0.1978;SAS_AF=0.0971;AA=A|||;VT=SNP
6	30382912	rs1150768	A	G	100	PASS	AC=2259;AF=0.451078;AN=5008;NS=2504;DP=17429;EAS_AF=0.6994;AMR_AF=0.4712;AFR_AF=0.1982;EUR_AF=0.4414;SAS_AF=0.5327;AA=A|||;VT=SNP
6	30382972	rs1150769	A	G	100	PASS	AC=2994;AF=0.597843;AN=5008;NS=2504;DP=17632;EAS_AF=0.7252;AMR_AF=0.5821;AFR_AF=0.4788;EUR_AF=0.5905;SAS_AF=0.6462;AA=G|||;VT=SNP
6	30383107	rs9261849	T	C	100	PASS	AC=704;AF=0.140575;AN=5008;NS=2504;DP=18640;EAS_AF=0.0238;AMR_AF=0.111;AFR_AF=0.261;EUR_AF=0.1461;SAS_AF=0.1135;AA=t|||;VT=SNP
6	30383412	rs9261850	T	C	100	PASS	AC=707;AF=0.141174;AN=5008;NS=2504;DP=19995;EAS_AF=0.0268;AMR_AF=0.111;AFR_AF=0.261;EUR_AF=0.1461;SAS_AF=0.1135;AA=T|||;VT=SNP
6	30383442	rs4713325	C	G	100	PASS	AC=1001;AF=0.19988;AN=5008;NS=2504;DP=20522;EAS_AF=0.1766;AMR_AF=0.2435;AFR_AF=0.2746;EUR_AF=0.1948;SAS_AF=0.0971;AA=C|||;VT=SNP
6	30383507	rs28534512	C	T	100	PASS	AC=705;AF=0.140775;AN=5008;NS=2504;DP=20507;EAS_AF=0.0258;AMR_AF=0.111;AFR_AF=0.261;EUR_AF=0.1461;SAS_AF=0.1125;AA=C|||;VT=SNP
6	30383637	rs4713326	G	C	100	PASS	AC=1000;AF=0.199681;AN=5008;NS=2504;DP=19780;EAS_AF=0.1776;AMR_AF=0.2406;AFR_AF=0.2746;EUR_AF=0.1948;SAS_AF=0.0971;AA=G|||;VT=SNP
6	30383645	rs9261853	T	C	100	PASS	AC=706;AF=0.140974;AN=5008;NS=2504;DP=20162;EAS_AF=0.0258;AMR_AF=0.111;AFR_AF=0.261;EUR_AF=0.1461;SAS_AF=0.1135;AA=C|||;VT=SNP
6	30383675	rs9261854	T	C	100	PASS	AC=705;AF=0.140775;AN=5008;NS=2504;DP=20317;EAS_AF=0.0248;AMR_AF=0.111;AFR_AF=0.261;EUR_AF=0.1461;SAS_AF=0.1135;AA=T|||;VT=SNP
6	30383768	rs4713327	A	G	100	PASS	AC=1708;AF=0.341054;AN=5008;NS=2504;DP=20044;EAS_AF=0.2044;AMR_AF=0.3516;AFR_AF=0.5356;EUR_AF=0.341;SAS_AF=0.2117;AA=G|||;VT=SNP
6	30383799	rs9261855	G	A	100	PASS	AC=706;AF=0.140974;AN=5008;NS=2504;DP=20291;EAS_AF=0.0258;AMR_AF=0.111;AFR_AF=0.261;EUR_AF=0.1461;SAS_AF=0.1135;AA=G|||;VT=SNP
6	30383876	rs4713328	C	T	100	PASS	AC=1016;AF=0.202875;AN=5008;NS=2504;DP=21017;EAS_AF=0.1776;AMR_AF=0.2406;AFR_AF=0.2867;EUR_AF=0.1948;SAS_AF=0.0971;AA=C|||;VT=SNP
6	30383956	rs1150770	C	T	100	PASS	AC=2101;AF=0.419529;AN=5008;NS=2504;DP=21242;EAS_AF=0.6538;AMR_AF=0.4597;AFR_AF=0.1974;EUR_AF=0.4314;SAS_AF=0.4376;AA=C|||;VT=SNP
6	30383989	rs9261856	G	T	100	PASS	AC=706;AF=0.140974;AN=5008;NS=2504;DP=20463;EAS_AF=0.0258;AMR_AF=0.111;AFR_AF=0.261;EUR_AF=0.1461;SAS_AF=0.1135;AA=G|||;VT=SNP
6	30384179	rs9261857	C	T	100	PASS	AC=735;AF=0.146765;AN=5008;NS=2504;DP=19567;EAS_AF=0.0258;AMR_AF=0.111;AFR_AF=0.2806;EUR_AF=0.1491;SAS_AF=0.1135;AA=C|||;VT=SNP
6	30384317	rs9261858	G	A	100	PASS	AC=707;AF=0.141174;AN=5008;NS=2504;DP=20971;EAS_AF=0.0258;AMR_AF=0.111;AFR_AF=0.261;EUR_AF=0.1471;SAS_AF=0.1135;AA=A|||;VT=SNP
6	30384322	rs2074502	G	A	100	PASS	AC=1001;AF=0.19988;AN=5008;NS=2504;DP=20886;EAS_AF=0.1776;AMR_AF=0.2406;AFR_AF=0.2753;EUR_AF=0.1948;SAS_AF=0.0971;AA=G|||;VT=SNP
6	30384341	rs9261859	G	T	100	PASS	AC=706;AF=0.140974;AN=5008;NS=2504;DP=19303;EAS_AF=0.0258;AMR_AF=0.111;AFR_AF=0.261;EUR_AF=0.1461;SAS_AF=0.1135;AA=G|||;VT=SNP
6	30384503	rs9261860	G	A	100	PASS	AC=706;AF=0.140974;AN=5008;NS=2504;DP=18748;EAS_AF=0.0258;AMR_AF=0.111;AFR_AF=0.261;EUR_AF=0.1461;SAS_AF=0.1135;AA=G|||;VT=SNP
6	30384509	rs1150771	G	A	100	PASS	AC=3992;AF=0.797125;AN=5008;NS=2504;DP=18720;EAS_AF=0.9028;AMR_AF=0.8228;AFR_AF=0.7526;EUR_AF=0.7853;SAS_AF=0.7423;AA=A|||;VT=SNP
6	30384611	rs9261861	A	G	100	PASS	AC=706;AF=0.140974;AN=5008;NS=2504;DP=18799;EAS_AF=0.0258;AMR_AF=0.111;AFR_AF=0.261;EUR_AF=0.1461;SAS_AF=0.1135;AA=G|||;VT=SNP
6	30384671	rs1150772	G	C	100	PASS	AC=472;AF=0.0942492;AN=5008;NS=2504;DP=18533;EAS_AF=0.0496;AMR_AF=0.1585;AFR_AF=0.0083;EUR_AF=0.168;SAS_AF=0.135;AA=G|||;VT=SNP
6	30384738	rs9261862	C	G	100	PASS	AC=706;AF=0.140974;AN=5008;NS=2504;DP=20370;EAS_AF=0.0258;AMR_AF=0.111;AFR_AF=0.261;EUR_AF=0.1461;SAS_AF=0.1135;AA=G|||;VT=SNP
6	30384822	rs9261863	G	A	100	PASS	AC=706;AF=0.140974;AN=5008;NS=2504;DP=19590;EAS_AF=0.0258;AMR_AF=0.111;AFR_AF=0.261;EUR_AF=0.1461;SAS_AF=0.1135;AA=G|||;VT=SNP
6	30384831	rs17188729	G	A	100	PASS	AC=997;AF=0.199081;AN=5008;NS=2504;DP=19448;EAS_AF=0.1776;AMR_AF=0.2363;AFR_AF=0.2746;EUR_AF=0.1948;SAS_AF=0.0971;AA=G|||;VT=SNP
6	30384898	rs17195068	C	G	100	PASS	AC=825;AF=0.164736;AN=5008;NS=2504;DP=17891;EAS_AF=0.1726;AMR_AF=0.2075;AFR_AF=0.1861;EUR_AF=0.1779;SAS_AF=0.0838;AA=C|||;VT=SNP
6	30384907	rs9261864	G	A	100	PASS	AC=670;AF=0.133786;AN=5008;NS=2504;DP=17744;EAS_AF=0.0248;AMR_AF=0.0965;AFR_AF=0.2519;EUR_AF=0.1332;SAS_AF=0.1135;AA=G|||;VT=SNP
6	30385011	rs9261865	T	C	100	PASS	AC=719;AF=0.14357;AN=5008;NS=2504;DP=19253;EAS_AF=0.0258;AMR_AF=0.111;AFR_AF=0.2708;EUR_AF=0.1461;SAS_AF=0.1135;AA=C|||;VT=SNP
6	30385057	rs17195089	G	A	100	PASS	AC=1019;AF=0.203474;AN=5008;NS=2504;DP=19390;EAS_AF=0.1954;AMR_AF=0.2378;AFR_AF=0.2761;EUR_AF=0.1958;SAS_AF=0.0971;AA=G|||;VT=SNP
6	30385111	rs17188743	A	G	100	PASS	AC=1025;AF=0.204673;AN=5008;NS=2504;DP=20534;EAS_AF=0.1954;AMR_AF=0.2378;AFR_AF=0.2814;EUR_AF=0.1948;SAS_AF=0.0971;AA=a|||;VT=SNP
6	30385178	rs9261866	A	T	100	PASS	AC=706;AF=0.140974;AN=5008;NS=2504;DP=20544;EAS_AF=0.0258;AMR_AF=0.111;AFR_AF=0.261;EUR_AF=0.1461;SAS_AF=0.1135;AA=T|||;VT=SNP
6	30385184	rs6916685	C	T	100	PASS	AC=807;AF=0.161142;AN=5008;NS=2504;DP=20609;EAS_AF=0.0258;AMR_AF=0.1326;AFR_AF=0.3132;EUR_AF=0.162;SAS_AF=0.1145;AA=T|||;VT=SNP
6	30385215	rs6939648	T	G	100	PASS	AC=807;AF=0.161142;AN=5008;NS=2504;DP=20252;EAS_AF=0.0258;AMR_AF=0.1326;AFR_AF=0.3132;EUR_AF=0.162;SAS_AF=0.1145;AA=G|||;VT=SNP
6	30385235	rs6916716	C	A	100	PASS	AC=805;AF=0.160743;AN=5008;NS=2504;DP=20730;EAS_AF=0.0258;AMR_AF=0.1326;AFR_AF=0.3132;EUR_AF=0.16;SAS_AF=0.1145;AA=C|||;VT=SNP
6	30385266	rs75931909	A	G	100	PASS	AC=193;AF=0.0385383;AN=5008;NS=2504;DP=20374;EAS_AF=0.0595;AMR_AF=0.0029;AFR_AF=0.0666;EUR_AF=0.002;SAS_AF=0.0419;AA=A|||;VT=SNP
6	30385466	rs9261867	A	G	100	PASS	AC=706;AF=0.140974;AN=5008;NS=2504;DP=22345;EAS_AF=0.0258;AMR_AF=0.111;AFR_AF=0.261;EUR_AF=0.1461;SAS_AF=0.1135;AA=G|||;VT=SNP
6	30385618	rs9261869	G	A	100	PASS	AC=700;AF=0.139776;AN=5008;NS=2504;DP=18114;EAS_AF=0.0248;AMR_AF=0.111;AFR_AF=0.2587;EUR_AF=0.1441;SAS_AF=0.1135;AA=G|||;VT=SNP
6	30385769	rs9261870	C	T	100	PASS	AC=659;AF=0.131589;AN=5008;NS=2504;DP=17907;EAS_AF=0.0248;AMR_AF=0.0951;AFR_AF=0.2443;EUR_AF=0.1332;SAS_AF=0.1135;AA=C|||;VT=SNP
6	30385894	rs9261871	A	G	100	PASS	AC=707;AF=0.141174;AN=5008;NS=2504;DP=22270;EAS_AF=0.0258;AMR_AF=0.111;AFR_AF=0.2617;EUR_AF=0.1461;SAS_AF=0.1135;AA=G|||;VT=SNP
6	30385997	rs9261872	G	A	100	PASS	AC=707;AF=0.141174;AN=5008;NS=2504;DP=20617;EAS_AF=0.0258;AMR_AF=0.111;AFR_AF=0.2617;EUR_AF=0.1461;SAS_AF=0.1135;AA=N|||;VT=SNP
6	30386027	rs9261873	G	T	100	PASS	AC=706;AF=0.140974;AN=5008;NS=2504;DP=19839;EAS_AF=0.0248;AMR_AF=0.111;AFR_AF=0.2617;EUR_AF=0.1461;SAS_AF=0.1135;AA=g|||;VT=SNP
6	30386218	rs9261874	A	C	100	PASS	AC=707;AF=0.141174;AN=5008;NS=2504;DP=19187;EAS_AF=0.0258;AMR_AF=0.111;AFR_AF=0.2617;EUR_AF=0.1461;SAS_AF=0.1135;AA=a|||;VT=SNP
6	30386236	rs12210448	G	A	100	PASS	AC=614;AF=0.122604;AN=5008;NS=2504;DP=18795;EAS_AF=0.1141;AMR_AF=0.2003;AFR_AF=0.1097;EUR_AF=0.174;SAS_AF=0.0409;AA=g|||;VT=SNP
6	30386274	rs4713329	C	T	100	PASS	AC=56;AF=0.0111821;AN=5008;NS=2504;DP=19275;EAS_AF=0.0387;AMR_AF=0.0101;AFR_AF=0;EUR_AF=0.005;SAS_AF=0.0051;AA=c|||;VT=SNP
6	30386304	rs9261875	C	T	100	PASS	AC=708;AF=0.141374;AN=5008;NS=2504;DP=19383;EAS_AF=0.0258;AMR_AF=0.1124;AFR_AF=0.2617;EUR_AF=0.1461;SAS_AF=0.1135;AA=N|||;VT=SNP
6	30386319	rs9261876	G	T	100	PASS	AC=671;AF=0.133986;AN=5008;NS=2504;DP=19396;EAS_AF=0.0248;AMR_AF=0.0965;AFR_AF=0.2526;EUR_AF=0.1332;SAS_AF=0.1135;AA=g|||;VT=SNP
6	30386407	rs117401107	G	A	100	PASS	AC=110;AF=0.0219649;AN=5008;NS=2504;DP=18528;EAS_AF=0.0407;AMR_AF=0.0058;AFR_AF=0;EUR_AF=0.004;SAS_AF=0.0624;AA=g|||;VT=SNP
6	30386415	rs1573294	A	G	100	PASS	AC=708;AF=0.141374;AN=5008;NS=2504;DP=18682;EAS_AF=0.0258;AMR_AF=0.111;AFR_AF=0.2625;EUR_AF=0.1461;SAS_AF=0.1135;AA=a|||;VT=SNP
6	30386482	rs4713330	G	T	100	PASS	AC=56;AF=0.0111821;AN=5008;NS=2504;DP=17125;EAS_AF=0.0387;AMR_AF=0.0101;AFR_AF=0;EUR_AF=0.005;SAS_AF=0.0051;AA=G|||;VT=SNP
6	30386514	rs1573293	C	G	100	PASS	AC=707;AF=0.141174;AN=5008;NS=2504;DP=17411;EAS_AF=0.0258;AMR_AF=0.111;AFR_AF=0.2617;EUR_AF=0.1461;SAS_AF=0.1135;AA=C|||;VT=SNP
6	30386618	rs12198379	A	C	100	PASS	AC=615;AF=0.122804;AN=5008;NS=2504;DP=17009;EAS_AF=0.1141;AMR_AF=0.2003;AFR_AF=0.1104;EUR_AF=0.174;SAS_AF=0.0409;AA=A|||;VT=SNP
6	30386897	rs9261877	T	G	100	PASS	AC=707;AF=0.141174;AN=5008;NS=2504;DP=20269;EAS_AF=0.0258;AMR_AF=0.111;AFR_AF=0.2617;EUR_AF=0.1461;SAS_AF=0.1135;AA=G|||;VT=SNP
6	30386898	rs9261878	T	A	100	PASS	AC=707;AF=0.141174;AN=5008;NS=2504;DP=20330;EAS_AF=0.0258;AMR_AF=0.111;AFR_AF=0.2617;EUR_AF=0.1461;SAS_AF=0.1135;AA=A|||;VT=SNP
6	30386996	rs1264542	G	A	100	PASS	AC=3402;AF=0.679313;AN=5008;NS=2504;DP=17645;EAS_AF=0.7917;AMR_AF=0.6239;AFR_AF=0.6566;EUR_AF=0.6123;SAS_AF=0.7025;AA=g|||;VT=SNP
6	30387104	rs9261879	A	G	100	PASS	AC=707;AF=0.141174;AN=5008;NS=2504;DP=16465;EAS_AF=0.0258;AMR_AF=0.111;AFR_AF=0.2617;EUR_AF=0.1461;SAS_AF=0.1135;AA=A|||;VT=SNP
6	30387253	rs9261882	C	T	100	PASS	AC=707;AF=0.141174;AN=5008;NS=2504;DP=19972;EAS_AF=0.0258;AMR_AF=0.111;AFR_AF=0.2617;EUR_AF=0.1461;SAS_AF=0.1135;AA=T|||;VT=SNP
6	30387254	rs9261883	G	T	100	PASS	AC=705;AF=0.140775;AN=5008;NS=2504;DP=19735;EAS_AF=0.0258;AMR_AF=0.111;AFR_AF=0.261;EUR_AF=0.1451;SAS_AF=0.1135;AA=G|||;VT=SNP
6	30387403	rs1548515	T	G	100	PASS	AC=707;AF=0.141174;AN=5008;NS=2504;DP=17673;EAS_AF=0.0258;AMR_AF=0.111;AFR_AF=0.2617;EUR_AF=0.1451;SAS_AF=0.1145;AA=G|||;VT=SNP
6	30387467	rs1268445	C	G	100	PASS	AC=2265;AF=0.452276;AN=5008;NS=2504;DP=16690;EAS_AF=0.7014;AMR_AF=0.4755;AFR_AF=0.1982;EUR_AF=0.4423;SAS_AF=0.5327;AA=C|||;VT=SNP
6	30387468	rs1548514	G	T	100	PASS	AC=705;AF=0.140775;AN=5008;NS=2504;DP=16578;EAS_AF=0.0258;AMR_AF=0.111;AFR_AF=0.2617;EUR_AF=0.1451;SAS_AF=0.1125;AA=T|||;VT=SNP
6	30387687	rs1548513	A	G	100	PASS	AC=707;AF=0.141174;AN=5008;NS=2504;DP=17866;EAS_AF=0.0258;AMR_AF=0.111;AFR_AF=0.2617;EUR_AF=0.1461;SAS_AF=0.1135;AA=A|||;VT=SNP
6	30387773	rs1548512	G	A	100	PASS	AC=705;AF=0.140775;AN=5008;NS=2504;DP=17316;EAS_AF=0.0258;AMR_AF=0.111;AFR_AF=0.2617;EUR_AF=0.1461;SAS_AF=0.1115;AA=G|||;VT=SNP
6	30387885	rs9261884	A	G	100	PASS	AC=707;AF=0.141174;AN=5008;NS=2504;DP=16919;EAS_AF=0.0258;AMR_AF=0.111;AFR_AF=0.2617;EUR_AF=0.1461;SAS_AF=0.1135;AA=G|||;VT=SNP
6	30387890	rs1264540	G	C	100	PASS	AC=2267;AF=0.452676;AN=5008;NS=2504;DP=16893;EAS_AF=0.7024;AMR_AF=0.4755;AFR_AF=0.1989;EUR_AF=0.4423;SAS_AF=0.5327;AA=G|||;VT=SNP
6	30388032	rs146494850	G	A	100	PASS	AC=18;AF=0.00359425;AN=5008;NS=2504;DP=15459;EAS_AF=0.0179;AMR_AF=0;AFR_AF=0;EUR_AF=0;SAS_AF=0;AA=G|||;VT=SNP
6	30388188	rs9261885	G	A	100	PASS	AC=710;AF=0.141773;AN=5008;NS=2504;DP=15702;EAS_AF=0.0258;AMR_AF=0.111;AFR_AF=0.2625;EUR_AF=0.1471;SAS_AF=0.1145;AA=G|||;VT=SNP
6	30388247	rs9261886	T	C	100	PASS	AC=709;AF=0.141573;AN=5008;NS=2504;DP=15593;EAS_AF=0.0258;AMR_AF=0.111;AFR_AF=0.2617;EUR_AF=0.1471;SAS_AF=0.1145;AA=C|||;VT=SNP
6	30388486	rs188642915	A	G	100	PASS	AC=220;AF=0.0439297;AN=5008;NS=2504;DP=13717;EAS_AF=0.0605;AMR_AF=0.0029;AFR_AF=0.0862;EUR_AF=0.002;SAS_AF=0.0419;AA=A|||;VT=SNP
6	30388675	rs9261890	C	T	100	PASS	AC=708;AF=0.141374;AN=5008;NS=2504;DP=15760;EAS_AF=0.0258;AMR_AF=0.111;AFR_AF=0.2625;EUR_AF=0.1461;SAS_AF=0.1135;AA=T|||;VT=SNP
6	30388701	rs1264539	C	T	100	PASS	AC=4010;AF=0.800719;AN=5008;NS=2504;DP=15701;EAS_AF=0.9077;AMR_AF=0.8199;AFR_AF=0.7632;EUR_AF=0.7853;SAS_AF=0.7434;AA=T|||;VT=SNP
6	30388730	rs73421291	T	C	100	PASS	AC=391;AF=0.0780751;AN=5008;NS=2504;DP=16222;EAS_AF=0.0645;AMR_AF=0.0331;AFR_AF=0.1732;EUR_AF=0.0189;SAS_AF=0.0562;AA=T|||;VT=SNP
6	30388779	rs9261891	A	G	100	PASS	AC=708;AF=0.141374;AN=5008;NS=2504;DP=16350;EAS_AF=0.0258;AMR_AF=0.111;AFR_AF=0.2625;EUR_AF=0.1461;SAS_AF=0.1135;AA=G|||;VT=SNP
6	30388872	rs9261892	C	T	100	PASS	AC=708;AF=0.141374;AN=5008;NS=2504;DP=17090;EAS_AF=0.0258;AMR_AF=0.111;AFR_AF=0.2625;EUR_AF=0.1461;SAS_AF=0.1135;AA=T|||;VT=SNP
6	30388936	rs9261893	T	C	100	PASS	AC=1128;AF=0.22524;AN=5008;NS=2504;DP=16793;EAS_AF=0.0903;AMR_AF=0.1441;AFR_AF=0.4554;EUR_AF=0.168;SAS_AF=0.1697;AA=C|||;VT=SNP
6	30389103	rs9261894	G	A	100	PASS	AC=708;AF=0.141374;AN=5008;NS=2504;DP=17985;EAS_AF=0.0258;AMR_AF=0.111;AFR_AF=0.2625;EUR_AF=0.1461;SAS_AF=0.1135;AA=G|||;VT=SNP
6	30389258	rs1264538	C	T	100	PASS	AC=2266;AF=0.452476;AN=5008;NS=2504;DP=16624;EAS_AF=0.7034;AMR_AF=0.4712;AFR_AF=0.1989;EUR_AF=0.4433;SAS_AF=0.5327;AA=C|||;VT=SNP
6	30389323	rs9261895	C	T	100	PASS	AC=707;AF=0.141174;AN=5008;NS=2504;DP=16128;EAS_AF=0.0248;AMR_AF=0.111;AFR_AF=0.2625;EUR_AF=0.1461;SAS_AF=0.1135;AA=C|||;VT=SNP
6	30389353	rs117067495	A	T	100	PASS	AC=128;AF=0.0255591;AN=5008;NS=2504;DP=16116;EAS_AF=0.0506;AMR_AF=0.1009;AFR_AF=0.0008;EUR_AF=0;SAS_AF=0.0061;AA=A|||;VT=SNP
6	30389493	rs75450336	C	T	100	PASS	AC=194;AF=0.038738;AN=5008;NS=2504;DP=15915;EAS_AF=0.0595;AMR_AF=0.0029;AFR_AF=0.0673;EUR_AF=0.002;SAS_AF=0.0419;AA=C|||;VT=SNP
6	30389846	rs9261896	A	G	100	PASS	AC=1128;AF=0.22524;AN=5008;NS=2504;DP=17443;EAS_AF=0.0903;AMR_AF=0.1441;AFR_AF=0.4554;EUR_AF=0.168;SAS_AF=0.1697;AA=G|||;VT=SNP
6	30389851	rs9261897	A	G	100	PASS	AC=708;AF=0.141374;AN=5008;NS=2504;DP=17371;EAS_AF=0.0258;AMR_AF=0.111;AFR_AF=0.2625;EUR_AF=0.1461;SAS_AF=0.1135;AA=G|||;VT=SNP
6	30389925	rs9261898	T	C	100	PASS	AC=708;AF=0.141374;AN=5008;NS=2504;DP=15579;EAS_AF=0.0258;AMR_AF=0.111;AFR_AF=0.2625;EUR_AF=0.1461;SAS_AF=0.1135;AA=T|||;VT=SNP
6	30390180	rs9261899	T	C	100	PASS	AC=711;AF=0.141973;AN=5008;NS=2504;DP=14585;EAS_AF=0.0268;AMR_AF=0.111;AFR_AF=0.264;EUR_AF=0.1461;SAS_AF=0.1135;AA=t|||;VT=SNP
6	30390199	rs1264537	A	T	100	PASS	AC=2266;AF=0.452476;AN=5008;NS=2504;DP=14220;EAS_AF=0.7024;AMR_AF=0.4726;AFR_AF=0.1989;EUR_AF=0.4433;SAS_AF=0.5327;AA=A|||;VT=SNP
6	30390250	rs78139585	G	C	100	PASS	AC=59;AF=0.0117812;AN=5008;NS=2504;DP=13932;EAS_AF=0.0387;AMR_AF=0;AFR_AF=0;EUR_AF=0;SAS_AF=0.0204;AA=G|||;VT=SNP
6	30390430	rs9261900	G	A	100	PASS	AC=1124;AF=0.224441;AN=5008;NS=2504;DP=11628;EAS_AF=0.0893;AMR_AF=0.1441;AFR_AF=0.4531;EUR_AF=0.168;SAS_AF=0.1697;AA=N|||;VT=SNP
6	30391723	rs9261919	G	A	100	PASS	AC=708;AF=0.141374;AN=5008;NS=2504;DP=18489;EAS_AF=0.0258;AMR_AF=0.111;AFR_AF=0.2625;EUR_AF=0.1461;SAS_AF=0.1135;AA=G|||;VT=SNP
6	30391737	rs116866167	A	G	100	PASS	AC=119;AF=0.023762;AN=5008;NS=2504;DP=18892;EAS_AF=0.0407;AMR_AF=0.0058;AFR_AF=0.0068;EUR_AF=0.004;SAS_AF=0.0624;AA=A|||;VT=SNP
6	30391949	rs9261920	G	T	100	PASS	AC=707;AF=0.141174;AN=5008;NS=2504;DP=18597;EAS_AF=0.0258;AMR_AF=0.111;AFR_AF=0.2625;EUR_AF=0.1461;SAS_AF=0.1125;AA=T|||;VT=SNP
6	30391975	rs3130127	A	T	100	PASS	AC=1497;AF=0.298922;AN=5008;NS=2504;DP=19110;EAS_AF=0.5933;AMR_AF=0.2738;AFR_AF=0.1278;EUR_AF=0.2505;SAS_AF=0.2945;AA=A|||;VT=SNP
6	30391977	rs9261921	C	T	100	PASS	AC=708;AF=0.141374;AN=5008;NS=2504;DP=19166;EAS_AF=0.0258;AMR_AF=0.111;AFR_AF=0.2625;EUR_AF=0.1461;SAS_AF=0.1135;AA=C|||;VT=SNP
6	30392146	rs9261922	C	T	100	PASS	AC=1128;AF=0.22524;AN=5008;NS=2504;DP=20469;EAS_AF=0.0903;AMR_AF=0.1441;AFR_AF=0.4554;EUR_AF=0.168;SAS_AF=0.1697;AA=T|||;VT=SNP
6	30392160	rs9261923	G	A	100	PASS	AC=708;AF=0.141374;AN=5008;NS=2504;DP=20330;EAS_AF=0.0258;AMR_AF=0.111;AFR_AF=0.2625;EUR_AF=0.1461;SAS_AF=0.1135;AA=G|||;VT=SNP
6	30392204	rs4400255	T	A	100	PASS	AC=540;AF=0.107827;AN=5008;NS=2504;DP=19572;EAS_AF=0.2044;AMR_AF=0.1844;AFR_AF=0.0431;EUR_AF=0.0825;SAS_AF=0.0675;AA=T|||;VT=SNP
6	30392248	rs9261925	T	C	100	PASS	AC=708;AF=0.141374;AN=5008;NS=2504;DP=20741;EAS_AF=0.0258;AMR_AF=0.111;AFR_AF=0.2625;EUR_AF=0.1461;SAS_AF=0.1135;AA=T|||;VT=SNP
6	30392406	rs9261926	C	A	100	PASS	AC=709;AF=0.141573;AN=5008;NS=2504;DP=18424;EAS_AF=0.0268;AMR_AF=0.111;AFR_AF=0.2625;EUR_AF=0.1461;SAS_AF=0.1135;AA=C|||;VT=SNP
6	30392494	rs9261928	T	C	100	PASS	AC=708;AF=0.141374;AN=5008;NS=2504;DP=20800;EAS_AF=0.0258;AMR_AF=0.111;AFR_AF=0.2625;EUR_AF=0.1461;SAS_AF=0.1135;AA=N|||;VT=SNP
6	30392501	rs9261929	G	A	100	PASS	AC=708;AF=0.141374;AN=5008;NS=2504;DP=20796;EAS_AF=0.0258;AMR_AF=0.111;AFR_AF=0.2625;EUR_AF=0.1461;SAS_AF=0.1135;AA=G|||;VT=SNP
6	30392792	rs6921817	G	C	100	PASS	AC=391;AF=0.0780751;AN=5008;NS=2504;DP=18202;EAS_AF=0.0645;AMR_AF=0.0331;AFR_AF=0.1732;EUR_AF=0.0189;SAS_AF=0.0562;AA=G|||;VT=SNP
6	30392795	rs4713331	G	A	100	PASS	AC=615;AF=0.122804;AN=5008;NS=2504;DP=18105;EAS_AF=0.1141;AMR_AF=0.2032;AFR_AF=0.1089;EUR_AF=0.174;SAS_AF=0.0409;AA=G|||;VT=SNP
6	30393125	rs6922413	G	A	100	PASS	AC=708;AF=0.141374;AN=5008;NS=2504;DP=16213;EAS_AF=0.0258;AMR_AF=0.111;AFR_AF=0.2625;EUR_AF=0.1461;SAS_AF=0.1135;AA=A|||;VT=SNP
6	30393177	rs6922266	C	T	100	PASS	AC=1128;AF=0.22524;AN=5008;NS=2504;DP=16880;EAS_AF=0.0903;AMR_AF=0.1441;AFR_AF=0.4554;EUR_AF=0.168;SAS_AF=0.1697;AA=T|||;VT=SNP
6	30393204	rs6922287	C	T	100	PASS	AC=707;AF=0.141174;AN=5008;NS=2504;DP=16838;EAS_AF=0.0248;AMR_AF=0.111;AFR_AF=0.2625;EUR_AF=0.1461;SAS_AF=0.1135;AA=C|||;VT=SNP
6	30393253	rs6902197	T	C	100	PASS	AC=710;AF=0.141773;AN=5008;NS=2504;DP=15497;EAS_AF=0.0248;AMR_AF=0.111;AFR_AF=0.2625;EUR_AF=0.1461;SAS_AF=0.1166;AA=T|||;VT=SNP
6	30393452	rs9261936	T	G	100	PASS	AC=708;AF=0.141374;AN=5008;NS=2504;DP=18672;EAS_AF=0.0258;AMR_AF=0.111;AFR_AF=0.2625;EUR_AF=0.1461;SAS_AF=0.1135;AA=G|||;VT=SNP
6	30393658	rs12215239	C	A	100	PASS	AC=615;AF=0.122804;AN=5008;NS=2504;DP=17958;EAS_AF=0.1141;AMR_AF=0.2032;AFR_AF=0.1089;EUR_AF=0.174;SAS_AF=0.0409;AA=C|||;VT=SNP
6	30393665	rs9261937	G	A	100	PASS	AC=1099;AF=0.219449;AN=5008;NS=2504;DP=18121;EAS_AF=0.0903;AMR_AF=0.1441;AFR_AF=0.4357;EUR_AF=0.165;SAS_AF=0.1697;AA=A|||;VT=SNP
6	30393689	rs9261938	A	G	100	PASS	AC=708;AF=0.141374;AN=5008;NS=2504;DP=17996;EAS_AF=0.0258;AMR_AF=0.111;AFR_AF=0.2625;EUR_AF=0.1461;SAS_AF=0.1135;AA=A|||;VT=SNP
6	30393701	rs9261939	C	G	100	PASS	AC=708;AF=0.141374;AN=5008;NS=2504;DP=17960;EAS_AF=0.0258;AMR_AF=0.111;AFR_AF=0.2625;EUR_AF=0.1461;SAS_AF=0.1135;AA=C|||;VT=SNP
6	30393731	rs9261940	T	C	100	PASS	AC=708;AF=0.141374;AN=5008;NS=2504;DP=17729;EAS_AF=0.0258;AMR_AF=0.111;AFR_AF=0.2625;EUR_AF=0.1461;SAS_AF=0.1135;AA=T|||;VT=SNP
6	30393757	rs1264534	A	C	100	PASS	AC=4010;AF=0.800719;AN=5008;NS=2504;DP=17258;EAS_AF=0.9077;AMR_AF=0.8199;AFR_AF=0.7632;EUR_AF=0.7853;SAS_AF=0.7434;AA=C|||;VT=SNP
6	30393931	rs9261942	C	A	100	PASS	AC=708;AF=0.141374;AN=5008;NS=2504;DP=17592;EAS_AF=0.0258;AMR_AF=0.111;AFR_AF=0.2625;EUR_AF=0.1461;SAS_AF=0.1135;AA=A|||;VT=SNP
6	30393938	rs9261943	C	T	100	PASS	AC=709;AF=0.141573;AN=5008;NS=2504;DP=17700;EAS_AF=0.0258;AMR_AF=0.111;AFR_AF=0.2632;EUR_AF=0.1461;SAS_AF=0.1135;AA=C|||;VT=SNP
6	30393972	rs9261944	A	T	100	PASS	AC=708;AF=0.141374;AN=5008;NS=2504;DP=17801;EAS_AF=0.0258;AMR_AF=0.111;AFR_AF=0.2625;EUR_AF=0.1461;SAS_AF=0.1135;AA=T|||;VT=SNP
6	30394132	rs9261945	G	A	100	PASS	AC=707;AF=0.141174;AN=5008;NS=2504;DP=18493;EAS_AF=0.0248;AMR_AF=0.111;AFR_AF=0.2625;EUR_AF=0.1461;SAS_AF=0.1135;AA=G|||;VT=SNP
6	30394470	rs9261946	A	T	100	PASS	AC=708;AF=0.141374;AN=5008;NS=2504;DP=20423;EAS_AF=0.0258;AMR_AF=0.111;AFR_AF=0.2625;EUR_AF=0.1461;SAS_AF=0.1135;AA=A|||;VT=SNP
6	30394577	rs7739840	C	T	100	PASS	AC=391;AF=0.0780751;AN=5008;NS=2504;DP=19172;EAS_AF=0.0645;AMR_AF=0.0331;AFR_AF=0.1732;EUR_AF=0.0189;SAS_AF=0.0562;AA=C|||;VT=SNP
6	30394628	rs9261947	C	T	100	PASS	AC=672;AF=0.134185;AN=5008;NS=2504;DP=20390;EAS_AF=0.0248;AMR_AF=0.0965;AFR_AF=0.2534;EUR_AF=0.1332;SAS_AF=0.1135;AA=C|||;VT=SNP
6	30394671	rs61410672	G	A	100	PASS	AC=695;AF=0.138778;AN=5008;NS=2504;DP=19741;EAS_AF=0.3879;AMR_AF=0.0432;AFR_AF=0.0038;EUR_AF=0.0616;SAS_AF=0.2117;AA=G|||;VT=SNP
6	30394694	rs7760308	T	C	100	PASS	AC=391;AF=0.0780751;AN=5008;NS=2504;DP=19670;EAS_AF=0.0645;AMR_AF=0.0331;AFR_AF=0.1732;EUR_AF=0.0189;SAS_AF=0.0562;AA=T|||;VT=SNP
6	30394721	rs7740025	C	A	100	PASS	AC=391;AF=0.0780751;AN=5008;NS=2504;DP=19745;EAS_AF=0.0645;AMR_AF=0.0331;AFR_AF=0.1732;EUR_AF=0.0189;SAS_AF=0.0562;AA=C|||;VT=SNP
6	30394752	rs9261948	C	G	100	PASS	AC=708;AF=0.141374;AN=5008;NS=2504;DP=19370;EAS_AF=0.0258;AMR_AF=0.111;AFR_AF=0.2625;EUR_AF=0.1461;SAS_AF=0.1135;AA=G|||;VT=SNP
6	30394905	rs9261949	G	A	100	PASS	AC=708;AF=0.141374;AN=5008;NS=2504;DP=19181;EAS_AF=0.0258;AMR_AF=0.111;AFR_AF=0.2625;EUR_AF=0.1461;SAS_AF=0.1135;AA=G|||;VT=SNP
6	30394951	rs9261950	A	G	100	PASS	AC=708;AF=0.141374;AN=5008;NS=2504;DP=20843;EAS_AF=0.0258;AMR_AF=0.111;AFR_AF=0.2625;EUR_AF=0.1461;SAS_AF=0.1135;AA=A|||;VT=SNP
6	30394962	rs1264533	G	T	100	PASS	AC=3395;AF=0.677915;AN=5008;NS=2504;DP=20311;EAS_AF=0.7937;AMR_AF=0.6167;AFR_AF=0.6543;EUR_AF=0.6113;SAS_AF=0.7025;AA=T|||;VT=SNP
6	30395088	rs113372297	C	T	100	PASS	AC=391;AF=0.0780751;AN=5008;NS=2504;DP=15340;EAS_AF=0.0645;AMR_AF=0.0331;AFR_AF=0.1732;EUR_AF=0.0189;SAS_AF=0.0562;AA=C|||;VT=SNP
6	30395114	rs1264532	A	G	100	PASS	AC=4011;AF=0.800919;AN=5008;NS=2504;DP=16036;EAS_AF=0.9087;AMR_AF=0.8199;AFR_AF=0.7632;EUR_AF=0.7853;SAS_AF=0.7434;AA=G|||;VT=SNP
6	30395170	rs9261952	A	G	100	PASS	AC=1128;AF=0.22524;AN=5008;NS=2504;DP=14431;EAS_AF=0.0903;AMR_AF=0.1441;AFR_AF=0.4554;EUR_AF=0.168;SAS_AF=0.1697;AA=a|||;VT=SNP
6	30395178	rs9261953	G	A	100	PASS	AC=797;AF=0.159145;AN=5008;NS=2504;DP=14476;EAS_AF=0.0298;AMR_AF=0.1124;AFR_AF=0.2632;EUR_AF=0.1511;SAS_AF=0.1933;AA=G|||;VT=SNP
6	30395218	rs9261955	A	G	100	PASS	AC=708;AF=0.141374;AN=5008;NS=2504;DP=15082;EAS_AF=0.0258;AMR_AF=0.111;AFR_AF=0.2625;EUR_AF=0.1461;SAS_AF=0.1135;AA=A|||;VT=SNP
6	30395235	rs9261956	A	G	100	PASS	AC=708;AF=0.141374;AN=5008;NS=2504;DP=16045;EAS_AF=0.0258;AMR_AF=0.111;AFR_AF=0.2625;EUR_AF=0.1461;SAS_AF=0.1135;AA=G|||;VT=SNP
6	30395296	rs9261957	G	A	100	PASS	AC=709;AF=0.141573;AN=5008;NS=2504;DP=16871;EAS_AF=0.0258;AMR_AF=0.111;AFR_AF=0.2632;EUR_AF=0.1461;SAS_AF=0.1135;AA=G|||;VT=SNP
6	30395298	rs9261958	C	T	100	PASS	AC=708;AF=0.141374;AN=5008;NS=2504;DP=16435;EAS_AF=0.0258;AMR_AF=0.111;AFR_AF=0.2625;EUR_AF=0.1461;SAS_AF=0.1135;AA=C|||;VT=SNP
6	30395378	rs76659218	G	A	100	PASS	AC=220;AF=0.0439297;AN=5008;NS=2504;DP=19299;EAS_AF=0.0605;AMR_AF=0.0029;AFR_AF=0.0862;EUR_AF=0.002;SAS_AF=0.0419;AA=G|||;VT=SNP
6	30395449	rs9261962	G	T	100	PASS	AC=709;AF=0.141573;AN=5008;NS=2504;DP=18397;EAS_AF=0.0258;AMR_AF=0.111;AFR_AF=0.2625;EUR_AF=0.1461;SAS_AF=0.1145;AA=G|||;VT=SNP
6	30395500	rs9261963	C	T	100	PASS	AC=707;AF=0.141174;AN=5008;NS=2504;DP=17420;EAS_AF=0.0248;AMR_AF=0.111;AFR_AF=0.2625;EUR_AF=0.1461;SAS_AF=0.1135;AA=C|||;VT=SNP
6	30395660	rs77414732	C	T	100	PASS	AC=391;AF=0.0780751;AN=5008;NS=2504;DP=17473;EAS_AF=0.0645;AMR_AF=0.0331;AFR_AF=0.1732;EUR_AF=0.0189;SAS_AF=0.0562;AA=C|||;VT=SNP
6	30395736	rs9261964	G	C	100	PASS	AC=1128;AF=0.22524;AN=5008;NS=2504;DP=18937;EAS_AF=0.0903;AMR_AF=0.1441;AFR_AF=0.4554;EUR_AF=0.168;SAS_AF=0.1697;AA=C|||;VT=SNP
6	30395815	rs6908073	G	T	100	PASS	AC=709;AF=0.141573;AN=5008;NS=2504;DP=18612;EAS_AF=0.0258;AMR_AF=0.111;AFR_AF=0.2625;EUR_AF=0.1461;SAS_AF=0.1145;AA=G|||;VT=SNP
6	30395863	rs6930502	T	C	100	PASS	AC=708;AF=0.141374;AN=5008;NS=2504;DP=18237;EAS_AF=0.0258;AMR_AF=0.111;AFR_AF=0.2625;EUR_AF=0.1461;SAS_AF=0.1135;AA=T|||;VT=SNP
6	30395966	rs115411850	T	C	100	PASS	AC=738;AF=0.147364;AN=5008;NS=2504;DP=18440;EAS_AF=0.3889;AMR_AF=0.0576;AFR_AF=0.0045;EUR_AF=0.0825;SAS_AF=0.2219;AA=T|||;VT=SNP
6	30396173	rs545129445	G	C	100	PASS	AC=708;AF=0.141374;AN=5008;NS=2504;DP=20357;EAS_AF=0.0258;AMR_AF=0.111;AFR_AF=0.2625;EUR_AF=0.1461;SAS_AF=0.1135;AA=C|||;VT=SNP
6	30396222	rs7766532	T	C	100	PASS	AC=391;AF=0.0780751;AN=5008;NS=2504;DP=20003;EAS_AF=0.0645;AMR_AF=0.0331;AFR_AF=0.1732;EUR_AF=0.0189;SAS_AF=0.0562;AA=T|||;VT=SNP
6	30396320	rs33950405	A	T	100	PASS	AC=573;AF=0.114417;AN=5008;NS=2504;DP=20220;EAS_AF=0.0942;AMR_AF=0.1945;AFR_AF=0.1082;EUR_AF=0.161;SAS_AF=0.0389;AA=A|||;VT=SNP
6	30396466	rs9261968	A	C	100	PASS	AC=712;AF=0.142173;AN=5008;NS=2504;DP=22718;EAS_AF=0.0258;AMR_AF=0.111;AFR_AF=0.2663;EUR_AF=0.1461;SAS_AF=0.1125;AA=C|||;VT=SNP
6	30396475	rs7747048	G	A	100	PASS	AC=1103;AF=0.220248;AN=5008;NS=2504;DP=22017;EAS_AF=0.0903;AMR_AF=0.1441;AFR_AF=0.4395;EUR_AF=0.165;SAS_AF=0.1687;AA=A|||;VT=SNP
6	30396476	rs56914029	C	T	100	PASS	AC=155;AF=0.0309505;AN=5008;NS=2504;DP=22087;EAS_AF=0.0437;AMR_AF=0.0115;AFR_AF=0.0008;EUR_AF=0.0089;SAS_AF=0.0951;AA=C|||;VT=SNP
6	30396647	rs9261969	C	T	100	PASS	AC=712;AF=0.142173;AN=5008;NS=2504;DP=17825;EAS_AF=0.0258;AMR_AF=0.111;AFR_AF=0.2663;EUR_AF=0.1461;SAS_AF=0.1125;AA=C|||;VT=SNP
6	30396680	rs9261970	G	A	100	PASS	AC=711;AF=0.141973;AN=5008;NS=2504;DP=17384;EAS_AF=0.0258;AMR_AF=0.1095;AFR_AF=0.2663;EUR_AF=0.1461;SAS_AF=0.1125;AA=G|||;VT=SNP
6	30396681	rs1264531	G	T	100	PASS	AC=2273;AF=0.453874;AN=5008;NS=2504;DP=17447;EAS_AF=0.7034;AMR_AF=0.4741;AFR_AF=0.2012;EUR_AF=0.4443;SAS_AF=0.5337;AA=G|||;VT=SNP
6	30396694	rs9261972	C	T	100	PASS	AC=711;AF=0.141973;AN=5008;NS=2504;DP=17051;EAS_AF=0.0258;AMR_AF=0.1095;AFR_AF=0.2663;EUR_AF=0.1461;SAS_AF=0.1125;AA=T|||;VT=SNP
6	30396743	rs9261973	C	T	100	PASS	AC=712;AF=0.142173;AN=5008;NS=2504;DP=18904;EAS_AF=0.0258;AMR_AF=0.111;AFR_AF=0.2663;EUR_AF=0.1451;SAS_AF=0.1135;AA=C|||;VT=SNP
6	30396757	rs9261974	A	T	100	PASS	AC=712;AF=0.142173;AN=5008;NS=2504;DP=19356;EAS_AF=0.0258;AMR_AF=0.111;AFR_AF=0.2663;EUR_AF=0.1451;SAS_AF=0.1135;AA=A|||;VT=SNP
6	30396870	rs41315379	A	G	100	PASS	AC=713;AF=0.142372;AN=5008;NS=2504;DP=17237;EAS_AF=0.0258;AMR_AF=0.111;AFR_AF=0.2663;EUR_AF=0.1461;SAS_AF=0.1135;AA=G|||;VT=SNP
6	30396959	rs9468727	T	C	100	PASS	AC=713;AF=0.142372;AN=5008;NS=2504;DP=16116;EAS_AF=0.0258;AMR_AF=0.111;AFR_AF=0.2663;EUR_AF=0.1461;SAS_AF=0.1135;AA=C|||;VT=SNP
6	30397089	rs9468728	T	C	100	PASS	AC=713;AF=0.142372;AN=5008;NS=2504;DP=16538;EAS_AF=0.0258;AMR_AF=0.111;AFR_AF=0.2663;EUR_AF=0.1461;SAS_AF=0.1135;AA=T|||;VT=SNP
6	30397176	rs9468729	C	T	100	PASS	AC=715;AF=0.142772;AN=5008;NS=2504;DP=17920;EAS_AF=0.0268;AMR_AF=0.111;AFR_AF=0.2663;EUR_AF=0.1471;SAS_AF=0.1135;AA=T|||;VT=SNP
6	30397184	rs1264530	T	C	100	PASS	AC=4009;AF=0.800519;AN=5008;NS=2504;DP=17879;EAS_AF=0.9077;AMR_AF=0.8199;AFR_AF=0.7625;EUR_AF=0.7853;SAS_AF=0.7434;AA=C|||;VT=SNP
6	30397202	rs9468730	A	C	100	PASS	AC=678;AF=0.135383;AN=5008;NS=2504;DP=18133;EAS_AF=0.0248;AMR_AF=0.0965;AFR_AF=0.2572;EUR_AF=0.1342;SAS_AF=0.1135;AA=A|||;VT=SNP
6	30397219	rs1264529	T	C	100	PASS	AC=4009;AF=0.800519;AN=5008;NS=2504;DP=17885;EAS_AF=0.9077;AMR_AF=0.8199;AFR_AF=0.7625;EUR_AF=0.7853;SAS_AF=0.7434;AA=C|||;VT=SNP
6	30397221	rs114974283	G	C	100	PASS	AC=141;AF=0.028155;AN=5008;NS=2504;DP=17854;EAS_AF=0.0139;AMR_AF=0.0144;AFR_AF=0.0703;EUR_AF=0.0149;SAS_AF=0.0092;AA=G|||;VT=SNP
6	30397419	rs9468732	C	G	100	PASS	AC=712;AF=0.142173;AN=5008;NS=2504;DP=20427;EAS_AF=0.0248;AMR_AF=0.111;AFR_AF=0.2663;EUR_AF=0.1461;SAS_AF=0.1135;AA=C|||;VT=SNP
6	30397840	rs9501447	A	G	100	PASS	AC=712;AF=0.142173;AN=5008;NS=2504;DP=20063;EAS_AF=0.0248;AMR_AF=0.111;AFR_AF=0.2663;EUR_AF=0.1461;SAS_AF=0.1135;AA=A|||;VT=SNP
6	30397978	rs9501321	C	T	100	PASS	AC=714;AF=0.142572;AN=5008;NS=2504;DP=20627;EAS_AF=0.0258;AMR_AF=0.111;AFR_AF=0.2663;EUR_AF=0.1461;SAS_AF=0.1145;AA=C|||;VT=SNP
6	30398055	rs34723946	A	C	100	PASS	AC=550;AF=0.109824;AN=5008;NS=2504;DP=19564;EAS_AF=0.0952;AMR_AF=0.1945;AFR_AF=0.09;EUR_AF=0.161;SAS_AF=0.0389;AA=A|||;VT=SNP
6	30398107	rs1313923	C	T	100	PASS	AC=2261;AF=0.451478;AN=5008;NS=2504;DP=18953;EAS_AF=0.7024;AMR_AF=0.4726;AFR_AF=0.1944;EUR_AF=0.4443;SAS_AF=0.5327;AA=C|||;VT=SNP
6	30398121	rs9501448	T	C	100	PASS	AC=713;AF=0.142372;AN=5008;NS=2504;DP=18555;EAS_AF=0.0258;AMR_AF=0.111;AFR_AF=0.2663;EUR_AF=0.1461;SAS_AF=0.1135;AA=C|||;VT=SNP
6	30398122	rs9501449	G	A	100	PASS	AC=712;AF=0.142173;AN=5008;NS=2504;DP=18560;EAS_AF=0.0258;AMR_AF=0.111;AFR_AF=0.2663;EUR_AF=0.1461;SAS_AF=0.1125;AA=G|||;VT=SNP
6	30398186	rs33976297	G	A	100	PASS	AC=618;AF=0.123403;AN=5008;NS=2504;DP=19428;EAS_AF=0.1151;AMR_AF=0.2032;AFR_AF=0.1104;EUR_AF=0.174;SAS_AF=0.0409;AA=G|||;VT=SNP
6	30398227	rs9501451	A	G	100	PASS	AC=712;AF=0.142173;AN=5008;NS=2504;DP=20323;EAS_AF=0.0258;AMR_AF=0.111;AFR_AF=0.2663;EUR_AF=0.1461;SAS_AF=0.1125;AA=G|||;VT=SNP
6	30398259	rs9501322	A	G	100	PASS	AC=713;AF=0.142372;AN=5008;NS=2504;DP=21223;EAS_AF=0.0258;AMR_AF=0.111;AFR_AF=0.2663;EUR_AF=0.1461;SAS_AF=0.1135;AA=a|||;VT=SNP
6	30398286	rs9501323	T	C	100	PASS	AC=713;AF=0.142372;AN=5008;NS=2504;DP=21457;EAS_AF=0.0258;AMR_AF=0.111;AFR_AF=0.2663;EUR_AF=0.1461;SAS_AF=0.1135;AA=C|||;VT=SNP
6	30398378	rs114270649	T	C	100	PASS	AC=194;AF=0.038738;AN=5008;NS=2504;DP=20990;EAS_AF=0.0595;AMR_AF=0.0029;AFR_AF=0.0673;EUR_AF=0.002;SAS_AF=0.0419;AA=T|||;VT=SNP
6	30398390	rs114810763	G	A	100	PASS	AC=713;AF=0.142372;AN=5008;NS=2504;DP=20912;EAS_AF=0.0248;AMR_AF=0.111;AFR_AF=0.2663;EUR_AF=0.1461;SAS_AF=0.1145;AA=A|||;VT=SNP
6	30398401	rs116472105	T	C	100	PASS	AC=713;AF=0.142372;AN=5008;NS=2504;DP=20646;EAS_AF=0.0248;AMR_AF=0.111;AFR_AF=0.2663;EUR_AF=0.1461;SAS_AF=0.1145;AA=C|||;VT=SNP
6	30398406	rs115877125	C	A	100	PASS	AC=713;AF=0.142372;AN=5008;NS=2504;DP=20573;EAS_AF=0.0248;AMR_AF=0.111;AFR_AF=0.2663;EUR_AF=0.1461;SAS_AF=0.1145;AA=C|||;VT=SNP
6	30398503	rs149798129	G	C	100	PASS	AC=712;AF=0.142173;AN=5008;NS=2504;DP=18414;EAS_AF=0.0248;AMR_AF=0.111;AFR_AF=0.2663;EUR_AF=0.1461;SAS_AF=0.1135;AA=G|||;VT=SNP
6	30398540	rs28849394	G	A	100	PASS	AC=713;AF=0.142372;AN=5008;NS=2504;DP=17466;EAS_AF=0.0248;AMR_AF=0.111;AFR_AF=0.267;EUR_AF=0.1461;SAS_AF=0.1135;AA=G|||;VT=SNP
6	30398543	rs1313922	C	T	100	PASS	AC=2260;AF=0.451278;AN=5008;NS=2504;DP=17776;EAS_AF=0.7024;AMR_AF=0.4726;AFR_AF=0.1944;EUR_AF=0.4433;SAS_AF=0.5327;AA=C|||;VT=SNP
6	30398611	rs144551293	G	T	100	PASS	AC=155;AF=0.0309505;AN=5008;NS=2504;DP=21041;EAS_AF=0.0437;AMR_AF=0.0115;AFR_AF=0.0008;EUR_AF=0.0089;SAS_AF=0.0951;AA=G|||;VT=SNP
6	30398668	rs9501452	T	C	100	PASS	AC=678;AF=0.135383;AN=5008;NS=2504;DP=22371;EAS_AF=0.0248;AMR_AF=0.098;AFR_AF=0.2572;EUR_AF=0.1332;SAS_AF=0.1135;AA=T|||;VT=SNP
6	30398733	rs9501453	A	G	100	PASS	AC=713;AF=0.142372;AN=5008;NS=2504;DP=21205;EAS_AF=0.0258;AMR_AF=0.111;AFR_AF=0.2663;EUR_AF=0.1461;SAS_AF=0.1135;AA=G|||;VT=SNP
6	30399130	rs113447802	A	G	100	PASS	AC=391;AF=0.0780751;AN=5008;NS=2504;DP=21207;EAS_AF=0.0645;AMR_AF=0.0331;AFR_AF=0.1732;EUR_AF=0.0189;SAS_AF=0.0562;AA=A|||;VT=SNP
6	30399223	rs1313921	G	C	100	PASS	AC=2267;AF=0.452676;AN=5008;NS=2504;DP=20687;EAS_AF=0.7024;AMR_AF=0.4726;AFR_AF=0.1952;EUR_AF=0.4443;SAS_AF=0.5378;AA=g|||;VT=SNP
6	30399404	rs9501462	A	C	100	PASS	AC=713;AF=0.142372;AN=5008;NS=2504;DP=19253;EAS_AF=0.0268;AMR_AF=0.111;AFR_AF=0.2655;EUR_AF=0.1461;SAS_AF=0.1135;AA=C|||;VT=SNP
6	30399504	rs7762787	A	C	100	PASS	AC=391;AF=0.0780751;AN=5008;NS=2504;DP=21768;EAS_AF=0.0645;AMR_AF=0.0331;AFR_AF=0.1732;EUR_AF=0.0189;SAS_AF=0.0562;AA=A|||;VT=SNP
6	30399562	rs1264528	G	A	100	PASS	AC=2260;AF=0.451278;AN=5008;NS=2504;DP=21952;EAS_AF=0.7024;AMR_AF=0.4726;AFR_AF=0.1944;EUR_AF=0.4433;SAS_AF=0.5327;AA=G|||;VT=SNP
6	30399622	rs9501463	A	C	100	PASS	AC=713;AF=0.142372;AN=5008;NS=2504;DP=19631;EAS_AF=0.0258;AMR_AF=0.111;AFR_AF=0.2663;EUR_AF=0.1461;SAS_AF=0.1135;AA=a|||;VT=SNP
6	30399699	rs9501464	T	C	100	PASS	AC=713;AF=0.142372;AN=5008;NS=2504;DP=21124;EAS_AF=0.0258;AMR_AF=0.111;AFR_AF=0.2663;EUR_AF=0.1461;SAS_AF=0.1135;AA=C|||;VT=SNP
6	30401151	rs115425289	G	A	100	PASS	AC=194;AF=0.038738;AN=5008;NS=2504;DP=21056;EAS_AF=0.0595;AMR_AF=0.0029;AFR_AF=0.0673;EUR_AF=0.002;SAS_AF=0.0419;AA=G|||;VT=SNP
6	30401172	rs9468734	C	T	100	PASS	AC=715;AF=0.142772;AN=5008;NS=2504;DP=20776;EAS_AF=0.0258;AMR_AF=0.1124;AFR_AF=0.2663;EUR_AF=0.1471;SAS_AF=0.1135;AA=T|||;VT=SNP
6	30401365	rs9468735	G	C	100	PASS	AC=713;AF=0.142372;AN=5008;NS=2504;DP=19363;EAS_AF=0.0258;AMR_AF=0.111;AFR_AF=0.2663;EUR_AF=0.1461;SAS_AF=0.1135;AA=G|||;VT=SNP
6	30401426	rs149862759	A	G	100	PASS	AC=391;AF=0.0780751;AN=5008;NS=2504;DP=19375;EAS_AF=0.0645;AMR_AF=0.0331;AFR_AF=0.1732;EUR_AF=0.0189;SAS_AF=0.0562;AA=A|||;VT=SNP
6	30401881	rs9468737	G	T	100	PASS	AC=714;AF=0.142572;AN=5008;NS=2504;DP=20426;EAS_AF=0.0258;AMR_AF=0.111;AFR_AF=0.2663;EUR_AF=0.1461;SAS_AF=0.1145;AA=g|||;VT=SNP
6	30402424	rs111910351	C	T	100	PASS	AC=713;AF=0.142372;AN=5008;NS=2504;DP=20703;EAS_AF=0.0258;AMR_AF=0.111;AFR_AF=0.2663;EUR_AF=0.1461;SAS_AF=0.1135;AA=c|||;VT=SNP
6	30403006	rs35743618	G	T	100	PASS	AC=615;AF=0.122804;AN=5008;NS=2504;DP=21025;EAS_AF=0.1151;AMR_AF=0.2032;AFR_AF=0.1089;EUR_AF=0.174;SAS_AF=0.0399;AA=G|||;VT=SNP
6	30403270	rs1264526	T	C	100	PASS	AC=4009;AF=0.800519;AN=5008;NS=2504;DP=19120;EAS_AF=0.9077;AMR_AF=0.8199;AFR_AF=0.7625;EUR_AF=0.7853;SAS_AF=0.7434;AA=t|||;VT=SNP
6	30403502	rs9468748	G	A	100	PASS	AC=678;AF=0.135383;AN=5008;NS=2504;DP=23060;EAS_AF=0.0248;AMR_AF=0.0965;AFR_AF=0.2572;EUR_AF=0.1332;SAS_AF=0.1145;AA=G|||;VT=SNP
6	30403974	rs1264525	A	G	100	PASS	AC=4008;AF=0.800319;AN=5008;NS=2504;DP=16834;EAS_AF=0.9077;AMR_AF=0.8199;AFR_AF=0.7617;EUR_AF=0.7853;SAS_AF=0.7434;AA=a|||;VT=SNP
6	30404042	rs73423090	G	A	100	PASS	AC=389;AF=0.0776757;AN=5008;NS=2504;DP=15374;EAS_AF=0.0645;AMR_AF=0.0331;AFR_AF=0.1717;EUR_AF=0.0189;SAS_AF=0.0562;AA=G|||;VT=SNP
6	30404059	rs9468750	G	A	100	PASS	AC=713;AF=0.142372;AN=5008;NS=2504;DP=15255;EAS_AF=0.0248;AMR_AF=0.111;AFR_AF=0.267;EUR_AF=0.1461;SAS_AF=0.1135;AA=G|||;VT=SNP
6	30404114	rs9461603	A	G	100	PASS	AC=713;AF=0.142372;AN=5008;NS=2504;DP=16167;EAS_AF=0.0258;AMR_AF=0.111;AFR_AF=0.2663;EUR_AF=0.1461;SAS_AF=0.1135;AA=A|||;VT=SNP
6	30404403	rs13208765	A	G	100	PASS	AC=546;AF=0.109026;AN=5008;NS=2504;DP=11696;EAS_AF=0.2063;AMR_AF=0.1859;AFR_AF=0.0446;EUR_AF=0.0845;SAS_AF=0.0665;AA=A|||;VT=SNP
6	30404786	rs1264524	A	C	100	PASS	AC=2260;AF=0.451278;AN=5008;NS=2504;DP=17754;EAS_AF=0.7024;AMR_AF=0.4726;AFR_AF=0.1944;EUR_AF=0.4433;SAS_AF=0.5327;AA=A|||;VT=SNP
6	30404961	rs9295858	T	A	100	PASS	AC=713;AF=0.142372;AN=5008;NS=2504;DP=20121;EAS_AF=0.0258;AMR_AF=0.111;AFR_AF=0.2663;EUR_AF=0.1461;SAS_AF=0.1135;AA=A|||;VT=SNP
6	30405020	rs9295859	C	T	100	PASS	AC=713;AF=0.142372;AN=5008;NS=2504;DP=20206;EAS_AF=0.0258;AMR_AF=0.111;AFR_AF=0.2663;EUR_AF=0.1461;SAS_AF=0.1135;AA=C|||;VT=SNP
6	30405108	rs9295860	T	C	100	PASS	AC=714;AF=0.142572;AN=5008;NS=2504;DP=20831;EAS_AF=0.0258;AMR_AF=0.111;AFR_AF=0.267;EUR_AF=0.1461;SAS_AF=0.1135;AA=T|||;VT=SNP
6	30405327	rs9468751	T	C	100	PASS	AC=713;AF=0.142372;AN=5008;NS=2504;DP=21020;EAS_AF=0.0258;AMR_AF=0.111;AFR_AF=0.2663;EUR_AF=0.1461;SAS_AF=0.1135;AA=T|||;VT=SNP
6	30405623	rs9468753	A	G	100	PASS	AC=667;AF=0.133187;AN=5008;NS=2504;DP=19976;EAS_AF=0.0248;AMR_AF=0.0951;AFR_AF=0.2504;EUR_AF=0.1332;SAS_AF=0.1135;AA=A|||;VT=SNP
6	30405735	rs9468754	T	C	100	PASS	AC=712;AF=0.142173;AN=5008;NS=2504;DP=16895;EAS_AF=0.0248;AMR_AF=0.111;AFR_AF=0.2663;EUR_AF=0.1461;SAS_AF=0.1135;AA=T|||;VT=SNP
6	30405824	rs1264523	T	C	100	PASS	AC=4008;AF=0.800319;AN=5008;NS=2504;DP=16701;EAS_AF=0.9077;AMR_AF=0.8199;AFR_AF=0.7617;EUR_AF=0.7853;SAS_AF=0.7434;AA=C|||;VT=SNP
6	30405926	rs1264522	G	C	100	PASS	AC=4386;AF=0.875799;AN=5008;NS=2504;DP=18109;EAS_AF=0.9454;AMR_AF=0.8631;AFR_AF=0.8389;EUR_AF=0.8509;SAS_AF=0.8885;AA=C|||;VT=SNP
6	30405956	rs1264521	A	G	100	PASS	AC=4399;AF=0.878395;AN=5008;NS=2504;DP=19526;EAS_AF=0.9454;AMR_AF=0.8674;AFR_AF=0.8427;EUR_AF=0.8529;SAS_AF=0.8916;AA=G|||;VT=SNP
6	30406026	rs77240849	A	G	100	PASS	AC=194;AF=0.038738;AN=5008;NS=2504;DP=19770;EAS_AF=0.0595;AMR_AF=0.0029;AFR_AF=0.0673;EUR_AF=0.002;SAS_AF=0.0419;AA=A|||;VT=SNP
6	30406075	rs6936910	C	T	100	PASS	AC=392;AF=0.0782748;AN=5008;NS=2504;DP=17538;EAS_AF=0.0655;AMR_AF=0.0331;AFR_AF=0.1732;EUR_AF=0.0189;SAS_AF=0.0562;AA=C|||;VT=SNP
6	30406448	rs138524757	T	C	100	PASS	AC=13;AF=0.00259585;AN=5008;NS=2504;DP=20806;EAS_AF=0.0129;AMR_AF=0;AFR_AF=0;EUR_AF=0;SAS_AF=0;AA=T|||;VT=SNP
6	30406756	rs1079541	C	A	100	PASS	AC=713;AF=0.142372;AN=5008;NS=2504;DP=22351;EAS_AF=0.0258;AMR_AF=0.111;AFR_AF=0.2663;EUR_AF=0.1461;SAS_AF=0.1135;AA=A|||;VT=SNP
6	30406803	rs57493458	A	C	100	PASS	AC=391;AF=0.0780751;AN=5008;NS=2504;DP=21593;EAS_AF=0.0645;AMR_AF=0.0331;AFR_AF=0.1732;EUR_AF=0.0189;SAS_AF=0.0562;AA=A|||;VT=SNP
6	30407016	rs2023470	C	A	100	PASS	AC=713;AF=0.142372;AN=5008;NS=2504;DP=20576;EAS_AF=0.0258;AMR_AF=0.111;AFR_AF=0.2663;EUR_AF=0.1461;SAS_AF=0.1135;AA=A|||;VT=SNP
6	30407270	rs9461604	G	A	100	PASS	AC=715;AF=0.142772;AN=5008;NS=2504;DP=20160;EAS_AF=0.0258;AMR_AF=0.111;AFR_AF=0.2663;EUR_AF=0.1481;SAS_AF=0.1135;AA=G|||;VT=SNP
6	30407530	rs9468755	T	C	100	PASS	AC=712;AF=0.142173;AN=5008;NS=2504;DP=17226;EAS_AF=0.0248;AMR_AF=0.111;AFR_AF=0.2663;EUR_AF=0.1461;SAS_AF=0.1135;AA=C|||;VT=SNP
6	30407802	rs183806762	T	G	100	PASS	AC=16;AF=0.00319489;AN=5008;NS=2504;DP=11718;EAS_AF=0.0159;AMR_AF=0;AFR_AF=0;EUR_AF=0;SAS_AF=0;AA=T|||;VT=SNP
6	30408183	rs9295861	C	T	100	PASS	AC=713;AF=0.142372;AN=5008;NS=2504;DP=18289;EAS_AF=0.0258;AMR_AF=0.111;AFR_AF=0.2663;EUR_AF=0.1461;SAS_AF=0.1135;AA=C|||;VT=SNP
6	30408254	rs9295862	C	T	100	PASS	AC=677;AF=0.135184;AN=5008;NS=2504;DP=18779;EAS_AF=0.0248;AMR_AF=0.0965;AFR_AF=0.2572;EUR_AF=0.1332;SAS_AF=0.1135;AA=C|||;VT=SNP
6	30408265	rs9295863	C	A	100	PASS	AC=713;AF=0.142372;AN=5008;NS=2504;DP=19295;EAS_AF=0.0258;AMR_AF=0.111;AFR_AF=0.2663;EUR_AF=0.1461;SAS_AF=0.1135;AA=A|||;VT=SNP
6	30408646	rs74342210	A	G	100	PASS	AC=255;AF=0.0509185;AN=5008;NS=2504;DP=18836;EAS_AF=0.0595;AMR_AF=0.0101;AFR_AF=0.1097;EUR_AF=0.002;SAS_AF=0.0419;AA=A|||;VT=SNP
6	30408787	rs1269556	C	T	100	PASS	AC=2105;AF=0.420327;AN=5008;NS=2504;DP=15924;EAS_AF=0.6587;AMR_AF=0.4611;AFR_AF=0.1936;EUR_AF=0.4344;SAS_AF=0.4376;AA=c|||;VT=SNP
6	30408840	rs9501466	T	C	100	PASS	AC=712;AF=0.142173;AN=5008;NS=2504;DP=19229;EAS_AF=0.0248;AMR_AF=0.111;AFR_AF=0.2663;EUR_AF=0.1461;SAS_AF=0.1135;AA=T|||;VT=SNP
6	30408970	rs9501467	C	T	100	PASS	AC=713;AF=0.142372;AN=5008;NS=2504;DP=20671;EAS_AF=0.0258;AMR_AF=0.111;AFR_AF=0.2663;EUR_AF=0.1461;SAS_AF=0.1135;AA=C|||;VT=SNP
6	30408971	rs76845533	G	A	100	PASS	AC=446;AF=0.0890575;AN=5008;NS=2504;DP=20560;EAS_AF=0.1012;AMR_AF=0.0432;AFR_AF=0.174;EUR_AF=0.0239;SAS_AF=0.0613;AA=G|||;VT=SNP
6	30409012	rs9501468	A	G	100	PASS	AC=713;AF=0.142372;AN=5008;NS=2504;DP=20092;EAS_AF=0.0258;AMR_AF=0.111;AFR_AF=0.2663;EUR_AF=0.1461;SAS_AF=0.1135;AA=G|||;VT=SNP
6	30409037	rs9501469	A	G	100	PASS	AC=714;AF=0.142572;AN=5008;NS=2504;DP=19712;EAS_AF=0.0258;AMR_AF=0.111;AFR_AF=0.267;EUR_AF=0.1461;SAS_AF=0.1135;AA=G|||;VT=SNP
6	30409156	rs17410877	A	C	100	PASS	AC=616;AF=0.123003;AN=5008;NS=2504;DP=18360;EAS_AF=0.1151;AMR_AF=0.2032;AFR_AF=0.1089;EUR_AF=0.174;SAS_AF=0.0409;AA=A|||;VT=SNP
6	30409251	rs9501470	A	G	100	PASS	AC=713;AF=0.142372;AN=5008;NS=2504;DP=18651;EAS_AF=0.0258;AMR_AF=0.111;AFR_AF=0.2663;EUR_AF=0.1461;SAS_AF=0.1135;AA=A|||;VT=SNP
6	30409319	rs9295864	A	T	100	PASS	AC=713;AF=0.142372;AN=5008;NS=2504;DP=19982;EAS_AF=0.0258;AMR_AF=0.111;AFR_AF=0.2663;EUR_AF=0.1461;SAS_AF=0.1135;AA=T|||;VT=SNP
6	30409354	rs6935304	T	A	100	PASS	AC=1187;AF=0.237021;AN=5008;NS=2504;DP=19657;EAS_AF=0.127;AMR_AF=0.1542;AFR_AF=0.4592;EUR_AF=0.173;SAS_AF=0.1748;AA=A|||;VT=SNP
6	30409384	rs9295865	G	A	100	PASS	AC=714;AF=0.142572;AN=5008;NS=2504;DP=18577;EAS_AF=0.0258;AMR_AF=0.111;AFR_AF=0.267;EUR_AF=0.1461;SAS_AF=0.1135;AA=A|||;VT=SNP
6	30409518	rs9295866	C	T	100	PASS	AC=713;AF=0.142372;AN=5008;NS=2504;DP=17188;EAS_AF=0.0258;AMR_AF=0.111;AFR_AF=0.2663;EUR_AF=0.1461;SAS_AF=0.1135;AA=T|||;VT=SNP
6	30409543	rs1264520	G	A	100	PASS	AC=2206;AF=0.440495;AN=5008;NS=2504;DP=16564;EAS_AF=0.6657;AMR_AF=0.4625;AFR_AF=0.1944;EUR_AF=0.4384;SAS_AF=0.5276;AA=G|||;VT=SNP
6	30409594	rs1264519	C	T	100	PASS	AC=4009;AF=0.800519;AN=5008;NS=2504;DP=16881;EAS_AF=0.9077;AMR_AF=0.8199;AFR_AF=0.7625;EUR_AF=0.7853;SAS_AF=0.7434;AA=T|||;VT=SNP
6	30409748	rs9295867	A	G	100	PASS	AC=713;AF=0.142372;AN=5008;NS=2504;DP=18152;EAS_AF=0.0258;AMR_AF=0.111;AFR_AF=0.2663;EUR_AF=0.1461;SAS_AF=0.1135;AA=N|||;VT=SNP
6	30409880	rs9295868	T	A	100	PASS	AC=713;AF=0.142372;AN=5008;NS=2504;DP=19801;EAS_AF=0.0258;AMR_AF=0.111;AFR_AF=0.2663;EUR_AF=0.1461;SAS_AF=0.1135;AA=A|||;VT=SNP
6	30409950	rs9295869	T	C	100	PASS	AC=713;AF=0.142372;AN=5008;NS=2504;DP=19448;EAS_AF=0.0258;AMR_AF=0.111;AFR_AF=0.2663;EUR_AF=0.1461;SAS_AF=0.1135;AA=T|||;VT=SNP
6	30410153	rs9501019	A	G	100	PASS	AC=713;AF=0.142372;AN=5008;NS=2504;DP=17909;EAS_AF=0.0258;AMR_AF=0.111;AFR_AF=0.2663;EUR_AF=0.1461;SAS_AF=0.1135;AA=A|||;VT=SNP
6	30410206	rs1264518	C	T	100	PASS	AC=643;AF=0.128395;AN=5008;NS=2504;DP=19940;EAS_AF=0.0913;AMR_AF=0.1873;AFR_AF=0.0666;EUR_AF=0.1839;SAS_AF=0.1513;AA=C|||;VT=SNP
6	30410480	rs9295870	T	C	100	PASS	AC=713;AF=0.142372;AN=5008;NS=2504;DP=17863;EAS_AF=0.0258;AMR_AF=0.111;AFR_AF=0.2663;EUR_AF=0.1461;SAS_AF=0.1135;AA=T|||;VT=SNP
6	30410824	rs9461605	T	C	100	PASS	AC=713;AF=0.142372;AN=5008;NS=2504;DP=16985;EAS_AF=0.0258;AMR_AF=0.111;AFR_AF=0.2663;EUR_AF=0.1461;SAS_AF=0.1135;AA=T|||;VT=SNP
6	30410832	rs1264517	T	A	100	PASS	AC=3392;AF=0.677316;AN=5008;NS=2504;DP=16842;EAS_AF=0.7917;AMR_AF=0.6167;AFR_AF=0.6536;EUR_AF=0.6113;SAS_AF=0.7025;AA=A|||;VT=SNP
6	30410943	rs9468756	G	A	100	PASS	AC=713;AF=0.142372;AN=5008;NS=2504;DP=16518;EAS_AF=0.0258;AMR_AF=0.111;AFR_AF=0.2663;EUR_AF=0.1461;SAS_AF=0.1135;AA=A|||;VT=SNP
6	30411089	rs9295871	T	C	100	PASS	AC=713;AF=0.142372;AN=5008;NS=2504;DP=18933;EAS_AF=0.0258;AMR_AF=0.111;AFR_AF=0.2663;EUR_AF=0.1461;SAS_AF=0.1135;AA=C|||;VT=SNP
6	30411546	rs1268444	T	C	100	PASS	AC=3393;AF=0.677516;AN=5008;NS=2504;DP=15448;EAS_AF=0.7927;AMR_AF=0.6167;AFR_AF=0.6536;EUR_AF=0.6113;SAS_AF=0.7025;AA=N|||;VT=SNP
6	30411679	rs57857421	A	G	100	PASS	AC=712;AF=0.142173;AN=5008;NS=2504;DP=15845;EAS_AF=0.0248;AMR_AF=0.111;AFR_AF=0.2663;EUR_AF=0.1461;SAS_AF=0.1135;AA=N|||;VT=SNP
6	30411903	rs1264516	C	A	100	PASS	AC=2207;AF=0.440695;AN=5008;NS=2504;DP=8998;EAS_AF=0.6657;AMR_AF=0.4625;AFR_AF=0.1944;EUR_AF=0.4384;SAS_AF=0.5286;AA=c|||;VT=SNP
6	30411967	rs1264515	T	A	100	PASS	AC=2207;AF=0.440695;AN=5008;NS=2504;DP=10398;EAS_AF=0.6657;AMR_AF=0.4625;AFR_AF=0.1944;EUR_AF=0.4384;SAS_AF=0.5286;AA=t|||;VT=SNP
6	30411977	rs78319250	G	T	100	PASS	AC=445;AF=0.0888578;AN=5008;NS=2504;DP=10615;EAS_AF=0.1012;AMR_AF=0.0432;AFR_AF=0.1732;EUR_AF=0.0239;SAS_AF=0.0613;AA=g|||;VT=SNP
6	30412017	rs3094716	A	G	100	PASS	AC=2207;AF=0.440695;AN=5008;NS=2504;DP=12761;EAS_AF=0.6657;AMR_AF=0.4611;AFR_AF=0.1944;EUR_AF=0.4384;SAS_AF=0.5297;AA=a|||;VT=SNP
6	30412045	rs1264514	G	T	100	PASS	AC=3365;AF=0.671925;AN=5008;NS=2504;DP=14407;EAS_AF=0.7927;AMR_AF=0.6167;AFR_AF=0.6339;EUR_AF=0.6083;SAS_AF=0.7035;AA=N|||;VT=SNP
6	30412362	rs1264513	G	A	100	PASS	AC=2205;AF=0.440296;AN=5008;NS=2504;DP=12450;EAS_AF=0.6657;AMR_AF=0.4625;AFR_AF=0.1944;EUR_AF=0.4374;SAS_AF=0.5276;AA=G|||;VT=SNP
6	30412435	rs9468758	A	G	100	PASS	AC=713;AF=0.142372;AN=5008;NS=2504;DP=11416;EAS_AF=0.0248;AMR_AF=0.111;AFR_AF=0.2663;EUR_AF=0.1471;SAS_AF=0.1135;AA=G|||;VT=SNP
6	30412504	rs9468759	T	C	100	PASS	AC=712;AF=0.142173;AN=5008;NS=2504;DP=12490;EAS_AF=0.0248;AMR_AF=0.111;AFR_AF=0.2663;EUR_AF=0.1461;SAS_AF=0.1135;AA=C|||;VT=SNP
6	30412510	rs9468760	A	T	100	PASS	AC=711;AF=0.141973;AN=5008;NS=2504;DP=12414;EAS_AF=0.0248;AMR_AF=0.111;AFR_AF=0.2663;EUR_AF=0.1451;SAS_AF=0.1135;AA=A|||;VT=SNP
6	30412644	rs9468762	A	T	100	PASS	AC=715;AF=0.142772;AN=5008;NS=2504;DP=11664;EAS_AF=0.0248;AMR_AF=0.1124;AFR_AF=0.2663;EUR_AF=0.1481;SAS_AF=0.1135;AA=A|||;VT=SNP
6	30413494	rs17188799	T	C	100	PASS	AC=712;AF=0.142173;AN=5008;NS=2504;DP=21501;EAS_AF=0.0248;AMR_AF=0.111;AFR_AF=0.2663;EUR_AF=0.1461;SAS_AF=0.1135;AA=T|||;VT=SNP
6	30413652	rs7747320	C	G	100	PASS	AC=712;AF=0.142173;AN=5008;NS=2504;DP=20099;EAS_AF=0.0248;AMR_AF=0.111;AFR_AF=0.2663;EUR_AF=0.1461;SAS_AF=0.1135;AA=G|||;VT=SNP
6	30413701	rs1264512	A	T	100	PASS	AC=4009;AF=0.800519;AN=5008;NS=2504;DP=18999;EAS_AF=0.9077;AMR_AF=0.8199;AFR_AF=0.7625;EUR_AF=0.7853;SAS_AF=0.7434;AA=T|||;VT=SNP
6	30413755	rs79778599	G	T	100	PASS	AC=445;AF=0.0888578;AN=5008;NS=2504;DP=19783;EAS_AF=0.1012;AMR_AF=0.0432;AFR_AF=0.1732;EUR_AF=0.0239;SAS_AF=0.0613;AA=G|||;VT=SNP
6	30413815	rs9295872	A	G	100	PASS	AC=712;AF=0.142173;AN=5008;NS=2504;DP=19434;EAS_AF=0.0248;AMR_AF=0.111;AFR_AF=0.2663;EUR_AF=0.1461;SAS_AF=0.1135;AA=A|||;VT=SNP
6	30413907	rs9380178	C	T	100	PASS	AC=703;AF=0.140375;AN=5008;NS=2504;DP=19526;EAS_AF=0.3621;AMR_AF=0.0562;AFR_AF=0.0045;EUR_AF=0.0815;SAS_AF=0.2157;AA=C|||;VT=SNP
6	30413972	rs1264511	G	C	100	PASS	AC=3393;AF=0.677516;AN=5008;NS=2504;DP=20542;EAS_AF=0.7927;AMR_AF=0.6167;AFR_AF=0.6536;EUR_AF=0.6113;SAS_AF=0.7025;AA=C|||;VT=SNP
6	30414088	rs17195173	G	A	100	PASS	AC=145;AF=0.0289537;AN=5008;NS=2504;DP=18654;EAS_AF=0.0139;AMR_AF=0.0159;AFR_AF=0.0719;EUR_AF=0.0159;SAS_AF=0.0092;AA=G|||;VT=SNP
6	30414235	rs9295873	A	G	100	PASS	AC=713;AF=0.142372;AN=5008;NS=2504;DP=21327;EAS_AF=0.0248;AMR_AF=0.111;AFR_AF=0.2663;EUR_AF=0.1461;SAS_AF=0.1145;AA=A|||;VT=SNP
6	30414388	rs9461606	C	A	100	PASS	AC=712;AF=0.142173;AN=5008;NS=2504;DP=21512;EAS_AF=0.0248;AMR_AF=0.111;AFR_AF=0.2663;EUR_AF=0.1461;SAS_AF=0.1135;AA=A|||;VT=SNP
6	30414403	rs9468766	G	A	100	PASS	AC=712;AF=0.142173;AN=5008;NS=2504;DP=21542;EAS_AF=0.0248;AMR_AF=0.111;AFR_AF=0.2663;EUR_AF=0.1461;SAS_AF=0.1135;AA=A|||;VT=SNP
6	30414736	rs4711219	T	C	100	PASS	AC=47;AF=0.00938498;AN=5008;NS=2504;DP=19848;EAS_AF=0.0367;AMR_AF=0.0072;AFR_AF=0;EUR_AF=0.001;SAS_AF=0.0041;AA=T|||;VT=SNP
6	30414848	rs1362115	C	T	100	PASS	AC=1187;AF=0.237021;AN=5008;NS=2504;DP=20632;EAS_AF=0.127;AMR_AF=0.1542;AFR_AF=0.4592;EUR_AF=0.173;SAS_AF=0.1748;AA=T|||;VT=SNP
6	30414919	rs1362114	G	A	100	PASS	AC=713;AF=0.142372;AN=5008;NS=2504;DP=19053;EAS_AF=0.0248;AMR_AF=0.111;AFR_AF=0.267;EUR_AF=0.1461;SAS_AF=0.1135;AA=G|||;VT=SNP
6	30415111	rs1419687	C	G	100	PASS	AC=3393;AF=0.677516;AN=5008;NS=2504;DP=21011;EAS_AF=0.7927;AMR_AF=0.6167;AFR_AF=0.6536;EUR_AF=0.6113;SAS_AF=0.7025;AA=G|||;VT=SNP
6	30415219	rs9295874	G	A	100	PASS	AC=712;AF=0.142173;AN=5008;NS=2504;DP=19365;EAS_AF=0.0248;AMR_AF=0.111;AFR_AF=0.2663;EUR_AF=0.1461;SAS_AF=0.1135;AA=G|||;VT=SNP
6	30415426	rs58504477	A	G	100	PASS	AC=445;AF=0.0888578;AN=5008;NS=2504;DP=20085;EAS_AF=0.1012;AMR_AF=0.0432;AFR_AF=0.1732;EUR_AF=0.0239;SAS_AF=0.0613;AA=A|||;VT=SNP
6	30415636	rs2105961	A	C	100	PASS	AC=2206;AF=0.440495;AN=5008;NS=2504;DP=20603;EAS_AF=0.6657;AMR_AF=0.4625;AFR_AF=0.1944;EUR_AF=0.4384;SAS_AF=0.5276;AA=A|||;VT=SNP
6	30415904	rs2524201	T	C	100	PASS	AC=2206;AF=0.440495;AN=5008;NS=2504;DP=18472;EAS_AF=0.6657;AMR_AF=0.4625;AFR_AF=0.1944;EUR_AF=0.4384;SAS_AF=0.5276;AA=T|||;VT=SNP
6	30416046	rs9501471	G	A	100	PASS	AC=712;AF=0.142173;AN=5008;NS=2504;DP=20947;EAS_AF=0.0248;AMR_AF=0.111;AFR_AF=0.2663;EUR_AF=0.1461;SAS_AF=0.1135;AA=G|||;VT=SNP
6	30416493	rs9501472	G	T	100	PASS	AC=1158;AF=0.23123;AN=5008;NS=2504;DP=21712;EAS_AF=0.127;AMR_AF=0.1542;AFR_AF=0.4395;EUR_AF=0.17;SAS_AF=0.1748;AA=T|||;VT=SNP
6	30416508	rs41265595	G	A	100	PASS	AC=1157;AF=0.23103;AN=5008;NS=2504;DP=21446;EAS_AF=0.126;AMR_AF=0.1542;AFR_AF=0.4395;EUR_AF=0.17;SAS_AF=0.1748;AA=G|||;VT=SNP
6	30416553	rs4959047	G	A	100	PASS	AC=1186;AF=0.236821;AN=5008;NS=2504;DP=19482;EAS_AF=0.126;AMR_AF=0.1542;AFR_AF=0.4592;EUR_AF=0.173;SAS_AF=0.1748;AA=A|||;VT=SNP
6	30416658	rs4959048	G	A	100	PASS	AC=1190;AF=0.23762;AN=5008;NS=2504;DP=18463;EAS_AF=0.127;AMR_AF=0.1556;AFR_AF=0.4599;EUR_AF=0.174;SAS_AF=0.1748;AA=g|||;VT=SNP
6	30416767	rs4959049	A	C	100	PASS	AC=445;AF=0.0888578;AN=5008;NS=2504;DP=19687;EAS_AF=0.1012;AMR_AF=0.0432;AFR_AF=0.1732;EUR_AF=0.0239;SAS_AF=0.0613;AA=A|||;VT=SNP
6	30416831	rs4959050	C	T	100	PASS	AC=1187;AF=0.237021;AN=5008;NS=2504;DP=20413;EAS_AF=0.127;AMR_AF=0.1542;AFR_AF=0.4592;EUR_AF=0.173;SAS_AF=0.1748;AA=T|||;VT=SNP
6	30416860	rs60162146	A	T	100	PASS	AC=444;AF=0.0886581;AN=5008;NS=2504;DP=21460;EAS_AF=0.1002;AMR_AF=0.0432;AFR_AF=0.1732;EUR_AF=0.0239;SAS_AF=0.0613;AA=A|||;VT=SNP
6	30416864	rs58101292	A	G	100	PASS	AC=446;AF=0.0890575;AN=5008;NS=2504;DP=20600;EAS_AF=0.1012;AMR_AF=0.0432;AFR_AF=0.1732;EUR_AF=0.0249;SAS_AF=0.0613;AA=A|||;VT=SNP
6	30416921	rs534324756	T	G	100	PASS	AC=674;AF=0.134585;AN=5008;NS=2504;DP=20017;EAS_AF=0.0248;AMR_AF=0.0965;AFR_AF=0.2557;EUR_AF=0.1332;SAS_AF=0.1125;AA=t|||;VT=SNP
6	30416926	rs9295876	G	A	100	PASS	AC=875;AF=0.17472;AN=5008;NS=2504;DP=20091;EAS_AF=0.126;AMR_AF=0.1282;AFR_AF=0.3094;EUR_AF=0.165;SAS_AF=0.0859;AA=G|||;VT=SNP
6	30416985	rs2844731	G	A	100	PASS	AC=504;AF=0.100639;AN=5008;NS=2504;DP=21165;EAS_AF=0.0734;AMR_AF=0.1614;AFR_AF=0.0091;EUR_AF=0.167;SAS_AF=0.1411;AA=G|||;VT=SNP
6	30417010	rs9295877	T	G	100	PASS	AC=1187;AF=0.237021;AN=5008;NS=2504;DP=21289;EAS_AF=0.126;AMR_AF=0.1542;AFR_AF=0.4599;EUR_AF=0.173;SAS_AF=0.1748;AA=t|||;VT=SNP
6	30417149	rs9295878	G	A	100	PASS	AC=1186;AF=0.236821;AN=5008;NS=2504;DP=23002;EAS_AF=0.126;AMR_AF=0.1542;AFR_AF=0.4592;EUR_AF=0.173;SAS_AF=0.1748;AA=G|||;VT=SNP
6	30417215	rs9295879	T	G	100	PASS	AC=1185;AF=0.236621;AN=5008;NS=2504;DP=20003;EAS_AF=0.126;AMR_AF=0.1542;AFR_AF=0.4592;EUR_AF=0.172;SAS_AF=0.1748;AA=G|||;VT=SNP
6	30417265	rs9295880	T	C	100	PASS	AC=1194;AF=0.238419;AN=5008;NS=2504;DP=18116;EAS_AF=0.127;AMR_AF=0.1542;AFR_AF=0.4622;EUR_AF=0.174;SAS_AF=0.1769;AA=C|||;VT=SNP
6	30417459	rs9295881	C	T	100	PASS	AC=1186;AF=0.236821;AN=5008;NS=2504;DP=21987;EAS_AF=0.126;AMR_AF=0.1542;AFR_AF=0.4592;EUR_AF=0.173;SAS_AF=0.1748;AA=T|||;VT=SNP
6	30417505	rs9295882	C	G	100	PASS	AC=1187;AF=0.237021;AN=5008;NS=2504;DP=23554;EAS_AF=0.126;AMR_AF=0.1542;AFR_AF=0.4599;EUR_AF=0.173;SAS_AF=0.1748;AA=C|||;VT=SNP
6	30417614	rs2844730	G	A	100	PASS	AC=2206;AF=0.440495;AN=5008;NS=2504;DP=19858;EAS_AF=0.6657;AMR_AF=0.4625;AFR_AF=0.1944;EUR_AF=0.4384;SAS_AF=0.5276;AA=G|||;VT=SNP
6	30417689	rs2524200	C	T	100	PASS	AC=3391;AF=0.677117;AN=5008;NS=2504;DP=18322;EAS_AF=0.7917;AMR_AF=0.6167;AFR_AF=0.6536;EUR_AF=0.6103;SAS_AF=0.7025;AA=c|||;VT=SNP
6	30417704	rs9468768	C	T	100	PASS	AC=713;AF=0.142372;AN=5008;NS=2504;DP=18753;EAS_AF=0.0248;AMR_AF=0.111;AFR_AF=0.2663;EUR_AF=0.1461;SAS_AF=0.1145;AA=C|||;VT=SNP
6	30417827	rs57625144	T	G	100	PASS	AC=474;AF=0.0946486;AN=5008;NS=2504;DP=19791;EAS_AF=0.1012;AMR_AF=0.0432;AFR_AF=0.1929;EUR_AF=0.0268;SAS_AF=0.0613;AA=C|||;VT=SNP
6	30418127	rs9461608	C	T	100	PASS	AC=712;AF=0.142173;AN=5008;NS=2504;DP=18637;EAS_AF=0.0248;AMR_AF=0.111;AFR_AF=0.2663;EUR_AF=0.1461;SAS_AF=0.1135;AA=C|||;VT=SNP
6	30418204	rs9461609	A	G	100	PASS	AC=712;AF=0.142173;AN=5008;NS=2504;DP=18258;EAS_AF=0.0248;AMR_AF=0.111;AFR_AF=0.2663;EUR_AF=0.1461;SAS_AF=0.1135;AA=A|||;VT=SNP
6	30418354	rs34111681	G	T	100	PASS	AC=616;AF=0.123003;AN=5008;NS=2504;DP=21037;EAS_AF=0.1151;AMR_AF=0.2032;AFR_AF=0.1089;EUR_AF=0.174;SAS_AF=0.0409;AA=G|||;VT=SNP
6	30418493	rs4947282	A	C	100	PASS	AC=1186;AF=0.236821;AN=5008;NS=2504;DP=17703;EAS_AF=0.126;AMR_AF=0.1542;AFR_AF=0.4592;EUR_AF=0.173;SAS_AF=0.1748;AA=C|||;VT=SNP
6	30418533	rs553501914	G	A	100	PASS	AC=712;AF=0.142173;AN=5008;NS=2504;DP=18548;EAS_AF=0.0248;AMR_AF=0.111;AFR_AF=0.2663;EUR_AF=0.1461;SAS_AF=0.1135;AA=G|||;VT=SNP
6	30418583	rs17411284	G	A	100	PASS	AC=712;AF=0.142173;AN=5008;NS=2504;DP=18080;EAS_AF=0.0248;AMR_AF=0.111;AFR_AF=0.2663;EUR_AF=0.1461;SAS_AF=0.1135;AA=g|||;VT=SNP
6	30418614	rs4947283	G	A	100	PASS	AC=54;AF=0.0107827;AN=5008;NS=2504;DP=17585;EAS_AF=0.0367;AMR_AF=0.0101;AFR_AF=0;EUR_AF=0.005;SAS_AF=0.0051;AA=G|||;VT=SNP
6	30418662	rs4947284	C	A	100	PASS	AC=475;AF=0.0948482;AN=5008;NS=2504;DP=18965;EAS_AF=0.1012;AMR_AF=0.0432;AFR_AF=0.1929;EUR_AF=0.0268;SAS_AF=0.0624;AA=C|||;VT=SNP
6	30418925	rs564734792	G	A	100	PASS	AC=711;AF=0.141973;AN=5008;NS=2504;DP=15100;EAS_AF=0.0248;AMR_AF=0.111;AFR_AF=0.2655;EUR_AF=0.1471;SAS_AF=0.1125;AA=G|||;VT=SNP
6	30418938	rs41265603	C	A	100	PASS	AC=712;AF=0.142173;AN=5008;NS=2504;DP=14796;EAS_AF=0.0248;AMR_AF=0.111;AFR_AF=0.2655;EUR_AF=0.1471;SAS_AF=0.1135;AA=C|||;VT=SNP
6	30419029	rs11753256	T	C	100	PASS	AC=1187;AF=0.237021;AN=5008;NS=2504;DP=14652;EAS_AF=0.126;AMR_AF=0.1542;AFR_AF=0.4592;EUR_AF=0.174;SAS_AF=0.1748;AA=C|||;VT=SNP
6	30419110	rs9918389	A	G	100	PASS	AC=716;AF=0.142971;AN=5008;NS=2504;DP=14393;EAS_AF=0.0258;AMR_AF=0.1095;AFR_AF=0.267;EUR_AF=0.1471;SAS_AF=0.1155;AA=G|||;VT=SNP
6	30419168	rs568519839	A	C	100	PASS	AC=1039;AF=0.207468;AN=5008;NS=2504;DP=15371;EAS_AF=0.1131;AMR_AF=0.1369;AFR_AF=0.3888;EUR_AF=0.1581;SAS_AF=0.1605;AA=C|||;VT=SNP
6	30419258	rs9918488	G	A	100	PASS	AC=712;AF=0.142173;AN=5008;NS=2504;DP=15386;EAS_AF=0.0248;AMR_AF=0.111;AFR_AF=0.2663;EUR_AF=0.1461;SAS_AF=0.1135;AA=g|||;VT=SNP
6	30419343	rs546502436	C	T	100	PASS	AC=456;AF=0.0910543;AN=5008;NS=2504;DP=15584;EAS_AF=0.2063;AMR_AF=0.1513;AFR_AF=0.0008;EUR_AF=0.0775;SAS_AF=0.0654;AA=C|||;VT=SNP
6	30419378	rs9918350	T	C	100	PASS	AC=712;AF=0.142173;AN=5008;NS=2504;DP=15629;EAS_AF=0.0248;AMR_AF=0.111;AFR_AF=0.2663;EUR_AF=0.1461;SAS_AF=0.1135;AA=T|||;VT=SNP
6	30419405	rs573422288	C	G	100	PASS	AC=712;AF=0.142173;AN=5008;NS=2504;DP=15696;EAS_AF=0.0248;AMR_AF=0.111;AFR_AF=0.2663;EUR_AF=0.1461;SAS_AF=0.1135;AA=c|||;VT=SNP
6	30419413	rs116901763	G	T	100	PASS	AC=54;AF=0.0107827;AN=5008;NS=2504;DP=15573;EAS_AF=0.0367;AMR_AF=0.0101;AFR_AF=0;EUR_AF=0.005;SAS_AF=0.0051;AA=G|||;VT=SNP
6	30419414	rs117356802	C	T	100	PASS	AC=54;AF=0.0107827;AN=5008;NS=2504;DP=15603;EAS_AF=0.0367;AMR_AF=0.0101;AFR_AF=0;EUR_AF=0.005;SAS_AF=0.0051;AA=C|||;VT=SNP
6	30419445	rs9295883	A	T	100	PASS	AC=1187;AF=0.237021;AN=5008;NS=2504;DP=15544;EAS_AF=0.126;AMR_AF=0.1542;AFR_AF=0.4592;EUR_AF=0.174;SAS_AF=0.1748;AA=T|||;VT=SNP
6	30419564	rs9295884	A	G	100	PASS	AC=1186;AF=0.236821;AN=5008;NS=2504;DP=15466;EAS_AF=0.126;AMR_AF=0.1542;AFR_AF=0.4592;EUR_AF=0.173;SAS_AF=0.1748;AA=G|||;VT=SNP
6	30419585	rs9295885	A	G	100	PASS	AC=712;AF=0.142173;AN=5008;NS=2504;DP=15056;EAS_AF=0.0248;AMR_AF=0.111;AFR_AF=0.2663;EUR_AF=0.1461;SAS_AF=0.1135;AA=G|||;VT=SNP
6	30419620	rs1078792	T	G	100	PASS	AC=4009;AF=0.800519;AN=5008;NS=2504;DP=14561;EAS_AF=0.9077;AMR_AF=0.8199;AFR_AF=0.7625;EUR_AF=0.7853;SAS_AF=0.7434;AA=G|||;VT=SNP
6	30419763	rs72502523	C	G	100	PASS	AC=473;AF=0.0944489;AN=5008;NS=2504;DP=17476;EAS_AF=0.1002;AMR_AF=0.0432;AFR_AF=0.1929;EUR_AF=0.0268;SAS_AF=0.0613;AA=C|||;VT=SNP
6	30419771	rs9918306	C	T	100	PASS	AC=813;AF=0.16234;AN=5008;NS=2504;DP=17449;EAS_AF=0.0248;AMR_AF=0.1326;AFR_AF=0.3192;EUR_AF=0.161;SAS_AF=0.1145;AA=C|||;VT=SNP
6	30419831	rs1076832	C	A	100	PASS	AC=571;AF=0.114018;AN=5008;NS=2504;DP=18382;EAS_AF=0.0952;AMR_AF=0.1945;AFR_AF=0.1082;EUR_AF=0.161;SAS_AF=0.0358;AA=C|||;VT=SNP
6	30419859	rs9885617	G	A	100	PASS	AC=711;AF=0.141973;AN=5008;NS=2504;DP=17905;EAS_AF=0.0248;AMR_AF=0.111;AFR_AF=0.2663;EUR_AF=0.1461;SAS_AF=0.1125;AA=A|||;VT=SNP
6	30419902	rs60937545	C	T	100	PASS	AC=473;AF=0.0944489;AN=5008;NS=2504;DP=18005;EAS_AF=0.1002;AMR_AF=0.0432;AFR_AF=0.1929;EUR_AF=0.0268;SAS_AF=0.0613;AA=C|||;VT=SNP
6	30419918	rs57548202	T	C	100	PASS	AC=473;AF=0.0944489;AN=5008;NS=2504;DP=17617;EAS_AF=0.1002;AMR_AF=0.0432;AFR_AF=0.1929;EUR_AF=0.0268;SAS_AF=0.0613;AA=T|||;VT=SNP
6	30419926	rs9885815	A	G	100	PASS	AC=711;AF=0.141973;AN=5008;NS=2504;DP=17449;EAS_AF=0.0248;AMR_AF=0.111;AFR_AF=0.2663;EUR_AF=0.1461;SAS_AF=0.1125;AA=G|||;VT=SNP
6	30419965	rs9885618	G	T	100	PASS	AC=711;AF=0.141973;AN=5008;NS=2504;DP=17677;EAS_AF=0.0248;AMR_AF=0.111;AFR_AF=0.2663;EUR_AF=0.1461;SAS_AF=0.1125;AA=g|||;VT=SNP
6	30420008	rs573151755	T	C	100	PASS	AC=711;AF=0.141973;AN=5008;NS=2504;DP=17679;EAS_AF=0.0248;AMR_AF=0.111;AFR_AF=0.2663;EUR_AF=0.1461;SAS_AF=0.1125;AA=C|||;VT=SNP
6	30420187	rs2524199	G	T	100	PASS	AC=4344;AF=0.867412;AN=5008;NS=2504;DP=17836;EAS_AF=0.9454;AMR_AF=0.8573;AFR_AF=0.8064;EUR_AF=0.8519;SAS_AF=0.8926;AA=T|||;VT=SNP
6	30420206	rs9885622	G	C	100	PASS	AC=711;AF=0.141973;AN=5008;NS=2504;DP=17332;EAS_AF=0.0248;AMR_AF=0.111;AFR_AF=0.2663;EUR_AF=0.1461;SAS_AF=0.1125;AA=G|||;VT=SNP
6	30420288	rs9885620	C	T	100	PASS	AC=711;AF=0.141973;AN=5008;NS=2504;DP=16894;EAS_AF=0.0248;AMR_AF=0.111;AFR_AF=0.2663;EUR_AF=0.1461;SAS_AF=0.1125;AA=t|||;VT=SNP
6	30420345	rs9885621	C	T	100	PASS	AC=1184;AF=0.236422;AN=5008;NS=2504;DP=15855;EAS_AF=0.125;AMR_AF=0.1542;AFR_AF=0.4592;EUR_AF=0.173;SAS_AF=0.1738;AA=t|||;VT=SNP
6	30420386	rs1077501	A	G	100	PASS	AC=3393;AF=0.677516;AN=5008;NS=2504;DP=16715;EAS_AF=0.7927;AMR_AF=0.6167;AFR_AF=0.6536;EUR_AF=0.6113;SAS_AF=0.7025;AA=N|||;VT=SNP
6	30420426	rs9468769	A	C	100	PASS	AC=709;AF=0.141573;AN=5008;NS=2504;DP=17751;EAS_AF=0.0248;AMR_AF=0.111;AFR_AF=0.2655;EUR_AF=0.1451;SAS_AF=0.1125;AA=N|||;VT=SNP
6	30420427	rs9468770	A	C	100	PASS	AC=709;AF=0.141573;AN=5008;NS=2504;DP=17851;EAS_AF=0.0248;AMR_AF=0.111;AFR_AF=0.2655;EUR_AF=0.1451;SAS_AF=0.1125;AA=N|||;VT=SNP
6	30420449	rs9468771	A	G	100	PASS	AC=1184;AF=0.236422;AN=5008;NS=2504;DP=18532;EAS_AF=0.125;AMR_AF=0.1542;AFR_AF=0.4592;EUR_AF=0.173;SAS_AF=0.1738;AA=N|||;VT=SNP
6	30420547	rs9468772	T	C	100	PASS	AC=1185;AF=0.236621;AN=5008;NS=2504;DP=18039;EAS_AF=0.126;AMR_AF=0.1542;AFR_AF=0.4592;EUR_AF=0.173;SAS_AF=0.1738;AA=N|||;VT=SNP
6	30420549	rs9468773	T	G	100	PASS	AC=711;AF=0.141973;AN=5008;NS=2504;DP=17937;EAS_AF=0.0248;AMR_AF=0.111;AFR_AF=0.2663;EUR_AF=0.1461;SAS_AF=0.1125;AA=N|||;VT=SNP
6	30420611	rs9468774	A	G	100	PASS	AC=713;AF=0.142372;AN=5008;NS=2504;DP=15453;EAS_AF=0.0248;AMR_AF=0.111;AFR_AF=0.2663;EUR_AF=0.1471;SAS_AF=0.1135;AA=N|||;VT=SNP
6	30420639	rs551093620	C	T	100	PASS	AC=712;AF=0.142173;AN=5008;NS=2504;DP=14190;EAS_AF=0.0248;AMR_AF=0.111;AFR_AF=0.2663;EUR_AF=0.1461;SAS_AF=0.1135;AA=c|||;VT=SNP
6	30420764	rs2516671	A	G	100	PASS	AC=4009;AF=0.800519;AN=5008;NS=2504;DP=12525;EAS_AF=0.9077;AMR_AF=0.8199;AFR_AF=0.7625;EUR_AF=0.7853;SAS_AF=0.7434;AA=N|||;VT=SNP
6	30420907	rs17411410	C	A	100	PASS	AC=712;AF=0.142173;AN=5008;NS=2504;DP=17743;EAS_AF=0.0248;AMR_AF=0.111;AFR_AF=0.2663;EUR_AF=0.1461;SAS_AF=0.1135;AA=c|||;VT=SNP
6	30421047	rs72502524	G	A	100	PASS	AC=474;AF=0.0946486;AN=5008;NS=2504;DP=14101;EAS_AF=0.1012;AMR_AF=0.0432;AFR_AF=0.1929;EUR_AF=0.0268;SAS_AF=0.0613;AA=g|||;VT=SNP
6	30421082	rs72502525	G	T	100	PASS	AC=474;AF=0.0946486;AN=5008;NS=2504;DP=14395;EAS_AF=0.1012;AMR_AF=0.0432;AFR_AF=0.1929;EUR_AF=0.0268;SAS_AF=0.0613;AA=g|||;VT=SNP
6	30421137	rs9501328	T	G	100	PASS	AC=713;AF=0.142372;AN=5008;NS=2504;DP=16565;EAS_AF=0.0248;AMR_AF=0.111;AFR_AF=0.2663;EUR_AF=0.1461;SAS_AF=0.1145;AA=N|||;VT=SNP
6	30421397	rs9295886	C	T	100	PASS	AC=712;AF=0.142173;AN=5008;NS=2504;DP=16170;EAS_AF=0.0248;AMR_AF=0.111;AFR_AF=0.2663;EUR_AF=0.1461;SAS_AF=0.1135;AA=T|||;VT=SNP
6	30421435	rs112511382	C	T	100	PASS	AC=188;AF=0.0375399;AN=5008;NS=2504;DP=15652;EAS_AF=0.0407;AMR_AF=0.0331;AFR_AF=0.0628;EUR_AF=0.0219;SAS_AF=0.0194;AA=C|||;VT=SNP
6	30421502	rs2524198	A	G	100	PASS	AC=3393;AF=0.677516;AN=5008;NS=2504;DP=16850;EAS_AF=0.7927;AMR_AF=0.6167;AFR_AF=0.6536;EUR_AF=0.6113;SAS_AF=0.7025;AA=a|||;VT=SNP
6	30421556	rs9885851	A	G	100	PASS	AC=709;AF=0.141573;AN=5008;NS=2504;DP=17150;EAS_AF=0.0248;AMR_AF=0.1095;AFR_AF=0.2655;EUR_AF=0.1461;SAS_AF=0.1125;AA=a|||;VT=SNP
6	30421581	rs9885685	G	A	100	PASS	AC=709;AF=0.141573;AN=5008;NS=2504;DP=16357;EAS_AF=0.0248;AMR_AF=0.1095;AFR_AF=0.2655;EUR_AF=0.1461;SAS_AF=0.1125;AA=G|||;VT=SNP
6	30421606	rs4959051	G	A	100	PASS	AC=444;AF=0.0886581;AN=5008;NS=2504;DP=14847;EAS_AF=0.1012;AMR_AF=0.0432;AFR_AF=0.1732;EUR_AF=0.0239;SAS_AF=0.0603;AA=G|||;VT=SNP
6	30421617	rs2524197	C	T	100	PASS	AC=3394;AF=0.677716;AN=5008;NS=2504;DP=13859;EAS_AF=0.7927;AMR_AF=0.6167;AFR_AF=0.6543;EUR_AF=0.6113;SAS_AF=0.7025;AA=T|||;VT=SNP
6	30421669	rs9885855	A	G	100	PASS	AC=704;AF=0.140575;AN=5008;NS=2504;DP=15801;EAS_AF=0.0248;AMR_AF=0.1081;AFR_AF=0.264;EUR_AF=0.1461;SAS_AF=0.1104;AA=a|||;VT=SNP
6	30421963	rs34727270	T	C	100	PASS	AC=710;AF=0.141773;AN=5008;NS=2504;DP=15609;EAS_AF=0.0248;AMR_AF=0.1095;AFR_AF=0.267;EUR_AF=0.1471;SAS_AF=0.1104;AA=T|||;VT=SNP
6	30422239	rs2524190	C	T	100	PASS	AC=71;AF=0.0141773;AN=5008;NS=2504;DP=16352;EAS_AF=0.0397;AMR_AF=0.0058;AFR_AF=0;EUR_AF=0.004;SAS_AF=0.0235;AA=C|||;VT=SNP
6	30422274	rs2428536	G	A	100	PASS	AC=726;AF=0.144968;AN=5008;NS=2504;DP=15966;EAS_AF=0.0288;AMR_AF=0.111;AFR_AF=0.2655;EUR_AF=0.1461;SAS_AF=0.1247;AA=A|||;VT=SNP
6	30422401	rs9295887	G	T	100	PASS	AC=712;AF=0.142173;AN=5008;NS=2504;DP=16081;EAS_AF=0.0248;AMR_AF=0.111;AFR_AF=0.2663;EUR_AF=0.1461;SAS_AF=0.1135;AA=T|||;VT=SNP
6	30422481	rs9295888	G	A	100	PASS	AC=711;AF=0.141973;AN=5008;NS=2504;DP=16968;EAS_AF=0.0248;AMR_AF=0.111;AFR_AF=0.2663;EUR_AF=0.1461;SAS_AF=0.1125;AA=G|||;VT=SNP
6	30422632	rs2844729	A	G	100	PASS	AC=3392;AF=0.677316;AN=5008;NS=2504;DP=18697;EAS_AF=0.7917;AMR_AF=0.6167;AFR_AF=0.6536;EUR_AF=0.6113;SAS_AF=0.7025;AA=a|||;VT=SNP
6	30422685	rs60118758	C	T	100	PASS	AC=449;AF=0.0896565;AN=5008;NS=2504;DP=18314;EAS_AF=0.1052;AMR_AF=0.0432;AFR_AF=0.1732;EUR_AF=0.0239;SAS_AF=0.0613;AA=C|||;VT=SNP
6	30422723	rs2524189	T	C	100	PASS	AC=3392;AF=0.677316;AN=5008;NS=2504;DP=17976;EAS_AF=0.7917;AMR_AF=0.6167;AFR_AF=0.6536;EUR_AF=0.6113;SAS_AF=0.7025;AA=t|||;VT=SNP
6	30422736	rs9295889	A	C	100	PASS	AC=712;AF=0.142173;AN=5008;NS=2504;DP=18172;EAS_AF=0.0248;AMR_AF=0.111;AFR_AF=0.2663;EUR_AF=0.1461;SAS_AF=0.1135;AA=a|||;VT=SNP
6	30422872	rs9468776	C	T	100	PASS	AC=715;AF=0.142772;AN=5008;NS=2504;DP=20917;EAS_AF=0.0248;AMR_AF=0.111;AFR_AF=0.267;EUR_AF=0.1461;SAS_AF=0.1155;AA=C|||;VT=SNP
6	30422915	rs2524188	G	T	100	PASS	AC=3394;AF=0.677716;AN=5008;NS=2504;DP=20662;EAS_AF=0.7927;AMR_AF=0.6196;AFR_AF=0.6536;EUR_AF=0.6123;SAS_AF=0.7004;AA=T|||;VT=SNP
6	30422945	rs9468778	T	C	100	PASS	AC=711;AF=0.141973;AN=5008;NS=2504;DP=20305;EAS_AF=0.0248;AMR_AF=0.111;AFR_AF=0.2655;EUR_AF=0.1451;SAS_AF=0.1145;AA=T|||;VT=SNP
6	30422950	rs9468779	T	A	100	PASS	AC=711;AF=0.141973;AN=5008;NS=2504;DP=20246;EAS_AF=0.0248;AMR_AF=0.111;AFR_AF=0.2655;EUR_AF=0.1451;SAS_AF=0.1145;AA=t|||;VT=SNP
6	30423117	rs17411480	C	G	100	PASS	AC=715;AF=0.142772;AN=5008;NS=2504;DP=21119;EAS_AF=0.0248;AMR_AF=0.111;AFR_AF=0.2685;EUR_AF=0.1461;SAS_AF=0.1135;AA=G|||;VT=SNP
6	30423187	rs34335619	T	C	100	PASS	AC=712;AF=0.142173;AN=5008;NS=2504;DP=19411;EAS_AF=0.0248;AMR_AF=0.111;AFR_AF=0.2663;EUR_AF=0.1461;SAS_AF=0.1135;AA=t|||;VT=SNP
6	30423223	rs35407515	A	G	100	PASS	AC=712;AF=0.142173;AN=5008;NS=2504;DP=18823;EAS_AF=0.0248;AMR_AF=0.111;AFR_AF=0.2663;EUR_AF=0.1461;SAS_AF=0.1135;AA=a|||;VT=SNP
6	30423279	rs34340584	C	A	100	PASS	AC=713;AF=0.142372;AN=5008;NS=2504;DP=18817;EAS_AF=0.0248;AMR_AF=0.111;AFR_AF=0.2663;EUR_AF=0.1471;SAS_AF=0.1135;AA=A|||;VT=SNP
6	30423345	rs35365548	T	G	100	PASS	AC=713;AF=0.142372;AN=5008;NS=2504;DP=17708;EAS_AF=0.0248;AMR_AF=0.111;AFR_AF=0.2663;EUR_AF=0.1471;SAS_AF=0.1135;AA=t|||;VT=SNP
6	30423358	rs34101875	G	A	100	PASS	AC=712;AF=0.142173;AN=5008;NS=2504;DP=17842;EAS_AF=0.0248;AMR_AF=0.111;AFR_AF=0.2663;EUR_AF=0.1461;SAS_AF=0.1135;AA=G|||;VT=SNP
6	30423370	rs35268644	A	G	100	PASS	AC=713;AF=0.142372;AN=5008;NS=2504;DP=17915;EAS_AF=0.0248;AMR_AF=0.111;AFR_AF=0.2663;EUR_AF=0.1471;SAS_AF=0.1135;AA=a|||;VT=SNP
6	30423508	rs34762601	A	G	100	PASS	AC=713;AF=0.142372;AN=5008;NS=2504;DP=17864;EAS_AF=0.0248;AMR_AF=0.111;AFR_AF=0.2663;EUR_AF=0.1471;SAS_AF=0.1135;AA=a|||;VT=SNP
6	30423577	rs34435337	G	A	100	PASS	AC=713;AF=0.142372;AN=5008;NS=2504;DP=17151;EAS_AF=0.0248;AMR_AF=0.111;AFR_AF=0.2663;EUR_AF=0.1471;SAS_AF=0.1135;AA=G|||;VT=SNP
6	30423604	rs35230915	C	T	100	PASS	AC=713;AF=0.142372;AN=5008;NS=2504;DP=16765;EAS_AF=0.0248;AMR_AF=0.111;AFR_AF=0.2663;EUR_AF=0.1471;SAS_AF=0.1135;AA=C|||;VT=SNP
6	30423633	rs34163258	T	G	100	PASS	AC=713;AF=0.142372;AN=5008;NS=2504;DP=16649;EAS_AF=0.0248;AMR_AF=0.111;AFR_AF=0.267;EUR_AF=0.1471;SAS_AF=0.1125;AA=t|||;VT=SNP
6	30423773	rs35328743	C	A	100	PASS	AC=713;AF=0.142372;AN=5008;NS=2504;DP=15146;EAS_AF=0.0248;AMR_AF=0.111;AFR_AF=0.267;EUR_AF=0.1461;SAS_AF=0.1135;AA=A|||;VT=SNP
6	30423841	rs35259081	G	A	100	PASS	AC=713;AF=0.142372;AN=5008;NS=2504;DP=15381;EAS_AF=0.0248;AMR_AF=0.111;AFR_AF=0.267;EUR_AF=0.1461;SAS_AF=0.1135;AA=A|||;VT=SNP
6	30423861	rs113652154	A	G	100	PASS	AC=449;AF=0.0896565;AN=5008;NS=2504;DP=14851;EAS_AF=0.1052;AMR_AF=0.0432;AFR_AF=0.1732;EUR_AF=0.0239;SAS_AF=0.0613;AA=A|||;VT=SNP
6	30423906	rs35227387	T	A	100	PASS	AC=713;AF=0.142372;AN=5008;NS=2504;DP=13657;EAS_AF=0.0248;AMR_AF=0.111;AFR_AF=0.267;EUR_AF=0.1461;SAS_AF=0.1135;AA=T|||;VT=SNP
6	30423975	rs34632189	G	T	100	PASS	AC=713;AF=0.142372;AN=5008;NS=2504;DP=14645;EAS_AF=0.0248;AMR_AF=0.111;AFR_AF=0.267;EUR_AF=0.1461;SAS_AF=0.1135;AA=G|||;VT=SNP
6	30424013	rs3131114	G	A	100	PASS	AC=3394;AF=0.677716;AN=5008;NS=2504;DP=14979;EAS_AF=0.7927;AMR_AF=0.6167;AFR_AF=0.6543;EUR_AF=0.6113;SAS_AF=0.7025;AA=A|||;VT=SNP
6	30424074	rs33986393	A	G	100	PASS	AC=712;AF=0.142173;AN=5008;NS=2504;DP=16211;EAS_AF=0.0248;AMR_AF=0.111;AFR_AF=0.2663;EUR_AF=0.1461;SAS_AF=0.1135;AA=A|||;VT=SNP
6	30424110	rs17477148	T	C	100	PASS	AC=713;AF=0.142372;AN=5008;NS=2504;DP=17591;EAS_AF=0.0248;AMR_AF=0.111;AFR_AF=0.267;EUR_AF=0.1461;SAS_AF=0.1135;AA=T|||;VT=SNP
6	30424145	rs34551551	A	G	100	PASS	AC=720;AF=0.14377;AN=5008;NS=2504;DP=16574;EAS_AF=0.0308;AMR_AF=0.111;AFR_AF=0.267;EUR_AF=0.1461;SAS_AF=0.1145;AA=A|||;VT=SNP
6	30424200	rs2516678	G	C	100	PASS	AC=3394;AF=0.677716;AN=5008;NS=2504;DP=13932;EAS_AF=0.7927;AMR_AF=0.6167;AFR_AF=0.6543;EUR_AF=0.6113;SAS_AF=0.7025;AA=g|||;VT=SNP
6	30424237	rs2524186	C	A	100	PASS	AC=2681;AF=0.535343;AN=5008;NS=2504;DP=13557;EAS_AF=0.7669;AMR_AF=0.5058;AFR_AF=0.388;EUR_AF=0.4652;SAS_AF=0.589;AA=C|||;VT=SNP
6	30424394	rs2524185	A	G	100	PASS	AC=3394;AF=0.677716;AN=5008;NS=2504;DP=13292;EAS_AF=0.7927;AMR_AF=0.6167;AFR_AF=0.6543;EUR_AF=0.6113;SAS_AF=0.7025;AA=a|||;VT=SNP
6	30424623	rs2516677	A	C	100	PASS	AC=2680;AF=0.535144;AN=5008;NS=2504;DP=16721;EAS_AF=0.7669;AMR_AF=0.5058;AFR_AF=0.3873;EUR_AF=0.4652;SAS_AF=0.589;AA=A|||;VT=SNP
6	30424676	rs9501329	T	C	100	PASS	AC=713;AF=0.142372;AN=5008;NS=2504;DP=17114;EAS_AF=0.0248;AMR_AF=0.111;AFR_AF=0.267;EUR_AF=0.1461;SAS_AF=0.1135;AA=t|||;VT=SNP
6	30424927	rs6924512	T	C	100	PASS	AC=712;AF=0.142173;AN=5008;NS=2504;DP=17339;EAS_AF=0.0248;AMR_AF=0.111;AFR_AF=0.2663;EUR_AF=0.1461;SAS_AF=0.1135;AA=t|||;VT=SNP
6	30424949	rs6902129	G	A	100	PASS	AC=712;AF=0.142173;AN=5008;NS=2504;DP=18100;EAS_AF=0.0248;AMR_AF=0.111;AFR_AF=0.2663;EUR_AF=0.1461;SAS_AF=0.1135;AA=A|||;VT=SNP
6	30425157	rs2187975	G	A	100	PASS	AC=2202;AF=0.439696;AN=5008;NS=2504;DP=20089;EAS_AF=0.6617;AMR_AF=0.4625;AFR_AF=0.1944;EUR_AF=0.4384;SAS_AF=0.5276;AA=G|||;VT=SNP
6	30425276	rs6902400	C	T	100	PASS	AC=1126;AF=0.22484;AN=5008;NS=2504;DP=17440;EAS_AF=0.13;AMR_AF=0.1398;AFR_AF=0.4304;EUR_AF=0.1571;SAS_AF=0.1748;AA=T|||;VT=SNP
6	30425337	rs2187974	C	T	100	PASS	AC=2691;AF=0.53734;AN=5008;NS=2504;DP=18549;EAS_AF=0.7679;AMR_AF=0.5101;AFR_AF=0.388;EUR_AF=0.4712;SAS_AF=0.589;AA=C|||;VT=SNP
6	30425359	rs6902914	G	A	100	PASS	AC=713;AF=0.142372;AN=5008;NS=2504;DP=18873;EAS_AF=0.0248;AMR_AF=0.1124;AFR_AF=0.2663;EUR_AF=0.1461;SAS_AF=0.1135;AA=G|||;VT=SNP
6	30425369	rs61152365	T	A	100	PASS	AC=449;AF=0.0896565;AN=5008;NS=2504;DP=19094;EAS_AF=0.1052;AMR_AF=0.0432;AFR_AF=0.1732;EUR_AF=0.0239;SAS_AF=0.0613;AA=T|||;VT=SNP
6	30425455	rs9501474	C	T	100	PASS	AC=712;AF=0.142173;AN=5008;NS=2504;DP=20463;EAS_AF=0.0248;AMR_AF=0.111;AFR_AF=0.2663;EUR_AF=0.1461;SAS_AF=0.1135;AA=T|||;VT=SNP
6	30425490	rs77895711	C	G	100	PASS	AC=255;AF=0.0509185;AN=5008;NS=2504;DP=20770;EAS_AF=0.0595;AMR_AF=0.0101;AFR_AF=0.1097;EUR_AF=0.002;SAS_AF=0.0419;AA=C|||;VT=SNP
6	30425695	rs2524183	A	T	100	PASS	AC=3392;AF=0.677316;AN=5008;NS=2504;DP=19103;EAS_AF=0.7917;AMR_AF=0.6167;AFR_AF=0.6536;EUR_AF=0.6113;SAS_AF=0.7025;AA=T|||;VT=SNP
6	30425943	rs2524182	T	A	100	PASS	AC=2681;AF=0.535343;AN=5008;NS=2504;DP=19810;EAS_AF=0.7669;AMR_AF=0.5058;AFR_AF=0.3873;EUR_AF=0.4652;SAS_AF=0.59;AA=T|||;VT=SNP
6	30426078	rs9295893	T	G	100	PASS	AC=712;AF=0.142173;AN=5008;NS=2504;DP=18478;EAS_AF=0.0248;AMR_AF=0.111;AFR_AF=0.2663;EUR_AF=0.1461;SAS_AF=0.1135;AA=T|||;VT=SNP
6	30426125	rs9295894	A	G	100	PASS	AC=712;AF=0.142173;AN=5008;NS=2504;DP=19182;EAS_AF=0.0248;AMR_AF=0.111;AFR_AF=0.2663;EUR_AF=0.1461;SAS_AF=0.1135;AA=A|||;VT=SNP
6	30426130	rs2524180	C	T	100	PASS	AC=3391;AF=0.677117;AN=5008;NS=2504;DP=19202;EAS_AF=0.7917;AMR_AF=0.6167;AFR_AF=0.6543;EUR_AF=0.6093;SAS_AF=0.7025;AA=T|||;VT=SNP
6	30426152	rs2524179	T	C	100	PASS	AC=2679;AF=0.534944;AN=5008;NS=2504;DP=19033;EAS_AF=0.7669;AMR_AF=0.5058;AFR_AF=0.3865;EUR_AF=0.4652;SAS_AF=0.589;AA=T|||;VT=SNP
6	30426317	rs78769327	G	A	100	PASS	AC=220;AF=0.0439297;AN=5008;NS=2504;DP=20574;EAS_AF=0.0595;AMR_AF=0.0043;AFR_AF=0.0862;EUR_AF=0.002;SAS_AF=0.0419;AA=G|||;VT=SNP
6	30426337	rs58716452	A	G	100	PASS	AC=79;AF=0.0157748;AN=5008;NS=2504;DP=20320;EAS_AF=0.0387;AMR_AF=0.0058;AFR_AF=0.0068;EUR_AF=0.004;SAS_AF=0.0235;AA=A|||;VT=SNP
6	30426396	rs34708826	G	A	100	PASS	AC=709;AF=0.141573;AN=5008;NS=2504;DP=19753;EAS_AF=0.0248;AMR_AF=0.111;AFR_AF=0.2655;EUR_AF=0.1451;SAS_AF=0.1125;AA=G|||;VT=SNP
6	30426406	rs34960122	A	T	100	PASS	AC=709;AF=0.141573;AN=5008;NS=2504;DP=19826;EAS_AF=0.0248;AMR_AF=0.111;AFR_AF=0.2655;EUR_AF=0.1451;SAS_AF=0.1125;AA=A|||;VT=SNP
6	30426433	rs11756630	A	T	100	PASS	AC=1188;AF=0.23722;AN=5008;NS=2504;DP=20082;EAS_AF=0.13;AMR_AF=0.1542;AFR_AF=0.4584;EUR_AF=0.172;SAS_AF=0.1748;AA=T|||;VT=SNP
6	30426481	rs34552114	T	C	100	PASS	AC=712;AF=0.142173;AN=5008;NS=2504;DP=18729;EAS_AF=0.0248;AMR_AF=0.111;AFR_AF=0.2663;EUR_AF=0.1461;SAS_AF=0.1135;AA=T|||;VT=SNP
6	30426550	rs34186179	C	T	100	PASS	AC=714;AF=0.142572;AN=5008;NS=2504;DP=17992;EAS_AF=0.0248;AMR_AF=0.111;AFR_AF=0.2663;EUR_AF=0.1481;SAS_AF=0.1135;AA=C|||;VT=SNP
6	30426551	rs2524178	G	T	100	PASS	AC=2202;AF=0.439696;AN=5008;NS=2504;DP=18021;EAS_AF=0.6617;AMR_AF=0.4625;AFR_AF=0.1944;EUR_AF=0.4384;SAS_AF=0.5276;AA=A|||;VT=SNP
6	30426606	rs36093514	G	A	100	PASS	AC=712;AF=0.142173;AN=5008;NS=2504;DP=19005;EAS_AF=0.0248;AMR_AF=0.111;AFR_AF=0.2663;EUR_AF=0.1461;SAS_AF=0.1135;AA=G|||;VT=SNP
6	30426663	rs2516674	G	C	100	PASS	AC=2204;AF=0.440096;AN=5008;NS=2504;DP=18867;EAS_AF=0.6637;AMR_AF=0.4625;AFR_AF=0.1944;EUR_AF=0.4384;SAS_AF=0.5276;AA=G|||;VT=SNP
6	30426765	rs11752542	C	T	100	PASS	AC=1190;AF=0.23762;AN=5008;NS=2504;DP=18570;EAS_AF=0.13;AMR_AF=0.1542;AFR_AF=0.4592;EUR_AF=0.173;SAS_AF=0.1748;AA=T|||;VT=SNP
6	30426832	rs36034295	G	A	100	PASS	AC=711;AF=0.141973;AN=5008;NS=2504;DP=17347;EAS_AF=0.0248;AMR_AF=0.111;AFR_AF=0.2655;EUR_AF=0.1461;SAS_AF=0.1135;AA=G|||;VT=SNP
6	30426846	rs35698032	G	T	100	PASS	AC=711;AF=0.141973;AN=5008;NS=2504;DP=17195;EAS_AF=0.0248;AMR_AF=0.111;AFR_AF=0.2655;EUR_AF=0.1461;SAS_AF=0.1135;AA=G|||;VT=SNP
6	30427197	rs9501332	T	C	100	PASS	AC=1190;AF=0.23762;AN=5008;NS=2504;DP=17865;EAS_AF=0.13;AMR_AF=0.1542;AFR_AF=0.4592;EUR_AF=0.173;SAS_AF=0.1748;AA=t|||;VT=SNP
6	30427224	rs73427041	T	G	100	PASS	AC=477;AF=0.0952476;AN=5008;NS=2504;DP=16217;EAS_AF=0.1052;AMR_AF=0.0432;AFR_AF=0.1921;EUR_AF=0.0268;SAS_AF=0.0613;AA=t|||;VT=SNP
6	30427293	rs2524176	G	A	100	PASS	AC=3396;AF=0.678115;AN=5008;NS=2504;DP=17050;EAS_AF=0.7956;AMR_AF=0.6167;AFR_AF=0.6536;EUR_AF=0.6113;SAS_AF=0.7025;AA=A|||;VT=SNP
6	30427413	rs2524175	A	G	100	PASS	AC=3395;AF=0.677915;AN=5008;NS=2504;DP=16979;EAS_AF=0.7946;AMR_AF=0.6167;AFR_AF=0.6536;EUR_AF=0.6113;SAS_AF=0.7025;AA=a|||;VT=SNP
6	30427479	rs9501335	G	A	100	PASS	AC=713;AF=0.142372;AN=5008;NS=2504;DP=18025;EAS_AF=0.0248;AMR_AF=0.111;AFR_AF=0.267;EUR_AF=0.1461;SAS_AF=0.1135;AA=G|||;VT=SNP
6	30427482	rs915666	T	C	100	PASS	AC=2205;AF=0.440296;AN=5008;NS=2504;DP=18038;EAS_AF=0.6647;AMR_AF=0.4625;AFR_AF=0.1944;EUR_AF=0.4384;SAS_AF=0.5276;AA=T|||;VT=SNP
6	30427510	rs9501336	G	A	100	PASS	AC=712;AF=0.142173;AN=5008;NS=2504;DP=18061;EAS_AF=0.0248;AMR_AF=0.111;AFR_AF=0.2663;EUR_AF=0.1461;SAS_AF=0.1135;AA=G|||;VT=SNP
6	30427710	rs2078677	G	A	100	PASS	AC=1192;AF=0.238019;AN=5008;NS=2504;DP=18002;EAS_AF=0.131;AMR_AF=0.1542;AFR_AF=0.4592;EUR_AF=0.173;SAS_AF=0.1759;AA=A|||;VT=SNP
6	30427721	rs2078676	T	C	100	PASS	AC=60;AF=0.0119808;AN=5008;NS=2504;DP=18244;EAS_AF=0.0417;AMR_AF=0.0101;AFR_AF=0.0008;EUR_AF=0.005;SAS_AF=0.0051;AA=T|||;VT=SNP
6	30428057	rs9461610	A	G	100	PASS	AC=1161;AF=0.231829;AN=5008;NS=2504;DP=19296;EAS_AF=0.131;AMR_AF=0.1542;AFR_AF=0.4395;EUR_AF=0.17;SAS_AF=0.1738;AA=a|||;VT=SNP
6	30428227	rs9461611	A	G	100	PASS	AC=712;AF=0.142173;AN=5008;NS=2504;DP=21005;EAS_AF=0.0248;AMR_AF=0.111;AFR_AF=0.2663;EUR_AF=0.1461;SAS_AF=0.1135;AA=A|||;VT=SNP
6	30428351	rs2077573	A	G	100	PASS	AC=1179;AF=0.235423;AN=5008;NS=2504;DP=20386;EAS_AF=0.131;AMR_AF=0.1556;AFR_AF=0.4516;EUR_AF=0.17;SAS_AF=0.1748;AA=a|||;VT=SNP
6	30428385	rs2077572	T	C	100	PASS	AC=1162;AF=0.232029;AN=5008;NS=2504;DP=19925;EAS_AF=0.13;AMR_AF=0.1542;AFR_AF=0.4395;EUR_AF=0.17;SAS_AF=0.1759;AA=T|||;VT=SNP
6	30428414	rs2077571	A	G	100	PASS	AC=194;AF=0.038738;AN=5008;NS=2504;DP=20053;EAS_AF=0.0456;AMR_AF=0.0331;AFR_AF=0.0635;EUR_AF=0.0219;SAS_AF=0.0194;AA=A|||;VT=SNP
6	30428436	rs2077314	A	C	100	PASS	AC=3371;AF=0.673123;AN=5008;NS=2504;DP=19623;EAS_AF=0.8839;AMR_AF=0.7233;AFR_AF=0.5053;EUR_AF=0.6521;SAS_AF=0.6687;AA=A|||;VT=SNP
6	30428466	rs10947078	T	C	100	PASS	AC=1190;AF=0.23762;AN=5008;NS=2504;DP=19298;EAS_AF=0.13;AMR_AF=0.1542;AFR_AF=0.4592;EUR_AF=0.173;SAS_AF=0.1748;AA=t|||;VT=SNP
6	30428659	rs72502527	A	G	100	PASS	AC=219;AF=0.04373;AN=5008;NS=2504;DP=22260;EAS_AF=0.0595;AMR_AF=0.0029;AFR_AF=0.0862;EUR_AF=0.002;SAS_AF=0.0419;AA=A|||;VT=SNP
6	30428800	rs34090585	T	G	100	PASS	AC=1192;AF=0.238019;AN=5008;NS=2504;DP=18895;EAS_AF=0.131;AMR_AF=0.1556;AFR_AF=0.4592;EUR_AF=0.173;SAS_AF=0.1748;AA=t|||;VT=SNP
6	30428876	rs11963959	C	G	100	PASS	AC=712;AF=0.142173;AN=5008;NS=2504;DP=18163;EAS_AF=0.0248;AMR_AF=0.111;AFR_AF=0.2663;EUR_AF=0.1461;SAS_AF=0.1135;AA=C|||;VT=SNP
6	30428923	rs11968857	A	G	100	PASS	AC=713;AF=0.142372;AN=5008;NS=2504;DP=19492;EAS_AF=0.0248;AMR_AF=0.111;AFR_AF=0.2663;EUR_AF=0.1461;SAS_AF=0.1145;AA=a|||;VT=SNP
6	30428933	rs11966607	T	C	100	PASS	AC=713;AF=0.142372;AN=5008;NS=2504;DP=20099;EAS_AF=0.0258;AMR_AF=0.111;AFR_AF=0.2663;EUR_AF=0.1461;SAS_AF=0.1135;AA=T|||;VT=SNP
6	30428941	rs11968858	A	G	100	PASS	AC=1191;AF=0.237819;AN=5008;NS=2504;DP=20202;EAS_AF=0.131;AMR_AF=0.1542;AFR_AF=0.4592;EUR_AF=0.173;SAS_AF=0.1748;AA=a|||;VT=SNP
6	30428973	rs72502528	G	A	100	PASS	AC=219;AF=0.04373;AN=5008;NS=2504;DP=20640;EAS_AF=0.0595;AMR_AF=0.0029;AFR_AF=0.0862;EUR_AF=0.002;SAS_AF=0.0419;AA=G|||;VT=SNP
6	30429033	rs11966619	T	G	100	PASS	AC=713;AF=0.142372;AN=5008;NS=2504;DP=21981;EAS_AF=0.0258;AMR_AF=0.111;AFR_AF=0.2663;EUR_AF=0.1461;SAS_AF=0.1135;AA=t|||;VT=SNP
6	30429277	rs11758575	A	C	100	PASS	AC=284;AF=0.0567093;AN=5008;NS=2504;DP=20476;EAS_AF=0.0595;AMR_AF=0.0101;AFR_AF=0.1293;EUR_AF=0.005;SAS_AF=0.0419;AA=A|||;VT=SNP
6	30429330	rs34521355	T	G	100	PASS	AC=465;AF=0.0928514;AN=5008;NS=2504;DP=21818;EAS_AF=0.0952;AMR_AF=0.1758;AFR_AF=0.0098;EUR_AF=0.1571;SAS_AF=0.0777;AA=T|||;VT=SNP
6	30429355	rs34039931	A	G	100	PASS	AC=465;AF=0.0928514;AN=5008;NS=2504;DP=22681;EAS_AF=0.0952;AMR_AF=0.1758;AFR_AF=0.0098;EUR_AF=0.1571;SAS_AF=0.0777;AA=A|||;VT=SNP
6	30429383	rs2021368	T	C	100	PASS	AC=3450;AF=0.688898;AN=5008;NS=2504;DP=22986;EAS_AF=0.8006;AMR_AF=0.7651;AFR_AF=0.5598;EUR_AF=0.7416;SAS_AF=0.6401;AA=T|||;VT=SNP
6	30429440	rs1833080	A	G	100	PASS	AC=3575;AF=0.713858;AN=5008;NS=2504;DP=22070;EAS_AF=0.8056;AMR_AF=0.781;AFR_AF=0.5696;EUR_AF=0.7584;SAS_AF=0.7209;AA=a|||;VT=SNP
6	30430482	rs2516676	G	C	100	PASS	AC=4432;AF=0.884984;AN=5008;NS=2504;DP=20902;EAS_AF=0.9474;AMR_AF=0.8631;AFR_AF=0.8396;EUR_AF=0.8519;SAS_AF=0.9315;AA=g|||;VT=SNP
6	30430520	rs2516675	T	C	100	PASS	AC=3448;AF=0.688498;AN=5008;NS=2504;DP=21180;EAS_AF=0.8006;AMR_AF=0.7637;AFR_AF=0.5598;EUR_AF=0.7416;SAS_AF=0.6391;AA=T|||;VT=SNP
6	30430812	rs147138795	C	A	100	PASS	AC=58;AF=0.0115815;AN=5008;NS=2504;DP=17298;EAS_AF=0.0407;AMR_AF=0.0101;AFR_AF=0;EUR_AF=0.005;SAS_AF=0.0051;AA=C|||;VT=SNP
6	30430875	rs35792611	C	G	100	PASS	AC=682;AF=0.136182;AN=5008;NS=2504;DP=20447;EAS_AF=0.0248;AMR_AF=0.1009;AFR_AF=0.2572;EUR_AF=0.1352;SAS_AF=0.1135;AA=C|||;VT=SNP
6	30431579	rs59168158	C	T	100	PASS	AC=194;AF=0.038738;AN=5008;NS=2504;DP=14840;EAS_AF=0.0466;AMR_AF=0.0303;AFR_AF=0.0628;EUR_AF=0.0219;SAS_AF=0.0215;AA=C|||;VT=SNP
6	30431693	rs59865400	A	G	100	PASS	AC=194;AF=0.038738;AN=5008;NS=2504;DP=15167;EAS_AF=0.0466;AMR_AF=0.0303;AFR_AF=0.0628;EUR_AF=0.0219;SAS_AF=0.0215;AA=A|||;VT=SNP
6	30432202	rs2040449	C	T	100	PASS	AC=504;AF=0.100639;AN=5008;NS=2504;DP=13158;EAS_AF=0.0734;AMR_AF=0.1614;AFR_AF=0.0083;EUR_AF=0.169;SAS_AF=0.1401;AA=C|||;VT=SNP
6	30432308	rs2245507	G	A	100	PASS	AC=2863;AF=0.571685;AN=5008;NS=2504;DP=12900;EAS_AF=0.7014;AMR_AF=0.5778;AFR_AF=0.4682;EUR_AF=0.5835;SAS_AF=0.5613;AA=A|||;VT=SNP
6	30432402	rs34124993	G	T	100	PASS	AC=650;AF=0.129792;AN=5008;NS=2504;DP=15237;EAS_AF=0.1161;AMR_AF=0.1988;AFR_AF=0.1089;EUR_AF=0.172;SAS_AF=0.0798;AA=G|||;VT=SNP
6	30432455	rs2245514	C	G	100	PASS	AC=4055;AF=0.809704;AN=5008;NS=2504;DP=15080;EAS_AF=0.9097;AMR_AF=0.8242;AFR_AF=0.764;EUR_AF=0.7863;SAS_AF=0.7822;AA=G|||;VT=SNP
6	30432785	rs9468781	A	G	100	PASS	AC=688;AF=0.13738;AN=5008;NS=2504;DP=19145;EAS_AF=0.0248;AMR_AF=0.1052;AFR_AF=0.2587;EUR_AF=0.1362;SAS_AF=0.1135;AA=A|||;VT=SNP
6	30432844	rs2524173	A	G	100	PASS	AC=4055;AF=0.809704;AN=5008;NS=2504;DP=19962;EAS_AF=0.9097;AMR_AF=0.8242;AFR_AF=0.764;EUR_AF=0.7863;SAS_AF=0.7822;AA=a|||;VT=SNP
6	30432988	rs113470006	C	T	100	PASS	AC=194;AF=0.038738;AN=5008;NS=2504;DP=19215;EAS_AF=0.0466;AMR_AF=0.0303;AFR_AF=0.0628;EUR_AF=0.0219;SAS_AF=0.0215;AA=C|||;VT=SNP
6	30434448	rs7761083	A	G	100	PASS	AC=2309;AF=0.461062;AN=5008;NS=2504;DP=14783;EAS_AF=0.5903;AMR_AF=0.3862;AFR_AF=0.3828;EUR_AF=0.4304;SAS_AF=0.5184;AA=G|||;VT=SNP
6	30434471	rs7761210	C	T	100	PASS	AC=2187;AF=0.436701;AN=5008;NS=2504;DP=15350;EAS_AF=0.5843;AMR_AF=0.3703;AFR_AF=0.3737;EUR_AF=0.4135;SAS_AF=0.4407;AA=C|||;VT=SNP
6	30434566	rs7764934	A	G	100	PASS	AC=2240;AF=0.447284;AN=5008;NS=2504;DP=16505;EAS_AF=0.5724;AMR_AF=0.3775;AFR_AF=0.3828;EUR_AF=0.4056;SAS_AF=0.498;AA=G|||;VT=SNP
6	30434900	rs7747873	T	C	100	PASS	AC=2243;AF=0.447883;AN=5008;NS=2504;DP=15171;EAS_AF=0.5754;AMR_AF=0.3761;AFR_AF=0.382;EUR_AF=0.4056;SAS_AF=0.5;AA=C|||;VT=SNP
6	30435288	rs6930977	A	G	100	PASS	AC=584;AF=0.116613;AN=5008;NS=2504;DP=20071;EAS_AF=0.0962;AMR_AF=0.1902;AFR_AF=0.09;EUR_AF=0.159;SAS_AF=0.0777;AA=A|||;VT=SNP
6	30435801	rs2516669	C	T	100	PASS	AC=4056;AF=0.809904;AN=5008;NS=2504;DP=13879;EAS_AF=0.9097;AMR_AF=0.8242;AFR_AF=0.764;EUR_AF=0.7853;SAS_AF=0.7843;AA=T|||;VT=SNP
6	30435930	rs12214645	A	G	100	PASS	AC=584;AF=0.116613;AN=5008;NS=2504;DP=11382;EAS_AF=0.0962;AMR_AF=0.1902;AFR_AF=0.09;EUR_AF=0.159;SAS_AF=0.0777;AA=A|||;VT=SNP
6	30436380	rs3130246	A	G	100	PASS	AC=1636;AF=0.326677;AN=5008;NS=2504;DP=6485;EAS_AF=0.2976;AMR_AF=0.4179;AFR_AF=0.3162;EUR_AF=0.3608;SAS_AF=0.271;AA=A|||;VT=SNP
6	30436681	rs12174870	G	A	100	PASS	AC=2117;AF=0.422724;AN=5008;NS=2504;DP=15990;EAS_AF=0.5675;AMR_AF=0.3602;AFR_AF=0.3722;EUR_AF=0.3887;SAS_AF=0.4213;AA=G|||;VT=SNP
6	30436780	rs12176594	A	T	100	PASS	AC=767;AF=0.153155;AN=5008;NS=2504;DP=18541;EAS_AF=0.4236;AMR_AF=0.0548;AFR_AF=0.0045;EUR_AF=0.0815;SAS_AF=0.2188;AA=A|||;VT=SNP
6	30436879	rs117547843	G	A	100	PASS	AC=61;AF=0.0121805;AN=5008;NS=2504;DP=21569;EAS_AF=0.0437;AMR_AF=0.0101;AFR_AF=0;EUR_AF=0.005;SAS_AF=0.0051;AA=G|||;VT=SNP
6	30436976	rs17189001	T	G	100	PASS	AC=650;AF=0.129792;AN=5008;NS=2504;DP=22428;EAS_AF=0.1161;AMR_AF=0.1988;AFR_AF=0.1089;EUR_AF=0.172;SAS_AF=0.0798;AA=T|||;VT=SNP
6	30438226	rs9295895	T	C	100	PASS	AC=1459;AF=0.291334;AN=5008;NS=2504;DP=21176;EAS_AF=0.4514;AMR_AF=0.1571;AFR_AF=0.2617;EUR_AF=0.2157;SAS_AF=0.3395;AA=T|||;VT=SNP
6	30438556	rs9461612	G	A	100	PASS	AC=680;AF=0.135783;AN=5008;NS=2504;DP=18047;EAS_AF=0.0248;AMR_AF=0.1023;AFR_AF=0.2564;EUR_AF=0.1342;SAS_AF=0.1125;AA=G|||;VT=SNP
6	30439130	rs149512054	A	C	100	PASS	AC=136;AF=0.0271565;AN=5008;NS=2504;DP=17344;EAS_AF=0.0595;AMR_AF=0;AFR_AF=0.0272;EUR_AF=0.001;SAS_AF=0.0399;AA=A|||;VT=SNP
6	30439606	rs13202930	A	G	100	PASS	AC=2145;AF=0.428315;AN=5008;NS=2504;DP=18905;EAS_AF=0.5675;AMR_AF=0.3703;AFR_AF=0.3797;EUR_AF=0.4006;SAS_AF=0.4202;AA=G|||;VT=SNP
6	30440141	rs145851408	C	T	100	PASS	AC=70;AF=0.0139776;AN=5008;NS=2504;DP=13761;EAS_AF=0.0387;AMR_AF=0.0058;AFR_AF=0;EUR_AF=0.004;SAS_AF=0.0235;AA=C|||;VT=SNP
6	30440193	rs560376314	T	C	100	PASS	AC=2111;AF=0.421526;AN=5008;NS=2504;DP=14210;EAS_AF=0.5675;AMR_AF=0.3559;AFR_AF=0.3707;EUR_AF=0.3877;SAS_AF=0.4213;AA=T|||;VT=SNP
6	30440248	rs528609413	A	G	100	PASS	AC=2146;AF=0.428514;AN=5008;NS=2504;DP=16824;EAS_AF=0.5675;AMR_AF=0.3703;AFR_AF=0.3797;EUR_AF=0.4006;SAS_AF=0.4213;AA=G|||;VT=SNP
6	30440294	rs568404870	C	T	100	PASS	AC=2111;AF=0.421526;AN=5008;NS=2504;DP=17104;EAS_AF=0.5675;AMR_AF=0.3559;AFR_AF=0.3707;EUR_AF=0.3877;SAS_AF=0.4213;AA=C|||;VT=SNP
6	30440534	rs13220360	T	G	100	PASS	AC=652;AF=0.130192;AN=5008;NS=2504;DP=17228;EAS_AF=0.1161;AMR_AF=0.2003;AFR_AF=0.1089;EUR_AF=0.173;SAS_AF=0.0798;AA=T|||;VT=SNP
6	30440548	rs9391763	C	T	100	PASS	AC=2145;AF=0.428315;AN=5008;NS=2504;DP=18394;EAS_AF=0.5675;AMR_AF=0.3689;AFR_AF=0.3797;EUR_AF=0.4006;SAS_AF=0.4213;AA=G|||;VT=SNP
6	30441193	rs77072171	A	G	100	PASS	AC=767;AF=0.153155;AN=5008;NS=2504;DP=20054;EAS_AF=0.4236;AMR_AF=0.0548;AFR_AF=0.0045;EUR_AF=0.0815;SAS_AF=0.2188;AA=A|||;VT=SNP
6	30441204	rs2516667	A	G	100	PASS	AC=4047;AF=0.808107;AN=5008;NS=2504;DP=20183;EAS_AF=0.9097;AMR_AF=0.8199;AFR_AF=0.7617;EUR_AF=0.7843;SAS_AF=0.7822;AA=G|||;VT=SNP
6	30441652	rs2263297	C	T	100	PASS	AC=503;AF=0.100439;AN=5008;NS=2504;DP=16544;EAS_AF=0.0744;AMR_AF=0.1614;AFR_AF=0.0076;EUR_AF=0.168;SAS_AF=0.1401;AA=C|||;VT=SNP
6	30441769	rs6929424	A	G	100	PASS	AC=2146;AF=0.428514;AN=5008;NS=2504;DP=17115;EAS_AF=0.5675;AMR_AF=0.3703;AFR_AF=0.3797;EUR_AF=0.4006;SAS_AF=0.4213;AA=a|||;VT=SNP
6	30441856	rs113331384	G	A	100	PASS	AC=187;AF=0.0373403;AN=5008;NS=2504;DP=15728;EAS_AF=0.0476;AMR_AF=0.0303;AFR_AF=0.0522;EUR_AF=0.0278;SAS_AF=0.0215;AA=G|||;VT=SNP
6	30442358	rs557545362	G	A	100	PASS	AC=13;AF=0.00259585;AN=5008;NS=2504;DP=9925;EAS_AF=0.0129;AMR_AF=0;AFR_AF=0;EUR_AF=0;SAS_AF=0;AA=-|||;VT=SNP
6	30442778	rs550292261	G	T	100	PASS	AC=13;AF=0.00259585;AN=5008;NS=2504;DP=13903;EAS_AF=0.0129;AMR_AF=0;AFR_AF=0;EUR_AF=0;SAS_AF=0;AA=-|||;VT=SNP
6	30443107	rs572148089	G	A	100	PASS	AC=1334;AF=0.266374;AN=5008;NS=2504;DP=11176;EAS_AF=0.2312;AMR_AF=0.4078;AFR_AF=0.1884;EUR_AF=0.3529;SAS_AF=0.2188;AA=-|||;VT=SNP
6	30443151	rs192686899	C	G	100	PASS	AC=219;AF=0.04373;AN=5008;NS=2504;DP=11433;EAS_AF=0.0595;AMR_AF=0.0029;AFR_AF=0.0862;EUR_AF=0.002;SAS_AF=0.0419;AA=-|||;VT=SNP
6	30443329	rs9404933	A	C	100	PASS	AC=767;AF=0.153155;AN=5008;NS=2504;DP=18326;EAS_AF=0.4236;AMR_AF=0.0548;AFR_AF=0.0045;EUR_AF=0.0815;SAS_AF=0.2188;AA=-|||;VT=SNP
6	30444117	rs78311904	G	A	100	PASS	AC=769;AF=0.153554;AN=5008;NS=2504;DP=16503;EAS_AF=0.4236;AMR_AF=0.0548;AFR_AF=0.0061;EUR_AF=0.0815;SAS_AF=0.2188;AA=G|||;VT=SNP
6	30444244	rs113563102	A	G	100	PASS	AC=195;AF=0.0389377;AN=5008;NS=2504;DP=17455;EAS_AF=0.0476;AMR_AF=0.0303;AFR_AF=0.0628;EUR_AF=0.0219;SAS_AF=0.0215;AA=A|||;VT=SNP
6	30444251	rs146999639	T	A	100	PASS	AC=141;AF=0.028155;AN=5008;NS=2504;DP=17728;EAS_AF=0.0139;AMR_AF=0.0144;AFR_AF=0.0696;EUR_AF=0.0159;SAS_AF=0.0092;AA=T|||;VT=SNP
6	30444343	rs117382718	T	A	100	PASS	AC=61;AF=0.0121805;AN=5008;NS=2504;DP=18733;EAS_AF=0.0437;AMR_AF=0.0101;AFR_AF=0;EUR_AF=0.005;SAS_AF=0.0051;AA=T|||;VT=SNP
6	30444357	rs2844726	C	T	100	PASS	AC=1333;AF=0.266174;AN=5008;NS=2504;DP=18626;EAS_AF=0.2302;AMR_AF=0.4078;AFR_AF=0.1884;EUR_AF=0.3529;SAS_AF=0.2188;AA=C|||;VT=SNP
6	30444367	rs10080488	C	A	100	PASS	AC=2111;AF=0.421526;AN=5008;NS=2504;DP=18454;EAS_AF=0.5675;AMR_AF=0.3559;AFR_AF=0.3707;EUR_AF=0.3877;SAS_AF=0.4213;AA=C|||;VT=SNP
6	30444995	rs79135971	A	G	100	PASS	AC=254;AF=0.0507188;AN=5008;NS=2504;DP=14982;EAS_AF=0.0595;AMR_AF=0.0086;AFR_AF=0.1097;EUR_AF=0.002;SAS_AF=0.0419;AA=A|||;VT=SNP
6	30445476	rs547402090	G	A	100	PASS	AC=769;AF=0.153554;AN=5008;NS=2504;DP=19440;EAS_AF=0.4236;AMR_AF=0.0562;AFR_AF=0.0045;EUR_AF=0.0815;SAS_AF=0.2198;AA=G|||;VT=SNP
6	30445528	rs2157604	G	C	100	PASS	AC=503;AF=0.100439;AN=5008;NS=2504;DP=19472;EAS_AF=0.0744;AMR_AF=0.1614;AFR_AF=0.0076;EUR_AF=0.168;SAS_AF=0.1401;AA=G|||;VT=SNP
6	30446004	rs7769823	A	G	100	PASS	AC=2112;AF=0.421725;AN=5008;NS=2504;DP=18036;EAS_AF=0.5675;AMR_AF=0.3573;AFR_AF=0.3707;EUR_AF=0.3877;SAS_AF=0.4213;AA=A|||;VT=SNP
6	30446019	rs113951348	G	A	100	PASS	AC=195;AF=0.0389377;AN=5008;NS=2504;DP=17578;EAS_AF=0.0476;AMR_AF=0.0303;AFR_AF=0.0628;EUR_AF=0.0219;SAS_AF=0.0215;AA=G|||;VT=SNP
6	30446055	rs9295897	G	A	100	PASS	AC=2111;AF=0.421526;AN=5008;NS=2504;DP=17096;EAS_AF=0.5675;AMR_AF=0.3559;AFR_AF=0.3707;EUR_AF=0.3877;SAS_AF=0.4213;AA=G|||;VT=SNP
6	30446560	rs117142007	T	C	100	PASS	AC=61;AF=0.0121805;AN=5008;NS=2504;DP=18441;EAS_AF=0.0437;AMR_AF=0.0101;AFR_AF=0;EUR_AF=0.005;SAS_AF=0.0051;AA=T|||;VT=SNP
6	30446871	rs74223639	T	C	100	PASS	AC=767;AF=0.153155;AN=5008;NS=2504;DP=20988;EAS_AF=0.4236;AMR_AF=0.0548;AFR_AF=0.0045;EUR_AF=0.0815;SAS_AF=0.2188;AA=T|||;VT=SNP
6	30446963	rs7775268	A	G	100	PASS	AC=2146;AF=0.428514;AN=5008;NS=2504;DP=23060;EAS_AF=0.5675;AMR_AF=0.3703;AFR_AF=0.3797;EUR_AF=0.4006;SAS_AF=0.4213;AA=G|||;VT=SNP
6	30447353	rs6941668	A	G	100	PASS	AC=638;AF=0.127396;AN=5008;NS=2504;DP=15857;EAS_AF=0.1171;AMR_AF=0.2017;AFR_AF=0.0968;EUR_AF=0.173;SAS_AF=0.0798;AA=T|||;VT=SNP
6	30448258	rs116894765	G	A	100	PASS	AC=60;AF=0.0119808;AN=5008;NS=2504;DP=17875;EAS_AF=0.0427;AMR_AF=0.0101;AFR_AF=0;EUR_AF=0.005;SAS_AF=0.0051;AA=G|||;VT=SNP
6	30448668	rs6909620	A	C	100	PASS	AC=1447;AF=0.288938;AN=5008;NS=2504;DP=18126;EAS_AF=0.4484;AMR_AF=0.1556;AFR_AF=0.2617;EUR_AF=0.2147;SAS_AF=0.3323;AA=A|||;VT=SNP
6	30449046	rs9295898	C	T	100	PASS	AC=2112;AF=0.421725;AN=5008;NS=2504;DP=12874;EAS_AF=0.5685;AMR_AF=0.3559;AFR_AF=0.3707;EUR_AF=0.3877;SAS_AF=0.4213;AA=C|||;VT=SNP
6	30449244	rs2021720	C	G	100	PASS	AC=2112;AF=0.421725;AN=5008;NS=2504;DP=16728;EAS_AF=0.5685;AMR_AF=0.3559;AFR_AF=0.3707;EUR_AF=0.3877;SAS_AF=0.4213;AA=C|||;VT=SNP
6	30449316	rs116374854	G	A	100	PASS	AC=219;AF=0.04373;AN=5008;NS=2504;DP=17713;EAS_AF=0.0595;AMR_AF=0.0029;AFR_AF=0.0862;EUR_AF=0.002;SAS_AF=0.0419;AA=G|||;VT=SNP
6	30449482	rs2021719	G	A	100	PASS	AC=2014;AF=0.402157;AN=5008;NS=2504;DP=14337;EAS_AF=0.5685;AMR_AF=0.3458;AFR_AF=0.3018;EUR_AF=0.3877;SAS_AF=0.4213;AA=G|||;VT=SNP
6	30449674	rs72502529	G	A	100	PASS	AC=195;AF=0.0389377;AN=5008;NS=2504;DP=18761;EAS_AF=0.0595;AMR_AF=0.0029;AFR_AF=0.0681;EUR_AF=0.002;SAS_AF=0.0419;AA=G|||;VT=SNP
6	30450142	rs118041704	G	A	100	PASS	AC=60;AF=0.0119808;AN=5008;NS=2504;DP=18866;EAS_AF=0.0427;AMR_AF=0.0101;AFR_AF=0;EUR_AF=0.005;SAS_AF=0.0051;AA=G|||;VT=SNP
6	30450726	rs6921669	A	G	100	PASS	AC=2146;AF=0.428514;AN=5008;NS=2504;DP=14854;EAS_AF=0.5675;AMR_AF=0.3703;AFR_AF=0.3797;EUR_AF=0.4006;SAS_AF=0.4213;AA=a|||;VT=SNP
6	30451904	rs3094694	T	C	100	PASS	AC=691;AF=0.137979;AN=5008;NS=2504;DP=13866;EAS_AF=0.1379;AMR_AF=0.2205;AFR_AF=0.1225;EUR_AF=0.169;SAS_AF=0.0685;AA=T|||;VT=SNP
6	30452034	rs9468783	T	A	100	PASS	AC=680;AF=0.135783;AN=5008;NS=2504;DP=14787;EAS_AF=0.0248;AMR_AF=0.1009;AFR_AF=0.2572;EUR_AF=0.1332;SAS_AF=0.1135;AA=T|||;VT=SNP
6	30452153	rs72502530	C	G	100	PASS	AC=222;AF=0.0443291;AN=5008;NS=2504;DP=16259;EAS_AF=0.0595;AMR_AF=0.0029;AFR_AF=0.0885;EUR_AF=0.002;SAS_AF=0.0419;AA=C|||;VT=SNP
6	30452489	rs73429069	G	A	100	PASS	AC=193;AF=0.0385383;AN=5008;NS=2504;DP=18751;EAS_AF=0.0466;AMR_AF=0.0303;AFR_AF=0.062;EUR_AF=0.0219;SAS_AF=0.0215;AA=G|||;VT=SNP
6	30452740	rs4711220	A	G	100	PASS	AC=2111;AF=0.421526;AN=5008;NS=2504;DP=10643;EAS_AF=0.5675;AMR_AF=0.3559;AFR_AF=0.3707;EUR_AF=0.3877;SAS_AF=0.4213;AA=A|||;VT=SNP
6	30452962	rs9394007	T	G	100	PASS	AC=2116;AF=0.422524;AN=5008;NS=2504;DP=7794;EAS_AF=0.5724;AMR_AF=0.3559;AFR_AF=0.3707;EUR_AF=0.3877;SAS_AF=0.4213;AA=t|||;VT=SNP
6	30453329	rs12214298	C	G	100	PASS	AC=657;AF=0.13119;AN=5008;NS=2504;DP=12059;EAS_AF=0.12;AMR_AF=0.2017;AFR_AF=0.1089;EUR_AF=0.173;SAS_AF=0.0798;AA=C|||;VT=SNP
6	30453713	rs16897572	C	T	100	PASS	AC=767;AF=0.153155;AN=5008;NS=2504;DP=22028;EAS_AF=0.4196;AMR_AF=0.0548;AFR_AF=0.0053;EUR_AF=0.0805;SAS_AF=0.2229;AA=C|||;VT=SNP
6	30453789	rs2105960	A	C	100	PASS	AC=2118;AF=0.422923;AN=5008;NS=2504;DP=22557;EAS_AF=0.5685;AMR_AF=0.3573;AFR_AF=0.3737;EUR_AF=0.3887;SAS_AF=0.4213;AA=A|||;VT=SNP
6	30454076	rs2157605	T	C	100	PASS	AC=879;AF=0.175519;AN=5008;NS=2504;DP=23983;EAS_AF=0.1815;AMR_AF=0.2046;AFR_AF=0.1974;EUR_AF=0.175;SAS_AF=0.1196;AA=T|||;VT=SNP
6	30454725	rs17875358	C	A	100	PASS	AC=695;AF=0.138778;AN=5008;NS=2504;DP=19509;EAS_AF=0.3105;AMR_AF=0.0706;AFR_AF=0.0121;EUR_AF=0.0954;SAS_AF=0.226;AA=A|||;VT=SNP
6	30455166	rs2078675	T	C	100	PASS	AC=1626;AF=0.324681;AN=5008;NS=2504;DP=11596;EAS_AF=0.5784;AMR_AF=0.2781;AFR_AF=0.1861;EUR_AF=0.2664;SAS_AF=0.3436;AA=T|||;VT=SNP
6	30455186	rs139422860	G	A	100	PASS	AC=182;AF=0.0363419;AN=5008;NS=2504;DP=12233;EAS_AF=0.0595;AMR_AF=0.0029;AFR_AF=0.059;EUR_AF=0.002;SAS_AF=0.0409;AA=G|||;VT=SNP
6	30455203	rs17875359	G	A	100	PASS	AC=348;AF=0.0694888;AN=5008;NS=2504;DP=13144;EAS_AF=0.0992;AMR_AF=0.1081;AFR_AF=0.0272;EUR_AF=0.0855;SAS_AF=0.0521;AA=G|||;VT=SNP
6	30455294	rs12207974	C	G	100	PASS	AC=1690;AF=0.33746;AN=5008;NS=2504;DP=13158;EAS_AF=0.5853;AMR_AF=0.2911;AFR_AF=0.2239;EUR_AF=0.2664;SAS_AF=0.3415;AA=G|||;VT=SNP
6	30455321	rs17875360	T	C	100	PASS	AC=894;AF=0.178514;AN=5008;NS=2504;DP=13554;EAS_AF=0.3304;AMR_AF=0.0965;AFR_AF=0.1097;EUR_AF=0.1014;SAS_AF=0.2526;AA=T|||;VT=SNP
6	30455364	rs139555215	G	T	100	PASS	AC=55;AF=0.0109824;AN=5008;NS=2504;DP=13902;EAS_AF=0.0397;AMR_AF=0.0086;AFR_AF=0.0008;EUR_AF=0.005;SAS_AF=0.0031;AA=G|||;VT=SNP
6	30455886	rs762324	G	A	100	PASS	AC=660;AF=0.131789;AN=5008;NS=2504;DP=18869;EAS_AF=0.2788;AMR_AF=0.0663;AFR_AF=0.0234;EUR_AF=0.0845;SAS_AF=0.2219;AA=G|||;VT=SNP
6	30455920	rs1264459	G	A	100	PASS	AC=4327;AF=0.864018;AN=5008;NS=2504;DP=19815;EAS_AF=0.9484;AMR_AF=0.8285;AFR_AF=0.8011;EUR_AF=0.831;SAS_AF=0.9213;AA=A|||;VT=SNP
6	30456080	rs140409752	C	G	100	PASS	AC=33;AF=0.00658946;AN=5008;NS=2504;DP=15955;EAS_AF=0.002;AMR_AF=0.0058;AFR_AF=0;EUR_AF=0.005;SAS_AF=0.0225;AA=C|||;VT=SNP
6	30456150	rs17875364	A	G	100	PASS	AC=388;AF=0.077476;AN=5008;NS=2504;DP=14181;EAS_AF=0.0258;AMR_AF=0.0548;AFR_AF=0.2042;EUR_AF=0.0358;SAS_AF=0.0184;AA=a|||;VT=SNP
6	30457283	rs76971248	G	T	100	PASS	AC=184;AF=0.0367412;AN=5008;NS=2504;DP=17188;EAS_AF=0.0595;AMR_AF=0.0029;AFR_AF=0.0605;EUR_AF=0.002;SAS_AF=0.0409;AA=G|||;VT=SNP;EX_TARGET
6	30457732	rs1059510	T	C	100	PASS	AC=3630;AF=0.72484;AN=5008;NS=2504;DP=12158;EAS_AF=0.7083;AMR_AF=0.6383;AFR_AF=0.7383;EUR_AF=0.672;SAS_AF=0.8395;AA=C|||;VT=SNP;EX_TARGET
6	30458064	rs1264457	G	A	100	PASS	AC=2576;AF=0.514377;AN=5008;NS=2504;DP=12211;EAS_AF=0.3433;AMR_AF=0.5331;AFR_AF=0.5726;EUR_AF=0.5676;SAS_AF=0.544;AA=G|||;VT=SNP;EX_TARGET
6	30460232	rs17875371	C	T	100	PASS	AC=304;AF=0.0607029;AN=5008;NS=2504;DP=18216;EAS_AF=0.1429;AMR_AF=0.1427;AFR_AF=0.0015;EUR_AF=0.0378;SAS_AF=0.0215;AA=C|||;VT=SNP;EX_TARGET
6	30460776	rs74295295	A	C	100	PASS	AC=229;AF=0.0457268;AN=5008;NS=2504;DP=15644;EAS_AF=0.0595;AMR_AF=0.0058;AFR_AF=0.0915;EUR_AF=0.003;SAS_AF=0.0419;AA=A|||;VT=SNP
6	30460942	rs17195376	G	A	100	PASS	AC=169;AF=0.033746;AN=5008;NS=2504;DP=14158;EAS_AF=0.0208;AMR_AF=0.0288;AFR_AF=0.0817;EUR_AF=0.0179;SAS_AF=0.002;AA=G|||;VT=SNP
6	30461085	rs1059655	G	A	100	PASS	AC=3753;AF=0.749401;AN=5008;NS=2504;DP=16295;EAS_AF=0.6994;AMR_AF=0.6196;AFR_AF=0.8389;EUR_AF=0.6879;SAS_AF=0.8354;AA=A|||;VT=SNP
6	30461605	rs9283	G	A	100	PASS	AC=169;AF=0.033746;AN=5008;NS=2504;DP=18406;EAS_AF=0.0208;AMR_AF=0.0288;AFR_AF=0.0817;EUR_AF=0.0179;SAS_AF=0.002;AA=G|||;VT=SNP
6	30462084	rs1264456	A	G	100	PASS	AC=3753;AF=0.749401;AN=5008;NS=2504;DP=21273;EAS_AF=0.7014;AMR_AF=0.6182;AFR_AF=0.8389;EUR_AF=0.6879;SAS_AF=0.8344;AA=G|||;VT=SNP
6	30462381	rs1264455	A	G	100	PASS	AC=3487;AF=0.696286;AN=5008;NS=2504;DP=23422;EAS_AF=0.627;AMR_AF=0.5865;AFR_AF=0.77;EUR_AF=0.672;SAS_AF=0.771;AA=A|||;VT=SNP
6	30463955	rs2534820	A	G	100	PASS	AC=3750;AF=0.748802;AN=5008;NS=2504;DP=17167;EAS_AF=0.6984;AMR_AF=0.6182;AFR_AF=0.8389;EUR_AF=0.6879;SAS_AF=0.8344;AA=G|||;VT=SNP
6	30465039	rs143394296	T	C	100	PASS	AC=178;AF=0.0355431;AN=5008;NS=2504;DP=16781;EAS_AF=0.0208;AMR_AF=0.0288;AFR_AF=0.0877;EUR_AF=0.0189;SAS_AF=0.002;AA=T|||;VT=SNP
6	30465172	rs2844725	T	C	100	PASS	AC=3474;AF=0.69369;AN=5008;NS=2504;DP=17233;EAS_AF=0.621;AMR_AF=0.5865;AFR_AF=0.7685;EUR_AF=0.672;SAS_AF=0.7658;AA=t|||;VT=SNP
6	30465512	rs2508024	T	C	100	PASS	AC=3298;AF=0.658546;AN=5008;NS=2504;DP=18723;EAS_AF=0.6002;AMR_AF=0.5576;AFR_AF=0.6815;EUR_AF=0.6541;SAS_AF=0.7638;AA=T|||;VT=SNP
6	30466714	rs2516659	G	C	100	PASS	AC=3298;AF=0.658546;AN=5008;NS=2504;DP=10727;EAS_AF=0.6002;AMR_AF=0.5576;AFR_AF=0.6815;EUR_AF=0.6541;SAS_AF=0.7638;AA=G|||;VT=SNP
6	30466746	rs149767827	G	A	100	PASS	AC=177;AF=0.0353435;AN=5008;NS=2504;DP=11599;EAS_AF=0.0208;AMR_AF=0.0288;AFR_AF=0.0877;EUR_AF=0.0179;SAS_AF=0.002;AA=G|||;VT=SNP
6	30467067	rs2508023	G	T	100	PASS	AC=3474;AF=0.69369;AN=5008;NS=2504;DP=12730;EAS_AF=0.621;AMR_AF=0.5865;AFR_AF=0.7685;EUR_AF=0.672;SAS_AF=0.7658;AA=G|||;VT=SNP
6	30467120	rs56393452	C	A	100	PASS	AC=3130;AF=0.625;AN=5008;NS=2504;DP=15481;EAS_AF=0.5625;AMR_AF=0.5259;AFR_AF=0.7451;EUR_AF=0.5646;SAS_AF=0.6595;AA=A|||;VT=SNP
6	30467388	rs2508021	C	T	100	PASS	AC=3299;AF=0.658746;AN=5008;NS=2504;DP=15642;EAS_AF=0.6002;AMR_AF=0.5576;AFR_AF=0.6815;EUR_AF=0.6551;SAS_AF=0.7638;AA=C|||;VT=SNP
6	30467946	rs2516665	G	A	100	PASS	AC=3475;AF=0.69389;AN=5008;NS=2504;DP=15389;EAS_AF=0.621;AMR_AF=0.5865;AFR_AF=0.7693;EUR_AF=0.672;SAS_AF=0.7658;AA=G|||;VT=SNP
6	30468317	rs149247976	T	C	100	PASS	AC=12;AF=0.00239617;AN=5008;NS=2504;DP=17971;EAS_AF=0.0119;AMR_AF=0;AFR_AF=0;EUR_AF=0;SAS_AF=0;AA=T|||;VT=SNP
6	30468791	rs3131115	C	T	100	PASS	AC=1637;AF=0.326877;AN=5008;NS=2504;DP=20806;EAS_AF=0.3502;AMR_AF=0.1945;AFR_AF=0.3654;EUR_AF=0.3042;SAS_AF=0.3681;AA=C|||;VT=SNP
6	30469190	rs2844724	C	T	100	PASS	AC=3475;AF=0.69389;AN=5008;NS=2504;DP=16161;EAS_AF=0.621;AMR_AF=0.5865;AFR_AF=0.7693;EUR_AF=0.672;SAS_AF=0.7658;AA=T|||;VT=SNP
6	30469694	rs2109477	T	C	100	PASS	AC=3475;AF=0.69389;AN=5008;NS=2504;DP=15860;EAS_AF=0.621;AMR_AF=0.5865;AFR_AF=0.7693;EUR_AF=0.672;SAS_AF=0.7658;AA=C|||;VT=SNP
6	30470301	rs2844723	T	A	100	PASS	AC=3475;AF=0.69389;AN=5008;NS=2504;DP=13507;EAS_AF=0.621;AMR_AF=0.5865;AFR_AF=0.7693;EUR_AF=0.672;SAS_AF=0.7658;AA=t|||;VT=SNP
6	30471135	rs2844722	G	A	100	PASS	AC=3478;AF=0.694489;AN=5008;NS=2504;DP=14482;EAS_AF=0.622;AMR_AF=0.5879;AFR_AF=0.7693;EUR_AF=0.673;SAS_AF=0.7658;AA=g|||;VT=SNP
6	30471520	rs2429657	A	G	100	PASS	AC=1024;AF=0.204473;AN=5008;NS=2504;DP=16619;EAS_AF=0.1161;AMR_AF=0.2089;AFR_AF=0.1346;EUR_AF=0.2594;SAS_AF=0.3303;AA=A|||;VT=SNP
6	30471575	rs66508173	C	T	100	PASS	AC=385;AF=0.076877;AN=5008;NS=2504;DP=15588;EAS_AF=0.1319;AMR_AF=0.1268;AFR_AF=0.0151;EUR_AF=0.0825;SAS_AF=0.0624;AA=C|||;VT=SNP
6	30471758	rs58569354	G	A	100	PASS	AC=177;AF=0.0353435;AN=5008;NS=2504;DP=14756;EAS_AF=0.0208;AMR_AF=0.0288;AFR_AF=0.0877;EUR_AF=0.0179;SAS_AF=0.002;AA=G|||;VT=SNP
6	30472529	rs141751930	G	A	100	PASS	AC=126;AF=0.0251597;AN=5008;NS=2504;DP=16097;EAS_AF=0.0536;AMR_AF=0.0101;AFR_AF=0;EUR_AF=0.005;SAS_AF=0.0613;AA=G|||;VT=SNP
6	30472577	rs143797650	G	A	100	PASS	AC=177;AF=0.0353435;AN=5008;NS=2504;DP=17322;EAS_AF=0.0208;AMR_AF=0.0288;AFR_AF=0.0877;EUR_AF=0.0179;SAS_AF=0.002;AA=G|||;VT=SNP
6	30472992	rs151121209	C	T	100	PASS	AC=177;AF=0.0353435;AN=5008;NS=2504;DP=16402;EAS_AF=0.0208;AMR_AF=0.0288;AFR_AF=0.0877;EUR_AF=0.0179;SAS_AF=0.002;AA=C|||;VT=SNP
6	30473045	rs150305255	C	A	100	PASS	AC=126;AF=0.0251597;AN=5008;NS=2504;DP=17630;EAS_AF=0.0536;AMR_AF=0.0101;AFR_AF=0;EUR_AF=0.005;SAS_AF=0.0613;AA=C|||;VT=SNP
6	30473999	rs76784686	G	A	100	PASS	AC=15;AF=0.00299521;AN=5008;NS=2504;DP=20208;EAS_AF=0.0149;AMR_AF=0;AFR_AF=0;EUR_AF=0;SAS_AF=0;AA=G|||;VT=SNP
6	30474521	rs144585589	C	T	100	PASS	AC=232;AF=0.0463259;AN=5008;NS=2504;DP=11391;EAS_AF=0.0605;AMR_AF=0.0058;AFR_AF=0.093;EUR_AF=0.003;SAS_AF=0.0419;AA=T|||;VT=SNP
6	30474546	rs9262070	G	A	100	PASS	AC=3298;AF=0.658546;AN=5008;NS=2504;DP=12324;EAS_AF=0.6002;AMR_AF=0.5576;AFR_AF=0.6815;EUR_AF=0.6541;SAS_AF=0.7638;AA=G|||;VT=SNP
6	30474636	rs148489148	G	A	100	PASS	AC=126;AF=0.0251597;AN=5008;NS=2504;DP=14782;EAS_AF=0.0536;AMR_AF=0.0101;AFR_AF=0;EUR_AF=0.005;SAS_AF=0.0613;AA=G|||;VT=SNP
6	30475147	rs2534817	A	G	100	PASS	AC=3861;AF=0.770966;AN=5008;NS=2504;DP=15383;EAS_AF=0.7212;AMR_AF=0.6383;AFR_AF=0.8638;EUR_AF=0.7058;SAS_AF=0.8579;AA=a|||;VT=SNP
6	30475415	rs2516662	A	G	100	PASS	AC=3477;AF=0.694289;AN=5008;NS=2504;DP=22223;EAS_AF=0.621;AMR_AF=0.5865;AFR_AF=0.7693;EUR_AF=0.672;SAS_AF=0.7679;AA=G|||;VT=SNP
6	30475536	rs117286484	T	G	100	PASS	AC=125;AF=0.0249601;AN=5008;NS=2504;DP=20145;EAS_AF=0.0526;AMR_AF=0.0101;AFR_AF=0;EUR_AF=0.005;SAS_AF=0.0613;AA=G|||;VT=SNP
6	30475717	rs2844720	T	C	100	PASS	AC=3476;AF=0.694089;AN=5008;NS=2504;DP=22736;EAS_AF=0.621;AMR_AF=0.5879;AFR_AF=0.7693;EUR_AF=0.672;SAS_AF=0.7658;AA=T|||;VT=SNP
6	30476034	rs2023609	A	C	100	PASS	AC=3476;AF=0.694089;AN=5008;NS=2504;DP=22349;EAS_AF=0.621;AMR_AF=0.5865;AFR_AF=0.7693;EUR_AF=0.673;SAS_AF=0.7658;AA=t|||;VT=SNP
6	30476183	rs2844719	C	T	100	PASS	AC=3477;AF=0.694289;AN=5008;NS=2504;DP=22832;EAS_AF=0.622;AMR_AF=0.5865;AFR_AF=0.7693;EUR_AF=0.674;SAS_AF=0.7648;AA=C|||;VT=SNP
6	30476185	rs2023608	G	A	100	PASS	AC=3473;AF=0.69349;AN=5008;NS=2504;DP=22891;EAS_AF=0.621;AMR_AF=0.5865;AFR_AF=0.7693;EUR_AF=0.671;SAS_AF=0.7648;AA=A|||;VT=SNP
6	30477235	rs996589	G	A	100	PASS	AC=3475;AF=0.69389;AN=5008;NS=2504;DP=16715;EAS_AF=0.621;AMR_AF=0.5865;AFR_AF=0.7685;EUR_AF=0.673;SAS_AF=0.7658;AA=A|||;VT=SNP
6	30477256	rs996588	G	A	100	PASS	AC=3476;AF=0.694089;AN=5008;NS=2504;DP=16644;EAS_AF=0.621;AMR_AF=0.5865;AFR_AF=0.7693;EUR_AF=0.673;SAS_AF=0.7658;AA=G|||;VT=SNP
6	30477276	rs2844718	T	C	100	PASS	AC=3476;AF=0.694089;AN=5008;NS=2504;DP=16240;EAS_AF=0.621;AMR_AF=0.5865;AFR_AF=0.7693;EUR_AF=0.673;SAS_AF=0.7658;AA=C|||;VT=SNP
6	30477709	rs2516648	G	A	100	PASS	AC=3475;AF=0.69389;AN=5008;NS=2504;DP=12041;EAS_AF=0.621;AMR_AF=0.5865;AFR_AF=0.7693;EUR_AF=0.672;SAS_AF=0.7658;AA=G|||;VT=SNP
6	30477947	rs975195	G	A	100	PASS	AC=3475;AF=0.69389;AN=5008;NS=2504;DP=14179;EAS_AF=0.621;AMR_AF=0.5865;AFR_AF=0.7693;EUR_AF=0.672;SAS_AF=0.7658;AA=A|||;VT=SNP
6	30479180	rs2844717	A	C	100	PASS	AC=3475;AF=0.69389;AN=5008;NS=2504;DP=17788;EAS_AF=0.621;AMR_AF=0.5879;AFR_AF=0.7693;EUR_AF=0.672;SAS_AF=0.7648;AA=A|||;VT=SNP
6	30480877	rs2534814	C	G	100	PASS	AC=3751;AF=0.749002;AN=5008;NS=2504;DP=20220;EAS_AF=0.6994;AMR_AF=0.6196;AFR_AF=0.8389;EUR_AF=0.6879;SAS_AF=0.8333;AA=G|||;VT=SNP
6	30481301	rs2534813	C	T	100	PASS	AC=3475;AF=0.69389;AN=5008;NS=2504;DP=17611;EAS_AF=0.621;AMR_AF=0.5879;AFR_AF=0.7693;EUR_AF=0.672;SAS_AF=0.7648;AA=C|||;VT=SNP
6	30482310	rs2429656	A	G	100	PASS	AC=3474;AF=0.69369;AN=5008;NS=2504;DP=16945;EAS_AF=0.621;AMR_AF=0.5865;AFR_AF=0.7693;EUR_AF=0.672;SAS_AF=0.7648;AA=G|||;VT=SNP
6	30482993	rs2534812	C	T	100	PASS	AC=3196;AF=0.638179;AN=5008;NS=2504;DP=20316;EAS_AF=0.5992;AMR_AF=0.549;AFR_AF=0.6135;EUR_AF=0.6541;SAS_AF=0.7587;AA=C|||;VT=SNP
6	30483680	rs2534811	G	A	100	PASS	AC=3297;AF=0.658347;AN=5008;NS=2504;DP=12866;EAS_AF=0.6002;AMR_AF=0.5576;AFR_AF=0.6815;EUR_AF=0.6541;SAS_AF=0.7628;AA=g|||;VT=SNP
6	30483807	rs148860875	G	A	100	PASS	AC=116;AF=0.0231629;AN=5008;NS=2504;DP=13735;EAS_AF=0.0565;AMR_AF=0.0043;AFR_AF=0.0008;EUR_AF=0.0149;SAS_AF=0.0409;AA=G|||;VT=SNP
6	30483919	rs7746096	C	A	100	PASS	AC=177;AF=0.0353435;AN=5008;NS=2504;DP=17674;EAS_AF=0.0208;AMR_AF=0.0288;AFR_AF=0.0877;EUR_AF=0.0179;SAS_AF=0.002;AA=C|||;VT=SNP
6	30483988	rs56684411	G	C	100	PASS	AC=126;AF=0.0251597;AN=5008;NS=2504;DP=16262;EAS_AF=0.0536;AMR_AF=0.0101;AFR_AF=0;EUR_AF=0.005;SAS_AF=0.0613;AA=G|||;VT=SNP
6	30484588	rs2534810	A	C	100	PASS	AC=3474;AF=0.69369;AN=5008;NS=2504;DP=12605;EAS_AF=0.621;AMR_AF=0.5865;AFR_AF=0.7693;EUR_AF=0.672;SAS_AF=0.7648;AA=C|||;VT=SNP
6	30484984	rs9262082	C	A	100	PASS	AC=3474;AF=0.69369;AN=5008;NS=2504;DP=15344;EAS_AF=0.621;AMR_AF=0.5865;AFR_AF=0.7693;EUR_AF=0.672;SAS_AF=0.7648;AA=C|||;VT=SNP
6	30485365	rs2534809	T	C	100	PASS	AC=3474;AF=0.69369;AN=5008;NS=2504;DP=14904;EAS_AF=0.621;AMR_AF=0.5865;AFR_AF=0.7693;EUR_AF=0.672;SAS_AF=0.7648;AA=C|||;VT=SNP
6	30485502	rs2534808	G	T	100	PASS	AC=3749;AF=0.748602;AN=5008;NS=2504;DP=16762;EAS_AF=0.6984;AMR_AF=0.6182;AFR_AF=0.8389;EUR_AF=0.6879;SAS_AF=0.8333;AA=T|||;VT=SNP
6	30485709	rs115478628	C	T	100	PASS	AC=178;AF=0.0355431;AN=5008;NS=2504;DP=12842;EAS_AF=0.0208;AMR_AF=0.0288;AFR_AF=0.0877;EUR_AF=0.0179;SAS_AF=0.0031;AA=C|||;VT=SNP
6	30485933	rs2534807	G	A	100	PASS	AC=3475;AF=0.69389;AN=5008;NS=2504;DP=15961;EAS_AF=0.622;AMR_AF=0.5865;AFR_AF=0.7693;EUR_AF=0.672;SAS_AF=0.7648;AA=G|||;VT=SNP
6	30485975	rs2534806	T	G	100	PASS	AC=3475;AF=0.69389;AN=5008;NS=2504;DP=16569;EAS_AF=0.622;AMR_AF=0.5865;AFR_AF=0.7693;EUR_AF=0.672;SAS_AF=0.7648;AA=G|||;VT=SNP
6	30486063	rs2534805	A	G	100	PASS	AC=3855;AF=0.769768;AN=5008;NS=2504;DP=19209;EAS_AF=0.7212;AMR_AF=0.6383;AFR_AF=0.8601;EUR_AF=0.7058;SAS_AF=0.8569;AA=G|||;VT=SNP
6	30486434	rs2844716	G	A	100	PASS	AC=3297;AF=0.658347;AN=5008;NS=2504;DP=20212;EAS_AF=0.6002;AMR_AF=0.5576;AFR_AF=0.6815;EUR_AF=0.6541;SAS_AF=0.7628;AA=G|||;VT=SNP
6	30486456	rs2534804	C	T	100	PASS	AC=3863;AF=0.771366;AN=5008;NS=2504;DP=21179;EAS_AF=0.7222;AMR_AF=0.6398;AFR_AF=0.8654;EUR_AF=0.7048;SAS_AF=0.8569;AA=T|||;VT=SNP
6	30486679	rs2534803	T	C	100	PASS	AC=3855;AF=0.769768;AN=5008;NS=2504;DP=20263;EAS_AF=0.7212;AMR_AF=0.6383;AFR_AF=0.8601;EUR_AF=0.7058;SAS_AF=0.8569;AA=C|||;VT=SNP
6	30488033	rs7767714	A	G	100	PASS	AC=177;AF=0.0353435;AN=5008;NS=2504;DP=18213;EAS_AF=0.0208;AMR_AF=0.0288;AFR_AF=0.0877;EUR_AF=0.0179;SAS_AF=0.002;AA=A|||;VT=SNP
6	30488203	rs7768140	C	T	100	PASS	AC=180;AF=0.0359425;AN=5008;NS=2504;DP=16964;EAS_AF=0.0208;AMR_AF=0.0303;AFR_AF=0.0893;EUR_AF=0.0179;SAS_AF=0.002;AA=C|||;VT=SNP
6	30488291	rs117626725	A	C	100	PASS	AC=126;AF=0.0251597;AN=5008;NS=2504;DP=16147;EAS_AF=0.0536;AMR_AF=0.0101;AFR_AF=0;EUR_AF=0.005;SAS_AF=0.0613;AA=A|||;VT=SNP
6	30488907	rs116991919	G	A	100	PASS	AC=16;AF=0.00319489;AN=5008;NS=2504;DP=16341;EAS_AF=0.0159;AMR_AF=0;AFR_AF=0;EUR_AF=0;SAS_AF=0;AA=G|||;VT=SNP
6	30489356	rs2534802	C	A	100	PASS	AC=3474;AF=0.69369;AN=5008;NS=2504;DP=17127;EAS_AF=0.621;AMR_AF=0.5865;AFR_AF=0.7693;EUR_AF=0.672;SAS_AF=0.7648;AA=C|||;VT=SNP
6	30489569	rs148393233	C	T	100	PASS	AC=177;AF=0.0353435;AN=5008;NS=2504;DP=24181;EAS_AF=0.0208;AMR_AF=0.0288;AFR_AF=0.0877;EUR_AF=0.0179;SAS_AF=0.002;AA=C|||;VT=SNP
6	30489783	rs2429655	G	C	100	PASS	AC=3475;AF=0.69389;AN=5008;NS=2504;DP=22501;EAS_AF=0.621;AMR_AF=0.5879;AFR_AF=0.7693;EUR_AF=0.672;SAS_AF=0.7648;AA=C|||;VT=SNP
6	30489971	rs147836404	G	C	100	PASS	AC=126;AF=0.0251597;AN=5008;NS=2504;DP=22268;EAS_AF=0.0536;AMR_AF=0.0101;AFR_AF=0;EUR_AF=0.005;SAS_AF=0.0613;AA=G|||;VT=SNP
6	30490178	rs2516656	G	A	100	PASS	AC=3476;AF=0.694089;AN=5008;NS=2504;DP=20672;EAS_AF=0.621;AMR_AF=0.5879;AFR_AF=0.77;EUR_AF=0.672;SAS_AF=0.7648;AA=A|||;VT=SNP
6	30490378	rs2516655	G	A	100	PASS	AC=3098;AF=0.61861;AN=5008;NS=2504;DP=18122;EAS_AF=0.5992;AMR_AF=0.5432;AFR_AF=0.5446;EUR_AF=0.6511;SAS_AF=0.7587;AA=G|||;VT=SNP
6	30491108	rs113547473	G	A	100	PASS	AC=3476;AF=0.694089;AN=5008;NS=2504;DP=19272;EAS_AF=0.621;AMR_AF=0.5879;AFR_AF=0.77;EUR_AF=0.672;SAS_AF=0.7648;AA=A|||;VT=SNP
6	30491553	rs188092241	A	G	100	PASS	AC=43;AF=0.00858626;AN=5008;NS=2504;DP=21100;EAS_AF=0.0208;AMR_AF=0.0086;AFR_AF=0.0008;EUR_AF=0.0129;SAS_AF=0.002;AA=A|||;VT=SNP
6	30491681	rs145692811	A	G	100	PASS	AC=50;AF=0.00998403;AN=5008;NS=2504;DP=19806;EAS_AF=0.0377;AMR_AF=0.0086;AFR_AF=0;EUR_AF=0.003;SAS_AF=0.0031;AA=A|||;VT=SNP
6	30492591	rs78317228	A	G	100	PASS	AC=3750;AF=0.748802;AN=5008;NS=2504;DP=20546;EAS_AF=0.6984;AMR_AF=0.6196;AFR_AF=0.8389;EUR_AF=0.6879;SAS_AF=0.8333;AA=G|||;VT=SNP
6	30492696	rs112128318	A	T	100	PASS	AC=3476;AF=0.694089;AN=5008;NS=2504;DP=21606;EAS_AF=0.621;AMR_AF=0.5879;AFR_AF=0.77;EUR_AF=0.672;SAS_AF=0.7648;AA=A|||;VT=SNP
6	30493024	rs147800569	G	A	100	PASS	AC=177;AF=0.0353435;AN=5008;NS=2504;DP=21093;EAS_AF=0.0208;AMR_AF=0.0288;AFR_AF=0.0877;EUR_AF=0.0179;SAS_AF=0.002;AA=G|||;VT=SNP
6	30493477	rs74720862	C	T	100	PASS	AC=3475;AF=0.69389;AN=5008;NS=2504;DP=19522;EAS_AF=0.62;AMR_AF=0.5879;AFR_AF=0.77;EUR_AF=0.672;SAS_AF=0.7648;AA=C|||;VT=SNP
6	30493665	rs79124435	T	C	100	PASS	AC=3476;AF=0.694089;AN=5008;NS=2504;DP=21054;EAS_AF=0.621;AMR_AF=0.5879;AFR_AF=0.77;EUR_AF=0.672;SAS_AF=0.7648;AA=C|||;VT=SNP
6	30494287	rs145671924	C	T	100	PASS	AC=43;AF=0.00858626;AN=5008;NS=2504;DP=24418;EAS_AF=0.0208;AMR_AF=0.0086;AFR_AF=0.0008;EUR_AF=0.0129;SAS_AF=0.002;AA=C|||;VT=SNP
6	30494647	rs577927988	C	G	100	PASS	AC=3476;AF=0.694089;AN=5008;NS=2504;DP=16783;EAS_AF=0.621;AMR_AF=0.5879;AFR_AF=0.77;EUR_AF=0.672;SAS_AF=0.7648;AA=a|||;VT=SNP
6	30495743	rs2534825	A	G	100	PASS	AC=3477;AF=0.694289;AN=5008;NS=2504;DP=17176;EAS_AF=0.621;AMR_AF=0.5893;AFR_AF=0.77;EUR_AF=0.672;SAS_AF=0.7648;AA=A|||;VT=SNP
6	30496160	rs2534824	A	G	100	PASS	AC=3477;AF=0.694289;AN=5008;NS=2504;DP=18031;EAS_AF=0.621;AMR_AF=0.5893;AFR_AF=0.77;EUR_AF=0.672;SAS_AF=0.7648;AA=A|||;VT=SNP
6	30496269	rs78354120	C	T	100	PASS	AC=140;AF=0.0279553;AN=5008;NS=2504;DP=14983;EAS_AF=0.0139;AMR_AF=0.0144;AFR_AF=0.0688;EUR_AF=0.0159;SAS_AF=0.0092;AA=C|||;VT=SNP
6	30496658	rs112891908	G	A	100	PASS	AC=177;AF=0.0353435;AN=5008;NS=2504;DP=14851;EAS_AF=0.0208;AMR_AF=0.0288;AFR_AF=0.0877;EUR_AF=0.0179;SAS_AF=0.002;AA=G|||;VT=SNP
6	30496816	rs2534823	C	G	100	PASS	AC=3478;AF=0.694489;AN=5008;NS=2504;DP=17310;EAS_AF=0.621;AMR_AF=0.5893;AFR_AF=0.77;EUR_AF=0.673;SAS_AF=0.7648;AA=G|||;VT=SNP
6	30496882	rs2516649	G	T	100	PASS	AC=3477;AF=0.694289;AN=5008;NS=2504;DP=18404;EAS_AF=0.621;AMR_AF=0.5893;AFR_AF=0.77;EUR_AF=0.672;SAS_AF=0.7648;AA=G|||;VT=SNP
6	30496895	rs61134417	T	A	100	PASS	AC=177;AF=0.0353435;AN=5008;NS=2504;DP=18403;EAS_AF=0.0208;AMR_AF=0.0288;AFR_AF=0.0877;EUR_AF=0.0179;SAS_AF=0.002;AA=T|||;VT=SNP
6	30497164	rs2534822	C	T	100	PASS	AC=517;AF=0.103235;AN=5008;NS=2504;DP=17138;EAS_AF=0.0784;AMR_AF=0.1369;AFR_AF=0.0091;EUR_AF=0.169;SAS_AF=0.1646;AA=C|||;VT=SNP
6	30497174	rs2534821	A	G	100	PASS	AC=3751;AF=0.749002;AN=5008;NS=2504;DP=17228;EAS_AF=0.6984;AMR_AF=0.621;AFR_AF=0.8389;EUR_AF=0.6879;SAS_AF=0.8333;AA=G|||;VT=SNP
6	30497294	rs6912983	G	A	100	PASS	AC=187;AF=0.0373403;AN=5008;NS=2504;DP=17016;EAS_AF=0.0556;AMR_AF=0.0187;AFR_AF=0.028;EUR_AF=0.0139;SAS_AF=0.0685;AA=G|||;VT=SNP
6	30497490	rs2524226	A	G	100	PASS	AC=3751;AF=0.749002;AN=5008;NS=2504;DP=20381;EAS_AF=0.6974;AMR_AF=0.621;AFR_AF=0.8389;EUR_AF=0.6889;SAS_AF=0.8333;AA=G|||;VT=SNP
6	30498864	rs2534816	C	T	100	PASS	AC=480;AF=0.0958466;AN=5008;NS=2504;DP=17145;EAS_AF=0.0506;AMR_AF=0.1369;AFR_AF=0.0091;EUR_AF=0.167;SAS_AF=0.1575;AA=C|||;VT=SNP
6	30499127	rs2534815	C	G	100	PASS	AC=3477;AF=0.694289;AN=5008;NS=2504;DP=15460;EAS_AF=0.621;AMR_AF=0.5879;AFR_AF=0.77;EUR_AF=0.673;SAS_AF=0.7648;AA=G|||;VT=SNP
6	30499239	rs58423891	T	G	100	PASS	AC=179;AF=0.0357428;AN=5008;NS=2504;DP=14087;EAS_AF=0.0208;AMR_AF=0.0288;AFR_AF=0.0885;EUR_AF=0.0179;SAS_AF=0.0031;AA=T|||;VT=SNP
6	30499732	rs1362119	A	T	100	PASS	AC=3477;AF=0.694289;AN=5008;NS=2504;DP=15792;EAS_AF=0.621;AMR_AF=0.5893;AFR_AF=0.7693;EUR_AF=0.673;SAS_AF=0.7648;AA=A|||;VT=SNP
6	30500536	rs3130039	C	T	100	PASS	AC=3476;AF=0.694089;AN=5008;NS=2504;DP=16705;EAS_AF=0.621;AMR_AF=0.5879;AFR_AF=0.7693;EUR_AF=0.673;SAS_AF=0.7648;AA=C|||;VT=SNP
6	30501053	rs3094718	T	C	100	PASS	AC=3477;AF=0.694289;AN=5008;NS=2504;DP=16370;EAS_AF=0.621;AMR_AF=0.5893;AFR_AF=0.7693;EUR_AF=0.673;SAS_AF=0.7648;AA=C|||;VT=SNP
6	30501334	rs115484417	C	T	100	PASS	AC=187;AF=0.0373403;AN=5008;NS=2504;DP=18028;EAS_AF=0.0556;AMR_AF=0.0187;AFR_AF=0.028;EUR_AF=0.0139;SAS_AF=0.0685;AA=C|||;VT=SNP
6	30501464	rs2524225	G	A	100	PASS	AC=3300;AF=0.658946;AN=5008;NS=2504;DP=16957;EAS_AF=0.6002;AMR_AF=0.5605;AFR_AF=0.6815;EUR_AF=0.6551;SAS_AF=0.7628;AA=G|||;VT=SNP
6	30501566	rs2516646	G	A	100	PASS	AC=3477;AF=0.694289;AN=5008;NS=2504;DP=17306;EAS_AF=0.621;AMR_AF=0.5893;AFR_AF=0.7693;EUR_AF=0.673;SAS_AF=0.7648;AA=G|||;VT=SNP
6	30501601	rs2516645	C	G	100	PASS	AC=248;AF=0.0495208;AN=5008;NS=2504;DP=17650;EAS_AF=0.003;AMR_AF=0.0548;AFR_AF=0.0061;EUR_AF=0.1243;SAS_AF=0.0757;AA=C|||;VT=SNP
6	30502279	rs9295900	C	A	100	PASS	AC=74;AF=0.0147764;AN=5008;NS=2504;DP=13684;EAS_AF=0.0268;AMR_AF=0.0029;AFR_AF=0.0318;EUR_AF=0.002;SAS_AF=0.001;AA=C|||;VT=SNP
6	30502281	rs57768303	A	C	100	PASS	AC=240;AF=0.0479233;AN=5008;NS=2504;DP=13487;EAS_AF=0.0694;AMR_AF=0.0173;AFR_AF=0.0605;EUR_AF=0.0099;SAS_AF=0.0695;AA=A|||;VT=SNP
6	30502754	rs114896751	C	T	100	PASS	AC=63;AF=0.0125799;AN=5008;NS=2504;DP=23088;EAS_AF=0.0228;AMR_AF=0.0043;AFR_AF=0.0068;EUR_AF=0.005;SAS_AF=0.0235;AA=C|||;VT=SNP
6	30503333	rs117474451	G	T	100	PASS	AC=187;AF=0.0373403;AN=5008;NS=2504;DP=17361;EAS_AF=0.0556;AMR_AF=0.0187;AFR_AF=0.028;EUR_AF=0.0139;SAS_AF=0.0685;AA=G|||;VT=SNP
6	30503672	rs114849834	G	A	100	PASS	AC=125;AF=0.0249601;AN=5008;NS=2504;DP=16672;EAS_AF=0.0526;AMR_AF=0.0101;AFR_AF=0;EUR_AF=0.005;SAS_AF=0.0613;AA=G|||;VT=SNP
6	30503945	rs2516644	A	G	100	PASS	AC=3477;AF=0.694289;AN=5008;NS=2504;DP=15107;EAS_AF=0.621;AMR_AF=0.5893;AFR_AF=0.7693;EUR_AF=0.673;SAS_AF=0.7648;AA=a|||;VT=SNP
6	30505103	rs2516643	A	G	100	PASS	AC=3476;AF=0.694089;AN=5008;NS=2504;DP=16396;EAS_AF=0.621;AMR_AF=0.5879;AFR_AF=0.7693;EUR_AF=0.673;SAS_AF=0.7648;AA=G|||;VT=SNP
6	30505848	rs117549323	G	A	100	PASS	AC=54;AF=0.0107827;AN=5008;NS=2504;DP=21476;EAS_AF=0.0218;AMR_AF=0.0058;AFR_AF=0;EUR_AF=0.005;SAS_AF=0.0235;AA=G|||;VT=SNP
6	30505948	rs2524224	A	T	100	PASS	AC=3193;AF=0.63758;AN=5008;NS=2504;DP=19578;EAS_AF=0.5992;AMR_AF=0.5533;AFR_AF=0.6044;EUR_AF=0.66;SAS_AF=0.7587;AA=A|||;VT=SNP
6	30506383	rs1468079	A	C	100	PASS	AC=3211;AF=0.641174;AN=5008;NS=2504;DP=17570;EAS_AF=0.5992;AMR_AF=0.5519;AFR_AF=0.6172;EUR_AF=0.662;SAS_AF=0.7587;AA=A|||;VT=SNP
6	30506961	rs41265836	A	G	100	PASS	AC=62;AF=0.0123802;AN=5008;NS=2504;DP=16518;EAS_AF=0.002;AMR_AF=0.0159;AFR_AF=0.0053;EUR_AF=0.0348;SAS_AF=0.0072;AA=A|||;VT=SNP
6	30507196	rs2524223	A	G	100	PASS	AC=3750;AF=0.748802;AN=5008;NS=2504;DP=17284;EAS_AF=0.6984;AMR_AF=0.6196;AFR_AF=0.8381;EUR_AF=0.6889;SAS_AF=0.8333;AA=G|||;VT=SNP
6	30509885	rs145751426	C	G	100	PASS	AC=11;AF=0.00219649;AN=5008;NS=2504;DP=21158;EAS_AF=0.0109;AMR_AF=0;AFR_AF=0;EUR_AF=0;SAS_AF=0;AA=C|||;VT=SNP
6	30511170	rs2524222	C	T	100	PASS	AC=781;AF=0.15595;AN=5008;NS=2504;DP=18404;EAS_AF=0.0685;AMR_AF=0.17;AFR_AF=0.0439;EUR_AF=0.2396;SAS_AF=0.3016;AA=C|||;VT=SNP
6	30512163	rs1058318	T	C	100	PASS	AC=3752;AF=0.749201;AN=5008;NS=2504;DP=19611;EAS_AF=0.6984;AMR_AF=0.6196;AFR_AF=0.8381;EUR_AF=0.6889;SAS_AF=0.8354;AA=C|||;VT=SNP
6	30512603	rs17195411	A	G	100	PASS	AC=168;AF=0.0335463;AN=5008;NS=2504;DP=19990;EAS_AF=0.0208;AMR_AF=0.0259;AFR_AF=0.0877;EUR_AF=0.0109;SAS_AF=0.002;AA=A|||;VT=SNP
6	30512971	rs142577772	C	T	100	PASS	AC=27;AF=0.00539137;AN=5008;NS=2504;DP=19146;EAS_AF=0.0268;AMR_AF=0;AFR_AF=0;EUR_AF=0;SAS_AF=0;AA=C|||;VT=SNP
6	30514731	rs150836652	C	A	100	PASS	AC=26;AF=0.00519169;AN=5008;NS=2504;DP=21312;EAS_AF=0.0258;AMR_AF=0;AFR_AF=0;EUR_AF=0;SAS_AF=0;AA=C|||;VT=SNP
6	30514810	rs3815101	C	T	100	PASS	AC=167;AF=0.0333466;AN=5008;NS=2504;DP=19813;EAS_AF=0.0208;AMR_AF=0.0259;AFR_AF=0.0877;EUR_AF=0.0109;SAS_AF=0.001;AA=C|||;VT=SNP
6	30516353	rs2844715	C	G	100	PASS	AC=3309;AF=0.660743;AN=5008;NS=2504;DP=20563;EAS_AF=0.6002;AMR_AF=0.562;AFR_AF=0.6815;EUR_AF=0.662;SAS_AF=0.7638;AA=C|||;VT=SNP
6	30516458	rs2516640	T	C	100	PASS	AC=527;AF=0.105232;AN=5008;NS=2504;DP=19710;EAS_AF=0.0784;AMR_AF=0.1398;AFR_AF=0.0091;EUR_AF=0.1769;SAS_AF=0.1646;AA=T|||;VT=SNP
6	30517138	rs60081418	A	C	100	PASS	AC=167;AF=0.0333466;AN=5008;NS=2504;DP=23002;EAS_AF=0.0208;AMR_AF=0.0259;AFR_AF=0.0877;EUR_AF=0.0109;SAS_AF=0.001;AA=A|||;VT=SNP
6	30517686	rs2516639	T	C	100	PASS	AC=3477;AF=0.694289;AN=5008;NS=2504;DP=18119;EAS_AF=0.621;AMR_AF=0.5893;AFR_AF=0.7693;EUR_AF=0.673;SAS_AF=0.7648;AA=C|||;VT=SNP
6	30518619	rs2844714	G	A	100	PASS	AC=3309;AF=0.660743;AN=5008;NS=2504;DP=18226;EAS_AF=0.6002;AMR_AF=0.562;AFR_AF=0.6815;EUR_AF=0.662;SAS_AF=0.7638;AA=G|||;VT=SNP
6	30518874	rs73727439	C	A	100	PASS	AC=139;AF=0.0277556;AN=5008;NS=2504;DP=21690;EAS_AF=0.0139;AMR_AF=0.0144;AFR_AF=0.0688;EUR_AF=0.0159;SAS_AF=0.0082;AA=C|||;VT=SNP
6	30519258	rs2844713	A	G	100	PASS	AC=3309;AF=0.660743;AN=5008;NS=2504;DP=19100;EAS_AF=0.6002;AMR_AF=0.562;AFR_AF=0.6815;EUR_AF=0.662;SAS_AF=0.7638;AA=A|||;VT=SNP
6	30519820	rs77293037	T	C	100	PASS	AC=167;AF=0.0333466;AN=5008;NS=2504;DP=18796;EAS_AF=0.0208;AMR_AF=0.0259;AFR_AF=0.0877;EUR_AF=0.0109;SAS_AF=0.001;AA=T|||;VT=SNP
6	30519851	rs2524221	G	C	100	PASS	AC=3310;AF=0.660942;AN=5008;NS=2504;DP=19694;EAS_AF=0.6002;AMR_AF=0.562;AFR_AF=0.6815;EUR_AF=0.662;SAS_AF=0.7648;AA=G|||;VT=SNP
6	30520624	rs114647077	G	A	100	PASS	AC=125;AF=0.0249601;AN=5008;NS=2504;DP=20123;EAS_AF=0.0526;AMR_AF=0.0101;AFR_AF=0;EUR_AF=0.005;SAS_AF=0.0613;AA=G|||;VT=SNP
6	30521137	rs2074505	G	A	100	PASS	AC=3311;AF=0.661142;AN=5008;NS=2504;DP=19592;EAS_AF=0.621;AMR_AF=0.5605;AFR_AF=0.6641;EUR_AF=0.667;SAS_AF=0.7638;AA=G|||;VT=SNP;EX_TARGET
6	30521976	rs116892604	G	C	100	PASS	AC=124;AF=0.0247604;AN=5008;NS=2504;DP=22505;EAS_AF=0.0516;AMR_AF=0.0101;AFR_AF=0;EUR_AF=0.005;SAS_AF=0.0613;AA=G|||;VT=SNP
6	30523607	rs543846111	C	T	100	PASS	AC=26;AF=0.00519169;AN=5008;NS=2504;DP=16065;EAS_AF=0.0258;AMR_AF=0;AFR_AF=0;EUR_AF=0;SAS_AF=0;AA=C|||;VT=SNP
6	30524490	rs78905038	C	A	100	PASS	AC=120;AF=0.0239617;AN=5008;NS=2504;DP=16210;EAS_AF=0.0724;AMR_AF=0.0605;AFR_AF=0;EUR_AF=0;SAS_AF=0.0051;AA=C|||;VT=SNP
6	30524793	rs76849645	G	C	100	PASS	AC=187;AF=0.0373403;AN=5008;NS=2504;DP=18092;EAS_AF=0.0595;AMR_AF=0.0029;AFR_AF=0.0613;EUR_AF=0.003;SAS_AF=0.0419;AA=G|||;VT=SNP
6	30525310	rs191692320	G	A	100	PASS	AC=35;AF=0.00698882;AN=5008;NS=2504;DP=18244;EAS_AF=0.0278;AMR_AF=0;AFR_AF=0;EUR_AF=0;SAS_AF=0.0072;AA=G|||;VT=SNP
6	30526845	rs2516647	T	G	100	PASS	AC=3173;AF=0.633586;AN=5008;NS=2504;DP=18392;EAS_AF=0.5863;AMR_AF=0.5476;AFR_AF=0.615;EUR_AF=0.6461;SAS_AF=0.7556;AA=T|||;VT=SNP
6	30527013	rs144738356	G	C	100	PASS	AC=167;AF=0.0333466;AN=5008;NS=2504;DP=14875;EAS_AF=0.0208;AMR_AF=0.0259;AFR_AF=0.087;EUR_AF=0.0109;SAS_AF=0.002;AA=g|||;VT=SNP
6	30527971	rs143985458	G	A	100	PASS	AC=135;AF=0.0269569;AN=5008;NS=2504;DP=17771;EAS_AF=0.0556;AMR_AF=0.0101;AFR_AF=0;EUR_AF=0.005;SAS_AF=0.0685;AA=g|||;VT=SNP
6	30528373	rs2516642	A	G	100	PASS	AC=3482;AF=0.695288;AN=5008;NS=2504;DP=15576;EAS_AF=0.622;AMR_AF=0.5865;AFR_AF=0.7693;EUR_AF=0.6759;SAS_AF=0.7679;AA=A|||;VT=SNP
6	30528404	rs58871430	A	G	100	PASS	AC=273;AF=0.0545128;AN=5008;NS=2504;DP=15527;EAS_AF=0.0774;AMR_AF=0.0317;AFR_AF=0.0681;EUR_AF=0.0159;SAS_AF=0.0685;AA=A|||;VT=SNP
6	30528511	rs57691105	G	A	100	PASS	AC=125;AF=0.0249601;AN=5008;NS=2504;DP=16740;EAS_AF=0.0526;AMR_AF=0.0101;AFR_AF=0;EUR_AF=0.005;SAS_AF=0.0613;AA=G|||;VT=SNP
6	30528685	rs2516641	G	A	100	PASS	AC=3753;AF=0.749401;AN=5008;NS=2504;DP=18403;EAS_AF=0.6984;AMR_AF=0.6182;AFR_AF=0.8381;EUR_AF=0.6899;SAS_AF=0.8364;AA=A|||;VT=SNP
6	30529475	rs4713337	C	T	100	PASS	AC=276;AF=0.0551118;AN=5008;NS=2504;DP=21626;EAS_AF=0.0615;AMR_AF=0.0389;AFR_AF=0.1324;EUR_AF=0.005;SAS_AF=0.0072;AA=T|||;VT=SNP
6	30529622	rs3888778	G	A	100	PASS	AC=166;AF=0.033147;AN=5008;NS=2504;DP=17768;EAS_AF=0.0208;AMR_AF=0.0259;AFR_AF=0.0862;EUR_AF=0.0109;SAS_AF=0.002;AA=G|||;VT=SNP
6	30529700	rs75541627	C	T	100	PASS	AC=34;AF=0.00678914;AN=5008;NS=2504;DP=17249;EAS_AF=0.0208;AMR_AF=0.0058;AFR_AF=0.0008;EUR_AF=0.006;SAS_AF=0.002;AA=.|||;VT=SNP;EX_TARGET
6	30529816	rs3888777	G	A	100	PASS	AC=355;AF=0.0708866;AN=5008;NS=2504;DP=16653;EAS_AF=0.0804;AMR_AF=0.0288;AFR_AF=0.149;EUR_AF=0.0139;SAS_AF=0.044;AA=.|||;VT=SNP;EX_TARGET
6	30530203	rs61748658	A	G	100	PASS	AC=189;AF=0.0377396;AN=5008;NS=2504;DP=20081;EAS_AF=0.0595;AMR_AF=0.0029;AFR_AF=0.0628;EUR_AF=0.003;SAS_AF=0.0419;AA=.|||;VT=SNP;EX_TARGET
6	30530245	rs2074504	T	C	100	PASS	AC=3769;AF=0.752596;AN=5008;NS=2504;DP=20539;EAS_AF=0.6994;AMR_AF=0.6153;AFR_AF=0.8419;EUR_AF=0.6988;SAS_AF=0.8395;AA=.|||;VT=SNP;EX_TARGET
6	30530483	rs78954739	A	G	100	PASS	AC=189;AF=0.0377396;AN=5008;NS=2504;DP=21054;EAS_AF=0.0595;AMR_AF=0.0029;AFR_AF=0.0628;EUR_AF=0.003;SAS_AF=0.0419;AA=.|||;VT=SNP
6	30530496	rs2074503	T	C	100	PASS	AC=3759;AF=0.750599;AN=5008;NS=2504;DP=21384;EAS_AF=0.6984;AMR_AF=0.6153;AFR_AF=0.8419;EUR_AF=0.6899;SAS_AF=0.8395;AA=.|||;VT=SNP
6	30530707	rs77480457	C	T	100	PASS	AC=189;AF=0.0377396;AN=5008;NS=2504;DP=19759;EAS_AF=0.0595;AMR_AF=0.0029;AFR_AF=0.0628;EUR_AF=0.003;SAS_AF=0.0419;AA=.|||;VT=SNP
6	30531405	rs118091829	C	T	100	PASS	AC=34;AF=0.00678914;AN=5008;NS=2504;DP=16012;EAS_AF=0.0208;AMR_AF=0.0058;AFR_AF=0.0008;EUR_AF=0.006;SAS_AF=0.002;AA=C|||;VT=SNP
6	30532278	rs9262113	G	A	100	PASS	AC=534;AF=0.106629;AN=5008;NS=2504;DP=16894;EAS_AF=0.0794;AMR_AF=0.1398;AFR_AF=0.0091;EUR_AF=0.174;SAS_AF=0.1738;AA=G|||;VT=SNP
6	30532688	rs3132614	C	G	100	PASS	AC=3690;AF=0.736821;AN=5008;NS=2504;DP=10772;EAS_AF=0.6954;AMR_AF=0.6066;AFR_AF=0.8086;EUR_AF=0.6809;SAS_AF=0.8323;AA=G|||;VT=SNP
6	30533275	rs4711222	C	T	100	PASS	AC=1024;AF=0.204473;AN=5008;NS=2504;DP=15701;EAS_AF=0.0903;AMR_AF=0.2147;AFR_AF=0.1422;EUR_AF=0.2654;SAS_AF=0.3364;AA=c|||;VT=SNP
6	30533748	rs115007741	T	C	100	PASS	AC=211;AF=0.0421326;AN=5008;NS=2504;DP=18834;EAS_AF=0.0734;AMR_AF=0.0245;AFR_AF=0.0408;EUR_AF=0.006;SAS_AF=0.0613;AA=T|||;VT=SNP
6	30533839	rs73727448	G	A	100	PASS	AC=141;AF=0.028155;AN=5008;NS=2504;DP=21182;EAS_AF=0.0149;AMR_AF=0.0159;AFR_AF=0.0688;EUR_AF=0.0159;SAS_AF=0.0082;AA=G|||;VT=SNP
6	30536071	rs3130240	C	A	100	PASS	AC=3688;AF=0.736422;AN=5008;NS=2504;DP=18979;EAS_AF=0.6944;AMR_AF=0.6052;AFR_AF=0.8086;EUR_AF=0.6809;SAS_AF=0.8323;AA=A|||;VT=SNP
6	30536133	rs3130041	C	T	100	PASS	AC=3521;AF=0.703075;AN=5008;NS=2504;DP=19042;EAS_AF=0.6736;AMR_AF=0.5793;AFR_AF=0.7216;EUR_AF=0.67;SAS_AF=0.8303;AA=C|||;VT=SNP
6	30537339	rs3130242	G	A	100	PASS	AC=3753;AF=0.749401;AN=5008;NS=2504;DP=17419;EAS_AF=0.6984;AMR_AF=0.6138;AFR_AF=0.8374;EUR_AF=0.6899;SAS_AF=0.8405;AA=A|||;VT=SNP
6	30537345	rs75929814	C	G	100	PASS	AC=189;AF=0.0377396;AN=5008;NS=2504;DP=17553;EAS_AF=0.0595;AMR_AF=0.0029;AFR_AF=0.0628;EUR_AF=0.003;SAS_AF=0.0419;AA=C|||;VT=SNP
6	30537489	rs77416596	T	C	100	PASS	AC=167;AF=0.0333466;AN=5008;NS=2504;DP=19243;EAS_AF=0.0208;AMR_AF=0.0259;AFR_AF=0.087;EUR_AF=0.0109;SAS_AF=0.002;AA=T|||;VT=SNP
6	30537606	rs3132613	C	G	100	PASS	AC=3752;AF=0.749201;AN=5008;NS=2504;DP=19512;EAS_AF=0.6984;AMR_AF=0.6138;AFR_AF=0.8374;EUR_AF=0.6899;SAS_AF=0.8395;AA=G|||;VT=SNP
6	30537853	rs3130243	C	A	100	PASS	AC=3522;AF=0.703275;AN=5008;NS=2504;DP=18620;EAS_AF=0.6746;AMR_AF=0.5793;AFR_AF=0.7216;EUR_AF=0.67;SAS_AF=0.8303;AA=C|||;VT=SNP
6	30539205	rs4148247	C	T	100	PASS	AC=168;AF=0.0335463;AN=5008;NS=2504;DP=12893;EAS_AF=0.0218;AMR_AF=0.0259;AFR_AF=0.087;EUR_AF=0.0109;SAS_AF=0.002;AA=C|||;VT=SNP
6	30539438	rs3132612	C	G	100	PASS	AC=3851;AF=0.76897;AN=5008;NS=2504;DP=17516;EAS_AF=0.7212;AMR_AF=0.634;AFR_AF=0.854;EUR_AF=0.7068;SAS_AF=0.863;AA=G|||;VT=SNP
6	30539952	rs2269710	C	T	100	PASS	AC=3495;AF=0.697883;AN=5008;NS=2504;DP=21111;EAS_AF=0.6736;AMR_AF=0.5663;AFR_AF=0.7216;EUR_AF=0.663;SAS_AF=0.82;AA=C|||;VT=SNP
6	30540890	rs2269709	C	T	100	PASS	AC=3523;AF=0.703474;AN=5008;NS=2504;DP=20740;EAS_AF=0.6736;AMR_AF=0.5793;AFR_AF=0.7262;EUR_AF=0.668;SAS_AF=0.8282;AA=C|||;VT=SNP
6	30541207	rs79833294	C	A	100	PASS	AC=189;AF=0.0377396;AN=5008;NS=2504;DP=21520;EAS_AF=0.0595;AMR_AF=0.0029;AFR_AF=0.0628;EUR_AF=0.003;SAS_AF=0.0419;AA=C|||;VT=SNP
6	30541237	rs1264451	G	T	100	PASS	AC=3843;AF=0.767372;AN=5008;NS=2504;DP=21127;EAS_AF=0.7192;AMR_AF=0.634;AFR_AF=0.857;EUR_AF=0.7058;SAS_AF=0.8538;AA=T|||;VT=SNP
6	30541393	rs141230152	A	G	100	PASS	AC=26;AF=0.00519169;AN=5008;NS=2504;DP=20651;EAS_AF=0.0258;AMR_AF=0;AFR_AF=0;EUR_AF=0;SAS_AF=0;AA=A|||;VT=SNP
6	30542610	rs78094121	A	T	100	PASS	AC=230;AF=0.0459265;AN=5008;NS=2504;DP=14717;EAS_AF=0.0238;AMR_AF=0.0346;AFR_AF=0.1157;EUR_AF=0.0199;SAS_AF=0.0092;AA=T|||;VT=SNP
6	30542699	rs116847934	T	G	100	PASS	AC=133;AF=0.0265575;AN=5008;NS=2504;DP=16435;EAS_AF=0.0536;AMR_AF=0.0173;AFR_AF=0.0008;EUR_AF=0.006;SAS_AF=0.0613;AA=T|||;VT=SNP
6	30542999	rs1264448	G	A	100	PASS	AC=3808;AF=0.760383;AN=5008;NS=2504;DP=13729;EAS_AF=0.6994;AMR_AF=0.6282;AFR_AF=0.8449;EUR_AF=0.7008;SAS_AF=0.864;AA=A|||;VT=SNP
6	30543442	rs75130248	C	T	100	PASS	AC=167;AF=0.0333466;AN=5008;NS=2504;DP=19100;EAS_AF=0.0208;AMR_AF=0.0259;AFR_AF=0.087;EUR_AF=0.0109;SAS_AF=0.002;AA=C|||;VT=SNP
6	30544461	rs77594175	G	A	100	PASS	AC=230;AF=0.0459265;AN=5008;NS=2504;DP=17969;EAS_AF=0.0238;AMR_AF=0.0346;AFR_AF=0.1157;EUR_AF=0.0199;SAS_AF=0.0092;AA=g|||;VT=SNP
6	30544941	rs732229	G	A	100	PASS	AC=3807;AF=0.760184;AN=5008;NS=2504;DP=20528;EAS_AF=0.6984;AMR_AF=0.6282;AFR_AF=0.8449;EUR_AF=0.7008;SAS_AF=0.864;AA=A|||;VT=SNP
6	30544982	rs3132609	T	C	100	PASS	AC=3189;AF=0.636781;AN=5008;NS=2504;DP=20605;EAS_AF=0.5982;AMR_AF=0.5375;AFR_AF=0.5877;EUR_AF=0.66;SAS_AF=0.7894;AA=T|||;VT=SNP
6	30545022	rs3130043	G	T	100	PASS	AC=3103;AF=0.619609;AN=5008;NS=2504;DP=20047;EAS_AF=0.5982;AMR_AF=0.5303;AFR_AF=0.5287;EUR_AF=0.6571;SAS_AF=0.7894;AA=G|||;VT=SNP
6	30546417	rs117190360	T	G	100	PASS	AC=65;AF=0.0129792;AN=5008;NS=2504;DP=19507;EAS_AF=0.0228;AMR_AF=0.0072;AFR_AF=0.0068;EUR_AF=0.005;SAS_AF=0.0235;AA=T|||;VT=SNP
6	30546594	rs138722870	T	C	100	PASS	AC=189;AF=0.0377396;AN=5008;NS=2504;DP=18313;EAS_AF=0.0595;AMR_AF=0.0029;AFR_AF=0.0628;EUR_AF=0.003;SAS_AF=0.0419;AA=T|||;VT=SNP
6	30547335	rs142852711	A	G	100	PASS	AC=167;AF=0.0333466;AN=5008;NS=2504;DP=17843;EAS_AF=0.0208;AMR_AF=0.0259;AFR_AF=0.087;EUR_AF=0.0109;SAS_AF=0.002;AA=A|||;VT=SNP
6	30547505	rs111447816	T	C	100	PASS	AC=167;AF=0.0333466;AN=5008;NS=2504;DP=16056;EAS_AF=0.0208;AMR_AF=0.0259;AFR_AF=0.087;EUR_AF=0.0109;SAS_AF=0.002;AA=T|||;VT=SNP
6	30548676	rs1264443	T	C	100	PASS	AC=3806;AF=0.759984;AN=5008;NS=2504;DP=14324;EAS_AF=0.6984;AMR_AF=0.6282;AFR_AF=0.8449;EUR_AF=0.6998;SAS_AF=0.864;AA=C|||;VT=SNP
6	30549469	rs146012982	C	T	100	PASS	AC=40;AF=0.00798722;AN=5008;NS=2504;DP=18027;EAS_AF=0.0268;AMR_AF=0;AFR_AF=0.0098;EUR_AF=0;SAS_AF=0;AA=C|||;VT=SNP
6	30551286	rs1264440	A	G	100	PASS	AC=3576;AF=0.714058;AN=5008;NS=2504;DP=17111;EAS_AF=0.6746;AMR_AF=0.5937;AFR_AF=0.7292;EUR_AF=0.6799;SAS_AF=0.8548;AA=A|||;VT=SNP
6	30552502	rs1264439	A	C	100	PASS	AC=3880;AF=0.77476;AN=5008;NS=2504;DP=20287;EAS_AF=0.7212;AMR_AF=0.6354;AFR_AF=0.8585;EUR_AF=0.7048;SAS_AF=0.8875;AA=C|||;VT=SNP
6	30552610	rs1264438	C	G	100	PASS	AC=3806;AF=0.759984;AN=5008;NS=2504;DP=18732;EAS_AF=0.6984;AMR_AF=0.6282;AFR_AF=0.8449;EUR_AF=0.6998;SAS_AF=0.864;AA=G|||;VT=SNP
6	30552937	rs3130244	A	C	100	PASS	AC=3149;AF=0.628794;AN=5008;NS=2504;DP=19528;EAS_AF=0.5982;AMR_AF=0.5375;AFR_AF=0.5605;EUR_AF=0.6561;SAS_AF=0.7894;AA=A|||;VT=SNP
6	30553869	rs17195453	C	T	100	PASS	AC=230;AF=0.0459265;AN=5008;NS=2504;DP=17813;EAS_AF=0.0238;AMR_AF=0.0346;AFR_AF=0.1157;EUR_AF=0.0199;SAS_AF=0.0092;AA=T|||;VT=SNP
6	30553871	rs1264437	C	T	100	PASS	AC=3769;AF=0.752596;AN=5008;NS=2504;DP=17739;EAS_AF=0.6706;AMR_AF=0.6268;AFR_AF=0.8449;EUR_AF=0.6988;SAS_AF=0.8569;AA=T|||;VT=SNP
6	30554180	rs17195467	A	G	100	PASS	AC=133;AF=0.0265575;AN=5008;NS=2504;DP=20299;EAS_AF=0.0218;AMR_AF=0.1571;AFR_AF=0.0008;EUR_AF=0;SAS_AF=0.001;AA=A|||;VT=SNP
6	30555146	rs9262118	G	C	100	PASS	AC=3153;AF=0.629593;AN=5008;NS=2504;DP=16719;EAS_AF=0.5714;AMR_AF=0.5375;AFR_AF=0.5877;EUR_AF=0.6581;SAS_AF=0.7822;AA=G|||;VT=SNP
6	30555518	rs112596482	C	T	100	PASS	AC=519;AF=0.103634;AN=5008;NS=2504;DP=14766;EAS_AF=0.1359;AMR_AF=0.1412;AFR_AF=0.0174;EUR_AF=0.1869;SAS_AF=0.0746;AA=C|||;VT=SNP
6	30555590	rs116926380	C	T	100	PASS	AC=34;AF=0.00678914;AN=5008;NS=2504;DP=11862;EAS_AF=0.0208;AMR_AF=0.0058;AFR_AF=0.0008;EUR_AF=0.006;SAS_AF=0.002;AA=C|||;VT=SNP
6	30555743	rs145589994	G	A	100	PASS	AC=188;AF=0.0375399;AN=5008;NS=2504;DP=14295;EAS_AF=0.0585;AMR_AF=0.0029;AFR_AF=0.0628;EUR_AF=0.003;SAS_AF=0.0419;AA=g|||;VT=SNP
6	30556084	rs111738203	C	A	100	PASS	AC=167;AF=0.0333466;AN=5008;NS=2504;DP=21439;EAS_AF=0.0208;AMR_AF=0.0259;AFR_AF=0.087;EUR_AF=0.0109;SAS_AF=0.002;AA=c|||;VT=SNP
6	30556431	rs117474927	C	T	100	PASS	AC=304;AF=0.0607029;AN=5008;NS=2504;DP=19826;EAS_AF=0.1796;AMR_AF=0.1614;AFR_AF=0.0015;EUR_AF=0;SAS_AF=0.0092;AA=C|||;VT=SNP
6	30559034	rs9671	T	C	100	PASS	AC=234;AF=0.0467252;AN=5008;NS=2504;DP=19041;EAS_AF=0.0258;AMR_AF=0.0346;AFR_AF=0.115;EUR_AF=0.0229;SAS_AF=0.0092;AA=T|||;VT=SNP
6	30559367	rs115650046	A	G	100	PASS	AC=214;AF=0.0427316;AN=5008;NS=2504;DP=12193;EAS_AF=0.0734;AMR_AF=0.0259;AFR_AF=0.0416;EUR_AF=0.007;SAS_AF=0.0613;AA=A|||;VT=SNP
6	30559863	rs6899769	C	T	100	PASS	AC=231;AF=0.0461262;AN=5008;NS=2504;DP=16089;EAS_AF=0.0258;AMR_AF=0.0346;AFR_AF=0.115;EUR_AF=0.0199;SAS_AF=0.0092;AA=C|||;VT=SNP
6	30560597	rs75998499	C	T	100	PASS	AC=231;AF=0.0461262;AN=5008;NS=2504;DP=19314;EAS_AF=0.0258;AMR_AF=0.0346;AFR_AF=0.115;EUR_AF=0.0199;SAS_AF=0.0092;AA=T|||;VT=SNP
6	30560796	rs13195066	A	G	100	PASS	AC=519;AF=0.103634;AN=5008;NS=2504;DP=16572;EAS_AF=0.1349;AMR_AF=0.1427;AFR_AF=0.0174;EUR_AF=0.1869;SAS_AF=0.0746;AA=A|||;VT=SNP
6	30560861	rs1264433	G	A	100	PASS	AC=3576;AF=0.714058;AN=5008;NS=2504;DP=17549;EAS_AF=0.6736;AMR_AF=0.5937;AFR_AF=0.73;EUR_AF=0.6789;SAS_AF=0.8558;AA=g|||;VT=SNP
6	30560876	rs114648979	G	A	100	PASS	AC=231;AF=0.0461262;AN=5008;NS=2504;DP=16969;EAS_AF=0.0258;AMR_AF=0.0346;AFR_AF=0.115;EUR_AF=0.0199;SAS_AF=0.0092;AA=a|||;VT=SNP
6	30561000	rs143203291	C	T	100	PASS	AC=177;AF=0.0353435;AN=5008;NS=2504;DP=14110;EAS_AF=0.0238;AMR_AF=0.0259;AFR_AF=0.087;EUR_AF=0.0109;SAS_AF=0.0092;AA=c|||;VT=SNP
6	30561044	rs4711223	C	T	100	PASS	AC=130;AF=0.0259585;AN=5008;NS=2504;DP=13016;EAS_AF=0.0536;AMR_AF=0.0173;AFR_AF=0.0008;EUR_AF=0.006;SAS_AF=0.0583;AA=c|||;VT=SNP
6	30561466	rs112233902	C	T	100	PASS	AC=228;AF=0.0455272;AN=5008;NS=2504;DP=9179;EAS_AF=0.0238;AMR_AF=0.0346;AFR_AF=0.1142;EUR_AF=0.0199;SAS_AF=0.0092;AA=c|||;VT=SNP
6	30561724	rs7749109	A	G	100	PASS	AC=231;AF=0.0461262;AN=5008;NS=2504;DP=17084;EAS_AF=0.0258;AMR_AF=0.0346;AFR_AF=0.115;EUR_AF=0.0199;SAS_AF=0.0092;AA=G|||;VT=SNP
6	30561905	rs7749807	G	A	100	PASS	AC=231;AF=0.0461262;AN=5008;NS=2504;DP=13205;EAS_AF=0.0258;AMR_AF=0.0346;AFR_AF=0.115;EUR_AF=0.0199;SAS_AF=0.0092;AA=G|||;VT=SNP
6	30562021	rs1264432	G	A	100	PASS	AC=3807;AF=0.760184;AN=5008;NS=2504;DP=17293;EAS_AF=0.6994;AMR_AF=0.6282;AFR_AF=0.8449;EUR_AF=0.6978;SAS_AF=0.8661;AA=A|||;VT=SNP
6	30562041	rs7749978	G	A	100	PASS	AC=231;AF=0.0461262;AN=5008;NS=2504;DP=18505;EAS_AF=0.0258;AMR_AF=0.0346;AFR_AF=0.115;EUR_AF=0.0199;SAS_AF=0.0092;AA=G|||;VT=SNP
6	30562647	rs6917434	A	G	100	PASS	AC=231;AF=0.0461262;AN=5008;NS=2504;DP=20151;EAS_AF=0.0258;AMR_AF=0.0346;AFR_AF=0.115;EUR_AF=0.0199;SAS_AF=0.0092;AA=G|||;VT=SNP
6	30562671	rs1264431	C	G	100	PASS	AC=3576;AF=0.714058;AN=5008;NS=2504;DP=19850;EAS_AF=0.6736;AMR_AF=0.5937;AFR_AF=0.73;EUR_AF=0.6789;SAS_AF=0.8558;AA=C|||;VT=SNP
6	30562979	rs9380181	A	T	100	PASS	AC=127;AF=0.0253594;AN=5008;NS=2504;DP=18651;EAS_AF=0.126;AMR_AF=0;AFR_AF=0;EUR_AF=0;SAS_AF=0;AA=A|||;VT=SNP
6	30563362	rs17189120	A	C	100	PASS	AC=231;AF=0.0461262;AN=5008;NS=2504;DP=19102;EAS_AF=0.0258;AMR_AF=0.0346;AFR_AF=0.115;EUR_AF=0.0199;SAS_AF=0.0092;AA=a|||;VT=SNP
6	30563550	rs9262119	C	T	100	PASS	AC=686;AF=0.136981;AN=5008;NS=2504;DP=17577;EAS_AF=0.251;AMR_AF=0.0778;AFR_AF=0.0378;EUR_AF=0.0895;SAS_AF=0.2444;AA=c|||;VT=SNP
6	30563608	rs6934466	C	T	100	PASS	AC=231;AF=0.0461262;AN=5008;NS=2504;DP=17808;EAS_AF=0.0258;AMR_AF=0.0346;AFR_AF=0.115;EUR_AF=0.0199;SAS_AF=0.0092;AA=c|||;VT=SNP
6	30563793	rs3130045	C	G	100	PASS	AC=3188;AF=0.636581;AN=5008;NS=2504;DP=12431;EAS_AF=0.5982;AMR_AF=0.5375;AFR_AF=0.5877;EUR_AF=0.6581;SAS_AF=0.7904;AA=c|||;VT=SNP
6	30564580	rs143891369	C	T	100	PASS	AC=231;AF=0.0461262;AN=5008;NS=2504;DP=13703;EAS_AF=0.0258;AMR_AF=0.0346;AFR_AF=0.115;EUR_AF=0.0199;SAS_AF=0.0092;AA=-|||;VT=SNP
6	30564640	rs144294193	A	G	100	PASS	AC=26;AF=0.00519169;AN=5008;NS=2504;DP=14889;EAS_AF=0.0258;AMR_AF=0;AFR_AF=0;EUR_AF=0;SAS_AF=0;AA=-|||;VT=SNP
6	30564880	rs150900438	G	A	100	PASS	AC=231;AF=0.0461262;AN=5008;NS=2504;DP=16918;EAS_AF=0.0258;AMR_AF=0.0346;AFR_AF=0.115;EUR_AF=0.0199;SAS_AF=0.0092;AA=A|||;VT=SNP
6	30564924	rs78838891	T	C	100	PASS	AC=231;AF=0.0461262;AN=5008;NS=2504;DP=17353;EAS_AF=0.0258;AMR_AF=0.0346;AFR_AF=0.115;EUR_AF=0.0199;SAS_AF=0.0092;AA=C|||;VT=SNP
6	30564953	rs117984242	C	T	100	PASS	AC=40;AF=0.00798722;AN=5008;NS=2504;DP=18862;EAS_AF=0.0129;AMR_AF=0.0058;AFR_AF=0;EUR_AF=0.0149;SAS_AF=0.0082;AA=C|||;VT=SNP
6	30564995	rs73727449	A	G	100	PASS	AC=142;AF=0.0283546;AN=5008;NS=2504;DP=18993;EAS_AF=0.0149;AMR_AF=0.0159;AFR_AF=0.0696;EUR_AF=0.0159;SAS_AF=0.0082;AA=A|||;VT=SNP
6	30564996	rs73727450	A	T	100	PASS	AC=142;AF=0.0283546;AN=5008;NS=2504;DP=19051;EAS_AF=0.0149;AMR_AF=0.0159;AFR_AF=0.0696;EUR_AF=0.0159;SAS_AF=0.0082;AA=A|||;VT=SNP
6	30565101	rs1264429	T	C	100	PASS	AC=249;AF=0.0497204;AN=5008;NS=2504;DP=19060;EAS_AF=0.0744;AMR_AF=0.0403;AFR_AF=0.0492;EUR_AF=0.0199;SAS_AF=0.0624;AA=T|||;VT=SNP
6	30565386	rs113784283	G	A	100	PASS	AC=232;AF=0.0463259;AN=5008;NS=2504;DP=23028;EAS_AF=0.0268;AMR_AF=0.0346;AFR_AF=0.115;EUR_AF=0.0199;SAS_AF=0.0092;AA=G|||;VT=SNP
6	30565853	rs9262120	G	A	100	PASS	AC=356;AF=0.0710863;AN=5008;NS=2504;DP=12346;EAS_AF=0.0238;AMR_AF=0.0605;AFR_AF=0.1354;EUR_AF=0.1014;SAS_AF=0.0092;AA=G|||;VT=SNP
6	30565938	rs149080765	C	T	100	PASS	AC=231;AF=0.0461262;AN=5008;NS=2504;DP=12827;EAS_AF=0.0258;AMR_AF=0.0346;AFR_AF=0.115;EUR_AF=0.0199;SAS_AF=0.0092;AA=c|||;VT=SNP
6	30565973	rs1264428	G	A	100	PASS	AC=3773;AF=0.753395;AN=5008;NS=2504;DP=13883;EAS_AF=0.6726;AMR_AF=0.6282;AFR_AF=0.8449;EUR_AF=0.6988;SAS_AF=0.8579;AA=A|||;VT=SNP
6	30566154	rs7742754	A	G	100	PASS	AC=231;AF=0.0461262;AN=5008;NS=2504;DP=17477;EAS_AF=0.0258;AMR_AF=0.0346;AFR_AF=0.115;EUR_AF=0.0199;SAS_AF=0.0092;AA=G|||;VT=SNP
6	30566254	rs6457246	G	A	100	PASS	AC=231;AF=0.0461262;AN=5008;NS=2504;DP=17163;EAS_AF=0.0258;AMR_AF=0.0346;AFR_AF=0.115;EUR_AF=0.0199;SAS_AF=0.0092;AA=G|||;VT=SNP
6	30566472	rs6457247	G	A	100	PASS	AC=232;AF=0.0463259;AN=5008;NS=2504;DP=18945;EAS_AF=0.0268;AMR_AF=0.0346;AFR_AF=0.115;EUR_AF=0.0199;SAS_AF=0.0092;AA=G|||;VT=SNP
6	30566620	rs1269552	G	C	100	PASS	AC=3846;AF=0.767971;AN=5008;NS=2504;DP=19502;EAS_AF=0.6944;AMR_AF=0.6354;AFR_AF=0.8585;EUR_AF=0.7038;SAS_AF=0.8814;AA=C|||;VT=SNP
6	30566807	rs1264426	C	G	100	PASS	AC=3773;AF=0.753395;AN=5008;NS=2504;DP=20588;EAS_AF=0.6726;AMR_AF=0.6282;AFR_AF=0.8449;EUR_AF=0.6988;SAS_AF=0.8579;AA=G|||;VT=SNP
6	30566939	rs1271927	C	T	100	PASS	AC=3773;AF=0.753395;AN=5008;NS=2504;DP=17658;EAS_AF=0.6726;AMR_AF=0.6282;AFR_AF=0.8449;EUR_AF=0.6988;SAS_AF=0.8579;AA=T|||;VT=SNP
6	30567332	rs116424864	T	G	100	PASS	AC=231;AF=0.0461262;AN=5008;NS=2504;DP=17558;EAS_AF=0.0258;AMR_AF=0.0346;AFR_AF=0.115;EUR_AF=0.0199;SAS_AF=0.0092;AA=T|||;VT=SNP
6	30567357	rs112643323	T	C	100	PASS	AC=231;AF=0.0461262;AN=5008;NS=2504;DP=17861;EAS_AF=0.0258;AMR_AF=0.0346;AFR_AF=0.115;EUR_AF=0.0199;SAS_AF=0.0092;AA=T|||;VT=SNP
6	30567629	rs117808188	G	A	100	PASS	AC=29;AF=0.00579073;AN=5008;NS=2504;DP=17637;EAS_AF=0.0288;AMR_AF=0;AFR_AF=0;EUR_AF=0;SAS_AF=0;AA=G|||;VT=SNP
6	30569489	rs7759666	C	T	100	PASS	AC=547;AF=0.109225;AN=5008;NS=2504;DP=21389;EAS_AF=0.0605;AMR_AF=0.1527;AFR_AF=0.0091;EUR_AF=0.1759;SAS_AF=0.1953;AA=C|||;VT=SNP
6	30569951	rs61733218	G	A	100	PASS	AC=209;AF=0.0417332;AN=5008;NS=2504;DP=16704;EAS_AF=0.0744;AMR_AF=0.0245;AFR_AF=0.0408;EUR_AF=0.007;SAS_AF=0.0573;AA=G|||;VT=SNP;EX_TARGET
6	30570480	rs17189134	C	G	100	PASS	AC=231;AF=0.0461262;AN=5008;NS=2504;DP=17286;EAS_AF=0.0258;AMR_AF=0.0346;AFR_AF=0.115;EUR_AF=0.0199;SAS_AF=0.0092;AA=G|||;VT=SNP;EX_TARGET
6	30571197	rs17195474	C	A	100	PASS	AC=233;AF=0.0465256;AN=5008;NS=2504;DP=22902;EAS_AF=0.0258;AMR_AF=0.0346;AFR_AF=0.115;EUR_AF=0.0209;SAS_AF=0.0102;AA=A|||;VT=SNP;EX_TARGET
6	30571471	rs1264423	T	C	100	PASS	AC=3344;AF=0.667732;AN=5008;NS=2504;DP=21759;EAS_AF=0.5853;AMR_AF=0.4928;AFR_AF=0.8268;EUR_AF=0.5179;SAS_AF=0.816;AA=C|||;VT=SNP
6	30571946	rs77917145	A	C	100	PASS	AC=34;AF=0.00678914;AN=5008;NS=2504;DP=18183;EAS_AF=0.0208;AMR_AF=0.0058;AFR_AF=0.0008;EUR_AF=0.006;SAS_AF=0.002;AA=A|||;VT=SNP;EX_TARGET
6	30573139	rs7742291	A	C	100	PASS	AC=231;AF=0.0461262;AN=5008;NS=2504;DP=18496;EAS_AF=0.0258;AMR_AF=0.0346;AFR_AF=0.115;EUR_AF=0.0199;SAS_AF=0.0092;AA=A|||;VT=SNP
6	30573334	rs7742650	A	G	100	PASS	AC=231;AF=0.0461262;AN=5008;NS=2504;DP=18572;EAS_AF=0.0258;AMR_AF=0.0346;AFR_AF=0.115;EUR_AF=0.0199;SAS_AF=0.0092;AA=G|||;VT=SNP
6	30573430	rs17195488	A	G	100	PASS	AC=231;AF=0.0461262;AN=5008;NS=2504;DP=16942;EAS_AF=0.0258;AMR_AF=0.0346;AFR_AF=0.115;EUR_AF=0.0199;SAS_AF=0.0092;AA=G|||;VT=SNP
6	30573562	rs17189155	G	A	100	PASS	AC=230;AF=0.0459265;AN=5008;NS=2504;DP=14437;EAS_AF=0.0258;AMR_AF=0.0346;AFR_AF=0.1142;EUR_AF=0.0199;SAS_AF=0.0092;AA=G|||;VT=SNP
6	30573842	rs9262122	T	C	100	PASS	AC=548;AF=0.109425;AN=5008;NS=2504;DP=16691;EAS_AF=0.0605;AMR_AF=0.1527;AFR_AF=0.0091;EUR_AF=0.1769;SAS_AF=0.1953;AA=T|||;VT=SNP
6	30573866	rs6457248	T	C	100	PASS	AC=231;AF=0.0461262;AN=5008;NS=2504;DP=17799;EAS_AF=0.0258;AMR_AF=0.0346;AFR_AF=0.115;EUR_AF=0.0199;SAS_AF=0.0092;AA=T|||;VT=SNP
6	30574071	rs115618392	G	A	100	PASS	AC=73;AF=0.0145767;AN=5008;NS=2504;DP=20738;EAS_AF=0.0218;AMR_AF=0.0072;AFR_AF=0.0136;EUR_AF=0.005;SAS_AF=0.0235;AA=G|||;VT=SNP
6	30574194	rs12174151	C	T	100	PASS	AC=675;AF=0.134784;AN=5008;NS=2504;DP=16586;EAS_AF=0.2927;AMR_AF=0.2118;AFR_AF=0.0106;EUR_AF=0.1471;SAS_AF=0.0726;AA=C|||;VT=SNP
6	30574428	rs116199391	A	G	100	PASS	AC=73;AF=0.0145767;AN=5008;NS=2504;DP=21069;EAS_AF=0.0218;AMR_AF=0.0072;AFR_AF=0.0136;EUR_AF=0.005;SAS_AF=0.0235;AA=A|||;VT=SNP;EX_TARGET
6	30574737	rs76442448	G	A	100	PASS	AC=232;AF=0.0463259;AN=5008;NS=2504;DP=20893;EAS_AF=0.0258;AMR_AF=0.0346;AFR_AF=0.115;EUR_AF=0.0209;SAS_AF=0.0092;AA=G|||;VT=SNP
6	30575058	rs111235478	C	T	100	PASS	AC=231;AF=0.0461262;AN=5008;NS=2504;DP=18072;EAS_AF=0.0258;AMR_AF=0.0346;AFR_AF=0.115;EUR_AF=0.0199;SAS_AF=0.0092;AA=c|||;VT=SNP
6	30575603	rs1264420	A	G	100	PASS	AC=4055;AF=0.809704;AN=5008;NS=2504;DP=16880;EAS_AF=0.8264;AMR_AF=0.7507;AFR_AF=0.8759;EUR_AF=0.6769;SAS_AF=0.8814;AA=G|||;VT=SNP;EX_TARGET
6	30575922	rs113681826	C	T	100	PASS	AC=231;AF=0.0461262;AN=5008;NS=2504;DP=16376;EAS_AF=0.0258;AMR_AF=0.0346;AFR_AF=0.115;EUR_AF=0.0199;SAS_AF=0.0092;AA=c|||;VT=SNP
6	30576155	rs58525263	A	T	100	PASS	AC=231;AF=0.0461262;AN=5008;NS=2504;DP=15849;EAS_AF=0.0258;AMR_AF=0.0346;AFR_AF=0.115;EUR_AF=0.0199;SAS_AF=0.0092;AA=T|||;VT=SNP
6	30576156	rs57626358	A	G	100	PASS	AC=231;AF=0.0461262;AN=5008;NS=2504;DP=15922;EAS_AF=0.0258;AMR_AF=0.0346;AFR_AF=0.115;EUR_AF=0.0199;SAS_AF=0.0092;AA=G|||;VT=SNP
6	30576166	rs60365864	C	T	100	PASS	AC=232;AF=0.0463259;AN=5008;NS=2504;DP=16993;EAS_AF=0.0258;AMR_AF=0.0346;AFR_AF=0.115;EUR_AF=0.0199;SAS_AF=0.0102;AA=C|||;VT=SNP
6	30576268	rs191734128	C	T	100	PASS	AC=34;AF=0.00678914;AN=5008;NS=2504;DP=14770;EAS_AF=0.0268;AMR_AF=0;AFR_AF=0;EUR_AF=0;SAS_AF=0.0072;AA=C|||;VT=SNP
6	30576781	rs1264419	G	C	100	PASS	AC=3342;AF=0.667332;AN=5008;NS=2504;DP=19035;EAS_AF=0.5863;AMR_AF=0.4928;AFR_AF=0.8253;EUR_AF=0.5169;SAS_AF=0.816;AA=C|||;VT=SNP
6	30576801	rs60337024	G	A	100	PASS	AC=141;AF=0.028155;AN=5008;NS=2504;DP=19465;EAS_AF=0.0149;AMR_AF=0.0144;AFR_AF=0.0696;EUR_AF=0.0159;SAS_AF=0.0082;AA=G|||;VT=SNP
6	30577172	rs114938123	G	C	100	PASS	AC=231;AF=0.0461262;AN=5008;NS=2504;DP=20859;EAS_AF=0.0258;AMR_AF=0.0346;AFR_AF=0.115;EUR_AF=0.0199;SAS_AF=0.0092;AA=C|||;VT=SNP
6	30577593	rs6901251	A	C	100	PASS	AC=231;AF=0.0461262;AN=5008;NS=2504;DP=20187;EAS_AF=0.0258;AMR_AF=0.0346;AFR_AF=0.115;EUR_AF=0.0199;SAS_AF=0.0092;AA=C|||;VT=SNP
6	30577792	rs2239514	G	A	100	PASS	AC=232;AF=0.0463259;AN=5008;NS=2504;DP=21322;EAS_AF=0.0268;AMR_AF=0.0346;AFR_AF=0.115;EUR_AF=0.0199;SAS_AF=0.0092;AA=g|||;VT=SNP
6	30577873	rs9348841	T	C	100	PASS	AC=120;AF=0.0239617;AN=5008;NS=2504;DP=22882;EAS_AF=0.119;AMR_AF=0;AFR_AF=0;EUR_AF=0;SAS_AF=0;AA=T|||;VT=SNP
6	30577966	rs2239515	C	T	100	PASS	AC=231;AF=0.0461262;AN=5008;NS=2504;DP=20808;EAS_AF=0.0258;AMR_AF=0.0346;AFR_AF=0.115;EUR_AF=0.0199;SAS_AF=0.0092;AA=C|||;VT=SNP
6	30578048	rs2239516	T	C	100	PASS	AC=229;AF=0.0457268;AN=5008;NS=2504;DP=20343;EAS_AF=0.0258;AMR_AF=0.0346;AFR_AF=0.1135;EUR_AF=0.0199;SAS_AF=0.0092;AA=C|||;VT=SNP
6	30578101	rs112752999	C	T	100	PASS	AC=231;AF=0.0461262;AN=5008;NS=2504;DP=20811;EAS_AF=0.0258;AMR_AF=0.0346;AFR_AF=0.115;EUR_AF=0.0199;SAS_AF=0.0092;AA=T|||;VT=SNP
6	30578335	rs2267637	C	T	100	PASS	AC=1302;AF=0.259984;AN=5008;NS=2504;DP=21607;EAS_AF=0.3403;AMR_AF=0.1225;AFR_AF=0.32;EUR_AF=0.1103;SAS_AF=0.3476;AA=C|||;VT=SNP
6	30578416	rs146574978	T	C	100	PASS	AC=14;AF=0.00279553;AN=5008;NS=2504;DP=20787;EAS_AF=0.0139;AMR_AF=0;AFR_AF=0;EUR_AF=0;SAS_AF=0;AA=T|||;VT=SNP
6	30578543	rs59607822	C	T	100	PASS	AC=231;AF=0.0461262;AN=5008;NS=2504;DP=21393;EAS_AF=0.0258;AMR_AF=0.0346;AFR_AF=0.115;EUR_AF=0.0199;SAS_AF=0.0092;AA=c|||;VT=SNP
6	30578906	rs115714335	C	T	100	PASS	AC=73;AF=0.0145767;AN=5008;NS=2504;DP=20110;EAS_AF=0.0218;AMR_AF=0.0072;AFR_AF=0.0136;EUR_AF=0.005;SAS_AF=0.0235;AA=C|||;VT=SNP
6	30579315	rs2252745	C	T	100	PASS	AC=3825;AF=0.763778;AN=5008;NS=2504;DP=22361;EAS_AF=0.6944;AMR_AF=0.6326;AFR_AF=0.8427;EUR_AF=0.7038;SAS_AF=0.8834;AA=T|||;VT=SNP
6	30579417	rs7767002	T	C	100	PASS	AC=231;AF=0.0461262;AN=5008;NS=2504;DP=20436;EAS_AF=0.0258;AMR_AF=0.0346;AFR_AF=0.115;EUR_AF=0.0199;SAS_AF=0.0092;AA=T|||;VT=SNP
6	30579556	rs6457249	A	G	100	PASS	AC=231;AF=0.0461262;AN=5008;NS=2504;DP=19354;EAS_AF=0.0258;AMR_AF=0.0346;AFR_AF=0.115;EUR_AF=0.0199;SAS_AF=0.0092;AA=a|||;VT=SNP
6	30580085	rs17195516	C	T	100	PASS	AC=231;AF=0.0461262;AN=5008;NS=2504;DP=17518;EAS_AF=0.0258;AMR_AF=0.0346;AFR_AF=0.115;EUR_AF=0.0199;SAS_AF=0.0092;AA=C|||;VT=SNP
6	30580597	rs6919835	G	A	100	PASS	AC=212;AF=0.0423323;AN=5008;NS=2504;DP=19997;EAS_AF=0.0744;AMR_AF=0.0259;AFR_AF=0.0416;EUR_AF=0.007;SAS_AF=0.0583;AA=G|||;VT=SNP
6	30580615	rs59272830	G	A	100	PASS	AC=231;AF=0.0461262;AN=5008;NS=2504;DP=19711;EAS_AF=0.0258;AMR_AF=0.0346;AFR_AF=0.115;EUR_AF=0.0199;SAS_AF=0.0092;AA=G|||;VT=SNP
6	30580620	rs118183872	T	C	100	PASS	AC=58;AF=0.0115815;AN=5008;NS=2504;DP=19674;EAS_AF=0.0397;AMR_AF=0.0159;AFR_AF=0.0008;EUR_AF=0.003;SAS_AF=0.0031;AA=T|||;VT=SNP
6	30580626	rs2267638	C	A	100	PASS	AC=231;AF=0.0461262;AN=5008;NS=2504;DP=19665;EAS_AF=0.0258;AMR_AF=0.0346;AFR_AF=0.115;EUR_AF=0.0199;SAS_AF=0.0092;AA=A|||;VT=SNP
6	30580635	rs118048886	G	T	100	PASS	AC=121;AF=0.0241613;AN=5008;NS=2504;DP=19415;EAS_AF=0.0099;AMR_AF=0.1571;AFR_AF=0.0008;EUR_AF=0;SAS_AF=0.001;AA=G|||;VT=SNP
6	30580637	rs2267639	C	T	100	PASS	AC=693;AF=0.138379;AN=5008;NS=2504;DP=19520;EAS_AF=0.2609;AMR_AF=0.0749;AFR_AF=0.0325;EUR_AF=0.0895;SAS_AF=0.2505;AA=C|||;VT=SNP
6	30580893	rs2267640	T	C	100	PASS	AC=231;AF=0.0461262;AN=5008;NS=2504;DP=19394;EAS_AF=0.0258;AMR_AF=0.0346;AFR_AF=0.115;EUR_AF=0.0199;SAS_AF=0.0092;AA=C|||;VT=SNP
6	30581241	rs59913575	A	T	100	PASS	AC=231;AF=0.0461262;AN=5008;NS=2504;DP=19663;EAS_AF=0.0258;AMR_AF=0.0346;AFR_AF=0.115;EUR_AF=0.0199;SAS_AF=0.0092;AA=T|||;VT=SNP
6	30582078	rs115514325	A	G	100	PASS	AC=232;AF=0.0463259;AN=5008;NS=2504;DP=17164;EAS_AF=0.0258;AMR_AF=0.0346;AFR_AF=0.115;EUR_AF=0.0209;SAS_AF=0.0092;AA=A|||;VT=SNP
6	30583723	rs55895438	T	C	100	PASS	AC=63;AF=0.0125799;AN=5008;NS=2504;DP=19213;EAS_AF=0.0119;AMR_AF=0.0115;AFR_AF=0;EUR_AF=0.0179;SAS_AF=0.0256;AA=T|||;VT=SNP
6	30585333	rs16867845	T	G	100	PASS	AC=231;AF=0.0461262;AN=5008;NS=2504;DP=21110;EAS_AF=0.0258;AMR_AF=0.0346;AFR_AF=0.115;EUR_AF=0.0199;SAS_AF=0.0092;AA=T|||;VT=SNP
6	30585771	rs3895681	C	G	100	PASS	AC=131;AF=0.0261581;AN=5008;NS=2504;DP=18268;EAS_AF=0.0526;AMR_AF=0.0187;AFR_AF=0.0008;EUR_AF=0.007;SAS_AF=0.0583;AA=C|||;VT=SNP
6	30586031	rs3873304	G	A	100	PASS	AC=525;AF=0.104832;AN=5008;NS=2504;DP=17866;EAS_AF=0.0387;AMR_AF=0.0749;AFR_AF=0.1309;EUR_AF=0.0944;SAS_AF=0.1697;AA=G|||;VT=SNP
6	30587613	rs2302347	C	T	100	PASS	AC=230;AF=0.0459265;AN=5008;NS=2504;DP=18500;EAS_AF=0.0258;AMR_AF=0.0346;AFR_AF=0.115;EUR_AF=0.0199;SAS_AF=0.0082;AA=C|||;VT=SNP
6	30588194	rs138059652	G	A	100	PASS	AC=14;AF=0.00279553;AN=5008;NS=2504;DP=14083;EAS_AF=0.0139;AMR_AF=0;AFR_AF=0;EUR_AF=0;SAS_AF=0;AA=G|||;VT=SNP
6	30588356	rs75299979	T	C	100	PASS	AC=230;AF=0.0459265;AN=5008;NS=2504;DP=13386;EAS_AF=0.0258;AMR_AF=0.0346;AFR_AF=0.115;EUR_AF=0.0199;SAS_AF=0.0082;AA=C|||;VT=SNP
6	30589094	rs183138129	G	T	100	PASS	AC=230;AF=0.0459265;AN=5008;NS=2504;DP=16729;EAS_AF=0.0258;AMR_AF=0.0346;AFR_AF=0.115;EUR_AF=0.0199;SAS_AF=0.0082;AA=G|||;VT=SNP
6	30589095	rs187595468	C	T	100	PASS	AC=230;AF=0.0459265;AN=5008;NS=2504;DP=16726;EAS_AF=0.0258;AMR_AF=0.0346;AFR_AF=0.115;EUR_AF=0.0199;SAS_AF=0.0082;AA=C|||;VT=SNP
6	30589223	rs113968136	C	T	100	PASS	AC=230;AF=0.0459265;AN=5008;NS=2504;DP=18087;EAS_AF=0.0258;AMR_AF=0.0346;AFR_AF=0.115;EUR_AF=0.0199;SAS_AF=0.0082;AA=C|||;VT=SNP
6	30589547	rs3132607	G	A	100	PASS	AC=249;AF=0.0497204;AN=5008;NS=2504;DP=15693;EAS_AF=0.0724;AMR_AF=0.0447;AFR_AF=0.0492;EUR_AF=0.0229;SAS_AF=0.0583;AA=G|||;VT=SNP
6	30589593	rs139249163	G	A	100	PASS	AC=65;AF=0.0129792;AN=5008;NS=2504;DP=15042;EAS_AF=0.0218;AMR_AF=0.0072;AFR_AF=0.0076;EUR_AF=0.005;SAS_AF=0.0235;AA=g|||;VT=SNP
6	30590122	rs2517566	T	C	100	PASS	AC=755;AF=0.150759;AN=5008;NS=2504;DP=14506;EAS_AF=0.121;AMR_AF=0.1081;AFR_AF=0.3132;EUR_AF=0.0517;SAS_AF=0.0941;AA=C|||;VT=SNP
6	30590377	rs61109058	T	C	100	PASS	AC=216;AF=0.043131;AN=5008;NS=2504;DP=16747;EAS_AF=0.0724;AMR_AF=0.0303;AFR_AF=0.0416;EUR_AF=0.0099;SAS_AF=0.0583;AA=T|||;VT=SNP
6	30591014	rs9262124	G	A	100	PASS	AC=541;AF=0.108027;AN=5008;NS=2504;DP=16560;EAS_AF=0.0546;AMR_AF=0.1527;AFR_AF=0.0106;EUR_AF=0.175;SAS_AF=0.1943;AA=G|||;VT=SNP
6	30591866	rs116705323	G	T	100	PASS	AC=293;AF=0.0585064;AN=5008;NS=2504;DP=15471;EAS_AF=0.0466;AMR_AF=0.0418;AFR_AF=0.1218;EUR_AF=0.0249;SAS_AF=0.0317;AA=T|||;VT=SNP
6	30591949	rs148094252	C	A	100	PASS	AC=296;AF=0.0591054;AN=5008;NS=2504;DP=17027;EAS_AF=0.0476;AMR_AF=0.0418;AFR_AF=0.1233;EUR_AF=0.0249;SAS_AF=0.0317;AA=c|||;VT=SNP
6	30592099	rs141825398	C	T	100	PASS	AC=65;AF=0.0129792;AN=5008;NS=2504;DP=18476;EAS_AF=0.0218;AMR_AF=0.0072;AFR_AF=0.0076;EUR_AF=0.005;SAS_AF=0.0235;AA=C|||;VT=SNP
6	30592414	rs2270172	T	C	100	PASS	AC=299;AF=0.0597045;AN=5008;NS=2504;DP=19208;EAS_AF=0.0476;AMR_AF=0.0418;AFR_AF=0.1256;EUR_AF=0.0249;SAS_AF=0.0317;AA=C|||;VT=SNP
6	30593075	rs6917935	A	G	100	PASS	AC=230;AF=0.0459265;AN=5008;NS=2504;DP=20082;EAS_AF=0.0258;AMR_AF=0.0346;AFR_AF=0.115;EUR_AF=0.0199;SAS_AF=0.0082;AA=G|||;VT=SNP
6	30593485	rs34315095	C	G	100	PASS	AC=230;AF=0.0459265;AN=5008;NS=2504;DP=16900;EAS_AF=0.0258;AMR_AF=0.0346;AFR_AF=0.115;EUR_AF=0.0199;SAS_AF=0.0082;AA=C|||;VT=SNP;EX_TARGET
6	30593865	rs374097554	C	G	100	PASS	AC=34;AF=0.00678914;AN=5008;NS=2504;DP=13472;EAS_AF=0.0268;AMR_AF=0;AFR_AF=0;EUR_AF=0;SAS_AF=0.0072;AA=C|||;VT=SNP
6	30593982	rs75407659	G	A	100	PASS	AC=231;AF=0.0461262;AN=5008;NS=2504;DP=18737;EAS_AF=0.0258;AMR_AF=0.0346;AFR_AF=0.115;EUR_AF=0.0199;SAS_AF=0.0092;AA=A|||;VT=SNP
6	30594348	rs41272997	C	A	100	PASS	AC=65;AF=0.0129792;AN=5008;NS=2504;DP=17619;EAS_AF=0.0218;AMR_AF=0.0072;AFR_AF=0.0076;EUR_AF=0.005;SAS_AF=0.0235;AA=C|||;VT=SNP
6	30594394	rs2517565	A	T	100	PASS	AC=683;AF=0.136382;AN=5008;NS=2504;DP=17539;EAS_AF=0.121;AMR_AF=0.1023;AFR_AF=0.264;EUR_AF=0.0487;SAS_AF=0.0941;AA=T|||;VT=SNP
6	30594827	rs3814959	C	T	100	PASS	AC=65;AF=0.0129792;AN=5008;NS=2504;DP=16498;EAS_AF=0.0218;AMR_AF=0.0072;AFR_AF=0.0076;EUR_AF=0.005;SAS_AF=0.0235;AA=C|||;VT=SNP
6	30596135	rs6904236	A	G	100	PASS	AC=231;AF=0.0461262;AN=5008;NS=2504;DP=17429;EAS_AF=0.0258;AMR_AF=0.0346;AFR_AF=0.1157;EUR_AF=0.0199;SAS_AF=0.0082;AA=G|||;VT=SNP;EX_TARGET
6	30596496	rs6927727	T	C	100	PASS	AC=295;AF=0.0589058;AN=5008;NS=2504;DP=16778;EAS_AF=0.0476;AMR_AF=0.0418;AFR_AF=0.1225;EUR_AF=0.0249;SAS_AF=0.0317;AA=C|||;VT=SNP
6	30596528	rs147478648	C	A	100	PASS	AC=142;AF=0.0283546;AN=5008;NS=2504;DP=15443;EAS_AF=0.0149;AMR_AF=0.0159;AFR_AF=0.0696;EUR_AF=0.0159;SAS_AF=0.0082;AA=C|||;VT=SNP
6	30597522	rs6911174	C	T	100	PASS	AC=230;AF=0.0459265;AN=5008;NS=2504;DP=18110;EAS_AF=0.0258;AMR_AF=0.0346;AFR_AF=0.115;EUR_AF=0.0199;SAS_AF=0.0082;AA=C|||;VT=SNP
6	30598608	rs4947285	G	A	100	PASS	AC=603;AF=0.120407;AN=5008;NS=2504;DP=17833;EAS_AF=0.0952;AMR_AF=0.1542;AFR_AF=0.0106;EUR_AF=0.175;SAS_AF=0.2147;AA=G|||;VT=SNP
6	30598701	rs112692883	C	T	100	PASS	AC=240;AF=0.0479233;AN=5008;NS=2504;DP=14627;EAS_AF=0.0258;AMR_AF=0.0346;AFR_AF=0.1225;EUR_AF=0.0199;SAS_AF=0.0082;AA=C|||;VT=SNP
6	30599402	rs2394387	A	T	100	PASS	AC=228;AF=0.0455272;AN=5008;NS=2504;DP=17578;EAS_AF=0.0238;AMR_AF=0.0346;AFR_AF=0.115;EUR_AF=0.0199;SAS_AF=0.0082;AA=A|||;VT=SNP
6	30599466	rs142973101	G	A	100	PASS	AC=56;AF=0.0111821;AN=5008;NS=2504;DP=18291;EAS_AF=0.0387;AMR_AF=0.0187;AFR_AF=0;EUR_AF=0;SAS_AF=0.0041;AA=G|||;VT=SNP
6	30599702	rs4713340	G	A	100	PASS	AC=540;AF=0.107827;AN=5008;NS=2504;DP=18525;EAS_AF=0.0546;AMR_AF=0.1542;AFR_AF=0.0091;EUR_AF=0.175;SAS_AF=0.1943;AA=G|||;VT=SNP
6	30599741	rs2394388	G	A	100	PASS	AC=168;AF=0.0335463;AN=5008;NS=2504;DP=17591;EAS_AF=0.0218;AMR_AF=0.0274;AFR_AF=0.087;EUR_AF=0.0109;SAS_AF=0.001;AA=G|||;VT=SNP
6	30599752	rs2394389	C	A	100	PASS	AC=175;AF=0.0349441;AN=5008;NS=2504;DP=17279;EAS_AF=0.0228;AMR_AF=0.0259;AFR_AF=0.087;EUR_AF=0.0109;SAS_AF=0.0082;AA=C|||;VT=SNP
6	30599991	rs2106069	C	T	100	PASS	AC=237;AF=0.0473243;AN=5008;NS=2504;DP=13444;EAS_AF=0.0258;AMR_AF=0.0346;AFR_AF=0.1203;EUR_AF=0.0199;SAS_AF=0.0082;AA=C|||;VT=SNP
6	30601067	rs13201129	T	C	100	PASS	AC=501;AF=0.10004;AN=5008;NS=2504;DP=19907;EAS_AF=0.1349;AMR_AF=0.1326;AFR_AF=0.0068;EUR_AF=0.1899;SAS_AF=0.0746;AA=T|||;VT=SNP
6	30601232	rs12665339	A	G	100	PASS	AC=648;AF=0.129393;AN=5008;NS=2504;DP=18485;EAS_AF=0.2738;AMR_AF=0.2118;AFR_AF=0.0106;EUR_AF=0.1481;SAS_AF=0.0634;AA=A|||;VT=SNP
6	30601281	rs17195544	T	C	100	PASS	AC=367;AF=0.0732827;AN=5008;NS=2504;DP=20257;EAS_AF=0.0625;AMR_AF=0.0432;AFR_AF=0.1218;EUR_AF=0.0278;SAS_AF=0.0869;AA=T|||;VT=SNP
6	30601395	rs17195551	C	T	100	PASS	AC=143;AF=0.0285543;AN=5008;NS=2504;DP=21072;EAS_AF=0.0149;AMR_AF=0.0159;AFR_AF=0.0703;EUR_AF=0.0159;SAS_AF=0.0082;AA=C|||;VT=SNP
6	30601821	rs2394390	T	C	100	PASS	AC=684;AF=0.136581;AN=5008;NS=2504;DP=16732;EAS_AF=0.121;AMR_AF=0.1037;AFR_AF=0.2625;EUR_AF=0.0487;SAS_AF=0.0961;AA=C|||;VT=SNP
6	30602091	rs2894041	G	C	100	PASS	AC=541;AF=0.108027;AN=5008;NS=2504;DP=14260;EAS_AF=0.0546;AMR_AF=0.1527;AFR_AF=0.0091;EUR_AF=0.1759;SAS_AF=0.1953;AA=G|||;VT=SNP
6	30602376	rs117021444	G	A	100	PASS	AC=74;AF=0.0147764;AN=5008;NS=2504;DP=13627;EAS_AF=0.0188;AMR_AF=0.0072;AFR_AF=0;EUR_AF=0.006;SAS_AF=0.045;AA=G|||;VT=SNP
6	30602697	rs146387647	A	G	100	PASS	AC=242;AF=0.0483227;AN=5008;NS=2504;DP=14528;EAS_AF=0.0446;AMR_AF=0.0331;AFR_AF=0.0961;EUR_AF=0.0159;SAS_AF=0.0317;AA=a|||;VT=SNP
6	30603183	rs143128695	A	G	100	PASS	AC=126;AF=0.0251597;AN=5008;NS=2504;DP=16912;EAS_AF=0.125;AMR_AF=0;AFR_AF=0;EUR_AF=0;SAS_AF=0;AA=A|||;VT=SNP
6	30603226	rs151171637	C	A	100	PASS	AC=26;AF=0.00519169;AN=5008;NS=2504;DP=17545;EAS_AF=0.0258;AMR_AF=0;AFR_AF=0;EUR_AF=0;SAS_AF=0;AA=C|||;VT=SNP
6	30603227	rs139067295	G	A	100	PASS	AC=151;AF=0.0301518;AN=5008;NS=2504;DP=17511;EAS_AF=0.0149;AMR_AF=0.0159;AFR_AF=0.0764;EUR_AF=0.0159;SAS_AF=0.0082;AA=G|||;VT=SNP
6	30603875	rs34890315	T	C	100	PASS	AC=530;AF=0.105831;AN=5008;NS=2504;DP=19042;EAS_AF=0.0387;AMR_AF=0.0749;AFR_AF=0.1354;EUR_AF=0.0934;SAS_AF=0.1697;AA=T|||;VT=SNP
6	30603931	rs80005626	G	C	100	PASS	AC=16;AF=0.00319489;AN=5008;NS=2504;DP=19872;EAS_AF=0.0159;AMR_AF=0;AFR_AF=0;EUR_AF=0;SAS_AF=0;AA=G|||;VT=SNP
6	30604178	rs60447066	G	A	100	PASS	AC=65;AF=0.0129792;AN=5008;NS=2504;DP=16760;EAS_AF=0.0218;AMR_AF=0.0072;AFR_AF=0.0076;EUR_AF=0.005;SAS_AF=0.0235;AA=G|||;VT=SNP
6	30604638	rs144542251	G	T	100	PASS	AC=241;AF=0.048123;AN=5008;NS=2504;DP=16077;EAS_AF=0.0446;AMR_AF=0.0331;AFR_AF=0.0953;EUR_AF=0.0159;SAS_AF=0.0317;AA=G|||;VT=SNP
6	30604733	rs147842052	C	T	100	PASS	AC=176;AF=0.0351438;AN=5008;NS=2504;DP=15939;EAS_AF=0.0228;AMR_AF=0.0259;AFR_AF=0.0877;EUR_AF=0.0109;SAS_AF=0.0082;AA=C|||;VT=SNP
6	30606141	rs112927484	C	G	100	PASS	AC=241;AF=0.048123;AN=5008;NS=2504;DP=14978;EAS_AF=0.0446;AMR_AF=0.0331;AFR_AF=0.0953;EUR_AF=0.0159;SAS_AF=0.0317;AA=C|||;VT=SNP
6	30606355	rs375560599	T	G	100	PASS	AC=56;AF=0.0111821;AN=5008;NS=2504;DP=15573;EAS_AF=0.0377;AMR_AF=0.0159;AFR_AF=0.0008;EUR_AF=0.003;SAS_AF=0.0031;AA=T|||;VT=SNP
6	30606380	rs74934304	T	C	100	PASS	AC=193;AF=0.0385383;AN=5008;NS=2504;DP=12479;EAS_AF=0.0605;AMR_AF=0.0029;AFR_AF=0.0651;EUR_AF=0.003;SAS_AF=0.0419;AA=T|||;VT=SNP
6	30606827	rs2006098	A	G	100	PASS	AC=768;AF=0.153355;AN=5008;NS=2504;DP=17316;EAS_AF=0.121;AMR_AF=0.1095;AFR_AF=0.3215;EUR_AF=0.0517;SAS_AF=0.0951;AA=G|||;VT=SNP
6	30607173	rs111808357	A	G	100	PASS	AC=241;AF=0.048123;AN=5008;NS=2504;DP=19754;EAS_AF=0.0446;AMR_AF=0.0331;AFR_AF=0.0953;EUR_AF=0.0159;SAS_AF=0.0317;AA=A|||;VT=SNP
6	30607189	rs113520162	G	A	100	PASS	AC=242;AF=0.0483227;AN=5008;NS=2504;DP=19159;EAS_AF=0.0446;AMR_AF=0.0331;AFR_AF=0.0961;EUR_AF=0.0159;SAS_AF=0.0317;AA=A|||;VT=SNP
6	30607289	rs142580331	C	T	100	PASS	AC=242;AF=0.0483227;AN=5008;NS=2504;DP=12087;EAS_AF=0.0446;AMR_AF=0.0331;AFR_AF=0.0961;EUR_AF=0.0159;SAS_AF=0.0317;AA=T|||;VT=SNP
6	30607347	rs150529739	G	A	100	PASS	AC=179;AF=0.0357428;AN=5008;NS=2504;DP=14493;EAS_AF=0.0228;AMR_AF=0.0259;AFR_AF=0.0885;EUR_AF=0.0119;SAS_AF=0.0092;AA=G|||;VT=SNP
6	30607411	rs2894042	A	G	100	PASS	AC=694;AF=0.138578;AN=5008;NS=2504;DP=13588;EAS_AF=0.121;AMR_AF=0.1066;AFR_AF=0.2693;EUR_AF=0.0497;SAS_AF=0.0941;AA=G|||;VT=SNP
6	30607500	rs9262131	C	T	100	PASS	AC=1198;AF=0.239217;AN=5008;NS=2504;DP=17184;EAS_AF=0.0933;AMR_AF=0.2507;AFR_AF=0.1634;EUR_AF=0.3549;SAS_AF=0.365;AA=c|||;VT=SNP
6	30608273	rs1079687	A	G	100	PASS	AC=565;AF=0.112819;AN=5008;NS=2504;DP=16064;EAS_AF=0.0843;AMR_AF=0.0735;AFR_AF=0.2231;EUR_AF=0.0417;SAS_AF=0.0941;AA=G|||;VT=SNP;EX_TARGET
6	30609470	rs114028162	G	A	100	PASS	AC=167;AF=0.0333466;AN=5008;NS=2504;DP=17804;EAS_AF=0.0208;AMR_AF=0.0259;AFR_AF=0.0877;EUR_AF=0.0109;SAS_AF=0.001;AA=G|||;VT=SNP
6	30609629	rs3094104	A	G	100	PASS	AC=684;AF=0.136581;AN=5008;NS=2504;DP=16198;EAS_AF=0.122;AMR_AF=0.1023;AFR_AF=0.264;EUR_AF=0.0487;SAS_AF=0.0941;AA=G|||;VT=SNP
6	30609661	rs3132608	T	C	100	PASS	AC=562;AF=0.11222;AN=5008;NS=2504;DP=17197;EAS_AF=0.0843;AMR_AF=0.0735;AFR_AF=0.2231;EUR_AF=0.0417;SAS_AF=0.091;AA=C|||;VT=SNP
6	30609835	rs78802957	T	C	100	PASS	AC=264;AF=0.0527157;AN=5008;NS=2504;DP=20626;EAS_AF=0.0655;AMR_AF=0.0331;AFR_AF=0.0968;EUR_AF=0.0159;SAS_AF=0.0317;AA=C|||;VT=SNP
6	30610042	rs3132595	C	G	100	PASS	AC=567;AF=0.113219;AN=5008;NS=2504;DP=19039;EAS_AF=0.0843;AMR_AF=0.0735;AFR_AF=0.2269;EUR_AF=0.0417;SAS_AF=0.091;AA=G|||;VT=SNP;EX_TARGET
6	30611013	rs117340770	T	C	100	PASS	AC=33;AF=0.00658946;AN=5008;NS=2504;DP=16269;EAS_AF=0.0208;AMR_AF=0.0058;AFR_AF=0.0008;EUR_AF=0.006;SAS_AF=0.001;AA=T|||;VT=SNP
6	30611064	rs117542244	G	A	100	PASS	AC=55;AF=0.0109824;AN=5008;NS=2504;DP=15739;EAS_AF=0.0367;AMR_AF=0.0159;AFR_AF=0.0008;EUR_AF=0.003;SAS_AF=0.0031;AA=G|||;VT=SNP
6	30611178	rs116918452	C	A	100	PASS	AC=56;AF=0.0111821;AN=5008;NS=2504;DP=15327;EAS_AF=0.0377;AMR_AF=0.0159;AFR_AF=0.0008;EUR_AF=0.003;SAS_AF=0.0031;AA=C|||;VT=SNP
6	30611676	rs1140809	C	A	100	PASS	AC=3287;AF=0.65635;AN=5008;NS=2504;DP=21011;EAS_AF=0.5466;AMR_AF=0.4914;AFR_AF=0.823;EUR_AF=0.5109;SAS_AF=0.8108;AA=A|||;VT=SNP
6	30611968	rs2269708	T	C	100	PASS	AC=86;AF=0.0171725;AN=5008;NS=2504;DP=21708;EAS_AF=0.0427;AMR_AF=0.0072;AFR_AF=0.0076;EUR_AF=0.005;SAS_AF=0.0235;AA=T|||;VT=SNP
6	30613182	rs3094101	A	G	100	PASS	AC=1603;AF=0.320088;AN=5008;NS=2504;DP=18493;EAS_AF=0.1111;AMR_AF=0.3386;AFR_AF=0.3563;EUR_AF=0.3917;SAS_AF=0.3998;AA=a|||;VT=SNP
6	30615213	rs115572115	C	T	100	PASS	AC=86;AF=0.0171725;AN=5008;NS=2504;DP=11826;EAS_AF=0.0427;AMR_AF=0.0072;AFR_AF=0.0076;EUR_AF=0.005;SAS_AF=0.0235;AA=C|||;VT=SNP
6	30615603	rs117903822	A	G	100	PASS	AC=86;AF=0.0171725;AN=5008;NS=2504;DP=14581;EAS_AF=0.0427;AMR_AF=0.0072;AFR_AF=0.0076;EUR_AF=0.005;SAS_AF=0.0235;AA=A|||;VT=SNP
6	30616059	rs117379099	G	C	100	PASS	AC=33;AF=0.00658946;AN=5008;NS=2504;DP=18457;EAS_AF=0.0208;AMR_AF=0.0058;AFR_AF=0.0008;EUR_AF=0.006;SAS_AF=0.001;AA=G|||;VT=SNP
6	30616815	rs117649655	G	T	100	PASS	AC=86;AF=0.0171725;AN=5008;NS=2504;DP=15384;EAS_AF=0.0427;AMR_AF=0.0072;AFR_AF=0.0076;EUR_AF=0.005;SAS_AF=0.0235;AA=T|||;VT=SNP
6	30617064	rs9262133	C	T	100	PASS	AC=685;AF=0.136781;AN=5008;NS=2504;DP=16417;EAS_AF=0.254;AMR_AF=0.0735;AFR_AF=0.0371;EUR_AF=0.0805;SAS_AF=0.2536;AA=C|||;VT=SNP
6	30617134	rs147373216	A	G	100	PASS	AC=87;AF=0.0173722;AN=5008;NS=2504;DP=16509;EAS_AF=0.0427;AMR_AF=0.0072;AFR_AF=0.0076;EUR_AF=0.006;SAS_AF=0.0235;AA=A|||;VT=SNP
6	30617783	rs58716460	G	C	100	PASS	AC=130;AF=0.0259585;AN=5008;NS=2504;DP=21594;EAS_AF=0.0377;AMR_AF=0.0288;AFR_AF=0.0469;EUR_AF=0.007;SAS_AF=0.0031;AA=G|||;VT=SNP
6	30618066	rs149501336	G	C	100	PASS	AC=12;AF=0.00239617;AN=5008;NS=2504;DP=18596;EAS_AF=0.0119;AMR_AF=0;AFR_AF=0;EUR_AF=0;SAS_AF=0;AA=G|||;VT=SNP
6	30618300	rs9262134	G	A	100	PASS	AC=763;AF=0.152356;AN=5008;NS=2504;DP=17477;EAS_AF=0.251;AMR_AF=0.0764;AFR_AF=0.0605;EUR_AF=0.0805;SAS_AF=0.3027;AA=G|||;VT=SNP
6	30618668	rs144322948	G	A	100	PASS	AC=57;AF=0.0113818;AN=5008;NS=2504;DP=15323;EAS_AF=0.0377;AMR_AF=0.0159;AFR_AF=0.0008;EUR_AF=0.004;SAS_AF=0.0031;AA=-|||;VT=SNP
6	30618867	rs79679868	T	C	100	PASS	AC=194;AF=0.038738;AN=5008;NS=2504;DP=18151;EAS_AF=0.0595;AMR_AF=0.0029;AFR_AF=0.0658;EUR_AF=0.003;SAS_AF=0.0429;AA=T|||;VT=SNP;EX_TARGET
6	30619884	rs6899862	G	C	100	PASS	AC=415;AF=0.0828674;AN=5008;NS=2504;DP=18146;EAS_AF=0.0268;AMR_AF=0.0663;AFR_AF=0.233;EUR_AF=0.0229;SAS_AF=0.0112;AA=G|||;VT=SNP
6	30619988	rs9262136	C	A	100	PASS	AC=536;AF=0.107029;AN=5008;NS=2504;DP=15104;EAS_AF=0.0486;AMR_AF=0.1513;AFR_AF=0.0083;EUR_AF=0.1799;SAS_AF=0.1943;AA=C|||;VT=SNP
6	30620155	rs115584387	A	G	100	PASS	AC=86;AF=0.0171725;AN=5008;NS=2504;DP=20300;EAS_AF=0.0427;AMR_AF=0.0072;AFR_AF=0.0076;EUR_AF=0.005;SAS_AF=0.0235;AA=G|||;VT=SNP
6	30620528	rs41273001	G	A	100	PASS	AC=86;AF=0.0171725;AN=5008;NS=2504;DP=20808;EAS_AF=0.0427;AMR_AF=0.0072;AFR_AF=0.0076;EUR_AF=0.005;SAS_AF=0.0235;AA=G|||;VT=SNP
6	30622761	rs115411232	A	C	100	PASS	AC=86;AF=0.0171725;AN=5008;NS=2504;DP=22806;EAS_AF=0.0427;AMR_AF=0.0072;AFR_AF=0.0076;EUR_AF=0.005;SAS_AF=0.0235;AA=A|||;VT=SNP
6	30622934	rs118112419	G	A	100	PASS	AC=54;AF=0.0107827;AN=5008;NS=2504;DP=19846;EAS_AF=0.0218;AMR_AF=0.0058;AFR_AF=0;EUR_AF=0.005;SAS_AF=0.0235;AA=G|||;VT=SNP;EX_TARGET
6	30624155	rs529638034	T	C	100	PASS	AC=979;AF=0.195487;AN=5008;NS=2504;DP=18413;EAS_AF=0.1885;AMR_AF=0.1225;AFR_AF=0.3638;EUR_AF=0.0616;SAS_AF=0.1646;AA=C|||;VT=SNP;EX_TARGET
6	30625155	rs571775846	G	C	100	PASS	AC=979;AF=0.195487;AN=5008;NS=2504;DP=16145;EAS_AF=0.1885;AMR_AF=0.1225;AFR_AF=0.3638;EUR_AF=0.0616;SAS_AF=0.1646;AA=C|||;VT=SNP
6	30625389	rs75967608	C	T	100	PASS	AC=317;AF=0.0632987;AN=5008;NS=2504;DP=19683;EAS_AF=0.0635;AMR_AF=0.0504;AFR_AF=0.1331;EUR_AF=0.0179;SAS_AF=0.0245;AA=C|||;VT=SNP
6	30626698	rs3094099	T	C	100	PASS	AC=943;AF=0.188299;AN=5008;NS=2504;DP=17853;EAS_AF=0.1885;AMR_AF=0.1225;AFR_AF=0.3389;EUR_AF=0.0586;SAS_AF=0.1646;AA=C|||;VT=SNP
6	30626884	rs80117346	G	A	100	PASS	AC=322;AF=0.0642971;AN=5008;NS=2504;DP=20030;EAS_AF=0.0645;AMR_AF=0.0504;AFR_AF=0.1362;EUR_AF=0.0179;SAS_AF=0.0245;AA=G|||;VT=SNP
6	30627216	rs1076829	T	C	100	PASS	AC=1186;AF=0.236821;AN=5008;NS=2504;DP=19899;EAS_AF=0.0873;AMR_AF=0.2493;AFR_AF=0.1641;EUR_AF=0.3509;SAS_AF=0.363;AA=T|||;VT=SNP;EX_TARGET
6	30627325	rs188172318	A	G	100	PASS	AC=26;AF=0.00519169;AN=5008;NS=2504;DP=18744;EAS_AF=0.0258;AMR_AF=0;AFR_AF=0;EUR_AF=0;SAS_AF=0;AA=A|||;VT=SNP;EX_TARGET
6	30628244	rs16867852	T	C	100	PASS	AC=319;AF=0.0636981;AN=5008;NS=2504;DP=20095;EAS_AF=0.0635;AMR_AF=0.0476;AFR_AF=0.1362;EUR_AF=0.0179;SAS_AF=0.0245;AA=C|||;VT=SNP
6	30628252	rs1076828	G	A	100	PASS	AC=1185;AF=0.236621;AN=5008;NS=2504;DP=20239;EAS_AF=0.0863;AMR_AF=0.2493;AFR_AF=0.1641;EUR_AF=0.3509;SAS_AF=0.363;AA=G|||;VT=SNP
6	30628506	rs554627028	A	C	100	PASS	AC=245;AF=0.0489217;AN=5008;NS=2504;DP=13561;EAS_AF=0.0238;AMR_AF=0.0432;AFR_AF=0.1286;EUR_AF=0.0129;SAS_AF=0.0082;AA=A|||;VT=SNP
6	30629152	rs541258350	T	G	100	PASS	AC=943;AF=0.188299;AN=5008;NS=2504;DP=16209;EAS_AF=0.1885;AMR_AF=0.1225;AFR_AF=0.3389;EUR_AF=0.0586;SAS_AF=0.1646;AA=G|||;VT=SNP
6	30629165	rs57302671	G	A	100	PASS	AC=84;AF=0.0167732;AN=5008;NS=2504;DP=16382;EAS_AF=0.0427;AMR_AF=0.0043;AFR_AF=0.0076;EUR_AF=0.005;SAS_AF=0.0235;AA=G|||;VT=SNP
6	30629648	rs1109146	C	T	100	PASS	AC=322;AF=0.0642971;AN=5008;NS=2504;DP=19845;EAS_AF=0.0635;AMR_AF=0.0504;AFR_AF=0.1369;EUR_AF=0.0179;SAS_AF=0.0245;AA=T|||;VT=SNP
6	30630553	rs575993979	G	C	100	PASS	AC=16;AF=0.00319489;AN=5008;NS=2504;DP=18660;EAS_AF=0.0159;AMR_AF=0;AFR_AF=0;EUR_AF=0;SAS_AF=0;AA=G|||;VT=SNP
6	30631063	rs4713346	G	A	100	PASS	AC=97;AF=0.019369;AN=5008;NS=2504;DP=16109;EAS_AF=0.0437;AMR_AF=0.0202;AFR_AF=0.0008;EUR_AF=0.008;SAS_AF=0.0307;AA=G|||;VT=SNP
6	30631164	rs9262139	G	A	100	PASS	AC=984;AF=0.196486;AN=5008;NS=2504;DP=17864;EAS_AF=0.2738;AMR_AF=0.0994;AFR_AF=0.18;EUR_AF=0.0954;SAS_AF=0.3119;AA=G|||;VT=SNP
6	30633228	rs114723905	G	A	100	PASS	AC=86;AF=0.0171725;AN=5008;NS=2504;DP=17424;EAS_AF=0.0427;AMR_AF=0.0072;AFR_AF=0.0076;EUR_AF=0.005;SAS_AF=0.0235;AA=G|||;VT=SNP;EX_TARGET
6	30633875	rs3094097	A	G	100	PASS	AC=1026;AF=0.204872;AN=5008;NS=2504;DP=20002;EAS_AF=0.1885;AMR_AF=0.1297;AFR_AF=0.3956;EUR_AF=0.0616;SAS_AF=0.1646;AA=A|||;VT=SNP
6	30634005	rs117626418	G	A	100	PASS	AC=44;AF=0.00878594;AN=5008;NS=2504;DP=20080;EAS_AF=0.0149;AMR_AF=0.0058;AFR_AF=0.0015;EUR_AF=0.0149;SAS_AF=0.0082;AA=G|||;VT=SNP
6	30634500	rs557132578	A	G	100	PASS	AC=1025;AF=0.204673;AN=5008;NS=2504;DP=18429;EAS_AF=0.1885;AMR_AF=0.1297;AFR_AF=0.3949;EUR_AF=0.0616;SAS_AF=0.1646;AA=a|||;VT=SNP
6	30635593	rs566158921	T	C	100	PASS	AC=324;AF=0.0646965;AN=5008;NS=2504;DP=19606;EAS_AF=0.0635;AMR_AF=0.0504;AFR_AF=0.1384;EUR_AF=0.0179;SAS_AF=0.0245;AA=C|||;VT=SNP
6	30636197	rs529120845	G	C	100	PASS	AC=321;AF=0.0640974;AN=5008;NS=2504;DP=18007;EAS_AF=0.0635;AMR_AF=0.0504;AFR_AF=0.1362;EUR_AF=0.0179;SAS_AF=0.0245;AA=G|||;VT=SNP
6	30636377	rs552167628	G	A	100	PASS	AC=171;AF=0.0341454;AN=5008;NS=2504;DP=16263;EAS_AF=0.0437;AMR_AF=0.0331;AFR_AF=0.0469;EUR_AF=0.0119;SAS_AF=0.0307;AA=G|||;VT=SNP
6	30636918	rs568989965	C	G	100	PASS	AC=576;AF=0.115016;AN=5008;NS=2504;DP=15850;EAS_AF=0.0853;AMR_AF=0.0865;AFR_AF=0.2247;EUR_AF=0.0437;SAS_AF=0.091;AA=G|||;VT=SNP
6	30636972	rs140311839	G	A	100	PASS	AC=86;AF=0.0171725;AN=5008;NS=2504;DP=15394;EAS_AF=0.0427;AMR_AF=0.0072;AFR_AF=0.0076;EUR_AF=0.005;SAS_AF=0.0235;AA=G|||;VT=SNP
6	30637193	rs146494978	G	C	100	PASS	AC=194;AF=0.038738;AN=5008;NS=2504;DP=14880;EAS_AF=0.0595;AMR_AF=0.0029;AFR_AF=0.0666;EUR_AF=0.003;SAS_AF=0.0419;AA=G|||;VT=SNP
6	30637666	rs17189246	A	G	100	PASS	AC=87;AF=0.0173722;AN=5008;NS=2504;DP=16472;EAS_AF=0.0427;AMR_AF=0.0072;AFR_AF=0.0083;EUR_AF=0.005;SAS_AF=0.0235;AA=A|||;VT=SNP
6	30637998	rs2285321	A	G	100	PASS	AC=321;AF=0.0640974;AN=5008;NS=2504;DP=19987;EAS_AF=0.0635;AMR_AF=0.0504;AFR_AF=0.1362;EUR_AF=0.0179;SAS_AF=0.0245;AA=G|||;VT=SNP
6	30638338	rs75423947	G	A	100	PASS	AC=195;AF=0.0389377;AN=5008;NS=2504;DP=21088;EAS_AF=0.0595;AMR_AF=0.0029;AFR_AF=0.0673;EUR_AF=0.003;SAS_AF=0.0419;AA=A|||;VT=SNP
6	30639157	rs9295901	G	C	100	PASS	AC=474;AF=0.0946486;AN=5008;NS=2504;DP=16793;EAS_AF=0.0645;AMR_AF=0.0692;AFR_AF=0.2398;EUR_AF=0.0199;SAS_AF=0.0245;AA=G|||;VT=SNP
6	30639369	rs9295902	A	G	100	PASS	AC=323;AF=0.0644968;AN=5008;NS=2504;DP=17083;EAS_AF=0.0635;AMR_AF=0.0504;AFR_AF=0.1369;EUR_AF=0.0189;SAS_AF=0.0245;AA=G|||;VT=SNP
6	30639896	rs116195539	C	A	100	PASS	AC=195;AF=0.0389377;AN=5008;NS=2504;DP=13745;EAS_AF=0.0595;AMR_AF=0.0029;AFR_AF=0.0673;EUR_AF=0.003;SAS_AF=0.0419;AA=C|||;VT=SNP
6	30640324	rs6937357	T	C	100	PASS	AC=322;AF=0.0642971;AN=5008;NS=2504;DP=17747;EAS_AF=0.0635;AMR_AF=0.0504;AFR_AF=0.1362;EUR_AF=0.0189;SAS_AF=0.0245;AA=T|||;VT=SNP
6	30640686	rs2285320	G	C	100	PASS	AC=29;AF=0.00579073;AN=5008;NS=2504;DP=14799;EAS_AF=0.0278;AMR_AF=0;AFR_AF=0;EUR_AF=0.001;SAS_AF=0;AA=G|||;VT=SNP
6	30640875	rs566456302	G	A	100	PASS	AC=157;AF=0.0313498;AN=5008;NS=2504;DP=17335;EAS_AF=0.0149;AMR_AF=0.0173;AFR_AF=0.0802;EUR_AF=0.0159;SAS_AF=0.0082;AA=G|||;VT=SNP
6	30641152	rs9468803	A	C	100	PASS	AC=322;AF=0.0642971;AN=5008;NS=2504;DP=17122;EAS_AF=0.0635;AMR_AF=0.0504;AFR_AF=0.1362;EUR_AF=0.0189;SAS_AF=0.0245;AA=C|||;VT=SNP
6	30641276	rs556078713	T	C	100	PASS	AC=322;AF=0.0642971;AN=5008;NS=2504;DP=15343;EAS_AF=0.0635;AMR_AF=0.0504;AFR_AF=0.1362;EUR_AF=0.0189;SAS_AF=0.0245;AA=C|||;VT=SNP
6	30641292	rs57999057	C	T	100	PASS	AC=177;AF=0.0353435;AN=5008;NS=2504;DP=15123;EAS_AF=0.0427;AMR_AF=0.0418;AFR_AF=0.0477;EUR_AF=0.0119;SAS_AF=0.0307;AA=C|||;VT=SNP
6	30641321	rs9295904	C	T	100	PASS	AC=322;AF=0.0642971;AN=5008;NS=2504;DP=15824;EAS_AF=0.0635;AMR_AF=0.0504;AFR_AF=0.1362;EUR_AF=0.0189;SAS_AF=0.0245;AA=C|||;VT=SNP
6	30641358	rs151195028	G	C	100	PASS	AC=127;AF=0.0253594;AN=5008;NS=2504;DP=16409;EAS_AF=0.126;AMR_AF=0;AFR_AF=0;EUR_AF=0;SAS_AF=0;AA=G|||;VT=SNP
6	30641457	rs540749404	G	T	100	PASS	AC=322;AF=0.0642971;AN=5008;NS=2504;DP=17129;EAS_AF=0.0635;AMR_AF=0.0504;AFR_AF=0.1362;EUR_AF=0.0189;SAS_AF=0.0245;AA=T|||;VT=SNP
6	30641786	rs78662734	C	G	100	PASS	AC=321;AF=0.0640974;AN=5008;NS=2504;DP=15507;EAS_AF=0.0635;AMR_AF=0.0504;AFR_AF=0.1354;EUR_AF=0.0189;SAS_AF=0.0245;AA=C|||;VT=SNP
6	30641826	rs77452126	A	G	100	PASS	AC=321;AF=0.0640974;AN=5008;NS=2504;DP=16622;EAS_AF=0.0635;AMR_AF=0.0504;AFR_AF=0.1354;EUR_AF=0.0189;SAS_AF=0.0245;AA=G|||;VT=SNP
6	30641840	rs75837209	A	C	100	PASS	AC=321;AF=0.0640974;AN=5008;NS=2504;DP=16839;EAS_AF=0.0635;AMR_AF=0.0504;AFR_AF=0.1354;EUR_AF=0.0189;SAS_AF=0.0245;AA=A|||;VT=SNP
6	30642191	rs549094528	C	T	100	PASS	AC=325;AF=0.0648962;AN=5008;NS=2504;DP=14335;EAS_AF=0.0635;AMR_AF=0.0548;AFR_AF=0.1362;EUR_AF=0.0189;SAS_AF=0.0245;AA=C|||;VT=SNP
6	30642264	rs79235637	G	A	100	PASS	AC=322;AF=0.0642971;AN=5008;NS=2504;DP=13630;EAS_AF=0.0635;AMR_AF=0.0504;AFR_AF=0.1362;EUR_AF=0.0189;SAS_AF=0.0245;AA=A|||;VT=SNP
6	30642537	rs139095921	A	G	100	PASS	AC=321;AF=0.0640974;AN=5008;NS=2504;DP=13839;EAS_AF=0.0635;AMR_AF=0.0504;AFR_AF=0.1362;EUR_AF=0.0189;SAS_AF=0.0235;AA=G|||;VT=SNP
6	30642545	rs149404216	G	T	100	PASS	AC=321;AF=0.0640974;AN=5008;NS=2504;DP=14229;EAS_AF=0.0635;AMR_AF=0.0504;AFR_AF=0.1362;EUR_AF=0.0189;SAS_AF=0.0235;AA=G|||;VT=SNP
6	30642610	rs58876293	T	C	100	PASS	AC=321;AF=0.0640974;AN=5008;NS=2504;DP=17116;EAS_AF=0.0635;AMR_AF=0.0504;AFR_AF=0.1362;EUR_AF=0.0189;SAS_AF=0.0235;AA=C|||;VT=SNP
6	30642611	rs59378621	G	A	100	PASS	AC=321;AF=0.0640974;AN=5008;NS=2504;DP=17059;EAS_AF=0.0635;AMR_AF=0.0504;AFR_AF=0.1362;EUR_AF=0.0189;SAS_AF=0.0235;AA=g|||;VT=SNP
6	30642717	rs61486053	A	C	100	PASS	AC=322;AF=0.0642971;AN=5008;NS=2504;DP=19122;EAS_AF=0.0635;AMR_AF=0.0504;AFR_AF=0.1362;EUR_AF=0.0189;SAS_AF=0.0245;AA=C|||;VT=SNP
6	30642863	rs16897781	G	C	100	PASS	AC=322;AF=0.0642971;AN=5008;NS=2504;DP=19913;EAS_AF=0.0635;AMR_AF=0.0504;AFR_AF=0.1362;EUR_AF=0.0189;SAS_AF=0.0245;AA=G|||;VT=SNP
6	30642911	rs60080450	G	T	100	PASS	AC=288;AF=0.057508;AN=5008;NS=2504;DP=19124;EAS_AF=0.0595;AMR_AF=0.0288;AFR_AF=0.1097;EUR_AF=0.0209;SAS_AF=0.0429;AA=G|||;VT=SNP
6	30642978	rs75497283	C	T	100	PASS	AC=289;AF=0.0577077;AN=5008;NS=2504;DP=19453;EAS_AF=0.0595;AMR_AF=0.0288;AFR_AF=0.1104;EUR_AF=0.0209;SAS_AF=0.0429;AA=C|||;VT=SNP
6	30643072	rs9461620	G	A	100	PASS	AC=322;AF=0.0642971;AN=5008;NS=2504;DP=17033;EAS_AF=0.0635;AMR_AF=0.0504;AFR_AF=0.1362;EUR_AF=0.0189;SAS_AF=0.0245;AA=G|||;VT=SNP
6	30643178	rs183265395	T	A	100	PASS	AC=321;AF=0.0640974;AN=5008;NS=2504;DP=16444;EAS_AF=0.0635;AMR_AF=0.0504;AFR_AF=0.1362;EUR_AF=0.0189;SAS_AF=0.0235;AA=A|||;VT=SNP
6	30643181	rs548175731	T	A	100	PASS	AC=321;AF=0.0640974;AN=5008;NS=2504;DP=16545;EAS_AF=0.0635;AMR_AF=0.0504;AFR_AF=0.1362;EUR_AF=0.0189;SAS_AF=0.0235;AA=A|||;VT=SNP
6	30643452	rs531996625	T	C	100	PASS	AC=322;AF=0.0642971;AN=5008;NS=2504;DP=15453;EAS_AF=0.0635;AMR_AF=0.0504;AFR_AF=0.1362;EUR_AF=0.0189;SAS_AF=0.0245;AA=C|||;VT=SNP
6	30643519	rs9461622	A	G	100	PASS	AC=322;AF=0.0642971;AN=5008;NS=2504;DP=15701;EAS_AF=0.0635;AMR_AF=0.0504;AFR_AF=0.1362;EUR_AF=0.0189;SAS_AF=0.0245;AA=G|||;VT=SNP
6	30643709	rs9468805	G	A	100	PASS	AC=322;AF=0.0642971;AN=5008;NS=2504;DP=18648;EAS_AF=0.0635;AMR_AF=0.0504;AFR_AF=0.1362;EUR_AF=0.0189;SAS_AF=0.0245;AA=A|||;VT=SNP
6	30643767	rs28360604	C	G	100	PASS	AC=515;AF=0.102835;AN=5008;NS=2504;DP=19472;EAS_AF=0.1429;AMR_AF=0.1369;AFR_AF=0.0068;EUR_AF=0.1938;SAS_AF=0.0736;AA=C|||;VT=SNP
6	30644359	rs16897791	G	T	100	PASS	AC=322;AF=0.0642971;AN=5008;NS=2504;DP=18446;EAS_AF=0.0635;AMR_AF=0.0504;AFR_AF=0.1362;EUR_AF=0.0189;SAS_AF=0.0245;AA=T|||;VT=SNP
6	30644524	rs2269707	A	G	100	PASS	AC=321;AF=0.0640974;AN=5008;NS=2504;DP=18473;EAS_AF=0.0635;AMR_AF=0.0504;AFR_AF=0.1362;EUR_AF=0.0189;SAS_AF=0.0235;AA=A|||;VT=SNP
6	30645546	rs564821913	T	C	100	PASS	AC=582;AF=0.116214;AN=5008;NS=2504;DP=15768;EAS_AF=0.0813;AMR_AF=0.0937;AFR_AF=0.2262;EUR_AF=0.0527;SAS_AF=0.0849;AA=C|||;VT=SNP
6	30645986	rs76488288	C	G	100	PASS	AC=76;AF=0.0151757;AN=5008;NS=2504;DP=15402;EAS_AF=0.0437;AMR_AF=0;AFR_AF=0.0015;EUR_AF=0.001;SAS_AF=0.0297;AA=C|||;VT=SNP
6	30646137	rs548430080	C	T	100	PASS	AC=322;AF=0.0642971;AN=5008;NS=2504;DP=15153;EAS_AF=0.0645;AMR_AF=0.0504;AFR_AF=0.1362;EUR_AF=0.0189;SAS_AF=0.0235;AA=C|||;VT=SNP
6	30646724	rs73422011	T	C	100	PASS	AC=188;AF=0.0375399;AN=5008;NS=2504;DP=17143;EAS_AF=0.0446;AMR_AF=0.0187;AFR_AF=0.0681;EUR_AF=0.0139;SAS_AF=0.0266;AA=T|||;VT=SNP
6	30646861	rs115481610	G	A	100	PASS	AC=82;AF=0.0163738;AN=5008;NS=2504;DP=14068;EAS_AF=0.0437;AMR_AF=0.0072;AFR_AF=0.0038;EUR_AF=0.006;SAS_AF=0.0225;AA=A|||;VT=SNP
6	30647205	rs181411232	G	C	100	PASS	AC=48;AF=0.00958466;AN=5008;NS=2504;DP=8037;EAS_AF=0.0476;AMR_AF=0;AFR_AF=0;EUR_AF=0;SAS_AF=0;AA=G|||;VT=SNP
6	30647209	rs117288608	G	A	100	PASS	AC=82;AF=0.0163738;AN=5008;NS=2504;DP=7860;EAS_AF=0.0437;AMR_AF=0.0072;AFR_AF=0.0038;EUR_AF=0.006;SAS_AF=0.0225;AA=G|||;VT=SNP
6	30647398	rs117003728	C	T	100	PASS	AC=82;AF=0.0163738;AN=5008;NS=2504;DP=12896;EAS_AF=0.0437;AMR_AF=0.0072;AFR_AF=0.0038;EUR_AF=0.006;SAS_AF=0.0225;AA=C|||;VT=SNP
6	30647784	rs73422013	A	G	100	PASS	AC=188;AF=0.0375399;AN=5008;NS=2504;DP=18712;EAS_AF=0.0446;AMR_AF=0.0187;AFR_AF=0.0681;EUR_AF=0.0139;SAS_AF=0.0266;AA=G|||;VT=SNP
6	30648629	rs563562887	G	A	100	PASS	AC=423;AF=0.0844649;AN=5008;NS=2504;DP=16187;EAS_AF=0.0655;AMR_AF=0.062;AFR_AF=0.1967;EUR_AF=0.0268;SAS_AF=0.0276;AA=G|||;VT=SNP
6	30648735	rs9468807	A	G	100	PASS	AC=423;AF=0.0844649;AN=5008;NS=2504;DP=15575;EAS_AF=0.0655;AMR_AF=0.062;AFR_AF=0.1967;EUR_AF=0.0268;SAS_AF=0.0276;AA=G|||;VT=SNP
6	30648819	rs538722357	G	A	100	PASS	AC=423;AF=0.0844649;AN=5008;NS=2504;DP=13005;EAS_AF=0.0655;AMR_AF=0.062;AFR_AF=0.1967;EUR_AF=0.0268;SAS_AF=0.0276;AA=G|||;VT=SNP
6	30649134	rs536237212	C	T	100	PASS	AC=423;AF=0.0844649;AN=5008;NS=2504;DP=18120;EAS_AF=0.0655;AMR_AF=0.062;AFR_AF=0.1967;EUR_AF=0.0268;SAS_AF=0.0276;AA=C|||;VT=SNP
6	30649540	rs558852904	A	G	100	PASS	AC=423;AF=0.0844649;AN=5008;NS=2504;DP=17928;EAS_AF=0.0655;AMR_AF=0.062;AFR_AF=0.1967;EUR_AF=0.0268;SAS_AF=0.0276;AA=A|||;VT=SNP
6	30649663	rs74668179	C	A	100	PASS	AC=27;AF=0.00539137;AN=5008;NS=2504;DP=15725;EAS_AF=0.0258;AMR_AF=0;AFR_AF=0;EUR_AF=0;SAS_AF=0.001;AA=C|||;VT=SNP
6	30649774	rs79166578	G	A	100	PASS	AC=327;AF=0.0652955;AN=5008;NS=2504;DP=16610;EAS_AF=0.0595;AMR_AF=0.0303;AFR_AF=0.1377;EUR_AF=0.0219;SAS_AF=0.0429;AA=G|||;VT=SNP
6	30649912	rs2239888	T	C	100	PASS	AC=303;AF=0.0605032;AN=5008;NS=2504;DP=18289;EAS_AF=0.1786;AMR_AF=0.1614;AFR_AF=0.0015;EUR_AF=0;SAS_AF=0.0092;AA=T|||;VT=SNP
6	30649931	rs2239887	C	G	100	PASS	AC=82;AF=0.0163738;AN=5008;NS=2504;DP=17845;EAS_AF=0.0437;AMR_AF=0.0072;AFR_AF=0.0038;EUR_AF=0.006;SAS_AF=0.0225;AA=C|||;VT=SNP
6	30650318	rs2394392	T	G	100	PASS	AC=591;AF=0.118011;AN=5008;NS=2504;DP=16779;EAS_AF=0.0833;AMR_AF=0.0951;AFR_AF=0.2231;EUR_AF=0.0586;SAS_AF=0.089;AA=G|||;VT=SNP
6	30650456	rs117116128	A	G	100	PASS	AC=33;AF=0.00658946;AN=5008;NS=2504;DP=14415;EAS_AF=0.0208;AMR_AF=0.0058;AFR_AF=0.0008;EUR_AF=0.006;SAS_AF=0.001;AA=A|||;VT=SNP
6	30650758	rs143719639	T	G	100	PASS	AC=18;AF=0.00359425;AN=5008;NS=2504;DP=19273;EAS_AF=0.0179;AMR_AF=0;AFR_AF=0;EUR_AF=0;SAS_AF=0;AA=T|||;VT=SNP
6	30650860	rs117580792	G	T	100	PASS	AC=82;AF=0.0163738;AN=5008;NS=2504;DP=19173;EAS_AF=0.0437;AMR_AF=0.0072;AFR_AF=0.0038;EUR_AF=0.006;SAS_AF=0.0225;AA=G|||;VT=SNP
6	30652872	rs2269706	G	A	100	PASS	AC=768;AF=0.153355;AN=5008;NS=2504;DP=15807;EAS_AF=0.256;AMR_AF=0.0778;AFR_AF=0.0658;EUR_AF=0.0765;SAS_AF=0.2986;AA=G|||;VT=SNP;EX_TARGET
6	30654390	rs528321940	G	A	100	PASS	AC=316;AF=0.063099;AN=5008;NS=2504;DP=10521;EAS_AF=0.0645;AMR_AF=0.0504;AFR_AF=0.1316;EUR_AF=0.0189;SAS_AF=0.0235;AA=G|||;VT=SNP
6	30654531	rs540377339	G	C	100	PASS	AC=3834;AF=0.765575;AN=5008;NS=2504;DP=5636;EAS_AF=0.6925;AMR_AF=0.6499;AFR_AF=0.8169;EUR_AF=0.7177;SAS_AF=0.9029;AA=C|||;VT=SNP
6	30655538	rs548200978	T	A	100	PASS	AC=234;AF=0.0467252;AN=5008;NS=2504;DP=14654;EAS_AF=0.0208;AMR_AF=0.0432;AFR_AF=0.1278;EUR_AF=0.0129;SAS_AF=0.001;AA=A|||;VT=SNP
6	30656366	rs144542012	C	A	100	PASS	AC=28;AF=0.00559105;AN=5008;NS=2504;DP=20084;EAS_AF=0.0278;AMR_AF=0;AFR_AF=0;EUR_AF=0;SAS_AF=0;AA=C|||;VT=SNP
6	30656509	rs61572689	G	A	100	PASS	AC=58;AF=0.0115815;AN=5008;NS=2504;DP=17264;EAS_AF=0.0357;AMR_AF=0.0245;AFR_AF=0.0008;EUR_AF=0.003;SAS_AF=0.001;AA=G|||;VT=SNP;EX_TARGET
6	30656847	rs2269705	T	C	100	PASS	AC=626;AF=0.125;AN=5008;NS=2504;DP=17736;EAS_AF=0.0635;AMR_AF=0.1182;AFR_AF=0.2315;EUR_AF=0.0696;SAS_AF=0.1063;AA=C|||;VT=SNP
6	30656953	rs547173208	G	A	100	PASS	AC=82;AF=0.0163738;AN=5008;NS=2504;DP=18931;EAS_AF=0.0427;AMR_AF=0.0072;AFR_AF=0.0045;EUR_AF=0.006;SAS_AF=0.0225;AA=A|||;VT=SNP
6	30657043	rs60120766	G	A	100	PASS	AC=491;AF=0.0980431;AN=5008;NS=2504;DP=20404;EAS_AF=0.0417;AMR_AF=0.0706;AFR_AF=0.2186;EUR_AF=0.0378;SAS_AF=0.0746;AA=G|||;VT=SNP;EX_TARGET
6	30657734	rs140648860	C	G	100	PASS	AC=149;AF=0.0297524;AN=5008;NS=2504;DP=21283;EAS_AF=0.0208;AMR_AF=0.0159;AFR_AF=0.025;EUR_AF=0.0169;SAS_AF=0.0685;AA=C|||;VT=SNP
6	30658239	rs1075496	C	A	100	PASS	AC=2269;AF=0.453075;AN=5008;NS=2504;DP=19156;EAS_AF=0.2639;AMR_AF=0.3934;AFR_AF=0.6014;EUR_AF=0.4294;SAS_AF=0.5143;AA=A|||;VT=SNP
6	30658385	rs2269703	C	T	100	PASS	AC=232;AF=0.0463259;AN=5008;NS=2504;DP=14622;EAS_AF=0.0645;AMR_AF=0.0231;AFR_AF=0.0295;EUR_AF=0.0229;SAS_AF=0.091;AA=T|||;VT=SNP
6	30659128	rs116473430	A	G	100	PASS	AC=232;AF=0.0463259;AN=5008;NS=2504;DP=19015;EAS_AF=0.0645;AMR_AF=0.0231;AFR_AF=0.0295;EUR_AF=0.0229;SAS_AF=0.091;AA=G|||;VT=SNP
6	30659472	rs116183523	T	A	100	PASS	AC=232;AF=0.0463259;AN=5008;NS=2504;DP=17914;EAS_AF=0.0645;AMR_AF=0.0231;AFR_AF=0.0295;EUR_AF=0.0229;SAS_AF=0.091;AA=A|||;VT=SNP
6	30659497	rs117501928	C	T	100	PASS	AC=83;AF=0.0165735;AN=5008;NS=2504;DP=18598;EAS_AF=0.0437;AMR_AF=0.0072;AFR_AF=0.0045;EUR_AF=0.006;SAS_AF=0.0225;AA=C|||;VT=SNP
6	30659502	rs78054823	C	T	100	PASS	AC=326;AF=0.0650958;AN=5008;NS=2504;DP=18672;EAS_AF=0.0595;AMR_AF=0.0303;AFR_AF=0.1369;EUR_AF=0.0219;SAS_AF=0.0429;AA=C|||;VT=SNP
6	30660298	rs575654987	A	G	100	PASS	AC=399;AF=0.0796725;AN=5008;NS=2504;DP=15638;EAS_AF=0.0883;AMR_AF=0.0634;AFR_AF=0.0068;EUR_AF=0.1869;SAS_AF=0.0706;AA=A|||;VT=SNP
6	30661007	rs551154295	T	C	100	PASS	AC=263;AF=0.052516;AN=5008;NS=2504;DP=16216;EAS_AF=0.0645;AMR_AF=0.0375;AFR_AF=0.0356;EUR_AF=0.0358;SAS_AF=0.091;AA=t|||;VT=SNP
6	30661053	rs533016332	G	A	100	PASS	AC=83;AF=0.0165735;AN=5008;NS=2504;DP=15816;EAS_AF=0.0437;AMR_AF=0.0072;AFR_AF=0.0045;EUR_AF=0.006;SAS_AF=0.0225;AA=G|||;VT=SNP
6	30661063	rs566494970	C	T	100	PASS	AC=232;AF=0.0463259;AN=5008;NS=2504;DP=15400;EAS_AF=0.0635;AMR_AF=0.0231;AFR_AF=0.0295;EUR_AF=0.0229;SAS_AF=0.092;AA=C|||;VT=SNP
6	30661266	rs143716986	T	C	100	PASS	AC=233;AF=0.0465256;AN=5008;NS=2504;DP=14521;EAS_AF=0.0645;AMR_AF=0.0245;AFR_AF=0.0295;EUR_AF=0.0229;SAS_AF=0.091;AA=C|||;VT=SNP
6	30662267	rs149228616	T	C	100	PASS	AC=83;AF=0.0165735;AN=5008;NS=2504;DP=14844;EAS_AF=0.0437;AMR_AF=0.0072;AFR_AF=0.0045;EUR_AF=0.006;SAS_AF=0.0225;AA=T|||;VT=SNP
6	30662687	rs143385056	G	A	100	PASS	AC=83;AF=0.0165735;AN=5008;NS=2504;DP=16669;EAS_AF=0.0437;AMR_AF=0.0072;AFR_AF=0.0045;EUR_AF=0.006;SAS_AF=0.0225;AA=G|||;VT=SNP
6	30663568	rs11752408	T	G	100	PASS	AC=1177;AF=0.235024;AN=5008;NS=2504;DP=12792;EAS_AF=0.3462;AMR_AF=0.1816;AFR_AF=0.2141;EUR_AF=0.1004;SAS_AF=0.3252;AA=t|||;VT=SNP
6	30663720	rs138027300	C	T	100	PASS	AC=232;AF=0.0463259;AN=5008;NS=2504;DP=13678;EAS_AF=0.0635;AMR_AF=0.0245;AFR_AF=0.0295;EUR_AF=0.0229;SAS_AF=0.091;AA=C|||;VT=SNP
6	30663734	rs149544264	G	A	100	PASS	AC=158;AF=0.0315495;AN=5008;NS=2504;DP=13681;EAS_AF=0.0149;AMR_AF=0.0173;AFR_AF=0.0809;EUR_AF=0.0159;SAS_AF=0.0082;AA=G|||;VT=SNP
6	30663850	rs193191413	G	A	100	PASS	AC=64;AF=0.0127796;AN=5008;NS=2504;DP=13510;EAS_AF=0.0089;AMR_AF=0.062;AFR_AF=0.0023;EUR_AF=0.001;SAS_AF=0.0082;AA=G|||;VT=SNP
6	30663890	rs113792725	C	T	100	PASS	AC=662;AF=0.132188;AN=5008;NS=2504;DP=13154;EAS_AF=0.3016;AMR_AF=0.121;AFR_AF=0.0197;EUR_AF=0.0437;SAS_AF=0.2086;AA=C|||;VT=SNP
6	30663965	rs140032291	C	T	100	PASS	AC=232;AF=0.0463259;AN=5008;NS=2504;DP=16974;EAS_AF=0.0645;AMR_AF=0.0231;AFR_AF=0.0295;EUR_AF=0.0229;SAS_AF=0.091;AA=C|||;VT=SNP
6	30664107	rs143544514	G	A	100	PASS	AC=83;AF=0.0165735;AN=5008;NS=2504;DP=18573;EAS_AF=0.0437;AMR_AF=0.0072;AFR_AF=0.0045;EUR_AF=0.006;SAS_AF=0.0225;AA=G|||;VT=SNP
6	30664419	rs56212767	C	T	100	PASS	AC=170;AF=0.0339457;AN=5008;NS=2504;DP=18998;EAS_AF=0.0149;AMR_AF=0.0173;AFR_AF=0.09;EUR_AF=0.0159;SAS_AF=0.0082;AA=C|||;VT=SNP
6	30664551	rs115341100	C	T	100	PASS	AC=149;AF=0.0297524;AN=5008;NS=2504;DP=21395;EAS_AF=0.0208;AMR_AF=0.0159;AFR_AF=0.025;EUR_AF=0.0169;SAS_AF=0.0685;AA=C|||;VT=SNP
6	30664614	rs116961645	C	T	100	PASS	AC=231;AF=0.0461262;AN=5008;NS=2504;DP=20665;EAS_AF=0.0635;AMR_AF=0.0231;AFR_AF=0.0295;EUR_AF=0.0229;SAS_AF=0.091;AA=C|||;VT=SNP
6	30664989	rs7773711	A	T	100	PASS	AC=234;AF=0.0467252;AN=5008;NS=2504;DP=20243;EAS_AF=0.0208;AMR_AF=0.0432;AFR_AF=0.1278;EUR_AF=0.0129;SAS_AF=0.001;AA=A|||;VT=SNP
6	30664993	rs115445532	C	T	100	PASS	AC=83;AF=0.0165735;AN=5008;NS=2504;DP=20103;EAS_AF=0.0437;AMR_AF=0.0072;AFR_AF=0.0045;EUR_AF=0.006;SAS_AF=0.0225;AA=C|||;VT=SNP
6	30665372	rs117259104	C	T	100	PASS	AC=84;AF=0.0167732;AN=5008;NS=2504;DP=14714;EAS_AF=0.0437;AMR_AF=0.0086;AFR_AF=0.0045;EUR_AF=0.006;SAS_AF=0.0225;AA=C|||;VT=SNP
6	30665839	rs9262147	T	C	100	PASS	AC=532;AF=0.10623;AN=5008;NS=2504;DP=15262;EAS_AF=0.0565;AMR_AF=0.1398;AFR_AF=0.0091;EUR_AF=0.1769;SAS_AF=0.1922;AA=T|||;VT=SNP
6	30666059	rs9262148	G	A	100	PASS	AC=546;AF=0.109026;AN=5008;NS=2504;DP=18082;EAS_AF=0.0556;AMR_AF=0.1412;AFR_AF=0.0182;EUR_AF=0.1779;SAS_AF=0.1933;AA=G|||;VT=SNP
6	30666594	rs3130663	A	G	100	PASS	AC=265;AF=0.0529153;AN=5008;NS=2504;DP=22147;EAS_AF=0.0645;AMR_AF=0.0375;AFR_AF=0.0356;EUR_AF=0.0358;SAS_AF=0.093;AA=a|||;VT=SNP
6	30666669	rs9468811	C	G	100	PASS	AC=317;AF=0.0632987;AN=5008;NS=2504;DP=18570;EAS_AF=0.0645;AMR_AF=0.0504;AFR_AF=0.1324;EUR_AF=0.0189;SAS_AF=0.0235;AA=c|||;VT=SNP
6	30666832	rs79127447	A	G	100	PASS	AC=327;AF=0.0652955;AN=5008;NS=2504;DP=17882;EAS_AF=0.0595;AMR_AF=0.0303;AFR_AF=0.1369;EUR_AF=0.0229;SAS_AF=0.0429;AA=A|||;VT=SNP
6	30667351	rs150016503	C	G	100	PASS	AC=231;AF=0.0461262;AN=5008;NS=2504;DP=16830;EAS_AF=0.0635;AMR_AF=0.0231;AFR_AF=0.0295;EUR_AF=0.0229;SAS_AF=0.091;AA=G|||;VT=SNP
6	30668143	rs118122910	A	C	100	PASS	AC=83;AF=0.0165735;AN=5008;NS=2504;DP=17076;EAS_AF=0.0437;AMR_AF=0.0072;AFR_AF=0.0045;EUR_AF=0.006;SAS_AF=0.0225;AA=A|||;VT=SNP
6	30668374	rs9468812	G	A	100	PASS	AC=234;AF=0.0467252;AN=5008;NS=2504;DP=16633;EAS_AF=0.0208;AMR_AF=0.0432;AFR_AF=0.1278;EUR_AF=0.0129;SAS_AF=0.001;AA=G|||;VT=SNP;EX_TARGET
6	30668447	rs116182842	A	G	100	PASS	AC=83;AF=0.0165735;AN=5008;NS=2504;DP=18414;EAS_AF=0.0437;AMR_AF=0.0072;AFR_AF=0.0045;EUR_AF=0.006;SAS_AF=0.0225;AA=A|||;VT=SNP
6	30668488	rs2894043	C	G	100	PASS	AC=1250;AF=0.249601;AN=5008;NS=2504;DP=18367;EAS_AF=0.1875;AMR_AF=0.1931;AFR_AF=0.4955;EUR_AF=0.1044;SAS_AF=0.1708;AA=G|||;VT=SNP
6	30668837	rs4713351	G	A	100	PASS	AC=59;AF=0.0117812;AN=5008;NS=2504;DP=10714;EAS_AF=0.0357;AMR_AF=0.0245;AFR_AF=0.0015;EUR_AF=0.003;SAS_AF=0.001;AA=G|||;VT=SNP
6	30669109	rs9501481	T	C	100	PASS	AC=466;AF=0.0930511;AN=5008;NS=2504;DP=14869;EAS_AF=0.0853;AMR_AF=0.0663;AFR_AF=0.1573;EUR_AF=0.0358;SAS_AF=0.092;AA=C|||;VT=SNP
6	30669170	rs149086365	C	G	100	PASS	AC=232;AF=0.0463259;AN=5008;NS=2504;DP=14878;EAS_AF=0.0645;AMR_AF=0.0231;AFR_AF=0.0295;EUR_AF=0.0229;SAS_AF=0.091;AA=c|||;VT=SNP
6	30669837	rs117136783	A	G	100	PASS	AC=325;AF=0.0648962;AN=5008;NS=2504;DP=11974;EAS_AF=0.0595;AMR_AF=0.0303;AFR_AF=0.1362;EUR_AF=0.0219;SAS_AF=0.0429;AA=a|||;VT=SNP
6	30669901	rs7762626	G	T	100	PASS	AC=318;AF=0.0634984;AN=5008;NS=2504;DP=11083;EAS_AF=0.0655;AMR_AF=0.0504;AFR_AF=0.1324;EUR_AF=0.0189;SAS_AF=0.0235;AA=g|||;VT=SNP
6	30669956	rs3094090	T	C	100	PASS	AC=686;AF=0.136981;AN=5008;NS=2504;DP=12045;EAS_AF=0.0863;AMR_AF=0.1081;AFR_AF=0.2723;EUR_AF=0.0666;SAS_AF=0.0992;AA=N|||;VT=SNP
6	30669972	rs9262149	G	A	100	PASS	AC=802;AF=0.160144;AN=5008;NS=2504;DP=11791;EAS_AF=0.3065;AMR_AF=0.147;AFR_AF=0.0469;EUR_AF=0.0755;SAS_AF=0.2587;AA=g|||;VT=SNP
6	30670292	rs9405048	C	T	100	PASS	AC=670;AF=0.133786;AN=5008;NS=2504;DP=17839;EAS_AF=0.2996;AMR_AF=0.2104;AFR_AF=0.0106;EUR_AF=0.1421;SAS_AF=0.0665;AA=C|||;VT=SNP
6	30670700	rs2239886	A	C	100	PASS	AC=468;AF=0.0934505;AN=5008;NS=2504;DP=20210;EAS_AF=0.0853;AMR_AF=0.0663;AFR_AF=0.1581;EUR_AF=0.0368;SAS_AF=0.092;AA=C|||;VT=SNP;EX_TARGET
6	30671206	rs145685809	T	C	100	PASS	AC=34;AF=0.00678914;AN=5008;NS=2504;DP=20431;EAS_AF=0.0268;AMR_AF=0;AFR_AF=0;EUR_AF=0;SAS_AF=0.0072;AA=T|||;VT=SNP;EX_TARGET
6	30671452	rs77465266	T	C	100	PASS	AC=83;AF=0.0165735;AN=5008;NS=2504;DP=20342;EAS_AF=0.0437;AMR_AF=0.0072;AFR_AF=0.0045;EUR_AF=0.006;SAS_AF=0.0225;AA=T|||;VT=SNP;EX_TARGET
6	30671760	rs75355880	C	T	100	PASS	AC=83;AF=0.0165735;AN=5008;NS=2504;DP=19631;EAS_AF=0.0437;AMR_AF=0.0072;AFR_AF=0.0045;EUR_AF=0.006;SAS_AF=0.0225;AA=C|||;VT=SNP;EX_TARGET
6	30671969	rs80087328	G	C	100	PASS	AC=84;AF=0.0167732;AN=5008;NS=2504;DP=20975;EAS_AF=0.0446;AMR_AF=0.0072;AFR_AF=0.0045;EUR_AF=0.006;SAS_AF=0.0225;AA=G|||;VT=SNP;EX_TARGET
6	30672326	rs17292678	T	C	100	PASS	AC=253;AF=0.0505192;AN=5008;NS=2504;DP=21855;EAS_AF=0.0417;AMR_AF=0.0648;AFR_AF=0.0825;EUR_AF=0.0258;SAS_AF=0.0317;AA=T|||;VT=SNP;EX_TARGET
6	30672342	rs3130645	A	G	100	PASS	AC=657;AF=0.13119;AN=5008;NS=2504;DP=21158;EAS_AF=0.0635;AMR_AF=0.134;AFR_AF=0.3056;EUR_AF=0.0596;SAS_AF=0.0368;AA=A|||;VT=SNP;EX_TARGET
6	30672463	rs10947087	G	A	100	PASS	AC=144;AF=0.028754;AN=5008;NS=2504;DP=20170;EAS_AF=0.0159;AMR_AF=0.0144;AFR_AF=0.0711;EUR_AF=0.0159;SAS_AF=0.0082;AA=G|||;VT=SNP;EX_TARGET
6	30672718	rs74590481	G	A	100	PASS	AC=83;AF=0.0165735;AN=5008;NS=2504;DP=20382;EAS_AF=0.0437;AMR_AF=0.0072;AFR_AF=0.0045;EUR_AF=0.006;SAS_AF=0.0225;AA=G|||;VT=SNP;EX_TARGET
6	30673013	rs61733213	A	G	100	PASS	AC=234;AF=0.0467252;AN=5008;NS=2504;DP=19113;EAS_AF=0.0208;AMR_AF=0.0432;AFR_AF=0.1278;EUR_AF=0.0129;SAS_AF=0.001;AA=a|||;VT=SNP;EX_TARGET
6	30673113	rs79216909	G	T	100	PASS	AC=229;AF=0.0457268;AN=5008;NS=2504;DP=20239;EAS_AF=0.0635;AMR_AF=0.0231;AFR_AF=0.0295;EUR_AF=0.0239;SAS_AF=0.0879;AA=T|||;VT=SNP;EX_TARGET
6	30673422	rs9461623	A	G	100	PASS	AC=314;AF=0.0626997;AN=5008;NS=2504;DP=20423;EAS_AF=0.0615;AMR_AF=0.0504;AFR_AF=0.1324;EUR_AF=0.0189;SAS_AF=0.0235;AA=A|||;VT=SNP;EX_TARGET
6	30673489	rs9295905	G	C	100	PASS	AC=316;AF=0.063099;AN=5008;NS=2504;DP=18792;EAS_AF=0.0635;AMR_AF=0.0504;AFR_AF=0.1324;EUR_AF=0.0189;SAS_AF=0.0235;AA=G|||;VT=SNP;EX_TARGET
6	30674126	rs9501482	T	C	100	PASS	AC=467;AF=0.0932508;AN=5008;NS=2504;DP=13384;EAS_AF=0.0853;AMR_AF=0.0663;AFR_AF=0.1581;EUR_AF=0.0358;SAS_AF=0.092;AA=t|||;VT=SNP
6	30674183	rs9501483	G	T	100	PASS	AC=317;AF=0.0632987;AN=5008;NS=2504;DP=13336;EAS_AF=0.0645;AMR_AF=0.0504;AFR_AF=0.1324;EUR_AF=0.0189;SAS_AF=0.0235;AA=g|||;VT=SNP
6	30674255	rs9501484	C	T	100	PASS	AC=317;AF=0.0632987;AN=5008;NS=2504;DP=13016;EAS_AF=0.0645;AMR_AF=0.0504;AFR_AF=0.1324;EUR_AF=0.0189;SAS_AF=0.0235;AA=c|||;VT=SNP
6	30674486	rs9295907	G	A	100	PASS	AC=467;AF=0.0932508;AN=5008;NS=2504;DP=13835;EAS_AF=0.0853;AMR_AF=0.0663;AFR_AF=0.1581;EUR_AF=0.0358;SAS_AF=0.092;AA=a|||;VT=SNP
6	30674625	rs9295908	C	T	100	PASS	AC=317;AF=0.0632987;AN=5008;NS=2504;DP=17303;EAS_AF=0.0645;AMR_AF=0.0504;AFR_AF=0.1324;EUR_AF=0.0189;SAS_AF=0.0235;AA=c|||;VT=SNP
6	30674655	rs9295909	T	C	100	PASS	AC=317;AF=0.0632987;AN=5008;NS=2504;DP=17654;EAS_AF=0.0645;AMR_AF=0.0504;AFR_AF=0.1324;EUR_AF=0.0189;SAS_AF=0.0235;AA=t|||;VT=SNP
6	30675135	rs2269702	T	C	100	PASS	AC=317;AF=0.0632987;AN=5008;NS=2504;DP=20104;EAS_AF=0.0645;AMR_AF=0.0504;AFR_AF=0.1324;EUR_AF=0.0189;SAS_AF=0.0235;AA=t|||;VT=SNP;EX_TARGET
6	30676046	rs28986466	C	G	100	PASS	AC=233;AF=0.0465256;AN=5008;NS=2504;DP=18609;EAS_AF=0.0645;AMR_AF=0.0231;AFR_AF=0.0303;EUR_AF=0.0229;SAS_AF=0.091;AA=g|||;VT=SNP;EX_TARGET
6	30677037	rs112980225	A	G	100	PASS	AC=467;AF=0.0932508;AN=5008;NS=2504;DP=19036;EAS_AF=0.0853;AMR_AF=0.0663;AFR_AF=0.1581;EUR_AF=0.0358;SAS_AF=0.092;AA=G|||;VT=SNP
6	30677629	rs74555354	T	G	100	PASS	AC=467;AF=0.0932508;AN=5008;NS=2504;DP=21977;EAS_AF=0.0853;AMR_AF=0.0663;AFR_AF=0.1581;EUR_AF=0.0358;SAS_AF=0.092;AA=G|||;VT=SNP
6	30677897	rs9501338	A	C	100	PASS	AC=317;AF=0.0632987;AN=5008;NS=2504;DP=18281;EAS_AF=0.0645;AMR_AF=0.0504;AFR_AF=0.1324;EUR_AF=0.0189;SAS_AF=0.0235;AA=A|||;VT=SNP
6	30678128	rs79586233	A	C	100	PASS	AC=200;AF=0.0399361;AN=5008;NS=2504;DP=19726;EAS_AF=0.0595;AMR_AF=0.0029;AFR_AF=0.0711;EUR_AF=0.003;SAS_AF=0.0419;AA=A|||;VT=SNP
6	30679333	rs6929626	T	C	100	PASS	AC=466;AF=0.0930511;AN=5008;NS=2504;DP=18656;EAS_AF=0.0853;AMR_AF=0.0663;AFR_AF=0.1573;EUR_AF=0.0358;SAS_AF=0.092;AA=C|||;VT=SNP
6	30679510	rs17189329	G	A	100	PASS	AC=152;AF=0.0303514;AN=5008;NS=2504;DP=19994;EAS_AF=0.0595;AMR_AF=0;AFR_AF=0.0386;EUR_AF=0.001;SAS_AF=0.0409;AA=G|||;VT=SNP;EX_TARGET
6	30680562	rs28986465	G	A	100	PASS	AC=317;AF=0.0632987;AN=5008;NS=2504;DP=21523;EAS_AF=0.0645;AMR_AF=0.0504;AFR_AF=0.1324;EUR_AF=0.0189;SAS_AF=0.0235;AA=G|||;VT=SNP;EX_TARGET
6	30680608	rs2075015	C	T	100	PASS	AC=317;AF=0.0632987;AN=5008;NS=2504;DP=21001;EAS_AF=0.0645;AMR_AF=0.0504;AFR_AF=0.1324;EUR_AF=0.0189;SAS_AF=0.0235;AA=C|||;VT=SNP;EX_TARGET
6	30680720	rs60399658	C	T	100	PASS	AC=33;AF=0.00658946;AN=5008;NS=2504;DP=21628;EAS_AF=0.0208;AMR_AF=0.0058;AFR_AF=0.0008;EUR_AF=0.006;SAS_AF=0.001;AA=C|||;VT=SNP;EX_TARGET
6	30680916	rs9262152	C	T	100	PASS	AC=534;AF=0.106629;AN=5008;NS=2504;DP=20215;EAS_AF=0.0556;AMR_AF=0.1412;AFR_AF=0.0091;EUR_AF=0.1789;SAS_AF=0.1922;AA=C|||;VT=SNP;EX_TARGET
6	30681980	rs6924270	A	G	100	PASS	AC=466;AF=0.0930511;AN=5008;NS=2504;DP=18734;EAS_AF=0.0853;AMR_AF=0.0663;AFR_AF=0.1573;EUR_AF=0.0358;SAS_AF=0.092;AA=G|||;VT=SNP;EX_TARGET
6	30682589	rs6929698	A	G	100	PASS	AC=318;AF=0.0634984;AN=5008;NS=2504;DP=18742;EAS_AF=0.0645;AMR_AF=0.0504;AFR_AF=0.1324;EUR_AF=0.0199;SAS_AF=0.0235;AA=A|||;VT=SNP
6	30683249	rs6931293	G	A	100	PASS	AC=317;AF=0.0632987;AN=5008;NS=2504;DP=16645;EAS_AF=0.0645;AMR_AF=0.0504;AFR_AF=0.1324;EUR_AF=0.0189;SAS_AF=0.0235;AA=G|||;VT=SNP
6	30684878	rs9468813	C	A	100	PASS	AC=317;AF=0.0632987;AN=5008;NS=2504;DP=16933;EAS_AF=0.0645;AMR_AF=0.0504;AFR_AF=0.1324;EUR_AF=0.0189;SAS_AF=0.0235;AA=C|||;VT=SNP
6	30685410	rs9461624	G	T	100	PASS	AC=317;AF=0.0632987;AN=5008;NS=2504;DP=16678;EAS_AF=0.0645;AMR_AF=0.0504;AFR_AF=0.1324;EUR_AF=0.0189;SAS_AF=0.0235;AA=G|||;VT=SNP
6	30685420	rs4713354	A	C	100	PASS	AC=1251;AF=0.2498;AN=5008;NS=2504;DP=16552;EAS_AF=0.1865;AMR_AF=0.1945;AFR_AF=0.4962;EUR_AF=0.1044;SAS_AF=0.1708;AA=C|||;VT=SNP
6	30685810	rs4713355	T	C	100	PASS	AC=98;AF=0.0195687;AN=5008;NS=2504;DP=15965;EAS_AF=0.0407;AMR_AF=0.0288;AFR_AF=0.0008;EUR_AF=0.008;SAS_AF=0.0286;AA=T|||;VT=SNP
6	30685868	rs112450793	A	G	100	PASS	AC=319;AF=0.0636981;AN=5008;NS=2504;DP=15700;EAS_AF=0.0645;AMR_AF=0.0504;AFR_AF=0.1339;EUR_AF=0.0189;SAS_AF=0.0235;AA=A|||;VT=SNP
6	30685907	rs4713356	A	G	100	PASS	AC=1268;AF=0.253195;AN=5008;NS=2504;DP=14280;EAS_AF=0.1865;AMR_AF=0.196;AFR_AF=0.5083;EUR_AF=0.1044;SAS_AF=0.1708;AA=G|||;VT=SNP
6	30686081	rs9468814	A	G	100	PASS	AC=469;AF=0.0936502;AN=5008;NS=2504;DP=14490;EAS_AF=0.0853;AMR_AF=0.0663;AFR_AF=0.1596;EUR_AF=0.0358;SAS_AF=0.092;AA=G|||;VT=SNP
6	30686732	rs116525538	C	T	100	PASS	AC=149;AF=0.0297524;AN=5008;NS=2504;DP=17037;EAS_AF=0.0208;AMR_AF=0.0159;AFR_AF=0.025;EUR_AF=0.0169;SAS_AF=0.0685;AA=C|||;VT=SNP
6	30686814	rs3132586	G	T	100	PASS	AC=2961;AF=0.591254;AN=5008;NS=2504;DP=15363;EAS_AF=0.631;AMR_AF=0.6081;AFR_AF=0.649;EUR_AF=0.3797;SAS_AF=0.6779;AA=G|||;VT=SNP
6	30687714	rs9295910	T	A	100	PASS	AC=708;AF=0.141374;AN=5008;NS=2504;DP=15788;EAS_AF=0.1786;AMR_AF=0.0778;AFR_AF=0.2186;EUR_AF=0.0527;SAS_AF=0.135;AA=A|||;VT=SNP
6	30688427	rs3132584	G	T	100	PASS	AC=1258;AF=0.251198;AN=5008;NS=2504;DP=15201;EAS_AF=0.1796;AMR_AF=0.1801;AFR_AF=0.4803;EUR_AF=0.1769;SAS_AF=0.1421;AA=T|||;VT=SNP
6	30688725	rs56389899	A	T	100	PASS	AC=703;AF=0.140375;AN=5008;NS=2504;DP=11415;EAS_AF=0.1746;AMR_AF=0.0778;AFR_AF=0.2194;EUR_AF=0.0527;SAS_AF=0.1329;AA=T|||;VT=SNP
6	30688761	rs57928524	A	G	100	PASS	AC=229;AF=0.0457268;AN=5008;NS=2504;DP=10687;EAS_AF=0.0972;AMR_AF=0.0303;AFR_AF=0.0552;EUR_AF=0.0139;SAS_AF=0.0235;AA=G|||;VT=SNP
6	30689106	rs115094622	G	T	100	PASS	AC=117;AF=0.0233626;AN=5008;NS=2504;DP=9801;EAS_AF=0.0774;AMR_AF=0.0072;AFR_AF=0.0045;EUR_AF=0.006;SAS_AF=0.0225;AA=g|||;VT=SNP
6	30689503	rs73727463	C	T	100	PASS	AC=229;AF=0.0457268;AN=5008;NS=2504;DP=11849;EAS_AF=0.0972;AMR_AF=0.0303;AFR_AF=0.0552;EUR_AF=0.0139;SAS_AF=0.0235;AA=c|||;VT=SNP
6	30689665	rs187119487	G	A	100	PASS	AC=12;AF=0.00239617;AN=5008;NS=2504;DP=13438;EAS_AF=0.0119;AMR_AF=0;AFR_AF=0;EUR_AF=0;SAS_AF=0;AA=g|||;VT=SNP
6	30690101	rs143804865	T	A	100	PASS	AC=305;AF=0.0609026;AN=5008;NS=2504;DP=16491;EAS_AF=0.1806;AMR_AF=0.1628;AFR_AF=0.0015;EUR_AF=0;SAS_AF=0.0082;AA=T|||;VT=SNP
6	30690265	rs75955575	A	T	100	PASS	AC=474;AF=0.0946486;AN=5008;NS=2504;DP=19853;EAS_AF=0.0774;AMR_AF=0.0476;AFR_AF=0.1641;EUR_AF=0.0388;SAS_AF=0.1094;AA=A|||;VT=SNP
6	30690635	rs17189364	G	A	100	PASS	AC=142;AF=0.0283546;AN=5008;NS=2504;DP=21196;EAS_AF=0.0149;AMR_AF=0.0144;AFR_AF=0.0703;EUR_AF=0.0159;SAS_AF=0.0082;AA=G|||;VT=SNP
6	30690938	rs25527	C	T	100	PASS	AC=705;AF=0.140775;AN=5008;NS=2504;DP=22840;EAS_AF=0.1756;AMR_AF=0.0778;AFR_AF=0.2201;EUR_AF=0.0527;SAS_AF=0.1329;AA=T|||;VT=SNP
6	30691490	rs25497	G	A	100	PASS	AC=227;AF=0.0453275;AN=5008;NS=2504;DP=21831;EAS_AF=0.0952;AMR_AF=0.0303;AFR_AF=0.0552;EUR_AF=0.0139;SAS_AF=0.0235;AA=G|||;VT=SNP;EX_TARGET
6	30692230	rs9468815	G	T	100	PASS	AC=230;AF=0.0459265;AN=5008;NS=2504;DP=19643;EAS_AF=0.0982;AMR_AF=0.0303;AFR_AF=0.0552;EUR_AF=0.0139;SAS_AF=0.0235;AA=G|||;VT=SNP
6	30692231	rs9468816	C	T	100	PASS	AC=230;AF=0.0459265;AN=5008;NS=2504;DP=19621;EAS_AF=0.0982;AMR_AF=0.0303;AFR_AF=0.0552;EUR_AF=0.0139;SAS_AF=0.0235;AA=C|||;VT=SNP
6	30692539	rs1061397	C	T	100	PASS	AC=475;AF=0.0948482;AN=5008;NS=2504;DP=18116;EAS_AF=0.0774;AMR_AF=0.0476;AFR_AF=0.1641;EUR_AF=0.0388;SAS_AF=0.1104;AA=C|||;VT=SNP
6	30692583	rs1061424	A	G	100	PASS	AC=474;AF=0.0946486;AN=5008;NS=2504;DP=18216;EAS_AF=0.0774;AMR_AF=0.049;AFR_AF=0.1634;EUR_AF=0.0388;SAS_AF=0.1094;AA=A|||;VT=SNP
6	30692965	rs8233	G	A	100	PASS	AC=1255;AF=0.250599;AN=5008;NS=2504;DP=19628;EAS_AF=0.1766;AMR_AF=0.1801;AFR_AF=0.4803;EUR_AF=0.1779;SAS_AF=0.1411;AA=A|||;VT=SNP
6	30693007	rs9500863	G	A	100	PASS	AC=231;AF=0.0461262;AN=5008;NS=2504;DP=21477;EAS_AF=0.0992;AMR_AF=0.0303;AFR_AF=0.0552;EUR_AF=0.0139;SAS_AF=0.0235;AA=G|||;VT=SNP
6	30693163	rs73727466	C	T	100	PASS	AC=158;AF=0.0315495;AN=5008;NS=2504;DP=17882;EAS_AF=0.0149;AMR_AF=0.0173;AFR_AF=0.0809;EUR_AF=0.0159;SAS_AF=0.0082;AA=C|||;VT=SNP
6	30693232	rs9500864	G	A	100	PASS	AC=230;AF=0.0459265;AN=5008;NS=2504;DP=16770;EAS_AF=0.0982;AMR_AF=0.0303;AFR_AF=0.0552;EUR_AF=0.0139;SAS_AF=0.0235;AA=g|||;VT=SNP
6	30693314	rs4947287	C	T	100	PASS	AC=120;AF=0.0239617;AN=5008;NS=2504;DP=18508;EAS_AF=0.0397;AMR_AF=0.0403;AFR_AF=0.0136;EUR_AF=0.0179;SAS_AF=0.0164;AA=C|||;VT=SNP
6	30693477	rs9500865	A	G	100	PASS	AC=112;AF=0.0223642;AN=5008;NS=2504;DP=22941;EAS_AF=0.0198;AMR_AF=0.0231;AFR_AF=0.0507;EUR_AF=0.008;SAS_AF=0.001;AA=A|||;VT=SNP
6	30693514	rs79899687	G	A	100	PASS	AC=475;AF=0.0948482;AN=5008;NS=2504;DP=21585;EAS_AF=0.0784;AMR_AF=0.0476;AFR_AF=0.1641;EUR_AF=0.0388;SAS_AF=0.1094;AA=G|||;VT=SNP
6	30693600	rs74666333	G	A	100	PASS	AC=474;AF=0.0946486;AN=5008;NS=2504;DP=19487;EAS_AF=0.0774;AMR_AF=0.0476;AFR_AF=0.1641;EUR_AF=0.0388;SAS_AF=0.1094;AA=G|||;VT=SNP
6	30693633	rs3095330	A	G	100	PASS	AC=1300;AF=0.259585;AN=5008;NS=2504;DP=19277;EAS_AF=0.2153;AMR_AF=0.2003;AFR_AF=0.4728;EUR_AF=0.1819;SAS_AF=0.1391;AA=G|||;VT=SNP
6	30693816	rs3095329	A	G	100	PASS	AC=1255;AF=0.250599;AN=5008;NS=2504;DP=21666;EAS_AF=0.1766;AMR_AF=0.1801;AFR_AF=0.4811;EUR_AF=0.1769;SAS_AF=0.1411;AA=G|||;VT=SNP
6	30694012	rs55810373	A	G	100	PASS	AC=229;AF=0.0457268;AN=5008;NS=2504;DP=13602;EAS_AF=0.0972;AMR_AF=0.0303;AFR_AF=0.0552;EUR_AF=0.0139;SAS_AF=0.0235;AA=A|||;VT=SNP
6	30694374	rs3094128	T	C	100	PASS	AC=1024;AF=0.204473;AN=5008;NS=2504;DP=12460;EAS_AF=0.0784;AMR_AF=0.1499;AFR_AF=0.4259;EUR_AF=0.163;SAS_AF=0.1166;AA=C|||;VT=SNP
6	30694397	rs114932228	G	A	100	PASS	AC=474;AF=0.0946486;AN=5008;NS=2504;DP=12994;EAS_AF=0.0774;AMR_AF=0.0476;AFR_AF=0.1641;EUR_AF=0.0388;SAS_AF=0.1094;AA=G|||;VT=SNP
6	30694410	rs117938604	G	A	100	PASS	AC=474;AF=0.0946486;AN=5008;NS=2504;DP=12781;EAS_AF=0.0774;AMR_AF=0.0476;AFR_AF=0.1641;EUR_AF=0.0388;SAS_AF=0.1094;AA=A|||;VT=SNP
6	30694505	rs143676895	G	T	100	PASS	AC=474;AF=0.0946486;AN=5008;NS=2504;DP=12384;EAS_AF=0.0774;AMR_AF=0.0476;AFR_AF=0.1641;EUR_AF=0.0388;SAS_AF=0.1094;AA=G|||;VT=SNP
6	30694626	rs78485194	T	C	100	PASS	AC=474;AF=0.0946486;AN=5008;NS=2504;DP=13461;EAS_AF=0.0774;AMR_AF=0.0476;AFR_AF=0.1641;EUR_AF=0.0388;SAS_AF=0.1094;AA=C|||;VT=SNP
6	30694641	rs77113373	C	T	100	PASS	AC=474;AF=0.0946486;AN=5008;NS=2504;DP=13879;EAS_AF=0.0774;AMR_AF=0.0476;AFR_AF=0.1641;EUR_AF=0.0388;SAS_AF=0.1094;AA=C|||;VT=SNP
6	30694761	rs78313884	C	T	100	PASS	AC=474;AF=0.0946486;AN=5008;NS=2504;DP=20668;EAS_AF=0.0774;AMR_AF=0.0476;AFR_AF=0.1641;EUR_AF=0.0388;SAS_AF=0.1094;AA=C|||;VT=SNP
6	30695136	rs76451048	G	A	100	PASS	AC=474;AF=0.0946486;AN=5008;NS=2504;DP=21556;EAS_AF=0.0774;AMR_AF=0.0476;AFR_AF=0.1641;EUR_AF=0.0388;SAS_AF=0.1094;AA=G|||;VT=SNP
6	30695239	rs9461625	C	T	100	PASS	AC=236;AF=0.0471246;AN=5008;NS=2504;DP=20952;EAS_AF=0.0982;AMR_AF=0.0317;AFR_AF=0.059;EUR_AF=0.0139;SAS_AF=0.0235;AA=C|||;VT=SNP
6	30695469	rs9468817	C	T	100	PASS	AC=235;AF=0.0469249;AN=5008;NS=2504;DP=19734;EAS_AF=0.0972;AMR_AF=0.0317;AFR_AF=0.059;EUR_AF=0.0139;SAS_AF=0.0235;AA=C|||;VT=SNP
6	30695920	rs1136719	C	T	100	PASS	AC=474;AF=0.0946486;AN=5008;NS=2504;DP=19883;EAS_AF=0.0774;AMR_AF=0.0476;AFR_AF=0.1641;EUR_AF=0.0388;SAS_AF=0.1094;AA=C|||;VT=SNP;EX_TARGET
6	30696003	rs41270529	C	T	100	PASS	AC=473;AF=0.0944489;AN=5008;NS=2504;DP=17792;EAS_AF=0.0774;AMR_AF=0.0476;AFR_AF=0.1634;EUR_AF=0.0388;SAS_AF=0.1094;AA=C|||;VT=SNP
6	30696086	rs41270533	C	T	100	PASS	AC=710;AF=0.141773;AN=5008;NS=2504;DP=17056;EAS_AF=0.1756;AMR_AF=0.0793;AFR_AF=0.2231;EUR_AF=0.0527;SAS_AF=0.1329;AA=T|||;VT=SNP
6	30696332	rs142096226	C	T	100	PASS	AC=237;AF=0.0473243;AN=5008;NS=2504;DP=17114;EAS_AF=0.0972;AMR_AF=0.0317;AFR_AF=0.059;EUR_AF=0.0139;SAS_AF=0.0256;AA=C|||;VT=SNP
6	30696408	rs143064949	A	G	100	PASS	AC=474;AF=0.0946486;AN=5008;NS=2504;DP=16597;EAS_AF=0.0774;AMR_AF=0.0476;AFR_AF=0.1641;EUR_AF=0.0388;SAS_AF=0.1094;AA=A|||;VT=SNP
6	30696421	rs76675290	A	G	100	PASS	AC=474;AF=0.0946486;AN=5008;NS=2504;DP=16537;EAS_AF=0.0774;AMR_AF=0.0476;AFR_AF=0.1641;EUR_AF=0.0388;SAS_AF=0.1094;AA=A|||;VT=SNP
6	30696525	rs74882899	T	C	100	PASS	AC=474;AF=0.0946486;AN=5008;NS=2504;DP=17467;EAS_AF=0.0774;AMR_AF=0.0476;AFR_AF=0.1641;EUR_AF=0.0388;SAS_AF=0.1094;AA=C|||;VT=SNP
6	30696762	rs4947288	A	G	100	PASS	AC=930;AF=0.185703;AN=5008;NS=2504;DP=13830;EAS_AF=0.0794;AMR_AF=0.1844;AFR_AF=0.0832;EUR_AF=0.2525;SAS_AF=0.3661;AA=A|||;VT=SNP
6	30696825	rs142655735	G	A	100	PASS	AC=475;AF=0.0948482;AN=5008;NS=2504;DP=15608;EAS_AF=0.0774;AMR_AF=0.0476;AFR_AF=0.1649;EUR_AF=0.0388;SAS_AF=0.1094;AA=G|||;VT=SNP
6	30697008	rs180854658	A	C	100	PASS	AC=478;AF=0.0954473;AN=5008;NS=2504;DP=15868;EAS_AF=0.0794;AMR_AF=0.0476;AFR_AF=0.1649;EUR_AF=0.0388;SAS_AF=0.1104;AA=A|||;VT=SNP
6	30697009	rs185032066	G	A	100	PASS	AC=476;AF=0.0950479;AN=5008;NS=2504;DP=15890;EAS_AF=0.0774;AMR_AF=0.0476;AFR_AF=0.1649;EUR_AF=0.0388;SAS_AF=0.1104;AA=G|||;VT=SNP
6	30697447	rs3094127	A	G	100	PASS	AC=1342;AF=0.267971;AN=5008;NS=2504;DP=18487;EAS_AF=0.2163;AMR_AF=0.2075;AFR_AF=0.4871;EUR_AF=0.1819;SAS_AF=0.1564;AA=G|||;VT=SNP
6	30697523	rs9500866	C	T	100	PASS	AC=235;AF=0.0469249;AN=5008;NS=2504;DP=20771;EAS_AF=0.0972;AMR_AF=0.0317;AFR_AF=0.059;EUR_AF=0.0139;SAS_AF=0.0235;AA=C|||;VT=SNP
6	30697561	rs9501028	T	C	100	PASS	AC=237;AF=0.0473243;AN=5008;NS=2504;DP=21542;EAS_AF=0.0982;AMR_AF=0.0317;AFR_AF=0.0598;EUR_AF=0.0139;SAS_AF=0.0235;AA=T|||;VT=SNP
6	30697616	rs17195712	C	T	100	PASS	AC=474;AF=0.0946486;AN=5008;NS=2504;DP=22141;EAS_AF=0.0774;AMR_AF=0.0476;AFR_AF=0.1641;EUR_AF=0.0388;SAS_AF=0.1094;AA=C|||;VT=SNP
6	30697740	rs9501029	A	G	100	PASS	AC=710;AF=0.141773;AN=5008;NS=2504;DP=20702;EAS_AF=0.1756;AMR_AF=0.0793;AFR_AF=0.2231;EUR_AF=0.0527;SAS_AF=0.1329;AA=G|||;VT=SNP
6	30697931	rs9500867	T	C	100	PASS	AC=235;AF=0.0469249;AN=5008;NS=2504;DP=19641;EAS_AF=0.0972;AMR_AF=0.0317;AFR_AF=0.059;EUR_AF=0.0139;SAS_AF=0.0235;AA=T|||;VT=SNP;EX_TARGET
6	30698185	rs9968913	T	G	100	PASS	AC=479;AF=0.095647;AN=5008;NS=2504;DP=16419;EAS_AF=0.0784;AMR_AF=0.0476;AFR_AF=0.1649;EUR_AF=0.0388;SAS_AF=0.1125;AA=T|||;VT=SNP;EX_TARGET
6	30698541	rs1064627	A	G	100	PASS	AC=966;AF=0.192891;AN=5008;NS=2504;DP=16354;EAS_AF=0.2153;AMR_AF=0.1484;AFR_AF=0.2595;EUR_AF=0.1541;SAS_AF=0.1513;AA=G|||;VT=SNP;EX_TARGET
6	30699070	rs3778628	T	C	100	PASS	AC=116;AF=0.0231629;AN=5008;NS=2504;DP=15342;EAS_AF=0.0764;AMR_AF=0.0072;AFR_AF=0.0045;EUR_AF=0.006;SAS_AF=0.0225;AA=T|||;VT=SNP
6	30699206	rs78326233	G	A	100	PASS	AC=479;AF=0.095647;AN=5008;NS=2504;DP=13671;EAS_AF=0.0784;AMR_AF=0.0476;AFR_AF=0.1649;EUR_AF=0.0388;SAS_AF=0.1125;AA=g|||;VT=SNP
6	30699384	rs3909184	G	C	100	PASS	AC=480;AF=0.0958466;AN=5008;NS=2504;DP=16101;EAS_AF=0.0794;AMR_AF=0.0476;AFR_AF=0.1649;EUR_AF=0.0388;SAS_AF=0.1125;AA=C|||;VT=SNP
6	30700044	rs2284172	C	A	100	PASS	AC=234;AF=0.0467252;AN=5008;NS=2504;DP=20876;EAS_AF=0.0962;AMR_AF=0.0317;AFR_AF=0.059;EUR_AF=0.0139;SAS_AF=0.0235;AA=C|||;VT=SNP
6	30700274	rs9968960	T	C	100	PASS	AC=480;AF=0.0958466;AN=5008;NS=2504;DP=18004;EAS_AF=0.0784;AMR_AF=0.0476;AFR_AF=0.1649;EUR_AF=0.0398;SAS_AF=0.1125;AA=C|||;VT=SNP
6	30700365	rs9468820	G	C	100	PASS	AC=118;AF=0.0235623;AN=5008;NS=2504;DP=20707;EAS_AF=0.0198;AMR_AF=0.0245;AFR_AF=0.0545;EUR_AF=0.008;SAS_AF=0.001;AA=G|||;VT=SNP
6	30700497	rs9262155	A	G	100	PASS	AC=1329;AF=0.265375;AN=5008;NS=2504;DP=19677;EAS_AF=0.4633;AMR_AF=0.3213;AFR_AF=0.174;EUR_AF=0.0934;SAS_AF=0.3221;AA=A|||;VT=SNP
6	30700558	rs9969042	A	G	100	PASS	AC=479;AF=0.095647;AN=5008;NS=2504;DP=19259;EAS_AF=0.0784;AMR_AF=0.0476;AFR_AF=0.1649;EUR_AF=0.0388;SAS_AF=0.1125;AA=A|||;VT=SNP
6	30700695	rs9968884	C	T	100	PASS	AC=480;AF=0.0958466;AN=5008;NS=2504;DP=20008;EAS_AF=0.0784;AMR_AF=0.0476;AFR_AF=0.1649;EUR_AF=0.0398;SAS_AF=0.1125;AA=T|||;VT=SNP
6	30700850	rs9968888	G	T	100	PASS	AC=480;AF=0.0958466;AN=5008;NS=2504;DP=18808;EAS_AF=0.0794;AMR_AF=0.0476;AFR_AF=0.1649;EUR_AF=0.0388;SAS_AF=0.1125;AA=T|||;VT=SNP
6	30701109	rs74295298	G	A	100	PASS	AC=480;AF=0.0958466;AN=5008;NS=2504;DP=16975;EAS_AF=0.0784;AMR_AF=0.0476;AFR_AF=0.1657;EUR_AF=0.0388;SAS_AF=0.1125;AA=G|||;VT=SNP
6	30701177	rs74295299	A	G	100	PASS	AC=479;AF=0.095647;AN=5008;NS=2504;DP=19504;EAS_AF=0.0784;AMR_AF=0.0476;AFR_AF=0.1649;EUR_AF=0.0388;SAS_AF=0.1125;AA=A|||;VT=SNP
6	30701280	rs138820096	G	A	100	PASS	AC=479;AF=0.095647;AN=5008;NS=2504;DP=15605;EAS_AF=0.0784;AMR_AF=0.0476;AFR_AF=0.1649;EUR_AF=0.0388;SAS_AF=0.1125;AA=G|||;VT=SNP
6	30701957	rs74723472	A	T	100	PASS	AC=479;AF=0.095647;AN=5008;NS=2504;DP=16368;EAS_AF=0.0784;AMR_AF=0.0476;AFR_AF=0.1649;EUR_AF=0.0388;SAS_AF=0.1125;AA=A|||;VT=SNP
6	30703162	rs114826402	A	G	100	PASS	AC=482;AF=0.096246;AN=5008;NS=2504;DP=11584;EAS_AF=0.0794;AMR_AF=0.0476;AFR_AF=0.1649;EUR_AF=0.0398;SAS_AF=0.1135;AA=G|||;VT=SNP
6	30703423	rs75676434	C	A	100	PASS	AC=479;AF=0.095647;AN=5008;NS=2504;DP=15958;EAS_AF=0.0784;AMR_AF=0.0476;AFR_AF=0.1649;EUR_AF=0.0388;SAS_AF=0.1125;AA=T|||;VT=SNP
6	30703609	rs76781037	T	C	100	PASS	AC=329;AF=0.0656949;AN=5008;NS=2504;DP=18179;EAS_AF=0.0595;AMR_AF=0.0317;AFR_AF=0.1384;EUR_AF=0.0219;SAS_AF=0.0429;AA=T|||;VT=SNP
6	30703625	rs9380182	A	C	100	PASS	AC=123;AF=0.0245607;AN=5008;NS=2504;DP=2605;EAS_AF=0.122;AMR_AF=0;AFR_AF=0;EUR_AF=0;SAS_AF=0;AA=A|||;VT=SNP
6	30703704	rs74295300	C	T	100	PASS	AC=479;AF=0.095647;AN=5008;NS=2504;DP=16763;EAS_AF=0.0784;AMR_AF=0.0476;AFR_AF=0.1649;EUR_AF=0.0388;SAS_AF=0.1125;AA=T|||;VT=SNP
6	30703738	rs76250555	G	C	100	PASS	AC=476;AF=0.0950479;AN=5008;NS=2504;DP=17585;EAS_AF=0.0784;AMR_AF=0.0476;AFR_AF=0.1649;EUR_AF=0.0388;SAS_AF=0.1094;AA=G|||;VT=SNP
6	30703903	rs80187953	T	C	100	PASS	AC=479;AF=0.095647;AN=5008;NS=2504;DP=19391;EAS_AF=0.0784;AMR_AF=0.0476;AFR_AF=0.1649;EUR_AF=0.0388;SAS_AF=0.1125;AA=C|||;VT=SNP
6	30704024	rs75727211	G	C	100	PASS	AC=479;AF=0.095647;AN=5008;NS=2504;DP=17867;EAS_AF=0.0784;AMR_AF=0.0476;AFR_AF=0.1649;EUR_AF=0.0388;SAS_AF=0.1125;AA=G|||;VT=SNP
6	30704090	rs116665572	A	G	100	PASS	AC=479;AF=0.095647;AN=5008;NS=2504;DP=16305;EAS_AF=0.0784;AMR_AF=0.0476;AFR_AF=0.1649;EUR_AF=0.0388;SAS_AF=0.1125;AA=G|||;VT=SNP
6	30704292	rs79934514	G	T	100	PASS	AC=479;AF=0.095647;AN=5008;NS=2504;DP=15585;EAS_AF=0.0784;AMR_AF=0.0476;AFR_AF=0.1649;EUR_AF=0.0388;SAS_AF=0.1125;AA=G|||;VT=SNP
6	30704621	rs142087796	C	T	100	PASS	AC=481;AF=0.0960463;AN=5008;NS=2504;DP=15523;EAS_AF=0.0784;AMR_AF=0.0476;AFR_AF=0.1657;EUR_AF=0.0388;SAS_AF=0.1135;AA=C|||;VT=SNP
6	30704625	rs151141463	C	G	100	PASS	AC=479;AF=0.095647;AN=5008;NS=2504;DP=15692;EAS_AF=0.0784;AMR_AF=0.0476;AFR_AF=0.1649;EUR_AF=0.0388;SAS_AF=0.1125;AA=C|||;VT=SNP
6	30704686	rs78076049	C	T	100	PASS	AC=479;AF=0.095647;AN=5008;NS=2504;DP=18016;EAS_AF=0.0784;AMR_AF=0.0476;AFR_AF=0.1649;EUR_AF=0.0388;SAS_AF=0.1125;AA=C|||;VT=SNP
6	30704829	rs78955922	G	A	100	PASS	AC=479;AF=0.095647;AN=5008;NS=2504;DP=19021;EAS_AF=0.0784;AMR_AF=0.0476;AFR_AF=0.1649;EUR_AF=0.0388;SAS_AF=0.1125;AA=G|||;VT=SNP
6	30705209	rs116908565	G	A	100	PASS	AC=479;AF=0.095647;AN=5008;NS=2504;DP=17567;EAS_AF=0.0784;AMR_AF=0.0476;AFR_AF=0.1649;EUR_AF=0.0388;SAS_AF=0.1125;AA=G|||;VT=SNP
6	30706013	rs2844704	C	A	100	PASS	AC=361;AF=0.0720847;AN=5008;NS=2504;DP=22082;EAS_AF=0.0506;AMR_AF=0.0605;AFR_AF=0.0076;EUR_AF=0.1879;SAS_AF=0.0706;AA=C|||;VT=SNP
6	30706119	rs117702367	G	T	100	PASS	AC=116;AF=0.0231629;AN=5008;NS=2504;DP=22092;EAS_AF=0.0764;AMR_AF=0.0072;AFR_AF=0.0045;EUR_AF=0.006;SAS_AF=0.0225;AA=G|||;VT=SNP
6	30706320	rs78018970	C	T	100	PASS	AC=489;AF=0.0976438;AN=5008;NS=2504;DP=21479;EAS_AF=0.0794;AMR_AF=0.0476;AFR_AF=0.1717;EUR_AF=0.0388;SAS_AF=0.1125;AA=T|||;VT=SNP
6	30706518	rs76617589	C	T	100	PASS	AC=488;AF=0.0974441;AN=5008;NS=2504;DP=22757;EAS_AF=0.0784;AMR_AF=0.0476;AFR_AF=0.1717;EUR_AF=0.0388;SAS_AF=0.1125;AA=T|||;VT=SNP
6	30706548	rs74699059	A	C	100	PASS	AC=488;AF=0.0974441;AN=5008;NS=2504;DP=22666;EAS_AF=0.0784;AMR_AF=0.0476;AFR_AF=0.1717;EUR_AF=0.0388;SAS_AF=0.1125;AA=C|||;VT=SNP
6	30706747	rs76131404	G	A	100	PASS	AC=18;AF=0.00359425;AN=5008;NS=2504;DP=22226;EAS_AF=0.0179;AMR_AF=0;AFR_AF=0;EUR_AF=0;SAS_AF=0;AA=G|||;VT=SNP
6	30706886	rs147510149	A	G	100	PASS	AC=120;AF=0.0239617;AN=5008;NS=2504;DP=21242;EAS_AF=0.0069;AMR_AF=0.1614;AFR_AF=0.0008;EUR_AF=0;SAS_AF=0;AA=A|||;VT=SNP
6	30706942	rs80126811	C	T	100	PASS	AC=488;AF=0.0974441;AN=5008;NS=2504;DP=19597;EAS_AF=0.0784;AMR_AF=0.0476;AFR_AF=0.1717;EUR_AF=0.0388;SAS_AF=0.1125;AA=T|||;VT=SNP
6	30706969	rs74515521	A	G	100	PASS	AC=488;AF=0.0974441;AN=5008;NS=2504;DP=19558;EAS_AF=0.0784;AMR_AF=0.0476;AFR_AF=0.1717;EUR_AF=0.0388;SAS_AF=0.1125;AA=A|||;VT=SNP
6	30707139	rs74295302	C	T	100	PASS	AC=488;AF=0.0974441;AN=5008;NS=2504;DP=19328;EAS_AF=0.0784;AMR_AF=0.0476;AFR_AF=0.1717;EUR_AF=0.0388;SAS_AF=0.1125;AA=T|||;VT=SNP
6	30707272	rs139432921	A	G	100	PASS	AC=489;AF=0.0976438;AN=5008;NS=2504;DP=18582;EAS_AF=0.0794;AMR_AF=0.0476;AFR_AF=0.1717;EUR_AF=0.0388;SAS_AF=0.1125;AA=G|||;VT=SNP
6	30707336	rs144458375	A	G	100	PASS	AC=490;AF=0.0978435;AN=5008;NS=2504;DP=18976;EAS_AF=0.0794;AMR_AF=0.0476;AFR_AF=0.1717;EUR_AF=0.0388;SAS_AF=0.1135;AA=G|||;VT=SNP
6	30707595	rs76480899	T	C	100	PASS	AC=488;AF=0.0974441;AN=5008;NS=2504;DP=20037;EAS_AF=0.0784;AMR_AF=0.0476;AFR_AF=0.1717;EUR_AF=0.0388;SAS_AF=0.1125;AA=T|||;VT=SNP
6	30707599	rs9262162	T	C	100	PASS	AC=584;AF=0.116613;AN=5008;NS=2504;DP=20140;EAS_AF=0.0615;AMR_AF=0.1513;AFR_AF=0.0091;EUR_AF=0.1879;SAS_AF=0.2209;AA=T|||;VT=SNP
6	30707646	rs114604281	C	T	100	PASS	AC=488;AF=0.0974441;AN=5008;NS=2504;DP=19475;EAS_AF=0.0784;AMR_AF=0.0476;AFR_AF=0.1717;EUR_AF=0.0388;SAS_AF=0.1125;AA=C|||;VT=SNP
6	30708231	rs17189399	C	T	100	PASS	AC=116;AF=0.0231629;AN=5008;NS=2504;DP=21124;EAS_AF=0.0764;AMR_AF=0.0072;AFR_AF=0.0045;EUR_AF=0.006;SAS_AF=0.0225;AA=C|||;VT=SNP
6	30708428	rs12111310	T	C	100	PASS	AC=488;AF=0.0974441;AN=5008;NS=2504;DP=20655;EAS_AF=0.0784;AMR_AF=0.0476;AFR_AF=0.1717;EUR_AF=0.0388;SAS_AF=0.1125;AA=C|||;VT=SNP;EX_TARGET
6	30708705	rs79585365	C	A	100	PASS	AC=490;AF=0.0978435;AN=5008;NS=2504;DP=18223;EAS_AF=0.0794;AMR_AF=0.0476;AFR_AF=0.1717;EUR_AF=0.0388;SAS_AF=0.1135;AA=A|||;VT=SNP
6	30708714	rs76989606	T	C	100	PASS	AC=490;AF=0.0978435;AN=5008;NS=2504;DP=18643;EAS_AF=0.0794;AMR_AF=0.0476;AFR_AF=0.1717;EUR_AF=0.0388;SAS_AF=0.1135;AA=C|||;VT=SNP
6	30708944	rs116542158	T	A	100	PASS	AC=489;AF=0.0976438;AN=5008;NS=2504;DP=17703;EAS_AF=0.0794;AMR_AF=0.0476;AFR_AF=0.1717;EUR_AF=0.0388;SAS_AF=0.1125;AA=T|||;VT=SNP;EX_TARGET
6	30709364	rs15297	G	T	100	PASS	AC=489;AF=0.0976438;AN=5008;NS=2504;DP=18647;EAS_AF=0.0794;AMR_AF=0.0476;AFR_AF=0.1717;EUR_AF=0.0388;SAS_AF=0.1125;AA=T|||;VT=SNP;EX_TARGET
6	30709830	rs10947088	T	C	100	PASS	AC=489;AF=0.0976438;AN=5008;NS=2504;DP=18841;EAS_AF=0.0794;AMR_AF=0.0476;AFR_AF=0.1717;EUR_AF=0.0388;SAS_AF=0.1125;AA=C|||;VT=SNP
6	30710135	rs10947089	A	G	100	PASS	AC=489;AF=0.0976438;AN=5008;NS=2504;DP=15297;EAS_AF=0.0794;AMR_AF=0.0476;AFR_AF=0.1717;EUR_AF=0.0388;SAS_AF=0.1125;AA=G|||;VT=SNP
6	30710234	rs28600807	G	A	100	PASS	AC=488;AF=0.0974441;AN=5008;NS=2504;DP=13781;EAS_AF=0.0784;AMR_AF=0.0476;AFR_AF=0.1717;EUR_AF=0.0388;SAS_AF=0.1125;AA=G|||;VT=SNP
6	30710271	rs116771824	A	G	100	PASS	AC=488;AF=0.0974441;AN=5008;NS=2504;DP=11913;EAS_AF=0.0784;AMR_AF=0.0476;AFR_AF=0.1717;EUR_AF=0.0388;SAS_AF=0.1125;AA=A|||;VT=SNP
6	30710632	rs114965076	C	T	100	PASS	AC=487;AF=0.0972444;AN=5008;NS=2504;DP=10778;EAS_AF=0.0774;AMR_AF=0.0476;AFR_AF=0.1717;EUR_AF=0.0388;SAS_AF=0.1125;AA=c|||;VT=SNP
6	30711026	rs1049943	C	G	100	PASS	AC=487;AF=0.0972444;AN=5008;NS=2504;DP=19459;EAS_AF=0.0774;AMR_AF=0.0476;AFR_AF=0.1717;EUR_AF=0.0388;SAS_AF=0.1125;AA=c|||;VT=SNP
6	30711031	rs17719	C	T	100	PASS	AC=483;AF=0.0964457;AN=5008;NS=2504;DP=19651;EAS_AF=0.0774;AMR_AF=0.0476;AFR_AF=0.171;EUR_AF=0.0388;SAS_AF=0.1094;AA=c|||;VT=SNP
6	30711357	rs8512	G	A	100	PASS	AC=586;AF=0.117013;AN=5008;NS=2504;DP=20329;EAS_AF=0.0615;AMR_AF=0.1513;AFR_AF=0.0091;EUR_AF=0.1869;SAS_AF=0.2239;AA=G|||;VT=SNP
6	30712298	rs9468821	T	C	100	PASS	AC=118;AF=0.0235623;AN=5008;NS=2504;DP=13192;EAS_AF=0.0198;AMR_AF=0.0245;AFR_AF=0.0545;EUR_AF=0.008;SAS_AF=0.001;AA=T|||;VT=SNP;EX_TARGET
6	30712327	rs2301277	G	A	100	PASS	AC=116;AF=0.0231629;AN=5008;NS=2504;DP=13811;EAS_AF=0.0764;AMR_AF=0.0072;AFR_AF=0.0045;EUR_AF=0.006;SAS_AF=0.0225;AA=G|||;VT=SNP
6	30712466	rs9468822	C	T	100	PASS	AC=118;AF=0.0235623;AN=5008;NS=2504;DP=13786;EAS_AF=0.0198;AMR_AF=0.0245;AFR_AF=0.0545;EUR_AF=0.008;SAS_AF=0.001;AA=C|||;VT=SNP
6	30713080	rs74295903	T	C	100	PASS	AC=490;AF=0.0978435;AN=5008;NS=2504;DP=21634;EAS_AF=0.0784;AMR_AF=0.0476;AFR_AF=0.171;EUR_AF=0.0398;SAS_AF=0.1145;AA=t|||;VT=SNP
6	30713296	rs2284173	G	A	100	PASS	AC=1297;AF=0.258986;AN=5008;NS=2504;DP=21708;EAS_AF=0.1766;AMR_AF=0.1844;AFR_AF=0.5076;EUR_AF=0.1809;SAS_AF=0.1411;AA=a|||;VT=SNP
6	30713430	rs58638768	G	C	100	PASS	AC=489;AF=0.0976438;AN=5008;NS=2504;DP=21803;EAS_AF=0.0784;AMR_AF=0.0476;AFR_AF=0.1717;EUR_AF=0.0388;SAS_AF=0.1135;AA=c|||;VT=SNP
6	30713580	rs2284174	T	C	100	PASS	AC=1182;AF=0.236022;AN=5008;NS=2504;DP=20657;EAS_AF=0.1002;AMR_AF=0.1772;AFR_AF=0.503;EUR_AF=0.175;SAS_AF=0.1196;AA=c|||;VT=SNP
6	30713808	rs3130662	C	A	100	PASS	AC=656;AF=0.13099;AN=5008;NS=2504;DP=20897;EAS_AF=0.0784;AMR_AF=0.0908;AFR_AF=0.202;EUR_AF=0.1352;SAS_AF=0.1135;AA=a|||;VT=SNP
6	30714173	rs9468823	A	C	100	PASS	AC=128;AF=0.0255591;AN=5008;NS=2504;DP=10380;EAS_AF=0.0208;AMR_AF=0.0245;AFR_AF=0.0613;EUR_AF=0.008;SAS_AF=0.001;AA=A|||;VT=SNP
6	30714479	rs2535319	T	C	100	PASS	AC=1759;AF=0.351238;AN=5008;NS=2504;DP=9264;EAS_AF=0.2698;AMR_AF=0.2795;AFR_AF=0.5265;EUR_AF=0.3718;SAS_AF=0.228;AA=C|||;VT=SNP
6	30714646	rs117203306	G	T	100	PASS	AC=116;AF=0.0231629;AN=5008;NS=2504;DP=14909;EAS_AF=0.0764;AMR_AF=0.0072;AFR_AF=0.0045;EUR_AF=0.006;SAS_AF=0.0225;AA=g|||;VT=SNP
6	30715050	rs147873076	C	T	100	PASS	AC=363;AF=0.072484;AN=5008;NS=2504;DP=20020;EAS_AF=0.0774;AMR_AF=0.0245;AFR_AF=0.1036;EUR_AF=0.0209;SAS_AF=0.1125;AA=C|||;VT=SNP
6	30715356	rs74554379	C	G	100	PASS	AC=200;AF=0.0399361;AN=5008;NS=2504;DP=21160;EAS_AF=0.0595;AMR_AF=0.0029;AFR_AF=0.0703;EUR_AF=0.003;SAS_AF=0.0429;AA=C|||;VT=SNP
6	30716117	rs4713358	G	T	100	PASS	AC=412;AF=0.0822684;AN=5008;NS=2504;DP=22175;EAS_AF=0.0407;AMR_AF=0.072;AFR_AF=0.2103;EUR_AF=0.0239;SAS_AF=0.0194;AA=G|||;VT=SNP
6	30717389	rs577574711	G	C	100	PASS	AC=420;AF=0.0838658;AN=5008;NS=2504;DP=18337;EAS_AF=0.0873;AMR_AF=0.072;AFR_AF=0.1263;EUR_AF=0.0696;SAS_AF=0.046;AA=C|||;VT=SNP
6	30717637	rs7763502	C	A	100	PASS	AC=1814;AF=0.36222;AN=5008;NS=2504;DP=18891;EAS_AF=0.5089;AMR_AF=0.4755;AFR_AF=0.2315;EUR_AF=0.2087;SAS_AF=0.4652;AA=C|||;VT=SNP
6	30717906	rs117618137	T	A	100	PASS	AC=96;AF=0.0191693;AN=5008;NS=2504;DP=21979;EAS_AF=0.0387;AMR_AF=0.0447;AFR_AF=0.0023;EUR_AF=0.005;SAS_AF=0.0184;AA=T|||;VT=SNP
6	30718035	rs2535324	A	C	100	PASS	AC=2120;AF=0.423323;AN=5008;NS=2504;DP=18932;EAS_AF=0.4315;AMR_AF=0.513;AFR_AF=0.3517;EUR_AF=0.2972;SAS_AF=0.5777;AA=A|||;VT=SNP
6	30718180	rs562932852	A	G	100	PASS	AC=1323;AF=0.264177;AN=5008;NS=2504;DP=17891;EAS_AF=0.3433;AMR_AF=0.4006;AFR_AF=0.062;EUR_AF=0.161;SAS_AF=0.4652;AA=A|||;VT=SNP
6	30719139	rs141661388	T	A	100	PASS	AC=290;AF=0.0579073;AN=5008;NS=2504;DP=11643;EAS_AF=0.0655;AMR_AF=0.0663;AFR_AF=0.0129;EUR_AF=0.0875;SAS_AF=0.0746;AA=t|||;VT=SNP
6	30719578	rs28780110	G	A	100	PASS	AC=246;AF=0.0491214;AN=5008;NS=2504;DP=18180;EAS_AF=0.0179;AMR_AF=0.0317;AFR_AF=0.0083;EUR_AF=0.0567;SAS_AF=0.1411;AA=G|||;VT=SNP
6	30719588	rs74391191	G	A	100	PASS	AC=561;AF=0.112021;AN=5008;NS=2504;DP=17941;EAS_AF=0.1071;AMR_AF=0.0951;AFR_AF=0.121;EUR_AF=0.1173;SAS_AF=0.1115;AA=G|||;VT=SNP
6	30719840	rs117494738	G	A	100	PASS	AC=42;AF=0.00838658;AN=5008;NS=2504;DP=18900;EAS_AF=0.0218;AMR_AF=0.0216;AFR_AF=0.0008;EUR_AF=0.003;SAS_AF=0.001;AA=g|||;VT=SNP
6	30720311	rs28780111	C	T	100	PASS	AC=1314;AF=0.26238;AN=5008;NS=2504;DP=17417;EAS_AF=0.3442;AMR_AF=0.402;AFR_AF=0.0537;EUR_AF=0.163;SAS_AF=0.4632;AA=C|||;VT=SNP
6	30721212	rs113033684	C	T	100	PASS	AC=152;AF=0.0303514;AN=5008;NS=2504;DP=19162;EAS_AF=0.0407;AMR_AF=0.0231;AFR_AF=0.0272;EUR_AF=0.0229;SAS_AF=0.0368;AA=C|||;VT=SNP
6	30721531	rs141481419	C	T	100	PASS	AC=29;AF=0.00579073;AN=5008;NS=2504;DP=16745;EAS_AF=0.0278;AMR_AF=0;AFR_AF=0;EUR_AF=0.001;SAS_AF=0;AA=C|||;VT=SNP
6	30721722	rs144441042	C	T	100	PASS	AC=53;AF=0.0105831;AN=5008;NS=2504;DP=13482;EAS_AF=0.0159;AMR_AF=0.0043;AFR_AF=0.0068;EUR_AF=0.0169;SAS_AF=0.0082;AA=C|||;VT=SNP
6	30722079	rs74442276	C	G	100	PASS	AC=293;AF=0.0585064;AN=5008;NS=2504;DP=18302;EAS_AF=0.0625;AMR_AF=0.0245;AFR_AF=0.1135;EUR_AF=0.0209;SAS_AF=0.0429;AA=C|||;VT=SNP
6	30722303	rs2535322	A	G	100	PASS	AC=3809;AF=0.760583;AN=5008;NS=2504;DP=17389;EAS_AF=0.7669;AMR_AF=0.7608;AFR_AF=0.7504;EUR_AF=0.6402;SAS_AF=0.8916;AA=G|||;VT=SNP
6	30722461	rs149995197	C	T	100	PASS	AC=113;AF=0.0225639;AN=5008;NS=2504;DP=18317;EAS_AF=0.0208;AMR_AF=0.0043;AFR_AF=0.0091;EUR_AF=0.0169;SAS_AF=0.0613;AA=C|||;VT=SNP
6	30722659	rs189404260	T	C	100	PASS	AC=39;AF=0.00778754;AN=5008;NS=2504;DP=19637;EAS_AF=0.0317;AMR_AF=0;AFR_AF=0;EUR_AF=0;SAS_AF=0.0072;AA=T|||;VT=SNP
6	30722833	rs112921228	G	C	100	PASS	AC=152;AF=0.0303514;AN=5008;NS=2504;DP=17944;EAS_AF=0.0417;AMR_AF=0.0216;AFR_AF=0.0272;EUR_AF=0.0229;SAS_AF=0.0368;AA=G|||;VT=SNP
6	30723080	rs34306534	G	A	100	PASS	AC=304;AF=0.0607029;AN=5008;NS=2504;DP=17156;EAS_AF=0.0665;AMR_AF=0.0663;AFR_AF=0.0136;EUR_AF=0.0994;SAS_AF=0.0746;AA=G|||;VT=SNP
6	30723335	rs77737112	C	T	100	PASS	AC=293;AF=0.0585064;AN=5008;NS=2504;DP=14323;EAS_AF=0.0625;AMR_AF=0.0245;AFR_AF=0.1135;EUR_AF=0.0209;SAS_AF=0.0429;AA=C|||;VT=SNP
6	30723537	rs62408687	A	G	100	PASS	AC=493;AF=0.0984425;AN=5008;NS=2504;DP=19733;EAS_AF=0.1974;AMR_AF=0.062;AFR_AF=0.0098;EUR_AF=0.1491;SAS_AF=0.09;AA=G|||;VT=SNP
6	30723914	rs12199994	A	G	100	PASS	AC=815;AF=0.16274;AN=5008;NS=2504;DP=21945;EAS_AF=0.2579;AMR_AF=0.0893;AFR_AF=0.1452;EUR_AF=0.17;SAS_AF=0.1329;AA=A|||;VT=SNP
6	30724042	rs12213680	G	A	100	PASS	AC=814;AF=0.16254;AN=5008;NS=2504;DP=20087;EAS_AF=0.2579;AMR_AF=0.0879;AFR_AF=0.1452;EUR_AF=0.17;SAS_AF=0.1329;AA=G|||;VT=SNP
6	30724198	rs77645489	C	T	100	PASS	AC=294;AF=0.0587061;AN=5008;NS=2504;DP=19540;EAS_AF=0.0625;AMR_AF=0.0245;AFR_AF=0.1142;EUR_AF=0.0209;SAS_AF=0.0429;AA=T|||;VT=SNP
6	30724430	rs2394401	T	C	100	PASS	AC=756;AF=0.150958;AN=5008;NS=2504;DP=22074;EAS_AF=0.128;AMR_AF=0.1225;AFR_AF=0.1929;EUR_AF=0.1531;SAS_AF=0.136;AA=T|||;VT=SNP
6	30725042	rs113078870	C	T	100	PASS	AC=153;AF=0.0305511;AN=5008;NS=2504;DP=17187;EAS_AF=0.0417;AMR_AF=0.0231;AFR_AF=0.0272;EUR_AF=0.0229;SAS_AF=0.0368;AA=C|||;VT=SNP
6	30725464	rs143931547	T	C	100	PASS	AC=23;AF=0.00459265;AN=5008;NS=2504;DP=20401;EAS_AF=0.0228;AMR_AF=0;AFR_AF=0;EUR_AF=0;SAS_AF=0;AA=T|||;VT=SNP
6	30725679	rs116919165	T	C	100	PASS	AC=112;AF=0.0223642;AN=5008;NS=2504;DP=18853;EAS_AF=0.0208;AMR_AF=0.0043;AFR_AF=0.0091;EUR_AF=0.0169;SAS_AF=0.0603;AA=T|||;VT=SNP
6	30725871	rs147403319	A	G	100	PASS	AC=112;AF=0.0223642;AN=5008;NS=2504;DP=16086;EAS_AF=0.0208;AMR_AF=0.0043;AFR_AF=0.0091;EUR_AF=0.0169;SAS_AF=0.0603;AA=A|||;VT=SNP
6	30726748	rs3095341	T	C	100	PASS	AC=3793;AF=0.757388;AN=5008;NS=2504;DP=19775;EAS_AF=0.7738;AMR_AF=0.7594;AFR_AF=0.7489;EUR_AF=0.6382;SAS_AF=0.8732;AA=t|||;VT=SNP
6	30726939	rs3095340	A	C	100	PASS	AC=656;AF=0.13099;AN=5008;NS=2504;DP=22320;EAS_AF=0.0794;AMR_AF=0.085;AFR_AF=0.2428;EUR_AF=0.1352;SAS_AF=0.0613;AA=A|||;VT=SNP
6	30727282	rs3869075	G	C	100	PASS	AC=1317;AF=0.262979;AN=5008;NS=2504;DP=21234;EAS_AF=0.3383;AMR_AF=0.402;AFR_AF=0.053;EUR_AF=0.165;SAS_AF=0.4714;AA=G|||;VT=SNP
6	30727568	rs79886510	C	G	100	PASS	AC=350;AF=0.0698882;AN=5008;NS=2504;DP=21389;EAS_AF=0.0585;AMR_AF=0.0375;AFR_AF=0.149;EUR_AF=0.0318;SAS_AF=0.0368;AA=C|||;VT=SNP
6	30727665	rs35278546	C	A	100	PASS	AC=350;AF=0.0698882;AN=5008;NS=2504;DP=22486;EAS_AF=0.0585;AMR_AF=0.0375;AFR_AF=0.149;EUR_AF=0.0318;SAS_AF=0.0368;AA=a|||;VT=SNP
6	30727684	rs35826335	G	A	100	PASS	AC=350;AF=0.0698882;AN=5008;NS=2504;DP=21974;EAS_AF=0.0585;AMR_AF=0.0375;AFR_AF=0.149;EUR_AF=0.0318;SAS_AF=0.0368;AA=a|||;VT=SNP
6	30727785	rs3131035	A	G	100	PASS	AC=516;AF=0.103035;AN=5008;NS=2504;DP=21242;EAS_AF=0.0734;AMR_AF=0.1037;AFR_AF=0.0688;EUR_AF=0.1918;SAS_AF=0.0879;AA=A|||;VT=SNP
6	30727888	rs9262170	T	C	100	PASS	AC=422;AF=0.0842652;AN=5008;NS=2504;DP=20867;EAS_AF=0.0109;AMR_AF=0.085;AFR_AF=0.2088;EUR_AF=0.0358;SAS_AF=0.0409;AA=T|||;VT=SNP
6	30727962	rs112784999	G	A	100	PASS	AC=350;AF=0.0698882;AN=5008;NS=2504;DP=19595;EAS_AF=0.0585;AMR_AF=0.0375;AFR_AF=0.149;EUR_AF=0.0318;SAS_AF=0.0368;AA=A|||;VT=SNP
6	30727983	rs3095339	A	G	100	PASS	AC=1282;AF=0.25599;AN=5008;NS=2504;DP=20222;EAS_AF=0.1389;AMR_AF=0.2248;AFR_AF=0.4259;EUR_AF=0.2594;SAS_AF=0.1656;AA=G|||;VT=SNP
6	30728290	rs3131036	G	A	100	PASS	AC=1276;AF=0.254792;AN=5008;NS=2504;DP=19032;EAS_AF=0.1389;AMR_AF=0.2233;AFR_AF=0.4221;EUR_AF=0.2594;SAS_AF=0.1656;AA=A|||;VT=SNP
6	30728360	rs3094122	T	G	100	PASS	AC=866;AF=0.172923;AN=5008;NS=2504;DP=18111;EAS_AF=0.1319;AMR_AF=0.1412;AFR_AF=0.2179;EUR_AF=0.2237;SAS_AF=0.1247;AA=a|||;VT=SNP
6	30728850	rs111982684	A	G	100	PASS	AC=350;AF=0.0698882;AN=5008;NS=2504;DP=15991;EAS_AF=0.0585;AMR_AF=0.0375;AFR_AF=0.149;EUR_AF=0.0318;SAS_AF=0.0368;AA=A|||;VT=SNP
6	30728862	rs112723269	G	A	100	PASS	AC=350;AF=0.0698882;AN=5008;NS=2504;DP=16289;EAS_AF=0.0585;AMR_AF=0.0375;AFR_AF=0.149;EUR_AF=0.0318;SAS_AF=0.0368;AA=G|||;VT=SNP
6	30729487	rs11966040	T	G	100	PASS	AC=350;AF=0.0698882;AN=5008;NS=2504;DP=19170;EAS_AF=0.0585;AMR_AF=0.0375;AFR_AF=0.149;EUR_AF=0.0318;SAS_AF=0.0368;AA=G|||;VT=SNP
6	30729852	rs74455117	A	G	100	PASS	AC=351;AF=0.0700879;AN=5008;NS=2504;DP=21393;EAS_AF=0.0595;AMR_AF=0.0375;AFR_AF=0.149;EUR_AF=0.0318;SAS_AF=0.0368;AA=A|||;VT=SNP
6	30730036	rs117471443	C	T	100	PASS	AC=112;AF=0.0223642;AN=5008;NS=2504;DP=16001;EAS_AF=0.0208;AMR_AF=0.0043;AFR_AF=0.0091;EUR_AF=0.0169;SAS_AF=0.0603;AA=C|||;VT=SNP
6	30730181	rs186819673	C	T	100	PASS	AC=38;AF=0.00758786;AN=5008;NS=2504;DP=17296;EAS_AF=0.0308;AMR_AF=0;AFR_AF=0;EUR_AF=0;SAS_AF=0.0072;AA=C|||;VT=SNP
6	30730267	rs6926530	A	G	100	PASS	AC=454;AF=0.090655;AN=5008;NS=2504;DP=18722;EAS_AF=0.0804;AMR_AF=0.0418;AFR_AF=0.1952;EUR_AF=0.0328;SAS_AF=0.0542;AA=A|||;VT=SNP
6	30730339	rs9262172	T	C	100	PASS	AC=978;AF=0.195288;AN=5008;NS=2504;DP=14918;EAS_AF=0.1528;AMR_AF=0.1455;AFR_AF=0.2269;EUR_AF=0.2406;SAS_AF=0.1851;AA=C|||;VT=SNP
6	30730345	rs9262173	G	C	100	PASS	AC=628;AF=0.125399;AN=5008;NS=2504;DP=15329;EAS_AF=0.0942;AMR_AF=0.1081;AFR_AF=0.0779;EUR_AF=0.2087;SAS_AF=0.1483;AA=G|||;VT=SNP
6	30730356	rs146613800	G	A	100	PASS	AC=112;AF=0.0223642;AN=5008;NS=2504;DP=14357;EAS_AF=0.0208;AMR_AF=0.0043;AFR_AF=0.0091;EUR_AF=0.0169;SAS_AF=0.0603;AA=G|||;VT=SNP
6	30730446	rs139847598	G	T	100	PASS	AC=593;AF=0.118411;AN=5008;NS=2504;DP=15581;EAS_AF=0.1964;AMR_AF=0.0764;AFR_AF=0.0446;EUR_AF=0.164;SAS_AF=0.1207;AA=G|||;VT=SNP
6	30730447	rs149854937	C	T	100	PASS	AC=482;AF=0.096246;AN=5008;NS=2504;DP=15787;EAS_AF=0.1935;AMR_AF=0.0605;AFR_AF=0.0098;EUR_AF=0.1491;SAS_AF=0.0838;AA=c|||;VT=SNP
6	30730482	rs9262174	G	T	100	PASS	AC=322;AF=0.0642971;AN=5008;NS=2504;DP=17138;EAS_AF=0.0238;AMR_AF=0.0418;AFR_AF=0.0651;EUR_AF=0.1093;SAS_AF=0.0746;AA=G|||;VT=SNP
6	30730638	rs557629913	C	G	100	PASS	AC=350;AF=0.0698882;AN=5008;NS=2504;DP=16354;EAS_AF=0.0585;AMR_AF=0.0375;AFR_AF=0.149;EUR_AF=0.0318;SAS_AF=0.0368;AA=C|||;VT=SNP
6	30730960	rs3094121	C	T	100	PASS	AC=625;AF=0.1248;AN=5008;NS=2504;DP=17046;EAS_AF=0.0913;AMR_AF=0.1081;AFR_AF=0.0779;EUR_AF=0.2087;SAS_AF=0.1483;AA=C|||;VT=SNP
6	30731066	rs76657565	A	G	100	PASS	AC=349;AF=0.0696885;AN=5008;NS=2504;DP=16480;EAS_AF=0.0585;AMR_AF=0.0375;AFR_AF=0.149;EUR_AF=0.0308;SAS_AF=0.0368;AA=A|||;VT=SNP
6	30731075	rs76969411	G	A	100	PASS	AC=349;AF=0.0696885;AN=5008;NS=2504;DP=15686;EAS_AF=0.0585;AMR_AF=0.0375;AFR_AF=0.149;EUR_AF=0.0308;SAS_AF=0.0368;AA=A|||;VT=SNP
6	30731121	rs116609753	C	G	100	PASS	AC=350;AF=0.0698882;AN=5008;NS=2504;DP=14673;EAS_AF=0.0585;AMR_AF=0.0375;AFR_AF=0.149;EUR_AF=0.0318;SAS_AF=0.0368;AA=G|||;VT=SNP
6	30731330	rs9262176	C	T	100	PASS	AC=420;AF=0.0838658;AN=5008;NS=2504;DP=19703;EAS_AF=0.0099;AMR_AF=0.0836;AFR_AF=0.208;EUR_AF=0.0368;SAS_AF=0.0409;AA=C|||;VT=SNP
6	30731401	rs3095338	A	T	100	PASS	AC=322;AF=0.0642971;AN=5008;NS=2504;DP=19951;EAS_AF=0.0238;AMR_AF=0.0418;AFR_AF=0.0651;EUR_AF=0.1093;SAS_AF=0.0746;AA=A|||;VT=SNP
6	30731469	rs77580845	G	T	100	PASS	AC=350;AF=0.0698882;AN=5008;NS=2504;DP=19146;EAS_AF=0.0585;AMR_AF=0.0375;AFR_AF=0.149;EUR_AF=0.0318;SAS_AF=0.0368;AA=G|||;VT=SNP
6	30731478	rs111325731	A	G	100	PASS	AC=350;AF=0.0698882;AN=5008;NS=2504;DP=20069;EAS_AF=0.0585;AMR_AF=0.0375;AFR_AF=0.149;EUR_AF=0.0318;SAS_AF=0.0368;AA=a|||;VT=SNP
6	30731505	rs13214831	G	A	100	PASS	AC=1314;AF=0.26238;AN=5008;NS=2504;DP=20446;EAS_AF=0.3353;AMR_AF=0.402;AFR_AF=0.053;EUR_AF=0.165;SAS_AF=0.4714;AA=G|||;VT=SNP
6	30731556	rs3094120	C	T	100	PASS	AC=627;AF=0.1252;AN=5008;NS=2504;DP=20368;EAS_AF=0.0913;AMR_AF=0.1081;AFR_AF=0.0794;EUR_AF=0.2087;SAS_AF=0.1483;AA=C|||;VT=SNP
6	30731633	rs3094119	C	T	100	PASS	AC=625;AF=0.1248;AN=5008;NS=2504;DP=18880;EAS_AF=0.0913;AMR_AF=0.1081;AFR_AF=0.0779;EUR_AF=0.2087;SAS_AF=0.1483;AA=C|||;VT=SNP
6	30731836	rs76117729	T	C	100	PASS	AC=350;AF=0.0698882;AN=5008;NS=2504;DP=18546;EAS_AF=0.0585;AMR_AF=0.0375;AFR_AF=0.149;EUR_AF=0.0318;SAS_AF=0.0368;AA=t|||;VT=SNP
6	30732054	rs3129975	T	C	100	PASS	AC=625;AF=0.1248;AN=5008;NS=2504;DP=18131;EAS_AF=0.0913;AMR_AF=0.1081;AFR_AF=0.0779;EUR_AF=0.2087;SAS_AF=0.1483;AA=T|||;VT=SNP
6	30732340	rs113541521	T	A	100	PASS	AC=350;AF=0.0698882;AN=5008;NS=2504;DP=17521;EAS_AF=0.0585;AMR_AF=0.0375;AFR_AF=0.149;EUR_AF=0.0318;SAS_AF=0.0368;AA=A|||;VT=SNP
6	30732413	rs111885074	A	T	100	PASS	AC=310;AF=0.061901;AN=5008;NS=2504;DP=16269;EAS_AF=0.0585;AMR_AF=0.0317;AFR_AF=0.1233;EUR_AF=0.0298;SAS_AF=0.0368;AA=A|||;VT=SNP
6	30732456	rs111357469	T	C	100	PASS	AC=350;AF=0.0698882;AN=5008;NS=2504;DP=14863;EAS_AF=0.0585;AMR_AF=0.0375;AFR_AF=0.149;EUR_AF=0.0318;SAS_AF=0.0368;AA=t|||;VT=SNP
6	30732534	rs112148003	T	C	100	PASS	AC=350;AF=0.0698882;AN=5008;NS=2504;DP=17290;EAS_AF=0.0585;AMR_AF=0.0375;AFR_AF=0.149;EUR_AF=0.0318;SAS_AF=0.0368;AA=C|||;VT=SNP
6	30732770	rs9468824	C	T	100	PASS	AC=455;AF=0.0908546;AN=5008;NS=2504;DP=15245;EAS_AF=0.0804;AMR_AF=0.0418;AFR_AF=0.1959;EUR_AF=0.0328;SAS_AF=0.0542;AA=C|||;VT=SNP
6	30732822	rs112243896	T	C	100	PASS	AC=350;AF=0.0698882;AN=5008;NS=2504;DP=15406;EAS_AF=0.0585;AMR_AF=0.0375;AFR_AF=0.149;EUR_AF=0.0318;SAS_AF=0.0368;AA=C|||;VT=SNP
6	30733019	rs2894045	C	T	100	PASS	AC=454;AF=0.090655;AN=5008;NS=2504;DP=18869;EAS_AF=0.0804;AMR_AF=0.0418;AFR_AF=0.1952;EUR_AF=0.0328;SAS_AF=0.0542;AA=C|||;VT=SNP
6	30733121	rs6901842	C	T	100	PASS	AC=419;AF=0.0836661;AN=5008;NS=2504;DP=20512;EAS_AF=0.0099;AMR_AF=0.0836;AFR_AF=0.208;EUR_AF=0.0358;SAS_AF=0.0409;AA=T|||;VT=SNP
6	30733489	rs113512166	T	C	100	PASS	AC=351;AF=0.0700879;AN=5008;NS=2504;DP=19244;EAS_AF=0.0585;AMR_AF=0.0375;AFR_AF=0.1498;EUR_AF=0.0318;SAS_AF=0.0368;AA=C|||;VT=SNP
6	30733599	rs112598079	C	T	100	PASS	AC=350;AF=0.0698882;AN=5008;NS=2504;DP=16014;EAS_AF=0.0585;AMR_AF=0.0375;AFR_AF=0.149;EUR_AF=0.0318;SAS_AF=0.0368;AA=C|||;VT=SNP
6	30733974	rs3131037	G	A	100	PASS	AC=626;AF=0.125;AN=5008;NS=2504;DP=17784;EAS_AF=0.0913;AMR_AF=0.1081;AFR_AF=0.0779;EUR_AF=0.2097;SAS_AF=0.1483;AA=G|||;VT=SNP
6	30733986	rs2394402	T	C	100	PASS	AC=3806;AF=0.759984;AN=5008;NS=2504;DP=17738;EAS_AF=0.7758;AMR_AF=0.7565;AFR_AF=0.7579;EUR_AF=0.6392;SAS_AF=0.8732;AA=C|||;VT=SNP
6	30733987	rs113212763	G	A	100	PASS	AC=350;AF=0.0698882;AN=5008;NS=2504;DP=17621;EAS_AF=0.0585;AMR_AF=0.0375;AFR_AF=0.149;EUR_AF=0.0318;SAS_AF=0.0368;AA=A|||;VT=SNP
6	30734080	rs3131038	G	A	100	PASS	AC=626;AF=0.125;AN=5008;NS=2504;DP=17453;EAS_AF=0.0923;AMR_AF=0.1081;AFR_AF=0.0779;EUR_AF=0.2087;SAS_AF=0.1483;AA=G|||;VT=SNP
6	30734109	rs111320247	A	C	100	PASS	AC=350;AF=0.0698882;AN=5008;NS=2504;DP=17592;EAS_AF=0.0585;AMR_AF=0.0375;AFR_AF=0.149;EUR_AF=0.0318;SAS_AF=0.0368;AA=A|||;VT=SNP
6	30734185	rs78931282	G	A	100	PASS	AC=350;AF=0.0698882;AN=5008;NS=2504;DP=18611;EAS_AF=0.0585;AMR_AF=0.0375;AFR_AF=0.149;EUR_AF=0.0318;SAS_AF=0.0368;AA=G|||;VT=SNP
6	30734255	rs13204228	A	G	100	PASS	AC=303;AF=0.0605032;AN=5008;NS=2504;DP=19893;EAS_AF=0.0675;AMR_AF=0.0663;AFR_AF=0.0129;EUR_AF=0.0994;SAS_AF=0.0736;AA=A|||;VT=SNP
6	30734309	rs79831841	A	G	100	PASS	AC=352;AF=0.0702875;AN=5008;NS=2504;DP=21732;EAS_AF=0.0605;AMR_AF=0.0375;AFR_AF=0.149;EUR_AF=0.0318;SAS_AF=0.0368;AA=G|||;VT=SNP
6	30734551	rs79945224	A	G	100	PASS	AC=352;AF=0.0702875;AN=5008;NS=2504;DP=20387;EAS_AF=0.0585;AMR_AF=0.0375;AFR_AF=0.1505;EUR_AF=0.0318;SAS_AF=0.0368;AA=A|||;VT=SNP
6	30735105	rs12210947	A	G	100	PASS	AC=607;AF=0.121206;AN=5008;NS=2504;DP=19014;EAS_AF=0.1994;AMR_AF=0.0764;AFR_AF=0.0446;EUR_AF=0.164;SAS_AF=0.1319;AA=A|||;VT=SNP
6	30735229	rs11963870	G	A	100	PASS	AC=350;AF=0.0698882;AN=5008;NS=2504;DP=21884;EAS_AF=0.0585;AMR_AF=0.0375;AFR_AF=0.149;EUR_AF=0.0318;SAS_AF=0.0368;AA=G|||;VT=SNP
6	30735451	rs73432796	G	A	100	PASS	AC=161;AF=0.0321486;AN=5008;NS=2504;DP=19253;EAS_AF=0.0208;AMR_AF=0.0058;AFR_AF=0.0431;EUR_AF=0.0199;SAS_AF=0.0603;AA=G|||;VT=SNP
6	30735830	rs113347950	C	T	100	PASS	AC=350;AF=0.0698882;AN=5008;NS=2504;DP=17735;EAS_AF=0.0585;AMR_AF=0.0375;AFR_AF=0.149;EUR_AF=0.0318;SAS_AF=0.0368;AA=T|||;VT=SNP
6	30736010	rs79758531	C	T	100	PASS	AC=350;AF=0.0698882;AN=5008;NS=2504;DP=18815;EAS_AF=0.0585;AMR_AF=0.0375;AFR_AF=0.149;EUR_AF=0.0318;SAS_AF=0.0368;AA=C|||;VT=SNP
6	30736151	rs12526186	C	T	100	PASS	AC=1314;AF=0.26238;AN=5008;NS=2504;DP=17737;EAS_AF=0.3353;AMR_AF=0.4035;AFR_AF=0.053;EUR_AF=0.164;SAS_AF=0.4714;AA=C|||;VT=SNP
6	30736360	rs11964556	G	T	100	PASS	AC=348;AF=0.0694888;AN=5008;NS=2504;DP=20654;EAS_AF=0.0585;AMR_AF=0.0375;AFR_AF=0.1483;EUR_AF=0.0308;SAS_AF=0.0368;AA=T|||;VT=SNP
6	30736402	rs12213069	A	G	100	PASS	AC=485;AF=0.096845;AN=5008;NS=2504;DP=4388;EAS_AF=0.1964;AMR_AF=0.0605;AFR_AF=0.0098;EUR_AF=0.1491;SAS_AF=0.0838;AA=A|||;VT=SNP
6	30736541	rs11964596	G	A	100	PASS	AC=349;AF=0.0696885;AN=5008;NS=2504;DP=19296;EAS_AF=0.0585;AMR_AF=0.0375;AFR_AF=0.1483;EUR_AF=0.0318;SAS_AF=0.0368;AA=A|||;VT=SNP
6	30737486	rs3094117	A	C	100	PASS	AC=1284;AF=0.25639;AN=5008;NS=2504;DP=16299;EAS_AF=0.1716;AMR_AF=0.2118;AFR_AF=0.3086;EUR_AF=0.2704;SAS_AF=0.2904;AA=A|||;VT=SNP
6	30737552	rs13217914	G	A	100	PASS	AC=1276;AF=0.254792;AN=5008;NS=2504;DP=16477;EAS_AF=0.3284;AMR_AF=0.402;AFR_AF=0.059;EUR_AF=0.165;SAS_AF=0.4315;AA=G|||;VT=SNP
6	30737591	rs3095337	G	C	100	PASS	AC=969;AF=0.19349;AN=5008;NS=2504;DP=17346;EAS_AF=0.0784;AMR_AF=0.1484;AFR_AF=0.3729;EUR_AF=0.1581;SAS_AF=0.138;AA=G|||;VT=SNP
6	30738042	rs9262182	C	T	100	PASS	AC=424;AF=0.0846645;AN=5008;NS=2504;DP=20916;EAS_AF=0.0099;AMR_AF=0.0836;AFR_AF=0.2103;EUR_AF=0.0358;SAS_AF=0.0429;AA=C|||;VT=SNP
6	30738211	rs77892262	C	T	100	PASS	AC=356;AF=0.0710863;AN=5008;NS=2504;DP=21558;EAS_AF=0.0625;AMR_AF=0.0418;AFR_AF=0.1407;EUR_AF=0.0338;SAS_AF=0.045;AA=C|||;VT=SNP
6	30738408	rs3094116	A	T	100	PASS	AC=1454;AF=0.290335;AN=5008;NS=2504;DP=20327;EAS_AF=0.1825;AMR_AF=0.2392;AFR_AF=0.469;EUR_AF=0.2724;SAS_AF=0.2147;AA=T|||;VT=SNP
6	30738469	rs3094115	A	G	100	PASS	AC=1455;AF=0.290535;AN=5008;NS=2504;DP=20691;EAS_AF=0.1825;AMR_AF=0.2392;AFR_AF=0.4697;EUR_AF=0.2724;SAS_AF=0.2147;AA=G|||;VT=SNP
6	30738476	rs12527188	C	T	100	PASS	AC=1272;AF=0.253994;AN=5008;NS=2504;DP=20814;EAS_AF=0.3105;AMR_AF=0.4078;AFR_AF=0.0537;EUR_AF=0.169;SAS_AF=0.4448;AA=C|||;VT=SNP
6	30738600	rs73432800	A	G	100	PASS	AC=160;AF=0.0319489;AN=5008;NS=2504;DP=18464;EAS_AF=0.0208;AMR_AF=0.0072;AFR_AF=0.0431;EUR_AF=0.0189;SAS_AF=0.0593;AA=A|||;VT=SNP
6	30738718	rs117248466	C	T	100	PASS	AC=44;AF=0.00878594;AN=5008;NS=2504;DP=17487;EAS_AF=0.0159;AMR_AF=0.0043;AFR_AF=0;EUR_AF=0.0169;SAS_AF=0.0082;AA=C|||;VT=SNP
6	30738921	rs3094114	A	G	100	PASS	AC=1454;AF=0.290335;AN=5008;NS=2504;DP=15599;EAS_AF=0.1825;AMR_AF=0.2392;AFR_AF=0.469;EUR_AF=0.2724;SAS_AF=0.2147;AA=G|||;VT=SNP
6	30739042	rs9262184	T	C	100	PASS	AC=1288;AF=0.257188;AN=5008;NS=2504;DP=13289;EAS_AF=0.1796;AMR_AF=0.2032;AFR_AF=0.444;EUR_AF=0.1809;SAS_AF=0.2014;AA=T|||;VT=SNP
6	30739063	rs73434604	G	T	100	PASS	AC=162;AF=0.0323482;AN=5008;NS=2504;DP=13553;EAS_AF=0.0208;AMR_AF=0.0072;AFR_AF=0.0431;EUR_AF=0.0209;SAS_AF=0.0593;AA=G|||;VT=SNP
6	30739120	rs58954828	C	T	100	PASS	AC=20;AF=0.00399361;AN=5008;NS=2504;DP=15868;EAS_AF=0.0198;AMR_AF=0;AFR_AF=0;EUR_AF=0;SAS_AF=0;AA=C|||;VT=SNP
6	30739178	rs9262185	C	A	100	PASS	AC=1182;AF=0.236022;AN=5008;NS=2504;DP=13509;EAS_AF=0.1617;AMR_AF=0.1873;AFR_AF=0.3797;EUR_AF=0.168;SAS_AF=0.2229;AA=c|||;VT=SNP
6	30739183	rs112656743	A	C	100	PASS	AC=210;AF=0.0419329;AN=5008;NS=2504;DP=13277;EAS_AF=0.0298;AMR_AF=0.0144;AFR_AF=0.0673;EUR_AF=0.0219;SAS_AF=0.0603;AA=c|||;VT=SNP
6	30739322	rs11756421	G	A	100	PASS	AC=329;AF=0.0656949;AN=5008;NS=2504;DP=10959;EAS_AF=0.0992;AMR_AF=0.0389;AFR_AF=0.0893;EUR_AF=0.0358;SAS_AF=0.0491;AA=-|||;VT=SNP
6	30739380	rs6906722	C	T	100	PASS	AC=1288;AF=0.257188;AN=5008;NS=2504;DP=12863;EAS_AF=0.1796;AMR_AF=0.2032;AFR_AF=0.444;EUR_AF=0.1809;SAS_AF=0.2014;AA=c|||;VT=SNP
6	30739657	rs6911571	G	T	100	PASS	AC=1151;AF=0.229832;AN=5008;NS=2504;DP=17001;EAS_AF=0.1617;AMR_AF=0.1873;AFR_AF=0.3797;EUR_AF=0.168;SAS_AF=0.1912;AA=G|||;VT=SNP
6	30739668	rs143254079	G	A	100	PASS	AC=151;AF=0.0301518;AN=5008;NS=2504;DP=16979;EAS_AF=0.0099;AMR_AF=0.0288;AFR_AF=0.0113;EUR_AF=0.0696;SAS_AF=0.0368;AA=G|||;VT=SNP
6	30739725	rs79597468	C	T	100	PASS	AC=171;AF=0.0341454;AN=5008;NS=2504;DP=17093;EAS_AF=0.0625;AMR_AF=0.0029;AFR_AF=0.0461;EUR_AF=0.003;SAS_AF=0.0429;AA=C|||;VT=SNP
6	30739846	rs6911628	C	T	100	PASS	AC=1454;AF=0.290335;AN=5008;NS=2504;DP=18949;EAS_AF=0.1825;AMR_AF=0.2392;AFR_AF=0.469;EUR_AF=0.2724;SAS_AF=0.2147;AA=T|||;VT=SNP
6	30739904	rs6912077	G	A	100	PASS	AC=1288;AF=0.257188;AN=5008;NS=2504;DP=19586;EAS_AF=0.1796;AMR_AF=0.2032;AFR_AF=0.444;EUR_AF=0.1809;SAS_AF=0.2014;AA=A|||;VT=SNP
6	30740038	rs78689026	G	A	100	PASS	AC=370;AF=0.0738818;AN=5008;NS=2504;DP=18535;EAS_AF=0.0635;AMR_AF=0.0418;AFR_AF=0.149;EUR_AF=0.0348;SAS_AF=0.046;AA=G|||;VT=SNP
6	30740256	rs73434608	G	A	100	PASS	AC=162;AF=0.0323482;AN=5008;NS=2504;DP=21283;EAS_AF=0.0208;AMR_AF=0.0072;AFR_AF=0.0431;EUR_AF=0.0209;SAS_AF=0.0593;AA=G|||;VT=SNP
6	30740515	rs16897888	C	A	100	PASS	AC=483;AF=0.0964457;AN=5008;NS=2504;DP=21176;EAS_AF=0.1984;AMR_AF=0.0605;AFR_AF=0.0098;EUR_AF=0.1471;SAS_AF=0.0818;AA=C|||;VT=SNP
6	30740680	rs16897889	A	G	100	PASS	AC=484;AF=0.0966454;AN=5008;NS=2504;DP=21888;EAS_AF=0.1984;AMR_AF=0.0605;AFR_AF=0.0098;EUR_AF=0.1471;SAS_AF=0.0828;AA=A|||;VT=SNP
6	30740830	rs61155723	C	T	100	PASS	AC=23;AF=0.00459265;AN=5008;NS=2504;DP=19900;EAS_AF=0.0228;AMR_AF=0;AFR_AF=0;EUR_AF=0;SAS_AF=0;AA=C|||;VT=SNP
6	30740919	rs73425709	G	C	100	PASS	AC=560;AF=0.111821;AN=5008;NS=2504;DP=18214;EAS_AF=0.1012;AMR_AF=0.0533;AFR_AF=0.2216;EUR_AF=0.0457;SAS_AF=0.0838;AA=G|||;VT=SNP
6	30741226	rs3132604	C	T	100	PASS	AC=752;AF=0.15016;AN=5008;NS=2504;DP=17119;EAS_AF=0.0337;AMR_AF=0.1268;AFR_AF=0.2784;EUR_AF=0.1481;SAS_AF=0.1155;AA=C|||;VT=SNP
6	30741305	rs3095335	G	C	100	PASS	AC=752;AF=0.15016;AN=5008;NS=2504;DP=14901;EAS_AF=0.0337;AMR_AF=0.1268;AFR_AF=0.2784;EUR_AF=0.1481;SAS_AF=0.1155;AA=G|||;VT=SNP
6	30742134	rs4248148	G	A	100	PASS	AC=730;AF=0.145767;AN=5008;NS=2504;DP=14287;EAS_AF=0.1518;AMR_AF=0.1037;AFR_AF=0.1717;EUR_AF=0.1322;SAS_AF=0.1483;AA=G|||;VT=SNP
6	30742406	rs9262190	T	C	100	PASS	AC=424;AF=0.0846645;AN=5008;NS=2504;DP=15314;EAS_AF=0.0099;AMR_AF=0.0836;AFR_AF=0.2095;EUR_AF=0.0368;SAS_AF=0.0429;AA=T|||;VT=SNP
6	30743014	rs17481190	C	T	100	PASS	AC=1259;AF=0.251398;AN=5008;NS=2504;DP=17230;EAS_AF=0.3105;AMR_AF=0.4035;AFR_AF=0.0537;EUR_AF=0.164;SAS_AF=0.4397;AA=C|||;VT=SNP
6	30743091	rs191686989	C	T	100	PASS	AC=26;AF=0.00519169;AN=5008;NS=2504;DP=17009;EAS_AF=0.0258;AMR_AF=0;AFR_AF=0;EUR_AF=0;SAS_AF=0;AA=C|||;VT=SNP
6	30743241	rs3130667	A	G	100	PASS	AC=3798;AF=0.758387;AN=5008;NS=2504;DP=17224;EAS_AF=0.7758;AMR_AF=0.7594;AFR_AF=0.7504;EUR_AF=0.6392;SAS_AF=0.8732;AA=G|||;VT=SNP
6	30743402	rs138437520	G	A	100	PASS	AC=13;AF=0.00259585;AN=5008;NS=2504;DP=14917;EAS_AF=0.0129;AMR_AF=0;AFR_AF=0;EUR_AF=0;SAS_AF=0;AA=G|||;VT=SNP
6	30743840	rs189614984	G	A	100	PASS	AC=37;AF=0.00738818;AN=5008;NS=2504;DP=13986;EAS_AF=0.0327;AMR_AF=0;AFR_AF=0;EUR_AF=0;SAS_AF=0.0041;AA=G|||;VT=SNP
6	30743862	rs13202739	A	C	100	PASS	AC=1260;AF=0.251597;AN=5008;NS=2504;DP=13871;EAS_AF=0.3105;AMR_AF=0.4035;AFR_AF=0.0537;EUR_AF=0.166;SAS_AF=0.4387;AA=A|||;VT=SNP
6	30744035	rs62408690	C	T	100	PASS	AC=484;AF=0.0966454;AN=5008;NS=2504;DP=12396;EAS_AF=0.1984;AMR_AF=0.0605;AFR_AF=0.0098;EUR_AF=0.1471;SAS_AF=0.0828;AA=C|||;VT=SNP
6	30744056	rs111355718	C	T	100	PASS	AC=162;AF=0.0323482;AN=5008;NS=2504;DP=14518;EAS_AF=0.0208;AMR_AF=0.0072;AFR_AF=0.0431;EUR_AF=0.0209;SAS_AF=0.0593;AA=C|||;VT=SNP
6	30744529	rs11757629	A	C	100	PASS	AC=439;AF=0.0876597;AN=5008;NS=2504;DP=21002;EAS_AF=0.0804;AMR_AF=0.0504;AFR_AF=0.1755;EUR_AF=0.0368;SAS_AF=0.0552;AA=A|||;VT=SNP
6	30744768	rs80026531	A	G	100	PASS	AC=469;AF=0.0936502;AN=5008;NS=2504;DP=18411;EAS_AF=0.0843;AMR_AF=0.0576;AFR_AF=0.174;EUR_AF=0.0427;SAS_AF=0.0726;AA=A|||;VT=SNP
6	30745032	rs118137775	C	T	100	PASS	AC=109;AF=0.0217652;AN=5008;NS=2504;DP=17757;EAS_AF=0.0208;AMR_AF=0.0058;AFR_AF=0.0068;EUR_AF=0.0169;SAS_AF=0.0593;AA=C|||;VT=SNP
6	30745189	rs28780112	G	A	100	PASS	AC=1331;AF=0.265775;AN=5008;NS=2504;DP=16432;EAS_AF=0.3095;AMR_AF=0.4107;AFR_AF=0.0961;EUR_AF=0.1759;SAS_AF=0.4397;AA=G|||;VT=SNP
6	30745454	rs9262192	T	C	100	PASS	AC=384;AF=0.0766773;AN=5008;NS=2504;DP=17656;EAS_AF=0.0099;AMR_AF=0.0648;AFR_AF=0.1974;EUR_AF=0.0258;SAS_AF=0.0429;AA=T|||;VT=SNP
6	30745633	rs3130671	G	A	100	PASS	AC=1102;AF=0.220048;AN=5008;NS=2504;DP=12500;EAS_AF=0.1766;AMR_AF=0.1686;AFR_AF=0.2542;EUR_AF=0.2535;SAS_AF=0.2209;AA=G|||;VT=SNP
6	30745644	rs4278006	A	G	100	PASS	AC=1259;AF=0.251398;AN=5008;NS=2504;DP=12436;EAS_AF=0.3105;AMR_AF=0.4035;AFR_AF=0.0537;EUR_AF=0.165;SAS_AF=0.4387;AA=A|||;VT=SNP
6	30745648	rs3132602	C	T	100	PASS	AC=3813;AF=0.761382;AN=5008;NS=2504;DP=12520;EAS_AF=0.7768;AMR_AF=0.7594;AFR_AF=0.761;EUR_AF=0.6392;SAS_AF=0.8732;AA=T|||;VT=SNP
6	30745717	rs3130672	G	T	100	PASS	AC=1101;AF=0.219848;AN=5008;NS=2504;DP=15260;EAS_AF=0.1766;AMR_AF=0.1686;AFR_AF=0.2542;EUR_AF=0.2535;SAS_AF=0.2198;AA=T|||;VT=SNP
6	30745777	rs3132601	T	A	100	PASS	AC=994;AF=0.198482;AN=5008;NS=2504;DP=13454;EAS_AF=0.1567;AMR_AF=0.1628;AFR_AF=0.2481;EUR_AF=0.2366;SAS_AF=0.1605;AA=A|||;VT=SNP
6	30746498	rs143760852	C	T	100	PASS	AC=109;AF=0.0217652;AN=5008;NS=2504;DP=19175;EAS_AF=0.0208;AMR_AF=0.0058;AFR_AF=0.0068;EUR_AF=0.0169;SAS_AF=0.0593;AA=C|||;VT=SNP
6	30746633	rs12526481	C	A	100	PASS	AC=2195;AF=0.438299;AN=5008;NS=2504;DP=16696;EAS_AF=0.4831;AMR_AF=0.536;AFR_AF=0.2829;EUR_AF=0.327;SAS_AF=0.6472;AA=C|||;VT=SNP
6	30746737	rs78703847	G	A	100	PASS	AC=191;AF=0.038139;AN=5008;NS=2504;DP=16548;EAS_AF=0.0804;AMR_AF=0.0231;AFR_AF=0.0272;EUR_AF=0.0229;SAS_AF=0.0358;AA=G|||;VT=SNP
6	30746787	rs141997040	C	G	100	PASS	AC=57;AF=0.0113818;AN=5008;NS=2504;DP=16158;EAS_AF=0.0099;AMR_AF=0.0029;AFR_AF=0;EUR_AF=0.003;SAS_AF=0.0429;AA=C|||;VT=SNP
6	30746902	rs112654689	C	T	100	PASS	AC=162;AF=0.0323482;AN=5008;NS=2504;DP=16366;EAS_AF=0.0208;AMR_AF=0.0072;AFR_AF=0.0431;EUR_AF=0.0209;SAS_AF=0.0593;AA=C|||;VT=SNP
6	30747083	rs73425726	T	C	100	PASS	AC=162;AF=0.0323482;AN=5008;NS=2504;DP=18797;EAS_AF=0.0208;AMR_AF=0.0072;AFR_AF=0.0431;EUR_AF=0.0209;SAS_AF=0.0593;AA=T|||;VT=SNP
6	30747133	rs28894082	G	C	100	PASS	AC=1261;AF=0.251797;AN=5008;NS=2504;DP=19740;EAS_AF=0.3095;AMR_AF=0.4035;AFR_AF=0.0537;EUR_AF=0.166;SAS_AF=0.4407;AA=G|||;VT=SNP
6	30747216	rs10947091	C	T	100	PASS	AC=2228;AF=0.444888;AN=5008;NS=2504;DP=17318;EAS_AF=0.4841;AMR_AF=0.536;AFR_AF=0.2829;EUR_AF=0.327;SAS_AF=0.68;AA=T|||;VT=SNP
6	30747802	rs13220225	G	A	100	PASS	AC=1254;AF=0.250399;AN=5008;NS=2504;DP=21665;EAS_AF=0.3046;AMR_AF=0.4035;AFR_AF=0.0537;EUR_AF=0.166;SAS_AF=0.4387;AA=G|||;VT=SNP
6	30747844	rs3131039	G	A	100	PASS	AC=3798;AF=0.758387;AN=5008;NS=2504;DP=21623;EAS_AF=0.7758;AMR_AF=0.7594;AFR_AF=0.7511;EUR_AF=0.6392;SAS_AF=0.8722;AA=A|||;VT=SNP
6	30748297	rs73425733	A	G	100	PASS	AC=606;AF=0.121006;AN=5008;NS=2504;DP=19586;EAS_AF=0.1022;AMR_AF=0.0749;AFR_AF=0.2375;EUR_AF=0.0557;SAS_AF=0.0828;AA=A|||;VT=SNP
6	30748433	rs139571961	G	A	100	PASS	AC=63;AF=0.0125799;AN=5008;NS=2504;DP=18000;EAS_AF=0.0099;AMR_AF=0.0043;AFR_AF=0.0023;EUR_AF=0.005;SAS_AF=0.0429;AA=G|||;VT=SNP
6	30749054	rs12663313	G	A	100	PASS	AC=177;AF=0.0353435;AN=5008;NS=2504;DP=20823;EAS_AF=0.0486;AMR_AF=0.17;AFR_AF=0.0023;EUR_AF=0.006;SAS_AF=0.001;AA=G|||;VT=SNP
6	30749233	rs9468829	T	G	100	PASS	AC=973;AF=0.194289;AN=5008;NS=2504;DP=21016;EAS_AF=0.1716;AMR_AF=0.1412;AFR_AF=0.2746;EUR_AF=0.1521;SAS_AF=0.1902;AA=T|||;VT=SNP
6	30749301	rs28780113	C	T	100	PASS	AC=1253;AF=0.2502;AN=5008;NS=2504;DP=18997;EAS_AF=0.3046;AMR_AF=0.402;AFR_AF=0.053;EUR_AF=0.165;SAS_AF=0.4407;AA=C|||;VT=SNP
6	30749589	rs76620182	G	A	100	PASS	AC=365;AF=0.0728834;AN=5008;NS=2504;DP=20267;EAS_AF=0.0625;AMR_AF=0.0418;AFR_AF=0.1467;EUR_AF=0.0348;SAS_AF=0.045;AA=G|||;VT=SNP
6	30749712	rs9468830	T	G	100	PASS	AC=2388;AF=0.476837;AN=5008;NS=2504;DP=20842;EAS_AF=0.497;AMR_AF=0.5504;AFR_AF=0.3707;EUR_AF=0.338;SAS_AF=0.6902;AA=G|||;VT=SNP
6	30749796	rs118007622	C	T	100	PASS	AC=63;AF=0.0125799;AN=5008;NS=2504;DP=20186;EAS_AF=0.0099;AMR_AF=0.0043;AFR_AF=0.0023;EUR_AF=0.005;SAS_AF=0.0429;AA=C|||;VT=SNP
6	30749844	rs9468831	C	T	100	PASS	AC=637;AF=0.127196;AN=5008;NS=2504;DP=19975;EAS_AF=0.1022;AMR_AF=0.0735;AFR_AF=0.2625;EUR_AF=0.0537;SAS_AF=0.0838;AA=C|||;VT=SNP
6	30750682	rs7752959	A	G	100	PASS	AC=1133;AF=0.226238;AN=5008;NS=2504;DP=17956;EAS_AF=0.1925;AMR_AF=0.1484;AFR_AF=0.3154;EUR_AF=0.173;SAS_AF=0.2505;AA=A|||;VT=SNP
6	30751136	rs28894083	C	T	100	PASS	AC=2386;AF=0.476438;AN=5008;NS=2504;DP=17080;EAS_AF=0.497;AMR_AF=0.5504;AFR_AF=0.3691;EUR_AF=0.338;SAS_AF=0.6902;AA=C|||;VT=SNP
6	30751244	rs28894084	G	T	100	PASS	AC=2386;AF=0.476438;AN=5008;NS=2504;DP=17299;EAS_AF=0.497;AMR_AF=0.5504;AFR_AF=0.3691;EUR_AF=0.338;SAS_AF=0.6902;AA=T|||;VT=SNP
6	30751277	rs28894085	C	T	100	PASS	AC=2385;AF=0.476238;AN=5008;NS=2504;DP=15984;EAS_AF=0.497;AMR_AF=0.5504;AFR_AF=0.3691;EUR_AF=0.337;SAS_AF=0.6902;AA=C|||;VT=SNP
6	30751326	rs28894086	A	G	100	PASS	AC=2384;AF=0.476038;AN=5008;NS=2504;DP=14676;EAS_AF=0.497;AMR_AF=0.5504;AFR_AF=0.3684;EUR_AF=0.337;SAS_AF=0.6902;AA=a|||;VT=SNP
6	30751438	rs62408692	T	C	100	PASS	AC=486;AF=0.0970447;AN=5008;NS=2504;DP=14736;EAS_AF=0.2034;AMR_AF=0.0605;AFR_AF=0.0098;EUR_AF=0.1471;SAS_AF=0.0798;AA=t|||;VT=SNP
6	30751539	rs9468832	T	G	100	PASS	AC=2386;AF=0.476438;AN=5008;NS=2504;DP=12066;EAS_AF=0.497;AMR_AF=0.5504;AFR_AF=0.3691;EUR_AF=0.338;SAS_AF=0.6902;AA=t|||;VT=SNP
6	30751723	rs9461630	C	T	100	PASS	AC=2386;AF=0.476438;AN=5008;NS=2504;DP=12396;EAS_AF=0.497;AMR_AF=0.5504;AFR_AF=0.3691;EUR_AF=0.338;SAS_AF=0.6902;AA=c|||;VT=SNP
6	30752184	rs9295912	T	C	100	PASS	AC=2386;AF=0.476438;AN=5008;NS=2504;DP=14540;EAS_AF=0.497;AMR_AF=0.5504;AFR_AF=0.3691;EUR_AF=0.338;SAS_AF=0.6902;AA=C|||;VT=SNP
6	30752287	rs9295913	A	G	100	PASS	AC=1133;AF=0.226238;AN=5008;NS=2504;DP=15210;EAS_AF=0.1925;AMR_AF=0.1484;AFR_AF=0.3154;EUR_AF=0.173;SAS_AF=0.2505;AA=A|||;VT=SNP
6	30752415	rs9461631	C	T	100	PASS	AC=2387;AF=0.476637;AN=5008;NS=2504;DP=18735;EAS_AF=0.497;AMR_AF=0.5504;AFR_AF=0.3699;EUR_AF=0.338;SAS_AF=0.6902;AA=C|||;VT=SNP
6	30752489	rs13207758	C	G	100	PASS	AC=2386;AF=0.476438;AN=5008;NS=2504;DP=16820;EAS_AF=0.497;AMR_AF=0.5504;AFR_AF=0.3691;EUR_AF=0.338;SAS_AF=0.6902;AA=C|||;VT=SNP
6	30752552	rs28894089	T	C	100	PASS	AC=2388;AF=0.476837;AN=5008;NS=2504;DP=13785;EAS_AF=0.497;AMR_AF=0.5519;AFR_AF=0.3699;EUR_AF=0.338;SAS_AF=0.6902;AA=C|||;VT=SNP
6	30752691	rs145301731	G	C	100	PASS	AC=113;AF=0.0225639;AN=5008;NS=2504;DP=11337;EAS_AF=0.0208;AMR_AF=0.0058;AFR_AF=0.0098;EUR_AF=0.0169;SAS_AF=0.0593;AA=G|||;VT=SNP
6	30752761	rs13210977	C	A	100	PASS	AC=971;AF=0.19389;AN=5008;NS=2504;DP=14586;EAS_AF=0.1746;AMR_AF=0.134;AFR_AF=0.23;EUR_AF=0.162;SAS_AF=0.2403;AA=C|||;VT=SNP
6	30752929	rs3129979	A	G	100	PASS	AC=3842;AF=0.767173;AN=5008;NS=2504;DP=16512;EAS_AF=0.7748;AMR_AF=0.7594;AFR_AF=0.7852;EUR_AF=0.6402;SAS_AF=0.8712;AA=G|||;VT=SNP
6	30752988	rs13211218	A	G	100	PASS	AC=2398;AF=0.478834;AN=5008;NS=2504;DP=18774;EAS_AF=0.497;AMR_AF=0.5504;AFR_AF=0.3782;EUR_AF=0.338;SAS_AF=0.6902;AA=a|||;VT=SNP
6	30753146	rs4713360	A	G	100	PASS	AC=2386;AF=0.476438;AN=5008;NS=2504;DP=19984;EAS_AF=0.497;AMR_AF=0.5504;AFR_AF=0.3691;EUR_AF=0.338;SAS_AF=0.6902;AA=a|||;VT=SNP
6	30753358	rs9468834	T	C	100	PASS	AC=969;AF=0.19349;AN=5008;NS=2504;DP=20049;EAS_AF=0.1716;AMR_AF=0.1412;AFR_AF=0.2716;EUR_AF=0.1521;SAS_AF=0.1902;AA=T|||;VT=SNP
6	30753455	rs13212094	G	A	100	PASS	AC=82;AF=0.0163738;AN=5008;NS=2504;DP=17653;EAS_AF=0.0357;AMR_AF=0.0346;AFR_AF=0.0008;EUR_AF=0.0169;SAS_AF=0.0041;AA=g|||;VT=SNP
6	30753639	rs4713361	G	A	100	PASS	AC=1253;AF=0.2502;AN=5008;NS=2504;DP=12456;EAS_AF=0.3046;AMR_AF=0.402;AFR_AF=0.0537;EUR_AF=0.165;SAS_AF=0.4397;AA=G|||;VT=SNP
6	30754540	rs12527415	C	T	100	PASS	AC=2374;AF=0.474042;AN=5008;NS=2504;DP=17899;EAS_AF=0.497;AMR_AF=0.5476;AFR_AF=0.3608;EUR_AF=0.338;SAS_AF=0.6912;AA=C|||;VT=SNP
6	30754614	rs12527745	C	T	100	PASS	AC=2368;AF=0.472843;AN=5008;NS=2504;DP=16471;EAS_AF=0.495;AMR_AF=0.5476;AFR_AF=0.3608;EUR_AF=0.339;SAS_AF=0.6861;AA=C|||;VT=SNP
6	30754642	rs13196596	A	T	100	PASS	AC=2373;AF=0.473842;AN=5008;NS=2504;DP=16376;EAS_AF=0.497;AMR_AF=0.5476;AFR_AF=0.3608;EUR_AF=0.339;SAS_AF=0.6892;AA=A|||;VT=SNP
6	30754816	rs28780114	C	T	100	PASS	AC=1253;AF=0.2502;AN=5008;NS=2504;DP=19413;EAS_AF=0.3046;AMR_AF=0.402;AFR_AF=0.0537;EUR_AF=0.165;SAS_AF=0.4397;AA=C|||;VT=SNP
6	30754876	rs144623788	A	C	100	PASS	AC=11;AF=0.00219649;AN=5008;NS=2504;DP=18955;EAS_AF=0.0109;AMR_AF=0;AFR_AF=0;EUR_AF=0;SAS_AF=0;AA=A|||;VT=SNP
6	30754982	rs13197105	A	G	100	PASS	AC=2373;AF=0.473842;AN=5008;NS=2504;DP=12260;EAS_AF=0.497;AMR_AF=0.5476;AFR_AF=0.3608;EUR_AF=0.338;SAS_AF=0.6902;AA=G|||;VT=SNP
6	30755014	rs13197117	A	G	100	PASS	AC=2367;AF=0.472644;AN=5008;NS=2504;DP=14404;EAS_AF=0.497;AMR_AF=0.5476;AFR_AF=0.3563;EUR_AF=0.338;SAS_AF=0.6902;AA=a|||;VT=SNP
6	30755039	rs13197397	G	A	100	PASS	AC=1121;AF=0.223842;AN=5008;NS=2504;DP=15310;EAS_AF=0.1925;AMR_AF=0.147;AFR_AF=0.3071;EUR_AF=0.173;SAS_AF=0.2505;AA=G|||;VT=SNP
6	30755066	rs13197409	G	A	100	PASS	AC=155;AF=0.0309505;AN=5008;NS=2504;DP=13865;EAS_AF=0.0575;AMR_AF=0.0389;AFR_AF=0.0008;EUR_AF=0.0308;SAS_AF=0.0389;AA=A|||;VT=SNP
6	30755320	rs13213720	T	C	100	PASS	AC=2373;AF=0.473842;AN=5008;NS=2504;DP=13445;EAS_AF=0.497;AMR_AF=0.5476;AFR_AF=0.3608;EUR_AF=0.338;SAS_AF=0.6902;AA=C|||;VT=SNP
6	30755472	rs4713362	A	G	100	PASS	AC=2373;AF=0.473842;AN=5008;NS=2504;DP=7860;EAS_AF=0.497;AMR_AF=0.5476;AFR_AF=0.3608;EUR_AF=0.338;SAS_AF=0.6902;AA=A|||;VT=SNP
6	30755668	rs28780116	G	C	100	PASS	AC=2372;AF=0.473642;AN=5008;NS=2504;DP=12450;EAS_AF=0.497;AMR_AF=0.5476;AFR_AF=0.3608;EUR_AF=0.337;SAS_AF=0.6902;AA=C|||;VT=SNP
6	30755744	rs16897899	C	A	100	PASS	AC=2374;AF=0.474042;AN=5008;NS=2504;DP=13603;EAS_AF=0.497;AMR_AF=0.5476;AFR_AF=0.3616;EUR_AF=0.338;SAS_AF=0.6902;AA=C|||;VT=SNP
6	30755863	rs28780119	G	T	100	PASS	AC=2374;AF=0.474042;AN=5008;NS=2504;DP=14061;EAS_AF=0.498;AMR_AF=0.5476;AFR_AF=0.3608;EUR_AF=0.338;SAS_AF=0.6902;AA=T|||;VT=SNP
6	30755893	rs16897900	C	A	100	PASS	AC=2373;AF=0.473842;AN=5008;NS=2504;DP=15331;EAS_AF=0.497;AMR_AF=0.5476;AFR_AF=0.3608;EUR_AF=0.338;SAS_AF=0.6902;AA=C|||;VT=SNP
6	30755933	rs76181978	G	A	100	PASS	AC=365;AF=0.0728834;AN=5008;NS=2504;DP=16304;EAS_AF=0.0625;AMR_AF=0.0418;AFR_AF=0.1467;EUR_AF=0.0348;SAS_AF=0.045;AA=G|||;VT=SNP
6	30756066	rs13201769	G	A	100	PASS	AC=2373;AF=0.473842;AN=5008;NS=2504;DP=19105;EAS_AF=0.497;AMR_AF=0.5476;AFR_AF=0.3608;EUR_AF=0.338;SAS_AF=0.6902;AA=G|||;VT=SNP
6	30756140	rs13201901	G	A	100	PASS	AC=2373;AF=0.473842;AN=5008;NS=2504;DP=18644;EAS_AF=0.497;AMR_AF=0.5476;AFR_AF=0.3608;EUR_AF=0.338;SAS_AF=0.6902;AA=A|||;VT=SNP
6	30756183	rs4713365	C	T	100	PASS	AC=2373;AF=0.473842;AN=5008;NS=2504;DP=18102;EAS_AF=0.497;AMR_AF=0.5476;AFR_AF=0.3608;EUR_AF=0.338;SAS_AF=0.6902;AA=C|||;VT=SNP
6	30756274	rs4711228	A	T	100	PASS	AC=2373;AF=0.473842;AN=5008;NS=2504;DP=18327;EAS_AF=0.497;AMR_AF=0.5476;AFR_AF=0.3608;EUR_AF=0.338;SAS_AF=0.6902;AA=T|||;VT=SNP
6	30756361	rs4713366	C	T	100	PASS	AC=2363;AF=0.471845;AN=5008;NS=2504;DP=19714;EAS_AF=0.4871;AMR_AF=0.5476;AFR_AF=0.3608;EUR_AF=0.338;SAS_AF=0.6902;AA=T|||;VT=SNP
6	30756593	rs6920124	C	T	100	PASS	AC=2372;AF=0.473642;AN=5008;NS=2504;DP=17795;EAS_AF=0.497;AMR_AF=0.5476;AFR_AF=0.3601;EUR_AF=0.338;SAS_AF=0.6902;AA=C|||;VT=SNP
6	30756596	rs6900029	T	C	100	PASS	AC=2372;AF=0.473642;AN=5008;NS=2504;DP=17718;EAS_AF=0.497;AMR_AF=0.5476;AFR_AF=0.3601;EUR_AF=0.338;SAS_AF=0.6902;AA=C|||;VT=SNP
6	30756744	rs4711229	G	T	100	PASS	AC=2373;AF=0.473842;AN=5008;NS=2504;DP=18131;EAS_AF=0.497;AMR_AF=0.5476;AFR_AF=0.3608;EUR_AF=0.338;SAS_AF=0.6902;AA=G|||;VT=SNP
6	30756822	rs4713367	G	A	100	PASS	AC=2373;AF=0.473842;AN=5008;NS=2504;DP=18122;EAS_AF=0.497;AMR_AF=0.5476;AFR_AF=0.3608;EUR_AF=0.338;SAS_AF=0.6902;AA=G|||;VT=SNP
6	30757040	rs113215514	C	A	100	PASS	AC=143;AF=0.0285543;AN=5008;NS=2504;DP=17356;EAS_AF=0.0208;AMR_AF=0.0072;AFR_AF=0.028;EUR_AF=0.0209;SAS_AF=0.0603;AA=C|||;VT=SNP
6	30757072	rs4711231	C	T	100	PASS	AC=498;AF=0.0994409;AN=5008;NS=2504;DP=17972;EAS_AF=0.0903;AMR_AF=0.0749;AFR_AF=0.0545;EUR_AF=0.1193;SAS_AF=0.1667;AA=C|||;VT=SNP
6	30757188	rs13206009	C	A	100	PASS	AC=2373;AF=0.473842;AN=5008;NS=2504;DP=16068;EAS_AF=0.497;AMR_AF=0.5476;AFR_AF=0.3608;EUR_AF=0.338;SAS_AF=0.6902;AA=C|||;VT=SNP
6	30757491	rs3869076	T	C	100	PASS	AC=879;AF=0.175519;AN=5008;NS=2504;DP=17799;EAS_AF=0.2659;AMR_AF=0.1037;AFR_AF=0.177;EUR_AF=0.1819;SAS_AF=0.1247;AA=T|||;VT=SNP
6	30757575	rs10947095	C	T	100	PASS	AC=2374;AF=0.474042;AN=5008;NS=2504;DP=17027;EAS_AF=0.497;AMR_AF=0.5476;AFR_AF=0.3608;EUR_AF=0.339;SAS_AF=0.6902;AA=C|||;VT=SNP
6	30758076	rs3131042	A	G	100	PASS	AC=2556;AF=0.510383;AN=5008;NS=2504;DP=17732;EAS_AF=0.5;AMR_AF=0.5836;AFR_AF=0.3971;EUR_AF=0.4314;SAS_AF=0.7035;AA=G|||;VT=SNP
6	30758126	rs13210146	A	T	100	PASS	AC=2373;AF=0.473842;AN=5008;NS=2504;DP=18418;EAS_AF=0.497;AMR_AF=0.5476;AFR_AF=0.3608;EUR_AF=0.338;SAS_AF=0.6902;AA=A|||;VT=SNP
6	30758348	rs11758688	C	T	100	PASS	AC=2374;AF=0.474042;AN=5008;NS=2504;DP=20875;EAS_AF=0.497;AMR_AF=0.5476;AFR_AF=0.3608;EUR_AF=0.338;SAS_AF=0.6912;AA=C|||;VT=SNP
6	30758466	rs3131043	A	G	100	PASS	AC=2557;AF=0.510583;AN=5008;NS=2504;DP=21203;EAS_AF=0.5;AMR_AF=0.5836;AFR_AF=0.3971;EUR_AF=0.4314;SAS_AF=0.7045;AA=G|||;VT=SNP
6	30758487	rs9461632	A	G	100	PASS	AC=344;AF=0.0686901;AN=5008;NS=2504;DP=20983;EAS_AF=0.0982;AMR_AF=0.0346;AFR_AF=0.1067;EUR_AF=0.0338;SAS_AF=0.047;AA=A|||;VT=SNP
6	30758555	rs17189441	C	T	100	PASS	AC=1239;AF=0.247404;AN=5008;NS=2504;DP=19778;EAS_AF=0.2907;AMR_AF=0.402;AFR_AF=0.0537;EUR_AF=0.165;SAS_AF=0.4397;AA=C|||;VT=SNP
6	30758707	rs9295914	C	G	100	PASS	AC=2373;AF=0.473842;AN=5008;NS=2504;DP=22774;EAS_AF=0.497;AMR_AF=0.5476;AFR_AF=0.3608;EUR_AF=0.338;SAS_AF=0.6902;AA=G|||;VT=SNP
6	30758861	rs3131046	T	C	100	PASS	AC=2556;AF=0.510383;AN=5008;NS=2504;DP=24062;EAS_AF=0.5;AMR_AF=0.5836;AFR_AF=0.3971;EUR_AF=0.4314;SAS_AF=0.7035;AA=C|||;VT=SNP
6	30759098	rs118158022	G	A	100	PASS	AC=63;AF=0.0125799;AN=5008;NS=2504;DP=21050;EAS_AF=0.0099;AMR_AF=0.0043;AFR_AF=0.0023;EUR_AF=0.005;SAS_AF=0.0429;AA=G|||;VT=SNP
6	30759100	rs117198529	T	A	100	PASS	AC=63;AF=0.0125799;AN=5008;NS=2504;DP=21120;EAS_AF=0.0099;AMR_AF=0.0043;AFR_AF=0.0023;EUR_AF=0.005;SAS_AF=0.0429;AA=T|||;VT=SNP
6	30760181	rs3131051	G	A	100	PASS	AC=2407;AF=0.480631;AN=5008;NS=2504;DP=19344;EAS_AF=0.4821;AMR_AF=0.572;AFR_AF=0.3192;EUR_AF=0.4205;SAS_AF=0.6943;AA=A|||;VT=SNP
6	30760231	rs182311400	T	A	100	PASS	AC=126;AF=0.0251597;AN=5008;NS=2504;DP=15294;EAS_AF=0.0208;AMR_AF=0.0058;AFR_AF=0.0197;EUR_AF=0.0169;SAS_AF=0.0593;AA=t|||;VT=SNP
6	30760238	rs35391600	T	A	100	PASS	AC=317;AF=0.0632987;AN=5008;NS=2504;DP=14695;EAS_AF=0.0823;AMR_AF=0.0677;AFR_AF=0.0113;EUR_AF=0.0984;SAS_AF=0.0746;AA=T|||;VT=SNP
6	30760389	rs3131053	A	C	100	PASS	AC=819;AF=0.163538;AN=5008;NS=2504;DP=11349;EAS_AF=0.1071;AMR_AF=0.1196;AFR_AF=0.1747;EUR_AF=0.2197;SAS_AF=0.18;AA=C|||;VT=SNP
6	30760454	rs7774646	G	T	100	PASS	AC=1591;AF=0.317692;AN=5008;NS=2504;DP=12398;EAS_AF=0.375;AMR_AF=0.4524;AFR_AF=0.1467;EUR_AF=0.2008;SAS_AF=0.5143;AA=G|||;VT=SNP
6	30760527	rs74295905	G	A	100	PASS	AC=365;AF=0.0728834;AN=5008;NS=2504;DP=13589;EAS_AF=0.0625;AMR_AF=0.0418;AFR_AF=0.1467;EUR_AF=0.0348;SAS_AF=0.045;AA=G|||;VT=SNP
6	30760639	rs34682678	A	C	100	PASS	AC=317;AF=0.0632987;AN=5008;NS=2504;DP=16257;EAS_AF=0.0823;AMR_AF=0.0677;AFR_AF=0.0113;EUR_AF=0.0984;SAS_AF=0.0746;AA=A|||;VT=SNP
6	30760650	rs35597154	A	C	100	PASS	AC=317;AF=0.0632987;AN=5008;NS=2504;DP=15809;EAS_AF=0.0823;AMR_AF=0.0677;AFR_AF=0.0113;EUR_AF=0.0984;SAS_AF=0.0746;AA=A|||;VT=SNP
6	30760696	rs7740279	C	T	100	PASS	AC=3830;AF=0.764776;AN=5008;NS=2504;DP=14486;EAS_AF=0.7768;AMR_AF=0.755;AFR_AF=0.7769;EUR_AF=0.6392;SAS_AF=0.8722;AA=T|||;VT=SNP
6	30760698	rs7740525	G	T	100	PASS	AC=2410;AF=0.48123;AN=5008;NS=2504;DP=14484;EAS_AF=0.4821;AMR_AF=0.572;AFR_AF=0.3222;EUR_AF=0.4205;SAS_AF=0.6933;AA=t|||;VT=SNP
6	30760886	rs9262201	A	G	100	PASS	AC=821;AF=0.163938;AN=5008;NS=2504;DP=14863;EAS_AF=0.1071;AMR_AF=0.1196;AFR_AF=0.1762;EUR_AF=0.2197;SAS_AF=0.18;AA=G|||;VT=SNP
6	30760948	rs7740474	A	G	100	PASS	AC=2560;AF=0.511182;AN=5008;NS=2504;DP=16323;EAS_AF=0.501;AMR_AF=0.5836;AFR_AF=0.3994;EUR_AF=0.4314;SAS_AF=0.7035;AA=G|||;VT=SNP
6	30761001	rs11751294	C	T	100	PASS	AC=638;AF=0.127396;AN=5008;NS=2504;DP=14668;EAS_AF=0.1042;AMR_AF=0.0836;AFR_AF=0.1399;EUR_AF=0.1262;SAS_AF=0.1667;AA=C|||;VT=SNP
6	30761104	rs11751309	C	T	100	PASS	AC=638;AF=0.127396;AN=5008;NS=2504;DP=14653;EAS_AF=0.1042;AMR_AF=0.0836;AFR_AF=0.1399;EUR_AF=0.1262;SAS_AF=0.1667;AA=C|||;VT=SNP
6	30761129	rs4713369	A	G	100	PASS	AC=1739;AF=0.347244;AN=5008;NS=2504;DP=13744;EAS_AF=0.3929;AMR_AF=0.464;AFR_AF=0.2239;EUR_AF=0.2117;SAS_AF=0.5235;AA=A|||;VT=SNP
6	30761168	rs9461633	A	G	100	PASS	AC=1739;AF=0.347244;AN=5008;NS=2504;DP=13667;EAS_AF=0.3929;AMR_AF=0.464;AFR_AF=0.2239;EUR_AF=0.2117;SAS_AF=0.5235;AA=A|||;VT=SNP
6	30761218	rs11751327	C	T	100	PASS	AC=317;AF=0.0632987;AN=5008;NS=2504;DP=15590;EAS_AF=0.0823;AMR_AF=0.0677;AFR_AF=0.0113;EUR_AF=0.0984;SAS_AF=0.0746;AA=C|||;VT=SNP
6	30761234	rs11751330	C	T	100	PASS	AC=638;AF=0.127396;AN=5008;NS=2504;DP=16506;EAS_AF=0.1042;AMR_AF=0.0836;AFR_AF=0.1399;EUR_AF=0.1262;SAS_AF=0.1667;AA=C|||;VT=SNP
6	30761328	rs11753799	T	A	100	PASS	AC=635;AF=0.126797;AN=5008;NS=2504;DP=16024;EAS_AF=0.1042;AMR_AF=0.0836;AFR_AF=0.1362;EUR_AF=0.1262;SAS_AF=0.1687;AA=T|||;VT=SNP
6	30761409	rs112516460	C	T	100	PASS	AC=638;AF=0.127396;AN=5008;NS=2504;DP=17480;EAS_AF=0.1042;AMR_AF=0.0836;AFR_AF=0.1399;EUR_AF=0.1262;SAS_AF=0.1667;AA=C|||;VT=SNP
6	30761486	rs74787141	T	C	100	PASS	AC=497;AF=0.0992412;AN=5008;NS=2504;DP=16253;EAS_AF=0.0833;AMR_AF=0.0764;AFR_AF=0.112;EUR_AF=0.1064;SAS_AF=0.1074;AA=T|||;VT=SNP
6	30761734	rs3094112	T	C	100	PASS	AC=821;AF=0.163938;AN=5008;NS=2504;DP=18752;EAS_AF=0.1071;AMR_AF=0.1196;AFR_AF=0.1762;EUR_AF=0.2197;SAS_AF=0.18;AA=C|||;VT=SNP
6	30761796	rs62408693	A	G	100	PASS	AC=488;AF=0.0974441;AN=5008;NS=2504;DP=18444;EAS_AF=0.2054;AMR_AF=0.0605;AFR_AF=0.0098;EUR_AF=0.1471;SAS_AF=0.0798;AA=A|||;VT=SNP
6	30762030	rs28780120	T	C	100	PASS	AC=1237;AF=0.247005;AN=5008;NS=2504;DP=16029;EAS_AF=0.2897;AMR_AF=0.402;AFR_AF=0.053;EUR_AF=0.165;SAS_AF=0.4397;AA=T|||;VT=SNP
6	30762068	rs3131056	A	G	100	PASS	AC=821;AF=0.163938;AN=5008;NS=2504;DP=15730;EAS_AF=0.1071;AMR_AF=0.1196;AFR_AF=0.1762;EUR_AF=0.2197;SAS_AF=0.18;AA=G|||;VT=SNP
6	30762093	rs3131057	T	C	100	PASS	AC=3408;AF=0.680511;AN=5008;NS=2504;DP=14966;EAS_AF=0.7659;AMR_AF=0.6859;AFR_AF=0.5545;EUR_AF=0.6133;SAS_AF=0.8282;AA=C|||;VT=SNP
6	30762165	rs11962021	G	A	100	PASS	AC=638;AF=0.127396;AN=5008;NS=2504;DP=16680;EAS_AF=0.1042;AMR_AF=0.0836;AFR_AF=0.1399;EUR_AF=0.1262;SAS_AF=0.1667;AA=G|||;VT=SNP
6	30762701	rs60332850	G	T	100	PASS	AC=851;AF=0.169928;AN=5008;NS=2504;DP=19834;EAS_AF=0.2669;AMR_AF=0.1023;AFR_AF=0.1566;EUR_AF=0.1809;SAS_AF=0.1247;AA=G|||;VT=SNP
6	30763004	rs3131059	T	C	100	PASS	AC=1309;AF=0.261382;AN=5008;NS=2504;DP=17489;EAS_AF=0.3115;AMR_AF=0.1801;AFR_AF=0.1868;EUR_AF=0.3668;SAS_AF=0.2597;AA=C|||;VT=SNP
6	30763348	rs79700566	C	A	100	PASS	AC=46;AF=0.0091853;AN=5008;NS=2504;DP=19258;EAS_AF=0.0159;AMR_AF=0.0043;AFR_AF=0.0008;EUR_AF=0.0179;SAS_AF=0.0082;AA=C|||;VT=SNP
6	30763562	rs3129986	C	T	100	PASS	AC=548;AF=0.109425;AN=5008;NS=2504;DP=19872;EAS_AF=0.0655;AMR_AF=0.0778;AFR_AF=0.1831;EUR_AF=0.1282;SAS_AF=0.0583;AA=C|||;VT=SNP
6	30763632	rs6930444	A	G	100	PASS	AC=383;AF=0.0764776;AN=5008;NS=2504;DP=21861;EAS_AF=0.0099;AMR_AF=0.062;AFR_AF=0.1982;EUR_AF=0.0258;SAS_AF=0.0429;AA=A|||;VT=SNP
6	30763656	rs3131061	T	A	100	PASS	AC=3285;AF=0.65595;AN=5008;NS=2504;DP=21957;EAS_AF=0.6726;AMR_AF=0.7075;AFR_AF=0.5371;EUR_AF=0.5964;SAS_AF=0.8241;AA=A|||;VT=SNP
6	30763714	rs3131062	T	A	100	PASS	AC=546;AF=0.109026;AN=5008;NS=2504;DP=23342;EAS_AF=0.0655;AMR_AF=0.0836;AFR_AF=0.18;EUR_AF=0.1262;SAS_AF=0.0583;AA=T|||;VT=SNP
6	30763715	rs62408705	C	A	100	PASS	AC=486;AF=0.0970447;AN=5008;NS=2504;DP=23444;EAS_AF=0.2054;AMR_AF=0.0605;AFR_AF=0.0098;EUR_AF=0.1451;SAS_AF=0.0798;AA=C|||;VT=SNP
6	30763756	rs3131063	G	A	100	PASS	AC=2184;AF=0.436102;AN=5008;NS=2504;DP=22801;EAS_AF=0.4712;AMR_AF=0.2882;AFR_AF=0.5182;EUR_AF=0.4443;SAS_AF=0.3855;AA=A|||;VT=SNP
6	30763893	rs3131064	T	C	100	PASS	AC=804;AF=0.160543;AN=5008;NS=2504;DP=21424;EAS_AF=0.0883;AMR_AF=0.1081;AFR_AF=0.2943;EUR_AF=0.1521;SAS_AF=0.1002;AA=T|||;VT=SNP
6	30764241	rs12660860	T	C	100	PASS	AC=1392;AF=0.277955;AN=5008;NS=2504;DP=15782;EAS_AF=0.2798;AMR_AF=0.4006;AFR_AF=0.1679;EUR_AF=0.174;SAS_AF=0.4448;AA=T|||;VT=SNP
6	30764420	rs12660883	T	C	100	PASS	AC=1223;AF=0.244209;AN=5008;NS=2504;DP=16509;EAS_AF=0.2798;AMR_AF=0.3862;AFR_AF=0.0552;EUR_AF=0.164;SAS_AF=0.4448;AA=T|||;VT=SNP
6	30764543	rs9461635	A	G	100	PASS	AC=608;AF=0.121406;AN=5008;NS=2504;DP=15468;EAS_AF=0.1806;AMR_AF=0.0778;AFR_AF=0.1437;EUR_AF=0.0656;SAS_AF=0.1186;AA=A|||;VT=SNP
6	30764710	rs148028704	C	T	100	PASS	AC=111;AF=0.0221645;AN=5008;NS=2504;DP=14915;EAS_AF=0.0208;AMR_AF=0.0086;AFR_AF=0.0068;EUR_AF=0.0169;SAS_AF=0.0593;AA=C|||;VT=SNP
6	30764838	rs28670020	G	A	100	PASS	AC=1222;AF=0.24401;AN=5008;NS=2504;DP=17131;EAS_AF=0.2798;AMR_AF=0.3862;AFR_AF=0.0552;EUR_AF=0.164;SAS_AF=0.4438;AA=G|||;VT=SNP
6	30764907	rs1264377	G	A	100	PASS	AC=451;AF=0.0900559;AN=5008;NS=2504;DP=19201;EAS_AF=0.0278;AMR_AF=0.0836;AFR_AF=0.0983;EUR_AF=0.1262;SAS_AF=0.1104;AA=G|||;VT=SNP
6	30765070	rs28780121	C	A	100	PASS	AC=1222;AF=0.24401;AN=5008;NS=2504;DP=18720;EAS_AF=0.2808;AMR_AF=0.3862;AFR_AF=0.0552;EUR_AF=0.164;SAS_AF=0.4427;AA=C|||;VT=SNP
6	30765272	rs117692940	C	A	100	PASS	AC=45;AF=0.00898562;AN=5008;NS=2504;DP=16807;EAS_AF=0.0159;AMR_AF=0.0043;AFR_AF=0.0008;EUR_AF=0.0169;SAS_AF=0.0082;AA=C|||;VT=SNP
6	30765342	rs28780122	C	T	100	PASS	AC=1224;AF=0.244409;AN=5008;NS=2504;DP=17152;EAS_AF=0.2808;AMR_AF=0.3862;AFR_AF=0.0552;EUR_AF=0.164;SAS_AF=0.4448;AA=C|||;VT=SNP
6	30765579	rs1264376	C	A	100	PASS	AC=414;AF=0.0826677;AN=5008;NS=2504;DP=18246;EAS_AF=0.0268;AMR_AF=0.0648;AFR_AF=0.0885;EUR_AF=0.1153;SAS_AF=0.1115;AA=C|||;VT=SNP
6	30765895	rs10947096	G	A	100	PASS	AC=369;AF=0.0736821;AN=5008;NS=2504;DP=18452;EAS_AF=0.1141;AMR_AF=0.0648;AFR_AF=0.0098;EUR_AF=0.1412;SAS_AF=0.0552;AA=G|||;VT=SNP
6	30766127	rs76606596	T	A	100	PASS	AC=290;AF=0.0579073;AN=5008;NS=2504;DP=17775;EAS_AF=0.1131;AMR_AF=0.0259;AFR_AF=0.0711;EUR_AF=0.0278;SAS_AF=0.0368;AA=T|||;VT=SNP
6	30766194	rs12190167	G	A	100	PASS	AC=410;AF=0.081869;AN=5008;NS=2504;DP=19071;EAS_AF=0.1677;AMR_AF=0.049;AFR_AF=0.0113;EUR_AF=0.1292;SAS_AF=0.0634;AA=G|||;VT=SNP
6	30766211	rs1264375	T	C	100	PASS	AC=1656;AF=0.330671;AN=5008;NS=2504;DP=19054;EAS_AF=0.3601;AMR_AF=0.4798;AFR_AF=0.1906;EUR_AF=0.2714;SAS_AF=0.4448;AA=T|||;VT=SNP
6	30766244	rs12197154	T	C	100	PASS	AC=414;AF=0.0826677;AN=5008;NS=2504;DP=18696;EAS_AF=0.1716;AMR_AF=0.0461;AFR_AF=0.0113;EUR_AF=0.1302;SAS_AF=0.0644;AA=T|||;VT=SNP
6	30766633	rs9380189	A	T	100	PASS	AC=1379;AF=0.275359;AN=5008;NS=2504;DP=15149;EAS_AF=0.4137;AMR_AF=0.3746;AFR_AF=0.0809;EUR_AF=0.159;SAS_AF=0.4448;AA=T|||;VT=SNP
6	30766634	rs3130643	A	T	100	PASS	AC=4445;AF=0.88758;AN=5008;NS=2504;DP=15165;EAS_AF=0.9474;AMR_AF=0.8703;AFR_AF=0.8298;EUR_AF=0.8549;SAS_AF=0.9499;AA=T|||;VT=SNP
6	30766738	rs62408707	C	T	100	PASS	AC=383;AF=0.0764776;AN=5008;NS=2504;DP=17172;EAS_AF=0.1548;AMR_AF=0.0403;AFR_AF=0.0091;EUR_AF=0.1262;SAS_AF=0.0613;AA=C|||;VT=SNP
6	30766740	rs6905957	A	G	100	PASS	AC=1377;AF=0.27496;AN=5008;NS=2504;DP=17220;EAS_AF=0.4137;AMR_AF=0.3746;AFR_AF=0.0794;EUR_AF=0.16;SAS_AF=0.4438;AA=A|||;VT=SNP
6	30766765	rs4639381	C	G	100	PASS	AC=2043;AF=0.407947;AN=5008;NS=2504;DP=17619;EAS_AF=0.6567;AMR_AF=0.4697;AFR_AF=0.1104;EUR_AF=0.3072;SAS_AF=0.6135;AA=C|||;VT=SNP
6	30766945	rs4587207	A	G	100	PASS	AC=1380;AF=0.275559;AN=5008;NS=2504;DP=18443;EAS_AF=0.4147;AMR_AF=0.3746;AFR_AF=0.0817;EUR_AF=0.159;SAS_AF=0.4438;AA=A|||;VT=SNP
6	30766947	rs116612357	C	G	100	PASS	AC=186;AF=0.0371406;AN=5008;NS=2504;DP=18506;EAS_AF=0.0228;AMR_AF=0.0159;AFR_AF=0.0522;EUR_AF=0.0169;SAS_AF=0.0675;AA=C|||;VT=SNP
6	30767013	rs4587208	A	G	100	PASS	AC=2093;AF=0.417931;AN=5008;NS=2504;DP=19799;EAS_AF=0.6567;AMR_AF=0.4741;AFR_AF=0.1286;EUR_AF=0.3072;SAS_AF=0.637;AA=G|||;VT=SNP
6	30767049	rs62408708	C	T	100	PASS	AC=384;AF=0.0766773;AN=5008;NS=2504;DP=20733;EAS_AF=0.1548;AMR_AF=0.0403;AFR_AF=0.0091;EUR_AF=0.1272;SAS_AF=0.0613;AA=C|||;VT=SNP
6	30767129	rs4483030	C	T	100	PASS	AC=1710;AF=0.341454;AN=5008;NS=2504;DP=20844;EAS_AF=0.503;AMR_AF=0.4337;AFR_AF=0.1195;EUR_AF=0.1799;SAS_AF=0.5757;AA=C|||;VT=SNP
6	30767202	rs61177273	G	A	100	PASS	AC=211;AF=0.0421326;AN=5008;NS=2504;DP=19201;EAS_AF=0.0804;AMR_AF=0.0533;AFR_AF=0.0015;EUR_AF=0.0199;SAS_AF=0.0726;AA=G|||;VT=SNP
6	30767218	rs12192177	G	C	100	PASS	AC=384;AF=0.0766773;AN=5008;NS=2504;DP=19264;EAS_AF=0.1548;AMR_AF=0.0403;AFR_AF=0.0091;EUR_AF=0.1272;SAS_AF=0.0613;AA=G|||;VT=SNP
6	30767219	rs12192178	G	T	100	PASS	AC=384;AF=0.0766773;AN=5008;NS=2504;DP=19272;EAS_AF=0.1548;AMR_AF=0.0403;AFR_AF=0.0091;EUR_AF=0.1272;SAS_AF=0.0613;AA=G|||;VT=SNP
6	30767538	rs4713370	A	C	100	PASS	AC=2097;AF=0.41873;AN=5008;NS=2504;DP=14313;EAS_AF=0.6567;AMR_AF=0.4741;AFR_AF=0.1316;EUR_AF=0.3082;SAS_AF=0.636;AA=C|||;VT=SNP
6	30767571	rs12206930	A	G	100	PASS	AC=384;AF=0.0766773;AN=5008;NS=2504;DP=13990;EAS_AF=0.1548;AMR_AF=0.0403;AFR_AF=0.0091;EUR_AF=0.1272;SAS_AF=0.0613;AA=A|||;VT=SNP
6	30767627	rs4248149	T	C	100	PASS	AC=1386;AF=0.276757;AN=5008;NS=2504;DP=14425;EAS_AF=0.4147;AMR_AF=0.3746;AFR_AF=0.0847;EUR_AF=0.159;SAS_AF=0.4458;AA=T|||;VT=SNP
6	30767794	rs116898475	C	T	100	PASS	AC=210;AF=0.0419329;AN=5008;NS=2504;DP=16442;EAS_AF=0.0794;AMR_AF=0.0533;AFR_AF=0.0015;EUR_AF=0.0199;SAS_AF=0.0726;AA=C|||;VT=SNP
6	30767869	rs2394403	C	T	100	PASS	AC=1386;AF=0.276757;AN=5008;NS=2504;DP=16178;EAS_AF=0.4147;AMR_AF=0.3746;AFR_AF=0.0847;EUR_AF=0.16;SAS_AF=0.4448;AA=C|||;VT=SNP
6	30767947	rs4573120	T	G	100	PASS	AC=2098;AF=0.41893;AN=5008;NS=2504;DP=17175;EAS_AF=0.6567;AMR_AF=0.4741;AFR_AF=0.1316;EUR_AF=0.3082;SAS_AF=0.637;AA=G|||;VT=SNP
6	30768032	rs62408709	A	G	100	PASS	AC=503;AF=0.100439;AN=5008;NS=2504;DP=18509;EAS_AF=0.1627;AMR_AF=0.0461;AFR_AF=0.0454;EUR_AF=0.1282;SAS_AF=0.1207;AA=A|||;VT=SNP
6	30768251	rs114449055	C	T	100	PASS	AC=329;AF=0.0656949;AN=5008;NS=2504;DP=19360;EAS_AF=0.0873;AMR_AF=0.0591;AFR_AF=0.0378;EUR_AF=0.0209;SAS_AF=0.1319;AA=C|||;VT=SNP
6	30768330	rs62408710	C	T	100	PASS	AC=384;AF=0.0766773;AN=5008;NS=2504;DP=16141;EAS_AF=0.1548;AMR_AF=0.0403;AFR_AF=0.0091;EUR_AF=0.1272;SAS_AF=0.0613;AA=C|||;VT=SNP
6	30768348	rs9394013	C	G	100	PASS	AC=2099;AF=0.419129;AN=5008;NS=2504;DP=16762;EAS_AF=0.6567;AMR_AF=0.4741;AFR_AF=0.1324;EUR_AF=0.3082;SAS_AF=0.637;AA=G|||;VT=SNP
6	30768412	rs4711232	C	T	100	PASS	AC=2100;AF=0.419329;AN=5008;NS=2504;DP=17705;EAS_AF=0.6567;AMR_AF=0.4741;AFR_AF=0.1324;EUR_AF=0.3082;SAS_AF=0.638;AA=C|||;VT=SNP
6	30768426	rs4711233	T	C	100	PASS	AC=2100;AF=0.419329;AN=5008;NS=2504;DP=18175;EAS_AF=0.6567;AMR_AF=0.4741;AFR_AF=0.1324;EUR_AF=0.3082;SAS_AF=0.638;AA=T|||;VT=SNP
6	30768583	rs4711234	A	G	100	PASS	AC=1715;AF=0.342452;AN=5008;NS=2504;DP=19950;EAS_AF=0.502;AMR_AF=0.4337;AFR_AF=0.1233;EUR_AF=0.1809;SAS_AF=0.5757;AA=A|||;VT=SNP
6	30768636	rs4711235	T	C	100	PASS	AC=2099;AF=0.419129;AN=5008;NS=2504;DP=18132;EAS_AF=0.6567;AMR_AF=0.4741;AFR_AF=0.1324;EUR_AF=0.3082;SAS_AF=0.637;AA=C|||;VT=SNP
6	30768872	rs4711236	C	G	100	PASS	AC=1387;AF=0.276957;AN=5008;NS=2504;DP=16608;EAS_AF=0.4147;AMR_AF=0.3746;AFR_AF=0.0855;EUR_AF=0.16;SAS_AF=0.4448;AA=C|||;VT=SNP
6	30768873	rs4711237	T	G	100	PASS	AC=1387;AF=0.276957;AN=5008;NS=2504;DP=16621;EAS_AF=0.4147;AMR_AF=0.3746;AFR_AF=0.0855;EUR_AF=0.16;SAS_AF=0.4448;AA=T|||;VT=SNP
6	30768894	rs12195605	C	T	100	PASS	AC=384;AF=0.0766773;AN=5008;NS=2504;DP=16670;EAS_AF=0.1548;AMR_AF=0.0403;AFR_AF=0.0091;EUR_AF=0.1272;SAS_AF=0.0613;AA=C|||;VT=SNP
6	30768955	rs9366759	A	G	100	PASS	AC=2100;AF=0.419329;AN=5008;NS=2504;DP=17670;EAS_AF=0.6567;AMR_AF=0.4741;AFR_AF=0.1331;EUR_AF=0.3082;SAS_AF=0.637;AA=G|||;VT=SNP
6	30768972	rs9366760	A	G	100	PASS	AC=2101;AF=0.419529;AN=5008;NS=2504;DP=17748;EAS_AF=0.6567;AMR_AF=0.4755;AFR_AF=0.1331;EUR_AF=0.3082;SAS_AF=0.637;AA=G|||;VT=SNP
6	30769057	rs12202778	T	C	100	PASS	AC=713;AF=0.142372;AN=5008;NS=2504;DP=16996;EAS_AF=0.2421;AMR_AF=0.0994;AFR_AF=0.0469;EUR_AF=0.1481;SAS_AF=0.1933;AA=T|||;VT=SNP
6	30769138	rs1264374	A	G	100	PASS	AC=2258;AF=0.450879;AN=5008;NS=2504;DP=15437;EAS_AF=0.6498;AMR_AF=0.5029;AFR_AF=0.18;EUR_AF=0.3907;SAS_AF=0.637;AA=A|||;VT=SNP
6	30769496	rs57817411	A	C	100	PASS	AC=207;AF=0.0413339;AN=5008;NS=2504;DP=20342;EAS_AF=0.0149;AMR_AF=0.0303;AFR_AF=0.0938;EUR_AF=0.0378;SAS_AF=0.0092;AA=A|||;VT=SNP
6	30769565	rs9380190	T	C	100	PASS	AC=1638;AF=0.327077;AN=5008;NS=2504;DP=21395;EAS_AF=0.4157;AMR_AF=0.4078;AFR_AF=0.2526;EUR_AF=0.167;SAS_AF=0.4438;AA=T|||;VT=SNP
6	30769687	rs9380191	A	G	100	PASS	AC=1638;AF=0.327077;AN=5008;NS=2504;DP=20701;EAS_AF=0.4157;AMR_AF=0.4078;AFR_AF=0.2526;EUR_AF=0.167;SAS_AF=0.4438;AA=A|||;VT=SNP
6	30769726	rs1264372	C	T	100	PASS	AC=546;AF=0.109026;AN=5008;NS=2504;DP=20863;EAS_AF=0.1548;AMR_AF=0.0692;AFR_AF=0.0545;EUR_AF=0.2087;SAS_AF=0.0613;AA=C|||;VT=SNP
6	30769772	rs9295917	C	G	100	PASS	AC=1384;AF=0.276358;AN=5008;NS=2504;DP=21275;EAS_AF=0.4147;AMR_AF=0.3746;AFR_AF=0.084;EUR_AF=0.16;SAS_AF=0.4438;AA=C|||;VT=SNP
6	30769837	rs9295918	T	C	100	PASS	AC=1386;AF=0.276757;AN=5008;NS=2504;DP=21362;EAS_AF=0.4147;AMR_AF=0.3746;AFR_AF=0.0855;EUR_AF=0.16;SAS_AF=0.4438;AA=T|||;VT=SNP
6	30769942	rs117281984	G	A	100	PASS	AC=210;AF=0.0419329;AN=5008;NS=2504;DP=20077;EAS_AF=0.0794;AMR_AF=0.0533;AFR_AF=0.0015;EUR_AF=0.0199;SAS_AF=0.0726;AA=G|||;VT=SNP
6	30770000	rs9295919	C	T	100	PASS	AC=2099;AF=0.419129;AN=5008;NS=2504;DP=20632;EAS_AF=0.6567;AMR_AF=0.4741;AFR_AF=0.1324;EUR_AF=0.3082;SAS_AF=0.637;AA=T|||;VT=SNP
6	30770287	rs1264371	C	T	100	PASS	AC=797;AF=0.159145;AN=5008;NS=2504;DP=10915;EAS_AF=0.0873;AMR_AF=0.1758;AFR_AF=0.084;EUR_AF=0.3121;SAS_AF=0.1656;AA=C|||;VT=SNP
6	30770375	rs9404967	A	G	100	PASS	AC=2098;AF=0.41893;AN=5008;NS=2504;DP=10127;EAS_AF=0.6567;AMR_AF=0.4741;AFR_AF=0.1324;EUR_AF=0.3082;SAS_AF=0.636;AA=G|||;VT=SNP
6	30770399	rs9378108	G	A	100	PASS	AC=1386;AF=0.276757;AN=5008;NS=2504;DP=8775;EAS_AF=0.4147;AMR_AF=0.3746;AFR_AF=0.0862;EUR_AF=0.16;SAS_AF=0.4427;AA=G|||;VT=SNP
6	30770732	rs13198118	T	G	100	PASS	AC=1385;AF=0.276558;AN=5008;NS=2504;DP=14760;EAS_AF=0.4147;AMR_AF=0.3746;AFR_AF=0.0855;EUR_AF=0.16;SAS_AF=0.4427;AA=T|||;VT=SNP
6	30770778	rs4713372	C	G	100	PASS	AC=2098;AF=0.41893;AN=5008;NS=2504;DP=14902;EAS_AF=0.6567;AMR_AF=0.4741;AFR_AF=0.1324;EUR_AF=0.3082;SAS_AF=0.636;AA=G|||;VT=SNP
6	30771007	rs12199559	G	A	100	PASS	AC=387;AF=0.0772764;AN=5008;NS=2504;DP=17900;EAS_AF=0.1577;AMR_AF=0.0403;AFR_AF=0.0091;EUR_AF=0.1272;SAS_AF=0.0613;AA=G|||;VT=SNP
6	30771037	rs4713373	C	T	100	PASS	AC=716;AF=0.142971;AN=5008;NS=2504;DP=17244;EAS_AF=0.245;AMR_AF=0.0994;AFR_AF=0.0469;EUR_AF=0.1481;SAS_AF=0.1933;AA=C|||;VT=SNP
6	30771038	rs13213083	G	A	100	PASS	AC=1382;AF=0.275958;AN=5008;NS=2504;DP=17090;EAS_AF=0.4117;AMR_AF=0.3746;AFR_AF=0.0855;EUR_AF=0.16;SAS_AF=0.4427;AA=G|||;VT=SNP
6	30771083	rs12199612	G	A	100	PASS	AC=714;AF=0.142572;AN=5008;NS=2504;DP=16663;EAS_AF=0.2431;AMR_AF=0.0994;AFR_AF=0.0469;EUR_AF=0.1481;SAS_AF=0.1933;AA=G|||;VT=SNP
6	30771086	rs12206683	T	C	100	PASS	AC=2084;AF=0.416134;AN=5008;NS=2504;DP=16852;EAS_AF=0.6429;AMR_AF=0.4741;AFR_AF=0.1324;EUR_AF=0.3082;SAS_AF=0.636;AA=t|||;VT=SNP
6	30771154	rs13213098	C	A	100	PASS	AC=1385;AF=0.276558;AN=5008;NS=2504;DP=15845;EAS_AF=0.4147;AMR_AF=0.3746;AFR_AF=0.0855;EUR_AF=0.16;SAS_AF=0.4427;AA=C|||;VT=SNP
6	30771192	rs12206742	T	C	100	PASS	AC=384;AF=0.0766773;AN=5008;NS=2504;DP=13623;EAS_AF=0.1548;AMR_AF=0.0403;AFR_AF=0.0091;EUR_AF=0.1272;SAS_AF=0.0613;AA=T|||;VT=SNP
6	30771283	rs193032644	C	G	100	PASS	AC=8;AF=0.00159744;AN=5008;NS=2504;DP=13595;EAS_AF=0.0079;AMR_AF=0;AFR_AF=0;EUR_AF=0;SAS_AF=0;AA=C|||;VT=SNP
6	30771284	rs147095767	G	T	100	PASS	AC=67;AF=0.0133786;AN=5008;NS=2504;DP=13574;EAS_AF=0.0149;AMR_AF=0.0101;AFR_AF=0.0159;EUR_AF=0.0159;SAS_AF=0.0082;AA=G|||;VT=SNP
6	30771334	rs13213469	G	T	100	PASS	AC=1385;AF=0.276558;AN=5008;NS=2504;DP=12705;EAS_AF=0.4147;AMR_AF=0.3746;AFR_AF=0.0855;EUR_AF=0.16;SAS_AF=0.4427;AA=G|||;VT=SNP
6	30771471	rs13213386	A	G	100	PASS	AC=2098;AF=0.41893;AN=5008;NS=2504;DP=14206;EAS_AF=0.6567;AMR_AF=0.4741;AFR_AF=0.1324;EUR_AF=0.3082;SAS_AF=0.636;AA=G|||;VT=SNP
6	30771485	rs1264369	T	C	100	PASS	AC=681;AF=0.135982;AN=5008;NS=2504;DP=14114;EAS_AF=0.0714;AMR_AF=0.1585;AFR_AF=0.0257;EUR_AF=0.3101;SAS_AF=0.1564;AA=T|||;VT=SNP
6	30771519	rs13213501	C	T	100	PASS	AC=2098;AF=0.41893;AN=5008;NS=2504;DP=12393;EAS_AF=0.6567;AMR_AF=0.4741;AFR_AF=0.1324;EUR_AF=0.3082;SAS_AF=0.636;AA=T|||;VT=SNP
6	30771574	rs13216499	A	G	100	PASS	AC=2098;AF=0.41893;AN=5008;NS=2504;DP=11221;EAS_AF=0.6567;AMR_AF=0.4741;AFR_AF=0.1324;EUR_AF=0.3082;SAS_AF=0.636;AA=G|||;VT=SNP
6	30771612	rs1264368	G	A	100	PASS	AC=564;AF=0.11262;AN=5008;NS=2504;DP=12199;EAS_AF=0.0625;AMR_AF=0.1354;AFR_AF=0.0212;EUR_AF=0.2565;SAS_AF=0.1237;AA=G|||;VT=SNP
6	30771671	rs1264367	C	T	100	PASS	AC=797;AF=0.159145;AN=5008;NS=2504;DP=9878;EAS_AF=0.0873;AMR_AF=0.1758;AFR_AF=0.084;EUR_AF=0.3121;SAS_AF=0.1656;AA=C|||;VT=SNP
6	30772204	rs117159803	A	G	100	PASS	AC=210;AF=0.0419329;AN=5008;NS=2504;DP=16617;EAS_AF=0.0794;AMR_AF=0.0533;AFR_AF=0.0015;EUR_AF=0.0199;SAS_AF=0.0726;AA=A|||;VT=SNP
6	30772293	rs118098373	C	T	100	PASS	AC=210;AF=0.0419329;AN=5008;NS=2504;DP=19567;EAS_AF=0.0794;AMR_AF=0.0533;AFR_AF=0.0015;EUR_AF=0.0199;SAS_AF=0.0726;AA=C|||;VT=SNP
6	30772343	rs117789227	C	T	100	PASS	AC=210;AF=0.0419329;AN=5008;NS=2504;DP=21123;EAS_AF=0.0794;AMR_AF=0.0533;AFR_AF=0.0015;EUR_AF=0.0199;SAS_AF=0.0726;AA=C|||;VT=SNP
6	30772344	rs9380192	A	G	100	PASS	AC=2096;AF=0.41853;AN=5008;NS=2504;DP=21094;EAS_AF=0.6567;AMR_AF=0.4726;AFR_AF=0.1316;EUR_AF=0.3082;SAS_AF=0.636;AA=G|||;VT=SNP
6	30772378	rs3094123	A	G	100	PASS	AC=4397;AF=0.877995;AN=5008;NS=2504;DP=20698;EAS_AF=0.9474;AMR_AF=0.8617;AFR_AF=0.8124;EUR_AF=0.8429;SAS_AF=0.9427;AA=G|||;VT=SNP
6	30772541	rs12208771	T	C	100	PASS	AC=713;AF=0.142372;AN=5008;NS=2504;DP=20194;EAS_AF=0.2421;AMR_AF=0.0994;AFR_AF=0.0469;EUR_AF=0.1481;SAS_AF=0.1933;AA=C|||;VT=SNP
6	30772555	rs12203011	C	T	100	PASS	AC=713;AF=0.142372;AN=5008;NS=2504;DP=19822;EAS_AF=0.2421;AMR_AF=0.0994;AFR_AF=0.0469;EUR_AF=0.1481;SAS_AF=0.1933;AA=C|||;VT=SNP
6	30772629	rs3094113	C	T	100	PASS	AC=4385;AF=0.875599;AN=5008;NS=2504;DP=18852;EAS_AF=0.9464;AMR_AF=0.8588;AFR_AF=0.8048;EUR_AF=0.8429;SAS_AF=0.9438;AA=c|||;VT=SNP
6	30772715	rs12203199	G	A	100	PASS	AC=652;AF=0.130192;AN=5008;NS=2504;DP=20928;EAS_AF=0.2361;AMR_AF=0.0965;AFR_AF=0.0469;EUR_AF=0.1481;SAS_AF=0.1391;AA=A|||;VT=SNP
6	30772725	rs12189560	A	G	100	PASS	AC=620;AF=0.123802;AN=5008;NS=2504;DP=20819;EAS_AF=0.2361;AMR_AF=0.0951;AFR_AF=0.0242;EUR_AF=0.1471;SAS_AF=0.1391;AA=G|||;VT=SNP
6	30772862	rs13191291	G	A	100	PASS	AC=1393;AF=0.278155;AN=5008;NS=2504;DP=21620;EAS_AF=0.4147;AMR_AF=0.379;AFR_AF=0.0847;EUR_AF=0.165;SAS_AF=0.4438;AA=G|||;VT=SNP
6	30772884	rs75266959	A	G	100	PASS	AC=195;AF=0.0389377;AN=5008;NS=2504;DP=21732;EAS_AF=0.1161;AMR_AF=0.0216;AFR_AF=0.0015;EUR_AF=0.0268;SAS_AF=0.0348;AA=A|||;VT=SNP
6	30772913	rs4713374	G	A	100	PASS	AC=210;AF=0.0419329;AN=5008;NS=2504;DP=21017;EAS_AF=0.0794;AMR_AF=0.0533;AFR_AF=0.0015;EUR_AF=0.0199;SAS_AF=0.0726;AA=G|||;VT=SNP
6	30772915	rs9368640	A	T	100	PASS	AC=1393;AF=0.278155;AN=5008;NS=2504;DP=20987;EAS_AF=0.4147;AMR_AF=0.379;AFR_AF=0.0847;EUR_AF=0.165;SAS_AF=0.4438;AA=A|||;VT=SNP
6	30772923	rs4711238	G	A	100	PASS	AC=210;AF=0.0419329;AN=5008;NS=2504;DP=20991;EAS_AF=0.0794;AMR_AF=0.0533;AFR_AF=0.0015;EUR_AF=0.0199;SAS_AF=0.0726;AA=G|||;VT=SNP
6	30772932	rs4713375	T	A	100	PASS	AC=210;AF=0.0419329;AN=5008;NS=2504;DP=21004;EAS_AF=0.0794;AMR_AF=0.0533;AFR_AF=0.0015;EUR_AF=0.0199;SAS_AF=0.0726;AA=T|||;VT=SNP
6	30772951	rs4711239	T	C	100	PASS	AC=210;AF=0.0419329;AN=5008;NS=2504;DP=20697;EAS_AF=0.0794;AMR_AF=0.0533;AFR_AF=0.0015;EUR_AF=0.0199;SAS_AF=0.0726;AA=T|||;VT=SNP
6	30773079	rs147053735	T	C	100	PASS	AC=11;AF=0.00219649;AN=5008;NS=2504;DP=19558;EAS_AF=0.0109;AMR_AF=0;AFR_AF=0;EUR_AF=0;SAS_AF=0;AA=T|||;VT=SNP
6	30773239	rs4711240	T	C	100	PASS	AC=652;AF=0.130192;AN=5008;NS=2504;DP=19508;EAS_AF=0.2361;AMR_AF=0.0965;AFR_AF=0.0469;EUR_AF=0.1481;SAS_AF=0.1391;AA=C|||;VT=SNP
6	30773314	rs4713376	A	C	100	PASS	AC=652;AF=0.130192;AN=5008;NS=2504;DP=18313;EAS_AF=0.2361;AMR_AF=0.0965;AFR_AF=0.0469;EUR_AF=0.1481;SAS_AF=0.1391;AA=C|||;VT=SNP
6	30773349	rs13191728	C	T	100	PASS	AC=1391;AF=0.277756;AN=5008;NS=2504;DP=19669;EAS_AF=0.4137;AMR_AF=0.3775;AFR_AF=0.0847;EUR_AF=0.165;SAS_AF=0.4438;AA=C|||;VT=SNP
6	30773352	rs4713377	C	T	100	PASS	AC=211;AF=0.0421326;AN=5008;NS=2504;DP=19710;EAS_AF=0.0794;AMR_AF=0.0548;AFR_AF=0.0015;EUR_AF=0.0199;SAS_AF=0.0726;AA=C|||;VT=SNP
6	30773386	rs12189986	A	C	100	PASS	AC=384;AF=0.0766773;AN=5008;NS=2504;DP=19885;EAS_AF=0.1548;AMR_AF=0.0403;AFR_AF=0.0091;EUR_AF=0.1272;SAS_AF=0.0613;AA=A|||;VT=SNP
6	30773406	rs12210590	T	G	100	PASS	AC=442;AF=0.0882588;AN=5008;NS=2504;DP=19390;EAS_AF=0.1567;AMR_AF=0.0432;AFR_AF=0.0454;EUR_AF=0.1282;SAS_AF=0.0665;AA=T|||;VT=SNP
6	30773502	rs62408713	A	C	100	PASS	AC=442;AF=0.0882588;AN=5008;NS=2504;DP=18210;EAS_AF=0.1567;AMR_AF=0.0432;AFR_AF=0.0454;EUR_AF=0.1282;SAS_AF=0.0665;AA=A|||;VT=SNP
6	30773522	rs3129989	T	C	100	PASS	AC=3834;AF=0.765575;AN=5008;NS=2504;DP=18441;EAS_AF=0.8294;AMR_AF=0.768;AFR_AF=0.5847;EUR_AF=0.7982;SAS_AF=0.909;AA=C|||;VT=SNP
6	30773564	rs117726825	G	A	100	PASS	AC=210;AF=0.0419329;AN=5008;NS=2504;DP=17544;EAS_AF=0.0794;AMR_AF=0.0533;AFR_AF=0.0015;EUR_AF=0.0199;SAS_AF=0.0726;AA=g|||;VT=SNP
6	30773589	rs9394014	G	A	100	PASS	AC=1393;AF=0.278155;AN=5008;NS=2504;DP=17425;EAS_AF=0.4147;AMR_AF=0.379;AFR_AF=0.0847;EUR_AF=0.165;SAS_AF=0.4438;AA=G|||;VT=SNP
6	30773640	rs9394015	C	T	100	PASS	AC=2045;AF=0.408347;AN=5008;NS=2504;DP=16911;EAS_AF=0.6508;AMR_AF=0.4755;AFR_AF=0.1316;EUR_AF=0.3131;SAS_AF=0.5828;AA=t|||;VT=SNP
6	30773899	rs9394016	T	C	100	PASS	AC=2045;AF=0.408347;AN=5008;NS=2504;DP=18739;EAS_AF=0.6508;AMR_AF=0.4755;AFR_AF=0.1316;EUR_AF=0.3131;SAS_AF=0.5828;AA=C|||;VT=SNP
6	30773972	rs9262207	G	A	100	PASS	AC=338;AF=0.067492;AN=5008;NS=2504;DP=14348;EAS_AF=0.0645;AMR_AF=0.0389;AFR_AF=0.1278;EUR_AF=0.0338;SAS_AF=0.044;AA=G|||;VT=SNP
6	30774001	rs144025863	G	A	100	PASS	AC=210;AF=0.0419329;AN=5008;NS=2504;DP=11775;EAS_AF=0.0794;AMR_AF=0.0533;AFR_AF=0.0015;EUR_AF=0.0199;SAS_AF=0.0726;AA=G|||;VT=SNP
6	30774188	rs142206103	G	A	100	PASS	AC=210;AF=0.0419329;AN=5008;NS=2504;DP=13700;EAS_AF=0.0794;AMR_AF=0.0533;AFR_AF=0.0015;EUR_AF=0.0199;SAS_AF=0.0726;AA=G|||;VT=SNP
6	30774337	rs112400249	G	A	100	PASS	AC=387;AF=0.0772764;AN=5008;NS=2504;DP=18024;EAS_AF=0.1548;AMR_AF=0.0403;AFR_AF=0.0106;EUR_AF=0.1282;SAS_AF=0.0613;AA=G|||;VT=SNP
6	30774357	rs3130783	G	A	100	PASS	AC=3835;AF=0.765775;AN=5008;NS=2504;DP=18402;EAS_AF=0.8294;AMR_AF=0.768;AFR_AF=0.5847;EUR_AF=0.7992;SAS_AF=0.909;AA=A|||;VT=SNP
6	30774390	rs111441965	A	G	100	PASS	AC=652;AF=0.130192;AN=5008;NS=2504;DP=16641;EAS_AF=0.2361;AMR_AF=0.0965;AFR_AF=0.0469;EUR_AF=0.1481;SAS_AF=0.1391;AA=G|||;VT=SNP
6	30774416	rs62408715	G	A	100	PASS	AC=652;AF=0.130192;AN=5008;NS=2504;DP=16256;EAS_AF=0.2361;AMR_AF=0.0965;AFR_AF=0.0469;EUR_AF=0.1481;SAS_AF=0.1391;AA=A|||;VT=SNP
6	30774470	rs62408716	G	A	100	PASS	AC=384;AF=0.0766773;AN=5008;NS=2504;DP=16678;EAS_AF=0.1548;AMR_AF=0.0403;AFR_AF=0.0091;EUR_AF=0.1272;SAS_AF=0.0613;AA=G|||;VT=SNP
6	30774474	rs9378109	C	A	100	PASS	AC=1370;AF=0.273562;AN=5008;NS=2504;DP=16806;EAS_AF=0.4147;AMR_AF=0.3718;AFR_AF=0.0825;EUR_AF=0.1501;SAS_AF=0.4438;AA=C|||;VT=SNP
6	30774478	rs117909052	T	C	100	PASS	AC=169;AF=0.033746;AN=5008;NS=2504;DP=17030;EAS_AF=0.0694;AMR_AF=0.0533;AFR_AF=0.0015;EUR_AF=0.0199;SAS_AF=0.0409;AA=T|||;VT=SNP
6	30774483	rs117478055	T	G	100	PASS	AC=210;AF=0.0419329;AN=5008;NS=2504;DP=17079;EAS_AF=0.0794;AMR_AF=0.0533;AFR_AF=0.0015;EUR_AF=0.0199;SAS_AF=0.0726;AA=T|||;VT=SNP
6	30774522	rs12526945	T	C	100	PASS	AC=2045;AF=0.408347;AN=5008;NS=2504;DP=17393;EAS_AF=0.6508;AMR_AF=0.4755;AFR_AF=0.1316;EUR_AF=0.3131;SAS_AF=0.5828;AA=C|||;VT=SNP
6	30774584	rs12525494	C	T	100	PASS	AC=1393;AF=0.278155;AN=5008;NS=2504;DP=18061;EAS_AF=0.4167;AMR_AF=0.379;AFR_AF=0.0825;EUR_AF=0.166;SAS_AF=0.4438;AA=C|||;VT=SNP
6	30774741	rs141577409	G	A	100	PASS	AC=210;AF=0.0419329;AN=5008;NS=2504;DP=19579;EAS_AF=0.0794;AMR_AF=0.0533;AFR_AF=0.0015;EUR_AF=0.0199;SAS_AF=0.0726;AA=G|||;VT=SNP
6	30774814	rs112233002	C	T	100	PASS	AC=384;AF=0.0766773;AN=5008;NS=2504;DP=18916;EAS_AF=0.1548;AMR_AF=0.0403;AFR_AF=0.0091;EUR_AF=0.1272;SAS_AF=0.0613;AA=C|||;VT=SNP
6	30774950	rs139765692	A	G	100	PASS	AC=210;AF=0.0419329;AN=5008;NS=2504;DP=19480;EAS_AF=0.0794;AMR_AF=0.0533;AFR_AF=0.0015;EUR_AF=0.0199;SAS_AF=0.0726;AA=A|||;VT=SNP
6	30775057	rs142456391	A	G	100	PASS	AC=67;AF=0.0133786;AN=5008;NS=2504;DP=19439;EAS_AF=0.0149;AMR_AF=0.0101;AFR_AF=0.0159;EUR_AF=0.0159;SAS_AF=0.0082;AA=A|||;VT=SNP
6	30775295	rs1264364	C	G	100	PASS	AC=769;AF=0.153554;AN=5008;NS=2504;DP=13382;EAS_AF=0.0873;AMR_AF=0.17;AFR_AF=0.0673;EUR_AF=0.3101;SAS_AF=0.1656;AA=C|||;VT=SNP
6	30775403	rs137870042	C	G	100	PASS	AC=210;AF=0.0419329;AN=5008;NS=2504;DP=13863;EAS_AF=0.0794;AMR_AF=0.0533;AFR_AF=0.0015;EUR_AF=0.0199;SAS_AF=0.0726;AA=C|||;VT=SNP
6	30775452	rs28766294	C	G	100	PASS	AC=384;AF=0.0766773;AN=5008;NS=2504;DP=14341;EAS_AF=0.1548;AMR_AF=0.0403;AFR_AF=0.0091;EUR_AF=0.1272;SAS_AF=0.0613;AA=C|||;VT=SNP
6	30775568	rs571383816	G	T	100	PASS	AC=652;AF=0.130192;AN=5008;NS=2504;DP=12410;EAS_AF=0.2361;AMR_AF=0.0965;AFR_AF=0.0469;EUR_AF=0.1481;SAS_AF=0.1391;AA=G|||;VT=SNP
6	30775590	rs28890780	C	T	100	PASS	AC=652;AF=0.130192;AN=5008;NS=2504;DP=13751;EAS_AF=0.2361;AMR_AF=0.0965;AFR_AF=0.0469;EUR_AF=0.1481;SAS_AF=0.1391;AA=C|||;VT=SNP
6	30775601	rs1264363	C	T	100	PASS	AC=673;AF=0.134385;AN=5008;NS=2504;DP=14380;EAS_AF=0.0714;AMR_AF=0.1542;AFR_AF=0.0257;EUR_AF=0.3052;SAS_AF=0.1564;AA=C|||;VT=SNP
6	30775645	rs147400439	C	T	100	PASS	AC=210;AF=0.0419329;AN=5008;NS=2504;DP=15552;EAS_AF=0.0794;AMR_AF=0.0533;AFR_AF=0.0015;EUR_AF=0.0199;SAS_AF=0.0726;AA=C|||;VT=SNP
6	30775685	rs28877339	A	C	100	PASS	AC=384;AF=0.0766773;AN=5008;NS=2504;DP=15871;EAS_AF=0.1548;AMR_AF=0.0403;AFR_AF=0.0091;EUR_AF=0.1272;SAS_AF=0.0613;AA=A|||;VT=SNP
6	30775733	rs9378110	G	C	100	PASS	AC=2045;AF=0.408347;AN=5008;NS=2504;DP=16445;EAS_AF=0.6508;AMR_AF=0.4755;AFR_AF=0.1316;EUR_AF=0.3131;SAS_AF=0.5828;AA=C|||;VT=SNP
6	30775805	rs9391635	C	G	100	PASS	AC=2045;AF=0.408347;AN=5008;NS=2504;DP=18853;EAS_AF=0.6508;AMR_AF=0.4755;AFR_AF=0.1316;EUR_AF=0.3131;SAS_AF=0.5828;AA=G|||;VT=SNP
6	30775941	rs9295920	C	G	100	PASS	AC=1392;AF=0.277955;AN=5008;NS=2504;DP=15449;EAS_AF=0.4127;AMR_AF=0.3775;AFR_AF=0.0862;EUR_AF=0.165;SAS_AF=0.4438;AA=C|||;VT=SNP
6	30776225	rs114514827	G	A	100	PASS	AC=386;AF=0.0770767;AN=5008;NS=2504;DP=17631;EAS_AF=0.1548;AMR_AF=0.0403;AFR_AF=0.0091;EUR_AF=0.1272;SAS_AF=0.0634;AA=G|||;VT=SNP
6	30776259	rs112151218	C	G	100	PASS	AC=384;AF=0.0766773;AN=5008;NS=2504;DP=17811;EAS_AF=0.1548;AMR_AF=0.0403;AFR_AF=0.0091;EUR_AF=0.1272;SAS_AF=0.0613;AA=C|||;VT=SNP
6	30776393	rs9391693	G	A	100	PASS	AC=1602;AF=0.319888;AN=5008;NS=2504;DP=16767;EAS_AF=0.494;AMR_AF=0.4323;AFR_AF=0.0862;EUR_AF=0.1849;SAS_AF=0.5153;AA=G|||;VT=SNP
6	30776483	rs9404974	T	C	100	PASS	AC=1394;AF=0.278355;AN=5008;NS=2504;DP=18355;EAS_AF=0.4147;AMR_AF=0.379;AFR_AF=0.0855;EUR_AF=0.165;SAS_AF=0.4438;AA=T|||;VT=SNP
6	30776590	rs1264362	C	G	100	PASS	AC=764;AF=0.152556;AN=5008;NS=2504;DP=19438;EAS_AF=0.0873;AMR_AF=0.17;AFR_AF=0.0658;EUR_AF=0.3072;SAS_AF=0.1656;AA=C|||;VT=SNP
6	30776621	rs12200562	C	T	100	PASS	AC=442;AF=0.0882588;AN=5008;NS=2504;DP=20213;EAS_AF=0.1567;AMR_AF=0.0432;AFR_AF=0.0454;EUR_AF=0.1282;SAS_AF=0.0665;AA=T|||;VT=SNP
6	30776725	rs9391694	G	A	100	PASS	AC=1391;AF=0.277756;AN=5008;NS=2504;DP=18514;EAS_AF=0.4147;AMR_AF=0.379;AFR_AF=0.0832;EUR_AF=0.165;SAS_AF=0.4438;AA=G|||;VT=SNP
6	30776802	rs9295921	C	T	100	PASS	AC=2045;AF=0.408347;AN=5008;NS=2504;DP=16317;EAS_AF=0.6508;AMR_AF=0.4755;AFR_AF=0.1316;EUR_AF=0.3131;SAS_AF=0.5828;AA=T|||;VT=SNP
6	30776828	rs117952206	T	C	100	PASS	AC=209;AF=0.0417332;AN=5008;NS=2504;DP=16042;EAS_AF=0.0794;AMR_AF=0.0533;AFR_AF=0.0008;EUR_AF=0.0199;SAS_AF=0.0726;AA=T|||;VT=SNP
6	30776858	rs9295922	A	G	100	PASS	AC=2045;AF=0.408347;AN=5008;NS=2504;DP=16537;EAS_AF=0.6508;AMR_AF=0.4755;AFR_AF=0.1316;EUR_AF=0.3131;SAS_AF=0.5828;AA=G|||;VT=SNP
6	30776896	rs12200829	G	T	100	PASS	AC=384;AF=0.0766773;AN=5008;NS=2504;DP=17808;EAS_AF=0.1548;AMR_AF=0.0403;AFR_AF=0.0091;EUR_AF=0.1272;SAS_AF=0.0613;AA=G|||;VT=SNP
6	30776960	rs12214232	A	G	100	PASS	AC=442;AF=0.0882588;AN=5008;NS=2504;DP=17165;EAS_AF=0.1567;AMR_AF=0.0432;AFR_AF=0.0454;EUR_AF=0.1282;SAS_AF=0.0665;AA=A|||;VT=SNP
6	30777149	rs9380193	C	T	100	PASS	AC=1394;AF=0.278355;AN=5008;NS=2504;DP=16222;EAS_AF=0.4147;AMR_AF=0.379;AFR_AF=0.0855;EUR_AF=0.165;SAS_AF=0.4438;AA=C|||;VT=SNP
6	30777237	rs9368641	A	C	100	PASS	AC=2045;AF=0.408347;AN=5008;NS=2504;DP=16121;EAS_AF=0.6508;AMR_AF=0.4755;AFR_AF=0.1316;EUR_AF=0.3131;SAS_AF=0.5828;AA=A|||;VT=SNP
6	30777258	rs9380194	T	C	100	PASS	AC=1603;AF=0.320088;AN=5008;NS=2504;DP=16404;EAS_AF=0.494;AMR_AF=0.4323;AFR_AF=0.0862;EUR_AF=0.1849;SAS_AF=0.5164;AA=T|||;VT=SNP
6	30777261	rs12214398	A	T	100	PASS	AC=442;AF=0.0882588;AN=5008;NS=2504;DP=16504;EAS_AF=0.1567;AMR_AF=0.0432;AFR_AF=0.0454;EUR_AF=0.1282;SAS_AF=0.0665;AA=A|||;VT=SNP
6	30777321	rs12208098	T	C	100	PASS	AC=442;AF=0.0882588;AN=5008;NS=2504;DP=16314;EAS_AF=0.1567;AMR_AF=0.0432;AFR_AF=0.0454;EUR_AF=0.1282;SAS_AF=0.0665;AA=T|||;VT=SNP
6	30777327	rs9380195	G	A	100	PASS	AC=1394;AF=0.278355;AN=5008;NS=2504;DP=16539;EAS_AF=0.4147;AMR_AF=0.379;AFR_AF=0.0855;EUR_AF=0.165;SAS_AF=0.4438;AA=G|||;VT=SNP
6	30777604	rs9394017	A	G	100	PASS	AC=2046;AF=0.408546;AN=5008;NS=2504;DP=17584;EAS_AF=0.6518;AMR_AF=0.4755;AFR_AF=0.1316;EUR_AF=0.3131;SAS_AF=0.5828;AA=G|||;VT=SNP
6	30777648	rs9380196	A	C	100	PASS	AC=2046;AF=0.408546;AN=5008;NS=2504;DP=18512;EAS_AF=0.6508;AMR_AF=0.4769;AFR_AF=0.1316;EUR_AF=0.3131;SAS_AF=0.5828;AA=C|||;VT=SNP
6	30777759	rs12202570	C	G	100	PASS	AC=384;AF=0.0766773;AN=5008;NS=2504;DP=18200;EAS_AF=0.1548;AMR_AF=0.0403;AFR_AF=0.0091;EUR_AF=0.1272;SAS_AF=0.0613;AA=C|||;VT=SNP
6	30777849	rs12209725	T	C	100	PASS	AC=384;AF=0.0766773;AN=5008;NS=2504;DP=17222;EAS_AF=0.1548;AMR_AF=0.0403;AFR_AF=0.0091;EUR_AF=0.1272;SAS_AF=0.0613;AA=T|||;VT=SNP
6	30777877	rs4713378	G	A	100	PASS	AC=168;AF=0.0335463;AN=5008;NS=2504;DP=17088;EAS_AF=0.0694;AMR_AF=0.0533;AFR_AF=0.0008;EUR_AF=0.0199;SAS_AF=0.0409;AA=G|||;VT=SNP
6	30778203	rs9380197	G	A	100	PASS	AC=2045;AF=0.408347;AN=5008;NS=2504;DP=18728;EAS_AF=0.6508;AMR_AF=0.4755;AFR_AF=0.1324;EUR_AF=0.3131;SAS_AF=0.5818;AA=A|||;VT=SNP
6	30778283	rs73437885	T	C	100	PASS	AC=228;AF=0.0455272;AN=5008;NS=2504;DP=17678;EAS_AF=0.0149;AMR_AF=0.036;AFR_AF=0.1021;EUR_AF=0.0427;SAS_AF=0.0102;AA=T|||;VT=SNP
6	30778305	rs12202957	G	A	100	PASS	AC=384;AF=0.0766773;AN=5008;NS=2504;DP=18275;EAS_AF=0.1548;AMR_AF=0.0403;AFR_AF=0.0091;EUR_AF=0.1272;SAS_AF=0.0613;AA=G|||;VT=SNP
6	30778403	rs12528843	T	C	100	PASS	AC=1394;AF=0.278355;AN=5008;NS=2504;DP=19917;EAS_AF=0.4147;AMR_AF=0.379;AFR_AF=0.0855;EUR_AF=0.165;SAS_AF=0.4438;AA=T|||;VT=SNP
6	30778431	rs9404975	G	C	100	PASS	AC=1394;AF=0.278355;AN=5008;NS=2504;DP=21560;EAS_AF=0.4147;AMR_AF=0.379;AFR_AF=0.0855;EUR_AF=0.165;SAS_AF=0.4438;AA=G|||;VT=SNP
6	30778685	rs9391695	G	C	100	PASS	AC=1603;AF=0.320088;AN=5008;NS=2504;DP=17802;EAS_AF=0.494;AMR_AF=0.4323;AFR_AF=0.0862;EUR_AF=0.1849;SAS_AF=0.5164;AA=C|||;VT=SNP
6	30778693	rs9378148	C	T	100	PASS	AC=1394;AF=0.278355;AN=5008;NS=2504;DP=17479;EAS_AF=0.4147;AMR_AF=0.379;AFR_AF=0.0855;EUR_AF=0.165;SAS_AF=0.4438;AA=C|||;VT=SNP
6	30778734	rs118029040	C	T	100	PASS	AC=67;AF=0.0133786;AN=5008;NS=2504;DP=16619;EAS_AF=0.0149;AMR_AF=0.0101;AFR_AF=0.0159;EUR_AF=0.0159;SAS_AF=0.0082;AA=C|||;VT=SNP
6	30778786	rs9391696	A	G	100	PASS	AC=1603;AF=0.320088;AN=5008;NS=2504;DP=18925;EAS_AF=0.494;AMR_AF=0.4323;AFR_AF=0.0862;EUR_AF=0.1849;SAS_AF=0.5164;AA=A|||;VT=SNP
6	30779146	rs10947098	T	C	100	PASS	AC=1394;AF=0.278355;AN=5008;NS=2504;DP=14749;EAS_AF=0.4147;AMR_AF=0.379;AFR_AF=0.0855;EUR_AF=0.165;SAS_AF=0.4438;AA=T|||;VT=SNP
6	30780340	rs1264360	G	A	100	PASS	AC=764;AF=0.152556;AN=5008;NS=2504;DP=11075;EAS_AF=0.0873;AMR_AF=0.17;AFR_AF=0.0658;EUR_AF=0.3072;SAS_AF=0.1656;AA=G|||;VT=SNP
6	30780525	rs143904275	G	A	100	PASS	AC=209;AF=0.0417332;AN=5008;NS=2504;DP=14292;EAS_AF=0.0794;AMR_AF=0.0533;AFR_AF=0.0008;EUR_AF=0.0199;SAS_AF=0.0726;AA=g|||;VT=SNP
6	30780529	rs4995774	G	C	100	PASS	AC=449;AF=0.0896565;AN=5008;NS=2504;DP=14922;EAS_AF=0.1637;AMR_AF=0.0432;AFR_AF=0.0454;EUR_AF=0.1282;SAS_AF=0.0665;AA=g|||;VT=SNP
6	30780534	rs4995773	G	A	100	PASS	AC=391;AF=0.0780751;AN=5008;NS=2504;DP=15341;EAS_AF=0.1617;AMR_AF=0.0403;AFR_AF=0.0091;EUR_AF=0.1272;SAS_AF=0.0613;AA=g|||;VT=SNP
6	30780719	rs4409219	T	C	100	PASS	AC=391;AF=0.0780751;AN=5008;NS=2504;DP=15849;EAS_AF=0.1617;AMR_AF=0.0403;AFR_AF=0.0091;EUR_AF=0.1272;SAS_AF=0.0613;AA=t|||;VT=SNP
6	30780936	rs4327730	C	T	100	PASS	AC=449;AF=0.0896565;AN=5008;NS=2504;DP=18770;EAS_AF=0.1637;AMR_AF=0.0432;AFR_AF=0.0454;EUR_AF=0.1282;SAS_AF=0.0665;AA=C|||;VT=SNP
6	30781151	rs10807071	T	G	100	PASS	AC=449;AF=0.0896565;AN=5008;NS=2504;DP=17785;EAS_AF=0.1637;AMR_AF=0.0432;AFR_AF=0.0454;EUR_AF=0.1282;SAS_AF=0.0665;AA=G|||;VT=SNP
6	30781699	rs116489538	C	A	100	PASS	AC=209;AF=0.0417332;AN=5008;NS=2504;DP=19126;EAS_AF=0.0794;AMR_AF=0.0533;AFR_AF=0.0008;EUR_AF=0.0199;SAS_AF=0.0726;AA=C|||;VT=SNP
6	30781748	rs9378224	A	C	100	PASS	AC=1596;AF=0.31869;AN=5008;NS=2504;DP=19118;EAS_AF=0.4871;AMR_AF=0.4323;AFR_AF=0.0862;EUR_AF=0.1849;SAS_AF=0.5164;AA=A|||;VT=SNP
6	30781750	rs12210111	C	T	100	PASS	AC=449;AF=0.0896565;AN=5008;NS=2504;DP=19294;EAS_AF=0.1637;AMR_AF=0.0432;AFR_AF=0.0454;EUR_AF=0.1282;SAS_AF=0.0665;AA=C|||;VT=SNP
6	30781758	rs1264358	G	A	100	PASS	AC=794;AF=0.158546;AN=5008;NS=2504;DP=19106;EAS_AF=0.0873;AMR_AF=0.1729;AFR_AF=0.087;EUR_AF=0.3072;SAS_AF=0.1656;AA=G|||;VT=SNP
6	30781904	rs12210318	G	A	100	PASS	AC=450;AF=0.0898562;AN=5008;NS=2504;DP=19469;EAS_AF=0.1637;AMR_AF=0.0432;AFR_AF=0.0454;EUR_AF=0.1282;SAS_AF=0.0675;AA=G|||;VT=SNP
6	30781923	rs4286818	T	C	100	PASS	AC=2045;AF=0.408347;AN=5008;NS=2504;DP=18905;EAS_AF=0.6508;AMR_AF=0.4755;AFR_AF=0.1316;EUR_AF=0.3131;SAS_AF=0.5828;AA=C|||;VT=SNP
6	30782029	rs116942105	C	T	100	PASS	AC=11;AF=0.00219649;AN=5008;NS=2504;DP=18686;EAS_AF=0.0109;AMR_AF=0;AFR_AF=0;EUR_AF=0;SAS_AF=0;AA=C|||;VT=SNP
6	30782105	rs2894046	T	C	100	PASS	AC=2045;AF=0.408347;AN=5008;NS=2504;DP=19559;EAS_AF=0.6508;AMR_AF=0.4755;AFR_AF=0.1316;EUR_AF=0.3131;SAS_AF=0.5828;AA=C|||;VT=SNP
6	30782205	rs886423	G	C	100	PASS	AC=626;AF=0.125;AN=5008;NS=2504;DP=20027;EAS_AF=0.0675;AMR_AF=0.0836;AFR_AF=0.2352;EUR_AF=0.1312;SAS_AF=0.0583;AA=G|||;VT=SNP
6	30782235	rs2394412	G	A	100	PASS	AC=2045;AF=0.408347;AN=5008;NS=2504;DP=20177;EAS_AF=0.6508;AMR_AF=0.4755;AFR_AF=0.1316;EUR_AF=0.3131;SAS_AF=0.5828;AA=A|||;VT=SNP
6	30782303	rs2394413	C	T	100	PASS	AC=2047;AF=0.408746;AN=5008;NS=2504;DP=19474;EAS_AF=0.6508;AMR_AF=0.4755;AFR_AF=0.1324;EUR_AF=0.3141;SAS_AF=0.5828;AA=T|||;VT=SNP
6	30782323	rs2394414	T	C	100	PASS	AC=450;AF=0.0898562;AN=5008;NS=2504;DP=19607;EAS_AF=0.1637;AMR_AF=0.0447;AFR_AF=0.0454;EUR_AF=0.1282;SAS_AF=0.0665;AA=C|||;VT=SNP
6	30782360	rs117501564	C	T	100	PASS	AC=209;AF=0.0417332;AN=5008;NS=2504;DP=20068;EAS_AF=0.0794;AMR_AF=0.0533;AFR_AF=0.0008;EUR_AF=0.0199;SAS_AF=0.0726;AA=C|||;VT=SNP
6	30782361	rs9295924	G	A	100	PASS	AC=1388;AF=0.277157;AN=5008;NS=2504;DP=19973;EAS_AF=0.4077;AMR_AF=0.379;AFR_AF=0.0862;EUR_AF=0.165;SAS_AF=0.4438;AA=G|||;VT=SNP
6	30782407	rs2894047	A	G	100	PASS	AC=2045;AF=0.408347;AN=5008;NS=2504;DP=19857;EAS_AF=0.6508;AMR_AF=0.4755;AFR_AF=0.1316;EUR_AF=0.3131;SAS_AF=0.5828;AA=G|||;VT=SNP
6	30782771	rs9501488	G	A	100	PASS	AC=605;AF=0.120807;AN=5008;NS=2504;DP=17265;EAS_AF=0.1647;AMR_AF=0.0634;AFR_AF=0.1505;EUR_AF=0.1302;SAS_AF=0.0665;AA=g|||;VT=SNP
6	30782977	rs141074112	G	T	100	PASS	AC=15;AF=0.00299521;AN=5008;NS=2504;DP=14485;EAS_AF=0.0149;AMR_AF=0;AFR_AF=0;EUR_AF=0;SAS_AF=0;AA=G|||;VT=SNP
6	30782979	rs12524350	T	C	100	PASS	AC=2044;AF=0.408147;AN=5008;NS=2504;DP=14645;EAS_AF=0.6498;AMR_AF=0.4755;AFR_AF=0.1316;EUR_AF=0.3131;SAS_AF=0.5828;AA=t|||;VT=SNP
6	30782980	rs114847596	G	A	100	PASS	AC=388;AF=0.077476;AN=5008;NS=2504;DP=14736;EAS_AF=0.1597;AMR_AF=0.0403;AFR_AF=0.0098;EUR_AF=0.1262;SAS_AF=0.0603;AA=G|||;VT=SNP
6	30783487	rs142090224	C	T	100	PASS	AC=130;AF=0.0259585;AN=5008;NS=2504;DP=21366;EAS_AF=0.002;AMR_AF=0.0346;AFR_AF=0.0083;EUR_AF=0.0775;SAS_AF=0.0153;AA=c|||;VT=SNP
6	30783838	rs116946085	G	A	100	PASS	AC=209;AF=0.0417332;AN=5008;NS=2504;DP=20194;EAS_AF=0.0794;AMR_AF=0.0533;AFR_AF=0.0008;EUR_AF=0.0199;SAS_AF=0.0726;AA=G|||;VT=SNP
6	30784296	rs9391811	C	T	100	PASS	AC=1594;AF=0.318291;AN=5008;NS=2504;DP=12678;EAS_AF=0.4861;AMR_AF=0.4323;AFR_AF=0.0855;EUR_AF=0.1849;SAS_AF=0.5164;AA=C|||;VT=SNP
6	30784353	rs9391812	G	C	100	PASS	AC=1596;AF=0.31869;AN=5008;NS=2504;DP=10637;EAS_AF=0.4871;AMR_AF=0.4323;AFR_AF=0.0862;EUR_AF=0.1849;SAS_AF=0.5164;AA=G|||;VT=SNP
6	30784379	rs370911127	G	A	100	PASS	AC=38;AF=0.00758786;AN=5008;NS=2504;DP=10639;EAS_AF=0.0357;AMR_AF=0;AFR_AF=0;EUR_AF=0;SAS_AF=0.002;AA=G|||;VT=SNP
6	30784553	rs9295925	A	G	100	PASS	AC=2042;AF=0.407748;AN=5008;NS=2504;DP=15179;EAS_AF=0.6498;AMR_AF=0.4755;AFR_AF=0.1309;EUR_AF=0.3131;SAS_AF=0.5818;AA=a|||;VT=SNP
6	30784576	rs12205844	G	A	100	PASS	AC=447;AF=0.0892572;AN=5008;NS=2504;DP=15873;EAS_AF=0.1637;AMR_AF=0.0432;AFR_AF=0.0446;EUR_AF=0.1282;SAS_AF=0.0654;AA=G|||;VT=SNP
6	30784700	rs9295926	G	C	100	PASS	AC=2044;AF=0.408147;AN=5008;NS=2504;DP=19033;EAS_AF=0.6498;AMR_AF=0.4755;AFR_AF=0.1316;EUR_AF=0.3131;SAS_AF=0.5828;AA=C|||;VT=SNP
6	30784715	rs148941159	T	C	100	PASS	AC=210;AF=0.0419329;AN=5008;NS=2504;DP=18700;EAS_AF=0.0794;AMR_AF=0.0533;AFR_AF=0.0015;EUR_AF=0.0199;SAS_AF=0.0726;AA=T|||;VT=SNP
6	30784784	rs12205961	G	A	100	PASS	AC=449;AF=0.0896565;AN=5008;NS=2504;DP=18883;EAS_AF=0.1637;AMR_AF=0.0432;AFR_AF=0.0454;EUR_AF=0.1282;SAS_AF=0.0665;AA=A|||;VT=SNP
6	30784808	rs12192430	A	G	100	PASS	AC=391;AF=0.0780751;AN=5008;NS=2504;DP=19121;EAS_AF=0.1617;AMR_AF=0.0403;AFR_AF=0.0091;EUR_AF=0.1272;SAS_AF=0.0613;AA=A|||;VT=SNP
6	30784999	rs62408723	C	A	100	PASS	AC=391;AF=0.0780751;AN=5008;NS=2504;DP=22348;EAS_AF=0.1617;AMR_AF=0.0403;AFR_AF=0.0091;EUR_AF=0.1272;SAS_AF=0.0613;AA=C|||;VT=SNP
6	30785176	rs62408724	G	A	100	PASS	AC=391;AF=0.0780751;AN=5008;NS=2504;DP=22533;EAS_AF=0.1617;AMR_AF=0.0403;AFR_AF=0.0091;EUR_AF=0.1272;SAS_AF=0.0613;AA=G|||;VT=SNP
6	30785273	rs4713380	T	C	100	PASS	AC=1385;AF=0.276558;AN=5008;NS=2504;DP=21272;EAS_AF=0.4048;AMR_AF=0.379;AFR_AF=0.0862;EUR_AF=0.165;SAS_AF=0.4438;AA=T|||;VT=SNP
6	30785385	rs12192760	A	C	100	PASS	AC=449;AF=0.0896565;AN=5008;NS=2504;DP=21045;EAS_AF=0.1637;AMR_AF=0.0432;AFR_AF=0.0454;EUR_AF=0.1282;SAS_AF=0.0665;AA=A|||;VT=SNP
6	30785886	rs9380198	G	T	100	PASS	AC=1386;AF=0.276757;AN=5008;NS=2504;DP=16808;EAS_AF=0.4067;AMR_AF=0.379;AFR_AF=0.0855;EUR_AF=0.165;SAS_AF=0.4438;AA=G|||;VT=SNP
6	30785934	rs17189483	A	G	100	PASS	AC=449;AF=0.0896565;AN=5008;NS=2504;DP=17674;EAS_AF=0.1637;AMR_AF=0.0432;AFR_AF=0.0454;EUR_AF=0.1282;SAS_AF=0.0665;AA=G|||;VT=SNP
6	30786015	rs17189490	T	G	100	PASS	AC=449;AF=0.0896565;AN=5008;NS=2504;DP=15774;EAS_AF=0.1637;AMR_AF=0.0432;AFR_AF=0.0454;EUR_AF=0.1282;SAS_AF=0.0665;AA=G|||;VT=SNP
6	30786038	rs17195830	G	A	100	PASS	AC=391;AF=0.0780751;AN=5008;NS=2504;DP=15732;EAS_AF=0.1617;AMR_AF=0.0403;AFR_AF=0.0091;EUR_AF=0.1272;SAS_AF=0.0613;AA=G|||;VT=SNP
6	30786104	rs17195837	T	C	100	PASS	AC=391;AF=0.0780751;AN=5008;NS=2504;DP=14762;EAS_AF=0.1617;AMR_AF=0.0403;AFR_AF=0.0091;EUR_AF=0.1272;SAS_AF=0.0613;AA=T|||;VT=SNP
6	30786178	rs140190077	C	T	100	PASS	AC=209;AF=0.0417332;AN=5008;NS=2504;DP=14729;EAS_AF=0.0794;AMR_AF=0.0533;AFR_AF=0.0008;EUR_AF=0.0199;SAS_AF=0.0726;AA=C|||;VT=SNP
6	30786339	rs62408725	T	C	100	PASS	AC=391;AF=0.0780751;AN=5008;NS=2504;DP=21235;EAS_AF=0.1617;AMR_AF=0.0403;AFR_AF=0.0091;EUR_AF=0.1272;SAS_AF=0.0613;AA=T|||;VT=SNP
6	30786456	rs62408726	C	G	100	PASS	AC=392;AF=0.0782748;AN=5008;NS=2504;DP=19602;EAS_AF=0.1627;AMR_AF=0.0403;AFR_AF=0.0091;EUR_AF=0.1272;SAS_AF=0.0613;AA=c|||;VT=SNP
6	30786517	rs62408727	G	A	100	PASS	AC=391;AF=0.0780751;AN=5008;NS=2504;DP=19247;EAS_AF=0.1617;AMR_AF=0.0403;AFR_AF=0.0091;EUR_AF=0.1272;SAS_AF=0.0613;AA=g|||;VT=SNP
6	30786676	rs9348843	G	A	100	PASS	AC=2044;AF=0.408147;AN=5008;NS=2504;DP=21682;EAS_AF=0.6498;AMR_AF=0.4755;AFR_AF=0.1316;EUR_AF=0.3131;SAS_AF=0.5828;AA=A|||;VT=SNP
6	30786875	rs111966743	G	A	100	PASS	AC=392;AF=0.0782748;AN=5008;NS=2504;DP=16929;EAS_AF=0.1617;AMR_AF=0.0403;AFR_AF=0.0091;EUR_AF=0.1272;SAS_AF=0.0624;AA=G|||;VT=SNP
6	30786927	rs4713381	C	T	100	PASS	AC=1595;AF=0.31849;AN=5008;NS=2504;DP=17053;EAS_AF=0.4861;AMR_AF=0.4323;AFR_AF=0.0862;EUR_AF=0.1849;SAS_AF=0.5164;AA=C|||;VT=SNP
6	30786959	rs146488532	C	T	100	PASS	AC=209;AF=0.0417332;AN=5008;NS=2504;DP=16690;EAS_AF=0.0794;AMR_AF=0.0533;AFR_AF=0.0008;EUR_AF=0.0199;SAS_AF=0.0726;AA=c|||;VT=SNP
6	30787128	rs9262215	C	T	100	PASS	AC=338;AF=0.067492;AN=5008;NS=2504;DP=18621;EAS_AF=0.0645;AMR_AF=0.0389;AFR_AF=0.1278;EUR_AF=0.0338;SAS_AF=0.044;AA=C|||;VT=SNP
6	30787175	rs4713382	G	A	100	PASS	AC=1386;AF=0.276757;AN=5008;NS=2504;DP=19686;EAS_AF=0.4067;AMR_AF=0.379;AFR_AF=0.0855;EUR_AF=0.165;SAS_AF=0.4438;AA=G|||;VT=SNP
6	30787241	rs4713383	G	A	100	PASS	AC=1386;AF=0.276757;AN=5008;NS=2504;DP=20554;EAS_AF=0.4067;AMR_AF=0.379;AFR_AF=0.0855;EUR_AF=0.165;SAS_AF=0.4438;AA=G|||;VT=SNP
6	30787494	rs4713384	A	T	100	PASS	AC=1386;AF=0.276757;AN=5008;NS=2504;DP=18971;EAS_AF=0.4067;AMR_AF=0.379;AFR_AF=0.0855;EUR_AF=0.165;SAS_AF=0.4438;AA=A|||;VT=SNP
6	30787593	rs4713385	G	A	100	PASS	AC=1386;AF=0.276757;AN=5008;NS=2504;DP=21399;EAS_AF=0.4058;AMR_AF=0.379;AFR_AF=0.0855;EUR_AF=0.165;SAS_AF=0.4448;AA=G|||;VT=SNP
6	30787915	rs4713386	A	G	100	PASS	AC=659;AF=0.131589;AN=5008;NS=2504;DP=22146;EAS_AF=0.2431;AMR_AF=0.0965;AFR_AF=0.0461;EUR_AF=0.1491;SAS_AF=0.1391;AA=G|||;VT=SNP
6	30788191	rs3094111	T	C	100	PASS	AC=4035;AF=0.805711;AN=5008;NS=2504;DP=21341;EAS_AF=0.9375;AMR_AF=0.8242;AFR_AF=0.6399;EUR_AF=0.834;SAS_AF=0.8517;AA=C|||;VT=SNP
6	30788195	rs62408728	G	A	100	PASS	AC=659;AF=0.131589;AN=5008;NS=2504;DP=21417;EAS_AF=0.2431;AMR_AF=0.0965;AFR_AF=0.0461;EUR_AF=0.1491;SAS_AF=0.1391;AA=G|||;VT=SNP
6	30788351	rs12192205	T	A	100	PASS	AC=659;AF=0.131589;AN=5008;NS=2504;DP=21071;EAS_AF=0.2431;AMR_AF=0.0965;AFR_AF=0.0461;EUR_AF=0.1491;SAS_AF=0.1391;AA=T|||;VT=SNP
6	30788503	rs10947101	C	A	100	PASS	AC=1386;AF=0.276757;AN=5008;NS=2504;DP=19176;EAS_AF=0.4058;AMR_AF=0.379;AFR_AF=0.0862;EUR_AF=0.165;SAS_AF=0.4438;AA=C|||;VT=SNP
6	30788588	rs16897919	G	A	100	PASS	AC=168;AF=0.0335463;AN=5008;NS=2504;DP=21398;EAS_AF=0.0694;AMR_AF=0.0533;AFR_AF=0.0008;EUR_AF=0.0199;SAS_AF=0.0409;AA=A|||;VT=SNP
6	30788606	rs57065637	T	C	100	PASS	AC=224;AF=0.0447284;AN=5008;NS=2504;DP=22299;EAS_AF=0.0149;AMR_AF=0.0317;AFR_AF=0.1014;EUR_AF=0.0427;SAS_AF=0.0102;AA=T|||;VT=SNP
6	30788691	rs10947102	A	G	100	PASS	AC=1386;AF=0.276757;AN=5008;NS=2504;DP=19542;EAS_AF=0.4058;AMR_AF=0.379;AFR_AF=0.0862;EUR_AF=0.165;SAS_AF=0.4438;AA=A|||;VT=SNP
6	30788703	rs12213493	G	A	100	PASS	AC=659;AF=0.131589;AN=5008;NS=2504;DP=18628;EAS_AF=0.2431;AMR_AF=0.0965;AFR_AF=0.0461;EUR_AF=0.1491;SAS_AF=0.1391;AA=G|||;VT=SNP
6	30788721	rs12213497	G	A	100	PASS	AC=601;AF=0.120008;AN=5008;NS=2504;DP=17473;EAS_AF=0.2411;AMR_AF=0.0937;AFR_AF=0.0098;EUR_AF=0.1481;SAS_AF=0.1339;AA=G|||;VT=SNP
6	30788895	rs4713387	G	A	100	PASS	AC=659;AF=0.131589;AN=5008;NS=2504;DP=16206;EAS_AF=0.2431;AMR_AF=0.0965;AFR_AF=0.0461;EUR_AF=0.1491;SAS_AF=0.1391;AA=A|||;VT=SNP
6	30789076	rs4713388	T	C	100	PASS	AC=601;AF=0.120008;AN=5008;NS=2504;DP=18870;EAS_AF=0.2411;AMR_AF=0.0937;AFR_AF=0.0098;EUR_AF=0.1481;SAS_AF=0.1339;AA=T|||;VT=SNP
6	30789427	rs118056377	T	G	100	PASS	AC=209;AF=0.0417332;AN=5008;NS=2504;DP=21442;EAS_AF=0.0794;AMR_AF=0.0533;AFR_AF=0.0008;EUR_AF=0.0199;SAS_AF=0.0726;AA=T|||;VT=SNP
6	30789485	rs114311128	T	A	100	PASS	AC=168;AF=0.0335463;AN=5008;NS=2504;DP=20985;EAS_AF=0.0694;AMR_AF=0.0533;AFR_AF=0.0008;EUR_AF=0.0199;SAS_AF=0.0409;AA=T|||;VT=SNP
6	30789526	rs16897921	G	A	100	PASS	AC=659;AF=0.131589;AN=5008;NS=2504;DP=20501;EAS_AF=0.2431;AMR_AF=0.0965;AFR_AF=0.0461;EUR_AF=0.1491;SAS_AF=0.1391;AA=A|||;VT=SNP
6	30789608	rs12195469	T	A	100	PASS	AC=658;AF=0.13139;AN=5008;NS=2504;DP=19226;EAS_AF=0.2431;AMR_AF=0.0965;AFR_AF=0.0461;EUR_AF=0.1491;SAS_AF=0.138;AA=A|||;VT=SNP
6	30789647	rs1264352	G	C	100	PASS	AC=675;AF=0.134784;AN=5008;NS=2504;DP=19485;EAS_AF=0.0675;AMR_AF=0.0879;AFR_AF=0.2685;EUR_AF=0.1332;SAS_AF=0.0583;AA=G|||;VT=SNP
6	30789665	rs12195508	T	C	100	PASS	AC=392;AF=0.0782748;AN=5008;NS=2504;DP=19932;EAS_AF=0.1617;AMR_AF=0.0403;AFR_AF=0.0091;EUR_AF=0.1282;SAS_AF=0.0613;AA=T|||;VT=SNP
6	30789694	rs9262216	T	G	100	PASS	AC=338;AF=0.067492;AN=5008;NS=2504;DP=20085;EAS_AF=0.0645;AMR_AF=0.0389;AFR_AF=0.1278;EUR_AF=0.0338;SAS_AF=0.044;AA=T|||;VT=SNP
6	30789705	rs117560270	C	T	100	PASS	AC=43;AF=0.00858626;AN=5008;NS=2504;DP=20240;EAS_AF=0.0149;AMR_AF=0.0043;AFR_AF=0.0008;EUR_AF=0.0159;SAS_AF=0.0082;AA=C|||;VT=SNP
6	30789799	rs2269854	C	T	100	PASS	AC=1445;AF=0.288538;AN=5008;NS=2504;DP=20592;EAS_AF=0.4097;AMR_AF=0.3818;AFR_AF=0.1218;EUR_AF=0.166;SAS_AF=0.4489;AA=C|||;VT=SNP
6	30789919	rs9262217	G	A	100	PASS	AC=210;AF=0.0419329;AN=5008;NS=2504;DP=20162;EAS_AF=0.0645;AMR_AF=0.0159;AFR_AF=0.0582;EUR_AF=0.0149;SAS_AF=0.0429;AA=G|||;VT=SNP
6	30790481	rs12195964	T	G	100	PASS	AC=662;AF=0.132188;AN=5008;NS=2504;DP=20424;EAS_AF=0.2431;AMR_AF=0.0994;AFR_AF=0.0461;EUR_AF=0.1491;SAS_AF=0.1401;AA=G|||;VT=SNP
6	30790604	rs4713389	G	T	100	PASS	AC=1384;AF=0.276358;AN=5008;NS=2504;DP=18018;EAS_AF=0.4067;AMR_AF=0.379;AFR_AF=0.084;EUR_AF=0.165;SAS_AF=0.4438;AA=G|||;VT=SNP
6	30790759	rs12190453	G	A	100	PASS	AC=600;AF=0.119808;AN=5008;NS=2504;DP=18119;EAS_AF=0.2401;AMR_AF=0.0937;AFR_AF=0.0098;EUR_AF=0.1481;SAS_AF=0.1339;AA=G|||;VT=SNP
6	30790798	rs6901761	C	T	100	PASS	AC=1384;AF=0.276358;AN=5008;NS=2504;DP=17057;EAS_AF=0.4067;AMR_AF=0.379;AFR_AF=0.084;EUR_AF=0.165;SAS_AF=0.4438;AA=C|||;VT=SNP
6	30790807	rs12203797	A	G	100	PASS	AC=601;AF=0.120008;AN=5008;NS=2504;DP=16911;EAS_AF=0.2411;AMR_AF=0.0937;AFR_AF=0.0098;EUR_AF=0.1481;SAS_AF=0.1339;AA=A|||;VT=SNP
6	30790839	rs6901776	C	T	100	PASS	AC=1385;AF=0.276558;AN=5008;NS=2504;DP=17189;EAS_AF=0.4077;AMR_AF=0.379;AFR_AF=0.084;EUR_AF=0.165;SAS_AF=0.4438;AA=C|||;VT=SNP
6	30791194	rs13208886	T	C	100	PASS	AC=238;AF=0.047524;AN=5008;NS=2504;DP=18264;EAS_AF=0.0149;AMR_AF=0.0303;AFR_AF=0.0083;EUR_AF=0.0736;SAS_AF=0.1196;AA=t|||;VT=SNP
6	30791230	rs62400963	C	T	100	PASS	AC=650;AF=0.129792;AN=5008;NS=2504;DP=16303;EAS_AF=0.2341;AMR_AF=0.0965;AFR_AF=0.0461;EUR_AF=0.1491;SAS_AF=0.1391;AA=C|||;VT=SNP
6	30791409	rs4947289	C	T	100	PASS	AC=1388;AF=0.277157;AN=5008;NS=2504;DP=19583;EAS_AF=0.4077;AMR_AF=0.379;AFR_AF=0.084;EUR_AF=0.165;SAS_AF=0.4468;AA=C|||;VT=SNP
6	30791533	rs62400964	G	T	100	PASS	AC=392;AF=0.0782748;AN=5008;NS=2504;DP=19691;EAS_AF=0.1617;AMR_AF=0.0403;AFR_AF=0.0091;EUR_AF=0.1282;SAS_AF=0.0613;AA=G|||;VT=SNP
6	30791561	rs62400965	T	C	100	PASS	AC=659;AF=0.131589;AN=5008;NS=2504;DP=19252;EAS_AF=0.2431;AMR_AF=0.0965;AFR_AF=0.0461;EUR_AF=0.1491;SAS_AF=0.1391;AA=C|||;VT=SNP
6	30791566	rs62400966	T	C	100	PASS	AC=659;AF=0.131589;AN=5008;NS=2504;DP=19281;EAS_AF=0.2431;AMR_AF=0.0965;AFR_AF=0.0461;EUR_AF=0.1491;SAS_AF=0.1391;AA=T|||;VT=SNP
6	30791664	rs75714663	C	T	100	PASS	AC=196;AF=0.0391374;AN=5008;NS=2504;DP=18877;EAS_AF=0.1181;AMR_AF=0.0216;AFR_AF=0.0015;EUR_AF=0.0258;SAS_AF=0.0348;AA=C|||;VT=SNP
6	30791814	rs4711241	C	T	100	PASS	AC=660;AF=0.131789;AN=5008;NS=2504;DP=18164;EAS_AF=0.2431;AMR_AF=0.0965;AFR_AF=0.0469;EUR_AF=0.1491;SAS_AF=0.1391;AA=C|||;VT=SNP
6	30791971	rs4713390	A	G	100	PASS	AC=2046;AF=0.408546;AN=5008;NS=2504;DP=13265;EAS_AF=0.6498;AMR_AF=0.4755;AFR_AF=0.1324;EUR_AF=0.3141;SAS_AF=0.5828;AA=G|||;VT=SNP
6	30792057	rs4711242	A	G	100	PASS	AC=2043;AF=0.407947;AN=5008;NS=2504;DP=15549;EAS_AF=0.6498;AMR_AF=0.4755;AFR_AF=0.1301;EUR_AF=0.3141;SAS_AF=0.5828;AA=G|||;VT=SNP
6	30792095	rs141635789	C	T	100	PASS	AC=41;AF=0.0081869;AN=5008;NS=2504;DP=16600;EAS_AF=0.0238;AMR_AF=0.0216;AFR_AF=0;EUR_AF=0;SAS_AF=0.002;AA=C|||;VT=SNP
6	30792235	rs4713391	T	C	100	PASS	AC=659;AF=0.131589;AN=5008;NS=2504;DP=16921;EAS_AF=0.2431;AMR_AF=0.0965;AFR_AF=0.0461;EUR_AF=0.1491;SAS_AF=0.1391;AA=C|||;VT=SNP
6	30792248	rs61309148	G	A	100	PASS	AC=191;AF=0.038139;AN=5008;NS=2504;DP=17832;EAS_AF=0.1171;AMR_AF=0.0187;AFR_AF=0.0015;EUR_AF=0.0239;SAS_AF=0.0348;AA=G|||;VT=SNP
6	30792270	rs12192704	G	A	100	PASS	AC=601;AF=0.120008;AN=5008;NS=2504;DP=19472;EAS_AF=0.2411;AMR_AF=0.0937;AFR_AF=0.0098;EUR_AF=0.1481;SAS_AF=0.1339;AA=G|||;VT=SNP
6	30792364	rs12206022	A	G	100	PASS	AC=659;AF=0.131589;AN=5008;NS=2504;DP=21153;EAS_AF=0.2431;AMR_AF=0.0965;AFR_AF=0.0461;EUR_AF=0.1491;SAS_AF=0.1391;AA=G|||;VT=SNP
6	30792492	rs12192828	G	A	100	PASS	AC=396;AF=0.0790735;AN=5008;NS=2504;DP=21132;EAS_AF=0.1647;AMR_AF=0.0403;AFR_AF=0.0098;EUR_AF=0.1282;SAS_AF=0.0613;AA=G|||;VT=SNP
6	30792698	rs9394020	T	C	100	PASS	AC=2046;AF=0.408546;AN=5008;NS=2504;DP=18921;EAS_AF=0.6498;AMR_AF=0.4755;AFR_AF=0.1324;EUR_AF=0.3141;SAS_AF=0.5828;AA=C|||;VT=SNP
6	30792867	rs16897932	A	G	100	PASS	AC=659;AF=0.131589;AN=5008;NS=2504;DP=19572;EAS_AF=0.2431;AMR_AF=0.0965;AFR_AF=0.0461;EUR_AF=0.1491;SAS_AF=0.1391;AA=G|||;VT=SNP
6	30792999	rs12207652	A	G	100	PASS	AC=659;AF=0.131589;AN=5008;NS=2504;DP=13971;EAS_AF=0.2431;AMR_AF=0.0965;AFR_AF=0.0461;EUR_AF=0.1491;SAS_AF=0.1391;AA=a|||;VT=SNP
6	30793055	rs13201384	G	A	100	PASS	AC=1384;AF=0.276358;AN=5008;NS=2504;DP=14096;EAS_AF=0.4067;AMR_AF=0.379;AFR_AF=0.084;EUR_AF=0.165;SAS_AF=0.4438;AA=G|||;VT=SNP
6	30793198	rs7751827	C	T	100	PASS	AC=1385;AF=0.276558;AN=5008;NS=2504;DP=16199;EAS_AF=0.4067;AMR_AF=0.379;AFR_AF=0.084;EUR_AF=0.166;SAS_AF=0.4438;AA=C|||;VT=SNP
6	30793314	rs7751869	A	G	100	PASS	AC=1384;AF=0.276358;AN=5008;NS=2504;DP=15915;EAS_AF=0.4067;AMR_AF=0.379;AFR_AF=0.084;EUR_AF=0.165;SAS_AF=0.4438;AA=A|||;VT=SNP
6	30793340	rs16897933	A	G	100	PASS	AC=209;AF=0.0417332;AN=5008;NS=2504;DP=16594;EAS_AF=0.0794;AMR_AF=0.0533;AFR_AF=0.0008;EUR_AF=0.0199;SAS_AF=0.0726;AA=A|||;VT=SNP
6	30793667	rs12212837	C	T	100	PASS	AC=392;AF=0.0782748;AN=5008;NS=2504;DP=14356;EAS_AF=0.1617;AMR_AF=0.0403;AFR_AF=0.0091;EUR_AF=0.1282;SAS_AF=0.0613;AA=C|||;VT=SNP
6	30793937	rs4713392	T	C	100	PASS	AC=1776;AF=0.354633;AN=5008;NS=2504;DP=13756;EAS_AF=0.5685;AMR_AF=0.4193;AFR_AF=0.093;EUR_AF=0.2932;SAS_AF=0.5051;AA=T|||;VT=SNP
6	30794004	rs3888582	A	T	100	PASS	AC=2046;AF=0.408546;AN=5008;NS=2504;DP=13118;EAS_AF=0.6498;AMR_AF=0.4755;AFR_AF=0.1324;EUR_AF=0.3141;SAS_AF=0.5828;AA=T|||;VT=SNP
6	30794346	rs4248151	T	C	100	PASS	AC=2048;AF=0.408946;AN=5008;NS=2504;DP=13790;EAS_AF=0.6498;AMR_AF=0.4784;AFR_AF=0.1324;EUR_AF=0.3141;SAS_AF=0.5828;AA=C|||;VT=SNP
6	30794405	rs4947290	G	A	100	PASS	AC=1384;AF=0.276358;AN=5008;NS=2504;DP=13897;EAS_AF=0.4067;AMR_AF=0.379;AFR_AF=0.084;EUR_AF=0.165;SAS_AF=0.4438;AA=G|||;VT=SNP
6	30794574	rs4248152	C	T	100	PASS	AC=662;AF=0.132188;AN=5008;NS=2504;DP=19722;EAS_AF=0.2431;AMR_AF=0.0965;AFR_AF=0.0484;EUR_AF=0.1491;SAS_AF=0.1391;AA=C|||;VT=SNP
6	30794617	rs915664	T	C	100	PASS	AC=807;AF=0.161142;AN=5008;NS=2504;DP=20468;EAS_AF=0.0714;AMR_AF=0.1787;AFR_AF=0.1036;EUR_AF=0.3171;SAS_AF=0.1585;AA=T|||;VT=SNP
6	30794644	rs62400977	A	G	100	PASS	AC=450;AF=0.0898562;AN=5008;NS=2504;DP=18125;EAS_AF=0.1637;AMR_AF=0.0432;AFR_AF=0.0454;EUR_AF=0.1292;SAS_AF=0.0665;AA=A|||;VT=SNP
6	30795008	rs3888583	C	T	100	PASS	AC=1384;AF=0.276358;AN=5008;NS=2504;DP=20209;EAS_AF=0.4067;AMR_AF=0.379;AFR_AF=0.084;EUR_AF=0.165;SAS_AF=0.4438;AA=C|||;VT=SNP
6	30795035	rs57662504	C	T	100	PASS	AC=209;AF=0.0417332;AN=5008;NS=2504;DP=20012;EAS_AF=0.0794;AMR_AF=0.0533;AFR_AF=0.0008;EUR_AF=0.0199;SAS_AF=0.0726;AA=C|||;VT=SNP
6	30795328	rs12215119	C	A	100	PASS	AC=392;AF=0.0782748;AN=5008;NS=2504;DP=15875;EAS_AF=0.1617;AMR_AF=0.0403;AFR_AF=0.0091;EUR_AF=0.1282;SAS_AF=0.0613;AA=C|||;VT=SNP
6	30795577	rs62400978	C	T	100	PASS	AC=395;AF=0.0788738;AN=5008;NS=2504;DP=10236;EAS_AF=0.1617;AMR_AF=0.0403;AFR_AF=0.0113;EUR_AF=0.1282;SAS_AF=0.0613;AA=C|||;VT=SNP
6	30795600	rs62400979	G	A	100	PASS	AC=394;AF=0.0786741;AN=5008;NS=2504;DP=9194;EAS_AF=0.1617;AMR_AF=0.0403;AFR_AF=0.0091;EUR_AF=0.1292;SAS_AF=0.0624;AA=G|||;VT=SNP
6	30795947	rs62400980	G	C	100	PASS	AC=450;AF=0.0898562;AN=5008;NS=2504;DP=17669;EAS_AF=0.1637;AMR_AF=0.0432;AFR_AF=0.0454;EUR_AF=0.1292;SAS_AF=0.0665;AA=C|||;VT=SNP
6	30796073	rs12661685	T	G	100	PASS	AC=1384;AF=0.276358;AN=5008;NS=2504;DP=19725;EAS_AF=0.4067;AMR_AF=0.379;AFR_AF=0.084;EUR_AF=0.165;SAS_AF=0.4438;AA=T|||;VT=SNP
6	30796094	rs62400981	A	G	100	PASS	AC=392;AF=0.0782748;AN=5008;NS=2504;DP=19561;EAS_AF=0.1617;AMR_AF=0.0403;AFR_AF=0.0091;EUR_AF=0.1282;SAS_AF=0.0613;AA=A|||;VT=SNP
6	30796106	rs3130784	A	C	100	PASS	AC=4436;AF=0.885783;AN=5008;NS=2504;DP=19224;EAS_AF=0.9474;AMR_AF=0.8631;AFR_AF=0.8389;EUR_AF=0.8449;SAS_AF=0.9438;AA=C|||;VT=SNP
6	30796182	rs117341822	A	T	100	PASS	AC=209;AF=0.0417332;AN=5008;NS=2504;DP=18669;EAS_AF=0.0794;AMR_AF=0.0533;AFR_AF=0.0008;EUR_AF=0.0199;SAS_AF=0.0726;AA=A|||;VT=SNP
6	30796205	rs116395626	A	T	100	PASS	AC=209;AF=0.0417332;AN=5008;NS=2504;DP=18420;EAS_AF=0.0794;AMR_AF=0.0533;AFR_AF=0.0008;EUR_AF=0.0199;SAS_AF=0.0726;AA=A|||;VT=SNP
6	30796271	rs9380199	A	G	100	PASS	AC=2046;AF=0.408546;AN=5008;NS=2504;DP=19668;EAS_AF=0.6488;AMR_AF=0.4755;AFR_AF=0.1324;EUR_AF=0.3151;SAS_AF=0.5828;AA=G|||;VT=SNP
6	30796365	rs114101352	C	T	100	PASS	AC=209;AF=0.0417332;AN=5008;NS=2504;DP=19967;EAS_AF=0.0794;AMR_AF=0.0533;AFR_AF=0.0008;EUR_AF=0.0199;SAS_AF=0.0726;AA=C|||;VT=SNP
6	30796384	rs12197221	T	C	100	PASS	AC=395;AF=0.0788738;AN=5008;NS=2504;DP=19678;EAS_AF=0.1617;AMR_AF=0.0447;AFR_AF=0.0091;EUR_AF=0.1282;SAS_AF=0.0613;AA=T|||;VT=SNP
6	30796545	rs1264350	T	C	100	PASS	AC=214;AF=0.0427316;AN=5008;NS=2504;DP=20504;EAS_AF=0.0149;AMR_AF=0.0331;AFR_AF=0.053;EUR_AF=0.0974;SAS_AF=0.0082;AA=T|||;VT=SNP
6	30796734	rs12198723	T	G	100	PASS	AC=391;AF=0.0780751;AN=5008;NS=2504;DP=20384;EAS_AF=0.1607;AMR_AF=0.0403;AFR_AF=0.0091;EUR_AF=0.1282;SAS_AF=0.0613;AA=T|||;VT=SNP
6	30796738	rs3130785	T	C	100	PASS	AC=4462;AF=0.890974;AN=5008;NS=2504;DP=20319;EAS_AF=0.9484;AMR_AF=0.866;AFR_AF=0.8563;EUR_AF=0.8449;SAS_AF=0.9438;AA=C|||;VT=SNP
6	30796772	rs114447061	T	A	100	PASS	AC=209;AF=0.0417332;AN=5008;NS=2504;DP=19655;EAS_AF=0.0794;AMR_AF=0.0533;AFR_AF=0.0008;EUR_AF=0.0199;SAS_AF=0.0726;AA=T|||;VT=SNP
6	30796932	rs12198842	T	C	100	PASS	AC=599;AF=0.119609;AN=5008;NS=2504;DP=20454;EAS_AF=0.1706;AMR_AF=0.0634;AFR_AF=0.1241;EUR_AF=0.1521;SAS_AF=0.0675;AA=C|||;VT=SNP
6	30797083	rs9368644	C	T	100	PASS	AC=1392;AF=0.277955;AN=5008;NS=2504;DP=19136;EAS_AF=0.4058;AMR_AF=0.3818;AFR_AF=0.0877;EUR_AF=0.167;SAS_AF=0.4438;AA=C|||;VT=SNP
6	30797215	rs9262218	C	T	100	PASS	AC=326;AF=0.0650958;AN=5008;NS=2504;DP=17895;EAS_AF=0.0645;AMR_AF=0.0375;AFR_AF=0.1218;EUR_AF=0.0308;SAS_AF=0.044;AA=C|||;VT=SNP
6	30797568	rs9262219	A	C	100	PASS	AC=321;AF=0.0640974;AN=5008;NS=2504;DP=16278;EAS_AF=0.0665;AMR_AF=0.0288;AFR_AF=0.1248;EUR_AF=0.0258;SAS_AF=0.044;AA=A|||;VT=SNP
6	30797991	rs7749924	C	T	100	PASS	AC=737;AF=0.147165;AN=5008;NS=2504;DP=17797;EAS_AF=0.1746;AMR_AF=0.1772;AFR_AF=0.0946;EUR_AF=0.1312;SAS_AF=0.1851;AA=T|||;VT=SNP
6	30798277	rs78868683	G	C	100	PASS	AC=841;AF=0.167931;AN=5008;NS=2504;DP=16119;EAS_AF=0.1508;AMR_AF=0.0706;AFR_AF=0.264;EUR_AF=0.0507;SAS_AF=0.2454;AA=C|||;VT=SNP
6	30798476	rs112100248	C	T	100	PASS	AC=165;AF=0.0329473;AN=5008;NS=2504;DP=17076;EAS_AF=0.0208;AMR_AF=0.0159;AFR_AF=0.0325;EUR_AF=0.0278;SAS_AF=0.0634;AA=C|||;VT=SNP
6	30799043	rs3094110	C	T	100	PASS	AC=2502;AF=0.499601;AN=5008;NS=2504;DP=16447;EAS_AF=0.5298;AMR_AF=0.402;AFR_AF=0.5416;EUR_AF=0.5686;SAS_AF=0.41;AA=C|||;VT=SNP
6	30799072	rs3130647	A	G	100	PASS	AC=2658;AF=0.530751;AN=5008;NS=2504;DP=17213;EAS_AF=0.5536;AMR_AF=0.4337;AFR_AF=0.5507;EUR_AF=0.5964;SAS_AF=0.4816;AA=G|||;VT=SNP
6	30799399	rs9501030	T	A	100	PASS	AC=1531;AF=0.305711;AN=5008;NS=2504;DP=18395;EAS_AF=0.3919;AMR_AF=0.3833;AFR_AF=0.1369;EUR_AF=0.1938;SAS_AF=0.5051;AA=A|||;VT=SNP
6	30800068	rs1264345	G	A	100	PASS	AC=1604;AF=0.320288;AN=5008;NS=2504;DP=13323;EAS_AF=0.2996;AMR_AF=0.304;AFR_AF=0.2753;EUR_AF=0.4493;SAS_AF=0.2812;AA=G|||;VT=SNP
6	30800172	rs191708621	C	T	100	PASS	AC=22;AF=0.00439297;AN=5008;NS=2504;DP=12710;EAS_AF=0.0218;AMR_AF=0;AFR_AF=0;EUR_AF=0;SAS_AF=0;AA=C|||;VT=SNP
6	30800326	rs3130648	C	T	100	PASS	AC=4238;AF=0.846246;AN=5008;NS=2504;DP=18366;EAS_AF=0.9216;AMR_AF=0.8329;AFR_AF=0.7587;EUR_AF=0.8131;SAS_AF=0.9305;AA=T|||;VT=SNP
6	30800376	rs55763002	T	A	100	PASS	AC=138;AF=0.0275559;AN=5008;NS=2504;DP=18063;EAS_AF=0.0278;AMR_AF=0.0216;AFR_AF=0.0189;EUR_AF=0.0179;SAS_AF=0.0532;AA=A|||;VT=SNP
6	30800525	rs118120601	G	A	100	PASS	AC=62;AF=0.0123802;AN=5008;NS=2504;DP=18946;EAS_AF=0.0248;AMR_AF=0;AFR_AF=0;EUR_AF=0;SAS_AF=0.0378;AA=G|||;VT=SNP
6	30800577	rs1264344	C	T	100	PASS	AC=1609;AF=0.321286;AN=5008;NS=2504;DP=18606;EAS_AF=0.2996;AMR_AF=0.304;AFR_AF=0.2769;EUR_AF=0.4493;SAS_AF=0.2843;AA=C|||;VT=SNP
6	30801141	rs6930910	C	G	100	PASS	AC=361;AF=0.0720847;AN=5008;NS=2504;DP=19781;EAS_AF=0.0367;AMR_AF=0.0432;AFR_AF=0.1422;EUR_AF=0.0288;SAS_AF=0.0787;AA=C|||;VT=SNP
6	30801443	rs117713987	C	G	100	PASS	AC=62;AF=0.0123802;AN=5008;NS=2504;DP=20287;EAS_AF=0.0248;AMR_AF=0;AFR_AF=0;EUR_AF=0;SAS_AF=0.0378;AA=C|||;VT=SNP
6	30801542	rs117054911	G	T	100	PASS	AC=62;AF=0.0123802;AN=5008;NS=2504;DP=20224;EAS_AF=0.0248;AMR_AF=0;AFR_AF=0;EUR_AF=0;SAS_AF=0.0378;AA=G|||;VT=SNP
6	30801867	rs146366928	A	G	100	PASS	AC=62;AF=0.0123802;AN=5008;NS=2504;DP=16742;EAS_AF=0.0248;AMR_AF=0;AFR_AF=0;EUR_AF=0;SAS_AF=0.0378;AA=A|||;VT=SNP
6	30801949	rs139652837	G	A	100	PASS	AC=66;AF=0.0131789;AN=5008;NS=2504;DP=6232;EAS_AF=0.0248;AMR_AF=0.0043;AFR_AF=0.0008;EUR_AF=0;SAS_AF=0.0378;AA=G|||;VT=SNP
6	30802063	rs75796258	C	T	100	PASS	AC=256;AF=0.0511182;AN=5008;NS=2504;DP=15783;EAS_AF=0.0456;AMR_AF=0.036;AFR_AF=0.0953;EUR_AF=0.0249;SAS_AF=0.0348;AA=C|||;VT=SNP
6	30802359	rs146647723	A	G	100	PASS	AC=12;AF=0.00239617;AN=5008;NS=2504;DP=19182;EAS_AF=0.0119;AMR_AF=0;AFR_AF=0;EUR_AF=0;SAS_AF=0;AA=A|||;VT=SNP
6	30802932	rs56154906	A	G	100	PASS	AC=138;AF=0.0275559;AN=5008;NS=2504;DP=20545;EAS_AF=0.0278;AMR_AF=0.0216;AFR_AF=0.0189;EUR_AF=0.0179;SAS_AF=0.0532;AA=G|||;VT=SNP
6	30803254	rs3130649	A	T	100	PASS	AC=1774;AF=0.354233;AN=5008;NS=2504;DP=19297;EAS_AF=0.3026;AMR_AF=0.3242;AFR_AF=0.3003;EUR_AF=0.5278;SAS_AF=0.3231;AA=A|||;VT=SNP
6	30803619	rs3131066	A	G	100	PASS	AC=1913;AF=0.381989;AN=5008;NS=2504;DP=19272;EAS_AF=0.3304;AMR_AF=0.3473;AFR_AF=0.32;EUR_AF=0.5457;SAS_AF=0.3753;AA=G|||;VT=SNP
6	30803808	rs3095353	T	A	100	PASS	AC=1774;AF=0.354233;AN=5008;NS=2504;DP=19535;EAS_AF=0.3026;AMR_AF=0.3256;AFR_AF=0.3011;EUR_AF=0.5278;SAS_AF=0.3211;AA=T|||;VT=SNP
6	30804132	rs117184789	G	A	100	PASS	AC=62;AF=0.0123802;AN=5008;NS=2504;DP=21028;EAS_AF=0.0248;AMR_AF=0;AFR_AF=0;EUR_AF=0;SAS_AF=0.0378;AA=G|||;VT=SNP
6	30804778	rs78112277	G	A	100	PASS	AC=258;AF=0.0515176;AN=5008;NS=2504;DP=17598;EAS_AF=0.0456;AMR_AF=0.036;AFR_AF=0.0968;EUR_AF=0.0249;SAS_AF=0.0348;AA=G|||;VT=SNP
6	30804800	rs117804732	T	C	100	PASS	AC=62;AF=0.0123802;AN=5008;NS=2504;DP=17063;EAS_AF=0.0248;AMR_AF=0;AFR_AF=0;EUR_AF=0;SAS_AF=0.0378;AA=T|||;VT=SNP
6	30804823	rs117237910	G	A	100	PASS	AC=62;AF=0.0123802;AN=5008;NS=2504;DP=16991;EAS_AF=0.0248;AMR_AF=0;AFR_AF=0;EUR_AF=0;SAS_AF=0.0378;AA=G|||;VT=SNP
6	30804932	rs2535338	C	T	100	PASS	AC=1603;AF=0.320088;AN=5008;NS=2504;DP=16683;EAS_AF=0.2986;AMR_AF=0.304;AFR_AF=0.2761;EUR_AF=0.4493;SAS_AF=0.2802;AA=C|||;VT=SNP
6	30805921	rs3095352	C	T	100	PASS	AC=1783;AF=0.35603;AN=5008;NS=2504;DP=17844;EAS_AF=0.3026;AMR_AF=0.3256;AFR_AF=0.3071;EUR_AF=0.5278;SAS_AF=0.3221;AA=c|||;VT=SNP
6	30806258	rs117985689	C	T	100	PASS	AC=63;AF=0.0125799;AN=5008;NS=2504;DP=13042;EAS_AF=0.0248;AMR_AF=0;AFR_AF=0;EUR_AF=0;SAS_AF=0.0389;AA=C|||;VT=SNP
6	30806518	rs3095351	C	T	100	PASS	AC=1784;AF=0.35623;AN=5008;NS=2504;DP=15890;EAS_AF=0.3026;AMR_AF=0.3256;AFR_AF=0.3071;EUR_AF=0.5288;SAS_AF=0.3221;AA=C|||;VT=SNP
6	30806652	rs147806336	G	A	100	PASS	AC=124;AF=0.0247604;AN=5008;NS=2504;DP=17903;EAS_AF=0.0456;AMR_AF=0.0259;AFR_AF=0.0015;EUR_AF=0.0239;SAS_AF=0.0348;AA=G|||;VT=SNP
6	30806808	rs73727480	G	A	100	PASS	AC=256;AF=0.0511182;AN=5008;NS=2504;DP=21385;EAS_AF=0.0456;AMR_AF=0.036;AFR_AF=0.0953;EUR_AF=0.0249;SAS_AF=0.0348;AA=G|||;VT=SNP
6	30807058	rs11757306	T	C	100	PASS	AC=343;AF=0.0684904;AN=5008;NS=2504;DP=17557;EAS_AF=0.0367;AMR_AF=0.0418;AFR_AF=0.1324;EUR_AF=0.0239;SAS_AF=0.0798;AA=T|||;VT=SNP
6	30807671	rs117638858	C	T	100	PASS	AC=62;AF=0.0123802;AN=5008;NS=2504;DP=16682;EAS_AF=0.0248;AMR_AF=0;AFR_AF=0;EUR_AF=0;SAS_AF=0.0378;AA=C|||;VT=SNP
6	30807735	rs9262222	T	G	100	PASS	AC=185;AF=0.0369409;AN=5008;NS=2504;DP=17387;EAS_AF=0.0645;AMR_AF=0.0159;AFR_AF=0.0408;EUR_AF=0.0149;SAS_AF=0.0409;AA=T|||;VT=SNP
6	30807948	rs3130786	A	G	100	PASS	AC=1912;AF=0.381789;AN=5008;NS=2504;DP=15564;EAS_AF=0.3304;AMR_AF=0.3473;AFR_AF=0.3192;EUR_AF=0.5457;SAS_AF=0.3753;AA=G|||;VT=SNP
6	30808321	rs118023540	T	C	100	PASS	AC=62;AF=0.0123802;AN=5008;NS=2504;DP=15036;EAS_AF=0.0248;AMR_AF=0;AFR_AF=0;EUR_AF=0;SAS_AF=0.0378;AA=C|||;VT=SNP
6	30808337	rs117821135	C	T	100	PASS	AC=62;AF=0.0123802;AN=5008;NS=2504;DP=14846;EAS_AF=0.0248;AMR_AF=0;AFR_AF=0;EUR_AF=0;SAS_AF=0.0378;AA=C|||;VT=SNP
6	30808348	rs9262223	T	G	100	PASS	AC=201;AF=0.0401358;AN=5008;NS=2504;DP=14743;EAS_AF=0.0645;AMR_AF=0.0159;AFR_AF=0.053;EUR_AF=0.0149;SAS_AF=0.0409;AA=T|||;VT=SNP
6	30808762	rs2517582	C	T	100	PASS	AC=1463;AF=0.292133;AN=5008;NS=2504;DP=17768;EAS_AF=0.2946;AMR_AF=0.2882;AFR_AF=0.233;EUR_AF=0.3926;SAS_AF=0.2689;AA=C|||;VT=SNP
6	30809864	rs3130787	A	G	100	PASS	AC=2311;AF=0.461462;AN=5008;NS=2504;DP=18366;EAS_AF=0.3829;AMR_AF=0.3919;AFR_AF=0.4728;EUR_AF=0.5746;SAS_AF=0.4601;AA=G|||;VT=SNP
6	30809952	rs11752162	A	G	100	PASS	AC=460;AF=0.091853;AN=5008;NS=2504;DP=18755;EAS_AF=0.0873;AMR_AF=0.0605;AFR_AF=0.149;EUR_AF=0.0815;SAS_AF=0.0521;AA=A|||;VT=SNP
6	30810056	rs2517580	G	A	100	PASS	AC=719;AF=0.14357;AN=5008;NS=2504;DP=17041;EAS_AF=0.124;AMR_AF=0.1801;AFR_AF=0.0272;EUR_AF=0.2704;SAS_AF=0.1646;AA=G|||;VT=SNP
6	30810084	rs2535337	A	G	100	PASS	AC=1114;AF=0.222444;AN=5008;NS=2504;DP=16719;EAS_AF=0.248;AMR_AF=0.2118;AFR_AF=0.0983;EUR_AF=0.3559;SAS_AF=0.2342;AA=A|||;VT=SNP
6	30810147	rs9262225	C	T	100	PASS	AC=201;AF=0.0401358;AN=5008;NS=2504;DP=16123;EAS_AF=0.0645;AMR_AF=0.0159;AFR_AF=0.053;EUR_AF=0.0149;SAS_AF=0.0409;AA=C|||;VT=SNP
6	30810163	rs55745908	C	T	100	PASS	AC=402;AF=0.0802716;AN=5008;NS=2504;DP=15787;EAS_AF=0.0397;AMR_AF=0.0432;AFR_AF=0.143;EUR_AF=0.0288;SAS_AF=0.1166;AA=C|||;VT=SNP
6	30810654	rs2535336	A	C	100	PASS	AC=1262;AF=0.251997;AN=5008;NS=2504;DP=16223;EAS_AF=0.252;AMR_AF=0.2666;AFR_AF=0.1467;EUR_AF=0.3837;SAS_AF=0.2485;AA=A|||;VT=SNP
6	30810993	rs3130788	A	G	100	PASS	AC=3942;AF=0.787141;AN=5008;NS=2504;DP=16839;EAS_AF=0.9196;AMR_AF=0.7911;AFR_AF=0.5946;EUR_AF=0.7684;SAS_AF=0.9274;AA=G|||;VT=SNP
6	30811081	rs3131027	T	G	100	PASS	AC=1867;AF=0.372804;AN=5008;NS=2504;DP=16242;EAS_AF=0.3056;AMR_AF=0.3487;AFR_AF=0.3306;EUR_AF=0.5457;SAS_AF=0.3384;AA=G|||;VT=SNP
6	30811164	rs2517579	C	A	100	PASS	AC=721;AF=0.14397;AN=5008;NS=2504;DP=14931;EAS_AF=0.124;AMR_AF=0.1816;AFR_AF=0.0272;EUR_AF=0.2714;SAS_AF=0.1646;AA=C|||;VT=SNP
6	30811167	rs11759918	T	G	100	PASS	AC=416;AF=0.0830671;AN=5008;NS=2504;DP=14966;EAS_AF=0.0496;AMR_AF=0.0591;AFR_AF=0.149;EUR_AF=0.0825;SAS_AF=0.046;AA=T|||;VT=SNP
6	30812423	rs117589205	A	G	100	PASS	AC=250;AF=0.0499201;AN=5008;NS=2504;DP=19467;EAS_AF=0.2073;AMR_AF=0.0216;AFR_AF=0.0015;EUR_AF=0.0089;SAS_AF=0.0153;AA=A|||;VT=SNP
6	30812497	rs2535335	A	G	100	PASS	AC=1278;AF=0.255192;AN=5008;NS=2504;DP=17718;EAS_AF=0.252;AMR_AF=0.268;AFR_AF=0.1573;EUR_AF=0.3837;SAS_AF=0.2495;AA=A|||;VT=SNP
6	30812519	rs7759803	G	A	100	PASS	AC=361;AF=0.0720847;AN=5008;NS=2504;DP=17923;EAS_AF=0.0367;AMR_AF=0.0432;AFR_AF=0.1422;EUR_AF=0.0288;SAS_AF=0.0787;AA=G|||;VT=SNP
6	30813097	rs2535333	G	A	100	PASS	AC=588;AF=0.117412;AN=5008;NS=2504;DP=17602;EAS_AF=0.0536;AMR_AF=0.0807;AFR_AF=0.174;EUR_AF=0.161;SAS_AF=0.0879;AA=G|||;VT=SNP
6	30813282	rs79425212	G	A	100	PASS	AC=548;AF=0.109425;AN=5008;NS=2504;DP=17464;EAS_AF=0.255;AMR_AF=0.1556;AFR_AF=0.003;EUR_AF=0.008;SAS_AF=0.1748;AA=A|||;VT=SNP
6	30813292	rs2517577	C	A	100	PASS	AC=1110;AF=0.221645;AN=5008;NS=2504;DP=17899;EAS_AF=0.249;AMR_AF=0.2046;AFR_AF=0.0983;EUR_AF=0.3559;SAS_AF=0.2342;AA=C|||;VT=SNP
6	30813575	rs115017884	G	T	100	PASS	AC=228;AF=0.0455272;AN=5008;NS=2504;DP=18041;EAS_AF=0.0675;AMR_AF=0.0058;AFR_AF=0.003;EUR_AF=0.0249;SAS_AF=0.1299;AA=G|||;VT=SNP
6	30813758	rs115926175	C	A	100	PASS	AC=126;AF=0.0251597;AN=5008;NS=2504;DP=20369;EAS_AF=0.0466;AMR_AF=0.0259;AFR_AF=0.0015;EUR_AF=0.0239;SAS_AF=0.0358;AA=C|||;VT=SNP
6	30813881	rs9262234	A	G	100	PASS	AC=186;AF=0.0371406;AN=5008;NS=2504;DP=19804;EAS_AF=0.0645;AMR_AF=0.0159;AFR_AF=0.0416;EUR_AF=0.0149;SAS_AF=0.0409;AA=A|||;VT=SNP
6	30814051	rs3131028	T	C	100	PASS	AC=3941;AF=0.786941;AN=5008;NS=2504;DP=13370;EAS_AF=0.9196;AMR_AF=0.7911;AFR_AF=0.5946;EUR_AF=0.7674;SAS_AF=0.9274;AA=t|||;VT=SNP
6	30814543	rs3129990	T	C	100	PASS	AC=1865;AF=0.372404;AN=5008;NS=2504;DP=12919;EAS_AF=0.3056;AMR_AF=0.3487;AFR_AF=0.3298;EUR_AF=0.5457;SAS_AF=0.3374;AA=C|||;VT=SNP
6	30815035	rs2517576	G	A	100	PASS	AC=587;AF=0.117212;AN=5008;NS=2504;DP=17292;EAS_AF=0.0536;AMR_AF=0.0807;AFR_AF=0.1732;EUR_AF=0.161;SAS_AF=0.0879;AA=G|||;VT=SNP
6	30815094	rs142864594	T	C	100	PASS	AC=52;AF=0.0103834;AN=5008;NS=2504;DP=14816;EAS_AF=0.0188;AMR_AF=0.0346;AFR_AF=0;EUR_AF=0;SAS_AF=0.0092;AA=T|||;VT=SNP
6	30815303	rs3129993	T	C	100	PASS	AC=1868;AF=0.373003;AN=5008;NS=2504;DP=15569;EAS_AF=0.3056;AMR_AF=0.3487;AFR_AF=0.3321;EUR_AF=0.5457;SAS_AF=0.3374;AA=C|||;VT=SNP
6	30815816	rs28732075	T	C	100	PASS	AC=233;AF=0.0465256;AN=5008;NS=2504;DP=14896;EAS_AF=0.0169;AMR_AF=0.0274;AFR_AF=0.0045;EUR_AF=0.0696;SAS_AF=0.1237;AA=T|||;VT=SNP
6	30815945	rs2844664	C	T	100	PASS	AC=1131;AF=0.225839;AN=5008;NS=2504;DP=17259;EAS_AF=0.249;AMR_AF=0.2118;AFR_AF=0.1104;EUR_AF=0.3559;SAS_AF=0.2342;AA=C|||;VT=SNP
6	30815951	rs2844663	C	T	100	PASS	AC=1263;AF=0.252196;AN=5008;NS=2504;DP=17347;EAS_AF=0.252;AMR_AF=0.2666;AFR_AF=0.146;EUR_AF=0.3847;SAS_AF=0.2495;AA=C|||;VT=SNP
6	30816270	rs2535331	G	A	100	PASS	AC=1114;AF=0.222444;AN=5008;NS=2504;DP=19898;EAS_AF=0.249;AMR_AF=0.2104;AFR_AF=0.0983;EUR_AF=0.3559;SAS_AF=0.2342;AA=G|||;VT=SNP
6	30816742	rs3130789	A	C	100	PASS	AC=1850;AF=0.369409;AN=5008;NS=2504;DP=15120;EAS_AF=0.3046;AMR_AF=0.3473;AFR_AF=0.32;EUR_AF=0.5457;SAS_AF=0.3374;AA=C|||;VT=SNP
6	30816865	rs3132578	A	T	100	PASS	AC=1854;AF=0.370208;AN=5008;NS=2504;DP=14443;EAS_AF=0.3056;AMR_AF=0.3487;AFR_AF=0.3207;EUR_AF=0.5467;SAS_AF=0.3374;AA=A|||;VT=SNP
6	30817501	rs2394450	G	A	100	PASS	AC=2254;AF=0.45008;AN=5008;NS=2504;DP=18809;EAS_AF=0.3462;AMR_AF=0.3905;AFR_AF=0.4622;EUR_AF=0.5746;SAS_AF=0.455;AA=A|||;VT=SNP
6	30817866	rs3095350	A	G	100	PASS	AC=2102;AF=0.419728;AN=5008;NS=2504;DP=21904;EAS_AF=0.5129;AMR_AF=0.3689;AFR_AF=0.3215;EUR_AF=0.5547;SAS_AF=0.3538;AA=G|||;VT=SNP
6	30817879	rs2844662	C	T	100	PASS	AC=1266;AF=0.252796;AN=5008;NS=2504;DP=22209;EAS_AF=0.253;AMR_AF=0.2666;AFR_AF=0.146;EUR_AF=0.3847;SAS_AF=0.2515;AA=C|||;VT=SNP
6	30818426	rs41266856	G	A	100	PASS	AC=187;AF=0.0373403;AN=5008;NS=2504;DP=16786;EAS_AF=0.0615;AMR_AF=0.0144;AFR_AF=0.0129;EUR_AF=0.0696;SAS_AF=0.0286;AA=G|||;VT=SNP
6	30818545	rs3095349	A	G	100	PASS	AC=1852;AF=0.369808;AN=5008;NS=2504;DP=17397;EAS_AF=0.3056;AMR_AF=0.3473;AFR_AF=0.3207;EUR_AF=0.5457;SAS_AF=0.3374;AA=G|||;VT=SNP
6	30818684	rs3130650	G	C	100	PASS	AC=1851;AF=0.369609;AN=5008;NS=2504;DP=20572;EAS_AF=0.3056;AMR_AF=0.3473;AFR_AF=0.32;EUR_AF=0.5457;SAS_AF=0.3374;AA=G|||;VT=SNP
6	30819153	rs3130651	T	C	100	PASS	AC=1851;AF=0.369609;AN=5008;NS=2504;DP=21481;EAS_AF=0.3056;AMR_AF=0.3473;AFR_AF=0.32;EUR_AF=0.5457;SAS_AF=0.3374;AA=T|||;VT=SNP
6	30819159	rs9262239	G	A	100	PASS	AC=194;AF=0.038738;AN=5008;NS=2504;DP=21321;EAS_AF=0.0645;AMR_AF=0.0159;AFR_AF=0.0477;EUR_AF=0.0149;SAS_AF=0.0409;AA=G|||;VT=SNP
6	30819196	rs76211388	A	T	100	PASS	AC=258;AF=0.0515176;AN=5008;NS=2504;DP=21527;EAS_AF=0.0466;AMR_AF=0.036;AFR_AF=0.0953;EUR_AF=0.0249;SAS_AF=0.0358;AA=A|||;VT=SNP
6	30819257	rs3130652	G	A	100	PASS	AC=1851;AF=0.369609;AN=5008;NS=2504;DP=20238;EAS_AF=0.3056;AMR_AF=0.3473;AFR_AF=0.32;EUR_AF=0.5457;SAS_AF=0.3374;AA=G|||;VT=SNP
6	30819436	rs41266860	C	T	100	PASS	AC=186;AF=0.0371406;AN=5008;NS=2504;DP=17677;EAS_AF=0.0605;AMR_AF=0.0144;AFR_AF=0.0129;EUR_AF=0.0696;SAS_AF=0.0286;AA=C|||;VT=SNP
6	30819465	rs2517575	A	G	100	PASS	AC=1263;AF=0.252196;AN=5008;NS=2504;DP=18308;EAS_AF=0.252;AMR_AF=0.2666;AFR_AF=0.146;EUR_AF=0.3847;SAS_AF=0.2495;AA=A|||;VT=SNP
6	30819894	rs9262242	C	T	100	PASS	AC=186;AF=0.0371406;AN=5008;NS=2504;DP=20643;EAS_AF=0.0645;AMR_AF=0.0159;AFR_AF=0.0408;EUR_AF=0.0159;SAS_AF=0.0409;AA=C|||;VT=SNP
6	30819895	rs3095348	A	G	100	PASS	AC=2253;AF=0.44988;AN=5008;NS=2504;DP=20623;EAS_AF=0.3462;AMR_AF=0.3905;AFR_AF=0.4622;EUR_AF=0.5746;SAS_AF=0.454;AA=G|||;VT=SNP
6	30820756	rs565691283	A	G	100	PASS	AC=2253;AF=0.44988;AN=5008;NS=2504;DP=16368;EAS_AF=0.3462;AMR_AF=0.3905;AFR_AF=0.4622;EUR_AF=0.5746;SAS_AF=0.454;AA=G|||;VT=SNP
6	30820853	rs183629047	C	T	100	PASS	AC=25;AF=0.00499201;AN=5008;NS=2504;DP=15419;EAS_AF=0.0228;AMR_AF=0;AFR_AF=0;EUR_AF=0;SAS_AF=0.002;AA=C|||;VT=SNP
6	30820899	rs554451659	C	T	100	PASS	AC=418;AF=0.0834665;AN=5008;NS=2504;DP=15819;EAS_AF=0.0496;AMR_AF=0.0591;AFR_AF=0.1498;EUR_AF=0.0815;SAS_AF=0.0481;AA=c|||;VT=SNP
6	30821187	rs2250264	G	A	100	PASS	AC=642;AF=0.128195;AN=5008;NS=2504;DP=14907;EAS_AF=0.123;AMR_AF=0.1527;AFR_AF=0.0113;EUR_AF=0.2435;SAS_AF=0.1554;AA=G|||;VT=SNP
6	30821331	rs112065006	C	T	100	PASS	AC=342;AF=0.0682907;AN=5008;NS=2504;DP=13382;EAS_AF=0.0367;AMR_AF=0.0418;AFR_AF=0.1324;EUR_AF=0.0239;SAS_AF=0.0787;AA=C|||;VT=SNP
6	30821361	rs9501491	C	T	100	PASS	AC=1410;AF=0.28155;AN=5008;NS=2504;DP=13739;EAS_AF=0.3661;AMR_AF=0.3631;AFR_AF=0.1188;EUR_AF=0.1839;SAS_AF=0.4571;AA=c|||;VT=SNP
6	30821482	rs4713394	C	T	100	PASS	AC=68;AF=0.0135783;AN=5008;NS=2504;DP=13488;EAS_AF=0.0347;AMR_AF=0.0346;AFR_AF=0;EUR_AF=0;SAS_AF=0.0092;AA=C|||;VT=SNP
6	30821874	rs146530251	G	A	100	PASS	AC=28;AF=0.00559105;AN=5008;NS=2504;DP=16503;EAS_AF=0.0188;AMR_AF=0.0115;AFR_AF=0;EUR_AF=0;SAS_AF=0.001;AA=G|||;VT=SNP
6	30822413	rs3095345	C	T	100	PASS	AC=4362;AF=0.871006;AN=5008;NS=2504;DP=19633;EAS_AF=0.9226;AMR_AF=0.853;AFR_AF=0.8026;EUR_AF=0.836;SAS_AF=0.9591;AA=T|||;VT=SNP
6	30822710	rs145690140	A	T	100	PASS	AC=20;AF=0.00399361;AN=5008;NS=2504;DP=18071;EAS_AF=0.0119;AMR_AF=0.0115;AFR_AF=0;EUR_AF=0;SAS_AF=0;AA=A|||;VT=SNP
6	30822771	rs3130653	C	A	100	PASS	AC=1851;AF=0.369609;AN=5008;NS=2504;DP=18367;EAS_AF=0.3056;AMR_AF=0.3473;AFR_AF=0.32;EUR_AF=0.5457;SAS_AF=0.3374;AA=C|||;VT=SNP
6	30823075	rs3130654	G	C	100	PASS	AC=3663;AF=0.73143;AN=5008;NS=2504;DP=20907;EAS_AF=0.7123;AMR_AF=0.7536;AFR_AF=0.5809;EUR_AF=0.7584;SAS_AF=0.911;AA=C|||;VT=SNP
6	30823122	rs17840009	C	T	100	PASS	AC=417;AF=0.0832668;AN=5008;NS=2504;DP=20911;EAS_AF=0.0496;AMR_AF=0.0605;AFR_AF=0.1498;EUR_AF=0.0815;SAS_AF=0.046;AA=C|||;VT=SNP
6	30823366	rs3916232	T	A	100	PASS	AC=1410;AF=0.28155;AN=5008;NS=2504;DP=21620;EAS_AF=0.3661;AMR_AF=0.3631;AFR_AF=0.1188;EUR_AF=0.1839;SAS_AF=0.4571;AA=T|||;VT=SNP
6	30823630	rs9295928	T	C	100	PASS	AC=1327;AF=0.264976;AN=5008;NS=2504;DP=22458;EAS_AF=0.3651;AMR_AF=0.3588;AFR_AF=0.0613;EUR_AF=0.1829;SAS_AF=0.455;AA=T|||;VT=SNP
6	30823710	rs3130655	T	A	100	PASS	AC=1850;AF=0.369409;AN=5008;NS=2504;DP=21236;EAS_AF=0.3046;AMR_AF=0.3473;AFR_AF=0.32;EUR_AF=0.5457;SAS_AF=0.3374;AA=T|||;VT=SNP
6	30823760	rs2844660	T	C	100	PASS	AC=177;AF=0.0353435;AN=5008;NS=2504;DP=22332;EAS_AF=0.004;AMR_AF=0.0331;AFR_AF=0.0068;EUR_AF=0.1133;SAS_AF=0.0276;AA=T|||;VT=SNP
6	30824532	rs2844659	C	T	100	PASS	AC=588;AF=0.117412;AN=5008;NS=2504;DP=18516;EAS_AF=0.0536;AMR_AF=0.0807;AFR_AF=0.174;EUR_AF=0.161;SAS_AF=0.0879;AA=C|||;VT=SNP
6	30824642	rs2535330	C	T	100	PASS	AC=1114;AF=0.222444;AN=5008;NS=2504;DP=18838;EAS_AF=0.249;AMR_AF=0.2104;AFR_AF=0.0983;EUR_AF=0.3559;SAS_AF=0.2342;AA=C|||;VT=SNP
6	30824649	rs3095344	C	T	100	PASS	AC=1851;AF=0.369609;AN=5008;NS=2504;DP=18887;EAS_AF=0.3056;AMR_AF=0.3473;AFR_AF=0.32;EUR_AF=0.5457;SAS_AF=0.3374;AA=C|||;VT=SNP
6	30825220	rs7772269	C	A	100	PASS	AC=416;AF=0.0830671;AN=5008;NS=2504;DP=23033;EAS_AF=0.0496;AMR_AF=0.0591;AFR_AF=0.1498;EUR_AF=0.0815;SAS_AF=0.046;AA=C|||;VT=SNP
6	30825287	rs9468841	T	C	100	PASS	AC=817;AF=0.163139;AN=5008;NS=2504;DP=23940;EAS_AF=0.2599;AMR_AF=0.3242;AFR_AF=0.034;EUR_AF=0.0875;SAS_AF=0.2014;AA=T|||;VT=SNP
6	30825741	rs9501340	G	A	100	PASS	AC=1410;AF=0.28155;AN=5008;NS=2504;DP=19148;EAS_AF=0.3661;AMR_AF=0.3631;AFR_AF=0.1188;EUR_AF=0.1839;SAS_AF=0.4571;AA=G|||;VT=SNP
6	30825812	rs2844658	G	A	100	PASS	AC=1115;AF=0.222644;AN=5008;NS=2504;DP=18369;EAS_AF=0.25;AMR_AF=0.2104;AFR_AF=0.0983;EUR_AF=0.3559;SAS_AF=0.2342;AA=G|||;VT=SNP
6	30826548	rs2394449	A	G	100	PASS	AC=1848;AF=0.36901;AN=5008;NS=2504;DP=18112;EAS_AF=0.3046;AMR_AF=0.3473;AFR_AF=0.32;EUR_AF=0.5457;SAS_AF=0.3354;AA=G|||;VT=SNP
6	30826835	rs2394447	C	T	100	PASS	AC=719;AF=0.14357;AN=5008;NS=2504;DP=19739;EAS_AF=0.1964;AMR_AF=0.1182;AFR_AF=0.208;EUR_AF=0.1123;SAS_AF=0.0521;AA=C|||;VT=SNP
6	30826904	rs2535327	T	C	100	PASS	AC=904;AF=0.180511;AN=5008;NS=2504;DP=19141;EAS_AF=0.1835;AMR_AF=0.1945;AFR_AF=0.0401;EUR_AF=0.341;SAS_AF=0.1922;AA=T|||;VT=SNP
6	30827154	rs3131029	A	G	100	PASS	AC=1849;AF=0.369209;AN=5008;NS=2504;DP=22279;EAS_AF=0.3056;AMR_AF=0.3473;AFR_AF=0.32;EUR_AF=0.5457;SAS_AF=0.3354;AA=A|||;VT=SNP
6	30828133	rs9262251	G	T	100	PASS	AC=1849;AF=0.369209;AN=5008;NS=2504;DP=17462;EAS_AF=0.3056;AMR_AF=0.3473;AFR_AF=0.32;EUR_AF=0.5457;SAS_AF=0.3354;AA=T|||;VT=SNP
6	30828606	rs3094109	G	T	100	PASS	AC=1849;AF=0.369209;AN=5008;NS=2504;DP=22846;EAS_AF=0.3056;AMR_AF=0.3473;AFR_AF=0.32;EUR_AF=0.5457;SAS_AF=0.3354;AA=G|||;VT=SNP
6	30828960	rs3095342	C	T	100	PASS	AC=1849;AF=0.369209;AN=5008;NS=2504;DP=21893;EAS_AF=0.3056;AMR_AF=0.3473;AFR_AF=0.32;EUR_AF=0.5457;SAS_AF=0.3354;AA=C|||;VT=SNP
6	30829522	rs2844657	A	G	100	PASS	AC=589;AF=0.117612;AN=5008;NS=2504;DP=20683;EAS_AF=0.0546;AMR_AF=0.0807;AFR_AF=0.174;EUR_AF=0.161;SAS_AF=0.0879;AA=A|||;VT=SNP
6	30830292	rs7761138	C	A	100	PASS	AC=417;AF=0.0832668;AN=5008;NS=2504;DP=20012;EAS_AF=0.0506;AMR_AF=0.0591;AFR_AF=0.1498;EUR_AF=0.0815;SAS_AF=0.046;AA=C|||;VT=SNP
6	30830339	rs9262256	G	C	100	PASS	AC=197;AF=0.0393371;AN=5008;NS=2504;DP=19222;EAS_AF=0.0645;AMR_AF=0.0159;AFR_AF=0.0507;EUR_AF=0.0149;SAS_AF=0.0399;AA=G|||;VT=SNP
6	30831843	rs3130791	T	C	100	PASS	AC=1848;AF=0.36901;AN=5008;NS=2504;DP=21130;EAS_AF=0.3056;AMR_AF=0.3473;AFR_AF=0.32;EUR_AF=0.5447;SAS_AF=0.3354;AA=T|||;VT=SNP
6	30832063	rs2535326	C	T	100	PASS	AC=1261;AF=0.251797;AN=5008;NS=2504;DP=22935;EAS_AF=0.251;AMR_AF=0.268;AFR_AF=0.146;EUR_AF=0.3847;SAS_AF=0.2474;AA=C|||;VT=SNP
6	30832119	rs3130792	T	C	100	PASS	AC=1862;AF=0.371805;AN=5008;NS=2504;DP=23045;EAS_AF=0.3056;AMR_AF=0.3617;AFR_AF=0.3215;EUR_AF=0.5467;SAS_AF=0.3354;AA=C|||;VT=SNP
6	30832357	rs3130793	T	C	100	PASS	AC=1863;AF=0.372005;AN=5008;NS=2504;DP=22094;EAS_AF=0.3056;AMR_AF=0.3617;AFR_AF=0.3215;EUR_AF=0.5467;SAS_AF=0.3364;AA=C|||;VT=SNP
6	30832511	rs55697712	C	T	100	PASS	AC=263;AF=0.052516;AN=5008;NS=2504;DP=21900;EAS_AF=0.0476;AMR_AF=0.036;AFR_AF=0.0976;EUR_AF=0.0249;SAS_AF=0.0368;AA=C|||;VT=SNP
6	30832553	rs147248000	T	C	100	PASS	AC=13;AF=0.00259585;AN=5008;NS=2504;DP=20669;EAS_AF=0.0129;AMR_AF=0;AFR_AF=0;EUR_AF=0;SAS_AF=0;AA=T|||;VT=SNP
6	30832810	rs3130794	T	C	100	PASS	AC=1863;AF=0.372005;AN=5008;NS=2504;DP=19249;EAS_AF=0.3056;AMR_AF=0.3617;AFR_AF=0.3215;EUR_AF=0.5467;SAS_AF=0.3364;AA=C|||;VT=SNP
6	30833081	rs2535325	C	T	100	PASS	AC=1114;AF=0.222444;AN=5008;NS=2504;DP=19470;EAS_AF=0.249;AMR_AF=0.2104;AFR_AF=0.0998;EUR_AF=0.3559;SAS_AF=0.2321;AA=C|||;VT=SNP
6	30833116	rs3132576	G	A	100	PASS	AC=1864;AF=0.372204;AN=5008;NS=2504;DP=18950;EAS_AF=0.3056;AMR_AF=0.3617;AFR_AF=0.3215;EUR_AF=0.5477;SAS_AF=0.3364;AA=G|||;VT=SNP
6	30834234	rs3132575	G	A	100	PASS	AC=1863;AF=0.372005;AN=5008;NS=2504;DP=17626;EAS_AF=0.3056;AMR_AF=0.3617;AFR_AF=0.3215;EUR_AF=0.5467;SAS_AF=0.3364;AA=G|||;VT=SNP
6	30834720	rs3132574	C	A	100	PASS	AC=1868;AF=0.373003;AN=5008;NS=2504;DP=3995;EAS_AF=0.3056;AMR_AF=0.3631;AFR_AF=0.3215;EUR_AF=0.5467;SAS_AF=0.3405;AA=C|||;VT=SNP
6	30835652	rs9262268	T	G	100	PASS	AC=202;AF=0.0403355;AN=5008;NS=2504;DP=20068;EAS_AF=0.0645;AMR_AF=0.0159;AFR_AF=0.0545;EUR_AF=0.0149;SAS_AF=0.0399;AA=T|||;VT=SNP
6	30836111	rs3095354	T	C	100	PASS	AC=1863;AF=0.372005;AN=5008;NS=2504;DP=18348;EAS_AF=0.3056;AMR_AF=0.3617;AFR_AF=0.3215;EUR_AF=0.5467;SAS_AF=0.3364;AA=T|||;VT=SNP
6	30836225	rs10947109	T	C	100	PASS	AC=263;AF=0.052516;AN=5008;NS=2504;DP=17466;EAS_AF=0.0476;AMR_AF=0.036;AFR_AF=0.0976;EUR_AF=0.0249;SAS_AF=0.0368;AA=T|||;VT=SNP
6	30836487	rs190079710	A	G	100	PASS	AC=18;AF=0.00359425;AN=5008;NS=2504;DP=19131;EAS_AF=0.0169;AMR_AF=0;AFR_AF=0;EUR_AF=0;SAS_AF=0.001;AA=A|||;VT=SNP
6	30836984	rs3130656	C	G	100	PASS	AC=1863;AF=0.372005;AN=5008;NS=2504;DP=20312;EAS_AF=0.3056;AMR_AF=0.3617;AFR_AF=0.3215;EUR_AF=0.5467;SAS_AF=0.3364;AA=C|||;VT=SNP
6	30837150	rs9262270	G	C	100	PASS	AC=202;AF=0.0403355;AN=5008;NS=2504;DP=18407;EAS_AF=0.0645;AMR_AF=0.0159;AFR_AF=0.0545;EUR_AF=0.0149;SAS_AF=0.0399;AA=G|||;VT=SNP
6	30837161	rs3131031	G	A	100	PASS	AC=1863;AF=0.372005;AN=5008;NS=2504;DP=18148;EAS_AF=0.3056;AMR_AF=0.3617;AFR_AF=0.3215;EUR_AF=0.5467;SAS_AF=0.3364;AA=A|||;VT=SNP
6	30837538	rs2844655	G	C	100	PASS	AC=910;AF=0.181709;AN=5008;NS=2504;DP=16069;EAS_AF=0.1835;AMR_AF=0.1945;AFR_AF=0.0446;EUR_AF=0.341;SAS_AF=0.1922;AA=G|||;VT=SNP
6	30837646	rs3130657	T	C	100	PASS	AC=1111;AF=0.221845;AN=5008;NS=2504;DP=18150;EAS_AF=0.248;AMR_AF=0.2104;AFR_AF=0.0983;EUR_AF=0.3559;SAS_AF=0.2321;AA=T|||;VT=SNP
6	30838043	rs2535341	G	C	100	PASS	AC=604;AF=0.120607;AN=5008;NS=2504;DP=10002;EAS_AF=0.0556;AMR_AF=0.0951;AFR_AF=0.1755;EUR_AF=0.162;SAS_AF=0.089;AA=g|||;VT=SNP
6	30838688	rs2844654	T	G	100	PASS	AC=1111;AF=0.221845;AN=5008;NS=2504;DP=22055;EAS_AF=0.248;AMR_AF=0.2104;AFR_AF=0.0983;EUR_AF=0.3559;SAS_AF=0.2321;AA=T|||;VT=SNP
6	30838818	rs77819465	A	C	100	PASS	AC=359;AF=0.0716853;AN=5008;NS=2504;DP=18645;EAS_AF=0.0367;AMR_AF=0.0403;AFR_AF=0.1422;EUR_AF=0.0288;SAS_AF=0.0787;AA=A|||;VT=SNP
6	30839430	rs2535339	C	T	100	PASS	AC=1111;AF=0.221845;AN=5008;NS=2504;DP=19481;EAS_AF=0.248;AMR_AF=0.2104;AFR_AF=0.0983;EUR_AF=0.3559;SAS_AF=0.2321;AA=C|||;VT=SNP
6	30839629	rs3130795	C	T	100	PASS	AC=1862;AF=0.371805;AN=5008;NS=2504;DP=18037;EAS_AF=0.3056;AMR_AF=0.3617;AFR_AF=0.3215;EUR_AF=0.5467;SAS_AF=0.3354;AA=C|||;VT=SNP
6	30839819	rs143786605	C	T	100	PASS	AC=46;AF=0.0091853;AN=5008;NS=2504;DP=19865;EAS_AF=0.0149;AMR_AF=0.0043;AFR_AF=0.0008;EUR_AF=0.0179;SAS_AF=0.0092;AA=C|||;VT=SNP
6	30840147	rs2517573	T	C	100	PASS	AC=1260;AF=0.251597;AN=5008;NS=2504;DP=18427;EAS_AF=0.251;AMR_AF=0.2666;AFR_AF=0.146;EUR_AF=0.3847;SAS_AF=0.2474;AA=T|||;VT=SNP
6	30840688	rs3132573	A	G	100	PASS	AC=2263;AF=0.451877;AN=5008;NS=2504;DP=21284;EAS_AF=0.3462;AMR_AF=0.402;AFR_AF=0.4637;EUR_AF=0.5755;SAS_AF=0.453;AA=G|||;VT=SNP
6	30840950	rs3130796	C	T	100	PASS	AC=1863;AF=0.372005;AN=5008;NS=2504;DP=19489;EAS_AF=0.3056;AMR_AF=0.3617;AFR_AF=0.3215;EUR_AF=0.5467;SAS_AF=0.3364;AA=C|||;VT=SNP
6	30841631	rs3131032	G	T	100	PASS	AC=3940;AF=0.786741;AN=5008;NS=2504;DP=18461;EAS_AF=0.9177;AMR_AF=0.7882;AFR_AF=0.5968;EUR_AF=0.7684;SAS_AF=0.9264;AA=T|||;VT=SNP
6	30841996	rs9262278	G	A	100	PASS	AC=201;AF=0.0401358;AN=5008;NS=2504;DP=15822;EAS_AF=0.0645;AMR_AF=0.0159;AFR_AF=0.0537;EUR_AF=0.0149;SAS_AF=0.0399;AA=G|||;VT=SNP
6	30842386	rs3131033	C	T	100	PASS	AC=2284;AF=0.45607;AN=5008;NS=2504;DP=10057;EAS_AF=0.3631;AMR_AF=0.402;AFR_AF=0.4637;EUR_AF=0.5755;SAS_AF=0.4571;AA=T|||;VT=SNP
6	30842397	rs11758183	C	A	100	PASS	AC=359;AF=0.0716853;AN=5008;NS=2504;DP=10438;EAS_AF=0.0367;AMR_AF=0.0403;AFR_AF=0.1422;EUR_AF=0.0288;SAS_AF=0.0787;AA=C|||;VT=SNP
6	30842674	rs2535329	C	T	100	PASS	AC=915;AF=0.182708;AN=5008;NS=2504;DP=14755;EAS_AF=0.1835;AMR_AF=0.1945;AFR_AF=0.0484;EUR_AF=0.341;SAS_AF=0.1922;AA=C|||;VT=SNP
6	30842792	rs3095343	T	C	100	PASS	AC=1886;AF=0.376597;AN=5008;NS=2504;DP=16396;EAS_AF=0.3224;AMR_AF=0.3617;AFR_AF=0.3215;EUR_AF=0.5467;SAS_AF=0.3425;AA=T|||;VT=SNP
6	30842894	rs7746003	T	A	100	PASS	AC=169;AF=0.033746;AN=5008;NS=2504;DP=16851;EAS_AF=0.0208;AMR_AF=0.0187;AFR_AF=0.0356;EUR_AF=0.0219;SAS_AF=0.0675;AA=T|||;VT=SNP
6	30843170	rs3094720	A	G	100	PASS	AC=1942;AF=0.38778;AN=5008;NS=2504;DP=16972;EAS_AF=0.3224;AMR_AF=0.3689;AFR_AF=0.3593;EUR_AF=0.5477;SAS_AF=0.3425;AA=G|||;VT=SNP
6	30843557	rs7751952	G	C	100	PASS	AC=357;AF=0.0712859;AN=5008;NS=2504;DP=17493;EAS_AF=0.0367;AMR_AF=0.0403;AFR_AF=0.1407;EUR_AF=0.0288;SAS_AF=0.0787;AA=G|||;VT=SNP
6	30844260	rs1264334	G	A	100	PASS	AC=1265;AF=0.252596;AN=5008;NS=2504;DP=21961;EAS_AF=0.251;AMR_AF=0.2666;AFR_AF=0.146;EUR_AF=0.3847;SAS_AF=0.2526;AA=G|||;VT=SNP
6	30844314	rs1264333	T	C	100	PASS	AC=1115;AF=0.222644;AN=5008;NS=2504;DP=21606;EAS_AF=0.248;AMR_AF=0.2104;AFR_AF=0.0983;EUR_AF=0.3559;SAS_AF=0.2362;AA=T|||;VT=SNP
6	30844582	rs148836828	T	C	100	PASS	AC=56;AF=0.0111821;AN=5008;NS=2504;DP=19484;EAS_AF=0.0347;AMR_AF=0;AFR_AF=0;EUR_AF=0;SAS_AF=0.0215;AA=T|||;VT=SNP
6	30844926	rs112919142	G	A	100	PASS	AC=359;AF=0.0716853;AN=5008;NS=2504;DP=17152;EAS_AF=0.0367;AMR_AF=0.0403;AFR_AF=0.1422;EUR_AF=0.0288;SAS_AF=0.0787;AA=G|||;VT=SNP
6	30844972	rs3094719	A	G	100	PASS	AC=3997;AF=0.798123;AN=5008;NS=2504;DP=17083;EAS_AF=0.9177;AMR_AF=0.7954;AFR_AF=0.6354;EUR_AF=0.7694;SAS_AF=0.9264;AA=G|||;VT=SNP
6	30845563	rs1264332	G	C	100	PASS	AC=1115;AF=0.222644;AN=5008;NS=2504;DP=16328;EAS_AF=0.248;AMR_AF=0.2104;AFR_AF=0.0983;EUR_AF=0.3559;SAS_AF=0.2362;AA=G|||;VT=SNP
6	30846088	rs3130797	T	C	100	PASS	AC=4111;AF=0.820887;AN=5008;NS=2504;DP=17827;EAS_AF=0.9187;AMR_AF=0.8026;AFR_AF=0.708;EUR_AF=0.7783;SAS_AF=0.9294;AA=C|||;VT=SNP
6	30846096	rs9295929	C	G	100	PASS	AC=2078;AF=0.414936;AN=5008;NS=2504;DP=17587;EAS_AF=0.6121;AMR_AF=0.4265;AFR_AF=0.2761;EUR_AF=0.2217;SAS_AF=0.59;AA=C|||;VT=SNP
6	30846830	rs1264331	G	T	100	PASS	AC=1116;AF=0.222843;AN=5008;NS=2504;DP=16730;EAS_AF=0.248;AMR_AF=0.2104;AFR_AF=0.0983;EUR_AF=0.3559;SAS_AF=0.2372;AA=G|||;VT=SNP
6	30846919	rs1264330	A	C	100	PASS	AC=2676;AF=0.534345;AN=5008;NS=2504;DP=12633;EAS_AF=0.6667;AMR_AF=0.5216;AFR_AF=0.4501;EUR_AF=0.3837;SAS_AF=0.6759;AA=C|||;VT=SNP
6	30847126	rs17195935	G	A	100	PASS	AC=115;AF=0.0229633;AN=5008;NS=2504;DP=13407;EAS_AF=0.0238;AMR_AF=0.1124;AFR_AF=0.0015;EUR_AF=0.002;SAS_AF=0.0092;AA=G|||;VT=SNP
6	30847710	rs9262280	G	C	100	PASS	AC=201;AF=0.0401358;AN=5008;NS=2504;DP=19220;EAS_AF=0.0645;AMR_AF=0.0159;AFR_AF=0.0537;EUR_AF=0.0149;SAS_AF=0.0399;AA=G|||;VT=SNP
6	30847999	rs9357102	C	T	100	PASS	AC=2078;AF=0.414936;AN=5008;NS=2504;DP=17622;EAS_AF=0.6121;AMR_AF=0.4265;AFR_AF=0.2753;EUR_AF=0.2217;SAS_AF=0.591;AA=C|||;VT=SNP
6	30848253	rs7756521	T	C	100	PASS	AC=2078;AF=0.414936;AN=5008;NS=2504;DP=19401;EAS_AF=0.6121;AMR_AF=0.4265;AFR_AF=0.2753;EUR_AF=0.2217;SAS_AF=0.591;AA=T|||;VT=SNP
6	30849124	rs885910	A	T	100	PASS	AC=2677;AF=0.534545;AN=5008;NS=2504;DP=19253;EAS_AF=0.6667;AMR_AF=0.5216;AFR_AF=0.4508;EUR_AF=0.3837;SAS_AF=0.6759;AA=T|||;VT=SNP
6	30849292	rs73727104	G	C	100	PASS	AC=256;AF=0.0511182;AN=5008;NS=2504;DP=20116;EAS_AF=0.0476;AMR_AF=0.036;AFR_AF=0.0953;EUR_AF=0.0249;SAS_AF=0.0327;AA=G|||;VT=SNP
6	30849478	rs73727106	C	T	100	PASS	AC=257;AF=0.0513179;AN=5008;NS=2504;DP=22685;EAS_AF=0.0486;AMR_AF=0.036;AFR_AF=0.0953;EUR_AF=0.0249;SAS_AF=0.0327;AA=C|||;VT=SNP
6	30849822	rs9295930	G	A	100	PASS	AC=1346;AF=0.26877;AN=5008;NS=2504;DP=18194;EAS_AF=0.3562;AMR_AF=0.3602;AFR_AF=0.0779;EUR_AF=0.1839;SAS_AF=0.4591;AA=G|||;VT=SNP
6	30849877	rs28362609	C	G	100	PASS	AC=52;AF=0.0103834;AN=5008;NS=2504;DP=15052;EAS_AF=0.0337;AMR_AF=0.0245;AFR_AF=0;EUR_AF=0.001;SAS_AF=0;AA=C|||;VT=SNP
6	30850113	rs1264329	G	A	100	PASS	AC=179;AF=0.0357428;AN=5008;NS=2504;DP=16835;EAS_AF=0.004;AMR_AF=0.0346;AFR_AF=0.0068;EUR_AF=0.1143;SAS_AF=0.0276;AA=G|||;VT=SNP
6	30850142	rs1264328	A	G	100	PASS	AC=2679;AF=0.534944;AN=5008;NS=2504;DP=16371;EAS_AF=0.6667;AMR_AF=0.5216;AFR_AF=0.4523;EUR_AF=0.3837;SAS_AF=0.6759;AA=G|||;VT=SNP
6	30850191	rs9501032	T	C	100	PASS	AC=2080;AF=0.415335;AN=5008;NS=2504;DP=16948;EAS_AF=0.6121;AMR_AF=0.4265;AFR_AF=0.2769;EUR_AF=0.2217;SAS_AF=0.591;AA=T|||;VT=SNP
6	30850395	rs3094108	A	G	100	PASS	AC=4056;AF=0.809904;AN=5008;NS=2504;DP=15577;EAS_AF=0.9187;AMR_AF=0.7954;AFR_AF=0.6702;EUR_AF=0.7773;SAS_AF=0.9305;AA=G|||;VT=SNP
6	30850436	rs28362611	T	C	100	PASS	AC=203;AF=0.0405351;AN=5008;NS=2504;DP=15095;EAS_AF=0.1677;AMR_AF=0.0216;AFR_AF=0.0015;EUR_AF=0.0089;SAS_AF=0.0082;AA=T|||;VT=SNP
6	30850582	rs1264327	G	A	100	PASS	AC=909;AF=0.18151;AN=5008;NS=2504;DP=13995;EAS_AF=0.1835;AMR_AF=0.1945;AFR_AF=0.0408;EUR_AF=0.341;SAS_AF=0.1963;AA=g|||;VT=SNP
6	30851194	rs9380200	C	G	100	PASS	AC=2081;AF=0.415535;AN=5008;NS=2504;DP=19523;EAS_AF=0.6131;AMR_AF=0.4265;AFR_AF=0.2769;EUR_AF=0.2217;SAS_AF=0.591;AA=C|||;VT=SNP
6	30851305	rs9461638	G	C	100	PASS	AC=2085;AF=0.416334;AN=5008;NS=2504;DP=21346;EAS_AF=0.6121;AMR_AF=0.4308;AFR_AF=0.2784;EUR_AF=0.2217;SAS_AF=0.591;AA=C|||;VT=SNP
6	30851632	rs73727107	C	T	100	PASS	AC=429;AF=0.0856629;AN=5008;NS=2504;DP=16474;EAS_AF=0.0506;AMR_AF=0.0735;AFR_AF=0.1528;EUR_AF=0.0825;SAS_AF=0.0429;AA=C|||;VT=SNP
6	30851763	rs41266872	C	G	100	PASS	AC=180;AF=0.0359425;AN=5008;NS=2504;DP=12371;EAS_AF=0.0615;AMR_AF=0.0144;AFR_AF=0.0076;EUR_AF=0.0696;SAS_AF=0.0286;AA=C|||;VT=SNP
6	30852347	rs371013749	C	A	100	PASS	AC=203;AF=0.0405351;AN=5008;NS=2504;DP=4819;EAS_AF=0.1677;AMR_AF=0.0216;AFR_AF=0.0015;EUR_AF=0.0089;SAS_AF=0.0082;AA=C|||;VT=SNP
6	30852685	rs182943540	G	T	100	PASS	AC=45;AF=0.00898562;AN=5008;NS=2504;DP=12976;EAS_AF=0.0327;AMR_AF=0;AFR_AF=0;EUR_AF=0;SAS_AF=0.0123;AA=G|||;VT=SNP
6	30852747	rs9468842	C	T	100	PASS	AC=2076;AF=0.414537;AN=5008;NS=2504;DP=14753;EAS_AF=0.6121;AMR_AF=0.4265;AFR_AF=0.2738;EUR_AF=0.2217;SAS_AF=0.591;AA=C|||;VT=SNP
6	30853796	rs3131034	G	A	100	PASS	AC=3937;AF=0.786142;AN=5008;NS=2504;DP=17692;EAS_AF=0.9177;AMR_AF=0.7882;AFR_AF=0.5938;EUR_AF=0.7684;SAS_AF=0.9274;AA=A|||;VT=SNP
6	30854090	rs6901464	G	T	100	PASS	AC=2079;AF=0.415136;AN=5008;NS=2504;DP=15227;EAS_AF=0.6121;AMR_AF=0.4265;AFR_AF=0.2761;EUR_AF=0.2217;SAS_AF=0.591;AA=G|||;VT=SNP
6	30855251	rs4618569	G	A	100	PASS	AC=2081;AF=0.415535;AN=5008;NS=2504;DP=13929;EAS_AF=0.6121;AMR_AF=0.4265;AFR_AF=0.2776;EUR_AF=0.2217;SAS_AF=0.591;AA=A|||;VT=SNP
6	30855907	rs1264323	G	A	100	PASS	AC=2676;AF=0.534345;AN=5008;NS=2504;DP=19287;EAS_AF=0.6667;AMR_AF=0.5216;AFR_AF=0.4501;EUR_AF=0.3837;SAS_AF=0.6759;AA=A|||;VT=SNP
6	30857072	rs2229933	G	C	100	PASS	AC=2080;AF=0.415335;AN=5008;NS=2504;DP=16904;EAS_AF=0.6121;AMR_AF=0.4294;AFR_AF=0.2746;EUR_AF=0.2227;SAS_AF=0.591;AA=G|||;VT=SNP;EX_TARGET
6	30857542	rs6924600	G	A	100	PASS	AC=2079;AF=0.415136;AN=5008;NS=2504;DP=18636;EAS_AF=0.6111;AMR_AF=0.428;AFR_AF=0.2761;EUR_AF=0.2227;SAS_AF=0.59;AA=G|||;VT=SNP
6	30857627	rs9368645	G	A	100	PASS	AC=259;AF=0.0517173;AN=5008;NS=2504;DP=21831;EAS_AF=0.2153;AMR_AF=0.0216;AFR_AF=0.0015;EUR_AF=0.0099;SAS_AF=0.0153;AA=G|||;VT=SNP
6	30857795	rs6457281	G	T	100	PASS	AC=254;AF=0.0507188;AN=5008;NS=2504;DP=18743;EAS_AF=0.0208;AMR_AF=0.0259;AFR_AF=0.0953;EUR_AF=0.0229;SAS_AF=0.0675;AA=G|||;VT=SNP
6	30857988	rs6457282	T	C	100	PASS	AC=2060;AF=0.411342;AN=5008;NS=2504;DP=19977;EAS_AF=0.6121;AMR_AF=0.428;AFR_AF=0.2663;EUR_AF=0.2167;SAS_AF=0.589;AA=C|||;VT=SNP
6	30858247	rs7761589	C	G	100	PASS	AC=2081;AF=0.415535;AN=5008;NS=2504;DP=20043;EAS_AF=0.6121;AMR_AF=0.4294;AFR_AF=0.2761;EUR_AF=0.2217;SAS_AF=0.591;AA=C|||;VT=SNP
6	30858254	rs7743661	T	C	100	PASS	AC=2080;AF=0.415335;AN=5008;NS=2504;DP=20469;EAS_AF=0.6111;AMR_AF=0.4294;AFR_AF=0.2761;EUR_AF=0.2217;SAS_AF=0.591;AA=C|||;VT=SNP
6	30858857	rs1049622	C	T	100	PASS	AC=2081;AF=0.415535;AN=5008;NS=2504;DP=18043;EAS_AF=0.6121;AMR_AF=0.4294;AFR_AF=0.2761;EUR_AF=0.2217;SAS_AF=0.591;AA=C|||;VT=SNP;EX_TARGET
6	30859355	rs9461639	G	A	100	PASS	AC=1324;AF=0.264377;AN=5008;NS=2504;DP=13872;EAS_AF=0.3562;AMR_AF=0.3617;AFR_AF=0.0613;EUR_AF=0.1829;SAS_AF=0.4591;AA=G|||;VT=SNP
6	30859520	rs9366761	C	T	100	PASS	AC=1679;AF=0.335264;AN=5008;NS=2504;DP=21008;EAS_AF=0.5714;AMR_AF=0.389;AFR_AF=0.1331;EUR_AF=0.1918;SAS_AF=0.4744;AA=C|||;VT=SNP
6	30861000	rs1264320	C	T	100	PASS	AC=1116;AF=0.222843;AN=5008;NS=2504;DP=16551;EAS_AF=0.248;AMR_AF=0.2075;AFR_AF=0.0983;EUR_AF=0.3559;SAS_AF=0.2393;AA=C|||;VT=SNP;EX_TARGET
6	30861225	rs3213644	G	A	100	PASS	AC=1676;AF=0.334665;AN=5008;NS=2504;DP=15683;EAS_AF=0.5704;AMR_AF=0.389;AFR_AF=0.1331;EUR_AF=0.1928;SAS_AF=0.4714;AA=G|||;VT=SNP;EX_TARGET
6	30861398	rs59846247	G	C	100	PASS	AC=248;AF=0.0495208;AN=5008;NS=2504;DP=18926;EAS_AF=0.0873;AMR_AF=0.0058;AFR_AF=0.003;EUR_AF=0.0249;SAS_AF=0.1299;AA=G|||;VT=SNP
6	30861610	rs13195417	G	A	100	PASS	AC=250;AF=0.0499201;AN=5008;NS=2504;DP=19608;EAS_AF=0.0169;AMR_AF=0.0274;AFR_AF=0.0166;EUR_AF=0.0706;SAS_AF=0.1237;AA=G|||;VT=SNP
6	30862423	rs1264319	C	T	100	PASS	AC=642;AF=0.128195;AN=5008;NS=2504;DP=19738;EAS_AF=0.0585;AMR_AF=0.0951;AFR_AF=0.177;EUR_AF=0.162;SAS_AF=0.1227;AA=C|||;VT=SNP;EX_TARGET
6	30862674	rs117719117	C	T	100	PASS	AC=30;AF=0.00599042;AN=5008;NS=2504;DP=20106;EAS_AF=0.0288;AMR_AF=0;AFR_AF=0;EUR_AF=0;SAS_AF=0.001;AA=C|||;VT=SNP
6	30862992	rs78791827	C	T	100	PASS	AC=249;AF=0.0497204;AN=5008;NS=2504;DP=23662;EAS_AF=0.0208;AMR_AF=0.0259;AFR_AF=0.0923;EUR_AF=0.0219;SAS_AF=0.0675;AA=C|||;VT=SNP
6	30863530	rs1264318	C	G	100	PASS	AC=642;AF=0.128195;AN=5008;NS=2504;DP=17902;EAS_AF=0.0585;AMR_AF=0.0951;AFR_AF=0.177;EUR_AF=0.162;SAS_AF=0.1227;AA=C|||;VT=SNP
6	30864060	rs9366762	C	T	100	PASS	AC=250;AF=0.0499201;AN=5008;NS=2504;DP=17058;EAS_AF=0.2073;AMR_AF=0.0216;AFR_AF=0.0015;EUR_AF=0.0089;SAS_AF=0.0153;AA=C|||;VT=SNP
6	30864700	rs1264317	C	T	100	PASS	AC=1116;AF=0.222843;AN=5008;NS=2504;DP=15119;EAS_AF=0.251;AMR_AF=0.2075;AFR_AF=0.0983;EUR_AF=0.3559;SAS_AF=0.2362;AA=C|||;VT=SNP
6	30864829	rs1049623	T	C	100	PASS	AC=2683;AF=0.535743;AN=5008;NS=2504;DP=14894;EAS_AF=0.6667;AMR_AF=0.5245;AFR_AF=0.4531;EUR_AF=0.3847;SAS_AF=0.6759;AA=C|||;VT=SNP;EX_TARGET
6	30864927	rs34331231	C	T	100	PASS	AC=240;AF=0.0479233;AN=5008;NS=2504;DP=12435;EAS_AF=0.0169;AMR_AF=0.0274;AFR_AF=0.0091;EUR_AF=0.0706;SAS_AF=0.1237;AA=C|||;VT=SNP;EX_TARGET
6	30865115	rs2239517	G	A	100	PASS	AC=2040;AF=0.407348;AN=5008;NS=2504;DP=6828;EAS_AF=0.6081;AMR_AF=0.4294;AFR_AF=0.2761;EUR_AF=0.2217;SAS_AF=0.5532;AA=G|||;VT=SNP
6	30865148	rs187982887	T	C	100	PASS	AC=17;AF=0.00339457;AN=5008;NS=2504;DP=9772;EAS_AF=0.0169;AMR_AF=0;AFR_AF=0;EUR_AF=0;SAS_AF=0;AA=T|||;VT=SNP;EX_TARGET
6	30865204	rs2267641	A	C	100	PASS	AC=1414;AF=0.282348;AN=5008;NS=2504;DP=13012;EAS_AF=0.3641;AMR_AF=0.366;AFR_AF=0.1203;EUR_AF=0.1839;SAS_AF=0.4591;AA=A|||;VT=SNP;EX_TARGET
6	30865279	rs116772905	C	T	100	PASS	AC=124;AF=0.0247604;AN=5008;NS=2504;DP=12439;EAS_AF=0.0476;AMR_AF=0.0259;AFR_AF=0.0015;EUR_AF=0.0239;SAS_AF=0.0327;AA=C|||;VT=SNP;EX_TARGET
6	30865433	rs117271606	C	T	100	PASS	AC=140;AF=0.0279553;AN=5008;NS=2504;DP=13735;EAS_AF=0.0228;AMR_AF=0.1369;AFR_AF=0.0023;EUR_AF=0.0119;SAS_AF=0.0072;AA=C|||;VT=SNP
6	30865565	rs73727119	T	C	100	PASS	AC=362;AF=0.0722843;AN=5008;NS=2504;DP=19402;EAS_AF=0.0367;AMR_AF=0.0418;AFR_AF=0.1437;EUR_AF=0.0288;SAS_AF=0.0787;AA=C|||;VT=SNP
6	30865725	rs2239518	C	T	100	PASS	AC=1680;AF=0.335463;AN=5008;NS=2504;DP=16862;EAS_AF=0.5714;AMR_AF=0.389;AFR_AF=0.1331;EUR_AF=0.1928;SAS_AF=0.4744;AA=C|||;VT=SNP
6	30865820	rs73727120	C	A	100	PASS	AC=341;AF=0.0680911;AN=5008;NS=2504;DP=17637;EAS_AF=0.0367;AMR_AF=0.0389;AFR_AF=0.1331;EUR_AF=0.0239;SAS_AF=0.0787;AA=C|||;VT=SNP
6	30866342	rs2524236	C	G	100	PASS	AC=1991;AF=0.397564;AN=5008;NS=2504;DP=19361;EAS_AF=0.5933;AMR_AF=0.4251;AFR_AF=0.2723;EUR_AF=0.2048;SAS_AF=0.544;AA=G|||;VT=SNP
6	30866618	rs2301755	G	A	100	PASS	AC=16;AF=0.00319489;AN=5008;NS=2504;DP=19518;EAS_AF=0.0159;AMR_AF=0;AFR_AF=0;EUR_AF=0;SAS_AF=0;AA=G|||;VT=SNP
6	30867106	rs1049628	C	T	100	PASS	AC=2040;AF=0.407348;AN=5008;NS=2504;DP=18714;EAS_AF=0.6081;AMR_AF=0.4294;AFR_AF=0.2761;EUR_AF=0.2217;SAS_AF=0.5532;AA=C|||;VT=SNP;EX_TARGET
6	30867666	rs8408	T	C	100	PASS	AC=2040;AF=0.407348;AN=5008;NS=2504;DP=17809;EAS_AF=0.6081;AMR_AF=0.4294;AFR_AF=0.2761;EUR_AF=0.2217;SAS_AF=0.5532;AA=C|||;VT=SNP
6	30867958	rs9468843	T	C	100	PASS	AC=1354;AF=0.270367;AN=5008;NS=2504;DP=19689;EAS_AF=0.3641;AMR_AF=0.3617;AFR_AF=0.0779;EUR_AF=0.1829;SAS_AF=0.4591;AA=T|||;VT=SNP
6	30868233	rs9468844	G	C	100	PASS	AC=2040;AF=0.407348;AN=5008;NS=2504;DP=20394;EAS_AF=0.6081;AMR_AF=0.4294;AFR_AF=0.2761;EUR_AF=0.2217;SAS_AF=0.5532;AA=C|||;VT=SNP
6	30868628	rs2894055	T	C	100	PASS	AC=2040;AF=0.407348;AN=5008;NS=2504;DP=20228;EAS_AF=0.6081;AMR_AF=0.4294;AFR_AF=0.2761;EUR_AF=0.2217;SAS_AF=0.5532;AA=T|||;VT=SNP
6	30869400	rs4713400	T	C	100	PASS	AC=2041;AF=0.407548;AN=5008;NS=2504;DP=17428;EAS_AF=0.6091;AMR_AF=0.4294;AFR_AF=0.2761;EUR_AF=0.2217;SAS_AF=0.5532;AA=T|||;VT=SNP
6	30869593	rs9468845	G	A	100	PASS	AC=2040;AF=0.407348;AN=5008;NS=2504;DP=17994;EAS_AF=0.6081;AMR_AF=0.4294;AFR_AF=0.2761;EUR_AF=0.2217;SAS_AF=0.5532;AA=A|||;VT=SNP
6	30869693	rs9378150	A	G	100	PASS	AC=250;AF=0.0499201;AN=5008;NS=2504;DP=16472;EAS_AF=0.2073;AMR_AF=0.0216;AFR_AF=0.0015;EUR_AF=0.0089;SAS_AF=0.0153;AA=A|||;VT=SNP
6	30869714	rs9295931	C	T	100	PASS	AC=2039;AF=0.407149;AN=5008;NS=2504;DP=16240;EAS_AF=0.6081;AMR_AF=0.4294;AFR_AF=0.2769;EUR_AF=0.2217;SAS_AF=0.5511;AA=c|||;VT=SNP
6	30870113	rs3869085	G	A	100	PASS	AC=2041;AF=0.407548;AN=5008;NS=2504;DP=16893;EAS_AF=0.6081;AMR_AF=0.4294;AFR_AF=0.2769;EUR_AF=0.2217;SAS_AF=0.5532;AA=G|||;VT=SNP
6	30870168	rs3869086	G	T	100	PASS	AC=2041;AF=0.407548;AN=5008;NS=2504;DP=17195;EAS_AF=0.6081;AMR_AF=0.4294;AFR_AF=0.2769;EUR_AF=0.2217;SAS_AF=0.5532;AA=G|||;VT=SNP
6	30870463	rs9295932	A	G	100	PASS	AC=2041;AF=0.407548;AN=5008;NS=2504;DP=20260;EAS_AF=0.6081;AMR_AF=0.4294;AFR_AF=0.2769;EUR_AF=0.2217;SAS_AF=0.5532;AA=G|||;VT=SNP
6	30870579	rs59124304	G	A	100	PASS	AC=257;AF=0.0513179;AN=5008;NS=2504;DP=20249;EAS_AF=0.0476;AMR_AF=0.036;AFR_AF=0.0961;EUR_AF=0.0249;SAS_AF=0.0327;AA=G|||;VT=SNP
6	30870763	rs9468846	T	C	100	PASS	AC=2041;AF=0.407548;AN=5008;NS=2504;DP=20098;EAS_AF=0.6081;AMR_AF=0.4294;AFR_AF=0.2769;EUR_AF=0.2217;SAS_AF=0.5532;AA=C|||;VT=SNP
6	30870828	rs73727123	A	G	100	PASS	AC=360;AF=0.071885;AN=5008;NS=2504;DP=19917;EAS_AF=0.0367;AMR_AF=0.0403;AFR_AF=0.143;EUR_AF=0.0288;SAS_AF=0.0787;AA=A|||;VT=SNP
6	30871000	rs12206075	T	C	100	PASS	AC=2041;AF=0.407548;AN=5008;NS=2504;DP=18612;EAS_AF=0.6081;AMR_AF=0.4294;AFR_AF=0.2769;EUR_AF=0.2217;SAS_AF=0.5532;AA=C|||;VT=SNP
6	30871185	rs10947111	G	A	100	PASS	AC=2041;AF=0.407548;AN=5008;NS=2504;DP=16652;EAS_AF=0.6081;AMR_AF=0.4294;AFR_AF=0.2769;EUR_AF=0.2217;SAS_AF=0.5532;AA=A|||;VT=SNP
6	30871449	rs41288539	G	C	100	PASS	AC=2041;AF=0.407548;AN=5008;NS=2504;DP=15237;EAS_AF=0.6081;AMR_AF=0.4294;AFR_AF=0.2769;EUR_AF=0.2217;SAS_AF=0.5532;AA=G|||;VT=SNP
6	30871509	rs13215246	C	T	100	PASS	AC=2041;AF=0.407548;AN=5008;NS=2504;DP=16496;EAS_AF=0.6081;AMR_AF=0.4294;AFR_AF=0.2769;EUR_AF=0.2217;SAS_AF=0.5532;AA=C|||;VT=SNP
6	30871576	rs149312889	C	G	100	PASS	AC=20;AF=0.00399361;AN=5008;NS=2504;DP=15697;EAS_AF=0.0198;AMR_AF=0;AFR_AF=0;EUR_AF=0;SAS_AF=0;AA=C|||;VT=SNP
6	30871619	rs13215409	C	A	100	PASS	AC=2042;AF=0.407748;AN=5008;NS=2504;DP=15165;EAS_AF=0.6091;AMR_AF=0.4294;AFR_AF=0.2769;EUR_AF=0.2217;SAS_AF=0.5532;AA=C|||;VT=SNP
6	30871818	rs9404935	T	G	100	PASS	AC=267;AF=0.0533147;AN=5008;NS=2504;DP=15094;EAS_AF=0.2073;AMR_AF=0.0231;AFR_AF=0.0136;EUR_AF=0.0089;SAS_AF=0.0153;AA=T|||;VT=SNP
6	30871870	rs9295933	C	T	100	PASS	AC=1672;AF=0.333866;AN=5008;NS=2504;DP=13554;EAS_AF=0.5645;AMR_AF=0.389;AFR_AF=0.1339;EUR_AF=0.1928;SAS_AF=0.4724;AA=C|||;VT=SNP
6	30872203	rs3130779	A	G	100	PASS	AC=3938;AF=0.786342;AN=5008;NS=2504;DP=12983;EAS_AF=0.9167;AMR_AF=0.7882;AFR_AF=0.5953;EUR_AF=0.7684;SAS_AF=0.9274;AA=G|||;VT=SNP
6	30872274	rs2894054	G	A	100	PASS	AC=428;AF=0.0854633;AN=5008;NS=2504;DP=15601;EAS_AF=0.0506;AMR_AF=0.0735;AFR_AF=0.152;EUR_AF=0.0825;SAS_AF=0.0429;AA=G|||;VT=SNP
6	30872699	rs9380201	T	C	100	PASS	AC=2040;AF=0.407348;AN=5008;NS=2504;DP=15484;EAS_AF=0.6071;AMR_AF=0.4294;AFR_AF=0.2769;EUR_AF=0.2217;SAS_AF=0.5532;AA=C|||;VT=SNP
6	30872732	rs9501342	G	A	100	PASS	AC=2037;AF=0.406749;AN=5008;NS=2504;DP=14957;EAS_AF=0.6071;AMR_AF=0.428;AFR_AF=0.2776;EUR_AF=0.2187;SAS_AF=0.5532;AA=G|||;VT=SNP
6	30873041	rs1264311	G	A	100	PASS	AC=1112;AF=0.222045;AN=5008;NS=2504;DP=17048;EAS_AF=0.247;AMR_AF=0.2075;AFR_AF=0.0983;EUR_AF=0.3559;SAS_AF=0.2362;AA=G|||;VT=SNP
6	30873508	rs111782145	T	C	100	PASS	AC=341;AF=0.0680911;AN=5008;NS=2504;DP=13890;EAS_AF=0.0367;AMR_AF=0.0389;AFR_AF=0.1331;EUR_AF=0.0239;SAS_AF=0.0787;AA=T|||;VT=SNP
6	30873558	rs9378191	C	T	100	PASS	AC=2042;AF=0.407748;AN=5008;NS=2504;DP=15267;EAS_AF=0.6091;AMR_AF=0.4294;AFR_AF=0.2769;EUR_AF=0.2217;SAS_AF=0.5532;AA=C|||;VT=SNP
6	30873886	rs3757339	T	C	100	PASS	AC=2044;AF=0.408147;AN=5008;NS=2504;DP=16969;EAS_AF=0.6091;AMR_AF=0.4294;AFR_AF=0.2784;EUR_AF=0.2217;SAS_AF=0.5532;AA=t|||;VT=SNP
6	30874165	rs3909130	T	C	100	PASS	AC=2043;AF=0.407947;AN=5008;NS=2504;DP=16295;EAS_AF=0.6091;AMR_AF=0.4294;AFR_AF=0.2776;EUR_AF=0.2217;SAS_AF=0.5532;AA=T|||;VT=SNP
6	30874308	rs3130780	T	G	100	PASS	AC=4055;AF=0.809704;AN=5008;NS=2504;DP=16122;EAS_AF=0.9187;AMR_AF=0.7954;AFR_AF=0.6694;EUR_AF=0.7773;SAS_AF=0.9305;AA=G|||;VT=SNP
6	30874317	rs11757361	A	C	100	PASS	AC=361;AF=0.0720847;AN=5008;NS=2504;DP=15839;EAS_AF=0.0367;AMR_AF=0.0403;AFR_AF=0.143;EUR_AF=0.0288;SAS_AF=0.0798;AA=A|||;VT=SNP
6	30874513	rs9295934	A	G	100	PASS	AC=2042;AF=0.407748;AN=5008;NS=2504;DP=12768;EAS_AF=0.6091;AMR_AF=0.4294;AFR_AF=0.2769;EUR_AF=0.2217;SAS_AF=0.5532;AA=G|||;VT=SNP
6	30874866	rs79244724	C	G	100	PASS	AC=69;AF=0.013778;AN=5008;NS=2504;DP=13789;EAS_AF=0.0149;AMR_AF=0.0072;AFR_AF=0.0166;EUR_AF=0.0179;SAS_AF=0.0092;AA=C|||;VT=SNP
6	30875145	rs2284175	T	C	100	PASS	AC=2042;AF=0.407748;AN=5008;NS=2504;DP=17104;EAS_AF=0.6091;AMR_AF=0.4294;AFR_AF=0.2769;EUR_AF=0.2217;SAS_AF=0.5532;AA=T|||;VT=SNP
6	30875270	rs3218802	A	G	100	PASS	AC=2042;AF=0.407748;AN=5008;NS=2504;DP=17334;EAS_AF=0.6091;AMR_AF=0.4294;AFR_AF=0.2769;EUR_AF=0.2217;SAS_AF=0.5532;AA=G|||;VT=SNP
6	30875280	rs3218803	C	T	100	PASS	AC=2042;AF=0.407748;AN=5008;NS=2504;DP=17107;EAS_AF=0.6091;AMR_AF=0.4294;AFR_AF=0.2769;EUR_AF=0.2217;SAS_AF=0.5532;AA=C|||;VT=SNP
6	30875603	rs3218804	G	A	100	PASS	AC=326;AF=0.0650958;AN=5008;NS=2504;DP=17297;EAS_AF=0.0476;AMR_AF=0.0706;AFR_AF=0.121;EUR_AF=0.0358;SAS_AF=0.0337;AA=G|||;VT=SNP
6	30875622	rs2284176	T	C	100	PASS	AC=2042;AF=0.407748;AN=5008;NS=2504;DP=17453;EAS_AF=0.6091;AMR_AF=0.4294;AFR_AF=0.2769;EUR_AF=0.2217;SAS_AF=0.5532;AA=C|||;VT=SNP
6	30875664	rs3218806	G	T	100	PASS	AC=2042;AF=0.407748;AN=5008;NS=2504;DP=16670;EAS_AF=0.6091;AMR_AF=0.4294;AFR_AF=0.2769;EUR_AF=0.2217;SAS_AF=0.5532;AA=T|||;VT=SNP
6	30875739	rs118184325	G	C	100	PASS	AC=78;AF=0.0155751;AN=5008;NS=2504;DP=16624;EAS_AF=0.0526;AMR_AF=0.0245;AFR_AF=0;EUR_AF=0.001;SAS_AF=0.0072;AA=G|||;VT=SNP
6	30875899	rs1264309	A	G	100	PASS	AC=1113;AF=0.222244;AN=5008;NS=2504;DP=17391;EAS_AF=0.247;AMR_AF=0.2075;AFR_AF=0.0991;EUR_AF=0.3559;SAS_AF=0.2362;AA=A|||;VT=SNP
6	30876034	rs2074510	G	T	100	PASS	AC=2042;AF=0.407748;AN=5008;NS=2504;DP=19949;EAS_AF=0.6091;AMR_AF=0.4294;AFR_AF=0.2769;EUR_AF=0.2217;SAS_AF=0.5532;AA=G|||;VT=SNP
6	30876152	rs1052693	C	T	100	PASS	AC=2042;AF=0.407748;AN=5008;NS=2504;DP=18238;EAS_AF=0.6091;AMR_AF=0.4294;AFR_AF=0.2769;EUR_AF=0.2217;SAS_AF=0.5532;AA=C|||;VT=SNP
6	30876238	rs2074509	G	A	100	PASS	AC=2042;AF=0.407748;AN=5008;NS=2504;DP=16950;EAS_AF=0.6091;AMR_AF=0.4294;AFR_AF=0.2769;EUR_AF=0.2217;SAS_AF=0.5532;AA=A|||;VT=SNP
6	30876438	rs2074508	G	A	100	PASS	AC=2040;AF=0.407348;AN=5008;NS=2504;DP=20374;EAS_AF=0.6091;AMR_AF=0.4294;AFR_AF=0.2769;EUR_AF=0.2217;SAS_AF=0.5511;AA=A|||;VT=SNP
6	30876996	rs1362123	G	C	100	PASS	AC=2040;AF=0.407348;AN=5008;NS=2504;DP=20228;EAS_AF=0.6091;AMR_AF=0.4294;AFR_AF=0.2753;EUR_AF=0.2217;SAS_AF=0.5532;AA=C|||;VT=SNP;EX_TARGET
6	30877054	rs1362122	G	A	100	PASS	AC=1682;AF=0.335863;AN=5008;NS=2504;DP=20611;EAS_AF=0.5724;AMR_AF=0.389;AFR_AF=0.1339;EUR_AF=0.1928;SAS_AF=0.4744;AA=G|||;VT=SNP
6	30877202	rs916920	T	C	100	PASS	AC=2042;AF=0.407748;AN=5008;NS=2504;DP=19718;EAS_AF=0.6091;AMR_AF=0.4294;AFR_AF=0.2769;EUR_AF=0.2217;SAS_AF=0.5532;AA=C|||;VT=SNP
6	30877760	rs1419693	A	C	100	PASS	AC=2042;AF=0.407748;AN=5008;NS=2504;DP=16351;EAS_AF=0.6091;AMR_AF=0.4294;AFR_AF=0.2769;EUR_AF=0.2217;SAS_AF=0.5532;AA=C|||;VT=SNP;EX_TARGET
6	30878579	rs3218814	A	T	100	PASS	AC=2042;AF=0.407748;AN=5008;NS=2504;DP=22408;EAS_AF=0.6091;AMR_AF=0.4294;AFR_AF=0.2769;EUR_AF=0.2217;SAS_AF=0.5532;AA=A|||;VT=SNP
6	30878769	rs3218815	C	T	100	PASS	AC=2040;AF=0.407348;AN=5008;NS=2504;DP=21441;EAS_AF=0.6091;AMR_AF=0.4294;AFR_AF=0.2769;EUR_AF=0.2217;SAS_AF=0.5511;AA=C|||;VT=SNP
6	30878919	rs2074512	T	C	100	PASS	AC=2040;AF=0.407348;AN=5008;NS=2504;DP=22042;EAS_AF=0.6091;AMR_AF=0.4294;AFR_AF=0.2769;EUR_AF=0.2217;SAS_AF=0.5511;AA=C|||;VT=SNP
6	30880336	rs3218822	T	C	100	PASS	AC=69;AF=0.013778;AN=5008;NS=2504;DP=18566;EAS_AF=0.0149;AMR_AF=0.0072;AFR_AF=0.0166;EUR_AF=0.0179;SAS_AF=0.0092;AA=T|||;VT=SNP
6	30880441	rs188556406	T	C	100	PASS	AC=20;AF=0.00399361;AN=5008;NS=2504;DP=18457;EAS_AF=0.0198;AMR_AF=0;AFR_AF=0;EUR_AF=0;SAS_AF=0;AA=T|||;VT=SNP
6	30880442	rs191995085	G	T	100	PASS	AC=20;AF=0.00399361;AN=5008;NS=2504;DP=18491;EAS_AF=0.0198;AMR_AF=0;AFR_AF=0;EUR_AF=0;SAS_AF=0;AA=G|||;VT=SNP
6	30880757	rs1264307	G	A	100	PASS	AC=1112;AF=0.222045;AN=5008;NS=2504;DP=17710;EAS_AF=0.247;AMR_AF=0.2075;AFR_AF=0.0983;EUR_AF=0.3559;SAS_AF=0.2362;AA=G|||;VT=SNP
6	30881031	rs3218825	C	T	100	PASS	AC=256;AF=0.0511182;AN=5008;NS=2504;DP=17847;EAS_AF=0.0476;AMR_AF=0.036;AFR_AF=0.0953;EUR_AF=0.0249;SAS_AF=0.0327;AA=C|||;VT=SNP
6	30881103	rs1132408	C	A	100	PASS	AC=69;AF=0.013778;AN=5008;NS=2504;DP=16179;EAS_AF=0.0149;AMR_AF=0.0072;AFR_AF=0.0166;EUR_AF=0.0179;SAS_AF=0.0092;AA=C|||;VT=SNP;EX_TARGET
6	30882203	rs1264306	T	C	100	PASS	AC=3154;AF=0.629792;AN=5008;NS=2504;DP=11694;EAS_AF=0.8562;AMR_AF=0.6369;AFR_AF=0.3752;EUR_AF=0.5775;SAS_AF=0.7894;AA=C|||;VT=SNP
6	30882277	rs1264305	C	T	100	PASS	AC=1112;AF=0.222045;AN=5008;NS=2504;DP=14548;EAS_AF=0.247;AMR_AF=0.2075;AFR_AF=0.0983;EUR_AF=0.3559;SAS_AF=0.2362;AA=C|||;VT=SNP
6	30882513	rs1264303	A	G	100	PASS	AC=1112;AF=0.222045;AN=5008;NS=2504;DP=19025;EAS_AF=0.247;AMR_AF=0.2075;AFR_AF=0.0983;EUR_AF=0.3559;SAS_AF=0.2362;AA=G|||;VT=SNP
6	30882634	rs1264302	C	T	100	PASS	AC=1112;AF=0.222045;AN=5008;NS=2504;DP=19658;EAS_AF=0.247;AMR_AF=0.2075;AFR_AF=0.0983;EUR_AF=0.3559;SAS_AF=0.2362;AA=C|||;VT=SNP;EX_TARGET
6	30882689	rs6926224	C	T	100	PASS	AC=325;AF=0.0648962;AN=5008;NS=2504;DP=18573;EAS_AF=0.0476;AMR_AF=0.0706;AFR_AF=0.121;EUR_AF=0.0358;SAS_AF=0.0327;AA=C|||;VT=SNP;EX_TARGET
6	30882781	rs1264301	G	T	100	PASS	AC=1112;AF=0.222045;AN=5008;NS=2504;DP=17920;EAS_AF=0.247;AMR_AF=0.2075;AFR_AF=0.0983;EUR_AF=0.3559;SAS_AF=0.2362;AA=G|||;VT=SNP;EX_TARGET
6	30882803	rs6926723	G	A	100	PASS	AC=325;AF=0.0648962;AN=5008;NS=2504;DP=18510;EAS_AF=0.0476;AMR_AF=0.0706;AFR_AF=0.121;EUR_AF=0.0358;SAS_AF=0.0327;AA=G|||;VT=SNP;EX_TARGET
6	30882856	rs1264300	A	G	100	PASS	AC=1112;AF=0.222045;AN=5008;NS=2504;DP=18367;EAS_AF=0.247;AMR_AF=0.2075;AFR_AF=0.0983;EUR_AF=0.3559;SAS_AF=0.2362;AA=G|||;VT=SNP
6	30883920	rs1264299	C	T	100	PASS	AC=1112;AF=0.222045;AN=5008;NS=2504;DP=12607;EAS_AF=0.247;AMR_AF=0.2075;AFR_AF=0.0983;EUR_AF=0.3559;SAS_AF=0.2362;AA=C|||;VT=SNP;EX_TARGET
6	30884436	rs1264298	A	G	100	PASS	AC=1113;AF=0.222244;AN=5008;NS=2504;DP=13138;EAS_AF=0.247;AMR_AF=0.2075;AFR_AF=0.0991;EUR_AF=0.3559;SAS_AF=0.2362;AA=A|||;VT=SNP
6	30884806	rs1264297	A	C	100	PASS	AC=1112;AF=0.222045;AN=5008;NS=2504;DP=20363;EAS_AF=0.247;AMR_AF=0.2075;AFR_AF=0.0983;EUR_AF=0.3559;SAS_AF=0.2362;AA=C|||;VT=SNP
6	30885639	rs9262288	A	G	100	PASS	AC=1114;AF=0.222444;AN=5008;NS=2504;DP=20218;EAS_AF=0.247;AMR_AF=0.2089;AFR_AF=0.0991;EUR_AF=0.3559;SAS_AF=0.2362;AA=G|||;VT=SNP
6	30885686	rs9262289	T	A	100	PASS	AC=1112;AF=0.222045;AN=5008;NS=2504;DP=19993;EAS_AF=0.247;AMR_AF=0.2075;AFR_AF=0.0983;EUR_AF=0.3559;SAS_AF=0.2362;AA=A|||;VT=SNP
6	30885821	rs9262290	G	A	100	PASS	AC=1112;AF=0.222045;AN=5008;NS=2504;DP=20709;EAS_AF=0.247;AMR_AF=0.2075;AFR_AF=0.0983;EUR_AF=0.3559;SAS_AF=0.2362;AA=G|||;VT=SNP
6	30886015	rs9262291	T	G	100	PASS	AC=1112;AF=0.222045;AN=5008;NS=2504;DP=18434;EAS_AF=0.247;AMR_AF=0.2075;AFR_AF=0.0983;EUR_AF=0.3559;SAS_AF=0.2362;AA=T|||;VT=SNP
6	30886079	rs9262292	G	A	100	PASS	AC=1112;AF=0.222045;AN=5008;NS=2504;DP=18592;EAS_AF=0.247;AMR_AF=0.2075;AFR_AF=0.0983;EUR_AF=0.3559;SAS_AF=0.2362;AA=G|||;VT=SNP
6	30886097	rs142282930	C	A	100	PASS	AC=71;AF=0.0141773;AN=5008;NS=2504;DP=18987;EAS_AF=0.0149;AMR_AF=0.0072;AFR_AF=0.0182;EUR_AF=0.0179;SAS_AF=0.0092;AA=C|||;VT=SNP
6	30886118	rs9468847	C	T	100	PASS	AC=1683;AF=0.336062;AN=5008;NS=2504;DP=19307;EAS_AF=0.5734;AMR_AF=0.389;AFR_AF=0.1339;EUR_AF=0.1928;SAS_AF=0.4744;AA=c|||;VT=SNP
6	30886350	rs9262293	C	G	100	PASS	AC=1112;AF=0.222045;AN=5008;NS=2504;DP=18435;EAS_AF=0.247;AMR_AF=0.2075;AFR_AF=0.0983;EUR_AF=0.3559;SAS_AF=0.2362;AA=C|||;VT=SNP
6	30886729	rs41273021	C	T	100	PASS	AC=179;AF=0.0357428;AN=5008;NS=2504;DP=16762;EAS_AF=0.004;AMR_AF=0.0346;AFR_AF=0.0068;EUR_AF=0.1143;SAS_AF=0.0276;AA=C|||;VT=SNP
6	30887049	rs3869091	G	T	100	PASS	AC=250;AF=0.0499201;AN=5008;NS=2504;DP=15519;EAS_AF=0.2073;AMR_AF=0.0216;AFR_AF=0.0015;EUR_AF=0.0089;SAS_AF=0.0153;AA=G|||;VT=SNP
6	30887207	rs9262294	C	T	100	PASS	AC=1112;AF=0.222045;AN=5008;NS=2504;DP=15103;EAS_AF=0.247;AMR_AF=0.2075;AFR_AF=0.0983;EUR_AF=0.3559;SAS_AF=0.2362;AA=C|||;VT=SNP
6	30887242	rs111371873	G	A	100	PASS	AC=256;AF=0.0511182;AN=5008;NS=2504;DP=13023;EAS_AF=0.0476;AMR_AF=0.036;AFR_AF=0.0953;EUR_AF=0.0249;SAS_AF=0.0327;AA=G|||;VT=SNP
6	30887311	rs7756286	C	T	100	PASS	AC=1112;AF=0.222045;AN=5008;NS=2504;DP=15498;EAS_AF=0.247;AMR_AF=0.2075;AFR_AF=0.0983;EUR_AF=0.3559;SAS_AF=0.2362;AA=C|||;VT=SNP
6	30887344	rs7738138	T	C	100	PASS	AC=1115;AF=0.222644;AN=5008;NS=2504;DP=17170;EAS_AF=0.247;AMR_AF=0.2075;AFR_AF=0.0991;EUR_AF=0.3569;SAS_AF=0.2372;AA=C|||;VT=SNP
6	30887465	rs118124843	C	T	100	PASS	AC=124;AF=0.0247604;AN=5008;NS=2504;DP=18704;EAS_AF=0.0476;AMR_AF=0.0259;AFR_AF=0.0015;EUR_AF=0.0239;SAS_AF=0.0327;AA=C|||;VT=SNP
6	30887972	rs2285319	C	T	100	PASS	AC=1973;AF=0.39397;AN=5008;NS=2504;DP=16186;EAS_AF=0.5942;AMR_AF=0.4222;AFR_AF=0.2602;EUR_AF=0.2038;SAS_AF=0.544;AA=C|||;VT=SNP;EX_TARGET
6	30887988	rs2249459	C	T	100	PASS	AC=1112;AF=0.222045;AN=5008;NS=2504;DP=16319;EAS_AF=0.247;AMR_AF=0.2075;AFR_AF=0.0983;EUR_AF=0.3559;SAS_AF=0.2362;AA=C|||;VT=SNP;EX_TARGET
6	30888161	rs2249464	T	C	100	PASS	AC=3086;AF=0.616214;AN=5008;NS=2504;DP=16650;EAS_AF=0.8413;AMR_AF=0.6297;AFR_AF=0.3593;EUR_AF=0.5596;SAS_AF=0.7802;AA=C|||;VT=SNP;EX_TARGET
6	30888169	rs2517468	G	A	100	PASS	AC=1113;AF=0.222244;AN=5008;NS=2504;DP=16403;EAS_AF=0.247;AMR_AF=0.2075;AFR_AF=0.0983;EUR_AF=0.3559;SAS_AF=0.2372;AA=G|||;VT=SNP;EX_TARGET
6	30889120	rs2532943	A	G	100	PASS	AC=1112;AF=0.222045;AN=5008;NS=2504;DP=17564;EAS_AF=0.247;AMR_AF=0.2075;AFR_AF=0.0983;EUR_AF=0.3559;SAS_AF=0.2362;AA=G|||;VT=SNP
6	30889260	rs2517467	G	A	100	PASS	AC=3085;AF=0.616014;AN=5008;NS=2504;DP=20756;EAS_AF=0.8413;AMR_AF=0.6297;AFR_AF=0.3585;EUR_AF=0.5596;SAS_AF=0.7802;AA=A|||;VT=SNP
6	30889389	rs2074511	T	C	100	PASS	AC=1692;AF=0.337859;AN=5008;NS=2504;DP=18592;EAS_AF=0.5724;AMR_AF=0.3905;AFR_AF=0.1339;EUR_AF=0.1928;SAS_AF=0.4836;AA=T|||;VT=SNP;EX_TARGET
6	30890055	rs2517466	T	C	100	PASS	AC=1112;AF=0.222045;AN=5008;NS=2504;DP=18814;EAS_AF=0.247;AMR_AF=0.2075;AFR_AF=0.0983;EUR_AF=0.3559;SAS_AF=0.2362;AA=C|||;VT=SNP;EX_TARGET
6	30890206	rs887381	T	C	100	PASS	AC=1110;AF=0.221645;AN=5008;NS=2504;DP=17243;EAS_AF=0.247;AMR_AF=0.2075;AFR_AF=0.0968;EUR_AF=0.3559;SAS_AF=0.2362;AA=C|||;VT=SNP;EX_TARGET
6	30890431	rs885905	A	G	100	PASS	AC=3537;AF=0.70627;AN=5008;NS=2504;DP=18660;EAS_AF=0.8671;AMR_AF=0.696;AFR_AF=0.4554;EUR_AF=0.7137;SAS_AF=0.8793;AA=G|||;VT=SNP;EX_TARGET
6	30890483	rs2074506	G	T	100	PASS	AC=1112;AF=0.222045;AN=5008;NS=2504;DP=17917;EAS_AF=0.247;AMR_AF=0.2075;AFR_AF=0.0983;EUR_AF=0.3559;SAS_AF=0.2362;AA=G|||;VT=SNP;EX_TARGET
6	30890569	rs753726	G	T	100	PASS	AC=1112;AF=0.222045;AN=5008;NS=2504;DP=17301;EAS_AF=0.247;AMR_AF=0.2075;AFR_AF=0.0983;EUR_AF=0.3559;SAS_AF=0.2362;AA=G|||;VT=SNP;EX_TARGET
6	30890871	rs753725	T	C	100	PASS	AC=3084;AF=0.615815;AN=5008;NS=2504;DP=19036;EAS_AF=0.8413;AMR_AF=0.6297;AFR_AF=0.3585;EUR_AF=0.5596;SAS_AF=0.7791;AA=C|||;VT=SNP;EX_TARGET
6	30892054	rs2257347	A	G	100	PASS	AC=3606;AF=0.720048;AN=5008;NS=2504;DP=14584;EAS_AF=0.8671;AMR_AF=0.7305;AFR_AF=0.4818;EUR_AF=0.7247;SAS_AF=0.8783;AA=G|||;VT=SNP
6	30892059	rs145081310	C	T	100	PASS	AC=102;AF=0.0203674;AN=5008;NS=2504;DP=14717;EAS_AF=0.0139;AMR_AF=0.1066;AFR_AF=0.0015;EUR_AF=0.002;SAS_AF=0.0102;AA=C|||;VT=SNP
6	30892322	rs2532942	C	T	100	PASS	AC=1112;AF=0.222045;AN=5008;NS=2504;DP=12561;EAS_AF=0.247;AMR_AF=0.2075;AFR_AF=0.0983;EUR_AF=0.3559;SAS_AF=0.2362;AA=C|||;VT=SNP;EX_TARGET
6	30892377	rs2252760	G	C	100	PASS	AC=1116;AF=0.222843;AN=5008;NS=2504;DP=13367;EAS_AF=0.248;AMR_AF=0.2075;AFR_AF=0.0983;EUR_AF=0.3588;SAS_AF=0.2362;AA=G|||;VT=SNP
6	30892521	rs2532941	G	A	100	PASS	AC=3354;AF=0.669728;AN=5008;NS=2504;DP=14083;EAS_AF=0.8611;AMR_AF=0.6772;AFR_AF=0.379;EUR_AF=0.7087;SAS_AF=0.82;AA=A|||;VT=SNP
6	30893127	rs9394021	G	A	100	PASS	AC=1972;AF=0.39377;AN=5008;NS=2504;DP=16165;EAS_AF=0.5942;AMR_AF=0.4222;AFR_AF=0.2602;EUR_AF=0.2028;SAS_AF=0.544;AA=G|||;VT=SNP;EX_TARGET
6	30893226	rs2532939	C	G	100	PASS	AC=1112;AF=0.222045;AN=5008;NS=2504;DP=17394;EAS_AF=0.247;AMR_AF=0.2075;AFR_AF=0.0983;EUR_AF=0.3559;SAS_AF=0.2362;AA=G|||;VT=SNP
6	30893251	rs2252856	G	A	100	PASS	AC=1113;AF=0.222244;AN=5008;NS=2504;DP=17658;EAS_AF=0.248;AMR_AF=0.2075;AFR_AF=0.0983;EUR_AF=0.3559;SAS_AF=0.2362;AA=A|||;VT=SNP
6	30893428	rs2252863	G	A	100	PASS	AC=1117;AF=0.223043;AN=5008;NS=2504;DP=15352;EAS_AF=0.247;AMR_AF=0.2075;AFR_AF=0.0983;EUR_AF=0.3559;SAS_AF=0.2413;AA=G|||;VT=SNP;EX_TARGET
6	30893728	rs1043483	C	T	100	PASS	AC=3545;AF=0.707867;AN=5008;NS=2504;DP=18367;EAS_AF=0.8671;AMR_AF=0.696;AFR_AF=0.4622;EUR_AF=0.7137;SAS_AF=0.8783;AA=T|||;VT=SNP;EX_TARGET
6	30893831	rs2532938	G	A	100	PASS	AC=1112;AF=0.222045;AN=5008;NS=2504;DP=18722;EAS_AF=0.247;AMR_AF=0.2075;AFR_AF=0.0983;EUR_AF=0.3559;SAS_AF=0.2362;AA=G|||;VT=SNP;EX_TARGET
6	30893941	rs4678	G	A	100	PASS	AC=453;AF=0.0904553;AN=5008;NS=2504;DP=19166;EAS_AF=0.0258;AMR_AF=0.0663;AFR_AF=0.0968;EUR_AF=0.1551;SAS_AF=0.0992;AA=G|||;VT=SNP;EX_TARGET
6	30894344	rs2532937	G	A	100	PASS	AC=1112;AF=0.222045;AN=5008;NS=2504;DP=19717;EAS_AF=0.247;AMR_AF=0.2075;AFR_AF=0.0983;EUR_AF=0.3559;SAS_AF=0.2362;AA=G|||;VT=SNP
6	30894408	rs2532936	A	C	100	PASS	AC=1112;AF=0.222045;AN=5008;NS=2504;DP=20316;EAS_AF=0.247;AMR_AF=0.2075;AFR_AF=0.0983;EUR_AF=0.3559;SAS_AF=0.2362;AA=A|||;VT=SNP
6	30894573	rs2532935	C	T	100	PASS	AC=1112;AF=0.222045;AN=5008;NS=2504;DP=18482;EAS_AF=0.247;AMR_AF=0.2075;AFR_AF=0.0983;EUR_AF=0.3559;SAS_AF=0.2362;AA=C|||;VT=SNP
6	30894759	rs2532934	G	A	100	PASS	AC=3082;AF=0.615415;AN=5008;NS=2504;DP=20363;EAS_AF=0.8413;AMR_AF=0.6268;AFR_AF=0.3585;EUR_AF=0.5586;SAS_AF=0.7802;AA=A|||;VT=SNP
6	30895040	rs7770596	G	A	100	PASS	AC=325;AF=0.0648962;AN=5008;NS=2504;DP=12181;EAS_AF=0.0476;AMR_AF=0.0706;AFR_AF=0.121;EUR_AF=0.0358;SAS_AF=0.0327;AA=G|||;VT=SNP
6	30895262	rs41268844	C	T	100	PASS	AC=185;AF=0.0369409;AN=5008;NS=2504;DP=18419;EAS_AF=0.0605;AMR_AF=0.013;AFR_AF=0.0129;EUR_AF=0.0696;SAS_AF=0.0286;AA=C|||;VT=SNP
6	30895264	rs2517463	C	T	100	PASS	AC=1126;AF=0.22484;AN=5008;NS=2504;DP=18544;EAS_AF=0.247;AMR_AF=0.2277;AFR_AF=0.0983;EUR_AF=0.3559;SAS_AF=0.2362;AA=C|||;VT=SNP
6	30895293	rs2532933	A	G	100	PASS	AC=1112;AF=0.222045;AN=5008;NS=2504;DP=17572;EAS_AF=0.247;AMR_AF=0.2075;AFR_AF=0.0983;EUR_AF=0.3559;SAS_AF=0.2362;AA=G|||;VT=SNP
6	30895444	rs2532932	A	G	100	PASS	AC=3901;AF=0.778954;AN=5008;NS=2504;DP=17784;EAS_AF=0.9147;AMR_AF=0.7781;AFR_AF=0.593;EUR_AF=0.7575;SAS_AF=0.9131;AA=G|||;VT=SNP
6	30895592	rs2394856	G	A	100	PASS	AC=1112;AF=0.222045;AN=5008;NS=2504;DP=18569;EAS_AF=0.247;AMR_AF=0.2075;AFR_AF=0.0983;EUR_AF=0.3559;SAS_AF=0.2362;AA=G|||;VT=SNP
6	30895680	rs4711247	C	T	100	PASS	AC=1972;AF=0.39377;AN=5008;NS=2504;DP=18365;EAS_AF=0.5942;AMR_AF=0.4222;AFR_AF=0.2602;EUR_AF=0.2028;SAS_AF=0.544;AA=C|||;VT=SNP
6	30895725	rs2532930	G	A	100	PASS	AC=1113;AF=0.222244;AN=5008;NS=2504;DP=19193;EAS_AF=0.247;AMR_AF=0.2075;AFR_AF=0.0991;EUR_AF=0.3559;SAS_AF=0.2362;AA=G|||;VT=SNP
6	30895990	rs3873332	A	G	100	PASS	AC=1681;AF=0.335663;AN=5008;NS=2504;DP=19113;EAS_AF=0.5724;AMR_AF=0.389;AFR_AF=0.1339;EUR_AF=0.1918;SAS_AF=0.4744;AA=A|||;VT=SNP
6	30896052	rs3873333	C	T	100	PASS	AC=1972;AF=0.39377;AN=5008;NS=2504;DP=18522;EAS_AF=0.5942;AMR_AF=0.4222;AFR_AF=0.2602;EUR_AF=0.2028;SAS_AF=0.544;AA=C|||;VT=SNP
6	30896147	rs3873334	G	A	100	PASS	AC=1972;AF=0.39377;AN=5008;NS=2504;DP=17398;EAS_AF=0.5942;AMR_AF=0.4222;AFR_AF=0.2602;EUR_AF=0.2028;SAS_AF=0.544;AA=G|||;VT=SNP
6	30896190	rs2517462	T	C	100	PASS	AC=1112;AF=0.222045;AN=5008;NS=2504;DP=16896;EAS_AF=0.247;AMR_AF=0.2075;AFR_AF=0.0983;EUR_AF=0.3559;SAS_AF=0.2362;AA=t|||;VT=SNP
6	30896399	rs2517461	T	C	100	PASS	AC=1112;AF=0.222045;AN=5008;NS=2504;DP=20900;EAS_AF=0.247;AMR_AF=0.2075;AFR_AF=0.0983;EUR_AF=0.3559;SAS_AF=0.2362;AA=C|||;VT=SNP
6	30897022	rs2517459	T	C	100	PASS	AC=3887;AF=0.776158;AN=5008;NS=2504;DP=17831;EAS_AF=0.9087;AMR_AF=0.7795;AFR_AF=0.5877;EUR_AF=0.7575;SAS_AF=0.911;AA=C|||;VT=SNP
6	30897774	rs2532929	A	G	100	PASS	AC=1798;AF=0.359026;AN=5008;NS=2504;DP=19956;EAS_AF=0.506;AMR_AF=0.5043;AFR_AF=0.1044;EUR_AF=0.3827;SAS_AF=0.4243;AA=G|||;VT=SNP
6	30898295	rs2532928	A	G	100	PASS	AC=1113;AF=0.222244;AN=5008;NS=2504;DP=19973;EAS_AF=0.248;AMR_AF=0.2075;AFR_AF=0.0983;EUR_AF=0.3559;SAS_AF=0.2362;AA=A|||;VT=SNP
6	30898434	rs2532927	A	G	100	PASS	AC=1155;AF=0.230631;AN=5008;NS=2504;DP=19481;EAS_AF=0.252;AMR_AF=0.2075;AFR_AF=0.0983;EUR_AF=0.3569;SAS_AF=0.274;AA=G|||;VT=SNP
6	30898441	rs2532926	A	G	100	PASS	AC=1155;AF=0.230631;AN=5008;NS=2504;DP=19146;EAS_AF=0.252;AMR_AF=0.2075;AFR_AF=0.0983;EUR_AF=0.3569;SAS_AF=0.274;AA=G|||;VT=SNP
6	30898687	rs2844652	C	T	100	PASS	AC=1113;AF=0.222244;AN=5008;NS=2504;DP=19891;EAS_AF=0.248;AMR_AF=0.2075;AFR_AF=0.0983;EUR_AF=0.3559;SAS_AF=0.2362;AA=C|||;VT=SNP
6	30899052	rs3095154	G	A	100	PASS	AC=412;AF=0.0822684;AN=5008;NS=2504;DP=19725;EAS_AF=0.0218;AMR_AF=0.0663;AFR_AF=0.0968;EUR_AF=0.1551;SAS_AF=0.0613;AA=G|||;VT=SNP
6	30899077	rs9368646	C	T	100	PASS	AC=1680;AF=0.335463;AN=5008;NS=2504;DP=21103;EAS_AF=0.5714;AMR_AF=0.389;AFR_AF=0.1339;EUR_AF=0.1918;SAS_AF=0.4744;AA=C|||;VT=SNP
6	30899163	rs2532925	G	A	100	PASS	AC=3246;AF=0.648163;AN=5008;NS=2504;DP=19670;EAS_AF=0.8452;AMR_AF=0.6628;AFR_AF=0.329;EUR_AF=0.7028;SAS_AF=0.8098;AA=A|||;VT=SNP
6	30899195	rs3095153	G	A	100	PASS	AC=241;AF=0.048123;AN=5008;NS=2504;DP=19860;EAS_AF=0.0188;AMR_AF=0.0288;AFR_AF=0.0408;EUR_AF=0.0974;SAS_AF=0.0511;AA=G|||;VT=SNP
6	30899233	rs4713402	C	T	100	PASS	AC=1681;AF=0.335663;AN=5008;NS=2504;DP=19843;EAS_AF=0.5714;AMR_AF=0.389;AFR_AF=0.1339;EUR_AF=0.1928;SAS_AF=0.4744;AA=C|||;VT=SNP;EX_TARGET
6	30899377	rs2253588	C	G	100	PASS	AC=3247;AF=0.648363;AN=5008;NS=2504;DP=17648;EAS_AF=0.8452;AMR_AF=0.6628;AFR_AF=0.3283;EUR_AF=0.7028;SAS_AF=0.8119;AA=G|||;VT=SNP
6	30899524	rs3131787	T	C	100	PASS	AC=412;AF=0.0822684;AN=5008;NS=2504;DP=19669;EAS_AF=0.0218;AMR_AF=0.0663;AFR_AF=0.0968;EUR_AF=0.1551;SAS_AF=0.0613;AA=T|||;VT=SNP;EX_TARGET
6	30899571	rs2286656	C	T	100	PASS	AC=1414;AF=0.282348;AN=5008;NS=2504;DP=19919;EAS_AF=0.3641;AMR_AF=0.366;AFR_AF=0.1203;EUR_AF=0.1839;SAS_AF=0.4591;AA=C|||;VT=SNP;EX_TARGET
6	30899650	rs3095152	G	A	100	PASS	AC=243;AF=0.0485224;AN=5008;NS=2504;DP=18059;EAS_AF=0.0198;AMR_AF=0.0303;AFR_AF=0.0408;EUR_AF=0.0974;SAS_AF=0.0511;AA=G|||;VT=SNP
6	30899746	rs2286655	G	A	100	PASS	AC=1680;AF=0.335463;AN=5008;NS=2504;DP=17658;EAS_AF=0.5714;AMR_AF=0.389;AFR_AF=0.1339;EUR_AF=0.1918;SAS_AF=0.4744;AA=G|||;VT=SNP
6	30900094	rs2253705	T	C	100	PASS	AC=3904;AF=0.779553;AN=5008;NS=2504;DP=17319;EAS_AF=0.9147;AMR_AF=0.7795;AFR_AF=0.5946;EUR_AF=0.7575;SAS_AF=0.9131;AA=C|||;VT=SNP
6	30900150	rs3095151	G	T	100	PASS	AC=514;AF=0.102636;AN=5008;NS=2504;DP=15998;EAS_AF=0.0218;AMR_AF=0.0764;AFR_AF=0.1687;EUR_AF=0.1551;SAS_AF=0.0613;AA=T|||;VT=SNP
6	30900234	rs2286654	C	T	100	PASS	AC=228;AF=0.0455272;AN=5008;NS=2504;DP=1758;EAS_AF=0.1696;AMR_AF=0.0231;AFR_AF=0.0144;EUR_AF=0.0089;SAS_AF=0.0133;AA=C|||;VT=SNP
6	30900399	rs3998491	C	G	100	PASS	AC=1437;AF=0.286941;AN=5008;NS=2504;DP=15825;EAS_AF=0.3879;AMR_AF=0.366;AFR_AF=0.1203;EUR_AF=0.1829;SAS_AF=0.4591;AA=G|||;VT=SNP
6	30900435	rs12525616	G	T	100	PASS	AC=682;AF=0.136182;AN=5008;NS=2504;DP=16813;EAS_AF=0.2569;AMR_AF=0.2968;AFR_AF=0.0053;EUR_AF=0.0268;SAS_AF=0.1871;AA=G|||;VT=SNP
6	30900664	rs2844651	T	C	100	PASS	AC=2816;AF=0.5623;AN=5008;NS=2504;DP=20145;EAS_AF=0.6567;AMR_AF=0.6052;AFR_AF=0.3275;EUR_AF=0.5507;SAS_AF=0.7638;AA=T|||;VT=SNP
6	30901543	rs111474353	C	T	100	PASS	AC=163;AF=0.0325479;AN=5008;NS=2504;DP=12530;EAS_AF=0.0476;AMR_AF=0.0259;AFR_AF=0.0303;EUR_AF=0.0249;SAS_AF=0.0327;AA=C|||;VT=SNP
6	30901768	rs117690487	G	T	100	PASS	AC=65;AF=0.0129792;AN=5008;NS=2504;DP=19180;EAS_AF=0.0268;AMR_AF=0;AFR_AF=0;EUR_AF=0;SAS_AF=0.0389;AA=T|||;VT=SNP
6	30901872	rs3131786	C	G	100	PASS	AC=1991;AF=0.397564;AN=5008;NS=2504;DP=21394;EAS_AF=0.3373;AMR_AF=0.3357;AFR_AF=0.6513;EUR_AF=0.3559;SAS_AF=0.2035;AA=G|||;VT=SNP
6	30901895	rs3131785	C	G	100	PASS	AC=3406;AF=0.680112;AN=5008;NS=2504;DP=20852;EAS_AF=0.7044;AMR_AF=0.7017;AFR_AF=0.7716;EUR_AF=0.5388;SAS_AF=0.6616;AA=G|||;VT=SNP
6	30901926	rs12528271	T	C	100	PASS	AC=1416;AF=0.282748;AN=5008;NS=2504;DP=20609;EAS_AF=0.3671;AMR_AF=0.366;AFR_AF=0.1203;EUR_AF=0.1829;SAS_AF=0.4591;AA=C|||;VT=SNP
6	30902009	rs10947113	G	T	100	PASS	AC=1416;AF=0.282748;AN=5008;NS=2504;DP=22111;EAS_AF=0.3671;AMR_AF=0.366;AFR_AF=0.1203;EUR_AF=0.1829;SAS_AF=0.4591;AA=G|||;VT=SNP
6	30902181	rs10947114	C	T	100	PASS	AC=1417;AF=0.282947;AN=5008;NS=2504;DP=17531;EAS_AF=0.3671;AMR_AF=0.366;AFR_AF=0.121;EUR_AF=0.1829;SAS_AF=0.4591;AA=C|||;VT=SNP
6	30902367	rs117295261	G	T	100	PASS	AC=126;AF=0.0251597;AN=5008;NS=2504;DP=16269;EAS_AF=0.123;AMR_AF=0;AFR_AF=0;EUR_AF=0.002;SAS_AF=0;AA=G|||;VT=SNP
6	30902798	rs73727137	C	T	100	PASS	AC=69;AF=0.013778;AN=5008;NS=2504;DP=18939;EAS_AF=0.0149;AMR_AF=0.0072;AFR_AF=0.0166;EUR_AF=0.0179;SAS_AF=0.0092;AA=C|||;VT=SNP
6	30903492	rs151062068	G	T	100	PASS	AC=70;AF=0.0139776;AN=5008;NS=2504;DP=13667;EAS_AF=0.0149;AMR_AF=0.0072;AFR_AF=0.0174;EUR_AF=0.0179;SAS_AF=0.0092;AA=G|||;VT=SNP
6	30903948	rs3131784	C	T	100	PASS	AC=3407;AF=0.680312;AN=5008;NS=2504;DP=20384;EAS_AF=0.7044;AMR_AF=0.7017;AFR_AF=0.7716;EUR_AF=0.5388;SAS_AF=0.6626;AA=T|||;VT=SNP
6	30904213	rs117327901	C	T	100	PASS	AC=65;AF=0.0129792;AN=5008;NS=2504;DP=20239;EAS_AF=0.0268;AMR_AF=0;AFR_AF=0;EUR_AF=0;SAS_AF=0.0389;AA=C|||;VT=SNP
6	30904535	rs17189749	G	T	100	PASS	AC=232;AF=0.0463259;AN=5008;NS=2504;DP=18667;EAS_AF=0.0476;AMR_AF=0.0605;AFR_AF=0.056;EUR_AF=0.0358;SAS_AF=0.0327;AA=G|||;VT=SNP
6	30904714	rs12697941	G	A	100	PASS	AC=1418;AF=0.283147;AN=5008;NS=2504;DP=19288;EAS_AF=0.3681;AMR_AF=0.366;AFR_AF=0.1203;EUR_AF=0.1839;SAS_AF=0.4591;AA=G|||;VT=SNP
6	30905313	rs3132571	A	G	100	PASS	AC=1953;AF=0.389976;AN=5008;NS=2504;DP=13290;EAS_AF=0.3383;AMR_AF=0.3314;AFR_AF=0.6241;EUR_AF=0.3549;SAS_AF=0.2045;AA=G|||;VT=SNP
6	30905673	rs59417026	T	C	100	PASS	AC=794;AF=0.158546;AN=5008;NS=2504;DP=18420;EAS_AF=0.0556;AMR_AF=0.1513;AFR_AF=0.3343;EUR_AF=0.1382;SAS_AF=0.0532;AA=T|||;VT=SNP
6	30905803	rs11753943	G	A	100	PASS	AC=272;AF=0.0543131;AN=5008;NS=2504;DP=16803;EAS_AF=0.0228;AMR_AF=0.0317;AFR_AF=0.1165;EUR_AF=0.006;SAS_AF=0.0685;AA=G|||;VT=SNP
6	30905915	rs115749638	C	T	100	PASS	AC=69;AF=0.013778;AN=5008;NS=2504;DP=16986;EAS_AF=0.0308;AMR_AF=0.0101;AFR_AF=0.0008;EUR_AF=0.0209;SAS_AF=0.0092;AA=C|||;VT=SNP
6	30906348	rs56366011	C	T	100	PASS	AC=905;AF=0.180711;AN=5008;NS=2504;DP=17913;EAS_AF=0.0565;AMR_AF=0.1585;AFR_AF=0.4047;EUR_AF=0.1471;SAS_AF=0.0562;AA=C|||;VT=SNP
6	30907176	rs6933400	C	T	100	PASS	AC=901;AF=0.179912;AN=5008;NS=2504;DP=14191;EAS_AF=0.0565;AMR_AF=0.1585;AFR_AF=0.4024;EUR_AF=0.1471;SAS_AF=0.0552;AA=C|||;VT=SNP
6	30907266	rs6933909	G	A	100	PASS	AC=901;AF=0.179912;AN=5008;NS=2504;DP=11641;EAS_AF=0.0565;AMR_AF=0.1585;AFR_AF=0.4024;EUR_AF=0.1471;SAS_AF=0.0552;AA=G|||;VT=SNP
6	30907335	rs3131921	T	C	100	PASS	AC=437;AF=0.0872604;AN=5008;NS=2504;DP=17286;EAS_AF=0.1984;AMR_AF=0.0519;AFR_AF=0.0545;EUR_AF=0.1054;SAS_AF=0.0235;AA=T|||;VT=SNP
6	30907873	rs114014108	A	G	100	PASS	AC=166;AF=0.033147;AN=5008;NS=2504;DP=21544;EAS_AF=0.0506;AMR_AF=0.0259;AFR_AF=0.0303;EUR_AF=0.0249;SAS_AF=0.0327;AA=A|||;VT=SNP
6	30907999	rs4711248	C	T	100	PASS	AC=224;AF=0.0447284;AN=5008;NS=2504;DP=20637;EAS_AF=0.1825;AMR_AF=0.0216;AFR_AF=0.0015;EUR_AF=0.0089;SAS_AF=0.0143;AA=C|||;VT=SNP
6	30908187	rs75930063	C	T	100	PASS	AC=232;AF=0.0463259;AN=5008;NS=2504;DP=20221;EAS_AF=0.0476;AMR_AF=0.0605;AFR_AF=0.056;EUR_AF=0.0358;SAS_AF=0.0327;AA=C|||;VT=SNP
6	30908266	rs4711249	G	A	100	PASS	AC=1705;AF=0.340455;AN=5008;NS=2504;DP=21239;EAS_AF=0.5546;AMR_AF=0.389;AFR_AF=0.1362;EUR_AF=0.1918;SAS_AF=0.5143;AA=G|||;VT=SNP
6	30908379	rs6940037	C	A	100	PASS	AC=232;AF=0.0463259;AN=5008;NS=2504;DP=17997;EAS_AF=0.0476;AMR_AF=0.0605;AFR_AF=0.056;EUR_AF=0.0358;SAS_AF=0.0327;AA=C|||;VT=SNP
6	30908622	rs117535844	G	C	100	PASS	AC=65;AF=0.0129792;AN=5008;NS=2504;DP=15249;EAS_AF=0.0268;AMR_AF=0;AFR_AF=0;EUR_AF=0;SAS_AF=0.0389;AA=G|||;VT=SNP
6	30908714	rs2844648	T	C	100	PASS	AC=200;AF=0.0399361;AN=5008;NS=2504;DP=15742;EAS_AF=0.0635;AMR_AF=0.0159;AFR_AF=0.053;EUR_AF=0.0159;SAS_AF=0.0399;AA=T|||;VT=SNP
6	30909408	rs2243739	T	C	100	PASS	AC=1114;AF=0.222444;AN=5008;NS=2504;DP=17319;EAS_AF=0.245;AMR_AF=0.2118;AFR_AF=0.0983;EUR_AF=0.3569;SAS_AF=0.2362;AA=T|||;VT=SNP
6	30909528	rs9468850	C	T	100	PASS	AC=823;AF=0.164337;AN=5008;NS=2504;DP=19707;EAS_AF=0.2639;AMR_AF=0.3271;AFR_AF=0.0333;EUR_AF=0.0875;SAS_AF=0.2025;AA=C|||;VT=SNP
6	30910085	rs3891155	C	T	100	PASS	AC=899;AF=0.179513;AN=5008;NS=2504;DP=20690;EAS_AF=0.0565;AMR_AF=0.1585;AFR_AF=0.4017;EUR_AF=0.1461;SAS_AF=0.0552;AA=C|||;VT=SNP
6	30911540	rs114481494	A	G	100	PASS	AC=125;AF=0.0249601;AN=5008;NS=2504;DP=19804;EAS_AF=0.0476;AMR_AF=0.0259;AFR_AF=0.0023;EUR_AF=0.0239;SAS_AF=0.0327;AA=A|||;VT=SNP
6	30911751	rs75480495	C	T	100	PASS	AC=241;AF=0.048123;AN=5008;NS=2504;DP=16982;EAS_AF=0.0476;AMR_AF=0.0605;AFR_AF=0.0628;EUR_AF=0.0358;SAS_AF=0.0327;AA=C|||;VT=SNP
6	30912414	rs9501035	G	A	100	PASS	AC=1710;AF=0.341454;AN=5008;NS=2504;DP=20820;EAS_AF=0.5546;AMR_AF=0.389;AFR_AF=0.1369;EUR_AF=0.1938;SAS_AF=0.5164;AA=G|||;VT=SNP
6	30912424	rs75787378	T	C	100	PASS	AC=902;AF=0.180112;AN=5008;NS=2504;DP=20947;EAS_AF=0.0565;AMR_AF=0.1585;AFR_AF=0.4039;EUR_AF=0.1461;SAS_AF=0.0552;AA=T|||;VT=SNP
6	30912481	rs2844702	G	A	100	PASS	AC=1114;AF=0.222444;AN=5008;NS=2504;DP=21481;EAS_AF=0.245;AMR_AF=0.2118;AFR_AF=0.0983;EUR_AF=0.3569;SAS_AF=0.2362;AA=G|||;VT=SNP
6	30912691	rs2844701	G	A	100	PASS	AC=4518;AF=0.902157;AN=5008;NS=2504;DP=20520;EAS_AF=0.9494;AMR_AF=0.9092;AFR_AF=0.8699;EUR_AF=0.8946;SAS_AF=0.8998;AA=A|||;VT=SNP
6	30912900	rs2844700	G	A	100	PASS	AC=200;AF=0.0399361;AN=5008;NS=2504;DP=19047;EAS_AF=0.0645;AMR_AF=0.0159;AFR_AF=0.053;EUR_AF=0.0149;SAS_AF=0.0399;AA=A|||;VT=SNP
6	30912907	rs9391637	G	A	100	PASS	AC=202;AF=0.0403355;AN=5008;NS=2504;DP=18978;EAS_AF=0.1657;AMR_AF=0.0216;AFR_AF=0.0015;EUR_AF=0.0089;SAS_AF=0.0092;AA=G|||;VT=SNP
6	30913068	rs117400822	A	G	100	PASS	AC=21;AF=0.00419329;AN=5008;NS=2504;DP=17887;EAS_AF=0.0208;AMR_AF=0;AFR_AF=0;EUR_AF=0;SAS_AF=0;AA=A|||;VT=SNP
6	30913458	rs3132581	G	A	100	PASS	AC=193;AF=0.0385383;AN=5008;NS=2504;DP=18019;EAS_AF=0.0159;AMR_AF=0.0288;AFR_AF=0.0386;EUR_AF=0.0964;SAS_AF=0.0092;AA=G|||;VT=SNP
6	30913890	rs117142124	G	A	100	PASS	AC=65;AF=0.0129792;AN=5008;NS=2504;DP=18256;EAS_AF=0.0268;AMR_AF=0;AFR_AF=0;EUR_AF=0;SAS_AF=0.0389;AA=G|||;VT=SNP
6	30914294	rs60481157	G	A	100	PASS	AC=20;AF=0.00399361;AN=5008;NS=2504;DP=20453;EAS_AF=0.0198;AMR_AF=0;AFR_AF=0;EUR_AF=0;SAS_AF=0;AA=G|||;VT=SNP
6	30914496	rs58893284	G	T	100	PASS	AC=904;AF=0.180511;AN=5008;NS=2504;DP=18885;EAS_AF=0.0565;AMR_AF=0.1599;AFR_AF=0.4047;EUR_AF=0.1461;SAS_AF=0.0552;AA=G|||;VT=SNP
6	30914552	rs3130781	T	C	100	PASS	AC=552;AF=0.110224;AN=5008;NS=2504;DP=17354;EAS_AF=0.0337;AMR_AF=0.0908;AFR_AF=0.2027;EUR_AF=0.1561;SAS_AF=0.0307;AA=T|||;VT=SNP
6	30914843	rs3130782	C	T	100	PASS	AC=403;AF=0.0804712;AN=5008;NS=2504;DP=19291;EAS_AF=0.0665;AMR_AF=0.0648;AFR_AF=0.0946;EUR_AF=0.1223;SAS_AF=0.044;AA=c|||;VT=SNP
6	30915455	rs9368647	G	A	100	PASS	AC=286;AF=0.0571086;AN=5008;NS=2504;DP=20860;EAS_AF=0.1825;AMR_AF=0.0259;AFR_AF=0.0461;EUR_AF=0.0089;SAS_AF=0.0143;AA=G|||;VT=SNP
6	30916259	rs13200483	G	A	100	PASS	AC=231;AF=0.0461262;AN=5008;NS=2504;DP=19040;EAS_AF=0.0169;AMR_AF=0.0259;AFR_AF=0.0038;EUR_AF=0.0696;SAS_AF=0.1237;AA=G|||;VT=SNP
6	30916705	rs117882986	A	G	100	PASS	AC=174;AF=0.0347444;AN=5008;NS=2504;DP=19341;EAS_AF=0.0456;AMR_AF=0;AFR_AF=0.0008;EUR_AF=0.001;SAS_AF=0.1288;AA=A|||;VT=SNP
6	30916718	rs2247178	G	A	100	PASS	AC=199;AF=0.0397364;AN=5008;NS=2504;DP=20278;EAS_AF=0.0635;AMR_AF=0.0159;AFR_AF=0.053;EUR_AF=0.0149;SAS_AF=0.0399;AA=G|||;VT=SNP
6	30917482	rs112148530	C	T	100	PASS	AC=243;AF=0.0485224;AN=5008;NS=2504;DP=25939;EAS_AF=0.0476;AMR_AF=0.072;AFR_AF=0.0582;EUR_AF=0.0348;SAS_AF=0.0337;AA=-|||;VT=SNP
6	30918400	rs2844699	A	G	100	PASS	AC=1111;AF=0.221845;AN=5008;NS=2504;DP=24807;EAS_AF=0.2421;AMR_AF=0.2118;AFR_AF=0.0983;EUR_AF=0.3579;SAS_AF=0.2352;AA=-|||;VT=SNP
6	30918441	rs111658797	A	G	100	PASS	AC=243;AF=0.0485224;AN=5008;NS=2504;DP=23856;EAS_AF=0.0476;AMR_AF=0.072;AFR_AF=0.0582;EUR_AF=0.0348;SAS_AF=0.0337;AA=-|||;VT=SNP
6	30919391	rs3094086	G	A	100	PASS	AC=193;AF=0.0385383;AN=5008;NS=2504;DP=26019;EAS_AF=0.0159;AMR_AF=0.0288;AFR_AF=0.0386;EUR_AF=0.0964;SAS_AF=0.0092;AA=a|||;VT=SNP
6	30919701	rs2517449	T	C	100	PASS	AC=1177;AF=0.235024;AN=5008;NS=2504;DP=21802;EAS_AF=0.2688;AMR_AF=0.2133;AFR_AF=0.0983;EUR_AF=0.3579;SAS_AF=0.274;AA=T|||;VT=SNP;EX_TARGET
6	30919878	rs11970154	G	C	100	PASS	AC=924;AF=0.184505;AN=5008;NS=2504;DP=20677;EAS_AF=0.0605;AMR_AF=0.1614;AFR_AF=0.4145;EUR_AF=0.1491;SAS_AF=0.0542;AA=G|||;VT=SNP;EX_TARGET
6	30920086	rs79792575	C	T	100	PASS	AC=243;AF=0.0485224;AN=5008;NS=2504;DP=20405;EAS_AF=0.0476;AMR_AF=0.072;AFR_AF=0.0582;EUR_AF=0.0348;SAS_AF=0.0337;AA=C|||;VT=SNP;EX_TARGET
6	30920124	rs3132580	G	A	100	PASS	AC=192;AF=0.0383387;AN=5008;NS=2504;DP=20858;EAS_AF=0.0159;AMR_AF=0.0288;AFR_AF=0.0378;EUR_AF=0.0964;SAS_AF=0.0092;AA=G|||;VT=SNP;EX_TARGET
6	30920890	rs2240804	G	A	100	PASS	AC=909;AF=0.18151;AN=5008;NS=2504;DP=18705;EAS_AF=0.1776;AMR_AF=0.196;AFR_AF=0.0446;EUR_AF=0.3419;SAS_AF=0.1953;AA=g|||;VT=SNP;EX_TARGET
6	30920957	rs2240803	G	A	100	PASS	AC=1414;AF=0.282348;AN=5008;NS=2504;DP=19136;EAS_AF=0.37;AMR_AF=0.3631;AFR_AF=0.0794;EUR_AF=0.1899;SAS_AF=0.5041;AA=g|||;VT=SNP
6	30921141	rs45627239	T	C	100	PASS	AC=252;AF=0.0503195;AN=5008;NS=2504;DP=20341;EAS_AF=0.0476;AMR_AF=0.072;AFR_AF=0.0651;EUR_AF=0.0348;SAS_AF=0.0337;AA=T|||;VT=SNP
6	30921364	rs12190030	C	T	100	PASS	AC=1645;AF=0.328474;AN=5008;NS=2504;DP=17343;EAS_AF=0.4177;AMR_AF=0.4337;AFR_AF=0.1377;EUR_AF=0.2157;SAS_AF=0.5358;AA=C|||;VT=SNP
6	30921882	rs3757340	T	C	100	PASS	AC=2328;AF=0.464856;AN=5008;NS=2504;DP=20259;EAS_AF=0.4315;AMR_AF=0.5231;AFR_AF=0.4947;EUR_AF=0.33;SAS_AF=0.5562;AA=T|||;VT=SNP
6	30922088	rs3094085	G	A	100	PASS	AC=690;AF=0.13778;AN=5008;NS=2504;DP=16336;EAS_AF=0.0813;AMR_AF=0.1427;AFR_AF=0.1921;EUR_AF=0.1909;SAS_AF=0.0644;AA=G|||;VT=SNP
6	30922532	rs116020851	C	T	100	PASS	AC=73;AF=0.0145767;AN=5008;NS=2504;DP=17989;EAS_AF=0.0347;AMR_AF=0.0101;AFR_AF=0.0008;EUR_AF=0.0219;SAS_AF=0.0082;AA=C|||;VT=SNP
6	30922570	rs2532921	C	G	100	PASS	AC=1120;AF=0.223642;AN=5008;NS=2504;DP=18421;EAS_AF=0.249;AMR_AF=0.2133;AFR_AF=0.0983;EUR_AF=0.3579;SAS_AF=0.2362;AA=C|||;VT=SNP
6	30923527	rs17189763	C	T	100	PASS	AC=912;AF=0.182109;AN=5008;NS=2504;DP=13220;EAS_AF=0.1855;AMR_AF=0.196;AFR_AF=0.0401;EUR_AF=0.3429;SAS_AF=0.1953;AA=C|||;VT=SNP
6	30923629	rs2532920	C	T	100	PASS	AC=1119;AF=0.223442;AN=5008;NS=2504;DP=10819;EAS_AF=0.249;AMR_AF=0.2133;AFR_AF=0.0983;EUR_AF=0.3579;SAS_AF=0.2352;AA=C|||;VT=SNP
6	30923929	rs9368648	T	C	100	PASS	AC=223;AF=0.0445288;AN=5008;NS=2504;DP=17328;EAS_AF=0.1825;AMR_AF=0.0216;AFR_AF=0.0015;EUR_AF=0.008;SAS_AF=0.0143;AA=T|||;VT=SNP
6	30924004	rs117113274	C	T	100	PASS	AC=65;AF=0.0129792;AN=5008;NS=2504;DP=18472;EAS_AF=0.0268;AMR_AF=0;AFR_AF=0;EUR_AF=0;SAS_AF=0.0389;AA=T|||;VT=SNP
6	30924018	rs139738967	C	T	100	PASS	AC=65;AF=0.0129792;AN=5008;NS=2504;DP=18186;EAS_AF=0.0268;AMR_AF=0;AFR_AF=0;EUR_AF=0;SAS_AF=0.0389;AA=T|||;VT=SNP
6	30924024	rs12212418	C	T	100	PASS	AC=2312;AF=0.461661;AN=5008;NS=2504;DP=17888;EAS_AF=0.4306;AMR_AF=0.5202;AFR_AF=0.4841;EUR_AF=0.33;SAS_AF=0.5573;AA=C|||;VT=SNP
6	30924068	rs116876165	C	A	100	PASS	AC=65;AF=0.0129792;AN=5008;NS=2504;DP=17697;EAS_AF=0.0268;AMR_AF=0;AFR_AF=0;EUR_AF=0;SAS_AF=0.0389;AA=C|||;VT=SNP
6	30924140	rs143186913	T	C	100	PASS	AC=65;AF=0.0129792;AN=5008;NS=2504;DP=18180;EAS_AF=0.0268;AMR_AF=0;AFR_AF=0;EUR_AF=0;SAS_AF=0.0389;AA=C|||;VT=SNP
6	30924249	rs117282323	C	T	100	PASS	AC=65;AF=0.0129792;AN=5008;NS=2504;DP=20015;EAS_AF=0.0268;AMR_AF=0;AFR_AF=0;EUR_AF=0;SAS_AF=0.0389;AA=C|||;VT=SNP
6	30924504	rs117539927	G	A	100	PASS	AC=65;AF=0.0129792;AN=5008;NS=2504;DP=19496;EAS_AF=0.0268;AMR_AF=0;AFR_AF=0;EUR_AF=0;SAS_AF=0.0389;AA=G|||;VT=SNP
6	30924995	rs117876444	T	G	100	PASS	AC=65;AF=0.0129792;AN=5008;NS=2504;DP=20993;EAS_AF=0.0268;AMR_AF=0;AFR_AF=0;EUR_AF=0;SAS_AF=0.0389;AA=G|||;VT=SNP
6	30925075	rs117256963	T	C	100	PASS	AC=65;AF=0.0129792;AN=5008;NS=2504;DP=19106;EAS_AF=0.0268;AMR_AF=0;AFR_AF=0;EUR_AF=0;SAS_AF=0.0389;AA=T|||;VT=SNP
6	30925413	rs117107567	C	G	100	PASS	AC=65;AF=0.0129792;AN=5008;NS=2504;DP=18193;EAS_AF=0.0268;AMR_AF=0;AFR_AF=0;EUR_AF=0;SAS_AF=0.0389;AA=G|||;VT=SNP
6	30925469	rs117281216	C	G	100	PASS	AC=65;AF=0.0129792;AN=5008;NS=2504;DP=18581;EAS_AF=0.0268;AMR_AF=0;AFR_AF=0;EUR_AF=0;SAS_AF=0.0389;AA=C|||;VT=SNP
6	30925470	rs117756455	A	G	100	PASS	AC=65;AF=0.0129792;AN=5008;NS=2504;DP=18583;EAS_AF=0.0268;AMR_AF=0;AFR_AF=0;EUR_AF=0;SAS_AF=0.0389;AA=a|||;VT=SNP
6	30925519	rs138953060	C	T	100	PASS	AC=54;AF=0.0107827;AN=5008;NS=2504;DP=20135;EAS_AF=0.0268;AMR_AF=0;AFR_AF=0;EUR_AF=0;SAS_AF=0.0276;AA=C|||;VT=SNP
6	30925638	rs117010604	A	G	100	PASS	AC=65;AF=0.0129792;AN=5008;NS=2504;DP=20736;EAS_AF=0.0268;AMR_AF=0;AFR_AF=0;EUR_AF=0;SAS_AF=0.0389;AA=G|||;VT=SNP
6	30925644	rs117474112	A	G	100	PASS	AC=65;AF=0.0129792;AN=5008;NS=2504;DP=20810;EAS_AF=0.0268;AMR_AF=0;AFR_AF=0;EUR_AF=0;SAS_AF=0.0389;AA=G|||;VT=SNP
6	30925985	rs11753326	T	C	100	PASS	AC=487;AF=0.0972444;AN=5008;NS=2504;DP=23412;EAS_AF=0.0585;AMR_AF=0.1153;AFR_AF=0.1505;EUR_AF=0.0944;SAS_AF=0.0552;AA=T|||;VT=SNP
6	30926188	rs117769814	C	G	100	PASS	AC=65;AF=0.0129792;AN=5008;NS=2504;DP=18829;EAS_AF=0.0268;AMR_AF=0;AFR_AF=0;EUR_AF=0;SAS_AF=0.0389;AA=C|||;VT=SNP
6	30926197	rs117919315	C	T	100	PASS	AC=66;AF=0.0131789;AN=5008;NS=2504;DP=19051;EAS_AF=0.0268;AMR_AF=0;AFR_AF=0;EUR_AF=0;SAS_AF=0.0399;AA=C|||;VT=SNP
6	30926273	rs117492990	A	C	100	PASS	AC=68;AF=0.0135783;AN=5008;NS=2504;DP=18048;EAS_AF=0.0268;AMR_AF=0;AFR_AF=0.0008;EUR_AF=0;SAS_AF=0.0409;AA=C|||;VT=SNP
6	30926485	rs118169074	C	T	100	PASS	AC=65;AF=0.0129792;AN=5008;NS=2504;DP=16491;EAS_AF=0.0268;AMR_AF=0;AFR_AF=0;EUR_AF=0;SAS_AF=0.0389;AA=T|||;VT=SNP
6	30926558	rs139761012	G	A	100	PASS	AC=65;AF=0.0129792;AN=5008;NS=2504;DP=13981;EAS_AF=0.0268;AMR_AF=0;AFR_AF=0;EUR_AF=0;SAS_AF=0.0389;AA=G|||;VT=SNP
6	30926565	rs149408058	T	C	100	PASS	AC=65;AF=0.0129792;AN=5008;NS=2504;DP=13863;EAS_AF=0.0268;AMR_AF=0;AFR_AF=0;EUR_AF=0;SAS_AF=0.0389;AA=C|||;VT=SNP
6	30926795	rs117156172	T	C	100	PASS	AC=65;AF=0.0129792;AN=5008;NS=2504;DP=15102;EAS_AF=0.0268;AMR_AF=0;AFR_AF=0;EUR_AF=0;SAS_AF=0.0389;AA=T|||;VT=SNP
6	30926828	rs9295936	C	T	100	PASS	AC=317;AF=0.0632987;AN=5008;NS=2504;DP=11852;EAS_AF=0.1825;AMR_AF=0.0259;AFR_AF=0.0696;EUR_AF=0.0089;SAS_AF=0.0143;AA=C|||;VT=SNP
6	30927352	rs117706867	T	G	100	PASS	AC=65;AF=0.0129792;AN=5008;NS=2504;DP=17634;EAS_AF=0.0268;AMR_AF=0;AFR_AF=0;EUR_AF=0;SAS_AF=0.0389;AA=G|||;VT=SNP
6	30927617	rs7747800	G	T	100	PASS	AC=236;AF=0.0471246;AN=5008;NS=2504;DP=16121;EAS_AF=0.0407;AMR_AF=0.072;AFR_AF=0.0582;EUR_AF=0.0348;SAS_AF=0.0337;AA=G|||;VT=SNP
6	30927848	rs118089919	G	A	100	PASS	AC=65;AF=0.0129792;AN=5008;NS=2504;DP=18350;EAS_AF=0.0268;AMR_AF=0;AFR_AF=0;EUR_AF=0;SAS_AF=0.0389;AA=G|||;VT=SNP
6	30928020	rs116951964	G	A	100	PASS	AC=65;AF=0.0129792;AN=5008;NS=2504;DP=16438;EAS_AF=0.0268;AMR_AF=0;AFR_AF=0;EUR_AF=0;SAS_AF=0.0389;AA=A|||;VT=SNP
6	30928077	rs146632595	G	C	100	PASS	AC=65;AF=0.0129792;AN=5008;NS=2504;DP=17510;EAS_AF=0.0268;AMR_AF=0;AFR_AF=0;EUR_AF=0;SAS_AF=0.0389;AA=C|||;VT=SNP
6	30928317	rs2429557	T	A	100	PASS	AC=198;AF=0.0395367;AN=5008;NS=2504;DP=13651;EAS_AF=0.0645;AMR_AF=0.0159;AFR_AF=0.0514;EUR_AF=0.0149;SAS_AF=0.0399;AA=T|||;VT=SNP
6	30928342	rs73432206	A	T	100	PASS	AC=810;AF=0.161741;AN=5008;NS=2504;DP=13539;EAS_AF=0.0605;AMR_AF=0.1513;AFR_AF=0.3434;EUR_AF=0.1402;SAS_AF=0.0501;AA=A|||;VT=SNP
6	30928486	rs139124591	G	A	100	PASS	AC=156;AF=0.0311502;AN=5008;NS=2504;DP=15675;EAS_AF=0.0407;AMR_AF=0.0259;AFR_AF=0.0303;EUR_AF=0.0239;SAS_AF=0.0337;AA=G|||;VT=SNP
6	30928629	rs184352447	A	T	100	PASS	AC=61;AF=0.0121805;AN=5008;NS=2504;DP=14958;EAS_AF=0.0149;AMR_AF=0.0072;AFR_AF=0.0106;EUR_AF=0.0179;SAS_AF=0.0092;AA=A|||;VT=SNP
6	30928757	rs9461641	C	T	100	PASS	AC=2308;AF=0.460863;AN=5008;NS=2504;DP=17533;EAS_AF=0.4306;AMR_AF=0.5159;AFR_AF=0.4841;EUR_AF=0.329;SAS_AF=0.5573;AA=C|||;VT=SNP
6	30928842	rs142503284	A	G	100	PASS	AC=65;AF=0.0129792;AN=5008;NS=2504;DP=19919;EAS_AF=0.0268;AMR_AF=0;AFR_AF=0;EUR_AF=0;SAS_AF=0.0389;AA=A|||;VT=SNP
6	30928847	rs117329467	G	A	100	PASS	AC=65;AF=0.0129792;AN=5008;NS=2504;DP=19832;EAS_AF=0.0268;AMR_AF=0;AFR_AF=0;EUR_AF=0;SAS_AF=0.0389;AA=G|||;VT=SNP
6	30929059	rs117677608	G	T	100	PASS	AC=65;AF=0.0129792;AN=5008;NS=2504;DP=19936;EAS_AF=0.0268;AMR_AF=0;AFR_AF=0;EUR_AF=0;SAS_AF=0.0389;AA=t|||;VT=SNP
6	30929241	rs117252655	G	A	100	PASS	AC=65;AF=0.0129792;AN=5008;NS=2504;DP=18812;EAS_AF=0.0268;AMR_AF=0;AFR_AF=0;EUR_AF=0;SAS_AF=0.0389;AA=A|||;VT=SNP
6	30929409	rs9295937	G	A	100	PASS	AC=226;AF=0.0451278;AN=5008;NS=2504;DP=19418;EAS_AF=0.1825;AMR_AF=0.0245;AFR_AF=0.0015;EUR_AF=0.0089;SAS_AF=0.0143;AA=G|||;VT=SNP
6	30929437	rs117102235	A	G	100	PASS	AC=65;AF=0.0129792;AN=5008;NS=2504;DP=18581;EAS_AF=0.0268;AMR_AF=0;AFR_AF=0;EUR_AF=0;SAS_AF=0.0389;AA=a|||;VT=SNP
6	30929692	rs118034001	T	C	100	PASS	AC=65;AF=0.0129792;AN=5008;NS=2504;DP=18618;EAS_AF=0.0268;AMR_AF=0;AFR_AF=0;EUR_AF=0;SAS_AF=0.0389;AA=N|||;VT=SNP
6	30929922	rs149571164	A	G	100	PASS	AC=65;AF=0.0129792;AN=5008;NS=2504;DP=17195;EAS_AF=0.0268;AMR_AF=0;AFR_AF=0;EUR_AF=0;SAS_AF=0.0389;AA=A|||;VT=SNP
6	30929977	rs17196123	C	T	100	PASS	AC=250;AF=0.0499201;AN=5008;NS=2504;DP=17754;EAS_AF=0.0407;AMR_AF=0.072;AFR_AF=0.0688;EUR_AF=0.0348;SAS_AF=0.0337;AA=C|||;VT=SNP
6	30930270	rs4711250	T	C	100	PASS	AC=228;AF=0.0455272;AN=5008;NS=2504;DP=17341;EAS_AF=0.1845;AMR_AF=0.0245;AFR_AF=0.0015;EUR_AF=0.0089;SAS_AF=0.0143;AA=T|||;VT=SNP
6	30930446	rs146366767	G	T	100	PASS	AC=40;AF=0.00798722;AN=5008;NS=2504;DP=14916;EAS_AF=0.0387;AMR_AF=0;AFR_AF=0;EUR_AF=0;SAS_AF=0.001;AA=G|||;VT=SNP
6	30930633	rs9468851	A	G	100	PASS	AC=2492;AF=0.497604;AN=5008;NS=2504;DP=13185;EAS_AF=0.4474;AMR_AF=0.5764;AFR_AF=0.5643;EUR_AF=0.335;SAS_AF=0.5706;AA=a|||;VT=SNP
6	30931059	rs550797467	C	T	100	PASS	AC=264;AF=0.0527157;AN=5008;NS=2504;DP=14562;EAS_AF=0.0208;AMR_AF=0.0274;AFR_AF=0.1044;EUR_AF=0.0209;SAS_AF=0.0665;AA=C|||;VT=SNP
6	30931214	rs142936587	C	G	100	PASS	AC=59;AF=0.0117812;AN=5008;NS=2504;DP=19445;EAS_AF=0.0218;AMR_AF=0;AFR_AF=0;EUR_AF=0;SAS_AF=0.0378;AA=C|||;VT=SNP
6	30931245	rs2844698	C	T	100	PASS	AC=1074;AF=0.214457;AN=5008;NS=2504;DP=17701;EAS_AF=0.247;AMR_AF=0.196;AFR_AF=0.087;EUR_AF=0.3489;SAS_AF=0.228;AA=C|||;VT=SNP
6	30931258	rs149884794	C	G	100	PASS	AC=59;AF=0.0117812;AN=5008;NS=2504;DP=17673;EAS_AF=0.0218;AMR_AF=0;AFR_AF=0;EUR_AF=0;SAS_AF=0.0378;AA=C|||;VT=SNP
6	30931293	rs143847256	G	A	100	PASS	AC=59;AF=0.0117812;AN=5008;NS=2504;DP=18191;EAS_AF=0.0218;AMR_AF=0;AFR_AF=0;EUR_AF=0;SAS_AF=0.0378;AA=g|||;VT=SNP
6	30931301	rs148640560	T	C	100	PASS	AC=59;AF=0.0117812;AN=5008;NS=2504;DP=18143;EAS_AF=0.0218;AMR_AF=0;AFR_AF=0;EUR_AF=0;SAS_AF=0.0378;AA=T|||;VT=SNP
6	30931798	rs117648495	C	T	100	PASS	AC=60;AF=0.0119808;AN=5008;NS=2504;DP=22788;EAS_AF=0.0218;AMR_AF=0.0014;AFR_AF=0;EUR_AF=0;SAS_AF=0.0378;AA=C|||;VT=SNP
6	30931820	rs117113403	A	G	100	PASS	AC=59;AF=0.0117812;AN=5008;NS=2504;DP=22510;EAS_AF=0.0218;AMR_AF=0;AFR_AF=0;EUR_AF=0;SAS_AF=0.0378;AA=G|||;VT=SNP
6	30931844	rs3131934	T	C	100	PASS	AC=551;AF=0.110024;AN=5008;NS=2504;DP=22416;EAS_AF=0.0694;AMR_AF=0.0749;AFR_AF=0.146;EUR_AF=0.1083;SAS_AF=0.1299;AA=C|||;VT=SNP
6	30931860	rs118162372	A	G	100	PASS	AC=59;AF=0.0117812;AN=5008;NS=2504;DP=21957;EAS_AF=0.0218;AMR_AF=0;AFR_AF=0;EUR_AF=0;SAS_AF=0.0378;AA=G|||;VT=SNP
6	30931921	rs41287838	A	G	100	PASS	AC=912;AF=0.182109;AN=5008;NS=2504;DP=19881;EAS_AF=0.0605;AMR_AF=0.1715;AFR_AF=0.3911;EUR_AF=0.159;SAS_AF=0.0562;AA=A|||;VT=SNP
6	30932068	rs3131783	G	A	100	PASS	AC=671;AF=0.133986;AN=5008;NS=2504;DP=21367;EAS_AF=0.0843;AMR_AF=0.085;AFR_AF=0.2262;EUR_AF=0.1193;SAS_AF=0.1104;AA=A|||;VT=SNP
6	30932309	rs2844697	C	T	100	PASS	AC=1869;AF=0.373203;AN=5008;NS=2504;DP=20499;EAS_AF=0.1905;AMR_AF=0.2853;AFR_AF=0.7421;EUR_AF=0.33;SAS_AF=0.1697;AA=T|||;VT=SNP
6	30932429	rs55883436	A	G	100	PASS	AC=181;AF=0.0361422;AN=5008;NS=2504;DP=20298;EAS_AF=0.0179;AMR_AF=0.0173;AFR_AF=0.0756;EUR_AF=0.0278;SAS_AF=0.0235;AA=A|||;VT=SNP
6	30932532	rs3095150	C	T	100	PASS	AC=2509;AF=0.500998;AN=5008;NS=2504;DP=18748;EAS_AF=0.3105;AMR_AF=0.4971;AFR_AF=0.7481;EUR_AF=0.6004;SAS_AF=0.2638;AA=C|||;VT=SNP
6	30932606	rs34767257	G	A	100	PASS	AC=440;AF=0.0878594;AN=5008;NS=2504;DP=18462;EAS_AF=0.0774;AMR_AF=0.0519;AFR_AF=0.1626;EUR_AF=0.0746;SAS_AF=0.0368;AA=A|||;VT=SNP
6	30932682	rs2532924	T	C	100	PASS	AC=2722;AF=0.54353;AN=5008;NS=2504;DP=16462;EAS_AF=0.3165;AMR_AF=0.5;AFR_AF=0.7632;EUR_AF=0.5676;SAS_AF=0.4867;AA=C|||;VT=SNP
6	30933076	rs2532923	G	A	100	PASS	AC=711;AF=0.141973;AN=5008;NS=2504;DP=16104;EAS_AF=0.0843;AMR_AF=0.1196;AFR_AF=0.2224;EUR_AF=0.1193;SAS_AF=0.1319;AA=G|||;VT=SNP
6	30933131	rs35581359	A	G	100	PASS	AC=1017;AF=0.203075;AN=5008;NS=2504;DP=20034;EAS_AF=0.1002;AMR_AF=0.2104;AFR_AF=0.174;EUR_AF=0.3827;SAS_AF=0.1585;AA=A|||;VT=SNP
6	30933397	rs17196137	C	A	100	PASS	AC=1089;AF=0.217452;AN=5008;NS=2504;DP=18715;EAS_AF=0.2093;AMR_AF=0.304;AFR_AF=0.1634;EUR_AF=0.2654;SAS_AF=0.1881;AA=c|||;VT=SNP
6	30933517	rs2530715	A	G	100	PASS	AC=287;AF=0.0573083;AN=5008;NS=2504;DP=20737;EAS_AF=0.0774;AMR_AF=0.0375;AFR_AF=0.0794;EUR_AF=0.0268;SAS_AF=0.0521;AA=A|||;VT=SNP
6	30933752	rs77666805	G	A	100	PASS	AC=186;AF=0.0371406;AN=5008;NS=2504;DP=20479;EAS_AF=0.0645;AMR_AF=0.0605;AFR_AF=0.0023;EUR_AF=0.0219;SAS_AF=0.0552;AA=A|||;VT=SNP
6	30933801	rs17189812	C	T	100	PASS	AC=230;AF=0.0459265;AN=5008;NS=2504;DP=20800;EAS_AF=0.0159;AMR_AF=0.0476;AFR_AF=0.0477;EUR_AF=0.0974;SAS_AF=0.0204;AA=C|||;VT=SNP
6	30933848	rs2254847	A	T	100	PASS	AC=521;AF=0.104034;AN=5008;NS=2504;DP=19453;EAS_AF=0.126;AMR_AF=0.1729;AFR_AF=0.0499;EUR_AF=0.0517;SAS_AF=0.1595;AA=A|||;VT=SNP
6	30933864	rs3131933	T	C	100	PASS	AC=1565;AF=0.3125;AN=5008;NS=2504;DP=19228;EAS_AF=0.1855;AMR_AF=0.4798;AFR_AF=0.2814;EUR_AF=0.4583;SAS_AF=0.2168;AA=T|||;VT=SNP
6	30933967	rs3095148	C	T	100	PASS	AC=705;AF=0.140775;AN=5008;NS=2504;DP=21347;EAS_AF=0.0288;AMR_AF=0.2478;AFR_AF=0.121;EUR_AF=0.2465;SAS_AF=0.0982;AA=C|||;VT=SNP
6	30933975	rs2532919	A	C	100	PASS	AC=874;AF=0.174521;AN=5008;NS=2504;DP=21668;EAS_AF=0.1042;AMR_AF=0.2709;AFR_AF=0.2375;EUR_AF=0.1481;SAS_AF=0.1207;AA=C|||;VT=SNP
6	30934451	rs2530714	A	G	100	PASS	AC=3877;AF=0.774161;AN=5008;NS=2504;DP=19237;EAS_AF=0.7073;AMR_AF=0.7738;AFR_AF=0.8896;EUR_AF=0.7247;SAS_AF=0.7382;AA=A|||;VT=SNP
6	30934570	rs2394857	C	G	100	PASS	AC=764;AF=0.152556;AN=5008;NS=2504;DP=18985;EAS_AF=0.1171;AMR_AF=0.2594;AFR_AF=0.1536;EUR_AF=0.1431;SAS_AF=0.1217;AA=C|||;VT=SNP
6	30934733	rs2263299	C	T	100	PASS	AC=526;AF=0.105032;AN=5008;NS=2504;DP=19435;EAS_AF=0.1171;AMR_AF=0.1974;AFR_AF=0.0431;EUR_AF=0.0944;SAS_AF=0.1217;AA=C|||;VT=SNP
6	30935059	rs2263300	C	T	100	PASS	AC=536;AF=0.107029;AN=5008;NS=2504;DP=18188;EAS_AF=0.1171;AMR_AF=0.1988;AFR_AF=0.0499;EUR_AF=0.0944;SAS_AF=0.1217;AA=C|||;VT=SNP
6	30935226	rs2894053	G	A	100	PASS	AC=952;AF=0.190096;AN=5008;NS=2504;DP=18000;EAS_AF=0.0427;AMR_AF=0.3084;AFR_AF=0.2368;EUR_AF=0.2833;SAS_AF=0.0992;AA=G|||;VT=SNP
6	30935363	rs2263301	C	T	100	PASS	AC=527;AF=0.105232;AN=5008;NS=2504;DP=17428;EAS_AF=0.1171;AMR_AF=0.1988;AFR_AF=0.0431;EUR_AF=0.0944;SAS_AF=0.1217;AA=C|||;VT=SNP
6	30935421	rs2263302	A	G	100	PASS	AC=763;AF=0.152356;AN=5008;NS=2504;DP=16262;EAS_AF=0.1171;AMR_AF=0.2594;AFR_AF=0.1536;EUR_AF=0.1421;SAS_AF=0.1217;AA=a|||;VT=SNP
6	30936014	rs2844695	T	C	100	PASS	AC=1733;AF=0.346046;AN=5008;NS=2504;DP=21721;EAS_AF=0.4663;AMR_AF=0.3588;AFR_AF=0.2572;EUR_AF=0.3131;SAS_AF=0.3671;AA=t|||;VT=SNP
6	30936037	rs2844694	G	C	100	PASS	AC=764;AF=0.152556;AN=5008;NS=2504;DP=22147;EAS_AF=0.1171;AMR_AF=0.2608;AFR_AF=0.1536;EUR_AF=0.1421;SAS_AF=0.1217;AA=G|||;VT=SNP
6	30936248	rs41287842	G	A	100	PASS	AC=532;AF=0.10623;AN=5008;NS=2504;DP=21882;EAS_AF=0.0516;AMR_AF=0.1758;AFR_AF=0.1445;EUR_AF=0.1123;SAS_AF=0.0552;AA=G|||;VT=SNP
6	30936534	rs2394437	G	A	100	PASS	AC=723;AF=0.144369;AN=5008;NS=2504;DP=21386;EAS_AF=0.0427;AMR_AF=0.2478;AFR_AF=0.1316;EUR_AF=0.2356;SAS_AF=0.0992;AA=G|||;VT=SNP
6	30936660	rs2530712	T	C	100	PASS	AC=3849;AF=0.76857;AN=5008;NS=2504;DP=19358;EAS_AF=0.7034;AMR_AF=0.7666;AFR_AF=0.9017;EUR_AF=0.7545;SAS_AF=0.6718;AA=C|||;VT=SNP
6	30936663	rs3095086	G	A	100	PASS	AC=592;AF=0.118211;AN=5008;NS=2504;DP=19420;EAS_AF=0.0427;AMR_AF=0.196;AFR_AF=0.0688;EUR_AF=0.2237;SAS_AF=0.0992;AA=G|||;VT=SNP
6	30936825	rs2844693	C	T	100	PASS	AC=764;AF=0.152556;AN=5008;NS=2504;DP=19493;EAS_AF=0.1171;AMR_AF=0.2608;AFR_AF=0.1536;EUR_AF=0.1421;SAS_AF=0.1217;AA=C|||;VT=SNP
6	30936884	rs2844692	G	A	100	PASS	AC=763;AF=0.152356;AN=5008;NS=2504;DP=21048;EAS_AF=0.1171;AMR_AF=0.2608;AFR_AF=0.1536;EUR_AF=0.1412;SAS_AF=0.1217;AA=G|||;VT=SNP
6	30937302	rs144205442	G	A	100	PASS	AC=10;AF=0.00199681;AN=5008;NS=2504;DP=22775;EAS_AF=0.0099;AMR_AF=0;AFR_AF=0;EUR_AF=0;SAS_AF=0;AA=G|||;VT=SNP
6	30937377	rs3095085	G	T	100	PASS	AC=723;AF=0.144369;AN=5008;NS=2504;DP=22715;EAS_AF=0.0427;AMR_AF=0.2478;AFR_AF=0.1316;EUR_AF=0.2356;SAS_AF=0.0992;AA=G|||;VT=SNP
6	30937727	rs2394436	C	T	100	PASS	AC=591;AF=0.118011;AN=5008;NS=2504;DP=22256;EAS_AF=0.0427;AMR_AF=0.196;AFR_AF=0.0681;EUR_AF=0.2237;SAS_AF=0.0992;AA=C|||;VT=SNP
6	30938128	rs2894052	C	G	100	PASS	AC=788;AF=0.157348;AN=5008;NS=2504;DP=24312;EAS_AF=0.3284;AMR_AF=0.0706;AFR_AF=0.0234;EUR_AF=0.1521;SAS_AF=0.229;AA=C|||;VT=SNP
6	30938253	rs2263303	T	A	100	PASS	AC=722;AF=0.144169;AN=5008;NS=2504;DP=22751;EAS_AF=0.1171;AMR_AF=0.2608;AFR_AF=0.1536;EUR_AF=0.1421;SAS_AF=0.0787;AA=A|||;VT=SNP
6	30938286	rs2263304	C	T	100	PASS	AC=721;AF=0.14397;AN=5008;NS=2504;DP=22677;EAS_AF=0.1161;AMR_AF=0.2608;AFR_AF=0.1536;EUR_AF=0.1421;SAS_AF=0.0787;AA=C|||;VT=SNP
6	30938473	rs561677021	T	C	100	PASS	AC=701;AF=0.139976;AN=5008;NS=2504;DP=22971;EAS_AF=0.0843;AMR_AF=0.0749;AFR_AF=0.2708;EUR_AF=0.1262;SAS_AF=0.0808;AA=T|||;VT=SNP
6	30938745	rs2517447	G	A	100	PASS	AC=764;AF=0.152556;AN=5008;NS=2504;DP=21042;EAS_AF=0.1171;AMR_AF=0.2608;AFR_AF=0.1536;EUR_AF=0.1421;SAS_AF=0.1217;AA=A|||;VT=SNP
6	30938883	rs554543329	A	G	100	PASS	AC=782;AF=0.15615;AN=5008;NS=2504;DP=23100;EAS_AF=0.3284;AMR_AF=0.0706;AFR_AF=0.0106;EUR_AF=0.1521;SAS_AF=0.2403;AA=A|||;VT=SNP
6	30938885	rs116257651	T	C	100	PASS	AC=432;AF=0.086262;AN=5008;NS=2504;DP=23117;EAS_AF=0.0159;AMR_AF=0.0591;AFR_AF=0.177;EUR_AF=0.1133;SAS_AF=0.0276;AA=T|||;VT=SNP
6	30939237	rs34847854	T	C	100	PASS	AC=289;AF=0.0577077;AN=5008;NS=2504;DP=20518;EAS_AF=0.127;AMR_AF=0.098;AFR_AF=0.0061;EUR_AF=0.0577;SAS_AF=0.0276;AA=T|||;VT=SNP
6	30939474	rs113667670	C	T	100	PASS	AC=94;AF=0.01877;AN=5008;NS=2504;DP=19342;EAS_AF=0.0278;AMR_AF=0.062;AFR_AF=0.0023;EUR_AF=0.0179;SAS_AF=0.002;AA=c|||;VT=SNP
6	30939507	rs2844691	C	A	100	PASS	AC=769;AF=0.153554;AN=5008;NS=2504;DP=19760;EAS_AF=0.119;AMR_AF=0.2608;AFR_AF=0.1536;EUR_AF=0.1441;SAS_AF=0.1227;AA=C|||;VT=SNP
6	30939557	rs115907063	C	A	100	PASS	AC=433;AF=0.0864617;AN=5008;NS=2504;DP=19790;EAS_AF=0.0159;AMR_AF=0.0591;AFR_AF=0.1778;EUR_AF=0.1133;SAS_AF=0.0276;AA=C|||;VT=SNP
6	30939570	rs137945876	T	C	100	PASS	AC=69;AF=0.013778;AN=5008;NS=2504;DP=20289;EAS_AF=0.0397;AMR_AF=0;AFR_AF=0;EUR_AF=0;SAS_AF=0.0297;AA=T|||;VT=SNP
6	30940032	rs2844690	C	T	100	PASS	AC=782;AF=0.15615;AN=5008;NS=2504;DP=20305;EAS_AF=0.119;AMR_AF=0.2608;AFR_AF=0.1641;EUR_AF=0.1431;SAS_AF=0.1227;AA=T|||;VT=SNP
6	30940125	rs17189819	C	T	100	PASS	AC=402;AF=0.0802716;AN=5008;NS=2504;DP=18462;EAS_AF=0.0437;AMR_AF=0.1513;AFR_AF=0.0318;EUR_AF=0.1123;SAS_AF=0.1002;AA=C|||;VT=SNP
6	30940226	rs17189826	G	A	100	PASS	AC=84;AF=0.0167732;AN=5008;NS=2504;DP=20336;EAS_AF=0.0149;AMR_AF=0.0043;AFR_AF=0.028;EUR_AF=0.0199;SAS_AF=0.0092;AA=G|||;VT=SNP
6	30940302	rs2844689	G	A	100	PASS	AC=766;AF=0.152955;AN=5008;NS=2504;DP=18793;EAS_AF=0.119;AMR_AF=0.2608;AFR_AF=0.1536;EUR_AF=0.1412;SAS_AF=0.1227;AA=G|||;VT=SNP
6	30940328	rs3131932	G	A	100	PASS	AC=1927;AF=0.384784;AN=5008;NS=2504;DP=18932;EAS_AF=0.3948;AMR_AF=0.379;AFR_AF=0.3729;EUR_AF=0.4205;SAS_AF=0.3579;AA=G|||;VT=SNP
6	30940387	rs2530710	T	C	100	PASS	AC=4314;AF=0.861422;AN=5008;NS=2504;DP=19965;EAS_AF=0.8373;AMR_AF=0.8746;AFR_AF=0.9788;EUR_AF=0.8181;SAS_AF=0.7628;AA=C|||;VT=SNP
6	30940569	rs2530709	G	C	100	PASS	AC=3319;AF=0.66274;AN=5008;NS=2504;DP=20327;EAS_AF=0.5347;AMR_AF=0.7219;AFR_AF=0.764;EUR_AF=0.7137;SAS_AF=0.5634;AA=C|||;VT=SNP
6	30940700	rs2108775	G	T	100	PASS	AC=768;AF=0.153355;AN=5008;NS=2504;DP=22182;EAS_AF=0.119;AMR_AF=0.2608;AFR_AF=0.1536;EUR_AF=0.1431;SAS_AF=0.1227;AA=G|||;VT=SNP
6	30940705	rs2255625	A	G	100	PASS	AC=768;AF=0.153355;AN=5008;NS=2504;DP=22375;EAS_AF=0.119;AMR_AF=0.2608;AFR_AF=0.1536;EUR_AF=0.1431;SAS_AF=0.1227;AA=G|||;VT=SNP
6	30940713	rs2255626	A	G	100	PASS	AC=769;AF=0.153554;AN=5008;NS=2504;DP=22534;EAS_AF=0.119;AMR_AF=0.2608;AFR_AF=0.1536;EUR_AF=0.1431;SAS_AF=0.1237;AA=g|||;VT=SNP
6	30940945	rs2517446	A	G	100	PASS	AC=770;AF=0.153754;AN=5008;NS=2504;DP=21434;EAS_AF=0.119;AMR_AF=0.2608;AFR_AF=0.1536;EUR_AF=0.1431;SAS_AF=0.1247;AA=G|||;VT=SNP
6	30941285	rs2255719	G	A	100	PASS	AC=768;AF=0.153355;AN=5008;NS=2504;DP=19617;EAS_AF=0.119;AMR_AF=0.2608;AFR_AF=0.1536;EUR_AF=0.1431;SAS_AF=0.1227;AA=G|||;VT=SNP
6	30941565	rs115462985	G	A	100	PASS	AC=86;AF=0.0171725;AN=5008;NS=2504;DP=17332;EAS_AF=0.0149;AMR_AF=0.0043;AFR_AF=0.0303;EUR_AF=0.0189;SAS_AF=0.0092;AA=G|||;VT=SNP
6	30941645	rs2517445	C	T	100	PASS	AC=768;AF=0.153355;AN=5008;NS=2504;DP=18354;EAS_AF=0.119;AMR_AF=0.2608;AFR_AF=0.1536;EUR_AF=0.1431;SAS_AF=0.1227;AA=C|||;VT=SNP
6	30941691	rs2530708	T	C	100	PASS	AC=768;AF=0.153355;AN=5008;NS=2504;DP=19177;EAS_AF=0.119;AMR_AF=0.2608;AFR_AF=0.1536;EUR_AF=0.1431;SAS_AF=0.1227;AA=C|||;VT=SNP
6	30941776	rs2517444	A	G	100	PASS	AC=768;AF=0.153355;AN=5008;NS=2504;DP=17358;EAS_AF=0.119;AMR_AF=0.2608;AFR_AF=0.1536;EUR_AF=0.1431;SAS_AF=0.1227;AA=A|||;VT=SNP
6	30941846	rs2530707	T	C	100	PASS	AC=4313;AF=0.861222;AN=5008;NS=2504;DP=17245;EAS_AF=0.8373;AMR_AF=0.8746;AFR_AF=0.9788;EUR_AF=0.8181;SAS_AF=0.7618;AA=C|||;VT=SNP
6	30941872	rs2530706	T	C	100	PASS	AC=768;AF=0.153355;AN=5008;NS=2504;DP=16683;EAS_AF=0.119;AMR_AF=0.2608;AFR_AF=0.1536;EUR_AF=0.1431;SAS_AF=0.1227;AA=T|||;VT=SNP
6	30942284	rs2844688	T	C	100	PASS	AC=768;AF=0.153355;AN=5008;NS=2504;DP=18535;EAS_AF=0.119;AMR_AF=0.2608;AFR_AF=0.1536;EUR_AF=0.1431;SAS_AF=0.1227;AA=C|||;VT=SNP
6	30942338	rs2844687	T	C	100	PASS	AC=768;AF=0.153355;AN=5008;NS=2504;DP=18244;EAS_AF=0.119;AMR_AF=0.2608;AFR_AF=0.1536;EUR_AF=0.1431;SAS_AF=0.1227;AA=T|||;VT=SNP
6	30942387	rs9262315	T	C	100	PASS	AC=769;AF=0.153554;AN=5008;NS=2504;DP=17898;EAS_AF=0.119;AMR_AF=0.2622;AFR_AF=0.1536;EUR_AF=0.1431;SAS_AF=0.1227;AA=C|||;VT=SNP
6	30942447	rs2517442	G	A	100	PASS	AC=768;AF=0.153355;AN=5008;NS=2504;DP=16099;EAS_AF=0.119;AMR_AF=0.2608;AFR_AF=0.1536;EUR_AF=0.1431;SAS_AF=0.1227;AA=G|||;VT=SNP
6	30942621	rs2517441	A	G	100	PASS	AC=768;AF=0.153355;AN=5008;NS=2504;DP=20073;EAS_AF=0.119;AMR_AF=0.2608;AFR_AF=0.1536;EUR_AF=0.1431;SAS_AF=0.1227;AA=A|||;VT=SNP
6	30942929	rs2517439	G	A	100	PASS	AC=770;AF=0.153754;AN=5008;NS=2504;DP=19390;EAS_AF=0.119;AMR_AF=0.2637;AFR_AF=0.1536;EUR_AF=0.1431;SAS_AF=0.1227;AA=A|||;VT=SNP
6	30942972	rs2844686	C	T	100	PASS	AC=768;AF=0.153355;AN=5008;NS=2504;DP=19014;EAS_AF=0.119;AMR_AF=0.2608;AFR_AF=0.1536;EUR_AF=0.1431;SAS_AF=0.1227;AA=T|||;VT=SNP
6	30943083	rs2844685	G	A	100	PASS	AC=769;AF=0.153554;AN=5008;NS=2504;DP=20141;EAS_AF=0.119;AMR_AF=0.2608;AFR_AF=0.1536;EUR_AF=0.1431;SAS_AF=0.1237;AA=G|||;VT=SNP
6	30943146	rs2517437	A	G	100	PASS	AC=768;AF=0.153355;AN=5008;NS=2504;DP=18682;EAS_AF=0.119;AMR_AF=0.2608;AFR_AF=0.1536;EUR_AF=0.1431;SAS_AF=0.1227;AA=G|||;VT=SNP
6	30943178	rs6926507	A	C	100	PASS	AC=569;AF=0.113618;AN=5008;NS=2504;DP=18662;EAS_AF=0.0784;AMR_AF=0.0576;AFR_AF=0.2042;EUR_AF=0.1163;SAS_AF=0.0644;AA=A|||;VT=SNP
6	30943228	rs146916368	C	T	100	PASS	AC=53;AF=0.0105831;AN=5008;NS=2504;DP=18872;EAS_AF=0.0337;AMR_AF=0;AFR_AF=0;EUR_AF=0;SAS_AF=0.0194;AA=C|||;VT=SNP
6	30943539	rs2517436	A	G	100	PASS	AC=768;AF=0.153355;AN=5008;NS=2504;DP=20127;EAS_AF=0.119;AMR_AF=0.2608;AFR_AF=0.1536;EUR_AF=0.1431;SAS_AF=0.1227;AA=A|||;VT=SNP
6	30944080	rs2844684	T	C	100	PASS	AC=768;AF=0.153355;AN=5008;NS=2504;DP=17883;EAS_AF=0.119;AMR_AF=0.2608;AFR_AF=0.1536;EUR_AF=0.1431;SAS_AF=0.1227;AA=C|||;VT=SNP
6	30944171	rs2517435	A	T	100	PASS	AC=768;AF=0.153355;AN=5008;NS=2504;DP=16155;EAS_AF=0.119;AMR_AF=0.2608;AFR_AF=0.1536;EUR_AF=0.1431;SAS_AF=0.1227;AA=A|||;VT=SNP
6	30944232	rs2517434	G	A	100	PASS	AC=768;AF=0.153355;AN=5008;NS=2504;DP=16409;EAS_AF=0.119;AMR_AF=0.2608;AFR_AF=0.1536;EUR_AF=0.1431;SAS_AF=0.1227;AA=G|||;VT=SNP
6	30944548	rs150080870	C	A	100	PASS	AC=163;AF=0.0325479;AN=5008;NS=2504;DP=15159;EAS_AF=0.1022;AMR_AF=0.0173;AFR_AF=0.0076;EUR_AF=0.0229;SAS_AF=0.0153;AA=C|||;VT=SNP
6	30944709	rs2517433	A	C	100	PASS	AC=4158;AF=0.830272;AN=5008;NS=2504;DP=15116;EAS_AF=0.8304;AMR_AF=0.866;AFR_AF=0.9206;EUR_AF=0.8141;SAS_AF=0.6994;AA=a|||;VT=SNP
6	30944982	rs2530705	T	C	100	PASS	AC=770;AF=0.153754;AN=5008;NS=2504;DP=14604;EAS_AF=0.119;AMR_AF=0.2608;AFR_AF=0.1536;EUR_AF=0.1431;SAS_AF=0.1247;AA=T|||;VT=SNP
6	30945005	rs2517432	T	A	100	PASS	AC=776;AF=0.154952;AN=5008;NS=2504;DP=14374;EAS_AF=0.119;AMR_AF=0.2651;AFR_AF=0.1589;EUR_AF=0.1412;SAS_AF=0.1227;AA=T|||;VT=SNP
6	30945131	rs2530704	T	C	100	PASS	AC=3458;AF=0.690495;AN=5008;NS=2504;DP=16091;EAS_AF=0.5972;AMR_AF=0.7219;AFR_AF=0.7927;EUR_AF=0.7157;SAS_AF=0.6002;AA=C|||;VT=SNP
6	30945265	rs3131931	T	A	100	PASS	AC=617;AF=0.123203;AN=5008;NS=2504;DP=20924;EAS_AF=0.0427;AMR_AF=0.2104;AFR_AF=0.0696;EUR_AF=0.2306;SAS_AF=0.1063;AA=T|||;VT=SNP
6	30945625	rs34853064	A	T	100	PASS	AC=299;AF=0.0597045;AN=5008;NS=2504;DP=19073;EAS_AF=0.131;AMR_AF=0.0965;AFR_AF=0.0113;EUR_AF=0.0577;SAS_AF=0.0276;AA=A|||;VT=SNP
6	30946148	rs2844682	G	A	100	PASS	AC=768;AF=0.153355;AN=5008;NS=2504;DP=20896;EAS_AF=0.119;AMR_AF=0.2608;AFR_AF=0.1536;EUR_AF=0.1431;SAS_AF=0.1227;AA=A|||;VT=SNP
6	30946496	rs2844680	T	G	100	PASS	AC=2736;AF=0.546326;AN=5008;NS=2504;DP=18457;EAS_AF=0.5139;AMR_AF=0.6412;AFR_AF=0.5514;EUR_AF=0.5656;SAS_AF=0.4857;AA=G|||;VT=SNP
6	30947042	rs9394023	C	A	100	PASS	AC=797;AF=0.159145;AN=5008;NS=2504;DP=18537;EAS_AF=0.3284;AMR_AF=0.0706;AFR_AF=0.028;EUR_AF=0.1461;SAS_AF=0.2382;AA=C|||;VT=SNP
6	30947365	rs2844679	G	A	100	PASS	AC=768;AF=0.153355;AN=5008;NS=2504;DP=15239;EAS_AF=0.119;AMR_AF=0.2608;AFR_AF=0.1536;EUR_AF=0.1431;SAS_AF=0.1227;AA=A|||;VT=SNP
6	30947378	rs2517431	A	C	100	PASS	AC=3457;AF=0.690296;AN=5008;NS=2504;DP=14998;EAS_AF=0.5972;AMR_AF=0.7219;AFR_AF=0.7927;EUR_AF=0.7157;SAS_AF=0.5992;AA=C|||;VT=SNP
6	30948421	rs2517430	T	C	100	PASS	AC=770;AF=0.153754;AN=5008;NS=2504;DP=13644;EAS_AF=0.119;AMR_AF=0.2608;AFR_AF=0.1536;EUR_AF=0.1451;SAS_AF=0.1227;AA=C|||;VT=SNP
6	30948517	rs2517428	C	T	100	PASS	AC=772;AF=0.154153;AN=5008;NS=2504;DP=12125;EAS_AF=0.121;AMR_AF=0.2608;AFR_AF=0.1551;EUR_AF=0.1431;SAS_AF=0.1227;AA=C|||;VT=SNP
6	30948984	rs2508020	A	C	100	PASS	AC=770;AF=0.153754;AN=5008;NS=2504;DP=17839;EAS_AF=0.119;AMR_AF=0.2608;AFR_AF=0.1543;EUR_AF=0.1441;SAS_AF=0.1227;AA=A|||;VT=SNP
6	30948993	rs2508019	C	G	100	PASS	AC=770;AF=0.153754;AN=5008;NS=2504;DP=17965;EAS_AF=0.119;AMR_AF=0.2608;AFR_AF=0.1543;EUR_AF=0.1441;SAS_AF=0.1227;AA=C|||;VT=SNP
6	30949430	rs2517426	C	A	100	PASS	AC=770;AF=0.153754;AN=5008;NS=2504;DP=18946;EAS_AF=0.119;AMR_AF=0.2608;AFR_AF=0.1536;EUR_AF=0.1451;SAS_AF=0.1227;AA=A|||;VT=SNP
6	30949439	rs2530703	A	T	100	PASS	AC=770;AF=0.153754;AN=5008;NS=2504;DP=19127;EAS_AF=0.119;AMR_AF=0.2608;AFR_AF=0.1536;EUR_AF=0.1451;SAS_AF=0.1227;AA=T|||;VT=SNP
6	30949670	rs2517425	T	G	100	PASS	AC=806;AF=0.160942;AN=5008;NS=2504;DP=18367;EAS_AF=0.0427;AMR_AF=0.2723;AFR_AF=0.1687;EUR_AF=0.2455;SAS_AF=0.1063;AA=T|||;VT=SNP
6	30949996	rs2517424	T	A	100	PASS	AC=770;AF=0.153754;AN=5008;NS=2504;DP=23459;EAS_AF=0.119;AMR_AF=0.2608;AFR_AF=0.1536;EUR_AF=0.1451;SAS_AF=0.1227;AA=A|||;VT=SNP
6	30950050	rs2844678	G	A	100	PASS	AC=772;AF=0.154153;AN=5008;NS=2504;DP=22198;EAS_AF=0.119;AMR_AF=0.2608;AFR_AF=0.1536;EUR_AF=0.1451;SAS_AF=0.1247;AA=G|||;VT=SNP
6	30950306	rs2523929	G	A	100	PASS	AC=773;AF=0.154353;AN=5008;NS=2504;DP=21305;EAS_AF=0.119;AMR_AF=0.2622;AFR_AF=0.1536;EUR_AF=0.1451;SAS_AF=0.1247;AA=G|||;VT=SNP
6	30950589	rs2517422	C	T	100	PASS	AC=770;AF=0.153754;AN=5008;NS=2504;DP=20013;EAS_AF=0.119;AMR_AF=0.2608;AFR_AF=0.1536;EUR_AF=0.1451;SAS_AF=0.1227;AA=T|||;VT=SNP
6	30951004	rs2530702	T	C	100	PASS	AC=770;AF=0.153754;AN=5008;NS=2504;DP=22481;EAS_AF=0.119;AMR_AF=0.2608;AFR_AF=0.1536;EUR_AF=0.1451;SAS_AF=0.1227;AA=C|||;VT=SNP
6	30951020	rs1634713	A	T	100	PASS	AC=713;AF=0.142372;AN=5008;NS=2504;DP=22611;EAS_AF=0.0427;AMR_AF=0.2594;AFR_AF=0.1082;EUR_AF=0.2416;SAS_AF=0.1063;AA=A|||;VT=SNP
6	30951022	rs2530701	T	C	100	PASS	AC=771;AF=0.153954;AN=5008;NS=2504;DP=22523;EAS_AF=0.119;AMR_AF=0.2608;AFR_AF=0.1536;EUR_AF=0.1451;SAS_AF=0.1237;AA=C|||;VT=SNP
6	30951209	rs2517421	C	G	100	PASS	AC=770;AF=0.153754;AN=5008;NS=2504;DP=19800;EAS_AF=0.119;AMR_AF=0.2608;AFR_AF=0.1536;EUR_AF=0.1451;SAS_AF=0.1227;AA=G|||;VT=SNP
6	30951367	rs2530700	T	C	100	PASS	AC=770;AF=0.153754;AN=5008;NS=2504;DP=21013;EAS_AF=0.119;AMR_AF=0.2608;AFR_AF=0.1536;EUR_AF=0.1451;SAS_AF=0.1227;AA=C|||;VT=SNP
6	30951558	rs73727148	G	T	100	PASS	AC=307;AF=0.0613019;AN=5008;NS=2504;DP=19534;EAS_AF=0.1032;AMR_AF=0.0288;AFR_AF=0.1097;EUR_AF=0.0229;SAS_AF=0.0153;AA=G|||;VT=SNP
6	30951592	rs17189889	G	A	100	PASS	AC=430;AF=0.0858626;AN=5008;NS=2504;DP=18922;EAS_AF=0.0159;AMR_AF=0.0591;AFR_AF=0.177;EUR_AF=0.1123;SAS_AF=0.0266;AA=G|||;VT=SNP
6	30952205	rs2248481	T	C	100	PASS	AC=771;AF=0.153954;AN=5008;NS=2504;DP=18064;EAS_AF=0.119;AMR_AF=0.2608;AFR_AF=0.1543;EUR_AF=0.1451;SAS_AF=0.1227;AA=T|||;VT=SNP
6	30952262	rs2517420	C	T	100	PASS	AC=771;AF=0.153954;AN=5008;NS=2504;DP=17158;EAS_AF=0.119;AMR_AF=0.2622;AFR_AF=0.1536;EUR_AF=0.1451;SAS_AF=0.1227;AA=C|||;VT=SNP
6	30952361	rs9348845	C	A	100	PASS	AC=790;AF=0.157748;AN=5008;NS=2504;DP=17629;EAS_AF=0.3244;AMR_AF=0.0706;AFR_AF=0.028;EUR_AF=0.1461;SAS_AF=0.2352;AA=C|||;VT=SNP
6	30952675	rs3131930	G	C	100	PASS	AC=583;AF=0.116414;AN=5008;NS=2504;DP=12669;EAS_AF=0.0526;AMR_AF=0.2017;AFR_AF=0.1513;EUR_AF=0.1282;SAS_AF=0.0624;AA=G|||;VT=SNP
6	30952730	rs9366763	C	T	100	PASS	AC=925;AF=0.184704;AN=5008;NS=2504;DP=13613;EAS_AF=0.3452;AMR_AF=0.0836;AFR_AF=0.0938;EUR_AF=0.163;SAS_AF=0.2362;AA=C|||;VT=SNP
6	30952873	rs2517419	T	A	100	PASS	AC=770;AF=0.153754;AN=5008;NS=2504;DP=15498;EAS_AF=0.119;AMR_AF=0.2608;AFR_AF=0.1536;EUR_AF=0.1451;SAS_AF=0.1227;AA=A|||;VT=SNP
6	30953105	rs9295938	G	A	100	PASS	AC=891;AF=0.177915;AN=5008;NS=2504;DP=14288;EAS_AF=0.3452;AMR_AF=0.085;AFR_AF=0.0673;EUR_AF=0.163;SAS_AF=0.2362;AA=G|||;VT=SNP
6	30953209	rs114570543	A	G	100	PASS	AC=163;AF=0.0325479;AN=5008;NS=2504;DP=17712;EAS_AF=0.1032;AMR_AF=0.0173;AFR_AF=0.0076;EUR_AF=0.0229;SAS_AF=0.0143;AA=A|||;VT=SNP
6	30953240	rs2530699	A	T	100	PASS	AC=771;AF=0.153954;AN=5008;NS=2504;DP=18205;EAS_AF=0.12;AMR_AF=0.2608;AFR_AF=0.1536;EUR_AF=0.1451;SAS_AF=0.1227;AA=T|||;VT=SNP
6	30953596	rs2523927	C	A	100	PASS	AC=770;AF=0.153754;AN=5008;NS=2504;DP=16170;EAS_AF=0.119;AMR_AF=0.2608;AFR_AF=0.1536;EUR_AF=0.1451;SAS_AF=0.1227;AA=C|||;VT=SNP
6	30953977	rs2517418	C	T	100	PASS	AC=770;AF=0.153754;AN=5008;NS=2504;DP=22120;EAS_AF=0.119;AMR_AF=0.2608;AFR_AF=0.1536;EUR_AF=0.1451;SAS_AF=0.1227;AA=T|||;VT=SNP
6	30954150	rs111358184	C	T	100	PASS	AC=112;AF=0.0223642;AN=5008;NS=2504;DP=19856;EAS_AF=0.0397;AMR_AF=0.062;AFR_AF=0.0023;EUR_AF=0.0169;SAS_AF=0.0092;AA=T|||;VT=SNP;EX_TARGET
6	30954245	rs1634730	T	C	100	PASS	AC=3559;AF=0.710663;AN=5008;NS=2504;DP=22713;EAS_AF=0.5933;AMR_AF=0.7363;AFR_AF=0.8585;EUR_AF=0.7247;SAS_AF=0.5992;AA=C|||;VT=SNP;EX_TARGET
6	30954873	rs1625781	G	A	100	PASS	AC=707;AF=0.141174;AN=5008;NS=2504;DP=21191;EAS_AF=0.0427;AMR_AF=0.2594;AFR_AF=0.1059;EUR_AF=0.2386;SAS_AF=0.1063;AA=g|||;VT=SNP;EX_TARGET
6	30955359	rs2844677	G	A	100	PASS	AC=631;AF=0.125998;AN=5008;NS=2504;DP=20778;EAS_AF=0.1141;AMR_AF=0.1801;AFR_AF=0.1505;EUR_AF=0.0875;SAS_AF=0.1063;AA=G|||;VT=SNP;EX_TARGET
6	30955681	rs1634731	G	A	100	PASS	AC=4281;AF=0.854832;AN=5008;NS=2504;DP=19475;EAS_AF=0.8284;AMR_AF=0.8718;AFR_AF=0.966;EUR_AF=0.8181;SAS_AF=0.7577;AA=A|||;VT=SNP
6	30955929	rs2517416	C	A	100	PASS	AC=771;AF=0.153954;AN=5008;NS=2504;DP=15981;EAS_AF=0.1181;AMR_AF=0.2622;AFR_AF=0.1536;EUR_AF=0.1451;SAS_AF=0.1237;AA=C|||;VT=SNP;EX_TARGET
6	30956653	rs572607524	G	A	100	PASS	AC=10;AF=0.00199681;AN=5008;NS=2504;DP=16158;EAS_AF=0.0099;AMR_AF=0;AFR_AF=0;EUR_AF=0;SAS_AF=0;AA=G|||;VT=SNP
6	30956779	rs2517415	C	T	100	PASS	AC=773;AF=0.154353;AN=5008;NS=2504;DP=17482;EAS_AF=0.1181;AMR_AF=0.2622;AFR_AF=0.1536;EUR_AF=0.1461;SAS_AF=0.1247;AA=C|||;VT=SNP
6	30957050	rs546767272	G	A	100	PASS	AC=119;AF=0.023762;AN=5008;NS=2504;DP=22046;EAS_AF=0.0099;AMR_AF=0.0303;AFR_AF=0.0023;EUR_AF=0.0457;SAS_AF=0.0399;AA=G|||;VT=SNP
6	30957190	rs74540441	G	A	100	PASS	AC=191;AF=0.038139;AN=5008;NS=2504;DP=20828;EAS_AF=0.0665;AMR_AF=0.062;AFR_AF=0.0023;EUR_AF=0.0169;SAS_AF=0.0624;AA=G|||;VT=SNP
6	30957214	rs535461249	G	C	100	PASS	AC=109;AF=0.0217652;AN=5008;NS=2504;DP=21056;EAS_AF=0.0377;AMR_AF=0.062;AFR_AF=0.0023;EUR_AF=0.0169;SAS_AF=0.0082;AA=G|||;VT=SNP
6	30957356	rs2523930	A	G	100	PASS	AC=773;AF=0.154353;AN=5008;NS=2504;DP=19828;EAS_AF=0.1181;AMR_AF=0.2622;AFR_AF=0.1536;EUR_AF=0.1461;SAS_AF=0.1247;AA=G|||;VT=SNP
6	30957618	rs886403	T	C	100	PASS	AC=701;AF=0.139976;AN=5008;NS=2504;DP=20262;EAS_AF=0.0417;AMR_AF=0.2622;AFR_AF=0.0991;EUR_AF=0.2416;SAS_AF=0.1053;AA=T|||;VT=SNP
6	30957684	rs75922268	G	A	100	PASS	AC=79;AF=0.0157748;AN=5008;NS=2504;DP=19620;EAS_AF=0.0268;AMR_AF=0;AFR_AF=0;EUR_AF=0;SAS_AF=0.0532;AA=G|||;VT=SNP
6	30957766	rs3873342	T	C	100	PASS	AC=575;AF=0.114816;AN=5008;NS=2504;DP=19118;EAS_AF=0.0784;AMR_AF=0.0605;AFR_AF=0.205;EUR_AF=0.1193;SAS_AF=0.0644;AA=T|||;VT=SNP
6	30957912	rs117920452	A	G	100	PASS	AC=19;AF=0.00379393;AN=5008;NS=2504;DP=19531;EAS_AF=0.0179;AMR_AF=0;AFR_AF=0;EUR_AF=0;SAS_AF=0.001;AA=A|||;VT=SNP
6	30958254	rs2249168	C	T	100	PASS	AC=775;AF=0.154752;AN=5008;NS=2504;DP=19920;EAS_AF=0.1181;AMR_AF=0.2622;AFR_AF=0.1536;EUR_AF=0.1461;SAS_AF=0.1268;AA=T|||;VT=SNP
6	30958494	rs2530695	A	G	100	PASS	AC=773;AF=0.154353;AN=5008;NS=2504;DP=21485;EAS_AF=0.1181;AMR_AF=0.2622;AFR_AF=0.1536;EUR_AF=0.1461;SAS_AF=0.1247;AA=G|||;VT=SNP
6	30958986	rs56227901	G	A	100	PASS	AC=416;AF=0.0830671;AN=5008;NS=2504;DP=15983;EAS_AF=0.1319;AMR_AF=0.0648;AFR_AF=0.0061;EUR_AF=0.0437;SAS_AF=0.1902;AA=G|||;VT=SNP
6	30958987	rs2517412	G	A	100	PASS	AC=773;AF=0.154353;AN=5008;NS=2504;DP=15933;EAS_AF=0.1181;AMR_AF=0.2622;AFR_AF=0.1536;EUR_AF=0.1461;SAS_AF=0.1247;AA=G|||;VT=SNP
6	30959014	rs2530694	C	A	100	PASS	AC=773;AF=0.154353;AN=5008;NS=2504;DP=15771;EAS_AF=0.1181;AMR_AF=0.2622;AFR_AF=0.1536;EUR_AF=0.1461;SAS_AF=0.1247;AA=C|||;VT=SNP
6	30959117	rs113867436	T	C	100	PASS	AC=1014;AF=0.202476;AN=5008;NS=2504;DP=16013;EAS_AF=0.3452;AMR_AF=0.0937;AFR_AF=0.1536;EUR_AF=0.169;SAS_AF=0.2331;AA=T|||;VT=SNP
6	30959417	rs35101948	G	T	100	PASS	AC=302;AF=0.0603035;AN=5008;NS=2504;DP=16420;EAS_AF=0.127;AMR_AF=0.0994;AFR_AF=0.0136;EUR_AF=0.0596;SAS_AF=0.0276;AA=G|||;VT=SNP
6	30959443	rs12212799	G	A	100	PASS	AC=435;AF=0.086861;AN=5008;NS=2504;DP=14854;EAS_AF=0.0159;AMR_AF=0.0605;AFR_AF=0.1755;EUR_AF=0.1173;SAS_AF=0.0276;AA=G|||;VT=SNP
6	30960221	rs34503701	A	T	100	PASS	AC=292;AF=0.0583067;AN=5008;NS=2504;DP=14025;EAS_AF=0.131;AMR_AF=0.0965;AFR_AF=0.0061;EUR_AF=0.0577;SAS_AF=0.0276;AA=A|||;VT=SNP
6	30960267	rs2517411	T	C	100	PASS	AC=775;AF=0.154752;AN=5008;NS=2504;DP=11901;EAS_AF=0.1181;AMR_AF=0.2622;AFR_AF=0.1536;EUR_AF=0.1461;SAS_AF=0.1268;AA=T|||;VT=SNP
6	30960280	rs12662504	A	G	100	PASS	AC=13;AF=0.00259585;AN=5008;NS=2504;DP=11172;EAS_AF=0.0129;AMR_AF=0;AFR_AF=0;EUR_AF=0;SAS_AF=0;AA=A|||;VT=SNP
6	30961926	rs2844673	C	T	100	PASS	AC=866;AF=0.172923;AN=5008;NS=2504;DP=18237;EAS_AF=0.2083;AMR_AF=0.2622;AFR_AF=0.1536;EUR_AF=0.1461;SAS_AF=0.1268;AA=C|||;VT=SNP
6	30962136	rs34827119	C	A	100	PASS	AC=306;AF=0.0611022;AN=5008;NS=2504;DP=18522;EAS_AF=0.13;AMR_AF=0.0994;AFR_AF=0.0144;EUR_AF=0.0596;SAS_AF=0.0276;AA=C|||;VT=SNP
6	30962386	rs1634712	G	C	100	PASS	AC=3550;AF=0.708866;AN=5008;NS=2504;DP=21308;EAS_AF=0.5962;AMR_AF=0.7305;AFR_AF=0.8094;EUR_AF=0.7644;SAS_AF=0.6166;AA=c|||;VT=SNP
6	30962443	rs112204916	T	A	100	PASS	AC=112;AF=0.0223642;AN=5008;NS=2504;DP=22228;EAS_AF=0.0397;AMR_AF=0.062;AFR_AF=0.0023;EUR_AF=0.0169;SAS_AF=0.0092;AA=t|||;VT=SNP
6	30963116	rs2263305	C	T	100	PASS	AC=772;AF=0.154153;AN=5008;NS=2504;DP=20505;EAS_AF=0.1181;AMR_AF=0.2608;AFR_AF=0.1536;EUR_AF=0.1461;SAS_AF=0.1247;AA=C|||;VT=SNP
6	30963150	rs2263306	A	G	100	PASS	AC=772;AF=0.154153;AN=5008;NS=2504;DP=19850;EAS_AF=0.1181;AMR_AF=0.2608;AFR_AF=0.1536;EUR_AF=0.1461;SAS_AF=0.1247;AA=G|||;VT=SNP
6	30963167	rs12524587	G	A	100	PASS	AC=112;AF=0.0223642;AN=5008;NS=2504;DP=19480;EAS_AF=0.0397;AMR_AF=0.062;AFR_AF=0.0023;EUR_AF=0.0169;SAS_AF=0.0092;AA=G|||;VT=SNP
6	30963679	rs35955137	C	T	100	PASS	AC=308;AF=0.0615016;AN=5008;NS=2504;DP=19165;EAS_AF=0.131;AMR_AF=0.1009;AFR_AF=0.0144;EUR_AF=0.0596;SAS_AF=0.0276;AA=C|||;VT=SNP
6	30963972	rs2523907	A	G	100	PASS	AC=772;AF=0.154153;AN=5008;NS=2504;DP=19088;EAS_AF=0.1181;AMR_AF=0.2608;AFR_AF=0.1536;EUR_AF=0.1461;SAS_AF=0.1247;AA=A|||;VT=SNP
6	30964393	rs2517409	T	C	100	PASS	AC=772;AF=0.154153;AN=5008;NS=2504;DP=21826;EAS_AF=0.1181;AMR_AF=0.2608;AFR_AF=0.1536;EUR_AF=0.1461;SAS_AF=0.1247;AA=T|||;VT=SNP
6	30964911	rs76095072	G	T	100	PASS	AC=79;AF=0.0157748;AN=5008;NS=2504;DP=23258;EAS_AF=0.0268;AMR_AF=0;AFR_AF=0;EUR_AF=0;SAS_AF=0.0532;AA=G|||;VT=SNP
6	30965925	rs79262802	G	A	100	PASS	AC=79;AF=0.0157748;AN=5008;NS=2504;DP=10292;EAS_AF=0.0268;AMR_AF=0;AFR_AF=0;EUR_AF=0;SAS_AF=0.0532;AA=G|||;VT=SNP
6	30966219	rs2252921	A	G	100	PASS	AC=773;AF=0.154353;AN=5008;NS=2504;DP=18625;EAS_AF=0.1181;AMR_AF=0.2608;AFR_AF=0.1543;EUR_AF=0.1461;SAS_AF=0.1247;AA=A|||;VT=SNP
6	30966282	rs2252925	A	G	100	PASS	AC=774;AF=0.154553;AN=5008;NS=2504;DP=20501;EAS_AF=0.1181;AMR_AF=0.2608;AFR_AF=0.1536;EUR_AF=0.1461;SAS_AF=0.1268;AA=A|||;VT=SNP
6	30966304	rs2252926	A	G	100	PASS	AC=774;AF=0.154553;AN=5008;NS=2504;DP=20602;EAS_AF=0.1181;AMR_AF=0.2608;AFR_AF=0.1536;EUR_AF=0.1461;SAS_AF=0.1268;AA=A|||;VT=SNP
6	30966453	rs2517408	T	C	100	PASS	AC=581;AF=0.116014;AN=5008;NS=2504;DP=22207;EAS_AF=0.0516;AMR_AF=0.1988;AFR_AF=0.1513;EUR_AF=0.1292;SAS_AF=0.0624;AA=T|||;VT=SNP
6	30967202	rs2530690	G	A	100	PASS	AC=774;AF=0.154553;AN=5008;NS=2504;DP=18274;EAS_AF=0.1181;AMR_AF=0.2608;AFR_AF=0.1536;EUR_AF=0.1461;SAS_AF=0.1268;AA=G|||;VT=SNP
6	30967256	rs2530689	G	A	100	PASS	AC=772;AF=0.154153;AN=5008;NS=2504;DP=18954;EAS_AF=0.1181;AMR_AF=0.2608;AFR_AF=0.1536;EUR_AF=0.1461;SAS_AF=0.1247;AA=G|||;VT=SNP
6	30967279	rs2517406	T	C	100	PASS	AC=773;AF=0.154353;AN=5008;NS=2504;DP=18334;EAS_AF=0.119;AMR_AF=0.2608;AFR_AF=0.1528;EUR_AF=0.1461;SAS_AF=0.1258;AA=T|||;VT=SNP
6	30967471	rs111897727	G	A	100	PASS	AC=94;AF=0.01877;AN=5008;NS=2504;DP=17171;EAS_AF=0.0288;AMR_AF=0.062;AFR_AF=0.0023;EUR_AF=0.0169;SAS_AF=0.002;AA=G|||;VT=SNP
6	30967499	rs2530688	C	G	100	PASS	AC=772;AF=0.154153;AN=5008;NS=2504;DP=17563;EAS_AF=0.1181;AMR_AF=0.2608;AFR_AF=0.1536;EUR_AF=0.1461;SAS_AF=0.1247;AA=G|||;VT=SNP
6	30968109	rs2844671	T	C	100	PASS	AC=772;AF=0.154153;AN=5008;NS=2504;DP=18363;EAS_AF=0.1181;AMR_AF=0.2608;AFR_AF=0.1536;EUR_AF=0.1461;SAS_AF=0.1247;AA=C|||;VT=SNP
6	30968384	rs2523908	C	T	100	PASS	AC=772;AF=0.154153;AN=5008;NS=2504;DP=14055;EAS_AF=0.1181;AMR_AF=0.2608;AFR_AF=0.1536;EUR_AF=0.1461;SAS_AF=0.1247;AA=T|||;VT=SNP
6	30968468	rs12524490	G	A	100	PASS	AC=111;AF=0.0221645;AN=5008;NS=2504;DP=14158;EAS_AF=0.0397;AMR_AF=0.062;AFR_AF=0.0023;EUR_AF=0.0169;SAS_AF=0.0082;AA=G|||;VT=SNP
6	30969155	rs9262436	C	G	100	PASS	AC=770;AF=0.153754;AN=5008;NS=2504;DP=21862;EAS_AF=0.1181;AMR_AF=0.2594;AFR_AF=0.1528;EUR_AF=0.1461;SAS_AF=0.1247;AA=G|||;VT=SNP
6	30969168	rs35281047	C	T	100	PASS	AC=308;AF=0.0615016;AN=5008;NS=2504;DP=22313;EAS_AF=0.131;AMR_AF=0.1009;AFR_AF=0.0144;EUR_AF=0.0596;SAS_AF=0.0276;AA=C|||;VT=SNP
6	30969185	rs9262437	A	C	100	PASS	AC=581;AF=0.116014;AN=5008;NS=2504;DP=22400;EAS_AF=0.0516;AMR_AF=0.1988;AFR_AF=0.1513;EUR_AF=0.1292;SAS_AF=0.0624;AA=A|||;VT=SNP
6	30969314	rs117730659	G	A	100	PASS	AC=29;AF=0.00579073;AN=5008;NS=2504;DP=20073;EAS_AF=0.0228;AMR_AF=0.0086;AFR_AF=0;EUR_AF=0;SAS_AF=0;AA=G|||;VT=SNP
6	30969327	rs3873343	C	T	100	PASS	AC=797;AF=0.159145;AN=5008;NS=2504;DP=20453;EAS_AF=0.3244;AMR_AF=0.072;AFR_AF=0.0371;EUR_AF=0.1431;SAS_AF=0.2321;AA=C|||;VT=SNP
6	30969357	rs2894050	G	T	100	PASS	AC=801;AF=0.159944;AN=5008;NS=2504;DP=20854;EAS_AF=0.3244;AMR_AF=0.072;AFR_AF=0.0401;EUR_AF=0.1431;SAS_AF=0.2321;AA=G|||;VT=SNP
6	30969359	rs9262446	G	C	100	PASS	AC=772;AF=0.154153;AN=5008;NS=2504;DP=20853;EAS_AF=0.1181;AMR_AF=0.2608;AFR_AF=0.1536;EUR_AF=0.1461;SAS_AF=0.1247;AA=G|||;VT=SNP
6	30969368	rs9262447	A	C	100	PASS	AC=581;AF=0.116014;AN=5008;NS=2504;DP=21414;EAS_AF=0.0516;AMR_AF=0.1988;AFR_AF=0.1513;EUR_AF=0.1292;SAS_AF=0.0624;AA=A|||;VT=SNP
6	30969498	rs2429295	G	C	100	PASS	AC=772;AF=0.154153;AN=5008;NS=2504;DP=22567;EAS_AF=0.1181;AMR_AF=0.2608;AFR_AF=0.1536;EUR_AF=0.1461;SAS_AF=0.1247;AA=C|||;VT=SNP
6	30969527	rs2508016	C	G	100	PASS	AC=772;AF=0.154153;AN=5008;NS=2504;DP=22410;EAS_AF=0.1181;AMR_AF=0.2608;AFR_AF=0.1536;EUR_AF=0.1461;SAS_AF=0.1247;AA=C|||;VT=SNP
6	30969702	rs2523911	G	A	100	PASS	AC=772;AF=0.154153;AN=5008;NS=2504;DP=20037;EAS_AF=0.1181;AMR_AF=0.2608;AFR_AF=0.1536;EUR_AF=0.1461;SAS_AF=0.1247;AA=G|||;VT=SNP
6	30969709	rs2523912	A	G	100	PASS	AC=772;AF=0.154153;AN=5008;NS=2504;DP=20371;EAS_AF=0.1181;AMR_AF=0.2608;AFR_AF=0.1536;EUR_AF=0.1461;SAS_AF=0.1247;AA=G|||;VT=SNP
6	30969898	rs1632859	G	A	100	PASS	AC=3400;AF=0.678914;AN=5008;NS=2504;DP=20591;EAS_AF=0.5883;AMR_AF=0.7118;AFR_AF=0.7784;EUR_AF=0.7296;SAS_AF=0.5624;AA=A|||;VT=SNP
6	30969913	rs117572298	T	G	100	PASS	AC=87;AF=0.0173722;AN=5008;NS=2504;DP=21134;EAS_AF=0.0258;AMR_AF=0.0836;AFR_AF=0.0008;EUR_AF=0.002;SAS_AF=0;AA=T|||;VT=SNP
6	30970224	rs1632858	C	T	100	PASS	AC=3946;AF=0.787939;AN=5008;NS=2504;DP=20611;EAS_AF=0.7004;AMR_AF=0.7738;AFR_AF=0.9319;EUR_AF=0.7932;SAS_AF=0.6881;AA=T|||;VT=SNP
6	30970459	rs2253417	G	A	100	PASS	AC=772;AF=0.154153;AN=5008;NS=2504;DP=20073;EAS_AF=0.1181;AMR_AF=0.2608;AFR_AF=0.1536;EUR_AF=0.1461;SAS_AF=0.1247;AA=G|||;VT=SNP
6	30970864	rs76338395	G	A	100	PASS	AC=24;AF=0.00479233;AN=5008;NS=2504;DP=15427;EAS_AF=0.0238;AMR_AF=0;AFR_AF=0;EUR_AF=0;SAS_AF=0;AA=G|||;VT=SNP
6	30971016	rs1632857	T	C	100	PASS	AC=760;AF=0.151757;AN=5008;NS=2504;DP=17449;EAS_AF=0.0427;AMR_AF=0.2752;AFR_AF=0.121;EUR_AF=0.2604;SAS_AF=0.1063;AA=T|||;VT=SNP
6	30971164	rs3131929	C	A	100	PASS	AC=772;AF=0.154153;AN=5008;NS=2504;DP=16039;EAS_AF=0.1181;AMR_AF=0.2608;AFR_AF=0.1536;EUR_AF=0.1461;SAS_AF=0.1247;AA=C|||;VT=SNP
6	30971320	rs3131928	C	T	100	PASS	AC=772;AF=0.154153;AN=5008;NS=2504;DP=15826;EAS_AF=0.1181;AMR_AF=0.2608;AFR_AF=0.1536;EUR_AF=0.1461;SAS_AF=0.1247;AA=c|||;VT=SNP
6	30971466	rs9283889	G	A	100	PASS	AC=1606;AF=0.320687;AN=5008;NS=2504;DP=16856;EAS_AF=0.4226;AMR_AF=0.1441;AFR_AF=0.3911;EUR_AF=0.2714;SAS_AF=0.2965;AA=g|||;VT=SNP
6	30971716	rs9262451	T	C	100	PASS	AC=772;AF=0.154153;AN=5008;NS=2504;DP=16574;EAS_AF=0.1181;AMR_AF=0.2608;AFR_AF=0.1536;EUR_AF=0.1461;SAS_AF=0.1247;AA=T|||;VT=SNP
6	30971736	rs1632856	C	T	100	PASS	AC=756;AF=0.150958;AN=5008;NS=2504;DP=18650;EAS_AF=0.0427;AMR_AF=0.2738;AFR_AF=0.1203;EUR_AF=0.2584;SAS_AF=0.1063;AA=C|||;VT=SNP
6	30972034	rs2523913	G	C	100	PASS	AC=772;AF=0.154153;AN=5008;NS=2504;DP=18138;EAS_AF=0.1181;AMR_AF=0.2608;AFR_AF=0.1536;EUR_AF=0.1461;SAS_AF=0.1247;AA=G|||;VT=SNP
6	30972121	rs2844668	T	A	100	PASS	AC=3947;AF=0.788139;AN=5008;NS=2504;DP=19105;EAS_AF=0.7014;AMR_AF=0.7738;AFR_AF=0.9319;EUR_AF=0.7932;SAS_AF=0.6881;AA=t|||;VT=SNP
6	30972202	rs380808	G	A	100	PASS	AC=772;AF=0.154153;AN=5008;NS=2504;DP=21843;EAS_AF=0.1181;AMR_AF=0.2608;AFR_AF=0.1536;EUR_AF=0.1461;SAS_AF=0.1247;AA=A|||;VT=SNP
6	30972390	rs436376	G	T	100	PASS	AC=774;AF=0.154553;AN=5008;NS=2504;DP=19177;EAS_AF=0.1181;AMR_AF=0.2608;AFR_AF=0.1536;EUR_AF=0.1461;SAS_AF=0.1268;AA=G|||;VT=SNP
6	30972471	rs2256514	G	A	100	PASS	AC=774;AF=0.154553;AN=5008;NS=2504;DP=20786;EAS_AF=0.1181;AMR_AF=0.2608;AFR_AF=0.1536;EUR_AF=0.1461;SAS_AF=0.1268;AA=A|||;VT=SNP
6	30972589	rs1634717	G	T	100	PASS	AC=1528;AF=0.305112;AN=5008;NS=2504;DP=21559;EAS_AF=0.1607;AMR_AF=0.5346;AFR_AF=0.2731;EUR_AF=0.4046;SAS_AF=0.2321;AA=T|||;VT=SNP
6	30972865	rs1634718	A	G	100	PASS	AC=601;AF=0.120008;AN=5008;NS=2504;DP=20940;EAS_AF=0.0417;AMR_AF=0.2104;AFR_AF=0.0598;EUR_AF=0.2306;SAS_AF=0.1043;AA=A|||;VT=SNP
6	30973088	rs9394024	C	A	100	PASS	AC=154;AF=0.0307508;AN=5008;NS=2504;DP=18053;EAS_AF=0.1329;AMR_AF=0.0202;AFR_AF=0.0008;EUR_AF=0.003;SAS_AF=0.002;AA=C|||;VT=SNP
6	30973165	rs1634719	A	G	100	PASS	AC=755;AF=0.150759;AN=5008;NS=2504;DP=19919;EAS_AF=0.0427;AMR_AF=0.2738;AFR_AF=0.1195;EUR_AF=0.2584;SAS_AF=0.1063;AA=A|||;VT=SNP
6	30973358	rs2523915	T	A	100	PASS	AC=774;AF=0.154553;AN=5008;NS=2504;DP=20980;EAS_AF=0.1181;AMR_AF=0.2608;AFR_AF=0.1536;EUR_AF=0.1461;SAS_AF=0.1268;AA=A|||;VT=SNP
6	30973519	rs2523916	T	C	100	PASS	AC=772;AF=0.154153;AN=5008;NS=2504;DP=22042;EAS_AF=0.1181;AMR_AF=0.2608;AFR_AF=0.1536;EUR_AF=0.1461;SAS_AF=0.1247;AA=C|||;VT=SNP
6	30973535	rs1624944	G	C	100	PASS	AC=3562;AF=0.711262;AN=5008;NS=2504;DP=21426;EAS_AF=0.5933;AMR_AF=0.732;AFR_AF=0.82;EUR_AF=0.7644;SAS_AF=0.6166;AA=C|||;VT=SNP
6	30973665	rs60192216	A	G	100	PASS	AC=386;AF=0.0770767;AN=5008;NS=2504;DP=18329;EAS_AF=0.1081;AMR_AF=0.0418;AFR_AF=0.1127;EUR_AF=0.0288;SAS_AF=0.0716;AA=A|||;VT=SNP
6	30973783	rs12110532	C	G	100	PASS	AC=310;AF=0.061901;AN=5008;NS=2504;DP=16601;EAS_AF=0.1042;AMR_AF=0.0288;AFR_AF=0.112;EUR_AF=0.0219;SAS_AF=0.0153;AA=C|||;VT=SNP
6	30973843	rs12193866	C	T	100	PASS	AC=86;AF=0.0171725;AN=5008;NS=2504;DP=18114;EAS_AF=0.0149;AMR_AF=0.0043;AFR_AF=0.028;EUR_AF=0.0219;SAS_AF=0.0092;AA=C|||;VT=SNP
6	30974337	rs2844667	C	T	100	PASS	AC=772;AF=0.154153;AN=5008;NS=2504;DP=19371;EAS_AF=0.1181;AMR_AF=0.2608;AFR_AF=0.1536;EUR_AF=0.1461;SAS_AF=0.1247;AA=C|||;VT=SNP
6	30974496	rs2523918	G	A	100	PASS	AC=772;AF=0.154153;AN=5008;NS=2504;DP=19439;EAS_AF=0.1181;AMR_AF=0.2608;AFR_AF=0.1536;EUR_AF=0.1461;SAS_AF=0.1247;AA=G|||;VT=SNP
6	30974663	rs2523919	C	T	100	PASS	AC=772;AF=0.154153;AN=5008;NS=2504;DP=15081;EAS_AF=0.1181;AMR_AF=0.2608;AFR_AF=0.1536;EUR_AF=0.1461;SAS_AF=0.1247;AA=C|||;VT=SNP
6	30974683	rs2530711	G	T	100	PASS	AC=772;AF=0.154153;AN=5008;NS=2504;DP=15748;EAS_AF=0.1181;AMR_AF=0.2608;AFR_AF=0.1536;EUR_AF=0.1461;SAS_AF=0.1247;AA=T|||;VT=SNP
6	30974995	rs2523920	G	A	100	PASS	AC=772;AF=0.154153;AN=5008;NS=2504;DP=17451;EAS_AF=0.1181;AMR_AF=0.2608;AFR_AF=0.1536;EUR_AF=0.1461;SAS_AF=0.1247;AA=G|||;VT=SNP
6	30975090	rs2523921	T	C	100	PASS	AC=772;AF=0.154153;AN=5008;NS=2504;DP=16155;EAS_AF=0.1181;AMR_AF=0.2608;AFR_AF=0.1536;EUR_AF=0.1461;SAS_AF=0.1247;AA=C|||;VT=SNP
6	30975139	rs2523922	C	T	100	PASS	AC=771;AF=0.153954;AN=5008;NS=2504;DP=16352;EAS_AF=0.1181;AMR_AF=0.2594;AFR_AF=0.1536;EUR_AF=0.1461;SAS_AF=0.1247;AA=C|||;VT=SNP
6	30975141	rs2523923	G	A	100	PASS	AC=772;AF=0.154153;AN=5008;NS=2504;DP=16518;EAS_AF=0.1181;AMR_AF=0.2608;AFR_AF=0.1536;EUR_AF=0.1461;SAS_AF=0.1247;AA=g|||;VT=SNP
6	30975224	rs2523924	G	A	100	PASS	AC=772;AF=0.154153;AN=5008;NS=2504;DP=19841;EAS_AF=0.1181;AMR_AF=0.2608;AFR_AF=0.1536;EUR_AF=0.1461;SAS_AF=0.1247;AA=A|||;VT=SNP
6	30975440	rs2517402	A	G	100	PASS	AC=773;AF=0.154353;AN=5008;NS=2504;DP=18340;EAS_AF=0.119;AMR_AF=0.2608;AFR_AF=0.1536;EUR_AF=0.1461;SAS_AF=0.1247;AA=A|||;VT=SNP
6	30975445	rs2517401	C	T	100	PASS	AC=773;AF=0.154353;AN=5008;NS=2504;DP=18407;EAS_AF=0.119;AMR_AF=0.2608;AFR_AF=0.1536;EUR_AF=0.1461;SAS_AF=0.1247;AA=C|||;VT=SNP
6	30975649	rs1632854	T	A	100	PASS	AC=1528;AF=0.305112;AN=5008;NS=2504;DP=19015;EAS_AF=0.1607;AMR_AF=0.5346;AFR_AF=0.2731;EUR_AF=0.4046;SAS_AF=0.2321;AA=A|||;VT=SNP
6	30976203	rs75570972	G	A	100	PASS	AC=585;AF=0.116813;AN=5008;NS=2504;DP=16222;EAS_AF=0.0784;AMR_AF=0.0605;AFR_AF=0.2126;EUR_AF=0.1193;SAS_AF=0.0644;AA=G|||;VT=SNP
6	30976571	rs7765796	A	G	100	PASS	AC=772;AF=0.154153;AN=5008;NS=2504;DP=15513;EAS_AF=0.1181;AMR_AF=0.2608;AFR_AF=0.1536;EUR_AF=0.1461;SAS_AF=0.1247;AA=G|||;VT=SNP
6	30976647	rs7766113	C	T	100	PASS	AC=792;AF=0.158147;AN=5008;NS=2504;DP=14763;EAS_AF=0.1181;AMR_AF=0.2608;AFR_AF=0.1687;EUR_AF=0.1461;SAS_AF=0.1247;AA=C|||;VT=SNP
6	30976660	rs9262458	C	T	100	PASS	AC=772;AF=0.154153;AN=5008;NS=2504;DP=15403;EAS_AF=0.1181;AMR_AF=0.2608;AFR_AF=0.1536;EUR_AF=0.1461;SAS_AF=0.1247;AA=c|||;VT=SNP
6	30976696	rs117712789	G	A	100	PASS	AC=20;AF=0.00399361;AN=5008;NS=2504;DP=16450;EAS_AF=0.0149;AMR_AF=0;AFR_AF=0.0008;EUR_AF=0;SAS_AF=0.0041;AA=G|||;VT=SNP
6	30976781	rs2844666	C	A	100	PASS	AC=773;AF=0.154353;AN=5008;NS=2504;DP=15720;EAS_AF=0.1181;AMR_AF=0.2608;AFR_AF=0.1543;EUR_AF=0.1461;SAS_AF=0.1247;AA=C|||;VT=SNP
6	30977183	rs1634720	G	A	100	PASS	AC=3567;AF=0.71226;AN=5008;NS=2504;DP=16406;EAS_AF=0.5933;AMR_AF=0.7334;AFR_AF=0.823;EUR_AF=0.7644;SAS_AF=0.6166;AA=A|||;VT=SNP
6	30977205	rs2517400	A	G	100	PASS	AC=773;AF=0.154353;AN=5008;NS=2504;DP=16751;EAS_AF=0.1181;AMR_AF=0.2608;AFR_AF=0.1536;EUR_AF=0.1471;SAS_AF=0.1247;AA=G|||;VT=SNP
6	30977212	rs2530691	T	C	100	PASS	AC=772;AF=0.154153;AN=5008;NS=2504;DP=16829;EAS_AF=0.1181;AMR_AF=0.2608;AFR_AF=0.1536;EUR_AF=0.1461;SAS_AF=0.1247;AA=C|||;VT=SNP
6	30977815	rs2523926	C	T	100	PASS	AC=772;AF=0.154153;AN=5008;NS=2504;DP=21743;EAS_AF=0.1181;AMR_AF=0.2608;AFR_AF=0.1536;EUR_AF=0.1461;SAS_AF=0.1247;AA=C|||;VT=SNP
6	30978158	rs2530718	C	T	100	PASS	AC=779;AF=0.155551;AN=5008;NS=2504;DP=18129;EAS_AF=0.1181;AMR_AF=0.2651;AFR_AF=0.1543;EUR_AF=0.1481;SAS_AF=0.1258;AA=T|||;VT=SNP
6	30978161	rs2530717	A	G	100	PASS	AC=770;AF=0.153754;AN=5008;NS=2504;DP=18265;EAS_AF=0.1181;AMR_AF=0.2594;AFR_AF=0.1536;EUR_AF=0.1451;SAS_AF=0.1247;AA=a|||;VT=SNP
6	30978196	rs2530716	T	C	100	PASS	AC=772;AF=0.154153;AN=5008;NS=2504;DP=19511;EAS_AF=0.1181;AMR_AF=0.2608;AFR_AF=0.1536;EUR_AF=0.1461;SAS_AF=0.1247;AA=C|||;VT=SNP
6	30978746	rs12203410	G	A	100	PASS	AC=847;AF=0.169129;AN=5008;NS=2504;DP=13026;EAS_AF=0.0833;AMR_AF=0.0922;AFR_AF=0.323;EUR_AF=0.1551;SAS_AF=0.1186;AA=G|||;VT=SNP
6	30978834	rs28360975	G	T	100	PASS	AC=1025;AF=0.204673;AN=5008;NS=2504;DP=12968;EAS_AF=0.1042;AMR_AF=0.1037;AFR_AF=0.4289;EUR_AF=0.164;SAS_AF=0.1186;AA=G|||;VT=SNP
6	30978884	rs530874598	T	A	100	PASS	AC=904;AF=0.180511;AN=5008;NS=2504;DP=15077;EAS_AF=0.3244;AMR_AF=0.0893;AFR_AF=0.0643;EUR_AF=0.1839;SAS_AF=0.2505;AA=T|||;VT=SNP
6	30979052	rs9378112	C	T	100	PASS	AC=810;AF=0.161741;AN=5008;NS=2504;DP=18235;EAS_AF=0.3244;AMR_AF=0.0778;AFR_AF=0.0408;EUR_AF=0.1461;SAS_AF=0.2331;AA=T|||;VT=SNP
6	30979065	rs74295919	G	A	100	PASS	AC=626;AF=0.125;AN=5008;NS=2504;DP=18134;EAS_AF=0.0784;AMR_AF=0.0605;AFR_AF=0.2436;EUR_AF=0.1193;SAS_AF=0.0644;AA=G|||;VT=SNP
6	30979078	rs9391700	G	A	100	PASS	AC=810;AF=0.161741;AN=5008;NS=2504;DP=18022;EAS_AF=0.3244;AMR_AF=0.0778;AFR_AF=0.0408;EUR_AF=0.1461;SAS_AF=0.2331;AA=A|||;VT=SNP
6	30979084	rs1634722	C	T	100	PASS	AC=3578;AF=0.714457;AN=5008;NS=2504;DP=17963;EAS_AF=0.5933;AMR_AF=0.7392;AFR_AF=0.8245;EUR_AF=0.7674;SAS_AF=0.6186;AA=T|||;VT=SNP
6	30979098	rs9378113	C	T	100	PASS	AC=810;AF=0.161741;AN=5008;NS=2504;DP=17829;EAS_AF=0.3244;AMR_AF=0.0778;AFR_AF=0.0408;EUR_AF=0.1461;SAS_AF=0.2331;AA=T|||;VT=SNP
6	30979156	rs1634723	C	T	100	PASS	AC=3562;AF=0.711262;AN=5008;NS=2504;DP=18505;EAS_AF=0.5923;AMR_AF=0.7392;AFR_AF=0.8132;EUR_AF=0.7674;SAS_AF=0.6186;AA=T|||;VT=SNP
6	30979172	rs9378151	C	A	100	PASS	AC=809;AF=0.161542;AN=5008;NS=2504;DP=18887;EAS_AF=0.3234;AMR_AF=0.0778;AFR_AF=0.0408;EUR_AF=0.1461;SAS_AF=0.2331;AA=C|||;VT=SNP
6	30979203	rs7739491	A	C	100	PASS	AC=2060;AF=0.411342;AN=5008;NS=2504;DP=20085;EAS_AF=0.2242;AMR_AF=0.4424;AFR_AF=0.671;EUR_AF=0.3797;SAS_AF=0.2638;AA=A|||;VT=SNP
6	30979318	rs34746900	C	A	100	PASS	AC=307;AF=0.0613019;AN=5008;NS=2504;DP=22184;EAS_AF=0.13;AMR_AF=0.1009;AFR_AF=0.0144;EUR_AF=0.0596;SAS_AF=0.0276;AA=C|||;VT=SNP
6	30979479	rs9394025	C	T	100	PASS	AC=809;AF=0.161542;AN=5008;NS=2504;DP=20904;EAS_AF=0.3234;AMR_AF=0.0778;AFR_AF=0.0408;EUR_AF=0.1461;SAS_AF=0.2331;AA=C|||;VT=SNP
6	30979558	rs3869094	T	C	100	PASS	AC=2659;AF=0.53095;AN=5008;NS=2504;DP=21356;EAS_AF=0.5397;AMR_AF=0.4467;AFR_AF=0.6604;EUR_AF=0.4602;SAS_AF=0.4796;AA=C|||;VT=SNP
6	30979793	rs9366764	G	A	100	PASS	AC=850;AF=0.169728;AN=5008;NS=2504;DP=19796;EAS_AF=0.3234;AMR_AF=0.0778;AFR_AF=0.0719;EUR_AF=0.1461;SAS_AF=0.2331;AA=G|||;VT=SNP
6	30979824	rs9262460	A	G	100	PASS	AC=641;AF=0.127995;AN=5008;NS=2504;DP=20444;EAS_AF=0.0526;AMR_AF=0.2032;AFR_AF=0.1884;EUR_AF=0.1332;SAS_AF=0.0654;AA=A|||;VT=SNP
6	30979910	rs9262461	T	C	100	PASS	AC=641;AF=0.127995;AN=5008;NS=2504;DP=22113;EAS_AF=0.0526;AMR_AF=0.2032;AFR_AF=0.1884;EUR_AF=0.1332;SAS_AF=0.0654;AA=T|||;VT=SNP
6	30979933	rs9380204	T	C	100	PASS	AC=809;AF=0.161542;AN=5008;NS=2504;DP=22202;EAS_AF=0.3234;AMR_AF=0.0778;AFR_AF=0.0408;EUR_AF=0.1461;SAS_AF=0.2331;AA=T|||;VT=SNP
6	30980015	rs3869095	G	A	100	PASS	AC=600;AF=0.119808;AN=5008;NS=2504;DP=20526;EAS_AF=0.0784;AMR_AF=0.0605;AFR_AF=0.2231;EUR_AF=0.1203;SAS_AF=0.0644;AA=G|||;VT=SNP
6	30980140	rs56240511	G	C	100	PASS	AC=347;AF=0.0692891;AN=5008;NS=2504;DP=19863;EAS_AF=0.0357;AMR_AF=0.1484;AFR_AF=0.0038;EUR_AF=0.1054;SAS_AF=0.0992;AA=G|||;VT=SNP
6	30980203	rs76296100	A	T	100	PASS	AC=79;AF=0.0157748;AN=5008;NS=2504;DP=21244;EAS_AF=0.0268;AMR_AF=0;AFR_AF=0;EUR_AF=0;SAS_AF=0.0532;AA=A|||;VT=SNP
6	30980566	rs9262462	G	T	100	PASS	AC=686;AF=0.136981;AN=5008;NS=2504;DP=18296;EAS_AF=0.0536;AMR_AF=0.2032;AFR_AF=0.2194;EUR_AF=0.1352;SAS_AF=0.0665;AA=T|||;VT=SNP
6	30980582	rs9262463	G	A	100	PASS	AC=641;AF=0.127995;AN=5008;NS=2504;DP=18836;EAS_AF=0.0526;AMR_AF=0.2032;AFR_AF=0.1884;EUR_AF=0.1332;SAS_AF=0.0654;AA=G|||;VT=SNP
6	30980603	rs12528087	G	A	100	PASS	AC=339;AF=0.0676917;AN=5008;NS=2504;DP=19741;EAS_AF=0.0714;AMR_AF=0.0821;AFR_AF=0.0333;EUR_AF=0.0517;SAS_AF=0.1166;AA=G|||;VT=SNP
6	30980685	rs78171407	A	G	100	PASS	AC=144;AF=0.028754;AN=5008;NS=2504;DP=20806;EAS_AF=0.0625;AMR_AF=0.0014;AFR_AF=0.0318;EUR_AF=0.002;SAS_AF=0.0368;AA=A|||;VT=SNP
6	30980747	rs12528082	C	T	100	PASS	AC=399;AF=0.0796725;AN=5008;NS=2504;DP=19540;EAS_AF=0.0913;AMR_AF=0.0865;AFR_AF=0.0545;EUR_AF=0.0606;SAS_AF=0.1166;AA=C|||;VT=SNP
6	30980848	rs9262464	G	A	100	PASS	AC=642;AF=0.128195;AN=5008;NS=2504;DP=16808;EAS_AF=0.0536;AMR_AF=0.2032;AFR_AF=0.1884;EUR_AF=0.1332;SAS_AF=0.0654;AA=G|||;VT=SNP
6	30980872	rs12207166	C	T	100	PASS	AC=584;AF=0.116613;AN=5008;NS=2504;DP=15731;EAS_AF=0.0784;AMR_AF=0.0605;AFR_AF=0.2118;EUR_AF=0.1193;SAS_AF=0.0644;AA=C|||;VT=SNP
6	30981054	rs12207266	C	G	100	PASS	AC=599;AF=0.119609;AN=5008;NS=2504;DP=16524;EAS_AF=0.0784;AMR_AF=0.0605;AFR_AF=0.2231;EUR_AF=0.1193;SAS_AF=0.0644;AA=C|||;VT=SNP
6	30981093	rs6913200	G	A	100	PASS	AC=641;AF=0.127995;AN=5008;NS=2504;DP=16523;EAS_AF=0.0526;AMR_AF=0.2032;AFR_AF=0.1884;EUR_AF=0.1332;SAS_AF=0.0654;AA=G|||;VT=SNP
6	30981127	rs6912926	C	G	100	PASS	AC=641;AF=0.127995;AN=5008;NS=2504;DP=16378;EAS_AF=0.0526;AMR_AF=0.2032;AFR_AF=0.1884;EUR_AF=0.1332;SAS_AF=0.0654;AA=C|||;VT=SNP
6	30981190	rs4713408	T	C	100	PASS	AC=2091;AF=0.417532;AN=5008;NS=2504;DP=16264;EAS_AF=0.4544;AMR_AF=0.3415;AFR_AF=0.4834;EUR_AF=0.3986;SAS_AF=0.364;AA=C|||;VT=SNP
6	30981199	rs4713409	T	C	100	PASS	AC=2491;AF=0.497404;AN=5008;NS=2504;DP=16551;EAS_AF=0.5456;AMR_AF=0.428;AFR_AF=0.5378;EUR_AF=0.4602;SAS_AF=0.4806;AA=C|||;VT=SNP
6	30981307	rs536070307	C	T	100	PASS	AC=2092;AF=0.417732;AN=5008;NS=2504;DP=18335;EAS_AF=0.4554;AMR_AF=0.3415;AFR_AF=0.4834;EUR_AF=0.3996;SAS_AF=0.363;AA=T|||;VT=SNP
6	30981361	rs563262528	C	G	100	PASS	AC=850;AF=0.169728;AN=5008;NS=2504;DP=19762;EAS_AF=0.3234;AMR_AF=0.0778;AFR_AF=0.0719;EUR_AF=0.1461;SAS_AF=0.2331;AA=C|||;VT=SNP
6	30981488	rs539480160	G	A	100	PASS	AC=980;AF=0.195687;AN=5008;NS=2504;DP=17511;EAS_AF=0.124;AMR_AF=0.2853;AFR_AF=0.2216;EUR_AF=0.1849;SAS_AF=0.182;AA=g|||;VT=SNP
6	30981715	rs540165831	G	T	100	PASS	AC=641;AF=0.127995;AN=5008;NS=2504;DP=15989;EAS_AF=0.0526;AMR_AF=0.2032;AFR_AF=0.1884;EUR_AF=0.1332;SAS_AF=0.0654;AA=G|||;VT=SNP
6	30981753	rs1634724	C	G	100	PASS	AC=937;AF=0.187101;AN=5008;NS=2504;DP=16274;EAS_AF=0.0456;AMR_AF=0.2896;AFR_AF=0.2262;EUR_AF=0.2694;SAS_AF=0.1227;AA=C|||;VT=SNP
6	30981755	rs573567323	C	T	100	PASS	AC=811;AF=0.161941;AN=5008;NS=2504;DP=16396;EAS_AF=0.3234;AMR_AF=0.0778;AFR_AF=0.0408;EUR_AF=0.1481;SAS_AF=0.2331;AA=C|||;VT=SNP
6	30981813	rs73727153	T	A	100	PASS	AC=599;AF=0.119609;AN=5008;NS=2504;DP=16778;EAS_AF=0.0784;AMR_AF=0.0605;AFR_AF=0.2231;EUR_AF=0.1193;SAS_AF=0.0644;AA=T|||;VT=SNP
6	30982008	rs386491819	T	A	100	PASS	AC=756;AF=0.150958;AN=5008;NS=2504;DP=16120;EAS_AF=0.0427;AMR_AF=0.2738;AFR_AF=0.1195;EUR_AF=0.2584;SAS_AF=0.1074;AA=T|||;VT=SNP
6	30982084	rs573600572	C	G	100	PASS	AC=2088;AF=0.416933;AN=5008;NS=2504;DP=16388;EAS_AF=0.4544;AMR_AF=0.3415;AFR_AF=0.4834;EUR_AF=0.3966;SAS_AF=0.363;AA=G|||;VT=SNP
6	30982086	rs541207895	A	T	100	PASS	AC=2088;AF=0.416933;AN=5008;NS=2504;DP=16368;EAS_AF=0.4544;AMR_AF=0.3415;AFR_AF=0.4834;EUR_AF=0.3966;SAS_AF=0.363;AA=T|||;VT=SNP
6	30982139	rs568791239	G	A	100	PASS	AC=848;AF=0.169329;AN=5008;NS=2504;DP=14570;EAS_AF=0.3234;AMR_AF=0.0778;AFR_AF=0.0719;EUR_AF=0.1441;SAS_AF=0.2331;AA=G|||;VT=SNP
6	30982160	rs529564829	G	A	100	PASS	AC=399;AF=0.0796725;AN=5008;NS=2504;DP=3805;EAS_AF=0.0913;AMR_AF=0.0865;AFR_AF=0.0545;EUR_AF=0.0606;SAS_AF=0.1166;AA=G|||;VT=SNP
6	30982209	rs7755802	A	G	100	PASS	AC=2490;AF=0.497204;AN=5008;NS=2504;DP=13614;EAS_AF=0.5456;AMR_AF=0.428;AFR_AF=0.5378;EUR_AF=0.4602;SAS_AF=0.4796;AA=G|||;VT=SNP
6	30982544	rs9394026	G	A	100	PASS	AC=1449;AF=0.289337;AN=5008;NS=2504;DP=20705;EAS_AF=0.4018;AMR_AF=0.1383;AFR_AF=0.295;EUR_AF=0.2654;SAS_AF=0.2975;AA=A|||;VT=SNP
6	30982553	rs28360978	A	G	100	PASS	AC=339;AF=0.0676917;AN=5008;NS=2504;DP=20539;EAS_AF=0.0714;AMR_AF=0.0821;AFR_AF=0.0333;EUR_AF=0.0517;SAS_AF=0.1166;AA=A|||;VT=SNP
6	30982682	rs73727154	G	T	100	PASS	AC=600;AF=0.119808;AN=5008;NS=2504;DP=23495;EAS_AF=0.0784;AMR_AF=0.0605;AFR_AF=0.2231;EUR_AF=0.1193;SAS_AF=0.0654;AA=G|||;VT=SNP
6	30982701	rs4713410	C	T	100	PASS	AC=641;AF=0.127995;AN=5008;NS=2504;DP=22362;EAS_AF=0.0526;AMR_AF=0.2032;AFR_AF=0.1884;EUR_AF=0.1332;SAS_AF=0.0654;AA=C|||;VT=SNP
6	30982722	rs569454935	T	C	100	PASS	AC=2090;AF=0.417332;AN=5008;NS=2504;DP=21823;EAS_AF=0.4544;AMR_AF=0.3415;AFR_AF=0.4834;EUR_AF=0.3986;SAS_AF=0.363;AA=C|||;VT=SNP
6	30982723	rs544482873	C	T	100	PASS	AC=850;AF=0.169728;AN=5008;NS=2504;DP=21867;EAS_AF=0.3234;AMR_AF=0.0778;AFR_AF=0.0719;EUR_AF=0.1461;SAS_AF=0.2331;AA=C|||;VT=SNP
6	30982858	rs28360979	T	G	100	PASS	AC=339;AF=0.0676917;AN=5008;NS=2504;DP=20585;EAS_AF=0.0714;AMR_AF=0.0821;AFR_AF=0.0333;EUR_AF=0.0517;SAS_AF=0.1166;AA=T|||;VT=SNP
6	30982948	rs12211072	G	A	100	PASS	AC=599;AF=0.119609;AN=5008;NS=2504;DP=18608;EAS_AF=0.0784;AMR_AF=0.0605;AFR_AF=0.2231;EUR_AF=0.1193;SAS_AF=0.0644;AA=G|||;VT=SNP
6	30983263	rs9391701	G	A	100	PASS	AC=809;AF=0.161542;AN=5008;NS=2504;DP=17301;EAS_AF=0.3234;AMR_AF=0.0778;AFR_AF=0.0408;EUR_AF=0.1461;SAS_AF=0.2331;AA=G|||;VT=SNP
6	30983296	rs7761278	A	G	100	PASS	AC=642;AF=0.128195;AN=5008;NS=2504;DP=16653;EAS_AF=0.0526;AMR_AF=0.2032;AFR_AF=0.1891;EUR_AF=0.1332;SAS_AF=0.0654;AA=A|||;VT=SNP
6	30983326	rs1619376	A	G	100	PASS	AC=3958;AF=0.790335;AN=5008;NS=2504;DP=16788;EAS_AF=0.7004;AMR_AF=0.781;AFR_AF=0.9342;EUR_AF=0.7952;SAS_AF=0.6902;AA=G|||;VT=SNP
6	30983417	rs9262468	A	G	100	PASS	AC=641;AF=0.127995;AN=5008;NS=2504;DP=17500;EAS_AF=0.0526;AMR_AF=0.2032;AFR_AF=0.1884;EUR_AF=0.1332;SAS_AF=0.0654;AA=A|||;VT=SNP
6	30983504	rs3871465	A	C	100	PASS	AC=2090;AF=0.417332;AN=5008;NS=2504;DP=17866;EAS_AF=0.4544;AMR_AF=0.3415;AFR_AF=0.4834;EUR_AF=0.3986;SAS_AF=0.363;AA=C|||;VT=SNP
6	30983581	rs28360981	T	C	100	PASS	AC=339;AF=0.0676917;AN=5008;NS=2504;DP=18319;EAS_AF=0.0714;AMR_AF=0.0821;AFR_AF=0.0333;EUR_AF=0.0517;SAS_AF=0.1166;AA=T|||;VT=SNP
6	30983683	rs3871466	T	C	100	PASS	AC=851;AF=0.169928;AN=5008;NS=2504;DP=16464;EAS_AF=0.3234;AMR_AF=0.0778;AFR_AF=0.0719;EUR_AF=0.1471;SAS_AF=0.2331;AA=T|||;VT=SNP
6	30983865	rs73727156	G	A	100	PASS	AC=599;AF=0.119609;AN=5008;NS=2504;DP=16236;EAS_AF=0.0784;AMR_AF=0.0605;AFR_AF=0.2231;EUR_AF=0.1193;SAS_AF=0.0644;AA=G|||;VT=SNP
6	30984128	rs7776233	C	T	100	PASS	AC=2090;AF=0.417332;AN=5008;NS=2504;DP=19211;EAS_AF=0.4544;AMR_AF=0.3415;AFR_AF=0.4834;EUR_AF=0.3986;SAS_AF=0.363;AA=T|||;VT=SNP
6	30984404	rs3869096	T	G	100	PASS	AC=809;AF=0.161542;AN=5008;NS=2504;DP=19298;EAS_AF=0.3234;AMR_AF=0.0778;AFR_AF=0.0408;EUR_AF=0.1461;SAS_AF=0.2331;AA=T|||;VT=SNP
6	30984422	rs9262470	C	T	100	PASS	AC=641;AF=0.127995;AN=5008;NS=2504;DP=18114;EAS_AF=0.0526;AMR_AF=0.2032;AFR_AF=0.1884;EUR_AF=0.1332;SAS_AF=0.0654;AA=C|||;VT=SNP
6	30984470	rs3869097	C	T	100	PASS	AC=1825;AF=0.364417;AN=5008;NS=2504;DP=15211;EAS_AF=0.4435;AMR_AF=0.2882;AFR_AF=0.3139;EUR_AF=0.3718;SAS_AF=0.3978;AA=C|||;VT=SNP
6	30984527	rs78830964	C	T	100	PASS	AC=157;AF=0.0313498;AN=5008;NS=2504;DP=14589;EAS_AF=0.0625;AMR_AF=0.0014;AFR_AF=0.0416;EUR_AF=0.002;SAS_AF=0.0368;AA=C|||;VT=SNP
6	30984545	rs28360982	C	T	100	PASS	AC=399;AF=0.0796725;AN=5008;NS=2504;DP=15132;EAS_AF=0.0913;AMR_AF=0.0865;AFR_AF=0.0545;EUR_AF=0.0606;SAS_AF=0.1166;AA=C|||;VT=SNP
6	30984562	rs9262471	G	A	100	PASS	AC=641;AF=0.127995;AN=5008;NS=2504;DP=14745;EAS_AF=0.0526;AMR_AF=0.2032;AFR_AF=0.1884;EUR_AF=0.1332;SAS_AF=0.0654;AA=G|||;VT=SNP
6	30984603	rs28360983	G	A	100	PASS	AC=339;AF=0.0676917;AN=5008;NS=2504;DP=14042;EAS_AF=0.0714;AMR_AF=0.0821;AFR_AF=0.0333;EUR_AF=0.0517;SAS_AF=0.1166;AA=G|||;VT=SNP
6	30984604	rs9262472	G	C	100	PASS	AC=641;AF=0.127995;AN=5008;NS=2504;DP=13973;EAS_AF=0.0526;AMR_AF=0.2032;AFR_AF=0.1884;EUR_AF=0.1332;SAS_AF=0.0654;AA=G|||;VT=SNP
6	30984686	rs75809457	A	G	100	PASS	AC=585;AF=0.116813;AN=5008;NS=2504;DP=13276;EAS_AF=0.0784;AMR_AF=0.0605;AFR_AF=0.2126;EUR_AF=0.1193;SAS_AF=0.0644;AA=A|||;VT=SNP
6	30984718	rs9348846	C	G	100	PASS	AC=853;AF=0.170327;AN=5008;NS=2504;DP=13906;EAS_AF=0.3234;AMR_AF=0.0778;AFR_AF=0.0726;EUR_AF=0.1461;SAS_AF=0.2352;AA=C|||;VT=SNP
6	30984744	rs79019128	G	A	100	PASS	AC=599;AF=0.119609;AN=5008;NS=2504;DP=14793;EAS_AF=0.0784;AMR_AF=0.0605;AFR_AF=0.2231;EUR_AF=0.1193;SAS_AF=0.0644;AA=G|||;VT=SNP
6	30984765	rs9262474	A	G	100	PASS	AC=2090;AF=0.417332;AN=5008;NS=2504;DP=15139;EAS_AF=0.4544;AMR_AF=0.3415;AFR_AF=0.4834;EUR_AF=0.3986;SAS_AF=0.363;AA=G|||;VT=SNP
6	30984768	rs12204735	G	A	100	PASS	AC=599;AF=0.119609;AN=5008;NS=2504;DP=14996;EAS_AF=0.0784;AMR_AF=0.0605;AFR_AF=0.2231;EUR_AF=0.1193;SAS_AF=0.0644;AA=G|||;VT=SNP
6	30984878	rs12211782	T	C	100	PASS	AC=1449;AF=0.289337;AN=5008;NS=2504;DP=14995;EAS_AF=0.4018;AMR_AF=0.1383;AFR_AF=0.295;EUR_AF=0.2654;SAS_AF=0.2975;AA=C|||;VT=SNP
6	30984958	rs9262478	A	G	100	PASS	AC=2089;AF=0.417133;AN=5008;NS=2504;DP=16883;EAS_AF=0.4544;AMR_AF=0.3415;AFR_AF=0.4834;EUR_AF=0.3986;SAS_AF=0.362;AA=G|||;VT=SNP
6	30984968	rs12204842	G	A	100	PASS	AC=599;AF=0.119609;AN=5008;NS=2504;DP=17125;EAS_AF=0.0784;AMR_AF=0.0605;AFR_AF=0.2231;EUR_AF=0.1193;SAS_AF=0.0644;AA=G|||;VT=SNP
6	30985003	rs9368652	A	G	100	PASS	AC=849;AF=0.169529;AN=5008;NS=2504;DP=18333;EAS_AF=0.3234;AMR_AF=0.0778;AFR_AF=0.0719;EUR_AF=0.1461;SAS_AF=0.2321;AA=A|||;VT=SNP
6	30985009	rs9262479	G	A	100	PASS	AC=696;AF=0.138978;AN=5008;NS=2504;DP=18130;EAS_AF=0.0565;AMR_AF=0.2032;AFR_AF=0.1914;EUR_AF=0.1342;SAS_AF=0.1125;AA=G|||;VT=SNP
6	30985015	rs13194580	C	T	100	PASS	AC=809;AF=0.161542;AN=5008;NS=2504;DP=18356;EAS_AF=0.3234;AMR_AF=0.0778;AFR_AF=0.0408;EUR_AF=0.1471;SAS_AF=0.2321;AA=C|||;VT=SNP
6	30985079	rs9262480	A	G	100	PASS	AC=641;AF=0.127995;AN=5008;NS=2504;DP=20388;EAS_AF=0.0526;AMR_AF=0.2032;AFR_AF=0.1884;EUR_AF=0.1332;SAS_AF=0.0654;AA=A|||;VT=SNP
6	30985131	rs9262481	A	G	100	PASS	AC=641;AF=0.127995;AN=5008;NS=2504;DP=22711;EAS_AF=0.0526;AMR_AF=0.2032;AFR_AF=0.1884;EUR_AF=0.1332;SAS_AF=0.0654;AA=A|||;VT=SNP
6	30985177	rs12204947	G	A	100	PASS	AC=1006;AF=0.200879;AN=5008;NS=2504;DP=21803;EAS_AF=0.1696;AMR_AF=0.1542;AFR_AF=0.27;EUR_AF=0.1928;SAS_AF=0.181;AA=G|||;VT=SNP
6	30985261	rs6905206	A	C	100	PASS	AC=2089;AF=0.417133;AN=5008;NS=2504;DP=21640;EAS_AF=0.4544;AMR_AF=0.3415;AFR_AF=0.4834;EUR_AF=0.3986;SAS_AF=0.362;AA=C|||;VT=SNP
6	30985296	rs9348847	G	C	100	PASS	AC=849;AF=0.169529;AN=5008;NS=2504;DP=21717;EAS_AF=0.3234;AMR_AF=0.0778;AFR_AF=0.0719;EUR_AF=0.1461;SAS_AF=0.2321;AA=g|||;VT=SNP
6	30985323	rs9380208	T	C	100	PASS	AC=808;AF=0.161342;AN=5008;NS=2504;DP=21356;EAS_AF=0.3234;AMR_AF=0.0778;AFR_AF=0.0408;EUR_AF=0.1461;SAS_AF=0.2321;AA=t|||;VT=SNP
6	30985361	rs6905885	G	A	100	PASS	AC=641;AF=0.127995;AN=5008;NS=2504;DP=22608;EAS_AF=0.0526;AMR_AF=0.2032;AFR_AF=0.1884;EUR_AF=0.1332;SAS_AF=0.0654;AA=g|||;VT=SNP
6	30985504	rs6910115	C	T	100	PASS	AC=641;AF=0.127995;AN=5008;NS=2504;DP=21060;EAS_AF=0.0526;AMR_AF=0.2032;AFR_AF=0.1884;EUR_AF=0.1332;SAS_AF=0.0654;AA=C|||;VT=SNP
6	30985536	rs28744232	T	C	100	PASS	AC=399;AF=0.0796725;AN=5008;NS=2504;DP=20752;EAS_AF=0.0913;AMR_AF=0.0865;AFR_AF=0.0545;EUR_AF=0.0606;SAS_AF=0.1166;AA=T|||;VT=SNP
6	30985553	rs6909998	A	G	100	PASS	AC=599;AF=0.119609;AN=5008;NS=2504;DP=20954;EAS_AF=0.0784;AMR_AF=0.0605;AFR_AF=0.2231;EUR_AF=0.1193;SAS_AF=0.0644;AA=A|||;VT=SNP
6	30985604	rs9348848	C	T	100	PASS	AC=805;AF=0.160743;AN=5008;NS=2504;DP=21442;EAS_AF=0.3224;AMR_AF=0.0778;AFR_AF=0.0408;EUR_AF=0.1461;SAS_AF=0.2301;AA=C|||;VT=SNP
6	30985605	rs9348849	C	T	100	PASS	AC=805;AF=0.160743;AN=5008;NS=2504;DP=21634;EAS_AF=0.3224;AMR_AF=0.0778;AFR_AF=0.0408;EUR_AF=0.1461;SAS_AF=0.2301;AA=C|||;VT=SNP
6	30985630	rs6933040	T	C	100	PASS	AC=1488;AF=0.297125;AN=5008;NS=2504;DP=21771;EAS_AF=0.375;AMR_AF=0.281;AFR_AF=0.261;EUR_AF=0.2793;SAS_AF=0.2955;AA=C|||;VT=SNP
6	30985635	rs6933042	T	C	100	PASS	AC=2087;AF=0.416733;AN=5008;NS=2504;DP=21860;EAS_AF=0.4534;AMR_AF=0.3415;AFR_AF=0.4841;EUR_AF=0.3986;SAS_AF=0.3599;AA=C|||;VT=SNP
6	30985686	rs6910464	C	T	100	PASS	AC=599;AF=0.119609;AN=5008;NS=2504;DP=22499;EAS_AF=0.0784;AMR_AF=0.0605;AFR_AF=0.2231;EUR_AF=0.1193;SAS_AF=0.0644;AA=C|||;VT=SNP
6	30985708	rs6910475	C	T	100	PASS	AC=600;AF=0.119808;AN=5008;NS=2504;DP=23000;EAS_AF=0.0784;AMR_AF=0.062;AFR_AF=0.2231;EUR_AF=0.1193;SAS_AF=0.0644;AA=C|||;VT=SNP
6	30985726	rs6910484	C	G	100	PASS	AC=641;AF=0.127995;AN=5008;NS=2504;DP=22825;EAS_AF=0.0526;AMR_AF=0.2032;AFR_AF=0.1884;EUR_AF=0.1332;SAS_AF=0.0654;AA=C|||;VT=SNP
6	30985866	rs17196311	A	T	100	PASS	AC=339;AF=0.0676917;AN=5008;NS=2504;DP=20300;EAS_AF=0.0714;AMR_AF=0.0821;AFR_AF=0.0333;EUR_AF=0.0517;SAS_AF=0.1166;AA=A|||;VT=SNP
6	30985885	rs9394027	G	C	100	PASS	AC=850;AF=0.169728;AN=5008;NS=2504;DP=20388;EAS_AF=0.3234;AMR_AF=0.0778;AFR_AF=0.0719;EUR_AF=0.1461;SAS_AF=0.2331;AA=G|||;VT=SNP
6	30985957	rs6910700	A	G	100	PASS	AC=2090;AF=0.417332;AN=5008;NS=2504;DP=20309;EAS_AF=0.4544;AMR_AF=0.3415;AFR_AF=0.4834;EUR_AF=0.3986;SAS_AF=0.363;AA=G|||;VT=SNP
6	30986015	rs9262492	A	G	100	PASS	AC=2090;AF=0.417332;AN=5008;NS=2504;DP=21031;EAS_AF=0.4544;AMR_AF=0.3415;AFR_AF=0.4834;EUR_AF=0.3986;SAS_AF=0.363;AA=G|||;VT=SNP
6	30986038	rs2894176	G	C	100	PASS	AC=2487;AF=0.496605;AN=5008;NS=2504;DP=21751;EAS_AF=0.5456;AMR_AF=0.4265;AFR_AF=0.5378;EUR_AF=0.4583;SAS_AF=0.4796;AA=C|||;VT=SNP
6	30986079	rs3906268	T	C	100	PASS	AC=641;AF=0.127995;AN=5008;NS=2504;DP=20881;EAS_AF=0.0526;AMR_AF=0.2032;AFR_AF=0.1884;EUR_AF=0.1332;SAS_AF=0.0654;AA=T|||;VT=SNP
6	30986137	rs17196346	T	C	100	PASS	AC=599;AF=0.119609;AN=5008;NS=2504;DP=19723;EAS_AF=0.0784;AMR_AF=0.0605;AFR_AF=0.2231;EUR_AF=0.1193;SAS_AF=0.0644;AA=T|||;VT=SNP
6	30986264	rs3873345	A	G	100	PASS	AC=641;AF=0.127995;AN=5008;NS=2504;DP=18249;EAS_AF=0.0526;AMR_AF=0.2032;AFR_AF=0.1884;EUR_AF=0.1332;SAS_AF=0.0654;AA=A|||;VT=SNP
6	30986310	rs5002840	C	T	100	PASS	AC=641;AF=0.127995;AN=5008;NS=2504;DP=18288;EAS_AF=0.0526;AMR_AF=0.2032;AFR_AF=0.1884;EUR_AF=0.1332;SAS_AF=0.0654;AA=c|||;VT=SNP
6	30986396	rs3906267	G	A	100	PASS	AC=641;AF=0.127995;AN=5008;NS=2504;DP=19855;EAS_AF=0.0526;AMR_AF=0.2032;AFR_AF=0.1884;EUR_AF=0.1332;SAS_AF=0.0654;AA=G|||;VT=SNP
6	30986484	rs12529858	T	G	100	PASS	AC=399;AF=0.0796725;AN=5008;NS=2504;DP=19485;EAS_AF=0.0913;AMR_AF=0.0865;AFR_AF=0.0545;EUR_AF=0.0606;SAS_AF=0.1166;AA=T|||;VT=SNP
6	30986491	rs9262493	T	C	100	PASS	AC=642;AF=0.128195;AN=5008;NS=2504;DP=19399;EAS_AF=0.0526;AMR_AF=0.2032;AFR_AF=0.1884;EUR_AF=0.1332;SAS_AF=0.0665;AA=T|||;VT=SNP
6	30986504	rs9262494	C	T	100	PASS	AC=642;AF=0.128195;AN=5008;NS=2504;DP=19222;EAS_AF=0.0526;AMR_AF=0.2032;AFR_AF=0.1884;EUR_AF=0.1332;SAS_AF=0.0665;AA=C|||;VT=SNP
6	30986527	rs9262495	T	C	100	PASS	AC=651;AF=0.129992;AN=5008;NS=2504;DP=18868;EAS_AF=0.0526;AMR_AF=0.2032;AFR_AF=0.1944;EUR_AF=0.1332;SAS_AF=0.0675;AA=T|||;VT=SNP
6	30986554	rs12661157	A	G	100	PASS	AC=377;AF=0.0752796;AN=5008;NS=2504;DP=18709;EAS_AF=0.0417;AMR_AF=0.1499;AFR_AF=0.0189;EUR_AF=0.1074;SAS_AF=0.1002;AA=A|||;VT=SNP
6	30986560	rs4585609	T	C	100	PASS	AC=2260;AF=0.451278;AN=5008;NS=2504;DP=18623;EAS_AF=0.496;AMR_AF=0.3228;AFR_AF=0.5325;EUR_AF=0.3976;SAS_AF=0.4417;AA=C|||;VT=SNP
6	30986644	rs12215548	T	C	100	PASS	AC=599;AF=0.119609;AN=5008;NS=2504;DP=18731;EAS_AF=0.0784;AMR_AF=0.0605;AFR_AF=0.2231;EUR_AF=0.1193;SAS_AF=0.0644;AA=T|||;VT=SNP
6	30986664	rs9295941	C	A	100	PASS	AC=850;AF=0.169728;AN=5008;NS=2504;DP=18159;EAS_AF=0.3234;AMR_AF=0.0778;AFR_AF=0.0719;EUR_AF=0.1461;SAS_AF=0.2331;AA=C|||;VT=SNP
6	30986705	rs9262496	A	G	100	PASS	AC=641;AF=0.127995;AN=5008;NS=2504;DP=19113;EAS_AF=0.0526;AMR_AF=0.2032;AFR_AF=0.1884;EUR_AF=0.1332;SAS_AF=0.0654;AA=A|||;VT=SNP
6	30986750	rs9262497	C	T	100	PASS	AC=2489;AF=0.497005;AN=5008;NS=2504;DP=19667;EAS_AF=0.5456;AMR_AF=0.428;AFR_AF=0.5378;EUR_AF=0.4592;SAS_AF=0.4796;AA=T|||;VT=SNP
6	30986835	rs9262498	A	G	100	PASS	AC=2090;AF=0.417332;AN=5008;NS=2504;DP=20490;EAS_AF=0.4544;AMR_AF=0.3415;AFR_AF=0.4834;EUR_AF=0.3986;SAS_AF=0.363;AA=G|||;VT=SNP
6	30987010	rs9295942	G	T	100	PASS	AC=850;AF=0.169728;AN=5008;NS=2504;DP=20676;EAS_AF=0.3234;AMR_AF=0.0778;AFR_AF=0.0719;EUR_AF=0.1461;SAS_AF=0.2331;AA=G|||;VT=SNP
6	30987098	rs9262499	G	T	100	PASS	AC=2489;AF=0.497005;AN=5008;NS=2504;DP=20056;EAS_AF=0.5456;AMR_AF=0.428;AFR_AF=0.5378;EUR_AF=0.4592;SAS_AF=0.4796;AA=T|||;VT=SNP
6	30987170	rs12208652	C	A	100	PASS	AC=585;AF=0.116813;AN=5008;NS=2504;DP=21162;EAS_AF=0.0784;AMR_AF=0.0605;AFR_AF=0.2126;EUR_AF=0.1193;SAS_AF=0.0644;AA=C|||;VT=SNP
6	30987176	rs4713411	C	A	100	PASS	AC=2489;AF=0.497005;AN=5008;NS=2504;DP=20942;EAS_AF=0.5456;AMR_AF=0.428;AFR_AF=0.5378;EUR_AF=0.4592;SAS_AF=0.4796;AA=A|||;VT=SNP
6	30987211	rs4713412	A	G	100	PASS	AC=2090;AF=0.417332;AN=5008;NS=2504;DP=19636;EAS_AF=0.4544;AMR_AF=0.3415;AFR_AF=0.4834;EUR_AF=0.3986;SAS_AF=0.363;AA=G|||;VT=SNP
6	30987327	rs4713413	A	G	100	PASS	AC=641;AF=0.127995;AN=5008;NS=2504;DP=17082;EAS_AF=0.0526;AMR_AF=0.2032;AFR_AF=0.1884;EUR_AF=0.1332;SAS_AF=0.0654;AA=A|||;VT=SNP
6	30987353	rs112025686	G	A	100	PASS	AC=102;AF=0.0203674;AN=5008;NS=2504;DP=17147;EAS_AF=0.0288;AMR_AF=0.062;AFR_AF=0.0083;EUR_AF=0.0169;SAS_AF=0.002;AA=G|||;VT=SNP
6	30987369	rs4713414	G	A	100	PASS	AC=641;AF=0.127995;AN=5008;NS=2504;DP=17770;EAS_AF=0.0526;AMR_AF=0.2032;AFR_AF=0.1884;EUR_AF=0.1332;SAS_AF=0.0654;AA=G|||;VT=SNP
6	30987483	rs57915499	T	C	100	PASS	AC=601;AF=0.120008;AN=5008;NS=2504;DP=19006;EAS_AF=0.0784;AMR_AF=0.0605;AFR_AF=0.2239;EUR_AF=0.1203;SAS_AF=0.0644;AA=t|||;VT=SNP
6	30987484	rs57426248	A	G	100	PASS	AC=601;AF=0.120008;AN=5008;NS=2504;DP=18981;EAS_AF=0.0784;AMR_AF=0.0605;AFR_AF=0.2239;EUR_AF=0.1203;SAS_AF=0.0644;AA=A|||;VT=SNP
6	30987500	rs4713415	G	A	100	PASS	AC=640;AF=0.127796;AN=5008;NS=2504;DP=18978;EAS_AF=0.0526;AMR_AF=0.2032;AFR_AF=0.1876;EUR_AF=0.1322;SAS_AF=0.0665;AA=G|||;VT=SNP
6	30987577	rs4713416	G	A	100	PASS	AC=850;AF=0.169728;AN=5008;NS=2504;DP=18361;EAS_AF=0.3234;AMR_AF=0.0778;AFR_AF=0.0719;EUR_AF=0.1461;SAS_AF=0.2331;AA=G|||;VT=SNP
6	30987579	rs1634727	C	T	100	PASS	AC=1087;AF=0.217053;AN=5008;NS=2504;DP=18453;EAS_AF=0.0466;AMR_AF=0.3112;AFR_AF=0.2859;EUR_AF=0.3082;SAS_AF=0.1391;AA=C|||;VT=SNP
6	30987742	rs114224709	G	C	100	PASS	AC=428;AF=0.0854633;AN=5008;NS=2504;DP=18308;EAS_AF=0.0159;AMR_AF=0.0591;AFR_AF=0.171;EUR_AF=0.1173;SAS_AF=0.0276;AA=G|||;VT=SNP
6	30987777	rs7759232	G	A	100	PASS	AC=2490;AF=0.497204;AN=5008;NS=2504;DP=19310;EAS_AF=0.5456;AMR_AF=0.428;AFR_AF=0.5378;EUR_AF=0.4592;SAS_AF=0.4806;AA=A|||;VT=SNP
6	30987786	rs7758976	A	G	100	PASS	AC=2491;AF=0.497404;AN=5008;NS=2504;DP=19212;EAS_AF=0.5466;AMR_AF=0.428;AFR_AF=0.5378;EUR_AF=0.4592;SAS_AF=0.4806;AA=G|||;VT=SNP
6	30987905	rs73727158	G	A	100	PASS	AC=599;AF=0.119609;AN=5008;NS=2504;DP=18967;EAS_AF=0.0784;AMR_AF=0.0605;AFR_AF=0.2231;EUR_AF=0.1193;SAS_AF=0.0644;AA=G|||;VT=SNP
6	30987906	rs13207269	C	G	100	PASS	AC=850;AF=0.169728;AN=5008;NS=2504;DP=18974;EAS_AF=0.3234;AMR_AF=0.0778;AFR_AF=0.0719;EUR_AF=0.1461;SAS_AF=0.2331;AA=C|||;VT=SNP
6	30987981	rs73727160	C	G	100	PASS	AC=600;AF=0.119808;AN=5008;NS=2504;DP=16917;EAS_AF=0.0784;AMR_AF=0.0605;AFR_AF=0.2239;EUR_AF=0.1193;SAS_AF=0.0644;AA=C|||;VT=SNP
6	30987987	rs1632870	T	C	100	PASS	AC=4355;AF=0.869609;AN=5008;NS=2504;DP=17160;EAS_AF=0.8363;AMR_AF=0.8862;AFR_AF=0.9675;EUR_AF=0.8559;SAS_AF=0.774;AA=C|||;VT=SNP
6	30988017	rs12528975	G	A	100	PASS	AC=339;AF=0.0676917;AN=5008;NS=2504;DP=17737;EAS_AF=0.0714;AMR_AF=0.0821;AFR_AF=0.0333;EUR_AF=0.0517;SAS_AF=0.1166;AA=G|||;VT=SNP
6	30988274	rs2894049	C	T	100	PASS	AC=2483;AF=0.495807;AN=5008;NS=2504;DP=13532;EAS_AF=0.5437;AMR_AF=0.428;AFR_AF=0.5378;EUR_AF=0.4592;SAS_AF=0.4755;AA=T|||;VT=SNP
6	30988311	rs9391703	T	C	100	PASS	AC=808;AF=0.161342;AN=5008;NS=2504;DP=15434;EAS_AF=0.3234;AMR_AF=0.0778;AFR_AF=0.0408;EUR_AF=0.1461;SAS_AF=0.2321;AA=T|||;VT=SNP
6	30988314	rs111410233	C	T	100	PASS	AC=386;AF=0.0770767;AN=5008;NS=2504;DP=15601;EAS_AF=0.1081;AMR_AF=0.0418;AFR_AF=0.1127;EUR_AF=0.0288;SAS_AF=0.0716;AA=C|||;VT=SNP
6	30988337	rs9391704	G	T	100	PASS	AC=807;AF=0.161142;AN=5008;NS=2504;DP=14976;EAS_AF=0.3224;AMR_AF=0.0778;AFR_AF=0.0408;EUR_AF=0.1461;SAS_AF=0.2321;AA=G|||;VT=SNP
6	30988365	rs9262501	A	G	100	PASS	AC=2090;AF=0.417332;AN=5008;NS=2504;DP=13544;EAS_AF=0.4544;AMR_AF=0.3415;AFR_AF=0.4834;EUR_AF=0.3986;SAS_AF=0.363;AA=a|||;VT=SNP
6	30988383	rs9262502	G	C	100	PASS	AC=641;AF=0.127995;AN=5008;NS=2504;DP=13606;EAS_AF=0.0526;AMR_AF=0.2032;AFR_AF=0.1884;EUR_AF=0.1332;SAS_AF=0.0654;AA=G|||;VT=SNP
6	30988423	rs145650577	C	T	100	PASS	AC=585;AF=0.116813;AN=5008;NS=2504;DP=14173;EAS_AF=0.0784;AMR_AF=0.0605;AFR_AF=0.2126;EUR_AF=0.1193;SAS_AF=0.0644;AA=C|||;VT=SNP
6	30988506	rs9262503	T	C	100	PASS	AC=2071;AF=0.413538;AN=5008;NS=2504;DP=13946;EAS_AF=0.4554;AMR_AF=0.3357;AFR_AF=0.4781;EUR_AF=0.3956;SAS_AF=0.3569;AA=t|||;VT=SNP
6	30988522	rs9262506	G	T	100	PASS	AC=624;AF=0.124601;AN=5008;NS=2504;DP=13953;EAS_AF=0.0526;AMR_AF=0.1974;AFR_AF=0.1838;EUR_AF=0.1302;SAS_AF=0.0613;AA=G|||;VT=SNP
6	30988551	rs9986628	C	G	100	PASS	AC=1448;AF=0.289137;AN=5008;NS=2504;DP=13951;EAS_AF=0.4028;AMR_AF=0.1383;AFR_AF=0.2943;EUR_AF=0.2654;SAS_AF=0.2965;AA=c|||;VT=SNP
6	30988629	rs186648873	G	A	100	PASS	AC=79;AF=0.0157748;AN=5008;NS=2504;DP=14191;EAS_AF=0.0268;AMR_AF=0;AFR_AF=0;EUR_AF=0;SAS_AF=0.0532;AA=G|||;VT=SNP
6	30988639	rs9262509	C	T	100	PASS	AC=639;AF=0.127596;AN=5008;NS=2504;DP=14275;EAS_AF=0.0526;AMR_AF=0.2003;AFR_AF=0.1884;EUR_AF=0.1332;SAS_AF=0.0654;AA=C|||;VT=SNP
6	30988727	rs1634728	T	C	100	PASS	AC=3740;AF=0.746805;AN=5008;NS=2504;DP=12565;EAS_AF=0.7083;AMR_AF=0.7507;AFR_AF=0.826;EUR_AF=0.7853;SAS_AF=0.637;AA=N|||;VT=SNP
6	30988737	rs7453270	G	C	100	PASS	AC=443;AF=0.0884585;AN=5008;NS=2504;DP=12373;EAS_AF=0.0972;AMR_AF=0.0821;AFR_AF=0.0809;EUR_AF=0.0596;SAS_AF=0.1237;AA=g|||;VT=SNP
6	30988863	rs117566273	C	T	100	PASS	AC=94;AF=0.01877;AN=5008;NS=2504;DP=14610;EAS_AF=0.0288;AMR_AF=0.062;AFR_AF=0.0023;EUR_AF=0.0169;SAS_AF=0.002;AA=c|||;VT=SNP
6	30988906	rs9262513	G	A	100	PASS	AC=641;AF=0.127995;AN=5008;NS=2504;DP=16752;EAS_AF=0.0526;AMR_AF=0.2032;AFR_AF=0.1884;EUR_AF=0.1332;SAS_AF=0.0654;AA=g|||;VT=SNP
6	30988926	rs6929355	G	A	100	PASS	AC=399;AF=0.0796725;AN=5008;NS=2504;DP=17333;EAS_AF=0.1042;AMR_AF=0.0764;AFR_AF=0.1452;EUR_AF=0.0338;SAS_AF=0.0153;AA=g|||;VT=SNP
6	30989036	rs9262515	G	C	100	PASS	AC=2084;AF=0.416134;AN=5008;NS=2504;DP=20723;EAS_AF=0.4544;AMR_AF=0.3401;AFR_AF=0.4826;EUR_AF=0.3966;SAS_AF=0.3609;AA=c|||;VT=SNP
6	30989382	rs9262524	A	G	100	PASS	AC=829;AF=0.165535;AN=5008;NS=2504;DP=20202;EAS_AF=0.2034;AMR_AF=0.2262;AFR_AF=0.1929;EUR_AF=0.1431;SAS_AF=0.0695;AA=a|||;VT=SNP
6	30989481	rs540223284	T	A	100	PASS	AC=841;AF=0.167931;AN=5008;NS=2504;DP=21260;EAS_AF=0.3244;AMR_AF=0.072;AFR_AF=0.0711;EUR_AF=0.1431;SAS_AF=0.2311;AA=t|||;VT=SNP
6	30989631	rs185420195	C	T	100	PASS	AC=86;AF=0.0171725;AN=5008;NS=2504;DP=21120;EAS_AF=0.0149;AMR_AF=0.0043;AFR_AF=0.028;EUR_AF=0.0219;SAS_AF=0.0092;AA=c|||;VT=SNP
6	30989660	rs548676624	C	T	100	PASS	AC=803;AF=0.160343;AN=5008;NS=2504;DP=21449;EAS_AF=0.3244;AMR_AF=0.072;AFR_AF=0.0424;EUR_AF=0.1431;SAS_AF=0.2311;AA=c|||;VT=SNP
6	30989690	rs74782521	T	C	100	PASS	AC=387;AF=0.0772764;AN=5008;NS=2504;DP=21259;EAS_AF=0.1091;AMR_AF=0.0418;AFR_AF=0.1127;EUR_AF=0.0288;SAS_AF=0.0716;AA=t|||;VT=SNP
6	30989702	rs72502534	C	G	100	PASS	AC=599;AF=0.119609;AN=5008;NS=2504;DP=20897;EAS_AF=0.0784;AMR_AF=0.0605;AFR_AF=0.2231;EUR_AF=0.1193;SAS_AF=0.0644;AA=c|||;VT=SNP
6	30989728	rs9262527	C	T	100	PASS	AC=643;AF=0.128395;AN=5008;NS=2504;DP=21094;EAS_AF=0.0526;AMR_AF=0.2032;AFR_AF=0.1884;EUR_AF=0.1332;SAS_AF=0.0675;AA=c|||;VT=SNP
6	30989739	rs143592937	G	T	100	PASS	AC=599;AF=0.119609;AN=5008;NS=2504;DP=20787;EAS_AF=0.0784;AMR_AF=0.0605;AFR_AF=0.2231;EUR_AF=0.1193;SAS_AF=0.0644;AA=g|||;VT=SNP
6	30989743	rs574308789	C	T	100	PASS	AC=801;AF=0.159944;AN=5008;NS=2504;DP=20570;EAS_AF=0.3244;AMR_AF=0.072;AFR_AF=0.0408;EUR_AF=0.1431;SAS_AF=0.2311;AA=c|||;VT=SNP
6	30989747	rs35768964	A	T	100	PASS	AC=302;AF=0.0603035;AN=5008;NS=2504;DP=20389;EAS_AF=0.126;AMR_AF=0.1009;AFR_AF=0.0144;EUR_AF=0.0596;SAS_AF=0.0266;AA=a|||;VT=SNP
6	30989750	rs562788074	C	T	100	PASS	AC=353;AF=0.0704872;AN=5008;NS=2504;DP=20404;EAS_AF=0.0714;AMR_AF=0.0893;AFR_AF=0.0393;EUR_AF=0.0527;SAS_AF=0.1166;AA=c|||;VT=SNP
6	30989770	rs9262528	G	A	100	PASS	AC=641;AF=0.127995;AN=5008;NS=2504;DP=20113;EAS_AF=0.0526;AMR_AF=0.2032;AFR_AF=0.1884;EUR_AF=0.1332;SAS_AF=0.0654;AA=g|||;VT=SNP
6	30989820	rs571526827	C	T	100	PASS	AC=2080;AF=0.415335;AN=5008;NS=2504;DP=19087;EAS_AF=0.4554;AMR_AF=0.3372;AFR_AF=0.4818;EUR_AF=0.3946;SAS_AF=0.3609;AA=-|||;VT=SNP
6	30989906	rs566985118	T	C	100	PASS	AC=2079;AF=0.415136;AN=5008;NS=2504;DP=20374;EAS_AF=0.4524;AMR_AF=0.3357;AFR_AF=0.4834;EUR_AF=0.3956;SAS_AF=0.3609;AA=N|||;VT=SNP
6	30989907	rs9262534	G	A	100	PASS	AC=641;AF=0.127995;AN=5008;NS=2504;DP=20323;EAS_AF=0.0526;AMR_AF=0.2032;AFR_AF=0.1884;EUR_AF=0.1332;SAS_AF=0.0654;AA=g|||;VT=SNP
6	30990019	rs555757574	A	G	100	PASS	AC=1841;AF=0.367612;AN=5008;NS=2504;DP=17713;EAS_AF=0.495;AMR_AF=0.219;AFR_AF=0.3495;EUR_AF=0.3231;SAS_AF=0.4121;AA=N|||;VT=SNP
6	30990055	rs113135194	T	C	100	PASS	AC=4789;AF=0.95627;AN=5008;NS=2504;DP=18296;EAS_AF=0.9692;AMR_AF=0.9524;AFR_AF=0.9864;EUR_AF=0.8966;SAS_AF=0.9663;AA=N|||;VT=SNP
6	30990057	rs560299730	C	G	100	PASS	AC=841;AF=0.167931;AN=5008;NS=2504;DP=18336;EAS_AF=0.3244;AMR_AF=0.072;AFR_AF=0.0711;EUR_AF=0.1431;SAS_AF=0.2311;AA=c|||;VT=SNP
6	30990081	rs116071718	T	A	100	PASS	AC=229;AF=0.0457268;AN=5008;NS=2504;DP=17886;EAS_AF=0.0496;AMR_AF=0.1052;AFR_AF=0.0053;EUR_AF=0.0616;SAS_AF=0.0378;AA=t|||;VT=SNP
6	30990099	rs75222015	G	A	100	PASS	AC=600;AF=0.119808;AN=5008;NS=2504;DP=17223;EAS_AF=0.0784;AMR_AF=0.0605;AFR_AF=0.2239;EUR_AF=0.1193;SAS_AF=0.0644;AA=g|||;VT=SNP
6	30990173	rs75059862	A	C	100	PASS	AC=600;AF=0.119808;AN=5008;NS=2504;DP=16178;EAS_AF=0.0784;AMR_AF=0.0605;AFR_AF=0.2239;EUR_AF=0.1193;SAS_AF=0.0644;AA=a|||;VT=SNP
6	30990213	rs9262536	C	T	100	PASS	AC=651;AF=0.129992;AN=5008;NS=2504;DP=16185;EAS_AF=0.0526;AMR_AF=0.2046;AFR_AF=0.1914;EUR_AF=0.1382;SAS_AF=0.0654;AA=t|||;VT=SNP
6	30990224	rs9262537	A	G	100	PASS	AC=1478;AF=0.295128;AN=5008;NS=2504;DP=15674;EAS_AF=0.376;AMR_AF=0.2752;AFR_AF=0.2587;EUR_AF=0.2753;SAS_AF=0.2955;AA=a|||;VT=SNP
6	30990225	rs76728547	G	A	100	PASS	AC=600;AF=0.119808;AN=5008;NS=2504;DP=15619;EAS_AF=0.0784;AMR_AF=0.0605;AFR_AF=0.2239;EUR_AF=0.1193;SAS_AF=0.0644;AA=g|||;VT=SNP
6	30990306	rs537852811	G	A	100	PASS	AC=1086;AF=0.216853;AN=5008;NS=2504;DP=15788;EAS_AF=0.0486;AMR_AF=0.3112;AFR_AF=0.2837;EUR_AF=0.3082;SAS_AF=0.1391;AA=g|||;VT=SNP
6	30990313	rs556107291	A	G	100	PASS	AC=112;AF=0.0223642;AN=5008;NS=2504;DP=15647;EAS_AF=0.0397;AMR_AF=0.062;AFR_AF=0.0023;EUR_AF=0.0169;SAS_AF=0.0092;AA=a|||;VT=SNP
6	30990381	rs543167100	T	C	100	PASS	AC=1439;AF=0.28734;AN=5008;NS=2504;DP=15596;EAS_AF=0.4028;AMR_AF=0.1326;AFR_AF=0.295;EUR_AF=0.2614;SAS_AF=0.2945;AA=N|||;VT=SNP
6	30990396	rs116867285	C	T	100	PASS	AC=23;AF=0.00459265;AN=5008;NS=2504;DP=15930;EAS_AF=0.0228;AMR_AF=0;AFR_AF=0;EUR_AF=0;SAS_AF=0;AA=c|||;VT=SNP
6	30990490	rs576060123	G	T	100	PASS	AC=1043;AF=0.208267;AN=5008;NS=2504;DP=17758;EAS_AF=0.1438;AMR_AF=0.2896;AFR_AF=0.2436;EUR_AF=0.1938;SAS_AF=0.184;AA=t|||;VT=SNP
6	30990597	rs78738846	A	G	100	PASS	AC=600;AF=0.119808;AN=5008;NS=2504;DP=17915;EAS_AF=0.0784;AMR_AF=0.0605;AFR_AF=0.2239;EUR_AF=0.1193;SAS_AF=0.0644;AA=a|||;VT=SNP
6	30990611	rs79595437	C	T	100	PASS	AC=600;AF=0.119808;AN=5008;NS=2504;DP=17905;EAS_AF=0.0784;AMR_AF=0.0605;AFR_AF=0.2239;EUR_AF=0.1193;SAS_AF=0.0644;AA=c|||;VT=SNP
6	30990656	rs529856425	T	C	100	PASS	AC=2083;AF=0.415935;AN=5008;NS=2504;DP=17781;EAS_AF=0.4554;AMR_AF=0.3357;AFR_AF=0.4834;EUR_AF=0.3956;SAS_AF=0.362;AA=N|||;VT=SNP
6	30990694	rs28744235	G	A	100	PASS	AC=399;AF=0.0796725;AN=5008;NS=2504;DP=16994;EAS_AF=0.0913;AMR_AF=0.0865;AFR_AF=0.0552;EUR_AF=0.0606;SAS_AF=0.1155;AA=g|||;VT=SNP
6	30990719	rs75990476	C	A	100	PASS	AC=311;AF=0.0621006;AN=5008;NS=2504;DP=16982;EAS_AF=0.1052;AMR_AF=0.0288;AFR_AF=0.112;EUR_AF=0.0219;SAS_AF=0.0153;AA=c|||;VT=SNP
6	30990776	rs537934445	G	A	100	PASS	AC=1290;AF=0.257588;AN=5008;NS=2504;DP=16576;EAS_AF=0.369;AMR_AF=0.2378;AFR_AF=0.1188;EUR_AF=0.2674;SAS_AF=0.3344;AA=a|||;VT=SNP
6	30990807	rs28744236	C	T	100	PASS	AC=399;AF=0.0796725;AN=5008;NS=2504;DP=17610;EAS_AF=0.0913;AMR_AF=0.0865;AFR_AF=0.0552;EUR_AF=0.0606;SAS_AF=0.1155;AA=c|||;VT=SNP
6	30990891	rs28360984	A	G	100	PASS	AC=399;AF=0.0796725;AN=5008;NS=2504;DP=16687;EAS_AF=0.0913;AMR_AF=0.0865;AFR_AF=0.0552;EUR_AF=0.0606;SAS_AF=0.1155;AA=a|||;VT=SNP
6	30990958	rs28732079	C	T	100	PASS	AC=915;AF=0.182708;AN=5008;NS=2504;DP=17780;EAS_AF=0.3532;AMR_AF=0.0764;AFR_AF=0.0787;EUR_AF=0.168;SAS_AF=0.2382;AA=c|||;VT=SNP
6	30990990	rs9262541	C	T	100	PASS	AC=642;AF=0.128195;AN=5008;NS=2504;DP=18280;EAS_AF=0.0536;AMR_AF=0.2032;AFR_AF=0.1884;EUR_AF=0.1332;SAS_AF=0.0654;AA=t|||;VT=SNP
6	30991249	rs13220447	A	G	100	PASS	AC=800;AF=0.159744;AN=5008;NS=2504;DP=16900;EAS_AF=0.3244;AMR_AF=0.072;AFR_AF=0.0401;EUR_AF=0.1431;SAS_AF=0.2311;AA=a|||;VT=SNP
6	30991300	rs9262542	T	A	100	PASS	AC=641;AF=0.127995;AN=5008;NS=2504;DP=16350;EAS_AF=0.0526;AMR_AF=0.2032;AFR_AF=0.1884;EUR_AF=0.1332;SAS_AF=0.0654;AA=t|||;VT=SNP
6	30991317	rs117121291	G	A	100	PASS	AC=24;AF=0.00479233;AN=5008;NS=2504;DP=17002;EAS_AF=0.0238;AMR_AF=0;AFR_AF=0;EUR_AF=0;SAS_AF=0;AA=g|||;VT=SNP
6	30991559	rs6903912	G	A	100	PASS	AC=1282;AF=0.25599;AN=5008;NS=2504;DP=19589;EAS_AF=0.131;AMR_AF=0.2637;AFR_AF=0.4433;EUR_AF=0.2525;SAS_AF=0.1299;AA=a|||;VT=SNP
6	30991643	rs9394031	T	C	100	PASS	AC=801;AF=0.159944;AN=5008;NS=2504;DP=18112;EAS_AF=0.3244;AMR_AF=0.072;AFR_AF=0.0401;EUR_AF=0.1431;SAS_AF=0.2321;AA=t|||;VT=SNP
6	30991674	rs28744237	T	C	100	PASS	AC=398;AF=0.0794728;AN=5008;NS=2504;DP=18197;EAS_AF=0.0913;AMR_AF=0.0865;AFR_AF=0.0552;EUR_AF=0.0596;SAS_AF=0.1155;AA=t|||;VT=SNP
6	30992111	rs35590025	G	T	100	PASS	AC=302;AF=0.0603035;AN=5008;NS=2504;DP=17948;EAS_AF=0.126;AMR_AF=0.1009;AFR_AF=0.0144;EUR_AF=0.0596;SAS_AF=0.0266;AA=g|||;VT=SNP
6	30992346	rs12198448	T	C	100	PASS	AC=730;AF=0.145767;AN=5008;NS=2504;DP=18184;EAS_AF=0.0784;AMR_AF=0.1081;AFR_AF=0.289;EUR_AF=0.1302;SAS_AF=0.0644;AA=t|||;VT=SNP
6	30992546	rs9262544	T	A	100	PASS	AC=642;AF=0.128195;AN=5008;NS=2504;DP=16935;EAS_AF=0.0526;AMR_AF=0.2032;AFR_AF=0.1884;EUR_AF=0.1342;SAS_AF=0.0654;AA=T|||;VT=SNP
6	30992724	rs1632865	T	C	100	PASS	AC=1698;AF=0.339058;AN=5008;NS=2504;DP=15493;EAS_AF=0.2411;AMR_AF=0.3646;AFR_AF=0.4947;EUR_AF=0.3569;SAS_AF=0.1933;AA=t|||;VT=SNP
6	30992734	rs4713417	G	T	100	PASS	AC=912;AF=0.182109;AN=5008;NS=2504;DP=16953;EAS_AF=0.3244;AMR_AF=0.1023;AFR_AF=0.0719;EUR_AF=0.1849;SAS_AF=0.2382;AA=G|||;VT=SNP
6	30992741	rs4713418	G	C	100	PASS	AC=910;AF=0.181709;AN=5008;NS=2504;DP=17689;EAS_AF=0.3224;AMR_AF=0.1023;AFR_AF=0.0719;EUR_AF=0.1849;SAS_AF=0.2382;AA=G|||;VT=SNP
6	30992873	rs188572888	C	T	100	PASS	AC=28;AF=0.00559105;AN=5008;NS=2504;DP=16681;EAS_AF=0.0198;AMR_AF=0;AFR_AF=0;EUR_AF=0;SAS_AF=0.0082;AA=C|||;VT=SNP
6	30993062	rs9262545	G	A	100	PASS	AC=640;AF=0.127796;AN=5008;NS=2504;DP=19922;EAS_AF=0.0526;AMR_AF=0.2032;AFR_AF=0.1884;EUR_AF=0.1312;SAS_AF=0.0665;AA=G|||;VT=SNP
6	30993128	rs9262546	G	A	100	PASS	AC=643;AF=0.128395;AN=5008;NS=2504;DP=21484;EAS_AF=0.0526;AMR_AF=0.2032;AFR_AF=0.1906;EUR_AF=0.1312;SAS_AF=0.0665;AA=G|||;VT=SNP
6	30993188	rs3909115	A	C	100	PASS	AC=1451;AF=0.289736;AN=5008;NS=2504;DP=21580;EAS_AF=0.245;AMR_AF=0.2867;AFR_AF=0.4425;EUR_AF=0.2753;SAS_AF=0.1462;AA=C|||;VT=SNP
6	30993227	rs9262547	T	A	100	PASS	AC=637;AF=0.127196;AN=5008;NS=2504;DP=21888;EAS_AF=0.0526;AMR_AF=0.2032;AFR_AF=0.1876;EUR_AF=0.1312;SAS_AF=0.0644;AA=T|||;VT=SNP
6	30993236	rs4713419	A	G	100	PASS	AC=856;AF=0.170927;AN=5008;NS=2504;DP=21818;EAS_AF=0.3234;AMR_AF=0.0908;AFR_AF=0.0696;EUR_AF=0.1441;SAS_AF=0.2352;AA=A|||;VT=SNP
6	30993244	rs28360985	C	T	100	PASS	AC=617;AF=0.123203;AN=5008;NS=2504;DP=21872;EAS_AF=0.0992;AMR_AF=0.1023;AFR_AF=0.1513;EUR_AF=0.0547;SAS_AF=0.1953;AA=C|||;VT=SNP
6	30993313	rs1419664	C	T	100	PASS	AC=604;AF=0.120607;AN=5008;NS=2504;DP=19368;EAS_AF=0.0952;AMR_AF=0.1297;AFR_AF=0.0998;EUR_AF=0.1302;SAS_AF=0.1585;AA=c|||;VT=SNP
6	30993377	rs3094672	T	A	100	PASS	AC=3986;AF=0.795927;AN=5008;NS=2504;DP=18512;EAS_AF=0.6349;AMR_AF=0.8732;AFR_AF=0.9569;EUR_AF=0.7525;SAS_AF=0.7342;AA=A|||;VT=SNP
6	30993440	rs115194949	G	A	100	PASS	AC=393;AF=0.0784744;AN=5008;NS=2504;DP=19861;EAS_AF=0.0962;AMR_AF=0.1023;AFR_AF=0.0598;EUR_AF=0.0447;SAS_AF=0.1033;AA=G|||;VT=SNP
6	30993494	rs138701007	G	C	100	PASS	AC=70;AF=0.0139776;AN=5008;NS=2504;DP=19278;EAS_AF=0.0417;AMR_AF=0;AFR_AF=0;EUR_AF=0;SAS_AF=0.0286;AA=G|||;VT=SNP
6	30993499	rs2517554	C	T	100	PASS	AC=2444;AF=0.488019;AN=5008;NS=2504;DP=19328;EAS_AF=0.5575;AMR_AF=0.4942;AFR_AF=0.3487;EUR_AF=0.5606;SAS_AF=0.5256;AA=C|||;VT=SNP
6	30993533	rs2523898	A	G	100	PASS	AC=2197;AF=0.438698;AN=5008;NS=2504;DP=20092;EAS_AF=0.3234;AMR_AF=0.4769;AFR_AF=0.4705;EUR_AF=0.508;SAS_AF=0.4162;AA=A|||;VT=SNP
6	30993567	rs4713420	G	T	100	PASS	AC=1065;AF=0.21266;AN=5008;NS=2504;DP=20389;EAS_AF=0.3552;AMR_AF=0.1686;AFR_AF=0.1271;EUR_AF=0.1859;SAS_AF=0.2403;AA=C|||;VT=SNP
6	30993590	rs12179536	A	G	100	PASS	AC=979;AF=0.195487;AN=5008;NS=2504;DP=19863;EAS_AF=0.244;AMR_AF=0.2378;AFR_AF=0.0779;EUR_AF=0.1879;SAS_AF=0.2822;AA=A|||;VT=SNP
6	30993635	rs78457009	A	G	100	PASS	AC=105;AF=0.0209665;AN=5008;NS=2504;DP=19610;EAS_AF=0.0377;AMR_AF=0.0634;AFR_AF=0.0023;EUR_AF=0.0139;SAS_AF=0.0061;AA=a|||;VT=SNP
6	30993719	rs72502536	A	G	100	PASS	AC=139;AF=0.0277556;AN=5008;NS=2504;DP=19792;EAS_AF=0.0635;AMR_AF=0;AFR_AF=0.0272;EUR_AF=0.002;SAS_AF=0.0378;AA=A|||;VT=SNP
6	30993776	rs115709409	A	T	100	PASS	AC=672;AF=0.134185;AN=5008;NS=2504;DP=19445;EAS_AF=0.0853;AMR_AF=0.1571;AFR_AF=0.2126;EUR_AF=0.1213;SAS_AF=0.0757;AA=A|||;VT=SNP
6	30993808	rs9501039	T	C	100	PASS	AC=239;AF=0.0477236;AN=5008;NS=2504;DP=19205;EAS_AF=0.0258;AMR_AF=0.0346;AFR_AF=0.0545;EUR_AF=0.0308;SAS_AF=0.0879;AA=T|||;VT=SNP
6	30993813	rs62399429	G	A	100	PASS	AC=516;AF=0.103035;AN=5008;NS=2504;DP=19067;EAS_AF=0.0496;AMR_AF=0.1787;AFR_AF=0.0219;EUR_AF=0.1869;SAS_AF=0.1278;AA=G|||;VT=SNP
6	30993866	rs62399430	A	T	100	PASS	AC=488;AF=0.0974441;AN=5008;NS=2504;DP=18956;EAS_AF=0.0476;AMR_AF=0.1758;AFR_AF=0.031;EUR_AF=0.167;SAS_AF=0.1115;AA=A|||;VT=SNP
6	30993880	rs62399431	G	C	100	PASS	AC=504;AF=0.100639;AN=5008;NS=2504;DP=18882;EAS_AF=0.0496;AMR_AF=0.1787;AFR_AF=0.0378;EUR_AF=0.173;SAS_AF=0.1084;AA=g|||;VT=SNP
6	30993958	rs2523897	A	G	100	PASS	AC=4093;AF=0.817292;AN=5008;NS=2504;DP=18272;EAS_AF=0.6835;AMR_AF=0.7824;AFR_AF=0.9206;EUR_AF=0.8499;SAS_AF=0.8067;AA=a|||;VT=SNP
6	30994052	rs72847018	A	T	100	PASS	AC=201;AF=0.0401358;AN=5008;NS=2504;DP=17588;EAS_AF=0.0397;AMR_AF=0.0331;AFR_AF=0.0514;EUR_AF=0.0288;SAS_AF=0.0419;AA=a|||;VT=SNP
6	30994283	rs6928038	G	A	100	PASS	AC=253;AF=0.0505192;AN=5008;NS=2504;DP=17853;EAS_AF=0.0635;AMR_AF=0.0101;AFR_AF=0.1082;EUR_AF=0.002;SAS_AF=0.0378;AA=g|||;VT=SNP
6	30994412	rs6928386	G	A	100	PASS	AC=671;AF=0.133986;AN=5008;NS=2504;DP=18555;EAS_AF=0.2113;AMR_AF=0.1225;AFR_AF=0.1127;EUR_AF=0.0358;SAS_AF=0.1922;AA=g|||;VT=SNP
6	30994635	rs76100089	C	T	100	PASS	AC=405;AF=0.0808706;AN=5008;NS=2504;DP=17406;EAS_AF=0.1438;AMR_AF=0.1081;AFR_AF=0.0038;EUR_AF=0.0239;SAS_AF=0.1595;AA=c|||;VT=SNP
6	30994730	rs77387993	G	A	100	PASS	AC=406;AF=0.0810703;AN=5008;NS=2504;DP=18688;EAS_AF=0.1438;AMR_AF=0.1095;AFR_AF=0.0038;EUR_AF=0.0239;SAS_AF=0.1595;AA=g|||;VT=SNP
6	30995178	rs111413526	C	T	100	PASS	AC=461;AF=0.0920527;AN=5008;NS=2504;DP=20418;EAS_AF=0.0476;AMR_AF=0.17;AFR_AF=0.0318;EUR_AF=0.1481;SAS_AF=0.1063;AA=c|||;VT=SNP
6	30995187	rs62399443	T	C	100	PASS	AC=461;AF=0.0920527;AN=5008;NS=2504;DP=20359;EAS_AF=0.0476;AMR_AF=0.17;AFR_AF=0.0318;EUR_AF=0.1481;SAS_AF=0.1063;AA=t|||;VT=SNP
6	30995297	rs62401664	A	G	100	PASS	AC=461;AF=0.0920527;AN=5008;NS=2504;DP=20729;EAS_AF=0.0476;AMR_AF=0.17;AFR_AF=0.0318;EUR_AF=0.1481;SAS_AF=0.1063;AA=a|||;VT=SNP
6	30995532	rs62401665	T	C	100	PASS	AC=461;AF=0.0920527;AN=5008;NS=2504;DP=20972;EAS_AF=0.0476;AMR_AF=0.17;AFR_AF=0.0318;EUR_AF=0.1481;SAS_AF=0.1063;AA=t|||;VT=SNP
6	30995786	rs12526820	A	G	100	PASS	AC=633;AF=0.126398;AN=5008;NS=2504;DP=20590;EAS_AF=0.2054;AMR_AF=0.1052;AFR_AF=0.1112;EUR_AF=0.0239;SAS_AF=0.1861;AA=a|||;VT=SNP
6	30995894	rs72502537	A	T	100	PASS	AC=139;AF=0.0277556;AN=5008;NS=2504;DP=20881;EAS_AF=0.0615;AMR_AF=0.0014;AFR_AF=0.0287;EUR_AF=0.002;SAS_AF=0.0368;AA=A|||;VT=SNP
6	30996132	rs564732150	C	T	100	PASS	AC=462;AF=0.0922524;AN=5008;NS=2504;DP=18264;EAS_AF=0.0486;AMR_AF=0.17;AFR_AF=0.0318;EUR_AF=0.1481;SAS_AF=0.1063;AA=C|||;VT=SNP
6	30996194	rs372700677	A	T	100	PASS	AC=132;AF=0.0263578;AN=5008;NS=2504;DP=18031;EAS_AF=0.0575;AMR_AF=0.0014;AFR_AF=0.028;EUR_AF=0.002;SAS_AF=0.0348;AA=a|||;VT=SNP
6	30996314	rs75683091	A	G	100	PASS	AC=385;AF=0.076877;AN=5008;NS=2504;DP=19596;EAS_AF=0.1438;AMR_AF=0.0965;AFR_AF=0.0038;EUR_AF=0.0219;SAS_AF=0.1493;AA=A|||;VT=SNP
6	30996354	rs72502538	C	T	100	PASS	AC=140;AF=0.0279553;AN=5008;NS=2504;DP=19262;EAS_AF=0.0615;AMR_AF=0.0014;AFR_AF=0.0295;EUR_AF=0.002;SAS_AF=0.0368;AA=C|||;VT=SNP
6	30996509	rs539387173	G	A	100	PASS	AC=455;AF=0.0908546;AN=5008;NS=2504;DP=18717;EAS_AF=0.0476;AMR_AF=0.1686;AFR_AF=0.031;EUR_AF=0.1441;SAS_AF=0.1063;AA=G|||;VT=SNP
6	30996991	rs114908185	A	G	100	PASS	AC=179;AF=0.0357428;AN=5008;NS=2504;DP=23009;EAS_AF=0.0942;AMR_AF=0.0216;AFR_AF=0.0189;EUR_AF=0.0189;SAS_AF=0.0256;AA=a|||;VT=SNP
6	30997078	rs574909690	T	C	100	PASS	AC=507;AF=0.101238;AN=5008;NS=2504;DP=22827;EAS_AF=0.0655;AMR_AF=0.1758;AFR_AF=0.0446;EUR_AF=0.1551;SAS_AF=0.1063;AA=t|||;VT=SNP
6	30997334	rs539654837	A	G	100	PASS	AC=457;AF=0.091254;AN=5008;NS=2504;DP=22032;EAS_AF=0.0486;AMR_AF=0.17;AFR_AF=0.028;EUR_AF=0.1481;SAS_AF=0.1063;AA=A|||;VT=SNP
6	30997352	rs575720827	A	G	100	PASS	AC=513;AF=0.102436;AN=5008;NS=2504;DP=22184;EAS_AF=0.0655;AMR_AF=0.1758;AFR_AF=0.0492;EUR_AF=0.1551;SAS_AF=0.1063;AA=G|||;VT=SNP
6	30997517	rs72502539	A	T	100	PASS	AC=138;AF=0.0275559;AN=5008;NS=2504;DP=20463;EAS_AF=0.0615;AMR_AF=0.0014;AFR_AF=0.0287;EUR_AF=0.002;SAS_AF=0.0358;AA=A|||;VT=SNP
6	30997692	rs9262549	G	C	100	PASS	AC=4049;AF=0.808506;AN=5008;NS=2504;DP=21756;EAS_AF=0.6518;AMR_AF=0.8271;AFR_AF=0.9002;EUR_AF=0.7654;SAS_AF=0.8773;AA=C|||;VT=SNP
6	30997767	rs58508214	T	A	100	PASS	AC=14;AF=0.00279553;AN=5008;NS=2504;DP=19224;EAS_AF=0.0119;AMR_AF=0;AFR_AF=0;EUR_AF=0;SAS_AF=0.002;AA=T|||;VT=SNP
6	30997816	rs12110470	G	T	100	PASS	AC=1417;AF=0.282947;AN=5008;NS=2504;DP=20363;EAS_AF=0.3552;AMR_AF=0.3156;AFR_AF=0.2352;EUR_AF=0.2157;SAS_AF=0.319;AA=T|||;VT=SNP
6	30997824	rs12110785	T	C	100	PASS	AC=791;AF=0.157947;AN=5008;NS=2504;DP=20522;EAS_AF=0.1597;AMR_AF=0.196;AFR_AF=0.1664;EUR_AF=0.159;SAS_AF=0.1166;AA=C|||;VT=SNP
6	30998020	rs62401667	C	T	100	PASS	AC=454;AF=0.090655;AN=5008;NS=2504;DP=19401;EAS_AF=0.0476;AMR_AF=0.17;AFR_AF=0.028;EUR_AF=0.1481;SAS_AF=0.1043;AA=C|||;VT=SNP
6	30998051	rs62401668	T	C	100	PASS	AC=454;AF=0.090655;AN=5008;NS=2504;DP=20240;EAS_AF=0.0476;AMR_AF=0.17;AFR_AF=0.028;EUR_AF=0.1481;SAS_AF=0.1043;AA=T|||;VT=SNP
6	30998055	rs6908759	A	G	100	PASS	AC=1309;AF=0.261382;AN=5008;NS=2504;DP=20287;EAS_AF=0.3542;AMR_AF=0.2911;AFR_AF=0.208;EUR_AF=0.1829;SAS_AF=0.2975;AA=G|||;VT=SNP
6	30998068	rs62401669	G	T	100	PASS	AC=454;AF=0.090655;AN=5008;NS=2504;DP=19357;EAS_AF=0.0476;AMR_AF=0.17;AFR_AF=0.028;EUR_AF=0.1481;SAS_AF=0.1043;AA=G|||;VT=SNP
6	30998155	rs12110477	G	A	100	PASS	AC=327;AF=0.0652955;AN=5008;NS=2504;DP=16161;EAS_AF=0.1071;AMR_AF=0.0259;AFR_AF=0.1369;EUR_AF=0.0109;SAS_AF=0.0092;AA=g|||;VT=SNP
6	30998187	rs111996227	G	A	100	PASS	AC=456;AF=0.0910543;AN=5008;NS=2504;DP=16154;EAS_AF=0.0476;AMR_AF=0.17;AFR_AF=0.028;EUR_AF=0.1481;SAS_AF=0.1063;AA=G|||;VT=SNP
6	30998249	rs142472273	G	A	100	PASS	AC=24;AF=0.00479233;AN=5008;NS=2504;DP=13774;EAS_AF=0.0238;AMR_AF=0;AFR_AF=0;EUR_AF=0;SAS_AF=0;AA=G|||;VT=SNP
6	30998280	rs150900710	C	A	100	PASS	AC=368;AF=0.0734824;AN=5008;NS=2504;DP=12658;EAS_AF=0.0823;AMR_AF=0.0663;AFR_AF=0.0227;EUR_AF=0.0706;SAS_AF=0.1411;AA=C|||;VT=SNP
6	30998312	rs12110481	G	T	100	PASS	AC=2070;AF=0.413339;AN=5008;NS=2504;DP=15446;EAS_AF=0.4435;AMR_AF=0.5389;AFR_AF=0.3714;EUR_AF=0.3698;SAS_AF=0.3947;AA=T|||;VT=SNP
6	30998329	rs12110795	T	C	100	PASS	AC=335;AF=0.066893;AN=5008;NS=2504;DP=15857;EAS_AF=0.1101;AMR_AF=0.0259;AFR_AF=0.1399;EUR_AF=0.0109;SAS_AF=0.0102;AA=T|||;VT=SNP
6	30998398	rs28374934	C	T	100	PASS	AC=327;AF=0.0652955;AN=5008;NS=2504;DP=16818;EAS_AF=0.1071;AMR_AF=0.0259;AFR_AF=0.1369;EUR_AF=0.0109;SAS_AF=0.0092;AA=C|||;VT=SNP
6	30998453	rs62401670	G	A	100	PASS	AC=456;AF=0.0910543;AN=5008;NS=2504;DP=18197;EAS_AF=0.0476;AMR_AF=0.17;AFR_AF=0.028;EUR_AF=0.1481;SAS_AF=0.1063;AA=G|||;VT=SNP
6	30998646	rs73727170	A	G	100	PASS	AC=326;AF=0.0650958;AN=5008;NS=2504;DP=19851;EAS_AF=0.1071;AMR_AF=0.0259;AFR_AF=0.1362;EUR_AF=0.0109;SAS_AF=0.0092;AA=A|||;VT=SNP
6	30998701	rs62401671	C	A	100	PASS	AC=456;AF=0.0910543;AN=5008;NS=2504;DP=21263;EAS_AF=0.0476;AMR_AF=0.17;AFR_AF=0.028;EUR_AF=0.1481;SAS_AF=0.1063;AA=A|||;VT=SNP
6	30998742	rs6457300	T	G	100	PASS	AC=1772;AF=0.353834;AN=5008;NS=2504;DP=21160;EAS_AF=0.3264;AMR_AF=0.4597;AFR_AF=0.3843;EUR_AF=0.3837;SAS_AF=0.2352;AA=G|||;VT=SNP
6	30998781	rs62401672	C	T	100	PASS	AC=456;AF=0.0910543;AN=5008;NS=2504;DP=20528;EAS_AF=0.0476;AMR_AF=0.17;AFR_AF=0.028;EUR_AF=0.1481;SAS_AF=0.1063;AA=C|||;VT=SNP
6	30998879	rs6457301	T	C	100	PASS	AC=1773;AF=0.354034;AN=5008;NS=2504;DP=21438;EAS_AF=0.3264;AMR_AF=0.4611;AFR_AF=0.3843;EUR_AF=0.3837;SAS_AF=0.2352;AA=C|||;VT=SNP
6	30998917	rs111673650	C	T	100	PASS	AC=456;AF=0.0910543;AN=5008;NS=2504;DP=19728;EAS_AF=0.0476;AMR_AF=0.17;AFR_AF=0.028;EUR_AF=0.1481;SAS_AF=0.1063;AA=C|||;VT=SNP
6	30999015	rs79027726	A	G	100	PASS	AC=456;AF=0.0910543;AN=5008;NS=2504;DP=18279;EAS_AF=0.0476;AMR_AF=0.17;AFR_AF=0.028;EUR_AF=0.1481;SAS_AF=0.1063;AA=A|||;VT=SNP
6	30999065	rs6457302	T	C	100	PASS	AC=2287;AF=0.456669;AN=5008;NS=2504;DP=18341;EAS_AF=0.5268;AMR_AF=0.5562;AFR_AF=0.4168;EUR_AF=0.4076;SAS_AF=0.4182;AA=C|||;VT=SNP
6	30999102	rs74340554	T	C	100	PASS	AC=595;AF=0.11881;AN=5008;NS=2504;DP=18039;EAS_AF=0.1091;AMR_AF=0.1715;AFR_AF=0.0567;EUR_AF=0.1511;SAS_AF=0.1421;AA=C|||;VT=SNP
6	30999106	rs111414258	C	T	100	PASS	AC=457;AF=0.091254;AN=5008;NS=2504;DP=18175;EAS_AF=0.0476;AMR_AF=0.17;AFR_AF=0.028;EUR_AF=0.1491;SAS_AF=0.1063;AA=C|||;VT=SNP
6	30999178	rs6457303	A	G	100	PASS	AC=2288;AF=0.456869;AN=5008;NS=2504;DP=17711;EAS_AF=0.5268;AMR_AF=0.5562;AFR_AF=0.4175;EUR_AF=0.4076;SAS_AF=0.4182;AA=G|||;VT=SNP
6	30999438	rs115779516	C	T	100	PASS	AC=138;AF=0.0275559;AN=5008;NS=2504;DP=17585;EAS_AF=0.0615;AMR_AF=0.0014;AFR_AF=0.0287;EUR_AF=0.002;SAS_AF=0.0358;AA=C|||;VT=SNP
6	30999547	rs62401673	T	C	100	PASS	AC=439;AF=0.0876597;AN=5008;NS=2504;DP=20148;EAS_AF=0.0476;AMR_AF=0.1628;AFR_AF=0.0197;EUR_AF=0.1471;SAS_AF=0.1063;AA=T|||;VT=SNP
6	30999568	rs59656860	C	A	100	PASS	AC=326;AF=0.0650958;AN=5008;NS=2504;DP=20411;EAS_AF=0.1071;AMR_AF=0.0259;AFR_AF=0.1362;EUR_AF=0.0109;SAS_AF=0.0092;AA=C|||;VT=SNP
6	30999627	rs4713421	A	C	100	PASS	AC=2270;AF=0.453275;AN=5008;NS=2504;DP=21113;EAS_AF=0.5268;AMR_AF=0.549;AFR_AF=0.4085;EUR_AF=0.4066;SAS_AF=0.4182;AA=C|||;VT=SNP
6	30999703	rs17190071	G	A	100	PASS	AC=439;AF=0.0876597;AN=5008;NS=2504;DP=21021;EAS_AF=0.0476;AMR_AF=0.1599;AFR_AF=0.0204;EUR_AF=0.1481;SAS_AF=0.1063;AA=G|||;VT=SNP
6	30999822	rs57220585	G	A	100	PASS	AC=302;AF=0.0603035;AN=5008;NS=2504;DP=18931;EAS_AF=0.0903;AMR_AF=0.0231;AFR_AF=0.1324;EUR_AF=0.0109;SAS_AF=0.0092;AA=G|||;VT=SNP
6	30999902	rs4713422	G	C	100	PASS	AC=2266;AF=0.452476;AN=5008;NS=2504;DP=21295;EAS_AF=0.5268;AMR_AF=0.549;AFR_AF=0.4085;EUR_AF=0.4036;SAS_AF=0.4172;AA=C|||;VT=SNP
6	30999997	rs10947121	T	C	100	PASS	AC=2269;AF=0.453075;AN=5008;NS=2504;DP=21402;EAS_AF=0.5268;AMR_AF=0.549;AFR_AF=0.4092;EUR_AF=0.4066;SAS_AF=0.4162;AA=C|||;VT=SNP
6	31000005	rs72502540	T	A	100	PASS	AC=138;AF=0.0275559;AN=5008;NS=2504;DP=21502;EAS_AF=0.0615;AMR_AF=0.0014;AFR_AF=0.0287;EUR_AF=0.002;SAS_AF=0.0358;AA=T|||;VT=SNP
6	31000139	rs11753325	C	T	100	PASS	AC=437;AF=0.0872604;AN=5008;NS=2504;DP=20397;EAS_AF=0.0476;AMR_AF=0.1614;AFR_AF=0.0204;EUR_AF=0.1481;SAS_AF=0.1033;AA=c|||;VT=SNP
6	31000388	rs11753401	G	A	100	PASS	AC=441;AF=0.0880591;AN=5008;NS=2504;DP=18923;EAS_AF=0.0476;AMR_AF=0.1628;AFR_AF=0.0204;EUR_AF=0.1481;SAS_AF=0.1063;AA=G|||;VT=SNP
6	31000680	rs62401674	C	T	100	PASS	AC=441;AF=0.0880591;AN=5008;NS=2504;DP=21240;EAS_AF=0.0476;AMR_AF=0.1628;AFR_AF=0.0204;EUR_AF=0.1481;SAS_AF=0.1063;AA=C|||;VT=SNP
6	31000718	rs12661923	G	A	100	PASS	AC=442;AF=0.0882588;AN=5008;NS=2504;DP=20957;EAS_AF=0.0476;AMR_AF=0.1628;AFR_AF=0.0204;EUR_AF=0.1491;SAS_AF=0.1063;AA=G|||;VT=SNP
6	31000796	rs12661935	G	T	100	PASS	AC=441;AF=0.0880591;AN=5008;NS=2504;DP=19334;EAS_AF=0.0476;AMR_AF=0.1628;AFR_AF=0.0204;EUR_AF=0.1481;SAS_AF=0.1063;AA=G|||;VT=SNP
6	31000998	rs60105357	A	G	100	PASS	AC=326;AF=0.0650958;AN=5008;NS=2504;DP=20488;EAS_AF=0.1071;AMR_AF=0.0259;AFR_AF=0.1362;EUR_AF=0.0109;SAS_AF=0.0092;AA=A|||;VT=SNP
6	31001011	rs10947122	T	C	100	PASS	AC=441;AF=0.0880591;AN=5008;NS=2504;DP=20735;EAS_AF=0.0476;AMR_AF=0.1628;AFR_AF=0.0204;EUR_AF=0.1481;SAS_AF=0.1063;AA=C|||;VT=SNP
6	31001166	rs10947123	G	A	100	PASS	AC=436;AF=0.0870607;AN=5008;NS=2504;DP=19733;EAS_AF=0.0417;AMR_AF=0.1628;AFR_AF=0.0204;EUR_AF=0.1491;SAS_AF=0.1063;AA=G|||;VT=SNP
6	31001197	rs117821994	T	G	100	PASS	AC=89;AF=0.0177716;AN=5008;NS=2504;DP=20677;EAS_AF=0.0278;AMR_AF=0.0821;AFR_AF=0.0008;EUR_AF=0.003;SAS_AF=0;AA=T|||;VT=SNP
6	31001390	rs34247365	A	G	100	PASS	AC=376;AF=0.0750799;AN=5008;NS=2504;DP=21296;EAS_AF=0.1379;AMR_AF=0.0937;AFR_AF=0.0038;EUR_AF=0.0219;SAS_AF=0.1483;AA=A|||;VT=SNP
6	31001421	rs3909113	T	C	100	PASS	AC=514;AF=0.102636;AN=5008;NS=2504;DP=20474;EAS_AF=0.1994;AMR_AF=0.0951;AFR_AF=0.0325;EUR_AF=0.0239;SAS_AF=0.184;AA=T|||;VT=SNP
6	31001467	rs10807077	A	G	100	PASS	AC=1754;AF=0.35024;AN=5008;NS=2504;DP=19888;EAS_AF=0.3274;AMR_AF=0.4539;AFR_AF=0.3752;EUR_AF=0.3827;SAS_AF=0.2331;AA=G|||;VT=SNP
6	31001496	rs10947124	G	T	100	PASS	AC=1752;AF=0.34984;AN=5008;NS=2504;DP=19525;EAS_AF=0.3274;AMR_AF=0.4539;AFR_AF=0.3744;EUR_AF=0.3817;SAS_AF=0.2331;AA=T|||;VT=SNP
6	31001506	rs11969581	A	T	100	PASS	AC=1311;AF=0.261781;AN=5008;NS=2504;DP=19616;EAS_AF=0.2798;AMR_AF=0.2911;AFR_AF=0.354;EUR_AF=0.2336;SAS_AF=0.1268;AA=A|||;VT=SNP
6	31001519	rs11964623	C	T	100	PASS	AC=1311;AF=0.261781;AN=5008;NS=2504;DP=19957;EAS_AF=0.2798;AMR_AF=0.2911;AFR_AF=0.354;EUR_AF=0.2336;SAS_AF=0.1268;AA=C|||;VT=SNP
6	31001541	rs75276287	A	C	100	PASS	AC=376;AF=0.0750799;AN=5008;NS=2504;DP=20184;EAS_AF=0.1379;AMR_AF=0.0937;AFR_AF=0.0038;EUR_AF=0.0219;SAS_AF=0.1483;AA=A|||;VT=SNP
6	31001633	rs10947125	A	G	100	PASS	AC=1753;AF=0.35004;AN=5008;NS=2504;DP=19348;EAS_AF=0.3274;AMR_AF=0.4539;AFR_AF=0.3752;EUR_AF=0.3817;SAS_AF=0.2331;AA=G|||;VT=SNP
6	31001646	rs11759188	A	G	100	PASS	AC=441;AF=0.0880591;AN=5008;NS=2504;DP=19484;EAS_AF=0.0476;AMR_AF=0.1628;AFR_AF=0.0204;EUR_AF=0.1481;SAS_AF=0.1063;AA=A|||;VT=SNP
6	31001668	rs10947126	G	A	100	PASS	AC=1753;AF=0.35004;AN=5008;NS=2504;DP=20070;EAS_AF=0.3274;AMR_AF=0.4539;AFR_AF=0.3752;EUR_AF=0.3817;SAS_AF=0.2331;AA=A|||;VT=SNP
6	31001679	rs59356242	C	A	100	PASS	AC=224;AF=0.0447284;AN=5008;NS=2504;DP=20224;EAS_AF=0.0754;AMR_AF=0.0317;AFR_AF=0.0068;EUR_AF=0.0229;SAS_AF=0.0961;AA=C|||;VT=SNP
6	31001781	rs28360042	C	T	100	PASS	AC=1451;AF=0.289736;AN=5008;NS=2504;DP=21861;EAS_AF=0.3413;AMR_AF=0.2925;AFR_AF=0.3835;EUR_AF=0.2366;SAS_AF=0.1626;AA=C|||;VT=SNP
6	31001911	rs11754586	C	T	100	PASS	AC=817;AF=0.163139;AN=5008;NS=2504;DP=20867;EAS_AF=0.1855;AMR_AF=0.2565;AFR_AF=0.0242;EUR_AF=0.17;SAS_AF=0.2546;AA=C|||;VT=SNP
6	31002013	rs6933349	G	A	100	PASS	AC=907;AF=0.18111;AN=5008;NS=2504;DP=21363;EAS_AF=0.1538;AMR_AF=0.183;AFR_AF=0.2179;EUR_AF=0.2187;SAS_AF=0.1196;AA=G|||;VT=SNP
6	31002101	rs7768644	G	A	100	PASS	AC=517;AF=0.103235;AN=5008;NS=2504;DP=21835;EAS_AF=0.0823;AMR_AF=0.0865;AFR_AF=0.1241;EUR_AF=0.0716;SAS_AF=0.1411;AA=G|||;VT=SNP
6	31002205	rs74696611	C	A	100	PASS	AC=138;AF=0.0275559;AN=5008;NS=2504;DP=22932;EAS_AF=0.0615;AMR_AF=0.0014;AFR_AF=0.0287;EUR_AF=0.002;SAS_AF=0.0358;AA=C|||;VT=SNP
6	31002263	rs11969717	A	G	100	PASS	AC=277;AF=0.0553115;AN=5008;NS=2504;DP=21367;EAS_AF=0.0903;AMR_AF=0.0202;AFR_AF=0.1203;EUR_AF=0.004;SAS_AF=0.0092;AA=A|||;VT=SNP
6	31002301	rs4713423	G	C	100	PASS	AC=1039;AF=0.207468;AN=5008;NS=2504;DP=20686;EAS_AF=0.1905;AMR_AF=0.2723;AFR_AF=0.2352;EUR_AF=0.2286;SAS_AF=0.1196;AA=G|||;VT=SNP
6	31002452	rs3869098	A	G	100	PASS	AC=2847;AF=0.56849;AN=5008;NS=2504;DP=19956;EAS_AF=0.5456;AMR_AF=0.634;AFR_AF=0.6271;EUR_AF=0.5229;SAS_AF=0.5133;AA=G|||;VT=SNP
6	31002527	rs4248153	A	G	100	PASS	AC=2495;AF=0.498203;AN=5008;NS=2504;DP=20396;EAS_AF=0.4018;AMR_AF=0.5807;AFR_AF=0.6089;EUR_AF=0.4523;SAS_AF=0.4366;AA=G|||;VT=SNP
6	31002616	rs4248154	C	T	100	PASS	AC=1063;AF=0.21226;AN=5008;NS=2504;DP=18569;EAS_AF=0.3046;AMR_AF=0.2248;AFR_AF=0.1089;EUR_AF=0.1769;SAS_AF=0.2843;AA=T|||;VT=SNP
6	31002742	rs4713424	G	A	100	PASS	AC=852;AF=0.170128;AN=5008;NS=2504;DP=18093;EAS_AF=0.1052;AMR_AF=0.1297;AFR_AF=0.3548;EUR_AF=0.0895;SAS_AF=0.0992;AA=A|||;VT=SNP
6	31002944	rs9262550	T	A	100	PASS	AC=433;AF=0.0864617;AN=5008;NS=2504;DP=18813;EAS_AF=0.1845;AMR_AF=0.1326;AFR_AF=0.0136;EUR_AF=0.0338;SAS_AF=0.1053;AA=A|||;VT=SNP
6	31003184	rs115705109	G	A	100	PASS	AC=127;AF=0.0253594;AN=5008;NS=2504;DP=18056;EAS_AF=0.0645;AMR_AF=0.0101;AFR_AF=0.0257;EUR_AF=0.004;SAS_AF=0.0174;AA=G|||;VT=SNP
6	31003436	rs2844683	C	A	100	PASS	AC=2906;AF=0.580272;AN=5008;NS=2504;DP=16085;EAS_AF=0.3968;AMR_AF=0.5807;AFR_AF=0.6929;EUR_AF=0.5944;SAS_AF=0.6022;AA=C|||;VT=SNP
6	31003445	rs79972666	G	A	100	PASS	AC=285;AF=0.0569089;AN=5008;NS=2504;DP=15950;EAS_AF=0.1349;AMR_AF=0.0259;AFR_AF=0.0015;EUR_AF=0.0189;SAS_AF=0.1125;AA=G|||;VT=SNP
6	31003469	rs34416364	G	A	100	PASS	AC=317;AF=0.0632987;AN=5008;NS=2504;DP=16929;EAS_AF=0.1081;AMR_AF=0.1052;AFR_AF=0.0076;EUR_AF=0.0974;SAS_AF=0.0276;AA=G|||;VT=SNP
6	31003523	rs2844681	G	C	100	PASS	AC=3137;AF=0.626398;AN=5008;NS=2504;DP=14181;EAS_AF=0.4742;AMR_AF=0.621;AFR_AF=0.7194;EUR_AF=0.6322;SAS_AF=0.6554;AA=C|||;VT=SNP
6	31003701	rs28894977	T	C	100	PASS	AC=435;AF=0.086861;AN=5008;NS=2504;DP=18511;EAS_AF=0.1071;AMR_AF=0.0432;AFR_AF=0.0719;EUR_AF=0.0646;SAS_AF=0.1401;AA=T|||;VT=SNP
6	31003923	rs9357105	G	A	100	PASS	AC=172;AF=0.034345;AN=5008;NS=2504;DP=20117;EAS_AF=0.1399;AMR_AF=0.0202;AFR_AF=0.0129;EUR_AF=0;SAS_AF=0;AA=G|||;VT=SNP
6	31004048	rs74359679	T	C	100	PASS	AC=294;AF=0.0587061;AN=5008;NS=2504;DP=21418;EAS_AF=0.1369;AMR_AF=0.036;AFR_AF=0.0015;EUR_AF=0.0189;SAS_AF=0.1125;AA=T|||;VT=SNP
6	31004053	rs77478237	A	G	100	PASS	AC=148;AF=0.0295527;AN=5008;NS=2504;DP=21453;EAS_AF=0.0605;AMR_AF=0.0043;AFR_AF=0.0272;EUR_AF=0.0149;SAS_AF=0.0337;AA=A|||;VT=SNP
6	31004521	rs28732082	G	A	100	PASS	AC=379;AF=0.0756789;AN=5008;NS=2504;DP=20514;EAS_AF=0.1052;AMR_AF=0.0375;AFR_AF=0.0348;EUR_AF=0.0636;SAS_AF=0.1401;AA=G|||;VT=SNP
6	31005038	rs114996065	G	A	100	PASS	AC=298;AF=0.0595048;AN=5008;NS=2504;DP=21990;EAS_AF=0.0764;AMR_AF=0.0605;AFR_AF=0.0182;EUR_AF=0.0527;SAS_AF=0.1043;AA=G|||;VT=SNP
6	31005139	rs2844672	G	A	100	PASS	AC=3123;AF=0.623602;AN=5008;NS=2504;DP=24856;EAS_AF=0.4742;AMR_AF=0.6167;AFR_AF=0.7126;EUR_AF=0.6312;SAS_AF=0.6544;AA=A|||;VT=SNP
6	31005354	rs79118933	A	C	100	PASS	AC=147;AF=0.029353;AN=5008;NS=2504;DP=26166;EAS_AF=0.0595;AMR_AF=0.0043;AFR_AF=0.0272;EUR_AF=0.0149;SAS_AF=0.0337;AA=A|||;VT=SNP
6	31005432	rs11753208	C	T	100	PASS	AC=507;AF=0.101238;AN=5008;NS=2504;DP=23872;EAS_AF=0.0764;AMR_AF=0.1182;AFR_AF=0.1354;EUR_AF=0.0666;SAS_AF=0.1043;AA=C|||;VT=SNP
6	31005483	rs12196019	C	A	100	PASS	AC=119;AF=0.023762;AN=5008;NS=2504;DP=23531;EAS_AF=0.0149;AMR_AF=0.013;AFR_AF=0.0378;EUR_AF=0.0358;SAS_AF=0.0092;AA=C|||;VT=SNP
6	31005713	rs9262556	C	T	100	PASS	AC=242;AF=0.0483227;AN=5008;NS=2504;DP=24567;EAS_AF=0.0774;AMR_AF=0.0403;AFR_AF=0.0371;EUR_AF=0.0378;SAS_AF=0.0501;AA=C|||;VT=SNP
6	31005726	rs2844670	G	A	100	PASS	AC=4261;AF=0.850839;AN=5008;NS=2504;DP=24177;EAS_AF=0.6548;AMR_AF=0.8948;AFR_AF=0.9576;EUR_AF=0.8598;SAS_AF=0.8681;AA=A|||;VT=SNP
6	31005774	rs12197587	G	A	100	PASS	AC=119;AF=0.023762;AN=5008;NS=2504;DP=24236;EAS_AF=0.0149;AMR_AF=0.013;AFR_AF=0.0378;EUR_AF=0.0358;SAS_AF=0.0092;AA=G|||;VT=SNP
6	31006092	rs2844669	T	C	100	PASS	AC=3134;AF=0.625799;AN=5008;NS=2504;DP=22239;EAS_AF=0.4742;AMR_AF=0.621;AFR_AF=0.7194;EUR_AF=0.6322;SAS_AF=0.6524;AA=G|||;VT=SNP
6	31006247	rs2517553	A	G	100	PASS	AC=3123;AF=0.623602;AN=5008;NS=2504;DP=16979;EAS_AF=0.4742;AMR_AF=0.6167;AFR_AF=0.7126;EUR_AF=0.6312;SAS_AF=0.6544;AA=G|||;VT=SNP
6	31006624	rs9262557	G	C	100	PASS	AC=242;AF=0.0483227;AN=5008;NS=2504;DP=19179;EAS_AF=0.0774;AMR_AF=0.0403;AFR_AF=0.0371;EUR_AF=0.0378;SAS_AF=0.0501;AA=G|||;VT=SNP
6	31006776	rs13212987	G	A	100	PASS	AC=119;AF=0.023762;AN=5008;NS=2504;DP=20954;EAS_AF=0.0149;AMR_AF=0.013;AFR_AF=0.0378;EUR_AF=0.0358;SAS_AF=0.0092;AA=G|||;VT=SNP
6	31006855	rs2844665	T	C	100	PASS	AC=3123;AF=0.623602;AN=5008;NS=2504;DP=20716;EAS_AF=0.4742;AMR_AF=0.6167;AFR_AF=0.7126;EUR_AF=0.6312;SAS_AF=0.6544;AA=C|||;VT=SNP
6	31006994	rs9262558	C	T	100	PASS	AC=242;AF=0.0483227;AN=5008;NS=2504;DP=21586;EAS_AF=0.0774;AMR_AF=0.0403;AFR_AF=0.0371;EUR_AF=0.0378;SAS_AF=0.0501;AA=C|||;VT=SNP
6	31007081	rs4711253	C	A	100	PASS	AC=787;AF=0.157149;AN=5008;NS=2504;DP=20401;EAS_AF=0.1746;AMR_AF=0.2046;AFR_AF=0.115;EUR_AF=0.17;SAS_AF=0.1493;AA=C|||;VT=SNP
6	31007304	rs9262559	T	C	100	PASS	AC=242;AF=0.0483227;AN=5008;NS=2504;DP=21501;EAS_AF=0.0774;AMR_AF=0.0403;AFR_AF=0.0371;EUR_AF=0.0378;SAS_AF=0.0501;AA=T|||;VT=SNP
6	31007530	rs76610133	C	T	100	PASS	AC=148;AF=0.0295527;AN=5008;NS=2504;DP=18316;EAS_AF=0.0605;AMR_AF=0.0043;AFR_AF=0.0272;EUR_AF=0.0149;SAS_AF=0.0337;AA=C|||;VT=SNP
6	31007557	rs12201301	G	A	100	PASS	AC=119;AF=0.023762;AN=5008;NS=2504;DP=18297;EAS_AF=0.0149;AMR_AF=0.013;AFR_AF=0.0378;EUR_AF=0.0358;SAS_AF=0.0092;AA=G|||;VT=SNP
6	31007590	rs2517552	C	T	100	PASS	AC=3171;AF=0.633187;AN=5008;NS=2504;DP=19180;EAS_AF=0.4772;AMR_AF=0.6254;AFR_AF=0.7239;EUR_AF=0.6402;SAS_AF=0.6697;AA=C|||;VT=SNP
6	31007607	rs71561402	T	A	100	PASS	AC=119;AF=0.023762;AN=5008;NS=2504;DP=19671;EAS_AF=0.0149;AMR_AF=0.013;AFR_AF=0.0378;EUR_AF=0.0358;SAS_AF=0.0092;AA=T|||;VT=SNP
6	31007866	rs2394430	G	A	100	PASS	AC=3120;AF=0.623003;AN=5008;NS=2504;DP=17423;EAS_AF=0.4732;AMR_AF=0.6167;AFR_AF=0.711;EUR_AF=0.6312;SAS_AF=0.6544;AA=G|||;VT=SNP
6	31007968	rs2517551	T	A	100	PASS	AC=3126;AF=0.624201;AN=5008;NS=2504;DP=15587;EAS_AF=0.4732;AMR_AF=0.6196;AFR_AF=0.711;EUR_AF=0.6352;SAS_AF=0.6544;AA=A|||;VT=SNP
6	31008036	rs2394429	A	G	100	PASS	AC=3119;AF=0.622804;AN=5008;NS=2504;DP=12308;EAS_AF=0.4742;AMR_AF=0.6153;AFR_AF=0.711;EUR_AF=0.6312;SAS_AF=0.6534;AA=G|||;VT=SNP
6	31008039	rs2394428	A	C	100	PASS	AC=3125;AF=0.624002;AN=5008;NS=2504;DP=12010;EAS_AF=0.4742;AMR_AF=0.6167;AFR_AF=0.7133;EUR_AF=0.6312;SAS_AF=0.6554;AA=A|||;VT=SNP
6	31008330	rs28732083	T	C	100	PASS	AC=413;AF=0.0824681;AN=5008;NS=2504;DP=19709;EAS_AF=0.1052;AMR_AF=0.0432;AFR_AF=0.0567;EUR_AF=0.0646;SAS_AF=0.1401;AA=T|||;VT=SNP
6	31008368	rs2517550	C	T	100	PASS	AC=3121;AF=0.623203;AN=5008;NS=2504;DP=19686;EAS_AF=0.4732;AMR_AF=0.6167;AFR_AF=0.7126;EUR_AF=0.6312;SAS_AF=0.6534;AA=T|||;VT=SNP
6	31008439	rs113746929	C	T	100	PASS	AC=80;AF=0.0159744;AN=5008;NS=2504;DP=17390;EAS_AF=0.0466;AMR_AF=0.0029;AFR_AF=0.0008;EUR_AF=0.0149;SAS_AF=0.0153;AA=C|||;VT=SNP
6	31008598	rs2517549	C	A	100	PASS	AC=1482;AF=0.295927;AN=5008;NS=2504;DP=18827;EAS_AF=0.0863;AMR_AF=0.2507;AFR_AF=0.5446;EUR_AF=0.3052;SAS_AF=0.1984;AA=C|||;VT=SNP
6	31008626	rs9262560	C	T	100	PASS	AC=242;AF=0.0483227;AN=5008;NS=2504;DP=19523;EAS_AF=0.0774;AMR_AF=0.0403;AFR_AF=0.0371;EUR_AF=0.0378;SAS_AF=0.0501;AA=C|||;VT=SNP
6	31008670	rs9262561	A	T	100	PASS	AC=242;AF=0.0483227;AN=5008;NS=2504;DP=20218;EAS_AF=0.0774;AMR_AF=0.0403;AFR_AF=0.0371;EUR_AF=0.0378;SAS_AF=0.0501;AA=A|||;VT=SNP
6	31008818	rs2517548	C	T	100	PASS	AC=3119;AF=0.622804;AN=5008;NS=2504;DP=17280;EAS_AF=0.4732;AMR_AF=0.6167;AFR_AF=0.711;EUR_AF=0.6302;SAS_AF=0.6544;AA=T|||;VT=SNP
6	31008949	rs9262562	G	A	100	PASS	AC=242;AF=0.0483227;AN=5008;NS=2504;DP=18671;EAS_AF=0.0774;AMR_AF=0.0403;AFR_AF=0.0371;EUR_AF=0.0378;SAS_AF=0.0501;AA=G|||;VT=SNP
6	31009094	rs13191523	A	G	100	PASS	AC=119;AF=0.023762;AN=5008;NS=2504;DP=21681;EAS_AF=0.0149;AMR_AF=0.013;AFR_AF=0.0378;EUR_AF=0.0358;SAS_AF=0.0092;AA=A|||;VT=SNP
6	31009137	rs2523901	T	C	100	PASS	AC=1484;AF=0.296326;AN=5008;NS=2504;DP=20706;EAS_AF=0.0863;AMR_AF=0.2507;AFR_AF=0.5454;EUR_AF=0.3052;SAS_AF=0.1994;AA=T|||;VT=SNP
6	31009195	rs9262565	A	G	100	PASS	AC=3104;AF=0.619808;AN=5008;NS=2504;DP=15110;EAS_AF=0.4732;AMR_AF=0.6124;AFR_AF=0.708;EUR_AF=0.6233;SAS_AF=0.6534;AA=G|||;VT=SNP
6	31009235	rs10947128	T	C	100	PASS	AC=3117;AF=0.622404;AN=5008;NS=2504;DP=14285;EAS_AF=0.4732;AMR_AF=0.6167;AFR_AF=0.711;EUR_AF=0.6292;SAS_AF=0.6534;AA=A|||;VT=SNP
6	31009302	rs2517545	A	G	100	PASS	AC=3120;AF=0.623003;AN=5008;NS=2504;DP=16224;EAS_AF=0.4732;AMR_AF=0.6167;AFR_AF=0.711;EUR_AF=0.6312;SAS_AF=0.6544;AA=A|||;VT=SNP
6	31009416	rs75940666	C	T	100	PASS	AC=148;AF=0.0295527;AN=5008;NS=2504;DP=17955;EAS_AF=0.0605;AMR_AF=0.0043;AFR_AF=0.0272;EUR_AF=0.0149;SAS_AF=0.0337;AA=C|||;VT=SNP
6	31009649	rs2517543	T	G	100	PASS	AC=3120;AF=0.623003;AN=5008;NS=2504;DP=17358;EAS_AF=0.4732;AMR_AF=0.6167;AFR_AF=0.711;EUR_AF=0.6312;SAS_AF=0.6544;AA=A|||;VT=SNP
6	31010159	rs72847026	C	A	100	PASS	AC=497;AF=0.0992412;AN=5008;NS=2504;DP=15218;EAS_AF=0.0754;AMR_AF=0.1153;AFR_AF=0.1309;EUR_AF=0.0656;SAS_AF=0.1043;AA=C|||;VT=SNP
6	31010200	rs2508015	G	A	100	PASS	AC=1726;AF=0.344649;AN=5008;NS=2504;DP=19029;EAS_AF=0.1637;AMR_AF=0.2911;AFR_AF=0.5825;EUR_AF=0.3429;SAS_AF=0.2495;AA=G|||;VT=SNP
6	31010555	rs12207025	G	C	100	PASS	AC=119;AF=0.023762;AN=5008;NS=2504;DP=19738;EAS_AF=0.0149;AMR_AF=0.013;AFR_AF=0.0378;EUR_AF=0.0358;SAS_AF=0.0092;AA=G|||;VT=SNP
6	31010658	rs55987123	A	G	100	PASS	AC=571;AF=0.114018;AN=5008;NS=2504;DP=18549;EAS_AF=0.0506;AMR_AF=0.2334;AFR_AF=0.0363;EUR_AF=0.169;SAS_AF=0.1431;AA=A|||;VT=SNP
6	31010683	rs2523877	C	T	100	PASS	AC=2430;AF=0.485224;AN=5008;NS=2504;DP=18826;EAS_AF=0.4077;AMR_AF=0.3703;AFR_AF=0.6369;EUR_AF=0.4264;SAS_AF=0.502;AA=C|||;VT=SNP
6	31010831	rs78377742	T	A	100	PASS	AC=296;AF=0.0591054;AN=5008;NS=2504;DP=19596;EAS_AF=0.1389;AMR_AF=0.036;AFR_AF=0.0015;EUR_AF=0.0189;SAS_AF=0.1125;AA=T|||;VT=SNP
6	31011013	rs2844647	G	A	100	PASS	AC=2431;AF=0.485423;AN=5008;NS=2504;DP=21146;EAS_AF=0.4077;AMR_AF=0.3703;AFR_AF=0.6369;EUR_AF=0.4274;SAS_AF=0.502;AA=G|||;VT=SNP
6	31011183	rs28732084	T	C	100	PASS	AC=407;AF=0.08127;AN=5008;NS=2504;DP=20721;EAS_AF=0.1052;AMR_AF=0.0432;AFR_AF=0.0522;EUR_AF=0.0646;SAS_AF=0.1401;AA=T|||;VT=SNP
6	31011247	rs2248386	C	T	100	PASS	AC=2430;AF=0.485224;AN=5008;NS=2504;DP=21367;EAS_AF=0.4077;AMR_AF=0.3703;AFR_AF=0.6369;EUR_AF=0.4264;SAS_AF=0.502;AA=C|||;VT=SNP
6	31011402	rs28732086	T	A	100	PASS	AC=407;AF=0.08127;AN=5008;NS=2504;DP=22203;EAS_AF=0.1052;AMR_AF=0.0432;AFR_AF=0.0522;EUR_AF=0.0646;SAS_AF=0.1401;AA=T|||;VT=SNP
6	31011662	rs10947129	G	A	100	PASS	AC=690;AF=0.13778;AN=5008;NS=2504;DP=20827;EAS_AF=0.0655;AMR_AF=0.2464;AFR_AF=0.0741;EUR_AF=0.2048;SAS_AF=0.1524;AA=G|||;VT=SNP
6	31011845	rs12528584	C	T	100	PASS	AC=690;AF=0.13778;AN=5008;NS=2504;DP=20095;EAS_AF=0.0655;AMR_AF=0.2464;AFR_AF=0.0741;EUR_AF=0.2048;SAS_AF=0.1524;AA=C|||;VT=SNP
6	31011892	rs2517540	T	A	100	PASS	AC=1768;AF=0.353035;AN=5008;NS=2504;DP=18248;EAS_AF=0.3234;AMR_AF=0.2968;AFR_AF=0.4183;EUR_AF=0.335;SAS_AF=0.3538;AA=T|||;VT=SNP
6	31011926	rs12528596	C	T	100	PASS	AC=692;AF=0.138179;AN=5008;NS=2504;DP=15149;EAS_AF=0.0655;AMR_AF=0.2464;AFR_AF=0.0756;EUR_AF=0.2048;SAS_AF=0.1524;AA=C|||;VT=SNP
6	31012050	rs2517539	T	G	100	PASS	AC=3122;AF=0.623403;AN=5008;NS=2504;DP=16886;EAS_AF=0.4732;AMR_AF=0.6167;AFR_AF=0.7126;EUR_AF=0.6312;SAS_AF=0.6544;AA=G|||;VT=SNP
6	31012137	rs2523874	T	C	100	PASS	AC=3119;AF=0.622804;AN=5008;NS=2504;DP=18518;EAS_AF=0.4722;AMR_AF=0.6167;AFR_AF=0.711;EUR_AF=0.6312;SAS_AF=0.6544;AA=C|||;VT=SNP
6	31012180	rs10456389	C	T	100	PASS	AC=690;AF=0.13778;AN=5008;NS=2504;DP=18748;EAS_AF=0.0655;AMR_AF=0.2464;AFR_AF=0.0741;EUR_AF=0.2048;SAS_AF=0.1524;AA=C|||;VT=SNP
6	31012256	rs10456390	C	T	100	PASS	AC=119;AF=0.023762;AN=5008;NS=2504;DP=20637;EAS_AF=0.0149;AMR_AF=0.013;AFR_AF=0.0378;EUR_AF=0.0358;SAS_AF=0.0092;AA=C|||;VT=SNP
6	31012263	rs2523873	G	C	100	PASS	AC=3119;AF=0.622804;AN=5008;NS=2504;DP=20516;EAS_AF=0.4732;AMR_AF=0.6153;AFR_AF=0.711;EUR_AF=0.6302;SAS_AF=0.6554;AA=C|||;VT=SNP
6	31012356	rs7756294	G	A	100	PASS	AC=318;AF=0.0634984;AN=5008;NS=2504;DP=19078;EAS_AF=0.0754;AMR_AF=0.0605;AFR_AF=0.0348;EUR_AF=0.0517;SAS_AF=0.1043;AA=G|||;VT=SNP
6	31012466	rs2844646	G	A	100	PASS	AC=2430;AF=0.485224;AN=5008;NS=2504;DP=17756;EAS_AF=0.4077;AMR_AF=0.3703;AFR_AF=0.6369;EUR_AF=0.4264;SAS_AF=0.502;AA=G|||;VT=SNP
6	31012485	rs9262570	C	T	100	PASS	AC=191;AF=0.038139;AN=5008;NS=2504;DP=17954;EAS_AF=0.0605;AMR_AF=0.0303;AFR_AF=0.0356;EUR_AF=0.0278;SAS_AF=0.0348;AA=C|||;VT=SNP
6	31012550	rs28732087	C	T	100	PASS	AC=376;AF=0.0750799;AN=5008;NS=2504;DP=19549;EAS_AF=0.1052;AMR_AF=0.0375;AFR_AF=0.0325;EUR_AF=0.0636;SAS_AF=0.1401;AA=C|||;VT=SNP
6	31012730	rs2523872	T	C	100	PASS	AC=3154;AF=0.629792;AN=5008;NS=2504;DP=19183;EAS_AF=0.4752;AMR_AF=0.6254;AFR_AF=0.7126;EUR_AF=0.6402;SAS_AF=0.6697;AA=C|||;VT=SNP
6	31012940	rs6457311	C	T	100	PASS	AC=2294;AF=0.458067;AN=5008;NS=2504;DP=12818;EAS_AF=0.376;AMR_AF=0.3415;AFR_AF=0.6051;EUR_AF=0.4006;SAS_AF=0.4857;AA=C|||;VT=SNP
6	31012941	rs6457312	A	G	100	PASS	AC=2294;AF=0.458067;AN=5008;NS=2504;DP=12920;EAS_AF=0.376;AMR_AF=0.3415;AFR_AF=0.6051;EUR_AF=0.4006;SAS_AF=0.4857;AA=A|||;VT=SNP
6	31012994	rs12211068	G	T	100	PASS	AC=134;AF=0.0267572;AN=5008;NS=2504;DP=17895;EAS_AF=0.0149;AMR_AF=0.0159;AFR_AF=0.0446;EUR_AF=0.0398;SAS_AF=0.0092;AA=G|||;VT=SNP
6	31012996	rs3131927	T	C	100	PASS	AC=3138;AF=0.626597;AN=5008;NS=2504;DP=18210;EAS_AF=0.4683;AMR_AF=0.6182;AFR_AF=0.7163;EUR_AF=0.6302;SAS_AF=0.6708;AA=C|||;VT=SNP
6	31013085	rs3131926	C	T	100	PASS	AC=2459;AF=0.491014;AN=5008;NS=2504;DP=18661;EAS_AF=0.4097;AMR_AF=0.3718;AFR_AF=0.6384;EUR_AF=0.4354;SAS_AF=0.5174;AA=C|||;VT=SNP
6	31013351	rs17190106	G	A	100	PASS	AC=270;AF=0.0539137;AN=5008;NS=2504;DP=19769;EAS_AF=0.0615;AMR_AF=0.0836;AFR_AF=0.0023;EUR_AF=0.0567;SAS_AF=0.092;AA=G|||;VT=SNP
6	31013541	rs2517538	C	G	100	PASS	AC=3155;AF=0.629992;AN=5008;NS=2504;DP=20534;EAS_AF=0.4742;AMR_AF=0.6167;AFR_AF=0.7194;EUR_AF=0.6402;SAS_AF=0.6687;AA=G|||;VT=SNP
6	31013726	rs76131235	A	T	100	PASS	AC=78;AF=0.0155751;AN=5008;NS=2504;DP=20643;EAS_AF=0.0446;AMR_AF=0.0029;AFR_AF=0.0008;EUR_AF=0.0149;SAS_AF=0.0153;AA=A|||;VT=SNP
6	31013746	rs10947130	C	T	100	PASS	AC=564;AF=0.11262;AN=5008;NS=2504;DP=20118;EAS_AF=0.0437;AMR_AF=0.2334;AFR_AF=0.0363;EUR_AF=0.169;SAS_AF=0.1431;AA=C|||;VT=SNP
6	31014010	rs2517537	C	A	100	PASS	AC=3132;AF=0.625399;AN=5008;NS=2504;DP=22786;EAS_AF=0.4752;AMR_AF=0.6124;AFR_AF=0.7035;EUR_AF=0.6392;SAS_AF=0.6697;AA=A|||;VT=SNP
6	31014116	rs2523870	C	T	100	PASS	AC=3148;AF=0.628594;AN=5008;NS=2504;DP=20960;EAS_AF=0.4752;AMR_AF=0.6124;AFR_AF=0.7156;EUR_AF=0.6392;SAS_AF=0.6697;AA=T|||;VT=SNP
6	31014162	rs72847031	G	A	100	PASS	AC=571;AF=0.114018;AN=5008;NS=2504;DP=21158;EAS_AF=0.0526;AMR_AF=0.232;AFR_AF=0.0363;EUR_AF=0.168;SAS_AF=0.1431;AA=G|||;VT=SNP
6	31014192	rs72847032	C	T	100	PASS	AC=571;AF=0.114018;AN=5008;NS=2504;DP=21663;EAS_AF=0.0526;AMR_AF=0.232;AFR_AF=0.0363;EUR_AF=0.168;SAS_AF=0.1431;AA=C|||;VT=SNP
6	31014193	rs117182317	G	A	100	PASS	AC=76;AF=0.0151757;AN=5008;NS=2504;DP=21605;EAS_AF=0.0575;AMR_AF=0.0245;AFR_AF=0;EUR_AF=0;SAS_AF=0.001;AA=g|||;VT=SNP
6	31014633	rs115593226	G	A	100	PASS	AC=318;AF=0.0634984;AN=5008;NS=2504;DP=22231;EAS_AF=0.0734;AMR_AF=0.062;AFR_AF=0.0363;EUR_AF=0.0517;SAS_AF=0.1033;AA=G|||;VT=SNP
6	31014823	rs2517536	T	A	100	PASS	AC=2560;AF=0.511182;AN=5008;NS=2504;DP=14305;EAS_AF=0.4226;AMR_AF=0.379;AFR_AF=0.6672;EUR_AF=0.4712;SAS_AF=0.5266;AA=T|||;VT=SNP
6	31014970	rs62401697	C	T	100	PASS	AC=571;AF=0.114018;AN=5008;NS=2504;DP=12231;EAS_AF=0.0526;AMR_AF=0.232;AFR_AF=0.0363;EUR_AF=0.168;SAS_AF=0.1431;AA=C|||;VT=SNP
6	31014990	rs62401698	G	C	100	PASS	AC=571;AF=0.114018;AN=5008;NS=2504;DP=16033;EAS_AF=0.0526;AMR_AF=0.232;AFR_AF=0.0363;EUR_AF=0.168;SAS_AF=0.1431;AA=G|||;VT=SNP
6	31015029	rs72847034	A	C	100	PASS	AC=571;AF=0.114018;AN=5008;NS=2504;DP=21203;EAS_AF=0.0526;AMR_AF=0.232;AFR_AF=0.0363;EUR_AF=0.168;SAS_AF=0.1431;AA=A|||;VT=SNP
6	31015182	rs2844645	G	A	100	PASS	AC=2566;AF=0.51238;AN=5008;NS=2504;DP=19416;EAS_AF=0.4226;AMR_AF=0.3804;AFR_AF=0.671;EUR_AF=0.4712;SAS_AF=0.5266;AA=G|||;VT=SNP
6	31015251	rs9368655	G	C	100	PASS	AC=440;AF=0.0878594;AN=5008;NS=2504;DP=18677;EAS_AF=0.2976;AMR_AF=0.0461;AFR_AF=0.0015;EUR_AF=0.0298;SAS_AF=0.0777;AA=G|||;VT=SNP
6	31015358	rs75407132	T	G	100	PASS	AC=148;AF=0.0295527;AN=5008;NS=2504;DP=18621;EAS_AF=0.0605;AMR_AF=0.0043;AFR_AF=0.0272;EUR_AF=0.0149;SAS_AF=0.0337;AA=T|||;VT=SNP
6	31015513	rs3891154	G	A	100	PASS	AC=728;AF=0.145367;AN=5008;NS=2504;DP=15909;EAS_AF=0.1915;AMR_AF=0.255;AFR_AF=0.0371;EUR_AF=0.168;SAS_AF=0.1431;AA=G|||;VT=SNP
6	31015887	rs28732089	A	G	100	PASS	AC=375;AF=0.0748802;AN=5008;NS=2504;DP=17649;EAS_AF=0.1052;AMR_AF=0.0303;AFR_AF=0.0348;EUR_AF=0.0646;SAS_AF=0.1401;AA=A|||;VT=SNP
6	31015936	rs10947131	C	T	100	PASS	AC=729;AF=0.145567;AN=5008;NS=2504;DP=17794;EAS_AF=0.1915;AMR_AF=0.255;AFR_AF=0.0378;EUR_AF=0.168;SAS_AF=0.1431;AA=C|||;VT=SNP
6	31016114	rs2523868	C	T	100	PASS	AC=213;AF=0.0425319;AN=5008;NS=2504;DP=20448;EAS_AF=0.0615;AMR_AF=0.0115;AFR_AF=0.0484;EUR_AF=0.0298;SAS_AF=0.0501;AA=C|||;VT=SNP
6	31016124	rs115424148	A	G	100	PASS	AC=316;AF=0.063099;AN=5008;NS=2504;DP=19945;EAS_AF=0.0734;AMR_AF=0.0605;AFR_AF=0.0356;EUR_AF=0.0517;SAS_AF=0.1033;AA=A|||;VT=SNP
6	31016146	rs2844644	G	A	100	PASS	AC=2175;AF=0.434305;AN=5008;NS=2504;DP=19503;EAS_AF=0.3155;AMR_AF=0.3444;AFR_AF=0.6286;EUR_AF=0.4066;SAS_AF=0.3865;AA=G|||;VT=SNP
6	31016230	rs9394032	A	T	100	PASS	AC=730;AF=0.145767;AN=5008;NS=2504;DP=19488;EAS_AF=0.1915;AMR_AF=0.2565;AFR_AF=0.0378;EUR_AF=0.168;SAS_AF=0.1431;AA=A|||;VT=SNP
6	31016493	rs77499507	C	T	100	PASS	AC=77;AF=0.0153754;AN=5008;NS=2504;DP=17634;EAS_AF=0.0437;AMR_AF=0.0029;AFR_AF=0.0008;EUR_AF=0.0149;SAS_AF=0.0153;AA=C|||;VT=SNP
6	31016660	rs2523867	C	T	100	PASS	AC=2550;AF=0.509185;AN=5008;NS=2504;DP=12781;EAS_AF=0.4206;AMR_AF=0.3746;AFR_AF=0.6626;EUR_AF=0.4722;SAS_AF=0.5266;AA=C|||;VT=SNP
6	31016914	rs2251825	G	C	100	PASS	AC=2919;AF=0.582867;AN=5008;NS=2504;DP=12883;EAS_AF=0.5069;AMR_AF=0.6023;AFR_AF=0.6762;EUR_AF=0.5746;SAS_AF=0.5297;AA=C|||;VT=SNP
6	31016978	rs2251830	C	A	100	PASS	AC=2192;AF=0.4377;AN=5008;NS=2504;DP=13701;EAS_AF=0.3155;AMR_AF=0.3473;AFR_AF=0.6384;EUR_AF=0.4085;SAS_AF=0.3865;AA=C|||;VT=SNP
6	31017192	rs151312832	C	T	100	PASS	AC=26;AF=0.00519169;AN=5008;NS=2504;DP=16241;EAS_AF=0.0198;AMR_AF=0.0086;AFR_AF=0;EUR_AF=0;SAS_AF=0;AA=T|||;VT=SNP
6	31017334	rs2517534	A	G	100	PASS	AC=2917;AF=0.582468;AN=5008;NS=2504;DP=16368;EAS_AF=0.506;AMR_AF=0.6023;AFR_AF=0.6762;EUR_AF=0.5736;SAS_AF=0.5297;AA=A|||;VT=SNP
6	31017347	rs2523866	T	C	100	PASS	AC=2181;AF=0.435503;AN=5008;NS=2504;DP=17062;EAS_AF=0.3155;AMR_AF=0.3444;AFR_AF=0.6384;EUR_AF=0.4006;SAS_AF=0.3855;AA=C|||;VT=SNP
6	31017553	rs2844643	G	A	100	PASS	AC=2191;AF=0.4375;AN=5008;NS=2504;DP=19395;EAS_AF=0.3155;AMR_AF=0.3473;AFR_AF=0.6384;EUR_AF=0.4076;SAS_AF=0.3865;AA=G|||;VT=SNP
6	31017634	rs2517533	A	G	100	PASS	AC=2920;AF=0.583067;AN=5008;NS=2504;DP=15213;EAS_AF=0.5069;AMR_AF=0.6023;AFR_AF=0.6762;EUR_AF=0.5746;SAS_AF=0.5307;AA=G|||;VT=SNP
6	31017968	rs9380211	G	A	100	PASS	AC=728;AF=0.145367;AN=5008;NS=2504;DP=18110;EAS_AF=0.1915;AMR_AF=0.255;AFR_AF=0.0378;EUR_AF=0.167;SAS_AF=0.1431;AA=G|||;VT=SNP
6	31018407	rs2517532	A	G	100	PASS	AC=2918;AF=0.582668;AN=5008;NS=2504;DP=19479;EAS_AF=0.5069;AMR_AF=0.6023;AFR_AF=0.6762;EUR_AF=0.5746;SAS_AF=0.5286;AA=G|||;VT=SNP
6	31018448	rs2523865	A	C	100	PASS	AC=2191;AF=0.4375;AN=5008;NS=2504;DP=19056;EAS_AF=0.3155;AMR_AF=0.3473;AFR_AF=0.6384;EUR_AF=0.4076;SAS_AF=0.3865;AA=A|||;VT=SNP
6	31018546	rs2523864	C	T	100	PASS	AC=2192;AF=0.4377;AN=5008;NS=2504;DP=17914;EAS_AF=0.3155;AMR_AF=0.3473;AFR_AF=0.6384;EUR_AF=0.4076;SAS_AF=0.3875;AA=c|||;VT=SNP
6	31018842	rs2523862	A	C	100	PASS	AC=2920;AF=0.583067;AN=5008;NS=2504;DP=17122;EAS_AF=0.5069;AMR_AF=0.6023;AFR_AF=0.6762;EUR_AF=0.5755;SAS_AF=0.5297;AA=C|||;VT=SNP
6	31019082	rs9295945	G	A	100	PASS	AC=728;AF=0.145367;AN=5008;NS=2504;DP=17256;EAS_AF=0.1915;AMR_AF=0.255;AFR_AF=0.0378;EUR_AF=0.167;SAS_AF=0.1431;AA=G|||;VT=SNP
6	31019145	rs11758892	G	A	100	PASS	AC=290;AF=0.0579073;AN=5008;NS=2504;DP=15877;EAS_AF=0.0734;AMR_AF=0.0576;AFR_AF=0.0174;EUR_AF=0.0517;SAS_AF=0.1033;AA=G|||;VT=SNP
6	31019215	rs2523861	C	T	100	PASS	AC=2191;AF=0.4375;AN=5008;NS=2504;DP=17715;EAS_AF=0.3155;AMR_AF=0.3473;AFR_AF=0.6384;EUR_AF=0.4076;SAS_AF=0.3865;AA=C|||;VT=SNP
6	31019409	rs9295946	C	A	100	PASS	AC=728;AF=0.145367;AN=5008;NS=2504;DP=19170;EAS_AF=0.1915;AMR_AF=0.255;AFR_AF=0.0378;EUR_AF=0.167;SAS_AF=0.1431;AA=C|||;VT=SNP
6	31019460	rs9295947	G	A	100	PASS	AC=727;AF=0.145168;AN=5008;NS=2504;DP=18682;EAS_AF=0.1915;AMR_AF=0.255;AFR_AF=0.0378;EUR_AF=0.167;SAS_AF=0.1421;AA=G|||;VT=SNP
6	31019475	rs2523859	T	C	100	PASS	AC=2918;AF=0.582668;AN=5008;NS=2504;DP=17916;EAS_AF=0.5069;AMR_AF=0.6023;AFR_AF=0.6762;EUR_AF=0.5736;SAS_AF=0.5297;AA=C|||;VT=SNP
6	31019495	rs2523858	G	A	100	PASS	AC=2919;AF=0.582867;AN=5008;NS=2504;DP=18078;EAS_AF=0.5069;AMR_AF=0.6023;AFR_AF=0.6762;EUR_AF=0.5746;SAS_AF=0.5297;AA=a|||;VT=SNP
6	31019517	rs2517530	A	G	100	PASS	AC=2191;AF=0.4375;AN=5008;NS=2504;DP=18268;EAS_AF=0.3155;AMR_AF=0.3473;AFR_AF=0.6384;EUR_AF=0.4076;SAS_AF=0.3865;AA=A|||;VT=SNP
6	31019562	rs2394427	G	A	100	PASS	AC=728;AF=0.145367;AN=5008;NS=2504;DP=19032;EAS_AF=0.1915;AMR_AF=0.255;AFR_AF=0.0378;EUR_AF=0.167;SAS_AF=0.1431;AA=G|||;VT=SNP
6	31019621	rs2394426	G	A	100	PASS	AC=729;AF=0.145567;AN=5008;NS=2504;DP=19325;EAS_AF=0.1915;AMR_AF=0.2565;AFR_AF=0.0378;EUR_AF=0.167;SAS_AF=0.1431;AA=G|||;VT=SNP
6	31019760	rs2894048	C	A	100	PASS	AC=729;AF=0.145567;AN=5008;NS=2504;DP=16044;EAS_AF=0.1915;AMR_AF=0.2565;AFR_AF=0.0378;EUR_AF=0.167;SAS_AF=0.1431;AA=C|||;VT=SNP
6	31019765	rs2394425	C	T	100	PASS	AC=729;AF=0.145567;AN=5008;NS=2504;DP=15886;EAS_AF=0.1915;AMR_AF=0.2565;AFR_AF=0.0378;EUR_AF=0.167;SAS_AF=0.1431;AA=C|||;VT=SNP
6	31019795	rs9357106	C	T	100	PASS	AC=729;AF=0.145567;AN=5008;NS=2504;DP=15045;EAS_AF=0.1915;AMR_AF=0.2565;AFR_AF=0.0378;EUR_AF=0.167;SAS_AF=0.1431;AA=C|||;VT=SNP
6	31019810	rs12214258	G	T	100	PASS	AC=266;AF=0.053115;AN=5008;NS=2504;DP=15175;EAS_AF=0.0179;AMR_AF=0.0288;AFR_AF=0.121;EUR_AF=0.0437;SAS_AF=0.0245;AA=G|||;VT=SNP
6	31019970	rs9262601	A	G	100	PASS	AC=674;AF=0.134585;AN=5008;NS=2504;DP=14993;EAS_AF=0.0873;AMR_AF=0.1153;AFR_AF=0.1513;EUR_AF=0.1809;SAS_AF=0.1268;AA=A|||;VT=SNP
6	31020042	rs3888579	C	T	100	PASS	AC=731;AF=0.145966;AN=5008;NS=2504;DP=15088;EAS_AF=0.1915;AMR_AF=0.255;AFR_AF=0.0386;EUR_AF=0.168;SAS_AF=0.1442;AA=T|||;VT=SNP
6	31020057	rs2252195	T	C	100	PASS	AC=2920;AF=0.583067;AN=5008;NS=2504;DP=14864;EAS_AF=0.5069;AMR_AF=0.6023;AFR_AF=0.6762;EUR_AF=0.5755;SAS_AF=0.5297;AA=C|||;VT=SNP
6	31020152	rs2428517	T	C	100	PASS	AC=2192;AF=0.4377;AN=5008;NS=2504;DP=16073;EAS_AF=0.3155;AMR_AF=0.3473;AFR_AF=0.6384;EUR_AF=0.4085;SAS_AF=0.3865;AA=T|||;VT=SNP
6	31020282	rs13201872	T	A	100	PASS	AC=266;AF=0.053115;AN=5008;NS=2504;DP=17170;EAS_AF=0.0179;AMR_AF=0.0288;AFR_AF=0.121;EUR_AF=0.0437;SAS_AF=0.0245;AA=T|||;VT=SNP
6	31020360	rs2394424	T	C	100	PASS	AC=2921;AF=0.583267;AN=5008;NS=2504;DP=17704;EAS_AF=0.5069;AMR_AF=0.6023;AFR_AF=0.6762;EUR_AF=0.5746;SAS_AF=0.5317;AA=C|||;VT=SNP
6	31020528	rs77203474	G	A	100	PASS	AC=293;AF=0.0585064;AN=5008;NS=2504;DP=17195;EAS_AF=0.1359;AMR_AF=0.0346;AFR_AF=0.0023;EUR_AF=0.0189;SAS_AF=0.1125;AA=G|||;VT=SNP
6	31020544	rs116127591	G	A	100	PASS	AC=316;AF=0.063099;AN=5008;NS=2504;DP=17051;EAS_AF=0.0734;AMR_AF=0.0605;AFR_AF=0.0356;EUR_AF=0.0517;SAS_AF=0.1033;AA=G|||;VT=SNP
6	31020821	rs3131789	A	G	100	PASS	AC=3018;AF=0.602636;AN=5008;NS=2504;DP=18355;EAS_AF=0.5119;AMR_AF=0.6095;AFR_AF=0.6884;EUR_AF=0.5775;SAS_AF=0.6012;AA=G|||;VT=SNP
6	31020928	rs4713427	C	A	100	PASS	AC=886;AF=0.176917;AN=5008;NS=2504;DP=18535;EAS_AF=0.253;AMR_AF=0.2594;AFR_AF=0.0673;EUR_AF=0.1859;SAS_AF=0.1789;AA=C|||;VT=SNP
6	31020933	rs4713428	A	G	100	PASS	AC=886;AF=0.176917;AN=5008;NS=2504;DP=18440;EAS_AF=0.253;AMR_AF=0.2594;AFR_AF=0.0673;EUR_AF=0.1859;SAS_AF=0.1789;AA=A|||;VT=SNP
6	31021017	rs4713429	C	G	100	PASS	AC=1040;AF=0.207668;AN=5008;NS=2504;DP=19579;EAS_AF=0.2609;AMR_AF=0.2867;AFR_AF=0.1089;EUR_AF=0.2545;SAS_AF=0.182;AA=C|||;VT=SNP
6	31021078	rs2517528	A	G	100	PASS	AC=1927;AF=0.384784;AN=5008;NS=2504;DP=19990;EAS_AF=0.25;AMR_AF=0.3256;AFR_AF=0.5908;EUR_AF=0.3221;SAS_AF=0.3517;AA=A|||;VT=SNP
6	31021161	rs9262615	C	G	100	PASS	AC=1088;AF=0.217252;AN=5008;NS=2504;DP=21441;EAS_AF=0.2569;AMR_AF=0.2954;AFR_AF=0.1036;EUR_AF=0.2634;SAS_AF=0.227;AA=C|||;VT=SNP
6	31021266	rs113489016	G	T	100	PASS	AC=63;AF=0.0125799;AN=5008;NS=2504;DP=20025;EAS_AF=0.0377;AMR_AF=0.0029;AFR_AF=0.0008;EUR_AF=0.0149;SAS_AF=0.0072;AA=G|||;VT=SNP
6	31021325	rs2428516	T	C	100	PASS	AC=3174;AF=0.633786;AN=5008;NS=2504;DP=21051;EAS_AF=0.5278;AMR_AF=0.6354;AFR_AF=0.6929;EUR_AF=0.6382;SAS_AF=0.6575;AA=C|||;VT=SNP
6	31021504	rs2523857	T	C	100	PASS	AC=3279;AF=0.654752;AN=5008;NS=2504;DP=20049;EAS_AF=0.5208;AMR_AF=0.6182;AFR_AF=0.7746;EUR_AF=0.6193;SAS_AF=0.6933;AA=C|||;VT=SNP
6	31021542	rs117803081	C	T	100	PASS	AC=192;AF=0.0383387;AN=5008;NS=2504;DP=20728;EAS_AF=0.129;AMR_AF=0;AFR_AF=0.0197;EUR_AF=0.008;SAS_AF=0.0286;AA=C|||;VT=SNP
6	31021547	rs2517527	A	G	100	PASS	AC=3395;AF=0.677915;AN=5008;NS=2504;DP=20705;EAS_AF=0.6508;AMR_AF=0.6225;AFR_AF=0.7352;EUR_AF=0.6223;SAS_AF=0.7249;AA=A|||;VT=SNP
6	31021630	rs2523856	C	T	100	PASS	AC=3099;AF=0.61881;AN=5008;NS=2504;DP=20434;EAS_AF=0.5119;AMR_AF=0.6066;AFR_AF=0.6619;EUR_AF=0.6074;SAS_AF=0.6912;AA=T|||;VT=SNP
6	31021860	rs17190134	C	G	100	PASS	AC=57;AF=0.0113818;AN=5008;NS=2504;DP=16551;EAS_AF=0.0149;AMR_AF=0.0043;AFR_AF=0.0008;EUR_AF=0.0288;SAS_AF=0.0092;AA=C|||;VT=SNP
6	31022158	rs2523855	G	C	100	PASS	AC=2110;AF=0.421326;AN=5008;NS=2504;DP=16836;EAS_AF=0.4137;AMR_AF=0.4683;AFR_AF=0.4455;EUR_AF=0.3668;SAS_AF=0.4192;AA=G|||;VT=SNP
6	31022169	rs11756181	A	G	100	PASS	AC=382;AF=0.076278;AN=5008;NS=2504;DP=16322;EAS_AF=0.0556;AMR_AF=0.0591;AFR_AF=0.0855;EUR_AF=0.0547;SAS_AF=0.1196;AA=G|||;VT=SNP
6	31022195	rs9262616	C	T	100	PASS	AC=1071;AF=0.213858;AN=5008;NS=2504;DP=15845;EAS_AF=0.2103;AMR_AF=0.3055;AFR_AF=0.1611;EUR_AF=0.2475;SAS_AF=0.1892;AA=C|||;VT=SNP
6	31022206	rs9262617	G	A	100	PASS	AC=1472;AF=0.29393;AN=5008;NS=2504;DP=15772;EAS_AF=0.2669;AMR_AF=0.3689;AFR_AF=0.2458;EUR_AF=0.3042;SAS_AF=0.3231;AA=A|||;VT=SNP
6	31022237	rs9262618	G	A	100	PASS	AC=1087;AF=0.217053;AN=5008;NS=2504;DP=15428;EAS_AF=0.2103;AMR_AF=0.3098;AFR_AF=0.1611;EUR_AF=0.2475;SAS_AF=0.2025;AA=g|||;VT=SNP
6	31022266	rs9262619	G	C	100	PASS	AC=1474;AF=0.294329;AN=5008;NS=2504;DP=15175;EAS_AF=0.2669;AMR_AF=0.3674;AFR_AF=0.2474;EUR_AF=0.3052;SAS_AF=0.3231;AA=G|||;VT=SNP
6	31022274	rs3915966	C	T	100	PASS	AC=2101;AF=0.419529;AN=5008;NS=2504;DP=15360;EAS_AF=0.4306;AMR_AF=0.4308;AFR_AF=0.4297;EUR_AF=0.3688;SAS_AF=0.4387;AA=T|||;VT=SNP
6	31022340	rs11756221	A	T	100	PASS	AC=381;AF=0.0760783;AN=5008;NS=2504;DP=18243;EAS_AF=0.0565;AMR_AF=0.0591;AFR_AF=0.084;EUR_AF=0.0547;SAS_AF=0.1196;AA=A|||;VT=SNP
6	31022354	rs2255314	A	G	100	PASS	AC=1089;AF=0.217452;AN=5008;NS=2504;DP=19379;EAS_AF=0.2202;AMR_AF=0.1715;AFR_AF=0.292;EUR_AF=0.1312;SAS_AF=0.2352;AA=A|||;VT=SNP
6	31022489	rs9262620	G	A	100	PASS	AC=1092;AF=0.218051;AN=5008;NS=2504;DP=19451;EAS_AF=0.2103;AMR_AF=0.3098;AFR_AF=0.1611;EUR_AF=0.2505;SAS_AF=0.2045;AA=G|||;VT=SNP
6	31022500	rs2523854	A	C	100	PASS	AC=2540;AF=0.507188;AN=5008;NS=2504;DP=19236;EAS_AF=0.4871;AMR_AF=0.5375;AFR_AF=0.5212;EUR_AF=0.4364;SAS_AF=0.5603;AA=C|||;VT=SNP
6	31022557	rs2523853	G	A	100	PASS	AC=1083;AF=0.216254;AN=5008;NS=2504;DP=17178;EAS_AF=0.2202;AMR_AF=0.17;AFR_AF=0.2882;EUR_AF=0.1312;SAS_AF=0.2352;AA=G|||;VT=SNP
6	31022799	rs2905758	T	C	100	PASS	AC=1073;AF=0.214257;AN=5008;NS=2504;DP=19405;EAS_AF=0.2232;AMR_AF=0.1686;AFR_AF=0.2867;EUR_AF=0.1213;SAS_AF=0.2352;AA=T|||;VT=SNP
6	31022828	rs2905757	C	T	100	PASS	AC=2162;AF=0.431709;AN=5008;NS=2504;DP=19415;EAS_AF=0.4335;AMR_AF=0.4798;AFR_AF=0.4448;EUR_AF=0.3718;SAS_AF=0.4397;AA=C|||;VT=SNP
6	31022928	rs62401699	C	T	100	PASS	AC=437;AF=0.0872604;AN=5008;NS=2504;DP=15892;EAS_AF=0.0615;AMR_AF=0.0663;AFR_AF=0.1793;EUR_AF=0.0437;SAS_AF=0.0491;AA=C|||;VT=SNP
6	31022929	rs9262625	A	G	100	PASS	AC=2526;AF=0.504393;AN=5008;NS=2504;DP=15871;EAS_AF=0.4871;AMR_AF=0.5346;AFR_AF=0.5197;EUR_AF=0.4264;SAS_AF=0.5603;AA=G|||;VT=SNP
6	31023013	rs111378116	G	A	100	PASS	AC=359;AF=0.0716853;AN=5008;NS=2504;DP=15065;EAS_AF=0.0536;AMR_AF=0.0562;AFR_AF=0.0703;EUR_AF=0.0547;SAS_AF=0.1207;AA=G|||;VT=SNP
6	31023024	rs9262626	T	C	100	PASS	AC=1093;AF=0.218251;AN=5008;NS=2504;DP=14924;EAS_AF=0.2103;AMR_AF=0.3112;AFR_AF=0.1611;EUR_AF=0.2505;SAS_AF=0.2045;AA=C|||;VT=SNP
6	31023148	rs9262628	G	A	100	PASS	AC=2526;AF=0.504393;AN=5008;NS=2504;DP=18371;EAS_AF=0.4871;AMR_AF=0.5346;AFR_AF=0.5197;EUR_AF=0.4264;SAS_AF=0.5603;AA=A|||;VT=SNP
6	31023186	rs9262629	A	C	100	PASS	AC=2530;AF=0.505192;AN=5008;NS=2504;DP=18929;EAS_AF=0.4891;AMR_AF=0.5346;AFR_AF=0.5197;EUR_AF=0.4284;SAS_AF=0.5603;AA=C|||;VT=SNP
6	31023203	rs113017263	T	G	100	PASS	AC=359;AF=0.0716853;AN=5008;NS=2504;DP=18579;EAS_AF=0.0536;AMR_AF=0.0562;AFR_AF=0.0703;EUR_AF=0.0547;SAS_AF=0.1207;AA=T|||;VT=SNP
6	31023524	rs7744253	T	C	100	PASS	AC=1231;AF=0.245807;AN=5008;NS=2504;DP=16715;EAS_AF=0.2401;AMR_AF=0.3588;AFR_AF=0.1868;EUR_AF=0.2753;SAS_AF=0.2209;AA=t|||;VT=SNP
6	31023840	rs16898614	A	G	100	PASS	AC=359;AF=0.0716853;AN=5008;NS=2504;DP=20889;EAS_AF=0.0536;AMR_AF=0.0562;AFR_AF=0.0703;EUR_AF=0.0547;SAS_AF=0.1207;AA=A|||;VT=SNP
6	31023868	rs2523852	G	C	100	PASS	AC=2528;AF=0.504792;AN=5008;NS=2504;DP=21421;EAS_AF=0.4871;AMR_AF=0.536;AFR_AF=0.5197;EUR_AF=0.4264;SAS_AF=0.5613;AA=C|||;VT=SNP
6	31024230	rs11758693	C	G	100	PASS	AC=362;AF=0.0722843;AN=5008;NS=2504;DP=18335;EAS_AF=0.0536;AMR_AF=0.0562;AFR_AF=0.0726;EUR_AF=0.0547;SAS_AF=0.1207;AA=c|||;VT=SNP
6	31024360	rs2106068	A	T	100	PASS	AC=436;AF=0.0870607;AN=5008;NS=2504;DP=19188;EAS_AF=0.0615;AMR_AF=0.0663;AFR_AF=0.1785;EUR_AF=0.0437;SAS_AF=0.0491;AA=a|||;VT=SNP
6	31024364	rs5018622	G	A	100	PASS	AC=436;AF=0.0870607;AN=5008;NS=2504;DP=18786;EAS_AF=0.0615;AMR_AF=0.0663;AFR_AF=0.1785;EUR_AF=0.0437;SAS_AF=0.0491;AA=g|||;VT=SNP
6	31024368	rs5018621	C	T	100	PASS	AC=435;AF=0.086861;AN=5008;NS=2504;DP=18547;EAS_AF=0.0615;AMR_AF=0.0663;AFR_AF=0.1785;EUR_AF=0.0427;SAS_AF=0.0491;AA=c|||;VT=SNP
6	31024369	rs5018620	C	T	100	PASS	AC=436;AF=0.0870607;AN=5008;NS=2504;DP=18941;EAS_AF=0.0615;AMR_AF=0.0663;AFR_AF=0.1785;EUR_AF=0.0437;SAS_AF=0.0491;AA=c|||;VT=SNP
6	31024385	rs9262630	G	A	100	PASS	AC=1094;AF=0.21845;AN=5008;NS=2504;DP=18956;EAS_AF=0.2103;AMR_AF=0.3127;AFR_AF=0.1611;EUR_AF=0.2505;SAS_AF=0.2045;AA=g|||;VT=SNP
6	31024492	rs62401700	C	T	100	PASS	AC=149;AF=0.0297524;AN=5008;NS=2504;DP=21118;EAS_AF=0.0605;AMR_AF=0.0058;AFR_AF=0.0272;EUR_AF=0.0139;SAS_AF=0.0348;AA=c|||;VT=SNP
6	31024601	rs9262631	C	A	100	PASS	AC=334;AF=0.0666933;AN=5008;NS=2504;DP=22596;EAS_AF=0.0536;AMR_AF=0.0735;AFR_AF=0.0333;EUR_AF=0.0686;SAS_AF=0.1186;AA=C|||;VT=SNP
6	31024673	rs3764808	T	C	100	PASS	AC=1093;AF=0.218251;AN=5008;NS=2504;DP=22324;EAS_AF=0.2103;AMR_AF=0.3112;AFR_AF=0.1611;EUR_AF=0.2505;SAS_AF=0.2045;AA=T|||;VT=SNP
6	31024710	rs74558248	T	A	100	PASS	AC=307;AF=0.0613019;AN=5008;NS=2504;DP=21748;EAS_AF=0.1518;AMR_AF=0.0317;AFR_AF=0.0015;EUR_AF=0.0189;SAS_AF=0.1135;AA=T|||;VT=SNP
6	31024712	rs2523851	C	T	100	PASS	AC=1351;AF=0.269768;AN=5008;NS=2504;DP=21720;EAS_AF=0.2768;AMR_AF=0.2133;AFR_AF=0.3071;EUR_AF=0.172;SAS_AF=0.3528;AA=C|||;VT=SNP
6	31024738	rs7356893	T	G	100	PASS	AC=1092;AF=0.218051;AN=5008;NS=2504;DP=21133;EAS_AF=0.2103;AMR_AF=0.3098;AFR_AF=0.1611;EUR_AF=0.2505;SAS_AF=0.2045;AA=T|||;VT=SNP
6	31024748	rs2523850	C	T	100	PASS	AC=1351;AF=0.269768;AN=5008;NS=2504;DP=20709;EAS_AF=0.2768;AMR_AF=0.2133;AFR_AF=0.3071;EUR_AF=0.172;SAS_AF=0.3528;AA=C|||;VT=SNP
6	31024762	rs115731696	A	G	100	PASS	AC=243;AF=0.0485224;AN=5008;NS=2504;DP=20475;EAS_AF=0.1002;AMR_AF=0.0303;AFR_AF=0.0008;EUR_AF=0.0398;SAS_AF=0.0818;AA=A|||;VT=SNP
6	31024808	rs9262632	A	G	100	PASS	AC=334;AF=0.0666933;AN=5008;NS=2504;DP=20259;EAS_AF=0.0536;AMR_AF=0.0735;AFR_AF=0.0333;EUR_AF=0.0686;SAS_AF=0.1186;AA=A|||;VT=SNP
6	31024895	rs80072197	T	C	100	PASS	AC=148;AF=0.0295527;AN=5008;NS=2504;DP=20856;EAS_AF=0.0605;AMR_AF=0.0058;AFR_AF=0.0272;EUR_AF=0.0139;SAS_AF=0.0337;AA=C|||;VT=SNP
6	31025051	rs2523849	T	C	100	PASS	AC=1352;AF=0.269968;AN=5008;NS=2504;DP=19835;EAS_AF=0.2768;AMR_AF=0.2133;AFR_AF=0.3079;EUR_AF=0.172;SAS_AF=0.3528;AA=T|||;VT=SNP
6	31025104	rs2523848	G	A	100	PASS	AC=1352;AF=0.269968;AN=5008;NS=2504;DP=20505;EAS_AF=0.2768;AMR_AF=0.2133;AFR_AF=0.3079;EUR_AF=0.172;SAS_AF=0.3528;AA=G|||;VT=SNP
6	31025265	rs9262633	C	G	100	PASS	AC=1093;AF=0.218251;AN=5008;NS=2504;DP=18126;EAS_AF=0.2103;AMR_AF=0.3112;AFR_AF=0.1611;EUR_AF=0.2505;SAS_AF=0.2045;AA=C|||;VT=SNP
6	31025271	rs9262634	A	G	100	PASS	AC=1023;AF=0.204273;AN=5008;NS=2504;DP=17851;EAS_AF=0.1935;AMR_AF=0.2997;AFR_AF=0.1513;EUR_AF=0.2386;SAS_AF=0.184;AA=a|||;VT=SNP
6	31025361	rs2517525	C	G	100	PASS	AC=2522;AF=0.503594;AN=5008;NS=2504;DP=16967;EAS_AF=0.4871;AMR_AF=0.5331;AFR_AF=0.5197;EUR_AF=0.4254;SAS_AF=0.5583;AA=a|||;VT=SNP
6	31025479	rs9262635	A	G	100	PASS	AC=1088;AF=0.217252;AN=5008;NS=2504;DP=17934;EAS_AF=0.2103;AMR_AF=0.3112;AFR_AF=0.1611;EUR_AF=0.2505;SAS_AF=0.1994;AA=A|||;VT=SNP
6	31025713	rs2517524	C	A	100	PASS	AC=3240;AF=0.646965;AN=5008;NS=2504;DP=18819;EAS_AF=0.6508;AMR_AF=0.5937;AFR_AF=0.7035;EUR_AF=0.5338;SAS_AF=0.7209;AA=A|||;VT=SNP
6	31025848	rs9262636	A	G	100	PASS	AC=1095;AF=0.21865;AN=5008;NS=2504;DP=18193;EAS_AF=0.2103;AMR_AF=0.3112;AFR_AF=0.1634;EUR_AF=0.2505;SAS_AF=0.2035;AA=A|||;VT=SNP
6	31025905	rs9262637	G	A	100	PASS	AC=1096;AF=0.21885;AN=5008;NS=2504;DP=19601;EAS_AF=0.2103;AMR_AF=0.3112;AFR_AF=0.1634;EUR_AF=0.2505;SAS_AF=0.2045;AA=G|||;VT=SNP
6	31025989	rs9262638	C	T	100	PASS	AC=1109;AF=0.221446;AN=5008;NS=2504;DP=19304;EAS_AF=0.2103;AMR_AF=0.3156;AFR_AF=0.171;EUR_AF=0.2505;SAS_AF=0.2045;AA=C|||;VT=SNP
6	31026009	rs9262639	C	T	100	PASS	AC=1093;AF=0.218251;AN=5008;NS=2504;DP=20306;EAS_AF=0.2103;AMR_AF=0.3112;AFR_AF=0.1611;EUR_AF=0.2505;SAS_AF=0.2045;AA=C|||;VT=SNP
6	31026236	rs76541615	T	G	100	PASS	AC=308;AF=0.0615016;AN=5008;NS=2504;DP=22879;EAS_AF=0.1528;AMR_AF=0.0317;AFR_AF=0.0015;EUR_AF=0.0189;SAS_AF=0.1135;AA=T|||;VT=SNP
6	31026353	rs9262640	T	G	100	PASS	AC=1093;AF=0.218251;AN=5008;NS=2504;DP=19881;EAS_AF=0.2103;AMR_AF=0.3112;AFR_AF=0.1611;EUR_AF=0.2505;SAS_AF=0.2045;AA=T|||;VT=SNP
6	31026434	rs2517523	A	G	100	PASS	AC=2526;AF=0.504393;AN=5008;NS=2504;DP=17896;EAS_AF=0.4871;AMR_AF=0.5346;AFR_AF=0.5197;EUR_AF=0.4264;SAS_AF=0.5603;AA=G|||;VT=SNP
6	31026534	rs2523847	C	T	100	PASS	AC=1346;AF=0.26877;AN=5008;NS=2504;DP=18867;EAS_AF=0.2768;AMR_AF=0.2104;AFR_AF=0.3079;EUR_AF=0.168;SAS_AF=0.3528;AA=C|||;VT=SNP
6	31026541	rs9262641	C	T	100	PASS	AC=1096;AF=0.21885;AN=5008;NS=2504;DP=18629;EAS_AF=0.2103;AMR_AF=0.3112;AFR_AF=0.1634;EUR_AF=0.2505;SAS_AF=0.2045;AA=C|||;VT=SNP
6	31026589	rs2523846	T	C	100	PASS	AC=2526;AF=0.504393;AN=5008;NS=2504;DP=19708;EAS_AF=0.4871;AMR_AF=0.5346;AFR_AF=0.5197;EUR_AF=0.4264;SAS_AF=0.5603;AA=C|||;VT=SNP
6	31026712	rs9262642	C	T	100	PASS	AC=1095;AF=0.21865;AN=5008;NS=2504;DP=14773;EAS_AF=0.2103;AMR_AF=0.3112;AFR_AF=0.1626;EUR_AF=0.2505;SAS_AF=0.2045;AA=C|||;VT=SNP
6	31026888	rs7741049	G	A	100	PASS	AC=1096;AF=0.21885;AN=5008;NS=2504;DP=15230;EAS_AF=0.2103;AMR_AF=0.3127;AFR_AF=0.1619;EUR_AF=0.2515;SAS_AF=0.2045;AA=G|||;VT=SNP
6	31027031	rs16898629	C	T	100	PASS	AC=136;AF=0.0271565;AN=5008;NS=2504;DP=17086;EAS_AF=0.0069;AMR_AF=0.036;AFR_AF=0.0144;EUR_AF=0.0447;SAS_AF=0.0409;AA=C|||;VT=SNP
6	31027337	rs540591949	C	A	100	PASS	AC=1091;AF=0.217851;AN=5008;NS=2504;DP=16674;EAS_AF=0.2103;AMR_AF=0.3098;AFR_AF=0.1611;EUR_AF=0.2505;SAS_AF=0.2035;AA=C|||;VT=SNP
6	31027393	rs2523845	A	C	100	PASS	AC=1350;AF=0.269569;AN=5008;NS=2504;DP=17266;EAS_AF=0.2778;AMR_AF=0.2118;AFR_AF=0.3079;EUR_AF=0.168;SAS_AF=0.3548;AA=A|||;VT=SNP
6	31027419	rs118076323	C	T	100	PASS	AC=210;AF=0.0419329;AN=5008;NS=2504;DP=17078;EAS_AF=0.0893;AMR_AF=0.0288;AFR_AF=0.0008;EUR_AF=0.004;SAS_AF=0.0971;AA=C|||;VT=SNP
6	31027508	rs2428515	G	A	100	PASS	AC=1348;AF=0.269169;AN=5008;NS=2504;DP=17608;EAS_AF=0.2768;AMR_AF=0.2118;AFR_AF=0.3079;EUR_AF=0.168;SAS_AF=0.3538;AA=G|||;VT=SNP
6	31027510	rs7745521	A	G	100	PASS	AC=1021;AF=0.203874;AN=5008;NS=2504;DP=17662;EAS_AF=0.1935;AMR_AF=0.2983;AFR_AF=0.1513;EUR_AF=0.2386;SAS_AF=0.183;AA=A|||;VT=SNP
6	31027516	rs2428514	G	A	100	PASS	AC=891;AF=0.177915;AN=5008;NS=2504;DP=17743;EAS_AF=0.0635;AMR_AF=0.1744;AFR_AF=0.2784;EUR_AF=0.1352;SAS_AF=0.2065;AA=G|||;VT=SNP
6	31027569	rs78725346	G	A	100	PASS	AC=98;AF=0.0195687;AN=5008;NS=2504;DP=19064;EAS_AF=0.0635;AMR_AF=0.0029;AFR_AF=0.0008;EUR_AF=0.0149;SAS_AF=0.0164;AA=G|||;VT=SNP
6	31027703	rs2517520	C	A	100	PASS	AC=2439;AF=0.487021;AN=5008;NS=2504;DP=16178;EAS_AF=0.4871;AMR_AF=0.5216;AFR_AF=0.469;EUR_AF=0.4185;SAS_AF=0.5573;AA=A|||;VT=SNP
6	31027757	rs9262646	T	G	100	PASS	AC=1093;AF=0.218251;AN=5008;NS=2504;DP=17038;EAS_AF=0.2103;AMR_AF=0.3112;AFR_AF=0.1611;EUR_AF=0.2505;SAS_AF=0.2045;AA=T|||;VT=SNP
6	31027804	rs9262647	C	T	100	PASS	AC=1094;AF=0.21845;AN=5008;NS=2504;DP=15115;EAS_AF=0.2103;AMR_AF=0.3112;AFR_AF=0.1611;EUR_AF=0.2515;SAS_AF=0.2045;AA=C|||;VT=SNP
6	31027941	rs2517519	A	G	100	PASS	AC=1346;AF=0.26877;AN=5008;NS=2504;DP=17925;EAS_AF=0.2768;AMR_AF=0.2104;AFR_AF=0.3079;EUR_AF=0.168;SAS_AF=0.3528;AA=G|||;VT=SNP
6	31027951	rs75419066	G	A	100	PASS	AC=98;AF=0.0195687;AN=5008;NS=2504;DP=18169;EAS_AF=0.0635;AMR_AF=0.0029;AFR_AF=0.0008;EUR_AF=0.0149;SAS_AF=0.0164;AA=G|||;VT=SNP
6	31028345	rs2517518	C	T	100	PASS	AC=1346;AF=0.26877;AN=5008;NS=2504;DP=19281;EAS_AF=0.2768;AMR_AF=0.2104;AFR_AF=0.3079;EUR_AF=0.168;SAS_AF=0.3528;AA=C|||;VT=SNP
6	31028750	rs2517517	C	T	100	PASS	AC=1346;AF=0.26877;AN=5008;NS=2504;DP=16725;EAS_AF=0.2768;AMR_AF=0.2104;AFR_AF=0.3079;EUR_AF=0.168;SAS_AF=0.3528;AA=C|||;VT=SNP
6	31028920	rs2517516	T	C	100	PASS	AC=2526;AF=0.504393;AN=5008;NS=2504;DP=18988;EAS_AF=0.4871;AMR_AF=0.5346;AFR_AF=0.5197;EUR_AF=0.4264;SAS_AF=0.5603;AA=t|||;VT=SNP
6	31029095	rs117834241	G	A	100	PASS	AC=153;AF=0.0305511;AN=5008;NS=2504;DP=19566;EAS_AF=0.121;AMR_AF=0;AFR_AF=0.0023;EUR_AF=0.007;SAS_AF=0.0215;AA=G|||;VT=SNP
6	31029152	rs114531846	C	T	100	PASS	AC=115;AF=0.0229633;AN=5008;NS=2504;DP=18752;EAS_AF=0.0069;AMR_AF=0.0317;AFR_AF=0.0008;EUR_AF=0.0447;SAS_AF=0.0409;AA=C|||;VT=SNP
6	31029173	rs9262648	C	A	100	PASS	AC=1093;AF=0.218251;AN=5008;NS=2504;DP=18924;EAS_AF=0.2103;AMR_AF=0.3112;AFR_AF=0.1611;EUR_AF=0.2505;SAS_AF=0.2045;AA=C|||;VT=SNP
6	31029258	rs2517515	C	T	100	PASS	AC=1365;AF=0.272564;AN=5008;NS=2504;DP=19369;EAS_AF=0.2768;AMR_AF=0.2133;AFR_AF=0.3094;EUR_AF=0.1829;SAS_AF=0.3528;AA=C|||;VT=SNP
6	31029342	rs9262650	G	A	100	PASS	AC=1093;AF=0.218251;AN=5008;NS=2504;DP=20748;EAS_AF=0.2103;AMR_AF=0.3112;AFR_AF=0.1611;EUR_AF=0.2505;SAS_AF=0.2045;AA=G|||;VT=SNP
6	31029401	rs2517514	A	T	100	PASS	AC=1346;AF=0.26877;AN=5008;NS=2504;DP=20030;EAS_AF=0.2768;AMR_AF=0.2104;AFR_AF=0.3079;EUR_AF=0.168;SAS_AF=0.3528;AA=A|||;VT=SNP
6	31029455	rs9262651	C	T	100	PASS	AC=1125;AF=0.224641;AN=5008;NS=2504;DP=20143;EAS_AF=0.2113;AMR_AF=0.3127;AFR_AF=0.1611;EUR_AF=0.2654;SAS_AF=0.2198;AA=T|||;VT=SNP
6	31029587	rs2517513	A	T	100	PASS	AC=2527;AF=0.504593;AN=5008;NS=2504;DP=20273;EAS_AF=0.4881;AMR_AF=0.5346;AFR_AF=0.5197;EUR_AF=0.4264;SAS_AF=0.5603;AA=T|||;VT=SNP
6	31029685	rs2517512	C	T	100	PASS	AC=890;AF=0.177716;AN=5008;NS=2504;DP=20121;EAS_AF=0.0635;AMR_AF=0.1729;AFR_AF=0.2791;EUR_AF=0.1352;SAS_AF=0.2055;AA=C|||;VT=SNP
6	31029918	rs2517511	A	C	100	PASS	AC=2526;AF=0.504393;AN=5008;NS=2504;DP=20765;EAS_AF=0.4871;AMR_AF=0.5346;AFR_AF=0.5197;EUR_AF=0.4264;SAS_AF=0.5603;AA=a|||;VT=SNP
6	31030122	rs2517510	T	G	100	PASS	AC=2525;AF=0.504193;AN=5008;NS=2504;DP=21074;EAS_AF=0.4871;AMR_AF=0.5346;AFR_AF=0.5197;EUR_AF=0.4264;SAS_AF=0.5593;AA=G|||;VT=SNP
6	31030283	rs2523841	G	A	100	PASS	AC=1347;AF=0.26897;AN=5008;NS=2504;DP=18070;EAS_AF=0.2768;AMR_AF=0.2104;AFR_AF=0.3079;EUR_AF=0.169;SAS_AF=0.3528;AA=G|||;VT=SNP
6	31030303	rs3734851	G	A	100	PASS	AC=308;AF=0.0615016;AN=5008;NS=2504;DP=17937;EAS_AF=0.1528;AMR_AF=0.0317;AFR_AF=0.0015;EUR_AF=0.0189;SAS_AF=0.1135;AA=G|||;VT=SNP
6	31030425	rs2523840	G	A	100	PASS	AC=1346;AF=0.26877;AN=5008;NS=2504;DP=19505;EAS_AF=0.2768;AMR_AF=0.2104;AFR_AF=0.3079;EUR_AF=0.168;SAS_AF=0.3528;AA=G|||;VT=SNP
6	31030636	rs2517508	A	G	100	PASS	AC=2439;AF=0.487021;AN=5008;NS=2504;DP=14070;EAS_AF=0.4871;AMR_AF=0.5216;AFR_AF=0.469;EUR_AF=0.4185;SAS_AF=0.5573;AA=A|||;VT=SNP
6	31030877	rs140945787	G	C	100	PASS	AC=148;AF=0.0295527;AN=5008;NS=2504;DP=16822;EAS_AF=0.0605;AMR_AF=0.0058;AFR_AF=0.0272;EUR_AF=0.0139;SAS_AF=0.0337;AA=G|||;VT=SNP
6	31031351	rs117762802	C	G	100	PASS	AC=131;AF=0.0261581;AN=5008;NS=2504;DP=11912;EAS_AF=0.0466;AMR_AF=0.0072;AFR_AF=0;EUR_AF=0.004;SAS_AF=0.0767;AA=C|||;VT=SNP
6	31031381	rs2256436	A	G	100	PASS	AC=2445;AF=0.488219;AN=5008;NS=2504;DP=16848;EAS_AF=0.4871;AMR_AF=0.5245;AFR_AF=0.469;EUR_AF=0.4225;SAS_AF=0.5573;AA=G|||;VT=SNP
6	31031435	rs62399060	C	T	100	PASS	AC=148;AF=0.0295527;AN=5008;NS=2504;DP=19243;EAS_AF=0.0605;AMR_AF=0.0058;AFR_AF=0.0272;EUR_AF=0.0139;SAS_AF=0.0337;AA=C|||;VT=SNP
6	31031566	rs2517507	T	G	100	PASS	AC=2445;AF=0.488219;AN=5008;NS=2504;DP=20887;EAS_AF=0.4871;AMR_AF=0.5245;AFR_AF=0.469;EUR_AF=0.4225;SAS_AF=0.5573;AA=G|||;VT=SNP
6	31031680	rs2517506	T	C	100	PASS	AC=1352;AF=0.269968;AN=5008;NS=2504;DP=24428;EAS_AF=0.2768;AMR_AF=0.2133;AFR_AF=0.3079;EUR_AF=0.172;SAS_AF=0.3528;AA=T|||;VT=SNP
6	31031696	rs2517505	A	G	100	PASS	AC=2526;AF=0.504393;AN=5008;NS=2504;DP=24243;EAS_AF=0.4871;AMR_AF=0.5346;AFR_AF=0.5197;EUR_AF=0.4264;SAS_AF=0.5603;AA=G|||;VT=SNP
6	31031838	rs117596677	A	T	100	PASS	AC=139;AF=0.0277556;AN=5008;NS=2504;DP=21937;EAS_AF=0.0327;AMR_AF=0.0101;AFR_AF=0.0008;EUR_AF=0.004;SAS_AF=0.0961;AA=A|||;VT=SNP
6	31031904	rs3906263	G	A	100	PASS	AC=914;AF=0.182508;AN=5008;NS=2504;DP=20456;EAS_AF=0.1935;AMR_AF=0.2882;AFR_AF=0.0749;EUR_AF=0.2386;SAS_AF=0.184;AA=G|||;VT=SNP
6	31032042	rs2394423	G	A	100	PASS	AC=1095;AF=0.21865;AN=5008;NS=2504;DP=21310;EAS_AF=0.2103;AMR_AF=0.3127;AFR_AF=0.1619;EUR_AF=0.2505;SAS_AF=0.2045;AA=G|||;VT=SNP
6	31032207	rs9262653	G	A	100	PASS	AC=328;AF=0.0654952;AN=5008;NS=2504;DP=21270;EAS_AF=0.0536;AMR_AF=0.0706;AFR_AF=0.0333;EUR_AF=0.0646;SAS_AF=0.1186;AA=G|||;VT=SNP
6	31032358	rs2523838	G	A	100	PASS	AC=2530;AF=0.505192;AN=5008;NS=2504;DP=18097;EAS_AF=0.4871;AMR_AF=0.5375;AFR_AF=0.5197;EUR_AF=0.4274;SAS_AF=0.5613;AA=A|||;VT=SNP
6	31032370	rs2517504	T	G	100	PASS	AC=2528;AF=0.504792;AN=5008;NS=2504;DP=18084;EAS_AF=0.4871;AMR_AF=0.536;AFR_AF=0.5197;EUR_AF=0.4264;SAS_AF=0.5613;AA=G|||;VT=SNP
6	31032387	rs2523837	G	A	100	PASS	AC=2449;AF=0.489018;AN=5008;NS=2504;DP=17604;EAS_AF=0.4871;AMR_AF=0.5274;AFR_AF=0.469;EUR_AF=0.4235;SAS_AF=0.5583;AA=G|||;VT=SNP
6	31032471	rs9262654	G	A	100	PASS	AC=1093;AF=0.218251;AN=5008;NS=2504;DP=16261;EAS_AF=0.2103;AMR_AF=0.3112;AFR_AF=0.1611;EUR_AF=0.2505;SAS_AF=0.2045;AA=G|||;VT=SNP
6	31032569	rs3131796	A	G	100	PASS	AC=2445;AF=0.488219;AN=5008;NS=2504;DP=18068;EAS_AF=0.4871;AMR_AF=0.5245;AFR_AF=0.469;EUR_AF=0.4225;SAS_AF=0.5573;AA=a|||;VT=SNP
6	31032937	rs2517502	C	T	100	PASS	AC=2445;AF=0.488219;AN=5008;NS=2504;DP=19511;EAS_AF=0.4871;AMR_AF=0.5245;AFR_AF=0.469;EUR_AF=0.4225;SAS_AF=0.5573;AA=T|||;VT=SNP
6	31033122	rs77227788	G	A	100	PASS	AC=308;AF=0.0615016;AN=5008;NS=2504;DP=15161;EAS_AF=0.1528;AMR_AF=0.0317;AFR_AF=0.0015;EUR_AF=0.0189;SAS_AF=0.1135;AA=G|||;VT=SNP
6	31033160	rs6918904	T	G	100	PASS	AC=1093;AF=0.218251;AN=5008;NS=2504;DP=17793;EAS_AF=0.2103;AMR_AF=0.3112;AFR_AF=0.1611;EUR_AF=0.2505;SAS_AF=0.2045;AA=T|||;VT=SNP
6	31033192	rs2517501	T	C	100	PASS	AC=2645;AF=0.528155;AN=5008;NS=2504;DP=16742;EAS_AF=0.4871;AMR_AF=0.5663;AFR_AF=0.528;EUR_AF=0.5119;SAS_AF=0.5603;AA=C|||;VT=SNP
6	31033509	rs2517500	C	T	100	PASS	AC=2446;AF=0.488419;AN=5008;NS=2504;DP=21048;EAS_AF=0.4871;AMR_AF=0.5259;AFR_AF=0.469;EUR_AF=0.4225;SAS_AF=0.5573;AA=C|||;VT=SNP
6	31033863	rs28732090	C	G	100	PASS	AC=503;AF=0.100439;AN=5008;NS=2504;DP=19839;EAS_AF=0.0367;AMR_AF=0.0519;AFR_AF=0.146;EUR_AF=0.0964;SAS_AF=0.1431;AA=C|||;VT=SNP
6	31034110	rs9262655	A	G	100	PASS	AC=328;AF=0.0654952;AN=5008;NS=2504;DP=19245;EAS_AF=0.0536;AMR_AF=0.0706;AFR_AF=0.0333;EUR_AF=0.0646;SAS_AF=0.1186;AA=A|||;VT=SNP
6	31034264	rs9262656	A	G	100	PASS	AC=1093;AF=0.218251;AN=5008;NS=2504;DP=16305;EAS_AF=0.2103;AMR_AF=0.3112;AFR_AF=0.1611;EUR_AF=0.2505;SAS_AF=0.2045;AA=G|||;VT=SNP
6	31034265	rs62399061	C	G	100	PASS	AC=148;AF=0.0295527;AN=5008;NS=2504;DP=16355;EAS_AF=0.0605;AMR_AF=0.0058;AFR_AF=0.0272;EUR_AF=0.0139;SAS_AF=0.0337;AA=C|||;VT=SNP
6	31034331	rs75056122	C	T	100	PASS	AC=98;AF=0.0195687;AN=5008;NS=2504;DP=16574;EAS_AF=0.0635;AMR_AF=0.0029;AFR_AF=0.0008;EUR_AF=0.0149;SAS_AF=0.0164;AA=C|||;VT=SNP
6	31034862	rs533377111	G	A	100	PASS	AC=26;AF=0.00519169;AN=5008;NS=2504;DP=14028;EAS_AF=0.0238;AMR_AF=0.0029;AFR_AF=0;EUR_AF=0;SAS_AF=0;AA=G|||;VT=SNP
6	31035088	rs545433877	C	T	100	PASS	AC=127;AF=0.0253594;AN=5008;NS=2504;DP=9243;EAS_AF=0.0317;AMR_AF=0.0101;AFR_AF=0.0008;EUR_AF=0.004;SAS_AF=0.0849;AA=C|||;VT=SNP
6	31035572	rs184099286	C	T	100	PASS	AC=95;AF=0.0189696;AN=5008;NS=2504;DP=12922;EAS_AF=0.0317;AMR_AF=0.0836;AFR_AF=0.0008;EUR_AF=0.003;SAS_AF=0.001;AA=C|||;VT=SNP
6	31036253	rs41315175	C	T	100	PASS	AC=914;AF=0.182508;AN=5008;NS=2504;DP=16088;EAS_AF=0.1935;AMR_AF=0.2882;AFR_AF=0.0749;EUR_AF=0.2386;SAS_AF=0.184;AA=C|||;VT=SNP
6	31036275	rs117407101	C	T	100	PASS	AC=153;AF=0.0305511;AN=5008;NS=2504;DP=16769;EAS_AF=0.121;AMR_AF=0;AFR_AF=0.0023;EUR_AF=0.007;SAS_AF=0.0215;AA=C|||;VT=SNP
6	31036706	rs115280774	G	A	100	PASS	AC=328;AF=0.0654952;AN=5008;NS=2504;DP=23561;EAS_AF=0.0536;AMR_AF=0.0706;AFR_AF=0.0333;EUR_AF=0.0646;SAS_AF=0.1186;AA=G|||;VT=SNP
6	31036783	rs2517497	A	G	100	PASS	AC=2525;AF=0.504193;AN=5008;NS=2504;DP=19582;EAS_AF=0.4871;AMR_AF=0.5346;AFR_AF=0.5189;EUR_AF=0.4264;SAS_AF=0.5603;AA=G|||;VT=SNP
6	31036878	rs62399063	T	C	100	PASS	AC=456;AF=0.0910543;AN=5008;NS=2504;DP=15723;EAS_AF=0.2133;AMR_AF=0.0375;AFR_AF=0.0287;EUR_AF=0.0328;SAS_AF=0.1472;AA=T|||;VT=SNP
6	31037176	rs62399064	A	G	100	PASS	AC=148;AF=0.0295527;AN=5008;NS=2504;DP=13260;EAS_AF=0.0605;AMR_AF=0.0058;AFR_AF=0.0272;EUR_AF=0.0139;SAS_AF=0.0337;AA=A|||;VT=SNP
6	31037455	rs60823229	A	G	100	PASS	AC=153;AF=0.0305511;AN=5008;NS=2504;DP=15011;EAS_AF=0.121;AMR_AF=0;AFR_AF=0.0023;EUR_AF=0.007;SAS_AF=0.0215;AA=A|||;VT=SNP
6	31037794	rs2844641	T	C	100	PASS	AC=2524;AF=0.503994;AN=5008;NS=2504;DP=18515;EAS_AF=0.4871;AMR_AF=0.5346;AFR_AF=0.5182;EUR_AF=0.4264;SAS_AF=0.5603;AA=N|||;VT=SNP
6	31038048	rs2523835	A	G	100	PASS	AC=894;AF=0.178514;AN=5008;NS=2504;DP=17658;EAS_AF=0.0635;AMR_AF=0.1758;AFR_AF=0.2776;EUR_AF=0.1392;SAS_AF=0.2055;AA=A|||;VT=SNP
6	31038054	rs2517493	T	C	100	PASS	AC=2525;AF=0.504193;AN=5008;NS=2504;DP=17681;EAS_AF=0.4871;AMR_AF=0.5346;AFR_AF=0.5189;EUR_AF=0.4264;SAS_AF=0.5603;AA=C|||;VT=SNP
6	31038225	rs2517492	T	C	100	PASS	AC=2525;AF=0.504193;AN=5008;NS=2504;DP=17828;EAS_AF=0.4871;AMR_AF=0.5346;AFR_AF=0.5189;EUR_AF=0.4264;SAS_AF=0.5603;AA=C|||;VT=SNP
6	31038593	rs2523896	C	T	100	PASS	AC=2446;AF=0.488419;AN=5008;NS=2504;DP=19699;EAS_AF=0.4871;AMR_AF=0.5245;AFR_AF=0.4697;EUR_AF=0.4225;SAS_AF=0.5573;AA=C|||;VT=SNP
6	31038609	rs2523894	C	T	100	PASS	AC=2446;AF=0.488419;AN=5008;NS=2504;DP=20110;EAS_AF=0.4871;AMR_AF=0.5245;AFR_AF=0.4697;EUR_AF=0.4225;SAS_AF=0.5573;AA=C|||;VT=SNP
6	31038803	rs2523893	C	A	100	PASS	AC=2526;AF=0.504393;AN=5008;NS=2504;DP=20324;EAS_AF=0.4871;AMR_AF=0.5346;AFR_AF=0.5189;EUR_AF=0.4264;SAS_AF=0.5613;AA=A|||;VT=SNP
6	31038963	rs9263449	G	A	100	PASS	AC=1096;AF=0.21885;AN=5008;NS=2504;DP=20996;EAS_AF=0.2103;AMR_AF=0.3112;AFR_AF=0.1634;EUR_AF=0.2505;SAS_AF=0.2045;AA=G|||;VT=SNP
6	31038976	rs2523891	C	T	100	PASS	AC=2446;AF=0.488419;AN=5008;NS=2504;DP=21592;EAS_AF=0.4871;AMR_AF=0.5245;AFR_AF=0.4697;EUR_AF=0.4225;SAS_AF=0.5573;AA=C|||;VT=SNP
6	31039252	rs2428520	A	G	100	PASS	AC=2525;AF=0.504193;AN=5008;NS=2504;DP=17802;EAS_AF=0.4871;AMR_AF=0.5346;AFR_AF=0.5189;EUR_AF=0.4264;SAS_AF=0.5603;AA=A|||;VT=SNP
6	31039428	rs9263450	C	T	100	PASS	AC=916;AF=0.182907;AN=5008;NS=2504;DP=17048;EAS_AF=0.1935;AMR_AF=0.2882;AFR_AF=0.0764;EUR_AF=0.2386;SAS_AF=0.184;AA=C|||;VT=SNP
6	31039532	rs2523890	A	G	100	PASS	AC=2524;AF=0.503994;AN=5008;NS=2504;DP=18070;EAS_AF=0.4871;AMR_AF=0.5331;AFR_AF=0.5189;EUR_AF=0.4264;SAS_AF=0.5603;AA=G|||;VT=SNP
6	31039930	rs76977243	C	T	100	PASS	AC=308;AF=0.0615016;AN=5008;NS=2504;DP=19464;EAS_AF=0.1528;AMR_AF=0.0317;AFR_AF=0.0015;EUR_AF=0.0189;SAS_AF=0.1135;AA=C|||;VT=SNP
6	31040264	rs12175179	C	T	100	PASS	AC=777;AF=0.155152;AN=5008;NS=2504;DP=20117;EAS_AF=0.1925;AMR_AF=0.2594;AFR_AF=0.0484;EUR_AF=0.165;SAS_AF=0.1769;AA=C|||;VT=SNP
6	31040298	rs2523889	C	G	100	PASS	AC=2528;AF=0.504792;AN=5008;NS=2504;DP=20204;EAS_AF=0.4871;AMR_AF=0.5346;AFR_AF=0.5212;EUR_AF=0.4264;SAS_AF=0.5603;AA=G|||;VT=SNP
6	31040415	rs62399065	A	G	100	PASS	AC=147;AF=0.029353;AN=5008;NS=2504;DP=18252;EAS_AF=0.0595;AMR_AF=0.0058;AFR_AF=0.0272;EUR_AF=0.0139;SAS_AF=0.0337;AA=A|||;VT=SNP
6	31040538	rs77449597	C	A	100	PASS	AC=98;AF=0.0195687;AN=5008;NS=2504;DP=14540;EAS_AF=0.0635;AMR_AF=0.0029;AFR_AF=0.0008;EUR_AF=0.0149;SAS_AF=0.0164;AA=C|||;VT=SNP
6	31040553	rs62399066	G	A	100	PASS	AC=148;AF=0.0295527;AN=5008;NS=2504;DP=14936;EAS_AF=0.0605;AMR_AF=0.0058;AFR_AF=0.0272;EUR_AF=0.0139;SAS_AF=0.0337;AA=G|||;VT=SNP
6	31040720	rs2523888	T	G	100	PASS	AC=2528;AF=0.504792;AN=5008;NS=2504;DP=17171;EAS_AF=0.4871;AMR_AF=0.5346;AFR_AF=0.5212;EUR_AF=0.4264;SAS_AF=0.5603;AA=G|||;VT=SNP
6	31040725	rs2523887	A	G	100	PASS	AC=1734;AF=0.346246;AN=5008;NS=2504;DP=17065;EAS_AF=0.256;AMR_AF=0.4395;AFR_AF=0.3744;EUR_AF=0.3002;SAS_AF=0.3824;AA=A|||;VT=SNP
6	31040764	rs2523886	A	G	100	PASS	AC=2528;AF=0.504792;AN=5008;NS=2504;DP=16618;EAS_AF=0.4871;AMR_AF=0.5346;AFR_AF=0.5212;EUR_AF=0.4264;SAS_AF=0.5603;AA=G|||;VT=SNP
6	31040923	rs2523885	A	G	100	PASS	AC=2528;AF=0.504792;AN=5008;NS=2504;DP=11283;EAS_AF=0.4871;AMR_AF=0.5346;AFR_AF=0.5212;EUR_AF=0.4264;SAS_AF=0.5603;AA=G|||;VT=SNP
6	31041155	rs2523884	C	T	100	PASS	AC=2449;AF=0.489018;AN=5008;NS=2504;DP=16830;EAS_AF=0.4871;AMR_AF=0.5245;AFR_AF=0.472;EUR_AF=0.4225;SAS_AF=0.5573;AA=C|||;VT=SNP
6	31041280	rs12660934	A	G	100	PASS	AC=151;AF=0.0301518;AN=5008;NS=2504;DP=16823;EAS_AF=0.119;AMR_AF=0;AFR_AF=0.0023;EUR_AF=0.007;SAS_AF=0.0215;AA=A|||;VT=SNP
6	31041453	rs75054214	A	G	100	PASS	AC=98;AF=0.0195687;AN=5008;NS=2504;DP=16239;EAS_AF=0.0635;AMR_AF=0.0029;AFR_AF=0.0008;EUR_AF=0.0149;SAS_AF=0.0164;AA=a|||;VT=SNP
6	31041493	rs2246330	G	A	100	PASS	AC=2527;AF=0.504593;AN=5008;NS=2504;DP=17656;EAS_AF=0.4871;AMR_AF=0.5346;AFR_AF=0.5212;EUR_AF=0.4264;SAS_AF=0.5593;AA=a|||;VT=SNP
6	31041958	rs9394034	C	T	100	PASS	AC=984;AF=0.196486;AN=5008;NS=2504;DP=15382;EAS_AF=0.2014;AMR_AF=0.2968;AFR_AF=0.0946;EUR_AF=0.2058;SAS_AF=0.2485;AA=C|||;VT=SNP
6	31042070	rs2523883	C	T	100	PASS	AC=2448;AF=0.488818;AN=5008;NS=2504;DP=17489;EAS_AF=0.4871;AMR_AF=0.5245;AFR_AF=0.472;EUR_AF=0.4225;SAS_AF=0.5562;AA=C|||;VT=SNP
6	31042217	rs2523882	C	T	100	PASS	AC=2199;AF=0.439097;AN=5008;NS=2504;DP=15377;EAS_AF=0.4692;AMR_AF=0.4798;AFR_AF=0.4054;EUR_AF=0.337;SAS_AF=0.5297;AA=C|||;VT=SNP
6	31042306	rs2517489	G	A	100	PASS	AC=2448;AF=0.488818;AN=5008;NS=2504;DP=16473;EAS_AF=0.4871;AMR_AF=0.5245;AFR_AF=0.472;EUR_AF=0.4225;SAS_AF=0.5562;AA=G|||;VT=SNP
6	31042608	rs2523881	T	G	100	PASS	AC=2448;AF=0.488818;AN=5008;NS=2504;DP=19699;EAS_AF=0.4871;AMR_AF=0.5245;AFR_AF=0.472;EUR_AF=0.4225;SAS_AF=0.5562;AA=T|||;VT=SNP
6	31042769	rs2523880	C	G	100	PASS	AC=2527;AF=0.504593;AN=5008;NS=2504;DP=17395;EAS_AF=0.4871;AMR_AF=0.5346;AFR_AF=0.5212;EUR_AF=0.4264;SAS_AF=0.5593;AA=G|||;VT=SNP
6	31042811	rs2517488	G	A	100	PASS	AC=2449;AF=0.489018;AN=5008;NS=2504;DP=18894;EAS_AF=0.4871;AMR_AF=0.5245;AFR_AF=0.472;EUR_AF=0.4225;SAS_AF=0.5573;AA=G|||;VT=SNP
6	31042943	rs2517486	T	C	100	PASS	AC=2527;AF=0.504593;AN=5008;NS=2504;DP=12956;EAS_AF=0.4861;AMR_AF=0.5331;AFR_AF=0.5219;EUR_AF=0.4264;SAS_AF=0.5603;AA=t|||;VT=SNP
6	31043230	rs116063751	G	A	100	PASS	AC=274;AF=0.0547125;AN=5008;NS=2504;DP=17682;EAS_AF=0.0526;AMR_AF=0.0476;AFR_AF=0.0197;EUR_AF=0.0507;SAS_AF=0.1135;AA=G|||;VT=SNP
6	31043232	rs2249231	G	A	100	PASS	AC=2528;AF=0.504792;AN=5008;NS=2504;DP=17295;EAS_AF=0.4871;AMR_AF=0.5346;AFR_AF=0.5212;EUR_AF=0.4264;SAS_AF=0.5603;AA=A|||;VT=SNP
6	31043568	rs78868039	G	A	100	PASS	AC=308;AF=0.0615016;AN=5008;NS=2504;DP=14603;EAS_AF=0.1528;AMR_AF=0.0317;AFR_AF=0.0015;EUR_AF=0.0189;SAS_AF=0.1135;AA=G|||;VT=SNP
6	31043584	rs116435269	C	T	100	PASS	AC=279;AF=0.0557109;AN=5008;NS=2504;DP=14938;EAS_AF=0.0536;AMR_AF=0.0461;AFR_AF=0.0204;EUR_AF=0.0507;SAS_AF=0.1176;AA=C|||;VT=SNP
6	31043624	rs2517483	T	C	100	PASS	AC=2453;AF=0.489816;AN=5008;NS=2504;DP=14843;EAS_AF=0.4871;AMR_AF=0.5245;AFR_AF=0.4743;EUR_AF=0.4225;SAS_AF=0.5583;AA=C|||;VT=SNP
6	31043931	rs2517481	G	C	100	PASS	AC=2689;AF=0.536941;AN=5008;NS=2504;DP=11835;EAS_AF=0.5873;AMR_AF=0.5548;AFR_AF=0.4728;EUR_AF=0.4612;SAS_AF=0.637;AA=G|||;VT=SNP
6	31044250	rs2523878	C	T	100	PASS	AC=2448;AF=0.488818;AN=5008;NS=2504;DP=15196;EAS_AF=0.4881;AMR_AF=0.5245;AFR_AF=0.4705;EUR_AF=0.4225;SAS_AF=0.5573;AA=C|||;VT=SNP
6	31044295	rs7749544	C	T	100	PASS	AC=1044;AF=0.208466;AN=5008;NS=2504;DP=14050;EAS_AF=0.2083;AMR_AF=0.2695;AFR_AF=0.2042;EUR_AF=0.2326;SAS_AF=0.1462;AA=C|||;VT=SNP
6	31044404	rs2517480	T	C	100	PASS	AC=2526;AF=0.504393;AN=5008;NS=2504;DP=16091;EAS_AF=0.4871;AMR_AF=0.5346;AFR_AF=0.5204;EUR_AF=0.4264;SAS_AF=0.5593;AA=T|||;VT=SNP
6	31044468	rs2905759	C	T	100	PASS	AC=2449;AF=0.489018;AN=5008;NS=2504;DP=18295;EAS_AF=0.4881;AMR_AF=0.5245;AFR_AF=0.4713;EUR_AF=0.4225;SAS_AF=0.5573;AA=C|||;VT=SNP
6	31044802	rs2517478	G	T	100	PASS	AC=2448;AF=0.488818;AN=5008;NS=2504;DP=15900;EAS_AF=0.4881;AMR_AF=0.5245;AFR_AF=0.4713;EUR_AF=0.4215;SAS_AF=0.5573;AA=G|||;VT=SNP
6	31044863	rs2517477	G	A	100	PASS	AC=2447;AF=0.488618;AN=5008;NS=2504;DP=14765;EAS_AF=0.4881;AMR_AF=0.5245;AFR_AF=0.4713;EUR_AF=0.4215;SAS_AF=0.5562;AA=G|||;VT=SNP
6	31045042	rs2249486	G	A	100	PASS	AC=2448;AF=0.488818;AN=5008;NS=2504;DP=12961;EAS_AF=0.4881;AMR_AF=0.5245;AFR_AF=0.4713;EUR_AF=0.4215;SAS_AF=0.5573;AA=G|||;VT=SNP
6	31045113	rs9263460	C	T	100	PASS	AC=733;AF=0.146366;AN=5008;NS=2504;DP=13217;EAS_AF=0.2381;AMR_AF=0.1614;AFR_AF=0.0719;EUR_AF=0.1491;SAS_AF=0.1391;AA=C|||;VT=SNP
6	31045554	rs9378152	C	G	100	PASS	AC=425;AF=0.0848642;AN=5008;NS=2504;DP=17747;EAS_AF=0.1597;AMR_AF=0.1225;AFR_AF=0.0045;EUR_AF=0.0596;SAS_AF=0.1155;AA=C|||;VT=SNP
6	31045574	rs2523860	C	G	100	PASS	AC=2568;AF=0.51278;AN=5008;NS=2504;DP=16943;EAS_AF=0.4881;AMR_AF=0.5562;AFR_AF=0.4796;EUR_AF=0.508;SAS_AF=0.5573;AA=C|||;VT=SNP
6	31045677	rs117598544	A	G	100	PASS	AC=36;AF=0.0071885;AN=5008;NS=2504;DP=15245;EAS_AF=0.0347;AMR_AF=0;AFR_AF=0;EUR_AF=0;SAS_AF=0.001;AA=A|||;VT=SNP
6	31045717	rs72861369	C	T	100	PASS	AC=377;AF=0.0752796;AN=5008;NS=2504;DP=15009;EAS_AF=0.0327;AMR_AF=0.1441;AFR_AF=0.0356;EUR_AF=0.1153;SAS_AF=0.0828;AA=C|||;VT=SNP
6	31045801	rs9295949	C	A	100	PASS	AC=557;AF=0.111222;AN=5008;NS=2504;DP=13367;EAS_AF=0.2381;AMR_AF=0.1282;AFR_AF=0.0174;EUR_AF=0.0755;SAS_AF=0.1319;AA=C|||;VT=SNP
6	31045802	rs9295950	C	T	100	PASS	AC=557;AF=0.111222;AN=5008;NS=2504;DP=13134;EAS_AF=0.2371;AMR_AF=0.1297;AFR_AF=0.0174;EUR_AF=0.0755;SAS_AF=0.1319;AA=C|||;VT=SNP
6	31045846	rs2517476	G	A	100	PASS	AC=2448;AF=0.488818;AN=5008;NS=2504;DP=11729;EAS_AF=0.4881;AMR_AF=0.5245;AFR_AF=0.4713;EUR_AF=0.4215;SAS_AF=0.5573;AA=G|||;VT=SNP
6	31045910	rs2517475	A	C	100	PASS	AC=2447;AF=0.488618;AN=5008;NS=2504;DP=11825;EAS_AF=0.4881;AMR_AF=0.5231;AFR_AF=0.4713;EUR_AF=0.4215;SAS_AF=0.5573;AA=A|||;VT=SNP
6	31046494	rs2517474	G	A	100	PASS	AC=3165;AF=0.631989;AN=5008;NS=2504;DP=16024;EAS_AF=0.6448;AMR_AF=0.5836;AFR_AF=0.6581;EUR_AF=0.5298;SAS_AF=0.7229;AA=G|||;VT=SNP
6	31046528	rs2523843	A	G	100	PASS	AC=2453;AF=0.489816;AN=5008;NS=2504;DP=15598;EAS_AF=0.4881;AMR_AF=0.5245;AFR_AF=0.475;EUR_AF=0.4215;SAS_AF=0.5573;AA=G|||;VT=SNP
6	31047145	rs2523836	C	T	100	PASS	AC=2450;AF=0.489217;AN=5008;NS=2504;DP=15081;EAS_AF=0.4881;AMR_AF=0.5245;AFR_AF=0.4728;EUR_AF=0.4215;SAS_AF=0.5573;AA=C|||;VT=SNP
6	31047160	rs2517472	A	C	100	PASS	AC=2453;AF=0.489816;AN=5008;NS=2504;DP=14982;EAS_AF=0.4881;AMR_AF=0.5245;AFR_AF=0.475;EUR_AF=0.4215;SAS_AF=0.5573;AA=C|||;VT=SNP
6	31047471	rs2523895	A	C	100	PASS	AC=2530;AF=0.505192;AN=5008;NS=2504;DP=17894;EAS_AF=0.4881;AMR_AF=0.5346;AFR_AF=0.5219;EUR_AF=0.4254;SAS_AF=0.5613;AA=C|||;VT=SNP
6	31047620	rs3132564	G	A	100	PASS	AC=1949;AF=0.389177;AN=5008;NS=2504;DP=13219;EAS_AF=0.3651;AMR_AF=0.3732;AFR_AF=0.444;EUR_AF=0.4274;SAS_AF=0.3119;AA=G|||;VT=SNP
6	31047662	rs62398706	A	G	100	PASS	AC=150;AF=0.0299521;AN=5008;NS=2504;DP=17617;EAS_AF=0.0605;AMR_AF=0.0058;AFR_AF=0.028;EUR_AF=0.0149;SAS_AF=0.0337;AA=A|||;VT=SNP
6	31047674	rs117881718	A	G	100	PASS	AC=214;AF=0.0427316;AN=5008;NS=2504;DP=17883;EAS_AF=0.0923;AMR_AF=0.0303;AFR_AF=0.0008;EUR_AF=0.004;SAS_AF=0.0971;AA=A|||;VT=SNP
6	31048263	rs2106067	T	C	100	PASS	AC=2448;AF=0.488818;AN=5008;NS=2504;DP=16079;EAS_AF=0.4881;AMR_AF=0.5245;AFR_AF=0.4728;EUR_AF=0.4205;SAS_AF=0.5562;AA=T|||;VT=SNP
6	31048387	rs2249876	G	A	100	PASS	AC=2529;AF=0.504992;AN=5008;NS=2504;DP=15861;EAS_AF=0.4881;AMR_AF=0.5346;AFR_AF=0.5219;EUR_AF=0.4254;SAS_AF=0.5603;AA=A|||;VT=SNP
6	31048448	rs2394420	T	A	100	PASS	AC=2526;AF=0.504393;AN=5008;NS=2504;DP=15335;EAS_AF=0.4881;AMR_AF=0.5346;AFR_AF=0.5197;EUR_AF=0.4254;SAS_AF=0.5603;AA=A|||;VT=SNP
6	31048497	rs6940894	A	G	100	PASS	AC=2533;AF=0.505791;AN=5008;NS=2504;DP=14457;EAS_AF=0.4881;AMR_AF=0.5389;AFR_AF=0.5219;EUR_AF=0.4264;SAS_AF=0.5603;AA=G|||;VT=SNP
6	31048516	rs9263464	G	A	100	PASS	AC=2454;AF=0.490016;AN=5008;NS=2504;DP=14770;EAS_AF=0.4881;AMR_AF=0.5288;AFR_AF=0.4728;EUR_AF=0.4225;SAS_AF=0.5573;AA=G|||;VT=SNP
6	31048612	rs35157432	G	A	100	PASS	AC=148;AF=0.0295527;AN=5008;NS=2504;DP=17486;EAS_AF=0.0605;AMR_AF=0.0058;AFR_AF=0.0272;EUR_AF=0.0139;SAS_AF=0.0337;AA=G|||;VT=SNP
6	31048619	rs9263465	G	A	100	PASS	AC=2452;AF=0.489617;AN=5008;NS=2504;DP=17380;EAS_AF=0.4881;AMR_AF=0.5245;AFR_AF=0.4728;EUR_AF=0.4235;SAS_AF=0.5573;AA=G|||;VT=SNP
6	31048625	rs9263466	A	G	100	PASS	AC=2531;AF=0.505391;AN=5008;NS=2504;DP=17162;EAS_AF=0.4881;AMR_AF=0.5346;AFR_AF=0.5219;EUR_AF=0.4274;SAS_AF=0.5603;AA=G|||;VT=SNP
6	31048916	rs6941772	C	G	100	PASS	AC=2529;AF=0.504992;AN=5008;NS=2504;DP=14893;EAS_AF=0.4881;AMR_AF=0.5331;AFR_AF=0.5227;EUR_AF=0.4254;SAS_AF=0.5603;AA=G|||;VT=SNP
6	31048992	rs3132562	G	A	100	PASS	AC=3371;AF=0.673123;AN=5008;NS=2504;DP=15114;EAS_AF=0.6438;AMR_AF=0.6254;AFR_AF=0.7216;EUR_AF=0.6193;SAS_AF=0.727;AA=A|||;VT=SNP
6	31049022	rs6921557	T	C	100	PASS	AC=2527;AF=0.504593;AN=5008;NS=2504;DP=13886;EAS_AF=0.4861;AMR_AF=0.5346;AFR_AF=0.5219;EUR_AF=0.4245;SAS_AF=0.5613;AA=C|||;VT=SNP
6	31049222	rs572698561	T	A	100	PASS	AC=715;AF=0.142772;AN=5008;NS=2504;DP=14129;EAS_AF=0.1567;AMR_AF=0.0591;AFR_AF=0.1853;EUR_AF=0.1083;SAS_AF=0.1656;AA=T|||;VT=SNP
6	31049655	rs9380215	G	A	100	PASS	AC=554;AF=0.110623;AN=5008;NS=2504;DP=15733;EAS_AF=0.2371;AMR_AF=0.1282;AFR_AF=0.0159;EUR_AF=0.0755;SAS_AF=0.1319;AA=G|||;VT=SNP
6	31049790	rs532036272	T	C	100	PASS	AC=2447;AF=0.488618;AN=5008;NS=2504;DP=14720;EAS_AF=0.4871;AMR_AF=0.5231;AFR_AF=0.4728;EUR_AF=0.4215;SAS_AF=0.5562;AA=T|||;VT=SNP
6	31049870	rs12191286	A	G	100	PASS	AC=715;AF=0.142772;AN=5008;NS=2504;DP=16992;EAS_AF=0.1567;AMR_AF=0.0591;AFR_AF=0.1853;EUR_AF=0.1083;SAS_AF=0.1656;AA=A|||;VT=SNP
6	31050179	rs9263473	A	G	100	PASS	AC=2528;AF=0.504792;AN=5008;NS=2504;DP=15664;EAS_AF=0.4881;AMR_AF=0.5346;AFR_AF=0.5212;EUR_AF=0.4254;SAS_AF=0.5603;AA=G|||;VT=SNP
6	31050244	rs9263474	A	C	100	PASS	AC=2529;AF=0.504992;AN=5008;NS=2504;DP=14675;EAS_AF=0.4881;AMR_AF=0.5346;AFR_AF=0.5219;EUR_AF=0.4254;SAS_AF=0.5603;AA=A|||;VT=SNP
6	31050348	rs9263475	A	G	100	PASS	AC=1721;AF=0.34365;AN=5008;NS=2504;DP=15055;EAS_AF=0.25;AMR_AF=0.3631;AFR_AF=0.4039;EUR_AF=0.2724;SAS_AF=0.4182;AA=A|||;VT=SNP
6	31050611	rs3925616	A	G	100	PASS	AC=2529;AF=0.504992;AN=5008;NS=2504;DP=13926;EAS_AF=0.4881;AMR_AF=0.5346;AFR_AF=0.5219;EUR_AF=0.4254;SAS_AF=0.5603;AA=G|||;VT=SNP
6	31050658	rs146962790	G	T	100	PASS	AC=272;AF=0.0543131;AN=5008;NS=2504;DP=13702;EAS_AF=0.0546;AMR_AF=0.0447;AFR_AF=0.0174;EUR_AF=0.0487;SAS_AF=0.1166;AA=G|||;VT=SNP
6	31051008	rs4713431	G	A	100	PASS	AC=558;AF=0.111422;AN=5008;NS=2504;DP=14895;EAS_AF=0.2371;AMR_AF=0.1282;AFR_AF=0.0189;EUR_AF=0.0755;SAS_AF=0.1319;AA=G|||;VT=SNP
6	31051199	rs116931329	A	G	100	PASS	AC=146;AF=0.0291534;AN=5008;NS=2504;DP=16907;EAS_AF=0.1141;AMR_AF=0;AFR_AF=0.0015;EUR_AF=0.007;SAS_AF=0.0225;AA=A|||;VT=SNP
6	31051388	rs2535318	C	T	100	PASS	AC=2525;AF=0.504193;AN=5008;NS=2504;DP=17967;EAS_AF=0.4881;AMR_AF=0.5346;AFR_AF=0.5197;EUR_AF=0.4254;SAS_AF=0.5593;AA=T|||;VT=SNP
6	31051553	rs9380217	C	T	100	PASS	AC=554;AF=0.110623;AN=5008;NS=2504;DP=19033;EAS_AF=0.2371;AMR_AF=0.1282;AFR_AF=0.0159;EUR_AF=0.0755;SAS_AF=0.1319;AA=C|||;VT=SNP
6	31051672	rs3901849	T	G	100	PASS	AC=280;AF=0.0559105;AN=5008;NS=2504;DP=19984;EAS_AF=0.0546;AMR_AF=0.0461;AFR_AF=0.0219;EUR_AF=0.0497;SAS_AF=0.1166;AA=T|||;VT=SNP
6	31051854	rs2535317	C	T	100	PASS	AC=2450;AF=0.489217;AN=5008;NS=2504;DP=20575;EAS_AF=0.4881;AMR_AF=0.5245;AFR_AF=0.4728;EUR_AF=0.4215;SAS_AF=0.5573;AA=C|||;VT=SNP
6	31052098	rs2517471	C	G	100	PASS	AC=2528;AF=0.504792;AN=5008;NS=2504;DP=18885;EAS_AF=0.4881;AMR_AF=0.5346;AFR_AF=0.5219;EUR_AF=0.4254;SAS_AF=0.5593;AA=G|||;VT=SNP
6	31052127	rs2535315	C	T	100	PASS	AC=2449;AF=0.489018;AN=5008;NS=2504;DP=20450;EAS_AF=0.4881;AMR_AF=0.5245;AFR_AF=0.4728;EUR_AF=0.4215;SAS_AF=0.5562;AA=C|||;VT=SNP
6	31052400	rs2535314	C	T	100	PASS	AC=2449;AF=0.489018;AN=5008;NS=2504;DP=16033;EAS_AF=0.4881;AMR_AF=0.5245;AFR_AF=0.472;EUR_AF=0.4215;SAS_AF=0.5573;AA=c|||;VT=SNP
6	31052447	rs2535313	G	A	100	PASS	AC=2449;AF=0.489018;AN=5008;NS=2504;DP=16361;EAS_AF=0.4881;AMR_AF=0.5245;AFR_AF=0.4728;EUR_AF=0.4205;SAS_AF=0.5573;AA=G|||;VT=SNP
6	31052483	rs2535312	C	T	100	PASS	AC=2449;AF=0.489018;AN=5008;NS=2504;DP=16873;EAS_AF=0.4881;AMR_AF=0.5245;AFR_AF=0.472;EUR_AF=0.4215;SAS_AF=0.5573;AA=C|||;VT=SNP
6	31052632	rs28732092	G	T	100	PASS	AC=336;AF=0.0670927;AN=5008;NS=2504;DP=22092;EAS_AF=0.0337;AMR_AF=0.0331;AFR_AF=0.0499;EUR_AF=0.0865;SAS_AF=0.1288;AA=G|||;VT=SNP
6	31052684	rs2535311	A	G	100	PASS	AC=2449;AF=0.489018;AN=5008;NS=2504;DP=21299;EAS_AF=0.4881;AMR_AF=0.5245;AFR_AF=0.472;EUR_AF=0.4215;SAS_AF=0.5573;AA=A|||;VT=SNP
6	31053257	rs2535310	A	C	100	PASS	AC=2570;AF=0.513179;AN=5008;NS=2504;DP=18281;EAS_AF=0.4881;AMR_AF=0.5562;AFR_AF=0.4826;EUR_AF=0.507;SAS_AF=0.5562;AA=A|||;VT=SNP
6	31053516	rs2535309	G	C	100	PASS	AC=2527;AF=0.504593;AN=5008;NS=2504;DP=18378;EAS_AF=0.4881;AMR_AF=0.5346;AFR_AF=0.5212;EUR_AF=0.4254;SAS_AF=0.5593;AA=C|||;VT=SNP
6	31053521	rs2535308	A	G	100	PASS	AC=2527;AF=0.504593;AN=5008;NS=2504;DP=18568;EAS_AF=0.4881;AMR_AF=0.5346;AFR_AF=0.5212;EUR_AF=0.4254;SAS_AF=0.5593;AA=G|||;VT=SNP
6	31053741	rs2535307	C	T	100	PASS	AC=2527;AF=0.504593;AN=5008;NS=2504;DP=17518;EAS_AF=0.4881;AMR_AF=0.5346;AFR_AF=0.5212;EUR_AF=0.4254;SAS_AF=0.5593;AA=T|||;VT=SNP
6	31053843	rs12202207	C	T	100	PASS	AC=60;AF=0.0119808;AN=5008;NS=2504;DP=17639;EAS_AF=0.0149;AMR_AF=0.0043;AFR_AF=0.0015;EUR_AF=0.0288;SAS_AF=0.0112;AA=C|||;VT=SNP
6	31053867	rs2535306	A	G	100	PASS	AC=2448;AF=0.488818;AN=5008;NS=2504;DP=17862;EAS_AF=0.4881;AMR_AF=0.5245;AFR_AF=0.472;EUR_AF=0.4215;SAS_AF=0.5562;AA=A|||;VT=SNP
6	31054381	rs2535305	A	G	100	PASS	AC=2726;AF=0.544329;AN=5008;NS=2504;DP=17689;EAS_AF=0.4891;AMR_AF=0.5821;AFR_AF=0.6097;EUR_AF=0.4722;SAS_AF=0.5603;AA=G|||;VT=SNP
6	31054511	rs3130955	C	A	100	PASS	AC=1671;AF=0.333666;AN=5008;NS=2504;DP=21750;EAS_AF=0.3125;AMR_AF=0.2651;AFR_AF=0.3563;EUR_AF=0.3459;SAS_AF=0.3609;AA=C|||;VT=SNP
6	31054687	rs2535304	T	C	100	PASS	AC=2560;AF=0.511182;AN=5008;NS=2504;DP=21151;EAS_AF=0.4901;AMR_AF=0.5331;AFR_AF=0.5439;EUR_AF=0.4254;SAS_AF=0.5613;AA=C|||;VT=SNP
6	31054923	rs118113538	G	A	100	PASS	AC=212;AF=0.0423323;AN=5008;NS=2504;DP=19851;EAS_AF=0.0893;AMR_AF=0.0317;AFR_AF=0.0008;EUR_AF=0.004;SAS_AF=0.0971;AA=G|||;VT=SNP
6	31055018	rs12527394	G	A	100	PASS	AC=548;AF=0.109425;AN=5008;NS=2504;DP=19427;EAS_AF=0.2371;AMR_AF=0.1254;AFR_AF=0.0151;EUR_AF=0.0755;SAS_AF=0.1288;AA=G|||;VT=SNP
6	31055423	rs2535303	G	A	100	PASS	AC=2679;AF=0.534944;AN=5008;NS=2504;DP=15955;EAS_AF=0.4881;AMR_AF=0.5663;AFR_AF=0.5454;EUR_AF=0.5149;SAS_AF=0.5675;AA=A|||;VT=SNP
6	31055624	rs3130956	G	A	100	PASS	AC=2680;AF=0.535144;AN=5008;NS=2504;DP=12735;EAS_AF=0.4881;AMR_AF=0.5663;AFR_AF=0.5446;EUR_AF=0.5159;SAS_AF=0.5685;AA=g|||;VT=SNP
6	31055632	rs3130957	A	G	100	PASS	AC=2680;AF=0.535144;AN=5008;NS=2504;DP=12298;EAS_AF=0.4881;AMR_AF=0.5663;AFR_AF=0.5446;EUR_AF=0.5159;SAS_AF=0.5685;AA=a|||;VT=SNP
6	31056358	rs3130959	A	G	100	PASS	AC=2679;AF=0.534944;AN=5008;NS=2504;DP=14105;EAS_AF=0.4891;AMR_AF=0.5634;AFR_AF=0.5461;EUR_AF=0.5149;SAS_AF=0.5675;AA=G|||;VT=SNP
6	31056632	rs3130960	T	A	100	PASS	AC=2675;AF=0.534145;AN=5008;NS=2504;DP=19763;EAS_AF=0.4881;AMR_AF=0.5634;AFR_AF=0.5439;EUR_AF=0.5149;SAS_AF=0.5675;AA=T|||;VT=SNP
6	31056951	rs2535302	G	A	100	PASS	AC=2676;AF=0.534345;AN=5008;NS=2504;DP=16787;EAS_AF=0.4881;AMR_AF=0.5634;AFR_AF=0.5439;EUR_AF=0.5149;SAS_AF=0.5685;AA=G|||;VT=SNP
6	31056960	rs2517470	T	C	100	PASS	AC=2679;AF=0.534944;AN=5008;NS=2504;DP=17019;EAS_AF=0.4881;AMR_AF=0.5634;AFR_AF=0.5461;EUR_AF=0.5149;SAS_AF=0.5685;AA=C|||;VT=SNP
6	31057386	rs76409988	A	G	100	PASS	AC=390;AF=0.0778754;AN=5008;NS=2504;DP=13971;EAS_AF=0.1538;AMR_AF=0.0677;AFR_AF=0.028;EUR_AF=0.0229;SAS_AF=0.1309;AA=A|||;VT=SNP
6	31057614	rs2508014	A	C	100	PASS	AC=3425;AF=0.683906;AN=5008;NS=2504;DP=11460;EAS_AF=0.6419;AMR_AF=0.6311;AFR_AF=0.7489;EUR_AF=0.6282;SAS_AF=0.7342;AA=C|||;VT=SNP
6	31057746	rs2508013	A	T	100	PASS	AC=2558;AF=0.510783;AN=5008;NS=2504;DP=11043;EAS_AF=0.4881;AMR_AF=0.5303;AFR_AF=0.5378;EUR_AF=0.4294;SAS_AF=0.5675;AA=A|||;VT=SNP
6	31057831	rs2429723	G	A	100	PASS	AC=2675;AF=0.534145;AN=5008;NS=2504;DP=11973;EAS_AF=0.4881;AMR_AF=0.5634;AFR_AF=0.5439;EUR_AF=0.5149;SAS_AF=0.5675;AA=G|||;VT=SNP
6	31057972	rs2517469	T	C	100	PASS	AC=2672;AF=0.533546;AN=5008;NS=2504;DP=11952;EAS_AF=0.4881;AMR_AF=0.5605;AFR_AF=0.5461;EUR_AF=0.5109;SAS_AF=0.5675;AA=C|||;VT=SNP
6	31058178	rs4947296	T	C	100	PASS	AC=512;AF=0.102236;AN=5008;NS=2504;DP=17878;EAS_AF=0.2202;AMR_AF=0.098;AFR_AF=0.0151;EUR_AF=0.0755;SAS_AF=0.1288;AA=T|||;VT=SNP
6	31058329	rs79483379	G	T	100	PASS	AC=390;AF=0.0778754;AN=5008;NS=2504;DP=17986;EAS_AF=0.1538;AMR_AF=0.0677;AFR_AF=0.028;EUR_AF=0.0229;SAS_AF=0.1309;AA=G|||;VT=SNP
6	31058398	rs116464870	T	C	100	PASS	AC=141;AF=0.028155;AN=5008;NS=2504;DP=18915;EAS_AF=0.0079;AMR_AF=0.036;AFR_AF=0.0174;EUR_AF=0.0447;SAS_AF=0.0409;AA=T|||;VT=SNP
6	31058627	rs2535301	A	G	100	PASS	AC=2680;AF=0.535144;AN=5008;NS=2504;DP=17662;EAS_AF=0.4881;AMR_AF=0.5663;AFR_AF=0.5461;EUR_AF=0.5149;SAS_AF=0.5675;AA=G|||;VT=SNP
6	31058975	rs12529288	G	A	100	PASS	AC=531;AF=0.10603;AN=5008;NS=2504;DP=15846;EAS_AF=0.2371;AMR_AF=0.098;AFR_AF=0.0166;EUR_AF=0.0755;SAS_AF=0.1288;AA=G|||;VT=SNP
6	31059097	rs116855165	C	T	100	PASS	AC=231;AF=0.0461262;AN=5008;NS=2504;DP=17078;EAS_AF=0.0893;AMR_AF=0.0591;AFR_AF=0.0008;EUR_AF=0.004;SAS_AF=0.0971;AA=C|||;VT=SNP
6	31059145	rs2535300	A	G	100	PASS	AC=2415;AF=0.482228;AN=5008;NS=2504;DP=20315;EAS_AF=0.4415;AMR_AF=0.5216;AFR_AF=0.5265;EUR_AF=0.4662;SAS_AF=0.453;AA=a|||;VT=SNP
6	31059171	rs2517465	C	T	100	PASS	AC=2677;AF=0.534545;AN=5008;NS=2504;DP=21581;EAS_AF=0.4881;AMR_AF=0.5663;AFR_AF=0.5439;EUR_AF=0.5149;SAS_AF=0.5675;AA=C|||;VT=SNP
6	31059245	rs2535299	A	G	100	PASS	AC=2684;AF=0.535942;AN=5008;NS=2504;DP=19386;EAS_AF=0.4891;AMR_AF=0.5663;AFR_AF=0.5484;EUR_AF=0.5149;SAS_AF=0.5675;AA=G|||;VT=SNP
6	31059254	rs2517464	A	T	100	PASS	AC=2687;AF=0.536542;AN=5008;NS=2504;DP=19463;EAS_AF=0.4891;AMR_AF=0.5663;AFR_AF=0.5492;EUR_AF=0.5149;SAS_AF=0.5695;AA=T|||;VT=SNP
6	31059325	rs9263493	C	A	100	PASS	AC=2679;AF=0.534944;AN=5008;NS=2504;DP=20909;EAS_AF=0.4881;AMR_AF=0.5663;AFR_AF=0.5454;EUR_AF=0.5149;SAS_AF=0.5675;AA=C|||;VT=SNP
6	31059329	rs9263494	G	A	100	PASS	AC=2683;AF=0.535743;AN=5008;NS=2504;DP=20866;EAS_AF=0.4881;AMR_AF=0.5663;AFR_AF=0.5477;EUR_AF=0.5149;SAS_AF=0.5685;AA=A|||;VT=SNP
6	31059386	rs3130961	G	A	100	PASS	AC=2681;AF=0.535343;AN=5008;NS=2504;DP=20619;EAS_AF=0.4881;AMR_AF=0.5663;AFR_AF=0.5461;EUR_AF=0.5149;SAS_AF=0.5685;AA=A|||;VT=SNP
6	31059462	rs2535298	G	A	100	PASS	AC=4467;AF=0.891973;AN=5008;NS=2504;DP=21012;EAS_AF=0.8562;AMR_AF=0.902;AFR_AF=0.9637;EUR_AF=0.8479;SAS_AF=0.8701;AA=A|||;VT=SNP
6	31059483	rs2517460	T	C	100	PASS	AC=2680;AF=0.535144;AN=5008;NS=2504;DP=20435;EAS_AF=0.4881;AMR_AF=0.5663;AFR_AF=0.5461;EUR_AF=0.5149;SAS_AF=0.5675;AA=C|||;VT=SNP
6	31059515	rs2517458	C	T	100	PASS	AC=2680;AF=0.535144;AN=5008;NS=2504;DP=20410;EAS_AF=0.4881;AMR_AF=0.5663;AFR_AF=0.5461;EUR_AF=0.5149;SAS_AF=0.5675;AA=T|||;VT=SNP
6	31059709	rs189500224	A	C	100	PASS	AC=35;AF=0.00698882;AN=5008;NS=2504;DP=19197;EAS_AF=0.0347;AMR_AF=0;AFR_AF=0;EUR_AF=0;SAS_AF=0;AA=A|||;VT=SNP
6	31059715	rs2535297	A	G	100	PASS	AC=2680;AF=0.535144;AN=5008;NS=2504;DP=19147;EAS_AF=0.4881;AMR_AF=0.5663;AFR_AF=0.5461;EUR_AF=0.5149;SAS_AF=0.5675;AA=G|||;VT=SNP
6	31059900	rs2517455	T	C	100	PASS	AC=2680;AF=0.535144;AN=5008;NS=2504;DP=18478;EAS_AF=0.4881;AMR_AF=0.5663;AFR_AF=0.5461;EUR_AF=0.5149;SAS_AF=0.5675;AA=C|||;VT=SNP
6	31060115	rs2517453	C	T	100	PASS	AC=2680;AF=0.535144;AN=5008;NS=2504;DP=20982;EAS_AF=0.4881;AMR_AF=0.5663;AFR_AF=0.5461;EUR_AF=0.5149;SAS_AF=0.5675;AA=T|||;VT=SNP
6	31060162	rs2517452	T	C	100	PASS	AC=2680;AF=0.535144;AN=5008;NS=2504;DP=21899;EAS_AF=0.4881;AMR_AF=0.5663;AFR_AF=0.5461;EUR_AF=0.5149;SAS_AF=0.5675;AA=C|||;VT=SNP
6	31060343	rs3130962	T	G	100	PASS	AC=2680;AF=0.535144;AN=5008;NS=2504;DP=18241;EAS_AF=0.4881;AMR_AF=0.5663;AFR_AF=0.5461;EUR_AF=0.5149;SAS_AF=0.5675;AA=G|||;VT=SNP
6	31060362	rs12214039	G	T	100	PASS	AC=739;AF=0.147564;AN=5008;NS=2504;DP=17718;EAS_AF=0.1538;AMR_AF=0.0677;AFR_AF=0.1967;EUR_AF=0.1133;SAS_AF=0.1667;AA=G|||;VT=SNP
6	31060442	rs3130963	T	C	100	PASS	AC=2680;AF=0.535144;AN=5008;NS=2504;DP=16481;EAS_AF=0.4881;AMR_AF=0.5663;AFR_AF=0.5461;EUR_AF=0.5149;SAS_AF=0.5675;AA=C|||;VT=SNP
6	31060461	rs3130964	T	C	100	PASS	AC=2681;AF=0.535343;AN=5008;NS=2504;DP=17236;EAS_AF=0.4881;AMR_AF=0.5663;AFR_AF=0.5461;EUR_AF=0.5149;SAS_AF=0.5685;AA=C|||;VT=SNP
6	31060598	rs3130965	G	T	100	PASS	AC=2680;AF=0.535144;AN=5008;NS=2504;DP=15001;EAS_AF=0.4881;AMR_AF=0.5663;AFR_AF=0.5461;EUR_AF=0.5149;SAS_AF=0.5675;AA=T|||;VT=SNP
6	31060600	rs3130966	A	G	100	PASS	AC=2680;AF=0.535144;AN=5008;NS=2504;DP=15237;EAS_AF=0.4881;AMR_AF=0.5663;AFR_AF=0.5461;EUR_AF=0.5149;SAS_AF=0.5675;AA=G|||;VT=SNP
6	31060953	rs114927745	G	A	100	PASS	AC=267;AF=0.0533147;AN=5008;NS=2504;DP=17091;EAS_AF=0.0466;AMR_AF=0.0447;AFR_AF=0.0204;EUR_AF=0.0497;SAS_AF=0.1145;AA=A|||;VT=SNP
6	31061013	rs67565791	C	T	100	PASS	AC=619;AF=0.123602;AN=5008;NS=2504;DP=16127;EAS_AF=0.0476;AMR_AF=0.1859;AFR_AF=0.0991;EUR_AF=0.1581;SAS_AF=0.1554;AA=C|||;VT=SNP
6	31061439	rs2517450	C	T	100	PASS	AC=2680;AF=0.535144;AN=5008;NS=2504;DP=12180;EAS_AF=0.4881;AMR_AF=0.5663;AFR_AF=0.5461;EUR_AF=0.5149;SAS_AF=0.5675;AA=T|||;VT=SNP
6	31061489	rs16898709	T	G	100	PASS	AC=69;AF=0.013778;AN=5008;NS=2504;DP=13055;EAS_AF=0.0407;AMR_AF=0;AFR_AF=0;EUR_AF=0;SAS_AF=0.0286;AA=T|||;VT=SNP
6	31061581	rs6901708	A	G	100	PASS	AC=1027;AF=0.205072;AN=5008;NS=2504;DP=12894;EAS_AF=0.2143;AMR_AF=0.2666;AFR_AF=0.205;EUR_AF=0.2197;SAS_AF=0.137;AA=A|||;VT=SNP
6	31061782	rs117891042	A	G	100	PASS	AC=231;AF=0.0461262;AN=5008;NS=2504;DP=9314;EAS_AF=0.0893;AMR_AF=0.0591;AFR_AF=0.0008;EUR_AF=0.004;SAS_AF=0.0971;AA=A|||;VT=SNP
6	31061848	rs2535295	A	G	100	PASS	AC=2681;AF=0.535343;AN=5008;NS=2504;DP=11914;EAS_AF=0.4891;AMR_AF=0.5663;AFR_AF=0.5461;EUR_AF=0.5149;SAS_AF=0.5675;AA=G|||;VT=SNP
6	31062133	rs2535294	A	G	100	PASS	AC=2449;AF=0.489018;AN=5008;NS=2504;DP=19079;EAS_AF=0.3988;AMR_AF=0.5072;AFR_AF=0.5454;EUR_AF=0.5109;SAS_AF=0.4703;AA=a|||;VT=SNP
6	31062363	rs2535293	A	G	100	PASS	AC=2679;AF=0.534944;AN=5008;NS=2504;DP=18418;EAS_AF=0.4881;AMR_AF=0.5663;AFR_AF=0.5461;EUR_AF=0.5149;SAS_AF=0.5665;AA=G|||;VT=SNP
6	31062414	rs2535292	G	A	100	PASS	AC=2680;AF=0.535144;AN=5008;NS=2504;DP=21068;EAS_AF=0.4881;AMR_AF=0.5663;AFR_AF=0.5461;EUR_AF=0.5149;SAS_AF=0.5675;AA=A|||;VT=SNP
6	31062667	rs2517448	T	C	100	PASS	AC=3425;AF=0.683906;AN=5008;NS=2504;DP=18378;EAS_AF=0.6419;AMR_AF=0.634;AFR_AF=0.7489;EUR_AF=0.6292;SAS_AF=0.7311;AA=C|||;VT=SNP
6	31062899	rs2535291	G	A	100	PASS	AC=2680;AF=0.535144;AN=5008;NS=2504;DP=22305;EAS_AF=0.4871;AMR_AF=0.5663;AFR_AF=0.5461;EUR_AF=0.5149;SAS_AF=0.5685;AA=A|||;VT=SNP
6	31063132	rs2535290	A	G	100	PASS	AC=2678;AF=0.534744;AN=5008;NS=2504;DP=19426;EAS_AF=0.4871;AMR_AF=0.5663;AFR_AF=0.5461;EUR_AF=0.5139;SAS_AF=0.5675;AA=G|||;VT=SNP
6	31063233	rs2535289	G	A	100	PASS	AC=2678;AF=0.534744;AN=5008;NS=2504;DP=21724;EAS_AF=0.4871;AMR_AF=0.5663;AFR_AF=0.5461;EUR_AF=0.5139;SAS_AF=0.5675;AA=A|||;VT=SNP
6	31063236	rs11756674	A	G	100	PASS	AC=380;AF=0.0758786;AN=5008;NS=2504;DP=21759;EAS_AF=0.1498;AMR_AF=0.0648;AFR_AF=0.028;EUR_AF=0.0189;SAS_AF=0.1309;AA=A|||;VT=SNP
6	31063328	rs3130545	C	T	100	PASS	AC=1600;AF=0.319489;AN=5008;NS=2504;DP=20112;EAS_AF=0.1002;AMR_AF=0.3674;AFR_AF=0.4584;EUR_AF=0.3419;SAS_AF=0.3006;AA=C|||;VT=SNP
6	31063540	rs3130546	C	T	100	PASS	AC=2675;AF=0.534145;AN=5008;NS=2504;DP=18513;EAS_AF=0.4871;AMR_AF=0.5663;AFR_AF=0.5439;EUR_AF=0.5139;SAS_AF=0.5675;AA=C|||;VT=SNP
6	31063903	rs11758495	G	A	100	PASS	AC=152;AF=0.0303514;AN=5008;NS=2504;DP=20663;EAS_AF=0.0625;AMR_AF=0.0058;AFR_AF=0.0272;EUR_AF=0.0159;SAS_AF=0.0337;AA=G|||;VT=SNP
6	31064007	rs2535288	C	A	100	PASS	AC=2667;AF=0.532548;AN=5008;NS=2504;DP=20377;EAS_AF=0.4881;AMR_AF=0.5634;AFR_AF=0.5439;EUR_AF=0.508;SAS_AF=0.5665;AA=C|||;VT=SNP
6	31064022	rs2517443	T	C	100	PASS	AC=2678;AF=0.534744;AN=5008;NS=2504;DP=21164;EAS_AF=0.4881;AMR_AF=0.5663;AFR_AF=0.5454;EUR_AF=0.5139;SAS_AF=0.5675;AA=C|||;VT=SNP
6	31064083	rs2517440	T	C	100	PASS	AC=2676;AF=0.534345;AN=5008;NS=2504;DP=3823;EAS_AF=0.4871;AMR_AF=0.5663;AFR_AF=0.5439;EUR_AF=0.5139;SAS_AF=0.5685;AA=T|||;VT=SNP
6	31064710	rs9263499	T	C	100	PASS	AC=689;AF=0.13758;AN=5008;NS=2504;DP=16946;EAS_AF=0.2371;AMR_AF=0.1311;AFR_AF=0.0575;EUR_AF=0.1491;SAS_AF=0.136;AA=T|||;VT=SNP
6	31064733	rs118014968	A	C	100	PASS	AC=21;AF=0.00419329;AN=5008;NS=2504;DP=17723;EAS_AF=0.0179;AMR_AF=0;AFR_AF=0;EUR_AF=0.003;SAS_AF=0;AA=A|||;VT=SNP
6	31064739	rs2517427	A	C	100	PASS	AC=2678;AF=0.534744;AN=5008;NS=2504;DP=17859;EAS_AF=0.4871;AMR_AF=0.5663;AFR_AF=0.5461;EUR_AF=0.5139;SAS_AF=0.5675;AA=C|||;VT=SNP
6	31064827	rs2517423	C	T	100	PASS	AC=2675;AF=0.534145;AN=5008;NS=2504;DP=20247;EAS_AF=0.4871;AMR_AF=0.5663;AFR_AF=0.5439;EUR_AF=0.5139;SAS_AF=0.5675;AA=C|||;VT=SNP
6	31064920	rs143927365	G	T	100	PASS	AC=10;AF=0.00199681;AN=5008;NS=2504;DP=21866;EAS_AF=0.0099;AMR_AF=0;AFR_AF=0;EUR_AF=0;SAS_AF=0;AA=G|||;VT=SNP
6	31064950	rs2535287	C	A	100	PASS	AC=2676;AF=0.534345;AN=5008;NS=2504;DP=21429;EAS_AF=0.4881;AMR_AF=0.5663;AFR_AF=0.5431;EUR_AF=0.5149;SAS_AF=0.5675;AA=A|||;VT=SNP
6	31065096	rs3130969	C	T	100	PASS	AC=1986;AF=0.396565;AN=5008;NS=2504;DP=19711;EAS_AF=0.25;AMR_AF=0.4352;AFR_AF=0.4864;EUR_AF=0.3648;SAS_AF=0.4315;AA=C|||;VT=SNP
6	31065308	rs3095305	A	G	100	PASS	AC=2675;AF=0.534145;AN=5008;NS=2504;DP=15016;EAS_AF=0.4871;AMR_AF=0.5663;AFR_AF=0.5439;EUR_AF=0.5139;SAS_AF=0.5675;AA=A|||;VT=SNP
6	31065407	rs3130970	T	C	100	PASS	AC=2664;AF=0.531949;AN=5008;NS=2504;DP=20040;EAS_AF=0.4881;AMR_AF=0.5677;AFR_AF=0.5461;EUR_AF=0.5129;SAS_AF=0.5521;AA=C|||;VT=SNP
6	31065423	rs113580416	T	C	100	PASS	AC=400;AF=0.0798722;AN=5008;NS=2504;DP=20795;EAS_AF=0.0387;AMR_AF=0.1455;AFR_AF=0.0461;EUR_AF=0.1163;SAS_AF=0.0838;AA=T|||;VT=SNP
6	31065562	rs2429721	A	G	100	PASS	AC=2663;AF=0.531749;AN=5008;NS=2504;DP=17304;EAS_AF=0.4871;AMR_AF=0.5663;AFR_AF=0.5461;EUR_AF=0.5139;SAS_AF=0.5521;AA=A|||;VT=SNP
6	31065627	rs2517414	T	C	100	PASS	AC=2664;AF=0.531949;AN=5008;NS=2504;DP=17947;EAS_AF=0.4871;AMR_AF=0.5663;AFR_AF=0.5461;EUR_AF=0.5139;SAS_AF=0.5532;AA=C|||;VT=SNP
6	31066131	rs142005837	G	A	100	PASS	AC=255;AF=0.0509185;AN=5008;NS=2504;DP=16821;EAS_AF=0.0466;AMR_AF=0.0447;AFR_AF=0.0227;EUR_AF=0.0497;SAS_AF=0.0992;AA=G|||;VT=SNP
6	31066134	rs146196615	C	T	100	PASS	AC=257;AF=0.0513179;AN=5008;NS=2504;DP=17150;EAS_AF=0.0466;AMR_AF=0.0447;AFR_AF=0.0227;EUR_AF=0.0497;SAS_AF=0.1012;AA=C|||;VT=SNP
6	31066183	rs2517410	G	A	100	PASS	AC=2661;AF=0.53135;AN=5008;NS=2504;DP=18735;EAS_AF=0.4871;AMR_AF=0.5663;AFR_AF=0.5446;EUR_AF=0.5139;SAS_AF=0.5521;AA=A|||;VT=SNP
6	31066319	rs9263508	G	A	100	PASS	AC=1079;AF=0.215455;AN=5008;NS=2504;DP=21496;EAS_AF=0.3909;AMR_AF=0.1988;AFR_AF=0.0855;EUR_AF=0.172;SAS_AF=0.2669;AA=A|||;VT=SNP
6	31066419	rs9263509	C	T	100	PASS	AC=844;AF=0.16853;AN=5008;NS=2504;DP=20379;EAS_AF=0.2976;AMR_AF=0.1398;AFR_AF=0.0847;EUR_AF=0.168;SAS_AF=0.1697;AA=C|||;VT=SNP
6	31066468	rs2394877	T	C	100	PASS	AC=1584;AF=0.316294;AN=5008;NS=2504;DP=19835;EAS_AF=0.0962;AMR_AF=0.3674;AFR_AF=0.4607;EUR_AF=0.3419;SAS_AF=0.2853;AA=T|||;VT=SNP
6	31066585	rs2394878	A	C	100	PASS	AC=1582;AF=0.315895;AN=5008;NS=2504;DP=19968;EAS_AF=0.0962;AMR_AF=0.3674;AFR_AF=0.4592;EUR_AF=0.3419;SAS_AF=0.2853;AA=A|||;VT=SNP
6	31066671	rs2894179	C	A	100	PASS	AC=690;AF=0.13778;AN=5008;NS=2504;DP=21854;EAS_AF=0.2371;AMR_AF=0.1326;AFR_AF=0.0575;EUR_AF=0.1491;SAS_AF=0.136;AA=A|||;VT=SNP
6	31066677	rs9263512	G	T	100	PASS	AC=687;AF=0.137181;AN=5008;NS=2504;DP=21418;EAS_AF=0.2361;AMR_AF=0.1311;AFR_AF=0.0575;EUR_AF=0.1481;SAS_AF=0.136;AA=T|||;VT=SNP
6	31066827	rs76115118	C	T	100	PASS	AC=549;AF=0.109625;AN=5008;NS=2504;DP=15125;EAS_AF=0.1548;AMR_AF=0.0994;AFR_AF=0.0688;EUR_AF=0.0974;SAS_AF=0.138;AA=C|||;VT=SNP
6	31066828	rs77136980	A	C	100	PASS	AC=2663;AF=0.531749;AN=5008;NS=2504;DP=15069;EAS_AF=0.4871;AMR_AF=0.5663;AFR_AF=0.5461;EUR_AF=0.5139;SAS_AF=0.5521;AA=C|||;VT=SNP
6	31066886	rs2263309	A	G	100	PASS	AC=1581;AF=0.315695;AN=5008;NS=2504;DP=11932;EAS_AF=0.0962;AMR_AF=0.3674;AFR_AF=0.4584;EUR_AF=0.3419;SAS_AF=0.2853;AA=A|||;VT=SNP
6	31067009	rs2517403	T	C	100	PASS	AC=1584;AF=0.316294;AN=5008;NS=2504;DP=12938;EAS_AF=0.0962;AMR_AF=0.3674;AFR_AF=0.4607;EUR_AF=0.3419;SAS_AF=0.2853;AA=t|||;VT=SNP
6	31067146	rs2394419	G	A	100	PASS	AC=843;AF=0.168331;AN=5008;NS=2504;DP=11164;EAS_AF=0.2976;AMR_AF=0.1398;AFR_AF=0.0847;EUR_AF=0.167;SAS_AF=0.1697;AA=G|||;VT=SNP
6	31067183	rs60959301	C	T	100	PASS	AC=163;AF=0.0325479;AN=5008;NS=2504;DP=11372;EAS_AF=0.1171;AMR_AF=0;AFR_AF=0.0023;EUR_AF=0.007;SAS_AF=0.0358;AA=c|||;VT=SNP
6	31067232	rs9263521	C	T	100	PASS	AC=1586;AF=0.316693;AN=5008;NS=2504;DP=9040;EAS_AF=0.0962;AMR_AF=0.3674;AFR_AF=0.4607;EUR_AF=0.3439;SAS_AF=0.2853;AA=c|||;VT=SNP
6	31067268	rs2394416	C	A	100	PASS	AC=1078;AF=0.215256;AN=5008;NS=2504;DP=8919;EAS_AF=0.3909;AMR_AF=0.1988;AFR_AF=0.0855;EUR_AF=0.171;SAS_AF=0.2669;AA=C|||;VT=SNP
6	31067359	rs9263524	A	G	100	PASS	AC=1587;AF=0.316893;AN=5008;NS=2504;DP=10434;EAS_AF=0.0962;AMR_AF=0.3674;AFR_AF=0.4614;EUR_AF=0.3429;SAS_AF=0.2863;AA=G|||;VT=SNP
6	31067402	rs9263525	C	T	100	PASS	AC=1586;AF=0.316693;AN=5008;NS=2504;DP=10828;EAS_AF=0.0962;AMR_AF=0.3674;AFR_AF=0.4614;EUR_AF=0.3419;SAS_AF=0.2863;AA=C|||;VT=SNP
6	31067445	rs9263526	T	A	100	PASS	AC=1588;AF=0.317093;AN=5008;NS=2504;DP=14065;EAS_AF=0.0962;AMR_AF=0.3674;AFR_AF=0.4622;EUR_AF=0.3429;SAS_AF=0.2863;AA=A|||;VT=SNP
6	31067461	rs9263527	A	G	100	PASS	AC=1587;AF=0.316893;AN=5008;NS=2504;DP=15259;EAS_AF=0.0962;AMR_AF=0.3674;AFR_AF=0.4614;EUR_AF=0.3429;SAS_AF=0.2863;AA=A|||;VT=SNP
6	31067495	rs4318923	A	T	100	PASS	AC=390;AF=0.0778754;AN=5008;NS=2504;DP=17455;EAS_AF=0.1538;AMR_AF=0.0677;AFR_AF=0.028;EUR_AF=0.0229;SAS_AF=0.1309;AA=A|||;VT=SNP
6	31067550	rs4371876	G	A	100	PASS	AC=1982;AF=0.395767;AN=5008;NS=2504;DP=16840;EAS_AF=0.25;AMR_AF=0.4366;AFR_AF=0.4909;EUR_AF=0.3668;SAS_AF=0.4182;AA=G|||;VT=SNP
6	31067624	rs9263532	T	C	100	PASS	AC=1588;AF=0.317093;AN=5008;NS=2504;DP=15377;EAS_AF=0.0962;AMR_AF=0.3674;AFR_AF=0.4622;EUR_AF=0.3439;SAS_AF=0.2853;AA=T|||;VT=SNP
6	31067758	rs9263535	A	G	100	PASS	AC=1590;AF=0.317492;AN=5008;NS=2504;DP=14467;EAS_AF=0.0972;AMR_AF=0.3674;AFR_AF=0.4629;EUR_AF=0.3439;SAS_AF=0.2853;AA=A|||;VT=SNP
6	31067769	rs11751789	G	A	100	PASS	AC=390;AF=0.0778754;AN=5008;NS=2504;DP=14904;EAS_AF=0.1538;AMR_AF=0.0677;AFR_AF=0.028;EUR_AF=0.0229;SAS_AF=0.1309;AA=G|||;VT=SNP
6	31067779	rs9263536	A	G	100	PASS	AC=1590;AF=0.317492;AN=5008;NS=2504;DP=15076;EAS_AF=0.0972;AMR_AF=0.3674;AFR_AF=0.4629;EUR_AF=0.3439;SAS_AF=0.2853;AA=G|||;VT=SNP
6	31067824	rs9263537	C	T	100	PASS	AC=1589;AF=0.317292;AN=5008;NS=2504;DP=17578;EAS_AF=0.0972;AMR_AF=0.3674;AFR_AF=0.4622;EUR_AF=0.3439;SAS_AF=0.2853;AA=T|||;VT=SNP
6	31067837	rs3130547	G	A	100	PASS	AC=1589;AF=0.317292;AN=5008;NS=2504;DP=18041;EAS_AF=0.0972;AMR_AF=0.3674;AFR_AF=0.4614;EUR_AF=0.3449;SAS_AF=0.2853;AA=G|||;VT=SNP
6	31067852	rs3130548	A	G	100	PASS	AC=2277;AF=0.454673;AN=5008;NS=2504;DP=17478;EAS_AF=0.3333;AMR_AF=0.4986;AFR_AF=0.5189;EUR_AF=0.494;SAS_AF=0.4213;AA=G|||;VT=SNP
6	31067906	rs3130549	C	T	100	PASS	AC=1586;AF=0.316693;AN=5008;NS=2504;DP=18952;EAS_AF=0.0962;AMR_AF=0.3674;AFR_AF=0.4614;EUR_AF=0.3429;SAS_AF=0.2853;AA=C|||;VT=SNP
6	31068026	rs74992754	C	A	100	PASS	AC=1079;AF=0.215455;AN=5008;NS=2504;DP=20886;EAS_AF=0.3909;AMR_AF=0.1988;AFR_AF=0.0855;EUR_AF=0.172;SAS_AF=0.2669;AA=C|||;VT=SNP
6	31068101	rs3130971	T	A	100	PASS	AC=1584;AF=0.316294;AN=5008;NS=2504;DP=19314;EAS_AF=0.0962;AMR_AF=0.3674;AFR_AF=0.4607;EUR_AF=0.3419;SAS_AF=0.2853;AA=T|||;VT=SNP
6	31068213	rs2535286	T	C	100	PASS	AC=1584;AF=0.316294;AN=5008;NS=2504;DP=20741;EAS_AF=0.0962;AMR_AF=0.3674;AFR_AF=0.4607;EUR_AF=0.3419;SAS_AF=0.2853;AA=t|||;VT=SNP
6	31068319	rs2535285	A	G	100	PASS	AC=1584;AF=0.316294;AN=5008;NS=2504;DP=21317;EAS_AF=0.0962;AMR_AF=0.3674;AFR_AF=0.4607;EUR_AF=0.3419;SAS_AF=0.2853;AA=G|||;VT=SNP
6	31068364	rs2535284	C	G	100	PASS	AC=1533;AF=0.30611;AN=5008;NS=2504;DP=19895;EAS_AF=0.0962;AMR_AF=0.366;AFR_AF=0.4236;EUR_AF=0.341;SAS_AF=0.2853;AA=C|||;VT=SNP
6	31068420	rs2535283	A	G	100	PASS	AC=2663;AF=0.531749;AN=5008;NS=2504;DP=19597;EAS_AF=0.4871;AMR_AF=0.5663;AFR_AF=0.5461;EUR_AF=0.5139;SAS_AF=0.5521;AA=G|||;VT=SNP
6	31068549	rs2517558	G	T	100	PASS	AC=1584;AF=0.316294;AN=5008;NS=2504;DP=19380;EAS_AF=0.0962;AMR_AF=0.3674;AFR_AF=0.4607;EUR_AF=0.3419;SAS_AF=0.2853;AA=G|||;VT=SNP
6	31068607	rs117404334	T	C	100	PASS	AC=235;AF=0.0469249;AN=5008;NS=2504;DP=18416;EAS_AF=0.0933;AMR_AF=0.0591;AFR_AF=0.0008;EUR_AF=0.004;SAS_AF=0.0971;AA=T|||;VT=SNP
6	31068710	rs2517557	G	C	100	PASS	AC=1583;AF=0.316094;AN=5008;NS=2504;DP=17642;EAS_AF=0.0962;AMR_AF=0.3674;AFR_AF=0.4607;EUR_AF=0.3419;SAS_AF=0.2843;AA=G|||;VT=SNP
6	31068821	rs2535282	T	G	100	PASS	AC=2665;AF=0.532149;AN=5008;NS=2504;DP=16650;EAS_AF=0.4881;AMR_AF=0.5677;AFR_AF=0.5461;EUR_AF=0.5139;SAS_AF=0.5521;AA=G|||;VT=SNP
6	31068895	rs2517556	G	C	100	PASS	AC=2666;AF=0.532348;AN=5008;NS=2504;DP=16387;EAS_AF=0.4881;AMR_AF=0.5692;AFR_AF=0.5461;EUR_AF=0.5139;SAS_AF=0.5521;AA=C|||;VT=SNP
6	31068964	rs2517555	C	T	100	PASS	AC=1588;AF=0.317093;AN=5008;NS=2504;DP=15178;EAS_AF=0.0962;AMR_AF=0.3674;AFR_AF=0.4629;EUR_AF=0.3429;SAS_AF=0.2853;AA=T|||;VT=SNP
6	31069031	rs3130550	G	A	100	PASS	AC=1585;AF=0.316494;AN=5008;NS=2504;DP=15855;EAS_AF=0.0962;AMR_AF=0.3674;AFR_AF=0.4614;EUR_AF=0.3419;SAS_AF=0.2853;AA=G|||;VT=SNP
6	31069044	rs3130551	C	T	100	PASS	AC=1586;AF=0.316693;AN=5008;NS=2504;DP=15877;EAS_AF=0.0972;AMR_AF=0.3674;AFR_AF=0.4614;EUR_AF=0.3419;SAS_AF=0.2853;AA=C|||;VT=SNP
6	31069226	rs9263556	A	C	100	PASS	AC=1586;AF=0.316693;AN=5008;NS=2504;DP=12655;EAS_AF=0.0962;AMR_AF=0.3689;AFR_AF=0.4614;EUR_AF=0.3429;SAS_AF=0.2843;AA=A|||;VT=SNP
6	31069229	rs9263557	A	G	100	PASS	AC=1586;AF=0.316693;AN=5008;NS=2504;DP=12470;EAS_AF=0.0962;AMR_AF=0.3689;AFR_AF=0.4614;EUR_AF=0.3429;SAS_AF=0.2843;AA=G|||;VT=SNP
6	31069302	rs9263558	C	T	100	PASS	AC=1582;AF=0.315895;AN=5008;NS=2504;DP=11433;EAS_AF=0.0962;AMR_AF=0.3689;AFR_AF=0.4592;EUR_AF=0.3419;SAS_AF=0.2843;AA=C|||;VT=SNP
6	31069328	rs9263559	C	T	100	PASS	AC=1585;AF=0.316494;AN=5008;NS=2504;DP=11202;EAS_AF=0.0962;AMR_AF=0.3689;AFR_AF=0.4614;EUR_AF=0.3419;SAS_AF=0.2843;AA=T|||;VT=SNP
6	31069342	rs9263560	G	A	100	PASS	AC=1154;AF=0.230431;AN=5008;NS=2504;DP=11083;EAS_AF=0.3988;AMR_AF=0.1988;AFR_AF=0.0908;EUR_AF=0.173;SAS_AF=0.3272;AA=G|||;VT=SNP
6	31069474	rs199774009	A	G	100	PASS	AC=23;AF=0.00459265;AN=5008;NS=2504;DP=12875;EAS_AF=0.0179;AMR_AF=0.0072;AFR_AF=0;EUR_AF=0;SAS_AF=0;AA=A|||;VT=SNP
6	31069476	rs12201248	T	A	100	PASS	AC=759;AF=0.151558;AN=5008;NS=2504;DP=12958;EAS_AF=0.1548;AMR_AF=0.0677;AFR_AF=0.1989;EUR_AF=0.1133;SAS_AF=0.183;AA=T|||;VT=SNP
6	31069488	rs78252875	C	T	100	PASS	AC=384;AF=0.0766773;AN=5008;NS=2504;DP=13678;EAS_AF=0.1538;AMR_AF=0.0648;AFR_AF=0.028;EUR_AF=0.0189;SAS_AF=0.1309;AA=C|||;VT=SNP
6	31069489	rs9263565	G	T	100	PASS	AC=1585;AF=0.316494;AN=5008;NS=2504;DP=13740;EAS_AF=0.0962;AMR_AF=0.3674;AFR_AF=0.4614;EUR_AF=0.3419;SAS_AF=0.2853;AA=G|||;VT=SNP
6	31069527	rs9263567	T	A	100	PASS	AC=1576;AF=0.314696;AN=5008;NS=2504;DP=15497;EAS_AF=0.0962;AMR_AF=0.3689;AFR_AF=0.4576;EUR_AF=0.3419;SAS_AF=0.2802;AA=A|||;VT=SNP
6	31069714	rs62400569	C	T	100	PASS	AC=390;AF=0.0778754;AN=5008;NS=2504;DP=13320;EAS_AF=0.1538;AMR_AF=0.0677;AFR_AF=0.028;EUR_AF=0.0229;SAS_AF=0.1309;AA=c|||;VT=SNP
6	31069749	rs9263572	C	A	100	PASS	AC=689;AF=0.13758;AN=5008;NS=2504;DP=13041;EAS_AF=0.2371;AMR_AF=0.1311;AFR_AF=0.0575;EUR_AF=0.1491;SAS_AF=0.136;AA=C|||;VT=SNP
6	31069899	rs6919169	G	A	100	PASS	AC=1581;AF=0.315695;AN=5008;NS=2504;DP=16649;EAS_AF=0.0962;AMR_AF=0.3674;AFR_AF=0.4607;EUR_AF=0.341;SAS_AF=0.2832;AA=G|||;VT=SNP
6	31069937	rs9263578	A	G	100	PASS	AC=690;AF=0.13778;AN=5008;NS=2504;DP=17685;EAS_AF=0.2371;AMR_AF=0.1326;AFR_AF=0.0575;EUR_AF=0.1491;SAS_AF=0.136;AA=A|||;VT=SNP
6	31070078	rs3095303	G	A	100	PASS	AC=1439;AF=0.28734;AN=5008;NS=2504;DP=18237;EAS_AF=0.0952;AMR_AF=0.3098;AFR_AF=0.407;EUR_AF=0.3241;SAS_AF=0.2699;AA=G|||;VT=SNP
6	31070096	rs9263580	C	T	100	PASS	AC=564;AF=0.11262;AN=5008;NS=2504;DP=17982;EAS_AF=0.1548;AMR_AF=0.1023;AFR_AF=0.0787;EUR_AF=0.0974;SAS_AF=0.138;AA=T|||;VT=SNP
6	31070316	rs7756290	A	T	100	PASS	AC=881;AF=0.175919;AN=5008;NS=2504;DP=18441;EAS_AF=0.1548;AMR_AF=0.0793;AFR_AF=0.2859;EUR_AF=0.1133;SAS_AF=0.182;AA=A|||;VT=SNP
6	31070336	rs117784909	G	A	100	PASS	AC=235;AF=0.0469249;AN=5008;NS=2504;DP=18754;EAS_AF=0.0933;AMR_AF=0.0591;AFR_AF=0.0008;EUR_AF=0.004;SAS_AF=0.0971;AA=A|||;VT=SNP
6	31070414	rs2844638	A	T	100	PASS	AC=1584;AF=0.316294;AN=5008;NS=2504;DP=18935;EAS_AF=0.0962;AMR_AF=0.3674;AFR_AF=0.4607;EUR_AF=0.3419;SAS_AF=0.2853;AA=A|||;VT=SNP
6	31070522	rs9394037	G	A	100	PASS	AC=515;AF=0.102835;AN=5008;NS=2504;DP=19258;EAS_AF=0.2361;AMR_AF=0.0965;AFR_AF=0.0068;EUR_AF=0.0746;SAS_AF=0.1288;AA=G|||;VT=SNP
6	31070524	rs9348854	C	T	100	PASS	AC=515;AF=0.102835;AN=5008;NS=2504;DP=19319;EAS_AF=0.2361;AMR_AF=0.0965;AFR_AF=0.0068;EUR_AF=0.0746;SAS_AF=0.1288;AA=C|||;VT=SNP
6	31070686	rs2394415	G	A	100	PASS	AC=1283;AF=0.25619;AN=5008;NS=2504;DP=17702;EAS_AF=0.0496;AMR_AF=0.2983;AFR_AF=0.4266;EUR_AF=0.2783;SAS_AF=0.1861;AA=G|||;VT=SNP
6	31070729	rs12197477	C	T	100	PASS	AC=133;AF=0.0265575;AN=5008;NS=2504;DP=18185;EAS_AF=0.0149;AMR_AF=0.0144;AFR_AF=0.0477;EUR_AF=0.0348;SAS_AF=0.0102;AA=C|||;VT=SNP
6	31070779	rs2535281	C	G	100	PASS	AC=1584;AF=0.316294;AN=5008;NS=2504;DP=17404;EAS_AF=0.0962;AMR_AF=0.3674;AFR_AF=0.4607;EUR_AF=0.3419;SAS_AF=0.2853;AA=C|||;VT=SNP
6	31070884	rs2517542	G	T	100	PASS	AC=1238;AF=0.247204;AN=5008;NS=2504;DP=18814;EAS_AF=0.0962;AMR_AF=0.3242;AFR_AF=0.3109;EUR_AF=0.2396;SAS_AF=0.2699;AA=G|||;VT=SNP
6	31070907	rs2517541	A	C	100	PASS	AC=2663;AF=0.531749;AN=5008;NS=2504;DP=18679;EAS_AF=0.4871;AMR_AF=0.5663;AFR_AF=0.5461;EUR_AF=0.5139;SAS_AF=0.5521;AA=C|||;VT=SNP
6	31070960	rs9357108	A	T	100	PASS	AC=522;AF=0.104233;AN=5008;NS=2504;DP=18200;EAS_AF=0.2361;AMR_AF=0.0994;AFR_AF=0.0076;EUR_AF=0.0785;SAS_AF=0.1288;AA=T|||;VT=SNP
6	31071058	rs2508011	A	C	100	PASS	AC=1584;AF=0.316294;AN=5008;NS=2504;DP=14501;EAS_AF=0.0962;AMR_AF=0.3674;AFR_AF=0.4607;EUR_AF=0.3419;SAS_AF=0.2853;AA=C|||;VT=SNP
6	31071100	rs2508010	T	C	100	PASS	AC=1585;AF=0.316494;AN=5008;NS=2504;DP=14832;EAS_AF=0.0972;AMR_AF=0.3674;AFR_AF=0.4607;EUR_AF=0.3419;SAS_AF=0.2853;AA=C|||;VT=SNP
6	31071144	rs9263588	T	C	100	PASS	AC=1583;AF=0.316094;AN=5008;NS=2504;DP=17372;EAS_AF=0.0962;AMR_AF=0.3674;AFR_AF=0.4599;EUR_AF=0.3419;SAS_AF=0.2853;AA=t|||;VT=SNP
6	31071231	rs12197796	C	T	100	PASS	AC=755;AF=0.150759;AN=5008;NS=2504;DP=19915;EAS_AF=0.1548;AMR_AF=0.0677;AFR_AF=0.1967;EUR_AF=0.1133;SAS_AF=0.182;AA=C|||;VT=SNP
6	31071254	rs6905484	T	C	100	PASS	AC=3417;AF=0.682308;AN=5008;NS=2504;DP=20602;EAS_AF=0.6419;AMR_AF=0.634;AFR_AF=0.7421;EUR_AF=0.6272;SAS_AF=0.7342;AA=C|||;VT=SNP
6	31071271	rs9263590	T	C	100	PASS	AC=1583;AF=0.316094;AN=5008;NS=2504;DP=20519;EAS_AF=0.0962;AMR_AF=0.3674;AFR_AF=0.4599;EUR_AF=0.3419;SAS_AF=0.2853;AA=t|||;VT=SNP
6	31071329	rs9263592	G	T	100	PASS	AC=1583;AF=0.316094;AN=5008;NS=2504;DP=20845;EAS_AF=0.0962;AMR_AF=0.3674;AFR_AF=0.4599;EUR_AF=0.3419;SAS_AF=0.2853;AA=T|||;VT=SNP
6	31071339	rs9263593	G	A	100	PASS	AC=2663;AF=0.531749;AN=5008;NS=2504;DP=20545;EAS_AF=0.4871;AMR_AF=0.5663;AFR_AF=0.5461;EUR_AF=0.5149;SAS_AF=0.5511;AA=A|||;VT=SNP
6	31071381	rs9263594	G	C	100	PASS	AC=1583;AF=0.316094;AN=5008;NS=2504;DP=20545;EAS_AF=0.0962;AMR_AF=0.3674;AFR_AF=0.4599;EUR_AF=0.3419;SAS_AF=0.2853;AA=G|||;VT=SNP
6	31071472	rs9263596	T	C	100	PASS	AC=1583;AF=0.316094;AN=5008;NS=2504;DP=19070;EAS_AF=0.0962;AMR_AF=0.3674;AFR_AF=0.4599;EUR_AF=0.3419;SAS_AF=0.2853;AA=T|||;VT=SNP
6	31071547	rs9263597	A	G	100	PASS	AC=2656;AF=0.530351;AN=5008;NS=2504;DP=20719;EAS_AF=0.4871;AMR_AF=0.5663;AFR_AF=0.5408;EUR_AF=0.5139;SAS_AF=0.5521;AA=G|||;VT=SNP
6	31071565	rs9263598	G	C	100	PASS	AC=1583;AF=0.316094;AN=5008;NS=2504;DP=21155;EAS_AF=0.0962;AMR_AF=0.3674;AFR_AF=0.4599;EUR_AF=0.3419;SAS_AF=0.2853;AA=G|||;VT=SNP
6	31071581	rs9263599	G	A	100	PASS	AC=1583;AF=0.316094;AN=5008;NS=2504;DP=21184;EAS_AF=0.0962;AMR_AF=0.3674;AFR_AF=0.4599;EUR_AF=0.3419;SAS_AF=0.2853;AA=G|||;VT=SNP
6	31071645	rs9263600	C	T	100	PASS	AC=558;AF=0.111422;AN=5008;NS=2504;DP=20990;EAS_AF=0.1548;AMR_AF=0.0994;AFR_AF=0.0787;EUR_AF=0.0934;SAS_AF=0.138;AA=c|||;VT=SNP
6	31071784	rs9263603	C	T	100	PASS	AC=1584;AF=0.316294;AN=5008;NS=2504;DP=19402;EAS_AF=0.0962;AMR_AF=0.3674;AFR_AF=0.4614;EUR_AF=0.3429;SAS_AF=0.2832;AA=C|||;VT=SNP
6	31071881	rs2535280	T	C	100	PASS	AC=1580;AF=0.315495;AN=5008;NS=2504;DP=18430;EAS_AF=0.0962;AMR_AF=0.3674;AFR_AF=0.4576;EUR_AF=0.3419;SAS_AF=0.2853;AA=T|||;VT=SNP
6	31071979	rs2517526	C	G	100	PASS	AC=1584;AF=0.316294;AN=5008;NS=2504;DP=17542;EAS_AF=0.0962;AMR_AF=0.3674;AFR_AF=0.4607;EUR_AF=0.3419;SAS_AF=0.2853;AA=C|||;VT=SNP
6	31072157	rs9263607	G	A	100	PASS	AC=558;AF=0.111422;AN=5008;NS=2504;DP=17973;EAS_AF=0.1548;AMR_AF=0.0994;AFR_AF=0.0787;EUR_AF=0.0934;SAS_AF=0.138;AA=G|||;VT=SNP
6	31072300	rs2844637	T	C	100	PASS	AC=1108;AF=0.221246;AN=5008;NS=2504;DP=17283;EAS_AF=0.0496;AMR_AF=0.2853;AFR_AF=0.3026;EUR_AF=0.2773;SAS_AF=0.1851;AA=T|||;VT=SNP
6	31072578	rs2508009	C	A	100	PASS	AC=1580;AF=0.315495;AN=5008;NS=2504;DP=15270;EAS_AF=0.0962;AMR_AF=0.366;AFR_AF=0.4584;EUR_AF=0.3419;SAS_AF=0.2853;AA=C|||;VT=SNP
6	31072653	rs9263608	G	T	100	PASS	AC=1579;AF=0.315296;AN=5008;NS=2504;DP=13098;EAS_AF=0.0962;AMR_AF=0.3646;AFR_AF=0.4592;EUR_AF=0.339;SAS_AF=0.2873;AA=G|||;VT=SNP
6	31072659	rs9263609	C	T	100	PASS	AC=1582;AF=0.315895;AN=5008;NS=2504;DP=13089;EAS_AF=0.0962;AMR_AF=0.3646;AFR_AF=0.4614;EUR_AF=0.339;SAS_AF=0.2873;AA=C|||;VT=SNP
6	31072685	rs571626988	C	T	100	PASS	AC=521;AF=0.104034;AN=5008;NS=2504;DP=13599;EAS_AF=0.2361;AMR_AF=0.0994;AFR_AF=0.0068;EUR_AF=0.0785;SAS_AF=0.1288;AA=C|||;VT=SNP
6	31072723	rs572626946	T	A	100	PASS	AC=2106;AF=0.420527;AN=5008;NS=2504;DP=12246;EAS_AF=0.3323;AMR_AF=0.4654;AFR_AF=0.4667;EUR_AF=0.4205;SAS_AF=0.4172;AA=A|||;VT=SNP
6	31072949	rs9257054	C	T	100	PASS	AC=2094;AF=0.418131;AN=5008;NS=2504;DP=13256;EAS_AF=0.3323;AMR_AF=0.4597;AFR_AF=0.4644;EUR_AF=0.4195;SAS_AF=0.4131;AA=t|||;VT=SNP
6	31072979	rs9263619	T	A	100	PASS	AC=1581;AF=0.315695;AN=5008;NS=2504;DP=13203;EAS_AF=0.0962;AMR_AF=0.3674;AFR_AF=0.4576;EUR_AF=0.3429;SAS_AF=0.2853;AA=t|||;VT=SNP
6	31073068	rs143807992	C	T	100	PASS	AC=92;AF=0.0183706;AN=5008;NS=2504;DP=9190;EAS_AF=0.0565;AMR_AF=0.049;AFR_AF=0;EUR_AF=0;SAS_AF=0.001;AA=T|||;VT=SNP
6	31073093	rs9263622	T	C	100	PASS	AC=2094;AF=0.418131;AN=5008;NS=2504;DP=9702;EAS_AF=0.3284;AMR_AF=0.464;AFR_AF=0.4667;EUR_AF=0.4185;SAS_AF=0.4121;AA=T|||;VT=SNP
6	31073337	rs34209658	T	G	100	PASS	AC=521;AF=0.104034;AN=5008;NS=2504;DP=12130;EAS_AF=0.2361;AMR_AF=0.0994;AFR_AF=0.0068;EUR_AF=0.0785;SAS_AF=0.1288;AA=T|||;VT=SNP
6	31073369	rs35802713	G	T	100	PASS	AC=521;AF=0.104034;AN=5008;NS=2504;DP=10714;EAS_AF=0.2361;AMR_AF=0.0994;AFR_AF=0.0068;EUR_AF=0.0785;SAS_AF=0.1288;AA=G|||;VT=SNP
6	31073371	rs9263623	C	T	100	PASS	AC=558;AF=0.111422;AN=5008;NS=2504;DP=10633;EAS_AF=0.1548;AMR_AF=0.0994;AFR_AF=0.0787;EUR_AF=0.0934;SAS_AF=0.138;AA=C|||;VT=SNP
6	31073532	rs2517496	G	C	100	PASS	AC=1584;AF=0.316294;AN=5008;NS=2504;DP=8670;EAS_AF=0.0962;AMR_AF=0.3674;AFR_AF=0.4607;EUR_AF=0.3419;SAS_AF=0.2853;AA=G|||;VT=SNP
6	31073537	rs4947297	T	A	100	PASS	AC=521;AF=0.104034;AN=5008;NS=2504;DP=8801;EAS_AF=0.2361;AMR_AF=0.0994;AFR_AF=0.0068;EUR_AF=0.0785;SAS_AF=0.1288;AA=T|||;VT=SNP
6	31073853	rs7383281	T	C	100	PASS	AC=2107;AF=0.420727;AN=5008;NS=2504;DP=13657;EAS_AF=0.3333;AMR_AF=0.4683;AFR_AF=0.4675;EUR_AF=0.4205;SAS_AF=0.4141;AA=C|||;VT=SNP
6	31073857	rs4947300	A	C	100	PASS	AC=1586;AF=0.316693;AN=5008;NS=2504;DP=13880;EAS_AF=0.0972;AMR_AF=0.3689;AFR_AF=0.4607;EUR_AF=0.3419;SAS_AF=0.2853;AA=C|||;VT=SNP
6	31073903	rs7381897	A	G	100	PASS	AC=2663;AF=0.531749;AN=5008;NS=2504;DP=13387;EAS_AF=0.4871;AMR_AF=0.5663;AFR_AF=0.5461;EUR_AF=0.5139;SAS_AF=0.5521;AA=G|||;VT=SNP
6	31074030	rs6457327	A	C	100	PASS	AC=3418;AF=0.682508;AN=5008;NS=2504;DP=16731;EAS_AF=0.6419;AMR_AF=0.634;AFR_AF=0.7428;EUR_AF=0.6272;SAS_AF=0.7342;AA=C|||;VT=SNP
6	31074101	rs2517485	C	T	100	PASS	AC=1812;AF=0.361821;AN=5008;NS=2504;DP=18082;EAS_AF=0.1855;AMR_AF=0.4265;AFR_AF=0.4592;EUR_AF=0.3459;SAS_AF=0.3824;AA=C|||;VT=SNP
6	31074128	rs4947302	C	T	100	PASS	AC=522;AF=0.104233;AN=5008;NS=2504;DP=17842;EAS_AF=0.2361;AMR_AF=0.0994;AFR_AF=0.0068;EUR_AF=0.0795;SAS_AF=0.1288;AA=C|||;VT=SNP
6	31074129	rs2517484	G	A	100	PASS	AC=1584;AF=0.316294;AN=5008;NS=2504;DP=17838;EAS_AF=0.0962;AMR_AF=0.3674;AFR_AF=0.4607;EUR_AF=0.3419;SAS_AF=0.2853;AA=A|||;VT=SNP
6	31074148	rs4947246	G	T	100	PASS	AC=521;AF=0.104034;AN=5008;NS=2504;DP=17704;EAS_AF=0.2361;AMR_AF=0.0994;AFR_AF=0.0068;EUR_AF=0.0785;SAS_AF=0.1288;AA=G|||;VT=SNP
6	31074203	rs77388194	C	T	100	PASS	AC=128;AF=0.0255591;AN=5008;NS=2504;DP=16888;EAS_AF=0.0605;AMR_AF=0;AFR_AF=0.0234;EUR_AF=0.003;SAS_AF=0.0337;AA=C|||;VT=SNP
6	31074258	rs2535278	T	C	100	PASS	AC=2105;AF=0.420327;AN=5008;NS=2504;DP=12542;EAS_AF=0.3323;AMR_AF=0.4669;AFR_AF=0.4675;EUR_AF=0.4205;SAS_AF=0.4141;AA=T|||;VT=SNP
6	31074393	rs116513928	C	G	100	PASS	AC=252;AF=0.0503195;AN=5008;NS=2504;DP=16106;EAS_AF=0.0466;AMR_AF=0.0447;AFR_AF=0.0204;EUR_AF=0.0497;SAS_AF=0.0992;AA=C|||;VT=SNP
6	31074750	rs2844636	C	A	100	PASS	AC=1581;AF=0.315695;AN=5008;NS=2504;DP=18955;EAS_AF=0.0962;AMR_AF=0.3674;AFR_AF=0.4584;EUR_AF=0.3419;SAS_AF=0.2853;AA=C|||;VT=SNP
6	31074829	rs35944195	C	T	100	PASS	AC=356;AF=0.0710863;AN=5008;NS=2504;DP=24254;EAS_AF=0.1508;AMR_AF=0.1037;AFR_AF=0.0083;EUR_AF=0.0974;SAS_AF=0.0235;AA=C|||;VT=SNP
6	31075115	rs1064190	G	T	100	PASS	AC=2663;AF=0.531749;AN=5008;NS=2504;DP=20785;EAS_AF=0.4871;AMR_AF=0.5663;AFR_AF=0.5461;EUR_AF=0.5139;SAS_AF=0.5521;AA=T|||;VT=SNP
6	31075139	rs72853130	A	G	100	PASS	AC=385;AF=0.076877;AN=5008;NS=2504;DP=21858;EAS_AF=0.0387;AMR_AF=0.1441;AFR_AF=0.0363;EUR_AF=0.1153;SAS_AF=0.0838;AA=A|||;VT=SNP
6	31075161	rs9263625	G	A	100	PASS	AC=1079;AF=0.215455;AN=5008;NS=2504;DP=22336;EAS_AF=0.3909;AMR_AF=0.1988;AFR_AF=0.0855;EUR_AF=0.172;SAS_AF=0.2669;AA=G|||;VT=SNP
6	31075375	rs1064191	T	C	100	PASS	AC=2663;AF=0.531749;AN=5008;NS=2504;DP=20301;EAS_AF=0.4871;AMR_AF=0.5663;AFR_AF=0.5461;EUR_AF=0.5139;SAS_AF=0.5521;AA=C|||;VT=SNP
6	31075481	rs2844635	A	G	100	PASS	AC=1581;AF=0.315695;AN=5008;NS=2504;DP=22369;EAS_AF=0.0962;AMR_AF=0.3674;AFR_AF=0.4584;EUR_AF=0.3419;SAS_AF=0.2853;AA=A|||;VT=SNP
6	31075622	rs9263626	T	C	100	PASS	AC=2139;AF=0.427117;AN=5008;NS=2504;DP=19507;EAS_AF=0.251;AMR_AF=0.4654;AFR_AF=0.5371;EUR_AF=0.4364;SAS_AF=0.4233;AA=T|||;VT=SNP
6	31075718	rs9404978	T	C	100	PASS	AC=522;AF=0.104233;AN=5008;NS=2504;DP=17146;EAS_AF=0.2361;AMR_AF=0.1009;AFR_AF=0.0068;EUR_AF=0.0785;SAS_AF=0.1288;AA=T|||;VT=SNP
6	31075798	rs9263629	A	G	100	PASS	AC=2663;AF=0.531749;AN=5008;NS=2504;DP=15723;EAS_AF=0.4871;AMR_AF=0.5663;AFR_AF=0.5461;EUR_AF=0.5139;SAS_AF=0.5521;AA=G|||;VT=SNP
6	31075959	rs9263631	A	G	100	PASS	AC=2668;AF=0.532748;AN=5008;NS=2504;DP=16634;EAS_AF=0.4871;AMR_AF=0.5706;AFR_AF=0.5461;EUR_AF=0.5159;SAS_AF=0.5521;AA=G|||;VT=SNP
6	31075983	rs9263632	A	G	100	PASS	AC=3421;AF=0.683107;AN=5008;NS=2504;DP=17813;EAS_AF=0.6419;AMR_AF=0.6383;AFR_AF=0.7428;EUR_AF=0.6282;SAS_AF=0.7331;AA=A|||;VT=SNP
6	31076084	rs10947134	A	T	100	PASS	AC=516;AF=0.103035;AN=5008;NS=2504;DP=16711;EAS_AF=0.2361;AMR_AF=0.098;AFR_AF=0.0068;EUR_AF=0.0746;SAS_AF=0.1288;AA=A|||;VT=SNP
6	31076199	rs10947135	A	T	100	PASS	AC=522;AF=0.104233;AN=5008;NS=2504;DP=16407;EAS_AF=0.2361;AMR_AF=0.1009;AFR_AF=0.0068;EUR_AF=0.0785;SAS_AF=0.1288;AA=A|||;VT=SNP
6	31076326	rs2517417	A	G	100	PASS	AC=2663;AF=0.531749;AN=5008;NS=2504;DP=17037;EAS_AF=0.4871;AMR_AF=0.5663;AFR_AF=0.5461;EUR_AF=0.5139;SAS_AF=0.5521;AA=G|||;VT=SNP
6	31076397	rs12204500	T	A	100	PASS	AC=755;AF=0.150759;AN=5008;NS=2504;DP=17948;EAS_AF=0.1548;AMR_AF=0.0677;AFR_AF=0.1967;EUR_AF=0.1133;SAS_AF=0.182;AA=T|||;VT=SNP
6	31076494	rs117403002	C	T	100	PASS	AC=252;AF=0.0503195;AN=5008;NS=2504;DP=20346;EAS_AF=0.0466;AMR_AF=0.0447;AFR_AF=0.0204;EUR_AF=0.0497;SAS_AF=0.0992;AA=C|||;VT=SNP
6	31076750	rs79039597	C	A	100	PASS	AC=557;AF=0.111222;AN=5008;NS=2504;DP=16313;EAS_AF=0.1548;AMR_AF=0.098;AFR_AF=0.0787;EUR_AF=0.0934;SAS_AF=0.138;AA=C|||;VT=SNP
6	31076751	rs79797985	T	G	100	PASS	AC=557;AF=0.111222;AN=5008;NS=2504;DP=16453;EAS_AF=0.1548;AMR_AF=0.098;AFR_AF=0.0787;EUR_AF=0.0934;SAS_AF=0.138;AA=T|||;VT=SNP
6	31076764	rs2535277	A	G	100	PASS	AC=2663;AF=0.531749;AN=5008;NS=2504;DP=16919;EAS_AF=0.4871;AMR_AF=0.5663;AFR_AF=0.5461;EUR_AF=0.5139;SAS_AF=0.5521;AA=G|||;VT=SNP
6	31076978	rs2517529	C	G	100	PASS	AC=2141;AF=0.427516;AN=5008;NS=2504;DP=19135;EAS_AF=0.251;AMR_AF=0.4654;AFR_AF=0.5393;EUR_AF=0.4354;SAS_AF=0.4233;AA=G|||;VT=SNP
6	31077022	rs569412376	C	T	100	PASS	AC=2080;AF=0.415335;AN=5008;NS=2504;DP=17101;EAS_AF=0.252;AMR_AF=0.4625;AFR_AF=0.4985;EUR_AF=0.4354;SAS_AF=0.4172;AA=C|||;VT=SNP
6	31077041	rs2517522	G	A	100	PASS	AC=1581;AF=0.315695;AN=5008;NS=2504;DP=14005;EAS_AF=0.0962;AMR_AF=0.3674;AFR_AF=0.4584;EUR_AF=0.3419;SAS_AF=0.2853;AA=G|||;VT=SNP
6	31077046	rs12662091	C	T	100	PASS	AC=523;AF=0.104433;AN=5008;NS=2504;DP=13775;EAS_AF=0.2361;AMR_AF=0.1009;AFR_AF=0.0068;EUR_AF=0.0785;SAS_AF=0.1299;AA=C|||;VT=SNP
6	31077239	rs2517473	C	T	100	PASS	AC=602;AF=0.120208;AN=5008;NS=2504;DP=17256;EAS_AF=0.2361;AMR_AF=0.1499;AFR_AF=0.0325;EUR_AF=0.0905;SAS_AF=0.1288;AA=C|||;VT=SNP
6	31077405	rs9391709	G	C	100	PASS	AC=521;AF=0.104034;AN=5008;NS=2504;DP=21074;EAS_AF=0.2361;AMR_AF=0.0994;AFR_AF=0.0068;EUR_AF=0.0785;SAS_AF=0.1288;AA=G|||;VT=SNP
6	31077468	rs11756797	T	G	100	PASS	AC=162;AF=0.0323482;AN=5008;NS=2504;DP=18821;EAS_AF=0.0605;AMR_AF=0.0086;AFR_AF=0.0356;EUR_AF=0.0149;SAS_AF=0.0337;AA=T|||;VT=SNP
6	31077600	rs1265066	G	T	100	PASS	AC=1581;AF=0.315695;AN=5008;NS=2504;DP=19699;EAS_AF=0.0962;AMR_AF=0.3674;AFR_AF=0.4584;EUR_AF=0.3419;SAS_AF=0.2853;AA=G|||;VT=SNP
6	31077614	rs11754821	G	C	100	PASS	AC=557;AF=0.111222;AN=5008;NS=2504;DP=20051;EAS_AF=0.1548;AMR_AF=0.098;AFR_AF=0.0787;EUR_AF=0.0934;SAS_AF=0.138;AA=G|||;VT=SNP
6	31077646	rs9295951	C	T	100	PASS	AC=1071;AF=0.213858;AN=5008;NS=2504;DP=21285;EAS_AF=0.3909;AMR_AF=0.196;AFR_AF=0.084;EUR_AF=0.168;SAS_AF=0.2669;AA=C|||;VT=SNP
6	31077732	rs1265064	C	G	100	PASS	AC=2663;AF=0.531749;AN=5008;NS=2504;DP=21903;EAS_AF=0.4871;AMR_AF=0.5663;AFR_AF=0.5461;EUR_AF=0.5139;SAS_AF=0.5521;AA=G|||;VT=SNP
6	31077938	rs1265063	A	G	100	PASS	AC=2664;AF=0.531949;AN=5008;NS=2504;DP=21426;EAS_AF=0.4881;AMR_AF=0.5663;AFR_AF=0.5461;EUR_AF=0.5139;SAS_AF=0.5521;AA=G|||;VT=SNP
6	31078005	rs1265062	C	T	100	PASS	AC=1583;AF=0.316094;AN=5008;NS=2504;DP=20166;EAS_AF=0.0962;AMR_AF=0.3674;AFR_AF=0.4599;EUR_AF=0.3419;SAS_AF=0.2853;AA=C|||;VT=SNP
6	31078159	rs78624384	C	T	100	PASS	AC=130;AF=0.0259585;AN=5008;NS=2504;DP=21385;EAS_AF=0.0605;AMR_AF=0;AFR_AF=0.025;EUR_AF=0.003;SAS_AF=0.0337;AA=C|||;VT=SNP
6	31078160	rs78032704	A	G	100	PASS	AC=522;AF=0.104233;AN=5008;NS=2504;DP=21377;EAS_AF=0.2361;AMR_AF=0.1009;AFR_AF=0.0068;EUR_AF=0.0785;SAS_AF=0.1288;AA=A|||;VT=SNP
6	31078167	rs72853194	T	G	100	PASS	AC=250;AF=0.0499201;AN=5008;NS=2504;DP=21680;EAS_AF=0.0466;AMR_AF=0.0447;AFR_AF=0.0197;EUR_AF=0.0487;SAS_AF=0.0992;AA=T|||;VT=SNP
6	31078257	rs1265061	C	A	100	PASS	AC=1581;AF=0.315695;AN=5008;NS=2504;DP=20665;EAS_AF=0.0962;AMR_AF=0.3674;AFR_AF=0.4584;EUR_AF=0.3419;SAS_AF=0.2853;AA=C|||;VT=SNP
6	31078274	rs1265060	G	C	100	PASS	AC=2102;AF=0.419728;AN=5008;NS=2504;DP=20471;EAS_AF=0.3323;AMR_AF=0.4669;AFR_AF=0.4652;EUR_AF=0.4205;SAS_AF=0.4141;AA=C|||;VT=SNP
6	31078469	rs141804296	C	T	100	PASS	AC=17;AF=0.00339457;AN=5008;NS=2504;DP=21219;EAS_AF=0.0169;AMR_AF=0;AFR_AF=0;EUR_AF=0;SAS_AF=0;AA=C|||;VT=SNP
6	31078495	rs1265059	C	G	100	PASS	AC=2661;AF=0.53135;AN=5008;NS=2504;DP=21794;EAS_AF=0.4871;AMR_AF=0.5663;AFR_AF=0.5439;EUR_AF=0.5139;SAS_AF=0.5532;AA=G|||;VT=SNP
6	31078557	rs1265058	G	A	100	PASS	AC=2661;AF=0.53135;AN=5008;NS=2504;DP=22090;EAS_AF=0.4871;AMR_AF=0.5663;AFR_AF=0.5439;EUR_AF=0.5139;SAS_AF=0.5532;AA=A|||;VT=SNP
6	31078615	rs1265057	T	C	100	PASS	AC=2106;AF=0.420527;AN=5008;NS=2504;DP=20913;EAS_AF=0.3323;AMR_AF=0.4669;AFR_AF=0.4675;EUR_AF=0.4205;SAS_AF=0.4151;AA=T|||;VT=SNP
6	31078650	rs1265056	G	A	100	PASS	AC=2663;AF=0.531749;AN=5008;NS=2504;DP=19962;EAS_AF=0.4871;AMR_AF=0.5663;AFR_AF=0.5461;EUR_AF=0.5139;SAS_AF=0.5521;AA=A|||;VT=SNP
6	31078664	rs116399318	T	C	100	PASS	AC=134;AF=0.0267572;AN=5008;NS=2504;DP=19720;EAS_AF=0.0149;AMR_AF=0.0144;AFR_AF=0.0477;EUR_AF=0.0358;SAS_AF=0.0102;AA=T|||;VT=SNP
6	31078804	rs3734852	G	A	100	PASS	AC=756;AF=0.150958;AN=5008;NS=2504;DP=18118;EAS_AF=0.1558;AMR_AF=0.0677;AFR_AF=0.1967;EUR_AF=0.1133;SAS_AF=0.182;AA=G|||;VT=SNP
6	31078809	rs3132556	A	T	100	PASS	AC=592;AF=0.118211;AN=5008;NS=2504;DP=18252;EAS_AF=0.0466;AMR_AF=0.1138;AFR_AF=0.1641;EUR_AF=0.1501;SAS_AF=0.1002;AA=A|||;VT=SNP
6	31078836	rs3734854	G	A	100	PASS	AC=524;AF=0.104633;AN=5008;NS=2504;DP=18099;EAS_AF=0.2361;AMR_AF=0.1009;AFR_AF=0.0083;EUR_AF=0.0785;SAS_AF=0.1288;AA=G|||;VT=SNP
6	31078875	rs117267184	G	A	100	PASS	AC=22;AF=0.00439297;AN=5008;NS=2504;DP=18108;EAS_AF=0.0119;AMR_AF=0.0014;AFR_AF=0.0045;EUR_AF=0;SAS_AF=0.0031;AA=g|||;VT=SNP
6	31078899	rs1268928	G	T	100	PASS	AC=1581;AF=0.315695;AN=5008;NS=2504;DP=19157;EAS_AF=0.0962;AMR_AF=0.3674;AFR_AF=0.4584;EUR_AF=0.3419;SAS_AF=0.2853;AA=G|||;VT=SNP
6	31079074	rs2233987	C	T	100	PASS	AC=1583;AF=0.316094;AN=5008;NS=2504;DP=17627;EAS_AF=0.0962;AMR_AF=0.3674;AFR_AF=0.4599;EUR_AF=0.3419;SAS_AF=0.2853;AA=C|||;VT=SNP
6	31079076	rs2233986	G	A	100	PASS	AC=1584;AF=0.316294;AN=5008;NS=2504;DP=17593;EAS_AF=0.0962;AMR_AF=0.3689;AFR_AF=0.4599;EUR_AF=0.3419;SAS_AF=0.2853;AA=G|||;VT=SNP
6	31079236	rs1265055	G	A	100	PASS	AC=2663;AF=0.531749;AN=5008;NS=2504;DP=16514;EAS_AF=0.4871;AMR_AF=0.5663;AFR_AF=0.5461;EUR_AF=0.5139;SAS_AF=0.5521;AA=A|||;VT=SNP;EX_TARGET
6	31079242	rs2233985	A	G	100	PASS	AC=524;AF=0.104633;AN=5008;NS=2504;DP=16642;EAS_AF=0.2361;AMR_AF=0.0994;AFR_AF=0.0091;EUR_AF=0.0785;SAS_AF=0.1288;AA=G|||;VT=SNP;EX_TARGET
6	31079264	rs2233984	C	T	100	PASS	AC=521;AF=0.104034;AN=5008;NS=2504;DP=15975;EAS_AF=0.2361;AMR_AF=0.0994;AFR_AF=0.0068;EUR_AF=0.0785;SAS_AF=0.1288;AA=C|||;VT=SNP;EX_TARGET
6	31079371	rs2233983	C	G	100	PASS	AC=521;AF=0.104034;AN=5008;NS=2504;DP=16226;EAS_AF=0.2361;AMR_AF=0.0994;AFR_AF=0.0068;EUR_AF=0.0785;SAS_AF=0.1288;AA=C|||;VT=SNP;EX_TARGET
6	31079440	rs2233982	C	T	100	PASS	AC=255;AF=0.0509185;AN=5008;NS=2504;DP=15627;EAS_AF=0.0466;AMR_AF=0.0447;AFR_AF=0.0227;EUR_AF=0.0497;SAS_AF=0.0992;AA=C|||;VT=SNP;EX_TARGET
6	31079643	rs1265054	T	C	100	PASS	AC=2664;AF=0.531949;AN=5008;NS=2504;DP=16512;EAS_AF=0.4871;AMR_AF=0.5663;AFR_AF=0.5461;EUR_AF=0.5149;SAS_AF=0.5521;AA=C|||;VT=SNP;EX_TARGET
6	31079703	rs2233978	C	G	100	PASS	AC=926;AF=0.184904;AN=5008;NS=2504;DP=16912;EAS_AF=0.3899;AMR_AF=0.1671;AFR_AF=0.0492;EUR_AF=0.0974;SAS_AF=0.2597;AA=C|||;VT=SNP;EX_TARGET
6	31079889	rs1265053	C	G	100	PASS	AC=2653;AF=0.529752;AN=5008;NS=2504;DP=16906;EAS_AF=0.4861;AMR_AF=0.562;AFR_AF=0.5469;EUR_AF=0.5119;SAS_AF=0.547;AA=G|||;VT=SNP;EX_TARGET
6	31079894	rs2233977	A	G	100	PASS	AC=1071;AF=0.213858;AN=5008;NS=2504;DP=16805;EAS_AF=0.3899;AMR_AF=0.1974;AFR_AF=0.087;EUR_AF=0.169;SAS_AF=0.2618;AA=G|||;VT=SNP;EX_TARGET
6	31079994	rs2233976	C	T	100	PASS	AC=400;AF=0.0798722;AN=5008;NS=2504;DP=18984;EAS_AF=0.0387;AMR_AF=0.1455;AFR_AF=0.0461;EUR_AF=0.1163;SAS_AF=0.0838;AA=C|||;VT=SNP;EX_TARGET
6	31080016	rs2233974	C	G	100	PASS	AC=527;AF=0.105232;AN=5008;NS=2504;DP=19205;EAS_AF=0.0466;AMR_AF=0.1066;AFR_AF=0.1218;EUR_AF=0.1461;SAS_AF=0.1002;AA=C|||;VT=SNP;EX_TARGET
6	31080099	rs2233973	G	C	100	PASS	AC=683;AF=0.136382;AN=5008;NS=2504;DP=19214;EAS_AF=0.2371;AMR_AF=0.1282;AFR_AF=0.0514;EUR_AF=0.1531;SAS_AF=0.136;AA=G|||;VT=SNP
6	31080103	rs2233972	T	C	100	PASS	AC=402;AF=0.0802716;AN=5008;NS=2504;DP=19391;EAS_AF=0.1597;AMR_AF=0.0893;AFR_AF=0.0038;EUR_AF=0.0596;SAS_AF=0.1166;AA=T|||;VT=SNP
6	31080367	rs2233970	C	G	100	PASS	AC=512;AF=0.102236;AN=5008;NS=2504;DP=18236;EAS_AF=0.2361;AMR_AF=0.0951;AFR_AF=0.0068;EUR_AF=0.0736;SAS_AF=0.1278;AA=C|||;VT=SNP
6	31080432	rs2233969	A	G	100	PASS	AC=1074;AF=0.214457;AN=5008;NS=2504;DP=18575;EAS_AF=0.3879;AMR_AF=0.1988;AFR_AF=0.0847;EUR_AF=0.169;SAS_AF=0.2689;AA=G|||;VT=SNP
6	31080471	rs1265052	T	C	100	PASS	AC=2747;AF=0.548522;AN=5008;NS=2504;DP=19757;EAS_AF=0.4871;AMR_AF=0.5677;AFR_AF=0.5477;EUR_AF=0.5249;SAS_AF=0.6237;AA=C|||;VT=SNP
6	31080586	rs2270190	A	G	100	PASS	AC=657;AF=0.13119;AN=5008;NS=2504;DP=18197;EAS_AF=0.1081;AMR_AF=0.062;AFR_AF=0.1074;EUR_AF=0.1024;SAS_AF=0.2658;AA=A|||;VT=SNP
6	31080704	rs1265051	T	G	100	PASS	AC=1242;AF=0.248003;AN=5008;NS=2504;DP=18923;EAS_AF=0.3353;AMR_AF=0.2507;AFR_AF=0.2247;EUR_AF=0.1859;SAS_AF=0.2515;AA=T|||;VT=SNP
6	31080718	rs4495304	T	C	100	PASS	AC=516;AF=0.103035;AN=5008;NS=2504;DP=18776;EAS_AF=0.2371;AMR_AF=0.0965;AFR_AF=0.0053;EUR_AF=0.0755;SAS_AF=0.1299;AA=T|||;VT=SNP
6	31080733	rs4486065	C	G	100	PASS	AC=929;AF=0.185503;AN=5008;NS=2504;DP=18824;EAS_AF=0.3363;AMR_AF=0.1931;AFR_AF=0.0514;EUR_AF=0.1571;SAS_AF=0.2352;AA=C|||;VT=SNP
6	31080741	rs1265050	A	G	100	PASS	AC=2425;AF=0.484225;AN=5008;NS=2504;DP=18702;EAS_AF=0.3929;AMR_AF=0.5072;AFR_AF=0.5461;EUR_AF=0.507;SAS_AF=0.455;AA=G|||;VT=SNP
6	31080828	rs2233967	C	G	100	PASS	AC=902;AF=0.180112;AN=5008;NS=2504;DP=19079;EAS_AF=0.3175;AMR_AF=0.1873;AFR_AF=0.0492;EUR_AF=0.1571;SAS_AF=0.2342;AA=G|||;VT=SNP
6	31080859	rs2233966	A	G	100	PASS	AC=2588;AF=0.516773;AN=5008;NS=2504;DP=19898;EAS_AF=0.4871;AMR_AF=0.5159;AFR_AF=0.5227;EUR_AF=0.505;SAS_AF=0.5521;AA=G|||;VT=SNP
6	31080899	rs2233965	T	G	100	PASS	AC=915;AF=0.182708;AN=5008;NS=2504;DP=21432;EAS_AF=0.3165;AMR_AF=0.1916;AFR_AF=0.0575;EUR_AF=0.1571;SAS_AF=0.2342;AA=t|||;VT=SNP
6	31080919	rs2233964	A	G	100	PASS	AC=1031;AF=0.205871;AN=5008;NS=2504;DP=21552;EAS_AF=0.3343;AMR_AF=0.2003;AFR_AF=0.1112;EUR_AF=0.164;SAS_AF=0.2485;AA=G|||;VT=SNP
6	31080926	rs2233963	G	A	100	PASS	AC=504;AF=0.100639;AN=5008;NS=2504;DP=21452;EAS_AF=0.2192;AMR_AF=0.0865;AFR_AF=0.028;EUR_AF=0.0586;SAS_AF=0.1299;AA=G|||;VT=SNP
6	31080981	rs2233962	T	C	100	PASS	AC=1218;AF=0.243211;AN=5008;NS=2504;DP=20395;EAS_AF=0.3363;AMR_AF=0.2089;AFR_AF=0.2231;EUR_AF=0.1799;SAS_AF=0.2638;AA=C|||;VT=SNP
6	31081052	rs2233960	A	G	100	PASS	AC=1901;AF=0.379593;AN=5008;NS=2504;DP=18412;EAS_AF=0.4385;AMR_AF=0.3631;AFR_AF=0.3525;EUR_AF=0.3141;SAS_AF=0.4346;AA=G|||;VT=SNP
6	31081065	rs2233959	T	C	100	PASS	AC=2504;AF=0.5;AN=5008;NS=2504;DP=18636;EAS_AF=0.5585;AMR_AF=0.3487;AFR_AF=0.4667;EUR_AF=0.4205;SAS_AF=0.6738;AA=C|||;VT=SNP
6	31081067	rs2233958	C	A	100	PASS	AC=101;AF=0.0201677;AN=5008;NS=2504;DP=18763;EAS_AF=0.0387;AMR_AF=0.0029;AFR_AF=0.003;EUR_AF=0;SAS_AF=0.0573;AA=C|||;VT=SNP
6	31081080	rs1265049	T	C	100	PASS	AC=330;AF=0.0658946;AN=5008;NS=2504;DP=19144;EAS_AF=0.124;AMR_AF=0.1037;AFR_AF=0.0545;EUR_AF=0.0268;SAS_AF=0.0348;AA=T|||;VT=SNP
6	31081251	rs2233955	G	A	100	PASS	AC=945;AF=0.188698;AN=5008;NS=2504;DP=21450;EAS_AF=0.1488;AMR_AF=0.2075;AFR_AF=0.1528;EUR_AF=0.2187;SAS_AF=0.2342;AA=A|||;VT=SNP
6	31081409	rs1265048	T	C	100	PASS	AC=1971;AF=0.39357;AN=5008;NS=2504;DP=19138;EAS_AF=0.5248;AMR_AF=0.4798;AFR_AF=0.295;EUR_AF=0.3966;SAS_AF=0.3272;AA=T|||;VT=SNP
6	31081464	rs1265047	A	G	100	PASS	AC=2031;AF=0.405551;AN=5008;NS=2504;DP=19732;EAS_AF=0.369;AMR_AF=0.379;AFR_AF=0.553;EUR_AF=0.3827;SAS_AF=0.2863;AA=G|||;VT=SNP
6	31081485	rs79499809	A	G	100	PASS	AC=159;AF=0.0317492;AN=5008;NS=2504;DP=20948;EAS_AF=0.0605;AMR_AF=0.0029;AFR_AF=0.0424;EUR_AF=0.007;SAS_AF=0.0337;AA=A|||;VT=SNP
6	31081635	rs17190491	G	A	100	PASS	AC=569;AF=0.113618;AN=5008;NS=2504;DP=18579;EAS_AF=0.0883;AMR_AF=0.1513;AFR_AF=0.1059;EUR_AF=0.1302;SAS_AF=0.1063;AA=G|||;VT=SNP
6	31081700	rs1265046	A	G	100	PASS	AC=2378;AF=0.47484;AN=5008;NS=2504;DP=16183;EAS_AF=0.3085;AMR_AF=0.5418;AFR_AF=0.5363;EUR_AF=0.505;SAS_AF=0.4847;AA=C|||;VT=SNP
6	31081743	rs3823402	T	A	100	PASS	AC=921;AF=0.183906;AN=5008;NS=2504;DP=17139;EAS_AF=0.0962;AMR_AF=0.1902;AFR_AF=0.2398;EUR_AF=0.1869;SAS_AF=0.1912;AA=T|||;VT=SNP
6	31081746	rs3823403	C	T	100	PASS	AC=920;AF=0.183706;AN=5008;NS=2504;DP=17268;EAS_AF=0.0962;AMR_AF=0.1888;AFR_AF=0.239;EUR_AF=0.1879;SAS_AF=0.1912;AA=C|||;VT=SNP
6	31081838	rs3130975	C	T	100	PASS	AC=986;AF=0.196885;AN=5008;NS=2504;DP=18068;EAS_AF=0.0903;AMR_AF=0.2363;AFR_AF=0.2322;EUR_AF=0.2982;SAS_AF=0.1268;AA=C|||;VT=SNP
6	31081940	rs3130976	T	C	100	PASS	AC=981;AF=0.195887;AN=5008;NS=2504;DP=19799;EAS_AF=0.1607;AMR_AF=0.1772;AFR_AF=0.2179;EUR_AF=0.2008;SAS_AF=0.2106;AA=T|||;VT=SNP
6	31081989	rs3130977	T	C	100	PASS	AC=1377;AF=0.27496;AN=5008;NS=2504;DP=20735;EAS_AF=0.2014;AMR_AF=0.3228;AFR_AF=0.2655;EUR_AF=0.3181;SAS_AF=0.2853;AA=C|||;VT=SNP
6	31082081	rs17190526	G	A	100	PASS	AC=356;AF=0.0710863;AN=5008;NS=2504;DP=16547;EAS_AF=0.0625;AMR_AF=0.0461;AFR_AF=0.084;EUR_AF=0.0954;SAS_AF=0.0552;AA=G|||;VT=SNP
6	31082127	rs3130552	G	A	100	PASS	AC=1363;AF=0.272165;AN=5008;NS=2504;DP=12994;EAS_AF=0.2004;AMR_AF=0.3213;AFR_AF=0.2579;EUR_AF=0.3161;SAS_AF=0.2853;AA=G|||;VT=SNP
6	31082188	rs3130978	G	A	100	PASS	AC=1353;AF=0.270168;AN=5008;NS=2504;DP=14749;EAS_AF=0.2014;AMR_AF=0.2983;AFR_AF=0.2716;EUR_AF=0.3032;SAS_AF=0.2853;AA=G|||;VT=SNP
6	31082197	rs3130979	G	C	100	PASS	AC=1367;AF=0.272963;AN=5008;NS=2504;DP=15962;EAS_AF=0.2232;AMR_AF=0.2968;AFR_AF=0.2572;EUR_AF=0.3022;SAS_AF=0.2986;AA=G|||;VT=SNP
6	31082285	rs3130553	A	G	100	PASS	AC=2339;AF=0.467053;AN=5008;NS=2504;DP=18852;EAS_AF=0.4077;AMR_AF=0.5058;AFR_AF=0.348;EUR_AF=0.4861;SAS_AF=0.6421;AA=G|||;VT=SNP
6	31082304	rs3130554	T	G	100	PASS	AC=2257;AF=0.450679;AN=5008;NS=2504;DP=18623;EAS_AF=0.3859;AMR_AF=0.5043;AFR_AF=0.3434;EUR_AF=0.4851;SAS_AF=0.589;AA=T|||;VT=SNP
6	31082361	rs6917517	C	T	100	PASS	AC=948;AF=0.189297;AN=5008;NS=2504;DP=17926;EAS_AF=0.2024;AMR_AF=0.2089;AFR_AF=0.0893;EUR_AF=0.1829;SAS_AF=0.3037;AA=C|||;VT=SNP
6	31082404	rs3130980	C	T	100	PASS	AC=2311;AF=0.461462;AN=5008;NS=2504;DP=17113;EAS_AF=0.5268;AMR_AF=0.4063;AFR_AF=0.6172;EUR_AF=0.3658;SAS_AF=0.3211;AA=C|||;VT=SNP
6	31082446	rs116974844	C	G	100	PASS	AC=94;AF=0.01877;AN=5008;NS=2504;DP=16202;EAS_AF=0.0595;AMR_AF=0.0476;AFR_AF=0;EUR_AF=0;SAS_AF=0.001;AA=C|||;VT=SNP
6	31082476	rs3095300	C	T	100	PASS	AC=504;AF=0.100639;AN=5008;NS=2504;DP=16311;EAS_AF=0.0625;AMR_AF=0.0778;AFR_AF=0.1127;EUR_AF=0.1819;SAS_AF=0.0562;AA=C|||;VT=SNP
6	31082535	rs9295952	G	A	100	PASS	AC=216;AF=0.043131;AN=5008;NS=2504;DP=16069;EAS_AF=0.0595;AMR_AF=0.0605;AFR_AF=0.0847;EUR_AF=0.001;SAS_AF=0.001;AA=G|||;VT=SNP
6	31082734	rs3094221	G	A	100	PASS	AC=3236;AF=0.646166;AN=5008;NS=2504;DP=12446;EAS_AF=0.7113;AMR_AF=0.6138;AFR_AF=0.7065;EUR_AF=0.5487;SAS_AF=0.6207;AA=G|||;VT=SNP
6	31082843	rs9263637	T	C	100	PASS	AC=945;AF=0.188698;AN=5008;NS=2504;DP=16206;EAS_AF=0.2014;AMR_AF=0.2089;AFR_AF=0.0877;EUR_AF=0.1829;SAS_AF=0.3037;AA=T|||;VT=SNP
6	31082910	rs3132555	C	G	100	PASS	AC=4175;AF=0.833666;AN=5008;NS=2504;DP=17138;EAS_AF=0.872;AMR_AF=0.7666;AFR_AF=0.913;EUR_AF=0.7356;SAS_AF=0.8354;AA=G|||;VT=SNP
6	31082932	rs3095298	C	T	100	PASS	AC=935;AF=0.186701;AN=5008;NS=2504;DP=17583;EAS_AF=0.1607;AMR_AF=0.1527;AFR_AF=0.2065;EUR_AF=0.1869;SAS_AF=0.2106;AA=T|||;VT=SNP
6	31082946	rs117140603	G	A	100	PASS	AC=94;AF=0.01877;AN=5008;NS=2504;DP=17745;EAS_AF=0.0595;AMR_AF=0.0476;AFR_AF=0;EUR_AF=0;SAS_AF=0.001;AA=G|||;VT=SNP
6	31082960	rs1042149	A	G	100	PASS	AC=3239;AF=0.646765;AN=5008;NS=2504;DP=17765;EAS_AF=0.7113;AMR_AF=0.6138;AFR_AF=0.7065;EUR_AF=0.5487;SAS_AF=0.6237;AA=G|||;VT=SNP
6	31082987	rs3094220	A	G	100	PASS	AC=935;AF=0.186701;AN=5008;NS=2504;DP=17219;EAS_AF=0.1607;AMR_AF=0.1527;AFR_AF=0.2065;EUR_AF=0.1869;SAS_AF=0.2106;AA=G|||;VT=SNP
6	31083022	rs9263641	C	T	100	PASS	AC=946;AF=0.188898;AN=5008;NS=2504;DP=16919;EAS_AF=0.2014;AMR_AF=0.2089;AFR_AF=0.0885;EUR_AF=0.1829;SAS_AF=0.3037;AA=C|||;VT=SNP
6	31083107	rs1042148	T	C	100	PASS	AC=4175;AF=0.833666;AN=5008;NS=2504;DP=17682;EAS_AF=0.872;AMR_AF=0.7666;AFR_AF=0.913;EUR_AF=0.7356;SAS_AF=0.8354;AA=C|||;VT=SNP
6	31083156	rs1042147	A	G	100	PASS	AC=3240;AF=0.646965;AN=5008;NS=2504;DP=17522;EAS_AF=0.7113;AMR_AF=0.6138;AFR_AF=0.7065;EUR_AF=0.5487;SAS_AF=0.6247;AA=A|||;VT=SNP
6	31083169	rs1042146	G	A	100	PASS	AC=3240;AF=0.646965;AN=5008;NS=2504;DP=17626;EAS_AF=0.7113;AMR_AF=0.6138;AFR_AF=0.7065;EUR_AF=0.5487;SAS_AF=0.6247;AA=G|||;VT=SNP
6	31083286	rs3094219	G	A	100	PASS	AC=3239;AF=0.646765;AN=5008;NS=2504;DP=18906;EAS_AF=0.7113;AMR_AF=0.6138;AFR_AF=0.7057;EUR_AF=0.5487;SAS_AF=0.6247;AA=G|||;VT=SNP
6	31083328	rs1042145	A	G	100	PASS	AC=3241;AF=0.647165;AN=5008;NS=2504;DP=20314;EAS_AF=0.7113;AMR_AF=0.6138;AFR_AF=0.7073;EUR_AF=0.5487;SAS_AF=0.6247;AA=G|||;VT=SNP
6	31083466	rs1042141	C	G	100	PASS	AC=3239;AF=0.646765;AN=5008;NS=2504;DP=19442;EAS_AF=0.7113;AMR_AF=0.6138;AFR_AF=0.7065;EUR_AF=0.5487;SAS_AF=0.6237;AA=C|||;VT=SNP
6	31083497	rs3094218	C	A	100	PASS	AC=3240;AF=0.646965;AN=5008;NS=2504;DP=18870;EAS_AF=0.7113;AMR_AF=0.6138;AFR_AF=0.7065;EUR_AF=0.5487;SAS_AF=0.6247;AA=c|||;VT=SNP
6	31083555	rs117103599	T	C	100	PASS	AC=216;AF=0.043131;AN=5008;NS=2504;DP=18169;EAS_AF=0.0387;AMR_AF=0.0144;AFR_AF=0.0098;EUR_AF=0.004;SAS_AF=0.1534;AA=T|||;VT=SNP
6	31083656	rs3094217	G	A	100	PASS	AC=3240;AF=0.646965;AN=5008;NS=2504;DP=20431;EAS_AF=0.7113;AMR_AF=0.6138;AFR_AF=0.7065;EUR_AF=0.5487;SAS_AF=0.6247;AA=G|||;VT=SNP
6	31083664	rs1042134	G	A	100	PASS	AC=3240;AF=0.646965;AN=5008;NS=2504;DP=20460;EAS_AF=0.7113;AMR_AF=0.6138;AFR_AF=0.7065;EUR_AF=0.5487;SAS_AF=0.6247;AA=G|||;VT=SNP
6	31083729	rs3095297	A	C	100	PASS	AC=2259;AF=0.451078;AN=5008;NS=2504;DP=21476;EAS_AF=0.506;AMR_AF=0.4035;AFR_AF=0.6172;EUR_AF=0.3519;SAS_AF=0.3057;AA=A|||;VT=SNP
6	31083813	rs3130981	T	C	100	PASS	AC=4175;AF=0.833666;AN=5008;NS=2504;DP=19955;EAS_AF=0.872;AMR_AF=0.7666;AFR_AF=0.913;EUR_AF=0.7356;SAS_AF=0.8354;AA=C|||;VT=SNP;EX_TARGET
6	31084048	rs3094216	A	G	100	PASS	AC=940;AF=0.1877;AN=5008;NS=2504;DP=18491;EAS_AF=0.1637;AMR_AF=0.1527;AFR_AF=0.2065;EUR_AF=0.1879;SAS_AF=0.2117;AA=A|||;VT=SNP;EX_TARGET
6	31084163	rs3132554	A	G	100	PASS	AC=3240;AF=0.646965;AN=5008;NS=2504;DP=16682;EAS_AF=0.7113;AMR_AF=0.6138;AFR_AF=0.7065;EUR_AF=0.5487;SAS_AF=0.6247;AA=A|||;VT=SNP;EX_TARGET
6	31084166	rs9501054	C	A	100	PASS	AC=213;AF=0.0425319;AN=5008;NS=2504;DP=16675;EAS_AF=0.0625;AMR_AF=0.0605;AFR_AF=0.0794;EUR_AF=0.001;SAS_AF=0.002;AA=C|||;VT=SNP;EX_TARGET
6	31084170	rs1042127	A	C	100	PASS	AC=981;AF=0.195887;AN=5008;NS=2504;DP=16545;EAS_AF=0.2054;AMR_AF=0.2104;AFR_AF=0.0893;EUR_AF=0.1968;SAS_AF=0.319;AA=A|||;VT=SNP;EX_TARGET
6	31084191	rs33941312	T	C	100	PASS	AC=60;AF=0.0119808;AN=5008;NS=2504;DP=15616;EAS_AF=0.0149;AMR_AF=0.0058;AFR_AF=0.0008;EUR_AF=0.0288;SAS_AF=0.0112;AA=T|||;VT=SNP;EX_TARGET
6	31084288	rs1042126	T	C	100	PASS	AC=3240;AF=0.646965;AN=5008;NS=2504;DP=15204;EAS_AF=0.7113;AMR_AF=0.6138;AFR_AF=0.7065;EUR_AF=0.5487;SAS_AF=0.6247;AA=C|||;VT=SNP;EX_TARGET
6	31084435	rs1062470	G	A	100	PASS	AC=2259;AF=0.451078;AN=5008;NS=2504;DP=18839;EAS_AF=0.506;AMR_AF=0.4035;AFR_AF=0.6172;EUR_AF=0.3519;SAS_AF=0.3057;AA=G|||;VT=SNP;EX_TARGET
6	31084639	rs4713436	C	T	100	PASS	AC=981;AF=0.195887;AN=5008;NS=2504;DP=16280;EAS_AF=0.2054;AMR_AF=0.2104;AFR_AF=0.0893;EUR_AF=0.1968;SAS_AF=0.319;AA=C|||;VT=SNP;EX_TARGET
6	31084684	rs3094215	G	A	100	PASS	AC=3240;AF=0.646965;AN=5008;NS=2504;DP=16474;EAS_AF=0.7113;AMR_AF=0.6138;AFR_AF=0.7065;EUR_AF=0.5487;SAS_AF=0.6247;AA=G|||;VT=SNP;EX_TARGET
6	31084787	rs707913	A	G	100	PASS	AC=1407;AF=0.28095;AN=5008;NS=2504;DP=19609;EAS_AF=0.3403;AMR_AF=0.3314;AFR_AF=0.4009;EUR_AF=0.2336;SAS_AF=0.0706;AA=A|||;VT=SNP;EX_TARGET
6	31084792	rs3130983	C	T	100	PASS	AC=3240;AF=0.646965;AN=5008;NS=2504;DP=19613;EAS_AF=0.7113;AMR_AF=0.6138;AFR_AF=0.7065;EUR_AF=0.5487;SAS_AF=0.6247;AA=C|||;VT=SNP;EX_TARGET
6	31084936	rs144038841	G	C	100	PASS	AC=26;AF=0.00519169;AN=5008;NS=2504;DP=17152;EAS_AF=0.0208;AMR_AF=0.0072;AFR_AF=0;EUR_AF=0;SAS_AF=0;AA=G|||;VT=SNP;EX_TARGET
6	31084941	rs200396521	T	A	100	PASS	AC=26;AF=0.00519169;AN=5008;NS=2504;DP=17015;EAS_AF=0.0208;AMR_AF=0.0072;AFR_AF=0;EUR_AF=0;SAS_AF=0;AA=T|||;VT=SNP;EX_TARGET
6	31084964	rs575513907	T	C	100	PASS	AC=4179;AF=0.834465;AN=5008;NS=2504;DP=16927;EAS_AF=0.875;AMR_AF=0.7666;AFR_AF=0.913;EUR_AF=0.7356;SAS_AF=0.8364;AA=t|||;VT=SNP;EX_TARGET
6	31085200	rs386580037	A	G	100	PASS	AC=4179;AF=0.834465;AN=5008;NS=2504;DP=17508;EAS_AF=0.875;AMR_AF=0.7666;AFR_AF=0.913;EUR_AF=0.7356;SAS_AF=0.8364;AA=G|||;VT=SNP;EX_TARGET
6	31085269	rs386580036	A	G	100	PASS	AC=4179;AF=0.834465;AN=5008;NS=2504;DP=18470;EAS_AF=0.875;AMR_AF=0.7666;AFR_AF=0.913;EUR_AF=0.7356;SAS_AF=0.8364;AA=G|||;VT=SNP;EX_TARGET
6	31085340	rs386525427	G	A	100	PASS	AC=1030;AF=0.205671;AN=5008;NS=2504;DP=18504;EAS_AF=0.3393;AMR_AF=0.2565;AFR_AF=0.1717;EUR_AF=0.2137;SAS_AF=0.0695;AA=G|||;VT=SNP
6	31085382	rs540385376	C	A	100	PASS	AC=3239;AF=0.646765;AN=5008;NS=2504;DP=17843;EAS_AF=0.7113;AMR_AF=0.6138;AFR_AF=0.7065;EUR_AF=0.5487;SAS_AF=0.6237;AA=C|||;VT=SNP
6	31085547	rs541421140	G	C	100	PASS	AC=3240;AF=0.646965;AN=5008;NS=2504;DP=16419;EAS_AF=0.7113;AMR_AF=0.6138;AFR_AF=0.7065;EUR_AF=0.5487;SAS_AF=0.6247;AA=G|||;VT=SNP
6	31085563	rs559450095	G	A	100	PASS	AC=3241;AF=0.647165;AN=5008;NS=2504;DP=15319;EAS_AF=0.7113;AMR_AF=0.6138;AFR_AF=0.7065;EUR_AF=0.5497;SAS_AF=0.6247;AA=G|||;VT=SNP
6	31085641	rs530441172	C	T	100	PASS	AC=3240;AF=0.646965;AN=5008;NS=2504;DP=15539;EAS_AF=0.7113;AMR_AF=0.6138;AFR_AF=0.7065;EUR_AF=0.5487;SAS_AF=0.6247;AA=C|||;VT=SNP
6	31085661	rs548445491	C	T	100	PASS	AC=410;AF=0.081869;AN=5008;NS=2504;DP=15187;EAS_AF=0.1925;AMR_AF=0.0807;AFR_AF=0.0484;EUR_AF=0.0497;SAS_AF=0.047;AA=c|||;VT=SNP
6	31085700	rs563568552	C	T	100	PASS	AC=727;AF=0.145168;AN=5008;NS=2504;DP=14974;EAS_AF=0.1012;AMR_AF=0.0922;AFR_AF=0.1278;EUR_AF=0.1859;SAS_AF=0.2096;AA=C|||;VT=SNP
6	31085701	rs530994319	G	A	100	PASS	AC=2259;AF=0.451078;AN=5008;NS=2504;DP=14884;EAS_AF=0.506;AMR_AF=0.4035;AFR_AF=0.6172;EUR_AF=0.3519;SAS_AF=0.3057;AA=G|||;VT=SNP
6	31085770	rs551894425	G	A	100	PASS	AC=3240;AF=0.646965;AN=5008;NS=2504;DP=15367;EAS_AF=0.7113;AMR_AF=0.6153;AFR_AF=0.7065;EUR_AF=0.5487;SAS_AF=0.6237;AA=G|||;VT=SNP
6	31085804	rs189638635	G	C	100	PASS	AC=9;AF=0.00179712;AN=5008;NS=2504;DP=15960;EAS_AF=0.003;AMR_AF=0;AFR_AF=0;EUR_AF=0.003;SAS_AF=0.0031;AA=G|||;VT=SNP
6	31085824	rs528126971	C	A	100	PASS	AC=981;AF=0.195887;AN=5008;NS=2504;DP=15536;EAS_AF=0.2054;AMR_AF=0.2104;AFR_AF=0.0893;EUR_AF=0.1968;SAS_AF=0.319;AA=C|||;VT=SNP
6	31085882	rs546583999	A	G	100	PASS	AC=3966;AF=0.791933;AN=5008;NS=2504;DP=15690;EAS_AF=0.8125;AMR_AF=0.7061;AFR_AF=0.8336;EUR_AF=0.7346;SAS_AF=0.8344;AA=A|||;VT=SNP
6	31086048	rs386580035	G	A	100	PASS	AC=726;AF=0.144968;AN=5008;NS=2504;DP=18044;EAS_AF=0.1012;AMR_AF=0.0922;AFR_AF=0.1271;EUR_AF=0.1859;SAS_AF=0.2096;AA=G|||;VT=SNP
6	31086102	rs117198148	C	T	100	PASS	AC=216;AF=0.043131;AN=5008;NS=2504;DP=18543;EAS_AF=0.0387;AMR_AF=0.0144;AFR_AF=0.0098;EUR_AF=0.004;SAS_AF=0.1534;AA=C|||;VT=SNP
6	31086377	rs532213042	C	G	100	PASS	AC=1708;AF=0.341054;AN=5008;NS=2504;DP=18188;EAS_AF=0.3065;AMR_AF=0.3026;AFR_AF=0.2163;EUR_AF=0.3827;SAS_AF=0.5297;AA=C|||;VT=SNP
6	31086402	rs555542204	G	A	100	PASS	AC=3967;AF=0.792133;AN=5008;NS=2504;DP=17989;EAS_AF=0.8125;AMR_AF=0.7061;AFR_AF=0.8336;EUR_AF=0.7346;SAS_AF=0.8354;AA=A|||;VT=SNP
6	31086617	rs535649109	C	T	100	PASS	AC=4024;AF=0.803514;AN=5008;NS=2504;DP=15705;EAS_AF=0.8194;AMR_AF=0.7176;AFR_AF=0.8495;EUR_AF=0.7505;SAS_AF=0.8405;AA=c|||;VT=SNP
6	31086682	rs541134362	C	T	100	PASS	AC=761;AF=0.151957;AN=5008;NS=2504;DP=12549;EAS_AF=0.1577;AMR_AF=0.0692;AFR_AF=0.202;EUR_AF=0.1143;SAS_AF=0.1759;AA=C|||;VT=SNP
6	31086811	rs542151276	G	A	100	PASS	AC=212;AF=0.0423323;AN=5008;NS=2504;DP=14107;EAS_AF=0.0615;AMR_AF=0.0159;AFR_AF=0.0537;EUR_AF=0.0209;SAS_AF=0.0481;AA=G|||;VT=SNP
6	31086884	rs531055620	A	G	100	PASS	AC=4180;AF=0.834665;AN=5008;NS=2504;DP=16921;EAS_AF=0.875;AMR_AF=0.7666;AFR_AF=0.913;EUR_AF=0.7356;SAS_AF=0.8374;AA=G|||;VT=SNP
6	31086917	rs117898990	G	A	100	PASS	AC=20;AF=0.00399361;AN=5008;NS=2504;DP=16893;EAS_AF=0.0198;AMR_AF=0;AFR_AF=0;EUR_AF=0;SAS_AF=0;AA=G|||;VT=SNP
6	31086986	rs9263665	C	G	100	PASS	AC=284;AF=0.0567093;AN=5008;NS=2504;DP=19724;EAS_AF=0.0427;AMR_AF=0.0634;AFR_AF=0.0182;EUR_AF=0.0616;SAS_AF=0.1135;AA=C|||;VT=SNP
6	31086997	rs546348135	C	T	100	PASS	AC=1707;AF=0.340855;AN=5008;NS=2504;DP=19911;EAS_AF=0.3065;AMR_AF=0.3026;AFR_AF=0.2163;EUR_AF=0.3827;SAS_AF=0.5286;AA=C|||;VT=SNP
6	31087060	rs13201757	C	T	100	PASS	AC=760;AF=0.151757;AN=5008;NS=2504;DP=18733;EAS_AF=0.1577;AMR_AF=0.0692;AFR_AF=0.202;EUR_AF=0.1143;SAS_AF=0.1748;AA=C|||;VT=SNP
6	31087133	rs386579334	C	T	100	PASS	AC=1707;AF=0.340855;AN=5008;NS=2504;DP=18087;EAS_AF=0.3065;AMR_AF=0.3026;AFR_AF=0.2163;EUR_AF=0.3827;SAS_AF=0.5286;AA=C|||;VT=SNP
6	31087240	rs386579333	C	T	100	PASS	AC=3968;AF=0.792332;AN=5008;NS=2504;DP=18367;EAS_AF=0.8135;AMR_AF=0.7061;AFR_AF=0.8336;EUR_AF=0.7346;SAS_AF=0.8354;AA=T|||;VT=SNP
6	31087276	rs9263669	A	C	100	PASS	AC=284;AF=0.0567093;AN=5008;NS=2504;DP=19275;EAS_AF=0.0427;AMR_AF=0.0634;AFR_AF=0.0182;EUR_AF=0.0616;SAS_AF=0.1135;AA=A|||;VT=SNP
6	31087286	rs566522801	C	T	100	PASS	AC=2262;AF=0.451677;AN=5008;NS=2504;DP=19231;EAS_AF=0.5069;AMR_AF=0.4035;AFR_AF=0.618;EUR_AF=0.3519;SAS_AF=0.3067;AA=C|||;VT=SNP
6	31087295	rs556943103	C	G	100	PASS	AC=4182;AF=0.835064;AN=5008;NS=2504;DP=19366;EAS_AF=0.876;AMR_AF=0.7666;AFR_AF=0.9138;EUR_AF=0.7356;SAS_AF=0.8374;AA=G|||;VT=SNP
6	31087311	rs564514354	G	A	100	PASS	AC=213;AF=0.0425319;AN=5008;NS=2504;DP=20210;EAS_AF=0.0625;AMR_AF=0.0605;AFR_AF=0.0794;EUR_AF=0.001;SAS_AF=0.002;AA=A|||;VT=SNP
6	31087354	rs541820233	C	T	100	PASS	AC=2260;AF=0.451278;AN=5008;NS=2504;DP=20069;EAS_AF=0.506;AMR_AF=0.4035;AFR_AF=0.6172;EUR_AF=0.3519;SAS_AF=0.3067;AA=C|||;VT=SNP
6	31087441	rs556888711	T	C	100	PASS	AC=3967;AF=0.792133;AN=5008;NS=2504;DP=19022;EAS_AF=0.8125;AMR_AF=0.7061;AFR_AF=0.8336;EUR_AF=0.7346;SAS_AF=0.8354;AA=C|||;VT=SNP
6	31087472	rs529947595	C	G	100	PASS	AC=213;AF=0.0425319;AN=5008;NS=2504;DP=17768;EAS_AF=0.0625;AMR_AF=0.0605;AFR_AF=0.0794;EUR_AF=0.001;SAS_AF=0.002;AA=C|||;VT=SNP
6	31087496	rs575541684	G	A	100	PASS	AC=3967;AF=0.792133;AN=5008;NS=2504;DP=16906;EAS_AF=0.8125;AMR_AF=0.7061;AFR_AF=0.8336;EUR_AF=0.7346;SAS_AF=0.8354;AA=G|||;VT=SNP
6	31087562	rs3091255	A	T	100	PASS	AC=2261;AF=0.451478;AN=5008;NS=2504;DP=15271;EAS_AF=0.506;AMR_AF=0.4035;AFR_AF=0.618;EUR_AF=0.3519;SAS_AF=0.3067;AA=A|||;VT=SNP
6	31087598	rs3094210	G	A	100	PASS	AC=1708;AF=0.341054;AN=5008;NS=2504;DP=15903;EAS_AF=0.3075;AMR_AF=0.3026;AFR_AF=0.2163;EUR_AF=0.3827;SAS_AF=0.5286;AA=G|||;VT=SNP
6	31087809	rs539498676	C	G	100	PASS	AC=1708;AF=0.341054;AN=5008;NS=2504;DP=16391;EAS_AF=0.3065;AMR_AF=0.3026;AFR_AF=0.2171;EUR_AF=0.3827;SAS_AF=0.5286;AA=C|||;VT=SNP
6	31087908	rs386580034	T	G	100	PASS	AC=3970;AF=0.792732;AN=5008;NS=2504;DP=15427;EAS_AF=0.8125;AMR_AF=0.7075;AFR_AF=0.8343;EUR_AF=0.7356;SAS_AF=0.8354;AA=G|||;VT=SNP
6	31087934	rs562436976	G	A	100	PASS	AC=3970;AF=0.792732;AN=5008;NS=2504;DP=15235;EAS_AF=0.8125;AMR_AF=0.7075;AFR_AF=0.8343;EUR_AF=0.7356;SAS_AF=0.8354;AA=G|||;VT=SNP
6	31088037	rs533281725	T	C	100	PASS	AC=3967;AF=0.792133;AN=5008;NS=2504;DP=13251;EAS_AF=0.8125;AMR_AF=0.7061;AFR_AF=0.8336;EUR_AF=0.7346;SAS_AF=0.8354;AA=C|||;VT=SNP
6	31088060	rs118016086	C	T	100	PASS	AC=216;AF=0.043131;AN=5008;NS=2504;DP=13189;EAS_AF=0.0387;AMR_AF=0.0144;AFR_AF=0.0098;EUR_AF=0.004;SAS_AF=0.1534;AA=C|||;VT=SNP
6	31088075	rs566694218	C	T	100	PASS	AC=31;AF=0.0061901;AN=5008;NS=2504;DP=13400;EAS_AF=0.0238;AMR_AF=0;AFR_AF=0;EUR_AF=0.004;SAS_AF=0.0031;AA=C|||;VT=SNP
6	31088145	rs546626089	T	A	100	PASS	AC=510;AF=0.101837;AN=5008;NS=2504;DP=15043;EAS_AF=0.0625;AMR_AF=0.0778;AFR_AF=0.1172;EUR_AF=0.1819;SAS_AF=0.0562;AA=T|||;VT=SNP;EX_TARGET
6	31088202	rs568115239	A	G	100	PASS	AC=2260;AF=0.451278;AN=5008;NS=2504;DP=16106;EAS_AF=0.506;AMR_AF=0.4035;AFR_AF=0.6172;EUR_AF=0.3519;SAS_AF=0.3067;AA=A|||;VT=SNP;EX_TARGET
6	31088232	rs535514769	A	G	100	PASS	AC=3967;AF=0.792133;AN=5008;NS=2504;DP=15538;EAS_AF=0.8125;AMR_AF=0.7061;AFR_AF=0.8336;EUR_AF=0.7346;SAS_AF=0.8354;AA=G|||;VT=SNP
6	31088241	rs386564366	C	T	100	PASS	AC=3967;AF=0.792133;AN=5008;NS=2504;DP=15425;EAS_AF=0.8125;AMR_AF=0.7061;AFR_AF=0.8336;EUR_AF=0.7346;SAS_AF=0.8354;AA=C|||;VT=SNP
6	31088325	rs386564365	A	G	100	PASS	AC=3967;AF=0.792133;AN=5008;NS=2504;DP=13953;EAS_AF=0.8125;AMR_AF=0.7061;AFR_AF=0.8336;EUR_AF=0.7346;SAS_AF=0.8354;AA=G|||;VT=SNP
6	31088423	rs186630661	C	T	100	PASS	AC=7;AF=0.00139776;AN=5008;NS=2504;DP=11548;EAS_AF=0.003;AMR_AF=0.0014;AFR_AF=0.0023;EUR_AF=0;SAS_AF=0;AA=C|||;VT=SNP
6	31088579	rs540151006	A	G	100	PASS	AC=4180;AF=0.834665;AN=5008;NS=2504;DP=10524;EAS_AF=0.875;AMR_AF=0.7666;AFR_AF=0.913;EUR_AF=0.7356;SAS_AF=0.8374;AA=G|||;VT=SNP
6	31088671	rs558149109	A	G	100	PASS	AC=1707;AF=0.340855;AN=5008;NS=2504;DP=6342;EAS_AF=0.3065;AMR_AF=0.3026;AFR_AF=0.2163;EUR_AF=0.3827;SAS_AF=0.5286;AA=G|||;VT=SNP
6	31088856	rs573422310	T	C	100	PASS	AC=3967;AF=0.792133;AN=5008;NS=2504;DP=6714;EAS_AF=0.8125;AMR_AF=0.7061;AFR_AF=0.8336;EUR_AF=0.7346;SAS_AF=0.8354;AA=C|||;VT=SNP
6	31088922	rs2239520	G	A	100	PASS	AC=1707;AF=0.340855;AN=5008;NS=2504;DP=5894;EAS_AF=0.3065;AMR_AF=0.3026;AFR_AF=0.2163;EUR_AF=0.3827;SAS_AF=0.5286;AA=G|||;VT=SNP
6	31089037	rs573798277	G	C	100	PASS	AC=2262;AF=0.451677;AN=5008;NS=2504;DP=10728;EAS_AF=0.506;AMR_AF=0.4035;AFR_AF=0.6172;EUR_AF=0.3529;SAS_AF=0.3078;AA=g|||;VT=SNP
6	31089125	rs553317370	A	G	100	PASS	AC=3967;AF=0.792133;AN=5008;NS=2504;DP=12968;EAS_AF=0.8125;AMR_AF=0.7061;AFR_AF=0.8336;EUR_AF=0.7346;SAS_AF=0.8354;AA=G|||;VT=SNP
6	31089204	rs386496332	C	T	100	PASS	AC=510;AF=0.101837;AN=5008;NS=2504;DP=13081;EAS_AF=0.0625;AMR_AF=0.0778;AFR_AF=0.1172;EUR_AF=0.1819;SAS_AF=0.0562;AA=C|||;VT=SNP
6	31089388	rs551694633	G	C	100	PASS	AC=2264;AF=0.452077;AN=5008;NS=2504;DP=16146;EAS_AF=0.506;AMR_AF=0.4049;AFR_AF=0.6195;EUR_AF=0.3519;SAS_AF=0.3067;AA=G|||;VT=SNP
6	31089389	rs2239522	G	A	100	PASS	AC=2264;AF=0.452077;AN=5008;NS=2504;DP=16239;EAS_AF=0.506;AMR_AF=0.4049;AFR_AF=0.6195;EUR_AF=0.3519;SAS_AF=0.3067;AA=G|||;VT=SNP
6	31089465	rs571605582	C	T	100	PASS	AC=213;AF=0.0425319;AN=5008;NS=2504;DP=17321;EAS_AF=0.0625;AMR_AF=0.0605;AFR_AF=0.0794;EUR_AF=0.001;SAS_AF=0.002;AA=C|||;VT=SNP
6	31089507	rs548774566	C	G	100	PASS	AC=4180;AF=0.834665;AN=5008;NS=2504;DP=17966;EAS_AF=0.875;AMR_AF=0.7666;AFR_AF=0.913;EUR_AF=0.7356;SAS_AF=0.8374;AA=G|||;VT=SNP
6	31089595	rs567087569	G	C	100	PASS	AC=962;AF=0.192093;AN=5008;NS=2504;DP=18915;EAS_AF=0.1885;AMR_AF=0.2089;AFR_AF=0.0885;EUR_AF=0.1968;SAS_AF=0.319;AA=G|||;VT=SNP
6	31089620	rs555226363	A	G	100	PASS	AC=213;AF=0.0425319;AN=5008;NS=2504;DP=19487;EAS_AF=0.0625;AMR_AF=0.0605;AFR_AF=0.0794;EUR_AF=0.001;SAS_AF=0.002;AA=G|||;VT=SNP
6	31089631	rs111199278	C	T	100	PASS	AC=1707;AF=0.340855;AN=5008;NS=2504;DP=19487;EAS_AF=0.3065;AMR_AF=0.3026;AFR_AF=0.2163;EUR_AF=0.3827;SAS_AF=0.5286;AA=C|||;VT=SNP
6	31089708	rs538322875	A	G	100	PASS	AC=216;AF=0.043131;AN=5008;NS=2504;DP=17008;EAS_AF=0.0387;AMR_AF=0.0144;AFR_AF=0.0098;EUR_AF=0.004;SAS_AF=0.1534;AA=A|||;VT=SNP
6	31089982	rs386579266	A	G	100	PASS	AC=4178;AF=0.834265;AN=5008;NS=2504;DP=19405;EAS_AF=0.875;AMR_AF=0.7666;AFR_AF=0.9123;EUR_AF=0.7346;SAS_AF=0.8374;AA=G|||;VT=SNP
6	31090050	rs535754390	C	A	100	PASS	AC=213;AF=0.0425319;AN=5008;NS=2504;DP=18383;EAS_AF=0.0625;AMR_AF=0.0605;AFR_AF=0.0794;EUR_AF=0.001;SAS_AF=0.002;AA=C|||;VT=SNP
6	31090078	rs539439438	T	G	100	PASS	AC=769;AF=0.153554;AN=5008;NS=2504;DP=17012;EAS_AF=0.1577;AMR_AF=0.072;AFR_AF=0.2035;EUR_AF=0.1183;SAS_AF=0.1759;AA=T|||;VT=SNP
6	31090179	rs569153386	T	C	100	PASS	AC=213;AF=0.0425319;AN=5008;NS=2504;DP=16908;EAS_AF=0.0625;AMR_AF=0.0605;AFR_AF=0.0794;EUR_AF=0.001;SAS_AF=0.002;AA=T|||;VT=SNP
6	31090191	rs571071025	G	C	100	PASS	AC=213;AF=0.0425319;AN=5008;NS=2504;DP=17128;EAS_AF=0.0625;AMR_AF=0.0605;AFR_AF=0.0794;EUR_AF=0.001;SAS_AF=0.002;AA=G|||;VT=SNP
6	31090288	rs558474186	C	T	100	PASS	AC=1707;AF=0.340855;AN=5008;NS=2504;DP=17560;EAS_AF=0.3065;AMR_AF=0.3026;AFR_AF=0.2163;EUR_AF=0.3827;SAS_AF=0.5286;AA=C|||;VT=SNP
6	31090290	rs573469644	C	T	100	PASS	AC=1914;AF=0.382188;AN=5008;NS=2504;DP=17632;EAS_AF=0.3065;AMR_AF=0.3127;AFR_AF=0.3654;EUR_AF=0.3857;SAS_AF=0.5286;AA=c|||;VT=SNP
6	31090311	rs573231760	G	A	100	PASS	AC=213;AF=0.0425319;AN=5008;NS=2504;DP=18039;EAS_AF=0.0625;AMR_AF=0.0605;AFR_AF=0.0794;EUR_AF=0.001;SAS_AF=0.002;AA=G|||;VT=SNP
6	31090373	rs530159419	C	T	100	PASS	AC=213;AF=0.0425319;AN=5008;NS=2504;DP=17211;EAS_AF=0.0625;AMR_AF=0.0605;AFR_AF=0.0794;EUR_AF=0.001;SAS_AF=0.002;AA=C|||;VT=SNP
6	31090552	rs574266188	G	A	100	PASS	AC=2258;AF=0.450879;AN=5008;NS=2504;DP=17342;EAS_AF=0.506;AMR_AF=0.4035;AFR_AF=0.6172;EUR_AF=0.3499;SAS_AF=0.3067;AA=g|||;VT=SNP
6	31090583	rs542150497	C	T	100	PASS	AC=213;AF=0.0425319;AN=5008;NS=2504;DP=17764;EAS_AF=0.0625;AMR_AF=0.0605;AFR_AF=0.0794;EUR_AF=0.001;SAS_AF=0.002;AA=C|||;VT=SNP
6	31090599	rs544357589	C	T	100	PASS	AC=2260;AF=0.451278;AN=5008;NS=2504;DP=17782;EAS_AF=0.506;AMR_AF=0.4035;AFR_AF=0.618;EUR_AF=0.3509;SAS_AF=0.3067;AA=C|||;VT=SNP
6	31090602	rs575551233	T	C	100	PASS	AC=213;AF=0.0425319;AN=5008;NS=2504;DP=17678;EAS_AF=0.0625;AMR_AF=0.0605;AFR_AF=0.0794;EUR_AF=0.001;SAS_AF=0.002;AA=t|||;VT=SNP
6	31090672	rs556285588	A	G	100	PASS	AC=2487;AF=0.496605;AN=5008;NS=2504;DP=16738;EAS_AF=0.5813;AMR_AF=0.464;AFR_AF=0.6967;EUR_AF=0.3519;SAS_AF=0.3108;AA=G|||;VT=SNP
6	31090716	rs537222419	C	T	100	PASS	AC=214;AF=0.0427316;AN=5008;NS=2504;DP=16919;EAS_AF=0.0625;AMR_AF=0.0605;AFR_AF=0.0794;EUR_AF=0.002;SAS_AF=0.002;AA=C|||;VT=SNP
6	31090751	rs559732748	G	A	100	PASS	AC=213;AF=0.0425319;AN=5008;NS=2504;DP=18319;EAS_AF=0.0625;AMR_AF=0.0605;AFR_AF=0.0794;EUR_AF=0.001;SAS_AF=0.002;AA=G|||;VT=SNP
6	31090758	rs574842691	T	C	100	PASS	AC=213;AF=0.0425319;AN=5008;NS=2504;DP=18612;EAS_AF=0.0625;AMR_AF=0.0605;AFR_AF=0.0794;EUR_AF=0.001;SAS_AF=0.002;AA=C|||;VT=SNP
6	31090837	rs560052000	G	C	100	PASS	AC=2601;AF=0.519369;AN=5008;NS=2504;DP=18985;EAS_AF=0.5694;AMR_AF=0.5058;AFR_AF=0.7315;EUR_AF=0.3946;SAS_AF=0.319;AA=C|||;VT=SNP
6	31090843	rs541321853	T	G	100	PASS	AC=2259;AF=0.451078;AN=5008;NS=2504;DP=19043;EAS_AF=0.506;AMR_AF=0.4035;AFR_AF=0.6172;EUR_AF=0.3509;SAS_AF=0.3067;AA=T|||;VT=SNP
6	31090858	rs542485576	G	A	100	PASS	AC=2601;AF=0.519369;AN=5008;NS=2504;DP=19105;EAS_AF=0.5694;AMR_AF=0.5058;AFR_AF=0.7315;EUR_AF=0.3946;SAS_AF=0.319;AA=G|||;VT=SNP
6	31090945	rs560776913	C	T	100	PASS	AC=2617;AF=0.522564;AN=5008;NS=2504;DP=16569;EAS_AF=0.5823;AMR_AF=0.5058;AFR_AF=0.7322;EUR_AF=0.3946;SAS_AF=0.3211;AA=T|||;VT=SNP
6	31091070	rs550699064	C	T	100	PASS	AC=2261;AF=0.451478;AN=5008;NS=2504;DP=20699;EAS_AF=0.5069;AMR_AF=0.4035;AFR_AF=0.6172;EUR_AF=0.3509;SAS_AF=0.3078;AA=C|||;VT=SNP
6	31091074	rs569246897	G	A	100	PASS	AC=2602;AF=0.519569;AN=5008;NS=2504;DP=20763;EAS_AF=0.5704;AMR_AF=0.5058;AFR_AF=0.7315;EUR_AF=0.3946;SAS_AF=0.319;AA=G|||;VT=SNP
6	31091163	rs386580033	G	A	100	PASS	AC=2616;AF=0.522364;AN=5008;NS=2504;DP=22669;EAS_AF=0.5823;AMR_AF=0.5058;AFR_AF=0.7315;EUR_AF=0.3946;SAS_AF=0.3211;AA=A|||;VT=SNP
6	31091197	rs529060937	A	G	100	PASS	AC=2601;AF=0.519369;AN=5008;NS=2504;DP=21627;EAS_AF=0.5694;AMR_AF=0.5058;AFR_AF=0.7315;EUR_AF=0.3946;SAS_AF=0.319;AA=a|||;VT=SNP
6	31091273	rs534526282	G	C	100	PASS	AC=2601;AF=0.519369;AN=5008;NS=2504;DP=20278;EAS_AF=0.5694;AMR_AF=0.5058;AFR_AF=0.7315;EUR_AF=0.3946;SAS_AF=0.319;AA=G|||;VT=SNP
6	31091319	rs117550151	C	T	100	PASS	AC=216;AF=0.043131;AN=5008;NS=2504;DP=19505;EAS_AF=0.0387;AMR_AF=0.0144;AFR_AF=0.0098;EUR_AF=0.004;SAS_AF=0.1534;AA=C|||;VT=SNP
6	31091328	rs538440646	G	A	100	PASS	AC=343;AF=0.0684904;AN=5008;NS=2504;DP=19561;EAS_AF=0.0635;AMR_AF=0.1037;AFR_AF=0.1142;EUR_AF=0.0437;SAS_AF=0.0123;AA=G|||;VT=SNP
6	31091409	rs556750647	C	G	100	PASS	AC=2259;AF=0.451078;AN=5008;NS=2504;DP=20181;EAS_AF=0.506;AMR_AF=0.4035;AFR_AF=0.6172;EUR_AF=0.3509;SAS_AF=0.3067;AA=C|||;VT=SNP
6	31091447	rs386579332	C	T	100	PASS	AC=2616;AF=0.522364;AN=5008;NS=2504;DP=20358;EAS_AF=0.5823;AMR_AF=0.5058;AFR_AF=0.7315;EUR_AF=0.3946;SAS_AF=0.3211;AA=T|||;VT=SNP
6	31091475	rs545052373	T	C	100	PASS	AC=3359;AF=0.670727;AN=5008;NS=2504;DP=20782;EAS_AF=0.7004;AMR_AF=0.5965;AFR_AF=0.8593;EUR_AF=0.5805;SAS_AF=0.5307;AA=C|||;VT=SNP
6	31091531	rs553508316	G	T	100	PASS	AC=2245;AF=0.448283;AN=5008;NS=2504;DP=21966;EAS_AF=0.506;AMR_AF=0.3963;AFR_AF=0.6142;EUR_AF=0.3459;SAS_AF=0.3067;AA=G|||;VT=SNP
6	31091642	rs571982683	C	G	100	PASS	AC=2666;AF=0.532348;AN=5008;NS=2504;DP=19620;EAS_AF=0.5764;AMR_AF=0.5029;AFR_AF=0.733;EUR_AF=0.3897;SAS_AF=0.3834;AA=G|||;VT=SNP
6	31091834	rs542544856	G	A	100	PASS	AC=281;AF=0.0561102;AN=5008;NS=2504;DP=21015;EAS_AF=0.0427;AMR_AF=0.0634;AFR_AF=0.0182;EUR_AF=0.0616;SAS_AF=0.1104;AA=G|||;VT=SNP
6	31091862	rs560839399	A	G	100	PASS	AC=2269;AF=0.453075;AN=5008;NS=2504;DP=20871;EAS_AF=0.5149;AMR_AF=0.4035;AFR_AF=0.6172;EUR_AF=0.3509;SAS_AF=0.3078;AA=A|||;VT=SNP
6	31091967	rs537435650	A	G	100	PASS	AC=282;AF=0.0563099;AN=5008;NS=2504;DP=20386;EAS_AF=0.0427;AMR_AF=0.0634;AFR_AF=0.0189;EUR_AF=0.0616;SAS_AF=0.1104;AA=A|||;VT=SNP
6	31091992	rs545914110	A	G	100	PASS	AC=3346;AF=0.668131;AN=5008;NS=2504;DP=19551;EAS_AF=0.6944;AMR_AF=0.6196;AFR_AF=0.8472;EUR_AF=0.5517;SAS_AF=0.5532;AA=G|||;VT=SNP
6	31092049	rs566788194	G	C	100	PASS	AC=3039;AF=0.606829;AN=5008;NS=2504;DP=17687;EAS_AF=0.6131;AMR_AF=0.5965;AFR_AF=0.795;EUR_AF=0.5258;SAS_AF=0.4366;AA=C|||;VT=SNP
6	31092124	rs527680481	G	A	100	PASS	AC=791;AF=0.157947;AN=5008;NS=2504;DP=18356;EAS_AF=0.125;AMR_AF=0.1556;AFR_AF=0.1392;EUR_AF=0.1998;SAS_AF=0.1759;AA=G|||;VT=SNP
6	31092541	rs538501512	A	G	100	PASS	AC=2869;AF=0.572883;AN=5008;NS=2504;DP=17184;EAS_AF=0.6111;AMR_AF=0.5634;AFR_AF=0.7474;EUR_AF=0.4513;SAS_AF=0.4294;AA=G|||;VT=SNP
6	31092547	rs556494266	A	G	100	PASS	AC=2883;AF=0.575679;AN=5008;NS=2504;DP=17100;EAS_AF=0.623;AMR_AF=0.5634;AFR_AF=0.7474;EUR_AF=0.4513;SAS_AF=0.4315;AA=G|||;VT=SNP
6	31092669	rs553812965	G	A	100	PASS	AC=2234;AF=0.446086;AN=5008;NS=2504;DP=16286;EAS_AF=0.495;AMR_AF=0.3963;AFR_AF=0.6142;EUR_AF=0.3459;SAS_AF=0.3067;AA=g|||;VT=SNP
6	31092767	rs3095304	T	C	100	PASS	AC=4572;AF=0.912939;AN=5008;NS=2504;DP=15756;EAS_AF=0.9147;AMR_AF=0.9092;AFR_AF=0.9637;EUR_AF=0.8489;SAS_AF=0.911;AA=C|||;VT=SNP
6	31093066	rs3095302	G	A	100	PASS	AC=2864;AF=0.571885;AN=5008;NS=2504;DP=16840;EAS_AF=0.6091;AMR_AF=0.562;AFR_AF=0.7466;EUR_AF=0.4503;SAS_AF=0.4294;AA=G|||;VT=SNP
6	31093093	rs9263692	A	G	100	PASS	AC=621;AF=0.124002;AN=5008;NS=2504;DP=16215;EAS_AF=0.1042;AMR_AF=0.1657;AFR_AF=0.1324;EUR_AF=0.1054;SAS_AF=0.1227;AA=A|||;VT=SNP
6	31093132	rs3094200	A	G	100	PASS	AC=2865;AF=0.572085;AN=5008;NS=2504;DP=18293;EAS_AF=0.6091;AMR_AF=0.562;AFR_AF=0.7466;EUR_AF=0.4513;SAS_AF=0.4294;AA=A|||;VT=SNP
6	31093190	rs6909321	G	A	100	PASS	AC=747;AF=0.149161;AN=5008;NS=2504;DP=18530;EAS_AF=0.1488;AMR_AF=0.0648;AFR_AF=0.2012;EUR_AF=0.1123;SAS_AF=0.1769;AA=G|||;VT=SNP
6	31093326	rs3094199	A	G	100	PASS	AC=4103;AF=0.819289;AN=5008;NS=2504;DP=19915;EAS_AF=0.8671;AMR_AF=0.7579;AFR_AF=0.8828;EUR_AF=0.7286;SAS_AF=0.8211;AA=G|||;VT=SNP
6	31093327	rs3094198	A	G	100	PASS	AC=2748;AF=0.548722;AN=5008;NS=2504;DP=20092;EAS_AF=0.6091;AMR_AF=0.5504;AFR_AF=0.6649;EUR_AF=0.4503;SAS_AF=0.4294;AA=G|||;VT=SNP
6	31093356	rs3095301	T	C	100	PASS	AC=2769;AF=0.552915;AN=5008;NS=2504;DP=20426;EAS_AF=0.622;AMR_AF=0.5504;AFR_AF=0.6694;EUR_AF=0.4503;SAS_AF=0.4315;AA=C|||;VT=SNP
6	31093482	rs3131003	G	A	100	PASS	AC=2919;AF=0.582867;AN=5008;NS=2504;DP=18783;EAS_AF=0.6319;AMR_AF=0.5663;AFR_AF=0.7648;EUR_AF=0.4523;SAS_AF=0.4325;AA=A|||;VT=SNP
6	31093485	rs3094197	A	G	100	PASS	AC=4089;AF=0.816494;AN=5008;NS=2504;DP=18740;EAS_AF=0.8502;AMR_AF=0.7565;AFR_AF=0.8858;EUR_AF=0.7286;SAS_AF=0.8211;AA=G|||;VT=SNP
6	31093505	rs111512144	G	A	100	PASS	AC=253;AF=0.0505192;AN=5008;NS=2504;DP=18645;EAS_AF=0.0129;AMR_AF=0.0908;AFR_AF=0.0053;EUR_AF=0.0586;SAS_AF=0.1135;AA=g|||;VT=SNP
6	31093581	rs9263697	C	T	100	PASS	AC=281;AF=0.0561102;AN=5008;NS=2504;DP=19515;EAS_AF=0.0417;AMR_AF=0.0634;AFR_AF=0.0189;EUR_AF=0.0616;SAS_AF=0.1104;AA=c|||;VT=SNP
6	31093587	rs3815087	G	A	100	PASS	AC=1470;AF=0.29353;AN=5008;NS=2504;DP=19698;EAS_AF=0.2609;AMR_AF=0.2305;AFR_AF=0.3593;EUR_AF=0.2187;SAS_AF=0.3599;AA=A|||;VT=SNP
6	31093699	rs9263699	G	A	100	PASS	AC=1442;AF=0.287939;AN=5008;NS=2504;DP=19714;EAS_AF=0.2609;AMR_AF=0.2305;AFR_AF=0.3381;EUR_AF=0.2187;SAS_AF=0.3599;AA=G|||;VT=SNP
6	31093776	rs3778639	A	G	100	PASS	AC=836;AF=0.166933;AN=5008;NS=2504;DP=17664;EAS_AF=0.1696;AMR_AF=0.0648;AFR_AF=0.2057;EUR_AF=0.1133;SAS_AF=0.2393;AA=G|||;VT=SNP
6	31093947	rs3094196	A	G	100	PASS	AC=1613;AF=0.322085;AN=5008;NS=2504;DP=19503;EAS_AF=0.379;AMR_AF=0.3458;AFR_AF=0.4054;EUR_AF=0.2356;SAS_AF=0.2229;AA=A|||;VT=SNP
6	31093948	rs9263700	C	T	100	PASS	AC=411;AF=0.0820687;AN=5008;NS=2504;DP=19477;EAS_AF=0.0427;AMR_AF=0.1052;AFR_AF=0.0545;EUR_AF=0.1044;SAS_AF=0.1207;AA=C|||;VT=SNP
6	31094120	rs3778640	G	C	100	PASS	AC=819;AF=0.163538;AN=5008;NS=2504;DP=18191;EAS_AF=0.1567;AMR_AF=0.0648;AFR_AF=0.2042;EUR_AF=0.1133;SAS_AF=0.2372;AA=G|||;VT=SNP
6	31094129	rs12191595	T	C	100	PASS	AC=60;AF=0.0119808;AN=5008;NS=2504;DP=17600;EAS_AF=0.0149;AMR_AF=0.0058;AFR_AF=0.0015;EUR_AF=0.0278;SAS_AF=0.0112;AA=T|||;VT=SNP
6	31094154	rs9263701	G	T	100	PASS	AC=1440;AF=0.28754;AN=5008;NS=2504;DP=16515;EAS_AF=0.2609;AMR_AF=0.2305;AFR_AF=0.3366;EUR_AF=0.2187;SAS_AF=0.3599;AA=G|||;VT=SNP
6	31094195	rs9263702	C	T	100	PASS	AC=280;AF=0.0559105;AN=5008;NS=2504;DP=17167;EAS_AF=0.0417;AMR_AF=0.0634;AFR_AF=0.0182;EUR_AF=0.0616;SAS_AF=0.1104;AA=C|||;VT=SNP
6	31094210	rs190485737	T	C	100	PASS	AC=71;AF=0.0141773;AN=5008;NS=2504;DP=17484;EAS_AF=0.0417;AMR_AF=0;AFR_AF=0;EUR_AF=0;SAS_AF=0.0297;AA=T|||;VT=SNP
6	31094261	rs17190589	G	C	100	PASS	AC=355;AF=0.0708866;AN=5008;NS=2504;DP=17181;EAS_AF=0.0625;AMR_AF=0.0461;AFR_AF=0.0832;EUR_AF=0.0954;SAS_AF=0.0552;AA=G|||;VT=SNP
6	31094482	rs9263703	T	G	100	PASS	AC=1455;AF=0.290535;AN=5008;NS=2504;DP=17930;EAS_AF=0.2738;AMR_AF=0.2305;AFR_AF=0.3366;EUR_AF=0.2187;SAS_AF=0.362;AA=G|||;VT=SNP
6	31094636	rs3130556	C	T	100	PASS	AC=988;AF=0.197284;AN=5008;NS=2504;DP=17423;EAS_AF=0.1895;AMR_AF=0.1729;AFR_AF=0.1324;EUR_AF=0.2694;SAS_AF=0.2362;AA=C|||;VT=SNP
6	31094728	rs12199460	A	G	100	PASS	AC=819;AF=0.163538;AN=5008;NS=2504;DP=19075;EAS_AF=0.1567;AMR_AF=0.0648;AFR_AF=0.2042;EUR_AF=0.1133;SAS_AF=0.2372;AA=A|||;VT=SNP
6	31094803	rs17196961	G	T	100	PASS	AC=745;AF=0.148762;AN=5008;NS=2504;DP=20550;EAS_AF=0.1488;AMR_AF=0.0648;AFR_AF=0.1997;EUR_AF=0.1123;SAS_AF=0.1769;AA=G|||;VT=SNP
6	31094953	rs117730294	G	A	100	PASS	AC=97;AF=0.019369;AN=5008;NS=2504;DP=17185;EAS_AF=0.0605;AMR_AF=0.0476;AFR_AF=0.0008;EUR_AF=0;SAS_AF=0.002;AA=G|||;VT=SNP
6	31094971	rs10947137	A	C	100	PASS	AC=477;AF=0.0952476;AN=5008;NS=2504;DP=16467;EAS_AF=0.127;AMR_AF=0.0951;AFR_AF=0.0136;EUR_AF=0.0875;SAS_AF=0.181;AA=A|||;VT=SNP
6	31095003	rs6931921	G	C	100	PASS	AC=707;AF=0.141174;AN=5008;NS=2504;DP=15080;EAS_AF=0.1478;AMR_AF=0.062;AFR_AF=0.1755;EUR_AF=0.1083;SAS_AF=0.1779;AA=G|||;VT=SNP
6	31095007	rs6931464	A	G	100	PASS	AC=1458;AF=0.291134;AN=5008;NS=2504;DP=15147;EAS_AF=0.2748;AMR_AF=0.2305;AFR_AF=0.3366;EUR_AF=0.2197;SAS_AF=0.363;AA=G|||;VT=SNP
6	31095051	rs6931633	C	T	100	PASS	AC=1442;AF=0.287939;AN=5008;NS=2504;DP=14147;EAS_AF=0.2619;AMR_AF=0.2305;AFR_AF=0.3366;EUR_AF=0.2187;SAS_AF=0.3609;AA=C|||;VT=SNP
6	31095066	rs6911408	T	C	100	PASS	AC=1457;AF=0.290935;AN=5008;NS=2504;DP=13925;EAS_AF=0.2748;AMR_AF=0.2305;AFR_AF=0.3366;EUR_AF=0.2187;SAS_AF=0.363;AA=T|||;VT=SNP
6	31095088	rs6932086	G	A	100	PASS	AC=820;AF=0.163738;AN=5008;NS=2504;DP=13937;EAS_AF=0.1567;AMR_AF=0.0648;AFR_AF=0.2042;EUR_AF=0.1133;SAS_AF=0.2382;AA=G|||;VT=SNP
6	31095210	rs9263706	C	T	100	PASS	AC=410;AF=0.081869;AN=5008;NS=2504;DP=12312;EAS_AF=0.0427;AMR_AF=0.1052;AFR_AF=0.0537;EUR_AF=0.1044;SAS_AF=0.1207;AA=C|||;VT=SNP
6	31095246	rs9263707	C	T	100	PASS	AC=283;AF=0.0565096;AN=5008;NS=2504;DP=13077;EAS_AF=0.0417;AMR_AF=0.0634;AFR_AF=0.0182;EUR_AF=0.0646;SAS_AF=0.1104;AA=C|||;VT=SNP
6	31095270	rs9263708	T	C	100	PASS	AC=496;AF=0.0990415;AN=5008;NS=2504;DP=14170;EAS_AF=0.0625;AMR_AF=0.0764;AFR_AF=0.1082;EUR_AF=0.1809;SAS_AF=0.0562;AA=T|||;VT=SNP
6	31095285	rs6932435	G	C	100	PASS	AC=1457;AF=0.290935;AN=5008;NS=2504;DP=13496;EAS_AF=0.2738;AMR_AF=0.232;AFR_AF=0.3366;EUR_AF=0.2197;SAS_AF=0.362;AA=C|||;VT=SNP
6	31095294	rs3131004	A	G	100	PASS	AC=2626;AF=0.524361;AN=5008;NS=2504;DP=13251;EAS_AF=0.5764;AMR_AF=0.5259;AFR_AF=0.5439;EUR_AF=0.5099;SAS_AF=0.4581;AA=A|||;VT=SNP
6	31095420	rs553285862	A	G	100	PASS	AC=1454;AF=0.290335;AN=5008;NS=2504;DP=12630;EAS_AF=0.2738;AMR_AF=0.2305;AFR_AF=0.3366;EUR_AF=0.2187;SAS_AF=0.3609;AA=a|||;VT=SNP
6	31095461	rs568300279	A	C	100	PASS	AC=1440;AF=0.28754;AN=5008;NS=2504;DP=12933;EAS_AF=0.2609;AMR_AF=0.2305;AFR_AF=0.3366;EUR_AF=0.2187;SAS_AF=0.3599;AA=A|||;VT=SNP
6	31095466	rs535639670	T	A	100	PASS	AC=1454;AF=0.290335;AN=5008;NS=2504;DP=12587;EAS_AF=0.2738;AMR_AF=0.2305;AFR_AF=0.3366;EUR_AF=0.2187;SAS_AF=0.3609;AA=A|||;VT=SNP
6	31095605	rs9263714	T	C	100	PASS	AC=1455;AF=0.290535;AN=5008;NS=2504;DP=16895;EAS_AF=0.2738;AMR_AF=0.2305;AFR_AF=0.3366;EUR_AF=0.2187;SAS_AF=0.362;AA=C|||;VT=SNP
6	31095801	rs9263715	G	A	100	PASS	AC=1455;AF=0.290535;AN=5008;NS=2504;DP=19944;EAS_AF=0.2738;AMR_AF=0.2305;AFR_AF=0.3366;EUR_AF=0.2187;SAS_AF=0.362;AA=A|||;VT=SNP
6	31095816	rs9263716	A	T	100	PASS	AC=1440;AF=0.28754;AN=5008;NS=2504;DP=20089;EAS_AF=0.2609;AMR_AF=0.2305;AFR_AF=0.3366;EUR_AF=0.2187;SAS_AF=0.3599;AA=A|||;VT=SNP
6	31095864	rs3131005	G	A	100	PASS	AC=4109;AF=0.820487;AN=5008;NS=2504;DP=19146;EAS_AF=0.8671;AMR_AF=0.7579;AFR_AF=0.8812;EUR_AF=0.7286;SAS_AF=0.8292;AA=A|||;VT=SNP
6	31095942	rs113108526	G	A	100	PASS	AC=370;AF=0.0738818;AN=5008;NS=2504;DP=20602;EAS_AF=0.0278;AMR_AF=0.1369;AFR_AF=0.0492;EUR_AF=0.1113;SAS_AF=0.0716;AA=G|||;VT=SNP
6	31096103	rs117680479	G	A	100	PASS	AC=97;AF=0.019369;AN=5008;NS=2504;DP=17492;EAS_AF=0.0615;AMR_AF=0.0476;AFR_AF=0;EUR_AF=0;SAS_AF=0.002;AA=G|||;VT=SNP
6	31096128	rs3909111	G	C	100	PASS	AC=681;AF=0.135982;AN=5008;NS=2504;DP=16728;EAS_AF=0.1429;AMR_AF=0.049;AFR_AF=0.1513;EUR_AF=0.0795;SAS_AF=0.228;AA=G|||;VT=SNP
6	31096182	rs3909110	T	C	100	PASS	AC=1455;AF=0.290535;AN=5008;NS=2504;DP=16661;EAS_AF=0.2738;AMR_AF=0.2305;AFR_AF=0.3366;EUR_AF=0.2187;SAS_AF=0.362;AA=C|||;VT=SNP
6	31096184	rs2844634	G	C	100	PASS	AC=1208;AF=0.241214;AN=5008;NS=2504;DP=16632;EAS_AF=0.3562;AMR_AF=0.2752;AFR_AF=0.2322;EUR_AF=0.2167;SAS_AF=0.136;AA=G|||;VT=SNP
6	31096189	rs2844633	C	T	100	PASS	AC=1208;AF=0.241214;AN=5008;NS=2504;DP=16645;EAS_AF=0.3562;AMR_AF=0.2752;AFR_AF=0.2322;EUR_AF=0.2167;SAS_AF=0.136;AA=C|||;VT=SNP
6	31096302	rs147837208	G	C	100	PASS	AC=26;AF=0.00519169;AN=5008;NS=2504;DP=13724;EAS_AF=0.0208;AMR_AF=0.0072;AFR_AF=0;EUR_AF=0;SAS_AF=0;AA=G|||;VT=SNP
6	31096367	rs3909109	A	G	100	PASS	AC=1373;AF=0.274161;AN=5008;NS=2504;DP=14351;EAS_AF=0.2599;AMR_AF=0.2305;AFR_AF=0.3321;EUR_AF=0.2177;SAS_AF=0.2996;AA=A|||;VT=SNP
6	31096526	rs9263717	A	G	100	PASS	AC=1751;AF=0.349641;AN=5008;NS=2504;DP=17674;EAS_AF=0.3512;AMR_AF=0.2493;AFR_AF=0.3911;EUR_AF=0.2396;SAS_AF=0.4765;AA=G|||;VT=SNP
6	31096561	rs9263718	G	A	100	PASS	AC=626;AF=0.125;AN=5008;NS=2504;DP=17945;EAS_AF=0.1042;AMR_AF=0.1225;AFR_AF=0.1082;EUR_AF=0.1252;SAS_AF=0.1708;AA=G|||;VT=SNP
6	31096575	rs9263719	C	T	100	PASS	AC=831;AF=0.165935;AN=5008;NS=2504;DP=17949;EAS_AF=0.1647;AMR_AF=0.1844;AFR_AF=0.1831;EUR_AF=0.1262;SAS_AF=0.1718;AA=C|||;VT=SNP
6	31097025	rs74375290	T	C	100	PASS	AC=63;AF=0.0125799;AN=5008;NS=2504;DP=22162;EAS_AF=0.0377;AMR_AF=0.0029;AFR_AF=0.0008;EUR_AF=0.0149;SAS_AF=0.0072;AA=T|||;VT=SNP
6	31097052	rs9501055	G	A	100	PASS	AC=1286;AF=0.256789;AN=5008;NS=2504;DP=22285;EAS_AF=0.1825;AMR_AF=0.1916;AFR_AF=0.3873;EUR_AF=0.1909;SAS_AF=0.271;AA=A|||;VT=SNP
6	31097183	rs3130558	C	G	100	PASS	AC=4123;AF=0.823283;AN=5008;NS=2504;DP=20404;EAS_AF=0.8859;AMR_AF=0.7608;AFR_AF=0.8775;EUR_AF=0.7286;SAS_AF=0.8272;AA=G|||;VT=SNP
6	31097301	rs3130559	C	T	100	PASS	AC=1595;AF=0.31849;AN=5008;NS=2504;DP=19405;EAS_AF=0.3879;AMR_AF=0.3458;AFR_AF=0.3926;EUR_AF=0.2197;SAS_AF=0.229;AA=C|||;VT=SNP
6	31097453	rs3130560	T	G	100	PASS	AC=4112;AF=0.821086;AN=5008;NS=2504;DP=22268;EAS_AF=0.8849;AMR_AF=0.7565;AFR_AF=0.8767;EUR_AF=0.7227;SAS_AF=0.8272;AA=g|||;VT=SNP;EX_TARGET
6	31097484	rs3734860	T	A	100	PASS	AC=603;AF=0.120407;AN=5008;NS=2504;DP=22107;EAS_AF=0.125;AMR_AF=0.1282;AFR_AF=0.1838;EUR_AF=0.0845;SAS_AF=0.0613;AA=T|||;VT=SNP
6	31097502	rs3734861	G	A	100	PASS	AC=98;AF=0.0195687;AN=5008;NS=2504;DP=21681;EAS_AF=0.0625;AMR_AF=0.0476;AFR_AF=0;EUR_AF=0;SAS_AF=0.002;AA=G|||;VT=SNP
6	31097814	rs6906565	C	T	100	PASS	AC=556;AF=0.111022;AN=5008;NS=2504;DP=16871;EAS_AF=0.0367;AMR_AF=0.062;AFR_AF=0.174;EUR_AF=0.1014;SAS_AF=0.1472;AA=C|||;VT=SNP
6	31097820	rs6906566	C	T	100	PASS	AC=1288;AF=0.257188;AN=5008;NS=2504;DP=16890;EAS_AF=0.1835;AMR_AF=0.1931;AFR_AF=0.3873;EUR_AF=0.1909;SAS_AF=0.271;AA=T|||;VT=SNP
6	31097860	rs6906449	A	C	100	PASS	AC=1288;AF=0.257188;AN=5008;NS=2504;DP=16364;EAS_AF=0.1835;AMR_AF=0.1931;AFR_AF=0.3873;EUR_AF=0.1909;SAS_AF=0.271;AA=C|||;VT=SNP
6	31097918	rs6929464	T	C	100	PASS	AC=1244;AF=0.248403;AN=5008;NS=2504;DP=15458;EAS_AF=0.1815;AMR_AF=0.183;AFR_AF=0.3684;EUR_AF=0.1899;SAS_AF=0.2618;AA=C|||;VT=SNP
6	31098344	rs3131007	A	T	100	PASS	AC=2822;AF=0.563498;AN=5008;NS=2504;DP=13450;EAS_AF=0.6974;AMR_AF=0.5634;AFR_AF=0.4894;EUR_AF=0.5318;SAS_AF=0.5583;AA=A|||;VT=SNP
6	31098410	rs9766032	C	T	100	PASS	AC=1267;AF=0.252995;AN=5008;NS=2504;DP=13813;EAS_AF=0.1696;AMR_AF=0.1916;AFR_AF=0.3865;EUR_AF=0.1879;SAS_AF=0.2689;AA=C|||;VT=SNP
6	31098832	rs528878831	G	A	100	PASS	AC=4095;AF=0.817692;AN=5008;NS=2504;DP=15738;EAS_AF=0.8681;AMR_AF=0.7565;AFR_AF=0.8767;EUR_AF=0.7227;SAS_AF=0.8272;AA=A|||;VT=SNP
6	31098957	rs13200022	C	T	100	PASS	AC=1276;AF=0.254792;AN=5008;NS=2504;DP=18368;EAS_AF=0.1716;AMR_AF=0.1931;AFR_AF=0.3873;EUR_AF=0.1909;SAS_AF=0.271;AA=c|||;VT=SNP
6	31099113	rs533214112	G	A	100	PASS	AC=263;AF=0.052516;AN=5008;NS=2504;DP=17052;EAS_AF=0.0615;AMR_AF=0.0259;AFR_AF=0.0719;EUR_AF=0.0408;SAS_AF=0.0481;AA=G|||;VT=SNP
6	31099239	rs536503527	T	C	100	PASS	AC=98;AF=0.0195687;AN=5008;NS=2504;DP=16567;EAS_AF=0.0625;AMR_AF=0.0476;AFR_AF=0;EUR_AF=0;SAS_AF=0.002;AA=T|||;VT=SNP
6	31099577	rs4959053	G	A	100	PASS	AC=464;AF=0.0926518;AN=5008;NS=2504;DP=19516;EAS_AF=0.128;AMR_AF=0.0908;AFR_AF=0.0121;EUR_AF=0.0815;SAS_AF=0.1779;AA=G|||;VT=SNP
6	31099761	rs568154722	G	A	100	PASS	AC=464;AF=0.0926518;AN=5008;NS=2504;DP=19208;EAS_AF=0.128;AMR_AF=0.0908;AFR_AF=0.0121;EUR_AF=0.0815;SAS_AF=0.1779;AA=G|||;VT=SNP
6	31099935	rs569456512	G	A	100	PASS	AC=1595;AF=0.31849;AN=5008;NS=2504;DP=18503;EAS_AF=0.3869;AMR_AF=0.3458;AFR_AF=0.3926;EUR_AF=0.2207;SAS_AF=0.229;AA=G|||;VT=SNP
6	31100160	rs10947139	A	G	100	PASS	AC=1288;AF=0.257188;AN=5008;NS=2504;DP=15767;EAS_AF=0.1835;AMR_AF=0.1931;AFR_AF=0.3873;EUR_AF=0.1909;SAS_AF=0.271;AA=A|||;VT=SNP
6	31100247	rs11755601	T	C	100	PASS	AC=1289;AF=0.257388;AN=5008;NS=2504;DP=16112;EAS_AF=0.1835;AMR_AF=0.1931;AFR_AF=0.388;EUR_AF=0.1909;SAS_AF=0.271;AA=C|||;VT=SNP
6	31100275	rs13204986	G	C	100	PASS	AC=595;AF=0.11881;AN=5008;NS=2504;DP=15595;EAS_AF=0.0377;AMR_AF=0.0648;AFR_AF=0.1982;EUR_AF=0.1054;SAS_AF=0.1472;AA=G|||;VT=SNP
6	31100402	rs543874490	A	G	100	PASS	AC=1289;AF=0.257388;AN=5008;NS=2504;DP=16744;EAS_AF=0.1835;AMR_AF=0.1931;AFR_AF=0.388;EUR_AF=0.1909;SAS_AF=0.271;AA=G|||;VT=SNP
6	31100768	rs562470954	T	C	100	PASS	AC=4108;AF=0.820288;AN=5008;NS=2504;DP=10775;EAS_AF=0.8681;AMR_AF=0.7536;AFR_AF=0.9039;EUR_AF=0.7058;SAS_AF=0.8231;AA=C|||;VT=SNP
6	31100776	rs533100620	C	T	100	PASS	AC=719;AF=0.14357;AN=5008;NS=2504;DP=10804;EAS_AF=0.1329;AMR_AF=0.1297;AFR_AF=0.2186;EUR_AF=0.0865;SAS_AF=0.1217;AA=C|||;VT=SNP
6	31100869	rs559951725	G	A	100	PASS	AC=1487;AF=0.296925;AN=5008;NS=2504;DP=13130;EAS_AF=0.1825;AMR_AF=0.2752;AFR_AF=0.3918;EUR_AF=0.2416;SAS_AF=0.3589;AA=G|||;VT=SNP
6	31100942	rs527476195	G	A	100	PASS	AC=1316;AF=0.26278;AN=5008;NS=2504;DP=13592;EAS_AF=0.1736;AMR_AF=0.1945;AFR_AF=0.4168;EUR_AF=0.1909;SAS_AF=0.2689;AA=G|||;VT=SNP
6	31101001	rs529345691	G	A	100	PASS	AC=1327;AF=0.264976;AN=5008;NS=2504;DP=15086;EAS_AF=0.1835;AMR_AF=0.1945;AFR_AF=0.4168;EUR_AF=0.1899;SAS_AF=0.271;AA=G|||;VT=SNP
6	31101053	rs550711969	G	A	100	PASS	AC=643;AF=0.128395;AN=5008;NS=2504;DP=14255;EAS_AF=0.125;AMR_AF=0.1297;AFR_AF=0.2133;EUR_AF=0.0845;SAS_AF=0.0613;AA=G|||;VT=SNP
6	31101202	rs567109455	T	C	100	PASS	AC=1381;AF=0.275759;AN=5008;NS=2504;DP=15352;EAS_AF=0.1845;AMR_AF=0.1974;AFR_AF=0.4531;EUR_AF=0.1928;SAS_AF=0.271;AA=C|||;VT=SNP
6	31101330	rs555957452	G	A	100	PASS	AC=176;AF=0.0351438;AN=5008;NS=2504;DP=14713;EAS_AF=0.1409;AMR_AF=0;AFR_AF=0.0008;EUR_AF=0.007;SAS_AF=0.0266;AA=G|||;VT=SNP
6	31101401	rs555916934	C	T	100	PASS	AC=1349;AF=0.269369;AN=5008;NS=2504;DP=16862;EAS_AF=0.1687;AMR_AF=0.1974;AFR_AF=0.4516;EUR_AF=0.1928;SAS_AF=0.2566;AA=C|||;VT=SNP
6	31101402	rs577551745	G	A	100	PASS	AC=162;AF=0.0323482;AN=5008;NS=2504;DP=16830;EAS_AF=0.128;AMR_AF=0;AFR_AF=0.0008;EUR_AF=0.007;SAS_AF=0.0256;AA=G|||;VT=SNP
6	31101426	rs545017198	G	A	100	PASS	AC=1518;AF=0.303115;AN=5008;NS=2504;DP=16861;EAS_AF=0.3869;AMR_AF=0.3401;AFR_AF=0.3555;EUR_AF=0.1998;SAS_AF=0.226;AA=G|||;VT=SNP
6	31101432	rs552871159	G	T	100	PASS	AC=98;AF=0.0195687;AN=5008;NS=2504;DP=16736;EAS_AF=0.0625;AMR_AF=0.0476;AFR_AF=0;EUR_AF=0;SAS_AF=0.002;AA=G|||;VT=SNP
6	31101527	rs560010287	T	C	100	PASS	AC=177;AF=0.0353435;AN=5008;NS=2504;DP=16099;EAS_AF=0.1409;AMR_AF=0;AFR_AF=0.0008;EUR_AF=0.007;SAS_AF=0.0276;AA=C|||;VT=SNP
6	31101583	rs542420252	G	A	100	PASS	AC=385;AF=0.076877;AN=5008;NS=2504;DP=14218;EAS_AF=0.0288;AMR_AF=0.1398;AFR_AF=0.0537;EUR_AF=0.1183;SAS_AF=0.0706;AA=G|||;VT=SNP
6	31101676	rs527676357	A	C	100	PASS	AC=176;AF=0.0351438;AN=5008;NS=2504;DP=15504;EAS_AF=0.1409;AMR_AF=0;AFR_AF=0.0008;EUR_AF=0.007;SAS_AF=0.0266;AA=C|||;VT=SNP
6	31101778	rs562775931	T	C	100	PASS	AC=4145;AF=0.827676;AN=5008;NS=2504;DP=15666;EAS_AF=0.8869;AMR_AF=0.7637;AFR_AF=0.9047;EUR_AF=0.7048;SAS_AF=0.8344;AA=C|||;VT=SNP
6	31101779	rs145838713	G	A	100	PASS	AC=26;AF=0.00519169;AN=5008;NS=2504;DP=15578;EAS_AF=0.0258;AMR_AF=0;AFR_AF=0;EUR_AF=0;SAS_AF=0;AA=G|||;VT=SNP
6	31101791	rs533351557	T	A	100	PASS	AC=755;AF=0.150759;AN=5008;NS=2504;DP=15581;EAS_AF=0.1687;AMR_AF=0.1556;AFR_AF=0.0333;EUR_AF=0.1441;SAS_AF=0.2945;AA=T|||;VT=SNP
6	31101829	rs141457413	C	T	100	PASS	AC=161;AF=0.0321486;AN=5008;NS=2504;DP=15482;EAS_AF=0.128;AMR_AF=0;AFR_AF=0.0008;EUR_AF=0.007;SAS_AF=0.0245;AA=C|||;VT=SNP
6	31101849	rs9468872	A	G	100	PASS	AC=1366;AF=0.272764;AN=5008;NS=2504;DP=15562;EAS_AF=0.1716;AMR_AF=0.1988;AFR_AF=0.4531;EUR_AF=0.1928;SAS_AF=0.2679;AA=A|||;VT=SNP
6	31101857	rs147986535	T	G	100	PASS	AC=186;AF=0.0371406;AN=5008;NS=2504;DP=15397;EAS_AF=0.1409;AMR_AF=0;AFR_AF=0.0076;EUR_AF=0.008;SAS_AF=0.0266;AA=G|||;VT=SNP
6	31101876	rs141603237	C	T	100	PASS	AC=161;AF=0.0321486;AN=5008;NS=2504;DP=14965;EAS_AF=0.128;AMR_AF=0;AFR_AF=0.0008;EUR_AF=0.007;SAS_AF=0.0245;AA=C|||;VT=SNP
6	31101880	rs9468873	T	C	100	PASS	AC=1551;AF=0.309704;AN=5008;NS=2504;DP=14992;EAS_AF=0.3125;AMR_AF=0.1988;AFR_AF=0.4607;EUR_AF=0.1998;SAS_AF=0.2945;AA=t|||;VT=SNP
6	31101904	rs13212902	C	T	100	PASS	AC=586;AF=0.117013;AN=5008;NS=2504;DP=14852;EAS_AF=0.0377;AMR_AF=0.062;AFR_AF=0.1967;EUR_AF=0.1014;SAS_AF=0.1462;AA=C|||;VT=SNP
6	31102117	rs112145999	T	C	100	PASS	AC=185;AF=0.0369409;AN=5008;NS=2504;DP=17393;EAS_AF=0.1409;AMR_AF=0;AFR_AF=0.0076;EUR_AF=0.007;SAS_AF=0.0266;AA=T|||;VT=SNP
6	31102143	rs10947140	G	A	100	PASS	AC=2013;AF=0.401957;AN=5008;NS=2504;DP=17834;EAS_AF=0.4881;AMR_AF=0.4265;AFR_AF=0.5318;EUR_AF=0.2525;SAS_AF=0.274;AA=G|||;VT=SNP
6	31102241	rs9468874	G	A	100	PASS	AC=1998;AF=0.398962;AN=5008;NS=2504;DP=15143;EAS_AF=0.4931;AMR_AF=0.4121;AFR_AF=0.4977;EUR_AF=0.2783;SAS_AF=0.2832;AA=G|||;VT=SNP
6	31102280	rs60544531	C	T	100	PASS	AC=183;AF=0.0365415;AN=5008;NS=2504;DP=15411;EAS_AF=0.1409;AMR_AF=0.0101;AFR_AF=0.0008;EUR_AF=0.007;SAS_AF=0.0266;AA=C|||;VT=SNP
6	31102305	rs61444472	A	G	100	PASS	AC=294;AF=0.0587061;AN=5008;NS=2504;DP=15752;EAS_AF=0.1736;AMR_AF=0.0115;AFR_AF=0.0136;EUR_AF=0.0119;SAS_AF=0.0828;AA=A|||;VT=SNP
6	31102333	rs144272236	T	C	100	PASS	AC=24;AF=0.00479233;AN=5008;NS=2504;DP=17271;EAS_AF=0.0198;AMR_AF=0;AFR_AF=0;EUR_AF=0.004;SAS_AF=0;AA=T|||;VT=SNP
6	31102372	rs57616483	G	A	100	PASS	AC=185;AF=0.0369409;AN=5008;NS=2504;DP=17045;EAS_AF=0.1488;AMR_AF=0.0014;AFR_AF=0.0015;EUR_AF=0.007;SAS_AF=0.0256;AA=G|||;VT=SNP
6	31102373	rs111243857	C	T	100	PASS	AC=383;AF=0.0764776;AN=5008;NS=2504;DP=17075;EAS_AF=0.0288;AMR_AF=0.1383;AFR_AF=0.0514;EUR_AF=0.1193;SAS_AF=0.0716;AA=C|||;VT=SNP
6	31102377	rs10456391	T	C	100	PASS	AC=3098;AF=0.61861;AN=5008;NS=2504;DP=17366;EAS_AF=0.7192;AMR_AF=0.5274;AFR_AF=0.8283;EUR_AF=0.3857;SAS_AF=0.5358;AA=C|||;VT=SNP
6	31102423	rs115928361	C	T	100	PASS	AC=152;AF=0.0303514;AN=5008;NS=2504;DP=18509;EAS_AF=0.0079;AMR_AF=0.0389;AFR_AF=0.0227;EUR_AF=0.0487;SAS_AF=0.0389;AA=C|||;VT=SNP
6	31102448	rs117483431	G	A	100	PASS	AC=100;AF=0.0199681;AN=5008;NS=2504;DP=19167;EAS_AF=0.0645;AMR_AF=0.0476;AFR_AF=0;EUR_AF=0;SAS_AF=0.002;AA=G|||;VT=SNP
6	31102618	rs3130566	C	G	100	PASS	AC=344;AF=0.0686901;AN=5008;NS=2504;DP=18532;EAS_AF=0.1577;AMR_AF=0.0317;AFR_AF=0.0325;EUR_AF=0.0924;SAS_AF=0.0276;AA=G|||;VT=SNP
6	31102672	rs3130567	T	C	100	PASS	AC=2879;AF=0.57488;AN=5008;NS=2504;DP=17457;EAS_AF=0.5526;AMR_AF=0.5317;AFR_AF=0.8222;EUR_AF=0.3837;SAS_AF=0.4908;AA=T|||;VT=SNP
6	31102781	rs1265102	A	G	100	PASS	AC=1308;AF=0.261182;AN=5008;NS=2504;DP=14698;EAS_AF=0.3958;AMR_AF=0.2795;AFR_AF=0.2337;EUR_AF=0.2296;SAS_AF=0.1789;AA=A|||;VT=SNP
6	31102790	rs3132566	G	T	100	PASS	AC=343;AF=0.0684904;AN=5008;NS=2504;DP=14572;EAS_AF=0.1567;AMR_AF=0.0317;AFR_AF=0.0325;EUR_AF=0.0924;SAS_AF=0.0276;AA=G|||;VT=SNP
6	31102884	rs3130568	T	C	100	PASS	AC=3162;AF=0.63139;AN=5008;NS=2504;DP=16768;EAS_AF=0.7103;AMR_AF=0.5648;AFR_AF=0.8079;EUR_AF=0.4761;SAS_AF=0.5184;AA=C|||;VT=SNP
6	31102955	rs3130569	T	G	100	PASS	AC=2815;AF=0.562101;AN=5008;NS=2504;DP=18878;EAS_AF=0.5536;AMR_AF=0.5288;AFR_AF=0.7746;EUR_AF=0.3837;SAS_AF=0.4908;AA=T|||;VT=SNP
6	31102964	rs3132565	A	G	100	PASS	AC=3158;AF=0.630591;AN=5008;NS=2504;DP=18777;EAS_AF=0.7103;AMR_AF=0.5605;AFR_AF=0.8071;EUR_AF=0.4761;SAS_AF=0.5184;AA=G|||;VT=SNP
6	31103120	rs3130570	T	C	100	PASS	AC=2815;AF=0.562101;AN=5008;NS=2504;DP=15892;EAS_AF=0.5536;AMR_AF=0.5288;AFR_AF=0.7746;EUR_AF=0.3837;SAS_AF=0.4908;AA=T|||;VT=SNP
6	31103195	rs3094669	C	G	100	PASS	AC=343;AF=0.0684904;AN=5008;NS=2504;DP=14712;EAS_AF=0.1567;AMR_AF=0.0317;AFR_AF=0.0325;EUR_AF=0.0924;SAS_AF=0.0276;AA=C|||;VT=SNP
6	31103272	rs3094668	G	T	100	PASS	AC=2816;AF=0.5623;AN=5008;NS=2504;DP=15660;EAS_AF=0.5536;AMR_AF=0.5303;AFR_AF=0.7746;EUR_AF=0.3837;SAS_AF=0.4908;AA=G|||;VT=SNP
6	31103589	rs13198298	C	T	100	PASS	AC=518;AF=0.103435;AN=5008;NS=2504;DP=17453;EAS_AF=0.0367;AMR_AF=0.062;AFR_AF=0.143;EUR_AF=0.1054;SAS_AF=0.1462;AA=C|||;VT=SNP
6	31103604	rs3094667	C	T	100	PASS	AC=2816;AF=0.5623;AN=5008;NS=2504;DP=17626;EAS_AF=0.5536;AMR_AF=0.5288;AFR_AF=0.7753;EUR_AF=0.3837;SAS_AF=0.4908;AA=A|||;VT=SNP
6	31103655	rs3132563	A	G	100	PASS	AC=2816;AF=0.5623;AN=5008;NS=2504;DP=16833;EAS_AF=0.5536;AMR_AF=0.5288;AFR_AF=0.7753;EUR_AF=0.3837;SAS_AF=0.4908;AA=A|||;VT=SNP
6	31103808	rs60150827	T	C	100	PASS	AC=160;AF=0.0319489;AN=5008;NS=2504;DP=21108;EAS_AF=0.127;AMR_AF=0;AFR_AF=0.0008;EUR_AF=0.007;SAS_AF=0.0245;AA=T|||;VT=SNP
6	31103931	rs3132561	G	A	100	PASS	AC=2817;AF=0.5625;AN=5008;NS=2504;DP=20009;EAS_AF=0.5536;AMR_AF=0.5288;AFR_AF=0.7753;EUR_AF=0.3847;SAS_AF=0.4908;AA=G|||;VT=SNP
6	31104061	rs1265101	G	A	100	PASS	AC=647;AF=0.129193;AN=5008;NS=2504;DP=18891;EAS_AF=0.0575;AMR_AF=0.1037;AFR_AF=0.2489;EUR_AF=0.0288;SAS_AF=0.1626;AA=G|||;VT=SNP
6	31104100	rs3094666	G	C	100	PASS	AC=2299;AF=0.459065;AN=5008;NS=2504;DP=18023;EAS_AF=0.5169;AMR_AF=0.4669;AFR_AF=0.6324;EUR_AF=0.2793;SAS_AF=0.3446;AA=G|||;VT=SNP
6	31104855	rs3094665	G	C	100	PASS	AC=2300;AF=0.459265;AN=5008;NS=2504;DP=15611;EAS_AF=0.5179;AMR_AF=0.4669;AFR_AF=0.6324;EUR_AF=0.2793;SAS_AF=0.3446;AA=G|||;VT=SNP
6	31104919	rs3094664	G	A	100	PASS	AC=2817;AF=0.5625;AN=5008;NS=2504;DP=14603;EAS_AF=0.5546;AMR_AF=0.5288;AFR_AF=0.7753;EUR_AF=0.3837;SAS_AF=0.4908;AA=G|||;VT=SNP
6	31104952	rs3132560	G	A	100	PASS	AC=2817;AF=0.5625;AN=5008;NS=2504;DP=14861;EAS_AF=0.5546;AMR_AF=0.5288;AFR_AF=0.7753;EUR_AF=0.3837;SAS_AF=0.4908;AA=G|||;VT=SNP
6	31104956	rs9263724	G	A	100	PASS	AC=1310;AF=0.261581;AN=5008;NS=2504;DP=14842;EAS_AF=0.1637;AMR_AF=0.3098;AFR_AF=0.1823;EUR_AF=0.3956;SAS_AF=0.2975;AA=G|||;VT=SNP
6	31105005	rs12195316	G	A	100	PASS	AC=517;AF=0.103235;AN=5008;NS=2504;DP=13584;EAS_AF=0.0367;AMR_AF=0.0634;AFR_AF=0.1422;EUR_AF=0.1044;SAS_AF=0.1462;AA=g|||;VT=SNP
6	31105011	rs74762922	A	G	100	PASS	AC=268;AF=0.0535144;AN=5008;NS=2504;DP=13082;EAS_AF=0.0615;AMR_AF=0.0375;AFR_AF=0.0598;EUR_AF=0.0577;SAS_AF=0.044;AA=A|||;VT=SNP
6	31105147	rs3131010	C	T	100	PASS	AC=335;AF=0.066893;AN=5008;NS=2504;DP=12980;EAS_AF=0.1379;AMR_AF=0.0375;AFR_AF=0.0393;EUR_AF=0.0924;SAS_AF=0.0256;AA=C|||;VT=SNP
6	31105265	rs3132559	A	G	100	PASS	AC=3178;AF=0.634585;AN=5008;NS=2504;DP=17822;EAS_AF=0.6538;AMR_AF=0.6772;AFR_AF=0.7564;EUR_AF=0.5258;SAS_AF=0.5317;AA=A|||;VT=SNP
6	31105310	rs1265100	A	G	100	PASS	AC=994;AF=0.198482;AN=5008;NS=2504;DP=19081;EAS_AF=0.3343;AMR_AF=0.2349;AFR_AF=0.1581;EUR_AF=0.166;SAS_AF=0.1207;AA=A|||;VT=SNP
6	31105413	rs1265099	A	G	100	PASS	AC=2024;AF=0.404153;AN=5008;NS=2504;DP=14727;EAS_AF=0.4812;AMR_AF=0.4942;AFR_AF=0.4281;EUR_AF=0.4155;SAS_AF=0.2168;AA=A|||;VT=SNP
6	31105466	rs3132558	C	G	100	PASS	AC=3902;AF=0.779153;AN=5008;NS=2504;DP=13243;EAS_AF=0.8254;AMR_AF=0.8069;AFR_AF=0.8374;EUR_AF=0.7425;SAS_AF=0.6708;AA=G|||;VT=SNP
6	31105633	rs2074478	C	T	100	PASS	AC=4190;AF=0.836661;AN=5008;NS=2504;DP=18487;EAS_AF=0.7679;AMR_AF=0.8458;AFR_AF=0.9039;EUR_AF=0.826;SAS_AF=0.8211;AA=c|||;VT=SNP
6	31105672	rs2233954	G	A	100	PASS	AC=397;AF=0.0792732;AN=5008;NS=2504;DP=18205;EAS_AF=0.1925;AMR_AF=0.0202;AFR_AF=0.0696;EUR_AF=0.0417;SAS_AF=0.0562;AA=G|||;VT=SNP
6	31105889	rs2233953	G	A	100	PASS	AC=135;AF=0.0269569;AN=5008;NS=2504;DP=13259;EAS_AF=0.0605;AMR_AF=0.0014;AFR_AF=0.0295;EUR_AF=0.003;SAS_AF=0.0317;AA=G|||;VT=SNP;EX_TARGET
6	31105891	rs2233952	A	G	100	PASS	AC=4724;AF=0.943291;AN=5008;NS=2504;DP=13198;EAS_AF=0.9712;AMR_AF=0.8833;AFR_AF=0.9909;EUR_AF=0.8976;SAS_AF=0.9397;AA=G|||;VT=SNP;EX_TARGET
6	31105988	rs2233951	C	T	100	PASS	AC=152;AF=0.0303514;AN=5008;NS=2504;DP=12029;EAS_AF=0.0873;AMR_AF=0.0375;AFR_AF=0;EUR_AF=0;SAS_AF=0.0389;AA=C|||;VT=SNP;EX_TARGET
6	31106065	rs2233950	C	T	100	PASS	AC=252;AF=0.0503195;AN=5008;NS=2504;DP=11976;EAS_AF=0.0734;AMR_AF=0.049;AFR_AF=0.0363;EUR_AF=0.0567;SAS_AF=0.0399;AA=T|||;VT=SNP;EX_TARGET
6	31106177	rs1265098	T	C	100	PASS	AC=941;AF=0.187899;AN=5008;NS=2504;DP=13329;EAS_AF=0.1399;AMR_AF=0.2176;AFR_AF=0.1725;EUR_AF=0.2694;SAS_AF=0.1534;AA=T|||;VT=SNP;EX_TARGET
6	31106236	rs79592231	G	A	100	PASS	AC=141;AF=0.028155;AN=5008;NS=2504;DP=15906;EAS_AF=0.0585;AMR_AF=0.0461;AFR_AF=0.0068;EUR_AF=0;SAS_AF=0.0419;AA=G|||;VT=SNP;EX_TARGET
6	31106268	rs3130573	A	G	100	PASS	AC=1716;AF=0.342652;AN=5008;NS=2504;DP=17125;EAS_AF=0.1835;AMR_AF=0.317;AFR_AF=0.4879;EUR_AF=0.3469;SAS_AF=0.3241;AA=A|||;VT=SNP;EX_TARGET
6	31106409	rs3132557	A	G	100	PASS	AC=2038;AF=0.406949;AN=5008;NS=2504;DP=15950;EAS_AF=0.496;AMR_AF=0.4971;AFR_AF=0.2867;EUR_AF=0.4384;SAS_AF=0.3814;AA=A|||;VT=SNP;EX_TARGET
6	31106459	rs1265097	C	A	100	PASS	AC=561;AF=0.112021;AN=5008;NS=2504;DP=15727;EAS_AF=0.0357;AMR_AF=0.1974;AFR_AF=0.1293;EUR_AF=0.1312;SAS_AF=0.0869;AA=C|||;VT=SNP;EX_TARGET
6	31106499	rs9263726	G	A	100	PASS	AC=561;AF=0.112021;AN=5008;NS=2504;DP=17027;EAS_AF=0.0625;AMR_AF=0.1196;AFR_AF=0.1626;EUR_AF=0.1501;SAS_AF=0.0501;AA=G|||;VT=SNP;EX_TARGET
6	31106516	rs9501057	C	T	100	PASS	AC=475;AF=0.0948482;AN=5008;NS=2504;DP=17992;EAS_AF=0.1736;AMR_AF=0.0245;AFR_AF=0.1483;EUR_AF=0.0388;SAS_AF=0.0491;AA=C|||;VT=SNP;EX_TARGET
6	31106606	rs16898823	A	T	100	PASS	AC=646;AF=0.128994;AN=5008;NS=2504;DP=21139;EAS_AF=0.1399;AMR_AF=0.121;AFR_AF=0.0348;EUR_AF=0.1332;SAS_AF=0.2464;AA=A|||;VT=SNP;EX_TARGET
6	31106643	rs1265095	G	A	100	PASS	AC=3030;AF=0.605032;AN=5008;NS=2504;DP=20908;EAS_AF=0.4494;AMR_AF=0.5663;AFR_AF=0.7103;EUR_AF=0.5408;SAS_AF=0.7168;AA=A|||;VT=SNP
6	31106893	rs1265094	A	G	100	PASS	AC=2392;AF=0.477636;AN=5008;NS=2504;DP=18324;EAS_AF=0.3502;AMR_AF=0.4438;AFR_AF=0.562;EUR_AF=0.5318;SAS_AF=0.4632;AA=G|||;VT=SNP
6	31107031	rs2072108	T	C	100	PASS	AC=489;AF=0.0976438;AN=5008;NS=2504;DP=18370;EAS_AF=0.1825;AMR_AF=0.0245;AFR_AF=0.1513;EUR_AF=0.0388;SAS_AF=0.0501;AA=T|||;VT=SNP
6	31107055	rs2233947	C	T	100	PASS	AC=126;AF=0.0251597;AN=5008;NS=2504;DP=18185;EAS_AF=0.0605;AMR_AF=0;AFR_AF=0.0234;EUR_AF=0.003;SAS_AF=0.0317;AA=C|||;VT=SNP
6	31107087	rs3094663	T	C	100	PASS	AC=3653;AF=0.729433;AN=5008;NS=2504;DP=19625;EAS_AF=0.6964;AMR_AF=0.7752;AFR_AF=0.7421;EUR_AF=0.7396;SAS_AF=0.7035;AA=C|||;VT=SNP
6	31107187	rs1265093	G	A	100	PASS	AC=1362;AF=0.271965;AN=5008;NS=2504;DP=20819;EAS_AF=0.3472;AMR_AF=0.3545;AFR_AF=0.1861;EUR_AF=0.2763;SAS_AF=0.2474;AA=G|||;VT=SNP
6	31107204	rs2285804	G	C	100	PASS	AC=488;AF=0.0974441;AN=5008;NS=2504;DP=20511;EAS_AF=0.1825;AMR_AF=0.0245;AFR_AF=0.1513;EUR_AF=0.0388;SAS_AF=0.0491;AA=G|||;VT=SNP
6	31107245	rs3130464	A	G	100	PASS	AC=3650;AF=0.728834;AN=5008;NS=2504;DP=18561;EAS_AF=0.6964;AMR_AF=0.7752;AFR_AF=0.739;EUR_AF=0.7396;SAS_AF=0.7045;AA=G|||;VT=SNP
6	31107258	rs2285803	T	C	100	PASS	AC=3650;AF=0.728834;AN=5008;NS=2504;DP=18152;EAS_AF=0.6964;AMR_AF=0.7752;AFR_AF=0.739;EUR_AF=0.7396;SAS_AF=0.7045;AA=C|||;VT=SNP
6	31107317	rs1265092	C	T	100	PASS	AC=1249;AF=0.249401;AN=5008;NS=2504;DP=17489;EAS_AF=0.1052;AMR_AF=0.2867;AFR_AF=0.2322;EUR_AF=0.3181;SAS_AF=0.3241;AA=C|||;VT=SNP
6	31107338	rs2233946	C	G	100	PASS	AC=577;AF=0.115216;AN=5008;NS=2504;DP=18424;EAS_AF=0.0625;AMR_AF=0.1254;AFR_AF=0.1558;EUR_AF=0.168;SAS_AF=0.0532;AA=C|||;VT=SNP
6	31107361	rs2233945	C	A	100	PASS	AC=577;AF=0.115216;AN=5008;NS=2504;DP=18741;EAS_AF=0.0625;AMR_AF=0.1254;AFR_AF=0.1558;EUR_AF=0.168;SAS_AF=0.0532;AA=C|||;VT=SNP;EX_TARGET
6	31107648	rs1063646	C	T	100	PASS	AC=708;AF=0.141374;AN=5008;NS=2504;DP=17740;EAS_AF=0.0952;AMR_AF=0.1354;AFR_AF=0.1566;EUR_AF=0.172;SAS_AF=0.1411;AA=C|||;VT=SNP;EX_TARGET
6	31107733	rs1966	C	T	100	PASS	AC=1264;AF=0.252396;AN=5008;NS=2504;DP=19271;EAS_AF=0.3462;AMR_AF=0.3329;AFR_AF=0.1793;EUR_AF=0.2097;SAS_AF=0.2413;AA=C|||;VT=SNP;EX_TARGET
6	31107922	rs2233940	C	T	100	PASS	AC=60;AF=0.0119808;AN=5008;NS=2504;DP=15728;EAS_AF=0.0149;AMR_AF=0.0043;AFR_AF=0.0023;EUR_AF=0.0278;SAS_AF=0.0112;AA=C|||;VT=SNP
6	31108110	rs74499212	C	T	100	PASS	AC=115;AF=0.0229633;AN=5008;NS=2504;DP=15548;EAS_AF=0.0694;AMR_AF=0.0029;AFR_AF=0.0015;EUR_AF=0.0179;SAS_AF=0.0235;AA=C|||;VT=SNP
6	31108129	rs1265091	C	T	100	PASS	AC=807;AF=0.161142;AN=5008;NS=2504;DP=15328;EAS_AF=0.1141;AMR_AF=0.1844;AFR_AF=0.1808;EUR_AF=0.1839;SAS_AF=0.1431;AA=C|||;VT=SNP
6	31108169	rs1265090	G	A	100	PASS	AC=834;AF=0.166534;AN=5008;NS=2504;DP=15094;EAS_AF=0.2976;AMR_AF=0.2262;AFR_AF=0.149;EUR_AF=0.1302;SAS_AF=0.0501;AA=g|||;VT=SNP
6	31108306	rs7771067	G	A	100	PASS	AC=708;AF=0.141374;AN=5008;NS=2504;DP=14888;EAS_AF=0.0952;AMR_AF=0.1354;AFR_AF=0.1566;EUR_AF=0.172;SAS_AF=0.1411;AA=G|||;VT=SNP
6	31108440	rs116974813	G	A	100	PASS	AC=26;AF=0.00519169;AN=5008;NS=2504;DP=13589;EAS_AF=0.0218;AMR_AF=0;AFR_AF=0;EUR_AF=0.004;SAS_AF=0;AA=G|||;VT=SNP
6	31108485	rs3130454	G	A	100	PASS	AC=3609;AF=0.720647;AN=5008;NS=2504;DP=15291;EAS_AF=0.6964;AMR_AF=0.7738;AFR_AF=0.7186;EUR_AF=0.7386;SAS_AF=0.6922;AA=A|||;VT=SNP
6	31108562	rs7757012	T	C	100	PASS	AC=708;AF=0.141374;AN=5008;NS=2504;DP=14399;EAS_AF=0.0952;AMR_AF=0.1354;AFR_AF=0.1566;EUR_AF=0.172;SAS_AF=0.1411;AA=T|||;VT=SNP
6	31108607	rs1265089	G	A	100	PASS	AC=1263;AF=0.252196;AN=5008;NS=2504;DP=14371;EAS_AF=0.3462;AMR_AF=0.3314;AFR_AF=0.1793;EUR_AF=0.2097;SAS_AF=0.2413;AA=G|||;VT=SNP
6	31108628	rs114240643	A	G	100	PASS	AC=351;AF=0.0700879;AN=5008;NS=2504;DP=14948;EAS_AF=0.0417;AMR_AF=0.1009;AFR_AF=0.028;EUR_AF=0.0805;SAS_AF=0.1237;AA=A|||;VT=SNP
6	31108648	rs9500876	C	G	100	PASS	AC=488;AF=0.0974441;AN=5008;NS=2504;DP=15211;EAS_AF=0.1825;AMR_AF=0.0245;AFR_AF=0.1513;EUR_AF=0.0388;SAS_AF=0.0491;AA=C|||;VT=SNP
6	31108727	rs75118992	G	A	100	PASS	AC=126;AF=0.0251597;AN=5008;NS=2504;DP=16468;EAS_AF=0.0605;AMR_AF=0;AFR_AF=0.0234;EUR_AF=0.003;SAS_AF=0.0317;AA=G|||;VT=SNP
6	31108829	rs9263733	C	T	100	PASS	AC=235;AF=0.0469249;AN=5008;NS=2504;DP=18559;EAS_AF=0.0605;AMR_AF=0.0389;AFR_AF=0.0552;EUR_AF=0.0398;SAS_AF=0.0348;AA=C|||;VT=SNP
6	31109070	rs62398818	G	A	100	PASS	AC=488;AF=0.0974441;AN=5008;NS=2504;DP=12768;EAS_AF=0.1825;AMR_AF=0.0245;AFR_AF=0.1513;EUR_AF=0.0388;SAS_AF=0.0491;AA=G|||;VT=SNP
6	31109545	rs9263737	G	C	100	PASS	AC=1228;AF=0.245208;AN=5008;NS=2504;DP=16165;EAS_AF=0.2778;AMR_AF=0.1657;AFR_AF=0.3071;EUR_AF=0.2147;SAS_AF=0.2157;AA=C|||;VT=SNP
6	31109693	rs16898844	C	T	100	PASS	AC=488;AF=0.0974441;AN=5008;NS=2504;DP=18884;EAS_AF=0.1825;AMR_AF=0.0245;AFR_AF=0.1513;EUR_AF=0.0388;SAS_AF=0.0491;AA=C|||;VT=SNP
6	31109767	rs9263738	T	C	100	PASS	AC=708;AF=0.141374;AN=5008;NS=2504;DP=18455;EAS_AF=0.0952;AMR_AF=0.1354;AFR_AF=0.1566;EUR_AF=0.172;SAS_AF=0.1411;AA=T|||;VT=SNP
6	31109810	rs1265087	G	A	100	PASS	AC=1117;AF=0.223043;AN=5008;NS=2504;DP=18163;EAS_AF=0.0724;AMR_AF=0.2767;AFR_AF=0.2315;EUR_AF=0.3141;SAS_AF=0.2352;AA=G|||;VT=SNP
6	31109882	rs386525443	G	T	100	PASS	AC=2317;AF=0.46266;AN=5008;NS=2504;DP=18500;EAS_AF=0.3492;AMR_AF=0.438;AFR_AF=0.5363;EUR_AF=0.507;SAS_AF=0.4519;AA=g|||;VT=SNP
6	31109943	rs3132540	A	G	100	PASS	AC=4365;AF=0.871605;AN=5008;NS=2504;DP=19083;EAS_AF=0.8343;AMR_AF=0.8977;AFR_AF=0.9508;EUR_AF=0.8241;SAS_AF=0.8333;AA=G|||;VT=SNP
6	31109947	rs2523833	C	T	100	PASS	AC=1117;AF=0.223043;AN=5008;NS=2504;DP=19086;EAS_AF=0.0724;AMR_AF=0.2767;AFR_AF=0.2315;EUR_AF=0.3141;SAS_AF=0.2352;AA=C|||;VT=SNP
6	31110391	rs1576	G	C	100	PASS	AC=1117;AF=0.223043;AN=5008;NS=2504;DP=20640;EAS_AF=0.0724;AMR_AF=0.2767;AFR_AF=0.2315;EUR_AF=0.3141;SAS_AF=0.2352;AA=G|||;VT=SNP;EX_TARGET
6	31110671	rs1265085	G	C	100	PASS	AC=1262;AF=0.251997;AN=5008;NS=2504;DP=21487;EAS_AF=0.3462;AMR_AF=0.3314;AFR_AF=0.1793;EUR_AF=0.2097;SAS_AF=0.2403;AA=G|||;VT=SNP
6	31110786	rs12364	T	A	100	PASS	AC=714;AF=0.142572;AN=5008;NS=2504;DP=20599;EAS_AF=0.0952;AMR_AF=0.1369;AFR_AF=0.1596;EUR_AF=0.173;SAS_AF=0.1411;AA=T|||;VT=SNP;EX_TARGET
6	31110969	rs2073718	C	T	100	PASS	AC=488;AF=0.0974441;AN=5008;NS=2504;DP=18561;EAS_AF=0.1825;AMR_AF=0.0245;AFR_AF=0.1513;EUR_AF=0.0388;SAS_AF=0.0491;AA=C|||;VT=SNP
6	31111125	rs73397100	G	A	100	PASS	AC=229;AF=0.0457268;AN=5008;NS=2504;DP=19197;EAS_AF=0.1042;AMR_AF=0.049;AFR_AF=0.0272;EUR_AF=0.001;SAS_AF=0.0542;AA=G|||;VT=SNP;EX_TARGET
6	31111148	rs116969494	T	A	100	PASS	AC=180;AF=0.0359425;AN=5008;NS=2504;DP=19509;EAS_AF=0.1042;AMR_AF=0.0476;AFR_AF=0;EUR_AF=0;SAS_AF=0.0429;AA=T|||;VT=SNP;EX_TARGET
6	31111174	rs130074	C	A	100	PASS	AC=488;AF=0.0974441;AN=5008;NS=2504;DP=19243;EAS_AF=0.1825;AMR_AF=0.0245;AFR_AF=0.1513;EUR_AF=0.0388;SAS_AF=0.0491;AA=C|||;VT=SNP;EX_TARGET
6	31111180	rs130073	T	C	100	PASS	AC=3609;AF=0.720647;AN=5008;NS=2504;DP=18970;EAS_AF=0.6964;AMR_AF=0.7738;AFR_AF=0.7186;EUR_AF=0.7386;SAS_AF=0.6922;AA=C|||;VT=SNP;EX_TARGET
6	31111356	rs9263739	C	T	100	PASS	AC=708;AF=0.141374;AN=5008;NS=2504;DP=17530;EAS_AF=0.0952;AMR_AF=0.1354;AFR_AF=0.1566;EUR_AF=0.172;SAS_AF=0.1411;AA=C|||;VT=SNP
6	31111400	rs9263740	T	C	100	PASS	AC=1229;AF=0.245407;AN=5008;NS=2504;DP=19905;EAS_AF=0.2778;AMR_AF=0.1657;AFR_AF=0.3079;EUR_AF=0.2147;SAS_AF=0.2157;AA=T|||;VT=SNP
6	31111606	rs1265082	G	A	100	PASS	AC=913;AF=0.182308;AN=5008;NS=2504;DP=19762;EAS_AF=0.3046;AMR_AF=0.2305;AFR_AF=0.1513;EUR_AF=0.1302;SAS_AF=0.1176;AA=G|||;VT=SNP
6	31111625	rs3131011	T	C	100	PASS	AC=4326;AF=0.863818;AN=5008;NS=2504;DP=17596;EAS_AF=0.8175;AMR_AF=0.8905;AFR_AF=0.9372;EUR_AF=0.8241;SAS_AF=0.8344;AA=C|||;VT=SNP
6	31111675	rs1265081	C	A	100	PASS	AC=2347;AF=0.46865;AN=5008;NS=2504;DP=16866;EAS_AF=0.3502;AMR_AF=0.4424;AFR_AF=0.5393;EUR_AF=0.5288;SAS_AF=0.4519;AA=A|||;VT=SNP
6	31111710	rs9501058	C	G	100	PASS	AC=488;AF=0.0974441;AN=5008;NS=2504;DP=16003;EAS_AF=0.1825;AMR_AF=0.0245;AFR_AF=0.1513;EUR_AF=0.0388;SAS_AF=0.0491;AA=C|||;VT=SNP
6	31112071	rs112971796	T	C	100	PASS	AC=229;AF=0.0457268;AN=5008;NS=2504;DP=17692;EAS_AF=0.1042;AMR_AF=0.049;AFR_AF=0.0272;EUR_AF=0.001;SAS_AF=0.0542;AA=T|||;VT=SNP
6	31112075	rs1265080	G	A	100	PASS	AC=2332;AF=0.465655;AN=5008;NS=2504;DP=17628;EAS_AF=0.3502;AMR_AF=0.4409;AFR_AF=0.5295;EUR_AF=0.5288;SAS_AF=0.4509;AA=A|||;VT=SNP
6	31112108	rs1265079	G	T	100	PASS	AC=1103;AF=0.220248;AN=5008;NS=2504;DP=16451;EAS_AF=0.0724;AMR_AF=0.2752;AFR_AF=0.2216;EUR_AF=0.3141;SAS_AF=0.2352;AA=G|||;VT=SNP
6	31112213	rs9263741	A	C	100	PASS	AC=708;AF=0.141374;AN=5008;NS=2504;DP=18950;EAS_AF=0.0952;AMR_AF=0.1354;AFR_AF=0.1566;EUR_AF=0.172;SAS_AF=0.1411;AA=A|||;VT=SNP
6	31112354	rs11967883	C	T	100	PASS	AC=488;AF=0.0974441;AN=5008;NS=2504;DP=22653;EAS_AF=0.1825;AMR_AF=0.0245;AFR_AF=0.1513;EUR_AF=0.0388;SAS_AF=0.0491;AA=C|||;VT=SNP
6	31112484	rs130072	C	T	100	PASS	AC=393;AF=0.0784744;AN=5008;NS=2504;DP=19161;EAS_AF=0.0347;AMR_AF=0.1369;AFR_AF=0.0567;EUR_AF=0.1123;SAS_AF=0.0767;AA=C|||;VT=SNP;EX_TARGET
6	31112602	rs1265078	G	C	100	PASS	AC=1103;AF=0.220248;AN=5008;NS=2504;DP=20214;EAS_AF=0.0724;AMR_AF=0.2752;AFR_AF=0.2216;EUR_AF=0.3141;SAS_AF=0.2352;AA=G|||;VT=SNP
6	31112701	rs142986308	G	A	100	PASS	AC=16;AF=0.00319489;AN=5008;NS=2504;DP=18801;EAS_AF=0.0159;AMR_AF=0;AFR_AF=0;EUR_AF=0;SAS_AF=0;AA=G|||;VT=SNP;EX_TARGET
6	31112737	rs130079	C	A	100	PASS	AC=710;AF=0.141773;AN=5008;NS=2504;DP=17573;EAS_AF=0.0377;AMR_AF=0.1383;AFR_AF=0.1649;EUR_AF=0.2018;SAS_AF=0.1585;AA=C|||;VT=SNP;EX_TARGET
6	31112823	rs2073720	T	C	100	PASS	AC=227;AF=0.0453275;AN=5008;NS=2504;DP=17450;EAS_AF=0.0933;AMR_AF=0.0115;AFR_AF=0.0726;EUR_AF=0.007;SAS_AF=0.0225;AA=T|||;VT=SNP;EX_TARGET
6	31112899	rs3094226	C	T	100	PASS	AC=3790;AF=0.756789;AN=5008;NS=2504;DP=19063;EAS_AF=0.7083;AMR_AF=0.8141;AFR_AF=0.7322;EUR_AF=0.7853;SAS_AF=0.7699;AA=T|||;VT=SNP;EX_TARGET
6	31112925	rs2073719	C	T	100	PASS	AC=3790;AF=0.756789;AN=5008;NS=2504;DP=19872;EAS_AF=0.7083;AMR_AF=0.8141;AFR_AF=0.7322;EUR_AF=0.7853;SAS_AF=0.7699;AA=C|||;VT=SNP;EX_TARGET
6	31113030	rs3132539	A	G	100	PASS	AC=4325;AF=0.863618;AN=5008;NS=2504;DP=19133;EAS_AF=0.8175;AMR_AF=0.8905;AFR_AF=0.9372;EUR_AF=0.8241;SAS_AF=0.8333;AA=G|||;VT=SNP;EX_TARGET
6	31113052	rs3094225	G	A	100	PASS	AC=3301;AF=0.659145;AN=5008;NS=2504;DP=19152;EAS_AF=0.5258;AMR_AF=0.7896;AFR_AF=0.5802;EUR_AF=0.7465;SAS_AF=0.7209;AA=G|||;VT=SNP;EX_TARGET
6	31113083	rs1265076	G	A	100	PASS	AC=1103;AF=0.220248;AN=5008;NS=2504;DP=18486;EAS_AF=0.0724;AMR_AF=0.2752;AFR_AF=0.2216;EUR_AF=0.3141;SAS_AF=0.2352;AA=G|||;VT=SNP;EX_TARGET
6	31113106	rs3130575	A	G	100	PASS	AC=3790;AF=0.756789;AN=5008;NS=2504;DP=17637;EAS_AF=0.7083;AMR_AF=0.8141;AFR_AF=0.7322;EUR_AF=0.7853;SAS_AF=0.7699;AA=G|||;VT=SNP;EX_TARGET
6	31113113	rs1265075	C	A	100	PASS	AC=290;AF=0.0579073;AN=5008;NS=2504;DP=17256;EAS_AF=0.1171;AMR_AF=0.1037;AFR_AF=0.0061;EUR_AF=0.0746;SAS_AF=0.0174;AA=C|||;VT=SNP;EX_TARGET
6	31113149	rs112320574	T	A	100	PASS	AC=450;AF=0.0898562;AN=5008;NS=2504;DP=17085;EAS_AF=0.0645;AMR_AF=0.0764;AFR_AF=0.205;EUR_AF=0.0388;SAS_AF=0.0225;AA=T|||;VT=SNP
6	31113214	rs1265074	C	A	100	PASS	AC=1276;AF=0.254792;AN=5008;NS=2504;DP=18895;EAS_AF=0.3452;AMR_AF=0.3329;AFR_AF=0.1891;EUR_AF=0.2097;SAS_AF=0.2413;AA=C|||;VT=SNP;EX_TARGET
6	31113276	rs568982700	G	A	100	PASS	AC=2884;AF=0.575879;AN=5008;NS=2504;DP=13621;EAS_AF=0.3968;AMR_AF=0.5706;AFR_AF=0.6861;EUR_AF=0.6461;SAS_AF=0.5429;AA=A|||;VT=SNP;EX_TARGET
6	31113326	rs9263745	G	A	100	PASS	AC=577;AF=0.115216;AN=5008;NS=2504;DP=22044;EAS_AF=0.0625;AMR_AF=0.1254;AFR_AF=0.1558;EUR_AF=0.168;SAS_AF=0.0532;AA=G|||;VT=SNP
6	31113842	rs3132538	A	G	100	PASS	AC=4365;AF=0.871605;AN=5008;NS=2504;DP=19307;EAS_AF=0.8343;AMR_AF=0.8977;AFR_AF=0.9508;EUR_AF=0.8241;SAS_AF=0.8333;AA=G|||;VT=SNP
6	31113879	rs17190638	T	C	100	PASS	AC=181;AF=0.0361422;AN=5008;NS=2504;DP=18265;EAS_AF=0.0119;AMR_AF=0.0403;AFR_AF=0.0136;EUR_AF=0.0467;SAS_AF=0.0777;AA=T|||;VT=SNP
6	31113940	rs746646	T	C	100	PASS	AC=1104;AF=0.220447;AN=5008;NS=2504;DP=15533;EAS_AF=0.0724;AMR_AF=0.2752;AFR_AF=0.2216;EUR_AF=0.3151;SAS_AF=0.2352;AA=T|||;VT=SNP
6	31114019	rs3132537	A	G	100	PASS	AC=3608;AF=0.720447;AN=5008;NS=2504;DP=18042;EAS_AF=0.6954;AMR_AF=0.7738;AFR_AF=0.7186;EUR_AF=0.7386;SAS_AF=0.6922;AA=G|||;VT=SNP
6	31114182	rs746647	A	G	100	PASS	AC=1104;AF=0.220447;AN=5008;NS=2504;DP=21033;EAS_AF=0.0724;AMR_AF=0.2752;AFR_AF=0.2216;EUR_AF=0.3151;SAS_AF=0.2352;AA=A|||;VT=SNP
6	31114335	rs2240066	A	G	100	PASS	AC=222;AF=0.0443291;AN=5008;NS=2504;DP=17663;EAS_AF=0.0179;AMR_AF=0.0778;AFR_AF=0.0038;EUR_AF=0.0497;SAS_AF=0.0971;AA=A|||;VT=SNP
6	31114448	rs9263748	C	T	100	PASS	AC=708;AF=0.141374;AN=5008;NS=2504;DP=20025;EAS_AF=0.0952;AMR_AF=0.1354;AFR_AF=0.1566;EUR_AF=0.172;SAS_AF=0.1411;AA=C|||;VT=SNP
6	31114449	rs2240065	C	T	100	PASS	AC=4096;AF=0.817891;AN=5008;NS=2504;DP=20026;EAS_AF=0.7133;AMR_AF=0.8415;AFR_AF=0.91;EUR_AF=0.8231;SAS_AF=0.7791;AA=T|||;VT=SNP
6	31114515	rs9263749	G	A	100	PASS	AC=708;AF=0.141374;AN=5008;NS=2504;DP=19008;EAS_AF=0.0952;AMR_AF=0.1354;AFR_AF=0.1566;EUR_AF=0.172;SAS_AF=0.1411;AA=G|||;VT=SNP
6	31114573	rs2240064	G	A	100	PASS	AC=2901;AF=0.579273;AN=5008;NS=2504;DP=18065;EAS_AF=0.6012;AMR_AF=0.6383;AFR_AF=0.562;EUR_AF=0.5666;SAS_AF=0.5511;AA=G|||;VT=SNP
6	31114655	rs9263750	T	C	100	PASS	AC=741;AF=0.147963;AN=5008;NS=2504;DP=17290;EAS_AF=0.0952;AMR_AF=0.1412;AFR_AF=0.1566;EUR_AF=0.1759;SAS_AF=0.1667;AA=T|||;VT=SNP
6	31114724	rs9263751	A	C	100	PASS	AC=741;AF=0.147963;AN=5008;NS=2504;DP=17993;EAS_AF=0.0952;AMR_AF=0.1412;AFR_AF=0.1566;EUR_AF=0.1759;SAS_AF=0.1667;AA=A|||;VT=SNP
6	31114745	rs2240063	T	C	100	PASS	AC=2868;AF=0.572684;AN=5008;NS=2504;DP=18476;EAS_AF=0.6012;AMR_AF=0.6326;AFR_AF=0.562;EUR_AF=0.5626;SAS_AF=0.5256;AA=T|||;VT=SNP
6	31114762	rs2240062	A	G	100	PASS	AC=4325;AF=0.863618;AN=5008;NS=2504;DP=18618;EAS_AF=0.8175;AMR_AF=0.8905;AFR_AF=0.9372;EUR_AF=0.8241;SAS_AF=0.8333;AA=g|||;VT=SNP
6	31114846	rs117335980	G	A	100	PASS	AC=182;AF=0.0363419;AN=5008;NS=2504;DP=15962;EAS_AF=0.0119;AMR_AF=0.0403;AFR_AF=0.0136;EUR_AF=0.0467;SAS_AF=0.0787;AA=G|||;VT=SNP
6	31114848	rs2240061	T	C	100	PASS	AC=488;AF=0.0974441;AN=5008;NS=2504;DP=16013;EAS_AF=0.1825;AMR_AF=0.0245;AFR_AF=0.1513;EUR_AF=0.0388;SAS_AF=0.0491;AA=T|||;VT=SNP
6	31114855	rs1265071	A	C	100	PASS	AC=710;AF=0.141773;AN=5008;NS=2504;DP=15979;EAS_AF=0.0377;AMR_AF=0.1383;AFR_AF=0.1649;EUR_AF=0.2018;SAS_AF=0.1585;AA=A|||;VT=SNP
6	31114900	rs2240060	A	G	100	PASS	AC=3609;AF=0.720647;AN=5008;NS=2504;DP=14947;EAS_AF=0.6964;AMR_AF=0.7738;AFR_AF=0.7186;EUR_AF=0.7386;SAS_AF=0.6922;AA=A|||;VT=SNP
6	31115032	rs138598988	C	T	100	PASS	AC=393;AF=0.0784744;AN=5008;NS=2504;DP=15138;EAS_AF=0.0347;AMR_AF=0.1369;AFR_AF=0.0567;EUR_AF=0.1123;SAS_AF=0.0767;AA=C|||;VT=SNP
6	31115194	rs57243444	A	T	100	PASS	AC=228;AF=0.0455272;AN=5008;NS=2504;DP=14364;EAS_AF=0.1042;AMR_AF=0.049;AFR_AF=0.0265;EUR_AF=0.001;SAS_AF=0.0542;AA=-|||;VT=SNP
6	31115307	rs6903261	A	G	100	PASS	AC=708;AF=0.141374;AN=5008;NS=2504;DP=17602;EAS_AF=0.0952;AMR_AF=0.1354;AFR_AF=0.1566;EUR_AF=0.172;SAS_AF=0.1411;AA=A|||;VT=SNP
6	31115441	rs3131012	T	C	100	PASS	AC=2867;AF=0.572484;AN=5008;NS=2504;DP=18201;EAS_AF=0.6012;AMR_AF=0.6311;AFR_AF=0.5628;EUR_AF=0.5616;SAS_AF=0.5256;AA=T|||;VT=SNP
6	31115604	rs3131013	T	C	100	PASS	AC=3611;AF=0.721046;AN=5008;NS=2504;DP=16260;EAS_AF=0.6964;AMR_AF=0.7738;AFR_AF=0.7194;EUR_AF=0.7386;SAS_AF=0.6933;AA=c|||;VT=SNP
6	31115655	rs9263756	C	T	100	PASS	AC=741;AF=0.147963;AN=5008;NS=2504;DP=16886;EAS_AF=0.0952;AMR_AF=0.1412;AFR_AF=0.1566;EUR_AF=0.1759;SAS_AF=0.1667;AA=C|||;VT=SNP
6	31115700	rs1265069	A	G	100	PASS	AC=1103;AF=0.220248;AN=5008;NS=2504;DP=16784;EAS_AF=0.0724;AMR_AF=0.2752;AFR_AF=0.2216;EUR_AF=0.3141;SAS_AF=0.2352;AA=A|||;VT=SNP
6	31115711	rs1265068	C	T	100	PASS	AC=1280;AF=0.255591;AN=5008;NS=2504;DP=17067;EAS_AF=0.3462;AMR_AF=0.3329;AFR_AF=0.1914;EUR_AF=0.2097;SAS_AF=0.2413;AA=C|||;VT=SNP
6	31115874	rs9263758	A	G	100	PASS	AC=3610;AF=0.720847;AN=5008;NS=2504;DP=17490;EAS_AF=0.6964;AMR_AF=0.7738;AFR_AF=0.7194;EUR_AF=0.7386;SAS_AF=0.6922;AA=g|||;VT=SNP
6	31116133	rs17197031	A	C	100	PASS	AC=388;AF=0.077476;AN=5008;NS=2504;DP=18924;EAS_AF=0.0347;AMR_AF=0.1369;AFR_AF=0.0567;EUR_AF=0.1123;SAS_AF=0.0716;AA=A|||;VT=SNP
6	31116142	rs1265067	G	A	100	PASS	AC=1102;AF=0.220048;AN=5008;NS=2504;DP=18560;EAS_AF=0.0724;AMR_AF=0.2752;AFR_AF=0.2224;EUR_AF=0.3141;SAS_AF=0.2331;AA=G|||;VT=SNP
6	31116210	rs130071	G	A	100	PASS	AC=979;AF=0.195487;AN=5008;NS=2504;DP=17553;EAS_AF=0.0575;AMR_AF=0.2608;AFR_AF=0.1815;EUR_AF=0.2793;SAS_AF=0.2239;AA=G|||;VT=SNP;EX_TARGET
6	31116220	rs130070	G	A	100	PASS	AC=572;AF=0.114217;AN=5008;NS=2504;DP=17316;EAS_AF=0.0625;AMR_AF=0.1254;AFR_AF=0.1528;EUR_AF=0.167;SAS_AF=0.0532;AA=G|||;VT=SNP;EX_TARGET
6	31116245	rs130069	C	T	100	PASS	AC=181;AF=0.0361422;AN=5008;NS=2504;DP=17158;EAS_AF=0.0119;AMR_AF=0.0403;AFR_AF=0.0136;EUR_AF=0.0467;SAS_AF=0.0777;AA=C|||;VT=SNP;EX_TARGET
6	31116246	rs130068	G	A	100	PASS	AC=2053;AF=0.409944;AN=5008;NS=2504;DP=17108;EAS_AF=0.2966;AMR_AF=0.4308;AFR_AF=0.4175;EUR_AF=0.4662;SAS_AF=0.4438;AA=G|||;VT=SNP;EX_TARGET
6	31116502	rs2027937	C	T	100	PASS	AC=364;AF=0.0726837;AN=5008;NS=2504;DP=12329;EAS_AF=0.0417;AMR_AF=0.1023;AFR_AF=0.0378;EUR_AF=0.0795;SAS_AF=0.1237;AA=C|||;VT=SNP;EX_TARGET
6	31116526	rs3132535	A	G	100	PASS	AC=3485;AF=0.695887;AN=5008;NS=2504;DP=11850;EAS_AF=0.6637;AMR_AF=0.7637;AFR_AF=0.7224;EUR_AF=0.7356;SAS_AF=0.6043;AA=G|||;VT=SNP
6	31116627	rs3131014	G	A	100	PASS	AC=1683;AF=0.336062;AN=5008;NS=2504;DP=4755;EAS_AF=0.5119;AMR_AF=0.3804;AFR_AF=0.2935;EUR_AF=0.2425;SAS_AF=0.2771;AA=g|||;VT=SNP
6	31116739	rs9263761	A	G	100	PASS	AC=4324;AF=0.863419;AN=5008;NS=2504;DP=11191;EAS_AF=0.8175;AMR_AF=0.889;AFR_AF=0.9372;EUR_AF=0.8241;SAS_AF=0.8333;AA=a|||;VT=SNP
6	31117015	rs9263766	G	A	100	PASS	AC=573;AF=0.114417;AN=5008;NS=2504;DP=16845;EAS_AF=0.0625;AMR_AF=0.1254;AFR_AF=0.1528;EUR_AF=0.168;SAS_AF=0.0532;AA=G|||;VT=SNP
6	31117053	rs2022084	A	G	100	PASS	AC=3660;AF=0.730831;AN=5008;NS=2504;DP=16157;EAS_AF=0.6756;AMR_AF=0.804;AFR_AF=0.7322;EUR_AF=0.7813;SAS_AF=0.682;AA=G|||;VT=SNP
6	31117075	rs1265115	C	A	100	PASS	AC=2180;AF=0.435304;AN=5008;NS=2504;DP=14217;EAS_AF=0.5595;AMR_AF=0.4207;AFR_AF=0.357;EUR_AF=0.3499;SAS_AF=0.5112;AA=C|||;VT=SNP
6	31117188	rs1265114	C	T	100	PASS	AC=1103;AF=0.220248;AN=5008;NS=2504;DP=19367;EAS_AF=0.0724;AMR_AF=0.2752;AFR_AF=0.2216;EUR_AF=0.3141;SAS_AF=0.2352;AA=C|||;VT=SNP
6	31117378	rs3094227	A	C	100	PASS	AC=4096;AF=0.817891;AN=5008;NS=2504;DP=18711;EAS_AF=0.7133;AMR_AF=0.8415;AFR_AF=0.91;EUR_AF=0.8231;SAS_AF=0.7791;AA=C|||;VT=SNP
6	31117573	rs147296625	A	C	100	PASS	AC=28;AF=0.00559105;AN=5008;NS=2504;DP=18112;EAS_AF=0.0208;AMR_AF=0.0101;AFR_AF=0;EUR_AF=0;SAS_AF=0;AA=A|||;VT=SNP
6	31117577	rs1265113	C	G	100	PASS	AC=914;AF=0.182508;AN=5008;NS=2504;DP=18339;EAS_AF=0.3046;AMR_AF=0.2305;AFR_AF=0.152;EUR_AF=0.1302;SAS_AF=0.1176;AA=C|||;VT=SNP
6	31117578	rs3132533	A	G	100	PASS	AC=3083;AF=0.615615;AN=5008;NS=2504;DP=18469;EAS_AF=0.6131;AMR_AF=0.6787;AFR_AF=0.5764;EUR_AF=0.6133;SAS_AF=0.6288;AA=G|||;VT=SNP
6	31117619	rs3130498	T	C	100	PASS	AC=3656;AF=0.730032;AN=5008;NS=2504;DP=21574;EAS_AF=0.6756;AMR_AF=0.804;AFR_AF=0.7292;EUR_AF=0.7813;SAS_AF=0.682;AA=C|||;VT=SNP
6	31117673	rs112640945	C	T	100	PASS	AC=393;AF=0.0784744;AN=5008;NS=2504;DP=24091;EAS_AF=0.0347;AMR_AF=0.1369;AFR_AF=0.0567;EUR_AF=0.1123;SAS_AF=0.0767;AA=C|||;VT=SNP
6	31117695	rs113932411	G	A	100	PASS	AC=395;AF=0.0788738;AN=5008;NS=2504;DP=23768;EAS_AF=0.0357;AMR_AF=0.1369;AFR_AF=0.0567;EUR_AF=0.1133;SAS_AF=0.0767;AA=G|||;VT=SNP
6	31118019	rs1265112	T	C	100	PASS	AC=1103;AF=0.220248;AN=5008;NS=2504;DP=21475;EAS_AF=0.0724;AMR_AF=0.2752;AFR_AF=0.2216;EUR_AF=0.3141;SAS_AF=0.2352;AA=T|||;VT=SNP;EX_TARGET
6	31118511	rs130067	T	G	100	PASS	AC=1277;AF=0.254992;AN=5008;NS=2504;DP=21952;EAS_AF=0.3462;AMR_AF=0.3329;AFR_AF=0.1899;EUR_AF=0.2087;SAS_AF=0.2413;AA=T|||;VT=SNP;EX_TARGET
6	31118565	rs130078	C	G	100	PASS	AC=3656;AF=0.730032;AN=5008;NS=2504;DP=20383;EAS_AF=0.6756;AMR_AF=0.804;AFR_AF=0.7292;EUR_AF=0.7813;SAS_AF=0.682;AA=G|||;VT=SNP;EX_TARGET
6	31118898	rs11540822	A	T	100	PASS	AC=321;AF=0.0640974;AN=5008;NS=2504;DP=19146;EAS_AF=0.0347;AMR_AF=0.134;AFR_AF=0.0076;EUR_AF=0.1123;SAS_AF=0.0716;AA=A|||;VT=SNP;EX_TARGET
6	31118942	rs2517985	T	C	100	PASS	AC=1103;AF=0.220248;AN=5008;NS=2504;DP=17570;EAS_AF=0.0724;AMR_AF=0.2752;AFR_AF=0.2216;EUR_AF=0.3141;SAS_AF=0.2352;AA=T|||;VT=SNP
6	31118956	rs142126856	G	A	100	PASS	AC=11;AF=0.00219649;AN=5008;NS=2504;DP=17778;EAS_AF=0.0109;AMR_AF=0;AFR_AF=0;EUR_AF=0;SAS_AF=0;AA=G|||;VT=SNP
6	31119049	rs9263768	C	T	100	PASS	AC=575;AF=0.114816;AN=5008;NS=2504;DP=19139;EAS_AF=0.0635;AMR_AF=0.1254;AFR_AF=0.1528;EUR_AF=0.169;SAS_AF=0.0532;AA=C|||;VT=SNP
6	31119188	rs118024262	C	T	100	PASS	AC=124;AF=0.0247604;AN=5008;NS=2504;DP=19330;EAS_AF=0.0933;AMR_AF=0;AFR_AF=0.0008;EUR_AF=0.007;SAS_AF=0.0225;AA=C|||;VT=SNP
6	31119207	rs114922326	C	T	100	PASS	AC=181;AF=0.0361422;AN=5008;NS=2504;DP=18309;EAS_AF=0.0119;AMR_AF=0.0403;AFR_AF=0.0136;EUR_AF=0.0467;SAS_AF=0.0777;AA=C|||;VT=SNP
6	31119310	rs59044818	C	T	100	PASS	AC=521;AF=0.104034;AN=5008;NS=2504;DP=17301;EAS_AF=0.1825;AMR_AF=0.0303;AFR_AF=0.1513;EUR_AF=0.0427;SAS_AF=0.0746;AA=C|||;VT=SNP
6	31119351	rs60483630	G	A	100	PASS	AC=488;AF=0.0974441;AN=5008;NS=2504;DP=16570;EAS_AF=0.1825;AMR_AF=0.0245;AFR_AF=0.1513;EUR_AF=0.0388;SAS_AF=0.0491;AA=G|||;VT=SNP
6	31119365	rs60365402	C	T	100	PASS	AC=227;AF=0.0453275;AN=5008;NS=2504;DP=16564;EAS_AF=0.0933;AMR_AF=0.0115;AFR_AF=0.0726;EUR_AF=0.007;SAS_AF=0.0225;AA=C|||;VT=SNP
6	31119380	rs1265111	G	A	100	PASS	AC=1103;AF=0.220248;AN=5008;NS=2504;DP=16669;EAS_AF=0.0724;AMR_AF=0.2752;AFR_AF=0.2216;EUR_AF=0.3141;SAS_AF=0.2352;AA=A|||;VT=SNP
6	31119422	rs1265110	C	T	100	PASS	AC=914;AF=0.182508;AN=5008;NS=2504;DP=17580;EAS_AF=0.3046;AMR_AF=0.2305;AFR_AF=0.152;EUR_AF=0.1302;SAS_AF=0.1176;AA=C|||;VT=SNP
6	31119445	rs72863043	C	T	100	PASS	AC=393;AF=0.0784744;AN=5008;NS=2504;DP=18704;EAS_AF=0.0347;AMR_AF=0.1369;AFR_AF=0.0567;EUR_AF=0.1123;SAS_AF=0.0767;AA=C|||;VT=SNP
6	31119589	rs1265109	G	T	100	PASS	AC=1947;AF=0.388778;AN=5008;NS=2504;DP=16803;EAS_AF=0.5407;AMR_AF=0.3977;AFR_AF=0.3548;EUR_AF=0.2952;SAS_AF=0.3681;AA=G|||;VT=SNP
6	31119716	rs9263769	G	T	100	PASS	AC=573;AF=0.114417;AN=5008;NS=2504;DP=18095;EAS_AF=0.0625;AMR_AF=0.1254;AFR_AF=0.1528;EUR_AF=0.168;SAS_AF=0.0532;AA=G|||;VT=SNP
6	31119869	rs1265108	C	T	100	PASS	AC=2375;AF=0.474241;AN=5008;NS=2504;DP=14562;EAS_AF=0.5754;AMR_AF=0.5403;AFR_AF=0.4115;EUR_AF=0.4115;SAS_AF=0.4724;AA=C|||;VT=SNP
6	31119889	rs3130499	T	C	100	PASS	AC=3658;AF=0.730431;AN=5008;NS=2504;DP=13440;EAS_AF=0.6756;AMR_AF=0.804;AFR_AF=0.7292;EUR_AF=0.7813;SAS_AF=0.684;AA=c|||;VT=SNP
6	31119923	rs60009106	T	C	100	PASS	AC=124;AF=0.0247604;AN=5008;NS=2504;DP=12090;EAS_AF=0.0933;AMR_AF=0;AFR_AF=0.0008;EUR_AF=0.007;SAS_AF=0.0225;AA=T|||;VT=SNP
6	31119976	rs3130500	T	A	100	PASS	AC=3623;AF=0.723442;AN=5008;NS=2504;DP=11543;EAS_AF=0.6756;AMR_AF=0.7983;AFR_AF=0.7292;EUR_AF=0.7773;SAS_AF=0.6564;AA=G|||;VT=SNP
6	31120240	rs9263773	T	C	100	PASS	AC=3750;AF=0.748802;AN=5008;NS=2504;DP=12609;EAS_AF=0.753;AMR_AF=0.7651;AFR_AF=0.7844;EUR_AF=0.6561;SAS_AF=0.7802;AA=t|||;VT=SNP
6	31120614	rs2240059	C	T	100	PASS	AC=3623;AF=0.723442;AN=5008;NS=2504;DP=17451;EAS_AF=0.6756;AMR_AF=0.7983;AFR_AF=0.7292;EUR_AF=0.7773;SAS_AF=0.6564;AA=T|||;VT=SNP
6	31120711	rs55898325	C	A	100	PASS	AC=363;AF=0.072484;AN=5008;NS=2504;DP=18299;EAS_AF=0.0417;AMR_AF=0.1009;AFR_AF=0.0378;EUR_AF=0.0795;SAS_AF=0.1237;AA=C|||;VT=SNP
6	31120729	rs72856706	C	T	100	PASS	AC=393;AF=0.0784744;AN=5008;NS=2504;DP=19135;EAS_AF=0.0347;AMR_AF=0.1369;AFR_AF=0.0567;EUR_AF=0.1123;SAS_AF=0.0767;AA=C|||;VT=SNP
6	31120768	rs56205037	C	T	100	PASS	AC=368;AF=0.0734824;AN=5008;NS=2504;DP=19563;EAS_AF=0.0466;AMR_AF=0.1009;AFR_AF=0.0378;EUR_AF=0.0795;SAS_AF=0.1237;AA=C|||;VT=SNP
6	31120794	rs116623790	G	A	100	PASS	AC=181;AF=0.0361422;AN=5008;NS=2504;DP=18369;EAS_AF=0.0119;AMR_AF=0.0403;AFR_AF=0.0136;EUR_AF=0.0467;SAS_AF=0.0777;AA=G|||;VT=SNP
6	31120841	rs9263774	G	C	100	PASS	AC=573;AF=0.114417;AN=5008;NS=2504;DP=18731;EAS_AF=0.0625;AMR_AF=0.1254;AFR_AF=0.1528;EUR_AF=0.168;SAS_AF=0.0532;AA=G|||;VT=SNP
6	31120901	rs9263775	C	T	100	PASS	AC=573;AF=0.114417;AN=5008;NS=2504;DP=17521;EAS_AF=0.0625;AMR_AF=0.1254;AFR_AF=0.1528;EUR_AF=0.168;SAS_AF=0.0532;AA=C|||;VT=SNP
6	31120902	rs28652698	G	T	100	PASS	AC=233;AF=0.0465256;AN=5008;NS=2504;DP=17547;EAS_AF=0.1736;AMR_AF=0.0591;AFR_AF=0;EUR_AF=0.002;SAS_AF=0.0153;AA=G|||;VT=SNP
6	31121026	rs9263776	C	T	100	PASS	AC=573;AF=0.114417;AN=5008;NS=2504;DP=16425;EAS_AF=0.0625;AMR_AF=0.1254;AFR_AF=0.1528;EUR_AF=0.168;SAS_AF=0.0532;AA=C|||;VT=SNP
6	31121232	rs111837807	T	C	100	PASS	AC=393;AF=0.0784744;AN=5008;NS=2504;DP=17334;EAS_AF=0.0347;AMR_AF=0.1369;AFR_AF=0.0567;EUR_AF=0.1123;SAS_AF=0.0767;AA=T|||;VT=SNP
6	31121381	rs112785163	G	C	100	PASS	AC=393;AF=0.0784744;AN=5008;NS=2504;DP=17194;EAS_AF=0.0347;AMR_AF=0.1369;AFR_AF=0.0567;EUR_AF=0.1123;SAS_AF=0.0767;AA=G|||;VT=SNP
6	31121426	rs143334143	G	A	100	PASS	AC=393;AF=0.0784744;AN=5008;NS=2504;DP=16863;EAS_AF=0.0347;AMR_AF=0.1369;AFR_AF=0.0567;EUR_AF=0.1123;SAS_AF=0.0767;AA=G|||;VT=SNP
6	31121489	rs9263777	T	C	100	PASS	AC=573;AF=0.114417;AN=5008;NS=2504;DP=16894;EAS_AF=0.0625;AMR_AF=0.1254;AFR_AF=0.1528;EUR_AF=0.168;SAS_AF=0.0532;AA=T|||;VT=SNP
6	31121513	rs3130450	C	T	100	PASS	AC=3657;AF=0.730232;AN=5008;NS=2504;DP=17166;EAS_AF=0.6756;AMR_AF=0.804;AFR_AF=0.7292;EUR_AF=0.7813;SAS_AF=0.683;AA=C|||;VT=SNP
6	31121517	rs149656636	T	C	100	PASS	AC=183;AF=0.0365415;AN=5008;NS=2504;DP=17428;EAS_AF=0.0139;AMR_AF=0.0403;AFR_AF=0.0136;EUR_AF=0.0467;SAS_AF=0.0777;AA=T|||;VT=SNP
6	31121529	rs1265107	G	T	100	PASS	AC=914;AF=0.182508;AN=5008;NS=2504;DP=17561;EAS_AF=0.3046;AMR_AF=0.2305;AFR_AF=0.152;EUR_AF=0.1292;SAS_AF=0.1186;AA=G|||;VT=SNP
6	31121600	rs6901657	C	T	100	PASS	AC=521;AF=0.104034;AN=5008;NS=2504;DP=19034;EAS_AF=0.1825;AMR_AF=0.0303;AFR_AF=0.1513;EUR_AF=0.0427;SAS_AF=0.0746;AA=C|||;VT=SNP
6	31121945	rs3094662	A	C	100	PASS	AC=618;AF=0.123403;AN=5008;NS=2504;DP=18744;EAS_AF=0.0377;AMR_AF=0.0893;AFR_AF=0.1293;EUR_AF=0.1909;SAS_AF=0.1585;AA=A|||;VT=SNP
6	31121958	rs72856713	C	G	100	PASS	AC=393;AF=0.0784744;AN=5008;NS=2504;DP=18700;EAS_AF=0.0347;AMR_AF=0.1369;AFR_AF=0.0567;EUR_AF=0.1123;SAS_AF=0.0767;AA=C|||;VT=SNP
6	31122126	rs2073717	G	C	100	PASS	AC=3083;AF=0.615615;AN=5008;NS=2504;DP=20144;EAS_AF=0.6131;AMR_AF=0.6787;AFR_AF=0.5764;EUR_AF=0.6133;SAS_AF=0.6288;AA=G|||;VT=SNP
6	31122315	rs130066	G	C	100	PASS	AC=1974;AF=0.394169;AN=5008;NS=2504;DP=17834;EAS_AF=0.3839;AMR_AF=0.4697;AFR_AF=0.3449;EUR_AF=0.4115;SAS_AF=0.3998;AA=G|||;VT=SNP;EX_TARGET
6	31122330	rs130077	G	A	100	PASS	AC=573;AF=0.114417;AN=5008;NS=2504;DP=17351;EAS_AF=0.0625;AMR_AF=0.1254;AFR_AF=0.1528;EUR_AF=0.168;SAS_AF=0.0532;AA=G|||;VT=SNP;EX_TARGET
6	31122482	rs130076	G	A	100	PASS	AC=618;AF=0.123403;AN=5008;NS=2504;DP=17008;EAS_AF=0.0387;AMR_AF=0.0893;AFR_AF=0.1293;EUR_AF=0.1899;SAS_AF=0.1585;AA=G|||;VT=SNP;EX_TARGET
6	31122500	rs130065	G	A	100	PASS	AC=598;AF=0.119409;AN=5008;NS=2504;DP=18354;EAS_AF=0.0387;AMR_AF=0.0793;AFR_AF=0.1241;EUR_AF=0.1918;SAS_AF=0.1503;AA=G|||;VT=SNP;EX_TARGET
6	31122502	rs130075	C	T	100	PASS	AC=437;AF=0.0872604;AN=5008;NS=2504;DP=18649;EAS_AF=0.0377;AMR_AF=0.0375;AFR_AF=0.1778;EUR_AF=0.0417;SAS_AF=0.0982;AA=C|||;VT=SNP;EX_TARGET
6	31122997	rs2073716	C	G	100	PASS	AC=524;AF=0.104633;AN=5008;NS=2504;DP=18512;EAS_AF=0.1825;AMR_AF=0.0303;AFR_AF=0.1513;EUR_AF=0.0427;SAS_AF=0.0777;AA=C|||;VT=SNP
6	31123147	rs112279190	C	T	100	PASS	AC=407;AF=0.08127;AN=5008;NS=2504;DP=15911;EAS_AF=0.0347;AMR_AF=0.1383;AFR_AF=0.0666;EUR_AF=0.1123;SAS_AF=0.0767;AA=C|||;VT=SNP
6	31123242	rs3130451	A	G	100	PASS	AC=3656;AF=0.730032;AN=5008;NS=2504;DP=15114;EAS_AF=0.6756;AMR_AF=0.804;AFR_AF=0.7292;EUR_AF=0.7813;SAS_AF=0.682;AA=g|||;VT=SNP
6	31123359	rs113129896	C	G	100	PASS	AC=406;AF=0.0810703;AN=5008;NS=2504;DP=13185;EAS_AF=0.0347;AMR_AF=0.1354;AFR_AF=0.0673;EUR_AF=0.1133;SAS_AF=0.0757;AA=C|||;VT=SNP
6	31123416	rs9263781	T	C	100	PASS	AC=573;AF=0.114417;AN=5008;NS=2504;DP=16624;EAS_AF=0.0625;AMR_AF=0.1254;AFR_AF=0.1528;EUR_AF=0.168;SAS_AF=0.0532;AA=T|||;VT=SNP
6	31123554	rs9263782	G	A	100	PASS	AC=573;AF=0.114417;AN=5008;NS=2504;DP=18615;EAS_AF=0.0625;AMR_AF=0.1254;AFR_AF=0.1528;EUR_AF=0.168;SAS_AF=0.0532;AA=G|||;VT=SNP
6	31123591	rs117552809	C	T	100	PASS	AC=181;AF=0.0361422;AN=5008;NS=2504;DP=18594;EAS_AF=0.1052;AMR_AF=0.0476;AFR_AF=0;EUR_AF=0;SAS_AF=0.0429;AA=C|||;VT=SNP
6	31124211	rs17197080	C	T	100	PASS	AC=181;AF=0.0361422;AN=5008;NS=2504;DP=20778;EAS_AF=0.0119;AMR_AF=0.0403;AFR_AF=0.0136;EUR_AF=0.0467;SAS_AF=0.0777;AA=C|||;VT=SNP
6	31124491	rs16898861	C	T	100	PASS	AC=183;AF=0.0365415;AN=5008;NS=2504;DP=18434;EAS_AF=0.0119;AMR_AF=0.0418;AFR_AF=0.0144;EUR_AF=0.0467;SAS_AF=0.0777;AA=C|||;VT=SNP;EX_TARGET
6	31124849	rs3130453	C	T	100	PASS	AC=2350;AF=0.469249;AN=5008;NS=2504;DP=18983;EAS_AF=0.3968;AMR_AF=0.5202;AFR_AF=0.4977;EUR_AF=0.4612;SAS_AF=0.4775;AA=C|||;VT=SNP;EX_TARGET
6	31124956	rs16898864	T	C	100	PASS	AC=27;AF=0.00539137;AN=5008;NS=2504;DP=18801;EAS_AF=0.0268;AMR_AF=0;AFR_AF=0;EUR_AF=0;SAS_AF=0;AA=T|||;VT=SNP
6	31125158	rs743401	C	T	100	PASS	AC=3280;AF=0.654952;AN=5008;NS=2504;DP=18432;EAS_AF=0.6141;AMR_AF=0.6888;AFR_AF=0.7171;EUR_AF=0.6163;SAS_AF=0.6288;AA=T|||;VT=SNP;EX_TARGET
6	31125257	rs72856718	C	A	100	PASS	AC=407;AF=0.08127;AN=5008;NS=2504;DP=15690;EAS_AF=0.0347;AMR_AF=0.1383;AFR_AF=0.0666;EUR_AF=0.1123;SAS_AF=0.0767;AA=C|||;VT=SNP;EX_TARGET
6	31125402	rs72856720	C	G	100	PASS	AC=407;AF=0.08127;AN=5008;NS=2504;DP=14798;EAS_AF=0.0347;AMR_AF=0.1383;AFR_AF=0.0666;EUR_AF=0.1123;SAS_AF=0.0767;AA=C|||;VT=SNP
6	31125407	rs12529697	G	A	100	PASS	AC=350;AF=0.0698882;AN=5008;NS=2504;DP=14696;EAS_AF=0.0417;AMR_AF=0.1009;AFR_AF=0.028;EUR_AF=0.0795;SAS_AF=0.1237;AA=G|||;VT=SNP
6	31125569	rs2239524	T	G	100	PASS	AC=3280;AF=0.654952;AN=5008;NS=2504;DP=8423;EAS_AF=0.6141;AMR_AF=0.6888;AFR_AF=0.7171;EUR_AF=0.6163;SAS_AF=0.6288;AA=T|||;VT=SNP
6	31125705	rs720466	C	G	100	PASS	AC=903;AF=0.180312;AN=5008;NS=2504;DP=9295;EAS_AF=0.0377;AMR_AF=0.1484;AFR_AF=0.3026;EUR_AF=0.2058;SAS_AF=0.1585;AA=C|||;VT=SNP
6	31125777	rs720465	C	A	100	PASS	AC=1246;AF=0.248802;AN=5008;NS=2504;DP=9641;EAS_AF=0.0794;AMR_AF=0.2464;AFR_AF=0.3298;EUR_AF=0.2813;SAS_AF=0.2822;AA=C|||;VT=SNP
6	31125823	rs9263785	T	G	100	PASS	AC=573;AF=0.114417;AN=5008;NS=2504;DP=9449;EAS_AF=0.0625;AMR_AF=0.1254;AFR_AF=0.1528;EUR_AF=0.168;SAS_AF=0.0532;AA=T|||;VT=SNP
6	31125961	rs16898870	T	C	100	PASS	AC=180;AF=0.0359425;AN=5008;NS=2504;DP=8896;EAS_AF=0.0119;AMR_AF=0.0403;AFR_AF=0.0136;EUR_AF=0.0467;SAS_AF=0.0767;AA=T|||;VT=SNP
6	31125978	rs3130455	A	T	100	PASS	AC=619;AF=0.123602;AN=5008;NS=2504;DP=9455;EAS_AF=0.0377;AMR_AF=0.0893;AFR_AF=0.1301;EUR_AF=0.1909;SAS_AF=0.1585;AA=A|||;VT=SNP
6	31125987	rs117932423	G	C	100	PASS	AC=181;AF=0.0361422;AN=5008;NS=2504;DP=9483;EAS_AF=0.1042;AMR_AF=0.0476;AFR_AF=0;EUR_AF=0;SAS_AF=0.044;AA=G|||;VT=SNP
6	31125993	rs720468	C	G	100	PASS	AC=408;AF=0.0814696;AN=5008;NS=2504;DP=9715;EAS_AF=0.0347;AMR_AF=0.1383;AFR_AF=0.0673;EUR_AF=0.1123;SAS_AF=0.0767;AA=C|||;VT=SNP
6	31126230	rs9263786	T	C	100	PASS	AC=573;AF=0.114417;AN=5008;NS=2504;DP=13392;EAS_AF=0.0625;AMR_AF=0.1254;AFR_AF=0.1528;EUR_AF=0.168;SAS_AF=0.0532;AA=T|||;VT=SNP
6	31126232	rs17197087	C	T	100	PASS	AC=440;AF=0.0878594;AN=5008;NS=2504;DP=13540;EAS_AF=0.0347;AMR_AF=0.1441;AFR_AF=0.0666;EUR_AF=0.1163;SAS_AF=0.1022;AA=C|||;VT=SNP
6	31126252	rs3130456	C	A	100	PASS	AC=3085;AF=0.616014;AN=5008;NS=2504;DP=13363;EAS_AF=0.6141;AMR_AF=0.6787;AFR_AF=0.5772;EUR_AF=0.6133;SAS_AF=0.6288;AA=A|||;VT=SNP
6	31126409	rs17197101	G	T	100	PASS	AC=440;AF=0.0878594;AN=5008;NS=2504;DP=12405;EAS_AF=0.0347;AMR_AF=0.1441;AFR_AF=0.0666;EUR_AF=0.1163;SAS_AF=0.1022;AA=G|||;VT=SNP
6	31126697	rs17197108	C	A	100	PASS	AC=407;AF=0.08127;AN=5008;NS=2504;DP=18240;EAS_AF=0.0347;AMR_AF=0.1383;AFR_AF=0.0666;EUR_AF=0.1123;SAS_AF=0.0767;AA=C|||;VT=SNP
6	31126790	rs3095239	A	G	100	PASS	AC=2873;AF=0.573682;AN=5008;NS=2504;DP=17646;EAS_AF=0.5794;AMR_AF=0.5504;AFR_AF=0.6505;EUR_AF=0.504;SAS_AF=0.5521;AA=G|||;VT=SNP
6	31126845	rs117007878	A	G	100	PASS	AC=28;AF=0.00559105;AN=5008;NS=2504;DP=17343;EAS_AF=0.0208;AMR_AF=0.0101;AFR_AF=0;EUR_AF=0;SAS_AF=0;AA=A|||;VT=SNP
6	31126944	rs3094187	C	T	100	PASS	AC=2841;AF=0.567292;AN=5008;NS=2504;DP=18223;EAS_AF=0.5794;AMR_AF=0.5447;AFR_AF=0.6505;EUR_AF=0.5;SAS_AF=0.5276;AA=C|||;VT=SNP
6	31127037	rs17190769	C	T	100	PASS	AC=246;AF=0.0491214;AN=5008;NS=2504;DP=20835;EAS_AF=0.0377;AMR_AF=0.0274;AFR_AF=0.0416;EUR_AF=0.0388;SAS_AF=0.0971;AA=C|||;VT=SNP
6	31127562	rs1150765	C	T	100	PASS	AC=905;AF=0.180711;AN=5008;NS=2504;DP=20912;EAS_AF=0.0377;AMR_AF=0.1484;AFR_AF=0.3041;EUR_AF=0.2058;SAS_AF=0.1585;AA=c|||;VT=SNP
6	31127602	rs6905862	G	A	100	PASS	AC=2168;AF=0.432907;AN=5008;NS=2504;DP=21271;EAS_AF=0.3849;AMR_AF=0.4798;AFR_AF=0.4841;EUR_AF=0.4135;SAS_AF=0.3998;AA=G|||;VT=SNP
6	31127694	rs74633760	A	G	100	PASS	AC=402;AF=0.0802716;AN=5008;NS=2504;DP=20838;EAS_AF=0.0347;AMR_AF=0.1383;AFR_AF=0.0666;EUR_AF=0.1123;SAS_AF=0.0716;AA=A|||;VT=SNP
6	31127800	rs72856721	G	T	100	PASS	AC=407;AF=0.08127;AN=5008;NS=2504;DP=22096;EAS_AF=0.0347;AMR_AF=0.1383;AFR_AF=0.0666;EUR_AF=0.1123;SAS_AF=0.0767;AA=G|||;VT=SNP
6	31127947	rs6929434	T	A	100	PASS	AC=181;AF=0.0361422;AN=5008;NS=2504;DP=20437;EAS_AF=0.0119;AMR_AF=0.0403;AFR_AF=0.0136;EUR_AF=0.0467;SAS_AF=0.0777;AA=T|||;VT=SNP
6	31128244	rs9263787	T	A	100	PASS	AC=3280;AF=0.654952;AN=5008;NS=2504;DP=16628;EAS_AF=0.6141;AMR_AF=0.6888;AFR_AF=0.7171;EUR_AF=0.6163;SAS_AF=0.6288;AA=T|||;VT=SNP
6	31128259	rs9263788	A	G	100	PASS	AC=4327;AF=0.864018;AN=5008;NS=2504;DP=16682;EAS_AF=0.8185;AMR_AF=0.889;AFR_AF=0.9387;EUR_AF=0.8241;SAS_AF=0.8333;AA=G|||;VT=SNP
6	31128329	rs9263789	G	A	100	PASS	AC=632;AF=0.126198;AN=5008;NS=2504;DP=17619;EAS_AF=0.0357;AMR_AF=0.1787;AFR_AF=0.1528;EUR_AF=0.1869;SAS_AF=0.0838;AA=G|||;VT=SNP
6	31128411	rs9263790	C	T	100	PASS	AC=573;AF=0.114417;AN=5008;NS=2504;DP=16769;EAS_AF=0.0625;AMR_AF=0.1254;AFR_AF=0.1528;EUR_AF=0.168;SAS_AF=0.0532;AA=C|||;VT=SNP
6	31128552	rs3130934	A	C	100	PASS	AC=3446;AF=0.688099;AN=5008;NS=2504;DP=18259;EAS_AF=0.6419;AMR_AF=0.6758;AFR_AF=0.8033;EUR_AF=0.672;SAS_AF=0.6053;AA=A|||;VT=SNP
6	31128605	rs114881571	C	T	100	PASS	AC=407;AF=0.08127;AN=5008;NS=2504;DP=18639;EAS_AF=0.0347;AMR_AF=0.1383;AFR_AF=0.0666;EUR_AF=0.1123;SAS_AF=0.0767;AA=C|||;VT=SNP
6	31128673	rs9263792	G	A	100	PASS	AC=573;AF=0.114417;AN=5008;NS=2504;DP=17003;EAS_AF=0.0625;AMR_AF=0.1254;AFR_AF=0.1528;EUR_AF=0.168;SAS_AF=0.0532;AA=G|||;VT=SNP
6	31129616	rs2073721	A	G	100	PASS	AC=3852;AF=0.769169;AN=5008;NS=2504;DP=3406;EAS_AF=0.6756;AMR_AF=0.8141;AFR_AF=0.8699;EUR_AF=0.7843;SAS_AF=0.682;AA=G|||;VT=SNP;EX_TARGET
6	31129707	rs2073724	C	T	100	PASS	AC=406;AF=0.0810703;AN=5008;NS=2504;DP=16851;EAS_AF=0.0347;AMR_AF=0.1383;AFR_AF=0.0666;EUR_AF=0.1123;SAS_AF=0.0757;AA=C|||;VT=SNP;EX_TARGET
6	31130019	rs9263794	A	G	100	PASS	AC=653;AF=0.130391;AN=5008;NS=2504;DP=21291;EAS_AF=0.0694;AMR_AF=0.1297;AFR_AF=0.1551;EUR_AF=0.169;SAS_AF=0.1207;AA=A|||;VT=SNP
6	31130078	rs2073723	T	C	100	PASS	AC=3853;AF=0.769369;AN=5008;NS=2504;DP=20868;EAS_AF=0.6766;AMR_AF=0.8141;AFR_AF=0.8691;EUR_AF=0.7843;SAS_AF=0.683;AA=C|||;VT=SNP
6	31130502	rs1065461	T	C	100	PASS	AC=3852;AF=0.769169;AN=5008;NS=2504;DP=20211;EAS_AF=0.6766;AMR_AF=0.8141;AFR_AF=0.8691;EUR_AF=0.7843;SAS_AF=0.682;AA=C|||;VT=SNP;EX_TARGET
6	31130593	rs1419881	G	A	100	PASS	AC=2660;AF=0.53115;AN=5008;NS=2504;DP=20712;EAS_AF=0.5675;AMR_AF=0.5043;AFR_AF=0.6369;EUR_AF=0.4533;SAS_AF=0.4499;AA=G|||;VT=SNP
6	31130760	rs1841	A	G	100	PASS	AC=350;AF=0.0698882;AN=5008;NS=2504;DP=21858;EAS_AF=0.0417;AMR_AF=0.1009;AFR_AF=0.028;EUR_AF=0.0795;SAS_AF=0.1237;AA=A|||;VT=SNP
6	31130821	rs1044870	C	T	100	PASS	AC=573;AF=0.114417;AN=5008;NS=2504;DP=21077;EAS_AF=0.0625;AMR_AF=0.1254;AFR_AF=0.1528;EUR_AF=0.168;SAS_AF=0.0532;AA=C|||;VT=SNP
6	31130865	rs17190776	G	A	100	PASS	AC=407;AF=0.08127;AN=5008;NS=2504;DP=20312;EAS_AF=0.0347;AMR_AF=0.1383;AFR_AF=0.0666;EUR_AF=0.1123;SAS_AF=0.0767;AA=G|||;VT=SNP
6	31131209	rs17190783	A	G	100	PASS	AC=408;AF=0.0814696;AN=5008;NS=2504;DP=21692;EAS_AF=0.0347;AMR_AF=0.1383;AFR_AF=0.0666;EUR_AF=0.1123;SAS_AF=0.0777;AA=A|||;VT=SNP
6	31131276	rs17190798	A	T	100	PASS	AC=407;AF=0.08127;AN=5008;NS=2504;DP=20662;EAS_AF=0.0347;AMR_AF=0.1383;AFR_AF=0.0666;EUR_AF=0.1123;SAS_AF=0.0767;AA=A|||;VT=SNP
6	31131569	rs3132528	C	T	100	PASS	AC=3854;AF=0.769569;AN=5008;NS=2504;DP=18925;EAS_AF=0.6766;AMR_AF=0.8141;AFR_AF=0.8699;EUR_AF=0.7843;SAS_AF=0.683;AA=T|||;VT=SNP
6	31131611	rs528219211	A	C	100	PASS	AC=3856;AF=0.769968;AN=5008;NS=2504;DP=18688;EAS_AF=0.6766;AMR_AF=0.8141;AFR_AF=0.8699;EUR_AF=0.7863;SAS_AF=0.683;AA=C|||;VT=SNP
6	31131707	rs9501062	T	C	100	PASS	AC=490;AF=0.0978435;AN=5008;NS=2504;DP=18573;EAS_AF=0.1825;AMR_AF=0.0245;AFR_AF=0.1528;EUR_AF=0.0388;SAS_AF=0.0491;AA=T|||;VT=SNP
6	31131837	rs17190811	A	T	100	PASS	AC=407;AF=0.08127;AN=5008;NS=2504;DP=18925;EAS_AF=0.0347;AMR_AF=0.1383;AFR_AF=0.0666;EUR_AF=0.1123;SAS_AF=0.0767;AA=A|||;VT=SNP
6	31132140	rs13409	G	A	100	PASS	AC=2171;AF=0.433506;AN=5008;NS=2504;DP=18570;EAS_AF=0.3849;AMR_AF=0.4798;AFR_AF=0.4841;EUR_AF=0.4145;SAS_AF=0.4018;AA=G|||;VT=SNP
6	31132649	rs2394882	A	C	100	PASS	AC=3413;AF=0.68151;AN=5008;NS=2504;DP=21936;EAS_AF=0.6419;AMR_AF=0.67;AFR_AF=0.8033;EUR_AF=0.668;SAS_AF=0.5798;AA=A|||;VT=SNP;EX_TARGET
6	31132883	rs9263796	C	T	100	PASS	AC=573;AF=0.114417;AN=5008;NS=2504;DP=19935;EAS_AF=0.0625;AMR_AF=0.1254;AFR_AF=0.1528;EUR_AF=0.168;SAS_AF=0.0532;AA=C|||;VT=SNP;EX_TARGET
6	31132956	rs17851818	G	C	100	PASS	AC=400;AF=0.0798722;AN=5008;NS=2504;DP=20369;EAS_AF=0.0347;AMR_AF=0.1369;AFR_AF=0.0666;EUR_AF=0.1103;SAS_AF=0.0726;AA=G|||;VT=SNP;EX_TARGET
6	31133509	rs2106074	G	A	100	PASS	AC=3413;AF=0.68151;AN=5008;NS=2504;DP=19074;EAS_AF=0.6419;AMR_AF=0.67;AFR_AF=0.8033;EUR_AF=0.668;SAS_AF=0.5798;AA=G|||;VT=SNP;EX_TARGET
6	31133663	rs45438402	T	C	100	PASS	AC=407;AF=0.08127;AN=5008;NS=2504;DP=17865;EAS_AF=0.0347;AMR_AF=0.1383;AFR_AF=0.0666;EUR_AF=0.1123;SAS_AF=0.0767;AA=T|||;VT=SNP;EX_TARGET
6	31133870	rs72856736	G	A	100	PASS	AC=407;AF=0.08127;AN=5008;NS=2504;DP=20258;EAS_AF=0.0347;AMR_AF=0.1383;AFR_AF=0.0666;EUR_AF=0.1123;SAS_AF=0.0767;AA=G|||;VT=SNP;EX_TARGET
6	31133894	rs9501063	G	C	100	PASS	AC=548;AF=0.109425;AN=5008;NS=2504;DP=20032;EAS_AF=0.1825;AMR_AF=0.0317;AFR_AF=0.1891;EUR_AF=0.0427;SAS_AF=0.0501;AA=G|||;VT=SNP
6	31133943	rs3130932	C	A	100	PASS	AC=3412;AF=0.68131;AN=5008;NS=2504;DP=19187;EAS_AF=0.6419;AMR_AF=0.6686;AFR_AF=0.8033;EUR_AF=0.668;SAS_AF=0.5798;AA=C|||;VT=SNP
6	31133982	rs76364340	C	T	100	PASS	AC=115;AF=0.0229633;AN=5008;NS=2504;DP=19038;EAS_AF=0.0694;AMR_AF=0.0029;AFR_AF=0.0015;EUR_AF=0.0179;SAS_AF=0.0235;AA=C|||;VT=SNP
6	31134087	rs1265163	C	G	100	PASS	AC=914;AF=0.182508;AN=5008;NS=2504;DP=20570;EAS_AF=0.3056;AMR_AF=0.2305;AFR_AF=0.1513;EUR_AF=0.1302;SAS_AF=0.1176;AA=C|||;VT=SNP
6	31134175	rs3132526	C	T	100	PASS	AC=2840;AF=0.567093;AN=5008;NS=2504;DP=18390;EAS_AF=0.5794;AMR_AF=0.5447;AFR_AF=0.6505;EUR_AF=0.5;SAS_AF=0.5266;AA=C|||;VT=SNP
6	31134323	rs151095308	C	T	100	PASS	AC=407;AF=0.08127;AN=5008;NS=2504;DP=17583;EAS_AF=0.0347;AMR_AF=0.1383;AFR_AF=0.0666;EUR_AF=0.1123;SAS_AF=0.0767;AA=C|||;VT=SNP
6	31134532	rs3757349	A	G	100	PASS	AC=180;AF=0.0359425;AN=5008;NS=2504;DP=19772;EAS_AF=0.1042;AMR_AF=0.0476;AFR_AF=0;EUR_AF=0;SAS_AF=0.0429;AA=a|||;VT=SNP
6	31134591	rs11965454	T	C	100	PASS	AC=547;AF=0.109225;AN=5008;NS=2504;DP=18324;EAS_AF=0.1825;AMR_AF=0.0317;AFR_AF=0.1891;EUR_AF=0.0427;SAS_AF=0.0491;AA=t|||;VT=SNP
6	31134599	rs9263800	G	A	100	PASS	AC=574;AF=0.114617;AN=5008;NS=2504;DP=18263;EAS_AF=0.0625;AMR_AF=0.1254;AFR_AF=0.1536;EUR_AF=0.168;SAS_AF=0.0532;AA=g|||;VT=SNP
6	31134625	rs72856737	A	G	100	PASS	AC=407;AF=0.08127;AN=5008;NS=2504;DP=18322;EAS_AF=0.0347;AMR_AF=0.1383;AFR_AF=0.0666;EUR_AF=0.1123;SAS_AF=0.0767;AA=a|||;VT=SNP
6	31134833	rs76465289	C	T	100	PASS	AC=106;AF=0.0211661;AN=5008;NS=2504;DP=16316;EAS_AF=0.0605;AMR_AF=0.0029;AFR_AF=0.0015;EUR_AF=0.0179;SAS_AF=0.0235;AA=C|||;VT=SNP
6	31134888	rs3130931	T	C	100	PASS	AC=3624;AF=0.723642;AN=5008;NS=2504;DP=16431;EAS_AF=0.6577;AMR_AF=0.7925;AFR_AF=0.8646;EUR_AF=0.7326;SAS_AF=0.5429;AA=T|||;VT=SNP
6	31135136	rs9263802	C	T	100	PASS	AC=573;AF=0.114417;AN=5008;NS=2504;DP=12598;EAS_AF=0.0625;AMR_AF=0.1254;AFR_AF=0.1528;EUR_AF=0.168;SAS_AF=0.0532;AA=C|||;VT=SNP
6	31135172	rs3130930	T	A	100	PASS	AC=3438;AF=0.686502;AN=5008;NS=2504;DP=12117;EAS_AF=0.6468;AMR_AF=0.6758;AFR_AF=0.8056;EUR_AF=0.675;SAS_AF=0.5859;AA=A|||;VT=SNP
6	31135197	rs1419880	T	C	100	PASS	AC=2842;AF=0.567492;AN=5008;NS=2504;DP=13314;EAS_AF=0.5804;AMR_AF=0.5447;AFR_AF=0.6505;EUR_AF=0.501;SAS_AF=0.5266;AA=T|||;VT=SNP
6	31135207	rs3130929	T	C	100	PASS	AC=3824;AF=0.763578;AN=5008;NS=2504;DP=13893;EAS_AF=0.6776;AMR_AF=0.8084;AFR_AF=0.8699;EUR_AF=0.7823;SAS_AF=0.6575;AA=C|||;VT=SNP
6	31135387	rs2021375	A	G	100	PASS	AC=2840;AF=0.567093;AN=5008;NS=2504;DP=15263;EAS_AF=0.5794;AMR_AF=0.5447;AFR_AF=0.6505;EUR_AF=0.5;SAS_AF=0.5266;AA=A|||;VT=SNP
6	31135706	rs9263804	C	T	100	PASS	AC=3821;AF=0.762979;AN=5008;NS=2504;DP=17314;EAS_AF=0.6766;AMR_AF=0.8084;AFR_AF=0.8699;EUR_AF=0.7813;SAS_AF=0.6564;AA=-|||;VT=SNP
6	31135735	rs9263805	A	C	100	PASS	AC=3821;AF=0.762979;AN=5008;NS=2504;DP=17143;EAS_AF=0.6766;AMR_AF=0.8084;AFR_AF=0.8699;EUR_AF=0.7813;SAS_AF=0.6564;AA=-|||;VT=SNP
6	31135777	rs113542024	T	G	100	PASS	AC=384;AF=0.0766773;AN=5008;NS=2504;DP=16555;EAS_AF=0.0347;AMR_AF=0.1369;AFR_AF=0.0537;EUR_AF=0.1123;SAS_AF=0.0716;AA=-|||;VT=SNP
6	31135878	rs142242725	G	A	100	PASS	AC=407;AF=0.08127;AN=5008;NS=2504;DP=16693;EAS_AF=0.0347;AMR_AF=0.1383;AFR_AF=0.0666;EUR_AF=0.1123;SAS_AF=0.0767;AA=G|||;VT=SNP
6	31135966	rs3094195	C	T	100	PASS	AC=2840;AF=0.567093;AN=5008;NS=2504;DP=17180;EAS_AF=0.5794;AMR_AF=0.5447;AFR_AF=0.6505;EUR_AF=0.5;SAS_AF=0.5266;AA=C|||;VT=SNP
6	31136097	rs3130928	C	A	100	PASS	AC=3820;AF=0.76278;AN=5008;NS=2504;DP=17128;EAS_AF=0.6766;AMR_AF=0.8084;AFR_AF=0.8699;EUR_AF=0.7803;SAS_AF=0.6564;AA=C|||;VT=SNP
6	31136208	rs141715528	C	T	100	PASS	AC=408;AF=0.0814696;AN=5008;NS=2504;DP=18032;EAS_AF=0.0347;AMR_AF=0.1383;AFR_AF=0.0673;EUR_AF=0.1123;SAS_AF=0.0767;AA=C|||;VT=SNP
6	31136240	rs3094194	G	A	100	PASS	AC=3470;AF=0.692891;AN=5008;NS=2504;DP=18109;EAS_AF=0.6349;AMR_AF=0.7075;AFR_AF=0.8419;EUR_AF=0.7008;SAS_AF=0.5327;AA=G|||;VT=SNP
6	31136453	rs3130501	A	G	100	PASS	AC=3852;AF=0.769169;AN=5008;NS=2504;DP=21378;EAS_AF=0.6766;AMR_AF=0.8141;AFR_AF=0.8699;EUR_AF=0.7833;SAS_AF=0.682;AA=G|||;VT=SNP
6	31136575	rs114263479	T	C	100	PASS	AC=271;AF=0.0541134;AN=5008;NS=2504;DP=19424;EAS_AF=0.0228;AMR_AF=0.0865;AFR_AF=0.0038;EUR_AF=0.0716;SAS_AF=0.1135;AA=T|||;VT=SNP
6	31136577	rs9263809	A	G	100	PASS	AC=573;AF=0.114417;AN=5008;NS=2504;DP=19382;EAS_AF=0.0625;AMR_AF=0.1254;AFR_AF=0.1528;EUR_AF=0.168;SAS_AF=0.0532;AA=A|||;VT=SNP
6	31136666	rs3130502	A	G	100	PASS	AC=3820;AF=0.76278;AN=5008;NS=2504;DP=19220;EAS_AF=0.6766;AMR_AF=0.8084;AFR_AF=0.8699;EUR_AF=0.7803;SAS_AF=0.6564;AA=g|||;VT=SNP
6	31136714	rs3132524	T	C	100	PASS	AC=3820;AF=0.76278;AN=5008;NS=2504;DP=19610;EAS_AF=0.6766;AMR_AF=0.8084;AFR_AF=0.8699;EUR_AF=0.7803;SAS_AF=0.6564;AA=C|||;VT=SNP
6	31136752	rs17840029	A	G	100	PASS	AC=181;AF=0.0361422;AN=5008;NS=2504;DP=20936;EAS_AF=0.0119;AMR_AF=0.0403;AFR_AF=0.0136;EUR_AF=0.0467;SAS_AF=0.0777;AA=A|||;VT=SNP
6	31136832	rs3132523	T	C	100	PASS	AC=3820;AF=0.76278;AN=5008;NS=2504;DP=21584;EAS_AF=0.6766;AMR_AF=0.8084;AFR_AF=0.8699;EUR_AF=0.7803;SAS_AF=0.6564;AA=T|||;VT=SNP
6	31136994	rs71563311	C	A	100	PASS	AC=60;AF=0.0119808;AN=5008;NS=2504;DP=18394;EAS_AF=0.0149;AMR_AF=0.0043;AFR_AF=0.0023;EUR_AF=0.0278;SAS_AF=0.0112;AA=C|||;VT=SNP
6	31137165	rs3130503	A	G	100	PASS	AC=4100;AF=0.81869;AN=5008;NS=2504;DP=20933;EAS_AF=0.7143;AMR_AF=0.8415;AFR_AF=0.9123;EUR_AF=0.8231;SAS_AF=0.7791;AA=G|||;VT=SNP
6	31137365	rs56752756	C	T	100	PASS	AC=229;AF=0.0457268;AN=5008;NS=2504;DP=19392;EAS_AF=0.0933;AMR_AF=0.0115;AFR_AF=0.0741;EUR_AF=0.007;SAS_AF=0.0225;AA=C|||;VT=SNP
6	31137632	rs9263810	G	C	100	PASS	AC=573;AF=0.114417;AN=5008;NS=2504;DP=20082;EAS_AF=0.0625;AMR_AF=0.1254;AFR_AF=0.1528;EUR_AF=0.168;SAS_AF=0.0532;AA=G|||;VT=SNP
6	31137712	rs61465271	G	A	100	PASS	AC=729;AF=0.145567;AN=5008;NS=2504;DP=17627;EAS_AF=0.1954;AMR_AF=0.072;AFR_AF=0.2027;EUR_AF=0.0895;SAS_AF=0.1268;AA=G|||;VT=SNP
6	31137735	rs57229995	G	C	100	PASS	AC=729;AF=0.145567;AN=5008;NS=2504;DP=17422;EAS_AF=0.1954;AMR_AF=0.072;AFR_AF=0.2027;EUR_AF=0.0895;SAS_AF=0.1268;AA=G|||;VT=SNP
6	31137745	rs9263811	C	T	100	PASS	AC=574;AF=0.114617;AN=5008;NS=2504;DP=17392;EAS_AF=0.0625;AMR_AF=0.1254;AFR_AF=0.1528;EUR_AF=0.168;SAS_AF=0.0542;AA=C|||;VT=SNP
6	31137759	rs3132522	T	C	100	PASS	AC=3854;AF=0.769569;AN=5008;NS=2504;DP=17317;EAS_AF=0.6776;AMR_AF=0.8141;AFR_AF=0.8699;EUR_AF=0.7843;SAS_AF=0.682;AA=t|||;VT=SNP
6	31137774	rs3094193	G	T	100	PASS	AC=3247;AF=0.648363;AN=5008;NS=2504;DP=17383;EAS_AF=0.6141;AMR_AF=0.683;AFR_AF=0.7171;EUR_AF=0.6123;SAS_AF=0.6033;AA=T|||;VT=SNP
6	31137798	rs56071357	C	T	100	PASS	AC=1137;AF=0.227037;AN=5008;NS=2504;DP=17116;EAS_AF=0.2302;AMR_AF=0.2104;AFR_AF=0.27;EUR_AF=0.2018;SAS_AF=0.2035;AA=C|||;VT=SNP
6	31137804	rs3094192	C	G	100	PASS	AC=3853;AF=0.769369;AN=5008;NS=2504;DP=16759;EAS_AF=0.6766;AMR_AF=0.8141;AFR_AF=0.8699;EUR_AF=0.7843;SAS_AF=0.682;AA=G|||;VT=SNP
6	31137837	rs3130504	A	T	100	PASS	AC=3854;AF=0.769569;AN=5008;NS=2504;DP=17517;EAS_AF=0.6776;AMR_AF=0.8141;AFR_AF=0.8699;EUR_AF=0.7843;SAS_AF=0.682;AA=T|||;VT=SNP
6	31137979	rs117955983	C	T	100	PASS	AC=125;AF=0.0249601;AN=5008;NS=2504;DP=17995;EAS_AF=0.0942;AMR_AF=0;AFR_AF=0.0008;EUR_AF=0.007;SAS_AF=0.0225;AA=C|||;VT=SNP;EX_TARGET
6	31138107	rs1062630	G	A	100	PASS	AC=847;AF=0.169129;AN=5008;NS=2504;DP=15076;EAS_AF=0.0377;AMR_AF=0.1412;AFR_AF=0.2678;EUR_AF=0.2008;SAS_AF=0.1585;AA=G|||;VT=SNP;EX_TARGET
6	31138310	rs41257954	C	T	100	PASS	AC=59;AF=0.0117812;AN=5008;NS=2504;DP=13351;EAS_AF=0.0149;AMR_AF=0.0043;AFR_AF=0.0015;EUR_AF=0.0278;SAS_AF=0.0112;AA=C|||;VT=SNP;EX_TARGET
6	31138335	rs117585298	C	T	100	PASS	AC=180;AF=0.0359425;AN=5008;NS=2504;DP=12855;EAS_AF=0.1042;AMR_AF=0.0476;AFR_AF=0;EUR_AF=0;SAS_AF=0.0429;AA=C|||;VT=SNP;EX_TARGET
6	31138371	rs1265160	G	A	100	PASS	AC=937;AF=0.187101;AN=5008;NS=2504;DP=12955;EAS_AF=0.3145;AMR_AF=0.2305;AFR_AF=0.1528;EUR_AF=0.1302;SAS_AF=0.1299;AA=G|||;VT=SNP;EX_TARGET
6	31138377	rs2077010	C	T	100	PASS	AC=2113;AF=0.421925;AN=5008;NS=2504;DP=12960;EAS_AF=0.3859;AMR_AF=0.4726;AFR_AF=0.4478;EUR_AF=0.4105;SAS_AF=0.3998;AA=C|||;VT=SNP;EX_TARGET
6	31138472	rs17197199	C	T	100	PASS	AC=548;AF=0.109425;AN=5008;NS=2504;DP=13172;EAS_AF=0.1835;AMR_AF=0.0317;AFR_AF=0.1891;EUR_AF=0.0427;SAS_AF=0.0491;AA=c|||;VT=SNP
6	31138619	rs12215963	A	G	100	PASS	AC=70;AF=0.0139776;AN=5008;NS=2504;DP=14253;EAS_AF=0.0149;AMR_AF=0.0072;AFR_AF=0.0061;EUR_AF=0.0308;SAS_AF=0.0112;AA=a|||;VT=SNP
6	31138707	rs17190839	G	A	100	PASS	AC=525;AF=0.104832;AN=5008;NS=2504;DP=16124;EAS_AF=0.1637;AMR_AF=0.0317;AFR_AF=0.1884;EUR_AF=0.0427;SAS_AF=0.047;AA=g|||;VT=SNP
6	31138797	rs9263816	G	T	100	PASS	AC=606;AF=0.121006;AN=5008;NS=2504;DP=15709;EAS_AF=0.0625;AMR_AF=0.1311;AFR_AF=0.1528;EUR_AF=0.172;SAS_AF=0.0787;AA=g|||;VT=SNP
6	31138917	rs9263817	G	A	100	PASS	AC=595;AF=0.11881;AN=5008;NS=2504;DP=15434;EAS_AF=0.0625;AMR_AF=0.1311;AFR_AF=0.1664;EUR_AF=0.168;SAS_AF=0.0532;AA=g|||;VT=SNP
6	31139040	rs9263818	C	A	100	PASS	AC=573;AF=0.114417;AN=5008;NS=2504;DP=13998;EAS_AF=0.0625;AMR_AF=0.1254;AFR_AF=0.1528;EUR_AF=0.168;SAS_AF=0.0532;AA=C|||;VT=SNP
6	31139131	rs17197220	T	C	100	PASS	AC=181;AF=0.0361422;AN=5008;NS=2504;DP=13928;EAS_AF=0.0119;AMR_AF=0.0403;AFR_AF=0.0136;EUR_AF=0.0467;SAS_AF=0.0777;AA=T|||;VT=SNP
6	31139452	rs879882	T	C	100	PASS	AC=2781;AF=0.555312;AN=5008;NS=2504;DP=8363;EAS_AF=0.4464;AMR_AF=0.6715;AFR_AF=0.5227;EUR_AF=0.6382;SAS_AF=0.544;AA=C|||;VT=SNP
6	31139490	rs885952	C	T	100	PASS	AC=2061;AF=0.411542;AN=5008;NS=2504;DP=9770;EAS_AF=0.3829;AMR_AF=0.4625;AFR_AF=0.4312;EUR_AF=0.4006;SAS_AF=0.3896;AA=C|||;VT=SNP
6	31139504	rs1108746	C	A	100	PASS	AC=693;AF=0.138379;AN=5008;NS=2504;DP=9649;EAS_AF=0.0685;AMR_AF=0.1758;AFR_AF=0.1278;EUR_AF=0.1551;SAS_AF=0.181;AA=C|||;VT=SNP
6	31140008	rs3132520	C	T	100	PASS	AC=2309;AF=0.461062;AN=5008;NS=2504;DP=15172;EAS_AF=0.4206;AMR_AF=0.5634;AFR_AF=0.4342;EUR_AF=0.4821;SAS_AF=0.4448;AA=C|||;VT=SNP
6	31140047	rs1265159	G	A	100	PASS	AC=786;AF=0.156949;AN=5008;NS=2504;DP=15022;EAS_AF=0.0367;AMR_AF=0.1311;AFR_AF=0.2451;EUR_AF=0.1918;SAS_AF=0.1442;AA=G|||;VT=SNP
6	31140073	rs3094190	G	A	100	PASS	AC=3245;AF=0.647963;AN=5008;NS=2504;DP=14909;EAS_AF=0.5694;AMR_AF=0.7305;AFR_AF=0.6778;EUR_AF=0.6004;SAS_AF=0.6789;AA=A|||;VT=SNP
6	31140088	rs3132519	T	C	100	PASS	AC=3245;AF=0.647963;AN=5008;NS=2504;DP=15212;EAS_AF=0.5694;AMR_AF=0.7305;AFR_AF=0.6778;EUR_AF=0.6004;SAS_AF=0.6789;AA=C|||;VT=SNP
6	31140091	rs885951	C	A	100	PASS	AC=2068;AF=0.412939;AN=5008;NS=2504;DP=15130;EAS_AF=0.3859;AMR_AF=0.4625;AFR_AF=0.4327;EUR_AF=0.4076;SAS_AF=0.3845;AA=C|||;VT=SNP
6	31140152	rs885950	A	C	100	PASS	AC=2089;AF=0.417133;AN=5008;NS=2504;DP=15640;EAS_AF=0.3849;AMR_AF=0.4697;AFR_AF=0.4244;EUR_AF=0.4105;SAS_AF=0.41;AA=A|||;VT=SNP
6	31140169	rs3132518	C	G	100	PASS	AC=3115;AF=0.622005;AN=5008;NS=2504;DP=16262;EAS_AF=0.5694;AMR_AF=0.7176;AFR_AF=0.5923;EUR_AF=0.5924;SAS_AF=0.6789;AA=G|||;VT=SNP
6	31140220	rs885949	T	C	100	PASS	AC=1003;AF=0.20028;AN=5008;NS=2504;DP=18302;EAS_AF=0.1845;AMR_AF=0.2219;AFR_AF=0.1679;EUR_AF=0.1839;SAS_AF=0.2618;AA=T|||;VT=SNP
6	31140411	rs17197227	C	T	100	PASS	AC=59;AF=0.0117812;AN=5008;NS=2504;DP=16767;EAS_AF=0.0149;AMR_AF=0.0043;AFR_AF=0.0015;EUR_AF=0.0278;SAS_AF=0.0112;AA=C|||;VT=SNP
6	31140445	rs9501064	C	T	100	PASS	AC=845;AF=0.16873;AN=5008;NS=2504;DP=16867;EAS_AF=0.2163;AMR_AF=0.0836;AFR_AF=0.2156;EUR_AF=0.0934;SAS_AF=0.1943;AA=C|||;VT=SNP
6	31140518	rs6909939	G	A	100	PASS	AC=628;AF=0.125399;AN=5008;NS=2504;DP=17824;EAS_AF=0.1528;AMR_AF=0.1009;AFR_AF=0.1452;EUR_AF=0.1471;SAS_AF=0.0654;AA=G|||;VT=SNP
6	31140532	rs885948	A	G	100	PASS	AC=2785;AF=0.55611;AN=5008;NS=2504;DP=17774;EAS_AF=0.506;AMR_AF=0.572;AFR_AF=0.6808;EUR_AF=0.4911;SAS_AF=0.4949;AA=G|||;VT=SNP
6	31140615	rs9501065	C	T	100	PASS	AC=864;AF=0.172524;AN=5008;NS=2504;DP=19081;EAS_AF=0.2173;AMR_AF=0.0821;AFR_AF=0.2262;EUR_AF=0.0934;SAS_AF=0.1994;AA=C|||;VT=SNP
6	31140741	rs1265158	C	G	100	PASS	AC=1927;AF=0.384784;AN=5008;NS=2504;DP=19556;EAS_AF=0.2788;AMR_AF=0.3141;AFR_AF=0.4841;EUR_AF=0.337;SAS_AF=0.4591;AA=G|||;VT=SNP
6	31140808	rs6910473	G	A	100	PASS	AC=510;AF=0.101837;AN=5008;NS=2504;DP=17262;EAS_AF=0.0635;AMR_AF=0.1023;AFR_AF=0.146;EUR_AF=0.1392;SAS_AF=0.0429;AA=G|||;VT=SNP
6	31140909	rs79527728	T	G	100	PASS	AC=118;AF=0.0235623;AN=5008;NS=2504;DP=18114;EAS_AF=0.0694;AMR_AF=0.0029;AFR_AF=0.0008;EUR_AF=0.0209;SAS_AF=0.0245;AA=T|||;VT=SNP
6	31141127	rs2269713	A	G	100	PASS	AC=642;AF=0.128195;AN=5008;NS=2504;DP=20202;EAS_AF=0.1954;AMR_AF=0.0418;AFR_AF=0.1936;EUR_AF=0.0457;SAS_AF=0.1166;AA=A|||;VT=SNP
6	31141209	rs2269712	A	G	100	PASS	AC=3937;AF=0.786142;AN=5008;NS=2504;DP=18654;EAS_AF=0.7113;AMR_AF=0.8357;AFR_AF=0.8865;EUR_AF=0.7763;SAS_AF=0.7025;AA=G|||;VT=SNP
6	31141523	rs887468	C	T	100	PASS	AC=1001;AF=0.19988;AN=5008;NS=2504;DP=21197;EAS_AF=0.0496;AMR_AF=0.1729;AFR_AF=0.2769;EUR_AF=0.2425;SAS_AF=0.226;AA=C|||;VT=SNP
6	31141612	rs2269711	A	T	100	PASS	AC=3498;AF=0.698482;AN=5008;NS=2504;DP=18528;EAS_AF=0.6815;AMR_AF=0.6643;AFR_AF=0.8759;EUR_AF=0.6372;SAS_AF=0.5634;AA=T|||;VT=SNP
6	31141664	rs887467	C	G	100	PASS	AC=2389;AF=0.477037;AN=5008;NS=2504;DP=16202;EAS_AF=0.2956;AMR_AF=0.4697;AFR_AF=0.5393;EUR_AF=0.4861;SAS_AF=0.5757;AA=G|||;VT=SNP
6	31141671	rs72856757	C	T	100	PASS	AC=400;AF=0.0798722;AN=5008;NS=2504;DP=16939;EAS_AF=0.0347;AMR_AF=0.1383;AFR_AF=0.0643;EUR_AF=0.1123;SAS_AF=0.0726;AA=C|||;VT=SNP
6	31141836	rs3132517	C	T	100	PASS	AC=4299;AF=0.858427;AN=5008;NS=2504;DP=21363;EAS_AF=0.8155;AMR_AF=0.8948;AFR_AF=0.9266;EUR_AF=0.8241;SAS_AF=0.82;AA=T|||;VT=SNP
6	31141954	rs72856758	T	C	100	PASS	AC=408;AF=0.0814696;AN=5008;NS=2504;DP=20303;EAS_AF=0.0337;AMR_AF=0.1398;AFR_AF=0.0696;EUR_AF=0.1123;SAS_AF=0.0736;AA=T|||;VT=SNP
6	31141970	rs3094189	C	A	100	PASS	AC=4690;AF=0.936502;AN=5008;NS=2504;DP=20296;EAS_AF=0.9653;AMR_AF=0.9452;AFR_AF=0.9584;EUR_AF=0.8926;SAS_AF=0.9162;AA=A|||;VT=SNP
6	31142097	rs114907333	T	C	100	PASS	AC=182;AF=0.0363419;AN=5008;NS=2504;DP=18079;EAS_AF=0.0119;AMR_AF=0.0403;AFR_AF=0.0136;EUR_AF=0.0477;SAS_AF=0.0777;AA=T|||;VT=SNP
6	31142245	rs3094188	C	A	100	PASS	AC=3529;AF=0.704673;AN=5008;NS=2504;DP=19874;EAS_AF=0.7381;AMR_AF=0.7219;AFR_AF=0.7663;EUR_AF=0.673;SAS_AF=0.6074;AA=C|||;VT=SNP
6	31142265	rs1265157	C	G	100	PASS	AC=1979;AF=0.395168;AN=5008;NS=2504;DP=19894;EAS_AF=0.381;AMR_AF=0.3285;AFR_AF=0.4342;EUR_AF=0.3569;SAS_AF=0.4438;AA=C|||;VT=SNP
6	31142293	rs114216136	C	T	100	PASS	AC=181;AF=0.0361422;AN=5008;NS=2504;DP=19784;EAS_AF=0.0119;AMR_AF=0.0403;AFR_AF=0.0136;EUR_AF=0.0477;SAS_AF=0.0767;AA=C|||;VT=SNP
6	31142297	rs1265156	C	A	100	PASS	AC=1849;AF=0.369209;AN=5008;NS=2504;DP=19746;EAS_AF=0.3938;AMR_AF=0.4625;AFR_AF=0.3253;EUR_AF=0.329;SAS_AF=0.3783;AA=A|||;VT=SNP
6	31142719	rs9461648	T	C	100	PASS	AC=804;AF=0.160543;AN=5008;NS=2504;DP=19680;EAS_AF=0.0794;AMR_AF=0.1729;AFR_AF=0.1604;EUR_AF=0.1511;SAS_AF=0.2454;AA=C|||;VT=SNP
6	31142903	rs9468877	G	A	100	PASS	AC=805;AF=0.160743;AN=5008;NS=2504;DP=20609;EAS_AF=0.0794;AMR_AF=0.1729;AFR_AF=0.1604;EUR_AF=0.1521;SAS_AF=0.2454;AA=A|||;VT=SNP
6	31142956	rs115919686	C	T	100	PASS	AC=181;AF=0.0361422;AN=5008;NS=2504;DP=21616;EAS_AF=0.0119;AMR_AF=0.0403;AFR_AF=0.0136;EUR_AF=0.0477;SAS_AF=0.0767;AA=C|||;VT=SNP
6	31143158	rs9461649	C	T	100	PASS	AC=805;AF=0.160743;AN=5008;NS=2504;DP=21751;EAS_AF=0.0794;AMR_AF=0.1729;AFR_AF=0.1604;EUR_AF=0.1521;SAS_AF=0.2454;AA=C|||;VT=SNP
6	31143241	rs9461650	G	A	100	PASS	AC=965;AF=0.192692;AN=5008;NS=2504;DP=21428;EAS_AF=0.1825;AMR_AF=0.1931;AFR_AF=0.1604;EUR_AF=0.1521;SAS_AF=0.2883;AA=G|||;VT=SNP
6	31143249	rs9468879	C	A	100	PASS	AC=806;AF=0.160942;AN=5008;NS=2504;DP=21434;EAS_AF=0.0794;AMR_AF=0.1744;AFR_AF=0.1604;EUR_AF=0.1521;SAS_AF=0.2454;AA=C|||;VT=SNP
6	31143451	rs114047342	T	A	100	PASS	AC=181;AF=0.0361422;AN=5008;NS=2504;DP=20262;EAS_AF=0.0119;AMR_AF=0.0403;AFR_AF=0.0136;EUR_AF=0.0477;SAS_AF=0.0767;AA=T|||;VT=SNP
6	31143511	rs887466	G	A	100	PASS	AC=2145;AF=0.428315;AN=5008;NS=2504;DP=20103;EAS_AF=0.4841;AMR_AF=0.5115;AFR_AF=0.3714;EUR_AF=0.4076;SAS_AF=0.41;AA=A|||;VT=SNP
6	31143582	rs3131018	A	C	100	PASS	AC=3435;AF=0.685903;AN=5008;NS=2504;DP=20704;EAS_AF=0.7192;AMR_AF=0.6787;AFR_AF=0.6672;EUR_AF=0.6243;SAS_AF=0.7454;AA=C|||;VT=SNP
6	31143639	rs3734869	G	A	100	PASS	AC=969;AF=0.19349;AN=5008;NS=2504;DP=19550;EAS_AF=0.0923;AMR_AF=0.2046;AFR_AF=0.1702;EUR_AF=0.1869;SAS_AF=0.3282;AA=A|||;VT=SNP
6	31143652	rs887465	C	G	100	PASS	AC=788;AF=0.157348;AN=5008;NS=2504;DP=19374;EAS_AF=0.0367;AMR_AF=0.1311;AFR_AF=0.2451;EUR_AF=0.1938;SAS_AF=0.1442;AA=C|||;VT=SNP
6	31143694	rs1265155	G	A	100	PASS	AC=2050;AF=0.409345;AN=5008;NS=2504;DP=19712;EAS_AF=0.4831;AMR_AF=0.4899;AFR_AF=0.3283;EUR_AF=0.3877;SAS_AF=0.408;AA=A|||;VT=SNP
6	31143804	rs3734872	T	G	100	PASS	AC=779;AF=0.155551;AN=5008;NS=2504;DP=20938;EAS_AF=0.0794;AMR_AF=0.1643;AFR_AF=0.1551;EUR_AF=0.1392;SAS_AF=0.2454;AA=T|||;VT=SNP
6	31143835	rs915660	C	G	100	PASS	AC=1086;AF=0.216853;AN=5008;NS=2504;DP=21304;EAS_AF=0.3909;AMR_AF=0.2867;AFR_AF=0.1604;EUR_AF=0.2008;SAS_AF=0.0808;AA=C|||;VT=SNP
6	31144429	rs4947305	A	G	100	PASS	AC=2050;AF=0.409345;AN=5008;NS=2504;DP=15432;EAS_AF=0.4841;AMR_AF=0.4914;AFR_AF=0.3306;EUR_AF=0.3877;SAS_AF=0.4029;AA=G|||;VT=SNP
6	31144454	rs151035561	T	A	100	PASS	AC=182;AF=0.0363419;AN=5008;NS=2504;DP=14989;EAS_AF=0.0129;AMR_AF=0.0403;AFR_AF=0.0136;EUR_AF=0.0477;SAS_AF=0.0767;AA=T|||;VT=SNP
6	31144462	rs139804853	G	A	100	PASS	AC=404;AF=0.0806709;AN=5008;NS=2504;DP=15207;EAS_AF=0.0347;AMR_AF=0.1398;AFR_AF=0.0666;EUR_AF=0.1123;SAS_AF=0.0726;AA=G|||;VT=SNP
6	31144637	rs9404937	G	A	100	PASS	AC=1865;AF=0.372404;AN=5008;NS=2504;DP=12462;EAS_AF=0.4702;AMR_AF=0.451;AFR_AF=0.3162;EUR_AF=0.34;SAS_AF=0.3252;AA=G|||;VT=SNP
6	31144695	rs3134789	T	C	100	PASS	AC=4412;AF=0.88099;AN=5008;NS=2504;DP=12703;EAS_AF=0.8165;AMR_AF=0.9222;AFR_AF=0.9289;EUR_AF=0.8757;SAS_AF=0.8589;AA=t|||;VT=SNP
6	31144717	rs3130505	A	T	100	PASS	AC=1377;AF=0.27496;AN=5008;NS=2504;DP=14651;EAS_AF=0.2361;AMR_AF=0.1859;AFR_AF=0.3351;EUR_AF=0.2366;SAS_AF=0.3364;AA=A|||;VT=SNP
6	31144771	rs9357109	C	A	100	PASS	AC=1086;AF=0.216853;AN=5008;NS=2504;DP=16414;EAS_AF=0.3909;AMR_AF=0.2867;AFR_AF=0.1604;EUR_AF=0.2008;SAS_AF=0.0808;AA=C|||;VT=SNP
6	31145000	rs192460891	T	G	100	PASS	AC=784;AF=0.15655;AN=5008;NS=2504;DP=13595;EAS_AF=0.0794;AMR_AF=0.1657;AFR_AF=0.1551;EUR_AF=0.1392;SAS_AF=0.2495;AA=T|||;VT=SNP
6	31145073	rs9391813	T	C	100	PASS	AC=2049;AF=0.409145;AN=5008;NS=2504;DP=16289;EAS_AF=0.4802;AMR_AF=0.4914;AFR_AF=0.3306;EUR_AF=0.3877;SAS_AF=0.4059;AA=C|||;VT=SNP
6	31145123	rs9391816	A	G	100	PASS	AC=2048;AF=0.408946;AN=5008;NS=2504;DP=17078;EAS_AF=0.4802;AMR_AF=0.4899;AFR_AF=0.3306;EUR_AF=0.3877;SAS_AF=0.4059;AA=G|||;VT=SNP
6	31145129	rs142788130	A	G	100	PASS	AC=190;AF=0.0379393;AN=5008;NS=2504;DP=17431;EAS_AF=0.0139;AMR_AF=0.0403;AFR_AF=0.0151;EUR_AF=0.0477;SAS_AF=0.0818;AA=A|||;VT=SNP
6	31145271	rs9501066	A	G	100	PASS	AC=2055;AF=0.410343;AN=5008;NS=2504;DP=19678;EAS_AF=0.4841;AMR_AF=0.4914;AFR_AF=0.3306;EUR_AF=0.3877;SAS_AF=0.408;AA=G|||;VT=SNP
6	31145402	rs117588763	C	T	100	PASS	AC=307;AF=0.0613019;AN=5008;NS=2504;DP=21424;EAS_AF=0.1796;AMR_AF=0.0994;AFR_AF=0.0053;EUR_AF=0.0179;SAS_AF=0.0327;AA=C|||;VT=SNP
6	31145413	rs11967629	C	T	100	PASS	AC=1086;AF=0.216853;AN=5008;NS=2504;DP=20883;EAS_AF=0.3909;AMR_AF=0.2867;AFR_AF=0.1604;EUR_AF=0.2008;SAS_AF=0.0808;AA=C|||;VT=SNP
6	31145431	rs3871246	T	C	100	PASS	AC=2055;AF=0.410343;AN=5008;NS=2504;DP=20395;EAS_AF=0.4841;AMR_AF=0.4914;AFR_AF=0.3306;EUR_AF=0.3877;SAS_AF=0.408;AA=T|||;VT=SNP
6	31145451	rs3130506	G	A	100	PASS	AC=3440;AF=0.686901;AN=5008;NS=2504;DP=20006;EAS_AF=0.7202;AMR_AF=0.683;AFR_AF=0.6694;EUR_AF=0.6243;SAS_AF=0.7434;AA=A|||;VT=SNP
6	31145702	rs3871247	G	A	100	PASS	AC=2061;AF=0.411542;AN=5008;NS=2504;DP=21628;EAS_AF=0.4841;AMR_AF=0.4957;AFR_AF=0.3328;EUR_AF=0.3877;SAS_AF=0.408;AA=G|||;VT=SNP
6	31145755	rs11507945	G	A	100	PASS	AC=1087;AF=0.217053;AN=5008;NS=2504;DP=23000;EAS_AF=0.3909;AMR_AF=0.2867;AFR_AF=0.1611;EUR_AF=0.2008;SAS_AF=0.0808;AA=G|||;VT=SNP
6	31145839	rs3868542	T	C	100	PASS	AC=2061;AF=0.411542;AN=5008;NS=2504;DP=21294;EAS_AF=0.4841;AMR_AF=0.4957;AFR_AF=0.3328;EUR_AF=0.3877;SAS_AF=0.408;AA=T|||;VT=SNP
6	31145920	rs887464	C	T	100	PASS	AC=1864;AF=0.372204;AN=5008;NS=2504;DP=22213;EAS_AF=0.4454;AMR_AF=0.4755;AFR_AF=0.2927;EUR_AF=0.4155;SAS_AF=0.2863;AA=C|||;VT=SNP
6	31145991	rs3871248	C	T	100	PASS	AC=2061;AF=0.411542;AN=5008;NS=2504;DP=1782;EAS_AF=0.4841;AMR_AF=0.4957;AFR_AF=0.3328;EUR_AF=0.3877;SAS_AF=0.408;AA=C|||;VT=SNP
6	31146276	rs76003751	G	A	100	PASS	AC=72;AF=0.014377;AN=5008;NS=2504;DP=21898;EAS_AF=0.0377;AMR_AF=0.0029;AFR_AF=0.0008;EUR_AF=0.0209;SAS_AF=0.0102;AA=G|||;VT=SNP
6	31146340	rs17197276	C	T	100	PASS	AC=403;AF=0.0804712;AN=5008;NS=2504;DP=20262;EAS_AF=0.0347;AMR_AF=0.1398;AFR_AF=0.0666;EUR_AF=0.1123;SAS_AF=0.0716;AA=C|||;VT=SNP
6	31146403	rs1052989	C	T	100	PASS	AC=1089;AF=0.217452;AN=5008;NS=2504;DP=21507;EAS_AF=0.3919;AMR_AF=0.2867;AFR_AF=0.1619;EUR_AF=0.2008;SAS_AF=0.0808;AA=C|||;VT=SNP
6	31146439	rs1052986	G	C	100	PASS	AC=779;AF=0.155551;AN=5008;NS=2504;DP=22766;EAS_AF=0.0794;AMR_AF=0.1643;AFR_AF=0.1551;EUR_AF=0.1392;SAS_AF=0.2454;AA=G|||;VT=SNP
6	31146477	rs9368657	T	C	100	PASS	AC=2062;AF=0.411741;AN=5008;NS=2504;DP=22861;EAS_AF=0.4841;AMR_AF=0.4957;AFR_AF=0.3328;EUR_AF=0.3877;SAS_AF=0.409;AA=T|||;VT=SNP
6	31146513	rs9368658	A	G	100	PASS	AC=2062;AF=0.411741;AN=5008;NS=2504;DP=22395;EAS_AF=0.4841;AMR_AF=0.4957;AFR_AF=0.3336;EUR_AF=0.3877;SAS_AF=0.408;AA=A|||;VT=SNP
6	31146584	rs9380220	G	T	100	PASS	AC=1087;AF=0.217053;AN=5008;NS=2504;DP=21610;EAS_AF=0.3909;AMR_AF=0.2867;AFR_AF=0.1611;EUR_AF=0.2008;SAS_AF=0.0808;AA=G|||;VT=SNP
6	31146671	rs148706392	C	A	100	PASS	AC=18;AF=0.00359425;AN=5008;NS=2504;DP=19933;EAS_AF=0.0179;AMR_AF=0;AFR_AF=0;EUR_AF=0;SAS_AF=0;AA=C|||;VT=SNP
6	31146722	rs62401299	T	C	100	PASS	AC=399;AF=0.0796725;AN=5008;NS=2504;DP=20127;EAS_AF=0.0962;AMR_AF=0.0317;AFR_AF=0.0915;EUR_AF=0.0388;SAS_AF=0.1227;AA=T|||;VT=SNP
6	31146846	rs4713438	G	A	100	PASS	AC=1231;AF=0.245807;AN=5008;NS=2504;DP=21623;EAS_AF=0.1399;AMR_AF=0.2392;AFR_AF=0.3359;EUR_AF=0.2038;SAS_AF=0.2812;AA=G|||;VT=SNP
6	31147026	rs4713439	A	G	100	PASS	AC=308;AF=0.0615016;AN=5008;NS=2504;DP=18954;EAS_AF=0.1796;AMR_AF=0.0994;AFR_AF=0.0061;EUR_AF=0.0179;SAS_AF=0.0327;AA=A|||;VT=SNP
6	31147081	rs3131017	C	T	100	PASS	AC=4412;AF=0.88099;AN=5008;NS=2504;DP=19000;EAS_AF=0.8165;AMR_AF=0.9222;AFR_AF=0.9289;EUR_AF=0.8757;SAS_AF=0.8589;AA=T|||;VT=SNP
6	31147194	rs3130457	T	C	100	PASS	AC=787;AF=0.157149;AN=5008;NS=2504;DP=18665;EAS_AF=0.0367;AMR_AF=0.1311;AFR_AF=0.2451;EUR_AF=0.1938;SAS_AF=0.1431;AA=T|||;VT=SNP
6	31147475	rs9391817	C	T	100	PASS	AC=254;AF=0.0507188;AN=5008;NS=2504;DP=11046;EAS_AF=0.1736;AMR_AF=0.0879;AFR_AF=0;EUR_AF=0.001;SAS_AF=0.0174;AA=C|||;VT=SNP
6	31147476	rs3130507	G	A	100	PASS	AC=1346;AF=0.26877;AN=5008;NS=2504;DP=11022;EAS_AF=0.2361;AMR_AF=0.1816;AFR_AF=0.3366;EUR_AF=0.2326;SAS_AF=0.3098;AA=G|||;VT=SNP
6	31147515	rs9263825	G	A	100	PASS	AC=568;AF=0.113419;AN=5008;NS=2504;DP=11743;EAS_AF=0.0615;AMR_AF=0.0994;AFR_AF=0.1929;EUR_AF=0.1392;SAS_AF=0.0429;AA=G|||;VT=SNP
6	31147619	rs11752301	T	C	100	PASS	AC=779;AF=0.155551;AN=5008;NS=2504;DP=14624;EAS_AF=0.0794;AMR_AF=0.1643;AFR_AF=0.1551;EUR_AF=0.1392;SAS_AF=0.2454;AA=T|||;VT=SNP
6	31147725	rs9357110	A	G	100	PASS	AC=2062;AF=0.411741;AN=5008;NS=2504;DP=15160;EAS_AF=0.4841;AMR_AF=0.4957;AFR_AF=0.3328;EUR_AF=0.3877;SAS_AF=0.409;AA=G|||;VT=SNP
6	31147856	rs116656026	G	A	100	PASS	AC=182;AF=0.0363419;AN=5008;NS=2504;DP=13940;EAS_AF=0.0129;AMR_AF=0.0403;AFR_AF=0.0129;EUR_AF=0.0477;SAS_AF=0.0777;AA=G|||;VT=SNP
6	31147892	rs9394040	T	C	100	PASS	AC=2058;AF=0.410942;AN=5008;NS=2504;DP=15583;EAS_AF=0.4841;AMR_AF=0.4957;AFR_AF=0.3328;EUR_AF=0.3857;SAS_AF=0.407;AA=C|||;VT=SNP
6	31147916	rs9357111	C	T	100	PASS	AC=2058;AF=0.410942;AN=5008;NS=2504;DP=16490;EAS_AF=0.4841;AMR_AF=0.4957;AFR_AF=0.3328;EUR_AF=0.3857;SAS_AF=0.407;AA=T|||;VT=SNP
6	31148296	rs115103823	G	A	100	PASS	AC=182;AF=0.0363419;AN=5008;NS=2504;DP=15017;EAS_AF=0.0129;AMR_AF=0.0403;AFR_AF=0.0129;EUR_AF=0.0477;SAS_AF=0.0777;AA=G|||;VT=SNP
6	31148859	rs9357112	A	G	100	PASS	AC=308;AF=0.0615016;AN=5008;NS=2504;DP=14192;EAS_AF=0.1796;AMR_AF=0.0994;AFR_AF=0.0061;EUR_AF=0.0179;SAS_AF=0.0327;AA=A|||;VT=SNP
6	31149045	rs9263827	C	T	100	PASS	AC=447;AF=0.0892572;AN=5008;NS=2504;DP=13000;EAS_AF=0.0615;AMR_AF=0.0706;AFR_AF=0.1785;EUR_AF=0.0646;SAS_AF=0.0358;AA=C|||;VT=SNP
6	31149091	rs9357113	G	T	100	PASS	AC=1083;AF=0.216254;AN=5008;NS=2504;DP=13139;EAS_AF=0.3909;AMR_AF=0.2882;AFR_AF=0.1611;EUR_AF=0.1988;SAS_AF=0.0777;AA=G|||;VT=SNP
6	31149228	rs111748703	G	A	100	PASS	AC=400;AF=0.0798722;AN=5008;NS=2504;DP=9460;EAS_AF=0.0347;AMR_AF=0.1398;AFR_AF=0.0643;EUR_AF=0.1123;SAS_AF=0.0716;AA=G|||;VT=SNP
6	31149298	rs9357114	T	G	100	PASS	AC=308;AF=0.0615016;AN=5008;NS=2504;DP=11908;EAS_AF=0.1796;AMR_AF=0.0994;AFR_AF=0.0061;EUR_AF=0.0179;SAS_AF=0.0327;AA=T|||;VT=SNP
6	31149743	rs114401652	A	G	100	PASS	AC=187;AF=0.0373403;AN=5008;NS=2504;DP=12103;EAS_AF=0.0129;AMR_AF=0.0403;AFR_AF=0.0129;EUR_AF=0.0477;SAS_AF=0.0828;AA=a|||;VT=SNP
6	31149746	rs115331068	A	G	100	PASS	AC=182;AF=0.0363419;AN=5008;NS=2504;DP=12235;EAS_AF=0.0129;AMR_AF=0.0403;AFR_AF=0.0129;EUR_AF=0.0477;SAS_AF=0.0777;AA=a|||;VT=SNP
6	31150039	rs56178408	C	T	100	PASS	AC=630;AF=0.125799;AN=5008;NS=2504;DP=15364;EAS_AF=0.0546;AMR_AF=0.1527;AFR_AF=0.1044;EUR_AF=0.1282;SAS_AF=0.2065;AA=t|||;VT=SNP
6	31150225	rs7760698	T	A	100	PASS	AC=190;AF=0.0379393;AN=5008;NS=2504;DP=18453;EAS_AF=0.0139;AMR_AF=0.0403;AFR_AF=0.0144;EUR_AF=0.0477;SAS_AF=0.0828;AA=t|||;VT=SNP
6	31150323	rs4713440	C	A	100	PASS	AC=637;AF=0.127196;AN=5008;NS=2504;DP=17710;EAS_AF=0.0546;AMR_AF=0.1571;AFR_AF=0.1067;EUR_AF=0.1282;SAS_AF=0.2076;AA=a|||;VT=SNP
6	31150383	rs4711258	G	A	100	PASS	AC=446;AF=0.0890575;AN=5008;NS=2504;DP=16084;EAS_AF=0.0407;AMR_AF=0.1167;AFR_AF=0.0923;EUR_AF=0.0805;SAS_AF=0.1237;AA=N|||;VT=SNP
6	31150435	rs1128175	A	G	100	PASS	AC=4005;AF=0.79972;AN=5008;NS=2504;DP=15173;EAS_AF=0.7808;AMR_AF=0.7824;AFR_AF=0.8608;EUR_AF=0.7624;SAS_AF=0.7873;AA=-|||;VT=SNP
6	31150475	rs7744751	C	G	100	PASS	AC=182;AF=0.0363419;AN=5008;NS=2504;DP=15633;EAS_AF=0.0129;AMR_AF=0.0403;AFR_AF=0.0129;EUR_AF=0.0477;SAS_AF=0.0777;AA=-|||;VT=SNP
6	31150479	rs7744752	C	A	100	PASS	AC=187;AF=0.0373403;AN=5008;NS=2504;DP=15644;EAS_AF=0.0129;AMR_AF=0.0403;AFR_AF=0.0129;EUR_AF=0.0477;SAS_AF=0.0828;AA=-|||;VT=SNP
6	31150618	rs3130509	G	A	100	PASS	AC=4482;AF=0.894968;AN=5008;NS=2504;DP=18126;EAS_AF=0.8363;AMR_AF=0.9236;AFR_AF=0.9561;EUR_AF=0.8767;SAS_AF=0.8712;AA=-|||;VT=SNP
6	31150785	rs142470226	T	C	100	PASS	AC=159;AF=0.0317492;AN=5008;NS=2504;DP=19462;EAS_AF=0.1032;AMR_AF=0.0187;AFR_AF=0;EUR_AF=0;SAS_AF=0.0429;AA=-|||;VT=SNP
6	31150858	rs9468880	G	A	100	PASS	AC=448;AF=0.0894569;AN=5008;NS=2504;DP=18129;EAS_AF=0.0407;AMR_AF=0.1196;AFR_AF=0.0923;EUR_AF=0.0805;SAS_AF=0.1237;AA=-|||;VT=SNP
6	31150870	rs9468881	C	T	100	PASS	AC=450;AF=0.0898562;AN=5008;NS=2504;DP=18060;EAS_AF=0.0417;AMR_AF=0.1196;AFR_AF=0.093;EUR_AF=0.0805;SAS_AF=0.1237;AA=-|||;VT=SNP
6	31150873	rs9380221	T	C	100	PASS	AC=1081;AF=0.215855;AN=5008;NS=2504;DP=18099;EAS_AF=0.3909;AMR_AF=0.2853;AFR_AF=0.1611;EUR_AF=0.1988;SAS_AF=0.0777;AA=t|||;VT=SNP
6	31150914	rs28749548	T	A	100	PASS	AC=774;AF=0.154553;AN=5008;NS=2504;DP=18880;EAS_AF=0.2113;AMR_AF=0.1873;AFR_AF=0.1551;EUR_AF=0.1809;SAS_AF=0.045;AA=t|||;VT=SNP
6	31151039	rs9468882	T	A	100	PASS	AC=1717;AF=0.342851;AN=5008;NS=2504;DP=21795;EAS_AF=0.4454;AMR_AF=0.4438;AFR_AF=0.267;EUR_AF=0.327;SAS_AF=0.2843;AA=t|||;VT=SNP
6	31151118	rs144232425	T	C	100	PASS	AC=187;AF=0.0373403;AN=5008;NS=2504;DP=21408;EAS_AF=0.0129;AMR_AF=0.0403;AFR_AF=0.0129;EUR_AF=0.0477;SAS_AF=0.0828;AA=T|||;VT=SNP
6	31151248	rs11961945	G	A	100	PASS	AC=779;AF=0.155551;AN=5008;NS=2504;DP=16736;EAS_AF=0.2113;AMR_AF=0.1916;AFR_AF=0.1566;EUR_AF=0.1809;SAS_AF=0.045;AA=G|||;VT=SNP
6	31151319	rs9468884	T	C	100	PASS	AC=633;AF=0.126398;AN=5008;NS=2504;DP=16961;EAS_AF=0.0546;AMR_AF=0.1571;AFR_AF=0.1059;EUR_AF=0.1272;SAS_AF=0.2055;AA=C|||;VT=SNP
6	31151362	rs149078038	C	T	100	PASS	AC=185;AF=0.0369409;AN=5008;NS=2504;DP=17490;EAS_AF=0.0129;AMR_AF=0.0403;AFR_AF=0.0129;EUR_AF=0.0467;SAS_AF=0.0818;AA=C|||;VT=SNP
6	31151413	rs9468885	A	C	100	PASS	AC=972;AF=0.194089;AN=5008;NS=2504;DP=18350;EAS_AF=0.0933;AMR_AF=0.2089;AFR_AF=0.171;EUR_AF=0.1859;SAS_AF=0.3272;AA=C|||;VT=SNP
6	31151424	rs141825207	C	G	100	PASS	AC=185;AF=0.0369409;AN=5008;NS=2504;DP=18610;EAS_AF=0.0129;AMR_AF=0.0403;AFR_AF=0.0129;EUR_AF=0.0467;SAS_AF=0.0818;AA=C|||;VT=SNP
6	31151573	rs9468886	G	A	100	PASS	AC=636;AF=0.126997;AN=5008;NS=2504;DP=17974;EAS_AF=0.0546;AMR_AF=0.1571;AFR_AF=0.1067;EUR_AF=0.1282;SAS_AF=0.2065;AA=A|||;VT=SNP
6	31151690	rs9468887	C	G	100	PASS	AC=445;AF=0.0888578;AN=5008;NS=2504;DP=19020;EAS_AF=0.0407;AMR_AF=0.1167;AFR_AF=0.0915;EUR_AF=0.0805;SAS_AF=0.1237;AA=C|||;VT=SNP
6	31151740	rs6913070	C	T	100	PASS	AC=493;AF=0.0984425;AN=5008;NS=2504;DP=18762;EAS_AF=0.1925;AMR_AF=0.1398;AFR_AF=0.0189;EUR_AF=0.0646;SAS_AF=0.1145;AA=C|||;VT=SNP
6	31151751	rs6913074	C	T	100	PASS	AC=571;AF=0.114018;AN=5008;NS=2504;DP=18703;EAS_AF=0.0615;AMR_AF=0.0994;AFR_AF=0.1929;EUR_AF=0.1402;SAS_AF=0.045;AA=C|||;VT=SNP
6	31151761	rs117960312	C	T	100	PASS	AC=340;AF=0.0678914;AN=5008;NS=2504;DP=19174;EAS_AF=0.0387;AMR_AF=0.0519;AFR_AF=0.0651;EUR_AF=0.0586;SAS_AF=0.1227;AA=C|||;VT=SNP
6	31151808	rs9348855	A	C	100	PASS	AC=308;AF=0.0615016;AN=5008;NS=2504;DP=18652;EAS_AF=0.1796;AMR_AF=0.0994;AFR_AF=0.0061;EUR_AF=0.0179;SAS_AF=0.0327;AA=A|||;VT=SNP
6	31151810	rs117672584	G	A	100	PASS	AC=339;AF=0.0676917;AN=5008;NS=2504;DP=18482;EAS_AF=0.0387;AMR_AF=0.0519;AFR_AF=0.0651;EUR_AF=0.0586;SAS_AF=0.1217;AA=G|||;VT=SNP
6	31151871	rs142858529	A	G	100	PASS	AC=140;AF=0.0279553;AN=5008;NS=2504;DP=20423;EAS_AF=0.0625;AMR_AF=0.0101;AFR_AF=0.0234;EUR_AF=0;SAS_AF=0.0399;AA=A|||;VT=SNP
6	31151926	rs6913301	A	G	100	PASS	AC=1409;AF=0.28135;AN=5008;NS=2504;DP=19140;EAS_AF=0.2659;AMR_AF=0.3444;AFR_AF=0.261;EUR_AF=0.3091;SAS_AF=0.2515;AA=G|||;VT=SNP
6	31151997	rs6913894	G	A	100	PASS	AC=632;AF=0.126198;AN=5008;NS=2504;DP=18353;EAS_AF=0.0536;AMR_AF=0.1571;AFR_AF=0.1044;EUR_AF=0.1282;SAS_AF=0.2065;AA=G|||;VT=SNP
6	31152459	rs145652859	A	G	100	PASS	AC=187;AF=0.0373403;AN=5008;NS=2504;DP=13913;EAS_AF=0.0129;AMR_AF=0.0403;AFR_AF=0.0129;EUR_AF=0.0477;SAS_AF=0.0828;AA=A|||;VT=SNP
6	31152477	rs147774076	G	A	100	PASS	AC=187;AF=0.0373403;AN=5008;NS=2504;DP=13959;EAS_AF=0.0129;AMR_AF=0.0403;AFR_AF=0.0129;EUR_AF=0.0477;SAS_AF=0.0828;AA=G|||;VT=SNP
6	31152541	rs9263832	T	C	100	PASS	AC=235;AF=0.0469249;AN=5008;NS=2504;DP=14208;EAS_AF=0.0595;AMR_AF=0.0389;AFR_AF=0.056;EUR_AF=0.0398;SAS_AF=0.0348;AA=T|||;VT=SNP
6	31152562	rs9263833	T	C	100	PASS	AC=569;AF=0.113618;AN=5008;NS=2504;DP=14192;EAS_AF=0.0615;AMR_AF=0.0994;AFR_AF=0.1929;EUR_AF=0.1392;SAS_AF=0.044;AA=T|||;VT=SNP
6	31152579	rs150948294	G	T	100	PASS	AC=187;AF=0.0373403;AN=5008;NS=2504;DP=13863;EAS_AF=0.0129;AMR_AF=0.0403;AFR_AF=0.0129;EUR_AF=0.0477;SAS_AF=0.0828;AA=G|||;VT=SNP
6	31152818	rs3131016	C	A	100	PASS	AC=1350;AF=0.269569;AN=5008;NS=2504;DP=13486;EAS_AF=0.2361;AMR_AF=0.1816;AFR_AF=0.3366;EUR_AF=0.2346;SAS_AF=0.3119;AA=C|||;VT=SNP
6	31152839	rs9501350	C	T	100	PASS	AC=445;AF=0.0888578;AN=5008;NS=2504;DP=13580;EAS_AF=0.0407;AMR_AF=0.1167;AFR_AF=0.0915;EUR_AF=0.0805;SAS_AF=0.1237;AA=C|||;VT=SNP
6	31153020	rs3134788	T	C	100	PASS	AC=1383;AF=0.276158;AN=5008;NS=2504;DP=13722;EAS_AF=0.2361;AMR_AF=0.1873;AFR_AF=0.3366;EUR_AF=0.2386;SAS_AF=0.3374;AA=T|||;VT=SNP
6	31153022	rs140446199	T	C	100	PASS	AC=187;AF=0.0373403;AN=5008;NS=2504;DP=13722;EAS_AF=0.0129;AMR_AF=0.0403;AFR_AF=0.0129;EUR_AF=0.0477;SAS_AF=0.0828;AA=T|||;VT=SNP
6	31153126	rs9501351	C	T	100	PASS	AC=635;AF=0.126797;AN=5008;NS=2504;DP=16920;EAS_AF=0.0546;AMR_AF=0.1571;AFR_AF=0.1059;EUR_AF=0.1282;SAS_AF=0.2065;AA=C|||;VT=SNP
6	31153235	rs148332761	A	G	100	PASS	AC=187;AF=0.0373403;AN=5008;NS=2504;DP=17337;EAS_AF=0.0129;AMR_AF=0.0403;AFR_AF=0.0129;EUR_AF=0.0477;SAS_AF=0.0828;AA=A|||;VT=SNP
6	31153548	rs113379855	C	T	100	PASS	AC=404;AF=0.0806709;AN=5008;NS=2504;DP=19635;EAS_AF=0.0347;AMR_AF=0.1398;AFR_AF=0.0673;EUR_AF=0.1123;SAS_AF=0.0716;AA=C|||;VT=SNP
6	31153573	rs9501506	T	C	100	PASS	AC=635;AF=0.126797;AN=5008;NS=2504;DP=19257;EAS_AF=0.0546;AMR_AF=0.1571;AFR_AF=0.1059;EUR_AF=0.1282;SAS_AF=0.2065;AA=C|||;VT=SNP
6	31153716	rs9501507	T	C	100	PASS	AC=636;AF=0.126997;AN=5008;NS=2504;DP=20381;EAS_AF=0.0546;AMR_AF=0.1571;AFR_AF=0.1067;EUR_AF=0.1282;SAS_AF=0.2065;AA=C|||;VT=SNP
6	31153872	rs9263838	C	T	100	PASS	AC=570;AF=0.113818;AN=5008;NS=2504;DP=19378;EAS_AF=0.0615;AMR_AF=0.0994;AFR_AF=0.1929;EUR_AF=0.1392;SAS_AF=0.045;AA=C|||;VT=SNP
6	31153886	rs7771486	G	C	100	PASS	AC=308;AF=0.0615016;AN=5008;NS=2504;DP=19154;EAS_AF=0.1796;AMR_AF=0.0994;AFR_AF=0.0061;EUR_AF=0.0179;SAS_AF=0.0327;AA=G|||;VT=SNP
6	31153913	rs17191019	G	A	100	PASS	AC=185;AF=0.0369409;AN=5008;NS=2504;DP=18778;EAS_AF=0.0129;AMR_AF=0.0403;AFR_AF=0.0129;EUR_AF=0.0477;SAS_AF=0.0808;AA=G|||;VT=SNP
6	31153916	rs11970124	G	A	100	PASS	AC=447;AF=0.0892572;AN=5008;NS=2504;DP=18708;EAS_AF=0.0407;AMR_AF=0.1167;AFR_AF=0.0923;EUR_AF=0.0805;SAS_AF=0.1247;AA=G|||;VT=SNP
6	31154009	rs17191033	C	T	100	PASS	AC=188;AF=0.0375399;AN=5008;NS=2504;DP=18645;EAS_AF=0.0139;AMR_AF=0.0403;AFR_AF=0.0144;EUR_AF=0.0477;SAS_AF=0.0808;AA=T|||;VT=SNP
6	31154040	rs17197375	C	T	100	PASS	AC=445;AF=0.0888578;AN=5008;NS=2504;DP=18995;EAS_AF=0.0407;AMR_AF=0.1167;AFR_AF=0.0915;EUR_AF=0.0805;SAS_AF=0.1237;AA=C|||;VT=SNP
6	31154081	rs17197381	G	T	100	PASS	AC=183;AF=0.0365415;AN=5008;NS=2504;DP=20544;EAS_AF=0.0129;AMR_AF=0.0403;AFR_AF=0.0129;EUR_AF=0.0477;SAS_AF=0.0787;AA=G|||;VT=SNP
6	31154138	rs115737821	C	G	100	PASS	AC=634;AF=0.126597;AN=5008;NS=2504;DP=21886;EAS_AF=0.0546;AMR_AF=0.1571;AFR_AF=0.1059;EUR_AF=0.1282;SAS_AF=0.2055;AA=G|||;VT=SNP
6	31154206	rs17191040	T	G	100	PASS	AC=633;AF=0.126398;AN=5008;NS=2504;DP=21275;EAS_AF=0.0546;AMR_AF=0.1571;AFR_AF=0.1059;EUR_AF=0.1282;SAS_AF=0.2045;AA=G|||;VT=SNP
6	31154261	rs7772153	G	A	100	PASS	AC=308;AF=0.0615016;AN=5008;NS=2504;DP=20817;EAS_AF=0.1796;AMR_AF=0.0994;AFR_AF=0.0061;EUR_AF=0.0179;SAS_AF=0.0327;AA=G|||;VT=SNP
6	31154262	rs7753892	T	C	100	PASS	AC=1701;AF=0.339657;AN=5008;NS=2504;DP=20822;EAS_AF=0.4464;AMR_AF=0.4409;AFR_AF=0.267;EUR_AF=0.3141;SAS_AF=0.2822;AA=C|||;VT=SNP
6	31154354	rs3095240	T	A	100	PASS	AC=1381;AF=0.275759;AN=5008;NS=2504;DP=18855;EAS_AF=0.2351;AMR_AF=0.1873;AFR_AF=0.3366;EUR_AF=0.2386;SAS_AF=0.3364;AA=T|||;VT=SNP
6	31154358	rs7772290	G	T	100	PASS	AC=1702;AF=0.339856;AN=5008;NS=2504;DP=18826;EAS_AF=0.4464;AMR_AF=0.4409;AFR_AF=0.267;EUR_AF=0.3141;SAS_AF=0.2832;AA=T|||;VT=SNP
6	31154384	rs17197402	G	A	100	PASS	AC=633;AF=0.126398;AN=5008;NS=2504;DP=18982;EAS_AF=0.0546;AMR_AF=0.1571;AFR_AF=0.1059;EUR_AF=0.1282;SAS_AF=0.2045;AA=A|||;VT=SNP
6	31154421	rs3208498	C	T	100	PASS	AC=449;AF=0.0896565;AN=5008;NS=2504;DP=18618;EAS_AF=0.0407;AMR_AF=0.1167;AFR_AF=0.0915;EUR_AF=0.0805;SAS_AF=0.1278;AA=C|||;VT=SNP
6	31154434	rs3130458	C	T	100	PASS	AC=1383;AF=0.276158;AN=5008;NS=2504;DP=18619;EAS_AF=0.2351;AMR_AF=0.1873;AFR_AF=0.3374;EUR_AF=0.2386;SAS_AF=0.3374;AA=C|||;VT=SNP
6	31154493	rs3130510	G	A	100	PASS	AC=788;AF=0.157348;AN=5008;NS=2504;DP=19324;EAS_AF=0.0367;AMR_AF=0.1311;AFR_AF=0.2451;EUR_AF=0.1938;SAS_AF=0.1442;AA=G|||;VT=SNP
6	31154507	rs17191082	G	A	100	PASS	AC=184;AF=0.0367412;AN=5008;NS=2504;DP=19854;EAS_AF=0.0139;AMR_AF=0.0403;AFR_AF=0.0144;EUR_AF=0.0477;SAS_AF=0.0767;AA=A|||;VT=SNP
6	31154593	rs17191090	A	G	100	PASS	AC=176;AF=0.0351438;AN=5008;NS=2504;DP=20582;EAS_AF=0.0129;AMR_AF=0.0403;AFR_AF=0.0129;EUR_AF=0.0477;SAS_AF=0.0716;AA=A|||;VT=SNP
6	31154620	rs6921663	T	C	100	PASS	AC=1251;AF=0.2498;AN=5008;NS=2504;DP=19090;EAS_AF=0.4058;AMR_AF=0.3242;AFR_AF=0.1747;EUR_AF=0.2336;SAS_AF=0.1544;AA=C|||;VT=SNP
6	31154633	rs3130459	T	C	100	PASS	AC=788;AF=0.157348;AN=5008;NS=2504;DP=18684;EAS_AF=0.0367;AMR_AF=0.1311;AFR_AF=0.2451;EUR_AF=0.1938;SAS_AF=0.1442;AA=T|||;VT=SNP
6	31154814	rs112434986	A	C	100	PASS	AC=404;AF=0.0806709;AN=5008;NS=2504;DP=15232;EAS_AF=0.0347;AMR_AF=0.1398;AFR_AF=0.0673;EUR_AF=0.1123;SAS_AF=0.0716;AA=A|||;VT=SNP
6	31154820	rs6922051	T	C	100	PASS	AC=1938;AF=0.386981;AN=5008;NS=2504;DP=15057;EAS_AF=0.506;AMR_AF=0.4798;AFR_AF=0.3245;EUR_AF=0.3539;SAS_AF=0.317;AA=t|||;VT=SNP
6	31154830	rs9263843	G	T	100	PASS	AC=240;AF=0.0479233;AN=5008;NS=2504;DP=14499;EAS_AF=0.0595;AMR_AF=0.0389;AFR_AF=0.056;EUR_AF=0.0398;SAS_AF=0.0399;AA=G|||;VT=SNP
6	31154878	rs76061950	G	A	100	PASS	AC=560;AF=0.111821;AN=5008;NS=2504;DP=15800;EAS_AF=0.1984;AMR_AF=0.0504;AFR_AF=0.0908;EUR_AF=0.0408;SAS_AF=0.1677;AA=g|||;VT=SNP
6	31154893	rs138492827	G	A	100	PASS	AC=176;AF=0.0351438;AN=5008;NS=2504;DP=14370;EAS_AF=0.0129;AMR_AF=0.0403;AFR_AF=0.0129;EUR_AF=0.0477;SAS_AF=0.0716;AA=g|||;VT=SNP
6	31154897	rs6899875	G	A	100	PASS	AC=1069;AF=0.213458;AN=5008;NS=2504;DP=14020;EAS_AF=0.3919;AMR_AF=0.2839;AFR_AF=0.1619;EUR_AF=0.1859;SAS_AF=0.0777;AA=g|||;VT=SNP
6	31154981	rs575356567	A	G	100	PASS	AC=445;AF=0.0888578;AN=5008;NS=2504;DP=16508;EAS_AF=0.0397;AMR_AF=0.1167;AFR_AF=0.093;EUR_AF=0.0785;SAS_AF=0.1247;AA=a|||;VT=SNP
6	31155186	rs9263844	C	T	100	PASS	AC=818;AF=0.163339;AN=5008;NS=2504;DP=15660;EAS_AF=0.1071;AMR_AF=0.219;AFR_AF=0.1339;EUR_AF=0.2008;SAS_AF=0.183;AA=C|||;VT=SNP
6	31155187	rs9461652	G	A	100	PASS	AC=444;AF=0.0886581;AN=5008;NS=2504;DP=15727;EAS_AF=0.0407;AMR_AF=0.1124;AFR_AF=0.09;EUR_AF=0.0805;SAS_AF=0.1278;AA=G|||;VT=SNP
6	31155284	rs4713441	A	T	100	PASS	AC=1067;AF=0.213059;AN=5008;NS=2504;DP=16829;EAS_AF=0.3919;AMR_AF=0.2839;AFR_AF=0.1604;EUR_AF=0.1859;SAS_AF=0.0777;AA=A|||;VT=SNP
6	31155304	rs28360055	C	G	100	PASS	AC=1067;AF=0.213059;AN=5008;NS=2504;DP=17077;EAS_AF=0.3919;AMR_AF=0.2839;AFR_AF=0.1604;EUR_AF=0.1859;SAS_AF=0.0777;AA=C|||;VT=SNP
6	31155385	rs9468889	T	G	100	PASS	AC=451;AF=0.0900559;AN=5008;NS=2504;DP=17783;EAS_AF=0.0407;AMR_AF=0.1167;AFR_AF=0.093;EUR_AF=0.0805;SAS_AF=0.1278;AA=T|||;VT=SNP
6	31155405	rs4713442	T	C	100	PASS	AC=1066;AF=0.212859;AN=5008;NS=2504;DP=17932;EAS_AF=0.3909;AMR_AF=0.2839;AFR_AF=0.1604;EUR_AF=0.1859;SAS_AF=0.0777;AA=C|||;VT=SNP
6	31155434	rs28360056	G	A	100	PASS	AC=1067;AF=0.213059;AN=5008;NS=2504;DP=17707;EAS_AF=0.3909;AMR_AF=0.2839;AFR_AF=0.1611;EUR_AF=0.1859;SAS_AF=0.0777;AA=G|||;VT=SNP
6	31155532	rs28360057	A	C	100	PASS	AC=758;AF=0.151358;AN=5008;NS=2504;DP=17957;EAS_AF=0.2113;AMR_AF=0.1844;AFR_AF=0.1543;EUR_AF=0.168;SAS_AF=0.045;AA=A|||;VT=SNP
6	31155539	rs4713443	T	G	100	PASS	AC=2338;AF=0.466853;AN=5008;NS=2504;DP=18000;EAS_AF=0.5407;AMR_AF=0.6196;AFR_AF=0.3888;EUR_AF=0.4662;SAS_AF=0.3885;AA=G|||;VT=SNP
6	31155548	rs4713444	A	G	100	PASS	AC=2338;AF=0.466853;AN=5008;NS=2504;DP=18146;EAS_AF=0.5407;AMR_AF=0.6196;AFR_AF=0.3888;EUR_AF=0.4662;SAS_AF=0.3885;AA=G|||;VT=SNP
6	31155615	rs28360058	A	G	100	PASS	AC=758;AF=0.151358;AN=5008;NS=2504;DP=18030;EAS_AF=0.2113;AMR_AF=0.1844;AFR_AF=0.1543;EUR_AF=0.168;SAS_AF=0.045;AA=A|||;VT=SNP
6	31155659	rs9263845	G	A	100	PASS	AC=819;AF=0.163538;AN=5008;NS=2504;DP=18784;EAS_AF=0.1081;AMR_AF=0.219;AFR_AF=0.1346;EUR_AF=0.1998;SAS_AF=0.183;AA=G|||;VT=SNP
6	31155670	rs9263846	G	A	100	PASS	AC=818;AF=0.163339;AN=5008;NS=2504;DP=18630;EAS_AF=0.1071;AMR_AF=0.219;AFR_AF=0.1339;EUR_AF=0.1998;SAS_AF=0.184;AA=G|||;VT=SNP
6	31155785	rs1265181	G	C	100	PASS	AC=506;AF=0.101038;AN=5008;NS=2504;DP=19485;EAS_AF=0.0367;AMR_AF=0.072;AFR_AF=0.0719;EUR_AF=0.1789;SAS_AF=0.1472;AA=G|||;VT=SNP
6	31155790	rs116116256	C	T	100	PASS	AC=176;AF=0.0351438;AN=5008;NS=2504;DP=19240;EAS_AF=0.0129;AMR_AF=0.0403;AFR_AF=0.0129;EUR_AF=0.0477;SAS_AF=0.0716;AA=C|||;VT=SNP
6	31155803	rs9405015	C	T	100	PASS	AC=309;AF=0.0617013;AN=5008;NS=2504;DP=18640;EAS_AF=0.1796;AMR_AF=0.0994;AFR_AF=0.0068;EUR_AF=0.0179;SAS_AF=0.0327;AA=C|||;VT=SNP
6	31155920	rs28360059	G	A	100	PASS	AC=758;AF=0.151358;AN=5008;NS=2504;DP=15103;EAS_AF=0.2113;AMR_AF=0.1844;AFR_AF=0.1543;EUR_AF=0.168;SAS_AF=0.045;AA=G|||;VT=SNP
6	31155944	rs9368660	G	A	100	PASS	AC=308;AF=0.0615016;AN=5008;NS=2504;DP=16634;EAS_AF=0.1796;AMR_AF=0.0994;AFR_AF=0.0061;EUR_AF=0.0179;SAS_AF=0.0327;AA=G|||;VT=SNP
6	31155991	rs9357115	T	C	100	PASS	AC=1066;AF=0.212859;AN=5008;NS=2504;DP=16813;EAS_AF=0.3909;AMR_AF=0.2839;AFR_AF=0.1604;EUR_AF=0.1859;SAS_AF=0.0777;AA=T|||;VT=SNP
6	31156130	rs550041865	C	T	100	PASS	AC=642;AF=0.128195;AN=5008;NS=2504;DP=16891;EAS_AF=0.0942;AMR_AF=0.1787;AFR_AF=0.121;EUR_AF=0.1531;SAS_AF=0.1115;AA=C|||;VT=SNP
6	31156155	rs9368663	C	T	100	PASS	AC=1243;AF=0.248203;AN=5008;NS=2504;DP=15872;EAS_AF=0.4048;AMR_AF=0.3242;AFR_AF=0.1732;EUR_AF=0.2336;SAS_AF=0.1493;AA=C|||;VT=SNP
6	31156195	rs9263851	C	T	100	PASS	AC=641;AF=0.127995;AN=5008;NS=2504;DP=15331;EAS_AF=0.0942;AMR_AF=0.1787;AFR_AF=0.121;EUR_AF=0.1521;SAS_AF=0.1115;AA=C|||;VT=SNP
6	31156290	rs139231871	G	A	100	PASS	AC=176;AF=0.0351438;AN=5008;NS=2504;DP=17534;EAS_AF=0.0129;AMR_AF=0.0403;AFR_AF=0.0129;EUR_AF=0.0477;SAS_AF=0.0716;AA=A|||;VT=SNP
6	31156350	rs149432671	A	C	100	PASS	AC=627;AF=0.1252;AN=5008;NS=2504;DP=16700;EAS_AF=0.0536;AMR_AF=0.1571;AFR_AF=0.1059;EUR_AF=0.1282;SAS_AF=0.1994;AA=A|||;VT=SNP
6	31156465	rs9378115	C	T	100	PASS	AC=1066;AF=0.212859;AN=5008;NS=2504;DP=16762;EAS_AF=0.3909;AMR_AF=0.2839;AFR_AF=0.1604;EUR_AF=0.1859;SAS_AF=0.0777;AA=C|||;VT=SNP
6	31156606	rs4343960	A	C	100	PASS	AC=4410;AF=0.880591;AN=5008;NS=2504;DP=15902;EAS_AF=0.8175;AMR_AF=0.9222;AFR_AF=0.9266;EUR_AF=0.8757;SAS_AF=0.8589;AA=C|||;VT=SNP
6	31156698	rs60107636	C	T	100	PASS	AC=445;AF=0.0888578;AN=5008;NS=2504;DP=13032;EAS_AF=0.0407;AMR_AF=0.1124;AFR_AF=0.09;EUR_AF=0.0805;SAS_AF=0.1288;AA=C|||;VT=SNP
6	31156723	rs146176932	G	T	100	PASS	AC=176;AF=0.0351438;AN=5008;NS=2504;DP=12473;EAS_AF=0.0129;AMR_AF=0.0403;AFR_AF=0.0129;EUR_AF=0.0477;SAS_AF=0.0716;AA=G|||;VT=SNP
6	31156772	rs114713021	C	T	100	PASS	AC=176;AF=0.0351438;AN=5008;NS=2504;DP=10768;EAS_AF=0.0129;AMR_AF=0.0403;AFR_AF=0.0129;EUR_AF=0.0477;SAS_AF=0.0716;AA=C|||;VT=SNP
6	31156861	rs55654249	T	A	100	PASS	AC=229;AF=0.0457268;AN=5008;NS=2504;DP=11095;EAS_AF=0.0179;AMR_AF=0.0807;AFR_AF=0.0038;EUR_AF=0.0507;SAS_AF=0.1012;AA=T|||;VT=SNP
6	31156863	rs142447162	C	T	100	PASS	AC=182;AF=0.0363419;AN=5008;NS=2504;DP=11174;EAS_AF=0.0893;AMR_AF=0.0245;AFR_AF=0.003;EUR_AF=0.0447;SAS_AF=0.0266;AA=C|||;VT=SNP
6	31156985	rs114119211	T	G	100	PASS	AC=561;AF=0.112021;AN=5008;NS=2504;DP=11038;EAS_AF=0.2004;AMR_AF=0.0504;AFR_AF=0.0915;EUR_AF=0.0408;SAS_AF=0.1656;AA=T|||;VT=SNP
6	31156994	rs9263855	T	G	100	PASS	AC=235;AF=0.0469249;AN=5008;NS=2504;DP=12052;EAS_AF=0.0595;AMR_AF=0.0389;AFR_AF=0.056;EUR_AF=0.0398;SAS_AF=0.0348;AA=T|||;VT=SNP
6	31157593	rs9295957	G	A	100	PASS	AC=1069;AF=0.213458;AN=5008;NS=2504;DP=13012;EAS_AF=0.3909;AMR_AF=0.2839;AFR_AF=0.1619;EUR_AF=0.1859;SAS_AF=0.0787;AA=G|||;VT=SNP
6	31157709	rs9405052	C	T	100	PASS	AC=1066;AF=0.212859;AN=5008;NS=2504;DP=10677;EAS_AF=0.3909;AMR_AF=0.2839;AFR_AF=0.1604;EUR_AF=0.1859;SAS_AF=0.0777;AA=C|||;VT=SNP
6	31157738	rs9391818	A	G	100	PASS	AC=1066;AF=0.212859;AN=5008;NS=2504;DP=11582;EAS_AF=0.3909;AMR_AF=0.2839;AFR_AF=0.1604;EUR_AF=0.1859;SAS_AF=0.0777;AA=G|||;VT=SNP
6	31157746	rs145372685	G	T	100	PASS	AC=160;AF=0.0319489;AN=5008;NS=2504;DP=12025;EAS_AF=0.1042;AMR_AF=0.0187;AFR_AF=0;EUR_AF=0;SAS_AF=0.0429;AA=G|||;VT=SNP
6	31157824	rs147666351	G	A	100	PASS	AC=176;AF=0.0351438;AN=5008;NS=2504;DP=13223;EAS_AF=0.0129;AMR_AF=0.0403;AFR_AF=0.0129;EUR_AF=0.0477;SAS_AF=0.0716;AA=G|||;VT=SNP
6	31157830	rs28749549	C	T	100	PASS	AC=758;AF=0.151358;AN=5008;NS=2504;DP=13560;EAS_AF=0.2113;AMR_AF=0.1844;AFR_AF=0.1543;EUR_AF=0.168;SAS_AF=0.045;AA=C|||;VT=SNP
6	31158050	rs9378226	A	G	100	PASS	AC=308;AF=0.0615016;AN=5008;NS=2504;DP=17923;EAS_AF=0.1796;AMR_AF=0.0994;AFR_AF=0.0061;EUR_AF=0.0179;SAS_AF=0.0327;AA=A|||;VT=SNP
6	31158086	rs9263857	C	A	100	PASS	AC=641;AF=0.127995;AN=5008;NS=2504;DP=16854;EAS_AF=0.0942;AMR_AF=0.1787;AFR_AF=0.121;EUR_AF=0.1521;SAS_AF=0.1115;AA=C|||;VT=SNP
6	31158125	rs193080223	A	T	100	PASS	AC=176;AF=0.0351438;AN=5008;NS=2504;DP=16014;EAS_AF=0.0129;AMR_AF=0.0403;AFR_AF=0.0129;EUR_AF=0.0477;SAS_AF=0.0716;AA=a|||;VT=SNP
6	31158136	rs9263860	C	G	100	PASS	AC=644;AF=0.128594;AN=5008;NS=2504;DP=16485;EAS_AF=0.0952;AMR_AF=0.1787;AFR_AF=0.1225;EUR_AF=0.1521;SAS_AF=0.1115;AA=C|||;VT=SNP
6	31158184	rs9295958	T	A	100	PASS	AC=1067;AF=0.213059;AN=5008;NS=2504;DP=16271;EAS_AF=0.3909;AMR_AF=0.2839;AFR_AF=0.1611;EUR_AF=0.1859;SAS_AF=0.0777;AA=T|||;VT=SNP
6	31158190	rs146468817	C	T	100	PASS	AC=176;AF=0.0351438;AN=5008;NS=2504;DP=16432;EAS_AF=0.0129;AMR_AF=0.0403;AFR_AF=0.0129;EUR_AF=0.0477;SAS_AF=0.0716;AA=C|||;VT=SNP
6	31158310	rs151300291	G	C	100	PASS	AC=17;AF=0.00339457;AN=5008;NS=2504;DP=14916;EAS_AF=0.0159;AMR_AF=0;AFR_AF=0;EUR_AF=0.001;SAS_AF=0;AA=G|||;VT=SNP
6	31158373	rs7755702	G	A	100	PASS	AC=1066;AF=0.212859;AN=5008;NS=2504;DP=14915;EAS_AF=0.3909;AMR_AF=0.2839;AFR_AF=0.1604;EUR_AF=0.1859;SAS_AF=0.0777;AA=G|||;VT=SNP
6	31158385	rs7755428	C	T	100	PASS	AC=2337;AF=0.466653;AN=5008;NS=2504;DP=15008;EAS_AF=0.5397;AMR_AF=0.6196;AFR_AF=0.3888;EUR_AF=0.4662;SAS_AF=0.3885;AA=T|||;VT=SNP
6	31158401	rs150452508	G	A	100	PASS	AC=176;AF=0.0351438;AN=5008;NS=2504;DP=15954;EAS_AF=0.0129;AMR_AF=0.0403;AFR_AF=0.0129;EUR_AF=0.0477;SAS_AF=0.0716;AA=g|||;VT=SNP
6	31158468	rs7759224	A	G	100	PASS	AC=644;AF=0.128594;AN=5008;NS=2504;DP=18266;EAS_AF=0.0952;AMR_AF=0.1787;AFR_AF=0.1225;EUR_AF=0.1521;SAS_AF=0.1115;AA=A|||;VT=SNP
6	31158505	rs12527342	T	C	100	PASS	AC=451;AF=0.0900559;AN=5008;NS=2504;DP=18255;EAS_AF=0.0407;AMR_AF=0.1167;AFR_AF=0.093;EUR_AF=0.0805;SAS_AF=0.1278;AA=T|||;VT=SNP
6	31158689	rs7759909	G	T	100	PASS	AC=641;AF=0.127995;AN=5008;NS=2504;DP=17418;EAS_AF=0.0942;AMR_AF=0.1787;AFR_AF=0.121;EUR_AF=0.1521;SAS_AF=0.1115;AA=G|||;VT=SNP
6	31158786	rs7741806	T	C	100	PASS	AC=2339;AF=0.467053;AN=5008;NS=2504;DP=13877;EAS_AF=0.5397;AMR_AF=0.621;AFR_AF=0.3888;EUR_AF=0.4672;SAS_AF=0.3885;AA=C|||;VT=SNP
6	31158832	rs7741829	T	C	100	PASS	AC=1693;AF=0.338059;AN=5008;NS=2504;DP=13491;EAS_AF=0.4444;AMR_AF=0.4409;AFR_AF=0.2663;EUR_AF=0.3141;SAS_AF=0.2771;AA=C|||;VT=SNP
6	31159020	rs7742179	T	A	100	PASS	AC=2066;AF=0.41254;AN=5008;NS=2504;DP=14628;EAS_AF=0.4008;AMR_AF=0.5591;AFR_AF=0.3911;EUR_AF=0.4175;SAS_AF=0.3446;AA=A|||;VT=SNP
6	31159041	rs558504354	G	A	100	PASS	AC=451;AF=0.0900559;AN=5008;NS=2504;DP=14568;EAS_AF=0.0407;AMR_AF=0.1225;AFR_AF=0.09;EUR_AF=0.0805;SAS_AF=0.1278;AA=G|||;VT=SNP
6	31159139	rs137861710	C	T	100	PASS	AC=147;AF=0.029353;AN=5008;NS=2504;DP=11972;EAS_AF=0.0625;AMR_AF=0.0029;AFR_AF=0.0015;EUR_AF=0.0229;SAS_AF=0.0583;AA=C|||;VT=SNP
6	31159236	rs9500877	T	C	100	PASS	AC=1094;AF=0.21845;AN=5008;NS=2504;DP=11250;EAS_AF=0.1359;AMR_AF=0.2954;AFR_AF=0.2148;EUR_AF=0.2326;SAS_AF=0.2393;AA=T|||;VT=SNP
6	31159291	rs9500878	T	C	100	PASS	AC=1094;AF=0.21845;AN=5008;NS=2504;DP=12052;EAS_AF=0.1359;AMR_AF=0.2954;AFR_AF=0.2148;EUR_AF=0.2326;SAS_AF=0.2393;AA=T|||;VT=SNP
6	31159309	rs116093923	C	T	100	PASS	AC=176;AF=0.0351438;AN=5008;NS=2504;DP=11998;EAS_AF=0.0129;AMR_AF=0.0403;AFR_AF=0.0129;EUR_AF=0.0477;SAS_AF=0.0716;AA=C|||;VT=SNP
6	31159414	rs28362323	T	C	100	PASS	AC=644;AF=0.128594;AN=5008;NS=2504;DP=17443;EAS_AF=0.0952;AMR_AF=0.1787;AFR_AF=0.1225;EUR_AF=0.1521;SAS_AF=0.1115;AA=T|||;VT=SNP
6	31159455	rs75285297	C	T	100	PASS	AC=147;AF=0.029353;AN=5008;NS=2504;DP=15771;EAS_AF=0.0625;AMR_AF=0.0029;AFR_AF=0.0015;EUR_AF=0.0229;SAS_AF=0.0583;AA=C|||;VT=SNP
6	31159522	rs28617578	C	T	100	PASS	AC=445;AF=0.0888578;AN=5008;NS=2504;DP=12160;EAS_AF=0.0407;AMR_AF=0.1124;AFR_AF=0.0908;EUR_AF=0.0805;SAS_AF=0.1278;AA=C|||;VT=SNP
6	31159533	rs28360060	C	T	100	PASS	AC=1067;AF=0.213059;AN=5008;NS=2504;DP=12427;EAS_AF=0.3909;AMR_AF=0.2839;AFR_AF=0.1611;EUR_AF=0.1859;SAS_AF=0.0777;AA=A|||;VT=SNP
6	31159581	rs150765547	G	A	100	PASS	AC=403;AF=0.0804712;AN=5008;NS=2504;DP=11668;EAS_AF=0.0357;AMR_AF=0.1398;AFR_AF=0.0658;EUR_AF=0.1123;SAS_AF=0.0716;AA=G|||;VT=SNP
6	31159911	rs28749550	A	G	100	PASS	AC=758;AF=0.151358;AN=5008;NS=2504;DP=13485;EAS_AF=0.2113;AMR_AF=0.1844;AFR_AF=0.1543;EUR_AF=0.168;SAS_AF=0.045;AA=A|||;VT=SNP
6	31160116	rs12526142	C	T	100	PASS	AC=229;AF=0.0457268;AN=5008;NS=2504;DP=14881;EAS_AF=0.0179;AMR_AF=0.0807;AFR_AF=0.0038;EUR_AF=0.0507;SAS_AF=0.1012;AA=C|||;VT=SNP
6	31160117	rs3915965	C	T	100	PASS	AC=641;AF=0.127995;AN=5008;NS=2504;DP=15000;EAS_AF=0.0942;AMR_AF=0.1787;AFR_AF=0.121;EUR_AF=0.1521;SAS_AF=0.1115;AA=c|||;VT=SNP
6	31160188	rs3130460	A	G	100	PASS	AC=4483;AF=0.895168;AN=5008;NS=2504;DP=15296;EAS_AF=0.8373;AMR_AF=0.9236;AFR_AF=0.9561;EUR_AF=0.8767;SAS_AF=0.8712;AA=G|||;VT=SNP
6	31160211	rs12529498	A	G	100	PASS	AC=444;AF=0.0886581;AN=5008;NS=2504;DP=16894;EAS_AF=0.0407;AMR_AF=0.1124;AFR_AF=0.09;EUR_AF=0.0805;SAS_AF=0.1278;AA=A|||;VT=SNP
6	31160218	rs28360062	C	T	100	PASS	AC=1066;AF=0.212859;AN=5008;NS=2504;DP=17437;EAS_AF=0.3909;AMR_AF=0.2839;AFR_AF=0.1604;EUR_AF=0.1859;SAS_AF=0.0777;AA=C|||;VT=SNP
6	31160231	rs145138290	T	C	100	PASS	AC=176;AF=0.0351438;AN=5008;NS=2504;DP=18140;EAS_AF=0.0129;AMR_AF=0.0403;AFR_AF=0.0129;EUR_AF=0.0477;SAS_AF=0.0716;AA=T|||;VT=SNP
6	31160298	rs28360063	G	A	100	PASS	AC=1066;AF=0.212859;AN=5008;NS=2504;DP=15956;EAS_AF=0.3909;AMR_AF=0.2839;AFR_AF=0.1604;EUR_AF=0.1859;SAS_AF=0.0777;AA=G|||;VT=SNP
6	31160380	rs137895370	C	T	100	PASS	AC=176;AF=0.0351438;AN=5008;NS=2504;DP=15806;EAS_AF=0.0129;AMR_AF=0.0403;AFR_AF=0.0129;EUR_AF=0.0477;SAS_AF=0.0716;AA=C|||;VT=SNP
6	31160553	rs9461653	A	G	100	PASS	AC=451;AF=0.0900559;AN=5008;NS=2504;DP=16446;EAS_AF=0.0407;AMR_AF=0.1167;AFR_AF=0.093;EUR_AF=0.0805;SAS_AF=0.1278;AA=A|||;VT=SNP
6	31160678	rs28362328	G	A	100	PASS	AC=641;AF=0.127995;AN=5008;NS=2504;DP=13289;EAS_AF=0.0942;AMR_AF=0.1787;AFR_AF=0.121;EUR_AF=0.1521;SAS_AF=0.1115;AA=G|||;VT=SNP
6	31160689	rs6935662	C	A	100	PASS	AC=176;AF=0.0351438;AN=5008;NS=2504;DP=14266;EAS_AF=0.0129;AMR_AF=0.0403;AFR_AF=0.0129;EUR_AF=0.0477;SAS_AF=0.0716;AA=C|||;VT=SNP
6	31160773	rs57645524	T	G	100	PASS	AC=181;AF=0.0361422;AN=5008;NS=2504;DP=14498;EAS_AF=0.0893;AMR_AF=0.0245;AFR_AF=0.003;EUR_AF=0.0437;SAS_AF=0.0266;AA=T|||;VT=SNP
6	31161000	rs115923462	G	A	100	PASS	AC=451;AF=0.0900559;AN=5008;NS=2504;DP=17250;EAS_AF=0.0407;AMR_AF=0.1124;AFR_AF=0.09;EUR_AF=0.0805;SAS_AF=0.135;AA=G|||;VT=SNP
6	31161152	rs6936474	C	T	100	PASS	AC=1062;AF=0.212061;AN=5008;NS=2504;DP=17804;EAS_AF=0.3899;AMR_AF=0.2839;AFR_AF=0.1596;EUR_AF=0.1839;SAS_AF=0.0777;AA=C|||;VT=SNP
6	31161161	rs6936597	C	T	100	PASS	AC=1067;AF=0.213059;AN=5008;NS=2504;DP=17100;EAS_AF=0.3899;AMR_AF=0.2839;AFR_AF=0.1596;EUR_AF=0.1839;SAS_AF=0.0828;AA=C|||;VT=SNP
6	31161168	rs9461655	G	C	100	PASS	AC=1098;AF=0.219249;AN=5008;NS=2504;DP=17065;EAS_AF=0.1359;AMR_AF=0.2954;AFR_AF=0.2163;EUR_AF=0.2346;SAS_AF=0.2393;AA=G|||;VT=SNP
6	31161176	rs4711259	A	C	100	PASS	AC=2335;AF=0.466254;AN=5008;NS=2504;DP=17011;EAS_AF=0.5387;AMR_AF=0.6196;AFR_AF=0.388;EUR_AF=0.4662;SAS_AF=0.3885;AA=C|||;VT=SNP
6	31161210	rs3095238	T	G	100	PASS	AC=4410;AF=0.880591;AN=5008;NS=2504;DP=16423;EAS_AF=0.8175;AMR_AF=0.9222;AFR_AF=0.9266;EUR_AF=0.8757;SAS_AF=0.8589;AA=G|||;VT=SNP
6	31161229	rs1265178	G	A	100	PASS	AC=502;AF=0.10024;AN=5008;NS=2504;DP=16552;EAS_AF=0.0367;AMR_AF=0.072;AFR_AF=0.0719;EUR_AF=0.1789;SAS_AF=0.1431;AA=G|||;VT=SNP
6	31161247	rs114787895	T	C	100	PASS	AC=177;AF=0.0353435;AN=5008;NS=2504;DP=16414;EAS_AF=0.0129;AMR_AF=0.0418;AFR_AF=0.0129;EUR_AF=0.0477;SAS_AF=0.0716;AA=C|||;VT=SNP
6	31161255	rs9461656	G	T	100	PASS	AC=1098;AF=0.219249;AN=5008;NS=2504;DP=16357;EAS_AF=0.1359;AMR_AF=0.2954;AFR_AF=0.2156;EUR_AF=0.2356;SAS_AF=0.2393;AA=G|||;VT=SNP
6	31161347	rs3095237	A	G	100	PASS	AC=4483;AF=0.895168;AN=5008;NS=2504;DP=17197;EAS_AF=0.8373;AMR_AF=0.9236;AFR_AF=0.9561;EUR_AF=0.8767;SAS_AF=0.8712;AA=G|||;VT=SNP
6	31161387	rs78587959	C	T	100	PASS	AC=155;AF=0.0309505;AN=5008;NS=2504;DP=18363;EAS_AF=0.0714;AMR_AF=0.0029;AFR_AF=0.0015;EUR_AF=0.0229;SAS_AF=0.0573;AA=C|||;VT=SNP
6	31161404	rs60851386	C	T	100	PASS	AC=451;AF=0.0900559;AN=5008;NS=2504;DP=18482;EAS_AF=0.0407;AMR_AF=0.1167;AFR_AF=0.093;EUR_AF=0.0805;SAS_AF=0.1278;AA=C|||;VT=SNP
6	31161472	rs115036790	G	A	100	PASS	AC=176;AF=0.0351438;AN=5008;NS=2504;DP=18698;EAS_AF=0.0129;AMR_AF=0.0403;AFR_AF=0.0129;EUR_AF=0.0477;SAS_AF=0.0716;AA=G|||;VT=SNP
6	31161571	rs6941912	G	C	100	PASS	AC=1066;AF=0.212859;AN=5008;NS=2504;DP=17405;EAS_AF=0.3909;AMR_AF=0.2839;AFR_AF=0.1604;EUR_AF=0.1859;SAS_AF=0.0777;AA=G|||;VT=SNP
6	31161577	rs1265177	A	G	100	PASS	AC=502;AF=0.10024;AN=5008;NS=2504;DP=17011;EAS_AF=0.0367;AMR_AF=0.072;AFR_AF=0.0719;EUR_AF=0.1789;SAS_AF=0.1431;AA=A|||;VT=SNP
6	31161856	rs55938644	T	C	100	PASS	AC=445;AF=0.0888578;AN=5008;NS=2504;DP=14830;EAS_AF=0.0407;AMR_AF=0.1138;AFR_AF=0.09;EUR_AF=0.0805;SAS_AF=0.1278;AA=T|||;VT=SNP
6	31161893	rs9468890	T	A	100	PASS	AC=453;AF=0.0904553;AN=5008;NS=2504;DP=14957;EAS_AF=0.0407;AMR_AF=0.1182;AFR_AF=0.093;EUR_AF=0.0815;SAS_AF=0.1278;AA=T|||;VT=SNP
6	31162154	rs28362332	G	A	100	PASS	AC=641;AF=0.127995;AN=5008;NS=2504;DP=17768;EAS_AF=0.0942;AMR_AF=0.1787;AFR_AF=0.121;EUR_AF=0.1521;SAS_AF=0.1115;AA=G|||;VT=SNP
6	31162328	rs6899874	C	A	100	PASS	AC=1241;AF=0.247804;AN=5008;NS=2504;DP=20423;EAS_AF=0.4038;AMR_AF=0.3242;AFR_AF=0.1732;EUR_AF=0.2336;SAS_AF=0.1483;AA=C|||;VT=SNP
6	31162384	rs28360064	G	A	100	PASS	AC=1242;AF=0.248003;AN=5008;NS=2504;DP=3959;EAS_AF=0.4038;AMR_AF=0.3242;AFR_AF=0.1732;EUR_AF=0.2336;SAS_AF=0.1493;AA=G|||;VT=SNP
6	31162520	rs7762933	T	C	100	PASS	AC=2337;AF=0.466653;AN=5008;NS=2504;DP=20494;EAS_AF=0.5397;AMR_AF=0.6196;AFR_AF=0.3888;EUR_AF=0.4672;SAS_AF=0.3875;AA=C|||;VT=SNP
6	31162648	rs9461657	C	A	100	PASS	AC=448;AF=0.0894569;AN=5008;NS=2504;DP=19568;EAS_AF=0.0407;AMR_AF=0.111;AFR_AF=0.093;EUR_AF=0.0815;SAS_AF=0.1278;AA=C|||;VT=SNP
6	31162839	rs4713446	C	T	100	PASS	AC=2338;AF=0.466853;AN=5008;NS=2504;DP=17057;EAS_AF=0.5397;AMR_AF=0.6196;AFR_AF=0.3888;EUR_AF=0.4672;SAS_AF=0.3885;AA=T|||;VT=SNP
6	31162963	rs4713447	A	G	100	PASS	AC=2335;AF=0.466254;AN=5008;NS=2504;DP=17871;EAS_AF=0.5397;AMR_AF=0.6167;AFR_AF=0.3888;EUR_AF=0.4672;SAS_AF=0.3875;AA=G|||;VT=SNP
6	31163106	rs7743722	C	G	100	PASS	AC=2338;AF=0.466853;AN=5008;NS=2504;DP=13938;EAS_AF=0.5397;AMR_AF=0.6196;AFR_AF=0.3888;EUR_AF=0.4672;SAS_AF=0.3885;AA=G|||;VT=SNP
6	31163133	rs17191118	T	C	100	PASS	AC=641;AF=0.127995;AN=5008;NS=2504;DP=12928;EAS_AF=0.0942;AMR_AF=0.1787;AFR_AF=0.121;EUR_AF=0.1521;SAS_AF=0.1115;AA=T|||;VT=SNP
6	31163161	rs3134786	A	T	100	PASS	AC=1385;AF=0.276558;AN=5008;NS=2504;DP=11904;EAS_AF=0.2371;AMR_AF=0.1873;AFR_AF=0.3381;EUR_AF=0.2386;SAS_AF=0.3364;AA=A|||;VT=SNP
6	31163566	rs9295960	A	G	100	PASS	AC=1241;AF=0.247804;AN=5008;NS=2504;DP=14274;EAS_AF=0.4028;AMR_AF=0.3271;AFR_AF=0.1725;EUR_AF=0.2336;SAS_AF=0.1483;AA=A|||;VT=SNP
6	31163569	rs9391819	A	G	100	PASS	AC=1241;AF=0.247804;AN=5008;NS=2504;DP=14604;EAS_AF=0.4028;AMR_AF=0.3271;AFR_AF=0.1725;EUR_AF=0.2336;SAS_AF=0.1483;AA=A|||;VT=SNP
6	31163582	rs9378227	C	G	100	PASS	AC=1241;AF=0.247804;AN=5008;NS=2504;DP=14692;EAS_AF=0.4028;AMR_AF=0.3271;AFR_AF=0.1725;EUR_AF=0.2336;SAS_AF=0.1483;AA=C|||;VT=SNP
6	31163632	rs79409307	G	A	100	PASS	AC=1090;AF=0.217652;AN=5008;NS=2504;DP=16038;EAS_AF=0.1349;AMR_AF=0.2896;AFR_AF=0.2148;EUR_AF=0.2336;SAS_AF=0.2393;AA=G|||;VT=SNP
6	31163638	rs3094612	G	C	100	PASS	AC=1350;AF=0.269569;AN=5008;NS=2504;DP=16273;EAS_AF=0.2371;AMR_AF=0.1816;AFR_AF=0.3359;EUR_AF=0.2346;SAS_AF=0.3119;AA=G|||;VT=SNP
6	31163791	rs6922077	G	C	100	PASS	AC=1248;AF=0.249201;AN=5008;NS=2504;DP=20390;EAS_AF=0.4038;AMR_AF=0.3314;AFR_AF=0.1732;EUR_AF=0.2336;SAS_AF=0.1503;AA=G|||;VT=SNP
6	31163796	rs6901685	T	C	100	PASS	AC=1247;AF=0.249002;AN=5008;NS=2504;DP=20455;EAS_AF=0.4038;AMR_AF=0.3314;AFR_AF=0.1732;EUR_AF=0.2336;SAS_AF=0.1493;AA=T|||;VT=SNP
6	31164009	rs28742573	G	T	100	PASS	AC=641;AF=0.127995;AN=5008;NS=2504;DP=20009;EAS_AF=0.0942;AMR_AF=0.1787;AFR_AF=0.121;EUR_AF=0.1521;SAS_AF=0.1115;AA=G|||;VT=SNP
6	31164116	rs74372121	C	G	100	PASS	AC=157;AF=0.0313498;AN=5008;NS=2504;DP=18147;EAS_AF=0.0794;AMR_AF=0;AFR_AF=0.0234;EUR_AF=0.003;SAS_AF=0.044;AA=C|||;VT=SNP
6	31164224	rs9501070	C	G	100	PASS	AC=448;AF=0.0894569;AN=5008;NS=2504;DP=17672;EAS_AF=0.0407;AMR_AF=0.111;AFR_AF=0.093;EUR_AF=0.0815;SAS_AF=0.1278;AA=C|||;VT=SNP
6	31164271	rs6922994	G	A	100	PASS	AC=1244;AF=0.248403;AN=5008;NS=2504;DP=18550;EAS_AF=0.4038;AMR_AF=0.33;AFR_AF=0.1717;EUR_AF=0.2336;SAS_AF=0.1493;AA=G|||;VT=SNP
6	31164409	rs28742577	C	T	100	PASS	AC=236;AF=0.0471246;AN=5008;NS=2504;DP=18084;EAS_AF=0.0595;AMR_AF=0.0389;AFR_AF=0.0567;EUR_AF=0.0398;SAS_AF=0.0348;AA=T|||;VT=SNP
6	31164410	rs6922756	A	G	100	PASS	AC=1248;AF=0.249201;AN=5008;NS=2504;DP=18189;EAS_AF=0.4048;AMR_AF=0.3271;AFR_AF=0.1755;EUR_AF=0.2336;SAS_AF=0.1493;AA=G|||;VT=SNP
6	31164471	rs9501071	C	G	100	PASS	AC=448;AF=0.0894569;AN=5008;NS=2504;DP=18585;EAS_AF=0.0407;AMR_AF=0.111;AFR_AF=0.093;EUR_AF=0.0815;SAS_AF=0.1278;AA=C|||;VT=SNP
6	31164472	rs6927253	C	A	100	PASS	AC=1244;AF=0.248403;AN=5008;NS=2504;DP=18611;EAS_AF=0.4038;AMR_AF=0.3271;AFR_AF=0.1732;EUR_AF=0.2336;SAS_AF=0.1493;AA=C|||;VT=SNP
6	31164495	rs9501072	G	A	100	PASS	AC=458;AF=0.0914537;AN=5008;NS=2504;DP=17700;EAS_AF=0.0417;AMR_AF=0.111;AFR_AF=0.093;EUR_AF=0.0815;SAS_AF=0.137;AA=G|||;VT=SNP
6	31164595	rs28397269	G	A	100	PASS	AC=756;AF=0.150958;AN=5008;NS=2504;DP=20940;EAS_AF=0.2123;AMR_AF=0.183;AFR_AF=0.1528;EUR_AF=0.169;SAS_AF=0.044;AA=G|||;VT=SNP
6	31164635	rs28397270	T	C	100	PASS	AC=1246;AF=0.248802;AN=5008;NS=2504;DP=20446;EAS_AF=0.4038;AMR_AF=0.3285;AFR_AF=0.1732;EUR_AF=0.2346;SAS_AF=0.1493;AA=T|||;VT=SNP
6	31164664	rs76630444	A	C	100	PASS	AC=156;AF=0.0311502;AN=5008;NS=2504;DP=21172;EAS_AF=0.0714;AMR_AF=0.0029;AFR_AF=0.0015;EUR_AF=0.0229;SAS_AF=0.0583;AA=A|||;VT=SNP
6	31164689	rs142031128	C	T	100	PASS	AC=387;AF=0.0772764;AN=5008;NS=2504;DP=20870;EAS_AF=0.0347;AMR_AF=0.1383;AFR_AF=0.0552;EUR_AF=0.1123;SAS_AF=0.0716;AA=T|||;VT=SNP
6	31164700	rs3130461	G	A	100	PASS	AC=4484;AF=0.895367;AN=5008;NS=2504;DP=20487;EAS_AF=0.8373;AMR_AF=0.9236;AFR_AF=0.9561;EUR_AF=0.8777;SAS_AF=0.8712;AA=A|||;VT=SNP
6	31164727	rs115374779	C	T	100	PASS	AC=357;AF=0.0712859;AN=5008;NS=2504;DP=19488;EAS_AF=0.0387;AMR_AF=0.0548;AFR_AF=0.0666;EUR_AF=0.0716;SAS_AF=0.1227;AA=C|||;VT=SNP
6	31164763	rs28397274	A	G	100	PASS	AC=177;AF=0.0353435;AN=5008;NS=2504;DP=17876;EAS_AF=0.0129;AMR_AF=0.0403;AFR_AF=0.0129;EUR_AF=0.0477;SAS_AF=0.0726;AA=G|||;VT=SNP
6	31164828	rs28362334	C	A	100	PASS	AC=641;AF=0.127995;AN=5008;NS=2504;DP=18831;EAS_AF=0.0942;AMR_AF=0.1787;AFR_AF=0.121;EUR_AF=0.1521;SAS_AF=0.1115;AA=C|||;VT=SNP
6	31164849	rs28362335	G	A	100	PASS	AC=2338;AF=0.466853;AN=5008;NS=2504;DP=18326;EAS_AF=0.5397;AMR_AF=0.6196;AFR_AF=0.3888;EUR_AF=0.4672;SAS_AF=0.3885;AA=A|||;VT=SNP
6	31164901	rs28362336	T	G	100	PASS	AC=2338;AF=0.466853;AN=5008;NS=2504;DP=18620;EAS_AF=0.5397;AMR_AF=0.6196;AFR_AF=0.3888;EUR_AF=0.4672;SAS_AF=0.3885;AA=G|||;VT=SNP
6	31164906	rs78517503	G	A	100	PASS	AC=441;AF=0.0880591;AN=5008;NS=2504;DP=18708;EAS_AF=0.0407;AMR_AF=0.1066;AFR_AF=0.09;EUR_AF=0.0815;SAS_AF=0.1278;AA=G|||;VT=SNP
6	31164943	rs28397277	G	A	100	PASS	AC=757;AF=0.151158;AN=5008;NS=2504;DP=18616;EAS_AF=0.2113;AMR_AF=0.1844;AFR_AF=0.1543;EUR_AF=0.168;SAS_AF=0.044;AA=G|||;VT=SNP
6	31165089	rs28362338	T	C	100	PASS	AC=645;AF=0.128794;AN=5008;NS=2504;DP=15864;EAS_AF=0.0942;AMR_AF=0.1787;AFR_AF=0.1233;EUR_AF=0.1521;SAS_AF=0.1125;AA=T|||;VT=SNP
6	31165100	rs9500883	A	C	100	PASS	AC=2338;AF=0.466853;AN=5008;NS=2504;DP=16241;EAS_AF=0.5397;AMR_AF=0.6196;AFR_AF=0.3888;EUR_AF=0.4672;SAS_AF=0.3885;AA=C|||;VT=SNP
6	31165150	rs3094610	G	C	100	PASS	AC=4484;AF=0.895367;AN=5008;NS=2504;DP=15000;EAS_AF=0.8373;AMR_AF=0.9236;AFR_AF=0.9561;EUR_AF=0.8777;SAS_AF=0.8712;AA=C|||;VT=SNP
6	31165177	rs9501075	C	T	100	PASS	AC=2339;AF=0.467053;AN=5008;NS=2504;DP=14164;EAS_AF=0.5397;AMR_AF=0.6196;AFR_AF=0.3888;EUR_AF=0.4672;SAS_AF=0.3896;AA=T|||;VT=SNP
6	31165215	rs183767088	T	C	100	PASS	AC=178;AF=0.0355431;AN=5008;NS=2504;DP=11933;EAS_AF=0.0129;AMR_AF=0.0403;AFR_AF=0.0136;EUR_AF=0.0477;SAS_AF=0.0726;AA=T|||;VT=SNP
6	31165218	rs9501076	C	T	100	PASS	AC=1089;AF=0.217452;AN=5008;NS=2504;DP=11784;EAS_AF=0.1349;AMR_AF=0.2896;AFR_AF=0.2141;EUR_AF=0.2336;SAS_AF=0.2393;AA=C|||;VT=SNP
6	31165269	rs28362339	G	A	100	PASS	AC=641;AF=0.127995;AN=5008;NS=2504;DP=14882;EAS_AF=0.0942;AMR_AF=0.1787;AFR_AF=0.121;EUR_AF=0.1521;SAS_AF=0.1115;AA=G|||;VT=SNP
6	31165277	rs3130462	A	G	100	PASS	AC=4414;AF=0.88139;AN=5008;NS=2504;DP=14692;EAS_AF=0.8175;AMR_AF=0.9222;AFR_AF=0.9289;EUR_AF=0.8767;SAS_AF=0.8589;AA=G|||;VT=SNP
6	31165359	rs28362340	G	C	100	PASS	AC=639;AF=0.127596;AN=5008;NS=2504;DP=15258;EAS_AF=0.0952;AMR_AF=0.1772;AFR_AF=0.1195;EUR_AF=0.1521;SAS_AF=0.1115;AA=G|||;VT=SNP
6	31165361	rs28362341	C	G	100	PASS	AC=642;AF=0.128195;AN=5008;NS=2504;DP=15293;EAS_AF=0.0952;AMR_AF=0.1787;AFR_AF=0.121;EUR_AF=0.1521;SAS_AF=0.1115;AA=C|||;VT=SNP
6	31165438	rs28362342	T	G	100	PASS	AC=1890;AF=0.377396;AN=5008;NS=2504;DP=14622;EAS_AF=0.499;AMR_AF=0.5086;AFR_AF=0.2958;EUR_AF=0.3857;SAS_AF=0.2607;AA=G|||;VT=SNP
6	31165527	rs28362343	G	A	100	PASS	AC=641;AF=0.127995;AN=5008;NS=2504;DP=13083;EAS_AF=0.0942;AMR_AF=0.1787;AFR_AF=0.121;EUR_AF=0.1521;SAS_AF=0.1115;AA=G|||;VT=SNP
6	31165566	rs3094609	T	C	100	PASS	AC=4484;AF=0.895367;AN=5008;NS=2504;DP=13953;EAS_AF=0.8373;AMR_AF=0.9236;AFR_AF=0.9561;EUR_AF=0.8777;SAS_AF=0.8712;AA=C|||;VT=SNP
6	31165733	rs9500884	C	T	100	PASS	AC=459;AF=0.0916534;AN=5008;NS=2504;DP=15168;EAS_AF=0.0407;AMR_AF=0.111;AFR_AF=0.093;EUR_AF=0.0815;SAS_AF=0.1391;AA=C|||;VT=SNP
6	31165836	rs28362345	T	C	100	PASS	AC=1886;AF=0.376597;AN=5008;NS=2504;DP=14922;EAS_AF=0.498;AMR_AF=0.5086;AFR_AF=0.2935;EUR_AF=0.3857;SAS_AF=0.2607;AA=T|||;VT=SNP
6	31165843	rs114141192	C	T	100	PASS	AC=355;AF=0.0708866;AN=5008;NS=2504;DP=14359;EAS_AF=0.0387;AMR_AF=0.0548;AFR_AF=0.0651;EUR_AF=0.0716;SAS_AF=0.1227;AA=C|||;VT=SNP
6	31165846	rs28397282	C	T	100	PASS	AC=1245;AF=0.248602;AN=5008;NS=2504;DP=14277;EAS_AF=0.4038;AMR_AF=0.33;AFR_AF=0.1725;EUR_AF=0.2336;SAS_AF=0.1493;AA=C|||;VT=SNP
6	31165962	rs3130463	G	A	100	PASS	AC=4414;AF=0.88139;AN=5008;NS=2504;DP=13003;EAS_AF=0.8175;AMR_AF=0.9222;AFR_AF=0.9289;EUR_AF=0.8767;SAS_AF=0.8589;AA=A|||;VT=SNP
6	31166072	rs117333063	C	A	100	PASS	AC=312;AF=0.0623003;AN=5008;NS=2504;DP=11450;EAS_AF=0.1796;AMR_AF=0.1052;AFR_AF=0.0061;EUR_AF=0.0179;SAS_AF=0.0327;AA=C|||;VT=SNP
6	31166239	rs78429324	C	T	100	PASS	AC=440;AF=0.0878594;AN=5008;NS=2504;DP=13688;EAS_AF=0.0407;AMR_AF=0.1066;AFR_AF=0.09;EUR_AF=0.0805;SAS_AF=0.1278;AA=C|||;VT=SNP
6	31166301	rs79278836	C	T	100	PASS	AC=448;AF=0.0894569;AN=5008;NS=2504;DP=12375;EAS_AF=0.0407;AMR_AF=0.111;AFR_AF=0.093;EUR_AF=0.0815;SAS_AF=0.1278;AA=C|||;VT=SNP
6	31166352	rs3130465	A	G	100	PASS	AC=1350;AF=0.269569;AN=5008;NS=2504;DP=11183;EAS_AF=0.2371;AMR_AF=0.1816;AFR_AF=0.3359;EUR_AF=0.2346;SAS_AF=0.3119;AA=A|||;VT=SNP
6	31166378	rs9404981	G	A	100	PASS	AC=2338;AF=0.466853;AN=5008;NS=2504;DP=11574;EAS_AF=0.5397;AMR_AF=0.6196;AFR_AF=0.3888;EUR_AF=0.4672;SAS_AF=0.3885;AA=A|||;VT=SNP
6	31166539	rs9404982	G	A	100	PASS	AC=2339;AF=0.467053;AN=5008;NS=2504;DP=12473;EAS_AF=0.5397;AMR_AF=0.621;AFR_AF=0.3888;EUR_AF=0.4672;SAS_AF=0.3885;AA=g|||;VT=SNP
6	31166598	rs28362349	G	A	100	PASS	AC=642;AF=0.128195;AN=5008;NS=2504;DP=14749;EAS_AF=0.0942;AMR_AF=0.1801;AFR_AF=0.121;EUR_AF=0.1521;SAS_AF=0.1115;AA=G|||;VT=SNP
6	31166625	rs28362350	G	C	100	PASS	AC=642;AF=0.128195;AN=5008;NS=2504;DP=14641;EAS_AF=0.0942;AMR_AF=0.1801;AFR_AF=0.121;EUR_AF=0.1521;SAS_AF=0.1115;AA=G|||;VT=SNP
6	31166683	rs3094608	G	A	100	PASS	AC=4415;AF=0.881589;AN=5008;NS=2504;DP=14509;EAS_AF=0.8175;AMR_AF=0.9222;AFR_AF=0.9289;EUR_AF=0.8767;SAS_AF=0.8599;AA=A|||;VT=SNP
6	31166719	rs9391712	C	T	100	PASS	AC=1069;AF=0.213458;AN=5008;NS=2504;DP=14292;EAS_AF=0.3909;AMR_AF=0.2896;AFR_AF=0.1604;EUR_AF=0.1859;SAS_AF=0.0767;AA=C|||;VT=SNP
6	31166828	rs9404983	C	T	100	PASS	AC=1248;AF=0.249201;AN=5008;NS=2504;DP=13707;EAS_AF=0.4067;AMR_AF=0.3285;AFR_AF=0.1732;EUR_AF=0.2336;SAS_AF=0.1493;AA=C|||;VT=SNP
6	31166887	rs886389	G	T	100	PASS	AC=447;AF=0.0892572;AN=5008;NS=2504;DP=14712;EAS_AF=0.0407;AMR_AF=0.111;AFR_AF=0.093;EUR_AF=0.0805;SAS_AF=0.1278;AA=G|||;VT=SNP
6	31166936	rs28397284	T	C	100	PASS	AC=757;AF=0.151158;AN=5008;NS=2504;DP=16661;EAS_AF=0.2113;AMR_AF=0.1844;AFR_AF=0.1543;EUR_AF=0.168;SAS_AF=0.044;AA=T|||;VT=SNP
6	31167011	rs9394042	G	A	100	PASS	AC=1247;AF=0.249002;AN=5008;NS=2504;DP=16670;EAS_AF=0.4038;AMR_AF=0.33;AFR_AF=0.1732;EUR_AF=0.2346;SAS_AF=0.1493;AA=G|||;VT=SNP
6	31167170	rs9468891	A	G	100	PASS	AC=2338;AF=0.466853;AN=5008;NS=2504;DP=15363;EAS_AF=0.5407;AMR_AF=0.6196;AFR_AF=0.3888;EUR_AF=0.4662;SAS_AF=0.3885;AA=a|||;VT=SNP
6	31167213	rs9380222	C	T	100	PASS	AC=1246;AF=0.248802;AN=5008;NS=2504;DP=14547;EAS_AF=0.4038;AMR_AF=0.33;AFR_AF=0.1732;EUR_AF=0.2336;SAS_AF=0.1493;AA=C|||;VT=SNP
6	31167347	rs28397285	G	A	100	PASS	AC=1246;AF=0.248802;AN=5008;NS=2504;DP=19759;EAS_AF=0.4038;AMR_AF=0.33;AFR_AF=0.1732;EUR_AF=0.2336;SAS_AF=0.1493;AA=G|||;VT=SNP
6	31167470	rs28483421	C	T	100	PASS	AC=312;AF=0.0623003;AN=5008;NS=2504;DP=19925;EAS_AF=0.1796;AMR_AF=0.1052;AFR_AF=0.0061;EUR_AF=0.0179;SAS_AF=0.0327;AA=C|||;VT=SNP
6	31167498	rs9295961	T	C	100	PASS	AC=449;AF=0.0896565;AN=5008;NS=2504;DP=20090;EAS_AF=0.0407;AMR_AF=0.111;AFR_AF=0.0946;EUR_AF=0.0805;SAS_AF=0.1278;AA=T|||;VT=SNP
6	31167512	rs9501077	A	G	100	PASS	AC=2337;AF=0.466653;AN=5008;NS=2504;DP=20317;EAS_AF=0.5397;AMR_AF=0.6196;AFR_AF=0.3888;EUR_AF=0.4662;SAS_AF=0.3885;AA=G|||;VT=SNP
6	31167573	rs28397286	G	A	100	PASS	AC=1069;AF=0.213458;AN=5008;NS=2504;DP=18185;EAS_AF=0.3909;AMR_AF=0.2896;AFR_AF=0.1604;EUR_AF=0.1859;SAS_AF=0.0767;AA=G|||;VT=SNP
6	31167696	rs11381232	G	C	100	PASS	AC=1247;AF=0.249002;AN=5008;NS=2504;DP=19027;EAS_AF=0.4038;AMR_AF=0.33;AFR_AF=0.1732;EUR_AF=0.2346;SAS_AF=0.1493;AA=G|||;VT=SNP
6	31167760	rs28362351	C	T	100	PASS	AC=641;AF=0.127995;AN=5008;NS=2504;DP=20215;EAS_AF=0.0942;AMR_AF=0.1787;AFR_AF=0.121;EUR_AF=0.1521;SAS_AF=0.1115;AA=C|||;VT=SNP
6	31167815	rs3868075	A	G	100	PASS	AC=2337;AF=0.466653;AN=5008;NS=2504;DP=16122;EAS_AF=0.5397;AMR_AF=0.6196;AFR_AF=0.3888;EUR_AF=0.4662;SAS_AF=0.3885;AA=G|||;VT=SNP
6	31167852	rs4122190	A	G	100	PASS	AC=312;AF=0.0623003;AN=5008;NS=2504;DP=19844;EAS_AF=0.1796;AMR_AF=0.1052;AFR_AF=0.0061;EUR_AF=0.0179;SAS_AF=0.0327;AA=A|||;VT=SNP
6	31167927	rs4122189	C	T	100	PASS	AC=1247;AF=0.249002;AN=5008;NS=2504;DP=19346;EAS_AF=0.4048;AMR_AF=0.33;AFR_AF=0.1732;EUR_AF=0.2336;SAS_AF=0.1493;AA=C|||;VT=SNP
6	31168029	rs6903896	G	A	100	PASS	AC=399;AF=0.0796725;AN=5008;NS=2504;DP=17868;EAS_AF=0.0962;AMR_AF=0.0274;AFR_AF=0.0908;EUR_AF=0.0408;SAS_AF=0.1247;AA=G|||;VT=SNP
6	31168200	rs6904246	G	A	100	PASS	AC=177;AF=0.0353435;AN=5008;NS=2504;DP=18578;EAS_AF=0.0129;AMR_AF=0.0403;AFR_AF=0.0129;EUR_AF=0.0477;SAS_AF=0.0726;AA=G|||;VT=SNP
6	31168387	rs28362352	G	A	100	PASS	AC=641;AF=0.127995;AN=5008;NS=2504;DP=18563;EAS_AF=0.0942;AMR_AF=0.1787;AFR_AF=0.121;EUR_AF=0.1521;SAS_AF=0.1115;AA=G|||;VT=SNP
6	31168397	rs9263868	G	A	100	PASS	AC=690;AF=0.13778;AN=5008;NS=2504;DP=18846;EAS_AF=0.0407;AMR_AF=0.1153;AFR_AF=0.202;EUR_AF=0.171;SAS_AF=0.1329;AA=G|||;VT=SNP
6	31168483	rs11961983	A	G	100	PASS	AC=757;AF=0.151158;AN=5008;NS=2504;DP=18455;EAS_AF=0.2113;AMR_AF=0.1844;AFR_AF=0.1543;EUR_AF=0.168;SAS_AF=0.044;AA=A|||;VT=SNP
6	31168494	rs9366768	G	A	100	PASS	AC=2336;AF=0.466454;AN=5008;NS=2504;DP=17913;EAS_AF=0.5397;AMR_AF=0.6196;AFR_AF=0.388;EUR_AF=0.4662;SAS_AF=0.3885;AA=A|||;VT=SNP
6	31168571	rs28362353	C	T	100	PASS	AC=641;AF=0.127995;AN=5008;NS=2504;DP=14557;EAS_AF=0.0942;AMR_AF=0.1787;AFR_AF=0.121;EUR_AF=0.1521;SAS_AF=0.1115;AA=C|||;VT=SNP
6	31168588	rs9380223	G	A	100	PASS	AC=1246;AF=0.248802;AN=5008;NS=2504;DP=13966;EAS_AF=0.4038;AMR_AF=0.33;AFR_AF=0.1732;EUR_AF=0.2336;SAS_AF=0.1493;AA=g|||;VT=SNP
6	31168624	rs28362354	C	T	100	PASS	AC=642;AF=0.128195;AN=5008;NS=2504;DP=13670;EAS_AF=0.0942;AMR_AF=0.1787;AFR_AF=0.1218;EUR_AF=0.1521;SAS_AF=0.1115;AA=C|||;VT=SNP
6	31168842	rs140174668	C	T	100	PASS	AC=450;AF=0.0898562;AN=5008;NS=2504;DP=10551;EAS_AF=0.0417;AMR_AF=0.111;AFR_AF=0.0946;EUR_AF=0.0805;SAS_AF=0.1278;AA=C|||;VT=SNP
6	31169289	rs9366769	T	C	100	PASS	AC=1269;AF=0.253395;AN=5008;NS=2504;DP=21391;EAS_AF=0.4048;AMR_AF=0.3357;AFR_AF=0.1861;EUR_AF=0.2336;SAS_AF=0.1503;AA=T|||;VT=SNP
6	31169438	rs9295962	C	T	100	PASS	AC=2352;AF=0.469649;AN=5008;NS=2504;DP=18114;EAS_AF=0.5397;AMR_AF=0.621;AFR_AF=0.3994;EUR_AF=0.4662;SAS_AF=0.3885;AA=T|||;VT=SNP
6	31169477	rs150984561	G	A	100	PASS	AC=357;AF=0.0712859;AN=5008;NS=2504;DP=16906;EAS_AF=0.0387;AMR_AF=0.0548;AFR_AF=0.0658;EUR_AF=0.0716;SAS_AF=0.1237;AA=G|||;VT=SNP
6	31169494	rs9295963	T	C	100	PASS	AC=2360;AF=0.471246;AN=5008;NS=2504;DP=16753;EAS_AF=0.5446;AMR_AF=0.6254;AFR_AF=0.3994;EUR_AF=0.4662;SAS_AF=0.3885;AA=C|||;VT=SNP
6	31169538	rs9295964	C	G	100	PASS	AC=2360;AF=0.471246;AN=5008;NS=2504;DP=15628;EAS_AF=0.5446;AMR_AF=0.6254;AFR_AF=0.3994;EUR_AF=0.4662;SAS_AF=0.3885;AA=G|||;VT=SNP
6	31169539	rs3094607	A	G	100	PASS	AC=4420;AF=0.882588;AN=5008;NS=2504;DP=15655;EAS_AF=0.8185;AMR_AF=0.9222;AFR_AF=0.9319;EUR_AF=0.8767;SAS_AF=0.8599;AA=G|||;VT=SNP
6	31169549	rs76814896	G	A	100	PASS	AC=105;AF=0.0209665;AN=5008;NS=2504;DP=15407;EAS_AF=0.0357;AMR_AF=0.0029;AFR_AF=0.0008;EUR_AF=0.0229;SAS_AF=0.044;AA=g|||;VT=SNP
6	31169571	rs28362359	C	A	100	PASS	AC=675;AF=0.134784;AN=5008;NS=2504;DP=16026;EAS_AF=0.0942;AMR_AF=0.1859;AFR_AF=0.1225;EUR_AF=0.1759;SAS_AF=0.1145;AA=C|||;VT=SNP
6	31169575	rs34467061	G	A	100	PASS	AC=1245;AF=0.248602;AN=5008;NS=2504;DP=16415;EAS_AF=0.4077;AMR_AF=0.3314;AFR_AF=0.1838;EUR_AF=0.2107;SAS_AF=0.1524;AA=G|||;VT=SNP
6	31169764	rs10807081	G	T	100	PASS	AC=678;AF=0.135383;AN=5008;NS=2504;DP=20784;EAS_AF=0.3065;AMR_AF=0.2089;AFR_AF=0.0567;EUR_AF=0.0974;SAS_AF=0.0521;AA=g|||;VT=SNP
6	31169933	rs28362361	A	G	100	PASS	AC=644;AF=0.128594;AN=5008;NS=2504;DP=19467;EAS_AF=0.0942;AMR_AF=0.1772;AFR_AF=0.121;EUR_AF=0.1551;SAS_AF=0.1125;AA=A|||;VT=SNP
6	31170014	rs9263869	T	C	100	PASS	AC=1554;AF=0.310304;AN=5008;NS=2504;DP=18887;EAS_AF=0.4325;AMR_AF=0.3761;AFR_AF=0.2216;EUR_AF=0.33;SAS_AF=0.2372;AA=C|||;VT=SNP
6	31170017	rs148355605	G	A	100	PASS	AC=184;AF=0.0367412;AN=5008;NS=2504;DP=18856;EAS_AF=0.0169;AMR_AF=0.0418;AFR_AF=0.0144;EUR_AF=0.0477;SAS_AF=0.0726;AA=G|||;VT=SNP
6	31170020	rs3132511	G	C	100	PASS	AC=4404;AF=0.879393;AN=5008;NS=2504;DP=18927;EAS_AF=0.8244;AMR_AF=0.915;AFR_AF=0.9266;EUR_AF=0.8738;SAS_AF=0.8528;AA=C|||;VT=SNP
6	31170066	rs73728292	A	G	100	PASS	AC=524;AF=0.104633;AN=5008;NS=2504;DP=18656;EAS_AF=0.0665;AMR_AF=0.1182;AFR_AF=0.1188;EUR_AF=0.0905;SAS_AF=0.1299;AA=A|||;VT=SNP
6	31170227	rs73728294	A	G	100	PASS	AC=469;AF=0.0936502;AN=5008;NS=2504;DP=18605;EAS_AF=0.0417;AMR_AF=0.1009;AFR_AF=0.1036;EUR_AF=0.0934;SAS_AF=0.1288;AA=A|||;VT=SNP
6	31170228	rs9366770	G	C	100	PASS	AC=2361;AF=0.471446;AN=5008;NS=2504;DP=18605;EAS_AF=0.5704;AMR_AF=0.585;AFR_AF=0.3896;EUR_AF=0.4811;SAS_AF=0.3896;AA=C|||;VT=SNP
6	31170514	rs9263870	A	G	100	PASS	AC=627;AF=0.1252;AN=5008;NS=2504;DP=18140;EAS_AF=0.0942;AMR_AF=0.1772;AFR_AF=0.1112;EUR_AF=0.1531;SAS_AF=0.1104;AA=A|||;VT=SNP;EX_TARGET
6	31170528	rs9263871	A	G	100	PASS	AC=1908;AF=0.38099;AN=5008;NS=2504;DP=17834;EAS_AF=0.503;AMR_AF=0.5216;AFR_AF=0.295;EUR_AF=0.3917;SAS_AF=0.2607;AA=G|||;VT=SNP;EX_TARGET
6	31170608	rs9263872	C	T	100	PASS	AC=2352;AF=0.469649;AN=5008;NS=2504;DP=17005;EAS_AF=0.5456;AMR_AF=0.6066;AFR_AF=0.4024;EUR_AF=0.4672;SAS_AF=0.3875;AA=T|||;VT=SNP;EX_TARGET
6	31170713	rs9263873	T	C	100	PASS	AC=2341;AF=0.467452;AN=5008;NS=2504;DP=15809;EAS_AF=0.5446;AMR_AF=0.6066;AFR_AF=0.3949;EUR_AF=0.4672;SAS_AF=0.3875;AA=C|||;VT=SNP
6	31170821	rs17191139	A	T	100	PASS	AC=440;AF=0.0878594;AN=5008;NS=2504;DP=15812;EAS_AF=0.0496;AMR_AF=0.0836;AFR_AF=0.0998;EUR_AF=0.0755;SAS_AF=0.1268;AA=A|||;VT=SNP
6	31170914	rs9263875	A	G	100	PASS	AC=1842;AF=0.367812;AN=5008;NS=2504;DP=17264;EAS_AF=0.4524;AMR_AF=0.4582;AFR_AF=0.3003;EUR_AF=0.3867;SAS_AF=0.2883;AA=G|||;VT=SNP
6	31171077	rs117406933	G	A	100	PASS	AC=158;AF=0.0315495;AN=5008;NS=2504;DP=17910;EAS_AF=0.1012;AMR_AF=0.0187;AFR_AF=0;EUR_AF=0;SAS_AF=0.044;AA=G|||;VT=SNP
6	31171167	rs9263876	C	G	100	PASS	AC=626;AF=0.125;AN=5008;NS=2504;DP=18962;EAS_AF=0.0942;AMR_AF=0.1787;AFR_AF=0.1112;EUR_AF=0.1531;SAS_AF=0.1084;AA=C|||;VT=SNP
6	31171224	rs16898922	G	T	100	PASS	AC=182;AF=0.0363419;AN=5008;NS=2504;DP=19832;EAS_AF=0.0169;AMR_AF=0.0403;AFR_AF=0.0129;EUR_AF=0.0477;SAS_AF=0.0736;AA=G|||;VT=SNP
6	31171257	rs6921948	A	C	100	PASS	AC=2213;AF=0.441893;AN=5008;NS=2504;DP=20588;EAS_AF=0.3869;AMR_AF=0.5317;AFR_AF=0.4236;EUR_AF=0.5229;SAS_AF=0.3763;AA=C|||;VT=SNP
6	31171486	rs9263878	T	C	100	PASS	AC=626;AF=0.125;AN=5008;NS=2504;DP=19689;EAS_AF=0.0942;AMR_AF=0.1787;AFR_AF=0.1112;EUR_AF=0.1531;SAS_AF=0.1084;AA=T|||;VT=SNP
6	31171581	rs9263879	G	A	100	PASS	AC=626;AF=0.125;AN=5008;NS=2504;DP=18380;EAS_AF=0.0942;AMR_AF=0.1787;AFR_AF=0.1112;EUR_AF=0.1531;SAS_AF=0.1084;AA=G|||;VT=SNP
6	31171598	rs1135811	T	C	100	PASS	AC=968;AF=0.193291;AN=5008;NS=2504;DP=18869;EAS_AF=0.2312;AMR_AF=0.2349;AFR_AF=0.1762;EUR_AF=0.2207;SAS_AF=0.1196;AA=T|||;VT=SNP
6	31171830	rs9263880	C	T	100	PASS	AC=626;AF=0.125;AN=5008;NS=2504;DP=19889;EAS_AF=0.0942;AMR_AF=0.1787;AFR_AF=0.1112;EUR_AF=0.1531;SAS_AF=0.1084;AA=C|||;VT=SNP
6	31171876	rs17191181	C	T	100	PASS	AC=787;AF=0.157149;AN=5008;NS=2504;DP=17933;EAS_AF=0.2153;AMR_AF=0.1945;AFR_AF=0.1634;EUR_AF=0.173;SAS_AF=0.046;AA=C|||;VT=SNP
6	31171915	rs17197519	T	C	100	PASS	AC=968;AF=0.193291;AN=5008;NS=2504;DP=16122;EAS_AF=0.2312;AMR_AF=0.2349;AFR_AF=0.1762;EUR_AF=0.2207;SAS_AF=0.1196;AA=T|||;VT=SNP
6	31171924	rs9263881	A	G	100	PASS	AC=560;AF=0.111821;AN=5008;NS=2504;DP=16081;EAS_AF=0.0427;AMR_AF=0.1182;AFR_AF=0.1157;EUR_AF=0.1481;SAS_AF=0.136;AA=A|||;VT=SNP
6	31172044	rs17197540	T	C	100	PASS	AC=968;AF=0.193291;AN=5008;NS=2504;DP=18178;EAS_AF=0.2312;AMR_AF=0.2349;AFR_AF=0.1762;EUR_AF=0.2207;SAS_AF=0.1196;AA=T|||;VT=SNP
6	31172225	rs7453202	G	A	100	PASS	AC=968;AF=0.193291;AN=5008;NS=2504;DP=13020;EAS_AF=0.2312;AMR_AF=0.2349;AFR_AF=0.1762;EUR_AF=0.2207;SAS_AF=0.1196;AA=G|||;VT=SNP
6	31172317	rs3887383	G	A	100	PASS	AC=413;AF=0.0824681;AN=5008;NS=2504;DP=15521;EAS_AF=0.0417;AMR_AF=0.0836;AFR_AF=0.0862;EUR_AF=0.0746;SAS_AF=0.1268;AA=G|||;VT=SNP
6	31172332	rs3887382	C	A	100	PASS	AC=602;AF=0.120208;AN=5008;NS=2504;DP=15870;EAS_AF=0.0615;AMR_AF=0.1182;AFR_AF=0.1241;EUR_AF=0.1481;SAS_AF=0.1483;AA=c|||;VT=SNP
6	31172351	rs3887381	C	T	100	PASS	AC=2087;AF=0.416733;AN=5008;NS=2504;DP=16377;EAS_AF=0.3274;AMR_AF=0.5317;AFR_AF=0.3994;EUR_AF=0.5199;SAS_AF=0.3446;AA=T|||;VT=SNP
6	31172655	rs2894180	G	A	100	PASS	AC=625;AF=0.1248;AN=5008;NS=2504;DP=22224;EAS_AF=0.0942;AMR_AF=0.1787;AFR_AF=0.1112;EUR_AF=0.1531;SAS_AF=0.1074;AA=G|||;VT=SNP
6	31172874	rs77626073	C	T	100	PASS	AC=152;AF=0.0303514;AN=5008;NS=2504;DP=19990;EAS_AF=0.0694;AMR_AF=0.0029;AFR_AF=0.0015;EUR_AF=0.0229;SAS_AF=0.0562;AA=C|||;VT=SNP
6	31172879	rs9263886	A	T	100	PASS	AC=559;AF=0.111621;AN=5008;NS=2504;DP=19936;EAS_AF=0.0427;AMR_AF=0.1167;AFR_AF=0.1157;EUR_AF=0.1481;SAS_AF=0.136;AA=A|||;VT=SNP
6	31172937	rs3130954	G	A	100	PASS	AC=4742;AF=0.946885;AN=5008;NS=2504;DP=20354;EAS_AF=0.9722;AMR_AF=0.9452;AFR_AF=0.9592;EUR_AF=0.8926;SAS_AF=0.9611;AA=A|||;VT=SNP
6	31173096	rs4446605	A	G	100	PASS	AC=626;AF=0.125;AN=5008;NS=2504;DP=18033;EAS_AF=0.0942;AMR_AF=0.1787;AFR_AF=0.1112;EUR_AF=0.1531;SAS_AF=0.1084;AA=A|||;VT=SNP
6	31173279	rs55961910	C	A	100	PASS	AC=250;AF=0.0499201;AN=5008;NS=2504;DP=12715;EAS_AF=0.0238;AMR_AF=0.0591;AFR_AF=0.003;EUR_AF=0.0666;SAS_AF=0.1166;AA=C|||;VT=SNP
6	31173332	rs147099024	G	A	100	PASS	AC=183;AF=0.0365415;AN=5008;NS=2504;DP=13923;EAS_AF=0.0169;AMR_AF=0.0403;AFR_AF=0.0136;EUR_AF=0.0477;SAS_AF=0.0736;AA=G|||;VT=SNP
6	31173433	rs3998077	G	A	100	PASS	AC=2213;AF=0.441893;AN=5008;NS=2504;DP=16497;EAS_AF=0.3869;AMR_AF=0.5317;AFR_AF=0.4236;EUR_AF=0.5229;SAS_AF=0.3763;AA=A|||;VT=SNP
6	31173436	rs116446063	A	G	100	PASS	AC=182;AF=0.0363419;AN=5008;NS=2504;DP=16659;EAS_AF=0.0169;AMR_AF=0.0403;AFR_AF=0.0129;EUR_AF=0.0477;SAS_AF=0.0736;AA=A|||;VT=SNP
6	31173660	rs6929945	T	C	100	PASS	AC=180;AF=0.0359425;AN=5008;NS=2504;DP=16068;EAS_AF=0.0159;AMR_AF=0.0403;AFR_AF=0.0129;EUR_AF=0.0477;SAS_AF=0.0726;AA=T|||;VT=SNP
6	31173669	rs6930065	T	C	100	PASS	AC=1595;AF=0.31849;AN=5008;NS=2504;DP=15976;EAS_AF=0.3254;AMR_AF=0.415;AFR_AF=0.2874;EUR_AF=0.3738;SAS_AF=0.228;AA=C|||;VT=SNP
6	31173678	rs3094606	A	G	100	PASS	AC=4454;AF=0.889377;AN=5008;NS=2504;DP=15810;EAS_AF=0.8373;AMR_AF=0.9063;AFR_AF=0.9433;EUR_AF=0.8777;SAS_AF=0.8701;AA=G|||;VT=SNP
6	31173768	rs12660585	A	G	100	PASS	AC=560;AF=0.111821;AN=5008;NS=2504;DP=17639;EAS_AF=0.0427;AMR_AF=0.1167;AFR_AF=0.1157;EUR_AF=0.1481;SAS_AF=0.137;AA=A|||;VT=SNP
6	31173806	rs28744238	T	C	100	PASS	AC=619;AF=0.123602;AN=5008;NS=2504;DP=19184;EAS_AF=0.0615;AMR_AF=0.1182;AFR_AF=0.1362;EUR_AF=0.1491;SAS_AF=0.1483;AA=T|||;VT=SNP
6	31173810	rs116678435	C	T	100	PASS	AC=198;AF=0.0395367;AN=5008;NS=2504;DP=19354;EAS_AF=0.0913;AMR_AF=0.0303;AFR_AF=0.0061;EUR_AF=0.0487;SAS_AF=0.0286;AA=C|||;VT=SNP
6	31173860	rs6907451	A	G	100	PASS	AC=968;AF=0.193291;AN=5008;NS=2504;DP=19415;EAS_AF=0.2312;AMR_AF=0.2349;AFR_AF=0.1762;EUR_AF=0.2207;SAS_AF=0.1196;AA=A|||;VT=SNP
6	31173906	rs9263893	G	A	100	PASS	AC=627;AF=0.1252;AN=5008;NS=2504;DP=18324;EAS_AF=0.0942;AMR_AF=0.1787;AFR_AF=0.1112;EUR_AF=0.1531;SAS_AF=0.1094;AA=G|||;VT=SNP
6	31173933	rs6930462	T	G	100	PASS	AC=2213;AF=0.441893;AN=5008;NS=2504;DP=18515;EAS_AF=0.3869;AMR_AF=0.5317;AFR_AF=0.4236;EUR_AF=0.5229;SAS_AF=0.3763;AA=g|||;VT=SNP
6	31173939	rs9263895	T	C	100	PASS	AC=626;AF=0.125;AN=5008;NS=2504;DP=18277;EAS_AF=0.0942;AMR_AF=0.1787;AFR_AF=0.1112;EUR_AF=0.1531;SAS_AF=0.1084;AA=T|||;VT=SNP
6	31174111	rs11489180	C	T	100	PASS	AC=620;AF=0.123802;AN=5008;NS=2504;DP=15838;EAS_AF=0.0615;AMR_AF=0.1182;AFR_AF=0.1369;EUR_AF=0.1491;SAS_AF=0.1483;AA=C|||;VT=SNP
6	31174385	rs9263897	A	G	100	PASS	AC=625;AF=0.1248;AN=5008;NS=2504;DP=18027;EAS_AF=0.0942;AMR_AF=0.1787;AFR_AF=0.1112;EUR_AF=0.1531;SAS_AF=0.1074;AA=A|||;VT=SNP
6	31174521	rs3132509	T	C	100	PASS	AC=4464;AF=0.891374;AN=5008;NS=2504;DP=18176;EAS_AF=0.8373;AMR_AF=0.9063;AFR_AF=0.9501;EUR_AF=0.8777;SAS_AF=0.8712;AA=C|||;VT=SNP
6	31174527	rs2894181	A	G	100	PASS	AC=2215;AF=0.442292;AN=5008;NS=2504;DP=18009;EAS_AF=0.3879;AMR_AF=0.5331;AFR_AF=0.4236;EUR_AF=0.5229;SAS_AF=0.3763;AA=G|||;VT=SNP
6	31174590	rs2394885	G	C	100	PASS	AC=559;AF=0.111621;AN=5008;NS=2504;DP=15987;EAS_AF=0.0427;AMR_AF=0.1167;AFR_AF=0.1157;EUR_AF=0.1481;SAS_AF=0.136;AA=G|||;VT=SNP
6	31174655	rs6913015	A	G	100	PASS	AC=773;AF=0.154353;AN=5008;NS=2504;DP=14048;EAS_AF=0.2133;AMR_AF=0.1931;AFR_AF=0.1543;EUR_AF=0.173;SAS_AF=0.047;AA=a|||;VT=SNP
6	31174662	rs6913470	G	A	100	PASS	AC=924;AF=0.184505;AN=5008;NS=2504;DP=13806;EAS_AF=0.2292;AMR_AF=0.2277;AFR_AF=0.1551;EUR_AF=0.2167;SAS_AF=0.1145;AA=G|||;VT=SNP
6	31174758	rs28744239	G	C	100	PASS	AC=559;AF=0.111621;AN=5008;NS=2504;DP=12957;EAS_AF=0.0427;AMR_AF=0.1167;AFR_AF=0.1157;EUR_AF=0.1481;SAS_AF=0.136;AA=G|||;VT=SNP
6	31174796	rs3132508	G	T	100	PASS	AC=4456;AF=0.889776;AN=5008;NS=2504;DP=14680;EAS_AF=0.8373;AMR_AF=0.9063;AFR_AF=0.9493;EUR_AF=0.8767;SAS_AF=0.865;AA=T|||;VT=SNP
6	31174810	rs28857280	A	G	100	PASS	AC=429;AF=0.0856629;AN=5008;NS=2504;DP=13921;EAS_AF=0.0417;AMR_AF=0.0836;AFR_AF=0.0976;EUR_AF=0.0755;SAS_AF=0.1268;AA=A|||;VT=SNP
6	31174930	rs185386680	A	G	100	PASS	AC=50;AF=0.00998403;AN=5008;NS=2504;DP=13429;EAS_AF=0.0308;AMR_AF=0.0014;AFR_AF=0.0008;EUR_AF=0.001;SAS_AF=0.0164;AA=A|||;VT=SNP
6	31175015	rs6913863	C	A	100	PASS	AC=966;AF=0.192891;AN=5008;NS=2504;DP=14688;EAS_AF=0.2312;AMR_AF=0.2334;AFR_AF=0.1755;EUR_AF=0.2207;SAS_AF=0.1196;AA=A|||;VT=SNP
6	31175044	rs6936825	T	C	100	PASS	AC=2212;AF=0.441693;AN=5008;NS=2504;DP=14516;EAS_AF=0.3869;AMR_AF=0.5317;AFR_AF=0.4228;EUR_AF=0.5229;SAS_AF=0.3763;AA=C|||;VT=SNP
6	31175081	rs9263903	A	G	100	PASS	AC=239;AF=0.0477236;AN=5008;NS=2504;DP=15180;EAS_AF=0.0595;AMR_AF=0.0403;AFR_AF=0.0575;EUR_AF=0.0408;SAS_AF=0.0348;AA=A|||;VT=SNP
6	31175096	rs6914030	C	T	100	PASS	AC=785;AF=0.156749;AN=5008;NS=2504;DP=15322;EAS_AF=0.2153;AMR_AF=0.1931;AFR_AF=0.1634;EUR_AF=0.17;SAS_AF=0.0481;AA=C|||;VT=SNP
6	31175097	rs9501079	G	A	100	PASS	AC=740;AF=0.147764;AN=5008;NS=2504;DP=15323;EAS_AF=0.0585;AMR_AF=0.1571;AFR_AF=0.1271;EUR_AF=0.1988;SAS_AF=0.2086;AA=G|||;VT=SNP
6	31175226	rs28744241	G	A	100	PASS	AC=311;AF=0.0621006;AN=5008;NS=2504;DP=16806;EAS_AF=0.0169;AMR_AF=0.0735;AFR_AF=0.0295;EUR_AF=0.1233;SAS_AF=0.0818;AA=G|||;VT=SNP
6	31175251	rs9501082	C	T	100	PASS	AC=740;AF=0.147764;AN=5008;NS=2504;DP=17854;EAS_AF=0.0585;AMR_AF=0.1571;AFR_AF=0.1271;EUR_AF=0.1988;SAS_AF=0.2086;AA=C|||;VT=SNP
6	31175252	rs10447394	G	A	100	PASS	AC=61;AF=0.0121805;AN=5008;NS=2504;DP=17893;EAS_AF=0.0149;AMR_AF=0.0043;AFR_AF=0.0023;EUR_AF=0.0288;SAS_AF=0.0112;AA=G|||;VT=SNP
6	31175262	rs150561730	G	A	100	PASS	AC=250;AF=0.0499201;AN=5008;NS=2504;DP=17749;EAS_AF=0.0238;AMR_AF=0.0591;AFR_AF=0.003;EUR_AF=0.0666;SAS_AF=0.1166;AA=G|||;VT=SNP
6	31175275	rs6914706	G	A	100	PASS	AC=781;AF=0.15595;AN=5008;NS=2504;DP=17769;EAS_AF=0.2153;AMR_AF=0.1931;AFR_AF=0.1611;EUR_AF=0.17;SAS_AF=0.047;AA=G|||;VT=SNP
6	31175276	rs6914393	C	T	100	PASS	AC=781;AF=0.15595;AN=5008;NS=2504;DP=17838;EAS_AF=0.2153;AMR_AF=0.1931;AFR_AF=0.1611;EUR_AF=0.17;SAS_AF=0.047;AA=C|||;VT=SNP
6	31175283	rs9263907	C	T	100	PASS	AC=628;AF=0.125399;AN=5008;NS=2504;DP=18146;EAS_AF=0.0942;AMR_AF=0.1801;AFR_AF=0.112;EUR_AF=0.1531;SAS_AF=0.1084;AA=C|||;VT=SNP
6	31175284	rs6914710	G	A	100	PASS	AC=781;AF=0.15595;AN=5008;NS=2504;DP=18075;EAS_AF=0.2153;AMR_AF=0.1931;AFR_AF=0.1611;EUR_AF=0.17;SAS_AF=0.047;AA=G|||;VT=SNP
6	31175392	rs9461659	G	A	100	PASS	AC=429;AF=0.0856629;AN=5008;NS=2504;DP=16454;EAS_AF=0.0417;AMR_AF=0.0836;AFR_AF=0.0976;EUR_AF=0.0755;SAS_AF=0.1268;AA=G|||;VT=SNP
6	31175509	rs4321863	G	A	100	PASS	AC=127;AF=0.0253594;AN=5008;NS=2504;DP=14381;EAS_AF=0.0595;AMR_AF=0;AFR_AF=0.025;EUR_AF=0.003;SAS_AF=0.0317;AA=G|||;VT=SNP
6	31175520	rs112580951	C	T	100	PASS	AC=152;AF=0.0303514;AN=5008;NS=2504;DP=13873;EAS_AF=0.0694;AMR_AF=0.0029;AFR_AF=0.0015;EUR_AF=0.0229;SAS_AF=0.0562;AA=C|||;VT=SNP
6	31175608	rs4249311	T	C	100	PASS	AC=2212;AF=0.441693;AN=5008;NS=2504;DP=13157;EAS_AF=0.3869;AMR_AF=0.5317;AFR_AF=0.4228;EUR_AF=0.5229;SAS_AF=0.3763;AA=C|||;VT=SNP
6	31175613	rs3132507	A	C	100	PASS	AC=4480;AF=0.894569;AN=5008;NS=2504;DP=12925;EAS_AF=0.8433;AMR_AF=0.9063;AFR_AF=0.9493;EUR_AF=0.8777;SAS_AF=0.8824;AA=C|||;VT=SNP
6	31175627	rs6919493	G	A	100	PASS	AC=784;AF=0.15655;AN=5008;NS=2504;DP=12679;EAS_AF=0.2153;AMR_AF=0.1931;AFR_AF=0.1634;EUR_AF=0.17;SAS_AF=0.047;AA=G|||;VT=SNP
6	31175667	rs545040429	A	G	100	PASS	AC=1969;AF=0.393171;AN=5008;NS=2504;DP=21032;EAS_AF=0.3552;AMR_AF=0.4784;AFR_AF=0.3865;EUR_AF=0.4483;SAS_AF=0.3241;AA=a|||;VT=SNP
6	31175912	rs6919603	A	G	100	PASS	AC=1416;AF=0.282748;AN=5008;NS=2504;DP=19044;EAS_AF=0.3095;AMR_AF=0.3746;AFR_AF=0.2753;EUR_AF=0.326;SAS_AF=0.1554;AA=-|||;VT=SNP
6	31176000	rs17191216	C	G	100	PASS	AC=307;AF=0.0613019;AN=5008;NS=2504;DP=21195;EAS_AF=0.0169;AMR_AF=0.072;AFR_AF=0.0295;EUR_AF=0.1203;SAS_AF=0.0818;AA=C|||;VT=SNP
6	31176160	rs17191237	T	A	100	PASS	AC=788;AF=0.157348;AN=5008;NS=2504;DP=20082;EAS_AF=0.2153;AMR_AF=0.1945;AFR_AF=0.1634;EUR_AF=0.173;SAS_AF=0.047;AA=T|||;VT=SNP
6	31176226	rs3132506	T	C	100	PASS	AC=1119;AF=0.223442;AN=5008;NS=2504;DP=19545;EAS_AF=0.2163;AMR_AF=0.2435;AFR_AF=0.2572;EUR_AF=0.2167;SAS_AF=0.1779;AA=T|||;VT=SNP
6	31176246	rs4410769	C	T	100	PASS	AC=2320;AF=0.463259;AN=5008;NS=2504;DP=19609;EAS_AF=0.3879;AMR_AF=0.5562;AFR_AF=0.4539;EUR_AF=0.5457;SAS_AF=0.4029;AA=T|||;VT=SNP
6	31176335	rs3887152	C	T	100	PASS	AC=1584;AF=0.316294;AN=5008;NS=2504;DP=20464;EAS_AF=0.2927;AMR_AF=0.3516;AFR_AF=0.3109;EUR_AF=0.3698;SAS_AF=0.2679;AA=C|||;VT=SNP
6	31176461	rs3887153	C	T	100	PASS	AC=788;AF=0.157348;AN=5008;NS=2504;DP=20593;EAS_AF=0.2153;AMR_AF=0.1945;AFR_AF=0.1634;EUR_AF=0.173;SAS_AF=0.047;AA=C|||;VT=SNP
6	31176602	rs4516988	A	G	100	PASS	AC=735;AF=0.146765;AN=5008;NS=2504;DP=18947;EAS_AF=0.0585;AMR_AF=0.1556;AFR_AF=0.1271;EUR_AF=0.1958;SAS_AF=0.2076;AA=A|||;VT=SNP
6	31176678	rs9501513	A	G	100	PASS	AC=736;AF=0.146965;AN=5008;NS=2504;DP=17673;EAS_AF=0.0585;AMR_AF=0.1556;AFR_AF=0.1271;EUR_AF=0.1958;SAS_AF=0.2086;AA=A|||;VT=SNP
6	31176860	rs36091469	A	G	100	PASS	AC=1348;AF=0.269169;AN=5008;NS=2504;DP=18002;EAS_AF=0.254;AMR_AF=0.2752;AFR_AF=0.3525;EUR_AF=0.2664;SAS_AF=0.1708;AA=G|||;VT=SNP
6	31176921	rs4351302	G	A	100	PASS	AC=736;AF=0.146965;AN=5008;NS=2504;DP=17454;EAS_AF=0.0585;AMR_AF=0.1556;AFR_AF=0.1271;EUR_AF=0.1958;SAS_AF=0.2086;AA=G|||;VT=SNP
6	31176928	rs9263916	T	C	100	PASS	AC=629;AF=0.125599;AN=5008;NS=2504;DP=17582;EAS_AF=0.0942;AMR_AF=0.1816;AFR_AF=0.112;EUR_AF=0.1531;SAS_AF=0.1084;AA=T|||;VT=SNP
6	31176948	rs3130511	C	T	100	PASS	AC=1655;AF=0.330471;AN=5008;NS=2504;DP=17474;EAS_AF=0.4117;AMR_AF=0.2882;AFR_AF=0.3359;EUR_AF=0.2575;SAS_AF=0.3446;AA=C|||;VT=SNP
6	31176980	rs35739787	C	A	100	PASS	AC=1348;AF=0.269169;AN=5008;NS=2504;DP=17311;EAS_AF=0.254;AMR_AF=0.2752;AFR_AF=0.3525;EUR_AF=0.2664;SAS_AF=0.1708;AA=C|||;VT=SNP
6	31177034	rs35016370	G	A	100	PASS	AC=1348;AF=0.269169;AN=5008;NS=2504;DP=17744;EAS_AF=0.254;AMR_AF=0.2752;AFR_AF=0.3525;EUR_AF=0.2664;SAS_AF=0.1708;AA=g|||;VT=SNP
6	31177094	rs3130953	G	A	100	PASS	AC=1656;AF=0.330671;AN=5008;NS=2504;DP=17437;EAS_AF=0.4117;AMR_AF=0.2882;AFR_AF=0.3359;EUR_AF=0.2584;SAS_AF=0.3446;AA=G|||;VT=SNP
6	31177298	rs35299283	A	G	100	PASS	AC=1347;AF=0.26897;AN=5008;NS=2504;DP=18490;EAS_AF=0.254;AMR_AF=0.2752;AFR_AF=0.3517;EUR_AF=0.2664;SAS_AF=0.1708;AA=a|||;VT=SNP
6	31177342	rs34008279	C	T	100	PASS	AC=1347;AF=0.26897;AN=5008;NS=2504;DP=18861;EAS_AF=0.254;AMR_AF=0.2752;AFR_AF=0.3517;EUR_AF=0.2664;SAS_AF=0.1708;AA=c|||;VT=SNP
6	31177372	rs4457201	T	C	100	PASS	AC=2770;AF=0.553115;AN=5008;NS=2504;DP=19569;EAS_AF=0.4256;AMR_AF=0.6124;AFR_AF=0.6112;EUR_AF=0.6163;SAS_AF=0.499;AA=C|||;VT=SNP
6	31177380	rs4520044	A	G	100	PASS	AC=736;AF=0.146965;AN=5008;NS=2504;DP=19761;EAS_AF=0.0585;AMR_AF=0.1556;AFR_AF=0.1271;EUR_AF=0.1958;SAS_AF=0.2086;AA=A|||;VT=SNP
6	31177419	rs9501517	A	G	100	PASS	AC=736;AF=0.146965;AN=5008;NS=2504;DP=20467;EAS_AF=0.0585;AMR_AF=0.1556;AFR_AF=0.1271;EUR_AF=0.1958;SAS_AF=0.2086;AA=A|||;VT=SNP
6	31177458	rs9501518	C	A	100	PASS	AC=736;AF=0.146965;AN=5008;NS=2504;DP=20248;EAS_AF=0.0585;AMR_AF=0.1556;AFR_AF=0.1271;EUR_AF=0.1958;SAS_AF=0.2086;AA=C|||;VT=SNP
6	31177503	rs3132505	G	T	100	PASS	AC=1118;AF=0.223243;AN=5008;NS=2504;DP=18521;EAS_AF=0.2163;AMR_AF=0.2421;AFR_AF=0.2579;EUR_AF=0.2167;SAS_AF=0.1769;AA=G|||;VT=SNP
6	31177526	rs149481627	G	A	100	PASS	AC=85;AF=0.0169728;AN=5008;NS=2504;DP=17839;EAS_AF=0.0446;AMR_AF=0;AFR_AF=0;EUR_AF=0;SAS_AF=0.0409;AA=G|||;VT=SNP
6	31177658	rs9501520	T	C	100	PASS	AC=2085;AF=0.416334;AN=5008;NS=2504;DP=16919;EAS_AF=0.3125;AMR_AF=0.4323;AFR_AF=0.4796;EUR_AF=0.4622;SAS_AF=0.3793;AA=t|||;VT=SNP
6	31177814	rs560072762	G	T	100	PASS	AC=736;AF=0.146965;AN=5008;NS=2504;DP=18887;EAS_AF=0.0585;AMR_AF=0.1556;AFR_AF=0.1271;EUR_AF=0.1958;SAS_AF=0.2086;AA=g|||;VT=SNP
6	31177845	rs35718543	G	A	100	PASS	AC=560;AF=0.111821;AN=5008;NS=2504;DP=19239;EAS_AF=0.0387;AMR_AF=0.0807;AFR_AF=0.1891;EUR_AF=0.0934;SAS_AF=0.1237;AA=G|||;VT=SNP
6	31177874	rs28744251	C	T	100	PASS	AC=2144;AF=0.428115;AN=5008;NS=2504;DP=21194;EAS_AF=0.3313;AMR_AF=0.4323;AFR_AF=0.5;EUR_AF=0.4632;SAS_AF=0.3916;AA=C|||;VT=SNP
6	31177915	rs3130952	G	A	100	PASS	AC=4459;AF=0.890375;AN=5008;NS=2504;DP=20733;EAS_AF=0.8373;AMR_AF=0.9063;AFR_AF=0.947;EUR_AF=0.8777;SAS_AF=0.8701;AA=A|||;VT=SNP
6	31178000	rs3130512	A	G	100	PASS	AC=4458;AF=0.890176;AN=5008;NS=2504;DP=16549;EAS_AF=0.8363;AMR_AF=0.9035;AFR_AF=0.9478;EUR_AF=0.8777;SAS_AF=0.8712;AA=G|||;VT=SNP
6	31178017	rs17191244	G	T	100	PASS	AC=735;AF=0.146765;AN=5008;NS=2504;DP=16341;EAS_AF=0.0585;AMR_AF=0.1556;AFR_AF=0.1263;EUR_AF=0.1938;SAS_AF=0.2106;AA=g|||;VT=SNP
6	31178068	rs17191251	C	T	100	PASS	AC=737;AF=0.147165;AN=5008;NS=2504;DP=16876;EAS_AF=0.0585;AMR_AF=0.1556;AFR_AF=0.1271;EUR_AF=0.1958;SAS_AF=0.2096;AA=C|||;VT=SNP
6	31178084	rs3130513	C	G	100	PASS	AC=2529;AF=0.504992;AN=5008;NS=2504;DP=16875;EAS_AF=0.4901;AMR_AF=0.5202;AFR_AF=0.6301;EUR_AF=0.4841;SAS_AF=0.362;AA=C|||;VT=SNP
6	31178203	rs61283711	T	C	100	PASS	AC=542;AF=0.108227;AN=5008;NS=2504;DP=19677;EAS_AF=0.2014;AMR_AF=0.0447;AFR_AF=0.0787;EUR_AF=0.0408;SAS_AF=0.1667;AA=T|||;VT=SNP
6	31178233	rs9263927	C	T	100	PASS	AC=2772;AF=0.553514;AN=5008;NS=2504;DP=20020;EAS_AF=0.4286;AMR_AF=0.6095;AFR_AF=0.612;EUR_AF=0.6173;SAS_AF=0.498;AA=T|||;VT=SNP
6	31178279	rs17197637	T	C	100	PASS	AC=2148;AF=0.428914;AN=5008;NS=2504;DP=19673;EAS_AF=0.3343;AMR_AF=0.4308;AFR_AF=0.5008;EUR_AF=0.4642;SAS_AF=0.3916;AA=t|||;VT=SNP
6	31178324	rs9263928	T	G	100	PASS	AC=2770;AF=0.553115;AN=5008;NS=2504;DP=18781;EAS_AF=0.4246;AMR_AF=0.611;AFR_AF=0.612;EUR_AF=0.6163;SAS_AF=0.5;AA=G|||;VT=SNP
6	31178334	rs17197658	A	G	100	PASS	AC=1406;AF=0.280751;AN=5008;NS=2504;DP=18972;EAS_AF=0.2718;AMR_AF=0.2752;AFR_AF=0.3729;EUR_AF=0.2674;SAS_AF=0.183;AA=A|||;VT=SNP
6	31178371	rs17191307	T	G	100	PASS	AC=1346;AF=0.26877;AN=5008;NS=2504;DP=17739;EAS_AF=0.253;AMR_AF=0.2738;AFR_AF=0.3525;EUR_AF=0.2664;SAS_AF=0.1708;AA=T|||;VT=SNP
6	31178376	rs9263930	A	G	100	PASS	AC=629;AF=0.125599;AN=5008;NS=2504;DP=17350;EAS_AF=0.0942;AMR_AF=0.1816;AFR_AF=0.112;EUR_AF=0.1531;SAS_AF=0.1084;AA=A|||;VT=SNP
6	31178448	rs17191321	G	A	100	PASS	AC=2143;AF=0.427915;AN=5008;NS=2504;DP=17252;EAS_AF=0.3313;AMR_AF=0.4308;AFR_AF=0.5008;EUR_AF=0.4642;SAS_AF=0.3896;AA=G|||;VT=SNP
6	31178465	rs17197665	A	C	100	PASS	AC=2144;AF=0.428115;AN=5008;NS=2504;DP=17330;EAS_AF=0.3313;AMR_AF=0.4308;AFR_AF=0.5008;EUR_AF=0.4642;SAS_AF=0.3906;AA=a|||;VT=SNP
6	31178513	rs17197672	G	A	100	PASS	AC=734;AF=0.146565;AN=5008;NS=2504;DP=16210;EAS_AF=0.0585;AMR_AF=0.1542;AFR_AF=0.1271;EUR_AF=0.1968;SAS_AF=0.2065;AA=G|||;VT=SNP
6	31178515	rs17197679	C	T	100	PASS	AC=2143;AF=0.427915;AN=5008;NS=2504;DP=16148;EAS_AF=0.3313;AMR_AF=0.4308;AFR_AF=0.5008;EUR_AF=0.4642;SAS_AF=0.3896;AA=c|||;VT=SNP
6	31178540	rs17197686	T	G	100	PASS	AC=385;AF=0.076877;AN=5008;NS=2504;DP=16814;EAS_AF=0.0347;AMR_AF=0.1398;AFR_AF=0.0552;EUR_AF=0.1123;SAS_AF=0.0685;AA=T|||;VT=SNP
6	31178547	rs9263931	A	G	100	PASS	AC=2774;AF=0.553914;AN=5008;NS=2504;DP=17527;EAS_AF=0.4256;AMR_AF=0.6124;AFR_AF=0.6127;EUR_AF=0.6173;SAS_AF=0.5;AA=G|||;VT=SNP
6	31178605	rs17191342	C	T	100	PASS	AC=1408;AF=0.28115;AN=5008;NS=2504;DP=16315;EAS_AF=0.2728;AMR_AF=0.2767;AFR_AF=0.3729;EUR_AF=0.2674;SAS_AF=0.183;AA=c|||;VT=SNP
6	31178613	rs9263932	C	A	100	PASS	AC=628;AF=0.125399;AN=5008;NS=2504;DP=16079;EAS_AF=0.0942;AMR_AF=0.1801;AFR_AF=0.112;EUR_AF=0.1531;SAS_AF=0.1084;AA=C|||;VT=SNP
6	31178626	rs9263933	A	G	100	PASS	AC=2772;AF=0.553514;AN=5008;NS=2504;DP=16065;EAS_AF=0.4256;AMR_AF=0.611;AFR_AF=0.612;EUR_AF=0.6173;SAS_AF=0.5;AA=G|||;VT=SNP
6	31178676	rs17197693	T	C	100	PASS	AC=1408;AF=0.28115;AN=5008;NS=2504;DP=20426;EAS_AF=0.2728;AMR_AF=0.2767;AFR_AF=0.3729;EUR_AF=0.2674;SAS_AF=0.183;AA=t|||;VT=SNP
6	31178743	rs3132504	T	G	100	PASS	AC=4461;AF=0.890775;AN=5008;NS=2504;DP=22483;EAS_AF=0.8383;AMR_AF=0.9063;AFR_AF=0.9478;EUR_AF=0.8777;SAS_AF=0.8701;AA=G|||;VT=SNP
6	31178780	rs17197707	A	T	100	PASS	AC=1408;AF=0.28115;AN=5008;NS=2504;DP=6223;EAS_AF=0.2728;AMR_AF=0.2767;AFR_AF=0.3729;EUR_AF=0.2674;SAS_AF=0.183;AA=A|||;VT=SNP
6	31178901	rs34328664	G	A	100	PASS	AC=1408;AF=0.28115;AN=5008;NS=2504;DP=20885;EAS_AF=0.2728;AMR_AF=0.2767;AFR_AF=0.3729;EUR_AF=0.2674;SAS_AF=0.183;AA=G|||;VT=SNP
6	31178943	rs36045025	C	T	100	PASS	AC=1408;AF=0.28115;AN=5008;NS=2504;DP=20965;EAS_AF=0.2728;AMR_AF=0.2767;AFR_AF=0.3729;EUR_AF=0.2674;SAS_AF=0.183;AA=C|||;VT=SNP
6	31178949	rs34480332	A	T	100	PASS	AC=1408;AF=0.28115;AN=5008;NS=2504;DP=20750;EAS_AF=0.2728;AMR_AF=0.2767;AFR_AF=0.3729;EUR_AF=0.2674;SAS_AF=0.183;AA=A|||;VT=SNP
6	31179006	rs3132503	A	T	100	PASS	AC=4461;AF=0.890775;AN=5008;NS=2504;DP=22774;EAS_AF=0.8373;AMR_AF=0.9063;AFR_AF=0.9478;EUR_AF=0.8777;SAS_AF=0.8712;AA=T|||;VT=SNP
6	31179014	rs34221098	A	G	100	PASS	AC=1411;AF=0.281749;AN=5008;NS=2504;DP=23145;EAS_AF=0.2738;AMR_AF=0.2767;AFR_AF=0.3737;EUR_AF=0.2674;SAS_AF=0.184;AA=A|||;VT=SNP
6	31179033	rs9295965	T	C	100	PASS	AC=738;AF=0.147364;AN=5008;NS=2504;DP=24030;EAS_AF=0.0585;AMR_AF=0.1556;AFR_AF=0.1271;EUR_AF=0.1968;SAS_AF=0.2096;AA=T|||;VT=SNP
6	31179117	rs35379787	G	A	100	PASS	AC=1411;AF=0.281749;AN=5008;NS=2504;DP=23750;EAS_AF=0.2728;AMR_AF=0.2767;AFR_AF=0.3737;EUR_AF=0.2694;SAS_AF=0.183;AA=G|||;VT=SNP
6	31179121	rs72863810	A	G	100	PASS	AC=382;AF=0.076278;AN=5008;NS=2504;DP=23677;EAS_AF=0.0347;AMR_AF=0.1398;AFR_AF=0.0545;EUR_AF=0.1103;SAS_AF=0.0685;AA=A|||;VT=SNP
6	31179137	rs116821537	A	G	100	PASS	AC=185;AF=0.0369409;AN=5008;NS=2504;DP=23186;EAS_AF=0.0159;AMR_AF=0.0432;AFR_AF=0.0151;EUR_AF=0.0477;SAS_AF=0.0726;AA=A|||;VT=SNP
6	31179140	rs34527556	A	G	100	PASS	AC=1411;AF=0.281749;AN=5008;NS=2504;DP=23177;EAS_AF=0.2728;AMR_AF=0.2767;AFR_AF=0.3737;EUR_AF=0.2694;SAS_AF=0.183;AA=A|||;VT=SNP
6	31179159	rs9263936	A	C	100	PASS	AC=2772;AF=0.553514;AN=5008;NS=2504;DP=22124;EAS_AF=0.4256;AMR_AF=0.6124;AFR_AF=0.612;EUR_AF=0.6163;SAS_AF=0.5;AA=C|||;VT=SNP
6	31179193	rs3134785	G	A	100	PASS	AC=1119;AF=0.223442;AN=5008;NS=2504;DP=21227;EAS_AF=0.2163;AMR_AF=0.2435;AFR_AF=0.2572;EUR_AF=0.2167;SAS_AF=0.1779;AA=G|||;VT=SNP
6	31179211	rs114820959	T	A	100	PASS	AC=250;AF=0.0499201;AN=5008;NS=2504;DP=21078;EAS_AF=0.0238;AMR_AF=0.0591;AFR_AF=0.003;EUR_AF=0.0666;SAS_AF=0.1166;AA=T|||;VT=SNP
6	31179226	rs34448769	C	A	100	PASS	AC=1348;AF=0.269169;AN=5008;NS=2504;DP=20731;EAS_AF=0.254;AMR_AF=0.2752;AFR_AF=0.3525;EUR_AF=0.2664;SAS_AF=0.1708;AA=C|||;VT=SNP
6	31179240	rs565167234	G	A	100	PASS	AC=390;AF=0.0778754;AN=5008;NS=2504;DP=20437;EAS_AF=0.0347;AMR_AF=0.1398;AFR_AF=0.0552;EUR_AF=0.1123;SAS_AF=0.0736;AA=G|||;VT=SNP
6	31179286	rs34748609	C	T	100	PASS	AC=1408;AF=0.28115;AN=5008;NS=2504;DP=19779;EAS_AF=0.2728;AMR_AF=0.2767;AFR_AF=0.3729;EUR_AF=0.2674;SAS_AF=0.183;AA=C|||;VT=SNP
6	31179378	rs9263938	C	T	100	PASS	AC=2772;AF=0.553514;AN=5008;NS=2504;DP=21795;EAS_AF=0.4256;AMR_AF=0.6124;AFR_AF=0.612;EUR_AF=0.6163;SAS_AF=0.5;AA=T|||;VT=SNP
6	31179482	rs146644517	G	A	100	PASS	AC=37;AF=0.00738818;AN=5008;NS=2504;DP=21581;EAS_AF=0.0268;AMR_AF=0;AFR_AF=0;EUR_AF=0.007;SAS_AF=0.0031;AA=G|||;VT=SNP
6	31179492	rs9263940	C	T	100	PASS	AC=2772;AF=0.553514;AN=5008;NS=2504;DP=21707;EAS_AF=0.4256;AMR_AF=0.6124;AFR_AF=0.612;EUR_AF=0.6163;SAS_AF=0.5;AA=T|||;VT=SNP
6	31179672	rs11751160	G	C	100	PASS	AC=1408;AF=0.28115;AN=5008;NS=2504;DP=19090;EAS_AF=0.2728;AMR_AF=0.2767;AFR_AF=0.3729;EUR_AF=0.2674;SAS_AF=0.183;AA=G|||;VT=SNP
6	31179747	rs10947149	C	T	100	PASS	AC=1408;AF=0.28115;AN=5008;NS=2504;DP=18675;EAS_AF=0.2728;AMR_AF=0.2767;AFR_AF=0.3729;EUR_AF=0.2674;SAS_AF=0.183;AA=C|||;VT=SNP
6	31179852	rs12663055	A	C	100	PASS	AC=737;AF=0.147165;AN=5008;NS=2504;DP=17380;EAS_AF=0.0585;AMR_AF=0.1556;AFR_AF=0.1278;EUR_AF=0.1958;SAS_AF=0.2086;AA=A|||;VT=SNP
6	31179932	rs3130466	G	C	100	PASS	AC=4462;AF=0.890974;AN=5008;NS=2504;DP=17671;EAS_AF=0.8373;AMR_AF=0.9063;AFR_AF=0.9493;EUR_AF=0.8777;SAS_AF=0.8701;AA=C|||;VT=SNP
6	31180003	rs10947150	A	G	100	PASS	AC=1347;AF=0.26897;AN=5008;NS=2504;DP=18663;EAS_AF=0.254;AMR_AF=0.2738;AFR_AF=0.3525;EUR_AF=0.2664;SAS_AF=0.1708;AA=A|||;VT=SNP
6	31180055	rs9263941	G	A	100	PASS	AC=628;AF=0.125399;AN=5008;NS=2504;DP=17236;EAS_AF=0.0942;AMR_AF=0.1816;AFR_AF=0.1112;EUR_AF=0.1531;SAS_AF=0.1084;AA=G|||;VT=SNP
6	31180098	rs12660218	C	T	100	PASS	AC=736;AF=0.146965;AN=5008;NS=2504;DP=16443;EAS_AF=0.0585;AMR_AF=0.1556;AFR_AF=0.1271;EUR_AF=0.1958;SAS_AF=0.2086;AA=C|||;VT=SNP
6	31180129	rs28744254	T	G	100	PASS	AC=308;AF=0.0615016;AN=5008;NS=2504;DP=16333;EAS_AF=0.0169;AMR_AF=0.072;AFR_AF=0.0303;EUR_AF=0.1203;SAS_AF=0.0818;AA=T|||;VT=SNP
6	31180138	rs10947151	G	C	100	PASS	AC=1347;AF=0.26897;AN=5008;NS=2504;DP=15961;EAS_AF=0.254;AMR_AF=0.2738;AFR_AF=0.3525;EUR_AF=0.2664;SAS_AF=0.1708;AA=G|||;VT=SNP
6	31180215	rs9263942	T	C	100	PASS	AC=628;AF=0.125399;AN=5008;NS=2504;DP=16030;EAS_AF=0.0942;AMR_AF=0.1816;AFR_AF=0.1112;EUR_AF=0.1531;SAS_AF=0.1084;AA=t|||;VT=SNP
6	31180339	rs9263943	G	A	100	PASS	AC=629;AF=0.125599;AN=5008;NS=2504;DP=16719;EAS_AF=0.0942;AMR_AF=0.1816;AFR_AF=0.1112;EUR_AF=0.1531;SAS_AF=0.1094;AA=g|||;VT=SNP
6	31180423	rs9263944	A	G	100	PASS	AC=2771;AF=0.553315;AN=5008;NS=2504;DP=19916;EAS_AF=0.4256;AMR_AF=0.6124;AFR_AF=0.6112;EUR_AF=0.6163;SAS_AF=0.5;AA=N|||;VT=SNP
6	31180470	rs80086978	T	C	100	PASS	AC=429;AF=0.0856629;AN=5008;NS=2504;DP=19799;EAS_AF=0.0417;AMR_AF=0.0836;AFR_AF=0.0976;EUR_AF=0.0755;SAS_AF=0.1268;AA=t|||;VT=SNP
6	31180531	rs34282959	G	C	100	PASS	AC=1407;AF=0.28095;AN=5008;NS=2504;DP=18580;EAS_AF=0.2728;AMR_AF=0.2752;AFR_AF=0.3729;EUR_AF=0.2674;SAS_AF=0.183;AA=g|||;VT=SNP
6	31180642	rs9263946	T	C	100	PASS	AC=628;AF=0.125399;AN=5008;NS=2504;DP=21021;EAS_AF=0.0942;AMR_AF=0.1816;AFR_AF=0.1112;EUR_AF=0.1531;SAS_AF=0.1084;AA=t|||;VT=SNP
6	31180680	rs9263947	T	G	100	PASS	AC=2771;AF=0.553315;AN=5008;NS=2504;DP=20389;EAS_AF=0.4256;AMR_AF=0.6124;AFR_AF=0.6112;EUR_AF=0.6163;SAS_AF=0.5;AA=g|||;VT=SNP
6	31180774	rs114399250	G	A	100	PASS	AC=360;AF=0.071885;AN=5008;NS=2504;DP=18945;EAS_AF=0.0377;AMR_AF=0.0562;AFR_AF=0.0681;EUR_AF=0.0736;SAS_AF=0.1217;AA=g|||;VT=SNP
6	31180819	rs115413710	T	C	100	PASS	AC=214;AF=0.0427316;AN=5008;NS=2504;DP=20077;EAS_AF=0.0188;AMR_AF=0.0562;AFR_AF=0.003;EUR_AF=0.0517;SAS_AF=0.1022;AA=t|||;VT=SNP
6	31181025	rs9263948	C	T	100	PASS	AC=629;AF=0.125599;AN=5008;NS=2504;DP=20120;EAS_AF=0.0952;AMR_AF=0.1816;AFR_AF=0.1112;EUR_AF=0.1531;SAS_AF=0.1084;AA=c|||;VT=SNP
6	31181073	rs140186488	A	G	100	PASS	AC=178;AF=0.0355431;AN=5008;NS=2504;DP=16705;EAS_AF=0.0159;AMR_AF=0.0389;AFR_AF=0.0121;EUR_AF=0.0477;SAS_AF=0.0726;AA=a|||;VT=SNP
6	31181130	rs73403026	G	A	100	PASS	AC=560;AF=0.111821;AN=5008;NS=2504;DP=13090;EAS_AF=0.0387;AMR_AF=0.0807;AFR_AF=0.1891;EUR_AF=0.0934;SAS_AF=0.1237;AA=g|||;VT=SNP
6	31181196	rs9263950	G	C	100	PASS	AC=628;AF=0.125399;AN=5008;NS=2504;DP=15186;EAS_AF=0.0942;AMR_AF=0.1816;AFR_AF=0.1112;EUR_AF=0.1531;SAS_AF=0.1084;AA=g|||;VT=SNP
6	31181270	rs9263951	C	T	100	PASS	AC=628;AF=0.125399;AN=5008;NS=2504;DP=14066;EAS_AF=0.0942;AMR_AF=0.1816;AFR_AF=0.1112;EUR_AF=0.1531;SAS_AF=0.1084;AA=c|||;VT=SNP
6	31181346	rs9263952	G	A	100	PASS	AC=2771;AF=0.553315;AN=5008;NS=2504;DP=13791;EAS_AF=0.4256;AMR_AF=0.6124;AFR_AF=0.6112;EUR_AF=0.6163;SAS_AF=0.5;AA=a|||;VT=SNP
6	31181708	rs9263953	T	C	100	PASS	AC=2771;AF=0.553315;AN=5008;NS=2504;DP=16300;EAS_AF=0.4256;AMR_AF=0.6124;AFR_AF=0.6112;EUR_AF=0.6163;SAS_AF=0.5;AA=C|||;VT=SNP
6	31181715	rs59049261	C	T	100	PASS	AC=536;AF=0.107029;AN=5008;NS=2504;DP=16410;EAS_AF=0.1954;AMR_AF=0.0447;AFR_AF=0.0787;EUR_AF=0.0408;SAS_AF=0.1667;AA=C|||;VT=SNP
6	31181716	rs9468896	G	A	100	PASS	AC=736;AF=0.146965;AN=5008;NS=2504;DP=16300;EAS_AF=0.0585;AMR_AF=0.1556;AFR_AF=0.1271;EUR_AF=0.1958;SAS_AF=0.2086;AA=g|||;VT=SNP
6	31182021	rs9263954	T	A	100	PASS	AC=628;AF=0.125399;AN=5008;NS=2504;DP=17656;EAS_AF=0.0942;AMR_AF=0.1816;AFR_AF=0.1112;EUR_AF=0.1531;SAS_AF=0.1084;AA=T|||;VT=SNP
6	31182059	rs9263955	G	A	100	PASS	AC=629;AF=0.125599;AN=5008;NS=2504;DP=18052;EAS_AF=0.0952;AMR_AF=0.1816;AFR_AF=0.1112;EUR_AF=0.1531;SAS_AF=0.1084;AA=G|||;VT=SNP
6	31182147	rs9468897	G	A	100	PASS	AC=737;AF=0.147165;AN=5008;NS=2504;DP=19446;EAS_AF=0.0585;AMR_AF=0.1556;AFR_AF=0.1271;EUR_AF=0.1968;SAS_AF=0.2086;AA=G|||;VT=SNP
6	31182383	rs9468898	A	G	100	PASS	AC=378;AF=0.0754792;AN=5008;NS=2504;DP=18235;EAS_AF=0.0942;AMR_AF=0.0259;AFR_AF=0.0787;EUR_AF=0.0408;SAS_AF=0.1227;AA=A|||;VT=SNP
6	31182479	rs28360990	T	A	100	PASS	AC=307;AF=0.0613019;AN=5008;NS=2504;DP=19493;EAS_AF=0.0169;AMR_AF=0.072;AFR_AF=0.0295;EUR_AF=0.1203;SAS_AF=0.0818;AA=T|||;VT=SNP
6	31182486	rs28360991	G	A	100	PASS	AC=308;AF=0.0615016;AN=5008;NS=2504;DP=19513;EAS_AF=0.0169;AMR_AF=0.072;AFR_AF=0.0303;EUR_AF=0.1203;SAS_AF=0.0818;AA=G|||;VT=SNP
6	31182536	rs11757688	A	G	100	PASS	AC=1407;AF=0.28095;AN=5008;NS=2504;DP=20415;EAS_AF=0.2728;AMR_AF=0.2752;AFR_AF=0.3729;EUR_AF=0.2674;SAS_AF=0.183;AA=A|||;VT=SNP
6	31182608	rs9468899	C	T	100	PASS	AC=736;AF=0.146965;AN=5008;NS=2504;DP=20506;EAS_AF=0.0585;AMR_AF=0.1556;AFR_AF=0.1271;EUR_AF=0.1958;SAS_AF=0.2086;AA=C|||;VT=SNP
6	31182682	rs72863820	C	A	100	PASS	AC=385;AF=0.076877;AN=5008;NS=2504;DP=17520;EAS_AF=0.0347;AMR_AF=0.1412;AFR_AF=0.0545;EUR_AF=0.1123;SAS_AF=0.0685;AA=C|||;VT=SNP
6	31182934	rs6919136	A	G	100	PASS	AC=536;AF=0.107029;AN=5008;NS=2504;DP=20724;EAS_AF=0.1954;AMR_AF=0.0447;AFR_AF=0.0787;EUR_AF=0.0408;SAS_AF=0.1667;AA=A|||;VT=SNP
6	31182971	rs9263956	C	T	100	PASS	AC=2772;AF=0.553514;AN=5008;NS=2504;DP=21539;EAS_AF=0.4256;AMR_AF=0.6124;AFR_AF=0.6112;EUR_AF=0.6173;SAS_AF=0.5;AA=T|||;VT=SNP
6	31183509	rs3132502	G	A	100	PASS	AC=1688;AF=0.337061;AN=5008;NS=2504;DP=14019;EAS_AF=0.4107;AMR_AF=0.2939;AFR_AF=0.3366;EUR_AF=0.2614;SAS_AF=0.3701;AA=G|||;VT=SNP
6	31184020	rs9295967	A	G	100	PASS	AC=736;AF=0.146965;AN=5008;NS=2504;DP=19627;EAS_AF=0.0585;AMR_AF=0.1556;AFR_AF=0.1271;EUR_AF=0.1958;SAS_AF=0.2086;AA=A|||;VT=SNP
6	31184175	rs9263957	G	A	100	PASS	AC=626;AF=0.125;AN=5008;NS=2504;DP=20671;EAS_AF=0.0942;AMR_AF=0.1801;AFR_AF=0.1112;EUR_AF=0.1531;SAS_AF=0.1074;AA=G|||;VT=SNP
6	31184196	rs3869109	A	G	100	PASS	AC=2771;AF=0.553315;AN=5008;NS=2504;DP=21845;EAS_AF=0.4256;AMR_AF=0.6124;AFR_AF=0.6112;EUR_AF=0.6163;SAS_AF=0.5;AA=G|||;VT=SNP
6	31184222	rs118093877	G	C	100	PASS	AC=72;AF=0.014377;AN=5008;NS=2504;DP=21254;EAS_AF=0.0565;AMR_AF=0.0187;AFR_AF=0;EUR_AF=0;SAS_AF=0.002;AA=G|||;VT=SNP
6	31184418	rs79040988	C	T	100	PASS	AC=143;AF=0.0285543;AN=5008;NS=2504;DP=18774;EAS_AF=0.0605;AMR_AF=0.0029;AFR_AF=0.0015;EUR_AF=0.0229;SAS_AF=0.0562;AA=C|||;VT=SNP
6	31184425	rs9501522	G	A	100	PASS	AC=429;AF=0.0856629;AN=5008;NS=2504;DP=18893;EAS_AF=0.0417;AMR_AF=0.0836;AFR_AF=0.0976;EUR_AF=0.0755;SAS_AF=0.1268;AA=G|||;VT=SNP
6	31184462	rs34788020	C	T	100	PASS	AC=1409;AF=0.28135;AN=5008;NS=2504;DP=20198;EAS_AF=0.2728;AMR_AF=0.2767;AFR_AF=0.3729;EUR_AF=0.2684;SAS_AF=0.183;AA=C|||;VT=SNP
6	31184463	rs35887284	A	G	100	PASS	AC=1409;AF=0.28135;AN=5008;NS=2504;DP=20274;EAS_AF=0.2728;AMR_AF=0.2767;AFR_AF=0.3729;EUR_AF=0.2684;SAS_AF=0.183;AA=a|||;VT=SNP
6	31184506	rs35695557	C	T	100	PASS	AC=1407;AF=0.28095;AN=5008;NS=2504;DP=21792;EAS_AF=0.2728;AMR_AF=0.2752;AFR_AF=0.3729;EUR_AF=0.2674;SAS_AF=0.183;AA=T|||;VT=SNP
6	31184522	rs35955348	A	G	100	PASS	AC=1407;AF=0.28095;AN=5008;NS=2504;DP=21739;EAS_AF=0.2728;AMR_AF=0.2752;AFR_AF=0.3729;EUR_AF=0.2674;SAS_AF=0.183;AA=A|||;VT=SNP
6	31184524	rs3130514	C	G	100	PASS	AC=1121;AF=0.223842;AN=5008;NS=2504;DP=21947;EAS_AF=0.2163;AMR_AF=0.2435;AFR_AF=0.2587;EUR_AF=0.2167;SAS_AF=0.1779;AA=C|||;VT=SNP
6	31184525	rs115852153	C	A	100	PASS	AC=250;AF=0.0499201;AN=5008;NS=2504;DP=21985;EAS_AF=0.0238;AMR_AF=0.0591;AFR_AF=0.003;EUR_AF=0.0666;SAS_AF=0.1166;AA=C|||;VT=SNP
6	31184681	rs146124178	T	C	100	PASS	AC=179;AF=0.0357428;AN=5008;NS=2504;DP=18010;EAS_AF=0.0159;AMR_AF=0.0389;AFR_AF=0.0129;EUR_AF=0.0477;SAS_AF=0.0726;AA=T|||;VT=SNP
6	31184756	rs9501524	G	A	100	PASS	AC=735;AF=0.146765;AN=5008;NS=2504;DP=16159;EAS_AF=0.0585;AMR_AF=0.1556;AFR_AF=0.1271;EUR_AF=0.1948;SAS_AF=0.2086;AA=G|||;VT=SNP
6	31184766	rs28744255	G	A	100	PASS	AC=306;AF=0.0611022;AN=5008;NS=2504;DP=16361;EAS_AF=0.0169;AMR_AF=0.072;AFR_AF=0.0295;EUR_AF=0.1193;SAS_AF=0.0818;AA=G|||;VT=SNP
6	31184877	rs9263960	T	C	100	PASS	AC=2779;AF=0.554912;AN=5008;NS=2504;DP=14832;EAS_AF=0.4256;AMR_AF=0.6124;AFR_AF=0.6112;EUR_AF=0.6183;SAS_AF=0.5061;AA=G|||;VT=SNP
6	31184949	rs35990442	G	A	100	PASS	AC=334;AF=0.0666933;AN=5008;NS=2504;DP=11336;EAS_AF=0.122;AMR_AF=0.0994;AFR_AF=0.0371;EUR_AF=0.0755;SAS_AF=0.0174;AA=G|||;VT=SNP
6	31185051	rs9501087	T	C	100	PASS	AC=736;AF=0.146965;AN=5008;NS=2504;DP=15414;EAS_AF=0.0585;AMR_AF=0.1556;AFR_AF=0.1271;EUR_AF=0.1958;SAS_AF=0.2086;AA=T|||;VT=SNP
6	31185059	rs9501088	T	G	100	PASS	AC=429;AF=0.0856629;AN=5008;NS=2504;DP=15418;EAS_AF=0.0417;AMR_AF=0.0836;AFR_AF=0.0976;EUR_AF=0.0755;SAS_AF=0.1268;AA=T|||;VT=SNP
6	31185265	rs34518279	G	A	100	PASS	AC=1346;AF=0.26877;AN=5008;NS=2504;DP=19162;EAS_AF=0.254;AMR_AF=0.2738;AFR_AF=0.3525;EUR_AF=0.2664;SAS_AF=0.1697;AA=G|||;VT=SNP
6	31185770	rs74504771	G	A	100	PASS	AC=152;AF=0.0303514;AN=5008;NS=2504;DP=18582;EAS_AF=0.0694;AMR_AF=0.0029;AFR_AF=0.0015;EUR_AF=0.0229;SAS_AF=0.0562;AA=G|||;VT=SNP
6	31185803	rs9263962	G	A	100	PASS	AC=689;AF=0.13758;AN=5008;NS=2504;DP=18494;EAS_AF=0.1131;AMR_AF=0.183;AFR_AF=0.1316;EUR_AF=0.1541;SAS_AF=0.1217;AA=A|||;VT=SNP
6	31185810	rs9501089	T	G	100	PASS	AC=2143;AF=0.427915;AN=5008;NS=2504;DP=18410;EAS_AF=0.3313;AMR_AF=0.4308;AFR_AF=0.5008;EUR_AF=0.4632;SAS_AF=0.3906;AA=t|||;VT=SNP
6	31185977	rs3132501	T	G	100	PASS	AC=4463;AF=0.891174;AN=5008;NS=2504;DP=19050;EAS_AF=0.8373;AMR_AF=0.9063;AFR_AF=0.9501;EUR_AF=0.8777;SAS_AF=0.8701;AA=G|||;VT=SNP
6	31186026	rs9263963	A	T	100	PASS	AC=628;AF=0.125399;AN=5008;NS=2504;DP=18515;EAS_AF=0.0942;AMR_AF=0.1816;AFR_AF=0.1112;EUR_AF=0.1531;SAS_AF=0.1084;AA=A|||;VT=SNP
6	31186039	rs9263964	C	T	100	PASS	AC=2711;AF=0.541334;AN=5008;NS=2504;DP=18384;EAS_AF=0.4067;AMR_AF=0.611;AFR_AF=0.5908;EUR_AF=0.6153;SAS_AF=0.4877;AA=C|||;VT=SNP
6	31186083	rs9263965	G	C	100	PASS	AC=628;AF=0.125399;AN=5008;NS=2504;DP=18139;EAS_AF=0.0942;AMR_AF=0.1816;AFR_AF=0.1112;EUR_AF=0.1531;SAS_AF=0.1084;AA=G|||;VT=SNP
6	31186208	rs28360994	A	G	100	PASS	AC=307;AF=0.0613019;AN=5008;NS=2504;DP=18269;EAS_AF=0.0169;AMR_AF=0.072;AFR_AF=0.0295;EUR_AF=0.1203;SAS_AF=0.0818;AA=A|||;VT=SNP
6	31186245	rs9263967	A	G	100	PASS	AC=2771;AF=0.553315;AN=5008;NS=2504;DP=17937;EAS_AF=0.4256;AMR_AF=0.6124;AFR_AF=0.612;EUR_AF=0.6163;SAS_AF=0.499;AA=G|||;VT=SNP
6	31186368	rs9263968	G	A	100	PASS	AC=2771;AF=0.553315;AN=5008;NS=2504;DP=15946;EAS_AF=0.4256;AMR_AF=0.6124;AFR_AF=0.612;EUR_AF=0.6163;SAS_AF=0.499;AA=A|||;VT=SNP
6	31186378	rs36001438	G	A	100	PASS	AC=61;AF=0.0121805;AN=5008;NS=2504;DP=16118;EAS_AF=0.0149;AMR_AF=0.0043;AFR_AF=0.0023;EUR_AF=0.0288;SAS_AF=0.0112;AA=G|||;VT=SNP
6	31186534	rs9263969	C	T	100	PASS	AC=936;AF=0.186901;AN=5008;NS=2504;DP=17763;EAS_AF=0.1111;AMR_AF=0.2536;AFR_AF=0.1415;EUR_AF=0.2734;SAS_AF=0.1902;AA=T|||;VT=SNP
6	31186601	rs9263970	A	C	100	PASS	AC=937;AF=0.187101;AN=5008;NS=2504;DP=16342;EAS_AF=0.1111;AMR_AF=0.2536;AFR_AF=0.1415;EUR_AF=0.2734;SAS_AF=0.1912;AA=A|||;VT=SNP
6	31186647	rs9263971	C	T	100	PASS	AC=628;AF=0.125399;AN=5008;NS=2504;DP=13617;EAS_AF=0.0942;AMR_AF=0.1816;AFR_AF=0.1112;EUR_AF=0.1531;SAS_AF=0.1084;AA=C|||;VT=SNP
6	31186837	rs9263972	G	A	100	PASS	AC=688;AF=0.13738;AN=5008;NS=2504;DP=17852;EAS_AF=0.1131;AMR_AF=0.183;AFR_AF=0.1316;EUR_AF=0.1541;SAS_AF=0.1207;AA=G|||;VT=SNP
6	31186868	rs3130951	T	C	100	PASS	AC=4459;AF=0.890375;AN=5008;NS=2504;DP=19196;EAS_AF=0.8373;AMR_AF=0.9063;AFR_AF=0.947;EUR_AF=0.8777;SAS_AF=0.8701;AA=t|||;VT=SNP
6	31186869	rs9263974	G	A	100	PASS	AC=688;AF=0.13738;AN=5008;NS=2504;DP=19060;EAS_AF=0.1131;AMR_AF=0.183;AFR_AF=0.1316;EUR_AF=0.1541;SAS_AF=0.1207;AA=g|||;VT=SNP
6	31186883	rs28744256	C	T	100	PASS	AC=308;AF=0.0615016;AN=5008;NS=2504;DP=18939;EAS_AF=0.0169;AMR_AF=0.072;AFR_AF=0.0295;EUR_AF=0.1203;SAS_AF=0.0828;AA=T|||;VT=SNP
6	31186904	rs28744257	A	G	100	PASS	AC=307;AF=0.0613019;AN=5008;NS=2504;DP=18460;EAS_AF=0.0169;AMR_AF=0.072;AFR_AF=0.0295;EUR_AF=0.1203;SAS_AF=0.0818;AA=A|||;VT=SNP
6	31187075	rs3130467	C	T	100	PASS	AC=1689;AF=0.33726;AN=5008;NS=2504;DP=17680;EAS_AF=0.4117;AMR_AF=0.2939;AFR_AF=0.3366;EUR_AF=0.2614;SAS_AF=0.3701;AA=c|||;VT=SNP
6	31187103	rs9461662	C	G	100	PASS	AC=430;AF=0.0858626;AN=5008;NS=2504;DP=16687;EAS_AF=0.0417;AMR_AF=0.0836;AFR_AF=0.0983;EUR_AF=0.0755;SAS_AF=0.1268;AA=c|||;VT=SNP
6	31187334	rs28744259	C	A	100	PASS	AC=308;AF=0.0615016;AN=5008;NS=2504;DP=18913;EAS_AF=0.0169;AMR_AF=0.072;AFR_AF=0.0295;EUR_AF=0.1203;SAS_AF=0.0828;AA=a|||;VT=SNP
6	31187338	rs72863826	G	C	100	PASS	AC=386;AF=0.0770767;AN=5008;NS=2504;DP=18827;EAS_AF=0.0347;AMR_AF=0.1412;AFR_AF=0.0552;EUR_AF=0.1123;SAS_AF=0.0685;AA=g|||;VT=SNP
6	31187414	rs9263976	G	A	100	PASS	AC=688;AF=0.13738;AN=5008;NS=2504;DP=18906;EAS_AF=0.1131;AMR_AF=0.183;AFR_AF=0.1316;EUR_AF=0.1541;SAS_AF=0.1207;AA=G|||;VT=SNP
6	31187523	rs112194255	G	T	100	PASS	AC=113;AF=0.0225639;AN=5008;NS=2504;DP=15145;EAS_AF=0.0456;AMR_AF=0.0029;AFR_AF=0.0008;EUR_AF=0.0229;SAS_AF=0.0419;AA=g|||;VT=SNP
6	31187529	rs9263977	T	C	100	PASS	AC=688;AF=0.13738;AN=5008;NS=2504;DP=14811;EAS_AF=0.1131;AMR_AF=0.183;AFR_AF=0.1316;EUR_AF=0.1541;SAS_AF=0.1207;AA=t|||;VT=SNP
6	31187568	rs9263978	A	G	100	PASS	AC=2773;AF=0.553714;AN=5008;NS=2504;DP=15500;EAS_AF=0.4256;AMR_AF=0.6124;AFR_AF=0.6127;EUR_AF=0.6163;SAS_AF=0.5;AA=a|||;VT=SNP
6	31187577	rs28744261	C	T	100	PASS	AC=306;AF=0.0611022;AN=5008;NS=2504;DP=16070;EAS_AF=0.0169;AMR_AF=0.072;AFR_AF=0.0295;EUR_AF=0.1193;SAS_AF=0.0818;AA=c|||;VT=SNP
6	31187582	rs28744262	A	G	100	PASS	AC=306;AF=0.0611022;AN=5008;NS=2504;DP=16094;EAS_AF=0.0169;AMR_AF=0.072;AFR_AF=0.0295;EUR_AF=0.1193;SAS_AF=0.0818;AA=N|||;VT=SNP
6	31188053	rs28744263	A	G	100	PASS	AC=299;AF=0.0597045;AN=5008;NS=2504;DP=12836;EAS_AF=0.0169;AMR_AF=0.0692;AFR_AF=0.0257;EUR_AF=0.1193;SAS_AF=0.0818;AA=a|||;VT=SNP
6	31188070	rs28744264	C	A	100	PASS	AC=307;AF=0.0613019;AN=5008;NS=2504;DP=13802;EAS_AF=0.0169;AMR_AF=0.072;AFR_AF=0.0295;EUR_AF=0.1203;SAS_AF=0.0818;AA=c|||;VT=SNP
6	31188102	rs149645945	C	T	100	PASS	AC=200;AF=0.0399361;AN=5008;NS=2504;DP=13880;EAS_AF=0.0923;AMR_AF=0.0303;AFR_AF=0.0061;EUR_AF=0.0497;SAS_AF=0.0286;AA=C|||;VT=SNP
6	31188267	rs9263979	C	T	100	PASS	AC=1215;AF=0.242612;AN=5008;NS=2504;DP=14902;EAS_AF=0.1577;AMR_AF=0.2867;AFR_AF=0.2511;EUR_AF=0.2753;SAS_AF=0.2536;AA=C|||;VT=SNP
6	31188315	rs28744265	A	C	100	PASS	AC=307;AF=0.0613019;AN=5008;NS=2504;DP=13636;EAS_AF=0.0169;AMR_AF=0.072;AFR_AF=0.0295;EUR_AF=0.1203;SAS_AF=0.0818;AA=A|||;VT=SNP
6	31188397	rs9263980	A	G	100	PASS	AC=2776;AF=0.554313;AN=5008;NS=2504;DP=13955;EAS_AF=0.4296;AMR_AF=0.6124;AFR_AF=0.612;EUR_AF=0.6163;SAS_AF=0.5;AA=G|||;VT=SNP
6	31188436	rs34837204	C	T	100	PASS	AC=566;AF=0.113019;AN=5008;NS=2504;DP=13808;EAS_AF=0.122;AMR_AF=0.1571;AFR_AF=0.146;EUR_AF=0.1233;SAS_AF=0.0174;AA=C|||;VT=SNP
6	31188450	rs28744266	C	T	100	PASS	AC=307;AF=0.0613019;AN=5008;NS=2504;DP=14031;EAS_AF=0.0169;AMR_AF=0.072;AFR_AF=0.0295;EUR_AF=0.1203;SAS_AF=0.0818;AA=c|||;VT=SNP
6	31188522	rs116392715	G	A	100	PASS	AC=185;AF=0.0369409;AN=5008;NS=2504;DP=14050;EAS_AF=0.0159;AMR_AF=0.0432;AFR_AF=0.0151;EUR_AF=0.0477;SAS_AF=0.0726;AA=G|||;VT=SNP
6	31188611	rs3132500	T	G	100	PASS	AC=4466;AF=0.891773;AN=5008;NS=2504;DP=17590;EAS_AF=0.8413;AMR_AF=0.9063;AFR_AF=0.9493;EUR_AF=0.8777;SAS_AF=0.8701;AA=G|||;VT=SNP
6	31188621	rs28360996	C	T	100	PASS	AC=308;AF=0.0615016;AN=5008;NS=2504;DP=18343;EAS_AF=0.0169;AMR_AF=0.072;AFR_AF=0.0295;EUR_AF=0.1203;SAS_AF=0.0828;AA=C|||;VT=SNP
6	31188654	rs28360997	G	A	100	PASS	AC=565;AF=0.112819;AN=5008;NS=2504;DP=17441;EAS_AF=0.0516;AMR_AF=0.1081;AFR_AF=0.0711;EUR_AF=0.1481;SAS_AF=0.1994;AA=G|||;VT=SNP
6	31188708	rs115320563	C	T	100	PASS	AC=331;AF=0.0660942;AN=5008;NS=2504;DP=18619;EAS_AF=0.0417;AMR_AF=0.0692;AFR_AF=0.034;EUR_AF=0.0716;SAS_AF=0.1268;AA=C|||;VT=SNP
6	31188745	rs28744267	A	T	100	PASS	AC=307;AF=0.0613019;AN=5008;NS=2504;DP=19687;EAS_AF=0.0169;AMR_AF=0.072;AFR_AF=0.0295;EUR_AF=0.1203;SAS_AF=0.0818;AA=A|||;VT=SNP
6	31188778	rs28744268	G	C	100	PASS	AC=307;AF=0.0613019;AN=5008;NS=2504;DP=18738;EAS_AF=0.0169;AMR_AF=0.072;AFR_AF=0.0295;EUR_AF=0.1203;SAS_AF=0.0818;AA=C|||;VT=SNP
6	31188995	rs115057643	G	C	100	PASS	AC=149;AF=0.0297524;AN=5008;NS=2504;DP=16459;EAS_AF=0.0228;AMR_AF=0.0231;AFR_AF=0.034;EUR_AF=0.0467;SAS_AF=0.0184;AA=g|||;VT=SNP
6	31189006	rs28744269	A	G	100	PASS	AC=307;AF=0.0613019;AN=5008;NS=2504;DP=16204;EAS_AF=0.0169;AMR_AF=0.072;AFR_AF=0.0295;EUR_AF=0.1203;SAS_AF=0.0818;AA=A|||;VT=SNP
6	31189094	rs28360998	C	T	100	PASS	AC=308;AF=0.0615016;AN=5008;NS=2504;DP=16857;EAS_AF=0.0169;AMR_AF=0.0735;AFR_AF=0.0295;EUR_AF=0.1203;SAS_AF=0.0818;AA=c|||;VT=SNP
6	31189219	rs28360999	G	A	100	PASS	AC=307;AF=0.0613019;AN=5008;NS=2504;DP=13429;EAS_AF=0.0169;AMR_AF=0.072;AFR_AF=0.0295;EUR_AF=0.1203;SAS_AF=0.0818;AA=G|||;VT=SNP
6	31189382	rs9263981	T	C	100	PASS	AC=244;AF=0.048722;AN=5008;NS=2504;DP=11941;EAS_AF=0.0595;AMR_AF=0.0403;AFR_AF=0.0575;EUR_AF=0.0408;SAS_AF=0.0399;AA=T|||;VT=SNP
6	31189541	rs72863830	G	A	100	PASS	AC=387;AF=0.0772764;AN=5008;NS=2504;DP=13254;EAS_AF=0.0347;AMR_AF=0.1427;AFR_AF=0.0552;EUR_AF=0.1123;SAS_AF=0.0685;AA=G|||;VT=SNP
6	31189543	rs28361002	A	G	100	PASS	AC=308;AF=0.0615016;AN=5008;NS=2504;DP=13310;EAS_AF=0.0169;AMR_AF=0.072;AFR_AF=0.0295;EUR_AF=0.1203;SAS_AF=0.0828;AA=G|||;VT=SNP
6	31189798	rs28361003	C	T	100	PASS	AC=307;AF=0.0613019;AN=5008;NS=2504;DP=17569;EAS_AF=0.0169;AMR_AF=0.072;AFR_AF=0.0295;EUR_AF=0.1203;SAS_AF=0.0818;AA=C|||;VT=SNP
6	31189952	rs3130950	C	G	100	PASS	AC=4465;AF=0.891573;AN=5008;NS=2504;DP=16122;EAS_AF=0.8403;AMR_AF=0.9063;AFR_AF=0.9501;EUR_AF=0.8777;SAS_AF=0.8691;AA=G|||;VT=SNP
6	31189968	rs28361004	G	A	100	PASS	AC=307;AF=0.0613019;AN=5008;NS=2504;DP=16953;EAS_AF=0.0169;AMR_AF=0.072;AFR_AF=0.0295;EUR_AF=0.1203;SAS_AF=0.0818;AA=G|||;VT=SNP
6	31189985	rs9263982	G	A	100	PASS	AC=1109;AF=0.221446;AN=5008;NS=2504;DP=16732;EAS_AF=0.1577;AMR_AF=0.2752;AFR_AF=0.18;EUR_AF=0.2714;SAS_AF=0.2536;AA=G|||;VT=SNP
6	31190085	rs28361005	T	A	100	PASS	AC=307;AF=0.0613019;AN=5008;NS=2504;DP=14703;EAS_AF=0.0169;AMR_AF=0.072;AFR_AF=0.0295;EUR_AF=0.1203;SAS_AF=0.0818;AA=T|||;VT=SNP
6	31190175	rs113565451	C	T	100	PASS	AC=718;AF=0.143371;AN=5008;NS=2504;DP=16279;EAS_AF=0.0754;AMR_AF=0.2118;AFR_AF=0.09;EUR_AF=0.1839;SAS_AF=0.1953;AA=c|||;VT=SNP
6	31190303	rs3130517	T	C	100	PASS	AC=1656;AF=0.330671;AN=5008;NS=2504;DP=17088;EAS_AF=0.4117;AMR_AF=0.2882;AFR_AF=0.3366;EUR_AF=0.2575;SAS_AF=0.3446;AA=T|||;VT=SNP
6	31190538	rs9263985	G	A	100	PASS	AC=1416;AF=0.282748;AN=5008;NS=2504;DP=15271;EAS_AF=0.1746;AMR_AF=0.3473;AFR_AF=0.2095;EUR_AF=0.3917;SAS_AF=0.3354;AA=A|||;VT=SNP
6	31190658	rs3869111	C	T	100	PASS	AC=567;AF=0.113219;AN=5008;NS=2504;DP=17375;EAS_AF=0.0347;AMR_AF=0.072;AFR_AF=0.2383;EUR_AF=0.0517;SAS_AF=0.1176;AA=C|||;VT=SNP
6	31190701	rs117941869	G	A	100	PASS	AC=159;AF=0.0317492;AN=5008;NS=2504;DP=15984;EAS_AF=0.1022;AMR_AF=0.0187;AFR_AF=0;EUR_AF=0;SAS_AF=0.044;AA=G|||;VT=SNP
6	31190736	rs35391481	C	A	100	PASS	AC=719;AF=0.14357;AN=5008;NS=2504;DP=16228;EAS_AF=0.0754;AMR_AF=0.2118;AFR_AF=0.0908;EUR_AF=0.1839;SAS_AF=0.1953;AA=C|||;VT=SNP
6	31190737	rs78060161	C	G	100	PASS	AC=152;AF=0.0303514;AN=5008;NS=2504;DP=16296;EAS_AF=0.0694;AMR_AF=0.0029;AFR_AF=0.0015;EUR_AF=0.0229;SAS_AF=0.0562;AA=C|||;VT=SNP
6	31190795	rs3130468	C	G	100	PASS	AC=4463;AF=0.891174;AN=5008;NS=2504;DP=15859;EAS_AF=0.8403;AMR_AF=0.9063;AFR_AF=0.9486;EUR_AF=0.8777;SAS_AF=0.8691;AA=G|||;VT=SNP
6	31190850	rs12662501	C	T	100	PASS	AC=718;AF=0.143371;AN=5008;NS=2504;DP=17148;EAS_AF=0.0754;AMR_AF=0.2118;AFR_AF=0.09;EUR_AF=0.1839;SAS_AF=0.1953;AA=C|||;VT=SNP
6	31190897	rs12662527	G	A	100	PASS	AC=719;AF=0.14357;AN=5008;NS=2504;DP=17951;EAS_AF=0.0754;AMR_AF=0.2118;AFR_AF=0.09;EUR_AF=0.1839;SAS_AF=0.1963;AA=G|||;VT=SNP
6	31190898	rs28361006	T	C	100	PASS	AC=465;AF=0.0928514;AN=5008;NS=2504;DP=17886;EAS_AF=0.119;AMR_AF=0.0908;AFR_AF=0.0295;EUR_AF=0.1203;SAS_AF=0.1247;AA=C|||;VT=SNP
6	31190931	rs28361007	A	G	100	PASS	AC=466;AF=0.0930511;AN=5008;NS=2504;DP=18189;EAS_AF=0.119;AMR_AF=0.0908;AFR_AF=0.0295;EUR_AF=0.1203;SAS_AF=0.1258;AA=A|||;VT=SNP
6	31190977	rs28361008	C	A	100	PASS	AC=307;AF=0.0613019;AN=5008;NS=2504;DP=19561;EAS_AF=0.0169;AMR_AF=0.072;AFR_AF=0.0295;EUR_AF=0.1203;SAS_AF=0.0818;AA=C|||;VT=SNP
6	31191065	rs28361009	G	A	100	PASS	AC=466;AF=0.0930511;AN=5008;NS=2504;DP=19007;EAS_AF=0.119;AMR_AF=0.0908;AFR_AF=0.0295;EUR_AF=0.1203;SAS_AF=0.1258;AA=G|||;VT=SNP
6	31191070	rs9263986	A	G	100	PASS	AC=2933;AF=0.585663;AN=5008;NS=2504;DP=18785;EAS_AF=0.5308;AMR_AF=0.6311;AFR_AF=0.612;EUR_AF=0.6163;SAS_AF=0.5429;AA=G|||;VT=SNP
6	31191099	rs35891864	G	A	100	PASS	AC=718;AF=0.143371;AN=5008;NS=2504;DP=18398;EAS_AF=0.0754;AMR_AF=0.2118;AFR_AF=0.09;EUR_AF=0.1839;SAS_AF=0.1953;AA=G|||;VT=SNP
6	31191145	rs146482738	G	C	100	PASS	AC=159;AF=0.0317492;AN=5008;NS=2504;DP=18056;EAS_AF=0.1022;AMR_AF=0.0187;AFR_AF=0;EUR_AF=0;SAS_AF=0.044;AA=G|||;VT=SNP
6	31191276	rs9263987	C	G	100	PASS	AC=1108;AF=0.221246;AN=5008;NS=2504;DP=17722;EAS_AF=0.1567;AMR_AF=0.2738;AFR_AF=0.18;EUR_AF=0.2714;SAS_AF=0.2546;AA=C|||;VT=SNP
6	31191287	rs9263988	C	T	100	PASS	AC=391;AF=0.0780751;AN=5008;NS=2504;DP=18053;EAS_AF=0.0823;AMR_AF=0.0634;AFR_AF=0.09;EUR_AF=0.0875;SAS_AF=0.0583;AA=C|||;VT=SNP
6	31191294	rs113831989	C	T	100	PASS	AC=717;AF=0.143171;AN=5008;NS=2504;DP=18219;EAS_AF=0.0744;AMR_AF=0.2104;AFR_AF=0.09;EUR_AF=0.1839;SAS_AF=0.1963;AA=C|||;VT=SNP
6	31191380	rs9263989	G	A	100	PASS	AC=237;AF=0.0473243;AN=5008;NS=2504;DP=17543;EAS_AF=0.0595;AMR_AF=0.0403;AFR_AF=0.056;EUR_AF=0.0408;SAS_AF=0.0348;AA=g|||;VT=SNP
6	31191510	rs28361010	C	T	100	PASS	AC=307;AF=0.0613019;AN=5008;NS=2504;DP=16383;EAS_AF=0.0169;AMR_AF=0.072;AFR_AF=0.0295;EUR_AF=0.1203;SAS_AF=0.0818;AA=C|||;VT=SNP
6	31191633	rs117321340	T	C	100	PASS	AC=160;AF=0.0319489;AN=5008;NS=2504;DP=16732;EAS_AF=0.1022;AMR_AF=0.0187;AFR_AF=0;EUR_AF=0;SAS_AF=0.045;AA=T|||;VT=SNP
6	31191636	rs1639110	G	A	100	PASS	AC=526;AF=0.105032;AN=5008;NS=2504;DP=16504;EAS_AF=0.0367;AMR_AF=0.0793;AFR_AF=0.0794;EUR_AF=0.1859;SAS_AF=0.1452;AA=G|||;VT=SNP
6	31191709	rs3130518	T	C	100	PASS	AC=4443;AF=0.887181;AN=5008;NS=2504;DP=14464;EAS_AF=0.8462;AMR_AF=0.902;AFR_AF=0.9221;EUR_AF=0.8777;SAS_AF=0.8814;AA=C|||;VT=SNP
6	31191744	rs149162659	G	A	100	PASS	AC=150;AF=0.0299521;AN=5008;NS=2504;DP=16752;EAS_AF=0.0228;AMR_AF=0.0245;AFR_AF=0.034;EUR_AF=0.0467;SAS_AF=0.0184;AA=G|||;VT=SNP
6	31191802	rs28361012	G	A	100	PASS	AC=307;AF=0.0613019;AN=5008;NS=2504;DP=15911;EAS_AF=0.0169;AMR_AF=0.072;AFR_AF=0.0295;EUR_AF=0.1203;SAS_AF=0.0818;AA=G|||;VT=SNP
6	31191826	rs28361013	C	T	100	PASS	AC=307;AF=0.0613019;AN=5008;NS=2504;DP=15423;EAS_AF=0.0169;AMR_AF=0.072;AFR_AF=0.0295;EUR_AF=0.1203;SAS_AF=0.0818;AA=c|||;VT=SNP
6	31191867	rs3130949	C	T	100	PASS	AC=931;AF=0.185903;AN=5008;NS=2504;DP=14848;EAS_AF=0.2153;AMR_AF=0.2334;AFR_AF=0.1233;EUR_AF=0.2137;SAS_AF=0.1779;AA=C|||;VT=SNP
6	31191932	rs117322540	G	A	100	PASS	AC=160;AF=0.0319489;AN=5008;NS=2504;DP=16714;EAS_AF=0.1022;AMR_AF=0.0187;AFR_AF=0;EUR_AF=0;SAS_AF=0.045;AA=G|||;VT=SNP
6	31192093	rs28361014	A	G	100	PASS	AC=307;AF=0.0613019;AN=5008;NS=2504;DP=18638;EAS_AF=0.0169;AMR_AF=0.072;AFR_AF=0.0295;EUR_AF=0.1203;SAS_AF=0.0818;AA=A|||;VT=SNP
6	31192110	rs115878234	G	A	100	PASS	AC=149;AF=0.0297524;AN=5008;NS=2504;DP=19413;EAS_AF=0.0228;AMR_AF=0.0231;AFR_AF=0.034;EUR_AF=0.0467;SAS_AF=0.0184;AA=G|||;VT=SNP
6	31192192	rs1793895	G	T	100	PASS	AC=526;AF=0.105032;AN=5008;NS=2504;DP=21863;EAS_AF=0.0367;AMR_AF=0.0793;AFR_AF=0.0794;EUR_AF=0.1859;SAS_AF=0.1452;AA=G|||;VT=SNP
6	31192215	rs9263990	C	T	100	PASS	AC=243;AF=0.0485224;AN=5008;NS=2504;DP=21965;EAS_AF=0.0595;AMR_AF=0.0403;AFR_AF=0.0552;EUR_AF=0.0427;SAS_AF=0.0399;AA=c|||;VT=SNP
6	31192383	rs114573401	A	G	100	PASS	AC=212;AF=0.0423323;AN=5008;NS=2504;DP=23827;EAS_AF=0.0179;AMR_AF=0.0548;AFR_AF=0.003;EUR_AF=0.0517;SAS_AF=0.1022;AA=A|||;VT=SNP
6	31192509	rs9263991	C	T	100	PASS	AC=1297;AF=0.258986;AN=5008;NS=2504;DP=23449;EAS_AF=0.1577;AMR_AF=0.2853;AFR_AF=0.3154;EUR_AF=0.2734;SAS_AF=0.2536;AA=C|||;VT=SNP
6	31192587	rs9263992	A	C	100	PASS	AC=391;AF=0.0780751;AN=5008;NS=2504;DP=22569;EAS_AF=0.0823;AMR_AF=0.0634;AFR_AF=0.09;EUR_AF=0.0875;SAS_AF=0.0583;AA=A|||;VT=SNP
6	31192675	rs112056872	A	T	100	PASS	AC=908;AF=0.18131;AN=5008;NS=2504;DP=22485;EAS_AF=0.0764;AMR_AF=0.2219;AFR_AF=0.2254;EUR_AF=0.1869;SAS_AF=0.1953;AA=A|||;VT=SNP
6	31192763	rs117618911	A	G	100	PASS	AC=160;AF=0.0319489;AN=5008;NS=2504;DP=24387;EAS_AF=0.1022;AMR_AF=0.0187;AFR_AF=0;EUR_AF=0;SAS_AF=0.045;AA=A|||;VT=SNP
6	31192766	rs9263993	C	T	100	PASS	AC=826;AF=0.164936;AN=5008;NS=2504;DP=24386;EAS_AF=0.2004;AMR_AF=0.1513;AFR_AF=0.1203;EUR_AF=0.2078;SAS_AF=0.1544;AA=c|||;VT=SNP
6	31192796	rs6904669	A	G	100	PASS	AC=2109;AF=0.421126;AN=5008;NS=2504;DP=24117;EAS_AF=0.3284;AMR_AF=0.4092;AFR_AF=0.5832;EUR_AF=0.4463;SAS_AF=0.2802;AA=A|||;VT=SNP
6	31192797	rs6904670	A	G	100	PASS	AC=2109;AF=0.421126;AN=5008;NS=2504;DP=24152;EAS_AF=0.3284;AMR_AF=0.4092;AFR_AF=0.5832;EUR_AF=0.4463;SAS_AF=0.2802;AA=A|||;VT=SNP
6	31192847	rs6927444	T	C	100	PASS	AC=1409;AF=0.28135;AN=5008;NS=2504;DP=23454;EAS_AF=0.2282;AMR_AF=0.2738;AFR_AF=0.4622;EUR_AF=0.2386;SAS_AF=0.1411;AA=T|||;VT=SNP
6	31192952	rs9263994	T	C	100	PASS	AC=242;AF=0.0483227;AN=5008;NS=2504;DP=20052;EAS_AF=0.0595;AMR_AF=0.0403;AFR_AF=0.056;EUR_AF=0.0408;SAS_AF=0.0399;AA=t|||;VT=SNP
6	31192963	rs4590261	T	C	100	PASS	AC=1773;AF=0.354034;AN=5008;NS=2504;DP=19820;EAS_AF=0.2768;AMR_AF=0.3761;AFR_AF=0.3517;EUR_AF=0.3946;SAS_AF=0.3793;AA=C|||;VT=SNP
6	31192998	rs9468900	G	A	100	PASS	AC=1412;AF=0.281949;AN=5008;NS=2504;DP=19266;EAS_AF=0.2292;AMR_AF=0.2738;AFR_AF=0.4637;EUR_AF=0.2386;SAS_AF=0.1411;AA=G|||;VT=SNP
6	31193155	rs4373355	T	C	100	PASS	AC=1608;AF=0.321086;AN=5008;NS=2504;DP=20500;EAS_AF=0.1746;AMR_AF=0.3573;AFR_AF=0.3457;EUR_AF=0.3946;SAS_AF=0.3374;AA=T|||;VT=SNP
6	31193164	rs4455663	T	C	100	PASS	AC=1772;AF=0.353834;AN=5008;NS=2504;DP=20514;EAS_AF=0.2768;AMR_AF=0.3761;AFR_AF=0.3472;EUR_AF=0.3956;SAS_AF=0.3834;AA=C|||;VT=SNP
6	31193211	rs4997405	C	T	100	PASS	AC=3181;AF=0.635184;AN=5008;NS=2504;DP=19402;EAS_AF=0.506;AMR_AF=0.6499;AFR_AF=0.8101;EUR_AF=0.6332;SAS_AF=0.5235;AA=T|||;VT=SNP
6	31193293	rs185998437	C	T	100	PASS	AC=159;AF=0.0317492;AN=5008;NS=2504;DP=13876;EAS_AF=0.1022;AMR_AF=0.0187;AFR_AF=0;EUR_AF=0;SAS_AF=0.044;AA=C|||;VT=SNP
6	31193764	rs7757983	C	T	100	PASS	AC=2484;AF=0.496006;AN=5008;NS=2504;DP=13264;EAS_AF=0.3214;AMR_AF=0.5;AFR_AF=0.73;EUR_AF=0.506;SAS_AF=0.3466;AA=T|||;VT=SNP
6	31193916	rs3899686	G	A	100	PASS	AC=2484;AF=0.496006;AN=5008;NS=2504;DP=14926;EAS_AF=0.3214;AMR_AF=0.5;AFR_AF=0.73;EUR_AF=0.506;SAS_AF=0.3466;AA=A|||;VT=SNP
6	31194435	rs182965382	C	T	100	PASS	AC=159;AF=0.0317492;AN=5008;NS=2504;DP=10076;EAS_AF=0.1022;AMR_AF=0.0187;AFR_AF=0;EUR_AF=0;SAS_AF=0.044;AA=-|||;VT=SNP
6	31194677	rs2394886	G	A	100	PASS	AC=890;AF=0.177716;AN=5008;NS=2504;DP=15542;EAS_AF=0.2123;AMR_AF=0.2219;AFR_AF=0.1172;EUR_AF=0.2058;SAS_AF=0.1636;AA=-|||;VT=SNP
6	31194690	rs533802744	C	T	100	PASS	AC=306;AF=0.0611022;AN=5008;NS=2504;DP=15988;EAS_AF=0.0169;AMR_AF=0.072;AFR_AF=0.0287;EUR_AF=0.1203;SAS_AF=0.0818;AA=C|||;VT=SNP
6	31194711	rs2394887	G	T	100	PASS	AC=905;AF=0.180711;AN=5008;NS=2504;DP=16763;EAS_AF=0.0754;AMR_AF=0.2205;AFR_AF=0.2254;EUR_AF=0.1869;SAS_AF=0.1943;AA=G|||;VT=SNP
6	31194747	rs3095252	G	A	100	PASS	AC=4465;AF=0.891573;AN=5008;NS=2504;DP=18199;EAS_AF=0.8403;AMR_AF=0.9063;AFR_AF=0.9501;EUR_AF=0.8777;SAS_AF=0.8691;AA=A|||;VT=SNP
6	31194753	rs116011117	T	C	100	PASS	AC=150;AF=0.0299521;AN=5008;NS=2504;DP=18504;EAS_AF=0.0228;AMR_AF=0.0245;AFR_AF=0.034;EUR_AF=0.0467;SAS_AF=0.0184;AA=T|||;VT=SNP
6	31194764	rs6927324	A	C	100	PASS	AC=1230;AF=0.245607;AN=5008;NS=2504;DP=18966;EAS_AF=0.2212;AMR_AF=0.2536;AFR_AF=0.4054;EUR_AF=0.2207;SAS_AF=0.0746;AA=A|||;VT=SNP
6	31195031	rs28744274	G	A	100	PASS	AC=298;AF=0.0595048;AN=5008;NS=2504;DP=21435;EAS_AF=0.0169;AMR_AF=0.0692;AFR_AF=0.0303;EUR_AF=0.1133;SAS_AF=0.0808;AA=G|||;VT=SNP
6	31195095	rs3095251	T	A	100	PASS	AC=1153;AF=0.230232;AN=5008;NS=2504;DP=19200;EAS_AF=0.3016;AMR_AF=0.2464;AFR_AF=0.1384;EUR_AF=0.2406;SAS_AF=0.2587;AA=T|||;VT=SNP
6	31195097	rs3130519	T	C	100	PASS	AC=4025;AF=0.803714;AN=5008;NS=2504;DP=19423;EAS_AF=0.7907;AMR_AF=0.8242;AFR_AF=0.9191;EUR_AF=0.7535;SAS_AF=0.6984;AA=C|||;VT=SNP
6	31195120	rs3130520	T	C	100	PASS	AC=4334;AF=0.865415;AN=5008;NS=2504;DP=19153;EAS_AF=0.8085;AMR_AF=0.8963;AFR_AF=0.9493;EUR_AF=0.8738;SAS_AF=0.7802;AA=C|||;VT=SNP
6	31195218	rs6928399	C	T	100	PASS	AC=2024;AF=0.404153;AN=5008;NS=2504;DP=17028;EAS_AF=0.2956;AMR_AF=0.451;AFR_AF=0.5968;EUR_AF=0.3847;SAS_AF=0.2423;AA=C|||;VT=SNP
6	31195365	rs3130947	G	T	100	PASS	AC=4035;AF=0.805711;AN=5008;NS=2504;DP=20111;EAS_AF=0.7907;AMR_AF=0.8271;AFR_AF=0.9191;EUR_AF=0.7604;SAS_AF=0.6994;AA=G|||;VT=SNP
6	31195459	rs112833418	G	A	100	PASS	AC=619;AF=0.123602;AN=5008;NS=2504;DP=18901;EAS_AF=0.0347;AMR_AF=0.1542;AFR_AF=0.202;EUR_AF=0.1302;SAS_AF=0.0808;AA=G|||;VT=SNP
6	31195476	rs9264020	C	G	100	PASS	AC=625;AF=0.1248;AN=5008;NS=2504;DP=18011;EAS_AF=0.0724;AMR_AF=0.1081;AFR_AF=0.1611;EUR_AF=0.1272;SAS_AF=0.1391;AA=C|||;VT=SNP
6	31195485	rs9264021	C	T	100	PASS	AC=625;AF=0.1248;AN=5008;NS=2504;DP=17680;EAS_AF=0.0724;AMR_AF=0.1081;AFR_AF=0.1611;EUR_AF=0.1272;SAS_AF=0.1391;AA=C|||;VT=SNP
6	31195582	rs116931476	G	A	100	PASS	AC=173;AF=0.0345447;AN=5008;NS=2504;DP=16518;EAS_AF=0.1022;AMR_AF=0.0375;AFR_AF=0;EUR_AF=0;SAS_AF=0.045;AA=G|||;VT=SNP
6	31195616	rs10947158	G	A	100	PASS	AC=294;AF=0.0587061;AN=5008;NS=2504;DP=17756;EAS_AF=0.1786;AMR_AF=0.0836;AFR_AF=0.0061;EUR_AF=0.0159;SAS_AF=0.0327;AA=G|||;VT=SNP
6	31195628	rs117927250	C	T	100	PASS	AC=173;AF=0.0345447;AN=5008;NS=2504;DP=17842;EAS_AF=0.1022;AMR_AF=0.0375;AFR_AF=0;EUR_AF=0;SAS_AF=0.045;AA=C|||;VT=SNP
6	31195793	rs6933647	G	A	100	PASS	AC=1106;AF=0.220847;AN=5008;NS=2504;DP=16175;EAS_AF=0.3016;AMR_AF=0.2205;AFR_AF=0.1377;EUR_AF=0.2366;SAS_AF=0.2342;AA=G|||;VT=SNP
6	31195828	rs9264024	A	G	100	PASS	AC=4333;AF=0.865216;AN=5008;NS=2504;DP=14917;EAS_AF=0.8085;AMR_AF=0.8963;AFR_AF=0.9478;EUR_AF=0.8748;SAS_AF=0.7802;AA=G|||;VT=SNP
6	31195872	rs146502008	G	A	100	PASS	AC=173;AF=0.0345447;AN=5008;NS=2504;DP=14172;EAS_AF=0.1022;AMR_AF=0.0375;AFR_AF=0;EUR_AF=0;SAS_AF=0.045;AA=G|||;VT=SNP
6	31195941	rs10807083	G	A	100	PASS	AC=2100;AF=0.419329;AN=5008;NS=2504;DP=12853;EAS_AF=0.3145;AMR_AF=0.4568;AFR_AF=0.621;EUR_AF=0.3926;SAS_AF=0.2556;AA=G|||;VT=SNP
6	31195979	rs7768955	G	A	100	PASS	AC=1138;AF=0.227236;AN=5008;NS=2504;DP=12407;EAS_AF=0.3016;AMR_AF=0.2262;AFR_AF=0.1369;EUR_AF=0.2406;SAS_AF=0.2597;AA=G|||;VT=SNP
6	31195989	rs138351562	G	A	100	PASS	AC=173;AF=0.0345447;AN=5008;NS=2504;DP=12784;EAS_AF=0.1022;AMR_AF=0.0375;AFR_AF=0;EUR_AF=0;SAS_AF=0.045;AA=G|||;VT=SNP
6	31195996	rs7769059	G	A	100	PASS	AC=1326;AF=0.264776;AN=5008;NS=2504;DP=12509;EAS_AF=0.3016;AMR_AF=0.2363;AFR_AF=0.2716;EUR_AF=0.2435;SAS_AF=0.2597;AA=G|||;VT=SNP
6	31196018	rs7769211	T	C	100	PASS	AC=1311;AF=0.261781;AN=5008;NS=2504;DP=12764;EAS_AF=0.4038;AMR_AF=0.2637;AFR_AF=0.1369;EUR_AF=0.2406;SAS_AF=0.3047;AA=C|||;VT=SNP
6	31196295	rs3130945	A	G	100	PASS	AC=1139;AF=0.227436;AN=5008;NS=2504;DP=15724;EAS_AF=0.3016;AMR_AF=0.2262;AFR_AF=0.1377;EUR_AF=0.2406;SAS_AF=0.2597;AA=A|||;VT=SNP
6	31196336	rs3130469	T	A	100	PASS	AC=4035;AF=0.805711;AN=5008;NS=2504;DP=15175;EAS_AF=0.7907;AMR_AF=0.8271;AFR_AF=0.9191;EUR_AF=0.7604;SAS_AF=0.6994;AA=A|||;VT=SNP
6	31196350	rs7769586	A	T	100	PASS	AC=534;AF=0.106629;AN=5008;NS=2504;DP=14886;EAS_AF=0.0685;AMR_AF=0.085;AFR_AF=0.1475;EUR_AF=0.0815;SAS_AF=0.1319;AA=A|||;VT=SNP
6	31196376	rs3130521	T	C	100	PASS	AC=3411;AF=0.68111;AN=5008;NS=2504;DP=14694;EAS_AF=0.7183;AMR_AF=0.7205;AFR_AF=0.7579;EUR_AF=0.6332;SAS_AF=0.5603;AA=C|||;VT=SNP
6	31196390	rs112815193	G	A	100	PASS	AC=909;AF=0.18151;AN=5008;NS=2504;DP=14512;EAS_AF=0.0754;AMR_AF=0.2233;AFR_AF=0.2262;EUR_AF=0.1879;SAS_AF=0.1943;AA=G|||;VT=SNP
6	31196450	rs117563601	G	T	100	PASS	AC=174;AF=0.0347444;AN=5008;NS=2504;DP=15645;EAS_AF=0.1022;AMR_AF=0.0389;AFR_AF=0;EUR_AF=0;SAS_AF=0.045;AA=G|||;VT=SNP
6	31196478	rs7774136	G	C	100	PASS	AC=624;AF=0.124601;AN=5008;NS=2504;DP=15834;EAS_AF=0.0724;AMR_AF=0.1066;AFR_AF=0.1611;EUR_AF=0.1272;SAS_AF=0.1391;AA=G|||;VT=SNP
6	31196591	rs9264039	G	A	100	PASS	AC=347;AF=0.0692891;AN=5008;NS=2504;DP=18871;EAS_AF=0.0605;AMR_AF=0.0663;AFR_AF=0.0877;EUR_AF=0.0636;SAS_AF=0.0613;AA=G|||;VT=SNP
6	31196640	rs56210254	A	G	100	PASS	AC=908;AF=0.18131;AN=5008;NS=2504;DP=20083;EAS_AF=0.0754;AMR_AF=0.2233;AFR_AF=0.2262;EUR_AF=0.1869;SAS_AF=0.1943;AA=A|||;VT=SNP
6	31196671	rs3130944	C	G	100	PASS	AC=1105;AF=0.220647;AN=5008;NS=2504;DP=20014;EAS_AF=0.3016;AMR_AF=0.2205;AFR_AF=0.1377;EUR_AF=0.2366;SAS_AF=0.2331;AA=C|||;VT=SNP
6	31196721	rs117277006	A	G	100	PASS	AC=173;AF=0.0345447;AN=5008;NS=2504;DP=20116;EAS_AF=0.1022;AMR_AF=0.0375;AFR_AF=0;EUR_AF=0;SAS_AF=0.045;AA=C|||;VT=SNP
6	31196758	rs9264041	A	G	100	PASS	AC=536;AF=0.107029;AN=5008;NS=2504;DP=19933;EAS_AF=0.0685;AMR_AF=0.085;AFR_AF=0.1475;EUR_AF=0.0815;SAS_AF=0.1339;AA=A|||;VT=SNP
6	31196801	rs9264042	G	A	100	PASS	AC=624;AF=0.124601;AN=5008;NS=2504;DP=18947;EAS_AF=0.0724;AMR_AF=0.1066;AFR_AF=0.1611;EUR_AF=0.1272;SAS_AF=0.1391;AA=G|||;VT=SNP
6	31196815	rs118004259	G	A	100	PASS	AC=173;AF=0.0345447;AN=5008;NS=2504;DP=18924;EAS_AF=0.1022;AMR_AF=0.0375;AFR_AF=0;EUR_AF=0;SAS_AF=0.045;AA=G|||;VT=SNP
6	31196840	rs3130522	T	C	100	PASS	AC=1311;AF=0.261781;AN=5008;NS=2504;DP=19243;EAS_AF=0.4038;AMR_AF=0.2637;AFR_AF=0.1377;EUR_AF=0.2406;SAS_AF=0.3037;AA=C|||;VT=SNP
6	31196847	rs3130943	A	G	100	PASS	AC=1312;AF=0.261981;AN=5008;NS=2504;DP=18860;EAS_AF=0.4038;AMR_AF=0.2637;AFR_AF=0.1377;EUR_AF=0.2406;SAS_AF=0.3047;AA=G|||;VT=SNP
6	31196850	rs114707980	G	A	100	PASS	AC=178;AF=0.0355431;AN=5008;NS=2504;DP=18664;EAS_AF=0.0159;AMR_AF=0.0389;AFR_AF=0.0121;EUR_AF=0.0477;SAS_AF=0.0726;AA=G|||;VT=SNP
6	31196935	rs3134784	G	A	100	PASS	AC=1142;AF=0.228035;AN=5008;NS=2504;DP=17272;EAS_AF=0.3016;AMR_AF=0.2305;AFR_AF=0.1377;EUR_AF=0.2406;SAS_AF=0.2597;AA=g|||;VT=SNP
6	31197143	rs28397288	A	C	100	PASS	AC=2099;AF=0.419129;AN=5008;NS=2504;DP=21634;EAS_AF=0.3145;AMR_AF=0.4568;AFR_AF=0.6203;EUR_AF=0.3926;SAS_AF=0.2556;AA=A|||;VT=SNP
6	31197197	rs28507710	T	C	100	PASS	AC=297;AF=0.0593051;AN=5008;NS=2504;DP=22294;EAS_AF=0.1022;AMR_AF=0.0533;AFR_AF=0.0764;EUR_AF=0.0109;SAS_AF=0.046;AA=T|||;VT=SNP
6	31197293	rs3130942	C	T	100	PASS	AC=1312;AF=0.261981;AN=5008;NS=2504;DP=19635;EAS_AF=0.4038;AMR_AF=0.2637;AFR_AF=0.1377;EUR_AF=0.2406;SAS_AF=0.3047;AA=c|||;VT=SNP
6	31197407	rs28397289	C	T	100	PASS	AC=1191;AF=0.237819;AN=5008;NS=2504;DP=19435;EAS_AF=0.2391;AMR_AF=0.2334;AFR_AF=0.3941;EUR_AF=0.2058;SAS_AF=0.0613;AA=C|||;VT=SNP
6	31197514	rs3130941	C	G	100	PASS	AC=4333;AF=0.865216;AN=5008;NS=2504;DP=19322;EAS_AF=0.8075;AMR_AF=0.8963;AFR_AF=0.9493;EUR_AF=0.8738;SAS_AF=0.7802;AA=G|||;VT=SNP
6	31197528	rs3130470	A	G	100	PASS	AC=1312;AF=0.261981;AN=5008;NS=2504;DP=18545;EAS_AF=0.4038;AMR_AF=0.2637;AFR_AF=0.1377;EUR_AF=0.2406;SAS_AF=0.3047;AA=N|||;VT=SNP
6	31197589	rs149945194	G	A	100	PASS	AC=173;AF=0.0345447;AN=5008;NS=2504;DP=15347;EAS_AF=0.1022;AMR_AF=0.0375;AFR_AF=0;EUR_AF=0;SAS_AF=0.045;AA=G|||;VT=SNP
6	31197630	rs117104932	C	T	100	PASS	AC=173;AF=0.0345447;AN=5008;NS=2504;DP=19114;EAS_AF=0.1022;AMR_AF=0.0375;AFR_AF=0;EUR_AF=0;SAS_AF=0.045;AA=C|||;VT=SNP
6	31197633	rs3134782	G	A	100	PASS	AC=4331;AF=0.864816;AN=5008;NS=2504;DP=18795;EAS_AF=0.8075;AMR_AF=0.8963;AFR_AF=0.9478;EUR_AF=0.8738;SAS_AF=0.7802;AA=A|||;VT=SNP
6	31197696	rs3130471	G	T	100	PASS	AC=1313;AF=0.262181;AN=5008;NS=2504;DP=16947;EAS_AF=0.4038;AMR_AF=0.2637;AFR_AF=0.1384;EUR_AF=0.2406;SAS_AF=0.3047;AA=g|||;VT=SNP
6	31197721	rs28361018	T	C	100	PASS	AC=296;AF=0.0591054;AN=5008;NS=2504;DP=17774;EAS_AF=0.0169;AMR_AF=0.0692;AFR_AF=0.0287;EUR_AF=0.1133;SAS_AF=0.0808;AA=T|||;VT=SNP
6	31197729	rs3130524	T	C	100	PASS	AC=1312;AF=0.261981;AN=5008;NS=2504;DP=18121;EAS_AF=0.4038;AMR_AF=0.2637;AFR_AF=0.1377;EUR_AF=0.2406;SAS_AF=0.3047;AA=t|||;VT=SNP
6	31197815	rs3869112	C	G	100	PASS	AC=623;AF=0.124401;AN=5008;NS=2504;DP=17299;EAS_AF=0.0724;AMR_AF=0.1066;AFR_AF=0.1611;EUR_AF=0.1262;SAS_AF=0.1391;AA=C|||;VT=SNP
6	31198043	rs3130526	T	C	100	PASS	AC=1936;AF=0.386581;AN=5008;NS=2504;DP=17727;EAS_AF=0.4762;AMR_AF=0.3703;AFR_AF=0.2988;EUR_AF=0.3678;SAS_AF=0.4438;AA=C|||;VT=SNP
6	31198067	rs3134781	G	A	100	PASS	AC=1139;AF=0.227436;AN=5008;NS=2504;DP=18464;EAS_AF=0.3016;AMR_AF=0.2262;AFR_AF=0.1377;EUR_AF=0.2406;SAS_AF=0.2597;AA=G|||;VT=SNP
6	31198205	rs3130472	G	A	100	PASS	AC=4035;AF=0.805711;AN=5008;NS=2504;DP=22435;EAS_AF=0.7907;AMR_AF=0.8271;AFR_AF=0.9191;EUR_AF=0.7604;SAS_AF=0.6994;AA=A|||;VT=SNP
6	31198213	rs3130940	T	G	100	PASS	AC=1311;AF=0.261781;AN=5008;NS=2504;DP=22343;EAS_AF=0.4038;AMR_AF=0.2637;AFR_AF=0.1377;EUR_AF=0.2406;SAS_AF=0.3037;AA=T|||;VT=SNP
6	31198366	rs3134780	G	A	100	PASS	AC=1936;AF=0.386581;AN=5008;NS=2504;DP=16778;EAS_AF=0.4762;AMR_AF=0.3703;AFR_AF=0.2988;EUR_AF=0.3678;SAS_AF=0.4438;AA=A|||;VT=SNP
6	31198507	rs3130939	A	G	100	PASS	AC=4035;AF=0.805711;AN=5008;NS=2504;DP=19884;EAS_AF=0.7907;AMR_AF=0.8271;AFR_AF=0.9191;EUR_AF=0.7604;SAS_AF=0.6994;AA=G|||;VT=SNP
6	31198515	rs116669563	G	A	100	PASS	AC=185;AF=0.0369409;AN=5008;NS=2504;DP=19973;EAS_AF=0.0159;AMR_AF=0.0432;AFR_AF=0.0151;EUR_AF=0.0477;SAS_AF=0.0726;AA=G|||;VT=SNP
6	31198632	rs3130938	T	G	100	PASS	AC=1312;AF=0.261981;AN=5008;NS=2504;DP=20061;EAS_AF=0.4038;AMR_AF=0.2637;AFR_AF=0.1377;EUR_AF=0.2406;SAS_AF=0.3047;AA=T|||;VT=SNP
6	31198660	rs3130937	A	G	100	PASS	AC=1139;AF=0.227436;AN=5008;NS=2504;DP=19056;EAS_AF=0.3016;AMR_AF=0.2262;AFR_AF=0.1377;EUR_AF=0.2406;SAS_AF=0.2597;AA=A|||;VT=SNP
6	31198709	rs6908994	C	T	100	PASS	AC=781;AF=0.15595;AN=5008;NS=2504;DP=18670;EAS_AF=0.2183;AMR_AF=0.1859;AFR_AF=0.1619;EUR_AF=0.172;SAS_AF=0.046;AA=C|||;VT=SNP
6	31198778	rs3130936	C	T	100	PASS	AC=1139;AF=0.227436;AN=5008;NS=2504;DP=17720;EAS_AF=0.3016;AMR_AF=0.2262;AFR_AF=0.1377;EUR_AF=0.2406;SAS_AF=0.2597;AA=C|||;VT=SNP
6	31198786	rs3130935	A	G	100	PASS	AC=1936;AF=0.386581;AN=5008;NS=2504;DP=17496;EAS_AF=0.4762;AMR_AF=0.3703;AFR_AF=0.2988;EUR_AF=0.3678;SAS_AF=0.4438;AA=a|||;VT=SNP
6	31198801	rs28361019	T	C	100	PASS	AC=296;AF=0.0591054;AN=5008;NS=2504;DP=17463;EAS_AF=0.0169;AMR_AF=0.0692;AFR_AF=0.0287;EUR_AF=0.1133;SAS_AF=0.0808;AA=T|||;VT=SNP
6	31198896	rs6932070	T	C	100	PASS	AC=781;AF=0.15595;AN=5008;NS=2504;DP=19393;EAS_AF=0.2183;AMR_AF=0.1859;AFR_AF=0.1619;EUR_AF=0.172;SAS_AF=0.046;AA=T|||;VT=SNP
6	31198897	rs3134779	G	A	100	PASS	AC=1312;AF=0.261981;AN=5008;NS=2504;DP=19369;EAS_AF=0.4038;AMR_AF=0.2637;AFR_AF=0.1377;EUR_AF=0.2406;SAS_AF=0.3047;AA=A|||;VT=SNP
6	31198987	rs3130527	T	C	100	PASS	AC=3861;AF=0.770966;AN=5008;NS=2504;DP=20170;EAS_AF=0.6885;AMR_AF=0.7896;AFR_AF=0.9191;EUR_AF=0.7594;SAS_AF=0.6544;AA=T|||;VT=SNP
6	31199164	rs3868078	C	T	100	PASS	AC=624;AF=0.124601;AN=5008;NS=2504;DP=17490;EAS_AF=0.0724;AMR_AF=0.1066;AFR_AF=0.1611;EUR_AF=0.1272;SAS_AF=0.1391;AA=C|||;VT=SNP
6	31199165	rs75120303	G	A	100	PASS	AC=182;AF=0.0363419;AN=5008;NS=2504;DP=17429;EAS_AF=0.0863;AMR_AF=0.0072;AFR_AF=0.0098;EUR_AF=0.0219;SAS_AF=0.0562;AA=G|||;VT=SNP
6	31199208	rs3130473	C	T	100	PASS	AC=1139;AF=0.227436;AN=5008;NS=2504;DP=17767;EAS_AF=0.3016;AMR_AF=0.2262;AFR_AF=0.1377;EUR_AF=0.2406;SAS_AF=0.2597;AA=G|||;VT=SNP
6	31199256	rs3130474	C	T	100	PASS	AC=1933;AF=0.385982;AN=5008;NS=2504;DP=18279;EAS_AF=0.4762;AMR_AF=0.3703;AFR_AF=0.2988;EUR_AF=0.3668;SAS_AF=0.4417;AA=T|||;VT=SNP
6	31199296	rs3869113	G	A	100	PASS	AC=624;AF=0.124601;AN=5008;NS=2504;DP=18485;EAS_AF=0.0724;AMR_AF=0.1066;AFR_AF=0.1634;EUR_AF=0.1262;SAS_AF=0.137;AA=G|||;VT=SNP
6	31199452	rs117952735	G	T	100	PASS	AC=173;AF=0.0345447;AN=5008;NS=2504;DP=17490;EAS_AF=0.1022;AMR_AF=0.0375;AFR_AF=0;EUR_AF=0;SAS_AF=0.045;AA=G|||;VT=SNP
6	31199460	rs3130528	T	C	100	PASS	AC=4465;AF=0.891573;AN=5008;NS=2504;DP=17556;EAS_AF=0.8403;AMR_AF=0.9063;AFR_AF=0.9501;EUR_AF=0.8777;SAS_AF=0.8691;AA=t|||;VT=SNP
6	31199466	rs3869114	G	A	100	PASS	AC=624;AF=0.124601;AN=5008;NS=2504;DP=17620;EAS_AF=0.0724;AMR_AF=0.1066;AFR_AF=0.1634;EUR_AF=0.1262;SAS_AF=0.137;AA=G|||;VT=SNP
6	31199573	rs11967600	C	T	100	PASS	AC=570;AF=0.113818;AN=5008;NS=2504;DP=16362;EAS_AF=0.121;AMR_AF=0.1599;AFR_AF=0.1483;EUR_AF=0.1233;SAS_AF=0.0174;AA=C|||;VT=SNP
6	31199645	rs114963023	G	T	100	PASS	AC=212;AF=0.0423323;AN=5008;NS=2504;DP=17744;EAS_AF=0.0179;AMR_AF=0.0548;AFR_AF=0.003;EUR_AF=0.0517;SAS_AF=0.1022;AA=G|||;VT=SNP
6	31199766	rs11967684	G	A	100	PASS	AC=2134;AF=0.426118;AN=5008;NS=2504;DP=19810;EAS_AF=0.3165;AMR_AF=0.4669;AFR_AF=0.6225;EUR_AF=0.4125;SAS_AF=0.2587;AA=G|||;VT=SNP
6	31199781	rs3134778	G	A	100	PASS	AC=1133;AF=0.226238;AN=5008;NS=2504;DP=19831;EAS_AF=0.2996;AMR_AF=0.2233;AFR_AF=0.1369;EUR_AF=0.2406;SAS_AF=0.2587;AA=G|||;VT=SNP
6	31199839	rs28361020	C	T	100	PASS	AC=275;AF=0.0549121;AN=5008;NS=2504;DP=17873;EAS_AF=0.0169;AMR_AF=0.0576;AFR_AF=0.0197;EUR_AF=0.1123;SAS_AF=0.0808;AA=C|||;VT=SNP
6	31199900	rs3134777	G	A	100	PASS	AC=1133;AF=0.226238;AN=5008;NS=2504;DP=17805;EAS_AF=0.2996;AMR_AF=0.2233;AFR_AF=0.1369;EUR_AF=0.2406;SAS_AF=0.2587;AA=G|||;VT=SNP
6	31199951	rs141593722	A	G	100	PASS	AC=126;AF=0.0251597;AN=5008;NS=2504;DP=17764;EAS_AF=0.0595;AMR_AF=0;AFR_AF=0.0242;EUR_AF=0.003;SAS_AF=0.0317;AA=A|||;VT=SNP
6	31199981	rs9264069	C	T	100	PASS	AC=663;AF=0.132388;AN=5008;NS=2504;DP=17674;EAS_AF=0.0685;AMR_AF=0.1052;AFR_AF=0.2269;EUR_AF=0.0915;SAS_AF=0.1319;AA=T|||;VT=SNP
6	31200254	rs7753180	G	C	100	PASS	AC=1201;AF=0.239816;AN=5008;NS=2504;DP=19992;EAS_AF=0.2321;AMR_AF=0.2349;AFR_AF=0.407;EUR_AF=0.2058;SAS_AF=0.0603;AA=G|||;VT=SNP
6	31200433	rs3130529	T	C	100	PASS	AC=1295;AF=0.258586;AN=5008;NS=2504;DP=19532;EAS_AF=0.3998;AMR_AF=0.2579;AFR_AF=0.1309;EUR_AF=0.2406;SAS_AF=0.3047;AA=T|||;VT=SNP
6	31200437	rs3132536	A	G	100	PASS	AC=2837;AF=0.566494;AN=5008;NS=2504;DP=19377;EAS_AF=0.5546;AMR_AF=0.5908;AFR_AF=0.5166;EUR_AF=0.5557;SAS_AF=0.6401;AA=a|||;VT=SNP
6	31200641	rs7739334	T	C	100	PASS	AC=538;AF=0.107428;AN=5008;NS=2504;DP=20215;EAS_AF=0.0685;AMR_AF=0.0893;AFR_AF=0.1498;EUR_AF=0.0805;SAS_AF=0.1309;AA=T|||;VT=SNP
6	31200672	rs12664433	G	A	100	PASS	AC=915;AF=0.182708;AN=5008;NS=2504;DP=20213;EAS_AF=0.0833;AMR_AF=0.2219;AFR_AF=0.2224;EUR_AF=0.1889;SAS_AF=0.1973;AA=G|||;VT=SNP
6	31200764	rs7757622	C	T	100	PASS	AC=3014;AF=0.601837;AN=5008;NS=2504;DP=19692;EAS_AF=0.4038;AMR_AF=0.6354;AFR_AF=0.8064;EUR_AF=0.6322;SAS_AF=0.4744;AA=T|||;VT=SNP
6	31200814	rs3134776	G	A	100	PASS	AC=1386;AF=0.276757;AN=5008;NS=2504;DP=19697;EAS_AF=0.4038;AMR_AF=0.2795;AFR_AF=0.1445;EUR_AF=0.2873;SAS_AF=0.3119;AA=A|||;VT=SNP
6	31200816	rs3130699	T	C	100	PASS	AC=1213;AF=0.242212;AN=5008;NS=2504;DP=19687;EAS_AF=0.3016;AMR_AF=0.2421;AFR_AF=0.1445;EUR_AF=0.2873;SAS_AF=0.2669;AA=T|||;VT=SNP
6	31200838	rs9264077	G	A	100	PASS	AC=1449;AF=0.289337;AN=5008;NS=2504;DP=19365;EAS_AF=0.1508;AMR_AF=0.3112;AFR_AF=0.3722;EUR_AF=0.2674;SAS_AF=0.3272;AA=G|||;VT=SNP
6	31201202	rs3132532	A	G	100	PASS	AC=4149;AF=0.828474;AN=5008;NS=2504;DP=18553;EAS_AF=0.8185;AMR_AF=0.8386;AFR_AF=0.9092;EUR_AF=0.7644;SAS_AF=0.7883;AA=a|||;VT=SNP
6	31201207	rs9501530	G	A	100	PASS	AC=1314;AF=0.26238;AN=5008;NS=2504;DP=18563;EAS_AF=0.2649;AMR_AF=0.2478;AFR_AF=0.3926;EUR_AF=0.2087;SAS_AF=0.1493;AA=G|||;VT=SNP
6	31201248	rs3130700	C	A	100	PASS	AC=2663;AF=0.531749;AN=5008;NS=2504;DP=18762;EAS_AF=0.4524;AMR_AF=0.5533;AFR_AF=0.5166;EUR_AF=0.5557;SAS_AF=0.5941;AA=C|||;VT=SNP
6	31201345	rs146651644	G	A	100	PASS	AC=173;AF=0.0345447;AN=5008;NS=2504;DP=18995;EAS_AF=0.1022;AMR_AF=0.0375;AFR_AF=0;EUR_AF=0;SAS_AF=0.045;AA=G|||;VT=SNP
6	31201357	rs3134775	A	C	100	PASS	AC=1384;AF=0.276358;AN=5008;NS=2504;DP=19050;EAS_AF=0.4038;AMR_AF=0.2795;AFR_AF=0.1445;EUR_AF=0.2863;SAS_AF=0.3108;AA=A|||;VT=SNP
6	31201472	rs3132531	C	T	100	PASS	AC=1121;AF=0.223842;AN=5008;NS=2504;DP=18942;EAS_AF=0.2976;AMR_AF=0.2205;AFR_AF=0.1301;EUR_AF=0.2406;SAS_AF=0.2597;AA=C|||;VT=SNP
6	31201514	rs9264082	T	C	100	PASS	AC=1453;AF=0.290136;AN=5008;NS=2504;DP=19149;EAS_AF=0.1508;AMR_AF=0.3112;AFR_AF=0.3729;EUR_AF=0.2694;SAS_AF=0.3282;AA=T|||;VT=SNP
6	31201524	rs3134774	T	C	100	PASS	AC=1383;AF=0.276158;AN=5008;NS=2504;DP=18947;EAS_AF=0.4038;AMR_AF=0.2795;AFR_AF=0.1437;EUR_AF=0.2863;SAS_AF=0.3108;AA=T|||;VT=SNP
6	31201534	rs112758902	C	T	100	PASS	AC=916;AF=0.182907;AN=5008;NS=2504;DP=19164;EAS_AF=0.0823;AMR_AF=0.2219;AFR_AF=0.2239;EUR_AF=0.1889;SAS_AF=0.1973;AA=C|||;VT=SNP
6	31201665	rs9501532	C	A	100	PASS	AC=1313;AF=0.262181;AN=5008;NS=2504;DP=18889;EAS_AF=0.2649;AMR_AF=0.2478;AFR_AF=0.3926;EUR_AF=0.2087;SAS_AF=0.1483;AA=C|||;VT=SNP
6	31201684	rs9264086	G	A	100	PASS	AC=2855;AF=0.570088;AN=5008;NS=2504;DP=18828;EAS_AF=0.4196;AMR_AF=0.5807;AFR_AF=0.7791;EUR_AF=0.5239;SAS_AF=0.4826;AA=A|||;VT=SNP
6	31201736	rs9264087	T	G	100	PASS	AC=1453;AF=0.290136;AN=5008;NS=2504;DP=18183;EAS_AF=0.1508;AMR_AF=0.3112;AFR_AF=0.3729;EUR_AF=0.2694;SAS_AF=0.3282;AA=T|||;VT=SNP
6	31201772	rs6927080	C	G	100	PASS	AC=3028;AF=0.604633;AN=5008;NS=2504;DP=17261;EAS_AF=0.5218;AMR_AF=0.6182;AFR_AF=0.7791;EUR_AF=0.5239;SAS_AF=0.5276;AA=g|||;VT=SNP
6	31201803	rs6927461	G	C	100	PASS	AC=2114;AF=0.422125;AN=5008;NS=2504;DP=16195;EAS_AF=0.4395;AMR_AF=0.3977;AFR_AF=0.556;EUR_AF=0.335;SAS_AF=0.3303;AA=g|||;VT=SNP
6	31202189	rs149837246	C	T	100	PASS	AC=148;AF=0.0295527;AN=5008;NS=2504;DP=18653;EAS_AF=0.0655;AMR_AF=0.0029;AFR_AF=0.0015;EUR_AF=0.0229;SAS_AF=0.0562;AA=C|||;VT=SNP
6	31202246	rs2394888	A	G	100	PASS	AC=4149;AF=0.828474;AN=5008;NS=2504;DP=19140;EAS_AF=0.8194;AMR_AF=0.8372;AFR_AF=0.9092;EUR_AF=0.7644;SAS_AF=0.7883;AA=a|||;VT=SNP
6	31202486	rs7767978	C	T	100	PASS	AC=1403;AF=0.280152;AN=5008;NS=2504;DP=19102;EAS_AF=0.2688;AMR_AF=0.2695;AFR_AF=0.4062;EUR_AF=0.2545;SAS_AF=0.1554;AA=T|||;VT=SNP
6	31202575	rs7768019	C	G	100	PASS	AC=1577;AF=0.314896;AN=5008;NS=2504;DP=17946;EAS_AF=0.372;AMR_AF=0.3069;AFR_AF=0.4062;EUR_AF=0.2545;SAS_AF=0.2004;AA=G|||;VT=SNP
6	31202577	rs2894184	G	A	100	PASS	AC=182;AF=0.0363419;AN=5008;NS=2504;DP=17766;EAS_AF=0.0159;AMR_AF=0.036;AFR_AF=0.0151;EUR_AF=0.0477;SAS_AF=0.0746;AA=G|||;VT=SNP
6	31202665	rs7768431	G	A	100	PASS	AC=764;AF=0.152556;AN=5008;NS=2504;DP=19105;EAS_AF=0.2113;AMR_AF=0.1873;AFR_AF=0.1551;EUR_AF=0.171;SAS_AF=0.045;AA=A|||;VT=SNP
6	31202680	rs3132521	C	T	100	PASS	AC=1121;AF=0.223842;AN=5008;NS=2504;DP=19592;EAS_AF=0.2986;AMR_AF=0.2205;AFR_AF=0.1301;EUR_AF=0.2406;SAS_AF=0.2587;AA=A|||;VT=SNP
6	31202686	rs3130701	C	T	100	PASS	AC=4151;AF=0.828874;AN=5008;NS=2504;DP=19818;EAS_AF=0.8214;AMR_AF=0.8386;AFR_AF=0.9092;EUR_AF=0.7644;SAS_AF=0.7873;AA=T|||;VT=SNP
6	31202764	rs55783607	T	C	100	PASS	AC=915;AF=0.182708;AN=5008;NS=2504;DP=20954;EAS_AF=0.0823;AMR_AF=0.2219;AFR_AF=0.2231;EUR_AF=0.1889;SAS_AF=0.1973;AA=T|||;VT=SNP
6	31203153	rs56194989	A	C	100	PASS	AC=230;AF=0.0459265;AN=5008;NS=2504;DP=21765;EAS_AF=0.0198;AMR_AF=0.0259;AFR_AF=0.118;EUR_AF=0.0219;SAS_AF=0.0143;AA=A|||;VT=SNP
6	31203217	rs3134772	G	C	100	PASS	AC=3523;AF=0.703474;AN=5008;NS=2504;DP=21074;EAS_AF=0.747;AMR_AF=0.7277;AFR_AF=0.7458;EUR_AF=0.6382;SAS_AF=0.6513;AA=g|||;VT=SNP
6	31203352	rs533132222	G	A	100	PASS	AC=915;AF=0.182708;AN=5008;NS=2504;DP=18729;EAS_AF=0.0823;AMR_AF=0.2219;AFR_AF=0.2231;EUR_AF=0.1889;SAS_AF=0.1973;AA=G|||;VT=SNP
6	31203570	rs3132513	A	G	100	PASS	AC=2738;AF=0.546725;AN=5008;NS=2504;DP=20646;EAS_AF=0.5377;AMR_AF=0.5375;AFR_AF=0.5749;EUR_AF=0.4672;SAS_AF=0.6063;AA=A|||;VT=SNP
6	31203689	rs113752692	A	G	100	PASS	AC=166;AF=0.033147;AN=5008;NS=2504;DP=18170;EAS_AF=0.0823;AMR_AF=0.0043;AFR_AF=0.0015;EUR_AF=0.0229;SAS_AF=0.0562;AA=A|||;VT=SNP
6	31203744	rs3134771	T	C	100	PASS	AC=3525;AF=0.703874;AN=5008;NS=2504;DP=18698;EAS_AF=0.749;AMR_AF=0.7277;AFR_AF=0.7458;EUR_AF=0.6382;SAS_AF=0.6513;AA=t|||;VT=SNP
6	31203759	rs7745050	A	C	100	PASS	AC=787;AF=0.157149;AN=5008;NS=2504;DP=18343;EAS_AF=0.2113;AMR_AF=0.1902;AFR_AF=0.171;EUR_AF=0.171;SAS_AF=0.045;AA=a|||;VT=SNP
6	31203886	rs6457349	A	T	100	PASS	AC=787;AF=0.157149;AN=5008;NS=2504;DP=17460;EAS_AF=0.2113;AMR_AF=0.1902;AFR_AF=0.171;EUR_AF=0.171;SAS_AF=0.045;AA=A|||;VT=SNP
6	31204008	rs7745906	G	A	100	PASS	AC=777;AF=0.155152;AN=5008;NS=2504;DP=15829;EAS_AF=0.2113;AMR_AF=0.1873;AFR_AF=0.1649;EUR_AF=0.171;SAS_AF=0.045;AA=G|||;VT=SNP
6	31204109	rs6457350	T	C	100	PASS	AC=787;AF=0.157149;AN=5008;NS=2504;DP=16558;EAS_AF=0.2113;AMR_AF=0.1902;AFR_AF=0.171;EUR_AF=0.171;SAS_AF=0.045;AA=T|||;VT=SNP
6	31204315	rs9264098	T	C	100	PASS	AC=3524;AF=0.703674;AN=5008;NS=2504;DP=14762;EAS_AF=0.748;AMR_AF=0.7277;AFR_AF=0.7458;EUR_AF=0.6382;SAS_AF=0.6513;AA=A|||;VT=SNP
6	31204334	rs7746123	C	T	100	PASS	AC=231;AF=0.0461262;AN=5008;NS=2504;DP=14477;EAS_AF=0.0208;AMR_AF=0.0259;AFR_AF=0.118;EUR_AF=0.0219;SAS_AF=0.0143;AA=C|||;VT=SNP
6	31204343	rs185092079	C	T	100	PASS	AC=91;AF=0.0181709;AN=5008;NS=2504;DP=14329;EAS_AF=0.0466;AMR_AF=0;AFR_AF=0.0015;EUR_AF=0;SAS_AF=0.0429;AA=C|||;VT=SNP
6	31204402	rs113288104	G	T	100	PASS	AC=915;AF=0.182708;AN=5008;NS=2504;DP=12646;EAS_AF=0.0823;AMR_AF=0.2219;AFR_AF=0.2231;EUR_AF=0.1889;SAS_AF=0.1973;AA=G|||;VT=SNP
6	31204432	rs6908511	C	T	100	PASS	AC=790;AF=0.157748;AN=5008;NS=2504;DP=12715;EAS_AF=0.2123;AMR_AF=0.1902;AFR_AF=0.1717;EUR_AF=0.171;SAS_AF=0.046;AA=T|||;VT=SNP
6	31204447	rs2894185	T	G	100	PASS	AC=2734;AF=0.545927;AN=5008;NS=2504;DP=12714;EAS_AF=0.5367;AMR_AF=0.5375;AFR_AF=0.5726;EUR_AF=0.4672;SAS_AF=0.6063;AA=T|||;VT=SNP
6	31204491	rs28361021	C	T	100	PASS	AC=293;AF=0.0585064;AN=5008;NS=2504;DP=12829;EAS_AF=0.0169;AMR_AF=0.0648;AFR_AF=0.0287;EUR_AF=0.1133;SAS_AF=0.0808;AA=C|||;VT=SNP
6	31204694	rs3869115	C	G	100	PASS	AC=701;AF=0.139976;AN=5008;NS=2504;DP=18485;EAS_AF=0.1567;AMR_AF=0.0951;AFR_AF=0.2216;EUR_AF=0.0378;SAS_AF=0.1493;AA=c|||;VT=SNP
6	31204929	rs147827468	C	G	100	PASS	AC=174;AF=0.0347444;AN=5008;NS=2504;DP=14108;EAS_AF=0.1032;AMR_AF=0.0375;AFR_AF=0;EUR_AF=0;SAS_AF=0.045;AA=C|||;VT=SNP
6	31204986	rs3134770	T	C	100	PASS	AC=4151;AF=0.828874;AN=5008;NS=2504;DP=11460;EAS_AF=0.8204;AMR_AF=0.8386;AFR_AF=0.9092;EUR_AF=0.7644;SAS_AF=0.7883;AA=t|||;VT=SNP
6	31205043	rs28397294	A	T	100	PASS	AC=787;AF=0.157149;AN=5008;NS=2504;DP=16461;EAS_AF=0.2113;AMR_AF=0.1902;AFR_AF=0.171;EUR_AF=0.171;SAS_AF=0.045;AA=A|||;VT=SNP
6	31205096	rs28397295	T	A	100	PASS	AC=797;AF=0.159145;AN=5008;NS=2504;DP=16665;EAS_AF=0.2173;AMR_AF=0.1902;AFR_AF=0.1717;EUR_AF=0.173;SAS_AF=0.046;AA=T|||;VT=SNP
6	31205169	rs117457042	C	T	100	PASS	AC=85;AF=0.0169728;AN=5008;NS=2504;DP=14964;EAS_AF=0.0565;AMR_AF=0.0375;AFR_AF=0;EUR_AF=0;SAS_AF=0.002;AA=C|||;VT=SNP
6	31205229	rs2394890	G	A	100	PASS	AC=2743;AF=0.547724;AN=5008;NS=2504;DP=13572;EAS_AF=0.5367;AMR_AF=0.5375;AFR_AF=0.5749;EUR_AF=0.4692;SAS_AF=0.6104;AA=G|||;VT=SNP
6	31205233	rs2394891	G	A	100	PASS	AC=2743;AF=0.547724;AN=5008;NS=2504;DP=13715;EAS_AF=0.5367;AMR_AF=0.5375;AFR_AF=0.5749;EUR_AF=0.4692;SAS_AF=0.6104;AA=G|||;VT=SNP
6	31205382	rs2394892	G	A	100	PASS	AC=788;AF=0.157348;AN=5008;NS=2504;DP=16966;EAS_AF=0.2113;AMR_AF=0.1902;AFR_AF=0.1717;EUR_AF=0.171;SAS_AF=0.045;AA=G|||;VT=SNP
6	31205392	rs3130530	A	G	100	PASS	AC=921;AF=0.183906;AN=5008;NS=2504;DP=17151;EAS_AF=0.2153;AMR_AF=0.2104;AFR_AF=0.1286;EUR_AF=0.2137;SAS_AF=0.1769;AA=A|||;VT=SNP
6	31205617	rs3130713	G	T	100	PASS	AC=1120;AF=0.223642;AN=5008;NS=2504;DP=15725;EAS_AF=0.2966;AMR_AF=0.2205;AFR_AF=0.1309;EUR_AF=0.2406;SAS_AF=0.2587;AA=G|||;VT=SNP
6	31205754	rs3134769	T	C	100	PASS	AC=3524;AF=0.703674;AN=5008;NS=2504;DP=17404;EAS_AF=0.748;AMR_AF=0.7277;AFR_AF=0.7458;EUR_AF=0.6382;SAS_AF=0.6513;AA=t|||;VT=SNP
6	31206081	rs114872306	A	T	100	PASS	AC=194;AF=0.038738;AN=5008;NS=2504;DP=19635;EAS_AF=0.0903;AMR_AF=0.0274;AFR_AF=0.0061;EUR_AF=0.0487;SAS_AF=0.0276;AA=A|||;VT=SNP
6	31206136	rs3869118	G	C	100	PASS	AC=915;AF=0.182708;AN=5008;NS=2504;DP=18709;EAS_AF=0.0823;AMR_AF=0.2219;AFR_AF=0.2231;EUR_AF=0.1889;SAS_AF=0.1973;AA=G|||;VT=SNP
6	31206138	rs3868081	G	C	100	PASS	AC=787;AF=0.157149;AN=5008;NS=2504;DP=18554;EAS_AF=0.2113;AMR_AF=0.1902;AFR_AF=0.171;EUR_AF=0.171;SAS_AF=0.045;AA=G|||;VT=SNP
6	31206206	rs3130685	C	T	100	PASS	AC=2703;AF=0.539736;AN=5008;NS=2504;DP=17734;EAS_AF=0.5367;AMR_AF=0.5317;AFR_AF=0.5749;EUR_AF=0.4632;SAS_AF=0.5798;AA=C|||;VT=SNP
6	31206616	rs3130531	A	G	100	PASS	AC=3329;AF=0.664736;AN=5008;NS=2504;DP=19554;EAS_AF=0.7113;AMR_AF=0.6859;AFR_AF=0.7133;EUR_AF=0.6243;SAS_AF=0.5777;AA=a|||;VT=SNP
6	31206719	rs2394893	G	A	100	PASS	AC=3103;AF=0.619609;AN=5008;NS=2504;DP=19575;EAS_AF=0.625;AMR_AF=0.6585;AFR_AF=0.6407;EUR_AF=0.6123;SAS_AF=0.5654;AA=A|||;VT=SNP
6	31206747	rs28397296	C	T	100	PASS	AC=788;AF=0.157348;AN=5008;NS=2504;DP=18976;EAS_AF=0.2113;AMR_AF=0.1902;AFR_AF=0.1717;EUR_AF=0.171;SAS_AF=0.045;AA=C|||;VT=SNP
6	31206844	rs3134768	G	C	100	PASS	AC=1087;AF=0.217053;AN=5008;NS=2504;DP=20934;EAS_AF=0.2976;AMR_AF=0.2147;AFR_AF=0.1301;EUR_AF=0.2366;SAS_AF=0.2331;AA=G|||;VT=SNP
6	31206868	rs2894186	G	C	100	PASS	AC=2018;AF=0.402955;AN=5008;NS=2504;DP=21524;EAS_AF=0.38;AMR_AF=0.438;AFR_AF=0.3654;EUR_AF=0.4254;SAS_AF=0.4294;AA=G|||;VT=SNP
6	31206920	rs2394894	T	C	100	PASS	AC=921;AF=0.183906;AN=5008;NS=2504;DP=22220;EAS_AF=0.2153;AMR_AF=0.2104;AFR_AF=0.1286;EUR_AF=0.2137;SAS_AF=0.1769;AA=T|||;VT=SNP
6	31206948	rs28397297	C	T	100	PASS	AC=778;AF=0.155351;AN=5008;NS=2504;DP=22888;EAS_AF=0.2113;AMR_AF=0.1873;AFR_AF=0.1657;EUR_AF=0.171;SAS_AF=0.045;AA=C|||;VT=SNP
6	31206979	rs2394895	T	C	100	PASS	AC=925;AF=0.184704;AN=5008;NS=2504;DP=23276;EAS_AF=0.2153;AMR_AF=0.2104;AFR_AF=0.1316;EUR_AF=0.2137;SAS_AF=0.1769;AA=T|||;VT=SNP
6	31207147	rs117105459	C	G	100	PASS	AC=174;AF=0.0347444;AN=5008;NS=2504;DP=20172;EAS_AF=0.1032;AMR_AF=0.0375;AFR_AF=0;EUR_AF=0;SAS_AF=0.045;AA=C|||;VT=SNP
6	31207351	rs113390008	G	A	100	PASS	AC=918;AF=0.183307;AN=5008;NS=2504;DP=20742;EAS_AF=0.0823;AMR_AF=0.2219;AFR_AF=0.2254;EUR_AF=0.1889;SAS_AF=0.1973;AA=G|||;VT=SNP
6	31207589	rs111411820	C	A	100	PASS	AC=1004;AF=0.200479;AN=5008;NS=2504;DP=18436;EAS_AF=0.0863;AMR_AF=0.2435;AFR_AF=0.2368;EUR_AF=0.2346;SAS_AF=0.2035;AA=C|||;VT=SNP
6	31207686	rs28397298	A	G	100	PASS	AC=1792;AF=0.357827;AN=5008;NS=2504;DP=20602;EAS_AF=0.2976;AMR_AF=0.4337;AFR_AF=0.4085;EUR_AF=0.4056;SAS_AF=0.2485;AA=a|||;VT=SNP
6	31207692	rs3868082	A	G	100	PASS	AC=2796;AF=0.558307;AN=5008;NS=2504;DP=20708;EAS_AF=0.4861;AMR_AF=0.6254;AFR_AF=0.5862;EUR_AF=0.5994;SAS_AF=0.5051;AA=a|||;VT=SNP
6	31207704	rs28397299	G	A	100	PASS	AC=788;AF=0.157348;AN=5008;NS=2504;DP=21216;EAS_AF=0.2113;AMR_AF=0.1902;AFR_AF=0.1717;EUR_AF=0.171;SAS_AF=0.045;AA=a|||;VT=SNP
6	31207884	rs3869120	A	G	100	PASS	AC=910;AF=0.181709;AN=5008;NS=2504;DP=21594;EAS_AF=0.0883;AMR_AF=0.1311;AFR_AF=0.3578;EUR_AF=0.1133;SAS_AF=0.1462;AA=a|||;VT=SNP
6	31207920	rs3132499	C	T	100	PASS	AC=4460;AF=0.890575;AN=5008;NS=2504;DP=20850;EAS_AF=0.8373;AMR_AF=0.9035;AFR_AF=0.9501;EUR_AF=0.8777;SAS_AF=0.8691;AA=t|||;VT=SNP
6	31208027	rs3132498	C	T	100	PASS	AC=1744;AF=0.348243;AN=5008;NS=2504;DP=16946;EAS_AF=0.4266;AMR_AF=0.4063;AFR_AF=0.3011;EUR_AF=0.3887;SAS_AF=0.2485;AA=c|||;VT=SNP
6	31208213	rs141225527	C	A	100	PASS	AC=174;AF=0.0347444;AN=5008;NS=2504;DP=16415;EAS_AF=0.1032;AMR_AF=0.0375;AFR_AF=0;EUR_AF=0;SAS_AF=0.045;AA=t|||;VT=SNP
6	31208242	rs12665166	C	T	100	PASS	AC=1005;AF=0.200679;AN=5008;NS=2504;DP=16891;EAS_AF=0.0863;AMR_AF=0.2435;AFR_AF=0.2368;EUR_AF=0.2356;SAS_AF=0.2035;AA=c|||;VT=SNP
6	31208274	rs78716475	C	T	100	PASS	AC=167;AF=0.0333466;AN=5008;NS=2504;DP=17589;EAS_AF=0.0823;AMR_AF=0.0043;AFR_AF=0.0023;EUR_AF=0.0229;SAS_AF=0.0562;AA=c|||;VT=SNP
6	31208292	rs200764629	G	C	100	PASS	AC=2293;AF=0.457867;AN=5008;NS=2504;DP=17902;EAS_AF=0.5962;AMR_AF=0.5317;AFR_AF=0.3563;EUR_AF=0.5268;SAS_AF=0.3292;AA=g|||;VT=SNP
6	31208340	rs3095250	C	T	100	PASS	AC=2743;AF=0.547724;AN=5008;NS=2504;DP=18663;EAS_AF=0.5794;AMR_AF=0.5317;AFR_AF=0.5635;EUR_AF=0.5626;SAS_AF=0.4898;AA=t|||;VT=SNP
6	31208360	rs6932396	A	C	100	PASS	AC=555;AF=0.110823;AN=5008;NS=2504;DP=18673;EAS_AF=0.0367;AMR_AF=0.0908;AFR_AF=0.171;EUR_AF=0.1352;SAS_AF=0.0951;AA=a|||;VT=SNP
6	31208453	rs3130532	A	G	100	PASS	AC=4460;AF=0.890575;AN=5008;NS=2504;DP=18254;EAS_AF=0.8373;AMR_AF=0.9035;AFR_AF=0.9501;EUR_AF=0.8777;SAS_AF=0.8691;AA=N|||;VT=SNP
6	31208591	rs3132497	G	T	100	PASS	AC=3923;AF=0.783347;AN=5008;NS=2504;DP=18532;EAS_AF=0.7688;AMR_AF=0.8141;AFR_AF=0.8011;EUR_AF=0.7972;SAS_AF=0.7382;AA=t|||;VT=SNP
6	31208610	rs3132496	G	T	100	PASS	AC=2627;AF=0.524561;AN=5008;NS=2504;DP=18459;EAS_AF=0.6002;AMR_AF=0.5504;AFR_AF=0.4849;EUR_AF=0.5288;SAS_AF=0.4775;AA=g|||;VT=SNP
6	31208788	rs3130533	A	T	100	PASS	AC=1710;AF=0.341454;AN=5008;NS=2504;DP=19078;EAS_AF=0.4266;AMR_AF=0.402;AFR_AF=0.3011;EUR_AF=0.3847;SAS_AF=0.2209;AA=A|||;VT=SNP
6	31208841	rs77338145	G	A	100	PASS	AC=166;AF=0.033147;AN=5008;NS=2504;DP=17581;EAS_AF=0.0823;AMR_AF=0.0043;AFR_AF=0.0015;EUR_AF=0.0229;SAS_AF=0.0562;AA=G|||;VT=SNP
6	31208881	rs3132495	T	A	100	PASS	AC=922;AF=0.184105;AN=5008;NS=2504;DP=17948;EAS_AF=0.2153;AMR_AF=0.2104;AFR_AF=0.1293;EUR_AF=0.2137;SAS_AF=0.1769;AA=T|||;VT=SNP
6	31208969	rs111423325	T	A	100	PASS	AC=166;AF=0.033147;AN=5008;NS=2504;DP=17661;EAS_AF=0.0823;AMR_AF=0.0043;AFR_AF=0.0015;EUR_AF=0.0229;SAS_AF=0.0562;AA=T|||;VT=SNP
6	31209035	rs79578955	A	C	100	PASS	AC=166;AF=0.033147;AN=5008;NS=2504;DP=17335;EAS_AF=0.0823;AMR_AF=0.0043;AFR_AF=0.0015;EUR_AF=0.0229;SAS_AF=0.0562;AA=A|||;VT=SNP
6	31209045	rs3130534	G	A	100	PASS	AC=2453;AF=0.489816;AN=5008;NS=2504;DP=17048;EAS_AF=0.497;AMR_AF=0.513;AFR_AF=0.4849;EUR_AF=0.5288;SAS_AF=0.4325;AA=G|||;VT=SNP
6	31209068	rs74394074	T	A	100	PASS	AC=166;AF=0.033147;AN=5008;NS=2504;DP=16585;EAS_AF=0.0823;AMR_AF=0.0043;AFR_AF=0.0015;EUR_AF=0.0229;SAS_AF=0.0562;AA=T|||;VT=SNP
6	31209193	rs79575717	G	A	100	PASS	AC=166;AF=0.033147;AN=5008;NS=2504;DP=16412;EAS_AF=0.0823;AMR_AF=0.0043;AFR_AF=0.0015;EUR_AF=0.0229;SAS_AF=0.0562;AA=G|||;VT=SNP
6	31209245	rs3095249	C	T	100	PASS	AC=3923;AF=0.783347;AN=5008;NS=2504;DP=15486;EAS_AF=0.7688;AMR_AF=0.8141;AFR_AF=0.8011;EUR_AF=0.7972;SAS_AF=0.7382;AA=T|||;VT=SNP
6	31209288	rs3095248	T	C	100	PASS	AC=2765;AF=0.552117;AN=5008;NS=2504;DP=14418;EAS_AF=0.6488;AMR_AF=0.5548;AFR_AF=0.5514;EUR_AF=0.5577;SAS_AF=0.4458;AA=t|||;VT=SNP
6	31209301	rs28397300	T	C	100	PASS	AC=788;AF=0.157348;AN=5008;NS=2504;DP=14352;EAS_AF=0.2113;AMR_AF=0.1902;AFR_AF=0.1717;EUR_AF=0.171;SAS_AF=0.045;AA=T|||;VT=SNP
6	31209380	rs112030670	G	A	100	PASS	AC=915;AF=0.182708;AN=5008;NS=2504;DP=15372;EAS_AF=0.0823;AMR_AF=0.2219;AFR_AF=0.2231;EUR_AF=0.1889;SAS_AF=0.1973;AA=G|||;VT=SNP
6	31209389	rs3095247	G	A	100	PASS	AC=1833;AF=0.366014;AN=5008;NS=2504;DP=15310;EAS_AF=0.4306;AMR_AF=0.428;AFR_AF=0.3147;EUR_AF=0.4344;SAS_AF=0.2546;AA=G|||;VT=SNP
6	31209458	rs78426493	C	T	100	PASS	AC=166;AF=0.033147;AN=5008;NS=2504;DP=16081;EAS_AF=0.0823;AMR_AF=0.0043;AFR_AF=0.0015;EUR_AF=0.0229;SAS_AF=0.0562;AA=C|||;VT=SNP
6	31209473	rs28361025	T	C	100	PASS	AC=292;AF=0.0583067;AN=5008;NS=2504;DP=16446;EAS_AF=0.0169;AMR_AF=0.0648;AFR_AF=0.028;EUR_AF=0.1133;SAS_AF=0.0808;AA=T|||;VT=SNP
6	31209505	rs117304527	C	T	100	PASS	AC=174;AF=0.0347444;AN=5008;NS=2504;DP=16910;EAS_AF=0.1032;AMR_AF=0.0375;AFR_AF=0;EUR_AF=0;SAS_AF=0.045;AA=C|||;VT=SNP
6	31209510	rs3130712	C	T	100	PASS	AC=2765;AF=0.552117;AN=5008;NS=2504;DP=16876;EAS_AF=0.6488;AMR_AF=0.5548;AFR_AF=0.5514;EUR_AF=0.5577;SAS_AF=0.4458;AA=T|||;VT=SNP
6	31209640	rs79285736	C	T	100	PASS	AC=166;AF=0.033147;AN=5008;NS=2504;DP=15690;EAS_AF=0.0823;AMR_AF=0.0043;AFR_AF=0.0015;EUR_AF=0.0229;SAS_AF=0.0562;AA=C|||;VT=SNP
6	31209820	rs77058242	T	A	100	PASS	AC=167;AF=0.0333466;AN=5008;NS=2504;DP=19715;EAS_AF=0.0823;AMR_AF=0.0043;AFR_AF=0.0023;EUR_AF=0.0229;SAS_AF=0.0562;AA=T|||;VT=SNP
6	31209839	rs3130406	G	A	100	PASS	AC=2941;AF=0.58726;AN=5008;NS=2504;DP=19816;EAS_AF=0.6825;AMR_AF=0.572;AFR_AF=0.5741;EUR_AF=0.5646;SAS_AF=0.5409;AA=A|||;VT=SNP
6	31209860	rs3134767	T	C	100	PASS	AC=1742;AF=0.347843;AN=5008;NS=2504;DP=19920;EAS_AF=0.4266;AMR_AF=0.4035;AFR_AF=0.3011;EUR_AF=0.3887;SAS_AF=0.2485;AA=T|||;VT=SNP
6	31209947	rs3130535	A	T	100	PASS	AC=2922;AF=0.583466;AN=5008;NS=2504;DP=18164;EAS_AF=0.6825;AMR_AF=0.5706;AFR_AF=0.5651;EUR_AF=0.5636;SAS_AF=0.5358;AA=t|||;VT=SNP
6	31209957	rs117138694	G	C	100	PASS	AC=174;AF=0.0347444;AN=5008;NS=2504;DP=17851;EAS_AF=0.1032;AMR_AF=0.0375;AFR_AF=0;EUR_AF=0;SAS_AF=0.045;AA=G|||;VT=SNP
6	31210018	rs114751866	G	A	100	PASS	AC=216;AF=0.043131;AN=5008;NS=2504;DP=16856;EAS_AF=0.0238;AMR_AF=0.0504;AFR_AF=0.003;EUR_AF=0.0517;SAS_AF=0.1033;AA=G|||;VT=SNP
6	31210216	rs3130688	C	T	100	PASS	AC=2920;AF=0.583067;AN=5008;NS=2504;DP=17466;EAS_AF=0.6825;AMR_AF=0.5706;AFR_AF=0.5643;EUR_AF=0.5636;SAS_AF=0.5348;AA=T|||;VT=SNP
6	31210265	rs6901869	G	A	100	PASS	AC=292;AF=0.0583067;AN=5008;NS=2504;DP=22242;EAS_AF=0.0169;AMR_AF=0.0648;AFR_AF=0.028;EUR_AF=0.1133;SAS_AF=0.0808;AA=G|||;VT=SNP
6	31210462	rs3134766	T	C	100	PASS	AC=2928;AF=0.584665;AN=5008;NS=2504;DP=20851;EAS_AF=0.6835;AMR_AF=0.572;AFR_AF=0.5666;EUR_AF=0.5646;SAS_AF=0.5368;AA=t|||;VT=SNP
6	31210463	rs115686299	G	A	100	PASS	AC=166;AF=0.033147;AN=5008;NS=2504;DP=20782;EAS_AF=0.0823;AMR_AF=0.0043;AFR_AF=0.0015;EUR_AF=0.0229;SAS_AF=0.0562;AA=G|||;VT=SNP
6	31210470	rs116967475	T	C	100	PASS	AC=174;AF=0.0347444;AN=5008;NS=2504;DP=20977;EAS_AF=0.1032;AMR_AF=0.0375;AFR_AF=0;EUR_AF=0;SAS_AF=0.045;AA=T|||;VT=SNP
6	31210532	rs28480108	A	G	100	PASS	AC=2919;AF=0.582867;AN=5008;NS=2504;DP=20890;EAS_AF=0.6825;AMR_AF=0.5706;AFR_AF=0.5643;EUR_AF=0.5626;SAS_AF=0.5348;AA=a|||;VT=SNP
6	31210577	rs3134765	T	C	100	PASS	AC=2475;AF=0.494209;AN=5008;NS=2504;DP=22159;EAS_AF=0.5665;AMR_AF=0.5346;AFR_AF=0.4735;EUR_AF=0.5239;SAS_AF=0.3885;AA=t|||;VT=SNP
6	31210599	rs79860141	C	A	100	PASS	AC=166;AF=0.033147;AN=5008;NS=2504;DP=21685;EAS_AF=0.0823;AMR_AF=0.0043;AFR_AF=0.0015;EUR_AF=0.0229;SAS_AF=0.0562;AA=C|||;VT=SNP
6	31210601	rs3130689	C	T	100	PASS	AC=1755;AF=0.350439;AN=5008;NS=2504;DP=21673;EAS_AF=0.4276;AMR_AF=0.4063;AFR_AF=0.3018;EUR_AF=0.3887;SAS_AF=0.2577;AA=C|||;VT=SNP
6	31210691	rs3132494	A	G	100	PASS	AC=2482;AF=0.495607;AN=5008;NS=2504;DP=18958;EAS_AF=0.5675;AMR_AF=0.5346;AFR_AF=0.4758;EUR_AF=0.5239;SAS_AF=0.3916;AA=A|||;VT=SNP
6	31210703	rs117876434	G	T	100	PASS	AC=174;AF=0.0347444;AN=5008;NS=2504;DP=19806;EAS_AF=0.1032;AMR_AF=0.0375;AFR_AF=0;EUR_AF=0;SAS_AF=0.045;AA=G|||;VT=SNP
6	31210731	rs3134764	G	C	100	PASS	AC=2919;AF=0.582867;AN=5008;NS=2504;DP=20720;EAS_AF=0.6825;AMR_AF=0.5706;AFR_AF=0.5643;EUR_AF=0.5626;SAS_AF=0.5348;AA=g|||;VT=SNP
6	31210774	rs3134763	A	C	100	PASS	AC=2766;AF=0.552316;AN=5008;NS=2504;DP=20692;EAS_AF=0.6488;AMR_AF=0.5548;AFR_AF=0.5514;EUR_AF=0.5586;SAS_AF=0.4458;AA=a|||;VT=SNP
6	31210796	rs3130537	A	G	100	PASS	AC=2475;AF=0.494209;AN=5008;NS=2504;DP=20088;EAS_AF=0.5665;AMR_AF=0.5346;AFR_AF=0.472;EUR_AF=0.5258;SAS_AF=0.3885;AA=a|||;VT=SNP
6	31210866	rs3134762	T	C	100	PASS	AC=922;AF=0.184105;AN=5008;NS=2504;DP=21442;EAS_AF=0.2153;AMR_AF=0.2104;AFR_AF=0.1293;EUR_AF=0.2137;SAS_AF=0.1769;AA=T|||;VT=SNP
6	31210876	rs77582287	T	C	100	PASS	AC=166;AF=0.033147;AN=5008;NS=2504;DP=21462;EAS_AF=0.0823;AMR_AF=0.0043;AFR_AF=0.0015;EUR_AF=0.0229;SAS_AF=0.0562;AA=T|||;VT=SNP
6	31210927	rs116849356	T	C	100	PASS	AC=174;AF=0.0347444;AN=5008;NS=2504;DP=20045;EAS_AF=0.1032;AMR_AF=0.0375;AFR_AF=0;EUR_AF=0;SAS_AF=0.045;AA=t|||;VT=SNP
6	31210946	rs113196314	T	A	100	PASS	AC=166;AF=0.033147;AN=5008;NS=2504;DP=19691;EAS_AF=0.0823;AMR_AF=0.0043;AFR_AF=0.0015;EUR_AF=0.0229;SAS_AF=0.0562;AA=T|||;VT=SNP
6	31211050	rs3130695	A	G	100	PASS	AC=3923;AF=0.783347;AN=5008;NS=2504;DP=19502;EAS_AF=0.7688;AMR_AF=0.8141;AFR_AF=0.8011;EUR_AF=0.7972;SAS_AF=0.7382;AA=a|||;VT=SNP
6	31211064	rs76977405	T	G	100	PASS	AC=166;AF=0.033147;AN=5008;NS=2504;DP=19789;EAS_AF=0.0823;AMR_AF=0.0043;AFR_AF=0.0015;EUR_AF=0.0229;SAS_AF=0.0562;AA=T|||;VT=SNP
6	31211106	rs80227257	T	C	100	PASS	AC=166;AF=0.033147;AN=5008;NS=2504;DP=18737;EAS_AF=0.0823;AMR_AF=0.0043;AFR_AF=0.0015;EUR_AF=0.0229;SAS_AF=0.0562;AA=T|||;VT=SNP
6	31211200	rs79433188	A	G	100	PASS	AC=166;AF=0.033147;AN=5008;NS=2504;DP=19618;EAS_AF=0.0823;AMR_AF=0.0043;AFR_AF=0.0015;EUR_AF=0.0229;SAS_AF=0.0562;AA=A|||;VT=SNP
6	31211201	rs114475699	T	C	100	PASS	AC=915;AF=0.182708;AN=5008;NS=2504;DP=19629;EAS_AF=0.0823;AMR_AF=0.2219;AFR_AF=0.2231;EUR_AF=0.1889;SAS_AF=0.1973;AA=T|||;VT=SNP
6	31211340	rs77626638	T	C	100	PASS	AC=166;AF=0.033147;AN=5008;NS=2504;DP=17552;EAS_AF=0.0823;AMR_AF=0.0043;AFR_AF=0.0015;EUR_AF=0.0229;SAS_AF=0.0562;AA=T|||;VT=SNP
6	31211403	rs55893378	G	A	100	PASS	AC=230;AF=0.0459265;AN=5008;NS=2504;DP=16655;EAS_AF=0.0198;AMR_AF=0.0259;AFR_AF=0.118;EUR_AF=0.0219;SAS_AF=0.0143;AA=G|||;VT=SNP
6	31211436	rs3130697	T	C	100	PASS	AC=2473;AF=0.49381;AN=5008;NS=2504;DP=16850;EAS_AF=0.5665;AMR_AF=0.5346;AFR_AF=0.472;EUR_AF=0.5239;SAS_AF=0.3885;AA=T|||;VT=SNP
6	31211473	rs114006078	G	A	100	PASS	AC=199;AF=0.0397364;AN=5008;NS=2504;DP=17539;EAS_AF=0.0903;AMR_AF=0.0274;AFR_AF=0.0061;EUR_AF=0.0487;SAS_AF=0.0327;AA=G|||;VT=SNP
6	31211592	rs9264127	C	G	100	PASS	AC=351;AF=0.0700879;AN=5008;NS=2504;DP=13271;EAS_AF=0.0605;AMR_AF=0.0706;AFR_AF=0.087;EUR_AF=0.0626;SAS_AF=0.0644;AA=C|||;VT=SNP
6	31213143	rs78830524	G	T	100	PASS	AC=166;AF=0.033147;AN=5008;NS=2504;DP=13032;EAS_AF=0.0823;AMR_AF=0.0043;AFR_AF=0.0015;EUR_AF=0.0229;SAS_AF=0.0562;AA=G|||;VT=SNP
6	31213317	rs1639106	C	T	100	PASS	AC=400;AF=0.0798722;AN=5008;NS=2504;DP=18474;EAS_AF=0.1796;AMR_AF=0.1311;AFR_AF=0.0499;EUR_AF=0.0288;SAS_AF=0.0337;AA=T|||;VT=SNP
6	31213413	rs4332019	T	G	100	PASS	AC=1004;AF=0.200479;AN=5008;NS=2504;DP=18163;EAS_AF=0.0863;AMR_AF=0.2435;AFR_AF=0.2368;EUR_AF=0.2346;SAS_AF=0.2035;AA=T|||;VT=SNP
6	31213453	rs75899922	G	A	100	PASS	AC=4460;AF=0.890575;AN=5008;NS=2504;DP=18147;EAS_AF=0.8373;AMR_AF=0.9035;AFR_AF=0.9501;EUR_AF=0.8777;SAS_AF=0.8691;AA=A|||;VT=SNP
6	31213502	rs2394897	G	A	100	PASS	AC=1004;AF=0.200479;AN=5008;NS=2504;DP=19608;EAS_AF=0.0863;AMR_AF=0.2435;AFR_AF=0.2368;EUR_AF=0.2346;SAS_AF=0.2035;AA=G|||;VT=SNP
6	31213684	rs117311356	T	A	100	PASS	AC=174;AF=0.0347444;AN=5008;NS=2504;DP=21627;EAS_AF=0.1032;AMR_AF=0.0375;AFR_AF=0;EUR_AF=0;SAS_AF=0.045;AA=T|||;VT=SNP
6	31213744	rs28361027	T	A	100	PASS	AC=728;AF=0.145367;AN=5008;NS=2504;DP=19136;EAS_AF=0.1399;AMR_AF=0.1268;AFR_AF=0.171;EUR_AF=0.1352;SAS_AF=0.1401;AA=T|||;VT=SNP
6	31213791	rs3130408	G	A	100	PASS	AC=3923;AF=0.783347;AN=5008;NS=2504;DP=18451;EAS_AF=0.7688;AMR_AF=0.8141;AFR_AF=0.8011;EUR_AF=0.7972;SAS_AF=0.7382;AA=A|||;VT=SNP
6	31213811	rs3130409	G	A	100	PASS	AC=1744;AF=0.348243;AN=5008;NS=2504;DP=18381;EAS_AF=0.4266;AMR_AF=0.4063;AFR_AF=0.3011;EUR_AF=0.3887;SAS_AF=0.2485;AA=A|||;VT=SNP
6	31213879	rs3095246	T	C	100	PASS	AC=4460;AF=0.890575;AN=5008;NS=2504;DP=18872;EAS_AF=0.8373;AMR_AF=0.9035;AFR_AF=0.9501;EUR_AF=0.8777;SAS_AF=0.8691;AA=t|||;VT=SNP
6	31213902	rs3095245	T	C	100	PASS	AC=1744;AF=0.348243;AN=5008;NS=2504;DP=18915;EAS_AF=0.4266;AMR_AF=0.4063;AFR_AF=0.3011;EUR_AF=0.3887;SAS_AF=0.2485;AA=-|||;VT=SNP
6	31214008	rs78564856	G	A	100	PASS	AC=166;AF=0.033147;AN=5008;NS=2504;DP=21584;EAS_AF=0.0823;AMR_AF=0.0043;AFR_AF=0.0015;EUR_AF=0.0229;SAS_AF=0.0562;AA=G|||;VT=SNP
6	31214171	rs73405036	G	A	100	PASS	AC=247;AF=0.0493211;AN=5008;NS=2504;DP=20496;EAS_AF=0.0198;AMR_AF=0.0259;AFR_AF=0.1309;EUR_AF=0.0219;SAS_AF=0.0143;AA=G|||;VT=SNP
6	31214353	rs544376120	T	G	100	PASS	AC=2918;AF=0.582668;AN=5008;NS=2504;DP=17911;EAS_AF=0.6825;AMR_AF=0.5706;AFR_AF=0.5643;EUR_AF=0.5626;SAS_AF=0.5337;AA=t|||;VT=SNP
6	31214354	rs527864796	G	A	100	PASS	AC=529;AF=0.105631;AN=5008;NS=2504;DP=17943;EAS_AF=0.0367;AMR_AF=0.0793;AFR_AF=0.0825;EUR_AF=0.1859;SAS_AF=0.1442;AA=G|||;VT=SNP
6	31214471	rs115067599	G	C	100	PASS	AC=175;AF=0.0349441;AN=5008;NS=2504;DP=19224;EAS_AF=0.0159;AMR_AF=0.0346;AFR_AF=0.0121;EUR_AF=0.0477;SAS_AF=0.0726;AA=G|||;VT=SNP
6	31214557	rs2394902	C	T	100	PASS	AC=1745;AF=0.348442;AN=5008;NS=2504;DP=20316;EAS_AF=0.4276;AMR_AF=0.4063;AFR_AF=0.3011;EUR_AF=0.3887;SAS_AF=0.2485;AA=C|||;VT=SNP
6	31214576	rs3095244	T	C	100	PASS	AC=2918;AF=0.582668;AN=5008;NS=2504;DP=19779;EAS_AF=0.6825;AMR_AF=0.5706;AFR_AF=0.5643;EUR_AF=0.5626;SAS_AF=0.5337;AA=t|||;VT=SNP
6	31214583	rs3134757	A	G	100	PASS	AC=2919;AF=0.582867;AN=5008;NS=2504;DP=19552;EAS_AF=0.6825;AMR_AF=0.5706;AFR_AF=0.5643;EUR_AF=0.5636;SAS_AF=0.5337;AA=a|||;VT=SNP
6	31214652	rs3130538	A	G	100	PASS	AC=2472;AF=0.49361;AN=5008;NS=2504;DP=20550;EAS_AF=0.5665;AMR_AF=0.5346;AFR_AF=0.472;EUR_AF=0.5239;SAS_AF=0.3875;AA=a|||;VT=SNP
6	31214867	rs28744278	A	C	100	PASS	AC=557;AF=0.111222;AN=5008;NS=2504;DP=19826;EAS_AF=0.0367;AMR_AF=0.0908;AFR_AF=0.171;EUR_AF=0.1352;SAS_AF=0.0971;AA=A|||;VT=SNP
6	31214873	rs3134756	C	T	100	PASS	AC=3923;AF=0.783347;AN=5008;NS=2504;DP=20082;EAS_AF=0.7688;AMR_AF=0.8141;AFR_AF=0.8011;EUR_AF=0.7972;SAS_AF=0.7382;AA=T|||;VT=SNP
6	31215005	rs2394903	T	C	100	PASS	AC=2474;AF=0.49401;AN=5008;NS=2504;DP=21076;EAS_AF=0.5675;AMR_AF=0.5346;AFR_AF=0.472;EUR_AF=0.5239;SAS_AF=0.3885;AA=t|||;VT=SNP
6	31215006	rs3130410	G	A	100	PASS	AC=2474;AF=0.49401;AN=5008;NS=2504;DP=21068;EAS_AF=0.5675;AMR_AF=0.5346;AFR_AF=0.472;EUR_AF=0.5239;SAS_AF=0.3885;AA=G|||;VT=SNP
6	31215021	rs76259659	G	A	100	PASS	AC=166;AF=0.033147;AN=5008;NS=2504;DP=21379;EAS_AF=0.0823;AMR_AF=0.0043;AFR_AF=0.0015;EUR_AF=0.0229;SAS_AF=0.0562;AA=G|||;VT=SNP
6	31215037	rs3899471	T	C	100	PASS	AC=1004;AF=0.200479;AN=5008;NS=2504;DP=21661;EAS_AF=0.0863;AMR_AF=0.2435;AFR_AF=0.2368;EUR_AF=0.2346;SAS_AF=0.2035;AA=T|||;VT=SNP
6	31215293	rs113647885	C	T	100	PASS	AC=166;AF=0.033147;AN=5008;NS=2504;DP=19925;EAS_AF=0.0823;AMR_AF=0.0043;AFR_AF=0.0015;EUR_AF=0.0229;SAS_AF=0.0562;AA=C|||;VT=SNP
6	31215331	rs2894188	T	C	100	PASS	AC=2919;AF=0.582867;AN=5008;NS=2504;DP=19508;EAS_AF=0.6825;AMR_AF=0.5706;AFR_AF=0.5643;EUR_AF=0.5626;SAS_AF=0.5348;AA=t|||;VT=SNP
6	31215334	rs80264822	G	A	100	PASS	AC=166;AF=0.033147;AN=5008;NS=2504;DP=19621;EAS_AF=0.0823;AMR_AF=0.0043;AFR_AF=0.0015;EUR_AF=0.0229;SAS_AF=0.0562;AA=G|||;VT=SNP
6	31215355	rs28744279	A	G	100	PASS	AC=555;AF=0.110823;AN=5008;NS=2504;DP=19892;EAS_AF=0.0367;AMR_AF=0.0908;AFR_AF=0.171;EUR_AF=0.1352;SAS_AF=0.0951;AA=A|||;VT=SNP
6	31215556	rs3095242	T	C	100	PASS	AC=2919;AF=0.582867;AN=5008;NS=2504;DP=22840;EAS_AF=0.6825;AMR_AF=0.5706;AFR_AF=0.5643;EUR_AF=0.5626;SAS_AF=0.5348;AA=t|||;VT=SNP
6	31215635	rs3095241	A	C	100	PASS	AC=2919;AF=0.582867;AN=5008;NS=2504;DP=21134;EAS_AF=0.6825;AMR_AF=0.5706;AFR_AF=0.5643;EUR_AF=0.5626;SAS_AF=0.5348;AA=a|||;VT=SNP
6	31215732	rs12662550	A	G	100	PASS	AC=1004;AF=0.200479;AN=5008;NS=2504;DP=21338;EAS_AF=0.0863;AMR_AF=0.2435;AFR_AF=0.2368;EUR_AF=0.2346;SAS_AF=0.2035;AA=A|||;VT=SNP
6	31215849	rs117646937	A	G	100	PASS	AC=174;AF=0.0347444;AN=5008;NS=2504;DP=21478;EAS_AF=0.1032;AMR_AF=0.0375;AFR_AF=0;EUR_AF=0;SAS_AF=0.045;AA=A|||;VT=SNP
6	31215916	rs12665531	G	A	100	PASS	AC=1005;AF=0.200679;AN=5008;NS=2504;DP=22090;EAS_AF=0.0873;AMR_AF=0.2435;AFR_AF=0.2368;EUR_AF=0.2346;SAS_AF=0.2035;AA=G|||;VT=SNP
6	31215975	rs115731335	A	T	100	PASS	AC=166;AF=0.033147;AN=5008;NS=2504;DP=21109;EAS_AF=0.0823;AMR_AF=0.0043;AFR_AF=0.0015;EUR_AF=0.0229;SAS_AF=0.0562;AA=A|||;VT=SNP
6	31216052	rs3130411	G	A	100	PASS	AC=2919;AF=0.582867;AN=5008;NS=2504;DP=20006;EAS_AF=0.6825;AMR_AF=0.5706;AFR_AF=0.5643;EUR_AF=0.5626;SAS_AF=0.5348;AA=A|||;VT=SNP
6	31216055	rs77595907	T	C	100	PASS	AC=166;AF=0.033147;AN=5008;NS=2504;DP=19886;EAS_AF=0.0823;AMR_AF=0.0043;AFR_AF=0.0015;EUR_AF=0.0229;SAS_AF=0.0562;AA=T|||;VT=SNP
6	31216105	rs2394904	G	A	100	PASS	AC=1004;AF=0.200479;AN=5008;NS=2504;DP=18555;EAS_AF=0.0863;AMR_AF=0.2435;AFR_AF=0.2368;EUR_AF=0.2346;SAS_AF=0.2035;AA=G|||;VT=SNP
6	31216139	rs77181030	G	A	100	PASS	AC=166;AF=0.033147;AN=5008;NS=2504;DP=17958;EAS_AF=0.0823;AMR_AF=0.0043;AFR_AF=0.0015;EUR_AF=0.0229;SAS_AF=0.0562;AA=G|||;VT=SNP
6	31216170	rs28744280	G	A	100	PASS	AC=539;AF=0.107628;AN=5008;NS=2504;DP=17482;EAS_AF=0.0367;AMR_AF=0.0908;AFR_AF=0.1589;EUR_AF=0.1352;SAS_AF=0.0951;AA=G|||;VT=SNP
6	31216223	rs56352748	C	A	100	PASS	AC=216;AF=0.043131;AN=5008;NS=2504;DP=17809;EAS_AF=0.0238;AMR_AF=0.0504;AFR_AF=0.003;EUR_AF=0.0517;SAS_AF=0.1033;AA=C|||;VT=SNP
6	31216262	rs3130412	G	A	100	PASS	AC=2472;AF=0.49361;AN=5008;NS=2504;DP=17950;EAS_AF=0.5665;AMR_AF=0.5331;AFR_AF=0.4713;EUR_AF=0.5239;SAS_AF=0.3896;AA=A|||;VT=SNP
6	31216300	rs3134755	C	T	100	PASS	AC=1710;AF=0.341454;AN=5008;NS=2504;DP=18532;EAS_AF=0.4266;AMR_AF=0.4006;AFR_AF=0.3011;EUR_AF=0.3847;SAS_AF=0.2219;AA=C|||;VT=SNP
6	31216314	rs28749560	T	C	100	PASS	AC=777;AF=0.155152;AN=5008;NS=2504;DP=18344;EAS_AF=0.2113;AMR_AF=0.1873;AFR_AF=0.1649;EUR_AF=0.171;SAS_AF=0.045;AA=T|||;VT=SNP
6	31216329	rs3134754	A	G	100	PASS	AC=1744;AF=0.348243;AN=5008;NS=2504;DP=18559;EAS_AF=0.4266;AMR_AF=0.4063;AFR_AF=0.3011;EUR_AF=0.3887;SAS_AF=0.2485;AA=A|||;VT=SNP
6	31216341	rs28744281	A	G	100	PASS	AC=555;AF=0.110823;AN=5008;NS=2504;DP=18810;EAS_AF=0.0367;AMR_AF=0.0908;AFR_AF=0.171;EUR_AF=0.1352;SAS_AF=0.0951;AA=A|||;VT=SNP
6	31216507	rs2394905	A	C	100	PASS	AC=2473;AF=0.49381;AN=5008;NS=2504;DP=16723;EAS_AF=0.5665;AMR_AF=0.5346;AFR_AF=0.472;EUR_AF=0.5239;SAS_AF=0.3885;AA=A|||;VT=SNP
6	31216558	rs2394906	A	T	100	PASS	AC=2919;AF=0.582867;AN=5008;NS=2504;DP=16590;EAS_AF=0.6825;AMR_AF=0.5706;AFR_AF=0.5643;EUR_AF=0.5626;SAS_AF=0.5348;AA=t|||;VT=SNP
6	31216672	rs3130415	T	A	100	PASS	AC=4460;AF=0.890575;AN=5008;NS=2504;DP=16410;EAS_AF=0.8373;AMR_AF=0.9035;AFR_AF=0.9501;EUR_AF=0.8777;SAS_AF=0.8691;AA=N|||;VT=SNP
6	31216746	rs9380226	A	G	100	PASS	AC=291;AF=0.058107;AN=5008;NS=2504;DP=16718;EAS_AF=0.1786;AMR_AF=0.0807;AFR_AF=0.0061;EUR_AF=0.0159;SAS_AF=0.0317;AA=A|||;VT=SNP
6	31216822	rs117943000	A	G	100	PASS	AC=175;AF=0.0349441;AN=5008;NS=2504;DP=16236;EAS_AF=0.1032;AMR_AF=0.0375;AFR_AF=0;EUR_AF=0.001;SAS_AF=0.045;AA=A|||;VT=SNP
6	31216918	rs3130416	T	A	100	PASS	AC=2919;AF=0.582867;AN=5008;NS=2504;DP=17565;EAS_AF=0.6825;AMR_AF=0.5706;AFR_AF=0.5643;EUR_AF=0.5626;SAS_AF=0.5348;AA=N|||;VT=SNP
6	31216940	rs3130417	C	A	100	PASS	AC=1743;AF=0.348043;AN=5008;NS=2504;DP=17006;EAS_AF=0.4266;AMR_AF=0.4063;AFR_AF=0.3003;EUR_AF=0.3887;SAS_AF=0.2485;AA=C|||;VT=SNP
6	31217026	rs536745110	G	A	100	PASS	AC=335;AF=0.066893;AN=5008;NS=2504;DP=17089;EAS_AF=0.0407;AMR_AF=0.0288;AFR_AF=0.0756;EUR_AF=0.0219;SAS_AF=0.1554;AA=G|||;VT=SNP
6	31217076	rs6927214	T	C	100	PASS	AC=555;AF=0.110823;AN=5008;NS=2504;DP=14596;EAS_AF=0.0367;AMR_AF=0.0908;AFR_AF=0.171;EUR_AF=0.1352;SAS_AF=0.0951;AA=T|||;VT=SNP
6	31217335	rs112405988	A	G	100	PASS	AC=166;AF=0.033147;AN=5008;NS=2504;DP=19306;EAS_AF=0.0823;AMR_AF=0.0043;AFR_AF=0.0015;EUR_AF=0.0229;SAS_AF=0.0562;AA=a|||;VT=SNP
6	31217376	rs115620472	C	T	100	PASS	AC=79;AF=0.0157748;AN=5008;NS=2504;DP=20590;EAS_AF=0.0387;AMR_AF=0.0029;AFR_AF=0.0008;EUR_AF=0.0229;SAS_AF=0.0143;AA=c|||;VT=SNP
6	31217403	rs3130418	T	C	100	PASS	AC=2919;AF=0.582867;AN=5008;NS=2504;DP=20977;EAS_AF=0.6825;AMR_AF=0.5706;AFR_AF=0.5643;EUR_AF=0.5626;SAS_AF=0.5348;AA=N|||;VT=SNP
6	31217424	rs113343816	C	T	100	PASS	AC=166;AF=0.033147;AN=5008;NS=2504;DP=21178;EAS_AF=0.0823;AMR_AF=0.0043;AFR_AF=0.0015;EUR_AF=0.0229;SAS_AF=0.0562;AA=g|||;VT=SNP
6	31217479	rs3134753	A	G	100	PASS	AC=4460;AF=0.890575;AN=5008;NS=2504;DP=21157;EAS_AF=0.8373;AMR_AF=0.9035;AFR_AF=0.9501;EUR_AF=0.8777;SAS_AF=0.8691;AA=a|||;VT=SNP
6	31217504	rs9357117	A	G	100	PASS	AC=291;AF=0.058107;AN=5008;NS=2504;DP=21104;EAS_AF=0.1786;AMR_AF=0.0807;AFR_AF=0.0061;EUR_AF=0.0159;SAS_AF=0.0317;AA=A|||;VT=SNP
6	31217539	rs3134752	C	G	100	PASS	AC=2640;AF=0.527157;AN=5008;NS=2504;DP=19784;EAS_AF=0.6488;AMR_AF=0.5403;AFR_AF=0.4735;EUR_AF=0.5467;SAS_AF=0.4448;AA=G|||;VT=SNP
6	31217591	rs77171432	T	C	100	PASS	AC=166;AF=0.033147;AN=5008;NS=2504;DP=18849;EAS_AF=0.0823;AMR_AF=0.0043;AFR_AF=0.0015;EUR_AF=0.0229;SAS_AF=0.0562;AA=T|||;VT=SNP
6	31217711	rs28749561	T	C	100	PASS	AC=789;AF=0.157548;AN=5008;NS=2504;DP=17549;EAS_AF=0.2113;AMR_AF=0.1902;AFR_AF=0.1717;EUR_AF=0.171;SAS_AF=0.046;AA=T|||;VT=SNP
6	31217741	rs3130419	T	C	100	PASS	AC=2473;AF=0.49381;AN=5008;NS=2504;DP=15370;EAS_AF=0.5665;AMR_AF=0.5346;AFR_AF=0.472;EUR_AF=0.5239;SAS_AF=0.3885;AA=T|||;VT=SNP
6	31217815	rs2894189	A	C	100	PASS	AC=2470;AF=0.493211;AN=5008;NS=2504;DP=15340;EAS_AF=0.5655;AMR_AF=0.5331;AFR_AF=0.472;EUR_AF=0.5239;SAS_AF=0.3875;AA=A|||;VT=SNP
6	31217943	rs2394907	C	T	100	PASS	AC=2299;AF=0.459065;AN=5008;NS=2504;DP=19235;EAS_AF=0.4633;AMR_AF=0.4971;AFR_AF=0.472;EUR_AF=0.5239;SAS_AF=0.3436;AA=C|||;VT=SNP
6	31217973	rs2394908	C	T	100	PASS	AC=2473;AF=0.49381;AN=5008;NS=2504;DP=19724;EAS_AF=0.5665;AMR_AF=0.5346;AFR_AF=0.472;EUR_AF=0.5239;SAS_AF=0.3885;AA=C|||;VT=SNP
6	31218034	rs3130422	G	A	100	PASS	AC=4460;AF=0.890575;AN=5008;NS=2504;DP=20909;EAS_AF=0.8373;AMR_AF=0.9035;AFR_AF=0.9501;EUR_AF=0.8777;SAS_AF=0.8691;AA=A|||;VT=SNP
6	31218038	rs28361028	T	C	100	PASS	AC=555;AF=0.110823;AN=5008;NS=2504;DP=20880;EAS_AF=0.0367;AMR_AF=0.0908;AFR_AF=0.171;EUR_AF=0.1352;SAS_AF=0.0951;AA=T|||;VT=SNP
6	31218087	rs3134750	A	G	100	PASS	AC=2918;AF=0.582668;AN=5008;NS=2504;DP=20371;EAS_AF=0.6825;AMR_AF=0.5706;AFR_AF=0.5635;EUR_AF=0.5626;SAS_AF=0.5348;AA=a|||;VT=SNP
6	31218131	rs55651925	G	C	100	PASS	AC=915;AF=0.182708;AN=5008;NS=2504;DP=20761;EAS_AF=0.0823;AMR_AF=0.2219;AFR_AF=0.2231;EUR_AF=0.1889;SAS_AF=0.1973;AA=G|||;VT=SNP
6	31218160	rs77321052	G	C	100	PASS	AC=167;AF=0.0333466;AN=5008;NS=2504;DP=19273;EAS_AF=0.0823;AMR_AF=0.0043;AFR_AF=0.0023;EUR_AF=0.0229;SAS_AF=0.0562;AA=G|||;VT=SNP
6	31218208	rs3130423	A	G	100	PASS	AC=2474;AF=0.49401;AN=5008;NS=2504;DP=18164;EAS_AF=0.5665;AMR_AF=0.5346;AFR_AF=0.4728;EUR_AF=0.5239;SAS_AF=0.3885;AA=A|||;VT=SNP
6	31218239	rs3130424	A	C	100	PASS	AC=922;AF=0.184105;AN=5008;NS=2504;DP=18049;EAS_AF=0.2153;AMR_AF=0.2104;AFR_AF=0.1293;EUR_AF=0.2137;SAS_AF=0.1769;AA=A|||;VT=SNP
6	31218268	rs117292830	G	A	100	PASS	AC=190;AF=0.0379393;AN=5008;NS=2504;DP=17810;EAS_AF=0.0337;AMR_AF=0.0303;AFR_AF=0.0144;EUR_AF=0.0268;SAS_AF=0.091;AA=G|||;VT=SNP
6	31218327	rs3130425	T	C	100	PASS	AC=2475;AF=0.494209;AN=5008;NS=2504;DP=18368;EAS_AF=0.5665;AMR_AF=0.5346;AFR_AF=0.4728;EUR_AF=0.5249;SAS_AF=0.3885;AA=T|||;VT=SNP
6	31218346	rs116977957	G	C	100	PASS	AC=174;AF=0.0347444;AN=5008;NS=2504;DP=18747;EAS_AF=0.1032;AMR_AF=0.0375;AFR_AF=0;EUR_AF=0;SAS_AF=0.045;AA=G|||;VT=SNP
6	31218535	rs3130426	A	C	100	PASS	AC=4460;AF=0.890575;AN=5008;NS=2504;DP=17551;EAS_AF=0.8373;AMR_AF=0.9035;AFR_AF=0.9501;EUR_AF=0.8777;SAS_AF=0.8691;AA=a|||;VT=SNP
6	31218586	rs76911046	T	C	100	PASS	AC=167;AF=0.0333466;AN=5008;NS=2504;DP=15655;EAS_AF=0.0833;AMR_AF=0.0043;AFR_AF=0.0015;EUR_AF=0.0229;SAS_AF=0.0562;AA=T|||;VT=SNP
6	31218675	rs117062631	C	T	100	PASS	AC=174;AF=0.0347444;AN=5008;NS=2504;DP=17233;EAS_AF=0.1032;AMR_AF=0.0375;AFR_AF=0;EUR_AF=0;SAS_AF=0.045;AA=C|||;VT=SNP
6	31218704	rs117308456	G	A	100	PASS	AC=176;AF=0.0351438;AN=5008;NS=2504;DP=16477;EAS_AF=0.1032;AMR_AF=0.0375;AFR_AF=0.0008;EUR_AF=0;SAS_AF=0.046;AA=G|||;VT=SNP
6	31218784	rs118182436	A	G	100	PASS	AC=174;AF=0.0347444;AN=5008;NS=2504;DP=16548;EAS_AF=0.1032;AMR_AF=0.0375;AFR_AF=0;EUR_AF=0;SAS_AF=0.045;AA=A|||;VT=SNP
6	31218835	rs4084090	A	G	100	PASS	AC=539;AF=0.107628;AN=5008;NS=2504;DP=17561;EAS_AF=0.0685;AMR_AF=0.0908;AFR_AF=0.149;EUR_AF=0.0805;SAS_AF=0.1319;AA=A|||;VT=SNP
6	31218889	rs4084262	C	T	100	PASS	AC=923;AF=0.184305;AN=5008;NS=2504;DP=17678;EAS_AF=0.0853;AMR_AF=0.2248;AFR_AF=0.2239;EUR_AF=0.1889;SAS_AF=0.1994;AA=C|||;VT=SNP
6	31218984	rs3130427	A	G	100	PASS	AC=2474;AF=0.49401;AN=5008;NS=2504;DP=20592;EAS_AF=0.5665;AMR_AF=0.5346;AFR_AF=0.4728;EUR_AF=0.5239;SAS_AF=0.3885;AA=G|||;VT=SNP
6	31219076	rs72502552	G	A	100	PASS	AC=126;AF=0.0251597;AN=5008;NS=2504;DP=19025;EAS_AF=0.0595;AMR_AF=0;AFR_AF=0.0242;EUR_AF=0.003;SAS_AF=0.0317;AA=G|||;VT=SNP
6	31219090	rs3130428	G	A	100	PASS	AC=4460;AF=0.890575;AN=5008;NS=2504;DP=19442;EAS_AF=0.8373;AMR_AF=0.9035;AFR_AF=0.9501;EUR_AF=0.8777;SAS_AF=0.8691;AA=A|||;VT=SNP
6	31219117	rs117695613	A	T	100	PASS	AC=11;AF=0.00219649;AN=5008;NS=2504;DP=19746;EAS_AF=0.0109;AMR_AF=0;AFR_AF=0;EUR_AF=0;SAS_AF=0;AA=A|||;VT=SNP
6	31219133	rs3130429	A	G	100	PASS	AC=1744;AF=0.348243;AN=5008;NS=2504;DP=19535;EAS_AF=0.4266;AMR_AF=0.4063;AFR_AF=0.3011;EUR_AF=0.3887;SAS_AF=0.2485;AA=A|||;VT=SNP
6	31219134	rs116974494	A	C	100	PASS	AC=174;AF=0.0347444;AN=5008;NS=2504;DP=19553;EAS_AF=0.1032;AMR_AF=0.0375;AFR_AF=0;EUR_AF=0;SAS_AF=0.045;AA=A|||;VT=SNP
6	31219142	rs55891410	A	T	100	PASS	AC=216;AF=0.043131;AN=5008;NS=2504;DP=19288;EAS_AF=0.0238;AMR_AF=0.0504;AFR_AF=0.003;EUR_AF=0.0517;SAS_AF=0.1033;AA=A|||;VT=SNP
6	31219180	rs3130430	A	C	100	PASS	AC=2639;AF=0.526957;AN=5008;NS=2504;DP=19085;EAS_AF=0.6488;AMR_AF=0.5389;AFR_AF=0.4735;EUR_AF=0.5467;SAS_AF=0.4448;AA=C|||;VT=SNP
6	31219289	rs11962994	G	A	100	PASS	AC=767;AF=0.153155;AN=5008;NS=2504;DP=20671;EAS_AF=0.2123;AMR_AF=0.1873;AFR_AF=0.1566;EUR_AF=0.171;SAS_AF=0.045;AA=G|||;VT=SNP
6	31219342	rs3130431	A	G	100	PASS	AC=2921;AF=0.583267;AN=5008;NS=2504;DP=21506;EAS_AF=0.6825;AMR_AF=0.5706;AFR_AF=0.5651;EUR_AF=0.5626;SAS_AF=0.5358;AA=G|||;VT=SNP
6	31219357	rs3130432	G	A	100	PASS	AC=1744;AF=0.348243;AN=5008;NS=2504;DP=21604;EAS_AF=0.4266;AMR_AF=0.4063;AFR_AF=0.3011;EUR_AF=0.3887;SAS_AF=0.2485;AA=G|||;VT=SNP
6	31219469	rs3134749	C	T	100	PASS	AC=1744;AF=0.348243;AN=5008;NS=2504;DP=21876;EAS_AF=0.4266;AMR_AF=0.4063;AFR_AF=0.3011;EUR_AF=0.3887;SAS_AF=0.2485;AA=C|||;VT=SNP
6	31219504	rs117131177	T	C	100	PASS	AC=174;AF=0.0347444;AN=5008;NS=2504;DP=21321;EAS_AF=0.1032;AMR_AF=0.0375;AFR_AF=0;EUR_AF=0;SAS_AF=0.045;AA=T|||;VT=SNP
6	31219638	rs3130433	A	G	100	PASS	AC=3876;AF=0.773962;AN=5008;NS=2504;DP=18680;EAS_AF=0.749;AMR_AF=0.8141;AFR_AF=0.8011;EUR_AF=0.7922;SAS_AF=0.7157;AA=G|||;VT=SNP
6	31219763	rs28397303	T	G	100	PASS	AC=814;AF=0.16254;AN=5008;NS=2504;DP=21464;EAS_AF=0.2321;AMR_AF=0.1902;AFR_AF=0.1717;EUR_AF=0.173;SAS_AF=0.0481;AA=T|||;VT=SNP
6	31219803	rs3130434	G	C	100	PASS	AC=2374;AF=0.474042;AN=5008;NS=2504;DP=21954;EAS_AF=0.5089;AMR_AF=0.4971;AFR_AF=0.4728;EUR_AF=0.5368;SAS_AF=0.3589;AA=G|||;VT=SNP
6	31219805	rs3130435	G	A	100	PASS	AC=2359;AF=0.471046;AN=5008;NS=2504;DP=21531;EAS_AF=0.505;AMR_AF=0.4942;AFR_AF=0.4682;EUR_AF=0.5328;SAS_AF=0.3599;AA=G|||;VT=SNP
6	31219862	rs3130540	T	C	100	PASS	AC=2373;AF=0.473842;AN=5008;NS=2504;DP=18729;EAS_AF=0.5069;AMR_AF=0.4971;AFR_AF=0.4728;EUR_AF=0.5358;SAS_AF=0.3609;AA=T|||;VT=SNP
6	31219869	rs9264179	T	C	100	PASS	AC=2378;AF=0.47484;AN=5008;NS=2504;DP=18367;EAS_AF=0.5099;AMR_AF=0.4971;AFR_AF=0.4735;EUR_AF=0.5368;SAS_AF=0.3609;AA=T|||;VT=SNP
6	31219902	rs9264180	C	A	100	PASS	AC=2664;AF=0.531949;AN=5008;NS=2504;DP=18138;EAS_AF=0.5456;AMR_AF=0.5303;AFR_AF=0.5643;EUR_AF=0.5517;SAS_AF=0.455;AA=A|||;VT=SNP
6	31219982	rs9264185	G	A	100	PASS	AC=1239;AF=0.247404;AN=5008;NS=2504;DP=19721;EAS_AF=0.2321;AMR_AF=0.2738;AFR_AF=0.2511;EUR_AF=0.2714;SAS_AF=0.2147;AA=g|||;VT=SNP
6	31220017	rs9264186	G	A	100	PASS	AC=2501;AF=0.499401;AN=5008;NS=2504;DP=18667;EAS_AF=0.5069;AMR_AF=0.513;AFR_AF=0.5522;EUR_AF=0.5467;SAS_AF=0.362;AA=g|||;VT=SNP
6	31220109	rs9264188	C	T	100	PASS	AC=2375;AF=0.474241;AN=5008;NS=2504;DP=19859;EAS_AF=0.5069;AMR_AF=0.4971;AFR_AF=0.4743;EUR_AF=0.5358;SAS_AF=0.3609;AA=c|||;VT=SNP
6	31220163	rs9264189	A	C	100	PASS	AC=3400;AF=0.678914;AN=5008;NS=2504;DP=18894;EAS_AF=0.5982;AMR_AF=0.7435;AFR_AF=0.7103;EUR_AF=0.7763;SAS_AF=0.5736;AA=a|||;VT=SNP
6	31220202	rs9264190	T	C	100	PASS	AC=3471;AF=0.693091;AN=5008;NS=2504;DP=17977;EAS_AF=0.5992;AMR_AF=0.7493;AFR_AF=0.7837;EUR_AF=0.7435;SAS_AF=0.5757;AA=t|||;VT=SNP
6	31220274	rs28361030	G	A	100	PASS	AC=569;AF=0.113618;AN=5008;NS=2504;DP=18066;EAS_AF=0.0437;AMR_AF=0.0908;AFR_AF=0.1717;EUR_AF=0.1382;SAS_AF=0.0982;AA=g|||;VT=SNP
6	31220318	rs3095257	G	T	100	PASS	AC=2465;AF=0.492212;AN=5008;NS=2504;DP=18848;EAS_AF=0.5099;AMR_AF=0.5187;AFR_AF=0.4871;EUR_AF=0.5835;SAS_AF=0.3681;AA=g|||;VT=SNP
6	31220369	rs4473905	T	C	100	PASS	AC=3878;AF=0.774361;AN=5008;NS=2504;DP=20410;EAS_AF=0.749;AMR_AF=0.8141;AFR_AF=0.8018;EUR_AF=0.7932;SAS_AF=0.7157;AA=t|||;VT=SNP
6	31220388	rs2394943	T	C	100	PASS	AC=3397;AF=0.678315;AN=5008;NS=2504;DP=20704;EAS_AF=0.5972;AMR_AF=0.7435;AFR_AF=0.7088;EUR_AF=0.7763;SAS_AF=0.5736;AA=t|||;VT=SNP
6	31220421	rs3134748	C	T	100	PASS	AC=4431;AF=0.884784;AN=5008;NS=2504;DP=21007;EAS_AF=0.8234;AMR_AF=0.9035;AFR_AF=0.9501;EUR_AF=0.8748;SAS_AF=0.8569;AA=c|||;VT=SNP
6	31220450	rs2394944	C	T	100	PASS	AC=988;AF=0.197284;AN=5008;NS=2504;DP=22398;EAS_AF=0.2302;AMR_AF=0.2161;AFR_AF=0.1293;EUR_AF=0.2237;SAS_AF=0.2147;AA=c|||;VT=SNP
6	31220567	rs3134747	C	T	100	PASS	AC=3750;AF=0.748802;AN=5008;NS=2504;DP=19657;EAS_AF=0.749;AMR_AF=0.7983;AFR_AF=0.7231;EUR_AF=0.7813;SAS_AF=0.7147;AA=c|||;VT=SNP
6	31220752	rs3134746	C	T	100	PASS	AC=3589;AF=0.716653;AN=5008;NS=2504;DP=18204;EAS_AF=0.7113;AMR_AF=0.7824;AFR_AF=0.711;EUR_AF=0.7763;SAS_AF=0.6217;AA=C|||;VT=SNP
6	31220783	rs3130436	G	A	100	PASS	AC=3587;AF=0.716254;AN=5008;NS=2504;DP=19336;EAS_AF=0.7113;AMR_AF=0.7824;AFR_AF=0.7095;EUR_AF=0.7763;SAS_AF=0.6217;AA=G|||;VT=SNP
6	31221022	rs3130438	T	C	100	PASS	AC=3879;AF=0.774561;AN=5008;NS=2504;DP=19230;EAS_AF=0.752;AMR_AF=0.8141;AFR_AF=0.8011;EUR_AF=0.7922;SAS_AF=0.7157;AA=t|||;VT=SNP
6	31221023	rs3130439	G	A	100	PASS	AC=2896;AF=0.578275;AN=5008;NS=2504;DP=19193;EAS_AF=0.4762;AMR_AF=0.611;AFR_AF=0.618;EUR_AF=0.6113;SAS_AF=0.5726;AA=G|||;VT=SNP
6	31221039	rs4416711	C	T	100	PASS	AC=558;AF=0.111422;AN=5008;NS=2504;DP=19136;EAS_AF=0.0754;AMR_AF=0.0893;AFR_AF=0.149;EUR_AF=0.0845;SAS_AF=0.1411;AA=C|||;VT=SNP
6	31221117	rs534690210	T	C	100	PASS	AC=1898;AF=0.378994;AN=5008;NS=2504;DP=19928;EAS_AF=0.4147;AMR_AF=0.4035;AFR_AF=0.2005;EUR_AF=0.4583;SAS_AF=0.4847;AA=T|||;VT=SNP
6	31221153	rs2394946	G	A	100	PASS	AC=2763;AF=0.551717;AN=5008;NS=2504;DP=20066;EAS_AF=0.4742;AMR_AF=0.5893;AFR_AF=0.5378;EUR_AF=0.6034;SAS_AF=0.5706;AA=g|||;VT=SNP
6	31221284	rs17191510	G	A	100	PASS	AC=798;AF=0.159345;AN=5008;NS=2504;DP=20491;EAS_AF=0.0407;AMR_AF=0.1873;AFR_AF=0.3139;EUR_AF=0.1412;SAS_AF=0.0716;AA=g|||;VT=SNP
6	31221299	rs17197839	G	A	100	PASS	AC=580;AF=0.115815;AN=5008;NS=2504;DP=20023;EAS_AF=0.123;AMR_AF=0.1585;AFR_AF=0.1536;EUR_AF=0.1243;SAS_AF=0.0184;AA=G|||;VT=SNP
6	31221369	rs17191538	A	G	100	PASS	AC=304;AF=0.0607029;AN=5008;NS=2504;DP=22238;EAS_AF=0.1746;AMR_AF=0.0807;AFR_AF=0.0182;EUR_AF=0.0159;SAS_AF=0.0327;AA=A|||;VT=SNP
6	31221396	rs2394947	A	G	100	PASS	AC=3739;AF=0.746605;AN=5008;NS=2504;DP=22677;EAS_AF=0.7401;AMR_AF=0.7983;AFR_AF=0.7224;EUR_AF=0.7813;SAS_AF=0.7137;AA=G|||;VT=SNP
6	31221447	rs3869125	A	G	100	PASS	AC=866;AF=0.172923;AN=5008;NS=2504;DP=22521;EAS_AF=0.3224;AMR_AF=0.1931;AFR_AF=0.1021;EUR_AF=0.0845;SAS_AF=0.1912;AA=A|||;VT=SNP
6	31221485	rs17191559	A	C	100	PASS	AC=650;AF=0.129792;AN=5008;NS=2504;DP=22420;EAS_AF=0.2292;AMR_AF=0.1542;AFR_AF=0.0408;EUR_AF=0.0934;SAS_AF=0.1677;AA=A|||;VT=SNP
6	31221503	rs1639113	G	A	100	PASS	AC=423;AF=0.0844649;AN=5008;NS=2504;DP=22534;EAS_AF=0.0427;AMR_AF=0.1138;AFR_AF=0.0703;EUR_AF=0.1014;SAS_AF=0.1084;AA=G|||;VT=SNP
6	31221515	rs11967010	T	C	100	PASS	AC=949;AF=0.189497;AN=5008;NS=2504;DP=22375;EAS_AF=0.2986;AMR_AF=0.1873;AFR_AF=0.1974;EUR_AF=0.1759;SAS_AF=0.0818;AA=T|||;VT=SNP
6	31221525	rs2394948	C	G	100	PASS	AC=2623;AF=0.523762;AN=5008;NS=2504;DP=22569;EAS_AF=0.5873;AMR_AF=0.5576;AFR_AF=0.4024;EUR_AF=0.6034;SAS_AF=0.5164;AA=C|||;VT=SNP
6	31221540	rs11967011	T	C	100	PASS	AC=951;AF=0.189896;AN=5008;NS=2504;DP=22464;EAS_AF=0.2986;AMR_AF=0.1916;AFR_AF=0.1967;EUR_AF=0.1759;SAS_AF=0.0818;AA=T|||;VT=SNP
6	31221573	rs3095256	A	G	100	PASS	AC=4044;AF=0.807508;AN=5008;NS=2504;DP=21449;EAS_AF=0.8036;AMR_AF=0.8386;AFR_AF=0.8336;EUR_AF=0.8111;SAS_AF=0.7505;AA=G|||;VT=SNP
6	31221668	rs3095254	C	G	100	PASS	AC=2620;AF=0.523163;AN=5008;NS=2504;DP=20889;EAS_AF=0.5883;AMR_AF=0.5605;AFR_AF=0.3964;EUR_AF=0.6054;SAS_AF=0.5164;AA=C|||;VT=SNP
6	31221698	rs1793891	C	T	100	PASS	AC=713;AF=0.142372;AN=5008;NS=2504;DP=20552;EAS_AF=0.0556;AMR_AF=0.1138;AFR_AF=0.0938;EUR_AF=0.2346;SAS_AF=0.2229;AA=C|||;VT=SNP
6	31221914	rs9264219	C	T	100	PASS	AC=3112;AF=0.621406;AN=5008;NS=2504;DP=16918;EAS_AF=0.7391;AMR_AF=0.6412;AFR_AF=0.4758;EUR_AF=0.6521;SAS_AF=0.6513;AA=C|||;VT=SNP
6	31222056	rs1793890	G	A	100	PASS	AC=1306;AF=0.260783;AN=5008;NS=2504;DP=16142;EAS_AF=0.2808;AMR_AF=0.2637;AFR_AF=0.1241;EUR_AF=0.3082;SAS_AF=0.3742;AA=g|||;VT=SNP
6	31222095	rs142273970	C	T	100	PASS	AC=590;AF=0.117812;AN=5008;NS=2504;DP=15759;EAS_AF=0.2232;AMR_AF=0.1499;AFR_AF=0.0287;EUR_AF=0.0746;SAS_AF=0.1513;AA=c|||;VT=SNP
6	31222116	rs1639111	G	A	100	PASS	AC=447;AF=0.0892572;AN=5008;NS=2504;DP=15795;EAS_AF=0.0437;AMR_AF=0.1225;AFR_AF=0.0734;EUR_AF=0.1153;SAS_AF=0.1074;AA=g|||;VT=SNP
6	31222119	rs9264227	G	A	100	PASS	AC=3888;AF=0.776358;AN=5008;NS=2504;DP=15778;EAS_AF=0.7996;AMR_AF=0.8271;AFR_AF=0.7489;EUR_AF=0.7952;SAS_AF=0.7342;AA=g|||;VT=SNP
6	31222312	rs186758609	A	G	100	PASS	AC=14;AF=0.00279553;AN=5008;NS=2504;DP=14777;EAS_AF=0.0139;AMR_AF=0;AFR_AF=0;EUR_AF=0;SAS_AF=0;AA=a|||;VT=SNP
6	31222661	rs41268860	A	C	100	PASS	AC=712;AF=0.142173;AN=5008;NS=2504;DP=20583;EAS_AF=0.2986;AMR_AF=0.1268;AFR_AF=0.084;EUR_AF=0.1302;SAS_AF=0.0828;AA=A|||;VT=SNP
6	31222735	rs7771253	G	A	100	PASS	AC=592;AF=0.118211;AN=5008;NS=2504;DP=21607;EAS_AF=0.2232;AMR_AF=0.1499;AFR_AF=0.0287;EUR_AF=0.0746;SAS_AF=0.1534;AA=G|||;VT=SNP
6	31223471	rs180756175	T	C	100	PASS	AC=185;AF=0.0369409;AN=5008;NS=2504;DP=16976;EAS_AF=0.1111;AMR_AF=0.0375;AFR_AF=0;EUR_AF=0;SAS_AF=0.0481;AA=T|||;VT=SNP
6	31223686	rs183893204	G	A	100	PASS	AC=349;AF=0.0696885;AN=5008;NS=2504;DP=9734;EAS_AF=0.1081;AMR_AF=0.0605;AFR_AF=0.0779;EUR_AF=0.0447;SAS_AF=0.0511;AA=G|||;VT=SNP
6	31223714	rs200226984	T	C	100	PASS	AC=349;AF=0.0696885;AN=5008;NS=2504;DP=8454;EAS_AF=0.1081;AMR_AF=0.0605;AFR_AF=0.0779;EUR_AF=0.0447;SAS_AF=0.0511;AA=T|||;VT=SNP
6	31223856	rs142187363	T	G	100	PASS	AC=14;AF=0.00279553;AN=5008;NS=2504;DP=14082;EAS_AF=0.0139;AMR_AF=0;AFR_AF=0;EUR_AF=0;SAS_AF=0;AA=T|||;VT=SNP
6	31225771	rs144989861	G	A	100	PASS	AC=444;AF=0.0886581;AN=5008;NS=2504;DP=19228;EAS_AF=0.0446;AMR_AF=0.121;AFR_AF=0.0734;EUR_AF=0.1153;SAS_AF=0.1043;AA=G|||;VT=SNP
6	31226268	rs12529265	A	C	100	PASS	AC=594;AF=0.11861;AN=5008;NS=2504;DP=19682;EAS_AF=0.2232;AMR_AF=0.1499;AFR_AF=0.0287;EUR_AF=0.0746;SAS_AF=0.1554;AA=A|||;VT=SNP
6	31226665	rs143345302	C	T	100	PASS	AC=445;AF=0.0888578;AN=5008;NS=2504;DP=18019;EAS_AF=0.0446;AMR_AF=0.121;AFR_AF=0.0734;EUR_AF=0.1153;SAS_AF=0.1053;AA=C|||;VT=SNP
6	31226769	rs9264315	T	C	100	PASS	AC=3685;AF=0.735823;AN=5008;NS=2504;DP=15410;EAS_AF=0.7937;AMR_AF=0.7997;AFR_AF=0.6611;EUR_AF=0.7445;SAS_AF=0.7229;AA=t|||;VT=SNP
6	31226873	rs189829501	C	T	100	PASS	AC=140;AF=0.0279553;AN=5008;NS=2504;DP=18377;EAS_AF=0.0635;AMR_AF=0.0029;AFR_AF=0.0295;EUR_AF=0.003;SAS_AF=0.0327;AA=C|||;VT=SNP
6	31226927	rs143350908	C	T	100	PASS	AC=185;AF=0.0369409;AN=5008;NS=2504;DP=20664;EAS_AF=0.1111;AMR_AF=0.0375;AFR_AF=0;EUR_AF=0;SAS_AF=0.0481;AA=C|||;VT=SNP
6	31227095	rs7750309	T	C	100	PASS	AC=597;AF=0.119209;AN=5008;NS=2504;DP=19594;EAS_AF=0.2252;AMR_AF=0.1499;AFR_AF=0.0287;EUR_AF=0.0736;SAS_AF=0.1575;AA=T|||;VT=SNP
6	31227298	rs2524128	A	C	100	PASS	AC=445;AF=0.0888578;AN=5008;NS=2504;DP=19721;EAS_AF=0.0446;AMR_AF=0.121;AFR_AF=0.0734;EUR_AF=0.1153;SAS_AF=0.1053;AA=A|||;VT=SNP
6	31227321	rs112985663	T	C	100	PASS	AC=445;AF=0.0888578;AN=5008;NS=2504;DP=19564;EAS_AF=0.0446;AMR_AF=0.121;AFR_AF=0.0734;EUR_AF=0.1153;SAS_AF=0.1053;AA=T|||;VT=SNP
6	31227402	rs41268872	T	C	100	PASS	AC=707;AF=0.141174;AN=5008;NS=2504;DP=21503;EAS_AF=0.2966;AMR_AF=0.1268;AFR_AF=0.0832;EUR_AF=0.1302;SAS_AF=0.0808;AA=T|||;VT=SNP
6	31227403	rs191392216	A	G	100	PASS	AC=94;AF=0.01877;AN=5008;NS=2504;DP=21538;EAS_AF=0.0496;AMR_AF=0;AFR_AF=0;EUR_AF=0;SAS_AF=0.045;AA=A|||;VT=SNP
6	31227650	rs138594816	G	A	100	PASS	AC=183;AF=0.0365415;AN=5008;NS=2504;DP=19280;EAS_AF=0.1101;AMR_AF=0.0375;AFR_AF=0;EUR_AF=0;SAS_AF=0.047;AA=G|||;VT=SNP
6	31227667	rs2524125	G	A	100	PASS	AC=628;AF=0.125399;AN=5008;NS=2504;DP=19243;EAS_AF=0.1548;AMR_AF=0.1585;AFR_AF=0.0741;EUR_AF=0.1153;SAS_AF=0.1513;AA=G|||;VT=SNP
6	31227713	rs9264341	G	T	100	PASS	AC=4007;AF=0.80012;AN=5008;NS=2504;DP=18560;EAS_AF=0.8006;AMR_AF=0.8386;AFR_AF=0.8245;EUR_AF=0.8052;SAS_AF=0.7342;AA=T|||;VT=SNP
6	31227901	rs2844632	G	A	100	PASS	AC=3440;AF=0.686901;AN=5008;NS=2504;DP=18950;EAS_AF=0.756;AMR_AF=0.7046;AFR_AF=0.674;EUR_AF=0.6799;SAS_AF=0.6278;AA=G|||;VT=SNP
6	31228040	rs9264346	T	C	100	PASS	AC=4011;AF=0.800919;AN=5008;NS=2504;DP=19979;EAS_AF=0.8016;AMR_AF=0.8415;AFR_AF=0.8245;EUR_AF=0.8062;SAS_AF=0.7342;AA=t|||;VT=SNP
6	31228048	rs2524124	G	A	100	PASS	AC=446;AF=0.0890575;AN=5008;NS=2504;DP=19890;EAS_AF=0.0446;AMR_AF=0.121;AFR_AF=0.0741;EUR_AF=0.1153;SAS_AF=0.1053;AA=G|||;VT=SNP
6	31228084	rs2844630	G	T	100	PASS	AC=716;AF=0.142971;AN=5008;NS=2504;DP=19827;EAS_AF=0.0565;AMR_AF=0.1138;AFR_AF=0.0953;EUR_AF=0.2346;SAS_AF=0.2229;AA=T|||;VT=SNP
6	31228267	rs9264358	C	T	100	PASS	AC=3883;AF=0.775359;AN=5008;NS=2504;DP=19031;EAS_AF=0.7986;AMR_AF=0.8256;AFR_AF=0.7466;EUR_AF=0.7962;SAS_AF=0.7331;AA=T|||;VT=SNP
6	31228327	rs9264362	A	G	100	PASS	AC=4007;AF=0.80012;AN=5008;NS=2504;DP=18595;EAS_AF=0.7986;AMR_AF=0.8415;AFR_AF=0.8238;EUR_AF=0.8062;SAS_AF=0.7342;AA=a|||;VT=SNP
6	31228346	rs2017772	G	A	100	PASS	AC=570;AF=0.113818;AN=5008;NS=2504;DP=18524;EAS_AF=0.0446;AMR_AF=0.1369;AFR_AF=0.1513;EUR_AF=0.1252;SAS_AF=0.1063;AA=G|||;VT=SNP
6	31228410	rs1986997	T	C	100	PASS	AC=3763;AF=0.751398;AN=5008;NS=2504;DP=18735;EAS_AF=0.7748;AMR_AF=0.8098;AFR_AF=0.7912;EUR_AF=0.6799;SAS_AF=0.7055;AA=t|||;VT=SNP
6	31228411	rs118067913	G	A	100	PASS	AC=184;AF=0.0367412;AN=5008;NS=2504;DP=18907;EAS_AF=0.1111;AMR_AF=0.0375;AFR_AF=0;EUR_AF=0;SAS_AF=0.047;AA=G|||;VT=SNP
6	31228460	rs9264368	A	G	100	PASS	AC=4012;AF=0.801118;AN=5008;NS=2504;DP=19077;EAS_AF=0.8016;AMR_AF=0.8444;AFR_AF=0.823;EUR_AF=0.8062;SAS_AF=0.7352;AA=G|||;VT=SNP
6	31228540	rs17191797	T	G	100	PASS	AC=774;AF=0.154553;AN=5008;NS=2504;DP=18628;EAS_AF=0.0605;AMR_AF=0.1888;AFR_AF=0.27;EUR_AF=0.1421;SAS_AF=0.0838;AA=T|||;VT=SNP
6	31228565	rs3130441	G	A	100	PASS	AC=445;AF=0.0888578;AN=5008;NS=2504;DP=17697;EAS_AF=0.0446;AMR_AF=0.121;AFR_AF=0.0734;EUR_AF=0.1153;SAS_AF=0.1053;AA=G|||;VT=SNP
6	31228634	rs3130444	T	C	100	PASS	AC=714;AF=0.142572;AN=5008;NS=2504;DP=16189;EAS_AF=0.0565;AMR_AF=0.1138;AFR_AF=0.0946;EUR_AF=0.2336;SAS_AF=0.2229;AA=T|||;VT=SNP
6	31228666	rs9264374	C	T	100	PASS	AC=3882;AF=0.77516;AN=5008;NS=2504;DP=16134;EAS_AF=0.7996;AMR_AF=0.8256;AFR_AF=0.7451;EUR_AF=0.7962;SAS_AF=0.7331;AA=c|||;VT=SNP
6	31228701	rs17191832	G	A	100	PASS	AC=711;AF=0.141973;AN=5008;NS=2504;DP=17697;EAS_AF=0.3006;AMR_AF=0.1254;AFR_AF=0.0832;EUR_AF=0.1302;SAS_AF=0.0818;AA=G|||;VT=SNP
6	31228707	rs9264375	A	C	100	PASS	AC=4006;AF=0.79992;AN=5008;NS=2504;DP=17640;EAS_AF=0.7996;AMR_AF=0.8415;AFR_AF=0.8222;EUR_AF=0.8062;SAS_AF=0.7342;AA=C|||;VT=SNP
6	31228716	rs2844629	C	T	100	PASS	AC=445;AF=0.0888578;AN=5008;NS=2504;DP=17969;EAS_AF=0.0446;AMR_AF=0.121;AFR_AF=0.0734;EUR_AF=0.1153;SAS_AF=0.1053;AA=C|||;VT=SNP
6	31228812	rs9357118	A	G	100	PASS	AC=595;AF=0.11881;AN=5008;NS=2504;DP=16929;EAS_AF=0.2232;AMR_AF=0.1499;AFR_AF=0.0287;EUR_AF=0.0746;SAS_AF=0.1564;AA=A|||;VT=SNP
6	31228860	rs2524122	C	A	100	PASS	AC=715;AF=0.142772;AN=5008;NS=2504;DP=18625;EAS_AF=0.0565;AMR_AF=0.1138;AFR_AF=0.0953;EUR_AF=0.2336;SAS_AF=0.2229;AA=C|||;VT=SNP
6	31228868	rs3132493	T	C	100	PASS	AC=3881;AF=0.77496;AN=5008;NS=2504;DP=18929;EAS_AF=0.7996;AMR_AF=0.8256;AFR_AF=0.7451;EUR_AF=0.7952;SAS_AF=0.7331;AA=T|||;VT=SNP
6	31228951	rs17198238	A	G	100	PASS	AC=310;AF=0.061901;AN=5008;NS=2504;DP=17743;EAS_AF=0.1101;AMR_AF=0.0533;AFR_AF=0.0787;EUR_AF=0.0109;SAS_AF=0.0481;AA=A|||;VT=SNP
6	31228972	rs2524121	G	A	100	PASS	AC=445;AF=0.0888578;AN=5008;NS=2504;DP=17137;EAS_AF=0.0446;AMR_AF=0.121;AFR_AF=0.0734;EUR_AF=0.1153;SAS_AF=0.1053;AA=G|||;VT=SNP
6	31229041	rs3130541	C	A	100	PASS	AC=3886;AF=0.775958;AN=5008;NS=2504;DP=15007;EAS_AF=0.8006;AMR_AF=0.8271;AFR_AF=0.7458;EUR_AF=0.7972;SAS_AF=0.7331;AA=c|||;VT=SNP
6	31229060	rs2844628	C	A	100	PASS	AC=450;AF=0.0898562;AN=5008;NS=2504;DP=15050;EAS_AF=0.0456;AMR_AF=0.1239;AFR_AF=0.0734;EUR_AF=0.1173;SAS_AF=0.1053;AA=C|||;VT=SNP
6	31229173	rs9264387	C	T	100	PASS	AC=4003;AF=0.799321;AN=5008;NS=2504;DP=17202;EAS_AF=0.7976;AMR_AF=0.8415;AFR_AF=0.823;EUR_AF=0.8062;SAS_AF=0.7321;AA=T|||;VT=SNP
6	31229203	rs9264391	G	A	100	PASS	AC=445;AF=0.0888578;AN=5008;NS=2504;DP=16911;EAS_AF=0.0437;AMR_AF=0.121;AFR_AF=0.0741;EUR_AF=0.1153;SAS_AF=0.1053;AA=G|||;VT=SNP
6	31229248	rs9368665	A	G	100	PASS	AC=594;AF=0.11861;AN=5008;NS=2504;DP=17049;EAS_AF=0.2232;AMR_AF=0.1499;AFR_AF=0.0287;EUR_AF=0.0746;SAS_AF=0.1554;AA=A|||;VT=SNP
6	31229339	rs11968820	T	C	100	PASS	AC=710;AF=0.141773;AN=5008;NS=2504;DP=16842;EAS_AF=0.3006;AMR_AF=0.1254;AFR_AF=0.0825;EUR_AF=0.1302;SAS_AF=0.0818;AA=T|||;VT=SNP
6	31229404	rs2524119	T	C	100	PASS	AC=3329;AF=0.664736;AN=5008;NS=2504;DP=16559;EAS_AF=0.7232;AMR_AF=0.7522;AFR_AF=0.7405;EUR_AF=0.6173;SAS_AF=0.4888;AA=T|||;VT=SNP
6	31229410	rs9348856	C	T	100	PASS	AC=597;AF=0.119209;AN=5008;NS=2504;DP=16233;EAS_AF=0.2252;AMR_AF=0.1499;AFR_AF=0.0287;EUR_AF=0.0746;SAS_AF=0.1564;AA=C|||;VT=SNP
6	31229447	rs117345749	A	G	100	PASS	AC=183;AF=0.0365415;AN=5008;NS=2504;DP=16602;EAS_AF=0.1101;AMR_AF=0.0375;AFR_AF=0;EUR_AF=0;SAS_AF=0.047;AA=A|||;VT=SNP
6	31229462	rs2844627	C	T	100	PASS	AC=714;AF=0.142572;AN=5008;NS=2504;DP=17142;EAS_AF=0.0565;AMR_AF=0.1138;AFR_AF=0.0953;EUR_AF=0.2336;SAS_AF=0.2219;AA=C|||;VT=SNP
6	31229497	rs113700423	C	T	100	PASS	AC=774;AF=0.154553;AN=5008;NS=2504;DP=18106;EAS_AF=0.0605;AMR_AF=0.1873;AFR_AF=0.2708;EUR_AF=0.1421;SAS_AF=0.0838;AA=C|||;VT=SNP
6	31229552	rs2844626	A	T	100	PASS	AC=1489;AF=0.297324;AN=5008;NS=2504;DP=19398;EAS_AF=0.1161;AMR_AF=0.2997;AFR_AF=0.3661;EUR_AF=0.3777;SAS_AF=0.3067;AA=A|||;VT=SNP
6	31229593	rs9264405	A	C	100	PASS	AC=4011;AF=0.800919;AN=5008;NS=2504;DP=19642;EAS_AF=0.8006;AMR_AF=0.8415;AFR_AF=0.8245;EUR_AF=0.8062;SAS_AF=0.7352;AA=C|||;VT=SNP
6	31229610	rs9264406	A	G	100	PASS	AC=4011;AF=0.800919;AN=5008;NS=2504;DP=19437;EAS_AF=0.8006;AMR_AF=0.8415;AFR_AF=0.8245;EUR_AF=0.8062;SAS_AF=0.7352;AA=G|||;VT=SNP
6	31229644	rs9368666	A	G	100	PASS	AC=589;AF=0.117612;AN=5008;NS=2504;DP=18470;EAS_AF=0.2222;AMR_AF=0.1499;AFR_AF=0.0287;EUR_AF=0.0746;SAS_AF=0.1513;AA=A|||;VT=SNP
6	31229678	rs11966319	C	T	100	PASS	AC=568;AF=0.113419;AN=5008;NS=2504;DP=17677;EAS_AF=0.2371;AMR_AF=0.1225;AFR_AF=0.0461;EUR_AF=0.1272;SAS_AF=0.0562;AA=C|||;VT=SNP
6	31229701	rs11966332	C	T	100	PASS	AC=715;AF=0.142772;AN=5008;NS=2504;DP=16364;EAS_AF=0.3036;AMR_AF=0.1254;AFR_AF=0.0832;EUR_AF=0.1312;SAS_AF=0.0818;AA=C|||;VT=SNP
6	31229705	rs9366773	C	G	100	PASS	AC=588;AF=0.117412;AN=5008;NS=2504;DP=16105;EAS_AF=0.2202;AMR_AF=0.1484;AFR_AF=0.028;EUR_AF=0.0736;SAS_AF=0.1554;AA=C|||;VT=SNP
6	31229845	rs9264411	C	T	100	PASS	AC=4052;AF=0.809105;AN=5008;NS=2504;DP=19672;EAS_AF=0.8175;AMR_AF=0.8415;AFR_AF=0.8245;EUR_AF=0.8111;SAS_AF=0.7546;AA=c|||;VT=SNP
6	31229856	rs17192099	G	C	100	PASS	AC=680;AF=0.135783;AN=5008;NS=2504;DP=19742;EAS_AF=0.2758;AMR_AF=0.1254;AFR_AF=0.0832;EUR_AF=0.1282;SAS_AF=0.0777;AA=G|||;VT=SNP
6	31229864	rs17192106	G	T	100	PASS	AC=681;AF=0.135982;AN=5008;NS=2504;DP=19828;EAS_AF=0.2758;AMR_AF=0.1254;AFR_AF=0.084;EUR_AF=0.1282;SAS_AF=0.0777;AA=G|||;VT=SNP
6	31229993	rs17192134	G	T	100	PASS	AC=722;AF=0.144169;AN=5008;NS=2504;DP=19616;EAS_AF=0.0556;AMR_AF=0.1816;AFR_AF=0.2436;EUR_AF=0.1372;SAS_AF=0.0818;AA=G|||;VT=SNP
6	31230042	rs9264416	G	A	100	PASS	AC=4453;AF=0.889177;AN=5008;NS=2504;DP=19904;EAS_AF=0.8294;AMR_AF=0.9035;AFR_AF=0.9508;EUR_AF=0.8777;SAS_AF=0.8691;AA=A|||;VT=SNP
6	31230078	rs9264417	A	G	100	PASS	AC=4054;AF=0.809505;AN=5008;NS=2504;DP=19873;EAS_AF=0.8165;AMR_AF=0.8415;AFR_AF=0.8268;EUR_AF=0.8111;SAS_AF=0.7546;AA=a|||;VT=SNP
6	31230111	rs2894196	T	A	100	PASS	AC=572;AF=0.114217;AN=5008;NS=2504;DP=19664;EAS_AF=0.2113;AMR_AF=0.1499;AFR_AF=0.0287;EUR_AF=0.0716;SAS_AF=0.1483;AA=T|||;VT=SNP
6	31230136	rs2394949	T	C	100	PASS	AC=3746;AF=0.748003;AN=5008;NS=2504;DP=18789;EAS_AF=0.8135;AMR_AF=0.7983;AFR_AF=0.6664;EUR_AF=0.7555;SAS_AF=0.7474;AA=t|||;VT=SNP
6	31230221	rs2245738	A	C	100	PASS	AC=1619;AF=0.323283;AN=5008;NS=2504;DP=18922;EAS_AF=0.1875;AMR_AF=0.3026;AFR_AF=0.3669;EUR_AF=0.3917;SAS_AF=0.3487;AA=A|||;VT=SNP
6	31230356	rs9264427	G	A	100	PASS	AC=4053;AF=0.809305;AN=5008;NS=2504;DP=20011;EAS_AF=0.8165;AMR_AF=0.8429;AFR_AF=0.8245;EUR_AF=0.8111;SAS_AF=0.7556;AA=A|||;VT=SNP
6	31230438	rs17192225	T	C	100	PASS	AC=679;AF=0.135583;AN=5008;NS=2504;DP=20248;EAS_AF=0.2738;AMR_AF=0.1254;AFR_AF=0.0832;EUR_AF=0.1292;SAS_AF=0.0777;AA=T|||;VT=SNP
6	31230452	rs9264428	C	A	100	PASS	AC=4052;AF=0.809105;AN=5008;NS=2504;DP=20252;EAS_AF=0.8175;AMR_AF=0.8415;AFR_AF=0.8245;EUR_AF=0.8111;SAS_AF=0.7546;AA=A|||;VT=SNP
6	31230515	rs2853963	C	G	100	PASS	AC=432;AF=0.086262;AN=5008;NS=2504;DP=20107;EAS_AF=0.0377;AMR_AF=0.121;AFR_AF=0.0734;EUR_AF=0.1133;SAS_AF=0.1012;AA=C|||;VT=SNP
6	31230605	rs4995903	C	T	100	PASS	AC=3926;AF=0.783946;AN=5008;NS=2504;DP=20724;EAS_AF=0.8175;AMR_AF=0.8256;AFR_AF=0.7466;EUR_AF=0.8002;SAS_AF=0.7536;AA=c|||;VT=SNP
6	31230717	rs9357120	T	A	100	PASS	AC=1874;AF=0.374201;AN=5008;NS=2504;DP=18637;EAS_AF=0.5913;AMR_AF=0.402;AFR_AF=0.3056;EUR_AF=0.2962;SAS_AF=0.3037;AA=T|||;VT=SNP
6	31230759	rs2394951	A	G	100	PASS	AC=4051;AF=0.808906;AN=5008;NS=2504;DP=18583;EAS_AF=0.8165;AMR_AF=0.8415;AFR_AF=0.8245;EUR_AF=0.8101;SAS_AF=0.7556;AA=G|||;VT=SNP
6	31230800	rs2245822	G	A	100	PASS	AC=692;AF=0.138179;AN=5008;NS=2504;DP=18562;EAS_AF=0.0496;AMR_AF=0.1138;AFR_AF=0.0953;EUR_AF=0.2296;SAS_AF=0.2106;AA=G|||;VT=SNP
6	31230833	rs113288069	T	G	100	PASS	AC=707;AF=0.141174;AN=5008;NS=2504;DP=18618;EAS_AF=0.0367;AMR_AF=0.183;AFR_AF=0.2534;EUR_AF=0.1392;SAS_AF=0.0695;AA=T|||;VT=SNP
6	31230869	rs2524117	T	C	100	PASS	AC=1619;AF=0.323283;AN=5008;NS=2504;DP=18560;EAS_AF=0.1875;AMR_AF=0.3026;AFR_AF=0.3676;EUR_AF=0.3907;SAS_AF=0.3487;AA=T|||;VT=SNP
6	31230882	rs2394952	G	A	100	PASS	AC=4050;AF=0.808706;AN=5008;NS=2504;DP=18578;EAS_AF=0.8165;AMR_AF=0.8415;AFR_AF=0.8245;EUR_AF=0.8101;SAS_AF=0.7546;AA=g|||;VT=SNP
6	31230990	rs2894198	G	A	100	PASS	AC=3925;AF=0.783746;AN=5008;NS=2504;DP=18084;EAS_AF=0.8165;AMR_AF=0.8256;AFR_AF=0.7466;EUR_AF=0.8002;SAS_AF=0.7536;AA=a|||;VT=SNP
6	31231268	rs9501556	A	G	100	PASS	AC=526;AF=0.105032;AN=5008;NS=2504;DP=19743;EAS_AF=0.0129;AMR_AF=0.0778;AFR_AF=0.2027;EUR_AF=0.0775;SAS_AF=0.1155;AA=A|||;VT=SNP
6	31231306	rs9501557	T	C	100	PASS	AC=403;AF=0.0804712;AN=5008;NS=2504;DP=19716;EAS_AF=0.0129;AMR_AF=0.0634;AFR_AF=0.1256;EUR_AF=0.0666;SAS_AF=0.1155;AA=T|||;VT=SNP
6	31231312	rs78595379	G	T	100	PASS	AC=135;AF=0.0269569;AN=5008;NS=2504;DP=19539;EAS_AF=0.0595;AMR_AF=0.0029;AFR_AF=0.0295;EUR_AF=0.003;SAS_AF=0.0317;AA=G|||;VT=SNP
6	31231780	rs2524112	A	G	100	PASS	AC=1589;AF=0.317292;AN=5008;NS=2504;DP=19140;EAS_AF=0.1726;AMR_AF=0.3026;AFR_AF=0.3669;EUR_AF=0.3907;SAS_AF=0.3344;AA=A|||;VT=SNP
6	31231784	rs2524111	A	T	100	PASS	AC=692;AF=0.138179;AN=5008;NS=2504;DP=19182;EAS_AF=0.0496;AMR_AF=0.1138;AFR_AF=0.0953;EUR_AF=0.2296;SAS_AF=0.2106;AA=A|||;VT=SNP
6	31231809	rs3130445	T	C	100	PASS	AC=4051;AF=0.808906;AN=5008;NS=2504;DP=18452;EAS_AF=0.8165;AMR_AF=0.8415;AFR_AF=0.8245;EUR_AF=0.8111;SAS_AF=0.7546;AA=t|||;VT=SNP
6	31231829	rs138932482	A	T	100	PASS	AC=171;AF=0.0341454;AN=5008;NS=2504;DP=18196;EAS_AF=0.1022;AMR_AF=0.036;AFR_AF=0;EUR_AF=0;SAS_AF=0.044;AA=A|||;VT=SNP
6	31231989	rs2853961	G	A	100	PASS	AC=1755;AF=0.350439;AN=5008;NS=2504;DP=16681;EAS_AF=0.1806;AMR_AF=0.3156;AFR_AF=0.4259;EUR_AF=0.3966;SAS_AF=0.4008;AA=G|||;VT=SNP
6	31232111	rs3130542	A	G	100	PASS	AC=4051;AF=0.808906;AN=5008;NS=2504;DP=17116;EAS_AF=0.8165;AMR_AF=0.8415;AFR_AF=0.8245;EUR_AF=0.8111;SAS_AF=0.7546;AA=G|||;VT=SNP
6	31232147	rs3130543	C	T	100	PASS	AC=3925;AF=0.783746;AN=5008;NS=2504;DP=16832;EAS_AF=0.8165;AMR_AF=0.8256;AFR_AF=0.7466;EUR_AF=0.8002;SAS_AF=0.7536;AA=c|||;VT=SNP
6	31232247	rs2844624	T	C	100	PASS	AC=1589;AF=0.317292;AN=5008;NS=2504;DP=15795;EAS_AF=0.1726;AMR_AF=0.3026;AFR_AF=0.3669;EUR_AF=0.3907;SAS_AF=0.3344;AA=T|||;VT=SNP
6	31232275	rs66509442	A	T	100	PASS	AC=761;AF=0.151957;AN=5008;NS=2504;DP=15477;EAS_AF=0.0556;AMR_AF=0.1844;AFR_AF=0.2708;EUR_AF=0.1382;SAS_AF=0.0818;AA=A|||;VT=SNP
6	31232367	rs72860304	A	G	100	PASS	AC=572;AF=0.114217;AN=5008;NS=2504;DP=14318;EAS_AF=0.2113;AMR_AF=0.1499;AFR_AF=0.0287;EUR_AF=0.0716;SAS_AF=0.1483;AA=A|||;VT=SNP
6	31232401	rs72860306	C	T	100	PASS	AC=285;AF=0.0569089;AN=5008;NS=2504;DP=15735;EAS_AF=0.1687;AMR_AF=0.0865;AFR_AF=0.0061;EUR_AF=0.0149;SAS_AF=0.0327;AA=C|||;VT=SNP
6	31232412	rs9264482	T	G	100	PASS	AC=4052;AF=0.809105;AN=5008;NS=2504;DP=16174;EAS_AF=0.8175;AMR_AF=0.8415;AFR_AF=0.8245;EUR_AF=0.8111;SAS_AF=0.7546;AA=G|||;VT=SNP
6	31232446	rs9264483	T	C	100	PASS	AC=3927;AF=0.784145;AN=5008;NS=2504;DP=17865;EAS_AF=0.8185;AMR_AF=0.8256;AFR_AF=0.7466;EUR_AF=0.8002;SAS_AF=0.7536;AA=t|||;VT=SNP
6	31232447	rs2524109	G	A	100	PASS	AC=463;AF=0.0924521;AN=5008;NS=2504;DP=17863;EAS_AF=0.0526;AMR_AF=0.121;AFR_AF=0.0741;EUR_AF=0.1133;SAS_AF=0.1166;AA=G|||;VT=SNP
6	31232451	rs2524108	C	G	100	PASS	AC=827;AF=0.165136;AN=5008;NS=2504;DP=17841;EAS_AF=0.1171;AMR_AF=0.1182;AFR_AF=0.0961;EUR_AF=0.2525;SAS_AF=0.2515;AA=C|||;VT=SNP
6	31232496	rs72657649	G	T	100	PASS	AC=678;AF=0.135383;AN=5008;NS=2504;DP=16822;EAS_AF=0.2738;AMR_AF=0.1254;AFR_AF=0.0832;EUR_AF=0.1282;SAS_AF=0.0777;AA=G|||;VT=SNP
6	31232543	rs2844623	C	T	100	PASS	AC=813;AF=0.16234;AN=5008;NS=2504;DP=17131;EAS_AF=0.1587;AMR_AF=0.1844;AFR_AF=0.1543;EUR_AF=0.1581;SAS_AF=0.1656;AA=C|||;VT=SNP
6	31232563	rs9264489	C	G	100	PASS	AC=4054;AF=0.809505;AN=5008;NS=2504;DP=17486;EAS_AF=0.8165;AMR_AF=0.8415;AFR_AF=0.8253;EUR_AF=0.8111;SAS_AF=0.7566;AA=G|||;VT=SNP
6	31232578	rs9264490	A	G	100	PASS	AC=692;AF=0.138179;AN=5008;NS=2504;DP=17469;EAS_AF=0.0496;AMR_AF=0.1138;AFR_AF=0.0953;EUR_AF=0.2296;SAS_AF=0.2106;AA=A|||;VT=SNP
6	31232590	rs2524107	C	T	100	PASS	AC=1591;AF=0.317692;AN=5008;NS=2504;DP=17421;EAS_AF=0.1726;AMR_AF=0.3026;AFR_AF=0.3669;EUR_AF=0.3907;SAS_AF=0.3364;AA=C|||;VT=SNP
6	31232789	rs9264498	A	T	100	PASS	AC=4054;AF=0.809505;AN=5008;NS=2504;DP=16654;EAS_AF=0.8155;AMR_AF=0.8429;AFR_AF=0.826;EUR_AF=0.8111;SAS_AF=0.7556;AA=T|||;VT=SNP
6	31232824	rs2524106	G	A	100	PASS	AC=1159;AF=0.23143;AN=5008;NS=2504;DP=18597;EAS_AF=0.2639;AMR_AF=0.2867;AFR_AF=0.18;EUR_AF=0.1958;SAS_AF=0.2648;AA=G|||;VT=SNP
6	31232825	rs9264500	G	A	100	PASS	AC=3927;AF=0.784145;AN=5008;NS=2504;DP=18605;EAS_AF=0.8155;AMR_AF=0.8271;AFR_AF=0.7481;EUR_AF=0.8002;SAS_AF=0.7536;AA=A|||;VT=SNP
6	31232910	rs2524105	G	C	100	PASS	AC=2337;AF=0.466653;AN=5008;NS=2504;DP=18228;EAS_AF=0.6438;AMR_AF=0.5231;AFR_AF=0.3805;EUR_AF=0.4095;SAS_AF=0.4192;AA=G|||;VT=SNP
6	31232913	rs9264502	C	T	100	PASS	AC=4050;AF=0.808706;AN=5008;NS=2504;DP=18408;EAS_AF=0.8155;AMR_AF=0.8415;AFR_AF=0.8245;EUR_AF=0.8111;SAS_AF=0.7546;AA=T|||;VT=SNP
6	31233066	rs573070861	C	T	100	PASS	AC=462;AF=0.0922524;AN=5008;NS=2504;DP=18738;EAS_AF=0.0526;AMR_AF=0.121;AFR_AF=0.0741;EUR_AF=0.1133;SAS_AF=0.1155;AA=C|||;VT=SNP
6	31233074	rs386575382	G	T	100	PASS	AC=692;AF=0.138179;AN=5008;NS=2504;DP=18726;EAS_AF=0.0496;AMR_AF=0.1138;AFR_AF=0.0953;EUR_AF=0.2296;SAS_AF=0.2106;AA=G|||;VT=SNP
6	31233121	rs9264505	T	C	100	PASS	AC=4051;AF=0.808906;AN=5008;NS=2504;DP=18611;EAS_AF=0.8155;AMR_AF=0.8415;AFR_AF=0.8245;EUR_AF=0.8111;SAS_AF=0.7556;AA=C|||;VT=SNP
6	31233143	rs9264506	C	T	100	PASS	AC=3926;AF=0.783946;AN=5008;NS=2504;DP=19326;EAS_AF=0.8155;AMR_AF=0.8256;AFR_AF=0.7474;EUR_AF=0.8002;SAS_AF=0.7546;AA=C|||;VT=SNP
6	31233152	rs9264507	A	G	100	PASS	AC=4051;AF=0.808906;AN=5008;NS=2504;DP=19386;EAS_AF=0.8155;AMR_AF=0.8415;AFR_AF=0.8245;EUR_AF=0.8111;SAS_AF=0.7556;AA=G|||;VT=SNP
6	31233214	rs9264508	T	C	100	PASS	AC=4052;AF=0.809105;AN=5008;NS=2504;DP=19958;EAS_AF=0.8165;AMR_AF=0.8415;AFR_AF=0.8245;EUR_AF=0.8111;SAS_AF=0.7556;AA=t|||;VT=SNP
6	31233231	rs79958831	A	T	100	PASS	AC=1589;AF=0.317292;AN=5008;NS=2504;DP=19851;EAS_AF=0.1726;AMR_AF=0.3026;AFR_AF=0.3669;EUR_AF=0.3907;SAS_AF=0.3344;AA=A|||;VT=SNP
6	31233270	rs2894202	T	G	100	PASS	AC=4052;AF=0.809105;AN=5008;NS=2504;DP=21013;EAS_AF=0.8175;AMR_AF=0.8415;AFR_AF=0.8245;EUR_AF=0.8111;SAS_AF=0.7546;AA=N|||;VT=SNP
6	31233353	rs2394953	G	A	100	PASS	AC=3929;AF=0.784545;AN=5008;NS=2504;DP=20761;EAS_AF=0.8175;AMR_AF=0.8256;AFR_AF=0.7481;EUR_AF=0.8002;SAS_AF=0.7546;AA=g|||;VT=SNP
6	31233395	rs2394954	T	C	100	PASS	AC=3928;AF=0.784345;AN=5008;NS=2504;DP=20393;EAS_AF=0.8185;AMR_AF=0.8256;AFR_AF=0.7466;EUR_AF=0.8002;SAS_AF=0.7546;AA=N|||;VT=SNP
6	31233396	rs2394955	G	A	100	PASS	AC=3945;AF=0.78774;AN=5008;NS=2504;DP=20428;EAS_AF=0.8224;AMR_AF=0.8256;AFR_AF=0.7466;EUR_AF=0.8002;SAS_AF=0.7679;AA=g|||;VT=SNP
6	31233448	rs117573397	C	A	100	PASS	AC=171;AF=0.0341454;AN=5008;NS=2504;DP=20305;EAS_AF=0.1022;AMR_AF=0.036;AFR_AF=0;EUR_AF=0;SAS_AF=0.044;AA=c|||;VT=SNP
6	31233456	rs2394956	C	T	100	PASS	AC=4055;AF=0.809704;AN=5008;NS=2504;DP=20181;EAS_AF=0.8185;AMR_AF=0.8415;AFR_AF=0.8245;EUR_AF=0.8121;SAS_AF=0.7556;AA=t|||;VT=SNP
6	31233510	rs112229878	T	C	100	PASS	AC=695;AF=0.138778;AN=5008;NS=2504;DP=19157;EAS_AF=0.0496;AMR_AF=0.1138;AFR_AF=0.0976;EUR_AF=0.2296;SAS_AF=0.2106;AA=t|||;VT=SNP
6	31233570	rs531552654	C	T	100	PASS	AC=1586;AF=0.316693;AN=5008;NS=2504;DP=20174;EAS_AF=0.1726;AMR_AF=0.2997;AFR_AF=0.3661;EUR_AF=0.3897;SAS_AF=0.3354;AA=c|||;VT=SNP
6	31233643	rs571519400	T	C	100	PASS	AC=3924;AF=0.783546;AN=5008;NS=2504;DP=19666;EAS_AF=0.8165;AMR_AF=0.8256;AFR_AF=0.7458;EUR_AF=0.8002;SAS_AF=0.7536;AA=N|||;VT=SNP
6	31233675	rs554683128	A	G	100	PASS	AC=572;AF=0.114217;AN=5008;NS=2504;DP=20080;EAS_AF=0.2113;AMR_AF=0.1499;AFR_AF=0.0287;EUR_AF=0.0716;SAS_AF=0.1483;AA=a|||;VT=SNP
6	31233758	rs9264523	T	A	100	PASS	AC=4050;AF=0.808706;AN=5008;NS=2504;DP=21086;EAS_AF=0.8165;AMR_AF=0.8415;AFR_AF=0.8245;EUR_AF=0.8111;SAS_AF=0.7536;AA=a|||;VT=SNP
6	31233845	rs9264524	T	G	100	PASS	AC=3929;AF=0.784545;AN=5008;NS=2504;DP=18030;EAS_AF=0.8165;AMR_AF=0.8271;AFR_AF=0.7496;EUR_AF=0.8002;SAS_AF=0.7526;AA=T|||;VT=SNP
6	31233906	rs527723648	G	A	100	PASS	AC=462;AF=0.0922524;AN=5008;NS=2504;DP=16944;EAS_AF=0.0526;AMR_AF=0.121;AFR_AF=0.0741;EUR_AF=0.1133;SAS_AF=0.1155;AA=G|||;VT=SNP
6	31233937	rs34314881	G	A	100	PASS	AC=684;AF=0.136581;AN=5008;NS=2504;DP=15989;EAS_AF=0.2808;AMR_AF=0.1254;AFR_AF=0.084;EUR_AF=0.1262;SAS_AF=0.0777;AA=G|||;VT=SNP
6	31233988	rs9264526	G	T	100	PASS	AC=3924;AF=0.783546;AN=5008;NS=2504;DP=15689;EAS_AF=0.8165;AMR_AF=0.8256;AFR_AF=0.7466;EUR_AF=0.8002;SAS_AF=0.7526;AA=g|||;VT=SNP
6	31233992	rs9264527	C	T	100	PASS	AC=3924;AF=0.783546;AN=5008;NS=2504;DP=15673;EAS_AF=0.8165;AMR_AF=0.8256;AFR_AF=0.7466;EUR_AF=0.8002;SAS_AF=0.7526;AA=c|||;VT=SNP
6	31234114	rs2248902	G	A	100	PASS	AC=692;AF=0.138179;AN=5008;NS=2504;DP=14189;EAS_AF=0.0496;AMR_AF=0.1153;AFR_AF=0.0961;EUR_AF=0.2296;SAS_AF=0.2086;AA=G|||;VT=SNP
6	31234131	rs35556213	T	A	100	PASS	AC=685;AF=0.136781;AN=5008;NS=2504;DP=13870;EAS_AF=0.2808;AMR_AF=0.1254;AFR_AF=0.0832;EUR_AF=0.1282;SAS_AF=0.0777;AA=T|||;VT=SNP
6	31234145	rs578232040	T	A	100	PASS	AC=223;AF=0.0445288;AN=5008;NS=2504;DP=13497;EAS_AF=0.1508;AMR_AF=0.0778;AFR_AF=0;EUR_AF=0.002;SAS_AF=0.0153;AA=T|||;VT=SNP
6	31234208	rs72502555	C	G	100	PASS	AC=665;AF=0.132788;AN=5008;NS=2504;DP=13877;EAS_AF=0.0734;AMR_AF=0.0807;AFR_AF=0.233;EUR_AF=0.0805;SAS_AF=0.1493;AA=C|||;VT=SNP
6	31234222	rs35303934	G	A	100	PASS	AC=549;AF=0.109625;AN=5008;NS=2504;DP=14083;EAS_AF=0.2202;AMR_AF=0.1225;AFR_AF=0.0537;EUR_AF=0.1252;SAS_AF=0.046;AA=G|||;VT=SNP
6	31234238	rs75406413	A	G	100	PASS	AC=139;AF=0.0277556;AN=5008;NS=2504;DP=13537;EAS_AF=0.0675;AMR_AF=0.0072;AFR_AF=0.0008;EUR_AF=0.0239;SAS_AF=0.0419;AA=A|||;VT=SNP
6	31234239	rs9264531	A	T	100	PASS	AC=3883;AF=0.775359;AN=5008;NS=2504;DP=13514;EAS_AF=0.7371;AMR_AF=0.8386;AFR_AF=0.795;EUR_AF=0.8082;SAS_AF=0.7096;AA=A|||;VT=SNP
6	31234282	rs67524139	T	C	100	PASS	AC=761;AF=0.151957;AN=5008;NS=2504;DP=10040;EAS_AF=0.0556;AMR_AF=0.1844;AFR_AF=0.2708;EUR_AF=0.1382;SAS_AF=0.0818;AA=T|||;VT=SNP
6	31234381	rs9264532	C	T	100	PASS	AC=3167;AF=0.632388;AN=5008;NS=2504;DP=8883;EAS_AF=0.6012;AMR_AF=0.6484;AFR_AF=0.6354;EUR_AF=0.6839;SAS_AF=0.5961;AA=C|||;VT=SNP
6	31234462	rs9348858	A	C	100	PASS	AC=565;AF=0.112819;AN=5008;NS=2504;DP=13020;EAS_AF=0.2083;AMR_AF=0.1484;AFR_AF=0.0287;EUR_AF=0.0716;SAS_AF=0.1452;AA=A|||;VT=SNP
6	31234494	rs9264533	T	C	100	PASS	AC=4083;AF=0.815296;AN=5008;NS=2504;DP=12976;EAS_AF=0.8175;AMR_AF=0.8401;AFR_AF=0.8328;EUR_AF=0.826;SAS_AF=0.7607;AA=t|||;VT=SNP
6	31234541	rs77994113	G	A	100	PASS	AC=3886;AF=0.775958;AN=5008;NS=2504;DP=11522;EAS_AF=0.8115;AMR_AF=0.8199;AFR_AF=0.739;EUR_AF=0.7922;SAS_AF=0.7413;AA=A|||;VT=SNP
6	31234569	rs115799091	C	T	100	PASS	AC=2327;AF=0.464657;AN=5008;NS=2504;DP=11428;EAS_AF=0.6438;AMR_AF=0.5231;AFR_AF=0.3782;EUR_AF=0.4095;SAS_AF=0.4121;AA=C|||;VT=SNP
6	31234602	rs79360277	T	C	100	PASS	AC=1374;AF=0.274361;AN=5008;NS=2504;DP=12115;EAS_AF=0.3621;AMR_AF=0.3329;AFR_AF=0.1838;EUR_AF=0.2296;SAS_AF=0.3108;AA=T|||;VT=SNP
6	31234643	rs185207145	C	T	100	PASS	AC=163;AF=0.0325479;AN=5008;NS=2504;DP=13265;EAS_AF=0.0942;AMR_AF=0.036;AFR_AF=0;EUR_AF=0;SAS_AF=0.044;AA=C|||;VT=SNP
6	31234742	rs9264547	C	G	100	PASS	AC=4048;AF=0.808307;AN=5008;NS=2504;DP=16668;EAS_AF=0.8175;AMR_AF=0.8401;AFR_AF=0.8238;EUR_AF=0.8082;SAS_AF=0.7556;AA=G|||;VT=SNP
6	31234771	rs9264548	A	G	100	PASS	AC=4045;AF=0.807708;AN=5008;NS=2504;DP=17255;EAS_AF=0.8175;AMR_AF=0.8401;AFR_AF=0.8238;EUR_AF=0.8072;SAS_AF=0.7536;AA=a|||;VT=SNP
6	31234792	rs11964817	A	G	100	PASS	AC=686;AF=0.136981;AN=5008;NS=2504;DP=17913;EAS_AF=0.2817;AMR_AF=0.1254;AFR_AF=0.0832;EUR_AF=0.1282;SAS_AF=0.0777;AA=A|||;VT=SNP
6	31234855	rs9264554	T	C	100	PASS	AC=4046;AF=0.807907;AN=5008;NS=2504;DP=18043;EAS_AF=0.8175;AMR_AF=0.8401;AFR_AF=0.8238;EUR_AF=0.8101;SAS_AF=0.7515;AA=C|||;VT=SNP
6	31234894	rs115841821	G	C	100	PASS	AC=263;AF=0.052516;AN=5008;NS=2504;DP=18831;EAS_AF=0.0675;AMR_AF=0.0202;AFR_AF=0.0787;EUR_AF=0.0338;SAS_AF=0.044;AA=C|||;VT=SNP
6	31234948	rs9264556	C	A	100	PASS	AC=4052;AF=0.809105;AN=5008;NS=2504;DP=14826;EAS_AF=0.8175;AMR_AF=0.8415;AFR_AF=0.8245;EUR_AF=0.8111;SAS_AF=0.7546;AA=A|||;VT=SNP
6	31235127	rs9264559	T	C	100	PASS	AC=4051;AF=0.808906;AN=5008;NS=2504;DP=17201;EAS_AF=0.8175;AMR_AF=0.8415;AFR_AF=0.8238;EUR_AF=0.8111;SAS_AF=0.7546;AA=C|||;VT=SNP
6	31235265	rs11966716	C	T	100	PASS	AC=686;AF=0.136981;AN=5008;NS=2504;DP=17808;EAS_AF=0.2817;AMR_AF=0.1254;AFR_AF=0.0832;EUR_AF=0.1282;SAS_AF=0.0777;AA=C|||;VT=SNP
6	31235338	rs78425319	A	C	100	PASS	AC=459;AF=0.0916534;AN=5008;NS=2504;DP=19365;EAS_AF=0.0516;AMR_AF=0.1182;AFR_AF=0.0741;EUR_AF=0.1133;SAS_AF=0.1155;AA=A|||;VT=SNP
6	31235421	rs9264570	C	T	100	PASS	AC=4020;AF=0.802716;AN=5008;NS=2504;DP=18530;EAS_AF=0.8135;AMR_AF=0.8401;AFR_AF=0.8124;EUR_AF=0.8032;SAS_AF=0.7515;AA=c|||;VT=SNP
6	31235480	rs9368668	A	C	100	PASS	AC=570;AF=0.113818;AN=5008;NS=2504;DP=19536;EAS_AF=0.2103;AMR_AF=0.1499;AFR_AF=0.0272;EUR_AF=0.0726;SAS_AF=0.1483;AA=A|||;VT=SNP
6	31235505	rs2853953	G	A	100	PASS	AC=692;AF=0.138179;AN=5008;NS=2504;DP=19839;EAS_AF=0.0496;AMR_AF=0.1138;AFR_AF=0.0953;EUR_AF=0.2296;SAS_AF=0.2106;AA=G|||;VT=SNP
6	31235576	rs9264575	G	C	100	PASS	AC=4053;AF=0.809305;AN=5008;NS=2504;DP=19497;EAS_AF=0.8165;AMR_AF=0.8415;AFR_AF=0.8253;EUR_AF=0.8111;SAS_AF=0.7556;AA=C|||;VT=SNP
6	31235598	rs2524101	G	C	100	PASS	AC=1380;AF=0.275559;AN=5008;NS=2504;DP=20121;EAS_AF=0.3631;AMR_AF=0.3343;AFR_AF=0.1838;EUR_AF=0.2296;SAS_AF=0.3149;AA=G|||;VT=SNP
6	31235610	rs6907622	C	A	100	PASS	AC=3929;AF=0.784545;AN=5008;NS=2504;DP=20330;EAS_AF=0.8185;AMR_AF=0.8256;AFR_AF=0.7481;EUR_AF=0.7992;SAS_AF=0.7546;AA=A|||;VT=SNP
6	31235632	rs9380231	T	C	100	PASS	AC=575;AF=0.114816;AN=5008;NS=2504;DP=21339;EAS_AF=0.2143;AMR_AF=0.1499;AFR_AF=0.0287;EUR_AF=0.0716;SAS_AF=0.1483;AA=T|||;VT=SNP
6	31235662	rs76235944	C	T	100	PASS	AC=112;AF=0.0223642;AN=5008;NS=2504;DP=21521;EAS_AF=0.0506;AMR_AF=0.0029;AFR_AF=0.0008;EUR_AF=0.0229;SAS_AF=0.0358;AA=C|||;VT=SNP
6	31235708	rs9264578	C	G	100	PASS	AC=3922;AF=0.783147;AN=5008;NS=2504;DP=20898;EAS_AF=0.8135;AMR_AF=0.8256;AFR_AF=0.7466;EUR_AF=0.8002;SAS_AF=0.7536;AA=c|||;VT=SNP
6	31235746	rs9264579	G	A	100	PASS	AC=2336;AF=0.466454;AN=5008;NS=2504;DP=20429;EAS_AF=0.4097;AMR_AF=0.5144;AFR_AF=0.4092;EUR_AF=0.5129;SAS_AF=0.5204;AA=G|||;VT=SNP
6	31235751	rs10807087	T	C	100	PASS	AC=601;AF=0.120008;AN=5008;NS=2504;DP=20543;EAS_AF=0.2103;AMR_AF=0.1527;AFR_AF=0.0454;EUR_AF=0.0726;SAS_AF=0.1534;AA=T|||;VT=SNP
6	31235769	rs2524100	T	C	100	PASS	AC=466;AF=0.0930511;AN=5008;NS=2504;DP=20516;EAS_AF=0.1022;AMR_AF=0.147;AFR_AF=0.0726;EUR_AF=0.1093;SAS_AF=0.0562;AA=T|||;VT=SNP
6	31235775	rs113792081	T	C	100	PASS	AC=922;AF=0.184105;AN=5008;NS=2504;DP=20772;EAS_AF=0.1032;AMR_AF=0.2032;AFR_AF=0.2897;EUR_AF=0.169;SAS_AF=0.1268;AA=T|||;VT=SNP
6	31235786	rs9264581	C	T	100	PASS	AC=3923;AF=0.783347;AN=5008;NS=2504;DP=20634;EAS_AF=0.8135;AMR_AF=0.8256;AFR_AF=0.7474;EUR_AF=0.8002;SAS_AF=0.7536;AA=T|||;VT=SNP
6	31235816	rs9264582	A	G	100	PASS	AC=4047;AF=0.808107;AN=5008;NS=2504;DP=20205;EAS_AF=0.8135;AMR_AF=0.8415;AFR_AF=0.8238;EUR_AF=0.8111;SAS_AF=0.7546;AA=a|||;VT=SNP
6	31235869	rs2853952	T	C	100	PASS	AC=700;AF=0.139776;AN=5008;NS=2504;DP=18577;EAS_AF=0.0526;AMR_AF=0.1196;AFR_AF=0.0961;EUR_AF=0.2296;SAS_AF=0.2106;AA=T|||;VT=SNP
6	31236039	rs116432905	A	G	100	PASS	AC=234;AF=0.0467252;AN=5008;NS=2504;DP=18832;EAS_AF=0.0754;AMR_AF=0.0389;AFR_AF=0.0083;EUR_AF=0.0875;SAS_AF=0.0327;AA=A|||;VT=SNP
6	31236051	rs2524099	G	A	100	PASS	AC=3006;AF=0.60024;AN=5008;NS=2504;DP=19087;EAS_AF=0.5625;AMR_AF=0.6167;AFR_AF=0.6959;EUR_AF=0.5179;SAS_AF=0.5828;AA=A|||;VT=SNP
6	31236115	rs2853951	C	T	100	PASS	AC=3718;AF=0.742412;AN=5008;NS=2504;DP=19360;EAS_AF=0.7202;AMR_AF=0.7853;AFR_AF=0.8094;EUR_AF=0.6759;SAS_AF=0.7127;AA=T|||;VT=SNP
6	31236168	rs111590662	C	T	100	PASS	AC=218;AF=0.0435304;AN=5008;NS=2504;DP=20574;EAS_AF=0.0863;AMR_AF=0.013;AFR_AF=0.0378;EUR_AF=0.0239;SAS_AF=0.0491;AA=C|||;VT=SNP
6	31236175	rs2853950	C	T	100	PASS	AC=2291;AF=0.457468;AN=5008;NS=2504;DP=20434;EAS_AF=0.4812;AMR_AF=0.4352;AFR_AF=0.4773;EUR_AF=0.4583;SAS_AF=0.4213;AA=C|||;VT=SNP
6	31236191	rs12663884	G	C	100	PASS	AC=69;AF=0.013778;AN=5008;NS=2504;DP=20365;EAS_AF=0.0655;AMR_AF=0;AFR_AF=0;EUR_AF=0.001;SAS_AF=0.002;AA=G|||;VT=SNP
6	31236201	rs12207404	G	A	100	PASS	AC=575;AF=0.114816;AN=5008;NS=2504;DP=19895;EAS_AF=0.0526;AMR_AF=0.085;AFR_AF=0.0855;EUR_AF=0.1451;SAS_AF=0.2086;AA=G|||;VT=SNP
6	31236231	rs35482069	G	T	100	PASS	AC=682;AF=0.136182;AN=5008;NS=2504;DP=18154;EAS_AF=0.2817;AMR_AF=0.121;AFR_AF=0.0825;EUR_AF=0.1282;SAS_AF=0.0777;AA=G|||;VT=SNP
6	31236250	rs9394047	A	C	100	PASS	AC=770;AF=0.153754;AN=5008;NS=2504;DP=17503;EAS_AF=0.2183;AMR_AF=0.1671;AFR_AF=0.0893;EUR_AF=0.0865;SAS_AF=0.2342;AA=A|||;VT=SNP
6	31236316	rs2524098	G	T	100	PASS	AC=3912;AF=0.78115;AN=5008;NS=2504;DP=15418;EAS_AF=0.8135;AMR_AF=0.8112;AFR_AF=0.8018;EUR_AF=0.7266;SAS_AF=0.7546;AA=T|||;VT=SNP
6	31236400	rs34634498	G	A	100	PASS	AC=659;AF=0.131589;AN=5008;NS=2504;DP=16187;EAS_AF=0.254;AMR_AF=0.1282;AFR_AF=0.0825;EUR_AF=0.1282;SAS_AF=0.0777;AA=G|||;VT=SNP
6	31236410	rs34131062	C	T	100	PASS	AC=659;AF=0.131589;AN=5008;NS=2504;DP=16323;EAS_AF=0.254;AMR_AF=0.1282;AFR_AF=0.0825;EUR_AF=0.1282;SAS_AF=0.0777;AA=C|||;VT=SNP
6	31236416	rs78494903	A	G	100	PASS	AC=148;AF=0.0295527;AN=5008;NS=2504;DP=16573;EAS_AF=0.0675;AMR_AF=0.0115;AFR_AF=0.0106;EUR_AF=0.0229;SAS_AF=0.0358;AA=A|||;VT=SNP
6	31236467	rs2524096	G	T	100	PASS	AC=2367;AF=0.472644;AN=5008;NS=2504;DP=16806;EAS_AF=0.503;AMR_AF=0.4856;AFR_AF=0.3812;EUR_AF=0.4513;SAS_AF=0.5777;AA=G|||;VT=SNP
6	31236534	rs35075694	G	A	100	PASS	AC=659;AF=0.131589;AN=5008;NS=2504;DP=17334;EAS_AF=0.254;AMR_AF=0.1282;AFR_AF=0.0825;EUR_AF=0.1282;SAS_AF=0.0777;AA=G|||;VT=SNP
6	31236567	rs1049281	T	C	100	PASS	AC=3800;AF=0.758786;AN=5008;NS=2504;DP=16570;EAS_AF=0.8135;AMR_AF=0.7997;AFR_AF=0.7337;EUR_AF=0.7167;SAS_AF=0.7505;AA=T|||;VT=SNP
6	31236680	rs1130586	G	A	100	PASS	AC=1640;AF=0.327476;AN=5008;NS=2504;DP=13126;EAS_AF=0.2242;AMR_AF=0.3285;AFR_AF=0.3139;EUR_AF=0.3579;SAS_AF=0.4202;AA=G|||;VT=SNP
6	31236690	rs1130592	T	G	100	PASS	AC=3914;AF=0.78155;AN=5008;NS=2504;DP=13778;EAS_AF=0.8105;AMR_AF=0.8156;AFR_AF=0.8116;EUR_AF=0.7227;SAS_AF=0.7474;AA=G|||;VT=SNP
6	31236808	rs1049650	C	G	100	PASS	AC=570;AF=0.113818;AN=5008;NS=2504;DP=16804;EAS_AF=0.254;AMR_AF=0.1124;AFR_AF=0.0772;EUR_AF=0.0626;SAS_AF=0.0726;AA=C|||;VT=SNP
6	31236853	rs1065711	G	A	100	PASS	AC=4450;AF=0.888578;AN=5008;NS=2504;DP=17189;EAS_AF=0.8274;AMR_AF=0.902;AFR_AF=0.9501;EUR_AF=0.8787;SAS_AF=0.8691;AA=A|||;VT=SNP
6	31236900	rs1049853	G	A	100	PASS	AC=452;AF=0.0902556;AN=5008;NS=2504;DP=17894;EAS_AF=0.1022;AMR_AF=0.1441;AFR_AF=0.0628;EUR_AF=0.1133;SAS_AF=0.0532;AA=G|||;VT=SNP;EX_TARGET
6	31236998	rs2001181	C	T	100	PASS	AC=4453;AF=0.889177;AN=5008;NS=2504;DP=15944;EAS_AF=0.8294;AMR_AF=0.9035;AFR_AF=0.9501;EUR_AF=0.8787;SAS_AF=0.8691;AA=T|||;VT=SNP;EX_TARGET
6	31237027	rs2394961	C	T	100	PASS	AC=3809;AF=0.760583;AN=5008;NS=2504;DP=15428;EAS_AF=0.8135;AMR_AF=0.8026;AFR_AF=0.7368;EUR_AF=0.7167;SAS_AF=0.7536;AA=C|||;VT=SNP
6	31237061	rs2894204	C	T	100	PASS	AC=3661;AF=0.73103;AN=5008;NS=2504;DP=15466;EAS_AF=0.746;AMR_AF=0.7911;AFR_AF=0.7262;EUR_AF=0.6938;SAS_AF=0.7178;AA=C|||;VT=SNP;EX_TARGET
6	31237087	rs17885557	C	A	100	PASS	AC=725;AF=0.144768;AN=5008;NS=2504;DP=16296;EAS_AF=0.1002;AMR_AF=0.0937;AFR_AF=0.0862;EUR_AF=0.1491;SAS_AF=0.3016;AA=C|||;VT=SNP;EX_TARGET
6	31237124	rs1130838	T	C	100	PASS	AC=3933;AF=0.785343;AN=5008;NS=2504;DP=17056;EAS_AF=0.8135;AMR_AF=0.8184;AFR_AF=0.8139;EUR_AF=0.7266;SAS_AF=0.7546;AA=C|||;VT=SNP;EX_TARGET
6	31237162	rs35708511	C	G	100	PASS	AC=3934;AF=0.785543;AN=5008;NS=2504;DP=16610;EAS_AF=0.8135;AMR_AF=0.8184;AFR_AF=0.8139;EUR_AF=0.7276;SAS_AF=0.7546;AA=G|||;VT=SNP;EX_TARGET
6	31237230	rs9264596	A	G	100	PASS	AC=3934;AF=0.785543;AN=5008;NS=2504;DP=16706;EAS_AF=0.8135;AMR_AF=0.8184;AFR_AF=0.8139;EUR_AF=0.7276;SAS_AF=0.7546;AA=G|||;VT=SNP;EX_TARGET
6	31237237	rs17881458	G	A	100	PASS	AC=244;AF=0.048722;AN=5008;NS=2504;DP=16593;EAS_AF=0.0427;AMR_AF=0.0447;AFR_AF=0.0212;EUR_AF=0.0308;SAS_AF=0.1135;AA=G|||;VT=SNP;EX_TARGET
6	31237255	rs2523609	G	A	100	PASS	AC=3760;AF=0.750799;AN=5008;NS=2504;DP=17688;EAS_AF=0.8125;AMR_AF=0.7911;AFR_AF=0.733;EUR_AF=0.6829;SAS_AF=0.7526;AA=A|||;VT=SNP;EX_TARGET
6	31237323	rs68094471	A	G	100	PASS	AC=3934;AF=0.785543;AN=5008;NS=2504;DP=17768;EAS_AF=0.8135;AMR_AF=0.8184;AFR_AF=0.8139;EUR_AF=0.7276;SAS_AF=0.7546;AA=G|||;VT=SNP;EX_TARGET
6	31237342	rs72558163	G	T	100	PASS	AC=658;AF=0.13139;AN=5008;NS=2504;DP=17783;EAS_AF=0.254;AMR_AF=0.1282;AFR_AF=0.0825;EUR_AF=0.1282;SAS_AF=0.0767;AA=G|||;VT=SNP;EX_TARGET
6	31237405	rs56010430	C	T	100	PASS	AC=3934;AF=0.785543;AN=5008;NS=2504;DP=17870;EAS_AF=0.8135;AMR_AF=0.8184;AFR_AF=0.8139;EUR_AF=0.7276;SAS_AF=0.7546;AA=T|||;VT=SNP
6	31237457	rs72558161	T	C	100	PASS	AC=148;AF=0.0295527;AN=5008;NS=2504;DP=18153;EAS_AF=0.0675;AMR_AF=0.0115;AFR_AF=0.0106;EUR_AF=0.0229;SAS_AF=0.0358;AA=T|||;VT=SNP
6	31237563	rs3819287	C	T	100	PASS	AC=3933;AF=0.785343;AN=5008;NS=2504;DP=17770;EAS_AF=0.8125;AMR_AF=0.8184;AFR_AF=0.8139;EUR_AF=0.7276;SAS_AF=0.7546;AA=c|||;VT=SNP
6	31237605	rs9264607	G	A	100	PASS	AC=1176;AF=0.234824;AN=5008;NS=2504;DP=18021;EAS_AF=0.2014;AMR_AF=0.2378;AFR_AF=0.149;EUR_AF=0.2624;SAS_AF=0.3548;AA=G|||;VT=SNP
6	31237660	rs9264608	A	G	100	PASS	AC=3934;AF=0.785543;AN=5008;NS=2504;DP=18875;EAS_AF=0.8135;AMR_AF=0.8184;AFR_AF=0.8139;EUR_AF=0.7276;SAS_AF=0.7546;AA=G|||;VT=SNP
6	31237664	rs9264609	C	T	100	PASS	AC=3934;AF=0.785543;AN=5008;NS=2504;DP=18678;EAS_AF=0.8135;AMR_AF=0.8184;AFR_AF=0.8139;EUR_AF=0.7276;SAS_AF=0.7546;AA=c|||;VT=SNP
6	31237703	rs17886880	G	A	100	PASS	AC=1934;AF=0.386182;AN=5008;NS=2504;DP=15826;EAS_AF=0.5675;AMR_AF=0.4265;AFR_AF=0.3714;EUR_AF=0.327;SAS_AF=0.2515;AA=G|||;VT=SNP;EX_TARGET
6	31237767	rs1130935	T	C	100	PASS	AC=3893;AF=0.777356;AN=5008;NS=2504;DP=9229;EAS_AF=0.8075;AMR_AF=0.8112;AFR_AF=0.8026;EUR_AF=0.7137;SAS_AF=0.7536;AA=C|||;VT=SNP;EX_TARGET
6	31237773	rs1130947	T	C	100	PASS	AC=3893;AF=0.777356;AN=5008;NS=2504;DP=8821;EAS_AF=0.8075;AMR_AF=0.8112;AFR_AF=0.8026;EUR_AF=0.7137;SAS_AF=0.7536;AA=C|||;VT=SNP;EX_TARGET
6	31237779	rs146911342	C	T	100	PASS	AC=709;AF=0.141573;AN=5008;NS=2504;DP=11193;EAS_AF=0.0367;AMR_AF=0.1873;AFR_AF=0.2428;EUR_AF=0.1372;SAS_AF=0.0849;AA=C|||;VT=SNP;EX_TARGET
6	31237862	rs9264621	T	C	100	PASS	AC=452;AF=0.0902556;AN=5008;NS=2504;DP=15914;EAS_AF=0.1022;AMR_AF=0.1441;AFR_AF=0.0628;EUR_AF=0.1133;SAS_AF=0.0532;AA=t|||;VT=SNP;EX_TARGET
6	31237965	rs17886232	G	C	100	PASS	AC=1820;AF=0.363419;AN=5008;NS=2504;DP=11896;EAS_AF=0.5556;AMR_AF=0.4092;AFR_AF=0.323;EUR_AF=0.3211;SAS_AF=0.2311;AA=G|||;VT=SNP;EX_TARGET
6	31238027	rs41540117	C	A	100	PASS	AC=739;AF=0.147564;AN=5008;NS=2504;DP=14765;EAS_AF=0.0556;AMR_AF=0.1873;AFR_AF=0.2398;EUR_AF=0.1382;SAS_AF=0.0992;AA=C|||;VT=SNP;EX_TARGET
6	31238068	rs1050276	C	T	100	PASS	AC=347;AF=0.0692891;AN=5008;NS=2504;DP=16190;EAS_AF=0.1905;AMR_AF=0.0994;AFR_AF=0.0076;EUR_AF=0.0368;SAS_AF=0.0399;AA=C|||;VT=SNP;EX_TARGET
6	31238267	rs41561715	C	T	100	PASS	AC=785;AF=0.156749;AN=5008;NS=2504;DP=17927;EAS_AF=0.0556;AMR_AF=0.1888;AFR_AF=0.2731;EUR_AF=0.1392;SAS_AF=0.0992;AA=c|||;VT=SNP;EX_TARGET
6	31238318	rs9264638	G	A	100	PASS	AC=3809;AF=0.760583;AN=5008;NS=2504;DP=17735;EAS_AF=0.8135;AMR_AF=0.8026;AFR_AF=0.7368;EUR_AF=0.7167;SAS_AF=0.7536;AA=-|||;VT=SNP
6	31238377	rs9264641	G	C	100	PASS	AC=4791;AF=0.956669;AN=5008;NS=2504;DP=18336;EAS_AF=0.9722;AMR_AF=0.9481;AFR_AF=0.9939;EUR_AF=0.8936;SAS_AF=0.9611;AA=N|||;VT=SNP
6	31238490	rs9264642	T	C	100	PASS	AC=3661;AF=0.73103;AN=5008;NS=2504;DP=17920;EAS_AF=0.8135;AMR_AF=0.755;AFR_AF=0.7005;EUR_AF=0.6759;SAS_AF=0.727;AA=N|||;VT=SNP
6	31238522	rs9264644	C	T	100	PASS	AC=1177;AF=0.235024;AN=5008;NS=2504;DP=17213;EAS_AF=0.2024;AMR_AF=0.2378;AFR_AF=0.149;EUR_AF=0.2624;SAS_AF=0.3548;AA=c|||;VT=SNP
6	31238524	rs9264645	G	A	100	PASS	AC=3809;AF=0.760583;AN=5008;NS=2504;DP=17229;EAS_AF=0.8135;AMR_AF=0.8026;AFR_AF=0.7368;EUR_AF=0.7167;SAS_AF=0.7536;AA=a|||;VT=SNP
6	31238538	rs41562714	G	C	100	PASS	AC=712;AF=0.142173;AN=5008;NS=2504;DP=17335;EAS_AF=0.0367;AMR_AF=0.1873;AFR_AF=0.2443;EUR_AF=0.1382;SAS_AF=0.0849;AA=g|||;VT=SNP
6	31238613	rs9264647	A	G	100	PASS	AC=3938;AF=0.786342;AN=5008;NS=2504;DP=19078;EAS_AF=0.8135;AMR_AF=0.8199;AFR_AF=0.8162;EUR_AF=0.7276;SAS_AF=0.7546;AA=N|||;VT=SNP
6	31238793	rs41561913	G	A	100	PASS	AC=245;AF=0.0489217;AN=5008;NS=2504;DP=15219;EAS_AF=0.0427;AMR_AF=0.0461;AFR_AF=0.0212;EUR_AF=0.0308;SAS_AF=0.1135;AA=g|||;VT=SNP
6	31238801	rs41544614	C	G	100	PASS	AC=347;AF=0.0692891;AN=5008;NS=2504;DP=15139;EAS_AF=0.1905;AMR_AF=0.0994;AFR_AF=0.0076;EUR_AF=0.0368;SAS_AF=0.0399;AA=c|||;VT=SNP
6	31238822	rs41561812	G	A	100	PASS	AC=241;AF=0.048123;AN=5008;NS=2504;DP=15199;EAS_AF=0.0427;AMR_AF=0.0461;AFR_AF=0.0212;EUR_AF=0.0298;SAS_AF=0.1104;AA=g|||;VT=SNP;EX_TARGET
6	31239205	rs9264663	C	T	100	PASS	AC=3934;AF=0.785543;AN=5008;NS=2504;DP=7717;EAS_AF=0.8135;AMR_AF=0.8184;AFR_AF=0.8139;EUR_AF=0.7276;SAS_AF=0.7546;AA=t|||;VT=SNP
6	31239227	rs9264664	C	T	100	PASS	AC=3809;AF=0.760583;AN=5008;NS=2504;DP=7739;EAS_AF=0.8125;AMR_AF=0.8026;AFR_AF=0.7368;EUR_AF=0.7177;SAS_AF=0.7536;AA=t|||;VT=SNP
6	31239407	rs17408553	G	T	100	PASS	AC=1938;AF=0.386981;AN=5008;NS=2504;DP=10850;EAS_AF=0.1399;AMR_AF=0.3862;AFR_AF=0.5408;EUR_AF=0.4115;SAS_AF=0.409;AA=g|||;VT=SNP;EX_TARGET
6	31239417	rs2308557	C	T	100	PASS	AC=1940;AF=0.38738;AN=5008;NS=2504;DP=11155;EAS_AF=0.1399;AMR_AF=0.3862;AFR_AF=0.5408;EUR_AF=0.4125;SAS_AF=0.41;AA=c|||;VT=SNP;EX_TARGET
6	31239430	rs41543814	C	T	100	PASS	AC=2314;AF=0.462061;AN=5008;NS=2504;DP=11727;EAS_AF=0.6567;AMR_AF=0.5202;AFR_AF=0.3797;EUR_AF=0.4404;SAS_AF=0.3538;AA=c|||;VT=SNP;EX_TARGET
6	31239449	rs28626310	C	G	100	PASS	AC=710;AF=0.141773;AN=5008;NS=2504;DP=12148;EAS_AF=0.0516;AMR_AF=0.1282;AFR_AF=0.1452;EUR_AF=0.168;SAS_AF=0.2127;AA=c|||;VT=SNP;EX_TARGET
6	31239501	rs1050409	G	T	100	PASS	AC=711;AF=0.141973;AN=5008;NS=2504;DP=12237;EAS_AF=0.0367;AMR_AF=0.1873;AFR_AF=0.2436;EUR_AF=0.1382;SAS_AF=0.0849;AA=g|||;VT=SNP;EX_TARGET
6	31239506	rs1050414	C	G	100	PASS	AC=583;AF=0.116414;AN=5008;NS=2504;DP=12243;EAS_AF=0.126;AMR_AF=0.0548;AFR_AF=0.112;EUR_AF=0.1143;SAS_AF=0.1585;AA=c|||;VT=SNP;EX_TARGET
6	31239518	rs1050420	C	T	100	PASS	AC=2230;AF=0.445288;AN=5008;NS=2504;DP=12078;EAS_AF=0.2808;AMR_AF=0.513;AFR_AF=0.5363;EUR_AF=0.4314;SAS_AF=0.4581;AA=t|||;VT=SNP;EX_TARGET
6	31239543	rs1050428	C	T	100	PASS	AC=452;AF=0.0902556;AN=5008;NS=2504;DP=12142;EAS_AF=0.1022;AMR_AF=0.1441;AFR_AF=0.0628;EUR_AF=0.1133;SAS_AF=0.0532;AA=c|||;VT=SNP;EX_TARGET
6	31239585	rs1050437	C	T	100	PASS	AC=1128;AF=0.22524;AN=5008;NS=2504;DP=12192;EAS_AF=0.3333;AMR_AF=0.2032;AFR_AF=0.1808;EUR_AF=0.2048;SAS_AF=0.2106;AA=t|||;VT=SNP;EX_TARGET
6	31239727	rs29029490	C	A	100	PASS	AC=346;AF=0.0690895;AN=5008;NS=2504;DP=10150;EAS_AF=0.1895;AMR_AF=0.0994;AFR_AF=0.0076;EUR_AF=0.0368;SAS_AF=0.0399;AA=c|||;VT=SNP
6	31239766	rs9264672	C	T	100	PASS	AC=453;AF=0.0904553;AN=5008;NS=2504;DP=11513;EAS_AF=0.1032;AMR_AF=0.1441;AFR_AF=0.0628;EUR_AF=0.1133;SAS_AF=0.0532;AA=c|||;VT=SNP;EX_TARGET
6	31239776	rs2074493	A	C	100	PASS	AC=1529;AF=0.305312;AN=5008;NS=2504;DP=11801;EAS_AF=0.3095;AMR_AF=0.3314;AFR_AF=0.4047;EUR_AF=0.2773;SAS_AF=0.1769;AA=N|||;VT=SNP;EX_TARGET
6	31239855	rs7767581	C	G	100	PASS	AC=3899;AF=0.778554;AN=5008;NS=2504;DP=13993;EAS_AF=0.8145;AMR_AF=0.8184;AFR_AF=0.7867;EUR_AF=0.7266;SAS_AF=0.7556;AA=g|||;VT=SNP;EX_TARGET
6	31239896	rs2074491	T	C	100	PASS	AC=783;AF=0.15635;AN=5008;NS=2504;DP=14903;EAS_AF=0.254;AMR_AF=0.1441;AFR_AF=0.1596;EUR_AF=0.1392;SAS_AF=0.0777;AA=t|||;VT=SNP
6	31239937	rs2074490	C	T	100	PASS	AC=659;AF=0.131589;AN=5008;NS=2504;DP=15586;EAS_AF=0.254;AMR_AF=0.1282;AFR_AF=0.0832;EUR_AF=0.1282;SAS_AF=0.0767;AA=c|||;VT=SNP
6	31239999	rs6457358	A	T	100	PASS	AC=423;AF=0.0844649;AN=5008;NS=2504;DP=13993;EAS_AF=0.0437;AMR_AF=0.0735;AFR_AF=0.1021;EUR_AF=0.0755;SAS_AF=0.1196;AA=a|||;VT=SNP
6	31240041	rs2524094	C	T	100	PASS	AC=3056;AF=0.610224;AN=5008;NS=2504;DP=13182;EAS_AF=0.7569;AMR_AF=0.6138;AFR_AF=0.4713;EUR_AF=0.5924;SAS_AF=0.6626;AA=c|||;VT=SNP
6	31240060	rs2844622	A	G	100	PASS	AC=3774;AF=0.753594;AN=5008;NS=2504;DP=13608;EAS_AF=0.8105;AMR_AF=0.7968;AFR_AF=0.711;EUR_AF=0.7227;SAS_AF=0.7536;AA=N|||;VT=SNP
6	31240096	rs9366775	G	A	100	PASS	AC=344;AF=0.0686901;AN=5008;NS=2504;DP=14626;EAS_AF=0.1895;AMR_AF=0.098;AFR_AF=0.0083;EUR_AF=0.0348;SAS_AF=0.0399;AA=g|||;VT=SNP
6	31240128	rs2074489	C	T	100	PASS	AC=1367;AF=0.272963;AN=5008;NS=2504;DP=15346;EAS_AF=0.2907;AMR_AF=0.3156;AFR_AF=0.326;EUR_AF=0.2644;SAS_AF=0.1616;AA=c|||;VT=SNP
6	31240146	rs115573554	A	T	100	PASS	AC=245;AF=0.0489217;AN=5008;NS=2504;DP=15289;EAS_AF=0.0427;AMR_AF=0.0461;AFR_AF=0.0212;EUR_AF=0.0308;SAS_AF=0.1135;AA=a|||;VT=SNP
6	31240180	rs2524093	A	C	100	PASS	AC=3883;AF=0.775359;AN=5008;NS=2504;DP=15541;EAS_AF=0.8135;AMR_AF=0.8156;AFR_AF=0.7821;EUR_AF=0.7256;SAS_AF=0.7495;AA=N|||;VT=SNP
6	31240216	rs2524092	A	C	100	PASS	AC=3897;AF=0.778155;AN=5008;NS=2504;DP=15692;EAS_AF=0.8135;AMR_AF=0.817;AFR_AF=0.7874;EUR_AF=0.7266;SAS_AF=0.7546;AA=N|||;VT=SNP
6	31240293	rs2524091	C	T	100	PASS	AC=3896;AF=0.777955;AN=5008;NS=2504;DP=15753;EAS_AF=0.8135;AMR_AF=0.817;AFR_AF=0.7867;EUR_AF=0.7266;SAS_AF=0.7546;AA=t|||;VT=SNP
6	31240353	rs28498059	A	C	100	PASS	AC=4453;AF=0.889177;AN=5008;NS=2504;DP=17615;EAS_AF=0.8294;AMR_AF=0.9035;AFR_AF=0.9501;EUR_AF=0.8787;SAS_AF=0.8691;AA=N|||;VT=SNP
6	31240431	rs2074488	G	T	100	PASS	AC=658;AF=0.13139;AN=5008;NS=2504;DP=18652;EAS_AF=0.254;AMR_AF=0.1282;AFR_AF=0.0825;EUR_AF=0.1282;SAS_AF=0.0767;AA=g|||;VT=SNP
6	31240479	rs9357121	T	G	100	PASS	AC=347;AF=0.0692891;AN=5008;NS=2504;DP=18560;EAS_AF=0.1905;AMR_AF=0.0994;AFR_AF=0.0076;EUR_AF=0.0368;SAS_AF=0.0399;AA=t|||;VT=SNP
6	31240635	rs4361609	G	C	100	PASS	AC=1092;AF=0.218051;AN=5008;NS=2504;DP=18792;EAS_AF=0.246;AMR_AF=0.2867;AFR_AF=0.2519;EUR_AF=0.175;SAS_AF=0.1391;AA=g|||;VT=SNP
6	31240636	rs5009853	C	T	100	PASS	AC=245;AF=0.0489217;AN=5008;NS=2504;DP=18797;EAS_AF=0.0427;AMR_AF=0.0461;AFR_AF=0.0212;EUR_AF=0.0308;SAS_AF=0.1135;AA=c|||;VT=SNP
6	31240663	rs9264679	T	A	100	PASS	AC=4455;AF=0.889577;AN=5008;NS=2504;DP=18510;EAS_AF=0.8294;AMR_AF=0.9035;AFR_AF=0.9508;EUR_AF=0.8787;SAS_AF=0.8701;AA=N|||;VT=SNP
6	31240692	rs2395471	G	A	100	PASS	AC=2666;AF=0.532348;AN=5008;NS=2504;DP=18470;EAS_AF=0.4593;AMR_AF=0.5288;AFR_AF=0.5658;EUR_AF=0.4742;SAS_AF=0.6247;AA=a|||;VT=SNP
6	31240712	rs2249741	A	C	100	PASS	AC=3152;AF=0.629393;AN=5008;NS=2504;DP=18180;EAS_AF=0.5595;AMR_AF=0.6744;AFR_AF=0.6543;EUR_AF=0.5885;SAS_AF=0.6779;AA=N|||;VT=SNP
6	31240721	rs2249742	C	T	100	PASS	AC=2634;AF=0.525958;AN=5008;NS=2504;DP=17804;EAS_AF=0.5169;AMR_AF=0.5648;AFR_AF=0.5197;EUR_AF=0.506;SAS_AF=0.5368;AA=t|||;VT=SNP
6	31240771	rs13203722	T	C	100	PASS	AC=722;AF=0.144169;AN=5008;NS=2504;DP=18455;EAS_AF=0.1002;AMR_AF=0.0937;AFR_AF=0.0855;EUR_AF=0.1491;SAS_AF=0.2996;AA=N|||;VT=SNP
6	31240776	rs7454487	A	G	100	PASS	AC=267;AF=0.0533147;AN=5008;NS=2504;DP=18526;EAS_AF=0.0665;AMR_AF=0.0461;AFR_AF=0.0197;EUR_AF=0.0308;SAS_AF=0.1135;AA=a|||;VT=SNP
6	31240814	rs34622008	C	T	100	PASS	AC=648;AF=0.129393;AN=5008;NS=2504;DP=19531;EAS_AF=0.249;AMR_AF=0.1282;AFR_AF=0.0809;EUR_AF=0.1252;SAS_AF=0.0767;AA=c|||;VT=SNP
6	31240818	rs4298345	G	A	100	PASS	AC=343;AF=0.0684904;AN=5008;NS=2504;DP=19639;EAS_AF=0.1865;AMR_AF=0.0994;AFR_AF=0.0076;EUR_AF=0.0368;SAS_AF=0.0399;AA=t|||;VT=SNP
6	31240823	rs2524090	C	A	100	PASS	AC=544;AF=0.108626;AN=5008;NS=2504;DP=19945;EAS_AF=0.1071;AMR_AF=0.1484;AFR_AF=0.1021;EUR_AF=0.1302;SAS_AF=0.0685;AA=c|||;VT=SNP
6	31240826	rs7454567	G	A	100	PASS	AC=245;AF=0.0489217;AN=5008;NS=2504;DP=20047;EAS_AF=0.0427;AMR_AF=0.0461;AFR_AF=0.0212;EUR_AF=0.0308;SAS_AF=0.1135;AA=g|||;VT=SNP
6	31240884	rs7454526	A	G	100	PASS	AC=246;AF=0.0491214;AN=5008;NS=2504;DP=18727;EAS_AF=0.0427;AMR_AF=0.0461;AFR_AF=0.0212;EUR_AF=0.0308;SAS_AF=0.1145;AA=a|||;VT=SNP
6	31240932	rs13218306	C	A	100	PASS	AC=728;AF=0.145367;AN=5008;NS=2504;DP=18993;EAS_AF=0.1012;AMR_AF=0.0951;AFR_AF=0.0855;EUR_AF=0.1491;SAS_AF=0.3037;AA=c|||;VT=SNP
6	31240959	rs7773175	C	G	100	PASS	AC=1272;AF=0.253994;AN=5008;NS=2504;DP=18748;EAS_AF=0.2103;AMR_AF=0.2421;AFR_AF=0.1884;EUR_AF=0.2793;SAS_AF=0.3701;AA=g|||;VT=SNP
6	31240988	rs7759127	T	G	100	PASS	AC=490;AF=0.0978435;AN=5008;NS=2504;DP=18644;EAS_AF=0.1022;AMR_AF=0.1455;AFR_AF=0.09;EUR_AF=0.1143;SAS_AF=0.0532;AA=t|||;VT=SNP
6	31241032	rs5010528	A	G	100	PASS	AC=743;AF=0.148363;AN=5008;NS=2504;DP=17709;EAS_AF=0.0556;AMR_AF=0.1873;AFR_AF=0.2428;EUR_AF=0.1382;SAS_AF=0.0992;AA=a|||;VT=SNP
6	31241077	rs35976302	T	C	100	PASS	AC=661;AF=0.131989;AN=5008;NS=2504;DP=16673;EAS_AF=0.256;AMR_AF=0.1282;AFR_AF=0.0825;EUR_AF=0.1292;SAS_AF=0.0767;AA=t|||;VT=SNP
6	31241092	rs2523599	C	G	100	PASS	AC=3347;AF=0.668331;AN=5008;NS=2504;DP=16608;EAS_AF=0.5625;AMR_AF=0.6888;AFR_AF=0.7307;EUR_AF=0.666;SAS_AF=0.681;AA=g|||;VT=SNP
6	31241109	rs13191343	C	T	100	PASS	AC=699;AF=0.139577;AN=5008;NS=2504;DP=16320;EAS_AF=0.0972;AMR_AF=0.0879;AFR_AF=0.0862;EUR_AF=0.1421;SAS_AF=0.2894;AA=c|||;VT=SNP
6	31241127	rs13207315	T	C	100	PASS	AC=701;AF=0.139976;AN=5008;NS=2504;DP=16407;EAS_AF=0.0982;AMR_AF=0.0879;AFR_AF=0.087;EUR_AF=0.1421;SAS_AF=0.2894;AA=t|||;VT=SNP
6	31241182	rs6900444	C	T	100	PASS	AC=3318;AF=0.66254;AN=5008;NS=2504;DP=17928;EAS_AF=0.8085;AMR_AF=0.6571;AFR_AF=0.5749;EUR_AF=0.5686;SAS_AF=0.7311;AA=t|||;VT=SNP
6	31241207	rs6900458	C	T	100	PASS	AC=1072;AF=0.214058;AN=5008;NS=2504;DP=18728;EAS_AF=0.2966;AMR_AF=0.196;AFR_AF=0.1846;EUR_AF=0.2028;SAS_AF=0.1933;AA=c|||;VT=SNP
6	31241215	rs58019823	A	G	100	PASS	AC=741;AF=0.147963;AN=5008;NS=2504;DP=18881;EAS_AF=0.0556;AMR_AF=0.1873;AFR_AF=0.2421;EUR_AF=0.1382;SAS_AF=0.0982;AA=a|||;VT=SNP
6	31241241	rs114183633	C	T	100	PASS	AC=219;AF=0.04373;AN=5008;NS=2504;DP=18914;EAS_AF=0.0427;AMR_AF=0.0461;AFR_AF=0.0212;EUR_AF=0.0308;SAS_AF=0.0869;AA=c|||;VT=SNP
6	31241270	rs6900323	G	A	100	PASS	AC=4133;AF=0.82528;AN=5008;NS=2504;DP=19086;EAS_AF=0.8264;AMR_AF=0.8559;AFR_AF=0.7897;EUR_AF=0.8161;SAS_AF=0.8599;AA=a|||;VT=SNP
6	31241353	rs34090104	G	T	100	PASS	AC=658;AF=0.13139;AN=5008;NS=2504;DP=19734;EAS_AF=0.254;AMR_AF=0.1282;AFR_AF=0.0825;EUR_AF=0.1282;SAS_AF=0.0767;AA=g|||;VT=SNP
6	31241370	rs6923313	C	T	100	PASS	AC=3364;AF=0.671725;AN=5008;NS=2504;DP=19152;EAS_AF=0.7202;AMR_AF=0.7622;AFR_AF=0.6914;EUR_AF=0.6581;SAS_AF=0.545;AA=t|||;VT=SNP
6	31241495	rs116713535	G	A	100	PASS	AC=245;AF=0.0489217;AN=5008;NS=2504;DP=18635;EAS_AF=0.0427;AMR_AF=0.0461;AFR_AF=0.0212;EUR_AF=0.0308;SAS_AF=0.1135;AA=g|||;VT=SNP
6	31241537	rs2844621	C	T	100	PASS	AC=3838;AF=0.766374;AN=5008;NS=2504;DP=17539;EAS_AF=0.7272;AMR_AF=0.7421;AFR_AF=0.7829;EUR_AF=0.7535;SAS_AF=0.8149;AA=t|||;VT=SNP
6	31241600	rs34255701	G	A	100	PASS	AC=658;AF=0.13139;AN=5008;NS=2504;DP=17677;EAS_AF=0.254;AMR_AF=0.1282;AFR_AF=0.0825;EUR_AF=0.1282;SAS_AF=0.0767;AA=g|||;VT=SNP
6	31241639	rs2524084	A	G	100	PASS	AC=1615;AF=0.322484;AN=5008;NS=2504;DP=17898;EAS_AF=0.5198;AMR_AF=0.3213;AFR_AF=0.2247;EUR_AF=0.3231;SAS_AF=0.2515;AA=a|||;VT=SNP
6	31241700	rs12525626	T	C	100	PASS	AC=495;AF=0.0988419;AN=5008;NS=2504;DP=17167;EAS_AF=0.2579;AMR_AF=0.111;AFR_AF=0.0182;EUR_AF=0.0596;SAS_AF=0.0757;AA=t|||;VT=SNP
6	31241721	rs35028179	A	G	100	PASS	AC=658;AF=0.13139;AN=5008;NS=2504;DP=16808;EAS_AF=0.254;AMR_AF=0.1282;AFR_AF=0.0825;EUR_AF=0.1282;SAS_AF=0.0767;AA=a|||;VT=SNP
6	31241737	rs2524083	C	T	100	PASS	AC=494;AF=0.0986422;AN=5008;NS=2504;DP=16692;EAS_AF=0.1032;AMR_AF=0.1455;AFR_AF=0.0923;EUR_AF=0.1143;SAS_AF=0.0532;AA=c|||;VT=SNP
6	31241761	rs2524082	A	T	100	PASS	AC=2598;AF=0.51877;AN=5008;NS=2504;DP=16867;EAS_AF=0.4137;AMR_AF=0.4438;AFR_AF=0.5204;EUR_AF=0.5557;SAS_AF=0.6401;AA=a|||;VT=SNP
6	31241793	rs67058142	G	A	100	PASS	AC=551;AF=0.110024;AN=5008;NS=2504;DP=16032;EAS_AF=0.0556;AMR_AF=0.1772;AFR_AF=0.1074;EUR_AF=0.1322;SAS_AF=0.0992;AA=g|||;VT=SNP
6	31241812	rs74556631	T	G	100	PASS	AC=148;AF=0.0295527;AN=5008;NS=2504;DP=15102;EAS_AF=0.0675;AMR_AF=0.0115;AFR_AF=0.0106;EUR_AF=0.0229;SAS_AF=0.0358;AA=t|||;VT=SNP
6	31241837	rs566445737	C	T	100	PASS	AC=3836;AF=0.765974;AN=5008;NS=2504;DP=13006;EAS_AF=0.7272;AMR_AF=0.7435;AFR_AF=0.7806;EUR_AF=0.7545;SAS_AF=0.8139;AA=t|||;VT=SNP
6	31241916	rs34401425	T	C	100	PASS	AC=659;AF=0.131589;AN=5008;NS=2504;DP=10272;EAS_AF=0.254;AMR_AF=0.1282;AFR_AF=0.0832;EUR_AF=0.1282;SAS_AF=0.0767;AA=t|||;VT=SNP
6	31242082	rs7764413	T	C	100	PASS	AC=3167;AF=0.632388;AN=5008;NS=2504;DP=14175;EAS_AF=0.6181;AMR_AF=0.6326;AFR_AF=0.7035;EUR_AF=0.5954;SAS_AF=0.589;AA=t|||;VT=SNP
6	31242089	rs2524080	A	T	100	PASS	AC=4057;AF=0.810104;AN=5008;NS=2504;DP=14107;EAS_AF=0.8214;AMR_AF=0.8357;AFR_AF=0.8472;EUR_AF=0.7664;SAS_AF=0.7751;AA=a|||;VT=SNP
6	31242151	rs2844620	C	T	100	PASS	AC=3025;AF=0.604034;AN=5008;NS=2504;DP=15698;EAS_AF=0.7431;AMR_AF=0.5951;AFR_AF=0.5371;EUR_AF=0.5845;SAS_AF=0.5777;AA=t|||;VT=SNP
6	31242174	rs2524079	G	A	100	PASS	AC=2107;AF=0.420727;AN=5008;NS=2504;DP=16041;EAS_AF=0.2669;AMR_AF=0.4496;AFR_AF=0.4478;EUR_AF=0.4612;SAS_AF=0.4806;AA=a|||;VT=SNP
6	31242191	rs12111032	A	G	100	PASS	AC=1285;AF=0.256589;AN=5008;NS=2504;DP=16024;EAS_AF=0.3462;AMR_AF=0.1916;AFR_AF=0.1687;EUR_AF=0.2455;SAS_AF=0.3405;AA=a|||;VT=SNP
6	31242223	rs2844619	C	G	100	PASS	AC=3633;AF=0.725439;AN=5008;NS=2504;DP=17118;EAS_AF=0.8125;AMR_AF=0.7752;AFR_AF=0.6573;EUR_AF=0.672;SAS_AF=0.7474;AA=g|||;VT=SNP
6	31242272	rs3132491	C	T	100	PASS	AC=4453;AF=0.889177;AN=5008;NS=2504;DP=19524;EAS_AF=0.8294;AMR_AF=0.9035;AFR_AF=0.9501;EUR_AF=0.8787;SAS_AF=0.8691;AA=t|||;VT=SNP
6	31242439	rs2844618	C	T	100	PASS	AC=493;AF=0.0984425;AN=5008;NS=2504;DP=20047;EAS_AF=0.1022;AMR_AF=0.1455;AFR_AF=0.0923;EUR_AF=0.1143;SAS_AF=0.0532;AA=c|||;VT=SNP
6	31242445	rs12662096	T	C	100	PASS	AC=302;AF=0.0603035;AN=5008;NS=2504;DP=19899;EAS_AF=0.0506;AMR_AF=0.049;AFR_AF=0.0333;EUR_AF=0.0467;SAS_AF=0.1288;AA=t|||;VT=SNP
6	31242509	rs35989257	C	T	100	PASS	AC=1564;AF=0.3123;AN=5008;NS=2504;DP=18373;EAS_AF=0.4117;AMR_AF=0.3689;AFR_AF=0.2572;EUR_AF=0.2724;SAS_AF=0.2853;AA=c|||;VT=SNP
6	31242560	rs3132490	G	A	100	PASS	AC=4455;AF=0.889577;AN=5008;NS=2504;DP=18572;EAS_AF=0.8304;AMR_AF=0.9035;AFR_AF=0.9501;EUR_AF=0.8797;SAS_AF=0.8691;AA=a|||;VT=SNP
6	31242695	rs3132488	G	T	100	PASS	AC=4331;AF=0.864816;AN=5008;NS=2504;DP=17948;EAS_AF=0.8304;AMR_AF=0.8876;AFR_AF=0.8737;EUR_AF=0.8688;SAS_AF=0.8681;AA=t|||;VT=SNP
6	31242731	rs12199223	T	A	100	PASS	AC=406;AF=0.0810703;AN=5008;NS=2504;DP=19105;EAS_AF=0.0367;AMR_AF=0.0504;AFR_AF=0.0726;EUR_AF=0.0974;SAS_AF=0.1431;AA=t|||;VT=SNP
6	31242741	rs9380232	T	C	100	PASS	AC=496;AF=0.0990415;AN=5008;NS=2504;DP=19172;EAS_AF=0.2589;AMR_AF=0.111;AFR_AF=0.0182;EUR_AF=0.0596;SAS_AF=0.0757;AA=t|||;VT=SNP
6	31242762	rs3134745	C	T	100	PASS	AC=958;AF=0.191294;AN=5008;NS=2504;DP=19517;EAS_AF=0.1101;AMR_AF=0.2277;AFR_AF=0.2156;EUR_AF=0.2525;SAS_AF=0.1534;AA=c|||;VT=SNP
6	31242817	rs6930376	A	T	100	PASS	AC=1914;AF=0.382188;AN=5008;NS=2504;DP=19653;EAS_AF=0.4147;AMR_AF=0.4049;AFR_AF=0.3313;EUR_AF=0.4235;SAS_AF=0.3589;AA=a|||;VT=SNP
6	31242845	rs12192286	C	T	100	PASS	AC=724;AF=0.144569;AN=5008;NS=2504;DP=18850;EAS_AF=0.1002;AMR_AF=0.0937;AFR_AF=0.0862;EUR_AF=0.1491;SAS_AF=0.3006;AA=c|||;VT=SNP
6	31242859	rs3130693	T	C	100	PASS	AC=1913;AF=0.381989;AN=5008;NS=2504;DP=18327;EAS_AF=0.4147;AMR_AF=0.4049;AFR_AF=0.3313;EUR_AF=0.4235;SAS_AF=0.3579;AA=t|||;VT=SNP
6	31242880	rs3134744	C	T	100	PASS	AC=4454;AF=0.889377;AN=5008;NS=2504;DP=17801;EAS_AF=0.8304;AMR_AF=0.9035;AFR_AF=0.9501;EUR_AF=0.8787;SAS_AF=0.8691;AA=t|||;VT=SNP
6	31242900	rs28481932	A	G	100	PASS	AC=1408;AF=0.28115;AN=5008;NS=2504;DP=18518;EAS_AF=0.3165;AMR_AF=0.3256;AFR_AF=0.3275;EUR_AF=0.1988;SAS_AF=0.2352;AA=a|||;VT=SNP
6	31242959	rs2844615	C	T	100	PASS	AC=493;AF=0.0984425;AN=5008;NS=2504;DP=19900;EAS_AF=0.1022;AMR_AF=0.1455;AFR_AF=0.0923;EUR_AF=0.1143;SAS_AF=0.0532;AA=c|||;VT=SNP
6	31243027	rs28722181	A	T	100	PASS	AC=960;AF=0.191693;AN=5008;NS=2504;DP=17072;EAS_AF=0.3046;AMR_AF=0.1787;AFR_AF=0.1157;EUR_AF=0.175;SAS_AF=0.2045;AA=a|||;VT=SNP
6	31243092	rs9295968	T	C	100	PASS	AC=496;AF=0.0990415;AN=5008;NS=2504;DP=17907;EAS_AF=0.2589;AMR_AF=0.111;AFR_AF=0.0182;EUR_AF=0.0596;SAS_AF=0.0757;AA=t|||;VT=SNP
6	31243170	rs3132486	G	A	100	PASS	AC=2535;AF=0.50619;AN=5008;NS=2504;DP=17088;EAS_AF=0.6736;AMR_AF=0.5317;AFR_AF=0.4259;EUR_AF=0.494;SAS_AF=0.4366;AA=a|||;VT=SNP
6	31243197	rs3130694	A	G	100	PASS	AC=4455;AF=0.889577;AN=5008;NS=2504;DP=17466;EAS_AF=0.8304;AMR_AF=0.9035;AFR_AF=0.9501;EUR_AF=0.8787;SAS_AF=0.8701;AA=N|||;VT=SNP
6	31243312	rs116905963	C	T	100	PASS	AC=164;AF=0.0327476;AN=5008;NS=2504;DP=20866;EAS_AF=0.0476;AMR_AF=0.0101;AFR_AF=0.0015;EUR_AF=0.004;SAS_AF=0.1053;AA=c|||;VT=SNP
6	31243313	rs112149677	G	A	100	PASS	AC=709;AF=0.141573;AN=5008;NS=2504;DP=20806;EAS_AF=0.0367;AMR_AF=0.1873;AFR_AF=0.2421;EUR_AF=0.1382;SAS_AF=0.0849;AA=g|||;VT=SNP
6	31243347	rs9461680	C	T	100	PASS	AC=1083;AF=0.216254;AN=5008;NS=2504;DP=20595;EAS_AF=0.3046;AMR_AF=0.1931;AFR_AF=0.1929;EUR_AF=0.1849;SAS_AF=0.2055;AA=c|||;VT=SNP
6	31243359	rs9468911	G	A	100	PASS	AC=1082;AF=0.216054;AN=5008;NS=2504;DP=20201;EAS_AF=0.3046;AMR_AF=0.1931;AFR_AF=0.1929;EUR_AF=0.1839;SAS_AF=0.2055;AA=a|||;VT=SNP
6	31243410	rs3132484	G	T	100	PASS	AC=2064;AF=0.412141;AN=5008;NS=2504;DP=21331;EAS_AF=0.4315;AMR_AF=0.4207;AFR_AF=0.4085;EUR_AF=0.4304;SAS_AF=0.3722;AA=g|||;VT=SNP
6	31243414	rs3132483	G	A	100	PASS	AC=2064;AF=0.412141;AN=5008;NS=2504;DP=20125;EAS_AF=0.4315;AMR_AF=0.4207;AFR_AF=0.4085;EUR_AF=0.4304;SAS_AF=0.3722;AA=g|||;VT=SNP
6	31243420	rs3132482	G	A	100	PASS	AC=2957;AF=0.590455;AN=5008;NS=2504;DP=20211;EAS_AF=0.4702;AMR_AF=0.6354;AFR_AF=0.7322;EUR_AF=0.6173;SAS_AF=0.4632;AA=a|||;VT=SNP
6	31243578	rs73390981	G	A	100	PASS	AC=499;AF=0.0996406;AN=5008;NS=2504;DP=19779;EAS_AF=0.0367;AMR_AF=0.1744;AFR_AF=0.0946;EUR_AF=0.1322;SAS_AF=0.0849;AA=g|||;VT=SNP
6	31243603	rs2524077	C	T	100	PASS	AC=550;AF=0.109824;AN=5008;NS=2504;DP=19808;EAS_AF=0.119;AMR_AF=0.1542;AFR_AF=0.1067;EUR_AF=0.1203;SAS_AF=0.0624;AA=c|||;VT=SNP
6	31243604	rs12234123	G	A	100	PASS	AC=499;AF=0.0996406;AN=5008;NS=2504;DP=19737;EAS_AF=0.2569;AMR_AF=0.1124;AFR_AF=0.0204;EUR_AF=0.0596;SAS_AF=0.0767;AA=g|||;VT=SNP
6	31243605	rs115185769	T	C	100	PASS	AC=104;AF=0.0207668;AN=5008;NS=2504;DP=19835;EAS_AF=0.0417;AMR_AF=0.0029;AFR_AF=0.0008;EUR_AF=0.0229;SAS_AF=0.0368;AA=t|||;VT=SNP
6	31243615	rs13200569	G	A	100	PASS	AC=1633;AF=0.326078;AN=5008;NS=2504;DP=20171;EAS_AF=0.3542;AMR_AF=0.2666;AFR_AF=0.3147;EUR_AF=0.3141;SAS_AF=0.3671;AA=g|||;VT=SNP
6	31243726	rs146657345	A	G	100	PASS	AC=18;AF=0.00359425;AN=5008;NS=2504;DP=23659;EAS_AF=0.0109;AMR_AF=0.0072;AFR_AF=0.0008;EUR_AF=0;SAS_AF=0.001;AA=a|||;VT=SNP
6	31243767	rs3931670	G	C	100	PASS	AC=1614;AF=0.322284;AN=5008;NS=2504;DP=22790;EAS_AF=0.1389;AMR_AF=0.3084;AFR_AF=0.4115;EUR_AF=0.33;SAS_AF=0.3926;AA=g|||;VT=SNP
6	31243785	rs2040748	G	T	100	PASS	AC=1440;AF=0.28754;AN=5008;NS=2504;DP=22104;EAS_AF=0.1379;AMR_AF=0.281;AFR_AF=0.3336;EUR_AF=0.2853;SAS_AF=0.3865;AA=g|||;VT=SNP
6	31243830	rs2524076	G	A	100	PASS	AC=3218;AF=0.642572;AN=5008;NS=2504;DP=21729;EAS_AF=0.5635;AMR_AF=0.647;AFR_AF=0.6936;EUR_AF=0.6282;SAS_AF=0.6667;AA=g|||;VT=SNP
6	31243859	rs2524075	C	T	100	PASS	AC=1234;AF=0.246406;AN=5008;NS=2504;DP=21381;EAS_AF=0.2669;AMR_AF=0.2565;AFR_AF=0.2557;EUR_AF=0.2485;SAS_AF=0.2035;AA=t|||;VT=SNP
6	31243862	rs9394048	G	T	100	PASS	AC=501;AF=0.10004;AN=5008;NS=2504;DP=21258;EAS_AF=0.2589;AMR_AF=0.1124;AFR_AF=0.0204;EUR_AF=0.0606;SAS_AF=0.0757;AA=g|||;VT=SNP
6	31243884	rs3130696	G	A	100	PASS	AC=1228;AF=0.245208;AN=5008;NS=2504;DP=20942;EAS_AF=0.2669;AMR_AF=0.2565;AFR_AF=0.2549;EUR_AF=0.2485;SAS_AF=0.1984;AA=a|||;VT=SNP
6	31243895	rs3094680	C	T	100	PASS	AC=3224;AF=0.64377;AN=5008;NS=2504;DP=20832;EAS_AF=0.5635;AMR_AF=0.647;AFR_AF=0.6944;EUR_AF=0.6282;SAS_AF=0.6718;AA=t|||;VT=SNP
6	31243971	rs2844612	A	G	100	PASS	AC=3995;AF=0.797724;AN=5008;NS=2504;DP=20945;EAS_AF=0.8224;AMR_AF=0.8213;AFR_AF=0.8253;EUR_AF=0.7416;SAS_AF=0.7761;AA=N|||;VT=SNP
6	31243979	rs2844611	T	A	100	PASS	AC=3995;AF=0.797724;AN=5008;NS=2504;DP=20936;EAS_AF=0.8224;AMR_AF=0.8213;AFR_AF=0.8253;EUR_AF=0.7416;SAS_AF=0.7761;AA=t|||;VT=SNP
6	31244021	rs2524074	G	A	100	PASS	AC=3995;AF=0.797724;AN=5008;NS=2504;DP=21483;EAS_AF=0.8224;AMR_AF=0.8213;AFR_AF=0.8253;EUR_AF=0.7416;SAS_AF=0.7761;AA=g|||;VT=SNP
6	31244028	rs9394049	C	A	100	PASS	AC=773;AF=0.154353;AN=5008;NS=2504;DP=21310;EAS_AF=0.2589;AMR_AF=0.1744;AFR_AF=0.1324;EUR_AF=0.1133;SAS_AF=0.1043;AA=c|||;VT=SNP
6	31244068	rs9264731	G	A	100	PASS	AC=4450;AF=0.888578;AN=5008;NS=2504;DP=20377;EAS_AF=0.8304;AMR_AF=0.902;AFR_AF=0.9493;EUR_AF=0.8757;SAS_AF=0.8701;AA=a|||;VT=SNP
6	31244082	rs13203895	C	T	100	PASS	AC=592;AF=0.118211;AN=5008;NS=2504;DP=20741;EAS_AF=0.0714;AMR_AF=0.0836;AFR_AF=0.0847;EUR_AF=0.1431;SAS_AF=0.2106;AA=c|||;VT=SNP
6	31244151	rs111373731	T	C	100	PASS	AC=843;AF=0.168331;AN=5008;NS=2504;DP=20486;EAS_AF=0.0694;AMR_AF=0.1974;AFR_AF=0.2428;EUR_AF=0.1421;SAS_AF=0.1759;AA=t|||;VT=SNP
6	31244181	rs9264732	C	T	100	PASS	AC=4452;AF=0.888978;AN=5008;NS=2504;DP=20140;EAS_AF=0.8304;AMR_AF=0.9035;AFR_AF=0.9493;EUR_AF=0.8767;SAS_AF=0.8701;AA=c|||;VT=SNP
6	31244214	rs9264733	C	G	100	PASS	AC=3609;AF=0.720647;AN=5008;NS=2504;DP=19744;EAS_AF=0.7609;AMR_AF=0.7061;AFR_AF=0.7065;EUR_AF=0.7346;SAS_AF=0.6943;AA=c|||;VT=SNP
6	31244230	rs9264734	A	C	100	PASS	AC=4452;AF=0.888978;AN=5008;NS=2504;DP=19799;EAS_AF=0.8304;AMR_AF=0.9035;AFR_AF=0.9493;EUR_AF=0.8767;SAS_AF=0.8701;AA=N|||;VT=SNP
6	31244235	rs2524073	G	A	100	PASS	AC=498;AF=0.0994409;AN=5008;NS=2504;DP=19900;EAS_AF=0.1022;AMR_AF=0.1455;AFR_AF=0.0923;EUR_AF=0.1143;SAS_AF=0.0583;AA=g|||;VT=SNP
6	31244247	rs9264736	A	G	100	PASS	AC=4452;AF=0.888978;AN=5008;NS=2504;DP=18729;EAS_AF=0.8304;AMR_AF=0.9035;AFR_AF=0.9493;EUR_AF=0.8767;SAS_AF=0.8701;AA=a|||;VT=SNP
6	31244249	rs9264737	T	C	100	PASS	AC=4452;AF=0.888978;AN=5008;NS=2504;DP=19216;EAS_AF=0.8304;AMR_AF=0.9035;AFR_AF=0.9493;EUR_AF=0.8767;SAS_AF=0.8701;AA=t|||;VT=SNP
6	31244261	rs9264738	C	A	100	PASS	AC=4452;AF=0.888978;AN=5008;NS=2504;DP=18961;EAS_AF=0.8304;AMR_AF=0.9035;AFR_AF=0.9493;EUR_AF=0.8767;SAS_AF=0.8701;AA=c|||;VT=SNP
6	31244298	rs111762561	A	G	100	PASS	AC=843;AF=0.168331;AN=5008;NS=2504;DP=2312;EAS_AF=0.0694;AMR_AF=0.1974;AFR_AF=0.2428;EUR_AF=0.1421;SAS_AF=0.1759;AA=a|||;VT=SNP
6	31244300	rs9264739	G	A	100	PASS	AC=4452;AF=0.888978;AN=5008;NS=2504;DP=2815;EAS_AF=0.8304;AMR_AF=0.9035;AFR_AF=0.9493;EUR_AF=0.8767;SAS_AF=0.8701;AA=g|||;VT=SNP
6	31244331	rs9264740	C	T	100	PASS	AC=3609;AF=0.720647;AN=5008;NS=2504;DP=9257;EAS_AF=0.7609;AMR_AF=0.7061;AFR_AF=0.7065;EUR_AF=0.7346;SAS_AF=0.6943;AA=c|||;VT=SNP
6	31244332	rs9468913	C	T	100	PASS	AC=422;AF=0.0842652;AN=5008;NS=2504;DP=9558;EAS_AF=0.0506;AMR_AF=0.0648;AFR_AF=0.1082;EUR_AF=0.0567;SAS_AF=0.1288;AA=c|||;VT=SNP
6	31244436	rs112613205	C	G	100	PASS	AC=843;AF=0.168331;AN=5008;NS=2504;DP=19494;EAS_AF=0.0694;AMR_AF=0.1974;AFR_AF=0.2428;EUR_AF=0.1421;SAS_AF=0.1759;AA=c|||;VT=SNP
6	31244475	rs66736379	G	A	100	PASS	AC=843;AF=0.168331;AN=5008;NS=2504;DP=19032;EAS_AF=0.0694;AMR_AF=0.1974;AFR_AF=0.2428;EUR_AF=0.1421;SAS_AF=0.1759;AA=g|||;VT=SNP
6	31244520	rs2524070	G	A	100	PASS	AC=709;AF=0.141573;AN=5008;NS=2504;DP=19473;EAS_AF=0.122;AMR_AF=0.1729;AFR_AF=0.1732;EUR_AF=0.159;SAS_AF=0.0787;AA=g|||;VT=SNP
6	31244571	rs67654505	G	C	100	PASS	AC=842;AF=0.168131;AN=5008;NS=2504;DP=19823;EAS_AF=0.0694;AMR_AF=0.1974;AFR_AF=0.2421;EUR_AF=0.1421;SAS_AF=0.1759;AA=g|||;VT=SNP
6	31244616	rs9264742	T	C	100	PASS	AC=4452;AF=0.888978;AN=5008;NS=2504;DP=20377;EAS_AF=0.8304;AMR_AF=0.9035;AFR_AF=0.9493;EUR_AF=0.8767;SAS_AF=0.8701;AA=N|||;VT=SNP
6	31244654	rs3930575	A	G	100	PASS	AC=4452;AF=0.888978;AN=5008;NS=2504;DP=21103;EAS_AF=0.8304;AMR_AF=0.9035;AFR_AF=0.9493;EUR_AF=0.8767;SAS_AF=0.8701;AA=N|||;VT=SNP
6	31244711	rs12209312	A	C	100	PASS	AC=592;AF=0.118211;AN=5008;NS=2504;DP=20735;EAS_AF=0.0714;AMR_AF=0.0836;AFR_AF=0.0847;EUR_AF=0.1431;SAS_AF=0.2106;AA=a|||;VT=SNP
6	31244716	rs6919310	A	T	100	PASS	AC=773;AF=0.154353;AN=5008;NS=2504;DP=20740;EAS_AF=0.2589;AMR_AF=0.1744;AFR_AF=0.1324;EUR_AF=0.1133;SAS_AF=0.1043;AA=a|||;VT=SNP
6	31244789	rs2524069	A	T	100	PASS	AC=324;AF=0.0646965;AN=5008;NS=2504;DP=21189;EAS_AF=0.0169;AMR_AF=0.0692;AFR_AF=0.0666;EUR_AF=0.1292;SAS_AF=0.0419;AA=a|||;VT=SNP
6	31244865	rs73392806	C	T	100	PASS	AC=844;AF=0.16853;AN=5008;NS=2504;DP=19927;EAS_AF=0.0694;AMR_AF=0.1974;AFR_AF=0.2428;EUR_AF=0.1431;SAS_AF=0.1759;AA=c|||;VT=SNP
6	31244960	rs6919908	T	C	100	PASS	AC=4274;AF=0.853435;AN=5008;NS=2504;DP=19393;EAS_AF=0.8294;AMR_AF=0.8761;AFR_AF=0.8684;EUR_AF=0.832;SAS_AF=0.864;AA=N|||;VT=SNP
6	31244961	rs116553115	G	A	100	PASS	AC=843;AF=0.168331;AN=5008;NS=2504;DP=19348;EAS_AF=0.0694;AMR_AF=0.1974;AFR_AF=0.2428;EUR_AF=0.1421;SAS_AF=0.1759;AA=g|||;VT=SNP
6	31245061	rs2524068	G	T	100	PASS	AC=710;AF=0.141773;AN=5008;NS=2504;DP=20406;EAS_AF=0.122;AMR_AF=0.1729;AFR_AF=0.174;EUR_AF=0.159;SAS_AF=0.0787;AA=g|||;VT=SNP
6	31245080	rs9391714	G	A	100	PASS	AC=349;AF=0.0696885;AN=5008;NS=2504;DP=21126;EAS_AF=0.1915;AMR_AF=0.0994;AFR_AF=0.0076;EUR_AF=0.0378;SAS_AF=0.0399;AA=g|||;VT=SNP
6	31245177	rs112466811	G	C	100	PASS	AC=843;AF=0.168331;AN=5008;NS=2504;DP=20869;EAS_AF=0.0694;AMR_AF=0.1974;AFR_AF=0.2428;EUR_AF=0.1421;SAS_AF=0.1759;AA=g|||;VT=SNP
6	31245180	rs115031819	T	C	100	PASS	AC=843;AF=0.168331;AN=5008;NS=2504;DP=20593;EAS_AF=0.0694;AMR_AF=0.1974;AFR_AF=0.2428;EUR_AF=0.1421;SAS_AF=0.1759;AA=t|||;VT=SNP
6	31245182	rs114173373	A	G	100	PASS	AC=843;AF=0.168331;AN=5008;NS=2504;DP=20528;EAS_AF=0.0694;AMR_AF=0.1974;AFR_AF=0.2428;EUR_AF=0.1421;SAS_AF=0.1759;AA=a|||;VT=SNP
6	31245213	rs113744451	A	G	100	PASS	AC=843;AF=0.168331;AN=5008;NS=2504;DP=19216;EAS_AF=0.0694;AMR_AF=0.1974;AFR_AF=0.2428;EUR_AF=0.1421;SAS_AF=0.1759;AA=a|||;VT=SNP
6	31245214	rs9391715	T	C	100	PASS	AC=772;AF=0.154153;AN=5008;NS=2504;DP=19185;EAS_AF=0.2589;AMR_AF=0.1744;AFR_AF=0.1316;EUR_AF=0.1133;SAS_AF=0.1043;AA=t|||;VT=SNP
6	31245303	rs140855588	A	G	100	PASS	AC=89;AF=0.0177716;AN=5008;NS=2504;DP=19078;EAS_AF=0.0486;AMR_AF=0;AFR_AF=0;EUR_AF=0;SAS_AF=0.0409;AA=a|||;VT=SNP
6	31245309	rs59751510	C	A	100	PASS	AC=843;AF=0.168331;AN=5008;NS=2504;DP=18683;EAS_AF=0.0694;AMR_AF=0.1974;AFR_AF=0.2428;EUR_AF=0.1421;SAS_AF=0.1759;AA=c|||;VT=SNP
6	31245476	rs61172648	C	A	100	PASS	AC=843;AF=0.168331;AN=5008;NS=2504;DP=20074;EAS_AF=0.0694;AMR_AF=0.1974;AFR_AF=0.2428;EUR_AF=0.1421;SAS_AF=0.1759;AA=c|||;VT=SNP
6	31245478	rs9264745	G	A	100	PASS	AC=4452;AF=0.888978;AN=5008;NS=2504;DP=20283;EAS_AF=0.8304;AMR_AF=0.9035;AFR_AF=0.9493;EUR_AF=0.8767;SAS_AF=0.8701;AA=g|||;VT=SNP
6	31245492	rs147853218	G	A	100	PASS	AC=171;AF=0.0341454;AN=5008;NS=2504;DP=19852;EAS_AF=0.0972;AMR_AF=0.036;AFR_AF=0.0008;EUR_AF=0;SAS_AF=0.0481;AA=g|||;VT=SNP
6	31245534	rs10456057	A	G	100	PASS	AC=559;AF=0.111621;AN=5008;NS=2504;DP=20127;EAS_AF=0.0526;AMR_AF=0.0836;AFR_AF=0.0847;EUR_AF=0.1431;SAS_AF=0.1963;AA=a|||;VT=SNP
6	31245573	rs2853948	G	C	100	PASS	AC=499;AF=0.0996406;AN=5008;NS=2504;DP=20732;EAS_AF=0.1022;AMR_AF=0.1455;AFR_AF=0.093;EUR_AF=0.1143;SAS_AF=0.0583;AA=g|||;VT=SNP
6	31245620	rs9264749	C	T	100	PASS	AC=4452;AF=0.888978;AN=5008;NS=2504;DP=21298;EAS_AF=0.8304;AMR_AF=0.9035;AFR_AF=0.9493;EUR_AF=0.8767;SAS_AF=0.8701;AA=t|||;VT=SNP
6	31245736	rs6906846	A	G	100	PASS	AC=3399;AF=0.678714;AN=5008;NS=2504;DP=18618;EAS_AF=0.7411;AMR_AF=0.6787;AFR_AF=0.6256;EUR_AF=0.6899;SAS_AF=0.6748;AA=a|||;VT=SNP
6	31245796	rs2853947	C	T	100	PASS	AC=488;AF=0.0974441;AN=5008;NS=2504;DP=19425;EAS_AF=0.0238;AMR_AF=0.0821;AFR_AF=0.1248;EUR_AF=0.1352;SAS_AF=0.1084;AA=c|||;VT=SNP
6	31245821	rs2524067	A	G	100	PASS	AC=488;AF=0.0974441;AN=5008;NS=2504;DP=19011;EAS_AF=0.0238;AMR_AF=0.0821;AFR_AF=0.1248;EUR_AF=0.1352;SAS_AF=0.1084;AA=a|||;VT=SNP
6	31245931	rs77985136	T	A	100	PASS	AC=843;AF=0.168331;AN=5008;NS=2504;DP=19345;EAS_AF=0.0694;AMR_AF=0.1974;AFR_AF=0.2428;EUR_AF=0.1421;SAS_AF=0.1759;AA=t|||;VT=SNP
6	31246015	rs72855945	C	T	100	PASS	AC=843;AF=0.168331;AN=5008;NS=2504;DP=18338;EAS_AF=0.0694;AMR_AF=0.1974;AFR_AF=0.2428;EUR_AF=0.1421;SAS_AF=0.1759;AA=c|||;VT=SNP
6	31246095	rs66689394	T	C	100	PASS	AC=843;AF=0.168331;AN=5008;NS=2504;DP=18126;EAS_AF=0.0694;AMR_AF=0.1974;AFR_AF=0.2428;EUR_AF=0.1421;SAS_AF=0.1759;AA=t|||;VT=SNP
6	31246100	rs72855946	A	G	100	PASS	AC=843;AF=0.168331;AN=5008;NS=2504;DP=18106;EAS_AF=0.0694;AMR_AF=0.1974;AFR_AF=0.2428;EUR_AF=0.1421;SAS_AF=0.1759;AA=a|||;VT=SNP
6	31246119	rs73392819	T	C	100	PASS	AC=843;AF=0.168331;AN=5008;NS=2504;DP=18397;EAS_AF=0.0694;AMR_AF=0.1974;AFR_AF=0.2428;EUR_AF=0.1421;SAS_AF=0.1759;AA=t|||;VT=SNP
6	31246139	rs72855948	T	A	100	PASS	AC=843;AF=0.168331;AN=5008;NS=2504;DP=18584;EAS_AF=0.0694;AMR_AF=0.1974;AFR_AF=0.2428;EUR_AF=0.1421;SAS_AF=0.1759;AA=t|||;VT=SNP
6	31246177	rs67853874	G	A	100	PASS	AC=843;AF=0.168331;AN=5008;NS=2504;DP=18116;EAS_AF=0.0694;AMR_AF=0.1974;AFR_AF=0.2428;EUR_AF=0.1421;SAS_AF=0.1759;AA=g|||;VT=SNP
6	31246225	rs115330968	T	C	100	PASS	AC=152;AF=0.0303514;AN=5008;NS=2504;DP=18348;EAS_AF=0.0159;AMR_AF=0.0331;AFR_AF=0.0121;EUR_AF=0.0447;SAS_AF=0.0532;AA=t|||;VT=SNP
6	31246253	rs113056286	T	C	100	PASS	AC=843;AF=0.168331;AN=5008;NS=2504;DP=18742;EAS_AF=0.0694;AMR_AF=0.1974;AFR_AF=0.2428;EUR_AF=0.1421;SAS_AF=0.1759;AA=t|||;VT=SNP
6	31246266	rs11967243	C	T	100	PASS	AC=658;AF=0.13139;AN=5008;NS=2504;DP=18725;EAS_AF=0.253;AMR_AF=0.1282;AFR_AF=0.0832;EUR_AF=0.1272;SAS_AF=0.0777;AA=c|||;VT=SNP
6	31246324	rs2524065	A	C	100	PASS	AC=488;AF=0.0974441;AN=5008;NS=2504;DP=18739;EAS_AF=0.0238;AMR_AF=0.0821;AFR_AF=0.1248;EUR_AF=0.1352;SAS_AF=0.1084;AA=a|||;VT=SNP
6	31246371	rs9378228	G	T	100	PASS	AC=138;AF=0.0275559;AN=5008;NS=2504;DP=19131;EAS_AF=0.1339;AMR_AF=0;AFR_AF=0.0015;EUR_AF=0;SAS_AF=0.001;AA=g|||;VT=SNP
6	31246410	rs67772234	G	A	100	PASS	AC=843;AF=0.168331;AN=5008;NS=2504;DP=19368;EAS_AF=0.0694;AMR_AF=0.1974;AFR_AF=0.2428;EUR_AF=0.1421;SAS_AF=0.1759;AA=g|||;VT=SNP
6	31246450	rs111689981	T	C	100	PASS	AC=843;AF=0.168331;AN=5008;NS=2504;DP=18165;EAS_AF=0.0694;AMR_AF=0.1974;AFR_AF=0.2428;EUR_AF=0.1421;SAS_AF=0.1759;AA=t|||;VT=SNP
6	31246542	rs113475966	G	T	100	PASS	AC=843;AF=0.168331;AN=5008;NS=2504;DP=19628;EAS_AF=0.0694;AMR_AF=0.1974;AFR_AF=0.2428;EUR_AF=0.1421;SAS_AF=0.1759;AA=g|||;VT=SNP
6	31246598	rs28563838	C	G	100	PASS	AC=501;AF=0.10004;AN=5008;NS=2504;DP=19240;EAS_AF=0.2589;AMR_AF=0.1124;AFR_AF=0.0204;EUR_AF=0.0606;SAS_AF=0.0757;AA=c|||;VT=SNP
6	31246632	rs112161056	G	A	100	PASS	AC=843;AF=0.168331;AN=5008;NS=2504;DP=19196;EAS_AF=0.0694;AMR_AF=0.1974;AFR_AF=0.2428;EUR_AF=0.1421;SAS_AF=0.1759;AA=g|||;VT=SNP
6	31246668	rs112220608	A	G	100	PASS	AC=843;AF=0.168331;AN=5008;NS=2504;DP=18864;EAS_AF=0.0694;AMR_AF=0.1974;AFR_AF=0.2428;EUR_AF=0.1421;SAS_AF=0.1759;AA=a|||;VT=SNP
6	31246676	rs67394384	C	T	100	PASS	AC=844;AF=0.16853;AN=5008;NS=2504;DP=18999;EAS_AF=0.0694;AMR_AF=0.1974;AFR_AF=0.2428;EUR_AF=0.1431;SAS_AF=0.1759;AA=c|||;VT=SNP
6	31246703	rs7381988	G	A	100	PASS	AC=4397;AF=0.877995;AN=5008;NS=2504;DP=19255;EAS_AF=0.8224;AMR_AF=0.9006;AFR_AF=0.9387;EUR_AF=0.8608;SAS_AF=0.8548;AA=a|||;VT=SNP
6	31246732	rs146149514	G	A	100	PASS	AC=176;AF=0.0351438;AN=5008;NS=2504;DP=19618;EAS_AF=0.0238;AMR_AF=0.036;AFR_AF=0.0015;EUR_AF=0.0249;SAS_AF=0.1022;AA=g|||;VT=SNP
6	31246969	rs72855954	A	G	100	PASS	AC=1217;AF=0.243011;AN=5008;NS=2504;DP=18134;EAS_AF=0.1181;AMR_AF=0.2594;AFR_AF=0.3404;EUR_AF=0.1829;SAS_AF=0.2904;AA=G|||;VT=SNP
6	31246995	rs6912893	C	T	100	PASS	AC=772;AF=0.154153;AN=5008;NS=2504;DP=17634;EAS_AF=0.2589;AMR_AF=0.1744;AFR_AF=0.1316;EUR_AF=0.1133;SAS_AF=0.1043;AA=C|||;VT=SNP
6	31247067	rs7382297	T	G	100	PASS	AC=4452;AF=0.888978;AN=5008;NS=2504;DP=16923;EAS_AF=0.8304;AMR_AF=0.9035;AFR_AF=0.9493;EUR_AF=0.8767;SAS_AF=0.8701;AA=G|||;VT=SNP
6	31247097	rs75214491	T	C	100	PASS	AC=367;AF=0.0732827;AN=5008;NS=2504;DP=16928;EAS_AF=0.0427;AMR_AF=0.062;AFR_AF=0.0968;EUR_AF=0.0408;SAS_AF=0.1145;AA=T|||;VT=SNP
6	31247108	rs4351259	G	A	100	PASS	AC=844;AF=0.16853;AN=5008;NS=2504;DP=16705;EAS_AF=0.0694;AMR_AF=0.1974;AFR_AF=0.2428;EUR_AF=0.1431;SAS_AF=0.1759;AA=G|||;VT=SNP
6	31247121	rs6457372	A	G	100	PASS	AC=2543;AF=0.507788;AN=5008;NS=2504;DP=16643;EAS_AF=0.4563;AMR_AF=0.5562;AFR_AF=0.5545;EUR_AF=0.5358;SAS_AF=0.4346;AA=G|||;VT=SNP
6	31247135	rs4386816	T	C	100	PASS	AC=900;AF=0.179712;AN=5008;NS=2504;DP=16701;EAS_AF=0.0774;AMR_AF=0.2003;AFR_AF=0.2542;EUR_AF=0.159;SAS_AF=0.1912;AA=C|||;VT=SNP
6	31247149	rs7382307	A	G	100	PASS	AC=4454;AF=0.889377;AN=5008;NS=2504;DP=16613;EAS_AF=0.8304;AMR_AF=0.9035;AFR_AF=0.9501;EUR_AF=0.8777;SAS_AF=0.8701;AA=G|||;VT=SNP
6	31247169	rs6917363	G	A	100	PASS	AC=2546;AF=0.508387;AN=5008;NS=2504;DP=16651;EAS_AF=0.4563;AMR_AF=0.5562;AFR_AF=0.556;EUR_AF=0.5358;SAS_AF=0.4356;AA=A|||;VT=SNP
6	31247203	rs2853946	A	T	100	PASS	AC=1981;AF=0.395567;AN=5008;NS=2504;DP=17375;EAS_AF=0.2143;AMR_AF=0.4669;AFR_AF=0.5446;EUR_AF=0.3509;SAS_AF=0.3763;AA=T|||;VT=SNP
6	31247267	rs56356836	C	T	100	PASS	AC=350;AF=0.0698882;AN=5008;NS=2504;DP=18845;EAS_AF=0.1925;AMR_AF=0.0994;AFR_AF=0.0076;EUR_AF=0.0378;SAS_AF=0.0399;AA=C|||;VT=SNP
6	31247268	rs139056196	C	T	100	PASS	AC=135;AF=0.0269569;AN=5008;NS=2504;DP=18946;EAS_AF=0.0585;AMR_AF=0.0029;AFR_AF=0.0303;EUR_AF=0.003;SAS_AF=0.0317;AA=C|||;VT=SNP
6	31247281	rs7454812	T	G	100	PASS	AC=843;AF=0.168331;AN=5008;NS=2504;DP=19176;EAS_AF=0.0694;AMR_AF=0.1974;AFR_AF=0.2428;EUR_AF=0.1421;SAS_AF=0.1759;AA=T|||;VT=SNP
6	31247319	rs12216025	T	C	100	PASS	AC=592;AF=0.118211;AN=5008;NS=2504;DP=18972;EAS_AF=0.0714;AMR_AF=0.0836;AFR_AF=0.0847;EUR_AF=0.1431;SAS_AF=0.2106;AA=T|||;VT=SNP
6	31247356	rs7451915	G	T	100	PASS	AC=843;AF=0.168331;AN=5008;NS=2504;DP=19288;EAS_AF=0.0694;AMR_AF=0.1974;AFR_AF=0.2428;EUR_AF=0.1421;SAS_AF=0.1759;AA=G|||;VT=SNP
6	31247390	rs2844609	G	A	100	PASS	AC=488;AF=0.0974441;AN=5008;NS=2504;DP=19516;EAS_AF=0.0238;AMR_AF=0.0821;AFR_AF=0.1248;EUR_AF=0.1352;SAS_AF=0.1084;AA=G|||;VT=SNP
6	31247414	rs2844608	C	T	100	PASS	AC=1998;AF=0.398962;AN=5008;NS=2504;DP=19236;EAS_AF=0.4246;AMR_AF=0.4712;AFR_AF=0.4191;EUR_AF=0.3837;SAS_AF=0.3098;AA=T|||;VT=SNP
6	31247416	rs34950876	T	G	100	PASS	AC=656;AF=0.13099;AN=5008;NS=2504;DP=19341;EAS_AF=0.253;AMR_AF=0.1282;AFR_AF=0.0832;EUR_AF=0.1272;SAS_AF=0.0757;AA=T|||;VT=SNP
6	31247430	rs12208888	C	T	100	PASS	AC=592;AF=0.118211;AN=5008;NS=2504;DP=19741;EAS_AF=0.0714;AMR_AF=0.0836;AFR_AF=0.0847;EUR_AF=0.1431;SAS_AF=0.2106;AA=C|||;VT=SNP
6	31247439	rs35438642	C	G	100	PASS	AC=656;AF=0.13099;AN=5008;NS=2504;DP=19806;EAS_AF=0.253;AMR_AF=0.1282;AFR_AF=0.0832;EUR_AF=0.1272;SAS_AF=0.0757;AA=C|||;VT=SNP
6	31247441	rs2844607	C	T	100	PASS	AC=1155;AF=0.230631;AN=5008;NS=2504;DP=19915;EAS_AF=0.3552;AMR_AF=0.2738;AFR_AF=0.1762;EUR_AF=0.2416;SAS_AF=0.1339;AA=T|||;VT=SNP
6	31247464	rs111496744	A	G	100	PASS	AC=843;AF=0.168331;AN=5008;NS=2504;DP=20723;EAS_AF=0.0694;AMR_AF=0.1974;AFR_AF=0.2428;EUR_AF=0.1421;SAS_AF=0.1759;AA=A|||;VT=SNP
6	31247494	rs111910807	C	T	100	PASS	AC=843;AF=0.168331;AN=5008;NS=2504;DP=22220;EAS_AF=0.0694;AMR_AF=0.1974;AFR_AF=0.2428;EUR_AF=0.1421;SAS_AF=0.1759;AA=C|||;VT=SNP
6	31247736	rs2853945	T	C	100	PASS	AC=488;AF=0.0974441;AN=5008;NS=2504;DP=20673;EAS_AF=0.0238;AMR_AF=0.0821;AFR_AF=0.1248;EUR_AF=0.1352;SAS_AF=0.1084;AA=T|||;VT=SNP
6	31247758	rs2853944	T	C	100	PASS	AC=3964;AF=0.791534;AN=5008;NS=2504;DP=20011;EAS_AF=0.8065;AMR_AF=0.8213;AFR_AF=0.8245;EUR_AF=0.7416;SAS_AF=0.7618;AA=C|||;VT=SNP
6	31247787	rs78111134	C	T	100	PASS	AC=135;AF=0.0269569;AN=5008;NS=2504;DP=19355;EAS_AF=0.0585;AMR_AF=0.0029;AFR_AF=0.0303;EUR_AF=0.003;SAS_AF=0.0317;AA=C|||;VT=SNP
6	31247796	rs7755686	G	C	100	PASS	AC=152;AF=0.0303514;AN=5008;NS=2504;DP=19097;EAS_AF=0.0675;AMR_AF=0.013;AFR_AF=0.0129;EUR_AF=0.0229;SAS_AF=0.0358;AA=G|||;VT=SNP
6	31247815	rs72855758	C	T	100	PASS	AC=853;AF=0.170327;AN=5008;NS=2504;DP=19431;EAS_AF=0.0694;AMR_AF=0.2003;AFR_AF=0.2428;EUR_AF=0.1491;SAS_AF=0.1769;AA=C|||;VT=SNP
6	31247871	rs2853943	T	C	100	PASS	AC=1272;AF=0.253994;AN=5008;NS=2504;DP=21753;EAS_AF=0.3611;AMR_AF=0.3199;AFR_AF=0.2247;EUR_AF=0.2276;SAS_AF=0.1636;AA=T|||;VT=SNP
6	31247964	rs17198616	T	C	100	PASS	AC=523;AF=0.104433;AN=5008;NS=2504;DP=24691;EAS_AF=0.1944;AMR_AF=0.1254;AFR_AF=0.053;EUR_AF=0.1252;SAS_AF=0.045;AA=T|||;VT=SNP
6	31247998	rs9405016	T	C	100	PASS	AC=349;AF=0.0696885;AN=5008;NS=2504;DP=25714;EAS_AF=0.1915;AMR_AF=0.0994;AFR_AF=0.0076;EUR_AF=0.0378;SAS_AF=0.0399;AA=T|||;VT=SNP
6	31248033	rs17192274	A	G	100	PASS	AC=658;AF=0.13139;AN=5008;NS=2504;DP=24486;EAS_AF=0.253;AMR_AF=0.1282;AFR_AF=0.0832;EUR_AF=0.1272;SAS_AF=0.0777;AA=a|||;VT=SNP
6	31248075	rs17192281	G	A	100	PASS	AC=600;AF=0.119808;AN=5008;NS=2504;DP=21764;EAS_AF=0.0516;AMR_AF=0.0922;AFR_AF=0.1891;EUR_AF=0.1014;SAS_AF=0.135;AA=G|||;VT=SNP
6	31248091	rs17192288	G	A	100	PASS	AC=422;AF=0.0842652;AN=5008;NS=2504;DP=20617;EAS_AF=0.0506;AMR_AF=0.0648;AFR_AF=0.1082;EUR_AF=0.0567;SAS_AF=0.1288;AA=G|||;VT=SNP
6	31248114	rs17192295	C	T	100	PASS	AC=422;AF=0.0842652;AN=5008;NS=2504;DP=20265;EAS_AF=0.0506;AMR_AF=0.0648;AFR_AF=0.1082;EUR_AF=0.0567;SAS_AF=0.1288;AA=C|||;VT=SNP
6	31248155	rs2524063	G	A	100	PASS	AC=500;AF=0.0998403;AN=5008;NS=2504;DP=17422;EAS_AF=0.1032;AMR_AF=0.1455;AFR_AF=0.093;EUR_AF=0.1143;SAS_AF=0.0583;AA=G|||;VT=SNP
6	31248169	rs2853942	C	T	100	PASS	AC=488;AF=0.0974441;AN=5008;NS=2504;DP=17060;EAS_AF=0.0238;AMR_AF=0.0821;AFR_AF=0.1248;EUR_AF=0.1352;SAS_AF=0.1084;AA=C|||;VT=SNP
6	31248204	rs2524062	G	A	100	PASS	AC=1157;AF=0.23103;AN=5008;NS=2504;DP=16400;EAS_AF=0.3552;AMR_AF=0.2738;AFR_AF=0.1762;EUR_AF=0.2416;SAS_AF=0.136;AA=G|||;VT=SNP
6	31248256	rs17192302	C	T	100	PASS	AC=422;AF=0.0842652;AN=5008;NS=2504;DP=19417;EAS_AF=0.0506;AMR_AF=0.0648;AFR_AF=0.1082;EUR_AF=0.0567;SAS_AF=0.1288;AA=C|||;VT=SNP
6	31248262	rs12529015	G	A	100	PASS	AC=349;AF=0.0696885;AN=5008;NS=2504;DP=19517;EAS_AF=0.1915;AMR_AF=0.0994;AFR_AF=0.0076;EUR_AF=0.0378;SAS_AF=0.0399;AA=G|||;VT=SNP
6	31248324	rs17192323	C	T	100	PASS	AC=422;AF=0.0842652;AN=5008;NS=2504;DP=20884;EAS_AF=0.0506;AMR_AF=0.0648;AFR_AF=0.1082;EUR_AF=0.0567;SAS_AF=0.1288;AA=C|||;VT=SNP
6	31248382	rs17198664	C	T	100	PASS	AC=600;AF=0.119808;AN=5008;NS=2504;DP=22665;EAS_AF=0.0516;AMR_AF=0.0922;AFR_AF=0.1891;EUR_AF=0.1014;SAS_AF=0.135;AA=C|||;VT=SNP
6	31248432	rs2844606	A	G	100	PASS	AC=2422;AF=0.483626;AN=5008;NS=2504;DP=22862;EAS_AF=0.4752;AMR_AF=0.536;AFR_AF=0.5272;EUR_AF=0.4404;SAS_AF=0.4407;AA=G|||;VT=SNP
6	31248434	rs9264758	A	G	100	PASS	AC=4030;AF=0.804712;AN=5008;NS=2504;DP=22964;EAS_AF=0.7798;AMR_AF=0.8386;AFR_AF=0.8411;EUR_AF=0.8201;SAS_AF=0.7413;AA=G|||;VT=SNP
6	31248493	rs9368669	T	C	100	PASS	AC=349;AF=0.0696885;AN=5008;NS=2504;DP=24906;EAS_AF=0.1915;AMR_AF=0.0994;AFR_AF=0.0076;EUR_AF=0.0378;SAS_AF=0.0399;AA=T|||;VT=SNP
6	31248568	rs9380234	G	A	100	PASS	AC=349;AF=0.0696885;AN=5008;NS=2504;DP=21697;EAS_AF=0.1915;AMR_AF=0.0994;AFR_AF=0.0076;EUR_AF=0.0378;SAS_AF=0.0399;AA=G|||;VT=SNP
6	31248591	rs2844605	A	C	100	PASS	AC=2422;AF=0.483626;AN=5008;NS=2504;DP=21430;EAS_AF=0.4752;AMR_AF=0.536;AFR_AF=0.5272;EUR_AF=0.4404;SAS_AF=0.4407;AA=C|||;VT=SNP
6	31248643	rs9394050	G	A	100	PASS	AC=950;AF=0.189696;AN=5008;NS=2504;DP=21130;EAS_AF=0.2599;AMR_AF=0.2017;AFR_AF=0.2126;EUR_AF=0.1581;SAS_AF=0.1104;AA=G|||;VT=SNP
6	31248648	rs17198685	C	T	100	PASS	AC=844;AF=0.16853;AN=5008;NS=2504;DP=21022;EAS_AF=0.0694;AMR_AF=0.1974;AFR_AF=0.2428;EUR_AF=0.1431;SAS_AF=0.1759;AA=C|||;VT=SNP
6	31248655	rs17198692	G	T	100	PASS	AC=844;AF=0.16853;AN=5008;NS=2504;DP=20936;EAS_AF=0.0694;AMR_AF=0.1974;AFR_AF=0.2428;EUR_AF=0.1431;SAS_AF=0.1759;AA=G|||;VT=SNP
6	31248678	rs9264759	T	C	100	PASS	AC=3878;AF=0.774361;AN=5008;NS=2504;DP=20480;EAS_AF=0.7123;AMR_AF=0.8256;AFR_AF=0.8283;EUR_AF=0.7972;SAS_AF=0.7055;AA=C|||;VT=SNP
6	31248693	rs17198706	C	G	100	PASS	AC=422;AF=0.0842652;AN=5008;NS=2504;DP=20785;EAS_AF=0.0506;AMR_AF=0.0648;AFR_AF=0.1082;EUR_AF=0.0567;SAS_AF=0.1288;AA=G|||;VT=SNP
6	31248736	rs79999451	G	A	100	PASS	AC=134;AF=0.0267572;AN=5008;NS=2504;DP=21271;EAS_AF=0.0506;AMR_AF=0.0115;AFR_AF=0.0129;EUR_AF=0.0229;SAS_AF=0.0358;AA=G|||;VT=SNP
6	31248785	rs2524061	G	A	100	PASS	AC=499;AF=0.0996406;AN=5008;NS=2504;DP=21524;EAS_AF=0.1022;AMR_AF=0.1455;AFR_AF=0.093;EUR_AF=0.1143;SAS_AF=0.0583;AA=g|||;VT=SNP
6	31248819	rs13208617	C	T	100	PASS	AC=592;AF=0.118211;AN=5008;NS=2504;DP=22182;EAS_AF=0.0714;AMR_AF=0.0836;AFR_AF=0.0847;EUR_AF=0.1431;SAS_AF=0.2106;AA=C|||;VT=SNP
6	31248825	rs58114162	C	T	100	PASS	AC=422;AF=0.0842652;AN=5008;NS=2504;DP=22321;EAS_AF=0.0506;AMR_AF=0.0648;AFR_AF=0.1082;EUR_AF=0.0567;SAS_AF=0.1288;AA=C|||;VT=SNP
6	31248840	rs74703819	C	T	100	PASS	AC=135;AF=0.0269569;AN=5008;NS=2504;DP=22585;EAS_AF=0.0585;AMR_AF=0.0029;AFR_AF=0.0303;EUR_AF=0.003;SAS_AF=0.0317;AA=C|||;VT=SNP
6	31248886	rs9380235	C	T	100	PASS	AC=772;AF=0.154153;AN=5008;NS=2504;DP=22997;EAS_AF=0.2589;AMR_AF=0.1744;AFR_AF=0.1316;EUR_AF=0.1133;SAS_AF=0.1043;AA=C|||;VT=SNP
6	31248887	rs73728770	G	C	100	PASS	AC=422;AF=0.0842652;AN=5008;NS=2504;DP=22996;EAS_AF=0.0506;AMR_AF=0.0648;AFR_AF=0.1082;EUR_AF=0.0567;SAS_AF=0.1288;AA=G|||;VT=SNP
6	31249026	rs76007896	C	G	100	PASS	AC=135;AF=0.0269569;AN=5008;NS=2504;DP=22611;EAS_AF=0.0585;AMR_AF=0.0029;AFR_AF=0.0303;EUR_AF=0.003;SAS_AF=0.0317;AA=C|||;VT=SNP
6	31249127	rs2253487	G	A	100	PASS	AC=1759;AF=0.351238;AN=5008;NS=2504;DP=19766;EAS_AF=0.4306;AMR_AF=0.3573;AFR_AF=0.2625;EUR_AF=0.3847;SAS_AF=0.3507;AA=G|||;VT=SNP
6	31249132	rs9264761	A	T	100	PASS	AC=4456;AF=0.889776;AN=5008;NS=2504;DP=19771;EAS_AF=0.8343;AMR_AF=0.9035;AFR_AF=0.9493;EUR_AF=0.8767;SAS_AF=0.8701;AA=T|||;VT=SNP
6	31249156	rs28367586	C	T	100	PASS	AC=764;AF=0.152556;AN=5008;NS=2504;DP=18959;EAS_AF=0.2589;AMR_AF=0.1744;AFR_AF=0.1316;EUR_AF=0.1133;SAS_AF=0.0961;AA=C|||;VT=SNP
6	31249196	rs9264763	A	C	100	PASS	AC=4456;AF=0.889776;AN=5008;NS=2504;DP=18699;EAS_AF=0.8343;AMR_AF=0.9035;AFR_AF=0.9493;EUR_AF=0.8767;SAS_AF=0.8701;AA=C|||;VT=SNP
6	31249217	rs2253491	G	A	100	PASS	AC=637;AF=0.127196;AN=5008;NS=2504;DP=19131;EAS_AF=0.0417;AMR_AF=0.1124;AFR_AF=0.1346;EUR_AF=0.1799;SAS_AF=0.1616;AA=G|||;VT=SNP
6	31249229	rs2853941	T	C	100	PASS	AC=1760;AF=0.351438;AN=5008;NS=2504;DP=19717;EAS_AF=0.4306;AMR_AF=0.3588;AFR_AF=0.2617;EUR_AF=0.3857;SAS_AF=0.3507;AA=T|||;VT=SNP
6	31249267	rs35840219	G	C	100	PASS	AC=332;AF=0.0662939;AN=5008;NS=2504;DP=21335;EAS_AF=0.121;AMR_AF=0.0994;AFR_AF=0.0378;EUR_AF=0.0746;SAS_AF=0.0164;AA=G|||;VT=SNP
6	31249326	rs73392854	A	G	100	PASS	AC=468;AF=0.0934505;AN=5008;NS=2504;DP=21241;EAS_AF=0.0506;AMR_AF=0.0692;AFR_AF=0.1399;EUR_AF=0.0577;SAS_AF=0.1288;AA=G|||;VT=SNP
6	31249398	rs9264764	T	C	100	PASS	AC=1712;AF=0.341853;AN=5008;NS=2504;DP=20758;EAS_AF=0.4276;AMR_AF=0.3559;AFR_AF=0.2307;EUR_AF=0.3837;SAS_AF=0.3507;AA=T|||;VT=SNP
6	31249417	rs79738939	A	C	100	PASS	AC=152;AF=0.0303514;AN=5008;NS=2504;DP=22193;EAS_AF=0.0675;AMR_AF=0.013;AFR_AF=0.0129;EUR_AF=0.0229;SAS_AF=0.0358;AA=A|||;VT=SNP
6	31249478	rs9264765	A	G	100	PASS	AC=1714;AF=0.342252;AN=5008;NS=2504;DP=19297;EAS_AF=0.4286;AMR_AF=0.3559;AFR_AF=0.2315;EUR_AF=0.3837;SAS_AF=0.3507;AA=A|||;VT=SNP
6	31249532	rs111582985	T	A	100	PASS	AC=149;AF=0.0297524;AN=5008;NS=2504;DP=17617;EAS_AF=0.0575;AMR_AF=0.0029;AFR_AF=0.0416;EUR_AF=0.003;SAS_AF=0.0317;AA=T|||;VT=SNP
6	31249576	rs28732107	G	A	100	PASS	AC=715;AF=0.142772;AN=5008;NS=2504;DP=17646;EAS_AF=0.0536;AMR_AF=0.1095;AFR_AF=0.1498;EUR_AF=0.1879;SAS_AF=0.2025;AA=G|||;VT=SNP
6	31249611	rs35193884	G	A	100	PASS	AC=308;AF=0.0615016;AN=5008;NS=2504;DP=17368;EAS_AF=0.0972;AMR_AF=0.0994;AFR_AF=0.0378;EUR_AF=0.0746;SAS_AF=0.0164;AA=G|||;VT=SNP
6	31249637	rs111556359	T	A	100	PASS	AC=140;AF=0.0279553;AN=5008;NS=2504;DP=17239;EAS_AF=0.0516;AMR_AF=0.013;AFR_AF=0.0159;EUR_AF=0.0229;SAS_AF=0.0358;AA=T|||;VT=SNP
6	31249644	rs112734150	G	A	100	PASS	AC=136;AF=0.0271565;AN=5008;NS=2504;DP=17449;EAS_AF=0.0516;AMR_AF=0.0115;AFR_AF=0.0129;EUR_AF=0.0239;SAS_AF=0.0358;AA=G|||;VT=SNP
6	31249732	rs2853940	T	C	100	PASS	AC=2396;AF=0.478435;AN=5008;NS=2504;DP=18560;EAS_AF=0.4216;AMR_AF=0.5807;AFR_AF=0.5567;EUR_AF=0.4056;SAS_AF=0.4335;AA=C|||;VT=SNP
6	31249790	rs7766156	C	G	100	PASS	AC=1922;AF=0.383786;AN=5008;NS=2504;DP=17563;EAS_AF=0.1438;AMR_AF=0.379;AFR_AF=0.5847;EUR_AF=0.3062;SAS_AF=0.4427;AA=G|||;VT=SNP
6	31249792	rs7766452	G	A	100	PASS	AC=365;AF=0.0728834;AN=5008;NS=2504;DP=17498;EAS_AF=0.0238;AMR_AF=0.0519;AFR_AF=0.1089;EUR_AF=0.0547;SAS_AF=0.1084;AA=G|||;VT=SNP
6	31249977	rs9348859	C	T	100	PASS	AC=2231;AF=0.445487;AN=5008;NS=2504;DP=16345;EAS_AF=0.5843;AMR_AF=0.4669;AFR_AF=0.466;EUR_AF=0.3757;SAS_AF=0.3313;AA=C|||;VT=SNP
6	31250070	rs56193391	C	T	100	PASS	AC=209;AF=0.0417332;AN=5008;NS=2504;DP=16876;EAS_AF=0.0427;AMR_AF=0.0461;AFR_AF=0.0227;EUR_AF=0.0298;SAS_AF=0.0757;AA=C|||;VT=SNP
6	31250071	rs12662484	A	G	100	PASS	AC=208;AF=0.0415335;AN=5008;NS=2504;DP=16854;EAS_AF=0.0427;AMR_AF=0.0461;AFR_AF=0.0219;EUR_AF=0.0298;SAS_AF=0.0757;AA=A|||;VT=SNP
6	31250195	rs9264767	G	A	100	PASS	AC=460;AF=0.091853;AN=5008;NS=2504;DP=17177;EAS_AF=0.1022;AMR_AF=0.1455;AFR_AF=0.0605;EUR_AF=0.1133;SAS_AF=0.0634;AA=G|||;VT=SNP
6	31250507	rs386575142	A	G	100	PASS	AC=3575;AF=0.713858;AN=5008;NS=2504;DP=16873;EAS_AF=0.7113;AMR_AF=0.7752;AFR_AF=0.7784;EUR_AF=0.6412;SAS_AF=0.6605;AA=G|||;VT=SNP
6	31250606	rs9468914	A	C	100	PASS	AC=2238;AF=0.446885;AN=5008;NS=2504;DP=18951;EAS_AF=0.3889;AMR_AF=0.4553;AFR_AF=0.528;EUR_AF=0.3917;SAS_AF=0.4479;AA=C|||;VT=SNP
6	31250642	rs2853939	T	C	100	PASS	AC=3575;AF=0.713858;AN=5008;NS=2504;DP=19731;EAS_AF=0.7113;AMR_AF=0.7752;AFR_AF=0.7784;EUR_AF=0.6412;SAS_AF=0.6605;AA=C|||;VT=SNP
6	31250796	rs35446580	T	C	100	PASS	AC=523;AF=0.104433;AN=5008;NS=2504;DP=18817;EAS_AF=0.1796;AMR_AF=0.049;AFR_AF=0.0809;EUR_AF=0.1243;SAS_AF=0.0777;AA=T|||;VT=SNP
6	31250823	rs2524059	C	G	100	PASS	AC=3575;AF=0.713858;AN=5008;NS=2504;DP=19201;EAS_AF=0.7113;AMR_AF=0.7752;AFR_AF=0.7784;EUR_AF=0.6412;SAS_AF=0.6605;AA=G|||;VT=SNP
6	31250854	rs2844603	A	G	100	PASS	AC=3575;AF=0.713858;AN=5008;NS=2504;DP=19813;EAS_AF=0.7113;AMR_AF=0.7752;AFR_AF=0.7784;EUR_AF=0.6412;SAS_AF=0.6605;AA=G|||;VT=SNP
6	31250876	rs114612857	C	G	100	PASS	AC=383;AF=0.0764776;AN=5008;NS=2504;DP=19970;EAS_AF=0.0724;AMR_AF=0.1326;AFR_AF=0.0333;EUR_AF=0.0487;SAS_AF=0.1278;AA=C|||;VT=SNP
6	31250918	rs9468917	C	T	100	PASS	AC=1853;AF=0.370008;AN=5008;NS=2504;DP=20680;EAS_AF=0.3145;AMR_AF=0.3228;AFR_AF=0.4955;EUR_AF=0.3429;SAS_AF=0.319;AA=C|||;VT=SNP
6	31250978	rs28367587	G	A	100	PASS	AC=1856;AF=0.370607;AN=5008;NS=2504;DP=20461;EAS_AF=0.3155;AMR_AF=0.3242;AFR_AF=0.4962;EUR_AF=0.3439;SAS_AF=0.318;AA=G|||;VT=SNP
6	31251003	rs28367588	G	A	100	PASS	AC=1854;AF=0.370208;AN=5008;NS=2504;DP=19206;EAS_AF=0.3155;AMR_AF=0.3242;AFR_AF=0.4947;EUR_AF=0.3439;SAS_AF=0.318;AA=g|||;VT=SNP
6	31251040	rs9461681	G	A	100	PASS	AC=1854;AF=0.370208;AN=5008;NS=2504;DP=17823;EAS_AF=0.3155;AMR_AF=0.3242;AFR_AF=0.4947;EUR_AF=0.3439;SAS_AF=0.318;AA=A|||;VT=SNP
6	31251079	rs34928629	G	T	100	PASS	AC=328;AF=0.0654952;AN=5008;NS=2504;DP=17256;EAS_AF=0.0645;AMR_AF=0.1297;AFR_AF=0.0227;EUR_AF=0.0328;SAS_AF=0.1125;AA=G|||;VT=SNP
6	31251161	rs34626842	C	T	100	PASS	AC=328;AF=0.0654952;AN=5008;NS=2504;DP=19145;EAS_AF=0.0645;AMR_AF=0.1297;AFR_AF=0.0227;EUR_AF=0.0328;SAS_AF=0.1125;AA=C|||;VT=SNP
6	31251311	rs3873374	T	C	100	PASS	AC=1853;AF=0.370008;AN=5008;NS=2504;DP=20056;EAS_AF=0.3155;AMR_AF=0.3228;AFR_AF=0.4955;EUR_AF=0.3429;SAS_AF=0.318;AA=T|||;VT=SNP
6	31251312	rs6921855	T	C	100	PASS	AC=665;AF=0.132788;AN=5008;NS=2504;DP=20113;EAS_AF=0.1974;AMR_AF=0.1383;AFR_AF=0.1097;EUR_AF=0.0845;SAS_AF=0.1431;AA=T|||;VT=SNP
6	31251360	rs3873375	C	T	100	PASS	AC=1857;AF=0.370807;AN=5008;NS=2504;DP=19264;EAS_AF=0.3155;AMR_AF=0.3228;AFR_AF=0.4955;EUR_AF=0.3429;SAS_AF=0.3221;AA=C|||;VT=SNP
6	31251418	rs2253842	G	A	100	PASS	AC=453;AF=0.0904553;AN=5008;NS=2504;DP=18024;EAS_AF=0.1022;AMR_AF=0.1441;AFR_AF=0.0567;EUR_AF=0.1133;SAS_AF=0.0624;AA=G|||;VT=SNP
6	31251462	rs2394963	C	T	100	PASS	AC=1852;AF=0.369808;AN=5008;NS=2504;DP=17092;EAS_AF=0.3145;AMR_AF=0.3228;AFR_AF=0.4955;EUR_AF=0.3429;SAS_AF=0.318;AA=C|||;VT=SNP
6	31251477	rs2853938	T	C	100	PASS	AC=3576;AF=0.714058;AN=5008;NS=2504;DP=17047;EAS_AF=0.7113;AMR_AF=0.7752;AFR_AF=0.7791;EUR_AF=0.6412;SAS_AF=0.6605;AA=C|||;VT=SNP
6	31251523	rs12660083	C	T	100	PASS	AC=462;AF=0.0922524;AN=5008;NS=2504;DP=17685;EAS_AF=0.0972;AMR_AF=0.1398;AFR_AF=0.0234;EUR_AF=0.0368;SAS_AF=0.2035;AA=C|||;VT=SNP
6	31251542	rs2394964	C	T	100	PASS	AC=1854;AF=0.370208;AN=5008;NS=2504;DP=17387;EAS_AF=0.3145;AMR_AF=0.3228;AFR_AF=0.4955;EUR_AF=0.3429;SAS_AF=0.32;AA=C|||;VT=SNP
6	31251576	rs2844602	C	T	100	PASS	AC=453;AF=0.0904553;AN=5008;NS=2504;DP=17194;EAS_AF=0.1022;AMR_AF=0.1441;AFR_AF=0.0567;EUR_AF=0.1133;SAS_AF=0.0624;AA=C|||;VT=SNP
6	31251643	rs6899660	A	G	100	PASS	AC=711;AF=0.141973;AN=5008;NS=2504;DP=16634;EAS_AF=0.2212;AMR_AF=0.1484;AFR_AF=0.115;EUR_AF=0.0915;SAS_AF=0.1442;AA=A|||;VT=SNP
6	31251760	rs76737289	C	T	100	PASS	AC=153;AF=0.0305511;AN=5008;NS=2504;DP=19168;EAS_AF=0.0675;AMR_AF=0.013;AFR_AF=0.0129;EUR_AF=0.0229;SAS_AF=0.0368;AA=C|||;VT=SNP
6	31251841	rs117652729	G	A	100	PASS	AC=83;AF=0.0165735;AN=5008;NS=2504;DP=18522;EAS_AF=0.0685;AMR_AF=0;AFR_AF=0;EUR_AF=0;SAS_AF=0.0143;AA=G|||;VT=SNP
6	31251895	rs2524057	A	G	100	PASS	AC=835;AF=0.166733;AN=5008;NS=2504;DP=16217;EAS_AF=0.1746;AMR_AF=0.2752;AFR_AF=0.09;EUR_AF=0.162;SAS_AF=0.1902;AA=G|||;VT=SNP
6	31251924	rs12189871	C	T	100	PASS	AC=406;AF=0.0810703;AN=5008;NS=2504;DP=15891;EAS_AF=0.0367;AMR_AF=0.0504;AFR_AF=0.0719;EUR_AF=0.0984;SAS_AF=0.1431;AA=C|||;VT=SNP
6	31251937	rs114529772	C	T	100	PASS	AC=328;AF=0.0654952;AN=5008;NS=2504;DP=16019;EAS_AF=0.0645;AMR_AF=0.1297;AFR_AF=0.0227;EUR_AF=0.0328;SAS_AF=0.1125;AA=C|||;VT=SNP
6	31251954	rs115182712	A	G	100	PASS	AC=383;AF=0.0764776;AN=5008;NS=2504;DP=16449;EAS_AF=0.0724;AMR_AF=0.1326;AFR_AF=0.0333;EUR_AF=0.0487;SAS_AF=0.1278;AA=G|||;VT=SNP
6	31251962	rs114020623	C	T	100	PASS	AC=383;AF=0.0764776;AN=5008;NS=2504;DP=16620;EAS_AF=0.0724;AMR_AF=0.1326;AFR_AF=0.0333;EUR_AF=0.0487;SAS_AF=0.1278;AA=C|||;VT=SNP
6	31252031	rs115699806	A	G	100	PASS	AC=383;AF=0.0764776;AN=5008;NS=2504;DP=16986;EAS_AF=0.0734;AMR_AF=0.1326;AFR_AF=0.0333;EUR_AF=0.0477;SAS_AF=0.1278;AA=G|||;VT=SNP
6	31252216	rs2524056	A	C	100	PASS	AC=453;AF=0.0904553;AN=5008;NS=2504;DP=16438;EAS_AF=0.1022;AMR_AF=0.1441;AFR_AF=0.0567;EUR_AF=0.1133;SAS_AF=0.0624;AA=A|||;VT=SNP
6	31252237	rs2524055	A	C	100	PASS	AC=453;AF=0.0904553;AN=5008;NS=2504;DP=16387;EAS_AF=0.1022;AMR_AF=0.1441;AFR_AF=0.0567;EUR_AF=0.1133;SAS_AF=0.0624;AA=A|||;VT=SNP
6	31252388	rs114115450	G	A	100	PASS	AC=328;AF=0.0654952;AN=5008;NS=2504;DP=16160;EAS_AF=0.0645;AMR_AF=0.1297;AFR_AF=0.0227;EUR_AF=0.0328;SAS_AF=0.1125;AA=G|||;VT=SNP
6	31252396	rs2524054	A	C	100	PASS	AC=4358;AF=0.870208;AN=5008;NS=2504;DP=16367;EAS_AF=0.8363;AMR_AF=0.8775;AFR_AF=0.9402;EUR_AF=0.7952;SAS_AF=0.8824;AA=C|||;VT=SNP
6	31252406	rs115931507	T	C	100	PASS	AC=383;AF=0.0764776;AN=5008;NS=2504;DP=16471;EAS_AF=0.0724;AMR_AF=0.1326;AFR_AF=0.0333;EUR_AF=0.0487;SAS_AF=0.1278;AA=C|||;VT=SNP
6	31252469	rs386568878	T	G	100	PASS	AC=3573;AF=0.713458;AN=5008;NS=2504;DP=17345;EAS_AF=0.7113;AMR_AF=0.7752;AFR_AF=0.7784;EUR_AF=0.6412;SAS_AF=0.6585;AA=G|||;VT=SNP
6	31252521	rs115862431	C	T	100	PASS	AC=328;AF=0.0654952;AN=5008;NS=2504;DP=18041;EAS_AF=0.0645;AMR_AF=0.1297;AFR_AF=0.0227;EUR_AF=0.0328;SAS_AF=0.1125;AA=C|||;VT=SNP
6	31252527	rs116281893	T	C	100	PASS	AC=383;AF=0.0764776;AN=5008;NS=2504;DP=17895;EAS_AF=0.0724;AMR_AF=0.1326;AFR_AF=0.0333;EUR_AF=0.0487;SAS_AF=0.1278;AA=C|||;VT=SNP
6	31252569	rs2853937	T	C	100	PASS	AC=454;AF=0.090655;AN=5008;NS=2504;DP=17945;EAS_AF=0.1022;AMR_AF=0.1441;AFR_AF=0.0567;EUR_AF=0.1133;SAS_AF=0.0634;AA=T|||;VT=SNP
6	31252722	rs555968073	A	G	100	PASS	AC=711;AF=0.141973;AN=5008;NS=2504;DP=18386;EAS_AF=0.2212;AMR_AF=0.1484;AFR_AF=0.115;EUR_AF=0.0915;SAS_AF=0.1442;AA=A|||;VT=SNP
6	31252747	rs386622031	T	C	100	PASS	AC=711;AF=0.141973;AN=5008;NS=2504;DP=19035;EAS_AF=0.2212;AMR_AF=0.1484;AFR_AF=0.115;EUR_AF=0.0915;SAS_AF=0.1442;AA=T|||;VT=SNP
6	31252882	rs576938885	C	T	100	PASS	AC=711;AF=0.141973;AN=5008;NS=2504;DP=19736;EAS_AF=0.2212;AMR_AF=0.1484;AFR_AF=0.115;EUR_AF=0.0915;SAS_AF=0.1442;AA=C|||;VT=SNP
6	31252893	rs534659501	G	C	100	PASS	AC=453;AF=0.0904553;AN=5008;NS=2504;DP=20070;EAS_AF=0.1022;AMR_AF=0.1441;AFR_AF=0.0567;EUR_AF=0.1133;SAS_AF=0.0624;AA=G|||;VT=SNP
6	31252925	rs12191877	C	T	100	PASS	AC=558;AF=0.111422;AN=5008;NS=2504;DP=21128;EAS_AF=0.0526;AMR_AF=0.0836;AFR_AF=0.084;EUR_AF=0.1431;SAS_AF=0.1963;AA=C|||;VT=SNP
6	31252951	rs116350468	G	T	100	PASS	AC=383;AF=0.0764776;AN=5008;NS=2504;DP=20832;EAS_AF=0.0724;AMR_AF=0.1326;AFR_AF=0.0333;EUR_AF=0.0487;SAS_AF=0.1278;AA=G|||;VT=SNP
6	31253034	rs115727572	T	G	100	PASS	AC=383;AF=0.0764776;AN=5008;NS=2504;DP=20490;EAS_AF=0.0724;AMR_AF=0.1326;AFR_AF=0.0333;EUR_AF=0.0487;SAS_AF=0.1278;AA=G|||;VT=SNP
6	31253097	rs28367591	G	A	100	PASS	AC=1698;AF=0.339058;AN=5008;NS=2504;DP=18678;EAS_AF=0.247;AMR_AF=0.3098;AFR_AF=0.4818;EUR_AF=0.3201;SAS_AF=0.2812;AA=G|||;VT=SNP
6	31253109	rs564888318	C	T	100	PASS	AC=1851;AF=0.369609;AN=5008;NS=2504;DP=18619;EAS_AF=0.3145;AMR_AF=0.3228;AFR_AF=0.4947;EUR_AF=0.3429;SAS_AF=0.318;AA=C|||;VT=SNP
6	31253121	rs35857242	T	C	100	PASS	AC=390;AF=0.0778754;AN=5008;NS=2504;DP=18160;EAS_AF=0.122;AMR_AF=0.0461;AFR_AF=0.0514;EUR_AF=0.1213;SAS_AF=0.046;AA=T|||;VT=SNP
6	31253444	rs9461684	C	T	100	PASS	AC=725;AF=0.144768;AN=5008;NS=2504;DP=19668;EAS_AF=0.0347;AMR_AF=0.1873;AFR_AF=0.2564;EUR_AF=0.1382;SAS_AF=0.0838;AA=C|||;VT=SNP
6	31253468	rs114206206	G	T	100	PASS	AC=383;AF=0.0764776;AN=5008;NS=2504;DP=18838;EAS_AF=0.0724;AMR_AF=0.1326;AFR_AF=0.0333;EUR_AF=0.0487;SAS_AF=0.1278;AA=G|||;VT=SNP
6	31253514	rs114798972	C	T	100	PASS	AC=383;AF=0.0764776;AN=5008;NS=2504;DP=17559;EAS_AF=0.0724;AMR_AF=0.1326;AFR_AF=0.0333;EUR_AF=0.0487;SAS_AF=0.1278;AA=C|||;VT=SNP
6	31253605	rs73728779	T	C	100	PASS	AC=559;AF=0.111621;AN=5008;NS=2504;DP=18511;EAS_AF=0.0744;AMR_AF=0.1599;AFR_AF=0.112;EUR_AF=0.0934;SAS_AF=0.1339;AA=C|||;VT=SNP
6	31253619	rs73728781	C	T	100	PASS	AC=559;AF=0.111621;AN=5008;NS=2504;DP=18502;EAS_AF=0.0744;AMR_AF=0.1599;AFR_AF=0.112;EUR_AF=0.0934;SAS_AF=0.1339;AA=T|||;VT=SNP
6	31253659	rs115370806	T	C	100	PASS	AC=328;AF=0.0654952;AN=5008;NS=2504;DP=18224;EAS_AF=0.0645;AMR_AF=0.1297;AFR_AF=0.0227;EUR_AF=0.0328;SAS_AF=0.1125;AA=T|||;VT=SNP
6	31253667	rs114198295	A	G	100	PASS	AC=328;AF=0.0654952;AN=5008;NS=2504;DP=18440;EAS_AF=0.0645;AMR_AF=0.1297;AFR_AF=0.0227;EUR_AF=0.0328;SAS_AF=0.1125;AA=A|||;VT=SNP
6	31253771	rs2844600	G	T	100	PASS	AC=453;AF=0.0904553;AN=5008;NS=2504;DP=22737;EAS_AF=0.1022;AMR_AF=0.1441;AFR_AF=0.0567;EUR_AF=0.1133;SAS_AF=0.0624;AA=G|||;VT=SNP
6	31253866	rs9468919	G	A	100	PASS	AC=724;AF=0.144569;AN=5008;NS=2504;DP=21389;EAS_AF=0.0347;AMR_AF=0.1873;AFR_AF=0.2557;EUR_AF=0.1382;SAS_AF=0.0838;AA=G|||;VT=SNP
6	31253878	rs2853935	C	T	100	PASS	AC=3573;AF=0.713458;AN=5008;NS=2504;DP=21268;EAS_AF=0.7113;AMR_AF=0.7752;AFR_AF=0.7784;EUR_AF=0.6412;SAS_AF=0.6585;AA=T|||;VT=SNP
6	31253928	rs2853934	A	T	100	PASS	AC=453;AF=0.0904553;AN=5008;NS=2504;DP=21006;EAS_AF=0.1022;AMR_AF=0.1441;AFR_AF=0.0567;EUR_AF=0.1133;SAS_AF=0.0624;AA=A|||;VT=SNP
6	31253996	rs2524052	A	G	100	PASS	AC=3573;AF=0.713458;AN=5008;NS=2504;DP=20433;EAS_AF=0.7113;AMR_AF=0.7752;AFR_AF=0.7784;EUR_AF=0.6412;SAS_AF=0.6585;AA=G|||;VT=SNP
6	31254015	rs114214374	G	A	100	PASS	AC=328;AF=0.0654952;AN=5008;NS=2504;DP=20434;EAS_AF=0.0645;AMR_AF=0.1297;AFR_AF=0.0227;EUR_AF=0.0328;SAS_AF=0.1125;AA=G|||;VT=SNP
6	31254017	rs142609892	G	A	100	PASS	AC=24;AF=0.00479233;AN=5008;NS=2504;DP=20389;EAS_AF=0.0238;AMR_AF=0;AFR_AF=0;EUR_AF=0;SAS_AF=0;AA=G|||;VT=SNP
6	31254088	rs2853933	T	C	100	PASS	AC=3573;AF=0.713458;AN=5008;NS=2504;DP=21135;EAS_AF=0.7113;AMR_AF=0.7752;AFR_AF=0.7784;EUR_AF=0.6412;SAS_AF=0.6585;AA=C|||;VT=SNP
6	31254263	rs7754443	G	A	100	PASS	AC=1864;AF=0.372204;AN=5008;NS=2504;DP=22980;EAS_AF=0.3145;AMR_AF=0.3228;AFR_AF=0.5038;EUR_AF=0.3439;SAS_AF=0.318;AA=G|||;VT=SNP
6	31254280	rs59217589	T	A	100	PASS	AC=383;AF=0.0764776;AN=5008;NS=2504;DP=22793;EAS_AF=0.0724;AMR_AF=0.1326;AFR_AF=0.0333;EUR_AF=0.0487;SAS_AF=0.1278;AA=A|||;VT=SNP
6	31254299	rs58410461	A	C	100	PASS	AC=383;AF=0.0764776;AN=5008;NS=2504;DP=22154;EAS_AF=0.0724;AMR_AF=0.1326;AFR_AF=0.0333;EUR_AF=0.0487;SAS_AF=0.1278;AA=A|||;VT=SNP
6	31254334	rs58022700	C	T	100	PASS	AC=383;AF=0.0764776;AN=5008;NS=2504;DP=20034;EAS_AF=0.0724;AMR_AF=0.1326;AFR_AF=0.0333;EUR_AF=0.0487;SAS_AF=0.1278;AA=C|||;VT=SNP
6	31254353	rs59224028	G	A	100	PASS	AC=328;AF=0.0654952;AN=5008;NS=2504;DP=18937;EAS_AF=0.0645;AMR_AF=0.1297;AFR_AF=0.0227;EUR_AF=0.0328;SAS_AF=0.1125;AA=G|||;VT=SNP
6	31254485	rs58860177	T	C	100	PASS	AC=383;AF=0.0764776;AN=5008;NS=2504;DP=19060;EAS_AF=0.0724;AMR_AF=0.1326;AFR_AF=0.0333;EUR_AF=0.0487;SAS_AF=0.1278;AA=T|||;VT=SNP
6	31254496	rs7754903	G	T	100	PASS	AC=1699;AF=0.339257;AN=5008;NS=2504;DP=19571;EAS_AF=0.247;AMR_AF=0.3098;AFR_AF=0.4818;EUR_AF=0.3201;SAS_AF=0.2822;AA=G|||;VT=SNP
6	31254497	rs2853932	C	A	100	PASS	AC=453;AF=0.0904553;AN=5008;NS=2504;DP=19647;EAS_AF=0.1022;AMR_AF=0.1441;AFR_AF=0.0567;EUR_AF=0.1133;SAS_AF=0.0624;AA=C|||;VT=SNP
6	31254594	rs56328367	T	C	100	PASS	AC=383;AF=0.0764776;AN=5008;NS=2504;DP=22108;EAS_AF=0.0724;AMR_AF=0.1326;AFR_AF=0.0333;EUR_AF=0.0487;SAS_AF=0.1278;AA=T|||;VT=SNP
6	31254604	rs55691061	C	T	100	PASS	AC=328;AF=0.0654952;AN=5008;NS=2504;DP=22299;EAS_AF=0.0645;AMR_AF=0.1297;AFR_AF=0.0227;EUR_AF=0.0328;SAS_AF=0.1125;AA=C|||;VT=SNP
6	31254664	rs9380236	A	G	100	PASS	AC=711;AF=0.141973;AN=5008;NS=2504;DP=22098;EAS_AF=0.2212;AMR_AF=0.1484;AFR_AF=0.115;EUR_AF=0.0915;SAS_AF=0.1442;AA=A|||;VT=SNP
6	31254691	rs55822325	A	G	100	PASS	AC=383;AF=0.0764776;AN=5008;NS=2504;DP=21430;EAS_AF=0.0724;AMR_AF=0.1326;AFR_AF=0.0333;EUR_AF=0.0487;SAS_AF=0.1278;AA=G|||;VT=SNP
6	31254704	rs9368671	C	T	100	PASS	AC=711;AF=0.141973;AN=5008;NS=2504;DP=21095;EAS_AF=0.2212;AMR_AF=0.1484;AFR_AF=0.115;EUR_AF=0.0915;SAS_AF=0.1442;AA=C|||;VT=SNP
6	31254936	rs9468920	G	A	100	PASS	AC=1850;AF=0.369409;AN=5008;NS=2504;DP=19320;EAS_AF=0.3145;AMR_AF=0.3228;AFR_AF=0.4939;EUR_AF=0.3429;SAS_AF=0.318;AA=G|||;VT=SNP
6	31254938	rs141618471	A	G	100	PASS	AC=140;AF=0.0279553;AN=5008;NS=2504;DP=19508;EAS_AF=0.1389;AMR_AF=0;AFR_AF=0;EUR_AF=0;SAS_AF=0;AA=A|||;VT=SNP
6	31254954	rs185615899	T	G	100	PASS	AC=89;AF=0.0177716;AN=5008;NS=2504;DP=20042;EAS_AF=0.0486;AMR_AF=0;AFR_AF=0;EUR_AF=0;SAS_AF=0.0409;AA=T|||;VT=SNP
6	31255007	rs2853931	C	T	100	PASS	AC=3574;AF=0.713658;AN=5008;NS=2504;DP=21574;EAS_AF=0.7113;AMR_AF=0.7752;AFR_AF=0.7784;EUR_AF=0.6421;SAS_AF=0.6585;AA=T|||;VT=SNP
6	31255008	rs13214872	C	G	100	PASS	AC=557;AF=0.111222;AN=5008;NS=2504;DP=21624;EAS_AF=0.0526;AMR_AF=0.0836;AFR_AF=0.084;EUR_AF=0.1421;SAS_AF=0.1963;AA=C|||;VT=SNP
6	31255063	rs72861464	A	G	100	PASS	AC=711;AF=0.141973;AN=5008;NS=2504;DP=22657;EAS_AF=0.2212;AMR_AF=0.1484;AFR_AF=0.115;EUR_AF=0.0915;SAS_AF=0.1442;AA=A|||;VT=SNP
6	31255081	rs9468921	A	G	100	PASS	AC=1851;AF=0.369609;AN=5008;NS=2504;DP=22471;EAS_AF=0.3145;AMR_AF=0.3228;AFR_AF=0.4947;EUR_AF=0.3429;SAS_AF=0.318;AA=A|||;VT=SNP
6	31255183	rs57599285	C	T	100	PASS	AC=383;AF=0.0764776;AN=5008;NS=2504;DP=20184;EAS_AF=0.0724;AMR_AF=0.1326;AFR_AF=0.0333;EUR_AF=0.0487;SAS_AF=0.1278;AA=C|||;VT=SNP
6	31255201	rs16899147	A	G	100	PASS	AC=711;AF=0.141973;AN=5008;NS=2504;DP=20293;EAS_AF=0.2212;AMR_AF=0.1484;AFR_AF=0.115;EUR_AF=0.0915;SAS_AF=0.1442;AA=A|||;VT=SNP
6	31255210	rs57742463	C	A	100	PASS	AC=383;AF=0.0764776;AN=5008;NS=2504;DP=20233;EAS_AF=0.0724;AMR_AF=0.1326;AFR_AF=0.0333;EUR_AF=0.0487;SAS_AF=0.1278;AA=C|||;VT=SNP
6	31255277	rs117761656	G	T	100	PASS	AC=175;AF=0.0349441;AN=5008;NS=2504;DP=19781;EAS_AF=0.0972;AMR_AF=0.036;AFR_AF=0.0008;EUR_AF=0;SAS_AF=0.0521;AA=G|||;VT=SNP
6	31255286	rs9468922	G	A	100	PASS	AC=2027;AF=0.404752;AN=5008;NS=2504;DP=19515;EAS_AF=0.3165;AMR_AF=0.3501;AFR_AF=0.5734;EUR_AF=0.3877;SAS_AF=0.3241;AA=G|||;VT=SNP
6	31255344	rs72861465	G	A	100	PASS	AC=711;AF=0.141973;AN=5008;NS=2504;DP=20424;EAS_AF=0.2212;AMR_AF=0.1484;AFR_AF=0.115;EUR_AF=0.0915;SAS_AF=0.1442;AA=G|||;VT=SNP
6	31255424	rs2853930	A	C	100	PASS	AC=454;AF=0.090655;AN=5008;NS=2504;DP=21209;EAS_AF=0.1022;AMR_AF=0.1455;AFR_AF=0.0567;EUR_AF=0.1133;SAS_AF=0.0624;AA=A|||;VT=SNP
6	31255434	rs2853929	C	T	100	PASS	AC=454;AF=0.090655;AN=5008;NS=2504;DP=21469;EAS_AF=0.1022;AMR_AF=0.1455;AFR_AF=0.0567;EUR_AF=0.1133;SAS_AF=0.0624;AA=C|||;VT=SNP
6	31255442	rs114598080	G	A	100	PASS	AC=383;AF=0.0764776;AN=5008;NS=2504;DP=21577;EAS_AF=0.0724;AMR_AF=0.1326;AFR_AF=0.0333;EUR_AF=0.0487;SAS_AF=0.1278;AA=A|||;VT=SNP
6	31255465	rs55825863	C	A	100	PASS	AC=383;AF=0.0764776;AN=5008;NS=2504;DP=21427;EAS_AF=0.0724;AMR_AF=0.1326;AFR_AF=0.0333;EUR_AF=0.0487;SAS_AF=0.1278;AA=A|||;VT=SNP
6	31255500	rs2524051	A	G	100	PASS	AC=454;AF=0.090655;AN=5008;NS=2504;DP=20285;EAS_AF=0.1022;AMR_AF=0.1455;AFR_AF=0.0567;EUR_AF=0.1133;SAS_AF=0.0624;AA=A|||;VT=SNP
6	31255522	rs9468923	T	C	100	PASS	AC=1852;AF=0.369808;AN=5008;NS=2504;DP=19762;EAS_AF=0.3145;AMR_AF=0.3228;AFR_AF=0.4947;EUR_AF=0.3429;SAS_AF=0.319;AA=T|||;VT=SNP
6	31255523	rs56184612	A	G	100	PASS	AC=383;AF=0.0764776;AN=5008;NS=2504;DP=19613;EAS_AF=0.0724;AMR_AF=0.1326;AFR_AF=0.0333;EUR_AF=0.0487;SAS_AF=0.1278;AA=G|||;VT=SNP
6	31255541	rs2524050	T	C	100	PASS	AC=452;AF=0.0902556;AN=5008;NS=2504;DP=19012;EAS_AF=0.1012;AMR_AF=0.1441;AFR_AF=0.0567;EUR_AF=0.1133;SAS_AF=0.0624;AA=T|||;VT=SNP
6	31255579	rs75584970	G	A	100	PASS	AC=153;AF=0.0305511;AN=5008;NS=2504;DP=18489;EAS_AF=0.0675;AMR_AF=0.013;AFR_AF=0.0129;EUR_AF=0.0229;SAS_AF=0.0368;AA=G|||;VT=SNP
6	31255651	rs28616643	G	T	100	PASS	AC=859;AF=0.171526;AN=5008;NS=2504;DP=17465;EAS_AF=0.0685;AMR_AF=0.1974;AFR_AF=0.2564;EUR_AF=0.1421;SAS_AF=0.1748;AA=G|||;VT=SNP
6	31255762	rs28577989	A	C	100	PASS	AC=422;AF=0.0842652;AN=5008;NS=2504;DP=21029;EAS_AF=0.0337;AMR_AF=0.1542;AFR_AF=0.0651;EUR_AF=0.1143;SAS_AF=0.0818;AA=A|||;VT=SNP
6	31255809	rs28506073	A	G	100	PASS	AC=724;AF=0.144569;AN=5008;NS=2504;DP=21265;EAS_AF=0.0347;AMR_AF=0.1873;AFR_AF=0.2557;EUR_AF=0.1382;SAS_AF=0.0838;AA=A|||;VT=SNP
6	31255811	rs55918251	A	G	100	PASS	AC=383;AF=0.0764776;AN=5008;NS=2504;DP=21256;EAS_AF=0.0724;AMR_AF=0.1326;AFR_AF=0.0333;EUR_AF=0.0487;SAS_AF=0.1278;AA=G|||;VT=SNP
6	31255953	rs2524049	C	G	100	PASS	AC=836;AF=0.166933;AN=5008;NS=2504;DP=20892;EAS_AF=0.1746;AMR_AF=0.2767;AFR_AF=0.09;EUR_AF=0.162;SAS_AF=0.1902;AA=G|||;VT=SNP
6	31256005	rs2844599	G	C	100	PASS	AC=453;AF=0.0904553;AN=5008;NS=2504;DP=20659;EAS_AF=0.1022;AMR_AF=0.1441;AFR_AF=0.0567;EUR_AF=0.1133;SAS_AF=0.0624;AA=g|||;VT=SNP
6	31256013	rs17198727	C	T	100	PASS	AC=711;AF=0.141973;AN=5008;NS=2504;DP=21005;EAS_AF=0.2212;AMR_AF=0.1484;AFR_AF=0.115;EUR_AF=0.0915;SAS_AF=0.1442;AA=C|||;VT=SNP
6	31256050	rs55994500	G	A	100	PASS	AC=328;AF=0.0654952;AN=5008;NS=2504;DP=22196;EAS_AF=0.0645;AMR_AF=0.1297;AFR_AF=0.0227;EUR_AF=0.0328;SAS_AF=0.1125;AA=G|||;VT=SNP
6	31256065	rs17192393	C	G	100	PASS	AC=383;AF=0.0764776;AN=5008;NS=2504;DP=22642;EAS_AF=0.0724;AMR_AF=0.1326;AFR_AF=0.0333;EUR_AF=0.0487;SAS_AF=0.1278;AA=G|||;VT=SNP
6	31256083	rs75009018	A	C	100	PASS	AC=153;AF=0.0305511;AN=5008;NS=2504;DP=22560;EAS_AF=0.0675;AMR_AF=0.013;AFR_AF=0.0129;EUR_AF=0.0229;SAS_AF=0.0368;AA=A|||;VT=SNP
6	31256519	rs17192407	A	G	100	PASS	AC=328;AF=0.0654952;AN=5008;NS=2504;DP=22065;EAS_AF=0.0645;AMR_AF=0.1297;AFR_AF=0.0227;EUR_AF=0.0328;SAS_AF=0.1125;AA=A|||;VT=SNP
6	31256561	rs2524048	T	C	100	PASS	AC=453;AF=0.0904553;AN=5008;NS=2504;DP=23301;EAS_AF=0.1022;AMR_AF=0.1441;AFR_AF=0.0567;EUR_AF=0.1133;SAS_AF=0.0624;AA=T|||;VT=SNP
6	31256591	rs2524047	A	G	100	PASS	AC=453;AF=0.0904553;AN=5008;NS=2504;DP=23886;EAS_AF=0.1022;AMR_AF=0.1441;AFR_AF=0.0567;EUR_AF=0.1133;SAS_AF=0.0624;AA=A|||;VT=SNP
6	31256630	rs9366776	G	A	100	PASS	AC=711;AF=0.141973;AN=5008;NS=2504;DP=23715;EAS_AF=0.2212;AMR_AF=0.1484;AFR_AF=0.115;EUR_AF=0.0915;SAS_AF=0.1442;AA=G|||;VT=SNP
6	31256693	rs17192421	T	C	100	PASS	AC=383;AF=0.0764776;AN=5008;NS=2504;DP=22157;EAS_AF=0.0724;AMR_AF=0.1326;AFR_AF=0.0333;EUR_AF=0.0487;SAS_AF=0.1278;AA=C|||;VT=SNP
6	31256697	rs17192428	C	T	100	PASS	AC=328;AF=0.0654952;AN=5008;NS=2504;DP=22133;EAS_AF=0.0645;AMR_AF=0.1297;AFR_AF=0.0227;EUR_AF=0.0328;SAS_AF=0.1125;AA=C|||;VT=SNP
6	31256732	rs17198776	C	T	100	PASS	AC=383;AF=0.0764776;AN=5008;NS=2504;DP=21101;EAS_AF=0.0724;AMR_AF=0.1326;AFR_AF=0.0333;EUR_AF=0.0487;SAS_AF=0.1278;AA=C|||;VT=SNP
6	31256746	rs17198783	T	C	100	PASS	AC=384;AF=0.0766773;AN=5008;NS=2504;DP=20757;EAS_AF=0.0724;AMR_AF=0.1326;AFR_AF=0.0333;EUR_AF=0.0497;SAS_AF=0.1278;AA=T|||;VT=SNP
6	31256753	rs2524044	T	G	100	PASS	AC=837;AF=0.167133;AN=5008;NS=2504;DP=20662;EAS_AF=0.1746;AMR_AF=0.2781;AFR_AF=0.09;EUR_AF=0.162;SAS_AF=0.1902;AA=G|||;VT=SNP
6	31256916	rs10947169	T	C	100	PASS	AC=711;AF=0.141973;AN=5008;NS=2504;DP=19364;EAS_AF=0.2212;AMR_AF=0.1484;AFR_AF=0.115;EUR_AF=0.0915;SAS_AF=0.1442;AA=T|||;VT=SNP
6	31256923	rs2844597	G	T	100	PASS	AC=453;AF=0.0904553;AN=5008;NS=2504;DP=19293;EAS_AF=0.1022;AMR_AF=0.1441;AFR_AF=0.0567;EUR_AF=0.1133;SAS_AF=0.0624;AA=G|||;VT=SNP
6	31256948	rs9468924	G	A	100	PASS	AC=211;AF=0.0421326;AN=5008;NS=2504;DP=18855;EAS_AF=0.0685;AMR_AF=0.0187;AFR_AF=0.0779;EUR_AF=0.0109;SAS_AF=0.0153;AA=G|||;VT=SNP
6	31256965	rs114015300	C	A	100	PASS	AC=383;AF=0.0764776;AN=5008;NS=2504;DP=19292;EAS_AF=0.0724;AMR_AF=0.1326;AFR_AF=0.0333;EUR_AF=0.0487;SAS_AF=0.1278;AA=C|||;VT=SNP
6	31256982	rs115007911	C	A	100	PASS	AC=383;AF=0.0764776;AN=5008;NS=2504;DP=19948;EAS_AF=0.0724;AMR_AF=0.1326;AFR_AF=0.0333;EUR_AF=0.0487;SAS_AF=0.1278;AA=A|||;VT=SNP
6	31257012	rs2524043	A	G	100	PASS	AC=451;AF=0.0900559;AN=5008;NS=2504;DP=19982;EAS_AF=0.1022;AMR_AF=0.1412;AFR_AF=0.0567;EUR_AF=0.1133;SAS_AF=0.0624;AA=A|||;VT=SNP
6	31257104	rs4628144	T	C	100	PASS	AC=1852;AF=0.369808;AN=5008;NS=2504;DP=18158;EAS_AF=0.3145;AMR_AF=0.3242;AFR_AF=0.4947;EUR_AF=0.3429;SAS_AF=0.318;AA=T|||;VT=SNP
6	31257120	rs115226524	T	C	100	PASS	AC=383;AF=0.0764776;AN=5008;NS=2504;DP=17928;EAS_AF=0.0724;AMR_AF=0.1326;AFR_AF=0.0333;EUR_AF=0.0487;SAS_AF=0.1278;AA=T|||;VT=SNP
6	31257160	rs2524042	C	G	100	PASS	AC=836;AF=0.166933;AN=5008;NS=2504;DP=17754;EAS_AF=0.1746;AMR_AF=0.2767;AFR_AF=0.09;EUR_AF=0.162;SAS_AF=0.1902;AA=G|||;VT=SNP
6	31257198	rs115482903	G	A	100	PASS	AC=383;AF=0.0764776;AN=5008;NS=2504;DP=16641;EAS_AF=0.0724;AMR_AF=0.1326;AFR_AF=0.0333;EUR_AF=0.0487;SAS_AF=0.1278;AA=G|||;VT=SNP
6	31257229	rs116736925	G	A	100	PASS	AC=383;AF=0.0764776;AN=5008;NS=2504;DP=17885;EAS_AF=0.0724;AMR_AF=0.1326;AFR_AF=0.0333;EUR_AF=0.0487;SAS_AF=0.1278;AA=A|||;VT=SNP
6	31257231	rs114198603	A	C	100	PASS	AC=328;AF=0.0654952;AN=5008;NS=2504;DP=17946;EAS_AF=0.0645;AMR_AF=0.1297;AFR_AF=0.0227;EUR_AF=0.0328;SAS_AF=0.1125;AA=A|||;VT=SNP
6	31257247	rs35734933	T	G	100	PASS	AC=524;AF=0.104633;AN=5008;NS=2504;DP=18167;EAS_AF=0.1796;AMR_AF=0.049;AFR_AF=0.0817;EUR_AF=0.1243;SAS_AF=0.0777;AA=T|||;VT=SNP
6	31257251	rs115504545	A	G	100	PASS	AC=383;AF=0.0764776;AN=5008;NS=2504;DP=18171;EAS_AF=0.0724;AMR_AF=0.1326;AFR_AF=0.0333;EUR_AF=0.0487;SAS_AF=0.1278;AA=A|||;VT=SNP
6	31257285	rs114526113	T	C	100	PASS	AC=328;AF=0.0654952;AN=5008;NS=2504;DP=16912;EAS_AF=0.0645;AMR_AF=0.1297;AFR_AF=0.0227;EUR_AF=0.0328;SAS_AF=0.1125;AA=T|||;VT=SNP
6	31257289	rs80253433	G	A	100	PASS	AC=153;AF=0.0305511;AN=5008;NS=2504;DP=16833;EAS_AF=0.0675;AMR_AF=0.013;AFR_AF=0.0129;EUR_AF=0.0229;SAS_AF=0.0368;AA=G|||;VT=SNP
6	31257376	rs2844596	G	A	100	PASS	AC=453;AF=0.0904553;AN=5008;NS=2504;DP=19598;EAS_AF=0.1022;AMR_AF=0.1441;AFR_AF=0.0567;EUR_AF=0.1133;SAS_AF=0.0624;AA=G|||;VT=SNP
6	31257396	rs74808880	G	C	100	PASS	AC=153;AF=0.0305511;AN=5008;NS=2504;DP=20202;EAS_AF=0.0675;AMR_AF=0.013;AFR_AF=0.0129;EUR_AF=0.0229;SAS_AF=0.0368;AA=G|||;VT=SNP
6	31257422	rs116337797	G	A	100	PASS	AC=383;AF=0.0764776;AN=5008;NS=2504;DP=20034;EAS_AF=0.0724;AMR_AF=0.1326;AFR_AF=0.0333;EUR_AF=0.0487;SAS_AF=0.1278;AA=G|||;VT=SNP
6	31257495	rs115466387	C	G	100	PASS	AC=328;AF=0.0654952;AN=5008;NS=2504;DP=18715;EAS_AF=0.0645;AMR_AF=0.1297;AFR_AF=0.0227;EUR_AF=0.0328;SAS_AF=0.1125;AA=C|||;VT=SNP
6	31257511	rs2853928	A	C	100	PASS	AC=4342;AF=0.867013;AN=5008;NS=2504;DP=18376;EAS_AF=0.8323;AMR_AF=0.8775;AFR_AF=0.9402;EUR_AF=0.7952;SAS_AF=0.8701;AA=C|||;VT=SNP
6	31257533	rs115651636	T	C	100	PASS	AC=383;AF=0.0764776;AN=5008;NS=2504;DP=18542;EAS_AF=0.0724;AMR_AF=0.1326;AFR_AF=0.0333;EUR_AF=0.0487;SAS_AF=0.1278;AA=T|||;VT=SNP
6	31257549	rs116095150	T	C	100	PASS	AC=328;AF=0.0654952;AN=5008;NS=2504;DP=20391;EAS_AF=0.0645;AMR_AF=0.1297;AFR_AF=0.0227;EUR_AF=0.0328;SAS_AF=0.1125;AA=T|||;VT=SNP
6	31257591	rs2853927	C	T	100	PASS	AC=453;AF=0.0904553;AN=5008;NS=2504;DP=21058;EAS_AF=0.1022;AMR_AF=0.1441;AFR_AF=0.0567;EUR_AF=0.1133;SAS_AF=0.0624;AA=C|||;VT=SNP
6	31257617	rs114110521	G	A	100	PASS	AC=383;AF=0.0764776;AN=5008;NS=2504;DP=20560;EAS_AF=0.0724;AMR_AF=0.1326;AFR_AF=0.0333;EUR_AF=0.0487;SAS_AF=0.1278;AA=G|||;VT=SNP
6	31257622	rs3900938	T	C	100	PASS	AC=1382;AF=0.275958;AN=5008;NS=2504;DP=20425;EAS_AF=0.247;AMR_AF=0.2464;AFR_AF=0.3381;EUR_AF=0.2664;SAS_AF=0.2526;AA=T|||;VT=SNP
6	31257625	rs2524040	T	C	100	PASS	AC=3573;AF=0.713458;AN=5008;NS=2504;DP=20471;EAS_AF=0.7113;AMR_AF=0.7752;AFR_AF=0.7784;EUR_AF=0.6412;SAS_AF=0.6585;AA=C|||;VT=SNP
6	31257666	rs114047638	A	C	100	PASS	AC=328;AF=0.0654952;AN=5008;NS=2504;DP=20538;EAS_AF=0.0645;AMR_AF=0.1297;AFR_AF=0.0227;EUR_AF=0.0328;SAS_AF=0.1125;AA=A|||;VT=SNP
6	31257718	rs77546204	G	A	100	PASS	AC=153;AF=0.0305511;AN=5008;NS=2504;DP=21612;EAS_AF=0.0675;AMR_AF=0.013;AFR_AF=0.0129;EUR_AF=0.0229;SAS_AF=0.0368;AA=G|||;VT=SNP
6	31257732	rs116422780	T	C	100	PASS	AC=328;AF=0.0654952;AN=5008;NS=2504;DP=22030;EAS_AF=0.0645;AMR_AF=0.1297;AFR_AF=0.0227;EUR_AF=0.0328;SAS_AF=0.1125;AA=T|||;VT=SNP
6	31257755	rs115867506	C	A	100	PASS	AC=328;AF=0.0654952;AN=5008;NS=2504;DP=21866;EAS_AF=0.0645;AMR_AF=0.1297;AFR_AF=0.0227;EUR_AF=0.0328;SAS_AF=0.1125;AA=C|||;VT=SNP
6	31257795	rs114338776	A	G	100	PASS	AC=328;AF=0.0654952;AN=5008;NS=2504;DP=21437;EAS_AF=0.0645;AMR_AF=0.1297;AFR_AF=0.0227;EUR_AF=0.0328;SAS_AF=0.1125;AA=A|||;VT=SNP
6	31257858	rs115328172	C	T	100	PASS	AC=328;AF=0.0654952;AN=5008;NS=2504;DP=20572;EAS_AF=0.0645;AMR_AF=0.1297;AFR_AF=0.0227;EUR_AF=0.0328;SAS_AF=0.1125;AA=T|||;VT=SNP
6	31257993	rs117468183	T	A	100	PASS	AC=328;AF=0.0654952;AN=5008;NS=2504;DP=20446;EAS_AF=0.0645;AMR_AF=0.1297;AFR_AF=0.0227;EUR_AF=0.0328;SAS_AF=0.1125;AA=T|||;VT=SNP
6	31258036	rs115545796	A	C	100	PASS	AC=383;AF=0.0764776;AN=5008;NS=2504;DP=20295;EAS_AF=0.0724;AMR_AF=0.1326;AFR_AF=0.0333;EUR_AF=0.0487;SAS_AF=0.1278;AA=A|||;VT=SNP
6	31258096	rs16899166	C	T	100	PASS	AC=328;AF=0.0654952;AN=5008;NS=2504;DP=20080;EAS_AF=0.0645;AMR_AF=0.1297;AFR_AF=0.0227;EUR_AF=0.0328;SAS_AF=0.1125;AA=C|||;VT=SNP
6	31258226	rs2524039	A	G	100	PASS	AC=836;AF=0.166933;AN=5008;NS=2504;DP=17708;EAS_AF=0.1746;AMR_AF=0.2767;AFR_AF=0.09;EUR_AF=0.162;SAS_AF=0.1902;AA=G|||;VT=SNP
6	31258255	rs2844595	G	C	100	PASS	AC=3573;AF=0.713458;AN=5008;NS=2504;DP=17695;EAS_AF=0.7113;AMR_AF=0.7752;AFR_AF=0.7784;EUR_AF=0.6412;SAS_AF=0.6585;AA=C|||;VT=SNP
6	31258357	rs116741676	A	G	100	PASS	AC=328;AF=0.0654952;AN=5008;NS=2504;DP=17464;EAS_AF=0.0645;AMR_AF=0.1297;AFR_AF=0.0227;EUR_AF=0.0328;SAS_AF=0.1125;AA=A|||;VT=SNP
6	31258367	rs117201909	G	A	100	PASS	AC=328;AF=0.0654952;AN=5008;NS=2504;DP=17412;EAS_AF=0.0645;AMR_AF=0.1297;AFR_AF=0.0227;EUR_AF=0.0328;SAS_AF=0.1125;AA=G|||;VT=SNP
6	31258371	rs114093160	G	A	100	PASS	AC=390;AF=0.0778754;AN=5008;NS=2504;DP=17369;EAS_AF=0.0724;AMR_AF=0.1326;AFR_AF=0.0371;EUR_AF=0.0507;SAS_AF=0.1278;AA=G|||;VT=SNP
6	31258393	rs2844594	G	A	100	PASS	AC=684;AF=0.136581;AN=5008;NS=2504;DP=17478;EAS_AF=0.1111;AMR_AF=0.1744;AFR_AF=0.146;EUR_AF=0.175;SAS_AF=0.0838;AA=G|||;VT=SNP
6	31258410	rs115864648	A	T	100	PASS	AC=328;AF=0.0654952;AN=5008;NS=2504;DP=18414;EAS_AF=0.0645;AMR_AF=0.1297;AFR_AF=0.0227;EUR_AF=0.0328;SAS_AF=0.1125;AA=A|||;VT=SNP
6	31258413	rs116507979	T	G	100	PASS	AC=330;AF=0.0658946;AN=5008;NS=2504;DP=18438;EAS_AF=0.0665;AMR_AF=0.1297;AFR_AF=0.0227;EUR_AF=0.0328;SAS_AF=0.1125;AA=T|||;VT=SNP
6	31258500	rs114818416	C	A	100	PASS	AC=328;AF=0.0654952;AN=5008;NS=2504;DP=18609;EAS_AF=0.0645;AMR_AF=0.1297;AFR_AF=0.0227;EUR_AF=0.0328;SAS_AF=0.1125;AA=C|||;VT=SNP
6	31258570	rs114393491	G	T	100	PASS	AC=328;AF=0.0654952;AN=5008;NS=2504;DP=20155;EAS_AF=0.0645;AMR_AF=0.1297;AFR_AF=0.0227;EUR_AF=0.0328;SAS_AF=0.1125;AA=G|||;VT=SNP
6	31258602	rs185848342	A	G	100	PASS	AC=84;AF=0.0167732;AN=5008;NS=2504;DP=20095;EAS_AF=0.0685;AMR_AF=0;AFR_AF=0.0008;EUR_AF=0;SAS_AF=0.0143;AA=A|||;VT=SNP
6	31258687	rs16899168	G	A	100	PASS	AC=452;AF=0.0902556;AN=5008;NS=2504;DP=18689;EAS_AF=0.122;AMR_AF=0.1297;AFR_AF=0.0469;EUR_AF=0.0358;SAS_AF=0.1442;AA=G|||;VT=SNP
6	31258828	rs117797246	T	A	100	PASS	AC=329;AF=0.0656949;AN=5008;NS=2504;DP=17480;EAS_AF=0.0645;AMR_AF=0.1311;AFR_AF=0.0227;EUR_AF=0.0328;SAS_AF=0.1125;AA=T|||;VT=SNP
6	31258837	rs9468925	G	A	100	PASS	AC=2354;AF=0.470048;AN=5008;NS=2504;DP=17919;EAS_AF=0.38;AMR_AF=0.4798;AFR_AF=0.5961;EUR_AF=0.4205;SAS_AF=0.4366;AA=G|||;VT=SNP
6	31258846	rs2256583	T	C	100	PASS	AC=836;AF=0.166933;AN=5008;NS=2504;DP=18062;EAS_AF=0.1746;AMR_AF=0.2767;AFR_AF=0.09;EUR_AF=0.162;SAS_AF=0.1902;AA=C|||;VT=SNP
6	31258868	rs3873377	T	C	100	PASS	AC=712;AF=0.142173;AN=5008;NS=2504;DP=18195;EAS_AF=0.2212;AMR_AF=0.1484;AFR_AF=0.115;EUR_AF=0.0915;SAS_AF=0.1452;AA=T|||;VT=SNP
6	31258968	rs3906269	G	A	100	PASS	AC=1852;AF=0.369808;AN=5008;NS=2504;DP=18479;EAS_AF=0.3145;AMR_AF=0.3242;AFR_AF=0.4947;EUR_AF=0.3429;SAS_AF=0.318;AA=G|||;VT=SNP
6	31258986	rs78950083	T	C	100	PASS	AC=382;AF=0.076278;AN=5008;NS=2504;DP=18840;EAS_AF=0.0724;AMR_AF=0.1311;AFR_AF=0.0333;EUR_AF=0.0487;SAS_AF=0.1278;AA=T|||;VT=SNP
6	31258987	rs79954546	G	A	100	PASS	AC=327;AF=0.0652955;AN=5008;NS=2504;DP=18842;EAS_AF=0.0645;AMR_AF=0.1282;AFR_AF=0.0227;EUR_AF=0.0328;SAS_AF=0.1125;AA=G|||;VT=SNP
6	31259017	rs16899170	T	C	100	PASS	AC=382;AF=0.076278;AN=5008;NS=2504;DP=18876;EAS_AF=0.0724;AMR_AF=0.1311;AFR_AF=0.0333;EUR_AF=0.0487;SAS_AF=0.1278;AA=C|||;VT=SNP
6	31259128	rs117508387	C	G	100	PASS	AC=175;AF=0.0349441;AN=5008;NS=2504;DP=15746;EAS_AF=0.0972;AMR_AF=0.036;AFR_AF=0.0008;EUR_AF=0;SAS_AF=0.0521;AA=C|||;VT=SNP
6	31259137	rs1819788	T	C	100	PASS	AC=453;AF=0.0904553;AN=5008;NS=2504;DP=15305;EAS_AF=0.1022;AMR_AF=0.1441;AFR_AF=0.0567;EUR_AF=0.1133;SAS_AF=0.0624;AA=T|||;VT=SNP
6	31259269	rs35667233	T	C	100	PASS	AC=383;AF=0.0764776;AN=5008;NS=2504;DP=16800;EAS_AF=0.0724;AMR_AF=0.1326;AFR_AF=0.0333;EUR_AF=0.0487;SAS_AF=0.1278;AA=T|||;VT=SNP
6	31259332	rs35401506	T	C	100	PASS	AC=383;AF=0.0764776;AN=5008;NS=2504;DP=18640;EAS_AF=0.0724;AMR_AF=0.1326;AFR_AF=0.0333;EUR_AF=0.0487;SAS_AF=0.1278;AA=T|||;VT=SNP
6	31259338	rs36060788	A	G	100	PASS	AC=383;AF=0.0764776;AN=5008;NS=2504;DP=18686;EAS_AF=0.0724;AMR_AF=0.1326;AFR_AF=0.0333;EUR_AF=0.0487;SAS_AF=0.1278;AA=A|||;VT=SNP
6	31259387	rs28367595	G	A	100	PASS	AC=2026;AF=0.404553;AN=5008;NS=2504;DP=18488;EAS_AF=0.3155;AMR_AF=0.3501;AFR_AF=0.5734;EUR_AF=0.3877;SAS_AF=0.3241;AA=g|||;VT=SNP
6	31259435	rs35870025	C	T	100	PASS	AC=383;AF=0.0764776;AN=5008;NS=2504;DP=18665;EAS_AF=0.0724;AMR_AF=0.1326;AFR_AF=0.0333;EUR_AF=0.0487;SAS_AF=0.1278;AA=C|||;VT=SNP
6	31259443	rs34743644	C	T	100	PASS	AC=383;AF=0.0764776;AN=5008;NS=2504;DP=18613;EAS_AF=0.0724;AMR_AF=0.1326;AFR_AF=0.0333;EUR_AF=0.0487;SAS_AF=0.1278;AA=C|||;VT=SNP
6	31259458	rs116506525	T	C	100	PASS	AC=383;AF=0.0764776;AN=5008;NS=2504;DP=18356;EAS_AF=0.0724;AMR_AF=0.1326;AFR_AF=0.0333;EUR_AF=0.0487;SAS_AF=0.1278;AA=T|||;VT=SNP
6	31259495	rs116030808	A	G	100	PASS	AC=383;AF=0.0764776;AN=5008;NS=2504;DP=18699;EAS_AF=0.0724;AMR_AF=0.1326;AFR_AF=0.0333;EUR_AF=0.0487;SAS_AF=0.1278;AA=A|||;VT=SNP
6	31259531	rs2524164	C	A	100	PASS	AC=453;AF=0.0904553;AN=5008;NS=2504;DP=19408;EAS_AF=0.1022;AMR_AF=0.1441;AFR_AF=0.0567;EUR_AF=0.1133;SAS_AF=0.0624;AA=C|||;VT=SNP
6	31259543	rs115175858	T	C	100	PASS	AC=383;AF=0.0764776;AN=5008;NS=2504;DP=19658;EAS_AF=0.0724;AMR_AF=0.1326;AFR_AF=0.0333;EUR_AF=0.0487;SAS_AF=0.1278;AA=T|||;VT=SNP
6	31259579	rs2524163	C	T	100	PASS	AC=3573;AF=0.713458;AN=5008;NS=2504;DP=20198;EAS_AF=0.7113;AMR_AF=0.7752;AFR_AF=0.7784;EUR_AF=0.6412;SAS_AF=0.6585;AA=T|||;VT=SNP
6	31259605	rs114454776	G	A	100	PASS	AC=384;AF=0.0766773;AN=5008;NS=2504;DP=20467;EAS_AF=0.0724;AMR_AF=0.1326;AFR_AF=0.0333;EUR_AF=0.0487;SAS_AF=0.1288;AA=G|||;VT=SNP
6	31259704	rs115106318	A	G	100	PASS	AC=383;AF=0.0764776;AN=5008;NS=2504;DP=20946;EAS_AF=0.0724;AMR_AF=0.1326;AFR_AF=0.0333;EUR_AF=0.0487;SAS_AF=0.1278;AA=A|||;VT=SNP
6	31259729	rs34332804	G	C	100	PASS	AC=383;AF=0.0764776;AN=5008;NS=2504;DP=20989;EAS_AF=0.0724;AMR_AF=0.1326;AFR_AF=0.0333;EUR_AF=0.0487;SAS_AF=0.1278;AA=G|||;VT=SNP
6	31259750	rs2524162	C	T	100	PASS	AC=606;AF=0.121006;AN=5008;NS=2504;DP=21353;EAS_AF=0.1696;AMR_AF=0.1571;AFR_AF=0.0696;EUR_AF=0.1362;SAS_AF=0.0992;AA=C|||;VT=SNP
6	31259798	rs2524161	C	G	100	PASS	AC=3574;AF=0.713658;AN=5008;NS=2504;DP=19440;EAS_AF=0.7113;AMR_AF=0.7767;AFR_AF=0.7791;EUR_AF=0.6402;SAS_AF=0.6585;AA=G|||;VT=SNP
6	31259834	rs34254374	T	G	100	PASS	AC=383;AF=0.0764776;AN=5008;NS=2504;DP=19776;EAS_AF=0.0724;AMR_AF=0.1326;AFR_AF=0.0333;EUR_AF=0.0487;SAS_AF=0.1278;AA=g|||;VT=SNP
6	31259837	rs35206735	G	A	100	PASS	AC=383;AF=0.0764776;AN=5008;NS=2504;DP=19781;EAS_AF=0.0724;AMR_AF=0.1326;AFR_AF=0.0333;EUR_AF=0.0487;SAS_AF=0.1278;AA=G|||;VT=SNP
6	31259854	rs2524160	G	A	100	PASS	AC=453;AF=0.0904553;AN=5008;NS=2504;DP=19800;EAS_AF=0.1022;AMR_AF=0.1441;AFR_AF=0.0567;EUR_AF=0.1133;SAS_AF=0.0624;AA=g|||;VT=SNP
6	31259869	rs114500903	T	C	100	PASS	AC=383;AF=0.0764776;AN=5008;NS=2504;DP=20011;EAS_AF=0.0724;AMR_AF=0.1326;AFR_AF=0.0333;EUR_AF=0.0487;SAS_AF=0.1278;AA=T|||;VT=SNP
6	31259870	rs116452682	G	A	100	PASS	AC=383;AF=0.0764776;AN=5008;NS=2504;DP=20000;EAS_AF=0.0724;AMR_AF=0.1326;AFR_AF=0.0333;EUR_AF=0.0487;SAS_AF=0.1278;AA=G|||;VT=SNP
6	31259902	rs6916525	A	G	100	PASS	AC=711;AF=0.141973;AN=5008;NS=2504;DP=20643;EAS_AF=0.2212;AMR_AF=0.1484;AFR_AF=0.115;EUR_AF=0.0915;SAS_AF=0.1442;AA=A|||;VT=SNP
6	31259930	rs2524159	A	G	100	PASS	AC=3573;AF=0.713458;AN=5008;NS=2504;DP=20730;EAS_AF=0.7113;AMR_AF=0.7752;AFR_AF=0.7784;EUR_AF=0.6412;SAS_AF=0.6585;AA=G|||;VT=SNP
6	31259952	rs6939681	T	G	100	PASS	AC=712;AF=0.142173;AN=5008;NS=2504;DP=21041;EAS_AF=0.2212;AMR_AF=0.1484;AFR_AF=0.115;EUR_AF=0.0915;SAS_AF=0.1452;AA=T|||;VT=SNP
6	31259955	rs34925694	A	G	100	PASS	AC=383;AF=0.0764776;AN=5008;NS=2504;DP=21003;EAS_AF=0.0724;AMR_AF=0.1326;AFR_AF=0.0333;EUR_AF=0.0487;SAS_AF=0.1278;AA=A|||;VT=SNP
6	31260004	rs34505728	C	A	100	PASS	AC=383;AF=0.0764776;AN=5008;NS=2504;DP=21649;EAS_AF=0.0724;AMR_AF=0.1326;AFR_AF=0.0333;EUR_AF=0.0487;SAS_AF=0.1278;AA=C|||;VT=SNP
6	31260040	rs35298376	T	G	100	PASS	AC=383;AF=0.0764776;AN=5008;NS=2504;DP=20887;EAS_AF=0.0724;AMR_AF=0.1326;AFR_AF=0.0333;EUR_AF=0.0487;SAS_AF=0.1278;AA=T|||;VT=SNP
6	31260049	rs35389342	T	C	100	PASS	AC=383;AF=0.0764776;AN=5008;NS=2504;DP=20672;EAS_AF=0.0724;AMR_AF=0.1326;AFR_AF=0.0333;EUR_AF=0.0487;SAS_AF=0.1278;AA=T|||;VT=SNP
6	31260105	rs35235581	G	A	100	PASS	AC=383;AF=0.0764776;AN=5008;NS=2504;DP=19233;EAS_AF=0.0724;AMR_AF=0.1326;AFR_AF=0.0333;EUR_AF=0.0487;SAS_AF=0.1278;AA=G|||;VT=SNP
6	31260128	rs115464798	G	A	100	PASS	AC=176;AF=0.0351438;AN=5008;NS=2504;DP=18715;EAS_AF=0.0724;AMR_AF=0.0259;AFR_AF=0.0053;EUR_AF=0.0497;SAS_AF=0.0286;AA=G|||;VT=SNP
6	31260185	rs114392121	T	C	100	PASS	AC=382;AF=0.076278;AN=5008;NS=2504;DP=17691;EAS_AF=0.0724;AMR_AF=0.1311;AFR_AF=0.0333;EUR_AF=0.0487;SAS_AF=0.1278;AA=T|||;VT=SNP
6	31260201	rs115042633	T	A	100	PASS	AC=383;AF=0.0764776;AN=5008;NS=2504;DP=17728;EAS_AF=0.0724;AMR_AF=0.1326;AFR_AF=0.0333;EUR_AF=0.0487;SAS_AF=0.1278;AA=A|||;VT=SNP
6	31260218	rs9468926	C	T	100	PASS	AC=2026;AF=0.404553;AN=5008;NS=2504;DP=17553;EAS_AF=0.3155;AMR_AF=0.3501;AFR_AF=0.5734;EUR_AF=0.3877;SAS_AF=0.3241;AA=C|||;VT=SNP
6	31260262	rs28367597	C	G	100	PASS	AC=1590;AF=0.317492;AN=5008;NS=2504;DP=17564;EAS_AF=0.247;AMR_AF=0.3055;AFR_AF=0.4039;EUR_AF=0.3181;SAS_AF=0.2812;AA=C|||;VT=SNP
6	31260331	rs2524157	G	C	100	PASS	AC=3573;AF=0.713458;AN=5008;NS=2504;DP=17442;EAS_AF=0.7113;AMR_AF=0.7752;AFR_AF=0.7784;EUR_AF=0.6412;SAS_AF=0.6585;AA=c|||;VT=SNP
6	31260345	rs9357122	T	C	100	PASS	AC=711;AF=0.141973;AN=5008;NS=2504;DP=17440;EAS_AF=0.2212;AMR_AF=0.1484;AFR_AF=0.115;EUR_AF=0.0915;SAS_AF=0.1442;AA=C|||;VT=SNP
6	31260397	rs2524156	A	G	100	PASS	AC=3573;AF=0.713458;AN=5008;NS=2504;DP=17075;EAS_AF=0.7113;AMR_AF=0.7752;AFR_AF=0.7784;EUR_AF=0.6412;SAS_AF=0.6585;AA=G|||;VT=SNP
6	31260398	rs117127791	A	G	100	PASS	AC=383;AF=0.0764776;AN=5008;NS=2504;DP=17086;EAS_AF=0.0724;AMR_AF=0.1326;AFR_AF=0.0333;EUR_AF=0.0487;SAS_AF=0.1278;AA=A|||;VT=SNP
6	31260462	rs114601215	C	G	100	PASS	AC=383;AF=0.0764776;AN=5008;NS=2504;DP=17270;EAS_AF=0.0724;AMR_AF=0.1326;AFR_AF=0.0333;EUR_AF=0.0487;SAS_AF=0.1278;AA=c|||;VT=SNP
6	31260569	rs9394051	G	C	100	PASS	AC=711;AF=0.141973;AN=5008;NS=2504;DP=16517;EAS_AF=0.2212;AMR_AF=0.1484;AFR_AF=0.115;EUR_AF=0.0915;SAS_AF=0.1442;AA=G|||;VT=SNP
6	31260583	rs114489270	T	C	100	PASS	AC=383;AF=0.0764776;AN=5008;NS=2504;DP=16086;EAS_AF=0.0724;AMR_AF=0.1326;AFR_AF=0.0333;EUR_AF=0.0487;SAS_AF=0.1278;AA=C|||;VT=SNP
6	31260594	rs116548532	T	G	100	PASS	AC=383;AF=0.0764776;AN=5008;NS=2504;DP=15776;EAS_AF=0.0724;AMR_AF=0.1326;AFR_AF=0.0333;EUR_AF=0.0487;SAS_AF=0.1278;AA=T|||;VT=SNP
6	31260633	rs116537416	T	C	100	PASS	AC=383;AF=0.0764776;AN=5008;NS=2504;DP=15763;EAS_AF=0.0724;AMR_AF=0.1326;AFR_AF=0.0333;EUR_AF=0.0487;SAS_AF=0.1278;AA=T|||;VT=SNP
6	31260708	rs9394052	C	T	100	PASS	AC=711;AF=0.141973;AN=5008;NS=2504;DP=4958;EAS_AF=0.2212;AMR_AF=0.1484;AFR_AF=0.115;EUR_AF=0.0915;SAS_AF=0.1442;AA=C|||;VT=SNP
6	31260739	rs2524155	A	G	100	PASS	AC=453;AF=0.0904553;AN=5008;NS=2504;DP=9812;EAS_AF=0.1022;AMR_AF=0.1441;AFR_AF=0.0567;EUR_AF=0.1133;SAS_AF=0.0624;AA=A|||;VT=SNP
6	31260888	rs60582327	G	A	100	PASS	AC=724;AF=0.144569;AN=5008;NS=2504;DP=15054;EAS_AF=0.0347;AMR_AF=0.1873;AFR_AF=0.2557;EUR_AF=0.1382;SAS_AF=0.0838;AA=G|||;VT=SNP
6	31261056	rs55993314	C	T	100	PASS	AC=383;AF=0.0764776;AN=5008;NS=2504;DP=17407;EAS_AF=0.0724;AMR_AF=0.1326;AFR_AF=0.0333;EUR_AF=0.0487;SAS_AF=0.1278;AA=T|||;VT=SNP
6	31261084	rs3906276	T	A	100	PASS	AC=1851;AF=0.369609;AN=5008;NS=2504;DP=16593;EAS_AF=0.3145;AMR_AF=0.3228;AFR_AF=0.4947;EUR_AF=0.3429;SAS_AF=0.318;AA=T|||;VT=SNP
6	31261137	rs16899178	C	T	100	PASS	AC=384;AF=0.0766773;AN=5008;NS=2504;DP=17679;EAS_AF=0.0724;AMR_AF=0.1326;AFR_AF=0.034;EUR_AF=0.0487;SAS_AF=0.1278;AA=T|||;VT=SNP
6	31261173	rs2524154	C	T	100	PASS	AC=453;AF=0.0904553;AN=5008;NS=2504;DP=18435;EAS_AF=0.1022;AMR_AF=0.1441;AFR_AF=0.0567;EUR_AF=0.1133;SAS_AF=0.0624;AA=C|||;VT=SNP
6	31261185	rs2213140	T	C	100	PASS	AC=3573;AF=0.713458;AN=5008;NS=2504;DP=18273;EAS_AF=0.7113;AMR_AF=0.7752;AFR_AF=0.7784;EUR_AF=0.6412;SAS_AF=0.6585;AA=C|||;VT=SNP
6	31261196	rs2243866	G	A	100	PASS	AC=3573;AF=0.713458;AN=5008;NS=2504;DP=18097;EAS_AF=0.7113;AMR_AF=0.7752;AFR_AF=0.7784;EUR_AF=0.6412;SAS_AF=0.6585;AA=A|||;VT=SNP
6	31261221	rs75652792	G	A	100	PASS	AC=153;AF=0.0305511;AN=5008;NS=2504;DP=17219;EAS_AF=0.0675;AMR_AF=0.013;AFR_AF=0.0129;EUR_AF=0.0229;SAS_AF=0.0368;AA=G|||;VT=SNP
6	31261276	rs2243868	A	G	100	PASS	AC=3573;AF=0.713458;AN=5008;NS=2504;DP=18731;EAS_AF=0.7113;AMR_AF=0.7752;AFR_AF=0.7784;EUR_AF=0.6412;SAS_AF=0.6585;AA=G|||;VT=SNP
6	31261358	rs56409019	C	G	100	PASS	AC=383;AF=0.0764776;AN=5008;NS=2504;DP=20173;EAS_AF=0.0724;AMR_AF=0.1326;AFR_AF=0.0333;EUR_AF=0.0487;SAS_AF=0.1278;AA=C|||;VT=SNP
6	31261393	rs55793836	C	T	100	PASS	AC=383;AF=0.0764776;AN=5008;NS=2504;DP=21101;EAS_AF=0.0724;AMR_AF=0.1326;AFR_AF=0.0333;EUR_AF=0.0487;SAS_AF=0.1278;AA=C|||;VT=SNP
6	31261470	rs9295969	G	A	100	PASS	AC=711;AF=0.141973;AN=5008;NS=2504;DP=20801;EAS_AF=0.2212;AMR_AF=0.1484;AFR_AF=0.115;EUR_AF=0.0915;SAS_AF=0.1442;AA=T|||;VT=SNP
6	31261492	rs34504767	C	T	100	PASS	AC=384;AF=0.0766773;AN=5008;NS=2504;DP=20247;EAS_AF=0.0724;AMR_AF=0.1326;AFR_AF=0.0333;EUR_AF=0.0487;SAS_AF=0.1288;AA=C|||;VT=SNP
6	31261570	rs115748458	T	G	100	PASS	AC=384;AF=0.0766773;AN=5008;NS=2504;DP=19548;EAS_AF=0.0724;AMR_AF=0.1326;AFR_AF=0.0333;EUR_AF=0.0487;SAS_AF=0.1288;AA=G|||;VT=SNP
6	31261571	rs116134275	T	C	100	PASS	AC=384;AF=0.0766773;AN=5008;NS=2504;DP=19450;EAS_AF=0.0724;AMR_AF=0.1326;AFR_AF=0.0333;EUR_AF=0.0487;SAS_AF=0.1288;AA=C|||;VT=SNP
6	31261645	rs35742578	G	A	100	PASS	AC=384;AF=0.0766773;AN=5008;NS=2504;DP=20088;EAS_AF=0.0724;AMR_AF=0.1326;AFR_AF=0.0333;EUR_AF=0.0487;SAS_AF=0.1288;AA=G|||;VT=SNP
6	31261664	rs34932440	C	T	100	PASS	AC=329;AF=0.0656949;AN=5008;NS=2504;DP=20184;EAS_AF=0.0645;AMR_AF=0.1297;AFR_AF=0.0227;EUR_AF=0.0328;SAS_AF=0.1135;AA=C|||;VT=SNP
6	31261777	rs35196124	A	T	100	PASS	AC=384;AF=0.0766773;AN=5008;NS=2504;DP=21403;EAS_AF=0.0724;AMR_AF=0.1326;AFR_AF=0.0333;EUR_AF=0.0487;SAS_AF=0.1288;AA=T|||;VT=SNP
6	31261781	rs35933419	A	G	100	PASS	AC=384;AF=0.0766773;AN=5008;NS=2504;DP=21349;EAS_AF=0.0724;AMR_AF=0.1326;AFR_AF=0.0333;EUR_AF=0.0487;SAS_AF=0.1288;AA=G|||;VT=SNP
6	31261851	rs114265643	C	T	100	PASS	AC=384;AF=0.0766773;AN=5008;NS=2504;DP=20147;EAS_AF=0.0724;AMR_AF=0.1326;AFR_AF=0.0333;EUR_AF=0.0487;SAS_AF=0.1288;AA=T|||;VT=SNP
6	31261929	rs2524152	C	T	100	PASS	AC=836;AF=0.166933;AN=5008;NS=2504;DP=18977;EAS_AF=0.1746;AMR_AF=0.2767;AFR_AF=0.09;EUR_AF=0.162;SAS_AF=0.1902;AA=T|||;VT=SNP
6	31261956	rs35611056	A	G	100	PASS	AC=383;AF=0.0764776;AN=5008;NS=2504;DP=18289;EAS_AF=0.0724;AMR_AF=0.1326;AFR_AF=0.0333;EUR_AF=0.0487;SAS_AF=0.1278;AA=A|||;VT=SNP
6	31261959	rs2524151	G	A	100	PASS	AC=453;AF=0.0904553;AN=5008;NS=2504;DP=18160;EAS_AF=0.1022;AMR_AF=0.1441;AFR_AF=0.0567;EUR_AF=0.1133;SAS_AF=0.0624;AA=G|||;VT=SNP
6	31261983	rs34187356	T	C	100	PASS	AC=383;AF=0.0764776;AN=5008;NS=2504;DP=18542;EAS_AF=0.0724;AMR_AF=0.1326;AFR_AF=0.0333;EUR_AF=0.0487;SAS_AF=0.1278;AA=t|||;VT=SNP
6	31262024	rs56042166	A	G	100	PASS	AC=383;AF=0.0764776;AN=5008;NS=2504;DP=20362;EAS_AF=0.0724;AMR_AF=0.1326;AFR_AF=0.0333;EUR_AF=0.0487;SAS_AF=0.1278;AA=A|||;VT=SNP
6	31262169	rs3873379	T	C	100	PASS	AC=1851;AF=0.369609;AN=5008;NS=2504;DP=21220;EAS_AF=0.3145;AMR_AF=0.3228;AFR_AF=0.4947;EUR_AF=0.3429;SAS_AF=0.318;AA=T|||;VT=SNP
6	31262289	rs78489254	C	T	100	PASS	AC=134;AF=0.0267572;AN=5008;NS=2504;DP=19397;EAS_AF=0.0575;AMR_AF=0.0029;AFR_AF=0.0303;EUR_AF=0.003;SAS_AF=0.0317;AA=C|||;VT=SNP
6	31262438	rs3873380	C	T	100	PASS	AC=1917;AF=0.382788;AN=5008;NS=2504;DP=19863;EAS_AF=0.2937;AMR_AF=0.428;AFR_AF=0.4546;EUR_AF=0.3459;SAS_AF=0.3834;AA=C|||;VT=SNP
6	31262439	rs115971093	G	A	100	PASS	AC=152;AF=0.0303514;AN=5008;NS=2504;DP=19880;EAS_AF=0.0159;AMR_AF=0.0331;AFR_AF=0.0121;EUR_AF=0.0447;SAS_AF=0.0532;AA=G|||;VT=SNP
6	31262461	rs9348863	T	C	100	PASS	AC=713;AF=0.142372;AN=5008;NS=2504;DP=20683;EAS_AF=0.2212;AMR_AF=0.1484;AFR_AF=0.1165;EUR_AF=0.0915;SAS_AF=0.1442;AA=T|||;VT=SNP
6	31262604	rs117514434	T	C	100	PASS	AC=175;AF=0.0349441;AN=5008;NS=2504;DP=21594;EAS_AF=0.0972;AMR_AF=0.036;AFR_AF=0.0008;EUR_AF=0;SAS_AF=0.0521;AA=T|||;VT=SNP
6	31262650	rs2524150	T	A	100	PASS	AC=835;AF=0.166733;AN=5008;NS=2504;DP=21370;EAS_AF=0.1746;AMR_AF=0.2767;AFR_AF=0.09;EUR_AF=0.162;SAS_AF=0.1892;AA=t|||;VT=SNP
6	31262651	rs2524149	C	T	100	PASS	AC=835;AF=0.166733;AN=5008;NS=2504;DP=21591;EAS_AF=0.1746;AMR_AF=0.2767;AFR_AF=0.09;EUR_AF=0.162;SAS_AF=0.1892;AA=c|||;VT=SNP
6	31262717	rs115667045	T	A	100	PASS	AC=383;AF=0.0764776;AN=5008;NS=2504;DP=21607;EAS_AF=0.0724;AMR_AF=0.1326;AFR_AF=0.0333;EUR_AF=0.0487;SAS_AF=0.1278;AA=A|||;VT=SNP
6	31262727	rs76343304	C	T	100	PASS	AC=536;AF=0.107029;AN=5008;NS=2504;DP=21562;EAS_AF=0.1399;AMR_AF=0.1455;AFR_AF=0.0461;EUR_AF=0.0716;SAS_AF=0.1646;AA=C|||;VT=SNP
6	31262761	rs114899495	C	T	100	PASS	AC=383;AF=0.0764776;AN=5008;NS=2504;DP=21006;EAS_AF=0.0724;AMR_AF=0.1326;AFR_AF=0.0333;EUR_AF=0.0487;SAS_AF=0.1278;AA=T|||;VT=SNP
6	31262770	rs2524148	T	G	100	PASS	AC=453;AF=0.0904553;AN=5008;NS=2504;DP=20726;EAS_AF=0.1022;AMR_AF=0.1441;AFR_AF=0.0567;EUR_AF=0.1133;SAS_AF=0.0624;AA=T|||;VT=SNP
6	31262781	rs2524147	G	A	100	PASS	AC=836;AF=0.166933;AN=5008;NS=2504;DP=20124;EAS_AF=0.1746;AMR_AF=0.2767;AFR_AF=0.09;EUR_AF=0.162;SAS_AF=0.1902;AA=A|||;VT=SNP
6	31262783	rs2524146	T	C	100	PASS	AC=836;AF=0.166933;AN=5008;NS=2504;DP=20120;EAS_AF=0.1746;AMR_AF=0.2767;AFR_AF=0.09;EUR_AF=0.162;SAS_AF=0.1902;AA=C|||;VT=SNP
6	31262869	rs9357123	G	A	100	PASS	AC=563;AF=0.11242;AN=5008;NS=2504;DP=20752;EAS_AF=0.2143;AMR_AF=0.1369;AFR_AF=0.0658;EUR_AF=0.0855;SAS_AF=0.0808;AA=G|||;VT=SNP
6	31262870	rs116405890	C	T	100	PASS	AC=383;AF=0.0764776;AN=5008;NS=2504;DP=20813;EAS_AF=0.0724;AMR_AF=0.1326;AFR_AF=0.0333;EUR_AF=0.0487;SAS_AF=0.1278;AA=C|||;VT=SNP
6	31262923	rs3906273	G	A	100	PASS	AC=1137;AF=0.227037;AN=5008;NS=2504;DP=20781;EAS_AF=0.1786;AMR_AF=0.2363;AFR_AF=0.1952;EUR_AF=0.2028;SAS_AF=0.3384;AA=G|||;VT=SNP
6	31262924	rs3906272	C	T	100	PASS	AC=753;AF=0.150359;AN=5008;NS=2504;DP=20866;EAS_AF=0.1062;AMR_AF=0.1023;AFR_AF=0.1619;EUR_AF=0.1541;SAS_AF=0.2106;AA=C|||;VT=SNP
6	31262959	rs115219503	T	C	100	PASS	AC=384;AF=0.0766773;AN=5008;NS=2504;DP=20314;EAS_AF=0.0724;AMR_AF=0.134;AFR_AF=0.0333;EUR_AF=0.0487;SAS_AF=0.1278;AA=T|||;VT=SNP
6	31263043	rs9468928	A	G	100	PASS	AC=1136;AF=0.226837;AN=5008;NS=2504;DP=18711;EAS_AF=0.1786;AMR_AF=0.2349;AFR_AF=0.1952;EUR_AF=0.2028;SAS_AF=0.3384;AA=A|||;VT=SNP
6	31263051	rs2853926	A	G	100	PASS	AC=1222;AF=0.24401;AN=5008;NS=2504;DP=18826;EAS_AF=0.2232;AMR_AF=0.2464;AFR_AF=0.2186;EUR_AF=0.2674;SAS_AF=0.274;AA=G|||;VT=SNP
6	31263216	rs9468929	G	A	100	PASS	AC=754;AF=0.150559;AN=5008;NS=2504;DP=17581;EAS_AF=0.1062;AMR_AF=0.1023;AFR_AF=0.1619;EUR_AF=0.1551;SAS_AF=0.2106;AA=G|||;VT=SNP
6	31263231	rs3873381	T	G	100	PASS	AC=711;AF=0.141973;AN=5008;NS=2504;DP=17697;EAS_AF=0.2212;AMR_AF=0.1484;AFR_AF=0.115;EUR_AF=0.0915;SAS_AF=0.1442;AA=T|||;VT=SNP
6	31263256	rs3873382	A	G	100	PASS	AC=711;AF=0.141973;AN=5008;NS=2504;DP=17795;EAS_AF=0.2212;AMR_AF=0.1484;AFR_AF=0.115;EUR_AF=0.0915;SAS_AF=0.1442;AA=A|||;VT=SNP
6	31263297	rs28732109	G	A	100	PASS	AC=753;AF=0.150359;AN=5008;NS=2504;DP=17356;EAS_AF=0.1062;AMR_AF=0.1023;AFR_AF=0.1619;EUR_AF=0.1541;SAS_AF=0.2106;AA=G|||;VT=SNP
6	31263349	rs115973915	C	A	100	PASS	AC=383;AF=0.0764776;AN=5008;NS=2504;DP=16768;EAS_AF=0.0724;AMR_AF=0.1326;AFR_AF=0.0333;EUR_AF=0.0487;SAS_AF=0.1278;AA=c|||;VT=SNP
6	31263350	rs2524144	G	A	100	PASS	AC=471;AF=0.0940495;AN=5008;NS=2504;DP=16749;EAS_AF=0.1181;AMR_AF=0.1455;AFR_AF=0.0567;EUR_AF=0.1133;SAS_AF=0.0634;AA=G|||;VT=SNP
```
