## Supplementary material for "Characterization of shared and ancestry-specific signals driving complex traits using multi-ancestry fine-mapping": s2_data_1kg.pvar (part 7 of 7)

```
6	32846480	rs9276893	C	T	100	PASS	AC=1659;AF=0.33127;AN=5008;NS=2504;DP=14792;EAS_AF=0.2758;AMR_AF=0.3602;AFR_AF=0.3971;EUR_AF=0.3429;SAS_AF=0.2669;AA=C|||;VT=SNP
6	32846483	rs9276894	G	C	100	PASS	AC=1659;AF=0.33127;AN=5008;NS=2504;DP=14906;EAS_AF=0.2758;AMR_AF=0.3602;AFR_AF=0.3971;EUR_AF=0.3429;SAS_AF=0.2669;AA=C|||;VT=SNP
6	32846570	rs2621426	C	T	100	PASS	AC=1658;AF=0.33107;AN=5008;NS=2504;DP=15973;EAS_AF=0.2758;AMR_AF=0.3602;AFR_AF=0.3971;EUR_AF=0.3419;SAS_AF=0.2669;AA=T|||;VT=SNP
6	32846587	rs2621425	C	T	100	PASS	AC=1659;AF=0.33127;AN=5008;NS=2504;DP=15644;EAS_AF=0.2758;AMR_AF=0.3602;AFR_AF=0.3979;EUR_AF=0.3419;SAS_AF=0.2669;AA=T|||;VT=SNP
6	32847517	rs118156221	G	A	100	PASS	AC=107;AF=0.0213658;AN=5008;NS=2504;DP=18062;EAS_AF=0.0933;AMR_AF=0;AFR_AF=0;EUR_AF=0;SAS_AF=0.0133;AA=G|||;VT=SNP
6	32847783	rs117207824	C	T	100	PASS	AC=104;AF=0.0207668;AN=5008;NS=2504;DP=15973;EAS_AF=0.0546;AMR_AF=0;AFR_AF=0;EUR_AF=0;SAS_AF=0.0501;AA=C|||;VT=SNP
6	32847972	rs9276897	C	G	100	PASS	AC=1718;AF=0.343051;AN=5008;NS=2504;DP=18249;EAS_AF=0.2758;AMR_AF=0.3631;AFR_AF=0.441;EUR_AF=0.3419;SAS_AF=0.2669;AA=C|||;VT=SNP
6	32848133	rs9276898	T	C	100	PASS	AC=1718;AF=0.343051;AN=5008;NS=2504;DP=20037;EAS_AF=0.2758;AMR_AF=0.3631;AFR_AF=0.441;EUR_AF=0.3419;SAS_AF=0.2669;AA=C|||;VT=SNP
6	32848168	rs9276899	C	T	100	PASS	AC=1718;AF=0.343051;AN=5008;NS=2504;DP=19906;EAS_AF=0.2758;AMR_AF=0.3631;AFR_AF=0.441;EUR_AF=0.3419;SAS_AF=0.2669;AA=C|||;VT=SNP
6	32848566	rs9276900	A	C	100	PASS	AC=1609;AF=0.321286;AN=5008;NS=2504;DP=17501;EAS_AF=0.2163;AMR_AF=0.2939;AFR_AF=0.4644;EUR_AF=0.336;SAS_AF=0.2403;AA=A|||;VT=SNP
6	32848629	rs12526507	C	T	100	PASS	AC=141;AF=0.028155;AN=5008;NS=2504;DP=16531;EAS_AF=0.0595;AMR_AF=0.0706;AFR_AF=0;EUR_AF=0.006;SAS_AF=0.0266;AA=C|||;VT=SNP
6	32848820	rs2621423	T	C	100	PASS	AC=108;AF=0.0215655;AN=5008;NS=2504;DP=19235;EAS_AF=0.0387;AMR_AF=0.0764;AFR_AF=0.0008;EUR_AF=0.0099;SAS_AF=0.0051;AA=T|||;VT=SNP
6	32848889	rs9276901	T	C	100	PASS	AC=1751;AF=0.349641;AN=5008;NS=2504;DP=21482;EAS_AF=0.2758;AMR_AF=0.3631;AFR_AF=0.466;EUR_AF=0.3419;SAS_AF=0.2669;AA=T|||;VT=SNP
6	32848998	rs9276903	C	T	100	PASS	AC=1718;AF=0.343051;AN=5008;NS=2504;DP=18238;EAS_AF=0.2768;AMR_AF=0.3617;AFR_AF=0.441;EUR_AF=0.3419;SAS_AF=0.2669;AA=C|||;VT=SNP
6	32849009	rs9276904	A	G	100	PASS	AC=1717;AF=0.342851;AN=5008;NS=2504;DP=18193;EAS_AF=0.2758;AMR_AF=0.3617;AFR_AF=0.441;EUR_AF=0.3419;SAS_AF=0.2669;AA=G|||;VT=SNP
6	32849225	rs9276905	G	A	100	PASS	AC=1753;AF=0.35004;AN=5008;NS=2504;DP=14957;EAS_AF=0.2768;AMR_AF=0.366;AFR_AF=0.4546;EUR_AF=0.3439;SAS_AF=0.2791;AA=G|||;VT=SNP
6	32849639	rs2170185	A	G	100	PASS	AC=1718;AF=0.343051;AN=5008;NS=2504;DP=20074;EAS_AF=0.2758;AMR_AF=0.3631;AFR_AF=0.441;EUR_AF=0.3419;SAS_AF=0.2669;AA=A|||;VT=SNP
6	32849700	rs12526988	C	T	100	PASS	AC=141;AF=0.028155;AN=5008;NS=2504;DP=19524;EAS_AF=0.0595;AMR_AF=0.0706;AFR_AF=0;EUR_AF=0.006;SAS_AF=0.0266;AA=C|||;VT=SNP
6	32849821	rs116039340	C	T	100	PASS	AC=162;AF=0.0323482;AN=5008;NS=2504;DP=20613;EAS_AF=0.0347;AMR_AF=0.0086;AFR_AF=0.0023;EUR_AF=0.0388;SAS_AF=0.0808;AA=C|||;VT=SNP
6	32849841	rs2127676	G	C	100	PASS	AC=1824;AF=0.364217;AN=5008;NS=2504;DP=20325;EAS_AF=0.2808;AMR_AF=0.3703;AFR_AF=0.4879;EUR_AF=0.3439;SAS_AF=0.2996;AA=C|||;VT=SNP
6	32850055	rs148416818	A	T	100	PASS	AC=279;AF=0.0557109;AN=5008;NS=2504;DP=14834;EAS_AF=0.0933;AMR_AF=0.0231;AFR_AF=0.1165;EUR_AF=0.002;SAS_AF=0.0133;AA=A|||;VT=SNP
6	32850839	rs9276909	C	T	100	PASS	AC=1124;AF=0.224441;AN=5008;NS=2504;DP=18444;EAS_AF=0.2113;AMR_AF=0.2233;AFR_AF=0.233;EUR_AF=0.2565;SAS_AF=0.1943;AA=C|||;VT=SNP
6	32850850	rs2127675	A	G	100	PASS	AC=1718;AF=0.343051;AN=5008;NS=2504;DP=18416;EAS_AF=0.2758;AMR_AF=0.3631;AFR_AF=0.441;EUR_AF=0.341;SAS_AF=0.2679;AA=G|||;VT=SNP
6	32851075	rs9276910	A	T	100	PASS	AC=1578;AF=0.315096;AN=5008;NS=2504;DP=21146;EAS_AF=0.2163;AMR_AF=0.2925;AFR_AF=0.441;EUR_AF=0.336;SAS_AF=0.2413;AA=A|||;VT=SNP
6	32851280	rs9276911	C	A	100	PASS	AC=1755;AF=0.350439;AN=5008;NS=2504;DP=18163;EAS_AF=0.2798;AMR_AF=0.3674;AFR_AF=0.4478;EUR_AF=0.3419;SAS_AF=0.2883;AA=A|||;VT=SNP
6	32851432	rs2857219	G	A	100	PASS	AC=695;AF=0.138778;AN=5008;NS=2504;DP=21728;EAS_AF=0.1131;AMR_AF=0.17;AFR_AF=0.0998;EUR_AF=0.1461;SAS_AF=0.1881;AA=G|||;VT=SNP
6	32851463	rs9276912	G	A	100	PASS	AC=1755;AF=0.350439;AN=5008;NS=2504;DP=21408;EAS_AF=0.2798;AMR_AF=0.3674;AFR_AF=0.4478;EUR_AF=0.3419;SAS_AF=0.2883;AA=G|||;VT=SNP
6	32851507	rs4947259	C	T	100	PASS	AC=1754;AF=0.35024;AN=5008;NS=2504;DP=20865;EAS_AF=0.2798;AMR_AF=0.3674;AFR_AF=0.4478;EUR_AF=0.3419;SAS_AF=0.2873;AA=T|||;VT=SNP
6	32851701	rs4947354	C	T	100	PASS	AC=374;AF=0.0746805;AN=5008;NS=2504;DP=19640;EAS_AF=0.0605;AMR_AF=0.1167;AFR_AF=0.1278;EUR_AF=0.0358;SAS_AF=0.0276;AA=C|||;VT=SNP
6	32851937	rs4947355	T	C	100	PASS	AC=374;AF=0.0746805;AN=5008;NS=2504;DP=21189;EAS_AF=0.0605;AMR_AF=0.1167;AFR_AF=0.1278;EUR_AF=0.0358;SAS_AF=0.0276;AA=T|||;VT=SNP
6	32852519	rs28724901	C	T	100	PASS	AC=135;AF=0.0269569;AN=5008;NS=2504;DP=15604;EAS_AF=0.0119;AMR_AF=0.0115;AFR_AF=0.0023;EUR_AF=0.0288;SAS_AF=0.0849;AA=C|||;VT=SNP
6	32852569	rs1124799	T	A	100	PASS	AC=2313;AF=0.461861;AN=5008;NS=2504;DP=13012;EAS_AF=0.4643;AMR_AF=0.4006;AFR_AF=0.5605;EUR_AF=0.4165;SAS_AF=0.4162;AA=A|||;VT=SNP
6	32852647	rs2187689	T	C	100	PASS	AC=873;AF=0.174321;AN=5008;NS=2504;DP=12806;EAS_AF=0.1806;AMR_AF=0.1383;AFR_AF=0.23;EUR_AF=0.0944;SAS_AF=0.2004;AA=C|||;VT=SNP
6	32852928	rs7766964	A	T	100	PASS	AC=786;AF=0.156949;AN=5008;NS=2504;DP=14951;EAS_AF=0.1756;AMR_AF=0.1297;AFR_AF=0.1967;EUR_AF=0.0924;SAS_AF=0.1697;AA=A|||;VT=SNP
6	32853042	rs7767277	C	A	100	PASS	AC=856;AF=0.170927;AN=5008;NS=2504;DP=16610;EAS_AF=0.1756;AMR_AF=0.1326;AFR_AF=0.2368;EUR_AF=0.0954;SAS_AF=0.182;AA=T|||;VT=SNP
6	32853078	rs112805625	C	T	100	PASS	AC=160;AF=0.0319489;AN=5008;NS=2504;DP=16769;EAS_AF=0.0804;AMR_AF=0.0014;AFR_AF=0.0008;EUR_AF=0.0179;SAS_AF=0.0603;AA=C|||;VT=SNP
6	32853117	rs75008053	A	C	100	PASS	AC=158;AF=0.0315495;AN=5008;NS=2504;DP=18320;EAS_AF=0.0804;AMR_AF=0.0014;AFR_AF=0.0008;EUR_AF=0.0179;SAS_AF=0.0583;AA=A|||;VT=SNP
6	32853219	rs35571244	T	C	100	PASS	AC=204;AF=0.0407348;AN=5008;NS=2504;DP=17781;EAS_AF=0.0198;AMR_AF=0.0231;AFR_AF=0.0598;EUR_AF=0.0646;SAS_AF=0.0245;AA=T|||;VT=SNP
6	32853237	rs6932407	C	T	100	PASS	AC=156;AF=0.0311502;AN=5008;NS=2504;DP=16459;EAS_AF=0.0942;AMR_AF=0.0086;AFR_AF=0.0303;EUR_AF=0.002;SAS_AF=0.0133;AA=C|||;VT=SNP
6	32853277	rs7767732	C	T	100	PASS	AC=1036;AF=0.206869;AN=5008;NS=2504;DP=15547;EAS_AF=0.1954;AMR_AF=0.1729;AFR_AF=0.2579;EUR_AF=0.1819;SAS_AF=0.1994;AA=C|||;VT=SNP
6	32853288	rs2244447	C	G	100	PASS	AC=2399;AF=0.479034;AN=5008;NS=2504;DP=15492;EAS_AF=0.4038;AMR_AF=0.4611;AFR_AF=0.6172;EUR_AF=0.4215;SAS_AF=0.4417;AA=C|||;VT=SNP
6	32853373	rs7767892	C	T	100	PASS	AC=469;AF=0.0936502;AN=5008;NS=2504;DP=17305;EAS_AF=0.1161;AMR_AF=0.0303;AFR_AF=0.0825;EUR_AF=0.0835;SAS_AF=0.1411;AA=C|||;VT=SNP
6	32853374	rs7767757	A	G	100	PASS	AC=842;AF=0.168131;AN=5008;NS=2504;DP=17336;EAS_AF=0.1766;AMR_AF=0.1484;AFR_AF=0.2088;EUR_AF=0.1193;SAS_AF=0.1687;AA=a|||;VT=SNP
6	32853408	rs7768158	G	T	100	PASS	AC=641;AF=0.127995;AN=5008;NS=2504;DP=15813;EAS_AF=0.1171;AMR_AF=0.0749;AFR_AF=0.1626;EUR_AF=0.1153;SAS_AF=0.1431;AA=G|||;VT=SNP
6	32853416	rs542619096	T	C	100	PASS	AC=5;AF=0.000998403;AN=5008;NS=2504;DP=15337;EAS_AF=0.002;AMR_AF=0;AFR_AF=0.0008;EUR_AF=0.002;SAS_AF=0;AA=T|||;VT=SNP
6	32853466	rs113816721	T	C	100	PASS	AC=163;AF=0.0325479;AN=5008;NS=2504;DP=16687;EAS_AF=0.0357;AMR_AF=0.0086;AFR_AF=0.0015;EUR_AF=0.0388;SAS_AF=0.0818;AA=T|||;VT=SNP
6	32853504	rs2244458	T	C	100	PASS	AC=3432;AF=0.685304;AN=5008;NS=2504;DP=16722;EAS_AF=0.6627;AMR_AF=0.6225;AFR_AF=0.7262;EUR_AF=0.6531;SAS_AF=0.7311;AA=C|||;VT=SNP
6	32853516	rs17617115	G	A	100	PASS	AC=449;AF=0.0896565;AN=5008;NS=2504;DP=17119;EAS_AF=0.1161;AMR_AF=0.0331;AFR_AF=0.0643;EUR_AF=0.0835;SAS_AF=0.1431;AA=G|||;VT=SNP
6	32853607	rs2621417	G	A	100	PASS	AC=3216;AF=0.642173;AN=5008;NS=2504;DP=17971;EAS_AF=0.6002;AMR_AF=0.5908;AFR_AF=0.7504;EUR_AF=0.5825;SAS_AF=0.637;AA=A|||;VT=SNP
6	32853987	rs3132136	G	A	100	PASS	AC=440;AF=0.0878594;AN=5008;NS=2504;DP=17681;EAS_AF=0.0903;AMR_AF=0.0605;AFR_AF=0.1558;EUR_AF=0.0497;SAS_AF=0.0521;AA=g|||;VT=SNP
6	32854052	rs112519350	T	C	100	PASS	AC=827;AF=0.165136;AN=5008;NS=2504;DP=17997;EAS_AF=0.1796;AMR_AF=0.1427;AFR_AF=0.1967;EUR_AF=0.1193;SAS_AF=0.1708;AA=T|||;VT=SNP
6	32854199	rs73414939	T	C	100	PASS	AC=879;AF=0.175519;AN=5008;NS=2504;DP=19242;EAS_AF=0.1647;AMR_AF=0.1455;AFR_AF=0.2352;EUR_AF=0.1213;SAS_AF=0.183;AA=C|||;VT=SNP
6	32854617	rs117068524	G	A	100	PASS	AC=37;AF=0.00738818;AN=5008;NS=2504;DP=20396;EAS_AF=0.0367;AMR_AF=0;AFR_AF=0;EUR_AF=0;SAS_AF=0;AA=G|||;VT=SNP
6	32854697	rs10046257	G	A	100	PASS	AC=857;AF=0.171126;AN=5008;NS=2504;DP=20941;EAS_AF=0.1627;AMR_AF=0.1455;AFR_AF=0.2352;EUR_AF=0.1203;SAS_AF=0.1636;AA=G|||;VT=SNP
6	32855081	rs10046277	C	T	100	PASS	AC=737;AF=0.147165;AN=5008;NS=2504;DP=20434;EAS_AF=0.1022;AMR_AF=0.0793;AFR_AF=0.2352;EUR_AF=0.1143;SAS_AF=0.1564;AA=T|||;VT=SNP
6	32855174	rs10046115	A	G	100	PASS	AC=739;AF=0.147564;AN=5008;NS=2504;DP=19802;EAS_AF=0.1022;AMR_AF=0.0793;AFR_AF=0.2368;EUR_AF=0.1143;SAS_AF=0.1564;AA=G|||;VT=SNP
6	32855275	rs7740137	A	G	100	PASS	AC=772;AF=0.154153;AN=5008;NS=2504;DP=19035;EAS_AF=0.1062;AMR_AF=0.0836;AFR_AF=0.2428;EUR_AF=0.1143;SAS_AF=0.1748;AA=G|||;VT=SNP
6	32855340	rs2857218	C	G	100	PASS	AC=1673;AF=0.334065;AN=5008;NS=2504;DP=19054;EAS_AF=0.3204;AMR_AF=0.3833;AFR_AF=0.3147;EUR_AF=0.3807;SAS_AF=0.2914;AA=C|||;VT=SNP
6	32855347	rs7760573	T	C	100	PASS	AC=739;AF=0.147564;AN=5008;NS=2504;DP=18881;EAS_AF=0.1022;AMR_AF=0.0793;AFR_AF=0.2368;EUR_AF=0.1143;SAS_AF=0.1564;AA=C|||;VT=SNP
6	32855366	rs7740317	C	T	100	PASS	AC=774;AF=0.154553;AN=5008;NS=2504;DP=18735;EAS_AF=0.1062;AMR_AF=0.0836;AFR_AF=0.2436;EUR_AF=0.1143;SAS_AF=0.1759;AA=T|||;VT=SNP
6	32855458	rs7760732	T	C	100	PASS	AC=739;AF=0.147564;AN=5008;NS=2504;DP=17068;EAS_AF=0.1022;AMR_AF=0.0793;AFR_AF=0.2368;EUR_AF=0.1143;SAS_AF=0.1564;AA=C|||;VT=SNP
6	32855540	rs7740473	A	G	100	PASS	AC=739;AF=0.147564;AN=5008;NS=2504;DP=16101;EAS_AF=0.1022;AMR_AF=0.0793;AFR_AF=0.2368;EUR_AF=0.1143;SAS_AF=0.1564;AA=A|||;VT=SNP
6	32855624	rs6457688	A	G	100	PASS	AC=738;AF=0.147364;AN=5008;NS=2504;DP=18695;EAS_AF=0.1022;AMR_AF=0.0793;AFR_AF=0.2368;EUR_AF=0.1143;SAS_AF=0.1554;AA=G|||;VT=SNP
6	32855683	rs6457689	C	T	100	PASS	AC=739;AF=0.147564;AN=5008;NS=2504;DP=18950;EAS_AF=0.1022;AMR_AF=0.0793;AFR_AF=0.2368;EUR_AF=0.1143;SAS_AF=0.1564;AA=C|||;VT=SNP
6	32855717	rs6457690	G	A	100	PASS	AC=739;AF=0.147564;AN=5008;NS=2504;DP=18926;EAS_AF=0.1022;AMR_AF=0.0793;AFR_AF=0.2368;EUR_AF=0.1143;SAS_AF=0.1564;AA=A|||;VT=SNP
6	32856208	rs2018501	T	C	100	PASS	AC=3056;AF=0.610224;AN=5008;NS=2504;DP=17521;EAS_AF=0.5873;AMR_AF=0.5706;AFR_AF=0.7481;EUR_AF=0.5368;SAS_AF=0.5511;AA=C|||;VT=SNP
6	32856381	rs1029296	T	C	100	PASS	AC=738;AF=0.147364;AN=5008;NS=2504;DP=18858;EAS_AF=0.1012;AMR_AF=0.0793;AFR_AF=0.2368;EUR_AF=0.1143;SAS_AF=0.1564;AA=C|||;VT=SNP
6	32856445	rs1963772	A	G	100	PASS	AC=772;AF=0.154153;AN=5008;NS=2504;DP=20183;EAS_AF=0.1052;AMR_AF=0.0836;AFR_AF=0.2428;EUR_AF=0.1143;SAS_AF=0.1759;AA=G|||;VT=SNP
6	32856482	rs1029295	T	C	100	PASS	AC=738;AF=0.147364;AN=5008;NS=2504;DP=19212;EAS_AF=0.1012;AMR_AF=0.0793;AFR_AF=0.2368;EUR_AF=0.1143;SAS_AF=0.1564;AA=C|||;VT=SNP
6	32856891	rs6935979	T	G	100	PASS	AC=669;AF=0.133586;AN=5008;NS=2504;DP=18007;EAS_AF=0.1002;AMR_AF=0.0764;AFR_AF=0.1974;EUR_AF=0.1123;SAS_AF=0.1442;AA=T|||;VT=SNP
6	32856913	rs2157084	G	A	100	PASS	AC=738;AF=0.147364;AN=5008;NS=2504;DP=17197;EAS_AF=0.1012;AMR_AF=0.0793;AFR_AF=0.2368;EUR_AF=0.1143;SAS_AF=0.1564;AA=G|||;VT=SNP
6	32856934	rs6936004	T	C	100	PASS	AC=738;AF=0.147364;AN=5008;NS=2504;DP=17289;EAS_AF=0.1012;AMR_AF=0.0793;AFR_AF=0.2368;EUR_AF=0.1143;SAS_AF=0.1564;AA=C|||;VT=SNP
6	32857086	rs28622052	T	C	100	PASS	AC=194;AF=0.038738;AN=5008;NS=2504;DP=17480;EAS_AF=0.0655;AMR_AF=0.0043;AFR_AF=0.0356;EUR_AF=0.0189;SAS_AF=0.0603;AA=T|||;VT=SNP
6	32857419	rs10214886	T	A	100	PASS	AC=772;AF=0.154153;AN=5008;NS=2504;DP=17984;EAS_AF=0.1052;AMR_AF=0.0836;AFR_AF=0.2428;EUR_AF=0.1143;SAS_AF=0.1759;AA=A|||;VT=SNP
6	32857496	rs9276913	G	A	100	PASS	AC=3057;AF=0.610423;AN=5008;NS=2504;DP=18078;EAS_AF=0.5873;AMR_AF=0.5706;AFR_AF=0.7481;EUR_AF=0.5378;SAS_AF=0.5511;AA=A|||;VT=SNP
6	32857536	rs10214760	G	A	100	PASS	AC=742;AF=0.148163;AN=5008;NS=2504;DP=17602;EAS_AF=0.1052;AMR_AF=0.0793;AFR_AF=0.2368;EUR_AF=0.1143;SAS_AF=0.1564;AA=A|||;VT=SNP
6	32857703	rs10214513	A	C	100	PASS	AC=772;AF=0.154153;AN=5008;NS=2504;DP=19935;EAS_AF=0.1052;AMR_AF=0.0836;AFR_AF=0.2428;EUR_AF=0.1143;SAS_AF=0.1759;AA=C|||;VT=SNP
6	32857801	rs241414	T	G	100	PASS	AC=2147;AF=0.428714;AN=5008;NS=2504;DP=19954;EAS_AF=0.4216;AMR_AF=0.4193;AFR_AF=0.4932;EUR_AF=0.4165;SAS_AF=0.3681;AA=T|||;VT=SNP
6	32857943	rs75826439	A	C	100	PASS	AC=43;AF=0.00858626;AN=5008;NS=2504;DP=18641;EAS_AF=0.0248;AMR_AF=0.0014;AFR_AF=0.0008;EUR_AF=0.001;SAS_AF=0.0153;AA=A|||;VT=SNP
6	32857966	rs73396721	T	G	100	PASS	AC=669;AF=0.133586;AN=5008;NS=2504;DP=18842;EAS_AF=0.1002;AMR_AF=0.0764;AFR_AF=0.1974;EUR_AF=0.1123;SAS_AF=0.1442;AA=T|||;VT=SNP
6	32858190	rs9283902	A	G	100	PASS	AC=88;AF=0.0175719;AN=5008;NS=2504;DP=19518;EAS_AF=0.0873;AMR_AF=0;AFR_AF=0;EUR_AF=0;SAS_AF=0;AA=A|||;VT=SNP
6	32858200	rs117463695	T	C	100	PASS	AC=95;AF=0.0189696;AN=5008;NS=2504;DP=19298;EAS_AF=0.0823;AMR_AF=0;AFR_AF=0;EUR_AF=0;SAS_AF=0.0123;AA=T|||;VT=SNP
6	32858218	rs73396724	G	A	100	PASS	AC=738;AF=0.147364;AN=5008;NS=2504;DP=18662;EAS_AF=0.1012;AMR_AF=0.0793;AFR_AF=0.2368;EUR_AF=0.1143;SAS_AF=0.1564;AA=A|||;VT=SNP
6	32858351	rs9296052	A	T	100	PASS	AC=772;AF=0.154153;AN=5008;NS=2504;DP=16214;EAS_AF=0.1052;AMR_AF=0.0836;AFR_AF=0.2428;EUR_AF=0.1143;SAS_AF=0.1759;AA=T|||;VT=SNP
6	32858780	rs9501231	A	G	100	PASS	AC=669;AF=0.133586;AN=5008;NS=2504;DP=17556;EAS_AF=0.1002;AMR_AF=0.0764;AFR_AF=0.1974;EUR_AF=0.1123;SAS_AF=0.1442;AA=A|||;VT=SNP
6	32859000	rs241413	A	G	100	PASS	AC=2046;AF=0.408546;AN=5008;NS=2504;DP=18171;EAS_AF=0.4256;AMR_AF=0.4063;AFR_AF=0.4198;EUR_AF=0.4175;SAS_AF=0.3681;AA=A|||;VT=SNP
6	32859365	rs7761950	C	T	100	PASS	AC=669;AF=0.133586;AN=5008;NS=2504;DP=15729;EAS_AF=0.1002;AMR_AF=0.0764;AFR_AF=0.1974;EUR_AF=0.1123;SAS_AF=0.1442;AA=C|||;VT=SNP
6	32859419	rs116865736	G	A	100	PASS	AC=142;AF=0.0283546;AN=5008;NS=2504;DP=14408;EAS_AF=0.0625;AMR_AF=0.0663;AFR_AF=0;EUR_AF=0.006;SAS_AF=0.0276;AA=G|||;VT=SNP
6	32859712	rs7744666	T	C	100	PASS	AC=669;AF=0.133586;AN=5008;NS=2504;DP=18380;EAS_AF=0.1002;AMR_AF=0.0764;AFR_AF=0.1974;EUR_AF=0.1123;SAS_AF=0.1442;AA=T|||;VT=SNP
6	32859748	rs11969002	G	A	100	PASS	AC=669;AF=0.133586;AN=5008;NS=2504;DP=16160;EAS_AF=0.1002;AMR_AF=0.0764;AFR_AF=0.1974;EUR_AF=0.1123;SAS_AF=0.1442;AA=G|||;VT=SNP
6	32859825	rs11969522	G	C	100	PASS	AC=194;AF=0.038738;AN=5008;NS=2504;DP=16749;EAS_AF=0.0655;AMR_AF=0.0043;AFR_AF=0.0356;EUR_AF=0.0189;SAS_AF=0.0603;AA=G|||;VT=SNP
6	32859853	rs9461817	A	T	100	PASS	AC=738;AF=0.147364;AN=5008;NS=2504;DP=17013;EAS_AF=0.1012;AMR_AF=0.0793;AFR_AF=0.2368;EUR_AF=0.1143;SAS_AF=0.1564;AA=T|||;VT=SNP
6	32860752	rs9469300	G	A	100	PASS	AC=671;AF=0.133986;AN=5008;NS=2504;DP=16937;EAS_AF=0.1002;AMR_AF=0.0764;AFR_AF=0.1974;EUR_AF=0.1123;SAS_AF=0.1462;AA=g|||;VT=SNP
6	32861217	rs17213966	A	G	100	PASS	AC=772;AF=0.154153;AN=5008;NS=2504;DP=18398;EAS_AF=0.1052;AMR_AF=0.0836;AFR_AF=0.2428;EUR_AF=0.1143;SAS_AF=0.1759;AA=G|||;VT=SNP
6	32861253	rs17220374	T	C	100	PASS	AC=670;AF=0.133786;AN=5008;NS=2504;DP=18719;EAS_AF=0.1002;AMR_AF=0.0764;AFR_AF=0.1974;EUR_AF=0.1133;SAS_AF=0.1442;AA=C|||;VT=SNP
6	32861616	rs241412	G	T	100	PASS	AC=1665;AF=0.332468;AN=5008;NS=2504;DP=15202;EAS_AF=0.3204;AMR_AF=0.3833;AFR_AF=0.3101;EUR_AF=0.3787;SAS_AF=0.2914;AA=G|||;VT=SNP
6	32861631	rs241411	G	C	100	PASS	AC=1675;AF=0.334465;AN=5008;NS=2504;DP=14860;EAS_AF=0.3244;AMR_AF=0.3833;AFR_AF=0.3147;EUR_AF=0.3787;SAS_AF=0.2914;AA=G|||;VT=SNP
6	32861651	rs241410	C	G	100	PASS	AC=2415;AF=0.482228;AN=5008;NS=2504;DP=15163;EAS_AF=0.4256;AMR_AF=0.4625;AFR_AF=0.5514;EUR_AF=0.495;SAS_AF=0.4479;AA=G|||;VT=SNP
6	32861805	rs58009426	C	T	100	PASS	AC=669;AF=0.133586;AN=5008;NS=2504;DP=13779;EAS_AF=0.1002;AMR_AF=0.0764;AFR_AF=0.1974;EUR_AF=0.1123;SAS_AF=0.1442;AA=C|||;VT=SNP
6	32861887	rs58752284	G	C	100	PASS	AC=773;AF=0.154353;AN=5008;NS=2504;DP=14601;EAS_AF=0.1052;AMR_AF=0.0836;AFR_AF=0.2436;EUR_AF=0.1143;SAS_AF=0.1759;AA=C|||;VT=SNP
6	32861920	rs241409	A	G	100	PASS	AC=547;AF=0.109225;AN=5008;NS=2504;DP=15036;EAS_AF=0.1002;AMR_AF=0.1614;AFR_AF=0.0946;EUR_AF=0.1143;SAS_AF=0.0961;AA=A|||;VT=SNP
6	32862270	rs16871100	A	C	100	PASS	AC=773;AF=0.154353;AN=5008;NS=2504;DP=14928;EAS_AF=0.1052;AMR_AF=0.0836;AFR_AF=0.2436;EUR_AF=0.1143;SAS_AF=0.1759;AA=C|||;VT=SNP
6	32862289	rs16871102	T	C	100	PASS	AC=773;AF=0.154353;AN=5008;NS=2504;DP=14822;EAS_AF=0.1052;AMR_AF=0.0836;AFR_AF=0.2436;EUR_AF=0.1143;SAS_AF=0.1759;AA=C|||;VT=SNP
6	32862398	rs78456409	G	C	100	PASS	AC=194;AF=0.038738;AN=5008;NS=2504;DP=16657;EAS_AF=0.0655;AMR_AF=0.0043;AFR_AF=0.0356;EUR_AF=0.0189;SAS_AF=0.0603;AA=G|||;VT=SNP
6	32862682	rs3749981	C	T	100	PASS	AC=293;AF=0.0585064;AN=5008;NS=2504;DP=16730;EAS_AF=0.0486;AMR_AF=0.0706;AFR_AF=0.0204;EUR_AF=0.0974;SAS_AF=0.0716;AA=C|||;VT=SNP
6	32862704	rs3749980	G	A	100	PASS	AC=743;AF=0.148363;AN=5008;NS=2504;DP=16969;EAS_AF=0.1052;AMR_AF=0.0836;AFR_AF=0.2209;EUR_AF=0.1143;SAS_AF=0.1759;AA=G|||;VT=SNP
6	32862711	rs241408	A	G	100	PASS	AC=3007;AF=0.600439;AN=5008;NS=2504;DP=16847;EAS_AF=0.5823;AMR_AF=0.5;AFR_AF=0.7504;EUR_AF=0.5388;SAS_AF=0.5511;AA=G|||;VT=SNP
6	32862740	rs241407	C	T	100	PASS	AC=543;AF=0.108427;AN=5008;NS=2504;DP=17118;EAS_AF=0.1002;AMR_AF=0.1614;AFR_AF=0.0915;EUR_AF=0.1143;SAS_AF=0.0961;AA=C|||;VT=SNP
6	32862910	rs12195238	A	T	100	PASS	AC=92;AF=0.0183706;AN=5008;NS=2504;DP=17767;EAS_AF=0.0149;AMR_AF=0.0159;AFR_AF=0.0182;EUR_AF=0.0268;SAS_AF=0.0153;AA=A|||;VT=SNP
6	32863143	rs241406	T	G	100	PASS	AC=113;AF=0.0225639;AN=5008;NS=2504;DP=19281;EAS_AF=0.0417;AMR_AF=0.0778;AFR_AF=0.0008;EUR_AF=0.0109;SAS_AF=0.0051;AA=t|||;VT=SNP
6	32864381	rs17220395	C	T	100	PASS	AC=121;AF=0.0241613;AN=5008;NS=2504;DP=23099;EAS_AF=0.0605;AMR_AF=0.0677;AFR_AF=0;EUR_AF=0.006;SAS_AF=0.0072;AA=C|||;VT=SNP
6	32864383	rs17213980	A	G	100	PASS	AC=479;AF=0.095647;AN=5008;NS=2504;DP=23317;EAS_AF=0.1002;AMR_AF=0.0331;AFR_AF=0.09;EUR_AF=0.0855;SAS_AF=0.1534;AA=G|||;VT=SNP
6	32864467	rs11963774	A	G	100	PASS	AC=479;AF=0.095647;AN=5008;NS=2504;DP=22682;EAS_AF=0.1002;AMR_AF=0.0331;AFR_AF=0.09;EUR_AF=0.0855;SAS_AF=0.1534;AA=G|||;VT=SNP
6	32864681	rs11961569	T	G	100	PASS	AC=478;AF=0.0954473;AN=5008;NS=2504;DP=20149;EAS_AF=0.0992;AMR_AF=0.0331;AFR_AF=0.09;EUR_AF=0.0855;SAS_AF=0.1534;AA=T|||;VT=SNP
6	32864890	rs11969321	G	C	100	PASS	AC=479;AF=0.095647;AN=5008;NS=2504;DP=19817;EAS_AF=0.1002;AMR_AF=0.0331;AFR_AF=0.09;EUR_AF=0.0855;SAS_AF=0.1534;AA=G|||;VT=SNP
6	32865106	rs17508324	G	A	100	PASS	AC=479;AF=0.095647;AN=5008;NS=2504;DP=19521;EAS_AF=0.1002;AMR_AF=0.0331;AFR_AF=0.09;EUR_AF=0.0855;SAS_AF=0.1534;AA=G|||;VT=SNP
6	32865144	rs17430286	C	G	100	PASS	AC=478;AF=0.0954473;AN=5008;NS=2504;DP=19422;EAS_AF=0.1002;AMR_AF=0.0317;AFR_AF=0.09;EUR_AF=0.0855;SAS_AF=0.1534;AA=G|||;VT=SNP
6	32865338	rs17508331	T	C	100	PASS	AC=480;AF=0.0958466;AN=5008;NS=2504;DP=20678;EAS_AF=0.1002;AMR_AF=0.0331;AFR_AF=0.09;EUR_AF=0.0865;SAS_AF=0.1534;AA=T|||;VT=SNP
6	32865798	rs241405	A	G	100	PASS	AC=2737;AF=0.546526;AN=5008;NS=2504;DP=19535;EAS_AF=0.5804;AMR_AF=0.4481;AFR_AF=0.6014;EUR_AF=0.507;SAS_AF=0.5481;AA=G|||;VT=SNP
6	32865911	rs9276915	G	A	100	PASS	AC=1028;AF=0.205272;AN=5008;NS=2504;DP=18423;EAS_AF=0.2133;AMR_AF=0.1455;AFR_AF=0.2035;EUR_AF=0.2505;SAS_AF=0.1953;AA=G|||;VT=SNP
6	32865997	rs241404	T	C	100	PASS	AC=2104;AF=0.420128;AN=5008;NS=2504;DP=19113;EAS_AF=0.4147;AMR_AF=0.3429;AFR_AF=0.5061;EUR_AF=0.4165;SAS_AF=0.3681;AA=T|||;VT=SNP
6	32866091	rs114981749	A	G	100	PASS	AC=164;AF=0.0327476;AN=5008;NS=2504;DP=16908;EAS_AF=0.0337;AMR_AF=0.0086;AFR_AF=0.0053;EUR_AF=0.0388;SAS_AF=0.0798;AA=A|||;VT=SNP
6	32866095	rs9276916	A	G	100	PASS	AC=3432;AF=0.685304;AN=5008;NS=2504;DP=16755;EAS_AF=0.6071;AMR_AF=0.6052;AFR_AF=0.9523;EUR_AF=0.6024;SAS_AF=0.547;AA=A|||;VT=SNP
6	32866174	rs116404831	T	C	100	PASS	AC=442;AF=0.0882588;AN=5008;NS=2504;DP=14905;EAS_AF=0.0992;AMR_AF=0.0303;AFR_AF=0.0749;EUR_AF=0.0835;SAS_AF=0.1411;AA=T|||;VT=SNP
6	32866427	rs112280802	T	C	100	PASS	AC=479;AF=0.095647;AN=5008;NS=2504;DP=15619;EAS_AF=0.1002;AMR_AF=0.0331;AFR_AF=0.09;EUR_AF=0.0855;SAS_AF=0.1534;AA=T|||;VT=SNP
6	32866445	rs113774783	G	A	100	PASS	AC=478;AF=0.0954473;AN=5008;NS=2504;DP=15989;EAS_AF=0.1002;AMR_AF=0.0317;AFR_AF=0.09;EUR_AF=0.0855;SAS_AF=0.1534;AA=G|||;VT=SNP
6	32866458	rs113070918	C	A	100	PASS	AC=478;AF=0.0954473;AN=5008;NS=2504;DP=16659;EAS_AF=0.1002;AMR_AF=0.0317;AFR_AF=0.09;EUR_AF=0.0855;SAS_AF=0.1534;AA=A|||;VT=SNP
6	32866520	rs79197014	C	T	100	PASS	AC=442;AF=0.0882588;AN=5008;NS=2504;DP=12176;EAS_AF=0.0992;AMR_AF=0.0303;AFR_AF=0.0749;EUR_AF=0.0835;SAS_AF=0.1411;AA=C|||;VT=SNP
6	32866930	rs75502439	A	G	100	PASS	AC=402;AF=0.0802716;AN=5008;NS=2504;DP=17010;EAS_AF=0.0992;AMR_AF=0.0144;AFR_AF=0.0734;EUR_AF=0.0577;SAS_AF=0.1401;AA=A|||;VT=SNP
6	32866964	rs111383877	C	A	100	PASS	AC=479;AF=0.095647;AN=5008;NS=2504;DP=15538;EAS_AF=0.1002;AMR_AF=0.0331;AFR_AF=0.09;EUR_AF=0.0855;SAS_AF=0.1534;AA=A|||;VT=SNP
6	32866992	rs241403	T	C	100	PASS	AC=2737;AF=0.546526;AN=5008;NS=2504;DP=15116;EAS_AF=0.5804;AMR_AF=0.4481;AFR_AF=0.6014;EUR_AF=0.507;SAS_AF=0.5481;AA=C|||;VT=SNP
6	32867123	rs9501233	G	A	100	PASS	AC=479;AF=0.095647;AN=5008;NS=2504;DP=14815;EAS_AF=0.1002;AMR_AF=0.0331;AFR_AF=0.09;EUR_AF=0.0855;SAS_AF=0.1534;AA=A|||;VT=SNP
6	32867362	rs117339271	C	T	100	PASS	AC=121;AF=0.0241613;AN=5008;NS=2504;DP=14033;EAS_AF=0.0605;AMR_AF=0.0677;AFR_AF=0;EUR_AF=0.006;SAS_AF=0.0072;AA=C|||;VT=SNP
6	32867455	rs117674603	G	T	100	PASS	AC=121;AF=0.0241613;AN=5008;NS=2504;DP=14559;EAS_AF=0.0605;AMR_AF=0.0677;AFR_AF=0;EUR_AF=0.006;SAS_AF=0.0072;AA=g|||;VT=SNP
6	32867859	rs9461818	A	G	100	PASS	AC=480;AF=0.0958466;AN=5008;NS=2504;DP=16090;EAS_AF=0.1002;AMR_AF=0.0346;AFR_AF=0.09;EUR_AF=0.0855;SAS_AF=0.1534;AA=G|||;VT=SNP
6	32867881	rs115751886	C	A	100	PASS	AC=238;AF=0.047524;AN=5008;NS=2504;DP=16651;EAS_AF=0.0655;AMR_AF=0.0058;AFR_AF=0.0681;EUR_AF=0.0189;SAS_AF=0.0603;AA=C|||;VT=SNP
6	32868300	rs77601892	T	C	100	PASS	AC=479;AF=0.095647;AN=5008;NS=2504;DP=16853;EAS_AF=0.1002;AMR_AF=0.0331;AFR_AF=0.09;EUR_AF=0.0855;SAS_AF=0.1534;AA=C|||;VT=SNP
6	32868374	rs78174745	T	A	100	PASS	AC=449;AF=0.0896565;AN=5008;NS=2504;DP=15384;EAS_AF=0.0992;AMR_AF=0.0303;AFR_AF=0.0802;EUR_AF=0.0835;SAS_AF=0.1411;AA=T|||;VT=SNP
6	32868522	rs188113852	A	T	100	PASS	AC=95;AF=0.0189696;AN=5008;NS=2504;DP=11934;EAS_AF=0.0823;AMR_AF=0;AFR_AF=0;EUR_AF=0;SAS_AF=0.0123;AA=A|||;VT=SNP
6	32868607	rs75910838	C	A	100	PASS	AC=479;AF=0.095647;AN=5008;NS=2504;DP=13476;EAS_AF=0.1002;AMR_AF=0.0331;AFR_AF=0.09;EUR_AF=0.0855;SAS_AF=0.1534;AA=C|||;VT=SNP
6	32868732	rs118042296	A	G	100	PASS	AC=172;AF=0.034345;AN=5008;NS=2504;DP=13318;EAS_AF=0.0982;AMR_AF=0.0072;AFR_AF=0.0265;EUR_AF=0.002;SAS_AF=0.0317;AA=A|||;VT=SNP
6	32868784	rs6906708	G	T	100	PASS	AC=182;AF=0.0363419;AN=5008;NS=2504;DP=15069;EAS_AF=0.1081;AMR_AF=0.0072;AFR_AF=0.0265;EUR_AF=0.002;SAS_AF=0.0317;AA=G|||;VT=SNP
6	32868985	rs9500924	A	G	100	PASS	AC=479;AF=0.095647;AN=5008;NS=2504;DP=19681;EAS_AF=0.1002;AMR_AF=0.0331;AFR_AF=0.09;EUR_AF=0.0855;SAS_AF=0.1534;AA=A|||;VT=SNP
6	32869045	rs241402	T	C	100	PASS	AC=1984;AF=0.396166;AN=5008;NS=2504;DP=19519;EAS_AF=0.4157;AMR_AF=0.33;AFR_AF=0.4213;EUR_AF=0.4155;SAS_AF=0.3691;AA=T|||;VT=SNP
6	32869409	rs9296056	G	A	100	PASS	AC=479;AF=0.095647;AN=5008;NS=2504;DP=21854;EAS_AF=0.1002;AMR_AF=0.0331;AFR_AF=0.09;EUR_AF=0.0855;SAS_AF=0.1534;AA=A|||;VT=SNP
6	32869412	rs146693847	A	G	100	PASS	AC=59;AF=0.0117812;AN=5008;NS=2504;DP=21801;EAS_AF=0.0288;AMR_AF=0.0389;AFR_AF=0.0008;EUR_AF=0;SAS_AF=0.002;AA=A|||;VT=SNP
6	32869624	rs28724902	T	G	100	PASS	AC=157;AF=0.0313498;AN=5008;NS=2504;DP=19220;EAS_AF=0.0119;AMR_AF=0.013;AFR_AF=0.0166;EUR_AF=0.0318;SAS_AF=0.0838;AA=T|||;VT=SNP
6	32869708	rs75445262	C	T	100	PASS	AC=479;AF=0.095647;AN=5008;NS=2504;DP=18764;EAS_AF=0.1002;AMR_AF=0.0331;AFR_AF=0.09;EUR_AF=0.0855;SAS_AF=0.1534;AA=T|||;VT=SNP
6	32869709	rs6912492	G	A	100	PASS	AC=1028;AF=0.205272;AN=5008;NS=2504;DP=18701;EAS_AF=0.2133;AMR_AF=0.1455;AFR_AF=0.2042;EUR_AF=0.2505;SAS_AF=0.1943;AA=G|||;VT=SNP
6	32869882	rs10080898	A	C	100	PASS	AC=479;AF=0.095647;AN=5008;NS=2504;DP=16478;EAS_AF=0.1002;AMR_AF=0.0331;AFR_AF=0.09;EUR_AF=0.0855;SAS_AF=0.1534;AA=A|||;VT=SNP
6	32869915	rs9296057	A	G	100	PASS	AC=482;AF=0.096246;AN=5008;NS=2504;DP=16440;EAS_AF=0.1002;AMR_AF=0.0346;AFR_AF=0.09;EUR_AF=0.0855;SAS_AF=0.1554;AA=A|||;VT=SNP
6	32870057	rs3101942	G	A	100	PASS	AC=3427;AF=0.684305;AN=5008;NS=2504;DP=16035;EAS_AF=0.6052;AMR_AF=0.6052;AFR_AF=0.9281;EUR_AF=0.6044;SAS_AF=0.5746;AA=A|||;VT=SNP
6	32870188	rs116923355	G	A	100	PASS	AC=120;AF=0.0239617;AN=5008;NS=2504;DP=17428;EAS_AF=0.0605;AMR_AF=0.0663;AFR_AF=0;EUR_AF=0.006;SAS_AF=0.0072;AA=G|||;VT=SNP
6	32870271	rs117989917	G	A	100	PASS	AC=121;AF=0.0241613;AN=5008;NS=2504;DP=16555;EAS_AF=0.0605;AMR_AF=0.0677;AFR_AF=0;EUR_AF=0.006;SAS_AF=0.0072;AA=G|||;VT=SNP
6	32870533	rs17508359	A	G	100	PASS	AC=479;AF=0.095647;AN=5008;NS=2504;DP=16774;EAS_AF=0.1002;AMR_AF=0.0331;AFR_AF=0.09;EUR_AF=0.0855;SAS_AF=0.1534;AA=A|||;VT=SNP
6	32870585	rs17508373	C	T	100	PASS	AC=478;AF=0.0954473;AN=5008;NS=2504;DP=17515;EAS_AF=0.1002;AMR_AF=0.0331;AFR_AF=0.0893;EUR_AF=0.0855;SAS_AF=0.1534;AA=c|||;VT=SNP
6	32870783	rs80040212	G	A	100	PASS	AC=479;AF=0.095647;AN=5008;NS=2504;DP=16907;EAS_AF=0.1002;AMR_AF=0.0331;AFR_AF=0.09;EUR_AF=0.0855;SAS_AF=0.1534;AA=A|||;VT=SNP
6	32870841	rs3784	A	G	100	PASS	AC=513;AF=0.102436;AN=5008;NS=2504;DP=19287;EAS_AF=0.1042;AMR_AF=0.0375;AFR_AF=0.0953;EUR_AF=0.0865;SAS_AF=0.1728;AA=G|||;VT=SNP
6	32871025	rs78866240	G	C	100	PASS	AC=479;AF=0.095647;AN=5008;NS=2504;DP=20938;EAS_AF=0.1002;AMR_AF=0.0331;AFR_AF=0.09;EUR_AF=0.0855;SAS_AF=0.1534;AA=C|||;VT=SNP
6	32871317	rs1591	A	C	100	PASS	AC=480;AF=0.0958466;AN=5008;NS=2504;DP=20045;EAS_AF=0.1012;AMR_AF=0.0331;AFR_AF=0.09;EUR_AF=0.0855;SAS_AF=0.1534;AA=C|||;VT=SNP
6	32871434	rs74406633	T	C	100	PASS	AC=479;AF=0.095647;AN=5008;NS=2504;DP=18021;EAS_AF=0.1002;AMR_AF=0.0331;AFR_AF=0.09;EUR_AF=0.0855;SAS_AF=0.1534;AA=C|||;VT=SNP
6	32871444	rs112018077	A	G	100	PASS	AC=480;AF=0.0958466;AN=5008;NS=2504;DP=17547;EAS_AF=0.1012;AMR_AF=0.0331;AFR_AF=0.09;EUR_AF=0.0855;SAS_AF=0.1534;AA=A|||;VT=SNP
6	32871472	rs115881507	G	T	100	PASS	AC=479;AF=0.095647;AN=5008;NS=2504;DP=17252;EAS_AF=0.1002;AMR_AF=0.0331;AFR_AF=0.09;EUR_AF=0.0855;SAS_AF=0.1534;AA=T|||;VT=SNP
6	32871536	rs241400	G	A	100	PASS	AC=1616;AF=0.322684;AN=5008;NS=2504;DP=16290;EAS_AF=0.3095;AMR_AF=0.304;AFR_AF=0.3268;EUR_AF=0.3728;SAS_AF=0.2924;AA=G|||;VT=SNP
6	32871558	rs241399	T	C	100	PASS	AC=2733;AF=0.545727;AN=5008;NS=2504;DP=16486;EAS_AF=0.5804;AMR_AF=0.4467;AFR_AF=0.5991;EUR_AF=0.507;SAS_AF=0.5481;AA=C|||;VT=SNP
6	32872001	rs2187688	A	G	100	PASS	AC=2738;AF=0.546725;AN=5008;NS=2504;DP=17007;EAS_AF=0.5813;AMR_AF=0.4481;AFR_AF=0.6014;EUR_AF=0.507;SAS_AF=0.5481;AA=G|||;VT=SNP
6	32872116	rs79012731	C	T	100	PASS	AC=479;AF=0.095647;AN=5008;NS=2504;DP=16928;EAS_AF=0.1002;AMR_AF=0.0331;AFR_AF=0.09;EUR_AF=0.0855;SAS_AF=0.1534;AA=T|||;VT=SNP
6	32872266	rs9469302	A	G	100	PASS	AC=480;AF=0.0958466;AN=5008;NS=2504;DP=16785;EAS_AF=0.1002;AMR_AF=0.0346;AFR_AF=0.09;EUR_AF=0.0855;SAS_AF=0.1534;AA=G|||;VT=SNP
6	32872305	rs9469303	A	G	100	PASS	AC=479;AF=0.095647;AN=5008;NS=2504;DP=16940;EAS_AF=0.1002;AMR_AF=0.0331;AFR_AF=0.09;EUR_AF=0.0855;SAS_AF=0.1534;AA=A|||;VT=SNP
6	32872312	rs9469304	T	C	100	PASS	AC=479;AF=0.095647;AN=5008;NS=2504;DP=17014;EAS_AF=0.1002;AMR_AF=0.0331;AFR_AF=0.09;EUR_AF=0.0855;SAS_AF=0.1534;AA=T|||;VT=SNP
6	32872348	rs9469305	G	A	100	PASS	AC=479;AF=0.095647;AN=5008;NS=2504;DP=17215;EAS_AF=0.1002;AMR_AF=0.0331;AFR_AF=0.09;EUR_AF=0.0855;SAS_AF=0.1534;AA=G|||;VT=SNP
6	32872499	rs9469306	G	T	100	PASS	AC=449;AF=0.0896565;AN=5008;NS=2504;DP=17650;EAS_AF=0.0992;AMR_AF=0.0303;AFR_AF=0.0802;EUR_AF=0.0835;SAS_AF=0.1411;AA=G|||;VT=SNP
6	32872505	rs9469307	A	G	100	PASS	AC=449;AF=0.0896565;AN=5008;NS=2504;DP=17587;EAS_AF=0.0992;AMR_AF=0.0303;AFR_AF=0.0802;EUR_AF=0.0835;SAS_AF=0.1411;AA=A|||;VT=SNP
6	32872519	rs9469308	G	T	100	PASS	AC=478;AF=0.0954473;AN=5008;NS=2504;DP=16877;EAS_AF=0.1002;AMR_AF=0.0331;AFR_AF=0.0893;EUR_AF=0.0855;SAS_AF=0.1534;AA=G|||;VT=SNP
6	32872704	rs111234161	C	T	100	PASS	AC=442;AF=0.0882588;AN=5008;NS=2504;DP=16686;EAS_AF=0.0992;AMR_AF=0.0303;AFR_AF=0.0749;EUR_AF=0.0835;SAS_AF=0.1411;AA=C|||;VT=SNP
6	32873207	rs74486463	A	T	100	PASS	AC=444;AF=0.0886581;AN=5008;NS=2504;DP=21492;EAS_AF=0.0992;AMR_AF=0.0303;AFR_AF=0.0764;EUR_AF=0.0835;SAS_AF=0.1411;AA=A|||;VT=SNP
6	32873547	rs79046827	C	A	100	PASS	AC=446;AF=0.0890575;AN=5008;NS=2504;DP=17837;EAS_AF=0.0992;AMR_AF=0.0303;AFR_AF=0.0779;EUR_AF=0.0835;SAS_AF=0.1411;AA=C|||;VT=SNP
6	32873944	rs111477962	A	T	100	PASS	AC=240;AF=0.0479233;AN=5008;NS=2504;DP=18277;EAS_AF=0.0655;AMR_AF=0.0058;AFR_AF=0.0696;EUR_AF=0.0189;SAS_AF=0.0603;AA=A|||;VT=SNP
6	32874197	rs76517317	A	T	100	PASS	AC=445;AF=0.0888578;AN=5008;NS=2504;DP=19525;EAS_AF=0.1002;AMR_AF=0.0303;AFR_AF=0.0764;EUR_AF=0.0835;SAS_AF=0.1411;AA=A|||;VT=SNP
6	32874413	rs9296058	T	C	100	PASS	AC=481;AF=0.0960463;AN=5008;NS=2504;DP=20871;EAS_AF=0.1002;AMR_AF=0.0331;AFR_AF=0.0915;EUR_AF=0.0855;SAS_AF=0.1534;AA=C|||;VT=SNP
6	32874796	rs9469310	A	G	100	PASS	AC=481;AF=0.0960463;AN=5008;NS=2504;DP=17335;EAS_AF=0.1002;AMR_AF=0.0331;AFR_AF=0.0915;EUR_AF=0.0855;SAS_AF=0.1534;AA=G|||;VT=SNP
6	32875004	rs77471213	A	T	100	PASS	AC=481;AF=0.0960463;AN=5008;NS=2504;DP=14984;EAS_AF=0.1002;AMR_AF=0.0331;AFR_AF=0.0915;EUR_AF=0.0855;SAS_AF=0.1534;AA=A|||;VT=SNP
6	32875323	rs1585894	G	T	100	PASS	AC=482;AF=0.096246;AN=5008;NS=2504;DP=17794;EAS_AF=0.1002;AMR_AF=0.0331;AFR_AF=0.0915;EUR_AF=0.0855;SAS_AF=0.1544;AA=G|||;VT=SNP
6	32875450	rs241398	C	T	100	PASS	AC=1979;AF=0.395168;AN=5008;NS=2504;DP=18696;EAS_AF=0.4117;AMR_AF=0.33;AFR_AF=0.4213;EUR_AF=0.4155;SAS_AF=0.3681;AA=C|||;VT=SNP
6	32875913	rs56677478	G	A	100	PASS	AC=169;AF=0.033746;AN=5008;NS=2504;DP=18079;EAS_AF=0.0982;AMR_AF=0.0072;AFR_AF=0.0265;EUR_AF=0.002;SAS_AF=0.0286;AA=G|||;VT=SNP
6	32876049	rs9501234	A	G	100	PASS	AC=453;AF=0.0904553;AN=5008;NS=2504;DP=15782;EAS_AF=0.0992;AMR_AF=0.0317;AFR_AF=0.0817;EUR_AF=0.0845;SAS_AF=0.1411;AA=A|||;VT=SNP
6	32876416	rs9500925	A	C	100	PASS	AC=479;AF=0.095647;AN=5008;NS=2504;DP=8656;EAS_AF=0.1002;AMR_AF=0.0331;AFR_AF=0.09;EUR_AF=0.0855;SAS_AF=0.1534;AA=C|||;VT=SNP
6	32876514	rs9500926	T	C	100	PASS	AC=482;AF=0.096246;AN=5008;NS=2504;DP=9709;EAS_AF=0.1002;AMR_AF=0.0346;AFR_AF=0.0915;EUR_AF=0.0855;SAS_AF=0.1534;AA=T|||;VT=SNP
6	32876646	rs143658314	A	C	100	PASS	AC=6;AF=0.00119808;AN=5008;NS=2504;DP=11263;EAS_AF=0.004;AMR_AF=0;AFR_AF=0;EUR_AF=0.002;SAS_AF=0;AA=A|||;VT=SNP
6	32876659	rs17220402	C	T	100	PASS	AC=481;AF=0.0960463;AN=5008;NS=2504;DP=11633;EAS_AF=0.1002;AMR_AF=0.0331;AFR_AF=0.0915;EUR_AF=0.0855;SAS_AF=0.1534;AA=C|||;VT=SNP
6	32876662	rs116955568	T	G	100	PASS	AC=24;AF=0.00479233;AN=5008;NS=2504;DP=11613;EAS_AF=0.0238;AMR_AF=0;AFR_AF=0;EUR_AF=0;SAS_AF=0;AA=T|||;VT=SNP
6	32877073	rs1978030	A	G	100	PASS	AC=481;AF=0.0960463;AN=5008;NS=2504;DP=18595;EAS_AF=0.1002;AMR_AF=0.0331;AFR_AF=0.0915;EUR_AF=0.0855;SAS_AF=0.1534;AA=G|||;VT=SNP
6	32877173	rs154989	A	G	100	PASS	AC=2728;AF=0.544728;AN=5008;NS=2504;DP=19497;EAS_AF=0.5774;AMR_AF=0.4438;AFR_AF=0.5976;EUR_AF=0.5089;SAS_AF=0.5481;AA=G|||;VT=SNP
6	32877266	rs154988	G	A	100	PASS	AC=2722;AF=0.54353;AN=5008;NS=2504;DP=17859;EAS_AF=0.5734;AMR_AF=0.4438;AFR_AF=0.5976;EUR_AF=0.507;SAS_AF=0.5481;AA=A|||;VT=SNP
6	32877764	rs386543	T	C	100	PASS	AC=479;AF=0.095647;AN=5008;NS=2504;DP=18100;EAS_AF=0.1002;AMR_AF=0.0317;AFR_AF=0.0915;EUR_AF=0.0845;SAS_AF=0.1534;AA=C|||;VT=SNP
6	32877768	rs386542	T	A	100	PASS	AC=479;AF=0.095647;AN=5008;NS=2504;DP=18112;EAS_AF=0.1002;AMR_AF=0.0317;AFR_AF=0.0915;EUR_AF=0.0845;SAS_AF=0.1534;AA=A|||;VT=SNP
6	32878481	rs154987	A	G	100	PASS	AC=482;AF=0.096246;AN=5008;NS=2504;DP=11132;EAS_AF=0.1002;AMR_AF=0.0331;AFR_AF=0.0915;EUR_AF=0.0855;SAS_AF=0.1544;AA=G|||;VT=SNP
6	32879181	rs118144100	C	A	100	PASS	AC=91;AF=0.0181709;AN=5008;NS=2504;DP=20629;EAS_AF=0.0823;AMR_AF=0;AFR_AF=0;EUR_AF=0;SAS_AF=0.0082;AA=C|||;VT=SNP
6	32879233	rs154986	G	T	100	PASS	AC=442;AF=0.0882588;AN=5008;NS=2504;DP=21764;EAS_AF=0.0992;AMR_AF=0.0303;AFR_AF=0.0749;EUR_AF=0.0835;SAS_AF=0.1411;AA=G|||;VT=SNP
6	32880419	rs154984	G	A	100	PASS	AC=481;AF=0.0960463;AN=5008;NS=2504;DP=15542;EAS_AF=0.1002;AMR_AF=0.0331;AFR_AF=0.0915;EUR_AF=0.0855;SAS_AF=0.1534;AA=A|||;VT=SNP
6	32880445	rs154983	T	G	100	PASS	AC=452;AF=0.0902556;AN=5008;NS=2504;DP=15851;EAS_AF=0.0992;AMR_AF=0.0303;AFR_AF=0.0825;EUR_AF=0.0835;SAS_AF=0.1411;AA=T|||;VT=SNP
6	32880545	rs154982	C	G	100	PASS	AC=473;AF=0.0944489;AN=5008;NS=2504;DP=15145;EAS_AF=0.1032;AMR_AF=0.0303;AFR_AF=0.0817;EUR_AF=0.0835;SAS_AF=0.1595;AA=G|||;VT=SNP
6	32880715	rs9276920	A	T	100	PASS	AC=681;AF=0.135982;AN=5008;NS=2504;DP=17440;EAS_AF=0.1905;AMR_AF=0.0965;AFR_AF=0.09;EUR_AF=0.1213;SAS_AF=0.1851;AA=A|||;VT=SNP
6	32880993	rs154981	C	T	100	PASS	AC=2725;AF=0.544129;AN=5008;NS=2504;DP=19661;EAS_AF=0.5774;AMR_AF=0.4438;AFR_AF=0.5968;EUR_AF=0.507;SAS_AF=0.5481;AA=T|||;VT=SNP
6	32881298	rs147004562	G	T	100	PASS	AC=27;AF=0.00539137;AN=5008;NS=2504;DP=20423;EAS_AF=0.0268;AMR_AF=0;AFR_AF=0;EUR_AF=0;SAS_AF=0;AA=G|||;VT=SNP
6	32881502	rs9276921	A	G	100	PASS	AC=681;AF=0.135982;AN=5008;NS=2504;DP=20198;EAS_AF=0.1905;AMR_AF=0.0965;AFR_AF=0.0893;EUR_AF=0.1213;SAS_AF=0.1861;AA=A|||;VT=SNP
6	32881527	rs9276922	T	A	100	PASS	AC=462;AF=0.0922524;AN=5008;NS=2504;DP=20337;EAS_AF=0.0466;AMR_AF=0.1369;AFR_AF=0.0053;EUR_AF=0.2207;SAS_AF=0.093;AA=T|||;VT=SNP
6	32882799	rs154980	A	T	100	PASS	AC=451;AF=0.0900559;AN=5008;NS=2504;DP=17226;EAS_AF=0.0992;AMR_AF=0.0303;AFR_AF=0.0817;EUR_AF=0.0835;SAS_AF=0.1411;AA=A|||;VT=SNP
6	32883066	rs12526274	C	T	100	PASS	AC=121;AF=0.0241613;AN=5008;NS=2504;DP=12879;EAS_AF=0.0605;AMR_AF=0.0677;AFR_AF=0;EUR_AF=0.006;SAS_AF=0.0072;AA=C|||;VT=SNP
6	32883442	rs138160276	T	C	100	PASS	AC=126;AF=0.0251597;AN=5008;NS=2504;DP=14764;EAS_AF=0.0972;AMR_AF=0;AFR_AF=0;EUR_AF=0;SAS_AF=0.0286;AA=T|||;VT=SNP
6	32884305	rs12526792	G	A	100	PASS	AC=123;AF=0.0245607;AN=5008;NS=2504;DP=23793;EAS_AF=0.0605;AMR_AF=0.0692;AFR_AF=0;EUR_AF=0.006;SAS_AF=0.0082;AA=G|||;VT=SNP
6	32884423	rs146147666	G	A	100	PASS	AC=159;AF=0.0317492;AN=5008;NS=2504;DP=21851;EAS_AF=0.0337;AMR_AF=0.0086;AFR_AF=0.0015;EUR_AF=0.0388;SAS_AF=0.0798;AA=G|||;VT=SNP
6	32884757	rs77173296	A	G	100	PASS	AC=4769;AF=0.952276;AN=5008;NS=2504;DP=20151;EAS_AF=0.9554;AMR_AF=0.9438;AFR_AF=0.9955;EUR_AF=0.9056;SAS_AF=0.9448;AA=G|||;VT=SNP
6	32884864	rs116702377	G	A	100	PASS	AC=159;AF=0.0317492;AN=5008;NS=2504;DP=18689;EAS_AF=0.0337;AMR_AF=0.0086;AFR_AF=0.0015;EUR_AF=0.0388;SAS_AF=0.0798;AA=G|||;VT=SNP
6	32885505	rs2170186	A	G	100	PASS	AC=495;AF=0.0988419;AN=5008;NS=2504;DP=15603;EAS_AF=0.1052;AMR_AF=0.0317;AFR_AF=0.084;EUR_AF=0.0855;SAS_AF=0.1738;AA=G|||;VT=SNP
6	32885558	rs192324	T	C	100	PASS	AC=428;AF=0.0854633;AN=5008;NS=2504;DP=15375;EAS_AF=0.0992;AMR_AF=0.0288;AFR_AF=0.0643;EUR_AF=0.0835;SAS_AF=0.1421;AA=T|||;VT=SNP
6	32885688	rs187763	T	A	100	PASS	AC=586;AF=0.117013;AN=5008;NS=2504;DP=15068;EAS_AF=0.1171;AMR_AF=0.0576;AFR_AF=0.0711;EUR_AF=0.1252;SAS_AF=0.2127;AA=A|||;VT=SNP
6	32886848	rs202150839	T	A	100	PASS	AC=35;AF=0.00698882;AN=5008;NS=2504;DP=11461;EAS_AF=0.0347;AMR_AF=0;AFR_AF=0;EUR_AF=0;SAS_AF=0;AA=T|||;VT=SNP
6	32886979	rs116854940	T	C	100	PASS	AC=121;AF=0.0241613;AN=5008;NS=2504;DP=11181;EAS_AF=0.0605;AMR_AF=0.0677;AFR_AF=0;EUR_AF=0.006;SAS_AF=0.0072;AA=t|||;VT=SNP
6	32887150	rs145912914	G	C	100	PASS	AC=194;AF=0.038738;AN=5008;NS=2504;DP=13850;EAS_AF=0.0655;AMR_AF=0.0043;AFR_AF=0.0356;EUR_AF=0.0189;SAS_AF=0.0603;AA=G|||;VT=SNP
6	32887469	rs425405	A	G	100	PASS	AC=458;AF=0.0914537;AN=5008;NS=2504;DP=14788;EAS_AF=0.1042;AMR_AF=0.0288;AFR_AF=0.0696;EUR_AF=0.0835;SAS_AF=0.1605;AA=G|||;VT=SNP
6	32888566	rs241458	G	C	100	PASS	AC=2712;AF=0.541534;AN=5008;NS=2504;DP=15748;EAS_AF=0.5774;AMR_AF=0.4424;AFR_AF=0.5862;EUR_AF=0.508;SAS_AF=0.5491;AA=C|||;VT=SNP
6	32888861	rs3132135	A	T	100	PASS	AC=4767;AF=0.951877;AN=5008;NS=2504;DP=15052;EAS_AF=0.9554;AMR_AF=0.9438;AFR_AF=0.9955;EUR_AF=0.9046;SAS_AF=0.9438;AA=T|||;VT=SNP
6	32888885	rs151726	G	C	100	PASS	AC=211;AF=0.0421326;AN=5008;NS=2504;DP=14936;EAS_AF=0.0516;AMR_AF=0.0865;AFR_AF=0.0454;EUR_AF=0.0149;SAS_AF=0.0245;AA=G|||;VT=SNP
6	32889593	rs12197929	A	G	100	PASS	AC=93;AF=0.0185703;AN=5008;NS=2504;DP=18104;EAS_AF=0.0149;AMR_AF=0.0159;AFR_AF=0.0197;EUR_AF=0.0258;SAS_AF=0.0153;AA=A|||;VT=SNP
6	32889681	rs76894235	A	T	100	PASS	AC=23;AF=0.00459265;AN=5008;NS=2504;DP=17386;EAS_AF=0.0228;AMR_AF=0;AFR_AF=0;EUR_AF=0;SAS_AF=0;AA=A|||;VT=SNP
6	32889971	rs149392	T	C	100	PASS	AC=435;AF=0.086861;AN=5008;NS=2504;DP=18380;EAS_AF=0.0982;AMR_AF=0.0288;AFR_AF=0.0719;EUR_AF=0.0835;SAS_AF=0.1401;AA=T|||;VT=SNP
6	32891338	rs194679	C	T	100	PASS	AC=268;AF=0.0535144;AN=5008;NS=2504;DP=20443;EAS_AF=0.0655;AMR_AF=0.0202;AFR_AF=0.0628;EUR_AF=0.0447;SAS_AF=0.0613;AA=C|||;VT=SNP
6	32891697	rs144538071	G	A	100	PASS	AC=220;AF=0.0439297;AN=5008;NS=2504;DP=14569;EAS_AF=0.1002;AMR_AF=0.0101;AFR_AF=0.0045;EUR_AF=0.0338;SAS_AF=0.0736;AA=G|||;VT=SNP
6	32891841	rs28744290	C	T	100	PASS	AC=1581;AF=0.315695;AN=5008;NS=2504;DP=12513;EAS_AF=0.3105;AMR_AF=0.304;AFR_AF=0.295;EUR_AF=0.3777;SAS_AF=0.2935;AA=C|||;VT=SNP
6	32891849	rs194678	T	G	100	PASS	AC=289;AF=0.0577077;AN=5008;NS=2504;DP=12699;EAS_AF=0.0675;AMR_AF=0.0202;AFR_AF=0.0628;EUR_AF=0.0447;SAS_AF=0.0808;AA=G|||;VT=SNP
6	32892170	rs12525589	T	C	100	PASS	AC=122;AF=0.024361;AN=5008;NS=2504;DP=16059;EAS_AF=0.0605;AMR_AF=0.0648;AFR_AF=0;EUR_AF=0.006;SAS_AF=0.0102;AA=T|||;VT=SNP
6	32892190	rs194677	C	A	100	PASS	AC=266;AF=0.053115;AN=5008;NS=2504;DP=16470;EAS_AF=0.0625;AMR_AF=0.0202;AFR_AF=0.0628;EUR_AF=0.0447;SAS_AF=0.0624;AA=C|||;VT=SNP
6	32892360	rs117430557	A	G	100	PASS	AC=108;AF=0.0215655;AN=5008;NS=2504;DP=18617;EAS_AF=0.0556;AMR_AF=0.0504;AFR_AF=0;EUR_AF=0.006;SAS_AF=0.0112;AA=A|||;VT=SNP
6	32892652	rs57015486	G	T	100	PASS	AC=538;AF=0.107428;AN=5008;NS=2504;DP=20542;EAS_AF=0.2659;AMR_AF=0.1643;AFR_AF=0.0015;EUR_AF=0.006;SAS_AF=0.1513;AA=G|||;VT=SNP
6	32892657	rs117155911	G	T	100	PASS	AC=105;AF=0.0209665;AN=5008;NS=2504;DP=20479;EAS_AF=0.0556;AMR_AF=0.0504;AFR_AF=0;EUR_AF=0.006;SAS_AF=0.0082;AA=G|||;VT=SNP
6	32892716	rs9501236	C	G	100	PASS	AC=255;AF=0.0509185;AN=5008;NS=2504;DP=19465;EAS_AF=0.0625;AMR_AF=0.0202;AFR_AF=0.0545;EUR_AF=0.0447;SAS_AF=0.0624;AA=G|||;VT=SNP
6	32893102	rs9296059	A	C	100	PASS	AC=445;AF=0.0888578;AN=5008;NS=2504;DP=15949;EAS_AF=0.0942;AMR_AF=0.0317;AFR_AF=0.0703;EUR_AF=0.0855;SAS_AF=0.1524;AA=C|||;VT=SNP
6	32893289	rs9469312	G	A	100	PASS	AC=255;AF=0.0509185;AN=5008;NS=2504;DP=15968;EAS_AF=0.0625;AMR_AF=0.0202;AFR_AF=0.0545;EUR_AF=0.0447;SAS_AF=0.0624;AA=G|||;VT=SNP
6	32893532	rs9461821	G	T	100	PASS	AC=255;AF=0.0509185;AN=5008;NS=2504;DP=19338;EAS_AF=0.0625;AMR_AF=0.0202;AFR_AF=0.0545;EUR_AF=0.0447;SAS_AF=0.0624;AA=g|||;VT=SNP
6	32893537	rs143810599	G	A	100	PASS	AC=130;AF=0.0259585;AN=5008;NS=2504;DP=18905;EAS_AF=0.0982;AMR_AF=0;AFR_AF=0.0015;EUR_AF=0;SAS_AF=0.0297;AA=G|||;VT=SNP
6	32893687	rs28744291	A	C	100	PASS	AC=1043;AF=0.208267;AN=5008;NS=2504;DP=20745;EAS_AF=0.2153;AMR_AF=0.1585;AFR_AF=0.2042;EUR_AF=0.2495;SAS_AF=0.1994;AA=A|||;VT=SNP
6	32894442	rs6904057	T	A	100	PASS	AC=315;AF=0.0628994;AN=5008;NS=2504;DP=17628;EAS_AF=0.0685;AMR_AF=0.0231;AFR_AF=0.0688;EUR_AF=0.0467;SAS_AF=0.0941;AA=A|||;VT=SNP
6	32894506	rs6924224	C	G	100	PASS	AC=291;AF=0.058107;AN=5008;NS=2504;DP=16534;EAS_AF=0.0635;AMR_AF=0.0231;AFR_AF=0.0688;EUR_AF=0.0467;SAS_AF=0.0746;AA=C|||;VT=SNP
6	32894520	rs6904223	T	G	100	PASS	AC=291;AF=0.058107;AN=5008;NS=2504;DP=16261;EAS_AF=0.0635;AMR_AF=0.0231;AFR_AF=0.0688;EUR_AF=0.0467;SAS_AF=0.0746;AA=G|||;VT=SNP
6	32894597	rs6924684	G	A	100	PASS	AC=291;AF=0.058107;AN=5008;NS=2504;DP=15596;EAS_AF=0.0635;AMR_AF=0.0231;AFR_AF=0.0688;EUR_AF=0.0467;SAS_AF=0.0746;AA=G|||;VT=SNP
6	32894699	rs6904474	T	A	100	PASS	AC=291;AF=0.058107;AN=5008;NS=2504;DP=16139;EAS_AF=0.0635;AMR_AF=0.0231;AFR_AF=0.0688;EUR_AF=0.0467;SAS_AF=0.0746;AA=T|||;VT=SNP
6	32894997	rs9296061	C	T	100	PASS	AC=291;AF=0.058107;AN=5008;NS=2504;DP=17512;EAS_AF=0.0635;AMR_AF=0.0231;AFR_AF=0.0688;EUR_AF=0.0467;SAS_AF=0.0746;AA=C|||;VT=SNP
6	32895100	rs9501237	G	A	100	PASS	AC=292;AF=0.0583067;AN=5008;NS=2504;DP=18214;EAS_AF=0.0635;AMR_AF=0.0231;AFR_AF=0.0688;EUR_AF=0.0467;SAS_AF=0.0757;AA=G|||;VT=SNP
6	32895104	rs112261182	G	A	100	PASS	AC=250;AF=0.0499201;AN=5008;NS=2504;DP=17283;EAS_AF=0.0625;AMR_AF=0.0202;AFR_AF=0.0507;EUR_AF=0.0447;SAS_AF=0.0624;AA=G|||;VT=SNP
6	32895351	rs12526120	A	G	100	PASS	AC=105;AF=0.0209665;AN=5008;NS=2504;DP=18305;EAS_AF=0.0556;AMR_AF=0.0504;AFR_AF=0;EUR_AF=0.006;SAS_AF=0.0082;AA=A|||;VT=SNP
6	32895580	rs9501239	A	G	100	PASS	AC=291;AF=0.058107;AN=5008;NS=2504;DP=19968;EAS_AF=0.0635;AMR_AF=0.0231;AFR_AF=0.0688;EUR_AF=0.0467;SAS_AF=0.0746;AA=A|||;VT=SNP
6	32895643	rs9501240	A	G	100	PASS	AC=291;AF=0.058107;AN=5008;NS=2504;DP=20249;EAS_AF=0.0635;AMR_AF=0.0231;AFR_AF=0.0688;EUR_AF=0.0467;SAS_AF=0.0746;AA=A|||;VT=SNP
6	32895894	rs9296062	G	C	100	PASS	AC=291;AF=0.058107;AN=5008;NS=2504;DP=17916;EAS_AF=0.0635;AMR_AF=0.0231;AFR_AF=0.0688;EUR_AF=0.0467;SAS_AF=0.0746;AA=C|||;VT=SNP
6	32895903	rs9296063	G	A	100	PASS	AC=291;AF=0.058107;AN=5008;NS=2504;DP=18095;EAS_AF=0.0635;AMR_AF=0.0231;AFR_AF=0.0688;EUR_AF=0.0467;SAS_AF=0.0746;AA=G|||;VT=SNP
6	32895960	rs183677934	A	G	100	PASS	AC=16;AF=0.00319489;AN=5008;NS=2504;DP=17517;EAS_AF=0.0159;AMR_AF=0;AFR_AF=0;EUR_AF=0;SAS_AF=0;AA=A|||;VT=SNP
6	32895984	rs1116029	G	A	100	PASS	AC=315;AF=0.0628994;AN=5008;NS=2504;DP=18533;EAS_AF=0.0685;AMR_AF=0.0231;AFR_AF=0.0688;EUR_AF=0.0467;SAS_AF=0.0941;AA=A|||;VT=SNP
6	32896191	rs9296064	T	C	100	PASS	AC=288;AF=0.057508;AN=5008;NS=2504;DP=16358;EAS_AF=0.0675;AMR_AF=0.0202;AFR_AF=0.0613;EUR_AF=0.0447;SAS_AF=0.0818;AA=C|||;VT=SNP
6	32896225	rs111619725	A	G	100	PASS	AC=278;AF=0.0555112;AN=5008;NS=2504;DP=16760;EAS_AF=0.0675;AMR_AF=0.0259;AFR_AF=0.0507;EUR_AF=0.0447;SAS_AF=0.0818;AA=G|||;VT=SNP
6	32896404	rs146826914	G	A	100	PASS	AC=93;AF=0.0185703;AN=5008;NS=2504;DP=17001;EAS_AF=0.0833;AMR_AF=0;AFR_AF=0;EUR_AF=0;SAS_AF=0.0092;AA=G|||;VT=SNP
6	32897705	rs12523740	G	A	100	PASS	AC=105;AF=0.0209665;AN=5008;NS=2504;DP=18067;EAS_AF=0.0556;AMR_AF=0.0504;AFR_AF=0;EUR_AF=0.006;SAS_AF=0.0082;AA=G|||;VT=SNP
6	32897942	rs113355428	G	A	100	PASS	AC=250;AF=0.0499201;AN=5008;NS=2504;DP=21047;EAS_AF=0.0625;AMR_AF=0.0202;AFR_AF=0.0507;EUR_AF=0.0447;SAS_AF=0.0624;AA=G|||;VT=SNP
6	32898056	rs78943109	T	A	100	PASS	AC=250;AF=0.0499201;AN=5008;NS=2504;DP=20197;EAS_AF=0.0625;AMR_AF=0.0202;AFR_AF=0.0507;EUR_AF=0.0447;SAS_AF=0.0624;AA=T|||;VT=SNP
6	32899139	rs11756897	A	G	100	PASS	AC=1262;AF=0.251997;AN=5008;NS=2504;DP=14276;EAS_AF=0.1865;AMR_AF=0.2133;AFR_AF=0.2935;EUR_AF=0.2505;SAS_AF=0.2924;AA=G|||;VT=SNP
6	32899296	rs154978	C	T	100	PASS	AC=2749;AF=0.548922;AN=5008;NS=2504;DP=22132;EAS_AF=0.5675;AMR_AF=0.4467;AFR_AF=0.6059;EUR_AF=0.5258;SAS_AF=0.5491;AA=T|||;VT=SNP
6	32899485	rs3132131	A	G	100	PASS	AC=3758;AF=0.750399;AN=5008;NS=2504;DP=16982;EAS_AF=0.6429;AMR_AF=0.647;AFR_AF=0.9584;EUR_AF=0.6769;SAS_AF=0.729;AA=G|||;VT=SNP
6	32900018	rs154977	C	G	100	PASS	AC=3516;AF=0.702077;AN=5008;NS=2504;DP=17333;EAS_AF=0.8095;AMR_AF=0.6412;AFR_AF=0.6694;EUR_AF=0.6998;SAS_AF=0.681;AA=G|||;VT=SNP
6	32900045	rs181704202	A	G	100	PASS	AC=29;AF=0.00579073;AN=5008;NS=2504;DP=17772;EAS_AF=0.0208;AMR_AF=0;AFR_AF=0;EUR_AF=0;SAS_AF=0.0082;AA=A|||;VT=SNP
6	32900072	rs79096081	C	T	100	PASS	AC=185;AF=0.0369409;AN=5008;NS=2504;DP=17988;EAS_AF=0.0843;AMR_AF=0.1268;AFR_AF=0;EUR_AF=0.004;SAS_AF=0.0082;AA=C|||;VT=SNP
6	32900264	rs116313878	C	T	100	PASS	AC=123;AF=0.0245607;AN=5008;NS=2504;DP=17020;EAS_AF=0.0377;AMR_AF=0.0029;AFR_AF=0.0575;EUR_AF=0;SAS_AF=0.0072;AA=C|||;VT=SNP
6	32900601	rs154975	T	C	100	PASS	AC=1385;AF=0.276558;AN=5008;NS=2504;DP=19141;EAS_AF=0.1002;AMR_AF=0.3256;AFR_AF=0.3185;EUR_AF=0.3817;SAS_AF=0.2587;AA=C|||;VT=SNP
6	32900616	rs154974	G	C	100	PASS	AC=1382;AF=0.275958;AN=5008;NS=2504;DP=19248;EAS_AF=0.1002;AMR_AF=0.3256;AFR_AF=0.3215;EUR_AF=0.3777;SAS_AF=0.2556;AA=G|||;VT=SNP
6	32900642	rs154973	C	T	100	PASS	AC=585;AF=0.116813;AN=5008;NS=2504;DP=19239;EAS_AF=0.0387;AMR_AF=0.1513;AFR_AF=0.1936;EUR_AF=0.1093;SAS_AF=0.0767;AA=C|||;VT=SNP
6	32900651	rs154972	A	G	100	PASS	AC=1343;AF=0.268171;AN=5008;NS=2504;DP=19414;EAS_AF=0.0784;AMR_AF=0.3199;AFR_AF=0.3192;EUR_AF=0.3777;SAS_AF=0.2454;AA=G|||;VT=SNP
6	32900718	rs181997	G	A	100	PASS	AC=1425;AF=0.284545;AN=5008;NS=2504;DP=18870;EAS_AF=0.0992;AMR_AF=0.3285;AFR_AF=0.3865;EUR_AF=0.3449;SAS_AF=0.2444;AA=G|||;VT=SNP
6	32900787	rs3129299	C	T	100	PASS	AC=1525;AF=0.304513;AN=5008;NS=2504;DP=19143;EAS_AF=0.2669;AMR_AF=0.3487;AFR_AF=0.4153;EUR_AF=0.1958;SAS_AF=0.274;AA=T|||;VT=SNP
6	32900883	rs139912210	G	A	100	PASS	AC=383;AF=0.0764776;AN=5008;NS=2504;DP=16583;EAS_AF=0.1895;AMR_AF=0.0807;AFR_AF=0.0076;EUR_AF=0.006;SAS_AF=0.1227;AA=g|||;VT=SNP
6	32900972	rs1965748	C	G	100	PASS	AC=911;AF=0.181909;AN=5008;NS=2504;DP=14766;EAS_AF=0.0794;AMR_AF=0.1931;AFR_AF=0.2859;EUR_AF=0.159;SAS_AF=0.1626;AA=C|||;VT=SNP
6	32901007	rs1965747	A	G	100	PASS	AC=949;AF=0.189497;AN=5008;NS=2504;DP=14305;EAS_AF=0.0843;AMR_AF=0.2017;AFR_AF=0.2867;EUR_AF=0.16;SAS_AF=0.1881;AA=A|||;VT=SNP
6	32901351	rs1465651	C	T	100	PASS	AC=833;AF=0.166334;AN=5008;NS=2504;DP=15651;EAS_AF=0.0794;AMR_AF=0.1816;AFR_AF=0.2088;EUR_AF=0.1431;SAS_AF=0.2117;AA=C|||;VT=SNP
6	32901934	rs3132132	G	A	100	PASS	AC=799;AF=0.159545;AN=5008;NS=2504;DP=21202;EAS_AF=0.0665;AMR_AF=0.1801;AFR_AF=0.2088;EUR_AF=0.1421;SAS_AF=0.1922;AA=G|||;VT=SNP
6	32902001	rs12662077	G	A	100	PASS	AC=409;AF=0.0816693;AN=5008;NS=2504;DP=21164;EAS_AF=0.2103;AMR_AF=0.0245;AFR_AF=0.0522;EUR_AF=0.0567;SAS_AF=0.0552;AA=G|||;VT=SNP
6	32902114	rs187764	C	T	100	PASS	AC=310;AF=0.061901;AN=5008;NS=2504;DP=20764;EAS_AF=0.0486;AMR_AF=0.0461;AFR_AF=0.059;EUR_AF=0.0656;SAS_AF=0.0869;AA=C|||;VT=SNP
6	32902424	rs45589540	G	A	100	PASS	AC=81;AF=0.0161741;AN=5008;NS=2504;DP=19056;EAS_AF=0.0238;AMR_AF=0.0101;AFR_AF=0.0083;EUR_AF=0.0089;SAS_AF=0.0307;AA=G|||;VT=SNP
6	32902458	rs142753851	C	T	100	PASS	AC=28;AF=0.00559105;AN=5008;NS=2504;DP=19804;EAS_AF=0.0218;AMR_AF=0;AFR_AF=0;EUR_AF=0;SAS_AF=0.0061;AA=C|||;VT=SNP
6	32902583	rs10751	G	A	100	PASS	AC=650;AF=0.129792;AN=5008;NS=2504;DP=19210;EAS_AF=0.0665;AMR_AF=0.1657;AFR_AF=0.1051;EUR_AF=0.1402;SAS_AF=0.1922;AA=G|||;VT=SNP
6	32902609	rs12206426	T	G	100	PASS	AC=55;AF=0.0109824;AN=5008;NS=2504;DP=19241;EAS_AF=0.0129;AMR_AF=0.0101;AFR_AF=0.0008;EUR_AF=0.0209;SAS_AF=0.0133;AA=T|||;VT=SNP
6	32903637	rs23544	C	T	100	PASS	AC=1862;AF=0.371805;AN=5008;NS=2504;DP=19715;EAS_AF=0.3859;AMR_AF=0.4121;AFR_AF=0.2481;EUR_AF=0.4592;SAS_AF=0.4059;AA=C|||;VT=SNP
6	32903724	rs68600	C	T	100	PASS	AC=1954;AF=0.390176;AN=5008;NS=2504;DP=19462;EAS_AF=0.4008;AMR_AF=0.4352;AFR_AF=0.2829;EUR_AF=0.4702;SAS_AF=0.41;AA=C|||;VT=SNP
6	32903900	rs151719	C	T	100	PASS	AC=3653;AF=0.729433;AN=5008;NS=2504;DP=22171;EAS_AF=0.7728;AMR_AF=0.7536;AFR_AF=0.5477;EUR_AF=0.7724;SAS_AF=0.8691;AA=T|||;VT=SNP
6	32904041	rs1007636	T	C	100	PASS	AC=628;AF=0.125399;AN=5008;NS=2504;DP=21871;EAS_AF=0.0813;AMR_AF=0.1282;AFR_AF=0.0885;EUR_AF=0.1431;SAS_AF=0.2004;AA=T|||;VT=SNP
6	32904061	rs80263925	C	T	100	PASS	AC=188;AF=0.0375399;AN=5008;NS=2504;DP=22064;EAS_AF=0.0516;AMR_AF=0.0403;AFR_AF=0.0408;EUR_AF=0.0378;SAS_AF=0.0164;AA=C|||;VT=SNP
6	32904601	rs2071556	G	T	100	PASS	AC=2618;AF=0.522764;AN=5008;NS=2504;DP=19588;EAS_AF=0.4306;AMR_AF=0.5101;AFR_AF=0.5567;EUR_AF=0.6044;SAS_AF=0.4969;AA=T|||;VT=SNP
6	32904661	rs171329	G	A	100	PASS	AC=2298;AF=0.458866;AN=5008;NS=2504;DP=19940;EAS_AF=0.4345;AMR_AF=0.4611;AFR_AF=0.4002;EUR_AF=0.5338;SAS_AF=0.4847;AA=A|||;VT=SNP
6	32904703	rs72860388	C	T	100	PASS	AC=102;AF=0.0203674;AN=5008;NS=2504;DP=18839;EAS_AF=0.0288;AMR_AF=0.0144;AFR_AF=0.0008;EUR_AF=0.0358;SAS_AF=0.0266;AA=T|||;VT=SNP
6	32904981	rs1042337	G	A	100	PASS	AC=3929;AF=0.784545;AN=5008;NS=2504;DP=21761;EAS_AF=0.7232;AMR_AF=0.732;AFR_AF=0.8132;EUR_AF=0.7883;SAS_AF=0.8425;AA=A|||;VT=SNP;EX_TARGET
6	32905650	rs6909172	T	A	100	PASS	AC=104;AF=0.0207668;AN=5008;NS=2504;DP=19930;EAS_AF=0.0308;AMR_AF=0.0144;AFR_AF=0.0008;EUR_AF=0.0358;SAS_AF=0.0266;AA=A|||;VT=SNP
6	32905685	rs6929298	C	T	100	PASS	AC=105;AF=0.0209665;AN=5008;NS=2504;DP=20215;EAS_AF=0.0308;AMR_AF=0.0144;AFR_AF=0.0008;EUR_AF=0.0358;SAS_AF=0.0276;AA=T|||;VT=SNP
6	32905746	rs194675	T	A	100	PASS	AC=1778;AF=0.355032;AN=5008;NS=2504;DP=19849;EAS_AF=0.3661;AMR_AF=0.3588;AFR_AF=0.2163;EUR_AF=0.4414;SAS_AF=0.4397;AA=T|||;VT=SNP
6	32905853	rs6934214	G	A	100	PASS	AC=104;AF=0.0207668;AN=5008;NS=2504;DP=20470;EAS_AF=0.0308;AMR_AF=0.0144;AFR_AF=0.0008;EUR_AF=0.0358;SAS_AF=0.0266;AA=A|||;VT=SNP
6	32906228	rs6934645	C	A	100	PASS	AC=124;AF=0.0247604;AN=5008;NS=2504;DP=19440;EAS_AF=0.0119;AMR_AF=0.0331;AFR_AF=0.0378;EUR_AF=0.0258;SAS_AF=0.0133;AA=C|||;VT=SNP
6	32906236	rs72860391	A	T	100	PASS	AC=104;AF=0.0207668;AN=5008;NS=2504;DP=19134;EAS_AF=0.0308;AMR_AF=0.0144;AFR_AF=0.0008;EUR_AF=0.0358;SAS_AF=0.0266;AA=T|||;VT=SNP
6	32906586	rs17617321	C	T	100	PASS	AC=105;AF=0.0209665;AN=5008;NS=2504;DP=15620;EAS_AF=0.0308;AMR_AF=0.0144;AFR_AF=0.0008;EUR_AF=0.0358;SAS_AF=0.0276;AA=C|||;VT=SNP;EX_TARGET
6	32906652	rs17617333	T	A	100	PASS	AC=105;AF=0.0209665;AN=5008;NS=2504;DP=14020;EAS_AF=0.0308;AMR_AF=0.0144;AFR_AF=0.0008;EUR_AF=0.0358;SAS_AF=0.0276;AA=T|||;VT=SNP;EX_TARGET
6	32906716	rs17583782	T	C	100	PASS	AC=105;AF=0.0209665;AN=5008;NS=2504;DP=14327;EAS_AF=0.0308;AMR_AF=0.0144;AFR_AF=0.0008;EUR_AF=0.0358;SAS_AF=0.0276;AA=t|||;VT=SNP;EX_TARGET
6	32906810	rs116782913	T	A	100	PASS	AC=106;AF=0.0211661;AN=5008;NS=2504;DP=10971;EAS_AF=0.0308;AMR_AF=0.0159;AFR_AF=0.0008;EUR_AF=0.0358;SAS_AF=0.0276;AA=A|||;VT=SNP
6	32906972	rs117546566	C	T	100	PASS	AC=106;AF=0.0211661;AN=5008;NS=2504;DP=13901;EAS_AF=0.0308;AMR_AF=0.0144;AFR_AF=0.0008;EUR_AF=0.0358;SAS_AF=0.0286;AA=C|||;VT=SNP
6	32907274	rs6940843	C	A	100	PASS	AC=103;AF=0.0205671;AN=5008;NS=2504;DP=18264;EAS_AF=0.0288;AMR_AF=0.0144;AFR_AF=0.0008;EUR_AF=0.0358;SAS_AF=0.0276;AA=A|||;VT=SNP
6	32907368	rs6920593	T	A	100	PASS	AC=103;AF=0.0205671;AN=5008;NS=2504;DP=17721;EAS_AF=0.0288;AMR_AF=0.0144;AFR_AF=0.0008;EUR_AF=0.0358;SAS_AF=0.0276;AA=A|||;VT=SNP
6	32907502	rs6920787	T	G	100	PASS	AC=103;AF=0.0205671;AN=5008;NS=2504;DP=15593;EAS_AF=0.0288;AMR_AF=0.0144;AFR_AF=0.0008;EUR_AF=0.0358;SAS_AF=0.0276;AA=G|||;VT=SNP
6	32907513	rs6941206	A	G	100	PASS	AC=103;AF=0.0205671;AN=5008;NS=2504;DP=15169;EAS_AF=0.0288;AMR_AF=0.0144;AFR_AF=0.0008;EUR_AF=0.0358;SAS_AF=0.0276;AA=A|||;VT=SNP
6	32907881	rs6902982	A	G	100	PASS	AC=103;AF=0.0205671;AN=5008;NS=2504;DP=17952;EAS_AF=0.0288;AMR_AF=0.0144;AFR_AF=0.0008;EUR_AF=0.0358;SAS_AF=0.0276;AA=A|||;VT=SNP
6	32908159	rs150319920	A	G	100	PASS	AC=53;AF=0.0105831;AN=5008;NS=2504;DP=20391;EAS_AF=0.0387;AMR_AF=0;AFR_AF=0;EUR_AF=0;SAS_AF=0.0143;AA=A|||;VT=SNP
6	32908211	rs72860396	T	C	100	PASS	AC=103;AF=0.0205671;AN=5008;NS=2504;DP=20644;EAS_AF=0.0288;AMR_AF=0.0144;AFR_AF=0.0008;EUR_AF=0.0358;SAS_AF=0.0276;AA=C|||;VT=SNP
6	32908239	rs72860398	C	T	100	PASS	AC=103;AF=0.0205671;AN=5008;NS=2504;DP=20705;EAS_AF=0.0288;AMR_AF=0.0144;AFR_AF=0.0008;EUR_AF=0.0358;SAS_AF=0.0276;AA=c|||;VT=SNP
6	32908254	rs55988888	A	G	100	PASS	AC=103;AF=0.0205671;AN=5008;NS=2504;DP=21041;EAS_AF=0.0288;AMR_AF=0.0144;AFR_AF=0.0008;EUR_AF=0.0358;SAS_AF=0.0276;AA=A|||;VT=SNP
6	32908298	rs56312646	A	G	100	PASS	AC=103;AF=0.0205671;AN=5008;NS=2504;DP=21998;EAS_AF=0.0288;AMR_AF=0.0144;AFR_AF=0.0008;EUR_AF=0.0358;SAS_AF=0.0276;AA=A|||;VT=SNP
6	32908351	rs55735515	A	G	100	PASS	AC=103;AF=0.0205671;AN=5008;NS=2504;DP=20728;EAS_AF=0.0288;AMR_AF=0.0144;AFR_AF=0.0008;EUR_AF=0.0358;SAS_AF=0.0276;AA=A|||;VT=SNP
6	32908371	rs55965556	G	C	100	PASS	AC=103;AF=0.0205671;AN=5008;NS=2504;DP=20540;EAS_AF=0.0288;AMR_AF=0.0144;AFR_AF=0.0008;EUR_AF=0.0358;SAS_AF=0.0276;AA=G|||;VT=SNP
6	32909098	rs28365995	C	T	100	PASS	AC=95;AF=0.0189696;AN=5008;NS=2504;DP=19690;EAS_AF=0.0218;AMR_AF=0.0144;AFR_AF=0.0008;EUR_AF=0.0358;SAS_AF=0.0266;AA=C|||;VT=SNP
6	32909335	rs12206377	A	G	100	PASS	AC=124;AF=0.0247604;AN=5008;NS=2504;DP=17915;EAS_AF=0.0119;AMR_AF=0.0331;AFR_AF=0.0378;EUR_AF=0.0258;SAS_AF=0.0133;AA=A|||;VT=SNP
6	32909773	rs72865806	T	C	100	PASS	AC=103;AF=0.0205671;AN=5008;NS=2504;DP=17177;EAS_AF=0.0288;AMR_AF=0.0144;AFR_AF=0.0008;EUR_AF=0.0358;SAS_AF=0.0276;AA=T|||;VT=SNP
6	32909926	rs115998593	C	T	100	PASS	AC=103;AF=0.0205671;AN=5008;NS=2504;DP=17361;EAS_AF=0.0288;AMR_AF=0.0144;AFR_AF=0.0008;EUR_AF=0.0358;SAS_AF=0.0276;AA=C|||;VT=SNP
6	32909983	rs141751674	C	T	100	PASS	AC=43;AF=0.00858626;AN=5008;NS=2504;DP=19367;EAS_AF=0.0218;AMR_AF=0;AFR_AF=0;EUR_AF=0.003;SAS_AF=0.0184;AA=C|||;VT=SNP
6	32910093	rs117092173	C	T	100	PASS	AC=144;AF=0.028754;AN=5008;NS=2504;DP=21869;EAS_AF=0.0427;AMR_AF=0.0346;AFR_AF=0.0068;EUR_AF=0.005;SAS_AF=0.0644;AA=C|||;VT=SNP
6	32910482	rs449073	T	G	100	PASS	AC=1074;AF=0.214457;AN=5008;NS=2504;DP=22815;EAS_AF=0.1835;AMR_AF=0.2594;AFR_AF=0.0809;EUR_AF=0.325;SAS_AF=0.2812;AA=T|||;VT=SNP
6	32910691	rs112080295	T	G	100	PASS	AC=104;AF=0.0207668;AN=5008;NS=2504;DP=16052;EAS_AF=0.0298;AMR_AF=0.0144;AFR_AF=0.0008;EUR_AF=0.0358;SAS_AF=0.0276;AA=G|||;VT=SNP
6	32910877	rs16871169	G	A	100	PASS	AC=377;AF=0.0752796;AN=5008;NS=2504;DP=19770;EAS_AF=0.0565;AMR_AF=0.0634;AFR_AF=0.1392;EUR_AF=0.0258;SAS_AF=0.0675;AA=G|||;VT=SNP
6	32911048	rs2857096	G	C	100	PASS	AC=1526;AF=0.304712;AN=5008;NS=2504;DP=17124;EAS_AF=0.3601;AMR_AF=0.281;AFR_AF=0.211;EUR_AF=0.333;SAS_AF=0.362;AA=G|||;VT=SNP
6	32911127	rs3101944	C	T	100	PASS	AC=262;AF=0.0523163;AN=5008;NS=2504;DP=18896;EAS_AF=0.0397;AMR_AF=0.0562;AFR_AF=0.0068;EUR_AF=0.0815;SAS_AF=0.0941;AA=C|||;VT=SNP
6	32911814	rs2395296	A	G	100	PASS	AC=3373;AF=0.673522;AN=5008;NS=2504;DP=16628;EAS_AF=0.5298;AMR_AF=0.6167;AFR_AF=0.8427;EUR_AF=0.6928;SAS_AF=0.6135;AA=G|||;VT=SNP
6	32911863	rs114830413	C	G	100	PASS	AC=94;AF=0.01877;AN=5008;NS=2504;DP=16645;EAS_AF=0.0218;AMR_AF=0.0144;AFR_AF=0.0008;EUR_AF=0.0348;SAS_AF=0.0266;AA=C|||;VT=SNP
6	32911917	rs116448256	C	T	100	PASS	AC=102;AF=0.0203674;AN=5008;NS=2504;DP=16308;EAS_AF=0.0288;AMR_AF=0.0144;AFR_AF=0.0008;EUR_AF=0.0348;SAS_AF=0.0276;AA=T|||;VT=SNP
6	32912281	rs117217050	A	G	100	PASS	AC=173;AF=0.0345447;AN=5008;NS=2504;DP=16950;EAS_AF=0.0794;AMR_AF=0.0029;AFR_AF=0;EUR_AF=0;SAS_AF=0.093;AA=A|||;VT=SNP
6	32912307	rs75123148	T	C	100	PASS	AC=35;AF=0.00698882;AN=5008;NS=2504;DP=17659;EAS_AF=0.0198;AMR_AF=0;AFR_AF=0;EUR_AF=0.001;SAS_AF=0.0143;AA=T|||;VT=SNP
6	32912552	rs10484567	T	C	100	PASS	AC=333;AF=0.0664936;AN=5008;NS=2504;DP=19682;EAS_AF=0.0427;AMR_AF=0.0648;AFR_AF=0.1157;EUR_AF=0.0268;SAS_AF=0.0665;AA=T|||;VT=SNP
6	32912588	rs17583852	G	T	100	PASS	AC=106;AF=0.0211661;AN=5008;NS=2504;DP=18833;EAS_AF=0.0327;AMR_AF=0.0144;AFR_AF=0.0008;EUR_AF=0.0348;SAS_AF=0.0276;AA=G|||;VT=SNP
6	32912605	rs181937226	C	A	100	PASS	AC=30;AF=0.00599042;AN=5008;NS=2504;DP=18706;EAS_AF=0.0228;AMR_AF=0;AFR_AF=0;EUR_AF=0;SAS_AF=0.0072;AA=C|||;VT=SNP
6	32912627	rs17220444	T	C	100	PASS	AC=327;AF=0.0652955;AN=5008;NS=2504;DP=18341;EAS_AF=0.0427;AMR_AF=0.0648;AFR_AF=0.1112;EUR_AF=0.0268;SAS_AF=0.0665;AA=T|||;VT=SNP
6	32912630	rs55656805	C	A	100	PASS	AC=106;AF=0.0211661;AN=5008;NS=2504;DP=18345;EAS_AF=0.0327;AMR_AF=0.0144;AFR_AF=0.0008;EUR_AF=0.0348;SAS_AF=0.0276;AA=C|||;VT=SNP
6	32912801	rs17220451	C	G	100	PASS	AC=106;AF=0.0211661;AN=5008;NS=2504;DP=22605;EAS_AF=0.0327;AMR_AF=0.0144;AFR_AF=0.0008;EUR_AF=0.0348;SAS_AF=0.0276;AA=G|||;VT=SNP
6	32913379	rs17617400	T	C	100	PASS	AC=106;AF=0.0211661;AN=5008;NS=2504;DP=16425;EAS_AF=0.0327;AMR_AF=0.0144;AFR_AF=0.0008;EUR_AF=0.0348;SAS_AF=0.0276;AA=T|||;VT=SNP
6	32913434	rs72865824	C	T	100	PASS	AC=106;AF=0.0211661;AN=5008;NS=2504;DP=15354;EAS_AF=0.0327;AMR_AF=0.0144;AFR_AF=0.0008;EUR_AF=0.0348;SAS_AF=0.0276;AA=C|||;VT=SNP
6	32914297	rs3130595	G	A	100	PASS	AC=258;AF=0.0515176;AN=5008;NS=2504;DP=19813;EAS_AF=0.0397;AMR_AF=0.0548;AFR_AF=0.0068;EUR_AF=0.0805;SAS_AF=0.092;AA=G|||;VT=SNP
6	32914330	rs189865	C	T	100	PASS	AC=1463;AF=0.292133;AN=5008;NS=2504;DP=19388;EAS_AF=0.3542;AMR_AF=0.2767;AFR_AF=0.1732;EUR_AF=0.339;SAS_AF=0.3517;AA=C|||;VT=SNP
6	32914487	rs72865826	A	T	100	PASS	AC=106;AF=0.0211661;AN=5008;NS=2504;DP=18496;EAS_AF=0.0327;AMR_AF=0.0144;AFR_AF=0.0008;EUR_AF=0.0348;SAS_AF=0.0276;AA=A|||;VT=SNP
6	32914613	rs194682	C	T	100	PASS	AC=1505;AF=0.300519;AN=5008;NS=2504;DP=20081;EAS_AF=0.3542;AMR_AF=0.2824;AFR_AF=0.1997;EUR_AF=0.341;SAS_AF=0.3528;AA=C|||;VT=SNP
6	32914718	rs72865827	A	T	100	PASS	AC=106;AF=0.0211661;AN=5008;NS=2504;DP=19006;EAS_AF=0.0327;AMR_AF=0.0144;AFR_AF=0.0008;EUR_AF=0.0348;SAS_AF=0.0276;AA=A|||;VT=SNP
6	32914758	rs72865829	C	A	100	PASS	AC=106;AF=0.0211661;AN=5008;NS=2504;DP=18732;EAS_AF=0.0327;AMR_AF=0.0144;AFR_AF=0.0008;EUR_AF=0.0348;SAS_AF=0.0276;AA=C|||;VT=SNP
6	32915231	rs72865831	C	T	100	PASS	AC=106;AF=0.0211661;AN=5008;NS=2504;DP=19828;EAS_AF=0.0327;AMR_AF=0.0144;AFR_AF=0.0008;EUR_AF=0.0348;SAS_AF=0.0276;AA=T|||;VT=SNP
6	32915325	rs78282677	T	C	100	PASS	AC=106;AF=0.0211661;AN=5008;NS=2504;DP=19748;EAS_AF=0.0327;AMR_AF=0.0144;AFR_AF=0.0008;EUR_AF=0.0348;SAS_AF=0.0276;AA=C|||;VT=SNP
6	32915394	rs72865832	G	A	100	PASS	AC=106;AF=0.0211661;AN=5008;NS=2504;DP=18352;EAS_AF=0.0327;AMR_AF=0.0144;AFR_AF=0.0008;EUR_AF=0.0348;SAS_AF=0.0276;AA=T|||;VT=SNP
6	32915823	rs6899309	T	C	100	PASS	AC=556;AF=0.111022;AN=5008;NS=2504;DP=21941;EAS_AF=0.0942;AMR_AF=0.1153;AFR_AF=0.1747;EUR_AF=0.0636;SAS_AF=0.0879;AA=T|||;VT=SNP
6	32915851	rs16871226	A	G	100	PASS	AC=205;AF=0.0409345;AN=5008;NS=2504;DP=21215;EAS_AF=0.0526;AMR_AF=0.0403;AFR_AF=0.059;EUR_AF=0.0318;SAS_AF=0.0143;AA=A|||;VT=SNP
6	32915852	rs17583915	T	C	100	PASS	AC=98;AF=0.0195687;AN=5008;NS=2504;DP=21069;EAS_AF=0.0258;AMR_AF=0.0144;AFR_AF=0.0008;EUR_AF=0.0348;SAS_AF=0.0266;AA=T|||;VT=SNP
6	32916699	rs129654	C	T	100	PASS	AC=1272;AF=0.253994;AN=5008;NS=2504;DP=18443;EAS_AF=0.2609;AMR_AF=0.2925;AFR_AF=0.1921;EUR_AF=0.2296;SAS_AF=0.3282;AA=C|||;VT=SNP
6	32917411	rs41555121	C	T	100	PASS	AC=107;AF=0.0213658;AN=5008;NS=2504;DP=21839;EAS_AF=0.0327;AMR_AF=0.0144;AFR_AF=0.0015;EUR_AF=0.0348;SAS_AF=0.0276;AA=C|||;VT=SNP;EX_TARGET
6	32917498	rs6926628	C	G	100	PASS	AC=106;AF=0.0211661;AN=5008;NS=2504;DP=20353;EAS_AF=0.0327;AMR_AF=0.0144;AFR_AF=0.0008;EUR_AF=0.0348;SAS_AF=0.0276;AA=C|||;VT=SNP;EX_TARGET
6	32917544	rs1063478	C	T	100	PASS	AC=870;AF=0.173722;AN=5008;NS=2504;DP=20678;EAS_AF=0.2391;AMR_AF=0.1974;AFR_AF=0.0915;EUR_AF=0.1292;SAS_AF=0.2464;AA=c|||;VT=SNP;EX_TARGET
6	32917857	rs1050391	A	G	100	PASS	AC=4637;AF=0.925919;AN=5008;NS=2504;DP=20390;EAS_AF=0.8075;AMR_AF=0.8919;AFR_AF=0.9924;EUR_AF=0.9324;SAS_AF=0.9755;AA=C|||;VT=SNP
6	32918060	rs147481426	G	A	100	PASS	AC=25;AF=0.00499201;AN=5008;NS=2504;DP=22987;EAS_AF=0.0248;AMR_AF=0;AFR_AF=0;EUR_AF=0;SAS_AF=0;AA=G|||;VT=SNP
6	32918124	rs17617515	G	T	100	PASS	AC=107;AF=0.0213658;AN=5008;NS=2504;DP=21928;EAS_AF=0.0327;AMR_AF=0.0159;AFR_AF=0.0008;EUR_AF=0.0348;SAS_AF=0.0276;AA=T|||;VT=SNP
6	32918624	rs72865838	T	C	100	PASS	AC=115;AF=0.0229633;AN=5008;NS=2504;DP=18925;EAS_AF=0.0327;AMR_AF=0.0202;AFR_AF=0.0015;EUR_AF=0.0388;SAS_AF=0.0276;AA=T|||;VT=SNP
6	32918761	rs2301255	G	A	100	PASS	AC=4581;AF=0.914736;AN=5008;NS=2504;DP=19618;EAS_AF=0.8046;AMR_AF=0.8862;AFR_AF=0.9917;EUR_AF=0.9056;SAS_AF=0.954;AA=A|||;VT=SNP
6	32919361	rs6918372	T	C	100	PASS	AC=115;AF=0.0229633;AN=5008;NS=2504;DP=16970;EAS_AF=0.0327;AMR_AF=0.0202;AFR_AF=0.0015;EUR_AF=0.0388;SAS_AF=0.0276;AA=T|||;VT=SNP
6	32919524	rs150358	G	A	100	PASS	AC=1511;AF=0.301717;AN=5008;NS=2504;DP=13635;EAS_AF=0.3552;AMR_AF=0.2781;AFR_AF=0.2103;EUR_AF=0.335;SAS_AF=0.3528;AA=G|||;VT=SNP
6	32919677	rs2077022	C	G	100	PASS	AC=4637;AF=0.925919;AN=5008;NS=2504;DP=13625;EAS_AF=0.8075;AMR_AF=0.8919;AFR_AF=0.9924;EUR_AF=0.9324;SAS_AF=0.9755;AA=G|||;VT=SNP
6	32919867	rs114512139	C	T	100	PASS	AC=297;AF=0.0593051;AN=5008;NS=2504;DP=14257;EAS_AF=0.0427;AMR_AF=0.0634;AFR_AF=0.0953;EUR_AF=0.0199;SAS_AF=0.0654;AA=C|||;VT=SNP
6	32920366	rs149103864	A	G	100	PASS	AC=24;AF=0.00479233;AN=5008;NS=2504;DP=20797;EAS_AF=0.0238;AMR_AF=0;AFR_AF=0;EUR_AF=0;SAS_AF=0;AA=A|||;VT=SNP
6	32921774	rs3135029	T	G	100	PASS	AC=4636;AF=0.925719;AN=5008;NS=2504;DP=18956;EAS_AF=0.8065;AMR_AF=0.8919;AFR_AF=0.9924;EUR_AF=0.9324;SAS_AF=0.9755;AA=G|||;VT=SNP
6	32922068	rs150359	A	T	100	PASS	AC=2853;AF=0.569688;AN=5008;NS=2504;DP=19448;EAS_AF=0.504;AMR_AF=0.4986;AFR_AF=0.7141;EUR_AF=0.5328;SAS_AF=0.5307;AA=T|||;VT=SNP
6	32922078	rs150360	G	A	100	PASS	AC=1538;AF=0.307109;AN=5008;NS=2504;DP=19095;EAS_AF=0.3581;AMR_AF=0.2795;AFR_AF=0.211;EUR_AF=0.3459;SAS_AF=0.364;AA=G|||;VT=SNP
6	32922459	rs9378127	G	A	100	PASS	AC=807;AF=0.161142;AN=5008;NS=2504;DP=19300;EAS_AF=0.2391;AMR_AF=0.1931;AFR_AF=0.0499;EUR_AF=0.1243;SAS_AF=0.2464;AA=G|||;VT=SNP
6	32922529	rs79098096	C	T	100	PASS	AC=211;AF=0.0421326;AN=5008;NS=2504;DP=20142;EAS_AF=0.0506;AMR_AF=0.0403;AFR_AF=0.0658;EUR_AF=0.0308;SAS_AF=0.0143;AA=C|||;VT=SNP
6	32922908	rs209473	A	C	100	PASS	AC=2546;AF=0.508387;AN=5008;NS=2504;DP=19793;EAS_AF=0.4117;AMR_AF=0.4352;AFR_AF=0.6316;EUR_AF=0.5467;SAS_AF=0.454;AA=T|||;VT=SNP
6	32923189	rs116918509	A	T	100	PASS	AC=146;AF=0.0291534;AN=5008;NS=2504;DP=22339;EAS_AF=0.0427;AMR_AF=0.0346;AFR_AF=0.0083;EUR_AF=0.004;SAS_AF=0.0654;AA=A|||;VT=SNP
6	32923691	rs116745041	G	A	100	PASS	AC=297;AF=0.0593051;AN=5008;NS=2504;DP=15736;EAS_AF=0.0427;AMR_AF=0.0634;AFR_AF=0.0953;EUR_AF=0.0199;SAS_AF=0.0654;AA=G|||;VT=SNP
6	32923787	rs139784242	C	A	100	PASS	AC=47;AF=0.00938498;AN=5008;NS=2504;DP=18079;EAS_AF=0.0258;AMR_AF=0;AFR_AF=0;EUR_AF=0.003;SAS_AF=0.0184;AA=C|||;VT=SNP
6	32923988	rs1431393	G	A	100	PASS	AC=259;AF=0.0517173;AN=5008;NS=2504;DP=19382;EAS_AF=0.0407;AMR_AF=0.0548;AFR_AF=0.0068;EUR_AF=0.0805;SAS_AF=0.092;AA=G|||;VT=SNP
6	32923993	rs1431394	T	G	100	PASS	AC=259;AF=0.0517173;AN=5008;NS=2504;DP=19245;EAS_AF=0.0407;AMR_AF=0.0548;AFR_AF=0.0068;EUR_AF=0.0805;SAS_AF=0.092;AA=T|||;VT=SNP
6	32924061	rs28724903	C	T	100	PASS	AC=687;AF=0.137181;AN=5008;NS=2504;DP=18867;EAS_AF=0.2272;AMR_AF=0.1643;AFR_AF=0.0129;EUR_AF=0.0984;SAS_AF=0.2331;AA=C|||;VT=SNP
6	32924584	rs209474	A	G	100	PASS	AC=1807;AF=0.360823;AN=5008;NS=2504;DP=20509;EAS_AF=0.374;AMR_AF=0.317;AFR_AF=0.3026;EUR_AF=0.4036;SAS_AF=0.4131;AA=A|||;VT=SNP
6	32924616	rs117466000	A	C	100	PASS	AC=58;AF=0.0115815;AN=5008;NS=2504;DP=21049;EAS_AF=0.0258;AMR_AF=0.0432;AFR_AF=0.0015;EUR_AF=0;SAS_AF=0;AA=A|||;VT=SNP
6	32924618	rs118116438	C	T	100	PASS	AC=58;AF=0.0115815;AN=5008;NS=2504;DP=21264;EAS_AF=0.0258;AMR_AF=0.0432;AFR_AF=0.0015;EUR_AF=0;SAS_AF=0;AA=C|||;VT=SNP
6	32924619	rs139159321	A	T	100	PASS	AC=58;AF=0.0115815;AN=5008;NS=2504;DP=21283;EAS_AF=0.0258;AMR_AF=0.0432;AFR_AF=0.0015;EUR_AF=0;SAS_AF=0;AA=A|||;VT=SNP
6	32924853	rs77090542	T	C	100	PASS	AC=205;AF=0.0409345;AN=5008;NS=2504;DP=22321;EAS_AF=0.0506;AMR_AF=0.0403;AFR_AF=0.0613;EUR_AF=0.0308;SAS_AF=0.0143;AA=T|||;VT=SNP
6	32925250	rs149679208	G	C	100	PASS	AC=33;AF=0.00658946;AN=5008;NS=2504;DP=14805;EAS_AF=0.006;AMR_AF=0.0346;AFR_AF=0;EUR_AF=0;SAS_AF=0.0031;AA=C|||;VT=SNP
6	32925433	rs3129298	C	T	100	PASS	AC=258;AF=0.0515176;AN=5008;NS=2504;DP=13964;EAS_AF=0.0397;AMR_AF=0.0548;AFR_AF=0.0068;EUR_AF=0.0805;SAS_AF=0.092;AA=C|||;VT=SNP
6	32925585	rs209475	G	A	100	PASS	AC=1486;AF=0.296725;AN=5008;NS=2504;DP=16990;EAS_AF=0.3562;AMR_AF=0.2781;AFR_AF=0.1762;EUR_AF=0.3449;SAS_AF=0.362;AA=G|||;VT=SNP
6	32925590	rs35546426	T	G	100	PASS	AC=688;AF=0.13738;AN=5008;NS=2504;DP=17040;EAS_AF=0.2282;AMR_AF=0.1643;AFR_AF=0.0129;EUR_AF=0.0984;SAS_AF=0.2331;AA=T|||;VT=SNP
6	32925692	rs580962	C	T	100	PASS	AC=3045;AF=0.608027;AN=5008;NS=2504;DP=18295;EAS_AF=0.504;AMR_AF=0.5346;AFR_AF=0.7912;EUR_AF=0.5944;SAS_AF=0.5337;AA=T|||;VT=SNP
6	32926030	rs115974373	T	C	100	PASS	AC=115;AF=0.0229633;AN=5008;NS=2504;DP=17562;EAS_AF=0.0327;AMR_AF=0.0202;AFR_AF=0.0015;EUR_AF=0.0388;SAS_AF=0.0276;AA=C|||;VT=SNP
6	32927450	rs72865843	T	C	100	PASS	AC=115;AF=0.0229633;AN=5008;NS=2504;DP=18241;EAS_AF=0.0327;AMR_AF=0.0202;AFR_AF=0.0015;EUR_AF=0.0388;SAS_AF=0.0276;AA=C|||;VT=SNP
6	32927969	rs3129297	A	C	100	PASS	AC=4637;AF=0.925919;AN=5008;NS=2504;DP=18524;EAS_AF=0.8075;AMR_AF=0.8919;AFR_AF=0.9924;EUR_AF=0.9324;SAS_AF=0.9755;AA=C|||;VT=SNP
6	32928284	rs112409543	T	C	100	PASS	AC=115;AF=0.0229633;AN=5008;NS=2504;DP=11746;EAS_AF=0.0327;AMR_AF=0.0202;AFR_AF=0.0015;EUR_AF=0.0388;SAS_AF=0.0276;AA=C|||;VT=SNP
6	32928310	rs209476	G	A	100	PASS	AC=1537;AF=0.306909;AN=5008;NS=2504;DP=14028;EAS_AF=0.3562;AMR_AF=0.2795;AFR_AF=0.2118;EUR_AF=0.3469;SAS_AF=0.363;AA=G|||;VT=SNP
6	32928916	rs72865846	G	T	100	PASS	AC=107;AF=0.0213658;AN=5008;NS=2504;DP=16992;EAS_AF=0.0258;AMR_AF=0.0202;AFR_AF=0.0015;EUR_AF=0.0388;SAS_AF=0.0266;AA=G|||;VT=SNP
6	32929632	rs76340303	T	C	100	PASS	AC=35;AF=0.00698882;AN=5008;NS=2504;DP=19150;EAS_AF=0.0198;AMR_AF=0;AFR_AF=0;EUR_AF=0.001;SAS_AF=0.0143;AA=T|||;VT=SNP
6	32929991	rs72865849	A	C	100	PASS	AC=115;AF=0.0229633;AN=5008;NS=2504;DP=19520;EAS_AF=0.0327;AMR_AF=0.0202;AFR_AF=0.0015;EUR_AF=0.0388;SAS_AF=0.0276;AA=A|||;VT=SNP
6	32930012	rs1821094	T	A	100	PASS	AC=4581;AF=0.914736;AN=5008;NS=2504;DP=19387;EAS_AF=0.8046;AMR_AF=0.8862;AFR_AF=0.9917;EUR_AF=0.9056;SAS_AF=0.954;AA=A|||;VT=SNP
6	32930594	rs114099396	A	G	100	PASS	AC=298;AF=0.0595048;AN=5008;NS=2504;DP=20301;EAS_AF=0.0427;AMR_AF=0.0634;AFR_AF=0.0953;EUR_AF=0.0199;SAS_AF=0.0665;AA=a|||;VT=SNP
6	32930679	rs55753131	G	A	100	PASS	AC=595;AF=0.11881;AN=5008;NS=2504;DP=17693;EAS_AF=0.1577;AMR_AF=0.1614;AFR_AF=0.0227;EUR_AF=0.1064;SAS_AF=0.1912;AA=g|||;VT=SNP
6	32930731	rs116249263	A	G	100	PASS	AC=115;AF=0.0229633;AN=5008;NS=2504;DP=16942;EAS_AF=0.0327;AMR_AF=0.0202;AFR_AF=0.0015;EUR_AF=0.0388;SAS_AF=0.0276;AA=g|||;VT=SNP
6	32931536	rs129653	T	C	100	PASS	AC=1542;AF=0.307907;AN=5008;NS=2504;DP=17325;EAS_AF=0.3562;AMR_AF=0.281;AFR_AF=0.2118;EUR_AF=0.3499;SAS_AF=0.364;AA=t|||;VT=SNP
6	32932150	rs206783	C	A	100	PASS	AC=1808;AF=0.361022;AN=5008;NS=2504;DP=19343;EAS_AF=0.374;AMR_AF=0.3184;AFR_AF=0.3026;EUR_AF=0.4036;SAS_AF=0.4131;AA=C|||;VT=SNP
6	32932567	rs206784	C	T	100	PASS	AC=1493;AF=0.298123;AN=5008;NS=2504;DP=18759;EAS_AF=0.3562;AMR_AF=0.281;AFR_AF=0.177;EUR_AF=0.3479;SAS_AF=0.363;AA=C|||;VT=SNP
6	32932720	rs116936544	C	G	100	PASS	AC=29;AF=0.00579073;AN=5008;NS=2504;DP=19960;EAS_AF=0.0288;AMR_AF=0;AFR_AF=0;EUR_AF=0;SAS_AF=0;AA=C|||;VT=SNP
6	32932987	rs72865857	T	C	100	PASS	AC=115;AF=0.0229633;AN=5008;NS=2504;DP=19379;EAS_AF=0.0327;AMR_AF=0.0202;AFR_AF=0.0015;EUR_AF=0.0388;SAS_AF=0.0276;AA=T|||;VT=SNP
6	32933029	rs16871255	T	C	100	PASS	AC=284;AF=0.0567093;AN=5008;NS=2504;DP=19111;EAS_AF=0.0427;AMR_AF=0.0605;AFR_AF=0.09;EUR_AF=0.0149;SAS_AF=0.0665;AA=T|||;VT=SNP
6	32934047	rs75167226	G	A	100	PASS	AC=205;AF=0.0409345;AN=5008;NS=2504;DP=18026;EAS_AF=0.0506;AMR_AF=0.0403;AFR_AF=0.0613;EUR_AF=0.0308;SAS_AF=0.0143;AA=G|||;VT=SNP
6	32934132	rs115754352	G	A	100	PASS	AC=298;AF=0.0595048;AN=5008;NS=2504;DP=14392;EAS_AF=0.0427;AMR_AF=0.0634;AFR_AF=0.0953;EUR_AF=0.0199;SAS_AF=0.0665;AA=G|||;VT=SNP
6	32934274	rs113299170	T	C	100	PASS	AC=115;AF=0.0229633;AN=5008;NS=2504;DP=17842;EAS_AF=0.0327;AMR_AF=0.0202;AFR_AF=0.0015;EUR_AF=0.0388;SAS_AF=0.0276;AA=C|||;VT=SNP
6	32934409	rs1367727	T	C	100	PASS	AC=258;AF=0.0515176;AN=5008;NS=2504;DP=21670;EAS_AF=0.0397;AMR_AF=0.0548;AFR_AF=0.0068;EUR_AF=0.0805;SAS_AF=0.092;AA=T|||;VT=SNP
6	32934441	rs206785	A	G	100	PASS	AC=3055;AF=0.610024;AN=5008;NS=2504;DP=18612;EAS_AF=0.504;AMR_AF=0.5403;AFR_AF=0.792;EUR_AF=0.5984;SAS_AF=0.5348;AA=G|||;VT=SNP
6	32934983	rs72865862	C	T	100	PASS	AC=115;AF=0.0229633;AN=5008;NS=2504;DP=22369;EAS_AF=0.0327;AMR_AF=0.0202;AFR_AF=0.0015;EUR_AF=0.0388;SAS_AF=0.0276;AA=C|||;VT=SNP
6	32935179	rs206786	A	C	100	PASS	AC=1812;AF=0.361821;AN=5008;NS=2504;DP=20986;EAS_AF=0.374;AMR_AF=0.3184;AFR_AF=0.3026;EUR_AF=0.4056;SAS_AF=0.4151;AA=A|||;VT=SNP
6	32935208	rs11964188	A	G	100	PASS	AC=510;AF=0.101837;AN=5008;NS=2504;DP=21130;EAS_AF=0.0933;AMR_AF=0.1052;AFR_AF=0.1611;EUR_AF=0.0507;SAS_AF=0.0808;AA=A|||;VT=SNP
6	32935361	rs72865865	C	T	100	PASS	AC=115;AF=0.0229633;AN=5008;NS=2504;DP=21464;EAS_AF=0.0327;AMR_AF=0.0202;AFR_AF=0.0015;EUR_AF=0.0388;SAS_AF=0.0276;AA=T|||;VT=SNP
6	32935751	rs10484568	A	G	100	PASS	AC=115;AF=0.0229633;AN=5008;NS=2504;DP=19186;EAS_AF=0.0327;AMR_AF=0.0202;AFR_AF=0.0015;EUR_AF=0.0388;SAS_AF=0.0276;AA=G|||;VT=SNP
6	32936034	rs191772410	C	T	100	PASS	AC=24;AF=0.00479233;AN=5008;NS=2504;DP=16204;EAS_AF=0.0238;AMR_AF=0;AFR_AF=0;EUR_AF=0;SAS_AF=0;AA=C|||;VT=SNP
6	32936103	rs72865867	G	C	100	PASS	AC=115;AF=0.0229633;AN=5008;NS=2504;DP=14110;EAS_AF=0.0327;AMR_AF=0.0202;AFR_AF=0.0015;EUR_AF=0.0388;SAS_AF=0.0276;AA=C|||;VT=SNP
6	32936146	rs111684563	A	G	100	PASS	AC=115;AF=0.0229633;AN=5008;NS=2504;DP=15223;EAS_AF=0.0327;AMR_AF=0.0202;AFR_AF=0.0015;EUR_AF=0.0388;SAS_AF=0.0276;AA=G|||;VT=SNP
6	32936238	rs206787	A	T	100	PASS	AC=3052;AF=0.609425;AN=5008;NS=2504;DP=11569;EAS_AF=0.504;AMR_AF=0.5389;AFR_AF=0.7912;EUR_AF=0.5974;SAS_AF=0.5348;AA=T|||;VT=SNP
6	32936262	rs3918148	C	G	100	PASS	AC=115;AF=0.0229633;AN=5008;NS=2504;DP=11994;EAS_AF=0.0327;AMR_AF=0.0202;AFR_AF=0.0015;EUR_AF=0.0388;SAS_AF=0.0276;AA=C|||;VT=SNP
6	32936373	rs3918149	G	A	100	PASS	AC=809;AF=0.161542;AN=5008;NS=2504;DP=12580;EAS_AF=0.2401;AMR_AF=0.1945;AFR_AF=0.0499;EUR_AF=0.1243;SAS_AF=0.2464;AA=G|||;VT=SNP
6	32936435	rs3918150	C	G	100	PASS	AC=115;AF=0.0229633;AN=5008;NS=2504;DP=12073;EAS_AF=0.0327;AMR_AF=0.0202;AFR_AF=0.0015;EUR_AF=0.0388;SAS_AF=0.0276;AA=G|||;VT=SNP
6	32936441	rs9276935	T	C	100	PASS	AC=258;AF=0.0515176;AN=5008;NS=2504;DP=12152;EAS_AF=0.0397;AMR_AF=0.0548;AFR_AF=0.0068;EUR_AF=0.0805;SAS_AF=0.092;AA=T|||;VT=SNP
6	32936994	rs62407970	G	A	100	PASS	AC=216;AF=0.043131;AN=5008;NS=2504;DP=8017;EAS_AF=0.0159;AMR_AF=0.0403;AFR_AF=0.0053;EUR_AF=0.1243;SAS_AF=0.0409;AA=G|||;VT=SNP
6	32937043	rs116656352	G	A	100	PASS	AC=115;AF=0.0229633;AN=5008;NS=2504;DP=10521;EAS_AF=0.0327;AMR_AF=0.0202;AFR_AF=0.0015;EUR_AF=0.0388;SAS_AF=0.0276;AA=A|||;VT=SNP
6	32937048	rs115634162	C	A	100	PASS	AC=115;AF=0.0229633;AN=5008;NS=2504;DP=10907;EAS_AF=0.0327;AMR_AF=0.0202;AFR_AF=0.0015;EUR_AF=0.0388;SAS_AF=0.0276;AA=A|||;VT=SNP
6	32937211	rs116471760	G	T	100	PASS	AC=115;AF=0.0229633;AN=5008;NS=2504;DP=12206;EAS_AF=0.0327;AMR_AF=0.0202;AFR_AF=0.0015;EUR_AF=0.0388;SAS_AF=0.0276;AA=G|||;VT=SNP
6	32937212	rs115061042	A	T	100	PASS	AC=115;AF=0.0229633;AN=5008;NS=2504;DP=12256;EAS_AF=0.0327;AMR_AF=0.0202;AFR_AF=0.0015;EUR_AF=0.0388;SAS_AF=0.0276;AA=A|||;VT=SNP
6	32937436	rs72865868	C	T	100	PASS	AC=107;AF=0.0213658;AN=5008;NS=2504;DP=18774;EAS_AF=0.0258;AMR_AF=0.0202;AFR_AF=0.0015;EUR_AF=0.0388;SAS_AF=0.0266;AA=C|||;VT=SNP
6	32937475	rs78729514	G	T	100	PASS	AC=211;AF=0.0421326;AN=5008;NS=2504;DP=19110;EAS_AF=0.0506;AMR_AF=0.0403;AFR_AF=0.0658;EUR_AF=0.0308;SAS_AF=0.0143;AA=G|||;VT=SNP
6	32937901	rs683208	T	C	100	PASS	AC=1536;AF=0.306709;AN=5008;NS=2504;DP=17455;EAS_AF=0.3562;AMR_AF=0.2781;AFR_AF=0.2118;EUR_AF=0.3469;SAS_AF=0.363;AA=T|||;VT=SNP
6	32937982	rs115694032	G	T	100	PASS	AC=296;AF=0.0591054;AN=5008;NS=2504;DP=15655;EAS_AF=0.0427;AMR_AF=0.0634;AFR_AF=0.0946;EUR_AF=0.0199;SAS_AF=0.0654;AA=A|||;VT=SNP
6	32938049	rs3135330	A	G	100	PASS	AC=258;AF=0.0515176;AN=5008;NS=2504;DP=15529;EAS_AF=0.0397;AMR_AF=0.0548;AFR_AF=0.0068;EUR_AF=0.0805;SAS_AF=0.092;AA=A|||;VT=SNP
6	32938074	rs6903617	G	T	100	PASS	AC=117;AF=0.0233626;AN=5008;NS=2504;DP=15598;EAS_AF=0.0327;AMR_AF=0.0216;AFR_AF=0.0015;EUR_AF=0.0398;SAS_AF=0.0276;AA=G|||;VT=SNP
6	32938075	rs77466974	C	T	100	PASS	AC=35;AF=0.00698882;AN=5008;NS=2504;DP=15639;EAS_AF=0.0198;AMR_AF=0;AFR_AF=0;EUR_AF=0.001;SAS_AF=0.0143;AA=C|||;VT=SNP
6	32938291	rs3129296	G	C	100	PASS	AC=4581;AF=0.914736;AN=5008;NS=2504;DP=15392;EAS_AF=0.8046;AMR_AF=0.8862;AFR_AF=0.9917;EUR_AF=0.9056;SAS_AF=0.954;AA=C|||;VT=SNP
6	32938310	rs116409526	C	T	100	PASS	AC=296;AF=0.0591054;AN=5008;NS=2504;DP=15101;EAS_AF=0.0427;AMR_AF=0.0634;AFR_AF=0.0946;EUR_AF=0.0199;SAS_AF=0.0654;AA=C|||;VT=SNP
6	32938437	rs72865874	G	T	100	PASS	AC=115;AF=0.0229633;AN=5008;NS=2504;DP=11900;EAS_AF=0.0327;AMR_AF=0.0202;AFR_AF=0.0015;EUR_AF=0.0388;SAS_AF=0.0276;AA=G|||;VT=SNP
6	32938799	rs146563954	C	T	100	PASS	AC=115;AF=0.0229633;AN=5008;NS=2504;DP=8153;EAS_AF=0.0327;AMR_AF=0.0202;AFR_AF=0.0015;EUR_AF=0.0388;SAS_AF=0.0276;AA=C|||;VT=SNP
6	32938835	rs72865875	G	C	100	PASS	AC=115;AF=0.0229633;AN=5008;NS=2504;DP=9177;EAS_AF=0.0327;AMR_AF=0.0202;AFR_AF=0.0015;EUR_AF=0.0388;SAS_AF=0.0276;AA=C|||;VT=SNP
6	32938885	rs16871256	G	A	100	PASS	AC=115;AF=0.0229633;AN=5008;NS=2504;DP=11793;EAS_AF=0.0327;AMR_AF=0.0202;AFR_AF=0.0015;EUR_AF=0.0388;SAS_AF=0.0276;AA=G|||;VT=SNP
6	32939049	rs16871259	A	T	100	PASS	AC=115;AF=0.0229633;AN=5008;NS=2504;DP=16832;EAS_AF=0.0327;AMR_AF=0.0202;AFR_AF=0.0015;EUR_AF=0.0388;SAS_AF=0.0276;AA=T|||;VT=SNP
6	32939248	rs16871262	C	G	100	PASS	AC=115;AF=0.0229633;AN=5008;NS=2504;DP=18358;EAS_AF=0.0327;AMR_AF=0.0202;AFR_AF=0.0015;EUR_AF=0.0388;SAS_AF=0.0276;AA=G|||;VT=SNP
6	32939526	rs372327634	G	A	100	PASS	AC=19;AF=0.00379393;AN=5008;NS=2504;DP=18115;EAS_AF=0.0188;AMR_AF=0;AFR_AF=0;EUR_AF=0;SAS_AF=0;AA=G|||;VT=SNP
6	32939894	rs974357	G	T	100	PASS	AC=4581;AF=0.914736;AN=5008;NS=2504;DP=13412;EAS_AF=0.8046;AMR_AF=0.8862;AFR_AF=0.9917;EUR_AF=0.9056;SAS_AF=0.954;AA=T|||;VT=SNP
6	32940142	rs571249592	C	T	100	PASS	AC=297;AF=0.0593051;AN=5008;NS=2504;DP=13793;EAS_AF=0.0427;AMR_AF=0.0648;AFR_AF=0.0946;EUR_AF=0.0199;SAS_AF=0.0654;AA=A|||;VT=SNP
6	32940195	rs538679767	G	A	100	PASS	AC=115;AF=0.0229633;AN=5008;NS=2504;DP=14254;EAS_AF=0.0327;AMR_AF=0.0202;AFR_AF=0.0015;EUR_AF=0.0388;SAS_AF=0.0276;AA=G|||;VT=SNP
6	32940263	rs566677580	T	G	100	PASS	AC=58;AF=0.0115815;AN=5008;NS=2504;DP=13873;EAS_AF=0.0565;AMR_AF=0;AFR_AF=0;EUR_AF=0;SAS_AF=0.001;AA=T|||;VT=SNP
6	32940344	rs572036704	C	G	100	PASS	AC=147;AF=0.029353;AN=5008;NS=2504;DP=15130;EAS_AF=0.0427;AMR_AF=0.036;AFR_AF=0.0083;EUR_AF=0.004;SAS_AF=0.0654;AA=C|||;VT=SNP
6	32940554	rs78280497	G	C	100	PASS	AC=211;AF=0.0421326;AN=5008;NS=2504;DP=15166;EAS_AF=0.0506;AMR_AF=0.0403;AFR_AF=0.0658;EUR_AF=0.0308;SAS_AF=0.0143;AA=G|||;VT=SNP
6	32940621	rs556872301	C	T	100	PASS	AC=467;AF=0.0932508;AN=5008;NS=2504;DP=15873;EAS_AF=0.1776;AMR_AF=0.0231;AFR_AF=0.1316;EUR_AF=0.0308;SAS_AF=0.0685;AA=C|||;VT=SNP;EX_TARGET
6	32940808	rs578119015	G	C	100	PASS	AC=115;AF=0.0229633;AN=5008;NS=2504;DP=15136;EAS_AF=0.0327;AMR_AF=0.0202;AFR_AF=0.0015;EUR_AF=0.0388;SAS_AF=0.0276;AA=G|||;VT=SNP
6	32940815	rs17220479	C	T	100	PASS	AC=211;AF=0.0421326;AN=5008;NS=2504;DP=15041;EAS_AF=0.0506;AMR_AF=0.0403;AFR_AF=0.0658;EUR_AF=0.0308;SAS_AF=0.0143;AA=C|||;VT=SNP
6	32940913	rs114215603	A	G	100	PASS	AC=47;AF=0.00938498;AN=5008;NS=2504;DP=15266;EAS_AF=0.0258;AMR_AF=0;AFR_AF=0;EUR_AF=0.003;SAS_AF=0.0184;AA=A|||;VT=SNP
6	32941127	rs527654539	G	C	100	PASS	AC=108;AF=0.0215655;AN=5008;NS=2504;DP=17230;EAS_AF=0.0119;AMR_AF=0.0288;AFR_AF=0.028;EUR_AF=0.0258;SAS_AF=0.0133;AA=G|||;VT=SNP
6	32941191	rs3130597	T	C	100	PASS	AC=4637;AF=0.925919;AN=5008;NS=2504;DP=18836;EAS_AF=0.8075;AMR_AF=0.8919;AFR_AF=0.9924;EUR_AF=0.9324;SAS_AF=0.9755;AA=C|||;VT=SNP
6	32941214	rs12196597	C	A	100	PASS	AC=808;AF=0.161342;AN=5008;NS=2504;DP=18990;EAS_AF=0.2401;AMR_AF=0.1931;AFR_AF=0.0492;EUR_AF=0.1252;SAS_AF=0.2464;AA=C|||;VT=SNP
6	32941808	rs560195548	C	T	100	PASS	AC=116;AF=0.0231629;AN=5008;NS=2504;DP=17880;EAS_AF=0.0327;AMR_AF=0.0202;AFR_AF=0.0015;EUR_AF=0.0388;SAS_AF=0.0286;AA=C|||;VT=SNP
6	32941910	rs620202	G	T	100	PASS	AC=994;AF=0.198482;AN=5008;NS=2504;DP=16880;EAS_AF=0.1786;AMR_AF=0.2305;AFR_AF=0.0779;EUR_AF=0.2793;SAS_AF=0.2761;AA=G|||;VT=SNP
6	32941921	rs114830895	A	G	100	PASS	AC=298;AF=0.0595048;AN=5008;NS=2504;DP=16695;EAS_AF=0.0427;AMR_AF=0.0648;AFR_AF=0.0946;EUR_AF=0.0199;SAS_AF=0.0665;AA=A|||;VT=SNP
6	32941977	rs541134874	A	T	100	PASS	AC=146;AF=0.0291534;AN=5008;NS=2504;DP=17226;EAS_AF=0.0427;AMR_AF=0.036;AFR_AF=0.0068;EUR_AF=0.004;SAS_AF=0.0665;AA=a|||;VT=SNP
6	32942302	rs516535	G	A	100	PASS	AC=3051;AF=0.609225;AN=5008;NS=2504;DP=18019;EAS_AF=0.504;AMR_AF=0.5389;AFR_AF=0.7927;EUR_AF=0.5954;SAS_AF=0.5337;AA=A|||;VT=SNP;EX_TARGET
6	32943151	rs635688	T	C	100	PASS	AC=3051;AF=0.609225;AN=5008;NS=2504;DP=15242;EAS_AF=0.504;AMR_AF=0.5389;AFR_AF=0.7927;EUR_AF=0.5954;SAS_AF=0.5337;AA=C|||;VT=SNP;EX_TARGET
6	32943229	rs76146382	T	C	100	PASS	AC=35;AF=0.00698882;AN=5008;NS=2504;DP=17534;EAS_AF=0.0198;AMR_AF=0;AFR_AF=0;EUR_AF=0.001;SAS_AF=0.0143;AA=T|||;VT=SNP;EX_TARGET
6	32943345	rs485502	C	T	100	PASS	AC=2283;AF=0.455871;AN=5008;NS=2504;DP=18873;EAS_AF=0.376;AMR_AF=0.4006;AFR_AF=0.5499;EUR_AF=0.4901;SAS_AF=0.4151;AA=C|||;VT=SNP;EX_TARGET
6	32943418	rs186693780	G	A	100	PASS	AC=31;AF=0.0061901;AN=5008;NS=2504;DP=20105;EAS_AF=0.0238;AMR_AF=0;AFR_AF=0;EUR_AF=0;SAS_AF=0.0072;AA=G|||;VT=SNP
6	32943752	rs3918154	A	G	100	PASS	AC=108;AF=0.0215655;AN=5008;NS=2504;DP=20970;EAS_AF=0.0119;AMR_AF=0.0288;AFR_AF=0.028;EUR_AF=0.0258;SAS_AF=0.0133;AA=A|||;VT=SNP
6	32944037	rs186277039	C	T	100	PASS	AC=9;AF=0.00179712;AN=5008;NS=2504;DP=20165;EAS_AF=0.0089;AMR_AF=0;AFR_AF=0;EUR_AF=0;SAS_AF=0;AA=C|||;VT=SNP;EX_TARGET
6	32944746	rs11908	G	A	100	PASS	AC=1319;AF=0.263379;AN=5008;NS=2504;DP=19425;EAS_AF=0.1964;AMR_AF=0.2896;AFR_AF=0.171;EUR_AF=0.3728;SAS_AF=0.3262;AA=G|||;VT=SNP;EX_TARGET
6	32944987	rs3129307	A	G	100	PASS	AC=4638;AF=0.926118;AN=5008;NS=2504;DP=20702;EAS_AF=0.8085;AMR_AF=0.8919;AFR_AF=0.9917;EUR_AF=0.9324;SAS_AF=0.9765;AA=G|||;VT=SNP
6	32945625	rs3918143	C	T	100	PASS	AC=115;AF=0.0229633;AN=5008;NS=2504;DP=19834;EAS_AF=0.0327;AMR_AF=0.0202;AFR_AF=0.0015;EUR_AF=0.0388;SAS_AF=0.0276;AA=C|||;VT=SNP;EX_TARGET
6	32946034	rs1063379	T	C	100	PASS	AC=298;AF=0.0595048;AN=5008;NS=2504;DP=18318;EAS_AF=0.0427;AMR_AF=0.0648;AFR_AF=0.0946;EUR_AF=0.0199;SAS_AF=0.0665;AA=t|||;VT=SNP;EX_TARGET
6	32946133	rs206781	T	C	100	PASS	AC=1323;AF=0.264177;AN=5008;NS=2504;DP=17525;EAS_AF=0.1964;AMR_AF=0.2911;AFR_AF=0.171;EUR_AF=0.3748;SAS_AF=0.3272;AA=T|||;VT=SNP;EX_TARGET
6	32946328	rs206780	G	C	100	PASS	AC=1976;AF=0.394569;AN=5008;NS=2504;DP=21947;EAS_AF=0.375;AMR_AF=0.3559;AFR_AF=0.3585;EUR_AF=0.4672;SAS_AF=0.4162;AA=G|||;VT=SNP
6	32946444	rs72865893	T	C	100	PASS	AC=260;AF=0.0519169;AN=5008;NS=2504;DP=22166;EAS_AF=0.0347;AMR_AF=0.0346;AFR_AF=0.0832;EUR_AF=0.0547;SAS_AF=0.0368;AA=C|||;VT=SNP
6	32946522	rs77002220	G	A	100	PASS	AC=211;AF=0.0421326;AN=5008;NS=2504;DP=18733;EAS_AF=0.0506;AMR_AF=0.0403;AFR_AF=0.0658;EUR_AF=0.0308;SAS_AF=0.0143;AA=G|||;VT=SNP
6	32946964	rs206778	G	A	100	PASS	AC=1050;AF=0.209665;AN=5008;NS=2504;DP=17875;EAS_AF=0.1786;AMR_AF=0.2536;AFR_AF=0.0794;EUR_AF=0.3161;SAS_AF=0.2771;AA=G|||;VT=SNP
6	32946979	rs145364886	C	T	100	PASS	AC=205;AF=0.0409345;AN=5008;NS=2504;DP=16804;EAS_AF=0.0506;AMR_AF=0.0403;AFR_AF=0.0613;EUR_AF=0.0308;SAS_AF=0.0143;AA=C|||;VT=SNP
6	32947217	rs116563214	T	C	100	PASS	AC=298;AF=0.0595048;AN=5008;NS=2504;DP=18847;EAS_AF=0.0427;AMR_AF=0.0634;AFR_AF=0.0946;EUR_AF=0.0199;SAS_AF=0.0675;AA=T|||;VT=SNP
6	32947247	rs80344944	G	C	100	PASS	AC=438;AF=0.0874601;AN=5008;NS=2504;DP=19201;EAS_AF=0.1776;AMR_AF=0.0259;AFR_AF=0.0968;EUR_AF=0.0308;SAS_AF=0.0838;AA=G|||;VT=SNP
6	32947383	rs116762033	G	A	100	PASS	AC=115;AF=0.0229633;AN=5008;NS=2504;DP=19537;EAS_AF=0.0327;AMR_AF=0.0202;AFR_AF=0.0015;EUR_AF=0.0388;SAS_AF=0.0276;AA=G|||;VT=SNP
6	32948031	rs115403773	G	A	100	PASS	AC=297;AF=0.0593051;AN=5008;NS=2504;DP=19383;EAS_AF=0.0427;AMR_AF=0.0634;AFR_AF=0.0946;EUR_AF=0.0199;SAS_AF=0.0665;AA=G|||;VT=SNP;EX_TARGET
6	32948287	rs2066751	T	G	100	PASS	AC=205;AF=0.0409345;AN=5008;NS=2504;DP=14121;EAS_AF=0.0506;AMR_AF=0.0403;AFR_AF=0.0613;EUR_AF=0.0308;SAS_AF=0.0143;AA=T|||;VT=SNP;EX_TARGET
6	32948288	rs2066753	T	C	100	PASS	AC=205;AF=0.0409345;AN=5008;NS=2504;DP=14282;EAS_AF=0.0506;AMR_AF=0.0403;AFR_AF=0.0613;EUR_AF=0.0308;SAS_AF=0.0143;AA=T|||;VT=SNP;EX_TARGET
6	32948296	rs2066752	G	C	100	PASS	AC=618;AF=0.123403;AN=5008;NS=2504;DP=15660;EAS_AF=0.0942;AMR_AF=0.1196;AFR_AF=0.2284;EUR_AF=0.0586;SAS_AF=0.0808;AA=G|||;VT=SNP;EX_TARGET
6	32948426	rs2071876	C	T	100	PASS	AC=303;AF=0.0605032;AN=5008;NS=2504;DP=18054;EAS_AF=0.0397;AMR_AF=0.0591;AFR_AF=0.028;EUR_AF=0.0805;SAS_AF=0.1063;AA=C|||;VT=SNP;EX_TARGET
6	32948462	rs3918140	G	A	100	PASS	AC=439;AF=0.0876597;AN=5008;NS=2504;DP=16554;EAS_AF=0.1915;AMR_AF=0.1297;AFR_AF=0.0015;EUR_AF=0.0338;SAS_AF=0.1227;AA=G|||;VT=SNP;EX_TARGET
6	32948577	rs147269908	G	C	100	PASS	AC=102;AF=0.0203674;AN=5008;NS=2504;DP=14549;EAS_AF=0.0407;AMR_AF=0.0086;AFR_AF=0;EUR_AF=0.0129;SAS_AF=0.0429;AA=G|||;VT=SNP
6	32948685	rs72865897	C	T	100	PASS	AC=115;AF=0.0229633;AN=5008;NS=2504;DP=15987;EAS_AF=0.0327;AMR_AF=0.0202;AFR_AF=0.0015;EUR_AF=0.0388;SAS_AF=0.0276;AA=T|||;VT=SNP
6	32948721	rs78300601	C	G	100	PASS	AC=505;AF=0.100839;AN=5008;NS=2504;DP=15998;EAS_AF=0.2153;AMR_AF=0.1455;AFR_AF=0.0053;EUR_AF=0.0537;SAS_AF=0.1288;AA=C|||;VT=SNP
6	32948804	rs1049526	C	T	100	PASS	AC=4631;AF=0.92472;AN=5008;NS=2504;DP=14989;EAS_AF=0.8026;AMR_AF=0.8905;AFR_AF=0.9924;EUR_AF=0.9324;SAS_AF=0.9755;AA=T|||;VT=SNP
6	32949171	rs16871296	T	C	100	PASS	AC=52;AF=0.0103834;AN=5008;NS=2504;DP=16839;EAS_AF=0.0228;AMR_AF=0.0389;AFR_AF=0.0015;EUR_AF=0;SAS_AF=0;AA=T|||;VT=SNP
6	32949305	rs192016711	T	A	100	PASS	AC=26;AF=0.00519169;AN=5008;NS=2504;DP=16024;EAS_AF=0.0258;AMR_AF=0;AFR_AF=0;EUR_AF=0;SAS_AF=0;AA=T|||;VT=SNP
6	32949726	rs111855514	A	G	100	PASS	AC=487;AF=0.0972444;AN=5008;NS=2504;DP=14751;EAS_AF=0.1776;AMR_AF=0.0259;AFR_AF=0.1316;EUR_AF=0.0318;SAS_AF=0.0859;AA=A|||;VT=SNP
6	32949962	rs184054	G	T	100	PASS	AC=1320;AF=0.263578;AN=5008;NS=2504;DP=17621;EAS_AF=0.1974;AMR_AF=0.2911;AFR_AF=0.171;EUR_AF=0.3718;SAS_AF=0.3262;AA=G|||;VT=SNP
6	32950050	rs565876	G	A	100	PASS	AC=1321;AF=0.263778;AN=5008;NS=2504;DP=19029;EAS_AF=0.1974;AMR_AF=0.2911;AFR_AF=0.1717;EUR_AF=0.3718;SAS_AF=0.3262;AA=G|||;VT=SNP
6	32950217	rs16871297	A	G	100	PASS	AC=206;AF=0.0411342;AN=5008;NS=2504;DP=19418;EAS_AF=0.0516;AMR_AF=0.0403;AFR_AF=0.0613;EUR_AF=0.0308;SAS_AF=0.0143;AA=A|||;VT=SNP
6	32950382	rs28724904	T	C	100	PASS	AC=125;AF=0.0249601;AN=5008;NS=2504;DP=19380;EAS_AF=0.0079;AMR_AF=0.0115;AFR_AF=0.0061;EUR_AF=0.0308;SAS_AF=0.0716;AA=T|||;VT=SNP
6	32950424	rs3135033	C	G	100	PASS	AC=4636;AF=0.925719;AN=5008;NS=2504;DP=19321;EAS_AF=0.8075;AMR_AF=0.8919;AFR_AF=0.9924;EUR_AF=0.9314;SAS_AF=0.9755;AA=G|||;VT=SNP
6	32950511	rs9391645	A	G	100	PASS	AC=685;AF=0.136781;AN=5008;NS=2504;DP=20400;EAS_AF=0.2272;AMR_AF=0.1643;AFR_AF=0.0129;EUR_AF=0.0974;SAS_AF=0.2321;AA=A|||;VT=SNP
6	32950871	rs16871300	A	G	100	PASS	AC=206;AF=0.0411342;AN=5008;NS=2504;DP=21566;EAS_AF=0.0506;AMR_AF=0.0403;AFR_AF=0.062;EUR_AF=0.0308;SAS_AF=0.0143;AA=A|||;VT=SNP
6	32951161	rs17617793	T	C	100	PASS	AC=115;AF=0.0229633;AN=5008;NS=2504;DP=23179;EAS_AF=0.0327;AMR_AF=0.0202;AFR_AF=0.0015;EUR_AF=0.0388;SAS_AF=0.0276;AA=C|||;VT=SNP
6	32951593	rs17220500	C	G	100	PASS	AC=115;AF=0.0229633;AN=5008;NS=2504;DP=22399;EAS_AF=0.0327;AMR_AF=0.0202;AFR_AF=0.0015;EUR_AF=0.0388;SAS_AF=0.0276;AA=C|||;VT=SNP
6	32951662	rs3135034	T	C	100	PASS	AC=259;AF=0.0517173;AN=5008;NS=2504;DP=22699;EAS_AF=0.0397;AMR_AF=0.0548;AFR_AF=0.0068;EUR_AF=0.0815;SAS_AF=0.092;AA=T|||;VT=SNP
6	32951689	rs78038874	G	A	100	PASS	AC=52;AF=0.0103834;AN=5008;NS=2504;DP=22908;EAS_AF=0.0466;AMR_AF=0.0072;AFR_AF=0;EUR_AF=0;SAS_AF=0;AA=G|||;VT=SNP
6	32951870	rs72868703	G	C	100	PASS	AC=115;AF=0.0229633;AN=5008;NS=2504;DP=20533;EAS_AF=0.0327;AMR_AF=0.0202;AFR_AF=0.0015;EUR_AF=0.0388;SAS_AF=0.0276;AA=G|||;VT=SNP
6	32952168	rs78881806	G	A	100	PASS	AC=759;AF=0.151558;AN=5008;NS=2504;DP=23309;EAS_AF=0.0962;AMR_AF=0.134;AFR_AF=0.3079;EUR_AF=0.0746;SAS_AF=0.089;AA=G|||;VT=SNP
6	32952546	rs206777	G	A	100	PASS	AC=3158;AF=0.630591;AN=5008;NS=2504;DP=22635;EAS_AF=0.506;AMR_AF=0.5519;AFR_AF=0.8593;EUR_AF=0.6034;SAS_AF=0.5337;AA=A|||;VT=SNP
6	32952699	rs187379962	T	A	100	PASS	AC=55;AF=0.0109824;AN=5008;NS=2504;DP=17139;EAS_AF=0.0327;AMR_AF=0;AFR_AF=0;EUR_AF=0.003;SAS_AF=0.0194;AA=A|||;VT=SNP
6	32952708	rs176249	G	A	100	PASS	AC=1319;AF=0.263379;AN=5008;NS=2504;DP=16601;EAS_AF=0.1954;AMR_AF=0.2896;AFR_AF=0.171;EUR_AF=0.3718;SAS_AF=0.3282;AA=G|||;VT=SNP
6	32952719	rs183844258	G	T	100	PASS	AC=55;AF=0.0109824;AN=5008;NS=2504;DP=16291;EAS_AF=0.0327;AMR_AF=0;AFR_AF=0;EUR_AF=0.003;SAS_AF=0.0194;AA=G|||;VT=SNP
6	32952773	rs11967576	C	T	100	PASS	AC=294;AF=0.0587061;AN=5008;NS=2504;DP=16634;EAS_AF=0.0427;AMR_AF=0.0648;AFR_AF=0.0923;EUR_AF=0.0199;SAS_AF=0.0654;AA=c|||;VT=SNP
6	32953130	rs112545256	C	G	100	PASS	AC=115;AF=0.0229633;AN=5008;NS=2504;DP=15824;EAS_AF=0.0327;AMR_AF=0.0202;AFR_AF=0.0015;EUR_AF=0.0388;SAS_AF=0.0276;AA=C|||;VT=SNP
6	32953280	rs3097645	G	C	100	PASS	AC=4582;AF=0.914936;AN=5008;NS=2504;DP=20111;EAS_AF=0.8046;AMR_AF=0.8862;AFR_AF=0.9917;EUR_AF=0.9066;SAS_AF=0.954;AA=C|||;VT=SNP
6	32953711	rs206776	T	C	100	PASS	AC=3427;AF=0.684305;AN=5008;NS=2504;DP=21395;EAS_AF=0.5565;AMR_AF=0.6095;AFR_AF=0.8669;EUR_AF=0.6869;SAS_AF=0.6196;AA=C|||;VT=SNP
6	32953982	rs3129306	G	A	100	PASS	AC=329;AF=0.0656949;AN=5008;NS=2504;DP=18812;EAS_AF=0.0427;AMR_AF=0.0605;AFR_AF=0.0189;EUR_AF=0.1074;SAS_AF=0.1135;AA=G|||;VT=SNP
6	32954157	rs6916071	T	C	100	PASS	AC=668;AF=0.133387;AN=5008;NS=2504;DP=23132;EAS_AF=0.0446;AMR_AF=0.1311;AFR_AF=0.3086;EUR_AF=0.0547;SAS_AF=0.0706;AA=T|||;VT=SNP
6	32954554	rs72868708	T	C	100	PASS	AC=110;AF=0.0219649;AN=5008;NS=2504;DP=21976;EAS_AF=0.0327;AMR_AF=0.0202;AFR_AF=0.0015;EUR_AF=0.0358;SAS_AF=0.0256;AA=T|||;VT=SNP
6	32954634	rs206775	A	C	100	PASS	AC=1371;AF=0.273762;AN=5008;NS=2504;DP=22137;EAS_AF=0.1964;AMR_AF=0.2954;AFR_AF=0.1929;EUR_AF=0.3787;SAS_AF=0.3395;AA=A|||;VT=SNP
6	32954689	rs3097646	A	C	100	PASS	AC=260;AF=0.0519169;AN=5008;NS=2504;DP=22413;EAS_AF=0.0397;AMR_AF=0.0548;AFR_AF=0.0068;EUR_AF=0.0815;SAS_AF=0.093;AA=A|||;VT=SNP
6	32955389	rs6900139	G	A	100	PASS	AC=689;AF=0.13758;AN=5008;NS=2504;DP=19805;EAS_AF=0.1815;AMR_AF=0.0476;AFR_AF=0.2595;EUR_AF=0.0537;SAS_AF=0.0777;AA=G|||;VT=SNP
6	32955976	rs188245	A	G	100	PASS	AC=1760;AF=0.351438;AN=5008;NS=2504;DP=21389;EAS_AF=0.1964;AMR_AF=0.3516;AFR_AF=0.4009;EUR_AF=0.4543;SAS_AF=0.3384;AA=A|||;VT=SNP
6	32956043	rs72868710	T	C	100	PASS	AC=110;AF=0.0219649;AN=5008;NS=2504;DP=21252;EAS_AF=0.0327;AMR_AF=0.0202;AFR_AF=0.0015;EUR_AF=0.0358;SAS_AF=0.0256;AA=T|||;VT=SNP
6	32956720	rs497058	T	C	100	PASS	AC=3056;AF=0.610224;AN=5008;NS=2504;DP=12210;EAS_AF=0.4742;AMR_AF=0.5346;AFR_AF=0.8661;EUR_AF=0.5686;SAS_AF=0.501;AA=T|||;VT=SNP
6	32956787	rs496160	T	C	100	PASS	AC=3055;AF=0.610024;AN=5008;NS=2504;DP=11904;EAS_AF=0.4742;AMR_AF=0.5346;AFR_AF=0.8661;EUR_AF=0.5686;SAS_AF=0.5;AA=C|||;VT=SNP
6	32956925	rs3097655	A	G	100	PASS	AC=4581;AF=0.914736;AN=5008;NS=2504;DP=13439;EAS_AF=0.8036;AMR_AF=0.8862;AFR_AF=0.9909;EUR_AF=0.9076;SAS_AF=0.954;AA=G|||;VT=SNP
6	32956962	rs72868712	C	G	100	PASS	AC=111;AF=0.0221645;AN=5008;NS=2504;DP=13070;EAS_AF=0.0327;AMR_AF=0.0202;AFR_AF=0.0015;EUR_AF=0.0358;SAS_AF=0.0266;AA=C|||;VT=SNP
6	32957063	rs628235	T	C	100	PASS	AC=3055;AF=0.610024;AN=5008;NS=2504;DP=17758;EAS_AF=0.4752;AMR_AF=0.5346;AFR_AF=0.8654;EUR_AF=0.5686;SAS_AF=0.5;AA=T|||;VT=SNP
6	32957090	rs7769189	T	C	100	PASS	AC=677;AF=0.135184;AN=5008;NS=2504;DP=16540;EAS_AF=0.0456;AMR_AF=0.1326;AFR_AF=0.3139;EUR_AF=0.0547;SAS_AF=0.0706;AA=T|||;VT=SNP
6	32957156	rs471279	A	G	100	PASS	AC=3055;AF=0.610024;AN=5008;NS=2504;DP=17085;EAS_AF=0.4742;AMR_AF=0.5346;AFR_AF=0.8661;EUR_AF=0.5686;SAS_AF=0.5;AA=A|||;VT=SNP
6	32957389	rs58300362	C	A	100	PASS	AC=1014;AF=0.202476;AN=5008;NS=2504;DP=21808;EAS_AF=0.2331;AMR_AF=0.1066;AFR_AF=0.3593;EUR_AF=0.1392;SAS_AF=0.092;AA=C|||;VT=SNP
6	32957419	rs579615	C	T	100	PASS	AC=3165;AF=0.631989;AN=5008;NS=2504;DP=21592;EAS_AF=0.5069;AMR_AF=0.5548;AFR_AF=0.8669;EUR_AF=0.6044;SAS_AF=0.5266;AA=T|||;VT=SNP
6	32957428	rs72868715	C	T	100	PASS	AC=103;AF=0.0205671;AN=5008;NS=2504;DP=21368;EAS_AF=0.0258;AMR_AF=0.0202;AFR_AF=0.0015;EUR_AF=0.0358;SAS_AF=0.0256;AA=C|||;VT=SNP
6	32957772	rs72868717	C	T	100	PASS	AC=111;AF=0.0221645;AN=5008;NS=2504;DP=20382;EAS_AF=0.0327;AMR_AF=0.0202;AFR_AF=0.0015;EUR_AF=0.0358;SAS_AF=0.0266;AA=C|||;VT=SNP
6	32957842	rs3130598	A	G	100	PASS	AC=2379;AF=0.47504;AN=5008;NS=2504;DP=18493;EAS_AF=0.4286;AMR_AF=0.4006;AFR_AF=0.5537;EUR_AF=0.5139;SAS_AF=0.4294;AA=A|||;VT=SNP
6	32957904	rs3130599	A	T	100	PASS	AC=2379;AF=0.47504;AN=5008;NS=2504;DP=18057;EAS_AF=0.4286;AMR_AF=0.4006;AFR_AF=0.5537;EUR_AF=0.5139;SAS_AF=0.4294;AA=T|||;VT=SNP
6	32958161	rs10947364	A	G	100	PASS	AC=2378;AF=0.47484;AN=5008;NS=2504;DP=17503;EAS_AF=0.4286;AMR_AF=0.3991;AFR_AF=0.5537;EUR_AF=0.5139;SAS_AF=0.4294;AA=G|||;VT=SNP
6	32958224	rs113876443	T	C	100	PASS	AC=111;AF=0.0221645;AN=5008;NS=2504;DP=15404;EAS_AF=0.0327;AMR_AF=0.0202;AFR_AF=0.0015;EUR_AF=0.0358;SAS_AF=0.0266;AA=T|||;VT=SNP
6	32958325	rs142995350	G	A	100	PASS	AC=35;AF=0.00698882;AN=5008;NS=2504;DP=12984;EAS_AF=0.0198;AMR_AF=0;AFR_AF=0;EUR_AF=0.001;SAS_AF=0.0143;AA=G|||;VT=SNP
6	32958868	rs74735783	T	C	100	PASS	AC=210;AF=0.0419329;AN=5008;NS=2504;DP=15767;EAS_AF=0.0506;AMR_AF=0.0403;AFR_AF=0.0651;EUR_AF=0.0308;SAS_AF=0.0143;AA=T|||;VT=SNP
6	32959095	rs2858895	T	C	100	PASS	AC=1369;AF=0.273363;AN=5008;NS=2504;DP=16643;EAS_AF=0.1964;AMR_AF=0.2954;AFR_AF=0.1929;EUR_AF=0.3777;SAS_AF=0.3384;AA=T|||;VT=SNP
6	32959118	rs658277	A	G	100	PASS	AC=3164;AF=0.631789;AN=5008;NS=2504;DP=16938;EAS_AF=0.5069;AMR_AF=0.5519;AFR_AF=0.8676;EUR_AF=0.6044;SAS_AF=0.5266;AA=G|||;VT=SNP
6	32959160	rs188244	T	C	100	PASS	AC=3053;AF=0.609625;AN=5008;NS=2504;DP=16942;EAS_AF=0.4742;AMR_AF=0.5317;AFR_AF=0.8661;EUR_AF=0.5686;SAS_AF=0.5;AA=C|||;VT=SNP
6	32959180	rs3129305	G	C	100	PASS	AC=4636;AF=0.925719;AN=5008;NS=2504;DP=17678;EAS_AF=0.8065;AMR_AF=0.8919;AFR_AF=0.9917;EUR_AF=0.9334;SAS_AF=0.9755;AA=C|||;VT=SNP
6	32959266	rs9276956	G	T	100	PASS	AC=675;AF=0.134784;AN=5008;NS=2504;DP=19788;EAS_AF=0.0456;AMR_AF=0.1326;AFR_AF=0.3124;EUR_AF=0.0547;SAS_AF=0.0706;AA=G|||;VT=SNP
6	32959475	rs206773	T	G	100	PASS	AC=1346;AF=0.26877;AN=5008;NS=2504;DP=19461;EAS_AF=0.1964;AMR_AF=0.2954;AFR_AF=0.1747;EUR_AF=0.3787;SAS_AF=0.3384;AA=T|||;VT=SNP
6	32959770	rs172276	A	T	100	PASS	AC=1369;AF=0.273363;AN=5008;NS=2504;DP=19762;EAS_AF=0.1964;AMR_AF=0.2954;AFR_AF=0.1929;EUR_AF=0.3787;SAS_AF=0.3374;AA=A|||;VT=SNP
6	32960105	rs117476840	G	A	100	PASS	AC=27;AF=0.00539137;AN=5008;NS=2504;DP=16094;EAS_AF=0.0268;AMR_AF=0;AFR_AF=0;EUR_AF=0;SAS_AF=0;AA=G|||;VT=SNP
6	32960156	rs206772	C	A	100	PASS	AC=3166;AF=0.632188;AN=5008;NS=2504;DP=17547;EAS_AF=0.5069;AMR_AF=0.5519;AFR_AF=0.8676;EUR_AF=0.6054;SAS_AF=0.5276;AA=A|||;VT=SNP
6	32960170	rs206771	C	A	100	PASS	AC=3055;AF=0.610024;AN=5008;NS=2504;DP=17963;EAS_AF=0.4742;AMR_AF=0.5317;AFR_AF=0.8661;EUR_AF=0.5696;SAS_AF=0.501;AA=C|||;VT=SNP
6	32960240	rs9276960	A	G	100	PASS	AC=675;AF=0.134784;AN=5008;NS=2504;DP=15090;EAS_AF=0.0456;AMR_AF=0.1326;AFR_AF=0.3124;EUR_AF=0.0547;SAS_AF=0.0706;AA=A|||;VT=SNP
6	32960318	rs72868722	G	A	100	PASS	AC=113;AF=0.0225639;AN=5008;NS=2504;DP=13934;EAS_AF=0.0327;AMR_AF=0.0202;AFR_AF=0.0015;EUR_AF=0.0358;SAS_AF=0.0286;AA=G|||;VT=SNP
6	32960477	rs189984	C	T	100	PASS	AC=1370;AF=0.273562;AN=5008;NS=2504;DP=17647;EAS_AF=0.1964;AMR_AF=0.2954;AFR_AF=0.1929;EUR_AF=0.3787;SAS_AF=0.3384;AA=C|||;VT=SNP
6	32960830	rs9501242	G	A	100	PASS	AC=613;AF=0.122404;AN=5008;NS=2504;DP=16826;EAS_AF=0.1806;AMR_AF=0.0375;AFR_AF=0.2239;EUR_AF=0.0408;SAS_AF=0.0695;AA=G|||;VT=SNP
6	32961104	rs206769	C	T	100	PASS	AC=1116;AF=0.222843;AN=5008;NS=2504;DP=16133;EAS_AF=0.2569;AMR_AF=0.2781;AFR_AF=0.0961;EUR_AF=0.2217;SAS_AF=0.3211;AA=C|||;VT=SNP
6	32961361	rs9500927	G	A	100	PASS	AC=1008;AF=0.201278;AN=5008;NS=2504;DP=19237;EAS_AF=0.2321;AMR_AF=0.1037;AFR_AF=0.3601;EUR_AF=0.1352;SAS_AF=0.092;AA=G|||;VT=SNP
6	32961387	rs206768	A	G	100	PASS	AC=1378;AF=0.27516;AN=5008;NS=2504;DP=19044;EAS_AF=0.2054;AMR_AF=0.2954;AFR_AF=0.1929;EUR_AF=0.3787;SAS_AF=0.3374;AA=A|||;VT=SNP
6	32961418	rs116956142	G	A	100	PASS	AC=150;AF=0.0299521;AN=5008;NS=2504;DP=18089;EAS_AF=0.0437;AMR_AF=0.0375;AFR_AF=0.0083;EUR_AF=0.004;SAS_AF=0.0665;AA=G|||;VT=SNP
6	32961621	rs172275	A	G	100	PASS	AC=2500;AF=0.499201;AN=5008;NS=2504;DP=15536;EAS_AF=0.4702;AMR_AF=0.4193;AFR_AF=0.556;EUR_AF=0.5497;SAS_AF=0.4571;AA=G|||;VT=SNP
6	32961679	rs111876947	A	G	100	PASS	AC=437;AF=0.0872604;AN=5008;NS=2504;DP=14996;EAS_AF=0.1796;AMR_AF=0.0231;AFR_AF=0.1059;EUR_AF=0.0318;SAS_AF=0.0695;AA=A|||;VT=SNP
6	32962165	rs137964412	T	C	100	PASS	AC=38;AF=0.00758786;AN=5008;NS=2504;DP=9912;EAS_AF=0.0337;AMR_AF=0;AFR_AF=0;EUR_AF=0.003;SAS_AF=0.001;AA=T|||;VT=SNP
6	32962399	rs143971271	G	A	100	PASS	AC=48;AF=0.00958466;AN=5008;NS=2504;DP=10994;EAS_AF=0.0476;AMR_AF=0;AFR_AF=0;EUR_AF=0;SAS_AF=0;AA=G|||;VT=SNP
6	32962420	rs206767	C	A	100	PASS	AC=2362;AF=0.471645;AN=5008;NS=2504;DP=11332;EAS_AF=0.4276;AMR_AF=0.3977;AFR_AF=0.5386;EUR_AF=0.5139;SAS_AF=0.4356;AA=A|||;VT=SNP
6	32962568	rs368333165	C	T	100	PASS	AC=42;AF=0.00838658;AN=5008;NS=2504;DP=13248;EAS_AF=0.0258;AMR_AF=0;AFR_AF=0;EUR_AF=0;SAS_AF=0.0164;AA=C|||;VT=SNP
6	32962771	rs150989997	G	A	100	PASS	AC=684;AF=0.136581;AN=5008;NS=2504;DP=12150;EAS_AF=0.1815;AMR_AF=0.0447;AFR_AF=0.2595;EUR_AF=0.0527;SAS_AF=0.0757;AA=G|||;VT=SNP
6	32962783	rs182279	T	C	100	PASS	AC=2381;AF=0.475439;AN=5008;NS=2504;DP=11695;EAS_AF=0.4276;AMR_AF=0.3977;AFR_AF=0.553;EUR_AF=0.5139;SAS_AF=0.4356;AA=C|||;VT=SNP
6	32962882	rs11757367	G	A	100	PASS	AC=1005;AF=0.200679;AN=5008;NS=2504;DP=14341;EAS_AF=0.2312;AMR_AF=0.1037;AFR_AF=0.3601;EUR_AF=0.1352;SAS_AF=0.09;AA=G|||;VT=SNP
6	32963016	rs486691	A	G	100	PASS	AC=1416;AF=0.282748;AN=5008;NS=2504;DP=13134;EAS_AF=0.1964;AMR_AF=0.2954;AFR_AF=0.2126;EUR_AF=0.3787;SAS_AF=0.3589;AA=A|||;VT=SNP
6	32963279	rs3128940	A	T	100	PASS	AC=4216;AF=0.841853;AN=5008;NS=2504;DP=17583;EAS_AF=0.7312;AMR_AF=0.8112;AFR_AF=0.9826;EUR_AF=0.7903;SAS_AF=0.8405;AA=T|||;VT=SNP
6	32963784	rs3135333	T	C	100	PASS	AC=3564;AF=0.711661;AN=5008;NS=2504;DP=15287;EAS_AF=0.6935;AMR_AF=0.7017;AFR_AF=0.6679;EUR_AF=0.7376;SAS_AF=0.7699;AA=C|||;VT=SNP
6	32963844	rs79609154	T	A	100	PASS	AC=215;AF=0.0429313;AN=5008;NS=2504;DP=16068;EAS_AF=0.0496;AMR_AF=0.0403;AFR_AF=0.0696;EUR_AF=0.0308;SAS_AF=0.0143;AA=T|||;VT=SNP
6	32964256	rs73409695	T	C	100	PASS	AC=729;AF=0.145567;AN=5008;NS=2504;DP=21343;EAS_AF=0.1825;AMR_AF=0.0476;AFR_AF=0.2814;EUR_AF=0.0497;SAS_AF=0.092;AA=T|||;VT=SNP
6	32964269	rs206766	C	T	100	PASS	AC=1146;AF=0.228834;AN=5008;NS=2504;DP=21715;EAS_AF=0.2569;AMR_AF=0.3012;AFR_AF=0.0968;EUR_AF=0.2346;SAS_AF=0.3211;AA=C|||;VT=SNP
6	32964696	rs206765	A	T	100	PASS	AC=1661;AF=0.331669;AN=5008;NS=2504;DP=18017;EAS_AF=0.381;AMR_AF=0.3084;AFR_AF=0.2277;EUR_AF=0.3698;SAS_AF=0.3988;AA=A|||;VT=SNP
6	32964967	rs9276964	A	G	100	PASS	AC=1348;AF=0.269169;AN=5008;NS=2504;DP=15445;EAS_AF=0.131;AMR_AF=0.2464;AFR_AF=0.4334;EUR_AF=0.2674;SAS_AF=0.2076;AA=A|||;VT=SNP
6	32965062	rs3128947	A	G	100	PASS	AC=1042;AF=0.208067;AN=5008;NS=2504;DP=15478;EAS_AF=0.0764;AMR_AF=0.1715;AFR_AF=0.3775;EUR_AF=0.1789;SAS_AF=0.1708;AA=A|||;VT=SNP
6	32965085	rs3128948	A	G	100	PASS	AC=4123;AF=0.823283;AN=5008;NS=2504;DP=15504;EAS_AF=0.881;AMR_AF=0.8271;AFR_AF=0.7315;EUR_AF=0.8211;SAS_AF=0.8875;AA=A|||;VT=SNP
6	32965344	rs148347131	C	T	100	PASS	AC=136;AF=0.0271565;AN=5008;NS=2504;DP=10068;EAS_AF=0.0843;AMR_AF=0.0346;AFR_AF=0;EUR_AF=0.0258;SAS_AF=0.001;AA=c|||;VT=SNP
6	32965363	rs13196770	T	G	100	PASS	AC=536;AF=0.107029;AN=5008;NS=2504;DP=10368;EAS_AF=0.0129;AMR_AF=0.062;AFR_AF=0.3185;EUR_AF=0.0437;SAS_AF=0.0153;AA=T|||;VT=SNP
6	32965385	rs3128950	T	G	100	PASS	AC=4417;AF=0.881989;AN=5008;NS=2504;DP=10213;EAS_AF=0.8998;AMR_AF=0.9049;AFR_AF=0.9939;EUR_AF=0.8678;SAS_AF=0.7106;AA=T|||;VT=SNP
6	32965703	rs76089289	A	G	100	PASS	AC=115;AF=0.0229633;AN=5008;NS=2504;DP=15324;EAS_AF=0.0238;AMR_AF=0.0058;AFR_AF=0.0393;EUR_AF=0.004;SAS_AF=0.0317;AA=A|||;VT=SNP
6	32965889	rs4713602	C	A	100	PASS	AC=949;AF=0.189497;AN=5008;NS=2504;DP=16676;EAS_AF=0.0694;AMR_AF=0.3184;AFR_AF=0.1369;EUR_AF=0.2107;SAS_AF=0.271;AA=A|||;VT=SNP
6	32965942	rs176248	G	A	100	PASS	AC=1636;AF=0.326677;AN=5008;NS=2504;DP=18608;EAS_AF=0.1915;AMR_AF=0.2795;AFR_AF=0.5953;EUR_AF=0.2823;SAS_AF=0.182;AA=A|||;VT=SNP
6	32966360	rs206764	A	G	100	PASS	AC=1706;AF=0.340655;AN=5008;NS=2504;DP=17535;EAS_AF=0.3085;AMR_AF=0.4452;AFR_AF=0.2368;EUR_AF=0.335;SAS_AF=0.4458;AA=A|||;VT=SNP
6	32967060	rs80099335	T	A	100	PASS	AC=447;AF=0.0892572;AN=5008;NS=2504;DP=12359;EAS_AF=0.1438;AMR_AF=0.0476;AFR_AF=0.1384;EUR_AF=0.005;SAS_AF=0.0828;AA=T|||;VT=SNP
6	32967741	rs12216336	G	C	100	PASS	AC=1633;AF=0.326078;AN=5008;NS=2504;DP=18811;EAS_AF=0.3006;AMR_AF=0.4409;AFR_AF=0.2141;EUR_AF=0.3171;SAS_AF=0.4315;AA=G|||;VT=SNP
6	32967914	rs12190787	G	C	100	PASS	AC=1639;AF=0.327276;AN=5008;NS=2504;DP=17422;EAS_AF=0.3006;AMR_AF=0.4438;AFR_AF=0.2148;EUR_AF=0.3201;SAS_AF=0.4315;AA=G|||;VT=SNP
6	32967965	rs115888238	G	C	100	PASS	AC=374;AF=0.0746805;AN=5008;NS=2504;DP=17533;EAS_AF=0.0327;AMR_AF=0.2478;AFR_AF=0.0121;EUR_AF=0.0765;SAS_AF=0.0777;AA=G|||;VT=SNP
6	32967993	rs114351943	G	C	100	PASS	AC=375;AF=0.0748802;AN=5008;NS=2504;DP=18229;EAS_AF=0.0327;AMR_AF=0.2478;AFR_AF=0.0121;EUR_AF=0.0765;SAS_AF=0.0787;AA=g|||;VT=SNP
6	32968276	rs2395300	G	A	100	PASS	AC=1631;AF=0.325679;AN=5008;NS=2504;DP=21265;EAS_AF=0.3006;AMR_AF=0.4409;AFR_AF=0.2133;EUR_AF=0.3171;SAS_AF=0.4305;AA=A|||;VT=SNP
6	32968339	rs2894311	G	C	100	PASS	AC=374;AF=0.0746805;AN=5008;NS=2504;DP=20550;EAS_AF=0.0327;AMR_AF=0.2478;AFR_AF=0.0121;EUR_AF=0.0765;SAS_AF=0.0777;AA=G|||;VT=SNP
6	32968412	rs12204338	A	G	100	PASS	AC=751;AF=0.14996;AN=5008;NS=2504;DP=22078;EAS_AF=0.2282;AMR_AF=0.1196;AFR_AF=0.056;EUR_AF=0.1272;SAS_AF=0.2413;AA=A|||;VT=SNP
6	32968598	rs12191230	G	A	100	PASS	AC=1163;AF=0.232228;AN=5008;NS=2504;DP=21348;EAS_AF=0.253;AMR_AF=0.1801;AFR_AF=0.1626;EUR_AF=0.2336;SAS_AF=0.3405;AA=G|||;VT=SNP
6	32968693	rs2395301	C	T	100	PASS	AC=1631;AF=0.325679;AN=5008;NS=2504;DP=20989;EAS_AF=0.2996;AMR_AF=0.4409;AFR_AF=0.2133;EUR_AF=0.3171;SAS_AF=0.4315;AA=C|||;VT=SNP
6	32968851	rs76184220	G	C	100	PASS	AC=95;AF=0.0189696;AN=5008;NS=2504;DP=23471;EAS_AF=0.0149;AMR_AF=0.013;AFR_AF=0.0386;EUR_AF=0.007;SAS_AF=0.0133;AA=G|||;VT=SNP
6	32968856	rs12192713	G	A	100	PASS	AC=1172;AF=0.234026;AN=5008;NS=2504;DP=23530;EAS_AF=0.253;AMR_AF=0.1816;AFR_AF=0.1657;EUR_AF=0.2336;SAS_AF=0.3446;AA=G|||;VT=SNP
6	32968929	rs12199692	T	G	100	PASS	AC=1632;AF=0.325879;AN=5008;NS=2504;DP=22735;EAS_AF=0.3006;AMR_AF=0.4409;AFR_AF=0.2133;EUR_AF=0.3171;SAS_AF=0.4315;AA=T|||;VT=SNP
6	32968986	rs117473103	G	A	100	PASS	AC=19;AF=0.00379393;AN=5008;NS=2504;DP=21885;EAS_AF=0.0188;AMR_AF=0;AFR_AF=0;EUR_AF=0;SAS_AF=0;AA=G|||;VT=SNP
6	32969127	rs13197665	G	A	100	PASS	AC=1631;AF=0.325679;AN=5008;NS=2504;DP=19527;EAS_AF=0.3006;AMR_AF=0.4409;AFR_AF=0.2133;EUR_AF=0.3171;SAS_AF=0.4305;AA=G|||;VT=SNP
6	32969390	rs12192933	C	A	100	PASS	AC=1257;AF=0.250998;AN=5008;NS=2504;DP=19159;EAS_AF=0.2679;AMR_AF=0.1931;AFR_AF=0.2012;EUR_AF=0.2406;SAS_AF=0.3528;AA=C|||;VT=SNP
6	32969457	rs172274	C	T	100	PASS	AC=1940;AF=0.38738;AN=5008;NS=2504;DP=19027;EAS_AF=0.3105;AMR_AF=0.4957;AFR_AF=0.3737;EUR_AF=0.3439;SAS_AF=0.453;AA=T|||;VT=SNP
6	32969616	rs116173871	C	T	100	PASS	AC=377;AF=0.0752796;AN=5008;NS=2504;DP=20901;EAS_AF=0.0327;AMR_AF=0.2493;AFR_AF=0.0129;EUR_AF=0.0765;SAS_AF=0.0787;AA=C|||;VT=SNP
6	32969696	rs12193085	C	T	100	PASS	AC=798;AF=0.159345;AN=5008;NS=2504;DP=19540;EAS_AF=0.248;AMR_AF=0.1196;AFR_AF=0.0582;EUR_AF=0.1272;SAS_AF=0.2658;AA=C|||;VT=SNP
6	32969745	rs116669695	A	G	100	PASS	AC=376;AF=0.0750799;AN=5008;NS=2504;DP=19277;EAS_AF=0.0327;AMR_AF=0.2493;AFR_AF=0.0121;EUR_AF=0.0775;SAS_AF=0.0777;AA=A|||;VT=SNP
6	32970450	rs206762	G	A	100	PASS	AC=3553;AF=0.709465;AN=5008;NS=2504;DP=15815;EAS_AF=0.6706;AMR_AF=0.7795;AFR_AF=0.823;EUR_AF=0.5646;SAS_AF=0.6953;AA=A|||;VT=SNP
6	32970644	rs17214099	A	T	100	PASS	AC=376;AF=0.0750799;AN=5008;NS=2504;DP=16668;EAS_AF=0.0327;AMR_AF=0.2493;AFR_AF=0.0121;EUR_AF=0.0775;SAS_AF=0.0777;AA=A|||;VT=SNP
6	32970861	rs17214113	A	T	100	PASS	AC=376;AF=0.0750799;AN=5008;NS=2504;DP=16672;EAS_AF=0.0327;AMR_AF=0.2493;AFR_AF=0.0121;EUR_AF=0.0775;SAS_AF=0.0777;AA=A|||;VT=SNP
6	32971150	rs11966070	T	C	100	PASS	AC=457;AF=0.091254;AN=5008;NS=2504;DP=19803;EAS_AF=0.0476;AMR_AF=0.2622;AFR_AF=0.0401;EUR_AF=0.0845;SAS_AF=0.091;AA=T|||;VT=SNP
6	32971708	rs3128931	G	A	100	PASS	AC=1828;AF=0.365016;AN=5008;NS=2504;DP=18840;EAS_AF=0.3661;AMR_AF=0.3112;AFR_AF=0.5484;EUR_AF=0.2406;SAS_AF=0.2822;AA=G|||;VT=SNP
6	32972404	rs3128935	T	C	100	PASS	AC=779;AF=0.155551;AN=5008;NS=2504;DP=18843;EAS_AF=0.1677;AMR_AF=0.1182;AFR_AF=0.2806;EUR_AF=0.0457;SAS_AF=0.1135;AA=T|||;VT=SNP
6	32972642	rs1044429	C	T	100	PASS	AC=778;AF=0.155351;AN=5008;NS=2504;DP=20910;EAS_AF=0.251;AMR_AF=0.1153;AFR_AF=0.0424;EUR_AF=0.1282;SAS_AF=0.2658;AA=C|||;VT=SNP
6	32972656	rs148716738	T	G	100	PASS	AC=14;AF=0.00279553;AN=5008;NS=2504;DP=20825;EAS_AF=0.0139;AMR_AF=0;AFR_AF=0;EUR_AF=0;SAS_AF=0;AA=T|||;VT=SNP
6	32972690	rs592625	T	C	100	PASS	AC=894;AF=0.178514;AN=5008;NS=2504;DP=20325;EAS_AF=0.2679;AMR_AF=0.1311;AFR_AF=0.0938;EUR_AF=0.1352;SAS_AF=0.2791;AA=T|||;VT=SNP
6	32972887	rs376892	G	A	100	PASS	AC=1707;AF=0.340855;AN=5008;NS=2504;DP=18425;EAS_AF=0.2391;AMR_AF=0.3127;AFR_AF=0.4924;EUR_AF=0.2893;SAS_AF=0.3139;AA=A|||;VT=SNP
6	32972903	rs35776718	G	A	100	PASS	AC=555;AF=0.110823;AN=5008;NS=2504;DP=18644;EAS_AF=0.1855;AMR_AF=0.1499;AFR_AF=0.0038;EUR_AF=0.1431;SAS_AF=0.1176;AA=G|||;VT=SNP
6	32973263	rs3128936	A	T	100	PASS	AC=3160;AF=0.63099;AN=5008;NS=2504;DP=14056;EAS_AF=0.6835;AMR_AF=0.4524;AFR_AF=0.671;EUR_AF=0.5656;SAS_AF=0.7168;AA=a|||;VT=SNP
6	32973281	rs416622	T	C	100	PASS	AC=2393;AF=0.477835;AN=5008;NS=2504;DP=15127;EAS_AF=0.6022;AMR_AF=0.3271;AFR_AF=0.3691;EUR_AF=0.497;SAS_AF=0.5838;AA=t|||;VT=SNP
6	32973502	rs147714266	G	A	100	PASS	AC=23;AF=0.00459265;AN=5008;NS=2504;DP=12275;EAS_AF=0.0228;AMR_AF=0;AFR_AF=0;EUR_AF=0;SAS_AF=0;AA=G|||;VT=SNP
6	32973513	rs410168	C	G	100	PASS	AC=3075;AF=0.614018;AN=5008;NS=2504;DP=13162;EAS_AF=0.5645;AMR_AF=0.5504;AFR_AF=0.6619;EUR_AF=0.5825;SAS_AF=0.6779;AA=C|||;VT=SNP
6	32973599	rs9276975	C	T	100	PASS	AC=720;AF=0.14377;AN=5008;NS=2504;DP=17066;EAS_AF=0.1994;AMR_AF=0.1801;AFR_AF=0.059;EUR_AF=0.161;SAS_AF=0.1575;AA=C|||;VT=SNP
6	32973743	rs3129304	C	T	100	PASS	AC=4362;AF=0.871006;AN=5008;NS=2504;DP=22962;EAS_AF=0.9534;AMR_AF=0.7104;AFR_AF=0.8374;EUR_AF=0.8668;SAS_AF=0.9499;AA=T|||;VT=SNP
6	32973794	rs9276976	C	T	100	PASS	AC=754;AF=0.150559;AN=5008;NS=2504;DP=22664;EAS_AF=0.1885;AMR_AF=0.1816;AFR_AF=0.0915;EUR_AF=0.162;SAS_AF=0.1575;AA=T|||;VT=SNP
6	32973841	rs9276977	G	A	100	PASS	AC=1170;AF=0.233626;AN=5008;NS=2504;DP=20512;EAS_AF=0.2093;AMR_AF=0.2464;AFR_AF=0.2511;EUR_AF=0.2157;SAS_AF=0.2444;AA=G|||;VT=SNP
6	32973878	rs3129303	C	T	100	PASS	AC=4348;AF=0.868211;AN=5008;NS=2504;DP=19485;EAS_AF=0.9514;AMR_AF=0.7089;AFR_AF=0.829;EUR_AF=0.8668;SAS_AF=0.9499;AA=T|||;VT=SNP
6	32974081	rs417812	C	T	100	PASS	AC=2016;AF=0.402556;AN=5008;NS=2504;DP=20651;EAS_AF=0.5565;AMR_AF=0.3559;AFR_AF=0.3071;EUR_AF=0.4334;SAS_AF=0.3742;AA=C|||;VT=SNP
6	32974268	rs408036	T	C	100	PASS	AC=2117;AF=0.422724;AN=5008;NS=2504;DP=19877;EAS_AF=0.5685;AMR_AF=0.3718;AFR_AF=0.3147;EUR_AF=0.4612;SAS_AF=0.4151;AA=C|||;VT=SNP
6	32974401	rs2581	G	T	100	PASS	AC=2038;AF=0.406949;AN=5008;NS=2504;DP=18968;EAS_AF=0.5546;AMR_AF=0.3718;AFR_AF=0.3064;EUR_AF=0.4463;SAS_AF=0.3753;AA=G|||;VT=SNP
6	32974551	rs2582	G	T	100	PASS	AC=700;AF=0.139776;AN=5008;NS=2504;DP=19364;EAS_AF=0.2222;AMR_AF=0.1138;AFR_AF=0.0091;EUR_AF=0.1213;SAS_AF=0.2689;AA=G|||;VT=SNP;EX_TARGET
6	32974843	rs6913008	C	T	100	PASS	AC=754;AF=0.150559;AN=5008;NS=2504;DP=17502;EAS_AF=0.1895;AMR_AF=0.1844;AFR_AF=0.0908;EUR_AF=0.16;SAS_AF=0.1575;AA=C|||;VT=SNP;EX_TARGET
6	32974934	rs378352	G	A	100	PASS	AC=834;AF=0.166534;AN=5008;NS=2504;DP=17888;EAS_AF=0.3492;AMR_AF=0.1095;AFR_AF=0.0151;EUR_AF=0.2247;SAS_AF=0.1636;AA=G|||;VT=SNP;EX_TARGET
6	32975014	rs399604	T	C	100	PASS	AC=1964;AF=0.392173;AN=5008;NS=2504;DP=17799;EAS_AF=0.5496;AMR_AF=0.3501;AFR_AF=0.3071;EUR_AF=0.4294;SAS_AF=0.3364;AA=T|||;VT=SNP;EX_TARGET
6	32975257	rs365066	C	T	100	PASS	AC=1964;AF=0.392173;AN=5008;NS=2504;DP=20061;EAS_AF=0.5496;AMR_AF=0.3501;AFR_AF=0.3071;EUR_AF=0.4294;SAS_AF=0.3364;AA=C|||;VT=SNP;EX_TARGET
6	32975381	rs453779	A	G	100	PASS	AC=2957;AF=0.590455;AN=5008;NS=2504;DP=18370;EAS_AF=0.7044;AMR_AF=0.4654;AFR_AF=0.6135;EUR_AF=0.5765;SAS_AF=0.545;AA=G|||;VT=SNP;EX_TARGET
6	32975511	rs2267647	A	G	100	PASS	AC=3586;AF=0.716054;AN=5008;NS=2504;DP=17857;EAS_AF=0.7252;AMR_AF=0.5937;AFR_AF=0.8404;EUR_AF=0.6988;SAS_AF=0.6431;AA=G|||;VT=SNP
6	32975578	rs9276980	T	C	100	PASS	AC=715;AF=0.142772;AN=5008;NS=2504;DP=16526;EAS_AF=0.2014;AMR_AF=0.1816;AFR_AF=0.053;EUR_AF=0.161;SAS_AF=0.1575;AA=T|||;VT=SNP
6	32975699	rs9276981	G	C	100	PASS	AC=1070;AF=0.213658;AN=5008;NS=2504;DP=12351;EAS_AF=0.2014;AMR_AF=0.2277;AFR_AF=0.2663;EUR_AF=0.1799;SAS_AF=0.18;AA=G|||;VT=SNP
6	32975720	rs369150	G	A	100	PASS	AC=946;AF=0.188898;AN=5008;NS=2504;DP=13262;EAS_AF=0.3542;AMR_AF=0.1239;AFR_AF=0.0658;EUR_AF=0.2515;SAS_AF=0.1667;AA=G|||;VT=SNP;EX_TARGET
6	32975869	rs375256	G	A	100	PASS	AC=943;AF=0.188299;AN=5008;NS=2504;DP=16297;EAS_AF=0.3542;AMR_AF=0.1239;AFR_AF=0.0635;EUR_AF=0.2515;SAS_AF=0.1667;AA=G|||;VT=SNP;EX_TARGET
6	32976540	rs1075893	A	C	100	PASS	AC=110;AF=0.0219649;AN=5008;NS=2504;DP=19212;EAS_AF=0.0149;AMR_AF=0.0086;AFR_AF=0.0348;EUR_AF=0.008;SAS_AF=0.0358;AA=A|||;VT=SNP
6	32976654	rs2284191	G	A	100	PASS	AC=408;AF=0.0814696;AN=5008;NS=2504;DP=19943;EAS_AF=0.1339;AMR_AF=0.0533;AFR_AF=0.025;EUR_AF=0.1054;SAS_AF=0.0992;AA=G|||;VT=SNP
6	32976759	rs86567	G	T	100	PASS	AC=3363;AF=0.671526;AN=5008;NS=2504;DP=20494;EAS_AF=0.5962;AMR_AF=0.5634;AFR_AF=0.7458;EUR_AF=0.6014;SAS_AF=0.7975;AA=T|||;VT=SNP
6	32976909	rs743771	C	A	100	PASS	AC=2753;AF=0.54972;AN=5008;NS=2504;DP=19721;EAS_AF=0.6012;AMR_AF=0.3905;AFR_AF=0.6626;EUR_AF=0.4851;SAS_AF=0.5235;AA=A|||;VT=SNP
6	32977044	rs11753831	G	A	100	PASS	AC=393;AF=0.0784744;AN=5008;NS=2504;DP=20596;EAS_AF=0.129;AMR_AF=0.0533;AFR_AF=0.0174;EUR_AF=0.1054;SAS_AF=0.0992;AA=G|||;VT=SNP
6	32977315	rs403414	A	G	100	PASS	AC=877;AF=0.17512;AN=5008;NS=2504;DP=19342;EAS_AF=0.1399;AMR_AF=0.1556;AFR_AF=0.1952;EUR_AF=0.2107;SAS_AF=0.1616;AA=A|||;VT=SNP;EX_TARGET
6	32977420	rs381218	G	T	100	PASS	AC=923;AF=0.184305;AN=5008;NS=2504;DP=20495;EAS_AF=0.3542;AMR_AF=0.1196;AFR_AF=0.0499;EUR_AF=0.2525;SAS_AF=0.1667;AA=G|||;VT=SNP
6	32977535	rs396090	G	A	100	PASS	AC=2523;AF=0.503794;AN=5008;NS=2504;DP=14841;EAS_AF=0.5804;AMR_AF=0.402;AFR_AF=0.4735;EUR_AF=0.5199;SAS_AF=0.5215;AA=A|||;VT=SNP
6	32978062	rs145558589	A	T	100	PASS	AC=20;AF=0.00399361;AN=5008;NS=2504;DP=14505;EAS_AF=0.0198;AMR_AF=0;AFR_AF=0;EUR_AF=0;SAS_AF=0;AA=A|||;VT=SNP
6	32978178	rs6911639	T	C	100	PASS	AC=1266;AF=0.252796;AN=5008;NS=2504;DP=19630;EAS_AF=0.2212;AMR_AF=0.2334;AFR_AF=0.2708;EUR_AF=0.2087;SAS_AF=0.32;AA=T|||;VT=SNP
6	32978215	rs9276982	G	A	100	PASS	AC=1263;AF=0.252196;AN=5008;NS=2504;DP=18606;EAS_AF=0.2202;AMR_AF=0.2334;AFR_AF=0.2708;EUR_AF=0.2087;SAS_AF=0.318;AA=A|||;VT=SNP
6	32978412	rs79327197	A	G	100	PASS	AC=109;AF=0.0217652;AN=5008;NS=2504;DP=18695;EAS_AF=0.0149;AMR_AF=0.0086;AFR_AF=0.034;EUR_AF=0.008;SAS_AF=0.0358;AA=A|||;VT=SNP
6	32978997	rs3763342	C	T	100	PASS	AC=1224;AF=0.244409;AN=5008;NS=2504;DP=16787;EAS_AF=0.2212;AMR_AF=0.1888;AFR_AF=0.3298;EUR_AF=0.1402;SAS_AF=0.2996;AA=T|||;VT=SNP
6	32979020	rs3763341	G	A	100	PASS	AC=920;AF=0.183706;AN=5008;NS=2504;DP=16565;EAS_AF=0.2133;AMR_AF=0.1398;AFR_AF=0.1664;EUR_AF=0.1054;SAS_AF=0.2883;AA=A|||;VT=SNP
6	32979150	rs3763340	G	C	100	PASS	AC=821;AF=0.163938;AN=5008;NS=2504;DP=15383;EAS_AF=0.1815;AMR_AF=0.1009;AFR_AF=0.1112;EUR_AF=0.1561;SAS_AF=0.2699;AA=G|||;VT=SNP
6	32979609	rs4713603	T	C	100	PASS	AC=2834;AF=0.565895;AN=5008;NS=2504;DP=21274;EAS_AF=0.5645;AMR_AF=0.4669;AFR_AF=0.6838;EUR_AF=0.4712;SAS_AF=0.5757;AA=T|||;VT=SNP
6	32979677	rs11965463	G	A	100	PASS	AC=327;AF=0.0652955;AN=5008;NS=2504;DP=21036;EAS_AF=0.0268;AMR_AF=0.0317;AFR_AF=0.0847;EUR_AF=0.0358;SAS_AF=0.1329;AA=G|||;VT=SNP
6	32979679	rs432375	G	C	100	PASS	AC=603;AF=0.120407;AN=5008;NS=2504;DP=21023;EAS_AF=0.0268;AMR_AF=0.1095;AFR_AF=0.2126;EUR_AF=0.0885;SAS_AF=0.1329;AA=G|||;VT=SNP
6	32979746	rs4711313	A	G	100	PASS	AC=2831;AF=0.565296;AN=5008;NS=2504;DP=19809;EAS_AF=0.5635;AMR_AF=0.4654;AFR_AF=0.6831;EUR_AF=0.4712;SAS_AF=0.5757;AA=A|||;VT=SNP
6	32979770	rs4713604	G	C	100	PASS	AC=2363;AF=0.471845;AN=5008;NS=2504;DP=19053;EAS_AF=0.4216;AMR_AF=0.4121;AFR_AF=0.6293;EUR_AF=0.3618;SAS_AF=0.4663;AA=G|||;VT=SNP
6	32979980	rs447088	A	C	100	PASS	AC=894;AF=0.178514;AN=5008;NS=2504;DP=21548;EAS_AF=0.3532;AMR_AF=0.1167;AFR_AF=0.0431;EUR_AF=0.2336;SAS_AF=0.1687;AA=A|||;VT=SNP
6	32980222	rs9276986	G	A	100	PASS	AC=2832;AF=0.565495;AN=5008;NS=2504;DP=13105;EAS_AF=0.5635;AMR_AF=0.4669;AFR_AF=0.6831;EUR_AF=0.4712;SAS_AF=0.5757;AA=A|||;VT=SNP
6	32980232	rs380675	A	C	100	PASS	AC=894;AF=0.178514;AN=5008;NS=2504;DP=12341;EAS_AF=0.3532;AMR_AF=0.1167;AFR_AF=0.0431;EUR_AF=0.2336;SAS_AF=0.1687;AA=A|||;VT=SNP
6	32980393	rs12110969	G	A	100	PASS	AC=515;AF=0.102835;AN=5008;NS=2504;DP=14480;EAS_AF=0.0268;AMR_AF=0.0461;AFR_AF=0.2194;EUR_AF=0.0358;SAS_AF=0.1329;AA=G|||;VT=SNP
6	32980446	rs4559123	C	T	100	PASS	AC=402;AF=0.0802716;AN=5008;NS=2504;DP=15886;EAS_AF=0.1339;AMR_AF=0.0533;AFR_AF=0.0212;EUR_AF=0.1054;SAS_AF=0.0982;AA=C|||;VT=SNP
6	32980459	rs145253254	A	G	100	PASS	AC=63;AF=0.0125799;AN=5008;NS=2504;DP=16326;EAS_AF=0.0248;AMR_AF=0;AFR_AF=0.0008;EUR_AF=0;SAS_AF=0.0378;AA=A|||;VT=SNP
6	32980606	rs4486068	A	G	100	PASS	AC=2832;AF=0.565495;AN=5008;NS=2504;DP=16924;EAS_AF=0.5645;AMR_AF=0.4654;AFR_AF=0.6831;EUR_AF=0.4712;SAS_AF=0.5757;AA=A|||;VT=SNP
6	32980608	rs3130603	A	C	100	PASS	AC=4623;AF=0.923123;AN=5008;NS=2504;DP=16781;EAS_AF=0.9752;AMR_AF=0.7305;AFR_AF=0.9834;EUR_AF=0.8718;SAS_AF=0.9775;AA=C|||;VT=SNP
6	32980679	rs6457695	A	G	100	PASS	AC=2831;AF=0.565296;AN=5008;NS=2504;DP=16168;EAS_AF=0.5635;AMR_AF=0.4654;AFR_AF=0.6831;EUR_AF=0.4712;SAS_AF=0.5757;AA=A|||;VT=SNP
6	32980684	rs6457696	C	T	100	PASS	AC=2831;AF=0.565296;AN=5008;NS=2504;DP=16036;EAS_AF=0.5635;AMR_AF=0.4654;AFR_AF=0.6831;EUR_AF=0.4712;SAS_AF=0.5757;AA=C|||;VT=SNP
6	32981213	rs6457697	T	G	100	PASS	AC=2832;AF=0.565495;AN=5008;NS=2504;DP=15508;EAS_AF=0.5635;AMR_AF=0.4654;AFR_AF=0.6831;EUR_AF=0.4722;SAS_AF=0.5757;AA=T|||;VT=SNP
6	32981221	rs6457698	G	T	100	PASS	AC=2832;AF=0.565495;AN=5008;NS=2504;DP=15372;EAS_AF=0.5635;AMR_AF=0.4654;AFR_AF=0.6831;EUR_AF=0.4722;SAS_AF=0.5757;AA=G|||;VT=SNP
6	32981647	rs6457699	C	T	100	PASS	AC=2830;AF=0.565096;AN=5008;NS=2504;DP=20495;EAS_AF=0.5635;AMR_AF=0.4654;AFR_AF=0.6823;EUR_AF=0.4712;SAS_AF=0.5757;AA=C|||;VT=SNP
6	32981682	rs4435981	C	T	100	PASS	AC=2831;AF=0.565296;AN=5008;NS=2504;DP=20754;EAS_AF=0.5635;AMR_AF=0.4669;AFR_AF=0.6823;EUR_AF=0.4712;SAS_AF=0.5757;AA=C|||;VT=SNP
6	32981848	rs9276991	A	G	100	PASS	AC=357;AF=0.0712859;AN=5008;NS=2504;DP=20487;EAS_AF=0.0268;AMR_AF=0.0476;AFR_AF=0.0893;EUR_AF=0.0487;SAS_AF=0.1329;AA=A|||;VT=SNP
6	32981937	rs9276992	T	C	100	PASS	AC=358;AF=0.0714856;AN=5008;NS=2504;DP=22068;EAS_AF=0.0268;AMR_AF=0.0476;AFR_AF=0.09;EUR_AF=0.0487;SAS_AF=0.1329;AA=T|||;VT=SNP
6	32982338	rs1476419	A	G	100	PASS	AC=2860;AF=0.571086;AN=5008;NS=2504;DP=17324;EAS_AF=0.5645;AMR_AF=0.4654;AFR_AF=0.6831;EUR_AF=0.4732;SAS_AF=0.6022;AA=G|||;VT=SNP
6	32982340	rs1476418	A	C	100	PASS	AC=2861;AF=0.571286;AN=5008;NS=2504;DP=17488;EAS_AF=0.5645;AMR_AF=0.4669;AFR_AF=0.6831;EUR_AF=0.4732;SAS_AF=0.6022;AA=C|||;VT=SNP
6	32982911	rs6457700	G	A	100	PASS	AC=2860;AF=0.571086;AN=5008;NS=2504;DP=20565;EAS_AF=0.5645;AMR_AF=0.4654;AFR_AF=0.6838;EUR_AF=0.4722;SAS_AF=0.6022;AA=G|||;VT=SNP
6	32982921	rs2395304	T	C	100	PASS	AC=2860;AF=0.571086;AN=5008;NS=2504;DP=20456;EAS_AF=0.5645;AMR_AF=0.4654;AFR_AF=0.6838;EUR_AF=0.4722;SAS_AF=0.6022;AA=C|||;VT=SNP
6	32983375	rs2163472	C	T	100	PASS	AC=2863;AF=0.571685;AN=5008;NS=2504;DP=17321;EAS_AF=0.5645;AMR_AF=0.4654;AFR_AF=0.6831;EUR_AF=0.4761;SAS_AF=0.6022;AA=T|||;VT=SNP
6	32983714	rs9276993	C	T	100	PASS	AC=2862;AF=0.571486;AN=5008;NS=2504;DP=18908;EAS_AF=0.5645;AMR_AF=0.4654;AFR_AF=0.6831;EUR_AF=0.4751;SAS_AF=0.6022;AA=C|||;VT=SNP
6	32983748	rs11964504	C	T	100	PASS	AC=342;AF=0.0682907;AN=5008;NS=2504;DP=18559;EAS_AF=0.0268;AMR_AF=0.0331;AFR_AF=0.0847;EUR_AF=0.0497;SAS_AF=0.1329;AA=C|||;VT=SNP
6	32983765	rs11964507	C	T	100	PASS	AC=342;AF=0.0682907;AN=5008;NS=2504;DP=18676;EAS_AF=0.0268;AMR_AF=0.0331;AFR_AF=0.0847;EUR_AF=0.0497;SAS_AF=0.1329;AA=C|||;VT=SNP
6	32983809	rs117642003	C	T	100	PASS	AC=63;AF=0.0125799;AN=5008;NS=2504;DP=18245;EAS_AF=0.0248;AMR_AF=0;AFR_AF=0.0008;EUR_AF=0;SAS_AF=0.0378;AA=C|||;VT=SNP
6	32983850	rs11965001	C	G	100	PASS	AC=326;AF=0.0650958;AN=5008;NS=2504;DP=16420;EAS_AF=0.0258;AMR_AF=0.0317;AFR_AF=0.0847;EUR_AF=0.0358;SAS_AF=0.1329;AA=C|||;VT=SNP
6	32984011	rs6935846	C	T	100	PASS	AC=2862;AF=0.571486;AN=5008;NS=2504;DP=20155;EAS_AF=0.5645;AMR_AF=0.4654;AFR_AF=0.6823;EUR_AF=0.4761;SAS_AF=0.6022;AA=T|||;VT=SNP
6	32984231	rs17220631	T	G	100	PASS	AC=326;AF=0.0650958;AN=5008;NS=2504;DP=20372;EAS_AF=0.0258;AMR_AF=0.0317;AFR_AF=0.0847;EUR_AF=0.0358;SAS_AF=0.1329;AA=T|||;VT=SNP
6	32984255	rs9276994	T	C	100	PASS	AC=2395;AF=0.478235;AN=5008;NS=2504;DP=19745;EAS_AF=0.4226;AMR_AF=0.4107;AFR_AF=0.6309;EUR_AF=0.3648;SAS_AF=0.4939;AA=T|||;VT=SNP
6	32984451	rs6936620	A	G	100	PASS	AC=3486;AF=0.696086;AN=5008;NS=2504;DP=17965;EAS_AF=0.5982;AMR_AF=0.5548;AFR_AF=0.8427;EUR_AF=0.6014;SAS_AF=0.7965;AA=G|||;VT=SNP
6	32984788	rs2116264	A	G	100	PASS	AC=675;AF=0.134784;AN=5008;NS=2504;DP=17349;EAS_AF=0.2063;AMR_AF=0.1225;AFR_AF=0.0068;EUR_AF=0.1054;SAS_AF=0.273;AA=A|||;VT=SNP
6	32984989	rs454942	T	C	100	PASS	AC=850;AF=0.169728;AN=5008;NS=2504;DP=20498;EAS_AF=0.3522;AMR_AF=0.1167;AFR_AF=0.0348;EUR_AF=0.2276;SAS_AF=0.1421;AA=T|||;VT=SNP
6	32984994	rs139216970	T	C	100	PASS	AC=63;AF=0.0125799;AN=5008;NS=2504;DP=20714;EAS_AF=0.0248;AMR_AF=0;AFR_AF=0.0008;EUR_AF=0;SAS_AF=0.0378;AA=T|||;VT=SNP
6	32985052	rs3130604	G	A	100	PASS	AC=4623;AF=0.923123;AN=5008;NS=2504;DP=20261;EAS_AF=0.9752;AMR_AF=0.7305;AFR_AF=0.9834;EUR_AF=0.8718;SAS_AF=0.9775;AA=A|||;VT=SNP
6	32985376	rs2395305	A	T	100	PASS	AC=2863;AF=0.571685;AN=5008;NS=2504;DP=20145;EAS_AF=0.5645;AMR_AF=0.4654;AFR_AF=0.6831;EUR_AF=0.4761;SAS_AF=0.6022;AA=A|||;VT=SNP
6	32985394	rs149042462	T	C	100	PASS	AC=63;AF=0.0125799;AN=5008;NS=2504;DP=19960;EAS_AF=0.0248;AMR_AF=0;AFR_AF=0.0008;EUR_AF=0;SAS_AF=0.0378;AA=T|||;VT=SNP
6	32985413	rs1346932	A	G	100	PASS	AC=2863;AF=0.571685;AN=5008;NS=2504;DP=20137;EAS_AF=0.5645;AMR_AF=0.4654;AFR_AF=0.6831;EUR_AF=0.4761;SAS_AF=0.6022;AA=A|||;VT=SNP
6	32985594	rs11758154	T	C	100	PASS	AC=409;AF=0.0816693;AN=5008;NS=2504;DP=18738;EAS_AF=0.1339;AMR_AF=0.0533;AFR_AF=0.0219;EUR_AF=0.1113;SAS_AF=0.0982;AA=T|||;VT=SNP
6	32985804	rs11755748	C	G	100	PASS	AC=409;AF=0.0816693;AN=5008;NS=2504;DP=21837;EAS_AF=0.1339;AMR_AF=0.0533;AFR_AF=0.0219;EUR_AF=0.1113;SAS_AF=0.0982;AA=C|||;VT=SNP
6	32985835	rs9276996	T	C	100	PASS	AC=3189;AF=0.636781;AN=5008;NS=2504;DP=21634;EAS_AF=0.5903;AMR_AF=0.4971;AFR_AF=0.7678;EUR_AF=0.5119;SAS_AF=0.7352;AA=C|||;VT=SNP
6	32985889	rs150351601	C	A	100	PASS	AC=63;AF=0.0125799;AN=5008;NS=2504;DP=20916;EAS_AF=0.0248;AMR_AF=0;AFR_AF=0.0008;EUR_AF=0;SAS_AF=0.0378;AA=C|||;VT=SNP
6	32985992	rs4713605	T	A	100	PASS	AC=2393;AF=0.477835;AN=5008;NS=2504;DP=20228;EAS_AF=0.4226;AMR_AF=0.4107;AFR_AF=0.6301;EUR_AF=0.3638;SAS_AF=0.4939;AA=T|||;VT=SNP
6	32986158	rs72858180	C	T	100	PASS	AC=326;AF=0.0650958;AN=5008;NS=2504;DP=20185;EAS_AF=0.0258;AMR_AF=0.0317;AFR_AF=0.0847;EUR_AF=0.0358;SAS_AF=0.1329;AA=T|||;VT=SNP
6	32986447	rs72858181	T	C	100	PASS	AC=326;AF=0.0650958;AN=5008;NS=2504;DP=17449;EAS_AF=0.0258;AMR_AF=0.0317;AFR_AF=0.0847;EUR_AF=0.0358;SAS_AF=0.1329;AA=T|||;VT=SNP
6	32986573	rs6457701	A	G	100	PASS	AC=2393;AF=0.477835;AN=5008;NS=2504;DP=16978;EAS_AF=0.4226;AMR_AF=0.4107;AFR_AF=0.6309;EUR_AF=0.3628;SAS_AF=0.4939;AA=A|||;VT=SNP
6	32986677	rs6906636	G	T	100	PASS	AC=2863;AF=0.571685;AN=5008;NS=2504;DP=16998;EAS_AF=0.5635;AMR_AF=0.4654;AFR_AF=0.6831;EUR_AF=0.4771;SAS_AF=0.6022;AA=G|||;VT=SNP
6	32986782	rs3130606	G	A	100	PASS	AC=4623;AF=0.923123;AN=5008;NS=2504;DP=15421;EAS_AF=0.9752;AMR_AF=0.7305;AFR_AF=0.9834;EUR_AF=0.8718;SAS_AF=0.9775;AA=A|||;VT=SNP
6	32986822	rs6906405	A	C	100	PASS	AC=3192;AF=0.63738;AN=5008;NS=2504;DP=16531;EAS_AF=0.5913;AMR_AF=0.4971;AFR_AF=0.7693;EUR_AF=0.5119;SAS_AF=0.7352;AA=C|||;VT=SNP
6	32986835	rs435119	G	C	100	PASS	AC=861;AF=0.171925;AN=5008;NS=2504;DP=17221;EAS_AF=0.3512;AMR_AF=0.1167;AFR_AF=0.0424;EUR_AF=0.2296;SAS_AF=0.1421;AA=G|||;VT=SNP
6	32986957	rs6933782	T	C	100	PASS	AC=3191;AF=0.637181;AN=5008;NS=2504;DP=18337;EAS_AF=0.5903;AMR_AF=0.4971;AFR_AF=0.7693;EUR_AF=0.5119;SAS_AF=0.7352;AA=T|||;VT=SNP
6	32986986	rs6933796	T	C	100	PASS	AC=3191;AF=0.637181;AN=5008;NS=2504;DP=19736;EAS_AF=0.5903;AMR_AF=0.4971;AFR_AF=0.7693;EUR_AF=0.5119;SAS_AF=0.7352;AA=C|||;VT=SNP
6	32987085	rs117869236	A	T	100	PASS	AC=29;AF=0.00579073;AN=5008;NS=2504;DP=20061;EAS_AF=0.0288;AMR_AF=0;AFR_AF=0;EUR_AF=0;SAS_AF=0;AA=A|||;VT=SNP
6	32987110	rs6933989	T	C	100	PASS	AC=3191;AF=0.637181;AN=5008;NS=2504;DP=19866;EAS_AF=0.5903;AMR_AF=0.4971;AFR_AF=0.7693;EUR_AF=0.5119;SAS_AF=0.7352;AA=C|||;VT=SNP
6	32987119	rs149361351	C	G	100	PASS	AC=51;AF=0.0101837;AN=5008;NS=2504;DP=19812;EAS_AF=0.002;AMR_AF=0.0159;AFR_AF=0;EUR_AF=0.0258;SAS_AF=0.0123;AA=c|||;VT=SNP
6	32987160	rs6911659	G	A	100	PASS	AC=3191;AF=0.637181;AN=5008;NS=2504;DP=19125;EAS_AF=0.5903;AMR_AF=0.4971;AFR_AF=0.7693;EUR_AF=0.5119;SAS_AF=0.7352;AA=A|||;VT=SNP
6	32987277	rs3130607	A	G	100	PASS	AC=4623;AF=0.923123;AN=5008;NS=2504;DP=20836;EAS_AF=0.9752;AMR_AF=0.7305;AFR_AF=0.9834;EUR_AF=0.8718;SAS_AF=0.9775;AA=G|||;VT=SNP
6	32987298	rs148588346	G	A	100	PASS	AC=21;AF=0.00419329;AN=5008;NS=2504;DP=20539;EAS_AF=0.0208;AMR_AF=0;AFR_AF=0;EUR_AF=0;SAS_AF=0;AA=G|||;VT=SNP
6	32987644	rs17220674	G	A	100	PASS	AC=299;AF=0.0597045;AN=5008;NS=2504;DP=23079;EAS_AF=0.0258;AMR_AF=0.0303;AFR_AF=0.0651;EUR_AF=0.0358;SAS_AF=0.1329;AA=G|||;VT=SNP
6	32987696	rs117340261	G	A	100	PASS	AC=63;AF=0.0125799;AN=5008;NS=2504;DP=21798;EAS_AF=0.0248;AMR_AF=0;AFR_AF=0.0008;EUR_AF=0;SAS_AF=0.0378;AA=G|||;VT=SNP
6	32987774	rs423639	C	T	100	PASS	AC=566;AF=0.113019;AN=5008;NS=2504;DP=21582;EAS_AF=0.0258;AMR_AF=0.1066;AFR_AF=0.1868;EUR_AF=0.0885;SAS_AF=0.1329;AA=T|||;VT=SNP
6	32988049	rs6457702	T	G	100	PASS	AC=3182;AF=0.635383;AN=5008;NS=2504;DP=21963;EAS_AF=0.5982;AMR_AF=0.5086;AFR_AF=0.7405;EUR_AF=0.5557;SAS_AF=0.7035;AA=G|||;VT=SNP
6	32988089	rs17220695	C	T	100	PASS	AC=320;AF=0.0638978;AN=5008;NS=2504;DP=22231;EAS_AF=0.0258;AMR_AF=0.0317;AFR_AF=0.0802;EUR_AF=0.0358;SAS_AF=0.1329;AA=T|||;VT=SNP
6	32988175	rs17214311	G	A	100	PASS	AC=323;AF=0.0644968;AN=5008;NS=2504;DP=20604;EAS_AF=0.0258;AMR_AF=0.0317;AFR_AF=0.0825;EUR_AF=0.0358;SAS_AF=0.1329;AA=G|||;VT=SNP
6	32988340	rs9296067	C	T	100	PASS	AC=642;AF=0.128195;AN=5008;NS=2504;DP=25708;EAS_AF=0.1538;AMR_AF=0.0692;AFR_AF=0.0923;EUR_AF=0.1362;SAS_AF=0.184;AA=T|||;VT=SNP
6	32988588	rs13203715	A	G	100	PASS	AC=550;AF=0.109824;AN=5008;NS=2504;DP=20705;EAS_AF=0.0327;AMR_AF=0.0706;AFR_AF=0.1407;EUR_AF=0.1123;SAS_AF=0.1728;AA=A|||;VT=SNP
6	32988651	rs10456417	T	C	100	PASS	AC=299;AF=0.0597045;AN=5008;NS=2504;DP=21889;EAS_AF=0.0159;AMR_AF=0.0418;AFR_AF=0.1573;EUR_AF=0.0258;SAS_AF=0.0204;AA=T|||;VT=SNP
6	32988695	rs9296068	T	G	100	PASS	AC=2381;AF=0.475439;AN=5008;NS=2504;DP=20973;EAS_AF=0.5099;AMR_AF=0.4006;AFR_AF=0.5635;EUR_AF=0.3549;SAS_AF=0.498;AA=T|||;VT=SNP
6	32989175	rs35468596	T	G	100	PASS	AC=261;AF=0.0521166;AN=5008;NS=2504;DP=18918;EAS_AF=0.0119;AMR_AF=0.0432;AFR_AF=0.0613;EUR_AF=0.0775;SAS_AF=0.0613;AA=T|||;VT=SNP
6	32989244	rs9276997	A	C	100	PASS	AC=2526;AF=0.504393;AN=5008;NS=2504;DP=21168;EAS_AF=0.5258;AMR_AF=0.4323;AFR_AF=0.4327;EUR_AF=0.4761;SAS_AF=0.6595;AA=A|||;VT=SNP
6	32989278	rs447250	A	G	100	PASS	AC=3085;AF=0.616014;AN=5008;NS=2504;DP=21184;EAS_AF=0.5754;AMR_AF=0.5202;AFR_AF=0.677;EUR_AF=0.5358;SAS_AF=0.726;AA=G|||;VT=SNP
6	32989338	rs115401064	T	G	100	PASS	AC=346;AF=0.0690895;AN=5008;NS=2504;DP=21949;EAS_AF=0.0367;AMR_AF=0.0231;AFR_AF=0.0968;EUR_AF=0.0298;SAS_AF=0.138;AA=T|||;VT=SNP
6	32989436	rs9277000	C	T	100	PASS	AC=251;AF=0.0501198;AN=5008;NS=2504;DP=19452;EAS_AF=0.0119;AMR_AF=0.0648;AFR_AF=0.0023;EUR_AF=0.1213;SAS_AF=0.0706;AA=C|||;VT=SNP
6	32989487	rs74292020	A	G	100	PASS	AC=26;AF=0.00519169;AN=5008;NS=2504;DP=18304;EAS_AF=0.0139;AMR_AF=0;AFR_AF=0;EUR_AF=0;SAS_AF=0.0123;AA=a|||;VT=SNP
6	32989521	rs3130609	C	T	100	PASS	AC=305;AF=0.0609026;AN=5008;NS=2504;DP=17786;EAS_AF=0.0218;AMR_AF=0.062;AFR_AF=0.1293;EUR_AF=0.0457;SAS_AF=0.0235;AA=C|||;VT=SNP
6	32989522	rs56042736	A	G	100	PASS	AC=543;AF=0.108427;AN=5008;NS=2504;DP=17808;EAS_AF=0.0228;AMR_AF=0.0663;AFR_AF=0.1596;EUR_AF=0.1074;SAS_AF=0.1585;AA=A|||;VT=SNP
6	32989563	rs188412955	C	T	100	PASS	AC=66;AF=0.0131789;AN=5008;NS=2504;DP=18523;EAS_AF=0.0248;AMR_AF=0;AFR_AF=0.0008;EUR_AF=0;SAS_AF=0.0409;AA=T|||;VT=SNP
6	32989572	rs9277001	G	A	100	PASS	AC=1985;AF=0.396366;AN=5008;NS=2504;DP=18370;EAS_AF=0.504;AMR_AF=0.3674;AFR_AF=0.2738;EUR_AF=0.3678;SAS_AF=0.501;AA=G|||;VT=SNP
6	32989668	rs56143192	T	C	100	PASS	AC=519;AF=0.103634;AN=5008;NS=2504;DP=21542;EAS_AF=0.1935;AMR_AF=0.1282;AFR_AF=0.0484;EUR_AF=0.0606;SAS_AF=0.1125;AA=T|||;VT=SNP
6	32989731	rs112148579	C	A	100	PASS	AC=264;AF=0.0527157;AN=5008;NS=2504;DP=20943;EAS_AF=0.0119;AMR_AF=0.0432;AFR_AF=0.0635;EUR_AF=0.0775;SAS_AF=0.0613;AA=C|||;VT=SNP
6	32989838	rs3130610	T	C	100	PASS	AC=306;AF=0.0611022;AN=5008;NS=2504;DP=16952;EAS_AF=0.0228;AMR_AF=0.0605;AFR_AF=0.1293;EUR_AF=0.0467;SAS_AF=0.0235;AA=T|||;VT=SNP
6	32989856	rs12664952	C	T	100	PASS	AC=54;AF=0.0107827;AN=5008;NS=2504;DP=16390;EAS_AF=0.0486;AMR_AF=0.0058;AFR_AF=0;EUR_AF=0;SAS_AF=0.001;AA=T|||;VT=SNP
6	32989858	rs414532	G	A	100	PASS	AC=1168;AF=0.233227;AN=5008;NS=2504;DP=16255;EAS_AF=0.2044;AMR_AF=0.1844;AFR_AF=0.3994;EUR_AF=0.0974;SAS_AF=0.2127;AA=G|||;VT=SNP
6	32989971	rs9277003	C	T	100	PASS	AC=1983;AF=0.395966;AN=5008;NS=2504;DP=15138;EAS_AF=0.503;AMR_AF=0.366;AFR_AF=0.2738;EUR_AF=0.3668;SAS_AF=0.502;AA=C|||;VT=SNP
6	32990121	rs13197513	T	C	100	PASS	AC=610;AF=0.121805;AN=5008;NS=2504;DP=21267;EAS_AF=0.0476;AMR_AF=0.0663;AFR_AF=0.1604;EUR_AF=0.1083;SAS_AF=0.1994;AA=C|||;VT=SNP
6	32990195	rs114545731	G	A	100	PASS	AC=374;AF=0.0746805;AN=5008;NS=2504;DP=21513;EAS_AF=0.0159;AMR_AF=0.0504;AFR_AF=0.1778;EUR_AF=0.0676;SAS_AF=0.0204;AA=G|||;VT=SNP
6	32990481	rs6930052	A	T	100	PASS	AC=345;AF=0.0688898;AN=5008;NS=2504;DP=19245;EAS_AF=0.0357;AMR_AF=0.0231;AFR_AF=0.0968;EUR_AF=0.0298;SAS_AF=0.138;AA=T|||;VT=SNP
6	32990506	rs2082261	G	A	100	PASS	AC=580;AF=0.115815;AN=5008;NS=2504;DP=20513;EAS_AF=0.1935;AMR_AF=0.1412;AFR_AF=0.0832;EUR_AF=0.0656;SAS_AF=0.1135;AA=G|||;VT=SNP
6	32990601	rs2099239	T	C	100	PASS	AC=2248;AF=0.448882;AN=5008;NS=2504;DP=22189;EAS_AF=0.5149;AMR_AF=0.4092;AFR_AF=0.3374;EUR_AF=0.4453;SAS_AF=0.5634;AA=T|||;VT=SNP
6	32990701	rs75270549	G	A	100	PASS	AC=272;AF=0.0543131;AN=5008;NS=2504;DP=18049;EAS_AF=0.0188;AMR_AF=0.0432;AFR_AF=0.0635;EUR_AF=0.0785;SAS_AF=0.0613;AA=G|||;VT=SNP
6	32990880	rs9277005	A	T	100	PASS	AC=1985;AF=0.396366;AN=5008;NS=2504;DP=21163;EAS_AF=0.504;AMR_AF=0.366;AFR_AF=0.2738;EUR_AF=0.3678;SAS_AF=0.502;AA=A|||;VT=SNP
6	32990970	rs3097648	A	T	100	PASS	AC=567;AF=0.113219;AN=5008;NS=2504;DP=19876;EAS_AF=0.0347;AMR_AF=0.1037;AFR_AF=0.1906;EUR_AF=0.1243;SAS_AF=0.0849;AA=A|||;VT=SNP
6	32991117	rs117164204	A	G	100	PASS	AC=66;AF=0.0131789;AN=5008;NS=2504;DP=15989;EAS_AF=0.0248;AMR_AF=0;AFR_AF=0.0008;EUR_AF=0;SAS_AF=0.0409;AA=A|||;VT=SNP
6	32991356	rs540066340	T	C	100	PASS	AC=243;AF=0.0485224;AN=5008;NS=2504;DP=13009;EAS_AF=0.003;AMR_AF=0.0418;AFR_AF=0.143;EUR_AF=0.0189;SAS_AF=0.0031;AA=T|||;VT=SNP
6	32991460	rs13216530	A	T	100	PASS	AC=265;AF=0.0529153;AN=5008;NS=2504;DP=16535;EAS_AF=0.0119;AMR_AF=0.0432;AFR_AF=0.0635;EUR_AF=0.0785;SAS_AF=0.0613;AA=A|||;VT=SNP
6	32991505	rs3130166	G	T	100	PASS	AC=4618;AF=0.922125;AN=5008;NS=2504;DP=16215;EAS_AF=0.9772;AMR_AF=0.7248;AFR_AF=0.9826;EUR_AF=0.8708;SAS_AF=0.9765;AA=T|||;VT=SNP
6	32991738	rs13217173	G	T	100	PASS	AC=544;AF=0.108626;AN=5008;NS=2504;DP=17113;EAS_AF=0.0228;AMR_AF=0.0663;AFR_AF=0.1596;EUR_AF=0.1083;SAS_AF=0.1585;AA=T|||;VT=SNP
6	32991777	rs3129300	T	G	100	PASS	AC=302;AF=0.0603035;AN=5008;NS=2504;DP=18460;EAS_AF=0.0228;AMR_AF=0.0605;AFR_AF=0.1271;EUR_AF=0.0457;SAS_AF=0.0235;AA=T|||;VT=SNP
6	32991935	rs114747551	T	C	100	PASS	AC=345;AF=0.0688898;AN=5008;NS=2504;DP=20028;EAS_AF=0.0357;AMR_AF=0.0231;AFR_AF=0.0968;EUR_AF=0.0298;SAS_AF=0.138;AA=T|||;VT=SNP
6	32991987	rs1594470	C	T	100	PASS	AC=371;AF=0.0740815;AN=5008;NS=2504;DP=19787;EAS_AF=0.0159;AMR_AF=0.0504;AFR_AF=0.1755;EUR_AF=0.0676;SAS_AF=0.0204;AA=C|||;VT=SNP
6	32992068	rs9277010	G	A	100	PASS	AC=2593;AF=0.517772;AN=5008;NS=2504;DP=19581;EAS_AF=0.5516;AMR_AF=0.4323;AFR_AF=0.4334;EUR_AF=0.4751;SAS_AF=0.7014;AA=G|||;VT=SNP
6	32992077	rs62407979	C	T	100	PASS	AC=785;AF=0.156749;AN=5008;NS=2504;DP=19803;EAS_AF=0.1944;AMR_AF=0.1556;AFR_AF=0.23;EUR_AF=0.0656;SAS_AF=0.1135;AA=C|||;VT=SNP
6	32992405	rs3128939	C	A	100	PASS	AC=302;AF=0.0603035;AN=5008;NS=2504;DP=22258;EAS_AF=0.0228;AMR_AF=0.0605;AFR_AF=0.1271;EUR_AF=0.0457;SAS_AF=0.0235;AA=C|||;VT=SNP
6	32992424	rs7738250	G	A	100	PASS	AC=267;AF=0.0533147;AN=5008;NS=2504;DP=21896;EAS_AF=0.0119;AMR_AF=0.0447;AFR_AF=0.0635;EUR_AF=0.0795;SAS_AF=0.0613;AA=G|||;VT=SNP
6	32992589	rs6899881	G	A	100	PASS	AC=2328;AF=0.464856;AN=5008;NS=2504;DP=20502;EAS_AF=0.5397;AMR_AF=0.389;AFR_AF=0.3707;EUR_AF=0.3966;SAS_AF=0.6391;AA=G|||;VT=SNP
6	32992942	rs6915538	G	T	100	PASS	AC=1981;AF=0.395567;AN=5008;NS=2504;DP=20334;EAS_AF=0.504;AMR_AF=0.366;AFR_AF=0.2723;EUR_AF=0.3668;SAS_AF=0.501;AA=G|||;VT=SNP
6	32992990	rs6915561	G	A	100	PASS	AC=1983;AF=0.395966;AN=5008;NS=2504;DP=20130;EAS_AF=0.504;AMR_AF=0.366;AFR_AF=0.2738;EUR_AF=0.3668;SAS_AF=0.501;AA=G|||;VT=SNP
6	32993266	rs9277015	G	A	100	PASS	AC=1982;AF=0.395767;AN=5008;NS=2504;DP=20270;EAS_AF=0.503;AMR_AF=0.366;AFR_AF=0.2738;EUR_AF=0.3668;SAS_AF=0.501;AA=G|||;VT=SNP
6	32993629	rs56258421	G	A	100	PASS	AC=513;AF=0.102436;AN=5008;NS=2504;DP=17546;EAS_AF=0.1925;AMR_AF=0.1254;AFR_AF=0.0484;EUR_AF=0.0577;SAS_AF=0.1125;AA=A|||;VT=SNP
6	32993667	rs9277016	T	C	100	PASS	AC=1982;AF=0.395767;AN=5008;NS=2504;DP=16776;EAS_AF=0.503;AMR_AF=0.366;AFR_AF=0.2738;EUR_AF=0.3668;SAS_AF=0.501;AA=T|||;VT=SNP
6	32993845	rs115706264	T	C	100	PASS	AC=345;AF=0.0688898;AN=5008;NS=2504;DP=17266;EAS_AF=0.0357;AMR_AF=0.0231;AFR_AF=0.0968;EUR_AF=0.0298;SAS_AF=0.138;AA=T|||;VT=SNP
6	32993985	rs145287991	C	T	100	PASS	AC=66;AF=0.0131789;AN=5008;NS=2504;DP=18934;EAS_AF=0.0248;AMR_AF=0;AFR_AF=0.0008;EUR_AF=0;SAS_AF=0.0409;AA=C|||;VT=SNP
6	32994022	rs115770408	A	C	100	PASS	AC=345;AF=0.0688898;AN=5008;NS=2504;DP=18475;EAS_AF=0.0357;AMR_AF=0.0231;AFR_AF=0.0968;EUR_AF=0.0298;SAS_AF=0.138;AA=A|||;VT=SNP
6	32994147	rs9277017	T	A	100	PASS	AC=1177;AF=0.235024;AN=5008;NS=2504;DP=20261;EAS_AF=0.3095;AMR_AF=0.2104;AFR_AF=0.028;EUR_AF=0.3012;SAS_AF=0.3875;AA=T|||;VT=SNP
6	32994389	rs9277018	T	C	100	PASS	AC=1177;AF=0.235024;AN=5008;NS=2504;DP=19778;EAS_AF=0.3095;AMR_AF=0.2104;AFR_AF=0.028;EUR_AF=0.3012;SAS_AF=0.3875;AA=T|||;VT=SNP
6	32994636	rs118097145	T	A	100	PASS	AC=22;AF=0.00439297;AN=5008;NS=2504;DP=19786;EAS_AF=0.0218;AMR_AF=0;AFR_AF=0;EUR_AF=0;SAS_AF=0;AA=T|||;VT=SNP
6	32994671	rs9368749	T	C	100	PASS	AC=110;AF=0.0219649;AN=5008;NS=2504;DP=19711;EAS_AF=0.0893;AMR_AF=0.0101;AFR_AF=0.0045;EUR_AF=0.003;SAS_AF=0.0041;AA=T|||;VT=SNP
6	32994774	rs118006309	G	C	100	PASS	AC=66;AF=0.0131789;AN=5008;NS=2504;DP=18798;EAS_AF=0.0248;AMR_AF=0;AFR_AF=0.0008;EUR_AF=0;SAS_AF=0.0409;AA=G|||;VT=SNP
6	32995125	rs9277019	C	G	100	PASS	AC=1990;AF=0.397364;AN=5008;NS=2504;DP=11628;EAS_AF=0.505;AMR_AF=0.3718;AFR_AF=0.2738;EUR_AF=0.3668;SAS_AF=0.5031;AA=C|||;VT=SNP
6	32995171	rs144412318	G	A	100	PASS	AC=66;AF=0.0131789;AN=5008;NS=2504;DP=10931;EAS_AF=0.0248;AMR_AF=0;AFR_AF=0.0008;EUR_AF=0;SAS_AF=0.0409;AA=G|||;VT=SNP
6	32995433	rs11969168	G	C	100	PASS	AC=93;AF=0.0185703;AN=5008;NS=2504;DP=6619;EAS_AF=0.0149;AMR_AF=0.013;AFR_AF=0.0371;EUR_AF=0.007;SAS_AF=0.0133;AA=G|||;VT=SNP
6	32995449	rs369977412	A	G	100	PASS	AC=66;AF=0.0131789;AN=5008;NS=2504;DP=7073;EAS_AF=0.0248;AMR_AF=0;AFR_AF=0.0008;EUR_AF=0;SAS_AF=0.0409;AA=A|||;VT=SNP
6	32995451	rs7764190	G	A	100	PASS	AC=198;AF=0.0395367;AN=5008;NS=2504;DP=7162;EAS_AF=0.0109;AMR_AF=0.0331;AFR_AF=0.0393;EUR_AF=0.0567;SAS_AF=0.0562;AA=G|||;VT=SNP
6	32995499	rs7763814	A	G	100	PASS	AC=264;AF=0.0527157;AN=5008;NS=2504;DP=6752;EAS_AF=0.0119;AMR_AF=0.0432;AFR_AF=0.0651;EUR_AF=0.0746;SAS_AF=0.0624;AA=A|||;VT=SNP
6	32995616	rs9277022	C	G	100	PASS	AC=1976;AF=0.394569;AN=5008;NS=2504;DP=12176;EAS_AF=0.5069;AMR_AF=0.3573;AFR_AF=0.2731;EUR_AF=0.3628;SAS_AF=0.502;AA=G|||;VT=SNP
6	32995863	rs6933319	C	T	100	PASS	AC=365;AF=0.0728834;AN=5008;NS=2504;DP=19088;EAS_AF=0.0357;AMR_AF=0.0346;AFR_AF=0.0968;EUR_AF=0.0427;SAS_AF=0.137;AA=C|||;VT=SNP
6	32995962	rs3128941	C	T	100	PASS	AC=2897;AF=0.578474;AN=5008;NS=2504;DP=20436;EAS_AF=0.5774;AMR_AF=0.4957;AFR_AF=0.5628;EUR_AF=0.5179;SAS_AF=0.7219;AA=T|||;VT=SNP
6	32996014	rs6933546	C	T	100	PASS	AC=2001;AF=0.399561;AN=5008;NS=2504;DP=21474;EAS_AF=0.5208;AMR_AF=0.3573;AFR_AF=0.2738;EUR_AF=0.3628;SAS_AF=0.5123;AA=C|||;VT=SNP
6	32996217	rs6934257	G	A	100	PASS	AC=2356;AF=0.470447;AN=5008;NS=2504;DP=21331;EAS_AF=0.5565;AMR_AF=0.3905;AFR_AF=0.3707;EUR_AF=0.3966;SAS_AF=0.6493;AA=A|||;VT=SNP
6	32996295	rs6913838	T	C	100	PASS	AC=2559;AF=0.510982;AN=5008;NS=2504;DP=21225;EAS_AF=0.5615;AMR_AF=0.4193;AFR_AF=0.4599;EUR_AF=0.4235;SAS_AF=0.683;AA=C|||;VT=SNP
6	32996350	rs443623	A	T	100	PASS	AC=922;AF=0.184105;AN=5008;NS=2504;DP=21647;EAS_AF=0.377;AMR_AF=0.121;AFR_AF=0.0129;EUR_AF=0.2465;SAS_AF=0.1973;AA=A|||;VT=SNP
6	32996600	rs13215763	G	C	100	PASS	AC=263;AF=0.052516;AN=5008;NS=2504;DP=15921;EAS_AF=0.0119;AMR_AF=0.0447;AFR_AF=0.0635;EUR_AF=0.0755;SAS_AF=0.0613;AA=G|||;VT=SNP
6	32996802	rs9469323	C	T	100	PASS	AC=829;AF=0.165535;AN=5008;NS=2504;DP=7077;EAS_AF=0.0298;AMR_AF=0.1239;AFR_AF=0.3593;EUR_AF=0.1541;SAS_AF=0.0849;AA=C|||;VT=SNP
6	32996806	rs372532441	C	T	100	PASS	AC=66;AF=0.0131789;AN=5008;NS=2504;DP=7052;EAS_AF=0.0248;AMR_AF=0;AFR_AF=0.0008;EUR_AF=0;SAS_AF=0.0409;AA=C|||;VT=SNP
6	32996989	rs138427275	T	A	100	PASS	AC=66;AF=0.0131789;AN=5008;NS=2504;DP=14660;EAS_AF=0.0248;AMR_AF=0;AFR_AF=0.0008;EUR_AF=0;SAS_AF=0.0409;AA=T|||;VT=SNP
6	32996999	rs114132738	G	A	100	PASS	AC=372;AF=0.0742812;AN=5008;NS=2504;DP=14865;EAS_AF=0.0159;AMR_AF=0.0504;AFR_AF=0.1778;EUR_AF=0.0656;SAS_AF=0.0204;AA=G|||;VT=SNP
6	32997102	rs149264958	G	A	100	PASS	AC=66;AF=0.0131789;AN=5008;NS=2504;DP=15225;EAS_AF=0.0248;AMR_AF=0;AFR_AF=0.0008;EUR_AF=0;SAS_AF=0.0409;AA=t|||;VT=SNP
6	32997577	rs3135196	A	C	100	PASS	AC=4616;AF=0.921725;AN=5008;NS=2504;DP=19763;EAS_AF=0.9772;AMR_AF=0.7248;AFR_AF=0.9826;EUR_AF=0.8688;SAS_AF=0.9765;AA=C|||;VT=SNP
6	32997629	rs17214345	C	G	100	PASS	AC=264;AF=0.0527157;AN=5008;NS=2504;DP=19473;EAS_AF=0.0119;AMR_AF=0.0447;AFR_AF=0.0643;EUR_AF=0.0755;SAS_AF=0.0613;AA=C|||;VT=SNP
6	32997674	rs6920606	T	C	100	PASS	AC=2629;AF=0.52496;AN=5008;NS=2504;DP=20451;EAS_AF=0.5764;AMR_AF=0.4352;AFR_AF=0.4349;EUR_AF=0.4732;SAS_AF=0.7106;AA=C|||;VT=SNP
6	32997871	rs9277023	C	T	100	PASS	AC=2172;AF=0.433706;AN=5008;NS=2504;DP=17801;EAS_AF=0.5397;AMR_AF=0.3818;AFR_AF=0.2821;EUR_AF=0.3936;SAS_AF=0.6074;AA=C|||;VT=SNP
6	32997877	rs9277024	T	A	100	PASS	AC=2171;AF=0.433506;AN=5008;NS=2504;DP=18081;EAS_AF=0.5407;AMR_AF=0.379;AFR_AF=0.2821;EUR_AF=0.3936;SAS_AF=0.6074;AA=T|||;VT=SNP
6	32998114	rs9277025	T	C	100	PASS	AC=2546;AF=0.508387;AN=5008;NS=2504;DP=17726;EAS_AF=0.5724;AMR_AF=0.4121;AFR_AF=0.407;EUR_AF=0.4513;SAS_AF=0.7065;AA=C|||;VT=SNP
6	32998121	rs9277026	G	A	100	PASS	AC=2136;AF=0.426518;AN=5008;NS=2504;DP=17856;EAS_AF=0.5367;AMR_AF=0.3718;AFR_AF=0.2829;EUR_AF=0.3688;SAS_AF=0.6053;AA=G|||;VT=SNP
6	32998238	rs9277027	A	G	100	PASS	AC=1137;AF=0.227037;AN=5008;NS=2504;DP=18778;EAS_AF=0.3085;AMR_AF=0.1844;AFR_AF=0.028;EUR_AF=0.2714;SAS_AF=0.3967;AA=A|||;VT=SNP
6	32998520	rs140335379	T	G	100	PASS	AC=67;AF=0.0133786;AN=5008;NS=2504;DP=19861;EAS_AF=0.0248;AMR_AF=0;AFR_AF=0.0008;EUR_AF=0;SAS_AF=0.0419;AA=T|||;VT=SNP
6	32998549	rs77523675	T	C	100	PASS	AC=543;AF=0.108427;AN=5008;NS=2504;DP=19877;EAS_AF=0.2163;AMR_AF=0.1311;AFR_AF=0.0484;EUR_AF=0.0606;SAS_AF=0.1115;AA=T|||;VT=SNP
6	32998564	rs1431396	C	T	100	PASS	AC=2016;AF=0.402556;AN=5008;NS=2504;DP=20054;EAS_AF=0.3938;AMR_AF=0.2896;AFR_AF=0.5726;EUR_AF=0.4076;SAS_AF=0.2566;AA=C|||;VT=SNP
6	32998729	rs3130171	T	C	100	PASS	AC=2016;AF=0.402556;AN=5008;NS=2504;DP=19646;EAS_AF=0.3938;AMR_AF=0.2882;AFR_AF=0.5734;EUR_AF=0.4076;SAS_AF=0.2566;AA=T|||;VT=SNP
6	32998806	rs9277029	C	T	100	PASS	AC=1066;AF=0.212859;AN=5008;NS=2504;DP=19000;EAS_AF=0.2867;AMR_AF=0.183;AFR_AF=0.0234;EUR_AF=0.2694;SAS_AF=0.3558;AA=C|||;VT=SNP
6	32998881	rs34509541	T	C	100	PASS	AC=426;AF=0.0850639;AN=5008;NS=2504;DP=18726;EAS_AF=0.0446;AMR_AF=0.0504;AFR_AF=0.1195;EUR_AF=0.0775;SAS_AF=0.1125;AA=T|||;VT=SNP
6	32999222	rs114649937	T	C	100	PASS	AC=361;AF=0.0720847;AN=5008;NS=2504;DP=16918;EAS_AF=0.0198;AMR_AF=0.0504;AFR_AF=0.1195;EUR_AF=0.0775;SAS_AF=0.0716;AA=t|||;VT=SNP
6	32999664	rs190571737	T	C	100	PASS	AC=65;AF=0.0129792;AN=5008;NS=2504;DP=14000;EAS_AF=0.0248;AMR_AF=0;AFR_AF=0;EUR_AF=0;SAS_AF=0.0409;AA=t|||;VT=SNP
6	32999983	rs6914671	A	G	100	PASS	AC=485;AF=0.096845;AN=5008;NS=2504;DP=17387;EAS_AF=0.1062;AMR_AF=0.1398;AFR_AF=0.1059;EUR_AF=0.0716;SAS_AF=0.0706;AA=a|||;VT=SNP
6	33000013	rs117653881	G	A	100	PASS	AC=23;AF=0.00459265;AN=5008;NS=2504;DP=16709;EAS_AF=0.0228;AMR_AF=0;AFR_AF=0;EUR_AF=0;SAS_AF=0;AA=g|||;VT=SNP
6	33000135	rs34822845	G	A	100	PASS	AC=360;AF=0.071885;AN=5008;NS=2504;DP=15794;EAS_AF=0.0446;AMR_AF=0.0476;AFR_AF=0.0711;EUR_AF=0.0775;SAS_AF=0.1125;AA=g|||;VT=SNP
6	33000143	rs493835	A	G	100	PASS	AC=1737;AF=0.346845;AN=5008;NS=2504;DP=15739;EAS_AF=0.1706;AMR_AF=0.3228;AFR_AF=0.6172;EUR_AF=0.2763;SAS_AF=0.2526;AA=N|||;VT=SNP
6	33000150	rs493158	C	T	100	PASS	AC=1376;AF=0.27476;AN=5008;NS=2504;DP=15718;EAS_AF=0.126;AMR_AF=0.2752;AFR_AF=0.5461;EUR_AF=0.1988;SAS_AF=0.1391;AA=c|||;VT=SNP
6	33000207	rs9277035	A	G	100	PASS	AC=1163;AF=0.232228;AN=5008;NS=2504;DP=16580;EAS_AF=0.3105;AMR_AF=0.1844;AFR_AF=0.0446;EUR_AF=0.2734;SAS_AF=0.3967;AA=a|||;VT=SNP
6	33000435	rs9277036	T	G	100	PASS	AC=485;AF=0.096845;AN=5008;NS=2504;DP=16713;EAS_AF=0.1062;AMR_AF=0.1398;AFR_AF=0.1059;EUR_AF=0.0726;SAS_AF=0.0695;AA=t|||;VT=SNP
6	33000686	rs13202658	G	A	100	PASS	AC=360;AF=0.071885;AN=5008;NS=2504;DP=15771;EAS_AF=0.0446;AMR_AF=0.0476;AFR_AF=0.0711;EUR_AF=0.0775;SAS_AF=0.1125;AA=a|||;VT=SNP
6	33001066	rs427809	A	T	100	PASS	AC=1736;AF=0.346645;AN=5008;NS=2504;DP=15145;EAS_AF=0.1706;AMR_AF=0.3228;AFR_AF=0.6172;EUR_AF=0.2763;SAS_AF=0.2515;AA=-|||;VT=SNP
6	33001134	rs138015251	T	C	100	PASS	AC=79;AF=0.0157748;AN=5008;NS=2504;DP=14350;EAS_AF=0.0238;AMR_AF=0.0029;AFR_AF=0.0061;EUR_AF=0.004;SAS_AF=0.0419;AA=-|||;VT=SNP
6	33001150	rs143376668	C	T	100	PASS	AC=65;AF=0.0129792;AN=5008;NS=2504;DP=14830;EAS_AF=0.0248;AMR_AF=0;AFR_AF=0;EUR_AF=0;SAS_AF=0.0409;AA=-|||;VT=SNP
6	33001355	rs9277038	G	A	100	PASS	AC=859;AF=0.171526;AN=5008;NS=2504;DP=18500;EAS_AF=0.122;AMR_AF=0.1888;AFR_AF=0.2867;EUR_AF=0.1372;SAS_AF=0.09;AA=g|||;VT=SNP
6	33001423	rs13192294	T	C	100	PASS	AC=295;AF=0.0589058;AN=5008;NS=2504;DP=17149;EAS_AF=0.0198;AMR_AF=0.0476;AFR_AF=0.0711;EUR_AF=0.0775;SAS_AF=0.0716;AA=t|||;VT=SNP
6	33001488	rs380468	A	G	100	PASS	AC=1736;AF=0.346645;AN=5008;NS=2504;DP=16167;EAS_AF=0.1706;AMR_AF=0.3228;AFR_AF=0.6172;EUR_AF=0.2763;SAS_AF=0.2515;AA=N|||;VT=SNP
6	33001735	rs429073	T	C	100	PASS	AC=1376;AF=0.27476;AN=5008;NS=2504;DP=17282;EAS_AF=0.126;AMR_AF=0.2752;AFR_AF=0.5461;EUR_AF=0.1988;SAS_AF=0.1391;AA=-|||;VT=SNP
6	33002105	rs410179	T	A	100	PASS	AC=1735;AF=0.346446;AN=5008;NS=2504;DP=17433;EAS_AF=0.1696;AMR_AF=0.3228;AFR_AF=0.6172;EUR_AF=0.2763;SAS_AF=0.2515;AA=-|||;VT=SNP
6	33002354	rs3128943	C	T	100	PASS	AC=4612;AF=0.920927;AN=5008;NS=2504;DP=17835;EAS_AF=0.9772;AMR_AF=0.7176;AFR_AF=0.9834;EUR_AF=0.8688;SAS_AF=0.9765;AA=T|||;VT=SNP
6	33002556	rs117117446	T	C	100	PASS	AC=21;AF=0.00419329;AN=5008;NS=2504;DP=16808;EAS_AF=0.0208;AMR_AF=0;AFR_AF=0;EUR_AF=0;SAS_AF=0;AA=T|||;VT=SNP
6	33002650	rs71565365	G	A	100	PASS	AC=297;AF=0.0593051;AN=5008;NS=2504;DP=17607;EAS_AF=0.0198;AMR_AF=0.0476;AFR_AF=0.0719;EUR_AF=0.0785;SAS_AF=0.0716;AA=G|||;VT=SNP
6	33002929	rs74567690	T	C	100	PASS	AC=258;AF=0.0515176;AN=5008;NS=2504;DP=15751;EAS_AF=0.1012;AMR_AF=0.1066;AFR_AF=0.0015;EUR_AF=0.0447;SAS_AF=0.0358;AA=t|||;VT=SNP
6	33003065	rs2858458	T	C	100	PASS	AC=1736;AF=0.346645;AN=5008;NS=2504;DP=18022;EAS_AF=0.1706;AMR_AF=0.3228;AFR_AF=0.6172;EUR_AF=0.2763;SAS_AF=0.2515;AA=T|||;VT=SNP
6	33003119	rs6914052	C	T	100	PASS	AC=377;AF=0.0752796;AN=5008;NS=2504;DP=17916;EAS_AF=0.0159;AMR_AF=0.0519;AFR_AF=0.1808;EUR_AF=0.0656;SAS_AF=0.0204;AA=A|||;VT=SNP
6	33003120	rs3128944	A	G	100	PASS	AC=1736;AF=0.346645;AN=5008;NS=2504;DP=17920;EAS_AF=0.1706;AMR_AF=0.3228;AFR_AF=0.6172;EUR_AF=0.2763;SAS_AF=0.2515;AA=G|||;VT=SNP
6	33003263	rs185612624	T	A	100	PASS	AC=65;AF=0.0129792;AN=5008;NS=2504;DP=17580;EAS_AF=0.0248;AMR_AF=0;AFR_AF=0;EUR_AF=0;SAS_AF=0.0409;AA=T|||;VT=SNP
6	33003562	rs423196	T	C	100	PASS	AC=1373;AF=0.274161;AN=5008;NS=2504;DP=17787;EAS_AF=0.126;AMR_AF=0.2752;AFR_AF=0.5461;EUR_AF=0.1958;SAS_AF=0.1391;AA=T|||;VT=SNP
6	33003571	rs117921460	T	C	100	PASS	AC=65;AF=0.0129792;AN=5008;NS=2504;DP=17873;EAS_AF=0.0248;AMR_AF=0;AFR_AF=0;EUR_AF=0;SAS_AF=0.0409;AA=T|||;VT=SNP
6	33003791	rs140083831	A	G	100	PASS	AC=65;AF=0.0129792;AN=5008;NS=2504;DP=20640;EAS_AF=0.0248;AMR_AF=0;AFR_AF=0;EUR_AF=0;SAS_AF=0.0409;AA=A|||;VT=SNP
6	33004230	rs382198	T	C	100	PASS	AC=1736;AF=0.346645;AN=5008;NS=2504;DP=19607;EAS_AF=0.1706;AMR_AF=0.3242;AFR_AF=0.6165;EUR_AF=0.2763;SAS_AF=0.2515;AA=C|||;VT=SNP
6	33004287	rs13205699	G	A	100	PASS	AC=364;AF=0.0726837;AN=5008;NS=2504;DP=19014;EAS_AF=0.0476;AMR_AF=0.0476;AFR_AF=0.0719;EUR_AF=0.0775;SAS_AF=0.1125;AA=G|||;VT=SNP
6	33004387	rs763469	A	G	100	PASS	AC=4611;AF=0.920727;AN=5008;NS=2504;DP=15888;EAS_AF=0.9772;AMR_AF=0.7176;AFR_AF=0.9834;EUR_AF=0.8678;SAS_AF=0.9765;AA=G|||;VT=SNP
6	33004427	rs141112	T	C	100	PASS	AC=1735;AF=0.346446;AN=5008;NS=2504;DP=16168;EAS_AF=0.1706;AMR_AF=0.3228;AFR_AF=0.6165;EUR_AF=0.2763;SAS_AF=0.2515;AA=T|||;VT=SNP
6	33004511	rs117143176	A	T	100	PASS	AC=66;AF=0.0131789;AN=5008;NS=2504;DP=15856;EAS_AF=0.0248;AMR_AF=0;AFR_AF=0.0008;EUR_AF=0;SAS_AF=0.0409;AA=A|||;VT=SNP
6	33004935	rs444821	C	T	100	PASS	AC=1735;AF=0.346446;AN=5008;NS=2504;DP=15938;EAS_AF=0.1706;AMR_AF=0.3228;AFR_AF=0.6165;EUR_AF=0.2763;SAS_AF=0.2515;AA=C|||;VT=SNP
6	33005070	rs34228538	G	A	100	PASS	AC=359;AF=0.0716853;AN=5008;NS=2504;DP=15639;EAS_AF=0.0446;AMR_AF=0.0476;AFR_AF=0.0703;EUR_AF=0.0775;SAS_AF=0.1125;AA=G|||;VT=SNP
6	33005208	rs439852	C	T	100	PASS	AC=1735;AF=0.346446;AN=5008;NS=2504;DP=20678;EAS_AF=0.1706;AMR_AF=0.3228;AFR_AF=0.6165;EUR_AF=0.2763;SAS_AF=0.2515;AA=C|||;VT=SNP
6	33005273	rs412065	G	A	100	PASS	AC=1735;AF=0.346446;AN=5008;NS=2504;DP=20005;EAS_AF=0.1706;AMR_AF=0.3228;AFR_AF=0.6165;EUR_AF=0.2763;SAS_AF=0.2515;AA=A|||;VT=SNP
6	33005335	rs1431397	T	A	100	PASS	AC=861;AF=0.171925;AN=5008;NS=2504;DP=18378;EAS_AF=0.124;AMR_AF=0.1888;AFR_AF=0.2867;EUR_AF=0.1372;SAS_AF=0.09;AA=T|||;VT=SNP
6	33005338	rs1431398	G	A	100	PASS	AC=861;AF=0.171925;AN=5008;NS=2504;DP=18325;EAS_AF=0.123;AMR_AF=0.1888;AFR_AF=0.2867;EUR_AF=0.1382;SAS_AF=0.09;AA=A|||;VT=SNP
6	33005373	rs13209944	C	T	100	PASS	AC=293;AF=0.0585064;AN=5008;NS=2504;DP=18433;EAS_AF=0.0198;AMR_AF=0.0476;AFR_AF=0.0703;EUR_AF=0.0775;SAS_AF=0.0706;AA=C|||;VT=SNP
6	33005472	rs452156	A	G	100	PASS	AC=1735;AF=0.346446;AN=5008;NS=2504;DP=17032;EAS_AF=0.1706;AMR_AF=0.3228;AFR_AF=0.6165;EUR_AF=0.2763;SAS_AF=0.2515;AA=A|||;VT=SNP
6	33005564	rs383295	A	G	100	PASS	AC=1735;AF=0.346446;AN=5008;NS=2504;DP=20096;EAS_AF=0.1706;AMR_AF=0.3228;AFR_AF=0.6165;EUR_AF=0.2763;SAS_AF=0.2515;AA=A|||;VT=SNP
6	33005600	rs379569	G	A	100	PASS	AC=1735;AF=0.346446;AN=5008;NS=2504;DP=20288;EAS_AF=0.1706;AMR_AF=0.3228;AFR_AF=0.6165;EUR_AF=0.2763;SAS_AF=0.2515;AA=G|||;VT=SNP
6	33005644	rs406477	T	C	100	PASS	AC=1376;AF=0.27476;AN=5008;NS=2504;DP=20953;EAS_AF=0.126;AMR_AF=0.2752;AFR_AF=0.5461;EUR_AF=0.1988;SAS_AF=0.1391;AA=T|||;VT=SNP
6	33005689	rs426523	C	T	100	PASS	AC=1735;AF=0.346446;AN=5008;NS=2504;DP=21325;EAS_AF=0.1706;AMR_AF=0.3228;AFR_AF=0.6165;EUR_AF=0.2763;SAS_AF=0.2515;AA=c|||;VT=SNP
6	33005801	rs117194974	T	A	100	PASS	AC=35;AF=0.00698882;AN=5008;NS=2504;DP=18703;EAS_AF=0.0119;AMR_AF=0.0043;AFR_AF=0.0015;EUR_AF=0.0099;SAS_AF=0.0082;AA=T|||;VT=SNP
6	33005932	rs9277052	T	C	100	PASS	AC=1218;AF=0.243211;AN=5008;NS=2504;DP=20982;EAS_AF=0.1667;AMR_AF=0.2363;AFR_AF=0.357;EUR_AF=0.2147;SAS_AF=0.2025;AA=T|||;VT=SNP
6	33006222	rs9277053	G	A	100	PASS	AC=1154;AF=0.230431;AN=5008;NS=2504;DP=20851;EAS_AF=0.3105;AMR_AF=0.1859;AFR_AF=0.0287;EUR_AF=0.2744;SAS_AF=0.407;AA=G|||;VT=SNP
6	33006338	rs3128946	A	G	100	PASS	AC=4604;AF=0.919329;AN=5008;NS=2504;DP=22059;EAS_AF=0.9772;AMR_AF=0.7161;AFR_AF=0.9834;EUR_AF=0.8688;SAS_AF=0.9693;AA=T|||;VT=SNP
6	33006410	rs9277054	G	A	100	PASS	AC=859;AF=0.171526;AN=5008;NS=2504;DP=21206;EAS_AF=0.122;AMR_AF=0.1888;AFR_AF=0.2867;EUR_AF=0.1372;SAS_AF=0.09;AA=G|||;VT=SNP
6	33006796	rs34381517	C	T	100	PASS	AC=296;AF=0.0591054;AN=5008;NS=2504;DP=18087;EAS_AF=0.0198;AMR_AF=0.0476;AFR_AF=0.0711;EUR_AF=0.0785;SAS_AF=0.0716;AA=C|||;VT=SNP
6	33006869	rs663310	T	C	100	PASS	AC=1736;AF=0.346645;AN=5008;NS=2504;DP=17001;EAS_AF=0.1706;AMR_AF=0.3228;AFR_AF=0.6172;EUR_AF=0.2763;SAS_AF=0.2515;AA=C|||;VT=SNP
6	33006936	rs138652610	T	G	100	PASS	AC=65;AF=0.0129792;AN=5008;NS=2504;DP=17418;EAS_AF=0.0248;AMR_AF=0;AFR_AF=0;EUR_AF=0;SAS_AF=0.0409;AA=T|||;VT=SNP
6	33007192	rs393906	T	C	100	PASS	AC=1736;AF=0.346645;AN=5008;NS=2504;DP=18453;EAS_AF=0.1706;AMR_AF=0.3228;AFR_AF=0.6172;EUR_AF=0.2763;SAS_AF=0.2515;AA=T|||;VT=SNP
6	33007321	rs434075	C	T	100	PASS	AC=1736;AF=0.346645;AN=5008;NS=2504;DP=18880;EAS_AF=0.1706;AMR_AF=0.3228;AFR_AF=0.6172;EUR_AF=0.2763;SAS_AF=0.2515;AA=T|||;VT=SNP
6	33007639	rs7755863	T	A	100	PASS	AC=360;AF=0.071885;AN=5008;NS=2504;DP=20304;EAS_AF=0.0446;AMR_AF=0.0476;AFR_AF=0.0711;EUR_AF=0.0775;SAS_AF=0.1125;AA=T|||;VT=SNP
6	33007752	rs7774158	C	A	100	PASS	AC=1601;AF=0.319688;AN=5008;NS=2504;DP=20930;EAS_AF=0.3552;AMR_AF=0.2363;AFR_AF=0.1641;EUR_AF=0.3519;SAS_AF=0.5194;AA=A|||;VT=SNP
6	33008521	rs9277057	C	T	100	PASS	AC=1412;AF=0.281949;AN=5008;NS=2504;DP=12917;EAS_AF=0.3214;AMR_AF=0.2161;AFR_AF=0.1036;EUR_AF=0.3062;SAS_AF=0.5041;AA=T|||;VT=SNP
6	33008546	rs441576	A	G	100	PASS	AC=2288;AF=0.456869;AN=5008;NS=2504;DP=13497;EAS_AF=0.37;AMR_AF=0.3501;AFR_AF=0.4334;EUR_AF=0.4453;SAS_AF=0.6656;AA=G|||;VT=SNP
6	33008873	rs9277059	T	C	100	PASS	AC=1412;AF=0.281949;AN=5008;NS=2504;DP=16492;EAS_AF=0.3214;AMR_AF=0.2161;AFR_AF=0.1036;EUR_AF=0.3062;SAS_AF=0.5041;AA=T|||;VT=SNP
6	33009005	rs13196172	A	G	100	PASS	AC=295;AF=0.0589058;AN=5008;NS=2504;DP=15189;EAS_AF=0.0198;AMR_AF=0.0476;AFR_AF=0.0711;EUR_AF=0.0775;SAS_AF=0.0716;AA=A|||;VT=SNP
6	33009174	rs2395306	A	T	100	PASS	AC=1133;AF=0.226238;AN=5008;NS=2504;DP=13787;EAS_AF=0.373;AMR_AF=0.1571;AFR_AF=0.1331;EUR_AF=0.2823;SAS_AF=0.1922;AA=A|||;VT=SNP
6	33009422	rs3097658	A	G	100	PASS	AC=4612;AF=0.920927;AN=5008;NS=2504;DP=10637;EAS_AF=0.9772;AMR_AF=0.7176;AFR_AF=0.9834;EUR_AF=0.8688;SAS_AF=0.9765;AA=G|||;VT=SNP
6	33010055	rs9277071	T	C	100	PASS	AC=1412;AF=0.281949;AN=5008;NS=2504;DP=12767;EAS_AF=0.3214;AMR_AF=0.2161;AFR_AF=0.1029;EUR_AF=0.3062;SAS_AF=0.5051;AA=T|||;VT=SNP
6	33010091	rs115674093	T	G	100	PASS	AC=45;AF=0.00898562;AN=5008;NS=2504;DP=14180;EAS_AF=0.005;AMR_AF=0.0231;AFR_AF=0;EUR_AF=0.0219;SAS_AF=0.002;AA=T|||;VT=SNP
6	33010287	rs149859335	C	T	100	PASS	AC=26;AF=0.00519169;AN=5008;NS=2504;DP=19212;EAS_AF=0.0258;AMR_AF=0;AFR_AF=0;EUR_AF=0;SAS_AF=0;AA=C|||;VT=SNP
6	33010602	rs9277072	G	A	100	PASS	AC=1773;AF=0.354034;AN=5008;NS=2504;DP=20031;EAS_AF=0.3661;AMR_AF=0.2637;AFR_AF=0.1747;EUR_AF=0.3837;SAS_AF=0.6176;AA=A|||;VT=SNP
6	33010627	rs35422538	T	C	100	PASS	AC=295;AF=0.0589058;AN=5008;NS=2504;DP=20144;EAS_AF=0.0198;AMR_AF=0.0476;AFR_AF=0.0711;EUR_AF=0.0775;SAS_AF=0.0716;AA=T|||;VT=SNP
6	33011133	rs401348	T	C	100	PASS	AC=158;AF=0.0315495;AN=5008;NS=2504;DP=18380;EAS_AF=0.0159;AMR_AF=0.0202;AFR_AF=0.0045;EUR_AF=0.0845;SAS_AF=0.0378;AA=T|||;VT=SNP
6	33011165	rs366454	C	T	100	PASS	AC=1771;AF=0.353634;AN=5008;NS=2504;DP=17199;EAS_AF=0.3661;AMR_AF=0.2637;AFR_AF=0.174;EUR_AF=0.3837;SAS_AF=0.6166;AA=T|||;VT=SNP
6	33012295	rs190967190	T	G	100	PASS	AC=21;AF=0.00419329;AN=5008;NS=2504;DP=22393;EAS_AF=0.0208;AMR_AF=0;AFR_AF=0;EUR_AF=0;SAS_AF=0;AA=-|||;VT=SNP
6	33012405	rs382626	T	C	100	PASS	AC=1771;AF=0.353634;AN=5008;NS=2504;DP=21335;EAS_AF=0.3661;AMR_AF=0.2637;AFR_AF=0.174;EUR_AF=0.3837;SAS_AF=0.6166;AA=G|||;VT=SNP
6	33012770	rs652038	G	A	100	PASS	AC=1771;AF=0.353634;AN=5008;NS=2504;DP=18252;EAS_AF=0.3661;AMR_AF=0.2637;AFR_AF=0.174;EUR_AF=0.3837;SAS_AF=0.6166;AA=A|||;VT=SNP
6	33012859	rs146040041	T	C	100	PASS	AC=65;AF=0.0129792;AN=5008;NS=2504;DP=19155;EAS_AF=0.0248;AMR_AF=0;AFR_AF=0;EUR_AF=0;SAS_AF=0.0409;AA=T|||;VT=SNP
6	33012895	rs9277083	T	C	100	PASS	AC=859;AF=0.171526;AN=5008;NS=2504;DP=19372;EAS_AF=0.122;AMR_AF=0.1888;AFR_AF=0.2867;EUR_AF=0.1372;SAS_AF=0.09;AA=T|||;VT=SNP
6	33012921	rs187560877	T	C	100	PASS	AC=65;AF=0.0129792;AN=5008;NS=2504;DP=18659;EAS_AF=0.0248;AMR_AF=0;AFR_AF=0;EUR_AF=0;SAS_AF=0.0409;AA=T|||;VT=SNP
6	33013132	rs655072	C	T	100	PASS	AC=1771;AF=0.353634;AN=5008;NS=2504;DP=17340;EAS_AF=0.3661;AMR_AF=0.2637;AFR_AF=0.174;EUR_AF=0.3837;SAS_AF=0.6166;AA=T|||;VT=SNP
6	33013367	rs192475971	G	T	100	PASS	AC=65;AF=0.0129792;AN=5008;NS=2504;DP=17736;EAS_AF=0.0248;AMR_AF=0;AFR_AF=0;EUR_AF=0;SAS_AF=0.0409;AA=G|||;VT=SNP
6	33013516	rs139311161	T	G	100	PASS	AC=21;AF=0.00419329;AN=5008;NS=2504;DP=17206;EAS_AF=0.0208;AMR_AF=0;AFR_AF=0;EUR_AF=0;SAS_AF=0;AA=T|||;VT=SNP
6	33013523	rs9277085	G	A	100	PASS	AC=481;AF=0.0960463;AN=5008;NS=2504;DP=17132;EAS_AF=0.1062;AMR_AF=0.1369;AFR_AF=0.1051;EUR_AF=0.0716;SAS_AF=0.0695;AA=G|||;VT=SNP
6	33013612	rs149974480	C	T	100	PASS	AC=360;AF=0.071885;AN=5008;NS=2504;DP=16966;EAS_AF=0.0446;AMR_AF=0.0476;AFR_AF=0.0711;EUR_AF=0.0775;SAS_AF=0.1125;AA=c|||;VT=SNP
6	33013889	rs369634	T	C	100	PASS	AC=1411;AF=0.281749;AN=5008;NS=2504;DP=19129;EAS_AF=0.3214;AMR_AF=0.2161;AFR_AF=0.1029;EUR_AF=0.3062;SAS_AF=0.5041;AA=T|||;VT=SNP
6	33014050	rs3130174	G	A	100	PASS	AC=3147;AF=0.628395;AN=5008;NS=2504;DP=21132;EAS_AF=0.4921;AMR_AF=0.5389;AFR_AF=0.7201;EUR_AF=0.5825;SAS_AF=0.7556;AA=G|||;VT=SNP
6	33014303	rs375762	T	G	100	PASS	AC=1772;AF=0.353834;AN=5008;NS=2504;DP=19311;EAS_AF=0.3661;AMR_AF=0.2637;AFR_AF=0.174;EUR_AF=0.3847;SAS_AF=0.6166;AA=G|||;VT=SNP
6	33014313	rs398762	A	G	100	PASS	AC=1772;AF=0.353834;AN=5008;NS=2504;DP=19299;EAS_AF=0.3661;AMR_AF=0.2637;AFR_AF=0.174;EUR_AF=0.3847;SAS_AF=0.6166;AA=G|||;VT=SNP
6	33014318	rs405612	T	C	100	PASS	AC=1410;AF=0.28155;AN=5008;NS=2504;DP=19218;EAS_AF=0.3224;AMR_AF=0.2161;AFR_AF=0.1006;EUR_AF=0.3072;SAS_AF=0.5041;AA=T|||;VT=SNP
6	33014453	rs2859172	T	C	100	PASS	AC=1408;AF=0.28115;AN=5008;NS=2504;DP=22186;EAS_AF=0.3214;AMR_AF=0.2161;AFR_AF=0.1006;EUR_AF=0.3062;SAS_AF=0.5041;AA=C|||;VT=SNP
6	33014531	rs148726566	C	T	100	PASS	AC=26;AF=0.00519169;AN=5008;NS=2504;DP=22228;EAS_AF=0.0139;AMR_AF=0;AFR_AF=0;EUR_AF=0;SAS_AF=0.0123;AA=T|||;VT=SNP
6	33014804	rs184208611	T	C	100	PASS	AC=21;AF=0.00419329;AN=5008;NS=2504;DP=18587;EAS_AF=0.0208;AMR_AF=0;AFR_AF=0;EUR_AF=0;SAS_AF=0;AA=T|||;VT=SNP
6	33014894	rs141704388	G	A	100	PASS	AC=21;AF=0.00419329;AN=5008;NS=2504;DP=20388;EAS_AF=0.0208;AMR_AF=0;AFR_AF=0;EUR_AF=0;SAS_AF=0;AA=G|||;VT=SNP
6	33015295	rs117421249	G	A	100	PASS	AC=65;AF=0.0129792;AN=5008;NS=2504;DP=19743;EAS_AF=0.0248;AMR_AF=0;AFR_AF=0;EUR_AF=0;SAS_AF=0.0409;AA=G|||;VT=SNP
6	33015419	rs383887	A	G	100	PASS	AC=1422;AF=0.283946;AN=5008;NS=2504;DP=20326;EAS_AF=0.3214;AMR_AF=0.219;AFR_AF=0.1006;EUR_AF=0.3181;SAS_AF=0.5041;AA=A|||;VT=SNP
6	33015421	rs35085781	C	T	100	PASS	AC=299;AF=0.0597045;AN=5008;NS=2504;DP=20404;EAS_AF=0.0198;AMR_AF=0.0476;AFR_AF=0.0734;EUR_AF=0.0785;SAS_AF=0.0716;AA=C|||;VT=SNP
6	33015447	rs34616074	T	C	100	PASS	AC=298;AF=0.0595048;AN=5008;NS=2504;DP=20459;EAS_AF=0.0198;AMR_AF=0.0476;AFR_AF=0.0734;EUR_AF=0.0775;SAS_AF=0.0716;AA=T|||;VT=SNP
6	33015535	rs116004308	G	T	100	PASS	AC=280;AF=0.0559105;AN=5008;NS=2504;DP=20514;EAS_AF=0.1141;AMR_AF=0.0202;AFR_AF=0.0477;EUR_AF=0.0139;SAS_AF=0.0757;AA=G|||;VT=SNP
6	33015804	rs386933	G	T	100	PASS	AC=1422;AF=0.283946;AN=5008;NS=2504;DP=17829;EAS_AF=0.3214;AMR_AF=0.219;AFR_AF=0.1006;EUR_AF=0.3181;SAS_AF=0.5041;AA=T|||;VT=SNP
6	33015823	rs445832	T	C	100	PASS	AC=1785;AF=0.35643;AN=5008;NS=2504;DP=17696;EAS_AF=0.3661;AMR_AF=0.2666;AFR_AF=0.174;EUR_AF=0.3956;SAS_AF=0.6166;AA=C|||;VT=SNP
6	33016033	rs3097659	C	A	100	PASS	AC=4611;AF=0.920727;AN=5008;NS=2504;DP=18035;EAS_AF=0.9772;AMR_AF=0.7176;AFR_AF=0.9834;EUR_AF=0.8678;SAS_AF=0.9765;AA=A|||;VT=SNP
6	33016072	rs71565366	C	A	100	PASS	AC=364;AF=0.0726837;AN=5008;NS=2504;DP=17580;EAS_AF=0.0446;AMR_AF=0.0476;AFR_AF=0.0734;EUR_AF=0.0775;SAS_AF=0.1135;AA=C|||;VT=SNP
6	33016087	rs393769	T	C	100	PASS	AC=1424;AF=0.284345;AN=5008;NS=2504;DP=17694;EAS_AF=0.3224;AMR_AF=0.219;AFR_AF=0.1014;EUR_AF=0.3181;SAS_AF=0.5041;AA=T|||;VT=SNP
6	33016299	rs6918087	A	G	100	PASS	AC=298;AF=0.0595048;AN=5008;NS=2504;DP=21060;EAS_AF=0.0198;AMR_AF=0.0476;AFR_AF=0.0734;EUR_AF=0.0775;SAS_AF=0.0716;AA=A|||;VT=SNP
6	33016508	rs9277097	C	T	100	PASS	AC=480;AF=0.0958466;AN=5008;NS=2504;DP=20976;EAS_AF=0.1062;AMR_AF=0.1369;AFR_AF=0.1051;EUR_AF=0.0706;SAS_AF=0.0695;AA=C|||;VT=SNP
6	33016707	rs2567274	C	T	100	PASS	AC=1423;AF=0.284145;AN=5008;NS=2504;DP=18801;EAS_AF=0.3214;AMR_AF=0.219;AFR_AF=0.0998;EUR_AF=0.3181;SAS_AF=0.5061;AA=C|||;VT=SNP
6	33016728	rs375912	T	C	100	PASS	AC=1423;AF=0.284145;AN=5008;NS=2504;DP=18654;EAS_AF=0.3214;AMR_AF=0.219;AFR_AF=0.0998;EUR_AF=0.3181;SAS_AF=0.5061;AA=T|||;VT=SNP
6	33016887	rs2105929	A	G	100	PASS	AC=1255;AF=0.250599;AN=5008;NS=2504;DP=19714;EAS_AF=0.3105;AMR_AF=0.1931;AFR_AF=0.0908;EUR_AF=0.2863;SAS_AF=0.409;AA=A|||;VT=SNP
6	33017082	rs3130175	G	A	100	PASS	AC=1124;AF=0.224441;AN=5008;NS=2504;DP=18991;EAS_AF=0.122;AMR_AF=0.2421;AFR_AF=0.4304;EUR_AF=0.175;SAS_AF=0.09;AA=A|||;VT=SNP
6	33017227	rs2082259	T	A	100	PASS	AC=3960;AF=0.790735;AN=5008;NS=2504;DP=21162;EAS_AF=0.9752;AMR_AF=0.6268;AFR_AF=0.5802;EUR_AF=0.8171;SAS_AF=0.9744;AA=A|||;VT=SNP
6	33017264	rs117582938	G	A	100	PASS	AC=63;AF=0.0125799;AN=5008;NS=2504;DP=21055;EAS_AF=0.0248;AMR_AF=0;AFR_AF=0;EUR_AF=0;SAS_AF=0.0389;AA=G|||;VT=SNP
6	33017457	rs3130176	A	G	100	PASS	AC=3056;AF=0.610224;AN=5008;NS=2504;DP=20084;EAS_AF=0.4911;AMR_AF=0.5389;AFR_AF=0.6717;EUR_AF=0.5934;SAS_AF=0.7178;AA=G|||;VT=SNP
6	33017486	rs430620	G	A	100	PASS	AC=1123;AF=0.224241;AN=5008;NS=2504;DP=20741;EAS_AF=0.0417;AMR_AF=0.1744;AFR_AF=0.4652;EUR_AF=0.1998;SAS_AF=0.1472;AA=G|||;VT=SNP
6	33017494	rs141884419	T	C	100	PASS	AC=21;AF=0.00419329;AN=5008;NS=2504;DP=20721;EAS_AF=0.0208;AMR_AF=0;AFR_AF=0;EUR_AF=0;SAS_AF=0;AA=C|||;VT=SNP
6	33017502	rs3130177	G	A	100	PASS	AC=1677;AF=0.334864;AN=5008;NS=2504;DP=20865;EAS_AF=0.4851;AMR_AF=0.2133;AFR_AF=0.3956;EUR_AF=0.3002;SAS_AF=0.2198;AA=A|||;VT=SNP
6	33017602	rs117905160	C	T	100	PASS	AC=19;AF=0.00379393;AN=5008;NS=2504;DP=20948;EAS_AF=0.0139;AMR_AF=0;AFR_AF=0;EUR_AF=0;SAS_AF=0.0051;AA=C|||;VT=SNP
6	33018083	rs3130577	G	A	100	PASS	AC=4370;AF=0.872604;AN=5008;NS=2504;DP=20170;EAS_AF=0.9722;AMR_AF=0.6931;AFR_AF=0.8585;EUR_AF=0.8539;SAS_AF=0.9356;AA=g|||;VT=SNP
6	33018112	rs3097660	A	G	100	PASS	AC=4370;AF=0.872604;AN=5008;NS=2504;DP=21173;EAS_AF=0.9722;AMR_AF=0.6931;AFR_AF=0.8585;EUR_AF=0.8539;SAS_AF=0.9356;AA=A|||;VT=SNP
6	33018310	rs3130578	T	C	100	PASS	AC=4369;AF=0.872404;AN=5008;NS=2504;DP=19362;EAS_AF=0.9712;AMR_AF=0.6931;AFR_AF=0.8585;EUR_AF=0.8539;SAS_AF=0.9356;AA=T|||;VT=SNP
6	33018377	rs446853	C	T	100	PASS	AC=2319;AF=0.463059;AN=5008;NS=2504;DP=19284;EAS_AF=0.5208;AMR_AF=0.3256;AFR_AF=0.5658;EUR_AF=0.4652;SAS_AF=0.3599;AA=C|||;VT=SNP
6	33018396	rs3130579	T	C	100	PASS	AC=4370;AF=0.872604;AN=5008;NS=2504;DP=19044;EAS_AF=0.9722;AMR_AF=0.6931;AFR_AF=0.8585;EUR_AF=0.8539;SAS_AF=0.9356;AA=C|||;VT=SNP
6	33018400	rs3130178	C	G	100	PASS	AC=4370;AF=0.872604;AN=5008;NS=2504;DP=18899;EAS_AF=0.9722;AMR_AF=0.6931;AFR_AF=0.8585;EUR_AF=0.8539;SAS_AF=0.9356;AA=C|||;VT=SNP
6	33018459	rs3130179	A	G	100	PASS	AC=4371;AF=0.872804;AN=5008;NS=2504;DP=19066;EAS_AF=0.9722;AMR_AF=0.6931;AFR_AF=0.8585;EUR_AF=0.8539;SAS_AF=0.9366;AA=A|||;VT=SNP
6	33018541	rs117940649	T	C	100	PASS	AC=19;AF=0.00379393;AN=5008;NS=2504;DP=19944;EAS_AF=0.0188;AMR_AF=0;AFR_AF=0;EUR_AF=0;SAS_AF=0;AA=T|||;VT=SNP
6	33018548	rs453461	G	A	100	PASS	AC=1874;AF=0.374201;AN=5008;NS=2504;DP=20023;EAS_AF=0.4395;AMR_AF=0.3401;AFR_AF=0.2784;EUR_AF=0.3569;SAS_AF=0.4785;AA=G|||;VT=SNP
6	33018642	rs10434852	G	A	100	PASS	AC=1203;AF=0.240216;AN=5008;NS=2504;DP=21017;EAS_AF=0.4812;AMR_AF=0.1441;AFR_AF=0.1059;EUR_AF=0.2624;SAS_AF=0.2188;AA=G|||;VT=SNP
6	33018726	rs450745	G	A	100	PASS	AC=1170;AF=0.233626;AN=5008;NS=2504;DP=18229;EAS_AF=0.3105;AMR_AF=0.1888;AFR_AF=0.0287;EUR_AF=0.2863;SAS_AF=0.409;AA=G|||;VT=SNP
6	33018835	rs144622374	G	A	100	PASS	AC=22;AF=0.00439297;AN=5008;NS=2504;DP=17951;EAS_AF=0.0218;AMR_AF=0;AFR_AF=0;EUR_AF=0;SAS_AF=0;AA=G|||;VT=SNP
6	33018849	rs147526282	G	A	100	PASS	AC=22;AF=0.00439297;AN=5008;NS=2504;DP=17933;EAS_AF=0.0218;AMR_AF=0;AFR_AF=0;EUR_AF=0;SAS_AF=0;AA=A|||;VT=SNP
6	33019041	rs449769	C	T	100	PASS	AC=1170;AF=0.233626;AN=5008;NS=2504;DP=18216;EAS_AF=0.3105;AMR_AF=0.1888;AFR_AF=0.0287;EUR_AF=0.2863;SAS_AF=0.409;AA=C|||;VT=SNP
6	33019082	rs3130580	G	C	100	PASS	AC=4190;AF=0.836661;AN=5008;NS=2504;DP=16924;EAS_AF=0.9395;AMR_AF=0.6657;AFR_AF=0.8563;EUR_AF=0.8221;SAS_AF=0.8405;AA=G|||;VT=SNP
6	33019113	rs145321985	A	C	100	PASS	AC=19;AF=0.00379393;AN=5008;NS=2504;DP=16182;EAS_AF=0.0169;AMR_AF=0;AFR_AF=0;EUR_AF=0;SAS_AF=0.002;AA=A|||;VT=SNP
6	33019613	rs144609007	T	C	100	PASS	AC=23;AF=0.00459265;AN=5008;NS=2504;DP=18377;EAS_AF=0.0228;AMR_AF=0;AFR_AF=0;EUR_AF=0;SAS_AF=0;AA=T|||;VT=SNP
6	33019643	rs440841	T	G	100	PASS	AC=2075;AF=0.414337;AN=5008;NS=2504;DP=18483;EAS_AF=0.6806;AMR_AF=0.3127;AFR_AF=0.0666;EUR_AF=0.5398;SAS_AF=0.5532;AA=T|||;VT=SNP
6	33019686	rs446287	T	C	100	PASS	AC=1325;AF=0.264577;AN=5008;NS=2504;DP=18647;EAS_AF=0.3145;AMR_AF=0.2176;AFR_AF=0.1142;EUR_AF=0.3062;SAS_AF=0.407;AA=C|||;VT=SNP
6	33019973	rs3128952	A	T	100	PASS	AC=4249;AF=0.848442;AN=5008;NS=2504;DP=20303;EAS_AF=0.9345;AMR_AF=0.6643;AFR_AF=0.9054;EUR_AF=0.8241;SAS_AF=0.8384;AA=A|||;VT=SNP
6	33020168	rs3130581	T	C	100	PASS	AC=4260;AF=0.850639;AN=5008;NS=2504;DP=18694;EAS_AF=0.9345;AMR_AF=0.6643;AFR_AF=0.9138;EUR_AF=0.8241;SAS_AF=0.8384;AA=T|||;VT=SNP
6	33020286	rs3130180	C	G	100	PASS	AC=4231;AF=0.844848;AN=5008;NS=2504;DP=19374;EAS_AF=0.9315;AMR_AF=0.6643;AFR_AF=0.8941;EUR_AF=0.8241;SAS_AF=0.8384;AA=G|||;VT=SNP
6	33020352	rs3130582	T	C	100	PASS	AC=4230;AF=0.844649;AN=5008;NS=2504;DP=18779;EAS_AF=0.9315;AMR_AF=0.6643;AFR_AF=0.8933;EUR_AF=0.8241;SAS_AF=0.8384;AA=C|||;VT=SNP
6	33020604	rs11965964	C	T	100	PASS	AC=326;AF=0.0650958;AN=5008;NS=2504;DP=19271;EAS_AF=0.0149;AMR_AF=0.0432;AFR_AF=0.18;EUR_AF=0.0239;SAS_AF=0.0194;AA=C|||;VT=SNP
6	33020696	rs3097661	C	A	100	PASS	AC=3942;AF=0.787141;AN=5008;NS=2504;DP=19063;EAS_AF=0.8115;AMR_AF=0.6441;AFR_AF=0.8472;EUR_AF=0.8101;SAS_AF=0.7587;AA=C|||;VT=SNP
6	33020777	rs3097662	C	T	100	PASS	AC=3941;AF=0.786941;AN=5008;NS=2504;DP=18954;EAS_AF=0.8115;AMR_AF=0.6441;AFR_AF=0.8472;EUR_AF=0.8091;SAS_AF=0.7587;AA=C|||;VT=SNP
6	33020831	rs3130583	A	C	100	PASS	AC=3941;AF=0.786941;AN=5008;NS=2504;DP=18662;EAS_AF=0.8115;AMR_AF=0.6427;AFR_AF=0.8464;EUR_AF=0.8101;SAS_AF=0.7597;AA=A|||;VT=SNP
6	33020842	rs3128953	A	G	100	PASS	AC=3944;AF=0.78754;AN=5008;NS=2504;DP=18881;EAS_AF=0.8115;AMR_AF=0.6455;AFR_AF=0.8472;EUR_AF=0.8101;SAS_AF=0.7597;AA=A|||;VT=SNP
6	33020907	rs7763404	T	C	100	PASS	AC=3944;AF=0.78754;AN=5008;NS=2504;DP=19810;EAS_AF=0.8115;AMR_AF=0.6455;AFR_AF=0.8472;EUR_AF=0.8101;SAS_AF=0.7597;AA=T|||;VT=SNP
6	33020929	rs7743129	A	G	100	PASS	AC=3944;AF=0.78754;AN=5008;NS=2504;DP=21270;EAS_AF=0.8115;AMR_AF=0.6455;AFR_AF=0.8472;EUR_AF=0.8101;SAS_AF=0.7597;AA=A|||;VT=SNP
6	33021146	rs370797	T	A	100	PASS	AC=1060;AF=0.211661;AN=5008;NS=2504;DP=21192;EAS_AF=0.2827;AMR_AF=0.1902;AFR_AF=0.0219;EUR_AF=0.2873;SAS_AF=0.3323;AA=T|||;VT=SNP
6	33021161	rs3130584	T	C	100	PASS	AC=3942;AF=0.787141;AN=5008;NS=2504;DP=21038;EAS_AF=0.8115;AMR_AF=0.6441;AFR_AF=0.8472;EUR_AF=0.8101;SAS_AF=0.7587;AA=C|||;VT=SNP
6	33021192	rs3128955	A	T	100	PASS	AC=3942;AF=0.787141;AN=5008;NS=2504;DP=21029;EAS_AF=0.8115;AMR_AF=0.6441;AFR_AF=0.8472;EUR_AF=0.8101;SAS_AF=0.7587;AA=A|||;VT=SNP
6	33021256	rs3130586	G	A	100	PASS	AC=3943;AF=0.78734;AN=5008;NS=2504;DP=20427;EAS_AF=0.8115;AMR_AF=0.6441;AFR_AF=0.848;EUR_AF=0.8101;SAS_AF=0.7587;AA=G|||;VT=SNP
6	33021291	rs118134456	G	A	100	PASS	AC=23;AF=0.00459265;AN=5008;NS=2504;DP=20650;EAS_AF=0.0228;AMR_AF=0;AFR_AF=0;EUR_AF=0;SAS_AF=0;AA=G|||;VT=SNP
6	33021362	rs9277138	A	G	100	PASS	AC=3943;AF=0.78734;AN=5008;NS=2504;DP=20300;EAS_AF=0.8115;AMR_AF=0.6441;AFR_AF=0.848;EUR_AF=0.8101;SAS_AF=0.7587;AA=G|||;VT=SNP
6	33021372	rs9277139	C	T	100	PASS	AC=3944;AF=0.78754;AN=5008;NS=2504;DP=20261;EAS_AF=0.8115;AMR_AF=0.6455;AFR_AF=0.848;EUR_AF=0.8101;SAS_AF=0.7587;AA=T|||;VT=SNP
6	33021415	rs9277140	C	T	100	PASS	AC=3945;AF=0.78774;AN=5008;NS=2504;DP=22018;EAS_AF=0.8115;AMR_AF=0.647;AFR_AF=0.848;EUR_AF=0.8101;SAS_AF=0.7587;AA=C|||;VT=SNP
6	33021700	rs9277150	T	C	100	PASS	AC=3934;AF=0.785543;AN=5008;NS=2504;DP=20666;EAS_AF=0.8105;AMR_AF=0.6455;AFR_AF=0.8464;EUR_AF=0.8062;SAS_AF=0.7556;AA=C|||;VT=SNP
6	33022023	rs3130587	A	G	100	PASS	AC=3943;AF=0.78734;AN=5008;NS=2504;DP=17346;EAS_AF=0.8115;AMR_AF=0.6455;AFR_AF=0.8472;EUR_AF=0.8101;SAS_AF=0.7587;AA=A|||;VT=SNP
6	33022037	rs12206810	C	T	100	PASS	AC=326;AF=0.0650958;AN=5008;NS=2504;DP=17543;EAS_AF=0.0149;AMR_AF=0.0432;AFR_AF=0.1793;EUR_AF=0.0249;SAS_AF=0.0194;AA=c|||;VT=SNP
6	33022062	rs3130588	C	T	100	PASS	AC=3942;AF=0.787141;AN=5008;NS=2504;DP=18118;EAS_AF=0.8115;AMR_AF=0.6441;AFR_AF=0.8472;EUR_AF=0.8101;SAS_AF=0.7587;AA=T|||;VT=SNP
6	33022368	rs3130589	C	T	100	PASS	AC=3947;AF=0.788139;AN=5008;NS=2504;DP=18459;EAS_AF=0.8115;AMR_AF=0.6455;AFR_AF=0.8472;EUR_AF=0.8091;SAS_AF=0.7638;AA=C|||;VT=SNP
6	33022375	rs117740309	G	A	100	PASS	AC=23;AF=0.00459265;AN=5008;NS=2504;DP=18521;EAS_AF=0.0228;AMR_AF=0;AFR_AF=0;EUR_AF=0;SAS_AF=0;AA=G|||;VT=SNP
6	33022467	rs3097663	A	G	100	PASS	AC=3943;AF=0.78734;AN=5008;NS=2504;DP=21065;EAS_AF=0.8115;AMR_AF=0.6441;AFR_AF=0.848;EUR_AF=0.8101;SAS_AF=0.7587;AA=A|||;VT=SNP
6	33022487	rs3130181	G	A	100	PASS	AC=3966;AF=0.791933;AN=5008;NS=2504;DP=21895;EAS_AF=0.8343;AMR_AF=0.6441;AFR_AF=0.848;EUR_AF=0.8101;SAS_AF=0.7587;AA=A|||;VT=SNP
6	33022518	rs3097664	A	G	100	PASS	AC=3942;AF=0.787141;AN=5008;NS=2504;DP=22687;EAS_AF=0.8115;AMR_AF=0.6441;AFR_AF=0.8472;EUR_AF=0.8101;SAS_AF=0.7587;AA=G|||;VT=SNP
6	33022803	rs9277170	G	A	100	PASS	AC=3960;AF=0.790735;AN=5008;NS=2504;DP=19395;EAS_AF=0.8115;AMR_AF=0.6455;AFR_AF=0.8472;EUR_AF=0.8221;SAS_AF=0.7638;AA=A|||;VT=SNP
6	33022961	rs9277171	C	T	100	PASS	AC=3956;AF=0.789936;AN=5008;NS=2504;DP=23215;EAS_AF=0.8115;AMR_AF=0.6455;AFR_AF=0.8457;EUR_AF=0.8211;SAS_AF=0.7628;AA=C|||;VT=SNP
6	33022995	rs9277173	C	T	100	PASS	AC=3956;AF=0.789936;AN=5008;NS=2504;DP=23209;EAS_AF=0.8115;AMR_AF=0.6455;AFR_AF=0.8457;EUR_AF=0.8211;SAS_AF=0.7628;AA=C|||;VT=SNP
6	33023063	rs9277174	T	C	100	PASS	AC=3976;AF=0.79393;AN=5008;NS=2504;DP=20412;EAS_AF=0.8125;AMR_AF=0.6484;AFR_AF=0.8457;EUR_AF=0.8221;SAS_AF=0.7791;AA=C|||;VT=SNP
6	33023139	rs9277175	C	T	100	PASS	AC=3965;AF=0.791733;AN=5008;NS=2504;DP=19100;EAS_AF=0.8125;AMR_AF=0.6513;AFR_AF=0.8464;EUR_AF=0.8231;SAS_AF=0.7638;AA=C|||;VT=SNP
6	33023191	rs9277178	G	A	100	PASS	AC=3959;AF=0.790535;AN=5008;NS=2504;DP=18898;EAS_AF=0.8125;AMR_AF=0.6513;AFR_AF=0.8464;EUR_AF=0.8231;SAS_AF=0.7577;AA=G|||;VT=SNP
6	33023201	rs151011206	G	A	100	PASS	AC=23;AF=0.00459265;AN=5008;NS=2504;DP=18895;EAS_AF=0.0198;AMR_AF=0;AFR_AF=0;EUR_AF=0;SAS_AF=0.0031;AA=G|||;VT=SNP
6	33023217	rs117420996	C	T	100	PASS	AC=24;AF=0.00479233;AN=5008;NS=2504;DP=19046;EAS_AF=0.0238;AMR_AF=0;AFR_AF=0;EUR_AF=0;SAS_AF=0;AA=C|||;VT=SNP
6	33023251	rs9277180	T	C	100	PASS	AC=3965;AF=0.791733;AN=5008;NS=2504;DP=20777;EAS_AF=0.8115;AMR_AF=0.6527;AFR_AF=0.8464;EUR_AF=0.8221;SAS_AF=0.7648;AA=C|||;VT=SNP
6	33023327	rs150144200	C	A	100	PASS	AC=23;AF=0.00459265;AN=5008;NS=2504;DP=22256;EAS_AF=0.0228;AMR_AF=0;AFR_AF=0;EUR_AF=0;SAS_AF=0;AA=C|||;VT=SNP
6	33023370	rs9277183	C	T	100	PASS	AC=3959;AF=0.790535;AN=5008;NS=2504;DP=21010;EAS_AF=0.8115;AMR_AF=0.647;AFR_AF=0.8464;EUR_AF=0.8221;SAS_AF=0.7628;AA=C|||;VT=SNP
6	33023399	rs9277184	G	A	100	PASS	AC=3959;AF=0.790535;AN=5008;NS=2504;DP=21778;EAS_AF=0.8115;AMR_AF=0.647;AFR_AF=0.8464;EUR_AF=0.8221;SAS_AF=0.7628;AA=G|||;VT=SNP
6	33023437	rs138774435	G	T	100	PASS	AC=23;AF=0.00459265;AN=5008;NS=2504;DP=21565;EAS_AF=0.0228;AMR_AF=0;AFR_AF=0;EUR_AF=0;SAS_AF=0;AA=G|||;VT=SNP
6	33023452	rs3130591	A	G	100	PASS	AC=3956;AF=0.789936;AN=5008;NS=2504;DP=21245;EAS_AF=0.8115;AMR_AF=0.647;AFR_AF=0.8442;EUR_AF=0.8221;SAS_AF=0.7628;AA=G|||;VT=SNP
6	33023566	rs115232036	A	T	100	PASS	AC=332;AF=0.0662939;AN=5008;NS=2504;DP=21458;EAS_AF=0.1161;AMR_AF=0.0245;AFR_AF=0.0817;EUR_AF=0.0139;SAS_AF=0.0777;AA=A|||;VT=SNP
6	33023579	rs3130182	A	G	100	PASS	AC=3824;AF=0.763578;AN=5008;NS=2504;DP=21311;EAS_AF=0.9296;AMR_AF=0.6095;AFR_AF=0.6694;EUR_AF=0.7495;SAS_AF=0.8436;AA=G|||;VT=SNP
6	33023723	rs3097667	G	C	100	PASS	AC=536;AF=0.107029;AN=5008;NS=2504;DP=19943;EAS_AF=0.0248;AMR_AF=0.3199;AFR_AF=0.0794;EUR_AF=0.0895;SAS_AF=0.0961;AA=G|||;VT=SNP
6	33023761	rs3097668	T	C	100	PASS	AC=1118;AF=0.223243;AN=5008;NS=2504;DP=19494;EAS_AF=0.1706;AMR_AF=0.3847;AFR_AF=0.2141;EUR_AF=0.168;SAS_AF=0.2321;AA=T|||;VT=SNP
6	33023792	rs3097669	A	C	100	PASS	AC=1927;AF=0.384784;AN=5008;NS=2504;DP=19209;EAS_AF=0.2986;AMR_AF=0.5663;AFR_AF=0.5961;EUR_AF=0.2575;SAS_AF=0.1902;AA=a|||;VT=SNP
6	33023832	rs558115848	C	T	100	PASS	AC=1683;AF=0.336062;AN=5008;NS=2504;DP=19052;EAS_AF=0.2341;AMR_AF=0.4496;AFR_AF=0.5038;EUR_AF=0.1869;SAS_AF=0.2873;AA=c|||;VT=SNP
6	33023880	rs9277193	T	C	100	PASS	AC=2391;AF=0.477436;AN=5008;NS=2504;DP=18312;EAS_AF=0.495;AMR_AF=0.5908;AFR_AF=0.4614;EUR_AF=0.4553;SAS_AF=0.4233;AA=C|||;VT=SNP
6	33023894	rs9277194	C	T	100	PASS	AC=2379;AF=0.47504;AN=5008;NS=2504;DP=18541;EAS_AF=0.494;AMR_AF=0.5922;AFR_AF=0.4561;EUR_AF=0.4533;SAS_AF=0.4202;AA=T|||;VT=SNP
6	33023926	rs9277195	C	T	100	PASS	AC=2771;AF=0.553315;AN=5008;NS=2504;DP=19063;EAS_AF=0.6349;AMR_AF=0.7176;AFR_AF=0.4932;EUR_AF=0.5;SAS_AF=0.4888;AA=T|||;VT=SNP
6	33023946	rs9277196	A	G	100	PASS	AC=2905;AF=0.580072;AN=5008;NS=2504;DP=19597;EAS_AF=0.6369;AMR_AF=0.7334;AFR_AF=0.5469;EUR_AF=0.5278;SAS_AF=0.5112;AA=a|||;VT=SNP
6	33023996	rs3130183	T	A	100	PASS	AC=2645;AF=0.528155;AN=5008;NS=2504;DP=18011;EAS_AF=0.6052;AMR_AF=0.6715;AFR_AF=0.4962;EUR_AF=0.4761;SAS_AF=0.4438;AA=t|||;VT=SNP
6	33024032	rs6934244	C	A	100	PASS	AC=765;AF=0.152756;AN=5008;NS=2504;DP=15725;EAS_AF=0.2044;AMR_AF=0.0648;AFR_AF=0.323;EUR_AF=0.0437;SAS_AF=0.044;AA=A|||;VT=SNP
6	33024132	rs412735	G	A	100	PASS	AC=2461;AF=0.491414;AN=5008;NS=2504;DP=17762;EAS_AF=0.6786;AMR_AF=0.6009;AFR_AF=0.3374;EUR_AF=0.4145;SAS_AF=0.5082;AA=G|||;VT=SNP
6	33024166	rs449635	A	G	100	PASS	AC=1329;AF=0.265375;AN=5008;NS=2504;DP=18637;EAS_AF=0.3671;AMR_AF=0.3357;AFR_AF=0.3147;EUR_AF=0.0845;SAS_AF=0.2301;AA=G|||;VT=SNP
6	33024178	rs114484337	T	A	100	PASS	AC=632;AF=0.126198;AN=5008;NS=2504;DP=19005;EAS_AF=0.0843;AMR_AF=0.072;AFR_AF=0.2542;EUR_AF=0.0239;SAS_AF=0.1401;AA=A|||;VT=SNP
6	33024224	rs6457707	G	A	100	PASS	AC=1637;AF=0.326877;AN=5008;NS=2504;DP=20879;EAS_AF=0.1825;AMR_AF=0.3934;AFR_AF=0.5794;EUR_AF=0.1958;SAS_AF=0.2219;AA=g|||;VT=SNP
6	33024229	rs396638	G	A	100	PASS	AC=1865;AF=0.372404;AN=5008;NS=2504;DP=21026;EAS_AF=0.5992;AMR_AF=0.3184;AFR_AF=0.1566;EUR_AF=0.4085;SAS_AF=0.4315;AA=A|||;VT=SNP
6	33024258	rs12200756	G	A	100	PASS	AC=1086;AF=0.216853;AN=5008;NS=2504;DP=20975;EAS_AF=0.2927;AMR_AF=0.1268;AFR_AF=0.298;EUR_AF=0.1561;SAS_AF=0.1554;AA=g|||;VT=SNP
6	33024273	rs435549	T	A	100	PASS	AC=1562;AF=0.311901;AN=5008;NS=2504;DP=20643;EAS_AF=0.5615;AMR_AF=0.2536;AFR_AF=0.087;EUR_AF=0.2992;SAS_AF=0.4131;AA=T|||;VT=SNP
6	33024299	rs3130593	C	T	100	PASS	AC=1110;AF=0.221645;AN=5008;NS=2504;DP=20403;EAS_AF=0.4306;AMR_AF=0.1715;AFR_AF=0.2436;EUR_AF=0.1083;SAS_AF=0.1288;AA=c|||;VT=SNP
6	33024309	rs3130184	T	A	100	PASS	AC=851;AF=0.169928;AN=5008;NS=2504;DP=20473;EAS_AF=0.4286;AMR_AF=0.1427;AFR_AF=0.0847;EUR_AF=0.0924;SAS_AF=0.1176;AA=t|||;VT=SNP
6	33024317	rs3130185	G	A	100	PASS	AC=849;AF=0.169529;AN=5008;NS=2504;DP=20664;EAS_AF=0.4286;AMR_AF=0.1427;AFR_AF=0.0832;EUR_AF=0.0924;SAS_AF=0.1176;AA=G|||;VT=SNP
6	33024324	rs3130594	G	C	100	PASS	AC=809;AF=0.161542;AN=5008;NS=2504;DP=20558;EAS_AF=0.4048;AMR_AF=0.1412;AFR_AF=0.0726;EUR_AF=0.0924;SAS_AF=0.1166;AA=g|||;VT=SNP
6	33024606	rs376877	C	G	100	PASS	AC=1708;AF=0.341054;AN=5008;NS=2504;DP=20200;EAS_AF=0.2123;AMR_AF=0.2334;AFR_AF=0.643;EUR_AF=0.1849;SAS_AF=0.3027;AA=C|||;VT=SNP
6	33024654	rs3135402	A	C	100	PASS	AC=1835;AF=0.366414;AN=5008;NS=2504;DP=19547;EAS_AF=0.252;AMR_AF=0.4467;AFR_AF=0.5015;EUR_AF=0.2644;SAS_AF=0.3497;AA=C|||;VT=SNP
6	33024711	rs73415213	T	C	100	PASS	AC=912;AF=0.182109;AN=5008;NS=2504;DP=19838;EAS_AF=0.0744;AMR_AF=0.134;AFR_AF=0.3608;EUR_AF=0.1074;SAS_AF=0.1626;AA=C|||;VT=SNP
6	33024738	rs73415216	C	T	100	PASS	AC=844;AF=0.16853;AN=5008;NS=2504;DP=20360;EAS_AF=0.0466;AMR_AF=0.1326;AFR_AF=0.3359;EUR_AF=0.1074;SAS_AF=0.1564;AA=C|||;VT=SNP
6	33024762	rs61146968	T	C	100	PASS	AC=878;AF=0.175319;AN=5008;NS=2504;DP=21106;EAS_AF=0.0744;AMR_AF=0.1326;AFR_AF=0.3359;EUR_AF=0.1074;SAS_AF=0.1626;AA=t|||;VT=SNP
6	33024776	rs117499243	T	G	100	PASS	AC=40;AF=0.00798722;AN=5008;NS=2504;DP=21508;EAS_AF=0.0278;AMR_AF=0.0014;AFR_AF=0.0038;EUR_AF=0;SAS_AF=0.0061;AA=T|||;VT=SNP
6	33024795	rs73737975	A	T	100	PASS	AC=882;AF=0.176118;AN=5008;NS=2504;DP=21564;EAS_AF=0.0744;AMR_AF=0.134;AFR_AF=0.3381;EUR_AF=0.1074;SAS_AF=0.1626;AA=T|||;VT=SNP
6	33024814	rs72873911	T	C	100	PASS	AC=1197;AF=0.239018;AN=5008;NS=2504;DP=22011;EAS_AF=0.1032;AMR_AF=0.2421;AFR_AF=0.3752;EUR_AF=0.159;SAS_AF=0.2751;AA=T|||;VT=SNP
6	33024823	rs67643877	T	C	100	PASS	AC=1233;AF=0.246206;AN=5008;NS=2504;DP=21989;EAS_AF=0.131;AMR_AF=0.2421;AFR_AF=0.3782;EUR_AF=0.1571;SAS_AF=0.2812;AA=T|||;VT=SNP
6	33024908	rs56301606	T	C	100	PASS	AC=1238;AF=0.247204;AN=5008;NS=2504;DP=21011;EAS_AF=0.1319;AMR_AF=0.2421;AFR_AF=0.3797;EUR_AF=0.1581;SAS_AF=0.2822;AA=C|||;VT=SNP
6	33024972	rs58083473	A	G	100	PASS	AC=1237;AF=0.247005;AN=5008;NS=2504;DP=21251;EAS_AF=0.1319;AMR_AF=0.2421;AFR_AF=0.3805;EUR_AF=0.1571;SAS_AF=0.2812;AA=G|||;VT=SNP
6	33025044	rs55752341	A	G	100	PASS	AC=1223;AF=0.244209;AN=5008;NS=2504;DP=21132;EAS_AF=0.1319;AMR_AF=0.2406;AFR_AF=0.3797;EUR_AF=0.1571;SAS_AF=0.2689;AA=G|||;VT=SNP
6	33025045	rs55989342	G	A	100	PASS	AC=179;AF=0.0357428;AN=5008;NS=2504;DP=21154;EAS_AF=0.0605;AMR_AF=0.0303;AFR_AF=0.0129;EUR_AF=0.0417;SAS_AF=0.0389;AA=G|||;VT=SNP
6	33025050	rs56064519	A	G	100	PASS	AC=1223;AF=0.244209;AN=5008;NS=2504;DP=21353;EAS_AF=0.1319;AMR_AF=0.2406;AFR_AF=0.3797;EUR_AF=0.1571;SAS_AF=0.2689;AA=G|||;VT=SNP
6	33025174	rs9380335	C	G	100	PASS	AC=2203;AF=0.439896;AN=5008;NS=2504;DP=23188;EAS_AF=0.6815;AMR_AF=0.2839;AFR_AF=0.5809;EUR_AF=0.1899;SAS_AF=0.3681;AA=C|||;VT=SNP
6	33025369	rs114039732	C	T	100	PASS	AC=120;AF=0.0239617;AN=5008;NS=2504;DP=22262;EAS_AF=0.0179;AMR_AF=0.0144;AFR_AF=0.0197;EUR_AF=0.008;SAS_AF=0.0593;AA=C|||;VT=SNP
6	33025386	rs17220829	G	A	100	PASS	AC=1224;AF=0.244409;AN=5008;NS=2504;DP=21812;EAS_AF=0.1319;AMR_AF=0.2406;AFR_AF=0.3797;EUR_AF=0.1571;SAS_AF=0.2699;AA=G|||;VT=SNP
6	33025440	rs2116260	T	C	100	PASS	AC=975;AF=0.194688;AN=5008;NS=2504;DP=21629;EAS_AF=0.5486;AMR_AF=0.0432;AFR_AF=0.1997;EUR_AF=0.0328;SAS_AF=0.0971;AA=T|||;VT=SNP
6	33025450	rs2116261	G	A	100	PASS	AC=855;AF=0.170727;AN=5008;NS=2504;DP=21658;EAS_AF=0.5308;AMR_AF=0.0288;AFR_AF=0.18;EUR_AF=0.0249;SAS_AF=0.0378;AA=G|||;VT=SNP
6	33025469	rs2116262	A	G	100	PASS	AC=975;AF=0.194688;AN=5008;NS=2504;DP=21540;EAS_AF=0.5486;AMR_AF=0.0432;AFR_AF=0.1997;EUR_AF=0.0328;SAS_AF=0.0971;AA=A|||;VT=SNP
6	33025476	rs117286677	G	A	100	PASS	AC=35;AF=0.00698882;AN=5008;NS=2504;DP=21782;EAS_AF=0.0288;AMR_AF=0;AFR_AF=0;EUR_AF=0;SAS_AF=0.0061;AA=G|||;VT=SNP
6	33025493	rs2116263	G	A	100	PASS	AC=858;AF=0.171326;AN=5008;NS=2504;DP=21686;EAS_AF=0.5308;AMR_AF=0.0288;AFR_AF=0.1815;EUR_AF=0.0249;SAS_AF=0.0389;AA=G|||;VT=SNP
6	33025671	rs4604307	C	G	100	PASS	AC=2201;AF=0.439497;AN=5008;NS=2504;DP=20808;EAS_AF=0.6806;AMR_AF=0.2839;AFR_AF=0.5809;EUR_AF=0.1889;SAS_AF=0.3681;AA=C|||;VT=SNP
6	33025690	rs183841403	C	G	100	PASS	AC=35;AF=0.00698882;AN=5008;NS=2504;DP=20960;EAS_AF=0.0288;AMR_AF=0;AFR_AF=0;EUR_AF=0;SAS_AF=0.0061;AA=C|||;VT=SNP
6	33025700	rs4551215	C	T	100	PASS	AC=1017;AF=0.203075;AN=5008;NS=2504;DP=21046;EAS_AF=0.5774;AMR_AF=0.0447;AFR_AF=0.2042;EUR_AF=0.0318;SAS_AF=0.1043;AA=C|||;VT=SNP
6	33025712	rs7775838	C	T	100	PASS	AC=1185;AF=0.236621;AN=5008;NS=2504;DP=21088;EAS_AF=0.1032;AMR_AF=0.2392;AFR_AF=0.3767;EUR_AF=0.1571;SAS_AF=0.2648;AA=C|||;VT=SNP
6	33025740	rs7757860	T	C	100	PASS	AC=1224;AF=0.244409;AN=5008;NS=2504;DP=21084;EAS_AF=0.1319;AMR_AF=0.2406;AFR_AF=0.3797;EUR_AF=0.1571;SAS_AF=0.2699;AA=T|||;VT=SNP
6	33025787	rs5025822	G	C	100	PASS	AC=1017;AF=0.203075;AN=5008;NS=2504;DP=20262;EAS_AF=0.5774;AMR_AF=0.0447;AFR_AF=0.2042;EUR_AF=0.0318;SAS_AF=0.1043;AA=G|||;VT=SNP
6	33025822	rs5025824	T	C	100	PASS	AC=970;AF=0.19369;AN=5008;NS=2504;DP=19570;EAS_AF=0.5466;AMR_AF=0.0403;AFR_AF=0.2005;EUR_AF=0.0308;SAS_AF=0.0971;AA=t|||;VT=SNP
6	33025824	rs5025825	C	A	100	PASS	AC=3107;AF=0.620407;AN=5008;NS=2504;DP=19634;EAS_AF=0.8343;AMR_AF=0.415;AFR_AF=0.823;EUR_AF=0.3121;SAS_AF=0.589;AA=A|||;VT=SNP
6	33025884	rs73415231	G	A	100	PASS	AC=1015;AF=0.202676;AN=5008;NS=2504;DP=19870;EAS_AF=0.5774;AMR_AF=0.0432;AFR_AF=0.2042;EUR_AF=0.0318;SAS_AF=0.1033;AA=A|||;VT=SNP
6	33025953	rs6457709	A	G	100	PASS	AC=3112;AF=0.621406;AN=5008;NS=2504;DP=19874;EAS_AF=0.8363;AMR_AF=0.4164;AFR_AF=0.8238;EUR_AF=0.3131;SAS_AF=0.589;AA=G|||;VT=SNP
6	33025990	rs115684488	C	G	100	PASS	AC=120;AF=0.0239617;AN=5008;NS=2504;DP=19432;EAS_AF=0.0179;AMR_AF=0.0144;AFR_AF=0.0197;EUR_AF=0.008;SAS_AF=0.0593;AA=C|||;VT=SNP
6	33025992	rs73415233	C	A	100	PASS	AC=978;AF=0.195288;AN=5008;NS=2504;DP=19371;EAS_AF=0.5496;AMR_AF=0.0432;AFR_AF=0.2012;EUR_AF=0.0318;SAS_AF=0.0982;AA=c|||;VT=SNP
6	33026084	rs7742205	G	A	100	PASS	AC=2196;AF=0.438498;AN=5008;NS=2504;DP=20930;EAS_AF=0.6796;AMR_AF=0.2824;AFR_AF=0.5794;EUR_AF=0.1889;SAS_AF=0.3671;AA=g|||;VT=SNP
6	33026087	rs7741912	C	G	100	PASS	AC=2196;AF=0.438498;AN=5008;NS=2504;DP=20964;EAS_AF=0.6796;AMR_AF=0.2824;AFR_AF=0.5794;EUR_AF=0.1889;SAS_AF=0.3671;AA=c|||;VT=SNP
6	33026110	rs422544	A	C	100	PASS	AC=1501;AF=0.29972;AN=5008;NS=2504;DP=21084;EAS_AF=0.2083;AMR_AF=0.4092;AFR_AF=0.329;EUR_AF=0.2773;SAS_AF=0.2996;AA=C|||;VT=SNP
6	33026169	rs2894313	G	A	100	PASS	AC=2197;AF=0.438698;AN=5008;NS=2504;DP=20232;EAS_AF=0.6786;AMR_AF=0.2839;AFR_AF=0.5817;EUR_AF=0.1879;SAS_AF=0.3661;AA=A|||;VT=SNP
6	33026246	rs2395309	A	G	100	PASS	AC=2200;AF=0.439297;AN=5008;NS=2504;DP=21370;EAS_AF=0.6806;AMR_AF=0.2839;AFR_AF=0.5809;EUR_AF=0.1889;SAS_AF=0.3671;AA=a|||;VT=SNP
6	33026316	rs2395310	C	T	100	PASS	AC=2199;AF=0.439097;AN=5008;NS=2504;DP=21582;EAS_AF=0.6796;AMR_AF=0.2839;AFR_AF=0.5809;EUR_AF=0.1889;SAS_AF=0.3671;AA=T|||;VT=SNP
6	33026355	rs150197563	C	T	100	PASS	AC=120;AF=0.0239617;AN=5008;NS=2504;DP=21320;EAS_AF=0.0179;AMR_AF=0.0144;AFR_AF=0.0197;EUR_AF=0.008;SAS_AF=0.0593;AA=C|||;VT=SNP
6	33026388	rs34889247	C	A	100	PASS	AC=1184;AF=0.236422;AN=5008;NS=2504;DP=21449;EAS_AF=0.1032;AMR_AF=0.2392;AFR_AF=0.3767;EUR_AF=0.1571;SAS_AF=0.2638;AA=C|||;VT=SNP
6	33026423	rs73415237	C	T	100	PASS	AC=2200;AF=0.439297;AN=5008;NS=2504;DP=21243;EAS_AF=0.6796;AMR_AF=0.2839;AFR_AF=0.5809;EUR_AF=0.1889;SAS_AF=0.3681;AA=C|||;VT=SNP
6	33026433	rs73415239	T	C	100	PASS	AC=1184;AF=0.236422;AN=5008;NS=2504;DP=21107;EAS_AF=0.1032;AMR_AF=0.2392;AFR_AF=0.3767;EUR_AF=0.1571;SAS_AF=0.2638;AA=T|||;VT=SNP
6	33026517	rs67632751	C	T	100	PASS	AC=2198;AF=0.438898;AN=5008;NS=2504;DP=18611;EAS_AF=0.6776;AMR_AF=0.2824;AFR_AF=0.5809;EUR_AF=0.1879;SAS_AF=0.3701;AA=T|||;VT=SNP
6	33026553	rs34937821	G	A	100	PASS	AC=2202;AF=0.439696;AN=5008;NS=2504;DP=18467;EAS_AF=0.6786;AMR_AF=0.2853;AFR_AF=0.5809;EUR_AF=0.1889;SAS_AF=0.3701;AA=A|||;VT=SNP
6	33026604	rs34687999	C	T	100	PASS	AC=2224;AF=0.444089;AN=5008;NS=2504;DP=19077;EAS_AF=0.6806;AMR_AF=0.2925;AFR_AF=0.5825;EUR_AF=0.1889;SAS_AF=0.3834;AA=c|||;VT=SNP
6	33026606	rs35593095	A	G	100	PASS	AC=2224;AF=0.444089;AN=5008;NS=2504;DP=19147;EAS_AF=0.6806;AMR_AF=0.2925;AFR_AF=0.5825;EUR_AF=0.1889;SAS_AF=0.3834;AA=G|||;VT=SNP
6	33026673	rs72873920	G	T	100	PASS	AC=2211;AF=0.441494;AN=5008;NS=2504;DP=17908;EAS_AF=0.6806;AMR_AF=0.2853;AFR_AF=0.5817;EUR_AF=0.1889;SAS_AF=0.3763;AA=T|||;VT=SNP
6	33028638	rs9277332	G	A	100	PASS	AC=3008;AF=0.600639;AN=5008;NS=2504;DP=11141;EAS_AF=0.8125;AMR_AF=0.3818;AFR_AF=0.8011;EUR_AF=0.3012;SAS_AF=0.5746;AA=A|||;VT=SNP
6	33028717	rs588997	G	A	100	PASS	AC=3616;AF=0.722045;AN=5008;NS=2504;DP=10423;EAS_AF=0.8601;AMR_AF=0.6744;AFR_AF=0.8971;EUR_AF=0.4533;SAS_AF=0.6534;AA=A|||;VT=SNP
6	33028820	rs115971401	C	T	100	PASS	AC=842;AF=0.168131;AN=5008;NS=2504;DP=12915;EAS_AF=0.5258;AMR_AF=0.0288;AFR_AF=0.1762;EUR_AF=0.0229;SAS_AF=0.0368;AA=C|||;VT=SNP
6	33028830	rs67047708	C	T	100	PASS	AC=2173;AF=0.433906;AN=5008;NS=2504;DP=13032;EAS_AF=0.6766;AMR_AF=0.2781;AFR_AF=0.5726;EUR_AF=0.1859;SAS_AF=0.362;AA=T|||;VT=SNP
6	33028984	rs148295008	A	G	100	PASS	AC=40;AF=0.00798722;AN=5008;NS=2504;DP=13587;EAS_AF=0.0288;AMR_AF=0.0014;AFR_AF=0.003;EUR_AF=0;SAS_AF=0.0061;AA=A|||;VT=SNP
6	33028988	rs66720176	T	C	100	PASS	AC=2173;AF=0.433906;AN=5008;NS=2504;DP=13438;EAS_AF=0.6746;AMR_AF=0.281;AFR_AF=0.5726;EUR_AF=0.1879;SAS_AF=0.3599;AA=C|||;VT=SNP
6	33029009	rs66780929	A	G	100	PASS	AC=2174;AF=0.434105;AN=5008;NS=2504;DP=12116;EAS_AF=0.6746;AMR_AF=0.281;AFR_AF=0.5734;EUR_AF=0.1879;SAS_AF=0.3599;AA=A|||;VT=SNP
6	33029035	rs67214734	A	G	100	PASS	AC=1171;AF=0.233826;AN=5008;NS=2504;DP=10282;EAS_AF=0.1012;AMR_AF=0.2363;AFR_AF=0.3744;EUR_AF=0.1581;SAS_AF=0.2566;AA=A|||;VT=SNP
6	33029125	rs72873924	G	A	100	PASS	AC=2131;AF=0.425519;AN=5008;NS=2504;DP=8636;EAS_AF=0.6627;AMR_AF=0.2767;AFR_AF=0.5628;EUR_AF=0.1809;SAS_AF=0.3528;AA=G|||;VT=SNP
6	33029132	rs116520501	C	T	100	PASS	AC=948;AF=0.189297;AN=5008;NS=2504;DP=9131;EAS_AF=0.5337;AMR_AF=0.0432;AFR_AF=0.1944;EUR_AF=0.0298;SAS_AF=0.0951;AA=C|||;VT=SNP
6	33029205	rs73415247	C	T	100	PASS	AC=2160;AF=0.43131;AN=5008;NS=2504;DP=11803;EAS_AF=0.6756;AMR_AF=0.2767;AFR_AF=0.5703;EUR_AF=0.1859;SAS_AF=0.3538;AA=C|||;VT=SNP
6	33029255	rs72873927	G	T	100	PASS	AC=2169;AF=0.433107;AN=5008;NS=2504;DP=13870;EAS_AF=0.6746;AMR_AF=0.2795;AFR_AF=0.5719;EUR_AF=0.1859;SAS_AF=0.3599;AA=g|||;VT=SNP
6	33029276	rs67022713	T	C	100	PASS	AC=2165;AF=0.432308;AN=5008;NS=2504;DP=14273;EAS_AF=0.6746;AMR_AF=0.2795;AFR_AF=0.5688;EUR_AF=0.1859;SAS_AF=0.3599;AA=T|||;VT=SNP
6	33029326	rs72873929	T	A	100	PASS	AC=2172;AF=0.433706;AN=5008;NS=2504;DP=13232;EAS_AF=0.6736;AMR_AF=0.2767;AFR_AF=0.5734;EUR_AF=0.1869;SAS_AF=0.363;AA=T|||;VT=SNP
6	33029409	rs67475104	T	G	100	PASS	AC=2131;AF=0.425519;AN=5008;NS=2504;DP=13006;EAS_AF=0.6687;AMR_AF=0.2651;AFR_AF=0.562;EUR_AF=0.1839;SAS_AF=0.3528;AA=T|||;VT=SNP
6	33029437	rs6457710	A	G	100	PASS	AC=3076;AF=0.614217;AN=5008;NS=2504;DP=13095;EAS_AF=0.8254;AMR_AF=0.402;AFR_AF=0.8169;EUR_AF=0.3141;SAS_AF=0.5818;AA=G|||;VT=SNP
6	33029506	rs112752977	A	G	100	PASS	AC=2113;AF=0.421925;AN=5008;NS=2504;DP=12940;EAS_AF=0.6409;AMR_AF=0.2738;AFR_AF=0.5688;EUR_AF=0.1829;SAS_AF=0.3487;AA=A|||;VT=SNP
6	33029599	rs59342333	G	A	100	PASS	AC=2183;AF=0.435903;AN=5008;NS=2504;DP=15528;EAS_AF=0.6746;AMR_AF=0.2752;AFR_AF=0.5794;EUR_AF=0.1889;SAS_AF=0.364;AA=A|||;VT=SNP
6	33029639	rs60461436	C	A	100	PASS	AC=2188;AF=0.436901;AN=5008;NS=2504;DP=15876;EAS_AF=0.6756;AMR_AF=0.2781;AFR_AF=0.5787;EUR_AF=0.1909;SAS_AF=0.365;AA=c|||;VT=SNP
6	33029668	rs59423236	C	T	100	PASS	AC=2188;AF=0.436901;AN=5008;NS=2504;DP=16131;EAS_AF=0.6746;AMR_AF=0.2767;AFR_AF=0.5787;EUR_AF=0.1909;SAS_AF=0.3671;AA=c|||;VT=SNP
6	33029729	rs6923131	G	A	100	PASS	AC=2372;AF=0.473642;AN=5008;NS=2504;DP=17219;EAS_AF=0.6776;AMR_AF=0.2968;AFR_AF=0.705;EUR_AF=0.1909;SAS_AF=0.3671;AA=g|||;VT=SNP
6	33029748	rs146128958	T	C	100	PASS	AC=40;AF=0.00798722;AN=5008;NS=2504;DP=17371;EAS_AF=0.0288;AMR_AF=0.0014;AFR_AF=0.003;EUR_AF=0;SAS_AF=0.0061;AA=T|||;VT=SNP
6	33029827	rs55950816	G	C	100	PASS	AC=2201;AF=0.439497;AN=5008;NS=2504;DP=17759;EAS_AF=0.6786;AMR_AF=0.2839;AFR_AF=0.5809;EUR_AF=0.1909;SAS_AF=0.3681;AA=C|||;VT=SNP
6	33029879	rs118099378	G	A	100	PASS	AC=40;AF=0.00798722;AN=5008;NS=2504;DP=17128;EAS_AF=0.0288;AMR_AF=0.0014;AFR_AF=0.003;EUR_AF=0;SAS_AF=0.0061;AA=G|||;VT=SNP
6	33029925	rs116108798	A	G	100	PASS	AC=2192;AF=0.4377;AN=5008;NS=2504;DP=16465;EAS_AF=0.6726;AMR_AF=0.281;AFR_AF=0.5809;EUR_AF=0.1889;SAS_AF=0.3691;AA=G|||;VT=SNP
6	33029962	rs149479188	G	A	100	PASS	AC=40;AF=0.00798722;AN=5008;NS=2504;DP=17826;EAS_AF=0.0288;AMR_AF=0.0014;AFR_AF=0.003;EUR_AF=0;SAS_AF=0.0061;AA=G|||;VT=SNP
6	33030044	rs148611767	A	G	100	PASS	AC=69;AF=0.013778;AN=5008;NS=2504;DP=18408;EAS_AF=0.0675;AMR_AF=0;AFR_AF=0;EUR_AF=0;SAS_AF=0.001;AA=A|||;VT=SNP
6	33030076	rs79541122	G	C	100	PASS	AC=976;AF=0.194888;AN=5008;NS=2504;DP=19080;EAS_AF=0.5476;AMR_AF=0.0432;AFR_AF=0.2012;EUR_AF=0.0318;SAS_AF=0.0982;AA=G|||;VT=SNP
6	33030099	rs56348503	G	A	100	PASS	AC=2200;AF=0.439297;AN=5008;NS=2504;DP=19248;EAS_AF=0.6796;AMR_AF=0.2839;AFR_AF=0.5809;EUR_AF=0.1889;SAS_AF=0.3681;AA=A|||;VT=SNP
6	33030112	rs9277334	A	C	100	PASS	AC=916;AF=0.182907;AN=5008;NS=2504;DP=19254;EAS_AF=0.1558;AMR_AF=0.1311;AFR_AF=0.2421;EUR_AF=0.1302;SAS_AF=0.2219;AA=A|||;VT=SNP
6	33030117	rs117288499	G	C	100	PASS	AC=40;AF=0.00798722;AN=5008;NS=2504;DP=19265;EAS_AF=0.0288;AMR_AF=0.0014;AFR_AF=0.003;EUR_AF=0;SAS_AF=0.0061;AA=G|||;VT=SNP
6	33030139	rs118135948	C	A	100	PASS	AC=40;AF=0.00798722;AN=5008;NS=2504;DP=19264;EAS_AF=0.0288;AMR_AF=0.0014;AFR_AF=0.003;EUR_AF=0;SAS_AF=0.0061;AA=C|||;VT=SNP
6	33030183	rs141153674	T	C	100	PASS	AC=92;AF=0.0183706;AN=5008;NS=2504;DP=7861;EAS_AF=0.0169;AMR_AF=0.0144;AFR_AF=0;EUR_AF=0.008;SAS_AF=0.0583;AA=T|||;VT=SNP
6	33030218	rs55814661	C	T	100	PASS	AC=2201;AF=0.439497;AN=5008;NS=2504;DP=14538;EAS_AF=0.6796;AMR_AF=0.2824;AFR_AF=0.5817;EUR_AF=0.1899;SAS_AF=0.3681;AA=T|||;VT=SNP
6	33030261	rs55920303	C	T	100	PASS	AC=2161;AF=0.43151;AN=5008;NS=2504;DP=15975;EAS_AF=0.6706;AMR_AF=0.281;AFR_AF=0.5703;EUR_AF=0.1849;SAS_AF=0.3579;AA=T|||;VT=SNP
6	33030324	rs9277335	C	G	100	PASS	AC=3103;AF=0.619609;AN=5008;NS=2504;DP=12656;EAS_AF=0.8343;AMR_AF=0.4121;AFR_AF=0.82;EUR_AF=0.3181;SAS_AF=0.5849;AA=G|||;VT=SNP
6	33030418	rs139785192	C	A	100	PASS	AC=40;AF=0.00798722;AN=5008;NS=2504;DP=15045;EAS_AF=0.0288;AMR_AF=0.0014;AFR_AF=0.003;EUR_AF=0;SAS_AF=0.0061;AA=C|||;VT=SNP
6	33030441	rs9469325	C	A	100	PASS	AC=2364;AF=0.472045;AN=5008;NS=2504;DP=15314;EAS_AF=0.6756;AMR_AF=0.2983;AFR_AF=0.702;EUR_AF=0.1889;SAS_AF=0.3661;AA=A|||;VT=SNP
6	33030470	rs67408908	G	T	100	PASS	AC=2190;AF=0.4373;AN=5008;NS=2504;DP=16218;EAS_AF=0.6756;AMR_AF=0.2824;AFR_AF=0.5779;EUR_AF=0.1889;SAS_AF=0.3671;AA=G|||;VT=SNP
6	33030484	rs66468857	T	A	100	PASS	AC=2192;AF=0.4377;AN=5008;NS=2504;DP=16190;EAS_AF=0.6756;AMR_AF=0.2824;AFR_AF=0.5787;EUR_AF=0.1899;SAS_AF=0.3671;AA=T|||;VT=SNP
6	33030511	rs67396419	C	G	100	PASS	AC=2195;AF=0.438299;AN=5008;NS=2504;DP=15767;EAS_AF=0.6776;AMR_AF=0.2824;AFR_AF=0.5794;EUR_AF=0.1899;SAS_AF=0.3671;AA=G|||;VT=SNP
6	33030585	rs67012664	C	T	100	PASS	AC=2197;AF=0.438698;AN=5008;NS=2504;DP=16126;EAS_AF=0.6796;AMR_AF=0.2839;AFR_AF=0.5809;EUR_AF=0.1869;SAS_AF=0.3671;AA=T|||;VT=SNP
6	33030620	rs67934954	T	G	100	PASS	AC=2196;AF=0.438498;AN=5008;NS=2504;DP=16577;EAS_AF=0.6796;AMR_AF=0.2839;AFR_AF=0.5809;EUR_AF=0.1869;SAS_AF=0.3661;AA=G|||;VT=SNP
6	33030726	rs145207796	G	T	100	PASS	AC=40;AF=0.00798722;AN=5008;NS=2504;DP=14878;EAS_AF=0.0288;AMR_AF=0.0014;AFR_AF=0.003;EUR_AF=0;SAS_AF=0.0061;AA=G|||;VT=SNP
6	33030730	rs67635640	G	A	100	PASS	AC=2181;AF=0.435503;AN=5008;NS=2504;DP=14800;EAS_AF=0.6776;AMR_AF=0.2839;AFR_AF=0.5734;EUR_AF=0.1869;SAS_AF=0.363;AA=G|||;VT=SNP
6	33030787	rs67511993	T	C	100	PASS	AC=2187;AF=0.436701;AN=5008;NS=2504;DP=14346;EAS_AF=0.6786;AMR_AF=0.2839;AFR_AF=0.5772;EUR_AF=0.1869;SAS_AF=0.363;AA=C|||;VT=SNP
6	33030804	rs147609482	G	C	100	PASS	AC=35;AF=0.00698882;AN=5008;NS=2504;DP=15083;EAS_AF=0.0288;AMR_AF=0;AFR_AF=0;EUR_AF=0;SAS_AF=0.0061;AA=G|||;VT=SNP
6	33030875	rs72873939	A	G	100	PASS	AC=2197;AF=0.438698;AN=5008;NS=2504;DP=15719;EAS_AF=0.6815;AMR_AF=0.2839;AFR_AF=0.5787;EUR_AF=0.1899;SAS_AF=0.365;AA=G|||;VT=SNP
6	33030883	rs72873941	C	T	100	PASS	AC=2197;AF=0.438698;AN=5008;NS=2504;DP=15615;EAS_AF=0.6815;AMR_AF=0.2839;AFR_AF=0.5787;EUR_AF=0.1899;SAS_AF=0.365;AA=T|||;VT=SNP
6	33030885	rs9277336	G	A	100	PASS	AC=919;AF=0.183506;AN=5008;NS=2504;DP=15558;EAS_AF=0.1558;AMR_AF=0.1311;AFR_AF=0.2428;EUR_AF=0.1292;SAS_AF=0.2249;AA=G|||;VT=SNP
6	33031103	rs67510472	A	G	100	PASS	AC=2188;AF=0.436901;AN=5008;NS=2504;DP=15745;EAS_AF=0.6746;AMR_AF=0.2795;AFR_AF=0.5809;EUR_AF=0.1879;SAS_AF=0.365;AA=G|||;VT=SNP
6	33031287	rs9469326	T	G	100	PASS	AC=2359;AF=0.471046;AN=5008;NS=2504;DP=17888;EAS_AF=0.6766;AMR_AF=0.2968;AFR_AF=0.7005;EUR_AF=0.1889;SAS_AF=0.363;AA=G|||;VT=SNP
6	33031315	rs73415265	T	C	100	PASS	AC=2184;AF=0.436102;AN=5008;NS=2504;DP=20023;EAS_AF=0.6766;AMR_AF=0.281;AFR_AF=0.5756;EUR_AF=0.1889;SAS_AF=0.364;AA=C|||;VT=SNP
6	33031602	rs9469329	C	T	100	PASS	AC=2332;AF=0.465655;AN=5008;NS=2504;DP=17443;EAS_AF=0.6706;AMR_AF=0.2867;AFR_AF=0.6982;EUR_AF=0.1839;SAS_AF=0.3569;AA=T|||;VT=SNP
6	33031612	rs35449774	C	T	100	PASS	AC=1155;AF=0.230631;AN=5008;NS=2504;DP=17906;EAS_AF=0.1022;AMR_AF=0.2262;AFR_AF=0.3714;EUR_AF=0.1521;SAS_AF=0.2566;AA=C|||;VT=SNP
6	33031677	rs35953215	G	A	100	PASS	AC=2187;AF=0.436701;AN=5008;NS=2504;DP=20404;EAS_AF=0.6786;AMR_AF=0.2795;AFR_AF=0.5779;EUR_AF=0.1859;SAS_AF=0.3661;AA=A|||;VT=SNP
6	33031689	rs34218937	T	C	100	PASS	AC=1170;AF=0.233626;AN=5008;NS=2504;DP=19892;EAS_AF=0.1022;AMR_AF=0.2349;AFR_AF=0.3729;EUR_AF=0.1541;SAS_AF=0.2618;AA=T|||;VT=SNP
6	33031691	rs34740152	G	C	100	PASS	AC=2186;AF=0.436502;AN=5008;NS=2504;DP=19841;EAS_AF=0.6786;AMR_AF=0.2795;AFR_AF=0.5772;EUR_AF=0.1859;SAS_AF=0.3661;AA=C|||;VT=SNP
6	33031767	rs36030764	G	A	100	PASS	AC=2156;AF=0.430511;AN=5008;NS=2504;DP=17803;EAS_AF=0.6508;AMR_AF=0.281;AFR_AF=0.5772;EUR_AF=0.1879;SAS_AF=0.3609;AA=g|||;VT=SNP
6	33031787	rs79786719	A	C	100	PASS	AC=976;AF=0.194888;AN=5008;NS=2504;DP=17482;EAS_AF=0.5476;AMR_AF=0.0432;AFR_AF=0.2012;EUR_AF=0.0318;SAS_AF=0.0982;AA=A|||;VT=SNP
6	33031809	rs66948925	T	C	100	PASS	AC=2195;AF=0.438299;AN=5008;NS=2504;DP=17500;EAS_AF=0.6796;AMR_AF=0.2824;AFR_AF=0.5794;EUR_AF=0.1879;SAS_AF=0.3671;AA=C|||;VT=SNP
6	33031819	rs66636430	C	T	100	PASS	AC=2195;AF=0.438299;AN=5008;NS=2504;DP=17073;EAS_AF=0.6796;AMR_AF=0.2824;AFR_AF=0.5794;EUR_AF=0.1879;SAS_AF=0.3671;AA=T|||;VT=SNP
6	33031934	rs72873946	C	T	100	PASS	AC=2197;AF=0.438698;AN=5008;NS=2504;DP=15250;EAS_AF=0.6796;AMR_AF=0.2824;AFR_AF=0.5802;EUR_AF=0.1879;SAS_AF=0.3681;AA=T|||;VT=SNP
6	33031986	rs66882283	A	C	100	PASS	AC=2195;AF=0.438299;AN=5008;NS=2504;DP=15271;EAS_AF=0.6796;AMR_AF=0.281;AFR_AF=0.5794;EUR_AF=0.1879;SAS_AF=0.3681;AA=C|||;VT=SNP
6	33031994	rs67514692	T	C	100	PASS	AC=2196;AF=0.438498;AN=5008;NS=2504;DP=15594;EAS_AF=0.6806;AMR_AF=0.281;AFR_AF=0.5794;EUR_AF=0.1879;SAS_AF=0.3681;AA=C|||;VT=SNP
6	33032013	rs73397916	T	C	100	PASS	AC=856;AF=0.170927;AN=5008;NS=2504;DP=15863;EAS_AF=0.5308;AMR_AF=0.0288;AFR_AF=0.1808;EUR_AF=0.0239;SAS_AF=0.0389;AA=T|||;VT=SNP
6	33032096	rs17220899	T	C	100	PASS	AC=2193;AF=0.437899;AN=5008;NS=2504;DP=14194;EAS_AF=0.6806;AMR_AF=0.2767;AFR_AF=0.5787;EUR_AF=0.1879;SAS_AF=0.3691;AA=C|||;VT=SNP
6	33032188	rs17214519	G	A	100	PASS	AC=2195;AF=0.438299;AN=5008;NS=2504;DP=15885;EAS_AF=0.6796;AMR_AF=0.281;AFR_AF=0.5809;EUR_AF=0.1859;SAS_AF=0.3681;AA=A|||;VT=SNP
6	33032206	rs17214526	T	C	100	PASS	AC=2198;AF=0.438898;AN=5008;NS=2504;DP=15817;EAS_AF=0.6806;AMR_AF=0.2824;AFR_AF=0.5794;EUR_AF=0.1879;SAS_AF=0.3691;AA=T|||;VT=SNP
6	33032272	rs17214533	C	T	100	PASS	AC=2195;AF=0.438299;AN=5008;NS=2504;DP=16085;EAS_AF=0.6786;AMR_AF=0.2824;AFR_AF=0.5779;EUR_AF=0.1889;SAS_AF=0.3691;AA=C|||;VT=SNP
6	33032277	rs17214540	A	G	100	PASS	AC=2195;AF=0.438299;AN=5008;NS=2504;DP=16056;EAS_AF=0.6786;AMR_AF=0.2824;AFR_AF=0.5779;EUR_AF=0.1889;SAS_AF=0.3691;AA=A|||;VT=SNP
6	33032282	rs75135538	T	C	100	PASS	AC=972;AF=0.194089;AN=5008;NS=2504;DP=16150;EAS_AF=0.5466;AMR_AF=0.0432;AFR_AF=0.1982;EUR_AF=0.0318;SAS_AF=0.0992;AA=T|||;VT=SNP
6	33032306	rs73397922	C	T	100	PASS	AC=972;AF=0.194089;AN=5008;NS=2504;DP=16064;EAS_AF=0.5466;AMR_AF=0.0432;AFR_AF=0.1982;EUR_AF=0.0318;SAS_AF=0.0992;AA=C|||;VT=SNP
6	33032347	rs17220927	T	G	100	PASS	AC=2191;AF=0.4375;AN=5008;NS=2504;DP=15012;EAS_AF=0.6776;AMR_AF=0.281;AFR_AF=0.5779;EUR_AF=0.1889;SAS_AF=0.3671;AA=G|||;VT=SNP
6	33032358	rs17220934	A	T	100	PASS	AC=2191;AF=0.4375;AN=5008;NS=2504;DP=15046;EAS_AF=0.6776;AMR_AF=0.281;AFR_AF=0.5779;EUR_AF=0.1889;SAS_AF=0.3671;AA=T|||;VT=SNP
6	33032363	rs9277338	T	A	100	PASS	AC=579;AF=0.115615;AN=5008;NS=2504;DP=15173;EAS_AF=0.1498;AMR_AF=0.1081;AFR_AF=0.0333;EUR_AF=0.1203;SAS_AF=0.1922;AA=T|||;VT=SNP
6	33032430	rs17214555	A	C	100	PASS	AC=2199;AF=0.439097;AN=5008;NS=2504;DP=17296;EAS_AF=0.6796;AMR_AF=0.2824;AFR_AF=0.5809;EUR_AF=0.1889;SAS_AF=0.3681;AA=C|||;VT=SNP
6	33032609	rs191213152	T	C	100	PASS	AC=35;AF=0.00698882;AN=5008;NS=2504;DP=17900;EAS_AF=0.0288;AMR_AF=0;AFR_AF=0;EUR_AF=0;SAS_AF=0.0061;AA=T|||;VT=SNP
6	33032636	rs17220961	A	G	100	PASS	AC=2177;AF=0.434704;AN=5008;NS=2504;DP=17355;EAS_AF=0.6776;AMR_AF=0.2795;AFR_AF=0.5772;EUR_AF=0.1819;SAS_AF=0.362;AA=G|||;VT=SNP
6	33032663	rs17220968	G	A	100	PASS	AC=2175;AF=0.434305;AN=5008;NS=2504;DP=17285;EAS_AF=0.6786;AMR_AF=0.281;AFR_AF=0.5756;EUR_AF=0.1789;SAS_AF=0.363;AA=A|||;VT=SNP
6	33032668	rs17214573	A	G	100	PASS	AC=2175;AF=0.434305;AN=5008;NS=2504;DP=17208;EAS_AF=0.6786;AMR_AF=0.281;AFR_AF=0.5756;EUR_AF=0.1789;SAS_AF=0.363;AA=G|||;VT=SNP
6	33032692	rs17214580	C	T	100	PASS	AC=2175;AF=0.434305;AN=5008;NS=2504;DP=17315;EAS_AF=0.6766;AMR_AF=0.2781;AFR_AF=0.5772;EUR_AF=0.1799;SAS_AF=0.364;AA=T|||;VT=SNP
6	33032703	rs17214594	C	T	100	PASS	AC=2175;AF=0.434305;AN=5008;NS=2504;DP=17697;EAS_AF=0.6766;AMR_AF=0.2781;AFR_AF=0.5772;EUR_AF=0.1799;SAS_AF=0.364;AA=c|||;VT=SNP
6	33032822	rs1042926	G	A	100	PASS	AC=2195;AF=0.438299;AN=5008;NS=2504;DP=18684;EAS_AF=0.6796;AMR_AF=0.2839;AFR_AF=0.5787;EUR_AF=0.1889;SAS_AF=0.3661;AA=g|||;VT=SNP
6	33032831	rs1042920	G	A	100	PASS	AC=2186;AF=0.436502;AN=5008;NS=2504;DP=18337;EAS_AF=0.6815;AMR_AF=0.281;AFR_AF=0.5756;EUR_AF=0.1849;SAS_AF=0.365;AA=g|||;VT=SNP
6	33032865	rs1042901	A	C	100	PASS	AC=2188;AF=0.436901;AN=5008;NS=2504;DP=17824;EAS_AF=0.6796;AMR_AF=0.2824;AFR_AF=0.5756;EUR_AF=0.1889;SAS_AF=0.364;AA=C|||;VT=SNP
6	33032905	rs1042872	T	C	100	PASS	AC=2191;AF=0.4375;AN=5008;NS=2504;DP=17328;EAS_AF=0.6796;AMR_AF=0.2839;AFR_AF=0.5764;EUR_AF=0.1889;SAS_AF=0.365;AA=C|||;VT=SNP
6	33032913	rs1042866	C	T	100	PASS	AC=2175;AF=0.434305;AN=5008;NS=2504;DP=16631;EAS_AF=0.6746;AMR_AF=0.281;AFR_AF=0.5734;EUR_AF=0.1849;SAS_AF=0.364;AA=c|||;VT=SNP
6	33032917	rs188390377	A	G	100	PASS	AC=40;AF=0.00798722;AN=5008;NS=2504;DP=16490;EAS_AF=0.0288;AMR_AF=0.0014;AFR_AF=0.003;EUR_AF=0;SAS_AF=0.0061;AA=A|||;VT=SNP
6	33032968	rs8486	G	A	100	PASS	AC=2200;AF=0.439297;AN=5008;NS=2504;DP=19618;EAS_AF=0.6796;AMR_AF=0.2839;AFR_AF=0.5809;EUR_AF=0.1889;SAS_AF=0.3681;AA=A|||;VT=SNP
6	33032975	rs7905	T	C	100	PASS	AC=1302;AF=0.259984;AN=5008;NS=2504;DP=19617;EAS_AF=0.121;AMR_AF=0.2536;AFR_AF=0.3956;EUR_AF=0.165;SAS_AF=0.3221;AA=C|||;VT=SNP
6	33033022	rs3077	A	G	100	PASS	AC=2199;AF=0.439097;AN=5008;NS=2504;DP=21027;EAS_AF=0.6796;AMR_AF=0.2839;AFR_AF=0.5809;EUR_AF=0.1889;SAS_AF=0.3671;AA=G|||;VT=SNP
6	33033055	rs1042688	A	T	100	PASS	AC=2197;AF=0.438698;AN=5008;NS=2504;DP=20768;EAS_AF=0.6796;AMR_AF=0.2824;AFR_AF=0.5802;EUR_AF=0.1889;SAS_AF=0.3671;AA=T|||;VT=SNP
6	33033058	rs3211475	T	C	100	PASS	AC=2199;AF=0.439097;AN=5008;NS=2504;DP=20842;EAS_AF=0.6796;AMR_AF=0.2839;AFR_AF=0.5809;EUR_AF=0.1889;SAS_AF=0.3671;AA=T|||;VT=SNP
6	33033146	rs35188681	T	C	100	PASS	AC=2186;AF=0.436502;AN=5008;NS=2504;DP=18933;EAS_AF=0.6766;AMR_AF=0.281;AFR_AF=0.5787;EUR_AF=0.1859;SAS_AF=0.365;AA=C|||;VT=SNP
6	33033188	rs73739611	C	T	100	PASS	AC=2164;AF=0.432109;AN=5008;NS=2504;DP=17077;EAS_AF=0.6736;AMR_AF=0.2738;AFR_AF=0.5741;EUR_AF=0.1819;SAS_AF=0.3609;AA=c|||;VT=SNP
6	33033199	rs77403406	T	C	100	PASS	AC=962;AF=0.192093;AN=5008;NS=2504;DP=17019;EAS_AF=0.5417;AMR_AF=0.0403;AFR_AF=0.1997;EUR_AF=0.0308;SAS_AF=0.0951;AA=T|||;VT=SNP
6	33033267	rs72867689	G	A	100	PASS	AC=2187;AF=0.436701;AN=5008;NS=2504;DP=19160;EAS_AF=0.6776;AMR_AF=0.281;AFR_AF=0.5802;EUR_AF=0.1829;SAS_AF=0.3661;AA=G|||;VT=SNP
6	33033274	rs2071362	T	C	100	PASS	AC=921;AF=0.183906;AN=5008;NS=2504;DP=19512;EAS_AF=0.1567;AMR_AF=0.1326;AFR_AF=0.2436;EUR_AF=0.1302;SAS_AF=0.2229;AA=T|||;VT=SNP
6	33033287	rs67597807	G	C	100	PASS	AC=2193;AF=0.437899;AN=5008;NS=2504;DP=19680;EAS_AF=0.6766;AMR_AF=0.2839;AFR_AF=0.5817;EUR_AF=0.1859;SAS_AF=0.3661;AA=C|||;VT=SNP
6	33033313	rs66951571	G	T	100	PASS	AC=1340;AF=0.267572;AN=5008;NS=2504;DP=20371;EAS_AF=0.1488;AMR_AF=0.255;AFR_AF=0.3994;EUR_AF=0.162;SAS_AF=0.3292;AA=T|||;VT=SNP
6	33033351	rs7751953	G	T	100	PASS	AC=2378;AF=0.47484;AN=5008;NS=2504;DP=20772;EAS_AF=0.6776;AMR_AF=0.2983;AFR_AF=0.7095;EUR_AF=0.1889;SAS_AF=0.3681;AA=T|||;VT=SNP
6	33033357	rs72500558	C	G	100	PASS	AC=2197;AF=0.438698;AN=5008;NS=2504;DP=20819;EAS_AF=0.6776;AMR_AF=0.2824;AFR_AF=0.5809;EUR_AF=0.1889;SAS_AF=0.3681;AA=G|||;VT=SNP
6	33033388	rs67476218	A	C	100	PASS	AC=2195;AF=0.438299;AN=5008;NS=2504;DP=21475;EAS_AF=0.6776;AMR_AF=0.281;AFR_AF=0.5802;EUR_AF=0.1889;SAS_AF=0.3681;AA=C|||;VT=SNP
6	33033390	rs67786321	A	T	100	PASS	AC=2195;AF=0.438299;AN=5008;NS=2504;DP=21504;EAS_AF=0.6776;AMR_AF=0.281;AFR_AF=0.5802;EUR_AF=0.1889;SAS_AF=0.3681;AA=T|||;VT=SNP
6	33033420	rs79341334	C	A	100	PASS	AC=29;AF=0.00579073;AN=5008;NS=2504;DP=21240;EAS_AF=0.0258;AMR_AF=0.0043;AFR_AF=0;EUR_AF=0;SAS_AF=0;AA=C|||;VT=SNP
6	33033520	rs72867692	T	A	100	PASS	AC=2197;AF=0.438698;AN=5008;NS=2504;DP=20693;EAS_AF=0.6776;AMR_AF=0.2795;AFR_AF=0.5817;EUR_AF=0.1889;SAS_AF=0.3691;AA=A|||;VT=SNP
6	33033630	rs67733930	C	T	100	PASS	AC=2193;AF=0.437899;AN=5008;NS=2504;DP=17808;EAS_AF=0.6796;AMR_AF=0.2839;AFR_AF=0.5794;EUR_AF=0.1899;SAS_AF=0.362;AA=T|||;VT=SNP
6	33033710	rs73739621	T	C	100	PASS	AC=1141;AF=0.227835;AN=5008;NS=2504;DP=17524;EAS_AF=0.1012;AMR_AF=0.2233;AFR_AF=0.3714;EUR_AF=0.1471;SAS_AF=0.2505;AA=T|||;VT=SNP
6	33033814	rs2301227	G	A	100	PASS	AC=3702;AF=0.739217;AN=5008;NS=2504;DP=17825;EAS_AF=0.8869;AMR_AF=0.6916;AFR_AF=0.9115;EUR_AF=0.4722;SAS_AF=0.6626;AA=A|||;VT=SNP
6	33033849	rs68148632	T	C	100	PASS	AC=2170;AF=0.433307;AN=5008;NS=2504;DP=18354;EAS_AF=0.6766;AMR_AF=0.2781;AFR_AF=0.5764;EUR_AF=0.1839;SAS_AF=0.3558;AA=C|||;VT=SNP
6	33033894	rs68076625	C	T	100	PASS	AC=2191;AF=0.4375;AN=5008;NS=2504;DP=17736;EAS_AF=0.6806;AMR_AF=0.2882;AFR_AF=0.5779;EUR_AF=0.1859;SAS_AF=0.362;AA=T|||;VT=SNP
6	33033919	rs66518139	A	C	100	PASS	AC=2190;AF=0.4373;AN=5008;NS=2504;DP=18009;EAS_AF=0.6806;AMR_AF=0.2867;AFR_AF=0.5772;EUR_AF=0.1869;SAS_AF=0.362;AA=C|||;VT=SNP
6	33033961	rs66967466	G	T	100	PASS	AC=2191;AF=0.4375;AN=5008;NS=2504;DP=18178;EAS_AF=0.6815;AMR_AF=0.2853;AFR_AF=0.5779;EUR_AF=0.1869;SAS_AF=0.362;AA=g|||;VT=SNP
6	33034007	rs67247679	T	C	100	PASS	AC=2194;AF=0.438099;AN=5008;NS=2504;DP=18650;EAS_AF=0.6796;AMR_AF=0.2853;AFR_AF=0.5809;EUR_AF=0.1869;SAS_AF=0.363;AA=C|||;VT=SNP
6	33034076	rs68172213	C	T	100	PASS	AC=2182;AF=0.435703;AN=5008;NS=2504;DP=16777;EAS_AF=0.6766;AMR_AF=0.2795;AFR_AF=0.5802;EUR_AF=0.1859;SAS_AF=0.3599;AA=T|||;VT=SNP
6	33034079	rs68141899	A	G	100	PASS	AC=2182;AF=0.435703;AN=5008;NS=2504;DP=16938;EAS_AF=0.6766;AMR_AF=0.2795;AFR_AF=0.5802;EUR_AF=0.1859;SAS_AF=0.3599;AA=G|||;VT=SNP
6	33034113	rs6899851	T	C	100	PASS	AC=2249;AF=0.449081;AN=5008;NS=2504;DP=16421;EAS_AF=0.6746;AMR_AF=0.2882;AFR_AF=0.6263;EUR_AF=0.1869;SAS_AF=0.3609;AA=C|||;VT=SNP
6	33034120	rs76589166	C	T	100	PASS	AC=2181;AF=0.435503;AN=5008;NS=2504;DP=16326;EAS_AF=0.6746;AMR_AF=0.2795;AFR_AF=0.5794;EUR_AF=0.1869;SAS_AF=0.3609;AA=T|||;VT=SNP
6	33034166	rs73400019	C	A	100	PASS	AC=975;AF=0.194688;AN=5008;NS=2504;DP=18113;EAS_AF=0.5476;AMR_AF=0.0432;AFR_AF=0.1997;EUR_AF=0.0328;SAS_AF=0.0982;AA=C|||;VT=SNP
6	33034177	rs6919972	A	G	100	PASS	AC=2376;AF=0.474441;AN=5008;NS=2504;DP=18255;EAS_AF=0.6806;AMR_AF=0.2983;AFR_AF=0.7073;EUR_AF=0.1889;SAS_AF=0.3661;AA=G|||;VT=SNP
6	33034223	rs67252575	G	A	100	PASS	AC=2152;AF=0.429712;AN=5008;NS=2504;DP=19626;EAS_AF=0.6508;AMR_AF=0.281;AFR_AF=0.5749;EUR_AF=0.1869;SAS_AF=0.3609;AA=G|||;VT=SNP
6	33034240	rs72867694	A	C	100	PASS	AC=2193;AF=0.437899;AN=5008;NS=2504;DP=18925;EAS_AF=0.6796;AMR_AF=0.2824;AFR_AF=0.5779;EUR_AF=0.1879;SAS_AF=0.3671;AA=C|||;VT=SNP
6	33034296	rs68150759	T	C	100	PASS	AC=2168;AF=0.432907;AN=5008;NS=2504;DP=17226;EAS_AF=0.6756;AMR_AF=0.2723;AFR_AF=0.5726;EUR_AF=0.1859;SAS_AF=0.362;AA=C|||;VT=SNP
6	33034354	rs72867695	T	C	100	PASS	AC=2164;AF=0.432109;AN=5008;NS=2504;DP=15814;EAS_AF=0.6736;AMR_AF=0.2709;AFR_AF=0.5711;EUR_AF=0.1839;SAS_AF=0.365;AA=C|||;VT=SNP
6	33034399	rs6920457	C	A	100	PASS	AC=2357;AF=0.470647;AN=5008;NS=2504;DP=16455;EAS_AF=0.6766;AMR_AF=0.2925;AFR_AF=0.7042;EUR_AF=0.1859;SAS_AF=0.362;AA=A|||;VT=SNP
6	33034421	rs35835875	A	G	100	PASS	AC=2172;AF=0.433706;AN=5008;NS=2504;DP=16669;EAS_AF=0.6766;AMR_AF=0.2767;AFR_AF=0.5734;EUR_AF=0.1859;SAS_AF=0.3609;AA=G|||;VT=SNP
6	33034544	rs151265035	C	T	100	PASS	AC=118;AF=0.0235623;AN=5008;NS=2504;DP=18217;EAS_AF=0.0169;AMR_AF=0.013;AFR_AF=0.0197;EUR_AF=0.008;SAS_AF=0.0593;AA=C|||;VT=SNP
6	33034577	rs34596699	C	T	100	PASS	AC=2152;AF=0.429712;AN=5008;NS=2504;DP=19660;EAS_AF=0.6488;AMR_AF=0.2781;AFR_AF=0.5764;EUR_AF=0.1899;SAS_AF=0.3599;AA=C|||;VT=SNP
6	33034596	rs2301226	G	A	100	PASS	AC=919;AF=0.183506;AN=5008;NS=2504;DP=19837;EAS_AF=0.1558;AMR_AF=0.1326;AFR_AF=0.2421;EUR_AF=0.1292;SAS_AF=0.2249;AA=G|||;VT=SNP
6	33034653	rs35030344	C	A	100	PASS	AC=2182;AF=0.435703;AN=5008;NS=2504;DP=19298;EAS_AF=0.6766;AMR_AF=0.2795;AFR_AF=0.5764;EUR_AF=0.1859;SAS_AF=0.365;AA=c|||;VT=SNP
6	33034699	rs36050357	A	T	100	PASS	AC=2122;AF=0.423722;AN=5008;NS=2504;DP=17418;EAS_AF=0.6647;AMR_AF=0.2709;AFR_AF=0.5681;EUR_AF=0.173;SAS_AF=0.3466;AA=T|||;VT=SNP
6	33034785	rs9469331	G	A	100	PASS	AC=2369;AF=0.473043;AN=5008;NS=2504;DP=16964;EAS_AF=0.6756;AMR_AF=0.2983;AFR_AF=0.708;EUR_AF=0.1889;SAS_AF=0.363;AA=A|||;VT=SNP
6	33034815	rs1367728	G	A	100	PASS	AC=392;AF=0.0782748;AN=5008;NS=2504;DP=18547;EAS_AF=0.0387;AMR_AF=0.2406;AFR_AF=0.0076;EUR_AF=0.1173;SAS_AF=0.0593;AA=G|||;VT=SNP
6	33034876	rs9469332	T	C	100	PASS	AC=2357;AF=0.470647;AN=5008;NS=2504;DP=19009;EAS_AF=0.6726;AMR_AF=0.2968;AFR_AF=0.7065;EUR_AF=0.1839;SAS_AF=0.362;AA=C|||;VT=SNP
6	33034900	rs34763441	A	G	100	PASS	AC=2162;AF=0.431709;AN=5008;NS=2504;DP=19084;EAS_AF=0.6687;AMR_AF=0.2752;AFR_AF=0.5756;EUR_AF=0.1829;SAS_AF=0.3599;AA=A|||;VT=SNP
6	33034930	rs72867701	A	G	100	PASS	AC=2157;AF=0.430711;AN=5008;NS=2504;DP=18391;EAS_AF=0.6696;AMR_AF=0.2738;AFR_AF=0.5734;EUR_AF=0.1829;SAS_AF=0.3579;AA=G|||;VT=SNP
6	33035232	rs114347142	G	C	100	PASS	AC=118;AF=0.0235623;AN=5008;NS=2504;DP=16800;EAS_AF=0.0169;AMR_AF=0.013;AFR_AF=0.0197;EUR_AF=0.008;SAS_AF=0.0593;AA=G|||;VT=SNP
6	33035315	rs74292032	A	G	100	PASS	AC=811;AF=0.161941;AN=5008;NS=2504;DP=15478;EAS_AF=0.5079;AMR_AF=0.0259;AFR_AF=0.1687;EUR_AF=0.0209;SAS_AF=0.0378;AA=A|||;VT=SNP
6	33035445	rs73400037	T	C	100	PASS	AC=854;AF=0.170527;AN=5008;NS=2504;DP=18628;EAS_AF=0.5288;AMR_AF=0.0274;AFR_AF=0.1815;EUR_AF=0.0239;SAS_AF=0.0389;AA=T|||;VT=SNP
6	33035514	rs1054030	A	G	100	PASS	AC=2197;AF=0.438698;AN=5008;NS=2504;DP=18136;EAS_AF=0.6776;AMR_AF=0.2824;AFR_AF=0.5787;EUR_AF=0.1879;SAS_AF=0.3722;AA=G|||;VT=SNP
6	33035518	rs1054026	G	C	100	PASS	AC=2197;AF=0.438698;AN=5008;NS=2504;DP=18138;EAS_AF=0.6776;AMR_AF=0.2824;AFR_AF=0.5787;EUR_AF=0.1879;SAS_AF=0.3722;AA=C|||;VT=SNP
6	33035616	rs73400039	G	A	100	PASS	AC=956;AF=0.190895;AN=5008;NS=2504;DP=15616;EAS_AF=0.5387;AMR_AF=0.0375;AFR_AF=0.1989;EUR_AF=0.0308;SAS_AF=0.0951;AA=G|||;VT=SNP
6	33035634	rs56669692	G	A	100	PASS	AC=2132;AF=0.425719;AN=5008;NS=2504;DP=14685;EAS_AF=0.6607;AMR_AF=0.2709;AFR_AF=0.5673;EUR_AF=0.1819;SAS_AF=0.3528;AA=-|||;VT=SNP
6	33035771	rs1054025	T	C	100	PASS	AC=976;AF=0.194888;AN=5008;NS=2504;DP=20716;EAS_AF=0.5476;AMR_AF=0.0432;AFR_AF=0.2012;EUR_AF=0.0318;SAS_AF=0.0982;AA=T|||;VT=SNP
6	33035829	rs59419782	T	C	100	PASS	AC=2204;AF=0.440096;AN=5008;NS=2504;DP=19773;EAS_AF=0.6806;AMR_AF=0.2867;AFR_AF=0.5802;EUR_AF=0.1879;SAS_AF=0.3712;AA=T|||;VT=SNP
6	33035860	rs2301225	G	A	100	PASS	AC=390;AF=0.0778754;AN=5008;NS=2504;DP=19751;EAS_AF=0.0367;AMR_AF=0.2406;AFR_AF=0.0076;EUR_AF=0.1173;SAS_AF=0.0593;AA=G|||;VT=SNP
6	33035877	rs9469341	A	G	100	PASS	AC=2386;AF=0.476438;AN=5008;NS=2504;DP=20199;EAS_AF=0.6806;AMR_AF=0.3026;AFR_AF=0.7088;EUR_AF=0.1889;SAS_AF=0.3712;AA=G|||;VT=SNP
6	33035887	rs72870110	G	C	100	PASS	AC=2205;AF=0.440296;AN=5008;NS=2504;DP=20099;EAS_AF=0.6806;AMR_AF=0.2867;AFR_AF=0.5802;EUR_AF=0.1889;SAS_AF=0.3712;AA=G|||;VT=SNP
6	33035925	rs1062658	A	T	100	PASS	AC=2199;AF=0.439097;AN=5008;NS=2504;DP=18125;EAS_AF=0.6796;AMR_AF=0.2839;AFR_AF=0.5802;EUR_AF=0.1869;SAS_AF=0.3701;AA=A|||;VT=SNP
6	33035969	rs3179779	A	G	100	PASS	AC=2325;AF=0.464257;AN=5008;NS=2504;DP=16402;EAS_AF=0.6677;AMR_AF=0.2925;AFR_AF=0.6989;EUR_AF=0.1839;SAS_AF=0.3476;AA=G|||;VT=SNP
6	33036085	rs67818943	C	G	100	PASS	AC=2201;AF=0.439497;AN=5008;NS=2504;DP=19174;EAS_AF=0.6796;AMR_AF=0.2839;AFR_AF=0.5809;EUR_AF=0.1899;SAS_AF=0.3681;AA=C|||;VT=SNP
6	33036116	rs3180555	T	G	100	PASS	AC=2201;AF=0.439497;AN=5008;NS=2504;DP=19470;EAS_AF=0.6796;AMR_AF=0.2839;AFR_AF=0.5809;EUR_AF=0.1899;SAS_AF=0.3681;AA=T|||;VT=SNP
6	33036151	rs146966711	A	G	100	PASS	AC=40;AF=0.00798722;AN=5008;NS=2504;DP=20519;EAS_AF=0.0288;AMR_AF=0.0014;AFR_AF=0.003;EUR_AF=0;SAS_AF=0.0061;AA=A|||;VT=SNP
6	33036177	rs3180554	A	G	100	PASS	AC=2381;AF=0.475439;AN=5008;NS=2504;DP=20863;EAS_AF=0.6796;AMR_AF=0.2997;AFR_AF=0.7095;EUR_AF=0.1889;SAS_AF=0.3681;AA=G|||;VT=SNP
6	33036210	rs3180553	G	T	100	PASS	AC=2381;AF=0.475439;AN=5008;NS=2504;DP=21524;EAS_AF=0.6796;AMR_AF=0.2997;AFR_AF=0.7095;EUR_AF=0.1889;SAS_AF=0.3681;AA=T|||;VT=SNP
6	33036312	rs72879609	A	G	100	PASS	AC=2198;AF=0.438898;AN=5008;NS=2504;DP=20248;EAS_AF=0.6786;AMR_AF=0.2839;AFR_AF=0.5809;EUR_AF=0.1879;SAS_AF=0.3681;AA=A|||;VT=SNP
6	33036318	rs79015944	T	C	100	PASS	AC=974;AF=0.194489;AN=5008;NS=2504;DP=20296;EAS_AF=0.5466;AMR_AF=0.0432;AFR_AF=0.2012;EUR_AF=0.0308;SAS_AF=0.0982;AA=T|||;VT=SNP
6	33036435	rs1126769	T	G	100	PASS	AC=2190;AF=0.4373;AN=5008;NS=2504;DP=17401;EAS_AF=0.6746;AMR_AF=0.2839;AFR_AF=0.5794;EUR_AF=0.1859;SAS_AF=0.3681;AA=G|||;VT=SNP;EX_TARGET
6	33036505	rs1042434	G	C	100	PASS	AC=2381;AF=0.475439;AN=5008;NS=2504;DP=18440;EAS_AF=0.6796;AMR_AF=0.2997;AFR_AF=0.7095;EUR_AF=0.1889;SAS_AF=0.3681;AA=C|||;VT=SNP;EX_TARGET
6	33036549	rs17509489	T	C	100	PASS	AC=35;AF=0.00698882;AN=5008;NS=2504;DP=18505;EAS_AF=0.0288;AMR_AF=0;AFR_AF=0;EUR_AF=0;SAS_AF=0.0061;AA=T|||;VT=SNP;EX_TARGET
6	33036617	rs34370305	C	T	100	PASS	AC=2200;AF=0.439297;AN=5008;NS=2504;DP=18848;EAS_AF=0.6796;AMR_AF=0.2839;AFR_AF=0.5809;EUR_AF=0.1889;SAS_AF=0.3681;AA=C|||;VT=SNP;EX_TARGET
6	33036621	rs148463918	G	A	100	PASS	AC=40;AF=0.00798722;AN=5008;NS=2504;DP=18897;EAS_AF=0.0288;AMR_AF=0.0014;AFR_AF=0.003;EUR_AF=0;SAS_AF=0.0061;AA=G|||;VT=SNP;EX_TARGET
6	33036630	rs73739662	G	T	100	PASS	AC=2200;AF=0.439297;AN=5008;NS=2504;DP=18495;EAS_AF=0.6796;AMR_AF=0.2839;AFR_AF=0.5809;EUR_AF=0.1889;SAS_AF=0.3681;AA=g|||;VT=SNP
6	33036631	rs73739663	A	C	100	PASS	AC=2200;AF=0.439297;AN=5008;NS=2504;DP=18725;EAS_AF=0.6796;AMR_AF=0.2839;AFR_AF=0.5809;EUR_AF=0.1889;SAS_AF=0.3681;AA=A|||;VT=SNP
6	33036708	rs77350016	C	T	100	PASS	AC=2200;AF=0.439297;AN=5008;NS=2504;DP=19934;EAS_AF=0.6796;AMR_AF=0.2839;AFR_AF=0.5809;EUR_AF=0.1889;SAS_AF=0.3681;AA=C|||;VT=SNP
6	33036853	rs1042308	A	C	100	PASS	AC=2194;AF=0.438099;AN=5008;NS=2504;DP=19836;EAS_AF=0.6786;AMR_AF=0.2839;AFR_AF=0.5802;EUR_AF=0.1889;SAS_AF=0.364;AA=A|||;VT=SNP;EX_TARGET
6	33036950	rs2308931	C	T	100	PASS	AC=980;AF=0.195687;AN=5008;NS=2504;DP=18947;EAS_AF=0.1319;AMR_AF=0.2147;AFR_AF=0.239;EUR_AF=0.1183;SAS_AF=0.2689;AA=C|||;VT=SNP;EX_TARGET
6	33036951	rs2308930	A	G	100	PASS	AC=2199;AF=0.439097;AN=5008;NS=2504;DP=19044;EAS_AF=0.6796;AMR_AF=0.2839;AFR_AF=0.5802;EUR_AF=0.1899;SAS_AF=0.3671;AA=G|||;VT=SNP;EX_TARGET
6	33036971	rs2308928	C	T	100	PASS	AC=2198;AF=0.438898;AN=5008;NS=2504;DP=19188;EAS_AF=0.6796;AMR_AF=0.2839;AFR_AF=0.5802;EUR_AF=0.1889;SAS_AF=0.3671;AA=.|||;VT=SNP;EX_TARGET
6	33036977	rs2308927	G	A	100	PASS	AC=856;AF=0.170927;AN=5008;NS=2504;DP=19187;EAS_AF=0.5298;AMR_AF=0.0288;AFR_AF=0.1815;EUR_AF=0.0239;SAS_AF=0.0389;AA=.|||;VT=SNP;EX_TARGET
6	33036999	rs1042190	T	C	100	PASS	AC=2158;AF=0.430911;AN=5008;NS=2504;DP=19467;EAS_AF=0.6508;AMR_AF=0.2824;AFR_AF=0.5772;EUR_AF=0.1889;SAS_AF=0.3609;AA=.|||;VT=SNP;EX_TARGET
6	33037045	rs41562016	G	C	100	PASS	AC=41;AF=0.0081869;AN=5008;NS=2504;DP=19441;EAS_AF=0.0298;AMR_AF=0.0014;AFR_AF=0.003;EUR_AF=0;SAS_AF=0.0061;AA=.|||;VT=SNP;EX_TARGET
6	33037060	rs115722167	C	T	100	PASS	AC=120;AF=0.0239617;AN=5008;NS=2504;DP=19342;EAS_AF=0.0179;AMR_AF=0.0144;AFR_AF=0.0197;EUR_AF=0.008;SAS_AF=0.0593;AA=.|||;VT=SNP;EX_TARGET
6	33037061	rs1126544	G	C	100	PASS	AC=856;AF=0.170927;AN=5008;NS=2504;DP=19270;EAS_AF=0.5298;AMR_AF=0.0288;AFR_AF=0.1815;EUR_AF=0.0239;SAS_AF=0.0389;AA=.|||;VT=SNP;EX_TARGET
6	33037082	rs34140193	A	G	100	PASS	AC=2199;AF=0.439097;AN=5008;NS=2504;DP=19468;EAS_AF=0.6796;AMR_AF=0.2839;AFR_AF=0.5809;EUR_AF=0.1889;SAS_AF=0.3671;AA=.|||;VT=SNP;EX_TARGET
6	33037104	rs34950776	C	T	100	PASS	AC=2200;AF=0.439297;AN=5008;NS=2504;DP=19577;EAS_AF=0.6796;AMR_AF=0.2839;AFR_AF=0.5809;EUR_AF=0.1889;SAS_AF=0.3681;AA=.|||;VT=SNP;EX_TARGET
6	33037142	rs67201607	A	G	100	PASS	AC=2200;AF=0.439297;AN=5008;NS=2504;DP=20072;EAS_AF=0.6796;AMR_AF=0.2839;AFR_AF=0.5809;EUR_AF=0.1889;SAS_AF=0.3681;AA=.|||;VT=SNP
6	33037187	rs3830066	C	G	100	PASS	AC=2222;AF=0.44369;AN=5008;NS=2504;DP=18148;EAS_AF=0.6865;AMR_AF=0.2853;AFR_AF=0.5817;EUR_AF=0.1958;SAS_AF=0.3742;AA=.|||;VT=SNP
6	33037199	rs3830065	G	C	100	PASS	AC=916;AF=0.182907;AN=5008;NS=2504;DP=18408;EAS_AF=0.1558;AMR_AF=0.1311;AFR_AF=0.2421;EUR_AF=0.1302;SAS_AF=0.2219;AA=.|||;VT=SNP
6	33037265	rs36081724	C	A	100	PASS	AC=2200;AF=0.439297;AN=5008;NS=2504;DP=20722;EAS_AF=0.6796;AMR_AF=0.2839;AFR_AF=0.5809;EUR_AF=0.1889;SAS_AF=0.3681;AA=.|||;VT=SNP
6	33037279	rs34562515	A	G	100	PASS	AC=2200;AF=0.439297;AN=5008;NS=2504;DP=20380;EAS_AF=0.6796;AMR_AF=0.2839;AFR_AF=0.5809;EUR_AF=0.1889;SAS_AF=0.3681;AA=.|||;VT=SNP
6	33037304	rs34682523	G	T	100	PASS	AC=2201;AF=0.439497;AN=5008;NS=2504;DP=19890;EAS_AF=0.6796;AMR_AF=0.2839;AFR_AF=0.5817;EUR_AF=0.1889;SAS_AF=0.3681;AA=.|||;VT=SNP
6	33037419	rs1126543	G	A	100	PASS	AC=2200;AF=0.439297;AN=5008;NS=2504;DP=19932;EAS_AF=0.6796;AMR_AF=0.2853;AFR_AF=0.5809;EUR_AF=0.1889;SAS_AF=0.3671;AA=.|||;VT=SNP;EX_TARGET
6	33037424	rs1126542	T	C	100	PASS	AC=2199;AF=0.439097;AN=5008;NS=2504;DP=19850;EAS_AF=0.6796;AMR_AF=0.2853;AFR_AF=0.5802;EUR_AF=0.1889;SAS_AF=0.3671;AA=.|||;VT=SNP;EX_TARGET
6	33037522	rs1042178	T	C	100	PASS	AC=2196;AF=0.438498;AN=5008;NS=2504;DP=19699;EAS_AF=0.6796;AMR_AF=0.281;AFR_AF=0.5809;EUR_AF=0.1869;SAS_AF=0.3681;AA=.|||;VT=SNP;EX_TARGET
6	33037557	rs1042177	C	T	100	PASS	AC=1181;AF=0.235823;AN=5008;NS=2504;DP=19499;EAS_AF=0.1022;AMR_AF=0.2363;AFR_AF=0.3775;EUR_AF=0.1551;SAS_AF=0.2648;AA=.|||;VT=SNP;EX_TARGET
6	33037560	rs1042176	G	A	100	PASS	AC=1301;AF=0.259784;AN=5008;NS=2504;DP=19428;EAS_AF=0.12;AMR_AF=0.2507;AFR_AF=0.3971;EUR_AF=0.163;SAS_AF=0.3241;AA=.|||;VT=SNP;EX_TARGET
6	33037579	rs2308912	A	T	100	PASS	AC=2159;AF=0.43111;AN=5008;NS=2504;DP=19351;EAS_AF=0.6508;AMR_AF=0.2795;AFR_AF=0.5794;EUR_AF=0.1869;SAS_AF=0.363;AA=.|||;VT=SNP;EX_TARGET
6	33037580	rs2308911	T	G	100	PASS	AC=2159;AF=0.43111;AN=5008;NS=2504;DP=19572;EAS_AF=0.6508;AMR_AF=0.2795;AFR_AF=0.5794;EUR_AF=0.1869;SAS_AF=0.363;AA=.|||;VT=SNP;EX_TARGET
6	33037596	rs2308909	T	C	100	PASS	AC=40;AF=0.00798722;AN=5008;NS=2504;DP=19756;EAS_AF=0.0288;AMR_AF=0.0014;AFR_AF=0.003;EUR_AF=0;SAS_AF=0.0061;AA=.|||;VT=SNP;EX_TARGET
6	33037611	rs1062481	C	T	100	PASS	AC=1016;AF=0.202875;AN=5008;NS=2504;DP=20027;EAS_AF=0.5774;AMR_AF=0.0447;AFR_AF=0.2035;EUR_AF=0.0318;SAS_AF=0.1043;AA=.|||;VT=SNP;EX_TARGET
6	33037619	rs2308907	G	T	100	PASS	AC=40;AF=0.00798722;AN=5008;NS=2504;DP=20166;EAS_AF=0.0288;AMR_AF=0.0014;AFR_AF=0.003;EUR_AF=0;SAS_AF=0.0061;AA=.|||;VT=SNP;EX_TARGET
6	33037626	rs1042174	C	G	100	PASS	AC=2309;AF=0.461062;AN=5008;NS=2504;DP=20289;EAS_AF=0.6518;AMR_AF=0.2882;AFR_AF=0.7171;EUR_AF=0.1491;SAS_AF=0.362;AA=.|||;VT=SNP;EX_TARGET
6	33037639	rs1126534	G	A	100	PASS	AC=1189;AF=0.23742;AN=5008;NS=2504;DP=20498;EAS_AF=0.5496;AMR_AF=0.062;AFR_AF=0.351;EUR_AF=0.0318;SAS_AF=0.0982;AA=.|||;VT=SNP;EX_TARGET
6	33037640	rs1126533	C	T	100	PASS	AC=1189;AF=0.23742;AN=5008;NS=2504;DP=20633;EAS_AF=0.5496;AMR_AF=0.062;AFR_AF=0.351;EUR_AF=0.0318;SAS_AF=0.0982;AA=.|||;VT=SNP;EX_TARGET
6	33037675	rs10214910	C	A	100	PASS	AC=2404;AF=0.480032;AN=5008;NS=2504;DP=21659;EAS_AF=0.6796;AMR_AF=0.2954;AFR_AF=0.7307;EUR_AF=0.1869;SAS_AF=0.3681;AA=.|||;VT=SNP;EX_TARGET
6	33037690	rs66799959	C	T	100	PASS	AC=2153;AF=0.429912;AN=5008;NS=2504;DP=21381;EAS_AF=0.6508;AMR_AF=0.2752;AFR_AF=0.5772;EUR_AF=0.1879;SAS_AF=0.362;AA=.|||;VT=SNP;EX_TARGET
6	33037703	rs145335100	G	A	100	PASS	AC=40;AF=0.00798722;AN=5008;NS=2504;DP=21067;EAS_AF=0.0288;AMR_AF=0.0014;AFR_AF=0.003;EUR_AF=0;SAS_AF=0.0061;AA=.|||;VT=SNP;EX_TARGET
6	33037706	rs142579051	T	C	100	PASS	AC=40;AF=0.00798722;AN=5008;NS=2504;DP=21018;EAS_AF=0.0288;AMR_AF=0.0014;AFR_AF=0.003;EUR_AF=0;SAS_AF=0.0061;AA=.|||;VT=SNP;EX_TARGET
6	33037722	rs146956698	C	G	100	PASS	AC=40;AF=0.00798722;AN=5008;NS=2504;DP=20470;EAS_AF=0.0288;AMR_AF=0.0014;AFR_AF=0.003;EUR_AF=0;SAS_AF=0.0061;AA=.|||;VT=SNP
6	33037768	rs67984906	G	A	100	PASS	AC=2116;AF=0.422524;AN=5008;NS=2504;DP=20477;EAS_AF=0.6508;AMR_AF=0.2781;AFR_AF=0.5477;EUR_AF=0.1869;SAS_AF=0.363;AA=.|||;VT=SNP
6	33037774	rs138021400	A	G	100	PASS	AC=40;AF=0.00798722;AN=5008;NS=2504;DP=20600;EAS_AF=0.0288;AMR_AF=0.0014;AFR_AF=0.003;EUR_AF=0;SAS_AF=0.0061;AA=.|||;VT=SNP
6	33037833	rs143038309	A	T	100	PASS	AC=42;AF=0.00838658;AN=5008;NS=2504;DP=20318;EAS_AF=0.0298;AMR_AF=0.0014;AFR_AF=0.0038;EUR_AF=0;SAS_AF=0.0061;AA=.|||;VT=SNP
6	33037866	rs73739675	A	G	100	PASS	AC=1951;AF=0.389577;AN=5008;NS=2504;DP=19145;EAS_AF=0.6776;AMR_AF=0.268;AFR_AF=0.4077;EUR_AF=0.1849;SAS_AF=0.365;AA=.|||;VT=SNP
6	33037883	rs148200921	G	A	100	PASS	AC=40;AF=0.00798722;AN=5008;NS=2504;DP=18831;EAS_AF=0.0288;AMR_AF=0.0014;AFR_AF=0.003;EUR_AF=0;SAS_AF=0.0061;AA=.|||;VT=SNP
6	33037891	rs72879614	C	T	100	PASS	AC=1951;AF=0.389577;AN=5008;NS=2504;DP=19159;EAS_AF=0.6776;AMR_AF=0.268;AFR_AF=0.4077;EUR_AF=0.1849;SAS_AF=0.365;AA=.|||;VT=SNP
6	33037955	rs72879615	T	A	100	PASS	AC=1177;AF=0.235024;AN=5008;NS=2504;DP=19378;EAS_AF=0.1012;AMR_AF=0.2378;AFR_AF=0.3767;EUR_AF=0.1541;SAS_AF=0.2628;AA=.|||;VT=SNP
6	33037957	rs72879616	G	A	100	PASS	AC=1177;AF=0.235024;AN=5008;NS=2504;DP=19605;EAS_AF=0.1012;AMR_AF=0.2378;AFR_AF=0.3767;EUR_AF=0.1541;SAS_AF=0.2628;AA=.|||;VT=SNP
6	33037979	rs150808401	G	C	100	PASS	AC=40;AF=0.00798722;AN=5008;NS=2504;DP=19417;EAS_AF=0.0288;AMR_AF=0.0014;AFR_AF=0.003;EUR_AF=0;SAS_AF=0.0061;AA=.|||;VT=SNP
6	33037984	rs183326933	G	C	100	PASS	AC=35;AF=0.00698882;AN=5008;NS=2504;DP=19263;EAS_AF=0.0288;AMR_AF=0;AFR_AF=0;EUR_AF=0;SAS_AF=0.0061;AA=.|||;VT=SNP
6	33037991	rs67325643	C	G	100	PASS	AC=2153;AF=0.429912;AN=5008;NS=2504;DP=19073;EAS_AF=0.6518;AMR_AF=0.2781;AFR_AF=0.5756;EUR_AF=0.1869;SAS_AF=0.362;AA=.|||;VT=SNP
6	33037995	rs138018304	T	C	100	PASS	AC=40;AF=0.00798722;AN=5008;NS=2504;DP=18947;EAS_AF=0.0288;AMR_AF=0.0014;AFR_AF=0.003;EUR_AF=0;SAS_AF=0.0061;AA=.|||;VT=SNP
6	33038071	rs142563144	T	G	100	PASS	AC=40;AF=0.00798722;AN=5008;NS=2504;DP=19333;EAS_AF=0.0288;AMR_AF=0.0014;AFR_AF=0.003;EUR_AF=0;SAS_AF=0.0061;AA=.|||;VT=SNP
6	33038103	rs117749757	A	G	100	PASS	AC=40;AF=0.00798722;AN=5008;NS=2504;DP=18693;EAS_AF=0.0288;AMR_AF=0.0014;AFR_AF=0.003;EUR_AF=0;SAS_AF=0.0061;AA=.|||;VT=SNP
6	33038234	rs60038796	G	A	100	PASS	AC=979;AF=0.195487;AN=5008;NS=2504;DP=15624;EAS_AF=0.5516;AMR_AF=0.0432;AFR_AF=0.1997;EUR_AF=0.0338;SAS_AF=0.0971;AA=.|||;VT=SNP
6	33038281	rs140086905	A	C	100	PASS	AC=40;AF=0.00798722;AN=5008;NS=2504;DP=16264;EAS_AF=0.0288;AMR_AF=0.0014;AFR_AF=0.003;EUR_AF=0;SAS_AF=0.0061;AA=.|||;VT=SNP
6	33038283	rs78103064	A	G	100	PASS	AC=982;AF=0.196086;AN=5008;NS=2504;DP=16346;EAS_AF=0.5516;AMR_AF=0.0447;AFR_AF=0.1997;EUR_AF=0.0338;SAS_AF=0.0992;AA=.|||;VT=SNP
6	33038295	rs149764916	A	G	100	PASS	AC=40;AF=0.00798722;AN=5008;NS=2504;DP=16622;EAS_AF=0.0288;AMR_AF=0.0014;AFR_AF=0.003;EUR_AF=0;SAS_AF=0.0061;AA=.|||;VT=SNP
6	33038322	rs67463587	G	T	100	PASS	AC=2198;AF=0.438898;AN=5008;NS=2504;DP=16842;EAS_AF=0.6806;AMR_AF=0.281;AFR_AF=0.5809;EUR_AF=0.1879;SAS_AF=0.3681;AA=.|||;VT=SNP
6	33038369	rs2301224	C	A	100	PASS	AC=2158;AF=0.430911;AN=5008;NS=2504;DP=16638;EAS_AF=0.6518;AMR_AF=0.2795;AFR_AF=0.5779;EUR_AF=0.1879;SAS_AF=0.362;AA=.|||;VT=SNP
6	33038490	rs116103898	A	G	100	PASS	AC=404;AF=0.0806709;AN=5008;NS=2504;DP=16027;EAS_AF=0.0565;AMR_AF=0.1066;AFR_AF=0.0424;EUR_AF=0.0477;SAS_AF=0.1728;AA=.|||;VT=SNP
6	33038499	rs115439765	A	C	100	PASS	AC=121;AF=0.0241613;AN=5008;NS=2504;DP=16235;EAS_AF=0.0188;AMR_AF=0.0144;AFR_AF=0.0197;EUR_AF=0.008;SAS_AF=0.0593;AA=.|||;VT=SNP
6	33038514	rs144667545	T	C	100	PASS	AC=40;AF=0.00798722;AN=5008;NS=2504;DP=16371;EAS_AF=0.0288;AMR_AF=0.0014;AFR_AF=0.003;EUR_AF=0;SAS_AF=0.0061;AA=.|||;VT=SNP
6	33038517	rs148517218	G	T	100	PASS	AC=40;AF=0.00798722;AN=5008;NS=2504;DP=16306;EAS_AF=0.0288;AMR_AF=0.0014;AFR_AF=0.003;EUR_AF=0;SAS_AF=0.0061;AA=.|||;VT=SNP
6	33038546	rs2301223	C	T	100	PASS	AC=980;AF=0.195687;AN=5008;NS=2504;DP=16591;EAS_AF=0.5506;AMR_AF=0.0432;AFR_AF=0.2005;EUR_AF=0.0338;SAS_AF=0.0982;AA=.|||;VT=SNP
6	33038548	rs2301222	T	C	100	PASS	AC=2165;AF=0.432308;AN=5008;NS=2504;DP=16608;EAS_AF=0.6558;AMR_AF=0.2795;AFR_AF=0.5764;EUR_AF=0.1879;SAS_AF=0.3671;AA=.|||;VT=SNP
6	33038579	rs57389774	A	G	100	PASS	AC=2159;AF=0.43111;AN=5008;NS=2504;DP=16413;EAS_AF=0.6518;AMR_AF=0.2781;AFR_AF=0.5787;EUR_AF=0.1879;SAS_AF=0.363;AA=.|||;VT=SNP
6	33038589	rs117397337	A	T	100	PASS	AC=35;AF=0.00698882;AN=5008;NS=2504;DP=16413;EAS_AF=0.0288;AMR_AF=0;AFR_AF=0;EUR_AF=0;SAS_AF=0.0061;AA=.|||;VT=SNP
6	33038597	rs2301221	A	G	100	PASS	AC=2160;AF=0.43131;AN=5008;NS=2504;DP=16417;EAS_AF=0.6518;AMR_AF=0.2795;AFR_AF=0.5787;EUR_AF=0.1879;SAS_AF=0.363;AA=.|||;VT=SNP
6	33038603	rs117087507	T	C	100	PASS	AC=40;AF=0.00798722;AN=5008;NS=2504;DP=16364;EAS_AF=0.0288;AMR_AF=0.0014;AFR_AF=0.003;EUR_AF=0;SAS_AF=0.0061;AA=.|||;VT=SNP
6	33038609	rs117409487	C	T	100	PASS	AC=40;AF=0.00798722;AN=5008;NS=2504;DP=16504;EAS_AF=0.0288;AMR_AF=0.0014;AFR_AF=0.003;EUR_AF=0;SAS_AF=0.0061;AA=.|||;VT=SNP
6	33038658	rs151129054	A	G	100	PASS	AC=39;AF=0.00778754;AN=5008;NS=2504;DP=18305;EAS_AF=0.0278;AMR_AF=0.0014;AFR_AF=0.003;EUR_AF=0;SAS_AF=0.0061;AA=.|||;VT=SNP
6	33038693	rs142490787	T	G	100	PASS	AC=38;AF=0.00758786;AN=5008;NS=2504;DP=19304;EAS_AF=0.0278;AMR_AF=0.0014;AFR_AF=0.003;EUR_AF=0;SAS_AF=0.0051;AA=.|||;VT=SNP
6	33038766	rs2301220	C	T	100	PASS	AC=2174;AF=0.434105;AN=5008;NS=2504;DP=20072;EAS_AF=0.6677;AMR_AF=0.2795;AFR_AF=0.5779;EUR_AF=0.1869;SAS_AF=0.363;AA=.|||;VT=SNP
6	33038802	rs67542233	A	G	100	PASS	AC=1177;AF=0.235024;AN=5008;NS=2504;DP=18931;EAS_AF=0.1012;AMR_AF=0.2334;AFR_AF=0.3767;EUR_AF=0.1551;SAS_AF=0.2648;AA=.|||;VT=SNP
6	33038850	rs28438582	C	T	100	PASS	AC=2157;AF=0.430711;AN=5008;NS=2504;DP=18285;EAS_AF=0.6587;AMR_AF=0.2752;AFR_AF=0.5726;EUR_AF=0.1899;SAS_AF=0.362;AA=.|||;VT=SNP
6	33038979	rs59977910	C	T	100	PASS	AC=2152;AF=0.429712;AN=5008;NS=2504;DP=18708;EAS_AF=0.6528;AMR_AF=0.2781;AFR_AF=0.5756;EUR_AF=0.1869;SAS_AF=0.3599;AA=.|||;VT=SNP
6	33038982	rs72879625	G	A	100	PASS	AC=1169;AF=0.233427;AN=5008;NS=2504;DP=18890;EAS_AF=0.1012;AMR_AF=0.232;AFR_AF=0.3752;EUR_AF=0.1531;SAS_AF=0.2618;AA=.|||;VT=SNP
6	33039090	rs147925662	T	G	100	PASS	AC=36;AF=0.0071885;AN=5008;NS=2504;DP=19604;EAS_AF=0.0258;AMR_AF=0.0014;AFR_AF=0.0023;EUR_AF=0;SAS_AF=0.0061;AA=.|||;VT=SNP
6	33039097	rs140124484	G	C	100	PASS	AC=36;AF=0.0071885;AN=5008;NS=2504;DP=19490;EAS_AF=0.0258;AMR_AF=0.0014;AFR_AF=0.0023;EUR_AF=0;SAS_AF=0.0061;AA=.|||;VT=SNP
6	33039146	rs60438747	A	T	100	PASS	AC=983;AF=0.196286;AN=5008;NS=2504;DP=20116;EAS_AF=0.5516;AMR_AF=0.0461;AFR_AF=0.2005;EUR_AF=0.0338;SAS_AF=0.0982;AA=.|||;VT=SNP
6	33039180	rs57753382	G	A	100	PASS	AC=2173;AF=0.433906;AN=5008;NS=2504;DP=19486;EAS_AF=0.6637;AMR_AF=0.2824;AFR_AF=0.5787;EUR_AF=0.1879;SAS_AF=0.362;AA=.|||;VT=SNP
6	33039196	rs66977180	A	T	100	PASS	AC=1179;AF=0.235423;AN=5008;NS=2504;DP=19853;EAS_AF=0.1022;AMR_AF=0.2349;AFR_AF=0.3782;EUR_AF=0.1541;SAS_AF=0.2638;AA=.|||;VT=SNP
6	33039295	rs28452918	T	A	100	PASS	AC=2192;AF=0.4377;AN=5008;NS=2504;DP=20723;EAS_AF=0.6776;AMR_AF=0.2824;AFR_AF=0.5802;EUR_AF=0.1869;SAS_AF=0.3661;AA=.|||;VT=SNP
6	33039376	rs34624643	C	T	100	PASS	AC=2193;AF=0.437899;AN=5008;NS=2504;DP=20699;EAS_AF=0.6746;AMR_AF=0.2824;AFR_AF=0.5809;EUR_AF=0.1869;SAS_AF=0.3691;AA=.|||;VT=SNP
6	33039405	rs35039691	C	G	100	PASS	AC=2172;AF=0.433706;AN=5008;NS=2504;DP=21360;EAS_AF=0.6597;AMR_AF=0.2824;AFR_AF=0.5787;EUR_AF=0.1879;SAS_AF=0.365;AA=.|||;VT=SNP
6	33039446	rs34083733	G	A	100	PASS	AC=2193;AF=0.437899;AN=5008;NS=2504;DP=21292;EAS_AF=0.6736;AMR_AF=0.2824;AFR_AF=0.5817;EUR_AF=0.1879;SAS_AF=0.3681;AA=.|||;VT=SNP
6	33039484	rs13196639	A	G	100	PASS	AC=2197;AF=0.438698;AN=5008;NS=2504;DP=20964;EAS_AF=0.6776;AMR_AF=0.2824;AFR_AF=0.5817;EUR_AF=0.1879;SAS_AF=0.3681;AA=.|||;VT=SNP
6	33039503	rs34197320	C	T	100	PASS	AC=2197;AF=0.438698;AN=5008;NS=2504;DP=20262;EAS_AF=0.6786;AMR_AF=0.2824;AFR_AF=0.5817;EUR_AF=0.1869;SAS_AF=0.3681;AA=.|||;VT=SNP
6	33039507	rs13196651	A	G	100	PASS	AC=988;AF=0.197284;AN=5008;NS=2504;DP=20300;EAS_AF=0.5565;AMR_AF=0.0461;AFR_AF=0.2005;EUR_AF=0.0338;SAS_AF=0.0982;AA=.|||;VT=SNP
6	33039535	rs28986425	A	T	100	PASS	AC=566;AF=0.113019;AN=5008;NS=2504;DP=20012;EAS_AF=0.0387;AMR_AF=0.2622;AFR_AF=0.1248;EUR_AF=0.1173;SAS_AF=0.0634;AA=.|||;VT=SNP
6	33039606	rs35521473	C	T	100	PASS	AC=2194;AF=0.438099;AN=5008;NS=2504;DP=20696;EAS_AF=0.6786;AMR_AF=0.2824;AFR_AF=0.5809;EUR_AF=0.1869;SAS_AF=0.3661;AA=.|||;VT=SNP
6	33039625	rs9277341	T	C	100	PASS	AC=3001;AF=0.599241;AN=5008;NS=2504;DP=20758;EAS_AF=0.8353;AMR_AF=0.4035;AFR_AF=0.7428;EUR_AF=0.3181;SAS_AF=0.59;AA=.|||;VT=SNP
6	33039652	rs35979982	C	T	100	PASS	AC=1208;AF=0.241214;AN=5008;NS=2504;DP=20500;EAS_AF=0.126;AMR_AF=0.2363;AFR_AF=0.3797;EUR_AF=0.1531;SAS_AF=0.2669;AA=.|||;VT=SNP
6	33039681	rs72879627	A	G	100	PASS	AC=1176;AF=0.234824;AN=5008;NS=2504;DP=20985;EAS_AF=0.0982;AMR_AF=0.2349;AFR_AF=0.3775;EUR_AF=0.1551;SAS_AF=0.2648;AA=.|||;VT=SNP
6	33039686	rs13213149	T	C	100	PASS	AC=2200;AF=0.439297;AN=5008;NS=2504;DP=21043;EAS_AF=0.6806;AMR_AF=0.2824;AFR_AF=0.5809;EUR_AF=0.1879;SAS_AF=0.3691;AA=.|||;VT=SNP
6	33039729	rs13213165	T	G	100	PASS	AC=2198;AF=0.438898;AN=5008;NS=2504;DP=21554;EAS_AF=0.6806;AMR_AF=0.2824;AFR_AF=0.5802;EUR_AF=0.1869;SAS_AF=0.3691;AA=.|||;VT=SNP
6	33039755	rs13213265	T	C	100	PASS	AC=2157;AF=0.430711;AN=5008;NS=2504;DP=21105;EAS_AF=0.6518;AMR_AF=0.281;AFR_AF=0.5779;EUR_AF=0.1869;SAS_AF=0.3609;AA=.|||;VT=SNP
6	33039756	rs79126782	G	A	100	PASS	AC=984;AF=0.196486;AN=5008;NS=2504;DP=17870;EAS_AF=0.5546;AMR_AF=0.0461;AFR_AF=0.1997;EUR_AF=0.0328;SAS_AF=0.0982;AA=.|||;VT=SNP
6	33039767	rs34507584	A	G	100	PASS	AC=2192;AF=0.4377;AN=5008;NS=2504;DP=17052;EAS_AF=0.6796;AMR_AF=0.2824;AFR_AF=0.5794;EUR_AF=0.1869;SAS_AF=0.365;AA=.|||;VT=SNP
6	33039837	rs36043556	G	A	100	PASS	AC=2204;AF=0.440096;AN=5008;NS=2504;DP=20996;EAS_AF=0.6806;AMR_AF=0.2824;AFR_AF=0.5825;EUR_AF=0.1899;SAS_AF=0.3691;AA=.|||;VT=SNP
6	33039848	rs35769133	G	A	100	PASS	AC=2204;AF=0.440096;AN=5008;NS=2504;DP=21559;EAS_AF=0.6806;AMR_AF=0.2824;AFR_AF=0.5825;EUR_AF=0.1899;SAS_AF=0.3691;AA=.|||;VT=SNP
6	33039855	rs72879690	A	G	100	PASS	AC=2204;AF=0.440096;AN=5008;NS=2504;DP=21828;EAS_AF=0.6806;AMR_AF=0.2824;AFR_AF=0.5825;EUR_AF=0.1899;SAS_AF=0.3691;AA=.|||;VT=SNP
6	33039876	rs147547828	T	G	100	PASS	AC=39;AF=0.00778754;AN=5008;NS=2504;DP=21851;EAS_AF=0.0278;AMR_AF=0.0014;AFR_AF=0.003;EUR_AF=0;SAS_AF=0.0061;AA=.|||;VT=SNP
6	33039927	rs72500560	T	C	100	PASS	AC=2198;AF=0.438898;AN=5008;NS=2504;DP=20792;EAS_AF=0.6806;AMR_AF=0.2824;AFR_AF=0.5817;EUR_AF=0.1869;SAS_AF=0.3671;AA=.|||;VT=SNP
6	33039958	rs72500561	A	G	100	PASS	AC=865;AF=0.172724;AN=5008;NS=2504;DP=20137;EAS_AF=0.5357;AMR_AF=0.0317;AFR_AF=0.1808;EUR_AF=0.0258;SAS_AF=0.0389;AA=.|||;VT=SNP
6	33039980	rs72500562	A	G	100	PASS	AC=2198;AF=0.438898;AN=5008;NS=2504;DP=19794;EAS_AF=0.6806;AMR_AF=0.2824;AFR_AF=0.5817;EUR_AF=0.1869;SAS_AF=0.3671;AA=.|||;VT=SNP
6	33040044	rs58129983	A	G	100	PASS	AC=1174;AF=0.234425;AN=5008;NS=2504;DP=19985;EAS_AF=0.0972;AMR_AF=0.2349;AFR_AF=0.3782;EUR_AF=0.1551;SAS_AF=0.2628;AA=.|||;VT=SNP
6	33040098	rs4345439	C	T	100	PASS	AC=1026;AF=0.204872;AN=5008;NS=2504;DP=21393;EAS_AF=0.5833;AMR_AF=0.0476;AFR_AF=0.2035;EUR_AF=0.0338;SAS_AF=0.1043;AA=.|||;VT=SNP
6	33040138	rs4582419	G	A	100	PASS	AC=985;AF=0.196685;AN=5008;NS=2504;DP=20247;EAS_AF=0.5546;AMR_AF=0.0461;AFR_AF=0.1997;EUR_AF=0.0338;SAS_AF=0.0982;AA=.|||;VT=SNP
6	33040140	rs148435666	T	G	100	PASS	AC=40;AF=0.00798722;AN=5008;NS=2504;DP=20263;EAS_AF=0.0288;AMR_AF=0.0014;AFR_AF=0.003;EUR_AF=0;SAS_AF=0.0061;AA=.|||;VT=SNP
6	33040165	rs4422658	G	T	100	PASS	AC=864;AF=0.172524;AN=5008;NS=2504;DP=20343;EAS_AF=0.5357;AMR_AF=0.0317;AFR_AF=0.18;EUR_AF=0.0258;SAS_AF=0.0389;AA=.|||;VT=SNP
6	33040307	rs4501465	G	A	100	PASS	AC=864;AF=0.172524;AN=5008;NS=2504;DP=19931;EAS_AF=0.5357;AMR_AF=0.0317;AFR_AF=0.18;EUR_AF=0.0258;SAS_AF=0.0389;AA=.|||;VT=SNP
6	33040325	rs117941129	G	A	100	PASS	AC=40;AF=0.00798722;AN=5008;NS=2504;DP=19666;EAS_AF=0.0288;AMR_AF=0.0014;AFR_AF=0.003;EUR_AF=0;SAS_AF=0.0061;AA=.|||;VT=SNP
6	33040345	rs146418701	T	C	100	PASS	AC=40;AF=0.00798722;AN=5008;NS=2504;DP=19454;EAS_AF=0.0288;AMR_AF=0.0014;AFR_AF=0.003;EUR_AF=0;SAS_AF=0.0061;AA=.|||;VT=SNP
6	33040419	rs150355547	C	G	100	PASS	AC=40;AF=0.00798722;AN=5008;NS=2504;DP=19114;EAS_AF=0.0288;AMR_AF=0.0014;AFR_AF=0.003;EUR_AF=0;SAS_AF=0.0061;AA=.|||;VT=SNP
6	33040425	rs138049299	C	T	100	PASS	AC=40;AF=0.00798722;AN=5008;NS=2504;DP=19226;EAS_AF=0.0288;AMR_AF=0.0014;AFR_AF=0.003;EUR_AF=0;SAS_AF=0.0061;AA=.|||;VT=SNP
6	33040478	rs58063871	C	A	100	PASS	AC=1063;AF=0.21226;AN=5008;NS=2504;DP=20187;EAS_AF=0.0913;AMR_AF=0.2219;AFR_AF=0.3381;EUR_AF=0.1402;SAS_AF=0.2342;AA=.|||;VT=SNP
6	33040496	rs149160316	C	T	100	PASS	AC=40;AF=0.00798722;AN=5008;NS=2504;DP=20116;EAS_AF=0.0288;AMR_AF=0.0014;AFR_AF=0.003;EUR_AF=0;SAS_AF=0.0061;AA=.|||;VT=SNP
6	33040522	rs116866245	G	A	100	PASS	AC=40;AF=0.00798722;AN=5008;NS=2504;DP=20626;EAS_AF=0.0288;AMR_AF=0.0014;AFR_AF=0.003;EUR_AF=0;SAS_AF=0.0061;AA=.|||;VT=SNP
6	33040596	rs4640928	A	G	100	PASS	AC=2197;AF=0.438698;AN=5008;NS=2504;DP=20438;EAS_AF=0.6806;AMR_AF=0.2824;AFR_AF=0.5809;EUR_AF=0.1869;SAS_AF=0.3671;AA=.|||;VT=SNP
6	33040611	rs146636284	G	A	100	PASS	AC=40;AF=0.00798722;AN=5008;NS=2504;DP=20487;EAS_AF=0.0288;AMR_AF=0.0014;AFR_AF=0.003;EUR_AF=0;SAS_AF=0.0061;AA=.|||;VT=SNP
6	33040654	rs6914348	A	G	100	PASS	AC=1172;AF=0.234026;AN=5008;NS=2504;DP=20041;EAS_AF=0.0972;AMR_AF=0.2349;AFR_AF=0.3782;EUR_AF=0.1531;SAS_AF=0.2628;AA=.|||;VT=SNP
6	33040655	rs143000475	G	A	100	PASS	AC=40;AF=0.00798722;AN=5008;NS=2504;DP=20018;EAS_AF=0.0288;AMR_AF=0.0014;AFR_AF=0.003;EUR_AF=0;SAS_AF=0.0061;AA=.|||;VT=SNP
6	33040691	rs56952336	G	A	100	PASS	AC=241;AF=0.048123;AN=5008;NS=2504;DP=19811;EAS_AF=0.0179;AMR_AF=0.0346;AFR_AF=0.1188;EUR_AF=0.0229;SAS_AF=0.0194;AA=.|||;VT=SNP
6	33040708	rs147525040	A	G	100	PASS	AC=40;AF=0.00798722;AN=5008;NS=2504;DP=19500;EAS_AF=0.0288;AMR_AF=0.0014;AFR_AF=0.003;EUR_AF=0;SAS_AF=0.0061;AA=.|||;VT=SNP
6	33040715	rs6914849	G	A	100	PASS	AC=2160;AF=0.43131;AN=5008;NS=2504;DP=19153;EAS_AF=0.6657;AMR_AF=0.2738;AFR_AF=0.5779;EUR_AF=0.1809;SAS_AF=0.3609;AA=.|||;VT=SNP
6	33040726	rs148170431	A	C	100	PASS	AC=40;AF=0.00798722;AN=5008;NS=2504;DP=18343;EAS_AF=0.0288;AMR_AF=0.0014;AFR_AF=0.003;EUR_AF=0;SAS_AF=0.0061;AA=.|||;VT=SNP
6	33040736	rs9380336	T	C	100	PASS	AC=2154;AF=0.430112;AN=5008;NS=2504;DP=17804;EAS_AF=0.6488;AMR_AF=0.281;AFR_AF=0.5779;EUR_AF=0.1879;SAS_AF=0.3599;AA=.|||;VT=SNP
6	33040744	rs6914995	G	C	100	PASS	AC=2198;AF=0.438898;AN=5008;NS=2504;DP=17443;EAS_AF=0.6806;AMR_AF=0.2824;AFR_AF=0.5809;EUR_AF=0.1879;SAS_AF=0.3671;AA=.|||;VT=SNP
6	33040781	rs9380337	A	G	100	PASS	AC=2197;AF=0.438698;AN=5008;NS=2504;DP=16920;EAS_AF=0.6796;AMR_AF=0.2839;AFR_AF=0.5809;EUR_AF=0.1869;SAS_AF=0.3671;AA=.|||;VT=SNP
6	33040798	rs9380338	T	C	100	PASS	AC=2228;AF=0.444888;AN=5008;NS=2504;DP=17604;EAS_AF=0.6796;AMR_AF=0.2839;AFR_AF=0.6044;EUR_AF=0.1869;SAS_AF=0.3671;AA=.|||;VT=SNP
6	33040835	rs9348904	A	G	100	PASS	AC=2198;AF=0.438898;AN=5008;NS=2504;DP=16339;EAS_AF=0.6806;AMR_AF=0.2839;AFR_AF=0.5809;EUR_AF=0.1869;SAS_AF=0.3671;AA=.|||;VT=SNP
6	33040877	rs9380339	T	C	100	PASS	AC=2158;AF=0.430911;AN=5008;NS=2504;DP=17955;EAS_AF=0.6518;AMR_AF=0.2824;AFR_AF=0.5779;EUR_AF=0.1869;SAS_AF=0.3609;AA=.|||;VT=SNP
6	33040986	rs150662172	A	C	100	PASS	AC=40;AF=0.00798722;AN=5008;NS=2504;DP=19596;EAS_AF=0.0288;AMR_AF=0.0014;AFR_AF=0.003;EUR_AF=0;SAS_AF=0.0061;AA=.|||;VT=SNP
6	33040993	rs139919995	G	A	100	PASS	AC=40;AF=0.00798722;AN=5008;NS=2504;DP=19783;EAS_AF=0.0288;AMR_AF=0.0014;AFR_AF=0.003;EUR_AF=0;SAS_AF=0.0061;AA=.|||;VT=SNP
6	33041012	rs144038008	T	G	100	PASS	AC=40;AF=0.00798722;AN=5008;NS=2504;DP=20543;EAS_AF=0.0288;AMR_AF=0.0014;AFR_AF=0.003;EUR_AF=0;SAS_AF=0.0061;AA=.|||;VT=SNP
6	33041064	rs3135020	C	A	100	PASS	AC=280;AF=0.0559105;AN=5008;NS=2504;DP=20111;EAS_AF=0.0615;AMR_AF=0.0562;AFR_AF=0.0166;EUR_AF=0.1143;SAS_AF=0.0429;AA=.|||;VT=SNP
6	33041073	rs9357156	A	C	100	PASS	AC=1800;AF=0.359425;AN=5008;NS=2504;DP=19684;EAS_AF=0.628;AMR_AF=0.1758;AFR_AF=0.5401;EUR_AF=0.1402;SAS_AF=0.1943;AA=.|||;VT=SNP
6	33041092	rs139788861	G	A	100	PASS	AC=40;AF=0.00798722;AN=5008;NS=2504;DP=18805;EAS_AF=0.0288;AMR_AF=0.0014;AFR_AF=0.003;EUR_AF=0;SAS_AF=0.0061;AA=.|||;VT=SNP
6	33041171	rs143176269	G	C	100	PASS	AC=40;AF=0.00798722;AN=5008;NS=2504;DP=17064;EAS_AF=0.0288;AMR_AF=0.0014;AFR_AF=0.003;EUR_AF=0;SAS_AF=0.0061;AA=.|||;VT=SNP
6	33041176	rs1431400	C	T	100	PASS	AC=2196;AF=0.438498;AN=5008;NS=2504;DP=17019;EAS_AF=0.6806;AMR_AF=0.2824;AFR_AF=0.5802;EUR_AF=0.1869;SAS_AF=0.3671;AA=.|||;VT=SNP
6	33041186	rs1431401	G	A	100	PASS	AC=2157;AF=0.430711;AN=5008;NS=2504;DP=16931;EAS_AF=0.6518;AMR_AF=0.281;AFR_AF=0.5779;EUR_AF=0.1869;SAS_AF=0.3609;AA=.|||;VT=SNP
6	33041219	rs117205703	G	A	100	PASS	AC=40;AF=0.00798722;AN=5008;NS=2504;DP=17073;EAS_AF=0.0288;AMR_AF=0.0014;AFR_AF=0.003;EUR_AF=0;SAS_AF=0.0061;AA=.|||;VT=SNP;EX_TARGET
6	33041226	rs4247257	C	T	100	PASS	AC=2228;AF=0.444888;AN=5008;NS=2504;DP=17353;EAS_AF=0.6806;AMR_AF=0.2824;AFR_AF=0.6044;EUR_AF=0.1869;SAS_AF=0.3671;AA=.|||;VT=SNP;EX_TARGET
6	33041240	rs145599827	G	C	100	PASS	AC=40;AF=0.00798722;AN=5008;NS=2504;DP=17518;EAS_AF=0.0288;AMR_AF=0.0014;AFR_AF=0.003;EUR_AF=0;SAS_AF=0.0061;AA=.|||;VT=SNP;EX_TARGET
6	33041339	rs117797834	A	T	100	PASS	AC=40;AF=0.00798722;AN=5008;NS=2504;DP=19991;EAS_AF=0.0288;AMR_AF=0.0014;AFR_AF=0.003;EUR_AF=0;SAS_AF=0.0061;AA=.|||;VT=SNP;EX_TARGET
6	33041349	rs148896979	T	C	100	PASS	AC=40;AF=0.00798722;AN=5008;NS=2504;DP=20488;EAS_AF=0.0288;AMR_AF=0.0014;AFR_AF=0.003;EUR_AF=0;SAS_AF=0.0061;AA=.|||;VT=SNP;EX_TARGET
6	33041353	rs142724682	G	A	100	PASS	AC=40;AF=0.00798722;AN=5008;NS=2504;DP=20433;EAS_AF=0.0288;AMR_AF=0.0014;AFR_AF=0.003;EUR_AF=0;SAS_AF=0.0061;AA=.|||;VT=SNP;EX_TARGET
6	33041385	rs150981306	A	G	100	PASS	AC=40;AF=0.00798722;AN=5008;NS=2504;DP=21870;EAS_AF=0.0288;AMR_AF=0.0014;AFR_AF=0.003;EUR_AF=0;SAS_AF=0.0061;AA=.|||;VT=SNP
6	33041393	rs142216001	G	A	100	PASS	AC=40;AF=0.00798722;AN=5008;NS=2504;DP=21956;EAS_AF=0.0288;AMR_AF=0.0014;AFR_AF=0.003;EUR_AF=0;SAS_AF=0.0061;AA=.|||;VT=SNP
6	33041450	rs117211621	G	C	100	PASS	AC=40;AF=0.00798722;AN=5008;NS=2504;DP=20615;EAS_AF=0.0288;AMR_AF=0.0014;AFR_AF=0.003;EUR_AF=0;SAS_AF=0.0061;AA=.|||;VT=SNP
6	33041575	rs146466401	G	A	100	PASS	AC=40;AF=0.00798722;AN=5008;NS=2504;DP=18021;EAS_AF=0.0288;AMR_AF=0.0014;AFR_AF=0.003;EUR_AF=0;SAS_AF=0.0061;AA=.|||;VT=SNP
6	33041589	rs2051548	C	T	100	PASS	AC=174;AF=0.0347444;AN=5008;NS=2504;DP=18077;EAS_AF=0.0218;AMR_AF=0.1931;AFR_AF=0.0038;EUR_AF=0.001;SAS_AF=0.0123;AA=.|||;VT=SNP
6	33041624	rs139148003	T	C	100	PASS	AC=41;AF=0.0081869;AN=5008;NS=2504;DP=17353;EAS_AF=0.0288;AMR_AF=0.0014;AFR_AF=0.003;EUR_AF=0;SAS_AF=0.0072;AA=.|||;VT=SNP
6	33041734	rs2856830	T	C	100	PASS	AC=692;AF=0.138179;AN=5008;NS=2504;DP=17358;EAS_AF=0.1577;AMR_AF=0.1124;AFR_AF=0.0961;EUR_AF=0.1252;SAS_AF=0.2065;AA=.|||;VT=SNP
6	33041743	rs138167014	T	C	100	PASS	AC=40;AF=0.00798722;AN=5008;NS=2504;DP=17192;EAS_AF=0.0288;AMR_AF=0.0014;AFR_AF=0.003;EUR_AF=0;SAS_AF=0.0061;AA=.|||;VT=SNP
6	33041746	rs149636812	G	A	100	PASS	AC=35;AF=0.00698882;AN=5008;NS=2504;DP=17031;EAS_AF=0.0288;AMR_AF=0;AFR_AF=0;EUR_AF=0;SAS_AF=0.0061;AA=.|||;VT=SNP
6	33041777	rs144413832	T	C	100	PASS	AC=40;AF=0.00798722;AN=5008;NS=2504;DP=16532;EAS_AF=0.0288;AMR_AF=0.0014;AFR_AF=0.003;EUR_AF=0;SAS_AF=0.0061;AA=.|||;VT=SNP
6	33041826	rs148350740	T	C	100	PASS	AC=40;AF=0.00798722;AN=5008;NS=2504;DP=15501;EAS_AF=0.0288;AMR_AF=0.0014;AFR_AF=0.003;EUR_AF=0;SAS_AF=0.0061;AA=.|||;VT=SNP
6	33041882	rs117982231	C	T	100	PASS	AC=40;AF=0.00798722;AN=5008;NS=2504;DP=14155;EAS_AF=0.0288;AMR_AF=0.0014;AFR_AF=0.003;EUR_AF=0;SAS_AF=0.0061;AA=.|||;VT=SNP
6	33041969	rs145957922	G	A	100	PASS	AC=40;AF=0.00798722;AN=5008;NS=2504;DP=13289;EAS_AF=0.0288;AMR_AF=0.0014;AFR_AF=0.003;EUR_AF=0;SAS_AF=0.0061;AA=.|||;VT=SNP
6	33042007	rs117606825	T	C	100	PASS	AC=35;AF=0.00698882;AN=5008;NS=2504;DP=13530;EAS_AF=0.0288;AMR_AF=0;AFR_AF=0;EUR_AF=0;SAS_AF=0.0061;AA=.|||;VT=SNP
6	33042022	rs117860758	T	A	100	PASS	AC=40;AF=0.00798722;AN=5008;NS=2504;DP=13483;EAS_AF=0.0288;AMR_AF=0.0014;AFR_AF=0.003;EUR_AF=0;SAS_AF=0.0061;AA=.|||;VT=SNP
6	33042076	rs139874555	T	G	100	PASS	AC=40;AF=0.00798722;AN=5008;NS=2504;DP=13292;EAS_AF=0.0288;AMR_AF=0.0014;AFR_AF=0.003;EUR_AF=0;SAS_AF=0.0061;AA=.|||;VT=SNP
6	33042098	rs143297550	T	A	100	PASS	AC=40;AF=0.00798722;AN=5008;NS=2504;DP=13614;EAS_AF=0.0288;AMR_AF=0.0014;AFR_AF=0.003;EUR_AF=0;SAS_AF=0.0061;AA=.|||;VT=SNP
6	33042200	rs150714499	T	C	100	PASS	AC=40;AF=0.00798722;AN=5008;NS=2504;DP=13666;EAS_AF=0.0288;AMR_AF=0.0014;AFR_AF=0.003;EUR_AF=0;SAS_AF=0.0061;AA=.|||;VT=SNP
6	33042291	rs9380340	A	G	100	PASS	AC=880;AF=0.175719;AN=5008;NS=2504;DP=15147;EAS_AF=0.5516;AMR_AF=0.0317;AFR_AF=0.18;EUR_AF=0.0258;SAS_AF=0.0389;AA=.|||;VT=SNP
6	33042299	rs139061250	C	G	100	PASS	AC=40;AF=0.00798722;AN=5008;NS=2504;DP=15390;EAS_AF=0.0288;AMR_AF=0.0014;AFR_AF=0.003;EUR_AF=0;SAS_AF=0.0061;AA=.|||;VT=SNP
6	33042325	rs149956570	G	A	100	PASS	AC=40;AF=0.00798722;AN=5008;NS=2504;DP=15575;EAS_AF=0.0288;AMR_AF=0.0014;AFR_AF=0.003;EUR_AF=0;SAS_AF=0.0061;AA=.|||;VT=SNP
6	33042331	rs145092093	A	C	100	PASS	AC=40;AF=0.00798722;AN=5008;NS=2504;DP=15699;EAS_AF=0.0288;AMR_AF=0.0014;AFR_AF=0.003;EUR_AF=0;SAS_AF=0.0061;AA=.|||;VT=SNP
6	33042360	rs142124981	G	A	100	PASS	AC=40;AF=0.00798722;AN=5008;NS=2504;DP=15494;EAS_AF=0.0288;AMR_AF=0.0014;AFR_AF=0.003;EUR_AF=0;SAS_AF=0.0061;AA=.|||;VT=SNP
6	33042368	rs9469344	A	G	100	PASS	AC=1171;AF=0.233826;AN=5008;NS=2504;DP=15567;EAS_AF=0.0972;AMR_AF=0.2349;AFR_AF=0.3775;EUR_AF=0.1531;SAS_AF=0.2628;AA=.|||;VT=SNP
6	33042373	rs144425544	G	A	100	PASS	AC=40;AF=0.00798722;AN=5008;NS=2504;DP=15537;EAS_AF=0.0288;AMR_AF=0.0014;AFR_AF=0.003;EUR_AF=0;SAS_AF=0.0061;AA=.|||;VT=SNP
6	33042393	rs9394130	G	A	100	PASS	AC=865;AF=0.172724;AN=5008;NS=2504;DP=15556;EAS_AF=0.5367;AMR_AF=0.0317;AFR_AF=0.18;EUR_AF=0.0258;SAS_AF=0.0389;AA=.|||;VT=SNP
6	33042406	rs9469345	C	G	100	PASS	AC=1172;AF=0.234026;AN=5008;NS=2504;DP=15683;EAS_AF=0.0972;AMR_AF=0.2363;AFR_AF=0.3775;EUR_AF=0.1531;SAS_AF=0.2628;AA=.|||;VT=SNP
6	33042429	rs141629402	C	T	100	PASS	AC=40;AF=0.00798722;AN=5008;NS=2504;DP=16273;EAS_AF=0.0288;AMR_AF=0.0014;AFR_AF=0.003;EUR_AF=0;SAS_AF=0.0061;AA=.|||;VT=SNP
6	33042449	rs150259096	T	G	100	PASS	AC=40;AF=0.00798722;AN=5008;NS=2504;DP=16170;EAS_AF=0.0288;AMR_AF=0.0014;AFR_AF=0.003;EUR_AF=0;SAS_AF=0.0061;AA=.|||;VT=SNP
6	33042492	rs60349783	T	C	100	PASS	AC=1214;AF=0.242412;AN=5008;NS=2504;DP=15858;EAS_AF=0.127;AMR_AF=0.2363;AFR_AF=0.382;EUR_AF=0.1531;SAS_AF=0.2689;AA=.|||;VT=SNP
6	33042551	rs9296073	C	T	100	PASS	AC=865;AF=0.172724;AN=5008;NS=2504;DP=15603;EAS_AF=0.5367;AMR_AF=0.0317;AFR_AF=0.18;EUR_AF=0.0258;SAS_AF=0.0389;AA=.|||;VT=SNP
6	33042598	rs9296074	A	G	100	PASS	AC=865;AF=0.172724;AN=5008;NS=2504;DP=14849;EAS_AF=0.5367;AMR_AF=0.0317;AFR_AF=0.18;EUR_AF=0.0258;SAS_AF=0.0389;AA=.|||;VT=SNP
6	33042600	rs142109731	A	G	100	PASS	AC=40;AF=0.00798722;AN=5008;NS=2504;DP=14862;EAS_AF=0.0288;AMR_AF=0.0014;AFR_AF=0.003;EUR_AF=0;SAS_AF=0.0061;AA=.|||;VT=SNP
6	33042634	rs145820645	T	C	100	PASS	AC=40;AF=0.00798722;AN=5008;NS=2504;DP=15852;EAS_AF=0.0288;AMR_AF=0.0014;AFR_AF=0.003;EUR_AF=0;SAS_AF=0.0061;AA=.|||;VT=SNP
6	33042651	rs138441021	C	G	100	PASS	AC=40;AF=0.00798722;AN=5008;NS=2504;DP=16302;EAS_AF=0.0288;AMR_AF=0.0014;AFR_AF=0.003;EUR_AF=0;SAS_AF=0.0061;AA=.|||;VT=SNP
6	33042663	rs141624349	T	C	100	PASS	AC=40;AF=0.00798722;AN=5008;NS=2504;DP=16693;EAS_AF=0.0288;AMR_AF=0.0014;AFR_AF=0.003;EUR_AF=0;SAS_AF=0.0061;AA=.|||;VT=SNP
6	33042673	rs144519530	A	G	100	PASS	AC=40;AF=0.00798722;AN=5008;NS=2504;DP=16840;EAS_AF=0.0288;AMR_AF=0.0014;AFR_AF=0.003;EUR_AF=0;SAS_AF=0.0061;AA=.|||;VT=SNP
6	33042690	rs74341050	T	C	100	PASS	AC=120;AF=0.0239617;AN=5008;NS=2504;DP=17087;EAS_AF=0.0188;AMR_AF=0.013;AFR_AF=0.0197;EUR_AF=0.008;SAS_AF=0.0593;AA=.|||;VT=SNP
6	33042746	rs141632878	T	C	100	PASS	AC=40;AF=0.00798722;AN=5008;NS=2504;DP=17068;EAS_AF=0.0288;AMR_AF=0.0014;AFR_AF=0.003;EUR_AF=0;SAS_AF=0.0061;AA=.|||;VT=SNP
6	33042747	rs150579075	G	A	100	PASS	AC=40;AF=0.00798722;AN=5008;NS=2504;DP=17119;EAS_AF=0.0288;AMR_AF=0.0014;AFR_AF=0.003;EUR_AF=0;SAS_AF=0.0061;AA=.|||;VT=SNP
6	33042760	rs140630068	G	T	100	PASS	AC=40;AF=0.00798722;AN=5008;NS=2504;DP=17282;EAS_AF=0.0288;AMR_AF=0.0014;AFR_AF=0.003;EUR_AF=0;SAS_AF=0.0061;AA=.|||;VT=SNP
6	33042871	rs144543956	C	A	100	PASS	AC=40;AF=0.00798722;AN=5008;NS=2504;DP=17744;EAS_AF=0.0288;AMR_AF=0.0014;AFR_AF=0.003;EUR_AF=0;SAS_AF=0.0061;AA=.|||;VT=SNP
6	33042880	rs987870	A	G	100	PASS	AC=1177;AF=0.235024;AN=5008;NS=2504;DP=18061;EAS_AF=0.1012;AMR_AF=0.2363;AFR_AF=0.3782;EUR_AF=0.1531;SAS_AF=0.2628;AA=.|||;VT=SNP
6	33042881	rs147820580	T	C	100	PASS	AC=35;AF=0.00698882;AN=5008;NS=2504;DP=18092;EAS_AF=0.0288;AMR_AF=0;AFR_AF=0;EUR_AF=0;SAS_AF=0.0061;AA=.|||;VT=SNP
6	33042902	rs139707663	A	T	100	PASS	AC=40;AF=0.00798722;AN=5008;NS=2504;DP=18175;EAS_AF=0.0288;AMR_AF=0.0014;AFR_AF=0.003;EUR_AF=0;SAS_AF=0.0061;AA=.|||;VT=SNP
6	33042948	rs150009591	A	G	100	PASS	AC=40;AF=0.00798722;AN=5008;NS=2504;DP=18495;EAS_AF=0.0288;AMR_AF=0.0014;AFR_AF=0.003;EUR_AF=0;SAS_AF=0.0061;AA=.|||;VT=SNP
6	33042978	rs145250765	T	A	100	PASS	AC=40;AF=0.00798722;AN=5008;NS=2504;DP=18695;EAS_AF=0.0288;AMR_AF=0.0014;AFR_AF=0.003;EUR_AF=0;SAS_AF=0.0061;AA=.|||;VT=SNP
6	33043014	rs149127796	A	C	100	PASS	AC=40;AF=0.00798722;AN=5008;NS=2504;DP=19919;EAS_AF=0.0288;AMR_AF=0.0014;AFR_AF=0.003;EUR_AF=0;SAS_AF=0.0061;AA=.|||;VT=SNP
6	33043072	rs140707817	C	T	100	PASS	AC=40;AF=0.00798722;AN=5008;NS=2504;DP=20573;EAS_AF=0.0288;AMR_AF=0.0014;AFR_AF=0.003;EUR_AF=0;SAS_AF=0.0061;AA=.|||;VT=SNP
6	33043084	rs145916639	G	C	100	PASS	AC=40;AF=0.00798722;AN=5008;NS=2504;DP=20362;EAS_AF=0.0288;AMR_AF=0.0014;AFR_AF=0.003;EUR_AF=0;SAS_AF=0.0061;AA=.|||;VT=SNP
6	33043087	rs138409652	G	A	100	PASS	AC=40;AF=0.00798722;AN=5008;NS=2504;DP=20265;EAS_AF=0.0288;AMR_AF=0.0014;AFR_AF=0.003;EUR_AF=0;SAS_AF=0.0061;AA=.|||;VT=SNP
6	33043145	rs141946325	A	G	100	PASS	AC=40;AF=0.00798722;AN=5008;NS=2504;DP=20577;EAS_AF=0.0288;AMR_AF=0.0014;AFR_AF=0.003;EUR_AF=0;SAS_AF=0.0061;AA=.|||;VT=SNP
6	33043166	rs150312069	G	A	100	PASS	AC=40;AF=0.00798722;AN=5008;NS=2504;DP=21168;EAS_AF=0.0288;AMR_AF=0.0014;AFR_AF=0.003;EUR_AF=0;SAS_AF=0.0061;AA=.|||;VT=SNP
6	33043176	rs149449679	C	T	100	PASS	AC=40;AF=0.00798722;AN=5008;NS=2504;DP=21422;EAS_AF=0.0288;AMR_AF=0.0014;AFR_AF=0.003;EUR_AF=0;SAS_AF=0.0061;AA=.|||;VT=SNP
6	33043208	rs143859750	A	T	100	PASS	AC=40;AF=0.00798722;AN=5008;NS=2504;DP=21264;EAS_AF=0.0288;AMR_AF=0.0014;AFR_AF=0.003;EUR_AF=0;SAS_AF=0.0061;AA=.|||;VT=SNP
6	33043231	rs140334538	C	T	100	PASS	AC=40;AF=0.00798722;AN=5008;NS=2504;DP=21895;EAS_AF=0.0288;AMR_AF=0.0014;AFR_AF=0.003;EUR_AF=0;SAS_AF=0.0061;AA=.|||;VT=SNP
6	33043260	rs142884036	G	A	100	PASS	AC=40;AF=0.00798722;AN=5008;NS=2504;DP=22514;EAS_AF=0.0288;AMR_AF=0.0014;AFR_AF=0.003;EUR_AF=0;SAS_AF=0.0061;AA=.|||;VT=SNP
6	33043312	rs147444194	A	G	100	PASS	AC=40;AF=0.00798722;AN=5008;NS=2504;DP=24470;EAS_AF=0.0288;AMR_AF=0.0014;AFR_AF=0.003;EUR_AF=0;SAS_AF=0.0061;AA=.|||;VT=SNP
6	33043380	rs139618365	A	G	100	PASS	AC=40;AF=0.00798722;AN=5008;NS=2504;DP=22973;EAS_AF=0.0288;AMR_AF=0.0014;AFR_AF=0.003;EUR_AF=0;SAS_AF=0.0061;AA=.|||;VT=SNP
6	33043395	rs142621821	T	C	100	PASS	AC=40;AF=0.00798722;AN=5008;NS=2504;DP=22843;EAS_AF=0.0288;AMR_AF=0.0014;AFR_AF=0.003;EUR_AF=0;SAS_AF=0.0061;AA=.|||;VT=SNP
6	33043520	rs2071349	C	G	100	PASS	AC=803;AF=0.160343;AN=5008;NS=2504;DP=22750;EAS_AF=0.1577;AMR_AF=0.121;AFR_AF=0.1604;EUR_AF=0.1312;SAS_AF=0.2209;AA=.|||;VT=SNP
6	33043526	rs2071350	C	T	100	PASS	AC=357;AF=0.0712859;AN=5008;NS=2504;DP=22952;EAS_AF=0.0466;AMR_AF=0.1066;AFR_AF=0.0424;EUR_AF=0.0467;SAS_AF=0.136;AA=.|||;VT=SNP
6	33043567	rs139800527	T	C	100	PASS	AC=40;AF=0.00798722;AN=5008;NS=2504;DP=21981;EAS_AF=0.0288;AMR_AF=0.0014;AFR_AF=0.003;EUR_AF=0;SAS_AF=0.0061;AA=.|||;VT=SNP
6	33043634	rs149806252	T	C	100	PASS	AC=40;AF=0.00798722;AN=5008;NS=2504;DP=22714;EAS_AF=0.0288;AMR_AF=0.0014;AFR_AF=0.003;EUR_AF=0;SAS_AF=0.0061;AA=.|||;VT=SNP
6	33043667	rs146784159	C	T	100	PASS	AC=40;AF=0.00798722;AN=5008;NS=2504;DP=23412;EAS_AF=0.0288;AMR_AF=0.0014;AFR_AF=0.003;EUR_AF=0;SAS_AF=0.0061;AA=.|||;VT=SNP
6	33043804	rs146638354	T	C	100	PASS	AC=40;AF=0.00798722;AN=5008;NS=2504;DP=20119;EAS_AF=0.0288;AMR_AF=0.0014;AFR_AF=0.003;EUR_AF=0;SAS_AF=0.0061;AA=.|||;VT=SNP
6	33043842	rs41540314	G	A	100	PASS	AC=41;AF=0.0081869;AN=5008;NS=2504;DP=17866;EAS_AF=0.0298;AMR_AF=0.0014;AFR_AF=0.003;EUR_AF=0;SAS_AF=0.0061;AA=.|||;VT=SNP;EX_TARGET
6	33043865	rs41558014	C	T	100	PASS	AC=40;AF=0.00798722;AN=5008;NS=2504;DP=16887;EAS_AF=0.0288;AMR_AF=0.0014;AFR_AF=0.003;EUR_AF=0;SAS_AF=0.0061;AA=.|||;VT=SNP;EX_TARGET
6	33043926	rs143352256	C	T	100	PASS	AC=40;AF=0.00798722;AN=5008;NS=2504;DP=16723;EAS_AF=0.0288;AMR_AF=0.0014;AFR_AF=0.003;EUR_AF=0;SAS_AF=0.0061;AA=.|||;VT=SNP;EX_TARGET
6	33043930	rs2071351	A	G	100	PASS	AC=2227;AF=0.444688;AN=5008;NS=2504;DP=17344;EAS_AF=0.6815;AMR_AF=0.281;AFR_AF=0.6044;EUR_AF=0.1859;SAS_AF=0.3671;AA=.|||;VT=SNP
6	33043940	rs148357738	T	C	100	PASS	AC=40;AF=0.00798722;AN=5008;NS=2504;DP=17952;EAS_AF=0.0288;AMR_AF=0.0014;AFR_AF=0.003;EUR_AF=0;SAS_AF=0.0061;AA=.|||;VT=SNP
6	33044015	rs115910061	G	T	100	PASS	AC=95;AF=0.0189696;AN=5008;NS=2504;DP=19273;EAS_AF=0.0248;AMR_AF=0.0072;AFR_AF=0;EUR_AF=0.007;SAS_AF=0.0593;AA=.|||;VT=SNP
6	33044031	rs140768194	G	C	100	PASS	AC=40;AF=0.00798722;AN=5008;NS=2504;DP=19356;EAS_AF=0.0288;AMR_AF=0.0014;AFR_AF=0.003;EUR_AF=0;SAS_AF=0.0061;AA=.|||;VT=SNP
6	33044042	rs145904501	T	C	100	PASS	AC=40;AF=0.00798722;AN=5008;NS=2504;DP=19695;EAS_AF=0.0288;AMR_AF=0.0014;AFR_AF=0.003;EUR_AF=0;SAS_AF=0.0061;AA=.|||;VT=SNP
6	33044066	rs116878647	C	T	100	PASS	AC=40;AF=0.00798722;AN=5008;NS=2504;DP=19881;EAS_AF=0.0288;AMR_AF=0.0014;AFR_AF=0.003;EUR_AF=0;SAS_AF=0.0061;AA=.|||;VT=SNP
6	33044082	rs138659001	G	C	100	PASS	AC=40;AF=0.00798722;AN=5008;NS=2504;DP=19835;EAS_AF=0.0288;AMR_AF=0.0014;AFR_AF=0.003;EUR_AF=0;SAS_AF=0.0061;AA=.|||;VT=SNP
6	33044096	rs142701217	T	A	100	PASS	AC=40;AF=0.00798722;AN=5008;NS=2504;DP=19972;EAS_AF=0.0288;AMR_AF=0.0014;AFR_AF=0.003;EUR_AF=0;SAS_AF=0.0061;AA=.|||;VT=SNP
6	33044188	rs2071352	T	A	100	PASS	AC=1211;AF=0.241813;AN=5008;NS=2504;DP=20040;EAS_AF=0.126;AMR_AF=0.2363;AFR_AF=0.3812;EUR_AF=0.1521;SAS_AF=0.2689;AA=.|||;VT=SNP
6	33044257	rs2071353	T	C	100	PASS	AC=2077;AF=0.414736;AN=5008;NS=2504;DP=19311;EAS_AF=0.6627;AMR_AF=0.268;AFR_AF=0.562;EUR_AF=0.1779;SAS_AF=0.3078;AA=.|||;VT=SNP
6	33044258	rs9469347	G	A	100	PASS	AC=1212;AF=0.242013;AN=5008;NS=2504;DP=19306;EAS_AF=0.126;AMR_AF=0.2363;AFR_AF=0.382;EUR_AF=0.1521;SAS_AF=0.2689;AA=.|||;VT=SNP
6	33044359	rs149502905	T	C	100	PASS	AC=40;AF=0.00798722;AN=5008;NS=2504;DP=19110;EAS_AF=0.0288;AMR_AF=0.0014;AFR_AF=0.003;EUR_AF=0;SAS_AF=0.0061;AA=.|||;VT=SNP
6	33044388	rs2071354	T	C	100	PASS	AC=1171;AF=0.233826;AN=5008;NS=2504;DP=18664;EAS_AF=0.0972;AMR_AF=0.2349;AFR_AF=0.3782;EUR_AF=0.1521;SAS_AF=0.2628;AA=.|||;VT=SNP
6	33044493	rs117609201	G	A	100	PASS	AC=35;AF=0.00698882;AN=5008;NS=2504;DP=16753;EAS_AF=0.0288;AMR_AF=0;AFR_AF=0;EUR_AF=0;SAS_AF=0.0061;AA=.|||;VT=SNP
6	33044542	rs148674737	G	C	100	PASS	AC=40;AF=0.00798722;AN=5008;NS=2504;DP=15763;EAS_AF=0.0288;AMR_AF=0.0014;AFR_AF=0.003;EUR_AF=0;SAS_AF=0.0061;AA=.|||;VT=SNP
6	33044553	rs142340636	A	C	100	PASS	AC=40;AF=0.00798722;AN=5008;NS=2504;DP=15551;EAS_AF=0.0288;AMR_AF=0.0014;AFR_AF=0.003;EUR_AF=0;SAS_AF=0.0061;AA=.|||;VT=SNP
6	33044701	rs186786442	T	A	100	PASS	AC=95;AF=0.0189696;AN=5008;NS=2504;DP=12235;EAS_AF=0.0188;AMR_AF=0.013;AFR_AF=0;EUR_AF=0.0089;SAS_AF=0.0593;AA=.|||;VT=SNP
6	33044744	rs376955699	C	T	100	PASS	AC=36;AF=0.0071885;AN=5008;NS=2504;DP=14049;EAS_AF=0.0248;AMR_AF=0.0014;AFR_AF=0.003;EUR_AF=0;SAS_AF=0.0061;AA=.|||;VT=SNP
6	33044748	rs367922402	C	T	100	PASS	AC=31;AF=0.0061901;AN=5008;NS=2504;DP=14008;EAS_AF=0.0248;AMR_AF=0;AFR_AF=0;EUR_AF=0;SAS_AF=0.0061;AA=.|||;VT=SNP
6	33044870	rs371786401	C	T	100	PASS	AC=35;AF=0.00698882;AN=5008;NS=2504;DP=8857;EAS_AF=0.0288;AMR_AF=0;AFR_AF=0;EUR_AF=0;SAS_AF=0.0061;AA=.|||;VT=SNP
6	33044956	rs6934289	T	C	100	PASS	AC=570;AF=0.113818;AN=5008;NS=2504;DP=16105;EAS_AF=0.0387;AMR_AF=0.2637;AFR_AF=0.1263;EUR_AF=0.1183;SAS_AF=0.0634;AA=.|||;VT=SNP
6	33045100	rs376702323	G	A	100	PASS	AC=45;AF=0.00898562;AN=5008;NS=2504;DP=19472;EAS_AF=0.0327;AMR_AF=0.0014;AFR_AF=0.003;EUR_AF=0;SAS_AF=0.0072;AA=.|||;VT=SNP
6	33045255	rs2213309	T	C	100	PASS	AC=3651;AF=0.729034;AN=5008;NS=2504;DP=20702;EAS_AF=0.878;AMR_AF=0.6787;AFR_AF=0.9002;EUR_AF=0.4543;SAS_AF=0.6626;AA=.|||;VT=SNP
6	33045265	rs189616402	T	C	100	PASS	AC=42;AF=0.00838658;AN=5008;NS=2504;DP=21476;EAS_AF=0.0347;AMR_AF=0;AFR_AF=0;EUR_AF=0;SAS_AF=0.0072;AA=.|||;VT=SNP
6	33045272	rs6457711	C	A	100	PASS	AC=2546;AF=0.508387;AN=5008;NS=2504;DP=21869;EAS_AF=0.7024;AMR_AF=0.4914;AFR_AF=0.6362;EUR_AF=0.2614;SAS_AF=0.4018;AA=.|||;VT=SNP
6	33045374	rs146936740	T	A	100	PASS	AC=35;AF=0.00698882;AN=5008;NS=2504;DP=23775;EAS_AF=0.0278;AMR_AF=0;AFR_AF=0;EUR_AF=0;SAS_AF=0.0072;AA=.|||;VT=SNP
6	33045500	rs2856816	T	C	100	PASS	AC=1406;AF=0.280751;AN=5008;NS=2504;DP=22671;EAS_AF=0.5288;AMR_AF=0.1124;AFR_AF=0.4818;EUR_AF=0.0875;SAS_AF=0.0716;AA=.|||;VT=SNP
6	33045530	rs28449420	T	C	100	PASS	AC=813;AF=0.16234;AN=5008;NS=2504;DP=22766;EAS_AF=0.5079;AMR_AF=0.0476;AFR_AF=0.121;EUR_AF=0.0427;SAS_AF=0.0665;AA=.|||;VT=SNP
6	33045558	rs3135021	G	A	100	PASS	AC=1726;AF=0.344649;AN=5008;NS=2504;DP=23033;EAS_AF=0.255;AMR_AF=0.4207;AFR_AF=0.3563;EUR_AF=0.2793;SAS_AF=0.4346;AA=.|||;VT=SNP
6	33045659	rs7770418	T	C	100	PASS	AC=762;AF=0.152157;AN=5008;NS=2504;DP=21924;EAS_AF=0.1419;AMR_AF=0.1499;AFR_AF=0.18;EUR_AF=0.0765;SAS_AF=0.2045;AA=.|||;VT=SNP
6	33045698	rs7750458	G	A	100	PASS	AC=670;AF=0.133786;AN=5008;NS=2504;DP=21025;EAS_AF=0.1002;AMR_AF=0.1556;AFR_AF=0.1558;EUR_AF=0.0994;SAS_AF=0.1585;AA=.|||;VT=SNP
6	33045823	rs2073520	A	G	100	PASS	AC=1742;AF=0.347843;AN=5008;NS=2504;DP=18109;EAS_AF=0.5962;AMR_AF=0.2075;AFR_AF=0.4743;EUR_AF=0.1431;SAS_AF=0.2311;AA=.|||;VT=SNP
6	33045835	rs2073521	A	G	100	PASS	AC=1147;AF=0.229034;AN=5008;NS=2504;DP=17870;EAS_AF=0.5942;AMR_AF=0.1628;AFR_AF=0.0825;EUR_AF=0.1004;SAS_AF=0.2301;AA=.|||;VT=SNP
6	33045839	rs2073523	C	T	100	PASS	AC=1142;AF=0.228035;AN=5008;NS=2504;DP=17999;EAS_AF=0.5893;AMR_AF=0.1628;AFR_AF=0.0825;EUR_AF=0.1004;SAS_AF=0.2301;AA=.|||;VT=SNP
6	33045891	rs7754299	C	T	100	PASS	AC=565;AF=0.112819;AN=5008;NS=2504;DP=18191;EAS_AF=0.0754;AMR_AF=0.1556;AFR_AF=0.1067;EUR_AF=0.0905;SAS_AF=0.1524;AA=.|||;VT=SNP
6	33045896	rs114364259	A	G	100	PASS	AC=565;AF=0.112819;AN=5008;NS=2504;DP=18369;EAS_AF=0.0754;AMR_AF=0.1556;AFR_AF=0.1067;EUR_AF=0.0905;SAS_AF=0.1524;AA=.|||;VT=SNP
6	33045934	rs2856817	G	A	100	PASS	AC=1368;AF=0.273163;AN=5008;NS=2504;DP=18467;EAS_AF=0.2133;AMR_AF=0.3775;AFR_AF=0.2753;EUR_AF=0.2505;SAS_AF=0.2812;AA=.|||;VT=SNP
6	33045949	rs2856818	G	A	100	PASS	AC=1369;AF=0.273363;AN=5008;NS=2504;DP=18761;EAS_AF=0.2123;AMR_AF=0.3775;AFR_AF=0.2769;EUR_AF=0.2505;SAS_AF=0.2812;AA=.|||;VT=SNP
6	33045966	rs3135022	G	A	100	PASS	AC=3592;AF=0.717252;AN=5008;NS=2504;DP=19053;EAS_AF=0.8542;AMR_AF=0.6643;AFR_AF=0.9092;EUR_AF=0.4344;SAS_AF=0.6452;AA=.|||;VT=SNP
6	33046082	rs2856819	C	T	100	PASS	AC=1421;AF=0.283746;AN=5008;NS=2504;DP=18066;EAS_AF=0.2113;AMR_AF=0.3804;AFR_AF=0.3177;EUR_AF=0.2485;SAS_AF=0.2802;AA=.|||;VT=SNP
6	33046083	rs2856820	C	T	100	PASS	AC=1422;AF=0.283946;AN=5008;NS=2504;DP=18015;EAS_AF=0.2113;AMR_AF=0.3804;AFR_AF=0.3185;EUR_AF=0.2485;SAS_AF=0.2802;AA=.|||;VT=SNP
6	33046133	rs73741626	C	T	100	PASS	AC=345;AF=0.0688898;AN=5008;NS=2504;DP=16902;EAS_AF=0.0833;AMR_AF=0.0663;AFR_AF=0.0613;EUR_AF=0.0437;SAS_AF=0.092;AA=.|||;VT=SNP
6	33046438	rs58309024	A	G	100	PASS	AC=320;AF=0.0638978;AN=5008;NS=2504;DP=16247;EAS_AF=0.0298;AMR_AF=0.0447;AFR_AF=0.1573;EUR_AF=0.0308;SAS_AF=0.0204;AA=.|||;VT=SNP
6	33046662	rs2567279	T	C	100	PASS	AC=1365;AF=0.272564;AN=5008;NS=2504;DP=16467;EAS_AF=0.2173;AMR_AF=0.3775;AFR_AF=0.2731;EUR_AF=0.2495;SAS_AF=0.2781;AA=.|||;VT=SNP
6	33046726	rs2021408	T	C	100	PASS	AC=891;AF=0.177915;AN=5008;NS=2504;DP=15390;EAS_AF=0.2093;AMR_AF=0.2046;AFR_AF=0.09;EUR_AF=0.1849;SAS_AF=0.2382;AA=.|||;VT=SNP
6	33046742	rs2856821	T	C	100	PASS	AC=1146;AF=0.228834;AN=5008;NS=2504;DP=15904;EAS_AF=0.2163;AMR_AF=0.2622;AFR_AF=0.1846;EUR_AF=0.2336;SAS_AF=0.273;AA=.|||;VT=SNP
6	33046752	rs3097670	G	C	100	PASS	AC=301;AF=0.0601038;AN=5008;NS=2504;DP=15805;EAS_AF=0.0724;AMR_AF=0.062;AFR_AF=0.0166;EUR_AF=0.1153;SAS_AF=0.0481;AA=.|||;VT=SNP
6	33046759	rs4947357	G	C	100	PASS	AC=286;AF=0.0571086;AN=5008;NS=2504;DP=16045;EAS_AF=0.0496;AMR_AF=0.1009;AFR_AF=0.0061;EUR_AF=0.0408;SAS_AF=0.1196;AA=.|||;VT=SNP
6	33046915	rs1431402	T	A	100	PASS	AC=901;AF=0.179912;AN=5008;NS=2504;DP=21008;EAS_AF=0.2133;AMR_AF=0.2046;AFR_AF=0.09;EUR_AF=0.1849;SAS_AF=0.2444;AA=.|||;VT=SNP
6	33047031	rs1431403	T	C	100	PASS	AC=2292;AF=0.457668;AN=5008;NS=2504;DP=21728;EAS_AF=0.6895;AMR_AF=0.3242;AFR_AF=0.5484;EUR_AF=0.2992;SAS_AF=0.3538;AA=.|||;VT=SNP
6	33047432	rs2856822	A	C	100	PASS	AC=2567;AF=0.51258;AN=5008;NS=2504;DP=21232;EAS_AF=0.7192;AMR_AF=0.366;AFR_AF=0.6717;EUR_AF=0.331;SAS_AF=0.3753;AA=.|||;VT=SNP
6	33047466	rs3135024	T	C	100	PASS	AC=1836;AF=0.366613;AN=5008;NS=2504;DP=19483;EAS_AF=0.6944;AMR_AF=0.3026;AFR_AF=0.2731;EUR_AF=0.2724;SAS_AF=0.2975;AA=.|||;VT=SNP
6	33047612	rs3097671	G	C	100	PASS	AC=700;AF=0.139776;AN=5008;NS=2504;DP=19896;EAS_AF=0.1359;AMR_AF=0.1873;AFR_AF=0.0545;EUR_AF=0.1819;SAS_AF=0.182;AA=.|||;VT=SNP
6	33047646	rs73741627	T	C	100	PASS	AC=267;AF=0.0533147;AN=5008;NS=2504;DP=18452;EAS_AF=0.0288;AMR_AF=0.0418;AFR_AF=0.1195;EUR_AF=0.0308;SAS_AF=0.0204;AA=.|||;VT=SNP
6	33047898	rs2567281	C	A	100	PASS	AC=954;AF=0.190495;AN=5008;NS=2504;DP=19414;EAS_AF=0.0347;AMR_AF=0.0937;AFR_AF=0.5166;EUR_AF=0.0815;SAS_AF=0.091;AA=.|||;VT=SNP
6	33048071	rs12662112	C	G	100	PASS	AC=517;AF=0.103235;AN=5008;NS=2504;DP=14851;EAS_AF=0.4643;AMR_AF=0.0173;AFR_AF=0.0023;EUR_AF=0.0239;SAS_AF=0.0102;AA=.|||;VT=SNP
6	33048102	rs3130169	C	T	100	PASS	AC=302;AF=0.0603035;AN=5008;NS=2504;DP=15842;EAS_AF=0.0724;AMR_AF=0.062;AFR_AF=0.0166;EUR_AF=0.1153;SAS_AF=0.0491;AA=.|||;VT=SNP
6	33048348	rs17221059	G	A	100	PASS	AC=1300;AF=0.259585;AN=5008;NS=2504;DP=16644;EAS_AF=0.1002;AMR_AF=0.1499;AFR_AF=0.6089;EUR_AF=0.1173;SAS_AF=0.1759;AA=.|||;VT=SNP
6	33048371	rs17221073	G	C	100	PASS	AC=237;AF=0.0473243;AN=5008;NS=2504;DP=16026;EAS_AF=0.0139;AMR_AF=0.0303;AFR_AF=0.121;EUR_AF=0.0229;SAS_AF=0.0194;AA=.|||;VT=SNP
6	33048380	rs3128959	G	A	100	PASS	AC=302;AF=0.0603035;AN=5008;NS=2504;DP=18980;EAS_AF=0.0724;AMR_AF=0.062;AFR_AF=0.0166;EUR_AF=0.1153;SAS_AF=0.0491;AA=.|||;VT=SNP
6	33048457	rs1126504	C	G	100	PASS	AC=1999;AF=0.399161;AN=5008;NS=2504;DP=14928;EAS_AF=0.2351;AMR_AF=0.3357;AFR_AF=0.6641;EUR_AF=0.2992;SAS_AF=0.3579;AA=.|||;VT=SNP;EX_TARGET
6	33048467	rs1126513	G	T	100	PASS	AC=1357;AF=0.270966;AN=5008;NS=2504;DP=15081;EAS_AF=0.2321;AMR_AF=0.2839;AFR_AF=0.267;EUR_AF=0.2485;SAS_AF=0.3303;AA=.|||;VT=SNP;EX_TARGET
6	33048538	rs9277348	T	C	100	PASS	AC=573;AF=0.114417;AN=5008;NS=2504;DP=14808;EAS_AF=0.4901;AMR_AF=0.0331;AFR_AF=0.0068;EUR_AF=0.0338;SAS_AF=0.0133;AA=.|||;VT=SNP;EX_TARGET
6	33048539	rs1042117	T	A	100	PASS	AC=1045;AF=0.208666;AN=5008;NS=2504;DP=14806;EAS_AF=0.0863;AMR_AF=0.1124;AFR_AF=0.4781;EUR_AF=0.0944;SAS_AF=0.1564;AA=.|||;VT=SNP;EX_TARGET
6	33048542	rs1042121	C	T	100	PASS	AC=2930;AF=0.585064;AN=5008;NS=2504;DP=14910;EAS_AF=0.8452;AMR_AF=0.647;AFR_AF=0.4879;EUR_AF=0.497;SAS_AF=0.4949;AA=.|||;VT=SNP;EX_TARGET
6	33048628	rs1042136	A	C	100	PASS	AC=730;AF=0.145767;AN=5008;NS=2504;DP=13649;EAS_AF=0.1032;AMR_AF=0.2176;AFR_AF=0.0908;EUR_AF=0.2107;SAS_AF=0.1462;AA=.|||;VT=SNP;EX_TARGET
6	33048640	rs1042140	A	G	100	PASS	AC=1580;AF=0.315495;AN=5008;NS=2504;DP=13279;EAS_AF=0.4206;AMR_AF=0.2161;AFR_AF=0.3064;EUR_AF=0.2227;SAS_AF=0.3855;AA=.|||;VT=SNP;EX_TARGET
6	33048661	rs1042151	A	G	100	PASS	AC=1264;AF=0.252396;AN=5008;NS=2504;DP=12428;EAS_AF=0.1171;AMR_AF=0.2133;AFR_AF=0.416;EUR_AF=0.2068;SAS_AF=0.2454;AA=.|||;VT=SNP;EX_TARGET
6	33048663	rs1042153	G	A	100	PASS	AC=1549;AF=0.309305;AN=5008;NS=2504;DP=12515;EAS_AF=0.2123;AMR_AF=0.2507;AFR_AF=0.4607;EUR_AF=0.2296;SAS_AF=0.3282;AA=.|||;VT=SNP;EX_TARGET
6	33048694	rs553665868	A	G	100	PASS	AC=2408;AF=0.480831;AN=5008;NS=2504;DP=11913;EAS_AF=0.63;AMR_AF=0.3573;AFR_AF=0.6324;EUR_AF=0.329;SAS_AF=0.3661;AA=.|||;VT=SNP;EX_TARGET
6	33048735	rs118134198	C	G	100	PASS	AC=456;AF=0.0910543;AN=5008;NS=2504;DP=12131;EAS_AF=0.4018;AMR_AF=0.0173;AFR_AF=0.0023;EUR_AF=0.0239;SAS_AF=0.0123;AA=.|||;VT=SNP;EX_TARGET
6	33048921	rs7770370	A	G	100	PASS	AC=1807;AF=0.360823;AN=5008;NS=2504;DP=14709;EAS_AF=0.5218;AMR_AF=0.1787;AFR_AF=0.6172;EUR_AF=0.1491;SAS_AF=0.1953;AA=.|||;VT=SNP
6	33048937	rs7770501	C	G	100	PASS	AC=1453;AF=0.290136;AN=5008;NS=2504;DP=14867;EAS_AF=0.4871;AMR_AF=0.1297;AFR_AF=0.4554;EUR_AF=0.1103;SAS_AF=0.1626;AA=.|||;VT=SNP
6	33048987	rs75044777	A	G	100	PASS	AC=312;AF=0.0623003;AN=5008;NS=2504;DP=14655;EAS_AF=0.0169;AMR_AF=0.0375;AFR_AF=0.1566;EUR_AF=0.0308;SAS_AF=0.0317;AA=.|||;VT=SNP
6	33049003	rs56276901	A	G	100	PASS	AC=313;AF=0.0625;AN=5008;NS=2504;DP=14525;EAS_AF=0.0188;AMR_AF=0.0375;AFR_AF=0.1558;EUR_AF=0.0308;SAS_AF=0.0317;AA=.|||;VT=SNP
6	33049011	rs55946092	A	G	100	PASS	AC=353;AF=0.0704872;AN=5008;NS=2504;DP=14532;EAS_AF=0.0347;AMR_AF=0.049;AFR_AF=0.1611;EUR_AF=0.0388;SAS_AF=0.0327;AA=.|||;VT=SNP
6	33049015	rs58854385	T	C	100	PASS	AC=236;AF=0.0471246;AN=5008;NS=2504;DP=14575;EAS_AF=0.0139;AMR_AF=0.0303;AFR_AF=0.1203;EUR_AF=0.0229;SAS_AF=0.0194;AA=.|||;VT=SNP
6	33049123	rs61406966	G	A	100	PASS	AC=242;AF=0.0483227;AN=5008;NS=2504;DP=15049;EAS_AF=0.0149;AMR_AF=0.0303;AFR_AF=0.1241;EUR_AF=0.0229;SAS_AF=0.0194;AA=.|||;VT=SNP
6	33049131	rs57937516	G	A	100	PASS	AC=237;AF=0.0473243;AN=5008;NS=2504;DP=15115;EAS_AF=0.0139;AMR_AF=0.0303;AFR_AF=0.121;EUR_AF=0.0229;SAS_AF=0.0194;AA=.|||;VT=SNP
6	33049201	rs58467645	A	G	100	PASS	AC=244;AF=0.048722;AN=5008;NS=2504;DP=16612;EAS_AF=0.0179;AMR_AF=0.0303;AFR_AF=0.121;EUR_AF=0.0229;SAS_AF=0.0225;AA=.|||;VT=SNP
6	33049211	rs928976	C	T	100	PASS	AC=2474;AF=0.49401;AN=5008;NS=2504;DP=16822;EAS_AF=0.621;AMR_AF=0.3559;AFR_AF=0.6823;EUR_AF=0.329;SAS_AF=0.3763;AA=.|||;VT=SNP
6	33049274	rs2856827	A	T	100	PASS	AC=444;AF=0.0886581;AN=5008;NS=2504;DP=17376;EAS_AF=0.0813;AMR_AF=0.0749;AFR_AF=0.1271;EUR_AF=0.0517;SAS_AF=0.092;AA=.|||;VT=SNP
6	33049288	rs73741630	A	G	100	PASS	AC=277;AF=0.0553115;AN=5008;NS=2504;DP=17882;EAS_AF=0.0298;AMR_AF=0.0418;AFR_AF=0.1263;EUR_AF=0.0308;SAS_AF=0.0204;AA=.|||;VT=SNP
6	33049309	rs9378176	A	G	100	PASS	AC=457;AF=0.091254;AN=5008;NS=2504;DP=18406;EAS_AF=0.4028;AMR_AF=0.0173;AFR_AF=0.0023;EUR_AF=0.0239;SAS_AF=0.0123;AA=.|||;VT=SNP
6	33049384	rs9378177	A	G	100	PASS	AC=457;AF=0.091254;AN=5008;NS=2504;DP=17097;EAS_AF=0.4028;AMR_AF=0.0173;AFR_AF=0.0023;EUR_AF=0.0239;SAS_AF=0.0123;AA=.|||;VT=SNP
6	33049543	rs9501248	C	T	100	PASS	AC=241;AF=0.048123;AN=5008;NS=2504;DP=20034;EAS_AF=0.0149;AMR_AF=0.0274;AFR_AF=0.1248;EUR_AF=0.0229;SAS_AF=0.0194;AA=.|||;VT=SNP
6	33049549	rs2856828	T	G	100	PASS	AC=354;AF=0.0706869;AN=5008;NS=2504;DP=19951;EAS_AF=0.0357;AMR_AF=0.0461;AFR_AF=0.1626;EUR_AF=0.0388;SAS_AF=0.0327;AA=.|||;VT=SNP
6	33049565	rs2567289	C	G	100	PASS	AC=1367;AF=0.272963;AN=5008;NS=2504;DP=20149;EAS_AF=0.12;AMR_AF=0.1585;AFR_AF=0.6286;EUR_AF=0.1252;SAS_AF=0.183;AA=.|||;VT=SNP
6	33049596	rs9501249	T	G	100	PASS	AC=271;AF=0.0541134;AN=5008;NS=2504;DP=20559;EAS_AF=0.0298;AMR_AF=0.0389;AFR_AF=0.1233;EUR_AF=0.0308;SAS_AF=0.0204;AA=.|||;VT=SNP
6	33049610	rs9501250	T	C	100	PASS	AC=271;AF=0.0541134;AN=5008;NS=2504;DP=20109;EAS_AF=0.0298;AMR_AF=0.0389;AFR_AF=0.1233;EUR_AF=0.0308;SAS_AF=0.0204;AA=.|||;VT=SNP
6	33049663	rs9501251	A	G	100	PASS	AC=277;AF=0.0553115;AN=5008;NS=2504;DP=19203;EAS_AF=0.0298;AMR_AF=0.0418;AFR_AF=0.1263;EUR_AF=0.0308;SAS_AF=0.0204;AA=.|||;VT=SNP
6	33049694	rs9500928	C	T	100	PASS	AC=275;AF=0.0549121;AN=5008;NS=2504;DP=18575;EAS_AF=0.0298;AMR_AF=0.0418;AFR_AF=0.1248;EUR_AF=0.0308;SAS_AF=0.0204;AA=.|||;VT=SNP
6	33049726	rs7772134	G	T	100	PASS	AC=998;AF=0.199281;AN=5008;NS=2504;DP=18246;EAS_AF=0.0853;AMR_AF=0.1138;AFR_AF=0.4539;EUR_AF=0.0865;SAS_AF=0.1493;AA=.|||;VT=SNP
6	33049727	rs7771721	A	T	100	PASS	AC=997;AF=0.199081;AN=5008;NS=2504;DP=18196;EAS_AF=0.0853;AMR_AF=0.1138;AFR_AF=0.4531;EUR_AF=0.0865;SAS_AF=0.1493;AA=.|||;VT=SNP
6	33049733	rs2856829	T	C	100	PASS	AC=352;AF=0.0702875;AN=5008;NS=2504;DP=18217;EAS_AF=0.0347;AMR_AF=0.049;AFR_AF=0.1604;EUR_AF=0.0388;SAS_AF=0.0327;AA=.|||;VT=SNP
6	33049881	rs112104961	T	G	100	PASS	AC=1187;AF=0.237021;AN=5008;NS=2504;DP=21009;EAS_AF=0.0556;AMR_AF=0.1542;AFR_AF=0.584;EUR_AF=0.1382;SAS_AF=0.1155;AA=.|||;VT=SNP
6	33049924	rs78857802	C	T	100	PASS	AC=458;AF=0.0914537;AN=5008;NS=2504;DP=21507;EAS_AF=0.3988;AMR_AF=0.0274;AFR_AF=0.0038;EUR_AF=0.0239;SAS_AF=0.0082;AA=.|||;VT=SNP
6	33049979	rs9277357	A	G	100	PASS	AC=2283;AF=0.455871;AN=5008;NS=2504;DP=21194;EAS_AF=0.6062;AMR_AF=0.3213;AFR_AF=0.5915;EUR_AF=0.3082;SAS_AF=0.365;AA=.|||;VT=SNP
6	33049983	rs9277358	C	T	100	PASS	AC=2283;AF=0.455871;AN=5008;NS=2504;DP=21087;EAS_AF=0.6062;AMR_AF=0.3213;AFR_AF=0.5915;EUR_AF=0.3082;SAS_AF=0.365;AA=.|||;VT=SNP
6	33050024	rs9277359	C	A	100	PASS	AC=2299;AF=0.459065;AN=5008;NS=2504;DP=20039;EAS_AF=0.626;AMR_AF=0.3213;AFR_AF=0.5885;EUR_AF=0.3062;SAS_AF=0.3671;AA=.|||;VT=SNP
6	33050036	rs9277360	T	C	100	PASS	AC=706;AF=0.140974;AN=5008;NS=2504;DP=19382;EAS_AF=0.1369;AMR_AF=0.1844;AFR_AF=0.0545;EUR_AF=0.1869;SAS_AF=0.184;AA=.|||;VT=SNP
6	33050045	rs9277361	T	C	100	PASS	AC=2275;AF=0.454273;AN=5008;NS=2504;DP=18699;EAS_AF=0.6052;AMR_AF=0.3199;AFR_AF=0.5877;EUR_AF=0.3062;SAS_AF=0.3661;AA=.|||;VT=SNP
6	33050078	rs9277362	A	G	100	PASS	AC=2241;AF=0.447484;AN=5008;NS=2504;DP=16321;EAS_AF=0.6032;AMR_AF=0.3084;AFR_AF=0.5802;EUR_AF=0.2992;SAS_AF=0.3589;AA=.|||;VT=SNP
6	33050089	rs9277365	G	A	100	PASS	AC=2244;AF=0.448083;AN=5008;NS=2504;DP=16143;EAS_AF=0.6032;AMR_AF=0.3069;AFR_AF=0.5802;EUR_AF=0.3022;SAS_AF=0.3599;AA=.|||;VT=SNP
6	33050107	rs9277366	G	A	100	PASS	AC=2238;AF=0.446885;AN=5008;NS=2504;DP=15534;EAS_AF=0.6032;AMR_AF=0.3026;AFR_AF=0.5794;EUR_AF=0.2992;SAS_AF=0.3609;AA=.|||;VT=SNP
6	33050232	rs6921989	T	G	100	PASS	AC=1949;AF=0.389177;AN=5008;NS=2504;DP=18065;EAS_AF=0.5179;AMR_AF=0.2536;AFR_AF=0.5424;EUR_AF=0.2604;SAS_AF=0.2781;AA=.|||;VT=SNP
6	33050279	rs9277378	A	G	100	PASS	AC=2444;AF=0.488019;AN=5008;NS=2504;DP=19343;EAS_AF=0.6062;AMR_AF=0.3401;AFR_AF=0.7042;EUR_AF=0.3072;SAS_AF=0.365;AA=.|||;VT=SNP
6	33050325	rs9277379	A	C	100	PASS	AC=707;AF=0.141174;AN=5008;NS=2504;DP=20698;EAS_AF=0.1359;AMR_AF=0.183;AFR_AF=0.0545;EUR_AF=0.1879;SAS_AF=0.1861;AA=.|||;VT=SNP
6	33050369	rs9277380	C	G	100	PASS	AC=2291;AF=0.457468;AN=5008;NS=2504;DP=21498;EAS_AF=0.6071;AMR_AF=0.3213;AFR_AF=0.5953;EUR_AF=0.3072;SAS_AF=0.3681;AA=.|||;VT=SNP
6	33050394	rs9277381	G	A	100	PASS	AC=706;AF=0.140974;AN=5008;NS=2504;DP=19765;EAS_AF=0.1359;AMR_AF=0.183;AFR_AF=0.0537;EUR_AF=0.1879;SAS_AF=0.1861;AA=.|||;VT=SNP
6	33050441	rs9277382	G	A	100	PASS	AC=2284;AF=0.45607;AN=5008;NS=2504;DP=19138;EAS_AF=0.6071;AMR_AF=0.3184;AFR_AF=0.593;EUR_AF=0.3072;SAS_AF=0.3661;AA=.|||;VT=SNP
6	33050455	rs116050038	A	G	100	PASS	AC=188;AF=0.0375399;AN=5008;NS=2504;DP=19225;EAS_AF=0.0149;AMR_AF=0.0303;AFR_AF=0.0825;EUR_AF=0.0239;SAS_AF=0.0194;AA=.|||;VT=SNP
6	33050463	rs9277384	C	G	100	PASS	AC=714;AF=0.142572;AN=5008;NS=2504;DP=19317;EAS_AF=0.1399;AMR_AF=0.183;AFR_AF=0.053;EUR_AF=0.1879;SAS_AF=0.1912;AA=.|||;VT=SNP
6	33050499	rs9277386	A	G	100	PASS	AC=2299;AF=0.459065;AN=5008;NS=2504;DP=18904;EAS_AF=0.621;AMR_AF=0.3213;AFR_AF=0.5908;EUR_AF=0.3072;SAS_AF=0.3681;AA=.|||;VT=SNP
6	33050654	rs3128960	G	A	100	PASS	AC=2287;AF=0.456669;AN=5008;NS=2504;DP=20709;EAS_AF=0.6062;AMR_AF=0.3199;AFR_AF=0.5953;EUR_AF=0.3072;SAS_AF=0.3661;AA=.|||;VT=SNP
6	33050671	rs3097673	A	C	100	PASS	AC=2288;AF=0.456869;AN=5008;NS=2504;DP=20490;EAS_AF=0.6062;AMR_AF=0.3199;AFR_AF=0.5953;EUR_AF=0.3082;SAS_AF=0.3661;AA=.|||;VT=SNP
6	33050683	rs3097674	A	G	100	PASS	AC=2303;AF=0.459864;AN=5008;NS=2504;DP=20425;EAS_AF=0.6071;AMR_AF=0.3199;AFR_AF=0.6059;EUR_AF=0.3082;SAS_AF=0.3661;AA=.|||;VT=SNP
6	33050742	rs3128961	G	A	100	PASS	AC=2285;AF=0.45627;AN=5008;NS=2504;DP=20763;EAS_AF=0.6062;AMR_AF=0.3199;AFR_AF=0.5938;EUR_AF=0.3072;SAS_AF=0.3661;AA=.|||;VT=SNP
6	33050829	rs9277392	G	C	100	PASS	AC=2323;AF=0.463858;AN=5008;NS=2504;DP=22686;EAS_AF=0.621;AMR_AF=0.3329;AFR_AF=0.5976;EUR_AF=0.3151;SAS_AF=0.3671;AA=.|||;VT=SNP
6	33050877	rs9277393	A	G	100	PASS	AC=2322;AF=0.463658;AN=5008;NS=2504;DP=21976;EAS_AF=0.621;AMR_AF=0.3314;AFR_AF=0.5976;EUR_AF=0.3151;SAS_AF=0.3671;AA=.|||;VT=SNP
6	33050970	rs9277394	A	T	100	PASS	AC=2322;AF=0.463658;AN=5008;NS=2504;DP=21891;EAS_AF=0.621;AMR_AF=0.3314;AFR_AF=0.5976;EUR_AF=0.3151;SAS_AF=0.3671;AA=.|||;VT=SNP
6	33051051	rs9277395	A	G	100	PASS	AC=2322;AF=0.463658;AN=5008;NS=2504;DP=22209;EAS_AF=0.621;AMR_AF=0.3314;AFR_AF=0.5976;EUR_AF=0.3151;SAS_AF=0.3671;AA=.|||;VT=SNP
6	33051139	rs9277396	G	A	100	PASS	AC=2322;AF=0.463658;AN=5008;NS=2504;DP=21980;EAS_AF=0.621;AMR_AF=0.3314;AFR_AF=0.5976;EUR_AF=0.3151;SAS_AF=0.3671;AA=.|||;VT=SNP
6	33051394	rs9277401	C	T	100	PASS	AC=2318;AF=0.462859;AN=5008;NS=2504;DP=20109;EAS_AF=0.621;AMR_AF=0.33;AFR_AF=0.5968;EUR_AF=0.3151;SAS_AF=0.365;AA=.|||;VT=SNP
6	33051554	rs9277406	T	C	100	PASS	AC=2313;AF=0.461861;AN=5008;NS=2504;DP=17966;EAS_AF=0.619;AMR_AF=0.3256;AFR_AF=0.5946;EUR_AF=0.3171;SAS_AF=0.3661;AA=.|||;VT=SNP
6	33051562	rs9277408	G	A	100	PASS	AC=2312;AF=0.461661;AN=5008;NS=2504;DP=17920;EAS_AF=0.619;AMR_AF=0.3256;AFR_AF=0.5946;EUR_AF=0.3161;SAS_AF=0.3661;AA=.|||;VT=SNP
6	33051624	rs9277409	C	G	100	PASS	AC=2308;AF=0.460863;AN=5008;NS=2504;DP=17984;EAS_AF=0.621;AMR_AF=0.3242;AFR_AF=0.5915;EUR_AF=0.3141;SAS_AF=0.3671;AA=.|||;VT=SNP
6	33051640	rs9277410	G	A	100	PASS	AC=2307;AF=0.460663;AN=5008;NS=2504;DP=18147;EAS_AF=0.621;AMR_AF=0.3242;AFR_AF=0.5915;EUR_AF=0.3141;SAS_AF=0.3661;AA=.|||;VT=SNP
6	33051683	rs9277411	C	T	100	PASS	AC=2293;AF=0.457867;AN=5008;NS=2504;DP=17421;EAS_AF=0.621;AMR_AF=0.3184;AFR_AF=0.5893;EUR_AF=0.3131;SAS_AF=0.3599;AA=.|||;VT=SNP
6	33051720	rs9277413	G	A	100	PASS	AC=2265;AF=0.452276;AN=5008;NS=2504;DP=15253;EAS_AF=0.6101;AMR_AF=0.3156;AFR_AF=0.5832;EUR_AF=0.3111;SAS_AF=0.3548;AA=.|||;VT=SNP
6	33051741	rs9277417	A	G	100	PASS	AC=2239;AF=0.447085;AN=5008;NS=2504;DP=15075;EAS_AF=0.6052;AMR_AF=0.3098;AFR_AF=0.5794;EUR_AF=0.3032;SAS_AF=0.3507;AA=.|||;VT=SNP
6	33051749	rs9277418	C	T	100	PASS	AC=2241;AF=0.447484;AN=5008;NS=2504;DP=15580;EAS_AF=0.6052;AMR_AF=0.3098;AFR_AF=0.5802;EUR_AF=0.3042;SAS_AF=0.3507;AA=.|||;VT=SNP
6	33051777	rs9277419	A	G	100	PASS	AC=2271;AF=0.453474;AN=5008;NS=2504;DP=15867;EAS_AF=0.6171;AMR_AF=0.3141;AFR_AF=0.5825;EUR_AF=0.3111;SAS_AF=0.3558;AA=.|||;VT=SNP
6	33051820	rs9277421	G	A	100	PASS	AC=2255;AF=0.45028;AN=5008;NS=2504;DP=15762;EAS_AF=0.6121;AMR_AF=0.3112;AFR_AF=0.5832;EUR_AF=0.3091;SAS_AF=0.3476;AA=.|||;VT=SNP
6	33051865	rs9277424	A	C	100	PASS	AC=2267;AF=0.452676;AN=5008;NS=2504;DP=15366;EAS_AF=0.6161;AMR_AF=0.3127;AFR_AF=0.584;EUR_AF=0.3091;SAS_AF=0.3538;AA=.|||;VT=SNP
6	33051900	rs116818505	T	G	100	PASS	AC=1699;AF=0.339257;AN=5008;NS=2504;DP=14325;EAS_AF=0.4583;AMR_AF=0.2406;AFR_AF=0.4236;EUR_AF=0.2575;SAS_AF=0.2566;AA=.|||;VT=SNP
6	33051976	rs9277428	T	A	100	PASS	AC=2311;AF=0.461462;AN=5008;NS=2504;DP=16659;EAS_AF=0.6181;AMR_AF=0.3271;AFR_AF=0.5946;EUR_AF=0.3171;SAS_AF=0.364;AA=.|||;VT=SNP
6	33052028	rs9277431	C	T	100	PASS	AC=2328;AF=0.464856;AN=5008;NS=2504;DP=16841;EAS_AF=0.62;AMR_AF=0.3343;AFR_AF=0.5976;EUR_AF=0.3171;SAS_AF=0.3701;AA=.|||;VT=SNP
6	33052072	rs9277432	A	T	100	PASS	AC=2320;AF=0.463259;AN=5008;NS=2504;DP=16883;EAS_AF=0.62;AMR_AF=0.33;AFR_AF=0.5976;EUR_AF=0.3151;SAS_AF=0.3671;AA=.|||;VT=SNP
6	33052186	rs9277434	A	G	100	PASS	AC=2307;AF=0.460663;AN=5008;NS=2504;DP=15614;EAS_AF=0.6171;AMR_AF=0.3271;AFR_AF=0.5946;EUR_AF=0.3131;SAS_AF=0.365;AA=.|||;VT=SNP
6	33052250	rs9277437	A	G	100	PASS	AC=2296;AF=0.458466;AN=5008;NS=2504;DP=18519;EAS_AF=0.6131;AMR_AF=0.3285;AFR_AF=0.5946;EUR_AF=0.3141;SAS_AF=0.3558;AA=.|||;VT=SNP
6	33052303	rs9277438	C	T	100	PASS	AC=2324;AF=0.464058;AN=5008;NS=2504;DP=18346;EAS_AF=0.621;AMR_AF=0.3314;AFR_AF=0.5968;EUR_AF=0.3181;SAS_AF=0.3671;AA=.|||;VT=SNP
6	33052382	rs1811359	G	C	100	PASS	AC=2257;AF=0.450679;AN=5008;NS=2504;DP=17716;EAS_AF=0.621;AMR_AF=0.3256;AFR_AF=0.562;EUR_AF=0.3072;SAS_AF=0.3609;AA=.|||;VT=SNP
6	33052414	rs9277443	A	G	100	PASS	AC=2322;AF=0.463658;AN=5008;NS=2504;DP=17891;EAS_AF=0.621;AMR_AF=0.3314;AFR_AF=0.5976;EUR_AF=0.3151;SAS_AF=0.3671;AA=.|||;VT=SNP
6	33052719	rs561674320	G	A	100	PASS	AC=2297;AF=0.458666;AN=5008;NS=2504;DP=17810;EAS_AF=0.6181;AMR_AF=0.33;AFR_AF=0.59;EUR_AF=0.3091;SAS_AF=0.362;AA=.|||;VT=SNP;EX_TARGET
6	33052768	rs1042187	T	C	100	PASS	AC=2322;AF=0.463658;AN=5008;NS=2504;DP=18424;EAS_AF=0.621;AMR_AF=0.3314;AFR_AF=0.5976;EUR_AF=0.3151;SAS_AF=0.3671;AA=.|||;VT=SNP;EX_TARGET
6	33052950	rs1042331	T	C	100	PASS	AC=2312;AF=0.461661;AN=5008;NS=2504;DP=18696;EAS_AF=0.6171;AMR_AF=0.3314;AFR_AF=0.5976;EUR_AF=0.3151;SAS_AF=0.3609;AA=.|||;VT=SNP;EX_TARGET
6	33052958	rs1042335	C	T	100	PASS	AC=2322;AF=0.463658;AN=5008;NS=2504;DP=19045;EAS_AF=0.621;AMR_AF=0.3314;AFR_AF=0.5976;EUR_AF=0.3151;SAS_AF=0.3671;AA=.|||;VT=SNP;EX_TARGET
6	33052981	rs14362	C	A	100	PASS	AC=399;AF=0.0796725;AN=5008;NS=2504;DP=19666;EAS_AF=0.0367;AMR_AF=0.2464;AFR_AF=0.0076;EUR_AF=0.1163;SAS_AF=0.0654;AA=.|||;VT=SNP;EX_TARGET
6	33052986	rs1071597	T	C	100	PASS	AC=2322;AF=0.463658;AN=5008;NS=2504;DP=19701;EAS_AF=0.621;AMR_AF=0.3314;AFR_AF=0.5976;EUR_AF=0.3151;SAS_AF=0.3671;AA=.|||;VT=SNP;EX_TARGET
6	33053092	rs75656943	C	T	100	PASS	AC=469;AF=0.0936502;AN=5008;NS=2504;DP=20696;EAS_AF=0.3889;AMR_AF=0.0288;AFR_AF=0.0053;EUR_AF=0.0318;SAS_AF=0.0184;AA=.|||;VT=SNP
6	33053121	rs80315764	C	T	100	PASS	AC=433;AF=0.0864617;AN=5008;NS=2504;DP=21012;EAS_AF=0.374;AMR_AF=0.0173;AFR_AF=0.0023;EUR_AF=0.0239;SAS_AF=0.0174;AA=.|||;VT=SNP
6	33053167	rs9277458	A	C	100	PASS	AC=2321;AF=0.463458;AN=5008;NS=2504;DP=21003;EAS_AF=0.621;AMR_AF=0.3314;AFR_AF=0.5976;EUR_AF=0.3151;SAS_AF=0.3661;AA=.|||;VT=SNP
6	33053248	rs9277459	A	G	100	PASS	AC=2322;AF=0.463658;AN=5008;NS=2504;DP=20925;EAS_AF=0.621;AMR_AF=0.3314;AFR_AF=0.5976;EUR_AF=0.3151;SAS_AF=0.3671;AA=.|||;VT=SNP
6	33053271	rs9277462	T	C	100	PASS	AC=2319;AF=0.463059;AN=5008;NS=2504;DP=21050;EAS_AF=0.62;AMR_AF=0.3314;AFR_AF=0.5976;EUR_AF=0.3141;SAS_AF=0.3661;AA=.|||;VT=SNP
6	33053307	rs9277463	C	T	100	PASS	AC=2322;AF=0.463658;AN=5008;NS=2504;DP=21672;EAS_AF=0.621;AMR_AF=0.3314;AFR_AF=0.5976;EUR_AF=0.3151;SAS_AF=0.3671;AA=.|||;VT=SNP
6	33053352	rs9277464	C	T	100	PASS	AC=1643;AF=0.328075;AN=5008;NS=2504;DP=22348;EAS_AF=0.6161;AMR_AF=0.2882;AFR_AF=0.1914;EUR_AF=0.2714;SAS_AF=0.3027;AA=.|||;VT=SNP
6	33053396	rs9277465	A	G	100	PASS	AC=1643;AF=0.328075;AN=5008;NS=2504;DP=21001;EAS_AF=0.6161;AMR_AF=0.2882;AFR_AF=0.1914;EUR_AF=0.2714;SAS_AF=0.3027;AA=.|||;VT=SNP
6	33053399	rs9277466	T	C	100	PASS	AC=2322;AF=0.463658;AN=5008;NS=2504;DP=20887;EAS_AF=0.621;AMR_AF=0.3314;AFR_AF=0.5976;EUR_AF=0.3151;SAS_AF=0.3671;AA=.|||;VT=SNP
6	33053455	rs9277468	C	T	100	PASS	AC=2322;AF=0.463658;AN=5008;NS=2504;DP=19109;EAS_AF=0.621;AMR_AF=0.3314;AFR_AF=0.5976;EUR_AF=0.3151;SAS_AF=0.3671;AA=.|||;VT=SNP
6	33053468	rs9277469	G	T	100	PASS	AC=2322;AF=0.463658;AN=5008;NS=2504;DP=19264;EAS_AF=0.621;AMR_AF=0.3314;AFR_AF=0.5976;EUR_AF=0.3151;SAS_AF=0.3671;AA=.|||;VT=SNP
6	33053609	rs11551421	G	A	100	PASS	AC=575;AF=0.114816;AN=5008;NS=2504;DP=19453;EAS_AF=0.4018;AMR_AF=0.0504;AFR_AF=0.0363;EUR_AF=0.0567;SAS_AF=0.0307;AA=.|||;VT=SNP;EX_TARGET
6	33053682	rs9277471	G	A	100	PASS	AC=2322;AF=0.463658;AN=5008;NS=2504;DP=19161;EAS_AF=0.621;AMR_AF=0.3314;AFR_AF=0.5976;EUR_AF=0.3151;SAS_AF=0.3671;AA=.|||;VT=SNP
6	33053695	rs9500931	T	C	100	PASS	AC=391;AF=0.0780751;AN=5008;NS=2504;DP=18527;EAS_AF=0.0863;AMR_AF=0.0677;AFR_AF=0.0968;EUR_AF=0.0437;SAS_AF=0.0869;AA=.|||;VT=SNP
6	33053723	rs9277472	T	C	100	PASS	AC=2322;AF=0.463658;AN=5008;NS=2504;DP=17702;EAS_AF=0.621;AMR_AF=0.3314;AFR_AF=0.5976;EUR_AF=0.3151;SAS_AF=0.3671;AA=.|||;VT=SNP
6	33053728	rs9277473	C	T	100	PASS	AC=2322;AF=0.463658;AN=5008;NS=2504;DP=17581;EAS_AF=0.621;AMR_AF=0.3314;AFR_AF=0.5976;EUR_AF=0.3151;SAS_AF=0.3671;AA=.|||;VT=SNP
6	33053772	rs9277477	G	A	100	PASS	AC=2322;AF=0.463658;AN=5008;NS=2504;DP=16266;EAS_AF=0.621;AMR_AF=0.3314;AFR_AF=0.5976;EUR_AF=0.3151;SAS_AF=0.3671;AA=.|||;VT=SNP
6	33053789	rs9277479	A	G	100	PASS	AC=2322;AF=0.463658;AN=5008;NS=2504;DP=16131;EAS_AF=0.621;AMR_AF=0.3314;AFR_AF=0.5976;EUR_AF=0.3151;SAS_AF=0.3671;AA=.|||;VT=SNP
6	33053812	rs9277480	A	G	100	PASS	AC=1633;AF=0.326078;AN=5008;NS=2504;DP=15423;EAS_AF=0.6121;AMR_AF=0.2882;AFR_AF=0.1914;EUR_AF=0.2714;SAS_AF=0.2965;AA=.|||;VT=SNP
6	33053845	rs41270522	G	T	100	PASS	AC=433;AF=0.0864617;AN=5008;NS=2504;DP=14919;EAS_AF=0.374;AMR_AF=0.0173;AFR_AF=0.0023;EUR_AF=0.0239;SAS_AF=0.0174;AA=.|||;VT=SNP
6	33053868	rs9277482	A	G	100	PASS	AC=2298;AF=0.458866;AN=5008;NS=2504;DP=14910;EAS_AF=0.6171;AMR_AF=0.3285;AFR_AF=0.5923;EUR_AF=0.3111;SAS_AF=0.3599;AA=.|||;VT=SNP
6	33053906	rs9277488	G	T	100	PASS	AC=2322;AF=0.463658;AN=5008;NS=2504;DP=15299;EAS_AF=0.621;AMR_AF=0.3314;AFR_AF=0.5976;EUR_AF=0.3151;SAS_AF=0.3671;AA=.|||;VT=SNP
6	33053942	rs9277489	T	C	100	PASS	AC=1643;AF=0.328075;AN=5008;NS=2504;DP=17417;EAS_AF=0.6161;AMR_AF=0.2882;AFR_AF=0.1914;EUR_AF=0.2714;SAS_AF=0.3027;AA=.|||;VT=SNP
6	33053968	rs9277490	T	A	100	PASS	AC=2322;AF=0.463658;AN=5008;NS=2504;DP=18182;EAS_AF=0.621;AMR_AF=0.3314;AFR_AF=0.5976;EUR_AF=0.3151;SAS_AF=0.3671;AA=.|||;VT=SNP;EX_TARGET
6	33053971	rs9277491	T	C	100	PASS	AC=2322;AF=0.463658;AN=5008;NS=2504;DP=18348;EAS_AF=0.621;AMR_AF=0.3314;AFR_AF=0.5976;EUR_AF=0.3151;SAS_AF=0.3671;AA=.|||;VT=SNP;EX_TARGET
6	33053982	rs9277492	G	C	100	PASS	AC=2334;AF=0.466054;AN=5008;NS=2504;DP=18968;EAS_AF=0.621;AMR_AF=0.3314;AFR_AF=0.6067;EUR_AF=0.3151;SAS_AF=0.3671;AA=.|||;VT=SNP;EX_TARGET
6	33054046	rs9277493	T	G	100	PASS	AC=2322;AF=0.463658;AN=5008;NS=2504;DP=19027;EAS_AF=0.621;AMR_AF=0.3314;AFR_AF=0.5976;EUR_AF=0.3151;SAS_AF=0.3671;AA=.|||;VT=SNP;EX_TARGET
6	33054057	rs9277494	G	A	100	PASS	AC=2322;AF=0.463658;AN=5008;NS=2504;DP=18281;EAS_AF=0.621;AMR_AF=0.3314;AFR_AF=0.5976;EUR_AF=0.3151;SAS_AF=0.3671;AA=.|||;VT=SNP;EX_TARGET
6	33054071	rs9277495	G	C	100	PASS	AC=2311;AF=0.461462;AN=5008;NS=2504;DP=17777;EAS_AF=0.6171;AMR_AF=0.3314;AFR_AF=0.5976;EUR_AF=0.3141;SAS_AF=0.3609;AA=.|||;VT=SNP
6	33054074	rs9277496	C	T	100	PASS	AC=1241;AF=0.247804;AN=5008;NS=2504;DP=17736;EAS_AF=0.5258;AMR_AF=0.2205;AFR_AF=0.0946;EUR_AF=0.2266;SAS_AF=0.2096;AA=.|||;VT=SNP
6	33054091	rs9277497	C	T	100	PASS	AC=2321;AF=0.463458;AN=5008;NS=2504;DP=16782;EAS_AF=0.621;AMR_AF=0.3314;AFR_AF=0.5976;EUR_AF=0.3141;SAS_AF=0.3671;AA=.|||;VT=SNP
6	33054141	rs9277498	T	C	100	PASS	AC=2001;AF=0.399561;AN=5008;NS=2504;DP=16775;EAS_AF=0.5407;AMR_AF=0.2723;AFR_AF=0.5348;EUR_AF=0.2376;SAS_AF=0.3282;AA=.|||;VT=SNP
6	33054177	rs9277508	T	C	100	PASS	AC=1937;AF=0.386781;AN=5008;NS=2504;DP=14078;EAS_AF=0.5327;AMR_AF=0.2594;AFR_AF=0.5287;EUR_AF=0.2187;SAS_AF=0.3078;AA=.|||;VT=SNP
6	33054207	rs9277509	A	G	100	PASS	AC=1893;AF=0.377995;AN=5008;NS=2504;DP=13995;EAS_AF=0.5169;AMR_AF=0.2522;AFR_AF=0.5174;EUR_AF=0.2107;SAS_AF=0.3078;AA=.|||;VT=SNP
6	33054227	rs9277512	G	A	100	PASS	AC=1828;AF=0.365016;AN=5008;NS=2504;DP=15249;EAS_AF=0.498;AMR_AF=0.232;AFR_AF=0.5038;EUR_AF=0.2028;SAS_AF=0.3016;AA=.|||;VT=SNP
6	33054235	rs9277514	T	G	100	PASS	AC=1828;AF=0.365016;AN=5008;NS=2504;DP=13737;EAS_AF=0.498;AMR_AF=0.232;AFR_AF=0.5038;EUR_AF=0.2028;SAS_AF=0.3016;AA=.|||;VT=SNP
6	33054281	rs9277517	G	A	100	PASS	AC=1775;AF=0.354433;AN=5008;NS=2504;DP=14087;EAS_AF=0.4732;AMR_AF=0.2262;AFR_AF=0.4902;EUR_AF=0.2018;SAS_AF=0.2965;AA=.|||;VT=SNP
6	33054302	rs9277518	T	C	100	PASS	AC=1885;AF=0.376398;AN=5008;NS=2504;DP=14499;EAS_AF=0.5089;AMR_AF=0.2435;AFR_AF=0.5121;EUR_AF=0.2177;SAS_AF=0.3139;AA=.|||;VT=SNP
6	33054325	rs1126719	G	C	100	PASS	AC=1843;AF=0.368011;AN=5008;NS=2504;DP=14591;EAS_AF=0.501;AMR_AF=0.2406;AFR_AF=0.5008;EUR_AF=0.2147;SAS_AF=0.2996;AA=.|||;VT=SNP
6	33054381	rs1042488	T	C	100	PASS	AC=1808;AF=0.361022;AN=5008;NS=2504;DP=15707;EAS_AF=0.5089;AMR_AF=0.2262;AFR_AF=0.4818;EUR_AF=0.2147;SAS_AF=0.2914;AA=.|||;VT=SNP
6	33054433	rs3749985	G	C	100	PASS	AC=339;AF=0.0676917;AN=5008;NS=2504;DP=16992;EAS_AF=0.0813;AMR_AF=0.0533;AFR_AF=0.0862;EUR_AF=0.0298;SAS_AF=0.0777;AA=.|||;VT=SNP
6	33054457	rs1042544	A	G	100	PASS	AC=2317;AF=0.46266;AN=5008;NS=2504;DP=18260;EAS_AF=0.621;AMR_AF=0.33;AFR_AF=0.5961;EUR_AF=0.3151;SAS_AF=0.365;AA=.|||;VT=SNP
6	33054550	rs931	G	A	100	PASS	AC=2269;AF=0.453075;AN=5008;NS=2504;DP=17748;EAS_AF=0.6181;AMR_AF=0.3199;AFR_AF=0.5756;EUR_AF=0.3072;SAS_AF=0.362;AA=.|||;VT=SNP
6	33054619	rs929	G	A	100	PASS	AC=2249;AF=0.449081;AN=5008;NS=2504;DP=16694;EAS_AF=0.6062;AMR_AF=0.3069;AFR_AF=0.5855;EUR_AF=0.3052;SAS_AF=0.3517;AA=.|||;VT=SNP
6	33054656	rs930	A	C	100	PASS	AC=2236;AF=0.446486;AN=5008;NS=2504;DP=15690;EAS_AF=0.6032;AMR_AF=0.3084;AFR_AF=0.5809;EUR_AF=0.3012;SAS_AF=0.3507;AA=.|||;VT=SNP
6	33054675	rs9277529	C	G	100	PASS	AC=2239;AF=0.447085;AN=5008;NS=2504;DP=15368;EAS_AF=0.6022;AMR_AF=0.3055;AFR_AF=0.5847;EUR_AF=0.3012;SAS_AF=0.3517;AA=.|||;VT=SNP
6	33054687	rs9277531	G	A	100	PASS	AC=2247;AF=0.448682;AN=5008;NS=2504;DP=15444;EAS_AF=0.6052;AMR_AF=0.3098;AFR_AF=0.5832;EUR_AF=0.3042;SAS_AF=0.3528;AA=.|||;VT=SNP
6	33054721	rs9277533	C	T	100	PASS	AC=2315;AF=0.46226;AN=5008;NS=2504;DP=17309;EAS_AF=0.621;AMR_AF=0.3285;AFR_AF=0.5953;EUR_AF=0.3151;SAS_AF=0.365;AA=.|||;VT=SNP
6	33054807	rs9277534	A	G	100	PASS	AC=2319;AF=0.463059;AN=5008;NS=2504;DP=18564;EAS_AF=0.621;AMR_AF=0.3285;AFR_AF=0.5968;EUR_AF=0.3151;SAS_AF=0.3671;AA=.|||;VT=SNP
6	33054861	rs9277535	A	G	100	PASS	AC=1633;AF=0.326078;AN=5008;NS=2504;DP=20118;EAS_AF=0.6121;AMR_AF=0.2882;AFR_AF=0.1914;EUR_AF=0.2714;SAS_AF=0.2965;AA=.|||;VT=SNP
6	33054890	rs9277536	C	T	100	PASS	AC=2321;AF=0.463458;AN=5008;NS=2504;DP=20794;EAS_AF=0.621;AMR_AF=0.3314;AFR_AF=0.5968;EUR_AF=0.3151;SAS_AF=0.3671;AA=.|||;VT=SNP
6	33055009	rs9277537	C	A	100	PASS	AC=2321;AF=0.463458;AN=5008;NS=2504;DP=19424;EAS_AF=0.621;AMR_AF=0.3314;AFR_AF=0.5968;EUR_AF=0.3151;SAS_AF=0.3671;AA=.|||;VT=SNP
6	33055047	rs9277538	A	G	100	PASS	AC=2304;AF=0.460064;AN=5008;NS=2504;DP=15542;EAS_AF=0.6131;AMR_AF=0.3242;AFR_AF=0.5968;EUR_AF=0.3111;SAS_AF=0.3671;AA=.|||;VT=SNP
6	33055079	rs9277539	A	G	100	PASS	AC=1913;AF=0.381989;AN=5008;NS=2504;DP=16519;EAS_AF=0.5268;AMR_AF=0.2565;AFR_AF=0.5;EUR_AF=0.2674;SAS_AF=0.2802;AA=.|||;VT=SNP
6	33055098	rs9501255	C	T	100	PASS	AC=393;AF=0.0784744;AN=5008;NS=2504;DP=17946;EAS_AF=0.0863;AMR_AF=0.0692;AFR_AF=0.0976;EUR_AF=0.0437;SAS_AF=0.0869;AA=.|||;VT=SNP
6	33055123	rs9277540	A	G	100	PASS	AC=2321;AF=0.463458;AN=5008;NS=2504;DP=17929;EAS_AF=0.621;AMR_AF=0.3314;AFR_AF=0.5968;EUR_AF=0.3151;SAS_AF=0.3671;AA=.|||;VT=SNP
6	33055158	rs9277541	A	G	100	PASS	AC=2321;AF=0.463458;AN=5008;NS=2504;DP=17105;EAS_AF=0.621;AMR_AF=0.3314;AFR_AF=0.5968;EUR_AF=0.3151;SAS_AF=0.3671;AA=.|||;VT=SNP
6	33055247	rs9277542	T	C	100	PASS	AC=2319;AF=0.463059;AN=5008;NS=2504;DP=19581;EAS_AF=0.62;AMR_AF=0.3314;AFR_AF=0.5976;EUR_AF=0.3141;SAS_AF=0.3661;AA=.|||;VT=SNP
6	33055294	rs9277543	G	A	100	PASS	AC=2304;AF=0.460064;AN=5008;NS=2504;DP=19740;EAS_AF=0.62;AMR_AF=0.3285;AFR_AF=0.5923;EUR_AF=0.3131;SAS_AF=0.3609;AA=.|||;VT=SNP
6	33055323	rs9277545	C	T	100	PASS	AC=1915;AF=0.382388;AN=5008;NS=2504;DP=18898;EAS_AF=0.5347;AMR_AF=0.2608;AFR_AF=0.4962;EUR_AF=0.2694;SAS_AF=0.274;AA=.|||;VT=SNP
6	33055346	rs9277546	T	G	100	PASS	AC=2322;AF=0.463658;AN=5008;NS=2504;DP=18678;EAS_AF=0.62;AMR_AF=0.3271;AFR_AF=0.6051;EUR_AF=0.3131;SAS_AF=0.363;AA=.|||;VT=SNP
6	33055360	rs9501258	A	G	100	PASS	AC=350;AF=0.0698882;AN=5008;NS=2504;DP=18805;EAS_AF=0.0863;AMR_AF=0.0663;AFR_AF=0.0658;EUR_AF=0.0437;SAS_AF=0.0879;AA=.|||;VT=SNP
6	33055367	rs9277547	C	A	100	PASS	AC=2316;AF=0.46246;AN=5008;NS=2504;DP=18768;EAS_AF=0.621;AMR_AF=0.3314;AFR_AF=0.5953;EUR_AF=0.3141;SAS_AF=0.365;AA=.|||;VT=SNP
6	33055390	rs9277548	C	T	100	PASS	AC=2318;AF=0.462859;AN=5008;NS=2504;DP=19054;EAS_AF=0.621;AMR_AF=0.3314;AFR_AF=0.5968;EUR_AF=0.3141;SAS_AF=0.365;AA=.|||;VT=SNP
6	33055419	rs9277549	A	G	100	PASS	AC=2319;AF=0.463059;AN=5008;NS=2504;DP=18623;EAS_AF=0.621;AMR_AF=0.3314;AFR_AF=0.5968;EUR_AF=0.3141;SAS_AF=0.3661;AA=.|||;VT=SNP
6	33055487	rs9277550	T	C	100	PASS	AC=2323;AF=0.463858;AN=5008;NS=2504;DP=17951;EAS_AF=0.621;AMR_AF=0.3314;AFR_AF=0.5983;EUR_AF=0.3161;SAS_AF=0.3661;AA=.|||;VT=SNP
6	33055494	rs9277551	G	T	100	PASS	AC=2322;AF=0.463658;AN=5008;NS=2504;DP=17984;EAS_AF=0.621;AMR_AF=0.3314;AFR_AF=0.5968;EUR_AF=0.3161;SAS_AF=0.3671;AA=.|||;VT=SNP
6	33055501	rs9277552	C	T	100	PASS	AC=1098;AF=0.219249;AN=5008;NS=2504;DP=17884;EAS_AF=0.2222;AMR_AF=0.2522;AFR_AF=0.1513;EUR_AF=0.2326;SAS_AF=0.271;AA=.|||;VT=SNP
6	33055538	rs9277554	C	T	100	PASS	AC=2320;AF=0.463259;AN=5008;NS=2504;DP=17088;EAS_AF=0.621;AMR_AF=0.3314;AFR_AF=0.5968;EUR_AF=0.3161;SAS_AF=0.365;AA=.|||;VT=SNP
6	33055605	rs9277555	G	A	100	PASS	AC=1931;AF=0.385583;AN=5008;NS=2504;DP=17925;EAS_AF=0.5347;AMR_AF=0.2637;AFR_AF=0.5008;EUR_AF=0.2714;SAS_AF=0.2802;AA=.|||;VT=SNP
6	33055780	rs3128963	C	T	100	PASS	AC=2311;AF=0.461462;AN=5008;NS=2504;DP=20764;EAS_AF=0.6171;AMR_AF=0.3314;AFR_AF=0.5976;EUR_AF=0.3151;SAS_AF=0.3599;AA=.|||;VT=SNP
6	33055818	rs3128964	A	G	100	PASS	AC=2323;AF=0.463858;AN=5008;NS=2504;DP=20263;EAS_AF=0.621;AMR_AF=0.3314;AFR_AF=0.5976;EUR_AF=0.3161;SAS_AF=0.3671;AA=.|||;VT=SNP
6	33055899	rs3128965	G	A	100	PASS	AC=705;AF=0.140775;AN=5008;NS=2504;DP=20778;EAS_AF=0.1359;AMR_AF=0.1844;AFR_AF=0.0537;EUR_AF=0.1879;SAS_AF=0.184;AA=.|||;VT=SNP
6	33055946	rs3128966	G	A	100	PASS	AC=705;AF=0.140775;AN=5008;NS=2504;DP=21390;EAS_AF=0.1359;AMR_AF=0.1844;AFR_AF=0.0537;EUR_AF=0.1879;SAS_AF=0.184;AA=.|||;VT=SNP
6	33056069	rs3117229	G	A	100	PASS	AC=1643;AF=0.328075;AN=5008;NS=2504;DP=22110;EAS_AF=0.6161;AMR_AF=0.2882;AFR_AF=0.1914;EUR_AF=0.2714;SAS_AF=0.3027;AA=.|||;VT=SNP
6	33056207	rs3130186	C	T	100	PASS	AC=1642;AF=0.327875;AN=5008;NS=2504;DP=22389;EAS_AF=0.6161;AMR_AF=0.2882;AFR_AF=0.1914;EUR_AF=0.2714;SAS_AF=0.3016;AA=.|||;VT=SNP
6	33056253	rs3128968	T	A	100	PASS	AC=1643;AF=0.328075;AN=5008;NS=2504;DP=22783;EAS_AF=0.6161;AMR_AF=0.2882;AFR_AF=0.1914;EUR_AF=0.2714;SAS_AF=0.3027;AA=.|||;VT=SNP
6	33056435	rs3117228	G	T	100	PASS	AC=2322;AF=0.463658;AN=5008;NS=2504;DP=19833;EAS_AF=0.621;AMR_AF=0.3314;AFR_AF=0.5976;EUR_AF=0.3151;SAS_AF=0.3671;AA=.|||;VT=SNP
6	33056566	rs3091281	T	C	100	PASS	AC=1643;AF=0.328075;AN=5008;NS=2504;DP=19056;EAS_AF=0.6161;AMR_AF=0.2882;AFR_AF=0.1914;EUR_AF=0.2714;SAS_AF=0.3027;AA=.|||;VT=SNP
6	33056650	rs9501260	C	T	100	PASS	AC=401;AF=0.0800719;AN=5008;NS=2504;DP=17878;EAS_AF=0.0903;AMR_AF=0.0677;AFR_AF=0.0968;EUR_AF=0.0437;SAS_AF=0.093;AA=.|||;VT=SNP
6	33056694	rs9277557	T	C	100	PASS	AC=1638;AF=0.327077;AN=5008;NS=2504;DP=17892;EAS_AF=0.6151;AMR_AF=0.2867;AFR_AF=0.1914;EUR_AF=0.2684;SAS_AF=0.3027;AA=.|||;VT=SNP
6	33056711	rs9277558	C	T	100	PASS	AC=1642;AF=0.327875;AN=5008;NS=2504;DP=18178;EAS_AF=0.6151;AMR_AF=0.2882;AFR_AF=0.1906;EUR_AF=0.2724;SAS_AF=0.3027;AA=.|||;VT=SNP
6	33056731	rs9277559	T	C	100	PASS	AC=1634;AF=0.326278;AN=5008;NS=2504;DP=18261;EAS_AF=0.6141;AMR_AF=0.2839;AFR_AF=0.1899;EUR_AF=0.2694;SAS_AF=0.3027;AA=.|||;VT=SNP
6	33056738	rs9277560	C	G	100	PASS	AC=1234;AF=0.246406;AN=5008;NS=2504;DP=18485;EAS_AF=0.5238;AMR_AF=0.2161;AFR_AF=0.093;EUR_AF=0.2256;SAS_AF=0.2106;AA=.|||;VT=SNP
6	33056749	rs9277561	T	C	100	PASS	AC=1234;AF=0.246406;AN=5008;NS=2504;DP=18198;EAS_AF=0.5238;AMR_AF=0.2161;AFR_AF=0.093;EUR_AF=0.2256;SAS_AF=0.2106;AA=.|||;VT=SNP
6	33056766	rs3117227	A	G	100	PASS	AC=3981;AF=0.794928;AN=5008;NS=2504;DP=17646;EAS_AF=0.9395;AMR_AF=0.7637;AFR_AF=0.9418;EUR_AF=0.6083;SAS_AF=0.6616;AA=.|||;VT=SNP
6	33056840	rs9296076	T	C	100	PASS	AC=1080;AF=0.215655;AN=5008;NS=2504;DP=19038;EAS_AF=0.0952;AMR_AF=0.111;AFR_AF=0.503;EUR_AF=0.0875;SAS_AF=0.1575;AA=.|||;VT=SNP
6	33056897	rs9277565	C	T	100	PASS	AC=1244;AF=0.248403;AN=5008;NS=2504;DP=20025;EAS_AF=0.5258;AMR_AF=0.2205;AFR_AF=0.0953;EUR_AF=0.2276;SAS_AF=0.2106;AA=.|||;VT=SNP
6	33056916	rs9277566	G	T	100	PASS	AC=2323;AF=0.463858;AN=5008;NS=2504;DP=20259;EAS_AF=0.621;AMR_AF=0.3314;AFR_AF=0.5976;EUR_AF=0.3151;SAS_AF=0.3681;AA=.|||;VT=SNP
6	33056962	rs3097649	C	T	100	PASS	AC=536;AF=0.107029;AN=5008;NS=2504;DP=21722;EAS_AF=0.3899;AMR_AF=0.036;AFR_AF=0.0408;EUR_AF=0.0398;SAS_AF=0.0245;AA=.|||;VT=SNP
6	33056990	rs9501262	C	T	100	PASS	AC=401;AF=0.0800719;AN=5008;NS=2504;DP=22984;EAS_AF=0.0903;AMR_AF=0.0677;AFR_AF=0.0968;EUR_AF=0.0437;SAS_AF=0.093;AA=.|||;VT=SNP
6	33056994	rs73743105	G	C	100	PASS	AC=401;AF=0.0800719;AN=5008;NS=2504;DP=23053;EAS_AF=0.0903;AMR_AF=0.0677;AFR_AF=0.0968;EUR_AF=0.0437;SAS_AF=0.093;AA=.|||;VT=SNP
6	33057013	rs9277567	A	C	100	PASS	AC=1241;AF=0.247804;AN=5008;NS=2504;DP=23203;EAS_AF=0.5258;AMR_AF=0.2205;AFR_AF=0.0946;EUR_AF=0.2276;SAS_AF=0.2086;AA=.|||;VT=SNP
6	33057055	rs9277568	T	C	100	PASS	AC=1973;AF=0.39397;AN=5008;NS=2504;DP=22324;EAS_AF=0.621;AMR_AF=0.3012;AFR_AF=0.3941;EUR_AF=0.2863;SAS_AF=0.3364;AA=.|||;VT=SNP
6	33057104	rs73743106	T	C	100	PASS	AC=401;AF=0.0800719;AN=5008;NS=2504;DP=21062;EAS_AF=0.0903;AMR_AF=0.0677;AFR_AF=0.0968;EUR_AF=0.0437;SAS_AF=0.093;AA=.|||;VT=SNP
6	33057131	rs73743107	C	T	100	PASS	AC=391;AF=0.0780751;AN=5008;NS=2504;DP=20132;EAS_AF=0.0863;AMR_AF=0.0677;AFR_AF=0.0968;EUR_AF=0.0437;SAS_AF=0.0869;AA=.|||;VT=SNP
6	33057176	rs3130188	T	C	100	PASS	AC=2324;AF=0.464058;AN=5008;NS=2504;DP=19023;EAS_AF=0.622;AMR_AF=0.3314;AFR_AF=0.5983;EUR_AF=0.3151;SAS_AF=0.3671;AA=.|||;VT=SNP
6	33057198	rs3091282	G	C	100	PASS	AC=2324;AF=0.464058;AN=5008;NS=2504;DP=18981;EAS_AF=0.622;AMR_AF=0.3314;AFR_AF=0.5983;EUR_AF=0.3151;SAS_AF=0.3671;AA=.|||;VT=SNP
6	33057213	rs3091283	C	T	100	PASS	AC=1924;AF=0.384185;AN=5008;NS=2504;DP=18790;EAS_AF=0.5317;AMR_AF=0.2637;AFR_AF=0.5023;EUR_AF=0.2714;SAS_AF=0.274;AA=.|||;VT=SNP
6	33057232	rs3128970	T	C	100	PASS	AC=3977;AF=0.794129;AN=5008;NS=2504;DP=18536;EAS_AF=0.9405;AMR_AF=0.7651;AFR_AF=0.9418;EUR_AF=0.6054;SAS_AF=0.6585;AA=.|||;VT=SNP
6	33057244	rs3091284	T	G	100	PASS	AC=1886;AF=0.376597;AN=5008;NS=2504;DP=18275;EAS_AF=0.5159;AMR_AF=0.2522;AFR_AF=0.4985;EUR_AF=0.2634;SAS_AF=0.273;AA=.|||;VT=SNP
6	33057351	rs9501263	G	A	100	PASS	AC=402;AF=0.0802716;AN=5008;NS=2504;DP=20567;EAS_AF=0.0903;AMR_AF=0.0677;AFR_AF=0.0968;EUR_AF=0.0447;SAS_AF=0.093;AA=.|||;VT=SNP
6	33057440	rs3097650	C	T	100	PASS	AC=2285;AF=0.45627;AN=5008;NS=2504;DP=19189;EAS_AF=0.6052;AMR_AF=0.3199;AFR_AF=0.5946;EUR_AF=0.3072;SAS_AF=0.3661;AA=.|||;VT=SNP
6	33057636	rs9501264	G	A	100	PASS	AC=400;AF=0.0798722;AN=5008;NS=2504;DP=17785;EAS_AF=0.0903;AMR_AF=0.0677;AFR_AF=0.0961;EUR_AF=0.0437;SAS_AF=0.093;AA=.|||;VT=SNP
6	33057641	rs9500933	C	T	100	PASS	AC=400;AF=0.0798722;AN=5008;NS=2504;DP=17924;EAS_AF=0.0903;AMR_AF=0.0677;AFR_AF=0.0961;EUR_AF=0.0437;SAS_AF=0.093;AA=.|||;VT=SNP
6	33057651	rs3097651	C	T	100	PASS	AC=1913;AF=0.381989;AN=5008;NS=2504;DP=18068;EAS_AF=0.5139;AMR_AF=0.2522;AFR_AF=0.5204;EUR_AF=0.2634;SAS_AF=0.273;AA=.|||;VT=SNP
6	33057659	rs3117226	G	A	100	PASS	AC=1915;AF=0.382388;AN=5008;NS=2504;DP=18274;EAS_AF=0.5159;AMR_AF=0.2522;AFR_AF=0.5204;EUR_AF=0.2634;SAS_AF=0.273;AA=.|||;VT=SNP
6	33057711	rs3117225	G	A	100	PASS	AC=2332;AF=0.465655;AN=5008;NS=2504;DP=19226;EAS_AF=0.621;AMR_AF=0.3314;AFR_AF=0.6051;EUR_AF=0.3151;SAS_AF=0.3671;AA=.|||;VT=SNP
6	33057835	rs3097652	C	T	100	PASS	AC=2334;AF=0.466054;AN=5008;NS=2504;DP=20500;EAS_AF=0.621;AMR_AF=0.3314;AFR_AF=0.6067;EUR_AF=0.3151;SAS_AF=0.3671;AA=.|||;VT=SNP
6	33058402	rs9277569	C	T	100	PASS	AC=721;AF=0.14397;AN=5008;NS=2504;DP=18038;EAS_AF=0.2599;AMR_AF=0.1052;AFR_AF=0.0719;EUR_AF=0.1173;SAS_AF=0.1769;AA=.|||;VT=SNP
6	33058430	rs9378178	A	G	100	PASS	AC=433;AF=0.0864617;AN=5008;NS=2504;DP=18556;EAS_AF=0.374;AMR_AF=0.0173;AFR_AF=0.0023;EUR_AF=0.0239;SAS_AF=0.0174;AA=.|||;VT=SNP
6	33058436	rs2395312	C	A	100	PASS	AC=1932;AF=0.385783;AN=5008;NS=2504;DP=18934;EAS_AF=0.5298;AMR_AF=0.2637;AFR_AF=0.5098;EUR_AF=0.2714;SAS_AF=0.274;AA=.|||;VT=SNP
6	33058583	rs2068205	T	C	100	PASS	AC=3976;AF=0.79393;AN=5008;NS=2504;DP=17210;EAS_AF=0.9405;AMR_AF=0.7637;AFR_AF=0.9418;EUR_AF=0.6054;SAS_AF=0.6585;AA=.|||;VT=SNP
6	33058640	rs117237816	T	C	100	PASS	AC=88;AF=0.0175719;AN=5008;NS=2504;DP=17264;EAS_AF=0.0804;AMR_AF=0;AFR_AF=0;EUR_AF=0;SAS_AF=0.0072;AA=.|||;VT=SNP
6	33058718	rs2068204	G	A	100	PASS	AC=558;AF=0.111422;AN=5008;NS=2504;DP=18339;EAS_AF=0.3948;AMR_AF=0.036;AFR_AF=0.0492;EUR_AF=0.0398;SAS_AF=0.0307;AA=.|||;VT=SNP
6	33058774	rs3128972	T	C	100	PASS	AC=1943;AF=0.387979;AN=5008;NS=2504;DP=18896;EAS_AF=0.5347;AMR_AF=0.2637;AFR_AF=0.5098;EUR_AF=0.2714;SAS_AF=0.2802;AA=.|||;VT=SNP
6	33058874	rs2179920	C	T	100	PASS	AC=1386;AF=0.276757;AN=5008;NS=2504;DP=19397;EAS_AF=0.1409;AMR_AF=0.2277;AFR_AF=0.4614;EUR_AF=0.2316;SAS_AF=0.2485;AA=.|||;VT=SNP
6	33058952	rs10484569	G	A	100	PASS	AC=546;AF=0.109026;AN=5008;NS=2504;DP=19977;EAS_AF=0.3899;AMR_AF=0.036;AFR_AF=0.0484;EUR_AF=0.0398;SAS_AF=0.0245;AA=.|||;VT=SNP
6	33059262	rs2179919	T	C	100	PASS	AC=1943;AF=0.387979;AN=5008;NS=2504;DP=18958;EAS_AF=0.5347;AMR_AF=0.2637;AFR_AF=0.5098;EUR_AF=0.2714;SAS_AF=0.2802;AA=.|||;VT=SNP
6	33059336	rs2395313	A	C	100	PASS	AC=1934;AF=0.386182;AN=5008;NS=2504;DP=21827;EAS_AF=0.5308;AMR_AF=0.2651;AFR_AF=0.5098;EUR_AF=0.2714;SAS_AF=0.274;AA=.|||;VT=SNP
6	33059669	rs2281390	G	T	100	PASS	AC=753;AF=0.150359;AN=5008;NS=2504;DP=18194;EAS_AF=0.0595;AMR_AF=0.3098;AFR_AF=0.1452;EUR_AF=0.173;SAS_AF=0.1145;AA=.|||;VT=SNP
6	33059796	rs2281389	A	G	100	PASS	AC=707;AF=0.141174;AN=5008;NS=2504;DP=21449;EAS_AF=0.1349;AMR_AF=0.1844;AFR_AF=0.0552;EUR_AF=0.1879;SAS_AF=0.1851;AA=.|||;VT=SNP
6	33059947	rs114305335	C	T	100	PASS	AC=174;AF=0.0347444;AN=5008;NS=2504;DP=16966;EAS_AF=0.0139;AMR_AF=0.0303;AFR_AF=0.0726;EUR_AF=0.0239;SAS_AF=0.0194;AA=.|||;VT=SNP
6	33059996	rs3128917	T	G	100	PASS	AC=1947;AF=0.388778;AN=5008;NS=2504;DP=18980;EAS_AF=0.5347;AMR_AF=0.2651;AFR_AF=0.5113;EUR_AF=0.2714;SAS_AF=0.2812;AA=.|||;VT=SNP
6	33060064	rs3117223	G	A	100	PASS	AC=1933;AF=0.385982;AN=5008;NS=2504;DP=19672;EAS_AF=0.5308;AMR_AF=0.2637;AFR_AF=0.5098;EUR_AF=0.2714;SAS_AF=0.274;AA=.|||;VT=SNP
6	33060118	rs2281388	G	A	100	PASS	AC=443;AF=0.0884585;AN=5008;NS=2504;DP=18550;EAS_AF=0.378;AMR_AF=0.0173;AFR_AF=0.0023;EUR_AF=0.0239;SAS_AF=0.0235;AA=.|||;VT=SNP
6	33060428	rs7763822	C	T	100	PASS	AC=391;AF=0.0780751;AN=5008;NS=2504;DP=21377;EAS_AF=0.0873;AMR_AF=0.0677;AFR_AF=0.0953;EUR_AF=0.0437;SAS_AF=0.0879;AA=.|||;VT=SNP
6	33060704	rs2295121	C	T	100	PASS	AC=469;AF=0.0936502;AN=5008;NS=2504;DP=22958;EAS_AF=0.3889;AMR_AF=0.0288;AFR_AF=0.0053;EUR_AF=0.0318;SAS_AF=0.0184;AA=.|||;VT=SNP
6	33060769	rs2295120	G	A	100	PASS	AC=547;AF=0.109225;AN=5008;NS=2504;DP=23243;EAS_AF=0.3909;AMR_AF=0.036;AFR_AF=0.0484;EUR_AF=0.0398;SAS_AF=0.0245;AA=.|||;VT=SNP
6	33060840	rs7764491	C	G	100	PASS	AC=389;AF=0.0776757;AN=5008;NS=2504;DP=23512;EAS_AF=0.0863;AMR_AF=0.0677;AFR_AF=0.0953;EUR_AF=0.0437;SAS_AF=0.0869;AA=.|||;VT=SNP
6	33060870	rs2295119	G	T	100	PASS	AC=871;AF=0.173922;AN=5008;NS=2504;DP=23036;EAS_AF=0.2589;AMR_AF=0.1239;AFR_AF=0.1762;EUR_AF=0.1173;SAS_AF=0.1769;AA=.|||;VT=SNP
6	33060892	rs2295118	C	T	100	PASS	AC=2282;AF=0.455671;AN=5008;NS=2504;DP=23612;EAS_AF=0.621;AMR_AF=0.33;AFR_AF=0.5681;EUR_AF=0.3151;SAS_AF=0.3671;AA=.|||;VT=SNP
6	33060949	rs3117222	C	T	100	PASS	AC=1944;AF=0.388179;AN=5008;NS=2504;DP=25211;EAS_AF=0.5367;AMR_AF=0.2637;AFR_AF=0.5091;EUR_AF=0.2714;SAS_AF=0.2802;AA=.|||;VT=SNP
6	33061098	rs3128918	T	C	100	PASS	AC=759;AF=0.151558;AN=5008;NS=2504;DP=24092;EAS_AF=0.0595;AMR_AF=0.3112;AFR_AF=0.1483;EUR_AF=0.173;SAS_AF=0.1155;AA=.|||;VT=SNP
6	33061192	rs9461833	G	A	100	PASS	AC=363;AF=0.072484;AN=5008;NS=2504;DP=21773;EAS_AF=0.0863;AMR_AF=0.0677;AFR_AF=0.0756;EUR_AF=0.0437;SAS_AF=0.0869;AA=.|||;VT=SNP
6	33061229	rs3130189	T	C	100	PASS	AC=707;AF=0.141174;AN=5008;NS=2504;DP=21059;EAS_AF=0.1349;AMR_AF=0.1844;AFR_AF=0.0552;EUR_AF=0.1879;SAS_AF=0.1851;AA=.|||;VT=SNP
6	33061606	rs118044406	A	G	100	PASS	AC=78;AF=0.0155751;AN=5008;NS=2504;DP=20826;EAS_AF=0.0764;AMR_AF=0;AFR_AF=0;EUR_AF=0;SAS_AF=0.001;AA=.|||;VT=SNP
6	33061626	rs3128919	T	A	100	PASS	AC=1933;AF=0.385982;AN=5008;NS=2504;DP=20824;EAS_AF=0.5308;AMR_AF=0.2637;AFR_AF=0.5098;EUR_AF=0.2714;SAS_AF=0.274;AA=.|||;VT=SNP
6	33061690	rs3130190	T	C	100	PASS	AC=1943;AF=0.387979;AN=5008;NS=2504;DP=21375;EAS_AF=0.5347;AMR_AF=0.2637;AFR_AF=0.5098;EUR_AF=0.2714;SAS_AF=0.2802;AA=.|||;VT=SNP
6	33061871	rs3130191	T	C	100	PASS	AC=1934;AF=0.386182;AN=5008;NS=2504;DP=18055;EAS_AF=0.5308;AMR_AF=0.2637;AFR_AF=0.5106;EUR_AF=0.2714;SAS_AF=0.274;AA=.|||;VT=SNP
6	33061924	rs9461835	C	T	100	PASS	AC=391;AF=0.0780751;AN=5008;NS=2504;DP=18419;EAS_AF=0.0873;AMR_AF=0.0677;AFR_AF=0.0961;EUR_AF=0.0437;SAS_AF=0.0869;AA=.|||;VT=SNP
6	33061930	rs3130192	C	T	100	PASS	AC=368;AF=0.0734824;AN=5008;NS=2504;DP=18734;EAS_AF=0.0367;AMR_AF=0.2392;AFR_AF=0.0045;EUR_AF=0.1064;SAS_AF=0.0532;AA=.|||;VT=SNP
6	33061947	rs3117221	C	T	100	PASS	AC=1250;AF=0.249601;AN=5008;NS=2504;DP=18637;EAS_AF=0.5258;AMR_AF=0.219;AFR_AF=0.1029;EUR_AF=0.2256;SAS_AF=0.2096;AA=.|||;VT=SNP
6	33062016	rs2179918	T	C	100	PASS	AC=402;AF=0.0802716;AN=5008;NS=2504;DP=19672;EAS_AF=0.0387;AMR_AF=0.2464;AFR_AF=0.0076;EUR_AF=0.1173;SAS_AF=0.0654;AA=.|||;VT=SNP
6	33062554	rs3117220	A	G	100	PASS	AC=1944;AF=0.388179;AN=5008;NS=2504;DP=23929;EAS_AF=0.5337;AMR_AF=0.2637;AFR_AF=0.5113;EUR_AF=0.2714;SAS_AF=0.2802;AA=.|||;VT=SNP
6	33062560	rs3130194	T	C	100	PASS	AC=1932;AF=0.385783;AN=5008;NS=2504;DP=23675;EAS_AF=0.5298;AMR_AF=0.2637;AFR_AF=0.5098;EUR_AF=0.2714;SAS_AF=0.274;AA=.|||;VT=SNP
6	33062581	rs3130195	T	C	100	PASS	AC=1942;AF=0.38778;AN=5008;NS=2504;DP=23656;EAS_AF=0.5337;AMR_AF=0.2637;AFR_AF=0.5098;EUR_AF=0.2714;SAS_AF=0.2802;AA=.|||;VT=SNP
6	33062587	rs3117219	G	A	100	PASS	AC=1942;AF=0.38778;AN=5008;NS=2504;DP=23518;EAS_AF=0.5337;AMR_AF=0.2637;AFR_AF=0.5098;EUR_AF=0.2714;SAS_AF=0.2802;AA=.|||;VT=SNP
6	33062673	rs2395314	G	T	100	PASS	AC=1945;AF=0.388379;AN=5008;NS=2504;DP=22181;EAS_AF=0.5347;AMR_AF=0.2637;AFR_AF=0.5106;EUR_AF=0.2724;SAS_AF=0.2802;AA=.|||;VT=SNP
6	33062715	rs3117218	G	A	100	PASS	AC=705;AF=0.140775;AN=5008;NS=2504;DP=21510;EAS_AF=0.1359;AMR_AF=0.183;AFR_AF=0.0552;EUR_AF=0.1859;SAS_AF=0.1851;AA=.|||;VT=SNP
6	33062739	rs58820708	G	A	100	PASS	AC=389;AF=0.0776757;AN=5008;NS=2504;DP=21984;EAS_AF=0.0863;AMR_AF=0.0677;AFR_AF=0.0953;EUR_AF=0.0437;SAS_AF=0.0869;AA=.|||;VT=SNP
6	33062822	rs2144016	A	G	100	PASS	AC=1958;AF=0.390974;AN=5008;NS=2504;DP=22634;EAS_AF=0.5357;AMR_AF=0.268;AFR_AF=0.5189;EUR_AF=0.2704;SAS_AF=0.2802;AA=.|||;VT=SNP
6	33062889	rs2144015	C	A	100	PASS	AC=1957;AF=0.390775;AN=5008;NS=2504;DP=24308;EAS_AF=0.5347;AMR_AF=0.2666;AFR_AF=0.5189;EUR_AF=0.2714;SAS_AF=0.2802;AA=.|||;VT=SNP
6	33063196	rs2179916	T	G	100	PASS	AC=1957;AF=0.390775;AN=5008;NS=2504;DP=22289;EAS_AF=0.5347;AMR_AF=0.2666;AFR_AF=0.5189;EUR_AF=0.2714;SAS_AF=0.2802;AA=.|||;VT=SNP
6	33063219	rs3130196	T	C	100	PASS	AC=312;AF=0.0623003;AN=5008;NS=2504;DP=22123;EAS_AF=0.0724;AMR_AF=0.062;AFR_AF=0.0166;EUR_AF=0.1213;SAS_AF=0.0532;AA=.|||;VT=SNP
6	33063237	rs2395315	G	C	100	PASS	AC=1959;AF=0.391174;AN=5008;NS=2504;DP=22851;EAS_AF=0.5347;AMR_AF=0.2666;AFR_AF=0.5204;EUR_AF=0.2714;SAS_AF=0.2802;AA=.|||;VT=SNP
6	33063271	rs3117217	G	A	100	PASS	AC=1931;AF=0.385583;AN=5008;NS=2504;DP=22415;EAS_AF=0.5208;AMR_AF=0.2651;AFR_AF=0.5136;EUR_AF=0.2714;SAS_AF=0.2761;AA=.|||;VT=SNP
6	33063272	rs3130197	G	T	100	PASS	AC=1930;AF=0.385383;AN=5008;NS=2504;DP=22540;EAS_AF=0.5208;AMR_AF=0.2651;AFR_AF=0.5129;EUR_AF=0.2714;SAS_AF=0.2761;AA=.|||;VT=SNP
6	33063403	rs3117216	A	G	100	PASS	AC=2334;AF=0.466054;AN=5008;NS=2504;DP=22197;EAS_AF=0.621;AMR_AF=0.3314;AFR_AF=0.6067;EUR_AF=0.3151;SAS_AF=0.3671;AA=.|||;VT=SNP
6	33063612	rs116743020	A	G	100	PASS	AC=289;AF=0.0577077;AN=5008;NS=2504;DP=22251;EAS_AF=0.0496;AMR_AF=0.1009;AFR_AF=0.0076;EUR_AF=0.0417;SAS_AF=0.1196;AA=.|||;VT=SNP
6	33063699	rs6914651	A	G	100	PASS	AC=1959;AF=0.391174;AN=5008;NS=2504;DP=18607;EAS_AF=0.5347;AMR_AF=0.2666;AFR_AF=0.5204;EUR_AF=0.2714;SAS_AF=0.2802;AA=.|||;VT=SNP
6	33063931	rs3130198	A	G	100	PASS	AC=1957;AF=0.390775;AN=5008;NS=2504;DP=17974;EAS_AF=0.5347;AMR_AF=0.2666;AFR_AF=0.5189;EUR_AF=0.2714;SAS_AF=0.2802;AA=.|||;VT=SNP
6	33064187	rs9469351	C	G	100	PASS	AC=332;AF=0.0662939;AN=5008;NS=2504;DP=11392;EAS_AF=0.0863;AMR_AF=0.0634;AFR_AF=0.0545;EUR_AF=0.0437;SAS_AF=0.0869;AA=.|||;VT=SNP
6	33064287	rs149607607	C	T	100	PASS	AC=425;AF=0.0848642;AN=5008;NS=2504;DP=12099;EAS_AF=0.371;AMR_AF=0.0173;AFR_AF=0.0015;EUR_AF=0.0209;SAS_AF=0.0164;AA=.|||;VT=SNP
6	33064598	rs3130200	G	A	100	PASS	AC=752;AF=0.15016;AN=5008;NS=2504;DP=15033;EAS_AF=0.0595;AMR_AF=0.3098;AFR_AF=0.1445;EUR_AF=0.173;SAS_AF=0.1145;AA=.|||;VT=SNP
6	33064605	rs3117213	G	T	100	PASS	AC=1947;AF=0.388778;AN=5008;NS=2504;DP=15608;EAS_AF=0.5308;AMR_AF=0.2666;AFR_AF=0.5189;EUR_AF=0.2714;SAS_AF=0.274;AA=.|||;VT=SNP
6	33064786	rs537014271	A	G	100	PASS	AC=1998;AF=0.398962;AN=5008;NS=2504;DP=19005;EAS_AF=0.5417;AMR_AF=0.268;AFR_AF=0.5204;EUR_AF=0.2714;SAS_AF=0.3119;AA=.|||;VT=SNP
6	33064796	rs544368066	G	A	100	PASS	AC=744;AF=0.148562;AN=5008;NS=2504;DP=19429;EAS_AF=0.1419;AMR_AF=0.1844;AFR_AF=0.056;EUR_AF=0.1859;SAS_AF=0.2168;AA=.|||;VT=SNP
6	33064866	rs562459381	G	T	100	PASS	AC=350;AF=0.0698882;AN=5008;NS=2504;DP=18730;EAS_AF=0.0863;AMR_AF=0.0648;AFR_AF=0.0673;EUR_AF=0.0437;SAS_AF=0.0869;AA=.|||;VT=SNP
6	33064950	rs114581973	C	T	100	PASS	AC=323;AF=0.0644968;AN=5008;NS=2504;DP=17520;EAS_AF=0.0863;AMR_AF=0.0634;AFR_AF=0.0477;EUR_AF=0.0437;SAS_AF=0.0869;AA=.|||;VT=SNP
6	33065676	rs568718341	A	G	100	PASS	AC=1986;AF=0.396565;AN=5008;NS=2504;DP=15294;EAS_AF=0.5377;AMR_AF=0.268;AFR_AF=0.5189;EUR_AF=0.2714;SAS_AF=0.3057;AA=.|||;VT=SNP
6	33065813	rs569253080	G	A	100	PASS	AC=1996;AF=0.398562;AN=5008;NS=2504;DP=14611;EAS_AF=0.5417;AMR_AF=0.268;AFR_AF=0.5189;EUR_AF=0.2714;SAS_AF=0.3119;AA=.|||;VT=SNP
6	33065993	rs2144013	A	G	100	PASS	AC=1293;AF=0.258187;AN=5008;NS=2504;DP=13748;EAS_AF=0.5327;AMR_AF=0.2219;AFR_AF=0.1036;EUR_AF=0.2276;SAS_AF=0.2413;AA=.|||;VT=SNP
6	33066236	rs534161698	G	A	100	PASS	AC=1998;AF=0.398962;AN=5008;NS=2504;DP=18065;EAS_AF=0.5417;AMR_AF=0.268;AFR_AF=0.5204;EUR_AF=0.2714;SAS_AF=0.3119;AA=.|||;VT=SNP
6	33066262	rs555396602	G	A	100	PASS	AC=351;AF=0.0700879;AN=5008;NS=2504;DP=18367;EAS_AF=0.0794;AMR_AF=0.0634;AFR_AF=0.0166;EUR_AF=0.1213;SAS_AF=0.0849;AA=.|||;VT=SNP
6	33066465	rs577413840	G	A	100	PASS	AC=1994;AF=0.398163;AN=5008;NS=2504;DP=19894;EAS_AF=0.5417;AMR_AF=0.268;AFR_AF=0.5182;EUR_AF=0.2714;SAS_AF=0.3108;AA=.|||;VT=SNP
6	33066481	rs544747698	G	C	100	PASS	AC=1996;AF=0.398562;AN=5008;NS=2504;DP=19589;EAS_AF=0.5417;AMR_AF=0.268;AFR_AF=0.5197;EUR_AF=0.2714;SAS_AF=0.3108;AA=.|||;VT=SNP
6	33066594	rs559802496	A	G	100	PASS	AC=3145;AF=0.627995;AN=5008;NS=2504;DP=20953;EAS_AF=0.6885;AMR_AF=0.6427;AFR_AF=0.7648;EUR_AF=0.4881;SAS_AF=0.5143;AA=.|||;VT=SNP
6	33066867	rs542191708	A	G	100	PASS	AC=754;AF=0.150559;AN=5008;NS=2504;DP=19917;EAS_AF=0.0595;AMR_AF=0.3098;AFR_AF=0.146;EUR_AF=0.173;SAS_AF=0.1145;AA=.|||;VT=SNP
6	33067211	rs563136718	C	T	100	PASS	AC=1986;AF=0.396565;AN=5008;NS=2504;DP=19369;EAS_AF=0.5377;AMR_AF=0.268;AFR_AF=0.5189;EUR_AF=0.2714;SAS_AF=0.3057;AA=.|||;VT=SNP
6	33067281	rs533549737	T	C	100	PASS	AC=1998;AF=0.398962;AN=5008;NS=2504;DP=18498;EAS_AF=0.5417;AMR_AF=0.268;AFR_AF=0.5204;EUR_AF=0.2714;SAS_AF=0.3119;AA=.|||;VT=SNP
6	33067476	rs117155475	A	G	100	PASS	AC=70;AF=0.0139776;AN=5008;NS=2504;DP=19247;EAS_AF=0.0565;AMR_AF=0;AFR_AF=0;EUR_AF=0;SAS_AF=0.0133;AA=.|||;VT=SNP
6	33067636	rs549319276	A	G	100	PASS	AC=1994;AF=0.398163;AN=5008;NS=2504;DP=18333;EAS_AF=0.5407;AMR_AF=0.268;AFR_AF=0.5189;EUR_AF=0.2714;SAS_AF=0.3108;AA=.|||;VT=SNP
6	33067663	rs567452303	C	T	100	PASS	AC=1994;AF=0.398163;AN=5008;NS=2504;DP=18557;EAS_AF=0.5407;AMR_AF=0.268;AFR_AF=0.5189;EUR_AF=0.2714;SAS_AF=0.3108;AA=.|||;VT=SNP
6	33067753	rs538188120	C	T	100	PASS	AC=1997;AF=0.398762;AN=5008;NS=2504;DP=18401;EAS_AF=0.5417;AMR_AF=0.2695;AFR_AF=0.5189;EUR_AF=0.2714;SAS_AF=0.3119;AA=.|||;VT=SNP
6	33067769	rs556176578	A	G	100	PASS	AC=1998;AF=0.398962;AN=5008;NS=2504;DP=18413;EAS_AF=0.5417;AMR_AF=0.268;AFR_AF=0.5204;EUR_AF=0.2714;SAS_AF=0.3119;AA=.|||;VT=SNP
6	33067857	rs2395323	G	A	100	PASS	AC=1996;AF=0.398562;AN=5008;NS=2504;DP=17673;EAS_AF=0.5417;AMR_AF=0.268;AFR_AF=0.5189;EUR_AF=0.2714;SAS_AF=0.3119;AA=.|||;VT=SNP
6	33067897	rs2395324	G	A	100	PASS	AC=1988;AF=0.396965;AN=5008;NS=2504;DP=17821;EAS_AF=0.5387;AMR_AF=0.268;AFR_AF=0.5197;EUR_AF=0.2714;SAS_AF=0.3057;AA=.|||;VT=SNP
6	33068246	rs115544840	C	T	100	PASS	AC=289;AF=0.0577077;AN=5008;NS=2504;DP=19089;EAS_AF=0.0496;AMR_AF=0.1009;AFR_AF=0.0076;EUR_AF=0.0417;SAS_AF=0.1196;AA=.|||;VT=SNP
6	33068302	rs544922276	A	T	100	PASS	AC=1997;AF=0.398762;AN=5008;NS=2504;DP=18668;EAS_AF=0.5417;AMR_AF=0.268;AFR_AF=0.5197;EUR_AF=0.2714;SAS_AF=0.3119;AA=.|||;VT=SNP
6	33068772	rs79470430	G	A	100	PASS	AC=434;AF=0.0866613;AN=5008;NS=2504;DP=17215;EAS_AF=0.375;AMR_AF=0.0173;AFR_AF=0.0023;EUR_AF=0.0239;SAS_AF=0.0174;AA=.|||;VT=SNP
6	33068848	rs527739469	T	C	100	PASS	AC=4012;AF=0.801118;AN=5008;NS=2504;DP=17312;EAS_AF=0.9435;AMR_AF=0.7666;AFR_AF=0.944;EUR_AF=0.6064;SAS_AF=0.6861;AA=.|||;VT=SNP
6	33068864	rs549208240	T	C	100	PASS	AC=1999;AF=0.399161;AN=5008;NS=2504;DP=17095;EAS_AF=0.5417;AMR_AF=0.268;AFR_AF=0.5189;EUR_AF=0.2724;SAS_AF=0.3139;AA=.|||;VT=SNP
6	33068865	rs567694277	G	A	100	PASS	AC=746;AF=0.148962;AN=5008;NS=2504;DP=17030;EAS_AF=0.1419;AMR_AF=0.1844;AFR_AF=0.0552;EUR_AF=0.1869;SAS_AF=0.2188;AA=.|||;VT=SNP
6	33068917	rs531593825	G	A	100	PASS	AC=1996;AF=0.398562;AN=5008;NS=2504;DP=18590;EAS_AF=0.5417;AMR_AF=0.268;AFR_AF=0.5189;EUR_AF=0.2714;SAS_AF=0.3119;AA=.|||;VT=SNP
6	33068964	rs550078871	T	G	100	PASS	AC=742;AF=0.148163;AN=5008;NS=2504;DP=19226;EAS_AF=0.1419;AMR_AF=0.1844;AFR_AF=0.0552;EUR_AF=0.1849;SAS_AF=0.2168;AA=.|||;VT=SNP
6	33068994	rs553501362	G	A	100	PASS	AC=1289;AF=0.257388;AN=5008;NS=2504;DP=19546;EAS_AF=0.5327;AMR_AF=0.2205;AFR_AF=0.1036;EUR_AF=0.2247;SAS_AF=0.2413;AA=.|||;VT=SNP
6	33068999	rs565533299	A	G	100	PASS	AC=1984;AF=0.396166;AN=5008;NS=2504;DP=19567;EAS_AF=0.5367;AMR_AF=0.268;AFR_AF=0.5189;EUR_AF=0.2704;SAS_AF=0.3057;AA=.|||;VT=SNP
6	33069233	rs9391751	T	C	100	PASS	AC=470;AF=0.0938498;AN=5008;NS=2504;DP=20876;EAS_AF=0.3899;AMR_AF=0.0288;AFR_AF=0.0053;EUR_AF=0.0318;SAS_AF=0.0184;AA=.|||;VT=SNP
6	33069367	rs3117247	T	A	100	PASS	AC=1996;AF=0.398562;AN=5008;NS=2504;DP=21244;EAS_AF=0.5417;AMR_AF=0.268;AFR_AF=0.5189;EUR_AF=0.2714;SAS_AF=0.3119;AA=.|||;VT=SNP
6	33069405	rs3117246	T	C	100	PASS	AC=1294;AF=0.258387;AN=5008;NS=2504;DP=21873;EAS_AF=0.5327;AMR_AF=0.2219;AFR_AF=0.1036;EUR_AF=0.2286;SAS_AF=0.2413;AA=.|||;VT=SNP
6	33069495	rs145187462	C	G	100	PASS	AC=171;AF=0.0341454;AN=5008;NS=2504;DP=21191;EAS_AF=0.0139;AMR_AF=0.0303;AFR_AF=0.0703;EUR_AF=0.0239;SAS_AF=0.0194;AA=.|||;VT=SNP
6	33069567	rs3117245	C	A	100	PASS	AC=398;AF=0.0794728;AN=5008;NS=2504;DP=20554;EAS_AF=0.0367;AMR_AF=0.245;AFR_AF=0.0076;EUR_AF=0.1163;SAS_AF=0.0654;AA=.|||;VT=SNP
6	33069813	rs3117244	G	A	100	PASS	AC=582;AF=0.116214;AN=5008;NS=2504;DP=20527;EAS_AF=0.0526;AMR_AF=0.2781;AFR_AF=0.084;EUR_AF=0.1412;SAS_AF=0.0849;AA=.|||;VT=SNP
6	33069873	rs3117243	T	C	100	PASS	AC=1996;AF=0.398562;AN=5008;NS=2504;DP=20430;EAS_AF=0.5417;AMR_AF=0.268;AFR_AF=0.5189;EUR_AF=0.2714;SAS_AF=0.3119;AA=.|||;VT=SNP
6	33069893	rs3117242	A	G	100	PASS	AC=1987;AF=0.396765;AN=5008;NS=2504;DP=20510;EAS_AF=0.5367;AMR_AF=0.268;AFR_AF=0.5197;EUR_AF=0.2714;SAS_AF=0.3067;AA=.|||;VT=SNP
6	33070132	rs143751895	G	T	100	PASS	AC=29;AF=0.00579073;AN=5008;NS=2504;DP=19277;EAS_AF=0.0288;AMR_AF=0;AFR_AF=0;EUR_AF=0;SAS_AF=0;AA=.|||;VT=SNP
6	33070230	rs9394131	A	G	100	PASS	AC=434;AF=0.0866613;AN=5008;NS=2504;DP=19763;EAS_AF=0.375;AMR_AF=0.0173;AFR_AF=0.0023;EUR_AF=0.0239;SAS_AF=0.0174;AA=.|||;VT=SNP
6	33070749	rs3128921	C	A	100	PASS	AC=1930;AF=0.385383;AN=5008;NS=2504;DP=15141;EAS_AF=0.5407;AMR_AF=0.2608;AFR_AF=0.4849;EUR_AF=0.2634;SAS_AF=0.3047;AA=.|||;VT=SNP
6	33070817	rs3128922	C	T	100	PASS	AC=1931;AF=0.385583;AN=5008;NS=2504;DP=14345;EAS_AF=0.5407;AMR_AF=0.2608;AFR_AF=0.4849;EUR_AF=0.2634;SAS_AF=0.3057;AA=.|||;VT=SNP
6	33070822	rs3129198	G	A	100	PASS	AC=746;AF=0.148962;AN=5008;NS=2504;DP=14495;EAS_AF=0.1419;AMR_AF=0.1859;AFR_AF=0.0552;EUR_AF=0.1879;SAS_AF=0.2168;AA=.|||;VT=SNP
6	33070907	rs3129197	G	A	100	PASS	AC=748;AF=0.149361;AN=5008;NS=2504;DP=13870;EAS_AF=0.1419;AMR_AF=0.1859;AFR_AF=0.0567;EUR_AF=0.1879;SAS_AF=0.2168;AA=.|||;VT=SNP
6	33071134	rs3117241	A	G	100	PASS	AC=1441;AF=0.28774;AN=5008;NS=2504;DP=15377;EAS_AF=0.1468;AMR_AF=0.232;AFR_AF=0.472;EUR_AF=0.2316;SAS_AF=0.2812;AA=.|||;VT=SNP
6	33071229	rs114976842	A	G	100	PASS	AC=374;AF=0.0746805;AN=5008;NS=2504;DP=14710;EAS_AF=0.0863;AMR_AF=0.0648;AFR_AF=0.0855;EUR_AF=0.0437;SAS_AF=0.0869;AA=.|||;VT=SNP
6	33071322	rs3128923	C	G	100	PASS	AC=1938;AF=0.386981;AN=5008;NS=2504;DP=14931;EAS_AF=0.5377;AMR_AF=0.2608;AFR_AF=0.4856;EUR_AF=0.2724;SAS_AF=0.3057;AA=.|||;VT=SNP
6	33071335	rs3117240	T	C	100	PASS	AC=1450;AF=0.289537;AN=5008;NS=2504;DP=15181;EAS_AF=0.1468;AMR_AF=0.232;AFR_AF=0.4781;EUR_AF=0.2326;SAS_AF=0.2812;AA=.|||;VT=SNP
6	33071424	rs3128924	A	G	100	PASS	AC=2581;AF=0.515375;AN=5008;NS=2504;DP=17165;EAS_AF=0.8006;AMR_AF=0.536;AFR_AF=0.4735;EUR_AF=0.3738;SAS_AF=0.409;AA=.|||;VT=SNP
6	33071591	rs57594310	G	T	100	PASS	AC=470;AF=0.0938498;AN=5008;NS=2504;DP=15415;EAS_AF=0.3899;AMR_AF=0.0288;AFR_AF=0.0053;EUR_AF=0.0318;SAS_AF=0.0184;AA=.|||;VT=SNP
6	33071597	rs61569031	C	T	100	PASS	AC=470;AF=0.0938498;AN=5008;NS=2504;DP=15775;EAS_AF=0.3899;AMR_AF=0.0288;AFR_AF=0.0053;EUR_AF=0.0318;SAS_AF=0.0184;AA=.|||;VT=SNP
6	33071600	rs3128925	C	A	100	PASS	AC=1439;AF=0.28734;AN=5008;NS=2504;DP=15896;EAS_AF=0.1468;AMR_AF=0.232;AFR_AF=0.4705;EUR_AF=0.2316;SAS_AF=0.2812;AA=.|||;VT=SNP
6	33071708	rs3129196	G	A	100	PASS	AC=1439;AF=0.28734;AN=5008;NS=2504;DP=17763;EAS_AF=0.1468;AMR_AF=0.232;AFR_AF=0.4705;EUR_AF=0.2316;SAS_AF=0.2812;AA=.|||;VT=SNP
6	33071744	rs61074882	C	T	100	PASS	AC=482;AF=0.096246;AN=5008;NS=2504;DP=17212;EAS_AF=0.3899;AMR_AF=0.0288;AFR_AF=0.0144;EUR_AF=0.0318;SAS_AF=0.0184;AA=.|||;VT=SNP
6	33071754	rs3128926	C	A	100	PASS	AC=1439;AF=0.28734;AN=5008;NS=2504;DP=17064;EAS_AF=0.1468;AMR_AF=0.232;AFR_AF=0.4705;EUR_AF=0.2316;SAS_AF=0.2812;AA=.|||;VT=SNP
6	33071777	rs3117239	A	G	100	PASS	AC=1440;AF=0.28754;AN=5008;NS=2504;DP=17001;EAS_AF=0.1468;AMR_AF=0.232;AFR_AF=0.4713;EUR_AF=0.2316;SAS_AF=0.2812;AA=.|||;VT=SNP
6	33071827	rs118156405	C	G	100	PASS	AC=71;AF=0.0141773;AN=5008;NS=2504;DP=16866;EAS_AF=0.0575;AMR_AF=0;AFR_AF=0;EUR_AF=0;SAS_AF=0.0133;AA=.|||;VT=SNP
6	33071839	rs61705355	C	A	100	PASS	AC=433;AF=0.0864617;AN=5008;NS=2504;DP=16760;EAS_AF=0.374;AMR_AF=0.0173;AFR_AF=0.0023;EUR_AF=0.0239;SAS_AF=0.0174;AA=.|||;VT=SNP
6	33071983	rs3117238	T	C	100	PASS	AC=1949;AF=0.389177;AN=5008;NS=2504;DP=17289;EAS_AF=0.5417;AMR_AF=0.2608;AFR_AF=0.4871;EUR_AF=0.2714;SAS_AF=0.3119;AA=.|||;VT=SNP
6	33072172	rs4282438	T	G	100	PASS	AC=470;AF=0.0938498;AN=5008;NS=2504;DP=19576;EAS_AF=0.3899;AMR_AF=0.0288;AFR_AF=0.0053;EUR_AF=0.0318;SAS_AF=0.0184;AA=.|||;VT=SNP
6	33072240	rs2064479	C	T	100	PASS	AC=1932;AF=0.385783;AN=5008;NS=2504;DP=18421;EAS_AF=0.5407;AMR_AF=0.2608;AFR_AF=0.4849;EUR_AF=0.2634;SAS_AF=0.3067;AA=.|||;VT=SNP
6	33072266	rs2064478	C	T	100	PASS	AC=1440;AF=0.28754;AN=5008;NS=2504;DP=18155;EAS_AF=0.1468;AMR_AF=0.232;AFR_AF=0.4705;EUR_AF=0.2316;SAS_AF=0.2822;AA=.|||;VT=SNP
6	33072287	rs2064477	G	A	100	PASS	AC=1932;AF=0.385783;AN=5008;NS=2504;DP=17994;EAS_AF=0.5407;AMR_AF=0.2608;AFR_AF=0.4849;EUR_AF=0.2634;SAS_AF=0.3067;AA=.|||;VT=SNP
6	33072415	rs4412248	C	G	100	PASS	AC=433;AF=0.0864617;AN=5008;NS=2504;DP=19062;EAS_AF=0.374;AMR_AF=0.0173;AFR_AF=0.0023;EUR_AF=0.0239;SAS_AF=0.0174;AA=.|||;VT=SNP
6	33072539	rs9296079	G	T	100	PASS	AC=492;AF=0.0982428;AN=5008;NS=2504;DP=21129;EAS_AF=0.3938;AMR_AF=0.0288;AFR_AF=0.0144;EUR_AF=0.0318;SAS_AF=0.0245;AA=.|||;VT=SNP
6	33072598	rs16868789	A	G	100	PASS	AC=171;AF=0.0341454;AN=5008;NS=2504;DP=20547;EAS_AF=0.0139;AMR_AF=0.0303;AFR_AF=0.0703;EUR_AF=0.0239;SAS_AF=0.0194;AA=.|||;VT=SNP
6	33072729	rs3130210	G	T	100	PASS	AC=1440;AF=0.28754;AN=5008;NS=2504;DP=23025;EAS_AF=0.1478;AMR_AF=0.232;AFR_AF=0.4705;EUR_AF=0.2316;SAS_AF=0.2812;AA=.|||;VT=SNP
6	33073068	rs3117236	A	G	100	PASS	AC=1460;AF=0.291534;AN=5008;NS=2504;DP=24624;EAS_AF=0.1508;AMR_AF=0.232;AFR_AF=0.4728;EUR_AF=0.2396;SAS_AF=0.2873;AA=.|||;VT=SNP
6	33073076	rs3130211	G	A	100	PASS	AC=1459;AF=0.291334;AN=5008;NS=2504;DP=24523;EAS_AF=0.1498;AMR_AF=0.232;AFR_AF=0.4728;EUR_AF=0.2396;SAS_AF=0.2873;AA=.|||;VT=SNP
6	33073322	rs2064476	A	G	100	PASS	AC=2323;AF=0.463858;AN=5008;NS=2504;DP=25216;EAS_AF=0.628;AMR_AF=0.3256;AFR_AF=0.5726;EUR_AF=0.3151;SAS_AF=0.3988;AA=.|||;VT=SNP
6	33073440	rs2064475	G	A	100	PASS	AC=1439;AF=0.28734;AN=5008;NS=2504;DP=21213;EAS_AF=0.1468;AMR_AF=0.232;AFR_AF=0.4705;EUR_AF=0.2316;SAS_AF=0.2812;AA=.|||;VT=SNP
6	33073463	rs2064474	G	A	100	PASS	AC=1457;AF=0.290935;AN=5008;NS=2504;DP=21070;EAS_AF=0.1478;AMR_AF=0.232;AFR_AF=0.4728;EUR_AF=0.2396;SAS_AF=0.2873;AA=.|||;VT=SNP
6	33073515	rs2064473	G	A	100	PASS	AC=746;AF=0.148962;AN=5008;NS=2504;DP=20881;EAS_AF=0.1419;AMR_AF=0.1859;AFR_AF=0.0552;EUR_AF=0.1879;SAS_AF=0.2168;AA=.|||;VT=SNP
6	33073789	rs17221241	T	C	100	PASS	AC=289;AF=0.0577077;AN=5008;NS=2504;DP=20659;EAS_AF=0.0496;AMR_AF=0.1009;AFR_AF=0.0076;EUR_AF=0.0417;SAS_AF=0.1196;AA=.|||;VT=SNP
6	33073902	rs3117235	A	C	100	PASS	AC=1950;AF=0.389377;AN=5008;NS=2504;DP=20789;EAS_AF=0.5417;AMR_AF=0.2608;AFR_AF=0.4871;EUR_AF=0.2714;SAS_AF=0.3129;AA=.|||;VT=SNP
6	33073904	rs9368752	G	T	100	PASS	AC=433;AF=0.0864617;AN=5008;NS=2504;DP=20770;EAS_AF=0.374;AMR_AF=0.0173;AFR_AF=0.0023;EUR_AF=0.0239;SAS_AF=0.0174;AA=.|||;VT=SNP
6	33073984	rs3117234	A	G	100	PASS	AC=1457;AF=0.290935;AN=5008;NS=2504;DP=22632;EAS_AF=0.1478;AMR_AF=0.232;AFR_AF=0.4728;EUR_AF=0.2396;SAS_AF=0.2873;AA=.|||;VT=SNP
6	33074288	rs3128927	C	T	100	PASS	AC=1832;AF=0.365815;AN=5008;NS=2504;DP=21683;EAS_AF=0.2341;AMR_AF=0.2968;AFR_AF=0.5582;EUR_AF=0.2843;SAS_AF=0.3742;AA=.|||;VT=SNP
6	33074348	rs3117233	T	C	100	PASS	AC=1440;AF=0.28754;AN=5008;NS=2504;DP=21028;EAS_AF=0.1468;AMR_AF=0.232;AFR_AF=0.4705;EUR_AF=0.2326;SAS_AF=0.2812;AA=.|||;VT=SNP
6	33074389	rs3130212	G	C	100	PASS	AC=1457;AF=0.290935;AN=5008;NS=2504;DP=20000;EAS_AF=0.1478;AMR_AF=0.232;AFR_AF=0.4728;EUR_AF=0.2396;SAS_AF=0.2873;AA=.|||;VT=SNP
6	33074527	rs117807331	A	G	100	PASS	AC=24;AF=0.00479233;AN=5008;NS=2504;DP=19763;EAS_AF=0.0188;AMR_AF=0;AFR_AF=0;EUR_AF=0;SAS_AF=0.0051;AA=.|||;VT=SNP
6	33074569	rs3117232	A	G	100	PASS	AC=1457;AF=0.290935;AN=5008;NS=2504;DP=19798;EAS_AF=0.1478;AMR_AF=0.232;AFR_AF=0.4728;EUR_AF=0.2396;SAS_AF=0.2873;AA=.|||;VT=SNP
6	33074612	rs3128928	C	A	100	PASS	AC=1303;AF=0.260184;AN=5008;NS=2504;DP=20672;EAS_AF=0.1002;AMR_AF=0.1585;AFR_AF=0.4667;EUR_AF=0.2107;SAS_AF=0.2689;AA=.|||;VT=SNP
6	33074617	rs9469357	C	T	100	PASS	AC=348;AF=0.0694888;AN=5008;NS=2504;DP=20821;EAS_AF=0.0863;AMR_AF=0.0648;AFR_AF=0.0658;EUR_AF=0.0437;SAS_AF=0.0869;AA=.|||;VT=SNP
6	33074707	rs3130213	G	A	100	PASS	AC=1436;AF=0.286741;AN=5008;NS=2504;DP=20409;EAS_AF=0.1468;AMR_AF=0.232;AFR_AF=0.469;EUR_AF=0.2316;SAS_AF=0.2802;AA=.|||;VT=SNP
6	33074712	rs3130214	G	C	100	PASS	AC=351;AF=0.0700879;AN=5008;NS=2504;DP=20321;EAS_AF=0.0794;AMR_AF=0.0634;AFR_AF=0.0166;EUR_AF=0.1213;SAS_AF=0.0849;AA=.|||;VT=SNP
6	33074853	rs3128929	C	T	100	PASS	AC=1456;AF=0.290735;AN=5008;NS=2504;DP=19085;EAS_AF=0.1478;AMR_AF=0.232;AFR_AF=0.472;EUR_AF=0.2396;SAS_AF=0.2873;AA=.|||;VT=SNP
6	33074908	rs3117231	A	G	100	PASS	AC=1895;AF=0.378395;AN=5008;NS=2504;DP=19955;EAS_AF=0.5228;AMR_AF=0.2493;AFR_AF=0.4781;EUR_AF=0.2634;SAS_AF=0.3047;AA=.|||;VT=SNP
6	33074963	rs3130215	A	G	100	PASS	AC=3915;AF=0.781749;AN=5008;NS=2504;DP=20882;EAS_AF=0.9474;AMR_AF=0.7565;AFR_AF=0.8744;EUR_AF=0.6014;SAS_AF=0.6892;AA=.|||;VT=SNP
6	33075443	rs910320	C	T	100	PASS	AC=1351;AF=0.269768;AN=5008;NS=2504;DP=19742;EAS_AF=0.1349;AMR_AF=0.2104;AFR_AF=0.4418;EUR_AF=0.2147;SAS_AF=0.2751;AA=.|||;VT=SNP
6	33075635	rs3117230	A	G	100	PASS	AC=1439;AF=0.28734;AN=5008;NS=2504;DP=17714;EAS_AF=0.1468;AMR_AF=0.232;AFR_AF=0.4705;EUR_AF=0.2316;SAS_AF=0.2812;AA=.|||;VT=SNP
6	33075666	rs3128930	C	T	100	PASS	AC=1746;AF=0.348642;AN=5008;NS=2504;DP=17865;EAS_AF=0.2252;AMR_AF=0.2752;AFR_AF=0.5363;EUR_AF=0.2584;SAS_AF=0.3671;AA=.|||;VT=SNP
6	33075815	rs116257527	C	T	100	PASS	AC=437;AF=0.0872604;AN=5008;NS=2504;DP=15961;EAS_AF=0.373;AMR_AF=0.0187;AFR_AF=0.0023;EUR_AF=0.0268;SAS_AF=0.0184;AA=.|||;VT=SNP
6	33075946	rs78695959	T	G	100	PASS	AC=438;AF=0.0874601;AN=5008;NS=2504;DP=16444;EAS_AF=0.374;AMR_AF=0.0187;AFR_AF=0.0023;EUR_AF=0.0268;SAS_AF=0.0184;AA=.|||;VT=SNP
6	33076090	rs872956	T	A	100	PASS	AC=1349;AF=0.269369;AN=5008;NS=2504;DP=20321;EAS_AF=0.1349;AMR_AF=0.2104;AFR_AF=0.4418;EUR_AF=0.2137;SAS_AF=0.274;AA=.|||;VT=SNP
6	33076268	rs742870	T	C	100	PASS	AC=3146;AF=0.628195;AN=5008;NS=2504;DP=19170;EAS_AF=0.6875;AMR_AF=0.6441;AFR_AF=0.764;EUR_AF=0.4901;SAS_AF=0.5143;AA=.|||;VT=SNP
6	33076509	rs9277621	G	A	100	PASS	AC=722;AF=0.144169;AN=5008;NS=2504;DP=21943;EAS_AF=0.2599;AMR_AF=0.1037;AFR_AF=0.0764;EUR_AF=0.1153;SAS_AF=0.1748;AA=.|||;VT=SNP
6	33076539	rs9296080	C	T	100	PASS	AC=548;AF=0.109425;AN=5008;NS=2504;DP=21001;EAS_AF=0.3929;AMR_AF=0.0317;AFR_AF=0.053;EUR_AF=0.0348;SAS_AF=0.0256;AA=.|||;VT=SNP
6	33076661	rs9296081	C	G	100	PASS	AC=525;AF=0.104832;AN=5008;NS=2504;DP=20728;EAS_AF=0.3879;AMR_AF=0.0317;AFR_AF=0.0439;EUR_AF=0.0348;SAS_AF=0.0194;AA=.|||;VT=SNP
6	33076668	rs9296082	T	C	100	PASS	AC=565;AF=0.112819;AN=5008;NS=2504;DP=20690;EAS_AF=0.3929;AMR_AF=0.0317;AFR_AF=0.0552;EUR_AF=0.0427;SAS_AF=0.0317;AA=.|||;VT=SNP
6	33077212	rs55786561	G	A	100	PASS	AC=289;AF=0.0577077;AN=5008;NS=2504;DP=19441;EAS_AF=0.0496;AMR_AF=0.1009;AFR_AF=0.0076;EUR_AF=0.0417;SAS_AF=0.1196;AA=.|||;VT=SNP
6	33077227	rs9378179	G	C	100	PASS	AC=528;AF=0.105431;AN=5008;NS=2504;DP=19598;EAS_AF=0.3889;AMR_AF=0.0317;AFR_AF=0.0454;EUR_AF=0.0348;SAS_AF=0.0194;AA=.|||;VT=SNP
6	33077271	rs3130216	G	A	100	PASS	AC=3847;AF=0.768171;AN=5008;NS=2504;DP=19218;EAS_AF=0.9405;AMR_AF=0.7349;AFR_AF=0.8828;EUR_AF=0.5746;SAS_AF=0.6585;AA=.|||;VT=SNP
6	33078020	rs3130217	T	C	100	PASS	AC=352;AF=0.0702875;AN=5008;NS=2504;DP=22336;EAS_AF=0.0794;AMR_AF=0.0634;AFR_AF=0.0166;EUR_AF=0.1213;SAS_AF=0.0859;AA=.|||;VT=SNP
6	33078082	rs3128932	C	T	100	PASS	AC=1229;AF=0.245407;AN=5008;NS=2504;DP=21008;EAS_AF=0.5238;AMR_AF=0.196;AFR_AF=0.0938;EUR_AF=0.2058;SAS_AF=0.2393;AA=.|||;VT=SNP
6	33078163	rs3130218	G	A	100	PASS	AC=351;AF=0.0700879;AN=5008;NS=2504;DP=22265;EAS_AF=0.0794;AMR_AF=0.0634;AFR_AF=0.0159;EUR_AF=0.1213;SAS_AF=0.0859;AA=.|||;VT=SNP
6	33078173	rs9357157	T	C	100	PASS	AC=534;AF=0.106629;AN=5008;NS=2504;DP=22385;EAS_AF=0.3929;AMR_AF=0.0317;AFR_AF=0.0454;EUR_AF=0.0348;SAS_AF=0.0215;AA=.|||;VT=SNP
6	33078315	rs9380341	G	A	100	PASS	AC=534;AF=0.106629;AN=5008;NS=2504;DP=21123;EAS_AF=0.3929;AMR_AF=0.0317;AFR_AF=0.0454;EUR_AF=0.0348;SAS_AF=0.0215;AA=.|||;VT=SNP
6	33078390	rs144759123	C	T	100	PASS	AC=24;AF=0.00479233;AN=5008;NS=2504;DP=20621;EAS_AF=0.0119;AMR_AF=0;AFR_AF=0;EUR_AF=0.002;SAS_AF=0.0102;AA=.|||;VT=SNP
6	33078476	rs9277625	C	T	100	PASS	AC=865;AF=0.172724;AN=5008;NS=2504;DP=22401;EAS_AF=0.256;AMR_AF=0.1225;AFR_AF=0.1785;EUR_AF=0.1143;SAS_AF=0.1748;AA=.|||;VT=SNP
6	33078573	rs9380342	G	T	100	PASS	AC=469;AF=0.0936502;AN=5008;NS=2504;DP=20903;EAS_AF=0.377;AMR_AF=0.0187;AFR_AF=0.0219;EUR_AF=0.0268;SAS_AF=0.0204;AA=.|||;VT=SNP
6	33078707	rs34159555	G	A	100	PASS	AC=387;AF=0.0772764;AN=5008;NS=2504;DP=19547;EAS_AF=0.0367;AMR_AF=0.2464;AFR_AF=0.0068;EUR_AF=0.1173;SAS_AF=0.0532;AA=.|||;VT=SNP
6	33078996	rs9366813	T	C	100	PASS	AC=496;AF=0.0990415;AN=5008;NS=2504;DP=19001;EAS_AF=0.378;AMR_AF=0.0202;AFR_AF=0.0408;EUR_AF=0.0268;SAS_AF=0.0204;AA=.|||;VT=SNP
6	33079166	rs9380343	C	T	100	PASS	AC=552;AF=0.110224;AN=5008;NS=2504;DP=17580;EAS_AF=0.3938;AMR_AF=0.0317;AFR_AF=0.0477;EUR_AF=0.0427;SAS_AF=0.0276;AA=.|||;VT=SNP
6	33079385	rs12174662	G	T	100	PASS	AC=470;AF=0.0938498;AN=5008;NS=2504;DP=18115;EAS_AF=0.378;AMR_AF=0.0187;AFR_AF=0.0219;EUR_AF=0.0268;SAS_AF=0.0204;AA=.|||;VT=SNP
6	33079450	rs35701899	T	C	100	PASS	AC=398;AF=0.0794728;AN=5008;NS=2504;DP=19791;EAS_AF=0.0367;AMR_AF=0.2464;AFR_AF=0.0068;EUR_AF=0.1173;SAS_AF=0.0644;AA=.|||;VT=SNP
6	33079476	rs9394133	C	A	100	PASS	AC=861;AF=0.171925;AN=5008;NS=2504;DP=20010;EAS_AF=0.4474;AMR_AF=0.1326;AFR_AF=0.0628;EUR_AF=0.0845;SAS_AF=0.1534;AA=.|||;VT=SNP
6	33079535	rs116429954	C	T	100	PASS	AC=325;AF=0.0648962;AN=5008;NS=2504;DP=19177;EAS_AF=0.0496;AMR_AF=0.1023;AFR_AF=0.034;EUR_AF=0.0417;SAS_AF=0.1196;AA=.|||;VT=SNP
6	33079689	rs9380344	C	T	100	PASS	AC=558;AF=0.111422;AN=5008;NS=2504;DP=20501;EAS_AF=0.3978;AMR_AF=0.0317;AFR_AF=0.0461;EUR_AF=0.0427;SAS_AF=0.0317;AA=.|||;VT=SNP
6	33079766	rs6937034	A	G	100	PASS	AC=527;AF=0.105232;AN=5008;NS=2504;DP=23580;EAS_AF=0.3839;AMR_AF=0.0202;AFR_AF=0.0446;EUR_AF=0.0348;SAS_AF=0.0327;AA=.|||;VT=SNP
6	33079812	rs6937061	A	G	100	PASS	AC=325;AF=0.0648962;AN=5008;NS=2504;DP=23421;EAS_AF=0.0496;AMR_AF=0.1023;AFR_AF=0.034;EUR_AF=0.0417;SAS_AF=0.1196;AA=.|||;VT=SNP
6	33079948	rs142476146	C	G	100	PASS	AC=29;AF=0.00579073;AN=5008;NS=2504;DP=20005;EAS_AF=0.0288;AMR_AF=0;AFR_AF=0;EUR_AF=0;SAS_AF=0;AA=.|||;VT=SNP
6	33080160	rs78070629	G	C	100	PASS	AC=507;AF=0.101238;AN=5008;NS=2504;DP=23008;EAS_AF=0.3938;AMR_AF=0.0303;AFR_AF=0.025;EUR_AF=0.0348;SAS_AF=0.0215;AA=.|||;VT=SNP
6	33080173	rs78980954	T	C	100	PASS	AC=506;AF=0.101038;AN=5008;NS=2504;DP=22922;EAS_AF=0.3929;AMR_AF=0.0303;AFR_AF=0.025;EUR_AF=0.0348;SAS_AF=0.0215;AA=.|||;VT=SNP
6	33080204	rs55821907	T	C	100	PASS	AC=299;AF=0.0597045;AN=5008;NS=2504;DP=21603;EAS_AF=0.0496;AMR_AF=0.1009;AFR_AF=0.0151;EUR_AF=0.0417;SAS_AF=0.1196;AA=.|||;VT=SNP
6	33080229	rs114287598	C	T	100	PASS	AC=506;AF=0.101038;AN=5008;NS=2504;DP=20833;EAS_AF=0.3929;AMR_AF=0.0303;AFR_AF=0.025;EUR_AF=0.0348;SAS_AF=0.0215;AA=.|||;VT=SNP
6	33080237	rs75231892	G	C	100	PASS	AC=506;AF=0.101038;AN=5008;NS=2504;DP=20821;EAS_AF=0.3929;AMR_AF=0.0303;AFR_AF=0.025;EUR_AF=0.0348;SAS_AF=0.0215;AA=.|||;VT=SNP
6	33080240	rs115442289	T	C	100	PASS	AC=506;AF=0.101038;AN=5008;NS=2504;DP=20777;EAS_AF=0.3929;AMR_AF=0.0303;AFR_AF=0.025;EUR_AF=0.0348;SAS_AF=0.0215;AA=.|||;VT=SNP
6	33080359	rs9380345	C	T	100	PASS	AC=506;AF=0.101038;AN=5008;NS=2504;DP=17983;EAS_AF=0.3929;AMR_AF=0.0303;AFR_AF=0.025;EUR_AF=0.0348;SAS_AF=0.0215;AA=.|||;VT=SNP
6	33080360	rs9348906	T	G	100	PASS	AC=506;AF=0.101038;AN=5008;NS=2504;DP=17991;EAS_AF=0.3929;AMR_AF=0.0303;AFR_AF=0.025;EUR_AF=0.0348;SAS_AF=0.0215;AA=.|||;VT=SNP
6	33080427	rs77234366	C	T	100	PASS	AC=507;AF=0.101238;AN=5008;NS=2504;DP=17697;EAS_AF=0.3938;AMR_AF=0.0303;AFR_AF=0.025;EUR_AF=0.0348;SAS_AF=0.0215;AA=.|||;VT=SNP
6	33080799	rs9366814	T	G	100	PASS	AC=495;AF=0.0988419;AN=5008;NS=2504;DP=19509;EAS_AF=0.3978;AMR_AF=0.0317;AFR_AF=0.0061;EUR_AF=0.0368;SAS_AF=0.0276;AA=.|||;VT=SNP
6	33081632	rs11751659	A	G	100	PASS	AC=515;AF=0.102835;AN=5008;NS=2504;DP=21240;EAS_AF=0.0526;AMR_AF=0.2738;AFR_AF=0.0514;EUR_AF=0.1332;SAS_AF=0.0716;AA=.|||;VT=SNP
6	33081707	rs34823653	C	T	100	PASS	AC=432;AF=0.086262;AN=5008;NS=2504;DP=20288;EAS_AF=0.0516;AMR_AF=0.2594;AFR_AF=0.0091;EUR_AF=0.1233;SAS_AF=0.0654;AA=.|||;VT=SNP
6	33081712	rs35375326	A	G	100	PASS	AC=432;AF=0.086262;AN=5008;NS=2504;DP=20096;EAS_AF=0.0516;AMR_AF=0.2608;AFR_AF=0.0091;EUR_AF=0.1223;SAS_AF=0.0654;AA=.|||;VT=SNP
6	33081798	rs7744381	C	T	100	PASS	AC=909;AF=0.18151;AN=5008;NS=2504;DP=19511;EAS_AF=0.0238;AMR_AF=0.0807;AFR_AF=0.5295;EUR_AF=0.0656;SAS_AF=0.0644;AA=.|||;VT=SNP
6	33081817	rs9368753	A	G	100	PASS	AC=617;AF=0.123203;AN=5008;NS=2504;DP=19603;EAS_AF=0.38;AMR_AF=0.0331;AFR_AF=0.0991;EUR_AF=0.0358;SAS_AF=0.045;AA=.|||;VT=SNP
6	33081823	rs9277626	A	G	100	PASS	AC=1966;AF=0.392572;AN=5008;NS=2504;DP=19661;EAS_AF=0.749;AMR_AF=0.4395;AFR_AF=0.1876;EUR_AF=0.3111;SAS_AF=0.3528;AA=.|||;VT=SNP
6	33081898	rs9348907	C	A	100	PASS	AC=601;AF=0.120008;AN=5008;NS=2504;DP=19628;EAS_AF=0.381;AMR_AF=0.0317;AFR_AF=0.087;EUR_AF=0.0358;SAS_AF=0.045;AA=.|||;VT=SNP
6	33081979	rs9277627	G	C	100	PASS	AC=693;AF=0.138379;AN=5008;NS=2504;DP=19648;EAS_AF=0.252;AMR_AF=0.1052;AFR_AF=0.0318;EUR_AF=0.1461;SAS_AF=0.181;AA=.|||;VT=SNP
6	33082040	rs9277628	A	C	100	PASS	AC=705;AF=0.140775;AN=5008;NS=2504;DP=19778;EAS_AF=0.256;AMR_AF=0.1066;AFR_AF=0.0318;EUR_AF=0.1481;SAS_AF=0.1861;AA=.|||;VT=SNP
6	33082109	rs9277629	C	T	100	PASS	AC=470;AF=0.0938498;AN=5008;NS=2504;DP=18658;EAS_AF=0.0407;AMR_AF=0.0562;AFR_AF=0.0159;EUR_AF=0.1074;SAS_AF=0.2669;AA=.|||;VT=SNP
6	33082267	rs9277630	C	A	100	PASS	AC=720;AF=0.14377;AN=5008;NS=2504;DP=18723;EAS_AF=0.2708;AMR_AF=0.1167;AFR_AF=0.0318;EUR_AF=0.1511;SAS_AF=0.1759;AA=.|||;VT=SNP
6	33082308	rs733208	G	A	100	PASS	AC=726;AF=0.144968;AN=5008;NS=2504;DP=20276;EAS_AF=0.2718;AMR_AF=0.1167;AFR_AF=0.0318;EUR_AF=0.1511;SAS_AF=0.181;AA=.|||;VT=SNP
6	33082359	rs9277632	T	C	100	PASS	AC=727;AF=0.145168;AN=5008;NS=2504;DP=20120;EAS_AF=0.2718;AMR_AF=0.1182;AFR_AF=0.0318;EUR_AF=0.1511;SAS_AF=0.181;AA=.|||;VT=SNP
6	33082468	rs733209	T	C	100	PASS	AC=727;AF=0.145168;AN=5008;NS=2504;DP=20682;EAS_AF=0.2718;AMR_AF=0.1167;AFR_AF=0.0325;EUR_AF=0.1511;SAS_AF=0.181;AA=.|||;VT=SNP
6	33082471	rs2016780	G	C	100	PASS	AC=4436;AF=0.885783;AN=5008;NS=2504;DP=20801;EAS_AF=0.9762;AMR_AF=0.8141;AFR_AF=0.941;EUR_AF=0.7266;SAS_AF=0.9325;AA=.|||;VT=SNP
6	33082486	rs733210	A	G	100	PASS	AC=727;AF=0.145168;AN=5008;NS=2504;DP=21010;EAS_AF=0.2718;AMR_AF=0.1167;AFR_AF=0.0325;EUR_AF=0.1511;SAS_AF=0.181;AA=.|||;VT=SNP
6	33082512	rs9277636	A	G	100	PASS	AC=694;AF=0.138578;AN=5008;NS=2504;DP=20960;EAS_AF=0.2569;AMR_AF=0.1066;AFR_AF=0.031;EUR_AF=0.1431;SAS_AF=0.18;AA=.|||;VT=SNP
6	33082635	rs9277637	C	T	100	PASS	AC=861;AF=0.171925;AN=5008;NS=2504;DP=19167;EAS_AF=0.2847;AMR_AF=0.1441;AFR_AF=0.0454;EUR_AF=0.1869;SAS_AF=0.2311;AA=.|||;VT=SNP
6	33082692	rs9277638	A	C	100	PASS	AC=892;AF=0.178115;AN=5008;NS=2504;DP=16838;EAS_AF=0.2887;AMR_AF=0.1455;AFR_AF=0.0613;EUR_AF=0.1869;SAS_AF=0.2362;AA=.|||;VT=SNP
6	33082729	rs766932	A	T	100	PASS	AC=1485;AF=0.296526;AN=5008;NS=2504;DP=16483;EAS_AF=0.3562;AMR_AF=0.3156;AFR_AF=0.1793;EUR_AF=0.2932;SAS_AF=0.3834;AA=.|||;VT=SNP
6	33082740	rs760902	G	A	100	PASS	AC=594;AF=0.11861;AN=5008;NS=2504;DP=16672;EAS_AF=0.0675;AMR_AF=0.17;AFR_AF=0.1188;EUR_AF=0.1064;SAS_AF=0.1472;AA=.|||;VT=SNP
6	33082744	rs9277639	G	C	100	PASS	AC=861;AF=0.171925;AN=5008;NS=2504;DP=16671;EAS_AF=0.2847;AMR_AF=0.1441;AFR_AF=0.0461;EUR_AF=0.1869;SAS_AF=0.2301;AA=.|||;VT=SNP
6	33082884	rs2894325	A	G	100	PASS	AC=862;AF=0.172125;AN=5008;NS=2504;DP=18514;EAS_AF=0.2847;AMR_AF=0.1441;AFR_AF=0.0461;EUR_AF=0.1869;SAS_AF=0.2311;AA=.|||;VT=SNP
6	33082956	rs4996196	G	C	100	PASS	AC=862;AF=0.172125;AN=5008;NS=2504;DP=19244;EAS_AF=0.2847;AMR_AF=0.1441;AFR_AF=0.0469;EUR_AF=0.1869;SAS_AF=0.2301;AA=.|||;VT=SNP
6	33083036	rs2395348	A	T	100	PASS	AC=862;AF=0.172125;AN=5008;NS=2504;DP=15869;EAS_AF=0.2857;AMR_AF=0.1441;AFR_AF=0.0469;EUR_AF=0.1859;SAS_AF=0.2301;AA=.|||;VT=SNP
6	33083062	rs9277640	A	G	100	PASS	AC=861;AF=0.171925;AN=5008;NS=2504;DP=15031;EAS_AF=0.2847;AMR_AF=0.1441;AFR_AF=0.0469;EUR_AF=0.1859;SAS_AF=0.2301;AA=.|||;VT=SNP
6	33083096	rs6457714	T	A	100	PASS	AC=2063;AF=0.411941;AN=5008;NS=2504;DP=15190;EAS_AF=0.495;AMR_AF=0.3775;AFR_AF=0.677;EUR_AF=0.2078;SAS_AF=0.2025;AA=.|||;VT=SNP
6	33083121	rs1810472	T	C	100	PASS	AC=1486;AF=0.296725;AN=5008;NS=2504;DP=15604;EAS_AF=0.3562;AMR_AF=0.3156;AFR_AF=0.18;EUR_AF=0.2932;SAS_AF=0.3834;AA=.|||;VT=SNP
6	33083134	rs2395349	G	A	100	PASS	AC=862;AF=0.172125;AN=5008;NS=2504;DP=15105;EAS_AF=0.2847;AMR_AF=0.1441;AFR_AF=0.0469;EUR_AF=0.1869;SAS_AF=0.2301;AA=.|||;VT=SNP
6	33083188	rs6457715	A	G	100	PASS	AC=2063;AF=0.411941;AN=5008;NS=2504;DP=14902;EAS_AF=0.495;AMR_AF=0.3775;AFR_AF=0.677;EUR_AF=0.2078;SAS_AF=0.2025;AA=.|||;VT=SNP
6	33083202	rs909800	C	T	100	PASS	AC=1488;AF=0.297125;AN=5008;NS=2504;DP=16136;EAS_AF=0.3562;AMR_AF=0.3156;AFR_AF=0.18;EUR_AF=0.2952;SAS_AF=0.3834;AA=.|||;VT=SNP
6	33083261	rs72873009	C	T	100	PASS	AC=594;AF=0.11861;AN=5008;NS=2504;DP=20170;EAS_AF=0.0675;AMR_AF=0.17;AFR_AF=0.1188;EUR_AF=0.1064;SAS_AF=0.1472;AA=.|||;VT=SNP
6	33083458	rs9277641	G	A	100	PASS	AC=864;AF=0.172524;AN=5008;NS=2504;DP=17697;EAS_AF=0.2857;AMR_AF=0.1441;AFR_AF=0.0469;EUR_AF=0.1879;SAS_AF=0.2301;AA=.|||;VT=SNP
6	33083490	rs9277642	T	C	100	PASS	AC=862;AF=0.172125;AN=5008;NS=2504;DP=17616;EAS_AF=0.2847;AMR_AF=0.1441;AFR_AF=0.0469;EUR_AF=0.1879;SAS_AF=0.229;AA=.|||;VT=SNP
6	33083574	rs9277643	C	T	100	PASS	AC=893;AF=0.178315;AN=5008;NS=2504;DP=20097;EAS_AF=0.2887;AMR_AF=0.1455;AFR_AF=0.062;EUR_AF=0.1879;SAS_AF=0.2352;AA=.|||;VT=SNP
6	33083599	rs9277644	A	G	100	PASS	AC=863;AF=0.172324;AN=5008;NS=2504;DP=20626;EAS_AF=0.2847;AMR_AF=0.1441;AFR_AF=0.0477;EUR_AF=0.1879;SAS_AF=0.229;AA=.|||;VT=SNP
6	33083684	rs9277645	A	T	100	PASS	AC=862;AF=0.172125;AN=5008;NS=2504;DP=20925;EAS_AF=0.2847;AMR_AF=0.1441;AFR_AF=0.0469;EUR_AF=0.1879;SAS_AF=0.229;AA=.|||;VT=SNP
6	33083705	rs9277646	C	G	100	PASS	AC=862;AF=0.172125;AN=5008;NS=2504;DP=19935;EAS_AF=0.2837;AMR_AF=0.1441;AFR_AF=0.0469;EUR_AF=0.1869;SAS_AF=0.2311;AA=.|||;VT=SNP
6	33083750	rs9277647	C	T	100	PASS	AC=857;AF=0.171126;AN=5008;NS=2504;DP=18690;EAS_AF=0.2847;AMR_AF=0.1441;AFR_AF=0.0469;EUR_AF=0.1829;SAS_AF=0.229;AA=.|||;VT=SNP
6	33083751	rs112290672	G	A	100	PASS	AC=314;AF=0.0626997;AN=5008;NS=2504;DP=18605;EAS_AF=0.0536;AMR_AF=0.1009;AFR_AF=0.0106;EUR_AF=0.0507;SAS_AF=0.1278;AA=.|||;VT=SNP
6	33083793	rs114171462	T	A	100	PASS	AC=167;AF=0.0333466;AN=5008;NS=2504;DP=17451;EAS_AF=0.0278;AMR_AF=0.0375;AFR_AF=0.0151;EUR_AF=0.0437;SAS_AF=0.0501;AA=.|||;VT=SNP
6	33083936	rs9277654	T	G	100	PASS	AC=893;AF=0.178315;AN=5008;NS=2504;DP=16141;EAS_AF=0.2887;AMR_AF=0.1455;AFR_AF=0.0613;EUR_AF=0.1879;SAS_AF=0.2362;AA=.|||;VT=SNP
6	33084148	rs9277656	G	T	100	PASS	AC=861;AF=0.171925;AN=5008;NS=2504;DP=19151;EAS_AF=0.2847;AMR_AF=0.1441;AFR_AF=0.0469;EUR_AF=0.1859;SAS_AF=0.2301;AA=.|||;VT=SNP
6	33084309	rs72873010	G	A	100	PASS	AC=592;AF=0.118211;AN=5008;NS=2504;DP=16925;EAS_AF=0.0675;AMR_AF=0.17;AFR_AF=0.118;EUR_AF=0.1064;SAS_AF=0.1462;AA=.|||;VT=SNP
6	33084357	rs9277657	T	C	100	PASS	AC=863;AF=0.172324;AN=5008;NS=2504;DP=16038;EAS_AF=0.2847;AMR_AF=0.1441;AFR_AF=0.0469;EUR_AF=0.1879;SAS_AF=0.2301;AA=.|||;VT=SNP
6	33084460	rs9277658	A	G	100	PASS	AC=893;AF=0.178315;AN=5008;NS=2504;DP=19217;EAS_AF=0.2887;AMR_AF=0.1455;AFR_AF=0.0613;EUR_AF=0.1879;SAS_AF=0.2362;AA=.|||;VT=SNP
6	33084596	rs9277660	G	A	100	PASS	AC=862;AF=0.172125;AN=5008;NS=2504;DP=20909;EAS_AF=0.2847;AMR_AF=0.1427;AFR_AF=0.0469;EUR_AF=0.1879;SAS_AF=0.2301;AA=.|||;VT=SNP
6	33084641	rs9277661	T	C	100	PASS	AC=863;AF=0.172324;AN=5008;NS=2504;DP=19557;EAS_AF=0.2847;AMR_AF=0.1441;AFR_AF=0.0469;EUR_AF=0.1879;SAS_AF=0.2301;AA=.|||;VT=SNP
6	33084671	rs3129294	A	C	100	PASS	AC=1630;AF=0.325479;AN=5008;NS=2504;DP=19243;EAS_AF=0.2202;AMR_AF=0.3256;AFR_AF=0.2103;EUR_AF=0.3718;SAS_AF=0.5419;AA=.|||;VT=SNP
6	33084698	rs9277662	A	G	100	PASS	AC=863;AF=0.172324;AN=5008;NS=2504;DP=19192;EAS_AF=0.2847;AMR_AF=0.1441;AFR_AF=0.0469;EUR_AF=0.1879;SAS_AF=0.2301;AA=.|||;VT=SNP
6	33085010	rs3129293	A	G	100	PASS	AC=3236;AF=0.646166;AN=5008;NS=2504;DP=15361;EAS_AF=0.4881;AMR_AF=0.5101;AFR_AF=0.7874;EUR_AF=0.5706;SAS_AF=0.7924;AA=.|||;VT=SNP
6	33085033	rs9277663	T	G	100	PASS	AC=893;AF=0.178315;AN=5008;NS=2504;DP=15003;EAS_AF=0.2887;AMR_AF=0.1455;AFR_AF=0.0613;EUR_AF=0.1879;SAS_AF=0.2362;AA=.|||;VT=SNP
6	33085361	rs72873013	T	G	100	PASS	AC=590;AF=0.117812;AN=5008;NS=2504;DP=17400;EAS_AF=0.0675;AMR_AF=0.17;AFR_AF=0.1165;EUR_AF=0.1064;SAS_AF=0.1462;AA=.|||;VT=SNP
6	33085425	rs3129292	G	A	100	PASS	AC=834;AF=0.166534;AN=5008;NS=2504;DP=16137;EAS_AF=0.125;AMR_AF=0.1153;AFR_AF=0.0537;EUR_AF=0.2167;SAS_AF=0.3466;AA=.|||;VT=SNP
6	33085461	rs9277664	G	A	100	PASS	AC=858;AF=0.171326;AN=5008;NS=2504;DP=16098;EAS_AF=0.2827;AMR_AF=0.1412;AFR_AF=0.0454;EUR_AF=0.1899;SAS_AF=0.229;AA=.|||;VT=SNP
6	33085534	rs72873014	T	C	100	PASS	AC=590;AF=0.117812;AN=5008;NS=2504;DP=17654;EAS_AF=0.0675;AMR_AF=0.17;AFR_AF=0.1165;EUR_AF=0.1064;SAS_AF=0.1462;AA=.|||;VT=SNP
6	33085543	rs9277667	T	C	100	PASS	AC=864;AF=0.172524;AN=5008;NS=2504;DP=17519;EAS_AF=0.2847;AMR_AF=0.1441;AFR_AF=0.0469;EUR_AF=0.1879;SAS_AF=0.2311;AA=.|||;VT=SNP
6	33085625	rs115131791	G	A	100	PASS	AC=188;AF=0.0375399;AN=5008;NS=2504;DP=18577;EAS_AF=0.0139;AMR_AF=0.0317;AFR_AF=0.0802;EUR_AF=0.0268;SAS_AF=0.0194;AA=.|||;VT=SNP
6	33085633	rs9277671	A	G	100	PASS	AC=864;AF=0.172524;AN=5008;NS=2504;DP=18597;EAS_AF=0.2847;AMR_AF=0.1441;AFR_AF=0.0469;EUR_AF=0.1879;SAS_AF=0.2311;AA=.|||;VT=SNP
6	33085655	rs3129291	A	G	100	PASS	AC=878;AF=0.175319;AN=5008;NS=2504;DP=18822;EAS_AF=0.129;AMR_AF=0.1153;AFR_AF=0.0779;EUR_AF=0.2187;SAS_AF=0.3528;AA=.|||;VT=SNP
6	33085660	rs3129290	G	C	100	PASS	AC=899;AF=0.179513;AN=5008;NS=2504;DP=18849;EAS_AF=0.13;AMR_AF=0.1167;AFR_AF=0.0923;EUR_AF=0.2187;SAS_AF=0.3528;AA=.|||;VT=SNP
6	33085851	rs3117039	C	T	100	PASS	AC=1728;AF=0.345048;AN=5008;NS=2504;DP=16355;EAS_AF=0.4008;AMR_AF=0.2565;AFR_AF=0.1377;EUR_AF=0.4016;SAS_AF=0.5726;AA=.|||;VT=SNP
6	33085910	rs3117038	C	T	100	PASS	AC=877;AF=0.17512;AN=5008;NS=2504;DP=15147;EAS_AF=0.129;AMR_AF=0.1153;AFR_AF=0.0779;EUR_AF=0.2187;SAS_AF=0.3517;AA=.|||;VT=SNP
6	33085947	rs4711314	G	C	100	PASS	AC=594;AF=0.11861;AN=5008;NS=2504;DP=16366;EAS_AF=0.0675;AMR_AF=0.17;AFR_AF=0.1165;EUR_AF=0.1064;SAS_AF=0.1503;AA=.|||;VT=SNP
6	33086044	rs3117036	C	T	100	PASS	AC=1761;AF=0.351637;AN=5008;NS=2504;DP=18768;EAS_AF=0.4137;AMR_AF=0.2608;AFR_AF=0.1392;EUR_AF=0.4066;SAS_AF=0.5828;AA=.|||;VT=SNP
6	33086249	rs3117035	C	T	100	PASS	AC=1761;AF=0.351637;AN=5008;NS=2504;DP=15375;EAS_AF=0.4137;AMR_AF=0.2608;AFR_AF=0.1392;EUR_AF=0.4066;SAS_AF=0.5828;AA=.|||;VT=SNP
6	33086448	rs1883414	G	A	100	PASS	AC=1469;AF=0.293331;AN=5008;NS=2504;DP=18396;EAS_AF=0.1964;AMR_AF=0.2853;AFR_AF=0.1944;EUR_AF=0.326;SAS_AF=0.499;AA=.|||;VT=SNP
6	33086454	rs9277675	G	A	100	PASS	AC=863;AF=0.172324;AN=5008;NS=2504;DP=18521;EAS_AF=0.2847;AMR_AF=0.1441;AFR_AF=0.0469;EUR_AF=0.1879;SAS_AF=0.2301;AA=.|||;VT=SNP
6	33086657	rs9277676	G	A	100	PASS	AC=864;AF=0.172524;AN=5008;NS=2504;DP=16632;EAS_AF=0.2847;AMR_AF=0.1441;AFR_AF=0.0469;EUR_AF=0.1879;SAS_AF=0.2311;AA=.|||;VT=SNP
6	33086851	rs9277677	C	T	100	PASS	AC=863;AF=0.172324;AN=5008;NS=2504;DP=16394;EAS_AF=0.2847;AMR_AF=0.1441;AFR_AF=0.0469;EUR_AF=0.1879;SAS_AF=0.2301;AA=.|||;VT=SNP
6	33087358	rs3117034	T	A	100	PASS	AC=1760;AF=0.351438;AN=5008;NS=2504;DP=19599;EAS_AF=0.4137;AMR_AF=0.2608;AFR_AF=0.1392;EUR_AF=0.4066;SAS_AF=0.5818;AA=.|||;VT=SNP
6	33087519	rs9277679	G	A	100	PASS	AC=882;AF=0.176118;AN=5008;NS=2504;DP=18525;EAS_AF=0.2847;AMR_AF=0.1455;AFR_AF=0.0613;EUR_AF=0.1879;SAS_AF=0.229;AA=.|||;VT=SNP
6	33087546	rs9277680	G	T	100	PASS	AC=862;AF=0.172125;AN=5008;NS=2504;DP=17908;EAS_AF=0.2847;AMR_AF=0.1441;AFR_AF=0.0469;EUR_AF=0.1879;SAS_AF=0.229;AA=.|||;VT=SNP
6	33087564	rs9277681	T	C	100	PASS	AC=882;AF=0.176118;AN=5008;NS=2504;DP=17733;EAS_AF=0.2847;AMR_AF=0.1455;AFR_AF=0.0613;EUR_AF=0.1879;SAS_AF=0.229;AA=.|||;VT=SNP
6	33087684	rs9277682	T	C	100	PASS	AC=862;AF=0.172125;AN=5008;NS=2504;DP=19421;EAS_AF=0.2847;AMR_AF=0.1441;AFR_AF=0.0469;EUR_AF=0.1879;SAS_AF=0.229;AA=.|||;VT=SNP
6	33087685	rs115466944	G	A	100	PASS	AC=167;AF=0.0333466;AN=5008;NS=2504;DP=19418;EAS_AF=0.0278;AMR_AF=0.0375;AFR_AF=0.0151;EUR_AF=0.0437;SAS_AF=0.0501;AA=.|||;VT=SNP
6	33087941	rs9277683	C	G	100	PASS	AC=862;AF=0.172125;AN=5008;NS=2504;DP=18409;EAS_AF=0.2847;AMR_AF=0.1441;AFR_AF=0.0469;EUR_AF=0.1879;SAS_AF=0.229;AA=.|||;VT=SNP
6	33087972	rs9380346	C	T	100	PASS	AC=638;AF=0.127396;AN=5008;NS=2504;DP=19231;EAS_AF=0.378;AMR_AF=0.0375;AFR_AF=0.1014;EUR_AF=0.0388;SAS_AF=0.0593;AA=.|||;VT=SNP
6	33088046	rs3117033	T	C	100	PASS	AC=2346;AF=0.46845;AN=5008;NS=2504;DP=19405;EAS_AF=0.4812;AMR_AF=0.4308;AFR_AF=0.2526;EUR_AF=0.5129;SAS_AF=0.728;AA=.|||;VT=SNP
6	33088084	rs9277685	G	A	100	PASS	AC=670;AF=0.133786;AN=5008;NS=2504;DP=20720;EAS_AF=0.2569;AMR_AF=0.1066;AFR_AF=0.0129;EUR_AF=0.1441;SAS_AF=0.1789;AA=.|||;VT=SNP
6	33088202	rs3129289	G	A	100	PASS	AC=876;AF=0.17492;AN=5008;NS=2504;DP=21283;EAS_AF=0.129;AMR_AF=0.1153;AFR_AF=0.0764;EUR_AF=0.2187;SAS_AF=0.3528;AA=.|||;VT=SNP
6	33088299	rs9380347	G	A	100	PASS	AC=40;AF=0.00798722;AN=5008;NS=2504;DP=19978;EAS_AF=0.0397;AMR_AF=0;AFR_AF=0;EUR_AF=0;SAS_AF=0;AA=.|||;VT=SNP
6	33088345	rs9277687	T	C	100	PASS	AC=863;AF=0.172324;AN=5008;NS=2504;DP=20092;EAS_AF=0.2847;AMR_AF=0.1441;AFR_AF=0.0469;EUR_AF=0.1889;SAS_AF=0.229;AA=.|||;VT=SNP
6	33088470	rs59165031	C	T	100	PASS	AC=588;AF=0.117412;AN=5008;NS=2504;DP=20486;EAS_AF=0.0675;AMR_AF=0.17;AFR_AF=0.115;EUR_AF=0.1064;SAS_AF=0.1462;AA=.|||;VT=SNP
6	33088592	rs3117032	C	T	100	PASS	AC=875;AF=0.17472;AN=5008;NS=2504;DP=19755;EAS_AF=0.129;AMR_AF=0.1153;AFR_AF=0.0764;EUR_AF=0.2177;SAS_AF=0.3528;AA=.|||;VT=SNP
6	33088670	rs6916248	A	G	100	PASS	AC=639;AF=0.127596;AN=5008;NS=2504;DP=14942;EAS_AF=0.378;AMR_AF=0.0375;AFR_AF=0.1014;EUR_AF=0.0388;SAS_AF=0.0603;AA=.|||;VT=SNP
6	33088671	rs3129288	G	C	100	PASS	AC=2345;AF=0.468251;AN=5008;NS=2504;DP=14976;EAS_AF=0.4812;AMR_AF=0.4308;AFR_AF=0.2526;EUR_AF=0.5119;SAS_AF=0.728;AA=.|||;VT=SNP
6	33088757	rs3130220	A	G	100	PASS	AC=2345;AF=0.468251;AN=5008;NS=2504;DP=16536;EAS_AF=0.4812;AMR_AF=0.4308;AFR_AF=0.2526;EUR_AF=0.5119;SAS_AF=0.728;AA=.|||;VT=SNP
6	33088825	rs9277691	G	A	100	PASS	AC=770;AF=0.153754;AN=5008;NS=2504;DP=17652;EAS_AF=0.2768;AMR_AF=0.1844;AFR_AF=0.0325;EUR_AF=0.1441;SAS_AF=0.1789;AA=.|||;VT=SNP
6	33089024	rs3117031	T	C	100	PASS	AC=818;AF=0.163339;AN=5008;NS=2504;DP=17512;EAS_AF=0.1151;AMR_AF=0.1095;AFR_AF=0.0522;EUR_AF=0.2167;SAS_AF=0.3466;AA=.|||;VT=SNP
6	33089031	rs116168650	G	C	100	PASS	AC=167;AF=0.0333466;AN=5008;NS=2504;DP=17103;EAS_AF=0.0278;AMR_AF=0.0375;AFR_AF=0.0151;EUR_AF=0.0437;SAS_AF=0.0501;AA=.|||;VT=SNP
6	33089104	rs3129287	G	T	100	PASS	AC=1047;AF=0.209065;AN=5008;NS=2504;DP=17039;EAS_AF=0.1468;AMR_AF=0.1484;AFR_AF=0.1059;EUR_AF=0.2604;SAS_AF=0.4029;AA=.|||;VT=SNP
6	33089173	rs72874661	C	A	100	PASS	AC=458;AF=0.0914537;AN=5008;NS=2504;DP=18312;EAS_AF=0.0476;AMR_AF=0.0591;AFR_AF=0.112;EUR_AF=0.0775;SAS_AF=0.1462;AA=.|||;VT=SNP
6	33089196	rs3129286	G	A	100	PASS	AC=862;AF=0.172125;AN=5008;NS=2504;DP=18317;EAS_AF=0.119;AMR_AF=0.1095;AFR_AF=0.0779;EUR_AF=0.2167;SAS_AF=0.3528;AA=.|||;VT=SNP
6	33089316	rs3117030	T	C	100	PASS	AC=334;AF=0.0666933;AN=5008;NS=2504;DP=18359;EAS_AF=0.0744;AMR_AF=0.0548;AFR_AF=0.0121;EUR_AF=0.1123;SAS_AF=0.0941;AA=.|||;VT=SNP
6	33089332	rs567156942	C	T	100	PASS	AC=862;AF=0.172125;AN=5008;NS=2504;DP=18484;EAS_AF=0.119;AMR_AF=0.1095;AFR_AF=0.0779;EUR_AF=0.2167;SAS_AF=0.3528;AA=.|||;VT=SNP
6	33089375	rs3117028	C	T	100	PASS	AC=1486;AF=0.296725;AN=5008;NS=2504;DP=19485;EAS_AF=0.1944;AMR_AF=0.2046;AFR_AF=0.205;EUR_AF=0.338;SAS_AF=0.5491;AA=.|||;VT=SNP
6	33089603	rs12528890	C	T	100	PASS	AC=548;AF=0.109425;AN=5008;NS=2504;DP=19253;EAS_AF=0.1101;AMR_AF=0.2651;AFR_AF=0.0401;EUR_AF=0.1193;SAS_AF=0.0818;AA=.|||;VT=SNP
6	33089623	rs3117027	C	A	100	PASS	AC=1487;AF=0.296925;AN=5008;NS=2504;DP=19297;EAS_AF=0.1944;AMR_AF=0.2061;AFR_AF=0.205;EUR_AF=0.338;SAS_AF=0.5491;AA=.|||;VT=SNP
6	33089877	rs3129285	G	A	100	PASS	AC=852;AF=0.170128;AN=5008;NS=2504;DP=18440;EAS_AF=0.1151;AMR_AF=0.1095;AFR_AF=0.0779;EUR_AF=0.2167;SAS_AF=0.3466;AA=.|||;VT=SNP
6	33090167	rs145312787	G	A	100	PASS	AC=167;AF=0.0333466;AN=5008;NS=2504;DP=21317;EAS_AF=0.0278;AMR_AF=0.0375;AFR_AF=0.0151;EUR_AF=0.0437;SAS_AF=0.0501;AA=.|||;VT=SNP
6	33090290	rs4711316	A	G	100	PASS	AC=1640;AF=0.327476;AN=5008;NS=2504;DP=19155;EAS_AF=0.4048;AMR_AF=0.2997;AFR_AF=0.1097;EUR_AF=0.3588;SAS_AF=0.5297;AA=.|||;VT=SNP
6	33090305	rs4711317	G	A	100	PASS	AC=1641;AF=0.327676;AN=5008;NS=2504;DP=19147;EAS_AF=0.4048;AMR_AF=0.2997;AFR_AF=0.1097;EUR_AF=0.3598;SAS_AF=0.5297;AA=.|||;VT=SNP
6	33090509	rs3130224	C	G	100	PASS	AC=853;AF=0.170327;AN=5008;NS=2504;DP=21958;EAS_AF=0.1161;AMR_AF=0.1095;AFR_AF=0.0779;EUR_AF=0.2167;SAS_AF=0.3466;AA=.|||;VT=SNP
6	33090556	rs117805296	G	C	100	PASS	AC=89;AF=0.0177716;AN=5008;NS=2504;DP=22318;EAS_AF=0.0833;AMR_AF=0.0058;AFR_AF=0;EUR_AF=0;SAS_AF=0.001;AA=.|||;VT=SNP
6	33090597	rs72874664	A	G	100	PASS	AC=458;AF=0.0914537;AN=5008;NS=2504;DP=21239;EAS_AF=0.0476;AMR_AF=0.0591;AFR_AF=0.112;EUR_AF=0.0775;SAS_AF=0.1462;AA=.|||;VT=SNP
6	33090623	rs3130225	C	T	100	PASS	AC=1505;AF=0.300519;AN=5008;NS=2504;DP=20187;EAS_AF=0.1944;AMR_AF=0.2075;AFR_AF=0.2179;EUR_AF=0.338;SAS_AF=0.5491;AA=.|||;VT=SNP
6	33090710	rs3129282	T	C	100	PASS	AC=862;AF=0.172125;AN=5008;NS=2504;DP=19994;EAS_AF=0.119;AMR_AF=0.1095;AFR_AF=0.0779;EUR_AF=0.2167;SAS_AF=0.3528;AA=.|||;VT=SNP
6	33090758	rs3129281	T	C	100	PASS	AC=862;AF=0.172125;AN=5008;NS=2504;DP=19336;EAS_AF=0.119;AMR_AF=0.1095;AFR_AF=0.0779;EUR_AF=0.2167;SAS_AF=0.3528;AA=.|||;VT=SNP
6	33090836	rs4713607	G	A	100	PASS	AC=2289;AF=0.457069;AN=5008;NS=2504;DP=20420;EAS_AF=0.4812;AMR_AF=0.3977;AFR_AF=0.2504;EUR_AF=0.4821;SAS_AF=0.728;AA=.|||;VT=SNP
6	33090845	rs9277717	A	G	100	PASS	AC=862;AF=0.172125;AN=5008;NS=2504;DP=20334;EAS_AF=0.119;AMR_AF=0.1095;AFR_AF=0.0779;EUR_AF=0.2167;SAS_AF=0.3528;AA=.|||;VT=SNP
6	33090892	rs56041236	C	T	100	PASS	AC=458;AF=0.0914537;AN=5008;NS=2504;DP=20605;EAS_AF=0.0476;AMR_AF=0.0591;AFR_AF=0.112;EUR_AF=0.0775;SAS_AF=0.1462;AA=.|||;VT=SNP
6	33090939	rs3129280	G	C	100	PASS	AC=862;AF=0.172125;AN=5008;NS=2504;DP=21755;EAS_AF=0.119;AMR_AF=0.1095;AFR_AF=0.0779;EUR_AF=0.2167;SAS_AF=0.3528;AA=.|||;VT=SNP
6	33091032	rs3117025	T	C	100	PASS	AC=878;AF=0.175319;AN=5008;NS=2504;DP=21187;EAS_AF=0.119;AMR_AF=0.111;AFR_AF=0.0908;EUR_AF=0.2157;SAS_AF=0.3517;AA=.|||;VT=SNP
6	33091057	rs3117024	C	T	100	PASS	AC=860;AF=0.171725;AN=5008;NS=2504;DP=21513;EAS_AF=0.119;AMR_AF=0.1095;AFR_AF=0.0779;EUR_AF=0.2157;SAS_AF=0.3517;AA=.|||;VT=SNP
6	33091131	rs3117023	T	C	100	PASS	AC=818;AF=0.163339;AN=5008;NS=2504;DP=20242;EAS_AF=0.1151;AMR_AF=0.1095;AFR_AF=0.0522;EUR_AF=0.2167;SAS_AF=0.3466;AA=.|||;VT=SNP
6	33091238	rs28744292	T	C	100	PASS	AC=505;AF=0.100839;AN=5008;NS=2504;DP=22685;EAS_AF=0.0446;AMR_AF=0.0519;AFR_AF=0.0499;EUR_AF=0.1044;SAS_AF=0.2587;AA=.|||;VT=SNP
6	33091370	rs3129279	G	A	100	PASS	AC=862;AF=0.172125;AN=5008;NS=2504;DP=22786;EAS_AF=0.119;AMR_AF=0.1095;AFR_AF=0.0779;EUR_AF=0.2167;SAS_AF=0.3528;AA=.|||;VT=SNP
6	33091454	rs9277723	G	A	100	PASS	AC=1427;AF=0.284944;AN=5008;NS=2504;DP=23699;EAS_AF=0.3621;AMR_AF=0.2882;AFR_AF=0.1725;EUR_AF=0.2654;SAS_AF=0.3753;AA=.|||;VT=SNP
6	33091471	rs9277724	C	T	100	PASS	AC=1427;AF=0.284944;AN=5008;NS=2504;DP=23222;EAS_AF=0.3621;AMR_AF=0.2882;AFR_AF=0.1725;EUR_AF=0.2654;SAS_AF=0.3753;AA=.|||;VT=SNP
6	33091543	rs9277725	A	T	100	PASS	AC=1427;AF=0.284944;AN=5008;NS=2504;DP=21997;EAS_AF=0.3621;AMR_AF=0.2882;AFR_AF=0.1725;EUR_AF=0.2654;SAS_AF=0.3753;AA=.|||;VT=SNP
6	33091605	rs41288893	T	C	100	PASS	AC=401;AF=0.0800719;AN=5008;NS=2504;DP=21502;EAS_AF=0.0367;AMR_AF=0.2493;AFR_AF=0.0076;EUR_AF=0.1163;SAS_AF=0.0654;AA=.|||;VT=SNP
6	33091613	rs9277726	G	T	100	PASS	AC=2048;AF=0.408946;AN=5008;NS=2504;DP=21244;EAS_AF=0.4067;AMR_AF=0.402;AFR_AF=0.2269;EUR_AF=0.4324;SAS_AF=0.638;AA=.|||;VT=SNP
6	33091661	rs9277727	T	C	100	PASS	AC=1430;AF=0.285543;AN=5008;NS=2504;DP=21659;EAS_AF=0.3631;AMR_AF=0.2896;AFR_AF=0.1725;EUR_AF=0.2654;SAS_AF=0.3763;AA=.|||;VT=SNP
6	33091713	rs188086186	G	A	100	PASS	AC=38;AF=0.00758786;AN=5008;NS=2504;DP=21253;EAS_AF=0.0198;AMR_AF=0.0159;AFR_AF=0.0008;EUR_AF=0.003;SAS_AF=0.0031;AA=.|||;VT=SNP
6	33091747	rs28744293	T	C	100	PASS	AC=505;AF=0.100839;AN=5008;NS=2504;DP=21126;EAS_AF=0.0446;AMR_AF=0.0519;AFR_AF=0.0499;EUR_AF=0.1044;SAS_AF=0.2587;AA=.|||;VT=SNP
6	33091810	rs9277728	C	G	100	PASS	AC=1427;AF=0.284944;AN=5008;NS=2504;DP=22095;EAS_AF=0.3621;AMR_AF=0.2882;AFR_AF=0.1725;EUR_AF=0.2654;SAS_AF=0.3753;AA=.|||;VT=SNP
6	33091832	rs3117022	T	C	100	PASS	AC=1785;AF=0.35643;AN=5008;NS=2504;DP=21753;EAS_AF=0.4365;AMR_AF=0.3473;AFR_AF=0.2005;EUR_AF=0.3777;SAS_AF=0.4693;AA=.|||;VT=SNP
6	33091874	rs9277729	T	A	100	PASS	AC=1427;AF=0.284944;AN=5008;NS=2504;DP=20661;EAS_AF=0.3621;AMR_AF=0.2882;AFR_AF=0.1725;EUR_AF=0.2654;SAS_AF=0.3753;AA=.|||;VT=SNP
6	33091886	rs9277730	C	G	100	PASS	AC=784;AF=0.15655;AN=5008;NS=2504;DP=20278;EAS_AF=0.2867;AMR_AF=0.1902;AFR_AF=0.0325;EUR_AF=0.1441;SAS_AF=0.1789;AA=.|||;VT=SNP
6	33091936	rs28361068	C	A	100	PASS	AC=505;AF=0.100839;AN=5008;NS=2504;DP=19019;EAS_AF=0.0446;AMR_AF=0.0519;AFR_AF=0.0499;EUR_AF=0.1044;SAS_AF=0.2587;AA=.|||;VT=SNP
6	33092017	rs118075662	T	C	100	PASS	AC=67;AF=0.0133786;AN=5008;NS=2504;DP=20444;EAS_AF=0.0536;AMR_AF=0;AFR_AF=0;EUR_AF=0;SAS_AF=0.0133;AA=.|||;VT=SNP
6	33092049	rs3117021	T	C	100	PASS	AC=2357;AF=0.470647;AN=5008;NS=2504;DP=19954;EAS_AF=0.5347;AMR_AF=0.3991;AFR_AF=0.2504;EUR_AF=0.4821;SAS_AF=0.7413;AA=.|||;VT=SNP
6	33092131	rs9277731	G	A	100	PASS	AC=1429;AF=0.285343;AN=5008;NS=2504;DP=20394;EAS_AF=0.3621;AMR_AF=0.2911;AFR_AF=0.1725;EUR_AF=0.2654;SAS_AF=0.3753;AA=.|||;VT=SNP
6	33092196	rs9277732	C	T	100	PASS	AC=1244;AF=0.248403;AN=5008;NS=2504;DP=19997;EAS_AF=0.3343;AMR_AF=0.2522;AFR_AF=0.1445;EUR_AF=0.2217;SAS_AF=0.3252;AA=.|||;VT=SNP
6	33092371	rs17221324	G	A	100	PASS	AC=458;AF=0.0914537;AN=5008;NS=2504;DP=17084;EAS_AF=0.0476;AMR_AF=0.0591;AFR_AF=0.112;EUR_AF=0.0775;SAS_AF=0.1462;AA=.|||;VT=SNP
6	33092379	rs9277733	T	C	100	PASS	AC=1428;AF=0.285144;AN=5008;NS=2504;DP=17406;EAS_AF=0.3621;AMR_AF=0.2896;AFR_AF=0.1725;EUR_AF=0.2654;SAS_AF=0.3753;AA=.|||;VT=SNP
6	33092412	rs3129278	G	A	100	PASS	AC=357;AF=0.0712859;AN=5008;NS=2504;DP=16891;EAS_AF=0.0744;AMR_AF=0.0576;AFR_AF=0.028;EUR_AF=0.1123;SAS_AF=0.0941;AA=.|||;VT=SNP
6	33092447	rs3130226	T	C	100	PASS	AC=2359;AF=0.471046;AN=5008;NS=2504;DP=17023;EAS_AF=0.5367;AMR_AF=0.3991;AFR_AF=0.2504;EUR_AF=0.4821;SAS_AF=0.7413;AA=.|||;VT=SNP
6	33092455	rs17214936	C	T	100	PASS	AC=393;AF=0.0784744;AN=5008;NS=2504;DP=17341;EAS_AF=0.0367;AMR_AF=0.2493;AFR_AF=0.0076;EUR_AF=0.1163;SAS_AF=0.0573;AA=.|||;VT=SNP
6	33092470	rs17214944	A	G	100	PASS	AC=505;AF=0.100839;AN=5008;NS=2504;DP=17102;EAS_AF=0.0446;AMR_AF=0.0519;AFR_AF=0.0499;EUR_AF=0.1044;SAS_AF=0.2587;AA=.|||;VT=SNP
6	33092477	rs9277735	C	A	100	PASS	AC=1430;AF=0.285543;AN=5008;NS=2504;DP=17003;EAS_AF=0.3641;AMR_AF=0.2896;AFR_AF=0.1725;EUR_AF=0.2654;SAS_AF=0.3753;AA=.|||;VT=SNP
6	33092512	rs9277736	A	T	100	PASS	AC=1427;AF=0.284944;AN=5008;NS=2504;DP=16945;EAS_AF=0.3641;AMR_AF=0.2867;AFR_AF=0.1725;EUR_AF=0.2654;SAS_AF=0.3742;AA=.|||;VT=SNP
6	33092537	rs3130227	T	C	100	PASS	AC=1851;AF=0.369609;AN=5008;NS=2504;DP=16830;EAS_AF=0.4921;AMR_AF=0.3444;AFR_AF=0.2005;EUR_AF=0.3777;SAS_AF=0.4816;AA=.|||;VT=SNP
6	33092559	rs3129277	G	A	100	PASS	AC=2357;AF=0.470647;AN=5008;NS=2504;DP=17172;EAS_AF=0.5367;AMR_AF=0.3977;AFR_AF=0.2504;EUR_AF=0.4821;SAS_AF=0.7403;AA=.|||;VT=SNP
6	33092574	rs3130228	T	C	100	PASS	AC=1852;AF=0.369808;AN=5008;NS=2504;DP=17422;EAS_AF=0.4921;AMR_AF=0.3458;AFR_AF=0.2005;EUR_AF=0.3777;SAS_AF=0.4816;AA=.|||;VT=SNP
6	33092591	rs17214965	C	A	100	PASS	AC=505;AF=0.100839;AN=5008;NS=2504;DP=17900;EAS_AF=0.0446;AMR_AF=0.0519;AFR_AF=0.0499;EUR_AF=0.1044;SAS_AF=0.2587;AA=.|||;VT=SNP
6	33092594	rs9277741	A	G	100	PASS	AC=1428;AF=0.285144;AN=5008;NS=2504;DP=17967;EAS_AF=0.3641;AMR_AF=0.2867;AFR_AF=0.1725;EUR_AF=0.2654;SAS_AF=0.3753;AA=.|||;VT=SNP
6	33092689	rs9277742	C	T	100	PASS	AC=1427;AF=0.284944;AN=5008;NS=2504;DP=18849;EAS_AF=0.3621;AMR_AF=0.2882;AFR_AF=0.1725;EUR_AF=0.2654;SAS_AF=0.3753;AA=.|||;VT=SNP
6	33092724	rs9277743	C	A	100	PASS	AC=1427;AF=0.284944;AN=5008;NS=2504;DP=17516;EAS_AF=0.3621;AMR_AF=0.2882;AFR_AF=0.1725;EUR_AF=0.2654;SAS_AF=0.3753;AA=.|||;VT=SNP
6	33092773	rs17221373	G	A	100	PASS	AC=188;AF=0.0375399;AN=5008;NS=2504;DP=17856;EAS_AF=0.0139;AMR_AF=0.0317;AFR_AF=0.0794;EUR_AF=0.0268;SAS_AF=0.0204;AA=.|||;VT=SNP
6	33092824	rs9277744	C	T	100	PASS	AC=1427;AF=0.284944;AN=5008;NS=2504;DP=17830;EAS_AF=0.3621;AMR_AF=0.2882;AFR_AF=0.1725;EUR_AF=0.2654;SAS_AF=0.3753;AA=.|||;VT=SNP
6	33092883	rs17214979	G	A	100	PASS	AC=458;AF=0.0914537;AN=5008;NS=2504;DP=17354;EAS_AF=0.0476;AMR_AF=0.0591;AFR_AF=0.112;EUR_AF=0.0775;SAS_AF=0.1462;AA=.|||;VT=SNP
6	33093114	rs72500566	T	C	100	PASS	AC=24;AF=0.00479233;AN=5008;NS=2504;DP=20262;EAS_AF=0.0119;AMR_AF=0;AFR_AF=0;EUR_AF=0.002;SAS_AF=0.0102;AA=.|||;VT=SNP
6	33093300	rs6913744	A	G	100	PASS	AC=1427;AF=0.284944;AN=5008;NS=2504;DP=17191;EAS_AF=0.3621;AMR_AF=0.2882;AFR_AF=0.1725;EUR_AF=0.2654;SAS_AF=0.3753;AA=.|||;VT=SNP
6	33093309	rs3129276	G	A	100	PASS	AC=424;AF=0.0846645;AN=5008;NS=2504;DP=17296;EAS_AF=0.128;AMR_AF=0.0576;AFR_AF=0.028;EUR_AF=0.1123;SAS_AF=0.1074;AA=.|||;VT=SNP
6	33093365	rs6913896	A	T	100	PASS	AC=1427;AF=0.284944;AN=5008;NS=2504;DP=16710;EAS_AF=0.3621;AMR_AF=0.2882;AFR_AF=0.1725;EUR_AF=0.2654;SAS_AF=0.3753;AA=.|||;VT=SNP
6	33093777	rs9277746	G	A	100	PASS	AC=1243;AF=0.248203;AN=5008;NS=2504;DP=14860;EAS_AF=0.3343;AMR_AF=0.2507;AFR_AF=0.1445;EUR_AF=0.2217;SAS_AF=0.3252;AA=.|||;VT=SNP
6	33093821	rs28361069	T	C	100	PASS	AC=461;AF=0.0920527;AN=5008;NS=2504;DP=17338;EAS_AF=0.0407;AMR_AF=0.0519;AFR_AF=0.0242;EUR_AF=0.1044;SAS_AF=0.2526;AA=.|||;VT=SNP
6	33093851	rs9277747	C	G	100	PASS	AC=1428;AF=0.285144;AN=5008;NS=2504;DP=16996;EAS_AF=0.3621;AMR_AF=0.2896;AFR_AF=0.1725;EUR_AF=0.2654;SAS_AF=0.3753;AA=.|||;VT=SNP
6	33093876	rs9277748	A	G	100	PASS	AC=1428;AF=0.285144;AN=5008;NS=2504;DP=16986;EAS_AF=0.3621;AMR_AF=0.2896;AFR_AF=0.1725;EUR_AF=0.2654;SAS_AF=0.3753;AA=.|||;VT=SNP
6	33093901	rs9277749	C	T	100	PASS	AC=1905;AF=0.380391;AN=5008;NS=2504;DP=17853;EAS_AF=0.4028;AMR_AF=0.3401;AFR_AF=0.2095;EUR_AF=0.3698;SAS_AF=0.6278;AA=.|||;VT=SNP
6	33093964	rs9277750	T	G	100	PASS	AC=1427;AF=0.284944;AN=5008;NS=2504;DP=18236;EAS_AF=0.3621;AMR_AF=0.2882;AFR_AF=0.1725;EUR_AF=0.2654;SAS_AF=0.3753;AA=.|||;VT=SNP
6	33094113	rs17221401	G	A	100	PASS	AC=692;AF=0.138179;AN=5008;NS=2504;DP=20556;EAS_AF=0.0734;AMR_AF=0.0922;AFR_AF=0.0779;EUR_AF=0.1481;SAS_AF=0.3088;AA=.|||;VT=SNP
6	33094144	rs9277751	G	T	100	PASS	AC=784;AF=0.15655;AN=5008;NS=2504;DP=20922;EAS_AF=0.2867;AMR_AF=0.1902;AFR_AF=0.0325;EUR_AF=0.1441;SAS_AF=0.1789;AA=.|||;VT=SNP
6	33094172	rs17215007	A	C	100	PASS	AC=523;AF=0.104433;AN=5008;NS=2504;DP=21424;EAS_AF=0.0446;AMR_AF=0.0533;AFR_AF=0.0628;EUR_AF=0.1044;SAS_AF=0.2587;AA=.|||;VT=SNP
6	33094203	rs116446621	G	A	100	PASS	AC=167;AF=0.0333466;AN=5008;NS=2504;DP=21872;EAS_AF=0.0278;AMR_AF=0.0375;AFR_AF=0.0151;EUR_AF=0.0437;SAS_AF=0.0501;AA=.|||;VT=SNP
6	33094204	rs17215014	G	A	100	PASS	AC=505;AF=0.100839;AN=5008;NS=2504;DP=21846;EAS_AF=0.0446;AMR_AF=0.0519;AFR_AF=0.0499;EUR_AF=0.1044;SAS_AF=0.2587;AA=.|||;VT=SNP
6	33094258	rs3129275	C	T	100	PASS	AC=2189;AF=0.437101;AN=5008;NS=2504;DP=21228;EAS_AF=0.5069;AMR_AF=0.3602;AFR_AF=0.2352;EUR_AF=0.4384;SAS_AF=0.6912;AA=.|||;VT=SNP
6	33094275	rs3130229	T	C	100	PASS	AC=1833;AF=0.366014;AN=5008;NS=2504;DP=20990;EAS_AF=0.4901;AMR_AF=0.3444;AFR_AF=0.1876;EUR_AF=0.3777;SAS_AF=0.4826;AA=.|||;VT=SNP
6	33094286	rs17215035	T	C	100	PASS	AC=523;AF=0.104433;AN=5008;NS=2504;DP=20622;EAS_AF=0.0446;AMR_AF=0.0533;AFR_AF=0.0628;EUR_AF=0.1044;SAS_AF=0.2587;AA=.|||;VT=SNP
6	33094388	rs3117020	G	A	100	PASS	AC=2354;AF=0.470048;AN=5008;NS=2504;DP=20873;EAS_AF=0.5347;AMR_AF=0.3948;AFR_AF=0.2504;EUR_AF=0.4821;SAS_AF=0.7413;AA=.|||;VT=SNP
6	33094396	rs115753837	G	A	100	PASS	AC=165;AF=0.0329473;AN=5008;NS=2504;DP=21092;EAS_AF=0.0278;AMR_AF=0.0346;AFR_AF=0.0151;EUR_AF=0.0437;SAS_AF=0.0501;AA=.|||;VT=SNP
6	33094539	rs114298431	G	T	100	PASS	AC=167;AF=0.0333466;AN=5008;NS=2504;DP=21279;EAS_AF=0.0278;AMR_AF=0.0375;AFR_AF=0.0151;EUR_AF=0.0437;SAS_AF=0.0501;AA=.|||;VT=SNP
6	33094600	rs9277752	G	A	100	PASS	AC=1932;AF=0.385783;AN=5008;NS=2504;DP=18673;EAS_AF=0.4067;AMR_AF=0.3401;AFR_AF=0.2224;EUR_AF=0.3698;SAS_AF=0.6339;AA=.|||;VT=SNP
6	33094653	rs116683899	G	A	100	PASS	AC=167;AF=0.0333466;AN=5008;NS=2504;DP=17016;EAS_AF=0.0278;AMR_AF=0.0375;AFR_AF=0.0151;EUR_AF=0.0437;SAS_AF=0.0501;AA=.|||;VT=SNP
6	33094663	rs3130231	T	C	100	PASS	AC=885;AF=0.176717;AN=5008;NS=2504;DP=17182;EAS_AF=0.1687;AMR_AF=0.1095;AFR_AF=0.0522;EUR_AF=0.2167;SAS_AF=0.3599;AA=.|||;VT=SNP
6	33094720	rs3117018	A	G	100	PASS	AC=424;AF=0.0846645;AN=5008;NS=2504;DP=17932;EAS_AF=0.128;AMR_AF=0.0576;AFR_AF=0.028;EUR_AF=0.1123;SAS_AF=0.1074;AA=.|||;VT=SNP
6	33094809	rs9277753	C	T	100	PASS	AC=1242;AF=0.248003;AN=5008;NS=2504;DP=18889;EAS_AF=0.3343;AMR_AF=0.2493;AFR_AF=0.1445;EUR_AF=0.2217;SAS_AF=0.3252;AA=.|||;VT=SNP
6	33094825	rs28361070	T	C	100	PASS	AC=461;AF=0.0920527;AN=5008;NS=2504;DP=18888;EAS_AF=0.0407;AMR_AF=0.0519;AFR_AF=0.0242;EUR_AF=0.1044;SAS_AF=0.2526;AA=.|||;VT=SNP
6	33094869	rs3129274	C	T	100	PASS	AC=3935;AF=0.785743;AN=5008;NS=2504;DP=17772;EAS_AF=0.9762;AMR_AF=0.7723;AFR_AF=0.6157;EUR_AF=0.6859;SAS_AF=0.9315;AA=.|||;VT=SNP
6	33094940	rs3130232	T	C	100	PASS	AC=2358;AF=0.470847;AN=5008;NS=2504;DP=15274;EAS_AF=0.5357;AMR_AF=0.3991;AFR_AF=0.2504;EUR_AF=0.4821;SAS_AF=0.7413;AA=.|||;VT=SNP
6	33095026	rs9277756	G	A	100	PASS	AC=1242;AF=0.248003;AN=5008;NS=2504;DP=15490;EAS_AF=0.3343;AMR_AF=0.2493;AFR_AF=0.1445;EUR_AF=0.2217;SAS_AF=0.3252;AA=.|||;VT=SNP
6	33095028	rs9277757	G	A	100	PASS	AC=1409;AF=0.28135;AN=5008;NS=2504;DP=15430;EAS_AF=0.3621;AMR_AF=0.2867;AFR_AF=0.1596;EUR_AF=0.2654;SAS_AF=0.3753;AA=.|||;VT=SNP
6	33095162	rs9277758	A	G	100	PASS	AC=1405;AF=0.280551;AN=5008;NS=2504;DP=14764;EAS_AF=0.3631;AMR_AF=0.2867;AFR_AF=0.1558;EUR_AF=0.2654;SAS_AF=0.3753;AA=.|||;VT=SNP
6	33095176	rs3130233	T	C	100	PASS	AC=2351;AF=0.469449;AN=5008;NS=2504;DP=14060;EAS_AF=0.5357;AMR_AF=0.3977;AFR_AF=0.2458;EUR_AF=0.4821;SAS_AF=0.7413;AA=.|||;VT=SNP
6	33095275	rs3117017	G	C	100	PASS	AC=2356;AF=0.470447;AN=5008;NS=2504;DP=13371;EAS_AF=0.5347;AMR_AF=0.3977;AFR_AF=0.2504;EUR_AF=0.4821;SAS_AF=0.7413;AA=.|||;VT=SNP
6	33095303	rs143945727	C	T	100	PASS	AC=167;AF=0.0333466;AN=5008;NS=2504;DP=16148;EAS_AF=0.0278;AMR_AF=0.0375;AFR_AF=0.0151;EUR_AF=0.0437;SAS_AF=0.0501;AA=.|||;VT=SNP
6	33095312	rs9277760	A	G	100	PASS	AC=1410;AF=0.28155;AN=5008;NS=2504;DP=16502;EAS_AF=0.3621;AMR_AF=0.2867;AFR_AF=0.1596;EUR_AF=0.2664;SAS_AF=0.3753;AA=.|||;VT=SNP
6	33095516	rs3117016	G	A	100	PASS	AC=1833;AF=0.366014;AN=5008;NS=2504;DP=19810;EAS_AF=0.4901;AMR_AF=0.3444;AFR_AF=0.1876;EUR_AF=0.3777;SAS_AF=0.4826;AA=.|||;VT=SNP
6	33095555	rs3117015	T	A	100	PASS	AC=424;AF=0.0846645;AN=5008;NS=2504;DP=20115;EAS_AF=0.128;AMR_AF=0.0576;AFR_AF=0.028;EUR_AF=0.1123;SAS_AF=0.1074;AA=.|||;VT=SNP
6	33095584	rs28361071	G	C	100	PASS	AC=505;AF=0.100839;AN=5008;NS=2504;DP=20203;EAS_AF=0.0446;AMR_AF=0.0519;AFR_AF=0.0499;EUR_AF=0.1044;SAS_AF=0.2587;AA=.|||;VT=SNP
6	33095615	rs3117014	T	C	100	PASS	AC=1833;AF=0.366014;AN=5008;NS=2504;DP=19959;EAS_AF=0.4901;AMR_AF=0.3444;AFR_AF=0.1876;EUR_AF=0.3777;SAS_AF=0.4826;AA=.|||;VT=SNP
6	33095636	rs3117013	A	G	100	PASS	AC=1843;AF=0.368011;AN=5008;NS=2504;DP=19545;EAS_AF=0.494;AMR_AF=0.3444;AFR_AF=0.1876;EUR_AF=0.3777;SAS_AF=0.4888;AA=.|||;VT=SNP
6	33095647	rs9277761	G	C	100	PASS	AC=784;AF=0.15655;AN=5008;NS=2504;DP=19014;EAS_AF=0.2867;AMR_AF=0.1902;AFR_AF=0.0325;EUR_AF=0.1441;SAS_AF=0.1789;AA=.|||;VT=SNP
6	33095684	rs3117012	A	G	100	PASS	AC=1851;AF=0.369609;AN=5008;NS=2504;DP=1013;EAS_AF=0.4901;AMR_AF=0.3458;AFR_AF=0.2005;EUR_AF=0.3777;SAS_AF=0.4826;AA=.|||;VT=SNP;EX_TARGET
6	33095737	rs9277762	G	A	100	PASS	AC=1833;AF=0.366014;AN=5008;NS=2504;DP=11888;EAS_AF=0.4901;AMR_AF=0.3444;AFR_AF=0.1876;EUR_AF=0.3777;SAS_AF=0.4826;AA=.|||;VT=SNP;EX_TARGET
6	33095748	rs9277763	C	G	100	PASS	AC=1833;AF=0.366014;AN=5008;NS=2504;DP=13894;EAS_AF=0.4901;AMR_AF=0.3444;AFR_AF=0.1876;EUR_AF=0.3777;SAS_AF=0.4826;AA=.|||;VT=SNP;EX_TARGET
6	33095762	rs9277764	G	A	100	PASS	AC=424;AF=0.0846645;AN=5008;NS=2504;DP=16385;EAS_AF=0.128;AMR_AF=0.0576;AFR_AF=0.028;EUR_AF=0.1123;SAS_AF=0.1074;AA=.|||;VT=SNP;EX_TARGET
6	33095801	rs3129273	C	T	100	PASS	AC=1833;AF=0.366014;AN=5008;NS=2504;DP=18673;EAS_AF=0.4901;AMR_AF=0.3444;AFR_AF=0.1876;EUR_AF=0.3777;SAS_AF=0.4826;AA=.|||;VT=SNP
6	33095836	rs3117011	G	A	100	PASS	AC=1851;AF=0.369609;AN=5008;NS=2504;DP=18787;EAS_AF=0.4901;AMR_AF=0.3458;AFR_AF=0.2005;EUR_AF=0.3777;SAS_AF=0.4826;AA=.|||;VT=SNP
6	33095865	rs28361072	C	T	100	PASS	AC=523;AF=0.104433;AN=5008;NS=2504;DP=19224;EAS_AF=0.0446;AMR_AF=0.0533;AFR_AF=0.0628;EUR_AF=0.1044;SAS_AF=0.2587;AA=.|||;VT=SNP
6	33095890	rs61159550	A	T	100	PASS	AC=445;AF=0.0888578;AN=5008;NS=2504;DP=18928;EAS_AF=0.0476;AMR_AF=0.0576;AFR_AF=0.1029;EUR_AF=0.0775;SAS_AF=0.1462;AA=.|||;VT=SNP
6	33096003	rs3117010	G	C	100	PASS	AC=2356;AF=0.470447;AN=5008;NS=2504;DP=19966;EAS_AF=0.5347;AMR_AF=0.3977;AFR_AF=0.2504;EUR_AF=0.4821;SAS_AF=0.7413;AA=.|||;VT=SNP
6	33096009	rs3130234	A	C	100	PASS	AC=2356;AF=0.470447;AN=5008;NS=2504;DP=20023;EAS_AF=0.5347;AMR_AF=0.3977;AFR_AF=0.2504;EUR_AF=0.4821;SAS_AF=0.7413;AA=.|||;VT=SNP
6	33096052	rs59539697	C	A	100	PASS	AC=460;AF=0.091853;AN=5008;NS=2504;DP=19941;EAS_AF=0.0476;AMR_AF=0.0605;AFR_AF=0.1127;EUR_AF=0.0775;SAS_AF=0.1462;AA=.|||;VT=SNP
6	33096063	rs28361073	G	A	100	PASS	AC=523;AF=0.104433;AN=5008;NS=2504;DP=20336;EAS_AF=0.0446;AMR_AF=0.0533;AFR_AF=0.0628;EUR_AF=0.1044;SAS_AF=0.2587;AA=.|||;VT=SNP
6	33096134	rs3117009	G	C	100	PASS	AC=2356;AF=0.470447;AN=5008;NS=2504;DP=22312;EAS_AF=0.5347;AMR_AF=0.3977;AFR_AF=0.2504;EUR_AF=0.4821;SAS_AF=0.7413;AA=.|||;VT=SNP
6	33096247	rs28361074	T	C	100	PASS	AC=523;AF=0.104433;AN=5008;NS=2504;DP=23254;EAS_AF=0.0446;AMR_AF=0.0533;AFR_AF=0.0628;EUR_AF=0.1044;SAS_AF=0.2587;AA=.|||;VT=SNP
6	33096258	rs28361075	G	T	100	PASS	AC=523;AF=0.104433;AN=5008;NS=2504;DP=22809;EAS_AF=0.0446;AMR_AF=0.0533;AFR_AF=0.0628;EUR_AF=0.1044;SAS_AF=0.2587;AA=.|||;VT=SNP
6	33096274	rs3117008	G	A	100	PASS	AC=2357;AF=0.470647;AN=5008;NS=2504;DP=22405;EAS_AF=0.5347;AMR_AF=0.3991;AFR_AF=0.2504;EUR_AF=0.4821;SAS_AF=0.7413;AA=.|||;VT=SNP
6	33096313	rs28361076	G	A	100	PASS	AC=523;AF=0.104433;AN=5008;NS=2504;DP=22048;EAS_AF=0.0446;AMR_AF=0.0533;AFR_AF=0.0628;EUR_AF=0.1044;SAS_AF=0.2587;AA=.|||;VT=SNP
6	33096380	rs28361077	G	T	100	PASS	AC=495;AF=0.0988419;AN=5008;NS=2504;DP=21936;EAS_AF=0.0407;AMR_AF=0.0519;AFR_AF=0.0499;EUR_AF=0.1044;SAS_AF=0.2526;AA=.|||;VT=SNP
6	33096394	rs9277765	G	A	100	PASS	AC=784;AF=0.15655;AN=5008;NS=2504;DP=21952;EAS_AF=0.2867;AMR_AF=0.1902;AFR_AF=0.0325;EUR_AF=0.1441;SAS_AF=0.1789;AA=.|||;VT=SNP
6	33096422	rs61746265	G	C	100	PASS	AC=458;AF=0.0914537;AN=5008;NS=2504;DP=22111;EAS_AF=0.0476;AMR_AF=0.0591;AFR_AF=0.112;EUR_AF=0.0775;SAS_AF=0.1462;AA=G|||;VT=SNP
6	33096426	rs3129272	C	T	100	PASS	AC=1375;AF=0.274561;AN=5008;NS=2504;DP=22102;EAS_AF=0.4425;AMR_AF=0.2853;AFR_AF=0.0756;EUR_AF=0.3002;SAS_AF=0.3364;AA=C|||;VT=SNP
6	33096492	rs28361078	A	G	100	PASS	AC=523;AF=0.104433;AN=5008;NS=2504;DP=22106;EAS_AF=0.0446;AMR_AF=0.0533;AFR_AF=0.0628;EUR_AF=0.1044;SAS_AF=0.2587;AA=G|||;VT=SNP
6	33096514	rs3117007	G	C	100	PASS	AC=2356;AF=0.470447;AN=5008;NS=2504;DP=22127;EAS_AF=0.5347;AMR_AF=0.3977;AFR_AF=0.2504;EUR_AF=0.4821;SAS_AF=0.7413;AA=C|||;VT=SNP
6	33096523	rs28361079	T	G	100	PASS	AC=505;AF=0.100839;AN=5008;NS=2504;DP=22126;EAS_AF=0.0446;AMR_AF=0.0519;AFR_AF=0.0499;EUR_AF=0.1044;SAS_AF=0.2587;AA=T|||;VT=SNP
6	33096545	rs28361080	G	A	100	PASS	AC=524;AF=0.104633;AN=5008;NS=2504;DP=22505;EAS_AF=0.0446;AMR_AF=0.0533;AFR_AF=0.0628;EUR_AF=0.1044;SAS_AF=0.2597;AA=G|||;VT=SNP
6	33096563	rs116618106	G	A	100	PASS	AC=167;AF=0.0333466;AN=5008;NS=2504;DP=23270;EAS_AF=0.0278;AMR_AF=0.0375;AFR_AF=0.0151;EUR_AF=0.0437;SAS_AF=0.0501;AA=G|||;VT=SNP
6	33096574	rs9277766	C	T	100	PASS	AC=800;AF=0.159744;AN=5008;NS=2504;DP=23615;EAS_AF=0.2867;AMR_AF=0.1902;AFR_AF=0.0446;EUR_AF=0.1441;SAS_AF=0.1789;AA=C|||;VT=SNP
6	33096612	rs72874674	G	A	100	PASS	AC=458;AF=0.0914537;AN=5008;NS=2504;DP=23764;EAS_AF=0.0476;AMR_AF=0.0591;AFR_AF=0.112;EUR_AF=0.0775;SAS_AF=0.1462;AA=G|||;VT=SNP
6	33096708	rs3117006	G	A	100	PASS	AC=1375;AF=0.274561;AN=5008;NS=2504;DP=22997;EAS_AF=0.4425;AMR_AF=0.2853;AFR_AF=0.0756;EUR_AF=0.3002;SAS_AF=0.3364;AA=G|||;VT=SNP
6	33096714	rs3129271	C	G	100	PASS	AC=425;AF=0.0848642;AN=5008;NS=2504;DP=22883;EAS_AF=0.128;AMR_AF=0.0576;AFR_AF=0.028;EUR_AF=0.1133;SAS_AF=0.1074;AA=C|||;VT=SNP
6	33096755	rs3117005	A	G	100	PASS	AC=2356;AF=0.470447;AN=5008;NS=2504;DP=22972;EAS_AF=0.5347;AMR_AF=0.3977;AFR_AF=0.2504;EUR_AF=0.4821;SAS_AF=0.7413;AA=G|||;VT=SNP
6	33096766	rs3117004	A	G	100	PASS	AC=1375;AF=0.274561;AN=5008;NS=2504;DP=22825;EAS_AF=0.4425;AMR_AF=0.2853;AFR_AF=0.0756;EUR_AF=0.3002;SAS_AF=0.3364;AA=G|||;VT=SNP
6	33096776	rs56217718	C	T	100	PASS	AC=476;AF=0.0950479;AN=5008;NS=2504;DP=22829;EAS_AF=0.0476;AMR_AF=0.0605;AFR_AF=0.1248;EUR_AF=0.0775;SAS_AF=0.1462;AA=C|||;VT=SNP
6	33096777	rs3117003	G	A	100	PASS	AC=428;AF=0.0854633;AN=5008;NS=2504;DP=22728;EAS_AF=0.128;AMR_AF=0.062;AFR_AF=0.028;EUR_AF=0.1133;SAS_AF=0.1074;AA=G|||;VT=SNP
6	33096957	rs28361081	G	A	100	PASS	AC=505;AF=0.100839;AN=5008;NS=2504;DP=20585;EAS_AF=0.0446;AMR_AF=0.0519;AFR_AF=0.0499;EUR_AF=0.1044;SAS_AF=0.2587;AA=G|||;VT=SNP
6	33097058	rs3117002	A	G	100	PASS	AC=591;AF=0.118011;AN=5008;NS=2504;DP=19802;EAS_AF=0.1558;AMR_AF=0.0951;AFR_AF=0.0431;EUR_AF=0.1561;SAS_AF=0.1575;AA=A|||;VT=SNP
6	33097094	rs3117001	A	G	100	PASS	AC=591;AF=0.118011;AN=5008;NS=2504;DP=19872;EAS_AF=0.1558;AMR_AF=0.0951;AFR_AF=0.0431;EUR_AF=0.1561;SAS_AF=0.1575;AA=A|||;VT=SNP
6	33097110	rs3117000	A	T	100	PASS	AC=591;AF=0.118011;AN=5008;NS=2504;DP=19984;EAS_AF=0.1558;AMR_AF=0.0951;AFR_AF=0.0431;EUR_AF=0.1561;SAS_AF=0.1575;AA=A|||;VT=SNP
6	33097166	rs3116999	G	C	100	PASS	AC=591;AF=0.118011;AN=5008;NS=2504;DP=19737;EAS_AF=0.1558;AMR_AF=0.0951;AFR_AF=0.0431;EUR_AF=0.1561;SAS_AF=0.1575;AA=C|||;VT=SNP
6	33097213	rs28361082	G	A	100	PASS	AC=495;AF=0.0988419;AN=5008;NS=2504;DP=19828;EAS_AF=0.0407;AMR_AF=0.0519;AFR_AF=0.0499;EUR_AF=0.1044;SAS_AF=0.2526;AA=G|||;VT=SNP
6	33097231	rs3116998	C	T	100	PASS	AC=2356;AF=0.470447;AN=5008;NS=2504;DP=19430;EAS_AF=0.5347;AMR_AF=0.3977;AFR_AF=0.2504;EUR_AF=0.4821;SAS_AF=0.7413;AA=T|||;VT=SNP
6	33097306	rs9277767	C	G	100	PASS	AC=1373;AF=0.274161;AN=5008;NS=2504;DP=18521;EAS_AF=0.4425;AMR_AF=0.2853;AFR_AF=0.0756;EUR_AF=0.2992;SAS_AF=0.3354;AA=C|||;VT=SNP
6	33097382	rs3130235	G	A	100	PASS	AC=591;AF=0.118011;AN=5008;NS=2504;DP=19838;EAS_AF=0.1558;AMR_AF=0.0951;AFR_AF=0.0431;EUR_AF=0.1561;SAS_AF=0.1575;AA=A|||;VT=SNP
6	33097423	rs3129270	C	T	100	PASS	AC=425;AF=0.0848642;AN=5008;NS=2504;DP=20142;EAS_AF=0.128;AMR_AF=0.0576;AFR_AF=0.028;EUR_AF=0.1123;SAS_AF=0.1084;AA=T|||;VT=SNP
6	33097433	rs28361083	T	C	100	PASS	AC=494;AF=0.0986422;AN=5008;NS=2504;DP=20270;EAS_AF=0.0407;AMR_AF=0.0519;AFR_AF=0.0499;EUR_AF=0.1044;SAS_AF=0.2515;AA=T|||;VT=SNP
6	33097464	rs3130236	A	G	100	PASS	AC=591;AF=0.118011;AN=5008;NS=2504;DP=20226;EAS_AF=0.1558;AMR_AF=0.0951;AFR_AF=0.0431;EUR_AF=0.1561;SAS_AF=0.1575;AA=G|||;VT=SNP
6	33097561	rs3130237	T	C	100	PASS	AC=591;AF=0.118011;AN=5008;NS=2504;DP=19422;EAS_AF=0.1558;AMR_AF=0.0951;AFR_AF=0.0431;EUR_AF=0.1561;SAS_AF=0.1575;AA=C|||;VT=SNP
6	33097591	rs28361084	A	G	100	PASS	AC=490;AF=0.0978435;AN=5008;NS=2504;DP=19074;EAS_AF=0.0407;AMR_AF=0.0533;AFR_AF=0.0454;EUR_AF=0.1044;SAS_AF=0.2526;AA=A|||;VT=SNP
6	33097614	rs3129269	C	A	100	PASS	AC=1572;AF=0.313898;AN=5008;NS=2504;DP=19331;EAS_AF=0.248;AMR_AF=0.2075;AFR_AF=0.2179;EUR_AF=0.338;SAS_AF=0.5624;AA=A|||;VT=SNP
6	33097798	rs3116997	G	A	100	PASS	AC=591;AF=0.118011;AN=5008;NS=2504;DP=20682;EAS_AF=0.1558;AMR_AF=0.0951;AFR_AF=0.0431;EUR_AF=0.1561;SAS_AF=0.1575;AA=G|||;VT=SNP
6	33097964	rs3116996	T	A	100	PASS	AC=593;AF=0.118411;AN=5008;NS=2504;DP=20332;EAS_AF=0.1558;AMR_AF=0.0951;AFR_AF=0.0431;EUR_AF=0.1561;SAS_AF=0.1595;AA=A|||;VT=SNP
6	33098051	rs3116995	T	G	100	PASS	AC=591;AF=0.118011;AN=5008;NS=2504;DP=21548;EAS_AF=0.1558;AMR_AF=0.0951;AFR_AF=0.0431;EUR_AF=0.1561;SAS_AF=0.1575;AA=t|||;VT=SNP
6	33098257	rs3129268	G	A	100	PASS	AC=592;AF=0.118211;AN=5008;NS=2504;DP=19620;EAS_AF=0.1558;AMR_AF=0.0951;AFR_AF=0.0431;EUR_AF=0.1561;SAS_AF=0.1585;AA=A|||;VT=SNP
6	33098276	rs6901221	A	C	100	PASS	AC=591;AF=0.118011;AN=5008;NS=2504;DP=19943;EAS_AF=0.1558;AMR_AF=0.0951;AFR_AF=0.0431;EUR_AF=0.1561;SAS_AF=0.1575;AA=C|||;VT=SNP
6	33098289	rs6901663	G	A	100	PASS	AC=591;AF=0.118011;AN=5008;NS=2504;DP=20040;EAS_AF=0.1558;AMR_AF=0.0951;AFR_AF=0.0431;EUR_AF=0.1561;SAS_AF=0.1575;AA=G|||;VT=SNP
6	33098292	rs116172575	T	C	100	PASS	AC=134;AF=0.0267572;AN=5008;NS=2504;DP=20100;EAS_AF=0.0258;AMR_AF=0.0086;AFR_AF=0;EUR_AF=0.0099;SAS_AF=0.0941;AA=T|||;VT=SNP
6	33098363	rs6901536	C	A	100	PASS	AC=591;AF=0.118011;AN=5008;NS=2504;DP=22339;EAS_AF=0.1558;AMR_AF=0.0951;AFR_AF=0.0431;EUR_AF=0.1561;SAS_AF=0.1575;AA=A|||;VT=SNP
6	33098380	rs6901855	G	A	100	PASS	AC=592;AF=0.118211;AN=5008;NS=2504;DP=22840;EAS_AF=0.1558;AMR_AF=0.0951;AFR_AF=0.0431;EUR_AF=0.1561;SAS_AF=0.1585;AA=G|||;VT=SNP
6	33098389	rs2294479	G	C	100	PASS	AC=1408;AF=0.28115;AN=5008;NS=2504;DP=23045;EAS_AF=0.4464;AMR_AF=0.2853;AFR_AF=0.093;EUR_AF=0.3002;SAS_AF=0.3425;AA=C|||;VT=SNP
6	33098452	rs114552638	C	T	100	PASS	AC=167;AF=0.0333466;AN=5008;NS=2504;DP=24220;EAS_AF=0.0278;AMR_AF=0.0375;AFR_AF=0.0151;EUR_AF=0.0437;SAS_AF=0.0501;AA=C|||;VT=SNP
6	33098460	rs116561628	A	G	100	PASS	AC=167;AF=0.0333466;AN=5008;NS=2504;DP=24505;EAS_AF=0.0278;AMR_AF=0.0375;AFR_AF=0.0151;EUR_AF=0.0437;SAS_AF=0.0501;AA=G|||;VT=SNP
6	33098524	rs28361085	T	C	100	PASS	AC=491;AF=0.0980431;AN=5008;NS=2504;DP=22889;EAS_AF=0.0407;AMR_AF=0.0533;AFR_AF=0.0461;EUR_AF=0.1044;SAS_AF=0.2526;AA=T|||;VT=SNP
6	33098559	rs115501779	T	G	100	PASS	AC=167;AF=0.0333466;AN=5008;NS=2504;DP=21782;EAS_AF=0.0278;AMR_AF=0.0375;AFR_AF=0.0151;EUR_AF=0.0437;SAS_AF=0.0501;AA=t|||;VT=SNP
6	33098569	rs9277768	C	T	100	PASS	AC=1208;AF=0.241214;AN=5008;NS=2504;DP=21856;EAS_AF=0.4147;AMR_AF=0.2478;AFR_AF=0.0605;EUR_AF=0.2565;SAS_AF=0.2863;AA=C|||;VT=SNP
6	33098586	rs72878136	A	G	100	PASS	AC=457;AF=0.091254;AN=5008;NS=2504;DP=21727;EAS_AF=0.0476;AMR_AF=0.0591;AFR_AF=0.1112;EUR_AF=0.0775;SAS_AF=0.1462;AA=A|||;VT=SNP
6	33098596	rs9277769	C	T	100	PASS	AC=3770;AF=0.752796;AN=5008;NS=2504;DP=21652;EAS_AF=0.9484;AMR_AF=0.7349;AFR_AF=0.6021;EUR_AF=0.6421;SAS_AF=0.8814;AA=C|||;VT=SNP
6	33098678	rs9277770	T	G	100	PASS	AC=3767;AF=0.752196;AN=5008;NS=2504;DP=21012;EAS_AF=0.9484;AMR_AF=0.7363;AFR_AF=0.5998;EUR_AF=0.6421;SAS_AF=0.8804;AA=T|||;VT=SNP
6	33098738	rs72878137	G	A	100	PASS	AC=488;AF=0.0974441;AN=5008;NS=2504;DP=22500;EAS_AF=0.0516;AMR_AF=0.0591;AFR_AF=0.1271;EUR_AF=0.0775;SAS_AF=0.1524;AA=G|||;VT=SNP
6	33098797	rs3116994	G	A	100	PASS	AC=3274;AF=0.653754;AN=5008;NS=2504;DP=20946;EAS_AF=0.9077;AMR_AF=0.6816;AFR_AF=0.553;EUR_AF=0.5378;SAS_AF=0.6278;AA=G|||;VT=SNP
6	33098828	rs3116993	G	A	100	PASS	AC=424;AF=0.0846645;AN=5008;NS=2504;DP=21840;EAS_AF=0.128;AMR_AF=0.0576;AFR_AF=0.028;EUR_AF=0.1123;SAS_AF=0.1074;AA=G|||;VT=SNP
6	33098859	rs9391753	A	G	100	PASS	AC=1362;AF=0.271965;AN=5008;NS=2504;DP=21756;EAS_AF=0.4653;AMR_AF=0.3761;AFR_AF=0.1687;EUR_AF=0.2336;SAS_AF=0.1779;AA=A|||;VT=SNP
6	33098896	rs3129267	C	G	100	PASS	AC=3885;AF=0.775759;AN=5008;NS=2504;DP=21295;EAS_AF=0.9762;AMR_AF=0.7723;AFR_AF=0.5764;EUR_AF=0.6909;SAS_AF=0.9284;AA=G|||;VT=SNP
6	33098966	rs2294478	C	A	100	PASS	AC=2643;AF=0.527756;AN=5008;NS=2504;DP=21507;EAS_AF=0.7837;AMR_AF=0.6196;AFR_AF=0.2632;EUR_AF=0.4791;SAS_AF=0.6063;AA=C|||;VT=SNP
6	33098988	rs2294477	C	G	100	PASS	AC=3424;AF=0.683706;AN=5008;NS=2504;DP=21774;EAS_AF=0.9395;AMR_AF=0.7133;AFR_AF=0.5424;EUR_AF=0.5825;SAS_AF=0.6943;AA=C|||;VT=SNP
6	33099075	rs2294476	G	A	100	PASS	AC=802;AF=0.160144;AN=5008;NS=2504;DP=21319;EAS_AF=0.2946;AMR_AF=0.1902;AFR_AF=0.0348;EUR_AF=0.1441;SAS_AF=0.1861;AA=G|||;VT=SNP
6	33099124	rs2294475	T	A	100	PASS	AC=2538;AF=0.506789;AN=5008;NS=2504;DP=22108;EAS_AF=0.7599;AMR_AF=0.6037;AFR_AF=0.4107;EUR_AF=0.3917;SAS_AF=0.4254;AA=A|||;VT=SNP
6	33099125	rs140049618	T	G	100	PASS	AC=75;AF=0.014976;AN=5008;NS=2504;DP=22152;EAS_AF=0.0198;AMR_AF=0.0778;AFR_AF=0.0008;EUR_AF=0;SAS_AF=0;AA=T|||;VT=SNP
6	33099129	rs3116992	G	A	100	PASS	AC=424;AF=0.0846645;AN=5008;NS=2504;DP=22083;EAS_AF=0.128;AMR_AF=0.0562;AFR_AF=0.0287;EUR_AF=0.1123;SAS_AF=0.1074;AA=G|||;VT=SNP
6	33099151	rs2294474	G	T	100	PASS	AC=2339;AF=0.467053;AN=5008;NS=2504;DP=22282;EAS_AF=0.7599;AMR_AF=0.585;AFR_AF=0.2693;EUR_AF=0.3926;SAS_AF=0.4254;AA=g|||;VT=SNP
6	33099166	rs2294473	G	C	100	PASS	AC=3204;AF=0.639776;AN=5008;NS=2504;DP=22383;EAS_AF=0.8452;AMR_AF=0.6945;AFR_AF=0.4085;EUR_AF=0.5736;SAS_AF=0.7699;AA=g|||;VT=SNP
6	33099210	rs2294472	A	G	100	PASS	AC=2337;AF=0.466653;AN=5008;NS=2504;DP=23308;EAS_AF=0.7599;AMR_AF=0.585;AFR_AF=0.2693;EUR_AF=0.3907;SAS_AF=0.4254;AA=a|||;VT=SNP
6	33099332	rs41315411	G	C	100	PASS	AC=462;AF=0.0922524;AN=5008;NS=2504;DP=21185;EAS_AF=0.0407;AMR_AF=0.0519;AFR_AF=0.025;EUR_AF=0.1044;SAS_AF=0.2526;AA=G|||;VT=SNP
6	33099371	rs9277771	C	A	100	PASS	AC=801;AF=0.159944;AN=5008;NS=2504;DP=20745;EAS_AF=0.2946;AMR_AF=0.1916;AFR_AF=0.0325;EUR_AF=0.1441;SAS_AF=0.1871;AA=C|||;VT=SNP
6	33099401	rs9378180	A	T	100	PASS	AC=1171;AF=0.233826;AN=5008;NS=2504;DP=19895;EAS_AF=0.4325;AMR_AF=0.3372;AFR_AF=0.143;EUR_AF=0.1869;SAS_AF=0.1268;AA=A|||;VT=SNP
6	33099426	rs9277772	T	C	100	PASS	AC=783;AF=0.15635;AN=5008;NS=2504;DP=18719;EAS_AF=0.2857;AMR_AF=0.1902;AFR_AF=0.0325;EUR_AF=0.1441;SAS_AF=0.1789;AA=T|||;VT=SNP
6	33099468	rs3116991	A	G	100	PASS	AC=2957;AF=0.590455;AN=5008;NS=2504;DP=16879;EAS_AF=0.8869;AMR_AF=0.6599;AFR_AF=0.441;EUR_AF=0.503;SAS_AF=0.5276;AA=G|||;VT=SNP
6	33099538	rs3116989	G	T	100	PASS	AC=827;AF=0.165136;AN=5008;NS=2504;DP=16245;EAS_AF=0.1329;AMR_AF=0.0951;AFR_AF=0.2504;EUR_AF=0.1292;SAS_AF=0.1697;AA=G|||;VT=SNP
6	33099566	rs9277777	G	A	100	PASS	AC=799;AF=0.159545;AN=5008;NS=2504;DP=16665;EAS_AF=0.2946;AMR_AF=0.1902;AFR_AF=0.0325;EUR_AF=0.1441;SAS_AF=0.1861;AA=G|||;VT=SNP
6	33099882	rs4947358	C	A	100	PASS	AC=2134;AF=0.426118;AN=5008;NS=2504;DP=16376;EAS_AF=0.754;AMR_AF=0.5648;AFR_AF=0.1899;EUR_AF=0.3748;SAS_AF=0.362;AA=c|||;VT=SNP
6	33100021	rs3129266	A	T	100	PASS	AC=2961;AF=0.591254;AN=5008;NS=2504;DP=20369;EAS_AF=0.8879;AMR_AF=0.6599;AFR_AF=0.4387;EUR_AF=0.504;SAS_AF=0.5327;AA=T|||;VT=SNP
6	33100048	rs116485979	G	A	100	PASS	AC=166;AF=0.033147;AN=5008;NS=2504;DP=21977;EAS_AF=0.0278;AMR_AF=0.0375;AFR_AF=0.0144;EUR_AF=0.0437;SAS_AF=0.0501;AA=G|||;VT=SNP
6	33100053	rs4947260	G	A	100	PASS	AC=2136;AF=0.426518;AN=5008;NS=2504;DP=22146;EAS_AF=0.755;AMR_AF=0.5648;AFR_AF=0.1899;EUR_AF=0.3748;SAS_AF=0.363;AA=G|||;VT=SNP
6	33100072	rs148278727	G	A	100	PASS	AC=38;AF=0.00758786;AN=5008;NS=2504;DP=22271;EAS_AF=0.0377;AMR_AF=0;AFR_AF=0;EUR_AF=0;SAS_AF=0;AA=G|||;VT=SNP
6	33100184	rs4947261	G	A	100	PASS	AC=2136;AF=0.426518;AN=5008;NS=2504;DP=18683;EAS_AF=0.755;AMR_AF=0.5648;AFR_AF=0.1899;EUR_AF=0.3748;SAS_AF=0.363;AA=G|||;VT=SNP
6	33100189	rs2092305	A	G	100	PASS	AC=826;AF=0.164936;AN=5008;NS=2504;DP=18663;EAS_AF=0.1329;AMR_AF=0.0951;AFR_AF=0.2496;EUR_AF=0.1292;SAS_AF=0.1697;AA=A|||;VT=SNP
6	33100245	rs2395350	C	T	100	PASS	AC=2136;AF=0.426518;AN=5008;NS=2504;DP=18205;EAS_AF=0.755;AMR_AF=0.5663;AFR_AF=0.1899;EUR_AF=0.3748;SAS_AF=0.362;AA=C|||;VT=SNP
6	33100310	rs141377447	C	T	100	PASS	AC=472;AF=0.0942492;AN=5008;NS=2504;DP=18638;EAS_AF=0.0407;AMR_AF=0.0519;AFR_AF=0.0325;EUR_AF=0.1044;SAS_AF=0.2526;AA=C|||;VT=SNP
6	33100427	rs2395351	T	C	100	PASS	AC=2137;AF=0.426717;AN=5008;NS=2504;DP=18344;EAS_AF=0.755;AMR_AF=0.5648;AFR_AF=0.1899;EUR_AF=0.3748;SAS_AF=0.364;AA=T|||;VT=SNP
6	33100487	rs9277791	G	A	100	PASS	AC=809;AF=0.161542;AN=5008;NS=2504;DP=18046;EAS_AF=0.2946;AMR_AF=0.1902;AFR_AF=0.0401;EUR_AF=0.1441;SAS_AF=0.1861;AA=G|||;VT=SNP
6	33100515	rs9277792	G	A	100	PASS	AC=802;AF=0.160144;AN=5008;NS=2504;DP=16811;EAS_AF=0.2946;AMR_AF=0.1931;AFR_AF=0.0325;EUR_AF=0.1451;SAS_AF=0.1861;AA=G|||;VT=SNP
6	33100590	rs3116985	G	A	100	PASS	AC=1125;AF=0.224641;AN=5008;NS=2504;DP=17017;EAS_AF=0.369;AMR_AF=0.2421;AFR_AF=0.0393;EUR_AF=0.2555;SAS_AF=0.2822;AA=g|||;VT=SNP
6	33100623	rs9277796	T	C	100	PASS	AC=2134;AF=0.426118;AN=5008;NS=2504;DP=17684;EAS_AF=0.754;AMR_AF=0.5648;AFR_AF=0.1899;EUR_AF=0.3738;SAS_AF=0.363;AA=T|||;VT=SNP
6	33100732	rs2395352	A	G	100	PASS	AC=2137;AF=0.426717;AN=5008;NS=2504;DP=17525;EAS_AF=0.755;AMR_AF=0.5648;AFR_AF=0.1899;EUR_AF=0.3748;SAS_AF=0.364;AA=G|||;VT=SNP
6	33100763	rs2395353	C	G	100	PASS	AC=2132;AF=0.425719;AN=5008;NS=2504;DP=17785;EAS_AF=0.754;AMR_AF=0.5648;AFR_AF=0.1899;EUR_AF=0.3738;SAS_AF=0.3609;AA=C|||;VT=SNP
6	33100800	rs9277799	G	C	100	PASS	AC=815;AF=0.16274;AN=5008;NS=2504;DP=18080;EAS_AF=0.2857;AMR_AF=0.1844;AFR_AF=0.0333;EUR_AF=0.1431;SAS_AF=0.2157;AA=G|||;VT=SNP
6	33100820	rs9277800	T	C	100	PASS	AC=775;AF=0.154752;AN=5008;NS=2504;DP=18479;EAS_AF=0.2857;AMR_AF=0.1844;AFR_AF=0.0325;EUR_AF=0.1431;SAS_AF=0.1759;AA=T|||;VT=SNP
6	33100883	rs2395354	A	G	100	PASS	AC=2135;AF=0.426318;AN=5008;NS=2504;DP=19467;EAS_AF=0.754;AMR_AF=0.5648;AFR_AF=0.1906;EUR_AF=0.3738;SAS_AF=0.363;AA=G|||;VT=SNP
6	33100905	rs2395355	A	G	100	PASS	AC=2135;AF=0.426318;AN=5008;NS=2504;DP=19977;EAS_AF=0.754;AMR_AF=0.5648;AFR_AF=0.1906;EUR_AF=0.3738;SAS_AF=0.363;AA=a|||;VT=SNP
6	33100910	rs2395356	A	C	100	PASS	AC=2135;AF=0.426318;AN=5008;NS=2504;DP=20283;EAS_AF=0.754;AMR_AF=0.5648;AFR_AF=0.1906;EUR_AF=0.3738;SAS_AF=0.363;AA=a|||;VT=SNP
6	33101006	rs2395357	G	A	100	PASS	AC=167;AF=0.0333466;AN=5008;NS=2504;DP=20870;EAS_AF=0.0278;AMR_AF=0.0375;AFR_AF=0.0144;EUR_AF=0.0437;SAS_AF=0.0511;AA=G|||;VT=SNP
6	33101026	rs2395358	G	A	100	PASS	AC=2136;AF=0.426518;AN=5008;NS=2504;DP=20469;EAS_AF=0.755;AMR_AF=0.5648;AFR_AF=0.1899;EUR_AF=0.3748;SAS_AF=0.363;AA=G|||;VT=SNP
6	33101064	rs4434456	G	C	100	PASS	AC=679;AF=0.135583;AN=5008;NS=2504;DP=20644;EAS_AF=0.38;AMR_AF=0.0692;AFR_AF=0.0915;EUR_AF=0.0686;SAS_AF=0.0593;AA=G|||;VT=SNP
6	33101079	rs3116984	T	G	100	PASS	AC=1289;AF=0.257388;AN=5008;NS=2504;DP=20458;EAS_AF=0.1736;AMR_AF=0.147;AFR_AF=0.2753;EUR_AF=0.2336;SAS_AF=0.4223;AA=T|||;VT=SNP
6	33101094	rs4571551	C	T	100	PASS	AC=799;AF=0.159545;AN=5008;NS=2504;DP=19938;EAS_AF=0.2946;AMR_AF=0.1902;AFR_AF=0.0325;EUR_AF=0.1441;SAS_AF=0.1861;AA=C|||;VT=SNP
6	33101202	rs9277807	C	T	100	PASS	AC=2136;AF=0.426518;AN=5008;NS=2504;DP=20591;EAS_AF=0.755;AMR_AF=0.5648;AFR_AF=0.1899;EUR_AF=0.3748;SAS_AF=0.363;AA=T|||;VT=SNP
6	33101269	rs3130239	G	A	100	PASS	AC=326;AF=0.0650958;AN=5008;NS=2504;DP=21097;EAS_AF=0.0744;AMR_AF=0.0519;AFR_AF=0.0076;EUR_AF=0.1123;SAS_AF=0.0941;AA=G|||;VT=SNP
6	33101346	rs4582368	C	A	100	PASS	AC=2136;AF=0.426518;AN=5008;NS=2504;DP=22316;EAS_AF=0.755;AMR_AF=0.5648;AFR_AF=0.1899;EUR_AF=0.3748;SAS_AF=0.363;AA=A|||;VT=SNP
6	33101376	rs4639320	A	C	100	PASS	AC=2137;AF=0.426717;AN=5008;NS=2504;DP=22200;EAS_AF=0.756;AMR_AF=0.5648;AFR_AF=0.1899;EUR_AF=0.3748;SAS_AF=0.363;AA=A|||;VT=SNP
6	33101433	rs9277811	G	A	100	PASS	AC=784;AF=0.15655;AN=5008;NS=2504;DP=20845;EAS_AF=0.2867;AMR_AF=0.1902;AFR_AF=0.0325;EUR_AF=0.1441;SAS_AF=0.1789;AA=G|||;VT=SNP
6	33101444	rs7756467	A	C	100	PASS	AC=2136;AF=0.426518;AN=5008;NS=2504;DP=20727;EAS_AF=0.755;AMR_AF=0.5648;AFR_AF=0.1899;EUR_AF=0.3748;SAS_AF=0.363;AA=a|||;VT=SNP
6	33101552	rs34588178	C	T	100	PASS	AC=166;AF=0.033147;AN=5008;NS=2504;DP=20463;EAS_AF=0.0278;AMR_AF=0.0375;AFR_AF=0.0144;EUR_AF=0.0437;SAS_AF=0.0501;AA=C|||;VT=SNP
6	33101602	rs3129264	A	G	100	PASS	AC=1291;AF=0.257788;AN=5008;NS=2504;DP=20873;EAS_AF=0.1736;AMR_AF=0.147;AFR_AF=0.2761;EUR_AF=0.2336;SAS_AF=0.4233;AA=A|||;VT=SNP
6	33101670	rs9461843	C	T	100	PASS	AC=1337;AF=0.266973;AN=5008;NS=2504;DP=21670;EAS_AF=0.4603;AMR_AF=0.3746;AFR_AF=0.1573;EUR_AF=0.2306;SAS_AF=0.1769;AA=C|||;VT=SNP
6	33101675	rs9277814	A	G	100	PASS	AC=2139;AF=0.427117;AN=5008;NS=2504;DP=21693;EAS_AF=0.755;AMR_AF=0.5648;AFR_AF=0.1899;EUR_AF=0.3767;SAS_AF=0.364;AA=G|||;VT=SNP
6	33101724	rs2395359	C	A	100	PASS	AC=3936;AF=0.785942;AN=5008;NS=2504;DP=21946;EAS_AF=0.9762;AMR_AF=0.7723;AFR_AF=0.6135;EUR_AF=0.6889;SAS_AF=0.9325;AA=A|||;VT=SNP
6	33101794	rs9277818	G	A	100	PASS	AC=2137;AF=0.426717;AN=5008;NS=2504;DP=21755;EAS_AF=0.756;AMR_AF=0.5648;AFR_AF=0.1899;EUR_AF=0.3748;SAS_AF=0.363;AA=G|||;VT=SNP
6	33101862	rs35410698	G	A	100	PASS	AC=169;AF=0.033746;AN=5008;NS=2504;DP=20093;EAS_AF=0.0278;AMR_AF=0.0403;AFR_AF=0.0144;EUR_AF=0.0447;SAS_AF=0.0501;AA=G|||;VT=SNP
6	33102004	rs3129262	A	G	100	PASS	AC=332;AF=0.0662939;AN=5008;NS=2504;DP=20694;EAS_AF=0.0744;AMR_AF=0.0533;AFR_AF=0.0113;EUR_AF=0.1123;SAS_AF=0.0941;AA=A|||;VT=SNP
6	33102163	rs116514648	T	C	100	PASS	AC=166;AF=0.033147;AN=5008;NS=2504;DP=22424;EAS_AF=0.0278;AMR_AF=0.0375;AFR_AF=0.0144;EUR_AF=0.0437;SAS_AF=0.0501;AA=T|||;VT=SNP
6	33102206	rs9380349	T	C	100	PASS	AC=1171;AF=0.233826;AN=5008;NS=2504;DP=21660;EAS_AF=0.4325;AMR_AF=0.3372;AFR_AF=0.143;EUR_AF=0.1869;SAS_AF=0.1268;AA=T|||;VT=SNP
6	33102217	rs9277826	G	A	100	PASS	AC=799;AF=0.159545;AN=5008;NS=2504;DP=21207;EAS_AF=0.2946;AMR_AF=0.1902;AFR_AF=0.0325;EUR_AF=0.1441;SAS_AF=0.1861;AA=G|||;VT=SNP
6	33102513	rs117721534	A	C	100	PASS	AC=66;AF=0.0131789;AN=5008;NS=2504;DP=20156;EAS_AF=0.0526;AMR_AF=0;AFR_AF=0;EUR_AF=0;SAS_AF=0.0133;AA=A|||;VT=SNP
6	33102536	rs2395360	C	A	100	PASS	AC=3425;AF=0.683906;AN=5008;NS=2504;DP=20354;EAS_AF=0.9286;AMR_AF=0.7118;AFR_AF=0.4652;EUR_AF=0.6083;SAS_AF=0.7853;AA=A|||;VT=SNP
6	33102547	rs9277828	G	A	100	PASS	AC=965;AF=0.192692;AN=5008;NS=2504;DP=20316;EAS_AF=0.3224;AMR_AF=0.2277;AFR_AF=0.0469;EUR_AF=0.1879;SAS_AF=0.2362;AA=G|||;VT=SNP
6	33102573	rs9378181	G	A	100	PASS	AC=59;AF=0.0117812;AN=5008;NS=2504;DP=20363;EAS_AF=0.0585;AMR_AF=0;AFR_AF=0;EUR_AF=0;SAS_AF=0;AA=G|||;VT=SNP
6	33102730	rs12525837	G	A	100	PASS	AC=1337;AF=0.266973;AN=5008;NS=2504;DP=12230;EAS_AF=0.4603;AMR_AF=0.3746;AFR_AF=0.1573;EUR_AF=0.2306;SAS_AF=0.1769;AA=G|||;VT=SNP
6	33102815	rs9378182	A	G	100	PASS	AC=1337;AF=0.266973;AN=5008;NS=2504;DP=15768;EAS_AF=0.4603;AMR_AF=0.3746;AFR_AF=0.1573;EUR_AF=0.2306;SAS_AF=0.1769;AA=A|||;VT=SNP
6	33102864	rs12529863	T	G	100	PASS	AC=1337;AF=0.266973;AN=5008;NS=2504;DP=18509;EAS_AF=0.4603;AMR_AF=0.3746;AFR_AF=0.1573;EUR_AF=0.2306;SAS_AF=0.1769;AA=T|||;VT=SNP
6	33102898	rs34559118	A	G	100	PASS	AC=1171;AF=0.233826;AN=5008;NS=2504;DP=19232;EAS_AF=0.4325;AMR_AF=0.3372;AFR_AF=0.143;EUR_AF=0.1869;SAS_AF=0.1268;AA=A|||;VT=SNP
6	33102917	rs12529868	T	C	100	PASS	AC=1337;AF=0.266973;AN=5008;NS=2504;DP=19183;EAS_AF=0.4603;AMR_AF=0.3746;AFR_AF=0.1573;EUR_AF=0.2306;SAS_AF=0.1769;AA=C|||;VT=SNP
6	33103074	rs13437058	A	G	100	PASS	AC=1337;AF=0.266973;AN=5008;NS=2504;DP=17449;EAS_AF=0.4603;AMR_AF=0.3746;AFR_AF=0.1573;EUR_AF=0.2306;SAS_AF=0.1769;AA=G|||;VT=SNP
6	33103162	rs115720121	T	C	100	PASS	AC=188;AF=0.0375399;AN=5008;NS=2504;DP=17753;EAS_AF=0.0139;AMR_AF=0.0317;AFR_AF=0.0794;EUR_AF=0.0278;SAS_AF=0.0194;AA=T|||;VT=SNP
6	33103173	rs7750059	G	A	100	PASS	AC=1337;AF=0.266973;AN=5008;NS=2504;DP=17673;EAS_AF=0.4603;AMR_AF=0.3746;AFR_AF=0.1573;EUR_AF=0.2306;SAS_AF=0.1769;AA=A|||;VT=SNP
6	33103225	rs7750082	G	A	100	PASS	AC=1337;AF=0.266973;AN=5008;NS=2504;DP=17880;EAS_AF=0.4603;AMR_AF=0.3746;AFR_AF=0.1573;EUR_AF=0.2306;SAS_AF=0.1769;AA=g|||;VT=SNP
6	33103311	rs7750231	G	T	100	PASS	AC=1337;AF=0.266973;AN=5008;NS=2504;DP=16327;EAS_AF=0.4603;AMR_AF=0.3746;AFR_AF=0.1573;EUR_AF=0.2306;SAS_AF=0.1769;AA=T|||;VT=SNP
6	33103321	rs7750000	C	A	100	PASS	AC=1337;AF=0.266973;AN=5008;NS=2504;DP=15870;EAS_AF=0.4603;AMR_AF=0.3746;AFR_AF=0.1573;EUR_AF=0.2306;SAS_AF=0.1769;AA=A|||;VT=SNP
6	33103531	rs7750298	C	T	100	PASS	AC=4413;AF=0.88119;AN=5008;NS=2504;DP=13918;EAS_AF=0.9762;AMR_AF=0.8098;AFR_AF=0.9274;EUR_AF=0.7256;SAS_AF=0.9315;AA=T|||;VT=SNP
6	33103630	rs9277831	G	A	100	PASS	AC=1290;AF=0.257588;AN=5008;NS=2504;DP=13391;EAS_AF=0.1736;AMR_AF=0.1484;AFR_AF=0.2753;EUR_AF=0.2336;SAS_AF=0.4223;AA=G|||;VT=SNP
6	33103660	rs7770843	T	G	100	PASS	AC=3425;AF=0.683906;AN=5008;NS=2504;DP=14293;EAS_AF=0.9286;AMR_AF=0.7118;AFR_AF=0.4652;EUR_AF=0.6083;SAS_AF=0.7853;AA=G|||;VT=SNP
6	33103683	rs149660938	T	A	100	PASS	AC=166;AF=0.033147;AN=5008;NS=2504;DP=15257;EAS_AF=0.0278;AMR_AF=0.0375;AFR_AF=0.0144;EUR_AF=0.0437;SAS_AF=0.0501;AA=T|||;VT=SNP
6	33103685	rs7451226	C	T	100	PASS	AC=1289;AF=0.257388;AN=5008;NS=2504;DP=15265;EAS_AF=0.1736;AMR_AF=0.147;AFR_AF=0.2753;EUR_AF=0.2336;SAS_AF=0.4223;AA=C|||;VT=SNP
6	33103827	rs6457718	A	G	100	PASS	AC=2626;AF=0.524361;AN=5008;NS=2504;DP=16295;EAS_AF=0.6339;AMR_AF=0.5216;AFR_AF=0.4327;EUR_AF=0.4642;SAS_AF=0.5992;AA=G|||;VT=SNP
6	33103851	rs7775009	T	C	100	PASS	AC=1337;AF=0.266973;AN=5008;NS=2504;DP=17073;EAS_AF=0.4603;AMR_AF=0.3746;AFR_AF=0.1573;EUR_AF=0.2306;SAS_AF=0.1769;AA=C|||;VT=SNP
6	33103930	rs2395361	T	C	100	PASS	AC=1289;AF=0.257388;AN=5008;NS=2504;DP=18382;EAS_AF=0.1736;AMR_AF=0.147;AFR_AF=0.2753;EUR_AF=0.2336;SAS_AF=0.4223;AA=T|||;VT=SNP
6	33104039	rs115489670	C	T	100	PASS	AC=166;AF=0.033147;AN=5008;NS=2504;DP=21094;EAS_AF=0.0278;AMR_AF=0.0375;AFR_AF=0.0144;EUR_AF=0.0437;SAS_AF=0.0501;AA=C|||;VT=SNP
6	33104095	rs9277836	A	G	100	PASS	AC=799;AF=0.159545;AN=5008;NS=2504;DP=20260;EAS_AF=0.2946;AMR_AF=0.1902;AFR_AF=0.0325;EUR_AF=0.1441;SAS_AF=0.1861;AA=A|||;VT=SNP
6	33104175	rs9366816	T	C	100	PASS	AC=1337;AF=0.266973;AN=5008;NS=2504;DP=19513;EAS_AF=0.4603;AMR_AF=0.3746;AFR_AF=0.1573;EUR_AF=0.2306;SAS_AF=0.1769;AA=T|||;VT=SNP
6	33104286	rs9366817	G	A	100	PASS	AC=1345;AF=0.26857;AN=5008;NS=2504;DP=21122;EAS_AF=0.4623;AMR_AF=0.3746;AFR_AF=0.1581;EUR_AF=0.2306;SAS_AF=0.182;AA=A|||;VT=SNP
6	33104532	rs9277837	C	T	100	PASS	AC=2461;AF=0.491414;AN=5008;NS=2504;DP=16263;EAS_AF=0.6062;AMR_AF=0.4841;AFR_AF=0.4183;EUR_AF=0.4215;SAS_AF=0.5491;AA=T|||;VT=SNP
6	33104535	rs9394135	A	T	100	PASS	AC=1172;AF=0.234026;AN=5008;NS=2504;DP=16216;EAS_AF=0.4325;AMR_AF=0.3372;AFR_AF=0.143;EUR_AF=0.1879;SAS_AF=0.1268;AA=A|||;VT=SNP
6	33104584	rs9277838	G	A	100	PASS	AC=1291;AF=0.257788;AN=5008;NS=2504;DP=14746;EAS_AF=0.1746;AMR_AF=0.147;AFR_AF=0.2753;EUR_AF=0.2346;SAS_AF=0.4223;AA=G|||;VT=SNP
6	33104652	rs9277839	C	T	100	PASS	AC=1287;AF=0.256989;AN=5008;NS=2504;DP=15739;EAS_AF=0.1736;AMR_AF=0.147;AFR_AF=0.2738;EUR_AF=0.2326;SAS_AF=0.4233;AA=C|||;VT=SNP
6	33104894	rs138853678	G	C	100	PASS	AC=166;AF=0.033147;AN=5008;NS=2504;DP=13036;EAS_AF=0.0278;AMR_AF=0.0375;AFR_AF=0.0144;EUR_AF=0.0437;SAS_AF=0.0501;AA=G|||;VT=SNP
6	33105037	rs9277851	C	T	100	PASS	AC=1286;AF=0.256789;AN=5008;NS=2504;DP=16009;EAS_AF=0.1726;AMR_AF=0.147;AFR_AF=0.2753;EUR_AF=0.2326;SAS_AF=0.4213;AA=C|||;VT=SNP
6	33105064	rs13437000	T	C	100	PASS	AC=1175;AF=0.234625;AN=5008;NS=2504;DP=16472;EAS_AF=0.4335;AMR_AF=0.3357;AFR_AF=0.1452;EUR_AF=0.1879;SAS_AF=0.1268;AA=C|||;VT=SNP
6	33105103	rs3129261	C	T	100	PASS	AC=1286;AF=0.256789;AN=5008;NS=2504;DP=15161;EAS_AF=0.1726;AMR_AF=0.147;AFR_AF=0.2753;EUR_AF=0.2326;SAS_AF=0.4213;AA=T|||;VT=SNP
6	33105141	rs13437471	C	T	100	PASS	AC=1173;AF=0.234225;AN=5008;NS=2504;DP=13659;EAS_AF=0.4335;AMR_AF=0.3357;AFR_AF=0.143;EUR_AF=0.1889;SAS_AF=0.1268;AA=C|||;VT=SNP
6	33105213	rs3129260	C	A	100	PASS	AC=1286;AF=0.256789;AN=5008;NS=2504;DP=15325;EAS_AF=0.1726;AMR_AF=0.147;AFR_AF=0.2753;EUR_AF=0.2326;SAS_AF=0.4213;AA=C|||;VT=SNP
6	33105293	rs3116983	A	G	100	PASS	AC=1286;AF=0.256789;AN=5008;NS=2504;DP=17417;EAS_AF=0.1726;AMR_AF=0.147;AFR_AF=0.2753;EUR_AF=0.2326;SAS_AF=0.4213;AA=A|||;VT=SNP
6	33105341	rs3129259	G	C	100	PASS	AC=1286;AF=0.256789;AN=5008;NS=2504;DP=17528;EAS_AF=0.1726;AMR_AF=0.147;AFR_AF=0.2753;EUR_AF=0.2326;SAS_AF=0.4213;AA=G|||;VT=SNP
6	33105469	rs3129258	G	A	100	PASS	AC=1289;AF=0.257388;AN=5008;NS=2504;DP=15963;EAS_AF=0.1726;AMR_AF=0.147;AFR_AF=0.2776;EUR_AF=0.2326;SAS_AF=0.4213;AA=G|||;VT=SNP
6	33105542	rs4713608	G	A	100	PASS	AC=756;AF=0.150958;AN=5008;NS=2504;DP=14057;EAS_AF=0.2847;AMR_AF=0.1902;AFR_AF=0.0129;EUR_AF=0.1441;SAS_AF=0.1789;AA=G|||;VT=SNP
6	33105611	rs4713609	C	A	100	PASS	AC=756;AF=0.150958;AN=5008;NS=2504;DP=13250;EAS_AF=0.2847;AMR_AF=0.1902;AFR_AF=0.0129;EUR_AF=0.1441;SAS_AF=0.1789;AA=C|||;VT=SNP
6	33105755	rs9277860	A	G	100	PASS	AC=2461;AF=0.491414;AN=5008;NS=2504;DP=12711;EAS_AF=0.6081;AMR_AF=0.4813;AFR_AF=0.4183;EUR_AF=0.4215;SAS_AF=0.5491;AA=G|||;VT=SNP
6	33105889	rs62407781	G	A	100	PASS	AC=1175;AF=0.234625;AN=5008;NS=2504;DP=16168;EAS_AF=0.4355;AMR_AF=0.3372;AFR_AF=0.143;EUR_AF=0.1879;SAS_AF=0.1268;AA=G|||;VT=SNP
6	33105896	rs58197159	G	T	100	PASS	AC=235;AF=0.0469249;AN=5008;NS=2504;DP=16653;EAS_AF=0.0337;AMR_AF=0.0231;AFR_AF=0.0083;EUR_AF=0.0497;SAS_AF=0.1268;AA=G|||;VT=SNP
6	33105981	rs9461845	G	A	100	PASS	AC=1175;AF=0.234625;AN=5008;NS=2504;DP=15214;EAS_AF=0.4355;AMR_AF=0.3372;AFR_AF=0.143;EUR_AF=0.1879;SAS_AF=0.1268;AA=G|||;VT=SNP
6	33105995	rs9277863	T	A	100	PASS	AC=2462;AF=0.491613;AN=5008;NS=2504;DP=15435;EAS_AF=0.6081;AMR_AF=0.4841;AFR_AF=0.4183;EUR_AF=0.4205;SAS_AF=0.5491;AA=A|||;VT=SNP
6	33106010	rs9277864	T	G	100	PASS	AC=1289;AF=0.257388;AN=5008;NS=2504;DP=15846;EAS_AF=0.1726;AMR_AF=0.147;AFR_AF=0.2753;EUR_AF=0.2336;SAS_AF=0.4233;AA=T|||;VT=SNP
6	33106094	rs9277865	C	T	100	PASS	AC=2470;AF=0.493211;AN=5008;NS=2504;DP=15548;EAS_AF=0.6081;AMR_AF=0.4841;AFR_AF=0.4183;EUR_AF=0.4215;SAS_AF=0.5562;AA=T|||;VT=SNP
6	33106109	rs9277866	A	G	100	PASS	AC=2470;AF=0.493211;AN=5008;NS=2504;DP=15551;EAS_AF=0.6081;AMR_AF=0.4841;AFR_AF=0.4183;EUR_AF=0.4215;SAS_AF=0.5562;AA=G|||;VT=SNP
6	33106142	rs9277867	C	T	100	PASS	AC=1289;AF=0.257388;AN=5008;NS=2504;DP=15283;EAS_AF=0.1726;AMR_AF=0.147;AFR_AF=0.2753;EUR_AF=0.2336;SAS_AF=0.4233;AA=C|||;VT=SNP
6	33106308	rs7453475	A	G	100	PASS	AC=3928;AF=0.784345;AN=5008;NS=2504;DP=14124;EAS_AF=0.9762;AMR_AF=0.7738;AFR_AF=0.6097;EUR_AF=0.6859;SAS_AF=0.9315;AA=G|||;VT=SNP
6	33106331	rs3130145	T	C	100	PASS	AC=1287;AF=0.256989;AN=5008;NS=2504;DP=15479;EAS_AF=0.1726;AMR_AF=0.147;AFR_AF=0.2753;EUR_AF=0.2326;SAS_AF=0.4223;AA=T|||;VT=SNP
6	33106377	rs3116982	G	A	100	PASS	AC=1287;AF=0.256989;AN=5008;NS=2504;DP=15771;EAS_AF=0.1726;AMR_AF=0.147;AFR_AF=0.2753;EUR_AF=0.2326;SAS_AF=0.4223;AA=G|||;VT=SNP
6	33106560	rs9277872	T	C	100	PASS	AC=963;AF=0.192292;AN=5008;NS=2504;DP=15584;EAS_AF=0.3204;AMR_AF=0.2277;AFR_AF=0.0469;EUR_AF=0.1879;SAS_AF=0.2362;AA=T|||;VT=SNP
6	33106688	rs114936791	G	A	100	PASS	AC=215;AF=0.0429313;AN=5008;NS=2504;DP=14660;EAS_AF=0.0327;AMR_AF=0.0231;AFR_AF=0.0038;EUR_AF=0.0427;SAS_AF=0.1207;AA=G|||;VT=SNP
6	33106795	rs3116979	A	G	100	PASS	AC=1288;AF=0.257188;AN=5008;NS=2504;DP=15020;EAS_AF=0.1726;AMR_AF=0.147;AFR_AF=0.2753;EUR_AF=0.2336;SAS_AF=0.4223;AA=A|||;VT=SNP
6	33106957	rs3129257	G	A	100	PASS	AC=2462;AF=0.491613;AN=5008;NS=2504;DP=16937;EAS_AF=0.6081;AMR_AF=0.4841;AFR_AF=0.4183;EUR_AF=0.4205;SAS_AF=0.5491;AA=A|||;VT=SNP
6	33107139	rs3129256	T	C	100	PASS	AC=2462;AF=0.491613;AN=5008;NS=2504;DP=18152;EAS_AF=0.6081;AMR_AF=0.4841;AFR_AF=0.4183;EUR_AF=0.4205;SAS_AF=0.5491;AA=C|||;VT=SNP
6	33107224	rs7771728	G	A	100	PASS	AC=1175;AF=0.234625;AN=5008;NS=2504;DP=17109;EAS_AF=0.4355;AMR_AF=0.3372;AFR_AF=0.143;EUR_AF=0.1879;SAS_AF=0.1268;AA=G|||;VT=SNP
6	33107243	rs7771578	C	T	100	PASS	AC=1175;AF=0.234625;AN=5008;NS=2504;DP=16814;EAS_AF=0.4355;AMR_AF=0.3372;AFR_AF=0.143;EUR_AF=0.1879;SAS_AF=0.1268;AA=C|||;VT=SNP
6	33107290	rs7771896	G	A	100	PASS	AC=1173;AF=0.234225;AN=5008;NS=2504;DP=17427;EAS_AF=0.4355;AMR_AF=0.3357;AFR_AF=0.1422;EUR_AF=0.1879;SAS_AF=0.1268;AA=G|||;VT=SNP
6	33107303	rs117534379	C	T	100	PASS	AC=69;AF=0.013778;AN=5008;NS=2504;DP=17006;EAS_AF=0.0536;AMR_AF=0;AFR_AF=0;EUR_AF=0;SAS_AF=0.0153;AA=C|||;VT=SNP
6	33107316	rs9277878	C	T	100	PASS	AC=782;AF=0.15615;AN=5008;NS=2504;DP=16642;EAS_AF=0.2847;AMR_AF=0.1902;AFR_AF=0.0325;EUR_AF=0.1441;SAS_AF=0.1789;AA=C|||;VT=SNP
6	33107382	rs7771769	C	T	100	PASS	AC=1175;AF=0.234625;AN=5008;NS=2504;DP=16420;EAS_AF=0.4355;AMR_AF=0.3372;AFR_AF=0.143;EUR_AF=0.1879;SAS_AF=0.1268;AA=C|||;VT=SNP
6	33107422	rs75257908	C	T	100	PASS	AC=434;AF=0.0866613;AN=5008;NS=2504;DP=16374;EAS_AF=0.0397;AMR_AF=0.0519;AFR_AF=0.0136;EUR_AF=0.1024;SAS_AF=0.2423;AA=C|||;VT=SNP
6	33107461	rs4711319	G	A	100	PASS	AC=799;AF=0.159545;AN=5008;NS=2504;DP=17100;EAS_AF=0.2927;AMR_AF=0.1916;AFR_AF=0.0325;EUR_AF=0.1451;SAS_AF=0.1861;AA=G|||;VT=SNP
6	33107476	rs3116978	A	G	100	PASS	AC=1287;AF=0.256989;AN=5008;NS=2504;DP=17742;EAS_AF=0.1726;AMR_AF=0.147;AFR_AF=0.2753;EUR_AF=0.2326;SAS_AF=0.4223;AA=A|||;VT=SNP
6	33107577	rs3129255	G	A	100	PASS	AC=1288;AF=0.257188;AN=5008;NS=2504;DP=19150;EAS_AF=0.1726;AMR_AF=0.1484;AFR_AF=0.2753;EUR_AF=0.2326;SAS_AF=0.4223;AA=G|||;VT=SNP
6	33107638	rs6457719	A	G	100	PASS	AC=1175;AF=0.234625;AN=5008;NS=2504;DP=20647;EAS_AF=0.4355;AMR_AF=0.3372;AFR_AF=0.143;EUR_AF=0.1879;SAS_AF=0.1268;AA=A|||;VT=SNP
6	33107713	rs6457720	A	G	100	PASS	AC=1176;AF=0.234824;AN=5008;NS=2504;DP=19395;EAS_AF=0.4365;AMR_AF=0.3372;AFR_AF=0.143;EUR_AF=0.1879;SAS_AF=0.1268;AA=A|||;VT=SNP
6	33107751	rs6457721	T	G	100	PASS	AC=1175;AF=0.234625;AN=5008;NS=2504;DP=19936;EAS_AF=0.4355;AMR_AF=0.3372;AFR_AF=0.143;EUR_AF=0.1879;SAS_AF=0.1268;AA=T|||;VT=SNP
6	33107819	rs2015610	A	G	100	PASS	AC=1291;AF=0.257788;AN=5008;NS=2504;DP=19431;EAS_AF=0.1726;AMR_AF=0.147;AFR_AF=0.2784;EUR_AF=0.2326;SAS_AF=0.4223;AA=A|||;VT=SNP
6	33107955	rs4713610	T	G	100	PASS	AC=782;AF=0.15615;AN=5008;NS=2504;DP=18584;EAS_AF=0.2847;AMR_AF=0.1902;AFR_AF=0.0325;EUR_AF=0.1441;SAS_AF=0.1789;AA=T|||;VT=SNP
6	33108015	rs4713611	G	A	100	PASS	AC=782;AF=0.15615;AN=5008;NS=2504;DP=17872;EAS_AF=0.2847;AMR_AF=0.1902;AFR_AF=0.0325;EUR_AF=0.1441;SAS_AF=0.1789;AA=G|||;VT=SNP
6	33108035	rs926421	C	G	100	PASS	AC=1286;AF=0.256789;AN=5008;NS=2504;DP=17429;EAS_AF=0.1726;AMR_AF=0.147;AFR_AF=0.2746;EUR_AF=0.2326;SAS_AF=0.4223;AA=C|||;VT=SNP
6	33108270	rs9277882	T	G	100	PASS	AC=2468;AF=0.492812;AN=5008;NS=2504;DP=18511;EAS_AF=0.6101;AMR_AF=0.4841;AFR_AF=0.4183;EUR_AF=0.4215;SAS_AF=0.5521;AA=G|||;VT=SNP
6	33108287	rs3129254	A	G	100	PASS	AC=2468;AF=0.492812;AN=5008;NS=2504;DP=19158;EAS_AF=0.6101;AMR_AF=0.4841;AFR_AF=0.4183;EUR_AF=0.4215;SAS_AF=0.5521;AA=G|||;VT=SNP
6	33108299	rs3129253	A	G	100	PASS	AC=1316;AF=0.26278;AN=5008;NS=2504;DP=19580;EAS_AF=0.1726;AMR_AF=0.1513;AFR_AF=0.2927;EUR_AF=0.2326;SAS_AF=0.4254;AA=A|||;VT=SNP
6	33108321	rs9296083	T	C	100	PASS	AC=1178;AF=0.235224;AN=5008;NS=2504;DP=20281;EAS_AF=0.4355;AMR_AF=0.3386;AFR_AF=0.143;EUR_AF=0.1899;SAS_AF=0.1268;AA=T|||;VT=SNP
6	33108672	rs9368754	G	C	100	PASS	AC=1176;AF=0.234824;AN=5008;NS=2504;DP=20367;EAS_AF=0.4355;AMR_AF=0.3372;AFR_AF=0.143;EUR_AF=0.1889;SAS_AF=0.1268;AA=G|||;VT=SNP
6	33108789	rs9277883	T	C	100	PASS	AC=783;AF=0.15635;AN=5008;NS=2504;DP=21153;EAS_AF=0.2847;AMR_AF=0.1902;AFR_AF=0.0333;EUR_AF=0.1441;SAS_AF=0.1789;AA=T|||;VT=SNP
6	33108815	rs9368755	G	A	100	PASS	AC=1175;AF=0.234625;AN=5008;NS=2504;DP=20246;EAS_AF=0.4355;AMR_AF=0.3372;AFR_AF=0.143;EUR_AF=0.1879;SAS_AF=0.1268;AA=G|||;VT=SNP
6	33108848	rs3129252	T	A	100	PASS	AC=1287;AF=0.256989;AN=5008;NS=2504;DP=19157;EAS_AF=0.1726;AMR_AF=0.147;AFR_AF=0.2753;EUR_AF=0.2326;SAS_AF=0.4223;AA=T|||;VT=SNP
6	33109241	rs3129251	G	A	100	PASS	AC=1287;AF=0.256989;AN=5008;NS=2504;DP=20430;EAS_AF=0.1726;AMR_AF=0.147;AFR_AF=0.2753;EUR_AF=0.2326;SAS_AF=0.4223;AA=G|||;VT=SNP
6	33109397	rs3129250	G	C	100	PASS	AC=2462;AF=0.491613;AN=5008;NS=2504;DP=21383;EAS_AF=0.6081;AMR_AF=0.4841;AFR_AF=0.4183;EUR_AF=0.4205;SAS_AF=0.5491;AA=G|||;VT=SNP
6	33109556	rs3129249	C	T	100	PASS	AC=1288;AF=0.257188;AN=5008;NS=2504;DP=20968;EAS_AF=0.1726;AMR_AF=0.1484;AFR_AF=0.2753;EUR_AF=0.2326;SAS_AF=0.4223;AA=C|||;VT=SNP
6	33109589	rs9277884	A	G	100	PASS	AC=782;AF=0.15615;AN=5008;NS=2504;DP=22572;EAS_AF=0.2847;AMR_AF=0.1902;AFR_AF=0.0325;EUR_AF=0.1441;SAS_AF=0.1789;AA=a|||;VT=SNP
6	33109658	rs3129248	A	G	100	PASS	AC=2462;AF=0.491613;AN=5008;NS=2504;DP=22252;EAS_AF=0.6081;AMR_AF=0.4841;AFR_AF=0.4183;EUR_AF=0.4205;SAS_AF=0.5491;AA=G|||;VT=SNP
6	33109678	rs3129247	A	G	100	PASS	AC=2463;AF=0.491813;AN=5008;NS=2504;DP=22081;EAS_AF=0.6081;AMR_AF=0.4841;AFR_AF=0.4183;EUR_AF=0.4205;SAS_AF=0.5501;AA=G|||;VT=SNP
6	33109747	rs9277885	T	C	100	PASS	AC=2464;AF=0.492013;AN=5008;NS=2504;DP=22376;EAS_AF=0.6081;AMR_AF=0.4841;AFR_AF=0.4175;EUR_AF=0.4205;SAS_AF=0.5521;AA=C|||;VT=SNP
6	33109768	rs9277886	T	A	100	PASS	AC=2464;AF=0.492013;AN=5008;NS=2504;DP=21556;EAS_AF=0.6081;AMR_AF=0.4841;AFR_AF=0.4175;EUR_AF=0.4205;SAS_AF=0.5521;AA=A|||;VT=SNP
6	33109784	rs3129246	A	G	100	PASS	AC=2465;AF=0.492212;AN=5008;NS=2504;DP=20870;EAS_AF=0.6081;AMR_AF=0.4841;AFR_AF=0.4183;EUR_AF=0.4205;SAS_AF=0.5521;AA=a|||;VT=SNP
6	33109814	rs3129245	C	T	100	PASS	AC=2465;AF=0.492212;AN=5008;NS=2504;DP=19722;EAS_AF=0.6081;AMR_AF=0.4841;AFR_AF=0.4183;EUR_AF=0.4205;SAS_AF=0.5521;AA=c|||;VT=SNP
6	33109845	rs3129244	A	G	100	PASS	AC=2463;AF=0.491813;AN=5008;NS=2504;DP=19891;EAS_AF=0.6081;AMR_AF=0.4841;AFR_AF=0.4183;EUR_AF=0.4205;SAS_AF=0.5501;AA=G|||;VT=SNP
6	33109924	rs9391650	T	C	100	PASS	AC=1175;AF=0.234625;AN=5008;NS=2504;DP=20942;EAS_AF=0.4355;AMR_AF=0.3372;AFR_AF=0.143;EUR_AF=0.1879;SAS_AF=0.1268;AA=C|||;VT=SNP
6	33110013	rs9391754	C	A	100	PASS	AC=1175;AF=0.234625;AN=5008;NS=2504;DP=18264;EAS_AF=0.4355;AMR_AF=0.3372;AFR_AF=0.143;EUR_AF=0.1879;SAS_AF=0.1268;AA=A|||;VT=SNP
6	33110015	rs3129243	T	A	100	PASS	AC=1287;AF=0.256989;AN=5008;NS=2504;DP=18222;EAS_AF=0.1726;AMR_AF=0.147;AFR_AF=0.2753;EUR_AF=0.2326;SAS_AF=0.4223;AA=T|||;VT=SNP
6	33110036	rs9296084	C	T	100	PASS	AC=1176;AF=0.234824;AN=5008;NS=2504;DP=17249;EAS_AF=0.4355;AMR_AF=0.3372;AFR_AF=0.143;EUR_AF=0.1879;SAS_AF=0.1278;AA=c|||;VT=SNP
6	33110038	rs9391755	T	C	100	PASS	AC=1176;AF=0.234824;AN=5008;NS=2504;DP=17322;EAS_AF=0.4355;AMR_AF=0.3372;AFR_AF=0.143;EUR_AF=0.1879;SAS_AF=0.1278;AA=T|||;VT=SNP
6	33110133	rs9296085	A	G	100	PASS	AC=1175;AF=0.234625;AN=5008;NS=2504;DP=15897;EAS_AF=0.4355;AMR_AF=0.3372;AFR_AF=0.143;EUR_AF=0.1879;SAS_AF=0.1268;AA=G|||;VT=SNP
6	33110167	rs9296086	A	G	100	PASS	AC=1175;AF=0.234625;AN=5008;NS=2504;DP=14231;EAS_AF=0.4355;AMR_AF=0.3372;AFR_AF=0.143;EUR_AF=0.1879;SAS_AF=0.1268;AA=G|||;VT=SNP
6	33110213	rs3129242	C	A	100	PASS	AC=1287;AF=0.256989;AN=5008;NS=2504;DP=12385;EAS_AF=0.1726;AMR_AF=0.147;AFR_AF=0.2753;EUR_AF=0.2326;SAS_AF=0.4223;AA=C|||;VT=SNP
6	33110241	rs145263396	G	A	100	PASS	AC=67;AF=0.0133786;AN=5008;NS=2504;DP=14334;EAS_AF=0.0536;AMR_AF=0;AFR_AF=0;EUR_AF=0;SAS_AF=0.0133;AA=G|||;VT=SNP
6	33110249	rs9296087	A	G	100	PASS	AC=1177;AF=0.235024;AN=5008;NS=2504;DP=14450;EAS_AF=0.4355;AMR_AF=0.3372;AFR_AF=0.1437;EUR_AF=0.1889;SAS_AF=0.1268;AA=A|||;VT=SNP
6	33110400	rs146338461	G	A	100	PASS	AC=67;AF=0.0133786;AN=5008;NS=2504;DP=10929;EAS_AF=0.0536;AMR_AF=0;AFR_AF=0;EUR_AF=0;SAS_AF=0.0133;AA=G|||;VT=SNP
6	33110652	rs9394138	C	T	100	PASS	AC=1175;AF=0.234625;AN=5008;NS=2504;DP=12672;EAS_AF=0.4355;AMR_AF=0.3372;AFR_AF=0.143;EUR_AF=0.1879;SAS_AF=0.1268;AA=C|||;VT=SNP
6	33110694	rs3129237	C	T	100	PASS	AC=1287;AF=0.256989;AN=5008;NS=2504;DP=13364;EAS_AF=0.1726;AMR_AF=0.147;AFR_AF=0.2753;EUR_AF=0.2326;SAS_AF=0.4223;AA=C|||;VT=SNP
6	33110746	rs9366819	T	G	100	PASS	AC=1176;AF=0.234824;AN=5008;NS=2504;DP=14940;EAS_AF=0.4355;AMR_AF=0.3372;AFR_AF=0.143;EUR_AF=0.1879;SAS_AF=0.1278;AA=T|||;VT=SNP
6	33110833	rs139080195	G	C	100	PASS	AC=30;AF=0.00599042;AN=5008;NS=2504;DP=16978;EAS_AF=0.0119;AMR_AF=0.0029;AFR_AF=0;EUR_AF=0.0089;SAS_AF=0.0072;AA=G|||;VT=SNP
6	33110834	rs7750683	G	A	100	PASS	AC=2477;AF=0.494609;AN=5008;NS=2504;DP=16916;EAS_AF=0.6161;AMR_AF=0.4856;AFR_AF=0.4183;EUR_AF=0.4264;SAS_AF=0.5491;AA=A|||;VT=SNP
6	33110901	rs79249189	C	G	100	PASS	AC=697;AF=0.139177;AN=5008;NS=2504;DP=16024;EAS_AF=0.3829;AMR_AF=0.0692;AFR_AF=0.1029;EUR_AF=0.0686;SAS_AF=0.0593;AA=C|||;VT=SNP
6	33110920	rs7754341	C	G	100	PASS	AC=1289;AF=0.257388;AN=5008;NS=2504;DP=15977;EAS_AF=0.1726;AMR_AF=0.1484;AFR_AF=0.2753;EUR_AF=0.2336;SAS_AF=0.4223;AA=c|||;VT=SNP
6	33110933	rs7754200	A	G	100	PASS	AC=1288;AF=0.257188;AN=5008;NS=2504;DP=15758;EAS_AF=0.1726;AMR_AF=0.147;AFR_AF=0.2753;EUR_AF=0.2336;SAS_AF=0.4223;AA=a|||;VT=SNP
6	33111028	rs7754362	A	C	100	PASS	AC=2462;AF=0.491613;AN=5008;NS=2504;DP=15248;EAS_AF=0.6081;AMR_AF=0.4841;AFR_AF=0.4175;EUR_AF=0.4215;SAS_AF=0.5491;AA=C|||;VT=SNP
6	33111054	rs7754499	A	G	100	PASS	AC=1287;AF=0.256989;AN=5008;NS=2504;DP=15501;EAS_AF=0.1726;AMR_AF=0.147;AFR_AF=0.2753;EUR_AF=0.2326;SAS_AF=0.4223;AA=G|||;VT=SNP
6	33111093	rs3130146	T	C	100	PASS	AC=3938;AF=0.786342;AN=5008;NS=2504;DP=15816;EAS_AF=0.9762;AMR_AF=0.7738;AFR_AF=0.6172;EUR_AF=0.6859;SAS_AF=0.9315;AA=C|||;VT=SNP
6	33111140	rs143314717	T	C	100	PASS	AC=67;AF=0.0133786;AN=5008;NS=2504;DP=17041;EAS_AF=0.0536;AMR_AF=0;AFR_AF=0;EUR_AF=0;SAS_AF=0.0133;AA=T|||;VT=SNP
6	33111146	rs3129236	G	A	100	PASS	AC=1287;AF=0.256989;AN=5008;NS=2504;DP=16786;EAS_AF=0.1726;AMR_AF=0.147;AFR_AF=0.2753;EUR_AF=0.2326;SAS_AF=0.4223;AA=g|||;VT=SNP
6	33111148	rs112394499	C	T	100	PASS	AC=455;AF=0.0908546;AN=5008;NS=2504;DP=16814;EAS_AF=0.0476;AMR_AF=0.062;AFR_AF=0.1059;EUR_AF=0.0805;SAS_AF=0.1462;AA=C|||;VT=SNP
6	33111185	rs9394139	C	T	100	PASS	AC=1170;AF=0.233626;AN=5008;NS=2504;DP=17954;EAS_AF=0.4365;AMR_AF=0.3343;AFR_AF=0.1422;EUR_AF=0.1849;SAS_AF=0.1268;AA=C|||;VT=SNP
6	33111267	rs3129235	C	G	100	PASS	AC=1287;AF=0.256989;AN=5008;NS=2504;DP=16081;EAS_AF=0.1726;AMR_AF=0.147;AFR_AF=0.2753;EUR_AF=0.2326;SAS_AF=0.4223;AA=C|||;VT=SNP
6	33111347	rs3129234	C	T	100	PASS	AC=1290;AF=0.257588;AN=5008;NS=2504;DP=15911;EAS_AF=0.1726;AMR_AF=0.147;AFR_AF=0.2776;EUR_AF=0.2326;SAS_AF=0.4223;AA=C|||;VT=SNP
6	33111408	rs926419	G	A	100	PASS	AC=2085;AF=0.416334;AN=5008;NS=2504;DP=15500;EAS_AF=0.7321;AMR_AF=0.5519;AFR_AF=0.1891;EUR_AF=0.3648;SAS_AF=0.3548;AA=g|||;VT=SNP
6	33111437	rs3129233	G	A	100	PASS	AC=1288;AF=0.257188;AN=5008;NS=2504;DP=15313;EAS_AF=0.1726;AMR_AF=0.147;AFR_AF=0.2753;EUR_AF=0.2336;SAS_AF=0.4223;AA=G|||;VT=SNP
6	33111731	rs3130147	T	C	100	PASS	AC=1287;AF=0.256989;AN=5008;NS=2504;DP=12365;EAS_AF=0.1726;AMR_AF=0.147;AFR_AF=0.2753;EUR_AF=0.2326;SAS_AF=0.4223;AA=t|||;VT=SNP
6	33111753	rs3130148	C	T	100	PASS	AC=1287;AF=0.256989;AN=5008;NS=2504;DP=11642;EAS_AF=0.1726;AMR_AF=0.147;AFR_AF=0.2753;EUR_AF=0.2326;SAS_AF=0.4223;AA=C|||;VT=SNP
6	33111806	rs9394140	C	T	100	PASS	AC=57;AF=0.0113818;AN=5008;NS=2504;DP=9549;EAS_AF=0.0565;AMR_AF=0;AFR_AF=0;EUR_AF=0;SAS_AF=0;AA=C|||;VT=SNP
6	33111953	rs3116976	G	A	100	PASS	AC=328;AF=0.0654952;AN=5008;NS=2504;DP=10588;EAS_AF=0.0744;AMR_AF=0.0519;AFR_AF=0.0083;EUR_AF=0.1123;SAS_AF=0.0951;AA=G|||;VT=SNP
6	33112063	rs9469374	T	G	100	PASS	AC=477;AF=0.0952476;AN=5008;NS=2504;DP=14013;EAS_AF=0.0526;AMR_AF=0.268;AFR_AF=0.0393;EUR_AF=0.1193;SAS_AF=0.0675;AA=T|||;VT=SNP
6	33112218	rs3129231	A	G	100	PASS	AC=1287;AF=0.256989;AN=5008;NS=2504;DP=15070;EAS_AF=0.1726;AMR_AF=0.147;AFR_AF=0.2753;EUR_AF=0.2326;SAS_AF=0.4223;AA=G|||;VT=SNP
6	33112543	rs3129230	T	C	100	PASS	AC=1288;AF=0.257188;AN=5008;NS=2504;DP=18354;EAS_AF=0.1726;AMR_AF=0.147;AFR_AF=0.2753;EUR_AF=0.2326;SAS_AF=0.4233;AA=C|||;VT=SNP
6	33112576	rs3129229	C	T	100	PASS	AC=816;AF=0.162939;AN=5008;NS=2504;DP=17421;EAS_AF=0.1141;AMR_AF=0.1081;AFR_AF=0.053;EUR_AF=0.2157;SAS_AF=0.3466;AA=C|||;VT=SNP
6	33112601	rs3129228	G	T	100	PASS	AC=1287;AF=0.256989;AN=5008;NS=2504;DP=17017;EAS_AF=0.1726;AMR_AF=0.147;AFR_AF=0.2753;EUR_AF=0.2326;SAS_AF=0.4223;AA=G|||;VT=SNP
6	33112628	rs118125134	C	G	100	PASS	AC=30;AF=0.00599042;AN=5008;NS=2504;DP=16946;EAS_AF=0.0119;AMR_AF=0.0029;AFR_AF=0;EUR_AF=0.0089;SAS_AF=0.0072;AA=C|||;VT=SNP
6	33112640	rs3129227	G	T	100	PASS	AC=1287;AF=0.256989;AN=5008;NS=2504;DP=16747;EAS_AF=0.1726;AMR_AF=0.147;AFR_AF=0.2753;EUR_AF=0.2326;SAS_AF=0.4223;AA=G|||;VT=SNP
6	33112913	rs3129226	C	T	100	PASS	AC=1288;AF=0.257188;AN=5008;NS=2504;DP=16195;EAS_AF=0.1726;AMR_AF=0.147;AFR_AF=0.2753;EUR_AF=0.2336;SAS_AF=0.4223;AA=C|||;VT=SNP
6	33112936	rs3130149	G	A	100	PASS	AC=1287;AF=0.256989;AN=5008;NS=2504;DP=13963;EAS_AF=0.1726;AMR_AF=0.147;AFR_AF=0.2753;EUR_AF=0.2326;SAS_AF=0.4223;AA=G|||;VT=SNP
6	33113055	rs3129225	G	C	100	PASS	AC=332;AF=0.0662939;AN=5008;NS=2504;DP=14085;EAS_AF=0.0744;AMR_AF=0.0533;AFR_AF=0.0113;EUR_AF=0.1113;SAS_AF=0.0951;AA=G|||;VT=SNP
6	33113100	rs3129224	G	A	100	PASS	AC=1287;AF=0.256989;AN=5008;NS=2504;DP=14656;EAS_AF=0.1726;AMR_AF=0.147;AFR_AF=0.2753;EUR_AF=0.2326;SAS_AF=0.4223;AA=G|||;VT=SNP
6	33113197	rs3129223	C	T	100	PASS	AC=1287;AF=0.256989;AN=5008;NS=2504;DP=18556;EAS_AF=0.1726;AMR_AF=0.147;AFR_AF=0.2753;EUR_AF=0.2326;SAS_AF=0.4223;AA=T|||;VT=SNP
6	33113246	rs9277892	G	C	100	PASS	AC=1287;AF=0.256989;AN=5008;NS=2504;DP=18035;EAS_AF=0.1726;AMR_AF=0.147;AFR_AF=0.2753;EUR_AF=0.2326;SAS_AF=0.4223;AA=G|||;VT=SNP
6	33113394	rs3129222	T	C	100	PASS	AC=1287;AF=0.256989;AN=5008;NS=2504;DP=14553;EAS_AF=0.1726;AMR_AF=0.147;AFR_AF=0.2753;EUR_AF=0.2326;SAS_AF=0.4223;AA=T|||;VT=SNP
6	33113546	rs3129221	G	A	100	PASS	AC=1287;AF=0.256989;AN=5008;NS=2504;DP=14208;EAS_AF=0.1726;AMR_AF=0.147;AFR_AF=0.2753;EUR_AF=0.2326;SAS_AF=0.4223;AA=G|||;VT=SNP
6	33113639	rs9277893	C	G	100	PASS	AC=797;AF=0.159145;AN=5008;NS=2504;DP=12492;EAS_AF=0.2927;AMR_AF=0.1902;AFR_AF=0.0325;EUR_AF=0.1441;SAS_AF=0.1861;AA=C|||;VT=SNP
6	33113661	rs1985853	A	G	100	PASS	AC=3897;AF=0.778155;AN=5008;NS=2504;DP=12351;EAS_AF=0.9613;AMR_AF=0.7637;AFR_AF=0.6097;EUR_AF=0.6779;SAS_AF=0.9305;AA=a|||;VT=SNP
6	33114056	rs1009616	T	G	100	PASS	AC=3253;AF=0.649561;AN=5008;NS=2504;DP=14880;EAS_AF=0.9008;AMR_AF=0.6715;AFR_AF=0.4501;EUR_AF=0.5616;SAS_AF=0.7352;AA=G|||;VT=SNP
6	33114068	rs3116975	A	G	100	PASS	AC=2084;AF=0.416134;AN=5008;NS=2504;DP=15108;EAS_AF=0.4653;AMR_AF=0.3372;AFR_AF=0.3079;EUR_AF=0.3767;SAS_AF=0.6084;AA=A|||;VT=SNP
6	33114171	rs1003979	T	C	100	PASS	AC=3253;AF=0.649561;AN=5008;NS=2504;DP=14224;EAS_AF=0.9008;AMR_AF=0.6715;AFR_AF=0.4501;EUR_AF=0.5616;SAS_AF=0.7352;AA=C|||;VT=SNP
6	33114222	rs72881214	G	A	100	PASS	AC=468;AF=0.0934505;AN=5008;NS=2504;DP=14057;EAS_AF=0.0476;AMR_AF=0.0634;AFR_AF=0.115;EUR_AF=0.0805;SAS_AF=0.1462;AA=G|||;VT=SNP
6	33114255	rs182118865	G	A	100	PASS	AC=131;AF=0.0261581;AN=5008;NS=2504;DP=14345;EAS_AF=0.0585;AMR_AF=0;AFR_AF=0;EUR_AF=0;SAS_AF=0.0736;AA=G|||;VT=SNP
6	33114333	rs3116974	A	G	100	PASS	AC=326;AF=0.0650958;AN=5008;NS=2504;DP=15626;EAS_AF=0.0744;AMR_AF=0.0519;AFR_AF=0.0076;EUR_AF=0.1113;SAS_AF=0.0951;AA=A|||;VT=SNP
6	33114527	rs114103902	C	T	100	PASS	AC=433;AF=0.0864617;AN=5008;NS=2504;DP=14513;EAS_AF=0.0397;AMR_AF=0.0519;AFR_AF=0.0129;EUR_AF=0.1034;SAS_AF=0.2413;AA=C|||;VT=SNP
6	33114586	rs9378131	G	C	100	PASS	AC=1169;AF=0.233427;AN=5008;NS=2504;DP=14127;EAS_AF=0.4355;AMR_AF=0.3343;AFR_AF=0.1422;EUR_AF=0.1849;SAS_AF=0.1268;AA=G|||;VT=SNP
6	33114623	rs3129219	G	T	100	PASS	AC=2456;AF=0.490415;AN=5008;NS=2504;DP=14849;EAS_AF=0.6081;AMR_AF=0.4813;AFR_AF=0.4175;EUR_AF=0.4175;SAS_AF=0.5491;AA=g|||;VT=SNP
6	33114634	rs9277894	G	A	100	PASS	AC=797;AF=0.159145;AN=5008;NS=2504;DP=14528;EAS_AF=0.2927;AMR_AF=0.1902;AFR_AF=0.0325;EUR_AF=0.1441;SAS_AF=0.1861;AA=A|||;VT=SNP
6	33114647	rs3116973	A	G	100	PASS	AC=3253;AF=0.649561;AN=5008;NS=2504;DP=14261;EAS_AF=0.9008;AMR_AF=0.6715;AFR_AF=0.4501;EUR_AF=0.5616;SAS_AF=0.7352;AA=G|||;VT=SNP
6	33114678	rs3130150	T	C	100	PASS	AC=3253;AF=0.649561;AN=5008;NS=2504;DP=13364;EAS_AF=0.9008;AMR_AF=0.6715;AFR_AF=0.4501;EUR_AF=0.5616;SAS_AF=0.7352;AA=C|||;VT=SNP
6	33114778	rs4711320	A	G	100	PASS	AC=797;AF=0.159145;AN=5008;NS=2504;DP=15707;EAS_AF=0.2927;AMR_AF=0.1902;AFR_AF=0.0325;EUR_AF=0.1441;SAS_AF=0.1861;AA=A|||;VT=SNP
6	33114894	rs3129218	G	T	100	PASS	AC=2455;AF=0.490216;AN=5008;NS=2504;DP=15427;EAS_AF=0.6081;AMR_AF=0.4813;AFR_AF=0.4175;EUR_AF=0.4165;SAS_AF=0.5491;AA=G|||;VT=SNP
6	33114918	rs4429986	G	A	100	PASS	AC=1170;AF=0.233626;AN=5008;NS=2504;DP=15389;EAS_AF=0.4355;AMR_AF=0.3343;AFR_AF=0.143;EUR_AF=0.1849;SAS_AF=0.1268;AA=G|||;VT=SNP
6	33114950	rs3116972	A	G	100	PASS	AC=2455;AF=0.490216;AN=5008;NS=2504;DP=15011;EAS_AF=0.6081;AMR_AF=0.4813;AFR_AF=0.4175;EUR_AF=0.4165;SAS_AF=0.5491;AA=A|||;VT=SNP
6	33115024	rs3130151	T	C	100	PASS	AC=2485;AF=0.496206;AN=5008;NS=2504;DP=15444;EAS_AF=0.623;AMR_AF=0.4914;AFR_AF=0.4175;EUR_AF=0.4245;SAS_AF=0.5491;AA=C|||;VT=SNP
6	33115062	rs3116971	C	T	100	PASS	AC=2455;AF=0.490216;AN=5008;NS=2504;DP=15222;EAS_AF=0.6091;AMR_AF=0.4813;AFR_AF=0.4175;EUR_AF=0.4165;SAS_AF=0.5481;AA=C|||;VT=SNP
6	33115121	rs4713613	C	G	100	PASS	AC=798;AF=0.159345;AN=5008;NS=2504;DP=17450;EAS_AF=0.2927;AMR_AF=0.1902;AFR_AF=0.0325;EUR_AF=0.1441;SAS_AF=0.1871;AA=C|||;VT=SNP
6	33115185	rs3130152	T	C	100	PASS	AC=2453;AF=0.489816;AN=5008;NS=2504;DP=17565;EAS_AF=0.6121;AMR_AF=0.4798;AFR_AF=0.4145;EUR_AF=0.4165;SAS_AF=0.5481;AA=C|||;VT=SNP
6	33115259	rs3116970	A	T	100	PASS	AC=2464;AF=0.492013;AN=5008;NS=2504;DP=19676;EAS_AF=0.6091;AMR_AF=0.4813;AFR_AF=0.4244;EUR_AF=0.4165;SAS_AF=0.5481;AA=T|||;VT=SNP
6	33115295	rs4504511	G	A	100	PASS	AC=436;AF=0.0870607;AN=5008;NS=2504;DP=19121;EAS_AF=0.0526;AMR_AF=0.268;AFR_AF=0.0083;EUR_AF=0.1193;SAS_AF=0.0675;AA=g|||;VT=SNP
6	33115326	rs3116969	A	G	100	PASS	AC=2465;AF=0.492212;AN=5008;NS=2504;DP=17202;EAS_AF=0.6091;AMR_AF=0.4813;AFR_AF=0.4244;EUR_AF=0.4175;SAS_AF=0.5481;AA=A|||;VT=SNP
6	33115382	rs3116968	A	G	100	PASS	AC=2464;AF=0.492013;AN=5008;NS=2504;DP=18370;EAS_AF=0.6091;AMR_AF=0.4813;AFR_AF=0.4244;EUR_AF=0.4165;SAS_AF=0.5481;AA=G|||;VT=SNP
6	33115423	rs3116967	A	G	100	PASS	AC=2465;AF=0.492212;AN=5008;NS=2504;DP=19248;EAS_AF=0.6091;AMR_AF=0.4813;AFR_AF=0.4244;EUR_AF=0.4165;SAS_AF=0.5491;AA=a|||;VT=SNP
6	33115606	rs9277895	A	G	100	PASS	AC=1985;AF=0.396366;AN=5008;NS=2504;DP=20565;EAS_AF=0.7282;AMR_AF=0.5245;AFR_AF=0.1884;EUR_AF=0.329;SAS_AF=0.3139;AA=G|||;VT=SNP
6	33115762	rs3130153	G	A	100	PASS	AC=2455;AF=0.490216;AN=5008;NS=2504;DP=17717;EAS_AF=0.6081;AMR_AF=0.4813;AFR_AF=0.4183;EUR_AF=0.4165;SAS_AF=0.5481;AA=G|||;VT=SNP
6	33115794	rs9391756	C	A	100	PASS	AC=1181;AF=0.235823;AN=5008;NS=2504;DP=18486;EAS_AF=0.4375;AMR_AF=0.3343;AFR_AF=0.1498;EUR_AF=0.1849;SAS_AF=0.1268;AA=C|||;VT=SNP
6	33115935	rs2395362	T	C	100	PASS	AC=2455;AF=0.490216;AN=5008;NS=2504;DP=20305;EAS_AF=0.6091;AMR_AF=0.4813;AFR_AF=0.4183;EUR_AF=0.4155;SAS_AF=0.5481;AA=T|||;VT=SNP
6	33116015	rs2395363	A	G	100	PASS	AC=2454;AF=0.490016;AN=5008;NS=2504;DP=18618;EAS_AF=0.6071;AMR_AF=0.4813;AFR_AF=0.4191;EUR_AF=0.4155;SAS_AF=0.5481;AA=A|||;VT=SNP
6	33116022	rs2395364	T	A	100	PASS	AC=2453;AF=0.489816;AN=5008;NS=2504;DP=18596;EAS_AF=0.6071;AMR_AF=0.4813;AFR_AF=0.4183;EUR_AF=0.4155;SAS_AF=0.5481;AA=T|||;VT=SNP
6	33116222	rs2395365	A	C	100	PASS	AC=2454;AF=0.490016;AN=5008;NS=2504;DP=17475;EAS_AF=0.6081;AMR_AF=0.4827;AFR_AF=0.4183;EUR_AF=0.4145;SAS_AF=0.5481;AA=A|||;VT=SNP
6	33116272	rs2395366	T	C	100	PASS	AC=2452;AF=0.489617;AN=5008;NS=2504;DP=16132;EAS_AF=0.6071;AMR_AF=0.4827;AFR_AF=0.4183;EUR_AF=0.4135;SAS_AF=0.5481;AA=T|||;VT=SNP
6	33116284	rs2894326	C	T	100	PASS	AC=1273;AF=0.254193;AN=5008;NS=2504;DP=15841;EAS_AF=0.1706;AMR_AF=0.147;AFR_AF=0.2685;EUR_AF=0.2306;SAS_AF=0.4213;AA=C|||;VT=SNP
6	33116517	rs6916739	C	A	100	PASS	AC=1179;AF=0.235423;AN=5008;NS=2504;DP=13111;EAS_AF=0.4365;AMR_AF=0.3343;AFR_AF=0.1498;EUR_AF=0.1839;SAS_AF=0.1268;AA=C|||;VT=SNP
6	33116696	rs6917109	C	T	100	PASS	AC=2446;AF=0.488419;AN=5008;NS=2504;DP=12674;EAS_AF=0.6062;AMR_AF=0.4813;AFR_AF=0.4145;EUR_AF=0.4145;SAS_AF=0.5481;AA=C|||;VT=SNP
6	33116848	rs9277898	A	G	100	PASS	AC=797;AF=0.159145;AN=5008;NS=2504;DP=14777;EAS_AF=0.2857;AMR_AF=0.1902;AFR_AF=0.0386;EUR_AF=0.1451;SAS_AF=0.184;AA=A|||;VT=SNP
6	33116886	rs113455765	G	A	100	PASS	AC=230;AF=0.0459265;AN=5008;NS=2504;DP=12327;EAS_AF=0.0337;AMR_AF=0.0231;AFR_AF=0.0083;EUR_AF=0.0507;SAS_AF=0.1207;AA=G|||;VT=SNP
6	33116897	rs760901	A	G	100	PASS	AC=2457;AF=0.490615;AN=5008;NS=2504;DP=11974;EAS_AF=0.6071;AMR_AF=0.4813;AFR_AF=0.4183;EUR_AF=0.4155;SAS_AF=0.5521;AA=A|||;VT=SNP
6	33116905	rs3130155	G	A	100	PASS	AC=2457;AF=0.490615;AN=5008;NS=2504;DP=11651;EAS_AF=0.6071;AMR_AF=0.4813;AFR_AF=0.4183;EUR_AF=0.4155;SAS_AF=0.5521;AA=G|||;VT=SNP
6	33116907	rs56882858	A	G	100	PASS	AC=462;AF=0.0922524;AN=5008;NS=2504;DP=11537;EAS_AF=0.0476;AMR_AF=0.062;AFR_AF=0.115;EUR_AF=0.0815;SAS_AF=0.1401;AA=A|||;VT=SNP
6	33116993	rs3129217	C	T	100	PASS	AC=4411;AF=0.880791;AN=5008;NS=2504;DP=16140;EAS_AF=0.9762;AMR_AF=0.8098;AFR_AF=0.9274;EUR_AF=0.7237;SAS_AF=0.9315;AA=T|||;VT=SNP
6	33117022	rs3129216	G	A	100	PASS	AC=1274;AF=0.254393;AN=5008;NS=2504;DP=17309;EAS_AF=0.1706;AMR_AF=0.147;AFR_AF=0.2685;EUR_AF=0.2316;SAS_AF=0.4213;AA=A|||;VT=SNP
6	33117094	rs3129215	C	A	100	PASS	AC=4412;AF=0.88099;AN=5008;NS=2504;DP=20840;EAS_AF=0.9762;AMR_AF=0.8098;AFR_AF=0.9274;EUR_AF=0.7247;SAS_AF=0.9315;AA=A|||;VT=SNP
6	33117155	rs62407809	A	G	100	PASS	AC=436;AF=0.0870607;AN=5008;NS=2504;DP=21061;EAS_AF=0.0526;AMR_AF=0.268;AFR_AF=0.0083;EUR_AF=0.1193;SAS_AF=0.0675;AA=A|||;VT=SNP
6	33117258	rs3129214	C	T	100	PASS	AC=1274;AF=0.254393;AN=5008;NS=2504;DP=21148;EAS_AF=0.1706;AMR_AF=0.147;AFR_AF=0.2685;EUR_AF=0.2316;SAS_AF=0.4213;AA=C|||;VT=SNP
6	33117659	rs116562357	T	C	100	PASS	AC=127;AF=0.0253594;AN=5008;NS=2504;DP=20149;EAS_AF=0.1042;AMR_AF=0.0086;AFR_AF=0;EUR_AF=0.0119;SAS_AF=0.0041;AA=T|||;VT=SNP
6	33117818	rs721394	C	T	100	PASS	AC=1180;AF=0.235623;AN=5008;NS=2504;DP=19317;EAS_AF=0.4365;AMR_AF=0.3343;AFR_AF=0.1498;EUR_AF=0.1849;SAS_AF=0.1268;AA=C|||;VT=SNP
6	33117942	rs721393	G	T	100	PASS	AC=3264;AF=0.651757;AN=5008;NS=2504;DP=20394;EAS_AF=0.9008;AMR_AF=0.6715;AFR_AF=0.4569;EUR_AF=0.5606;SAS_AF=0.7382;AA=T|||;VT=SNP
6	33117970	rs56356138	T	C	100	PASS	AC=507;AF=0.101238;AN=5008;NS=2504;DP=19904;EAS_AF=0.0476;AMR_AF=0.0648;AFR_AF=0.1452;EUR_AF=0.0815;SAS_AF=0.1431;AA=T|||;VT=SNP
6	33118368	rs9277899	T	G	100	PASS	AC=795;AF=0.158746;AN=5008;NS=2504;DP=14338;EAS_AF=0.2857;AMR_AF=0.1902;AFR_AF=0.0386;EUR_AF=0.1441;SAS_AF=0.183;AA=T|||;VT=SNP
6	33118583	rs143335428	C	T	100	PASS	AC=17;AF=0.00339457;AN=5008;NS=2504;DP=11743;EAS_AF=0.0139;AMR_AF=0;AFR_AF=0;EUR_AF=0.003;SAS_AF=0;AA=C|||;VT=SNP
6	33118912	rs3130157	A	G	100	PASS	AC=4744;AF=0.947284;AN=5008;NS=2504;DP=14643;EAS_AF=0.9931;AMR_AF=0.9265;AFR_AF=0.9902;EUR_AF=0.8509;SAS_AF=0.956;AA=G|||;VT=SNP
6	33118919	rs9277900	C	G	100	PASS	AC=757;AF=0.151158;AN=5008;NS=2504;DP=15014;EAS_AF=0.2857;AMR_AF=0.1902;AFR_AF=0.0091;EUR_AF=0.1441;SAS_AF=0.184;AA=C|||;VT=SNP
6	33119305	rs72881217	C	T	100	PASS	AC=643;AF=0.128395;AN=5008;NS=2504;DP=18042;EAS_AF=0.0605;AMR_AF=0.0922;AFR_AF=0.1604;EUR_AF=0.1173;SAS_AF=0.1922;AA=C|||;VT=SNP
6	33119640	rs3130158	T	C	100	PASS	AC=3909;AF=0.780551;AN=5008;NS=2504;DP=19071;EAS_AF=0.9613;AMR_AF=0.7637;AFR_AF=0.6188;EUR_AF=0.6779;SAS_AF=0.9305;AA=C|||;VT=SNP
6	33119682	rs77647805	G	A	100	PASS	AC=447;AF=0.0892572;AN=5008;NS=2504;DP=18141;EAS_AF=0.0377;AMR_AF=0.0519;AFR_AF=0.0182;EUR_AF=0.1034;SAS_AF=0.2505;AA=G|||;VT=SNP
6	33120103	rs3129213	G	A	100	PASS	AC=2449;AF=0.489018;AN=5008;NS=2504;DP=17396;EAS_AF=0.6071;AMR_AF=0.4813;AFR_AF=0.4145;EUR_AF=0.4165;SAS_AF=0.5481;AA=G|||;VT=SNP
6	33120236	rs147908143	C	T	100	PASS	AC=188;AF=0.0375399;AN=5008;NS=2504;DP=20320;EAS_AF=0.0139;AMR_AF=0.0317;AFR_AF=0.0794;EUR_AF=0.0278;SAS_AF=0.0194;AA=C|||;VT=SNP
6	33120596	rs3116966	C	T	100	PASS	AC=2455;AF=0.490216;AN=5008;NS=2504;DP=20391;EAS_AF=0.6071;AMR_AF=0.4813;AFR_AF=0.4183;EUR_AF=0.4175;SAS_AF=0.5481;AA=C|||;VT=SNP
6	33120677	rs3116965	C	T	100	PASS	AC=325;AF=0.0648962;AN=5008;NS=2504;DP=16569;EAS_AF=0.0744;AMR_AF=0.0519;AFR_AF=0.0068;EUR_AF=0.1113;SAS_AF=0.0951;AA=C|||;VT=SNP
6	33120720	rs3116964	C	T	100	PASS	AC=2014;AF=0.402157;AN=5008;NS=2504;DP=15323;EAS_AF=0.5734;AMR_AF=0.4294;AFR_AF=0.3971;EUR_AF=0.3141;SAS_AF=0.3037;AA=C|||;VT=SNP
6	33120721	rs9277903	G	A	100	PASS	AC=795;AF=0.158746;AN=5008;NS=2504;DP=15242;EAS_AF=0.2857;AMR_AF=0.1902;AFR_AF=0.0386;EUR_AF=0.1431;SAS_AF=0.184;AA=G|||;VT=SNP
6	33120847	rs3116963	C	T	100	PASS	AC=2459;AF=0.491014;AN=5008;NS=2504;DP=16444;EAS_AF=0.6111;AMR_AF=0.4813;AFR_AF=0.4183;EUR_AF=0.4165;SAS_AF=0.5491;AA=C|||;VT=SNP
6	33120877	rs3116962	A	T	100	PASS	AC=1274;AF=0.254393;AN=5008;NS=2504;DP=14561;EAS_AF=0.1706;AMR_AF=0.147;AFR_AF=0.2685;EUR_AF=0.2316;SAS_AF=0.4213;AA=A|||;VT=SNP
6	33120882	rs9277904	A	T	100	PASS	AC=2528;AF=0.504792;AN=5008;NS=2504;DP=14466;EAS_AF=0.5575;AMR_AF=0.4352;AFR_AF=0.497;EUR_AF=0.4493;SAS_AF=0.5675;AA=A|||;VT=SNP
6	33120887	rs140672174	T	A	100	PASS	AC=19;AF=0.00379393;AN=5008;NS=2504;DP=14325;EAS_AF=0.0149;AMR_AF=0.0029;AFR_AF=0.0008;EUR_AF=0.001;SAS_AF=0;AA=A|||;VT=SNP
6	33121187	rs3129212	G	A	100	PASS	AC=1271;AF=0.253794;AN=5008;NS=2504;DP=16793;EAS_AF=0.1706;AMR_AF=0.147;AFR_AF=0.2663;EUR_AF=0.2316;SAS_AF=0.4213;AA=G|||;VT=SNP
6	33121678	rs726599	C	T	100	PASS	AC=3907;AF=0.780152;AN=5008;NS=2504;DP=19421;EAS_AF=0.9613;AMR_AF=0.7637;AFR_AF=0.6172;EUR_AF=0.6779;SAS_AF=0.9305;AA=T|||;VT=SNP
6	33122171	rs756441	A	G	100	PASS	AC=2454;AF=0.490016;AN=5008;NS=2504;DP=20202;EAS_AF=0.6071;AMR_AF=0.4813;AFR_AF=0.4183;EUR_AF=0.4165;SAS_AF=0.5481;AA=A|||;VT=SNP
6	33122331	rs756440	A	G	100	PASS	AC=1274;AF=0.254393;AN=5008;NS=2504;DP=20547;EAS_AF=0.1706;AMR_AF=0.147;AFR_AF=0.2685;EUR_AF=0.2316;SAS_AF=0.4213;AA=A|||;VT=SNP
6	33122876	rs3129210	G	A	100	PASS	AC=2454;AF=0.490016;AN=5008;NS=2504;DP=10394;EAS_AF=0.6071;AMR_AF=0.4813;AFR_AF=0.4183;EUR_AF=0.4165;SAS_AF=0.5481;AA=G|||;VT=SNP
6	33123245	rs9277908	C	T	100	PASS	AC=811;AF=0.161941;AN=5008;NS=2504;DP=16767;EAS_AF=0.2937;AMR_AF=0.1902;AFR_AF=0.0393;EUR_AF=0.1441;SAS_AF=0.1902;AA=T|||;VT=SNP
6	33123281	rs9277909	A	G	100	PASS	AC=810;AF=0.161741;AN=5008;NS=2504;DP=15766;EAS_AF=0.2937;AMR_AF=0.1902;AFR_AF=0.0386;EUR_AF=0.1441;SAS_AF=0.1902;AA=G|||;VT=SNP
6	33123532	rs721844	C	T	100	PASS	AC=810;AF=0.161741;AN=5008;NS=2504;DP=17720;EAS_AF=0.2937;AMR_AF=0.1902;AFR_AF=0.0386;EUR_AF=0.1441;SAS_AF=0.1902;AA=C|||;VT=SNP
6	33123571	rs721845	A	G	100	PASS	AC=810;AF=0.161741;AN=5008;NS=2504;DP=19055;EAS_AF=0.2937;AMR_AF=0.1902;AFR_AF=0.0386;EUR_AF=0.1441;SAS_AF=0.1902;AA=a|||;VT=SNP
6	33123629	rs72881218	G	A	100	PASS	AC=467;AF=0.0932508;AN=5008;NS=2504;DP=17254;EAS_AF=0.0476;AMR_AF=0.0634;AFR_AF=0.115;EUR_AF=0.0815;SAS_AF=0.1442;AA=G|||;VT=SNP
6	33123679	rs721846	A	G	100	PASS	AC=3264;AF=0.651757;AN=5008;NS=2504;DP=15908;EAS_AF=0.9008;AMR_AF=0.6715;AFR_AF=0.4569;EUR_AF=0.5606;SAS_AF=0.7382;AA=G|||;VT=SNP
6	33123873	rs72881219	G	A	100	PASS	AC=466;AF=0.0930511;AN=5008;NS=2504;DP=14012;EAS_AF=0.0476;AMR_AF=0.0634;AFR_AF=0.115;EUR_AF=0.0815;SAS_AF=0.1431;AA=G|||;VT=SNP
6	33123931	rs721847	A	G	100	PASS	AC=946;AF=0.188898;AN=5008;NS=2504;DP=14272;EAS_AF=0.3065;AMR_AF=0.2176;AFR_AF=0.0537;EUR_AF=0.1799;SAS_AF=0.2393;AA=G|||;VT=SNP
6	33124031	rs3116961	C	T	100	PASS	AC=330;AF=0.0658946;AN=5008;NS=2504;DP=16252;EAS_AF=0.0744;AMR_AF=0.0533;AFR_AF=0.0091;EUR_AF=0.1113;SAS_AF=0.0961;AA=C|||;VT=SNP
6	33124052	rs9277910	G	T	100	PASS	AC=942;AF=0.188099;AN=5008;NS=2504;DP=14006;EAS_AF=0.3065;AMR_AF=0.2176;AFR_AF=0.0522;EUR_AF=0.1799;SAS_AF=0.2372;AA=G|||;VT=SNP
6	33124069	rs3129208	G	A	100	PASS	AC=3399;AF=0.678714;AN=5008;NS=2504;DP=12406;EAS_AF=0.9137;AMR_AF=0.6988;AFR_AF=0.4713;EUR_AF=0.5964;SAS_AF=0.7873;AA=A|||;VT=SNP
6	33124173	rs3116960	C	T	100	PASS	AC=1274;AF=0.254393;AN=5008;NS=2504;DP=12369;EAS_AF=0.1706;AMR_AF=0.147;AFR_AF=0.2685;EUR_AF=0.2316;SAS_AF=0.4213;AA=C|||;VT=SNP
6	33124395	rs9277911	G	C	100	PASS	AC=810;AF=0.161741;AN=5008;NS=2504;DP=12469;EAS_AF=0.2937;AMR_AF=0.1902;AFR_AF=0.0386;EUR_AF=0.1441;SAS_AF=0.1902;AA=C|||;VT=SNP
6	33124494	rs3116959	C	T	100	PASS	AC=1273;AF=0.254193;AN=5008;NS=2504;DP=14368;EAS_AF=0.1706;AMR_AF=0.147;AFR_AF=0.2678;EUR_AF=0.2316;SAS_AF=0.4213;AA=T|||;VT=SNP
6	33124530	rs56253088	C	A	100	PASS	AC=466;AF=0.0930511;AN=5008;NS=2504;DP=14179;EAS_AF=0.0476;AMR_AF=0.0634;AFR_AF=0.115;EUR_AF=0.0815;SAS_AF=0.1431;AA=C|||;VT=SNP
6	33124587	rs79768834	C	A	100	PASS	AC=432;AF=0.086262;AN=5008;NS=2504;DP=14188;EAS_AF=0.0377;AMR_AF=0.0519;AFR_AF=0.0159;EUR_AF=0.1024;SAS_AF=0.2393;AA=C|||;VT=SNP
6	33124624	rs56313034	T	G	100	PASS	AC=466;AF=0.0930511;AN=5008;NS=2504;DP=14794;EAS_AF=0.0476;AMR_AF=0.0634;AFR_AF=0.115;EUR_AF=0.0815;SAS_AF=0.1431;AA=T|||;VT=SNP
6	33124658	rs9277912	G	T	100	PASS	AC=795;AF=0.158746;AN=5008;NS=2504;DP=15125;EAS_AF=0.2857;AMR_AF=0.1902;AFR_AF=0.0386;EUR_AF=0.1441;SAS_AF=0.183;AA=G|||;VT=SNP
6	33124693	rs3130159	G	C	100	PASS	AC=823;AF=0.164337;AN=5008;NS=2504;DP=16146;EAS_AF=0.1329;AMR_AF=0.0951;AFR_AF=0.2466;EUR_AF=0.1282;SAS_AF=0.1718;AA=G|||;VT=SNP
6	33124918	rs9277913	T	C	100	PASS	AC=810;AF=0.161741;AN=5008;NS=2504;DP=17506;EAS_AF=0.2937;AMR_AF=0.1902;AFR_AF=0.0386;EUR_AF=0.1441;SAS_AF=0.1902;AA=C|||;VT=SNP
6	33124929	rs9277914	G	A	100	PASS	AC=810;AF=0.161741;AN=5008;NS=2504;DP=17133;EAS_AF=0.2937;AMR_AF=0.1902;AFR_AF=0.0386;EUR_AF=0.1441;SAS_AF=0.1902;AA=A|||;VT=SNP
6	33124964	rs55880953	G	A	100	PASS	AC=959;AF=0.191494;AN=5008;NS=2504;DP=17010;EAS_AF=0.0853;AMR_AF=0.1167;AFR_AF=0.1679;EUR_AF=0.1849;SAS_AF=0.3926;AA=G|||;VT=SNP
6	33124972	rs3130160	A	G	100	PASS	AC=1634;AF=0.326278;AN=5008;NS=2504;DP=17139;EAS_AF=0.4266;AMR_AF=0.2853;AFR_AF=0.2844;EUR_AF=0.2724;SAS_AF=0.364;AA=G|||;VT=SNP
6	33125227	rs3116958	T	C	100	PASS	AC=2591;AF=0.517372;AN=5008;NS=2504;DP=19195;EAS_AF=0.5109;AMR_AF=0.402;AFR_AF=0.4531;EUR_AF=0.4563;SAS_AF=0.7556;AA=C|||;VT=SNP
6	33125298	rs9277915	T	G	100	PASS	AC=795;AF=0.158746;AN=5008;NS=2504;DP=18778;EAS_AF=0.2857;AMR_AF=0.1902;AFR_AF=0.0386;EUR_AF=0.1441;SAS_AF=0.183;AA=T|||;VT=SNP
6	33125312	rs3129207	G	C	100	PASS	AC=2727;AF=0.544529;AN=5008;NS=2504;DP=18765;EAS_AF=0.5248;AMR_AF=0.4294;AFR_AF=0.4667;EUR_AF=0.493;SAS_AF=0.8047;AA=C|||;VT=SNP
6	33125436	rs9277916	C	G	100	PASS	AC=1768;AF=0.353035;AN=5008;NS=2504;DP=18377;EAS_AF=0.379;AMR_AF=0.3069;AFR_AF=0.2057;EUR_AF=0.329;SAS_AF=0.5828;AA=c|||;VT=SNP
6	33125462	rs3129206	C	T	100	PASS	AC=3502;AF=0.699281;AN=5008;NS=2504;DP=17335;EAS_AF=0.9246;AMR_AF=0.5115;AFR_AF=0.6089;EUR_AF=0.5616;SAS_AF=0.864;AA=T|||;VT=SNP
6	33125484	rs9277919	C	T	100	PASS	AC=1771;AF=0.353634;AN=5008;NS=2504;DP=16352;EAS_AF=0.379;AMR_AF=0.3069;AFR_AF=0.2065;EUR_AF=0.33;SAS_AF=0.5838;AA=C|||;VT=SNP
6	33125725	rs9277920	G	A	100	PASS	AC=1770;AF=0.353435;AN=5008;NS=2504;DP=20048;EAS_AF=0.379;AMR_AF=0.3069;AFR_AF=0.2065;EUR_AF=0.329;SAS_AF=0.5838;AA=A|||;VT=SNP
6	33125742	rs9296088	A	G	100	PASS	AC=703;AF=0.140375;AN=5008;NS=2504;DP=20014;EAS_AF=0.3839;AMR_AF=0.0663;AFR_AF=0.1104;EUR_AF=0.0656;SAS_AF=0.0593;AA=A|||;VT=SNP
6	33125770	rs9277921	A	G	100	PASS	AC=1770;AF=0.353435;AN=5008;NS=2504;DP=19756;EAS_AF=0.379;AMR_AF=0.3069;AFR_AF=0.2065;EUR_AF=0.329;SAS_AF=0.5838;AA=G|||;VT=SNP
6	33125858	rs3130161	A	C	100	PASS	AC=822;AF=0.164137;AN=5008;NS=2504;DP=16725;EAS_AF=0.1329;AMR_AF=0.0951;AFR_AF=0.2466;EUR_AF=0.1282;SAS_AF=0.1708;AA=A|||;VT=SNP
6	33125859	rs3129205	G	T	100	PASS	AC=2137;AF=0.426717;AN=5008;NS=2504;DP=16699;EAS_AF=0.5823;AMR_AF=0.4568;AFR_AF=0.4107;EUR_AF=0.3489;SAS_AF=0.3466;AA=G|||;VT=SNP
6	33127138	rs9277925	C	A	100	PASS	AC=1851;AF=0.369609;AN=5008;NS=2504;DP=20074;EAS_AF=0.3829;AMR_AF=0.3329;AFR_AF=0.1959;EUR_AF=0.3648;SAS_AF=0.6217;AA=C|||;VT=SNP
6	33127143	rs74292051	A	T	100	PASS	AC=604;AF=0.120607;AN=5008;NS=2504;DP=19875;EAS_AF=0.0635;AMR_AF=0.062;AFR_AF=0.0484;EUR_AF=0.1133;SAS_AF=0.3262;AA=A|||;VT=SNP
6	33127290	rs3130164	A	T	100	PASS	AC=3897;AF=0.778155;AN=5008;NS=2504;DP=18828;EAS_AF=0.9613;AMR_AF=0.7594;AFR_AF=0.6135;EUR_AF=0.675;SAS_AF=0.9315;AA=T|||;VT=SNP
6	33127587	rs9461846	C	T	100	PASS	AC=1172;AF=0.234026;AN=5008;NS=2504;DP=16885;EAS_AF=0.4365;AMR_AF=0.3285;AFR_AF=0.1498;EUR_AF=0.1819;SAS_AF=0.1258;AA=C|||;VT=SNP
6	33127604	rs3116957	T	A	100	PASS	AC=4404;AF=0.879393;AN=5008;NS=2504;DP=16324;EAS_AF=0.9762;AMR_AF=0.804;AFR_AF=0.9244;EUR_AF=0.7237;SAS_AF=0.9325;AA=A|||;VT=SNP
6	33127757	rs3129203	C	T	100	PASS	AC=828;AF=0.165335;AN=5008;NS=2504;DP=16590;EAS_AF=0.1339;AMR_AF=0.0951;AFR_AF=0.2481;EUR_AF=0.1252;SAS_AF=0.1769;AA=C|||;VT=SNP
6	33127774	rs115161131	C	A	100	PASS	AC=548;AF=0.109425;AN=5008;NS=2504;DP=16613;EAS_AF=0.0635;AMR_AF=0.062;AFR_AF=0.031;EUR_AF=0.1133;SAS_AF=0.2924;AA=C|||;VT=SNP
6	33127979	rs9348911	G	A	100	PASS	AC=34;AF=0.00678914;AN=5008;NS=2504;DP=17649;EAS_AF=0.0337;AMR_AF=0;AFR_AF=0;EUR_AF=0;SAS_AF=0;AA=G|||;VT=SNP
6	33127987	rs4713614	C	A	100	PASS	AC=3071;AF=0.613219;AN=5008;NS=2504;DP=17225;EAS_AF=0.8274;AMR_AF=0.6657;AFR_AF=0.3654;EUR_AF=0.5497;SAS_AF=0.7556;AA=C|||;VT=SNP
6	33128282	rs9277926	C	T	100	PASS	AC=1820;AF=0.363419;AN=5008;NS=2504;DP=15300;EAS_AF=0.3829;AMR_AF=0.3372;AFR_AF=0.1959;EUR_AF=0.3678;SAS_AF=0.5838;AA=C|||;VT=SNP
6	33128377	rs9368757	G	A	100	PASS	AC=1207;AF=0.241014;AN=5008;NS=2504;DP=18357;EAS_AF=0.4345;AMR_AF=0.3285;AFR_AF=0.1498;EUR_AF=0.1819;SAS_AF=0.1636;AA=G|||;VT=SNP
6	33128395	rs9277927	A	C	100	PASS	AC=761;AF=0.151957;AN=5008;NS=2504;DP=18174;EAS_AF=0.2847;AMR_AF=0.1931;AFR_AF=0.0136;EUR_AF=0.1471;SAS_AF=0.1779;AA=A|||;VT=SNP
6	33128460	rs9277928	G	T	100	PASS	AC=1095;AF=0.21865;AN=5008;NS=2504;DP=2634;EAS_AF=0.3065;AMR_AF=0.2464;AFR_AF=0.1188;EUR_AF=0.2187;SAS_AF=0.2434;AA=G|||;VT=SNP
6	33129071	rs3116956	T	C	100	PASS	AC=3892;AF=0.777157;AN=5008;NS=2504;DP=15047;EAS_AF=0.9613;AMR_AF=0.7565;AFR_AF=0.6104;EUR_AF=0.6759;SAS_AF=0.9315;AA=C|||;VT=SNP
6	33129746	rs9380351	G	A	100	PASS	AC=1211;AF=0.241813;AN=5008;NS=2504;DP=18122;EAS_AF=0.4385;AMR_AF=0.3256;AFR_AF=0.1498;EUR_AF=0.1839;SAS_AF=0.1636;AA=G|||;VT=SNP
6	33129964	rs2235499	G	T	100	PASS	AC=452;AF=0.0902556;AN=5008;NS=2504;DP=18512;EAS_AF=0.3343;AMR_AF=0.0086;AFR_AF=0.0008;EUR_AF=0.0249;SAS_AF=0.0849;AA=G|||;VT=SNP
6	33130208	rs734181	C	G	100	PASS	AC=1086;AF=0.216853;AN=5008;NS=2504;DP=20699;EAS_AF=0.3026;AMR_AF=0.2421;AFR_AF=0.1188;EUR_AF=0.2177;SAS_AF=0.2423;AA=C|||;VT=SNP
6	33130226	rs3130165	C	G	100	PASS	AC=1591;AF=0.317692;AN=5008;NS=2504;DP=20512;EAS_AF=0.2202;AMR_AF=0.1844;AFR_AF=0.3411;EUR_AF=0.2744;SAS_AF=0.5256;AA=G|||;VT=SNP
6	33130430	rs2235498	G	A	100	PASS	AC=1071;AF=0.213858;AN=5008;NS=2504;DP=20306;EAS_AF=0.2956;AMR_AF=0.2421;AFR_AF=0.1188;EUR_AF=0.2097;SAS_AF=0.2423;AA=G|||;VT=SNP
6	33131734	rs2257126	A	G	100	PASS	AC=3864;AF=0.771565;AN=5008;NS=2504;DP=18730;EAS_AF=0.9613;AMR_AF=0.7536;AFR_AF=0.59;EUR_AF=0.6759;SAS_AF=0.9325;AA=G|||;VT=SNP
6	33131893	rs9405002	C	T	100	PASS	AC=1355;AF=0.270567;AN=5008;NS=2504;DP=19493;EAS_AF=0.4464;AMR_AF=0.3516;AFR_AF=0.174;EUR_AF=0.2167;SAS_AF=0.2178;AA=C|||;VT=SNP
6	33132338	rs2744514	G	A	100	PASS	AC=3889;AF=0.776558;AN=5008;NS=2504;DP=15472;EAS_AF=0.9603;AMR_AF=0.7536;AFR_AF=0.6097;EUR_AF=0.6759;SAS_AF=0.9325;AA=A|||;VT=SNP
6	33132693	rs1799912	C	T	100	PASS	AC=27;AF=0.00539137;AN=5008;NS=2504;DP=15852;EAS_AF=0.0208;AMR_AF=0;AFR_AF=0;EUR_AF=0;SAS_AF=0.0061;AA=C|||;VT=SNP;EX_TARGET
6	33132931	rs2855455	C	T	100	PASS	AC=3794;AF=0.757588;AN=5008;NS=2504;DP=17953;EAS_AF=0.9504;AMR_AF=0.7536;AFR_AF=0.5893;EUR_AF=0.6759;SAS_AF=0.8732;AA=C|||;VT=SNP
6	33133040	rs79131379	G	A	100	PASS	AC=571;AF=0.114018;AN=5008;NS=2504;DP=19070;EAS_AF=0.2698;AMR_AF=0.1225;AFR_AF=0.0045;EUR_AF=0.0606;SAS_AF=0.1503;AA=G|||;VT=SNP
6	33134102	rs3116955	T	C	100	PASS	AC=3864;AF=0.771565;AN=5008;NS=2504;DP=16999;EAS_AF=0.9613;AMR_AF=0.7536;AFR_AF=0.59;EUR_AF=0.6759;SAS_AF=0.9325;AA=C|||;VT=SNP
6	33134278	rs117267045	G	A	100	PASS	AC=83;AF=0.0165735;AN=5008;NS=2504;DP=16278;EAS_AF=0.0565;AMR_AF=0;AFR_AF=0;EUR_AF=0;SAS_AF=0.0266;AA=G|||;VT=SNP;EX_TARGET
6	33134392	rs2855453	C	A	100	PASS	AC=3798;AF=0.758387;AN=5008;NS=2504;DP=13597;EAS_AF=0.9504;AMR_AF=0.7536;AFR_AF=0.5885;EUR_AF=0.6759;SAS_AF=0.8783;AA=C|||;VT=SNP
6	33135391	rs2855450	C	T	100	PASS	AC=3823;AF=0.763379;AN=5008;NS=2504;DP=16960;EAS_AF=0.9514;AMR_AF=0.7522;AFR_AF=0.6089;EUR_AF=0.675;SAS_AF=0.8773;AA=T|||;VT=SNP
6	33135392	rs2855449	A	G	100	PASS	AC=4413;AF=0.88119;AN=5008;NS=2504;DP=16189;EAS_AF=0.9762;AMR_AF=0.8069;AFR_AF=0.9266;EUR_AF=0.7266;SAS_AF=0.9335;AA=G|||;VT=SNP
6	33135741	rs77011831	C	T	100	PASS	AC=18;AF=0.00359425;AN=5008;NS=2504;DP=19636;EAS_AF=0.0129;AMR_AF=0;AFR_AF=0;EUR_AF=0;SAS_AF=0.0051;AA=C|||;VT=SNP
6	33135962	rs986522	C	G	100	PASS	AC=2667;AF=0.532548;AN=5008;NS=2504;DP=17636;EAS_AF=0.752;AMR_AF=0.6196;AFR_AF=0.4614;EUR_AF=0.4414;SAS_AF=0.4346;AA=C|||;VT=SNP
6	33136020	rs186690015	T	C	100	PASS	AC=25;AF=0.00499201;AN=5008;NS=2504;DP=18505;EAS_AF=0.0208;AMR_AF=0;AFR_AF=0;EUR_AF=0;SAS_AF=0.0041;AA=T|||;VT=SNP
6	33136061	rs73741509	C	T	100	PASS	AC=213;AF=0.0425319;AN=5008;NS=2504;DP=18766;EAS_AF=0.0139;AMR_AF=0.0389;AFR_AF=0.0908;EUR_AF=0.0328;SAS_AF=0.0194;AA=C|||;VT=SNP
6	33136076	rs115641163	G	A	100	PASS	AC=327;AF=0.0652955;AN=5008;NS=2504;DP=18397;EAS_AF=0.0357;AMR_AF=0.1657;AFR_AF=0.0083;EUR_AF=0.1123;SAS_AF=0.0532;AA=G|||;VT=SNP
6	33136145	rs986521	G	A	100	PASS	AC=4519;AF=0.902356;AN=5008;NS=2504;DP=17585;EAS_AF=0.9881;AMR_AF=0.8386;AFR_AF=0.9592;EUR_AF=0.7505;SAS_AF=0.9387;AA=A|||;VT=SNP
6	33136310	rs2229784	G	T	100	PASS	AC=288;AF=0.057508;AN=5008;NS=2504;DP=15707;EAS_AF=0.0883;AMR_AF=0.0403;AFR_AF=0.0908;EUR_AF=0.0308;SAS_AF=0.0204;AA=G|||;VT=SNP;EX_TARGET
6	33136575	rs2855448	C	T	100	PASS	AC=3783;AF=0.755391;AN=5008;NS=2504;DP=13693;EAS_AF=0.9544;AMR_AF=0.7493;AFR_AF=0.5809;EUR_AF=0.6461;SAS_AF=0.9029;AA=C|||;VT=SNP
6	33136638	rs2855446	G	A	100	PASS	AC=4162;AF=0.83107;AN=5008;NS=2504;DP=13117;EAS_AF=0.9613;AMR_AF=0.7536;AFR_AF=0.8185;EUR_AF=0.672;SAS_AF=0.9325;AA=A|||;VT=SNP
6	33137403	rs2855442	C	T	100	PASS	AC=4323;AF=0.863219;AN=5008;NS=2504;DP=20689;EAS_AF=0.9544;AMR_AF=0.7867;AFR_AF=0.9123;EUR_AF=0.7187;SAS_AF=0.9059;AA=T|||;VT=SNP
6	33137570	rs78244274	C	T	100	PASS	AC=885;AF=0.176717;AN=5008;NS=2504;DP=15497;EAS_AF=0.4881;AMR_AF=0.0807;AFR_AF=0.1067;EUR_AF=0.0954;SAS_AF=0.1022;AA=C|||;VT=SNP;EX_TARGET
6	33137689	rs9277929	C	T	100	PASS	AC=427;AF=0.0852636;AN=5008;NS=2504;DP=18265;EAS_AF=0.0486;AMR_AF=0.0533;AFR_AF=0.0303;EUR_AF=0.1074;SAS_AF=0.1973;AA=C|||;VT=SNP;EX_TARGET
6	33137727	rs2855441	C	T	100	PASS	AC=3452;AF=0.689297;AN=5008;NS=2504;DP=19260;EAS_AF=0.9405;AMR_AF=0.6945;AFR_AF=0.3896;EUR_AF=0.6372;SAS_AF=0.8855;AA=C|||;VT=SNP
6	33138021	rs9368758	G	A	100	PASS	AC=885;AF=0.176717;AN=5008;NS=2504;DP=15124;EAS_AF=0.4871;AMR_AF=0.0807;AFR_AF=0.1067;EUR_AF=0.0954;SAS_AF=0.1033;AA=G|||;VT=SNP
6	33138200	rs16868900	T	C	100	PASS	AC=230;AF=0.0459265;AN=5008;NS=2504;DP=13812;EAS_AF=0.0139;AMR_AF=0.0389;AFR_AF=0.1067;EUR_AF=0.0298;SAS_AF=0.0184;AA=T|||;VT=SNP
6	33138498	rs2855440	T	C	100	PASS	AC=4187;AF=0.836062;AN=5008;NS=2504;DP=12548;EAS_AF=0.9484;AMR_AF=0.7622;AFR_AF=0.8404;EUR_AF=0.6948;SAS_AF=0.9121;AA=C|||;VT=SNP
6	33138677	rs1799911	G	A	100	PASS	AC=1231;AF=0.245807;AN=5008;NS=2504;DP=17393;EAS_AF=0.2431;AMR_AF=0.2579;AFR_AF=0.1225;EUR_AF=0.2525;SAS_AF=0.3998;AA=G|||;VT=SNP;EX_TARGET
6	33138839	rs2855438	A	T	100	PASS	AC=789;AF=0.157548;AN=5008;NS=2504;DP=16889;EAS_AF=0.0992;AMR_AF=0.0994;AFR_AF=0.1952;EUR_AF=0.1461;SAS_AF=0.2198;AA=A|||;VT=SNP
6	33138955	rs2855437	G	A	100	PASS	AC=4033;AF=0.805312;AN=5008;NS=2504;DP=18791;EAS_AF=0.8849;AMR_AF=0.7478;AFR_AF=0.8222;EUR_AF=0.6889;SAS_AF=0.8609;AA=G|||;VT=SNP;EX_TARGET
6	33139184	rs73741524	G	C	100	PASS	AC=208;AF=0.0415335;AN=5008;NS=2504;DP=16285;EAS_AF=0.0139;AMR_AF=0.0389;AFR_AF=0.09;EUR_AF=0.0298;SAS_AF=0.0184;AA=G|||;VT=SNP
6	33139328	rs1799910	C	T	100	PASS	AC=2566;AF=0.51238;AN=5008;NS=2504;DP=14906;EAS_AF=0.3423;AMR_AF=0.3948;AFR_AF=0.6808;EUR_AF=0.4374;SAS_AF=0.6207;AA=C|||;VT=SNP;EX_TARGET
6	33139475	rs2855436	T	G	100	PASS	AC=4354;AF=0.869409;AN=5008;NS=2504;DP=12686;EAS_AF=0.9623;AMR_AF=0.7867;AFR_AF=0.9115;EUR_AF=0.7187;SAS_AF=0.9305;AA=G|||;VT=SNP
6	33139635	rs73741526	A	C	100	PASS	AC=406;AF=0.0810703;AN=5008;NS=2504;DP=13188;EAS_AF=0.0853;AMR_AF=0.049;AFR_AF=0.1165;EUR_AF=0.0308;SAS_AF=0.1033;AA=C|||;VT=SNP
6	33139662	rs2855434	A	G	100	PASS	AC=4354;AF=0.869409;AN=5008;NS=2504;DP=12964;EAS_AF=0.9623;AMR_AF=0.7867;AFR_AF=0.9115;EUR_AF=0.7187;SAS_AF=0.9305;AA=a|||;VT=SNP
6	33140009	rs973233	T	G	100	PASS	AC=4392;AF=0.876997;AN=5008;NS=2504;DP=11152;EAS_AF=0.9762;AMR_AF=0.7968;AFR_AF=0.9191;EUR_AF=0.7247;SAS_AF=0.9315;AA=g|||;VT=SNP
6	33140983	rs2855432	A	G	100	PASS	AC=4354;AF=0.869409;AN=5008;NS=2504;DP=16700;EAS_AF=0.9623;AMR_AF=0.7867;AFR_AF=0.9115;EUR_AF=0.7187;SAS_AF=0.9305;AA=G|||;VT=SNP
6	33141161	rs2229785	A	G	100	PASS	AC=4398;AF=0.878195;AN=5008;NS=2504;DP=15749;EAS_AF=0.9762;AMR_AF=0.8012;AFR_AF=0.9191;EUR_AF=0.7276;SAS_AF=0.9315;AA=G|||;VT=SNP;EX_TARGET
6	33141253	rs9277932	T	G	100	PASS	AC=3231;AF=0.645168;AN=5008;NS=2504;DP=15087;EAS_AF=0.7867;AMR_AF=0.6542;AFR_AF=0.612;EUR_AF=0.5447;SAS_AF=0.6411;AA=T|||;VT=SNP;EX_TARGET
6	33141280	rs2855430	G	A	100	PASS	AC=512;AF=0.102236;AN=5008;NS=2504;DP=14432;EAS_AF=0.0992;AMR_AF=0.0735;AFR_AF=0.0098;EUR_AF=0.1421;SAS_AF=0.2096;AA=G|||;VT=SNP;EX_TARGET
6	33141389	rs970902	C	T	100	PASS	AC=3263;AF=0.651558;AN=5008;NS=2504;DP=12770;EAS_AF=0.7867;AMR_AF=0.6556;AFR_AF=0.6339;EUR_AF=0.5457;SAS_AF=0.6421;AA=C|||;VT=SNP
6	33141475	rs970901	C	T	100	PASS	AC=3221;AF=0.643171;AN=5008;NS=2504;DP=14027;EAS_AF=0.7808;AMR_AF=0.6499;AFR_AF=0.612;EUR_AF=0.5437;SAS_AF=0.6411;AA=C|||;VT=SNP;EX_TARGET
6	33141797	rs117237998	C	T	100	PASS	AC=82;AF=0.0163738;AN=5008;NS=2504;DP=14354;EAS_AF=0.0556;AMR_AF=0;AFR_AF=0;EUR_AF=0;SAS_AF=0.0266;AA=C|||;VT=SNP;EX_TARGET
6	33141920	rs2744512	G	C	100	PASS	AC=4353;AF=0.869209;AN=5008;NS=2504;DP=13053;EAS_AF=0.9623;AMR_AF=0.7867;AFR_AF=0.9115;EUR_AF=0.7187;SAS_AF=0.9294;AA=C|||;VT=SNP;EX_TARGET
6	33142162	rs2076312	C	A	100	PASS	AC=1126;AF=0.22484;AN=5008;NS=2504;DP=14800;EAS_AF=0.1766;AMR_AF=0.1369;AFR_AF=0.2988;EUR_AF=0.174;SAS_AF=0.2894;AA=C|||;VT=SNP
6	33142253	rs2855428	C	G	100	PASS	AC=4355;AF=0.869609;AN=5008;NS=2504;DP=15839;EAS_AF=0.9623;AMR_AF=0.7867;AFR_AF=0.9115;EUR_AF=0.7187;SAS_AF=0.9315;AA=G|||;VT=SNP
6	33142539	rs3762013	G	A	100	PASS	AC=3226;AF=0.644169;AN=5008;NS=2504;DP=17611;EAS_AF=0.7857;AMR_AF=0.6499;AFR_AF=0.6112;EUR_AF=0.5447;SAS_AF=0.6411;AA=G|||;VT=SNP
6	33142792	rs2071026	T	C	100	PASS	AC=3219;AF=0.642772;AN=5008;NS=2504;DP=18898;EAS_AF=0.7768;AMR_AF=0.6499;AFR_AF=0.612;EUR_AF=0.5457;SAS_AF=0.6411;AA=T|||;VT=SNP
6	33142990	rs2744511	C	T	100	PASS	AC=4354;AF=0.869409;AN=5008;NS=2504;DP=22665;EAS_AF=0.9623;AMR_AF=0.7867;AFR_AF=0.9115;EUR_AF=0.7187;SAS_AF=0.9305;AA=T|||;VT=SNP
6	33143136	rs2855426	G	A	100	PASS	AC=1103;AF=0.220248;AN=5008;NS=2504;DP=23499;EAS_AF=0.1766;AMR_AF=0.1369;AFR_AF=0.3003;EUR_AF=0.173;SAS_AF=0.2648;AA=A|||;VT=SNP
6	33143144	rs148787484	C	T	100	PASS	AC=82;AF=0.0163738;AN=5008;NS=2504;DP=23618;EAS_AF=0.0556;AMR_AF=0;AFR_AF=0;EUR_AF=0;SAS_AF=0.0266;AA=C|||;VT=SNP
6	33143721	rs139380712	C	T	100	PASS	AC=114;AF=0.0227636;AN=5008;NS=2504;DP=18966;EAS_AF=0.0635;AMR_AF=0;AFR_AF=0;EUR_AF=0;SAS_AF=0.0511;AA=T|||;VT=SNP
6	33143756	rs2071025	A	G	100	PASS	AC=2009;AF=0.401158;AN=5008;NS=2504;DP=17833;EAS_AF=0.6677;AMR_AF=0.2176;AFR_AF=0.3979;EUR_AF=0.2724;SAS_AF=0.3937;AA=G|||;VT=SNP;EX_TARGET
6	33143921	rs118107161	G	C	100	PASS	AC=82;AF=0.0163738;AN=5008;NS=2504;DP=18439;EAS_AF=0.0556;AMR_AF=0;AFR_AF=0;EUR_AF=0;SAS_AF=0.0266;AA=G|||;VT=SNP
6	33143948	rs2254287	C	G	100	PASS	AC=2743;AF=0.547724;AN=5008;NS=2504;DP=17394;EAS_AF=0.7192;AMR_AF=0.513;AFR_AF=0.5265;EUR_AF=0.4414;SAS_AF=0.5337;AA=G|||;VT=SNP
6	33144243	rs1799908	T	A	100	PASS	AC=2740;AF=0.547125;AN=5008;NS=2504;DP=17786;EAS_AF=0.7192;AMR_AF=0.5144;AFR_AF=0.5242;EUR_AF=0.4414;SAS_AF=0.5327;AA=A|||;VT=SNP;EX_TARGET
6	33144297	rs74591914	C	T	100	PASS	AC=54;AF=0.0107827;AN=5008;NS=2504;DP=18180;EAS_AF=0.0536;AMR_AF=0;AFR_AF=0;EUR_AF=0;SAS_AF=0;AA=C|||;VT=SNP
6	33144373	rs2855425	G	A	100	PASS	AC=4353;AF=0.869209;AN=5008;NS=2504;DP=19436;EAS_AF=0.9623;AMR_AF=0.7867;AFR_AF=0.9107;EUR_AF=0.7187;SAS_AF=0.9305;AA=A|||;VT=SNP
6	33145018	rs117435723	G	A	100	PASS	AC=82;AF=0.0163738;AN=5008;NS=2504;DP=17481;EAS_AF=0.0556;AMR_AF=0;AFR_AF=0;EUR_AF=0;SAS_AF=0.0266;AA=G|||;VT=SNP;EX_TARGET
6	33145369	rs2076311	C	A	100	PASS	AC=1614;AF=0.322284;AN=5008;NS=2504;DP=18833;EAS_AF=0.2431;AMR_AF=0.2738;AFR_AF=0.3865;EUR_AF=0.2773;SAS_AF=0.3978;AA=C|||;VT=SNP
6	33145418	rs117126784	G	A	100	PASS	AC=82;AF=0.0163738;AN=5008;NS=2504;DP=16638;EAS_AF=0.0556;AMR_AF=0;AFR_AF=0;EUR_AF=0;SAS_AF=0.0266;AA=G|||;VT=SNP;EX_TARGET
6	33145710	rs2855423	A	G	100	PASS	AC=4392;AF=0.876997;AN=5008;NS=2504;DP=17469;EAS_AF=0.9752;AMR_AF=0.7939;AFR_AF=0.9191;EUR_AF=0.7276;SAS_AF=0.9315;AA=G|||;VT=SNP
6	33146053	rs2855422	C	G	100	PASS	AC=511;AF=0.102037;AN=5008;NS=2504;DP=15546;EAS_AF=0.0992;AMR_AF=0.0735;AFR_AF=0.0083;EUR_AF=0.1431;SAS_AF=0.2096;AA=C|||;VT=SNP;EX_TARGET
6	33146651	rs117200425	G	A	100	PASS	AC=114;AF=0.0227636;AN=5008;NS=2504;DP=18562;EAS_AF=0.0635;AMR_AF=0;AFR_AF=0;EUR_AF=0;SAS_AF=0.0511;AA=G|||;VT=SNP;EX_TARGET
6	33147727	rs16868943	G	A	100	PASS	AC=170;AF=0.0339457;AN=5008;NS=2504;DP=18387;EAS_AF=0.0139;AMR_AF=0.0274;AFR_AF=0.0703;EUR_AF=0.0258;SAS_AF=0.0184;AA=G|||;VT=SNP
6	33148552	rs116879480	G	A	100	PASS	AC=84;AF=0.0167732;AN=5008;NS=2504;DP=18508;EAS_AF=0.0556;AMR_AF=0.0014;AFR_AF=0.0008;EUR_AF=0;SAS_AF=0.0266;AA=G|||;VT=SNP
6	33148878	rs2744507	C	T	100	PASS	AC=514;AF=0.102636;AN=5008;NS=2504;DP=17918;EAS_AF=0.0992;AMR_AF=0.0735;AFR_AF=0.0098;EUR_AF=0.1441;SAS_AF=0.2096;AA=C|||;VT=SNP;EX_TARGET
6	33149308	rs2855502	G	A	100	PASS	AC=3793;AF=0.757388;AN=5008;NS=2504;DP=18162;EAS_AF=0.9107;AMR_AF=0.5231;AFR_AF=0.8767;EUR_AF=0.5646;SAS_AF=0.8027;AA=G|||;VT=SNP
6	33149379	rs17221541	G	A	100	PASS	AC=527;AF=0.105232;AN=5008;NS=2504;DP=16839;EAS_AF=0.0437;AMR_AF=0.2637;AFR_AF=0.0325;EUR_AF=0.1551;SAS_AF=0.1033;AA=G|||;VT=SNP
6	33149486	rs2855501	G	A	100	PASS	AC=3792;AF=0.757188;AN=5008;NS=2504;DP=13694;EAS_AF=0.9107;AMR_AF=0.5231;AFR_AF=0.8767;EUR_AF=0.5636;SAS_AF=0.8027;AA=G|||;VT=SNP
6	33149965	rs2281160	A	C	100	PASS	AC=561;AF=0.112021;AN=5008;NS=2504;DP=17560;EAS_AF=0.0516;AMR_AF=0.2637;AFR_AF=0.0333;EUR_AF=0.1551;SAS_AF=0.1288;AA=C|||;VT=SNP
6	33150132	rs147303697	A	G	100	PASS	AC=84;AF=0.0167732;AN=5008;NS=2504;DP=19613;EAS_AF=0.0556;AMR_AF=0.0014;AFR_AF=0.0008;EUR_AF=0;SAS_AF=0.0266;AA=A|||;VT=SNP
6	33150222	rs139519349	C	T	100	PASS	AC=10;AF=0.00199681;AN=5008;NS=2504;DP=16364;EAS_AF=0.0089;AMR_AF=0;AFR_AF=0;EUR_AF=0;SAS_AF=0.001;AA=C|||;VT=SNP
6	33150268	rs7382464	T	C	100	PASS	AC=4395;AF=0.877596;AN=5008;NS=2504;DP=16257;EAS_AF=0.9762;AMR_AF=0.7968;AFR_AF=0.9191;EUR_AF=0.7276;SAS_AF=0.9315;AA=C|||;VT=SNP
6	33150677	rs145135650	C	G	100	PASS	AC=37;AF=0.00738818;AN=5008;NS=2504;DP=18039;EAS_AF=0.0317;AMR_AF=0.0072;AFR_AF=0;EUR_AF=0;SAS_AF=0;AA=C|||;VT=SNP
6	33150820	rs150930616	G	A	100	PASS	AC=78;AF=0.0155751;AN=5008;NS=2504;DP=19080;EAS_AF=0.0198;AMR_AF=0.0807;AFR_AF=0.0015;EUR_AF=0;SAS_AF=0;AA=G|||;VT=SNP
6	33151051	rs73741537	G	A	100	PASS	AC=205;AF=0.0409345;AN=5008;NS=2504;DP=21579;EAS_AF=0.0139;AMR_AF=0.0389;AFR_AF=0.0877;EUR_AF=0.0298;SAS_AF=0.0184;AA=G|||;VT=SNP
6	33151495	rs116492147	G	A	100	PASS	AC=528;AF=0.105431;AN=5008;NS=2504;DP=19974;EAS_AF=0.0437;AMR_AF=0.2637;AFR_AF=0.0325;EUR_AF=0.1551;SAS_AF=0.1043;AA=g|||;VT=SNP
6	33151672	rs116626305	T	A	100	PASS	AC=551;AF=0.110024;AN=5008;NS=2504;DP=18486;EAS_AF=0.0516;AMR_AF=0.2565;AFR_AF=0.0325;EUR_AF=0.1531;SAS_AF=0.1268;AA=A|||;VT=SNP
6	33151788	rs116015488	T	C	100	PASS	AC=529;AF=0.105631;AN=5008;NS=2504;DP=20663;EAS_AF=0.0437;AMR_AF=0.2637;AFR_AF=0.0325;EUR_AF=0.1551;SAS_AF=0.1053;AA=T|||;VT=SNP
6	33152348	rs115052745	G	T	100	PASS	AC=527;AF=0.105232;AN=5008;NS=2504;DP=19336;EAS_AF=0.0437;AMR_AF=0.2637;AFR_AF=0.0325;EUR_AF=0.1551;SAS_AF=0.1033;AA=G|||;VT=SNP
6	33152387	rs114128868	A	G	100	PASS	AC=527;AF=0.105232;AN=5008;NS=2504;DP=19464;EAS_AF=0.0437;AMR_AF=0.2637;AFR_AF=0.0325;EUR_AF=0.1551;SAS_AF=0.1033;AA=A|||;VT=SNP
6	33152431	rs114435161	G	A	100	PASS	AC=559;AF=0.111621;AN=5008;NS=2504;DP=21292;EAS_AF=0.0516;AMR_AF=0.2637;AFR_AF=0.0325;EUR_AF=0.1551;SAS_AF=0.1278;AA=A|||;VT=SNP
6	33152835	rs1799907	A	T	100	PASS	AC=1613;AF=0.322085;AN=5008;NS=2504;DP=18233;EAS_AF=0.2431;AMR_AF=0.2738;AFR_AF=0.3858;EUR_AF=0.2773;SAS_AF=0.3978;AA=A|||;VT=SNP;EX_TARGET
6	33152865	rs116165521	G	A	100	PASS	AC=559;AF=0.111621;AN=5008;NS=2504;DP=18410;EAS_AF=0.0516;AMR_AF=0.2637;AFR_AF=0.0325;EUR_AF=0.1551;SAS_AF=0.1278;AA=A|||;VT=SNP
6	33152966	rs115879584	A	C	100	PASS	AC=376;AF=0.0750799;AN=5008;NS=2504;DP=17697;EAS_AF=0.0308;AMR_AF=0.232;AFR_AF=0.0076;EUR_AF=0.1183;SAS_AF=0.0562;AA=A|||;VT=SNP
6	33153122	rs2744505	C	G	100	PASS	AC=514;AF=0.102636;AN=5008;NS=2504;DP=14777;EAS_AF=0.0992;AMR_AF=0.0735;AFR_AF=0.0098;EUR_AF=0.1441;SAS_AF=0.2096;AA=C|||;VT=SNP
6	33153528	rs9277934	C	T	100	PASS	AC=1612;AF=0.321885;AN=5008;NS=2504;DP=13574;EAS_AF=0.2421;AMR_AF=0.2738;AFR_AF=0.3858;EUR_AF=0.2773;SAS_AF=0.3978;AA=C|||;VT=SNP;EX_TARGET
6	33153833	rs3129200	A	G	100	PASS	AC=557;AF=0.111222;AN=5008;NS=2504;DP=16284;EAS_AF=0.0992;AMR_AF=0.0778;AFR_AF=0.0333;EUR_AF=0.1431;SAS_AF=0.2198;AA=a|||;VT=SNP
6	33154049	rs12526336	G	A	100	PASS	AC=379;AF=0.0756789;AN=5008;NS=2504;DP=16233;EAS_AF=0.0308;AMR_AF=0.2363;AFR_AF=0.0076;EUR_AF=0.1183;SAS_AF=0.0562;AA=G|||;VT=SNP
6	33154514	rs141430703	C	A	100	PASS	AC=9;AF=0.00179712;AN=5008;NS=2504;DP=15586;EAS_AF=0.0089;AMR_AF=0;AFR_AF=0;EUR_AF=0;SAS_AF=0;AA=C|||;VT=SNP;EX_TARGET
6	33154656	rs2855459	G	A	100	PASS	AC=512;AF=0.102236;AN=5008;NS=2504;DP=18457;EAS_AF=0.0992;AMR_AF=0.0735;AFR_AF=0.0098;EUR_AF=0.1421;SAS_AF=0.2096;AA=G|||;VT=SNP
6	33154698	rs2855458	G	C	100	PASS	AC=118;AF=0.0235623;AN=5008;NS=2504;DP=19771;EAS_AF=0.0258;AMR_AF=0.0086;AFR_AF=0;EUR_AF=0.0099;SAS_AF=0.0777;AA=G|||;VT=SNP
6	33155517	rs116857969	T	C	100	PASS	AC=84;AF=0.0167732;AN=5008;NS=2504;DP=16052;EAS_AF=0.0556;AMR_AF=0.0014;AFR_AF=0.0008;EUR_AF=0;SAS_AF=0.0266;AA=T|||;VT=SNP
6	33155602	rs2744539	C	T	100	PASS	AC=520;AF=0.103834;AN=5008;NS=2504;DP=10241;EAS_AF=0.0992;AMR_AF=0.0735;AFR_AF=0.0113;EUR_AF=0.1431;SAS_AF=0.2147;AA=C|||;VT=SNP
6	33156370	rs140968821	G	A	100	PASS	AC=84;AF=0.0167732;AN=5008;NS=2504;DP=20281;EAS_AF=0.0556;AMR_AF=0.0014;AFR_AF=0.0008;EUR_AF=0;SAS_AF=0.0266;AA=G|||;VT=SNP
6	33157470	rs76954733	C	T	100	PASS	AC=25;AF=0.00499201;AN=5008;NS=2504;DP=22002;EAS_AF=0.0139;AMR_AF=0;AFR_AF=0;EUR_AF=0.002;SAS_AF=0.0092;AA=C|||;VT=SNP
6	33158018	rs2855433	G	T	100	PASS	AC=4167;AF=0.832069;AN=5008;NS=2504;DP=12770;EAS_AF=0.9415;AMR_AF=0.7579;AFR_AF=0.8828;EUR_AF=0.6819;SAS_AF=0.8579;AA=G|||;VT=SNP
6	33158020	rs114894582	C	T	100	PASS	AC=380;AF=0.0758786;AN=5008;NS=2504;DP=12935;EAS_AF=0.0317;AMR_AF=0.2363;AFR_AF=0.0076;EUR_AF=0.1183;SAS_AF=0.0562;AA=C|||;VT=SNP
6	33158189	rs2855429	A	C	100	PASS	AC=4351;AF=0.86881;AN=5008;NS=2504;DP=13313;EAS_AF=0.9623;AMR_AF=0.7867;AFR_AF=0.9092;EUR_AF=0.7187;SAS_AF=0.9305;AA=C|||;VT=SNP
6	33158898	rs2269346	C	T	100	PASS	AC=872;AF=0.174121;AN=5008;NS=2504;DP=18103;EAS_AF=0.4911;AMR_AF=0.0793;AFR_AF=0.0946;EUR_AF=0.0954;SAS_AF=0.1033;AA=C|||;VT=SNP
6	33159361	rs145747595	C	T	100	PASS	AC=10;AF=0.00199681;AN=5008;NS=2504;DP=16880;EAS_AF=0.0089;AMR_AF=0;AFR_AF=0;EUR_AF=0;SAS_AF=0.001;AA=C|||;VT=SNP
6	33160425	rs9277935	G	T	100	PASS	AC=1656;AF=0.330671;AN=5008;NS=2504;DP=10409;EAS_AF=0.5903;AMR_AF=0.1787;AFR_AF=0.2859;EUR_AF=0.2416;SAS_AF=0.3231;AA=G|||;VT=SNP
6	33161262	rs1546877	C	T	100	PASS	AC=4168;AF=0.832268;AN=5008;NS=2504;DP=3966;EAS_AF=0.9415;AMR_AF=0.7579;AFR_AF=0.8835;EUR_AF=0.6819;SAS_AF=0.8579;AA=C|||;VT=SNP
6	33161661	rs1050673	A	G	100	PASS	AC=4349;AF=0.868411;AN=5008;NS=2504;DP=13547;EAS_AF=0.9613;AMR_AF=0.7867;AFR_AF=0.9077;EUR_AF=0.7197;SAS_AF=0.9305;AA=G|||;VT=SNP
6	33162082	rs2072915	T	A	100	PASS	AC=1612;AF=0.321885;AN=5008;NS=2504;DP=17582;EAS_AF=0.2431;AMR_AF=0.2723;AFR_AF=0.3858;EUR_AF=0.2773;SAS_AF=0.3978;AA=T|||;VT=SNP
6	33162215	rs2744537	A	C	100	PASS	AC=4351;AF=0.86881;AN=5008;NS=2504;DP=20010;EAS_AF=0.9623;AMR_AF=0.7867;AFR_AF=0.9092;EUR_AF=0.7187;SAS_AF=0.9305;AA=C|||;VT=SNP
6	33162228	rs5030979	A	T	100	PASS	AC=380;AF=0.0758786;AN=5008;NS=2504;DP=20245;EAS_AF=0.0308;AMR_AF=0.2378;AFR_AF=0.0076;EUR_AF=0.1183;SAS_AF=0.0562;AA=A|||;VT=SNP
6	33163451	rs6531	G	A	100	PASS	AC=4298;AF=0.858227;AN=5008;NS=2504;DP=21420;EAS_AF=0.9544;AMR_AF=0.7853;AFR_AF=0.8941;EUR_AF=0.7187;SAS_AF=0.9059;AA=G|||;VT=SNP;EX_TARGET
6	33164690	rs17215168	T	A	100	PASS	AC=1106;AF=0.220847;AN=5008;NS=2504;DP=16167;EAS_AF=0.5367;AMR_AF=0.1023;AFR_AF=0.2148;EUR_AF=0.0954;SAS_AF=0.1166;AA=T|||;VT=SNP
6	33164697	rs9501283	A	T	100	PASS	AC=226;AF=0.0451278;AN=5008;NS=2504;DP=16607;EAS_AF=0.0615;AMR_AF=0.0115;AFR_AF=0.0802;EUR_AF=0.002;SAS_AF=0.0491;AA=A|||;VT=SNP
6	33164735	rs3117040	C	A	100	PASS	AC=4347;AF=0.868011;AN=5008;NS=2504;DP=18861;EAS_AF=0.9623;AMR_AF=0.7839;AFR_AF=0.9077;EUR_AF=0.7187;SAS_AF=0.9305;AA=A|||;VT=SNP
6	33165780	rs17847933	G	C	100	PASS	AC=406;AF=0.0810703;AN=5008;NS=2504;DP=19638;EAS_AF=0.0427;AMR_AF=0.0692;AFR_AF=0.115;EUR_AF=0.0596;SAS_AF=0.1053;AA=C|||;VT=SNP
6	33166034	rs2076310	A	G	100	PASS	AC=1886;AF=0.376597;AN=5008;NS=2504;DP=18799;EAS_AF=0.6042;AMR_AF=0.2176;AFR_AF=0.3933;EUR_AF=0.2714;SAS_AF=0.3405;AA=A|||;VT=SNP;EX_TARGET
6	33166554	rs117559113	G	T	100	PASS	AC=67;AF=0.0133786;AN=5008;NS=2504;DP=17656;EAS_AF=0.0536;AMR_AF=0;AFR_AF=0;EUR_AF=0;SAS_AF=0.0133;AA=G|||;VT=SNP
6	33167969	rs148140531	C	T	100	PASS	AC=180;AF=0.0359425;AN=5008;NS=2504;DP=10652;EAS_AF=0.0188;AMR_AF=0.0288;AFR_AF=0.0257;EUR_AF=0.0368;SAS_AF=0.0716;AA=T|||;VT=SNP;EX_TARGET
6	33168574	rs117878435	G	A	100	PASS	AC=82;AF=0.0163738;AN=5008;NS=2504;DP=17274;EAS_AF=0.0556;AMR_AF=0;AFR_AF=0;EUR_AF=0;SAS_AF=0.0266;AA=G|||;VT=SNP
6	33169839	rs41266701	C	A	100	PASS	AC=180;AF=0.0359425;AN=5008;NS=2504;DP=21566;EAS_AF=0.0149;AMR_AF=0.0418;AFR_AF=0.0015;EUR_AF=0.0994;SAS_AF=0.0348;AA=C|||;VT=SNP;EX_TARGET
6	33169895	rs1547387	C	G	100	PASS	AC=428;AF=0.0854633;AN=5008;NS=2504;DP=20191;EAS_AF=0.0486;AMR_AF=0.0533;AFR_AF=0.0287;EUR_AF=0.1044;SAS_AF=0.2035;AA=C|||;VT=SNP;EX_TARGET
6	33171854	rs116902687	C	G	100	PASS	AC=82;AF=0.0163738;AN=5008;NS=2504;DP=19622;EAS_AF=0.0556;AMR_AF=0;AFR_AF=0;EUR_AF=0;SAS_AF=0.0266;AA=C|||;VT=SNP
6	33172306	rs114699053	G	T	100	PASS	AC=376;AF=0.0750799;AN=5008;NS=2504;DP=12536;EAS_AF=0.0308;AMR_AF=0.232;AFR_AF=0.0076;EUR_AF=0.1183;SAS_AF=0.0562;AA=G|||;VT=SNP
6	33172479	rs138620921	G	T	100	PASS	AC=82;AF=0.0163738;AN=5008;NS=2504;DP=15151;EAS_AF=0.0556;AMR_AF=0;AFR_AF=0;EUR_AF=0;SAS_AF=0.0266;AA=G|||;VT=SNP;EX_TARGET
6	33172636	rs45621635	T	C	100	PASS	AC=181;AF=0.0361422;AN=5008;NS=2504;DP=14492;EAS_AF=0.0198;AMR_AF=0.0288;AFR_AF=0.0257;EUR_AF=0.0368;SAS_AF=0.0716;AA=C|||;VT=SNP
6	33172905	rs365339	T	C	100	PASS	AC=4399;AF=0.878395;AN=5008;NS=2504;DP=18151;EAS_AF=0.9772;AMR_AF=0.7983;AFR_AF=0.9175;EUR_AF=0.7286;SAS_AF=0.9346;AA=C|||;VT=SNP;EX_TARGET
6	33172932	rs110662	G	A	100	PASS	AC=4267;AF=0.852037;AN=5008;NS=2504;DP=18176;EAS_AF=0.9137;AMR_AF=0.7882;AFR_AF=0.9168;EUR_AF=0.7276;SAS_AF=0.8742;AA=A|||;VT=SNP
6	33173842	rs439205	G	A	100	PASS	AC=1866;AF=0.372604;AN=5008;NS=2504;DP=20788;EAS_AF=0.6042;AMR_AF=0.2176;AFR_AF=0.3775;EUR_AF=0.2714;SAS_AF=0.3415;AA=G|||;VT=SNP;EX_TARGET
6	33173998	rs383711	G	A	100	PASS	AC=877;AF=0.17512;AN=5008;NS=2504;DP=17576;EAS_AF=0.4921;AMR_AF=0.0793;AFR_AF=0.0961;EUR_AF=0.0974;SAS_AF=0.1033;AA=G|||;VT=SNP
6	33174783	rs421446	A	G	100	PASS	AC=2027;AF=0.404752;AN=5008;NS=2504;DP=13232;EAS_AF=0.6171;AMR_AF=0.2478;AFR_AF=0.4092;EUR_AF=0.3082;SAS_AF=0.3906;AA=G|||;VT=SNP
6	33175575	rs107822	C	T	100	PASS	AC=1883;AF=0.375998;AN=5008;NS=2504;DP=12736;EAS_AF=0.6042;AMR_AF=0.2176;AFR_AF=0.3918;EUR_AF=0.2704;SAS_AF=0.3405;AA=C|||;VT=SNP
6	33175824	rs213210	A	G	100	PASS	AC=876;AF=0.17492;AN=5008;NS=2504;DP=15895;EAS_AF=0.4921;AMR_AF=0.0793;AFR_AF=0.0953;EUR_AF=0.0974;SAS_AF=0.1033;AA=A|||;VT=SNP
6	33176958	rs213209	C	T	100	PASS	AC=2033;AF=0.40595;AN=5008;NS=2504;DP=18491;EAS_AF=0.6171;AMR_AF=0.2464;AFR_AF=0.4168;EUR_AF=0.3072;SAS_AF=0.3885;AA=T|||;VT=SNP
6	33178010	rs213208	G	T	100	PASS	AC=1891;AF=0.377596;AN=5008;NS=2504;DP=22457;EAS_AF=0.6052;AMR_AF=0.2176;AFR_AF=0.3926;EUR_AF=0.2704;SAS_AF=0.3466;AA=G|||;VT=SNP
6	33178859	rs117787041	C	T	100	PASS	AC=78;AF=0.0155751;AN=5008;NS=2504;DP=17278;EAS_AF=0.0565;AMR_AF=0;AFR_AF=0;EUR_AF=0;SAS_AF=0.0215;AA=C|||;VT=SNP
6	33179376	rs9469382	T	G	100	PASS	AC=157;AF=0.0313498;AN=5008;NS=2504;DP=13065;EAS_AF=0.0129;AMR_AF=0.0288;AFR_AF=0.0303;EUR_AF=0.0368;SAS_AF=0.0481;AA=T|||;VT=SNP
6	33179689	rs2854028	C	T	100	PASS	AC=876;AF=0.17492;AN=5008;NS=2504;DP=11671;EAS_AF=0.1488;AMR_AF=0.2219;AFR_AF=0.0272;EUR_AF=0.2147;SAS_AF=0.3272;AA=C|||;VT=SNP;EX_TARGET
6	33179848	rs74564669	A	G	100	PASS	AC=185;AF=0.0369409;AN=5008;NS=2504;DP=15977;EAS_AF=0.0129;AMR_AF=0.0331;AFR_AF=0.0794;EUR_AF=0.0258;SAS_AF=0.0184;AA=A|||;VT=SNP
6	33179869	rs75993808	A	G	100	PASS	AC=109;AF=0.0217652;AN=5008;NS=2504;DP=16864;EAS_AF=0.1012;AMR_AF=0.0086;AFR_AF=0;EUR_AF=0;SAS_AF=0.001;AA=A|||;VT=SNP
6	33180045	rs2854027	T	C	100	PASS	AC=741;AF=0.147963;AN=5008;NS=2504;DP=18034;EAS_AF=0.1359;AMR_AF=0.2248;AFR_AF=0.0265;EUR_AF=0.175;SAS_AF=0.2423;AA=T|||;VT=SNP
6	33180209	rs1047194	A	C	100	PASS	AC=427;AF=0.0852636;AN=5008;NS=2504;DP=15564;EAS_AF=0.0129;AMR_AF=0.049;AFR_AF=0.2519;EUR_AF=0.0298;SAS_AF=0.0174;AA=A|||;VT=SNP
6	33180655	rs73741546	T	C	100	PASS	AC=224;AF=0.0447284;AN=5008;NS=2504;DP=17764;EAS_AF=0.0149;AMR_AF=0.0418;AFR_AF=0.0961;EUR_AF=0.0298;SAS_AF=0.0235;AA=T|||;VT=SNP
6	33181321	rs114652844	T	C	100	PASS	AC=426;AF=0.0850639;AN=5008;NS=2504;DP=15667;EAS_AF=0.0407;AMR_AF=0.245;AFR_AF=0.0083;EUR_AF=0.1163;SAS_AF=0.089;AA=T|||;VT=SNP
6	33181884	rs143739597	C	G	100	PASS	AC=138;AF=0.0275559;AN=5008;NS=2504;DP=15820;EAS_AF=0.0129;AMR_AF=0.0274;AFR_AF=0.0174;EUR_AF=0.0368;SAS_AF=0.047;AA=C|||;VT=SNP
6	33181997	rs213214	T	C	100	PASS	AC=4260;AF=0.850639;AN=5008;NS=2504;DP=14785;EAS_AF=0.9643;AMR_AF=0.781;AFR_AF=0.8971;EUR_AF=0.6968;SAS_AF=0.8783;AA=C|||;VT=SNP
6	33182092	rs111609063	A	T	100	PASS	AC=96;AF=0.0191693;AN=5008;NS=2504;DP=18918;EAS_AF=0.0615;AMR_AF=0.0014;AFR_AF=0.0045;EUR_AF=0;SAS_AF=0.0276;AA=A|||;VT=SNP
6	33182870	rs1567464	G	A	100	PASS	AC=421;AF=0.0840655;AN=5008;NS=2504;DP=17656;EAS_AF=0.0387;AMR_AF=0.2435;AFR_AF=0.0083;EUR_AF=0.1163;SAS_AF=0.0869;AA=G|||;VT=SNP
6	33183201	rs17221576	G	A	100	PASS	AC=242;AF=0.0483227;AN=5008;NS=2504;DP=19573;EAS_AF=0.0139;AMR_AF=0.0403;AFR_AF=0.1165;EUR_AF=0.0278;SAS_AF=0.0184;AA=G|||;VT=SNP
6	33183248	rs9277936	T	A	100	PASS	AC=1083;AF=0.216254;AN=5008;NS=2504;DP=19719;EAS_AF=0.2421;AMR_AF=0.2334;AFR_AF=0.0469;EUR_AF=0.2356;SAS_AF=0.3865;AA=T|||;VT=SNP
6	33183291	rs17221583	C	T	100	PASS	AC=422;AF=0.0842652;AN=5008;NS=2504;DP=20553;EAS_AF=0.0387;AMR_AF=0.2435;AFR_AF=0.0083;EUR_AF=0.1163;SAS_AF=0.0879;AA=C|||;VT=SNP
6	33183730	rs213213	T	C	100	PASS	AC=4115;AF=0.821685;AN=5008;NS=2504;DP=18923;EAS_AF=0.9067;AMR_AF=0.7666;AFR_AF=0.851;EUR_AF=0.6938;SAS_AF=0.865;AA=C|||;VT=SNP
6	33183758	rs117374337	A	C	100	PASS	AC=79;AF=0.0157748;AN=5008;NS=2504;DP=19035;EAS_AF=0.0575;AMR_AF=0;AFR_AF=0;EUR_AF=0;SAS_AF=0.0215;AA=A|||;VT=SNP
6	33183763	rs16868958	G	A	100	PASS	AC=138;AF=0.0275559;AN=5008;NS=2504;DP=18827;EAS_AF=0.0129;AMR_AF=0.0274;AFR_AF=0.0174;EUR_AF=0.0368;SAS_AF=0.047;AA=G|||;VT=SNP
6	33184181	rs116046217	C	T	100	PASS	AC=423;AF=0.0844649;AN=5008;NS=2504;DP=18231;EAS_AF=0.0387;AMR_AF=0.2435;AFR_AF=0.0083;EUR_AF=0.1173;SAS_AF=0.0879;AA=C|||;VT=SNP
6	33184894	rs9277937	T	C	100	PASS	AC=432;AF=0.086262;AN=5008;NS=2504;DP=18381;EAS_AF=0.0516;AMR_AF=0.0519;AFR_AF=0.0303;EUR_AF=0.0994;SAS_AF=0.2086;AA=T|||;VT=SNP
6	33185578	rs1977090	C	T	100	PASS	AC=422;AF=0.0842652;AN=5008;NS=2504;DP=20440;EAS_AF=0.0387;AMR_AF=0.2435;AFR_AF=0.0083;EUR_AF=0.1163;SAS_AF=0.0879;AA=C|||;VT=SNP
6	33185918	rs213212	C	A	100	PASS	AC=4343;AF=0.867212;AN=5008;NS=2504;DP=20768;EAS_AF=0.9782;AMR_AF=0.7925;AFR_AF=0.8775;EUR_AF=0.7296;SAS_AF=0.9335;AA=A|||;VT=SNP
6	33187355	rs213211	C	T	100	PASS	AC=1827;AF=0.364816;AN=5008;NS=2504;DP=13216;EAS_AF=0.6042;AMR_AF=0.2161;AFR_AF=0.3011;EUR_AF=0.2913;SAS_AF=0.3855;AA=C|||;VT=SNP
6	33187688	rs1704995	T	C	100	PASS	AC=648;AF=0.129393;AN=5008;NS=2504;DP=19034;EAS_AF=0.1944;AMR_AF=0.1801;AFR_AF=0.0083;EUR_AF=0.1392;SAS_AF=0.18;AA=T|||;VT=SNP
6	33188329	rs150614888	A	G	100	PASS	AC=89;AF=0.0177716;AN=5008;NS=2504;DP=16026;EAS_AF=0.0089;AMR_AF=0.0245;AFR_AF=0.0008;EUR_AF=0.0318;SAS_AF=0.0307;AA=A|||;VT=SNP
6	33188495	rs6914404	G	A	100	PASS	AC=1131;AF=0.225839;AN=5008;NS=2504;DP=11013;EAS_AF=0.497;AMR_AF=0.1052;AFR_AF=0.2496;EUR_AF=0.1123;SAS_AF=0.1166;AA=G|||;VT=SNP
6	33189873	rs9277939	C	A	100	PASS	AC=428;AF=0.0854633;AN=5008;NS=2504;DP=17673;EAS_AF=0.0506;AMR_AF=0.0519;AFR_AF=0.0303;EUR_AF=0.0974;SAS_AF=0.2076;AA=C|||;VT=SNP
6	33191495	rs62405743	T	C	100	PASS	AC=422;AF=0.0842652;AN=5008;NS=2504;DP=17494;EAS_AF=0.0387;AMR_AF=0.2406;AFR_AF=0.0083;EUR_AF=0.1183;SAS_AF=0.0879;AA=T|||;VT=SNP
6	33191784	rs437119	T	C	100	PASS	AC=1813;AF=0.362021;AN=5008;NS=2504;DP=15512;EAS_AF=0.6062;AMR_AF=0.219;AFR_AF=0.2829;EUR_AF=0.3022;SAS_AF=0.3804;AA=C|||;VT=SNP
6	33192120	rs117950794	A	G	100	PASS	AC=63;AF=0.0125799;AN=5008;NS=2504;DP=18242;EAS_AF=0.0546;AMR_AF=0;AFR_AF=0;EUR_AF=0;SAS_AF=0.0082;AA=A|||;VT=SNP
6	33192636	rs58051745	T	C	100	PASS	AC=241;AF=0.048123;AN=5008;NS=2504;DP=21041;EAS_AF=0.0119;AMR_AF=0.0403;AFR_AF=0.1172;EUR_AF=0.0278;SAS_AF=0.0184;AA=T|||;VT=SNP
6	33192662	rs386084	G	A	100	PASS	AC=1931;AF=0.385583;AN=5008;NS=2504;DP=21414;EAS_AF=0.6042;AMR_AF=0.2334;AFR_AF=0.3941;EUR_AF=0.2932;SAS_AF=0.3517;AA=A|||;VT=SNP
6	33192867	rs439121	A	C	100	PASS	AC=1791;AF=0.357628;AN=5008;NS=2504;DP=18153;EAS_AF=0.6052;AMR_AF=0.2089;AFR_AF=0.2814;EUR_AF=0.2922;SAS_AF=0.3783;AA=A|||;VT=SNP
6	33192915	rs1705001	G	A	100	PASS	AC=1069;AF=0.213458;AN=5008;NS=2504;DP=19604;EAS_AF=0.244;AMR_AF=0.2262;AFR_AF=0.0492;EUR_AF=0.2237;SAS_AF=0.3845;AA=G|||;VT=SNP
6	33193638	rs116156214	C	T	100	PASS	AC=176;AF=0.0351438;AN=5008;NS=2504;DP=12915;EAS_AF=0.0119;AMR_AF=0.0317;AFR_AF=0.0741;EUR_AF=0.0249;SAS_AF=0.0194;AA=C|||;VT=SNP
6	33193701	rs487652	G	C	100	PASS	AC=4289;AF=0.85643;AN=5008;NS=2504;DP=12973;EAS_AF=0.9782;AMR_AF=0.7896;AFR_AF=0.8464;EUR_AF=0.7276;SAS_AF=0.9243;AA=C|||;VT=SNP
6	33194477	rs411919	G	A	100	PASS	AC=1791;AF=0.357628;AN=5008;NS=2504;DP=15337;EAS_AF=0.6071;AMR_AF=0.2176;AFR_AF=0.2632;EUR_AF=0.3012;SAS_AF=0.3855;AA=G|||;VT=SNP
6	33194717	rs9277946	C	T	100	PASS	AC=504;AF=0.100639;AN=5008;NS=2504;DP=19999;EAS_AF=0.0923;AMR_AF=0.0749;AFR_AF=0.0068;EUR_AF=0.1402;SAS_AF=0.2137;AA=C|||;VT=SNP
6	33194834	rs59747737	A	T	100	PASS	AC=109;AF=0.0217652;AN=5008;NS=2504;DP=20181;EAS_AF=0.1032;AMR_AF=0.0058;AFR_AF=0;EUR_AF=0;SAS_AF=0.001;AA=A|||;VT=SNP
6	33195154	rs7759943	A	G	100	PASS	AC=4250;AF=0.848642;AN=5008;NS=2504;DP=18448;EAS_AF=0.9206;AMR_AF=0.7911;AFR_AF=0.8707;EUR_AF=0.7356;SAS_AF=0.9018;AA=G|||;VT=SNP
6	33195604	rs213194	A	G	100	PASS	AC=4251;AF=0.848842;AN=5008;NS=2504;DP=15656;EAS_AF=0.9206;AMR_AF=0.7896;AFR_AF=0.8714;EUR_AF=0.7346;SAS_AF=0.9039;AA=G|||;VT=SNP
6	33195891	rs182273038	G	A	100	PASS	AC=63;AF=0.0125799;AN=5008;NS=2504;DP=16225;EAS_AF=0.0546;AMR_AF=0;AFR_AF=0;EUR_AF=0;SAS_AF=0.0082;AA=G|||;VT=SNP
6	33196005	rs213195	G	A	100	PASS	AC=4310;AF=0.860623;AN=5008;NS=2504;DP=19976;EAS_AF=0.9782;AMR_AF=0.7896;AFR_AF=0.857;EUR_AF=0.7346;SAS_AF=0.9243;AA=A|||;VT=SNP
6	33196719	rs117775310	C	T	100	PASS	AC=78;AF=0.0155751;AN=5008;NS=2504;DP=17304;EAS_AF=0.0565;AMR_AF=0;AFR_AF=0;EUR_AF=0;SAS_AF=0.0215;AA=C|||;VT=SNP
6	33197544	rs213196	C	T	100	PASS	AC=962;AF=0.192093;AN=5008;NS=2504;DP=13970;EAS_AF=0.5089;AMR_AF=0.0994;AFR_AF=0.1006;EUR_AF=0.1203;SAS_AF=0.1288;AA=C|||;VT=SNP
6	33197571	rs9277947	C	T	100	PASS	AC=481;AF=0.0960463;AN=5008;NS=2504;DP=13856;EAS_AF=0.0625;AMR_AF=0.0562;AFR_AF=0.0575;EUR_AF=0.0984;SAS_AF=0.2086;AA=C|||;VT=SNP
6	33197589	rs213197	A	G	100	PASS	AC=1743;AF=0.348043;AN=5008;NS=2504;DP=14379;EAS_AF=0.6052;AMR_AF=0.2046;AFR_AF=0.2761;EUR_AF=0.2763;SAS_AF=0.3558;AA=A|||;VT=SNP
6	33198260	rs9277949	G	A	100	PASS	AC=657;AF=0.13119;AN=5008;NS=2504;DP=13177;EAS_AF=0.0823;AMR_AF=0.1153;AFR_AF=0.1051;EUR_AF=0.1918;SAS_AF=0.1656;AA=G|||;VT=SNP
6	33198280	rs1912507	A	G	100	PASS	AC=427;AF=0.0852636;AN=5008;NS=2504;DP=12683;EAS_AF=0.1468;AMR_AF=0.0476;AFR_AF=0.0756;EUR_AF=0.0567;SAS_AF=0.091;AA=A|||;VT=SNP
6	33199140	rs149951960	C	T	100	PASS	AC=27;AF=0.00539137;AN=5008;NS=2504;DP=23337;EAS_AF=0.0268;AMR_AF=0;AFR_AF=0;EUR_AF=0;SAS_AF=0;AA=C|||;VT=SNP
6	33201598	rs114011513	G	A	100	PASS	AC=125;AF=0.0249601;AN=5008;NS=2504;DP=11874;EAS_AF=0.0089;AMR_AF=0.0288;AFR_AF=0.0151;EUR_AF=0.0427;SAS_AF=0.0337;AA=G|||;VT=SNP
6	33202616	rs148435138	A	T	100	PASS	AC=39;AF=0.00778754;AN=5008;NS=2504;DP=21101;EAS_AF=0.0119;AMR_AF=0.0029;AFR_AF=0.0098;EUR_AF=0.008;SAS_AF=0.0041;AA=A|||;VT=SNP
6	33202627	rs114886963	G	A	100	PASS	AC=125;AF=0.0249601;AN=5008;NS=2504;DP=21354;EAS_AF=0.0089;AMR_AF=0.0288;AFR_AF=0.0159;EUR_AF=0.0427;SAS_AF=0.0327;AA=G|||;VT=SNP
6	33202640	rs213220	C	T	100	PASS	AC=3228;AF=0.644569;AN=5008;NS=2504;DP=21415;EAS_AF=0.7679;AMR_AF=0.5461;AFR_AF=0.677;EUR_AF=0.5497;SAS_AF=0.6411;AA=T|||;VT=SNP
6	33203338	rs213221	A	G	100	PASS	AC=2621;AF=0.523363;AN=5008;NS=2504;DP=16396;EAS_AF=0.7063;AMR_AF=0.5058;AFR_AF=0.3086;EUR_AF=0.5408;SAS_AF=0.6196;AA=G|||;VT=SNP
6	33203408	rs115699620	C	T	100	PASS	AC=125;AF=0.0249601;AN=5008;NS=2504;DP=17728;EAS_AF=0.0089;AMR_AF=0.0288;AFR_AF=0.0159;EUR_AF=0.0427;SAS_AF=0.0327;AA=C|||;VT=SNP
6	33203688	rs213222	G	A	100	PASS	AC=3361;AF=0.671126;AN=5008;NS=2504;DP=15201;EAS_AF=0.7679;AMR_AF=0.5519;AFR_AF=0.7731;EUR_AF=0.5507;SAS_AF=0.6421;AA=A|||;VT=SNP
6	33203737	rs183512588	G	C	100	PASS	AC=29;AF=0.00579073;AN=5008;NS=2504;DP=14142;EAS_AF=0.0268;AMR_AF=0.0014;AFR_AF=0.0008;EUR_AF=0;SAS_AF=0;AA=G|||;VT=SNP
6	33203908	rs1704997	A	G	100	PASS	AC=495;AF=0.0988419;AN=5008;NS=2504;DP=15767;EAS_AF=0.0873;AMR_AF=0.1023;AFR_AF=0.0106;EUR_AF=0.1233;SAS_AF=0.2025;AA=A|||;VT=SNP
6	33204087	rs146722661	A	G	100	PASS	AC=125;AF=0.0249601;AN=5008;NS=2504;DP=14024;EAS_AF=0.0089;AMR_AF=0.0288;AFR_AF=0.0159;EUR_AF=0.0427;SAS_AF=0.0327;AA=A|||;VT=SNP
6	33204274	rs9277952	G	A	100	PASS	AC=795;AF=0.158746;AN=5008;NS=2504;DP=18266;EAS_AF=0.3829;AMR_AF=0.0951;AFR_AF=0.0076;EUR_AF=0.1183;SAS_AF=0.2188;AA=G|||;VT=SNP
6	33204549	rs111900850	A	G	100	PASS	AC=55;AF=0.0109824;AN=5008;NS=2504;DP=19752;EAS_AF=0.0268;AMR_AF=0.0101;AFR_AF=0.0098;EUR_AF=0.006;SAS_AF=0.002;AA=A|||;VT=SNP
6	33204742	rs213223	G	C	100	PASS	AC=3167;AF=0.632388;AN=5008;NS=2504;DP=19302;EAS_AF=0.7629;AMR_AF=0.5389;AFR_AF=0.6422;EUR_AF=0.5467;SAS_AF=0.6391;AA=C|||;VT=SNP
6	33204861	rs1704998	C	A	100	PASS	AC=488;AF=0.0974441;AN=5008;NS=2504;DP=18306;EAS_AF=0.0873;AMR_AF=0.0994;AFR_AF=0.0106;EUR_AF=0.1183;SAS_AF=0.2025;AA=C|||;VT=SNP
6	33205095	rs149168413	C	T	100	PASS	AC=27;AF=0.00539137;AN=5008;NS=2504;DP=18277;EAS_AF=0.0238;AMR_AF=0.0014;AFR_AF=0;EUR_AF=0;SAS_AF=0.002;AA=C|||;VT=SNP
6	33205231	rs148311599	C	G	100	PASS	AC=39;AF=0.00778754;AN=5008;NS=2504;DP=16213;EAS_AF=0.0119;AMR_AF=0.0029;AFR_AF=0.0098;EUR_AF=0.008;SAS_AF=0.0041;AA=C|||;VT=SNP
6	33205459	rs79995067	G	A	100	PASS	AC=39;AF=0.00778754;AN=5008;NS=2504;DP=21467;EAS_AF=0.0119;AMR_AF=0.0029;AFR_AF=0.0098;EUR_AF=0.008;SAS_AF=0.0041;AA=G|||;VT=SNP
6	33206212	rs213224	C	T	100	PASS	AC=1935;AF=0.386382;AN=5008;NS=2504;DP=16563;EAS_AF=0.6002;AMR_AF=0.3588;AFR_AF=0.2209;EUR_AF=0.3847;SAS_AF=0.411;AA=C|||;VT=SNP
6	33207316	rs143870773	C	T	100	PASS	AC=18;AF=0.00359425;AN=5008;NS=2504;DP=21687;EAS_AF=0.0169;AMR_AF=0.0014;AFR_AF=0;EUR_AF=0;SAS_AF=0;AA=C|||;VT=SNP
6	33208748	rs213225	G	A	100	PASS	AC=2622;AF=0.523562;AN=5008;NS=2504;DP=14952;EAS_AF=0.7083;AMR_AF=0.5101;AFR_AF=0.3033;EUR_AF=0.5398;SAS_AF=0.6237;AA=A|||;VT=SNP
6	33209310	rs213226	A	G	100	PASS	AC=2686;AF=0.536342;AN=5008;NS=2504;DP=16750;EAS_AF=0.6974;AMR_AF=0.5173;AFR_AF=0.3533;EUR_AF=0.5477;SAS_AF=0.6196;AA=G|||;VT=SNP
6	33209573	rs1704999	A	G	100	PASS	AC=620;AF=0.123802;AN=5008;NS=2504;DP=15160;EAS_AF=0.0734;AMR_AF=0.1282;AFR_AF=0.062;EUR_AF=0.164;SAS_AF=0.2147;AA=G|||;VT=SNP
6	33210370	rs191976546	G	T	100	PASS	AC=37;AF=0.00738818;AN=5008;NS=2504;DP=602;EAS_AF=0.0258;AMR_AF=0;AFR_AF=0;EUR_AF=0;SAS_AF=0.0112;AA=G|||;VT=SNP
6	33211075	rs74459818	C	T	100	PASS	AC=215;AF=0.0429313;AN=5008;NS=2504;DP=18363;EAS_AF=0.0407;AMR_AF=0.0144;AFR_AF=0.1036;EUR_AF=0.0119;SAS_AF=0.0153;AA=C|||;VT=SNP
6	33211790	rs9277956	G	C	100	PASS	AC=612;AF=0.122204;AN=5008;NS=2504;DP=11875;EAS_AF=0.0883;AMR_AF=0.134;AFR_AF=0.053;EUR_AF=0.1531;SAS_AF=0.2106;AA=G|||;VT=SNP
6	33211836	rs113759298	C	T	100	PASS	AC=178;AF=0.0355431;AN=5008;NS=2504;DP=10171;EAS_AF=0.0149;AMR_AF=0.0144;AFR_AF=0.1036;EUR_AF=0.0119;SAS_AF=0.0041;AA=C|||;VT=SNP
6	33212446	rs9277958	G	A	100	PASS	AC=613;AF=0.122404;AN=5008;NS=2504;DP=9000;EAS_AF=0.0883;AMR_AF=0.134;AFR_AF=0.053;EUR_AF=0.1531;SAS_AF=0.2117;AA=G|||;VT=SNP
6	33214062	rs116196901	C	A	100	PASS	AC=99;AF=0.0197684;AN=5008;NS=2504;DP=16757;EAS_AF=0.0188;AMR_AF=0.0245;AFR_AF=0.0197;EUR_AF=0.0298;SAS_AF=0.0072;AA=C|||;VT=SNP
6	33214241	rs185337728	T	G	100	PASS	AC=37;AF=0.00738818;AN=5008;NS=2504;DP=18663;EAS_AF=0.0258;AMR_AF=0;AFR_AF=0;EUR_AF=0;SAS_AF=0.0112;AA=T|||;VT=SNP
6	33214862	rs576890	G	A	100	PASS	AC=1947;AF=0.388778;AN=5008;NS=2504;DP=15286;EAS_AF=0.5784;AMR_AF=0.3718;AFR_AF=0.2458;EUR_AF=0.3857;SAS_AF=0.4018;AA=G|||;VT=SNP
6	33215280	rs461512	G	T	100	PASS	AC=612;AF=0.122204;AN=5008;NS=2504;DP=10379;EAS_AF=0.0883;AMR_AF=0.134;AFR_AF=0.053;EUR_AF=0.1531;SAS_AF=0.2106;AA=G|||;VT=SNP
6	33215902	rs465666	G	A	100	PASS	AC=3060;AF=0.611022;AN=5008;NS=2504;DP=10875;EAS_AF=0.7113;AMR_AF=0.5259;AFR_AF=0.6089;EUR_AF=0.5507;SAS_AF=0.6329;AA=A|||;VT=SNP
6	33215904	rs457565	G	A	100	PASS	AC=1947;AF=0.388778;AN=5008;NS=2504;DP=10933;EAS_AF=0.5784;AMR_AF=0.3718;AFR_AF=0.2458;EUR_AF=0.3857;SAS_AF=0.4018;AA=G|||;VT=SNP
6	33216989	rs105445	G	C	100	PASS	AC=482;AF=0.096246;AN=5008;NS=2504;DP=15467;EAS_AF=0.0704;AMR_AF=0.1052;AFR_AF=0.0113;EUR_AF=0.1233;SAS_AF=0.2035;AA=G|||;VT=SNP
6	33217001	rs1004001	A	G	100	PASS	AC=485;AF=0.096845;AN=5008;NS=2504;DP=15392;EAS_AF=0.0407;AMR_AF=0.0202;AFR_AF=0.3048;EUR_AF=0.0119;SAS_AF=0.0153;AA=A|||;VT=SNP
6	33217258	rs148673991	T	G	100	PASS	AC=29;AF=0.00579073;AN=5008;NS=2504;DP=16267;EAS_AF=0.0119;AMR_AF=0.0014;AFR_AF=0.003;EUR_AF=0.008;SAS_AF=0.0041;AA=T|||;VT=SNP
6	33218028	rs74966913	G	A	100	PASS	AC=215;AF=0.0429313;AN=5008;NS=2504;DP=21549;EAS_AF=0.0407;AMR_AF=0.0144;AFR_AF=0.1036;EUR_AF=0.0119;SAS_AF=0.0153;AA=G|||;VT=SNP
6	33218180	rs461338	T	C	100	PASS	AC=588;AF=0.117412;AN=5008;NS=2504;DP=20196;EAS_AF=0.0883;AMR_AF=0.134;AFR_AF=0.0356;EUR_AF=0.1531;SAS_AF=0.2096;AA=T|||;VT=SNP
6	33218589	rs41266709	C	T	100	PASS	AC=121;AF=0.0241613;AN=5008;NS=2504;DP=20035;EAS_AF=0.0089;AMR_AF=0.0288;AFR_AF=0.0144;EUR_AF=0.0408;SAS_AF=0.0327;AA=C|||;VT=SNP;EX_TARGET
6	33218868	rs107861	C	G	100	PASS	AC=612;AF=0.122204;AN=5008;NS=2504;DP=19585;EAS_AF=0.0883;AMR_AF=0.134;AFR_AF=0.053;EUR_AF=0.1531;SAS_AF=0.2106;AA=C|||;VT=SNP
6	33219142	rs213216	A	C	100	PASS	AC=1919;AF=0.383187;AN=5008;NS=2504;DP=20808;EAS_AF=0.6071;AMR_AF=0.3703;AFR_AF=0.2057;EUR_AF=0.3857;SAS_AF=0.3988;AA=-|||;VT=SNP
6	33219164	rs79507667	T	G	100	PASS	AC=215;AF=0.0429313;AN=5008;NS=2504;DP=21321;EAS_AF=0.0407;AMR_AF=0.0144;AFR_AF=0.1036;EUR_AF=0.0119;SAS_AF=0.0153;AA=T|||;VT=SNP
6	33219519	rs138562902	G	T	100	PASS	AC=49;AF=0.00978435;AN=5008;NS=2504;DP=21991;EAS_AF=0.0288;AMR_AF=0.0072;AFR_AF=0;EUR_AF=0.004;SAS_AF=0.0112;AA=G|||;VT=SNP
6	33219883	rs74714481	G	A	100	PASS	AC=215;AF=0.0429313;AN=5008;NS=2504;DP=20201;EAS_AF=0.0407;AMR_AF=0.0144;AFR_AF=0.1036;EUR_AF=0.0119;SAS_AF=0.0153;AA=G|||;VT=SNP
6	33220305	rs137905860	G	T	100	PASS	AC=122;AF=0.024361;AN=5008;NS=2504;DP=16178;EAS_AF=0.0089;AMR_AF=0.0288;AFR_AF=0.0144;EUR_AF=0.0417;SAS_AF=0.0327;AA=G|||;VT=SNP
6	33221192	rs577064001	G	A	100	PASS	AC=168;AF=0.0335463;AN=5008;NS=2504;DP=15196;EAS_AF=0.0129;AMR_AF=0.0072;AFR_AF=0.1044;EUR_AF=0.008;SAS_AF=0.0041;AA=G|||;VT=SNP
6	33221221	rs113520399	C	T	100	PASS	AC=216;AF=0.043131;AN=5008;NS=2504;DP=13410;EAS_AF=0.0407;AMR_AF=0.0144;AFR_AF=0.1044;EUR_AF=0.0119;SAS_AF=0.0153;AA=C|||;VT=SNP
6	33221391	rs76090920	G	C	100	PASS	AC=215;AF=0.0429313;AN=5008;NS=2504;DP=15602;EAS_AF=0.0407;AMR_AF=0.0144;AFR_AF=0.1036;EUR_AF=0.0119;SAS_AF=0.0153;AA=G|||;VT=SNP
6	33221955	rs213217	A	G	100	PASS	AC=3302;AF=0.659345;AN=5008;NS=2504;DP=12673;EAS_AF=0.7163;AMR_AF=0.549;AFR_AF=0.7708;EUR_AF=0.5547;SAS_AF=0.636;AA=G|||;VT=SNP
6	33222163	rs462618	G	T	100	PASS	AC=611;AF=0.122005;AN=5008;NS=2504;DP=15797;EAS_AF=0.0883;AMR_AF=0.134;AFR_AF=0.053;EUR_AF=0.1531;SAS_AF=0.2096;AA=G|||;VT=SNP
6	33222378	rs77116232	T	C	100	PASS	AC=215;AF=0.0429313;AN=5008;NS=2504;DP=17371;EAS_AF=0.0407;AMR_AF=0.0144;AFR_AF=0.1036;EUR_AF=0.0119;SAS_AF=0.0153;AA=T|||;VT=SNP
6	33222907	rs185214847	T	C	100	PASS	AC=25;AF=0.00499201;AN=5008;NS=2504;DP=17126;EAS_AF=0.0248;AMR_AF=0;AFR_AF=0;EUR_AF=0;SAS_AF=0;AA=T|||;VT=SNP
6	33223188	rs115100599	G	A	100	PASS	AC=70;AF=0.0139776;AN=5008;NS=2504;DP=14060;EAS_AF=0.002;AMR_AF=0.0173;AFR_AF=0.003;EUR_AF=0.0388;SAS_AF=0.0133;AA=G|||;VT=SNP
6	33223425	rs418002	C	T	100	PASS	AC=490;AF=0.0978435;AN=5008;NS=2504;DP=13450;EAS_AF=0.0694;AMR_AF=0.1095;AFR_AF=0.0159;EUR_AF=0.1243;SAS_AF=0.2025;AA=C|||;VT=SNP
6	33223426	rs213218	G	A	100	PASS	AC=1889;AF=0.377196;AN=5008;NS=2504;DP=13408;EAS_AF=0.5794;AMR_AF=0.3617;AFR_AF=0.2073;EUR_AF=0.3857;SAS_AF=0.4008;AA=g|||;VT=SNP
6	33223462	rs407819	G	A	100	PASS	AC=575;AF=0.114816;AN=5008;NS=2504;DP=13840;EAS_AF=0.0734;AMR_AF=0.1182;AFR_AF=0.053;EUR_AF=0.1441;SAS_AF=0.2086;AA=G|||;VT=SNP
6	33223659	rs213219	T	G	100	PASS	AC=1944;AF=0.388179;AN=5008;NS=2504;DP=15672;EAS_AF=0.5794;AMR_AF=0.3703;AFR_AF=0.2451;EUR_AF=0.3847;SAS_AF=0.4008;AA=T|||;VT=SNP
6	33223979	rs113105559	C	A	100	PASS	AC=205;AF=0.0409345;AN=5008;NS=2504;DP=16931;EAS_AF=0.0377;AMR_AF=0.0144;AFR_AF=0.1036;EUR_AF=0.0119;SAS_AF=0.0082;AA=A|||;VT=SNP
6	33225322	rs9277962	C	T	100	PASS	AC=1943;AF=0.387979;AN=5008;NS=2504;DP=16844;EAS_AF=0.5794;AMR_AF=0.3703;AFR_AF=0.2458;EUR_AF=0.3847;SAS_AF=0.3988;AA=C|||;VT=SNP
6	33225696	rs112204928	G	C	100	PASS	AC=205;AF=0.0409345;AN=5008;NS=2504;DP=18031;EAS_AF=0.0377;AMR_AF=0.0144;AFR_AF=0.1036;EUR_AF=0.0119;SAS_AF=0.0082;AA=G|||;VT=SNP
6	33226374	rs113401872	T	C	100	PASS	AC=205;AF=0.0409345;AN=5008;NS=2504;DP=15053;EAS_AF=0.0377;AMR_AF=0.0144;AFR_AF=0.1036;EUR_AF=0.0119;SAS_AF=0.0082;AA=T|||;VT=SNP
6	33226385	rs141352849	A	T	100	PASS	AC=20;AF=0.00399361;AN=5008;NS=2504;DP=15092;EAS_AF=0.0099;AMR_AF=0.0072;AFR_AF=0;EUR_AF=0.004;SAS_AF=0.001;AA=A|||;VT=SNP
6	33226786	rs75096174	A	C	100	PASS	AC=166;AF=0.033147;AN=5008;NS=2504;DP=7304;EAS_AF=0.0119;AMR_AF=0.0072;AFR_AF=0.1036;EUR_AF=0.008;SAS_AF=0.0041;AA=A|||;VT=SNP
6	33226798	rs111370967	T	G	100	PASS	AC=205;AF=0.0409345;AN=5008;NS=2504;DP=9621;EAS_AF=0.0377;AMR_AF=0.0144;AFR_AF=0.1036;EUR_AF=0.0119;SAS_AF=0.0082;AA=T|||;VT=SNP
6	33227199	rs112099591	C	A	100	PASS	AC=205;AF=0.0409345;AN=5008;NS=2504;DP=19211;EAS_AF=0.0377;AMR_AF=0.0144;AFR_AF=0.1036;EUR_AF=0.0119;SAS_AF=0.0082;AA=A|||;VT=SNP
6	33228000	rs118107607	G	A	100	PASS	AC=38;AF=0.00758786;AN=5008;NS=2504;DP=18822;EAS_AF=0.0377;AMR_AF=0;AFR_AF=0;EUR_AF=0;SAS_AF=0;AA=C|||;VT=SNP
6	33228025	rs77258644	T	G	100	PASS	AC=205;AF=0.0409345;AN=5008;NS=2504;DP=18478;EAS_AF=0.0377;AMR_AF=0.0144;AFR_AF=0.1036;EUR_AF=0.0119;SAS_AF=0.0082;AA=G|||;VT=SNP
6	33228509	rs112748653	A	G	100	PASS	AC=206;AF=0.0411342;AN=5008;NS=2504;DP=18437;EAS_AF=0.0377;AMR_AF=0.0144;AFR_AF=0.1044;EUR_AF=0.0119;SAS_AF=0.0082;AA=G|||;VT=SNP
6	33229010	rs457105	C	A	100	PASS	AC=3047;AF=0.608427;AN=5008;NS=2504;DP=18232;EAS_AF=0.7083;AMR_AF=0.5259;AFR_AF=0.6082;EUR_AF=0.5507;SAS_AF=0.6237;AA=A|||;VT=SNP
6	33229971	rs474353	T	C	100	PASS	AC=2227;AF=0.444688;AN=5008;NS=2504;DP=17439;EAS_AF=0.5823;AMR_AF=0.3761;AFR_AF=0.4516;EUR_AF=0.3847;SAS_AF=0.4039;AA=T|||;VT=SNP
6	33230580	rs112341095	C	T	100	PASS	AC=206;AF=0.0411342;AN=5008;NS=2504;DP=19022;EAS_AF=0.0377;AMR_AF=0.0144;AFR_AF=0.1044;EUR_AF=0.0119;SAS_AF=0.0082;AA=T|||;VT=SNP
6	33232025	rs460568	C	T	100	PASS	AC=1076;AF=0.214856;AN=5008;NS=2504;DP=20623;EAS_AF=0.1339;AMR_AF=0.1715;AFR_AF=0.3207;EUR_AF=0.17;SAS_AF=0.2321;AA=T|||;VT=SNP
6	33232055	rs213202	G	A	100	PASS	AC=2062;AF=0.411741;AN=5008;NS=2504;DP=20589;EAS_AF=0.5794;AMR_AF=0.379;AFR_AF=0.3321;EUR_AF=0.3847;SAS_AF=0.3978;AA=G|||;VT=SNP
6	33232430	rs114433860	C	T	100	PASS	AC=98;AF=0.0195687;AN=5008;NS=2504;DP=20781;EAS_AF=0.0179;AMR_AF=0.0245;AFR_AF=0.0197;EUR_AF=0.0298;SAS_AF=0.0072;AA=C|||;VT=SNP
6	33232521	rs213201	C	T	100	PASS	AC=1942;AF=0.38778;AN=5008;NS=2504;DP=21094;EAS_AF=0.5794;AMR_AF=0.3703;AFR_AF=0.2458;EUR_AF=0.3847;SAS_AF=0.3978;AA=C|||;VT=SNP;EX_TARGET
6	33232800	rs74625834	C	T	100	PASS	AC=208;AF=0.0415335;AN=5008;NS=2504;DP=21848;EAS_AF=0.0377;AMR_AF=0.0144;AFR_AF=0.1044;EUR_AF=0.0129;SAS_AF=0.0092;AA=C|||;VT=SNP
6	33233389	rs213200	C	T	100	PASS	AC=3044;AF=0.607827;AN=5008;NS=2504;DP=20361;EAS_AF=0.7163;AMR_AF=0.5418;AFR_AF=0.5802;EUR_AF=0.5547;SAS_AF=0.635;AA=T|||;VT=SNP
6	33233449	rs79720727	A	G	100	PASS	AC=206;AF=0.0411342;AN=5008;NS=2504;DP=18110;EAS_AF=0.0377;AMR_AF=0.0144;AFR_AF=0.1044;EUR_AF=0.0119;SAS_AF=0.0082;AA=G|||;VT=SNP
6	33234283	rs117938201	A	T	100	PASS	AC=29;AF=0.00579073;AN=5008;NS=2504;DP=20169;EAS_AF=0.0119;AMR_AF=0.0014;AFR_AF=0.003;EUR_AF=0.008;SAS_AF=0.0041;AA=A|||;VT=SNP;EX_TARGET
6	33234310	rs41266713	T	C	100	PASS	AC=206;AF=0.0411342;AN=5008;NS=2504;DP=19834;EAS_AF=0.0377;AMR_AF=0.0144;AFR_AF=0.1044;EUR_AF=0.0119;SAS_AF=0.0082;AA=C|||;VT=SNP;EX_TARGET
6	33234454	rs34933266	G	A	100	PASS	AC=33;AF=0.00658946;AN=5008;NS=2504;DP=18785;EAS_AF=0.0129;AMR_AF=0.0014;AFR_AF=0.003;EUR_AF=0.008;SAS_AF=0.0072;AA=G|||;VT=SNP;EX_TARGET
6	33234564	rs115633414	A	C	100	PASS	AC=78;AF=0.0155751;AN=5008;NS=2504;DP=18756;EAS_AF=0.0238;AMR_AF=0.0029;AFR_AF=0;EUR_AF=0.005;SAS_AF=0.0481;AA=A|||;VT=SNP
6	33235584	rs112665312	G	A	100	PASS	AC=207;AF=0.0413339;AN=5008;NS=2504;DP=19582;EAS_AF=0.0377;AMR_AF=0.0144;AFR_AF=0.1044;EUR_AF=0.0129;SAS_AF=0.0082;AA=G|||;VT=SNP
6	33235755	rs213199	G	A	100	PASS	AC=2227;AF=0.444688;AN=5008;NS=2504;DP=19882;EAS_AF=0.5823;AMR_AF=0.3761;AFR_AF=0.4501;EUR_AF=0.3847;SAS_AF=0.4059;AA=G|||;VT=SNP;EX_TARGET
6	33236175	rs79390011	C	T	100	PASS	AC=206;AF=0.0411342;AN=5008;NS=2504;DP=19576;EAS_AF=0.0377;AMR_AF=0.0144;AFR_AF=0.1044;EUR_AF=0.0119;SAS_AF=0.0082;AA=T|||;VT=SNP
6	33236497	rs112931721	A	G	100	PASS	AC=206;AF=0.0411342;AN=5008;NS=2504;DP=19667;EAS_AF=0.0377;AMR_AF=0.0144;AFR_AF=0.1044;EUR_AF=0.0119;SAS_AF=0.0082;AA=A|||;VT=SNP
6	33237432	rs17215196	G	C	100	PASS	AC=206;AF=0.0411342;AN=5008;NS=2504;DP=16773;EAS_AF=0.0377;AMR_AF=0.0144;AFR_AF=0.1044;EUR_AF=0.0119;SAS_AF=0.0082;AA=G|||;VT=SNP
6	33238121	rs41266721	T	C	100	PASS	AC=31;AF=0.0061901;AN=5008;NS=2504;DP=19944;EAS_AF=0.0129;AMR_AF=0.0029;AFR_AF=0.0008;EUR_AF=0.004;SAS_AF=0.0112;AA=T|||;VT=SNP
6	33238250	rs112764150	G	A	100	PASS	AC=206;AF=0.0411342;AN=5008;NS=2504;DP=17751;EAS_AF=0.0377;AMR_AF=0.0144;AFR_AF=0.1044;EUR_AF=0.0119;SAS_AF=0.0082;AA=G|||;VT=SNP
6	33238404	rs213203	A	C	100	PASS	AC=3233;AF=0.645567;AN=5008;NS=2504;DP=17511;EAS_AF=0.7083;AMR_AF=0.5432;AFR_AF=0.7398;EUR_AF=0.5507;SAS_AF=0.6237;AA=C|||;VT=SNP
6	33238824	rs415748	A	G	100	PASS	AC=611;AF=0.122005;AN=5008;NS=2504;DP=18480;EAS_AF=0.0883;AMR_AF=0.134;AFR_AF=0.0522;EUR_AF=0.1541;SAS_AF=0.2096;AA=A|||;VT=SNP
6	33238892	rs17221597	T	C	100	PASS	AC=213;AF=0.0425319;AN=5008;NS=2504;DP=19122;EAS_AF=0.0387;AMR_AF=0.0144;AFR_AF=0.1044;EUR_AF=0.0149;SAS_AF=0.0112;AA=T|||;VT=SNP
6	33238962	rs463749	A	T	100	PASS	AC=613;AF=0.122404;AN=5008;NS=2504;DP=20461;EAS_AF=0.0893;AMR_AF=0.134;AFR_AF=0.053;EUR_AF=0.1541;SAS_AF=0.2096;AA=A|||;VT=SNP
6	33238995	rs17221611	A	T	100	PASS	AC=213;AF=0.0425319;AN=5008;NS=2504;DP=20767;EAS_AF=0.0387;AMR_AF=0.0144;AFR_AF=0.1044;EUR_AF=0.0149;SAS_AF=0.0112;AA=T|||;VT=SNP
6	33239423	rs17221618	C	G	100	PASS	AC=213;AF=0.0425319;AN=5008;NS=2504;DP=14678;EAS_AF=0.0387;AMR_AF=0.0144;AFR_AF=0.1044;EUR_AF=0.0149;SAS_AF=0.0112;AA=G|||;VT=SNP;EX_TARGET
6	33239479	rs17215210	G	A	100	PASS	AC=213;AF=0.0425319;AN=5008;NS=2504;DP=16109;EAS_AF=0.0387;AMR_AF=0.0144;AFR_AF=0.1044;EUR_AF=0.0149;SAS_AF=0.0112;AA=G|||;VT=SNP
6	33239869	rs17215231	C	T	100	PASS	AC=200;AF=0.0399361;AN=5008;NS=2504;DP=19100;EAS_AF=0.0238;AMR_AF=0.0317;AFR_AF=0.0038;EUR_AF=0.0746;SAS_AF=0.0757;AA=C|||;VT=SNP;EX_TARGET
6	33239905	rs465658	A	G	100	PASS	AC=612;AF=0.122204;AN=5008;NS=2504;DP=19061;EAS_AF=0.0883;AMR_AF=0.134;AFR_AF=0.053;EUR_AF=0.1541;SAS_AF=0.2096;AA=A|||;VT=SNP;EX_TARGET
6	33239984	rs28362657	C	T	100	PASS	AC=213;AF=0.0425319;AN=5008;NS=2504;DP=18554;EAS_AF=0.0387;AMR_AF=0.0144;AFR_AF=0.1044;EUR_AF=0.0149;SAS_AF=0.0112;AA=T|||;VT=SNP
6	33240506	rs464921	A	G	100	PASS	AC=589;AF=0.117612;AN=5008;NS=2504;DP=21196;EAS_AF=0.0883;AMR_AF=0.134;AFR_AF=0.0356;EUR_AF=0.1541;SAS_AF=0.2096;AA=A|||;VT=SNP;EX_TARGET
6	33240581	rs75783624	C	T	100	PASS	AC=213;AF=0.0425319;AN=5008;NS=2504;DP=21486;EAS_AF=0.0387;AMR_AF=0.0144;AFR_AF=0.1044;EUR_AF=0.0149;SAS_AF=0.0112;AA=T|||;VT=SNP
6	33240699	rs466886	G	T	100	PASS	AC=612;AF=0.122204;AN=5008;NS=2504;DP=21654;EAS_AF=0.0883;AMR_AF=0.134;AFR_AF=0.053;EUR_AF=0.1541;SAS_AF=0.2096;AA=G|||;VT=SNP
6	33240774	rs113928798	G	C	100	PASS	AC=213;AF=0.0425319;AN=5008;NS=2504;DP=21374;EAS_AF=0.0387;AMR_AF=0.0144;AFR_AF=0.1044;EUR_AF=0.0149;SAS_AF=0.0112;AA=G|||;VT=SNP
6	33241076	rs213204	C	A	100	PASS	AC=1936;AF=0.386581;AN=5008;NS=2504;DP=24013;EAS_AF=0.5784;AMR_AF=0.3718;AFR_AF=0.2436;EUR_AF=0.3817;SAS_AF=0.3978;AA=C|||;VT=SNP
6	33241135	rs213205	T	C	100	PASS	AC=3049;AF=0.608826;AN=5008;NS=2504;DP=24079;EAS_AF=0.7054;AMR_AF=0.5259;AFR_AF=0.6135;EUR_AF=0.5527;SAS_AF=0.6196;AA=C|||;VT=SNP
6	33241143	rs213206	C	G	100	PASS	AC=1940;AF=0.38738;AN=5008;NS=2504;DP=23647;EAS_AF=0.5784;AMR_AF=0.3703;AFR_AF=0.2443;EUR_AF=0.3847;SAS_AF=0.3988;AA=C|||;VT=SNP
6	33241169	rs213207	C	T	100	PASS	AC=3056;AF=0.610224;AN=5008;NS=2504;DP=22203;EAS_AF=0.7083;AMR_AF=0.5259;AFR_AF=0.6135;EUR_AF=0.5517;SAS_AF=0.6247;AA=c|||;VT=SNP
6	33241174	rs113875080	A	G	100	PASS	AC=213;AF=0.0425319;AN=5008;NS=2504;DP=21888;EAS_AF=0.0387;AMR_AF=0.0144;AFR_AF=0.1044;EUR_AF=0.0149;SAS_AF=0.0112;AA=A|||;VT=SNP
6	33241420	rs151191108	G	A	100	PASS	AC=20;AF=0.00399361;AN=5008;NS=2504;DP=19858;EAS_AF=0.0099;AMR_AF=0.0072;AFR_AF=0;EUR_AF=0.004;SAS_AF=0.001;AA=G|||;VT=SNP
6	33241545	rs117814038	T	A	100	PASS	AC=28;AF=0.00559105;AN=5008;NS=2504;DP=18577;EAS_AF=0.0268;AMR_AF=0;AFR_AF=0;EUR_AF=0;SAS_AF=0.001;AA=T|||;VT=SNP
6	33241546	rs117128327	C	A	100	PASS	AC=28;AF=0.00559105;AN=5008;NS=2504;DP=18540;EAS_AF=0.0268;AMR_AF=0;AFR_AF=0;EUR_AF=0;SAS_AF=0.001;AA=C|||;VT=SNP
6	33242492	rs458679	C	G	100	PASS	AC=620;AF=0.123802;AN=5008;NS=2504;DP=22717;EAS_AF=0.0883;AMR_AF=0.1354;AFR_AF=0.0582;EUR_AF=0.1541;SAS_AF=0.2096;AA=c|||;VT=SNP
6	33242825	rs458434	C	A	100	PASS	AC=605;AF=0.120807;AN=5008;NS=2504;DP=20663;EAS_AF=0.0873;AMR_AF=0.134;AFR_AF=0.0484;EUR_AF=0.1541;SAS_AF=0.2096;AA=C|||;VT=SNP
6	33242880	rs7771360	A	C	100	PASS	AC=213;AF=0.0425319;AN=5008;NS=2504;DP=19174;EAS_AF=0.0387;AMR_AF=0.0144;AFR_AF=0.1044;EUR_AF=0.0149;SAS_AF=0.0112;AA=A|||;VT=SNP
6	33242881	rs7771361	A	G	100	PASS	AC=174;AF=0.0347444;AN=5008;NS=2504;DP=19111;EAS_AF=0.0129;AMR_AF=0.0072;AFR_AF=0.1044;EUR_AF=0.0109;SAS_AF=0.0072;AA=a|||;VT=SNP
6	33243188	rs72654476	T	C	100	PASS	AC=215;AF=0.0429313;AN=5008;NS=2504;DP=10144;EAS_AF=0.0387;AMR_AF=0.0144;AFR_AF=0.1059;EUR_AF=0.0149;SAS_AF=0.0112;AA=C|||;VT=SNP
6	33243257	rs72654477	A	T	100	PASS	AC=213;AF=0.0425319;AN=5008;NS=2504;DP=17704;EAS_AF=0.0387;AMR_AF=0.0144;AFR_AF=0.1044;EUR_AF=0.0149;SAS_AF=0.0112;AA=T|||;VT=SNP
6	33243454	rs72654479	C	G	100	PASS	AC=20;AF=0.00399361;AN=5008;NS=2504;DP=20955;EAS_AF=0.0099;AMR_AF=0.0072;AFR_AF=0;EUR_AF=0.004;SAS_AF=0.001;AA=C|||;VT=SNP
6	33244641	rs464367	C	T	100	PASS	AC=2914;AF=0.581869;AN=5008;NS=2504;DP=16924;EAS_AF=0.7153;AMR_AF=0.4928;AFR_AF=0.5393;EUR_AF=0.5209;SAS_AF=0.6278;AA=-|||;VT=SNP
6	33244716	rs463302	G	C	100	PASS	AC=726;AF=0.144968;AN=5008;NS=2504;DP=16177;EAS_AF=0.1171;AMR_AF=0.1239;AFR_AF=0.1233;EUR_AF=0.1412;SAS_AF=0.2219;AA=G|||;VT=SNP
6	33246518	rs3445	G	A	100	PASS	AC=609;AF=0.121605;AN=5008;NS=2504;DP=20278;EAS_AF=0.0873;AMR_AF=0.134;AFR_AF=0.0507;EUR_AF=0.159;SAS_AF=0.2055;AA=G|||;VT=SNP
6	33247875	rs120626	A	T	100	PASS	AC=2172;AF=0.433706;AN=5008;NS=2504;DP=18176;EAS_AF=0.5774;AMR_AF=0.3689;AFR_AF=0.4281;EUR_AF=0.3787;SAS_AF=0.3957;AA=A|||;VT=SNP
6	33247983	rs9469395	G	A	100	PASS	AC=252;AF=0.0503195;AN=5008;NS=2504;DP=18184;EAS_AF=0.0466;AMR_AF=0.0159;AFR_AF=0.1142;EUR_AF=0.0189;SAS_AF=0.0245;AA=G|||;VT=SNP
6	33248174	rs213215	G	A	100	PASS	AC=3135;AF=0.625998;AN=5008;NS=2504;DP=17106;EAS_AF=0.7133;AMR_AF=0.5317;AFR_AF=0.6589;EUR_AF=0.5557;SAS_AF=0.6309;AA=A|||;VT=SNP
6	33249096	rs79247533	G	A	100	PASS	AC=219;AF=0.04373;AN=5008;NS=2504;DP=20267;EAS_AF=0.0337;AMR_AF=0.0173;AFR_AF=0.1135;EUR_AF=0.007;SAS_AF=0.0164;AA=G|||;VT=SNP
6	33249254	rs79356638	C	T	100	PASS	AC=219;AF=0.04373;AN=5008;NS=2504;DP=23642;EAS_AF=0.0337;AMR_AF=0.0144;AFR_AF=0.115;EUR_AF=0.007;SAS_AF=0.0164;AA=C|||;VT=SNP
6	33250476	rs469064	C	A	100	PASS	AC=2096;AF=0.41853;AN=5008;NS=2504;DP=20108;EAS_AF=0.4087;AMR_AF=0.4971;AFR_AF=0.1997;EUR_AF=0.502;SAS_AF=0.5828;AA=A|||;VT=SNP
6	33250684	rs78759852	A	G	100	PASS	AC=274;AF=0.0547125;AN=5008;NS=2504;DP=19510;EAS_AF=0.0337;AMR_AF=0.0231;AFR_AF=0.152;EUR_AF=0.007;SAS_AF=0.0164;AA=G|||;VT=SNP
6	33250825	rs111270492	C	A	100	PASS	AC=258;AF=0.0515176;AN=5008;NS=2504;DP=17207;EAS_AF=0.0337;AMR_AF=0.0216;AFR_AF=0.1407;EUR_AF=0.007;SAS_AF=0.0164;AA=A|||;VT=SNP
6	33251267	rs112056294	G	A	100	PASS	AC=255;AF=0.0509185;AN=5008;NS=2504;DP=18787;EAS_AF=0.0337;AMR_AF=0.0216;AFR_AF=0.1384;EUR_AF=0.007;SAS_AF=0.0164;AA=G|||;VT=SNP
6	33251776	rs443972	T	C	100	PASS	AC=77;AF=0.0153754;AN=5008;NS=2504;DP=17226;EAS_AF=0.002;AMR_AF=0.0173;AFR_AF=0.003;EUR_AF=0.0437;SAS_AF=0.0153;AA=T|||;VT=SNP
6	33252115	rs455567	G	A	100	PASS	AC=2924;AF=0.583866;AN=5008;NS=2504;DP=19656;EAS_AF=0.4167;AMR_AF=0.5562;AFR_AF=0.7564;EUR_AF=0.5199;SAS_AF=0.6084;AA=A|||;VT=SNP
6	33252336	rs467508	G	A	100	PASS	AC=553;AF=0.110423;AN=5008;NS=2504;DP=19444;EAS_AF=0.0883;AMR_AF=0.1095;AFR_AF=0.028;EUR_AF=0.1342;SAS_AF=0.2209;AA=G|||;VT=SNP
6	33253608	rs3130256	G	A	100	PASS	AC=1193;AF=0.238219;AN=5008;NS=2504;DP=10764;EAS_AF=0.2688;AMR_AF=0.3444;AFR_AF=0.0182;EUR_AF=0.328;SAS_AF=0.3364;AA=A|||;VT=SNP
6	33253811	rs149283903	G	A	100	PASS	AC=111;AF=0.0221645;AN=5008;NS=2504;DP=13853;EAS_AF=0.0079;AMR_AF=0.0259;AFR_AF=0.0121;EUR_AF=0.0408;SAS_AF=0.0286;AA=G|||;VT=SNP
6	33254016	rs148412771	G	A	100	PASS	AC=43;AF=0.00858626;AN=5008;NS=2504;DP=16855;EAS_AF=0.0367;AMR_AF=0.0058;AFR_AF=0.0008;EUR_AF=0;SAS_AF=0.001;AA=G|||;VT=SNP
6	33254665	rs14398	A	G	100	PASS	AC=492;AF=0.0982428;AN=5008;NS=2504;DP=21134;EAS_AF=0.0754;AMR_AF=0.1081;AFR_AF=0.0061;EUR_AF=0.1233;SAS_AF=0.2137;AA=A|||;VT=SNP;EX_TARGET
6	33255103	rs446735	A	C	100	PASS	AC=2934;AF=0.585863;AN=5008;NS=2504;DP=20006;EAS_AF=0.4177;AMR_AF=0.5576;AFR_AF=0.7617;EUR_AF=0.5199;SAS_AF=0.6094;AA=C|||;VT=SNP;EX_TARGET
6	33255369	rs465151	C	T	100	PASS	AC=491;AF=0.0980431;AN=5008;NS=2504;DP=21816;EAS_AF=0.0744;AMR_AF=0.1081;AFR_AF=0.0061;EUR_AF=0.1233;SAS_AF=0.2137;AA=C|||;VT=SNP
6	33256096	rs462093	A	T	100	PASS	AC=2931;AF=0.585264;AN=5008;NS=2504;DP=23437;EAS_AF=0.4157;AMR_AF=0.5576;AFR_AF=0.761;EUR_AF=0.5199;SAS_AF=0.6094;AA=T|||;VT=SNP
6	33256296	rs9378132	T	C	100	PASS	AC=26;AF=0.00519169;AN=5008;NS=2504;DP=17664;EAS_AF=0.0258;AMR_AF=0;AFR_AF=0;EUR_AF=0;SAS_AF=0;AA=T|||;VT=SNP
6	33256397	rs9277965	G	A	100	PASS	AC=638;AF=0.127396;AN=5008;NS=2504;DP=18883;EAS_AF=0.1071;AMR_AF=0.134;AFR_AF=0.0356;EUR_AF=0.165;SAS_AF=0.229;AA=G|||;VT=SNP;EX_TARGET
6	33256984	rs463260	C	T	100	PASS	AC=2931;AF=0.585264;AN=5008;NS=2504;DP=15748;EAS_AF=0.4157;AMR_AF=0.5576;AFR_AF=0.761;EUR_AF=0.5199;SAS_AF=0.6094;AA=c|||;VT=SNP
6	33257186	rs464865	A	G	100	PASS	AC=2931;AF=0.585264;AN=5008;NS=2504;DP=16301;EAS_AF=0.4157;AMR_AF=0.5576;AFR_AF=0.761;EUR_AF=0.5199;SAS_AF=0.6094;AA=G|||;VT=SNP
6	33257930	rs28362616	T	C	100	PASS	AC=26;AF=0.00519169;AN=5008;NS=2504;DP=21322;EAS_AF=0.0099;AMR_AF=0.0072;AFR_AF=0;EUR_AF=0.004;SAS_AF=0.0072;AA=T|||;VT=SNP;EX_TARGET
6	33258443	rs456261	G	A	100	PASS	AC=2541;AF=0.507388;AN=5008;NS=2504;DP=18718;EAS_AF=0.3839;AMR_AF=0.5331;AFR_AF=0.5219;EUR_AF=0.5119;SAS_AF=0.592;AA=A|||;VT=SNP;EX_TARGET
6	33258950	rs116866524	T	C	100	PASS	AC=9;AF=0.00179712;AN=5008;NS=2504;DP=18961;EAS_AF=0.0089;AMR_AF=0;AFR_AF=0;EUR_AF=0;SAS_AF=0;AA=T|||;VT=SNP
6	33260215	rs35273540	C	T	100	PASS	AC=82;AF=0.0163738;AN=5008;NS=2504;DP=21031;EAS_AF=0.0188;AMR_AF=0.0216;AFR_AF=0.0068;EUR_AF=0.0308;SAS_AF=0.0082;AA=C|||;VT=SNP;EX_TARGET
6	33261649	rs35469671	A	G	100	PASS	AC=19;AF=0.00379393;AN=5008;NS=2504;DP=17213;EAS_AF=0.0079;AMR_AF=0.0072;AFR_AF=0;EUR_AF=0.004;SAS_AF=0.002;AA=A|||;VT=SNP;EX_TARGET
6	33261871	rs2239842	A	G	100	PASS	AC=1185;AF=0.236621;AN=5008;NS=2504;DP=19906;EAS_AF=0.2788;AMR_AF=0.3444;AFR_AF=0.0189;EUR_AF=0.329;SAS_AF=0.316;AA=A|||;VT=SNP;EX_TARGET
6	33262077	rs139946236	T	C	100	PASS	AC=38;AF=0.00758786;AN=5008;NS=2504;DP=20460;EAS_AF=0.0238;AMR_AF=0.0072;AFR_AF=0;EUR_AF=0.004;SAS_AF=0.0051;AA=T|||;VT=SNP
6	33262741	rs191918920	G	A	100	PASS	AC=23;AF=0.00459265;AN=5008;NS=2504;DP=13441;EAS_AF=0.0198;AMR_AF=0;AFR_AF=0;EUR_AF=0;SAS_AF=0.0031;AA=G|||;VT=SNP;EX_TARGET
6	33263628	rs142858957	C	A	100	PASS	AC=38;AF=0.00758786;AN=5008;NS=2504;DP=19667;EAS_AF=0.0238;AMR_AF=0.0072;AFR_AF=0;EUR_AF=0.004;SAS_AF=0.0051;AA=C|||;VT=SNP
6	33263774	rs151055441	G	C	100	PASS	AC=38;AF=0.00758786;AN=5008;NS=2504;DP=16468;EAS_AF=0.0238;AMR_AF=0.0072;AFR_AF=0;EUR_AF=0.004;SAS_AF=0.0051;AA=G|||;VT=SNP;EX_TARGET
6	33263944	rs115737063	T	C	100	PASS	AC=9;AF=0.00179712;AN=5008;NS=2504;DP=14859;EAS_AF=0.0089;AMR_AF=0;AFR_AF=0;EUR_AF=0;SAS_AF=0;AA=T|||;VT=SNP;EX_TARGET
6	33265337	rs147123747	C	A	100	PASS	AC=19;AF=0.00379393;AN=5008;NS=2504;DP=15533;EAS_AF=0.0079;AMR_AF=0.0072;AFR_AF=0;EUR_AF=0.004;SAS_AF=0.002;AA=C|||;VT=SNP
6	33265934	rs145329231	A	G	100	PASS	AC=42;AF=0.00838658;AN=5008;NS=2504;DP=11824;EAS_AF=0.0238;AMR_AF=0.0072;AFR_AF=0;EUR_AF=0.004;SAS_AF=0.0092;AA=A|||;VT=SNP
6	33267103	rs2282850	C	T	100	PASS	AC=957;AF=0.191094;AN=5008;NS=2504;DP=14346;EAS_AF=0.1042;AMR_AF=0.1599;AFR_AF=0.1952;EUR_AF=0.1869;SAS_AF=0.3016;AA=C|||;VT=SNP
6	33267331	rs75980332	C	T	100	PASS	AC=13;AF=0.00259585;AN=5008;NS=2504;DP=14633;EAS_AF=0.0069;AMR_AF=0;AFR_AF=0;EUR_AF=0;SAS_AF=0.0061;AA=C|||;VT=SNP
6	33267672	rs1059288	A	G	100	PASS	AC=2957;AF=0.590455;AN=5008;NS=2504;DP=18438;EAS_AF=0.4127;AMR_AF=0.5692;AFR_AF=0.7564;EUR_AF=0.5169;SAS_AF=0.6401;AA=G|||;VT=SNP
6	33267715	rs15604	A	G	100	PASS	AC=252;AF=0.0503195;AN=5008;NS=2504;DP=19175;EAS_AF=0.0317;AMR_AF=0.0288;AFR_AF=0.1316;EUR_AF=0.007;SAS_AF=0.0194;AA=A|||;VT=SNP
6	33268042	rs117689709	C	T	100	PASS	AC=45;AF=0.00898562;AN=5008;NS=2504;DP=16685;EAS_AF=0.0387;AMR_AF=0.0058;AFR_AF=0.0008;EUR_AF=0;SAS_AF=0.001;AA=C|||;VT=SNP
6	33269067	rs150805386	C	T	100	PASS	AC=20;AF=0.00399361;AN=5008;NS=2504;DP=15521;EAS_AF=0.0089;AMR_AF=0.0072;AFR_AF=0;EUR_AF=0.004;SAS_AF=0.002;AA=C|||;VT=SNP
6	33270050	rs140814057	G	A	100	PASS	AC=72;AF=0.014377;AN=5008;NS=2504;DP=17350;EAS_AF=0.0704;AMR_AF=0;AFR_AF=0;EUR_AF=0;SAS_AF=0.001;AA=G|||;VT=SNP
6	33270680	rs9277968	A	G	100	PASS	AC=2960;AF=0.591054;AN=5008;NS=2504;DP=15373;EAS_AF=0.4157;AMR_AF=0.5692;AFR_AF=0.7564;EUR_AF=0.5169;SAS_AF=0.6401;AA=a|||;VT=SNP
6	33271235	rs3180817	G	C	100	PASS	AC=248;AF=0.0495208;AN=5008;NS=2504;DP=16575;EAS_AF=0.0317;AMR_AF=0.0288;AFR_AF=0.1286;EUR_AF=0.007;SAS_AF=0.0194;AA=G|||;VT=SNP
6	33271336	rs3180816	C	A	100	PASS	AC=249;AF=0.0497204;AN=5008;NS=2504;DP=17082;EAS_AF=0.0317;AMR_AF=0.0288;AFR_AF=0.1293;EUR_AF=0.007;SAS_AF=0.0194;AA=C|||;VT=SNP
6	33272541	rs1800838	A	T	100	PASS	AC=1910;AF=0.38139;AN=5008;NS=2504;DP=18693;EAS_AF=0.377;AMR_AF=0.4928;AFR_AF=0.0817;EUR_AF=0.4901;SAS_AF=0.6002;AA=A|||;VT=SNP
6	33272626	rs1800837	C	T	100	PASS	AC=807;AF=0.161142;AN=5008;NS=2504;DP=18637;EAS_AF=0.1171;AMR_AF=0.1527;AFR_AF=0.0635;EUR_AF=0.1978;SAS_AF=0.3067;AA=C|||;VT=SNP
6	33272677	rs12664430	C	T	100	PASS	AC=258;AF=0.0515176;AN=5008;NS=2504;DP=17853;EAS_AF=0.0169;AMR_AF=0.2032;AFR_AF=0.0038;EUR_AF=0.0586;SAS_AF=0.0368;AA=C|||;VT=SNP
6	33272712	rs2071889	C	A	100	PASS	AC=2440;AF=0.48722;AN=5008;NS=2504;DP=17676;EAS_AF=0.3829;AMR_AF=0.5331;AFR_AF=0.4266;EUR_AF=0.5099;SAS_AF=0.6207;AA=C|||;VT=SNP;EX_TARGET
6	33272855	rs2071888	G	C	100	PASS	AC=2961;AF=0.591254;AN=5008;NS=2504;DP=16958;EAS_AF=0.4157;AMR_AF=0.5692;AFR_AF=0.7572;EUR_AF=0.5169;SAS_AF=0.6401;AA=C|||;VT=SNP;EX_TARGET
6	33272953	rs143453259	C	T	100	PASS	AC=10;AF=0.00199681;AN=5008;NS=2504;DP=17679;EAS_AF=0.0099;AMR_AF=0;AFR_AF=0;EUR_AF=0;SAS_AF=0;AA=C|||;VT=SNP;EX_TARGET
6	33273990	rs117513454	T	C	100	PASS	AC=20;AF=0.00399361;AN=5008;NS=2504;DP=20876;EAS_AF=0.0089;AMR_AF=0.0072;AFR_AF=0;EUR_AF=0.004;SAS_AF=0.002;AA=T|||;VT=SNP
6	33274520	rs3135409	A	C	100	PASS	AC=2959;AF=0.590855;AN=5008;NS=2504;DP=18777;EAS_AF=0.4147;AMR_AF=0.5692;AFR_AF=0.7564;EUR_AF=0.5169;SAS_AF=0.6401;AA=C|||;VT=SNP
6	33275013	rs3135408	T	C	100	PASS	AC=2959;AF=0.590855;AN=5008;NS=2504;DP=14059;EAS_AF=0.4147;AMR_AF=0.5692;AFR_AF=0.7564;EUR_AF=0.5169;SAS_AF=0.6401;AA=C|||;VT=SNP
6	33275872	rs2013891	A	G	100	PASS	AC=2959;AF=0.590855;AN=5008;NS=2504;DP=13933;EAS_AF=0.4147;AMR_AF=0.5692;AFR_AF=0.7564;EUR_AF=0.5169;SAS_AF=0.6401;AA=G|||;VT=SNP
6	33276290	rs140293654	T	C	100	PASS	AC=22;AF=0.00439297;AN=5008;NS=2504;DP=16962;EAS_AF=0.0208;AMR_AF=0;AFR_AF=0;EUR_AF=0;SAS_AF=0.001;AA=T|||;VT=SNP
6	33276466	rs1014779	G	A	100	PASS	AC=2093;AF=0.417931;AN=5008;NS=2504;DP=18002;EAS_AF=0.377;AMR_AF=0.5029;AFR_AF=0.2148;EUR_AF=0.4901;SAS_AF=0.6002;AA=g|||;VT=SNP
6	33276770	rs9277972	A	T	100	PASS	AC=689;AF=0.13758;AN=5008;NS=2504;DP=18658;EAS_AF=0.0982;AMR_AF=0.1282;AFR_AF=0.0295;EUR_AF=0.168;SAS_AF=0.2996;AA=A|||;VT=SNP
6	33278702	rs117291330	T	C	100	PASS	AC=95;AF=0.0189696;AN=5008;NS=2504;DP=21761;EAS_AF=0.0238;AMR_AF=0.0072;AFR_AF=0;EUR_AF=0.004;SAS_AF=0.0634;AA=T|||;VT=SNP
6	33278816	rs3130260	G	A	100	PASS	AC=1103;AF=0.220248;AN=5008;NS=2504;DP=17011;EAS_AF=0.2589;AMR_AF=0.3415;AFR_AF=0.0182;EUR_AF=0.2913;SAS_AF=0.2945;AA=G|||;VT=SNP
6	33280103	rs116903202	G	A	100	PASS	AC=97;AF=0.019369;AN=5008;NS=2504;DP=17534;EAS_AF=0.0873;AMR_AF=0.0058;AFR_AF=0.0008;EUR_AF=0.002;SAS_AF=0.002;AA=G|||;VT=SNP
6	33280309	rs2282851	C	T	100	PASS	AC=1105;AF=0.220647;AN=5008;NS=2504;DP=18032;EAS_AF=0.2619;AMR_AF=0.3415;AFR_AF=0.0182;EUR_AF=0.2913;SAS_AF=0.2935;AA=C|||;VT=SNP
6	33280505	rs3106191	C	A	100	PASS	AC=1105;AF=0.220647;AN=5008;NS=2504;DP=15167;EAS_AF=0.2619;AMR_AF=0.3415;AFR_AF=0.0182;EUR_AF=0.2913;SAS_AF=0.2935;AA=C|||;VT=SNP
6	33280629	rs3106190	C	G	100	PASS	AC=2661;AF=0.53135;AN=5008;NS=2504;DP=14261;EAS_AF=0.372;AMR_AF=0.5403;AFR_AF=0.6157;EUR_AF=0.496;SAS_AF=0.6115;AA=C|||;VT=SNP
6	33281576	rs117394742	C	T	100	PASS	AC=53;AF=0.0105831;AN=5008;NS=2504;DP=15461;EAS_AF=0.0516;AMR_AF=0;AFR_AF=0;EUR_AF=0;SAS_AF=0.001;AA=C|||;VT=SNP;EX_TARGET
6	33281842	rs2239841	G	T	100	PASS	AC=1105;AF=0.220647;AN=5008;NS=2504;DP=15038;EAS_AF=0.2619;AMR_AF=0.3415;AFR_AF=0.0182;EUR_AF=0.2913;SAS_AF=0.2935;AA=G|||;VT=SNP;EX_TARGET
6	33281843	rs2239840	A	T	100	PASS	AC=1105;AF=0.220647;AN=5008;NS=2504;DP=14979;EAS_AF=0.2619;AMR_AF=0.3415;AFR_AF=0.0182;EUR_AF=0.2913;SAS_AF=0.2935;AA=A|||;VT=SNP;EX_TARGET
6	33282002	rs3106189	C	T	100	PASS	AC=2597;AF=0.51857;AN=5008;NS=2504;DP=9022;EAS_AF=0.375;AMR_AF=0.5346;AFR_AF=0.5673;EUR_AF=0.497;SAS_AF=0.6115;AA=C|||;VT=SNP
6	33282181	rs3130099	A	G	100	PASS	AC=2600;AF=0.519169;AN=5008;NS=2504;DP=11489;EAS_AF=0.375;AMR_AF=0.5346;AFR_AF=0.5703;EUR_AF=0.496;SAS_AF=0.6115;AA=G|||;VT=SNP
6	33282338	rs1061801	G	A	100	PASS	AC=742;AF=0.148163;AN=5008;NS=2504;DP=11946;EAS_AF=0.1071;AMR_AF=0.1499;AFR_AF=0.0401;EUR_AF=0.1849;SAS_AF=0.2975;AA=G|||;VT=SNP
6	33282628	rs1061783	C	T	100	PASS	AC=2630;AF=0.52516;AN=5008;NS=2504;DP=17841;EAS_AF=0.3879;AMR_AF=0.536;AFR_AF=0.5681;EUR_AF=0.507;SAS_AF=0.6196;AA=C|||;VT=SNP
6	33283766	rs3130100	T	C	100	PASS	AC=2676;AF=0.534345;AN=5008;NS=2504;DP=18569;EAS_AF=0.3899;AMR_AF=0.549;AFR_AF=0.5734;EUR_AF=0.5288;SAS_AF=0.6258;AA=C|||;VT=SNP;EX_TARGET
6	33286087	rs149584087	G	T	100	PASS	AC=45;AF=0.00898562;AN=5008;NS=2504;DP=14765;EAS_AF=0.0437;AMR_AF=0;AFR_AF=0;EUR_AF=0.001;SAS_AF=0;AA=G|||;VT=SNP
6	33286825	rs11873	G	A	100	PASS	AC=82;AF=0.0163738;AN=5008;NS=2504;DP=18225;EAS_AF=0.0188;AMR_AF=0.0216;AFR_AF=0.0068;EUR_AF=0.0308;SAS_AF=0.0082;AA=G|||;VT=SNP;EX_TARGET
6	33288075	rs2239839	C	A	100	PASS	AC=1106;AF=0.220847;AN=5008;NS=2504;DP=18613;EAS_AF=0.2619;AMR_AF=0.3415;AFR_AF=0.0182;EUR_AF=0.2922;SAS_AF=0.2935;AA=C|||;VT=SNP
6	33288271	rs1059231	A	G	100	PASS	AC=1106;AF=0.220847;AN=5008;NS=2504;DP=18188;EAS_AF=0.2619;AMR_AF=0.3415;AFR_AF=0.0182;EUR_AF=0.2922;SAS_AF=0.2935;AA=A|||;VT=SNP;EX_TARGET
6	33289731	rs80057060	G	A	100	PASS	AC=23;AF=0.00459265;AN=5008;NS=2504;DP=16946;EAS_AF=0.0129;AMR_AF=0;AFR_AF=0;EUR_AF=0.001;SAS_AF=0.0092;AA=G|||;VT=SNP
6	33290402	rs3130018	G	A	100	PASS	AC=2024;AF=0.404153;AN=5008;NS=2504;DP=10754;EAS_AF=0.3919;AMR_AF=0.4986;AFR_AF=0.1566;EUR_AF=0.4871;SAS_AF=0.5992;AA=G|||;VT=SNP
6	33290547	rs2073524	T	A	100	PASS	AC=2638;AF=0.526757;AN=5008;NS=2504;DP=10231;EAS_AF=0.3978;AMR_AF=0.536;AFR_AF=0.5666;EUR_AF=0.507;SAS_AF=0.6196;AA=T|||;VT=SNP
6	33290825	rs2073525	A	G	100	PASS	AC=2967;AF=0.592452;AN=5008;NS=2504;DP=13194;EAS_AF=0.4276;AMR_AF=0.5692;AFR_AF=0.7557;EUR_AF=0.5139;SAS_AF=0.6391;AA=G|||;VT=SNP
6	33290872	rs3106194	G	A	100	PASS	AC=1101;AF=0.219848;AN=5008;NS=2504;DP=12916;EAS_AF=0.2579;AMR_AF=0.3415;AFR_AF=0.0182;EUR_AF=0.2913;SAS_AF=0.2935;AA=G|||;VT=SNP
6	33290953	rs144155310	A	C	100	PASS	AC=52;AF=0.0103834;AN=5008;NS=2504;DP=15083;EAS_AF=0.0139;AMR_AF=0.0058;AFR_AF=0.0068;EUR_AF=0.0189;SAS_AF=0.0061;AA=A|||;VT=SNP
6	33292745	rs9277976	T	C	100	PASS	AC=178;AF=0.0355431;AN=5008;NS=2504;DP=11884;EAS_AF=0.006;AMR_AF=0.0663;AFR_AF=0.0045;EUR_AF=0.0795;SAS_AF=0.0409;AA=T|||;VT=SNP
6	33292888	rs3130101	A	G	100	PASS	AC=2025;AF=0.404353;AN=5008;NS=2504;DP=11131;EAS_AF=0.3919;AMR_AF=0.4971;AFR_AF=0.1573;EUR_AF=0.4871;SAS_AF=0.6002;AA=A|||;VT=SNP
6	33294098	rs9277979	C	T	100	PASS	AC=589;AF=0.117612;AN=5008;NS=2504;DP=13821;EAS_AF=0.0804;AMR_AF=0.1239;AFR_AF=0.0076;EUR_AF=0.1501;SAS_AF=0.2669;AA=C|||;VT=SNP
6	33294995	rs148802029	C	T	100	PASS	AC=34;AF=0.00678914;AN=5008;NS=2504;DP=14882;EAS_AF=0.0129;AMR_AF=0.0014;AFR_AF=0.0008;EUR_AF=0.0109;SAS_AF=0.0082;AA=C|||;VT=SNP
6	33296230	rs3130016	T	G	100	PASS	AC=2835;AF=0.566094;AN=5008;NS=2504;DP=10374;EAS_AF=0.4127;AMR_AF=0.549;AFR_AF=0.6823;EUR_AF=0.5109;SAS_AF=0.636;AA=G|||;VT=SNP
6	33296603	rs139483731	C	A	100	PASS	AC=65;AF=0.0129792;AN=5008;NS=2504;DP=15034;EAS_AF=0.0188;AMR_AF=0.0202;AFR_AF=0;EUR_AF=0.0239;SAS_AF=0.0082;AA=C|||;VT=SNP
6	33297795	rs116524264	G	A	100	PASS	AC=66;AF=0.0131789;AN=5008;NS=2504;DP=19632;EAS_AF=0.0188;AMR_AF=0.0216;AFR_AF=0;EUR_AF=0.0239;SAS_AF=0.0082;AA=G|||;VT=SNP
6	33298344	rs2894334	A	C	100	PASS	AC=2537;AF=0.506589;AN=5008;NS=2504;DP=14154;EAS_AF=0.3929;AMR_AF=0.5346;AFR_AF=0.4947;EUR_AF=0.507;SAS_AF=0.6196;AA=C|||;VT=SNP
6	33298478	rs2395379	A	G	100	PASS	AC=2526;AF=0.504393;AN=5008;NS=2504;DP=16413;EAS_AF=0.3839;AMR_AF=0.5317;AFR_AF=0.4947;EUR_AF=0.507;SAS_AF=0.6196;AA=A|||;VT=SNP
6	33298708	rs116362778	C	T	100	PASS	AC=113;AF=0.0225639;AN=5008;NS=2504;DP=13960;EAS_AF=0.0079;AMR_AF=0.0259;AFR_AF=0.0144;EUR_AF=0.0408;SAS_AF=0.0276;AA=C|||;VT=SNP
6	33298884	rs149444392	G	A	100	PASS	AC=42;AF=0.00838658;AN=5008;NS=2504;DP=14206;EAS_AF=0.0317;AMR_AF=0.013;AFR_AF=0;EUR_AF=0;SAS_AF=0.001;AA=G|||;VT=SNP
6	33299086	rs148148706	G	A	100	PASS	AC=47;AF=0.00938498;AN=5008;NS=2504;DP=15078;EAS_AF=0.0248;AMR_AF=0.0072;AFR_AF=0;EUR_AF=0.004;SAS_AF=0.0133;AA=G|||;VT=SNP
6	33300854	rs3130262	A	G	100	PASS	AC=2928;AF=0.584665;AN=5008;NS=2504;DP=15593;EAS_AF=0.4167;AMR_AF=0.5519;AFR_AF=0.7458;EUR_AF=0.5119;SAS_AF=0.638;AA=G|||;VT=SNP
6	33300969	rs115138315	G	A	100	PASS	AC=264;AF=0.0527157;AN=5008;NS=2504;DP=16441;EAS_AF=0.0298;AMR_AF=0.0303;AFR_AF=0;EUR_AF=0.0636;SAS_AF=0.1524;AA=G|||;VT=SNP
6	33300976	rs3130263	G	A	100	PASS	AC=2533;AF=0.505791;AN=5008;NS=2504;DP=16270;EAS_AF=0.3869;AMR_AF=0.5317;AFR_AF=0.4985;EUR_AF=0.505;SAS_AF=0.6207;AA=G|||;VT=SNP
6	33301229	rs3130264	C	G	100	PASS	AC=2963;AF=0.591653;AN=5008;NS=2504;DP=11071;EAS_AF=0.4167;AMR_AF=0.5634;AFR_AF=0.7663;EUR_AF=0.5119;SAS_AF=0.638;AA=G|||;VT=SNP
6	33301676	rs3106195	A	T	100	PASS	AC=2803;AF=0.559704;AN=5008;NS=2504;DP=19516;EAS_AF=0.3869;AMR_AF=0.5389;AFR_AF=0.6997;EUR_AF=0.504;SAS_AF=0.6207;AA=T|||;VT=SNP
6	33302886	rs3130265	G	A	100	PASS	AC=2928;AF=0.584665;AN=5008;NS=2504;DP=15586;EAS_AF=0.4167;AMR_AF=0.5519;AFR_AF=0.7458;EUR_AF=0.5119;SAS_AF=0.638;AA=A|||;VT=SNP
6	33302928	rs140594480	A	G	100	PASS	AC=18;AF=0.00359425;AN=5008;NS=2504;DP=16914;EAS_AF=0.004;AMR_AF=0.0072;AFR_AF=0;EUR_AF=0.004;SAS_AF=0.0051;AA=A|||;VT=SNP
6	33303035	rs115065026	G	A	100	PASS	AC=113;AF=0.0225639;AN=5008;NS=2504;DP=13602;EAS_AF=0.0079;AMR_AF=0.0259;AFR_AF=0.0144;EUR_AF=0.0408;SAS_AF=0.0276;AA=G|||;VT=SNP
6	33303989	rs3130266	G	A	100	PASS	AC=2533;AF=0.505791;AN=5008;NS=2504;DP=15860;EAS_AF=0.3869;AMR_AF=0.5317;AFR_AF=0.4985;EUR_AF=0.505;SAS_AF=0.6207;AA=g|||;VT=SNP
6	33305191	rs143575635	C	T	100	PASS	AC=42;AF=0.00838658;AN=5008;NS=2504;DP=20369;EAS_AF=0.0248;AMR_AF=0.0072;AFR_AF=0;EUR_AF=0.004;SAS_AF=0.0082;AA=C|||;VT=SNP
6	33306235	rs9277988	T	C	100	PASS	AC=783;AF=0.15635;AN=5008;NS=2504;DP=8453;EAS_AF=0.121;AMR_AF=0.1527;AFR_AF=0.0461;EUR_AF=0.1958;SAS_AF=0.3037;AA=t|||;VT=SNP
6	33307400	rs3130268	T	G	100	PASS	AC=2352;AF=0.469649;AN=5008;NS=2504;DP=19135;EAS_AF=0.374;AMR_AF=0.5144;AFR_AF=0.3971;EUR_AF=0.4911;SAS_AF=0.6125;AA=G|||;VT=SNP
6	33307543	rs146500724	G	A	100	PASS	AC=21;AF=0.00419329;AN=5008;NS=2504;DP=16436;EAS_AF=0.0198;AMR_AF=0;AFR_AF=0;EUR_AF=0;SAS_AF=0.001;AA=G|||;VT=SNP
6	33307584	rs191661868	C	G	100	PASS	AC=42;AF=0.00838658;AN=5008;NS=2504;DP=14591;EAS_AF=0.0248;AMR_AF=0.0072;AFR_AF=0;EUR_AF=0.004;SAS_AF=0.0082;AA=C|||;VT=SNP
6	33308221	rs3130270	A	G	100	PASS	AC=2527;AF=0.504593;AN=5008;NS=2504;DP=19767;EAS_AF=0.3819;AMR_AF=0.5317;AFR_AF=0.4985;EUR_AF=0.505;SAS_AF=0.6196;AA=A|||;VT=SNP
6	33308380	rs112199989	G	A	100	PASS	AC=208;AF=0.0415335;AN=5008;NS=2504;DP=16342;EAS_AF=0.0337;AMR_AF=0.0317;AFR_AF=0.0038;EUR_AF=0.0736;SAS_AF=0.0746;AA=G|||;VT=SNP
6	33308607	rs9277990	A	G	100	PASS	AC=708;AF=0.141374;AN=5008;NS=2504;DP=18742;EAS_AF=0.1002;AMR_AF=0.1311;AFR_AF=0.0416;EUR_AF=0.172;SAS_AF=0.2945;AA=A|||;VT=SNP
6	33309830	rs3135407	T	C	100	PASS	AC=2794;AF=0.557907;AN=5008;NS=2504;DP=15965;EAS_AF=0.376;AMR_AF=0.5389;AFR_AF=0.7012;EUR_AF=0.505;SAS_AF=0.6196;AA=C|||;VT=SNP
6	33310979	rs3130271	G	A	100	PASS	AC=2344;AF=0.468051;AN=5008;NS=2504;DP=13445;EAS_AF=0.376;AMR_AF=0.5231;AFR_AF=0.3684;EUR_AF=0.505;SAS_AF=0.6207;AA=G|||;VT=SNP
6	33311242	rs3135405	A	G	100	PASS	AC=2618;AF=0.522764;AN=5008;NS=2504;DP=10043;EAS_AF=0.376;AMR_AF=0.5303;AFR_AF=0.5703;EUR_AF=0.507;SAS_AF=0.6207;AA=G|||;VT=SNP
6	33312308	rs3130014	A	G	100	PASS	AC=1714;AF=0.342252;AN=5008;NS=2504;DP=17673;EAS_AF=0.5804;AMR_AF=0.3184;AFR_AF=0.18;EUR_AF=0.338;SAS_AF=0.3374;AA=A|||;VT=SNP
6	33312455	rs9277992	G	A	100	PASS	AC=706;AF=0.140974;AN=5008;NS=2504;DP=18859;EAS_AF=0.1141;AMR_AF=0.1268;AFR_AF=0.0424;EUR_AF=0.1809;SAS_AF=0.271;AA=G|||;VT=SNP
6	33313592	rs149970900	C	T	100	PASS	AC=30;AF=0.00599042;AN=5008;NS=2504;DP=15153;EAS_AF=0.0099;AMR_AF=0.0014;AFR_AF=0.0008;EUR_AF=0.0099;SAS_AF=0.0082;AA=C|||;VT=SNP
6	33315086	rs3130272	G	C	100	PASS	AC=2155;AF=0.430312;AN=5008;NS=2504;DP=21515;EAS_AF=0.6002;AMR_AF=0.3415;AFR_AF=0.472;EUR_AF=0.3032;SAS_AF=0.3926;AA=G|||;VT=SNP
6	33315152	rs583129	A	G	100	PASS	AC=1611;AF=0.321685;AN=5008;NS=2504;DP=22806;EAS_AF=0.3393;AMR_AF=0.4063;AFR_AF=0.0446;EUR_AF=0.4334;SAS_AF=0.5031;AA=A|||;VT=SNP
6	33317432	rs9277997	C	T	100	PASS	AC=262;AF=0.0523163;AN=5008;NS=2504;DP=18784;EAS_AF=0.0149;AMR_AF=0.0908;AFR_AF=0.0061;EUR_AF=0.1153;SAS_AF=0.0613;AA=C|||;VT=SNP
6	33317784	rs3106188	C	T	100	PASS	AC=1815;AF=0.36242;AN=5008;NS=2504;DP=19710;EAS_AF=0.3681;AMR_AF=0.4337;AFR_AF=0.1377;EUR_AF=0.4543;SAS_AF=0.5153;AA=C|||;VT=SNP
6	33317795	rs2136778	C	T	100	PASS	AC=1633;AF=0.326078;AN=5008;NS=2504;DP=19660;EAS_AF=0.3631;AMR_AF=0.4193;AFR_AF=0.0424;EUR_AF=0.4443;SAS_AF=0.4836;AA=C|||;VT=SNP
6	33318486	rs116629347	C	G	100	PASS	AC=46;AF=0.0091853;AN=5008;NS=2504;DP=17881;EAS_AF=0.0099;AMR_AF=0.0014;AFR_AF=0.0121;EUR_AF=0.0109;SAS_AF=0.0082;AA=C|||;VT=SNP
6	33318571	rs3130010	C	T	100	PASS	AC=1693;AF=0.338059;AN=5008;NS=2504;DP=16911;EAS_AF=0.3393;AMR_AF=0.428;AFR_AF=0.0673;EUR_AF=0.4543;SAS_AF=0.5194;AA=c|||;VT=SNP
6	33318609	rs9278001	C	T	100	PASS	AC=263;AF=0.052516;AN=5008;NS=2504;DP=15057;EAS_AF=0.0149;AMR_AF=0.0922;AFR_AF=0.0061;EUR_AF=0.1153;SAS_AF=0.0613;AA=C|||;VT=SNP
6	33319374	rs140904964	C	T	100	PASS	AC=52;AF=0.0103834;AN=5008;NS=2504;DP=17140;EAS_AF=0.0099;AMR_AF=0.0058;AFR_AF=0.0144;EUR_AF=0.0109;SAS_AF=0.0082;AA=C|||;VT=SNP
6	33319596	rs211476	G	T	100	PASS	AC=2157;AF=0.430711;AN=5008;NS=2504;DP=18107;EAS_AF=0.6071;AMR_AF=0.3386;AFR_AF=0.4743;EUR_AF=0.3032;SAS_AF=0.3865;AA=G|||;VT=SNP
6	33319740	rs117483475	C	A	100	PASS	AC=52;AF=0.0103834;AN=5008;NS=2504;DP=20014;EAS_AF=0.0099;AMR_AF=0.0058;AFR_AF=0.0144;EUR_AF=0.0109;SAS_AF=0.0082;AA=C|||;VT=SNP
6	33319815	rs9278004	G	A	100	PASS	AC=732;AF=0.146166;AN=5008;NS=2504;DP=19782;EAS_AF=0.0407;AMR_AF=0.1239;AFR_AF=0.2943;EUR_AF=0.1342;SAS_AF=0.0828;AA=G|||;VT=SNP
6	33320089	rs211475	A	G	100	PASS	AC=2160;AF=0.43131;AN=5008;NS=2504;DP=21436;EAS_AF=0.6081;AMR_AF=0.3415;AFR_AF=0.475;EUR_AF=0.3042;SAS_AF=0.3845;AA=A|||;VT=SNP
6	33320252	rs143617592	C	T	100	PASS	AC=52;AF=0.0103834;AN=5008;NS=2504;DP=19498;EAS_AF=0.0099;AMR_AF=0.0058;AFR_AF=0.0144;EUR_AF=0.0109;SAS_AF=0.0082;AA=C|||;VT=SNP
6	33320613	rs211474	G	A	100	PASS	AC=2206;AF=0.440495;AN=5008;NS=2504;DP=17006;EAS_AF=0.6171;AMR_AF=0.3444;AFR_AF=0.4887;EUR_AF=0.3131;SAS_AF=0.3926;AA=G|||;VT=SNP
6	33320750	rs9278005	G	A	100	PASS	AC=263;AF=0.052516;AN=5008;NS=2504;DP=21382;EAS_AF=0.0149;AMR_AF=0.0922;AFR_AF=0.0061;EUR_AF=0.1153;SAS_AF=0.0613;AA=G|||;VT=SNP
6	33320759	rs211473	G	A	100	PASS	AC=2155;AF=0.430312;AN=5008;NS=2504;DP=21765;EAS_AF=0.6071;AMR_AF=0.3386;AFR_AF=0.475;EUR_AF=0.3022;SAS_AF=0.3845;AA=G|||;VT=SNP
6	33321395	rs79794024	G	A	100	PASS	AC=194;AF=0.038738;AN=5008;NS=2504;DP=15135;EAS_AF=0.1151;AMR_AF=0.098;AFR_AF=0.0015;EUR_AF=0.005;SAS_AF=0.0031;AA=G|||;VT=SNP
6	33321431	rs9278006	C	T	100	PASS	AC=285;AF=0.0569089;AN=5008;NS=2504;DP=14305;EAS_AF=0.0337;AMR_AF=0.0922;AFR_AF=0.0061;EUR_AF=0.1153;SAS_AF=0.0644;AA=C|||;VT=SNP
6	33321530	rs139269700	G	A	100	PASS	AC=59;AF=0.0117812;AN=5008;NS=2504;DP=13470;EAS_AF=0.0536;AMR_AF=0.0043;AFR_AF=0;EUR_AF=0;SAS_AF=0.002;AA=G|||;VT=SNP
6	33321616	rs144370462	C	T	100	PASS	AC=88;AF=0.0175719;AN=5008;NS=2504;DP=14994;EAS_AF=0.0823;AMR_AF=0;AFR_AF=0.0008;EUR_AF=0.002;SAS_AF=0.002;AA=C|||;VT=SNP
6	33321660	rs9278007	G	A	100	PASS	AC=286;AF=0.0571086;AN=5008;NS=2504;DP=16319;EAS_AF=0.0337;AMR_AF=0.0937;AFR_AF=0.0061;EUR_AF=0.1153;SAS_AF=0.0644;AA=G|||;VT=SNP
6	33321666	rs3130008	G	A	100	PASS	AC=2445;AF=0.488219;AN=5008;NS=2504;DP=16708;EAS_AF=0.372;AMR_AF=0.5562;AFR_AF=0.3865;EUR_AF=0.5825;SAS_AF=0.6002;AA=G|||;VT=SNP
6	33323187	rs181361883	C	G	100	PASS	AC=53;AF=0.0105831;AN=5008;NS=2504;DP=17909;EAS_AF=0.0526;AMR_AF=0;AFR_AF=0;EUR_AF=0;SAS_AF=0;AA=C|||;VT=SNP
6	33323265	rs211468	C	T	100	PASS	AC=1986;AF=0.396565;AN=5008;NS=2504;DP=16470;EAS_AF=0.5823;AMR_AF=0.3098;AFR_AF=0.4743;EUR_AF=0.2465;SAS_AF=0.316;AA=C|||;VT=SNP
6	33323386	rs145042969	T	G	100	PASS	AC=53;AF=0.0105831;AN=5008;NS=2504;DP=16905;EAS_AF=0.0526;AMR_AF=0;AFR_AF=0;EUR_AF=0;SAS_AF=0;AA=T|||;VT=SNP
6	33323446	rs211467	G	C	100	PASS	AC=2158;AF=0.430911;AN=5008;NS=2504;DP=14509;EAS_AF=0.6071;AMR_AF=0.3401;AFR_AF=0.4766;EUR_AF=0.3032;SAS_AF=0.3834;AA=C|||;VT=SNP
6	33324188	rs9278015	C	T	100	PASS	AC=266;AF=0.053115;AN=5008;NS=2504;DP=17646;EAS_AF=0.0188;AMR_AF=0.0922;AFR_AF=0.0061;EUR_AF=0.1143;SAS_AF=0.0613;AA=C|||;VT=SNP
6	33324527	rs3117324	G	T	100	PASS	AC=2497;AF=0.498602;AN=5008;NS=2504;DP=17095;EAS_AF=0.3899;AMR_AF=0.5605;AFR_AF=0.3979;EUR_AF=0.5905;SAS_AF=0.6084;AA=G|||;VT=SNP
6	33325080	rs9278016	G	A	100	PASS	AC=284;AF=0.0567093;AN=5008;NS=2504;DP=4496;EAS_AF=0.0337;AMR_AF=0.0922;AFR_AF=0.0061;EUR_AF=0.1143;SAS_AF=0.0644;AA=g|||;VT=SNP
6	33325256	rs3117323	G	A	100	PASS	AC=1689;AF=0.33726;AN=5008;NS=2504;DP=12510;EAS_AF=0.3343;AMR_AF=0.4251;AFR_AF=0.0779;EUR_AF=0.4463;SAS_AF=0.5164;AA=G|||;VT=SNP
6	33326250	rs3106192	A	G	100	PASS	AC=1783;AF=0.35603;AN=5008;NS=2504;DP=19511;EAS_AF=0.3601;AMR_AF=0.438;AFR_AF=0.1036;EUR_AF=0.4592;SAS_AF=0.5286;AA=A|||;VT=SNP
6	33326434	rs9278019	C	T	100	PASS	AC=266;AF=0.053115;AN=5008;NS=2504;DP=15712;EAS_AF=0.0188;AMR_AF=0.0922;AFR_AF=0.0061;EUR_AF=0.1143;SAS_AF=0.0613;AA=C|||;VT=SNP
6	33326699	rs9278020	G	A	100	PASS	AC=209;AF=0.0417332;AN=5008;NS=2504;DP=13885;EAS_AF=0.0079;AMR_AF=0.0764;AFR_AF=0.0053;EUR_AF=0.0905;SAS_AF=0.0511;AA=G|||;VT=SNP
6	33328518	rs211455	G	A	100	PASS	AC=2158;AF=0.430911;AN=5008;NS=2504;DP=19831;EAS_AF=0.6151;AMR_AF=0.3415;AFR_AF=0.4735;EUR_AF=0.3002;SAS_AF=0.3814;AA=A|||;VT=SNP
6	33328893	rs3130004	G	C	100	PASS	AC=1663;AF=0.332069;AN=5008;NS=2504;DP=15906;EAS_AF=0.3413;AMR_AF=0.4236;AFR_AF=0.053;EUR_AF=0.4453;SAS_AF=0.5184;AA=G|||;VT=SNP
6	33329068	rs211454	G	A	100	PASS	AC=2160;AF=0.43131;AN=5008;NS=2504;DP=16677;EAS_AF=0.6151;AMR_AF=0.3415;AFR_AF=0.4735;EUR_AF=0.3002;SAS_AF=0.3834;AA=g|||;VT=SNP
6	33329987	rs141920193	C	G	100	PASS	AC=56;AF=0.0111821;AN=5008;NS=2504;DP=21265;EAS_AF=0.0556;AMR_AF=0;AFR_AF=0;EUR_AF=0;SAS_AF=0;AA=C|||;VT=SNP
6	33330131	rs211453	T	G	100	PASS	AC=2484;AF=0.496006;AN=5008;NS=2504;DP=19179;EAS_AF=0.6786;AMR_AF=0.389;AFR_AF=0.4735;EUR_AF=0.3569;SAS_AF=0.5573;AA=T|||;VT=SNP
6	33330900	rs3130274	G	A	100	PASS	AC=1332;AF=0.265974;AN=5008;NS=2504;DP=21452;EAS_AF=0.2986;AMR_AF=0.3703;AFR_AF=0.0408;EUR_AF=0.3887;SAS_AF=0.3364;AA=G|||;VT=SNP
6	33330981	rs211452	A	G	100	PASS	AC=2201;AF=0.439497;AN=5008;NS=2504;DP=22424;EAS_AF=0.6548;AMR_AF=0.3833;AFR_AF=0.2799;EUR_AF=0.3569;SAS_AF=0.5583;AA=A|||;VT=SNP
6	33331061	rs3130003	T	C	100	PASS	AC=88;AF=0.0175719;AN=5008;NS=2504;DP=20682;EAS_AF=0.002;AMR_AF=0.0202;AFR_AF=0.0008;EUR_AF=0.0417;SAS_AF=0.0297;AA=T|||;VT=SNP
6	33332137	rs3130275	A	G	100	PASS	AC=1336;AF=0.266773;AN=5008;NS=2504;DP=19325;EAS_AF=0.2996;AMR_AF=0.3703;AFR_AF=0.0416;EUR_AF=0.3887;SAS_AF=0.3384;AA=A|||;VT=SNP
6	33332617	rs2743	T	C	100	PASS	AC=1602;AF=0.319888;AN=5008;NS=2504;DP=17906;EAS_AF=0.3175;AMR_AF=0.3818;AFR_AF=0.2027;EUR_AF=0.4036;SAS_AF=0.3507;AA=C|||;VT=SNP
6	33333446	rs211450	C	T	100	PASS	AC=2452;AF=0.489617;AN=5008;NS=2504;DP=19413;EAS_AF=0.6468;AMR_AF=0.3905;AFR_AF=0.4766;EUR_AF=0.3549;SAS_AF=0.5542;AA=C|||;VT=SNP
6	33333564	rs9278021	G	A	100	PASS	AC=243;AF=0.0485224;AN=5008;NS=2504;DP=18263;EAS_AF=0.0079;AMR_AF=0.0908;AFR_AF=0.0061;EUR_AF=0.1143;SAS_AF=0.0501;AA=G|||;VT=SNP
6	33333876	rs117151189	G	C	100	PASS	AC=50;AF=0.00998403;AN=5008;NS=2504;DP=18256;EAS_AF=0.0099;AMR_AF=0.0014;AFR_AF=0.0159;EUR_AF=0.0099;SAS_AF=0.0082;AA=G|||;VT=SNP
6	33333916	rs211449	G	T	100	PASS	AC=2486;AF=0.496406;AN=5008;NS=2504;DP=17445;EAS_AF=0.6548;AMR_AF=0.402;AFR_AF=0.4894;EUR_AF=0.3549;SAS_AF=0.5552;AA=G|||;VT=SNP
6	33334718	rs3940219	C	T	100	PASS	AC=92;AF=0.0183706;AN=5008;NS=2504;DP=15545;EAS_AF=0.006;AMR_AF=0.0202;AFR_AF=0.0015;EUR_AF=0.0318;SAS_AF=0.0389;AA=C|||;VT=SNP
6	33335448	rs3130001	T	C	100	PASS	AC=1688;AF=0.337061;AN=5008;NS=2504;DP=16972;EAS_AF=0.3145;AMR_AF=0.3862;AFR_AF=0.2564;EUR_AF=0.4095;SAS_AF=0.3599;AA=C|||;VT=SNP
6	33336614	rs60530851	G	A	100	PASS	AC=92;AF=0.0183706;AN=5008;NS=2504;DP=10715;EAS_AF=0.0109;AMR_AF=0.0072;AFR_AF=0.0371;EUR_AF=0.0139;SAS_AF=0.0133;AA=G|||;VT=SNP
6	33336930	rs3130276	C	T	100	PASS	AC=1354;AF=0.270367;AN=5008;NS=2504;DP=11066;EAS_AF=0.2976;AMR_AF=0.3718;AFR_AF=0.0537;EUR_AF=0.3907;SAS_AF=0.3395;AA=C|||;VT=SNP
6	33337088	rs67136908	C	T	100	PASS	AC=362;AF=0.0722843;AN=5008;NS=2504;DP=15001;EAS_AF=0.0357;AMR_AF=0.0576;AFR_AF=0.1014;EUR_AF=0.0755;SAS_AF=0.0777;AA=C|||;VT=SNP
6	33337203	rs9278024	G	A	100	PASS	AC=255;AF=0.0509185;AN=5008;NS=2504;DP=16803;EAS_AF=0.0089;AMR_AF=0.0922;AFR_AF=0.0061;EUR_AF=0.1153;SAS_AF=0.0593;AA=G|||;VT=SNP
6	33337799	rs114941388	G	A	100	PASS	AC=56;AF=0.0111821;AN=5008;NS=2504;DP=17584;EAS_AF=0.0099;AMR_AF=0.0058;AFR_AF=0.0174;EUR_AF=0.0109;SAS_AF=0.0082;AA=G|||;VT=SNP
6	33338508	rs9278025	T	A	100	PASS	AC=1405;AF=0.280551;AN=5008;NS=2504;DP=21414;EAS_AF=0.3065;AMR_AF=0.3732;AFR_AF=0.0696;EUR_AF=0.4016;SAS_AF=0.3487;AA=T|||;VT=SNP
6	33339481	rs9278026	A	T	100	PASS	AC=296;AF=0.0591054;AN=5008;NS=2504;DP=13142;EAS_AF=0.0119;AMR_AF=0.098;AFR_AF=0.0113;EUR_AF=0.1312;SAS_AF=0.0706;AA=A|||;VT=SNP
6	33339699	rs148410825	C	T	100	PASS	AC=51;AF=0.0101837;AN=5008;NS=2504;DP=14643;EAS_AF=0.0109;AMR_AF=0.0014;AFR_AF=0.0151;EUR_AF=0.0109;SAS_AF=0.0082;AA=C|||;VT=SNP
6	33340510	rs9278027	T	C	100	PASS	AC=267;AF=0.0533147;AN=5008;NS=2504;DP=19315;EAS_AF=0.0188;AMR_AF=0.0922;AFR_AF=0.0061;EUR_AF=0.1153;SAS_AF=0.0613;AA=-|||;VT=SNP
6	33341042	rs9278028	T	C	100	PASS	AC=263;AF=0.052516;AN=5008;NS=2504;DP=18551;EAS_AF=0.0188;AMR_AF=0.0922;AFR_AF=0.0061;EUR_AF=0.1153;SAS_AF=0.0573;AA=T|||;VT=SNP
6	33341403	rs75828340	C	T	100	PASS	AC=72;AF=0.014377;AN=5008;NS=2504;DP=15216;EAS_AF=0.0655;AMR_AF=0;AFR_AF=0;EUR_AF=0;SAS_AF=0.0061;AA=C|||;VT=SNP
6	33341424	rs9278029	A	C	100	PASS	AC=1135;AF=0.226637;AN=5008;NS=2504;DP=14895;EAS_AF=0.253;AMR_AF=0.3357;AFR_AF=0.0159;EUR_AF=0.3082;SAS_AF=0.3231;AA=A|||;VT=SNP
6	33343232	rs3130015	T	C	100	PASS	AC=1467;AF=0.292931;AN=5008;NS=2504;DP=17469;EAS_AF=0.3234;AMR_AF=0.3775;AFR_AF=0.0938;EUR_AF=0.4006;SAS_AF=0.3599;AA=C|||;VT=SNP
6	33343741	rs138501841	C	T	100	PASS	AC=34;AF=0.00678914;AN=5008;NS=2504;DP=19314;EAS_AF=0.0278;AMR_AF=0.0058;AFR_AF=0.0008;EUR_AF=0;SAS_AF=0.001;AA=C|||;VT=SNP
6	33343859	rs211448	T	C	100	PASS	AC=2180;AF=0.435304;AN=5008;NS=2504;DP=19353;EAS_AF=0.6399;AMR_AF=0.3905;AFR_AF=0.2784;EUR_AF=0.3579;SAS_AF=0.5481;AA=T|||;VT=SNP
6	33345437	rs3130007	T	C	100	PASS	AC=1472;AF=0.29393;AN=5008;NS=2504;DP=18298;EAS_AF=0.3234;AMR_AF=0.3775;AFR_AF=0.0946;EUR_AF=0.4016;SAS_AF=0.363;AA=N|||;VT=SNP
6	33345492	rs116747898	C	G	100	PASS	AC=77;AF=0.0153754;AN=5008;NS=2504;DP=18386;EAS_AF=0.0099;AMR_AF=0.0058;AFR_AF=0.0325;EUR_AF=0.0119;SAS_AF=0.0082;AA=g|||;VT=SNP
6	33345964	rs3130005	A	T	100	PASS	AC=1485;AF=0.296526;AN=5008;NS=2504;DP=8331;EAS_AF=0.3224;AMR_AF=0.3746;AFR_AF=0.1059;EUR_AF=0.4046;SAS_AF=0.3609;AA=a|||;VT=SNP
6	33346116	rs115552552	C	T	100	PASS	AC=113;AF=0.0225639;AN=5008;NS=2504;DP=10239;EAS_AF=0.0188;AMR_AF=0.0202;AFR_AF=0.0015;EUR_AF=0.0398;SAS_AF=0.0389;AA=c|||;VT=SNP
6	33346186	rs2747479	C	A	100	PASS	AC=2686;AF=0.536342;AN=5008;NS=2504;DP=11448;EAS_AF=0.6399;AMR_AF=0.4179;AFR_AF=0.6483;EUR_AF=0.3569;SAS_AF=0.547;AA=t|||;VT=SNP
6	33346581	rs1977139	T	C	100	PASS	AC=4805;AF=0.959465;AN=5008;NS=2504;DP=16576;EAS_AF=0.994;AMR_AF=0.9121;AFR_AF=0.9871;EUR_AF=0.8946;SAS_AF=0.9867;AA=N|||;VT=SNP
6	33346829	rs118056516	G	A	100	PASS	AC=29;AF=0.00579073;AN=5008;NS=2504;DP=15363;EAS_AF=0.0278;AMR_AF=0;AFR_AF=0;EUR_AF=0;SAS_AF=0.001;AA=g|||;VT=SNP
6	33347630	rs7382303	G	A	100	PASS	AC=2521;AF=0.503395;AN=5008;NS=2504;DP=16227;EAS_AF=0.6399;AMR_AF=0.4049;AFR_AF=0.531;EUR_AF=0.3559;SAS_AF=0.547;AA=g|||;VT=SNP
6	33347760	rs9278033	G	A	100	PASS	AC=252;AF=0.0503195;AN=5008;NS=2504;DP=13587;EAS_AF=0.0089;AMR_AF=0.0922;AFR_AF=0.0061;EUR_AF=0.1153;SAS_AF=0.0562;AA=a|||;VT=SNP
6	33347839	rs150083546	C	T	100	PASS	AC=31;AF=0.0061901;AN=5008;NS=2504;DP=11468;EAS_AF=0.0099;AMR_AF=0.0014;AFR_AF=0.0015;EUR_AF=0.0099;SAS_AF=0.0082;AA=t|||;VT=SNP
6	33348894	rs148742041	G	A	100	PASS	AC=68;AF=0.0135783;AN=5008;NS=2504;DP=14273;EAS_AF=0.003;AMR_AF=0.0173;AFR_AF=0;EUR_AF=0.0328;SAS_AF=0.0204;AA=g|||;VT=SNP
6	33349503	rs75159856	C	T	100	PASS	AC=2520;AF=0.503195;AN=5008;NS=2504;DP=17930;EAS_AF=0.6389;AMR_AF=0.4035;AFR_AF=0.5318;EUR_AF=0.3559;SAS_AF=0.547;AA=c|||;VT=SNP
6	33349885	rs2747477	G	A	100	PASS	AC=2519;AF=0.502995;AN=5008;NS=2504;DP=22773;EAS_AF=0.6389;AMR_AF=0.4035;AFR_AF=0.531;EUR_AF=0.3559;SAS_AF=0.547;AA=g|||;VT=SNP
6	33350174	rs3117320	C	T	100	PASS	AC=1366;AF=0.272764;AN=5008;NS=2504;DP=19159;EAS_AF=0.3135;AMR_AF=0.3718;AFR_AF=0.0416;EUR_AF=0.3907;SAS_AF=0.3517;AA=c|||;VT=SNP
6	33350201	rs9278034	A	T	100	PASS	AC=261;AF=0.0521166;AN=5008;NS=2504;DP=17290;EAS_AF=0.0169;AMR_AF=0.0922;AFR_AF=0.0061;EUR_AF=0.1153;SAS_AF=0.0573;AA=a|||;VT=SNP
6	33351251	rs2747476	C	G	100	PASS	AC=4804;AF=0.959265;AN=5008;NS=2504;DP=17235;EAS_AF=0.994;AMR_AF=0.9107;AFR_AF=0.9871;EUR_AF=0.8946;SAS_AF=0.9867;AA=G|||;VT=SNP
6	33351297	rs77925168	T	C	100	PASS	AC=72;AF=0.014377;AN=5008;NS=2504;DP=18171;EAS_AF=0.0655;AMR_AF=0;AFR_AF=0;EUR_AF=0;SAS_AF=0.0061;AA=T|||;VT=SNP
6	33351451	rs114972028	A	T	100	PASS	AC=108;AF=0.0215655;AN=5008;NS=2504;DP=19224;EAS_AF=0.0258;AMR_AF=0.0274;AFR_AF=0;EUR_AF=0.0567;SAS_AF=0.0061;AA=C|||;VT=SNP
6	33351696	rs6942045	C	T	100	PASS	AC=1130;AF=0.225639;AN=5008;NS=2504;DP=16880;EAS_AF=0.251;AMR_AF=0.3357;AFR_AF=0.0136;EUR_AF=0.3082;SAS_AF=0.3231;AA=C|||;VT=SNP
6	33352360	rs9278036	G	C	100	PASS	AC=263;AF=0.052516;AN=5008;NS=2504;DP=16338;EAS_AF=0.0188;AMR_AF=0.0922;AFR_AF=0.0061;EUR_AF=0.1153;SAS_AF=0.0573;AA=G|||;VT=SNP
6	33353090	rs406009	A	G	100	PASS	AC=4803;AF=0.959065;AN=5008;NS=2504;DP=15819;EAS_AF=0.994;AMR_AF=0.9107;AFR_AF=0.9864;EUR_AF=0.8946;SAS_AF=0.9867;AA=G|||;VT=SNP
6	33353112	rs9278038	T	C	100	PASS	AC=261;AF=0.0521166;AN=5008;NS=2504;DP=17397;EAS_AF=0.0169;AMR_AF=0.0922;AFR_AF=0.0061;EUR_AF=0.1153;SAS_AF=0.0573;AA=T|||;VT=SNP
6	33353589	rs150558870	G	A	100	PASS	AC=89;AF=0.0177716;AN=5008;NS=2504;DP=17117;EAS_AF=0.0119;AMR_AF=0.0187;AFR_AF=0.0076;EUR_AF=0.0268;SAS_AF=0.0276;AA=G|||;VT=SNP
6	33354179	rs147474989	G	A	100	PASS	AC=67;AF=0.0133786;AN=5008;NS=2504;DP=16995;EAS_AF=0.003;AMR_AF=0.0173;AFR_AF=0;EUR_AF=0.0328;SAS_AF=0.0194;AA=G|||;VT=SNP
6	33355103	rs9278039	T	C	100	PASS	AC=540;AF=0.107827;AN=5008;NS=2504;DP=18551;EAS_AF=0.0238;AMR_AF=0.111;AFR_AF=0.1838;EUR_AF=0.1292;SAS_AF=0.0675;AA=T|||;VT=SNP
6	33355347	rs142472044	A	G	100	PASS	AC=60;AF=0.0119808;AN=5008;NS=2504;DP=13211;EAS_AF=0.0099;AMR_AF=0.0014;AFR_AF=0.0227;EUR_AF=0.0109;SAS_AF=0.0082;AA=A|||;VT=SNP
6	33355613	rs192559431	T	A	100	PASS	AC=16;AF=0.00319489;AN=5008;NS=2504;DP=14067;EAS_AF=0.0089;AMR_AF=0;AFR_AF=0;EUR_AF=0.004;SAS_AF=0.0031;AA=T|||;VT=SNP
6	33355836	rs146680842	G	A	100	PASS	AC=99;AF=0.0197684;AN=5008;NS=2504;DP=14727;EAS_AF=0.0119;AMR_AF=0.0202;AFR_AF=0.0144;EUR_AF=0.0268;SAS_AF=0.0276;AA=G|||;VT=SNP
6	33355889	rs140312956	G	A	100	PASS	AC=22;AF=0.00439297;AN=5008;NS=2504;DP=16976;EAS_AF=0.0208;AMR_AF=0;AFR_AF=0;EUR_AF=0;SAS_AF=0.001;AA=G|||;VT=SNP
6	33356073	rs465877	C	T	100	PASS	AC=1364;AF=0.272364;AN=5008;NS=2504;DP=9354;EAS_AF=0.3135;AMR_AF=0.3718;AFR_AF=0.0424;EUR_AF=0.3897;SAS_AF=0.3497;AA=C|||;VT=SNP
6	33356985	rs9368760	C	T	100	PASS	AC=1129;AF=0.225439;AN=5008;NS=2504;DP=12894;EAS_AF=0.253;AMR_AF=0.3357;AFR_AF=0.0136;EUR_AF=0.3072;SAS_AF=0.3211;AA=C|||;VT=SNP
6	33357231	rs9278040	G	A	100	PASS	AC=264;AF=0.0527157;AN=5008;NS=2504;DP=16247;EAS_AF=0.0188;AMR_AF=0.0922;AFR_AF=0.0061;EUR_AF=0.1153;SAS_AF=0.0583;AA=G|||;VT=SNP
6	33357315	rs543180866	T	G	100	PASS	AC=22;AF=0.00439297;AN=5008;NS=2504;DP=16539;EAS_AF=0.0218;AMR_AF=0;AFR_AF=0;EUR_AF=0;SAS_AF=0;AA=T|||;VT=SNP
6	33358041	rs77297979	G	C	100	PASS	AC=78;AF=0.0155751;AN=5008;NS=2504;DP=16380;EAS_AF=0.0575;AMR_AF=0.0288;AFR_AF=0;EUR_AF=0;SAS_AF=0;AA=G|||;VT=SNP
6	33358278	rs456993	T	C	100	PASS	AC=1390;AF=0.277556;AN=5008;NS=2504;DP=15778;EAS_AF=0.3135;AMR_AF=0.3689;AFR_AF=0.0628;EUR_AF=0.3907;SAS_AF=0.3497;AA=T|||;VT=SNP
6	33358453	rs139677422	C	T	100	PASS	AC=90;AF=0.0179712;AN=5008;NS=2504;DP=16776;EAS_AF=0.0119;AMR_AF=0.0187;AFR_AF=0.0076;EUR_AF=0.0268;SAS_AF=0.0286;AA=C|||;VT=SNP
6	33359008	rs465506	A	G	100	PASS	AC=1452;AF=0.289936;AN=5008;NS=2504;DP=20758;EAS_AF=0.3234;AMR_AF=0.3703;AFR_AF=0.0855;EUR_AF=0.4036;SAS_AF=0.3579;AA=G|||;VT=SNP
6	33359142	rs465474	A	G	100	PASS	AC=1391;AF=0.277756;AN=5008;NS=2504;DP=16970;EAS_AF=0.3135;AMR_AF=0.3689;AFR_AF=0.0628;EUR_AF=0.3917;SAS_AF=0.3497;AA=A|||;VT=SNP
6	33359345	rs114098543	A	C	100	PASS	AC=60;AF=0.0119808;AN=5008;NS=2504;DP=15371;EAS_AF=0.0099;AMR_AF=0.0014;AFR_AF=0.0227;EUR_AF=0.0109;SAS_AF=0.0082;AA=A|||;VT=SNP
6	33359716	rs465223	G	C	100	PASS	AC=1451;AF=0.289736;AN=5008;NS=2504;DP=13902;EAS_AF=0.3234;AMR_AF=0.3703;AFR_AF=0.0855;EUR_AF=0.4026;SAS_AF=0.3579;AA=G|||;VT=SNP;EX_TARGET
6	33359820	rs172435	A	C	100	PASS	AC=4605;AF=0.919529;AN=5008;NS=2504;DP=13411;EAS_AF=0.9931;AMR_AF=0.9006;AFR_AF=0.8457;EUR_AF=0.8946;SAS_AF=0.9826;AA=C|||;VT=SNP;EX_TARGET
6	33360574	rs461964	T	G	100	PASS	AC=1451;AF=0.289736;AN=5008;NS=2504;DP=22351;EAS_AF=0.3234;AMR_AF=0.3703;AFR_AF=0.0855;EUR_AF=0.4026;SAS_AF=0.3579;AA=t|||;VT=SNP
6	33360715	rs115873552	G	A	100	PASS	AC=60;AF=0.0119808;AN=5008;NS=2504;DP=21315;EAS_AF=0.0099;AMR_AF=0.0014;AFR_AF=0.0227;EUR_AF=0.0109;SAS_AF=0.0082;AA=G|||;VT=SNP
6	33360787	rs461887	T	C	100	PASS	AC=1391;AF=0.277756;AN=5008;NS=2504;DP=22066;EAS_AF=0.3135;AMR_AF=0.3689;AFR_AF=0.0628;EUR_AF=0.3917;SAS_AF=0.3497;AA=T|||;VT=SNP
6	33360973	rs140671946	G	A	100	PASS	AC=58;AF=0.0115815;AN=5008;NS=2504;DP=18914;EAS_AF=0.0565;AMR_AF=0;AFR_AF=0;EUR_AF=0;SAS_AF=0.001;AA=G|||;VT=SNP
6	33361513	rs150090964	G	A	100	PASS	AC=60;AF=0.0119808;AN=5008;NS=2504;DP=13960;EAS_AF=0.0099;AMR_AF=0.0014;AFR_AF=0.0227;EUR_AF=0.0109;SAS_AF=0.0082;AA=G|||;VT=SNP
6	33361724	rs169817	C	T	100	PASS	AC=2536;AF=0.50639;AN=5008;NS=2504;DP=17611;EAS_AF=0.6399;AMR_AF=0.4121;AFR_AF=0.534;EUR_AF=0.3598;SAS_AF=0.5491;AA=C|||;VT=SNP
6	33361727	rs148915599	G	A	100	PASS	AC=19;AF=0.00379393;AN=5008;NS=2504;DP=17679;EAS_AF=0.0179;AMR_AF=0;AFR_AF=0;EUR_AF=0;SAS_AF=0.001;AA=G|||;VT=SNP
6	33362507	rs138144958	C	T	100	PASS	AC=44;AF=0.00878594;AN=5008;NS=2504;DP=19671;EAS_AF=0.0099;AMR_AF=0.0014;AFR_AF=0.0113;EUR_AF=0.0099;SAS_AF=0.0082;AA=C|||;VT=SNP
6	33362576	rs114743091	C	G	100	PASS	AC=60;AF=0.0119808;AN=5008;NS=2504;DP=21684;EAS_AF=0.0099;AMR_AF=0.0014;AFR_AF=0.0227;EUR_AF=0.0109;SAS_AF=0.0082;AA=G|||;VT=SNP
6	33364083	rs211462	G	T	100	PASS	AC=4757;AF=0.94988;AN=5008;NS=2504;DP=16531;EAS_AF=0.9931;AMR_AF=0.9049;AFR_AF=0.9576;EUR_AF=0.8956;SAS_AF=0.9826;AA=T|||;VT=SNP
6	33364844	rs143815170	G	A	100	PASS	AC=60;AF=0.0119808;AN=5008;NS=2504;DP=14758;EAS_AF=0.0099;AMR_AF=0.0014;AFR_AF=0.0227;EUR_AF=0.0109;SAS_AF=0.0082;AA=G|||;VT=SNP
6	33364880	rs211461	T	C	100	PASS	AC=4806;AF=0.959665;AN=5008;NS=2504;DP=16182;EAS_AF=0.994;AMR_AF=0.9107;AFR_AF=0.9864;EUR_AF=0.8976;SAS_AF=0.9867;AA=C|||;VT=SNP
6	33365051	rs211460	C	G	100	PASS	AC=4806;AF=0.959665;AN=5008;NS=2504;DP=14713;EAS_AF=0.994;AMR_AF=0.9107;AFR_AF=0.9864;EUR_AF=0.8976;SAS_AF=0.9867;AA=G|||;VT=SNP
6	33365325	rs211459	T	C	100	PASS	AC=4806;AF=0.959665;AN=5008;NS=2504;DP=19052;EAS_AF=0.994;AMR_AF=0.9107;AFR_AF=0.9864;EUR_AF=0.8976;SAS_AF=0.9867;AA=C|||;VT=SNP
6	33365353	rs211458	A	G	100	PASS	AC=4605;AF=0.919529;AN=5008;NS=2504;DP=19401;EAS_AF=0.9931;AMR_AF=0.9006;AFR_AF=0.8457;EUR_AF=0.8946;SAS_AF=0.9826;AA=G|||;VT=SNP
6	33365640	rs211457	T	C	100	PASS	AC=4805;AF=0.959465;AN=5008;NS=2504;DP=20608;EAS_AF=0.994;AMR_AF=0.9107;AFR_AF=0.9856;EUR_AF=0.8976;SAS_AF=0.9867;AA=C|||;VT=SNP
6	33365724	rs114542428	A	G	100	PASS	AC=165;AF=0.0329473;AN=5008;NS=2504;DP=19922;EAS_AF=0.0079;AMR_AF=0.0346;AFR_AF=0.0356;EUR_AF=0.0586;SAS_AF=0.0276;AA=A|||;VT=SNP
6	33365982	rs151153920	G	A	100	PASS	AC=7;AF=0.00139776;AN=5008;NS=2504;DP=18684;EAS_AF=0.0069;AMR_AF=0;AFR_AF=0;EUR_AF=0;SAS_AF=0;AA=G|||;VT=SNP;EX_TARGET
6	33366272	rs62407901	C	T	100	PASS	AC=95;AF=0.0189696;AN=5008;NS=2504;DP=18432;EAS_AF=0.0109;AMR_AF=0.0173;AFR_AF=0.0015;EUR_AF=0.0328;SAS_AF=0.0378;AA=C|||;VT=SNP
6	33367034	rs211465	C	T	100	PASS	AC=2526;AF=0.504393;AN=5008;NS=2504;DP=17134;EAS_AF=0.6399;AMR_AF=0.4078;AFR_AF=0.5325;EUR_AF=0.3598;SAS_AF=0.544;AA=C|||;VT=SNP
6	33367114	rs9278043	C	T	100	PASS	AC=263;AF=0.052516;AN=5008;NS=2504;DP=17041;EAS_AF=0.0188;AMR_AF=0.0922;AFR_AF=0.0061;EUR_AF=0.1153;SAS_AF=0.0573;AA=C|||;VT=SNP
6	33367133	rs391500	C	A	100	PASS	AC=1130;AF=0.225639;AN=5008;NS=2504;DP=16994;EAS_AF=0.25;AMR_AF=0.3314;AFR_AF=0.0136;EUR_AF=0.3091;SAS_AF=0.3262;AA=C|||;VT=SNP
6	33367166	rs187003074	T	A	100	PASS	AC=61;AF=0.0121805;AN=5008;NS=2504;DP=19030;EAS_AF=0.0099;AMR_AF=0.0014;AFR_AF=0.0234;EUR_AF=0.0109;SAS_AF=0.0082;AA=A|||;VT=SNP
6	33368220	rs9278044	A	T	100	PASS	AC=263;AF=0.052516;AN=5008;NS=2504;DP=18121;EAS_AF=0.0188;AMR_AF=0.0922;AFR_AF=0.0061;EUR_AF=0.1153;SAS_AF=0.0573;AA=A|||;VT=SNP;EX_TARGET
6	33368524	rs9278045	C	T	100	PASS	AC=259;AF=0.0517173;AN=5008;NS=2504;DP=16004;EAS_AF=0.0188;AMR_AF=0.0893;AFR_AF=0.0061;EUR_AF=0.1133;SAS_AF=0.0573;AA=C|||;VT=SNP
6	33368550	rs371005	C	T	100	PASS	AC=1606;AF=0.320687;AN=5008;NS=2504;DP=16268;EAS_AF=0.3185;AMR_AF=0.3833;AFR_AF=0.1929;EUR_AF=0.4046;SAS_AF=0.365;AA=C|||;VT=SNP
6	33369564	rs142097672	C	T	100	PASS	AC=89;AF=0.0177716;AN=5008;NS=2504;DP=14486;EAS_AF=0.0119;AMR_AF=0.0187;AFR_AF=0.0076;EUR_AF=0.0268;SAS_AF=0.0276;AA=C|||;VT=SNP
6	33369603	rs467065	G	C	100	PASS	AC=1456;AF=0.290735;AN=5008;NS=2504;DP=15753;EAS_AF=0.3234;AMR_AF=0.3689;AFR_AF=0.0855;EUR_AF=0.4026;SAS_AF=0.364;AA=C|||;VT=SNP
6	33369654	rs9278046	T	C	100	PASS	AC=257;AF=0.0513179;AN=5008;NS=2504;DP=16973;EAS_AF=0.0169;AMR_AF=0.0893;AFR_AF=0.0061;EUR_AF=0.1133;SAS_AF=0.0573;AA=T|||;VT=SNP
6	33370226	rs211464	T	C	100	PASS	AC=4804;AF=0.959265;AN=5008;NS=2504;DP=17924;EAS_AF=0.994;AMR_AF=0.9107;AFR_AF=0.9849;EUR_AF=0.8976;SAS_AF=0.9867;AA=C|||;VT=SNP
6	33370508	rs189869664	A	T	100	PASS	AC=58;AF=0.0115815;AN=5008;NS=2504;DP=17278;EAS_AF=0.0565;AMR_AF=0;AFR_AF=0;EUR_AF=0;SAS_AF=0.001;AA=A|||;VT=SNP
6	33370509	rs181689683	A	T	100	PASS	AC=58;AF=0.0115815;AN=5008;NS=2504;DP=17330;EAS_AF=0.0565;AMR_AF=0;AFR_AF=0;EUR_AF=0;SAS_AF=0.001;AA=A|||;VT=SNP
6	33370774	rs376006	A	C	100	PASS	AC=1395;AF=0.278554;AN=5008;NS=2504;DP=19649;EAS_AF=0.3135;AMR_AF=0.3674;AFR_AF=0.0628;EUR_AF=0.3917;SAS_AF=0.3548;AA=A|||;VT=SNP
6	33372563	rs115954638	C	A	100	PASS	AC=60;AF=0.0119808;AN=5008;NS=2504;DP=22577;EAS_AF=0.0099;AMR_AF=0.0014;AFR_AF=0.0227;EUR_AF=0.0109;SAS_AF=0.0082;AA=A|||;VT=SNP
6	33373341	rs7770412	C	T	100	PASS	AC=43;AF=0.00858626;AN=5008;NS=2504;DP=19788;EAS_AF=0.0099;AMR_AF=0.0014;AFR_AF=0.0098;EUR_AF=0.0109;SAS_AF=0.0082;AA=C|||;VT=SNP;EX_TARGET
6	33373532	rs459927	G	C	100	PASS	AC=1391;AF=0.277756;AN=5008;NS=2504;DP=21296;EAS_AF=0.3095;AMR_AF=0.3674;AFR_AF=0.062;EUR_AF=0.3926;SAS_AF=0.3548;AA=G|||;VT=SNP
6	33373649	rs395832	T	C	100	PASS	AC=4542;AF=0.906949;AN=5008;NS=2504;DP=19930;EAS_AF=0.9871;AMR_AF=0.9049;AFR_AF=0.8442;EUR_AF=0.8917;SAS_AF=0.9264;AA=C|||;VT=SNP
6	33373742	rs150421104	T	C	100	PASS	AC=55;AF=0.0109824;AN=5008;NS=2504;DP=19688;EAS_AF=0.0546;AMR_AF=0;AFR_AF=0;EUR_AF=0;SAS_AF=0;AA=T|||;VT=SNP
6	33373881	rs75589364	A	G	100	PASS	AC=151;AF=0.0301518;AN=5008;NS=2504;DP=21084;EAS_AF=0.0198;AMR_AF=0.0288;AFR_AF=0.0015;EUR_AF=0.0616;SAS_AF=0.0481;AA=A|||;VT=SNP
6	33374823	rs9278049	G	A	100	PASS	AC=258;AF=0.0515176;AN=5008;NS=2504;DP=18575;EAS_AF=0.0169;AMR_AF=0.0908;AFR_AF=0.0061;EUR_AF=0.1133;SAS_AF=0.0573;AA=G|||;VT=SNP
6	33375130	rs56369265	G	A	100	PASS	AC=281;AF=0.0561102;AN=5008;NS=2504;DP=17764;EAS_AF=0.0298;AMR_AF=0.0605;AFR_AF=0.0045;EUR_AF=0.1024;SAS_AF=0.1022;AA=G|||;VT=SNP
6	33375883	rs189503992	C	G	100	PASS	AC=24;AF=0.00479233;AN=5008;NS=2504;DP=20874;EAS_AF=0.0228;AMR_AF=0;AFR_AF=0;EUR_AF=0;SAS_AF=0.001;AA=c|||;VT=SNP
6	33376436	rs114485144	T	C	100	PASS	AC=97;AF=0.019369;AN=5008;NS=2504;DP=18813;EAS_AF=0.0149;AMR_AF=0.0274;AFR_AF=0;EUR_AF=0.0567;SAS_AF=0.0061;AA=T|||;VT=SNP
6	33376715	rs452513	T	C	100	PASS	AC=4539;AF=0.90635;AN=5008;NS=2504;DP=15917;EAS_AF=0.9871;AMR_AF=0.8977;AFR_AF=0.8101;EUR_AF=0.8917;SAS_AF=0.9744;AA=C|||;VT=SNP
6	33376757	rs149752386	A	G	100	PASS	AC=59;AF=0.0117812;AN=5008;NS=2504;DP=15735;EAS_AF=0.0099;AMR_AF=0.0014;AFR_AF=0.0219;EUR_AF=0.0109;SAS_AF=0.0082;AA=A|||;VT=SNP
6	33376761	rs145646205	C	T	100	PASS	AC=59;AF=0.0117812;AN=5008;NS=2504;DP=15696;EAS_AF=0.0099;AMR_AF=0.0014;AFR_AF=0.0219;EUR_AF=0.0109;SAS_AF=0.0082;AA=C|||;VT=SNP
6	33379903	rs113133874	C	T	100	PASS	AC=259;AF=0.0517173;AN=5008;NS=2504;DP=14310;EAS_AF=0.0188;AMR_AF=0.0893;AFR_AF=0.0061;EUR_AF=0.1133;SAS_AF=0.0573;AA=C|||;VT=SNP
6	33380804	rs2235982	A	G	100	PASS	AC=256;AF=0.0511182;AN=5008;NS=2504;DP=23422;EAS_AF=0.0169;AMR_AF=0.0893;AFR_AF=0.0061;EUR_AF=0.1133;SAS_AF=0.0562;AA=A|||;VT=SNP
6	33381459	rs761583	A	G	100	PASS	AC=90;AF=0.0179712;AN=5008;NS=2504;DP=20349;EAS_AF=0.006;AMR_AF=0.0173;AFR_AF=0.0015;EUR_AF=0.0328;SAS_AF=0.0378;AA=A|||;VT=SNP
6	33382241	rs442745	T	C	100	PASS	AC=1393;AF=0.278155;AN=5008;NS=2504;DP=17479;EAS_AF=0.3125;AMR_AF=0.3674;AFR_AF=0.062;EUR_AF=0.3917;SAS_AF=0.3548;AA=T|||;VT=SNP;EX_TARGET
6	33382457	rs41267647	G	A	100	PASS	AC=257;AF=0.0513179;AN=5008;NS=2504;DP=18070;EAS_AF=0.0169;AMR_AF=0.0893;AFR_AF=0.0061;EUR_AF=0.1133;SAS_AF=0.0573;AA=G|||;VT=SNP
6	33382955	rs116199362	G	C	100	PASS	AC=199;AF=0.0397364;AN=5008;NS=2504;DP=14319;EAS_AF=0.0565;AMR_AF=0.0144;AFR_AF=0;EUR_AF=0.0149;SAS_AF=0.1196;AA=G|||;VT=SNP
6	33383520	rs76139322	A	G	100	PASS	AC=126;AF=0.0251597;AN=5008;NS=2504;DP=20332;EAS_AF=0.0159;AMR_AF=0.0043;AFR_AF=0.0582;EUR_AF=0.0139;SAS_AF=0.0164;AA=G|||;VT=SNP
6	33383974	rs4231	G	C	100	PASS	AC=261;AF=0.0521166;AN=5008;NS=2504;DP=14879;EAS_AF=0.0198;AMR_AF=0.0908;AFR_AF=0.0061;EUR_AF=0.1133;SAS_AF=0.0573;AA=G|||;VT=SNP
6	33384061	rs115894428	G	C	100	PASS	AC=52;AF=0.0103834;AN=5008;NS=2504;DP=16220;EAS_AF=0.0099;AMR_AF=0.0014;AFR_AF=0.0174;EUR_AF=0.0099;SAS_AF=0.0082;AA=G|||;VT=SNP
6	33385953	rs1705003	A	G	100	PASS	AC=678;AF=0.135383;AN=5008;NS=2504;DP=18836;EAS_AF=0.0407;AMR_AF=0.121;AFR_AF=0.2474;EUR_AF=0.1421;SAS_AF=0.0849;AA=G|||;VT=SNP;EX_TARGET
6	33386243	rs118174945	G	A	100	PASS	AC=57;AF=0.0113818;AN=5008;NS=2504;DP=19720;EAS_AF=0.0556;AMR_AF=0;AFR_AF=0;EUR_AF=0;SAS_AF=0.001;AA=G|||;VT=SNP
6	33386282	rs141772491	A	T	100	PASS	AC=10;AF=0.00199681;AN=5008;NS=2504;DP=19346;EAS_AF=0.0069;AMR_AF=0.0043;AFR_AF=0;EUR_AF=0;SAS_AF=0;AA=A|||;VT=SNP
6	33386728	rs77965538	G	C	100	PASS	AC=64;AF=0.0127796;AN=5008;NS=2504;DP=17058;EAS_AF=0.0119;AMR_AF=0.0144;AFR_AF=0.0015;EUR_AF=0.0239;SAS_AF=0.0164;AA=G|||;VT=SNP
6	33387599	rs9688415	G	C	100	PASS	AC=61;AF=0.0121805;AN=5008;NS=2504;DP=15238;EAS_AF=0.0099;AMR_AF=0.0014;AFR_AF=0.0234;EUR_AF=0.0109;SAS_AF=0.0082;AA=G|||;VT=SNP
6	33388294	rs78525454	G	A	100	PASS	AC=65;AF=0.0129792;AN=5008;NS=2504;DP=8004;EAS_AF=0.0119;AMR_AF=0.0144;AFR_AF=0.0015;EUR_AF=0.0239;SAS_AF=0.0174;AA=G|||;VT=SNP
6	33388894	rs114993678	C	G	100	PASS	AC=182;AF=0.0363419;AN=5008;NS=2504;DP=10616;EAS_AF=0.0556;AMR_AF=0.0331;AFR_AF=0.0038;EUR_AF=0.0726;SAS_AF=0.0256;AA=C|||;VT=SNP
6	33389214	rs115895428	T	C	100	PASS	AC=268;AF=0.0535144;AN=5008;NS=2504;DP=17860;EAS_AF=0.0188;AMR_AF=0.0965;AFR_AF=0.0061;EUR_AF=0.1153;SAS_AF=0.0593;AA=T|||;VT=SNP
6	33389344	rs76030742	C	G	100	PASS	AC=265;AF=0.0529153;AN=5008;NS=2504;DP=20459;EAS_AF=0.0169;AMR_AF=0.0965;AFR_AF=0.0061;EUR_AF=0.1143;SAS_AF=0.0593;AA=C|||;VT=SNP
6	33389381	rs211456	G	T	100	PASS	AC=2515;AF=0.502196;AN=5008;NS=2504;DP=20853;EAS_AF=0.6369;AMR_AF=0.4078;AFR_AF=0.5182;EUR_AF=0.3748;SAS_AF=0.5399;AA=G|||;VT=SNP
6	33389603	rs7752202	C	T	100	PASS	AC=401;AF=0.0800719;AN=5008;NS=2504;DP=20510;EAS_AF=0.0347;AMR_AF=0.1023;AFR_AF=0.0696;EUR_AF=0.1282;SAS_AF=0.0757;AA=T|||;VT=SNP
6	33390354	rs58438033	A	G	100	PASS	AC=134;AF=0.0267572;AN=5008;NS=2504;DP=19833;EAS_AF=0.0159;AMR_AF=0.0058;AFR_AF=0.0635;EUR_AF=0.0139;SAS_AF=0.0164;AA=G|||;VT=SNP
6	33390977	rs116373967	C	G	100	PASS	AC=59;AF=0.0117812;AN=5008;NS=2504;DP=19397;EAS_AF=0.0099;AMR_AF=0.0014;AFR_AF=0.0227;EUR_AF=0.0099;SAS_AF=0.0082;AA=C|||;VT=SNP
6	33392025	rs77056816	G	C	100	PASS	AC=256;AF=0.0511182;AN=5008;NS=2504;DP=20498;EAS_AF=0.0089;AMR_AF=0.0965;AFR_AF=0.0061;EUR_AF=0.1143;SAS_AF=0.0583;AA=G|||;VT=SNP
6	33393427	rs114840747	A	G	100	PASS	AC=59;AF=0.0117812;AN=5008;NS=2504;DP=12782;EAS_AF=0.0099;AMR_AF=0.0014;AFR_AF=0.0227;EUR_AF=0.0099;SAS_AF=0.0082;AA=A|||;VT=SNP
6	33394253	rs2076775	C	G	100	PASS	AC=2562;AF=0.511581;AN=5008;NS=2504;DP=9792;EAS_AF=0.6399;AMR_AF=0.4222;AFR_AF=0.534;EUR_AF=0.3867;SAS_AF=0.5409;AA=c|||;VT=SNP
6	33394960	rs138760577	T	C	100	PASS	AC=59;AF=0.0117812;AN=5008;NS=2504;DP=15345;EAS_AF=0.0575;AMR_AF=0;AFR_AF=0;EUR_AF=0;SAS_AF=0.001;AA=t|||;VT=SNP
6	33395199	rs9461856	G	A	100	PASS	AC=1722;AF=0.34385;AN=5008;NS=2504;DP=13324;EAS_AF=0.3323;AMR_AF=0.4582;AFR_AF=0.1127;EUR_AF=0.5129;SAS_AF=0.4131;AA=g|||;VT=SNP
6	33395522	rs79926713	G	T	100	PASS	AC=955;AF=0.190695;AN=5008;NS=2504;DP=8825;EAS_AF=0.2976;AMR_AF=0.1239;AFR_AF=0.056;EUR_AF=0.1938;SAS_AF=0.3067;AA=g|||;VT=SNP
6	33396096	rs1106606	C	T	100	PASS	AC=266;AF=0.053115;AN=5008;NS=2504;DP=10361;EAS_AF=0.0179;AMR_AF=0.0965;AFR_AF=0.0061;EUR_AF=0.1143;SAS_AF=0.0593;AA=C|||;VT=SNP
6	33396215	rs76766085	C	T	100	PASS	AC=215;AF=0.0429313;AN=5008;NS=2504;DP=11605;EAS_AF=0.0079;AMR_AF=0.0807;AFR_AF=0.0053;EUR_AF=0.0934;SAS_AF=0.0511;AA=C|||;VT=SNP
6	33396315	rs761582	T	G	100	PASS	AC=4846;AF=0.967652;AN=5008;NS=2504;DP=15130;EAS_AF=0.994;AMR_AF=0.9207;AFR_AF=0.9879;EUR_AF=0.9284;SAS_AF=0.9867;AA=G|||;VT=SNP
6	33397796	rs75086869	G	A	100	PASS	AC=166;AF=0.033147;AN=5008;NS=2504;DP=22132;EAS_AF=0.0218;AMR_AF=0.0288;AFR_AF=0.0015;EUR_AF=0.0616;SAS_AF=0.0613;AA=G|||;VT=SNP
6	33398620	rs413722	T	C	100	PASS	AC=4808;AF=0.960064;AN=5008;NS=2504;DP=22038;EAS_AF=0.994;AMR_AF=0.915;AFR_AF=0.9622;EUR_AF=0.9284;SAS_AF=0.9867;AA=C|||;VT=SNP
6	33399778	rs9394145	C	T	100	PASS	AC=1126;AF=0.22484;AN=5008;NS=2504;DP=12972;EAS_AF=0.25;AMR_AF=0.3242;AFR_AF=0.0129;EUR_AF=0.3151;SAS_AF=0.3221;AA=C|||;VT=SNP
6	33400061	rs114505996	G	A	100	PASS	AC=59;AF=0.0117812;AN=5008;NS=2504;DP=13577;EAS_AF=0.0099;AMR_AF=0.0014;AFR_AF=0.0227;EUR_AF=0.0099;SAS_AF=0.0082;AA=G|||;VT=SNP
6	33400096	rs116550709	G	A	100	PASS	AC=59;AF=0.0117812;AN=5008;NS=2504;DP=13544;EAS_AF=0.0099;AMR_AF=0.0014;AFR_AF=0.0227;EUR_AF=0.0099;SAS_AF=0.0082;AA=G|||;VT=SNP
6	33400289	rs58922452	C	A	100	PASS	AC=197;AF=0.0393371;AN=5008;NS=2504;DP=16118;EAS_AF=0.0288;AMR_AF=0.0317;AFR_AF=0.0023;EUR_AF=0.0477;SAS_AF=0.0971;AA=C|||;VT=SNP
6	33401049	rs56067409	A	G	100	PASS	AC=131;AF=0.0261581;AN=5008;NS=2504;DP=17923;EAS_AF=0.0079;AMR_AF=0.0274;AFR_AF=0.003;EUR_AF=0.0616;SAS_AF=0.0389;AA=A|||;VT=SNP
6	33401124	rs381847	C	G	100	PASS	AC=2561;AF=0.511382;AN=5008;NS=2504;DP=15421;EAS_AF=0.6409;AMR_AF=0.4207;AFR_AF=0.5333;EUR_AF=0.3857;SAS_AF=0.5419;AA=C|||;VT=SNP
6	33401158	rs74802407	C	T	100	PASS	AC=256;AF=0.0511182;AN=5008;NS=2504;DP=15181;EAS_AF=0.0089;AMR_AF=0.0965;AFR_AF=0.0061;EUR_AF=0.1143;SAS_AF=0.0583;AA=C|||;VT=SNP
6	33403422	rs453590	C	T	100	PASS	AC=2204;AF=0.440096;AN=5008;NS=2504;DP=18660;EAS_AF=0.6409;AMR_AF=0.4063;AFR_AF=0.27;EUR_AF=0.3857;SAS_AF=0.5429;AA=C|||;VT=SNP
6	33403708	rs79547452	C	T	100	PASS	AC=265;AF=0.0529153;AN=5008;NS=2504;DP=20605;EAS_AF=0.0169;AMR_AF=0.0965;AFR_AF=0.0061;EUR_AF=0.1143;SAS_AF=0.0593;AA=C|||;VT=SNP
6	33403935	rs151122384	A	T	100	PASS	AC=18;AF=0.00359425;AN=5008;NS=2504;DP=19394;EAS_AF=0.0089;AMR_AF=0;AFR_AF=0;EUR_AF=0.004;SAS_AF=0.0051;AA=A|||;VT=SNP
6	33404064	rs10807124	G	A	100	PASS	AC=1126;AF=0.22484;AN=5008;NS=2504;DP=19102;EAS_AF=0.25;AMR_AF=0.3242;AFR_AF=0.0129;EUR_AF=0.3151;SAS_AF=0.3221;AA=G|||;VT=SNP
6	33406392	rs45520731	C	T	100	PASS	AC=81;AF=0.0161741;AN=5008;NS=2504;DP=17885;EAS_AF=0.002;AMR_AF=0.0101;AFR_AF=0.0008;EUR_AF=0.0417;SAS_AF=0.0297;AA=C|||;VT=SNP
6	33407587	rs498066	G	C	100	PASS	AC=4847;AF=0.967851;AN=5008;NS=2504;DP=18137;EAS_AF=0.994;AMR_AF=0.9207;AFR_AF=0.9879;EUR_AF=0.9294;SAS_AF=0.9867;AA=C|||;VT=SNP
6	33407624	rs557170	A	G	100	PASS	AC=4847;AF=0.967851;AN=5008;NS=2504;DP=17704;EAS_AF=0.994;AMR_AF=0.9207;AFR_AF=0.9879;EUR_AF=0.9294;SAS_AF=0.9867;AA=G|||;VT=SNP
6	33408542	rs411136	G	A	100	PASS	AC=2192;AF=0.4377;AN=5008;NS=2504;DP=17633;EAS_AF=0.6319;AMR_AF=0.4035;AFR_AF=0.2716;EUR_AF=0.3837;SAS_AF=0.5419;AA=G|||;VT=SNP;EX_TARGET
6	33408632	rs77934848	G	A	100	PASS	AC=40;AF=0.00798722;AN=5008;NS=2504;DP=18822;EAS_AF=0.0337;AMR_AF=0;AFR_AF=0;EUR_AF=0;SAS_AF=0.0061;AA=G|||;VT=SNP;EX_TARGET
6	33408680	rs75579703	G	A	100	PASS	AC=251;AF=0.0501198;AN=5008;NS=2504;DP=18185;EAS_AF=0.0079;AMR_AF=0.098;AFR_AF=0.0061;EUR_AF=0.1153;SAS_AF=0.0521;AA=G|||;VT=SNP;EX_TARGET
6	33409737	rs73741841	T	G	100	PASS	AC=368;AF=0.0734824;AN=5008;NS=2504;DP=18148;EAS_AF=0.0218;AMR_AF=0.0317;AFR_AF=0.2005;EUR_AF=0.0288;SAS_AF=0.0307;AA=G|||;VT=SNP
6	33410062	rs78441724	C	T	100	PASS	AC=269;AF=0.0537141;AN=5008;NS=2504;DP=17438;EAS_AF=0.0169;AMR_AF=0.0994;AFR_AF=0.0061;EUR_AF=0.1163;SAS_AF=0.0593;AA=C|||;VT=SNP
6	33410139	rs55699469	T	C	100	PASS	AC=260;AF=0.0519169;AN=5008;NS=2504;DP=14051;EAS_AF=0.0089;AMR_AF=0.0994;AFR_AF=0.0061;EUR_AF=0.1163;SAS_AF=0.0583;AA=T|||;VT=SNP
6	33410683	rs202023175	G	C	100	PASS	AC=465;AF=0.0928514;AN=5008;NS=2504;DP=18535;EAS_AF=0.1508;AMR_AF=0.111;AFR_AF=0.053;EUR_AF=0.1153;SAS_AF=0.0511;AA=G|||;VT=SNP;EX_TARGET
6	33411463	rs139759084	C	G	100	PASS	AC=19;AF=0.00379393;AN=5008;NS=2504;DP=8987;EAS_AF=0.0159;AMR_AF=0.0043;AFR_AF=0;EUR_AF=0;SAS_AF=0;AA=C|||;VT=SNP;EX_TARGET
6	33413007	rs3846852	G	A	100	PASS	AC=76;AF=0.0151757;AN=5008;NS=2504;DP=20931;EAS_AF=0.0079;AMR_AF=0.0159;AFR_AF=0.0015;EUR_AF=0.0278;SAS_AF=0.0276;AA=G|||;VT=SNP
6	33413019	rs11759285	A	C	100	PASS	AC=600;AF=0.119808;AN=5008;NS=2504;DP=21203;EAS_AF=0.0288;AMR_AF=0.134;AFR_AF=0.1974;EUR_AF=0.1362;SAS_AF=0.0818;AA=A|||;VT=SNP
6	33414626	rs3119027	T	C	100	PASS	AC=4846;AF=0.967652;AN=5008;NS=2504;DP=12545;EAS_AF=0.994;AMR_AF=0.9207;AFR_AF=0.9879;EUR_AF=0.9284;SAS_AF=0.9867;AA=C|||;VT=SNP
6	33414637	rs3119019	G	T	100	PASS	AC=4846;AF=0.967652;AN=5008;NS=2504;DP=13130;EAS_AF=0.994;AMR_AF=0.9207;AFR_AF=0.9879;EUR_AF=0.9284;SAS_AF=0.9867;AA=T|||;VT=SNP
6	33415307	rs12204193	C	G	100	PASS	AC=1396;AF=0.278754;AN=5008;NS=2504;DP=18343;EAS_AF=0.3135;AMR_AF=0.3602;AFR_AF=0.0628;EUR_AF=0.3986;SAS_AF=0.3538;AA=C|||;VT=SNP
6	33415867	rs116172817	C	G	100	PASS	AC=59;AF=0.0117812;AN=5008;NS=2504;DP=18150;EAS_AF=0.0099;AMR_AF=0.0014;AFR_AF=0.0227;EUR_AF=0.0099;SAS_AF=0.0082;AA=C|||;VT=SNP
6	33416111	rs2772376	C	T	100	PASS	AC=2559;AF=0.510982;AN=5008;NS=2504;DP=21036;EAS_AF=0.6409;AMR_AF=0.4179;AFR_AF=0.534;EUR_AF=0.3837;SAS_AF=0.5429;AA=C|||;VT=SNP
6	33418473	rs11753355	A	G	100	PASS	AC=271;AF=0.0541134;AN=5008;NS=2504;DP=18063;EAS_AF=0.0188;AMR_AF=0.0994;AFR_AF=0.0061;EUR_AF=0.1163;SAS_AF=0.0593;AA=A|||;VT=SNP
6	33421577	rs2247385	T	C	100	PASS	AC=2561;AF=0.511382;AN=5008;NS=2504;DP=12396;EAS_AF=0.6409;AMR_AF=0.4179;AFR_AF=0.5348;EUR_AF=0.3847;SAS_AF=0.5429;AA=T|||;VT=SNP
6	33421833	rs41271245	G	A	100	PASS	AC=268;AF=0.0535144;AN=5008;NS=2504;DP=20219;EAS_AF=0.0169;AMR_AF=0.0994;AFR_AF=0.0061;EUR_AF=0.1163;SAS_AF=0.0583;AA=G|||;VT=SNP
6	33422545	rs2274730	C	G	100	PASS	AC=1395;AF=0.278554;AN=5008;NS=2504;DP=11313;EAS_AF=0.3125;AMR_AF=0.3617;AFR_AF=0.0628;EUR_AF=0.3986;SAS_AF=0.3528;AA=C|||;VT=SNP
6	33422606	rs79634261	G	A	100	PASS	AC=269;AF=0.0537141;AN=5008;NS=2504;DP=16340;EAS_AF=0.0169;AMR_AF=0.0994;AFR_AF=0.0061;EUR_AF=0.1163;SAS_AF=0.0593;AA=G|||;VT=SNP
6	33422976	rs3119025	T	G	100	PASS	AC=4846;AF=0.967652;AN=5008;NS=2504;DP=16731;EAS_AF=0.994;AMR_AF=0.9207;AFR_AF=0.9879;EUR_AF=0.9284;SAS_AF=0.9867;AA=G|||;VT=SNP;EX_TARGET
6	33425001	rs114055571	C	A	100	PASS	AC=51;AF=0.0101837;AN=5008;NS=2504;DP=20902;EAS_AF=0.0099;AMR_AF=0.0014;AFR_AF=0.0174;EUR_AF=0.0089;SAS_AF=0.0082;AA=C|||;VT=SNP
6	33425771	rs138392698	C	T	100	PASS	AC=83;AF=0.0165735;AN=5008;NS=2504;DP=14159;EAS_AF=0.0109;AMR_AF=0.0115;AFR_AF=0.0295;EUR_AF=0.0129;SAS_AF=0.0123;AA=C|||;VT=SNP
6	33426699	rs9380355	G	A	100	PASS	AC=1394;AF=0.278355;AN=5008;NS=2504;DP=21718;EAS_AF=0.3125;AMR_AF=0.3602;AFR_AF=0.062;EUR_AF=0.3986;SAS_AF=0.3538;AA=G|||;VT=SNP
6	33426849	rs3130032	T	C	100	PASS	AC=4839;AF=0.966254;AN=5008;NS=2504;DP=22210;EAS_AF=0.994;AMR_AF=0.9164;AFR_AF=0.9849;EUR_AF=0.9284;SAS_AF=0.9867;AA=C|||;VT=SNP
6	33427192	rs117106455	G	A	100	PASS	AC=33;AF=0.00658946;AN=5008;NS=2504;DP=21244;EAS_AF=0.0099;AMR_AF=0.0014;AFR_AF=0.0038;EUR_AF=0.0089;SAS_AF=0.0082;AA=G|||;VT=SNP
6	33427350	rs2772372	T	C	100	PASS	AC=4462;AF=0.890974;AN=5008;NS=2504;DP=19683;EAS_AF=0.9732;AMR_AF=0.8934;AFR_AF=0.7678;EUR_AF=0.9026;SAS_AF=0.9591;AA=T|||;VT=SNP
6	33429064	rs115519842	G	A	100	PASS	AC=59;AF=0.0117812;AN=5008;NS=2504;DP=11179;EAS_AF=0.0099;AMR_AF=0.0014;AFR_AF=0.0227;EUR_AF=0.0099;SAS_AF=0.0082;AA=A|||;VT=SNP
6	33429389	rs150210153	G	A	100	PASS	AC=28;AF=0.00559105;AN=5008;NS=2504;DP=13588;EAS_AF=0.0099;AMR_AF=0.0014;AFR_AF=0.0008;EUR_AF=0.0089;SAS_AF=0.0072;AA=G|||;VT=SNP
6	33429672	rs2772373	A	G	100	PASS	AC=1668;AF=0.333067;AN=5008;NS=2504;DP=19636;EAS_AF=0.3234;AMR_AF=0.379;AFR_AF=0.2292;EUR_AF=0.4135;SAS_AF=0.3681;AA=A|||;VT=SNP
6	33429952	rs3119021	A	G	100	PASS	AC=4845;AF=0.967452;AN=5008;NS=2504;DP=18699;EAS_AF=0.994;AMR_AF=0.9207;AFR_AF=0.9871;EUR_AF=0.9284;SAS_AF=0.9867;AA=G|||;VT=SNP
6	33430001	rs76022011	C	T	100	PASS	AC=271;AF=0.0541134;AN=5008;NS=2504;DP=21084;EAS_AF=0.0188;AMR_AF=0.0994;AFR_AF=0.0061;EUR_AF=0.1163;SAS_AF=0.0593;AA=C|||;VT=SNP
6	33430701	rs1613451	T	C	100	PASS	AC=1668;AF=0.333067;AN=5008;NS=2504;DP=12652;EAS_AF=0.3234;AMR_AF=0.379;AFR_AF=0.2292;EUR_AF=0.4135;SAS_AF=0.3681;AA=T|||;VT=SNP
6	33430950	rs3130035	A	G	100	PASS	AC=4584;AF=0.915335;AN=5008;NS=2504;DP=14984;EAS_AF=0.9931;AMR_AF=0.8991;AFR_AF=0.8086;EUR_AF=0.9235;SAS_AF=0.9826;AA=G|||;VT=SNP
6	33431009	rs139518852	C	A	100	PASS	AC=57;AF=0.0113818;AN=5008;NS=2504;DP=17403;EAS_AF=0.0099;AMR_AF=0.0014;AFR_AF=0.0219;EUR_AF=0.0089;SAS_AF=0.0082;AA=C|||;VT=SNP
6	33431319	rs1755047	G	C	100	PASS	AC=1669;AF=0.333267;AN=5008;NS=2504;DP=19635;EAS_AF=0.3244;AMR_AF=0.379;AFR_AF=0.2284;EUR_AF=0.4135;SAS_AF=0.3691;AA=G|||;VT=SNP
6	33431516	rs11756267	T	C	100	PASS	AC=271;AF=0.0541134;AN=5008;NS=2504;DP=18112;EAS_AF=0.0188;AMR_AF=0.0994;AFR_AF=0.0061;EUR_AF=0.1163;SAS_AF=0.0593;AA=T|||;VT=SNP
6	33431569	rs2772375	T	C	100	PASS	AC=2646;AF=0.528355;AN=5008;NS=2504;DP=17082;EAS_AF=0.6508;AMR_AF=0.4207;AFR_AF=0.5741;EUR_AF=0.3946;SAS_AF=0.5542;AA=T|||;VT=SNP
6	33431923	rs113105639	C	T	100	PASS	AC=251;AF=0.0501198;AN=5008;NS=2504;DP=15362;EAS_AF=0.0079;AMR_AF=0.098;AFR_AF=0.0061;EUR_AF=0.1153;SAS_AF=0.0521;AA=C|||;VT=SNP
6	33432160	rs1755048	G	A	100	PASS	AC=2563;AF=0.511781;AN=5008;NS=2504;DP=16925;EAS_AF=0.6409;AMR_AF=0.4179;AFR_AF=0.534;EUR_AF=0.3847;SAS_AF=0.546;AA=G|||;VT=SNP
6	33432709	rs4711325	A	G	100	PASS	AC=1815;AF=0.36242;AN=5008;NS=2504;DP=14029;EAS_AF=0.629;AMR_AF=0.3343;AFR_AF=0.0991;EUR_AF=0.3241;SAS_AF=0.5031;AA=A|||;VT=SNP
6	33433599	rs4711326	G	C	100	PASS	AC=188;AF=0.0375399;AN=5008;NS=2504;DP=20393;EAS_AF=0.1141;AMR_AF=0.098;AFR_AF=0.0008;EUR_AF=0.003;SAS_AF=0.001;AA=G|||;VT=SNP
6	33433693	rs11751696	G	T	100	PASS	AC=271;AF=0.0541134;AN=5008;NS=2504;DP=18573;EAS_AF=0.0188;AMR_AF=0.0994;AFR_AF=0.0061;EUR_AF=0.1163;SAS_AF=0.0593;AA=G|||;VT=SNP
6	33435179	rs2772389	G	A	100	PASS	AC=2199;AF=0.439097;AN=5008;NS=2504;DP=20535;EAS_AF=0.6468;AMR_AF=0.4063;AFR_AF=0.2708;EUR_AF=0.3817;SAS_AF=0.5348;AA=G|||;VT=SNP
6	33436144	rs2772390	A	G	100	PASS	AC=1655;AF=0.330471;AN=5008;NS=2504;DP=17813;EAS_AF=0.3194;AMR_AF=0.3761;AFR_AF=0.2171;EUR_AF=0.4125;SAS_AF=0.3783;AA=A|||;VT=SNP
6	33437681	rs11756767	T	C	100	PASS	AC=250;AF=0.0499201;AN=5008;NS=2504;DP=22055;EAS_AF=0.0079;AMR_AF=0.0965;AFR_AF=0.0061;EUR_AF=0.1153;SAS_AF=0.0521;AA=T|||;VT=SNP
6	33438220	rs4713624	C	T	100	PASS	AC=238;AF=0.047524;AN=5008;NS=2504;DP=16230;EAS_AF=0.12;AMR_AF=0.1081;AFR_AF=0.0015;EUR_AF=0.0328;SAS_AF=0.0072;AA=C|||;VT=SNP
6	33438346	rs1755049	C	T	100	PASS	AC=2649;AF=0.528954;AN=5008;NS=2504;DP=14005;EAS_AF=0.6577;AMR_AF=0.4265;AFR_AF=0.5741;EUR_AF=0.3956;SAS_AF=0.545;AA=C|||;VT=SNP
6	33438359	rs1755046	G	A	100	PASS	AC=2649;AF=0.528954;AN=5008;NS=2504;DP=14372;EAS_AF=0.6577;AMR_AF=0.4265;AFR_AF=0.5741;EUR_AF=0.3956;SAS_AF=0.545;AA=G|||;VT=SNP
6	33438379	rs183833761	T	A	100	PASS	AC=28;AF=0.00559105;AN=5008;NS=2504;DP=14558;EAS_AF=0.0099;AMR_AF=0.0014;AFR_AF=0.0008;EUR_AF=0.0089;SAS_AF=0.0072;AA=T|||;VT=SNP
6	33438487	rs2772391	C	T	100	PASS	AC=2649;AF=0.528954;AN=5008;NS=2504;DP=17451;EAS_AF=0.6577;AMR_AF=0.4265;AFR_AF=0.5741;EUR_AF=0.3956;SAS_AF=0.545;AA=C|||;VT=SNP
6	33438509	rs4713625	T	C	100	PASS	AC=2650;AF=0.529153;AN=5008;NS=2504;DP=17221;EAS_AF=0.6577;AMR_AF=0.4265;AFR_AF=0.5749;EUR_AF=0.3956;SAS_AF=0.545;AA=T|||;VT=SNP
6	33438883	rs2772392	T	C	100	PASS	AC=1930;AF=0.385383;AN=5008;NS=2504;DP=15843;EAS_AF=0.3204;AMR_AF=0.3977;AFR_AF=0.407;EUR_AF=0.4165;SAS_AF=0.3824;AA=T|||;VT=SNP
6	33439777	rs9283903	C	T	100	PASS	AC=2648;AF=0.528754;AN=5008;NS=2504;DP=19502;EAS_AF=0.6567;AMR_AF=0.4265;AFR_AF=0.5741;EUR_AF=0.3956;SAS_AF=0.545;AA=C|||;VT=SNP
6	33439781	rs62407927	C	T	100	PASS	AC=121;AF=0.0241613;AN=5008;NS=2504;DP=19771;EAS_AF=0.006;AMR_AF=0.0259;AFR_AF=0.003;EUR_AF=0.0567;SAS_AF=0.0368;AA=C|||;VT=SNP
6	33440801	rs576914451	G	C	100	PASS	AC=52;AF=0.0103834;AN=5008;NS=2504;DP=11594;EAS_AF=0.0486;AMR_AF=0.0029;AFR_AF=0;EUR_AF=0;SAS_AF=0.001;AA=G|||;VT=SNP
6	33441648	rs13198907	T	A	100	PASS	AC=2202;AF=0.439696;AN=5008;NS=2504;DP=12795;EAS_AF=0.3413;AMR_AF=0.4957;AFR_AF=0.413;EUR_AF=0.5328;SAS_AF=0.4417;AA=A|||;VT=SNP
6	33441993	rs3130034	A	G	100	PASS	AC=1931;AF=0.385583;AN=5008;NS=2504;DP=14692;EAS_AF=0.3224;AMR_AF=0.3977;AFR_AF=0.4062;EUR_AF=0.4165;SAS_AF=0.3824;AA=A|||;VT=SNP
6	33442092	rs138002138	C	T	100	PASS	AC=57;AF=0.0113818;AN=5008;NS=2504;DP=13141;EAS_AF=0.0099;AMR_AF=0.0014;AFR_AF=0.0219;EUR_AF=0.0089;SAS_AF=0.0082;AA=c|||;VT=SNP
6	33442384	rs3130031	A	C	100	PASS	AC=1932;AF=0.385783;AN=5008;NS=2504;DP=15965;EAS_AF=0.3234;AMR_AF=0.3963;AFR_AF=0.407;EUR_AF=0.4165;SAS_AF=0.3824;AA=A|||;VT=SNP
6	33442575	rs28361090	C	T	100	PASS	AC=2920;AF=0.583067;AN=5008;NS=2504;DP=11878;EAS_AF=0.6736;AMR_AF=0.5288;AFR_AF=0.5802;EUR_AF=0.5119;SAS_AF=0.6053;AA=C|||;VT=SNP
6	33442652	rs3130030	T	C	100	PASS	AC=1932;AF=0.385783;AN=5008;NS=2504;DP=14383;EAS_AF=0.3234;AMR_AF=0.3963;AFR_AF=0.407;EUR_AF=0.4165;SAS_AF=0.3824;AA=t|||;VT=SNP
6	33442738	rs3130028	C	T	100	PASS	AC=1932;AF=0.385783;AN=5008;NS=2504;DP=18070;EAS_AF=0.3234;AMR_AF=0.3963;AFR_AF=0.407;EUR_AF=0.4165;SAS_AF=0.3824;AA=T|||;VT=SNP
6	33442816	rs62407928	T	C	100	PASS	AC=1932;AF=0.385783;AN=5008;NS=2504;DP=13390;EAS_AF=0.3234;AMR_AF=0.3963;AFR_AF=0.407;EUR_AF=0.4165;SAS_AF=0.3824;AA=t|||;VT=SNP
6	33443004	rs28361091	C	T	100	PASS	AC=2921;AF=0.583267;AN=5008;NS=2504;DP=12569;EAS_AF=0.6736;AMR_AF=0.5288;AFR_AF=0.5802;EUR_AF=0.5129;SAS_AF=0.6053;AA=T|||;VT=SNP
6	33443005	rs143582413	G	T	100	PASS	AC=238;AF=0.047524;AN=5008;NS=2504;DP=12608;EAS_AF=0.0625;AMR_AF=0.0331;AFR_AF=0.0318;EUR_AF=0.0815;SAS_AF=0.0286;AA=G|||;VT=SNP
6	33443107	rs79667027	T	A	100	PASS	AC=357;AF=0.0712859;AN=5008;NS=2504;DP=12975;EAS_AF=0.003;AMR_AF=0.0317;AFR_AF=0.1906;EUR_AF=0.0467;SAS_AF=0.0337;AA=T|||;VT=SNP
6	33443189	rs2772393	G	A	100	PASS	AC=2651;AF=0.529353;AN=5008;NS=2504;DP=14195;EAS_AF=0.6548;AMR_AF=0.4294;AFR_AF=0.5741;EUR_AF=0.3966;SAS_AF=0.547;AA=G|||;VT=SNP
6	33443907	rs2772394	G	A	100	PASS	AC=1808;AF=0.361022;AN=5008;NS=2504;DP=13811;EAS_AF=0.3224;AMR_AF=0.379;AFR_AF=0.3298;EUR_AF=0.4115;SAS_AF=0.3783;AA=A|||;VT=SNP
6	33444074	rs9366821	T	G	100	PASS	AC=2225;AF=0.444289;AN=5008;NS=2504;DP=15989;EAS_AF=0.6448;AMR_AF=0.4135;AFR_AF=0.2814;EUR_AF=0.3857;SAS_AF=0.5399;AA=T|||;VT=SNP
6	33444395	rs3119023	A	C	100	PASS	AC=1926;AF=0.384585;AN=5008;NS=2504;DP=15103;EAS_AF=0.3254;AMR_AF=0.3963;AFR_AF=0.4054;EUR_AF=0.4135;SAS_AF=0.3793;AA=C|||;VT=SNP
6	33444479	rs144806497	G	C	100	PASS	AC=54;AF=0.0107827;AN=5008;NS=2504;DP=14906;EAS_AF=0.0099;AMR_AF=0.0014;AFR_AF=0.0197;EUR_AF=0.0089;SAS_AF=0.0082;AA=g|||;VT=SNP
6	33445962	rs3130025	G	T	100	PASS	AC=1660;AF=0.33147;AN=5008;NS=2504;DP=19410;EAS_AF=0.3224;AMR_AF=0.3746;AFR_AF=0.2171;EUR_AF=0.4155;SAS_AF=0.3783;AA=G|||;VT=SNP
6	33447064	rs11757273	C	A	100	PASS	AC=2914;AF=0.581869;AN=5008;NS=2504;DP=18273;EAS_AF=0.6736;AMR_AF=0.5245;AFR_AF=0.5802;EUR_AF=0.506;SAS_AF=0.6084;AA=C|||;VT=SNP
6	33447656	rs144706316	T	C	100	PASS	AC=39;AF=0.00778754;AN=5008;NS=2504;DP=14736;EAS_AF=0.0089;AMR_AF=0.0029;AFR_AF=0.0076;EUR_AF=0.0129;SAS_AF=0.0051;AA=T|||;VT=SNP
6	33448188	rs147254588	C	G	100	PASS	AC=62;AF=0.0123802;AN=5008;NS=2504;DP=15049;EAS_AF=0.002;AMR_AF=0.0159;AFR_AF=0;EUR_AF=0.0298;SAS_AF=0.0194;AA=C|||;VT=SNP
6	33448264	rs9366822	G	A	100	PASS	AC=2085;AF=0.416334;AN=5008;NS=2504;DP=12843;EAS_AF=0.6508;AMR_AF=0.4424;AFR_AF=0.1051;EUR_AF=0.4364;SAS_AF=0.5562;AA=G|||;VT=SNP
6	33448613	rs2480487	C	A	100	PASS	AC=1922;AF=0.383786;AN=5008;NS=2504;DP=16972;EAS_AF=0.3224;AMR_AF=0.3963;AFR_AF=0.4047;EUR_AF=0.4165;SAS_AF=0.3763;AA=A|||;VT=SNP
6	33449462	rs150036745	A	T	100	PASS	AC=58;AF=0.0115815;AN=5008;NS=2504;DP=15870;EAS_AF=0.0526;AMR_AF=0.0058;AFR_AF=0;EUR_AF=0;SAS_AF=0.001;AA=A|||;VT=SNP
6	33451578	rs2772387	G	C	100	PASS	AC=3332;AF=0.665335;AN=5008;NS=2504;DP=14586;EAS_AF=0.6776;AMR_AF=0.621;AFR_AF=0.7753;EUR_AF=0.5795;SAS_AF=0.6237;AA=C|||;VT=SNP
6	33452804	rs9394149	T	C	100	PASS	AC=41;AF=0.0081869;AN=5008;NS=2504;DP=18843;EAS_AF=0.0397;AMR_AF=0;AFR_AF=0;EUR_AF=0;SAS_AF=0.001;AA=T|||;VT=SNP
6	33453655	rs368677623	C	T	100	PASS	AC=60;AF=0.0119808;AN=5008;NS=2504;DP=11399;EAS_AF=0.0595;AMR_AF=0;AFR_AF=0;EUR_AF=0;SAS_AF=0;AA=-|||;VT=SNP
6	33455574	rs9469434	C	G	100	PASS	AC=3577;AF=0.714257;AN=5008;NS=2504;DP=13093;EAS_AF=0.7401;AMR_AF=0.6542;AFR_AF=0.8124;EUR_AF=0.664;SAS_AF=0.6493;AA=c|||;VT=SNP
6	33455702	rs66840884	A	C	100	PASS	AC=3142;AF=0.627396;AN=5008;NS=2504;DP=13330;EAS_AF=0.6736;AMR_AF=0.5447;AFR_AF=0.7451;EUR_AF=0.504;SAS_AF=0.6063;AA=A|||;VT=SNP
6	33456464	rs9357159	T	C	100	PASS	AC=3139;AF=0.626797;AN=5008;NS=2504;DP=17486;EAS_AF=0.6736;AMR_AF=0.5447;AFR_AF=0.7436;EUR_AF=0.504;SAS_AF=0.6053;AA=T|||;VT=SNP
6	33457133	rs78306789	G	A	100	PASS	AC=302;AF=0.0603035;AN=5008;NS=2504;DP=18229;EAS_AF=0.0278;AMR_AF=0.1297;AFR_AF=0.0068;EUR_AF=0.1163;SAS_AF=0.0593;AA=G|||;VT=SNP
6	33457486	rs111759276	G	T	100	PASS	AC=249;AF=0.0497204;AN=5008;NS=2504;DP=17362;EAS_AF=0.0625;AMR_AF=0.0331;AFR_AF=0.0386;EUR_AF=0.0845;SAS_AF=0.0276;AA=G|||;VT=SNP
6	33457498	rs141359906	G	A	100	PASS	AC=29;AF=0.00579073;AN=5008;NS=2504;DP=16691;EAS_AF=0.0248;AMR_AF=0;AFR_AF=0;EUR_AF=0;SAS_AF=0.0041;AA=G|||;VT=SNP
6	33457561	rs111838462	G	T	100	PASS	AC=313;AF=0.0625;AN=5008;NS=2504;DP=12866;EAS_AF=0.0288;AMR_AF=0.134;AFR_AF=0.0068;EUR_AF=0.1233;SAS_AF=0.0593;AA=G|||;VT=SNP
6	33457688	rs60125117	A	G	100	PASS	AC=90;AF=0.0179712;AN=5008;NS=2504;DP=13755;EAS_AF=0.0813;AMR_AF=0;AFR_AF=0;EUR_AF=0;SAS_AF=0.0082;AA=A|||;VT=SNP
6	33458657	rs145906902	C	T	100	PASS	AC=59;AF=0.0117812;AN=5008;NS=2504;DP=20258;EAS_AF=0.0585;AMR_AF=0;AFR_AF=0;EUR_AF=0;SAS_AF=0;AA=C|||;VT=SNP
6	33458734	rs75950189	C	T	100	PASS	AC=242;AF=0.0483227;AN=5008;NS=2504;DP=18046;EAS_AF=0.0645;AMR_AF=0.036;AFR_AF=0.0325;EUR_AF=0.0825;SAS_AF=0.0266;AA=C|||;VT=SNP
6	33459091	rs138386793	A	T	100	PASS	AC=10;AF=0.00199681;AN=5008;NS=2504;DP=16129;EAS_AF=0.0099;AMR_AF=0;AFR_AF=0;EUR_AF=0;SAS_AF=0;AA=A|||;VT=SNP
6	33459238	rs7749851	A	C	100	PASS	AC=3600;AF=0.71885;AN=5008;NS=2504;DP=16461;EAS_AF=0.9692;AMR_AF=0.8127;AFR_AF=0.2133;EUR_AF=0.8539;SAS_AF=0.9387;AA=C|||;VT=SNP
6	33459368	rs7750412	G	A	100	PASS	AC=3416;AF=0.682109;AN=5008;NS=2504;DP=18417;EAS_AF=0.9206;AMR_AF=0.7867;AFR_AF=0.1868;EUR_AF=0.7913;SAS_AF=0.9192;AA=A|||;VT=SNP
6	33459420	rs11757081	A	T	100	PASS	AC=505;AF=0.100839;AN=5008;NS=2504;DP=18817;EAS_AF=0.0506;AMR_AF=0.1599;AFR_AF=0.0333;EUR_AF=0.1968;SAS_AF=0.1033;AA=A|||;VT=SNP
6	33459452	rs78414427	G	A	100	PASS	AC=33;AF=0.00658946;AN=5008;NS=2504;DP=19028;EAS_AF=0.0099;AMR_AF=0.0014;AFR_AF=0.003;EUR_AF=0.0089;SAS_AF=0.0092;AA=G|||;VT=SNP
6	33459460	rs11752501	G	A	100	PASS	AC=505;AF=0.100839;AN=5008;NS=2504;DP=19049;EAS_AF=0.0506;AMR_AF=0.1599;AFR_AF=0.0333;EUR_AF=0.1968;SAS_AF=0.1033;AA=G|||;VT=SNP
6	33459646	rs117546407	G	A	100	PASS	AC=59;AF=0.0117812;AN=5008;NS=2504;DP=18025;EAS_AF=0.0099;AMR_AF=0.0014;AFR_AF=0.0227;EUR_AF=0.0099;SAS_AF=0.0082;AA=G|||;VT=SNP
6	33459651	rs11752508	C	T	100	PASS	AC=505;AF=0.100839;AN=5008;NS=2504;DP=18160;EAS_AF=0.0506;AMR_AF=0.1599;AFR_AF=0.0333;EUR_AF=0.1968;SAS_AF=0.1033;AA=C|||;VT=SNP
6	33459829	rs62405860	T	C	100	PASS	AC=446;AF=0.0890575;AN=5008;NS=2504;DP=21194;EAS_AF=0.0407;AMR_AF=0.1585;AFR_AF=0.0106;EUR_AF=0.1869;SAS_AF=0.0951;AA=T|||;VT=SNP
6	33459902	rs76496981	G	A	100	PASS	AC=275;AF=0.0549121;AN=5008;NS=2504;DP=21038;EAS_AF=0.0685;AMR_AF=0.036;AFR_AF=0.0507;EUR_AF=0.0825;SAS_AF=0.0317;AA=G|||;VT=SNP
6	33460609	rs79984539	A	G	100	PASS	AC=247;AF=0.0493211;AN=5008;NS=2504;DP=18445;EAS_AF=0.0675;AMR_AF=0.0288;AFR_AF=0.053;EUR_AF=0.0557;SAS_AF=0.0337;AA=A|||;VT=SNP
6	33461200	rs62405861	C	A	100	PASS	AC=443;AF=0.0884585;AN=5008;NS=2504;DP=19985;EAS_AF=0.0407;AMR_AF=0.1556;AFR_AF=0.0106;EUR_AF=0.1859;SAS_AF=0.0951;AA=C|||;VT=SNP
6	33461779	rs35881303	A	G	100	PASS	AC=2968;AF=0.592652;AN=5008;NS=2504;DP=14547;EAS_AF=0.873;AMR_AF=0.6354;AFR_AF=0.1596;EUR_AF=0.6282;SAS_AF=0.8221;AA=A|||;VT=SNP
6	33461784	rs34838160	G	A	100	PASS	AC=2956;AF=0.590256;AN=5008;NS=2504;DP=14486;EAS_AF=0.872;AMR_AF=0.6354;AFR_AF=0.1573;EUR_AF=0.6243;SAS_AF=0.818;AA=G|||;VT=SNP
6	33461936	rs34897283	G	A	100	PASS	AC=3706;AF=0.740016;AN=5008;NS=2504;DP=19264;EAS_AF=0.9901;AMR_AF=0.8228;AFR_AF=0.2428;EUR_AF=0.8767;SAS_AF=0.955;AA=G|||;VT=SNP
6	33462028	rs6910219	T	A	100	PASS	AC=3720;AF=0.742812;AN=5008;NS=2504;DP=22616;EAS_AF=0.9901;AMR_AF=0.8271;AFR_AF=0.2511;EUR_AF=0.8767;SAS_AF=0.955;AA=A|||;VT=SNP
6	33462113	rs62405865	C	T	100	PASS	AC=502;AF=0.10024;AN=5008;NS=2504;DP=21953;EAS_AF=0.0506;AMR_AF=0.1571;AFR_AF=0.0333;EUR_AF=0.1958;SAS_AF=0.1033;AA=C|||;VT=SNP
6	33462353	rs116261056	T	G	100	PASS	AC=209;AF=0.0417332;AN=5008;NS=2504;DP=18569;EAS_AF=0.0615;AMR_AF=0.0288;AFR_AF=0.0333;EUR_AF=0.0537;SAS_AF=0.0297;AA=T|||;VT=SNP
6	33462583	rs62405866	G	A	100	PASS	AC=503;AF=0.100439;AN=5008;NS=2504;DP=18639;EAS_AF=0.0516;AMR_AF=0.1571;AFR_AF=0.0333;EUR_AF=0.1958;SAS_AF=0.1033;AA=G|||;VT=SNP
6	33462748	rs62405867	G	A	100	PASS	AC=502;AF=0.10024;AN=5008;NS=2504;DP=15488;EAS_AF=0.0506;AMR_AF=0.1571;AFR_AF=0.0333;EUR_AF=0.1958;SAS_AF=0.1033;AA=G|||;VT=SNP
6	33463096	rs62405868	G	A	100	PASS	AC=169;AF=0.033746;AN=5008;NS=2504;DP=15150;EAS_AF=0.0288;AMR_AF=0.0562;AFR_AF=0.0038;EUR_AF=0.0596;SAS_AF=0.0368;AA=G|||;VT=SNP
6	33463141	rs74473295	G	A	100	PASS	AC=263;AF=0.052516;AN=5008;NS=2504;DP=13722;EAS_AF=0.0089;AMR_AF=0.098;AFR_AF=0.0068;EUR_AF=0.1252;SAS_AF=0.0521;AA=G|||;VT=SNP
6	33463299	rs143562906	T	A	100	PASS	AC=244;AF=0.048722;AN=5008;NS=2504;DP=8783;EAS_AF=0.0665;AMR_AF=0.0375;AFR_AF=0.0522;EUR_AF=0.0527;SAS_AF=0.0297;AA=T|||;VT=SNP
6	33463961	rs35144104	C	T	100	PASS	AC=1144;AF=0.228435;AN=5008;NS=2504;DP=17949;EAS_AF=0.249;AMR_AF=0.3098;AFR_AF=0.0106;EUR_AF=0.336;SAS_AF=0.3333;AA=C|||;VT=SNP
6	33464061	rs7748370	G	A	100	PASS	AC=518;AF=0.103435;AN=5008;NS=2504;DP=17281;EAS_AF=0.0506;AMR_AF=0.1671;AFR_AF=0.034;EUR_AF=0.2038;SAS_AF=0.1033;AA=g|||;VT=SNP
6	33464353	rs4711329	A	G	100	PASS	AC=2941;AF=0.58726;AN=5008;NS=2504;DP=18223;EAS_AF=0.872;AMR_AF=0.6268;AFR_AF=0.1566;EUR_AF=0.6163;SAS_AF=0.818;AA=A|||;VT=SNP
6	33464363	rs80193650	A	G	100	PASS	AC=287;AF=0.0573083;AN=5008;NS=2504;DP=18098;EAS_AF=0.0119;AMR_AF=0.1066;AFR_AF=0.0076;EUR_AF=0.1332;SAS_AF=0.0583;AA=A|||;VT=SNP
6	33464782	rs4713628	C	T	100	PASS	AC=2951;AF=0.589257;AN=5008;NS=2504;DP=16926;EAS_AF=0.873;AMR_AF=0.6268;AFR_AF=0.1589;EUR_AF=0.6183;SAS_AF=0.8221;AA=C|||;VT=SNP
6	33464916	rs4713629	T	C	100	PASS	AC=4142;AF=0.827077;AN=5008;NS=2504;DP=16253;EAS_AF=0.9901;AMR_AF=0.8501;AFR_AF=0.5575;EUR_AF=0.8777;SAS_AF=0.955;AA=C|||;VT=SNP
6	33464947	rs143363616	C	T	100	PASS	AC=35;AF=0.00698882;AN=5008;NS=2504;DP=17166;EAS_AF=0.0317;AMR_AF=0;AFR_AF=0;EUR_AF=0;SAS_AF=0.0031;AA=C|||;VT=SNP
6	33465482	rs9394152	C	T	100	PASS	AC=2951;AF=0.589257;AN=5008;NS=2504;DP=15851;EAS_AF=0.873;AMR_AF=0.6268;AFR_AF=0.1589;EUR_AF=0.6183;SAS_AF=0.8221;AA=C|||;VT=SNP
6	33466112	rs62405887	C	T	100	PASS	AC=517;AF=0.103235;AN=5008;NS=2504;DP=19230;EAS_AF=0.0506;AMR_AF=0.1657;AFR_AF=0.034;EUR_AF=0.2038;SAS_AF=0.1033;AA=T|||;VT=SNP
6	33466420	rs62405888	C	T	100	PASS	AC=169;AF=0.033746;AN=5008;NS=2504;DP=19882;EAS_AF=0.0288;AMR_AF=0.0562;AFR_AF=0.0038;EUR_AF=0.0596;SAS_AF=0.0368;AA=C|||;VT=SNP
6	33466559	rs56002904	C	T	100	PASS	AC=459;AF=0.0916534;AN=5008;NS=2504;DP=21618;EAS_AF=0.0407;AMR_AF=0.1657;AFR_AF=0.0113;EUR_AF=0.1938;SAS_AF=0.0951;AA=C|||;VT=SNP
6	33466747	rs35131737	G	A	100	PASS	AC=517;AF=0.103235;AN=5008;NS=2504;DP=19550;EAS_AF=0.0506;AMR_AF=0.1657;AFR_AF=0.034;EUR_AF=0.2038;SAS_AF=0.1033;AA=G|||;VT=SNP
6	33467064	rs62405891	C	T	100	PASS	AC=457;AF=0.091254;AN=5008;NS=2504;DP=15899;EAS_AF=0.0407;AMR_AF=0.1628;AFR_AF=0.0113;EUR_AF=0.1938;SAS_AF=0.0951;AA=C|||;VT=SNP
6	33467135	rs112756201	G	A	100	PASS	AC=278;AF=0.0555112;AN=5008;NS=2504;DP=17941;EAS_AF=0.0089;AMR_AF=0.1066;AFR_AF=0.0076;EUR_AF=0.1332;SAS_AF=0.0521;AA=G|||;VT=SNP
6	33467698	rs79773018	C	T	100	PASS	AC=522;AF=0.104233;AN=5008;NS=2504;DP=20111;EAS_AF=0.0506;AMR_AF=0.17;AFR_AF=0.0348;EUR_AF=0.2048;SAS_AF=0.1033;AA=C|||;VT=SNP
6	33467734	rs9380362	T	C	100	PASS	AC=3300;AF=0.658946;AN=5008;NS=2504;DP=18755;EAS_AF=0.9405;AMR_AF=0.6643;AFR_AF=0.295;EUR_AF=0.6759;SAS_AF=0.8395;AA=T|||;VT=SNP
6	33468151	rs11759461	A	G	100	PASS	AC=525;AF=0.104832;AN=5008;NS=2504;DP=15983;EAS_AF=0.0506;AMR_AF=0.17;AFR_AF=0.0348;EUR_AF=0.2048;SAS_AF=0.1063;AA=G|||;VT=SNP
6	33468394	rs4428487	G	A	100	PASS	AC=3311;AF=0.661142;AN=5008;NS=2504;DP=14484;EAS_AF=0.9405;AMR_AF=0.6643;AFR_AF=0.2874;EUR_AF=0.6759;SAS_AF=0.8609;AA=G|||;VT=SNP
6	33468761	rs17682662	G	A	100	PASS	AC=95;AF=0.0189696;AN=5008;NS=2504;DP=18504;EAS_AF=0.0069;AMR_AF=0.0187;AFR_AF=0.0015;EUR_AF=0.0358;SAS_AF=0.0378;AA=G|||;VT=SNP
6	33469602	rs6942274	G	A	100	PASS	AC=522;AF=0.104233;AN=5008;NS=2504;DP=19931;EAS_AF=0.0506;AMR_AF=0.17;AFR_AF=0.0348;EUR_AF=0.2048;SAS_AF=0.1033;AA=G|||;VT=SNP
6	33470462	rs7743178	G	A	100	PASS	AC=523;AF=0.104433;AN=5008;NS=2504;DP=16915;EAS_AF=0.0506;AMR_AF=0.17;AFR_AF=0.0348;EUR_AF=0.2058;SAS_AF=0.1033;AA=G|||;VT=SNP
6	33470466	rs7742916	C	T	100	PASS	AC=57;AF=0.0113818;AN=5008;NS=2504;DP=17080;EAS_AF=0.0099;AMR_AF=0.0014;AFR_AF=0.0212;EUR_AF=0.0099;SAS_AF=0.0082;AA=c|||;VT=SNP
6	33470519	rs7743060	C	T	100	PASS	AC=3150;AF=0.628994;AN=5008;NS=2504;DP=16066;EAS_AF=0.9345;AMR_AF=0.6614;AFR_AF=0.1778;EUR_AF=0.672;SAS_AF=0.8569;AA=C|||;VT=SNP
6	33470529	rs7743064	C	T	100	PASS	AC=523;AF=0.104433;AN=5008;NS=2504;DP=15807;EAS_AF=0.0506;AMR_AF=0.17;AFR_AF=0.0348;EUR_AF=0.2058;SAS_AF=0.1033;AA=C|||;VT=SNP
6	33470600	rs7743445	G	T	100	PASS	AC=523;AF=0.104433;AN=5008;NS=2504;DP=14239;EAS_AF=0.0506;AMR_AF=0.17;AFR_AF=0.0348;EUR_AF=0.2058;SAS_AF=0.1033;AA=G|||;VT=SNP
6	33471001	rs147360687	C	T	100	PASS	AC=55;AF=0.0109824;AN=5008;NS=2504;DP=23503;EAS_AF=0.0099;AMR_AF=0.0014;AFR_AF=0.0204;EUR_AF=0.0089;SAS_AF=0.0082;AA=C|||;VT=SNP
6	33471059	rs9366823	C	T	100	PASS	AC=3309;AF=0.660743;AN=5008;NS=2504;DP=22430;EAS_AF=0.9395;AMR_AF=0.6643;AFR_AF=0.2874;EUR_AF=0.675;SAS_AF=0.8609;AA=C|||;VT=SNP
6	33471077	rs55683509	A	G	100	PASS	AC=524;AF=0.104633;AN=5008;NS=2504;DP=22069;EAS_AF=0.0516;AMR_AF=0.17;AFR_AF=0.0348;EUR_AF=0.2058;SAS_AF=0.1033;AA=A|||;VT=SNP
6	33471280	rs55659258	C	A	100	PASS	AC=524;AF=0.104633;AN=5008;NS=2504;DP=20854;EAS_AF=0.0516;AMR_AF=0.17;AFR_AF=0.0348;EUR_AF=0.2058;SAS_AF=0.1033;AA=C|||;VT=SNP
6	33471630	rs9394153	A	C	100	PASS	AC=3309;AF=0.660743;AN=5008;NS=2504;DP=20824;EAS_AF=0.9395;AMR_AF=0.6643;AFR_AF=0.2874;EUR_AF=0.675;SAS_AF=0.8609;AA=A|||;VT=SNP
6	33471652	rs6911036	C	G	100	PASS	AC=524;AF=0.104633;AN=5008;NS=2504;DP=21330;EAS_AF=0.0516;AMR_AF=0.17;AFR_AF=0.0348;EUR_AF=0.2058;SAS_AF=0.1033;AA=C|||;VT=SNP
6	33471721	rs9380364	T	C	100	PASS	AC=3309;AF=0.660743;AN=5008;NS=2504;DP=20578;EAS_AF=0.9395;AMR_AF=0.6643;AFR_AF=0.2874;EUR_AF=0.675;SAS_AF=0.8609;AA=T|||;VT=SNP
6	33471969	rs62405895	G	T	100	PASS	AC=468;AF=0.0934505;AN=5008;NS=2504;DP=14946;EAS_AF=0.0417;AMR_AF=0.1686;AFR_AF=0.0136;EUR_AF=0.1968;SAS_AF=0.0951;AA=G|||;VT=SNP
6	33472317	rs9380365	T	A	100	PASS	AC=1139;AF=0.227436;AN=5008;NS=2504;DP=17742;EAS_AF=0.244;AMR_AF=0.3055;AFR_AF=0.0083;EUR_AF=0.336;SAS_AF=0.3395;AA=T|||;VT=SNP
6	33472598	rs62405896	T	C	100	PASS	AC=524;AF=0.104633;AN=5008;NS=2504;DP=16048;EAS_AF=0.0516;AMR_AF=0.17;AFR_AF=0.0348;EUR_AF=0.2058;SAS_AF=0.1033;AA=T|||;VT=SNP
6	33472732	rs115257387	C	T	100	PASS	AC=57;AF=0.0113818;AN=5008;NS=2504;DP=17807;EAS_AF=0.0099;AMR_AF=0.0014;AFR_AF=0.0212;EUR_AF=0.0099;SAS_AF=0.0082;AA=C|||;VT=SNP
6	33472990	rs4713632	G	T	100	PASS	AC=3309;AF=0.660743;AN=5008;NS=2504;DP=17753;EAS_AF=0.9395;AMR_AF=0.6643;AFR_AF=0.2874;EUR_AF=0.675;SAS_AF=0.8609;AA=G|||;VT=SNP
6	33473633	rs7769296	G	A	100	PASS	AC=113;AF=0.0225639;AN=5008;NS=2504;DP=18607;EAS_AF=0.0109;AMR_AF=0.0029;AFR_AF=0.062;EUR_AF=0.0099;SAS_AF=0.0082;AA=G|||;VT=SNP
6	33474528	rs62405898	C	T	100	PASS	AC=468;AF=0.0934505;AN=5008;NS=2504;DP=16053;EAS_AF=0.0427;AMR_AF=0.1686;AFR_AF=0.0136;EUR_AF=0.1958;SAS_AF=0.0951;AA=C|||;VT=SNP
6	33474916	rs9380366	C	T	100	PASS	AC=3148;AF=0.628594;AN=5008;NS=2504;DP=11229;EAS_AF=0.9335;AMR_AF=0.6599;AFR_AF=0.1778;EUR_AF=0.672;SAS_AF=0.8569;AA=C|||;VT=SNP
6	33474975	rs9380367	G	A	100	PASS	AC=3309;AF=0.660743;AN=5008;NS=2504;DP=13081;EAS_AF=0.9395;AMR_AF=0.6643;AFR_AF=0.2874;EUR_AF=0.675;SAS_AF=0.8609;AA=G|||;VT=SNP
6	33475211	rs62405899	G	A	100	PASS	AC=525;AF=0.104832;AN=5008;NS=2504;DP=17591;EAS_AF=0.0516;AMR_AF=0.17;AFR_AF=0.0348;EUR_AF=0.2068;SAS_AF=0.1033;AA=G|||;VT=SNP
6	33475511	rs62405900	C	T	100	PASS	AC=3309;AF=0.660743;AN=5008;NS=2504;DP=15912;EAS_AF=0.9395;AMR_AF=0.6643;AFR_AF=0.2874;EUR_AF=0.675;SAS_AF=0.8609;AA=C|||;VT=SNP
6	33475542	rs62405901	G	A	100	PASS	AC=131;AF=0.0261581;AN=5008;NS=2504;DP=14144;EAS_AF=0.0069;AMR_AF=0.0317;AFR_AF=0.0053;EUR_AF=0.0586;SAS_AF=0.0368;AA=G|||;VT=SNP
6	33476576	rs3857557	C	T	100	PASS	AC=525;AF=0.104832;AN=5008;NS=2504;DP=17086;EAS_AF=0.0516;AMR_AF=0.17;AFR_AF=0.0356;EUR_AF=0.2058;SAS_AF=0.1033;AA=C|||;VT=SNP
6	33476695	rs62405902	G	A	100	PASS	AC=177;AF=0.0353435;AN=5008;NS=2504;DP=20963;EAS_AF=0.0298;AMR_AF=0.0605;AFR_AF=0.0061;EUR_AF=0.0606;SAS_AF=0.0368;AA=G|||;VT=SNP
6	33476718	rs7747216	C	T	100	PASS	AC=3309;AF=0.660743;AN=5008;NS=2504;DP=21246;EAS_AF=0.9395;AMR_AF=0.6643;AFR_AF=0.2874;EUR_AF=0.675;SAS_AF=0.8609;AA=C|||;VT=SNP
6	33476985	rs62405903	G	A	100	PASS	AC=177;AF=0.0353435;AN=5008;NS=2504;DP=16666;EAS_AF=0.0298;AMR_AF=0.0605;AFR_AF=0.0061;EUR_AF=0.0606;SAS_AF=0.0368;AA=G|||;VT=SNP
6	33477375	rs140702257	T	C	100	PASS	AC=58;AF=0.0115815;AN=5008;NS=2504;DP=18606;EAS_AF=0.0079;AMR_AF=0.0072;AFR_AF=0.0038;EUR_AF=0.0119;SAS_AF=0.0286;AA=T|||;VT=SNP
6	33478116	rs77412621	C	T	100	PASS	AC=144;AF=0.028754;AN=5008;NS=2504;DP=18175;EAS_AF=0.0536;AMR_AF=0.0317;AFR_AF=0.0045;EUR_AF=0.0388;SAS_AF=0.0235;AA=c|||;VT=SNP
6	33478496	rs9296092	A	G	100	PASS	AC=3148;AF=0.628594;AN=5008;NS=2504;DP=18968;EAS_AF=0.9335;AMR_AF=0.6599;AFR_AF=0.1778;EUR_AF=0.672;SAS_AF=0.8569;AA=A|||;VT=SNP
6	33479966	rs115934077	T	C	100	PASS	AC=55;AF=0.0109824;AN=5008;NS=2504;DP=15165;EAS_AF=0.0099;AMR_AF=0.0014;AFR_AF=0.0197;EUR_AF=0.0099;SAS_AF=0.0082;AA=T|||;VT=SNP
6	33480365	rs114328577	C	T	100	PASS	AC=55;AF=0.0109824;AN=5008;NS=2504;DP=20396;EAS_AF=0.0099;AMR_AF=0.0014;AFR_AF=0.0197;EUR_AF=0.0099;SAS_AF=0.0082;AA=C|||;VT=SNP
6	33480435	rs86715	A	G	100	PASS	AC=1327;AF=0.264976;AN=5008;NS=2504;DP=20589;EAS_AF=0.0575;AMR_AF=0.1614;AFR_AF=0.7088;EUR_AF=0.1342;SAS_AF=0.0869;AA=G|||;VT=SNP
6	33480738	rs68191	T	C	100	PASS	AC=856;AF=0.170927;AN=5008;NS=2504;DP=22091;EAS_AF=0.0337;AMR_AF=0.1297;AFR_AF=0.4077;EUR_AF=0.1083;SAS_AF=0.0859;AA=T|||;VT=SNP
6	33481204	rs210192	A	G	100	PASS	AC=1482;AF=0.295927;AN=5008;NS=2504;DP=19014;EAS_AF=0.0903;AMR_AF=0.2997;AFR_AF=0.5303;EUR_AF=0.3052;SAS_AF=0.1789;AA=N|||;VT=SNP
6	33481961	rs210193	C	T	100	PASS	AC=423;AF=0.0844649;AN=5008;NS=2504;DP=21227;EAS_AF=0.0218;AMR_AF=0.0893;AFR_AF=0.1467;EUR_AF=0.0795;SAS_AF=0.0665;AA=C|||;VT=SNP
6	33482054	rs10484894	C	T	100	PASS	AC=233;AF=0.0465256;AN=5008;NS=2504;DP=20085;EAS_AF=0.0149;AMR_AF=0.0187;AFR_AF=0.1271;EUR_AF=0.0209;SAS_AF=0.0164;AA=C|||;VT=SNP
6	33482146	rs210194	C	G	100	PASS	AC=1197;AF=0.239018;AN=5008;NS=2504;DP=19367;EAS_AF=0.0367;AMR_AF=0.1282;AFR_AF=0.6717;EUR_AF=0.1024;SAS_AF=0.0818;AA=G|||;VT=SNP
6	33483043	rs76851963	C	T	100	PASS	AC=238;AF=0.047524;AN=5008;NS=2504;DP=16458;EAS_AF=0.0149;AMR_AF=0.0173;AFR_AF=0.1324;EUR_AF=0.0209;SAS_AF=0.0153;AA=C|||;VT=SNP
6	33483163	rs11757738	G	A	100	PASS	AC=474;AF=0.0946486;AN=5008;NS=2504;DP=14610;EAS_AF=0.0456;AMR_AF=0.1744;AFR_AF=0.0136;EUR_AF=0.1938;SAS_AF=0.0961;AA=G|||;VT=SNP
6	33483218	rs210195	G	C	100	PASS	AC=940;AF=0.1877;AN=5008;NS=2504;DP=12554;EAS_AF=0.0228;AMR_AF=0.1081;AFR_AF=0.5212;EUR_AF=0.0835;SAS_AF=0.0706;AA=C|||;VT=SNP
6	33483312	rs169739	C	A	100	PASS	AC=425;AF=0.0848642;AN=5008;NS=2504;DP=10716;EAS_AF=0.0228;AMR_AF=0.0893;AFR_AF=0.143;EUR_AF=0.0815;SAS_AF=0.0706;AA=C|||;VT=SNP
6	33483916	rs210176	A	G	100	PASS	AC=936;AF=0.186901;AN=5008;NS=2504;DP=18154;EAS_AF=0.0228;AMR_AF=0.1066;AFR_AF=0.5189;EUR_AF=0.0835;SAS_AF=0.0706;AA=a|||;VT=SNP
6	33484156	rs183339370	A	G	100	PASS	AC=52;AF=0.0103834;AN=5008;NS=2504;DP=15612;EAS_AF=0.0099;AMR_AF=0.0014;AFR_AF=0.0182;EUR_AF=0.0089;SAS_AF=0.0082;AA=A|||;VT=SNP
6	33484347	rs62405905	C	A	100	PASS	AC=193;AF=0.0385383;AN=5008;NS=2504;DP=15677;EAS_AF=0.0357;AMR_AF=0.0648;AFR_AF=0.0061;EUR_AF=0.0606;SAS_AF=0.044;AA=c|||;VT=SNP
6	33484473	rs210177	A	G	100	PASS	AC=1414;AF=0.282348;AN=5008;NS=2504;DP=18310;EAS_AF=0.0685;AMR_AF=0.2824;AFR_AF=0.5348;EUR_AF=0.2773;SAS_AF=0.1667;AA=G|||;VT=SNP
6	33484505	rs210178	C	T	100	PASS	AC=900;AF=0.179712;AN=5008;NS=2504;DP=18996;EAS_AF=0.0685;AMR_AF=0.2637;AFR_AF=0.1566;EUR_AF=0.2763;SAS_AF=0.1667;AA=C|||;VT=SNP
6	33485236	rs210179	C	T	100	PASS	AC=2821;AF=0.563299;AN=5008;NS=2504;DP=20553;EAS_AF=0.5496;AMR_AF=0.4683;AFR_AF=0.8026;EUR_AF=0.4314;SAS_AF=0.4571;AA=T|||;VT=SNP
6	33485259	rs210180	T	A	100	PASS	AC=1560;AF=0.311502;AN=5008;NS=2504;DP=20321;EAS_AF=0.0724;AMR_AF=0.2997;AFR_AF=0.6188;EUR_AF=0.2893;SAS_AF=0.1738;AA=A|||;VT=SNP
6	33485609	rs77793425	A	G	100	PASS	AC=92;AF=0.0183706;AN=5008;NS=2504;DP=19582;EAS_AF=0.0099;AMR_AF=0.0029;AFR_AF=0.0477;EUR_AF=0.0089;SAS_AF=0.0082;AA=A|||;VT=SNP
6	33485800	rs192579512	A	T	100	PASS	AC=93;AF=0.0185703;AN=5008;NS=2504;DP=15206;EAS_AF=0.0099;AMR_AF=0.0043;AFR_AF=0.0477;EUR_AF=0.0089;SAS_AF=0.0082;AA=A|||;VT=SNP
6	33485954	rs79804257	A	T	100	PASS	AC=28;AF=0.00559105;AN=5008;NS=2504;DP=16669;EAS_AF=0.0109;AMR_AF=0.0029;AFR_AF=0;EUR_AF=0.004;SAS_AF=0.0112;AA=A|||;VT=SNP
6	33486366	rs210182	C	T	100	PASS	AC=1450;AF=0.289537;AN=5008;NS=2504;DP=13266;EAS_AF=0.0813;AMR_AF=0.2997;AFR_AF=0.5333;EUR_AF=0.2843;SAS_AF=0.1728;AA=C|||;VT=SNP
6	33486610	rs6457729	C	T	100	PASS	AC=220;AF=0.0439297;AN=5008;NS=2504;DP=12060;EAS_AF=0.0099;AMR_AF=0.0058;AFR_AF=0.1415;EUR_AF=0.0109;SAS_AF=0.0082;AA=T|||;VT=SNP
6	33486732	rs6457730	G	A	100	PASS	AC=220;AF=0.0439297;AN=5008;NS=2504;DP=15115;EAS_AF=0.0099;AMR_AF=0.0058;AFR_AF=0.1415;EUR_AF=0.0109;SAS_AF=0.0082;AA=A|||;VT=SNP
6	33486841	rs210183	A	G	100	PASS	AC=1786;AF=0.356629;AN=5008;NS=2504;DP=17019;EAS_AF=0.0913;AMR_AF=0.3084;AFR_AF=0.7617;EUR_AF=0.2962;SAS_AF=0.1789;AA=N|||;VT=SNP
6	33486954	rs210184	A	G	100	PASS	AC=1765;AF=0.352436;AN=5008;NS=2504;DP=18454;EAS_AF=0.0913;AMR_AF=0.3084;AFR_AF=0.7458;EUR_AF=0.2962;SAS_AF=0.1789;AA=G|||;VT=SNP
6	33486983	rs117432366	C	T	100	PASS	AC=77;AF=0.0153754;AN=5008;NS=2504;DP=18519;EAS_AF=0.0704;AMR_AF=0;AFR_AF=0;EUR_AF=0;SAS_AF=0.0061;AA=C|||;VT=SNP
6	33487302	rs73741934	C	T	100	PASS	AC=220;AF=0.0439297;AN=5008;NS=2504;DP=21372;EAS_AF=0.0099;AMR_AF=0.0058;AFR_AF=0.1415;EUR_AF=0.0109;SAS_AF=0.0082;AA=C|||;VT=SNP
6	33487616	rs144015226	C	G	100	PASS	AC=94;AF=0.01877;AN=5008;NS=2504;DP=14382;EAS_AF=0.0099;AMR_AF=0.0043;AFR_AF=0.0477;EUR_AF=0.0099;SAS_AF=0.0082;AA=C|||;VT=SNP
6	33487628	rs114069685	G	A	100	PASS	AC=68;AF=0.0135783;AN=5008;NS=2504;DP=13596;EAS_AF=0.0099;AMR_AF=0.0029;AFR_AF=0.0295;EUR_AF=0.0089;SAS_AF=0.0082;AA=G|||;VT=SNP
6	33487634	rs9469449	G	A	100	PASS	AC=226;AF=0.0451278;AN=5008;NS=2504;DP=13079;EAS_AF=0.0109;AMR_AF=0.0058;AFR_AF=0.143;EUR_AF=0.0129;SAS_AF=0.0092;AA=A|||;VT=SNP
6	33488025	rs210185	A	G	100	PASS	AC=1653;AF=0.330072;AN=5008;NS=2504;DP=19803;EAS_AF=0.0913;AMR_AF=0.304;AFR_AF=0.6634;EUR_AF=0.2962;SAS_AF=0.1789;AA=G|||;VT=SNP
6	33488029	rs9469450	C	A	100	PASS	AC=220;AF=0.0439297;AN=5008;NS=2504;DP=20000;EAS_AF=0.0099;AMR_AF=0.0058;AFR_AF=0.1415;EUR_AF=0.0109;SAS_AF=0.0082;AA=A|||;VT=SNP
6	33488030	rs78075721	G	A	100	PASS	AC=284;AF=0.0567093;AN=5008;NS=2504;DP=20052;EAS_AF=0.129;AMR_AF=0.0605;AFR_AF=0.0023;EUR_AF=0.0467;SAS_AF=0.0634;AA=G|||;VT=SNP
6	33488032	rs6906305	G	A	100	PASS	AC=93;AF=0.0185703;AN=5008;NS=2504;DP=19884;EAS_AF=0.0099;AMR_AF=0.0043;AFR_AF=0.0477;EUR_AF=0.0089;SAS_AF=0.0082;AA=G|||;VT=SNP
6	33488054	rs6905849	A	C	100	PASS	AC=220;AF=0.0439297;AN=5008;NS=2504;DP=20388;EAS_AF=0.0099;AMR_AF=0.0058;AFR_AF=0.1415;EUR_AF=0.0109;SAS_AF=0.0082;AA=A|||;VT=SNP
6	33488095	rs6906166	C	T	100	PASS	AC=220;AF=0.0439297;AN=5008;NS=2504;DP=21842;EAS_AF=0.0099;AMR_AF=0.0058;AFR_AF=0.1415;EUR_AF=0.0109;SAS_AF=0.0082;AA=C|||;VT=SNP
6	33488221	rs6906210	A	C	100	PASS	AC=224;AF=0.0447284;AN=5008;NS=2504;DP=21794;EAS_AF=0.0099;AMR_AF=0.0072;AFR_AF=0.143;EUR_AF=0.0119;SAS_AF=0.0082;AA=A|||;VT=SNP
6	33488249	rs6906395	C	T	100	PASS	AC=220;AF=0.0439297;AN=5008;NS=2504;DP=22279;EAS_AF=0.0099;AMR_AF=0.0058;AFR_AF=0.1415;EUR_AF=0.0109;SAS_AF=0.0082;AA=C|||;VT=SNP
6	33488403	rs6906733	C	G	100	PASS	AC=220;AF=0.0439297;AN=5008;NS=2504;DP=19154;EAS_AF=0.0099;AMR_AF=0.0058;AFR_AF=0.1415;EUR_AF=0.0109;SAS_AF=0.0082;AA=C|||;VT=SNP
6	33488512	rs6907221	G	C	100	PASS	AC=220;AF=0.0439297;AN=5008;NS=2504;DP=14714;EAS_AF=0.0099;AMR_AF=0.0058;AFR_AF=0.1415;EUR_AF=0.0109;SAS_AF=0.0082;AA=C|||;VT=SNP
6	33488549	rs6929647	T	C	100	PASS	AC=220;AF=0.0439297;AN=5008;NS=2504;DP=14189;EAS_AF=0.0099;AMR_AF=0.0058;AFR_AF=0.1415;EUR_AF=0.0109;SAS_AF=0.0082;AA=T|||;VT=SNP
6	33488659	rs1794683	G	A	100	PASS	AC=1425;AF=0.284545;AN=5008;NS=2504;DP=12867;EAS_AF=0.0813;AMR_AF=0.2983;AFR_AF=0.5159;EUR_AF=0.2853;SAS_AF=0.1708;AA=G|||;VT=SNP
6	33488667	rs115767596	A	G	100	PASS	AC=93;AF=0.0185703;AN=5008;NS=2504;DP=13080;EAS_AF=0.0099;AMR_AF=0.0043;AFR_AF=0.0477;EUR_AF=0.0089;SAS_AF=0.0082;AA=A|||;VT=SNP
6	33488995	rs210186	G	T	100	PASS	AC=1425;AF=0.284545;AN=5008;NS=2504;DP=13624;EAS_AF=0.0813;AMR_AF=0.2983;AFR_AF=0.5159;EUR_AF=0.2853;SAS_AF=0.1708;AA=G|||;VT=SNP
6	33489139	rs146212694	C	T	100	PASS	AC=93;AF=0.0185703;AN=5008;NS=2504;DP=14772;EAS_AF=0.0099;AMR_AF=0.0043;AFR_AF=0.0477;EUR_AF=0.0089;SAS_AF=0.0082;AA=C|||;VT=SNP
6	33489219	rs11757035	A	G	100	PASS	AC=489;AF=0.0976438;AN=5008;NS=2504;DP=15160;EAS_AF=0.0546;AMR_AF=0.1772;AFR_AF=0.0136;EUR_AF=0.1948;SAS_AF=0.0992;AA=A|||;VT=SNP
6	33489243	rs9469455	A	G	100	PASS	AC=220;AF=0.0439297;AN=5008;NS=2504;DP=15475;EAS_AF=0.0099;AMR_AF=0.0058;AFR_AF=0.1415;EUR_AF=0.0109;SAS_AF=0.0082;AA=G|||;VT=SNP
6	33489382	rs210187	T	G	100	PASS	AC=1767;AF=0.352835;AN=5008;NS=2504;DP=13201;EAS_AF=0.0913;AMR_AF=0.3069;AFR_AF=0.7466;EUR_AF=0.2972;SAS_AF=0.18;AA=G|||;VT=SNP
6	33489431	rs191902	G	A	100	PASS	AC=1426;AF=0.284744;AN=5008;NS=2504;DP=12061;EAS_AF=0.0813;AMR_AF=0.2983;AFR_AF=0.5159;EUR_AF=0.2853;SAS_AF=0.1718;AA=G|||;VT=SNP
6	33489506	rs184672488	C	G	100	PASS	AC=93;AF=0.0185703;AN=5008;NS=2504;DP=11310;EAS_AF=0.0099;AMR_AF=0.0043;AFR_AF=0.0477;EUR_AF=0.0089;SAS_AF=0.0082;AA=C|||;VT=SNP
6	33489863	rs9461869	C	T	100	PASS	AC=221;AF=0.0441294;AN=5008;NS=2504;DP=19253;EAS_AF=0.0099;AMR_AF=0.0058;AFR_AF=0.1415;EUR_AF=0.0109;SAS_AF=0.0092;AA=C|||;VT=SNP
6	33489864	rs9469456	C	G	100	PASS	AC=221;AF=0.0441294;AN=5008;NS=2504;DP=19309;EAS_AF=0.0099;AMR_AF=0.0058;AFR_AF=0.1415;EUR_AF=0.0109;SAS_AF=0.0092;AA=C|||;VT=SNP
6	33489882	rs9469457	G	A	100	PASS	AC=221;AF=0.0441294;AN=5008;NS=2504;DP=19588;EAS_AF=0.0099;AMR_AF=0.0058;AFR_AF=0.1415;EUR_AF=0.0109;SAS_AF=0.0092;AA=A|||;VT=SNP
6	33490370	rs6457731	C	T	100	PASS	AC=93;AF=0.0185703;AN=5008;NS=2504;DP=19300;EAS_AF=0.0099;AMR_AF=0.0043;AFR_AF=0.0477;EUR_AF=0.0089;SAS_AF=0.0082;AA=C|||;VT=SNP
6	33491003	rs79586148	G	A	100	PASS	AC=135;AF=0.0269569;AN=5008;NS=2504;DP=19404;EAS_AF=0.0456;AMR_AF=0.0317;AFR_AF=0.0053;EUR_AF=0.0368;SAS_AF=0.0235;AA=G|||;VT=SNP
6	33491057	rs6924409	G	C	100	PASS	AC=230;AF=0.0459265;AN=5008;NS=2504;DP=21029;EAS_AF=0.0099;AMR_AF=0.0058;AFR_AF=0.1475;EUR_AF=0.0119;SAS_AF=0.0092;AA=C|||;VT=SNP
6	33491287	rs210188	C	G	100	PASS	AC=1779;AF=0.355232;AN=5008;NS=2504;DP=20390;EAS_AF=0.0913;AMR_AF=0.3112;AFR_AF=0.7519;EUR_AF=0.2972;SAS_AF=0.182;AA=g|||;VT=SNP
6	33491375	rs117388411	G	A	100	PASS	AC=50;AF=0.00998403;AN=5008;NS=2504;DP=13976;EAS_AF=0.0238;AMR_AF=0.0346;AFR_AF=0.0008;EUR_AF=0;SAS_AF=0.001;AA=G|||;VT=SNP
6	33491485	rs58020942	G	T	100	PASS	AC=196;AF=0.0391374;AN=5008;NS=2504;DP=15740;EAS_AF=0.0099;AMR_AF=0.0043;AFR_AF=0.1241;EUR_AF=0.0109;SAS_AF=0.0082;AA=T|||;VT=SNP
6	33492073	rs11967090	T	A	100	PASS	AC=221;AF=0.0441294;AN=5008;NS=2504;DP=18291;EAS_AF=0.0099;AMR_AF=0.0058;AFR_AF=0.1422;EUR_AF=0.0109;SAS_AF=0.0082;AA=T|||;VT=SNP
6	33492327	rs11964491	G	A	100	PASS	AC=221;AF=0.0441294;AN=5008;NS=2504;DP=17150;EAS_AF=0.0099;AMR_AF=0.0058;AFR_AF=0.1422;EUR_AF=0.0109;SAS_AF=0.0082;AA=g|||;VT=SNP
6	33492666	rs190003	G	T	100	PASS	AC=1692;AF=0.337859;AN=5008;NS=2504;DP=16829;EAS_AF=0.0913;AMR_AF=0.3084;AFR_AF=0.6884;EUR_AF=0.2972;SAS_AF=0.181;AA=T|||;VT=SNP
6	33492761	rs1794685	G	A	100	PASS	AC=1427;AF=0.284944;AN=5008;NS=2504;DP=16580;EAS_AF=0.0813;AMR_AF=0.3012;AFR_AF=0.5144;EUR_AF=0.2853;SAS_AF=0.1728;AA=G|||;VT=SNP
6	33492795	rs146471502	G	A	100	PASS	AC=67;AF=0.0133786;AN=5008;NS=2504;DP=16106;EAS_AF=0.0099;AMR_AF=0.0014;AFR_AF=0.0295;EUR_AF=0.0089;SAS_AF=0.0082;AA=g|||;VT=SNP
6	33492801	rs145763836	G	A	100	PASS	AC=93;AF=0.0185703;AN=5008;NS=2504;DP=15675;EAS_AF=0.0099;AMR_AF=0.0043;AFR_AF=0.0477;EUR_AF=0.0089;SAS_AF=0.0082;AA=G|||;VT=SNP
6	33493033	rs10452603	G	A	100	PASS	AC=221;AF=0.0441294;AN=5008;NS=2504;DP=15174;EAS_AF=0.0099;AMR_AF=0.0058;AFR_AF=0.1422;EUR_AF=0.0109;SAS_AF=0.0082;AA=G|||;VT=SNP
6	33493043	rs10452604	C	T	100	PASS	AC=221;AF=0.0441294;AN=5008;NS=2504;DP=15042;EAS_AF=0.0099;AMR_AF=0.0058;AFR_AF=0.1422;EUR_AF=0.0109;SAS_AF=0.0082;AA=C|||;VT=SNP
6	33493071	rs10452588	A	G	100	PASS	AC=221;AF=0.0441294;AN=5008;NS=2504;DP=14512;EAS_AF=0.0099;AMR_AF=0.0058;AFR_AF=0.1422;EUR_AF=0.0109;SAS_AF=0.0082;AA=G|||;VT=SNP
6	33494076	rs58032164	G	T	100	PASS	AC=221;AF=0.0441294;AN=5008;NS=2504;DP=14115;EAS_AF=0.0099;AMR_AF=0.0058;AFR_AF=0.1422;EUR_AF=0.0109;SAS_AF=0.0082;AA=G|||;VT=SNP
6	33494589	rs58099519	A	G	100	PASS	AC=223;AF=0.0445288;AN=5008;NS=2504;DP=12574;EAS_AF=0.0099;AMR_AF=0.0058;AFR_AF=0.1422;EUR_AF=0.0109;SAS_AF=0.0102;AA=G|||;VT=SNP
6	33494660	rs61081787	T	C	100	PASS	AC=221;AF=0.0441294;AN=5008;NS=2504;DP=17340;EAS_AF=0.0099;AMR_AF=0.0058;AFR_AF=0.1422;EUR_AF=0.0109;SAS_AF=0.0082;AA=C|||;VT=SNP
6	33494787	rs75480191	C	T	100	PASS	AC=66;AF=0.0131789;AN=5008;NS=2504;DP=18315;EAS_AF=0.0377;AMR_AF=0.0346;AFR_AF=0.0008;EUR_AF=0.002;SAS_AF=0.001;AA=C|||;VT=SNP
6	33495020	rs9461870	A	G	100	PASS	AC=221;AF=0.0441294;AN=5008;NS=2504;DP=14675;EAS_AF=0.0099;AMR_AF=0.0058;AFR_AF=0.1422;EUR_AF=0.0109;SAS_AF=0.0082;AA=A|||;VT=SNP
6	33495170	rs28669267	T	A	100	PASS	AC=116;AF=0.0231629;AN=5008;NS=2504;DP=17480;EAS_AF=0.0159;AMR_AF=0.0245;AFR_AF=0.0015;EUR_AF=0.0477;SAS_AF=0.0337;AA=T|||;VT=SNP
6	33495189	rs9469460	A	T	100	PASS	AC=224;AF=0.0447284;AN=5008;NS=2504;DP=17715;EAS_AF=0.0129;AMR_AF=0.0058;AFR_AF=0.1422;EUR_AF=0.0109;SAS_AF=0.0082;AA=T|||;VT=SNP
6	33495216	rs114671305	T	G	100	PASS	AC=93;AF=0.0185703;AN=5008;NS=2504;DP=18644;EAS_AF=0.0099;AMR_AF=0.0043;AFR_AF=0.0477;EUR_AF=0.0089;SAS_AF=0.0082;AA=T|||;VT=SNP
6	33495333	rs147221450	A	T	100	PASS	AC=94;AF=0.01877;AN=5008;NS=2504;DP=15354;EAS_AF=0.0109;AMR_AF=0.0043;AFR_AF=0.0477;EUR_AF=0.0089;SAS_AF=0.0082;AA=A|||;VT=SNP
6	33495369	rs9469461	C	G	100	PASS	AC=221;AF=0.0441294;AN=5008;NS=2504;DP=15888;EAS_AF=0.0099;AMR_AF=0.0058;AFR_AF=0.1422;EUR_AF=0.0109;SAS_AF=0.0082;AA=C|||;VT=SNP
6	33495415	rs77964695	A	G	100	PASS	AC=220;AF=0.0439297;AN=5008;NS=2504;DP=16215;EAS_AF=0.0099;AMR_AF=0.0058;AFR_AF=0.1415;EUR_AF=0.0109;SAS_AF=0.0082;AA=A|||;VT=SNP
6	33495498	rs79269226	G	A	100	PASS	AC=221;AF=0.0441294;AN=5008;NS=2504;DP=17872;EAS_AF=0.0099;AMR_AF=0.0058;AFR_AF=0.1422;EUR_AF=0.0109;SAS_AF=0.0082;AA=A|||;VT=SNP
6	33495647	rs78248541	G	A	100	PASS	AC=221;AF=0.0441294;AN=5008;NS=2504;DP=19500;EAS_AF=0.0099;AMR_AF=0.0058;AFR_AF=0.1422;EUR_AF=0.0109;SAS_AF=0.0082;AA=A|||;VT=SNP
6	33495746	rs113328631	G	A	100	PASS	AC=234;AF=0.0467252;AN=5008;NS=2504;DP=17802;EAS_AF=0.0099;AMR_AF=0.0058;AFR_AF=0.152;EUR_AF=0.0109;SAS_AF=0.0082;AA=G|||;VT=SNP
6	33495753	rs151272307	G	T	100	PASS	AC=31;AF=0.0061901;AN=5008;NS=2504;DP=17710;EAS_AF=0.0109;AMR_AF=0.0086;AFR_AF=0;EUR_AF=0.007;SAS_AF=0.0072;AA=G|||;VT=SNP
6	33495807	rs9469462	A	G	100	PASS	AC=221;AF=0.0441294;AN=5008;NS=2504;DP=16177;EAS_AF=0.0099;AMR_AF=0.0058;AFR_AF=0.1422;EUR_AF=0.0109;SAS_AF=0.0082;AA=G|||;VT=SNP
6	33496098	rs9469463	G	C	100	PASS	AC=221;AF=0.0441294;AN=5008;NS=2504;DP=19278;EAS_AF=0.0099;AMR_AF=0.0058;AFR_AF=0.1422;EUR_AF=0.0109;SAS_AF=0.0082;AA=G|||;VT=SNP
6	33496099	rs9469464	G	T	100	PASS	AC=221;AF=0.0441294;AN=5008;NS=2504;DP=19294;EAS_AF=0.0099;AMR_AF=0.0058;AFR_AF=0.1422;EUR_AF=0.0109;SAS_AF=0.0082;AA=G|||;VT=SNP
6	33496201	rs9469465	A	G	100	PASS	AC=224;AF=0.0447284;AN=5008;NS=2504;DP=18243;EAS_AF=0.0109;AMR_AF=0.0058;AFR_AF=0.143;EUR_AF=0.0109;SAS_AF=0.0092;AA=G|||;VT=SNP
6	33496513	rs112782605	G	A	100	PASS	AC=95;AF=0.0189696;AN=5008;NS=2504;DP=19587;EAS_AF=0.0129;AMR_AF=0.0202;AFR_AF=0.0015;EUR_AF=0.0368;SAS_AF=0.0297;AA=G|||;VT=SNP
6	33496523	rs9469466	G	C	100	PASS	AC=221;AF=0.0441294;AN=5008;NS=2504;DP=19719;EAS_AF=0.0099;AMR_AF=0.0058;AFR_AF=0.1422;EUR_AF=0.0109;SAS_AF=0.0082;AA=G|||;VT=SNP
6	33496609	rs73743727	C	T	100	PASS	AC=221;AF=0.0441294;AN=5008;NS=2504;DP=19992;EAS_AF=0.0099;AMR_AF=0.0058;AFR_AF=0.1422;EUR_AF=0.0109;SAS_AF=0.0082;AA=C|||;VT=SNP
6	33496632	rs435945	C	T	100	PASS	AC=379;AF=0.0756789;AN=5008;NS=2504;DP=19668;EAS_AF=0.0169;AMR_AF=0.085;AFR_AF=0.1203;EUR_AF=0.0785;SAS_AF=0.0665;AA=C|||;VT=SNP
6	33496633	rs75598103	A	G	100	PASS	AC=67;AF=0.0133786;AN=5008;NS=2504;DP=19684;EAS_AF=0.0099;AMR_AF=0.0014;AFR_AF=0.0295;EUR_AF=0.0089;SAS_AF=0.0082;AA=A|||;VT=SNP
6	33496701	rs73743728	A	G	100	PASS	AC=221;AF=0.0441294;AN=5008;NS=2504;DP=18832;EAS_AF=0.0099;AMR_AF=0.0058;AFR_AF=0.1422;EUR_AF=0.0109;SAS_AF=0.0082;AA=a|||;VT=SNP
6	33496714	rs449242	T	G	100	PASS	AC=1780;AF=0.355431;AN=5008;NS=2504;DP=18912;EAS_AF=0.0923;AMR_AF=0.3112;AFR_AF=0.7519;EUR_AF=0.2982;SAS_AF=0.181;AA=G|||;VT=SNP
6	33496736	rs73743729	C	T	100	PASS	AC=222;AF=0.0443291;AN=5008;NS=2504;DP=19971;EAS_AF=0.0099;AMR_AF=0.0058;AFR_AF=0.1422;EUR_AF=0.0109;SAS_AF=0.0092;AA=C|||;VT=SNP
6	33496804	rs73743730	C	T	100	PASS	AC=221;AF=0.0441294;AN=5008;NS=2504;DP=21701;EAS_AF=0.0099;AMR_AF=0.0058;AFR_AF=0.1422;EUR_AF=0.0109;SAS_AF=0.0082;AA=T|||;VT=SNP
6	33497337	rs6929279	G	T	100	PASS	AC=221;AF=0.0441294;AN=5008;NS=2504;DP=17679;EAS_AF=0.0099;AMR_AF=0.0058;AFR_AF=0.1422;EUR_AF=0.0109;SAS_AF=0.0082;AA=T|||;VT=SNP
6	33497517	rs6929336	C	A	100	PASS	AC=221;AF=0.0441294;AN=5008;NS=2504;DP=19270;EAS_AF=0.0099;AMR_AF=0.0058;AFR_AF=0.1422;EUR_AF=0.0109;SAS_AF=0.0082;AA=A|||;VT=SNP
6	33497541	rs6929691	G	A	100	PASS	AC=221;AF=0.0441294;AN=5008;NS=2504;DP=19534;EAS_AF=0.0099;AMR_AF=0.0058;AFR_AF=0.1422;EUR_AF=0.0109;SAS_AF=0.0082;AA=G|||;VT=SNP
6	33497614	rs6909362	T	C	100	PASS	AC=221;AF=0.0441294;AN=5008;NS=2504;DP=18130;EAS_AF=0.0099;AMR_AF=0.0058;AFR_AF=0.1422;EUR_AF=0.0109;SAS_AF=0.0082;AA=C|||;VT=SNP
6	33498648	rs9469467	C	T	100	PASS	AC=221;AF=0.0441294;AN=5008;NS=2504;DP=15006;EAS_AF=0.0099;AMR_AF=0.0058;AFR_AF=0.1422;EUR_AF=0.0109;SAS_AF=0.0082;AA=C|||;VT=SNP
6	33498746	rs141210586	A	G	100	PASS	AC=93;AF=0.0185703;AN=5008;NS=2504;DP=15082;EAS_AF=0.0099;AMR_AF=0.0043;AFR_AF=0.0477;EUR_AF=0.0089;SAS_AF=0.0082;AA=A|||;VT=SNP
6	33498810	rs1794687	G	A	100	PASS	AC=1429;AF=0.285343;AN=5008;NS=2504;DP=16145;EAS_AF=0.0823;AMR_AF=0.3012;AFR_AF=0.5151;EUR_AF=0.2853;SAS_AF=0.1728;AA=G|||;VT=SNP
6	33499214	rs56386969	G	A	100	PASS	AC=221;AF=0.0441294;AN=5008;NS=2504;DP=17008;EAS_AF=0.0099;AMR_AF=0.0058;AFR_AF=0.1422;EUR_AF=0.0109;SAS_AF=0.0082;AA=G|||;VT=SNP
6	33499242	rs372469	A	C	100	PASS	AC=1780;AF=0.355431;AN=5008;NS=2504;DP=17092;EAS_AF=0.0923;AMR_AF=0.3112;AFR_AF=0.7519;EUR_AF=0.2982;SAS_AF=0.181;AA=a|||;VT=SNP
6	33499255	rs138256540	C	T	100	PASS	AC=68;AF=0.0135783;AN=5008;NS=2504;DP=16748;EAS_AF=0.0099;AMR_AF=0.0014;AFR_AF=0.0295;EUR_AF=0.0099;SAS_AF=0.0082;AA=C|||;VT=SNP
6	33499329	rs372846	A	G	100	PASS	AC=1660;AF=0.33147;AN=5008;NS=2504;DP=16202;EAS_AF=0.0923;AMR_AF=0.3069;AFR_AF=0.6634;EUR_AF=0.2982;SAS_AF=0.181;AA=a|||;VT=SNP
6	33499341	rs193217576	G	C	100	PASS	AC=93;AF=0.0185703;AN=5008;NS=2504;DP=16481;EAS_AF=0.0099;AMR_AF=0.0043;AFR_AF=0.0477;EUR_AF=0.0089;SAS_AF=0.0082;AA=G|||;VT=SNP
6	33499389	rs368429	G	T	100	PASS	AC=878;AF=0.175319;AN=5008;NS=2504;DP=14416;EAS_AF=0.0774;AMR_AF=0.2651;AFR_AF=0.1346;EUR_AF=0.2744;SAS_AF=0.1656;AA=G|||;VT=SNP
6	33499397	rs11755542	G	C	100	PASS	AC=492;AF=0.0982428;AN=5008;NS=2504;DP=14941;EAS_AF=0.0556;AMR_AF=0.1801;AFR_AF=0.0136;EUR_AF=0.1948;SAS_AF=0.0992;AA=G|||;VT=SNP
6	33499600	rs55644128	G	A	100	PASS	AC=221;AF=0.0441294;AN=5008;NS=2504;DP=12821;EAS_AF=0.0099;AMR_AF=0.0058;AFR_AF=0.1422;EUR_AF=0.0109;SAS_AF=0.0082;AA=A|||;VT=SNP
6	33499716	rs112101012	A	G	100	PASS	AC=221;AF=0.0441294;AN=5008;NS=2504;DP=13317;EAS_AF=0.0099;AMR_AF=0.0058;AFR_AF=0.1422;EUR_AF=0.0109;SAS_AF=0.0082;AA=a|||;VT=SNP
6	33499821	rs111561704	G	T	100	PASS	AC=221;AF=0.0441294;AN=5008;NS=2504;DP=13406;EAS_AF=0.0099;AMR_AF=0.0058;AFR_AF=0.1422;EUR_AF=0.0109;SAS_AF=0.0082;AA=G|||;VT=SNP
6	33499906	rs112267298	C	T	100	PASS	AC=221;AF=0.0441294;AN=5008;NS=2504;DP=13542;EAS_AF=0.0099;AMR_AF=0.0058;AFR_AF=0.1422;EUR_AF=0.0109;SAS_AF=0.0082;AA=C|||;VT=SNP
6	33500182	rs113029976	A	G	100	PASS	AC=227;AF=0.0453275;AN=5008;NS=2504;DP=14186;EAS_AF=0.0218;AMR_AF=0.0086;AFR_AF=0.1263;EUR_AF=0.0219;SAS_AF=0.0102;AA=a|||;VT=SNP
6	33500189	rs112342635	A	G	100	PASS	AC=199;AF=0.0397364;AN=5008;NS=2504;DP=14271;EAS_AF=0.0099;AMR_AF=0.0043;AFR_AF=0.1263;EUR_AF=0.0109;SAS_AF=0.0082;AA=A|||;VT=SNP
6	33500208	rs111843707	C	G	100	PASS	AC=199;AF=0.0397364;AN=5008;NS=2504;DP=14172;EAS_AF=0.0099;AMR_AF=0.0043;AFR_AF=0.1263;EUR_AF=0.0109;SAS_AF=0.0082;AA=c|||;VT=SNP
6	33500220	rs62405924	A	G	100	PASS	AC=209;AF=0.0417332;AN=5008;NS=2504;DP=14251;EAS_AF=0.0466;AMR_AF=0.0677;AFR_AF=0.0061;EUR_AF=0.0606;SAS_AF=0.047;AA=A|||;VT=SNP
6	33500527	rs112590833	T	C	100	PASS	AC=202;AF=0.0403355;AN=5008;NS=2504;DP=15500;EAS_AF=0.0099;AMR_AF=0.0043;AFR_AF=0.1271;EUR_AF=0.0109;SAS_AF=0.0102;AA=t|||;VT=SNP
6	33500556	rs146776473	G	A	100	PASS	AC=31;AF=0.0061901;AN=5008;NS=2504;DP=16060;EAS_AF=0.0109;AMR_AF=0.0072;AFR_AF=0;EUR_AF=0.008;SAS_AF=0.0072;AA=G|||;VT=SNP
6	33500724	rs56906858	A	G	100	PASS	AC=187;AF=0.0373403;AN=5008;NS=2504;DP=21753;EAS_AF=0.0109;AMR_AF=0.0101;AFR_AF=0.1157;EUR_AF=0.0089;SAS_AF=0.0072;AA=a|||;VT=SNP
6	33500764	rs377682712	T	C	100	PASS	AC=30;AF=0.00599042;AN=5008;NS=2504;DP=21393;EAS_AF=0.0109;AMR_AF=0.0072;AFR_AF=0;EUR_AF=0.007;SAS_AF=0.0072;AA=T|||;VT=SNP
6	33500930	rs55782090	G	C	100	PASS	AC=492;AF=0.0982428;AN=5008;NS=2504;DP=19157;EAS_AF=0.0556;AMR_AF=0.1801;AFR_AF=0.0136;EUR_AF=0.1948;SAS_AF=0.0992;AA=G|||;VT=SNP
6	33501330	rs453295	T	C	100	PASS	AC=378;AF=0.0754792;AN=5008;NS=2504;DP=18996;EAS_AF=0.0169;AMR_AF=0.085;AFR_AF=0.1188;EUR_AF=0.0795;SAS_AF=0.0665;AA=T|||;VT=SNP
6	33501648	rs62405926	A	G	100	PASS	AC=492;AF=0.0982428;AN=5008;NS=2504;DP=20870;EAS_AF=0.0556;AMR_AF=0.1801;AFR_AF=0.0136;EUR_AF=0.1948;SAS_AF=0.0992;AA=A|||;VT=SNP
6	33503804	rs144896221	G	A	100	PASS	AC=29;AF=0.00579073;AN=5008;NS=2504;DP=14726;EAS_AF=0.0099;AMR_AF=0.0014;AFR_AF=0.0008;EUR_AF=0.0089;SAS_AF=0.0082;AA=G|||;VT=SNP
6	33503914	rs9380368	A	C	100	PASS	AC=78;AF=0.0155751;AN=5008;NS=2504;DP=15346;EAS_AF=0.0675;AMR_AF=0.0115;AFR_AF=0.0008;EUR_AF=0;SAS_AF=0.001;AA=A|||;VT=SNP
6	33504462	rs447418	G	A	100	PASS	AC=1618;AF=0.323083;AN=5008;NS=2504;DP=14901;EAS_AF=0.0833;AMR_AF=0.3069;AFR_AF=0.6513;EUR_AF=0.2883;SAS_AF=0.1738;AA=A|||;VT=SNP
6	33504471	rs383936	T	C	100	PASS	AC=1737;AF=0.346845;AN=5008;NS=2504;DP=15026;EAS_AF=0.0823;AMR_AF=0.3112;AFR_AF=0.7398;EUR_AF=0.2883;SAS_AF=0.1738;AA=C|||;VT=SNP
6	33505190	rs371155	T	C	100	PASS	AC=1617;AF=0.322883;AN=5008;NS=2504;DP=17479;EAS_AF=0.0823;AMR_AF=0.3069;AFR_AF=0.6513;EUR_AF=0.2883;SAS_AF=0.1738;AA=T|||;VT=SNP
6	33505594	rs9469481	G	A	100	PASS	AC=1617;AF=0.322883;AN=5008;NS=2504;DP=24043;EAS_AF=0.0823;AMR_AF=0.3069;AFR_AF=0.6513;EUR_AF=0.2883;SAS_AF=0.1738;AA=A|||;VT=SNP
6	33505688	rs380163	A	G	100	PASS	AC=1617;AF=0.322883;AN=5008;NS=2504;DP=21836;EAS_AF=0.0823;AMR_AF=0.3069;AFR_AF=0.6513;EUR_AF=0.2883;SAS_AF=0.1738;AA=A|||;VT=SNP
6	33505746	rs367408	G	A	100	PASS	AC=1617;AF=0.322883;AN=5008;NS=2504;DP=21390;EAS_AF=0.0823;AMR_AF=0.3069;AFR_AF=0.6513;EUR_AF=0.2883;SAS_AF=0.1738;AA=A|||;VT=SNP
6	33505981	rs368716	T	C	100	PASS	AC=1617;AF=0.322883;AN=5008;NS=2504;DP=22212;EAS_AF=0.0823;AMR_AF=0.3069;AFR_AF=0.6513;EUR_AF=0.2883;SAS_AF=0.1738;AA=C|||;VT=SNP
6	33506067	rs396516	C	A	100	PASS	AC=1617;AF=0.322883;AN=5008;NS=2504;DP=21074;EAS_AF=0.0823;AMR_AF=0.3069;AFR_AF=0.6513;EUR_AF=0.2883;SAS_AF=0.1738;AA=C|||;VT=SNP
6	33506242	rs367897	G	C	100	PASS	AC=1616;AF=0.322684;AN=5008;NS=2504;DP=16831;EAS_AF=0.0823;AMR_AF=0.3069;AFR_AF=0.6513;EUR_AF=0.2883;SAS_AF=0.1728;AA=C|||;VT=SNP
6	33506565	rs404778	T	G	100	PASS	AC=1617;AF=0.322883;AN=5008;NS=2504;DP=15831;EAS_AF=0.0823;AMR_AF=0.3069;AFR_AF=0.6513;EUR_AF=0.2883;SAS_AF=0.1738;AA=G|||;VT=SNP
6	33506733	rs386879	T	A	100	PASS	AC=1655;AF=0.330471;AN=5008;NS=2504;DP=13731;EAS_AF=0.0823;AMR_AF=0.3098;AFR_AF=0.6778;EUR_AF=0.2893;SAS_AF=0.1738;AA=A|||;VT=SNP
6	33506742	rs405126	T	C	100	PASS	AC=1621;AF=0.323682;AN=5008;NS=2504;DP=13614;EAS_AF=0.0823;AMR_AF=0.3084;AFR_AF=0.652;EUR_AF=0.2903;SAS_AF=0.1738;AA=C|||;VT=SNP
6	33507059	rs62405927	A	G	100	PASS	AC=1746;AF=0.348642;AN=5008;NS=2504;DP=11776;EAS_AF=0.0833;AMR_AF=0.3112;AFR_AF=0.7413;EUR_AF=0.2903;SAS_AF=0.1779;AA=N|||;VT=SNP
6	33507256	rs9469483	G	C	100	PASS	AC=1617;AF=0.322883;AN=5008;NS=2504;DP=15249;EAS_AF=0.0823;AMR_AF=0.3069;AFR_AF=0.6513;EUR_AF=0.2883;SAS_AF=0.1738;AA=g|||;VT=SNP
6	33507723	rs210196	A	G	100	PASS	AC=878;AF=0.175319;AN=5008;NS=2504;DP=19998;EAS_AF=0.0774;AMR_AF=0.2666;AFR_AF=0.1346;EUR_AF=0.2734;SAS_AF=0.1656;AA=a|||;VT=SNP
6	33507991	rs210197	T	C	100	PASS	AC=1465;AF=0.292532;AN=5008;NS=2504;DP=21475;EAS_AF=0.0823;AMR_AF=0.3026;AFR_AF=0.5408;EUR_AF=0.2863;SAS_AF=0.1728;AA=T|||;VT=SNP
6	33508015	rs80052470	G	T	100	PASS	AC=149;AF=0.0297524;AN=5008;NS=2504;DP=21378;EAS_AF=0.1131;AMR_AF=0.0375;AFR_AF=0.0015;EUR_AF=0.004;SAS_AF=0.0031;AA=G|||;VT=SNP
6	33508476	rs76662639	G	A	100	PASS	AC=502;AF=0.10024;AN=5008;NS=2504;DP=18930;EAS_AF=0.0565;AMR_AF=0.1816;AFR_AF=0.0136;EUR_AF=0.1978;SAS_AF=0.1043;AA=G|||;VT=SNP
6	33508531	rs112538398	G	A	100	PASS	AC=274;AF=0.0547125;AN=5008;NS=2504;DP=19499;EAS_AF=0.0089;AMR_AF=0.1066;AFR_AF=0.0076;EUR_AF=0.1302;SAS_AF=0.0511;AA=G|||;VT=SNP
6	33509013	rs210198	A	G	100	PASS	AC=2901;AF=0.579273;AN=5008;NS=2504;DP=18393;EAS_AF=0.375;AMR_AF=0.6066;AFR_AF=0.7564;EUR_AF=0.6252;SAS_AF=0.4836;AA=G|||;VT=SNP
6	33509023	rs210199	A	C	100	PASS	AC=2973;AF=0.59365;AN=5008;NS=2504;DP=18072;EAS_AF=0.4167;AMR_AF=0.6239;AFR_AF=0.7474;EUR_AF=0.6481;SAS_AF=0.4908;AA=C|||;VT=SNP
6	33510028	rs147045999	C	T	100	PASS	AC=23;AF=0.00459265;AN=5008;NS=2504;DP=14387;EAS_AF=0.0089;AMR_AF=0.0014;AFR_AF=0;EUR_AF=0.008;SAS_AF=0.0051;AA=C|||;VT=SNP
6	33510585	rs210201	C	G	100	PASS	AC=1386;AF=0.276757;AN=5008;NS=2504;DP=15864;EAS_AF=0.128;AMR_AF=0.3228;AFR_AF=0.3994;EUR_AF=0.325;SAS_AF=0.182;AA=C|||;VT=SNP
6	33510724	rs210202	G	A	100	PASS	AC=1282;AF=0.25599;AN=5008;NS=2504;DP=18413;EAS_AF=0.128;AMR_AF=0.3098;AFR_AF=0.3306;EUR_AF=0.3211;SAS_AF=0.182;AA=G|||;VT=SNP
6	33511136	rs56069946	G	A	100	PASS	AC=499;AF=0.0996406;AN=5008;NS=2504;DP=16528;EAS_AF=0.0595;AMR_AF=0.1801;AFR_AF=0.0136;EUR_AF=0.1978;SAS_AF=0.0992;AA=G|||;VT=SNP
6	33511229	rs210203	G	A	100	PASS	AC=1282;AF=0.25599;AN=5008;NS=2504;DP=18680;EAS_AF=0.128;AMR_AF=0.3098;AFR_AF=0.3306;EUR_AF=0.3211;SAS_AF=0.182;AA=G|||;VT=SNP
6	33512143	rs62405929	A	G	100	PASS	AC=210;AF=0.0419329;AN=5008;NS=2504;DP=20069;EAS_AF=0.0496;AMR_AF=0.0706;AFR_AF=0.0061;EUR_AF=0.0626;SAS_AF=0.0409;AA=A|||;VT=SNP
6	33512733	rs79705984	A	G	100	PASS	AC=499;AF=0.0996406;AN=5008;NS=2504;DP=17060;EAS_AF=0.0595;AMR_AF=0.1801;AFR_AF=0.0136;EUR_AF=0.1978;SAS_AF=0.0992;AA=A|||;VT=SNP
6	33512745	rs210204	T	C	100	PASS	AC=1389;AF=0.277356;AN=5008;NS=2504;DP=17151;EAS_AF=0.131;AMR_AF=0.3228;AFR_AF=0.3994;EUR_AF=0.325;SAS_AF=0.182;AA=C|||;VT=SNP
6	33513080	rs76625847	T	G	100	PASS	AC=96;AF=0.0191693;AN=5008;NS=2504;DP=18496;EAS_AF=0.0437;AMR_AF=0.0159;AFR_AF=0.0076;EUR_AF=0.0229;SAS_AF=0.0082;AA=T|||;VT=SNP
6	33513161	rs210205	G	A	100	PASS	AC=1285;AF=0.256589;AN=5008;NS=2504;DP=17048;EAS_AF=0.131;AMR_AF=0.3098;AFR_AF=0.3306;EUR_AF=0.3211;SAS_AF=0.182;AA=G|||;VT=SNP
6	33513200	rs210206	T	C	100	PASS	AC=1389;AF=0.277356;AN=5008;NS=2504;DP=16327;EAS_AF=0.131;AMR_AF=0.3228;AFR_AF=0.3994;EUR_AF=0.325;SAS_AF=0.182;AA=T|||;VT=SNP
6	33513607	rs169740	A	G	100	PASS	AC=2926;AF=0.584265;AN=5008;NS=2504;DP=16160;EAS_AF=0.376;AMR_AF=0.621;AFR_AF=0.7421;EUR_AF=0.6561;SAS_AF=0.4857;AA=G|||;VT=SNP
6	33513968	rs12214883	A	G	100	PASS	AC=1158;AF=0.23123;AN=5008;NS=2504;DP=17863;EAS_AF=0.244;AMR_AF=0.2824;AFR_AF=0.0696;EUR_AF=0.329;SAS_AF=0.2996;AA=A|||;VT=SNP
6	33514093	rs9469485	C	T	100	PASS	AC=1538;AF=0.307109;AN=5008;NS=2504;DP=14941;EAS_AF=0.245;AMR_AF=0.2983;AFR_AF=0.3434;EUR_AF=0.331;SAS_AF=0.3037;AA=C|||;VT=SNP
6	33514204	rs210207	T	C	100	PASS	AC=1392;AF=0.277955;AN=5008;NS=2504;DP=16371;EAS_AF=0.131;AMR_AF=0.3228;AFR_AF=0.4002;EUR_AF=0.327;SAS_AF=0.182;AA=C|||;VT=SNP
6	33514227	rs526728	C	T	100	PASS	AC=1279;AF=0.255391;AN=5008;NS=2504;DP=16120;EAS_AF=0.131;AMR_AF=0.3098;AFR_AF=0.3253;EUR_AF=0.3221;SAS_AF=0.182;AA=C|||;VT=SNP
6	33514228	rs526726	A	G	100	PASS	AC=1288;AF=0.257188;AN=5008;NS=2504;DP=16161;EAS_AF=0.131;AMR_AF=0.3098;AFR_AF=0.3313;EUR_AF=0.3231;SAS_AF=0.182;AA=a|||;VT=SNP
6	33514341	rs210208	C	A	100	PASS	AC=1286;AF=0.256789;AN=5008;NS=2504;DP=16452;EAS_AF=0.131;AMR_AF=0.3098;AFR_AF=0.3306;EUR_AF=0.3221;SAS_AF=0.182;AA=C|||;VT=SNP
6	33514458	rs210209	C	T	100	PASS	AC=1289;AF=0.257388;AN=5008;NS=2504;DP=10944;EAS_AF=0.131;AMR_AF=0.3098;AFR_AF=0.3313;EUR_AF=0.3221;SAS_AF=0.184;AA=C|||;VT=SNP
6	33514494	rs210210	G	A	100	PASS	AC=1286;AF=0.256789;AN=5008;NS=2504;DP=15614;EAS_AF=0.131;AMR_AF=0.3098;AFR_AF=0.3306;EUR_AF=0.3221;SAS_AF=0.182;AA=G|||;VT=SNP
6	33514567	rs6918046	T	A	100	PASS	AC=2012;AF=0.401757;AN=5008;NS=2504;DP=15655;EAS_AF=0.2937;AMR_AF=0.353;AFR_AF=0.5946;EUR_AF=0.3698;SAS_AF=0.32;AA=A|||;VT=SNP
6	33515040	rs210150	T	C	100	PASS	AC=1388;AF=0.277157;AN=5008;NS=2504;DP=16207;EAS_AF=0.131;AMR_AF=0.3213;AFR_AF=0.3986;EUR_AF=0.326;SAS_AF=0.182;AA=C|||;VT=SNP
6	33515085	rs191901	T	G	100	PASS	AC=1286;AF=0.256789;AN=5008;NS=2504;DP=16789;EAS_AF=0.131;AMR_AF=0.3098;AFR_AF=0.3306;EUR_AF=0.3221;SAS_AF=0.182;AA=t|||;VT=SNP
6	33515191	rs10947409	G	C	100	PASS	AC=1536;AF=0.306709;AN=5008;NS=2504;DP=18684;EAS_AF=0.245;AMR_AF=0.2983;AFR_AF=0.3427;EUR_AF=0.33;SAS_AF=0.3037;AA=G|||;VT=SNP
6	33515221	rs210151	A	C	100	PASS	AC=1286;AF=0.256789;AN=5008;NS=2504;DP=19540;EAS_AF=0.13;AMR_AF=0.3098;AFR_AF=0.3313;EUR_AF=0.3221;SAS_AF=0.182;AA=A|||;VT=SNP
6	33515458	rs374251901	G	C	100	PASS	AC=18;AF=0.00359425;AN=5008;NS=2504;DP=18625;EAS_AF=0.0129;AMR_AF=0;AFR_AF=0;EUR_AF=0;SAS_AF=0.0051;AA=G|||;VT=SNP
6	33515520	rs210152	G	A	100	PASS	AC=4451;AF=0.888778;AN=5008;NS=2504;DP=18722;EAS_AF=0.877;AMR_AF=0.8314;AFR_AF=0.938;EUR_AF=0.836;SAS_AF=0.9294;AA=A|||;VT=SNP
6	33515611	rs80337648	G	T	100	PASS	AC=99;AF=0.0197684;AN=5008;NS=2504;DP=17873;EAS_AF=0.0258;AMR_AF=0.0072;AFR_AF=0.0008;EUR_AF=0.0099;SAS_AF=0.0583;AA=G|||;VT=SNP
6	33515958	rs6929165	T	G	100	PASS	AC=1000;AF=0.199681;AN=5008;NS=2504;DP=16003;EAS_AF=0.1131;AMR_AF=0.2248;AFR_AF=0.2829;EUR_AF=0.2416;SAS_AF=0.1155;AA=t|||;VT=SNP
6	33516013	rs6906961	G	A	100	PASS	AC=1000;AF=0.199681;AN=5008;NS=2504;DP=15921;EAS_AF=0.1141;AMR_AF=0.2248;AFR_AF=0.2821;EUR_AF=0.2416;SAS_AF=0.1155;AA=A|||;VT=SNP
6	33516251	rs75652975	C	T	100	PASS	AC=806;AF=0.160942;AN=5008;NS=2504;DP=16501;EAS_AF=0.0694;AMR_AF=0.2017;AFR_AF=0.2057;EUR_AF=0.2177;SAS_AF=0.1074;AA=C|||;VT=SNP
6	33516644	rs9461875	C	T	100	PASS	AC=810;AF=0.161741;AN=5008;NS=2504;DP=16251;EAS_AF=0.0704;AMR_AF=0.2032;AFR_AF=0.2065;EUR_AF=0.2187;SAS_AF=0.1074;AA=C|||;VT=SNP
6	33516657	rs9461876	C	T	100	PASS	AC=810;AF=0.161741;AN=5008;NS=2504;DP=16436;EAS_AF=0.0704;AMR_AF=0.2032;AFR_AF=0.2065;EUR_AF=0.2187;SAS_AF=0.1074;AA=C|||;VT=SNP
6	33516667	rs9461877	C	T	100	PASS	AC=808;AF=0.161342;AN=5008;NS=2504;DP=16994;EAS_AF=0.0704;AMR_AF=0.2017;AFR_AF=0.2057;EUR_AF=0.2187;SAS_AF=0.1074;AA=C|||;VT=SNP
6	33516803	rs79266482	C	T	100	PASS	AC=574;AF=0.114617;AN=5008;NS=2504;DP=18606;EAS_AF=0.0595;AMR_AF=0.183;AFR_AF=0.0673;EUR_AF=0.1998;SAS_AF=0.0992;AA=C|||;VT=SNP
6	33516804	rs9461878	A	G	100	PASS	AC=881;AF=0.175919;AN=5008;NS=2504;DP=18693;EAS_AF=0.0694;AMR_AF=0.2046;AFR_AF=0.2602;EUR_AF=0.2187;SAS_AF=0.1074;AA=G|||;VT=SNP
6	33516849	rs9469486	G	A	100	PASS	AC=881;AF=0.175919;AN=5008;NS=2504;DP=18481;EAS_AF=0.0694;AMR_AF=0.2046;AFR_AF=0.2602;EUR_AF=0.2187;SAS_AF=0.1074;AA=G|||;VT=SNP
6	33516907	rs9461879	C	T	100	PASS	AC=807;AF=0.161142;AN=5008;NS=2504;DP=16256;EAS_AF=0.0694;AMR_AF=0.2017;AFR_AF=0.2065;EUR_AF=0.2177;SAS_AF=0.1074;AA=C|||;VT=SNP
6	33516943	rs9469487	G	T	100	PASS	AC=882;AF=0.176118;AN=5008;NS=2504;DP=16164;EAS_AF=0.0694;AMR_AF=0.2061;AFR_AF=0.2602;EUR_AF=0.2187;SAS_AF=0.1074;AA=T|||;VT=SNP
6	33517117	rs9469488	G	T	100	PASS	AC=806;AF=0.160942;AN=5008;NS=2504;DP=18494;EAS_AF=0.0694;AMR_AF=0.2003;AFR_AF=0.2065;EUR_AF=0.2177;SAS_AF=0.1074;AA=G|||;VT=SNP
6	33517297	rs62405941	G	A	100	PASS	AC=806;AF=0.160942;AN=5008;NS=2504;DP=18290;EAS_AF=0.0685;AMR_AF=0.2017;AFR_AF=0.2073;EUR_AF=0.2167;SAS_AF=0.1074;AA=G|||;VT=SNP
6	33517346	rs62405942	G	A	100	PASS	AC=883;AF=0.176318;AN=5008;NS=2504;DP=18762;EAS_AF=0.0694;AMR_AF=0.2046;AFR_AF=0.2617;EUR_AF=0.2187;SAS_AF=0.1074;AA=A|||;VT=SNP
6	33517362	rs210156	A	G	100	PASS	AC=2953;AF=0.589657;AN=5008;NS=2504;DP=18284;EAS_AF=0.4187;AMR_AF=0.6182;AFR_AF=0.7322;EUR_AF=0.6531;SAS_AF=0.4877;AA=G|||;VT=SNP
6	33517510	rs56205713	A	G	100	PASS	AC=881;AF=0.175919;AN=5008;NS=2504;DP=14845;EAS_AF=0.0694;AMR_AF=0.2046;AFR_AF=0.2595;EUR_AF=0.2197;SAS_AF=0.1074;AA=G|||;VT=SNP
6	33517609	rs62405945	T	G	100	PASS	AC=880;AF=0.175719;AN=5008;NS=2504;DP=13862;EAS_AF=0.0694;AMR_AF=0.2046;AFR_AF=0.2595;EUR_AF=0.2187;SAS_AF=0.1074;AA=G|||;VT=SNP
6	33517790	rs7751338	C	A	100	PASS	AC=807;AF=0.161142;AN=5008;NS=2504;DP=14441;EAS_AF=0.0694;AMR_AF=0.2017;AFR_AF=0.2073;EUR_AF=0.2177;SAS_AF=0.1063;AA=C|||;VT=SNP
6	33518057	rs7775770	T	C	100	PASS	AC=881;AF=0.175919;AN=5008;NS=2504;DP=17142;EAS_AF=0.0694;AMR_AF=0.2046;AFR_AF=0.2602;EUR_AF=0.2187;SAS_AF=0.1074;AA=C|||;VT=SNP
6	33518110	rs7775914	T	C	100	PASS	AC=881;AF=0.175919;AN=5008;NS=2504;DP=17074;EAS_AF=0.0694;AMR_AF=0.2046;AFR_AF=0.2602;EUR_AF=0.2187;SAS_AF=0.1074;AA=C|||;VT=SNP
6	33518183	rs9296093	C	T	100	PASS	AC=807;AF=0.161142;AN=5008;NS=2504;DP=14015;EAS_AF=0.0694;AMR_AF=0.2017;AFR_AF=0.2065;EUR_AF=0.2177;SAS_AF=0.1074;AA=C|||;VT=SNP
6	33518255	rs546053541	G	A	100	PASS	AC=11;AF=0.00219649;AN=5008;NS=2504;DP=12634;EAS_AF=0.0109;AMR_AF=0;AFR_AF=0;EUR_AF=0;SAS_AF=0;AA=G|||;VT=SNP
6	33518258	rs7755821	C	T	100	PASS	AC=881;AF=0.175919;AN=5008;NS=2504;DP=12735;EAS_AF=0.0694;AMR_AF=0.2046;AFR_AF=0.2602;EUR_AF=0.2187;SAS_AF=0.1074;AA=C|||;VT=SNP
6	33518314	rs7776246	T	C	100	PASS	AC=881;AF=0.175919;AN=5008;NS=2504;DP=13937;EAS_AF=0.0694;AMR_AF=0.2046;AFR_AF=0.2602;EUR_AF=0.2187;SAS_AF=0.1074;AA=C|||;VT=SNP
6	33518714	rs9461880	C	T	100	PASS	AC=807;AF=0.161142;AN=5008;NS=2504;DP=13634;EAS_AF=0.0694;AMR_AF=0.2017;AFR_AF=0.2065;EUR_AF=0.2177;SAS_AF=0.1074;AA=C|||;VT=SNP
6	33518926	rs112405260	G	A	100	PASS	AC=809;AF=0.161542;AN=5008;NS=2504;DP=13714;EAS_AF=0.0694;AMR_AF=0.2017;AFR_AF=0.208;EUR_AF=0.2177;SAS_AF=0.1074;AA=G|||;VT=SNP
6	33518977	rs10807126	G	A	100	PASS	AC=1514;AF=0.302316;AN=5008;NS=2504;DP=12575;EAS_AF=0.244;AMR_AF=0.2983;AFR_AF=0.3321;EUR_AF=0.327;SAS_AF=0.2996;AA=G|||;VT=SNP
6	33519000	rs210157	C	T	100	PASS	AC=1887;AF=0.376797;AN=5008;NS=2504;DP=12535;EAS_AF=0.2619;AMR_AF=0.3862;AFR_AF=0.4425;EUR_AF=0.4095;SAS_AF=0.3661;AA=C|||;VT=SNP
6	33519231	rs5000098	T	G	100	PASS	AC=883;AF=0.176318;AN=5008;NS=2504;DP=18456;EAS_AF=0.0694;AMR_AF=0.2032;AFR_AF=0.2617;EUR_AF=0.2187;SAS_AF=0.1084;AA=G|||;VT=SNP
6	33519300	rs7761268	C	T	100	PASS	AC=881;AF=0.175919;AN=5008;NS=2504;DP=17130;EAS_AF=0.0694;AMR_AF=0.2017;AFR_AF=0.2617;EUR_AF=0.2187;SAS_AF=0.1074;AA=T|||;VT=SNP
6	33519308	rs210158	A	C	100	PASS	AC=3045;AF=0.608027;AN=5008;NS=2504;DP=17152;EAS_AF=0.4206;AMR_AF=0.6254;AFR_AF=0.7935;EUR_AF=0.6571;SAS_AF=0.4877;AA=C|||;VT=SNP
6	33519417	rs7761464	C	A	100	PASS	AC=901;AF=0.179912;AN=5008;NS=2504;DP=18098;EAS_AF=0.0694;AMR_AF=0.2017;AFR_AF=0.2769;EUR_AF=0.2187;SAS_AF=0.1074;AA=A|||;VT=SNP
6	33519493	rs75501442	A	G	100	PASS	AC=881;AF=0.175919;AN=5008;NS=2504;DP=17121;EAS_AF=0.0694;AMR_AF=0.2017;AFR_AF=0.2617;EUR_AF=0.2187;SAS_AF=0.1074;AA=G|||;VT=SNP
6	33519517	rs76589475	G	C	100	PASS	AC=881;AF=0.175919;AN=5008;NS=2504;DP=17364;EAS_AF=0.0694;AMR_AF=0.2017;AFR_AF=0.2617;EUR_AF=0.2187;SAS_AF=0.1074;AA=C|||;VT=SNP
6	33519542	rs80012910	G	A	100	PASS	AC=883;AF=0.176318;AN=5008;NS=2504;DP=18080;EAS_AF=0.0694;AMR_AF=0.2046;AFR_AF=0.2617;EUR_AF=0.2187;SAS_AF=0.1074;AA=A|||;VT=SNP
6	33519584	rs34222093	G	C	100	PASS	AC=883;AF=0.176318;AN=5008;NS=2504;DP=17484;EAS_AF=0.0694;AMR_AF=0.2046;AFR_AF=0.2617;EUR_AF=0.2187;SAS_AF=0.1074;AA=G|||;VT=SNP
6	33519603	rs210159	C	G	100	PASS	AC=373;AF=0.0744808;AN=5008;NS=2504;DP=17489;EAS_AF=0.0179;AMR_AF=0.0879;AFR_AF=0.1112;EUR_AF=0.0815;SAS_AF=0.0665;AA=C|||;VT=SNP
6	33519612	rs35150558	T	A	100	PASS	AC=881;AF=0.175919;AN=5008;NS=2504;DP=17486;EAS_AF=0.0694;AMR_AF=0.2032;AFR_AF=0.261;EUR_AF=0.2187;SAS_AF=0.1074;AA=A|||;VT=SNP
6	33519708	rs210160	T	G	100	PASS	AC=2955;AF=0.590056;AN=5008;NS=2504;DP=18303;EAS_AF=0.4206;AMR_AF=0.6182;AFR_AF=0.7322;EUR_AF=0.6531;SAS_AF=0.4877;AA=G|||;VT=SNP
6	33519751	rs35381461	T	C	100	PASS	AC=883;AF=0.176318;AN=5008;NS=2504;DP=17780;EAS_AF=0.0694;AMR_AF=0.2046;AFR_AF=0.2617;EUR_AF=0.2187;SAS_AF=0.1074;AA=C|||;VT=SNP
6	33519811	rs34308820	G	C	100	PASS	AC=883;AF=0.176318;AN=5008;NS=2504;DP=17677;EAS_AF=0.0694;AMR_AF=0.2046;AFR_AF=0.2617;EUR_AF=0.2187;SAS_AF=0.1074;AA=C|||;VT=SNP
6	33519815	rs35347341	C	A	100	PASS	AC=883;AF=0.176318;AN=5008;NS=2504;DP=17505;EAS_AF=0.0694;AMR_AF=0.2046;AFR_AF=0.2617;EUR_AF=0.2187;SAS_AF=0.1074;AA=C|||;VT=SNP
6	33520041	rs9461881	C	T	100	PASS	AC=883;AF=0.176318;AN=5008;NS=2504;DP=15797;EAS_AF=0.0694;AMR_AF=0.2046;AFR_AF=0.2617;EUR_AF=0.2187;SAS_AF=0.1074;AA=C|||;VT=SNP
6	33520064	rs9296094	A	G	100	PASS	AC=807;AF=0.161142;AN=5008;NS=2504;DP=16105;EAS_AF=0.0694;AMR_AF=0.2003;AFR_AF=0.2073;EUR_AF=0.2177;SAS_AF=0.1074;AA=A|||;VT=SNP
6	33520221	rs9461882	A	C	100	PASS	AC=809;AF=0.161542;AN=5008;NS=2504;DP=13473;EAS_AF=0.0694;AMR_AF=0.2017;AFR_AF=0.208;EUR_AF=0.2177;SAS_AF=0.1074;AA=A|||;VT=SNP
6	33520527	rs139797257	G	A	100	PASS	AC=70;AF=0.0139776;AN=5008;NS=2504;DP=16414;EAS_AF=0.0417;AMR_AF=0.0346;AFR_AF=0.0008;EUR_AF=0.002;SAS_AF=0.001;AA=G|||;VT=SNP
6	33520550	rs9461884	A	T	100	PASS	AC=883;AF=0.176318;AN=5008;NS=2504;DP=16644;EAS_AF=0.0694;AMR_AF=0.2046;AFR_AF=0.2617;EUR_AF=0.2187;SAS_AF=0.1074;AA=T|||;VT=SNP
6	33520747	rs78978280	T	A	100	PASS	AC=809;AF=0.161542;AN=5008;NS=2504;DP=15207;EAS_AF=0.0694;AMR_AF=0.2017;AFR_AF=0.208;EUR_AF=0.2177;SAS_AF=0.1074;AA=T|||;VT=SNP
6	33520790	rs113111213	A	G	100	PASS	AC=882;AF=0.176118;AN=5008;NS=2504;DP=15117;EAS_AF=0.0694;AMR_AF=0.2046;AFR_AF=0.261;EUR_AF=0.2187;SAS_AF=0.1074;AA=a|||;VT=SNP
6	33521069	rs9461885	G	T	100	PASS	AC=882;AF=0.176118;AN=5008;NS=2504;DP=16384;EAS_AF=0.0694;AMR_AF=0.2046;AFR_AF=0.261;EUR_AF=0.2187;SAS_AF=0.1074;AA=G|||;VT=SNP
6	33521097	rs4376348	A	G	100	PASS	AC=809;AF=0.161542;AN=5008;NS=2504;DP=16303;EAS_AF=0.0694;AMR_AF=0.2017;AFR_AF=0.208;EUR_AF=0.2177;SAS_AF=0.1074;AA=a|||;VT=SNP
6	33521170	rs3912039	A	G	100	PASS	AC=882;AF=0.176118;AN=5008;NS=2504;DP=17773;EAS_AF=0.0694;AMR_AF=0.2046;AFR_AF=0.261;EUR_AF=0.2187;SAS_AF=0.1074;AA=a|||;VT=SNP
6	33521186	rs3912040	G	C	100	PASS	AC=809;AF=0.161542;AN=5008;NS=2504;DP=17970;EAS_AF=0.0694;AMR_AF=0.2017;AFR_AF=0.208;EUR_AF=0.2177;SAS_AF=0.1074;AA=G|||;VT=SNP
6	33521271	rs3912041	T	C	100	PASS	AC=882;AF=0.176118;AN=5008;NS=2504;DP=16982;EAS_AF=0.0694;AMR_AF=0.2061;AFR_AF=0.2602;EUR_AF=0.2187;SAS_AF=0.1074;AA=t|||;VT=SNP
6	33521545	rs9469491	G	A	100	PASS	AC=882;AF=0.176118;AN=5008;NS=2504;DP=18207;EAS_AF=0.0694;AMR_AF=0.2046;AFR_AF=0.261;EUR_AF=0.2187;SAS_AF=0.1074;AA=A|||;VT=SNP
6	33521577	rs9366824	C	T	100	PASS	AC=1515;AF=0.302516;AN=5008;NS=2504;DP=17386;EAS_AF=0.244;AMR_AF=0.2983;AFR_AF=0.3328;EUR_AF=0.327;SAS_AF=0.2996;AA=C|||;VT=SNP
6	33521662	rs9469492	A	G	100	PASS	AC=809;AF=0.161542;AN=5008;NS=2504;DP=16724;EAS_AF=0.0694;AMR_AF=0.2017;AFR_AF=0.208;EUR_AF=0.2177;SAS_AF=0.1074;AA=A|||;VT=SNP
6	33521835	rs9469493	A	G	100	PASS	AC=882;AF=0.176118;AN=5008;NS=2504;DP=17319;EAS_AF=0.0694;AMR_AF=0.2046;AFR_AF=0.261;EUR_AF=0.2187;SAS_AF=0.1074;AA=N|||;VT=SNP
6	33521865	rs9469494	A	G	100	PASS	AC=1005;AF=0.200679;AN=5008;NS=2504;DP=16990;EAS_AF=0.1151;AMR_AF=0.2262;AFR_AF=0.2844;EUR_AF=0.2416;SAS_AF=0.1155;AA=G|||;VT=SNP
6	33522000	rs6900352	G	T	100	PASS	AC=41;AF=0.0081869;AN=5008;NS=2504;DP=17891;EAS_AF=0.0099;AMR_AF=0.0014;AFR_AF=0.0098;EUR_AF=0.0089;SAS_AF=0.0082;AA=G|||;VT=SNP
6	33522007	rs9469495	A	G	100	PASS	AC=882;AF=0.176118;AN=5008;NS=2504;DP=17574;EAS_AF=0.0694;AMR_AF=0.2046;AFR_AF=0.261;EUR_AF=0.2187;SAS_AF=0.1074;AA=a|||;VT=SNP
6	33522139	rs427624	C	T	100	PASS	AC=374;AF=0.0746805;AN=5008;NS=2504;DP=13795;EAS_AF=0.0179;AMR_AF=0.0879;AFR_AF=0.1112;EUR_AF=0.0815;SAS_AF=0.0675;AA=C|||;VT=SNP
6	33522152	rs9469497	A	G	100	PASS	AC=882;AF=0.176118;AN=5008;NS=2504;DP=13091;EAS_AF=0.0694;AMR_AF=0.2046;AFR_AF=0.261;EUR_AF=0.2187;SAS_AF=0.1074;AA=G|||;VT=SNP
6	33522363	rs56043172	T	G	100	PASS	AC=883;AF=0.176318;AN=5008;NS=2504;DP=17090;EAS_AF=0.0694;AMR_AF=0.2046;AFR_AF=0.2617;EUR_AF=0.2187;SAS_AF=0.1074;AA=N|||;VT=SNP
6	33522567	rs56206922	C	T	100	PASS	AC=883;AF=0.176318;AN=5008;NS=2504;DP=14615;EAS_AF=0.0694;AMR_AF=0.2046;AFR_AF=0.2617;EUR_AF=0.2187;SAS_AF=0.1074;AA=N|||;VT=SNP
6	33522753	rs62405948	A	C	100	PASS	AC=883;AF=0.176318;AN=5008;NS=2504;DP=16909;EAS_AF=0.0694;AMR_AF=0.2046;AFR_AF=0.2617;EUR_AF=0.2187;SAS_AF=0.1074;AA=N|||;VT=SNP
6	33522800	rs62405949	G	A	100	PASS	AC=810;AF=0.161741;AN=5008;NS=2504;DP=14243;EAS_AF=0.0694;AMR_AF=0.2017;AFR_AF=0.2088;EUR_AF=0.2177;SAS_AF=0.1074;AA=g|||;VT=SNP
6	33522910	rs210161	T	G	100	PASS	AC=2955;AF=0.590056;AN=5008;NS=2504;DP=13308;EAS_AF=0.4206;AMR_AF=0.6182;AFR_AF=0.7322;EUR_AF=0.6531;SAS_AF=0.4877;AA=N|||;VT=SNP
6	33523464	rs183348484	G	A	100	PASS	AC=9;AF=0.00179712;AN=5008;NS=2504;DP=18796;EAS_AF=0.0089;AMR_AF=0;AFR_AF=0;EUR_AF=0;SAS_AF=0;AA=g|||;VT=SNP
6	33523550	rs210167	C	T	100	PASS	AC=373;AF=0.0744808;AN=5008;NS=2504;DP=20480;EAS_AF=0.0179;AMR_AF=0.0879;AFR_AF=0.1104;EUR_AF=0.0815;SAS_AF=0.0675;AA=c|||;VT=SNP
6	33523576	rs117184686	G	A	100	PASS	AC=188;AF=0.0375399;AN=5008;NS=2504;DP=20178;EAS_AF=0.0685;AMR_AF=0.0058;AFR_AF=0.0015;EUR_AF=0.002;SAS_AF=0.1135;AA=g|||;VT=SNP
6	33523586	rs56100919	T	C	100	PASS	AC=884;AF=0.176518;AN=5008;NS=2504;DP=19563;EAS_AF=0.0694;AMR_AF=0.2046;AFR_AF=0.2617;EUR_AF=0.2187;SAS_AF=0.1084;AA=t|||;VT=SNP
6	33523611	rs55836835	T	C	100	PASS	AC=884;AF=0.176518;AN=5008;NS=2504;DP=18167;EAS_AF=0.0694;AMR_AF=0.2046;AFR_AF=0.2617;EUR_AF=0.2187;SAS_AF=0.1084;AA=t|||;VT=SNP
6	33523627	rs80085358	C	T	100	PASS	AC=811;AF=0.161941;AN=5008;NS=2504;DP=17449;EAS_AF=0.0694;AMR_AF=0.2017;AFR_AF=0.2088;EUR_AF=0.2177;SAS_AF=0.1084;AA=c|||;VT=SNP
6	33523699	rs56320735	T	C	100	PASS	AC=882;AF=0.176118;AN=5008;NS=2504;DP=15526;EAS_AF=0.0685;AMR_AF=0.2046;AFR_AF=0.2617;EUR_AF=0.2187;SAS_AF=0.1074;AA=t|||;VT=SNP
6	33523707	rs55738531	C	T	100	PASS	AC=809;AF=0.161542;AN=5008;NS=2504;DP=15446;EAS_AF=0.0685;AMR_AF=0.2017;AFR_AF=0.2088;EUR_AF=0.2177;SAS_AF=0.1074;AA=c|||;VT=SNP
6	33523778	rs55963187	G	C	100	PASS	AC=810;AF=0.161741;AN=5008;NS=2504;DP=15028;EAS_AF=0.0694;AMR_AF=0.2017;AFR_AF=0.2088;EUR_AF=0.2177;SAS_AF=0.1074;AA=g|||;VT=SNP
6	33524003	rs210168	C	T	100	PASS	AC=372;AF=0.0742812;AN=5008;NS=2504;DP=14597;EAS_AF=0.0179;AMR_AF=0.0879;AFR_AF=0.1104;EUR_AF=0.0815;SAS_AF=0.0665;AA=-|||;VT=SNP
6	33524160	rs9469498	T	C	100	PASS	AC=811;AF=0.161941;AN=5008;NS=2504;DP=10633;EAS_AF=0.0694;AMR_AF=0.2017;AFR_AF=0.2095;EUR_AF=0.2177;SAS_AF=0.1074;AA=-|||;VT=SNP
6	33524350	rs148284489	G	A	100	PASS	AC=60;AF=0.0119808;AN=5008;NS=2504;DP=10007;EAS_AF=0.0575;AMR_AF=0;AFR_AF=0;EUR_AF=0;SAS_AF=0.002;AA=G|||;VT=SNP
6	33524529	rs112113649	A	G	100	PASS	AC=884;AF=0.176518;AN=5008;NS=2504;DP=5028;EAS_AF=0.0694;AMR_AF=0.2046;AFR_AF=0.2625;EUR_AF=0.2187;SAS_AF=0.1074;AA=A|||;VT=SNP
6	33524657	rs111797038	A	G	100	PASS	AC=811;AF=0.161941;AN=5008;NS=2504;DP=7019;EAS_AF=0.0694;AMR_AF=0.2017;AFR_AF=0.2095;EUR_AF=0.2177;SAS_AF=0.1074;AA=A|||;VT=SNP
6	33524760	rs62405953	C	T	100	PASS	AC=882;AF=0.176118;AN=5008;NS=2504;DP=15143;EAS_AF=0.0694;AMR_AF=0.2032;AFR_AF=0.2625;EUR_AF=0.2177;SAS_AF=0.1074;AA=C|||;VT=SNP
6	33524792	rs75082458	C	T	100	PASS	AC=809;AF=0.161542;AN=5008;NS=2504;DP=14987;EAS_AF=0.0694;AMR_AF=0.2003;AFR_AF=0.2095;EUR_AF=0.2167;SAS_AF=0.1074;AA=C|||;VT=SNP
6	33524820	rs62405954	T	C	100	PASS	AC=240;AF=0.0479233;AN=5008;NS=2504;DP=14766;EAS_AF=0.006;AMR_AF=0.1686;AFR_AF=0.0008;EUR_AF=0.0805;SAS_AF=0.0358;AA=T|||;VT=SNP
6	33525086	rs139724029	C	T	100	PASS	AC=802;AF=0.160144;AN=5008;NS=2504;DP=17524;EAS_AF=0.0694;AMR_AF=0.2017;AFR_AF=0.2035;EUR_AF=0.2167;SAS_AF=0.1074;AA=C|||;VT=SNP
6	33525408	rs369200288	G	A	100	PASS	AC=25;AF=0.00499201;AN=5008;NS=2504;DP=18757;EAS_AF=0.0159;AMR_AF=0;AFR_AF=0;EUR_AF=0;SAS_AF=0.0092;AA=G|||;VT=SNP
6	33525559	rs7765263	A	G	100	PASS	AC=890;AF=0.177716;AN=5008;NS=2504;DP=18975;EAS_AF=0.0694;AMR_AF=0.2046;AFR_AF=0.2625;EUR_AF=0.2247;SAS_AF=0.1074;AA=A|||;VT=SNP
6	33525598	rs7765393	A	T	100	PASS	AC=890;AF=0.177716;AN=5008;NS=2504;DP=18378;EAS_AF=0.0694;AMR_AF=0.2046;AFR_AF=0.2625;EUR_AF=0.2247;SAS_AF=0.1074;AA=T|||;VT=SNP
6	33525680	rs210170	T	C	100	PASS	AC=2980;AF=0.595048;AN=5008;NS=2504;DP=20866;EAS_AF=0.4206;AMR_AF=0.6268;AFR_AF=0.7451;EUR_AF=0.6551;SAS_AF=0.4877;AA=C|||;VT=SNP
6	33526060	rs9469499	A	G	100	PASS	AC=891;AF=0.177915;AN=5008;NS=2504;DP=19634;EAS_AF=0.0694;AMR_AF=0.2046;AFR_AF=0.2625;EUR_AF=0.2247;SAS_AF=0.1084;AA=G|||;VT=SNP
6	33526196	rs9469500	C	T	100	PASS	AC=817;AF=0.163139;AN=5008;NS=2504;DP=20780;EAS_AF=0.0694;AMR_AF=0.2017;AFR_AF=0.2095;EUR_AF=0.2237;SAS_AF=0.1074;AA=C|||;VT=SNP
6	33526575	rs536281225	G	A	100	PASS	AC=26;AF=0.00519169;AN=5008;NS=2504;DP=16273;EAS_AF=0.0248;AMR_AF=0;AFR_AF=0;EUR_AF=0;SAS_AF=0.001;AA=G|||;VT=SNP
6	33526587	rs9469501	T	G	100	PASS	AC=889;AF=0.177516;AN=5008;NS=2504;DP=16332;EAS_AF=0.0694;AMR_AF=0.2046;AFR_AF=0.2617;EUR_AF=0.2247;SAS_AF=0.1074;AA=t|||;VT=SNP
6	33526612	rs210171	G	A	100	PASS	AC=372;AF=0.0742812;AN=5008;NS=2504;DP=17122;EAS_AF=0.0179;AMR_AF=0.0879;AFR_AF=0.1104;EUR_AF=0.0815;SAS_AF=0.0665;AA=G|||;VT=SNP
6	33526648	rs9469502	G	A	100	PASS	AC=888;AF=0.177316;AN=5008;NS=2504;DP=18098;EAS_AF=0.0694;AMR_AF=0.2046;AFR_AF=0.261;EUR_AF=0.2247;SAS_AF=0.1074;AA=-|||;VT=SNP
6	33526827	rs9461887	C	T	100	PASS	AC=817;AF=0.163139;AN=5008;NS=2504;DP=15247;EAS_AF=0.0704;AMR_AF=0.2017;AFR_AF=0.2088;EUR_AF=0.2237;SAS_AF=0.1074;AA=C|||;VT=SNP
6	33526951	rs183300	T	C	100	PASS	AC=2896;AF=0.578275;AN=5008;NS=2504;DP=17603;EAS_AF=0.377;AMR_AF=0.6124;AFR_AF=0.7284;EUR_AF=0.6511;SAS_AF=0.4836;AA=t|||;VT=SNP
6	33527176	rs62405955	T	C	100	PASS	AC=890;AF=0.177716;AN=5008;NS=2504;DP=18057;EAS_AF=0.0694;AMR_AF=0.2046;AFR_AF=0.2625;EUR_AF=0.2247;SAS_AF=0.1074;AA=t|||;VT=SNP
6	33527234	rs9469503	G	T	100	PASS	AC=889;AF=0.177516;AN=5008;NS=2504;DP=17931;EAS_AF=0.0694;AMR_AF=0.2046;AFR_AF=0.2617;EUR_AF=0.2247;SAS_AF=0.1074;AA=G|||;VT=SNP
6	33527243	rs9469504	G	A	100	PASS	AC=889;AF=0.177516;AN=5008;NS=2504;DP=17924;EAS_AF=0.0694;AMR_AF=0.2046;AFR_AF=0.2617;EUR_AF=0.2247;SAS_AF=0.1074;AA=G|||;VT=SNP
6	33527348	rs9469505	A	G	100	PASS	AC=889;AF=0.177516;AN=5008;NS=2504;DP=18376;EAS_AF=0.0694;AMR_AF=0.2046;AFR_AF=0.2617;EUR_AF=0.2247;SAS_AF=0.1074;AA=a|||;VT=SNP
6	33527792	rs210173	A	G	100	PASS	AC=372;AF=0.0742812;AN=5008;NS=2504;DP=20172;EAS_AF=0.0179;AMR_AF=0.0879;AFR_AF=0.1104;EUR_AF=0.0815;SAS_AF=0.0665;AA=A|||;VT=SNP
6	33527897	rs9469506	A	G	100	PASS	AC=890;AF=0.177716;AN=5008;NS=2504;DP=20035;EAS_AF=0.0694;AMR_AF=0.2046;AFR_AF=0.2625;EUR_AF=0.2247;SAS_AF=0.1074;AA=a|||;VT=SNP
6	33528103	rs62407561	T	C	100	PASS	AC=889;AF=0.177516;AN=5008;NS=2504;DP=19478;EAS_AF=0.0694;AMR_AF=0.2046;AFR_AF=0.2617;EUR_AF=0.2247;SAS_AF=0.1074;AA=T|||;VT=SNP
6	33528233	rs142607023	C	T	100	PASS	AC=67;AF=0.0133786;AN=5008;NS=2504;DP=18598;EAS_AF=0.0298;AMR_AF=0.0159;AFR_AF=0;EUR_AF=0.0229;SAS_AF=0.0031;AA=C|||;VT=SNP
6	33528281	rs138892259	C	T	100	PASS	AC=123;AF=0.0245607;AN=5008;NS=2504;DP=18847;EAS_AF=0.0456;AMR_AF=0.0216;AFR_AF=0.0234;EUR_AF=0.0229;SAS_AF=0.0082;AA=C|||;VT=SNP
6	33528466	rs3846854	T	C	100	PASS	AC=889;AF=0.177516;AN=5008;NS=2504;DP=18491;EAS_AF=0.0694;AMR_AF=0.2046;AFR_AF=0.2617;EUR_AF=0.2247;SAS_AF=0.1074;AA=t|||;VT=SNP
6	33528739	rs11751684	G	T	100	PASS	AC=751;AF=0.14996;AN=5008;NS=2504;DP=16240;EAS_AF=0.0645;AMR_AF=0.1974;AFR_AF=0.1694;EUR_AF=0.2187;SAS_AF=0.1074;AA=G|||;VT=SNP
6	33529510	rs140136635	G	T	100	PASS	AC=287;AF=0.0573083;AN=5008;NS=2504;DP=12804;EAS_AF=0.0089;AMR_AF=0.1095;AFR_AF=0.0076;EUR_AF=0.1412;SAS_AF=0.0511;AA=G|||;VT=SNP
6	33529609	rs140911618	G	A	100	PASS	AC=62;AF=0.0123802;AN=5008;NS=2504;DP=13417;EAS_AF=0.0079;AMR_AF=0.0101;AFR_AF=0.0098;EUR_AF=0.0109;SAS_AF=0.0235;AA=G|||;VT=SNP
6	33529643	rs112216963	C	T	100	PASS	AC=121;AF=0.0241613;AN=5008;NS=2504;DP=14379;EAS_AF=0.0437;AMR_AF=0.0216;AFR_AF=0.0234;EUR_AF=0.0229;SAS_AF=0.0082;AA=C|||;VT=SNP
6	33530121	rs142121415	C	G	100	PASS	AC=67;AF=0.0133786;AN=5008;NS=2504;DP=13438;EAS_AF=0.0665;AMR_AF=0;AFR_AF=0;EUR_AF=0;SAS_AF=0;AA=C|||;VT=SNP
6	33530346	rs62407562	T	A	100	PASS	AC=506;AF=0.101038;AN=5008;NS=2504;DP=12046;EAS_AF=0.0595;AMR_AF=0.1801;AFR_AF=0.0136;EUR_AF=0.2048;SAS_AF=0.0992;AA=T|||;VT=SNP
6	33530370	rs113973684	G	T	100	PASS	AC=121;AF=0.0241613;AN=5008;NS=2504;DP=12940;EAS_AF=0.0437;AMR_AF=0.0216;AFR_AF=0.0234;EUR_AF=0.0229;SAS_AF=0.0082;AA=G|||;VT=SNP
6	33530501	rs140104864	C	G	100	PASS	AC=67;AF=0.0133786;AN=5008;NS=2504;DP=13043;EAS_AF=0.0665;AMR_AF=0;AFR_AF=0;EUR_AF=0;SAS_AF=0;AA=C|||;VT=SNP
6	33530511	rs210174	A	G	100	PASS	AC=372;AF=0.0742812;AN=5008;NS=2504;DP=13414;EAS_AF=0.0179;AMR_AF=0.0879;AFR_AF=0.1104;EUR_AF=0.0815;SAS_AF=0.0665;AA=A|||;VT=SNP
6	33530615	rs138169940	C	T	100	PASS	AC=142;AF=0.0283546;AN=5008;NS=2504;DP=12371;EAS_AF=0.0665;AMR_AF=0.0029;AFR_AF=0.0537;EUR_AF=0.001;SAS_AF=0.001;AA=C|||;VT=SNP
6	33531235	rs111452919	T	A	100	PASS	AC=287;AF=0.0573083;AN=5008;NS=2504;DP=12169;EAS_AF=0.0089;AMR_AF=0.1095;AFR_AF=0.0076;EUR_AF=0.1412;SAS_AF=0.0511;AA=T|||;VT=SNP
6	33531471	rs9380369	A	G	100	PASS	AC=2943;AF=0.58766;AN=5008;NS=2504;DP=13433;EAS_AF=0.4187;AMR_AF=0.6182;AFR_AF=0.7277;EUR_AF=0.6511;SAS_AF=0.4857;AA=a|||;VT=SNP
6	33532245	rs55753118	C	T	100	PASS	AC=212;AF=0.0423323;AN=5008;NS=2504;DP=13574;EAS_AF=0.0506;AMR_AF=0.0706;AFR_AF=0.0061;EUR_AF=0.0636;SAS_AF=0.0409;AA=C|||;VT=SNP
6	33532585	rs210126	G	C	100	PASS	AC=2839;AF=0.566893;AN=5008;NS=2504;DP=16780;EAS_AF=0.372;AMR_AF=0.6081;AFR_AF=0.6914;EUR_AF=0.6481;SAS_AF=0.4867;AA=C|||;VT=SNP
6	33532820	rs11756772	T	C	100	PASS	AC=287;AF=0.0573083;AN=5008;NS=2504;DP=20299;EAS_AF=0.0089;AMR_AF=0.1095;AFR_AF=0.0076;EUR_AF=0.1412;SAS_AF=0.0511;AA=T|||;VT=SNP
6	33533197	rs112957989	G	A	100	PASS	AC=287;AF=0.0573083;AN=5008;NS=2504;DP=18788;EAS_AF=0.0089;AMR_AF=0.1095;AFR_AF=0.0076;EUR_AF=0.1412;SAS_AF=0.0511;AA=G|||;VT=SNP
6	33533341	rs210129	G	A	100	PASS	AC=4202;AF=0.839058;AN=5008;NS=2504;DP=16214;EAS_AF=0.8006;AMR_AF=0.8184;AFR_AF=0.9251;EUR_AF=0.8241;SAS_AF=0.7924;AA=A|||;VT=SNP
6	33533404	rs210130	G	T	100	PASS	AC=2002;AF=0.39976;AN=5008;NS=2504;DP=19513;EAS_AF=0.3065;AMR_AF=0.4078;AFR_AF=0.4637;EUR_AF=0.4264;SAS_AF=0.3763;AA=G|||;VT=SNP
6	33533625	rs141079110	A	G	100	PASS	AC=826;AF=0.164936;AN=5008;NS=2504;DP=16073;EAS_AF=0.0645;AMR_AF=0.2003;AFR_AF=0.2231;EUR_AF=0.2207;SAS_AF=0.1074;AA=G|||;VT=SNP
6	33533791	rs140305405	C	T	100	PASS	AC=121;AF=0.0241613;AN=5008;NS=2504;DP=16178;EAS_AF=0.0437;AMR_AF=0.0216;AFR_AF=0.0234;EUR_AF=0.0229;SAS_AF=0.0082;AA=C|||;VT=SNP
6	33533866	rs9469513	A	G	100	PASS	AC=751;AF=0.14996;AN=5008;NS=2504;DP=16239;EAS_AF=0.0645;AMR_AF=0.1974;AFR_AF=0.1694;EUR_AF=0.2187;SAS_AF=0.1074;AA=A|||;VT=SNP
6	33534010	rs62407564	C	T	100	PASS	AC=751;AF=0.14996;AN=5008;NS=2504;DP=14446;EAS_AF=0.0645;AMR_AF=0.1974;AFR_AF=0.1694;EUR_AF=0.2187;SAS_AF=0.1074;AA=T|||;VT=SNP
6	33534339	rs115919213	G	A	100	PASS	AC=287;AF=0.0573083;AN=5008;NS=2504;DP=10544;EAS_AF=0.0089;AMR_AF=0.1095;AFR_AF=0.0076;EUR_AF=0.1412;SAS_AF=0.0511;AA=N|||;VT=SNP
6	33534505	rs56199698	G	C	100	PASS	AC=749;AF=0.149561;AN=5008;NS=2504;DP=9731;EAS_AF=0.0645;AMR_AF=0.196;AFR_AF=0.1687;EUR_AF=0.2187;SAS_AF=0.1074;AA=N|||;VT=SNP
6	33534713	rs11752179	G	T	100	PASS	AC=750;AF=0.14976;AN=5008;NS=2504;DP=17513;EAS_AF=0.0645;AMR_AF=0.1974;AFR_AF=0.1687;EUR_AF=0.2187;SAS_AF=0.1074;AA=G|||;VT=SNP
6	33534726	rs6910233	G	T	100	PASS	AC=2642;AF=0.527556;AN=5008;NS=2504;DP=17712;EAS_AF=0.372;AMR_AF=0.5692;AFR_AF=0.5915;EUR_AF=0.6203;SAS_AF=0.4765;AA=T|||;VT=SNP
6	33534880	rs6914422	C	T	100	PASS	AC=1503;AF=0.30012;AN=5008;NS=2504;DP=19505;EAS_AF=0.245;AMR_AF=0.2983;AFR_AF=0.3268;EUR_AF=0.3211;SAS_AF=0.3006;AA=C|||;VT=SNP
6	33535739	rs62407565	A	G	100	PASS	AC=829;AF=0.165535;AN=5008;NS=2504;DP=17410;EAS_AF=0.0694;AMR_AF=0.2003;AFR_AF=0.2231;EUR_AF=0.2187;SAS_AF=0.1074;AA=G|||;VT=SNP
6	33535786	rs62407566	C	T	100	PASS	AC=708;AF=0.141374;AN=5008;NS=2504;DP=18879;EAS_AF=0.0486;AMR_AF=0.1614;AFR_AF=0.1687;EUR_AF=0.2187;SAS_AF=0.1063;AA=C|||;VT=SNP
6	33535941	rs76299936	G	A	100	PASS	AC=287;AF=0.0573083;AN=5008;NS=2504;DP=18615;EAS_AF=0.0089;AMR_AF=0.1095;AFR_AF=0.0076;EUR_AF=0.1412;SAS_AF=0.0511;AA=G|||;VT=SNP
6	33535966	rs78581891	G	C	100	PASS	AC=116;AF=0.0231629;AN=5008;NS=2504;DP=18792;EAS_AF=0.0437;AMR_AF=0.0216;AFR_AF=0.0197;EUR_AF=0.0229;SAS_AF=0.0082;AA=G|||;VT=SNP
6	33536168	rs139497824	A	G	100	PASS	AC=726;AF=0.144968;AN=5008;NS=2504;DP=18308;EAS_AF=0.0694;AMR_AF=0.1974;AFR_AF=0.1467;EUR_AF=0.2187;SAS_AF=0.1074;AA=N|||;VT=SNP
6	33536458	rs76361685	G	C	100	PASS	AC=725;AF=0.144768;AN=5008;NS=2504;DP=15131;EAS_AF=0.0694;AMR_AF=0.1974;AFR_AF=0.146;EUR_AF=0.2187;SAS_AF=0.1074;AA=C|||;VT=SNP
6	33536670	rs210132	G	T	100	PASS	AC=2067;AF=0.41274;AN=5008;NS=2504;DP=20703;EAS_AF=0.3492;AMR_AF=0.4107;AFR_AF=0.4803;EUR_AF=0.4254;SAS_AF=0.3753;AA=G|||;VT=SNP
6	33536797	rs210133	C	G	100	PASS	AC=2874;AF=0.573882;AN=5008;NS=2504;DP=20252;EAS_AF=0.4187;AMR_AF=0.611;AFR_AF=0.6823;EUR_AF=0.6461;SAS_AF=0.4867;AA=G|||;VT=SNP
6	33537213	rs62407567	A	G	100	PASS	AC=529;AF=0.105631;AN=5008;NS=2504;DP=21119;EAS_AF=0.0645;AMR_AF=0.1801;AFR_AF=0.0265;EUR_AF=0.2058;SAS_AF=0.0992;AA=A|||;VT=SNP
6	33537546	rs169738	A	G	100	PASS	AC=2784;AF=0.555911;AN=5008;NS=2504;DP=18833;EAS_AF=0.4058;AMR_AF=0.5922;AFR_AF=0.6838;EUR_AF=0.6083;SAS_AF=0.4581;AA=a|||;VT=SNP
6	33537802	rs17627049	C	A	100	PASS	AC=727;AF=0.145168;AN=5008;NS=2504;DP=18502;EAS_AF=0.0694;AMR_AF=0.1974;AFR_AF=0.1467;EUR_AF=0.2197;SAS_AF=0.1074;AA=C|||;VT=SNP
6	33537887	rs56332659	T	C	100	PASS	AC=604;AF=0.120607;AN=5008;NS=2504;DP=19754;EAS_AF=0.0645;AMR_AF=0.183;AFR_AF=0.0809;EUR_AF=0.2068;SAS_AF=0.0992;AA=t|||;VT=SNP
6	33538494	rs79494112	T	C	100	PASS	AC=114;AF=0.0227636;AN=5008;NS=2504;DP=18292;EAS_AF=0.0437;AMR_AF=0.0216;AFR_AF=0.0197;EUR_AF=0.0219;SAS_AF=0.0072;AA=T|||;VT=SNP
6	33538534	rs115775530	T	A	100	PASS	AC=89;AF=0.0177716;AN=5008;NS=2504;DP=18167;EAS_AF=0.0437;AMR_AF=0.0159;AFR_AF=0.0038;EUR_AF=0.0219;SAS_AF=0.0072;AA=T|||;VT=SNP
6	33538865	rs62407569	A	G	100	PASS	AC=871;AF=0.173922;AN=5008;NS=2504;DP=18243;EAS_AF=0.0744;AMR_AF=0.2032;AFR_AF=0.2451;EUR_AF=0.2256;SAS_AF=0.1063;AA=G|||;VT=SNP
6	33540209	rs210134	A	G	100	PASS	AC=3677;AF=0.734225;AN=5008;NS=2504;DP=18862;EAS_AF=0.753;AMR_AF=0.7334;AFR_AF=0.7564;EUR_AF=0.7127;SAS_AF=0.7076;AA=g|||;VT=SNP
6	33540836	rs191850317	G	A	100	PASS	AC=47;AF=0.00938498;AN=5008;NS=2504;DP=18509;EAS_AF=0.0308;AMR_AF=0;AFR_AF=0;EUR_AF=0;SAS_AF=0.0164;AA=g|||;VT=SNP
6	33541408	rs5745596	C	G	100	PASS	AC=47;AF=0.00938498;AN=5008;NS=2504;DP=16838;EAS_AF=0.0308;AMR_AF=0;AFR_AF=0;EUR_AF=0;SAS_AF=0.0164;AA=c|||;VT=SNP
6	33541507	rs511515	A	G	100	PASS	AC=3933;AF=0.785343;AN=5008;NS=2504;DP=18144;EAS_AF=0.8264;AMR_AF=0.7565;AFR_AF=0.7617;EUR_AF=0.7227;SAS_AF=0.8599;AA=g|||;VT=SNP
6	33541719	rs513349	A	G	100	PASS	AC=3273;AF=0.653554;AN=5008;NS=2504;DP=16240;EAS_AF=0.7629;AMR_AF=0.5504;AFR_AF=0.7065;EUR_AF=0.4374;SAS_AF=0.7648;AA=g|||;VT=SNP
6	33542213	rs145972578	C	T	100	PASS	AC=23;AF=0.00459265;AN=5008;NS=2504;DP=18352;EAS_AF=0.0089;AMR_AF=0.0014;AFR_AF=0.0008;EUR_AF=0.007;SAS_AF=0.0051;AA=c|||;VT=SNP
6	33542478	rs210137	C	T	100	PASS	AC=1422;AF=0.283946;AN=5008;NS=2504;DP=22049;EAS_AF=0.4861;AMR_AF=0.2349;AFR_AF=0.1097;EUR_AF=0.1948;SAS_AF=0.4376;AA=c|||;VT=SNP
6	33542523	rs9296095	T	C	100	PASS	AC=1398;AF=0.279153;AN=5008;NS=2504;DP=22221;EAS_AF=0.2411;AMR_AF=0.281;AFR_AF=0.3321;EUR_AF=0.2247;SAS_AF=0.3016;AA=t|||;VT=SNP
6	33542538	rs210138	A	G	100	PASS	AC=1483;AF=0.296126;AN=5008;NS=2504;DP=22011;EAS_AF=0.4871;AMR_AF=0.2392;AFR_AF=0.1528;EUR_AF=0.1948;SAS_AF=0.4376;AA=g|||;VT=SNP
6	33542661	rs11757379	G	T	100	PASS	AC=381;AF=0.0760783;AN=5008;NS=2504;DP=21565;EAS_AF=0.0099;AMR_AF=0.1297;AFR_AF=0.0091;EUR_AF=0.2207;SAS_AF=0.0481;AA=g|||;VT=SNP
6	33543409	rs210139	A	C	100	PASS	AC=2933;AF=0.585663;AN=5008;NS=2504;DP=18501;EAS_AF=0.7282;AMR_AF=0.5317;AFR_AF=0.5151;EUR_AF=0.4235;SAS_AF=0.7393;AA=-|||;VT=SNP
6	33543477	rs139218453	G	A	100	PASS	AC=10;AF=0.00199681;AN=5008;NS=2504;DP=18022;EAS_AF=0.0089;AMR_AF=0;AFR_AF=0.0008;EUR_AF=0;SAS_AF=0;AA=-|||;VT=SNP
6	33543693	rs4987115	G	A	100	PASS	AC=47;AF=0.00938498;AN=5008;NS=2504;DP=17595;EAS_AF=0.0308;AMR_AF=0;AFR_AF=0;EUR_AF=0;SAS_AF=0.0164;AA=g|||;VT=SNP;EX_TARGET
6	33544293	rs210140	C	T	100	PASS	AC=2875;AF=0.574081;AN=5008;NS=2504;DP=13979;EAS_AF=0.7252;AMR_AF=0.5231;AFR_AF=0.4803;EUR_AF=0.4195;SAS_AF=0.7403;AA=c|||;VT=SNP
6	33545125	rs5745587	A	G	100	PASS	AC=1397;AF=0.278954;AN=5008;NS=2504;DP=17155;EAS_AF=0.2411;AMR_AF=0.281;AFR_AF=0.3313;EUR_AF=0.2247;SAS_AF=0.3016;AA=a|||;VT=SNP
6	33545340	rs2227925	G	A	100	PASS	AC=381;AF=0.0760783;AN=5008;NS=2504;DP=18711;EAS_AF=0.0099;AMR_AF=0.1297;AFR_AF=0.0091;EUR_AF=0.2207;SAS_AF=0.0481;AA=g|||;VT=SNP;EX_TARGET
6	33546121	rs5745583	C	G	100	PASS	AC=53;AF=0.0105831;AN=5008;NS=2504;DP=21143;EAS_AF=0.0308;AMR_AF=0.0014;AFR_AF=0.0038;EUR_AF=0;SAS_AF=0.0164;AA=c|||;VT=SNP
6	33546498	rs5745582	C	T	100	PASS	AC=1397;AF=0.278954;AN=5008;NS=2504;DP=18403;EAS_AF=0.2411;AMR_AF=0.281;AFR_AF=0.3313;EUR_AF=0.2247;SAS_AF=0.3016;AA=c|||;VT=SNP
6	33546664	rs6907610	C	T	100	PASS	AC=42;AF=0.00838658;AN=5008;NS=2504;DP=14967;EAS_AF=0.0099;AMR_AF=0.0014;AFR_AF=0.0106;EUR_AF=0.0089;SAS_AF=0.0082;AA=c|||;VT=SNP
6	33546825	rs210141	T	C	100	PASS	AC=3041;AF=0.607228;AN=5008;NS=2504;DP=15325;EAS_AF=0.7579;AMR_AF=0.536;AFR_AF=0.5552;EUR_AF=0.4274;SAS_AF=0.7577;AA=c|||;VT=SNP
6	33546837	rs210142	T	C	100	PASS	AC=3948;AF=0.788339;AN=5008;NS=2504;DP=15318;EAS_AF=0.8274;AMR_AF=0.7565;AFR_AF=0.761;EUR_AF=0.7266;SAS_AF=0.8712;AA=c|||;VT=SNP
6	33546930	rs210143	T	C	100	PASS	AC=3948;AF=0.788339;AN=5008;NS=2504;DP=17292;EAS_AF=0.8274;AMR_AF=0.7565;AFR_AF=0.761;EUR_AF=0.7266;SAS_AF=0.8712;AA=c|||;VT=SNP
6	33547249	rs5745577	C	T	100	PASS	AC=163;AF=0.0325479;AN=5008;NS=2504;DP=15785;EAS_AF=0.0347;AMR_AF=0.0303;AFR_AF=0.0333;EUR_AF=0.0437;SAS_AF=0.0194;AA=c|||;VT=SNP
6	33547430	rs210144	G	A	100	PASS	AC=1610;AF=0.321486;AN=5008;NS=2504;DP=17030;EAS_AF=0.5268;AMR_AF=0.2522;AFR_AF=0.1906;EUR_AF=0.2048;SAS_AF=0.456;AA=g|||;VT=SNP
6	33547440	rs210145	G	C	100	PASS	AC=3234;AF=0.645767;AN=5008;NS=2504;DP=17117;EAS_AF=0.7629;AMR_AF=0.5504;AFR_AF=0.6755;EUR_AF=0.4384;SAS_AF=0.7658;AA=c|||;VT=SNP
6	33548112	rs5745573	C	T	100	PASS	AC=54;AF=0.0107827;AN=5008;NS=2504;DP=15820;EAS_AF=0.0317;AMR_AF=0.0014;AFR_AF=0.0038;EUR_AF=0;SAS_AF=0.0164;AA=c|||;VT=SNP
6	33548394	rs5745568	G	T	100	PASS	AC=1057;AF=0.211062;AN=5008;NS=2504;DP=18006;EAS_AF=0.2411;AMR_AF=0.2695;AFR_AF=0.0802;EUR_AF=0.2247;SAS_AF=0.3016;AA=g|||;VT=SNP
6	33548493	rs2284828	C	T	100	PASS	AC=597;AF=0.119209;AN=5008;NS=2504;DP=16585;EAS_AF=0.0625;AMR_AF=0.1988;AFR_AF=0.0166;EUR_AF=0.2803;SAS_AF=0.0941;AA=c|||;VT=SNP
6	33549098	rs210146	A	G	100	PASS	AC=3288;AF=0.65655;AN=5008;NS=2504;DP=17663;EAS_AF=0.7639;AMR_AF=0.5533;AFR_AF=0.7133;EUR_AF=0.4404;SAS_AF=0.7648;AA=g|||;VT=SNP
6	33549120	rs149467994	C	G	100	PASS	AC=31;AF=0.0061901;AN=5008;NS=2504;DP=17253;EAS_AF=0.0159;AMR_AF=0;AFR_AF=0;EUR_AF=0;SAS_AF=0.0153;AA=c|||;VT=SNP
6	33549129	rs6924988	G	A	100	PASS	AC=581;AF=0.116014;AN=5008;NS=2504;DP=16812;EAS_AF=0.0337;AMR_AF=0.0375;AFR_AF=0.3616;EUR_AF=0.0149;SAS_AF=0.0286;AA=g|||;VT=SNP
6	33549403	rs9357161	C	T	100	PASS	AC=1057;AF=0.211062;AN=5008;NS=2504;DP=13986;EAS_AF=0.2411;AMR_AF=0.2695;AFR_AF=0.0802;EUR_AF=0.2247;SAS_AF=0.3016;AA=c|||;VT=SNP
6	33550025	rs210148	A	G	100	PASS	AC=2455;AF=0.490216;AN=5008;NS=2504;DP=11534;EAS_AF=0.7222;AMR_AF=0.5;AFR_AF=0.1884;EUR_AF=0.4115;SAS_AF=0.7331;AA=a|||;VT=SNP
6	33550184	rs71565391	T	A	100	PASS	AC=380;AF=0.0758786;AN=5008;NS=2504;DP=10678;EAS_AF=0.0099;AMR_AF=0.1268;AFR_AF=0.0091;EUR_AF=0.2207;SAS_AF=0.0491;AA=t|||;VT=SNP
6	33551514	rs530878	A	G	100	PASS	AC=2299;AF=0.459065;AN=5008;NS=2504;DP=14445;EAS_AF=0.5288;AMR_AF=0.2911;AFR_AF=0.6407;EUR_AF=0.2316;SAS_AF=0.4949;AA=g|||;VT=SNP
6	33552164	rs6900408	G	T	100	PASS	AC=2092;AF=0.417732;AN=5008;NS=2504;DP=15749;EAS_AF=0.5238;AMR_AF=0.2781;AFR_AF=0.5091;EUR_AF=0.2207;SAS_AF=0.4867;AA=g|||;VT=SNP
6	33552202	rs549888	A	G	100	PASS	AC=3353;AF=0.669529;AN=5008;NS=2504;DP=15662;EAS_AF=0.7698;AMR_AF=0.5605;AFR_AF=0.7186;EUR_AF=0.4563;SAS_AF=0.7965;AA=g|||;VT=SNP
6	33552242	rs56020347	C	G	100	PASS	AC=207;AF=0.0413339;AN=5008;NS=2504;DP=15974;EAS_AF=0.0516;AMR_AF=0.0706;AFR_AF=0.0061;EUR_AF=0.0596;SAS_AF=0.0389;AA=c|||;VT=SNP
6	33552707	rs75080135	A	C	100	PASS	AC=954;AF=0.190495;AN=5008;NS=2504;DP=17564;EAS_AF=0.2421;AMR_AF=0.2608;AFR_AF=0.0068;EUR_AF=0.2237;SAS_AF=0.3016;AA=a|||;VT=SNP
6	33552769	rs563751	A	G	100	PASS	AC=2291;AF=0.457468;AN=5008;NS=2504;DP=19477;EAS_AF=0.5278;AMR_AF=0.2911;AFR_AF=0.6362;EUR_AF=0.2316;SAS_AF=0.4939;AA=a|||;VT=SNP
6	33553563	rs192540088	G	A	100	PASS	AC=56;AF=0.0111821;AN=5008;NS=2504;DP=17658;EAS_AF=0.0327;AMR_AF=0;AFR_AF=0.0045;EUR_AF=0;SAS_AF=0.0174;AA=g|||;VT=SNP
6	33553580	rs394199	C	T	100	PASS	AC=2226;AF=0.444489;AN=5008;NS=2504;DP=17773;EAS_AF=0.5635;AMR_AF=0.4625;AFR_AF=0.2451;EUR_AF=0.492;SAS_AF=0.5297;AA=c|||;VT=SNP
6	33553677	rs395671	G	C	100	PASS	AC=1971;AF=0.39357;AN=5008;NS=2504;DP=17767;EAS_AF=0.4901;AMR_AF=0.4135;AFR_AF=0.1876;EUR_AF=0.4543;SAS_AF=0.4959;AA=g|||;VT=SNP
6	33554147	rs419261	T	C	100	PASS	AC=3941;AF=0.786941;AN=5008;NS=2504;DP=17915;EAS_AF=0.8988;AMR_AF=0.7205;AFR_AF=0.82;EUR_AF=0.6133;SAS_AF=0.8528;AA=c|||;VT=SNP
6	33554257	rs407710	A	G	100	PASS	AC=1691;AF=0.33766;AN=5008;NS=2504;DP=18551;EAS_AF=0.4802;AMR_AF=0.2565;AFR_AF=0.2587;EUR_AF=0.2296;SAS_AF=0.4663;AA=g|||;VT=SNP
6	33555348	rs4559081	G	A	100	PASS	AC=434;AF=0.0866613;AN=5008;NS=2504;DP=20375;EAS_AF=0.0546;AMR_AF=0.1599;AFR_AF=0.0091;EUR_AF=0.2018;SAS_AF=0.0542;AA=g|||;VT=SNP
6	33555877	rs3846855	G	A	100	PASS	AC=958;AF=0.191294;AN=5008;NS=2504;DP=21041;EAS_AF=0.249;AMR_AF=0.2565;AFR_AF=0.0091;EUR_AF=0.2217;SAS_AF=0.3006;AA=g|||;VT=SNP
6	33555904	rs420361	T	C	100	PASS	AC=3727;AF=0.744209;AN=5008;NS=2504;DP=20755;EAS_AF=0.8681;AMR_AF=0.7349;AFR_AF=0.643;EUR_AF=0.6402;SAS_AF=0.8671;AA=c|||;VT=SNP
6	33556028	rs420628	T	C	100	PASS	AC=3728;AF=0.744409;AN=5008;NS=2504;DP=15774;EAS_AF=0.8681;AMR_AF=0.7363;AFR_AF=0.643;EUR_AF=0.6402;SAS_AF=0.8671;AA=c|||;VT=SNP
6	33556325	rs12214476	G	A	100	PASS	AC=434;AF=0.0866613;AN=5008;NS=2504;DP=18516;EAS_AF=0.0546;AMR_AF=0.1599;AFR_AF=0.0091;EUR_AF=0.2018;SAS_AF=0.0542;AA=g|||;VT=SNP
6	33556605	rs12214669	G	C	100	PASS	AC=433;AF=0.0864617;AN=5008;NS=2504;DP=16709;EAS_AF=0.0546;AMR_AF=0.1585;AFR_AF=0.0091;EUR_AF=0.2018;SAS_AF=0.0542;AA=g|||;VT=SNP
6	33557045	rs396746	A	C	100	PASS	AC=4443;AF=0.887181;AN=5008;NS=2504;DP=19023;EAS_AF=0.9276;AMR_AF=0.915;AFR_AF=0.8313;EUR_AF=0.8598;SAS_AF=0.9294;AA=c|||;VT=SNP
6	33557225	rs430655	A	G	100	PASS	AC=3733;AF=0.745407;AN=5008;NS=2504;DP=16383;EAS_AF=0.8681;AMR_AF=0.7349;AFR_AF=0.6483;EUR_AF=0.6392;SAS_AF=0.8671;AA=g|||;VT=SNP
6	33557435	rs145822996	C	T	100	PASS	AC=62;AF=0.0123802;AN=5008;NS=2504;DP=18756;EAS_AF=0.0337;AMR_AF=0.0014;AFR_AF=0.0083;EUR_AF=0;SAS_AF=0.0164;AA=C|||;VT=SNP
6	33557714	rs114660473	T	A	100	PASS	AC=91;AF=0.0181709;AN=5008;NS=2504;DP=18671;EAS_AF=0.0089;AMR_AF=0.0101;AFR_AF=0.0303;EUR_AF=0.0109;SAS_AF=0.0245;AA=T|||;VT=SNP
6	33557741	rs375555	T	C	100	PASS	AC=1463;AF=0.292133;AN=5008;NS=2504;DP=19958;EAS_AF=0.4772;AMR_AF=0.2378;AFR_AF=0.1293;EUR_AF=0.2147;SAS_AF=0.4397;AA=T|||;VT=SNP
6	33558301	rs138612476	G	A	100	PASS	AC=45;AF=0.00898562;AN=5008;NS=2504;DP=12290;EAS_AF=0.0278;AMR_AF=0.0231;AFR_AF=0.0008;EUR_AF=0;SAS_AF=0;AA=G|||;VT=SNP
6	33558658	rs422907	G	A	100	PASS	AC=3535;AF=0.705871;AN=5008;NS=2504;DP=16262;EAS_AF=0.8671;AMR_AF=0.7205;AFR_AF=0.5212;EUR_AF=0.6292;SAS_AF=0.8579;AA=G|||;VT=SNP
6	33558751	rs13195171	G	A	100	PASS	AC=350;AF=0.0698882;AN=5008;NS=2504;DP=17687;EAS_AF=0.0089;AMR_AF=0.1225;AFR_AF=0.0083;EUR_AF=0.1988;SAS_AF=0.046;AA=G|||;VT=SNP
6	33558915	rs386906	C	T	100	PASS	AC=3533;AF=0.705471;AN=5008;NS=2504;DP=18790;EAS_AF=0.8651;AMR_AF=0.7205;AFR_AF=0.5212;EUR_AF=0.6292;SAS_AF=0.8579;AA=C|||;VT=SNP
6	33558950	rs6909950	A	G	100	PASS	AC=255;AF=0.0509185;AN=5008;NS=2504;DP=18048;EAS_AF=0.0456;AMR_AF=0.0476;AFR_AF=0.1248;EUR_AF=0.003;SAS_AF=0.0082;AA=A|||;VT=SNP
6	33560096	rs77288732	T	A	100	PASS	AC=19;AF=0.00379393;AN=5008;NS=2504;DP=20051;EAS_AF=0.0188;AMR_AF=0;AFR_AF=0;EUR_AF=0;SAS_AF=0;AA=T|||;VT=SNP
6	33560896	rs210162	A	G	100	PASS	AC=1595;AF=0.31849;AN=5008;NS=2504;DP=14524;EAS_AF=0.5159;AMR_AF=0.2493;AFR_AF=0.1589;EUR_AF=0.2256;SAS_AF=0.4755;AA=A|||;VT=SNP;EX_TARGET
6	33561164	rs210163	C	T	100	PASS	AC=4220;AF=0.842652;AN=5008;NS=2504;DP=16792;EAS_AF=0.9692;AMR_AF=0.8069;AFR_AF=0.8321;EUR_AF=0.6809;SAS_AF=0.9182;AA=C|||;VT=SNP
6	33561303	rs62407572	A	C	100	PASS	AC=711;AF=0.141973;AN=5008;NS=2504;DP=15728;EAS_AF=0.1141;AMR_AF=0.1888;AFR_AF=0.1021;EUR_AF=0.2048;SAS_AF=0.1268;AA=A|||;VT=SNP
6	33561665	rs146939554	G	A	100	PASS	AC=57;AF=0.0113818;AN=5008;NS=2504;DP=12151;EAS_AF=0.0556;AMR_AF=0;AFR_AF=0;EUR_AF=0;SAS_AF=0.001;AA=G|||;VT=SNP
6	33561687	rs210164	G	A	100	PASS	AC=1901;AF=0.379593;AN=5008;NS=2504;DP=11374;EAS_AF=0.5595;AMR_AF=0.2939;AFR_AF=0.3094;EUR_AF=0.2495;SAS_AF=0.4836;AA=G|||;VT=SNP
6	33561733	rs210165	G	T	100	PASS	AC=4652;AF=0.928914;AN=5008;NS=2504;DP=10197;EAS_AF=0.9782;AMR_AF=0.9366;AFR_AF=0.8971;EUR_AF=0.8807;SAS_AF=0.9652;AA=T|||;VT=SNP
6	33561811	rs7759859	A	T	100	PASS	AC=243;AF=0.0485224;AN=5008;NS=2504;DP=10066;EAS_AF=0.0893;AMR_AF=0.0375;AFR_AF=0.0356;EUR_AF=0.0417;SAS_AF=0.0389;AA=a|||;VT=SNP
6	33561962	rs6457733	T	C	100	PASS	AC=2239;AF=0.447085;AN=5008;NS=2504;DP=12375;EAS_AF=0.3631;AMR_AF=0.4769;AFR_AF=0.5227;EUR_AF=0.4284;SAS_AF=0.4294;AA=N|||;VT=SNP
6	33562447	rs6929022	A	G	100	PASS	AC=725;AF=0.144768;AN=5008;NS=2504;DP=16663;EAS_AF=0.1151;AMR_AF=0.1902;AFR_AF=0.1051;EUR_AF=0.2068;SAS_AF=0.1329;AA=A|||;VT=SNP
6	33562709	rs10947410	T	C	100	PASS	AC=2088;AF=0.416933;AN=5008;NS=2504;DP=16100;EAS_AF=0.3641;AMR_AF=0.4741;AFR_AF=0.4047;EUR_AF=0.4314;SAS_AF=0.4325;AA=T|||;VT=SNP
6	33562720	rs6929774	C	T	100	PASS	AC=2087;AF=0.416733;AN=5008;NS=2504;DP=15786;EAS_AF=0.3641;AMR_AF=0.4741;AFR_AF=0.4039;EUR_AF=0.4314;SAS_AF=0.4325;AA=T|||;VT=SNP
6	33562755	rs6930081	G	C	100	PASS	AC=2087;AF=0.416733;AN=5008;NS=2504;DP=14587;EAS_AF=0.3641;AMR_AF=0.4726;AFR_AF=0.4047;EUR_AF=0.4314;SAS_AF=0.4325;AA=C|||;VT=SNP
6	33562854	rs6929819	A	G	100	PASS	AC=2085;AF=0.416334;AN=5008;NS=2504;DP=14814;EAS_AF=0.3641;AMR_AF=0.4712;AFR_AF=0.4047;EUR_AF=0.4314;SAS_AF=0.4315;AA=G|||;VT=SNP
6	33563339	rs6457734	G	T	100	PASS	AC=1129;AF=0.225439;AN=5008;NS=2504;DP=17118;EAS_AF=0.1151;AMR_AF=0.2147;AFR_AF=0.3964;EUR_AF=0.2087;SAS_AF=0.1329;AA=T|||;VT=SNP
6	33563431	rs77344516	G	A	100	PASS	AC=74;AF=0.0147764;AN=5008;NS=2504;DP=16843;EAS_AF=0.0456;AMR_AF=0.036;AFR_AF=0;EUR_AF=0.001;SAS_AF=0.002;AA=G|||;VT=SNP
6	33563652	rs7741845	C	T	100	PASS	AC=1098;AF=0.219249;AN=5008;NS=2504;DP=13948;EAS_AF=0.1141;AMR_AF=0.2061;AFR_AF=0.3858;EUR_AF=0.2048;SAS_AF=0.1268;AA=C|||;VT=SNP
6	33564102	rs6457735	G	A	100	PASS	AC=1129;AF=0.225439;AN=5008;NS=2504;DP=14420;EAS_AF=0.1151;AMR_AF=0.2147;AFR_AF=0.3964;EUR_AF=0.2087;SAS_AF=0.1329;AA=G|||;VT=SNP
6	33564296	rs12206050	A	T	100	PASS	AC=969;AF=0.19349;AN=5008;NS=2504;DP=17627;EAS_AF=0.249;AMR_AF=0.2579;AFR_AF=0.0159;EUR_AF=0.2237;SAS_AF=0.2996;AA=A|||;VT=SNP
6	33564352	rs188340	T	C	100	PASS	AC=4741;AF=0.946685;AN=5008;NS=2504;DP=15964;EAS_AF=0.9792;AMR_AF=0.9438;AFR_AF=0.947;EUR_AF=0.8946;SAS_AF=0.9683;AA=C|||;VT=SNP
6	33564412	rs6457736	T	C	100	PASS	AC=1129;AF=0.225439;AN=5008;NS=2504;DP=16485;EAS_AF=0.1151;AMR_AF=0.2147;AFR_AF=0.3964;EUR_AF=0.2087;SAS_AF=0.1329;AA=C|||;VT=SNP
6	33564462	rs370953957	C	T	100	PASS	AC=17;AF=0.00339457;AN=5008;NS=2504;DP=13429;EAS_AF=0.0139;AMR_AF=0;AFR_AF=0;EUR_AF=0;SAS_AF=0.0031;AA=C|||;VT=SNP
6	33564606	rs6909561	C	T	100	PASS	AC=1129;AF=0.225439;AN=5008;NS=2504;DP=17496;EAS_AF=0.1151;AMR_AF=0.2147;AFR_AF=0.3964;EUR_AF=0.2087;SAS_AF=0.1329;AA=T|||;VT=SNP
6	33564624	rs142573568	G	A	100	PASS	AC=198;AF=0.0395367;AN=5008;NS=2504;DP=17593;EAS_AF=0.0595;AMR_AF=0.0043;AFR_AF=0.0008;EUR_AF=0.003;SAS_AF=0.1339;AA=G|||;VT=SNP
6	33564636	rs6909440	A	G	100	PASS	AC=1129;AF=0.225439;AN=5008;NS=2504;DP=17739;EAS_AF=0.1151;AMR_AF=0.2147;AFR_AF=0.3964;EUR_AF=0.2087;SAS_AF=0.1329;AA=A|||;VT=SNP
6	33564864	rs57831685	G	C	100	PASS	AC=1282;AF=0.25599;AN=5008;NS=2504;DP=16378;EAS_AF=0.1151;AMR_AF=0.219;AFR_AF=0.5098;EUR_AF=0.2087;SAS_AF=0.1329;AA=C|||;VT=SNP
6	33564868	rs59600351	G	T	100	PASS	AC=1281;AF=0.255791;AN=5008;NS=2504;DP=16832;EAS_AF=0.1151;AMR_AF=0.219;AFR_AF=0.5098;EUR_AF=0.2078;SAS_AF=0.1329;AA=T|||;VT=SNP
6	33565002	rs59932271	A	G	100	PASS	AC=1128;AF=0.22524;AN=5008;NS=2504;DP=16183;EAS_AF=0.1151;AMR_AF=0.2147;AFR_AF=0.3964;EUR_AF=0.2078;SAS_AF=0.1329;AA=G|||;VT=SNP
6	33565098	rs62407594	T	G	100	PASS	AC=1128;AF=0.22524;AN=5008;NS=2504;DP=15493;EAS_AF=0.1151;AMR_AF=0.2147;AFR_AF=0.3964;EUR_AF=0.2078;SAS_AF=0.1329;AA=G|||;VT=SNP
6	33565406	rs62407595	C	A	100	PASS	AC=710;AF=0.141773;AN=5008;NS=2504;DP=19190;EAS_AF=0.1141;AMR_AF=0.1873;AFR_AF=0.1029;EUR_AF=0.2038;SAS_AF=0.1268;AA=C|||;VT=SNP
6	33565474	rs493871	G	A	100	PASS	AC=2762;AF=0.551518;AN=5008;NS=2504;DP=16759;EAS_AF=0.4881;AMR_AF=0.5764;AFR_AF=0.7073;EUR_AF=0.4642;SAS_AF=0.4785;AA=A|||;VT=SNP
6	33566035	rs77588306	G	A	100	PASS	AC=39;AF=0.00778754;AN=5008;NS=2504;DP=19386;EAS_AF=0.0099;AMR_AF=0.0014;AFR_AF=0.0083;EUR_AF=0.0089;SAS_AF=0.0082;AA=G|||;VT=SNP
6	33566140	rs210211	G	A	100	PASS	AC=4782;AF=0.954872;AN=5008;NS=2504;DP=14819;EAS_AF=0.9792;AMR_AF=0.951;AFR_AF=0.975;EUR_AF=0.8936;SAS_AF=0.9683;AA=A|||;VT=SNP
6	33566158	rs487762	A	G	100	PASS	AC=2762;AF=0.551518;AN=5008;NS=2504;DP=14562;EAS_AF=0.4901;AMR_AF=0.5764;AFR_AF=0.7065;EUR_AF=0.4632;SAS_AF=0.4785;AA=G|||;VT=SNP
6	33566424	rs186810507	G	A	100	PASS	AC=83;AF=0.0165735;AN=5008;NS=2504;DP=16679;EAS_AF=0.0694;AMR_AF=0.0159;AFR_AF=0.0008;EUR_AF=0.001;SAS_AF=0;AA=G|||;VT=SNP
6	33567288	rs7745060	T	C	100	PASS	AC=1249;AF=0.249401;AN=5008;NS=2504;DP=17700;EAS_AF=0.1141;AMR_AF=0.2104;AFR_AF=0.4985;EUR_AF=0.2038;SAS_AF=0.1268;AA=C|||;VT=SNP
6	33567426	rs7763103	C	T	100	PASS	AC=1097;AF=0.21905;AN=5008;NS=2504;DP=20778;EAS_AF=0.1141;AMR_AF=0.2061;AFR_AF=0.3858;EUR_AF=0.2038;SAS_AF=0.1268;AA=C|||;VT=SNP
6	33567560	rs521671	T	C	100	PASS	AC=558;AF=0.111422;AN=5008;NS=2504;DP=19627;EAS_AF=0.0794;AMR_AF=0.0677;AFR_AF=0.2746;EUR_AF=0.0308;SAS_AF=0.0378;AA=T|||;VT=SNP
6	33567577	rs114064797	C	G	100	PASS	AC=152;AF=0.0303514;AN=5008;NS=2504;DP=19367;EAS_AF=0.0744;AMR_AF=0.0346;AFR_AF=0.0113;EUR_AF=0.0099;SAS_AF=0.0286;AA=C|||;VT=SNP
6	33567622	rs543555	T	C	100	PASS	AC=2763;AF=0.551717;AN=5008;NS=2504;DP=18028;EAS_AF=0.4901;AMR_AF=0.5764;AFR_AF=0.7065;EUR_AF=0.4642;SAS_AF=0.4785;AA=C|||;VT=SNP
6	33568021	rs4713636	G	A	100	PASS	AC=1497;AF=0.298922;AN=5008;NS=2504;DP=19567;EAS_AF=0.375;AMR_AF=0.3573;AFR_AF=0.208;EUR_AF=0.2565;SAS_AF=0.3456;AA=G|||;VT=SNP
6	33568132	rs548147	T	C	100	PASS	AC=1498;AF=0.299121;AN=5008;NS=2504;DP=19886;EAS_AF=0.375;AMR_AF=0.3573;AFR_AF=0.2088;EUR_AF=0.2565;SAS_AF=0.3456;AA=C|||;VT=SNP
6	33568254	rs549119	A	G	100	PASS	AC=2763;AF=0.551717;AN=5008;NS=2504;DP=19102;EAS_AF=0.4901;AMR_AF=0.5764;AFR_AF=0.7065;EUR_AF=0.4642;SAS_AF=0.4785;AA=G|||;VT=SNP
6	33568365	rs550127	T	C	100	PASS	AC=1498;AF=0.299121;AN=5008;NS=2504;DP=20519;EAS_AF=0.375;AMR_AF=0.3573;AFR_AF=0.2088;EUR_AF=0.2565;SAS_AF=0.3456;AA=C|||;VT=SNP
6	33568687	rs12213869	A	G	100	PASS	AC=1498;AF=0.299121;AN=5008;NS=2504;DP=16813;EAS_AF=0.375;AMR_AF=0.3573;AFR_AF=0.2088;EUR_AF=0.2565;SAS_AF=0.3456;AA=G|||;VT=SNP
6	33568759	rs1980772	A	G	100	PASS	AC=1498;AF=0.299121;AN=5008;NS=2504;DP=16635;EAS_AF=0.375;AMR_AF=0.3573;AFR_AF=0.2088;EUR_AF=0.2565;SAS_AF=0.3456;AA=G|||;VT=SNP
6	33569206	rs12209172	T	C	100	PASS	AC=1493;AF=0.298123;AN=5008;NS=2504;DP=16477;EAS_AF=0.375;AMR_AF=0.3559;AFR_AF=0.208;EUR_AF=0.2535;SAS_AF=0.3456;AA=N|||;VT=SNP
6	33569212	rs77450384	G	A	100	PASS	AC=1130;AF=0.225639;AN=5008;NS=2504;DP=17286;EAS_AF=0.1151;AMR_AF=0.2161;AFR_AF=0.3964;EUR_AF=0.2087;SAS_AF=0.1329;AA=g|||;VT=SNP
6	33569341	rs12202102	C	T	100	PASS	AC=1493;AF=0.298123;AN=5008;NS=2504;DP=17408;EAS_AF=0.375;AMR_AF=0.3559;AFR_AF=0.208;EUR_AF=0.2535;SAS_AF=0.3456;AA=c|||;VT=SNP
6	33569434	rs562899	T	C	100	PASS	AC=1493;AF=0.298123;AN=5008;NS=2504;DP=15464;EAS_AF=0.375;AMR_AF=0.3559;AFR_AF=0.208;EUR_AF=0.2535;SAS_AF=0.3456;AA=N|||;VT=SNP
6	33569441	rs13219209	G	T	100	PASS	AC=350;AF=0.0698882;AN=5008;NS=2504;DP=15328;EAS_AF=0.0089;AMR_AF=0.1225;AFR_AF=0.0083;EUR_AF=0.1988;SAS_AF=0.046;AA=g|||;VT=SNP
6	33569466	rs471461	C	G	100	PASS	AC=1494;AF=0.298323;AN=5008;NS=2504;DP=15359;EAS_AF=0.375;AMR_AF=0.3559;AFR_AF=0.2088;EUR_AF=0.2535;SAS_AF=0.3456;AA=N|||;VT=SNP
6	33569757	rs565654	G	A	100	PASS	AC=2629;AF=0.52496;AN=5008;NS=2504;DP=16596;EAS_AF=0.4901;AMR_AF=0.572;AFR_AF=0.6089;EUR_AF=0.4622;SAS_AF=0.4785;AA=A|||;VT=SNP
6	33569828	rs495659	A	G	100	PASS	AC=1496;AF=0.298722;AN=5008;NS=2504;DP=18339;EAS_AF=0.376;AMR_AF=0.3559;AFR_AF=0.2095;EUR_AF=0.2535;SAS_AF=0.3456;AA=G|||;VT=SNP
6	33569883	rs508298	G	T	100	PASS	AC=1495;AF=0.298522;AN=5008;NS=2504;DP=16627;EAS_AF=0.376;AMR_AF=0.3559;AFR_AF=0.2095;EUR_AF=0.2535;SAS_AF=0.3446;AA=G|||;VT=SNP
6	33569897	rs4713637	G	C	100	PASS	AC=1308;AF=0.261182;AN=5008;NS=2504;DP=16572;EAS_AF=0.37;AMR_AF=0.3401;AFR_AF=0.0983;EUR_AF=0.2396;SAS_AF=0.3354;AA=G|||;VT=SNP
6	33570024	rs4713638	G	A	100	PASS	AC=153;AF=0.0305511;AN=5008;NS=2504;DP=19350;EAS_AF=0.0744;AMR_AF=0.0346;AFR_AF=0.0121;EUR_AF=0.0099;SAS_AF=0.0286;AA=G|||;VT=SNP
6	33570075	rs510153	G	A	100	PASS	AC=1496;AF=0.298722;AN=5008;NS=2504;DP=18780;EAS_AF=0.375;AMR_AF=0.3559;AFR_AF=0.2103;EUR_AF=0.2535;SAS_AF=0.3456;AA=G|||;VT=SNP
6	33570176	rs511007	G	A	100	PASS	AC=1496;AF=0.298722;AN=5008;NS=2504;DP=20059;EAS_AF=0.375;AMR_AF=0.3559;AFR_AF=0.2103;EUR_AF=0.2535;SAS_AF=0.3456;AA=G|||;VT=SNP
6	33570295	rs9469520	C	T	100	PASS	AC=1029;AF=0.205471;AN=5008;NS=2504;DP=18801;EAS_AF=0.1141;AMR_AF=0.1945;AFR_AF=0.3608;EUR_AF=0.1769;SAS_AF=0.1268;AA=C|||;VT=SNP
6	33570374	rs501084	C	T	100	PASS	AC=1543;AF=0.308107;AN=5008;NS=2504;DP=18625;EAS_AF=0.375;AMR_AF=0.3559;AFR_AF=0.2179;EUR_AF=0.2565;SAS_AF=0.3804;AA=T|||;VT=SNP
6	33570593	rs523892	A	G	100	PASS	AC=1506;AF=0.300719;AN=5008;NS=2504;DP=17720;EAS_AF=0.376;AMR_AF=0.3545;AFR_AF=0.2179;EUR_AF=0.2535;SAS_AF=0.3456;AA=G|||;VT=SNP
6	33570812	rs525819	C	G	100	PASS	AC=1507;AF=0.300919;AN=5008;NS=2504;DP=18287;EAS_AF=0.375;AMR_AF=0.3559;AFR_AF=0.2186;EUR_AF=0.2535;SAS_AF=0.3456;AA=C|||;VT=SNP
6	33570932	rs487358	G	A	100	PASS	AC=2560;AF=0.511182;AN=5008;NS=2504;DP=17477;EAS_AF=0.4901;AMR_AF=0.5591;AFR_AF=0.5847;EUR_AF=0.4344;SAS_AF=0.4785;AA=N|||;VT=SNP
6	33571097	rs574186	C	T	100	PASS	AC=1487;AF=0.296925;AN=5008;NS=2504;DP=14905;EAS_AF=0.375;AMR_AF=0.3545;AFR_AF=0.205;EUR_AF=0.2525;SAS_AF=0.3456;AA=T|||;VT=SNP
6	33571353	rs538407390	G	A	100	PASS	AC=36;AF=0.0071885;AN=5008;NS=2504;DP=10976;EAS_AF=0.0347;AMR_AF=0;AFR_AF=0;EUR_AF=0;SAS_AF=0.001;AA=G|||;VT=SNP
6	33571538	rs148878482	C	T	100	PASS	AC=69;AF=0.013778;AN=5008;NS=2504;DP=15502;EAS_AF=0.0437;AMR_AF=0.0346;AFR_AF=0;EUR_AF=0;SAS_AF=0.001;AA=C|||;VT=SNP
6	33571985	rs493063	G	A	100	PASS	AC=1489;AF=0.297324;AN=5008;NS=2504;DP=18647;EAS_AF=0.375;AMR_AF=0.3573;AFR_AF=0.2057;EUR_AF=0.2545;SAS_AF=0.3425;AA=G|||;VT=SNP
6	33572125	rs210212	A	G	100	PASS	AC=3211;AF=0.641174;AN=5008;NS=2504;DP=16326;EAS_AF=0.6071;AMR_AF=0.5793;AFR_AF=0.7352;EUR_AF=0.6093;SAS_AF=0.6258;AA=G|||;VT=SNP
6	33572159	rs210213	C	A	100	PASS	AC=3193;AF=0.63758;AN=5008;NS=2504;DP=16549;EAS_AF=0.5952;AMR_AF=0.5821;AFR_AF=0.7307;EUR_AF=0.6093;SAS_AF=0.6237;AA=A|||;VT=SNP
6	33572694	rs210214	C	A	100	PASS	AC=2558;AF=0.510783;AN=5008;NS=2504;DP=20769;EAS_AF=0.6538;AMR_AF=0.4294;AFR_AF=0.4879;EUR_AF=0.4165;SAS_AF=0.5491;AA=A|||;VT=SNP
6	33572724	rs145326102	A	G	100	PASS	AC=84;AF=0.0167732;AN=5008;NS=2504;DP=20804;EAS_AF=0.0536;AMR_AF=0.036;AFR_AF=0;EUR_AF=0;SAS_AF=0.0051;AA=A|||;VT=SNP
6	33572840	rs72882008	C	T	100	PASS	AC=861;AF=0.171925;AN=5008;NS=2504;DP=19341;EAS_AF=0.1319;AMR_AF=0.268;AFR_AF=0.0129;EUR_AF=0.2545;SAS_AF=0.2751;AA=C|||;VT=SNP
6	33573224	rs210215	C	A	100	PASS	AC=2559;AF=0.510982;AN=5008;NS=2504;DP=20152;EAS_AF=0.6518;AMR_AF=0.428;AFR_AF=0.4697;EUR_AF=0.4314;SAS_AF=0.5624;AA=A|||;VT=SNP
6	33573257	rs210216	C	G	100	PASS	AC=4329;AF=0.864417;AN=5008;NS=2504;DP=18653;EAS_AF=0.9663;AMR_AF=0.8055;AFR_AF=0.8654;EUR_AF=0.7674;SAS_AF=0.8998;AA=G|||;VT=SNP
6	33573911	rs2988058	T	A	100	PASS	AC=2951;AF=0.589257;AN=5008;NS=2504;DP=16818;EAS_AF=0.6508;AMR_AF=0.438;AFR_AF=0.7648;EUR_AF=0.4294;SAS_AF=0.5603;AA=t|||;VT=SNP
6	33574413	rs210120	A	G	100	PASS	AC=2815;AF=0.562101;AN=5008;NS=2504;DP=14092;EAS_AF=0.6478;AMR_AF=0.4337;AFR_AF=0.6702;EUR_AF=0.4284;SAS_AF=0.5562;AA=a|||;VT=SNP
6	33574466	rs210121	A	G	100	PASS	AC=2816;AF=0.5623;AN=5008;NS=2504;DP=14865;EAS_AF=0.6478;AMR_AF=0.4352;AFR_AF=0.6702;EUR_AF=0.4284;SAS_AF=0.5562;AA=a|||;VT=SNP
6	33574488	rs11757612	T	G	100	PASS	AC=366;AF=0.0730831;AN=5008;NS=2504;DP=15074;EAS_AF=0.0208;AMR_AF=0.1225;AFR_AF=0.0083;EUR_AF=0.1849;SAS_AF=0.0644;AA=T|||;VT=SNP
6	33574635	rs210122	A	G	100	PASS	AC=2803;AF=0.559704;AN=5008;NS=2504;DP=13525;EAS_AF=0.6478;AMR_AF=0.4352;AFR_AF=0.6604;EUR_AF=0.4284;SAS_AF=0.5562;AA=A|||;VT=SNP
6	33574771	rs3846862	T	A	100	PASS	AC=768;AF=0.153355;AN=5008;NS=2504;DP=13394;EAS_AF=0.0238;AMR_AF=0.1427;AFR_AF=0.2912;EUR_AF=0.1849;SAS_AF=0.0757;AA=-|||;VT=SNP
6	33574950	rs3916279	A	C	100	PASS	AC=1693;AF=0.338059;AN=5008;NS=2504;DP=17457;EAS_AF=0.5377;AMR_AF=0.2378;AFR_AF=0.2148;EUR_AF=0.2386;SAS_AF=0.4724;AA=C|||;VT=SNP
6	33575009	rs444697	G	A	100	PASS	AC=1680;AF=0.335463;AN=5008;NS=2504;DP=16784;EAS_AF=0.5377;AMR_AF=0.2378;AFR_AF=0.205;EUR_AF=0.2386;SAS_AF=0.4724;AA=g|||;VT=SNP
6	33575097	rs9394156	G	T	100	PASS	AC=229;AF=0.0457268;AN=5008;NS=2504;DP=17164;EAS_AF=0.1071;AMR_AF=0.0346;AFR_AF=0.0038;EUR_AF=0.0596;SAS_AF=0.0327;AA=g|||;VT=SNP
6	33575238	rs9348919	C	T	100	PASS	AC=40;AF=0.00798722;AN=5008;NS=2504;DP=17879;EAS_AF=0.0387;AMR_AF=0;AFR_AF=0;EUR_AF=0.001;SAS_AF=0;AA=c|||;VT=SNP
6	33575395	rs16869280	C	T	100	PASS	AC=311;AF=0.0621006;AN=5008;NS=2504;DP=20261;EAS_AF=0.126;AMR_AF=0.0519;AFR_AF=0.0098;EUR_AF=0.0835;SAS_AF=0.0521;AA=c|||;VT=SNP
6	33575690	rs114770469	C	T	100	PASS	AC=207;AF=0.0413339;AN=5008;NS=2504;DP=20752;EAS_AF=0.0883;AMR_AF=0.0533;AFR_AF=0.0454;EUR_AF=0.002;SAS_AF=0.0194;AA=c|||;VT=SNP
6	33576173	rs210123	A	G	100	PASS	AC=4334;AF=0.865415;AN=5008;NS=2504;DP=18077;EAS_AF=0.9673;AMR_AF=0.804;AFR_AF=0.8654;EUR_AF=0.7694;SAS_AF=0.9029;AA=g|||;VT=SNP
6	33576501	rs210124	C	T	100	PASS	AC=4330;AF=0.864617;AN=5008;NS=2504;DP=18366;EAS_AF=0.9673;AMR_AF=0.804;AFR_AF=0.8654;EUR_AF=0.7694;SAS_AF=0.8988;AA=t|||;VT=SNP
6	33576577	rs169737	T	C	100	PASS	AC=3965;AF=0.791733;AN=5008;NS=2504;DP=18102;EAS_AF=0.9673;AMR_AF=0.7896;AFR_AF=0.5953;EUR_AF=0.7674;SAS_AF=0.9029;AA=c|||;VT=SNP
6	33576685	rs210125	A	G	100	PASS	AC=4386;AF=0.875799;AN=5008;NS=2504;DP=17954;EAS_AF=0.9673;AMR_AF=0.8084;AFR_AF=0.9017;EUR_AF=0.7704;SAS_AF=0.9029;AA=g|||;VT=SNP
6	33576872	rs34376580	G	A	100	PASS	AC=414;AF=0.0826677;AN=5008;NS=2504;DP=18534;EAS_AF=0.0208;AMR_AF=0.1311;AFR_AF=0.0363;EUR_AF=0.1899;SAS_AF=0.0644;AA=g|||;VT=SNP
6	33576934	rs79009640	A	G	100	PASS	AC=17;AF=0.00339457;AN=5008;NS=2504;DP=16753;EAS_AF=0.0119;AMR_AF=0;AFR_AF=0;EUR_AF=0;SAS_AF=0.0051;AA=a|||;VT=SNP
6	33577225	rs77591427	C	T	100	PASS	AC=80;AF=0.0159744;AN=5008;NS=2504;DP=17720;EAS_AF=0.0506;AMR_AF=0.0375;AFR_AF=0.0008;EUR_AF=0.001;SAS_AF=0.001;AA=c|||;VT=SNP
6	33577643	rs4713640	C	G	100	PASS	AC=160;AF=0.0319489;AN=5008;NS=2504;DP=19169;EAS_AF=0.0893;AMR_AF=0.049;AFR_AF=0.0129;EUR_AF=0;SAS_AF=0.0194;AA=c|||;VT=SNP
6	33577823	rs71565393	C	T	100	PASS	AC=418;AF=0.0834665;AN=5008;NS=2504;DP=17619;EAS_AF=0.0685;AMR_AF=0.147;AFR_AF=0.0083;EUR_AF=0.1759;SAS_AF=0.0603;AA=c|||;VT=SNP
6	33578303	rs76294076	G	A	100	PASS	AC=113;AF=0.0225639;AN=5008;NS=2504;DP=20682;EAS_AF=0.0734;AMR_AF=0.0331;AFR_AF=0.0098;EUR_AF=0;SAS_AF=0.0031;AA=a|||;VT=SNP
6	33579216	rs407415	A	G	100	PASS	AC=2005;AF=0.400359;AN=5008;NS=2504;DP=18998;EAS_AF=0.5645;AMR_AF=0.2522;AFR_AF=0.4062;EUR_AF=0.2416;SAS_AF=0.4918;AA=a|||;VT=SNP
6	33579351	rs144724995	A	G	100	PASS	AC=11;AF=0.00219649;AN=5008;NS=2504;DP=15548;EAS_AF=0.0109;AMR_AF=0;AFR_AF=0;EUR_AF=0;SAS_AF=0;AA=a|||;VT=SNP
6	33579448	rs422652	T	A	100	PASS	AC=4730;AF=0.944489;AN=5008;NS=2504;DP=14959;EAS_AF=0.9782;AMR_AF=0.938;AFR_AF=0.9478;EUR_AF=0.8827;SAS_AF=0.9734;AA=a|||;VT=SNP
6	33579661	rs1794681	C	T	100	PASS	AC=554;AF=0.110623;AN=5008;NS=2504;DP=15246;EAS_AF=0.129;AMR_AF=0.0634;AFR_AF=0.1702;EUR_AF=0.0954;SAS_AF=0.0603;AA=c|||;VT=SNP
6	33579870	rs80057862	G	A	100	PASS	AC=18;AF=0.00359425;AN=5008;NS=2504;DP=15461;EAS_AF=0.0129;AMR_AF=0;AFR_AF=0;EUR_AF=0;SAS_AF=0.0051;AA=g|||;VT=SNP
6	33580350	rs434026	G	T	100	PASS	AC=1975;AF=0.394369;AN=5008;NS=2504;DP=15627;EAS_AF=0.5357;AMR_AF=0.2522;AFR_AF=0.4047;EUR_AF=0.2406;SAS_AF=0.4939;AA=-|||;VT=SNP
6	33580834	rs74603815	C	T	100	PASS	AC=553;AF=0.110423;AN=5008;NS=2504;DP=14636;EAS_AF=0.13;AMR_AF=0.0634;AFR_AF=0.1694;EUR_AF=0.0944;SAS_AF=0.0603;AA=c|||;VT=SNP
6	33580957	rs1794682	C	T	100	PASS	AC=553;AF=0.110423;AN=5008;NS=2504;DP=15110;EAS_AF=0.13;AMR_AF=0.0634;AFR_AF=0.1694;EUR_AF=0.0944;SAS_AF=0.0603;AA=c|||;VT=SNP
6	33581011	rs578452	C	T	100	PASS	AC=553;AF=0.110423;AN=5008;NS=2504;DP=16462;EAS_AF=0.13;AMR_AF=0.0634;AFR_AF=0.1694;EUR_AF=0.0944;SAS_AF=0.0603;AA=c|||;VT=SNP
6	33581091	rs475982	A	G	100	PASS	AC=553;AF=0.110423;AN=5008;NS=2504;DP=18014;EAS_AF=0.13;AMR_AF=0.0634;AFR_AF=0.1694;EUR_AF=0.0944;SAS_AF=0.0603;AA=g|||;VT=SNP
6	33581150	rs138965061	C	T	100	PASS	AC=52;AF=0.0103834;AN=5008;NS=2504;DP=16624;EAS_AF=0.0516;AMR_AF=0;AFR_AF=0;EUR_AF=0;SAS_AF=0;AA=c|||;VT=SNP
6	33581633	rs494835	C	G	100	PASS	AC=4652;AF=0.928914;AN=5008;NS=2504;DP=15706;EAS_AF=0.9286;AMR_AF=0.902;AFR_AF=0.947;EUR_AF=0.8817;SAS_AF=0.9724;AA=g|||;VT=SNP
6	33581805	rs9469525	G	A	100	PASS	AC=854;AF=0.170527;AN=5008;NS=2504;DP=15915;EAS_AF=0.1369;AMR_AF=0.255;AFR_AF=0.0151;EUR_AF=0.2406;SAS_AF=0.2832;AA=g|||;VT=SNP
6	33582090	rs499384	G	A	100	PASS	AC=553;AF=0.110423;AN=5008;NS=2504;DP=17673;EAS_AF=0.13;AMR_AF=0.0634;AFR_AF=0.1694;EUR_AF=0.0944;SAS_AF=0.0603;AA=g|||;VT=SNP
6	33582307	rs9394157	T	G	100	PASS	AC=553;AF=0.110423;AN=5008;NS=2504;DP=19624;EAS_AF=0.13;AMR_AF=0.0634;AFR_AF=0.1694;EUR_AF=0.0944;SAS_AF=0.0603;AA=g|||;VT=SNP
6	33583039	rs7753829	G	A	100	PASS	AC=4455;AF=0.889577;AN=5008;NS=2504;DP=15725;EAS_AF=0.87;AMR_AF=0.9366;AFR_AF=0.8306;EUR_AF=0.9056;SAS_AF=0.9397;AA=g|||;VT=SNP
6	33583113	rs7753712	C	A	100	PASS	AC=4455;AF=0.889577;AN=5008;NS=2504;DP=18308;EAS_AF=0.87;AMR_AF=0.9366;AFR_AF=0.8306;EUR_AF=0.9056;SAS_AF=0.9397;AA=c|||;VT=SNP
6	33583637	rs186724626	A	C	100	PASS	AC=85;AF=0.0169728;AN=5008;NS=2504;DP=8880;EAS_AF=0.0565;AMR_AF=0.0375;AFR_AF=0;EUR_AF=0;SAS_AF=0.002;AA=N|||;VT=SNP
6	33584003	rs7740889	T	C	100	PASS	AC=4126;AF=0.823882;AN=5008;NS=2504;DP=13175;EAS_AF=0.7629;AMR_AF=0.9121;AFR_AF=0.7216;EUR_AF=0.8817;SAS_AF=0.9029;AA=t|||;VT=SNP
6	33584301	rs6922964	A	T	100	PASS	AC=4126;AF=0.823882;AN=5008;NS=2504;DP=11647;EAS_AF=0.7629;AMR_AF=0.9121;AFR_AF=0.7216;EUR_AF=0.8817;SAS_AF=0.9029;AA=a|||;VT=SNP
6	33584830	rs6924368	G	T	100	PASS	AC=4126;AF=0.823882;AN=5008;NS=2504;DP=11942;EAS_AF=0.7629;AMR_AF=0.9121;AFR_AF=0.7216;EUR_AF=0.8817;SAS_AF=0.9029;AA=t|||;VT=SNP
6	33586057	rs9348920	G	C	100	PASS	AC=4450;AF=0.888578;AN=5008;NS=2504;DP=16061;EAS_AF=0.87;AMR_AF=0.9337;AFR_AF=0.8306;EUR_AF=0.9026;SAS_AF=0.9397;AA=g|||;VT=SNP
6	33586179	rs9348921	C	A	100	PASS	AC=1966;AF=0.392572;AN=5008;NS=2504;DP=17859;EAS_AF=0.5337;AMR_AF=0.2507;AFR_AF=0.4062;EUR_AF=0.2396;SAS_AF=0.4867;AA=c|||;VT=SNP
6	33586264	rs9461893	G	A	100	PASS	AC=1197;AF=0.239018;AN=5008;NS=2504;DP=17542;EAS_AF=0.2321;AMR_AF=0.3084;AFR_AF=0.1619;EUR_AF=0.2485;SAS_AF=0.2914;AA=g|||;VT=SNP
6	33586407	rs9469527	G	C	100	PASS	AC=1195;AF=0.238618;AN=5008;NS=2504;DP=16897;EAS_AF=0.2321;AMR_AF=0.3084;AFR_AF=0.1611;EUR_AF=0.2485;SAS_AF=0.2904;AA=g|||;VT=SNP
6	33587065	rs13219845	A	G	100	PASS	AC=276;AF=0.0551118;AN=5008;NS=2504;DP=18876;EAS_AF=0.0218;AMR_AF=0.0605;AFR_AF=0.0514;EUR_AF=0.1173;SAS_AF=0.0266;AA=a|||;VT=SNP
6	33587260	rs7775537	C	A	100	PASS	AC=4451;AF=0.888778;AN=5008;NS=2504;DP=14144;EAS_AF=0.87;AMR_AF=0.9337;AFR_AF=0.8306;EUR_AF=0.9026;SAS_AF=0.9407;AA=a|||;VT=SNP
6	33587392	rs11760139	C	T	100	PASS	AC=360;AF=0.071885;AN=5008;NS=2504;DP=19588;EAS_AF=0.0228;AMR_AF=0.121;AFR_AF=0.0605;EUR_AF=0.1044;SAS_AF=0.0695;AA=c|||;VT=SNP
6	33587404	rs80014305	G	A	100	PASS	AC=340;AF=0.0678914;AN=5008;NS=2504;DP=19125;EAS_AF=0.125;AMR_AF=0.0519;AFR_AF=0.0325;EUR_AF=0.0845;SAS_AF=0.0511;AA=g|||;VT=SNP
6	33587443	rs9469529	G	A	100	PASS	AC=4450;AF=0.888578;AN=5008;NS=2504;DP=18171;EAS_AF=0.87;AMR_AF=0.9337;AFR_AF=0.8306;EUR_AF=0.9026;SAS_AF=0.9397;AA=g|||;VT=SNP
6	33587824	rs2894349	C	G	100	PASS	AC=3910;AF=0.780751;AN=5008;NS=2504;DP=18826;EAS_AF=0.8591;AMR_AF=0.7795;AFR_AF=0.7005;EUR_AF=0.7117;SAS_AF=0.8804;AA=c|||;VT=SNP
6	33587954	rs3748080	C	T	100	PASS	AC=360;AF=0.071885;AN=5008;NS=2504;DP=17129;EAS_AF=0.0228;AMR_AF=0.121;AFR_AF=0.0605;EUR_AF=0.1044;SAS_AF=0.0695;AA=c|||;VT=SNP
6	33588147	rs3748079	C	T	100	PASS	AC=844;AF=0.16853;AN=5008;NS=2504;DP=16556;EAS_AF=0.1369;AMR_AF=0.255;AFR_AF=0.0076;EUR_AF=0.2406;SAS_AF=0.2832;AA=c|||;VT=SNP
6	33588351	rs59929559	G	A	100	PASS	AC=360;AF=0.071885;AN=5008;NS=2504;DP=11786;EAS_AF=0.0228;AMR_AF=0.121;AFR_AF=0.0605;EUR_AF=0.1044;SAS_AF=0.0695;AA=g|||;VT=SNP
6	33588610	rs9368768	G	A	100	PASS	AC=2194;AF=0.438099;AN=5008;NS=2504;DP=10535;EAS_AF=0.6419;AMR_AF=0.2853;AFR_AF=0.4107;EUR_AF=0.2962;SAS_AF=0.5194;AA=g|||;VT=SNP
6	33588985	rs35329444	C	A	100	PASS	AC=349;AF=0.0696885;AN=5008;NS=2504;DP=6610;EAS_AF=0.0089;AMR_AF=0.1239;AFR_AF=0.0113;EUR_AF=0.1859;SAS_AF=0.0532;AA=c|||;VT=SNP
6	33589332	rs55774724	C	T	100	PASS	AC=240;AF=0.0479233;AN=5008;NS=2504;DP=9119;EAS_AF=0.1161;AMR_AF=0.0346;AFR_AF=0.028;EUR_AF=0.0467;SAS_AF=0.0153;AA=c|||;VT=SNP
6	33589810	rs55694657	G	A	100	PASS	AC=360;AF=0.071885;AN=5008;NS=2504;DP=13800;EAS_AF=0.0228;AMR_AF=0.121;AFR_AF=0.0605;EUR_AF=0.1044;SAS_AF=0.0695;AA=g|||;VT=SNP
6	33590291	rs4713641	C	T	100	PASS	AC=4674;AF=0.933307;AN=5008;NS=2504;DP=18348;EAS_AF=0.9782;AMR_AF=0.9683;AFR_AF=0.8321;EUR_AF=0.9592;SAS_AF=0.9724;AA=c|||;VT=SNP
6	33590471	rs4713642	T	C	100	PASS	AC=4674;AF=0.933307;AN=5008;NS=2504;DP=18516;EAS_AF=0.9782;AMR_AF=0.9683;AFR_AF=0.8328;EUR_AF=0.9592;SAS_AF=0.9714;AA=c|||;VT=SNP
6	33591296	rs148764699	G	C	100	PASS	AC=77;AF=0.0153754;AN=5008;NS=2504;DP=16138;EAS_AF=0.0496;AMR_AF=0.0375;AFR_AF=0;EUR_AF=0;SAS_AF=0.001;AA=g|||;VT=SNP
6	33591784	rs10947415	C	T	100	PASS	AC=356;AF=0.0710863;AN=5008;NS=2504;DP=19241;EAS_AF=0.0089;AMR_AF=0.1239;AFR_AF=0.0113;EUR_AF=0.1849;SAS_AF=0.0613;AA=c|||;VT=SNP
6	33592211	rs11754153	G	A	100	PASS	AC=361;AF=0.0720847;AN=5008;NS=2504;DP=21842;EAS_AF=0.0228;AMR_AF=0.121;AFR_AF=0.0613;EUR_AF=0.1044;SAS_AF=0.0695;AA=g|||;VT=SNP
6	33592848	rs12526100	C	G	100	PASS	AC=354;AF=0.0706869;AN=5008;NS=2504;DP=18649;EAS_AF=0.0714;AMR_AF=0.098;AFR_AF=0.0514;EUR_AF=0.1183;SAS_AF=0.0276;AA=C|||;VT=SNP
6	33592881	rs1536043	A	C	100	PASS	AC=4675;AF=0.933506;AN=5008;NS=2504;DP=17906;EAS_AF=0.9782;AMR_AF=0.9683;AFR_AF=0.8328;EUR_AF=0.9592;SAS_AF=0.9724;AA=C|||;VT=SNP
6	33593577	rs71565395	C	A	100	PASS	AC=354;AF=0.0706869;AN=5008;NS=2504;DP=18138;EAS_AF=0.0714;AMR_AF=0.098;AFR_AF=0.0514;EUR_AF=0.1183;SAS_AF=0.0276;AA=C|||;VT=SNP
6	33593687	rs6903502	C	G	100	PASS	AC=1364;AF=0.272364;AN=5008;NS=2504;DP=20315;EAS_AF=0.3631;AMR_AF=0.3343;AFR_AF=0.1059;EUR_AF=0.3052;SAS_AF=0.3262;AA=C|||;VT=SNP
6	33593825	rs10947416	A	C	100	PASS	AC=4675;AF=0.933506;AN=5008;NS=2504;DP=19154;EAS_AF=0.9782;AMR_AF=0.9683;AFR_AF=0.8328;EUR_AF=0.9592;SAS_AF=0.9724;AA=C|||;VT=SNP
6	33593920	rs34213779	C	T	100	PASS	AC=354;AF=0.0706869;AN=5008;NS=2504;DP=16637;EAS_AF=0.0714;AMR_AF=0.098;AFR_AF=0.0514;EUR_AF=0.1183;SAS_AF=0.0276;AA=C|||;VT=SNP
6	33594437	rs4713643	C	A	100	PASS	AC=4414;AF=0.88139;AN=5008;NS=2504;DP=18781;EAS_AF=0.9583;AMR_AF=0.8646;AFR_AF=0.8215;EUR_AF=0.8708;SAS_AF=0.9059;AA=A|||;VT=SNP
6	33595399	rs4711332	A	G	100	PASS	AC=4415;AF=0.881589;AN=5008;NS=2504;DP=22773;EAS_AF=0.9583;AMR_AF=0.866;AFR_AF=0.8215;EUR_AF=0.8708;SAS_AF=0.9059;AA=A|||;VT=SNP
6	33595525	rs7772621	T	C	100	PASS	AC=4419;AF=0.882388;AN=5008;NS=2504;DP=20493;EAS_AF=0.9583;AMR_AF=0.8646;AFR_AF=0.8253;EUR_AF=0.8708;SAS_AF=0.9059;AA=C|||;VT=SNP
6	33595599	rs7772766	T	C	100	PASS	AC=4414;AF=0.88139;AN=5008;NS=2504;DP=20096;EAS_AF=0.9583;AMR_AF=0.8646;AFR_AF=0.8215;EUR_AF=0.8708;SAS_AF=0.9059;AA=C|||;VT=SNP
6	33595660	rs117419514	C	T	100	PASS	AC=78;AF=0.0155751;AN=5008;NS=2504;DP=18376;EAS_AF=0.0496;AMR_AF=0.0375;AFR_AF=0.0008;EUR_AF=0;SAS_AF=0.001;AA=C|||;VT=SNP
6	33596458	rs77239936	C	T	100	PASS	AC=77;AF=0.0153754;AN=5008;NS=2504;DP=18644;EAS_AF=0.0496;AMR_AF=0.0375;AFR_AF=0;EUR_AF=0;SAS_AF=0.001;AA=C|||;VT=SNP
6	33596499	rs6921216	C	G	100	PASS	AC=4414;AF=0.88139;AN=5008;NS=2504;DP=18858;EAS_AF=0.9583;AMR_AF=0.8646;AFR_AF=0.8215;EUR_AF=0.8708;SAS_AF=0.9059;AA=G|||;VT=SNP
6	33596641	rs9348922	A	G	100	PASS	AC=1942;AF=0.38778;AN=5008;NS=2504;DP=16252;EAS_AF=0.5109;AMR_AF=0.2493;AFR_AF=0.407;EUR_AF=0.2396;SAS_AF=0.4857;AA=A|||;VT=SNP
6	33596868	rs6921825	C	T	100	PASS	AC=4414;AF=0.88139;AN=5008;NS=2504;DP=19612;EAS_AF=0.9583;AMR_AF=0.8646;AFR_AF=0.8215;EUR_AF=0.8708;SAS_AF=0.9059;AA=T|||;VT=SNP
6	33597079	rs6926568	C	T	100	PASS	AC=1312;AF=0.261981;AN=5008;NS=2504;DP=19169;EAS_AF=0.3631;AMR_AF=0.33;AFR_AF=0.0756;EUR_AF=0.2982;SAS_AF=0.3241;AA=C|||;VT=SNP
6	33597415	rs1977316	G	A	100	PASS	AC=4406;AF=0.879792;AN=5008;NS=2504;DP=14798;EAS_AF=0.9583;AMR_AF=0.8646;AFR_AF=0.8154;EUR_AF=0.8708;SAS_AF=0.9059;AA=G|||;VT=SNP
6	33597592	rs62407630	A	G	100	PASS	AC=4413;AF=0.88119;AN=5008;NS=2504;DP=12124;EAS_AF=0.9583;AMR_AF=0.8646;AFR_AF=0.8207;EUR_AF=0.8708;SAS_AF=0.9059;AA=a|||;VT=SNP
6	33597696	rs11754012	C	T	100	PASS	AC=368;AF=0.0734824;AN=5008;NS=2504;DP=13555;EAS_AF=0.0367;AMR_AF=0.121;AFR_AF=0.0348;EUR_AF=0.1173;SAS_AF=0.0849;AA=C|||;VT=SNP
6	33598111	rs76179320	G	C	100	PASS	AC=77;AF=0.0153754;AN=5008;NS=2504;DP=16296;EAS_AF=0.0486;AMR_AF=0.0375;AFR_AF=0;EUR_AF=0.001;SAS_AF=0.001;AA=G|||;VT=SNP
6	33598280	rs12200154	C	T	100	PASS	AC=350;AF=0.0698882;AN=5008;NS=2504;DP=17950;EAS_AF=0.0089;AMR_AF=0.1225;AFR_AF=0.0098;EUR_AF=0.1849;SAS_AF=0.0583;AA=C|||;VT=SNP
6	33598284	rs7768202	C	T	100	PASS	AC=1938;AF=0.386981;AN=5008;NS=2504;DP=18007;EAS_AF=0.5109;AMR_AF=0.2478;AFR_AF=0.4047;EUR_AF=0.2396;SAS_AF=0.4857;AA=C|||;VT=SNP
6	33598456	rs7768401	C	G	100	PASS	AC=4675;AF=0.933506;AN=5008;NS=2504;DP=15651;EAS_AF=0.9782;AMR_AF=0.9683;AFR_AF=0.8328;EUR_AF=0.9592;SAS_AF=0.9724;AA=C|||;VT=SNP
6	33598613	rs7750812	T	C	100	PASS	AC=4671;AF=0.932708;AN=5008;NS=2504;DP=19181;EAS_AF=0.9782;AMR_AF=0.9683;AFR_AF=0.8298;EUR_AF=0.9592;SAS_AF=0.9724;AA=C|||;VT=SNP
6	33598642	rs7769019	G	A	100	PASS	AC=4671;AF=0.932708;AN=5008;NS=2504;DP=19434;EAS_AF=0.9782;AMR_AF=0.9683;AFR_AF=0.8298;EUR_AF=0.9592;SAS_AF=0.9724;AA=G|||;VT=SNP
6	33599207	rs11755257	C	A	100	PASS	AC=351;AF=0.0700879;AN=5008;NS=2504;DP=16762;EAS_AF=0.0089;AMR_AF=0.1225;AFR_AF=0.0098;EUR_AF=0.1849;SAS_AF=0.0593;AA=C|||;VT=SNP
6	33599737	rs116878688	G	T	100	PASS	AC=22;AF=0.00439297;AN=5008;NS=2504;DP=20714;EAS_AF=0.0079;AMR_AF=0;AFR_AF=0;EUR_AF=0.0139;SAS_AF=0;AA=G|||;VT=SNP
6	33599759	rs10947417	T	C	100	PASS	AC=680;AF=0.135783;AN=5008;NS=2504;DP=20451;EAS_AF=0.0794;AMR_AF=0.2233;AFR_AF=0.0446;EUR_AF=0.2992;SAS_AF=0.0869;AA=T|||;VT=SNP
6	33599979	rs13192436	C	T	100	PASS	AC=679;AF=0.135583;AN=5008;NS=2504;DP=13876;EAS_AF=0.0794;AMR_AF=0.2219;AFR_AF=0.0446;EUR_AF=0.2992;SAS_AF=0.0869;AA=C|||;VT=SNP
6	33599993	rs11758330	T	A	100	PASS	AC=346;AF=0.0690895;AN=5008;NS=2504;DP=13640;EAS_AF=0.0089;AMR_AF=0.1225;AFR_AF=0.0098;EUR_AF=0.1839;SAS_AF=0.0552;AA=T|||;VT=SNP
6	33600144	rs4713645	C	T	100	PASS	AC=173;AF=0.0345447;AN=5008;NS=2504;DP=18375;EAS_AF=0.1101;AMR_AF=0.0389;AFR_AF=0.0197;EUR_AF=0.002;SAS_AF=0.0072;AA=C|||;VT=SNP
6	33600864	rs12190817	A	C	100	PASS	AC=840;AF=0.167732;AN=5008;NS=2504;DP=18548;EAS_AF=0.1359;AMR_AF=0.2522;AFR_AF=0.0076;EUR_AF=0.2435;SAS_AF=0.2791;AA=A|||;VT=SNP
6	33600895	rs77601296	C	A	100	PASS	AC=251;AF=0.0501198;AN=5008;NS=2504;DP=17393;EAS_AF=0.0218;AMR_AF=0.0605;AFR_AF=0.0348;EUR_AF=0.1143;SAS_AF=0.0266;AA=C|||;VT=SNP
6	33601132	rs9469532	G	A	100	PASS	AC=2416;AF=0.482428;AN=5008;NS=2504;DP=12860;EAS_AF=0.5337;AMR_AF=0.3804;AFR_AF=0.5492;EUR_AF=0.3429;SAS_AF=0.5552;AA=G|||;VT=SNP
6	33601482	rs9461894	T	C	100	PASS	AC=3472;AF=0.693291;AN=5008;NS=2504;DP=3295;EAS_AF=0.631;AMR_AF=0.6556;AFR_AF=0.7867;EUR_AF=0.6849;SAS_AF=0.6667;AA=t|||;VT=SNP
6	33601671	rs12206173	G	C	100	PASS	AC=429;AF=0.0856629;AN=5008;NS=2504;DP=5197;EAS_AF=0.0575;AMR_AF=0.1614;AFR_AF=0.0098;EUR_AF=0.1849;SAS_AF=0.0613;AA=G|||;VT=SNP
6	33601730	rs71565398	C	G	100	PASS	AC=253;AF=0.0505192;AN=5008;NS=2504;DP=7640;EAS_AF=0.0218;AMR_AF=0.062;AFR_AF=0.0356;EUR_AF=0.1143;SAS_AF=0.0266;AA=C|||;VT=SNP
6	33603142	rs78117616	G	C	100	PASS	AC=22;AF=0.00439297;AN=5008;NS=2504;DP=18459;EAS_AF=0.0099;AMR_AF=0;AFR_AF=0;EUR_AF=0;SAS_AF=0.0123;AA=G|||;VT=SNP
6	33603830	rs6902606	G	A	100	PASS	AC=358;AF=0.0714856;AN=5008;NS=2504;DP=11799;EAS_AF=0.0228;AMR_AF=0.1196;AFR_AF=0.0598;EUR_AF=0.1044;SAS_AF=0.0695;AA=G|||;VT=SNP
6	33603989	rs9368769	G	A	100	PASS	AC=1997;AF=0.398762;AN=5008;NS=2504;DP=14892;EAS_AF=0.506;AMR_AF=0.2536;AFR_AF=0.4448;EUR_AF=0.2465;SAS_AF=0.4857;AA=G|||;VT=SNP
6	33604606	rs12660617	C	T	100	PASS	AC=209;AF=0.0417332;AN=5008;NS=2504;DP=19116;EAS_AF=0.0089;AMR_AF=0.0778;AFR_AF=0.0045;EUR_AF=0.0835;SAS_AF=0.0573;AA=C|||;VT=SNP
6	33605018	rs10947418	G	A	100	PASS	AC=431;AF=0.0860623;AN=5008;NS=2504;DP=16374;EAS_AF=0.0575;AMR_AF=0.1614;AFR_AF=0.0098;EUR_AF=0.1829;SAS_AF=0.0654;AA=G|||;VT=SNP
6	33605175	rs12662525	T	C	100	PASS	AC=1581;AF=0.315695;AN=5008;NS=2504;DP=19786;EAS_AF=0.505;AMR_AF=0.2277;AFR_AF=0.1581;EUR_AF=0.2316;SAS_AF=0.4826;AA=T|||;VT=SNP
6	33605286	rs6913427	C	A	100	PASS	AC=358;AF=0.0714856;AN=5008;NS=2504;DP=17540;EAS_AF=0.0228;AMR_AF=0.1196;AFR_AF=0.0598;EUR_AF=0.1044;SAS_AF=0.0695;AA=C|||;VT=SNP
6	33605341	rs139811108	G	A	100	PASS	AC=202;AF=0.0403355;AN=5008;NS=2504;DP=16280;EAS_AF=0.0675;AMR_AF=0.0014;AFR_AF=0;EUR_AF=0.003;SAS_AF=0.1329;AA=G|||;VT=SNP
6	33606429	rs75359196	C	T	100	PASS	AC=225;AF=0.0449281;AN=5008;NS=2504;DP=20446;EAS_AF=0.0784;AMR_AF=0.0187;AFR_AF=0.0303;EUR_AF=0.0567;SAS_AF=0.0368;AA=C|||;VT=SNP
6	33606523	rs4713646	C	T	100	PASS	AC=1892;AF=0.377796;AN=5008;NS=2504;DP=19528;EAS_AF=0.505;AMR_AF=0.2406;AFR_AF=0.3797;EUR_AF=0.2396;SAS_AF=0.4836;AA=c|||;VT=SNP
6	33606524	rs28360584	G	C	100	PASS	AC=363;AF=0.072484;AN=5008;NS=2504;DP=19464;EAS_AF=0.0397;AMR_AF=0.0749;AFR_AF=0.0628;EUR_AF=0.1421;SAS_AF=0.046;AA=G|||;VT=SNP
6	33606545	rs55792355	T	C	100	PASS	AC=1920;AF=0.383387;AN=5008;NS=2504;DP=18973;EAS_AF=0.506;AMR_AF=0.245;AFR_AF=0.3979;EUR_AF=0.2396;SAS_AF=0.4836;AA=T|||;VT=SNP
6	33606731	rs55642707	G	A	100	PASS	AC=1773;AF=0.354034;AN=5008;NS=2504;DP=18197;EAS_AF=0.506;AMR_AF=0.2061;AFR_AF=0.326;EUR_AF=0.2147;SAS_AF=0.4836;AA=G|||;VT=SNP
6	33607103	rs150273297	T	A	100	PASS	AC=666;AF=0.132987;AN=5008;NS=2504;DP=14090;EAS_AF=0.0357;AMR_AF=0.1888;AFR_AF=0.1914;EUR_AF=0.1561;SAS_AF=0.091;AA=T|||;VT=SNP
6	33607105	rs138886796	G	A	100	PASS	AC=638;AF=0.127396;AN=5008;NS=2504;DP=14022;EAS_AF=0.0357;AMR_AF=0.1844;AFR_AF=0.1725;EUR_AF=0.1561;SAS_AF=0.091;AA=G|||;VT=SNP
6	33607224	rs12525769	G	A	100	PASS	AC=349;AF=0.0696885;AN=5008;NS=2504;DP=18397;EAS_AF=0.0258;AMR_AF=0.0764;AFR_AF=0.09;EUR_AF=0.1183;SAS_AF=0.0327;AA=g|||;VT=SNP
6	33607373	rs12663370	T	G	100	PASS	AC=1096;AF=0.21885;AN=5008;NS=2504;DP=19126;EAS_AF=0.4484;AMR_AF=0.1585;AFR_AF=0.0507;EUR_AF=0.164;SAS_AF=0.3088;AA=t|||;VT=SNP
6	33607506	rs62407631	G	A	100	PASS	AC=340;AF=0.0678914;AN=5008;NS=2504;DP=17954;EAS_AF=0.0208;AMR_AF=0.0634;AFR_AF=0.0847;EUR_AF=0.0895;SAS_AF=0.0746;AA=g|||;VT=SNP
6	33608216	rs41271247	G	T	100	PASS	AC=411;AF=0.0820687;AN=5008;NS=2504;DP=17708;EAS_AF=0.0208;AMR_AF=0.1282;AFR_AF=0.09;EUR_AF=0.1034;SAS_AF=0.0798;AA=G|||;VT=SNP;EX_TARGET
6	33609087	rs73408212	G	C	100	PASS	AC=326;AF=0.0650958;AN=5008;NS=2504;DP=16419;EAS_AF=0.2014;AMR_AF=0.0634;AFR_AF=0.0098;EUR_AF=0.0189;SAS_AF=0.0481;AA=G|||;VT=SNP
6	33609174	rs72882038	G	T	100	PASS	AC=456;AF=0.0910543;AN=5008;NS=2504;DP=16263;EAS_AF=0.0238;AMR_AF=0.1369;AFR_AF=0.1082;EUR_AF=0.1193;SAS_AF=0.0757;AA=G|||;VT=SNP
6	33609244	rs62407633	C	T	100	PASS	AC=725;AF=0.144768;AN=5008;NS=2504;DP=14646;EAS_AF=0.1121;AMR_AF=0.2421;AFR_AF=0.0068;EUR_AF=0.2237;SAS_AF=0.2147;AA=c|||;VT=SNP
6	33609435	rs149728929	C	G	100	PASS	AC=30;AF=0.00599042;AN=5008;NS=2504;DP=14768;EAS_AF=0.0149;AMR_AF=0.0014;AFR_AF=0;EUR_AF=0.0139;SAS_AF=0;AA=c|||;VT=SNP
6	33609592	rs74494131	C	T	100	PASS	AC=404;AF=0.0806709;AN=5008;NS=2504;DP=18630;EAS_AF=0.0089;AMR_AF=0.1037;AFR_AF=0.2065;EUR_AF=0.0278;SAS_AF=0.0225;AA=c|||;VT=SNP
6	33609646	rs73408213	C	G	100	PASS	AC=218;AF=0.0435304;AN=5008;NS=2504;DP=19148;EAS_AF=0.1171;AMR_AF=0.0216;AFR_AF=0.0098;EUR_AF=0.0219;SAS_AF=0.0511;AA=c|||;VT=SNP
6	33609851	rs9469537	C	T	100	PASS	AC=3311;AF=0.661142;AN=5008;NS=2504;DP=19049;EAS_AF=0.8313;AMR_AF=0.5303;AFR_AF=0.6982;EUR_AF=0.5378;SAS_AF=0.6554;AA=c|||;VT=SNP
6	33609965	rs4713648	C	T	100	PASS	AC=1420;AF=0.283546;AN=5008;NS=2504;DP=19017;EAS_AF=0.1538;AMR_AF=0.4467;AFR_AF=0.1551;EUR_AF=0.4145;SAS_AF=0.3405;AA=t|||;VT=SNP
6	33610056	rs74574353	C	T	100	PASS	AC=93;AF=0.0185703;AN=5008;NS=2504;DP=19915;EAS_AF=0.0476;AMR_AF=0.0389;AFR_AF=0;EUR_AF=0;SAS_AF=0.0184;AA=c|||;VT=SNP
6	33610431	rs11755817	C	G	100	PASS	AC=341;AF=0.0680911;AN=5008;NS=2504;DP=19646;EAS_AF=0.0228;AMR_AF=0.121;AFR_AF=0.0469;EUR_AF=0.0934;SAS_AF=0.0798;AA=c|||;VT=SNP
6	33611061	rs10947420	C	G	100	PASS	AC=1155;AF=0.230631;AN=5008;NS=2504;DP=14144;EAS_AF=0.2768;AMR_AF=0.3012;AFR_AF=0.0983;EUR_AF=0.2465;SAS_AF=0.2955;AA=C|||;VT=SNP
6	33611278	rs10947421	G	T	100	PASS	AC=1108;AF=0.221246;AN=5008;NS=2504;DP=18219;EAS_AF=0.2758;AMR_AF=0.2911;AFR_AF=0.0749;EUR_AF=0.2455;SAS_AF=0.2883;AA=G|||;VT=SNP
6	33611339	rs11966717	C	T	100	PASS	AC=471;AF=0.0940495;AN=5008;NS=2504;DP=17631;EAS_AF=0.0099;AMR_AF=0.049;AFR_AF=0.2799;EUR_AF=0.0497;SAS_AF=0.0072;AA=C|||;VT=SNP
6	33611351	rs10947422	G	A	100	PASS	AC=1107;AF=0.221046;AN=5008;NS=2504;DP=17668;EAS_AF=0.2758;AMR_AF=0.2911;AFR_AF=0.0741;EUR_AF=0.2455;SAS_AF=0.2883;AA=G|||;VT=SNP
6	33611525	rs12205667	G	T	100	PASS	AC=433;AF=0.0864617;AN=5008;NS=2504;DP=16862;EAS_AF=0.0556;AMR_AF=0.1556;AFR_AF=0.0106;EUR_AF=0.1769;SAS_AF=0.0787;AA=G|||;VT=SNP
6	33611642	rs76871044	G	A	100	PASS	AC=314;AF=0.0626997;AN=5008;NS=2504;DP=21123;EAS_AF=0.1448;AMR_AF=0.0519;AFR_AF=0.034;EUR_AF=0.0497;SAS_AF=0.0378;AA=G|||;VT=SNP
6	33611667	rs12205634	C	G	100	PASS	AC=754;AF=0.150559;AN=5008;NS=2504;DP=20842;EAS_AF=0.121;AMR_AF=0.2536;AFR_AF=0.0068;EUR_AF=0.2237;SAS_AF=0.227;AA=C|||;VT=SNP
6	33612597	rs149465829	C	T	100	PASS	AC=120;AF=0.0239617;AN=5008;NS=2504;DP=11207;EAS_AF=0.002;AMR_AF=0.0303;AFR_AF=0.0015;EUR_AF=0.0567;SAS_AF=0.0389;AA=c|||;VT=SNP
6	33613344	rs9357162	G	A	100	PASS	AC=1026;AF=0.204872;AN=5008;NS=2504;DP=15808;EAS_AF=0.2758;AMR_AF=0.2824;AFR_AF=0.0182;EUR_AF=0.2445;SAS_AF=0.2883;AA=G|||;VT=SNP
6	33613367	rs9394158	G	T	100	PASS	AC=1779;AF=0.355232;AN=5008;NS=2504;DP=15688;EAS_AF=0.4623;AMR_AF=0.196;AFR_AF=0.3941;EUR_AF=0.2127;SAS_AF=0.4519;AA=G|||;VT=SNP
6	33613777	rs11754396	G	T	100	PASS	AC=600;AF=0.119808;AN=5008;NS=2504;DP=14040;EAS_AF=0.0317;AMR_AF=0.1844;AFR_AF=0.1225;EUR_AF=0.1859;SAS_AF=0.093;AA=G|||;VT=SNP
6	33614127	rs6935686	C	T	100	PASS	AC=1773;AF=0.354034;AN=5008;NS=2504;DP=5376;EAS_AF=0.4603;AMR_AF=0.1902;AFR_AF=0.3941;EUR_AF=0.2127;SAS_AF=0.4519;AA=C|||;VT=SNP
6	33614793	rs7753658	T	C	100	PASS	AC=1752;AF=0.34984;AN=5008;NS=2504;DP=19039;EAS_AF=0.3085;AMR_AF=0.4769;AFR_AF=0.2209;EUR_AF=0.4344;SAS_AF=0.3896;AA=C|||;VT=SNP
6	33614804	rs7771951	G	A	100	PASS	AC=368;AF=0.0734824;AN=5008;NS=2504;DP=22726;EAS_AF=0.0228;AMR_AF=0.1254;AFR_AF=0.0658;EUR_AF=0.0924;SAS_AF=0.0798;AA=G|||;VT=SNP
6	33615030	rs7757800	T	C	100	PASS	AC=553;AF=0.110423;AN=5008;NS=2504;DP=19238;EAS_AF=0.0327;AMR_AF=0.1801;AFR_AF=0.0802;EUR_AF=0.1889;SAS_AF=0.1012;AA=T|||;VT=SNP
6	33615106	rs76204971	G	A	100	PASS	AC=313;AF=0.0625;AN=5008;NS=2504;DP=20806;EAS_AF=0.1448;AMR_AF=0.0519;AFR_AF=0.034;EUR_AF=0.0487;SAS_AF=0.0378;AA=G|||;VT=SNP
6	33615251	rs7758134	T	G	100	PASS	AC=364;AF=0.0726837;AN=5008;NS=2504;DP=21039;EAS_AF=0.0228;AMR_AF=0.1254;AFR_AF=0.0628;EUR_AF=0.0924;SAS_AF=0.0798;AA=T|||;VT=SNP
6	33615551	rs78906361	T	C	100	PASS	AC=154;AF=0.0307508;AN=5008;NS=2504;DP=19146;EAS_AF=0.0099;AMR_AF=0.0331;AFR_AF=0.053;EUR_AF=0.0437;SAS_AF=0.0072;AA=T|||;VT=SNP
6	33615931	rs145325967	C	T	100	PASS	AC=191;AF=0.038139;AN=5008;NS=2504;DP=14966;EAS_AF=0.0109;AMR_AF=0.0389;AFR_AF=0.0711;EUR_AF=0.0447;SAS_AF=0.0143;AA=C|||;VT=SNP
6	33616162	rs62407634	A	G	100	PASS	AC=444;AF=0.0886581;AN=5008;NS=2504;DP=17828;EAS_AF=0.0228;AMR_AF=0.1297;AFR_AF=0.1203;EUR_AF=0.0934;SAS_AF=0.0798;AA=A|||;VT=SNP
6	33616828	rs4713650	C	T	100	PASS	AC=3201;AF=0.639177;AN=5008;NS=2504;DP=15918;EAS_AF=0.6974;AMR_AF=0.5562;AFR_AF=0.6437;EUR_AF=0.6471;SAS_AF=0.6237;AA=C|||;VT=SNP
6	33616963	rs11752199	A	G	100	PASS	AC=367;AF=0.0732827;AN=5008;NS=2504;DP=20722;EAS_AF=0.0228;AMR_AF=0.1239;AFR_AF=0.0658;EUR_AF=0.0924;SAS_AF=0.0798;AA=A|||;VT=SNP
6	33617103	rs12153870	A	G	100	PASS	AC=339;AF=0.0676917;AN=5008;NS=2504;DP=18926;EAS_AF=0.0069;AMR_AF=0.1167;AFR_AF=0.0106;EUR_AF=0.1769;SAS_AF=0.0603;AA=A|||;VT=SNP
6	33617403	rs12529825	T	C	100	PASS	AC=184;AF=0.0367412;AN=5008;NS=2504;DP=22119;EAS_AF=0.0099;AMR_AF=0.0548;AFR_AF=0.0144;EUR_AF=0.0954;SAS_AF=0.0215;AA=T|||;VT=SNP
6	33617464	rs6457738	C	T	100	PASS	AC=3203;AF=0.639577;AN=5008;NS=2504;DP=20717;EAS_AF=0.6974;AMR_AF=0.5562;AFR_AF=0.6437;EUR_AF=0.6481;SAS_AF=0.6247;AA=c|||;VT=SNP
6	33617924	rs9348923	C	T	100	PASS	AC=1029;AF=0.205471;AN=5008;NS=2504;DP=17404;EAS_AF=0.2758;AMR_AF=0.2853;AFR_AF=0.0182;EUR_AF=0.2455;SAS_AF=0.2883;AA=C|||;VT=SNP
6	33618162	rs9394159	A	T	100	PASS	AC=2388;AF=0.476837;AN=5008;NS=2504;DP=19785;EAS_AF=0.5268;AMR_AF=0.402;AFR_AF=0.4168;EUR_AF=0.4841;SAS_AF=0.5521;AA=A|||;VT=SNP
6	33618185	rs9366825	G	A	100	PASS	AC=1771;AF=0.353634;AN=5008;NS=2504;DP=18769;EAS_AF=0.4603;AMR_AF=0.1931;AFR_AF=0.3918;EUR_AF=0.2117;SAS_AF=0.4519;AA=G|||;VT=SNP
6	33618635	rs7755013	G	A	100	PASS	AC=367;AF=0.0732827;AN=5008;NS=2504;DP=15050;EAS_AF=0.0228;AMR_AF=0.1239;AFR_AF=0.0658;EUR_AF=0.0924;SAS_AF=0.0798;AA=G|||;VT=SNP
6	33618791	rs12208956	C	T	100	PASS	AC=1029;AF=0.205471;AN=5008;NS=2504;DP=14713;EAS_AF=0.2758;AMR_AF=0.2853;AFR_AF=0.0182;EUR_AF=0.2455;SAS_AF=0.2883;AA=c|||;VT=SNP
6	33618820	rs71538204	G	A	100	PASS	AC=185;AF=0.0369409;AN=5008;NS=2504;DP=14813;EAS_AF=0.0099;AMR_AF=0.0548;AFR_AF=0.0144;EUR_AF=0.0954;SAS_AF=0.0225;AA=G|||;VT=SNP
6	33618866	rs10947424	A	T	100	PASS	AC=1029;AF=0.205471;AN=5008;NS=2504;DP=14047;EAS_AF=0.2758;AMR_AF=0.2853;AFR_AF=0.0182;EUR_AF=0.2455;SAS_AF=0.2883;AA=A|||;VT=SNP
6	33618910	rs113715692	C	T	100	PASS	AC=305;AF=0.0609026;AN=5008;NS=2504;DP=15206;EAS_AF=0.0139;AMR_AF=0.0605;AFR_AF=0.1195;EUR_AF=0.0706;SAS_AF=0.0204;AA=C|||;VT=SNP
6	33618976	rs7759142	C	T	100	PASS	AC=301;AF=0.0601038;AN=5008;NS=2504;DP=15873;EAS_AF=0.0109;AMR_AF=0.111;AFR_AF=0.0643;EUR_AF=0.0785;SAS_AF=0.0501;AA=C|||;VT=SNP
6	33618979	rs10947425	G	A	100	PASS	AC=1029;AF=0.205471;AN=5008;NS=2504;DP=15847;EAS_AF=0.2758;AMR_AF=0.2853;AFR_AF=0.0182;EUR_AF=0.2455;SAS_AF=0.2883;AA=G|||;VT=SNP
6	33619184	rs9366826	G	C	100	PASS	AC=1028;AF=0.205272;AN=5008;NS=2504;DP=15927;EAS_AF=0.2758;AMR_AF=0.2853;AFR_AF=0.0182;EUR_AF=0.2455;SAS_AF=0.2873;AA=C|||;VT=SNP
6	33619442	rs10807127	G	A	100	PASS	AC=4327;AF=0.864018;AN=5008;NS=2504;DP=21056;EAS_AF=0.9732;AMR_AF=0.8516;AFR_AF=0.7307;EUR_AF=0.8936;SAS_AF=0.91;AA=A|||;VT=SNP
6	33619920	rs9469540	C	T	100	PASS	AC=1510;AF=0.301518;AN=5008;NS=2504;DP=18531;EAS_AF=0.2371;AMR_AF=0.3718;AFR_AF=0.3003;EUR_AF=0.4404;SAS_AF=0.1769;AA=C|||;VT=SNP
6	33619955	rs76927417	C	T	100	PASS	AC=298;AF=0.0595048;AN=5008;NS=2504;DP=19238;EAS_AF=0.1438;AMR_AF=0.0533;AFR_AF=0.0227;EUR_AF=0.0487;SAS_AF=0.0378;AA=c|||;VT=SNP
6	33620008	rs1408711	C	G	100	PASS	AC=1460;AF=0.291534;AN=5008;NS=2504;DP=8118;EAS_AF=0.4613;AMR_AF=0.1801;AFR_AF=0.1815;EUR_AF=0.2048;SAS_AF=0.4335;AA=C|||;VT=SNP
6	33620306	rs36097803	C	G	100	PASS	AC=433;AF=0.0864617;AN=5008;NS=2504;DP=16174;EAS_AF=0.0556;AMR_AF=0.1556;AFR_AF=0.0106;EUR_AF=0.1769;SAS_AF=0.0787;AA=C|||;VT=SNP
6	33620397	rs1830873	C	G	100	PASS	AC=2814;AF=0.561901;AN=5008;NS=2504;DP=13652;EAS_AF=0.7361;AMR_AF=0.4798;AFR_AF=0.4259;EUR_AF=0.4543;SAS_AF=0.7352;AA=C|||;VT=SNP
6	33621000	rs114394181	T	A	100	PASS	AC=210;AF=0.0419329;AN=5008;NS=2504;DP=14702;EAS_AF=0.0129;AMR_AF=0.0389;AFR_AF=0.087;EUR_AF=0.0467;SAS_AF=0.0082;AA=T|||;VT=SNP
6	33621160	rs115145554	G	A	100	PASS	AC=310;AF=0.061901;AN=5008;NS=2504;DP=15084;EAS_AF=0.1567;AMR_AF=0.0533;AFR_AF=0.0227;EUR_AF=0.0477;SAS_AF=0.0378;AA=G|||;VT=SNP
6	33621682	rs7771330	G	A	100	PASS	AC=188;AF=0.0375399;AN=5008;NS=2504;DP=17252;EAS_AF=0.0109;AMR_AF=0.036;AFR_AF=0.0703;EUR_AF=0.0447;SAS_AF=0.0143;AA=G|||;VT=SNP
6	33621865	rs7771269	C	T	100	PASS	AC=169;AF=0.033746;AN=5008;NS=2504;DP=18440;EAS_AF=0.0099;AMR_AF=0.0331;AFR_AF=0.0651;EUR_AF=0.0427;SAS_AF=0.0072;AA=C|||;VT=SNP
6	33622168	rs13220421	G	T	100	PASS	AC=433;AF=0.0864617;AN=5008;NS=2504;DP=17234;EAS_AF=0.0556;AMR_AF=0.1556;AFR_AF=0.0106;EUR_AF=0.1769;SAS_AF=0.0787;AA=G|||;VT=SNP
6	33622436	rs62407648	C	G	100	PASS	AC=754;AF=0.150559;AN=5008;NS=2504;DP=18608;EAS_AF=0.121;AMR_AF=0.2565;AFR_AF=0.0068;EUR_AF=0.2256;SAS_AF=0.2229;AA=C|||;VT=SNP
6	33622933	rs1570760	C	T	100	PASS	AC=1021;AF=0.203874;AN=5008;NS=2504;DP=19309;EAS_AF=0.2609;AMR_AF=0.2882;AFR_AF=0.0295;EUR_AF=0.2435;SAS_AF=0.2802;AA=c|||;VT=SNP
6	33623015	rs76873519	C	T	100	PASS	AC=188;AF=0.0375399;AN=5008;NS=2504;DP=18006;EAS_AF=0.0109;AMR_AF=0.036;AFR_AF=0.0703;EUR_AF=0.0447;SAS_AF=0.0143;AA=C|||;VT=SNP
6	33623221	rs7752472	C	G	100	PASS	AC=316;AF=0.063099;AN=5008;NS=2504;DP=20517;EAS_AF=0.1577;AMR_AF=0.0605;AFR_AF=0.0227;EUR_AF=0.0477;SAS_AF=0.0378;AA=C|||;VT=SNP
6	33623509	rs78064999	T	C	100	PASS	AC=188;AF=0.0375399;AN=5008;NS=2504;DP=15673;EAS_AF=0.0109;AMR_AF=0.036;AFR_AF=0.0703;EUR_AF=0.0447;SAS_AF=0.0143;AA=C|||;VT=SNP;EX_TARGET
6	33624123	rs78807872	G	A	100	PASS	AC=188;AF=0.0375399;AN=5008;NS=2504;DP=15432;EAS_AF=0.0109;AMR_AF=0.036;AFR_AF=0.0703;EUR_AF=0.0447;SAS_AF=0.0143;AA=G|||;VT=SNP
6	33624221	rs4259245	A	G	100	PASS	AC=1270;AF=0.253594;AN=5008;NS=2504;DP=15844;EAS_AF=0.2401;AMR_AF=0.3271;AFR_AF=0.1846;EUR_AF=0.3946;SAS_AF=0.1636;AA=A|||;VT=SNP
6	33624664	rs35088242	G	A	100	PASS	AC=339;AF=0.0676917;AN=5008;NS=2504;DP=19021;EAS_AF=0.0069;AMR_AF=0.1182;AFR_AF=0.0106;EUR_AF=0.1759;SAS_AF=0.0603;AA=G|||;VT=SNP
6	33624733	rs999943	A	G	100	PASS	AC=1353;AF=0.270168;AN=5008;NS=2504;DP=18513;EAS_AF=0.2708;AMR_AF=0.3386;AFR_AF=0.202;EUR_AF=0.2893;SAS_AF=0.2935;AA=G|||;VT=SNP
6	33624760	rs76943689	T	C	100	PASS	AC=250;AF=0.0499201;AN=5008;NS=2504;DP=19194;EAS_AF=0.0109;AMR_AF=0.0418;AFR_AF=0.1135;EUR_AF=0.0457;SAS_AF=0.0143;AA=T|||;VT=SNP
6	33624862	rs116222894	A	T	100	PASS	AC=188;AF=0.0375399;AN=5008;NS=2504;DP=20861;EAS_AF=0.0109;AMR_AF=0.036;AFR_AF=0.0703;EUR_AF=0.0447;SAS_AF=0.0143;AA=A|||;VT=SNP
6	33624902	rs999942	G	C	100	PASS	AC=1019;AF=0.203474;AN=5008;NS=2504;DP=20809;EAS_AF=0.2599;AMR_AF=0.2882;AFR_AF=0.0295;EUR_AF=0.2435;SAS_AF=0.2791;AA=G|||;VT=SNP
6	33625182	rs10080540	A	G	100	PASS	AC=261;AF=0.0521166;AN=5008;NS=2504;DP=17830;EAS_AF=0.0169;AMR_AF=0.0562;AFR_AF=0.0794;EUR_AF=0.0746;SAS_AF=0.0256;AA=A|||;VT=SNP
6	33625388	rs79217250	G	C	100	PASS	AC=188;AF=0.0375399;AN=5008;NS=2504;DP=14988;EAS_AF=0.0109;AMR_AF=0.036;AFR_AF=0.0703;EUR_AF=0.0447;SAS_AF=0.0143;AA=G|||;VT=SNP
6	33625696	rs2274200	T	C	100	PASS	AC=1020;AF=0.203674;AN=5008;NS=2504;DP=21929;EAS_AF=0.2599;AMR_AF=0.2882;AFR_AF=0.0295;EUR_AF=0.2435;SAS_AF=0.2802;AA=T|||;VT=SNP;EX_TARGET
6	33626042	rs73408232	C	T	100	PASS	AC=447;AF=0.0892572;AN=5008;NS=2504;DP=23360;EAS_AF=0.0278;AMR_AF=0.0922;AFR_AF=0.1498;EUR_AF=0.1173;SAS_AF=0.0399;AA=C|||;VT=SNP
6	33626193	rs73408233	T	G	100	PASS	AC=447;AF=0.0892572;AN=5008;NS=2504;DP=22853;EAS_AF=0.0278;AMR_AF=0.0922;AFR_AF=0.1498;EUR_AF=0.1173;SAS_AF=0.0399;AA=T|||;VT=SNP
6	33626717	rs2296343	T	C	100	PASS	AC=1354;AF=0.270367;AN=5008;NS=2504;DP=18170;EAS_AF=0.4296;AMR_AF=0.2565;AFR_AF=0.0756;EUR_AF=0.2495;SAS_AF=0.4008;AA=T|||;VT=SNP
6	33627077	rs2296342	G	A	100	PASS	AC=2789;AF=0.556909;AN=5008;NS=2504;DP=17981;EAS_AF=0.5516;AMR_AF=0.6326;AFR_AF=0.4637;EUR_AF=0.6282;SAS_AF=0.5613;AA=G|||;VT=SNP
6	33627367	rs41271249	A	G	100	PASS	AC=320;AF=0.0638978;AN=5008;NS=2504;DP=15343;EAS_AF=0.1577;AMR_AF=0.0519;AFR_AF=0.0295;EUR_AF=0.0487;SAS_AF=0.0378;AA=A|||;VT=SNP
6	33627563	rs9394160	T	C	100	PASS	AC=275;AF=0.0549121;AN=5008;NS=2504;DP=17222;EAS_AF=0.1468;AMR_AF=0.0331;AFR_AF=0.0227;EUR_AF=0.0179;SAS_AF=0.0573;AA=t|||;VT=SNP
6	33627573	rs2296341	C	T	100	PASS	AC=3635;AF=0.725839;AN=5008;NS=2504;DP=17364;EAS_AF=0.8046;AMR_AF=0.7608;AFR_AF=0.5189;EUR_AF=0.7853;SAS_AF=0.8384;AA=t|||;VT=SNP
6	33628863	rs12204421	A	G	100	PASS	AC=998;AF=0.199281;AN=5008;NS=2504;DP=21076;EAS_AF=0.119;AMR_AF=0.232;AFR_AF=0.174;EUR_AF=0.2654;SAS_AF=0.2249;AA=a|||;VT=SNP
6	33628922	rs6908236	A	C	100	PASS	AC=2217;AF=0.442692;AN=5008;NS=2504;DP=23216;EAS_AF=0.4712;AMR_AF=0.4712;AFR_AF=0.3563;EUR_AF=0.4702;SAS_AF=0.4816;AA=a|||;VT=SNP
6	33629046	rs16868575	A	G	100	PASS	AC=845;AF=0.16873;AN=5008;NS=2504;DP=23152;EAS_AF=0.0526;AMR_AF=0.2104;AFR_AF=0.2534;EUR_AF=0.2227;SAS_AF=0.089;AA=A|||;VT=SNP
6	33629111	rs73743302	C	T	100	PASS	AC=322;AF=0.0642971;AN=5008;NS=2504;DP=20737;EAS_AF=0.0635;AMR_AF=0.0331;AFR_AF=0.0469;EUR_AF=0.0427;SAS_AF=0.1329;AA=C|||;VT=SNP
6	33629119	rs9469542	G	A	100	PASS	AC=246;AF=0.0491214;AN=5008;NS=2504;DP=20723;EAS_AF=0.0169;AMR_AF=0.0562;AFR_AF=0.0703;EUR_AF=0.0716;SAS_AF=0.0256;AA=G|||;VT=SNP
6	33629224	rs74644290	A	G	100	PASS	AC=78;AF=0.0155751;AN=5008;NS=2504;DP=21575;EAS_AF=0.0357;AMR_AF=0.0375;AFR_AF=0;EUR_AF=0;SAS_AF=0.0164;AA=A|||;VT=SNP
6	33629360	rs73746703	A	T	100	PASS	AC=321;AF=0.0640974;AN=5008;NS=2504;DP=22189;EAS_AF=0.0635;AMR_AF=0.0331;AFR_AF=0.0469;EUR_AF=0.0427;SAS_AF=0.1319;AA=A|||;VT=SNP
6	33629600	rs6909581	C	T	100	PASS	AC=618;AF=0.123403;AN=5008;NS=2504;DP=15771;EAS_AF=0.1706;AMR_AF=0.1124;AFR_AF=0.1172;EUR_AF=0.1531;SAS_AF=0.0603;AA=C|||;VT=SNP
6	33629939	rs59962157	C	A	100	PASS	AC=335;AF=0.066893;AN=5008;NS=2504;DP=16643;EAS_AF=0.0665;AMR_AF=0.0331;AFR_AF=0.0477;EUR_AF=0.0447;SAS_AF=0.1401;AA=C|||;VT=SNP
6	33630129	rs2147658	G	A	100	PASS	AC=996;AF=0.198882;AN=5008;NS=2504;DP=17051;EAS_AF=0.1409;AMR_AF=0.3098;AFR_AF=0.0772;EUR_AF=0.2962;SAS_AF=0.2444;AA=G|||;VT=SNP
6	33630472	rs2296340	G	A	100	PASS	AC=274;AF=0.0547125;AN=5008;NS=2504;DP=18741;EAS_AF=0.0198;AMR_AF=0.1066;AFR_AF=0.0204;EUR_AF=0.0845;SAS_AF=0.0695;AA=G|||;VT=SNP;EX_TARGET
6	33630624	rs2296339	C	T	100	PASS	AC=2121;AF=0.423522;AN=5008;NS=2504;DP=18776;EAS_AF=0.1935;AMR_AF=0.5288;AFR_AF=0.5227;EUR_AF=0.5249;SAS_AF=0.3476;AA=C|||;VT=SNP
6	33630816	rs2296338	G	A	100	PASS	AC=2742;AF=0.547524;AN=5008;NS=2504;DP=21353;EAS_AF=0.4087;AMR_AF=0.598;AFR_AF=0.5983;EUR_AF=0.5885;SAS_AF=0.544;AA=g|||;VT=SNP
6	33630846	rs9366827	A	G	100	PASS	AC=4135;AF=0.825679;AN=5008;NS=2504;DP=22458;EAS_AF=0.8254;AMR_AF=0.8617;AFR_AF=0.7186;EUR_AF=0.835;SAS_AF=0.9356;AA=g|||;VT=SNP
6	33631017	rs1536041	A	G	100	PASS	AC=4136;AF=0.825879;AN=5008;NS=2504;DP=23255;EAS_AF=0.8254;AMR_AF=0.8617;AFR_AF=0.7194;EUR_AF=0.835;SAS_AF=0.9356;AA=G|||;VT=SNP
6	33631640	rs2229631	C	T	100	PASS	AC=278;AF=0.0555112;AN=5008;NS=2504;DP=18171;EAS_AF=0.1478;AMR_AF=0.0331;AFR_AF=0.0234;EUR_AF=0.0179;SAS_AF=0.0583;AA=C|||;VT=SNP;EX_TARGET
6	33631696	rs2296337	G	A	100	PASS	AC=1386;AF=0.276757;AN=5008;NS=2504;DP=17407;EAS_AF=0.4157;AMR_AF=0.2637;AFR_AF=0.1203;EUR_AF=0.2465;SAS_AF=0.3855;AA=G|||;VT=SNP;EX_TARGET
6	33631732	rs2894348	G	C	100	PASS	AC=330;AF=0.0658946;AN=5008;NS=2504;DP=17138;EAS_AF=0.0665;AMR_AF=0.0331;AFR_AF=0.0477;EUR_AF=0.0437;SAS_AF=0.136;AA=G|||;VT=SNP
6	33632014	rs1536036	A	G	100	PASS	AC=2396;AF=0.478435;AN=5008;NS=2504;DP=20420;EAS_AF=0.3413;AMR_AF=0.562;AFR_AF=0.5446;EUR_AF=0.5427;SAS_AF=0.4049;AA=A|||;VT=SNP
6	33632451	rs12198325	C	T	100	PASS	AC=1661;AF=0.331669;AN=5008;NS=2504;DP=17276;EAS_AF=0.1925;AMR_AF=0.5101;AFR_AF=0.205;EUR_AF=0.5179;SAS_AF=0.3282;AA=C|||;VT=SNP
6	33632618	rs55994614	C	T	100	PASS	AC=248;AF=0.0495208;AN=5008;NS=2504;DP=18392;EAS_AF=0.0169;AMR_AF=0.0562;AFR_AF=0.0711;EUR_AF=0.0726;SAS_AF=0.0256;AA=C|||;VT=SNP;EX_TARGET
6	33632750	rs2274199	C	T	100	PASS	AC=307;AF=0.0613019;AN=5008;NS=2504;DP=14660;EAS_AF=0.0615;AMR_AF=0.0331;AFR_AF=0.0477;EUR_AF=0.0427;SAS_AF=0.1186;AA=C|||;VT=SNP;EX_TARGET
6	33633527	rs6901411	A	G	100	PASS	AC=1405;AF=0.280551;AN=5008;NS=2504;DP=14822;EAS_AF=0.4196;AMR_AF=0.2651;AFR_AF=0.1165;EUR_AF=0.2485;SAS_AF=0.4029;AA=A|||;VT=SNP
6	33633940	rs1570759	G	A	100	PASS	AC=1729;AF=0.345248;AN=5008;NS=2504;DP=15531;EAS_AF=0.4821;AMR_AF=0.2997;AFR_AF=0.1687;EUR_AF=0.2932;SAS_AF=0.5286;AA=G|||;VT=SNP
6	33634163	rs78617790	G	A	100	PASS	AC=276;AF=0.0551118;AN=5008;NS=2504;DP=18491;EAS_AF=0.1488;AMR_AF=0.0331;AFR_AF=0.0227;EUR_AF=0.0179;SAS_AF=0.0562;AA=G|||;VT=SNP
6	33634636	rs9357163	C	T	100	PASS	AC=4177;AF=0.834065;AN=5008;NS=2504;DP=16761;EAS_AF=0.8244;AMR_AF=0.866;AFR_AF=0.7496;EUR_AF=0.835;SAS_AF=0.9346;AA=T|||;VT=SNP
6	33635309	rs34517899	C	G	100	PASS	AC=340;AF=0.0678914;AN=5008;NS=2504;DP=20139;EAS_AF=0.006;AMR_AF=0.1196;AFR_AF=0.0106;EUR_AF=0.1759;SAS_AF=0.0613;AA=C|||;VT=SNP
6	33635407	rs12662536	T	A	100	PASS	AC=1322;AF=0.263978;AN=5008;NS=2504;DP=20557;EAS_AF=0.4177;AMR_AF=0.2565;AFR_AF=0.0719;EUR_AF=0.2475;SAS_AF=0.3875;AA=T|||;VT=SNP
6	33635854	rs4713651	T	C	100	PASS	AC=4154;AF=0.829473;AN=5008;NS=2504;DP=17133;EAS_AF=0.8214;AMR_AF=0.8487;AFR_AF=0.7496;EUR_AF=0.827;SAS_AF=0.9346;AA=C|||;VT=SNP
6	33636046	rs12195707	C	T	100	PASS	AC=339;AF=0.0676917;AN=5008;NS=2504;DP=20319;EAS_AF=0.006;AMR_AF=0.1196;AFR_AF=0.0106;EUR_AF=0.1759;SAS_AF=0.0603;AA=C|||;VT=SNP
6	33636232	rs9380372	T	C	100	PASS	AC=4154;AF=0.829473;AN=5008;NS=2504;DP=16482;EAS_AF=0.8224;AMR_AF=0.8487;AFR_AF=0.7496;EUR_AF=0.826;SAS_AF=0.9346;AA=C|||;VT=SNP;EX_TARGET
6	33636660	rs2296336	C	G	100	PASS	AC=1686;AF=0.336661;AN=5008;NS=2504;DP=18435;EAS_AF=0.4792;AMR_AF=0.281;AFR_AF=0.1619;EUR_AF=0.2823;SAS_AF=0.5215;AA=C|||;VT=SNP
6	33636907	rs2077163	C	T	100	PASS	AC=2458;AF=0.490815;AN=5008;NS=2504;DP=17767;EAS_AF=0.5238;AMR_AF=0.4827;AFR_AF=0.3707;EUR_AF=0.504;SAS_AF=0.6115;AA=C|||;VT=SNP;EX_TARGET
6	33637897	rs10947426	A	C	100	PASS	AC=339;AF=0.0676917;AN=5008;NS=2504;DP=19633;EAS_AF=0.006;AMR_AF=0.1196;AFR_AF=0.0106;EUR_AF=0.1759;SAS_AF=0.0603;AA=A|||;VT=SNP
6	33638180	rs2229634	C	T	100	PASS	AC=1680;AF=0.335463;AN=5008;NS=2504;DP=17637;EAS_AF=0.4722;AMR_AF=0.281;AFR_AF=0.1619;EUR_AF=0.2833;SAS_AF=0.5215;AA=C|||;VT=SNP;EX_TARGET
6	33638300	rs17526232	G	A	100	PASS	AC=201;AF=0.0401358;AN=5008;NS=2504;DP=14496;EAS_AF=0.0585;AMR_AF=0.0058;AFR_AF=0;EUR_AF=0.0209;SAS_AF=0.1196;AA=G|||;VT=SNP;EX_TARGET
6	33638657	rs2274198	G	A	100	PASS	AC=1837;AF=0.366813;AN=5008;NS=2504;DP=12733;EAS_AF=0.4583;AMR_AF=0.3501;AFR_AF=0.3169;EUR_AF=0.2972;SAS_AF=0.4233;AA=A|||;VT=SNP
6	33639505	rs9469549	G	T	100	PASS	AC=343;AF=0.0684904;AN=5008;NS=2504;DP=18920;EAS_AF=0.0595;AMR_AF=0.0231;AFR_AF=0.0847;EUR_AF=0.0338;SAS_AF=0.1237;AA=G|||;VT=SNP
6	33639760	rs3736893	G	C	100	PASS	AC=3820;AF=0.76278;AN=5008;NS=2504;DP=18965;EAS_AF=0.8185;AMR_AF=0.7277;AFR_AF=0.7421;EUR_AF=0.6511;SAS_AF=0.8732;AA=C|||;VT=SNP;EX_TARGET
6	33640243	rs112779317	C	A	100	PASS	AC=170;AF=0.0339457;AN=5008;NS=2504;DP=15735;EAS_AF=0.0109;AMR_AF=0.036;AFR_AF=0.0635;EUR_AF=0.0427;SAS_AF=0.0072;AA=C|||;VT=SNP
6	33640647	rs73408252	C	T	100	PASS	AC=322;AF=0.0642971;AN=5008;NS=2504;DP=17312;EAS_AF=0.1587;AMR_AF=0.0504;AFR_AF=0.0287;EUR_AF=0.0507;SAS_AF=0.0389;AA=C|||;VT=SNP
6	33640874	rs12212284	T	A	100	PASS	AC=748;AF=0.149361;AN=5008;NS=2504;DP=17142;EAS_AF=0.131;AMR_AF=0.2536;AFR_AF=0.0061;EUR_AF=0.2197;SAS_AF=0.2157;AA=T|||;VT=SNP
6	33641237	rs2296334	A	G	100	PASS	AC=65;AF=0.0129792;AN=5008;NS=2504;DP=18557;EAS_AF=0.0486;AMR_AF=0.0187;AFR_AF=0.0008;EUR_AF=0;SAS_AF=0.002;AA=A|||;VT=SNP
6	33641379	rs1803831	T	C	100	PASS	AC=2379;AF=0.47504;AN=5008;NS=2504;DP=21094;EAS_AF=0.5268;AMR_AF=0.4813;AFR_AF=0.3086;EUR_AF=0.505;SAS_AF=0.6115;AA=T|||;VT=SNP;EX_TARGET
6	33641721	rs9368771	C	T	100	PASS	AC=1320;AF=0.263578;AN=5008;NS=2504;DP=20279;EAS_AF=0.4097;AMR_AF=0.2565;AFR_AF=0.0787;EUR_AF=0.2495;SAS_AF=0.3824;AA=C|||;VT=SNP
6	33641897	rs35595255	G	A	100	PASS	AC=209;AF=0.0417332;AN=5008;NS=2504;DP=18066;EAS_AF=0.0129;AMR_AF=0.0692;AFR_AF=0.0159;EUR_AF=0.1074;SAS_AF=0.0194;AA=G|||;VT=SNP
6	33641956	rs7769838	T	C	100	PASS	AC=4157;AF=0.830072;AN=5008;NS=2504;DP=18194;EAS_AF=0.9772;AMR_AF=0.7853;AFR_AF=0.7776;EUR_AF=0.7028;SAS_AF=0.9121;AA=C|||;VT=SNP;EX_TARGET
6	33642588	rs751331	G	A	100	PASS	AC=91;AF=0.0181709;AN=5008;NS=2504;DP=20593;EAS_AF=0.0188;AMR_AF=0.0159;AFR_AF=0;EUR_AF=0.0288;SAS_AF=0.0327;AA=G|||;VT=SNP
6	33642593	rs942639	G	A	100	PASS	AC=3839;AF=0.766573;AN=5008;NS=2504;DP=20693;EAS_AF=0.8244;AMR_AF=0.8343;AFR_AF=0.534;EUR_AF=0.8211;SAS_AF=0.9172;AA=A|||;VT=SNP
6	33642617	rs942638	A	T	100	PASS	AC=3843;AF=0.767372;AN=5008;NS=2504;DP=21119;EAS_AF=0.8244;AMR_AF=0.8357;AFR_AF=0.5348;EUR_AF=0.8211;SAS_AF=0.9192;AA=T|||;VT=SNP
6	33642682	rs6913517	C	T	100	PASS	AC=243;AF=0.0485224;AN=5008;NS=2504;DP=20452;EAS_AF=0.0139;AMR_AF=0.0562;AFR_AF=0.0696;EUR_AF=0.0726;SAS_AF=0.0256;AA=C|||;VT=SNP
6	33642875	rs1886527	C	T	100	PASS	AC=54;AF=0.0107827;AN=5008;NS=2504;DP=19911;EAS_AF=0.006;AMR_AF=0.0115;AFR_AF=0;EUR_AF=0.0219;SAS_AF=0.0184;AA=C|||;VT=SNP
6	33643032	rs9469551	C	G	100	PASS	AC=253;AF=0.0505192;AN=5008;NS=2504;DP=18153;EAS_AF=0.0179;AMR_AF=0.0576;AFR_AF=0.0696;EUR_AF=0.0746;SAS_AF=0.0286;AA=C|||;VT=SNP
6	33643558	rs2229637	G	A	100	PASS	AC=890;AF=0.177716;AN=5008;NS=2504;DP=21343;EAS_AF=0.0704;AMR_AF=0.245;AFR_AF=0.1906;EUR_AF=0.2843;SAS_AF=0.1135;AA=G|||;VT=SNP;EX_TARGET
6	33644033	rs729424	T	C	100	PASS	AC=1578;AF=0.315096;AN=5008;NS=2504;DP=22725;EAS_AF=0.255;AMR_AF=0.2233;AFR_AF=0.4826;EUR_AF=0.2803;SAS_AF=0.2515;AA=C|||;VT=SNP
6	33644189	rs57088429	G	A	100	PASS	AC=1032;AF=0.20607;AN=5008;NS=2504;DP=20740;EAS_AF=0.2728;AMR_AF=0.2911;AFR_AF=0.0371;EUR_AF=0.2376;SAS_AF=0.273;AA=G|||;VT=SNP
6	33644253	rs10947427	G	A	100	PASS	AC=653;AF=0.130391;AN=5008;NS=2504;DP=22683;EAS_AF=0.0526;AMR_AF=0.1988;AFR_AF=0.121;EUR_AF=0.2187;SAS_AF=0.0838;AA=G|||;VT=SNP
6	33645115	rs2274197	G	T	100	PASS	AC=1033;AF=0.20627;AN=5008;NS=2504;DP=19571;EAS_AF=0.2738;AMR_AF=0.2911;AFR_AF=0.0371;EUR_AF=0.2376;SAS_AF=0.273;AA=G|||;VT=SNP
6	33645457	rs9469552	C	G	100	PASS	AC=577;AF=0.115216;AN=5008;NS=2504;DP=19249;EAS_AF=0.1667;AMR_AF=0.0965;AFR_AF=0.1278;EUR_AF=0.0924;SAS_AF=0.0818;AA=C|||;VT=SNP;EX_TARGET
6	33646148	rs2274196	G	A	100	PASS	AC=171;AF=0.0341454;AN=5008;NS=2504;DP=14642;EAS_AF=0.123;AMR_AF=0.0303;AFR_AF=0.0023;EUR_AF=0.0179;SAS_AF=0.0051;AA=G|||;VT=SNP;EX_TARGET
6	33646328	rs2274195	T	C	100	PASS	AC=3852;AF=0.769169;AN=5008;NS=2504;DP=8922;EAS_AF=0.9464;AMR_AF=0.7752;AFR_AF=0.5295;EUR_AF=0.7664;SAS_AF=0.909;AA=C|||;VT=SNP;EX_TARGET
6	33646375	rs116454384	C	T	100	PASS	AC=322;AF=0.0642971;AN=5008;NS=2504;DP=6919;EAS_AF=0.006;AMR_AF=0.1066;AFR_AF=0.0113;EUR_AF=0.168;SAS_AF=0.0593;AA=C|||;VT=SNP;EX_TARGET
6	33646861	rs34942621	C	T	100	PASS	AC=396;AF=0.0790735;AN=5008;NS=2504;DP=20720;EAS_AF=0.0595;AMR_AF=0.1282;AFR_AF=0.0242;EUR_AF=0.1382;SAS_AF=0.0777;AA=T|||;VT=SNP
6	33647011	rs76390897	C	T	100	PASS	AC=227;AF=0.0453275;AN=5008;NS=2504;DP=16658;EAS_AF=0.0764;AMR_AF=0.0086;AFR_AF=0.0182;EUR_AF=0.008;SAS_AF=0.1145;AA=C|||;VT=SNP
6	33647058	rs10947428	T	C	100	PASS	AC=1033;AF=0.20627;AN=5008;NS=2504;DP=16409;EAS_AF=0.0387;AMR_AF=0.147;AFR_AF=0.4879;EUR_AF=0.1998;SAS_AF=0.047;AA=T|||;VT=SNP
6	33647095	rs57642896	A	G	100	PASS	AC=298;AF=0.0595048;AN=5008;NS=2504;DP=17776;EAS_AF=0.0784;AMR_AF=0.0706;AFR_AF=0.0688;EUR_AF=0.0527;SAS_AF=0.0266;AA=A|||;VT=SNP
6	33647594	rs4713653	C	A	100	PASS	AC=3450;AF=0.688898;AN=5008;NS=2504;DP=17374;EAS_AF=0.877;AMR_AF=0.7305;AFR_AF=0.4387;EUR_AF=0.6968;SAS_AF=0.7955;AA=A|||;VT=SNP;EX_TARGET
6	33648097	rs9469554	A	G	100	PASS	AC=505;AF=0.100839;AN=5008;NS=2504;DP=15512;EAS_AF=0.0526;AMR_AF=0.1686;AFR_AF=0.0635;EUR_AF=0.1789;SAS_AF=0.0726;AA=A|||;VT=SNP;EX_TARGET
6	33648144	rs11967839	C	T	100	PASS	AC=572;AF=0.114217;AN=5008;NS=2504;DP=16528;EAS_AF=0.0585;AMR_AF=0.0375;AFR_AF=0.2958;EUR_AF=0.0447;SAS_AF=0.0521;AA=C|||;VT=SNP;EX_TARGET
6	33648228	rs2229638	C	T	100	PASS	AC=4576;AF=0.913738;AN=5008;NS=2504;DP=13789;EAS_AF=0.9881;AMR_AF=0.9366;AFR_AF=0.8328;EUR_AF=0.9185;SAS_AF=0.9254;AA=T|||;VT=SNP;EX_TARGET
6	33648661	rs9469556	G	A	100	PASS	AC=1436;AF=0.286741;AN=5008;NS=2504;DP=12119;EAS_AF=0.621;AMR_AF=0.2118;AFR_AF=0.0257;EUR_AF=0.2336;SAS_AF=0.4029;AA=G|||;VT=SNP
6	33648771	rs12664190	C	T	100	PASS	AC=1294;AF=0.258387;AN=5008;NS=2504;DP=15022;EAS_AF=0.0694;AMR_AF=0.2349;AFR_AF=0.5272;EUR_AF=0.2296;SAS_AF=0.136;AA=t|||;VT=SNP
6	33648997	rs4713656	G	A	100	PASS	AC=3891;AF=0.776957;AN=5008;NS=2504;DP=20668;EAS_AF=0.9375;AMR_AF=0.8112;AFR_AF=0.6271;EUR_AF=0.7008;SAS_AF=0.8681;AA=a|||;VT=SNP
6	33649013	rs9368772	T	C	100	PASS	AC=1531;AF=0.305711;AN=5008;NS=2504;DP=19426;EAS_AF=0.6766;AMR_AF=0.2147;AFR_AF=0.0446;EUR_AF=0.2346;SAS_AF=0.4141;AA=t|||;VT=SNP
6	33649268	rs79483930	G	C	100	PASS	AC=548;AF=0.109425;AN=5008;NS=2504;DP=16694;EAS_AF=0.0159;AMR_AF=0.0504;AFR_AF=0.3026;EUR_AF=0.0437;SAS_AF=0.0542;AA=g|||;VT=SNP
6	33649461	rs73743304	G	A	100	PASS	AC=182;AF=0.0363419;AN=5008;NS=2504;DP=15188;EAS_AF=0.0298;AMR_AF=0.0231;AFR_AF=0.0469;EUR_AF=0.0606;SAS_AF=0.0133;AA=g|||;VT=SNP
6	33649648	rs67854583	T	A	100	PASS	AC=979;AF=0.195487;AN=5008;NS=2504;DP=16522;EAS_AF=0.0685;AMR_AF=0.2075;AFR_AF=0.3154;EUR_AF=0.2237;SAS_AF=0.1268;AA=t|||;VT=SNP
6	33649681	rs114818703	G	T	100	PASS	AC=532;AF=0.10623;AN=5008;NS=2504;DP=13971;EAS_AF=0.0139;AMR_AF=0.0389;AFR_AF=0.3003;EUR_AF=0.0437;SAS_AF=0.0511;AA=g|||;VT=SNP
6	33649697	rs9461896	C	T	100	PASS	AC=1206;AF=0.240815;AN=5008;NS=2504;DP=14046;EAS_AF=0.0694;AMR_AF=0.232;AFR_AF=0.4629;EUR_AF=0.2286;SAS_AF=0.136;AA=t|||;VT=SNP
6	33650029	rs77847037	A	T	100	PASS	AC=81;AF=0.0161741;AN=5008;NS=2504;DP=19428;EAS_AF=0.0367;AMR_AF=0.0375;AFR_AF=0;EUR_AF=0;SAS_AF=0.0184;AA=A|||;VT=SNP
6	33650430	rs2296331	G	C	100	PASS	AC=979;AF=0.195487;AN=5008;NS=2504;DP=15461;EAS_AF=0.0685;AMR_AF=0.2061;AFR_AF=0.3154;EUR_AF=0.2237;SAS_AF=0.1278;AA=G|||;VT=SNP;EX_TARGET
6	33650621	rs2296330	G	A	100	PASS	AC=1526;AF=0.304712;AN=5008;NS=2504;DP=17317;EAS_AF=0.6746;AMR_AF=0.2147;AFR_AF=0.0446;EUR_AF=0.2346;SAS_AF=0.411;AA=G|||;VT=SNP
6	33650743	rs2296329	A	G	100	PASS	AC=1059;AF=0.211462;AN=5008;NS=2504;DP=16561;EAS_AF=0.1935;AMR_AF=0.3588;AFR_AF=0.0522;EUR_AF=0.2346;SAS_AF=0.317;AA=A|||;VT=SNP
6	33650812	rs11759011	G	A	100	PASS	AC=699;AF=0.139577;AN=5008;NS=2504;DP=15316;EAS_AF=0.1002;AMR_AF=0.3098;AFR_AF=0.0053;EUR_AF=0.1958;SAS_AF=0.183;AA=G|||;VT=SNP
6	33651129	rs942636	C	T	100	PASS	AC=945;AF=0.188698;AN=5008;NS=2504;DP=17048;EAS_AF=0.1012;AMR_AF=0.3357;AFR_AF=0.1664;EUR_AF=0.2008;SAS_AF=0.1922;AA=C|||;VT=SNP;EX_TARGET
6	33651277	rs2296328	C	T	100	PASS	AC=973;AF=0.194289;AN=5008;NS=2504;DP=16970;EAS_AF=0.0685;AMR_AF=0.196;AFR_AF=0.3147;EUR_AF=0.2256;SAS_AF=0.1278;AA=C|||;VT=SNP
6	33651322	rs6915136	T	C	100	PASS	AC=475;AF=0.0948482;AN=5008;NS=2504;DP=17149;EAS_AF=0.0208;AMR_AF=0.1009;AFR_AF=0.1354;EUR_AF=0.159;SAS_AF=0.046;AA=T|||;VT=SNP
6	33651400	rs150551086	T	C	100	PASS	AC=90;AF=0.0179712;AN=5008;NS=2504;DP=17490;EAS_AF=0.0486;AMR_AF=0.0043;AFR_AF=0.0197;EUR_AF=0;SAS_AF=0.0123;AA=T|||;VT=SNP
6	33651485	rs188558041	C	T	100	PASS	AC=18;AF=0.00359425;AN=5008;NS=2504;DP=20052;EAS_AF=0.0139;AMR_AF=0;AFR_AF=0;EUR_AF=0.001;SAS_AF=0.0031;AA=C|||;VT=SNP
6	33651975	rs35095444	C	G	100	PASS	AC=352;AF=0.0702875;AN=5008;NS=2504;DP=15993;EAS_AF=0.0159;AMR_AF=0.1196;AFR_AF=0.0129;EUR_AF=0.1809;SAS_AF=0.0552;AA=C|||;VT=SNP;EX_TARGET
6	33652010	rs79520005	G	A	100	PASS	AC=86;AF=0.0171725;AN=5008;NS=2504;DP=15135;EAS_AF=0.0456;AMR_AF=0.0043;AFR_AF=0.0189;EUR_AF=0;SAS_AF=0.0123;AA=G|||;VT=SNP
6	33652167	rs118044529	G	A	100	PASS	AC=61;AF=0.0121805;AN=5008;NS=2504;DP=17912;EAS_AF=0.0486;AMR_AF=0;AFR_AF=0;EUR_AF=0;SAS_AF=0.0123;AA=G|||;VT=SNP;EX_TARGET
6	33652880	rs753890	G	A	100	PASS	AC=2650;AF=0.529153;AN=5008;NS=2504;DP=18686;EAS_AF=0.881;AMR_AF=0.5793;AFR_AF=0.0961;EUR_AF=0.4692;SAS_AF=0.7781;AA=A|||;VT=SNP
6	33653111	rs942637	T	C	100	PASS	AC=4575;AF=0.913538;AN=5008;NS=2504;DP=18344;EAS_AF=0.9881;AMR_AF=0.9395;AFR_AF=0.829;EUR_AF=0.9195;SAS_AF=0.9264;AA=C|||;VT=SNP;EX_TARGET
6	33653448	rs749338	C	T	100	PASS	AC=2556;AF=0.510383;AN=5008;NS=2504;DP=19194;EAS_AF=0.8621;AMR_AF=0.5692;AFR_AF=0.0998;EUR_AF=0.4632;SAS_AF=0.7096;AA=c|||;VT=SNP;EX_TARGET
6	33654386	rs79217630	G	A	100	PASS	AC=635;AF=0.126797;AN=5008;NS=2504;DP=24092;EAS_AF=0.0159;AMR_AF=0.0461;AFR_AF=0.3714;EUR_AF=0.0417;SAS_AF=0.0552;AA=G|||;VT=SNP
6	33654897	rs942642	T	C	100	PASS	AC=3702;AF=0.739217;AN=5008;NS=2504;DP=15011;EAS_AF=0.9534;AMR_AF=0.7839;AFR_AF=0.4955;EUR_AF=0.6968;SAS_AF=0.8599;AA=C|||;VT=SNP
6	33655728	rs2281917	G	C	100	PASS	AC=630;AF=0.125799;AN=5008;NS=2504;DP=15082;EAS_AF=0.0506;AMR_AF=0.183;AFR_AF=0.1346;EUR_AF=0.1918;SAS_AF=0.0828;AA=G|||;VT=SNP
6	33655817	rs112402155	G	A	100	PASS	AC=87;AF=0.0173722;AN=5008;NS=2504;DP=14685;EAS_AF=0.0139;AMR_AF=0.0058;AFR_AF=0.0136;EUR_AF=0.001;SAS_AF=0.0511;AA=G|||;VT=SNP
6	33655984	rs113148223	G	A	100	PASS	AC=87;AF=0.0173722;AN=5008;NS=2504;DP=12754;EAS_AF=0.0139;AMR_AF=0.0058;AFR_AF=0.0136;EUR_AF=0.001;SAS_AF=0.0511;AA=G|||;VT=SNP
6	33656238	rs112775131	G	A	100	PASS	AC=87;AF=0.0173722;AN=5008;NS=2504;DP=6691;EAS_AF=0.0139;AMR_AF=0.0058;AFR_AF=0.0136;EUR_AF=0.001;SAS_AF=0.0511;AA=g|||;VT=SNP
6	33656250	rs2296736	T	C	100	PASS	AC=2784;AF=0.555911;AN=5008;NS=2504;DP=7679;EAS_AF=0.8998;AMR_AF=0.598;AFR_AF=0.1339;EUR_AF=0.4831;SAS_AF=0.817;AA=C|||;VT=SNP
6	33656416	rs2296737	G	A	100	PASS	AC=532;AF=0.10623;AN=5008;NS=2504;DP=13592;EAS_AF=0.0506;AMR_AF=0.1787;AFR_AF=0.0628;EUR_AF=0.1909;SAS_AF=0.0838;AA=G|||;VT=SNP;EX_TARGET
6	33656578	rs111522866	C	T	100	PASS	AC=88;AF=0.0175719;AN=5008;NS=2504;DP=16888;EAS_AF=0.0139;AMR_AF=0.0058;AFR_AF=0.0144;EUR_AF=0.001;SAS_AF=0.0511;AA=C|||;VT=SNP;EX_TARGET
6	33656603	rs148527363	G	A	100	PASS	AC=78;AF=0.0155751;AN=5008;NS=2504;DP=16811;EAS_AF=0.0327;AMR_AF=0.0375;AFR_AF=0;EUR_AF=0;SAS_AF=0.0194;AA=G|||;VT=SNP;EX_TARGET
6	33656654	rs11759396	C	G	100	PASS	AC=2782;AF=0.555511;AN=5008;NS=2504;DP=16665;EAS_AF=0.8998;AMR_AF=0.598;AFR_AF=0.1339;EUR_AF=0.4831;SAS_AF=0.8149;AA=G|||;VT=SNP
6	33656757	rs117296630	A	T	100	PASS	AC=208;AF=0.0415335;AN=5008;NS=2504;DP=21220;EAS_AF=0.0903;AMR_AF=0;AFR_AF=0;EUR_AF=0.002;SAS_AF=0.1176;AA=A|||;VT=SNP
6	33656830	rs79983945	C	T	100	PASS	AC=100;AF=0.0199681;AN=5008;NS=2504;DP=20957;EAS_AF=0.0169;AMR_AF=0.0086;AFR_AF=0.0144;EUR_AF=0.001;SAS_AF=0.0583;AA=c|||;VT=SNP
6	33656850	rs2296738	C	T	100	PASS	AC=2693;AF=0.53774;AN=5008;NS=2504;DP=20998;EAS_AF=0.8859;AMR_AF=0.5922;AFR_AF=0.1188;EUR_AF=0.4821;SAS_AF=0.7638;AA=c|||;VT=SNP
6	33656969	rs2296739	G	A	100	PASS	AC=2557;AF=0.510583;AN=5008;NS=2504;DP=18436;EAS_AF=0.8462;AMR_AF=0.5735;AFR_AF=0.0983;EUR_AF=0.4692;SAS_AF=0.7198;AA=G|||;VT=SNP
6	33657246	rs3818521	C	T	100	PASS	AC=2557;AF=0.510583;AN=5008;NS=2504;DP=19742;EAS_AF=0.8462;AMR_AF=0.5735;AFR_AF=0.0983;EUR_AF=0.4692;SAS_AF=0.7198;AA=C|||;VT=SNP
6	33657494	rs13204975	T	C	100	PASS	AC=438;AF=0.0874601;AN=5008;NS=2504;DP=23283;EAS_AF=0.0496;AMR_AF=0.1599;AFR_AF=0.0129;EUR_AF=0.1859;SAS_AF=0.0746;AA=T|||;VT=SNP
6	33658066	rs764752	G	C	100	PASS	AC=2793;AF=0.557708;AN=5008;NS=2504;DP=14549;EAS_AF=0.8998;AMR_AF=0.598;AFR_AF=0.1422;EUR_AF=0.4831;SAS_AF=0.8149;AA=C|||;VT=SNP
6	33658109	rs764753	A	T	100	PASS	AC=3434;AF=0.685703;AN=5008;NS=2504;DP=15412;EAS_AF=0.9504;AMR_AF=0.7939;AFR_AF=0.2776;EUR_AF=0.675;SAS_AF=0.8988;AA=T|||;VT=SNP
6	33658310	rs764754	C	T	100	PASS	AC=2793;AF=0.557708;AN=5008;NS=2504;DP=17362;EAS_AF=0.8998;AMR_AF=0.598;AFR_AF=0.1422;EUR_AF=0.4831;SAS_AF=0.8149;AA=C|||;VT=SNP
6	33658534	rs10947430	G	A	100	PASS	AC=2557;AF=0.510583;AN=5008;NS=2504;DP=16879;EAS_AF=0.8462;AMR_AF=0.5735;AFR_AF=0.0983;EUR_AF=0.4692;SAS_AF=0.7198;AA=G|||;VT=SNP
6	33658552	rs34778247	C	A	100	PASS	AC=360;AF=0.071885;AN=5008;NS=2504;DP=16557;EAS_AF=0.0169;AMR_AF=0.1225;AFR_AF=0.0129;EUR_AF=0.1859;SAS_AF=0.0552;AA=C|||;VT=SNP
6	33658780	rs35506178	C	T	100	PASS	AC=89;AF=0.0177716;AN=5008;NS=2504;DP=21516;EAS_AF=0.0119;AMR_AF=0.013;AFR_AF=0.003;EUR_AF=0.0517;SAS_AF=0.0123;AA=C|||;VT=SNP;EX_TARGET
6	33659046	rs4711336	G	A	100	PASS	AC=2758;AF=0.550719;AN=5008;NS=2504;DP=18589;EAS_AF=0.8978;AMR_AF=0.5951;AFR_AF=0.121;EUR_AF=0.4831;SAS_AF=0.8119;AA=G|||;VT=SNP
6	33659245	rs77611268	G	A	100	PASS	AC=77;AF=0.0153754;AN=5008;NS=2504;DP=20526;EAS_AF=0.0218;AMR_AF=0.0086;AFR_AF=0;EUR_AF=0.007;SAS_AF=0.0429;AA=G|||;VT=SNP
6	33659472	rs2229642	C	G	100	PASS	AC=2903;AF=0.579673;AN=5008;NS=2504;DP=20079;EAS_AF=0.8998;AMR_AF=0.6138;AFR_AF=0.2156;EUR_AF=0.4851;SAS_AF=0.8149;AA=G|||;VT=SNP;EX_TARGET
6	33659536	rs2296740	A	G	100	PASS	AC=2920;AF=0.583067;AN=5008;NS=2504;DP=19339;EAS_AF=0.8998;AMR_AF=0.6167;AFR_AF=0.2156;EUR_AF=0.498;SAS_AF=0.817;AA=G|||;VT=SNP;EX_TARGET
6	33659557	rs2296741	C	T	100	PASS	AC=2756;AF=0.550319;AN=5008;NS=2504;DP=19091;EAS_AF=0.8978;AMR_AF=0.5951;AFR_AF=0.1195;EUR_AF=0.4831;SAS_AF=0.8119;AA=C|||;VT=SNP;EX_TARGET
6	33659793	rs2296742	G	A	100	PASS	AC=2903;AF=0.579673;AN=5008;NS=2504;DP=19107;EAS_AF=0.8998;AMR_AF=0.6138;AFR_AF=0.2156;EUR_AF=0.4851;SAS_AF=0.8149;AA=A|||;VT=SNP
6	33659987	rs4711337	T	C	100	PASS	AC=2905;AF=0.580072;AN=5008;NS=2504;DP=18759;EAS_AF=0.8998;AMR_AF=0.6138;AFR_AF=0.2171;EUR_AF=0.4851;SAS_AF=0.8149;AA=C|||;VT=SNP
6	33660143	rs9296097	G	A	100	PASS	AC=526;AF=0.105032;AN=5008;NS=2504;DP=17580;EAS_AF=0.0506;AMR_AF=0.1758;AFR_AF=0.0598;EUR_AF=0.1899;SAS_AF=0.0849;AA=G|||;VT=SNP
6	33660188	rs4711338	T	C	100	PASS	AC=2904;AF=0.579872;AN=5008;NS=2504;DP=18176;EAS_AF=0.8998;AMR_AF=0.6153;AFR_AF=0.2156;EUR_AF=0.4851;SAS_AF=0.8149;AA=C|||;VT=SNP
6	33660371	rs3818523	G	A	100	PASS	AC=2904;AF=0.579872;AN=5008;NS=2504;DP=18668;EAS_AF=0.8998;AMR_AF=0.6138;AFR_AF=0.2148;EUR_AF=0.4871;SAS_AF=0.8149;AA=A|||;VT=SNP
6	33660597	rs2229643	C	T	100	PASS	AC=281;AF=0.0561102;AN=5008;NS=2504;DP=22917;EAS_AF=0.0417;AMR_AF=0.0375;AFR_AF=0.115;EUR_AF=0.0149;SAS_AF=0.047;AA=C|||;VT=SNP;EX_TARGET
6	33660695	rs3818524	G	C	100	PASS	AC=2560;AF=0.511182;AN=5008;NS=2504;DP=21536;EAS_AF=0.8452;AMR_AF=0.5735;AFR_AF=0.0998;EUR_AF=0.4712;SAS_AF=0.7198;AA=G|||;VT=SNP;EX_TARGET
6	33660779	rs3818525	A	G	100	PASS	AC=2929;AF=0.584864;AN=5008;NS=2504;DP=19237;EAS_AF=0.9008;AMR_AF=0.6167;AFR_AF=0.2224;EUR_AF=0.4911;SAS_AF=0.8231;AA=G|||;VT=SNP
6	33660973	rs3818526	T	C	100	PASS	AC=516;AF=0.103035;AN=5008;NS=2504;DP=20814;EAS_AF=0.0496;AMR_AF=0.1729;AFR_AF=0.0628;EUR_AF=0.1859;SAS_AF=0.0777;AA=T|||;VT=SNP
6	33661035	rs3818527	G	A	100	PASS	AC=2647;AF=0.528554;AN=5008;NS=2504;DP=20916;EAS_AF=0.8591;AMR_AF=0.5793;AFR_AF=0.1074;EUR_AF=0.4761;SAS_AF=0.7751;AA=G|||;VT=SNP
6	33661091	rs3818528	G	A	100	PASS	AC=3162;AF=0.63139;AN=5008;NS=2504;DP=19745;EAS_AF=0.9087;AMR_AF=0.7522;AFR_AF=0.1694;EUR_AF=0.662;SAS_AF=0.8528;AA=A|||;VT=SNP
6	33661106	rs3818529	T	C	100	PASS	AC=2930;AF=0.585064;AN=5008;NS=2504;DP=19387;EAS_AF=0.9008;AMR_AF=0.6196;AFR_AF=0.2224;EUR_AF=0.4911;SAS_AF=0.8221;AA=C|||;VT=SNP
6	33661222	rs3818530	C	G	100	PASS	AC=2569;AF=0.512979;AN=5008;NS=2504;DP=18338;EAS_AF=0.8452;AMR_AF=0.5749;AFR_AF=0.1021;EUR_AF=0.4712;SAS_AF=0.7249;AA=C|||;VT=SNP
6	33661530	rs117850816	T	C	100	PASS	AC=78;AF=0.0155751;AN=5008;NS=2504;DP=18782;EAS_AF=0.0327;AMR_AF=0.0375;AFR_AF=0;EUR_AF=0;SAS_AF=0.0194;AA=T|||;VT=SNP
6	33661877	rs146309341	G	A	100	PASS	AC=78;AF=0.0155751;AN=5008;NS=2504;DP=16835;EAS_AF=0.0139;AMR_AF=0.0058;AFR_AF=0.0045;EUR_AF=0.005;SAS_AF=0.0501;AA=G|||;VT=SNP
6	33661898	rs77091228	G	T	100	PASS	AC=281;AF=0.0561102;AN=5008;NS=2504;DP=16934;EAS_AF=0.0417;AMR_AF=0.0375;AFR_AF=0.115;EUR_AF=0.0149;SAS_AF=0.047;AA=G|||;VT=SNP
6	33662265	rs10672	T	C	100	PASS	AC=3445;AF=0.687899;AN=5008;NS=2504;DP=15745;EAS_AF=0.9504;AMR_AF=0.7896;AFR_AF=0.2852;EUR_AF=0.6769;SAS_AF=0.9008;AA=C|||;VT=SNP
6	33662295	rs3227	G	C	100	PASS	AC=2647;AF=0.528554;AN=5008;NS=2504;DP=15955;EAS_AF=0.8591;AMR_AF=0.5793;AFR_AF=0.1074;EUR_AF=0.4761;SAS_AF=0.7751;AA=G|||;VT=SNP
6	33662310	rs139928546	G	A	100	PASS	AC=78;AF=0.0155751;AN=5008;NS=2504;DP=16492;EAS_AF=0.0139;AMR_AF=0.0058;AFR_AF=0.0045;EUR_AF=0.005;SAS_AF=0.0501;AA=G|||;VT=SNP
6	33662667	rs684119	C	T	100	PASS	AC=514;AF=0.102636;AN=5008;NS=2504;DP=18456;EAS_AF=0.0258;AMR_AF=0.0937;AFR_AF=0.1725;EUR_AF=0.1511;SAS_AF=0.044;AA=C|||;VT=SNP;EX_TARGET
6	33663055	rs2281918	G	A	100	PASS	AC=440;AF=0.0878594;AN=5008;NS=2504;DP=20828;EAS_AF=0.0496;AMR_AF=0.1599;AFR_AF=0.0136;EUR_AF=0.1859;SAS_AF=0.0757;AA=G|||;VT=SNP
6	33663171	rs2281919	A	C	100	PASS	AC=516;AF=0.103035;AN=5008;NS=2504;DP=21140;EAS_AF=0.0496;AMR_AF=0.1729;AFR_AF=0.0628;EUR_AF=0.1859;SAS_AF=0.0777;AA=A|||;VT=SNP
6	33663241	rs12190155	G	A	100	PASS	AC=510;AF=0.101837;AN=5008;NS=2504;DP=21306;EAS_AF=0.0496;AMR_AF=0.1729;AFR_AF=0.0582;EUR_AF=0.1859;SAS_AF=0.0777;AA=G|||;VT=SNP
6	33663368	rs376403292	G	A	100	PASS	AC=17;AF=0.00339457;AN=5008;NS=2504;DP=18676;EAS_AF=0.0129;AMR_AF=0;AFR_AF=0;EUR_AF=0;SAS_AF=0.0041;AA=G|||;VT=SNP
6	33663451	rs1324966	C	T	100	PASS	AC=282;AF=0.0563099;AN=5008;NS=2504;DP=19554;EAS_AF=0.0417;AMR_AF=0.0375;AFR_AF=0.1157;EUR_AF=0.0149;SAS_AF=0.047;AA=C|||;VT=SNP;EX_TARGET
6	33664608	rs754405	C	A	100	PASS	AC=282;AF=0.0563099;AN=5008;NS=2504;DP=21248;EAS_AF=0.0417;AMR_AF=0.0375;AFR_AF=0.1157;EUR_AF=0.0149;SAS_AF=0.047;AA=C|||;VT=SNP
6	33664730	rs754404	T	C	100	PASS	AC=2931;AF=0.585264;AN=5008;NS=2504;DP=20741;EAS_AF=0.9008;AMR_AF=0.6167;AFR_AF=0.2231;EUR_AF=0.4911;SAS_AF=0.8241;AA=C|||;VT=SNP
6	33665001	rs749847	G	C	100	PASS	AC=2649;AF=0.528954;AN=5008;NS=2504;DP=22688;EAS_AF=0.8591;AMR_AF=0.5793;AFR_AF=0.1074;EUR_AF=0.4761;SAS_AF=0.7771;AA=G|||;VT=SNP
6	33665020	rs658087	T	A	100	PASS	AC=355;AF=0.0708866;AN=5008;NS=2504;DP=21968;EAS_AF=0.0258;AMR_AF=0.0836;AFR_AF=0.0582;EUR_AF=0.1501;SAS_AF=0.044;AA=T|||;VT=SNP
6	33666600	rs115985763	C	T	100	PASS	AC=78;AF=0.0155751;AN=5008;NS=2504;DP=19379;EAS_AF=0.0139;AMR_AF=0.0058;AFR_AF=0.0045;EUR_AF=0.005;SAS_AF=0.0501;AA=C|||;VT=SNP
6	33667117	rs4713658	C	G	100	PASS	AC=2846;AF=0.568291;AN=5008;NS=2504;DP=16719;EAS_AF=0.8869;AMR_AF=0.611;AFR_AF=0.2179;EUR_AF=0.4861;SAS_AF=0.7679;AA=C|||;VT=SNP
6	33667199	rs4711339	A	G	100	PASS	AC=2656;AF=0.530351;AN=5008;NS=2504;DP=16806;EAS_AF=0.8671;AMR_AF=0.5793;AFR_AF=0.1067;EUR_AF=0.4761;SAS_AF=0.7771;AA=A|||;VT=SNP
6	33667605	rs9469566	C	A	100	PASS	AC=2630;AF=0.52516;AN=5008;NS=2504;DP=17523;EAS_AF=0.8452;AMR_AF=0.5865;AFR_AF=0.1407;EUR_AF=0.4712;SAS_AF=0.727;AA=C|||;VT=SNP
6	33667660	rs73743305	C	T	100	PASS	AC=147;AF=0.029353;AN=5008;NS=2504;DP=18523;EAS_AF=0.0149;AMR_AF=0.0231;AFR_AF=0.0333;EUR_AF=0.0616;SAS_AF=0.0102;AA=C|||;VT=SNP
6	33667707	rs117661371	C	T	100	PASS	AC=79;AF=0.0157748;AN=5008;NS=2504;DP=17474;EAS_AF=0.0327;AMR_AF=0.0375;AFR_AF=0;EUR_AF=0.001;SAS_AF=0.0194;AA=C|||;VT=SNP
6	33667781	rs117161092	A	T	100	PASS	AC=131;AF=0.0261581;AN=5008;NS=2504;DP=17298;EAS_AF=0.1042;AMR_AF=0.036;AFR_AF=0;EUR_AF=0;SAS_AF=0.001;AA=A|||;VT=SNP
6	33667839	rs4713659	A	G	100	PASS	AC=2591;AF=0.517372;AN=5008;NS=2504;DP=18252;EAS_AF=0.8452;AMR_AF=0.5764;AFR_AF=0.1165;EUR_AF=0.4712;SAS_AF=0.727;AA=A|||;VT=SNP
6	33667857	rs572708	T	C	100	PASS	AC=4141;AF=0.826877;AN=5008;NS=2504;DP=18137;EAS_AF=0.9911;AMR_AF=0.9121;AFR_AF=0.5136;EUR_AF=0.8897;SAS_AF=0.956;AA=C|||;VT=SNP
6	33667965	rs594223	G	T	100	PASS	AC=3794;AF=0.757588;AN=5008;NS=2504;DP=19411;EAS_AF=0.9375;AMR_AF=0.8804;AFR_AF=0.3941;EUR_AF=0.8698;SAS_AF=0.8609;AA=T|||;VT=SNP
6	33668038	rs74330951	G	A	100	PASS	AC=269;AF=0.0537141;AN=5008;NS=2504;DP=18219;EAS_AF=0.0397;AMR_AF=0.0259;AFR_AF=0.1157;EUR_AF=0.0149;SAS_AF=0.044;AA=G|||;VT=SNP
6	33668370	rs942643	A	G	100	PASS	AC=2672;AF=0.533546;AN=5008;NS=2504;DP=19036;EAS_AF=0.8591;AMR_AF=0.5908;AFR_AF=0.118;EUR_AF=0.4771;SAS_AF=0.7771;AA=G|||;VT=SNP
6	33668618	rs597386	A	C	100	PASS	AC=707;AF=0.141174;AN=5008;NS=2504;DP=21785;EAS_AF=0.0496;AMR_AF=0.1225;AFR_AF=0.2292;EUR_AF=0.2127;SAS_AF=0.0562;AA=A|||;VT=SNP
6	33669577	rs6938056	C	T	100	PASS	AC=2648;AF=0.528754;AN=5008;NS=2504;DP=19765;EAS_AF=0.8591;AMR_AF=0.5793;AFR_AF=0.1067;EUR_AF=0.4761;SAS_AF=0.7771;AA=C|||;VT=SNP
6	33670028	rs4713660	A	G	100	PASS	AC=2648;AF=0.528754;AN=5008;NS=2504;DP=17767;EAS_AF=0.8591;AMR_AF=0.5793;AFR_AF=0.1067;EUR_AF=0.4761;SAS_AF=0.7771;AA=A|||;VT=SNP
6	33670314	rs75831531	T	G	100	PASS	AC=78;AF=0.0155751;AN=5008;NS=2504;DP=16826;EAS_AF=0.0139;AMR_AF=0.0058;AFR_AF=0.0045;EUR_AF=0.005;SAS_AF=0.0501;AA=T|||;VT=SNP
6	33670370	rs7739505	G	A	100	PASS	AC=2648;AF=0.528754;AN=5008;NS=2504;DP=17992;EAS_AF=0.8591;AMR_AF=0.5793;AFR_AF=0.1067;EUR_AF=0.4761;SAS_AF=0.7771;AA=A|||;VT=SNP
6	33670406	rs7759668	T	C	100	PASS	AC=2648;AF=0.528754;AN=5008;NS=2504;DP=18197;EAS_AF=0.8591;AMR_AF=0.5793;AFR_AF=0.1067;EUR_AF=0.4761;SAS_AF=0.7771;AA=C|||;VT=SNP
6	33670482	rs626156	A	G	100	PASS	AC=1220;AF=0.24361;AN=5008;NS=2504;DP=18057;EAS_AF=0.0903;AMR_AF=0.3069;AFR_AF=0.292;EUR_AF=0.3986;SAS_AF=0.1319;AA=A|||;VT=SNP
6	33670805	rs114991818	G	A	100	PASS	AC=141;AF=0.028155;AN=5008;NS=2504;DP=19175;EAS_AF=0.0397;AMR_AF=0.0187;AFR_AF=0.0242;EUR_AF=0.0129;SAS_AF=0.044;AA=G|||;VT=SNP
6	33671206	rs6929190	T	C	100	PASS	AC=4142;AF=0.827077;AN=5008;NS=2504;DP=19417;EAS_AF=0.9911;AMR_AF=0.9107;AFR_AF=0.5151;EUR_AF=0.8897;SAS_AF=0.956;AA=C|||;VT=SNP
6	33671256	rs78647257	G	A	100	PASS	AC=268;AF=0.0535144;AN=5008;NS=2504;DP=19077;EAS_AF=0.0397;AMR_AF=0.0245;AFR_AF=0.1157;EUR_AF=0.0149;SAS_AF=0.044;AA=G|||;VT=SNP
6	33671646	rs77500476	A	G	100	PASS	AC=270;AF=0.0539137;AN=5008;NS=2504;DP=19151;EAS_AF=0.0397;AMR_AF=0.0259;AFR_AF=0.1165;EUR_AF=0.0149;SAS_AF=0.044;AA=A|||;VT=SNP
6	33671857	rs498114	G	T	100	PASS	AC=692;AF=0.138179;AN=5008;NS=2504;DP=19017;EAS_AF=0.0407;AMR_AF=0.1196;AFR_AF=0.2247;EUR_AF=0.2127;SAS_AF=0.0583;AA=G|||;VT=SNP
6	33672226	rs654682	G	A	100	PASS	AC=703;AF=0.140375;AN=5008;NS=2504;DP=18368;EAS_AF=0.0417;AMR_AF=0.1239;AFR_AF=0.2292;EUR_AF=0.2127;SAS_AF=0.0593;AA=G|||;VT=SNP
6	33672603	rs525623	T	C	100	PASS	AC=4146;AF=0.827875;AN=5008;NS=2504;DP=19164;EAS_AF=0.9911;AMR_AF=0.915;AFR_AF=0.5159;EUR_AF=0.8897;SAS_AF=0.956;AA=C|||;VT=SNP
6	33672747	rs791900	A	G	100	PASS	AC=4143;AF=0.827276;AN=5008;NS=2504;DP=18413;EAS_AF=0.9911;AMR_AF=0.9121;AFR_AF=0.5151;EUR_AF=0.8897;SAS_AF=0.956;AA=G|||;VT=SNP
6	33673223	rs77599905	A	T	100	PASS	AC=140;AF=0.0279553;AN=5008;NS=2504;DP=19678;EAS_AF=0.0397;AMR_AF=0.0187;AFR_AF=0.0234;EUR_AF=0.0129;SAS_AF=0.044;AA=A|||;VT=SNP
6	33673366	rs16869412	T	C	100	PASS	AC=244;AF=0.048722;AN=5008;NS=2504;DP=19912;EAS_AF=0.1736;AMR_AF=0.0908;AFR_AF=0.0015;EUR_AF=0.001;SAS_AF=0.0031;AA=T|||;VT=SNP
6	33673831	rs6457739	A	G	100	PASS	AC=2567;AF=0.51258;AN=5008;NS=2504;DP=19292;EAS_AF=0.8452;AMR_AF=0.5749;AFR_AF=0.1021;EUR_AF=0.4712;SAS_AF=0.7229;AA=A|||;VT=SNP
6	33674156	rs7770465	G	C	100	PASS	AC=2637;AF=0.526558;AN=5008;NS=2504;DP=18820;EAS_AF=0.8591;AMR_AF=0.5793;AFR_AF=0.1051;EUR_AF=0.4722;SAS_AF=0.772;AA=G|||;VT=SNP
6	33674226	rs80107194	A	G	100	PASS	AC=78;AF=0.0155751;AN=5008;NS=2504;DP=17640;EAS_AF=0.0139;AMR_AF=0.0058;AFR_AF=0.0045;EUR_AF=0.005;SAS_AF=0.0501;AA=A|||;VT=SNP
6	33674419	rs4713665	T	G	100	PASS	AC=2567;AF=0.51258;AN=5008;NS=2504;DP=19568;EAS_AF=0.8452;AMR_AF=0.5749;AFR_AF=0.1021;EUR_AF=0.4712;SAS_AF=0.7229;AA=T|||;VT=SNP
6	33675140	rs6941770	G	A	100	PASS	AC=136;AF=0.0271565;AN=5008;NS=2504;DP=16956;EAS_AF=0.0397;AMR_AF=0.0187;AFR_AF=0.0204;EUR_AF=0.0129;SAS_AF=0.044;AA=G|||;VT=SNP
6	33675362	rs115599225	C	T	100	PASS	AC=79;AF=0.0157748;AN=5008;NS=2504;DP=20171;EAS_AF=0.0149;AMR_AF=0.0058;AFR_AF=0.0045;EUR_AF=0.005;SAS_AF=0.0501;AA=C|||;VT=SNP
6	33675414	rs114229451	C	T	100	PASS	AC=99;AF=0.0197684;AN=5008;NS=2504;DP=19441;EAS_AF=0.0139;AMR_AF=0.0086;AFR_AF=0.0189;EUR_AF=0.005;SAS_AF=0.0501;AA=C|||;VT=SNP
6	33675590	rs76259568	G	A	100	PASS	AC=31;AF=0.0061901;AN=5008;NS=2504;DP=20819;EAS_AF=0.0248;AMR_AF=0.0072;AFR_AF=0;EUR_AF=0.001;SAS_AF=0;AA=G|||;VT=SNP
6	33675642	rs2281829	A	G	100	PASS	AC=2569;AF=0.512979;AN=5008;NS=2504;DP=20245;EAS_AF=0.8452;AMR_AF=0.5749;AFR_AF=0.1036;EUR_AF=0.4712;SAS_AF=0.7229;AA=A|||;VT=SNP
6	33675851	rs542441	A	C	100	PASS	AC=1228;AF=0.245208;AN=5008;NS=2504;DP=19560;EAS_AF=0.0913;AMR_AF=0.3055;AFR_AF=0.292;EUR_AF=0.3986;SAS_AF=0.1401;AA=A|||;VT=SNP
6	33676156	rs6904816	G	A	100	PASS	AC=2567;AF=0.51258;AN=5008;NS=2504;DP=17568;EAS_AF=0.8452;AMR_AF=0.5749;AFR_AF=0.1021;EUR_AF=0.4712;SAS_AF=0.7229;AA=G|||;VT=SNP
6	33676322	rs188637132	G	A	100	PASS	AC=17;AF=0.00339457;AN=5008;NS=2504;DP=19374;EAS_AF=0.0129;AMR_AF=0;AFR_AF=0;EUR_AF=0;SAS_AF=0.0041;AA=G|||;VT=SNP
6	33676556	rs10947432	G	A	100	PASS	AC=438;AF=0.0874601;AN=5008;NS=2504;DP=20390;EAS_AF=0.0496;AMR_AF=0.1585;AFR_AF=0.0129;EUR_AF=0.1859;SAS_AF=0.0757;AA=G|||;VT=SNP
6	33676590	rs6928010	T	C	100	PASS	AC=2568;AF=0.51278;AN=5008;NS=2504;DP=21470;EAS_AF=0.8452;AMR_AF=0.5749;AFR_AF=0.1029;EUR_AF=0.4712;SAS_AF=0.7229;AA=T|||;VT=SNP
6	33676912	rs80334334	C	T	100	PASS	AC=269;AF=0.0537141;AN=5008;NS=2504;DP=21691;EAS_AF=0.0397;AMR_AF=0.0259;AFR_AF=0.1157;EUR_AF=0.0149;SAS_AF=0.044;AA=C|||;VT=SNP
6	33677276	rs143811236	G	A	100	PASS	AC=78;AF=0.0155751;AN=5008;NS=2504;DP=20744;EAS_AF=0.0139;AMR_AF=0.0058;AFR_AF=0.0045;EUR_AF=0.005;SAS_AF=0.0501;AA=G|||;VT=SNP
6	33677321	rs144098356	G	A	100	PASS	AC=26;AF=0.00519169;AN=5008;NS=2504;DP=20104;EAS_AF=0.0089;AMR_AF=0.0029;AFR_AF=0;EUR_AF=0.0089;SAS_AF=0.0061;AA=G|||;VT=SNP
6	33677400	rs1555965	A	G	100	PASS	AC=2646;AF=0.528355;AN=5008;NS=2504;DP=17089;EAS_AF=0.8591;AMR_AF=0.5807;AFR_AF=0.1067;EUR_AF=0.4771;SAS_AF=0.773;AA=G|||;VT=SNP
6	33677556	rs9380374	C	A	100	PASS	AC=1483;AF=0.296126;AN=5008;NS=2504;DP=20285;EAS_AF=0.6468;AMR_AF=0.2205;AFR_AF=0.031;EUR_AF=0.2386;SAS_AF=0.4059;AA=A|||;VT=SNP
6	33677661	rs6911745	G	A	100	PASS	AC=163;AF=0.0325479;AN=5008;NS=2504;DP=21931;EAS_AF=0.005;AMR_AF=0.049;AFR_AF=0.053;EUR_AF=0.0368;SAS_AF=0.0174;AA=G|||;VT=SNP
6	33678004	rs7753672	G	A	100	PASS	AC=269;AF=0.0537141;AN=5008;NS=2504;DP=20862;EAS_AF=0.0397;AMR_AF=0.0259;AFR_AF=0.1157;EUR_AF=0.0149;SAS_AF=0.044;AA=G|||;VT=SNP
6	33678290	rs6916949	C	G	100	PASS	AC=2645;AF=0.528155;AN=5008;NS=2504;DP=21378;EAS_AF=0.8591;AMR_AF=0.5807;AFR_AF=0.1067;EUR_AF=0.4761;SAS_AF=0.773;AA=C|||;VT=SNP
6	33678394	rs6917140	C	G	100	PASS	AC=2645;AF=0.528155;AN=5008;NS=2504;DP=23175;EAS_AF=0.8591;AMR_AF=0.5807;AFR_AF=0.1067;EUR_AF=0.4761;SAS_AF=0.773;AA=G|||;VT=SNP
6	33678428	rs7753953	A	G	100	PASS	AC=137;AF=0.0273562;AN=5008;NS=2504;DP=24259;EAS_AF=0.0397;AMR_AF=0.0187;AFR_AF=0.0212;EUR_AF=0.0129;SAS_AF=0.044;AA=A|||;VT=SNP
6	33679061	rs4713666	A	G	100	PASS	AC=2660;AF=0.53115;AN=5008;NS=2504;DP=14770;EAS_AF=0.8591;AMR_AF=0.5821;AFR_AF=0.1165;EUR_AF=0.4771;SAS_AF=0.773;AA=G|||;VT=SNP
6	33679066	rs192895987	T	C	100	PASS	AC=78;AF=0.0155751;AN=5008;NS=2504;DP=14670;EAS_AF=0.0139;AMR_AF=0.0058;AFR_AF=0.0045;EUR_AF=0.005;SAS_AF=0.0501;AA=T|||;VT=SNP
6	33679239	rs7759182	C	A	100	PASS	AC=256;AF=0.0511182;AN=5008;NS=2504;DP=14779;EAS_AF=0.0397;AMR_AF=0.0259;AFR_AF=0.1067;EUR_AF=0.0139;SAS_AF=0.044;AA=C|||;VT=SNP
6	33679596	rs2274458	A	C	100	PASS	AC=2661;AF=0.53135;AN=5008;NS=2504;DP=13631;EAS_AF=0.8591;AMR_AF=0.5821;AFR_AF=0.1172;EUR_AF=0.4771;SAS_AF=0.773;AA=C|||;VT=SNP
6	33679807	rs3818532	A	G	100	PASS	AC=359;AF=0.0716853;AN=5008;NS=2504;DP=18253;EAS_AF=0.0169;AMR_AF=0.1196;AFR_AF=0.0129;EUR_AF=0.1859;SAS_AF=0.0562;AA=A|||;VT=SNP
6	33680016	rs4713667	G	C	100	PASS	AC=2644;AF=0.527955;AN=5008;NS=2504;DP=16980;EAS_AF=0.8591;AMR_AF=0.5836;AFR_AF=0.1044;EUR_AF=0.4751;SAS_AF=0.774;AA=C|||;VT=SNP
6	33680365	rs34527391	C	T	100	PASS	AC=649;AF=0.129593;AN=5008;NS=2504;DP=13616;EAS_AF=0.0645;AMR_AF=0.1873;AFR_AF=0.0877;EUR_AF=0.2485;SAS_AF=0.09;AA=C|||;VT=SNP
6	33680366	rs2147656	G	A	100	PASS	AC=2660;AF=0.53115;AN=5008;NS=2504;DP=13464;EAS_AF=0.8591;AMR_AF=0.5821;AFR_AF=0.1157;EUR_AF=0.4771;SAS_AF=0.774;AA=A|||;VT=SNP
6	33680398	rs2147657	A	G	100	PASS	AC=2660;AF=0.53115;AN=5008;NS=2504;DP=13435;EAS_AF=0.8591;AMR_AF=0.5821;AFR_AF=0.1157;EUR_AF=0.4771;SAS_AF=0.774;AA=G|||;VT=SNP
6	33680550	rs12212605	G	A	100	PASS	AC=649;AF=0.129593;AN=5008;NS=2504;DP=14510;EAS_AF=0.0645;AMR_AF=0.1873;AFR_AF=0.0877;EUR_AF=0.2485;SAS_AF=0.09;AA=G|||;VT=SNP
6	33680862	rs117402915	A	G	100	PASS	AC=83;AF=0.0165735;AN=5008;NS=2504;DP=19287;EAS_AF=0.0149;AMR_AF=0.0086;AFR_AF=0.0061;EUR_AF=0.005;SAS_AF=0.0501;AA=A|||;VT=SNP
6	33681131	rs4711340	C	T	100	PASS	AC=2565;AF=0.512181;AN=5008;NS=2504;DP=20059;EAS_AF=0.8442;AMR_AF=0.5764;AFR_AF=0.1014;EUR_AF=0.4702;SAS_AF=0.7229;AA=C|||;VT=SNP
6	33681603	rs10456075	G	A	100	PASS	AC=438;AF=0.0874601;AN=5008;NS=2504;DP=18927;EAS_AF=0.0496;AMR_AF=0.1571;AFR_AF=0.0129;EUR_AF=0.1869;SAS_AF=0.0757;AA=G|||;VT=SNP
6	33681916	rs114076304	A	G	100	PASS	AC=107;AF=0.0213658;AN=5008;NS=2504;DP=19990;EAS_AF=0.0397;AMR_AF=0.0144;AFR_AF=0.0015;EUR_AF=0.0129;SAS_AF=0.0429;AA=A|||;VT=SNP
6	33682385	rs117377399	C	T	100	PASS	AC=9;AF=0.00179712;AN=5008;NS=2504;DP=22512;EAS_AF=0.0089;AMR_AF=0;AFR_AF=0;EUR_AF=0;SAS_AF=0;AA=C|||;VT=SNP
6	33682391	rs9380375	G	A	100	PASS	AC=2662;AF=0.53155;AN=5008;NS=2504;DP=22382;EAS_AF=0.8591;AMR_AF=0.585;AFR_AF=0.1172;EUR_AF=0.4761;SAS_AF=0.773;AA=G|||;VT=SNP
6	33682414	rs9394163	T	C	100	PASS	AC=2662;AF=0.53155;AN=5008;NS=2504;DP=22385;EAS_AF=0.8591;AMR_AF=0.585;AFR_AF=0.1172;EUR_AF=0.4761;SAS_AF=0.773;AA=C|||;VT=SNP
6	33682541	rs9368773	C	A	100	PASS	AC=2565;AF=0.512181;AN=5008;NS=2504;DP=18831;EAS_AF=0.8442;AMR_AF=0.5764;AFR_AF=0.1014;EUR_AF=0.4702;SAS_AF=0.7229;AA=C|||;VT=SNP
6	33683068	rs77528762	A	T	100	PASS	AC=187;AF=0.0373403;AN=5008;NS=2504;DP=18104;EAS_AF=0.0149;AMR_AF=0.0288;AFR_AF=0.0567;EUR_AF=0.0626;SAS_AF=0.0143;AA=A|||;VT=SNP
6	33683548	rs73743309	A	G	100	PASS	AC=161;AF=0.0321486;AN=5008;NS=2504;DP=16122;EAS_AF=0.0149;AMR_AF=0.0231;AFR_AF=0.0401;EUR_AF=0.0626;SAS_AF=0.0143;AA=A|||;VT=SNP
6	33684126	rs145489613	G	A	100	PASS	AC=11;AF=0.00219649;AN=5008;NS=2504;DP=18714;EAS_AF=0.0109;AMR_AF=0;AFR_AF=0;EUR_AF=0;SAS_AF=0;AA=G|||;VT=SNP
6	33684190	rs115984349	T	C	100	PASS	AC=84;AF=0.0167732;AN=5008;NS=2504;DP=21316;EAS_AF=0.0149;AMR_AF=0.0086;AFR_AF=0.0061;EUR_AF=0.005;SAS_AF=0.0511;AA=T|||;VT=SNP
6	33684358	rs11758031	G	A	100	PASS	AC=928;AF=0.185304;AN=5008;NS=2504;DP=21265;EAS_AF=0.1935;AMR_AF=0.3084;AFR_AF=0.0197;EUR_AF=0.1988;SAS_AF=0.2996;AA=G|||;VT=SNP
6	33685840	rs35250767	C	G	100	PASS	AC=664;AF=0.132588;AN=5008;NS=2504;DP=13471;EAS_AF=0.0645;AMR_AF=0.2003;AFR_AF=0.0923;EUR_AF=0.2485;SAS_AF=0.09;AA=C|||;VT=SNP
6	33686002	rs75365406	G	C	100	PASS	AC=107;AF=0.0213658;AN=5008;NS=2504;DP=17631;EAS_AF=0.0397;AMR_AF=0.0144;AFR_AF=0.0015;EUR_AF=0.0129;SAS_AF=0.0429;AA=G|||;VT=SNP
6	33686103	rs549652	G	A	100	PASS	AC=294;AF=0.0587061;AN=5008;NS=2504;DP=17869;EAS_AF=0.0258;AMR_AF=0.0821;AFR_AF=0.0129;EUR_AF=0.1501;SAS_AF=0.044;AA=G|||;VT=SNP
6	33686314	rs182465978	G	C	100	PASS	AC=34;AF=0.00678914;AN=5008;NS=2504;DP=19036;EAS_AF=0.0337;AMR_AF=0;AFR_AF=0;EUR_AF=0;SAS_AF=0;AA=G|||;VT=SNP
6	33686356	rs75323780	C	T	100	PASS	AC=83;AF=0.0165735;AN=5008;NS=2504;DP=20512;EAS_AF=0.0149;AMR_AF=0.0086;AFR_AF=0.0061;EUR_AF=0.005;SAS_AF=0.0501;AA=C|||;VT=SNP
6	33686368	rs13214874	G	A	100	PASS	AC=438;AF=0.0874601;AN=5008;NS=2504;DP=21077;EAS_AF=0.0496;AMR_AF=0.1585;AFR_AF=0.0129;EUR_AF=0.1859;SAS_AF=0.0757;AA=G|||;VT=SNP
6	33686442	rs942640	G	T	100	PASS	AC=2661;AF=0.53135;AN=5008;NS=2504;DP=20830;EAS_AF=0.8591;AMR_AF=0.5821;AFR_AF=0.118;EUR_AF=0.4761;SAS_AF=0.773;AA=G|||;VT=SNP
6	33686455	rs12213792	C	G	100	PASS	AC=702;AF=0.140176;AN=5008;NS=2504;DP=20964;EAS_AF=0.1052;AMR_AF=0.3069;AFR_AF=0.0061;EUR_AF=0.1968;SAS_AF=0.181;AA=C|||;VT=SNP
6	33687007	rs942641	G	A	100	PASS	AC=3145;AF=0.627995;AN=5008;NS=2504;DP=15706;EAS_AF=0.8601;AMR_AF=0.6182;AFR_AF=0.4304;EUR_AF=0.5159;SAS_AF=0.7781;AA=G|||;VT=SNP
6	33688331	rs115782746	C	T	100	PASS	AC=96;AF=0.0191693;AN=5008;NS=2504;DP=17001;EAS_AF=0.0149;AMR_AF=0.0086;AFR_AF=0.0151;EUR_AF=0.006;SAS_AF=0.0501;AA=T|||;VT=SNP
6	33688740	rs144588068	A	T	100	PASS	AC=97;AF=0.019369;AN=5008;NS=2504;DP=17096;EAS_AF=0.0149;AMR_AF=0.0086;AFR_AF=0.0159;EUR_AF=0.006;SAS_AF=0.0501;AA=A|||;VT=SNP
6	33689106	rs191808398	T	G	100	PASS	AC=10;AF=0.00199681;AN=5008;NS=2504;DP=18956;EAS_AF=0.0099;AMR_AF=0;AFR_AF=0;EUR_AF=0;SAS_AF=0;AA=t|||;VT=SNP
6	33689174	rs75255454	A	G	100	PASS	AC=98;AF=0.0195687;AN=5008;NS=2504;DP=18586;EAS_AF=0.0149;AMR_AF=0.0086;AFR_AF=0.0159;EUR_AF=0.007;SAS_AF=0.0501;AA=A|||;VT=SNP
6	33689299	rs73743310	A	G	100	PASS	AC=288;AF=0.057508;AN=5008;NS=2504;DP=17751;EAS_AF=0.0149;AMR_AF=0.0548;AFR_AF=0.118;EUR_AF=0.0626;SAS_AF=0.0164;AA=A|||;VT=SNP
6	33689520	rs2966	C	T	100	PASS	AC=2661;AF=0.53135;AN=5008;NS=2504;DP=19912;EAS_AF=0.8591;AMR_AF=0.5821;AFR_AF=0.118;EUR_AF=0.4761;SAS_AF=0.773;AA=T|||;VT=SNP
6	33689534	rs2967	A	G	100	PASS	AC=3630;AF=0.72484;AN=5008;NS=2504;DP=19506;EAS_AF=0.9653;AMR_AF=0.8199;AFR_AF=0.3434;EUR_AF=0.7386;SAS_AF=0.911;AA=G|||;VT=SNP
6	33689629	rs10947433	G	A	100	PASS	AC=291;AF=0.058107;AN=5008;NS=2504;DP=17426;EAS_AF=0.0208;AMR_AF=0.2003;AFR_AF=0.0083;EUR_AF=0.0765;SAS_AF=0.044;AA=G|||;VT=SNP
6	33689697	rs79032701	A	T	100	PASS	AC=97;AF=0.019369;AN=5008;NS=2504;DP=15840;EAS_AF=0.0149;AMR_AF=0.0086;AFR_AF=0.0159;EUR_AF=0.006;SAS_AF=0.0501;AA=T|||;VT=SNP
6	33689746	rs141365743	C	T	100	PASS	AC=33;AF=0.00658946;AN=5008;NS=2504;DP=17933;EAS_AF=0.0268;AMR_AF=0;AFR_AF=0.0015;EUR_AF=0;SAS_AF=0.0041;AA=C|||;VT=SNP
6	33689841	rs78602149	A	G	100	PASS	AC=97;AF=0.019369;AN=5008;NS=2504;DP=17167;EAS_AF=0.0149;AMR_AF=0.0086;AFR_AF=0.0159;EUR_AF=0.006;SAS_AF=0.0501;AA=A|||;VT=SNP
6	33690005	rs76176119	G	A	100	PASS	AC=79;AF=0.0157748;AN=5008;NS=2504;DP=18488;EAS_AF=0.0149;AMR_AF=0.0058;AFR_AF=0.0045;EUR_AF=0.005;SAS_AF=0.0501;AA=g|||;VT=SNP
6	33690310	rs630792	G	A	100	PASS	AC=172;AF=0.034345;AN=5008;NS=2504;DP=19510;EAS_AF=0.0109;AMR_AF=0.0605;AFR_AF=0.003;EUR_AF=0.0984;SAS_AF=0.0164;AA=G|||;VT=SNP
6	33690597	rs34343647	T	G	100	PASS	AC=97;AF=0.019369;AN=5008;NS=2504;DP=19373;EAS_AF=0.0149;AMR_AF=0.0086;AFR_AF=0.0159;EUR_AF=0.006;SAS_AF=0.0501;AA=G|||;VT=SNP;EX_TARGET
6	33690749	rs35862579	A	G	100	PASS	AC=97;AF=0.019369;AN=5008;NS=2504;DP=16388;EAS_AF=0.0149;AMR_AF=0.0086;AFR_AF=0.0159;EUR_AF=0.006;SAS_AF=0.0501;AA=G|||;VT=SNP;EX_TARGET
6	33690796	rs4713668	C	T	100	PASS	AC=2567;AF=0.51258;AN=5008;NS=2504;DP=16130;EAS_AF=0.8442;AMR_AF=0.5778;AFR_AF=0.1021;EUR_AF=0.4702;SAS_AF=0.7229;AA=C|||;VT=SNP;EX_TARGET
6	33690797	rs4711341	A	G	100	PASS	AC=2664;AF=0.531949;AN=5008;NS=2504;DP=15977;EAS_AF=0.8591;AMR_AF=0.5865;AFR_AF=0.118;EUR_AF=0.4761;SAS_AF=0.773;AA=G|||;VT=SNP;EX_TARGET
6	33690807	rs34573836	G	A	100	PASS	AC=97;AF=0.019369;AN=5008;NS=2504;DP=15666;EAS_AF=0.0149;AMR_AF=0.0086;AFR_AF=0.0159;EUR_AF=0.006;SAS_AF=0.0501;AA=G|||;VT=SNP;EX_TARGET
6	33691501	rs10947434	G	T	100	PASS	AC=2567;AF=0.51258;AN=5008;NS=2504;DP=19612;EAS_AF=0.8442;AMR_AF=0.5778;AFR_AF=0.1021;EUR_AF=0.4702;SAS_AF=0.7229;AA=G|||;VT=SNP
6	33692368	rs7744811	T	C	100	PASS	AC=384;AF=0.0766773;AN=5008;NS=2504;DP=20037;EAS_AF=0.0119;AMR_AF=0.0605;AFR_AF=0.1891;EUR_AF=0.0646;SAS_AF=0.0153;AA=T|||;VT=SNP
6	33692371	rs74391566	G	C	100	PASS	AC=97;AF=0.019369;AN=5008;NS=2504;DP=19855;EAS_AF=0.0149;AMR_AF=0.0086;AFR_AF=0.0159;EUR_AF=0.006;SAS_AF=0.0501;AA=C|||;VT=SNP
6	33692732	rs117266224	G	C	100	PASS	AC=83;AF=0.0165735;AN=5008;NS=2504;DP=17180;EAS_AF=0.0149;AMR_AF=0.0086;AFR_AF=0.0061;EUR_AF=0.005;SAS_AF=0.0501;AA=G|||;VT=SNP
6	33692744	rs140862652	C	A	100	PASS	AC=108;AF=0.0215655;AN=5008;NS=2504;DP=17086;EAS_AF=0.002;AMR_AF=0.0202;AFR_AF=0.0008;EUR_AF=0.0676;SAS_AF=0.0235;AA=C|||;VT=SNP
6	33692757	rs143103408	A	G	100	PASS	AC=97;AF=0.019369;AN=5008;NS=2504;DP=16764;EAS_AF=0.0149;AMR_AF=0.0086;AFR_AF=0.0159;EUR_AF=0.006;SAS_AF=0.0501;AA=G|||;VT=SNP
6	33693577	rs112528998	G	C	100	PASS	AC=21;AF=0.00419329;AN=5008;NS=2504;DP=19874;EAS_AF=0.003;AMR_AF=0.0014;AFR_AF=0.0008;EUR_AF=0.0149;SAS_AF=0.001;AA=G|||;VT=SNP
6	33693624	rs12203688	A	C	100	PASS	AC=439;AF=0.0876597;AN=5008;NS=2504;DP=19342;EAS_AF=0.0496;AMR_AF=0.1556;AFR_AF=0.0129;EUR_AF=0.1869;SAS_AF=0.0777;AA=A|||;VT=SNP
6	33693965	rs570058	T	C	100	PASS	AC=4730;AF=0.944489;AN=5008;NS=2504;DP=17528;EAS_AF=0.9821;AMR_AF=0.9712;AFR_AF=0.8714;EUR_AF=0.9871;SAS_AF=0.9417;AA=C|||;VT=SNP
6	33694028	rs597304	A	C	100	PASS	AC=4725;AF=0.94349;AN=5008;NS=2504;DP=16896;EAS_AF=0.9812;AMR_AF=0.9697;AFR_AF=0.8691;EUR_AF=0.9871;SAS_AF=0.9417;AA=C|||;VT=SNP
6	33694079	rs597723	C	T	100	PASS	AC=1031;AF=0.205871;AN=5008;NS=2504;DP=16738;EAS_AF=0.0248;AMR_AF=0.1369;AFR_AF=0.4947;EUR_AF=0.2008;SAS_AF=0.0562;AA=C|||;VT=SNP
6	33695130	rs2281830	G	A	100	PASS	AC=1884;AF=0.376198;AN=5008;NS=2504;DP=16756;EAS_AF=0.7589;AMR_AF=0.2824;AFR_AF=0.084;EUR_AF=0.2793;SAS_AF=0.5429;AA=G|||;VT=SNP
6	33695671	rs140157823	C	T	100	PASS	AC=15;AF=0.00299521;AN=5008;NS=2504;DP=24100;EAS_AF=0.0149;AMR_AF=0;AFR_AF=0;EUR_AF=0;SAS_AF=0;AA=C|||;VT=SNP
6	33695815	rs2281831	G	A	100	PASS	AC=497;AF=0.0992412;AN=5008;NS=2504;DP=18061;EAS_AF=0.0496;AMR_AF=0.1585;AFR_AF=0.0651;EUR_AF=0.1859;SAS_AF=0.0654;AA=G|||;VT=SNP
6	33696131	rs13204162	C	T	100	PASS	AC=417;AF=0.0832668;AN=5008;NS=2504;DP=20401;EAS_AF=0.0496;AMR_AF=0.1455;AFR_AF=0.0129;EUR_AF=0.1859;SAS_AF=0.0634;AA=C|||;VT=SNP
6	33696405	rs9368776	A	G	100	PASS	AC=2615;AF=0.522165;AN=5008;NS=2504;DP=22159;EAS_AF=0.8571;AMR_AF=0.5807;AFR_AF=0.1241;EUR_AF=0.4712;SAS_AF=0.726;AA=A|||;VT=SNP
6	33696477	rs12661400	C	T	100	PASS	AC=417;AF=0.0832668;AN=5008;NS=2504;DP=19356;EAS_AF=0.0496;AMR_AF=0.1455;AFR_AF=0.0129;EUR_AF=0.1859;SAS_AF=0.0634;AA=C|||;VT=SNP
6	33697125	rs6457740	A	G	100	PASS	AC=3603;AF=0.719449;AN=5008;NS=2504;DP=21027;EAS_AF=0.9554;AMR_AF=0.8098;AFR_AF=0.3654;EUR_AF=0.7386;SAS_AF=0.8712;AA=G|||;VT=SNP
6	33697355	rs115161470	G	T	100	PASS	AC=97;AF=0.019369;AN=5008;NS=2504;DP=16613;EAS_AF=0.0268;AMR_AF=0.0202;AFR_AF=0.0015;EUR_AF=0.0129;SAS_AF=0.0419;AA=G|||;VT=SNP
6	33697356	rs115609330	C	T	100	PASS	AC=97;AF=0.019369;AN=5008;NS=2504;DP=16653;EAS_AF=0.0268;AMR_AF=0.0202;AFR_AF=0.0015;EUR_AF=0.0129;SAS_AF=0.0419;AA=C|||;VT=SNP
6	33697552	rs4713669	G	A	100	PASS	AC=2504;AF=0.5;AN=5008;NS=2504;DP=15249;EAS_AF=0.8601;AMR_AF=0.5403;AFR_AF=0.0756;EUR_AF=0.4483;SAS_AF=0.727;AA=G|||;VT=SNP
6	33698358	rs141989909	A	T	100	PASS	AC=12;AF=0.00239617;AN=5008;NS=2504;DP=22789;EAS_AF=0.0119;AMR_AF=0;AFR_AF=0;EUR_AF=0;SAS_AF=0;AA=A|||;VT=SNP
6	33698461	rs76631016	C	T	100	PASS	AC=113;AF=0.0225639;AN=5008;NS=2504;DP=22790;EAS_AF=0.0139;AMR_AF=0.0274;AFR_AF=0.003;EUR_AF=0.0527;SAS_AF=0.0235;AA=C|||;VT=SNP
6	33699882	rs4713670	T	C	100	PASS	AC=2675;AF=0.534145;AN=5008;NS=2504;DP=21962;EAS_AF=0.8631;AMR_AF=0.5865;AFR_AF=0.1626;EUR_AF=0.4771;SAS_AF=0.7188;AA=C|||;VT=SNP
6	33699899	rs4713671	T	C	100	PASS	AC=2713;AF=0.541733;AN=5008;NS=2504;DP=21535;EAS_AF=0.8641;AMR_AF=0.5908;AFR_AF=0.1611;EUR_AF=0.4781;SAS_AF=0.7546;AA=C|||;VT=SNP
6	33699902	rs77804603	C	G	100	PASS	AC=103;AF=0.0205671;AN=5008;NS=2504;DP=21546;EAS_AF=0.0268;AMR_AF=0.0202;AFR_AF=0.0015;EUR_AF=0.0129;SAS_AF=0.0481;AA=C|||;VT=SNP
6	33700004	rs73743322	G	A	100	PASS	AC=179;AF=0.0357428;AN=5008;NS=2504;DP=17047;EAS_AF=0.0159;AMR_AF=0.0231;AFR_AF=0.0454;EUR_AF=0.0616;SAS_AF=0.0256;AA=G|||;VT=SNP
6	33700132	rs35698850	A	G	100	PASS	AC=419;AF=0.0836661;AN=5008;NS=2504;DP=20920;EAS_AF=0.0496;AMR_AF=0.1484;AFR_AF=0.0129;EUR_AF=0.1859;SAS_AF=0.0634;AA=A|||;VT=SNP
6	33700376	rs688209	T	G	100	PASS	AC=946;AF=0.188898;AN=5008;NS=2504;DP=20207;EAS_AF=0.0218;AMR_AF=0.1282;AFR_AF=0.4516;EUR_AF=0.1918;SAS_AF=0.046;AA=T|||;VT=SNP
6	33700838	rs117270633	C	T	100	PASS	AC=222;AF=0.0443291;AN=5008;NS=2504;DP=20056;EAS_AF=0.1052;AMR_AF=0.0029;AFR_AF=0.0008;EUR_AF=0.002;SAS_AF=0.1135;AA=C|||;VT=SNP
6	33701543	rs12205398	C	T	100	PASS	AC=418;AF=0.0834665;AN=5008;NS=2504;DP=18068;EAS_AF=0.0496;AMR_AF=0.1484;AFR_AF=0.0129;EUR_AF=0.1849;SAS_AF=0.0634;AA=C|||;VT=SNP
6	33702079	rs608971	C	T	100	PASS	AC=343;AF=0.0684904;AN=5008;NS=2504;DP=15896;EAS_AF=0.0208;AMR_AF=0.0893;AFR_AF=0.0492;EUR_AF=0.1541;SAS_AF=0.0409;AA=C|||;VT=SNP
6	33702617	rs791902	G	A	100	PASS	AC=2051;AF=0.409545;AN=5008;NS=2504;DP=18235;EAS_AF=0.1181;AMR_AF=0.379;AFR_AF=0.7284;EUR_AF=0.493;SAS_AF=0.2147;AA=G|||;VT=SNP
6	33702645	rs791903	G	C	100	PASS	AC=2022;AF=0.403754;AN=5008;NS=2504;DP=18927;EAS_AF=0.1181;AMR_AF=0.3862;AFR_AF=0.6884;EUR_AF=0.5119;SAS_AF=0.2147;AA=G|||;VT=SNP
6	33702701	rs12207382	C	T	100	PASS	AC=1578;AF=0.315096;AN=5008;NS=2504;DP=18781;EAS_AF=0.0893;AMR_AF=0.281;AFR_AF=0.5946;EUR_AF=0.3449;SAS_AF=0.1636;AA=C|||;VT=SNP
6	33702869	rs622917	C	T	100	PASS	AC=1985;AF=0.396366;AN=5008;NS=2504;DP=20682;EAS_AF=0.119;AMR_AF=0.3516;AFR_AF=0.7247;EUR_AF=0.4314;SAS_AF=0.2342;AA=T|||;VT=SNP
6	33703089	rs623813	C	T	100	PASS	AC=390;AF=0.0778754;AN=5008;NS=2504;DP=18105;EAS_AF=0.0218;AMR_AF=0.098;AFR_AF=0.0734;EUR_AF=0.1551;SAS_AF=0.0481;AA=C|||;VT=SNP;EX_TARGET
6	33703230	rs545787	G	A	100	PASS	AC=1672;AF=0.333866;AN=5008;NS=2504;DP=19059;EAS_AF=0.0675;AMR_AF=0.2378;AFR_AF=0.7171;EUR_AF=0.331;SAS_AF=0.1616;AA=G|||;VT=SNP;EX_TARGET
6	33703394	rs12189725	G	T	100	PASS	AC=392;AF=0.0782748;AN=5008;NS=2504;DP=17409;EAS_AF=0.0506;AMR_AF=0.1383;AFR_AF=0.0129;EUR_AF=0.165;SAS_AF=0.0634;AA=G|||;VT=SNP
6	33704601	rs59957785	C	T	100	PASS	AC=209;AF=0.0417332;AN=5008;NS=2504;DP=18718;EAS_AF=0.0139;AMR_AF=0.0231;AFR_AF=0.0734;EUR_AF=0.0567;SAS_AF=0.0256;AA=C|||;VT=SNP
6	33704823	rs729376	C	T	100	PASS	AC=392;AF=0.0782748;AN=5008;NS=2504;DP=19919;EAS_AF=0.0506;AMR_AF=0.1383;AFR_AF=0.0129;EUR_AF=0.165;SAS_AF=0.0634;AA=C|||;VT=SNP
6	33705066	rs4713672	G	A	100	PASS	AC=2637;AF=0.526558;AN=5008;NS=2504;DP=19690;EAS_AF=0.8621;AMR_AF=0.5893;AFR_AF=0.1263;EUR_AF=0.4911;SAS_AF=0.7137;AA=G|||;VT=SNP
6	33705355	rs73743323	C	T	100	PASS	AC=468;AF=0.0934505;AN=5008;NS=2504;DP=18704;EAS_AF=0.0427;AMR_AF=0.0677;AFR_AF=0.1778;EUR_AF=0.0696;SAS_AF=0.0746;AA=C|||;VT=SNP
6	33705436	rs9348924	A	G	100	PASS	AC=2633;AF=0.525759;AN=5008;NS=2504;DP=20734;EAS_AF=0.8621;AMR_AF=0.5893;AFR_AF=0.1241;EUR_AF=0.4901;SAS_AF=0.7137;AA=A|||;VT=SNP
6	33705528	rs12193658	G	T	100	PASS	AC=326;AF=0.0650958;AN=5008;NS=2504;DP=17787;EAS_AF=0.0169;AMR_AF=0.1009;AFR_AF=0.0129;EUR_AF=0.165;SAS_AF=0.0573;AA=G|||;VT=SNP
6	33706159	rs57303110	G	A	100	PASS	AC=468;AF=0.0934505;AN=5008;NS=2504;DP=21325;EAS_AF=0.0427;AMR_AF=0.0677;AFR_AF=0.1785;EUR_AF=0.0696;SAS_AF=0.0736;AA=g|||;VT=SNP
6	33706211	rs877187	C	T	100	PASS	AC=392;AF=0.0782748;AN=5008;NS=2504;DP=23305;EAS_AF=0.0506;AMR_AF=0.1383;AFR_AF=0.0129;EUR_AF=0.165;SAS_AF=0.0634;AA=C|||;VT=SNP
6	33706277	rs560111	T	C	100	PASS	AC=2013;AF=0.401957;AN=5008;NS=2504;DP=23548;EAS_AF=0.121;AMR_AF=0.3718;AFR_AF=0.6929;EUR_AF=0.496;SAS_AF=0.2229;AA=C|||;VT=SNP
6	33706479	rs9469578	C	T	100	PASS	AC=488;AF=0.0974441;AN=5008;NS=2504;DP=19993;EAS_AF=0.0407;AMR_AF=0.0605;AFR_AF=0.1989;EUR_AF=0.0696;SAS_AF=0.0736;AA=c|||;VT=SNP
6	33707112	rs6923565	G	A	100	PASS	AC=485;AF=0.096845;AN=5008;NS=2504;DP=20129;EAS_AF=0.0407;AMR_AF=0.0591;AFR_AF=0.1974;EUR_AF=0.0696;SAS_AF=0.0736;AA=G|||;VT=SNP
6	33707227	rs13207666	C	G	100	PASS	AC=392;AF=0.0782748;AN=5008;NS=2504;DP=15536;EAS_AF=0.0506;AMR_AF=0.1383;AFR_AF=0.0129;EUR_AF=0.165;SAS_AF=0.0634;AA=C|||;VT=SNP
6	33707502	rs138507148	A	G	100	PASS	AC=33;AF=0.00658946;AN=5008;NS=2504;DP=19265;EAS_AF=0.0288;AMR_AF=0;AFR_AF=0;EUR_AF=0;SAS_AF=0.0041;AA=A|||;VT=SNP
6	33707599	rs482786	T	C	100	PASS	AC=1192;AF=0.238019;AN=5008;NS=2504;DP=18470;EAS_AF=0.0615;AMR_AF=0.1758;AFR_AF=0.4766;EUR_AF=0.2624;SAS_AF=0.1166;AA=T|||;VT=SNP
6	33707748	rs57967153	C	G	100	PASS	AC=153;AF=0.0305511;AN=5008;NS=2504;DP=21584;EAS_AF=0.1369;AMR_AF=0.0058;AFR_AF=0.0015;EUR_AF=0;SAS_AF=0.0092;AA=C|||;VT=SNP
6	33707976	rs6929527	G	T	100	PASS	AC=487;AF=0.0972444;AN=5008;NS=2504;DP=19994;EAS_AF=0.0407;AMR_AF=0.0605;AFR_AF=0.1982;EUR_AF=0.0696;SAS_AF=0.0736;AA=G|||;VT=SNP
6	33708169	rs4713674	A	G	100	PASS	AC=2647;AF=0.528554;AN=5008;NS=2504;DP=20188;EAS_AF=0.8631;AMR_AF=0.5893;AFR_AF=0.1316;EUR_AF=0.492;SAS_AF=0.7147;AA=A|||;VT=SNP
6	33708190	rs509539	A	C	100	PASS	AC=2021;AF=0.403554;AN=5008;NS=2504;DP=19667;EAS_AF=0.12;AMR_AF=0.3732;AFR_AF=0.6974;EUR_AF=0.497;SAS_AF=0.2239;AA=C|||;VT=SNP
6	33708250	rs12199132	G	A	100	PASS	AC=395;AF=0.0788738;AN=5008;NS=2504;DP=18309;EAS_AF=0.0506;AMR_AF=0.1383;AFR_AF=0.0129;EUR_AF=0.165;SAS_AF=0.0665;AA=G|||;VT=SNP
6	33708697	rs12206523	T	G	100	PASS	AC=117;AF=0.0233626;AN=5008;NS=2504;DP=21399;EAS_AF=0.0198;AMR_AF=0.0245;AFR_AF=0.0008;EUR_AF=0.0477;SAS_AF=0.0317;AA=T|||;VT=SNP
6	33709316	rs791904	G	A	100	PASS	AC=719;AF=0.14357;AN=5008;NS=2504;DP=16112;EAS_AF=0.0208;AMR_AF=0.1167;AFR_AF=0.2874;EUR_AF=0.1938;SAS_AF=0.0429;AA=G|||;VT=SNP
6	33709980	rs73743326	C	A	100	PASS	AC=493;AF=0.0984425;AN=5008;NS=2504;DP=18170;EAS_AF=0.0476;AMR_AF=0.0605;AFR_AF=0.1974;EUR_AF=0.0696;SAS_AF=0.0736;AA=C|||;VT=SNP
6	33710038	rs568901	T	C	100	PASS	AC=1197;AF=0.239018;AN=5008;NS=2504;DP=18986;EAS_AF=0.0685;AMR_AF=0.1772;AFR_AF=0.4735;EUR_AF=0.2624;SAS_AF=0.1176;AA=C|||;VT=SNP
6	33710229	rs570749	C	T	100	PASS	AC=702;AF=0.140176;AN=5008;NS=2504;DP=17571;EAS_AF=0.0208;AMR_AF=0.1153;AFR_AF=0.2769;EUR_AF=0.1928;SAS_AF=0.0419;AA=C|||;VT=SNP
6	33710265	rs74885253	C	T	100	PASS	AC=25;AF=0.00499201;AN=5008;NS=2504;DP=16102;EAS_AF=0.0119;AMR_AF=0;AFR_AF=0;EUR_AF=0;SAS_AF=0.0133;AA=C|||;VT=SNP
6	33710284	rs6942022	C	T	100	PASS	AC=487;AF=0.0972444;AN=5008;NS=2504;DP=15517;EAS_AF=0.0417;AMR_AF=0.0605;AFR_AF=0.1974;EUR_AF=0.0696;SAS_AF=0.0736;AA=T|||;VT=SNP
6	33710696	rs9348925	C	T	100	PASS	AC=2648;AF=0.528754;AN=5008;NS=2504;DP=17331;EAS_AF=0.8601;AMR_AF=0.5893;AFR_AF=0.1362;EUR_AF=0.4901;SAS_AF=0.7147;AA=C|||;VT=SNP
6	33710933	rs487835	G	A	100	PASS	AC=718;AF=0.143371;AN=5008;NS=2504;DP=17623;EAS_AF=0.0208;AMR_AF=0.1167;AFR_AF=0.2867;EUR_AF=0.1938;SAS_AF=0.0429;AA=G|||;VT=SNP
6	33711420	rs652049	C	T	100	PASS	AC=703;AF=0.140375;AN=5008;NS=2504;DP=16850;EAS_AF=0.0218;AMR_AF=0.1153;AFR_AF=0.2761;EUR_AF=0.1928;SAS_AF=0.0429;AA=C|||;VT=SNP
6	33711812	rs516477	C	A	100	PASS	AC=4713;AF=0.941094;AN=5008;NS=2504;DP=18185;EAS_AF=0.9831;AMR_AF=0.9697;AFR_AF=0.8578;EUR_AF=0.9891;SAS_AF=0.9407;AA=A|||;VT=SNP
6	33712750	rs55687422	G	T	100	PASS	AC=416;AF=0.0830671;AN=5008;NS=2504;DP=12143;EAS_AF=0.003;AMR_AF=0.0576;AFR_AF=0.1997;EUR_AF=0.0686;SAS_AF=0.0409;AA=G|||;VT=SNP
6	33713096	rs62398918	C	T	100	PASS	AC=415;AF=0.0828674;AN=5008;NS=2504;DP=14398;EAS_AF=0.003;AMR_AF=0.0576;AFR_AF=0.1989;EUR_AF=0.0686;SAS_AF=0.0409;AA=C|||;VT=SNP
6	33713114	rs680229	A	G	100	PASS	AC=4758;AF=0.95008;AN=5008;NS=2504;DP=14635;EAS_AF=0.9841;AMR_AF=0.9769;AFR_AF=0.879;EUR_AF=0.993;SAS_AF=0.9479;AA=G|||;VT=SNP
6	33713169	rs680608	C	T	100	PASS	AC=305;AF=0.0609026;AN=5008;NS=2504;DP=14320;EAS_AF=0.0208;AMR_AF=0.0879;AFR_AF=0.0204;EUR_AF=0.1551;SAS_AF=0.0409;AA=C|||;VT=SNP
6	33713300	rs60704560	C	T	100	PASS	AC=2635;AF=0.526158;AN=5008;NS=2504;DP=17277;EAS_AF=0.8651;AMR_AF=0.5893;AFR_AF=0.1241;EUR_AF=0.4891;SAS_AF=0.7137;AA=c|||;VT=SNP
6	33713550	rs73743328	G	A	100	PASS	AC=487;AF=0.0972444;AN=5008;NS=2504;DP=15583;EAS_AF=0.0417;AMR_AF=0.0605;AFR_AF=0.1974;EUR_AF=0.0696;SAS_AF=0.0736;AA=A|||;VT=SNP
6	33713779	rs602399	C	T	100	PASS	AC=719;AF=0.14357;AN=5008;NS=2504;DP=18126;EAS_AF=0.0208;AMR_AF=0.1167;AFR_AF=0.2867;EUR_AF=0.1948;SAS_AF=0.0429;AA=C|||;VT=SNP
6	33713930	rs79297236	T	C	100	PASS	AC=487;AF=0.0972444;AN=5008;NS=2504;DP=15335;EAS_AF=0.0417;AMR_AF=0.0605;AFR_AF=0.1974;EUR_AF=0.0696;SAS_AF=0.0736;AA=C|||;VT=SNP
6	33713943	rs73743329	T	A	100	PASS	AC=487;AF=0.0972444;AN=5008;NS=2504;DP=15037;EAS_AF=0.0417;AMR_AF=0.0605;AFR_AF=0.1974;EUR_AF=0.0696;SAS_AF=0.0736;AA=T|||;VT=SNP
6	33713952	rs77213792	C	G	100	PASS	AC=487;AF=0.0972444;AN=5008;NS=2504;DP=15075;EAS_AF=0.0417;AMR_AF=0.0605;AFR_AF=0.1974;EUR_AF=0.0696;SAS_AF=0.0736;AA=C|||;VT=SNP
6	33713971	rs73743330	G	A	100	PASS	AC=489;AF=0.0976438;AN=5008;NS=2504;DP=15065;EAS_AF=0.0427;AMR_AF=0.0605;AFR_AF=0.1982;EUR_AF=0.0696;SAS_AF=0.0736;AA=g|||;VT=SNP
6	33714036	rs73743331	G	T	100	PASS	AC=488;AF=0.0974441;AN=5008;NS=2504;DP=15645;EAS_AF=0.0417;AMR_AF=0.0605;AFR_AF=0.1982;EUR_AF=0.0696;SAS_AF=0.0736;AA=T|||;VT=SNP
6	33714042	rs73743333	G	A	100	PASS	AC=491;AF=0.0980431;AN=5008;NS=2504;DP=15933;EAS_AF=0.0417;AMR_AF=0.0605;AFR_AF=0.1982;EUR_AF=0.0696;SAS_AF=0.0767;AA=G|||;VT=SNP
6	33714094	rs73743334	G	C	100	PASS	AC=487;AF=0.0972444;AN=5008;NS=2504;DP=16725;EAS_AF=0.0417;AMR_AF=0.0605;AFR_AF=0.1974;EUR_AF=0.0696;SAS_AF=0.0736;AA=G|||;VT=SNP
6	33714412	rs78748610	T	C	100	PASS	AC=487;AF=0.0972444;AN=5008;NS=2504;DP=17518;EAS_AF=0.0417;AMR_AF=0.0605;AFR_AF=0.1974;EUR_AF=0.0696;SAS_AF=0.0736;AA=C|||;VT=SNP
6	33714548	rs4711343	G	A	100	PASS	AC=2634;AF=0.525958;AN=5008;NS=2504;DP=18202;EAS_AF=0.8641;AMR_AF=0.5893;AFR_AF=0.1233;EUR_AF=0.4891;SAS_AF=0.7147;AA=G|||;VT=SNP
6	33714622	rs16869456	G	A	100	PASS	AC=487;AF=0.0972444;AN=5008;NS=2504;DP=19613;EAS_AF=0.0417;AMR_AF=0.0605;AFR_AF=0.1974;EUR_AF=0.0696;SAS_AF=0.0736;AA=G|||;VT=SNP
6	33714639	rs16869458	C	T	100	PASS	AC=487;AF=0.0972444;AN=5008;NS=2504;DP=19353;EAS_AF=0.0417;AMR_AF=0.0605;AFR_AF=0.1974;EUR_AF=0.0696;SAS_AF=0.0736;AA=C|||;VT=SNP
6	33714673	rs12662447	C	T	100	PASS	AC=326;AF=0.0650958;AN=5008;NS=2504;DP=18979;EAS_AF=0.0169;AMR_AF=0.1009;AFR_AF=0.0129;EUR_AF=0.165;SAS_AF=0.0573;AA=c|||;VT=SNP
6	33714781	rs530614	G	A	100	PASS	AC=719;AF=0.14357;AN=5008;NS=2504;DP=17857;EAS_AF=0.0208;AMR_AF=0.1167;AFR_AF=0.2867;EUR_AF=0.1948;SAS_AF=0.0429;AA=G|||;VT=SNP
6	33714908	rs16869459	G	A	100	PASS	AC=493;AF=0.0984425;AN=5008;NS=2504;DP=19918;EAS_AF=0.0437;AMR_AF=0.0605;AFR_AF=0.1982;EUR_AF=0.0696;SAS_AF=0.0767;AA=A|||;VT=SNP
6	33715127	rs16869464	A	G	100	PASS	AC=487;AF=0.0972444;AN=5008;NS=2504;DP=19139;EAS_AF=0.0417;AMR_AF=0.0605;AFR_AF=0.1974;EUR_AF=0.0696;SAS_AF=0.0736;AA=A|||;VT=SNP
6	33715159	rs60447213	G	T	100	PASS	AC=487;AF=0.0972444;AN=5008;NS=2504;DP=19295;EAS_AF=0.0417;AMR_AF=0.0605;AFR_AF=0.1974;EUR_AF=0.0696;SAS_AF=0.0736;AA=T|||;VT=SNP
6	33715265	rs16869466	A	G	100	PASS	AC=487;AF=0.0972444;AN=5008;NS=2504;DP=19549;EAS_AF=0.0417;AMR_AF=0.0605;AFR_AF=0.1974;EUR_AF=0.0696;SAS_AF=0.0736;AA=A|||;VT=SNP
6	33715323	rs11755421	G	A	100	PASS	AC=851;AF=0.169928;AN=5008;NS=2504;DP=19597;EAS_AF=0.1022;AMR_AF=0.3473;AFR_AF=0.0779;EUR_AF=0.2336;SAS_AF=0.1728;AA=G|||;VT=SNP
6	33715391	rs73743336	G	A	100	PASS	AC=485;AF=0.096845;AN=5008;NS=2504;DP=17490;EAS_AF=0.0417;AMR_AF=0.0591;AFR_AF=0.1967;EUR_AF=0.0696;SAS_AF=0.0736;AA=G|||;VT=SNP
6	33715765	rs76667873	A	G	100	PASS	AC=106;AF=0.0211661;AN=5008;NS=2504;DP=18677;EAS_AF=0.0268;AMR_AF=0.0202;AFR_AF=0.0045;EUR_AF=0.0119;SAS_AF=0.0481;AA=A|||;VT=SNP
6	33715837	rs9469580	G	A	100	PASS	AC=485;AF=0.096845;AN=5008;NS=2504;DP=18336;EAS_AF=0.0417;AMR_AF=0.0591;AFR_AF=0.1967;EUR_AF=0.0696;SAS_AF=0.0736;AA=A|||;VT=SNP
6	33715904	rs9469581	C	A	100	PASS	AC=490;AF=0.0978435;AN=5008;NS=2504;DP=17759;EAS_AF=0.0437;AMR_AF=0.0591;AFR_AF=0.1967;EUR_AF=0.0696;SAS_AF=0.0767;AA=C|||;VT=SNP
6	33715939	rs9469582	A	G	100	PASS	AC=494;AF=0.0986422;AN=5008;NS=2504;DP=17861;EAS_AF=0.0446;AMR_AF=0.0591;AFR_AF=0.1967;EUR_AF=0.0696;SAS_AF=0.0798;AA=G|||;VT=SNP
6	33716320	rs74937211	G	A	100	PASS	AC=97;AF=0.019369;AN=5008;NS=2504;DP=16326;EAS_AF=0.0734;AMR_AF=0.0029;AFR_AF=0;EUR_AF=0;SAS_AF=0.0215;AA=G|||;VT=SNP
6	33716634	rs62398919	T	G	100	PASS	AC=771;AF=0.153954;AN=5008;NS=2504;DP=16136;EAS_AF=0.0308;AMR_AF=0.0908;AFR_AF=0.3729;EUR_AF=0.0825;SAS_AF=0.1033;AA=T|||;VT=SNP
6	33716716	rs28607030	A	G	100	PASS	AC=1036;AF=0.206869;AN=5008;NS=2504;DP=18545;EAS_AF=0.0952;AMR_AF=0.2305;AFR_AF=0.2383;EUR_AF=0.2922;SAS_AF=0.1748;AA=A|||;VT=SNP
6	33716745	rs35445446	C	T	100	PASS	AC=311;AF=0.0621006;AN=5008;NS=2504;DP=18951;EAS_AF=0.0169;AMR_AF=0.098;AFR_AF=0.0121;EUR_AF=0.1581;SAS_AF=0.0521;AA=C|||;VT=SNP
6	33716784	rs34139049	G	A	100	PASS	AC=378;AF=0.0754792;AN=5008;NS=2504;DP=18228;EAS_AF=0.0516;AMR_AF=0.1354;AFR_AF=0.0121;EUR_AF=0.1581;SAS_AF=0.0583;AA=G|||;VT=SNP
6	33716831	rs35274562	C	T	100	PASS	AC=378;AF=0.0754792;AN=5008;NS=2504;DP=18903;EAS_AF=0.0516;AMR_AF=0.1354;AFR_AF=0.0121;EUR_AF=0.1581;SAS_AF=0.0583;AA=C|||;VT=SNP
6	33716945	rs73743401	G	T	100	PASS	AC=199;AF=0.0397364;AN=5008;NS=2504;DP=16814;EAS_AF=0.0149;AMR_AF=0.0231;AFR_AF=0.0651;EUR_AF=0.0567;SAS_AF=0.0256;AA=G|||;VT=SNP
6	33717416	rs35646598	T	C	100	PASS	AC=394;AF=0.0786741;AN=5008;NS=2504;DP=13203;EAS_AF=0.0516;AMR_AF=0.1369;AFR_AF=0.0227;EUR_AF=0.159;SAS_AF=0.0583;AA=T|||;VT=SNP
6	33717424	rs28651968	T	C	100	PASS	AC=2689;AF=0.536941;AN=5008;NS=2504;DP=13327;EAS_AF=0.8631;AMR_AF=0.6009;AFR_AF=0.1536;EUR_AF=0.495;SAS_AF=0.7168;AA=T|||;VT=SNP
6	33717428	rs73746503	C	T	100	PASS	AC=513;AF=0.102436;AN=5008;NS=2504;DP=13482;EAS_AF=0.0169;AMR_AF=0.0519;AFR_AF=0.298;EUR_AF=0.0119;SAS_AF=0.0552;AA=C|||;VT=SNP
6	33717770	rs9469583	T	C	100	PASS	AC=3130;AF=0.625;AN=5008;NS=2504;DP=17702;EAS_AF=0.9058;AMR_AF=0.6527;AFR_AF=0.32;EUR_AF=0.5646;SAS_AF=0.7904;AA=T|||;VT=SNP
6	33717838	rs72880506	A	G	100	PASS	AC=197;AF=0.0393371;AN=5008;NS=2504;DP=20038;EAS_AF=0.003;AMR_AF=0.036;AFR_AF=0.0393;EUR_AF=0.0696;SAS_AF=0.0481;AA=A|||;VT=SNP
6	33718075	rs10947435	G	A	100	PASS	AC=2640;AF=0.527157;AN=5008;NS=2504;DP=21121;EAS_AF=0.8631;AMR_AF=0.5937;AFR_AF=0.1233;EUR_AF=0.495;SAS_AF=0.7127;AA=G|||;VT=SNP
6	33718252	rs7752348	C	G	100	PASS	AC=4010;AF=0.800719;AN=5008;NS=2504;DP=18958;EAS_AF=0.9514;AMR_AF=0.8487;AFR_AF=0.5915;EUR_AF=0.7922;SAS_AF=0.9029;AA=G|||;VT=SNP
6	33718418	rs4713675	C	T	100	PASS	AC=2837;AF=0.566494;AN=5008;NS=2504;DP=21583;EAS_AF=0.8661;AMR_AF=0.6297;AFR_AF=0.1626;EUR_AF=0.5646;SAS_AF=0.7607;AA=T|||;VT=SNP
6	33718582	rs56155944	G	A	100	PASS	AC=197;AF=0.0393371;AN=5008;NS=2504;DP=17287;EAS_AF=0.003;AMR_AF=0.036;AFR_AF=0.0393;EUR_AF=0.0696;SAS_AF=0.0481;AA=G|||;VT=SNP
6	33718968	rs62398922	G	C	100	PASS	AC=158;AF=0.0315495;AN=5008;NS=2504;DP=13517;EAS_AF=0.004;AMR_AF=0.0317;AFR_AF=0.0129;EUR_AF=0.0676;SAS_AF=0.0481;AA=g|||;VT=SNP
6	33719383	rs13206228	C	G	100	PASS	AC=373;AF=0.0744808;AN=5008;NS=2504;DP=15892;EAS_AF=0.0516;AMR_AF=0.1354;AFR_AF=0.0113;EUR_AF=0.1531;SAS_AF=0.0593;AA=C|||;VT=SNP
6	33719877	rs943463	T	C	100	PASS	AC=3799;AF=0.758586;AN=5008;NS=2504;DP=21027;EAS_AF=0.9573;AMR_AF=0.8372;AFR_AF=0.4546;EUR_AF=0.8002;SAS_AF=0.8661;AA=T|||;VT=SNP
6	33720065	rs12192035	T	C	100	PASS	AC=494;AF=0.0986422;AN=5008;NS=2504;DP=18739;EAS_AF=0.0546;AMR_AF=0.1556;AFR_AF=0.0787;EUR_AF=0.159;SAS_AF=0.0685;AA=C|||;VT=SNP
6	33720491	rs9469584	C	G	100	PASS	AC=275;AF=0.0549121;AN=5008;NS=2504;DP=16041;EAS_AF=0.0149;AMR_AF=0.0331;AFR_AF=0.112;EUR_AF=0.0577;SAS_AF=0.0317;AA=C|||;VT=SNP
6	33721087	rs76786216	G	T	100	PASS	AC=259;AF=0.0517173;AN=5008;NS=2504;DP=21744;EAS_AF=0.0238;AMR_AF=0.0317;AFR_AF=0.0923;EUR_AF=0.004;SAS_AF=0.089;AA=G|||;VT=SNP
6	33721457	rs1998949	T	C	100	PASS	AC=3735;AF=0.745807;AN=5008;NS=2504;DP=16419;EAS_AF=0.9544;AMR_AF=0.8285;AFR_AF=0.4251;EUR_AF=0.7913;SAS_AF=0.8589;AA=C|||;VT=SNP
6	33721885	rs114524013	G	A	100	PASS	AC=115;AF=0.0229633;AN=5008;NS=2504;DP=14051;EAS_AF=0.0288;AMR_AF=0.0216;AFR_AF=0.0083;EUR_AF=0.0119;SAS_AF=0.0491;AA=G|||;VT=SNP
6	33721933	rs9461905	T	C	100	PASS	AC=3793;AF=0.757388;AN=5008;NS=2504;DP=14309;EAS_AF=0.9554;AMR_AF=0.8401;AFR_AF=0.4539;EUR_AF=0.7952;SAS_AF=0.8661;AA=C|||;VT=SNP
6	33722098	rs4713676	T	G	100	PASS	AC=3476;AF=0.694089;AN=5008;NS=2504;DP=14645;EAS_AF=0.9256;AMR_AF=0.7983;AFR_AF=0.3162;EUR_AF=0.7753;SAS_AF=0.8088;AA=T|||;VT=SNP
6	33722644	rs7774682	C	T	100	PASS	AC=3408;AF=0.680511;AN=5008;NS=2504;DP=22664;EAS_AF=0.87;AMR_AF=0.6844;AFR_AF=0.4985;EUR_AF=0.659;SAS_AF=0.7505;AA=T|||;VT=SNP
6	33722821	rs145847433	G	A	100	PASS	AC=11;AF=0.00219649;AN=5008;NS=2504;DP=16189;EAS_AF=0.0109;AMR_AF=0;AFR_AF=0;EUR_AF=0;SAS_AF=0;AA=G|||;VT=SNP
6	33723290	rs4304152	G	A	100	PASS	AC=2805;AF=0.560104;AN=5008;NS=2504;DP=17169;EAS_AF=0.8581;AMR_AF=0.6239;AFR_AF=0.1808;EUR_AF=0.5656;SAS_AF=0.7147;AA=G|||;VT=SNP
6	33723383	rs1536500	T	C	100	PASS	AC=3822;AF=0.763179;AN=5008;NS=2504;DP=12530;EAS_AF=0.9563;AMR_AF=0.8429;AFR_AF=0.472;EUR_AF=0.7952;SAS_AF=0.8681;AA=C|||;VT=SNP
6	33723457	rs34339105	G	T	100	PASS	AC=374;AF=0.0746805;AN=5008;NS=2504;DP=11647;EAS_AF=0.0516;AMR_AF=0.1369;AFR_AF=0.0113;EUR_AF=0.1541;SAS_AF=0.0583;AA=G|||;VT=SNP
6	33723698	rs144353470	A	G	100	PASS	AC=199;AF=0.0397364;AN=5008;NS=2504;DP=14725;EAS_AF=0.0298;AMR_AF=0.0346;AFR_AF=0.056;EUR_AF=0.0159;SAS_AF=0.0562;AA=A|||;VT=SNP
6	33723833	rs184294668	G	T	100	PASS	AC=35;AF=0.00698882;AN=5008;NS=2504;DP=12175;EAS_AF=0.0347;AMR_AF=0;AFR_AF=0;EUR_AF=0;SAS_AF=0;AA=G|||;VT=SNP
6	33724004	rs6919321	G	A	100	PASS	AC=3070;AF=0.613019;AN=5008;NS=2504;DP=15390;EAS_AF=0.874;AMR_AF=0.6542;AFR_AF=0.2829;EUR_AF=0.6213;SAS_AF=0.7526;AA=G|||;VT=SNP
6	33724059	rs34869648	G	A	100	PASS	AC=374;AF=0.0746805;AN=5008;NS=2504;DP=15628;EAS_AF=0.0516;AMR_AF=0.1369;AFR_AF=0.0113;EUR_AF=0.1541;SAS_AF=0.0583;AA=G|||;VT=SNP
6	33724794	rs9380376	C	T	100	PASS	AC=1791;AF=0.357628;AN=5008;NS=2504;DP=20735;EAS_AF=0.7321;AMR_AF=0.2723;AFR_AF=0.0908;EUR_AF=0.2962;SAS_AF=0.456;AA=C|||;VT=SNP
6	33725129	rs35721478	T	C	100	PASS	AC=378;AF=0.0754792;AN=5008;NS=2504;DP=20828;EAS_AF=0.0516;AMR_AF=0.1398;AFR_AF=0.0113;EUR_AF=0.1561;SAS_AF=0.0583;AA=t|||;VT=SNP
6	33725187	rs9461906	T	C	100	PASS	AC=1526;AF=0.304712;AN=5008;NS=2504;DP=20888;EAS_AF=0.12;AMR_AF=0.2637;AFR_AF=0.5681;EUR_AF=0.2376;SAS_AF=0.2372;AA=c|||;VT=SNP
6	33725400	rs74406141	G	C	100	PASS	AC=199;AF=0.0397364;AN=5008;NS=2504;DP=20937;EAS_AF=0.0278;AMR_AF=0.0346;AFR_AF=0.0575;EUR_AF=0.0159;SAS_AF=0.0562;AA=g|||;VT=SNP
6	33725528	rs12211490	G	T	100	PASS	AC=380;AF=0.0758786;AN=5008;NS=2504;DP=20403;EAS_AF=0.0536;AMR_AF=0.1369;AFR_AF=0.0113;EUR_AF=0.1551;SAS_AF=0.0613;AA=g|||;VT=SNP
6	33725784	rs9469586	G	A	100	PASS	AC=296;AF=0.0591054;AN=5008;NS=2504;DP=17561;EAS_AF=0.0149;AMR_AF=0.0288;AFR_AF=0.1346;EUR_AF=0.0517;SAS_AF=0.0317;AA=g|||;VT=SNP
6	33725788	rs12211554	C	A	100	PASS	AC=375;AF=0.0748802;AN=5008;NS=2504;DP=17437;EAS_AF=0.0516;AMR_AF=0.1369;AFR_AF=0.0113;EUR_AF=0.1551;SAS_AF=0.0583;AA=c|||;VT=SNP
6	33725852	rs12211565	C	T	100	PASS	AC=380;AF=0.0758786;AN=5008;NS=2504;DP=16967;EAS_AF=0.0536;AMR_AF=0.1369;AFR_AF=0.0113;EUR_AF=0.1551;SAS_AF=0.0613;AA=c|||;VT=SNP
6	33726437	rs114558982	C	T	100	PASS	AC=113;AF=0.0225639;AN=5008;NS=2504;DP=18639;EAS_AF=0.0268;AMR_AF=0.0216;AFR_AF=0.0083;EUR_AF=0.0119;SAS_AF=0.0491;AA=c|||;VT=SNP
6	33726990	rs9461907	A	C	100	PASS	AC=3858;AF=0.770367;AN=5008;NS=2504;DP=19731;EAS_AF=0.9563;AMR_AF=0.8429;AFR_AF=0.4871;EUR_AF=0.7972;SAS_AF=0.8824;AA=a|||;VT=SNP
6	33727116	rs113585748	C	T	100	PASS	AC=197;AF=0.0393371;AN=5008;NS=2504;DP=17799;EAS_AF=0.0228;AMR_AF=0.0144;AFR_AF=0.0681;EUR_AF=0.003;SAS_AF=0.0726;AA=C|||;VT=SNP
6	33727278	rs113049788	T	A	100	PASS	AC=205;AF=0.0409345;AN=5008;NS=2504;DP=16915;EAS_AF=0.0278;AMR_AF=0.0346;AFR_AF=0.062;EUR_AF=0.0159;SAS_AF=0.0562;AA=A|||;VT=SNP
6	33727291	rs9380377	G	A	100	PASS	AC=60;AF=0.0119808;AN=5008;NS=2504;DP=16588;EAS_AF=0.0466;AMR_AF=0;AFR_AF=0;EUR_AF=0.007;SAS_AF=0.0061;AA=G|||;VT=SNP
6	33727614	rs62398943	A	C	100	PASS	AC=4314;AF=0.861422;AN=5008;NS=2504;DP=13127;EAS_AF=0.9802;AMR_AF=0.8862;AFR_AF=0.7269;EUR_AF=0.8062;SAS_AF=0.9601;AA=C|||;VT=SNP
6	33727644	rs12215329	C	T	100	PASS	AC=383;AF=0.0764776;AN=5008;NS=2504;DP=13144;EAS_AF=0.0526;AMR_AF=0.1354;AFR_AF=0.0113;EUR_AF=0.1551;SAS_AF=0.0665;AA=C|||;VT=SNP
6	33727885	rs1536501	T	C	100	PASS	AC=4315;AF=0.861621;AN=5008;NS=2504;DP=21166;EAS_AF=0.9802;AMR_AF=0.8862;AFR_AF=0.7277;EUR_AF=0.8062;SAS_AF=0.9601;AA=C|||;VT=SNP
6	33728193	rs187572345	C	T	100	PASS	AC=21;AF=0.00419329;AN=5008;NS=2504;DP=21998;EAS_AF=0.0099;AMR_AF=0;AFR_AF=0.0053;EUR_AF=0;SAS_AF=0.0041;AA=C|||;VT=SNP
6	33728444	rs7449707	A	G	100	PASS	AC=3464;AF=0.691693;AN=5008;NS=2504;DP=19271;EAS_AF=0.9286;AMR_AF=0.7896;AFR_AF=0.3003;EUR_AF=0.7744;SAS_AF=0.8221;AA=A|||;VT=SNP
6	33728755	rs2395449	T	A	100	PASS	AC=1999;AF=0.399161;AN=5008;NS=2504;DP=18597;EAS_AF=0.7599;AMR_AF=0.2983;AFR_AF=0.0923;EUR_AF=0.3469;SAS_AF=0.5675;AA=T|||;VT=SNP
6	33729188	rs72880510	C	T	100	PASS	AC=178;AF=0.0355431;AN=5008;NS=2504;DP=17563;EAS_AF=0.0159;AMR_AF=0.0504;AFR_AF=0.0045;EUR_AF=0.0686;SAS_AF=0.0532;AA=C|||;VT=SNP
6	33729718	rs11751943	G	C	100	PASS	AC=4312;AF=0.861022;AN=5008;NS=2504;DP=19170;EAS_AF=0.9802;AMR_AF=0.8862;AFR_AF=0.7262;EUR_AF=0.8052;SAS_AF=0.9601;AA=C|||;VT=SNP
6	33729820	rs72880511	G	A	100	PASS	AC=936;AF=0.186901;AN=5008;NS=2504;DP=18836;EAS_AF=0.1111;AMR_AF=0.3487;AFR_AF=0.0953;EUR_AF=0.2714;SAS_AF=0.1871;AA=G|||;VT=SNP
6	33729825	rs73746509	C	T	100	PASS	AC=1081;AF=0.215855;AN=5008;NS=2504;DP=18829;EAS_AF=0.1111;AMR_AF=0.3588;AFR_AF=0.1974;EUR_AF=0.2724;SAS_AF=0.1892;AA=C|||;VT=SNP
6	33729959	rs77506080	G	A	100	PASS	AC=213;AF=0.0425319;AN=5008;NS=2504;DP=19047;EAS_AF=0.0228;AMR_AF=0.0259;AFR_AF=0.0734;EUR_AF=0.004;SAS_AF=0.0726;AA=G|||;VT=SNP
6	33730095	rs1887340	C	T	100	PASS	AC=1413;AF=0.282149;AN=5008;NS=2504;DP=19001;EAS_AF=0.1339;AMR_AF=0.3876;AFR_AF=0.3578;EUR_AF=0.2783;SAS_AF=0.2618;AA=C|||;VT=SNP
6	33730171	rs13200063	C	A	100	PASS	AC=381;AF=0.0760783;AN=5008;NS=2504;DP=18094;EAS_AF=0.0536;AMR_AF=0.134;AFR_AF=0.0113;EUR_AF=0.1561;SAS_AF=0.0634;AA=C|||;VT=SNP
6	33730843	rs12524835	G	C	100	PASS	AC=1019;AF=0.203474;AN=5008;NS=2504;DP=20848;EAS_AF=0.1151;AMR_AF=0.3501;AFR_AF=0.1505;EUR_AF=0.2724;SAS_AF=0.1912;AA=G|||;VT=SNP
6	33730954	rs4711345	G	A	100	PASS	AC=1837;AF=0.366813;AN=5008;NS=2504;DP=18206;EAS_AF=0.1905;AMR_AF=0.5317;AFR_AF=0.3926;EUR_AF=0.4344;SAS_AF=0.3272;AA=A|||;VT=SNP
6	33730966	rs6941414	T	A	100	PASS	AC=214;AF=0.0427316;AN=5008;NS=2504;DP=18398;EAS_AF=0.0228;AMR_AF=0.0259;AFR_AF=0.0741;EUR_AF=0.004;SAS_AF=0.0726;AA=T|||;VT=SNP
6	33730996	rs4711346	C	G	100	PASS	AC=1112;AF=0.222045;AN=5008;NS=2504;DP=18148;EAS_AF=0.1151;AMR_AF=0.3631;AFR_AF=0.2133;EUR_AF=0.2734;SAS_AF=0.1912;AA=C|||;VT=SNP
6	33731225	rs4713677	G	C	100	PASS	AC=1736;AF=0.346645;AN=5008;NS=2504;DP=19018;EAS_AF=0.1915;AMR_AF=0.5303;AFR_AF=0.3185;EUR_AF=0.4324;SAS_AF=0.3262;AA=g|||;VT=SNP
6	33731312	rs34460651	C	A	100	PASS	AC=327;AF=0.0652955;AN=5008;NS=2504;DP=19294;EAS_AF=0.0288;AMR_AF=0.098;AFR_AF=0.0113;EUR_AF=0.1561;SAS_AF=0.0593;AA=C|||;VT=SNP
6	33731408	rs9394165	G	A	100	PASS	AC=2006;AF=0.400559;AN=5008;NS=2504;DP=20140;EAS_AF=0.7599;AMR_AF=0.3012;AFR_AF=0.0976;EUR_AF=0.3449;SAS_AF=0.5675;AA=G|||;VT=SNP
6	33731469	rs943464	C	T	100	PASS	AC=4207;AF=0.840056;AN=5008;NS=2504;DP=20662;EAS_AF=0.9802;AMR_AF=0.879;AFR_AF=0.6528;EUR_AF=0.8022;SAS_AF=0.9601;AA=T|||;VT=SNP
6	33731561	rs72880514	C	T	100	PASS	AC=90;AF=0.0179712;AN=5008;NS=2504;DP=20876;EAS_AF=0.0188;AMR_AF=0.0115;AFR_AF=0;EUR_AF=0.0318;SAS_AF=0.0317;AA=C|||;VT=SNP
6	33731592	rs35328423	C	T	100	PASS	AC=865;AF=0.172724;AN=5008;NS=2504;DP=20801;EAS_AF=0.0823;AMR_AF=0.1844;AFR_AF=0.2617;EUR_AF=0.1809;SAS_AF=0.1288;AA=T|||;VT=SNP
6	33731663	rs943465	G	A	100	PASS	AC=3722;AF=0.743211;AN=5008;NS=2504;DP=18996;EAS_AF=0.9514;AMR_AF=0.8285;AFR_AF=0.4017;EUR_AF=0.7773;SAS_AF=0.8947;AA=G|||;VT=SNP
6	33731766	rs76034932	C	T	100	PASS	AC=111;AF=0.0221645;AN=5008;NS=2504;DP=19041;EAS_AF=0.0268;AMR_AF=0.0216;AFR_AF=0.0068;EUR_AF=0.0119;SAS_AF=0.0491;AA=C|||;VT=SNP
6	33731787	rs943466	G	A	100	PASS	AC=1361;AF=0.271765;AN=5008;NS=2504;DP=18911;EAS_AF=0.1379;AMR_AF=0.3963;AFR_AF=0.3116;EUR_AF=0.2763;SAS_AF=0.2628;AA=G|||;VT=SNP
6	33731797	rs6920075	C	T	100	PASS	AC=1986;AF=0.396565;AN=5008;NS=2504;DP=19119;EAS_AF=0.7589;AMR_AF=0.2997;AFR_AF=0.087;EUR_AF=0.3429;SAS_AF=0.5654;AA=C|||;VT=SNP
6	33731811	rs943467	A	T	100	PASS	AC=2247;AF=0.448682;AN=5008;NS=2504;DP=19162;EAS_AF=0.2212;AMR_AF=0.585;AFR_AF=0.5832;EUR_AF=0.4602;SAS_AF=0.3926;AA=T|||;VT=SNP
6	33731984	rs35797388	A	G	100	PASS	AC=381;AF=0.0760783;AN=5008;NS=2504;DP=18297;EAS_AF=0.0536;AMR_AF=0.134;AFR_AF=0.0113;EUR_AF=0.1561;SAS_AF=0.0634;AA=A|||;VT=SNP
6	33731989	rs35366046	T	C	100	PASS	AC=497;AF=0.0992412;AN=5008;NS=2504;DP=18284;EAS_AF=0.0804;AMR_AF=0.1556;AFR_AF=0.0212;EUR_AF=0.168;SAS_AF=0.1135;AA=T|||;VT=SNP
6	33732219	rs6925337	G	T	100	PASS	AC=962;AF=0.192093;AN=5008;NS=2504;DP=13141;EAS_AF=0.0784;AMR_AF=0.1988;AFR_AF=0.3185;EUR_AF=0.174;SAS_AF=0.1524;AA=G|||;VT=SNP
6	33732262	rs6904991	T	G	100	PASS	AC=1997;AF=0.398762;AN=5008;NS=2504;DP=14013;EAS_AF=0.7599;AMR_AF=0.2997;AFR_AF=0.0923;EUR_AF=0.3449;SAS_AF=0.5665;AA=T|||;VT=SNP
6	33732365	rs59137082	C	T	100	PASS	AC=1134;AF=0.226438;AN=5008;NS=2504;DP=15465;EAS_AF=0.1419;AMR_AF=0.3718;AFR_AF=0.1596;EUR_AF=0.2843;SAS_AF=0.2413;AA=C|||;VT=SNP
6	33732448	rs6925273	A	G	100	PASS	AC=2210;AF=0.441294;AN=5008;NS=2504;DP=18002;EAS_AF=0.7827;AMR_AF=0.3256;AFR_AF=0.1657;EUR_AF=0.3489;SAS_AF=0.6391;AA=A|||;VT=SNP
6	33732679	rs4342423	C	T	100	PASS	AC=1997;AF=0.398762;AN=5008;NS=2504;DP=13939;EAS_AF=0.7599;AMR_AF=0.2997;AFR_AF=0.0923;EUR_AF=0.3449;SAS_AF=0.5665;AA=C|||;VT=SNP
6	33732804	rs77577915	G	A	100	PASS	AC=417;AF=0.0832668;AN=5008;NS=2504;DP=16871;EAS_AF=0.0526;AMR_AF=0.1383;AFR_AF=0.0325;EUR_AF=0.1581;SAS_AF=0.0675;AA=G|||;VT=SNP
6	33732913	rs4996878	A	G	100	PASS	AC=3702;AF=0.739217;AN=5008;NS=2504;DP=14297;EAS_AF=0.9544;AMR_AF=0.8401;AFR_AF=0.3835;EUR_AF=0.7893;SAS_AF=0.8753;AA=G|||;VT=SNP
6	33732987	rs4996879	A	G	100	PASS	AC=4065;AF=0.811701;AN=5008;NS=2504;DP=14249;EAS_AF=0.9554;AMR_AF=0.866;AFR_AF=0.6286;EUR_AF=0.8002;SAS_AF=0.8845;AA=G|||;VT=SNP
6	33733045	rs188874592	A	G	100	PASS	AC=27;AF=0.00539137;AN=5008;NS=2504;DP=11557;EAS_AF=0.0268;AMR_AF=0;AFR_AF=0;EUR_AF=0;SAS_AF=0;AA=A|||;VT=SNP
6	33734128	rs755495	C	T	100	PASS	AC=998;AF=0.199281;AN=5008;NS=2504;DP=20097;EAS_AF=0.1101;AMR_AF=0.3487;AFR_AF=0.1422;EUR_AF=0.2694;SAS_AF=0.1902;AA=C|||;VT=SNP
6	33734333	rs74622024	G	A	100	PASS	AC=120;AF=0.0239617;AN=5008;NS=2504;DP=19879;EAS_AF=0.0685;AMR_AF=0;AFR_AF=0;EUR_AF=0;SAS_AF=0.0521;AA=G|||;VT=SNP
6	33734376	rs755496	C	G	100	PASS	AC=2012;AF=0.401757;AN=5008;NS=2504;DP=18598;EAS_AF=0.7599;AMR_AF=0.2997;AFR_AF=0.1036;EUR_AF=0.3449;SAS_AF=0.5665;AA=C|||;VT=SNP
6	33734419	rs755497	C	T	100	PASS	AC=1733;AF=0.346046;AN=5008;NS=2504;DP=17285;EAS_AF=0.1944;AMR_AF=0.5403;AFR_AF=0.3139;EUR_AF=0.4423;SAS_AF=0.3088;AA=C|||;VT=SNP
6	33734431	rs193025541	G	A	100	PASS	AC=31;AF=0.0061901;AN=5008;NS=2504;DP=18998;EAS_AF=0.0308;AMR_AF=0;AFR_AF=0;EUR_AF=0;SAS_AF=0;AA=G|||;VT=SNP
6	33734763	rs2395448	T	G	100	PASS	AC=3170;AF=0.632987;AN=5008;NS=2504;DP=23678;EAS_AF=0.87;AMR_AF=0.7767;AFR_AF=0.2254;EUR_AF=0.7137;SAS_AF=0.7546;AA=G|||;VT=SNP
6	33735133	rs75034856	C	T	100	PASS	AC=206;AF=0.0411342;AN=5008;NS=2504;DP=20040;EAS_AF=0.0228;AMR_AF=0.0144;AFR_AF=0.0741;EUR_AF=0.004;SAS_AF=0.0726;AA=C|||;VT=SNP
6	33735154	rs11752297	G	C	100	PASS	AC=2012;AF=0.401757;AN=5008;NS=2504;DP=19168;EAS_AF=0.7599;AMR_AF=0.2997;AFR_AF=0.1036;EUR_AF=0.3449;SAS_AF=0.5665;AA=G|||;VT=SNP
6	33735292	rs4711347	G	A	100	PASS	AC=2388;AF=0.476837;AN=5008;NS=2504;DP=21650;EAS_AF=0.8115;AMR_AF=0.4337;AFR_AF=0.115;EUR_AF=0.501;SAS_AF=0.6268;AA=G|||;VT=SNP
6	33735471	rs12173787	G	C	100	PASS	AC=2779;AF=0.554912;AN=5008;NS=2504;DP=23818;EAS_AF=0.8155;AMR_AF=0.4683;AFR_AF=0.3631;EUR_AF=0.5169;SAS_AF=0.6462;AA=C|||;VT=SNP
6	33736082	rs9461908	G	A	100	PASS	AC=941;AF=0.187899;AN=5008;NS=2504;DP=21258;EAS_AF=0.0238;AMR_AF=0.0706;AFR_AF=0.5545;EUR_AF=0.0527;SAS_AF=0.0838;AA=G|||;VT=SNP
6	33736285	rs7774620	T	A	100	PASS	AC=2595;AF=0.518171;AN=5008;NS=2504;DP=18246;EAS_AF=0.8403;AMR_AF=0.451;AFR_AF=0.1868;EUR_AF=0.504;SAS_AF=0.6963;AA=T|||;VT=SNP
6	33736295	rs4711348	G	A	100	PASS	AC=2607;AF=0.520567;AN=5008;NS=2504;DP=18020;EAS_AF=0.8403;AMR_AF=0.4524;AFR_AF=0.1944;EUR_AF=0.505;SAS_AF=0.6963;AA=G|||;VT=SNP
6	33736490	rs747694	A	G	100	PASS	AC=2612;AF=0.521565;AN=5008;NS=2504;DP=17595;EAS_AF=0.8403;AMR_AF=0.4625;AFR_AF=0.1914;EUR_AF=0.506;SAS_AF=0.6973;AA=A|||;VT=SNP
6	33736600	rs77026793	G	A	100	PASS	AC=224;AF=0.0447284;AN=5008;NS=2504;DP=18772;EAS_AF=0.0228;AMR_AF=0.0216;AFR_AF=0.0847;EUR_AF=0.005;SAS_AF=0.0706;AA=G|||;VT=SNP
6	33736672	rs747695	G	A	100	PASS	AC=2219;AF=0.443091;AN=5008;NS=2504;DP=19782;EAS_AF=0.7867;AMR_AF=0.3271;AFR_AF=0.177;EUR_AF=0.3489;SAS_AF=0.6278;AA=G|||;VT=SNP
6	33737175	rs79191137	T	G	100	PASS	AC=160;AF=0.0319489;AN=5008;NS=2504;DP=18589;EAS_AF=0.0258;AMR_AF=0.0288;AFR_AF=0.0197;EUR_AF=0.0239;SAS_AF=0.0654;AA=T|||;VT=SNP
6	33737436	rs747692	C	T	100	PASS	AC=977;AF=0.195088;AN=5008;NS=2504;DP=16754;EAS_AF=0.1161;AMR_AF=0.3444;AFR_AF=0.1203;EUR_AF=0.2684;SAS_AF=0.1963;AA=C|||;VT=SNP
6	33737800	rs1075379	T	C	100	PASS	AC=1355;AF=0.270567;AN=5008;NS=2504;DP=17438;EAS_AF=0.125;AMR_AF=0.3689;AFR_AF=0.3623;EUR_AF=0.2833;SAS_AF=0.2137;AA=T|||;VT=SNP
6	33738314	rs943471	C	T	100	PASS	AC=2678;AF=0.534744;AN=5008;NS=2504;DP=18293;EAS_AF=0.8304;AMR_AF=0.4625;AFR_AF=0.2572;EUR_AF=0.504;SAS_AF=0.6881;AA=T|||;VT=SNP
6	33738442	rs943472	T	C	100	PASS	AC=4316;AF=0.861821;AN=5008;NS=2504;DP=19343;EAS_AF=0.9802;AMR_AF=0.8876;AFR_AF=0.7277;EUR_AF=0.8062;SAS_AF=0.9601;AA=C|||;VT=SNP
6	33738456	rs77392626	C	T	100	PASS	AC=128;AF=0.0255591;AN=5008;NS=2504;DP=19616;EAS_AF=0.0248;AMR_AF=0.0259;AFR_AF=0.0076;EUR_AF=0.0189;SAS_AF=0.0573;AA=C|||;VT=SNP
6	33738749	rs6930201	A	C	100	PASS	AC=1303;AF=0.260184;AN=5008;NS=2504;DP=20786;EAS_AF=0.124;AMR_AF=0.3617;AFR_AF=0.3359;EUR_AF=0.2803;SAS_AF=0.2055;AA=A|||;VT=SNP
6	33738886	rs111343376	C	G	100	PASS	AC=218;AF=0.0435304;AN=5008;NS=2504;DP=18182;EAS_AF=0.0228;AMR_AF=0.0216;AFR_AF=0.0802;EUR_AF=0.005;SAS_AF=0.0706;AA=C|||;VT=SNP
6	33739597	rs117235680	A	G	100	PASS	AC=65;AF=0.0129792;AN=5008;NS=2504;DP=15881;EAS_AF=0.0347;AMR_AF=0.036;AFR_AF=0;EUR_AF=0;SAS_AF=0.0051;AA=A|||;VT=SNP
6	33739960	rs10947436	A	G	100	PASS	AC=4316;AF=0.861821;AN=5008;NS=2504;DP=17875;EAS_AF=0.9802;AMR_AF=0.8876;AFR_AF=0.7277;EUR_AF=0.8062;SAS_AF=0.9601;AA=G|||;VT=SNP
6	33740025	rs2296743	C	T	100	PASS	AC=2074;AF=0.414137;AN=5008;NS=2504;DP=17364;EAS_AF=0.7569;AMR_AF=0.3084;AFR_AF=0.1543;EUR_AF=0.3459;SAS_AF=0.5573;AA=C|||;VT=SNP
6	33740325	rs11755593	G	C	100	PASS	AC=1002;AF=0.20008;AN=5008;NS=2504;DP=20347;EAS_AF=0.12;AMR_AF=0.3444;AFR_AF=0.1369;EUR_AF=0.2694;SAS_AF=0.1943;AA=G|||;VT=SNP
6	33740382	rs2296744	G	A	100	PASS	AC=2431;AF=0.485423;AN=5008;NS=2504;DP=19130;EAS_AF=0.7847;AMR_AF=0.4395;AFR_AF=0.1732;EUR_AF=0.499;SAS_AF=0.6176;AA=G|||;VT=SNP;EX_TARGET
6	33740592	rs4711349	C	T	100	PASS	AC=2679;AF=0.534944;AN=5008;NS=2504;DP=18691;EAS_AF=0.8313;AMR_AF=0.4625;AFR_AF=0.2572;EUR_AF=0.504;SAS_AF=0.6881;AA=T|||;VT=SNP;EX_TARGET
6	33740948	rs75494169	G	A	100	PASS	AC=133;AF=0.0265575;AN=5008;NS=2504;DP=18914;EAS_AF=0.0248;AMR_AF=0.0274;AFR_AF=0.0076;EUR_AF=0.0209;SAS_AF=0.0593;AA=G|||;VT=SNP
6	33741063	rs12204620	C	T	100	PASS	AC=308;AF=0.0615016;AN=5008;NS=2504;DP=17480;EAS_AF=0.0169;AMR_AF=0.0965;AFR_AF=0.0113;EUR_AF=0.1531;SAS_AF=0.0562;AA=C|||;VT=SNP
6	33741289	rs6904716	A	G	100	PASS	AC=2025;AF=0.404353;AN=5008;NS=2504;DP=18174;EAS_AF=0.2014;AMR_AF=0.5576;AFR_AF=0.4924;EUR_AF=0.4553;SAS_AF=0.3333;AA=G|||;VT=SNP
6	33741716	rs4711350	A	G	100	PASS	AC=4241;AF=0.846845;AN=5008;NS=2504;DP=16376;EAS_AF=0.9802;AMR_AF=0.8862;AFR_AF=0.6717;EUR_AF=0.8062;SAS_AF=0.9601;AA=G|||;VT=SNP
6	33741724	rs12204992	C	T	100	PASS	AC=308;AF=0.0615016;AN=5008;NS=2504;DP=16494;EAS_AF=0.0169;AMR_AF=0.0965;AFR_AF=0.0113;EUR_AF=0.1531;SAS_AF=0.0562;AA=C|||;VT=SNP
6	33742097	rs4713678	T	C	100	PASS	AC=3100;AF=0.61901;AN=5008;NS=2504;DP=15317;EAS_AF=0.8591;AMR_AF=0.5288;AFR_AF=0.4516;EUR_AF=0.5298;SAS_AF=0.7536;AA=C|||;VT=SNP
6	33742193	rs6910736	C	T	100	PASS	AC=1228;AF=0.245208;AN=5008;NS=2504;DP=14842;EAS_AF=0.121;AMR_AF=0.3602;AFR_AF=0.2829;EUR_AF=0.2773;SAS_AF=0.2076;AA=C|||;VT=SNP
6	33742276	rs56665762	G	A	100	PASS	AC=101;AF=0.0201677;AN=5008;NS=2504;DP=16147;EAS_AF=0.0744;AMR_AF=0.0029;AFR_AF=0;EUR_AF=0;SAS_AF=0.0245;AA=G|||;VT=SNP
6	33742331	rs10755683	T	C	100	PASS	AC=4141;AF=0.826877;AN=5008;NS=2504;DP=19394;EAS_AF=0.9544;AMR_AF=0.8473;AFR_AF=0.7012;EUR_AF=0.7833;SAS_AF=0.8957;AA=C|||;VT=SNP
6	33742403	rs4713679	C	T	100	PASS	AC=2665;AF=0.532149;AN=5008;NS=2504;DP=19270;EAS_AF=0.8313;AMR_AF=0.4625;AFR_AF=0.2466;EUR_AF=0.504;SAS_AF=0.6881;AA=C|||;VT=SNP
6	33742486	rs112221933	C	T	100	PASS	AC=1004;AF=0.200479;AN=5008;NS=2504;DP=18406;EAS_AF=0.12;AMR_AF=0.3458;AFR_AF=0.1369;EUR_AF=0.2694;SAS_AF=0.1953;AA=C|||;VT=SNP
6	33742489	rs115245506	G	A	100	PASS	AC=74;AF=0.0147764;AN=5008;NS=2504;DP=18318;EAS_AF=0.002;AMR_AF=0.0245;AFR_AF=0.0008;EUR_AF=0.0229;SAS_AF=0.0317;AA=G|||;VT=SNP
6	33742490	rs111352628	A	G	100	PASS	AC=1034;AF=0.20647;AN=5008;NS=2504;DP=18269;EAS_AF=0.12;AMR_AF=0.3458;AFR_AF=0.1596;EUR_AF=0.2694;SAS_AF=0.1953;AA=A|||;VT=SNP
6	33742718	rs751095	T	G	100	PASS	AC=404;AF=0.0806709;AN=5008;NS=2504;DP=22940;EAS_AF=0.0516;AMR_AF=0.1484;AFR_AF=0.0265;EUR_AF=0.1531;SAS_AF=0.0613;AA=T|||;VT=SNP
6	33742838	rs751096	T	C	100	PASS	AC=1462;AF=0.291933;AN=5008;NS=2504;DP=22460;EAS_AF=0.123;AMR_AF=0.3804;AFR_AF=0.447;EUR_AF=0.2793;SAS_AF=0.2065;AA=T|||;VT=SNP
6	33743150	rs117209009	A	G	100	PASS	AC=157;AF=0.0313498;AN=5008;NS=2504;DP=21391;EAS_AF=0.0278;AMR_AF=0.0288;AFR_AF=0.0159;EUR_AF=0.0229;SAS_AF=0.0665;AA=A|||;VT=SNP
6	33743174	rs2395447	T	C	100	PASS	AC=4316;AF=0.861821;AN=5008;NS=2504;DP=21740;EAS_AF=0.9802;AMR_AF=0.8862;AFR_AF=0.7277;EUR_AF=0.8062;SAS_AF=0.9611;AA=C|||;VT=SNP
6	33743264	rs2395446	C	T	100	PASS	AC=3903;AF=0.779353;AN=5008;NS=2504;DP=19079;EAS_AF=0.9524;AMR_AF=0.8228;AFR_AF=0.5378;EUR_AF=0.7813;SAS_AF=0.8947;AA=T|||;VT=SNP
6	33743361	rs755239	G	A	100	PASS	AC=373;AF=0.0744808;AN=5008;NS=2504;DP=20373;EAS_AF=0.0516;AMR_AF=0.1326;AFR_AF=0.0113;EUR_AF=0.1531;SAS_AF=0.0613;AA=G|||;VT=SNP
6	33743651	rs943473	G	C	100	PASS	AC=4108;AF=0.820288;AN=5008;NS=2504;DP=20666;EAS_AF=0.9544;AMR_AF=0.8429;AFR_AF=0.68;EUR_AF=0.7823;SAS_AF=0.8947;AA=C|||;VT=SNP
6	33743741	rs7764080	C	T	100	PASS	AC=358;AF=0.0714856;AN=5008;NS=2504;DP=19176;EAS_AF=0.2183;AMR_AF=0.0375;AFR_AF=0.003;EUR_AF=0.0586;SAS_AF=0.0501;AA=C|||;VT=SNP
6	33743997	rs6933607	G	A	100	PASS	AC=1002;AF=0.20008;AN=5008;NS=2504;DP=24869;EAS_AF=0.12;AMR_AF=0.3458;AFR_AF=0.1362;EUR_AF=0.2694;SAS_AF=0.1943;AA=G|||;VT=SNP
6	33744157	rs11754690	G	A	100	PASS	AC=1004;AF=0.200479;AN=5008;NS=2504;DP=22722;EAS_AF=0.12;AMR_AF=0.3473;AFR_AF=0.1362;EUR_AF=0.2694;SAS_AF=0.1953;AA=G|||;VT=SNP
6	33744606	rs76068590	T	C	100	PASS	AC=129;AF=0.0257588;AN=5008;NS=2504;DP=20441;EAS_AF=0.0248;AMR_AF=0.0259;AFR_AF=0.0076;EUR_AF=0.0189;SAS_AF=0.0583;AA=T|||;VT=SNP
6	33744711	rs2296746	C	T	100	PASS	AC=2293;AF=0.457867;AN=5008;NS=2504;DP=18987;EAS_AF=0.7798;AMR_AF=0.33;AFR_AF=0.2352;EUR_AF=0.3509;SAS_AF=0.6278;AA=C|||;VT=SNP
6	33744882	rs2296747	C	G	100	PASS	AC=2383;AF=0.475839;AN=5008;NS=2504;DP=19438;EAS_AF=0.7798;AMR_AF=0.3429;AFR_AF=0.2965;EUR_AF=0.3509;SAS_AF=0.6278;AA=C|||;VT=SNP;EX_TARGET
6	33745071	rs2296748	C	T	100	PASS	AC=2293;AF=0.457867;AN=5008;NS=2504;DP=19730;EAS_AF=0.7798;AMR_AF=0.33;AFR_AF=0.2352;EUR_AF=0.3519;SAS_AF=0.6268;AA=C|||;VT=SNP
6	33746387	rs116917906	C	T	100	PASS	AC=24;AF=0.00479233;AN=5008;NS=2504;DP=18319;EAS_AF=0.0099;AMR_AF=0.0058;AFR_AF=0.003;EUR_AF=0.005;SAS_AF=0.001;AA=C|||;VT=SNP
6	33746565	rs184409088	T	C	100	PASS	AC=14;AF=0.00279553;AN=5008;NS=2504;DP=21187;EAS_AF=0.0139;AMR_AF=0;AFR_AF=0;EUR_AF=0;SAS_AF=0;AA=T|||;VT=SNP
6	33746697	rs61662306	G	A	100	PASS	AC=1003;AF=0.20028;AN=5008;NS=2504;DP=17925;EAS_AF=0.12;AMR_AF=0.3458;AFR_AF=0.1362;EUR_AF=0.2694;SAS_AF=0.1953;AA=G|||;VT=SNP
6	33747343	rs111441255	G	A	100	PASS	AC=198;AF=0.0395367;AN=5008;NS=2504;DP=16619;EAS_AF=0.0228;AMR_AF=0.0173;AFR_AF=0.0681;EUR_AF=0.004;SAS_AF=0.0706;AA=G|||;VT=SNP
6	33748831	rs2182658	T	G	100	PASS	AC=4124;AF=0.823482;AN=5008;NS=2504;DP=20618;EAS_AF=0.9544;AMR_AF=0.8429;AFR_AF=0.6914;EUR_AF=0.7833;SAS_AF=0.8947;AA=G|||;VT=SNP;EX_TARGET
6	33749293	rs6921487	G	A	100	PASS	AC=1368;AF=0.273163;AN=5008;NS=2504;DP=19786;EAS_AF=0.122;AMR_AF=0.3674;AFR_AF=0.3835;EUR_AF=0.2793;SAS_AF=0.2065;AA=G|||;VT=SNP
6	33749686	rs6921772	A	G	100	PASS	AC=4125;AF=0.823682;AN=5008;NS=2504;DP=20865;EAS_AF=0.9544;AMR_AF=0.8429;AFR_AF=0.6921;EUR_AF=0.7833;SAS_AF=0.8947;AA=G|||;VT=SNP
6	33749739	rs6922275	G	A	100	PASS	AC=2754;AF=0.54992;AN=5008;NS=2504;DP=21716;EAS_AF=0.8304;AMR_AF=0.4755;AFR_AF=0.3079;EUR_AF=0.504;SAS_AF=0.6881;AA=G|||;VT=SNP
6	33749834	rs943474	G	C	100	PASS	AC=2754;AF=0.54992;AN=5008;NS=2504;DP=20358;EAS_AF=0.8304;AMR_AF=0.4755;AFR_AF=0.3079;EUR_AF=0.504;SAS_AF=0.6881;AA=C|||;VT=SNP
6	33749978	rs943475	T	C	100	PASS	AC=2755;AF=0.55012;AN=5008;NS=2504;DP=23439;EAS_AF=0.8304;AMR_AF=0.4755;AFR_AF=0.3079;EUR_AF=0.504;SAS_AF=0.6892;AA=T|||;VT=SNP
6	33750031	rs34472165	A	G	100	PASS	AC=380;AF=0.0758786;AN=5008;NS=2504;DP=24549;EAS_AF=0.0516;AMR_AF=0.1326;AFR_AF=0.0113;EUR_AF=0.1531;SAS_AF=0.0685;AA=A|||;VT=SNP
6	33750086	rs943476	A	G	100	PASS	AC=4132;AF=0.82508;AN=5008;NS=2504;DP=24515;EAS_AF=0.9544;AMR_AF=0.8415;AFR_AF=0.6929;EUR_AF=0.7843;SAS_AF=0.9008;AA=G|||;VT=SNP
6	33750931	rs943477	T	C	100	PASS	AC=2064;AF=0.412141;AN=5008;NS=2504;DP=20537;EAS_AF=0.756;AMR_AF=0.3069;AFR_AF=0.1543;EUR_AF=0.3459;SAS_AF=0.5491;AA=T|||;VT=SNP
6	33750940	rs943478	T	A	100	PASS	AC=2755;AF=0.55012;AN=5008;NS=2504;DP=20547;EAS_AF=0.8304;AMR_AF=0.4755;AFR_AF=0.3086;EUR_AF=0.504;SAS_AF=0.6881;AA=A|||;VT=SNP
6	33751003	rs6933174	G	A	100	PASS	AC=1024;AF=0.204473;AN=5008;NS=2504;DP=20724;EAS_AF=0.121;AMR_AF=0.3458;AFR_AF=0.1498;EUR_AF=0.2694;SAS_AF=0.1973;AA=G|||;VT=SNP
6	33751122	rs9394166	G	C	100	PASS	AC=2290;AF=0.457268;AN=5008;NS=2504;DP=16637;EAS_AF=0.7788;AMR_AF=0.33;AFR_AF=0.236;EUR_AF=0.3559;SAS_AF=0.6196;AA=g|||;VT=SNP
6	33751261	rs6933568	G	A	100	PASS	AC=1026;AF=0.204872;AN=5008;NS=2504;DP=20266;EAS_AF=0.121;AMR_AF=0.3473;AFR_AF=0.1498;EUR_AF=0.2704;SAS_AF=0.1973;AA=G|||;VT=SNP
6	33751724	rs144634771	C	T	100	PASS	AC=7;AF=0.00139776;AN=5008;NS=2504;DP=19325;EAS_AF=0.0069;AMR_AF=0;AFR_AF=0;EUR_AF=0;SAS_AF=0;AA=C|||;VT=SNP
6	33751767	rs2182659	A	G	100	PASS	AC=4315;AF=0.861621;AN=5008;NS=2504;DP=19146;EAS_AF=0.9802;AMR_AF=0.8876;AFR_AF=0.7269;EUR_AF=0.8062;SAS_AF=0.9601;AA=G|||;VT=SNP
6	33751784	rs55775340	C	G	100	PASS	AC=1157;AF=0.23103;AN=5008;NS=2504;DP=18886;EAS_AF=0.121;AMR_AF=0.353;AFR_AF=0.2451;EUR_AF=0.2714;SAS_AF=0.1973;AA=C|||;VT=SNP
6	33751945	rs61394483	G	A	100	PASS	AC=1004;AF=0.200479;AN=5008;NS=2504;DP=17827;EAS_AF=0.121;AMR_AF=0.3458;AFR_AF=0.1369;EUR_AF=0.2694;SAS_AF=0.1943;AA=G|||;VT=SNP
6	33752013	rs943479	A	G	100	PASS	AC=2755;AF=0.55012;AN=5008;NS=2504;DP=14725;EAS_AF=0.8304;AMR_AF=0.4755;AFR_AF=0.3086;EUR_AF=0.504;SAS_AF=0.6881;AA=G|||;VT=SNP
6	33752550	rs6940353	G	A	100	PASS	AC=1024;AF=0.204473;AN=5008;NS=2504;DP=15605;EAS_AF=0.121;AMR_AF=0.3458;AFR_AF=0.1498;EUR_AF=0.2694;SAS_AF=0.1973;AA=G|||;VT=SNP
6	33752723	rs75874733	C	T	100	PASS	AC=165;AF=0.0329473;AN=5008;NS=2504;DP=19658;EAS_AF=0.0258;AMR_AF=0.0288;AFR_AF=0.0242;EUR_AF=0.0229;SAS_AF=0.0654;AA=C|||;VT=SNP
6	33753673	rs2395402	G	A	100	PASS	AC=2664;AF=0.531949;AN=5008;NS=2504;DP=18719;EAS_AF=0.8304;AMR_AF=0.4625;AFR_AF=0.2466;EUR_AF=0.504;SAS_AF=0.6881;AA=G|||;VT=SNP
6	33754301	rs10456420	T	C	100	PASS	AC=308;AF=0.0615016;AN=5008;NS=2504;DP=19824;EAS_AF=0.0169;AMR_AF=0.0965;AFR_AF=0.0113;EUR_AF=0.1531;SAS_AF=0.0562;AA=T|||;VT=SNP
6	33754396	rs9394167	A	G	100	PASS	AC=2755;AF=0.55012;AN=5008;NS=2504;DP=21582;EAS_AF=0.8304;AMR_AF=0.4755;AFR_AF=0.3086;EUR_AF=0.504;SAS_AF=0.6881;AA=A|||;VT=SNP
6	33754592	rs4711351	G	A	100	PASS	AC=2064;AF=0.412141;AN=5008;NS=2504;DP=20507;EAS_AF=0.756;AMR_AF=0.3069;AFR_AF=0.1543;EUR_AF=0.3459;SAS_AF=0.5491;AA=G|||;VT=SNP
6	33754817	rs4713681	T	C	100	PASS	AC=2376;AF=0.474441;AN=5008;NS=2504;DP=21445;EAS_AF=0.7788;AMR_AF=0.3429;AFR_AF=0.2973;EUR_AF=0.3519;SAS_AF=0.6196;AA=T|||;VT=SNP
6	33755541	rs756139	G	A	100	PASS	AC=4109;AF=0.820487;AN=5008;NS=2504;DP=21264;EAS_AF=0.9524;AMR_AF=0.8401;AFR_AF=0.6831;EUR_AF=0.7833;SAS_AF=0.8947;AA=A|||;VT=SNP
6	33755711	rs756138	G	C	100	PASS	AC=4111;AF=0.820887;AN=5008;NS=2504;DP=18884;EAS_AF=0.9544;AMR_AF=0.8401;AFR_AF=0.6831;EUR_AF=0.7833;SAS_AF=0.8947;AA=C|||;VT=SNP
6	33755890	rs756137	T	C	100	PASS	AC=1780;AF=0.355431;AN=5008;NS=2504;DP=18431;EAS_AF=0.6617;AMR_AF=0.2925;AFR_AF=0.0923;EUR_AF=0.334;SAS_AF=0.4622;AA=T|||;VT=SNP
6	33756026	rs6457741	C	T	100	PASS	AC=2755;AF=0.55012;AN=5008;NS=2504;DP=14995;EAS_AF=0.8304;AMR_AF=0.4755;AFR_AF=0.3086;EUR_AF=0.504;SAS_AF=0.6881;AA=C|||;VT=SNP
6	33756532	rs13213889	G	A	100	PASS	AC=380;AF=0.0758786;AN=5008;NS=2504;DP=7155;EAS_AF=0.0516;AMR_AF=0.1326;AFR_AF=0.0121;EUR_AF=0.1521;SAS_AF=0.0685;AA=G|||;VT=SNP;EX_TARGET
6	33757014	rs73412140	G	T	100	PASS	AC=976;AF=0.194888;AN=5008;NS=2504;DP=14405;EAS_AF=0.121;AMR_AF=0.3458;AFR_AF=0.1165;EUR_AF=0.2684;SAS_AF=0.1943;AA=G|||;VT=SNP
6	33757482	rs12195409	T	C	100	PASS	AC=308;AF=0.0615016;AN=5008;NS=2504;DP=20600;EAS_AF=0.0169;AMR_AF=0.0965;AFR_AF=0.0113;EUR_AF=0.1531;SAS_AF=0.0562;AA=T|||;VT=SNP
6	33757550	rs4713683	C	G	100	PASS	AC=1780;AF=0.355431;AN=5008;NS=2504;DP=21430;EAS_AF=0.6617;AMR_AF=0.2911;AFR_AF=0.093;EUR_AF=0.334;SAS_AF=0.4622;AA=C|||;VT=SNP
6	33758065	rs7739273	G	A	100	PASS	AC=4110;AF=0.820687;AN=5008;NS=2504;DP=15432;EAS_AF=0.9544;AMR_AF=0.8401;AFR_AF=0.6823;EUR_AF=0.7833;SAS_AF=0.8947;AA=A|||;VT=SNP
6	33758238	rs68168863	C	T	100	PASS	AC=380;AF=0.0758786;AN=5008;NS=2504;DP=17201;EAS_AF=0.0516;AMR_AF=0.1326;AFR_AF=0.0113;EUR_AF=0.1531;SAS_AF=0.0685;AA=C|||;VT=SNP
6	33758323	rs117154400	T	A	100	PASS	AC=72;AF=0.014377;AN=5008;NS=2504;DP=15154;EAS_AF=0.0347;AMR_AF=0.036;AFR_AF=0;EUR_AF=0;SAS_AF=0.0123;AA=T|||;VT=SNP
6	33758545	rs75321213	G	C	100	PASS	AC=60;AF=0.0119808;AN=5008;NS=2504;DP=22037;EAS_AF=0.0347;AMR_AF=0.036;AFR_AF=0;EUR_AF=0;SAS_AF=0;AA=G|||;VT=SNP
6	33759290	rs6929696	T	C	100	PASS	AC=2758;AF=0.550719;AN=5008;NS=2504;DP=17286;EAS_AF=0.8304;AMR_AF=0.4755;AFR_AF=0.3094;EUR_AF=0.504;SAS_AF=0.6902;AA=C|||;VT=SNP
6	33759471	rs2395401	T	C	100	PASS	AC=4309;AF=0.860423;AN=5008;NS=2504;DP=19722;EAS_AF=0.9802;AMR_AF=0.8876;AFR_AF=0.7224;EUR_AF=0.8062;SAS_AF=0.9601;AA=C|||;VT=SNP
6	33759701	rs9394168	T	A	100	PASS	AC=2064;AF=0.412141;AN=5008;NS=2504;DP=18496;EAS_AF=0.756;AMR_AF=0.3055;AFR_AF=0.1551;EUR_AF=0.3459;SAS_AF=0.5491;AA=T|||;VT=SNP
6	33759906	rs4711355	G	T	100	PASS	AC=2755;AF=0.55012;AN=5008;NS=2504;DP=17641;EAS_AF=0.8304;AMR_AF=0.4741;AFR_AF=0.3094;EUR_AF=0.504;SAS_AF=0.6881;AA=T|||;VT=SNP
6	33760320	rs12660955	C	G	100	PASS	AC=373;AF=0.0744808;AN=5008;NS=2504;DP=21665;EAS_AF=0.0516;AMR_AF=0.1326;AFR_AF=0.0113;EUR_AF=0.1531;SAS_AF=0.0613;AA=C|||;VT=SNP
6	33760478	rs12524768	G	A	100	PASS	AC=1356;AF=0.270767;AN=5008;NS=2504;DP=21554;EAS_AF=0.122;AMR_AF=0.3689;AFR_AF=0.3737;EUR_AF=0.2793;SAS_AF=0.2065;AA=G|||;VT=SNP
6	33760758	rs80218943	G	A	100	PASS	AC=140;AF=0.0279553;AN=5008;NS=2504;DP=20425;EAS_AF=0.0248;AMR_AF=0.0259;AFR_AF=0.0159;EUR_AF=0.0189;SAS_AF=0.0583;AA=G|||;VT=SNP
6	33761021	rs9357164	T	C	100	PASS	AC=2755;AF=0.55012;AN=5008;NS=2504;DP=16132;EAS_AF=0.8304;AMR_AF=0.4741;AFR_AF=0.3094;EUR_AF=0.504;SAS_AF=0.6881;AA=C|||;VT=SNP
6	33761049	rs114889417	A	G	100	PASS	AC=94;AF=0.01877;AN=5008;NS=2504;DP=16575;EAS_AF=0.002;AMR_AF=0.036;AFR_AF=0.0008;EUR_AF=0.0318;SAS_AF=0.0348;AA=A|||;VT=SNP
6	33761111	rs11753083	C	G	100	PASS	AC=976;AF=0.194888;AN=5008;NS=2504;DP=17086;EAS_AF=0.121;AMR_AF=0.3458;AFR_AF=0.1165;EUR_AF=0.2684;SAS_AF=0.1943;AA=C|||;VT=SNP
6	33761159	rs7755323	A	G	100	PASS	AC=1356;AF=0.270767;AN=5008;NS=2504;DP=15825;EAS_AF=0.122;AMR_AF=0.3689;AFR_AF=0.3737;EUR_AF=0.2793;SAS_AF=0.2065;AA=A|||;VT=SNP
6	33761884	rs1318691	G	A	100	PASS	AC=4113;AF=0.821286;AN=5008;NS=2504;DP=18628;EAS_AF=0.9544;AMR_AF=0.8429;AFR_AF=0.6831;EUR_AF=0.7833;SAS_AF=0.8947;AA=A|||;VT=SNP
6	33762104	rs1359781	T	C	100	PASS	AC=2306;AF=0.460463;AN=5008;NS=2504;DP=17426;EAS_AF=0.7778;AMR_AF=0.3285;AFR_AF=0.2474;EUR_AF=0.3519;SAS_AF=0.6268;AA=T|||;VT=SNP
6	33762242	rs2274459	G	A	100	PASS	AC=373;AF=0.0744808;AN=5008;NS=2504;DP=18326;EAS_AF=0.0516;AMR_AF=0.1326;AFR_AF=0.0113;EUR_AF=0.1531;SAS_AF=0.0613;AA=G|||;VT=SNP
6	33762451	rs74969061	G	A	100	PASS	AC=137;AF=0.0273562;AN=5008;NS=2504;DP=18070;EAS_AF=0.0248;AMR_AF=0.0259;AFR_AF=0.0136;EUR_AF=0.0189;SAS_AF=0.0583;AA=G|||;VT=SNP
6	33762477	rs117977904	G	C	100	PASS	AC=14;AF=0.00279553;AN=5008;NS=2504;DP=17557;EAS_AF=0.0139;AMR_AF=0;AFR_AF=0;EUR_AF=0;SAS_AF=0;AA=G|||;VT=SNP
6	33762625	rs11758463	A	G	100	PASS	AC=1002;AF=0.20008;AN=5008;NS=2504;DP=15088;EAS_AF=0.122;AMR_AF=0.3473;AFR_AF=0.1346;EUR_AF=0.2684;SAS_AF=0.1943;AA=A|||;VT=SNP;EX_TARGET
6	33763127	rs2296749	G	A	100	PASS	AC=383;AF=0.0764776;AN=5008;NS=2504;DP=17241;EAS_AF=0.0516;AMR_AF=0.1326;AFR_AF=0.0136;EUR_AF=0.1531;SAS_AF=0.0685;AA=G|||;VT=SNP
6	33763563	rs66670017	C	T	100	PASS	AC=384;AF=0.0766773;AN=5008;NS=2504;DP=15708;EAS_AF=0.0516;AMR_AF=0.1326;AFR_AF=0.0136;EUR_AF=0.1541;SAS_AF=0.0685;AA=C|||;VT=SNP
6	33763688	rs2013365	A	C	100	PASS	AC=2427;AF=0.484625;AN=5008;NS=2504;DP=16009;EAS_AF=0.7778;AMR_AF=0.3487;AFR_AF=0.3192;EUR_AF=0.3668;SAS_AF=0.6237;AA=C|||;VT=SNP
6	33764033	rs751728	C	T	100	PASS	AC=2389;AF=0.477037;AN=5008;NS=2504;DP=19273;EAS_AF=0.7778;AMR_AF=0.3415;AFR_AF=0.3086;EUR_AF=0.3519;SAS_AF=0.6196;AA=C|||;VT=SNP
6	33764158	rs751727	A	G	100	PASS	AC=4329;AF=0.864417;AN=5008;NS=2504;DP=17351;EAS_AF=0.9802;AMR_AF=0.8876;AFR_AF=0.7375;EUR_AF=0.8062;SAS_AF=0.9601;AA=G|||;VT=SNP
6	33764260	rs189432209	C	A	100	PASS	AC=13;AF=0.00259585;AN=5008;NS=2504;DP=18127;EAS_AF=0.0129;AMR_AF=0;AFR_AF=0;EUR_AF=0;SAS_AF=0;AA=C|||;VT=SNP
6	33764386	rs751726	G	A	100	PASS	AC=2298;AF=0.458866;AN=5008;NS=2504;DP=17565;EAS_AF=0.7778;AMR_AF=0.3285;AFR_AF=0.2474;EUR_AF=0.3509;SAS_AF=0.6196;AA=G|||;VT=SNP
6	33765255	rs36122085	T	C	100	PASS	AC=383;AF=0.0764776;AN=5008;NS=2504;DP=18106;EAS_AF=0.0516;AMR_AF=0.1326;AFR_AF=0.0136;EUR_AF=0.1531;SAS_AF=0.0685;AA=T|||;VT=SNP
6	33765465	rs12153877	G	A	100	PASS	AC=314;AF=0.0626997;AN=5008;NS=2504;DP=17362;EAS_AF=0.0169;AMR_AF=0.0965;AFR_AF=0.0144;EUR_AF=0.1541;SAS_AF=0.0573;AA=G|||;VT=SNP
6	33765479	rs9380378	T	C	100	PASS	AC=2404;AF=0.480032;AN=5008;NS=2504;DP=16941;EAS_AF=0.7798;AMR_AF=0.3444;AFR_AF=0.3086;EUR_AF=0.3539;SAS_AF=0.6288;AA=T|||;VT=SNP
6	33766131	rs9380379	T	C	100	PASS	AC=3838;AF=0.766374;AN=5008;NS=2504;DP=19471;EAS_AF=0.9534;AMR_AF=0.8271;AFR_AF=0.4992;EUR_AF=0.7724;SAS_AF=0.8855;AA=C|||;VT=SNP
6	33766212	rs11757524	A	G	100	PASS	AC=1076;AF=0.214856;AN=5008;NS=2504;DP=18963;EAS_AF=0.122;AMR_AF=0.3487;AFR_AF=0.1884;EUR_AF=0.2704;SAS_AF=0.1943;AA=A|||;VT=SNP
6	33766488	rs4713684	T	C	100	PASS	AC=2087;AF=0.416733;AN=5008;NS=2504;DP=20059;EAS_AF=0.753;AMR_AF=0.3055;AFR_AF=0.1694;EUR_AF=0.3459;SAS_AF=0.5562;AA=C|||;VT=SNP
6	33766725	rs78371630	C	G	100	PASS	AC=157;AF=0.0313498;AN=5008;NS=2504;DP=21416;EAS_AF=0.0863;AMR_AF=0.0029;AFR_AF=0;EUR_AF=0;SAS_AF=0.0695;AA=C|||;VT=SNP
6	33766728	rs116979202	C	G	100	PASS	AC=45;AF=0.00898562;AN=5008;NS=2504;DP=21537;EAS_AF=0.0417;AMR_AF=0.0029;AFR_AF=0;EUR_AF=0;SAS_AF=0.001;AA=C|||;VT=SNP
6	33767413	rs3806107	C	T	100	PASS	AC=613;AF=0.122404;AN=5008;NS=2504;DP=18260;EAS_AF=0.0764;AMR_AF=0.1556;AFR_AF=0.1059;EUR_AF=0.1581;SAS_AF=0.1319;AA=C|||;VT=SNP
6	33767579	rs3806108	G	C	100	PASS	AC=2069;AF=0.413139;AN=5008;NS=2504;DP=20791;EAS_AF=0.753;AMR_AF=0.3055;AFR_AF=0.1551;EUR_AF=0.3459;SAS_AF=0.5573;AA=G|||;VT=SNP
6	33767727	rs3828783	G	A	100	PASS	AC=792;AF=0.158147;AN=5008;NS=2504;DP=19935;EAS_AF=0.1121;AMR_AF=0.3256;AFR_AF=0.0537;EUR_AF=0.2247;SAS_AF=0.1595;AA=G|||;VT=SNP
6	33767788	rs3793079	T	A	100	PASS	AC=2070;AF=0.413339;AN=5008;NS=2504;DP=19465;EAS_AF=0.753;AMR_AF=0.3055;AFR_AF=0.1566;EUR_AF=0.3459;SAS_AF=0.5562;AA=T|||;VT=SNP
6	33767803	rs3793080	G	A	100	PASS	AC=610;AF=0.121805;AN=5008;NS=2504;DP=19147;EAS_AF=0.0764;AMR_AF=0.1556;AFR_AF=0.1036;EUR_AF=0.1581;SAS_AF=0.1319;AA=G|||;VT=SNP
6	33768576	rs114911741	C	T	100	PASS	AC=137;AF=0.0273562;AN=5008;NS=2504;DP=18920;EAS_AF=0.0238;AMR_AF=0.0259;AFR_AF=0.0144;EUR_AF=0.0189;SAS_AF=0.0583;AA=C|||;VT=SNP
6	33768726	rs34884883	A	T	100	PASS	AC=374;AF=0.0746805;AN=5008;NS=2504;DP=19171;EAS_AF=0.0516;AMR_AF=0.134;AFR_AF=0.0113;EUR_AF=0.1531;SAS_AF=0.0613;AA=A|||;VT=SNP
6	33768728	rs76801482	C	G	100	PASS	AC=237;AF=0.0473243;AN=5008;NS=2504;DP=19226;EAS_AF=0.0248;AMR_AF=0.0231;AFR_AF=0.0923;EUR_AF=0.005;SAS_AF=0.0706;AA=C|||;VT=SNP
6	33768897	rs2281820	A	G	100	PASS	AC=3163;AF=0.631589;AN=5008;NS=2504;DP=20036;EAS_AF=0.8562;AMR_AF=0.5216;AFR_AF=0.4932;EUR_AF=0.5368;SAS_AF=0.7628;AA=G|||;VT=SNP;EX_TARGET
6	33769409	rs943461	C	G	100	PASS	AC=1005;AF=0.200679;AN=5008;NS=2504;DP=19680;EAS_AF=0.122;AMR_AF=0.3473;AFR_AF=0.1354;EUR_AF=0.2704;SAS_AF=0.1943;AA=C|||;VT=SNP
6	33769578	rs943462	G	A	100	PASS	AC=1002;AF=0.20008;AN=5008;NS=2504;DP=18908;EAS_AF=0.122;AMR_AF=0.3473;AFR_AF=0.1331;EUR_AF=0.2704;SAS_AF=0.1943;AA=G|||;VT=SNP
6	33769611	rs73412155	A	G	100	PASS	AC=465;AF=0.0928514;AN=5008;NS=2504;DP=19631;EAS_AF=0.0268;AMR_AF=0.0476;AFR_AF=0.2262;EUR_AF=0.0318;SAS_AF=0.0757;AA=A|||;VT=SNP
6	33770076	rs2395400	G	A	100	PASS	AC=1013;AF=0.202276;AN=5008;NS=2504;DP=18407;EAS_AF=0.121;AMR_AF=0.3545;AFR_AF=0.1369;EUR_AF=0.2734;SAS_AF=0.1933;AA=G|||;VT=SNP
6	33770140	rs118004481	G	T	100	PASS	AC=25;AF=0.00499201;AN=5008;NS=2504;DP=17333;EAS_AF=0.0248;AMR_AF=0;AFR_AF=0;EUR_AF=0;SAS_AF=0;AA=G|||;VT=SNP
6	33770370	rs3806109	T	G	100	PASS	AC=2103;AF=0.419928;AN=5008;NS=2504;DP=20421;EAS_AF=0.7609;AMR_AF=0.3112;AFR_AF=0.1732;EUR_AF=0.3459;SAS_AF=0.5552;AA=T|||;VT=SNP
6	33770532	rs35964955	G	A	100	PASS	AC=297;AF=0.0593051;AN=5008;NS=2504;DP=15637;EAS_AF=0.0169;AMR_AF=0.0994;AFR_AF=0.0113;EUR_AF=0.1441;SAS_AF=0.0521;AA=G|||;VT=SNP
6	33770629	rs3806110	G	A	100	PASS	AC=2021;AF=0.403554;AN=5008;NS=2504;DP=16475;EAS_AF=0.7292;AMR_AF=0.2983;AFR_AF=0.1725;EUR_AF=0.331;SAS_AF=0.5297;AA=G|||;VT=SNP
6	33771070	rs9380381	C	T	100	PASS	AC=1757;AF=0.350839;AN=5008;NS=2504;DP=16567;EAS_AF=0.6548;AMR_AF=0.2738;AFR_AF=0.1679;EUR_AF=0.2724;SAS_AF=0.4202;AA=C|||;VT=SNP
6	33771148	rs10456421	G	A	100	PASS	AC=342;AF=0.0682907;AN=5008;NS=2504;DP=15873;EAS_AF=0.0179;AMR_AF=0.1081;AFR_AF=0.0121;EUR_AF=0.164;SAS_AF=0.0695;AA=G|||;VT=SNP
6	33771244	rs112813062	A	T	100	PASS	AC=267;AF=0.0533147;AN=5008;NS=2504;DP=17791;EAS_AF=0.0268;AMR_AF=0.0548;AFR_AF=0.025;EUR_AF=0.0736;SAS_AF=0.0971;AA=A|||;VT=SNP
6	33771287	rs112239461	A	T	100	PASS	AC=503;AF=0.100439;AN=5008;NS=2504;DP=17942;EAS_AF=0.0933;AMR_AF=0.0245;AFR_AF=0.2239;EUR_AF=0.0159;SAS_AF=0.0818;AA=A|||;VT=SNP
6	33771628	rs115852504	T	G	100	PASS	AC=199;AF=0.0397364;AN=5008;NS=2504;DP=18158;EAS_AF=0.0208;AMR_AF=0.013;AFR_AF=0.0703;EUR_AF=0.005;SAS_AF=0.0726;AA=T|||;VT=SNP
6	33771673	rs2281819	T	A	100	PASS	AC=1102;AF=0.220048;AN=5008;NS=2504;DP=18062;EAS_AF=0.1607;AMR_AF=0.3847;AFR_AF=0.1589;EUR_AF=0.2684;SAS_AF=0.1973;AA=T|||;VT=SNP
6	33771779	rs2281818	C	T	100	PASS	AC=433;AF=0.0864617;AN=5008;NS=2504;DP=17950;EAS_AF=0.0913;AMR_AF=0.0144;AFR_AF=0.1914;EUR_AF=0.0089;SAS_AF=0.0706;AA=C|||;VT=SNP
6	33771968	rs2281817	G	A	100	PASS	AC=434;AF=0.0866613;AN=5008;NS=2504;DP=15338;EAS_AF=0.0923;AMR_AF=0.0144;AFR_AF=0.1906;EUR_AF=0.0089;SAS_AF=0.0716;AA=g|||;VT=SNP
6	33771977	rs62400072	G	C	100	PASS	AC=253;AF=0.0505192;AN=5008;NS=2504;DP=15855;EAS_AF=0.0268;AMR_AF=0.0519;AFR_AF=0.0159;EUR_AF=0.0726;SAS_AF=0.0982;AA=G|||;VT=SNP
6	33772305	rs78138376	G	T	100	PASS	AC=198;AF=0.0395367;AN=5008;NS=2504;DP=17873;EAS_AF=0.0198;AMR_AF=0.013;AFR_AF=0.0711;EUR_AF=0.005;SAS_AF=0.0716;AA=g|||;VT=SNP
6	33772335	rs2281816	A	G	100	PASS	AC=1756;AF=0.350639;AN=5008;NS=2504;DP=18420;EAS_AF=0.6548;AMR_AF=0.2738;AFR_AF=0.1679;EUR_AF=0.2714;SAS_AF=0.4202;AA=A|||;VT=SNP
6	33772524	rs3828784	G	A	100	PASS	AC=511;AF=0.102037;AN=5008;NS=2504;DP=19349;EAS_AF=0.0933;AMR_AF=0.0331;AFR_AF=0.2254;EUR_AF=0.0159;SAS_AF=0.0818;AA=G|||;VT=SNP
6	33772695	rs74424158	G	A	100	PASS	AC=200;AF=0.0399361;AN=5008;NS=2504;DP=17647;EAS_AF=0.0198;AMR_AF=0.013;AFR_AF=0.0726;EUR_AF=0.005;SAS_AF=0.0716;AA=G|||;VT=SNP
6	33772761	rs3763253	A	G	100	PASS	AC=1077;AF=0.215056;AN=5008;NS=2504;DP=17256;EAS_AF=0.1617;AMR_AF=0.379;AFR_AF=0.1422;EUR_AF=0.2694;SAS_AF=0.1963;AA=A|||;VT=SNP
6	33772940	rs78171253	T	G	100	PASS	AC=198;AF=0.0395367;AN=5008;NS=2504;DP=20279;EAS_AF=0.0198;AMR_AF=0.013;AFR_AF=0.0711;EUR_AF=0.005;SAS_AF=0.0716;AA=T|||;VT=SNP
6	33772963	rs3763254	C	T	100	PASS	AC=61;AF=0.0121805;AN=5008;NS=2504;DP=19500;EAS_AF=0.0347;AMR_AF=0.0375;AFR_AF=0;EUR_AF=0;SAS_AF=0;AA=C|||;VT=SNP
6	33773199	rs9366829	A	G	100	PASS	AC=2815;AF=0.562101;AN=5008;NS=2504;DP=20865;EAS_AF=0.7847;AMR_AF=0.4323;AFR_AF=0.4781;EUR_AF=0.4583;SAS_AF=0.6452;AA=G|||;VT=SNP
6	33773304	rs12198383	C	T	100	PASS	AC=342;AF=0.0682907;AN=5008;NS=2504;DP=21600;EAS_AF=0.0179;AMR_AF=0.1081;AFR_AF=0.0121;EUR_AF=0.164;SAS_AF=0.0695;AA=C|||;VT=SNP
6	33773331	rs78620642	C	T	100	PASS	AC=198;AF=0.0395367;AN=5008;NS=2504;DP=21037;EAS_AF=0.0198;AMR_AF=0.013;AFR_AF=0.0711;EUR_AF=0.005;SAS_AF=0.0716;AA=C|||;VT=SNP
6	33773671	rs60640960	C	T	100	PASS	AC=342;AF=0.0682907;AN=5008;NS=2504;DP=21222;EAS_AF=0.0923;AMR_AF=0.013;AFR_AF=0.1241;EUR_AF=0.007;SAS_AF=0.0706;AA=C|||;VT=SNP
6	33773672	rs3763255	G	C	100	PASS	AC=162;AF=0.0323482;AN=5008;NS=2504;DP=21123;EAS_AF=0.1458;AMR_AF=0.0086;AFR_AF=0.0015;EUR_AF=0;SAS_AF=0.0072;AA=G|||;VT=SNP
6	33773696	rs3763257	T	A	100	PASS	AC=1754;AF=0.35024;AN=5008;NS=2504;DP=20233;EAS_AF=0.6528;AMR_AF=0.2738;AFR_AF=0.1679;EUR_AF=0.2714;SAS_AF=0.4202;AA=T|||;VT=SNP
6	33773744	rs3763258	A	G	100	PASS	AC=1844;AF=0.368211;AN=5008;NS=2504;DP=16666;EAS_AF=0.6528;AMR_AF=0.2867;AFR_AF=0.2292;EUR_AF=0.2714;SAS_AF=0.4202;AA=G|||;VT=SNP
6	33774070	rs3763260	C	T	100	PASS	AC=1754;AF=0.35024;AN=5008;NS=2504;DP=18036;EAS_AF=0.6528;AMR_AF=0.2738;AFR_AF=0.1679;EUR_AF=0.2714;SAS_AF=0.4202;AA=C|||;VT=SNP
6	33774345	rs3763261	G	T	100	PASS	AC=343;AF=0.0684904;AN=5008;NS=2504;DP=16400;EAS_AF=0.0923;AMR_AF=0.013;AFR_AF=0.1241;EUR_AF=0.008;SAS_AF=0.0706;AA=G|||;VT=SNP
6	33774394	rs2894342	C	A	100	PASS	AC=1079;AF=0.215455;AN=5008;NS=2504;DP=18917;EAS_AF=0.1617;AMR_AF=0.3804;AFR_AF=0.1422;EUR_AF=0.2694;SAS_AF=0.1973;AA=C|||;VT=SNP
6	33774525	rs4713685	A	G	100	PASS	AC=4013;AF=0.801318;AN=5008;NS=2504;DP=20032;EAS_AF=0.9484;AMR_AF=0.83;AFR_AF=0.7005;EUR_AF=0.7256;SAS_AF=0.8436;AA=G|||;VT=SNP
6	33774571	rs60110107	C	T	100	PASS	AC=497;AF=0.0992412;AN=5008;NS=2504;DP=19758;EAS_AF=0.0942;AMR_AF=0.0245;AFR_AF=0.2186;EUR_AF=0.0159;SAS_AF=0.0818;AA=C|||;VT=SNP
6	33774873	rs76023998	A	T	100	PASS	AC=198;AF=0.0395367;AN=5008;NS=2504;DP=18228;EAS_AF=0.0198;AMR_AF=0.013;AFR_AF=0.0711;EUR_AF=0.005;SAS_AF=0.0716;AA=A|||;VT=SNP
6	33774948	rs10947439	C	T	100	PASS	AC=2985;AF=0.596046;AN=5008;NS=2504;DP=21185;EAS_AF=0.8214;AMR_AF=0.7421;AFR_AF=0.2595;EUR_AF=0.6581;SAS_AF=0.6513;AA=C|||;VT=SNP
6	33775391	rs7774407	C	T	100	PASS	AC=3184;AF=0.635783;AN=5008;NS=2504;DP=24502;EAS_AF=0.8413;AMR_AF=0.755;AFR_AF=0.3321;EUR_AF=0.663;SAS_AF=0.7219;AA=C|||;VT=SNP
6	33775446	rs1547668	A	G	100	PASS	AC=4299;AF=0.858427;AN=5008;NS=2504;DP=22064;EAS_AF=0.9752;AMR_AF=0.8833;AFR_AF=0.7413;EUR_AF=0.7982;SAS_AF=0.9407;AA=G|||;VT=SNP
6	33775521	rs59298999	C	T	100	PASS	AC=342;AF=0.0682907;AN=5008;NS=2504;DP=22040;EAS_AF=0.0923;AMR_AF=0.013;AFR_AF=0.1241;EUR_AF=0.007;SAS_AF=0.0706;AA=C|||;VT=SNP
6	33775641	rs1547669	A	G	100	PASS	AC=2643;AF=0.527756;AN=5008;NS=2504;DP=20467;EAS_AF=0.8036;AMR_AF=0.634;AFR_AF=0.2474;EUR_AF=0.494;SAS_AF=0.5818;AA=A|||;VT=SNP
6	33775868	rs1547670	G	A	100	PASS	AC=2642;AF=0.527556;AN=5008;NS=2504;DP=19513;EAS_AF=0.8036;AMR_AF=0.634;AFR_AF=0.2474;EUR_AF=0.494;SAS_AF=0.5808;AA=G|||;VT=SNP
6	33776309	rs66617522	T	C	100	PASS	AC=327;AF=0.0652955;AN=5008;NS=2504;DP=18796;EAS_AF=0.0169;AMR_AF=0.1081;AFR_AF=0.0121;EUR_AF=0.163;SAS_AF=0.0562;AA=T|||;VT=SNP
6	33777432	rs2395399	T	C	100	PASS	AC=4036;AF=0.805911;AN=5008;NS=2504;DP=20280;EAS_AF=0.9484;AMR_AF=0.83;AFR_AF=0.7163;EUR_AF=0.7256;SAS_AF=0.8456;AA=C|||;VT=SNP
6	33778964	rs9394169	A	G	100	PASS	AC=3030;AF=0.605032;AN=5008;NS=2504;DP=20905;EAS_AF=0.8343;AMR_AF=0.6671;AFR_AF=0.3858;EUR_AF=0.5457;SAS_AF=0.682;AA=G|||;VT=SNP
6	33779716	rs10947440	T	A	100	PASS	AC=1367;AF=0.272963;AN=5008;NS=2504;DP=22122;EAS_AF=0.1448;AMR_AF=0.1816;AFR_AF=0.4501;EUR_AF=0.2316;SAS_AF=0.273;AA=A|||;VT=SNP
6	33779967	rs75118407	A	G	100	PASS	AC=234;AF=0.0467252;AN=5008;NS=2504;DP=20515;EAS_AF=0.0218;AMR_AF=0.0187;AFR_AF=0.09;EUR_AF=0.005;SAS_AF=0.0767;AA=A|||;VT=SNP
6	33780292	rs12192087	T	C	100	PASS	AC=412;AF=0.0822684;AN=5008;NS=2504;DP=18802;EAS_AF=0.0198;AMR_AF=0.1138;AFR_AF=0.0522;EUR_AF=0.164;SAS_AF=0.0808;AA=C|||;VT=SNP
6	33780309	rs114634168	G	A	100	PASS	AC=178;AF=0.0355431;AN=5008;NS=2504;DP=19113;EAS_AF=0.0198;AMR_AF=0.0072;AFR_AF=0.0582;EUR_AF=0.004;SAS_AF=0.0736;AA=G|||;VT=SNP
6	33780561	rs12664880	G	A	100	PASS	AC=790;AF=0.157748;AN=5008;NS=2504;DP=12696;EAS_AF=0.0506;AMR_AF=0.147;AFR_AF=0.177;EUR_AF=0.2157;SAS_AF=0.1902;AA=A|||;VT=SNP
6	33780731	rs74995801	G	A	100	PASS	AC=160;AF=0.0319489;AN=5008;NS=2504;DP=11942;EAS_AF=0.0923;AMR_AF=0.0029;AFR_AF=0;EUR_AF=0.001;SAS_AF=0.0654;AA=G|||;VT=SNP
6	33781035	rs79114308	G	A	100	PASS	AC=233;AF=0.0465256;AN=5008;NS=2504;DP=8883;EAS_AF=0.0238;AMR_AF=0.0504;AFR_AF=0.0061;EUR_AF=0.0726;SAS_AF=0.0951;AA=G|||;VT=SNP
6	33781318	rs116466109	G	A	100	PASS	AC=208;AF=0.0415335;AN=5008;NS=2504;DP=15522;EAS_AF=0.0218;AMR_AF=0.013;AFR_AF=0.0726;EUR_AF=0.007;SAS_AF=0.0757;AA=G|||;VT=SNP
6	33781499	rs13214793	C	T	100	PASS	AC=647;AF=0.129193;AN=5008;NS=2504;DP=18712;EAS_AF=0.0437;AMR_AF=0.1758;AFR_AF=0.0507;EUR_AF=0.2376;SAS_AF=0.1789;AA=C|||;VT=SNP
6	33781799	rs184086047	C	A	100	PASS	AC=198;AF=0.0395367;AN=5008;NS=2504;DP=17775;EAS_AF=0.0198;AMR_AF=0.013;AFR_AF=0.0726;EUR_AF=0.006;SAS_AF=0.0685;AA=C|||;VT=SNP
6	33781832	rs1555691	C	T	100	PASS	AC=1834;AF=0.366214;AN=5008;NS=2504;DP=16086;EAS_AF=0.3492;AMR_AF=0.4683;AFR_AF=0.3026;EUR_AF=0.3449;SAS_AF=0.4192;AA=C|||;VT=SNP
6	33782040	rs9469591	T	C	100	PASS	AC=970;AF=0.19369;AN=5008;NS=2504;DP=19219;EAS_AF=0.1438;AMR_AF=0.1225;AFR_AF=0.2874;EUR_AF=0.1243;SAS_AF=0.2403;AA=C|||;VT=SNP
6	33782109	rs77080151	C	T	100	PASS	AC=161;AF=0.0321486;AN=5008;NS=2504;DP=17364;EAS_AF=0.0923;AMR_AF=0.0029;AFR_AF=0;EUR_AF=0.001;SAS_AF=0.0665;AA=C|||;VT=SNP
6	33782328	rs116276283	C	T	100	PASS	AC=106;AF=0.0211661;AN=5008;NS=2504;DP=13407;EAS_AF=0.003;AMR_AF=0.0245;AFR_AF=0.0008;EUR_AF=0.0706;SAS_AF=0.0143;AA=C|||;VT=SNP
6	33782655	rs1951930	C	A	100	PASS	AC=4324;AF=0.863419;AN=5008;NS=2504;DP=14135;EAS_AF=0.9742;AMR_AF=0.9078;AFR_AF=0.7405;EUR_AF=0.8091;SAS_AF=0.9397;AA=A|||;VT=SNP
6	33782710	rs1886354	C	T	100	PASS	AC=1671;AF=0.333666;AN=5008;NS=2504;DP=15713;EAS_AF=0.2927;AMR_AF=0.4539;AFR_AF=0.2988;EUR_AF=0.2863;SAS_AF=0.3865;AA=C|||;VT=SNP
6	33783117	rs749795	G	A	100	PASS	AC=1467;AF=0.292931;AN=5008;NS=2504;DP=16552;EAS_AF=0.2679;AMR_AF=0.4409;AFR_AF=0.23;EUR_AF=0.2803;SAS_AF=0.3119;AA=G|||;VT=SNP
6	33783445	rs942497	G	A	100	PASS	AC=1467;AF=0.292931;AN=5008;NS=2504;DP=16967;EAS_AF=0.2679;AMR_AF=0.4409;AFR_AF=0.23;EUR_AF=0.2803;SAS_AF=0.3119;AA=G|||;VT=SNP
6	33783883	rs1535948	G	A	100	PASS	AC=1679;AF=0.335264;AN=5008;NS=2504;DP=11599;EAS_AF=0.2927;AMR_AF=0.4539;AFR_AF=0.3018;EUR_AF=0.2863;SAS_AF=0.3906;AA=G|||;VT=SNP
6	33783930	rs1535949	G	A	100	PASS	AC=1487;AF=0.296925;AN=5008;NS=2504;DP=18011;EAS_AF=0.2688;AMR_AF=0.4438;AFR_AF=0.2398;EUR_AF=0.2803;SAS_AF=0.316;AA=G|||;VT=SNP
6	33784105	rs62397561	C	T	100	PASS	AC=1686;AF=0.336661;AN=5008;NS=2504;DP=15319;EAS_AF=0.2917;AMR_AF=0.4654;AFR_AF=0.3018;EUR_AF=0.2863;SAS_AF=0.3906;AA=T|||;VT=SNP
6	33784140	rs1969844	C	T	100	PASS	AC=1986;AF=0.396565;AN=5008;NS=2504;DP=13937;EAS_AF=0.6577;AMR_AF=0.2954;AFR_AF=0.2648;EUR_AF=0.328;SAS_AF=0.4479;AA=C|||;VT=SNP
6	33784833	rs3998115	G	C	100	PASS	AC=3698;AF=0.738419;AN=5008;NS=2504;DP=16404;EAS_AF=0.9494;AMR_AF=0.7637;AFR_AF=0.5847;EUR_AF=0.6143;SAS_AF=0.8384;AA=C|||;VT=SNP
6	33784864	rs3957165	C	T	100	PASS	AC=4269;AF=0.852436;AN=5008;NS=2504;DP=15747;EAS_AF=0.9732;AMR_AF=0.9006;AFR_AF=0.7095;EUR_AF=0.8072;SAS_AF=0.9335;AA=T|||;VT=SNP
6	33784921	rs115617639	G	A	100	PASS	AC=201;AF=0.0401358;AN=5008;NS=2504;DP=17408;EAS_AF=0.0208;AMR_AF=0.013;AFR_AF=0.0711;EUR_AF=0.006;SAS_AF=0.0726;AA=G|||;VT=SNP
6	33784998	rs4607416	G	C	100	PASS	AC=1838;AF=0.367013;AN=5008;NS=2504;DP=19037;EAS_AF=0.6478;AMR_AF=0.2781;AFR_AF=0.211;EUR_AF=0.2992;SAS_AF=0.4213;AA=G|||;VT=SNP
6	33785783	rs36108476	G	A	100	PASS	AC=401;AF=0.0800719;AN=5008;NS=2504;DP=21260;EAS_AF=0.0228;AMR_AF=0.1182;AFR_AF=0.0144;EUR_AF=0.1879;SAS_AF=0.09;AA=G|||;VT=SNP
6	33785827	rs1535950	A	G	100	PASS	AC=1992;AF=0.397764;AN=5008;NS=2504;DP=20120;EAS_AF=0.6587;AMR_AF=0.2954;AFR_AF=0.267;EUR_AF=0.328;SAS_AF=0.4499;AA=A|||;VT=SNP
6	33785973	rs79732250	A	G	100	PASS	AC=202;AF=0.0403355;AN=5008;NS=2504;DP=17611;EAS_AF=0.0208;AMR_AF=0.013;AFR_AF=0.0719;EUR_AF=0.006;SAS_AF=0.0726;AA=A|||;VT=SNP
6	33786116	rs34929964	A	T	100	PASS	AC=401;AF=0.0800719;AN=5008;NS=2504;DP=18308;EAS_AF=0.0228;AMR_AF=0.1182;AFR_AF=0.0144;EUR_AF=0.1879;SAS_AF=0.09;AA=A|||;VT=SNP
6	33786173	rs34139560	G	A	100	PASS	AC=401;AF=0.0800719;AN=5008;NS=2504;DP=18246;EAS_AF=0.0228;AMR_AF=0.1182;AFR_AF=0.0144;EUR_AF=0.1879;SAS_AF=0.09;AA=G|||;VT=SNP
6	33787167	rs77691451	A	G	100	PASS	AC=201;AF=0.0401358;AN=5008;NS=2504;DP=15471;EAS_AF=0.0208;AMR_AF=0.013;AFR_AF=0.0711;EUR_AF=0.006;SAS_AF=0.0726;AA=A|||;VT=SNP
6	33787230	rs139343982	C	G	100	PASS	AC=44;AF=0.00878594;AN=5008;NS=2504;DP=15677;EAS_AF=0.0437;AMR_AF=0;AFR_AF=0;EUR_AF=0;SAS_AF=0;AA=C|||;VT=SNP
6	33787506	rs4713686	C	T	100	PASS	AC=1831;AF=0.365615;AN=5008;NS=2504;DP=14691;EAS_AF=0.6488;AMR_AF=0.2795;AFR_AF=0.2095;EUR_AF=0.3002;SAS_AF=0.4131;AA=C|||;VT=SNP
6	33787746	rs13203745	T	C	100	PASS	AC=401;AF=0.0800719;AN=5008;NS=2504;DP=15814;EAS_AF=0.0228;AMR_AF=0.1182;AFR_AF=0.0144;EUR_AF=0.1879;SAS_AF=0.09;AA=T|||;VT=SNP
6	33787759	rs78290723	G	T	100	PASS	AC=201;AF=0.0401358;AN=5008;NS=2504;DP=15563;EAS_AF=0.0208;AMR_AF=0.013;AFR_AF=0.0711;EUR_AF=0.006;SAS_AF=0.0726;AA=G|||;VT=SNP
6	33788055	rs942496	A	G	100	PASS	AC=4337;AF=0.866014;AN=5008;NS=2504;DP=20184;EAS_AF=0.9742;AMR_AF=0.9107;AFR_AF=0.7474;EUR_AF=0.8111;SAS_AF=0.9397;AA=G|||;VT=SNP
6	33788563	rs34384116	G	T	100	PASS	AC=377;AF=0.0752796;AN=5008;NS=2504;DP=17342;EAS_AF=0.0218;AMR_AF=0.1167;AFR_AF=0.0144;EUR_AF=0.1879;SAS_AF=0.0675;AA=G|||;VT=SNP
6	33788637	rs9368777	G	C	100	PASS	AC=3296;AF=0.658147;AN=5008;NS=2504;DP=17502;EAS_AF=0.9196;AMR_AF=0.7205;AFR_AF=0.4372;EUR_AF=0.5795;SAS_AF=0.7239;AA=G|||;VT=SNP
6	33788828	rs75379733	A	G	100	PASS	AC=152;AF=0.0303514;AN=5008;NS=2504;DP=19707;EAS_AF=0.0208;AMR_AF=0.013;AFR_AF=0.0348;EUR_AF=0.005;SAS_AF=0.0726;AA=A|||;VT=SNP
6	33789165	rs35483019	C	T	100	PASS	AC=3365;AF=0.671925;AN=5008;NS=2504;DP=18367;EAS_AF=0.9196;AMR_AF=0.7219;AFR_AF=0.4856;EUR_AF=0.5815;SAS_AF=0.726;AA=C|||;VT=SNP
6	33789178	rs57512828	T	G	100	PASS	AC=3365;AF=0.671925;AN=5008;NS=2504;DP=18376;EAS_AF=0.9196;AMR_AF=0.7219;AFR_AF=0.4856;EUR_AF=0.5815;SAS_AF=0.726;AA=T|||;VT=SNP
6	33789202	rs73747323	C	T	100	PASS	AC=374;AF=0.0746805;AN=5008;NS=2504;DP=18566;EAS_AF=0.0308;AMR_AF=0.0375;AFR_AF=0.1256;EUR_AF=0.0378;SAS_AF=0.1155;AA=C|||;VT=SNP
6	33789402	rs4713687	T	C	100	PASS	AC=4346;AF=0.867812;AN=5008;NS=2504;DP=17754;EAS_AF=0.9742;AMR_AF=0.915;AFR_AF=0.7481;EUR_AF=0.8161;SAS_AF=0.9397;AA=C|||;VT=SNP
6	33789407	rs4713688	T	G	100	PASS	AC=4346;AF=0.867812;AN=5008;NS=2504;DP=17563;EAS_AF=0.9742;AMR_AF=0.915;AFR_AF=0.7481;EUR_AF=0.8161;SAS_AF=0.9397;AA=G|||;VT=SNP
6	33789581	rs10947441	C	A	100	PASS	AC=400;AF=0.0798722;AN=5008;NS=2504;DP=19715;EAS_AF=0.0228;AMR_AF=0.1167;AFR_AF=0.0144;EUR_AF=0.1879;SAS_AF=0.09;AA=C|||;VT=SNP
6	33789692	rs112250684	G	A	100	PASS	AC=212;AF=0.0423323;AN=5008;NS=2504;DP=21232;EAS_AF=0.0218;AMR_AF=0.0202;AFR_AF=0.0696;EUR_AF=0.0089;SAS_AF=0.0767;AA=G|||;VT=SNP
6	33789705	rs4713689	A	G	100	PASS	AC=2715;AF=0.542133;AN=5008;NS=2504;DP=21437;EAS_AF=0.6994;AMR_AF=0.4366;AFR_AF=0.4818;EUR_AF=0.4672;SAS_AF=0.6135;AA=G|||;VT=SNP
6	33789899	rs4713690	G	C	100	PASS	AC=2515;AF=0.502196;AN=5008;NS=2504;DP=20572;EAS_AF=0.6905;AMR_AF=0.4251;AFR_AF=0.3986;EUR_AF=0.4344;SAS_AF=0.5726;AA=G|||;VT=SNP
6	33789938	rs10947442	A	G	100	PASS	AC=399;AF=0.0796725;AN=5008;NS=2504;DP=21731;EAS_AF=0.0228;AMR_AF=0.1167;AFR_AF=0.0144;EUR_AF=0.1869;SAS_AF=0.09;AA=A|||;VT=SNP
6	33790347	rs182839665	T	G	100	PASS	AC=19;AF=0.00379393;AN=5008;NS=2504;DP=21332;EAS_AF=0.0188;AMR_AF=0;AFR_AF=0;EUR_AF=0;SAS_AF=0;AA=T|||;VT=SNP
6	33790415	rs4713691	G	A	100	PASS	AC=1862;AF=0.371805;AN=5008;NS=2504;DP=20176;EAS_AF=0.6448;AMR_AF=0.2738;AFR_AF=0.3026;EUR_AF=0.2336;SAS_AF=0.3957;AA=G|||;VT=SNP
6	33790877	rs12195485	C	T	100	PASS	AC=1162;AF=0.232029;AN=5008;NS=2504;DP=18878;EAS_AF=0.1518;AMR_AF=0.1931;AFR_AF=0.2746;EUR_AF=0.2366;SAS_AF=0.2802;AA=T|||;VT=SNP
6	33791100	rs62397576	G	A	100	PASS	AC=370;AF=0.0738818;AN=5008;NS=2504;DP=18212;EAS_AF=0.0218;AMR_AF=0.1037;AFR_AF=0.0091;EUR_AF=0.1511;SAS_AF=0.1145;AA=G|||;VT=SNP
6	33791230	rs10947443	C	T	100	PASS	AC=820;AF=0.163738;AN=5008;NS=2504;DP=19313;EAS_AF=0.1429;AMR_AF=0.1571;AFR_AF=0.0968;EUR_AF=0.2038;SAS_AF=0.2393;AA=C|||;VT=SNP
6	33791235	rs74292072	T	C	100	PASS	AC=226;AF=0.0451278;AN=5008;NS=2504;DP=19211;EAS_AF=0.0982;AMR_AF=0.0072;AFR_AF=0.0348;EUR_AF=0.005;SAS_AF=0.0726;AA=T|||;VT=SNP
6	33791336	rs10947444	A	T	100	PASS	AC=411;AF=0.0820687;AN=5008;NS=2504;DP=18507;EAS_AF=0.0238;AMR_AF=0.1182;AFR_AF=0.0159;EUR_AF=0.1899;SAS_AF=0.0951;AA=A|||;VT=SNP
6	33791338	rs10947445	G	A	100	PASS	AC=376;AF=0.0750799;AN=5008;NS=2504;DP=18479;EAS_AF=0.0218;AMR_AF=0.1167;AFR_AF=0.0144;EUR_AF=0.1869;SAS_AF=0.0675;AA=G|||;VT=SNP
6	33791463	rs767895	C	G	100	PASS	AC=1715;AF=0.342452;AN=5008;NS=2504;DP=18074;EAS_AF=0.6448;AMR_AF=0.2507;AFR_AF=0.2057;EUR_AF=0.2276;SAS_AF=0.3988;AA=C|||;VT=SNP
6	33791515	rs767896	C	T	100	PASS	AC=1458;AF=0.291134;AN=5008;NS=2504;DP=17310;EAS_AF=0.1776;AMR_AF=0.4669;AFR_AF=0.2663;EUR_AF=0.3469;SAS_AF=0.2597;AA=C|||;VT=SNP
6	33791930	rs1408501	A	G	100	PASS	AC=443;AF=0.0884585;AN=5008;NS=2504;DP=18870;EAS_AF=0.0218;AMR_AF=0.1052;AFR_AF=0.0635;EUR_AF=0.1521;SAS_AF=0.1135;AA=A|||;VT=SNP
6	33791931	rs111969327	G	T	100	PASS	AC=160;AF=0.0319489;AN=5008;NS=2504;DP=18863;EAS_AF=0.0208;AMR_AF=0.0173;AFR_AF=0.0356;EUR_AF=0.0099;SAS_AF=0.0716;AA=G|||;VT=SNP
6	33791998	rs10947446	G	A	100	PASS	AC=4342;AF=0.867013;AN=5008;NS=2504;DP=16753;EAS_AF=0.9742;AMR_AF=0.915;AFR_AF=0.7481;EUR_AF=0.8121;SAS_AF=0.9397;AA=A|||;VT=SNP
6	33792499	rs13209147	G	A	100	PASS	AC=429;AF=0.0856629;AN=5008;NS=2504;DP=18089;EAS_AF=0.0317;AMR_AF=0.1196;AFR_AF=0.0159;EUR_AF=0.1938;SAS_AF=0.1002;AA=G|||;VT=SNP
6	33792595	rs78531919	G	A	100	PASS	AC=169;AF=0.033746;AN=5008;NS=2504;DP=19542;EAS_AF=0.0972;AMR_AF=0;AFR_AF=0.0038;EUR_AF=0.001;SAS_AF=0.0665;AA=G|||;VT=SNP
6	33792609	rs78781636	G	A	100	PASS	AC=412;AF=0.0822684;AN=5008;NS=2504;DP=19629;EAS_AF=0.1111;AMR_AF=0.2579;AFR_AF=0.0015;EUR_AF=0.0726;SAS_AF=0.047;AA=G|||;VT=SNP
6	33792911	rs79681478	A	T	100	PASS	AC=101;AF=0.0201677;AN=5008;NS=2504;DP=18528;EAS_AF=0.0159;AMR_AF=0.0187;AFR_AF=0.0023;EUR_AF=0.0348;SAS_AF=0.0348;AA=A|||;VT=SNP
6	33792973	rs3998113	C	G	100	PASS	AC=3605;AF=0.719848;AN=5008;NS=2504;DP=20198;EAS_AF=0.9137;AMR_AF=0.6787;AFR_AF=0.7655;EUR_AF=0.5308;SAS_AF=0.682;AA=C|||;VT=SNP
6	33793096	rs72896150	G	A	100	PASS	AC=320;AF=0.0638978;AN=5008;NS=2504;DP=17368;EAS_AF=0.0228;AMR_AF=0.0893;AFR_AF=0.0129;EUR_AF=0.1292;SAS_AF=0.09;AA=G|||;VT=SNP
6	33793167	rs3998112	G	A	100	PASS	AC=551;AF=0.110024;AN=5008;NS=2504;DP=13782;EAS_AF=0.0327;AMR_AF=0.1124;AFR_AF=0.1006;EUR_AF=0.162;SAS_AF=0.1472;AA=G|||;VT=SNP
6	33793297	rs78108866	T	C	100	PASS	AC=34;AF=0.00678914;AN=5008;NS=2504;DP=11231;EAS_AF=0.0109;AMR_AF=0.0014;AFR_AF=0.0023;EUR_AF=0.0089;SAS_AF=0.0102;AA=T|||;VT=SNP
6	33793332	rs17529077	C	G	100	PASS	AC=1155;AF=0.230631;AN=5008;NS=2504;DP=10885;EAS_AF=0.2748;AMR_AF=0.3617;AFR_AF=0.18;EUR_AF=0.1948;SAS_AF=0.1973;AA=C|||;VT=SNP
6	33793458	rs3998111	G	T	100	PASS	AC=2022;AF=0.403754;AN=5008;NS=2504;DP=10911;EAS_AF=0.3075;AMR_AF=0.4841;AFR_AF=0.525;EUR_AF=0.3469;SAS_AF=0.3405;AA=T|||;VT=SNP
6	33793482	rs3998110	G	A	100	PASS	AC=289;AF=0.0577077;AN=5008;NS=2504;DP=8693;EAS_AF=0.0238;AMR_AF=0.049;AFR_AF=0.0741;EUR_AF=0.0895;SAS_AF=0.044;AA=-|||;VT=SNP
6	33793555	rs9469595	G	A	100	PASS	AC=1540;AF=0.307508;AN=5008;NS=2504;DP=10354;EAS_AF=0.2847;AMR_AF=0.4236;AFR_AF=0.3086;EUR_AF=0.2982;SAS_AF=0.2566;AA=T|||;VT=SNP
6	33793585	rs9469596	T	A	100	PASS	AC=1562;AF=0.311901;AN=5008;NS=2504;DP=10691;EAS_AF=0.2847;AMR_AF=0.4265;AFR_AF=0.3238;EUR_AF=0.2992;SAS_AF=0.2556;AA=T|||;VT=SNP
6	33793760	rs3998109	G	A	100	PASS	AC=1214;AF=0.242412;AN=5008;NS=2504;DP=10382;EAS_AF=0.0764;AMR_AF=0.2622;AFR_AF=0.2368;EUR_AF=0.3638;SAS_AF=0.2822;AA=A|||;VT=SNP
6	33793776	rs6899677	A	G	100	PASS	AC=2882;AF=0.575479;AN=5008;NS=2504;DP=10896;EAS_AF=0.3651;AMR_AF=0.7046;AFR_AF=0.6172;EUR_AF=0.6819;SAS_AF=0.5348;AA=a|||;VT=SNP
6	33793783	rs34095360	G	T	100	PASS	AC=220;AF=0.0439297;AN=5008;NS=2504;DP=11042;EAS_AF=0.0258;AMR_AF=0.0519;AFR_AF=0.0106;EUR_AF=0.0954;SAS_AF=0.0491;AA=G|||;VT=SNP
6	33794073	rs13194236	A	G	100	PASS	AC=866;AF=0.172923;AN=5008;NS=2504;DP=18190;EAS_AF=0.0516;AMR_AF=0.2219;AFR_AF=0.1029;EUR_AF=0.333;SAS_AF=0.1933;AA=G|||;VT=SNP
6	33794129	rs9469597	T	C	100	PASS	AC=2010;AF=0.401358;AN=5008;NS=2504;DP=17212;EAS_AF=0.3075;AMR_AF=0.4827;AFR_AF=0.5121;EUR_AF=0.3489;SAS_AF=0.3446;AA=C|||;VT=SNP
6	33794167	rs9469598	G	T	100	PASS	AC=2009;AF=0.401158;AN=5008;NS=2504;DP=16455;EAS_AF=0.3075;AMR_AF=0.4827;AFR_AF=0.5121;EUR_AF=0.3489;SAS_AF=0.3436;AA=G|||;VT=SNP
6	33794215	rs11751591	G	A	100	PASS	AC=867;AF=0.173123;AN=5008;NS=2504;DP=17610;EAS_AF=0.1657;AMR_AF=0.3458;AFR_AF=0.1256;EUR_AF=0.1859;SAS_AF=0.1094;AA=G|||;VT=SNP
6	33794258	rs9469599	G	T	100	PASS	AC=359;AF=0.0716853;AN=5008;NS=2504;DP=18502;EAS_AF=0.0278;AMR_AF=0.0634;AFR_AF=0.0953;EUR_AF=0.1064;SAS_AF=0.0552;AA=G|||;VT=SNP
6	33794463	rs1535951	G	T	100	PASS	AC=2012;AF=0.401757;AN=5008;NS=2504;DP=18593;EAS_AF=0.3075;AMR_AF=0.4856;AFR_AF=0.5121;EUR_AF=0.3499;SAS_AF=0.3436;AA=T|||;VT=SNP
6	33794522	rs1535952	C	T	100	PASS	AC=2013;AF=0.401957;AN=5008;NS=2504;DP=17986;EAS_AF=0.3075;AMR_AF=0.4856;AFR_AF=0.5129;EUR_AF=0.3499;SAS_AF=0.3436;AA=C|||;VT=SNP
6	33794557	rs9461910	T	C	100	PASS	AC=2012;AF=0.401757;AN=5008;NS=2504;DP=18164;EAS_AF=0.3075;AMR_AF=0.4856;AFR_AF=0.5121;EUR_AF=0.3499;SAS_AF=0.3436;AA=C|||;VT=SNP
6	33794605	rs9461911	T	C	100	PASS	AC=2877;AF=0.574481;AN=5008;NS=2504;DP=19201;EAS_AF=0.3591;AMR_AF=0.7075;AFR_AF=0.6142;EUR_AF=0.6839;SAS_AF=0.5358;AA=C|||;VT=SNP
6	33794642	rs9461912	G	A	100	PASS	AC=2012;AF=0.401757;AN=5008;NS=2504;DP=19177;EAS_AF=0.3075;AMR_AF=0.4856;AFR_AF=0.5121;EUR_AF=0.3499;SAS_AF=0.3436;AA=G|||;VT=SNP
6	33794972	rs72896152	C	T	100	PASS	AC=400;AF=0.0798722;AN=5008;NS=2504;DP=19938;EAS_AF=0.0238;AMR_AF=0.1196;AFR_AF=0.0136;EUR_AF=0.1839;SAS_AF=0.092;AA=C|||;VT=SNP
6	33794978	rs9469600	C	T	100	PASS	AC=2012;AF=0.401757;AN=5008;NS=2504;DP=20032;EAS_AF=0.3075;AMR_AF=0.4856;AFR_AF=0.5121;EUR_AF=0.3499;SAS_AF=0.3436;AA=T|||;VT=SNP
6	33795128	rs11754648	T	C	100	PASS	AC=2015;AF=0.402356;AN=5008;NS=2504;DP=21436;EAS_AF=0.3075;AMR_AF=0.4856;AFR_AF=0.5121;EUR_AF=0.3519;SAS_AF=0.3446;AA=C|||;VT=SNP
6	33795381	rs9469601	T	C	100	PASS	AC=2021;AF=0.403554;AN=5008;NS=2504;DP=18714;EAS_AF=0.3085;AMR_AF=0.4856;AFR_AF=0.5151;EUR_AF=0.3499;SAS_AF=0.3476;AA=C|||;VT=SNP
6	33795628	rs11752353	G	A	100	PASS	AC=980;AF=0.195687;AN=5008;NS=2504;DP=20625;EAS_AF=0.245;AMR_AF=0.3458;AFR_AF=0.1271;EUR_AF=0.169;SAS_AF=0.1585;AA=G|||;VT=SNP
6	33795647	rs73747327	G	A	100	PASS	AC=436;AF=0.0870607;AN=5008;NS=2504;DP=20268;EAS_AF=0.0268;AMR_AF=0.0533;AFR_AF=0.1815;EUR_AF=0.0457;SAS_AF=0.0879;AA=G|||;VT=SNP
6	33795671	rs9469602	A	G	100	PASS	AC=2019;AF=0.403155;AN=5008;NS=2504;DP=19605;EAS_AF=0.3075;AMR_AF=0.4856;AFR_AF=0.5151;EUR_AF=0.3499;SAS_AF=0.3466;AA=G|||;VT=SNP
6	33795964	rs10947450	G	C	100	PASS	AC=2867;AF=0.572484;AN=5008;NS=2504;DP=18677;EAS_AF=0.3571;AMR_AF=0.7061;AFR_AF=0.6104;EUR_AF=0.6829;SAS_AF=0.5348;AA=C|||;VT=SNP
6	33796009	rs72657681	A	G	100	PASS	AC=1941;AF=0.38758;AN=5008;NS=2504;DP=18834;EAS_AF=0.3125;AMR_AF=0.4784;AFR_AF=0.4584;EUR_AF=0.3499;SAS_AF=0.3436;AA=G|||;VT=SNP
6	33796109	rs73747329	T	C	100	PASS	AC=428;AF=0.0854633;AN=5008;NS=2504;DP=20151;EAS_AF=0.0258;AMR_AF=0.0533;AFR_AF=0.1762;EUR_AF=0.0457;SAS_AF=0.0879;AA=T|||;VT=SNP
6	33796168	rs73747331	C	T	100	PASS	AC=428;AF=0.0854633;AN=5008;NS=2504;DP=22907;EAS_AF=0.0258;AMR_AF=0.0533;AFR_AF=0.1762;EUR_AF=0.0457;SAS_AF=0.0879;AA=C|||;VT=SNP
6	33796260	rs9461913	C	T	100	PASS	AC=1579;AF=0.315296;AN=5008;NS=2504;DP=23241;EAS_AF=0.2788;AMR_AF=0.4337;AFR_AF=0.3336;EUR_AF=0.3042;SAS_AF=0.2556;AA=C|||;VT=SNP
6	33796266	rs9461914	G	C	100	PASS	AC=2006;AF=0.400559;AN=5008;NS=2504;DP=22827;EAS_AF=0.3046;AMR_AF=0.4856;AFR_AF=0.5098;EUR_AF=0.3499;SAS_AF=0.3436;AA=C|||;VT=SNP
6	33796481	rs9461915	A	G	100	PASS	AC=2362;AF=0.471645;AN=5008;NS=2504;DP=18894;EAS_AF=0.3333;AMR_AF=0.5836;AFR_AF=0.5182;EUR_AF=0.499;SAS_AF=0.4438;AA=G|||;VT=SNP
6	33796793	rs56139489	G	T	100	PASS	AC=335;AF=0.066893;AN=5008;NS=2504;DP=18452;EAS_AF=0.0258;AMR_AF=0.0418;AFR_AF=0.112;EUR_AF=0.0457;SAS_AF=0.0879;AA=G|||;VT=SNP
6	33796794	rs9461916	T	C	100	PASS	AC=2331;AF=0.465455;AN=5008;NS=2504;DP=18468;EAS_AF=0.3224;AMR_AF=0.6484;AFR_AF=0.3623;EUR_AF=0.6362;SAS_AF=0.4468;AA=T|||;VT=SNP
6	33796943	rs73747334	A	G	100	PASS	AC=405;AF=0.0808706;AN=5008;NS=2504;DP=17680;EAS_AF=0.0665;AMR_AF=0.0836;AFR_AF=0.112;EUR_AF=0.0457;SAS_AF=0.0879;AA=A|||;VT=SNP
6	33796962	rs73747335	G	A	100	PASS	AC=402;AF=0.0802716;AN=5008;NS=2504;DP=17560;EAS_AF=0.0625;AMR_AF=0.0836;AFR_AF=0.112;EUR_AF=0.0467;SAS_AF=0.0879;AA=G|||;VT=SNP
6	33797009	rs9461917	C	T	100	PASS	AC=2276;AF=0.454473;AN=5008;NS=2504;DP=16552;EAS_AF=0.2907;AMR_AF=0.6081;AFR_AF=0.3676;EUR_AF=0.6342;SAS_AF=0.4468;AA=C|||;VT=SNP
6	33797019	rs77210008	G	A	100	PASS	AC=73;AF=0.0145767;AN=5008;NS=2504;DP=16549;EAS_AF=0.0119;AMR_AF=0.0072;AFR_AF=0.0204;EUR_AF=0.0129;SAS_AF=0.0164;AA=g|||;VT=SNP
6	33797216	rs9469603	T	G	100	PASS	AC=2712;AF=0.541534;AN=5008;NS=2504;DP=15952;EAS_AF=0.3571;AMR_AF=0.6945;AFR_AF=0.5;EUR_AF=0.6819;SAS_AF=0.5348;AA=G|||;VT=SNP
6	33797241	rs73747336	C	A	100	PASS	AC=440;AF=0.0878594;AN=5008;NS=2504;DP=15369;EAS_AF=0.0635;AMR_AF=0.0865;AFR_AF=0.1392;EUR_AF=0.0457;SAS_AF=0.0879;AA=C|||;VT=SNP
6	33797296	rs9469604	T	C	100	PASS	AC=2691;AF=0.53734;AN=5008;NS=2504;DP=10717;EAS_AF=0.3552;AMR_AF=0.6945;AFR_AF=0.4849;EUR_AF=0.6799;SAS_AF=0.5378;AA=T|||;VT=SNP
6	33797900	rs6928758	G	C	100	PASS	AC=575;AF=0.114816;AN=5008;NS=2504;DP=21840;EAS_AF=0.0764;AMR_AF=0.1009;AFR_AF=0.1884;EUR_AF=0.0527;SAS_AF=0.1288;AA=C|||;VT=SNP
6	33798041	rs73747338	C	T	100	PASS	AC=576;AF=0.115016;AN=5008;NS=2504;DP=25091;EAS_AF=0.0764;AMR_AF=0.1009;AFR_AF=0.1891;EUR_AF=0.0527;SAS_AF=0.1288;AA=C|||;VT=SNP
6	33798073	rs77628797	G	A	100	PASS	AC=68;AF=0.0135783;AN=5008;NS=2504;DP=23723;EAS_AF=0.0119;AMR_AF=0.0058;AFR_AF=0.0174;EUR_AF=0.0129;SAS_AF=0.0164;AA=G|||;VT=SNP
6	33798210	rs73747340	C	T	100	PASS	AC=293;AF=0.0585064;AN=5008;NS=2504;DP=19896;EAS_AF=0.0496;AMR_AF=0.072;AFR_AF=0.0719;EUR_AF=0.0298;SAS_AF=0.0695;AA=C|||;VT=SNP
6	33798450	rs9469610	T	C	100	PASS	AC=397;AF=0.0792732;AN=5008;NS=2504;DP=21122;EAS_AF=0.0308;AMR_AF=0.062;AFR_AF=0.1195;EUR_AF=0.0974;SAS_AF=0.0685;AA=T|||;VT=SNP
6	33798524	rs1122553	C	A	100	PASS	AC=794;AF=0.158546;AN=5008;NS=2504;DP=19013;EAS_AF=0.0913;AMR_AF=0.147;AFR_AF=0.1808;EUR_AF=0.17;SAS_AF=0.1943;AA=A|||;VT=SNP
6	33798580	rs942495	C	T	100	PASS	AC=971;AF=0.19389;AN=5008;NS=2504;DP=18844;EAS_AF=0.3532;AMR_AF=0.1715;AFR_AF=0.1808;EUR_AF=0.0626;SAS_AF=0.1984;AA=C|||;VT=SNP
6	33798588	rs72896154	C	T	100	PASS	AC=228;AF=0.0455272;AN=5008;NS=2504;DP=19298;EAS_AF=0.0218;AMR_AF=0.0663;AFR_AF=0.0068;EUR_AF=0.0885;SAS_AF=0.0634;AA=C|||;VT=SNP
6	33798590	rs1122554	A	G	100	PASS	AC=1943;AF=0.387979;AN=5008;NS=2504;DP=19344;EAS_AF=0.5228;AMR_AF=0.5317;AFR_AF=0.1868;EUR_AF=0.4414;SAS_AF=0.364;AA=A|||;VT=SNP
6	33798700	rs150775963	C	A	100	PASS	AC=99;AF=0.0197684;AN=5008;NS=2504;DP=19637;EAS_AF=0.0238;AMR_AF=0.0072;AFR_AF=0;EUR_AF=0.0169;SAS_AF=0.0542;AA=C|||;VT=SNP
6	33799275	rs61711964	G	A	100	PASS	AC=1302;AF=0.259984;AN=5008;NS=2504;DP=18273;EAS_AF=0.2083;AMR_AF=0.4553;AFR_AF=0.1074;EUR_AF=0.3966;SAS_AF=0.2403;AA=G|||;VT=SNP
6	33799285	rs6935368	C	T	100	PASS	AC=1329;AF=0.265375;AN=5008;NS=2504;DP=18230;EAS_AF=0.2083;AMR_AF=0.4553;AFR_AF=0.1286;EUR_AF=0.3956;SAS_AF=0.2403;AA=T|||;VT=SNP
6	33799390	rs34892989	G	A	100	PASS	AC=751;AF=0.14996;AN=5008;NS=2504;DP=16976;EAS_AF=0.1022;AMR_AF=0.1758;AFR_AF=0.0673;EUR_AF=0.2435;SAS_AF=0.1963;AA=G|||;VT=SNP
6	33799485	rs62397578	C	T	100	PASS	AC=398;AF=0.0794728;AN=5008;NS=2504;DP=16149;EAS_AF=0.0804;AMR_AF=0.0519;AFR_AF=0.0643;EUR_AF=0.0636;SAS_AF=0.135;AA=C|||;VT=SNP
6	33799632	rs9461918	G	C	100	PASS	AC=352;AF=0.0702875;AN=5008;NS=2504;DP=16221;EAS_AF=0.0377;AMR_AF=0.062;AFR_AF=0.0908;EUR_AF=0.0974;SAS_AF=0.0542;AA=G|||;VT=SNP
6	33801050	rs185527441	G	A	100	PASS	AC=136;AF=0.0271565;AN=5008;NS=2504;DP=15994;EAS_AF=0.0476;AMR_AF=0.0086;AFR_AF=0.0265;EUR_AF=0.0129;SAS_AF=0.0348;AA=-|||;VT=SNP
6	33801388	rs62397592	T	C	100	PASS	AC=398;AF=0.0794728;AN=5008;NS=2504;DP=18226;EAS_AF=0.0804;AMR_AF=0.0519;AFR_AF=0.0643;EUR_AF=0.0636;SAS_AF=0.135;AA=N|||;VT=SNP
6	33801471	rs17535141	T	C	100	PASS	AC=400;AF=0.0798722;AN=5008;NS=2504;DP=21035;EAS_AF=0.0804;AMR_AF=0.0548;AFR_AF=0.0643;EUR_AF=0.0636;SAS_AF=0.135;AA=C|||;VT=SNP
6	33801510	rs12055409	A	G	100	PASS	AC=2587;AF=0.516573;AN=5008;NS=2504;DP=20512;EAS_AF=0.3631;AMR_AF=0.6671;AFR_AF=0.4402;EUR_AF=0.6759;SAS_AF=0.5072;AA=G|||;VT=SNP
6	33801698	rs62397593	T	C	100	PASS	AC=398;AF=0.0794728;AN=5008;NS=2504;DP=20519;EAS_AF=0.0804;AMR_AF=0.0519;AFR_AF=0.0643;EUR_AF=0.0636;SAS_AF=0.135;AA=T|||;VT=SNP
6	33801886	rs62397594	C	A	100	PASS	AC=398;AF=0.0794728;AN=5008;NS=2504;DP=19366;EAS_AF=0.0804;AMR_AF=0.0519;AFR_AF=0.0643;EUR_AF=0.0636;SAS_AF=0.135;AA=C|||;VT=SNP
6	33801904	rs34065257	G	A	100	PASS	AC=394;AF=0.0786741;AN=5008;NS=2504;DP=18970;EAS_AF=0.0238;AMR_AF=0.1268;AFR_AF=0.0129;EUR_AF=0.1829;SAS_AF=0.0828;AA=G|||;VT=SNP
6	33802263	rs17600945	A	C	100	PASS	AC=1268;AF=0.253195;AN=5008;NS=2504;DP=17446;EAS_AF=0.2103;AMR_AF=0.4553;AFR_AF=0.0802;EUR_AF=0.4006;SAS_AF=0.2362;AA=A|||;VT=SNP
6	33802636	rs17600959	A	G	100	PASS	AC=1732;AF=0.345847;AN=5008;NS=2504;DP=16119;EAS_AF=0.2907;AMR_AF=0.5101;AFR_AF=0.1921;EUR_AF=0.4652;SAS_AF=0.3712;AA=G|||;VT=SNP
6	33802890	rs62397595	T	C	100	PASS	AC=1705;AF=0.340455;AN=5008;NS=2504;DP=20020;EAS_AF=0.2907;AMR_AF=0.5115;AFR_AF=0.1702;EUR_AF=0.4652;SAS_AF=0.3722;AA=c|||;VT=SNP
6	33803709	rs140391422	G	A	100	PASS	AC=133;AF=0.0265575;AN=5008;NS=2504;DP=14673;EAS_AF=0.0466;AMR_AF=0.0101;AFR_AF=0.0257;EUR_AF=0.0129;SAS_AF=0.0327;AA=G|||;VT=SNP
6	33803752	rs10947452	T	C	100	PASS	AC=2619;AF=0.522963;AN=5008;NS=2504;DP=15879;EAS_AF=0.376;AMR_AF=0.67;AFR_AF=0.4788;EUR_AF=0.669;SAS_AF=0.4796;AA=C|||;VT=SNP
6	33803937	rs62397597	C	T	100	PASS	AC=399;AF=0.0796725;AN=5008;NS=2504;DP=18452;EAS_AF=0.0794;AMR_AF=0.0519;AFR_AF=0.0673;EUR_AF=0.0646;SAS_AF=0.1319;AA=C|||;VT=SNP
6	33804137	rs7761859	T	C	100	PASS	AC=3658;AF=0.730431;AN=5008;NS=2504;DP=21757;EAS_AF=0.4107;AMR_AF=0.7882;AFR_AF=0.9894;EUR_AF=0.8042;SAS_AF=0.593;AA=C|||;VT=SNP
6	33804302	rs78355878	T	C	100	PASS	AC=136;AF=0.0271565;AN=5008;NS=2504;DP=17135;EAS_AF=0.0466;AMR_AF=0.0101;AFR_AF=0.028;EUR_AF=0.0129;SAS_AF=0.0327;AA=T|||;VT=SNP
6	33804310	rs11753875	T	A	100	PASS	AC=1702;AF=0.339856;AN=5008;NS=2504;DP=16878;EAS_AF=0.2937;AMR_AF=0.4986;AFR_AF=0.1755;EUR_AF=0.4583;SAS_AF=0.3753;AA=A|||;VT=SNP
6	33804400	rs34945102	G	A	100	PASS	AC=403;AF=0.0804712;AN=5008;NS=2504;DP=15971;EAS_AF=0.0258;AMR_AF=0.1268;AFR_AF=0.0129;EUR_AF=0.1899;SAS_AF=0.0828;AA=G|||;VT=SNP
6	33804464	rs11753887	T	C	100	PASS	AC=1267;AF=0.252995;AN=5008;NS=2504;DP=14250;EAS_AF=0.2143;AMR_AF=0.4438;AFR_AF=0.084;EUR_AF=0.3926;SAS_AF=0.2423;AA=T|||;VT=SNP
6	33804547	rs11751469	C	T	100	PASS	AC=1268;AF=0.253195;AN=5008;NS=2504;DP=15520;EAS_AF=0.2143;AMR_AF=0.4438;AFR_AF=0.0847;EUR_AF=0.3926;SAS_AF=0.2423;AA=T|||;VT=SNP
6	33805290	rs12192981	G	C	100	PASS	AC=1290;AF=0.257588;AN=5008;NS=2504;DP=19774;EAS_AF=0.1984;AMR_AF=0.4452;AFR_AF=0.1188;EUR_AF=0.3887;SAS_AF=0.2382;AA=G|||;VT=SNP
6	33805323	rs62397598	G	A	100	PASS	AC=429;AF=0.0856629;AN=5008;NS=2504;DP=20327;EAS_AF=0.0794;AMR_AF=0.0548;AFR_AF=0.0877;EUR_AF=0.0656;SAS_AF=0.1319;AA=G|||;VT=SNP
6	33805349	rs12206240	A	C	100	PASS	AC=1227;AF=0.245008;AN=5008;NS=2504;DP=20836;EAS_AF=0.2153;AMR_AF=0.4409;AFR_AF=0.0628;EUR_AF=0.3867;SAS_AF=0.2372;AA=A|||;VT=SNP
6	33805509	rs79030313	T	A	100	PASS	AC=48;AF=0.00958466;AN=5008;NS=2504;DP=20569;EAS_AF=0.0357;AMR_AF=0;AFR_AF=0;EUR_AF=0.007;SAS_AF=0.0051;AA=T|||;VT=SNP
6	33805736	rs56034294	A	G	100	PASS	AC=1450;AF=0.289537;AN=5008;NS=2504;DP=17658;EAS_AF=0.2619;AMR_AF=0.4539;AFR_AF=0.1513;EUR_AF=0.4036;SAS_AF=0.271;AA=g|||;VT=SNP
6	33805774	rs55955048	C	T	100	PASS	AC=1257;AF=0.250998;AN=5008;NS=2504;DP=18419;EAS_AF=0.2143;AMR_AF=0.4424;AFR_AF=0.0832;EUR_AF=0.3887;SAS_AF=0.2382;AA=c|||;VT=SNP
6	33805941	rs56366527	G	A	100	PASS	AC=1252;AF=0.25;AN=5008;NS=2504;DP=18602;EAS_AF=0.2143;AMR_AF=0.4409;AFR_AF=0.0802;EUR_AF=0.3887;SAS_AF=0.2382;AA=g|||;VT=SNP
6	33806412	rs6916123	G	A	100	PASS	AC=429;AF=0.0856629;AN=5008;NS=2504;DP=18952;EAS_AF=0.0794;AMR_AF=0.0548;AFR_AF=0.0877;EUR_AF=0.0656;SAS_AF=0.1319;AA=G|||;VT=SNP
6	33806479	rs10947454	C	A	100	PASS	AC=1256;AF=0.250799;AN=5008;NS=2504;DP=18251;EAS_AF=0.2143;AMR_AF=0.4409;AFR_AF=0.084;EUR_AF=0.3877;SAS_AF=0.2382;AA=C|||;VT=SNP
6	33806506	rs10947455	G	A	100	PASS	AC=1257;AF=0.250998;AN=5008;NS=2504;DP=18663;EAS_AF=0.2143;AMR_AF=0.4409;AFR_AF=0.0847;EUR_AF=0.3877;SAS_AF=0.2382;AA=G|||;VT=SNP
6	33806765	rs12055589	T	A	100	PASS	AC=135;AF=0.0269569;AN=5008;NS=2504;DP=18518;EAS_AF=0.0456;AMR_AF=0.0101;AFR_AF=0.028;EUR_AF=0.0129;SAS_AF=0.0327;AA=T|||;VT=SNP
6	33806870	rs62397602	C	T	100	PASS	AC=429;AF=0.0856629;AN=5008;NS=2504;DP=21854;EAS_AF=0.0794;AMR_AF=0.0548;AFR_AF=0.0877;EUR_AF=0.0656;SAS_AF=0.1319;AA=C|||;VT=SNP
6	33806924	rs76915315	C	A	100	PASS	AC=216;AF=0.043131;AN=5008;NS=2504;DP=21730;EAS_AF=0.0645;AMR_AF=0.0115;AFR_AF=0.0386;EUR_AF=0.0219;SAS_AF=0.0716;AA=C|||;VT=SNP
6	33807091	rs6901216	T	C	100	PASS	AC=1254;AF=0.250399;AN=5008;NS=2504;DP=22418;EAS_AF=0.2143;AMR_AF=0.4409;AFR_AF=0.0809;EUR_AF=0.3897;SAS_AF=0.2382;AA=T|||;VT=SNP
6	33807116	rs6901228	T	A	100	PASS	AC=1266;AF=0.252796;AN=5008;NS=2504;DP=22966;EAS_AF=0.2143;AMR_AF=0.4409;AFR_AF=0.0908;EUR_AF=0.3887;SAS_AF=0.2382;AA=A|||;VT=SNP
6	33807266	rs62397603	G	A	100	PASS	AC=462;AF=0.0922524;AN=5008;NS=2504;DP=23352;EAS_AF=0.0823;AMR_AF=0.0576;AFR_AF=0.0885;EUR_AF=0.0775;SAS_AF=0.1472;AA=G|||;VT=SNP
6	33807565	rs6922076	C	A	100	PASS	AC=2189;AF=0.437101;AN=5008;NS=2504;DP=23670;EAS_AF=0.3403;AMR_AF=0.5331;AFR_AF=0.441;EUR_AF=0.4771;SAS_AF=0.4223;AA=A|||;VT=SNP
6	33807638	rs4713692	C	T	100	PASS	AC=1215;AF=0.242612;AN=5008;NS=2504;DP=21770;EAS_AF=0.2113;AMR_AF=0.4323;AFR_AF=0.0794;EUR_AF=0.3757;SAS_AF=0.2239;AA=C|||;VT=SNP
6	33807774	rs147830797	T	C	100	PASS	AC=10;AF=0.00199681;AN=5008;NS=2504;DP=17953;EAS_AF=0.0089;AMR_AF=0;AFR_AF=0.0008;EUR_AF=0;SAS_AF=0;AA=T|||;VT=SNP
6	33807995	rs9348926	C	T	100	PASS	AC=982;AF=0.196086;AN=5008;NS=2504;DP=20720;EAS_AF=0.1319;AMR_AF=0.1009;AFR_AF=0.351;EUR_AF=0.1044;SAS_AF=0.2147;AA=C|||;VT=SNP
6	33808094	rs9368778	A	T	100	PASS	AC=956;AF=0.190895;AN=5008;NS=2504;DP=20477;EAS_AF=0.13;AMR_AF=0.098;AFR_AF=0.3472;EUR_AF=0.1014;SAS_AF=0.2004;AA=A|||;VT=SNP
6	33808921	rs7768569	G	A	100	PASS	AC=2161;AF=0.43151;AN=5008;NS=2504;DP=17240;EAS_AF=0.3413;AMR_AF=0.5317;AFR_AF=0.4175;EUR_AF=0.4791;SAS_AF=0.4233;AA=A|||;VT=SNP
6	33809805	rs12207818	T	C	100	PASS	AC=1390;AF=0.277556;AN=5008;NS=2504;DP=19936;EAS_AF=0.1528;AMR_AF=0.2305;AFR_AF=0.3903;EUR_AF=0.2942;SAS_AF=0.2699;AA=C|||;VT=SNP
6	33810005	rs12215593	A	G	100	PASS	AC=1191;AF=0.237819;AN=5008;NS=2504;DP=20855;EAS_AF=0.2123;AMR_AF=0.4294;AFR_AF=0.0613;EUR_AF=0.3777;SAS_AF=0.2229;AA=A|||;VT=SNP
6	33810163	rs10947456	C	T	100	PASS	AC=400;AF=0.0798722;AN=5008;NS=2504;DP=19196;EAS_AF=0.0248;AMR_AF=0.1268;AFR_AF=0.0129;EUR_AF=0.1879;SAS_AF=0.0828;AA=C|||;VT=SNP
6	33810193	rs12209375	T	C	100	PASS	AC=386;AF=0.0770767;AN=5008;NS=2504;DP=19733;EAS_AF=0.0228;AMR_AF=0.1268;AFR_AF=0.0129;EUR_AF=0.1918;SAS_AF=0.0665;AA=T|||;VT=SNP
6	33810257	rs7774293	C	A	100	PASS	AC=1379;AF=0.275359;AN=5008;NS=2504;DP=21429;EAS_AF=0.1528;AMR_AF=0.2305;AFR_AF=0.3812;EUR_AF=0.2952;SAS_AF=0.2699;AA=C|||;VT=SNP
6	33810389	rs12202348	C	T	100	PASS	AC=383;AF=0.0764776;AN=5008;NS=2504;DP=20080;EAS_AF=0.0228;AMR_AF=0.1268;AFR_AF=0.0129;EUR_AF=0.1889;SAS_AF=0.0665;AA=C|||;VT=SNP
6	33810404	rs75552893	T	C	100	PASS	AC=429;AF=0.0856629;AN=5008;NS=2504;DP=19809;EAS_AF=0.0575;AMR_AF=0.072;AFR_AF=0.1263;EUR_AF=0.0974;SAS_AF=0.0573;AA=T|||;VT=SNP
6	33810531	rs9394171	G	A	100	PASS	AC=213;AF=0.0425319;AN=5008;NS=2504;DP=17957;EAS_AF=0.0466;AMR_AF=0.013;AFR_AF=0.0817;EUR_AF=0.0169;SAS_AF=0.0327;AA=G|||;VT=SNP
6	33810835	rs9380382	T	G	100	PASS	AC=226;AF=0.0451278;AN=5008;NS=2504;DP=20115;EAS_AF=0.0456;AMR_AF=0.013;AFR_AF=0.0923;EUR_AF=0.0169;SAS_AF=0.0327;AA=T|||;VT=SNP
6	33811207	rs12663194	C	A	100	PASS	AC=1171;AF=0.233826;AN=5008;NS=2504;DP=17840;EAS_AF=0.1171;AMR_AF=0.2161;AFR_AF=0.2995;EUR_AF=0.2753;SAS_AF=0.2352;AA=C|||;VT=SNP
6	33811377	rs76448982	C	T	100	PASS	AC=472;AF=0.0942492;AN=5008;NS=2504;DP=17784;EAS_AF=0.0923;AMR_AF=0.0576;AFR_AF=0.0862;EUR_AF=0.0785;SAS_AF=0.1493;AA=C|||;VT=SNP
6	33811447	rs13193499	C	T	100	PASS	AC=1197;AF=0.239018;AN=5008;NS=2504;DP=16785;EAS_AF=0.1915;AMR_AF=0.428;AFR_AF=0.0764;EUR_AF=0.3777;SAS_AF=0.2311;AA=C|||;VT=SNP
6	33811644	rs9394172	T	A	100	PASS	AC=3338;AF=0.666534;AN=5008;NS=2504;DP=18204;EAS_AF=0.4167;AMR_AF=0.7565;AFR_AF=0.7799;EUR_AF=0.7744;SAS_AF=0.5961;AA=A|||;VT=SNP
6	33811943	rs62397626	T	G	100	PASS	AC=461;AF=0.0920527;AN=5008;NS=2504;DP=19071;EAS_AF=0.0923;AMR_AF=0.0576;AFR_AF=0.087;EUR_AF=0.0785;SAS_AF=0.137;AA=T|||;VT=SNP
6	33812196	rs12206096	C	T	100	PASS	AC=385;AF=0.076877;AN=5008;NS=2504;DP=18365;EAS_AF=0.0228;AMR_AF=0.1297;AFR_AF=0.0129;EUR_AF=0.1879;SAS_AF=0.0675;AA=C|||;VT=SNP
6	33813043	rs6905353	T	G	100	PASS	AC=1390;AF=0.277556;AN=5008;NS=2504;DP=19971;EAS_AF=0.1627;AMR_AF=0.2378;AFR_AF=0.3782;EUR_AF=0.2962;SAS_AF=0.2689;AA=T|||;VT=SNP
6	33813089	rs79474925	G	A	100	PASS	AC=386;AF=0.0770767;AN=5008;NS=2504;DP=20783;EAS_AF=0.0387;AMR_AF=0.0706;AFR_AF=0.1188;EUR_AF=0.0905;SAS_AF=0.0511;AA=G|||;VT=SNP
6	33813095	rs35387652	T	G	100	PASS	AC=406;AF=0.0810703;AN=5008;NS=2504;DP=20838;EAS_AF=0.0248;AMR_AF=0.1311;AFR_AF=0.0129;EUR_AF=0.1899;SAS_AF=0.0838;AA=T|||;VT=SNP
6	33813433	rs9366830	A	C	100	PASS	AC=135;AF=0.0269569;AN=5008;NS=2504;DP=19664;EAS_AF=0.0456;AMR_AF=0.0101;AFR_AF=0.028;EUR_AF=0.0129;SAS_AF=0.0327;AA=a|||;VT=SNP
6	33813971	rs6931760	G	C	100	PASS	AC=1365;AF=0.272564;AN=5008;NS=2504;DP=19315;EAS_AF=0.1627;AMR_AF=0.2349;AFR_AF=0.3646;EUR_AF=0.2942;SAS_AF=0.2658;AA=G|||;VT=SNP
6	33814147	rs10947457	C	T	100	PASS	AC=387;AF=0.0772764;AN=5008;NS=2504;DP=20089;EAS_AF=0.0228;AMR_AF=0.1297;AFR_AF=0.0129;EUR_AF=0.1899;SAS_AF=0.0675;AA=C|||;VT=SNP
6	33815035	rs6917470	T	C	100	PASS	AC=983;AF=0.196286;AN=5008;NS=2504;DP=14846;EAS_AF=0.1399;AMR_AF=0.1081;AFR_AF=0.3525;EUR_AF=0.1034;SAS_AF=0.2014;AA=C|||;VT=SNP
6	33815117	rs6917634	T	C	100	PASS	AC=1413;AF=0.282149;AN=5008;NS=2504;DP=13540;EAS_AF=0.1627;AMR_AF=0.2406;AFR_AF=0.3956;EUR_AF=0.2952;SAS_AF=0.2679;AA=C|||;VT=SNP
6	33815128	rs6937925	C	T	100	PASS	AC=804;AF=0.160543;AN=5008;NS=2504;DP=13764;EAS_AF=0.0942;AMR_AF=0.098;AFR_AF=0.2927;EUR_AF=0.0885;SAS_AF=0.1687;AA=C|||;VT=SNP
6	33815159	rs6937944	C	G	100	PASS	AC=982;AF=0.196086;AN=5008;NS=2504;DP=14149;EAS_AF=0.1399;AMR_AF=0.1081;AFR_AF=0.3517;EUR_AF=0.1034;SAS_AF=0.2014;AA=C|||;VT=SNP
6	33815279	rs35123674	G	A	100	PASS	AC=387;AF=0.0772764;AN=5008;NS=2504;DP=15895;EAS_AF=0.0228;AMR_AF=0.1311;AFR_AF=0.0129;EUR_AF=0.1889;SAS_AF=0.0675;AA=G|||;VT=SNP
6	33815390	rs117583312	C	T	100	PASS	AC=134;AF=0.0267572;AN=5008;NS=2504;DP=14169;EAS_AF=0.0456;AMR_AF=0.0101;AFR_AF=0.028;EUR_AF=0.0119;SAS_AF=0.0327;AA=C|||;VT=SNP
6	33815924	rs2209345	G	A	100	PASS	AC=1100;AF=0.219649;AN=5008;NS=2504;DP=20324;EAS_AF=0.1885;AMR_AF=0.4049;AFR_AF=0.084;EUR_AF=0.3072;SAS_AF=0.2137;AA=G|||;VT=SNP
6	33816225	rs12154035	C	T	100	PASS	AC=379;AF=0.0756789;AN=5008;NS=2504;DP=20547;EAS_AF=0.0228;AMR_AF=0.1311;AFR_AF=0.0129;EUR_AF=0.1899;SAS_AF=0.0583;AA=C|||;VT=SNP
6	33816402	rs79808003	A	G	100	PASS	AC=211;AF=0.0421326;AN=5008;NS=2504;DP=19499;EAS_AF=0.0655;AMR_AF=0.0115;AFR_AF=0.0325;EUR_AF=0.0219;SAS_AF=0.0736;AA=A|||;VT=SNP
6	33816451	rs10947458	C	T	100	PASS	AC=1044;AF=0.208466;AN=5008;NS=2504;DP=19558;EAS_AF=0.1935;AMR_AF=0.3833;AFR_AF=0.084;EUR_AF=0.2624;SAS_AF=0.2127;AA=c|||;VT=SNP
6	33816452	rs9368779	A	G	100	PASS	AC=3119;AF=0.622804;AN=5008;NS=2504;DP=19535;EAS_AF=0.4236;AMR_AF=0.7334;AFR_AF=0.6778;EUR_AF=0.7117;SAS_AF=0.5838;AA=G|||;VT=SNP
6	33816933	rs9469615	T	C	100	PASS	AC=488;AF=0.0974441;AN=5008;NS=2504;DP=21493;EAS_AF=0.0575;AMR_AF=0.0865;AFR_AF=0.1286;EUR_AF=0.1431;SAS_AF=0.0573;AA=T|||;VT=SNP
6	33817195	rs73414124	A	G	100	PASS	AC=416;AF=0.0830671;AN=5008;NS=2504;DP=19739;EAS_AF=0.0258;AMR_AF=0.0562;AFR_AF=0.1626;EUR_AF=0.0596;SAS_AF=0.0777;AA=A|||;VT=SNP
6	33817796	rs10081055	T	G	100	PASS	AC=1014;AF=0.202476;AN=5008;NS=2504;DP=18177;EAS_AF=0.0635;AMR_AF=0.2378;AFR_AF=0.23;EUR_AF=0.3529;SAS_AF=0.1288;AA=G|||;VT=SNP
6	33817929	rs4713693	T	C	100	PASS	AC=2003;AF=0.39996;AN=5008;NS=2504;DP=20253;EAS_AF=0.2569;AMR_AF=0.3573;AFR_AF=0.5499;EUR_AF=0.4592;SAS_AF=0.3139;AA=T|||;VT=SNP
6	33818001	rs4711356	A	G	100	PASS	AC=262;AF=0.0523163;AN=5008;NS=2504;DP=19167;EAS_AF=0.0675;AMR_AF=0.0375;AFR_AF=0.0499;EUR_AF=0.0268;SAS_AF=0.0767;AA=A|||;VT=SNP
6	33818837	rs78955165	G	T	100	PASS	AC=393;AF=0.0784744;AN=5008;NS=2504;DP=17955;EAS_AF=0.0466;AMR_AF=0.0605;AFR_AF=0.0719;EUR_AF=0.0577;SAS_AF=0.1544;AA=G|||;VT=SNP
6	33818927	rs10947459	G	T	100	PASS	AC=923;AF=0.184305;AN=5008;NS=2504;DP=16957;EAS_AF=0.1538;AMR_AF=0.2032;AFR_AF=0.1876;EUR_AF=0.1889;SAS_AF=0.1933;AA=G|||;VT=SNP
6	33819571	rs72896160	C	T	100	PASS	AC=661;AF=0.131989;AN=5008;NS=2504;DP=16575;EAS_AF=0.0427;AMR_AF=0.0562;AFR_AF=0.3442;EUR_AF=0.0964;SAS_AF=0.0276;AA=C|||;VT=SNP
6	33819582	rs11753213	A	G	100	PASS	AC=1827;AF=0.364816;AN=5008;NS=2504;DP=16666;EAS_AF=0.2351;AMR_AF=0.3386;AFR_AF=0.4168;EUR_AF=0.4225;SAS_AF=0.3875;AA=G|||;VT=SNP
6	33819834	rs62397627	A	G	100	PASS	AC=719;AF=0.14357;AN=5008;NS=2504;DP=17332;EAS_AF=0.121;AMR_AF=0.1758;AFR_AF=0.0492;EUR_AF=0.2296;SAS_AF=0.183;AA=G|||;VT=SNP
6	33820059	rs6457742	C	T	100	PASS	AC=1585;AF=0.316494;AN=5008;NS=2504;DP=16491;EAS_AF=0.2192;AMR_AF=0.33;AFR_AF=0.32;EUR_AF=0.4135;SAS_AF=0.3027;AA=C|||;VT=SNP
6	33820076	rs62397628	C	T	100	PASS	AC=680;AF=0.135783;AN=5008;NS=2504;DP=16743;EAS_AF=0.1339;AMR_AF=0.2061;AFR_AF=0.028;EUR_AF=0.2087;SAS_AF=0.1585;AA=C|||;VT=SNP
6	33820341	rs115262090	C	T	100	PASS	AC=115;AF=0.0229633;AN=5008;NS=2504;DP=19961;EAS_AF=0.0238;AMR_AF=0.0187;AFR_AF=0.0582;EUR_AF=0;SAS_AF=0.001;AA=C|||;VT=SNP
6	33820342	rs9469616	G	A	100	PASS	AC=1358;AF=0.271166;AN=5008;NS=2504;DP=19920;EAS_AF=0.121;AMR_AF=0.2594;AFR_AF=0.3298;EUR_AF=0.33;SAS_AF=0.2945;AA=G|||;VT=SNP
6	33820658	rs78861422	C	T	100	PASS	AC=54;AF=0.0107827;AN=5008;NS=2504;DP=18692;EAS_AF=0.005;AMR_AF=0.0144;AFR_AF=0.0008;EUR_AF=0.0298;SAS_AF=0.0082;AA=-|||;VT=SNP
6	33821122	rs9296099	G	A	100	PASS	AC=1011;AF=0.201877;AN=5008;NS=2504;DP=18657;EAS_AF=0.0804;AMR_AF=0.2248;AFR_AF=0.2466;EUR_AF=0.2773;SAS_AF=0.1728;AA=g|||;VT=SNP
6	33821346	rs9394173	T	G	100	PASS	AC=924;AF=0.184505;AN=5008;NS=2504;DP=19476;EAS_AF=0.1062;AMR_AF=0.0807;AFR_AF=0.4024;EUR_AF=0.1481;SAS_AF=0.0818;AA=t|||;VT=SNP
6	33822199	rs62397629	C	A	100	PASS	AC=152;AF=0.0303514;AN=5008;NS=2504;DP=16086;EAS_AF=0.0139;AMR_AF=0.0418;AFR_AF=0.0015;EUR_AF=0.0676;SAS_AF=0.0399;AA=C|||;VT=SNP
6	33822448	rs62397630	C	T	100	PASS	AC=173;AF=0.0345447;AN=5008;NS=2504;DP=19576;EAS_AF=0.0387;AMR_AF=0.0259;AFR_AF=0.0234;EUR_AF=0.0417;SAS_AF=0.044;AA=C|||;VT=SNP
6	33822532	rs6938075	A	G	100	PASS	AC=3231;AF=0.645168;AN=5008;NS=2504;DP=16351;EAS_AF=0.3978;AMR_AF=0.6311;AFR_AF=0.7685;EUR_AF=0.7505;SAS_AF=0.635;AA=G|||;VT=SNP
6	33822584	rs118120310	G	A	100	PASS	AC=90;AF=0.0179712;AN=5008;NS=2504;DP=15627;EAS_AF=0.0446;AMR_AF=0.0014;AFR_AF=0.0076;EUR_AF=0.0099;SAS_AF=0.0245;AA=G|||;VT=SNP
6	33822613	rs6938241	A	G	100	PASS	AC=3236;AF=0.646166;AN=5008;NS=2504;DP=15609;EAS_AF=0.3978;AMR_AF=0.6311;AFR_AF=0.7716;EUR_AF=0.7515;SAS_AF=0.635;AA=G|||;VT=SNP
6	33822865	rs9296100	C	T	100	PASS	AC=3235;AF=0.645966;AN=5008;NS=2504;DP=18194;EAS_AF=0.3978;AMR_AF=0.6311;AFR_AF=0.7708;EUR_AF=0.7515;SAS_AF=0.635;AA=T|||;VT=SNP
6	33822986	rs9461921	G	A	100	PASS	AC=1685;AF=0.336462;AN=5008;NS=2504;DP=16335;EAS_AF=0.2202;AMR_AF=0.4193;AFR_AF=0.2557;EUR_AF=0.4861;SAS_AF=0.3528;AA=G|||;VT=SNP
6	33823080	rs9469617	A	T	100	PASS	AC=3523;AF=0.703474;AN=5008;NS=2504;DP=16713;EAS_AF=0.3968;AMR_AF=0.6527;AFR_AF=0.9675;EUR_AF=0.7634;SAS_AF=0.637;AA=T|||;VT=SNP
6	33823149	rs9469618	C	A	100	PASS	AC=1686;AF=0.336661;AN=5008;NS=2504;DP=17355;EAS_AF=0.2202;AMR_AF=0.4193;AFR_AF=0.2564;EUR_AF=0.4861;SAS_AF=0.3528;AA=C|||;VT=SNP
6	33824194	rs11757625	G	A	100	PASS	AC=1680;AF=0.335463;AN=5008;NS=2504;DP=18014;EAS_AF=0.2212;AMR_AF=0.4179;AFR_AF=0.2534;EUR_AF=0.4851;SAS_AF=0.3517;AA=G|||;VT=SNP
6	33825358	rs2104362	G	A	100	PASS	AC=3156;AF=0.630192;AN=5008;NS=2504;DP=17161;EAS_AF=0.5069;AMR_AF=0.6715;AFR_AF=0.6142;EUR_AF=0.7386;SAS_AF=0.638;AA=A|||;VT=SNP
6	33825828	rs75751429	G	A	100	PASS	AC=266;AF=0.053115;AN=5008;NS=2504;DP=14361;EAS_AF=0.0446;AMR_AF=0.013;AFR_AF=0.1104;EUR_AF=0.0229;SAS_AF=0.044;AA=G|||;VT=SNP
6	33826111	rs34212400	G	A	100	PASS	AC=523;AF=0.104433;AN=5008;NS=2504;DP=13998;EAS_AF=0.1349;AMR_AF=0.1124;AFR_AF=0.1241;EUR_AF=0.0696;SAS_AF=0.0767;AA=G|||;VT=SNP
6	33826493	rs4713695	C	T	100	PASS	AC=508;AF=0.101438;AN=5008;NS=2504;DP=15992;EAS_AF=0.12;AMR_AF=0.1124;AFR_AF=0.1241;EUR_AF=0.0696;SAS_AF=0.0767;AA=C|||;VT=SNP
6	33826570	rs4713696	G	A	100	PASS	AC=509;AF=0.101637;AN=5008;NS=2504;DP=17768;EAS_AF=0.12;AMR_AF=0.1124;AFR_AF=0.1241;EUR_AF=0.0706;SAS_AF=0.0767;AA=G|||;VT=SNP
6	33826590	rs4713697	T	C	100	PASS	AC=3164;AF=0.631789;AN=5008;NS=2504;DP=18742;EAS_AF=0.501;AMR_AF=0.6729;AFR_AF=0.6188;EUR_AF=0.7396;SAS_AF=0.6442;AA=C|||;VT=SNP
6	33827274	rs28628633	A	C	100	PASS	AC=746;AF=0.148962;AN=5008;NS=2504;DP=20144;EAS_AF=0.1448;AMR_AF=0.219;AFR_AF=0.0295;EUR_AF=0.2306;SAS_AF=0.181;AA=A|||;VT=SNP
6	33827280	rs75992665	A	G	100	PASS	AC=344;AF=0.0686901;AN=5008;NS=2504;DP=20247;EAS_AF=0.0456;AMR_AF=0.049;AFR_AF=0.0809;EUR_AF=0.0447;SAS_AF=0.1145;AA=A|||;VT=SNP
6	33827281	rs10456424	C	T	100	PASS	AC=1105;AF=0.220647;AN=5008;NS=2504;DP=20334;EAS_AF=0.1885;AMR_AF=0.2695;AFR_AF=0.115;EUR_AF=0.2734;SAS_AF=0.3078;AA=C|||;VT=SNP
6	33827364	rs12214637	G	A	100	PASS	AC=421;AF=0.0840655;AN=5008;NS=2504;DP=15098;EAS_AF=0.0327;AMR_AF=0.1398;AFR_AF=0.0091;EUR_AF=0.2127;SAS_AF=0.0665;AA=G|||;VT=SNP
6	33827914	rs4713698	T	C	100	PASS	AC=475;AF=0.0948482;AN=5008;NS=2504;DP=17201;EAS_AF=0.1329;AMR_AF=0.1095;AFR_AF=0.0923;EUR_AF=0.0706;SAS_AF=0.0736;AA=C|||;VT=SNP
6	33828178	rs9469619	A	G	100	PASS	AC=987;AF=0.197085;AN=5008;NS=2504;DP=19390;EAS_AF=0.0952;AMR_AF=0.2464;AFR_AF=0.1914;EUR_AF=0.338;SAS_AF=0.1299;AA=A|||;VT=SNP
6	33828234	rs10947460	G	A	100	PASS	AC=416;AF=0.0830671;AN=5008;NS=2504;DP=19926;EAS_AF=0.0317;AMR_AF=0.1398;AFR_AF=0.0083;EUR_AF=0.2127;SAS_AF=0.0634;AA=G|||;VT=SNP
6	33828455	rs35414112	G	A	100	PASS	AC=512;AF=0.102236;AN=5008;NS=2504;DP=19656;EAS_AF=0.1339;AMR_AF=0.111;AFR_AF=0.1195;EUR_AF=0.0706;SAS_AF=0.0726;AA=G|||;VT=SNP
6	33828825	rs34789460	T	C	100	PASS	AC=543;AF=0.108427;AN=5008;NS=2504;DP=22212;EAS_AF=0.1339;AMR_AF=0.1138;AFR_AF=0.1407;EUR_AF=0.0716;SAS_AF=0.0726;AA=T|||;VT=SNP
6	33829298	rs13210739	T	A	100	PASS	AC=543;AF=0.108427;AN=5008;NS=2504;DP=22404;EAS_AF=0.1339;AMR_AF=0.1138;AFR_AF=0.1407;EUR_AF=0.0716;SAS_AF=0.0726;AA=T|||;VT=SNP
6	33829425	rs17529349	C	T	100	PASS	AC=36;AF=0.0071885;AN=5008;NS=2504;DP=19444;EAS_AF=0.002;AMR_AF=0.0173;AFR_AF=0;EUR_AF=0.0179;SAS_AF=0.0041;AA=c|||;VT=SNP
6	33829715	rs34645856	T	C	100	PASS	AC=544;AF=0.108626;AN=5008;NS=2504;DP=18624;EAS_AF=0.1339;AMR_AF=0.1153;AFR_AF=0.1407;EUR_AF=0.0716;SAS_AF=0.0726;AA=T|||;VT=SNP
6	33829954	rs34025621	A	G	100	PASS	AC=543;AF=0.108427;AN=5008;NS=2504;DP=19195;EAS_AF=0.1339;AMR_AF=0.1138;AFR_AF=0.1407;EUR_AF=0.0716;SAS_AF=0.0726;AA=G|||;VT=SNP
6	33829962	rs35729935	T	C	100	PASS	AC=543;AF=0.108427;AN=5008;NS=2504;DP=19181;EAS_AF=0.1339;AMR_AF=0.1138;AFR_AF=0.1407;EUR_AF=0.0716;SAS_AF=0.0726;AA=T|||;VT=SNP
6	33830170	rs6933634	T	C	100	PASS	AC=544;AF=0.108626;AN=5008;NS=2504;DP=21389;EAS_AF=0.1339;AMR_AF=0.1138;AFR_AF=0.1407;EUR_AF=0.0716;SAS_AF=0.0736;AA=C|||;VT=SNP
6	33830298	rs6911514	G	A	100	PASS	AC=514;AF=0.102636;AN=5008;NS=2504;DP=22911;EAS_AF=0.1339;AMR_AF=0.1124;AFR_AF=0.1195;EUR_AF=0.0706;SAS_AF=0.0736;AA=G|||;VT=SNP
6	33830328	rs73744711	T	C	100	PASS	AC=200;AF=0.0399361;AN=5008;NS=2504;DP=22458;EAS_AF=0.0099;AMR_AF=0.0303;AFR_AF=0.0552;EUR_AF=0.0258;SAS_AF=0.0716;AA=T|||;VT=SNP
6	33830362	rs6934013	T	C	100	PASS	AC=545;AF=0.108826;AN=5008;NS=2504;DP=21830;EAS_AF=0.1339;AMR_AF=0.1153;AFR_AF=0.1407;EUR_AF=0.0716;SAS_AF=0.0736;AA=T|||;VT=SNP
6	33830415	rs6934195	T	C	100	PASS	AC=544;AF=0.108626;AN=5008;NS=2504;DP=21887;EAS_AF=0.1339;AMR_AF=0.1138;AFR_AF=0.1407;EUR_AF=0.0716;SAS_AF=0.0736;AA=C|||;VT=SNP
6	33830643	rs13199333	C	A	100	PASS	AC=544;AF=0.108626;AN=5008;NS=2504;DP=18980;EAS_AF=0.1339;AMR_AF=0.1138;AFR_AF=0.1407;EUR_AF=0.0716;SAS_AF=0.0736;AA=C|||;VT=SNP
6	33830734	rs6911799	A	T	100	PASS	AC=544;AF=0.108626;AN=5008;NS=2504;DP=17665;EAS_AF=0.1339;AMR_AF=0.1138;AFR_AF=0.1407;EUR_AF=0.0716;SAS_AF=0.0736;AA=T|||;VT=SNP
6	33830804	rs1555685	T	C	100	PASS	AC=3341;AF=0.667133;AN=5008;NS=2504;DP=17616;EAS_AF=0.4792;AMR_AF=0.6873;AFR_AF=0.77;EUR_AF=0.7396;SAS_AF=0.6329;AA=C|||;VT=SNP
6	33831239	rs12661264	G	A	100	PASS	AC=544;AF=0.108626;AN=5008;NS=2504;DP=17283;EAS_AF=0.1339;AMR_AF=0.1138;AFR_AF=0.1407;EUR_AF=0.0716;SAS_AF=0.0736;AA=G|||;VT=SNP
6	33831301	rs12662807	T	G	100	PASS	AC=544;AF=0.108626;AN=5008;NS=2504;DP=19018;EAS_AF=0.1339;AMR_AF=0.1138;AFR_AF=0.1407;EUR_AF=0.0716;SAS_AF=0.0736;AA=G|||;VT=SNP
6	33831672	rs9394174	T	C	100	PASS	AC=3340;AF=0.666933;AN=5008;NS=2504;DP=21834;EAS_AF=0.4792;AMR_AF=0.6873;AFR_AF=0.7693;EUR_AF=0.7396;SAS_AF=0.6329;AA=C|||;VT=SNP
6	33831711	rs34650908	A	G	100	PASS	AC=544;AF=0.108626;AN=5008;NS=2504;DP=20726;EAS_AF=0.1339;AMR_AF=0.1138;AFR_AF=0.1407;EUR_AF=0.0716;SAS_AF=0.0736;AA=G|||;VT=SNP
6	33831821	rs34064476	T	C	100	PASS	AC=544;AF=0.108626;AN=5008;NS=2504;DP=22465;EAS_AF=0.1339;AMR_AF=0.1138;AFR_AF=0.1407;EUR_AF=0.0716;SAS_AF=0.0736;AA=C|||;VT=SNP
6	33832059	rs62397631	C	G	100	PASS	AC=445;AF=0.0888578;AN=5008;NS=2504;DP=22014;EAS_AF=0.0645;AMR_AF=0.0965;AFR_AF=0.0726;EUR_AF=0.1382;SAS_AF=0.0798;AA=C|||;VT=SNP
6	33832286	rs13207775	G	T	100	PASS	AC=520;AF=0.103834;AN=5008;NS=2504;DP=19396;EAS_AF=0.1339;AMR_AF=0.1138;AFR_AF=0.1233;EUR_AF=0.0706;SAS_AF=0.0736;AA=G|||;VT=SNP
6	33832386	rs62397632	G	T	100	PASS	AC=443;AF=0.0884585;AN=5008;NS=2504;DP=19148;EAS_AF=0.0645;AMR_AF=0.0965;AFR_AF=0.0719;EUR_AF=0.1372;SAS_AF=0.0798;AA=G|||;VT=SNP
6	33832443	rs13207714	C	T	100	PASS	AC=544;AF=0.108626;AN=5008;NS=2504;DP=18834;EAS_AF=0.1339;AMR_AF=0.1138;AFR_AF=0.1407;EUR_AF=0.0716;SAS_AF=0.0736;AA=T|||;VT=SNP
6	33832569	rs36108115	C	T	100	PASS	AC=545;AF=0.108826;AN=5008;NS=2504;DP=18930;EAS_AF=0.1349;AMR_AF=0.1138;AFR_AF=0.1407;EUR_AF=0.0716;SAS_AF=0.0736;AA=C|||;VT=SNP
6	33832627	rs34205689	T	C	100	PASS	AC=544;AF=0.108626;AN=5008;NS=2504;DP=20857;EAS_AF=0.1339;AMR_AF=0.1138;AFR_AF=0.1407;EUR_AF=0.0716;SAS_AF=0.0736;AA=C|||;VT=SNP
6	33832661	rs35156206	T	G	100	PASS	AC=545;AF=0.108826;AN=5008;NS=2504;DP=21818;EAS_AF=0.1339;AMR_AF=0.1138;AFR_AF=0.1415;EUR_AF=0.0716;SAS_AF=0.0736;AA=T|||;VT=SNP
6	33832672	rs72896168	G	A	100	PASS	AC=554;AF=0.110623;AN=5008;NS=2504;DP=21454;EAS_AF=0.1339;AMR_AF=0.1138;AFR_AF=0.1483;EUR_AF=0.0716;SAS_AF=0.0736;AA=G|||;VT=SNP
6	33832916	rs3998108	G	A	100	PASS	AC=1527;AF=0.304912;AN=5008;NS=2504;DP=20803;EAS_AF=0.1538;AMR_AF=0.2954;AFR_AF=0.3737;EUR_AF=0.4085;SAS_AF=0.2679;AA=G|||;VT=SNP
6	33833005	rs3998107	G	A	100	PASS	AC=3341;AF=0.667133;AN=5008;NS=2504;DP=20674;EAS_AF=0.4802;AMR_AF=0.6873;AFR_AF=0.77;EUR_AF=0.7386;SAS_AF=0.6329;AA=A|||;VT=SNP
6	33833187	rs1555686	A	G	100	PASS	AC=1599;AF=0.319289;AN=5008;NS=2504;DP=18847;EAS_AF=0.3254;AMR_AF=0.379;AFR_AF=0.2436;EUR_AF=0.328;SAS_AF=0.364;AA=G|||;VT=SNP
6	33833201	rs9394175	T	G	100	PASS	AC=1525;AF=0.304513;AN=5008;NS=2504;DP=19050;EAS_AF=0.1538;AMR_AF=0.2954;AFR_AF=0.3722;EUR_AF=0.4085;SAS_AF=0.2679;AA=T|||;VT=SNP
6	33833315	rs4711357	G	A	100	PASS	AC=543;AF=0.108427;AN=5008;NS=2504;DP=19838;EAS_AF=0.1339;AMR_AF=0.1138;AFR_AF=0.1399;EUR_AF=0.0716;SAS_AF=0.0736;AA=G|||;VT=SNP
6	33833433	rs4713699	T	C	100	PASS	AC=544;AF=0.108626;AN=5008;NS=2504;DP=20060;EAS_AF=0.1339;AMR_AF=0.1138;AFR_AF=0.1407;EUR_AF=0.0716;SAS_AF=0.0736;AA=C|||;VT=SNP
6	33833491	rs4711358	C	T	100	PASS	AC=1601;AF=0.319688;AN=5008;NS=2504;DP=18684;EAS_AF=0.3254;AMR_AF=0.3804;AFR_AF=0.2443;EUR_AF=0.328;SAS_AF=0.364;AA=T|||;VT=SNP
6	33833665	rs77111942	G	A	100	PASS	AC=351;AF=0.0700879;AN=5008;NS=2504;DP=20849;EAS_AF=0.0476;AMR_AF=0.049;AFR_AF=0.0832;EUR_AF=0.0457;SAS_AF=0.1155;AA=G|||;VT=SNP
6	33834088	rs4711359	T	C	100	PASS	AC=544;AF=0.108626;AN=5008;NS=2504;DP=22004;EAS_AF=0.1339;AMR_AF=0.1138;AFR_AF=0.1407;EUR_AF=0.0716;SAS_AF=0.0736;AA=T|||;VT=SNP
6	33834182	rs62397633	A	G	100	PASS	AC=454;AF=0.090655;AN=5008;NS=2504;DP=19514;EAS_AF=0.0645;AMR_AF=0.0965;AFR_AF=0.0779;EUR_AF=0.1392;SAS_AF=0.0808;AA=A|||;VT=SNP
6	33834218	rs4711360	G	A	100	PASS	AC=543;AF=0.108427;AN=5008;NS=2504;DP=20010;EAS_AF=0.1339;AMR_AF=0.1138;AFR_AF=0.1399;EUR_AF=0.0716;SAS_AF=0.0736;AA=G|||;VT=SNP
6	33834343	rs4711361	C	T	100	PASS	AC=544;AF=0.108626;AN=5008;NS=2504;DP=21299;EAS_AF=0.1339;AMR_AF=0.1138;AFR_AF=0.1407;EUR_AF=0.0716;SAS_AF=0.0736;AA=C|||;VT=SNP
6	33834359	rs1535936	G	C	100	PASS	AC=1601;AF=0.319688;AN=5008;NS=2504;DP=20928;EAS_AF=0.3244;AMR_AF=0.3804;AFR_AF=0.2443;EUR_AF=0.327;SAS_AF=0.3661;AA=C|||;VT=SNP
6	33834387	rs4713701	C	T	100	PASS	AC=544;AF=0.108626;AN=5008;NS=2504;DP=20121;EAS_AF=0.1339;AMR_AF=0.1138;AFR_AF=0.1407;EUR_AF=0.0716;SAS_AF=0.0736;AA=C|||;VT=SNP
6	33834431	rs1535937	T	C	100	PASS	AC=3343;AF=0.667532;AN=5008;NS=2504;DP=19486;EAS_AF=0.4802;AMR_AF=0.6873;AFR_AF=0.7716;EUR_AF=0.7386;SAS_AF=0.6329;AA=C|||;VT=SNP
6	33834568	rs75565024	C	G	100	PASS	AC=352;AF=0.0702875;AN=5008;NS=2504;DP=17484;EAS_AF=0.0486;AMR_AF=0.049;AFR_AF=0.084;EUR_AF=0.0457;SAS_AF=0.1145;AA=C|||;VT=SNP
6	33834626	rs1003976	G	A	100	PASS	AC=1056;AF=0.210863;AN=5008;NS=2504;DP=18258;EAS_AF=0.1915;AMR_AF=0.2666;AFR_AF=0.1029;EUR_AF=0.2555;SAS_AF=0.2914;AA=G|||;VT=SNP
6	33835204	rs4713702	A	G	100	PASS	AC=544;AF=0.108626;AN=5008;NS=2504;DP=19761;EAS_AF=0.1339;AMR_AF=0.1138;AFR_AF=0.1407;EUR_AF=0.0716;SAS_AF=0.0736;AA=A|||;VT=SNP
6	33835210	rs1555687	C	T	100	PASS	AC=3341;AF=0.667133;AN=5008;NS=2504;DP=20304;EAS_AF=0.4802;AMR_AF=0.6873;AFR_AF=0.7708;EUR_AF=0.7386;SAS_AF=0.6319;AA=T|||;VT=SNP
6	33835365	rs1057654	A	G	100	PASS	AC=1058;AF=0.211262;AN=5008;NS=2504;DP=20586;EAS_AF=0.1925;AMR_AF=0.2666;AFR_AF=0.1029;EUR_AF=0.2555;SAS_AF=0.2924;AA=A|||;VT=SNP
6	33835430	rs35257641	A	G	100	PASS	AC=288;AF=0.057508;AN=5008;NS=2504;DP=18468;EAS_AF=0.0437;AMR_AF=0.0144;AFR_AF=0.1263;EUR_AF=0.0229;SAS_AF=0.045;AA=A|||;VT=SNP
6	33835575	rs4713703	C	T	100	PASS	AC=546;AF=0.109026;AN=5008;NS=2504;DP=18559;EAS_AF=0.1339;AMR_AF=0.1138;AFR_AF=0.1407;EUR_AF=0.0726;SAS_AF=0.0746;AA=C|||;VT=SNP
6	33835652	rs6932780	T	C	100	PASS	AC=544;AF=0.108626;AN=5008;NS=2504;DP=17813;EAS_AF=0.1339;AMR_AF=0.1138;AFR_AF=0.1407;EUR_AF=0.0716;SAS_AF=0.0736;AA=C|||;VT=SNP
6	33835751	rs78098413	A	G	100	PASS	AC=1111;AF=0.221845;AN=5008;NS=2504;DP=17264;EAS_AF=0.1925;AMR_AF=0.2911;AFR_AF=0.1051;EUR_AF=0.2883;SAS_AF=0.2924;AA=A|||;VT=SNP
6	33836322	rs6915766	G	A	100	PASS	AC=546;AF=0.109026;AN=5008;NS=2504;DP=18443;EAS_AF=0.1339;AMR_AF=0.1153;AFR_AF=0.1407;EUR_AF=0.0716;SAS_AF=0.0746;AA=g|||;VT=SNP
6	33836691	rs4713704	A	G	100	PASS	AC=3685;AF=0.735823;AN=5008;NS=2504;DP=17150;EAS_AF=0.4792;AMR_AF=0.7277;AFR_AF=0.9637;EUR_AF=0.8022;SAS_AF=0.6299;AA=G|||;VT=SNP
6	33836732	rs942498	A	G	100	PASS	AC=546;AF=0.109026;AN=5008;NS=2504;DP=19032;EAS_AF=0.1339;AMR_AF=0.1153;AFR_AF=0.1407;EUR_AF=0.0716;SAS_AF=0.0746;AA=A|||;VT=SNP
6	33836751	rs942499	A	G	100	PASS	AC=548;AF=0.109425;AN=5008;NS=2504;DP=19610;EAS_AF=0.1339;AMR_AF=0.1167;AFR_AF=0.1407;EUR_AF=0.0726;SAS_AF=0.0746;AA=G|||;VT=SNP
6	33836866	rs4713705	T	C	100	PASS	AC=1678;AF=0.335064;AN=5008;NS=2504;DP=21603;EAS_AF=0.3264;AMR_AF=0.4135;AFR_AF=0.2496;EUR_AF=0.3777;SAS_AF=0.3599;AA=C|||;VT=SNP
6	33836919	rs942500	T	C	100	PASS	AC=549;AF=0.109625;AN=5008;NS=2504;DP=21576;EAS_AF=0.1339;AMR_AF=0.1153;AFR_AF=0.1407;EUR_AF=0.0716;SAS_AF=0.0777;AA=C|||;VT=SNP
6	33836944	rs942501	G	A	100	PASS	AC=549;AF=0.109625;AN=5008;NS=2504;DP=20986;EAS_AF=0.1339;AMR_AF=0.1153;AFR_AF=0.1407;EUR_AF=0.0716;SAS_AF=0.0777;AA=G|||;VT=SNP
6	33837101	rs35597567	A	G	100	PASS	AC=549;AF=0.109625;AN=5008;NS=2504;DP=17987;EAS_AF=0.1339;AMR_AF=0.1153;AFR_AF=0.1407;EUR_AF=0.0716;SAS_AF=0.0777;AA=G|||;VT=SNP
6	33837128	rs13191930	T	G	100	PASS	AC=548;AF=0.109425;AN=5008;NS=2504;DP=17641;EAS_AF=0.1329;AMR_AF=0.1153;AFR_AF=0.1407;EUR_AF=0.0716;SAS_AF=0.0777;AA=G|||;VT=SNP
6	33837152	rs4711362	A	G	100	PASS	AC=1129;AF=0.225439;AN=5008;NS=2504;DP=17359;EAS_AF=0.1915;AMR_AF=0.2983;AFR_AF=0.1089;EUR_AF=0.3062;SAS_AF=0.2832;AA=A|||;VT=SNP
6	33837185	rs13206263	G	A	100	PASS	AC=549;AF=0.109625;AN=5008;NS=2504;DP=17729;EAS_AF=0.1329;AMR_AF=0.1153;AFR_AF=0.1415;EUR_AF=0.0716;SAS_AF=0.0777;AA=G|||;VT=SNP
6	33837197	rs4713706	T	A	100	PASS	AC=1127;AF=0.22504;AN=5008;NS=2504;DP=17904;EAS_AF=0.1905;AMR_AF=0.2983;AFR_AF=0.1089;EUR_AF=0.3062;SAS_AF=0.2822;AA=T|||;VT=SNP
6	33837242	rs1555688	G	A	100	PASS	AC=548;AF=0.109425;AN=5008;NS=2504;DP=19592;EAS_AF=0.1329;AMR_AF=0.1153;AFR_AF=0.1407;EUR_AF=0.0716;SAS_AF=0.0777;AA=G|||;VT=SNP
6	33837253	rs1555689	T	C	100	PASS	AC=3403;AF=0.679513;AN=5008;NS=2504;DP=19846;EAS_AF=0.4802;AMR_AF=0.7104;AFR_AF=0.7814;EUR_AF=0.7684;SAS_AF=0.6339;AA=C|||;VT=SNP
6	33837284	rs1555690	G	T	100	PASS	AC=548;AF=0.109425;AN=5008;NS=2504;DP=19860;EAS_AF=0.1329;AMR_AF=0.1153;AFR_AF=0.1407;EUR_AF=0.0716;SAS_AF=0.0777;AA=G|||;VT=SNP
6	33837316	rs6457744	A	G	100	PASS	AC=1495;AF=0.298522;AN=5008;NS=2504;DP=19647;EAS_AF=0.1528;AMR_AF=0.2853;AFR_AF=0.3729;EUR_AF=0.3877;SAS_AF=0.2658;AA=A|||;VT=SNP
6	33837480	rs942502	G	A	100	PASS	AC=542;AF=0.108227;AN=5008;NS=2504;DP=18383;EAS_AF=0.128;AMR_AF=0.1138;AFR_AF=0.1407;EUR_AF=0.0716;SAS_AF=0.0777;AA=A|||;VT=SNP
6	33837503	rs942503	A	G	100	PASS	AC=540;AF=0.107827;AN=5008;NS=2504;DP=18927;EAS_AF=0.128;AMR_AF=0.1138;AFR_AF=0.1392;EUR_AF=0.0716;SAS_AF=0.0777;AA=A|||;VT=SNP
6	33837643	rs62397634	C	T	100	PASS	AC=437;AF=0.0872604;AN=5008;NS=2504;DP=19604;EAS_AF=0.0704;AMR_AF=0.0937;AFR_AF=0.0605;EUR_AF=0.1421;SAS_AF=0.0798;AA=C|||;VT=SNP
6	33837816	rs942504	C	T	100	PASS	AC=544;AF=0.108626;AN=5008;NS=2504;DP=19208;EAS_AF=0.127;AMR_AF=0.121;AFR_AF=0.1392;EUR_AF=0.0726;SAS_AF=0.0767;AA=T|||;VT=SNP
6	33838209	rs62397635	G	A	100	PASS	AC=389;AF=0.0776757;AN=5008;NS=2504;DP=18405;EAS_AF=0.0704;AMR_AF=0.0908;AFR_AF=0.0416;EUR_AF=0.1153;SAS_AF=0.0859;AA=G|||;VT=SNP
6	33838727	rs62397636	T	C	100	PASS	AC=416;AF=0.0830671;AN=5008;NS=2504;DP=14979;EAS_AF=0.0744;AMR_AF=0.0879;AFR_AF=0.0605;EUR_AF=0.1193;SAS_AF=0.0818;AA=T|||;VT=SNP
6	33838790	rs62397637	A	T	100	PASS	AC=383;AF=0.0764776;AN=5008;NS=2504;DP=14414;EAS_AF=0.0308;AMR_AF=0.1282;AFR_AF=0.0076;EUR_AF=0.1928;SAS_AF=0.0603;AA=A|||;VT=SNP
6	33839126	rs1324581	T	C	100	PASS	AC=4546;AF=0.907748;AN=5008;NS=2504;DP=13923;EAS_AF=0.8522;AMR_AF=0.8746;AFR_AF=0.9962;EUR_AF=0.8757;SAS_AF=0.9018;AA=C|||;VT=SNP
6	33839359	rs1324582	T	C	100	PASS	AC=2834;AF=0.565895;AN=5008;NS=2504;DP=18289;EAS_AF=0.6002;AMR_AF=0.5389;AFR_AF=0.5817;EUR_AF=0.507;SAS_AF=0.589;AA=C|||;VT=SNP
6	33839458	rs4713707	C	G	100	PASS	AC=1899;AF=0.379193;AN=5008;NS=2504;DP=18365;EAS_AF=0.3085;AMR_AF=0.4251;AFR_AF=0.3238;EUR_AF=0.497;SAS_AF=0.3732;AA=G|||;VT=SNP
6	33839635	rs9366831	T	G	100	PASS	AC=345;AF=0.0688898;AN=5008;NS=2504;DP=22696;EAS_AF=0.0655;AMR_AF=0.0259;AFR_AF=0.1082;EUR_AF=0.0577;SAS_AF=0.0613;AA=T|||;VT=SNP
6	33839798	rs74788652	G	T	100	PASS	AC=152;AF=0.0303514;AN=5008;NS=2504;DP=19900;EAS_AF=0.1131;AMR_AF=0.0548;AFR_AF=0;EUR_AF=0;SAS_AF=0;AA=G|||;VT=SNP
6	33840069	rs4713708	A	G	100	PASS	AC=1531;AF=0.305711;AN=5008;NS=2504;DP=19228;EAS_AF=0.2153;AMR_AF=0.3703;AFR_AF=0.2519;EUR_AF=0.4453;SAS_AF=0.2822;AA=G|||;VT=SNP
6	33840073	rs4713709	G	T	100	PASS	AC=1532;AF=0.305911;AN=5008;NS=2504;DP=18886;EAS_AF=0.2163;AMR_AF=0.3718;AFR_AF=0.2511;EUR_AF=0.4453;SAS_AF=0.2822;AA=T|||;VT=SNP
6	33840121	rs10947461	G	A	100	PASS	AC=597;AF=0.119209;AN=5008;NS=2504;DP=18489;EAS_AF=0.124;AMR_AF=0.2003;AFR_AF=0.0257;EUR_AF=0.1789;SAS_AF=0.1217;AA=G|||;VT=SNP
6	33840657	rs9348927	G	A	100	PASS	AC=1521;AF=0.303714;AN=5008;NS=2504;DP=15357;EAS_AF=0.2143;AMR_AF=0.3718;AFR_AF=0.2481;EUR_AF=0.4404;SAS_AF=0.2822;AA=G|||;VT=SNP
6	33840667	rs9348928	G	A	100	PASS	AC=1520;AF=0.303514;AN=5008;NS=2504;DP=15117;EAS_AF=0.2143;AMR_AF=0.3703;AFR_AF=0.2481;EUR_AF=0.4404;SAS_AF=0.2822;AA=G|||;VT=SNP
6	33841293	rs9348929	T	C	100	PASS	AC=2118;AF=0.422923;AN=5008;NS=2504;DP=18164;EAS_AF=0.3135;AMR_AF=0.4669;AFR_AF=0.4123;EUR_AF=0.5527;SAS_AF=0.3855;AA=C|||;VT=SNP
6	33841361	rs9380384	G	T	100	PASS	AC=4381;AF=0.8748;AN=5008;NS=2504;DP=15786;EAS_AF=0.8581;AMR_AF=0.8646;AFR_AF=0.8684;EUR_AF=0.8688;SAS_AF=0.9141;AA=T|||;VT=SNP
6	33841724	rs4713710	C	T	100	PASS	AC=967;AF=0.193091;AN=5008;NS=2504;DP=17828;EAS_AF=0.1498;AMR_AF=0.3256;AFR_AF=0.0386;EUR_AF=0.3618;SAS_AF=0.1789;AA=C|||;VT=SNP
6	33841785	rs1853656	A	G	100	PASS	AC=1699;AF=0.339257;AN=5008;NS=2504;DP=18816;EAS_AF=0.5476;AMR_AF=0.353;AFR_AF=0.0764;EUR_AF=0.2793;SAS_AF=0.5317;AA=A|||;VT=SNP
6	33841952	rs56090661	A	G	100	PASS	AC=210;AF=0.0419329;AN=5008;NS=2504;DP=18707;EAS_AF=0.0248;AMR_AF=0.0418;AFR_AF=0.0605;EUR_AF=0.0547;SAS_AF=0.0215;AA=A|||;VT=SNP
6	33842004	rs17530013	A	G	100	PASS	AC=161;AF=0.0321486;AN=5008;NS=2504;DP=20471;EAS_AF=0.0496;AMR_AF=0.013;AFR_AF=0.0098;EUR_AF=0.0378;SAS_AF=0.0521;AA=G|||;VT=SNP
6	33842091	rs10807128	A	G	100	PASS	AC=365;AF=0.0728834;AN=5008;NS=2504;DP=19690;EAS_AF=0.0317;AMR_AF=0.121;AFR_AF=0.0061;EUR_AF=0.1839;SAS_AF=0.0573;AA=A|||;VT=SNP
6	33842255	rs62397638	T	C	100	PASS	AC=693;AF=0.138379;AN=5008;NS=2504;DP=20004;EAS_AF=0.129;AMR_AF=0.0735;AFR_AF=0.2352;EUR_AF=0.0716;SAS_AF=0.1319;AA=C|||;VT=SNP
6	33842628	rs7747188	A	G	100	PASS	AC=1056;AF=0.210863;AN=5008;NS=2504;DP=12986;EAS_AF=0.1954;AMR_AF=0.1499;AFR_AF=0.4062;EUR_AF=0.1352;SAS_AF=0.0838;AA=A|||;VT=SNP
6	33842632	rs6457745	A	C	100	PASS	AC=2153;AF=0.429912;AN=5008;NS=2504;DP=13197;EAS_AF=0.3274;AMR_AF=0.366;AFR_AF=0.6732;EUR_AF=0.4125;SAS_AF=0.2699;AA=C|||;VT=SNP
6	33842877	rs12211048	A	G	100	PASS	AC=1618;AF=0.323083;AN=5008;NS=2504;DP=16459;EAS_AF=0.5685;AMR_AF=0.3847;AFR_AF=0.0106;EUR_AF=0.3062;SAS_AF=0.4663;AA=A|||;VT=SNP
6	33843039	rs7761574	G	C	100	PASS	AC=1553;AF=0.310104;AN=5008;NS=2504;DP=18066;EAS_AF=0.2589;AMR_AF=0.2118;AFR_AF=0.5053;EUR_AF=0.2286;SAS_AF=0.2526;AA=C|||;VT=SNP
6	33843403	rs75503846	C	T	100	PASS	AC=37;AF=0.00738818;AN=5008;NS=2504;DP=15781;EAS_AF=0.0317;AMR_AF=0;AFR_AF=0;EUR_AF=0.005;SAS_AF=0;AA=C|||;VT=SNP
6	33843759	rs6926872	G	A	100	PASS	AC=2620;AF=0.523163;AN=5008;NS=2504;DP=18883;EAS_AF=0.4653;AMR_AF=0.5735;AFR_AF=0.5545;EUR_AF=0.4503;SAS_AF=0.5798;AA=G|||;VT=SNP
6	33843898	rs6911001	T	C	100	PASS	AC=2626;AF=0.524361;AN=5008;NS=2504;DP=21287;EAS_AF=0.4692;AMR_AF=0.5735;AFR_AF=0.5545;EUR_AF=0.4503;SAS_AF=0.5818;AA=T|||;VT=SNP
6	33844186	rs6931628	A	G	100	PASS	AC=2696;AF=0.538339;AN=5008;NS=2504;DP=20900;EAS_AF=0.4692;AMR_AF=0.5764;AFR_AF=0.6059;EUR_AF=0.4503;SAS_AF=0.5818;AA=G|||;VT=SNP
6	33844683	rs16869645	C	T	100	PASS	AC=446;AF=0.0890575;AN=5008;NS=2504;DP=20996;EAS_AF=0.0437;AMR_AF=0.0764;AFR_AF=0.1392;EUR_AF=0.0736;SAS_AF=0.093;AA=C|||;VT=SNP
6	33844868	rs144456468	G	A	100	PASS	AC=65;AF=0.0129792;AN=5008;NS=2504;DP=20098;EAS_AF=0.006;AMR_AF=0.0202;AFR_AF=0.0023;EUR_AF=0.0278;SAS_AF=0.0143;AA=G|||;VT=SNP
6	33845209	rs59248104	A	G	100	PASS	AC=1030;AF=0.205671;AN=5008;NS=2504;DP=18543;EAS_AF=0.0456;AMR_AF=0.134;AFR_AF=0.5106;EUR_AF=0.1233;SAS_AF=0.0941;AA=G|||;VT=SNP
6	33845631	rs75985832	C	T	100	PASS	AC=611;AF=0.122005;AN=5008;NS=2504;DP=15071;EAS_AF=0.1964;AMR_AF=0.1326;AFR_AF=0.0484;EUR_AF=0.1491;SAS_AF=0.1094;AA=C|||;VT=SNP
6	33845637	rs72887171	C	A	100	PASS	AC=338;AF=0.067492;AN=5008;NS=2504;DP=15033;EAS_AF=0.0427;AMR_AF=0.0634;AFR_AF=0.087;EUR_AF=0.0686;SAS_AF=0.0685;AA=C|||;VT=SNP
6	33845796	rs12662717	C	G	100	PASS	AC=379;AF=0.0756789;AN=5008;NS=2504;DP=17684;EAS_AF=0.0278;AMR_AF=0.1398;AFR_AF=0.0061;EUR_AF=0.1938;SAS_AF=0.0521;AA=C|||;VT=SNP
6	33846143	rs4713711	T	C	100	PASS	AC=1514;AF=0.302316;AN=5008;NS=2504;DP=18390;EAS_AF=0.0754;AMR_AF=0.281;AFR_AF=0.5809;EUR_AF=0.3221;SAS_AF=0.1544;AA=C|||;VT=SNP
6	33846235	rs76953732	C	A	100	PASS	AC=359;AF=0.0716853;AN=5008;NS=2504;DP=20231;EAS_AF=0.1687;AMR_AF=0.1052;AFR_AF=0.0053;EUR_AF=0.0586;SAS_AF=0.0511;AA=C|||;VT=SNP
6	33846937	rs12205378	G	T	100	PASS	AC=408;AF=0.0814696;AN=5008;NS=2504;DP=19161;EAS_AF=0.0278;AMR_AF=0.1412;AFR_AF=0.0061;EUR_AF=0.1958;SAS_AF=0.0787;AA=G|||;VT=SNP
6	33847077	rs10947463	G	A	100	PASS	AC=375;AF=0.0748802;AN=5008;NS=2504;DP=19672;EAS_AF=0.0268;AMR_AF=0.1398;AFR_AF=0.0068;EUR_AF=0.1948;SAS_AF=0.047;AA=G|||;VT=SNP
6	33847531	rs12660597	A	G	100	PASS	AC=408;AF=0.0814696;AN=5008;NS=2504;DP=22517;EAS_AF=0.0278;AMR_AF=0.1412;AFR_AF=0.0061;EUR_AF=0.1958;SAS_AF=0.0787;AA=A|||;VT=SNP
6	33847919	rs6912350	A	C	100	PASS	AC=3229;AF=0.644768;AN=5008;NS=2504;DP=16948;EAS_AF=0.497;AMR_AF=0.7147;AFR_AF=0.6944;EUR_AF=0.6441;SAS_AF=0.681;AA=C|||;VT=SNP
6	33847969	rs62399262	G	T	100	PASS	AC=388;AF=0.077476;AN=5008;NS=2504;DP=16805;EAS_AF=0.0268;AMR_AF=0.1441;AFR_AF=0.0061;EUR_AF=0.1978;SAS_AF=0.0552;AA=G|||;VT=SNP
6	33848109	rs12214429	T	G	100	PASS	AC=442;AF=0.0882588;AN=5008;NS=2504;DP=15592;EAS_AF=0.0278;AMR_AF=0.147;AFR_AF=0.0454;EUR_AF=0.1978;SAS_AF=0.0542;AA=T|||;VT=SNP
6	33848314	rs11967476	G	A	100	PASS	AC=287;AF=0.0573083;AN=5008;NS=2504;DP=15965;EAS_AF=0.0437;AMR_AF=0.0605;AFR_AF=0.0492;EUR_AF=0.0686;SAS_AF=0.0685;AA=G|||;VT=SNP
6	33848557	rs9469622	G	A	100	PASS	AC=1713;AF=0.342053;AN=5008;NS=2504;DP=20509;EAS_AF=0.4196;AMR_AF=0.428;AFR_AF=0.1241;EUR_AF=0.3221;SAS_AF=0.5164;AA=G|||;VT=SNP
6	33849521	rs56372317	G	A	100	PASS	AC=288;AF=0.057508;AN=5008;NS=2504;DP=18909;EAS_AF=0.0437;AMR_AF=0.062;AFR_AF=0.0492;EUR_AF=0.0686;SAS_AF=0.0685;AA=G|||;VT=SNP
6	33849522	rs72887177	C	T	100	PASS	AC=1718;AF=0.343051;AN=5008;NS=2504;DP=18938;EAS_AF=0.4206;AMR_AF=0.4251;AFR_AF=0.1067;EUR_AF=0.3201;SAS_AF=0.5481;AA=C|||;VT=SNP
6	33849882	rs13208494	C	T	100	PASS	AC=389;AF=0.0776757;AN=5008;NS=2504;DP=18713;EAS_AF=0.0278;AMR_AF=0.1441;AFR_AF=0.0061;EUR_AF=0.1978;SAS_AF=0.0552;AA=C|||;VT=SNP
6	33850416	rs9461923	A	T	100	PASS	AC=2438;AF=0.486821;AN=5008;NS=2504;DP=21302;EAS_AF=0.4464;AMR_AF=0.5663;AFR_AF=0.4327;EUR_AF=0.5278;SAS_AF=0.5031;AA=T|||;VT=SNP
6	33851052	rs11759059	C	A	100	PASS	AC=657;AF=0.13119;AN=5008;NS=2504;DP=19792;EAS_AF=0.2183;AMR_AF=0.1412;AFR_AF=0.0605;EUR_AF=0.1531;SAS_AF=0.1074;AA=C|||;VT=SNP
6	33851133	rs16869650	G	A	100	PASS	AC=354;AF=0.0706869;AN=5008;NS=2504;DP=18926;EAS_AF=0.0427;AMR_AF=0.0648;AFR_AF=0.1014;EUR_AF=0.0696;SAS_AF=0.0634;AA=G|||;VT=SNP
6	33851173	rs16869652	G	A	100	PASS	AC=501;AF=0.10004;AN=5008;NS=2504;DP=18964;EAS_AF=0.0437;AMR_AF=0.1037;AFR_AF=0.171;EUR_AF=0.0915;SAS_AF=0.0685;AA=G|||;VT=SNP
6	33851349	rs41496945	C	A	100	PASS	AC=344;AF=0.0686901;AN=5008;NS=2504;DP=20638;EAS_AF=0.1687;AMR_AF=0.0922;AFR_AF=0.0053;EUR_AF=0.0527;SAS_AF=0.0511;AA=C|||;VT=SNP
6	33851967	rs1535938	C	T	100	PASS	AC=169;AF=0.033746;AN=5008;NS=2504;DP=17632;EAS_AF=0.0327;AMR_AF=0.0144;AFR_AF=0.034;EUR_AF=0.0318;SAS_AF=0.0501;AA=C|||;VT=SNP
6	33852090	rs184591875	C	T	100	PASS	AC=22;AF=0.00439297;AN=5008;NS=2504;DP=18928;EAS_AF=0.0218;AMR_AF=0;AFR_AF=0;EUR_AF=0;SAS_AF=0;AA=C|||;VT=SNP
6	33852504	rs744689	C	T	100	PASS	AC=1228;AF=0.245208;AN=5008;NS=2504;DP=19413;EAS_AF=0.249;AMR_AF=0.3256;AFR_AF=0.0325;EUR_AF=0.2644;SAS_AF=0.4519;AA=C|||;VT=SNP
6	33852711	rs74615643	G	C	100	PASS	AC=48;AF=0.00958466;AN=5008;NS=2504;DP=19950;EAS_AF=0.0437;AMR_AF=0;AFR_AF=0;EUR_AF=0;SAS_AF=0.0041;AA=G|||;VT=SNP
6	33852948	rs4711363	A	G	100	PASS	AC=1357;AF=0.270966;AN=5008;NS=2504;DP=20520;EAS_AF=0.0744;AMR_AF=0.2709;AFR_AF=0.4834;EUR_AF=0.3221;SAS_AF=0.1339;AA=G|||;VT=SNP
6	33853054	rs17530181	G	T	100	PASS	AC=151;AF=0.0301518;AN=5008;NS=2504;DP=20789;EAS_AF=0.0069;AMR_AF=0.0476;AFR_AF=0.0045;EUR_AF=0.0855;SAS_AF=0.0194;AA=G|||;VT=SNP
6	33853719	rs6935041	T	C	100	PASS	AC=2714;AF=0.541933;AN=5008;NS=2504;DP=18969;EAS_AF=0.4484;AMR_AF=0.6182;AFR_AF=0.5227;EUR_AF=0.5537;SAS_AF=0.5982;AA=C|||;VT=SNP
6	33853937	rs73744719	C	G	100	PASS	AC=166;AF=0.033147;AN=5008;NS=2504;DP=18082;EAS_AF=0.0437;AMR_AF=0.0086;AFR_AF=0.056;EUR_AF=0.0099;SAS_AF=0.0327;AA=C|||;VT=SNP
6	33854251	rs73744720	A	G	100	PASS	AC=171;AF=0.0341454;AN=5008;NS=2504;DP=19988;EAS_AF=0.0437;AMR_AF=0.0086;AFR_AF=0.059;EUR_AF=0.0099;SAS_AF=0.0337;AA=A|||;VT=SNP
6	33854816	rs9461924	C	A	100	PASS	AC=1346;AF=0.26877;AN=5008;NS=2504;DP=18033;EAS_AF=0.25;AMR_AF=0.3314;AFR_AF=0.0991;EUR_AF=0.2674;SAS_AF=0.4744;AA=C|||;VT=SNP
6	33856779	rs80340126	G	A	100	PASS	AC=349;AF=0.0696885;AN=5008;NS=2504;DP=16079;EAS_AF=0.1687;AMR_AF=0.1081;AFR_AF=0.0053;EUR_AF=0.0477;SAS_AF=0.0501;AA=G|||;VT=SNP
6	33856903	rs9461926	C	T	100	PASS	AC=2144;AF=0.428115;AN=5008;NS=2504;DP=17662;EAS_AF=0.4296;AMR_AF=0.4625;AFR_AF=0.4024;EUR_AF=0.3489;SAS_AF=0.5184;AA=C|||;VT=SNP
6	33857429	rs4713712	G	C	100	PASS	AC=182;AF=0.0363419;AN=5008;NS=2504;DP=18167;EAS_AF=0.0357;AMR_AF=0.0403;AFR_AF=0.0061;EUR_AF=0.0557;SAS_AF=0.0552;AA=G|||;VT=SNP
6	33857482	rs2274153	C	A	100	PASS	AC=1527;AF=0.304912;AN=5008;NS=2504;DP=17581;EAS_AF=0.2589;AMR_AF=0.2378;AFR_AF=0.5598;EUR_AF=0.2207;SAS_AF=0.1421;AA=A|||;VT=SNP
6	33857525	rs2274154	C	T	100	PASS	AC=623;AF=0.124401;AN=5008;NS=2504;DP=17803;EAS_AF=0.1885;AMR_AF=0.1311;AFR_AF=0.1135;EUR_AF=0.1233;SAS_AF=0.0695;AA=C|||;VT=SNP
6	33857560	rs2274155	C	A	100	PASS	AC=75;AF=0.014976;AN=5008;NS=2504;DP=16893;EAS_AF=0.0694;AMR_AF=0.0029;AFR_AF=0;EUR_AF=0.001;SAS_AF=0.002;AA=C|||;VT=SNP
6	33857564	rs2274156	C	T	100	PASS	AC=1688;AF=0.337061;AN=5008;NS=2504;DP=17015;EAS_AF=0.2946;AMR_AF=0.2738;AFR_AF=0.5545;EUR_AF=0.2734;SAS_AF=0.1973;AA=T|||;VT=SNP
6	33857688	rs9380386	G	A	100	PASS	AC=210;AF=0.0419329;AN=5008;NS=2504;DP=18055;EAS_AF=0.0446;AMR_AF=0.013;AFR_AF=0.0893;EUR_AF=0.0099;SAS_AF=0.0286;AA=G|||;VT=SNP
6	33857790	rs9380387	A	C	100	PASS	AC=206;AF=0.0411342;AN=5008;NS=2504;DP=20351;EAS_AF=0.0446;AMR_AF=0.0115;AFR_AF=0.087;EUR_AF=0.0099;SAS_AF=0.0286;AA=A|||;VT=SNP
6	33857987	rs6941423	C	T	100	PASS	AC=210;AF=0.0419329;AN=5008;NS=2504;DP=16348;EAS_AF=0.0407;AMR_AF=0.0447;AFR_AF=0.0068;EUR_AF=0.0606;SAS_AF=0.0695;AA=T|||;VT=SNP
6	33857991	rs6941273	A	G	100	PASS	AC=210;AF=0.0419329;AN=5008;NS=2504;DP=16204;EAS_AF=0.0407;AMR_AF=0.0447;AFR_AF=0.0068;EUR_AF=0.0606;SAS_AF=0.0695;AA=G|||;VT=SNP
6	33858153	rs10947464	G	C	100	PASS	AC=435;AF=0.086861;AN=5008;NS=2504;DP=18217;EAS_AF=0.0317;AMR_AF=0.147;AFR_AF=0.0061;EUR_AF=0.2058;SAS_AF=0.0879;AA=G|||;VT=SNP
6	33858199	rs6941621	A	G	100	PASS	AC=1572;AF=0.313898;AN=5008;NS=2504;DP=21156;EAS_AF=0.256;AMR_AF=0.2651;AFR_AF=0.5129;EUR_AF=0.2714;SAS_AF=0.183;AA=G|||;VT=SNP
6	33858494	rs9368780	G	C	100	PASS	AC=1341;AF=0.267772;AN=5008;NS=2504;DP=16804;EAS_AF=0.2292;AMR_AF=0.2219;AFR_AF=0.475;EUR_AF=0.2127;SAS_AF=0.1166;AA=G|||;VT=SNP
6	33859083	rs72887180	C	T	100	PASS	AC=215;AF=0.0429313;AN=5008;NS=2504;DP=15267;EAS_AF=0.0407;AMR_AF=0.0432;AFR_AF=0.0098;EUR_AF=0.0606;SAS_AF=0.0716;AA=C|||;VT=SNP
6	33859105	rs12191331	C	T	100	PASS	AC=1280;AF=0.255591;AN=5008;NS=2504;DP=18028;EAS_AF=0.25;AMR_AF=0.3285;AFR_AF=0.1021;EUR_AF=0.2545;SAS_AF=0.4182;AA=C|||;VT=SNP
6	33859513	rs72887181	G	A	100	PASS	AC=210;AF=0.0419329;AN=5008;NS=2504;DP=18148;EAS_AF=0.0407;AMR_AF=0.0418;AFR_AF=0.0068;EUR_AF=0.0606;SAS_AF=0.0716;AA=A|||;VT=SNP
6	33859796	rs72887182	C	A	100	PASS	AC=210;AF=0.0419329;AN=5008;NS=2504;DP=16094;EAS_AF=0.0407;AMR_AF=0.0418;AFR_AF=0.0068;EUR_AF=0.0606;SAS_AF=0.0716;AA=C|||;VT=SNP
6	33859814	rs72887183	G	A	100	PASS	AC=210;AF=0.0419329;AN=5008;NS=2504;DP=16284;EAS_AF=0.0407;AMR_AF=0.0418;AFR_AF=0.0068;EUR_AF=0.0606;SAS_AF=0.0716;AA=G|||;VT=SNP
6	33859836	rs2031376	C	T	100	PASS	AC=1276;AF=0.254792;AN=5008;NS=2504;DP=15794;EAS_AF=0.25;AMR_AF=0.3271;AFR_AF=0.0991;EUR_AF=0.2545;SAS_AF=0.4192;AA=C|||;VT=SNP
6	33859872	rs72887184	A	G	100	PASS	AC=210;AF=0.0419329;AN=5008;NS=2504;DP=15744;EAS_AF=0.0407;AMR_AF=0.0418;AFR_AF=0.0068;EUR_AF=0.0606;SAS_AF=0.0716;AA=A|||;VT=SNP
6	33859972	rs76032761	G	A	100	PASS	AC=39;AF=0.00778754;AN=5008;NS=2504;DP=17516;EAS_AF=0.002;AMR_AF=0.0202;AFR_AF=0.0008;EUR_AF=0.0179;SAS_AF=0.0041;AA=G|||;VT=SNP
6	33860035	rs72887185	G	C	100	PASS	AC=210;AF=0.0419329;AN=5008;NS=2504;DP=17000;EAS_AF=0.0407;AMR_AF=0.0418;AFR_AF=0.0068;EUR_AF=0.0606;SAS_AF=0.0716;AA=G|||;VT=SNP
6	33860194	rs12206636	A	G	100	PASS	AC=644;AF=0.128594;AN=5008;NS=2504;DP=18031;EAS_AF=0.0724;AMR_AF=0.1888;AFR_AF=0.0129;EUR_AF=0.2664;SAS_AF=0.1585;AA=G|||;VT=SNP
6	33860474	rs72887187	T	C	100	PASS	AC=210;AF=0.0419329;AN=5008;NS=2504;DP=13479;EAS_AF=0.0407;AMR_AF=0.0418;AFR_AF=0.0068;EUR_AF=0.0606;SAS_AF=0.0716;AA=C|||;VT=SNP
6	33861052	rs56034395	C	A	100	PASS	AC=207;AF=0.0413339;AN=5008;NS=2504;DP=13153;EAS_AF=0.0387;AMR_AF=0.0418;AFR_AF=0.0061;EUR_AF=0.0606;SAS_AF=0.0716;AA=A|||;VT=SNP
6	33861083	rs55827955	A	T	100	PASS	AC=1370;AF=0.273562;AN=5008;NS=2504;DP=12996;EAS_AF=0.249;AMR_AF=0.3631;AFR_AF=0.1346;EUR_AF=0.2783;SAS_AF=0.4182;AA=A|||;VT=SNP
6	33861124	rs55655633	A	T	100	PASS	AC=1370;AF=0.273562;AN=5008;NS=2504;DP=14047;EAS_AF=0.249;AMR_AF=0.3631;AFR_AF=0.1346;EUR_AF=0.2783;SAS_AF=0.4182;AA=A|||;VT=SNP
6	33861670	rs3800333	A	T	100	PASS	AC=377;AF=0.0752796;AN=5008;NS=2504;DP=13376;EAS_AF=0.1677;AMR_AF=0.1095;AFR_AF=0.0212;EUR_AF=0.0517;SAS_AF=0.0532;AA=A|||;VT=SNP
6	33861679	rs2031377	C	T	100	PASS	AC=3923;AF=0.783347;AN=5008;NS=2504;DP=13130;EAS_AF=0.751;AMR_AF=0.8545;AFR_AF=0.7776;EUR_AF=0.7853;SAS_AF=0.772;AA=T|||;VT=SNP
6	33861693	rs3800335	A	G	100	PASS	AC=496;AF=0.0990415;AN=5008;NS=2504;DP=12798;EAS_AF=0.0317;AMR_AF=0.1527;AFR_AF=0.0469;EUR_AF=0.2097;SAS_AF=0.0869;AA=A|||;VT=SNP
6	33861711	rs2031378	G	A	100	PASS	AC=1253;AF=0.2502;AN=5008;NS=2504;DP=12906;EAS_AF=0.249;AMR_AF=0.3559;AFR_AF=0.0567;EUR_AF=0.2724;SAS_AF=0.4151;AA=G|||;VT=SNP
6	33861754	rs3800337	G	C	100	PASS	AC=416;AF=0.0830671;AN=5008;NS=2504;DP=14190;EAS_AF=0.0823;AMR_AF=0.0591;AFR_AF=0.0877;EUR_AF=0.0765;SAS_AF=0.1012;AA=C|||;VT=SNP
6	33861881	rs73418523	A	C	100	PASS	AC=633;AF=0.126398;AN=5008;NS=2504;DP=17277;EAS_AF=0.0258;AMR_AF=0.0562;AFR_AF=0.3517;EUR_AF=0.0626;SAS_AF=0.0409;AA=A|||;VT=SNP
6	33862023	rs72887188	C	T	100	PASS	AC=397;AF=0.0792732;AN=5008;NS=2504;DP=20113;EAS_AF=0.0823;AMR_AF=0.0504;AFR_AF=0.084;EUR_AF=0.0686;SAS_AF=0.1012;AA=C|||;VT=SNP
6	33862168	rs12196992	G	C	100	PASS	AC=403;AF=0.0804712;AN=5008;NS=2504;DP=20081;EAS_AF=0.0268;AMR_AF=0.1484;AFR_AF=0.0061;EUR_AF=0.2097;SAS_AF=0.0552;AA=G|||;VT=SNP
6	33862250	rs73744729	A	G	100	PASS	AC=192;AF=0.0383387;AN=5008;NS=2504;DP=21116;EAS_AF=0.0437;AMR_AF=0.0086;AFR_AF=0.0779;EUR_AF=0.0099;SAS_AF=0.0297;AA=A|||;VT=SNP
6	33862349	rs72887189	A	G	100	PASS	AC=409;AF=0.0816693;AN=5008;NS=2504;DP=21188;EAS_AF=0.0823;AMR_AF=0.0519;AFR_AF=0.0908;EUR_AF=0.0706;SAS_AF=0.1012;AA=G|||;VT=SNP
6	33862385	rs72887190	T	C	100	PASS	AC=409;AF=0.0816693;AN=5008;NS=2504;DP=21202;EAS_AF=0.0823;AMR_AF=0.0519;AFR_AF=0.0908;EUR_AF=0.0706;SAS_AF=0.1012;AA=C|||;VT=SNP
6	33862507	rs72887192	C	T	100	PASS	AC=400;AF=0.0798722;AN=5008;NS=2504;DP=20744;EAS_AF=0.0823;AMR_AF=0.0519;AFR_AF=0.0847;EUR_AF=0.0696;SAS_AF=0.1012;AA=T|||;VT=SNP
6	33862600	rs6923516	A	T	100	PASS	AC=341;AF=0.0680911;AN=5008;NS=2504;DP=18271;EAS_AF=0.0258;AMR_AF=0.0274;AFR_AF=0.1679;EUR_AF=0.0348;SAS_AF=0.0399;AA=A|||;VT=SNP
6	33862633	rs9469623	G	A	100	PASS	AC=1282;AF=0.25599;AN=5008;NS=2504;DP=16918;EAS_AF=0.2431;AMR_AF=0.3573;AFR_AF=0.0885;EUR_AF=0.2714;SAS_AF=0.408;AA=T|||;VT=SNP
6	33862714	rs73744736	G	A	100	PASS	AC=202;AF=0.0403355;AN=5008;NS=2504;DP=15119;EAS_AF=0.0437;AMR_AF=0.0101;AFR_AF=0.0847;EUR_AF=0.0099;SAS_AF=0.0297;AA=G|||;VT=SNP
6	33862855	rs3823428	C	G	100	PASS	AC=1299;AF=0.259385;AN=5008;NS=2504;DP=17379;EAS_AF=0.246;AMR_AF=0.3588;AFR_AF=0.0893;EUR_AF=0.2753;SAS_AF=0.4162;AA=C|||;VT=SNP
6	33863002	rs3800338	C	T	100	PASS	AC=431;AF=0.0860623;AN=5008;NS=2504;DP=17698;EAS_AF=0.0308;AMR_AF=0.1499;AFR_AF=0.0061;EUR_AF=0.2028;SAS_AF=0.0859;AA=C|||;VT=SNP
6	33863662	rs1998630	A	G	100	PASS	AC=3819;AF=0.76258;AN=5008;NS=2504;DP=20245;EAS_AF=0.6032;AMR_AF=0.7666;AFR_AF=0.9289;EUR_AF=0.7296;SAS_AF=0.7331;AA=G|||;VT=SNP
6	33863667	rs78084314	C	T	100	PASS	AC=206;AF=0.0411342;AN=5008;NS=2504;DP=20278;EAS_AF=0.0248;AMR_AF=0.0187;AFR_AF=0.0719;EUR_AF=0.0328;SAS_AF=0.0409;AA=T|||;VT=SNP
6	33864137	rs6903171	G	C	100	PASS	AC=834;AF=0.166534;AN=5008;NS=2504;DP=20136;EAS_AF=0.0833;AMR_AF=0.0965;AFR_AF=0.3351;EUR_AF=0.1372;SAS_AF=0.1043;AA=G|||;VT=SNP
6	33864237	rs942505	A	C	100	PASS	AC=4332;AF=0.865016;AN=5008;NS=2504;DP=18873;EAS_AF=0.7877;AMR_AF=0.9121;AFR_AF=0.9887;EUR_AF=0.8141;SAS_AF=0.7965;AA=C|||;VT=SNP
6	33864288	rs12190850	C	G	100	PASS	AC=205;AF=0.0409345;AN=5008;NS=2504;DP=19673;EAS_AF=0.0278;AMR_AF=0.0476;AFR_AF=0.0174;EUR_AF=0.0795;SAS_AF=0.0419;AA=C|||;VT=SNP
6	33864354	rs7741871	G	A	100	PASS	AC=954;AF=0.190495;AN=5008;NS=2504;DP=19117;EAS_AF=0.0942;AMR_AF=0.2291;AFR_AF=0.1755;EUR_AF=0.2962;SAS_AF=0.1738;AA=A|||;VT=SNP
6	33864998	rs3800341	G	A	100	PASS	AC=3544;AF=0.707668;AN=5008;NS=2504;DP=17567;EAS_AF=0.7728;AMR_AF=0.7781;AFR_AF=0.4554;EUR_AF=0.7793;SAS_AF=0.8579;AA=A|||;VT=SNP
6	33865119	rs1408503	A	G	100	PASS	AC=4682;AF=0.934904;AN=5008;NS=2504;DP=16275;EAS_AF=0.8958;AMR_AF=0.9452;AFR_AF=0.9977;EUR_AF=0.8857;SAS_AF=0.9335;AA=G|||;VT=SNP
6	33865343	rs10947465	G	T	100	PASS	AC=1003;AF=0.20028;AN=5008;NS=2504;DP=21183;EAS_AF=0.2073;AMR_AF=0.1527;AFR_AF=0.0598;EUR_AF=0.2495;SAS_AF=0.3661;AA=G|||;VT=SNP
6	33865380	rs4713714	C	T	100	PASS	AC=1471;AF=0.29373;AN=5008;NS=2504;DP=20576;EAS_AF=0.3115;AMR_AF=0.3876;AFR_AF=0.18;EUR_AF=0.325;SAS_AF=0.3303;AA=T|||;VT=SNP
6	33866059	rs10485346	G	A	100	PASS	AC=2291;AF=0.457468;AN=5008;NS=2504;DP=22274;EAS_AF=0.4117;AMR_AF=0.5663;AFR_AF=0.4387;EUR_AF=0.4821;SAS_AF=0.4274;AA=G|||;VT=SNP
6	33866199	rs79049103	G	C	100	PASS	AC=49;AF=0.00978435;AN=5008;NS=2504;DP=18410;EAS_AF=0.0466;AMR_AF=0.0029;AFR_AF=0;EUR_AF=0;SAS_AF=0;AA=G|||;VT=SNP
6	33866907	rs942506	C	T	100	PASS	AC=4582;AF=0.914936;AN=5008;NS=2504;DP=20050;EAS_AF=0.8671;AMR_AF=0.9452;AFR_AF=0.9682;EUR_AF=0.8787;SAS_AF=0.908;AA=T|||;VT=SNP
6	33867440	rs6457747	C	T	100	PASS	AC=4583;AF=0.915136;AN=5008;NS=2504;DP=22350;EAS_AF=0.87;AMR_AF=0.9452;AFR_AF=0.9675;EUR_AF=0.8787;SAS_AF=0.907;AA=C|||;VT=SNP
6	33867461	rs9394178	C	T	100	PASS	AC=768;AF=0.153355;AN=5008;NS=2504;DP=22122;EAS_AF=0.1488;AMR_AF=0.0879;AFR_AF=0.0681;EUR_AF=0.1809;SAS_AF=0.2914;AA=C|||;VT=SNP
6	33867470	rs6921366	A	G	100	PASS	AC=4582;AF=0.914936;AN=5008;NS=2504;DP=21709;EAS_AF=0.869;AMR_AF=0.9452;AFR_AF=0.9675;EUR_AF=0.8787;SAS_AF=0.907;AA=G|||;VT=SNP
6	33867897	rs4713715	A	G	100	PASS	AC=4587;AF=0.915935;AN=5008;NS=2504;DP=18390;EAS_AF=0.871;AMR_AF=0.9452;AFR_AF=0.9682;EUR_AF=0.8797;SAS_AF=0.908;AA=G|||;VT=SNP
6	33867900	rs4713716	G	A	100	PASS	AC=4584;AF=0.915335;AN=5008;NS=2504;DP=18525;EAS_AF=0.8681;AMR_AF=0.9452;AFR_AF=0.9682;EUR_AF=0.8797;SAS_AF=0.908;AA=A|||;VT=SNP
6	33867921	rs4713717	A	G	100	PASS	AC=4583;AF=0.915136;AN=5008;NS=2504;DP=18312;EAS_AF=0.87;AMR_AF=0.9452;AFR_AF=0.9675;EUR_AF=0.8797;SAS_AF=0.9059;AA=G|||;VT=SNP
6	33868409	rs12198492	G	C	100	PASS	AC=292;AF=0.0583067;AN=5008;NS=2504;DP=15592;EAS_AF=0.0734;AMR_AF=0.0706;AFR_AF=0.0507;EUR_AF=0.0517;SAS_AF=0.0511;AA=G|||;VT=SNP
6	33868579	rs116782129	A	G	100	PASS	AC=281;AF=0.0561102;AN=5008;NS=2504;DP=13188;EAS_AF=0.0099;AMR_AF=0.0317;AFR_AF=0.1142;EUR_AF=0.0646;SAS_AF=0.0337;AA=A|||;VT=SNP
6	33868589	rs12198509	C	A	100	PASS	AC=883;AF=0.176318;AN=5008;NS=2504;DP=12624;EAS_AF=0.12;AMR_AF=0.2032;AFR_AF=0.2148;EUR_AF=0.2306;SAS_AF=0.1074;AA=C|||;VT=SNP
6	33868647	rs12198623	G	A	100	PASS	AC=291;AF=0.058107;AN=5008;NS=2504;DP=11613;EAS_AF=0.0734;AMR_AF=0.0706;AFR_AF=0.0507;EUR_AF=0.0517;SAS_AF=0.0501;AA=G|||;VT=SNP
6	33868879	rs9368781	A	G	100	PASS	AC=4793;AF=0.957069;AN=5008;NS=2504;DP=18479;EAS_AF=0.998;AMR_AF=0.9481;AFR_AF=0.997;EUR_AF=0.8817;SAS_AF=0.9448;AA=G|||;VT=SNP
6	33869542	rs2147423	C	G	100	PASS	AC=4771;AF=0.952676;AN=5008;NS=2504;DP=16622;EAS_AF=0.996;AMR_AF=0.9496;AFR_AF=0.9811;EUR_AF=0.8817;SAS_AF=0.9448;AA=G|||;VT=SNP
6	33869621	rs1535940	A	G	100	PASS	AC=4802;AF=0.958866;AN=5008;NS=2504;DP=18192;EAS_AF=0.998;AMR_AF=0.951;AFR_AF=0.997;EUR_AF=0.8817;SAS_AF=0.9519;AA=G|||;VT=SNP
6	33869738	rs9366832	G	C	100	PASS	AC=767;AF=0.153155;AN=5008;NS=2504;DP=18843;EAS_AF=0.1657;AMR_AF=0.0951;AFR_AF=0.0091;EUR_AF=0.1948;SAS_AF=0.3333;AA=g|||;VT=SNP
6	33869806	rs9296102	G	A	100	PASS	AC=2234;AF=0.446086;AN=5008;NS=2504;DP=18122;EAS_AF=0.4474;AMR_AF=0.3487;AFR_AF=0.5847;EUR_AF=0.3459;SAS_AF=0.4294;AA=G|||;VT=SNP
6	33869981	rs4711364	C	A	100	PASS	AC=4614;AF=0.921326;AN=5008;NS=2504;DP=21232;EAS_AF=0.994;AMR_AF=0.9395;AFR_AF=0.8472;EUR_AF=0.8787;SAS_AF=0.9775;AA=A|||;VT=SNP
6	33869994	rs4711365	G	A	100	PASS	AC=4818;AF=0.962061;AN=5008;NS=2504;DP=21575;EAS_AF=0.998;AMR_AF=0.951;AFR_AF=0.9811;EUR_AF=0.8827;SAS_AF=0.9888;AA=G|||;VT=SNP
6	33869999	rs12215482	A	G	100	PASS	AC=1347;AF=0.26897;AN=5008;NS=2504;DP=21768;EAS_AF=0.2202;AMR_AF=0.2781;AFR_AF=0.3086;EUR_AF=0.3101;SAS_AF=0.2168;AA=A|||;VT=SNP
6	33870152	rs10807129	A	G	100	PASS	AC=4817;AF=0.961861;AN=5008;NS=2504;DP=19618;EAS_AF=0.998;AMR_AF=0.9524;AFR_AF=0.9811;EUR_AF=0.8817;SAS_AF=0.9877;AA=G|||;VT=SNP
6	33870236	rs1535941	G	T	100	PASS	AC=4818;AF=0.962061;AN=5008;NS=2504;DP=17813;EAS_AF=0.998;AMR_AF=0.951;AFR_AF=0.9811;EUR_AF=0.8827;SAS_AF=0.9888;AA=G|||;VT=SNP
6	33871167	rs16869672	C	T	100	PASS	AC=171;AF=0.0341454;AN=5008;NS=2504;DP=19957;EAS_AF=0.1052;AMR_AF=0.0908;AFR_AF=0;EUR_AF=0.001;SAS_AF=0.001;AA=C|||;VT=SNP
6	33872149	rs6457748	G	A	100	PASS	AC=3147;AF=0.628395;AN=5008;NS=2504;DP=18308;EAS_AF=0.6161;AMR_AF=0.5836;AFR_AF=0.5197;EUR_AF=0.665;SAS_AF=0.7822;AA=A|||;VT=SNP
6	33872257	rs9394179	T	C	100	PASS	AC=2553;AF=0.509784;AN=5008;NS=2504;DP=18542;EAS_AF=0.3413;AMR_AF=0.4438;AFR_AF=0.6006;EUR_AF=0.5984;SAS_AF=0.5164;AA=G|||;VT=SNP
6	33872374	rs151006140	C	T	100	PASS	AC=65;AF=0.0129792;AN=5008;NS=2504;DP=17368;EAS_AF=0.005;AMR_AF=0.0029;AFR_AF=0.0008;EUR_AF=0.0268;SAS_AF=0.0307;AA=C|||;VT=SNP
6	33872561	rs4713719	G	A	100	PASS	AC=1882;AF=0.375799;AN=5008;NS=2504;DP=19990;EAS_AF=0.3641;AMR_AF=0.3473;AFR_AF=0.3941;EUR_AF=0.2903;SAS_AF=0.4714;AA=A|||;VT=SNP
6	33872616	rs9368782	A	G	100	PASS	AC=1314;AF=0.26238;AN=5008;NS=2504;DP=18457;EAS_AF=0.3462;AMR_AF=0.2507;AFR_AF=0.1604;EUR_AF=0.2525;SAS_AF=0.3323;AA=A|||;VT=SNP
6	33873178	rs6905327	T	A	100	PASS	AC=4186;AF=0.835863;AN=5008;NS=2504;DP=19696;EAS_AF=0.8512;AMR_AF=0.8098;AFR_AF=0.8132;EUR_AF=0.7803;SAS_AF=0.9264;AA=a|||;VT=SNP
6	33873375	rs72887195	C	T	100	PASS	AC=91;AF=0.0181709;AN=5008;NS=2504;DP=22606;EAS_AF=0.004;AMR_AF=0.0937;AFR_AF=0;EUR_AF=0.0179;SAS_AF=0.0041;AA=C|||;VT=SNP
6	33873590	rs75229720	G	T	100	PASS	AC=403;AF=0.0804712;AN=5008;NS=2504;DP=19277;EAS_AF=0.1429;AMR_AF=0.1167;AFR_AF=0.0802;EUR_AF=0.0268;SAS_AF=0.046;AA=G|||;VT=SNP
6	33873699	rs4563711	C	T	100	PASS	AC=3639;AF=0.726637;AN=5008;NS=2504;DP=21093;EAS_AF=0.7708;AMR_AF=0.7147;AFR_AF=0.646;EUR_AF=0.7097;SAS_AF=0.816;AA=C|||;VT=SNP
6	33873980	rs9380388	G	C	100	PASS	AC=980;AF=0.195687;AN=5008;NS=2504;DP=18852;EAS_AF=0.126;AMR_AF=0.1556;AFR_AF=0.1619;EUR_AF=0.2465;SAS_AF=0.2894;AA=G|||;VT=SNP
6	33874000	rs12199670	G	C	100	PASS	AC=452;AF=0.0902556;AN=5008;NS=2504;DP=19233;EAS_AF=0.0764;AMR_AF=0.0821;AFR_AF=0.1082;EUR_AF=0.0666;SAS_AF=0.1104;AA=G|||;VT=SNP
6	33874378	rs12526291	C	T	100	PASS	AC=169;AF=0.033746;AN=5008;NS=2504;DP=18457;EAS_AF=0.1042;AMR_AF=0.0908;AFR_AF=0;EUR_AF=0;SAS_AF=0.001;AA=C|||;VT=SNP
6	33874440	rs17535965	G	A	100	PASS	AC=672;AF=0.134185;AN=5008;NS=2504;DP=18710;EAS_AF=0.1329;AMR_AF=0.1671;AFR_AF=0.0802;EUR_AF=0.2078;SAS_AF=0.1094;AA=G|||;VT=SNP
6	33874951	rs9469624	G	A	100	PASS	AC=452;AF=0.0902556;AN=5008;NS=2504;DP=18064;EAS_AF=0.0794;AMR_AF=0.0821;AFR_AF=0.1074;EUR_AF=0.0646;SAS_AF=0.1104;AA=G|||;VT=SNP
6	33875350	rs942507	C	T	100	PASS	AC=3859;AF=0.770567;AN=5008;NS=2504;DP=16877;EAS_AF=0.7758;AMR_AF=0.7421;AFR_AF=0.7209;EUR_AF=0.7903;SAS_AF=0.8323;AA=C|||;VT=SNP
6	33875412	rs9348930	G	A	100	PASS	AC=452;AF=0.0902556;AN=5008;NS=2504;DP=16383;EAS_AF=0.1101;AMR_AF=0.0533;AFR_AF=0.0015;EUR_AF=0.1252;SAS_AF=0.18;AA=G|||;VT=SNP
6	33875499	rs746504	G	A	100	PASS	AC=970;AF=0.19369;AN=5008;NS=2504;DP=16475;EAS_AF=0.126;AMR_AF=0.1556;AFR_AF=0.1513;EUR_AF=0.2495;SAS_AF=0.2904;AA=G|||;VT=SNP
6	33875740	rs732673	A	G	100	PASS	AC=238;AF=0.047524;AN=5008;NS=2504;DP=18802;EAS_AF=0.1181;AMR_AF=0.1009;AFR_AF=0.0023;EUR_AF=0.001;SAS_AF=0.046;AA=A|||;VT=SNP
6	33875999	rs73744913	C	T	100	PASS	AC=452;AF=0.0902556;AN=5008;NS=2504;DP=21278;EAS_AF=0.0794;AMR_AF=0.0821;AFR_AF=0.1074;EUR_AF=0.0646;SAS_AF=0.1104;AA=C|||;VT=SNP
6	33876016	rs745222	G	A	100	PASS	AC=4589;AF=0.916334;AN=5008;NS=2504;DP=21377;EAS_AF=0.995;AMR_AF=0.9207;AFR_AF=0.8949;EUR_AF=0.8082;SAS_AF=0.9724;AA=G|||;VT=SNP
6	33876082	rs16869677	C	T	100	PASS	AC=424;AF=0.0846645;AN=5008;NS=2504;DP=21115;EAS_AF=0.0784;AMR_AF=0.0793;AFR_AF=0.0915;EUR_AF=0.0636;SAS_AF=0.1074;AA=C|||;VT=SNP
6	33876215	rs732675	C	T	100	PASS	AC=420;AF=0.0838658;AN=5008;NS=2504;DP=17531;EAS_AF=0.1409;AMR_AF=0.1167;AFR_AF=0.0946;EUR_AF=0.0268;SAS_AF=0.046;AA=C|||;VT=SNP
6	33876292	rs732674	C	T	100	PASS	AC=4087;AF=0.816094;AN=5008;NS=2504;DP=15864;EAS_AF=0.8522;AMR_AF=0.8012;AFR_AF=0.7421;EUR_AF=0.7803;SAS_AF=0.9264;AA=C|||;VT=SNP
6	33876434	rs12523795	A	G	100	PASS	AC=442;AF=0.0882588;AN=5008;NS=2504;DP=18604;EAS_AF=0.1429;AMR_AF=0.1196;AFR_AF=0.1082;EUR_AF=0.0268;SAS_AF=0.046;AA=A|||;VT=SNP
6	33876600	rs17596180	A	G	100	PASS	AC=677;AF=0.135184;AN=5008;NS=2504;DP=18463;EAS_AF=0.1349;AMR_AF=0.1671;AFR_AF=0.0817;EUR_AF=0.2087;SAS_AF=0.1094;AA=A|||;VT=SNP
6	33877134	rs78372378	T	C	100	PASS	AC=68;AF=0.0135783;AN=5008;NS=2504;DP=19458;EAS_AF=0.006;AMR_AF=0.0029;AFR_AF=0.0008;EUR_AF=0.0268;SAS_AF=0.0327;AA=T|||;VT=SNP
6	33877293	rs4713720	G	C	100	PASS	AC=449;AF=0.0896565;AN=5008;NS=2504;DP=15266;EAS_AF=0.1458;AMR_AF=0.134;AFR_AF=0.0862;EUR_AF=0.0457;SAS_AF=0.0501;AA=G|||;VT=SNP
6	33878775	rs747889	A	C	100	PASS	AC=665;AF=0.132788;AN=5008;NS=2504;DP=18841;EAS_AF=0.123;AMR_AF=0.1657;AFR_AF=0.0756;EUR_AF=0.2078;SAS_AF=0.1196;AA=C|||;VT=SNP
6	33879773	rs13205164	C	T	100	PASS	AC=824;AF=0.164537;AN=5008;NS=2504;DP=19124;EAS_AF=0.1776;AMR_AF=0.1859;AFR_AF=0.1241;EUR_AF=0.2177;SAS_AF=0.136;AA=C|||;VT=SNP
6	33879800	rs4711366	G	A	100	PASS	AC=1322;AF=0.263978;AN=5008;NS=2504;DP=18696;EAS_AF=0.3075;AMR_AF=0.2968;AFR_AF=0.2769;EUR_AF=0.2237;SAS_AF=0.2198;AA=G|||;VT=SNP
6	33879919	rs16869708	G	A	100	PASS	AC=169;AF=0.033746;AN=5008;NS=2504;DP=21201;EAS_AF=0.1042;AMR_AF=0.0908;AFR_AF=0;EUR_AF=0;SAS_AF=0.001;AA=G|||;VT=SNP
6	33880010	rs1107713	T	A	100	PASS	AC=374;AF=0.0746805;AN=5008;NS=2504;DP=22182;EAS_AF=0.0635;AMR_AF=0.0663;AFR_AF=0.1165;EUR_AF=0.0378;SAS_AF=0.0736;AA=A|||;VT=SNP
6	33880480	rs12191571	T	C	100	PASS	AC=408;AF=0.0814696;AN=5008;NS=2504;DP=18870;EAS_AF=0.0645;AMR_AF=0.0677;AFR_AF=0.1362;EUR_AF=0.0388;SAS_AF=0.0787;AA=C|||;VT=SNP
6	33881570	rs9469625	T	A	100	PASS	AC=374;AF=0.0746805;AN=5008;NS=2504;DP=18378;EAS_AF=0.0635;AMR_AF=0.0648;AFR_AF=0.1165;EUR_AF=0.0378;SAS_AF=0.0746;AA=T|||;VT=SNP
6	33881804	rs79756150	T	C	100	PASS	AC=169;AF=0.033746;AN=5008;NS=2504;DP=18146;EAS_AF=0.0625;AMR_AF=0.0375;AFR_AF=0.0121;EUR_AF=0.0308;SAS_AF=0.0337;AA=T|||;VT=SNP
6	33881862	rs9469626	T	C	100	PASS	AC=369;AF=0.0736821;AN=5008;NS=2504;DP=19399;EAS_AF=0.0645;AMR_AF=0.0663;AFR_AF=0.1082;EUR_AF=0.0388;SAS_AF=0.0777;AA=T|||;VT=SNP
6	33882661	rs4713722	C	T	100	PASS	AC=1014;AF=0.202476;AN=5008;NS=2504;DP=16848;EAS_AF=0.3333;AMR_AF=0.2565;AFR_AF=0.2209;EUR_AF=0.0606;SAS_AF=0.1503;AA=C|||;VT=SNP
6	33882737	rs36095346	G	A	100	PASS	AC=609;AF=0.121605;AN=5008;NS=2504;DP=18252;EAS_AF=0.1181;AMR_AF=0.1643;AFR_AF=0.0492;EUR_AF=0.2048;SAS_AF=0.1074;AA=G|||;VT=SNP
6	33882893	rs9469627	C	T	100	PASS	AC=354;AF=0.0706869;AN=5008;NS=2504;DP=20806;EAS_AF=0.0645;AMR_AF=0.0648;AFR_AF=0.0976;EUR_AF=0.0388;SAS_AF=0.0777;AA=C|||;VT=SNP
6	33883239	rs59611552	C	T	100	PASS	AC=408;AF=0.0814696;AN=5008;NS=2504;DP=18503;EAS_AF=0.0645;AMR_AF=0.0663;AFR_AF=0.1369;EUR_AF=0.0388;SAS_AF=0.0787;AA=T|||;VT=SNP
6	33883849	rs9461928	G	A	100	PASS	AC=391;AF=0.0780751;AN=5008;NS=2504;DP=19248;EAS_AF=0.0635;AMR_AF=0.0663;AFR_AF=0.1286;EUR_AF=0.0378;SAS_AF=0.0746;AA=A|||;VT=SNP
6	33884103	rs9461929	G	A	100	PASS	AC=340;AF=0.0678914;AN=5008;NS=2504;DP=16584;EAS_AF=0.0635;AMR_AF=0.0648;AFR_AF=0.09;EUR_AF=0.0378;SAS_AF=0.0757;AA=G|||;VT=SNP
6	33884459	rs142776031	G	A	100	PASS	AC=78;AF=0.0155751;AN=5008;NS=2504;DP=16649;EAS_AF=0.0109;AMR_AF=0.0245;AFR_AF=0.0068;EUR_AF=0.0338;SAS_AF=0.0072;AA=G|||;VT=SNP
6	33884492	rs57423367	C	T	100	PASS	AC=229;AF=0.0457268;AN=5008;NS=2504;DP=16498;EAS_AF=0.129;AMR_AF=0.0951;AFR_AF=0.0023;EUR_AF=0.001;SAS_AF=0.0297;AA=C|||;VT=SNP
6	33884557	rs56673015	T	A	100	PASS	AC=409;AF=0.0816693;AN=5008;NS=2504;DP=16320;EAS_AF=0.0645;AMR_AF=0.0677;AFR_AF=0.1369;EUR_AF=0.0388;SAS_AF=0.0787;AA=T|||;VT=SNP
6	33884570	rs11757618	C	A	100	PASS	AC=898;AF=0.179313;AN=5008;NS=2504;DP=15705;EAS_AF=0.126;AMR_AF=0.1556;AFR_AF=0.112;EUR_AF=0.2475;SAS_AF=0.272;AA=C|||;VT=SNP
6	33884674	rs12216099	T	C	100	PASS	AC=410;AF=0.081869;AN=5008;NS=2504;DP=18759;EAS_AF=0.0645;AMR_AF=0.0663;AFR_AF=0.1377;EUR_AF=0.0398;SAS_AF=0.0787;AA=C|||;VT=SNP
6	33884731	rs6941036	T	C	100	PASS	AC=580;AF=0.115815;AN=5008;NS=2504;DP=19403;EAS_AF=0.1448;AMR_AF=0.1455;AFR_AF=0.1823;EUR_AF=0.0427;SAS_AF=0.0501;AA=T|||;VT=SNP
6	33884792	rs9469628	A	G	100	PASS	AC=409;AF=0.0816693;AN=5008;NS=2504;DP=19831;EAS_AF=0.0645;AMR_AF=0.0663;AFR_AF=0.1377;EUR_AF=0.0388;SAS_AF=0.0787;AA=A|||;VT=SNP
6	33884887	rs9469629	T	C	100	PASS	AC=406;AF=0.0810703;AN=5008;NS=2504;DP=18714;EAS_AF=0.0645;AMR_AF=0.0663;AFR_AF=0.1354;EUR_AF=0.0388;SAS_AF=0.0787;AA=C|||;VT=SNP
6	33886554	rs12174422	A	T	100	PASS	AC=1972;AF=0.39377;AN=5008;NS=2504;DP=18607;EAS_AF=0.5407;AMR_AF=0.3963;AFR_AF=0.3298;EUR_AF=0.2843;SAS_AF=0.4397;AA=T|||;VT=SNP
6	33886682	rs12665045	G	A	100	PASS	AC=571;AF=0.114018;AN=5008;NS=2504;DP=16461;EAS_AF=0.1161;AMR_AF=0.1484;AFR_AF=0.0454;EUR_AF=0.1889;SAS_AF=0.1033;AA=G|||;VT=SNP
6	33886844	rs11969392	C	T	100	PASS	AC=1971;AF=0.39357;AN=5008;NS=2504;DP=20525;EAS_AF=0.5407;AMR_AF=0.3963;AFR_AF=0.3298;EUR_AF=0.2843;SAS_AF=0.4387;AA=C|||;VT=SNP
6	33887059	rs2477225	G	A	100	PASS	AC=2487;AF=0.496605;AN=5008;NS=2504;DP=20105;EAS_AF=0.3938;AMR_AF=0.4885;AFR_AF=0.5575;EUR_AF=0.5596;SAS_AF=0.4611;AA=A|||;VT=SNP
6	33887067	rs4711367	C	A	100	PASS	AC=2274;AF=0.454073;AN=5008;NS=2504;DP=20294;EAS_AF=0.6052;AMR_AF=0.4597;AFR_AF=0.3865;EUR_AF=0.3231;SAS_AF=0.5204;AA=C|||;VT=SNP
6	33887074	rs4713723	A	C	100	PASS	AC=2275;AF=0.454273;AN=5008;NS=2504;DP=20343;EAS_AF=0.6052;AMR_AF=0.4597;AFR_AF=0.3873;EUR_AF=0.3231;SAS_AF=0.5204;AA=A|||;VT=SNP
6	33887368	rs9368783	A	C	100	PASS	AC=856;AF=0.170927;AN=5008;NS=2504;DP=20975;EAS_AF=0.127;AMR_AF=0.1499;AFR_AF=0.0681;EUR_AF=0.2475;SAS_AF=0.2914;AA=A|||;VT=SNP
6	33887905	rs12216247	G	C	100	PASS	AC=370;AF=0.0738818;AN=5008;NS=2504;DP=20029;EAS_AF=0.0645;AMR_AF=0.0648;AFR_AF=0.1089;EUR_AF=0.0388;SAS_AF=0.0787;AA=G|||;VT=SNP
6	33887915	rs75167639	A	T	100	PASS	AC=99;AF=0.0197684;AN=5008;NS=2504;DP=20227;EAS_AF=0.0446;AMR_AF=0.0778;AFR_AF=0;EUR_AF=0;SAS_AF=0;AA=A|||;VT=SNP
6	33887980	rs12216193	C	T	100	PASS	AC=356;AF=0.0710863;AN=5008;NS=2504;DP=19162;EAS_AF=0.0645;AMR_AF=0.0648;AFR_AF=0.0976;EUR_AF=0.0388;SAS_AF=0.0798;AA=C|||;VT=SNP
6	33888468	rs9469631	A	T	100	PASS	AC=370;AF=0.0738818;AN=5008;NS=2504;DP=18334;EAS_AF=0.0645;AMR_AF=0.0648;AFR_AF=0.1089;EUR_AF=0.0388;SAS_AF=0.0787;AA=A|||;VT=SNP
6	33888546	rs2477226	G	A	100	PASS	AC=1984;AF=0.396166;AN=5008;NS=2504;DP=17868;EAS_AF=0.253;AMR_AF=0.3588;AFR_AF=0.3994;EUR_AF=0.5328;SAS_AF=0.4254;AA=G|||;VT=SNP
6	33888556	rs2477227	T	G	100	PASS	AC=2866;AF=0.572284;AN=5008;NS=2504;DP=17566;EAS_AF=0.4583;AMR_AF=0.5533;AFR_AF=0.6664;EUR_AF=0.5984;SAS_AF=0.5491;AA=T|||;VT=SNP
6	33888618	rs2499757	A	G	100	PASS	AC=2498;AF=0.498802;AN=5008;NS=2504;DP=17742;EAS_AF=0.3938;AMR_AF=0.4885;AFR_AF=0.5582;EUR_AF=0.5596;SAS_AF=0.4714;AA=G|||;VT=SNP
6	33888738	rs9469632	T	C	100	PASS	AC=370;AF=0.0738818;AN=5008;NS=2504;DP=20305;EAS_AF=0.0645;AMR_AF=0.0648;AFR_AF=0.1089;EUR_AF=0.0388;SAS_AF=0.0787;AA=T|||;VT=SNP
6	33888796	rs9469633	G	A	100	PASS	AC=390;AF=0.0778754;AN=5008;NS=2504;DP=17477;EAS_AF=0.0645;AMR_AF=0.0648;AFR_AF=0.1241;EUR_AF=0.0388;SAS_AF=0.0787;AA=G|||;VT=SNP
6	33888809	rs2499759	A	T	100	PASS	AC=948;AF=0.189297;AN=5008;NS=2504;DP=17332;EAS_AF=0.126;AMR_AF=0.1974;AFR_AF=0.202;EUR_AF=0.2823;SAS_AF=0.136;AA=A|||;VT=SNP
6	33889148	rs76734034	A	G	100	PASS	AC=66;AF=0.0131789;AN=5008;NS=2504;DP=21338;EAS_AF=0.006;AMR_AF=0.0029;AFR_AF=0.0008;EUR_AF=0.0258;SAS_AF=0.0317;AA=A|||;VT=SNP
6	33889327	rs2477229	T	A	100	PASS	AC=2476;AF=0.494409;AN=5008;NS=2504;DP=19605;EAS_AF=0.3968;AMR_AF=0.4856;AFR_AF=0.5393;EUR_AF=0.5596;SAS_AF=0.4734;AA=T|||;VT=SNP
6	33889396	rs12204774	A	G	100	PASS	AC=417;AF=0.0832668;AN=5008;NS=2504;DP=21004;EAS_AF=0.0645;AMR_AF=0.0677;AFR_AF=0.143;EUR_AF=0.0388;SAS_AF=0.0787;AA=G|||;VT=SNP
6	33889404	rs2499761	A	G	100	PASS	AC=2926;AF=0.584265;AN=5008;NS=2504;DP=20841;EAS_AF=0.4613;AMR_AF=0.5548;AFR_AF=0.708;EUR_AF=0.5984;SAS_AF=0.5501;AA=G|||;VT=SNP
6	33889531	rs12525941	T	A	100	PASS	AC=1513;AF=0.302117;AN=5008;NS=2504;DP=20483;EAS_AF=0.2708;AMR_AF=0.2867;AFR_AF=0.3313;EUR_AF=0.2744;SAS_AF=0.3344;AA=T|||;VT=SNP
6	33889740	rs75831379	C	T	100	PASS	AC=49;AF=0.00978435;AN=5008;NS=2504;DP=16366;EAS_AF=0.0466;AMR_AF=0.0029;AFR_AF=0;EUR_AF=0;SAS_AF=0;AA=C|||;VT=SNP
6	33889865	rs9469634	A	G	100	PASS	AC=417;AF=0.0832668;AN=5008;NS=2504;DP=18618;EAS_AF=0.0645;AMR_AF=0.0677;AFR_AF=0.143;EUR_AF=0.0388;SAS_AF=0.0787;AA=G|||;VT=SNP
6	33889952	rs7747856	C	T	100	PASS	AC=1528;AF=0.305112;AN=5008;NS=2504;DP=19071;EAS_AF=0.2698;AMR_AF=0.2896;AFR_AF=0.3396;EUR_AF=0.2773;SAS_AF=0.3344;AA=C|||;VT=SNP
6	33890075	rs73744932	T	C	100	PASS	AC=417;AF=0.0832668;AN=5008;NS=2504;DP=17735;EAS_AF=0.0645;AMR_AF=0.0677;AFR_AF=0.143;EUR_AF=0.0388;SAS_AF=0.0787;AA=T|||;VT=SNP
6	33890342	rs2499768	A	T	100	PASS	AC=3366;AF=0.672125;AN=5008;NS=2504;DP=17934;EAS_AF=0.5992;AMR_AF=0.5648;AFR_AF=0.7405;EUR_AF=0.6511;SAS_AF=0.7526;AA=A|||;VT=SNP
6	33890345	rs62399311	C	T	100	PASS	AC=1337;AF=0.266973;AN=5008;NS=2504;DP=17825;EAS_AF=0.3423;AMR_AF=0.2594;AFR_AF=0.1747;EUR_AF=0.2515;SAS_AF=0.3354;AA=C|||;VT=SNP
6	33890451	rs7748976	G	A	100	PASS	AC=1391;AF=0.277756;AN=5008;NS=2504;DP=17277;EAS_AF=0.1915;AMR_AF=0.2277;AFR_AF=0.298;EUR_AF=0.2863;SAS_AF=0.3661;AA=A|||;VT=SNP
6	33890574	rs11752328	G	A	100	PASS	AC=991;AF=0.197883;AN=5008;NS=2504;DP=18327;EAS_AF=0.127;AMR_AF=0.1585;AFR_AF=0.1679;EUR_AF=0.2475;SAS_AF=0.2883;AA=G|||;VT=SNP
6	33890793	rs66891384	G	A	100	PASS	AC=553;AF=0.110423;AN=5008;NS=2504;DP=15323;EAS_AF=0.12;AMR_AF=0.1441;AFR_AF=0.0227;EUR_AF=0.1879;SAS_AF=0.1155;AA=G|||;VT=SNP
6	33890898	rs2181915	T	C	100	PASS	AC=2641;AF=0.527356;AN=5008;NS=2504;DP=16261;EAS_AF=0.4554;AMR_AF=0.5187;AFR_AF=0.5832;EUR_AF=0.5229;SAS_AF=0.5368;AA=T|||;VT=SNP
6	33891027	rs80199591	A	G	100	PASS	AC=278;AF=0.0555112;AN=5008;NS=2504;DP=13071;EAS_AF=0.1339;AMR_AF=0.0965;AFR_AF=0.0023;EUR_AF=0.001;SAS_AF=0.0736;AA=G|||;VT=SNP
6	33891382	rs13219222	T	C	100	PASS	AC=994;AF=0.198482;AN=5008;NS=2504;DP=13225;EAS_AF=0.128;AMR_AF=0.1585;AFR_AF=0.1687;EUR_AF=0.2475;SAS_AF=0.2894;AA=T|||;VT=SNP
6	33891732	rs76476394	A	G	100	PASS	AC=151;AF=0.0301518;AN=5008;NS=2504;DP=18063;EAS_AF=0.0506;AMR_AF=0.036;AFR_AF=0.0083;EUR_AF=0.0308;SAS_AF=0.0337;AA=A|||;VT=SNP
6	33891743	rs4711368	C	A	100	PASS	AC=272;AF=0.0543131;AN=5008;NS=2504;DP=18155;EAS_AF=0.1329;AMR_AF=0.0951;AFR_AF=0.0023;EUR_AF=0.001;SAS_AF=0.0695;AA=C|||;VT=SNP
6	33891983	rs2147426	C	G	100	PASS	AC=4826;AF=0.963658;AN=5008;NS=2504;DP=21878;EAS_AF=0.998;AMR_AF=0.9481;AFR_AF=0.9879;EUR_AF=0.8827;SAS_AF=0.9898;AA=G|||;VT=SNP
6	33892563	rs2477231	G	A	100	PASS	AC=4839;AF=0.966254;AN=5008;NS=2504;DP=18933;EAS_AF=0.998;AMR_AF=0.9496;AFR_AF=0.997;EUR_AF=0.8827;SAS_AF=0.9898;AA=A|||;VT=SNP
6	33893152	rs2477232	A	G	100	PASS	AC=4567;AF=0.911941;AN=5008;NS=2504;DP=18322;EAS_AF=0.8631;AMR_AF=0.853;AFR_AF=0.9939;EUR_AF=0.8807;SAS_AF=0.9254;AA=G|||;VT=SNP
6	33893305	rs2181916	T	C	100	PASS	AC=4824;AF=0.963259;AN=5008;NS=2504;DP=15793;EAS_AF=0.998;AMR_AF=0.9496;AFR_AF=0.9871;EUR_AF=0.8817;SAS_AF=0.9888;AA=T|||;VT=SNP
6	33893495	rs2147427	A	G	100	PASS	AC=4821;AF=0.96266;AN=5008;NS=2504;DP=16924;EAS_AF=0.998;AMR_AF=0.9467;AFR_AF=0.9856;EUR_AF=0.8817;SAS_AF=0.9898;AA=G|||;VT=SNP
6	33893499	rs2477233	T	A	100	PASS	AC=1330;AF=0.265575;AN=5008;NS=2504;DP=16829;EAS_AF=0.255;AMR_AF=0.2666;AFR_AF=0.3986;EUR_AF=0.1849;SAS_AF=0.1789;AA=T|||;VT=SNP
6	33893934	rs4713724	T	C	100	PASS	AC=282;AF=0.0563099;AN=5008;NS=2504;DP=17581;EAS_AF=0.1419;AMR_AF=0.0965;AFR_AF=0.0023;EUR_AF=0.001;SAS_AF=0.0695;AA=T|||;VT=SNP
6	33894292	rs6925683	T	G	100	PASS	AC=1405;AF=0.280551;AN=5008;NS=2504;DP=18260;EAS_AF=0.2698;AMR_AF=0.2637;AFR_AF=0.2602;EUR_AF=0.2515;SAS_AF=0.3609;AA=G|||;VT=SNP
6	33894568	rs16869745	C	T	100	PASS	AC=276;AF=0.0551118;AN=5008;NS=2504;DP=17873;EAS_AF=0.1359;AMR_AF=0.0965;AFR_AF=0.0023;EUR_AF=0.001;SAS_AF=0.0695;AA=C|||;VT=SNP
6	33894694	rs2477234	A	G	100	PASS	AC=848;AF=0.169329;AN=5008;NS=2504;DP=15241;EAS_AF=0.1151;AMR_AF=0.134;AFR_AF=0.2814;EUR_AF=0.1412;SAS_AF=0.1278;AA=A|||;VT=SNP
6	33895001	rs9368784	G	T	100	PASS	AC=997;AF=0.199081;AN=5008;NS=2504;DP=16639;EAS_AF=0.129;AMR_AF=0.1585;AFR_AF=0.1702;EUR_AF=0.2475;SAS_AF=0.2894;AA=G|||;VT=SNP
6	33895345	rs2477235	A	G	100	PASS	AC=4837;AF=0.965855;AN=5008;NS=2504;DP=18613;EAS_AF=0.998;AMR_AF=0.9496;AFR_AF=0.9962;EUR_AF=0.8817;SAS_AF=0.9898;AA=a|||;VT=SNP
6	33895564	rs141055919	T	C	100	PASS	AC=69;AF=0.013778;AN=5008;NS=2504;DP=18787;EAS_AF=0.003;AMR_AF=0.0159;AFR_AF=0.0015;EUR_AF=0.0318;SAS_AF=0.0215;AA=T|||;VT=SNP
6	33896120	rs12661060	C	T	100	PASS	AC=278;AF=0.0555112;AN=5008;NS=2504;DP=18370;EAS_AF=0.0367;AMR_AF=0.0836;AFR_AF=0.0098;EUR_AF=0.1163;SAS_AF=0.0542;AA=C|||;VT=SNP
6	33896297	rs10947467	G	A	100	PASS	AC=968;AF=0.193291;AN=5008;NS=2504;DP=21579;EAS_AF=0.1498;AMR_AF=0.1499;AFR_AF=0.146;EUR_AF=0.2416;SAS_AF=0.2832;AA=G|||;VT=SNP
6	33896444	rs2477236	A	T	100	PASS	AC=4834;AF=0.965256;AN=5008;NS=2504;DP=19368;EAS_AF=0.998;AMR_AF=0.9481;AFR_AF=0.9947;EUR_AF=0.8817;SAS_AF=0.9898;AA=T|||;VT=SNP
6	33896859	rs56286921	G	A	100	PASS	AC=210;AF=0.0419329;AN=5008;NS=2504;DP=16176;EAS_AF=0.003;AMR_AF=0.121;AFR_AF=0.003;EUR_AF=0.0596;SAS_AF=0.0603;AA=G|||;VT=SNP
6	33897113	rs2477237	C	T	100	PASS	AC=4553;AF=0.909145;AN=5008;NS=2504;DP=13122;EAS_AF=0.8562;AMR_AF=0.8516;AFR_AF=0.9939;EUR_AF=0.8807;SAS_AF=0.9192;AA=T|||;VT=SNP
6	33897458	rs56141332	T	A	100	PASS	AC=1331;AF=0.265775;AN=5008;NS=2504;DP=18162;EAS_AF=0.3175;AMR_AF=0.2637;AFR_AF=0.1884;EUR_AF=0.2505;SAS_AF=0.3344;AA=T|||;VT=SNP
6	33897597	rs79731055	A	G	100	PASS	AC=127;AF=0.0253594;AN=5008;NS=2504;DP=23242;EAS_AF=0.0337;AMR_AF=0.0086;AFR_AF=0.0605;EUR_AF=0.004;SAS_AF=0.0031;AA=G|||;VT=SNP
6	33898160	rs1969841	C	T	100	PASS	AC=1948;AF=0.388978;AN=5008;NS=2504;DP=16282;EAS_AF=0.4494;AMR_AF=0.4222;AFR_AF=0.2315;EUR_AF=0.4503;SAS_AF=0.453;AA=C|||;VT=SNP
6	33898306	rs1969842	G	T	100	PASS	AC=1664;AF=0.332268;AN=5008;NS=2504;DP=18667;EAS_AF=0.4732;AMR_AF=0.3617;AFR_AF=0.2163;EUR_AF=0.2515;SAS_AF=0.4059;AA=G|||;VT=SNP
6	33898334	rs1969843	G	A	100	PASS	AC=4726;AF=0.94369;AN=5008;NS=2504;DP=18080;EAS_AF=0.997;AMR_AF=0.9366;AFR_AF=0.9236;EUR_AF=0.8787;SAS_AF=0.9877;AA=G|||;VT=SNP
6	33898594	rs58215152	C	T	100	PASS	AC=274;AF=0.0547125;AN=5008;NS=2504;DP=20948;EAS_AF=0.0496;AMR_AF=0.0447;AFR_AF=0.0946;EUR_AF=0.0328;SAS_AF=0.0358;AA=C|||;VT=SNP
6	33898869	rs4711369	G	A	100	PASS	AC=2258;AF=0.450879;AN=5008;NS=2504;DP=19347;EAS_AF=0.6081;AMR_AF=0.5187;AFR_AF=0.2405;EUR_AF=0.4513;SAS_AF=0.5245;AA=G|||;VT=SNP
6	33898888	rs9461932	T	C	100	PASS	AC=2350;AF=0.469249;AN=5008;NS=2504;DP=19684;EAS_AF=0.6091;AMR_AF=0.5274;AFR_AF=0.3011;EUR_AF=0.4543;SAS_AF=0.5266;AA=T|||;VT=SNP
6	33899321	rs35549176	C	T	100	PASS	AC=592;AF=0.118211;AN=5008;NS=2504;DP=17268;EAS_AF=0.1349;AMR_AF=0.1571;AFR_AF=0.0227;EUR_AF=0.2008;SAS_AF=0.1176;AA=C|||;VT=SNP
6	33899367	rs942511	G	T	100	PASS	AC=4836;AF=0.965655;AN=5008;NS=2504;DP=17641;EAS_AF=0.998;AMR_AF=0.9481;AFR_AF=0.9962;EUR_AF=0.8817;SAS_AF=0.9898;AA=T|||;VT=SNP
6	33899626	rs55952938	G	A	100	PASS	AC=1322;AF=0.263978;AN=5008;NS=2504;DP=17543;EAS_AF=0.3105;AMR_AF=0.2637;AFR_AF=0.1876;EUR_AF=0.2495;SAS_AF=0.3344;AA=G|||;VT=SNP
6	33900681	rs1324578	C	T	100	PASS	AC=732;AF=0.146166;AN=5008;NS=2504;DP=20555;EAS_AF=0.1468;AMR_AF=0.1729;AFR_AF=0.1014;EUR_AF=0.2097;SAS_AF=0.1217;AA=C|||;VT=SNP
6	33900815	rs1324579	T	G	100	PASS	AC=4731;AF=0.944688;AN=5008;NS=2504;DP=20108;EAS_AF=0.998;AMR_AF=0.9409;AFR_AF=0.9221;EUR_AF=0.8817;SAS_AF=0.9877;AA=G|||;VT=SNP
6	33901146	rs6902545	G	A	100	PASS	AC=1721;AF=0.34365;AN=5008;NS=2504;DP=22678;EAS_AF=0.2639;AMR_AF=0.2666;AFR_AF=0.4145;EUR_AF=0.3181;SAS_AF=0.411;AA=G|||;VT=SNP
6	33901255	rs2477239	C	T	100	PASS	AC=1885;AF=0.376398;AN=5008;NS=2504;DP=19837;EAS_AF=0.4544;AMR_AF=0.4006;AFR_AF=0.295;EUR_AF=0.3678;SAS_AF=0.3978;AA=C|||;VT=SNP
6	33901312	rs59880244	C	T	100	PASS	AC=284;AF=0.0567093;AN=5008;NS=2504;DP=21208;EAS_AF=0.13;AMR_AF=0.0994;AFR_AF=0.0113;EUR_AF=0.001;SAS_AF=0.0695;AA=C|||;VT=SNP
6	33901952	rs79693223	C	T	100	PASS	AC=413;AF=0.0824681;AN=5008;NS=2504;DP=19508;EAS_AF=0.0675;AMR_AF=0.134;AFR_AF=0.1097;EUR_AF=0.0507;SAS_AF=0.0573;AA=T|||;VT=SNP
6	33902122	rs35458905	A	G	100	PASS	AC=1476;AF=0.294728;AN=5008;NS=2504;DP=19673;EAS_AF=0.3482;AMR_AF=0.3761;AFR_AF=0.0953;EUR_AF=0.3579;SAS_AF=0.3865;AA=G|||;VT=SNP
6	33902400	rs58304062	C	T	100	PASS	AC=1053;AF=0.210264;AN=5008;NS=2504;DP=22306;EAS_AF=0.2798;AMR_AF=0.3271;AFR_AF=0.1936;EUR_AF=0.1521;SAS_AF=0.138;AA=C|||;VT=SNP
6	33902647	rs60982402	G	T	100	PASS	AC=283;AF=0.0565096;AN=5008;NS=2504;DP=19275;EAS_AF=0.1121;AMR_AF=0.121;AFR_AF=0.0038;EUR_AF=0.0437;SAS_AF=0.0378;AA=G|||;VT=SNP
6	33902653	rs6457749	T	C	100	PASS	AC=1973;AF=0.39397;AN=5008;NS=2504;DP=19498;EAS_AF=0.4464;AMR_AF=0.4928;AFR_AF=0.5295;EUR_AF=0.2197;SAS_AF=0.2658;AA=T|||;VT=SNP
6	33902823	rs9469638	T	C	100	PASS	AC=3256;AF=0.65016;AN=5008;NS=2504;DP=18799;EAS_AF=0.622;AMR_AF=0.696;AFR_AF=0.8517;EUR_AF=0.507;SAS_AF=0.5215;AA=C|||;VT=SNP
6	33902894	rs9461933	G	T	100	PASS	AC=2651;AF=0.529353;AN=5008;NS=2504;DP=17221;EAS_AF=0.4018;AMR_AF=0.4582;AFR_AF=0.7383;EUR_AF=0.4742;SAS_AF=0.4857;AA=G|||;VT=SNP
6	33903076	rs9380389	A	G	100	PASS	AC=940;AF=0.1877;AN=5008;NS=2504;DP=22199;EAS_AF=0.1637;AMR_AF=0.1441;AFR_AF=0.174;EUR_AF=0.2306;SAS_AF=0.2178;AA=A|||;VT=SNP
6	33903390	rs6457750	G	A	100	PASS	AC=1212;AF=0.242013;AN=5008;NS=2504;DP=16798;EAS_AF=0.2123;AMR_AF=0.2608;AFR_AF=0.3933;EUR_AF=0.1948;SAS_AF=0.1033;AA=G|||;VT=SNP
6	33903427	rs75808855	C	T	100	PASS	AC=249;AF=0.0497204;AN=5008;NS=2504;DP=16446;EAS_AF=0.0119;AMR_AF=0.0303;AFR_AF=0.0983;EUR_AF=0.0457;SAS_AF=0.0409;AA=C|||;VT=SNP
6	33903529	rs6939337	G	A	100	PASS	AC=1428;AF=0.285144;AN=5008;NS=2504;DP=15309;EAS_AF=0.2629;AMR_AF=0.2939;AFR_AF=0.4213;EUR_AF=0.2316;SAS_AF=0.1728;AA=G|||;VT=SNP
6	33903696	rs6457751	G	T	100	PASS	AC=2896;AF=0.578275;AN=5008;NS=2504;DP=18422;EAS_AF=0.4593;AMR_AF=0.5;AFR_AF=0.8147;EUR_AF=0.5437;SAS_AF=0.4724;AA=T|||;VT=SNP
6	33904029	rs10947468	T	C	100	PASS	AC=1226;AF=0.244808;AN=5008;NS=2504;DP=20458;EAS_AF=0.3155;AMR_AF=0.2219;AFR_AF=0.1339;EUR_AF=0.328;SAS_AF=0.2526;AA=T|||;VT=SNP
6	33904149	rs192019184	G	C	100	PASS	AC=61;AF=0.0121805;AN=5008;NS=2504;DP=17515;EAS_AF=0.0546;AMR_AF=0;AFR_AF=0;EUR_AF=0;SAS_AF=0.0061;AA=G|||;VT=SNP
6	33904190	rs9368786	C	T	100	PASS	AC=2165;AF=0.432308;AN=5008;NS=2504;DP=17465;EAS_AF=0.4772;AMR_AF=0.3631;AFR_AF=0.4856;EUR_AF=0.4533;SAS_AF=0.3415;AA=C|||;VT=SNP
6	33904288	rs79872066	A	G	100	PASS	AC=131;AF=0.0261581;AN=5008;NS=2504;DP=18899;EAS_AF=0.004;AMR_AF=0.0605;AFR_AF=0.0015;EUR_AF=0.0686;SAS_AF=0.0143;AA=A|||;VT=SNP
6	33904769	rs7740698	A	C	100	PASS	AC=684;AF=0.136581;AN=5008;NS=2504;DP=21912;EAS_AF=0.126;AMR_AF=0.0476;AFR_AF=0.3434;EUR_AF=0.0159;SAS_AF=0.0552;AA=A|||;VT=SNP
6	33904869	rs12204020	A	T	100	PASS	AC=557;AF=0.111222;AN=5008;NS=2504;DP=19853;EAS_AF=0.0883;AMR_AF=0.0764;AFR_AF=0.1188;EUR_AF=0.1451;SAS_AF=0.1145;AA=A|||;VT=SNP
6	33905008	rs7765294	T	C	100	PASS	AC=3107;AF=0.620407;AN=5008;NS=2504;DP=20424;EAS_AF=0.6518;AMR_AF=0.572;AFR_AF=0.795;EUR_AF=0.5885;SAS_AF=0.4192;AA=C|||;VT=SNP
6	33905957	rs2499733	C	T	100	PASS	AC=1912;AF=0.381789;AN=5008;NS=2504;DP=20051;EAS_AF=0.3601;AMR_AF=0.4308;AFR_AF=0.2042;EUR_AF=0.4135;SAS_AF=0.5767;AA=C|||;VT=SNP
6	33906104	rs9368787	A	C	100	PASS	AC=2023;AF=0.403954;AN=5008;NS=2504;DP=20728;EAS_AF=0.4345;AMR_AF=0.3646;AFR_AF=0.3979;EUR_AF=0.4861;SAS_AF=0.3241;AA=A|||;VT=SNP
6	33906912	rs59580109	C	T	100	PASS	AC=270;AF=0.0539137;AN=5008;NS=2504;DP=20752;EAS_AF=0.0813;AMR_AF=0.0058;AFR_AF=0.0953;EUR_AF=0.008;SAS_AF=0.0511;AA=C|||;VT=SNP
6	33907384	rs75204055	G	T	100	PASS	AC=68;AF=0.0135783;AN=5008;NS=2504;DP=21770;EAS_AF=0.0179;AMR_AF=0.0259;AFR_AF=0.0234;EUR_AF=0.001;SAS_AF=0;AA=T|||;VT=SNP
6	33908131	rs74461640	A	G	100	PASS	AC=129;AF=0.0257588;AN=5008;NS=2504;DP=21716;EAS_AF=0.0694;AMR_AF=0.0836;AFR_AF=0;EUR_AF=0;SAS_AF=0.001;AA=a|||;VT=SNP
6	33908138	rs9394180	C	A	100	PASS	AC=1777;AF=0.354832;AN=5008;NS=2504;DP=21411;EAS_AF=0.4226;AMR_AF=0.3184;AFR_AF=0.2958;EUR_AF=0.4324;SAS_AF=0.3108;AA=C|||;VT=SNP
6	33908384	rs9469639	C	T	100	PASS	AC=311;AF=0.0621006;AN=5008;NS=2504;DP=22279;EAS_AF=0.0813;AMR_AF=0.0086;AFR_AF=0.1248;EUR_AF=0.0089;SAS_AF=0.0501;AA=C|||;VT=SNP
6	33908399	rs9469640	A	G	100	PASS	AC=565;AF=0.112819;AN=5008;NS=2504;DP=22754;EAS_AF=0.0823;AMR_AF=0.0202;AFR_AF=0.3026;EUR_AF=0.0169;SAS_AF=0.0521;AA=A|||;VT=SNP
6	33908465	rs141182288	G	A	100	PASS	AC=35;AF=0.00698882;AN=5008;NS=2504;DP=21905;EAS_AF=0.0179;AMR_AF=0.0231;AFR_AF=0.0008;EUR_AF=0;SAS_AF=0;AA=G|||;VT=SNP
6	33908713	rs117516123	G	A	100	PASS	AC=35;AF=0.00698882;AN=5008;NS=2504;DP=19316;EAS_AF=0.0179;AMR_AF=0.0231;AFR_AF=0.0008;EUR_AF=0;SAS_AF=0;AA=G|||;VT=SNP
6	33908865	rs2499734	G	T	100	PASS	AC=2039;AF=0.407149;AN=5008;NS=2504;DP=21076;EAS_AF=0.381;AMR_AF=0.4409;AFR_AF=0.2761;EUR_AF=0.4175;SAS_AF=0.5767;AA=G|||;VT=SNP
6	33908873	rs2499735	T	C	100	PASS	AC=4010;AF=0.800719;AN=5008;NS=2504;DP=20759;EAS_AF=0.8135;AMR_AF=0.7954;AFR_AF=0.6498;EUR_AF=0.9016;SAS_AF=0.8916;AA=T|||;VT=SNP
6	33909065	rs139007674	C	T	100	PASS	AC=35;AF=0.00698882;AN=5008;NS=2504;DP=17532;EAS_AF=0.0179;AMR_AF=0.0231;AFR_AF=0.0008;EUR_AF=0;SAS_AF=0;AA=C|||;VT=SNP
6	33909785	rs2499736	T	C	100	PASS	AC=4685;AF=0.935503;AN=5008;NS=2504;DP=21172;EAS_AF=0.9167;AMR_AF=0.8545;AFR_AF=0.9977;EUR_AF=0.9165;SAS_AF=0.9479;AA=C|||;VT=SNP
6	33910216	rs9469641	C	A	100	PASS	AC=454;AF=0.090655;AN=5008;NS=2504;DP=19838;EAS_AF=0.0823;AMR_AF=0.0159;AFR_AF=0.2262;EUR_AF=0.0109;SAS_AF=0.0511;AA=C|||;VT=SNP
6	33910243	rs2499738	C	G	100	PASS	AC=2014;AF=0.402157;AN=5008;NS=2504;DP=20257;EAS_AF=0.379;AMR_AF=0.4366;AFR_AF=0.2632;EUR_AF=0.4155;SAS_AF=0.5757;AA=C|||;VT=SNP
6	33910342	rs9366833	A	G	100	PASS	AC=1758;AF=0.351038;AN=5008;NS=2504;DP=19135;EAS_AF=0.4365;AMR_AF=0.3112;AFR_AF=0.27;EUR_AF=0.4364;SAS_AF=0.3129;AA=A|||;VT=SNP
6	33910686	rs78516591	C	G	100	PASS	AC=35;AF=0.00698882;AN=5008;NS=2504;DP=20642;EAS_AF=0.0179;AMR_AF=0.0231;AFR_AF=0.0008;EUR_AF=0;SAS_AF=0;AA=C|||;VT=SNP
6	33910690	rs9469642	T	A	100	PASS	AC=457;AF=0.091254;AN=5008;NS=2504;DP=20607;EAS_AF=0.0823;AMR_AF=0.0159;AFR_AF=0.2277;EUR_AF=0.0109;SAS_AF=0.0521;AA=T|||;VT=SNP
6	33910759	rs79974895	A	G	100	PASS	AC=35;AF=0.00698882;AN=5008;NS=2504;DP=18930;EAS_AF=0.0179;AMR_AF=0.0231;AFR_AF=0.0008;EUR_AF=0;SAS_AF=0;AA=A|||;VT=SNP
6	33910884	rs4711370	C	A	100	PASS	AC=1205;AF=0.240615;AN=5008;NS=2504;DP=19467;EAS_AF=0.2698;AMR_AF=0.3069;AFR_AF=0.1778;EUR_AF=0.171;SAS_AF=0.32;AA=C|||;VT=SNP
6	33911135	rs2499739	T	C	100	PASS	AC=4086;AF=0.815895;AN=5008;NS=2504;DP=21319;EAS_AF=0.8155;AMR_AF=0.8012;AFR_AF=0.702;EUR_AF=0.9026;SAS_AF=0.8916;AA=T|||;VT=SNP
6	33911492	rs9469643	T	C	100	PASS	AC=458;AF=0.0914537;AN=5008;NS=2504;DP=20280;EAS_AF=0.0823;AMR_AF=0.0159;AFR_AF=0.2284;EUR_AF=0.0109;SAS_AF=0.0521;AA=T|||;VT=SNP
6	33911810	rs62399317	G	A	100	PASS	AC=139;AF=0.0277556;AN=5008;NS=2504;DP=18721;EAS_AF=0.0109;AMR_AF=0.0331;AFR_AF=0.003;EUR_AF=0.0765;SAS_AF=0.0245;AA=G|||;VT=SNP
6	33912284	rs4256431	G	T	100	PASS	AC=1689;AF=0.33726;AN=5008;NS=2504;DP=20140;EAS_AF=0.4236;AMR_AF=0.3098;AFR_AF=0.2383;EUR_AF=0.4354;SAS_AF=0.3006;AA=T|||;VT=SNP
6	33912339	rs4458683	T	C	100	PASS	AC=1744;AF=0.348243;AN=5008;NS=2504;DP=18500;EAS_AF=0.4315;AMR_AF=0.3098;AFR_AF=0.2693;EUR_AF=0.4384;SAS_AF=0.3037;AA=T|||;VT=SNP
6	33912408	rs2499740	A	G	100	PASS	AC=4681;AF=0.934704;AN=5008;NS=2504;DP=17343;EAS_AF=0.9157;AMR_AF=0.8545;AFR_AF=0.9977;EUR_AF=0.9155;SAS_AF=0.9458;AA=G|||;VT=SNP
6	33912515	rs73420621	G	A	100	PASS	AC=454;AF=0.090655;AN=5008;NS=2504;DP=17305;EAS_AF=0.0813;AMR_AF=0.0159;AFR_AF=0.2269;EUR_AF=0.0109;SAS_AF=0.0511;AA=G|||;VT=SNP
6	33912669	rs183565392	C	T	100	PASS	AC=35;AF=0.00698882;AN=5008;NS=2504;DP=16387;EAS_AF=0.0179;AMR_AF=0.0231;AFR_AF=0.0008;EUR_AF=0;SAS_AF=0;AA=C|||;VT=SNP
6	33913631	rs4583982	A	G	100	PASS	AC=2680;AF=0.535144;AN=5008;NS=2504;DP=17553;EAS_AF=0.5179;AMR_AF=0.4049;AFR_AF=0.7708;EUR_AF=0.5;SAS_AF=0.363;AA=G|||;VT=SNP
6	33913712	rs2499741	G	A	100	PASS	AC=1959;AF=0.391174;AN=5008;NS=2504;DP=20959;EAS_AF=0.3819;AMR_AF=0.415;AFR_AF=0.2421;EUR_AF=0.3907;SAS_AF=0.5859;AA=G|||;VT=SNP
6	33914260	rs2499742	C	T	100	PASS	AC=1959;AF=0.391174;AN=5008;NS=2504;DP=19816;EAS_AF=0.3819;AMR_AF=0.4193;AFR_AF=0.2368;EUR_AF=0.3936;SAS_AF=0.5869;AA=C|||;VT=SNP
6	33914475	rs80156448	T	C	100	PASS	AC=35;AF=0.00698882;AN=5008;NS=2504;DP=20355;EAS_AF=0.0179;AMR_AF=0.0231;AFR_AF=0.0008;EUR_AF=0;SAS_AF=0;AA=T|||;VT=SNP
6	33914756	rs9357167	C	A	100	PASS	AC=2465;AF=0.492212;AN=5008;NS=2504;DP=19379;EAS_AF=0.5119;AMR_AF=0.3746;AFR_AF=0.6415;EUR_AF=0.494;SAS_AF=0.3517;AA=C|||;VT=SNP
6	33914941	rs9357168	T	C	100	PASS	AC=2513;AF=0.501797;AN=5008;NS=2504;DP=13007;EAS_AF=0.5119;AMR_AF=0.3775;AFR_AF=0.6755;EUR_AF=0.495;SAS_AF=0.3517;AA=C|||;VT=SNP
6	33915247	rs9366834	A	G	100	PASS	AC=2508;AF=0.500799;AN=5008;NS=2504;DP=16846;EAS_AF=0.5109;AMR_AF=0.3775;AFR_AF=0.674;EUR_AF=0.495;SAS_AF=0.3497;AA=G|||;VT=SNP
6	33915448	rs9380390	C	A	100	PASS	AC=1699;AF=0.339257;AN=5008;NS=2504;DP=15042;EAS_AF=0.4246;AMR_AF=0.3069;AFR_AF=0.2511;EUR_AF=0.4344;SAS_AF=0.2955;AA=C|||;VT=SNP
6	33915598	rs7771877	G	A	100	PASS	AC=2075;AF=0.414337;AN=5008;NS=2504;DP=16505;EAS_AF=0.4256;AMR_AF=0.3646;AFR_AF=0.466;EUR_AF=0.4841;SAS_AF=0.2965;AA=G|||;VT=SNP
6	33915676	rs7772005	G	A	100	PASS	AC=2523;AF=0.503794;AN=5008;NS=2504;DP=16609;EAS_AF=0.5109;AMR_AF=0.3804;AFR_AF=0.6823;EUR_AF=0.497;SAS_AF=0.3497;AA=A|||;VT=SNP
6	33915771	rs7771788	C	T	100	PASS	AC=2082;AF=0.415735;AN=5008;NS=2504;DP=15035;EAS_AF=0.4256;AMR_AF=0.3646;AFR_AF=0.4705;EUR_AF=0.4841;SAS_AF=0.2975;AA=C|||;VT=SNP
6	33916052	rs145884669	T	C	100	PASS	AC=33;AF=0.00658946;AN=5008;NS=2504;DP=18696;EAS_AF=0.0179;AMR_AF=0.0202;AFR_AF=0.0008;EUR_AF=0;SAS_AF=0;AA=T|||;VT=SNP
6	33916313	rs2499743	C	A	100	PASS	AC=727;AF=0.145168;AN=5008;NS=2504;DP=16971;EAS_AF=0.13;AMR_AF=0.1182;AFR_AF=0.0416;EUR_AF=0.2078;SAS_AF=0.2556;AA=C|||;VT=SNP
6	33916335	rs9461934	C	T	100	PASS	AC=2574;AF=0.513978;AN=5008;NS=2504;DP=17620;EAS_AF=0.5218;AMR_AF=0.4294;AFR_AF=0.6876;EUR_AF=0.497;SAS_AF=0.3487;AA=T|||;VT=SNP
6	33916529	rs2495957	T	C	100	PASS	AC=2804;AF=0.559904;AN=5008;NS=2504;DP=18887;EAS_AF=0.5337;AMR_AF=0.4928;AFR_AF=0.5166;EUR_AF=0.6918;SAS_AF=0.5573;AA=T|||;VT=SNP
6	33916544	rs79277014	G	T	100	PASS	AC=34;AF=0.00678914;AN=5008;NS=2504;DP=19464;EAS_AF=0.0179;AMR_AF=0.0216;AFR_AF=0.0008;EUR_AF=0;SAS_AF=0;AA=G|||;VT=SNP
6	33917005	rs2499744	C	G	100	PASS	AC=4651;AF=0.928714;AN=5008;NS=2504;DP=19929;EAS_AF=0.9157;AMR_AF=0.8444;AFR_AF=0.9977;EUR_AF=0.8946;SAS_AF=0.9438;AA=G|||;VT=SNP
6	33917213	rs2495958	T	C	100	PASS	AC=4534;AF=0.905351;AN=5008;NS=2504;DP=18312;EAS_AF=0.9147;AMR_AF=0.8184;AFR_AF=0.9289;EUR_AF=0.8917;SAS_AF=0.9397;AA=C|||;VT=SNP
6	33917256	rs139766571	T	C	100	PASS	AC=33;AF=0.00658946;AN=5008;NS=2504;DP=18232;EAS_AF=0.0179;AMR_AF=0.0202;AFR_AF=0.0008;EUR_AF=0;SAS_AF=0;AA=T|||;VT=SNP
6	33917303	rs2499745	T	G	100	PASS	AC=4574;AF=0.913339;AN=5008;NS=2504;DP=19980;EAS_AF=0.9147;AMR_AF=0.8314;AFR_AF=0.9516;EUR_AF=0.8936;SAS_AF=0.9387;AA=G|||;VT=SNP
6	33917462	rs2499746	C	T	100	PASS	AC=1956;AF=0.390575;AN=5008;NS=2504;DP=18397;EAS_AF=0.3929;AMR_AF=0.3919;AFR_AF=0.2345;EUR_AF=0.3956;SAS_AF=0.593;AA=C|||;VT=SNP
6	33917666	rs9394181	G	T	100	PASS	AC=2162;AF=0.431709;AN=5008;NS=2504;DP=17141;EAS_AF=0.4375;AMR_AF=0.4135;AFR_AF=0.4977;EUR_AF=0.4851;SAS_AF=0.2945;AA=G|||;VT=SNP
6	33917711	rs10947469	G	A	100	PASS	AC=2391;AF=0.477436;AN=5008;NS=2504;DP=16411;EAS_AF=0.4325;AMR_AF=0.3487;AFR_AF=0.6634;EUR_AF=0.496;SAS_AF=0.3446;AA=G|||;VT=SNP
6	33917860	rs9296104	A	G	100	PASS	AC=2581;AF=0.515375;AN=5008;NS=2504;DP=14838;EAS_AF=0.5218;AMR_AF=0.4265;AFR_AF=0.6944;EUR_AF=0.497;SAS_AF=0.3487;AA=G|||;VT=SNP
6	33918181	rs2499747	C	A	100	PASS	AC=2076;AF=0.414537;AN=5008;NS=2504;DP=19381;EAS_AF=0.3929;AMR_AF=0.4179;AFR_AF=0.3079;EUR_AF=0.3986;SAS_AF=0.5951;AA=C|||;VT=SNP
6	33918271	rs2499748	C	T	100	PASS	AC=2069;AF=0.413139;AN=5008;NS=2504;DP=19727;EAS_AF=0.3929;AMR_AF=0.4179;AFR_AF=0.3026;EUR_AF=0.3986;SAS_AF=0.5951;AA=T|||;VT=SNP
6	33918419	rs2495961	G	A	100	PASS	AC=2077;AF=0.414736;AN=5008;NS=2504;DP=16285;EAS_AF=0.3929;AMR_AF=0.4193;AFR_AF=0.3079;EUR_AF=0.3986;SAS_AF=0.5951;AA=G|||;VT=SNP
6	33918563	rs2495962	T	C	100	PASS	AC=2089;AF=0.417133;AN=5008;NS=2504;DP=19782;EAS_AF=0.3938;AMR_AF=0.4193;AFR_AF=0.3109;EUR_AF=0.4026;SAS_AF=0.5982;AA=C|||;VT=SNP
6	33918803	rs2499749	C	T	100	PASS	AC=2420;AF=0.483227;AN=5008;NS=2504;DP=18149;EAS_AF=0.4762;AMR_AF=0.4164;AFR_AF=0.4781;EUR_AF=0.3877;SAS_AF=0.6431;AA=C|||;VT=SNP
6	33919050	rs2495964	G	A	100	PASS	AC=2873;AF=0.573682;AN=5008;NS=2504;DP=20883;EAS_AF=0.5774;AMR_AF=0.6499;AFR_AF=0.3381;EUR_AF=0.6372;SAS_AF=0.7689;AA=A|||;VT=SNP
6	33919302	rs138085128	C	G	100	PASS	AC=33;AF=0.00658946;AN=5008;NS=2504;DP=21826;EAS_AF=0.0179;AMR_AF=0.0202;AFR_AF=0.0008;EUR_AF=0;SAS_AF=0;AA=C|||;VT=SNP
6	33919327	rs2499751	C	T	100	PASS	AC=1950;AF=0.389377;AN=5008;NS=2504;DP=20855;EAS_AF=0.3968;AMR_AF=0.379;AFR_AF=0.2542;EUR_AF=0.3748;SAS_AF=0.5869;AA=C|||;VT=SNP
6	33919540	rs9296106	T	C	100	PASS	AC=597;AF=0.119209;AN=5008;NS=2504;DP=20054;EAS_AF=0.0972;AMR_AF=0.062;AFR_AF=0.2935;EUR_AF=0.0129;SAS_AF=0.0562;AA=C|||;VT=SNP
6	33919549	rs9296107	A	G	100	PASS	AC=557;AF=0.111222;AN=5008;NS=2504;DP=20594;EAS_AF=0.0972;AMR_AF=0.0591;AFR_AF=0.2632;EUR_AF=0.0129;SAS_AF=0.0583;AA=G|||;VT=SNP
6	33919716	rs2499752	C	A	100	PASS	AC=1902;AF=0.379792;AN=5008;NS=2504;DP=20811;EAS_AF=0.3929;AMR_AF=0.3818;AFR_AF=0.2209;EUR_AF=0.3738;SAS_AF=0.5859;AA=C|||;VT=SNP
6	33919727	rs9469645	T	C	100	PASS	AC=597;AF=0.119209;AN=5008;NS=2504;DP=20511;EAS_AF=0.0972;AMR_AF=0.062;AFR_AF=0.2935;EUR_AF=0.0129;SAS_AF=0.0562;AA=C|||;VT=SNP
6	33919733	rs9296108	T	C	100	PASS	AC=404;AF=0.0806709;AN=5008;NS=2504;DP=20295;EAS_AF=0.0784;AMR_AF=0.013;AFR_AF=0.1936;EUR_AF=0.0099;SAS_AF=0.0511;AA=T|||;VT=SNP
6	33919974	rs73420643	G	T	100	PASS	AC=404;AF=0.0806709;AN=5008;NS=2504;DP=18204;EAS_AF=0.0784;AMR_AF=0.013;AFR_AF=0.1936;EUR_AF=0.0099;SAS_AF=0.0511;AA=G|||;VT=SNP
6	33919994	rs73420644	G	A	100	PASS	AC=403;AF=0.0804712;AN=5008;NS=2504;DP=16616;EAS_AF=0.0784;AMR_AF=0.013;AFR_AF=0.1929;EUR_AF=0.0099;SAS_AF=0.0511;AA=G|||;VT=SNP
6	33920034	rs146328816	C	T	100	PASS	AC=33;AF=0.00658946;AN=5008;NS=2504;DP=16765;EAS_AF=0.0179;AMR_AF=0.0202;AFR_AF=0.0008;EUR_AF=0;SAS_AF=0;AA=C|||;VT=SNP
6	33920173	rs73420647	A	G	100	PASS	AC=404;AF=0.0806709;AN=5008;NS=2504;DP=20697;EAS_AF=0.0784;AMR_AF=0.013;AFR_AF=0.1936;EUR_AF=0.0099;SAS_AF=0.0511;AA=A|||;VT=SNP
6	33920233	rs73420648	T	A	100	PASS	AC=437;AF=0.0872604;AN=5008;NS=2504;DP=20087;EAS_AF=0.0962;AMR_AF=0.0331;AFR_AF=0.1944;EUR_AF=0.0099;SAS_AF=0.0511;AA=A|||;VT=SNP
6	33920551	rs2495965	T	C	100	PASS	AC=4843;AF=0.967053;AN=5008;NS=2504;DP=22032;EAS_AF=0.996;AMR_AF=0.9366;AFR_AF=0.9985;EUR_AF=0.9016;SAS_AF=0.9836;AA=C|||;VT=SNP
6	33920755	rs111635872	A	G	100	PASS	AC=437;AF=0.0872604;AN=5008;NS=2504;DP=18613;EAS_AF=0.0962;AMR_AF=0.0331;AFR_AF=0.1944;EUR_AF=0.0099;SAS_AF=0.0511;AA=G|||;VT=SNP
6	33920861	rs77098113	T	C	100	PASS	AC=428;AF=0.0854633;AN=5008;NS=2504;DP=23268;EAS_AF=0.0962;AMR_AF=0.0331;AFR_AF=0.1876;EUR_AF=0.0099;SAS_AF=0.0511;AA=C|||;VT=SNP
6	33920994	rs9469648	C	T	100	PASS	AC=588;AF=0.117412;AN=5008;NS=2504;DP=22361;EAS_AF=0.0972;AMR_AF=0.062;AFR_AF=0.2867;EUR_AF=0.0129;SAS_AF=0.0562;AA=T|||;VT=SNP
6	33921010	rs150626155	G	A	100	PASS	AC=34;AF=0.00678914;AN=5008;NS=2504;DP=22006;EAS_AF=0.0179;AMR_AF=0.0202;AFR_AF=0.0015;EUR_AF=0;SAS_AF=0;AA=G|||;VT=SNP
6	33921124	rs73402405	C	T	100	PASS	AC=427;AF=0.0852636;AN=5008;NS=2504;DP=19889;EAS_AF=0.0962;AMR_AF=0.0331;AFR_AF=0.1868;EUR_AF=0.0099;SAS_AF=0.0511;AA=C|||;VT=SNP
6	33921175	rs9469649	G	A	100	PASS	AC=549;AF=0.109625;AN=5008;NS=2504;DP=21450;EAS_AF=0.1002;AMR_AF=0.0591;AFR_AF=0.2564;EUR_AF=0.0129;SAS_AF=0.0562;AA=A|||;VT=SNP
6	33921178	rs113369442	C	T	100	PASS	AC=428;AF=0.0854633;AN=5008;NS=2504;DP=21613;EAS_AF=0.0962;AMR_AF=0.0331;AFR_AF=0.1876;EUR_AF=0.0099;SAS_AF=0.0511;AA=T|||;VT=SNP
6	33921183	rs77677192	A	G	100	PASS	AC=428;AF=0.0854633;AN=5008;NS=2504;DP=21628;EAS_AF=0.0962;AMR_AF=0.0331;AFR_AF=0.1876;EUR_AF=0.0099;SAS_AF=0.0511;AA=A|||;VT=SNP
6	33921212	rs139698322	A	T	100	PASS	AC=33;AF=0.00658946;AN=5008;NS=2504;DP=22049;EAS_AF=0.0179;AMR_AF=0.0202;AFR_AF=0.0008;EUR_AF=0;SAS_AF=0;AA=A|||;VT=SNP
6	33921274	rs73402407	A	G	100	PASS	AC=424;AF=0.0846645;AN=5008;NS=2504;DP=23119;EAS_AF=0.0962;AMR_AF=0.0317;AFR_AF=0.1876;EUR_AF=0.0089;SAS_AF=0.0491;AA=G|||;VT=SNP
6	33921316	rs73402410	C	T	100	PASS	AC=427;AF=0.0852636;AN=5008;NS=2504;DP=22578;EAS_AF=0.0962;AMR_AF=0.0331;AFR_AF=0.1868;EUR_AF=0.0099;SAS_AF=0.0511;AA=T|||;VT=SNP
6	33921645	rs6930171	A	G	100	PASS	AC=382;AF=0.076278;AN=5008;NS=2504;DP=19258;EAS_AF=0.0188;AMR_AF=0.0591;AFR_AF=0.2368;EUR_AF=0.004;SAS_AF=0.0051;AA=G|||;VT=SNP
6	33921705	rs75955254	C	T	100	PASS	AC=340;AF=0.0678914;AN=5008;NS=2504;DP=18846;EAS_AF=0.0188;AMR_AF=0.0562;AFR_AF=0.2057;EUR_AF=0.005;SAS_AF=0.0051;AA=T|||;VT=SNP
6	33921793	rs74493647	T	C	100	PASS	AC=221;AF=0.0441294;AN=5008;NS=2504;DP=21588;EAS_AF=0.0179;AMR_AF=0.0303;AFR_AF=0.1369;EUR_AF=0.001;SAS_AF=0;AA=T|||;VT=SNP
6	33921823	rs74641418	T	C	100	PASS	AC=221;AF=0.0441294;AN=5008;NS=2504;DP=20512;EAS_AF=0.0179;AMR_AF=0.0303;AFR_AF=0.1369;EUR_AF=0.001;SAS_AF=0;AA=T|||;VT=SNP
6	33922198	rs2495966	A	G	100	PASS	AC=4648;AF=0.928115;AN=5008;NS=2504;DP=18214;EAS_AF=0.9147;AMR_AF=0.8458;AFR_AF=0.997;EUR_AF=0.8917;SAS_AF=0.9448;AA=A|||;VT=SNP
6	33922364	rs12386552	C	T	100	PASS	AC=221;AF=0.0441294;AN=5008;NS=2504;DP=18460;EAS_AF=0.0179;AMR_AF=0.0303;AFR_AF=0.1369;EUR_AF=0.001;SAS_AF=0;AA=C|||;VT=SNP
6	33922536	rs117714893	C	T	100	PASS	AC=34;AF=0.00678914;AN=5008;NS=2504;DP=17859;EAS_AF=0.0179;AMR_AF=0.0216;AFR_AF=0.0008;EUR_AF=0;SAS_AF=0;AA=C|||;VT=SNP
6	33922682	rs74928898	C	T	100	PASS	AC=228;AF=0.0455272;AN=5008;NS=2504;DP=17987;EAS_AF=0.0179;AMR_AF=0.0288;AFR_AF=0.143;EUR_AF=0.001;SAS_AF=0;AA=C|||;VT=SNP
6	33923055	rs12386539	C	T	100	PASS	AC=231;AF=0.0461262;AN=5008;NS=2504;DP=19955;EAS_AF=0.0179;AMR_AF=0.0303;AFR_AF=0.1445;EUR_AF=0.001;SAS_AF=0;AA=C|||;VT=SNP
6	33924117	rs112855616	G	C	100	PASS	AC=229;AF=0.0457268;AN=5008;NS=2504;DP=18250;EAS_AF=0.0179;AMR_AF=0.0303;AFR_AF=0.143;EUR_AF=0.001;SAS_AF=0;AA=C|||;VT=SNP
6	33924179	rs111514421	T	C	100	PASS	AC=167;AF=0.0333466;AN=5008;NS=2504;DP=18376;EAS_AF=0.0179;AMR_AF=0.0274;AFR_AF=0.0976;EUR_AF=0.001;SAS_AF=0;AA=T|||;VT=SNP
6	33924190	rs75162990	C	T	100	PASS	AC=34;AF=0.00678914;AN=5008;NS=2504;DP=19005;EAS_AF=0.0179;AMR_AF=0.0216;AFR_AF=0.0008;EUR_AF=0;SAS_AF=0;AA=C|||;VT=SNP
6	33924846	rs149892332	G	T	100	PASS	AC=34;AF=0.00678914;AN=5008;NS=2504;DP=18950;EAS_AF=0.0179;AMR_AF=0.0216;AFR_AF=0.0008;EUR_AF=0;SAS_AF=0;AA=G|||;VT=SNP
6	33924850	rs144955491	C	G	100	PASS	AC=34;AF=0.00678914;AN=5008;NS=2504;DP=18841;EAS_AF=0.0179;AMR_AF=0.0216;AFR_AF=0.0008;EUR_AF=0;SAS_AF=0;AA=C|||;VT=SNP
6	33924896	rs9688730	A	C	100	PASS	AC=360;AF=0.071885;AN=5008;NS=2504;DP=18707;EAS_AF=0.0188;AMR_AF=0.0562;AFR_AF=0.2209;EUR_AF=0.005;SAS_AF=0.0051;AA=C|||;VT=SNP
6	33925115	rs10733180	G	A	100	PASS	AC=2311;AF=0.461462;AN=5008;NS=2504;DP=18468;EAS_AF=0.499;AMR_AF=0.4063;AFR_AF=0.4992;EUR_AF=0.5169;SAS_AF=0.3538;AA=G|||;VT=SNP
6	33925410	rs78414688	G	A	100	PASS	AC=34;AF=0.00678914;AN=5008;NS=2504;DP=19862;EAS_AF=0.0179;AMR_AF=0.0216;AFR_AF=0.0008;EUR_AF=0;SAS_AF=0;AA=G|||;VT=SNP
6	33925872	rs2499753	T	A	100	PASS	AC=4644;AF=0.927316;AN=5008;NS=2504;DP=19884;EAS_AF=0.9137;AMR_AF=0.8458;AFR_AF=0.9947;EUR_AF=0.8926;SAS_AF=0.9438;AA=A|||;VT=SNP
6	33925918	rs2495967	T	C	100	PASS	AC=4644;AF=0.927316;AN=5008;NS=2504;DP=16431;EAS_AF=0.9137;AMR_AF=0.8458;AFR_AF=0.9947;EUR_AF=0.8926;SAS_AF=0.9438;AA=C|||;VT=SNP
6	33925967	rs4571557	A	C	100	PASS	AC=2325;AF=0.464257;AN=5008;NS=2504;DP=15000;EAS_AF=0.498;AMR_AF=0.3977;AFR_AF=0.5318;EUR_AF=0.5089;SAS_AF=0.3395;AA=-|||;VT=SNP
6	33926046	rs4478401	G	A	100	PASS	AC=2149;AF=0.429113;AN=5008;NS=2504;DP=14987;EAS_AF=0.4821;AMR_AF=0.3718;AFR_AF=0.5477;EUR_AF=0.3907;SAS_AF=0.2945;AA=A|||;VT=SNP
6	33926102	rs2495968	G	T	100	PASS	AC=2187;AF=0.436701;AN=5008;NS=2504;DP=16756;EAS_AF=0.3988;AMR_AF=0.4164;AFR_AF=0.4054;EUR_AF=0.3847;SAS_AF=0.5859;AA=G|||;VT=SNP
6	33926628	rs79268511	C	T	100	PASS	AC=53;AF=0.0105831;AN=5008;NS=2504;DP=19757;EAS_AF=0.0367;AMR_AF=0.0216;AFR_AF=0.0008;EUR_AF=0;SAS_AF=0;AA=C|||;VT=SNP
6	33926669	rs2499754	C	T	100	PASS	AC=1858;AF=0.371006;AN=5008;NS=2504;DP=18747;EAS_AF=0.381;AMR_AF=0.379;AFR_AF=0.2057;EUR_AF=0.3738;SAS_AF=0.5757;AA=T|||;VT=SNP
6	33927311	rs10456425	G	A	100	PASS	AC=1723;AF=0.34405;AN=5008;NS=2504;DP=18321;EAS_AF=0.4038;AMR_AF=0.3285;AFR_AF=0.2806;EUR_AF=0.4225;SAS_AF=0.2986;AA=G|||;VT=SNP
6	33927408	rs2495969	G	T	100	PASS	AC=3866;AF=0.771965;AN=5008;NS=2504;DP=19271;EAS_AF=0.8313;AMR_AF=0.7723;AFR_AF=0.59;EUR_AF=0.836;SAS_AF=0.8906;AA=G|||;VT=SNP
6	33927624	rs35760341	C	T	100	PASS	AC=681;AF=0.135982;AN=5008;NS=2504;DP=20939;EAS_AF=0.1399;AMR_AF=0.0937;AFR_AF=0.0151;EUR_AF=0.1302;SAS_AF=0.3313;AA=C|||;VT=SNP
6	33927811	rs9368788	G	A	100	PASS	AC=1682;AF=0.335863;AN=5008;NS=2504;DP=20868;EAS_AF=0.4018;AMR_AF=0.3156;AFR_AF=0.2791;EUR_AF=0.4036;SAS_AF=0.2894;AA=G|||;VT=SNP
6	33927961	rs72886982	G	T	100	PASS	AC=169;AF=0.033746;AN=5008;NS=2504;DP=19809;EAS_AF=0.005;AMR_AF=0.0403;AFR_AF=0.003;EUR_AF=0.0726;SAS_AF=0.0603;AA=G|||;VT=SNP
6	33928185	rs73402416	C	T	100	PASS	AC=769;AF=0.153554;AN=5008;NS=2504;DP=21570;EAS_AF=0.0843;AMR_AF=0.0735;AFR_AF=0.4024;EUR_AF=0.0567;SAS_AF=0.045;AA=C|||;VT=SNP
6	33928247	rs9380391	C	G	100	PASS	AC=1722;AF=0.34385;AN=5008;NS=2504;DP=20828;EAS_AF=0.4058;AMR_AF=0.3285;AFR_AF=0.2784;EUR_AF=0.4215;SAS_AF=0.2996;AA=C|||;VT=SNP
6	33928280	rs2499755	T	G	100	PASS	AC=3871;AF=0.772963;AN=5008;NS=2504;DP=20627;EAS_AF=0.8333;AMR_AF=0.7738;AFR_AF=0.5915;EUR_AF=0.836;SAS_AF=0.8906;AA=G|||;VT=SNP
6	33928390	rs2495970	A	G	100	PASS	AC=3870;AF=0.772764;AN=5008;NS=2504;DP=19741;EAS_AF=0.8333;AMR_AF=0.7723;AFR_AF=0.5915;EUR_AF=0.836;SAS_AF=0.8906;AA=G|||;VT=SNP
6	33928435	rs9380392	C	T	100	PASS	AC=1755;AF=0.350439;AN=5008;NS=2504;DP=19371;EAS_AF=0.4216;AMR_AF=0.3501;AFR_AF=0.2821;EUR_AF=0.4185;SAS_AF=0.2996;AA=C|||;VT=SNP
6	33928477	rs9380393	C	T	100	PASS	AC=1784;AF=0.35623;AN=5008;NS=2504;DP=19673;EAS_AF=0.4196;AMR_AF=0.353;AFR_AF=0.3026;EUR_AF=0.4205;SAS_AF=0.2996;AA=C|||;VT=SNP
6	33928562	rs9469654	G	C	100	PASS	AC=613;AF=0.122404;AN=5008;NS=2504;DP=19249;EAS_AF=0.0853;AMR_AF=0.0648;AFR_AF=0.2829;EUR_AF=0.0547;SAS_AF=0.0542;AA=G|||;VT=SNP
6	33928643	rs150530200	C	T	100	PASS	AC=34;AF=0.00678914;AN=5008;NS=2504;DP=20417;EAS_AF=0.0179;AMR_AF=0.0216;AFR_AF=0.0008;EUR_AF=0;SAS_AF=0;AA=C|||;VT=SNP
6	33929065	rs2495971	G	T	100	PASS	AC=3868;AF=0.772364;AN=5008;NS=2504;DP=20723;EAS_AF=0.8284;AMR_AF=0.7709;AFR_AF=0.5908;EUR_AF=0.833;SAS_AF=0.8988;AA=G|||;VT=SNP
6	33929215	rs146652364	A	G	100	PASS	AC=35;AF=0.00698882;AN=5008;NS=2504;DP=18910;EAS_AF=0.0188;AMR_AF=0.0216;AFR_AF=0.0008;EUR_AF=0;SAS_AF=0;AA=A|||;VT=SNP
6	33929301	rs73402419	T	C	100	PASS	AC=785;AF=0.156749;AN=5008;NS=2504;DP=21208;EAS_AF=0.0883;AMR_AF=0.0749;AFR_AF=0.4077;EUR_AF=0.0596;SAS_AF=0.046;AA=C|||;VT=SNP
6	33929481	rs59745721	G	A	100	PASS	AC=785;AF=0.156749;AN=5008;NS=2504;DP=17309;EAS_AF=0.0883;AMR_AF=0.0749;AFR_AF=0.4077;EUR_AF=0.0596;SAS_AF=0.046;AA=G|||;VT=SNP
6	33929518	rs61106803	A	G	100	PASS	AC=787;AF=0.157149;AN=5008;NS=2504;DP=17664;EAS_AF=0.0883;AMR_AF=0.0749;AFR_AF=0.4092;EUR_AF=0.0596;SAS_AF=0.046;AA=G|||;VT=SNP
6	33929881	rs73402422	C	T	100	PASS	AC=222;AF=0.0443291;AN=5008;NS=2504;DP=19059;EAS_AF=0.0873;AMR_AF=0.0058;AFR_AF=0.0575;EUR_AF=0.0129;SAS_AF=0.0419;AA=c|||;VT=SNP
6	33929911	rs4527686	C	T	100	PASS	AC=541;AF=0.108027;AN=5008;NS=2504;DP=19676;EAS_AF=0.0873;AMR_AF=0.0562;AFR_AF=0.239;EUR_AF=0.0577;SAS_AF=0.0409;AA=C|||;VT=SNP
6	33930040	rs61203056	C	T	100	PASS	AC=540;AF=0.107827;AN=5008;NS=2504;DP=20414;EAS_AF=0.0863;AMR_AF=0.0562;AFR_AF=0.239;EUR_AF=0.0577;SAS_AF=0.0409;AA=C|||;VT=SNP
6	33930488	rs117270274	G	A	100	PASS	AC=29;AF=0.00579073;AN=5008;NS=2504;DP=15409;EAS_AF=0.0248;AMR_AF=0;AFR_AF=0;EUR_AF=0.001;SAS_AF=0.0031;AA=G|||;VT=SNP
6	33930581	rs118092757	G	A	100	PASS	AC=37;AF=0.00738818;AN=5008;NS=2504;DP=16085;EAS_AF=0.0198;AMR_AF=0.0216;AFR_AF=0.0015;EUR_AF=0;SAS_AF=0;AA=G|||;VT=SNP
6	33932442	rs2495972	A	G	100	PASS	AC=2702;AF=0.539537;AN=5008;NS=2504;DP=17467;EAS_AF=0.504;AMR_AF=0.4683;AFR_AF=0.6505;EUR_AF=0.4056;SAS_AF=0.6145;AA=G|||;VT=SNP
6	33933481	rs62399336	A	G	100	PASS	AC=2093;AF=0.417931;AN=5008;NS=2504;DP=15373;EAS_AF=0.3542;AMR_AF=0.3948;AFR_AF=0.6672;EUR_AF=0.2932;SAS_AF=0.2914;AA=G|||;VT=SNP
6	33935220	rs62399337	C	T	100	PASS	AC=501;AF=0.10004;AN=5008;NS=2504;DP=18760;EAS_AF=0.0337;AMR_AF=0.0605;AFR_AF=0.205;EUR_AF=0.0895;SAS_AF=0.0654;AA=C|||;VT=SNP
6	33935460	rs4594941	G	C	100	PASS	AC=546;AF=0.109026;AN=5008;NS=2504;DP=22226;EAS_AF=0.0337;AMR_AF=0.0692;AFR_AF=0.2254;EUR_AF=0.0944;SAS_AF=0.0726;AA=G|||;VT=SNP
6	33936538	rs9380394	T	A	100	PASS	AC=279;AF=0.0557109;AN=5008;NS=2504;DP=13618;EAS_AF=0.0992;AMR_AF=0.0793;AFR_AF=0.0885;EUR_AF=0.001;SAS_AF=0.0061;AA=A|||;VT=SNP
6	33936925	rs7755524	A	G	100	PASS	AC=1317;AF=0.262979;AN=5008;NS=2504;DP=15179;EAS_AF=0.0347;AMR_AF=0.1585;AFR_AF=0.7209;EUR_AF=0.1421;SAS_AF=0.0777;AA=G|||;VT=SNP
6	33938052	rs11753753	C	A	100	PASS	AC=72;AF=0.014377;AN=5008;NS=2504;DP=12031;EAS_AF=0.002;AMR_AF=0.0202;AFR_AF=0.003;EUR_AF=0.0437;SAS_AF=0.0082;AA=C|||;VT=SNP
6	33938403	rs2495973	A	G	100	PASS	AC=1537;AF=0.306909;AN=5008;NS=2504;DP=13666;EAS_AF=0.3065;AMR_AF=0.3242;AFR_AF=0.351;EUR_AF=0.2594;SAS_AF=0.2843;AA=A|||;VT=SNP
6	33939250	rs2495974	T	C	100	PASS	AC=4637;AF=0.925919;AN=5008;NS=2504;DP=16459;EAS_AF=0.8948;AMR_AF=0.8617;AFR_AF=0.9977;EUR_AF=0.8917;SAS_AF=0.9417;AA=C|||;VT=SNP
6	33940663	rs9461937	T	C	100	PASS	AC=1445;AF=0.288538;AN=5008;NS=2504;DP=16232;EAS_AF=0.3125;AMR_AF=0.3055;AFR_AF=0.2927;EUR_AF=0.2475;SAS_AF=0.2883;AA=C|||;VT=SNP
6	33943276	rs76644317	A	G	100	PASS	AC=536;AF=0.107029;AN=5008;NS=2504;DP=12296;EAS_AF=0.0347;AMR_AF=0.0677;AFR_AF=0.2262;EUR_AF=0.0895;SAS_AF=0.0665;AA=A|||;VT=SNP
6	33943495	rs11756144	T	C	100	PASS	AC=4628;AF=0.924121;AN=5008;NS=2504;DP=8407;EAS_AF=0.8938;AMR_AF=0.8588;AFR_AF=0.997;EUR_AF=0.8857;SAS_AF=0.9427;AA=C|||;VT=SNP
6	33943630	rs62399340	T	C	100	PASS	AC=1268;AF=0.253195;AN=5008;NS=2504;DP=8466;EAS_AF=0.0377;AMR_AF=0.1527;AFR_AF=0.6861;EUR_AF=0.1402;SAS_AF=0.0777;AA=C|||;VT=SNP
6	33944014	rs2495975	T	C	100	PASS	AC=4061;AF=0.810903;AN=5008;NS=2504;DP=14848;EAS_AF=0.8581;AMR_AF=0.7911;AFR_AF=0.761;EUR_AF=0.7793;SAS_AF=0.8763;AA=C|||;VT=SNP
6	33944063	rs2495976	C	T	100	PASS	AC=3899;AF=0.778554;AN=5008;NS=2504;DP=17100;EAS_AF=0.8581;AMR_AF=0.7795;AFR_AF=0.6452;EUR_AF=0.7783;SAS_AF=0.8763;AA=C|||;VT=SNP
6	33945002	rs10807130	G	T	100	PASS	AC=441;AF=0.0880591;AN=5008;NS=2504;DP=23515;EAS_AF=0.0913;AMR_AF=0.0793;AFR_AF=0.0499;EUR_AF=0.1312;SAS_AF=0.0982;AA=G|||;VT=SNP
6	33945361	rs9380395	A	G	100	PASS	AC=1601;AF=0.319688;AN=5008;NS=2504;DP=21978;EAS_AF=0.3591;AMR_AF=0.4481;AFR_AF=0.3374;EUR_AF=0.2744;SAS_AF=0.2106;AA=G|||;VT=SNP
6	33945896	rs4713730	A	G	100	PASS	AC=1435;AF=0.286542;AN=5008;NS=2504;DP=21509;EAS_AF=0.2897;AMR_AF=0.4467;AFR_AF=0.3033;EUR_AF=0.2674;SAS_AF=0.1667;AA=G|||;VT=SNP
6	33945921	rs4713731	A	G	100	PASS	AC=1403;AF=0.280152;AN=5008;NS=2504;DP=22152;EAS_AF=0.2917;AMR_AF=0.4467;AFR_AF=0.27;EUR_AF=0.2674;SAS_AF=0.1769;AA=A|||;VT=SNP
6	33945972	rs2499760	C	A	100	PASS	AC=2448;AF=0.488818;AN=5008;NS=2504;DP=22132;EAS_AF=0.5367;AMR_AF=0.3141;AFR_AF=0.4463;EUR_AF=0.4602;SAS_AF=0.6503;AA=C|||;VT=SNP
6	33946279	rs11965877	G	A	100	PASS	AC=1062;AF=0.212061;AN=5008;NS=2504;DP=14273;EAS_AF=0.12;AMR_AF=0.1873;AFR_AF=0.3268;EUR_AF=0.2584;SAS_AF=0.1217;AA=G|||;VT=SNP
6	33946526	rs9394182	C	G	100	PASS	AC=2436;AF=0.486422;AN=5008;NS=2504;DP=15816;EAS_AF=0.3234;AMR_AF=0.5605;AFR_AF=0.8336;EUR_AF=0.3837;SAS_AF=0.2382;AA=G|||;VT=SNP
6	33946574	rs9380396	C	T	100	PASS	AC=1657;AF=0.330871;AN=5008;NS=2504;DP=14747;EAS_AF=0.2986;AMR_AF=0.4914;AFR_AF=0.3744;EUR_AF=0.337;SAS_AF=0.1851;AA=C|||;VT=SNP
6	33947563	rs9357169	A	G	100	PASS	AC=411;AF=0.0820687;AN=5008;NS=2504;DP=20843;EAS_AF=0.1756;AMR_AF=0.2608;AFR_AF=0.0015;EUR_AF=0.006;SAS_AF=0.046;AA=A|||;VT=SNP
6	33947569	rs9469660	A	T	100	PASS	AC=1474;AF=0.294329;AN=5008;NS=2504;DP=20528;EAS_AF=0.2986;AMR_AF=0.4481;AFR_AF=0.3283;EUR_AF=0.2664;SAS_AF=0.1636;AA=T|||;VT=SNP
6	33947637	rs9380397	C	G	100	PASS	AC=1334;AF=0.266374;AN=5008;NS=2504;DP=18205;EAS_AF=0.2917;AMR_AF=0.3876;AFR_AF=0.351;EUR_AF=0.164;SAS_AF=0.1452;AA=C|||;VT=SNP
6	33947902	rs2495977	G	A	100	PASS	AC=2499;AF=0.499002;AN=5008;NS=2504;DP=19339;EAS_AF=0.5466;AMR_AF=0.3617;AFR_AF=0.3903;EUR_AF=0.5338;SAS_AF=0.6585;AA=A|||;VT=SNP
6	33947909	rs55643835	C	T	100	PASS	AC=322;AF=0.0642971;AN=5008;NS=2504;DP=19170;EAS_AF=0.0298;AMR_AF=0.0461;AFR_AF=0.1014;EUR_AF=0.0706;SAS_AF=0.0562;AA=C|||;VT=SNP
6	33947912	rs115313717	T	G	100	PASS	AC=182;AF=0.0363419;AN=5008;NS=2504;DP=19258;EAS_AF=0.0069;AMR_AF=0.0677;AFR_AF=0.0038;EUR_AF=0.1044;SAS_AF=0.0184;AA=T|||;VT=SNP
6	33947982	rs2495978	T	C	100	PASS	AC=3975;AF=0.79373;AN=5008;NS=2504;DP=19158;EAS_AF=0.8423;AMR_AF=0.7695;AFR_AF=0.82;EUR_AF=0.7048;SAS_AF=0.817;AA=C|||;VT=SNP
6	33947987	rs2495979	A	G	100	PASS	AC=4225;AF=0.84365;AN=5008;NS=2504;DP=18516;EAS_AF=0.8423;AMR_AF=0.7968;AFR_AF=0.9743;EUR_AF=0.7306;SAS_AF=0.818;AA=G|||;VT=SNP
6	33948019	rs6911089	G	A	100	PASS	AC=904;AF=0.180511;AN=5008;NS=2504;DP=16587;EAS_AF=0.1161;AMR_AF=0.1239;AFR_AF=0.3343;EUR_AF=0.159;SAS_AF=0.1012;AA=G|||;VT=SNP
6	33948077	rs57786715	G	A	100	PASS	AC=888;AF=0.177316;AN=5008;NS=2504;DP=18489;EAS_AF=0.1171;AMR_AF=0.121;AFR_AF=0.323;EUR_AF=0.159;SAS_AF=0.1012;AA=G|||;VT=SNP
6	33948136	rs78132888	C	T	100	PASS	AC=177;AF=0.0353435;AN=5008;NS=2504;DP=20064;EAS_AF=0.005;AMR_AF=0.0663;AFR_AF=0.0038;EUR_AF=0.1024;SAS_AF=0.0184;AA=C|||;VT=SNP
6	33948219	rs2495980	G	A	100	PASS	AC=3975;AF=0.79373;AN=5008;NS=2504;DP=20080;EAS_AF=0.8423;AMR_AF=0.7666;AFR_AF=0.8207;EUR_AF=0.7048;SAS_AF=0.818;AA=A|||;VT=SNP
6	33948624	rs2499762	C	T	100	PASS	AC=1786;AF=0.356629;AN=5008;NS=2504;DP=23829;EAS_AF=0.5099;AMR_AF=0.2334;AFR_AF=0.1415;EUR_AF=0.3529;SAS_AF=0.5808;AA=C|||;VT=SNP
6	33948811	rs78632684	A	G	100	PASS	AC=39;AF=0.00778754;AN=5008;NS=2504;DP=18135;EAS_AF=0.005;AMR_AF=0.0086;AFR_AF=0.0015;EUR_AF=0.0169;SAS_AF=0.0092;AA=A|||;VT=SNP
6	33949355	rs2495981	T	C	100	PASS	AC=1799;AF=0.359225;AN=5008;NS=2504;DP=18420;EAS_AF=0.5109;AMR_AF=0.2363;AFR_AF=0.1399;EUR_AF=0.3549;SAS_AF=0.591;AA=T|||;VT=SNP
6	33949921	rs2499763	C	T	100	PASS	AC=2841;AF=0.567292;AN=5008;NS=2504;DP=17590;EAS_AF=0.628;AMR_AF=0.3718;AFR_AF=0.5681;EUR_AF=0.5189;SAS_AF=0.6922;AA=C|||;VT=SNP
6	33950034	rs62398063	G	A	100	PASS	AC=502;AF=0.10024;AN=5008;NS=2504;DP=13897;EAS_AF=0.0407;AMR_AF=0.1095;AFR_AF=0.1044;EUR_AF=0.172;SAS_AF=0.0757;AA=G|||;VT=SNP
6	33950382	rs2499764	T	A	100	PASS	AC=2844;AF=0.567891;AN=5008;NS=2504;DP=16340;EAS_AF=0.63;AMR_AF=0.3732;AFR_AF=0.5734;EUR_AF=0.5129;SAS_AF=0.6912;AA=T|||;VT=SNP
6	33951233	rs9380398	G	T	100	PASS	AC=446;AF=0.0890575;AN=5008;NS=2504;DP=19365;EAS_AF=0.1716;AMR_AF=0.2608;AFR_AF=0.0386;EUR_AF=0.005;SAS_AF=0.0368;AA=G|||;VT=SNP
6	33951366	rs143432218	T	G	100	PASS	AC=41;AF=0.0081869;AN=5008;NS=2504;DP=21231;EAS_AF=0.003;AMR_AF=0.0058;AFR_AF=0.0015;EUR_AF=0.0239;SAS_AF=0.0082;AA=T|||;VT=SNP
6	33951420	rs75772642	C	A	100	PASS	AC=171;AF=0.0341454;AN=5008;NS=2504;DP=21194;EAS_AF=0.005;AMR_AF=0.0648;AFR_AF=0.003;EUR_AF=0.0984;SAS_AF=0.0184;AA=C|||;VT=SNP
6	33951866	rs77732451	T	C	100	PASS	AC=69;AF=0.013778;AN=5008;NS=2504;DP=19643;EAS_AF=0.0675;AMR_AF=0;AFR_AF=0;EUR_AF=0;SAS_AF=0.001;AA=T|||;VT=SNP
6	33951993	rs2495982	A	G	100	PASS	AC=4204;AF=0.839457;AN=5008;NS=2504;DP=19879;EAS_AF=0.8472;AMR_AF=0.7939;AFR_AF=0.9614;EUR_AF=0.7247;SAS_AF=0.817;AA=G|||;VT=SNP
6	33952122	rs2495983	G	A	100	PASS	AC=1746;AF=0.348642;AN=5008;NS=2504;DP=18605;EAS_AF=0.4881;AMR_AF=0.2277;AFR_AF=0.1589;EUR_AF=0.3429;SAS_AF=0.5532;AA=G|||;VT=SNP
6	33952246	rs11970009	G	C	100	PASS	AC=609;AF=0.121605;AN=5008;NS=2504;DP=15501;EAS_AF=0.0605;AMR_AF=0.1196;AFR_AF=0.1293;EUR_AF=0.1829;SAS_AF=0.1125;AA=G|||;VT=SNP
6	33952277	rs2495984	G	A	100	PASS	AC=2682;AF=0.535543;AN=5008;NS=2504;DP=12840;EAS_AF=0.6062;AMR_AF=0.3458;AFR_AF=0.5318;EUR_AF=0.4841;SAS_AF=0.6554;AA=G|||;VT=SNP
6	33952350	rs2499765	C	T	100	PASS	AC=1746;AF=0.348642;AN=5008;NS=2504;DP=17434;EAS_AF=0.4881;AMR_AF=0.2277;AFR_AF=0.1581;EUR_AF=0.3439;SAS_AF=0.5532;AA=C|||;VT=SNP
6	33952626	rs2495985	T	C	100	PASS	AC=4225;AF=0.84365;AN=5008;NS=2504;DP=15845;EAS_AF=0.8482;AMR_AF=0.7939;AFR_AF=0.975;EUR_AF=0.7256;SAS_AF=0.818;AA=C|||;VT=SNP
6	33953456	rs4713732	T	C	100	PASS	AC=473;AF=0.0944489;AN=5008;NS=2504;DP=18030;EAS_AF=0.2083;AMR_AF=0.268;AFR_AF=0.0151;EUR_AF=0.0089;SAS_AF=0.0491;AA=T|||;VT=SNP
6	33953646	rs2499766	C	T	100	PASS	AC=2599;AF=0.51897;AN=5008;NS=2504;DP=14948;EAS_AF=0.4236;AMR_AF=0.4207;AFR_AF=0.5159;EUR_AF=0.5835;SAS_AF=0.6247;AA=T|||;VT=SNP
6	33953734	rs17531143	G	T	100	PASS	AC=738;AF=0.147364;AN=5008;NS=2504;DP=21053;EAS_AF=0.1379;AMR_AF=0.1095;AFR_AF=0.1248;EUR_AF=0.1024;SAS_AF=0.2607;AA=G|||;VT=SNP
6	33953809	rs2495986	G	A	100	PASS	AC=3890;AF=0.776757;AN=5008;NS=2504;DP=20954;EAS_AF=0.8323;AMR_AF=0.6988;AFR_AF=0.9183;EUR_AF=0.5775;SAS_AF=0.7883;AA=G|||;VT=SNP
6	33954192	rs9461938	T	C	100	PASS	AC=714;AF=0.142572;AN=5008;NS=2504;DP=17390;EAS_AF=0.0883;AMR_AF=0.1066;AFR_AF=0.2307;EUR_AF=0.1431;SAS_AF=0.1043;AA=T|||;VT=SNP
6	33954567	rs4711372	T	C	100	PASS	AC=412;AF=0.0822684;AN=5008;NS=2504;DP=17952;EAS_AF=0.1845;AMR_AF=0.2565;AFR_AF=0.0023;EUR_AF=0.005;SAS_AF=0.0409;AA=T|||;VT=SNP
6	33954826	rs12208438	C	T	100	PASS	AC=536;AF=0.107029;AN=5008;NS=2504;DP=19720;EAS_AF=0.0883;AMR_AF=0.0951;AFR_AF=0.1097;EUR_AF=0.1332;SAS_AF=0.1043;AA=C|||;VT=SNP
6	33954907	rs12196305	A	G	100	PASS	AC=718;AF=0.143371;AN=5008;NS=2504;DP=19386;EAS_AF=0.0893;AMR_AF=0.1066;AFR_AF=0.2315;EUR_AF=0.1451;SAS_AF=0.1043;AA=A|||;VT=SNP
6	33955175	rs2495987	T	C	100	PASS	AC=1699;AF=0.339257;AN=5008;NS=2504;DP=20882;EAS_AF=0.4643;AMR_AF=0.2205;AFR_AF=0.149;EUR_AF=0.3489;SAS_AF=0.5419;AA=T|||;VT=SNP
6	33955287	rs34650286	A	C	100	PASS	AC=961;AF=0.191893;AN=5008;NS=2504;DP=21453;EAS_AF=0.1706;AMR_AF=0.1513;AFR_AF=0.1346;EUR_AF=0.161;SAS_AF=0.3517;AA=A|||;VT=SNP
6	33955692	rs56283117	A	G	100	PASS	AC=216;AF=0.043131;AN=5008;NS=2504;DP=17430;EAS_AF=0.0079;AMR_AF=0.0447;AFR_AF=0.0023;EUR_AF=0.0885;SAS_AF=0.0869;AA=A|||;VT=SNP
6	33956165	rs2499767	A	G	100	PASS	AC=3025;AF=0.604034;AN=5008;NS=2504;DP=14490;EAS_AF=0.6815;AMR_AF=0.5086;AFR_AF=0.3502;EUR_AF=0.7495;SAS_AF=0.7853;AA=A|||;VT=SNP
6	33956472	rs4256433	T	C	100	PASS	AC=3503;AF=0.699481;AN=5008;NS=2504;DP=14958;EAS_AF=0.5546;AMR_AF=0.7767;AFR_AF=0.8366;EUR_AF=0.7147;SAS_AF=0.593;AA=C|||;VT=SNP
6	33956793	rs2451375	A	G	100	PASS	AC=3455;AF=0.689896;AN=5008;NS=2504;DP=16762;EAS_AF=0.5397;AMR_AF=0.7651;AFR_AF=0.9107;EUR_AF=0.6501;SAS_AF=0.5337;AA=G|||;VT=SNP
6	33957134	rs2495988	G	A	100	PASS	AC=884;AF=0.176518;AN=5008;NS=2504;DP=20020;EAS_AF=0.1677;AMR_AF=0.2767;AFR_AF=0.3631;EUR_AF=0.0239;SAS_AF=0.0194;AA=A|||;VT=SNP
6	33957885	rs17531174	G	A	100	PASS	AC=205;AF=0.0409345;AN=5008;NS=2504;DP=16922;EAS_AF=0.0665;AMR_AF=0.0115;AFR_AF=0.0446;EUR_AF=0.0219;SAS_AF=0.0501;AA=C|||;VT=SNP
6	33958000	rs11970492	G	C	100	PASS	AC=216;AF=0.043131;AN=5008;NS=2504;DP=18517;EAS_AF=0.003;AMR_AF=0.0576;AFR_AF=0.0719;EUR_AF=0.0626;SAS_AF=0.0153;AA=G|||;VT=SNP
6	33958201	rs9394183	G	A	100	PASS	AC=366;AF=0.0730831;AN=5008;NS=2504;DP=17376;EAS_AF=0.1567;AMR_AF=0.2522;AFR_AF=0.0023;EUR_AF=0.0139;SAS_AF=0.0164;AA=G|||;VT=SNP
6	33958428	rs12176531	G	A	100	PASS	AC=367;AF=0.0732827;AN=5008;NS=2504;DP=19402;EAS_AF=0.1577;AMR_AF=0.2522;AFR_AF=0.0023;EUR_AF=0.0139;SAS_AF=0.0164;AA=G|||;VT=SNP
6	33958888	rs151131497	A	G	100	PASS	AC=35;AF=0.00698882;AN=5008;NS=2504;DP=19574;EAS_AF=0.0169;AMR_AF=0.0259;AFR_AF=0;EUR_AF=0;SAS_AF=0;AA=A|||;VT=SNP
6	33959269	rs2495989	T	C	100	PASS	AC=753;AF=0.150359;AN=5008;NS=2504;DP=19423;EAS_AF=0.1607;AMR_AF=0.268;AFR_AF=0.2806;EUR_AF=0.0149;SAS_AF=0.0194;AA=T|||;VT=SNP
6	33959996	rs2451374	G	A	100	PASS	AC=804;AF=0.160543;AN=5008;NS=2504;DP=20280;EAS_AF=0.1577;AMR_AF=0.2738;AFR_AF=0.3086;EUR_AF=0.0239;SAS_AF=0.0235;AA=G|||;VT=SNP
6	33960611	rs2495990	G	A	100	PASS	AC=1860;AF=0.371406;AN=5008;NS=2504;DP=17152;EAS_AF=0.3363;AMR_AF=0.4553;AFR_AF=0.4554;EUR_AF=0.338;SAS_AF=0.2689;AA=A|||;VT=SNP
6	33960722	rs9469661	G	C	100	PASS	AC=789;AF=0.157548;AN=5008;NS=2504;DP=16529;EAS_AF=0.0804;AMR_AF=0.121;AFR_AF=0.41;EUR_AF=0.0398;SAS_AF=0.0429;AA=C|||;VT=SNP
6	33960846	rs2451372	C	G	100	PASS	AC=1363;AF=0.272165;AN=5008;NS=2504;DP=19401;EAS_AF=0.3115;AMR_AF=0.1859;AFR_AF=0.2186;EUR_AF=0.2704;SAS_AF=0.3671;AA=C|||;VT=SNP
6	33961441	rs2495992	T	C	100	PASS	AC=2591;AF=0.517372;AN=5008;NS=2504;DP=8863;EAS_AF=0.6359;AMR_AF=0.5245;AFR_AF=0.2716;EUR_AF=0.6014;SAS_AF=0.636;AA=T|||;VT=SNP
6	33961686	rs118158862	G	T	100	PASS	AC=22;AF=0.00439297;AN=5008;NS=2504;DP=13310;EAS_AF=0.0208;AMR_AF=0;AFR_AF=0;EUR_AF=0.001;SAS_AF=0;AA=G|||;VT=SNP
6	33962116	rs2495993	A	G	100	PASS	AC=2177;AF=0.434704;AN=5008;NS=2504;DP=21554;EAS_AF=0.3839;AMR_AF=0.2608;AFR_AF=0.7564;EUR_AF=0.2296;SAS_AF=0.3865;AA=G|||;VT=SNP
6	33962234	rs73744958	C	T	100	PASS	AC=198;AF=0.0395367;AN=5008;NS=2504;DP=21841;EAS_AF=0.0258;AMR_AF=0.0187;AFR_AF=0.1142;EUR_AF=0.005;SAS_AF=0.0031;AA=T|||;VT=SNP
6	33962404	rs2130410	G	T	100	PASS	AC=1975;AF=0.394369;AN=5008;NS=2504;DP=22733;EAS_AF=0.37;AMR_AF=0.2233;AFR_AF=0.6589;EUR_AF=0.2048;SAS_AF=0.3783;AA=T|||;VT=SNP
6	33963009	rs2495994	G	C	100	PASS	AC=3754;AF=0.749601;AN=5008;NS=2504;DP=17762;EAS_AF=0.5863;AMR_AF=0.6585;AFR_AF=0.9599;EUR_AF=0.668;SAS_AF=0.7822;AA=C|||;VT=SNP
6	33963501	rs2451370	A	G	100	PASS	AC=3787;AF=0.75619;AN=5008;NS=2504;DP=18879;EAS_AF=0.5823;AMR_AF=0.6686;AFR_AF=0.9629;EUR_AF=0.6809;SAS_AF=0.7955;AA=G|||;VT=SNP
6	33963554	rs71567415	A	G	100	PASS	AC=921;AF=0.183906;AN=5008;NS=2504;DP=17377;EAS_AF=0.2927;AMR_AF=0.121;AFR_AF=0.0575;EUR_AF=0.1402;SAS_AF=0.3323;AA=A|||;VT=SNP
6	33963665	rs73744961	C	G	100	PASS	AC=208;AF=0.0415335;AN=5008;NS=2504;DP=18694;EAS_AF=0.0258;AMR_AF=0.0187;AFR_AF=0.121;EUR_AF=0.006;SAS_AF=0.0031;AA=G|||;VT=SNP
6	33963685	rs73744962	G	A	100	PASS	AC=225;AF=0.0449281;AN=5008;NS=2504;DP=18836;EAS_AF=0.0347;AMR_AF=0.0202;AFR_AF=0.0817;EUR_AF=0.004;SAS_AF=0.0654;AA=G|||;VT=SNP
6	33963845	rs55929002	G	C	100	PASS	AC=167;AF=0.0333466;AN=5008;NS=2504;DP=21320;EAS_AF=0.003;AMR_AF=0.0461;AFR_AF=0.0053;EUR_AF=0.1163;SAS_AF=0.0082;AA=G|||;VT=SNP
6	33964052	rs77169019	C	T	100	PASS	AC=188;AF=0.0375399;AN=5008;NS=2504;DP=18134;EAS_AF=0.0109;AMR_AF=0.0274;AFR_AF=0.003;EUR_AF=0.0626;SAS_AF=0.093;AA=C|||;VT=SNP
6	33964111	rs117224515	T	C	100	PASS	AC=22;AF=0.00439297;AN=5008;NS=2504;DP=19362;EAS_AF=0.0208;AMR_AF=0;AFR_AF=0;EUR_AF=0.001;SAS_AF=0;AA=T|||;VT=SNP
6	33965553	rs76403141	T	C	100	PASS	AC=307;AF=0.0613019;AN=5008;NS=2504;DP=20927;EAS_AF=0.0407;AMR_AF=0.0173;AFR_AF=0.1362;EUR_AF=0.0388;SAS_AF=0.0358;AA=T|||;VT=SNP
6	33965768	rs58248404	G	A	100	PASS	AC=306;AF=0.0611022;AN=5008;NS=2504;DP=19948;EAS_AF=0.0407;AMR_AF=0.0173;AFR_AF=0.1354;EUR_AF=0.0388;SAS_AF=0.0358;AA=G|||;VT=SNP
6	33965787	rs6908185	A	G	100	PASS	AC=653;AF=0.130391;AN=5008;NS=2504;DP=19494;EAS_AF=0.0258;AMR_AF=0.0548;AFR_AF=0.413;EUR_AF=0.0378;SAS_AF=0.0051;AA=G|||;VT=SNP
6	33966845	rs72888803	G	A	100	PASS	AC=71;AF=0.0141773;AN=5008;NS=2504;DP=14633;EAS_AF=0.005;AMR_AF=0.0187;AFR_AF=0.0015;EUR_AF=0.0328;SAS_AF=0.0184;AA=G|||;VT=SNP
6	33967787	rs76156362	A	T	100	PASS	AC=22;AF=0.00439297;AN=5008;NS=2504;DP=19982;EAS_AF=0.0208;AMR_AF=0;AFR_AF=0;EUR_AF=0.001;SAS_AF=0;AA=A|||;VT=SNP;EX_TARGET
6	33967930	rs76873177	G	A	100	PASS	AC=256;AF=0.0511182;AN=5008;NS=2504;DP=19072;EAS_AF=0.0258;AMR_AF=0.0144;AFR_AF=0.1596;EUR_AF=0.006;SAS_AF=0.0031;AA=A|||;VT=SNP
6	33968128	rs6905035	T	C	100	PASS	AC=844;AF=0.16853;AN=5008;NS=2504;DP=18879;EAS_AF=0.0347;AMR_AF=0.0879;AFR_AF=0.5166;EUR_AF=0.0497;SAS_AF=0.0153;AA=C|||;VT=SNP
6	33968759	rs149959411	G	A	100	PASS	AC=22;AF=0.00439297;AN=5008;NS=2504;DP=18341;EAS_AF=0.0208;AMR_AF=0;AFR_AF=0;EUR_AF=0.001;SAS_AF=0;AA=G|||;VT=SNP
6	33968863	rs9469668	G	A	100	PASS	AC=462;AF=0.0922524;AN=5008;NS=2504;DP=19046;EAS_AF=0.0605;AMR_AF=0.062;AFR_AF=0.2027;EUR_AF=0.0209;SAS_AF=0.0706;AA=G|||;VT=SNP
6	33968925	rs6457753	G	A	100	PASS	AC=867;AF=0.173123;AN=5008;NS=2504;DP=18101;EAS_AF=0.0645;AMR_AF=0.1066;AFR_AF=0.4516;EUR_AF=0.0567;SAS_AF=0.0757;AA=A|||;VT=SNP
6	33968934	rs117955687	C	T	100	PASS	AC=22;AF=0.00439297;AN=5008;NS=2504;DP=17867;EAS_AF=0.0208;AMR_AF=0;AFR_AF=0;EUR_AF=0.001;SAS_AF=0;AA=C|||;VT=SNP
6	33969456	rs77760464	G	A	100	PASS	AC=23;AF=0.00459265;AN=5008;NS=2504;DP=19265;EAS_AF=0.0208;AMR_AF=0.0014;AFR_AF=0;EUR_AF=0.001;SAS_AF=0;AA=G|||;VT=SNP
6	33970047	rs60070153	C	A	100	PASS	AC=1879;AF=0.3752;AN=5008;NS=2504;DP=15426;EAS_AF=0.244;AMR_AF=0.4193;AFR_AF=0.4546;EUR_AF=0.3996;SAS_AF=0.3466;AA=A|||;VT=SNP
6	33970243	rs16759	C	G	100	PASS	AC=1929;AF=0.385184;AN=5008;NS=2504;DP=14972;EAS_AF=0.2282;AMR_AF=0.4597;AFR_AF=0.4032;EUR_AF=0.4513;SAS_AF=0.4018;AA=C|||;VT=SNP
6	33970799	rs12208994	T	G	100	PASS	AC=1282;AF=0.25599;AN=5008;NS=2504;DP=19202;EAS_AF=0.3442;AMR_AF=0.2406;AFR_AF=0.1286;EUR_AF=0.2107;SAS_AF=0.3947;AA=T|||;VT=SNP
6	33970992	rs79292989	G	T	100	PASS	AC=851;AF=0.169928;AN=5008;NS=2504;DP=17467;EAS_AF=0.244;AMR_AF=0.1254;AFR_AF=0.0703;EUR_AF=0.1123;SAS_AF=0.319;AA=G|||;VT=SNP
6	33971226	rs6900980	G	T	100	PASS	AC=1441;AF=0.28774;AN=5008;NS=2504;DP=17447;EAS_AF=0.3353;AMR_AF=0.2277;AFR_AF=0.3449;EUR_AF=0.1531;SAS_AF=0.3425;AA=G|||;VT=SNP
6	33971524	rs2451368	A	G	100	PASS	AC=1613;AF=0.322085;AN=5008;NS=2504;DP=17400;EAS_AF=0.3542;AMR_AF=0.2349;AFR_AF=0.4614;EUR_AF=0.174;SAS_AF=0.3149;AA=A|||;VT=SNP
6	33971653	rs76862970	T	C	100	PASS	AC=80;AF=0.0159744;AN=5008;NS=2504;DP=17287;EAS_AF=0.0427;AMR_AF=0.0101;AFR_AF=0.0008;EUR_AF=0.0119;SAS_AF=0.0174;AA=T|||;VT=SNP
6	33972174	rs2495996	C	T	100	PASS	AC=2816;AF=0.5623;AN=5008;NS=2504;DP=18483;EAS_AF=0.3591;AMR_AF=0.5375;AFR_AF=0.9319;EUR_AF=0.4374;SAS_AF=0.4182;AA=T|||;VT=SNP
6	33972368	rs151014676	T	C	100	PASS	AC=26;AF=0.00519169;AN=5008;NS=2504;DP=19492;EAS_AF=0.0248;AMR_AF=0;AFR_AF=0;EUR_AF=0.001;SAS_AF=0;AA=T|||;VT=SNP
6	33972548	rs57529967	C	T	100	PASS	AC=281;AF=0.0561102;AN=5008;NS=2504;DP=22458;EAS_AF=0.0625;AMR_AF=0.0144;AFR_AF=0.1104;EUR_AF=0.0258;SAS_AF=0.0368;AA=C|||;VT=SNP
6	33972950	rs73406737	T	C	100	PASS	AC=291;AF=0.058107;AN=5008;NS=2504;DP=18142;EAS_AF=0.0625;AMR_AF=0.0144;AFR_AF=0.118;EUR_AF=0.0258;SAS_AF=0.0368;AA=T|||;VT=SNP
6	33973347	rs117811383	G	A	100	PASS	AC=27;AF=0.00539137;AN=5008;NS=2504;DP=19813;EAS_AF=0.0248;AMR_AF=0;AFR_AF=0;EUR_AF=0.001;SAS_AF=0.001;AA=G|||;VT=SNP
6	33974423	rs4713734	T	A	100	PASS	AC=991;AF=0.197883;AN=5008;NS=2504;DP=19246;EAS_AF=0.3819;AMR_AF=0.1643;AFR_AF=0.0363;EUR_AF=0.1332;SAS_AF=0.317;AA=T|||;VT=SNP
6	33975038	rs79273278	C	T	100	PASS	AC=115;AF=0.0229633;AN=5008;NS=2504;DP=17036;EAS_AF=0.0288;AMR_AF=0.0101;AFR_AF=0.0378;EUR_AF=0.0119;SAS_AF=0.0174;AA=C|||;VT=SNP
6	33975340	rs112814621	T	A	100	PASS	AC=218;AF=0.0435304;AN=5008;NS=2504;DP=17368;EAS_AF=0.0605;AMR_AF=0.0058;AFR_AF=0.0809;EUR_AF=0.0258;SAS_AF=0.0204;AA=T|||;VT=SNP
6	33975366	rs13216644	G	A	100	PASS	AC=1377;AF=0.27496;AN=5008;NS=2504;DP=17032;EAS_AF=0.3353;AMR_AF=0.2205;AFR_AF=0.3328;EUR_AF=0.1352;SAS_AF=0.317;AA=g|||;VT=SNP
6	33975577	rs2495997	G	A	100	PASS	AC=244;AF=0.048722;AN=5008;NS=2504;DP=15976;EAS_AF=0.0605;AMR_AF=0.0115;AFR_AF=0.0968;EUR_AF=0.0268;SAS_AF=0.0204;AA=G|||;VT=SNP
6	33975810	rs9469670	A	C	100	PASS	AC=1393;AF=0.278155;AN=5008;NS=2504;DP=17188;EAS_AF=0.3651;AMR_AF=0.219;AFR_AF=0.323;EUR_AF=0.1352;SAS_AF=0.317;AA=A|||;VT=SNP
6	33975934	rs6941381	C	T	100	PASS	AC=1379;AF=0.275359;AN=5008;NS=2504;DP=16450;EAS_AF=0.3502;AMR_AF=0.219;AFR_AF=0.323;EUR_AF=0.1352;SAS_AF=0.318;AA=C|||;VT=SNP
6	33976692	rs78899759	T	C	100	PASS	AC=26;AF=0.00519169;AN=5008;NS=2504;DP=20319;EAS_AF=0.0248;AMR_AF=0;AFR_AF=0;EUR_AF=0.001;SAS_AF=0;AA=T|||;VT=SNP
6	33976704	rs148015887	G	C	100	PASS	AC=26;AF=0.00519169;AN=5008;NS=2504;DP=20360;EAS_AF=0.0248;AMR_AF=0;AFR_AF=0;EUR_AF=0.001;SAS_AF=0;AA=G|||;VT=SNP
6	33976742	rs2495998	C	G	100	PASS	AC=3556;AF=0.710064;AN=5008;NS=2504;DP=20876;EAS_AF=0.6994;AMR_AF=0.6873;AFR_AF=0.8691;EUR_AF=0.5547;SAS_AF=0.682;AA=G|||;VT=SNP
6	33976864	rs117608724	T	C	100	PASS	AC=109;AF=0.0217652;AN=5008;NS=2504;DP=19601;EAS_AF=0.0288;AMR_AF=0.0101;AFR_AF=0.0333;EUR_AF=0.0119;SAS_AF=0.0174;AA=T|||;VT=SNP
6	33977420	rs9296110	T	C	100	PASS	AC=705;AF=0.140775;AN=5008;NS=2504;DP=24251;EAS_AF=0.0367;AMR_AF=0.0706;AFR_AF=0.41;EUR_AF=0.0477;SAS_AF=0.0297;AA=C|||;VT=SNP
6	33978146	rs9469671	T	C	100	PASS	AC=654;AF=0.130591;AN=5008;NS=2504;DP=20994;EAS_AF=0.0367;AMR_AF=0.0677;AFR_AF=0.3737;EUR_AF=0.0477;SAS_AF=0.0286;AA=C|||;VT=SNP
6	33978542	rs141339469	T	C	100	PASS	AC=26;AF=0.00519169;AN=5008;NS=2504;DP=20881;EAS_AF=0.0248;AMR_AF=0;AFR_AF=0;EUR_AF=0.001;SAS_AF=0;AA=T|||;VT=SNP
6	33978805	rs6934879	T	C	100	PASS	AC=1151;AF=0.229832;AN=5008;NS=2504;DP=18884;EAS_AF=0.0972;AMR_AF=0.0908;AFR_AF=0.6528;EUR_AF=0.0775;SAS_AF=0.0501;AA=C|||;VT=SNP
6	33978935	rs62398068	C	T	100	PASS	AC=204;AF=0.0407348;AN=5008;NS=2504;DP=17976;EAS_AF=0.0605;AMR_AF=0.0058;AFR_AF=0.0711;EUR_AF=0.0249;SAS_AF=0.0204;AA=C|||;VT=SNP
6	33979073	rs115876583	C	A	100	PASS	AC=195;AF=0.0389377;AN=5008;NS=2504;DP=21828;EAS_AF=0.0605;AMR_AF=0.0058;AFR_AF=0.0643;EUR_AF=0.0249;SAS_AF=0.0204;AA=C|||;VT=SNP
6	33979234	rs62398069	C	T	100	PASS	AC=192;AF=0.0383387;AN=5008;NS=2504;DP=17603;EAS_AF=0.0605;AMR_AF=0.0058;AFR_AF=0.0613;EUR_AF=0.0258;SAS_AF=0.0204;AA=C|||;VT=SNP
6	33979979	rs2495999	G	C	100	PASS	AC=2116;AF=0.422524;AN=5008;NS=2504;DP=18057;EAS_AF=0.4444;AMR_AF=0.2709;AFR_AF=0.6959;EUR_AF=0.2068;SAS_AF=0.3599;AA=C|||;VT=SNP
6	33980167	rs2496000	A	T	100	PASS	AC=3702;AF=0.739217;AN=5008;NS=2504;DP=19127;EAS_AF=0.7024;AMR_AF=0.6988;AFR_AF=0.9622;EUR_AF=0.5557;SAS_AF=0.6933;AA=T|||;VT=SNP
6	33980769	rs139498024	C	T	100	PASS	AC=118;AF=0.0235623;AN=5008;NS=2504;DP=16556;EAS_AF=0.0288;AMR_AF=0.0101;AFR_AF=0.0401;EUR_AF=0.0119;SAS_AF=0.0174;AA=C|||;VT=SNP
6	33982349	rs2894391	T	G	100	PASS	AC=161;AF=0.0321486;AN=5008;NS=2504;DP=19542;EAS_AF=0.0179;AMR_AF=0.0331;AFR_AF=0.0106;EUR_AF=0.0497;SAS_AF=0.0573;AA=T|||;VT=SNP
6	33982527	rs79266576	T	C	100	PASS	AC=205;AF=0.0409345;AN=5008;NS=2504;DP=17998;EAS_AF=0.0536;AMR_AF=0.2147;AFR_AF=0.0015;EUR_AF=0;SAS_AF=0;AA=T|||;VT=SNP
6	33982650	rs6915790	T	C	100	PASS	AC=1685;AF=0.336462;AN=5008;NS=2504;DP=18736;EAS_AF=0.3353;AMR_AF=0.438;AFR_AF=0.2322;EUR_AF=0.3837;SAS_AF=0.3579;AA=T|||;VT=SNP
6	33982953	rs9469672	T	C	100	PASS	AC=959;AF=0.191494;AN=5008;NS=2504;DP=20657;EAS_AF=0.0367;AMR_AF=0.085;AFR_AF=0.5915;EUR_AF=0.0527;SAS_AF=0.0286;AA=C|||;VT=SNP
6	33983091	rs9469673	G	T	100	PASS	AC=575;AF=0.114816;AN=5008;NS=2504;DP=19619;EAS_AF=0.0367;AMR_AF=0.062;AFR_AF=0.3245;EUR_AF=0.0417;SAS_AF=0.0245;AA=G|||;VT=SNP
6	33983403	rs61457033	A	C	100	PASS	AC=575;AF=0.114816;AN=5008;NS=2504;DP=18710;EAS_AF=0.0367;AMR_AF=0.062;AFR_AF=0.3245;EUR_AF=0.0417;SAS_AF=0.0245;AA=A|||;VT=SNP
6	33983419	rs114901421	G	A	100	PASS	AC=65;AF=0.0129792;AN=5008;NS=2504;DP=18522;EAS_AF=0.0288;AMR_AF=0.0086;AFR_AF=0.0008;EUR_AF=0.0119;SAS_AF=0.0174;AA=G|||;VT=SNP
6	33983640	rs6457754	T	C	100	PASS	AC=958;AF=0.191294;AN=5008;NS=2504;DP=21470;EAS_AF=0.0367;AMR_AF=0.085;AFR_AF=0.5908;EUR_AF=0.0527;SAS_AF=0.0286;AA=C|||;VT=SNP
6	33984056	rs114673241	T	A	100	PASS	AC=65;AF=0.0129792;AN=5008;NS=2504;DP=21347;EAS_AF=0.0288;AMR_AF=0.0086;AFR_AF=0.0008;EUR_AF=0.0119;SAS_AF=0.0174;AA=T|||;VT=SNP
6	33984066	rs79344002	C	T	100	PASS	AC=109;AF=0.0217652;AN=5008;NS=2504;DP=21383;EAS_AF=0.0149;AMR_AF=0.0202;AFR_AF=0.0045;EUR_AF=0.0298;SAS_AF=0.045;AA=C|||;VT=SNP
6	33984275	rs9469675	T	C	100	PASS	AC=576;AF=0.115016;AN=5008;NS=2504;DP=19557;EAS_AF=0.0367;AMR_AF=0.062;AFR_AF=0.3245;EUR_AF=0.0417;SAS_AF=0.0256;AA=T|||;VT=SNP
6	33984287	rs9469676	G	A	100	PASS	AC=575;AF=0.114816;AN=5008;NS=2504;DP=19744;EAS_AF=0.0367;AMR_AF=0.062;AFR_AF=0.3253;EUR_AF=0.0417;SAS_AF=0.0235;AA=G|||;VT=SNP
6	33984288	rs9469677	T	C	100	PASS	AC=620;AF=0.123802;AN=5008;NS=2504;DP=19744;EAS_AF=0.0367;AMR_AF=0.0648;AFR_AF=0.3578;EUR_AF=0.0417;SAS_AF=0.0235;AA=C|||;VT=SNP
6	33984300	rs9469678	G	C	100	PASS	AC=575;AF=0.114816;AN=5008;NS=2504;DP=19766;EAS_AF=0.0367;AMR_AF=0.062;AFR_AF=0.3245;EUR_AF=0.0417;SAS_AF=0.0245;AA=G|||;VT=SNP
6	33984420	rs9461942	A	G	100	PASS	AC=621;AF=0.124002;AN=5008;NS=2504;DP=20236;EAS_AF=0.0367;AMR_AF=0.0648;AFR_AF=0.3578;EUR_AF=0.0417;SAS_AF=0.0245;AA=a|||;VT=SNP
6	33984448	rs75702544	T	C	100	PASS	AC=65;AF=0.0129792;AN=5008;NS=2504;DP=19675;EAS_AF=0.0288;AMR_AF=0.0086;AFR_AF=0.0008;EUR_AF=0.0119;SAS_AF=0.0174;AA=T|||;VT=SNP
6	33984924	rs79889574	C	G	100	PASS	AC=957;AF=0.191094;AN=5008;NS=2504;DP=13565;EAS_AF=0.0367;AMR_AF=0.085;AFR_AF=0.59;EUR_AF=0.0527;SAS_AF=0.0286;AA=c|||;VT=SNP
6	33985149	rs9461943	T	C	100	PASS	AC=951;AF=0.189896;AN=5008;NS=2504;DP=10884;EAS_AF=0.0367;AMR_AF=0.085;AFR_AF=0.5855;EUR_AF=0.0527;SAS_AF=0.0286;AA=C|||;VT=SNP
6	33985260	rs9469679	T	C	100	PASS	AC=956;AF=0.190895;AN=5008;NS=2504;DP=9089;EAS_AF=0.0367;AMR_AF=0.085;AFR_AF=0.5885;EUR_AF=0.0537;SAS_AF=0.0286;AA=C|||;VT=SNP
6	33985312	rs9461945	C	G	100	PASS	AC=573;AF=0.114417;AN=5008;NS=2504;DP=11771;EAS_AF=0.0367;AMR_AF=0.062;AFR_AF=0.323;EUR_AF=0.0417;SAS_AF=0.0245;AA=C|||;VT=SNP
6	33985461	rs150435020	G	A	100	PASS	AC=65;AF=0.0129792;AN=5008;NS=2504;DP=15097;EAS_AF=0.0288;AMR_AF=0.0086;AFR_AF=0.0008;EUR_AF=0.0119;SAS_AF=0.0174;AA=G|||;VT=SNP
6	33986091	rs7762948	C	T	100	PASS	AC=613;AF=0.122404;AN=5008;NS=2504;DP=18873;EAS_AF=0.0377;AMR_AF=0.0663;AFR_AF=0.3495;EUR_AF=0.0427;SAS_AF=0.0245;AA=T|||;VT=SNP
6	33986255	rs146897614	G	A	100	PASS	AC=26;AF=0.00519169;AN=5008;NS=2504;DP=14699;EAS_AF=0.0248;AMR_AF=0;AFR_AF=0;EUR_AF=0.001;SAS_AF=0;AA=G|||;VT=SNP
6	33986885	rs117672625	C	G	100	PASS	AC=122;AF=0.024361;AN=5008;NS=2504;DP=18718;EAS_AF=0.0565;AMR_AF=0.0029;AFR_AF=0.0045;EUR_AF=0.0249;SAS_AF=0.0327;AA=C|||;VT=SNP
6	33987035	rs6457756	T	C	100	PASS	AC=1063;AF=0.21226;AN=5008;NS=2504;DP=17464;EAS_AF=0.0417;AMR_AF=0.0922;AFR_AF=0.6589;EUR_AF=0.0547;SAS_AF=0.0317;AA=C|||;VT=SNP
6	33987623	rs57629314	C	T	100	PASS	AC=1618;AF=0.323083;AN=5008;NS=2504;DP=18613;EAS_AF=0.2927;AMR_AF=0.4207;AFR_AF=0.2345;EUR_AF=0.3728;SAS_AF=0.3538;AA=C|||;VT=SNP
6	33988407	rs9469681	C	T	100	PASS	AC=712;AF=0.142173;AN=5008;NS=2504;DP=13003;EAS_AF=0.0367;AMR_AF=0.072;AFR_AF=0.4228;EUR_AF=0.0437;SAS_AF=0.0225;AA=C|||;VT=SNP
6	33988441	rs9469682	T	C	100	PASS	AC=714;AF=0.142572;AN=5008;NS=2504;DP=13626;EAS_AF=0.0367;AMR_AF=0.072;AFR_AF=0.4244;EUR_AF=0.0437;SAS_AF=0.0225;AA=t|||;VT=SNP
6	33989698	rs144485403	G	A	100	PASS	AC=26;AF=0.00519169;AN=5008;NS=2504;DP=12030;EAS_AF=0.0248;AMR_AF=0;AFR_AF=0;EUR_AF=0.001;SAS_AF=0;AA=G|||;VT=SNP
6	33990447	rs2229901	T	C	100	PASS	AC=2035;AF=0.40635;AN=5008;NS=2504;DP=15518;EAS_AF=0.4097;AMR_AF=0.2536;AFR_AF=0.7224;EUR_AF=0.164;SAS_AF=0.3333;AA=C|||;VT=SNP
6	33990557	rs139823405	G	C	100	PASS	AC=29;AF=0.00579073;AN=5008;NS=2504;DP=18296;EAS_AF=0.0288;AMR_AF=0;AFR_AF=0;EUR_AF=0;SAS_AF=0;AA=G|||;VT=SNP
6	33991368	rs7772436	T	C	100	PASS	AC=1085;AF=0.216653;AN=5008;NS=2504;DP=17596;EAS_AF=0.0407;AMR_AF=0.0937;AFR_AF=0.6762;EUR_AF=0.0557;SAS_AF=0.0297;AA=C|||;VT=SNP
6	33993621	rs7772932	A	T	100	PASS	AC=1671;AF=0.333666;AN=5008;NS=2504;DP=20618;EAS_AF=0.3105;AMR_AF=0.4452;AFR_AF=0.236;EUR_AF=0.3867;SAS_AF=0.3558;AA=A|||;VT=SNP
6	33993822	rs142425443	C	G	100	PASS	AC=26;AF=0.00519169;AN=5008;NS=2504;DP=17505;EAS_AF=0.0248;AMR_AF=0;AFR_AF=0;EUR_AF=0.001;SAS_AF=0;AA=C|||;VT=SNP
6	33994472	rs61423062	C	T	100	PASS	AC=588;AF=0.117412;AN=5008;NS=2504;DP=17508;EAS_AF=0.0367;AMR_AF=0.0677;AFR_AF=0.3298;EUR_AF=0.0447;SAS_AF=0.0235;AA=C|||;VT=SNP
6	33994828	rs6901878	A	G	100	PASS	AC=211;AF=0.0421326;AN=5008;NS=2504;DP=18182;EAS_AF=0.0288;AMR_AF=0.0159;AFR_AF=0.1006;EUR_AF=0.0189;SAS_AF=0.0194;AA=A|||;VT=SNP
6	33994916	rs116854579	T	C	100	PASS	AC=64;AF=0.0127796;AN=5008;NS=2504;DP=18635;EAS_AF=0.0288;AMR_AF=0.0086;AFR_AF=0.0015;EUR_AF=0.0119;SAS_AF=0.0153;AA=T|||;VT=SNP
6	33995314	rs79196169	G	A	100	PASS	AC=63;AF=0.0125799;AN=5008;NS=2504;DP=15961;EAS_AF=0.0327;AMR_AF=0.0331;AFR_AF=0;EUR_AF=0.005;SAS_AF=0.002;AA=G|||;VT=SNP
6	33995503	rs113729783	G	A	100	PASS	AC=120;AF=0.0239617;AN=5008;NS=2504;DP=14424;EAS_AF=0.0288;AMR_AF=0.0115;AFR_AF=0.0424;EUR_AF=0.0119;SAS_AF=0.0153;AA=-|||;VT=SNP
6	33995828	rs2306926	C	T	100	PASS	AC=63;AF=0.0125799;AN=5008;NS=2504;DP=12110;EAS_AF=0.0288;AMR_AF=0.0086;AFR_AF=0.0008;EUR_AF=0.0119;SAS_AF=0.0153;AA=C|||;VT=SNP;EX_TARGET
6	33995871	rs7745888	A	G	100	PASS	AC=685;AF=0.136781;AN=5008;NS=2504;DP=14186;EAS_AF=0.0367;AMR_AF=0.0749;AFR_AF=0.3926;EUR_AF=0.0507;SAS_AF=0.0266;AA=G|||;VT=SNP;EX_TARGET
6	33996522	rs117550569	C	G	100	PASS	AC=63;AF=0.0125799;AN=5008;NS=2504;DP=20478;EAS_AF=0.0288;AMR_AF=0.0086;AFR_AF=0.0008;EUR_AF=0.0119;SAS_AF=0.0153;AA=G|||;VT=SNP
6	33996558	rs144651463	T	C	100	PASS	AC=63;AF=0.0125799;AN=5008;NS=2504;DP=18340;EAS_AF=0.0288;AMR_AF=0.0086;AFR_AF=0.0008;EUR_AF=0.0119;SAS_AF=0.0153;AA=C|||;VT=SNP
6	33996910	rs141145260	T	C	100	PASS	AC=63;AF=0.0125799;AN=5008;NS=2504;DP=17097;EAS_AF=0.0288;AMR_AF=0.0086;AFR_AF=0.0008;EUR_AF=0.0119;SAS_AF=0.0153;AA=C|||;VT=SNP
6	33996926	rs150707823	T	G	100	PASS	AC=63;AF=0.0125799;AN=5008;NS=2504;DP=16853;EAS_AF=0.0288;AMR_AF=0.0086;AFR_AF=0.0008;EUR_AF=0.0119;SAS_AF=0.0153;AA=T|||;VT=SNP
6	33997103	rs3798527	C	T	100	PASS	AC=859;AF=0.171526;AN=5008;NS=2504;DP=19016;EAS_AF=0.0536;AMR_AF=0.0836;AFR_AF=0.5189;EUR_AF=0.0427;SAS_AF=0.0184;AA=C|||;VT=SNP
6	33997287	rs147223109	G	A	100	PASS	AC=63;AF=0.0125799;AN=5008;NS=2504;DP=19694;EAS_AF=0.0288;AMR_AF=0.0086;AFR_AF=0.0008;EUR_AF=0.0119;SAS_AF=0.0153;AA=A|||;VT=SNP
6	33997375	rs2499669	A	G	100	PASS	AC=3567;AF=0.71226;AN=5008;NS=2504;DP=19126;EAS_AF=0.7421;AMR_AF=0.6988;AFR_AF=0.829;EUR_AF=0.5527;SAS_AF=0.6973;AA=G|||;VT=SNP
6	33997532	rs2499670	A	G	100	PASS	AC=1873;AF=0.374002;AN=5008;NS=2504;DP=21177;EAS_AF=0.4345;AMR_AF=0.2507;AFR_AF=0.5825;EUR_AF=0.164;SAS_AF=0.3333;AA=G|||;VT=SNP
6	33997565	rs2451377	G	A	100	PASS	AC=175;AF=0.0349441;AN=5008;NS=2504;DP=20025;EAS_AF=0.0278;AMR_AF=0.0418;AFR_AF=0.0446;EUR_AF=0.0229;SAS_AF=0.0368;AA=G|||;VT=SNP
6	33997621	rs75485775	G	A	100	PASS	AC=37;AF=0.00738818;AN=5008;NS=2504;DP=20126;EAS_AF=0.0109;AMR_AF=0.036;AFR_AF=0.0008;EUR_AF=0;SAS_AF=0;AA=G|||;VT=SNP
6	33997720	rs2451378	A	G	100	PASS	AC=1979;AF=0.395168;AN=5008;NS=2504;DP=19800;EAS_AF=0.4345;AMR_AF=0.2738;AFR_AF=0.6384;EUR_AF=0.1799;SAS_AF=0.3333;AA=G|||;VT=SNP
6	33997754	rs3778043	G	A	100	PASS	AC=63;AF=0.0125799;AN=5008;NS=2504;DP=19747;EAS_AF=0.0288;AMR_AF=0.0086;AFR_AF=0.0008;EUR_AF=0.0119;SAS_AF=0.0153;AA=G|||;VT=SNP
6	33997865	rs3778044	C	T	100	PASS	AC=63;AF=0.0125799;AN=5008;NS=2504;DP=21332;EAS_AF=0.0288;AMR_AF=0.0086;AFR_AF=0.0008;EUR_AF=0.0119;SAS_AF=0.0153;AA=C|||;VT=SNP
6	33998262	rs78301741	C	T	100	PASS	AC=63;AF=0.0125799;AN=5008;NS=2504;DP=18903;EAS_AF=0.0288;AMR_AF=0.0086;AFR_AF=0.0008;EUR_AF=0.0119;SAS_AF=0.0153;AA=T|||;VT=SNP
6	33998400	rs79285640	T	C	100	PASS	AC=63;AF=0.0125799;AN=5008;NS=2504;DP=18104;EAS_AF=0.0288;AMR_AF=0.0086;AFR_AF=0.0008;EUR_AF=0.0119;SAS_AF=0.0153;AA=T|||;VT=SNP
6	33998512	rs146886149	C	G	100	PASS	AC=26;AF=0.00519169;AN=5008;NS=2504;DP=18932;EAS_AF=0.0248;AMR_AF=0;AFR_AF=0;EUR_AF=0.001;SAS_AF=0;AA=C|||;VT=SNP
6	33998738	rs55855703	T	C	100	PASS	AC=439;AF=0.0876597;AN=5008;NS=2504;DP=15544;EAS_AF=0.0327;AMR_AF=0.0259;AFR_AF=0.2678;EUR_AF=0.0159;SAS_AF=0.0184;AA=C|||;VT=SNP
6	33998970	rs75086809	G	A	100	PASS	AC=199;AF=0.0397364;AN=5008;NS=2504;DP=17275;EAS_AF=0.006;AMR_AF=0.0331;AFR_AF=0.0023;EUR_AF=0.0865;SAS_AF=0.0818;AA=G|||;VT=SNP
6	33999040	rs117478913	C	A	100	PASS	AC=61;AF=0.0121805;AN=5008;NS=2504;DP=19433;EAS_AF=0.0268;AMR_AF=0.0086;AFR_AF=0.0008;EUR_AF=0.0119;SAS_AF=0.0153;AA=C|||;VT=SNP
6	33999181	rs79689842	G	A	100	PASS	AC=77;AF=0.0153754;AN=5008;NS=2504;DP=21211;EAS_AF=0.0268;AMR_AF=0.0086;AFR_AF=0.0129;EUR_AF=0.0119;SAS_AF=0.0153;AA=G|||;VT=SNP
6	33999319	rs112912093	C	G	100	PASS	AC=78;AF=0.0155751;AN=5008;NS=2504;DP=19423;EAS_AF=0.0268;AMR_AF=0.0086;AFR_AF=0.0136;EUR_AF=0.0119;SAS_AF=0.0153;AA=G|||;VT=SNP
6	33999327	rs114582382	C	T	100	PASS	AC=61;AF=0.0121805;AN=5008;NS=2504;DP=19387;EAS_AF=0.0268;AMR_AF=0.0086;AFR_AF=0.0008;EUR_AF=0.0119;SAS_AF=0.0153;AA=C|||;VT=SNP
6	33999590	rs3798528	C	T	100	PASS	AC=1529;AF=0.305312;AN=5008;NS=2504;DP=22769;EAS_AF=0.3065;AMR_AF=0.4164;AFR_AF=0.1596;EUR_AF=0.3698;SAS_AF=0.3558;AA=C|||;VT=SNP
6	33999921	rs116335098	G	A	100	PASS	AC=72;AF=0.014377;AN=5008;NS=2504;DP=23033;EAS_AF=0.0268;AMR_AF=0.0086;AFR_AF=0.0091;EUR_AF=0.0119;SAS_AF=0.0153;AA=A|||;VT=SNP
6	33999991	rs3778045	T	C	100	PASS	AC=1055;AF=0.210663;AN=5008;NS=2504;DP=22912;EAS_AF=0.3839;AMR_AF=0.17;AFR_AF=0.1014;EUR_AF=0.1302;SAS_AF=0.2914;AA=T|||;VT=SNP
6	33999992	rs116206961	C	G	100	PASS	AC=65;AF=0.0129792;AN=5008;NS=2504;DP=23006;EAS_AF=0.0268;AMR_AF=0.0086;AFR_AF=0.0038;EUR_AF=0.0119;SAS_AF=0.0153;AA=C|||;VT=SNP
6	34000060	rs118097671	G	A	100	PASS	AC=66;AF=0.0131789;AN=5008;NS=2504;DP=22549;EAS_AF=0.0268;AMR_AF=0.0086;AFR_AF=0.0038;EUR_AF=0.0119;SAS_AF=0.0164;AA=A|||;VT=SNP
6	34000090	rs116929327	C	T	100	PASS	AC=64;AF=0.0127796;AN=5008;NS=2504;DP=20710;EAS_AF=0.0268;AMR_AF=0.0072;AFR_AF=0.0038;EUR_AF=0.0119;SAS_AF=0.0153;AA=C|||;VT=SNP
6	34000124	rs3778047	C	T	100	PASS	AC=59;AF=0.0117812;AN=5008;NS=2504;DP=20965;EAS_AF=0.0268;AMR_AF=0.0072;AFR_AF=0.0008;EUR_AF=0.0109;SAS_AF=0.0153;AA=C|||;VT=SNP
6	34000289	rs2451379	G	C	100	PASS	AC=2180;AF=0.435304;AN=5008;NS=2504;DP=19409;EAS_AF=0.4365;AMR_AF=0.281;AFR_AF=0.7905;EUR_AF=0.1799;SAS_AF=0.3262;AA=C|||;VT=SNP
6	34000334	rs3778049	A	G	100	PASS	AC=1034;AF=0.20647;AN=5008;NS=2504;DP=19095;EAS_AF=0.3621;AMR_AF=0.1744;AFR_AF=0.1014;EUR_AF=0.1282;SAS_AF=0.2914;AA=A|||;VT=SNP
6	34000652	rs11759763	A	G	100	PASS	AC=305;AF=0.0609026;AN=5008;NS=2504;DP=18415;EAS_AF=0.0089;AMR_AF=0.0692;AFR_AF=0.0091;EUR_AF=0.1421;SAS_AF=0.0951;AA=A|||;VT=SNP
6	34001052	rs3778050	C	G	100	PASS	AC=1528;AF=0.305112;AN=5008;NS=2504;DP=16731;EAS_AF=0.4355;AMR_AF=0.1916;AFR_AF=0.3396;EUR_AF=0.1918;SAS_AF=0.3211;AA=C|||;VT=SNP
6	34001066	rs3778051	A	G	100	PASS	AC=89;AF=0.0177716;AN=5008;NS=2504;DP=16842;EAS_AF=0.0268;AMR_AF=0.0072;AFR_AF=0.0234;EUR_AF=0.0109;SAS_AF=0.0153;AA=A|||;VT=SNP
6	34001072	rs3778052	C	T	100	PASS	AC=24;AF=0.00479233;AN=5008;NS=2504;DP=16806;EAS_AF=0.0228;AMR_AF=0;AFR_AF=0;EUR_AF=0.001;SAS_AF=0;AA=C|||;VT=SNP
6	34001086	rs3778053	T	G	100	PASS	AC=89;AF=0.0177716;AN=5008;NS=2504;DP=17136;EAS_AF=0.0268;AMR_AF=0.0072;AFR_AF=0.0234;EUR_AF=0.0109;SAS_AF=0.0153;AA=T|||;VT=SNP
6	34001192	rs3778054	G	C	100	PASS	AC=89;AF=0.0177716;AN=5008;NS=2504;DP=15615;EAS_AF=0.0268;AMR_AF=0.0072;AFR_AF=0.0234;EUR_AF=0.0109;SAS_AF=0.0153;AA=G|||;VT=SNP
6	34001219	rs2451380	A	T	100	PASS	AC=704;AF=0.140575;AN=5008;NS=2504;DP=15958;EAS_AF=0.0734;AMR_AF=0.0937;AFR_AF=0.3729;EUR_AF=0.0437;SAS_AF=0.0286;AA=T|||;VT=SNP
6	34001324	rs146874982	A	T	100	PASS	AC=89;AF=0.0177716;AN=5008;NS=2504;DP=15618;EAS_AF=0.0268;AMR_AF=0.0072;AFR_AF=0.0234;EUR_AF=0.0109;SAS_AF=0.0153;AA=T|||;VT=SNP
6	34001678	rs9368789	C	T	100	PASS	AC=1087;AF=0.217053;AN=5008;NS=2504;DP=20582;EAS_AF=0.3532;AMR_AF=0.1744;AFR_AF=0.1256;EUR_AF=0.159;SAS_AF=0.2904;AA=C|||;VT=SNP
6	34001811	rs150319570	C	T	100	PASS	AC=63;AF=0.0125799;AN=5008;NS=2504;DP=19889;EAS_AF=0.0069;AMR_AF=0.0245;AFR_AF=0;EUR_AF=0.0109;SAS_AF=0.0286;AA=C|||;VT=SNP
6	34002562	rs3778056	T	C	100	PASS	AC=1381;AF=0.275759;AN=5008;NS=2504;DP=19479;EAS_AF=0.2659;AMR_AF=0.3112;AFR_AF=0.0507;EUR_AF=0.4543;SAS_AF=0.3814;AA=T|||;VT=SNP
6	34002598	rs3778057	C	T	100	PASS	AC=1381;AF=0.275759;AN=5008;NS=2504;DP=18550;EAS_AF=0.2659;AMR_AF=0.3112;AFR_AF=0.0507;EUR_AF=0.4553;SAS_AF=0.3804;AA=C|||;VT=SNP
6	34002842	rs902196	G	C	100	PASS	AC=686;AF=0.136981;AN=5008;NS=2504;DP=17411;EAS_AF=0.0496;AMR_AF=0.0893;AFR_AF=0.3797;EUR_AF=0.0437;SAS_AF=0.0286;AA=G|||;VT=SNP
6	34002846	rs902197	G	A	100	PASS	AC=686;AF=0.136981;AN=5008;NS=2504;DP=17400;EAS_AF=0.0496;AMR_AF=0.0893;AFR_AF=0.3797;EUR_AF=0.0437;SAS_AF=0.0286;AA=G|||;VT=SNP
6	34002922	rs902198	T	C	100	PASS	AC=632;AF=0.126198;AN=5008;NS=2504;DP=17777;EAS_AF=0.0446;AMR_AF=0.0807;AFR_AF=0.3676;EUR_AF=0.0328;SAS_AF=0.0123;AA=T|||;VT=SNP
6	34003292	rs201245031	T	A	100	PASS	AC=59;AF=0.0117812;AN=5008;NS=2504;DP=18057;EAS_AF=0.0268;AMR_AF=0.0072;AFR_AF=0.0008;EUR_AF=0.0109;SAS_AF=0.0153;AA=-|||;VT=SNP
6	34003314	rs34906910	A	T	100	PASS	AC=2161;AF=0.43151;AN=5008;NS=2504;DP=17319;EAS_AF=0.4742;AMR_AF=0.268;AFR_AF=0.7284;EUR_AF=0.2147;SAS_AF=0.3252;AA=T|||;VT=SNP
6	34003336	rs2451381	T	A	100	PASS	AC=2041;AF=0.407548;AN=5008;NS=2504;DP=16198;EAS_AF=0.4673;AMR_AF=0.2738;AFR_AF=0.6225;EUR_AF=0.2237;SAS_AF=0.3395;AA=A|||;VT=SNP
6	34003685	rs2228623	T	C	100	PASS	AC=1207;AF=0.241014;AN=5008;NS=2504;DP=17178;EAS_AF=0.3581;AMR_AF=0.1772;AFR_AF=0.2118;EUR_AF=0.1571;SAS_AF=0.2914;AA=T|||;VT=SNP;EX_TARGET
6	34004568	rs3778061	A	G	100	PASS	AC=24;AF=0.00479233;AN=5008;NS=2504;DP=19796;EAS_AF=0.0228;AMR_AF=0;AFR_AF=0;EUR_AF=0.001;SAS_AF=0;AA=A|||;VT=SNP
6	34004611	rs3778062	C	G	100	PASS	AC=258;AF=0.0515176;AN=5008;NS=2504;DP=21280;EAS_AF=0.0546;AMR_AF=0.0058;AFR_AF=0.118;EUR_AF=0.0209;SAS_AF=0.0225;AA=C|||;VT=SNP
6	34004790	rs3778063	T	C	100	PASS	AC=1383;AF=0.276158;AN=5008;NS=2504;DP=19328;EAS_AF=0.2659;AMR_AF=0.3127;AFR_AF=0.0507;EUR_AF=0.4543;SAS_AF=0.3824;AA=T|||;VT=SNP
6	34004935	rs2451382	G	A	100	PASS	AC=2227;AF=0.444688;AN=5008;NS=2504;DP=21939;EAS_AF=0.4702;AMR_AF=0.2767;AFR_AF=0.7572;EUR_AF=0.2247;SAS_AF=0.3415;AA=G|||;VT=SNP
6	34005069	rs2451383	A	G	100	PASS	AC=2226;AF=0.444489;AN=5008;NS=2504;DP=21535;EAS_AF=0.4702;AMR_AF=0.2767;AFR_AF=0.7572;EUR_AF=0.2247;SAS_AF=0.3405;AA=G|||;VT=SNP
6	34005808	rs2499672	C	A	100	PASS	AC=2218;AF=0.442891;AN=5008;NS=2504;DP=19657;EAS_AF=0.4563;AMR_AF=0.2767;AFR_AF=0.761;EUR_AF=0.2247;SAS_AF=0.3415;AA=A|||;VT=SNP
6	34005826	rs2499673	G	T	100	PASS	AC=2217;AF=0.442692;AN=5008;NS=2504;DP=20258;EAS_AF=0.4563;AMR_AF=0.2767;AFR_AF=0.761;EUR_AF=0.2247;SAS_AF=0.3405;AA=G|||;VT=SNP
6	34005976	rs2499674	G	A	100	PASS	AC=2216;AF=0.442492;AN=5008;NS=2504;DP=22155;EAS_AF=0.4554;AMR_AF=0.2752;AFR_AF=0.761;EUR_AF=0.2247;SAS_AF=0.3415;AA=G|||;VT=SNP
6	34006049	rs2451384	T	A	100	PASS	AC=2216;AF=0.442492;AN=5008;NS=2504;DP=23915;EAS_AF=0.4554;AMR_AF=0.2752;AFR_AF=0.761;EUR_AF=0.2247;SAS_AF=0.3415;AA=T|||;VT=SNP
6	34006382	rs2451385	C	T	100	PASS	AC=2217;AF=0.442692;AN=5008;NS=2504;DP=19869;EAS_AF=0.4643;AMR_AF=0.2752;AFR_AF=0.761;EUR_AF=0.2237;SAS_AF=0.3344;AA=C|||;VT=SNP
6	34006413	rs75635731	G	A	100	PASS	AC=285;AF=0.0569089;AN=5008;NS=2504;DP=19473;EAS_AF=0.0605;AMR_AF=0.0101;AFR_AF=0.1316;EUR_AF=0.0239;SAS_AF=0.0194;AA=G|||;VT=SNP
6	34006484	rs2499675	T	C	100	PASS	AC=2218;AF=0.442891;AN=5008;NS=2504;DP=19647;EAS_AF=0.4643;AMR_AF=0.2738;AFR_AF=0.761;EUR_AF=0.2247;SAS_AF=0.3354;AA=C|||;VT=SNP
6	34006520	rs2499676	G	T	100	PASS	AC=2219;AF=0.443091;AN=5008;NS=2504;DP=19186;EAS_AF=0.4643;AMR_AF=0.2752;AFR_AF=0.761;EUR_AF=0.2247;SAS_AF=0.3354;AA=T|||;VT=SNP
6	34006614	rs9380400	A	G	100	PASS	AC=2217;AF=0.442692;AN=5008;NS=2504;DP=18462;EAS_AF=0.4643;AMR_AF=0.2738;AFR_AF=0.761;EUR_AF=0.2247;SAS_AF=0.3344;AA=A|||;VT=SNP
6	34006616	rs9394185	C	T	100	PASS	AC=2216;AF=0.442492;AN=5008;NS=2504;DP=18546;EAS_AF=0.4643;AMR_AF=0.2752;AFR_AF=0.761;EUR_AF=0.2247;SAS_AF=0.3323;AA=C|||;VT=SNP
6	34006622	rs9394186	G	A	100	PASS	AC=2217;AF=0.442692;AN=5008;NS=2504;DP=18903;EAS_AF=0.4643;AMR_AF=0.2738;AFR_AF=0.761;EUR_AF=0.2247;SAS_AF=0.3344;AA=A|||;VT=SNP
6	34006706	rs77699639	A	C	100	PASS	AC=259;AF=0.0517173;AN=5008;NS=2504;DP=20365;EAS_AF=0.0546;AMR_AF=0.0058;AFR_AF=0.1172;EUR_AF=0.0209;SAS_AF=0.0245;AA=A|||;VT=SNP
6	34006746	rs35411382	C	T	100	PASS	AC=2152;AF=0.429712;AN=5008;NS=2504;DP=18622;EAS_AF=0.4573;AMR_AF=0.2507;AFR_AF=0.7602;EUR_AF=0.2127;SAS_AF=0.3047;AA=C|||;VT=SNP
6	34006768	rs35075443	C	G	100	PASS	AC=2154;AF=0.430112;AN=5008;NS=2504;DP=18422;EAS_AF=0.4563;AMR_AF=0.2507;AFR_AF=0.761;EUR_AF=0.2137;SAS_AF=0.3057;AA=C|||;VT=SNP
6	34006897	rs3798529	A	C	100	PASS	AC=2154;AF=0.430112;AN=5008;NS=2504;DP=17683;EAS_AF=0.4563;AMR_AF=0.2507;AFR_AF=0.7617;EUR_AF=0.2137;SAS_AF=0.3047;AA=C|||;VT=SNP
6	34006944	rs3103432	C	A	100	PASS	AC=2155;AF=0.430312;AN=5008;NS=2504;DP=19003;EAS_AF=0.4563;AMR_AF=0.2507;AFR_AF=0.7617;EUR_AF=0.2147;SAS_AF=0.3047;AA=c|||;VT=SNP
6	34006958	rs3798531	G	A	100	PASS	AC=259;AF=0.0517173;AN=5008;NS=2504;DP=19129;EAS_AF=0.0546;AMR_AF=0.0058;AFR_AF=0.1172;EUR_AF=0.0209;SAS_AF=0.0245;AA=G|||;VT=SNP
6	34006987	rs2451386	T	G	100	PASS	AC=2154;AF=0.430112;AN=5008;NS=2504;DP=19883;EAS_AF=0.4563;AMR_AF=0.2507;AFR_AF=0.7617;EUR_AF=0.2137;SAS_AF=0.3047;AA=G|||;VT=SNP
6	34007054	rs2499677	G	A	100	PASS	AC=2158;AF=0.430911;AN=5008;NS=2504;DP=20209;EAS_AF=0.4583;AMR_AF=0.2507;AFR_AF=0.7632;EUR_AF=0.2137;SAS_AF=0.3047;AA=G|||;VT=SNP
6	34007113	rs2451387	G	A	100	PASS	AC=2158;AF=0.430911;AN=5008;NS=2504;DP=18826;EAS_AF=0.4573;AMR_AF=0.2507;AFR_AF=0.7632;EUR_AF=0.2147;SAS_AF=0.3047;AA=G|||;VT=SNP
6	34007116	rs2499678	G	A	100	PASS	AC=606;AF=0.121006;AN=5008;NS=2504;DP=18556;EAS_AF=0.0456;AMR_AF=0.0807;AFR_AF=0.3495;EUR_AF=0.0328;SAS_AF=0.0092;AA=G|||;VT=SNP
6	34007518	rs62398073	C	T	100	PASS	AC=163;AF=0.0325479;AN=5008;NS=2504;DP=12390;EAS_AF=0.0179;AMR_AF=0.0317;AFR_AF=0.0076;EUR_AF=0.0497;SAS_AF=0.0644;AA=C|||;VT=SNP
6	34008006	rs2229900	A	G	100	PASS	AC=2417;AF=0.482628;AN=5008;NS=2504;DP=18082;EAS_AF=0.5139;AMR_AF=0.4899;AFR_AF=0.7632;EUR_AF=0.2296;SAS_AF=0.3262;AA=G|||;VT=SNP;EX_TARGET
6	34009430	rs12111392	A	G	100	PASS	AC=2087;AF=0.416733;AN=5008;NS=2504;DP=18836;EAS_AF=0.4315;AMR_AF=0.2594;AFR_AF=0.6959;EUR_AF=0.2276;SAS_AF=0.3303;AA=G|||;VT=SNP
6	34009601	rs9366836	A	G	100	PASS	AC=1412;AF=0.281949;AN=5008;NS=2504;DP=21677;EAS_AF=0.3601;AMR_AF=0.2118;AFR_AF=0.3374;EUR_AF=0.1779;SAS_AF=0.2832;AA=A|||;VT=SNP
6	34009711	rs9366837	A	T	100	PASS	AC=1578;AF=0.315096;AN=5008;NS=2504;DP=21755;EAS_AF=0.3601;AMR_AF=0.232;AFR_AF=0.4372;EUR_AF=0.1918;SAS_AF=0.2894;AA=T|||;VT=SNP
6	34010803	rs7772059	G	C	100	PASS	AC=1578;AF=0.315096;AN=5008;NS=2504;DP=21345;EAS_AF=0.3601;AMR_AF=0.2334;AFR_AF=0.4372;EUR_AF=0.1918;SAS_AF=0.2883;AA=G|||;VT=SNP
6	34010808	rs144287719	C	T	100	PASS	AC=25;AF=0.00499201;AN=5008;NS=2504;DP=21229;EAS_AF=0.0238;AMR_AF=0;AFR_AF=0;EUR_AF=0.001;SAS_AF=0;AA=C|||;VT=SNP
6	34010888	rs2451326	T	C	100	PASS	AC=3706;AF=0.740016;AN=5008;NS=2504;DP=19809;EAS_AF=0.755;AMR_AF=0.5965;AFR_AF=0.8555;EUR_AF=0.6899;SAS_AF=0.7219;AA=C|||;VT=SNP
6	34011008	rs142530047	C	T	100	PASS	AC=25;AF=0.00499201;AN=5008;NS=2504;DP=21490;EAS_AF=0.0238;AMR_AF=0;AFR_AF=0;EUR_AF=0.001;SAS_AF=0;AA=C|||;VT=SNP
6	34011066	rs7775780	A	G	100	PASS	AC=1587;AF=0.316893;AN=5008;NS=2504;DP=22207;EAS_AF=0.3601;AMR_AF=0.2349;AFR_AF=0.4433;EUR_AF=0.1918;SAS_AF=0.2883;AA=G|||;VT=SNP
6	34011544	rs2451327	T	C	100	PASS	AC=174;AF=0.0347444;AN=5008;NS=2504;DP=19589;EAS_AF=0.0407;AMR_AF=0.0202;AFR_AF=0.084;EUR_AF=0.002;SAS_AF=0.0061;AA=T|||;VT=SNP
6	34011787	rs12663035	G	T	100	PASS	AC=1567;AF=0.312899;AN=5008;NS=2504;DP=24451;EAS_AF=0.3601;AMR_AF=0.232;AFR_AF=0.4297;EUR_AF=0.1918;SAS_AF=0.2883;AA=T|||;VT=SNP
6	34011834	rs78021705	T	C	100	PASS	AC=360;AF=0.071885;AN=5008;NS=2504;DP=26970;EAS_AF=0.0476;AMR_AF=0.0173;AFR_AF=0.171;EUR_AF=0.0338;SAS_AF=0.0409;AA=t|||;VT=SNP
6	34012666	rs12664932	T	C	100	PASS	AC=1642;AF=0.327875;AN=5008;NS=2504;DP=27981;EAS_AF=0.379;AMR_AF=0.2406;AFR_AF=0.4629;EUR_AF=0.1948;SAS_AF=0.2914;AA=-|||;VT=SNP
6	34012911	rs9469690	C	A	100	PASS	AC=1567;AF=0.312899;AN=5008;NS=2504;DP=16844;EAS_AF=0.3591;AMR_AF=0.232;AFR_AF=0.4304;EUR_AF=0.1918;SAS_AF=0.2883;AA=A|||;VT=SNP
6	34013014	rs9469691	A	G	100	PASS	AC=1566;AF=0.3127;AN=5008;NS=2504;DP=18716;EAS_AF=0.3591;AMR_AF=0.232;AFR_AF=0.4297;EUR_AF=0.1918;SAS_AF=0.2883;AA=G|||;VT=SNP
6	34013250	rs9469693	A	T	100	PASS	AC=1498;AF=0.299121;AN=5008;NS=2504;DP=12863;EAS_AF=0.3601;AMR_AF=0.2233;AFR_AF=0.3896;EUR_AF=0.1849;SAS_AF=0.2853;AA=A|||;VT=SNP
6	34013391	rs9469694	G	A	100	PASS	AC=1497;AF=0.298922;AN=5008;NS=2504;DP=20067;EAS_AF=0.3581;AMR_AF=0.2233;AFR_AF=0.3896;EUR_AF=0.1849;SAS_AF=0.2863;AA=G|||;VT=SNP
6	34013480	rs9461949	A	G	100	PASS	AC=1566;AF=0.3127;AN=5008;NS=2504;DP=19232;EAS_AF=0.3591;AMR_AF=0.232;AFR_AF=0.4297;EUR_AF=0.1918;SAS_AF=0.2883;AA=G|||;VT=SNP
6	34014393	rs116534411	G	A	100	PASS	AC=91;AF=0.0181709;AN=5008;NS=2504;DP=21195;EAS_AF=0.0407;AMR_AF=0.0029;AFR_AF=0.0015;EUR_AF=0.0209;SAS_AF=0.0256;AA=G|||;VT=SNP
6	34014643	rs78258738	A	C	100	PASS	AC=151;AF=0.0301518;AN=5008;NS=2504;DP=20743;EAS_AF=0.0407;AMR_AF=0.0029;AFR_AF=0.0469;EUR_AF=0.0209;SAS_AF=0.0256;AA=A|||;VT=SNP
6	34015650	rs115459999	C	T	100	PASS	AC=161;AF=0.0321486;AN=5008;NS=2504;DP=18558;EAS_AF=0.0397;AMR_AF=0.0029;AFR_AF=0.0552;EUR_AF=0.0209;SAS_AF=0.0256;AA=C|||;VT=SNP
6	34015765	rs4711374	C	T	100	PASS	AC=1511;AF=0.301717;AN=5008;NS=2504;DP=19449;EAS_AF=0.3562;AMR_AF=0.2233;AFR_AF=0.4017;EUR_AF=0.1849;SAS_AF=0.2863;AA=C|||;VT=SNP
6	34015982	rs146753910	G	T	100	PASS	AC=26;AF=0.00519169;AN=5008;NS=2504;DP=14858;EAS_AF=0.0248;AMR_AF=0;AFR_AF=0;EUR_AF=0.001;SAS_AF=0;AA=G|||;VT=SNP
6	34016164	rs13219562	G	C	100	PASS	AC=103;AF=0.0205671;AN=5008;NS=2504;DP=12055;EAS_AF=0.0248;AMR_AF=0.0086;AFR_AF=0.0469;EUR_AF=0.008;SAS_AF=0.002;AA=C|||;VT=SNP
6	34016786	rs2451328	C	T	100	PASS	AC=3698;AF=0.738419;AN=5008;NS=2504;DP=20632;EAS_AF=0.754;AMR_AF=0.5937;AFR_AF=0.8548;EUR_AF=0.6899;SAS_AF=0.7178;AA=T|||;VT=SNP
6	34017789	rs78398287	A	G	100	PASS	AC=114;AF=0.0227636;AN=5008;NS=2504;DP=20365;EAS_AF=0.0139;AMR_AF=0.0216;AFR_AF=0.0061;EUR_AF=0.0368;SAS_AF=0.0409;AA=A|||;VT=SNP
6	34017837	rs2451331	C	T	100	PASS	AC=150;AF=0.0299521;AN=5008;NS=2504;DP=19301;EAS_AF=0.0417;AMR_AF=0.0173;AFR_AF=0.0666;EUR_AF=0.002;SAS_AF=0.0061;AA=C|||;VT=SNP
6	34018094	rs9469697	G	A	100	PASS	AC=1443;AF=0.288139;AN=5008;NS=2504;DP=18786;EAS_AF=0.3383;AMR_AF=0.196;AFR_AF=0.3737;EUR_AF=0.1859;SAS_AF=0.2914;AA=g|||;VT=SNP
6	34020448	rs6922166	G	C	100	PASS	AC=1474;AF=0.294329;AN=5008;NS=2504;DP=21198;EAS_AF=0.3492;AMR_AF=0.1974;AFR_AF=0.3941;EUR_AF=0.1849;SAS_AF=0.2843;AA=G|||;VT=SNP
6	34022515	rs4713735	A	G	100	PASS	AC=1475;AF=0.294529;AN=5008;NS=2504;DP=15556;EAS_AF=0.3522;AMR_AF=0.196;AFR_AF=0.3949;EUR_AF=0.1849;SAS_AF=0.2822;AA=A|||;VT=SNP
6	34022518	rs2101545	T	C	100	PASS	AC=1448;AF=0.289137;AN=5008;NS=2504;DP=15637;EAS_AF=0.2927;AMR_AF=0.3401;AFR_AF=0.0514;EUR_AF=0.4642;SAS_AF=0.3906;AA=T|||;VT=SNP
6	34022527	rs4713736	T	C	100	PASS	AC=1975;AF=0.394369;AN=5008;NS=2504;DP=15430;EAS_AF=0.4226;AMR_AF=0.2291;AFR_AF=0.6437;EUR_AF=0.2187;SAS_AF=0.3262;AA=C|||;VT=SNP
6	34022740	rs1873250	T	G	100	PASS	AC=2149;AF=0.429113;AN=5008;NS=2504;DP=18671;EAS_AF=0.4633;AMR_AF=0.2493;AFR_AF=0.7262;EUR_AF=0.2207;SAS_AF=0.3344;AA=G|||;VT=SNP
6	34024165	rs3734361	G	A	100	PASS	AC=1463;AF=0.292133;AN=5008;NS=2504;DP=11486;EAS_AF=0.3393;AMR_AF=0.196;AFR_AF=0.3956;EUR_AF=0.1849;SAS_AF=0.2822;AA=G|||;VT=SNP
6	34024211	rs188396675	A	G	100	PASS	AC=26;AF=0.00519169;AN=5008;NS=2504;DP=11867;EAS_AF=0.0248;AMR_AF=0;AFR_AF=0;EUR_AF=0.001;SAS_AF=0;AA=A|||;VT=SNP
6	34025332	rs2451358	T	C	100	PASS	AC=2145;AF=0.428315;AN=5008;NS=2504;DP=17361;EAS_AF=0.4633;AMR_AF=0.2493;AFR_AF=0.7231;EUR_AF=0.2217;SAS_AF=0.3333;AA=C|||;VT=SNP
6	34025340	rs73747256	C	A	100	PASS	AC=173;AF=0.0345447;AN=5008;NS=2504;DP=17581;EAS_AF=0.004;AMR_AF=0.0303;AFR_AF=0.0908;EUR_AF=0.007;SAS_AF=0.0215;AA=C|||;VT=SNP
6	34026272	rs3798535	A	G	100	PASS	AC=26;AF=0.00519169;AN=5008;NS=2504;DP=19962;EAS_AF=0.0248;AMR_AF=0;AFR_AF=0;EUR_AF=0.001;SAS_AF=0;AA=A|||;VT=SNP
6	34026397	rs2395554	A	G	100	PASS	AC=1963;AF=0.391973;AN=5008;NS=2504;DP=16957;EAS_AF=0.4137;AMR_AF=0.2291;AFR_AF=0.6407;EUR_AF=0.2187;SAS_AF=0.3272;AA=G|||;VT=SNP
6	34026489	rs1873254	G	A	100	PASS	AC=1590;AF=0.317492;AN=5008;NS=2504;DP=18447;EAS_AF=0.3393;AMR_AF=0.2046;AFR_AF=0.4834;EUR_AF=0.1859;SAS_AF=0.2863;AA=g|||;VT=SNP
6	34026938	rs2451359	C	T	100	PASS	AC=4844;AF=0.967252;AN=5008;NS=2504;DP=16800;EAS_AF=0.994;AMR_AF=0.9712;AFR_AF=0.9985;EUR_AF=0.9185;SAS_AF=0.9448;AA=T|||;VT=SNP;EX_TARGET
6	34026948	rs2306925	C	T	100	PASS	AC=176;AF=0.0351438;AN=5008;NS=2504;DP=16974;EAS_AF=0.0407;AMR_AF=0.0058;AFR_AF=0.0703;EUR_AF=0.0129;SAS_AF=0.0256;AA=C|||;VT=SNP
6	34027028	rs114990684	C	T	100	PASS	AC=182;AF=0.0363419;AN=5008;NS=2504;DP=16402;EAS_AF=0.0397;AMR_AF=0.0043;AFR_AF=0.0764;EUR_AF=0.0129;SAS_AF=0.0256;AA=C|||;VT=SNP
6	34027947	rs3798537	C	G	100	PASS	AC=1200;AF=0.239617;AN=5008;NS=2504;DP=15525;EAS_AF=0.1171;AMR_AF=0.2565;AFR_AF=0.1021;EUR_AF=0.4036;SAS_AF=0.3712;AA=C|||;VT=SNP
6	34028094	rs145432470	G	A	100	PASS	AC=79;AF=0.0157748;AN=5008;NS=2504;DP=15533;EAS_AF=0.0268;AMR_AF=0.0115;AFR_AF=0;EUR_AF=0.0318;SAS_AF=0.0123;AA=G|||;VT=SNP
6	34028229	rs147700786	C	A	100	PASS	AC=27;AF=0.00539137;AN=5008;NS=2504;DP=17753;EAS_AF=0.0248;AMR_AF=0;AFR_AF=0.0008;EUR_AF=0.001;SAS_AF=0;AA=C|||;VT=SNP
6	34028405	rs3778068	C	G	100	PASS	AC=3051;AF=0.609225;AN=5008;NS=2504;DP=17259;EAS_AF=0.5317;AMR_AF=0.4755;AFR_AF=0.6634;EUR_AF=0.6223;SAS_AF=0.6973;AA=G|||;VT=SNP
6	34029204	rs2451361	C	T	100	PASS	AC=3333;AF=0.665535;AN=5008;NS=2504;DP=22103;EAS_AF=0.5734;AMR_AF=0.4971;AFR_AF=0.8283;EUR_AF=0.6233;SAS_AF=0.7035;AA=T|||;VT=SNP
6	34030296	rs1466650	T	A	100	PASS	AC=2024;AF=0.404153;AN=5008;NS=2504;DP=22664;EAS_AF=0.5437;AMR_AF=0.3098;AFR_AF=0.5159;EUR_AF=0.2644;SAS_AF=0.32;AA=T|||;VT=SNP
6	34030405	rs1466651	A	G	100	PASS	AC=3405;AF=0.679912;AN=5008;NS=2504;DP=19111;EAS_AF=0.7004;AMR_AF=0.5706;AFR_AF=0.6929;EUR_AF=0.6809;SAS_AF=0.7178;AA=G|||;VT=SNP
6	34030622	rs1994583	G	A	100	PASS	AC=173;AF=0.0345447;AN=5008;NS=2504;DP=20027;EAS_AF=0.0417;AMR_AF=0.0187;AFR_AF=0.0832;EUR_AF=0.002;SAS_AF=0.0061;AA=G|||;VT=SNP
6	34030788	rs12192574	G	A	100	PASS	AC=1371;AF=0.273762;AN=5008;NS=2504;DP=17083;EAS_AF=0.1518;AMR_AF=0.2608;AFR_AF=0.1762;EUR_AF=0.4155;SAS_AF=0.3947;AA=G|||;VT=SNP
6	34031505	rs1565365	C	T	100	PASS	AC=1475;AF=0.294529;AN=5008;NS=2504;DP=18144;EAS_AF=0.3423;AMR_AF=0.1945;AFR_AF=0.4017;EUR_AF=0.1849;SAS_AF=0.2843;AA=C|||;VT=SNP
6	34031683	rs1565366	G	A	100	PASS	AC=1473;AF=0.294129;AN=5008;NS=2504;DP=20480;EAS_AF=0.3423;AMR_AF=0.1945;AFR_AF=0.4017;EUR_AF=0.1849;SAS_AF=0.2822;AA=G|||;VT=SNP
6	34031854	rs7751882	G	A	100	PASS	AC=1374;AF=0.274361;AN=5008;NS=2504;DP=18999;EAS_AF=0.1567;AMR_AF=0.2608;AFR_AF=0.1732;EUR_AF=0.4155;SAS_AF=0.3967;AA=G|||;VT=SNP
6	34032439	rs79734080	C	T	100	PASS	AC=352;AF=0.0702875;AN=5008;NS=2504;DP=19723;EAS_AF=0.1677;AMR_AF=0.0951;AFR_AF=0.0303;EUR_AF=0.0586;SAS_AF=0.0184;AA=C|||;VT=SNP
6	34032613	rs10947475	C	T	100	PASS	AC=1192;AF=0.238019;AN=5008;NS=2504;DP=20557;EAS_AF=0.1111;AMR_AF=0.255;AFR_AF=0.1014;EUR_AF=0.4026;SAS_AF=0.3722;AA=C|||;VT=SNP
6	34033038	rs151240938	C	T	100	PASS	AC=26;AF=0.00519169;AN=5008;NS=2504;DP=18976;EAS_AF=0.0248;AMR_AF=0;AFR_AF=0;EUR_AF=0.001;SAS_AF=0;AA=C|||;VT=SNP
6	34033224	rs76591831	A	G	100	PASS	AC=217;AF=0.0433307;AN=5008;NS=2504;DP=20315;EAS_AF=0.006;AMR_AF=0.0504;AFR_AF=0.0038;EUR_AF=0.1113;SAS_AF=0.0603;AA=A|||;VT=SNP
6	34033479	rs77546841	T	G	100	PASS	AC=1362;AF=0.271965;AN=5008;NS=2504;DP=16704;EAS_AF=0.1567;AMR_AF=0.2608;AFR_AF=0.1634;EUR_AF=0.4145;SAS_AF=0.3988;AA=T|||;VT=SNP
6	34033766	rs77514361	T	C	100	PASS	AC=1362;AF=0.271965;AN=5008;NS=2504;DP=16412;EAS_AF=0.1577;AMR_AF=0.2608;AFR_AF=0.1649;EUR_AF=0.4135;SAS_AF=0.3967;AA=C|||;VT=SNP
6	34033811	rs12215053	G	A	100	PASS	AC=1351;AF=0.269768;AN=5008;NS=2504;DP=16951;EAS_AF=0.1528;AMR_AF=0.2608;AFR_AF=0.1619;EUR_AF=0.4135;SAS_AF=0.3947;AA=G|||;VT=SNP
6	34034191	rs9368791	C	T	100	PASS	AC=1537;AF=0.306909;AN=5008;NS=2504;DP=20585;EAS_AF=0.3472;AMR_AF=0.1974;AFR_AF=0.4455;EUR_AF=0.1899;SAS_AF=0.2761;AA=C|||;VT=SNP
6	34034441	rs2499682	A	G	100	PASS	AC=3799;AF=0.758586;AN=5008;NS=2504;DP=19540;EAS_AF=0.7758;AMR_AF=0.6052;AFR_AF=0.9009;EUR_AF=0.6899;SAS_AF=0.728;AA=G|||;VT=SNP
6	34034449	rs2451363	G	T	100	PASS	AC=1187;AF=0.237021;AN=5008;NS=2504;DP=19663;EAS_AF=0.1587;AMR_AF=0.2579;AFR_AF=0.0832;EUR_AF=0.3797;SAS_AF=0.364;AA=G|||;VT=SNP
6	34034648	rs10947476	C	T	100	PASS	AC=961;AF=0.191893;AN=5008;NS=2504;DP=19369;EAS_AF=0.0804;AMR_AF=0.2104;AFR_AF=0.0658;EUR_AF=0.3519;SAS_AF=0.2996;AA=C|||;VT=SNP
6	34034731	rs9469701	G	A	100	PASS	AC=324;AF=0.0646965;AN=5008;NS=2504;DP=18190;EAS_AF=0.0327;AMR_AF=0.0231;AFR_AF=0.2042;EUR_AF=0.004;SAS_AF=0.001;AA=A|||;VT=SNP
6	34034741	rs116682591	T	C	100	PASS	AC=261;AF=0.0521166;AN=5008;NS=2504;DP=17813;EAS_AF=0.1081;AMR_AF=0.0101;AFR_AF=0.0673;EUR_AF=0.0109;SAS_AF=0.046;AA=T|||;VT=SNP
6	34036046	rs2499683	A	G	100	PASS	AC=4880;AF=0.974441;AN=5008;NS=2504;DP=18404;EAS_AF=0.994;AMR_AF=0.9755;AFR_AF=0.9992;EUR_AF=0.9304;SAS_AF=0.9652;AA=a|||;VT=SNP
6	34036071	rs2499684	C	T	100	PASS	AC=273;AF=0.0545128;AN=5008;NS=2504;DP=20154;EAS_AF=0.0288;AMR_AF=0.0216;AFR_AF=0.1331;EUR_AF=0.0219;SAS_AF=0.0317;AA=C|||;VT=SNP
6	34036156	rs73410895	C	T	100	PASS	AC=1632;AF=0.325879;AN=5008;NS=2504;DP=19704;EAS_AF=0.4851;AMR_AF=0.2291;AFR_AF=0.4402;EUR_AF=0.1441;SAS_AF=0.2628;AA=C|||;VT=SNP
6	34036446	rs1906953	C	T	100	PASS	AC=1721;AF=0.34365;AN=5008;NS=2504;DP=15147;EAS_AF=0.4821;AMR_AF=0.2363;AFR_AF=0.5106;EUR_AF=0.1441;SAS_AF=0.2566;AA=C|||;VT=SNP
6	34036469	rs73410897	G	A	100	PASS	AC=1232;AF=0.246006;AN=5008;NS=2504;DP=15083;EAS_AF=0.3284;AMR_AF=0.1383;AFR_AF=0.3707;EUR_AF=0.0885;SAS_AF=0.2311;AA=G|||;VT=SNP
6	34036642	rs1906954	G	T	100	PASS	AC=416;AF=0.0830671;AN=5008;NS=2504;DP=13497;EAS_AF=0.1528;AMR_AF=0.0922;AFR_AF=0.0877;EUR_AF=0.0557;SAS_AF=0.0266;AA=G|||;VT=SNP
6	34036688	rs72888817	C	T	100	PASS	AC=198;AF=0.0395367;AN=5008;NS=2504;DP=14628;EAS_AF=0.004;AMR_AF=0.0461;AFR_AF=0.003;EUR_AF=0.1173;SAS_AF=0.0409;AA=C|||;VT=SNP
6	34036858	rs117116581	A	G	100	PASS	AC=20;AF=0.00399361;AN=5008;NS=2504;DP=12146;EAS_AF=0.0198;AMR_AF=0;AFR_AF=0;EUR_AF=0;SAS_AF=0;AA=A|||;VT=SNP
6	34037552	rs2499685	A	G	100	PASS	AC=3864;AF=0.771565;AN=5008;NS=2504;DP=16233;EAS_AF=0.7589;AMR_AF=0.6138;AFR_AF=0.9818;EUR_AF=0.673;SAS_AF=0.7137;AA=a|||;VT=SNP
6	34037583	rs73410900	G	A	100	PASS	AC=1264;AF=0.252396;AN=5008;NS=2504;DP=16093;EAS_AF=0.3462;AMR_AF=0.1398;AFR_AF=0.3707;EUR_AF=0.0895;SAS_AF=0.2434;AA=g|||;VT=SNP
6	34037751	rs79697957	C	T	100	PASS	AC=350;AF=0.0698882;AN=5008;NS=2504;DP=19697;EAS_AF=0.1448;AMR_AF=0.0836;AFR_AF=0.0582;EUR_AF=0.0477;SAS_AF=0.0215;AA=c|||;VT=SNP
6	34037752	rs112945445	G	A	100	PASS	AC=142;AF=0.0283546;AN=5008;NS=2504;DP=19594;EAS_AF=0.0764;AMR_AF=0.0115;AFR_AF=0.0356;EUR_AF=0.004;SAS_AF=0.0061;AA=g|||;VT=SNP
6	34038049	rs75926210	G	A	100	PASS	AC=287;AF=0.0573083;AN=5008;NS=2504;DP=20912;EAS_AF=0.1409;AMR_AF=0.0836;AFR_AF=0.0144;EUR_AF=0.0477;SAS_AF=0.0204;AA=g|||;VT=SNP
6	34038212	rs2499686	C	G	100	PASS	AC=753;AF=0.150359;AN=5008;NS=2504;DP=19827;EAS_AF=0.246;AMR_AF=0.1196;AFR_AF=0.2103;EUR_AF=0.0815;SAS_AF=0.0634;AA=g|||;VT=SNP
6	34038708	rs80086785	C	G	100	PASS	AC=661;AF=0.131989;AN=5008;NS=2504;DP=18010;EAS_AF=0.1736;AMR_AF=0.111;AFR_AF=0.1982;EUR_AF=0.0795;SAS_AF=0.0685;AA=c|||;VT=SNP
6	34038758	rs116210670	C	T	100	PASS	AC=163;AF=0.0325479;AN=5008;NS=2504;DP=17584;EAS_AF=0.0288;AMR_AF=0.0058;AFR_AF=0.0628;EUR_AF=0.0159;SAS_AF=0.0317;AA=-|||;VT=SNP
6	34038947	rs77709494	T	C	100	PASS	AC=805;AF=0.160743;AN=5008;NS=2504;DP=22477;EAS_AF=0.125;AMR_AF=0.0677;AFR_AF=0.4047;EUR_AF=0.0527;SAS_AF=0.045;AA=-|||;VT=SNP
6	34038984	rs199601888	A	G	100	PASS	AC=108;AF=0.0215655;AN=5008;NS=2504;DP=24607;EAS_AF=0.0188;AMR_AF=0.0058;AFR_AF=0.0628;EUR_AF=0.001;SAS_AF=0.001;AA=-|||;VT=SNP
6	34041306	rs2499689	A	G	100	PASS	AC=582;AF=0.116214;AN=5008;NS=2504;DP=22176;EAS_AF=0.124;AMR_AF=0.0403;AFR_AF=0.2648;EUR_AF=0.0358;SAS_AF=0.044;AA=G|||;VT=SNP
6	34041418	rs2499690	A	G	100	PASS	AC=710;AF=0.141773;AN=5008;NS=2504;DP=18922;EAS_AF=0.125;AMR_AF=0.0605;AFR_AF=0.3442;EUR_AF=0.0457;SAS_AF=0.0419;AA=G|||;VT=SNP
6	34041447	rs2451341	T	C	100	PASS	AC=543;AF=0.108427;AN=5008;NS=2504;DP=19633;EAS_AF=0.124;AMR_AF=0.036;AFR_AF=0.2428;EUR_AF=0.0268;SAS_AF=0.046;AA=C|||;VT=SNP
6	34041568	rs2499691	C	G	100	PASS	AC=534;AF=0.106629;AN=5008;NS=2504;DP=20105;EAS_AF=0.124;AMR_AF=0.0346;AFR_AF=0.2413;EUR_AF=0.0268;SAS_AF=0.0399;AA=C|||;VT=SNP
6	34041629	rs3103429	A	G	100	PASS	AC=536;AF=0.107029;AN=5008;NS=2504;DP=17888;EAS_AF=0.124;AMR_AF=0.036;AFR_AF=0.2421;EUR_AF=0.0268;SAS_AF=0.0399;AA=G|||;VT=SNP
6	34041698	rs3103430	G	A	100	PASS	AC=537;AF=0.107228;AN=5008;NS=2504;DP=19057;EAS_AF=0.124;AMR_AF=0.036;AFR_AF=0.2428;EUR_AF=0.0268;SAS_AF=0.0399;AA=G|||;VT=SNP
6	34041780	rs3103431	A	C	100	PASS	AC=519;AF=0.103634;AN=5008;NS=2504;DP=17742;EAS_AF=0.122;AMR_AF=0.0331;AFR_AF=0.2352;EUR_AF=0.0258;SAS_AF=0.0368;AA=C|||;VT=SNP
6	34041909	rs113979596	A	C	100	PASS	AC=537;AF=0.107228;AN=5008;NS=2504;DP=18022;EAS_AF=0.124;AMR_AF=0.036;AFR_AF=0.2428;EUR_AF=0.0268;SAS_AF=0.0399;AA=C|||;VT=SNP
6	34041935	rs76104406	C	G	100	PASS	AC=537;AF=0.107228;AN=5008;NS=2504;DP=19111;EAS_AF=0.124;AMR_AF=0.036;AFR_AF=0.2428;EUR_AF=0.0268;SAS_AF=0.0399;AA=G|||;VT=SNP
6	34041952	rs76638327	T	C	100	PASS	AC=537;AF=0.107228;AN=5008;NS=2504;DP=19701;EAS_AF=0.124;AMR_AF=0.036;AFR_AF=0.2428;EUR_AF=0.0268;SAS_AF=0.0399;AA=C|||;VT=SNP
6	34042048	rs79349278	C	G	100	PASS	AC=537;AF=0.107228;AN=5008;NS=2504;DP=21770;EAS_AF=0.124;AMR_AF=0.036;AFR_AF=0.2428;EUR_AF=0.0268;SAS_AF=0.0399;AA=C|||;VT=SNP
6	34042113	rs76210789	G	A	100	PASS	AC=277;AF=0.0553115;AN=5008;NS=2504;DP=21011;EAS_AF=0.0288;AMR_AF=0.0187;AFR_AF=0.1369;EUR_AF=0.0219;SAS_AF=0.0327;AA=G|||;VT=SNP
6	34042172	rs79831634	G	A	100	PASS	AC=537;AF=0.107228;AN=5008;NS=2504;DP=18638;EAS_AF=0.124;AMR_AF=0.036;AFR_AF=0.2428;EUR_AF=0.0268;SAS_AF=0.0399;AA=G|||;VT=SNP
6	34042244	rs9380401	C	T	100	PASS	AC=1255;AF=0.250599;AN=5008;NS=2504;DP=15964;EAS_AF=0.3442;AMR_AF=0.1398;AFR_AF=0.3691;EUR_AF=0.0895;SAS_AF=0.2382;AA=C|||;VT=SNP
6	34042265	rs115810490	T	C	100	PASS	AC=263;AF=0.052516;AN=5008;NS=2504;DP=14624;EAS_AF=0.0952;AMR_AF=0.0187;AFR_AF=0.1074;EUR_AF=0.005;SAS_AF=0.0072;AA=T|||;VT=SNP
6	34042311	rs145156156	T	C	100	PASS	AC=246;AF=0.0491214;AN=5008;NS=2504;DP=12936;EAS_AF=0.0764;AMR_AF=0.0187;AFR_AF=0.1089;EUR_AF=0.005;SAS_AF=0.0072;AA=T|||;VT=SNP
6	34042312	rs147553571	G	A	100	PASS	AC=246;AF=0.0491214;AN=5008;NS=2504;DP=12815;EAS_AF=0.0764;AMR_AF=0.0187;AFR_AF=0.1089;EUR_AF=0.005;SAS_AF=0.0072;AA=G|||;VT=SNP
6	34042438	rs116306537	C	T	100	PASS	AC=105;AF=0.0209665;AN=5008;NS=2504;DP=18970;EAS_AF=0.0288;AMR_AF=0.0029;AFR_AF=0.0204;EUR_AF=0.0159;SAS_AF=0.0317;AA=C|||;VT=SNP
6	34042558	rs2260612	G	A	100	PASS	AC=537;AF=0.107228;AN=5008;NS=2504;DP=16692;EAS_AF=0.124;AMR_AF=0.036;AFR_AF=0.2428;EUR_AF=0.0268;SAS_AF=0.0399;AA=A|||;VT=SNP
6	34042601	rs2260611	G	T	100	PASS	AC=537;AF=0.107228;AN=5008;NS=2504;DP=14125;EAS_AF=0.124;AMR_AF=0.036;AFR_AF=0.2428;EUR_AF=0.0268;SAS_AF=0.0399;AA=G|||;VT=SNP
6	34042607	rs2499692	C	T	100	PASS	AC=537;AF=0.107228;AN=5008;NS=2504;DP=13635;EAS_AF=0.124;AMR_AF=0.036;AFR_AF=0.2428;EUR_AF=0.0268;SAS_AF=0.0399;AA=C|||;VT=SNP
6	34042711	rs2395550	A	G	100	PASS	AC=537;AF=0.107228;AN=5008;NS=2504;DP=15120;EAS_AF=0.124;AMR_AF=0.036;AFR_AF=0.2428;EUR_AF=0.0268;SAS_AF=0.0399;AA=a|||;VT=SNP
6	34042879	rs2451349	G	C	100	PASS	AC=535;AF=0.106829;AN=5008;NS=2504;DP=16599;EAS_AF=0.124;AMR_AF=0.036;AFR_AF=0.2421;EUR_AF=0.0258;SAS_AF=0.0399;AA=G|||;VT=SNP
6	34042904	rs2451350	G	A	100	PASS	AC=531;AF=0.10603;AN=5008;NS=2504;DP=15992;EAS_AF=0.121;AMR_AF=0.036;AFR_AF=0.2428;EUR_AF=0.0268;SAS_AF=0.0368;AA=G|||;VT=SNP
6	34043298	rs2499694	A	G	100	PASS	AC=2454;AF=0.490016;AN=5008;NS=2504;DP=19888;EAS_AF=0.622;AMR_AF=0.2968;AFR_AF=0.8351;EUR_AF=0.1998;SAS_AF=0.3231;AA=a|||;VT=SNP
6	34043330	rs117792268	G	A	100	PASS	AC=19;AF=0.00379393;AN=5008;NS=2504;DP=19902;EAS_AF=0.0188;AMR_AF=0;AFR_AF=0;EUR_AF=0;SAS_AF=0;AA=g|||;VT=SNP
6	34043406	rs937038	T	C	100	PASS	AC=403;AF=0.0804712;AN=5008;NS=2504;DP=21191;EAS_AF=0.0476;AMR_AF=0.0245;AFR_AF=0.2133;EUR_AF=0.0229;SAS_AF=0.0337;AA=t|||;VT=SNP
6	34043652	rs937039	A	G	100	PASS	AC=1292;AF=0.257987;AN=5008;NS=2504;DP=19086;EAS_AF=0.131;AMR_AF=0.3069;AFR_AF=0.0673;EUR_AF=0.4801;SAS_AF=0.3834;AA=a|||;VT=SNP
6	34043705	rs937040	A	G	100	PASS	AC=536;AF=0.107029;AN=5008;NS=2504;DP=16335;EAS_AF=0.124;AMR_AF=0.036;AFR_AF=0.2421;EUR_AF=0.0268;SAS_AF=0.0399;AA=a|||;VT=SNP
6	34043736	rs937041	A	C	100	PASS	AC=742;AF=0.148163;AN=5008;NS=2504;DP=15815;EAS_AF=0.125;AMR_AF=0.0605;AFR_AF=0.3699;EUR_AF=0.0457;SAS_AF=0.0399;AA=a|||;VT=SNP
6	34043865	rs3123366	T	G	100	PASS	AC=541;AF=0.108027;AN=5008;NS=2504;DP=15473;EAS_AF=0.124;AMR_AF=0.0403;AFR_AF=0.2428;EUR_AF=0.0278;SAS_AF=0.0399;AA=G|||;VT=SNP
6	34044026	rs113403976	A	C	100	PASS	AC=539;AF=0.107628;AN=5008;NS=2504;DP=9450;EAS_AF=0.124;AMR_AF=0.0403;AFR_AF=0.2428;EUR_AF=0.0268;SAS_AF=0.0389;AA=C|||;VT=SNP
6	34044037	rs4314495	A	G	100	PASS	AC=2470;AF=0.493211;AN=5008;NS=2504;DP=7683;EAS_AF=0.622;AMR_AF=0.2997;AFR_AF=0.848;EUR_AF=0.1998;SAS_AF=0.32;AA=G|||;VT=SNP
6	34044142	rs1387710	T	C	100	PASS	AC=555;AF=0.110823;AN=5008;NS=2504;DP=11074;EAS_AF=0.127;AMR_AF=0.0403;AFR_AF=0.2511;EUR_AF=0.0268;SAS_AF=0.0409;AA=C|||;VT=SNP
6	34044145	rs2395551	G	A	100	PASS	AC=555;AF=0.110823;AN=5008;NS=2504;DP=11007;EAS_AF=0.127;AMR_AF=0.0403;AFR_AF=0.2511;EUR_AF=0.0268;SAS_AF=0.0409;AA=G|||;VT=SNP
6	34044148	rs1387711	C	G	100	PASS	AC=555;AF=0.110823;AN=5008;NS=2504;DP=11104;EAS_AF=0.127;AMR_AF=0.0403;AFR_AF=0.2511;EUR_AF=0.0268;SAS_AF=0.0409;AA=G|||;VT=SNP
6	34044268	rs2499695	A	G	100	PASS	AC=551;AF=0.110024;AN=5008;NS=2504;DP=12967;EAS_AF=0.128;AMR_AF=0.0403;AFR_AF=0.2489;EUR_AF=0.0268;SAS_AF=0.0389;AA=G|||;VT=SNP
6	34044376	rs6928460	G	T	100	PASS	AC=382;AF=0.076278;AN=5008;NS=2504;DP=13335;EAS_AF=0.0982;AMR_AF=0.0288;AFR_AF=0.1861;EUR_AF=0.0099;SAS_AF=0.0072;AA=G|||;VT=SNP
6	34044416	rs2499696	C	G	100	PASS	AC=4189;AF=0.836462;AN=5008;NS=2504;DP=13501;EAS_AF=0.7589;AMR_AF=0.866;AFR_AF=0.7791;EUR_AF=0.8757;SAS_AF=0.9325;AA=c|||;VT=SNP
6	34044418	rs2451355	G	A	100	PASS	AC=4189;AF=0.836462;AN=5008;NS=2504;DP=13615;EAS_AF=0.7589;AMR_AF=0.866;AFR_AF=0.7791;EUR_AF=0.8757;SAS_AF=0.9325;AA=G|||;VT=SNP
6	34044435	rs6928186	C	T	100	PASS	AC=421;AF=0.0840655;AN=5008;NS=2504;DP=14147;EAS_AF=0.0982;AMR_AF=0.0303;AFR_AF=0.2141;EUR_AF=0.0109;SAS_AF=0.0072;AA=C|||;VT=SNP
6	34044628	rs34741555	G	A	100	PASS	AC=368;AF=0.0734824;AN=5008;NS=2504;DP=15579;EAS_AF=0.0784;AMR_AF=0.0303;AFR_AF=0.1899;EUR_AF=0.0099;SAS_AF=0.0072;AA=G|||;VT=SNP
6	34044696	rs34191868	A	T	100	PASS	AC=423;AF=0.0844649;AN=5008;NS=2504;DP=14998;EAS_AF=0.13;AMR_AF=0.0303;AFR_AF=0.1899;EUR_AF=0.0099;SAS_AF=0.0102;AA=A|||;VT=SNP
6	34044841	rs77946409	C	T	100	PASS	AC=399;AF=0.0796725;AN=5008;NS=2504;DP=16044;EAS_AF=0.1071;AMR_AF=0.0303;AFR_AF=0.1891;EUR_AF=0.0099;SAS_AF=0.0102;AA=C|||;VT=SNP
6	34044886	rs75733421	G	A	100	PASS	AC=392;AF=0.0782748;AN=5008;NS=2504;DP=17530;EAS_AF=0.1081;AMR_AF=0.0303;AFR_AF=0.1831;EUR_AF=0.0099;SAS_AF=0.0102;AA=A|||;VT=SNP
6	34044918	rs2499697	A	C	100	PASS	AC=4615;AF=0.921526;AN=5008;NS=2504;DP=18024;EAS_AF=0.8631;AMR_AF=0.9049;AFR_AF=0.9856;EUR_AF=0.8897;SAS_AF=0.9397;AA=C|||;VT=SNP
6	34045046	rs34386472	G	A	100	PASS	AC=404;AF=0.0806709;AN=5008;NS=2504;DP=16983;EAS_AF=0.1071;AMR_AF=0.0317;AFR_AF=0.1921;EUR_AF=0.0099;SAS_AF=0.0102;AA=G|||;VT=SNP
6	34045076	rs34766111	A	T	100	PASS	AC=405;AF=0.0808706;AN=5008;NS=2504;DP=16062;EAS_AF=0.1071;AMR_AF=0.0317;AFR_AF=0.1929;EUR_AF=0.0099;SAS_AF=0.0102;AA=A|||;VT=SNP
6	34045106	rs2451356	T	C	100	PASS	AC=2204;AF=0.440096;AN=5008;NS=2504;DP=15229;EAS_AF=0.4782;AMR_AF=0.2277;AFR_AF=0.8253;EUR_AF=0.1829;SAS_AF=0.2955;AA=G|||;VT=SNP
6	34045148	rs34238418	A	G	100	PASS	AC=397;AF=0.0792732;AN=5008;NS=2504;DP=15340;EAS_AF=0.0992;AMR_AF=0.0331;AFR_AF=0.1921;EUR_AF=0.0099;SAS_AF=0.0102;AA=G|||;VT=SNP
6	34045249	rs35243647	C	T	100	PASS	AC=245;AF=0.0489217;AN=5008;NS=2504;DP=17373;EAS_AF=0.0565;AMR_AF=0.0202;AFR_AF=0.118;EUR_AF=0.0099;SAS_AF=0.0082;AA=C|||;VT=SNP
6	34045627	rs7769527	A	G	100	PASS	AC=1564;AF=0.3123;AN=5008;NS=2504;DP=20088;EAS_AF=0.379;AMR_AF=0.1556;AFR_AF=0.5772;EUR_AF=0.0795;SAS_AF=0.2362;AA=a|||;VT=SNP
6	34045701	rs113004385	T	C	100	PASS	AC=107;AF=0.0213658;AN=5008;NS=2504;DP=18556;EAS_AF=0.0407;AMR_AF=0.0058;AFR_AF=0.0378;EUR_AF=0.004;SAS_AF=0.0082;AA=T|||;VT=SNP
6	34045918	rs4605866	T	C	100	PASS	AC=2464;AF=0.492013;AN=5008;NS=2504;DP=23456;EAS_AF=0.4296;AMR_AF=0.6729;AFR_AF=0.1611;EUR_AF=0.6829;SAS_AF=0.6789;AA=T|||;VT=SNP
6	34045946	rs11965508	C	T	100	PASS	AC=496;AF=0.0990415;AN=5008;NS=2504;DP=22693;EAS_AF=0.0556;AMR_AF=0.0461;AFR_AF=0.2829;EUR_AF=0.0278;SAS_AF=0.0061;AA=T|||;VT=SNP
6	34045952	rs11968118	T	C	100	PASS	AC=495;AF=0.0988419;AN=5008;NS=2504;DP=22509;EAS_AF=0.0556;AMR_AF=0.0461;AFR_AF=0.2829;EUR_AF=0.0268;SAS_AF=0.0061;AA=C|||;VT=SNP
6	34045973	rs1565355	C	T	100	PASS	AC=1124;AF=0.224441;AN=5008;NS=2504;DP=5156;EAS_AF=0.3036;AMR_AF=0.1369;AFR_AF=0.329;EUR_AF=0.0885;SAS_AF=0.2035;AA=C|||;VT=SNP
6	34045977	rs11965535	C	T	100	PASS	AC=496;AF=0.0990415;AN=5008;NS=2504;DP=6089;EAS_AF=0.0556;AMR_AF=0.0461;AFR_AF=0.2829;EUR_AF=0.0268;SAS_AF=0.0072;AA=T|||;VT=SNP
6	34046131	rs1994582	C	T	100	PASS	AC=704;AF=0.140575;AN=5008;NS=2504;DP=19681;EAS_AF=0.1032;AMR_AF=0.0706;AFR_AF=0.3321;EUR_AF=0.0726;SAS_AF=0.0399;AA=C|||;VT=SNP
6	34046268	rs11965623	G	A	100	PASS	AC=517;AF=0.103235;AN=5008;NS=2504;DP=19422;EAS_AF=0.0764;AMR_AF=0.0533;AFR_AF=0.2337;EUR_AF=0.0646;SAS_AF=0.0297;AA=A|||;VT=SNP
6	34046302	rs71567417	G	C	100	PASS	AC=599;AF=0.119609;AN=5008;NS=2504;DP=19691;EAS_AF=0.0903;AMR_AF=0.0692;AFR_AF=0.267;EUR_AF=0.0716;SAS_AF=0.0358;AA=C|||;VT=SNP
6	34046729	rs2499702	A	G	100	PASS	AC=2190;AF=0.4373;AN=5008;NS=2504;DP=17678;EAS_AF=0.5268;AMR_AF=0.2853;AFR_AF=0.7073;EUR_AF=0.2356;SAS_AF=0.2955;AA=G|||;VT=SNP
6	34046840	rs9394187	A	G	100	PASS	AC=2561;AF=0.511382;AN=5008;NS=2504;DP=20016;EAS_AF=0.4335;AMR_AF=0.6873;AFR_AF=0.2179;EUR_AF=0.7087;SAS_AF=0.6605;AA=A|||;VT=SNP
6	34047044	rs12529131	T	C	100	PASS	AC=1658;AF=0.33107;AN=5008;NS=2504;DP=17754;EAS_AF=0.3621;AMR_AF=0.1844;AFR_AF=0.621;EUR_AF=0.1163;SAS_AF=0.2321;AA=C|||;VT=SNP
6	34047137	rs12527381	G	C	100	PASS	AC=1662;AF=0.331869;AN=5008;NS=2504;DP=17836;EAS_AF=0.3621;AMR_AF=0.1859;AFR_AF=0.6225;EUR_AF=0.1163;SAS_AF=0.2331;AA=C|||;VT=SNP
6	34047296	rs2046822	T	C	100	PASS	AC=2574;AF=0.513978;AN=5008;NS=2504;DP=20407;EAS_AF=0.4335;AMR_AF=0.6945;AFR_AF=0.2179;EUR_AF=0.7177;SAS_AF=0.6595;AA=T|||;VT=SNP
6	34047670	rs9296111	C	T	100	PASS	AC=1462;AF=0.291933;AN=5008;NS=2504;DP=16872;EAS_AF=0.3125;AMR_AF=0.1758;AFR_AF=0.5234;EUR_AF=0.1133;SAS_AF=0.2239;AA=C|||;VT=SNP
6	34047811	rs6904593	G	A	100	PASS	AC=1629;AF=0.32528;AN=5008;NS=2504;DP=15311;EAS_AF=0.3621;AMR_AF=0.1844;AFR_AF=0.5983;EUR_AF=0.1163;SAS_AF=0.2331;AA=G|||;VT=SNP
6	34048416	rs12206376	G	A	100	PASS	AC=1004;AF=0.200479;AN=5008;NS=2504;DP=15836;EAS_AF=0.2331;AMR_AF=0.3631;AFR_AF=0.0408;EUR_AF=0.2207;SAS_AF=0.2464;AA=G|||;VT=SNP
6	34048475	rs2171851	C	G	100	PASS	AC=4420;AF=0.882588;AN=5008;NS=2504;DP=16500;EAS_AF=0.8006;AMR_AF=0.8991;AFR_AF=0.9402;EUR_AF=0.8539;SAS_AF=0.907;AA=G|||;VT=SNP
6	34048526	rs1565364	G	C	100	PASS	AC=2842;AF=0.567492;AN=5008;NS=2504;DP=17609;EAS_AF=0.4633;AMR_AF=0.7089;AFR_AF=0.3744;EUR_AF=0.7276;SAS_AF=0.6708;AA=C|||;VT=SNP
6	34048788	rs12527955	G	A	100	PASS	AC=1461;AF=0.291733;AN=5008;NS=2504;DP=18717;EAS_AF=0.3125;AMR_AF=0.1758;AFR_AF=0.5234;EUR_AF=0.1133;SAS_AF=0.2229;AA=G|||;VT=SNP
6	34049207	rs9469709	G	A	100	PASS	AC=1519;AF=0.303315;AN=5008;NS=2504;DP=19215;EAS_AF=0.3125;AMR_AF=0.1888;AFR_AF=0.5454;EUR_AF=0.1252;SAS_AF=0.2311;AA=G|||;VT=SNP
6	34049873	rs369263665	G	A	100	PASS	AC=33;AF=0.00658946;AN=5008;NS=2504;DP=9105;EAS_AF=0.0268;AMR_AF=0;AFR_AF=0;EUR_AF=0;SAS_AF=0.0061;AA=G|||;VT=SNP
6	34049903	rs150702093	G	A	100	PASS	AC=38;AF=0.00758786;AN=5008;NS=2504;DP=10062;EAS_AF=0.0308;AMR_AF=0;AFR_AF=0;EUR_AF=0;SAS_AF=0.0072;AA=G|||;VT=SNP
6	34050503	rs142666840	A	G	100	PASS	AC=19;AF=0.00379393;AN=5008;NS=2504;DP=22533;EAS_AF=0.0188;AMR_AF=0;AFR_AF=0;EUR_AF=0;SAS_AF=0;AA=A|||;VT=SNP
6	34050561	rs80101262	C	T	100	PASS	AC=120;AF=0.0239617;AN=5008;NS=2504;DP=20006;EAS_AF=0.0387;AMR_AF=0.0144;AFR_AF=0.0023;EUR_AF=0.0408;SAS_AF=0.0276;AA=C|||;VT=SNP
6	34050673	rs77451337	G	C	100	PASS	AC=188;AF=0.0375399;AN=5008;NS=2504;DP=17676;EAS_AF=0.0377;AMR_AF=0.2147;AFR_AF=0.0008;EUR_AF=0;SAS_AF=0;AA=G|||;VT=SNP
6	34050832	rs77873990	C	T	100	PASS	AC=228;AF=0.0455272;AN=5008;NS=2504;DP=21815;EAS_AF=0.0476;AMR_AF=0.0202;AFR_AF=0.0575;EUR_AF=0.0477;SAS_AF=0.0429;AA=C|||;VT=SNP
6	34050917	rs12211633	C	T	100	PASS	AC=2709;AF=0.540935;AN=5008;NS=2504;DP=21309;EAS_AF=0.4821;AMR_AF=0.6974;AFR_AF=0.2791;EUR_AF=0.7177;SAS_AF=0.6626;AA=T|||;VT=SNP
6	34050924	rs115282021	G	A	100	PASS	AC=229;AF=0.0457268;AN=5008;NS=2504;DP=20882;EAS_AF=0.0476;AMR_AF=0.0202;AFR_AF=0.0582;EUR_AF=0.0477;SAS_AF=0.0429;AA=G|||;VT=SNP
6	34051095	rs75286976	C	T	100	PASS	AC=97;AF=0.019369;AN=5008;NS=2504;DP=19717;EAS_AF=0.0317;AMR_AF=0.0043;AFR_AF=0.0401;EUR_AF=0.002;SAS_AF=0.0072;AA=A|||;VT=SNP
6	34051334	rs9368792	G	A	100	PASS	AC=2739;AF=0.546925;AN=5008;NS=2504;DP=18742;EAS_AF=0.4821;AMR_AF=0.6945;AFR_AF=0.3026;EUR_AF=0.7187;SAS_AF=0.6626;AA=G|||;VT=SNP
6	34051442	rs9368793	G	A	100	PASS	AC=2961;AF=0.591254;AN=5008;NS=2504;DP=18804;EAS_AF=0.5298;AMR_AF=0.7176;AFR_AF=0.354;EUR_AF=0.7664;SAS_AF=0.7055;AA=G|||;VT=SNP
6	34051525	rs2499705	G	C	100	PASS	AC=4604;AF=0.919329;AN=5008;NS=2504;DP=19330;EAS_AF=0.8433;AMR_AF=0.915;AFR_AF=0.9841;EUR_AF=0.8946;SAS_AF=0.9387;AA=C|||;VT=SNP
6	34051866	rs76538128	G	A	100	PASS	AC=95;AF=0.0189696;AN=5008;NS=2504;DP=20734;EAS_AF=0.0298;AMR_AF=0.0043;AFR_AF=0.0401;EUR_AF=0.002;SAS_AF=0.0072;AA=G|||;VT=SNP
6	34051959	rs76586067	G	A	100	PASS	AC=147;AF=0.029353;AN=5008;NS=2504;DP=19140;EAS_AF=0.0486;AMR_AF=0.0043;AFR_AF=0.0651;EUR_AF=0.002;SAS_AF=0.0072;AA=G|||;VT=SNP
6	34052212	rs2499706	G	A	100	PASS	AC=4465;AF=0.891573;AN=5008;NS=2504;DP=16850;EAS_AF=0.8105;AMR_AF=0.8732;AFR_AF=0.9455;EUR_AF=0.8827;SAS_AF=0.9243;AA=a|||;VT=SNP
6	34052390	rs937042	C	G	100	PASS	AC=191;AF=0.038139;AN=5008;NS=2504;DP=19278;EAS_AF=0.0486;AMR_AF=0.0072;AFR_AF=0.0953;EUR_AF=0.004;SAS_AF=0.0072;AA=c|||;VT=SNP
6	34052462	rs7768966	C	T	100	PASS	AC=1466;AF=0.292732;AN=5008;NS=2504;DP=19648;EAS_AF=0.3135;AMR_AF=0.1744;AFR_AF=0.525;EUR_AF=0.1133;SAS_AF=0.226;AA=C|||;VT=SNP
6	34052964	rs11966709	C	A	100	PASS	AC=186;AF=0.0371406;AN=5008;NS=2504;DP=20985;EAS_AF=0.0437;AMR_AF=0.0173;AFR_AF=0.0439;EUR_AF=0.0417;SAS_AF=0.0307;AA=C|||;VT=SNP
6	34053424	rs1873249	A	G	100	PASS	AC=1753;AF=0.35004;AN=5008;NS=2504;DP=21719;EAS_AF=0.248;AMR_AF=0.3357;AFR_AF=0.2716;EUR_AF=0.499;SAS_AF=0.4182;AA=A|||;VT=SNP
6	34053666	rs2499707	T	C	100	PASS	AC=4605;AF=0.919529;AN=5008;NS=2504;DP=17656;EAS_AF=0.8433;AMR_AF=0.915;AFR_AF=0.9834;EUR_AF=0.8946;SAS_AF=0.9407;AA=C|||;VT=SNP
6	34053693	rs77490194	G	A	100	PASS	AC=230;AF=0.0459265;AN=5008;NS=2504;DP=18685;EAS_AF=0.0476;AMR_AF=0.0202;AFR_AF=0.059;EUR_AF=0.0487;SAS_AF=0.0419;AA=G|||;VT=SNP
6	34053814	rs79113239	G	A	100	PASS	AC=141;AF=0.028155;AN=5008;NS=2504;DP=21869;EAS_AF=0.0476;AMR_AF=0.0043;AFR_AF=0.0613;EUR_AF=0.002;SAS_AF=0.0072;AA=G|||;VT=SNP
6	34053906	rs117952886	G	A	100	PASS	AC=36;AF=0.0071885;AN=5008;NS=2504;DP=20045;EAS_AF=0.0288;AMR_AF=0;AFR_AF=0;EUR_AF=0;SAS_AF=0.0072;AA=G|||;VT=SNP
6	34054393	rs2451357	A	G	100	PASS	AC=4382;AF=0.875;AN=5008;NS=2504;DP=20994;EAS_AF=0.7956;AMR_AF=0.8963;AFR_AF=0.9281;EUR_AF=0.8469;SAS_AF=0.8988;AA=G|||;VT=SNP
6	34055425	rs2451354	A	G	100	PASS	AC=4385;AF=0.875599;AN=5008;NS=2504;DP=12028;EAS_AF=0.7956;AMR_AF=0.8934;AFR_AF=0.9327;EUR_AF=0.8459;SAS_AF=0.8988;AA=a|||;VT=SNP
6	34055679	rs1472037	A	C	100	PASS	AC=4390;AF=0.876597;AN=5008;NS=2504;DP=15683;EAS_AF=0.7956;AMR_AF=0.8963;AFR_AF=0.9349;EUR_AF=0.8459;SAS_AF=0.8988;AA=c|||;VT=SNP
6	34055898	rs9380403	C	T	100	PASS	AC=4054;AF=0.809505;AN=5008;NS=2504;DP=17320;EAS_AF=0.747;AMR_AF=0.8689;AFR_AF=0.7526;EUR_AF=0.83;SAS_AF=0.8875;AA=c|||;VT=SNP
6	34056583	rs9469711	G	A	100	PASS	AC=2627;AF=0.524561;AN=5008;NS=2504;DP=20430;EAS_AF=0.5476;AMR_AF=0.5576;AFR_AF=0.6392;EUR_AF=0.3668;SAS_AF=0.4847;AA=G|||;VT=SNP
6	34056726	rs2499711	T	G	100	PASS	AC=4605;AF=0.919529;AN=5008;NS=2504;DP=17478;EAS_AF=0.8433;AMR_AF=0.9164;AFR_AF=0.9818;EUR_AF=0.8956;SAS_AF=0.9407;AA=G|||;VT=SNP
6	34056970	rs1125263	C	T	100	PASS	AC=4112;AF=0.821086;AN=5008;NS=2504;DP=19683;EAS_AF=0.747;AMR_AF=0.8761;AFR_AF=0.792;EUR_AF=0.831;SAS_AF=0.8875;AA=C|||;VT=SNP
6	34057025	rs1565361	C	T	100	PASS	AC=4099;AF=0.81849;AN=5008;NS=2504;DP=20084;EAS_AF=0.747;AMR_AF=0.8833;AFR_AF=0.7753;EUR_AF=0.834;SAS_AF=0.8885;AA=C|||;VT=SNP
6	34058275	rs141683748	C	T	100	PASS	AC=19;AF=0.00379393;AN=5008;NS=2504;DP=15061;EAS_AF=0.0188;AMR_AF=0;AFR_AF=0;EUR_AF=0;SAS_AF=0;AA=C|||;VT=SNP
6	34058759	rs2499712	G	A	100	PASS	AC=1721;AF=0.34365;AN=5008;NS=2504;DP=14540;EAS_AF=0.2262;AMR_AF=0.3473;AFR_AF=0.2746;EUR_AF=0.4891;SAS_AF=0.4059;AA=G|||;VT=SNP
6	34059000	rs114088906	G	A	100	PASS	AC=94;AF=0.01877;AN=5008;NS=2504;DP=17203;EAS_AF=0.0288;AMR_AF=0.0043;AFR_AF=0.0401;EUR_AF=0.002;SAS_AF=0.0072;AA=G|||;VT=SNP
6	34059239	rs937035	G	A	100	PASS	AC=2305;AF=0.460264;AN=5008;NS=2504;DP=14622;EAS_AF=0.5;AMR_AF=0.4841;AFR_AF=0.5416;EUR_AF=0.3141;SAS_AF=0.4427;AA=G|||;VT=SNP
6	34059349	rs937033	A	C	100	PASS	AC=1489;AF=0.297324;AN=5008;NS=2504;DP=14954;EAS_AF=0.3403;AMR_AF=0.1816;AFR_AF=0.4947;EUR_AF=0.1252;SAS_AF=0.2454;AA=A|||;VT=SNP
6	34059561	rs78033403	G	A	100	PASS	AC=154;AF=0.0307508;AN=5008;NS=2504;DP=16330;EAS_AF=0.0357;AMR_AF=0.0115;AFR_AF=0.0424;EUR_AF=0.0239;SAS_AF=0.0307;AA=G|||;VT=SNP
6	34060547	rs150232923	G	A	100	PASS	AC=84;AF=0.0167732;AN=5008;NS=2504;DP=13261;EAS_AF=0.0228;AMR_AF=0.0043;AFR_AF=0.0295;EUR_AF=0.0089;SAS_AF=0.0102;AA=A|||;VT=SNP
6	34060867	rs9380405	T	C	100	PASS	AC=1554;AF=0.310304;AN=5008;NS=2504;DP=18223;EAS_AF=0.2014;AMR_AF=0.3329;AFR_AF=0.1952;EUR_AF=0.4642;SAS_AF=0.4039;AA=T|||;VT=SNP
6	34061253	rs2451351	A	G	100	PASS	AC=4626;AF=0.923722;AN=5008;NS=2504;DP=21298;EAS_AF=0.8611;AMR_AF=0.9179;AFR_AF=0.9826;EUR_AF=0.8946;SAS_AF=0.9427;AA=G|||;VT=SNP
6	34062124	rs74315608	A	G	100	PASS	AC=51;AF=0.0101837;AN=5008;NS=2504;DP=19475;EAS_AF=0.0109;AMR_AF=0.0101;AFR_AF=0;EUR_AF=0.0298;SAS_AF=0.0031;AA=A|||;VT=SNP
6	34062312	rs144707654	A	G	100	PASS	AC=18;AF=0.00359425;AN=5008;NS=2504;DP=20539;EAS_AF=0.0179;AMR_AF=0;AFR_AF=0;EUR_AF=0;SAS_AF=0;AA=A|||;VT=SNP
6	34062480	rs112662630	G	T	100	PASS	AC=90;AF=0.0179712;AN=5008;NS=2504;DP=16356;EAS_AF=0.0288;AMR_AF=0.0043;AFR_AF=0.0371;EUR_AF=0.002;SAS_AF=0.0072;AA=G|||;VT=SNP
6	34062805	rs874631	A	G	100	PASS	AC=4423;AF=0.883187;AN=5008;NS=2504;DP=16741;EAS_AF=0.8175;AMR_AF=0.8991;AFR_AF=0.9281;EUR_AF=0.8529;SAS_AF=0.91;AA=G|||;VT=SNP
6	34063006	rs11970029	G	A	100	PASS	AC=143;AF=0.0285543;AN=5008;NS=2504;DP=16808;EAS_AF=0.0159;AMR_AF=0.036;AFR_AF=0.0492;EUR_AF=0.0298;SAS_AF=0.0072;AA=G|||;VT=SNP
6	34063351	rs2499713	T	C	100	PASS	AC=4624;AF=0.923323;AN=5008;NS=2504;DP=18489;EAS_AF=0.8611;AMR_AF=0.9164;AFR_AF=0.9818;EUR_AF=0.8946;SAS_AF=0.9427;AA=C|||;VT=SNP
6	34063757	rs75036128	C	T	100	PASS	AC=95;AF=0.0189696;AN=5008;NS=2504;DP=19964;EAS_AF=0.0288;AMR_AF=0.0043;AFR_AF=0.0408;EUR_AF=0.002;SAS_AF=0.0072;AA=C|||;VT=SNP
6	34064240	rs75489899	C	T	100	PASS	AC=38;AF=0.00758786;AN=5008;NS=2504;DP=21100;EAS_AF=0.0218;AMR_AF=0.0029;AFR_AF=0.0008;EUR_AF=0.007;SAS_AF=0.0061;AA=C|||;VT=SNP
6	34064270	rs60033731	A	C	100	PASS	AC=91;AF=0.0181709;AN=5008;NS=2504;DP=21114;EAS_AF=0.0288;AMR_AF=0.0043;AFR_AF=0.0371;EUR_AF=0.002;SAS_AF=0.0082;AA=A|||;VT=SNP
6	34064581	rs75983400	C	T	100	PASS	AC=90;AF=0.0179712;AN=5008;NS=2504;DP=21497;EAS_AF=0.0288;AMR_AF=0.0043;AFR_AF=0.0371;EUR_AF=0.002;SAS_AF=0.0072;AA=C|||;VT=SNP
6	34065519	rs117564059	G	A	100	PASS	AC=69;AF=0.013778;AN=5008;NS=2504;DP=21042;EAS_AF=0.0278;AMR_AF=0.0043;AFR_AF=0.0023;EUR_AF=0.0119;SAS_AF=0.0235;AA=G|||;VT=SNP
6	34065982	rs12206652	A	G	100	PASS	AC=1197;AF=0.239018;AN=5008;NS=2504;DP=21133;EAS_AF=0.2371;AMR_AF=0.3718;AFR_AF=0.143;EUR_AF=0.2435;SAS_AF=0.272;AA=A|||;VT=SNP
6	34066482	rs77652361	G	A	100	PASS	AC=93;AF=0.0185703;AN=5008;NS=2504;DP=18674;EAS_AF=0.0288;AMR_AF=0.0043;AFR_AF=0.0393;EUR_AF=0.002;SAS_AF=0.0072;AA=G|||;VT=SNP
6	34066601	rs78897304	G	A	100	PASS	AC=97;AF=0.019369;AN=5008;NS=2504;DP=14768;EAS_AF=0.0288;AMR_AF=0.0043;AFR_AF=0.0424;EUR_AF=0.002;SAS_AF=0.0072;AA=G|||;VT=SNP
6	34066624	rs2451348	T	C	100	PASS	AC=4612;AF=0.920927;AN=5008;NS=2504;DP=14123;EAS_AF=0.8611;AMR_AF=0.9164;AFR_AF=0.9728;EUR_AF=0.8946;SAS_AF=0.9427;AA=C|||;VT=SNP
6	34066739	rs1489943	G	A	100	PASS	AC=1385;AF=0.276558;AN=5008;NS=2504;DP=13986;EAS_AF=0.1994;AMR_AF=0.3184;AFR_AF=0.0794;EUR_AF=0.4642;SAS_AF=0.3998;AA=G|||;VT=SNP
6	34066898	rs902193	T	C	100	PASS	AC=4267;AF=0.852037;AN=5008;NS=2504;DP=15335;EAS_AF=0.7887;AMR_AF=0.8876;AFR_AF=0.8517;EUR_AF=0.8439;SAS_AF=0.9008;AA=T|||;VT=SNP
6	34067198	rs974689	G	A	100	PASS	AC=4187;AF=0.836062;AN=5008;NS=2504;DP=16201;EAS_AF=0.747;AMR_AF=0.8804;AFR_AF=0.8404;EUR_AF=0.836;SAS_AF=0.8906;AA=G|||;VT=SNP
6	34067725	rs117827886	G	A	100	PASS	AC=68;AF=0.0135783;AN=5008;NS=2504;DP=18239;EAS_AF=0.0278;AMR_AF=0.0043;AFR_AF=0.0015;EUR_AF=0.0119;SAS_AF=0.0235;AA=G|||;VT=SNP
6	34067739	rs117127772	G	A	100	PASS	AC=67;AF=0.0133786;AN=5008;NS=2504;DP=18720;EAS_AF=0.0278;AMR_AF=0.0043;AFR_AF=0.0008;EUR_AF=0.0119;SAS_AF=0.0235;AA=G|||;VT=SNP
6	34067792	rs9380406	T	C	100	PASS	AC=3005;AF=0.60004;AN=5008;NS=2504;DP=18848;EAS_AF=0.5119;AMR_AF=0.5159;AFR_AF=0.6974;EUR_AF=0.5915;SAS_AF=0.6278;AA=T|||;VT=SNP
6	34068043	rs75356096	C	T	100	PASS	AC=94;AF=0.01877;AN=5008;NS=2504;DP=18761;EAS_AF=0.0288;AMR_AF=0.0043;AFR_AF=0.0401;EUR_AF=0.002;SAS_AF=0.0072;AA=C|||;VT=SNP
6	34068408	rs733457	G	T	100	PASS	AC=3004;AF=0.59984;AN=5008;NS=2504;DP=22254;EAS_AF=0.5109;AMR_AF=0.5159;AFR_AF=0.6974;EUR_AF=0.5915;SAS_AF=0.6278;AA=T|||;VT=SNP
6	34068719	rs745501	T	A	100	PASS	AC=3353;AF=0.669529;AN=5008;NS=2504;DP=21986;EAS_AF=0.5853;AMR_AF=0.5447;AFR_AF=0.82;EUR_AF=0.6421;SAS_AF=0.6697;AA=A|||;VT=SNP
6	34068767	rs2395555	T	G	100	PASS	AC=3010;AF=0.601038;AN=5008;NS=2504;DP=22997;EAS_AF=0.5159;AMR_AF=0.5159;AFR_AF=0.6974;EUR_AF=0.5915;SAS_AF=0.6288;AA=G|||;VT=SNP
6	34068923	rs16894846	G	A	100	PASS	AC=582;AF=0.116214;AN=5008;NS=2504;DP=22603;EAS_AF=0.3095;AMR_AF=0.0533;AFR_AF=0.0053;EUR_AF=0.0348;SAS_AF=0.1953;AA=g|||;VT=SNP
6	34069062	rs3887555	T	C	100	PASS	AC=3041;AF=0.607228;AN=5008;NS=2504;DP=23326;EAS_AF=0.5228;AMR_AF=0.5173;AFR_AF=0.7148;EUR_AF=0.5915;SAS_AF=0.6288;AA=C|||;VT=SNP
6	34069822	rs75813933	G	A	100	PASS	AC=223;AF=0.0445288;AN=5008;NS=2504;DP=17523;EAS_AF=0.0446;AMR_AF=0.0216;AFR_AF=0.0673;EUR_AF=0.0417;SAS_AF=0.0327;AA=G|||;VT=SNP
6	34069967	rs58479795	A	G	100	PASS	AC=147;AF=0.029353;AN=5008;NS=2504;DP=20781;EAS_AF=0.0347;AMR_AF=0.0072;AFR_AF=0.0741;EUR_AF=0.003;SAS_AF=0.0061;AA=G|||;VT=SNP
6	34070259	rs12214371	A	G	100	PASS	AC=1022;AF=0.204073;AN=5008;NS=2504;DP=19857;EAS_AF=0.2202;AMR_AF=0.3559;AFR_AF=0.0386;EUR_AF=0.2416;SAS_AF=0.2648;AA=A|||;VT=SNP
6	34070405	rs75127533	A	G	100	PASS	AC=136;AF=0.0271565;AN=5008;NS=2504;DP=22215;EAS_AF=0.0238;AMR_AF=0.0072;AFR_AF=0.0741;EUR_AF=0.003;SAS_AF=0.0061;AA=G|||;VT=SNP
6	34070634	rs6936419	C	A	100	PASS	AC=1579;AF=0.315296;AN=5008;NS=2504;DP=19632;EAS_AF=0.2073;AMR_AF=0.3386;AFR_AF=0.1959;EUR_AF=0.4692;SAS_AF=0.4131;AA=c|||;VT=SNP
6	34070700	rs115166287	G	A	100	PASS	AC=213;AF=0.0425319;AN=5008;NS=2504;DP=16530;EAS_AF=0.0437;AMR_AF=0.0216;AFR_AF=0.0673;EUR_AF=0.0417;SAS_AF=0.0235;AA=g|||;VT=SNP
6	34071249	rs112661215	C	T	100	PASS	AC=118;AF=0.0235623;AN=5008;NS=2504;DP=12904;EAS_AF=0.0238;AMR_AF=0.0043;AFR_AF=0.062;EUR_AF=0.003;SAS_AF=0.0061;AA=C|||;VT=SNP
6	34071790	rs9469714	A	T	100	PASS	AC=1042;AF=0.208067;AN=5008;NS=2504;DP=19478;EAS_AF=0.2272;AMR_AF=0.3545;AFR_AF=0.0499;EUR_AF=0.2406;SAS_AF=0.2648;AA=A|||;VT=SNP
6	34071910	rs77482829	C	G	100	PASS	AC=103;AF=0.0205671;AN=5008;NS=2504;DP=20033;EAS_AF=0.0238;AMR_AF=0.0058;AFR_AF=0.0416;EUR_AF=0.0099;SAS_AF=0.0102;AA=C|||;VT=SNP
6	34071999	rs117776258	C	T	100	PASS	AC=87;AF=0.0173722;AN=5008;NS=2504;DP=16801;EAS_AF=0.0605;AMR_AF=0.0346;AFR_AF=0.0008;EUR_AF=0;SAS_AF=0.001;AA=C|||;VT=SNP
6	34072215	rs2499714	C	T	100	PASS	AC=1205;AF=0.240615;AN=5008;NS=2504;DP=21650;EAS_AF=0.3304;AMR_AF=0.1124;AFR_AF=0.3714;EUR_AF=0.0934;SAS_AF=0.2137;AA=C|||;VT=SNP
6	34072561	rs7763695	T	C	100	PASS	AC=2750;AF=0.549121;AN=5008;NS=2504;DP=19336;EAS_AF=0.6052;AMR_AF=0.4697;AFR_AF=0.4425;EUR_AF=0.5944;SAS_AF=0.6452;AA=T|||;VT=SNP
6	34072764	rs55742509	A	G	100	PASS	AC=1418;AF=0.283147;AN=5008;NS=2504;DP=14306;EAS_AF=0.3631;AMR_AF=0.1499;AFR_AF=0.4539;EUR_AF=0.1123;SAS_AF=0.2403;AA=G|||;VT=SNP
6	34072788	rs2499715	A	G	100	PASS	AC=3903;AF=0.779353;AN=5008;NS=2504;DP=16011;EAS_AF=0.8194;AMR_AF=0.6239;AFR_AF=0.9009;EUR_AF=0.7227;SAS_AF=0.7423;AA=G|||;VT=SNP
6	34072938	rs2451347	T	C	100	PASS	AC=237;AF=0.0473243;AN=5008;NS=2504;DP=17195;EAS_AF=0.0794;AMR_AF=0.0504;AFR_AF=0.0862;EUR_AF=0.003;SAS_AF=0.0051;AA=T|||;VT=SNP
6	34073292	rs147765886	C	T	100	PASS	AC=18;AF=0.00359425;AN=5008;NS=2504;DP=19092;EAS_AF=0.0119;AMR_AF=0.0043;AFR_AF=0.0015;EUR_AF=0;SAS_AF=0.001;AA=c|||;VT=SNP
6	34073407	rs11753413	C	T	100	PASS	AC=2390;AF=0.477236;AN=5008;NS=2504;DP=17516;EAS_AF=0.3948;AMR_AF=0.647;AFR_AF=0.3464;EUR_AF=0.5865;SAS_AF=0.5061;AA=c|||;VT=SNP
6	34073774	rs12525536	C	T	100	PASS	AC=2020;AF=0.403355;AN=5008;NS=2504;DP=18188;EAS_AF=0.376;AMR_AF=0.5965;AFR_AF=0.1573;EUR_AF=0.5577;SAS_AF=0.4683;AA=c|||;VT=SNP
6	34073779	rs12528906	A	G	100	PASS	AC=2369;AF=0.473043;AN=5008;NS=2504;DP=18088;EAS_AF=0.3938;AMR_AF=0.6455;AFR_AF=0.3328;EUR_AF=0.5855;SAS_AF=0.5061;AA=a|||;VT=SNP
6	34073883	rs6457757	G	C	100	PASS	AC=3087;AF=0.616414;AN=5008;NS=2504;DP=17695;EAS_AF=0.502;AMR_AF=0.745;AFR_AF=0.6936;EUR_AF=0.6193;SAS_AF=0.5358;AA=c|||;VT=SNP
6	34074463	rs1109654	A	G	100	PASS	AC=2697;AF=0.538538;AN=5008;NS=2504;DP=17149;EAS_AF=0.4008;AMR_AF=0.6816;AFR_AF=0.5303;EUR_AF=0.6044;SAS_AF=0.5225;AA=a|||;VT=SNP
6	34074519	rs1109653	T	G	100	PASS	AC=69;AF=0.013778;AN=5008;NS=2504;DP=19573;EAS_AF=0.0179;AMR_AF=0.0058;AFR_AF=0.0174;EUR_AF=0.0099;SAS_AF=0.0143;AA=T|||;VT=SNP
6	34075074	rs182445314	G	C	100	PASS	AC=25;AF=0.00499201;AN=5008;NS=2504;DP=19643;EAS_AF=0.0129;AMR_AF=0.0014;AFR_AF=0.0015;EUR_AF=0;SAS_AF=0.0092;AA=G|||;VT=SNP
6	34075156	rs730638	T	C	100	PASS	AC=3083;AF=0.615615;AN=5008;NS=2504;DP=20223;EAS_AF=0.5238;AMR_AF=0.7464;AFR_AF=0.6551;EUR_AF=0.6412;SAS_AF=0.5378;AA=C|||;VT=SNP
6	34075222	rs140162268	A	G	100	PASS	AC=15;AF=0.00299521;AN=5008;NS=2504;DP=20452;EAS_AF=0.0119;AMR_AF=0.0014;AFR_AF=0.0008;EUR_AF=0;SAS_AF=0.001;AA=A|||;VT=SNP
6	34075379	rs73412885	G	A	100	PASS	AC=950;AF=0.189696;AN=5008;NS=2504;DP=20390;EAS_AF=0.3204;AMR_AF=0.0778;AFR_AF=0.2421;EUR_AF=0.0567;SAS_AF=0.2004;AA=G|||;VT=SNP
6	34075554	rs1075482	A	G	100	PASS	AC=2858;AF=0.570687;AN=5008;NS=2504;DP=19762;EAS_AF=0.4226;AMR_AF=0.6988;AFR_AF=0.6006;EUR_AF=0.6312;SAS_AF=0.5297;AA=G|||;VT=SNP
6	34075895	rs374716416	A	G	100	PASS	AC=25;AF=0.00499201;AN=5008;NS=2504;DP=14435;EAS_AF=0.0129;AMR_AF=0.0014;AFR_AF=0.0015;EUR_AF=0;SAS_AF=0.0092;AA=A|||;VT=SNP
6	34076128	rs2451340	G	A	100	PASS	AC=439;AF=0.0876597;AN=5008;NS=2504;DP=21569;EAS_AF=0.0208;AMR_AF=0.049;AFR_AF=0.233;EUR_AF=0.0348;SAS_AF=0.0419;AA=A|||;VT=SNP
6	34076311	rs139451842	G	A	100	PASS	AC=25;AF=0.00499201;AN=5008;NS=2504;DP=19300;EAS_AF=0.0129;AMR_AF=0.0014;AFR_AF=0.0015;EUR_AF=0;SAS_AF=0.0092;AA=G|||;VT=SNP
6	34076572	rs58817941	T	C	100	PASS	AC=159;AF=0.0317492;AN=5008;NS=2504;DP=17456;EAS_AF=0.0208;AMR_AF=0.0115;AFR_AF=0.0893;EUR_AF=0.005;SAS_AF=0.0072;AA=T|||;VT=SNP
6	34076648	rs2499720	G	A	100	PASS	AC=2754;AF=0.54992;AN=5008;NS=2504;DP=17521;EAS_AF=0.501;AMR_AF=0.7061;AFR_AF=0.5023;EUR_AF=0.6083;SAS_AF=0.4939;AA=G|||;VT=SNP
6	34076781	rs188201205	C	T	100	PASS	AC=18;AF=0.00359425;AN=5008;NS=2504;DP=12956;EAS_AF=0.0179;AMR_AF=0;AFR_AF=0;EUR_AF=0;SAS_AF=0;AA=C|||;VT=SNP
6	34077494	rs77556944	G	A	100	PASS	AC=168;AF=0.0335463;AN=5008;NS=2504;DP=19673;EAS_AF=0.1002;AMR_AF=0.0461;AFR_AF=0.0212;EUR_AF=0.002;SAS_AF=0.0051;AA=G|||;VT=SNP
6	34077775	rs114538520	C	T	100	PASS	AC=47;AF=0.00938498;AN=5008;NS=2504;DP=17254;EAS_AF=0.0129;AMR_AF=0.0043;AFR_AF=0.0174;EUR_AF=0.002;SAS_AF=0.0061;AA=T|||;VT=SNP
6	34078463	rs744102	G	A	100	PASS	AC=2989;AF=0.596845;AN=5008;NS=2504;DP=19430;EAS_AF=0.5218;AMR_AF=0.732;AFR_AF=0.6513;EUR_AF=0.5964;SAS_AF=0.5051;AA=A|||;VT=SNP
6	34079583	rs902211	A	G	100	PASS	AC=109;AF=0.0217652;AN=5008;NS=2504;DP=17729;EAS_AF=0.0188;AMR_AF=0.0245;AFR_AF=0.034;EUR_AF=0.0149;SAS_AF=0.0133;AA=G|||;VT=SNP
6	34079664	rs149626620	C	T	100	PASS	AC=20;AF=0.00399361;AN=5008;NS=2504;DP=17908;EAS_AF=0.0179;AMR_AF=0.0014;AFR_AF=0;EUR_AF=0;SAS_AF=0.001;AA=c|||;VT=SNP
6	34080024	rs747373	C	G	100	PASS	AC=340;AF=0.0678914;AN=5008;NS=2504;DP=17180;EAS_AF=0.0198;AMR_AF=0.0533;AFR_AF=0.1831;EUR_AF=0.0249;SAS_AF=0.0164;AA=G|||;VT=SNP
6	34080526	rs374243363	G	T	100	PASS	AC=22;AF=0.00439297;AN=5008;NS=2504;DP=16803;EAS_AF=0.0129;AMR_AF=0.0014;AFR_AF=0.0023;EUR_AF=0;SAS_AF=0.0051;AA=G|||;VT=SNP
6	34080796	rs151231994	G	C	100	PASS	AC=21;AF=0.00419329;AN=5008;NS=2504;DP=20238;EAS_AF=0.0129;AMR_AF=0.0014;AFR_AF=0.0015;EUR_AF=0;SAS_AF=0.0051;AA=G|||;VT=SNP
6	34081018	rs115449130	G	A	100	PASS	AC=389;AF=0.0776757;AN=5008;NS=2504;DP=18471;EAS_AF=0.0139;AMR_AF=0.0476;AFR_AF=0.236;EUR_AF=0.0219;SAS_AF=0.0082;AA=G|||;VT=SNP
6	34081215	rs728836	G	C	100	PASS	AC=253;AF=0.0505192;AN=5008;NS=2504;DP=19419;EAS_AF=0.0139;AMR_AF=0.0303;AFR_AF=0.1513;EUR_AF=0.0099;SAS_AF=0.0082;AA=G|||;VT=SNP
6	34081291	rs728835	T	C	100	PASS	AC=365;AF=0.0728834;AN=5008;NS=2504;DP=19529;EAS_AF=0.0198;AMR_AF=0.0533;AFR_AF=0.2012;EUR_AF=0.0258;SAS_AF=0.0164;AA=C|||;VT=SNP
6	34081460	rs73412893	G	A	100	PASS	AC=137;AF=0.0273562;AN=5008;NS=2504;DP=15501;EAS_AF=0.0198;AMR_AF=0.0115;AFR_AF=0.0779;EUR_AF=0.004;SAS_AF=0.002;AA=G|||;VT=SNP
6	34082032	rs59922082	G	A	100	PASS	AC=389;AF=0.0776757;AN=5008;NS=2504;DP=23349;EAS_AF=0.0327;AMR_AF=0.0418;AFR_AF=0.2292;EUR_AF=0.0139;SAS_AF=0.0102;AA=G|||;VT=SNP
6	34082299	rs13214721	C	T	100	PASS	AC=425;AF=0.0848642;AN=5008;NS=2504;DP=19876;EAS_AF=0.0327;AMR_AF=0.0605;AFR_AF=0.2413;EUR_AF=0.0189;SAS_AF=0.0123;AA=C|||;VT=SNP
6	34082335	rs9368794	A	G	100	PASS	AC=2188;AF=0.436901;AN=5008;NS=2504;DP=19083;EAS_AF=0.375;AMR_AF=0.6124;AFR_AF=0.2708;EUR_AF=0.5636;SAS_AF=0.4703;AA=A|||;VT=SNP
6	34082944	rs12205473	G	A	100	PASS	AC=2004;AF=0.40016;AN=5008;NS=2504;DP=17397;EAS_AF=0.369;AMR_AF=0.5922;AFR_AF=0.1596;EUR_AF=0.5557;SAS_AF=0.4611;AA=G|||;VT=SNP
6	34083327	rs73412901	C	T	100	PASS	AC=87;AF=0.0173722;AN=5008;NS=2504;DP=17869;EAS_AF=0.0188;AMR_AF=0.0072;AFR_AF=0.0439;EUR_AF=0.004;SAS_AF=0.001;AA=C|||;VT=SNP
6	34083341	rs139456610	G	A	100	PASS	AC=15;AF=0.00299521;AN=5008;NS=2504;DP=17793;EAS_AF=0.0119;AMR_AF=0.0014;AFR_AF=0.0008;EUR_AF=0;SAS_AF=0.001;AA=g|||;VT=SNP
6	34083348	rs75280853	C	G	100	PASS	AC=171;AF=0.0341454;AN=5008;NS=2504;DP=17755;EAS_AF=0.1032;AMR_AF=0.0461;AFR_AF=0.0212;EUR_AF=0.002;SAS_AF=0.0051;AA=C|||;VT=SNP
6	34083459	rs2499722	C	T	100	PASS	AC=2816;AF=0.5623;AN=5008;NS=2504;DP=18123;EAS_AF=0.4137;AMR_AF=0.6859;AFR_AF=0.6316;EUR_AF=0.6024;SAS_AF=0.4928;AA=T|||;VT=SNP
6	34083563	rs149654992	G	A	100	PASS	AC=24;AF=0.00479233;AN=5008;NS=2504;DP=16988;EAS_AF=0.0238;AMR_AF=0;AFR_AF=0;EUR_AF=0;SAS_AF=0;AA=G|||;VT=SNP
6	34083564	rs13196449	A	G	100	PASS	AC=504;AF=0.100639;AN=5008;NS=2504;DP=16992;EAS_AF=0.0387;AMR_AF=0.0648;AFR_AF=0.2799;EUR_AF=0.0298;SAS_AF=0.0204;AA=G|||;VT=SNP
6	34084138	rs34555699	A	G	100	PASS	AC=538;AF=0.107428;AN=5008;NS=2504;DP=19083;EAS_AF=0.0387;AMR_AF=0.0677;AFR_AF=0.3064;EUR_AF=0.0288;SAS_AF=0.0184;AA=G|||;VT=SNP
6	34084813	rs4713739	C	G	100	PASS	AC=2012;AF=0.401757;AN=5008;NS=2504;DP=14399;EAS_AF=0.37;AMR_AF=0.5937;AFR_AF=0.1604;EUR_AF=0.5567;SAS_AF=0.4652;AA=c|||;VT=SNP
6	34084862	rs4713740	A	C	100	PASS	AC=2694;AF=0.537939;AN=5008;NS=2504;DP=15895;EAS_AF=0.4127;AMR_AF=0.6787;AFR_AF=0.5514;EUR_AF=0.5934;SAS_AF=0.4918;AA=c|||;VT=SNP
6	34084928	rs4472348	T	C	100	PASS	AC=424;AF=0.0846645;AN=5008;NS=2504;DP=16807;EAS_AF=0.0327;AMR_AF=0.0605;AFR_AF=0.2405;EUR_AF=0.0189;SAS_AF=0.0123;AA=t|||;VT=SNP
6	34085035	rs4713741	G	T	100	PASS	AC=2008;AF=0.400958;AN=5008;NS=2504;DP=14545;EAS_AF=0.37;AMR_AF=0.5908;AFR_AF=0.1604;EUR_AF=0.5567;SAS_AF=0.4632;AA=g|||;VT=SNP
6	34085554	rs78765617	C	A	100	PASS	AC=292;AF=0.0583067;AN=5008;NS=2504;DP=19269;EAS_AF=0.1042;AMR_AF=0.0576;AFR_AF=0.0817;EUR_AF=0.0159;SAS_AF=0.0235;AA=C|||;VT=SNP
6	34085687	rs937031	G	A	100	PASS	AC=429;AF=0.0856629;AN=5008;NS=2504;DP=20413;EAS_AF=0.0804;AMR_AF=0.0692;AFR_AF=0.1891;EUR_AF=0.0239;SAS_AF=0.0266;AA=G|||;VT=SNP
6	34085825	rs143948552	T	C	100	PASS	AC=21;AF=0.00419329;AN=5008;NS=2504;DP=21853;EAS_AF=0.0129;AMR_AF=0.0014;AFR_AF=0.0015;EUR_AF=0;SAS_AF=0.0051;AA=T|||;VT=SNP
6	34086671	rs2499724	C	A	100	PASS	AC=2245;AF=0.448283;AN=5008;NS=2504;DP=18119;EAS_AF=0.2808;AMR_AF=0.4337;AFR_AF=0.4675;EUR_AF=0.5765;SAS_AF=0.4734;AA=C|||;VT=SNP
6	34086812	rs2499725	A	C	100	PASS	AC=2608;AF=0.520767;AN=5008;NS=2504;DP=18467;EAS_AF=0.3938;AMR_AF=0.6729;AFR_AF=0.5151;EUR_AF=0.5905;SAS_AF=0.4796;AA=C|||;VT=SNP
6	34087241	rs1565357	A	G	100	PASS	AC=3086;AF=0.616214;AN=5008;NS=2504;DP=18356;EAS_AF=0.5109;AMR_AF=0.7493;AFR_AF=0.705;EUR_AF=0.6113;SAS_AF=0.5153;AA=G|||;VT=SNP
6	34087636	rs2499726	A	G	100	PASS	AC=2602;AF=0.519569;AN=5008;NS=2504;DP=17294;EAS_AF=0.3929;AMR_AF=0.6729;AFR_AF=0.5144;EUR_AF=0.5915;SAS_AF=0.4744;AA=G|||;VT=SNP
6	34087678	rs117839948	C	T	100	PASS	AC=22;AF=0.00439297;AN=5008;NS=2504;DP=16268;EAS_AF=0.0188;AMR_AF=0.0014;AFR_AF=0;EUR_AF=0;SAS_AF=0.002;AA=C|||;VT=SNP
6	34088154	rs73415018	A	G	100	PASS	AC=93;AF=0.0185703;AN=5008;NS=2504;DP=15762;EAS_AF=0.0188;AMR_AF=0.0072;AFR_AF=0.0477;EUR_AF=0.004;SAS_AF=0.002;AA=A|||;VT=SNP
6	34088442	rs114757482	C	G	100	PASS	AC=346;AF=0.0690895;AN=5008;NS=2504;DP=15578;EAS_AF=0.1052;AMR_AF=0.0648;AFR_AF=0.1142;EUR_AF=0.0189;SAS_AF=0.0256;AA=C|||;VT=SNP
6	34088656	rs923498	C	T	100	PASS	AC=2580;AF=0.515176;AN=5008;NS=2504;DP=17257;EAS_AF=0.3919;AMR_AF=0.6715;AFR_AF=0.5008;EUR_AF=0.5895;SAS_AF=0.4744;AA=C|||;VT=SNP
6	34088957	rs74727648	G	A	100	PASS	AC=169;AF=0.033746;AN=5008;NS=2504;DP=15856;EAS_AF=0.1032;AMR_AF=0.0447;AFR_AF=0.0204;EUR_AF=0.002;SAS_AF=0.0051;AA=G|||;VT=SNP
6	34089125	rs116168715	T	C	100	PASS	AC=131;AF=0.0261581;AN=5008;NS=2504;DP=19139;EAS_AF=0.0129;AMR_AF=0.0072;AFR_AF=0.0749;EUR_AF=0.003;SAS_AF=0.0112;AA=T|||;VT=SNP
6	34089286	rs2451339	C	G	100	PASS	AC=2583;AF=0.515775;AN=5008;NS=2504;DP=17059;EAS_AF=0.3919;AMR_AF=0.6729;AFR_AF=0.5;EUR_AF=0.5915;SAS_AF=0.4755;AA=C|||;VT=SNP
6	34089594	rs4713742	C	T	100	PASS	AC=2154;AF=0.430112;AN=5008;NS=2504;DP=18945;EAS_AF=0.3681;AMR_AF=0.621;AFR_AF=0.2534;EUR_AF=0.5646;SAS_AF=0.4591;AA=C|||;VT=SNP
6	34090193	rs78611622	C	T	100	PASS	AC=177;AF=0.0353435;AN=5008;NS=2504;DP=13377;EAS_AF=0.1042;AMR_AF=0.0461;AFR_AF=0.025;EUR_AF=0.002;SAS_AF=0.0051;AA=C|||;VT=SNP
6	34090468	rs141365055	T	C	100	PASS	AC=72;AF=0.014377;AN=5008;NS=2504;DP=12452;EAS_AF=0.0129;AMR_AF=0.0086;AFR_AF=0.0325;EUR_AF=0.002;SAS_AF=0.0082;AA=T|||;VT=SNP
6	34090484	rs2499728	C	T	100	PASS	AC=2382;AF=0.475639;AN=5008;NS=2504;DP=12651;EAS_AF=0.3492;AMR_AF=0.6455;AFR_AF=0.4153;EUR_AF=0.5746;SAS_AF=0.4652;AA=C|||;VT=SNP
6	34090695	rs1352632	A	C	100	PASS	AC=3088;AF=0.616613;AN=5008;NS=2504;DP=17892;EAS_AF=0.5169;AMR_AF=0.745;AFR_AF=0.7035;EUR_AF=0.6173;SAS_AF=0.5102;AA=C|||;VT=SNP
6	34090696	rs60190206	T	C	100	PASS	AC=684;AF=0.136581;AN=5008;NS=2504;DP=17947;EAS_AF=0.1448;AMR_AF=0.098;AFR_AF=0.2958;EUR_AF=0.0388;SAS_AF=0.0409;AA=C|||;VT=SNP
6	34090764	rs112925212	C	T	100	PASS	AC=479;AF=0.095647;AN=5008;NS=2504;DP=17700;EAS_AF=0.12;AMR_AF=0.0677;AFR_AF=0.1959;EUR_AF=0.0209;SAS_AF=0.0317;AA=C|||;VT=SNP
6	34090765	rs59775275	C	G	100	PASS	AC=658;AF=0.13139;AN=5008;NS=2504;DP=17766;EAS_AF=0.1429;AMR_AF=0.098;AFR_AF=0.2784;EUR_AF=0.0378;SAS_AF=0.0409;AA=C|||;VT=SNP
6	34091161	rs57726874	C	T	100	PASS	AC=122;AF=0.024361;AN=5008;NS=2504;DP=19303;EAS_AF=0.0179;AMR_AF=0.0072;AFR_AF=0.0696;EUR_AF=0.005;SAS_AF=0.002;AA=C|||;VT=SNP
6	34091165	rs9394188	C	T	100	PASS	AC=2126;AF=0.424521;AN=5008;NS=2504;DP=18909;EAS_AF=0.3671;AMR_AF=0.6167;AFR_AF=0.2496;EUR_AF=0.5497;SAS_AF=0.455;AA=C|||;VT=SNP
6	34091280	rs61031389	G	A	100	PASS	AC=114;AF=0.0227636;AN=5008;NS=2504;DP=19948;EAS_AF=0.0179;AMR_AF=0.0058;AFR_AF=0.0643;EUR_AF=0.005;SAS_AF=0.002;AA=G|||;VT=SNP
6	34091368	rs75839764	G	A	100	PASS	AC=392;AF=0.0782748;AN=5008;NS=2504;DP=18313;EAS_AF=0.1081;AMR_AF=0.062;AFR_AF=0.1513;EUR_AF=0.0169;SAS_AF=0.0235;AA=G|||;VT=SNP
6	34091441	rs60117918	C	T	100	PASS	AC=624;AF=0.124601;AN=5008;NS=2504;DP=18374;EAS_AF=0.1429;AMR_AF=0.0793;AFR_AF=0.267;EUR_AF=0.0338;SAS_AF=0.0389;AA=C|||;VT=SNP
6	34091615	rs58502241	G	A	100	PASS	AC=115;AF=0.0229633;AN=5008;NS=2504;DP=13350;EAS_AF=0.0179;AMR_AF=0.0072;AFR_AF=0.0643;EUR_AF=0.005;SAS_AF=0.002;AA=G|||;VT=SNP
6	34091702	rs6913755	C	T	100	PASS	AC=602;AF=0.120208;AN=5008;NS=2504;DP=10684;EAS_AF=0.1419;AMR_AF=0.0793;AFR_AF=0.2526;EUR_AF=0.0318;SAS_AF=0.0389;AA=T|||;VT=SNP
6	34091907	rs9394189	C	A	100	PASS	AC=2146;AF=0.428514;AN=5008;NS=2504;DP=14371;EAS_AF=0.3661;AMR_AF=0.6196;AFR_AF=0.2564;EUR_AF=0.5567;SAS_AF=0.4581;AA=C|||;VT=SNP
6	34092012	rs6918514	C	T	100	PASS	AC=2761;AF=0.551318;AN=5008;NS=2504;DP=14677;EAS_AF=0.5099;AMR_AF=0.7133;AFR_AF=0.5129;EUR_AF=0.5865;SAS_AF=0.4949;AA=C|||;VT=SNP
6	34092075	rs6918977	G	A	100	PASS	AC=2777;AF=0.554513;AN=5008;NS=2504;DP=15677;EAS_AF=0.5099;AMR_AF=0.7133;AFR_AF=0.5242;EUR_AF=0.5875;SAS_AF=0.4949;AA=G|||;VT=SNP
6	34092094	rs114553551	G	T	100	PASS	AC=178;AF=0.0355431;AN=5008;NS=2504;DP=16225;EAS_AF=0.1042;AMR_AF=0.0447;AFR_AF=0.0265;EUR_AF=0.002;SAS_AF=0.0051;AA=G|||;VT=SNP
6	34092284	rs4713744	G	A	100	PASS	AC=2743;AF=0.547724;AN=5008;NS=2504;DP=17868;EAS_AF=0.5079;AMR_AF=0.6931;AFR_AF=0.5159;EUR_AF=0.5825;SAS_AF=0.4928;AA=G|||;VT=SNP
6	34092806	rs4713745	G	A	100	PASS	AC=2679;AF=0.534944;AN=5008;NS=2504;DP=15190;EAS_AF=0.5079;AMR_AF=0.6888;AFR_AF=0.472;EUR_AF=0.5805;SAS_AF=0.4918;AA=g|||;VT=SNP
6	34093344	rs11970077	G	A	100	PASS	AC=110;AF=0.0219649;AN=5008;NS=2504;DP=18383;EAS_AF=0.0179;AMR_AF=0.0072;AFR_AF=0.0605;EUR_AF=0.005;SAS_AF=0.002;AA=G|||;VT=SNP
6	34093948	rs73415047	C	T	100	PASS	AC=113;AF=0.0225639;AN=5008;NS=2504;DP=20157;EAS_AF=0.0179;AMR_AF=0.0072;AFR_AF=0.062;EUR_AF=0.005;SAS_AF=0.0031;AA=c|||;VT=SNP
6	34094141	rs73415051	C	T	100	PASS	AC=540;AF=0.107827;AN=5008;NS=2504;DP=20832;EAS_AF=0.1369;AMR_AF=0.0692;AFR_AF=0.2194;EUR_AF=0.0229;SAS_AF=0.0419;AA=t|||;VT=SNP
6	34094186	rs2451335	G	C	100	PASS	AC=3108;AF=0.620607;AN=5008;NS=2504;DP=19516;EAS_AF=0.5149;AMR_AF=0.7464;AFR_AF=0.708;EUR_AF=0.6203;SAS_AF=0.5225;AA=c|||;VT=SNP
6	34094462	rs73415057	A	C	100	PASS	AC=551;AF=0.110024;AN=5008;NS=2504;DP=16638;EAS_AF=0.1349;AMR_AF=0.0706;AFR_AF=0.2284;EUR_AF=0.0229;SAS_AF=0.0419;AA=A|||;VT=SNP
6	34094637	rs73415062	G	A	100	PASS	AC=411;AF=0.0820687;AN=5008;NS=2504;DP=17546;EAS_AF=0.0456;AMR_AF=0.0259;AFR_AF=0.2186;EUR_AF=0.0209;SAS_AF=0.0378;AA=G|||;VT=SNP
6	34094919	rs115675705	A	G	100	PASS	AC=36;AF=0.0071885;AN=5008;NS=2504;DP=20224;EAS_AF=0.002;AMR_AF=0.013;AFR_AF=0.0008;EUR_AF=0.0239;SAS_AF=0;AA=A|||;VT=SNP
6	34095214	rs75903978	G	A	100	PASS	AC=361;AF=0.0720847;AN=5008;NS=2504;DP=20962;EAS_AF=0.1052;AMR_AF=0.0562;AFR_AF=0.1263;EUR_AF=0.0169;SAS_AF=0.0327;AA=G|||;VT=SNP
6	34095696	rs11961715	G	A	100	PASS	AC=569;AF=0.113618;AN=5008;NS=2504;DP=18392;EAS_AF=0.1349;AMR_AF=0.0706;AFR_AF=0.2421;EUR_AF=0.0239;SAS_AF=0.0409;AA=G|||;VT=SNP
6	34095899	rs11962222	C	T	100	PASS	AC=568;AF=0.113419;AN=5008;NS=2504;DP=18312;EAS_AF=0.1349;AMR_AF=0.0706;AFR_AF=0.2421;EUR_AF=0.0239;SAS_AF=0.0399;AA=C|||;VT=SNP
6	34096452	rs73415067	G	C	100	PASS	AC=569;AF=0.113618;AN=5008;NS=2504;DP=16659;EAS_AF=0.1349;AMR_AF=0.0706;AFR_AF=0.2421;EUR_AF=0.0239;SAS_AF=0.0409;AA=G|||;VT=SNP
6	34096556	rs187615692	T	G	100	PASS	AC=15;AF=0.00299521;AN=5008;NS=2504;DP=16950;EAS_AF=0.0119;AMR_AF=0.0014;AFR_AF=0.0008;EUR_AF=0;SAS_AF=0.001;AA=T|||;VT=SNP
6	34096560	rs114360987	A	G	100	PASS	AC=166;AF=0.033147;AN=5008;NS=2504;DP=17033;EAS_AF=0.1022;AMR_AF=0.0432;AFR_AF=0.0197;EUR_AF=0.002;SAS_AF=0.0051;AA=A|||;VT=SNP
6	34096747	rs189678859	G	A	100	PASS	AC=15;AF=0.00299521;AN=5008;NS=2504;DP=17620;EAS_AF=0.0119;AMR_AF=0.0014;AFR_AF=0.0008;EUR_AF=0;SAS_AF=0.001;AA=G|||;VT=SNP
6	34096784	rs73415068	T	C	100	PASS	AC=569;AF=0.113618;AN=5008;NS=2504;DP=17102;EAS_AF=0.1349;AMR_AF=0.0706;AFR_AF=0.2421;EUR_AF=0.0239;SAS_AF=0.0409;AA=C|||;VT=SNP
6	34096793	rs182358548	A	G	100	PASS	AC=15;AF=0.00299521;AN=5008;NS=2504;DP=16647;EAS_AF=0.0119;AMR_AF=0.0014;AFR_AF=0.0008;EUR_AF=0;SAS_AF=0.001;AA=A|||;VT=SNP
6	34097053	rs11967819	A	G	100	PASS	AC=569;AF=0.113618;AN=5008;NS=2504;DP=17240;EAS_AF=0.1349;AMR_AF=0.0706;AFR_AF=0.2421;EUR_AF=0.0239;SAS_AF=0.0409;AA=A|||;VT=SNP
6	34097304	rs11963024	G	T	100	PASS	AC=552;AF=0.110224;AN=5008;NS=2504;DP=20342;EAS_AF=0.123;AMR_AF=0.0692;AFR_AF=0.2398;EUR_AF=0.0239;SAS_AF=0.0399;AA=G|||;VT=SNP
6	34097404	rs78256550	T	C	100	PASS	AC=365;AF=0.0728834;AN=5008;NS=2504;DP=19603;EAS_AF=0.1052;AMR_AF=0.0591;AFR_AF=0.1278;EUR_AF=0.0169;SAS_AF=0.0327;AA=T|||;VT=SNP
6	34097551	rs2499729	C	T	100	PASS	AC=1962;AF=0.391773;AN=5008;NS=2504;DP=20570;EAS_AF=0.371;AMR_AF=0.5807;AFR_AF=0.1271;EUR_AF=0.5596;SAS_AF=0.4642;AA=C|||;VT=SNP
6	34097823	rs34660951	T	C	100	PASS	AC=654;AF=0.130591;AN=5008;NS=2504;DP=15658;EAS_AF=0.123;AMR_AF=0.0908;AFR_AF=0.3011;EUR_AF=0.0288;SAS_AF=0.0409;AA=C|||;VT=SNP
6	34097890	rs73415073	C	A	100	PASS	AC=663;AF=0.132388;AN=5008;NS=2504;DP=16097;EAS_AF=0.123;AMR_AF=0.0865;AFR_AF=0.3048;EUR_AF=0.0358;SAS_AF=0.0409;AA=C|||;VT=SNP
6	34097891	rs115746428	C	G	100	PASS	AC=175;AF=0.0349441;AN=5008;NS=2504;DP=15931;EAS_AF=0.1022;AMR_AF=0.0533;AFR_AF=0.0129;EUR_AF=0.0129;SAS_AF=0.0051;AA=C|||;VT=SNP
6	34099029	rs61120831	G	A	100	PASS	AC=344;AF=0.0686901;AN=5008;NS=2504;DP=20928;EAS_AF=0.006;AMR_AF=0.0519;AFR_AF=0.1891;EUR_AF=0.0298;SAS_AF=0.0225;AA=G|||;VT=SNP
6	34099351	rs34425311	C	G	100	PASS	AC=384;AF=0.0766773;AN=5008;NS=2504;DP=16689;EAS_AF=0.006;AMR_AF=0.0677;AFR_AF=0.2103;EUR_AF=0.0358;SAS_AF=0.0174;AA=C|||;VT=SNP
6	34100087	rs58905671	C	T	100	PASS	AC=80;AF=0.0159744;AN=5008;NS=2504;DP=16639;EAS_AF=0.0169;AMR_AF=0.0072;AFR_AF=0.0408;EUR_AF=0.002;SAS_AF=0.002;AA=C|||;VT=SNP
6	34101711	rs963733	A	G	100	PASS	AC=210;AF=0.0419329;AN=5008;NS=2504;DP=22074;EAS_AF=0.1022;AMR_AF=0.0447;AFR_AF=0.0484;EUR_AF=0.005;SAS_AF=0.0072;AA=A|||;VT=SNP
6	34102061	rs2499730	G	T	100	PASS	AC=1957;AF=0.390775;AN=5008;NS=2504;DP=20557;EAS_AF=0.369;AMR_AF=0.5807;AFR_AF=0.1271;EUR_AF=0.5586;SAS_AF=0.4622;AA=G|||;VT=SNP
6	34102114	rs73415075	C	A	100	PASS	AC=81;AF=0.0161741;AN=5008;NS=2504;DP=19778;EAS_AF=0.0169;AMR_AF=0.0072;AFR_AF=0.0416;EUR_AF=0.002;SAS_AF=0.002;AA=C|||;VT=SNP
6	34102222	rs3756927	C	T	100	PASS	AC=1108;AF=0.221246;AN=5008;NS=2504;DP=17074;EAS_AF=0.1448;AMR_AF=0.1398;AFR_AF=0.556;EUR_AF=0.0626;SAS_AF=0.0685;AA=T|||;VT=SNP
6	34102340	rs7763244	T	C	100	PASS	AC=439;AF=0.0876597;AN=5008;NS=2504;DP=14113;EAS_AF=0.0218;AMR_AF=0.0648;AFR_AF=0.2337;EUR_AF=0.0338;SAS_AF=0.0297;AA=C|||;VT=SNP
6	34102676	rs3756926	C	T	100	PASS	AC=211;AF=0.0421326;AN=5008;NS=2504;DP=16274;EAS_AF=0.1012;AMR_AF=0.0432;AFR_AF=0.0507;EUR_AF=0.005;SAS_AF=0.0072;AA=C|||;VT=SNP
6	34102697	rs2046821	C	A	100	PASS	AC=1888;AF=0.376997;AN=5008;NS=2504;DP=15599;EAS_AF=0.4851;AMR_AF=0.2594;AFR_AF=0.3003;EUR_AF=0.3668;SAS_AF=0.4632;AA=C|||;VT=SNP
6	34102845	rs3756923	C	T	100	PASS	AC=212;AF=0.0423323;AN=5008;NS=2504;DP=16769;EAS_AF=0.1022;AMR_AF=0.0432;AFR_AF=0.0507;EUR_AF=0.005;SAS_AF=0.0072;AA=C|||;VT=SNP
6	34103465	rs59214571	G	A	100	PASS	AC=190;AF=0.0379393;AN=5008;NS=2504;DP=21631;EAS_AF=0.1022;AMR_AF=0.0403;AFR_AF=0.0363;EUR_AF=0.004;SAS_AF=0.0072;AA=G|||;VT=SNP
6	34103580	rs61131344	T	G	100	PASS	AC=190;AF=0.0379393;AN=5008;NS=2504;DP=22780;EAS_AF=0.1022;AMR_AF=0.0403;AFR_AF=0.0363;EUR_AF=0.004;SAS_AF=0.0072;AA=T|||;VT=SNP
6	34103662	rs2451334	G	A	100	PASS	AC=818;AF=0.163339;AN=5008;NS=2504;DP=21053;EAS_AF=0.1587;AMR_AF=0.1542;AFR_AF=0.0174;EUR_AF=0.2783;SAS_AF=0.2536;AA=G|||;VT=SNP
6	34103739	rs1873246	G	A	100	PASS	AC=1865;AF=0.372404;AN=5008;NS=2504;DP=19723;EAS_AF=0.4851;AMR_AF=0.2522;AFR_AF=0.2912;EUR_AF=0.3628;SAS_AF=0.4611;AA=G|||;VT=SNP
6	34103853	rs77456506	G	A	100	PASS	AC=165;AF=0.0329473;AN=5008;NS=2504;DP=21450;EAS_AF=0.1032;AMR_AF=0.0403;AFR_AF=0.0197;EUR_AF=0.002;SAS_AF=0.0051;AA=G|||;VT=SNP
6	34103954	rs914813	T	C	100	PASS	AC=1866;AF=0.372604;AN=5008;NS=2504;DP=21618;EAS_AF=0.4851;AMR_AF=0.2522;AFR_AF=0.2912;EUR_AF=0.3628;SAS_AF=0.4622;AA=T|||;VT=SNP
6	34104056	rs192412702	T	C	100	PASS	AC=15;AF=0.00299521;AN=5008;NS=2504;DP=17939;EAS_AF=0.0119;AMR_AF=0.0014;AFR_AF=0.0008;EUR_AF=0;SAS_AF=0.001;AA=T|||;VT=SNP
6	34104970	rs2029462	T	A	100	PASS	AC=2011;AF=0.401558;AN=5008;NS=2504;DP=14260;EAS_AF=0.4583;AMR_AF=0.6153;AFR_AF=0.0779;EUR_AF=0.5636;SAS_AF=0.4622;AA=T|||;VT=SNP
6	34105514	rs112907093	T	C	100	PASS	AC=101;AF=0.0201677;AN=5008;NS=2504;DP=14217;EAS_AF=0.0308;AMR_AF=0.0072;AFR_AF=0.0424;EUR_AF=0.002;SAS_AF=0.0072;AA=T|||;VT=SNP
6	34105573	rs190031936	C	T	100	PASS	AC=20;AF=0.00399361;AN=5008;NS=2504;DP=11441;EAS_AF=0.0119;AMR_AF=0.0014;AFR_AF=0.0008;EUR_AF=0;SAS_AF=0.0061;AA=C|||;VT=SNP
6	34105593	rs114634823	G	A	100	PASS	AC=166;AF=0.033147;AN=5008;NS=2504;DP=12316;EAS_AF=0.1022;AMR_AF=0.0403;AFR_AF=0.0212;EUR_AF=0.002;SAS_AF=0.0051;AA=G|||;VT=SNP
6	34105790	rs2029461	C	T	100	PASS	AC=2014;AF=0.402157;AN=5008;NS=2504;DP=17385;EAS_AF=0.4583;AMR_AF=0.6153;AFR_AF=0.0779;EUR_AF=0.5636;SAS_AF=0.4652;AA=C|||;VT=SNP
6	34106337	rs2029460	G	C	100	PASS	AC=2455;AF=0.490216;AN=5008;NS=2504;DP=18279;EAS_AF=0.4812;AMR_AF=0.6671;AFR_AF=0.3374;EUR_AF=0.5934;SAS_AF=0.4744;AA=C|||;VT=SNP
6	34106454	rs2029459	G	A	100	PASS	AC=2331;AF=0.465455;AN=5008;NS=2504;DP=18512;EAS_AF=0.4732;AMR_AF=0.6427;AFR_AF=0.2731;EUR_AF=0.5746;SAS_AF=0.4796;AA=A|||;VT=SNP
6	34106536	rs2029458	G	A	100	PASS	AC=4837;AF=0.965855;AN=5008;NS=2504;DP=19646;EAS_AF=0.9841;AMR_AF=0.9539;AFR_AF=0.9244;EUR_AF=0.9801;SAS_AF=0.9969;AA=G|||;VT=SNP
6	34106548	rs2499731	T	C	100	PASS	AC=2395;AF=0.478235;AN=5008;NS=2504;DP=19953;EAS_AF=0.5159;AMR_AF=0.3069;AFR_AF=0.6127;EUR_AF=0.3817;SAS_AF=0.4785;AA=T|||;VT=SNP
6	34106584	rs2029457	G	A	100	PASS	AC=2061;AF=0.411542;AN=5008;NS=2504;DP=20135;EAS_AF=0.4722;AMR_AF=0.6196;AFR_AF=0.0976;EUR_AF=0.5666;SAS_AF=0.4663;AA=A|||;VT=SNP
6	34106667	rs76923773	A	G	100	PASS	AC=71;AF=0.0141773;AN=5008;NS=2504;DP=22004;EAS_AF=0.0298;AMR_AF=0.0043;AFR_AF=0.025;EUR_AF=0.003;SAS_AF=0.002;AA=A|||;VT=SNP
6	34106931	rs2046820	G	C	100	PASS	AC=4823;AF=0.963059;AN=5008;NS=2504;DP=17251;EAS_AF=0.9752;AMR_AF=0.9914;AFR_AF=0.8918;EUR_AF=0.998;SAS_AF=0.9908;AA=C|||;VT=SNP
6	34107732	rs2249430	A	C	100	PASS	AC=4786;AF=0.955671;AN=5008;NS=2504;DP=18953;EAS_AF=0.9742;AMR_AF=0.9856;AFR_AF=0.8684;EUR_AF=0.999;SAS_AF=0.9888;AA=A|||;VT=SNP
6	34108564	rs117554682	G	A	100	PASS	AC=71;AF=0.0141773;AN=5008;NS=2504;DP=19944;EAS_AF=0.0337;AMR_AF=0.0043;AFR_AF=0.0174;EUR_AF=0.001;SAS_AF=0.0102;AA=G|||;VT=SNP
6	34108727	rs2026489	C	T	100	PASS	AC=192;AF=0.0383387;AN=5008;NS=2504;DP=19109;EAS_AF=0.1121;AMR_AF=0.0735;AFR_AF=0.0151;EUR_AF=0.002;SAS_AF=0.0061;AA=C|||;VT=SNP
6	34109027	rs2499732	T	C	100	PASS	AC=3023;AF=0.603634;AN=5008;NS=2504;DP=16053;EAS_AF=0.63;AMR_AF=0.4035;AFR_AF=0.8631;EUR_AF=0.4334;SAS_AF=0.5429;AA=C|||;VT=SNP
6	34109395	rs80131146	G	A	100	PASS	AC=151;AF=0.0301518;AN=5008;NS=2504;DP=12874;EAS_AF=0.0903;AMR_AF=0.0735;AFR_AF=0.0015;EUR_AF=0.002;SAS_AF=0.0051;AA=G|||;VT=SNP
6	34109404	rs6928019	A	T	100	PASS	AC=1818;AF=0.363019;AN=5008;NS=2504;DP=12313;EAS_AF=0.374;AMR_AF=0.5591;AFR_AF=0.0393;EUR_AF=0.5507;SAS_AF=0.4571;AA=A|||;VT=SNP
6	34110257	rs9380409	C	T	100	PASS	AC=1734;AF=0.346246;AN=5008;NS=2504;DP=14847;EAS_AF=0.3631;AMR_AF=0.3314;AFR_AF=0.1241;EUR_AF=0.5278;SAS_AF=0.453;AA=C|||;VT=SNP
6	34110261	rs2451333	A	T	100	PASS	AC=4378;AF=0.874201;AN=5008;NS=2504;DP=14768;EAS_AF=0.9296;AMR_AF=0.9308;AFR_AF=0.6876;EUR_AF=0.9583;SAS_AF=0.9427;AA=T|||;VT=SNP
6	34110808	rs75432840	C	G	100	PASS	AC=425;AF=0.0848642;AN=5008;NS=2504;DP=17235;EAS_AF=0.13;AMR_AF=0.2968;AFR_AF=0.0424;EUR_AF=0.0258;SAS_AF=0.0061;AA=C|||;VT=SNP
6	34110880	rs2026490	G	A	100	PASS	AC=228;AF=0.0455272;AN=5008;NS=2504;DP=17222;EAS_AF=0.0258;AMR_AF=0.0202;AFR_AF=0.0998;EUR_AF=0.0179;SAS_AF=0.0389;AA=G|||;VT=SNP
6	34110996	rs2451332	C	T	100	PASS	AC=2068;AF=0.412939;AN=5008;NS=2504;DP=16221;EAS_AF=0.5804;AMR_AF=0.5403;AFR_AF=0.2012;EUR_AF=0.3877;SAS_AF=0.4622;AA=T|||;VT=SNP
6	34111207	rs11755375	C	T	100	PASS	AC=157;AF=0.0313498;AN=5008;NS=2504;DP=16552;EAS_AF=0.005;AMR_AF=0.0389;AFR_AF=0.003;EUR_AF=0.0795;SAS_AF=0.0419;AA=C|||;VT=SNP
6	34112393	rs75489153	G	C	100	PASS	AC=57;AF=0.0113818;AN=5008;NS=2504;DP=10545;EAS_AF=0.0556;AMR_AF=0;AFR_AF=0;EUR_AF=0;SAS_AF=0.001;AA=G|||;VT=SNP
6	34113678	rs11753307	C	A	100	PASS	AC=1668;AF=0.333067;AN=5008;NS=2504;DP=10571;EAS_AF=0.372;AMR_AF=0.3487;AFR_AF=0.0287;EUR_AF=0.5527;SAS_AF=0.4673;AA=C|||;VT=SNP
6	34113984	rs117885712	C	G	100	PASS	AC=62;AF=0.0123802;AN=5008;NS=2504;DP=16937;EAS_AF=0.0476;AMR_AF=0;AFR_AF=0;EUR_AF=0;SAS_AF=0.0143;AA=C|||;VT=SNP
6	34113990	rs73744833	A	G	100	PASS	AC=715;AF=0.142772;AN=5008;NS=2504;DP=16940;EAS_AF=0.0119;AMR_AF=0.0764;AFR_AF=0.4448;EUR_AF=0.0358;SAS_AF=0.0266;AA=G|||;VT=SNP
6	34116733	rs77286113	G	C	100	PASS	AC=158;AF=0.0315495;AN=5008;NS=2504;DP=19138;EAS_AF=0.0119;AMR_AF=0.0173;AFR_AF=0.0772;EUR_AF=0.0109;SAS_AF=0.0215;AA=C|||;VT=SNP
6	34116907	rs116139783	G	A	100	PASS	AC=159;AF=0.0317492;AN=5008;NS=2504;DP=18662;EAS_AF=0.0119;AMR_AF=0.0173;AFR_AF=0.0772;EUR_AF=0.0109;SAS_AF=0.0225;AA=A|||;VT=SNP
6	34117011	rs112770796	C	T	100	PASS	AC=158;AF=0.0315495;AN=5008;NS=2504;DP=18601;EAS_AF=0.0119;AMR_AF=0.0173;AFR_AF=0.0772;EUR_AF=0.0109;SAS_AF=0.0215;AA=C|||;VT=SNP
6	34117029	rs114203661	C	T	100	PASS	AC=106;AF=0.0211661;AN=5008;NS=2504;DP=18269;EAS_AF=0.0248;AMR_AF=0.0115;AFR_AF=0.0166;EUR_AF=0.0169;SAS_AF=0.0348;AA=c|||;VT=SNP
6	34117143	rs80133953	A	T	100	PASS	AC=158;AF=0.0315495;AN=5008;NS=2504;DP=18873;EAS_AF=0.0119;AMR_AF=0.0173;AFR_AF=0.0772;EUR_AF=0.0109;SAS_AF=0.0215;AA=A|||;VT=SNP
6	34117330	rs112725231	C	G	100	PASS	AC=158;AF=0.0315495;AN=5008;NS=2504;DP=17320;EAS_AF=0.0119;AMR_AF=0.0173;AFR_AF=0.0772;EUR_AF=0.0109;SAS_AF=0.0215;AA=G|||;VT=SNP
6	34117436	rs112216391	G	A	100	PASS	AC=158;AF=0.0315495;AN=5008;NS=2504;DP=18632;EAS_AF=0.0119;AMR_AF=0.0173;AFR_AF=0.0772;EUR_AF=0.0109;SAS_AF=0.0215;AA=G|||;VT=SNP
6	34117873	rs75209391	A	T	100	PASS	AC=255;AF=0.0509185;AN=5008;NS=2504;DP=20617;EAS_AF=0.0119;AMR_AF=0.0245;AFR_AF=0.1422;EUR_AF=0.0149;SAS_AF=0.0235;AA=T|||;VT=SNP
6	34118586	rs2451330	A	G	100	PASS	AC=2086;AF=0.416534;AN=5008;NS=2504;DP=18439;EAS_AF=0.5258;AMR_AF=0.5432;AFR_AF=0.2474;EUR_AF=0.4076;SAS_AF=0.4519;AA=A|||;VT=SNP
6	34119059	rs2451329	C	T	100	PASS	AC=4619;AF=0.922324;AN=5008;NS=2504;DP=17274;EAS_AF=0.9742;AMR_AF=0.9625;AFR_AF=0.8056;EUR_AF=0.9722;SAS_AF=0.9468;AA=T|||;VT=SNP
6	34119436	rs111315580	C	G	100	PASS	AC=248;AF=0.0495208;AN=5008;NS=2504;DP=6951;EAS_AF=0.0109;AMR_AF=0.0216;AFR_AF=0.1558;EUR_AF=0.007;SAS_AF=0.0092;AA=G|||;VT=SNP
6	34120005	rs75831005	G	T	100	PASS	AC=207;AF=0.0413339;AN=5008;NS=2504;DP=17954;EAS_AF=0.0337;AMR_AF=0.0173;AFR_AF=0.0885;EUR_AF=0.0139;SAS_AF=0.0307;AA=G|||;VT=SNP
6	34120076	rs10947478	C	G	100	PASS	AC=2064;AF=0.412141;AN=5008;NS=2504;DP=18495;EAS_AF=0.4772;AMR_AF=0.4611;AFR_AF=0.1346;EUR_AF=0.5845;SAS_AF=0.5082;AA=G|||;VT=SNP
6	34120333	rs7756506	C	T	100	PASS	AC=2479;AF=0.495008;AN=5008;NS=2504;DP=14159;EAS_AF=0.5119;AMR_AF=0.4928;AFR_AF=0.4697;EUR_AF=0.5149;SAS_AF=0.4928;AA=T|||;VT=SNP
6	34121479	rs2018263	A	G	100	PASS	AC=2259;AF=0.451078;AN=5008;NS=2504;DP=17621;EAS_AF=0.4901;AMR_AF=0.4856;AFR_AF=0.2632;EUR_AF=0.5447;SAS_AF=0.544;AA=A|||;VT=SNP
6	34121865	rs914815	T	C	100	PASS	AC=1988;AF=0.396965;AN=5008;NS=2504;DP=15786;EAS_AF=0.4772;AMR_AF=0.4524;AFR_AF=0.1271;EUR_AF=0.5159;SAS_AF=0.5174;AA=T|||;VT=SNP
6	34122523	rs11759240	G	A	100	PASS	AC=1765;AF=0.352436;AN=5008;NS=2504;DP=12316;EAS_AF=0.4504;AMR_AF=0.4424;AFR_AF=0.031;EUR_AF=0.498;SAS_AF=0.4724;AA=G|||;VT=SNP
6	34123391	rs9380410	G	T	100	PASS	AC=1922;AF=0.383786;AN=5008;NS=2504;DP=16540;EAS_AF=0.4772;AMR_AF=0.4524;AFR_AF=0.0779;EUR_AF=0.5149;SAS_AF=0.5174;AA=G|||;VT=SNP
6	34123490	rs13195631	G	T	100	PASS	AC=1923;AF=0.383986;AN=5008;NS=2504;DP=15543;EAS_AF=0.4772;AMR_AF=0.4524;AFR_AF=0.0787;EUR_AF=0.5149;SAS_AF=0.5174;AA=G|||;VT=SNP
6	34123878	rs55726226	G	A	100	PASS	AC=1919;AF=0.383187;AN=5008;NS=2504;DP=15176;EAS_AF=0.4772;AMR_AF=0.451;AFR_AF=0.0779;EUR_AF=0.5149;SAS_AF=0.5153;AA=G|||;VT=SNP
6	34124369	rs77685795	C	T	100	PASS	AC=76;AF=0.0151757;AN=5008;NS=2504;DP=17043;EAS_AF=0.0109;AMR_AF=0.0101;AFR_AF=0.0197;EUR_AF=0.008;SAS_AF=0.0245;AA=C|||;VT=SNP
6	34124370	rs35375008	G	A	100	PASS	AC=1924;AF=0.384185;AN=5008;NS=2504;DP=17089;EAS_AF=0.4772;AMR_AF=0.4524;AFR_AF=0.0779;EUR_AF=0.5159;SAS_AF=0.5184;AA=G|||;VT=SNP
6	34124888	rs4713746	G	A	100	PASS	AC=1867;AF=0.372804;AN=5008;NS=2504;DP=18649;EAS_AF=0.4514;AMR_AF=0.4409;AFR_AF=0.18;EUR_AF=0.4423;SAS_AF=0.4325;AA=G|||;VT=SNP
6	34125281	rs7755106	G	A	100	PASS	AC=2203;AF=0.439896;AN=5008;NS=2504;DP=20858;EAS_AF=0.4871;AMR_AF=0.4755;AFR_AF=0.2504;EUR_AF=0.5298;SAS_AF=0.5297;AA=A|||;VT=SNP
6	34125779	rs1873243	T	C	100	PASS	AC=2750;AF=0.549121;AN=5008;NS=2504;DP=19237;EAS_AF=0.4921;AMR_AF=0.5346;AFR_AF=0.5946;EUR_AF=0.5527;SAS_AF=0.5532;AA=C|||;VT=SNP
6	34126276	rs7760049	A	G	100	PASS	AC=2365;AF=0.472244;AN=5008;NS=2504;DP=15703;EAS_AF=0.4881;AMR_AF=0.4957;AFR_AF=0.3427;EUR_AF=0.5408;SAS_AF=0.544;AA=G|||;VT=SNP
6	34128090	rs9368797	C	A	100	PASS	AC=1985;AF=0.396366;AN=5008;NS=2504;DP=20123;EAS_AF=0.4772;AMR_AF=0.451;AFR_AF=0.1263;EUR_AF=0.5149;SAS_AF=0.5174;AA=C|||;VT=SNP
6	34128961	rs117770268	C	T	100	PASS	AC=258;AF=0.0515176;AN=5008;NS=2504;DP=13716;EAS_AF=0.0853;AMR_AF=0.2032;AFR_AF=0.0038;EUR_AF=0.0229;SAS_AF=0.0031;AA=C|||;VT=SNP
6	34129523	rs1873253	C	T	100	PASS	AC=2209;AF=0.441094;AN=5008;NS=2504;DP=17242;EAS_AF=0.4821;AMR_AF=0.4769;AFR_AF=0.2496;EUR_AF=0.5308;SAS_AF=0.5399;AA=T|||;VT=SNP
6	34129776	rs1982825	T	C	100	PASS	AC=2730;AF=0.545128;AN=5008;NS=2504;DP=18290;EAS_AF=0.4851;AMR_AF=0.5259;AFR_AF=0.5893;EUR_AF=0.5457;SAS_AF=0.5603;AA=C|||;VT=SNP
6	34129850	rs1982826	T	C	100	PASS	AC=2217;AF=0.442692;AN=5008;NS=2504;DP=18413;EAS_AF=0.4812;AMR_AF=0.4784;AFR_AF=0.2526;EUR_AF=0.5318;SAS_AF=0.5429;AA=C|||;VT=SNP
6	34130019	rs9368798	G	A	100	PASS	AC=1969;AF=0.393171;AN=5008;NS=2504;DP=18418;EAS_AF=0.4732;AMR_AF=0.4524;AFR_AF=0.1036;EUR_AF=0.5159;SAS_AF=0.5337;AA=G|||;VT=SNP
6	34130069	rs73415099	A	G	100	PASS	AC=450;AF=0.0898562;AN=5008;NS=2504;DP=17691;EAS_AF=0.0099;AMR_AF=0.0447;AFR_AF=0.2852;EUR_AF=0.0219;SAS_AF=0.0102;AA=G|||;VT=SNP
6	34131376	rs10947479	A	G	100	PASS	AC=2293;AF=0.457867;AN=5008;NS=2504;DP=19165;EAS_AF=0.5506;AMR_AF=0.6542;AFR_AF=0.1762;EUR_AF=0.5268;SAS_AF=0.5327;AA=A|||;VT=SNP
6	34131610	rs10947482	C	A	100	PASS	AC=1962;AF=0.391773;AN=5008;NS=2504;DP=16784;EAS_AF=0.4683;AMR_AF=0.451;AFR_AF=0.1241;EUR_AF=0.5169;SAS_AF=0.5041;AA=C|||;VT=SNP
6	34131925	rs9394191	G	C	100	PASS	AC=2280;AF=0.455272;AN=5008;NS=2504;DP=12565;EAS_AF=0.5486;AMR_AF=0.6585;AFR_AF=0.1755;EUR_AF=0.5398;SAS_AF=0.5061;AA=G|||;VT=SNP
6	34132176	rs13219405	T	A	100	PASS	AC=2983;AF=0.595647;AN=5008;NS=2504;DP=14444;EAS_AF=0.5625;AMR_AF=0.7493;AFR_AF=0.6036;EUR_AF=0.5716;SAS_AF=0.5348;AA=A|||;VT=SNP
6	34132205	rs13219419	T	C	100	PASS	AC=2280;AF=0.455272;AN=5008;NS=2504;DP=15750;EAS_AF=0.5476;AMR_AF=0.6614;AFR_AF=0.1755;EUR_AF=0.5378;SAS_AF=0.5072;AA=T|||;VT=SNP
6	34132369	rs9469723	A	C	100	PASS	AC=2489;AF=0.497005;AN=5008;NS=2504;DP=12882;EAS_AF=0.5585;AMR_AF=0.6859;AFR_AF=0.295;EUR_AF=0.5527;SAS_AF=0.5153;AA=A|||;VT=SNP
6	34132517	rs4713747	G	T	100	PASS	AC=2282;AF=0.455671;AN=5008;NS=2504;DP=12013;EAS_AF=0.5496;AMR_AF=0.6614;AFR_AF=0.1755;EUR_AF=0.5378;SAS_AF=0.5072;AA=g|||;VT=SNP
6	34132636	rs4713748	G	A	100	PASS	AC=325;AF=0.0648962;AN=5008;NS=2504;DP=16366;EAS_AF=0.0813;AMR_AF=0.2133;AFR_AF=0.0522;EUR_AF=0.0229;SAS_AF=0.0031;AA=G|||;VT=SNP
6	34132856	rs4713749	T	C	100	PASS	AC=2502;AF=0.499601;AN=5008;NS=2504;DP=16348;EAS_AF=0.5585;AMR_AF=0.6859;AFR_AF=0.3048;EUR_AF=0.5527;SAS_AF=0.5153;AA=C|||;VT=SNP
6	34132951	rs4713750	C	T	100	PASS	AC=2500;AF=0.499201;AN=5008;NS=2504;DP=19393;EAS_AF=0.5585;AMR_AF=0.6844;AFR_AF=0.3041;EUR_AF=0.5527;SAS_AF=0.5153;AA=T|||;VT=SNP
6	34133488	rs4713751	C	T	100	PASS	AC=2996;AF=0.598243;AN=5008;NS=2504;DP=18377;EAS_AF=0.5625;AMR_AF=0.7478;AFR_AF=0.6142;EUR_AF=0.5716;SAS_AF=0.5348;AA=T|||;VT=SNP
6	34133543	rs4713752	C	T	100	PASS	AC=2500;AF=0.499201;AN=5008;NS=2504;DP=18091;EAS_AF=0.5585;AMR_AF=0.6844;AFR_AF=0.3041;EUR_AF=0.5527;SAS_AF=0.5153;AA=T|||;VT=SNP
6	34133600	rs4713753	C	G	100	PASS	AC=2996;AF=0.598243;AN=5008;NS=2504;DP=17755;EAS_AF=0.5625;AMR_AF=0.7478;AFR_AF=0.6142;EUR_AF=0.5716;SAS_AF=0.5348;AA=G|||;VT=SNP
6	34133801	rs9348932	G	A	100	PASS	AC=2290;AF=0.457268;AN=5008;NS=2504;DP=19261;EAS_AF=0.5476;AMR_AF=0.6599;AFR_AF=0.1838;EUR_AF=0.5378;SAS_AF=0.5072;AA=G|||;VT=SNP
6	34133826	rs9348933	C	A	100	PASS	AC=2500;AF=0.499201;AN=5008;NS=2504;DP=19022;EAS_AF=0.5585;AMR_AF=0.6844;AFR_AF=0.3041;EUR_AF=0.5527;SAS_AF=0.5153;AA=A|||;VT=SNP
6	34134014	rs9348934	C	T	100	PASS	AC=2290;AF=0.457268;AN=5008;NS=2504;DP=19396;EAS_AF=0.5476;AMR_AF=0.6599;AFR_AF=0.1838;EUR_AF=0.5378;SAS_AF=0.5072;AA=C|||;VT=SNP
6	34134520	rs4711376	G	T	100	PASS	AC=2502;AF=0.499601;AN=5008;NS=2504;DP=21997;EAS_AF=0.5585;AMR_AF=0.6844;AFR_AF=0.3041;EUR_AF=0.5527;SAS_AF=0.5174;AA=T|||;VT=SNP
6	34134717	rs4711377	A	G	100	PASS	AC=2294;AF=0.458067;AN=5008;NS=2504;DP=22334;EAS_AF=0.5476;AMR_AF=0.6599;AFR_AF=0.1853;EUR_AF=0.5378;SAS_AF=0.5092;AA=A|||;VT=SNP
6	34134864	rs4711378	G	T	100	PASS	AC=2290;AF=0.457268;AN=5008;NS=2504;DP=23761;EAS_AF=0.5476;AMR_AF=0.6585;AFR_AF=0.1838;EUR_AF=0.5378;SAS_AF=0.5082;AA=G|||;VT=SNP
6	34134877	rs4713754	G	A	100	PASS	AC=2500;AF=0.499201;AN=5008;NS=2504;DP=23617;EAS_AF=0.5585;AMR_AF=0.6844;AFR_AF=0.3041;EUR_AF=0.5527;SAS_AF=0.5153;AA=G|||;VT=SNP
6	34135235	rs4713755	A	G	100	PASS	AC=2291;AF=0.457468;AN=5008;NS=2504;DP=18798;EAS_AF=0.5476;AMR_AF=0.6614;AFR_AF=0.1838;EUR_AF=0.5378;SAS_AF=0.5072;AA=A|||;VT=SNP
6	34135379	rs4711379	A	G	100	PASS	AC=2507;AF=0.500599;AN=5008;NS=2504;DP=16526;EAS_AF=0.5635;AMR_AF=0.6844;AFR_AF=0.3041;EUR_AF=0.5527;SAS_AF=0.5174;AA=A|||;VT=SNP
6	34135556	rs4711380	A	G	100	PASS	AC=2935;AF=0.586062;AN=5008;NS=2504;DP=17121;EAS_AF=0.5625;AMR_AF=0.7291;AFR_AF=0.584;EUR_AF=0.5656;SAS_AF=0.5327;AA=G|||;VT=SNP
6	34135614	rs6904524	G	A	100	PASS	AC=2505;AF=0.5002;AN=5008;NS=2504;DP=16789;EAS_AF=0.5635;AMR_AF=0.6844;AFR_AF=0.3041;EUR_AF=0.5527;SAS_AF=0.5153;AA=A|||;VT=SNP
6	34135744	rs6904425	C	T	100	PASS	AC=2500;AF=0.499201;AN=5008;NS=2504;DP=17924;EAS_AF=0.5585;AMR_AF=0.6844;AFR_AF=0.3041;EUR_AF=0.5527;SAS_AF=0.5153;AA=T|||;VT=SNP
6	34136203	rs9469724	C	T	100	PASS	AC=2501;AF=0.499401;AN=5008;NS=2504;DP=17038;EAS_AF=0.5585;AMR_AF=0.6844;AFR_AF=0.3041;EUR_AF=0.5537;SAS_AF=0.5153;AA=T|||;VT=SNP
6	34136266	rs9469725	A	C	100	PASS	AC=2294;AF=0.458067;AN=5008;NS=2504;DP=17133;EAS_AF=0.5486;AMR_AF=0.6599;AFR_AF=0.1838;EUR_AF=0.5398;SAS_AF=0.5082;AA=A|||;VT=SNP
6	34136325	rs9469726	T	C	100	PASS	AC=2293;AF=0.457867;AN=5008;NS=2504;DP=17850;EAS_AF=0.5486;AMR_AF=0.6599;AFR_AF=0.1838;EUR_AF=0.5398;SAS_AF=0.5072;AA=T|||;VT=SNP
6	34136457	rs9469727	T	A	100	PASS	AC=2500;AF=0.499201;AN=5008;NS=2504;DP=15830;EAS_AF=0.5585;AMR_AF=0.6844;AFR_AF=0.3041;EUR_AF=0.5527;SAS_AF=0.5153;AA=A|||;VT=SNP
6	34136906	rs9394194	G	T	100	PASS	AC=2289;AF=0.457069;AN=5008;NS=2504;DP=13640;EAS_AF=0.5476;AMR_AF=0.6585;AFR_AF=0.1838;EUR_AF=0.5378;SAS_AF=0.5072;AA=G|||;VT=SNP
6	34136996	rs9357172	G	T	100	PASS	AC=2499;AF=0.499002;AN=5008;NS=2504;DP=14248;EAS_AF=0.5585;AMR_AF=0.683;AFR_AF=0.3041;EUR_AF=0.5527;SAS_AF=0.5153;AA=T|||;VT=SNP
6	34137058	rs9357173	C	T	100	PASS	AC=2289;AF=0.457069;AN=5008;NS=2504;DP=12997;EAS_AF=0.5476;AMR_AF=0.6585;AFR_AF=0.1838;EUR_AF=0.5378;SAS_AF=0.5072;AA=C|||;VT=SNP
6	34137744	rs7773829	T	C	100	PASS	AC=2521;AF=0.503395;AN=5008;NS=2504;DP=20546;EAS_AF=0.5595;AMR_AF=0.683;AFR_AF=0.3147;EUR_AF=0.5577;SAS_AF=0.5174;AA=C|||;VT=SNP
6	34138089	rs4711381	A	G	100	PASS	AC=2980;AF=0.595048;AN=5008;NS=2504;DP=19931;EAS_AF=0.5675;AMR_AF=0.7262;AFR_AF=0.6104;EUR_AF=0.5696;SAS_AF=0.5358;AA=A|||;VT=SNP
6	34139058	rs4711383	A	C	100	PASS	AC=1276;AF=0.254792;AN=5008;NS=2504;DP=8198;EAS_AF=0.1627;AMR_AF=0.3415;AFR_AF=0.4312;EUR_AF=0.169;SAS_AF=0.138;AA=A|||;VT=SNP
6	34139373	rs4711384	C	T	100	PASS	AC=2177;AF=0.434704;AN=5008;NS=2504;DP=15821;EAS_AF=0.5575;AMR_AF=0.6037;AFR_AF=0.1959;EUR_AF=0.4433;SAS_AF=0.502;AA=c|||;VT=SNP
6	34140164	rs113032884	G	A	100	PASS	AC=1265;AF=0.252596;AN=5008;NS=2504;DP=13528;EAS_AF=0.3601;AMR_AF=0.1916;AFR_AF=0.0265;EUR_AF=0.3638;SAS_AF=0.3763;AA=G|||;VT=SNP
6	34140260	rs7768766	A	G	100	PASS	AC=2912;AF=0.58147;AN=5008;NS=2504;DP=13399;EAS_AF=0.5704;AMR_AF=0.6931;AFR_AF=0.6581;EUR_AF=0.4771;SAS_AF=0.5174;AA=G|||;VT=SNP
6	34140320	rs7453901	A	G	100	PASS	AC=2284;AF=0.45607;AN=5008;NS=2504;DP=12594;EAS_AF=0.5675;AMR_AF=0.6167;AFR_AF=0.2549;EUR_AF=0.4473;SAS_AF=0.5082;AA=G|||;VT=SNP
6	34140968	rs13218858	C	T	100	PASS	AC=2264;AF=0.452077;AN=5008;NS=2504;DP=17082;EAS_AF=0.5625;AMR_AF=0.6167;AFR_AF=0.2451;EUR_AF=0.4473;SAS_AF=0.5061;AA=T|||;VT=SNP
6	34141290	rs4711385	C	T	100	PASS	AC=308;AF=0.0615016;AN=5008;NS=2504;DP=14948;EAS_AF=0.0804;AMR_AF=0.2118;AFR_AF=0.0408;EUR_AF=0.0229;SAS_AF=0.0031;AA=C|||;VT=SNP
6	34141477	rs7774829	C	T	100	PASS	AC=147;AF=0.029353;AN=5008;NS=2504;DP=15689;EAS_AF=0.0119;AMR_AF=0.0115;AFR_AF=0.0779;EUR_AF=0.005;SAS_AF=0.0194;AA=C|||;VT=SNP
6	34142273	rs9366840	G	C	100	PASS	AC=2247;AF=0.448682;AN=5008;NS=2504;DP=18262;EAS_AF=0.5565;AMR_AF=0.6153;AFR_AF=0.2413;EUR_AF=0.4473;SAS_AF=0.501;AA=C|||;VT=SNP
6	34142506	rs9380416	C	T	100	PASS	AC=2574;AF=0.513978;AN=5008;NS=2504;DP=18976;EAS_AF=0.5575;AMR_AF=0.6441;AFR_AF=0.4652;EUR_AF=0.4543;SAS_AF=0.5041;AA=C|||;VT=SNP
6	34142528	rs9380417	G	T	100	PASS	AC=2577;AF=0.514577;AN=5008;NS=2504;DP=19217;EAS_AF=0.5575;AMR_AF=0.6441;AFR_AF=0.4675;EUR_AF=0.4543;SAS_AF=0.5041;AA=g|||;VT=SNP
6	34142540	rs12663240	C	T	100	PASS	AC=2587;AF=0.516573;AN=5008;NS=2504;DP=19322;EAS_AF=0.5575;AMR_AF=0.6455;AFR_AF=0.475;EUR_AF=0.4543;SAS_AF=0.5031;AA=T|||;VT=SNP
6	34142755	rs9366841	T	C	100	PASS	AC=2509;AF=0.500998;AN=5008;NS=2504;DP=21327;EAS_AF=0.5575;AMR_AF=0.6412;AFR_AF=0.4191;EUR_AF=0.4543;SAS_AF=0.502;AA=C|||;VT=SNP
6	34142948	rs9380418	T	C	100	PASS	AC=2116;AF=0.422524;AN=5008;NS=2504;DP=21174;EAS_AF=0.4762;AMR_AF=0.4222;AFR_AF=0.3321;EUR_AF=0.4254;SAS_AF=0.4867;AA=T|||;VT=SNP
6	34143035	rs9366842	A	G	100	PASS	AC=2532;AF=0.505591;AN=5008;NS=2504;DP=20824;EAS_AF=0.5565;AMR_AF=0.6427;AFR_AF=0.4372;EUR_AF=0.4533;SAS_AF=0.502;AA=G|||;VT=SNP
6	34143225	rs870567	A	G	100	PASS	AC=2677;AF=0.534545;AN=5008;NS=2504;DP=22335;EAS_AF=0.5685;AMR_AF=0.6816;AFR_AF=0.4879;EUR_AF=0.4841;SAS_AF=0.5102;AA=G|||;VT=SNP
6	34143292	rs1105695	A	G	100	PASS	AC=2376;AF=0.474441;AN=5008;NS=2504;DP=21926;EAS_AF=0.5556;AMR_AF=0.6311;AFR_AF=0.3396;EUR_AF=0.4483;SAS_AF=0.4888;AA=A|||;VT=SNP
6	34144073	rs1106280	C	T	100	PASS	AC=2364;AF=0.472045;AN=5008;NS=2504;DP=16914;EAS_AF=0.5496;AMR_AF=0.6326;AFR_AF=0.3472;EUR_AF=0.4493;SAS_AF=0.4703;AA=T|||;VT=SNP
6	34144189	rs56005336	C	G	100	PASS	AC=54;AF=0.0107827;AN=5008;NS=2504;DP=14774;EAS_AF=0.0119;AMR_AF=0.013;AFR_AF=0.0015;EUR_AF=0.0239;SAS_AF=0.0072;AA=C|||;VT=SNP
6	34144251	rs148422204	G	A	100	PASS	AC=37;AF=0.00738818;AN=5008;NS=2504;DP=16206;EAS_AF=0.0327;AMR_AF=0;AFR_AF=0;EUR_AF=0;SAS_AF=0.0041;AA=G|||;VT=SNP
6	34144730	rs114295350	C	T	100	PASS	AC=56;AF=0.0111821;AN=5008;NS=2504;DP=19940;EAS_AF=0.0129;AMR_AF=0.013;AFR_AF=0.0015;EUR_AF=0.0239;SAS_AF=0.0082;AA=C|||;VT=SNP
6	34145361	rs4713758	A	G	100	PASS	AC=2414;AF=0.482029;AN=5008;NS=2504;DP=14361;EAS_AF=0.5556;AMR_AF=0.6412;AFR_AF=0.3661;EUR_AF=0.4563;SAS_AF=0.4765;AA=a|||;VT=SNP
6	34145826	rs1966239	C	G	100	PASS	AC=2313;AF=0.461861;AN=5008;NS=2504;DP=13931;EAS_AF=0.5536;AMR_AF=0.6297;AFR_AF=0.3147;EUR_AF=0.4483;SAS_AF=0.4611;AA=C|||;VT=SNP
6	34146173	rs9368801	G	C	100	PASS	AC=2313;AF=0.461861;AN=5008;NS=2504;DP=18590;EAS_AF=0.5536;AMR_AF=0.6297;AFR_AF=0.3147;EUR_AF=0.4483;SAS_AF=0.4611;AA=G|||;VT=SNP
6	34146374	rs77459327	C	T	100	PASS	AC=264;AF=0.0527157;AN=5008;NS=2504;DP=15812;EAS_AF=0.0794;AMR_AF=0.2147;AFR_AF=0.0053;EUR_AF=0.0239;SAS_AF=0.0041;AA=c|||;VT=SNP
6	34146415	rs74910661	C	T	100	PASS	AC=260;AF=0.0519169;AN=5008;NS=2504;DP=16238;EAS_AF=0.0635;AMR_AF=0.0591;AFR_AF=0.0061;EUR_AF=0.0984;SAS_AF=0.0491;AA=C|||;VT=SNP
6	34146693	rs9380420	C	T	100	PASS	AC=457;AF=0.091254;AN=5008;NS=2504;DP=20196;EAS_AF=0.2986;AMR_AF=0.1124;AFR_AF=0.0015;EUR_AF=0.0239;SAS_AF=0.0532;AA=C|||;VT=SNP
6	34146811	rs114078082	G	A	100	PASS	AC=65;AF=0.0129792;AN=5008;NS=2504;DP=19593;EAS_AF=0.0129;AMR_AF=0.0144;AFR_AF=0.0076;EUR_AF=0.0249;SAS_AF=0.0072;AA=g|||;VT=SNP
6	34147276	rs7740253	G	A	100	PASS	AC=2591;AF=0.517372;AN=5008;NS=2504;DP=18162;EAS_AF=0.5665;AMR_AF=0.6772;AFR_AF=0.4478;EUR_AF=0.4831;SAS_AF=0.4826;AA=A|||;VT=SNP
6	34147549	rs1889119	A	G	100	PASS	AC=2377;AF=0.474641;AN=5008;NS=2504;DP=19450;EAS_AF=0.5546;AMR_AF=0.6354;AFR_AF=0.3502;EUR_AF=0.4493;SAS_AF=0.4724;AA=G|||;VT=SNP
6	34148449	rs1539514	C	T	100	PASS	AC=2022;AF=0.403754;AN=5008;NS=2504;DP=17728;EAS_AF=0.4643;AMR_AF=0.4164;AFR_AF=0.2965;EUR_AF=0.4245;SAS_AF=0.456;AA=C|||;VT=SNP
6	34148997	rs1187126	A	T	100	PASS	AC=3567;AF=0.71226;AN=5008;NS=2504;DP=13056;EAS_AF=0.8046;AMR_AF=0.6239;AFR_AF=0.4493;EUR_AF=0.8211;SAS_AF=0.9233;AA=A|||;VT=SNP
6	34149173	rs140614707	T	C	100	PASS	AC=264;AF=0.0527157;AN=5008;NS=2504;DP=16762;EAS_AF=0.0704;AMR_AF=0.0605;AFR_AF=0.0023;EUR_AF=0.0994;SAS_AF=0.0491;AA=C|||;VT=SNP
6	34149219	rs7770957	T	C	100	PASS	AC=203;AF=0.0405351;AN=5008;NS=2504;DP=16483;EAS_AF=0.0873;AMR_AF=0.0274;AFR_AF=0.0416;EUR_AF=0.0298;SAS_AF=0.0112;AA=T|||;VT=SNP
6	34149239	rs1187124	T	C	100	PASS	AC=2516;AF=0.502396;AN=5008;NS=2504;DP=16101;EAS_AF=0.494;AMR_AF=0.5476;AFR_AF=0.4463;EUR_AF=0.498;SAS_AF=0.5593;AA=T|||;VT=SNP
6	34149269	rs1187123	A	G	100	PASS	AC=1515;AF=0.302516;AN=5008;NS=2504;DP=17257;EAS_AF=0.3611;AMR_AF=0.2104;AFR_AF=0.1051;EUR_AF=0.3757;SAS_AF=0.499;AA=A|||;VT=SNP
6	34149607	rs117174730	C	T	100	PASS	AC=262;AF=0.0523163;AN=5008;NS=2504;DP=20011;EAS_AF=0.0734;AMR_AF=0.2161;AFR_AF=0.0076;EUR_AF=0.0239;SAS_AF=0.0041;AA=C|||;VT=SNP
6	34149938	rs76412020	T	C	100	PASS	AC=83;AF=0.0165735;AN=5008;NS=2504;DP=16772;EAS_AF=0.0179;AMR_AF=0.0216;AFR_AF=0.0023;EUR_AF=0.0378;SAS_AF=0.0092;AA=T|||;VT=SNP
6	34150158	rs1187122	C	T	100	PASS	AC=4310;AF=0.860623;AN=5008;NS=2504;DP=17836;EAS_AF=0.9544;AMR_AF=0.902;AFR_AF=0.6815;EUR_AF=0.8867;SAS_AF=0.9499;AA=T|||;VT=SNP
6	34150372	rs1187121	C	G	100	PASS	AC=1604;AF=0.320288;AN=5008;NS=2504;DP=16882;EAS_AF=0.373;AMR_AF=0.2233;AFR_AF=0.171;EUR_AF=0.3887;SAS_AF=0.4663;AA=C|||;VT=SNP
6	34151395	rs139599289	A	T	100	PASS	AC=82;AF=0.0163738;AN=5008;NS=2504;DP=16198;EAS_AF=0.0188;AMR_AF=0.0216;AFR_AF=0.0023;EUR_AF=0.0358;SAS_AF=0.0092;AA=A|||;VT=SNP
6	34151564	rs10807135	A	G	100	PASS	AC=353;AF=0.0704872;AN=5008;NS=2504;DP=15897;EAS_AF=0.0169;AMR_AF=0.0937;AFR_AF=0.0106;EUR_AF=0.1551;SAS_AF=0.1033;AA=A|||;VT=SNP
6	34151952	rs9394196	T	C	100	PASS	AC=1895;AF=0.378395;AN=5008;NS=2504;DP=9572;EAS_AF=0.3978;AMR_AF=0.4323;AFR_AF=0.2368;EUR_AF=0.497;SAS_AF=0.3896;AA=T|||;VT=SNP
6	34152725	rs114922054	G	A	100	PASS	AC=91;AF=0.0181709;AN=5008;NS=2504;DP=13803;EAS_AF=0.0079;AMR_AF=0.0389;AFR_AF=0.0038;EUR_AF=0.0348;SAS_AF=0.0164;AA=g|||;VT=SNP
6	34152991	rs73744842	G	C	100	PASS	AC=392;AF=0.0782748;AN=5008;NS=2504;DP=16920;EAS_AF=0.0427;AMR_AF=0.0836;AFR_AF=0.0953;EUR_AF=0.1173;SAS_AF=0.0481;AA=g|||;VT=SNP
6	34153441	rs7744288	G	A	100	PASS	AC=261;AF=0.0521166;AN=5008;NS=2504;DP=18873;EAS_AF=0.0218;AMR_AF=0.0274;AFR_AF=0.146;EUR_AF=0.0119;SAS_AF=0.0153;AA=g|||;VT=SNP
6	34153652	rs2797959	A	G	100	PASS	AC=2930;AF=0.585064;AN=5008;NS=2504;DP=14445;EAS_AF=0.7014;AMR_AF=0.6124;AFR_AF=0.6392;EUR_AF=0.4264;SAS_AF=0.5358;AA=N|||;VT=SNP
6	34153882	rs141604279	G	A	100	PASS	AC=355;AF=0.0708866;AN=5008;NS=2504;DP=14338;EAS_AF=0.0883;AMR_AF=0.2392;AFR_AF=0.0378;EUR_AF=0.0278;SAS_AF=0.0225;AA=G|||;VT=SNP
6	34154305	rs117658820	A	T	100	PASS	AC=359;AF=0.0716853;AN=5008;NS=2504;DP=17682;EAS_AF=0.0913;AMR_AF=0.2392;AFR_AF=0.0386;EUR_AF=0.0278;SAS_AF=0.0225;AA=A|||;VT=SNP
6	34154446	rs9469737	G	A	100	PASS	AC=169;AF=0.033746;AN=5008;NS=2504;DP=16190;EAS_AF=0.0218;AMR_AF=0.0159;AFR_AF=0.0832;EUR_AF=0.0109;SAS_AF=0.0153;AA=G|||;VT=SNP
6	34154960	rs111987589	C	T	100	PASS	AC=4492;AF=0.896965;AN=5008;NS=2504;DP=7502;EAS_AF=0.9573;AMR_AF=0.9035;AFR_AF=0.8245;EUR_AF=0.8767;SAS_AF=0.9489;AA=T|||;VT=SNP
6	34155071	rs112496462	G	A	100	PASS	AC=322;AF=0.0642971;AN=5008;NS=2504;DP=10684;EAS_AF=0.0218;AMR_AF=0.0317;AFR_AF=0.1884;EUR_AF=0.0139;SAS_AF=0.0153;AA=G|||;VT=SNP
6	34155488	rs9394197	A	G	100	PASS	AC=64;AF=0.0127796;AN=5008;NS=2504;DP=15570;EAS_AF=0.0496;AMR_AF=0.0173;AFR_AF=0.0008;EUR_AF=0;SAS_AF=0.001;AA=A|||;VT=SNP
6	34155988	rs1776880	C	T	100	PASS	AC=2888;AF=0.576677;AN=5008;NS=2504;DP=16782;EAS_AF=0.6885;AMR_AF=0.5994;AFR_AF=0.6384;EUR_AF=0.4115;SAS_AF=0.5317;AA=-|||;VT=SNP
6	34156323	rs1776881	T	C	100	PASS	AC=3282;AF=0.655351;AN=5008;NS=2504;DP=19369;EAS_AF=0.7321;AMR_AF=0.683;AFR_AF=0.7337;EUR_AF=0.5298;SAS_AF=0.5798;AA=-|||;VT=SNP
6	34156360	rs1776882	A	G	100	PASS	AC=2012;AF=0.401757;AN=5008;NS=2504;DP=18233;EAS_AF=0.5764;AMR_AF=0.3026;AFR_AF=0.2867;EUR_AF=0.3608;SAS_AF=0.4898;AA=-|||;VT=SNP
6	34156444	rs1776883	C	T	100	PASS	AC=3282;AF=0.655351;AN=5008;NS=2504;DP=17736;EAS_AF=0.7321;AMR_AF=0.683;AFR_AF=0.7345;EUR_AF=0.5288;SAS_AF=0.5798;AA=-|||;VT=SNP
6	34156567	rs115975649	G	A	100	PASS	AC=50;AF=0.00998403;AN=5008;NS=2504;DP=16949;EAS_AF=0.0139;AMR_AF=0.013;AFR_AF=0.0015;EUR_AF=0.0169;SAS_AF=0.0082;AA=-|||;VT=SNP
6	34156970	rs1776884	T	C	100	PASS	AC=3341;AF=0.667133;AN=5008;NS=2504;DP=14627;EAS_AF=0.747;AMR_AF=0.696;AFR_AF=0.7368;EUR_AF=0.5517;SAS_AF=0.589;AA=-|||;VT=SNP
6	34156978	rs1776885	C	T	100	PASS	AC=3291;AF=0.657149;AN=5008;NS=2504;DP=14295;EAS_AF=0.7331;AMR_AF=0.683;AFR_AF=0.7352;EUR_AF=0.5348;SAS_AF=0.5808;AA=-|||;VT=SNP
6	34157315	rs114355919	G	T	100	PASS	AC=50;AF=0.00998403;AN=5008;NS=2504;DP=15826;EAS_AF=0.0139;AMR_AF=0.013;AFR_AF=0.0015;EUR_AF=0.0169;SAS_AF=0.0082;AA=A|||;VT=SNP
6	34157461	rs1109257	G	A	100	PASS	AC=543;AF=0.108427;AN=5008;NS=2504;DP=16320;EAS_AF=0.0903;AMR_AF=0.2651;AFR_AF=0.1513;EUR_AF=0.0417;SAS_AF=0.0266;AA=G|||;VT=SNP
6	34158331	rs1776888	T	G	100	PASS	AC=3292;AF=0.657348;AN=5008;NS=2504;DP=20497;EAS_AF=0.7321;AMR_AF=0.683;AFR_AF=0.736;EUR_AF=0.5358;SAS_AF=0.5808;AA=G|||;VT=SNP
6	34158343	rs61736202	C	T	100	PASS	AC=50;AF=0.00998403;AN=5008;NS=2504;DP=20697;EAS_AF=0.0139;AMR_AF=0.013;AFR_AF=0.0015;EUR_AF=0.0169;SAS_AF=0.0082;AA=C|||;VT=SNP
6	34158437	rs7771056	C	T	100	PASS	AC=651;AF=0.129992;AN=5008;NS=2504;DP=22003;EAS_AF=0.0655;AMR_AF=0.1095;AFR_AF=0.2398;EUR_AF=0.1292;SAS_AF=0.0634;AA=C|||;VT=SNP
6	34158455	rs13437578	G	A	100	PASS	AC=157;AF=0.0313498;AN=5008;NS=2504;DP=21838;EAS_AF=0.0228;AMR_AF=0.0173;AFR_AF=0.0726;EUR_AF=0.0109;SAS_AF=0.0153;AA=G|||;VT=SNP
6	34158972	rs1759634	A	T	100	PASS	AC=2503;AF=0.4998;AN=5008;NS=2504;DP=15106;EAS_AF=0.5952;AMR_AF=0.3703;AFR_AF=0.4917;EUR_AF=0.4583;SAS_AF=0.547;AA=T|||;VT=SNP
6	34159166	rs1776889	G	T	100	PASS	AC=2990;AF=0.597045;AN=5008;NS=2504;DP=13806;EAS_AF=0.6438;AMR_AF=0.4409;AFR_AF=0.7413;EUR_AF=0.506;SAS_AF=0.5583;AA=T|||;VT=SNP
6	34159310	rs6942256	C	T	100	PASS	AC=1384;AF=0.276358;AN=5008;NS=2504;DP=16640;EAS_AF=0.1062;AMR_AF=0.1542;AFR_AF=0.6989;EUR_AF=0.1531;SAS_AF=0.0941;AA=C|||;VT=SNP
6	34159419	rs6457762	T	C	100	PASS	AC=1466;AF=0.292732;AN=5008;NS=2504;DP=16990;EAS_AF=0.1885;AMR_AF=0.3991;AFR_AF=0.5257;EUR_AF=0.2068;SAS_AF=0.0982;AA=C|||;VT=SNP
6	34159436	rs6457763	T	C	100	PASS	AC=1138;AF=0.227236;AN=5008;NS=2504;DP=16578;EAS_AF=0.1052;AMR_AF=0.1412;AFR_AF=0.5234;EUR_AF=0.1511;SAS_AF=0.092;AA=C|||;VT=SNP
6	34159456	rs6457764	C	A	100	PASS	AC=1085;AF=0.216653;AN=5008;NS=2504;DP=15993;EAS_AF=0.1052;AMR_AF=0.1354;AFR_AF=0.4864;EUR_AF=0.1511;SAS_AF=0.092;AA=A|||;VT=SNP
6	34160945	rs6457765	G	A	100	PASS	AC=1269;AF=0.253395;AN=5008;NS=2504;DP=17386;EAS_AF=0.119;AMR_AF=0.3631;AFR_AF=0.4887;EUR_AF=0.1392;SAS_AF=0.1135;AA=G|||;VT=SNP
```
