## Supplementary material for "Characterization of shared and ancestry-specific signals driving complex traits using multi-ancestry fine-mapping": mesusiecsinfo

```
*************************************************************

  Multiple Ancestry Sum of Single Effect Model (MESuSiE)          

   Visit http://www.xzlab.org/software.html For Update            

            (C) 2022 Boran Gao, Xiang Zhou                        

              GNU General Public License                          

*************************************************************
# Start data processing for sufficient statistics 
# Create MESuSiE object 
# Start data analysis 

# Data analysis is done, and now generates result 

Potential causal SNPs with PIP > 0.5:  chr6:33574746:T:C 

Credible sets for effects: 
$cs
$cs$L1
[1] 1927 1928 1938 1939

$cs$L2
[1] 1931

$cs$L3
 [1] 3808 3810 3818 3822 3823 3824 3835 3846 3847 3848 3856 3865


$cs_category
       L1        L2        L3 
"eur_afr" "eur_afr" "eur_afr" 

$purity
   min.abs.corr mean.abs.corr median.abs.corr
L1     0.985853     0.9938742       0.9934425
L2     1.000000     1.0000000       1.0000000
L3     0.869688     0.9353018       0.9246255

$cs_index
[1] 1 2 3

$coverage
[1] 0.9716486 0.9999901 0.9565270

$requested_coverage
[1] 0.95


 Use MESuSiE_Plot() for visualization
# Total time used for the analysis: 0.48 mins
```
