## Supplementary material for "Characterization of shared and ancestry-specific signals driving complex traits using multi-ancestry fine-mapping": mesusieoutput

```
                 eur          afr      eur_afr
   [1,] 3.079270e-06 3.452064e-07 1.152617e-07
   [2,] 3.019288e-06 3.374404e-07 1.158296e-07
   [3,] 3.149742e-06 3.367127e-07 1.188892e-07
   [4,] 3.074248e-06 3.241126e-07 1.205808e-07
   [5,] 3.208078e-06 3.247960e-07 1.233905e-07
   [6,] 3.089091e-06 3.499364e-07 1.145328e-07
   [7,] 5.054038e-07 2.177040e-07 7.220734e-08
   [8,] 3.012150e-06 3.296224e-07 1.177028e-07
   [9,] 3.414386e-06 3.278119e-07 1.272192e-07
  [10,] 3.024336e-06 3.331046e-07 1.170880e-07
  [11,] 3.469979e-06 2.557307e-07 1.584222e-07
  [12,] 2.964929e-06 3.330815e-07 1.157760e-07
  [13,] 2.876755e-06 3.330739e-07 1.137883e-07
  [14,] 2.944799e-06 3.247890e-07 1.174511e-07
  [15,] 2.627111e-06 3.330847e-07 1.087606e-07
  [16,] 3.104317e-07 6.362343e-07 3.580803e-08
  [17,] 3.059482e-06 3.286317e-07 1.190821e-07
  [18,] 3.066749e-06 3.330289e-07 1.180695e-07
  [19,] 3.387325e-06 2.523617e-07 1.579970e-07
  [20,] 2.945300e-06 3.302583e-07 1.160608e-07
  [21,] 2.935233e-06 3.613929e-07 1.089703e-07
  [22,] 3.233712e-06 3.541520e-07 1.166458e-07
  [23,] 3.074640e-06 3.683259e-07 1.103031e-07
  [24,] 4.399683e-06 3.239685e-07 1.484091e-07
  [25,] 3.638350e-05 1.939319e-07 1.203103e-06
  [26,] 2.876494e-05 1.956239e-07 9.903662e-07
  [27,] 5.325056e-06 2.408436e-07 2.203991e-07
  [28,] 5.509138e-06 2.386705e-07 2.275951e-07
  [29,] 1.438985e-06 1.654192e-07 2.930156e-07
  [30,] 5.417899e-06 2.669444e-07 1.996029e-07
  [31,] 4.913923e-06 3.324584e-07 1.552463e-07
  [32,] 5.603697e-06 2.184602e-07 2.837263e-07
  [33,] 5.547539e-06 1.915366e-07 3.656519e-07
  [34,] 5.283299e-06 2.207916e-07 2.690718e-07
  [35,] 1.173672e-05 2.944335e-07 2.947373e-07
  [36,] 1.183232e-05 2.931102e-07 2.977938e-07
  [37,] 9.734114e-06 3.959932e-07 2.039574e-07
  [38,] 1.207223e-05 2.926609e-07 3.019927e-07
  [39,] 1.199146e-05 2.926156e-07 3.007883e-07
  [40,] 2.330001e-04 2.006871e-07 3.976258e-06
  [41,] 1.549114e-04 2.377917e-07 2.019787e-06
  [42,] 1.169474e-05 2.851203e-07 3.040867e-07
  [43,] 1.004216e-05 3.819873e-07 2.134560e-07
  [44,] 9.551397e-06 3.759769e-07 2.098406e-07
  [45,] 3.351248e-07 4.036891e-07 6.810984e-08
  [46,] 9.548087e-06 3.858114e-07 2.060277e-07
  [47,] 1.135689e-05 3.753419e-07 2.328383e-07
  [48,] 1.158158e-05 3.616805e-07 2.424298e-07
  [49,] 1.289962e-05 2.737559e-07 3.372526e-07
  [50,] 1.147970e-05 3.718357e-07 2.361366e-07
  [51,] 1.310988e-05 3.093655e-07 2.998066e-07
  [52,] 1.215982e-05 3.036884e-07 2.906785e-07
  [53,] 1.180519e-05 3.120170e-07 2.726177e-07
  [54,] 2.255885e-04 2.182107e-07 2.995936e-06
  [55,] 1.438340e-05 3.216985e-07 2.987269e-07
  [56,] 1.148755e-05 3.144752e-07 2.661605e-07
  [57,] 1.252710e-05 3.222341e-07 2.742044e-07
  [58,] 1.112451e-05 3.329308e-07 2.479320e-07
  [59,] 2.366460e-04 2.225589e-07 2.968100e-06
  [60,] 1.074678e-05 3.183165e-07 2.526954e-07
  [61,] 1.156881e-05 3.260748e-07 2.585555e-07
  [62,] 9.878222e-06 3.106177e-07 2.453271e-07
  [63,] 1.014803e-05 3.231498e-07 2.407361e-07
  [64,] 1.013717e-05 3.023319e-07 2.557873e-07
  [65,] 1.080289e-05 3.077694e-07 2.614599e-07
  [66,] 2.157087e-07 3.470933e-07 4.151661e-08
  [67,] 2.543831e-07 1.824278e-07 4.904229e-08
  [68,] 7.593114e-04 2.444624e-07 5.197584e-06
  [69,] 1.613284e-05 3.132390e-07 3.252093e-07
  [70,] 1.822575e-05 3.061631e-07 3.590329e-07
  [71,] 1.495874e-05 3.355383e-07 2.920620e-07
  [72,] 2.695202e-04 1.876466e-07 5.387385e-06
  [73,] 2.637185e-04 1.930818e-07 5.074353e-06
  [74,] 1.004780e-05 3.706226e-07 2.182441e-07
  [75,] 2.872900e-04 1.928464e-07 5.136075e-06
  [76,] 2.634471e-07 9.089780e-07 7.535891e-08
  [77,] 1.312936e-05 2.827652e-07 3.291399e-07
  [78,] 1.092879e-05 3.718450e-07 2.287943e-07
  [79,] 9.997888e-06 3.637403e-07 2.209000e-07
  [80,] 9.113900e-06 2.481725e-07 3.025854e-07
  [81,] 1.028747e-05 3.830983e-07 2.155811e-07
  [82,] 1.262068e-05 2.775445e-07 3.273444e-07
  [83,] 1.411984e-07 6.087920e-07 6.045543e-08
  [84,] 8.173517e-06 2.537163e-07 2.749328e-07
  [85,] 4.602611e-07 2.690316e-07 9.287861e-08
  [86,] 2.572161e-04 1.920900e-07 4.817933e-06
  [87,] 1.912402e-04 2.236539e-07 2.597760e-06
  [88,] 3.113583e-04 1.912103e-07 5.594334e-06
  [89,] 2.470323e-07 6.080809e-07 1.448171e-07
  [90,] 8.309921e-06 2.454360e-07 2.887598e-07
  [91,] 2.074158e-04 2.301315e-07 2.594084e-06
  [92,] 1.250557e-05 3.408891e-07 2.560100e-07
  [93,] 2.087728e-04 2.371236e-07 2.462003e-06
  [94,] 1.976593e-07 3.463648e-07 3.981505e-08
  [95,] 9.684310e-08 1.822968e-07 2.882598e-08
  [96,] 7.998541e-08 2.015295e-07 2.795231e-08
  [97,] 8.133901e-08 1.997529e-07 2.690992e-08
  [98,] 8.373140e-08 2.023415e-07 2.802601e-08
  [99,] 2.578673e-07 2.920413e-07 3.443217e-08
 [100,] 4.514548e-07 7.869778e-07 3.750087e-08
 [101,] 1.716286e-07 2.207284e-07 5.368998e-08
 [102,] 1.371139e-07 3.652132e-07 3.644819e-08
 [103,] 1.436650e-07 3.645753e-07 3.645398e-08
 [104,] 9.874754e-06 2.703206e-07 1.301413e-07
 [105,] 2.808971e-07 3.396351e-07 7.936380e-08
 [106,] 2.533128e-07 3.240143e-07 7.713777e-08
 [107,] 2.252285e-07 1.695789e-07 4.336144e-08
 [108,] 1.402580e-07 4.289972e-07 3.645977e-08
 [109,] 1.491564e-07 4.297838e-07 3.695080e-08
 [110,] 1.678693e-07 2.801563e-07 4.248926e-08
 [111,] 1.634641e-07 2.848414e-07 4.164495e-08
 [112,] 5.760727e-07 2.419256e-07 7.472522e-08
 [113,] 1.058850e-07 2.218712e-07 3.675230e-08
 [114,] 2.670021e-07 3.234062e-07 7.653293e-08
 [115,] 5.170430e-07 1.192847e-06 3.717416e-08
 [116,] 5.173374e-07 1.175979e-06 3.728804e-08
 [117,] 2.942245e-07 2.275763e-07 6.637742e-08
 [118,] 8.216142e-07 2.684702e-07 8.863537e-08
 [119,] 1.280259e-07 2.410287e-07 3.660289e-08
 [120,] 6.113628e-07 1.862974e-07 1.641786e-07
 [121,] 1.263742e-07 2.382206e-07 3.656022e-08
 [122,] 2.412840e-06 1.655829e-07 2.892942e-07
 [123,] 3.048217e-07 2.015180e-07 4.414714e-08
 [124,] 9.147196e-07 2.012674e-07 1.305315e-07
 [125,] 1.202255e-07 2.629703e-07 3.719403e-08
 [126,] 2.782404e-07 3.229054e-07 8.127289e-08
 [127,] 3.102549e-07 5.633226e-07 5.698246e-08
 [128,] 6.362516e-07 3.827373e-07 4.065910e-08
 [129,] 1.325905e-07 3.320289e-07 4.218127e-08
 [130,] 7.897768e-06 3.491806e-07 2.318980e-06
 [131,] 8.322636e-06 2.891085e-07 1.754571e-07
 [132,] 2.911879e-07 2.074209e-07 4.288843e-08
 [133,] 1.312898e-07 3.319614e-07 4.184421e-08
 [134,] 3.094983e-06 3.208248e-07 1.588203e-07
 [135,] 2.989743e-06 3.178527e-07 1.563641e-07
 [136,] 4.617250e-07 3.892273e-07 6.274607e-08
 [137,] 7.125707e-07 2.305800e-07 9.125069e-08
 [138,] 7.169102e-07 2.354643e-07 8.979553e-08
 [139,] 1.898198e-06 1.645323e-07 1.634068e-07
 [140,] 1.304778e-07 1.662026e-07 3.190519e-08
 [141,] 4.030460e-06 6.612707e-07 4.765685e-06
 [142,] 1.139125e-07 2.181569e-07 4.232554e-08
 [143,] 4.280380e-06 3.538319e-07 1.552539e-06
 [144,] 3.516378e-07 1.920993e-07 5.316527e-08
 [145,] 4.157181e-07 2.249806e-07 5.139603e-08
 [146,] 1.982765e-06 3.987188e-07 1.016433e-07
 [147,] 1.951821e-06 3.970654e-07 1.009322e-07
 [148,] 7.582768e-06 2.432675e-07 2.370029e-07
 [149,] 3.098020e-07 1.897030e-07 4.656952e-08
 [150,] 2.849675e-06 1.839056e-07 1.533875e-07
 [151,] 3.926300e-07 2.405007e-07 5.706971e-08
 [152,] 4.212786e-07 2.687873e-07 5.512597e-08
 [153,] 4.298691e-07 2.751428e-07 5.487889e-08
 [154,] 3.985824e-07 2.393435e-07 5.760333e-08
 [155,] 3.210618e-07 4.279260e-07 6.045989e-08
 [156,] 3.062274e-07 3.341659e-07 6.027532e-08
 [157,] 3.232576e-07 4.286988e-07 6.043881e-08
 [158,] 3.183865e-07 4.093656e-07 6.019740e-08
 [159,] 2.782147e-06 2.210359e-07 2.203730e-07
 [160,] 3.442935e-06 2.044976e-07 4.136078e-07
 [161,] 3.056852e-07 3.341927e-07 6.027143e-08
 [162,] 3.869382e-07 2.436344e-07 5.618499e-08
 [163,] 2.986530e-07 3.380359e-07 5.735705e-08
 [164,] 3.142284e-07 4.202880e-07 5.679535e-08
 [165,] 3.180314e-07 3.188427e-07 5.966304e-08
 [166,] 3.222971e-07 3.210223e-07 5.975702e-08
 [167,] 2.788730e-07 3.345758e-07 5.677290e-08
 [168,] 2.792358e-07 3.410256e-07 5.665001e-08
 [169,] 2.230802e-06 1.930700e-07 1.222575e-07
 [170,] 3.627358e-07 2.495514e-07 5.411430e-08
 [171,] 2.106269e-07 1.730132e-07 4.043494e-08
 [172,] 2.768087e-07 1.966469e-07 4.332490e-08
 [173,] 1.704746e-06 3.019678e-07 1.087592e-07
 [174,] 1.252547e-07 2.607048e-07 3.922486e-08
 [175,] 1.327228e-06 2.961817e-07 9.389540e-08
 [176,] 1.342339e-06 2.887015e-07 9.620953e-08
 [177,] 1.328829e-06 2.897992e-07 9.534160e-08
 [178,] 1.200754e-07 2.611950e-07 3.780057e-08
 [179,] 1.322497e-06 2.862532e-07 9.586257e-08
 [180,] 1.240213e-06 2.856887e-07 9.216693e-08
 [181,] 1.264685e-06 3.016715e-07 8.998176e-08
 [182,] 1.240572e-06 2.956020e-07 9.007702e-08
 [183,] 1.208554e-07 2.612887e-07 3.761538e-08
 [184,] 1.143534e-06 2.929458e-07 8.605203e-08
 [185,] 1.351348e-06 2.701257e-07 1.014294e-07
 [186,] 4.185133e-07 3.701430e-07 3.790185e-08
 [187,] 1.396228e-06 2.749128e-07 1.022649e-07
 [188,] 8.751816e-07 3.307297e-07 6.870934e-08
 [189,] 2.126690e-07 5.696299e-07 2.782658e-08
 [190,] 3.520194e-07 3.634976e-07 3.785659e-08
 [191,] 9.754902e-07 1.685307e-07 1.748097e-07
 [192,] 1.412980e-06 2.905570e-07 9.911638e-08
 [193,] 1.361187e-07 2.611184e-07 4.260507e-08
 [194,] 1.442565e-06 2.651248e-07 1.074372e-07
 [195,] 1.485731e-06 2.646734e-07 1.096837e-07
 [196,] 4.609924e-07 3.001157e-07 1.486869e-07
 [197,] 1.341219e-07 2.604347e-07 4.231671e-08
 [198,] 1.916536e-06 2.701234e-07 1.276312e-07
 [199,] 1.707414e-06 2.612635e-07 1.214685e-07
 [200,] 1.809142e-06 2.696659e-07 1.230731e-07
 [201,] 1.788426e-06 2.696659e-07 1.221462e-07
 [202,] 1.401665e-06 2.653358e-07 1.052955e-07
 [203,] 1.509992e-06 2.687479e-07 1.094853e-07
 [204,] 1.480228e-06 2.744837e-07 1.063860e-07
 [205,] 1.476740e-06 2.633625e-07 1.102568e-07
 [206,] 1.587298e-06 2.615584e-07 1.162308e-07
 [207,] 2.490166e-07 3.803381e-07 7.872146e-08
 [208,] 1.637453e-06 2.596594e-07 1.193388e-07
 [209,] 1.642293e-06 2.606747e-07 1.191926e-07
 [210,] 1.649215e-06 2.622138e-07 1.189488e-07
 [211,] 1.638185e-06 1.898261e-07 1.679773e-07
 [212,] 1.595093e-06 2.573681e-07 1.181610e-07
 [213,] 1.612057e-06 2.609314e-07 1.176398e-07
 [214,] 1.541232e-06 2.608516e-07 1.142360e-07
 [215,] 1.673156e-06 2.632107e-07 1.197571e-07
 [216,] 1.673066e-06 2.617587e-07 1.202568e-07
 [217,] 1.756538e-06 2.674625e-07 1.220654e-07
 [218,] 1.590621e-06 2.595132e-07 1.171256e-07
 [219,] 1.649585e-06 2.632173e-07 1.186255e-07
 [220,] 1.556743e-06 2.640376e-07 1.138979e-07
 [221,] 1.633723e-06 2.617656e-07 1.183660e-07
 [222,] 1.614340e-06 2.656590e-07 1.161023e-07
 [223,] 1.527856e-06 2.610743e-07 1.135391e-07
 [224,] 1.584298e-06 2.615007e-07 1.161379e-07
 [225,] 1.542471e-06 2.598076e-07 1.146761e-07
 [226,] 1.557197e-06 2.601891e-07 1.152701e-07
 [227,] 1.509119e-06 2.597050e-07 1.130692e-07
 [228,] 1.495543e-06 2.552941e-07 1.140341e-07
 [229,] 1.588722e-06 2.590794e-07 1.172156e-07
 [230,] 1.585022e-06 2.853224e-07 1.087570e-07
 [231,] 1.491607e-06 2.607130e-07 1.118559e-07
 [232,] 1.459812e-06 2.613602e-07 1.100711e-07
 [233,] 1.523291e-06 2.718322e-07 1.098889e-07
 [234,] 9.468469e-07 2.460123e-07 2.192225e-07
 [235,] 1.489681e-06 2.625189e-07 1.111564e-07
 [236,] 1.520199e-06 2.625189e-07 1.126505e-07
 [237,] 1.499760e-06 2.610399e-07 1.121552e-07
 [238,] 1.537512e-06 2.610399e-07 1.140061e-07
 [239,] 1.486234e-06 2.707667e-07 1.084573e-07
 [240,] 1.476527e-06 2.617020e-07 1.107792e-07
 [241,] 1.536126e-06 2.618314e-07 1.136557e-07
 [242,] 1.556731e-06 2.618314e-07 1.146597e-07
 [243,] 1.553109e-06 2.631927e-07 1.140437e-07
 [244,] 1.512640e-06 2.670527e-07 1.107986e-07
 [245,] 1.432473e-06 2.572925e-07 1.100877e-07
 [246,] 1.459794e-06 2.573765e-07 1.114488e-07
 [247,] 1.511143e-06 2.662732e-07 1.110682e-07
 [248,] 1.653121e-06 2.575129e-07 1.209209e-07
 [249,] 1.673777e-06 2.560397e-07 1.225074e-07
 [250,] 1.546597e-06 2.560441e-07 1.162472e-07
 [251,] 1.615695e-06 2.560696e-07 1.197248e-07
 [252,] 1.420212e-06 2.692533e-07 1.056706e-07
 [253,] 2.644873e-07 3.886338e-07 3.873407e-08
 [254,] 1.570779e-06 2.550169e-07 1.178320e-07
 [255,] 1.943393e-06 2.401402e-07 1.432582e-07
 [256,] 1.940173e-06 2.431813e-07 1.507483e-07
 [257,] 2.073245e-06 2.165809e-07 1.644966e-07
 [258,] 1.797331e-06 2.556698e-07 1.279733e-07
 [259,] 2.213087e-06 2.581697e-07 1.460739e-07
 [260,] 1.490719e-06 2.671398e-07 1.097426e-07
 [261,] 1.526706e-06 2.608253e-07 1.135500e-07
 [262,] 1.517037e-06 2.739730e-07 1.089651e-07
 [263,] 1.618603e-06 2.622583e-07 1.175139e-07
 [264,] 1.532767e-06 2.641952e-07 1.127161e-07
 [265,] 1.496735e-06 2.593513e-07 1.126034e-07
 [266,] 1.450936e-06 2.586153e-07 1.105529e-07
 [267,] 1.448595e-06 2.576495e-07 1.107635e-07
 [268,] 1.540883e-06 2.690093e-07 1.115499e-07
 [269,] 6.141266e-07 1.867039e-07 1.765415e-07
 [270,] 5.939091e-07 1.874243e-07 1.731139e-07
 [271,] 1.546667e-06 2.682113e-07 1.120775e-07
 [272,] 1.531748e-06 2.658770e-07 1.121454e-07
 [273,] 2.494272e-07 4.194348e-07 3.921011e-08
 [274,] 9.876699e-07 2.450944e-07 2.298311e-07
 [275,] 1.596804e-06 2.618990e-07 1.165831e-07
 [276,] 1.568220e-06 2.617128e-07 1.152535e-07
 [277,] 5.926104e-07 1.859922e-07 1.691055e-07
 [278,] 1.535305e-06 2.771372e-07 1.087971e-07
 [279,] 6.120746e-07 1.848612e-07 1.702761e-07
 [280,] 1.456656e-06 2.617786e-07 1.097668e-07
 [281,] 1.521869e-06 2.558890e-07 1.150769e-07
 [282,] 1.476134e-06 2.628515e-07 1.103720e-07
 [283,] 1.456972e-06 2.616597e-07 1.098217e-07
 [284,] 1.563493e-06 2.607361e-07 1.153667e-07
 [285,] 1.528362e-06 2.612266e-07 1.134831e-07
 [286,] 6.151827e-07 1.863733e-07 1.759100e-07
 [287,] 1.600491e-06 2.620362e-07 1.167120e-07
 [288,] 1.638829e-06 2.616968e-07 1.186583e-07
 [289,] 1.583573e-06 2.719243e-07 1.127055e-07
 [290,] 1.635599e-07 2.085634e-07 4.891066e-08
 [291,] 1.522010e-06 2.624196e-07 1.127646e-07
 [292,] 1.500226e-06 2.615607e-07 1.119847e-07
 [293,] 1.443663e-06 2.563818e-07 1.109680e-07
 [294,] 1.326162e-07 2.612304e-07 4.080514e-08
 [295,] 1.441381e-06 2.621765e-07 1.088771e-07
 [296,] 1.389417e-06 2.653682e-07 1.053064e-07
 [297,] 1.471967e-06 2.611983e-07 1.107388e-07
 [298,] 1.432087e-06 2.618994e-07 1.085013e-07
 [299,] 1.513316e-06 2.572601e-07 1.141655e-07
 [300,] 1.507911e-06 2.591539e-07 1.131804e-07
 [301,] 1.504355e-06 2.696821e-07 1.096275e-07
 [302,] 1.512250e-06 2.698844e-07 1.099415e-07
 [303,] 1.525839e-06 2.800312e-07 1.076693e-07
 [304,] 1.544038e-06 2.797244e-07 1.085983e-07
 [305,] 1.540416e-06 2.801844e-07 1.083081e-07
 [306,] 1.382960e-06 2.375950e-07 1.161844e-07
 [307,] 1.373684e-06 2.340860e-07 1.172325e-07
 [308,] 1.399873e-06 2.365459e-07 1.175906e-07
 [309,] 1.505736e-06 1.756235e-07 1.832990e-07
 [310,] 1.585834e-06 2.651927e-07 1.150707e-07
 [311,] 1.566702e-06 2.686367e-07 1.129832e-07
 [312,] 1.696010e-06 1.865504e-07 1.771422e-07
 [313,] 1.675489e-06 2.739975e-07 1.163067e-07
 [314,] 1.606228e-06 2.737218e-07 1.132261e-07
 [315,] 1.659432e-06 2.744827e-07 1.154089e-07
 [316,] 1.536532e-06 2.777407e-07 1.088154e-07
 [317,] 1.556448e-06 2.754990e-07 1.103746e-07
 [318,] 1.511298e-06 2.691972e-07 1.102032e-07
 [319,] 1.502460e-06 2.622038e-07 1.119672e-07
 [320,] 9.679979e-07 2.467391e-07 2.325506e-07
 [321,] 1.608786e-06 2.651267e-07 1.159609e-07
 [322,] 2.468464e-07 3.381592e-07 6.846269e-08
 [323,] 2.675403e-07 3.978316e-07 3.880047e-08
 [324,] 1.526304e-06 2.586478e-07 1.143149e-07
 [325,] 1.413118e-06 2.656364e-07 1.064354e-07
 [326,] 1.507794e-06 2.620895e-07 1.122106e-07
 [327,] 9.877717e-07 2.459222e-07 2.333168e-07
 [328,] 1.528879e-06 2.631956e-07 1.128543e-07
 [329,] 1.492079e-06 2.692154e-07 1.091432e-07
 [330,] 1.482273e-06 2.682919e-07 1.089678e-07
 [331,] 1.620574e-06 2.631132e-07 1.172914e-07
 [332,] 1.572836e-06 2.631701e-07 1.149837e-07
 [333,] 1.626543e-06 2.666764e-07 1.163192e-07
 [334,] 6.103365e-07 1.852858e-07 1.710271e-07
 [335,] 1.536859e-06 2.633289e-07 1.132007e-07
 [336,] 1.472779e-06 2.587260e-07 1.116010e-07
 [337,] 1.415104e-06 2.502283e-07 1.109280e-07
 [338,] 2.703195e-07 2.860661e-07 3.605699e-08
 [339,] 9.319565e-07 2.447926e-07 2.192546e-07
 [340,] 1.506478e-06 2.602040e-07 1.127615e-07
 [341,] 1.540213e-06 2.550806e-07 1.163262e-07
 [342,] 1.662587e-07 2.083549e-07 4.915037e-08
 [343,] 1.576294e-06 2.622144e-07 1.154928e-07
 [344,] 1.632951e-07 2.084858e-07 4.871329e-08
 [345,] 1.622581e-07 2.085494e-07 4.850860e-08
 [346,] 1.515888e-06 2.637397e-07 1.120351e-07
 [347,] 1.539180e-06 2.641951e-07 1.130140e-07
 [348,] 2.857223e-07 3.047213e-07 3.627623e-08
 [349,] 8.798835e-07 2.716281e-07 2.389764e-07
 [350,] 1.524399e-06 2.569847e-07 1.148390e-07
 [351,] 1.558215e-06 2.569038e-07 1.165298e-07
 [352,] 1.754669e-06 2.477864e-07 1.299887e-07
 [353,] 1.584540e-06 2.564123e-07 1.180190e-07
 [354,] 4.055569e-07 2.043496e-07 1.176396e-07
 [355,] 1.481254e-06 2.573371e-07 1.125629e-07
 [356,] 1.514497e-06 2.600415e-07 1.132376e-07
 [357,] 2.965244e-07 3.016659e-07 3.709762e-08
 [358,] 1.655134e-07 2.112798e-07 4.820669e-08
 [359,] 1.522012e-06 2.605807e-07 1.135538e-07
 [360,] 1.557570e-06 2.591481e-07 1.156648e-07
 [361,] 1.523948e-06 2.518686e-07 1.167204e-07
 [362,] 1.351480e-07 2.609832e-07 4.185167e-08
 [363,] 1.319620e-07 2.609748e-07 4.094802e-08
 [364,] 6.106955e-07 1.867588e-07 1.757955e-07
 [365,] 6.055498e-06 2.561430e-07 1.224122e-07
 [366,] 5.756567e-07 1.876841e-07 1.688490e-07
 [367,] 5.875100e-07 1.858486e-07 1.673072e-07
 [368,] 2.785560e-07 4.830944e-07 3.951466e-08
 [369,] 1.517695e-06 2.708757e-07 1.099424e-07
 [370,] 5.929175e-07 1.867454e-07 1.711469e-07
 [371,] 1.516488e-06 2.575037e-07 1.141916e-07
 [372,] 5.936874e-07 1.851737e-07 1.671476e-07
 [373,] 5.914628e-07 1.858230e-07 1.683225e-07
 [374,] 5.757004e-07 1.872050e-07 1.677558e-07
 [375,] 5.744690e-07 1.866317e-07 1.660295e-07
 [376,] 1.603605e-07 2.084494e-07 4.788925e-08
 [377,] 5.799171e-07 1.865845e-07 1.673741e-07
 [378,] 1.459077e-06 2.563733e-07 1.117666e-07
 [379,] 1.522291e-06 2.562031e-07 1.149848e-07
 [380,] 2.816348e-07 2.404234e-07 3.968600e-08
 [381,] 1.151908e-06 2.756308e-07 6.047916e-08
 [382,] 1.602584e-07 2.082712e-07 4.761071e-08
 [383,] 1.391093e-06 2.602402e-07 1.070020e-07
 [384,] 1.625252e-07 2.088320e-07 4.891412e-08
 [385,] 2.717744e-07 4.072297e-07 3.880835e-08
 [386,] 1.004274e-06 2.498960e-07 2.534093e-07
 [387,] 9.168894e-07 2.465669e-07 2.218741e-07
 [388,] 1.511214e-06 2.674667e-07 1.105969e-07
 [389,] 1.540264e-06 2.647869e-07 1.128613e-07
 [390,] 2.968997e-07 3.194276e-07 3.638929e-08
 [391,] 1.172344e-07 2.451834e-07 3.998833e-08
 [392,] 2.940713e-07 3.366680e-07 3.554073e-08
 [393,] 3.196718e-06 4.156134e-07 1.506600e-06
 [394,] 8.968156e-07 2.511386e-07 2.345580e-07
 [395,] 1.575471e-06 2.721545e-07 1.114561e-07
 [396,] 1.349969e-06 1.660684e-07 1.954008e-07
 [397,] 9.229060e-07 2.525978e-07 2.444071e-07
 [398,] 2.803013e-07 1.739990e-07 5.026072e-08
 [399,] 1.654918e-06 1.868329e-07 1.735536e-07
 [400,] 1.592074e-06 1.914962e-07 1.624664e-07
 [401,] 2.944137e-07 3.448177e-07 7.657291e-08
 [402,] 3.062479e-07 2.131618e-07 4.478109e-08
 [403,] 2.722074e-07 4.408730e-07 3.867045e-08
 [404,] 2.078143e-07 2.654282e-07 5.513499e-08
 [405,] 1.341359e-07 2.415043e-07 4.505246e-08
 [406,] 2.664499e-07 4.420556e-07 3.876498e-08
 [407,] 2.212974e-07 3.584474e-07 9.481147e-08
 [408,] 3.084335e-07 2.086877e-07 4.555569e-08
 [409,] 2.036291e-07 3.817231e-07 2.969392e-08
 [410,] 2.877548e-07 2.065359e-07 4.396995e-08
 [411,] 3.008640e-07 2.109498e-07 4.456463e-08
 [412,] 2.547495e-07 4.292781e-07 3.913940e-08
 [413,] 9.468551e-08 3.153731e-07 3.480545e-08
 [414,] 1.268414e-07 2.606879e-07 3.980085e-08
 [415,] 5.013612e-07 3.032155e-07 9.431770e-08
 [416,] 2.843906e-07 2.046471e-07 4.393119e-08
 [417,] 2.855888e-07 2.080534e-07 4.357797e-08
 [418,] 1.059992e-06 2.471125e-07 2.515854e-07
 [419,] 2.253097e-07 3.424742e-07 9.344888e-08
 [420,] 1.133042e-06 2.469203e-07 2.650283e-07
 [421,] 3.110660e-07 4.460802e-07 4.176182e-08
 [422,] 1.207557e-06 1.786734e-07 1.440448e-07
 [423,] 2.795983e-07 1.986695e-07 4.438286e-08
 [424,] 1.190429e-06 2.582436e-07 2.757324e-07
 [425,] 2.965001e-07 2.059296e-07 4.490333e-08
 [426,] 2.933129e-07 2.002377e-07 4.548209e-08
 [427,] 2.880236e-07 2.049243e-07 4.425235e-08
 [428,] 1.590222e-07 2.571080e-07 6.287997e-08
 [429,] 1.456895e-07 5.471768e-07 6.092099e-08
 [430,] 2.958000e-07 2.029126e-07 4.531364e-08
 [431,] 2.995522e-07 2.015913e-07 4.588652e-08
 [432,] 2.553017e-07 3.990528e-07 3.860635e-08
 [433,] 2.871453e-07 2.037911e-07 4.430850e-08
 [434,] 2.911011e-07 2.032434e-07 4.480941e-08
 [435,] 2.789311e-07 2.001283e-07 4.409993e-08
 [436,] 2.825279e-07 2.024237e-07 4.409156e-08
 [437,] 1.291911e-07 2.611602e-07 4.084945e-08
 [438,] 1.031165e-06 2.478971e-07 2.481971e-07
 [439,] 3.746407e-07 1.868840e-07 5.661900e-08
 [440,] 3.659994e-07 1.864776e-07 5.586435e-08
 [441,] 1.296003e-07 3.590013e-07 3.985315e-08
 [442,] 3.599934e-07 1.892871e-07 5.442711e-08
 [443,] 3.717825e-07 1.864765e-07 5.645244e-08
 [444,] 3.682806e-07 1.864765e-07 5.609718e-08
 [445,] 1.470536e-06 1.877222e-07 1.578331e-07
 [446,] 3.728123e-07 3.465838e-07 3.885506e-08
 [447,] 2.855855e-07 3.884047e-07 9.213768e-08
 [448,] 3.713497e-07 1.887063e-07 5.572740e-08
 [449,] 3.923240e-07 1.862459e-07 5.860288e-08
 [450,] 6.130924e-07 1.999058e-07 5.317078e-08
 [451,] 4.158395e-07 1.968406e-07 5.765405e-08
 [452,] 1.482895e-07 2.504563e-07 5.645908e-08
 [453,] 3.431719e-07 3.129636e-07 3.910007e-08
 [454,] 9.415331e-08 3.513544e-07 3.550079e-08
 [455,] 1.233834e-07 2.618946e-07 3.943999e-08
 [456,] 6.339841e-07 2.664735e-07 1.536988e-07
 [457,] 3.648631e-07 1.891391e-07 5.507896e-08
 [458,] 3.824332e-07 3.370923e-07 3.911046e-08
 [459,] 3.507784e-07 1.841675e-07 5.509124e-08
 [460,] 1.530260e-07 2.608166e-07 6.092881e-08
 [461,] 3.724603e-07 3.496952e-07 3.881572e-08
 [462,] 3.559975e-07 1.879679e-07 5.444401e-08
 [463,] 1.258369e-07 3.476901e-07 3.934947e-08
 [464,] 5.694451e-06 2.317990e-07 1.277547e-07
 [465,] 3.218634e-07 1.850975e-07 5.173822e-08
 [466,] 3.405810e-07 1.913445e-07 5.200847e-08
 [467,] 4.329616e-07 2.696019e-07 6.064862e-08
 [468,] 9.314537e-08 3.420985e-07 3.449844e-08
 [469,] 3.061202e-07 1.884918e-07 4.915268e-08
 [470,] 2.511124e-07 3.392853e-07 6.879419e-08
 [471,] 1.651507e-07 2.930451e-07 4.969889e-08
 [472,] 3.485793e-07 1.832376e-07 5.512249e-08
 [473,] 3.336345e-07 1.860778e-07 5.269971e-08
 [474,] 2.765057e-07 3.932996e-07 8.424429e-08
 [475,] 1.183585e-07 2.483333e-07 4.069911e-08
 [476,] 1.187835e-07 2.614728e-07 3.806864e-08
 [477,] 3.471750e-07 1.836725e-07 5.480064e-08
 [478,] 1.212634e-07 2.614840e-07 3.885136e-08
 [479,] 1.510175e-07 2.655036e-07 6.082711e-08
 [480,] 3.417724e-07 1.837489e-07 5.420222e-08
 [481,] 3.455663e-07 1.856227e-07 5.407050e-08
 [482,] 1.545012e-07 2.624746e-07 6.187894e-08
 [483,] 1.500086e-07 5.302821e-07 6.256128e-08
 [484,] 9.991868e-08 5.538999e-07 3.759931e-08
 [485,] 3.408539e-07 1.893620e-07 5.258220e-08
 [486,] 3.750510e-07 3.384150e-07 3.899577e-08
 [487,] 3.845348e-07 3.546219e-07 3.891809e-08
 [488,] 1.222029e-07 2.608162e-07 3.862881e-08
 [489,] 1.129893e-07 2.623464e-07 3.611984e-08
 [490,] 2.199137e-07 3.210224e-07 3.169109e-08
 [491,] 6.169101e-07 2.497336e-07 1.445136e-07
 [492,] 2.227737e-07 2.024322e-07 3.815056e-08
 [493,] 7.729916e-08 3.676493e-07 2.361907e-08
 [494,] 2.275442e-07 3.068947e-07 3.256493e-08
 [495,] 1.928840e-07 6.253671e-07 7.835081e-08
 [496,] 2.204348e-07 3.036729e-07 3.220822e-08
 [497,] 2.664976e-07 2.022286e-07 4.297088e-08
 [498,] 3.688782e-07 3.475025e-07 3.869265e-08
 [499,] 2.408345e-07 1.997402e-07 4.057679e-08
 [500,] 2.214094e-07 3.036941e-07 3.226721e-08
 [501,] 2.384730e-07 1.986100e-07 4.049185e-08
 [502,] 2.546240e-07 3.408990e-07 6.963404e-08
 [503,] 2.296787e-07 3.020800e-07 3.284647e-08
 [504,] 2.480638e-07 3.419073e-07 6.826926e-08
 [505,] 2.461637e-07 3.208287e-07 3.332142e-08
 [506,] 2.418648e-07 3.218445e-07 3.302909e-08
 [507,] 9.264589e-07 1.926857e-07 1.052578e-07
 [508,] 2.497722e-07 3.397651e-07 6.862747e-08
 [509,] 2.215415e-07 2.985619e-07 3.243873e-08
 [510,] 2.494304e-07 3.153862e-07 3.369914e-08
 [511,] 1.190391e-07 2.611098e-07 3.791328e-08
 [512,] 2.813021e-07 3.884078e-07 9.081479e-08
 [513,] 2.351939e-07 3.241581e-07 3.255491e-08
 [514,] 8.197194e-07 2.982611e-07 6.656763e-08
 [515,] 2.248620e-07 2.977512e-07 3.267911e-08
 [516,] 2.423503e-07 3.231918e-07 3.301788e-08
 [517,] 3.001681e-07 3.884065e-07 9.669631e-08
 [518,] 2.415076e-07 3.236435e-07 3.295071e-08
 [519,] 2.339227e-07 3.024302e-07 3.310393e-08
 [520,] 4.532490e-06 3.925585e-07 1.880987e-06
 [521,] 2.474301e-07 3.175509e-07 3.350628e-08
 [522,] 3.147185e-07 2.332791e-07 4.351680e-08
 [523,] 1.633946e-07 2.038858e-07 5.005622e-08
 [524,] 3.842279e-07 4.426707e-07 3.710274e-08
 [525,] 2.190163e-07 3.125938e-07 3.185785e-08
 [526,] 3.643513e-07 4.329208e-07 3.649481e-08
 [527,] 1.596988e-07 3.172929e-07 4.737235e-08
 [528,] 4.341368e-07 2.622005e-07 6.173416e-08
 [529,] 3.656056e-07 3.578553e-07 3.865089e-08
 [530,] 2.012982e-07 2.664226e-07 5.274616e-08
 [531,] 1.994338e-07 3.475740e-07 7.178338e-08
 [532,] 3.699245e-07 3.644199e-07 3.863041e-08
 [533,] 2.001733e-07 3.253680e-07 7.148801e-08
 [534,] 3.810884e-07 3.606579e-07 3.878186e-08
 [535,] 2.832038e-07 3.884041e-07 9.138769e-08
 [536,] 1.980088e-07 3.131631e-07 5.781089e-08
 [537,] 1.381986e-07 2.101204e-07 4.436834e-08
 [538,] 3.578614e-07 3.615927e-07 3.841550e-08
 [539,] 3.812905e-07 3.564568e-07 3.884482e-08
 [540,] 2.496628e-07 3.466266e-07 6.814198e-08
 [541,] 1.243205e-07 3.300386e-07 3.977681e-08
 [542,] 1.227321e-07 3.395358e-07 3.919594e-08
 [543,] 1.990815e-07 3.156985e-07 5.768496e-08
 [544,] 2.005827e-07 3.141083e-07 5.813114e-08
 [545,] 2.774103e-07 4.605747e-07 3.942884e-08
 [546,] 2.035474e-07 3.522305e-07 6.468947e-08
 [547,] 2.160812e-07 3.122662e-07 6.353072e-08
 [548,] 2.030357e-07 3.169136e-07 5.605734e-08
 [549,] 3.626121e-07 3.586128e-07 3.862103e-08
 [550,] 1.440843e-07 4.654527e-07 5.654927e-08
 [551,] 3.606886e-07 3.581685e-07 3.860075e-08
 [552,] 1.971362e-07 3.077993e-07 5.609166e-08
 [553,] 2.030770e-07 3.065843e-07 5.851899e-08
 [554,] 3.707083e-07 4.141241e-07 1.744243e-07
 [555,] 1.888600e-07 3.453458e-07 5.969568e-08
 [556,] 1.887215e-07 3.452232e-07 5.952859e-08
 [557,] 2.936943e-07 6.082159e-07 1.633460e-07
 [558,] 1.891741e-07 3.453474e-07 5.979019e-08
 [559,] 1.889440e-07 3.453457e-07 5.972021e-08
 [560,] 1.884757e-07 3.450753e-07 5.957743e-08
 [561,] 1.889416e-07 3.455698e-07 5.984063e-08
 [562,] 2.909224e-07 3.441526e-07 7.625808e-08
 [563,] 1.895256e-07 3.455770e-07 6.002656e-08
 [564,] 2.600757e-07 3.848311e-07 8.995320e-08
 [565,] 1.071091e-07 3.408243e-07 3.892444e-08
 [566,] 1.325988e-07 4.521114e-07 5.144379e-08
 [567,] 2.851256e-07 2.834965e-07 9.715357e-08
 [568,] 1.047063e-07 1.910568e-07 3.143550e-08
 [569,] 1.106535e-07 1.921642e-07 3.207412e-08
 [570,] 2.574618e-07 2.751952e-07 6.183943e-08
 [571,] 3.619600e-07 6.002039e-07 2.064267e-07
 [572,] 2.442877e-07 2.849954e-07 7.626987e-08
 [573,] 2.670240e-07 2.847519e-07 8.250386e-08
 [574,] 3.107063e-07 2.847048e-07 9.324862e-08
 [575,] 2.750898e-07 2.844936e-07 8.416680e-08
 [576,] 8.930541e-08 2.892632e-07 3.109845e-08
 [577,] 2.707512e-07 2.844791e-07 8.285013e-08
 [578,] 2.618863e-07 2.779975e-07 8.007567e-08
 [579,] 2.995927e-07 2.766050e-07 9.329887e-08
 [580,] 3.096068e-07 2.711239e-07 1.043097e-07
 [581,] 1.102241e-07 2.044575e-07 3.029970e-08
 [582,] 1.842627e-05 2.300559e-07 1.856521e-06
 [583,] 3.427600e-07 2.777899e-07 1.080227e-07
 [584,] 3.415142e-07 2.782929e-07 1.085355e-07
 [585,] 3.681216e-07 2.781962e-07 1.163290e-07
 [586,] 3.498457e-07 2.785072e-07 1.114196e-07
 [587,] 1.084842e-07 2.006618e-07 3.036445e-08
 [588,] 3.611735e-07 2.783151e-07 1.147213e-07
 [589,] 1.313273e-07 1.838618e-07 4.600358e-08
 [590,] 1.463938e-07 1.744921e-07 3.678478e-08
 [591,] 1.134595e-07 1.975600e-07 3.195755e-08
 [592,] 1.783184e-05 2.258417e-07 2.144728e-06
 [593,] 3.672654e-07 2.832878e-07 1.227528e-07
 [594,] 3.507521e-07 2.821503e-07 1.160842e-07
 [595,] 2.912679e-07 2.742321e-07 1.001713e-07
 [596,] 3.537134e-07 2.805950e-07 1.152208e-07
 [597,] 3.639613e-07 2.817730e-07 1.199347e-07
 [598,] 3.709185e-07 2.816397e-07 1.220136e-07
 [599,] 3.648604e-07 2.816863e-07 1.201213e-07
 [600,] 3.954649e-07 2.796768e-07 1.266755e-07
 [601,] 3.625055e-07 2.844662e-07 1.222165e-07
 [602,] 3.556281e-07 2.839178e-07 1.194169e-07
 [603,] 3.578763e-07 2.843668e-07 1.205864e-07
 [604,] 3.592546e-07 2.813803e-07 1.179109e-07
 [605,] 3.612560e-07 2.823593e-07 1.196422e-07
 [606,] 1.665884e-05 2.259949e-07 2.216931e-06
 [607,] 1.335153e-07 2.015338e-07 3.603409e-08
 [608,] 2.983140e-07 2.746183e-07 1.028561e-07
 [609,] 3.583889e-07 2.818364e-07 1.182120e-07
 [610,] 3.545241e-07 2.809204e-07 1.158987e-07
 [611,] 3.562628e-07 2.797826e-07 1.149745e-07
 [612,] 3.917705e-07 1.817812e-07 1.106093e-07
 [613,] 3.563350e-07 2.817377e-07 1.174412e-07
 [614,] 9.456558e-08 1.791274e-07 2.738130e-08
 [615,] 2.815871e-06 3.180496e-07 7.066263e-08
 [616,] 1.864864e-05 2.261233e-07 2.404566e-06
 [617,] 9.086272e-08 2.451601e-07 2.877701e-08
 [618,] 4.965716e-07 2.839002e-07 1.663061e-07
 [619,] 4.900703e-07 2.846201e-07 1.651388e-07
 [620,] 1.642670e-05 2.260888e-07 2.212964e-06
 [621,] 3.633495e-07 2.804255e-07 1.181875e-07
 [622,] 3.627027e-07 2.796841e-07 1.169646e-07
 [623,] 3.044409e-07 2.775347e-07 1.064260e-07
 [624,] 3.021391e-07 2.775180e-07 1.056132e-07
 [625,] 3.713061e-07 2.807298e-07 1.210965e-07
 [626,] 9.126456e-08 2.377705e-07 2.835993e-08
 [627,] 9.013250e-08 2.217831e-07 2.821764e-08
 [628,] 2.092299e-07 1.924139e-07 5.600658e-08
 [629,] 1.640017e-05 2.260932e-07 2.226216e-06
 [630,] 1.482694e-07 3.883611e-07 4.741292e-08
 [631,] 2.082292e-07 1.922755e-07 5.598478e-08
 [632,] 2.057520e-07 1.922379e-07 5.551087e-08
 [633,] 5.281884e-07 1.891411e-07 1.590644e-07
 [634,] 3.619954e-07 2.807616e-07 1.181445e-07
 [635,] 2.009187e-07 1.925869e-07 5.384660e-08
 [636,] 3.913944e-07 2.816290e-07 1.285999e-07
 [637,] 2.137086e-07 1.924587e-07 5.699137e-08
 [638,] 2.966034e-07 2.793489e-07 1.047405e-07
 [639,] 3.773911e-07 2.806598e-07 1.229317e-07
 [640,] 2.861995e-07 2.610864e-07 8.604906e-08
 [641,] 8.263661e-08 1.683963e-07 2.525037e-08
 [642,] 1.773282e-07 3.942886e-07 6.110428e-08
 [643,] 9.210231e-08 2.320698e-07 2.845701e-08
 [644,] 1.477193e-07 1.683048e-07 3.657646e-08
 [645,] 3.640319e-07 2.820914e-07 1.204797e-07
 [646,] 1.533255e-05 2.262847e-07 2.267597e-06
 [647,] 2.751125e-07 2.682536e-07 8.765635e-08
 [648,] 8.300375e-08 1.684297e-07 2.538225e-08
 [649,] 8.485204e-08 1.683465e-07 2.575767e-08
 [650,] 2.424896e-07 2.873764e-07 7.534525e-08
 [651,] 1.008387e-07 1.782938e-07 2.994571e-08
 [652,] 5.743692e-07 2.305156e-07 1.372427e-07
 [653,] 9.500098e-08 2.260375e-07 2.912548e-08
 [654,] 1.456547e-07 4.694095e-07 4.079117e-08
 [655,] 9.400880e-08 2.274183e-07 2.886297e-08
 [656,] 9.380539e-08 1.808559e-07 2.883106e-08
 [657,] 7.601681e-08 1.692347e-07 2.345726e-08
 [658,] 1.291408e-07 2.915402e-07 4.440155e-08
 [659,] 8.978398e-08 2.126040e-07 2.837994e-08
 [660,] 9.480721e-08 2.254644e-07 2.915858e-08
 [661,] 9.461697e-08 2.264533e-07 2.903245e-08
 [662,] 9.155737e-08 2.171741e-07 2.846338e-08
 [663,] 3.100882e-07 4.962043e-07 7.593448e-08
 [664,] 1.632364e-07 2.018211e-07 4.392829e-08
 [665,] 1.581435e-07 2.022003e-07 4.262001e-08
 [666,] 1.658737e-07 2.008203e-07 4.502317e-08
 [667,] 1.640199e-07 2.017887e-07 4.411934e-08
 [668,] 1.236657e-07 1.814633e-07 3.769317e-08
 [669,] 9.443964e-08 2.252381e-07 2.909250e-08
 [670,] 6.010871e-07 2.304649e-07 1.426689e-07
 [671,] 1.003542e-07 1.784850e-07 2.966813e-08
 [672,] 9.416498e-08 2.261392e-07 2.895722e-08
 [673,] 9.363047e-08 2.263391e-07 2.884173e-08
 [674,] 7.592473e-08 1.692672e-07 2.343002e-08
 [675,] 9.455212e-08 2.275332e-07 2.896717e-08
 [676,] 5.888709e-07 2.305427e-07 1.407260e-07
 [677,] 9.442961e-08 2.265068e-07 2.899117e-08
 [678,] 9.090616e-08 2.171714e-07 2.832919e-08
 [679,] 9.438581e-08 2.261714e-07 2.900075e-08
 [680,] 9.390692e-08 2.557239e-07 3.112181e-08
 [681,] 2.455317e-07 3.687954e-07 5.423305e-08
 [682,] 1.196445e-07 5.688234e-07 4.739788e-08
 [683,] 8.041922e-08 2.011707e-07 2.531420e-08
 [684,] 2.466478e-07 3.669239e-07 5.452359e-08
 [685,] 8.469048e-08 1.953167e-07 2.427165e-08
 [686,] 8.051236e-08 2.003023e-07 2.536525e-08
 [687,] 2.234872e-07 2.869870e-07 6.861096e-08
 [688,] 2.489037e-07 3.623270e-07 5.520483e-08
 [689,] 2.484417e-07 3.615199e-07 5.520221e-08
 [690,] 8.044129e-08 1.998457e-07 2.530161e-08
 [691,] 6.116886e-07 2.300033e-07 1.401547e-07
 [692,] 8.051161e-08 2.004322e-07 2.537224e-08
 [693,] 7.844825e-08 1.692979e-07 2.395440e-08
 [694,] 1.233185e-07 5.636174e-07 4.937336e-08
 [695,] 2.442374e-07 3.603350e-07 5.464951e-08
 [696,] 8.043354e-08 2.006427e-07 2.530942e-08
 [697,] 7.863983e-08 1.938582e-07 2.340648e-08
 [698,] 7.864766e-08 1.692979e-07 2.398112e-08
 [699,] 7.917293e-08 1.943856e-07 2.346577e-08
 [700,] 2.208031e-07 2.869819e-07 6.789968e-08
 [701,] 2.540475e-07 3.596483e-07 5.619717e-08
 [702,] 8.060898e-08 2.005235e-07 2.544156e-08
 [703,] 8.050195e-08 2.009920e-07 2.538302e-08
 [704,] 8.043499e-08 2.005733e-07 2.531060e-08
 [705,] 8.052956e-08 2.008667e-07 2.539642e-08
 [706,] 1.451456e-07 3.850660e-07 4.314730e-08
 [707,] 5.729133e-07 2.300365e-07 1.332883e-07
 [708,] 3.887489e-07 2.826675e-07 7.479940e-08
 [709,] 8.044563e-08 2.008155e-07 2.532641e-08
 [710,] 1.416009e-07 2.811656e-07 4.075392e-08
 [711,] 8.045844e-08 2.000350e-07 2.529423e-08
 [712,] 9.035044e-08 2.079506e-07 2.847088e-08
 [713,] 2.466972e-07 3.226836e-07 7.767336e-08
 [714,] 8.041627e-08 2.022545e-07 2.533209e-08
 [715,] 8.045150e-08 2.000168e-07 2.531420e-08
 [716,] 1.396827e-07 2.811656e-07 4.037762e-08
 [717,] 1.934124e-07 3.174206e-07 4.748448e-08
 [718,] 2.432797e-07 3.661533e-07 5.407905e-08
 [719,] 7.619699e-08 1.926027e-07 2.324171e-08
 [720,] 2.037241e-07 3.173366e-07 4.917083e-08
 [721,] 7.814843e-08 1.692365e-07 2.389875e-08
 [722,] 7.779288e-08 1.671656e-07 2.391770e-08
 [723,] 1.010410e-07 1.869829e-07 2.842147e-08
 [724,] 9.819247e-08 2.460358e-07 3.234029e-08
 [725,] 8.498873e-08 2.024864e-07 2.656060e-08
 [726,] 2.342052e-07 3.223603e-07 7.156462e-08
 [727,] 2.331802e-07 1.623069e-07 5.998095e-08
 [728,] 7.921575e-08 1.692413e-07 2.416555e-08
 [729,] 8.488701e-08 2.024703e-07 2.652142e-08
 [730,] 8.197597e-08 2.022442e-07 2.585564e-08
 [731,] 7.492009e-08 1.733748e-07 2.307238e-08
 [732,] 7.681447e-08 1.946192e-07 2.328119e-08
 [733,] 1.435365e-07 2.760329e-07 4.165689e-08
 [734,] 7.672294e-08 1.917441e-07 2.330314e-08
 [735,] 7.673106e-08 1.906354e-07 2.331278e-08
 [736,] 7.970374e-08 1.948769e-07 2.352544e-08
 [737,] 1.451033e-07 2.796686e-07 4.158487e-08
 [738,] 7.667450e-08 1.925146e-07 2.328909e-08
 [739,] 7.899995e-08 1.944627e-07 2.344119e-08
 [740,] 2.038524e-07 3.097005e-07 4.984892e-08
 [741,] 6.143408e-07 2.450505e-07 1.194688e-07
 [742,] 7.896088e-08 1.692700e-07 2.406866e-08
 [743,] 1.980578e-07 3.177492e-07 4.821274e-08
 [744,] 1.963861e-07 3.180728e-07 4.791543e-08
 [745,] 1.956367e-07 3.198364e-07 4.766566e-08
 [746,] 2.009258e-07 3.179808e-07 4.865812e-08
 [747,] 2.241283e-07 2.869824e-07 6.885951e-08
 [748,] 5.977775e-07 2.299388e-07 1.365282e-07
 [749,] 1.083905e-07 2.404746e-07 3.802121e-08
 [750,] 1.980914e-07 3.177492e-07 4.821821e-08
 [751,] 2.342093e-07 3.629397e-07 5.293276e-08
 [752,] 1.981312e-07 3.177492e-07 4.822469e-08
 [753,] 6.289420e-07 2.299606e-07 1.412752e-07
 [754,] 1.075929e-07 2.429967e-07 3.799357e-08
 [755,] 7.912118e-08 1.692506e-07 2.412564e-08
 [756,] 1.079355e-07 2.443616e-07 3.827285e-08
 [757,] 7.883415e-07 2.237310e-07 1.545495e-07
 [758,] 1.550754e-07 2.800054e-07 4.356456e-08
 [759,] 2.363873e-07 3.710349e-07 5.272606e-08
 [760,] 1.051670e-07 3.006236e-07 3.210464e-08
 [761,] 1.056577e-07 2.980630e-07 3.215839e-08
 [762,] 1.052456e-07 2.986888e-07 3.211986e-08
 [763,] 2.340011e-07 3.439308e-07 5.450985e-08
 [764,] 7.850552e-08 1.692989e-07 2.393613e-08
 [765,] 1.065553e-07 2.430001e-07 3.759205e-08
 [766,] 1.054751e-07 2.984258e-07 3.214069e-08
 [767,] 1.393916e-07 2.799882e-07 4.040793e-08
 [768,] 2.387163e-07 3.525474e-07 5.455656e-08
 [769,] 1.048098e-07 3.010520e-07 3.207675e-08
 [770,] 1.072520e-07 3.019190e-07 3.228498e-08
 [771,] 1.962003e-07 2.932773e-07 5.836461e-08
 [772,] 1.040609e-07 3.045223e-07 3.202798e-08
 [773,] 1.049791e-07 2.956761e-07 3.211681e-08
 [774,] 1.052021e-07 2.987218e-07 3.211523e-08
 [775,] 1.056682e-07 2.965839e-07 3.216792e-08
 [776,] 1.060155e-07 2.995789e-07 3.217944e-08
 [777,] 1.062326e-07 2.976204e-07 3.221296e-08
 [778,] 2.828547e-07 3.936514e-07 7.414151e-08
 [779,] 1.060132e-07 2.960704e-07 3.220602e-08
 [780,] 1.055450e-07 2.105464e-07 3.272719e-08
 [781,] 1.955450e-07 2.975495e-07 5.352609e-08
 [782,] 9.883894e-08 2.310161e-07 3.268179e-08
 [783,] 6.053846e-07 2.353597e-07 1.231219e-07
 [784,] 1.543817e-07 1.634005e-07 3.915321e-08
 [785,] 1.549824e-07 1.632354e-07 3.930823e-08
 [786,] 6.035493e-07 2.276540e-07 1.565871e-07
 [787,] 8.309294e-08 1.587190e-07 2.515988e-08
 [788,] 1.355994e-07 2.035621e-07 3.236289e-08
 [789,] 1.453987e-07 2.809068e-07 4.154900e-08
 [790,] 8.710403e-08 2.312511e-07 2.956233e-08
 [791,] 5.341523e-07 1.605323e-07 1.184810e-07
 [792,] 3.072872e-07 1.714169e-07 7.867968e-08
 [793,] 1.033247e-07 1.643342e-07 2.752730e-08
 [794,] 4.468129e-07 1.692363e-07 1.316534e-07
 [795,] 1.368957e-07 2.874054e-07 3.943680e-08
 [796,] 3.238195e-07 1.967576e-07 1.160248e-07
 [797,] 2.449666e-07 1.605471e-07 6.504570e-08
 [798,] 4.658173e-07 1.881919e-07 1.529009e-07
 [799,] 1.888067e-07 3.320785e-07 5.282730e-08
 [800,] 8.491256e-08 2.662981e-07 2.921456e-08
 [801,] 1.845971e-07 2.866525e-07 5.851918e-08
 [802,] 1.824267e-07 2.870850e-07 5.722631e-08
 [803,] 1.846873e-07 2.877699e-07 5.848676e-08
 [804,] 1.905617e-07 2.877067e-07 6.021461e-08
 [805,] 1.532919e-07 1.773216e-07 4.201756e-08
 [806,] 1.200467e-07 2.314689e-07 4.585602e-08
 [807,] 1.391368e-07 1.794888e-07 3.772272e-08
 [808,] 2.181693e-07 1.745463e-07 7.411697e-08
 [809,] 1.287357e-07 2.231788e-07 4.800415e-08
 [810,] 1.276070e-07 2.504410e-07 5.165709e-08
 [811,] 1.233396e-07 2.521065e-07 4.987251e-08
 [812,] 1.244565e-07 2.484723e-07 4.998214e-08
 [813,] 1.297965e-07 2.477431e-07 5.242094e-08
 [814,] 1.099815e-07 2.442172e-07 4.286436e-08
 [815,] 1.881815e-07 2.866909e-07 5.960842e-08
 [816,] 1.284210e-07 2.443277e-07 5.125861e-08
 [817,] 1.281902e-07 2.409197e-07 5.069549e-08
 [818,] 1.481734e-07 1.815967e-07 3.791877e-08
 [819,] 1.270354e-07 2.373731e-07 4.969319e-08
 [820,] 2.330685e-07 3.249342e-07 6.099584e-08
 [821,] 1.990684e-07 2.791099e-07 5.924078e-08
 [822,] 2.026875e-07 2.877250e-07 6.528930e-08
 [823,] 1.249223e-07 2.386465e-07 4.894020e-08
 [824,] 1.224321e-07 2.430425e-07 4.839895e-08
 [825,] 1.250605e-07 2.359752e-07 4.863771e-08
 [826,] 1.889579e-07 2.878891e-07 5.814910e-08
 [827,] 2.020625e-07 2.920963e-07 6.644454e-08
 [828,] 1.236868e-07 2.387123e-07 4.839876e-08
 [829,] 1.236369e-07 2.355005e-07 4.794721e-08
 [830,] 1.263675e-07 2.385856e-07 4.956995e-08
 [831,] 2.150884e-07 2.638098e-07 6.835418e-08
 [832,] 1.882320e-07 2.875280e-07 6.055947e-08
 [833,] 1.271581e-07 2.370172e-07 4.969645e-08
 [834,] 1.259635e-07 2.386292e-07 4.939676e-08
 [835,] 1.424659e-07 3.766122e-07 4.288936e-08
 [836,] 1.227155e-07 2.391479e-07 4.803369e-08
 [837,] 1.755889e-07 2.894306e-07 5.722311e-08
 [838,] 1.235541e-07 2.370300e-07 4.812595e-08
 [839,] 8.499582e-08 2.609974e-07 2.911831e-08
 [840,] 1.255666e-07 2.417062e-07 4.963542e-08
 [841,] 2.139244e-07 1.628658e-07 5.772344e-08
 [842,] 1.234762e-07 2.377452e-07 4.818661e-08
 [843,] 1.222559e-07 2.391610e-07 4.783275e-08
 [844,] 1.267228e-07 2.371657e-07 4.952722e-08
 [845,] 1.224705e-07 2.412120e-07 4.818981e-08
 [846,] 1.231412e-07 2.391114e-07 4.821647e-08
 [847,] 1.229292e-07 2.393243e-07 4.815401e-08
 [848,] 1.234626e-07 2.397290e-07 4.844124e-08
 [849,] 1.240006e-07 2.396294e-07 4.866681e-08
 [850,] 1.251017e-07 2.372711e-07 4.882953e-08
 [851,] 1.414096e-07 4.765825e-07 4.013949e-08
 [852,] 8.906402e-08 2.402213e-07 2.872617e-08
 [853,] 1.808221e-07 2.869293e-07 5.793862e-08
 [854,] 8.941834e-07 1.629954e-07 2.297079e-07
 [855,] 1.868772e-07 2.882962e-07 6.508711e-08
 [856,] 8.652600e-08 2.932406e-07 3.051187e-08
 [857,] 8.827740e-08 2.964915e-07 3.152390e-08
 [858,] 8.452023e-08 2.655374e-07 2.890270e-08
 [859,] 8.503932e-08 2.618239e-07 2.916815e-08
 [860,] 8.923202e-08 2.398679e-07 2.891273e-08
 [861,] 8.505634e-08 2.651526e-07 2.928324e-08
 [862,] 8.517445e-08 2.731581e-07 2.955482e-08
 [863,] 3.175437e-07 3.040851e-07 6.679509e-08
 [864,] 8.409245e-08 2.654302e-07 2.857351e-08
 [865,] 8.477791e-08 2.634553e-07 2.903322e-08
 [866,] 3.298572e-07 3.062275e-07 6.768384e-08
 [867,] 8.453190e-08 2.662808e-07 2.893805e-08
 [868,] 8.573619e-08 3.513199e-07 3.020225e-08
 [869,] 2.872024e-06 2.208665e-07 9.952863e-08
 [870,] 8.480233e-08 2.648649e-07 2.908246e-08
 [871,] 8.452786e-07 1.637528e-07 2.217025e-07
 [872,] 2.285067e-07 1.829752e-07 4.810002e-08
 [873,] 1.662618e-07 1.614556e-07 4.943142e-08
 [874,] 8.450033e-08 2.619003e-07 2.879719e-08
 [875,] 2.249655e-07 1.836758e-07 4.729327e-08
 [876,] 1.781154e-07 2.865085e-07 5.633304e-08
 [877,] 8.439722e-08 2.637781e-07 2.876824e-08
 [878,] 8.860406e-08 2.659761e-07 3.150407e-08
 [879,] 1.474729e-07 1.592729e-07 4.175478e-08
 [880,] 8.911734e-08 2.422940e-07 2.885405e-08
 [881,] 2.273674e-07 1.848176e-07 4.726554e-08
 [882,] 2.015026e-07 1.861952e-07 4.345556e-08
 [883,] 2.644839e-07 1.883024e-07 5.227743e-08
 [884,] 1.360529e-07 1.633694e-07 4.014602e-08
 [885,] 1.381013e-07 1.595197e-07 3.975515e-08
 [886,] 2.068299e-07 1.835953e-07 4.458411e-08
 [887,] 8.950188e-08 2.531226e-07 2.931819e-08
 [888,] 8.920444e-08 2.392246e-07 2.884565e-08
 [889,] 2.346437e-07 1.808503e-07 4.999506e-08
 [890,] 2.297007e-07 1.854465e-07 4.740113e-08
 [891,] 2.286526e-07 1.840492e-07 4.770228e-08
 [892,] 2.330797e-07 1.821132e-07 4.906987e-08
 [893,] 1.283889e-07 1.604677e-07 3.623113e-08
 [894,] 8.940751e-08 2.360565e-07 2.871562e-08
 [895,] 2.428807e-07 1.796003e-07 5.197457e-08
 [896,] 3.149471e-07 3.917051e-07 8.588666e-08
 [897,] 8.893460e-08 2.401084e-07 2.846385e-08
 [898,] 2.165121e-07 1.836116e-07 4.606793e-08
 [899,] 1.474814e-07 1.593599e-07 4.168625e-08
 [900,] 2.333937e-07 1.832208e-07 4.871878e-08
 [901,] 1.872515e-07 1.641535e-07 5.358729e-08
 [902,] 2.334738e-07 1.837395e-07 4.854615e-08
 [903,] 1.763824e-07 2.888896e-07 6.153533e-08
 [904,] 2.433767e-07 1.849815e-07 4.954767e-08
 [905,] 1.508893e-07 1.590658e-07 4.206934e-08
 [906,] 1.439041e-07 1.591923e-07 4.072449e-08
 [907,] 1.226028e-07 6.303467e-07 5.068303e-08
 [908,] 1.743533e-07 2.893741e-07 5.679979e-08
 [909,] 8.893934e-08 2.392581e-07 2.844547e-08
 [910,] 2.336103e-07 4.041538e-07 9.257697e-08
 [911,] 1.830906e-07 2.870999e-07 5.867414e-08
 [912,] 2.352042e-07 1.838841e-07 4.874693e-08
 [913,] 2.327085e-07 1.847588e-07 4.805269e-08
 [914,] 8.892681e-08 2.404720e-07 2.846553e-08
 [915,] 8.895300e-08 2.386551e-07 2.849945e-08
 [916,] 8.892307e-08 2.398006e-07 2.840675e-08
 [917,] 2.481706e-07 1.893296e-07 4.859907e-08
 [918,] 1.824732e-07 2.898157e-07 5.959562e-08
 [919,] 2.334951e-07 1.824929e-07 4.902723e-08
 [920,] 1.489254e-07 1.593410e-07 4.221946e-08
 [921,] 1.477147e-07 1.592074e-07 4.168743e-08
 [922,] 1.473053e-07 1.591963e-07 4.156299e-08
 [923,] 8.894605e-08 2.389634e-07 2.848860e-08
 [924,] 1.879282e-07 2.888354e-07 6.065381e-08
 [925,] 1.779787e-07 2.893741e-07 5.795165e-08
 [926,] 2.311943e-07 1.825390e-07 4.866667e-08
 [927,] 2.405293e-07 1.853075e-07 4.901562e-08
 [928,] 1.482932e-07 1.591186e-07 4.164322e-08
 [929,] 2.301872e-07 1.843264e-07 4.783832e-08
 [930,] 1.863767e-07 2.893949e-07 6.062802e-08
 [931,] 1.462297e-07 1.592369e-07 4.137375e-08
 [932,] 1.467964e-07 1.591075e-07 4.127478e-08
 [933,] 1.490930e-07 1.590885e-07 4.173663e-08
 [934,] 1.457242e-07 1.591434e-07 4.108737e-08
 [935,] 1.440984e-07 1.590490e-07 4.045880e-08
 [936,] 1.466413e-07 1.591815e-07 4.138429e-08
 [937,] 8.892329e-08 2.423392e-07 2.847031e-08
 [938,] 8.894187e-08 2.338358e-07 2.817601e-08
 [939,] 2.364963e-07 1.860262e-07 4.818650e-08
 [940,] 8.893734e-08 2.360604e-07 2.836327e-08
 [941,] 8.893082e-08 2.361968e-07 2.833262e-08
 [942,] 8.894776e-08 2.375622e-07 2.828109e-08
 [943,] 2.151074e-07 1.841478e-07 4.565852e-08
 [944,] 9.068544e-08 2.347576e-07 2.783873e-08
 [945,] 8.906100e-08 2.331777e-07 2.842195e-08
 [946,] 8.902024e-08 2.394536e-07 2.861001e-08
 [947,] 2.029557e-07 2.575948e-07 5.197565e-08
 [948,] 2.399309e-07 1.821545e-07 5.013438e-08
 [949,] 2.378592e-07 1.844472e-07 4.891945e-08
 [950,] 1.352773e-07 1.590794e-07 3.836411e-08
 [951,] 2.336078e-07 1.849267e-07 4.813070e-08
 [952,] 1.951510e-07 1.639308e-07 5.437509e-08
 [953,] 8.031084e-07 2.694845e-07 1.195579e-07
 [954,] 2.459268e-07 1.837197e-07 5.038189e-08
 [955,] 2.371653e-07 1.849155e-07 4.866055e-08
 [956,] 2.354896e-07 1.838367e-07 4.879778e-08
 [957,] 1.489597e-07 3.710449e-07 4.528735e-08
 [958,] 1.114423e-07 2.993596e-07 3.806854e-08
 [959,] 1.989524e-07 1.852207e-07 4.307697e-08
 [960,] 2.349441e-07 1.828657e-07 4.910111e-08
 [961,] 9.290496e-08 2.331197e-07 2.931991e-08
 [962,] 2.473041e-07 1.833418e-07 5.074875e-08
 [963,] 2.479494e-07 1.859534e-07 4.985648e-08
 [964,] 1.402923e-07 4.645280e-07 4.009032e-08
 [965,] 2.466583e-07 1.845143e-07 5.019439e-08
 [966,] 2.363171e-07 1.845254e-07 4.866949e-08
 [967,] 2.477093e-07 1.847700e-07 5.024798e-08
 [968,] 2.093881e-07 1.827777e-07 4.530790e-08
 [969,] 2.319289e-07 1.828930e-07 4.865180e-08
 [970,] 1.807050e-07 2.869296e-07 5.776261e-08
 [971,] 1.884729e-07 1.643556e-07 5.333477e-08
 [972,] 6.508702e-07 1.720660e-07 1.145850e-07
 [973,] 8.340962e-07 1.583738e-07 1.913886e-07
 [974,] 7.186272e-07 2.329867e-07 1.359839e-07
 [975,] 1.448292e-07 3.763065e-07 4.393560e-08
 [976,] 2.457257e-07 3.976876e-07 9.669917e-08
 [977,] 9.199652e-08 2.426913e-07 3.063954e-08
 [978,] 1.756465e-07 1.604333e-07 5.036831e-08
 [979,] 1.694610e-07 2.868676e-07 5.436100e-08
 [980,] 8.122218e-07 1.586985e-07 1.895862e-07
 [981,] 7.569529e-07 1.579857e-07 1.720977e-07
 [982,] 1.739455e-07 2.869345e-07 5.563928e-08
 [983,] 1.916439e-07 1.592957e-07 5.238895e-08
 [984,] 9.157609e-08 2.393334e-07 3.028692e-08
 [985,] 1.572434e-07 1.591376e-07 4.388672e-08
 [986,] 1.796633e-07 1.593321e-07 4.953966e-08
 [987,] 1.702855e-07 1.772334e-07 3.684118e-08
 [988,] 1.810226e-07 1.590198e-07 4.923810e-08
 [989,] 1.281900e-07 6.482953e-07 5.441278e-08
 [990,] 1.796491e-07 1.588347e-07 4.783457e-08
 [991,] 1.848429e-07 1.588460e-07 4.905003e-08
 [992,] 1.808439e-07 1.589583e-07 4.908661e-08
 [993,] 1.894949e-07 1.628718e-07 5.653010e-08
 [994,] 1.891869e-07 1.611572e-07 5.472512e-08
 [995,] 1.870224e-07 1.612402e-07 5.424204e-08
 [996,] 1.911136e-07 1.618110e-07 5.593735e-08
 [997,] 1.937499e-07 1.613936e-07 5.617109e-08
 [998,] 1.932024e-07 1.609421e-07 5.548871e-08
 [999,] 2.592002e-07 1.740304e-07 6.478483e-08
[1000,] 9.336440e-08 2.370532e-07 3.100355e-08
[1001,] 1.855389e-07 1.615022e-07 5.414465e-08
[1002,] 1.970053e-07 1.613118e-07 5.688619e-08
[1003,] 9.148775e-08 2.207972e-07 2.948959e-08
[1004,] 2.536355e-07 1.651929e-07 7.566317e-08
[1005,] 1.928767e-07 2.952881e-07 5.320911e-08
[1006,] 1.885928e-07 2.932797e-07 5.258969e-08
[1007,] 2.821017e-07 3.885590e-07 7.913955e-08
[1008,] 1.896412e-07 1.608530e-07 5.443546e-08
[1009,] 7.403256e-07 2.324470e-07 1.389097e-07
[1010,] 8.681039e-08 3.399307e-07 3.097144e-08
[1011,] 2.455333e-07 1.738840e-07 5.829486e-08
[1012,] 8.655385e-08 3.314001e-07 3.060048e-08
[1013,] 1.202414e-07 6.899739e-07 5.027723e-08
[1014,] 1.003918e-06 1.572658e-07 2.011904e-07
[1015,] 7.863089e-07 2.158665e-07 1.800250e-07
[1016,] 1.844777e-07 2.929626e-07 5.164773e-08
[1017,] 1.355896e-07 4.177837e-07 3.928445e-08
[1018,] 1.686925e-07 3.339623e-07 5.589448e-08
[1019,] 3.062848e-07 2.128531e-07 7.092238e-08
[1020,] 2.158005e-07 1.628730e-07 5.725355e-08
[1021,] 1.909167e-07 1.645872e-07 5.829049e-08
[1022,] 3.013029e-07 3.076576e-07 6.479522e-08
[1023,] 2.411085e-07 1.767580e-07 5.432516e-08
[1024,] 1.529859e-07 3.594527e-07 4.756914e-08
[1025,] 1.931771e-07 2.906770e-07 5.419311e-08
[1026,] 1.971734e-07 1.599836e-07 5.500771e-08
[1027,] 2.380232e-07 1.755859e-07 5.486324e-08
[1028,] 2.019989e-07 1.625728e-07 5.343888e-08
[1029,] 1.790781e-07 1.594024e-07 4.960078e-08
[1030,] 1.814024e-07 1.595262e-07 5.044343e-08
[1031,] 3.303377e-07 2.839283e-07 7.042143e-08
[1032,] 2.387681e-07 1.754903e-07 5.474137e-08
[1033,] 1.708582e-07 1.596464e-07 4.803728e-08
[1034,] 2.241082e-07 1.597508e-07 5.757135e-08
[1035,] 1.326499e-07 2.211997e-07 3.233794e-08
[1036,] 1.909983e-07 2.976546e-07 5.195678e-08
[1037,] 1.814719e-07 2.963241e-07 4.998980e-08
[1038,] 1.931079e-07 2.958475e-07 5.275142e-08
[1039,] 8.354556e-07 2.337573e-07 1.492568e-07
[1040,] 8.695691e-07 1.579631e-07 1.650263e-07
[1041,] 2.621748e-07 2.718725e-07 7.647017e-08
[1042,] 1.773604e-07 2.712581e-07 5.447031e-08
[1043,] 1.332950e-06 1.573027e-07 2.574634e-07
[1044,] 2.279001e-07 1.758978e-07 5.249287e-08
[1045,] 1.990335e-07 3.016753e-07 5.307737e-08
[1046,] 2.360376e-07 1.753459e-07 5.441416e-08
[1047,] 8.604423e-07 2.335695e-07 1.532789e-07
[1048,] 8.223874e-07 2.398005e-07 1.355053e-07
[1049,] 1.889893e-07 2.979811e-07 5.166865e-08
[1050,] 1.417421e-07 2.021508e-07 3.393807e-08
[1051,] 1.876256e-07 3.033613e-07 5.032808e-08
[1052,] 1.926513e-07 3.006285e-07 5.183024e-08
[1053,] 1.124785e-07 2.135948e-07 3.121824e-08
[1054,] 2.605918e-07 2.129541e-07 4.528737e-08
[1055,] 1.095516e-07 1.660179e-07 2.807834e-08
[1056,] 1.911721e-07 3.003869e-07 5.181693e-08
[1057,] 1.327397e-07 1.601009e-07 3.378162e-08
[1058,] 8.240112e-08 1.832510e-07 2.569707e-08
[1059,] 1.014363e-07 1.742595e-07 2.646298e-08
[1060,] 8.214139e-08 1.835947e-07 2.569447e-08
[1061,] 8.262828e-08 1.832453e-07 2.574449e-08
[1062,] 8.258846e-08 1.831425e-07 2.569900e-08
[1063,] 8.283805e-08 1.837704e-07 2.595708e-08
[1064,] 1.668288e-07 2.436840e-07 4.736823e-08
[1065,] 8.352510e-08 1.833313e-07 2.605513e-08
[1066,] 8.117237e-08 1.981547e-07 2.658234e-08
[1067,] 1.595926e-07 1.634009e-07 4.541117e-08
[1068,] 8.282933e-08 1.927285e-07 2.668702e-08
[1069,] 9.256841e-08 2.157016e-07 2.959108e-08
[1070,] 8.451022e-08 3.471650e-07 2.839067e-08
[1071,] 1.504131e-07 1.918236e-07 3.579272e-08
[1072,] 1.654356e-07 3.016780e-07 5.390235e-08
[1073,] 8.240734e-08 1.961517e-07 2.689119e-08
[1074,] 9.272308e-08 2.106209e-07 2.931202e-08
[1075,] 8.890177e-08 2.290160e-07 2.723622e-08
[1076,] 9.239673e-08 2.237699e-07 2.999377e-08
[1077,] 1.575751e-07 3.107925e-07 5.348875e-08
[1078,] 1.593937e-07 1.633987e-07 4.549226e-08
[1079,] 9.258704e-08 2.125008e-07 2.938996e-08
[1080,] 8.842151e-08 2.250685e-07 2.729777e-08
[1081,] 8.762673e-08 2.262550e-07 2.716961e-08
[1082,] 1.472269e-07 1.643618e-07 4.388400e-08
[1083,] 8.858653e-08 2.732331e-07 3.148466e-08
[1084,] 2.840054e-06 2.095376e-07 1.096246e-07
[1085,] 1.690281e-07 1.671526e-07 5.138986e-08
[1086,] 2.757772e-06 2.086917e-07 1.088298e-07
[1087,] 1.540013e-07 1.664976e-07 4.713374e-08
[1088,] 1.616649e-07 1.635876e-07 4.710301e-08
[1089,] 1.479573e-07 1.652022e-07 4.474929e-08
[1090,] 1.625812e-07 1.671867e-07 4.953778e-08
[1091,] 8.886276e-08 3.498822e-07 3.252437e-08
[1092,] 1.641302e-07 1.635100e-07 4.867647e-08
[1093,] 8.334306e-08 4.827549e-07 2.841516e-08
[1094,] 3.326260e-07 2.415217e-07 8.420576e-08
[1095,] 1.513103e-07 4.908137e-07 6.578921e-08
[1096,] 2.263150e-07 1.791452e-07 7.838953e-08
[1097,] 4.213379e-06 2.056977e-07 1.249890e-07
[1098,] 3.862842e-07 2.807119e-07 7.468037e-08
[1099,] 3.073563e-07 2.180299e-07 9.903818e-08
[1100,] 8.128322e-08 2.501425e-07 2.488441e-08
[1101,] 1.399589e-07 1.906867e-07 4.127963e-08
[1102,] 8.108479e-08 2.531722e-07 2.492803e-08
[1103,] 3.636192e-07 2.771421e-07 7.340969e-08
[1104,] 7.329416e-08 1.654108e-07 2.250932e-08
[1105,] 8.671600e-08 3.917605e-07 2.722383e-08
[1106,] 2.341338e-07 2.429617e-07 5.545430e-08
[1107,] 8.426077e-08 3.865718e-07 2.895357e-08
[1108,] 1.295237e-07 3.499693e-07 4.013246e-08
[1109,] 7.821096e-08 2.182021e-07 2.799180e-08
[1110,] 2.179223e-07 1.716926e-07 5.564329e-08
[1111,] 7.736009e-08 2.156883e-07 2.735494e-08
[1112,] 7.807462e-08 2.063455e-07 2.735783e-08
[1113,] 3.085783e-07 2.662498e-07 7.418110e-08
[1114,] 8.333211e-08 3.684612e-07 2.777299e-08
[1115,] 1.042415e-07 1.720293e-07 3.092618e-08
[1116,] 2.299701e-07 1.716877e-07 7.141105e-08
[1117,] 7.837485e-08 1.596338e-07 2.429129e-08
[1118,] 7.714227e-08 1.578258e-07 2.350536e-08
[1119,] 8.339172e-08 3.677255e-07 2.764579e-08
[1120,] 3.561226e-06 1.967456e-07 1.265550e-07
[1121,] 8.436611e-08 3.751498e-07 2.927652e-08
[1122,] 1.441467e-07 3.466304e-07 4.589079e-08
[1123,] 2.534345e-07 3.156268e-07 6.264204e-08
[1124,] 1.357719e-07 3.541617e-07 4.145771e-08
[1125,] 8.592592e-08 2.553866e-07 2.411067e-08
[1126,] 1.107050e-07 3.162214e-07 3.868118e-08
[1127,] 8.384619e-08 2.615605e-07 2.379332e-08
[1128,] 1.109739e-07 3.126713e-07 3.864936e-08
[1129,] 8.419564e-08 3.855174e-07 2.885374e-08
[1130,] 3.288836e-07 2.731839e-07 7.335650e-08
[1131,] 3.727476e-07 2.852455e-07 7.211956e-08
[1132,] 1.115073e-07 3.154452e-07 3.895567e-08
[1133,] 1.063337e-07 3.028608e-07 3.612704e-08
[1134,] 1.092156e-07 3.064051e-07 3.752895e-08
[1135,] 1.114002e-07 3.171202e-07 3.902338e-08
[1136,] 2.374921e-06 2.567494e-07 7.989717e-08
[1137,] 1.113010e-07 3.164442e-07 3.893538e-08
[1138,] 1.083585e-07 3.028784e-07 3.693197e-08
[1139,] 1.068957e-07 3.087125e-07 3.677138e-08
[1140,] 1.292290e-07 6.125992e-07 5.369176e-08
[1141,] 1.667467e-07 2.724185e-07 5.598494e-08
[1142,] 1.120113e-07 6.301758e-07 4.355379e-08
[1143,] 1.356642e-07 3.484901e-07 4.184041e-08
[1144,] 1.955622e-07 4.488228e-07 5.315300e-08
[1145,] 8.321185e-08 7.275109e-07 2.611017e-08
[1146,] 8.346255e-08 3.933414e-07 2.771306e-08
[1147,] 4.444320e-06 2.061082e-07 1.339657e-07
[1148,] 2.767487e-07 4.641437e-07 8.015950e-08
[1149,] 1.874805e-07 4.607530e-07 5.263703e-08
[1150,] 3.925912e-07 1.753589e-07 1.038121e-07
[1151,] 2.957818e-07 2.692140e-07 7.203067e-08
[1152,] 4.664200e-06 2.149550e-07 1.273906e-07
[1153,] 8.188954e-08 2.450482e-07 2.959501e-08
[1154,] 8.394738e-08 3.619979e-07 2.710339e-08
[1155,] 1.150383e-07 6.176378e-07 4.533099e-08
[1156,] 2.987956e-07 2.696418e-07 7.214525e-08
[1157,] 8.404577e-08 1.121840e-06 3.063775e-08
[1158,] 3.450845e-06 2.033766e-07 1.230933e-07
[1159,] 2.979487e-07 2.678274e-07 7.279965e-08
[1160,] 4.076218e-07 3.300475e-07 2.235129e-07
[1161,] 2.551351e-07 2.529490e-07 5.539275e-08
[1162,] 5.872167e-07 1.759027e-07 1.751508e-07
[1163,] 1.937886e-07 4.364591e-07 5.315420e-08
[1164,] 3.160007e-07 2.828480e-07 7.133452e-08
[1165,] 5.412161e-07 6.188118e-07 3.153009e-07
[1166,] 1.491927e-07 6.124545e-07 6.964422e-08
[1167,] 1.345817e-07 6.240157e-07 5.709634e-08
[1168,] 1.947554e-07 4.404354e-07 5.316901e-08
[1169,] 8.434825e-08 3.813591e-07 2.921509e-08
[1170,] 1.177258e-07 3.701238e-07 2.896275e-08
[1171,] 9.286560e-07 1.641890e-07 1.991313e-07
[1172,] 3.646578e-07 2.614862e-07 1.189358e-07
[1173,] 4.256590e-07 1.803600e-07 1.411568e-07
[1174,] 2.678577e-07 4.682127e-07 7.794830e-08
[1175,] 7.956845e-07 1.756037e-07 2.283278e-07
[1176,] 1.947541e-07 3.921071e-07 5.363913e-08
[1177,] 2.952403e-07 2.795780e-07 7.093381e-08
[1178,] 1.937778e-07 3.856346e-07 5.366604e-08
[1179,] 4.471338e-07 2.197748e-07 1.952374e-07
[1180,] 9.602577e-07 1.829935e-07 2.961674e-07
[1181,] 1.810128e-07 3.779953e-07 5.287018e-08
[1182,] 2.479783e-07 2.767532e-07 6.862616e-08
[1183,] 1.989532e-07 2.429747e-07 6.214655e-08
[1184,] 4.161517e-07 2.521652e-07 9.394852e-08
[1185,] 3.158926e-07 2.864802e-07 7.099176e-08
[1186,] 1.353264e-07 6.570101e-07 5.861014e-08
[1187,] 3.869022e-07 8.355859e-07 7.147258e-08
[1188,] 8.651048e-08 4.142134e-07 3.397033e-08
[1189,] 1.508944e-07 7.148443e-07 6.949205e-08
[1190,] 3.455154e-07 2.722024e-07 1.166835e-07
[1191,] 3.523319e-07 3.951421e-07 1.726697e-07
[1192,] 1.418385e-07 7.492897e-07 6.464143e-08
[1193,] 8.465312e-08 2.054632e-07 2.568359e-08
[1194,] 1.882918e-07 3.801395e-07 6.076227e-08
[1195,] 1.340711e-07 7.674333e-07 6.007310e-08
[1196,] 2.027918e-07 5.542462e-07 1.027015e-07
[1197,] 1.421166e-07 7.497421e-07 6.482962e-08
[1198,] 3.315053e-07 2.904137e-07 7.023689e-08
[1199,] 2.812050e-07 1.745406e-07 7.969553e-08
[1200,] 1.778036e-07 3.366807e-07 5.458459e-08
[1201,] 1.690756e-06 1.917589e-07 3.111303e-07
[1202,] 3.178807e-07 2.994855e-07 7.016871e-08
[1203,] 3.316861e-07 3.005381e-07 7.004042e-08
[1204,] 2.982383e-07 3.652105e-07 1.373363e-07
[1205,] 3.318249e-07 2.986391e-07 7.004544e-08
[1206,] 1.520490e-07 1.800308e-07 4.027824e-08
[1207,] 3.317516e-07 2.956993e-07 7.006654e-08
[1208,] 3.069478e-07 2.147869e-07 1.284368e-07
[1209,] 2.560032e-07 1.772157e-07 6.749444e-08
[1210,] 2.397785e-07 2.909850e-07 6.428992e-08
[1211,] 8.432744e-08 2.203798e-07 2.626144e-08
[1212,] 3.254022e-07 3.034074e-07 7.006683e-08
[1213,] 1.332182e-07 1.805738e-07 3.631082e-08
[1214,] 1.095159e-07 2.110412e-07 3.136906e-08
[1215,] 3.193904e-07 3.030789e-07 7.018700e-08
[1216,] 8.414877e-08 2.223068e-07 2.661411e-08
[1217,] 1.320016e-06 2.007195e-07 9.769473e-08
[1218,] 3.068830e-07 3.055599e-07 7.074261e-08
[1219,] 1.007815e-07 5.662195e-07 2.943143e-08
[1220,] 1.566178e-07 5.811367e-07 4.307675e-08
[1221,] 1.878574e-07 4.571180e-07 7.588953e-08
[1222,] 1.200033e-07 4.263223e-07 4.099645e-08
[1223,] 3.582270e-07 4.346860e-07 1.549515e-07
[1224,] 3.088639e-07 4.115643e-07 1.231709e-07
[1225,] 7.364174e-08 2.636647e-07 2.344729e-08
[1226,] 7.645950e-07 4.306887e-07 9.198191e-08
[1227,] 7.464325e-08 2.254625e-06 2.868997e-08
[1228,] 3.399337e-07 4.115643e-07 1.370645e-07
[1229,] 7.444344e-08 1.828477e-07 2.356637e-08
[1230,] 2.974642e-07 4.176549e-07 1.144062e-07
[1231,] 7.310618e-08 6.207903e-07 2.748289e-08
[1232,] 8.225927e-07 4.134637e-07 9.742213e-08
[1233,] 1.652189e-07 1.836790e-06 2.520928e-08
[1234,] 7.667926e-08 9.427953e-06 3.302537e-08
[1235,] 3.291553e-07 3.270003e-06 4.821972e-07
[1236,] 2.044652e-07 6.454867e-07 8.938267e-08
[1237,] 6.355603e-07 5.403884e-07 4.401465e-07
[1238,] 2.978158e-07 6.784481e-07 2.337942e-07
[1239,] 5.122511e-07 6.584845e-07 3.901352e-07
[1240,] 2.031164e-07 2.187606e-07 4.061487e-08
[1241,] 5.885135e-07 5.323568e-07 3.975979e-07
[1242,] 7.313290e-08 1.600532e-07 2.243681e-08
[1243,] 2.105219e-07 2.315091e-07 4.026381e-08
[1244,] 1.912005e-07 3.939411e-07 6.932426e-08
[1245,] 2.044969e-07 6.586181e-07 8.754111e-08
[1246,] 8.406044e-07 5.965618e-07 5.884415e-07
[1247,] 6.086261e-07 4.305214e-07 2.761553e-07
[1248,] 6.845091e-07 5.158315e-07 4.629831e-07
[1249,] 2.046196e-07 6.559426e-07 8.642169e-08
[1250,] 2.046148e-07 6.371428e-07 8.528789e-08
[1251,] 5.325618e-07 4.213513e-07 2.313753e-07
[1252,] 2.949919e-07 5.996584e-07 1.699164e-07
[1253,] 2.044268e-07 6.266682e-07 8.813598e-08
[1254,] 7.033363e-07 5.244416e-07 4.830878e-07
[1255,] 2.044166e-07 6.371428e-07 8.691631e-08
[1256,] 1.982877e-07 1.603320e-07 4.720082e-08
[1257,] 1.338876e-06 3.384901e-07 4.454019e-07
[1258,] 2.157994e-07 6.732932e-07 3.182662e-08
[1259,] 5.377544e-07 4.688016e-07 3.268878e-07
[1260,] 2.209606e-07 2.317402e-07 4.187377e-08
[1261,] 2.585350e-07 6.337393e-07 1.740667e-07
[1262,] 2.170550e-07 2.256962e-07 4.172830e-08
[1263,] 2.582164e-07 6.491896e-07 1.768578e-07
[1264,] 2.588906e-07 6.320295e-07 1.741788e-07
[1265,] 2.894406e-07 6.022465e-07 1.611659e-07
[1266,] 2.300701e-07 2.179616e-07 4.443863e-08
[1267,] 2.548652e-07 6.346933e-07 1.696809e-07
[1268,] 2.560831e-07 5.925842e-07 1.630039e-07
[1269,] 2.582557e-07 4.867902e-07 8.985880e-08
[1270,] 1.879722e-07 1.590046e-07 4.679698e-08
[1271,] 4.160543e-07 1.769520e-07 7.018982e-08
[1272,] 2.055163e-07 6.340750e-07 2.835847e-08
[1273,] 2.489049e-07 4.956245e-07 7.688495e-08
[1274,] 2.242030e-07 2.262240e-07 4.261590e-08
[1275,] 2.763375e-07 5.940185e-07 1.867981e-07
[1276,] 7.367968e-08 1.592341e-07 2.254284e-08
[1277,] 2.555732e-07 6.203145e-07 1.681183e-07
[1278,] 2.228602e-07 7.680122e-07 3.160937e-08
[1279,] 2.587909e-07 5.820581e-07 1.638841e-07
[1280,] 2.533140e-07 6.101068e-07 1.634361e-07
[1281,] 2.011312e-07 1.585843e-07 5.022684e-08
[1282,] 2.585939e-07 6.062342e-07 1.688505e-07
[1283,] 2.587303e-07 6.034554e-07 1.684187e-07
[1284,] 2.475413e-07 6.238660e-07 8.019936e-08
[1285,] 2.521845e-07 5.864445e-07 1.571836e-07
[1286,] 2.644395e-07 6.100966e-07 1.766339e-07
[1287,] 7.412196e-08 2.184798e-07 2.282074e-08
[1288,] 1.052719e-06 3.583079e-07 3.726416e-07
[1289,] 6.606864e-07 4.909224e-07 4.289387e-07
[1290,] 2.305255e-07 6.156064e-07 1.376279e-07
[1291,] 6.478702e-07 5.130329e-07 4.333965e-07
[1292,] 2.306288e-07 5.867591e-07 1.333511e-07
[1293,] 2.316215e-07 5.662433e-07 1.312970e-07
[1294,] 2.540143e-07 4.174737e-07 9.656864e-08
[1295,] 6.906776e-07 5.144274e-07 4.666850e-07
[1296,] 2.301977e-07 5.801438e-07 1.317514e-07
[1297,] 8.593786e-07 6.131567e-07 6.143990e-07
[1298,] 2.326099e-07 5.913285e-07 1.364894e-07
[1299,] 6.740488e-07 5.062098e-07 4.487693e-07
[1300,] 2.317108e-07 5.881206e-07 1.349033e-07
[1301,] 2.315176e-07 4.660888e-07 1.140562e-07
[1302,] 2.436733e-07 2.621395e-07 4.191351e-08
[1303,] 6.564891e-07 3.882794e-07 3.461530e-07
[1304,] 2.339945e-07 4.703633e-07 1.171493e-07
[1305,] 2.706403e-07 5.574564e-07 1.302373e-07
[1306,] 2.282740e-07 4.652341e-07 1.109800e-07
[1307,] 2.276236e-07 4.896627e-07 1.141401e-07
[1308,] 2.320673e-07 3.028145e-07 7.246912e-08
[1309,] 5.623592e-07 7.056061e-07 5.436467e-08
[1310,] 3.262231e-07 2.784651e-07 1.208066e-07
[1311,] 1.950496e-07 7.201707e-07 9.833306e-08
[1312,] 7.446503e-08 1.667707e-07 2.282163e-08
[1313,] 2.219448e-07 5.883963e-07 1.061352e-07
[1314,] 2.233751e-07 6.400870e-07 1.162937e-07
[1315,] 2.227692e-07 6.317020e-07 1.137844e-07
[1316,] 2.141969e-07 1.458413e-06 1.771862e-07
[1317,] 1.162318e-07 1.823957e-07 3.160850e-08
[1318,] 2.140689e-07 1.456566e-06 1.636920e-07
[1319,] 2.150389e-07 1.717937e-06 1.871390e-07
[1320,] 2.153769e-07 1.515171e-06 1.800930e-07
[1321,] 1.242150e-07 4.718171e-07 4.467881e-08
[1322,] 9.798309e-08 3.468252e-07 2.349647e-08
[1323,] 2.488066e-07 3.951367e-07 1.375367e-07
[1324,] 2.167470e-07 1.145335e-06 1.587528e-07
[1325,] 2.597359e-07 5.037600e-07 1.598650e-07
[1326,] 5.054010e-07 4.122971e-07 2.105662e-07
[1327,] 1.711012e-06 3.629224e-07 6.300674e-07
[1328,] 9.538668e-08 3.269536e-07 2.339277e-08
[1329,] 9.192371e-08 2.738837e-07 2.346713e-08
[1330,] 5.043206e-07 2.941224e-07 1.746065e-07
[1331,] 1.260567e-07 4.681215e-07 4.578228e-08
[1332,] 9.643486e-08 3.493500e-07 2.333066e-08
[1333,] 1.250280e-07 4.681215e-07 4.513295e-08
[1334,] 1.008571e-07 1.560861e-07 2.900091e-08
[1335,] 5.489176e-07 3.055981e-07 2.054770e-07
[1336,] 3.070379e-07 4.136857e-07 1.482326e-07
[1337,] 7.819621e-08 4.929895e-07 2.526374e-08
[1338,] 2.309177e-07 2.013267e-07 7.680360e-08
[1339,] 1.083855e-07 4.106177e-07 2.390813e-08
[1340,] 2.299973e-07 2.234150e-07 5.622752e-08
[1341,] 3.249470e-07 3.227255e-07 1.226911e-07
[1342,] 1.081494e-07 3.699235e-07 2.415474e-08
[1343,] 2.402300e-06 6.418287e-07 2.350911e-06
[1344,] 5.151422e-07 1.672034e-06 5.774872e-08
[1345,] 2.327097e-07 3.555639e-07 6.926737e-08
[1346,] 8.706231e-08 4.006795e-07 2.274637e-08
[1347,] 2.248609e-07 2.290112e-07 5.515355e-08
[1348,] 1.452174e-07 2.859220e-07 5.996881e-08
[1349,] 2.707861e-07 2.433623e-07 7.788133e-08
[1350,] 9.666670e-08 2.074870e-07 2.384966e-08
[1351,] 1.086705e-07 3.692785e-07 2.420590e-08
[1352,] 1.073244e-07 3.727440e-07 2.406147e-08
[1353,] 9.563700e-08 3.623214e-07 2.320645e-08
[1354,] 1.036730e-07 2.871337e-07 2.498026e-08
[1355,] 1.360511e-07 2.764196e-07 6.178433e-08
[1356,] 3.888141e-07 1.085620e-06 6.181108e-07
[1357,] 7.964546e-08 4.867232e-07 2.803763e-08
[1358,] 7.979502e-08 4.814934e-07 2.814074e-08
[1359,] 9.849412e-08 2.566873e-07 2.327774e-08
[1360,] 4.213725e-07 1.256324e-06 7.959608e-07
[1361,] 1.008684e-07 1.629978e-06 2.231065e-08
[1362,] 1.027999e-07 1.702697e-06 2.227366e-08
[1363,] 2.832714e-07 2.789186e-07 9.160172e-08
[1364,] 9.674210e-08 2.384230e-06 2.294003e-08
[1365,] 2.800008e-07 3.809712e-07 9.732972e-08
[1366,] 4.132278e-07 1.323982e-06 8.132831e-07
[1367,] 7.970976e-08 4.861099e-07 2.810092e-08
[1368,] 4.153322e-07 1.242518e-06 7.704349e-07
[1369,] 1.200418e-07 3.542817e-07 2.542821e-08
[1370,] 1.198994e-07 3.656976e-07 2.533405e-08
[1371,] 1.522182e-07 1.997712e-07 3.966083e-08
[1372,] 1.191106e-07 5.533520e-07 2.413437e-08
[1373,] 1.118854e-07 7.311759e-07 2.226863e-08
[1374,] 1.136095e-07 8.025698e-07 2.224207e-08
[1375,] 1.141773e-07 2.701119e-06 2.232566e-08
[1376,] 4.475439e-07 1.695384e-06 1.161575e-06
[1377,] 1.156294e-07 2.930944e-07 2.560838e-08
[1378,] 5.034096e-07 4.093062e-07 2.066045e-07
[1379,] 1.089811e-07 7.745675e-07 2.216162e-08
[1380,] 1.084570e-07 3.068907e-07 2.465464e-08
[1381,] 1.097067e-07 7.765576e-07 2.217253e-08
[1382,] 4.849068e-07 4.138813e-07 1.911047e-07
[1383,] 9.605666e-07 2.809512e-07 2.925099e-07
[1384,] 4.647564e-07 1.312211e-06 9.571676e-07
[1385,] 1.172509e-07 2.285048e-06 2.218628e-08
[1386,] 1.363354e-07 5.233497e-07 2.572712e-08
[1387,] 1.126311e-07 3.936748e-06 2.255979e-08
[1388,] 2.238372e-06 2.690364e-07 2.333323e-07
[1389,] 9.825398e-07 2.794378e-07 2.698307e-07
[1390,] 1.274829e-07 4.968145e-07 4.732417e-08
[1391,] 2.723097e-07 2.840764e-07 7.480375e-08
[1392,] 2.760926e-07 2.838330e-07 7.535854e-08
[1393,] 1.570167e-06 4.931942e-07 1.087954e-06
[1394,] 9.249444e-08 7.636529e-07 4.282087e-08
[1395,] 1.333976e-07 2.876514e-07 3.510244e-08
[1396,] 5.666555e-06 3.516897e-07 1.785678e-06
[1397,] 8.934865e-08 2.246018e-07 3.099135e-08
[1398,] 9.780039e-08 6.062671e-07 4.408725e-08
[1399,] 5.159507e-06 3.530175e-07 1.661654e-06
[1400,] 1.182654e-07 2.262336e-07 3.845938e-08
[1401,] 1.269849e-07 2.345339e-07 3.636463e-08
[1402,] 4.095022e-07 5.273216e-07 3.762183e-08
[1403,] 4.510790e-06 3.194082e-07 2.044217e-07
[1404,] 2.074223e-06 2.411987e-07 1.531440e-07
[1405,] 5.666426e-06 3.515226e-07 1.773321e-06
[1406,] 5.758149e-06 3.506189e-07 1.767170e-06
[1407,] 8.636216e-07 1.785510e-07 1.222429e-07
[1408,] 1.363878e-07 4.374398e-07 5.057027e-08
[1409,] 1.367214e-07 4.489459e-07 5.120289e-08
[1410,] 1.379235e-07 4.596515e-07 5.226688e-08
[1411,] 1.296128e-07 2.339710e-07 3.672289e-08
[1412,] 9.035135e-05 1.834793e-07 3.343158e-06
[1413,] 5.014600e-06 3.520464e-07 1.593964e-06
[1414,] 9.670260e-08 2.343610e-07 3.262335e-08
[1415,] 1.392869e-07 2.512842e-07 5.371046e-08
[1416,] 1.824114e-06 5.408388e-07 1.430959e-06
[1417,] 5.855638e-06 3.514194e-07 1.826653e-06
[1418,] 3.881720e-07 3.659972e-07 1.653815e-07
[1419,] 8.455374e-07 3.031692e-07 3.396844e-07
[1420,] 7.366980e-07 8.312981e-07 8.677971e-08
[1421,] 1.073384e-07 4.682750e-07 4.776193e-08
[1422,] 6.031765e-06 2.016332e-07 4.038195e-07
[1423,] 2.927514e-06 4.903747e-07 2.036687e-06
[1424,] 3.444929e-06 6.860530e-07 1.432109e-07
[1425,] 1.917746e-06 8.416963e-07 2.639900e-06
[1426,] 5.946509e-06 3.522842e-07 1.889987e-06
[1427,] 7.003215e-07 3.107628e-07 3.013776e-07
[1428,] 9.712787e-08 4.785739e-07 4.052932e-08
[1429,] 3.085271e-06 6.817452e-07 1.338974e-07
[1430,] 1.028809e-07 2.349841e-07 2.596991e-08
[1431,] 2.631037e-06 2.015751e-07 2.276319e-07
[1432,] 3.356340e-06 2.163704e-07 2.481636e-07
[1433,] 1.128302e-06 3.520646e-07 3.386376e-07
[1434,] 3.018414e-06 3.725557e-07 1.444988e-07
[1435,] 1.021148e-07 5.110815e-07 4.525197e-08
[1436,] 1.077554e-07 2.644412e-07 2.508700e-08
[1437,] 9.979634e-08 6.784113e-07 4.709076e-08
[1438,] 3.314719e-07 3.243908e-07 1.521065e-07
[1439,] 4.535241e-06 3.548557e-07 1.508673e-06
[1440,] 1.158896e-07 3.646166e-07 4.911253e-08
[1441,] 7.245787e-06 3.553496e-07 2.397925e-06
[1442,] 8.648839e-06 3.520404e-07 2.693094e-06
[1443,] 7.999682e-08 5.179479e-07 2.644383e-08
[1444,] 1.052506e-07 2.372364e-07 3.604209e-08
[1445,] 3.505796e-06 1.170027e-06 1.170512e-07
[1446,] 4.751976e-06 2.307473e-07 7.839623e-07
[1447,] 1.145782e-07 2.439110e-07 4.034565e-08
[1448,] 4.413461e-07 3.434613e-07 1.096915e-07
[1449,] 2.052292e-06 1.638308e-06 6.940847e-06
[1450,] 1.402241e-07 4.224991e-07 5.253394e-08
[1451,] 6.221093e-07 3.256060e-07 2.607124e-07
[1452,] 3.807489e-06 2.357045e-07 2.432037e-07
[1453,] 6.694560e-06 3.504553e-07 1.978946e-06
[1454,] 3.765289e-06 2.282921e-07 2.495500e-07
[1455,] 9.265426e-08 4.454348e-07 3.724479e-08
[1456,] 9.485877e-06 3.520018e-07 2.944789e-06
[1457,] 8.233947e-08 5.305772e-07 2.611155e-08
[1458,] 8.532854e-06 3.521439e-07 2.664254e-06
[1459,] 1.393229e-07 4.298229e-07 5.240659e-08
[1460,] 1.237167e-05 3.521529e-07 3.835473e-06
[1461,] 2.002893e-06 1.305443e-06 5.106932e-06
[1462,] 3.187989e-07 4.625111e-07 7.584208e-08
[1463,] 7.992594e-08 4.932371e-07 2.645408e-08
[1464,] 9.963248e-08 2.698528e-07 3.540383e-08
[1465,] 1.137944e-07 2.444836e-07 3.991937e-08
[1466,] 9.957464e-08 2.730906e-07 3.561610e-08
[1467,] 1.121111e-07 2.456962e-07 3.937214e-08
[1468,] 9.918775e-08 2.537817e-07 3.386169e-08
[1469,] 1.047274e-07 2.597316e-07 3.779551e-08
[1470,] 1.454684e-07 4.453393e-07 5.633956e-08
[1471,] 1.395742e-07 4.413183e-07 5.300196e-08
[1472,] 1.376305e-07 3.327338e-07 3.498293e-08
[1473,] 1.410346e-07 4.628209e-07 5.472952e-08
[1474,] 4.415062e-06 2.198503e-07 2.925714e-07
[1475,] 1.666796e-06 1.330646e-06 4.309041e-06
[1476,] 1.259082e-05 3.532271e-07 4.006403e-06
[1477,] 8.958166e-06 3.548869e-07 2.930855e-06
[1478,] 7.470550e-08 3.541399e-07 2.493535e-08
[1479,] 1.831516e-06 1.196817e-06 4.168225e-06
[1480,] 8.735188e-06 3.554447e-07 2.886133e-06
[1481,] 1.339039e-07 4.607211e-07 5.051982e-08
[1482,] 9.472318e-08 2.811000e-07 3.413925e-08
[1483,] 2.006495e-06 1.182316e-06 4.511788e-06
[1484,] 1.023691e-07 2.821656e-07 3.734162e-08
[1485,] 1.208019e-07 3.691030e-07 3.707891e-08
[1486,] 3.126181e-07 3.809565e-07 1.160115e-07
[1487,] 1.262948e-07 3.535121e-07 3.504217e-08
[1488,] 9.931565e-06 3.555558e-07 3.280157e-06
[1489,] 9.703923e-06 3.555261e-07 3.205005e-06
[1490,] 1.401653e-07 4.462322e-07 4.682984e-08
[1491,] 2.896415e-06 2.203467e-07 2.151102e-07
[1492,] 1.017678e-05 3.567428e-07 3.413364e-06
[1493,] 2.731368e-07 3.134760e-07 6.907890e-08
[1494,] 1.782629e-05 3.570304e-07 5.959030e-06
[1495,] 9.986716e-07 2.254543e-07 1.028094e-07
[1496,] 7.573529e-06 3.633022e-07 2.753024e-06
[1497,] 3.339076e-06 1.864180e-07 3.009856e-07
[1498,] 6.613218e-06 2.654320e-07 9.312725e-07
[1499,] 2.512688e-07 3.159819e-07 7.012276e-08
[1500,] 1.265106e-06 1.146371e-06 2.649631e-06
[1501,] 4.676456e-06 3.510848e-07 1.434905e-06
[1502,] 3.936696e-07 3.506840e-07 1.051326e-07
[1503,] 4.351284e-06 9.237914e-07 5.545240e-06
[1504,] 5.037745e-07 2.657355e-07 1.519384e-07
[1505,] 8.926625e-06 3.580263e-07 3.069890e-06
[1506,] 5.592179e-06 3.650134e-07 1.541591e-06
[1507,] 1.400237e-07 4.530607e-07 4.938822e-08
[1508,] 1.509481e-07 3.118169e-07 4.511341e-08
[1509,] 1.638811e-07 3.816791e-07 5.474575e-08
[1510,] 4.881479e-06 3.510735e-07 1.495612e-06
[1511,] 1.842822e-06 1.855865e-06 7.029503e-06
[1512,] 1.827783e-06 1.879717e-06 7.072785e-06
[1513,] 8.567986e-06 3.593509e-07 2.994375e-06
[1514,] 8.029273e-08 5.330670e-07 2.662903e-08
[1515,] 2.035961e-06 2.772159e-06 1.253934e-05
[1516,] 4.599881e-07 1.184409e-06 8.508321e-07
[1517,] 1.774446e-06 3.531031e-07 5.682516e-07
[1518,] 4.956446e-07 8.521310e-07 6.905769e-07
[1519,] 9.845716e-06 3.562124e-07 3.326113e-06
[1520,] 7.741891e-06 3.553211e-07 2.599368e-06
[1521,] 2.519240e-06 2.227347e-06 1.230030e-05
[1522,] 1.420460e-07 4.334884e-07 5.037017e-08
[1523,] 2.945513e-06 2.195529e-07 2.225698e-07
[1524,] 2.074011e-06 2.723495e-06 1.254527e-05
[1525,] 1.078852e-05 3.564035e-07 3.649653e-06
[1526,] 3.007307e-06 2.405677e-07 2.053803e-07
[1527,] 1.062809e-05 3.565437e-07 3.602064e-06
[1528,] 1.122972e-07 2.527482e-07 3.884423e-08
[1529,] 1.111538e-05 3.573510e-07 3.804696e-06
[1530,] 1.881565e-06 1.695434e-06 6.459855e-06
[1531,] 2.880247e-07 3.375052e-07 9.308139e-08
[1532,] 1.420479e-07 4.001256e-07 4.933251e-08
[1533,] 1.855215e-06 5.489535e-06 2.405322e-05
[1534,] 1.151890e-07 2.532102e-07 3.992704e-08
[1535,] 2.393141e-06 2.337153e-07 1.801692e-07
[1536,] 1.394542e-07 4.325789e-07 4.844533e-08
[1537,] 1.089338e-05 3.571326e-07 3.720256e-06
[1538,] 2.567212e-06 2.386421e-07 1.855776e-07
[1539,] 7.697800e-08 7.710669e-07 2.545177e-08
[1540,] 1.320842e-07 4.503869e-07 5.629115e-08
[1541,] 7.752043e-08 7.570290e-07 2.515244e-08
[1542,] 1.013192e-05 3.559349e-07 3.420555e-06
[1543,] 2.025540e-06 2.869743e-06 1.296864e-05
[1544,] 2.071708e-06 1.727339e-07 2.460899e-07
[1545,] 1.853634e-06 3.511642e-07 5.569487e-07
[1546,] 4.751236e-06 2.346058e-07 2.922472e-07
[1547,] 6.612880e-06 2.395699e-07 8.843793e-07
[1548,] 1.739384e-06 7.944345e-07 9.052961e-08
[1549,] 1.387514e-07 4.714123e-07 4.686510e-08
[1550,] 2.462276e-06 5.802514e-07 2.217518e-06
[1551,] 1.883167e-06 3.510586e-07 5.702746e-07
[1552,] 9.773445e-07 1.785747e-07 1.300671e-07
[1553,] 9.778036e-07 1.789202e-07 1.296490e-07
[1554,] 1.055284e-06 1.768724e-07 1.400055e-07
[1555,] 8.284896e-07 1.753251e-07 1.183189e-07
[1556,] 7.413366e-08 2.362507e-07 2.451430e-08
[1557,] 1.015053e-06 1.752636e-07 1.381170e-07
[1558,] 1.730500e-07 4.087005e-07 6.400798e-08
[1559,] 1.385028e-07 4.431010e-07 4.726443e-08
[1560,] 1.387508e-07 4.664506e-07 4.732142e-08
[1561,] 1.398771e-07 4.387440e-07 4.859627e-08
[1562,] 1.388367e-07 4.292255e-07 4.754586e-08
[1563,] 2.776298e-07 4.377739e-07 1.011893e-07
[1564,] 7.443918e-08 2.358829e-07 2.365109e-08
[1565,] 7.464146e-08 1.925219e-07 2.228390e-08
[1566,] 7.433660e-08 2.309596e-07 2.372254e-08
[1567,] 7.452421e-08 2.424439e-07 2.384172e-08
[1568,] 7.490306e-08 2.163860e-07 2.390973e-08
[1569,] 7.414913e-08 1.987092e-07 2.233909e-08
[1570,] 2.037323e-07 2.109217e-07 4.481116e-08
[1571,] 9.635590e-07 1.803776e-07 1.266521e-07
[1572,] 7.441131e-08 5.423094e-07 2.755186e-08
[1573,] 7.488535e-08 3.860040e-07 2.644709e-08
[1574,] 1.389209e-07 4.376069e-07 4.775339e-08
[1575,] 2.801511e-07 2.054181e-07 6.036958e-08
[1576,] 1.368060e-07 3.332859e-07 4.429177e-08
[1577,] 7.296638e-08 1.962751e-07 2.252852e-08
[1578,] 8.647974e-07 1.799184e-07 1.171011e-07
[1579,] 7.715007e-08 2.428590e-07 2.317302e-08
[1580,] 7.444615e-08 2.177898e-07 2.324320e-08
[1581,] 1.394796e-07 4.266797e-07 4.808038e-08
[1582,] 1.368443e-07 3.471393e-07 4.405057e-08
[1583,] 7.430708e-08 4.003609e-07 2.702522e-08
[1584,] 1.367450e-07 3.470547e-07 4.407622e-08
[1585,] 7.242351e-08 1.877226e-07 2.270005e-08
[1586,] 2.104960e-07 3.966266e-07 7.273743e-08
[1587,] 7.756945e-07 2.459683e-07 7.905435e-08
[1588,] 6.195137e-06 3.595539e-07 2.178234e-06
[1589,] 8.028472e-06 3.558569e-07 2.709072e-06
[1590,] 5.155275e-07 1.662711e-07 9.295573e-08
[1591,] 7.349754e-08 2.644301e-07 2.299425e-08
[1592,] 1.814563e-06 3.511443e-07 5.544320e-07
[1593,] 7.254840e-08 5.591454e-07 2.705704e-08
[1594,] 7.262736e-08 6.643745e-07 2.717464e-08
[1595,] 1.616671e-07 3.839962e-07 5.337659e-08
[1596,] 1.366882e-07 3.502003e-07 4.416866e-08
[1597,] 4.733505e-06 3.616259e-07 1.746826e-06
[1598,] 1.373162e-07 3.527673e-07 4.325129e-08
[1599,] 6.164605e-06 3.422997e-07 1.903688e-06
[1600,] 1.390269e-07 4.851870e-07 4.637684e-08
[1601,] 1.364486e-07 3.689170e-07 4.386138e-08
[1602,] 3.495048e-07 3.080290e-07 1.013017e-07
[1603,] 4.310678e-06 2.820031e-07 1.324892e-06
[1604,] 4.263041e-06 2.820031e-07 1.310740e-06
[1605,] 2.337002e-06 3.144327e-07 7.302716e-07
[1606,] 3.243257e-07 2.822245e-07 7.960788e-08
[1607,] 4.249715e-07 3.027491e-07 8.197068e-08
[1608,] 3.052621e-07 4.549960e-07 1.243004e-07
[1609,] 6.262522e-07 2.780132e-07 8.484441e-08
[1610,] 5.203011e-07 3.501120e-07 6.631096e-08
[1611,] 4.640721e-07 1.981165e-07 1.540173e-07
[1612,] 1.705395e-06 3.381658e-07 6.116560e-07
[1613,] 2.699755e-06 2.777503e-07 7.415090e-07
[1614,] 2.926910e-07 4.533863e-07 1.153178e-07
[1615,] 1.382915e-07 3.760128e-07 4.522781e-08
[1616,] 1.119870e-06 3.679157e-07 2.772111e-07
[1617,] 8.173685e-08 3.595831e-07 2.606577e-08
[1618,] 1.082229e-06 2.790734e-07 3.418898e-07
[1619,] 9.930315e-07 3.454407e-07 2.732975e-07
[1620,] 3.198680e-07 2.598497e-07 5.456039e-08
[1621,] 4.672518e-07 1.601935e-07 9.059513e-08
[1622,] 2.068804e-07 1.197815e-06 3.710351e-08
[1623,] 2.030666e-07 1.307916e-06 3.708831e-08
[1624,] 3.664461e-07 2.536209e-07 6.115461e-08
[1625,] 2.722078e-07 2.881921e-07 7.387816e-08
[1626,] 1.113043e-06 2.775622e-07 3.433310e-07
[1627,] 1.380561e-07 3.754947e-07 4.521023e-08
[1628,] 7.000470e-07 3.097418e-07 2.145114e-07
[1629,] 1.056771e-06 2.778328e-07 3.279974e-07
[1630,] 4.972444e-07 3.499866e-07 1.390798e-07
[1631,] 1.090294e-06 2.823398e-07 3.595992e-07
[1632,] 1.327957e-07 1.854070e-07 3.085121e-08
[1633,] 1.473085e-06 2.898506e-06 6.626818e-08
[1634,] 1.118053e-06 2.822516e-07 3.681735e-07
[1635,] 1.031386e-06 2.821014e-07 3.398767e-07
[1636,] 1.039543e-06 2.820521e-07 3.423281e-07
[1637,] 9.761486e-08 4.234919e-07 2.371485e-08
[1638,] 1.022207e-06 2.820521e-07 3.367643e-07
[1639,] 1.037376e-06 2.820521e-07 3.416339e-07
[1640,] 5.482343e-06 3.891506e-07 2.620152e-06
[1641,] 1.284623e-07 1.939726e-07 2.955356e-08
[1642,] 9.781132e-07 2.823683e-07 3.235904e-07
[1643,] 1.025934e-06 2.809785e-07 3.340009e-07
[1644,] 1.059559e-06 2.831928e-07 3.526682e-07
[1645,] 6.491233e-07 3.100705e-07 2.054173e-07
[1646,] 1.359204e-07 3.750048e-07 4.444826e-08
[1647,] 1.034346e-06 2.821111e-07 3.408688e-07
[1648,] 3.226813e-07 2.018812e-07 1.168727e-07
[1649,] 3.536650e-07 1.668326e-07 8.195108e-08
[1650,] 3.798693e-07 2.830010e-07 8.738396e-08
[1651,] 3.447131e-07 1.662260e-07 7.731724e-08
[1652,] 6.787125e-07 3.096637e-07 2.125720e-07
[1653,] 3.669056e-07 1.904123e-07 1.081515e-07
[1654,] 2.256520e-07 3.417377e-07 1.013578e-07
[1655,] 1.151715e-07 9.295694e-07 2.404567e-08
[1656,] 1.375139e-07 2.176044e-07 2.926559e-08
[1657,] 1.359863e-07 3.742865e-07 4.460379e-08
[1658,] 1.097701e-06 2.755620e-07 3.029732e-07
[1659,] 1.357662e-07 3.742888e-07 4.441924e-08
[1660,] 1.327852e-07 2.146489e-07 2.882123e-08
[1661,] 3.368205e-07 2.076078e-07 1.264618e-07
[1662,] 1.200814e-06 5.678772e-07 7.878993e-07
[1663,] 9.275279e-08 5.495015e-07 2.339859e-08
[1664,] 4.312552e-07 1.656741e-07 9.027104e-08
[1665,] 3.496869e-07 2.060681e-07 1.295605e-07
[1666,] 4.403574e-07 1.688307e-07 9.500241e-08
[1667,] 3.347207e-07 1.826183e-07 9.764357e-08
[1668,] 1.277596e-07 2.731940e-07 2.929063e-08
[1669,] 2.401106e-07 2.195163e-07 3.877003e-08
[1670,] 2.261141e-07 1.738058e-06 2.880269e-07
[1671,] 2.325167e-07 2.936512e-07 5.708595e-08
[1672,] 1.991297e-07 1.610931e-07 4.363114e-08
[1673,] 1.854161e-07 3.778493e-07 4.709501e-08
[1674,] 2.264187e-07 2.591998e-07 5.618120e-08
[1675,] 2.697821e-07 2.730903e-07 7.225134e-08
[1676,] 4.121116e-07 3.078374e-07 1.283827e-07
[1677,] 2.699450e-07 2.617948e-07 6.972086e-08
[1678,] 1.685380e-07 1.990547e-07 5.828930e-08
[1679,] 1.471657e-07 3.766197e-07 4.926824e-08
[1680,] 7.857258e-07 1.927532e-07 2.884991e-07
[1681,] 7.578685e-07 1.339512e-06 1.010362e-06
[1682,] 2.687608e-07 2.441447e-07 6.769212e-08
[1683,] 4.595320e-07 1.748861e-07 1.103905e-07
[1684,] 4.964772e-07 1.596728e-07 1.228227e-07
[1685,] 5.855362e-07 1.102216e-06 5.918111e-08
[1686,] 7.028652e-07 1.575992e-07 1.434055e-07
[1687,] 3.143840e-07 2.285584e-07 7.451036e-08
[1688,] 8.596433e-07 1.662275e-07 1.998435e-07
[1689,] 2.700374e-07 2.961497e-07 8.387060e-08
[1690,] 8.750368e-07 1.608568e-07 1.971784e-07
[1691,] 3.188140e-07 2.389378e-07 8.236168e-08
[1692,] 3.158490e-07 2.353218e-07 7.951405e-08
[1693,] 3.123755e-07 2.347681e-07 7.847893e-08
[1694,] 3.212740e-07 2.370456e-07 8.170321e-08
[1695,] 3.177176e-07 2.358446e-07 8.021151e-08
[1696,] 3.034961e-07 2.362981e-07 7.755009e-08
[1697,] 4.825675e-07 1.577979e-07 1.031632e-07
[1698,] 5.529448e-07 1.575702e-07 1.187964e-07
[1699,] 3.548224e-07 3.076830e-07 1.101738e-07
[1700,] 3.205543e-07 2.355312e-07 8.060827e-08
[1701,] 3.107848e-07 2.355312e-07 7.863809e-08
[1702,] 7.865908e-07 4.059762e-07 3.319110e-07
[1703,] 3.520255e-07 2.280587e-07 8.189933e-08
[1704,] 8.422123e-07 1.661049e-07 1.658701e-07
[1705,] 2.817897e-07 2.509644e-07 7.610970e-08
[1706,] 3.069618e-07 2.360996e-07 7.819086e-08
[1707,] 3.404679e-07 2.359713e-07 8.486484e-08
[1708,] 1.050845e-06 1.697741e-07 1.575831e-07
[1709,] 6.268468e-07 1.582104e-07 1.234230e-07
[1710,] 3.142091e-07 2.359060e-07 7.956689e-08
[1711,] 3.141230e-07 2.364942e-07 7.991230e-08
[1712,] 3.235654e-07 2.390335e-07 8.342072e-08
[1713,] 4.966352e-07 2.399763e-07 7.561285e-08
[1714,] 3.166177e-07 2.353222e-07 7.969040e-08
[1715,] 3.284796e-07 2.325634e-07 7.961581e-08
[1716,] 3.187061e-07 2.370278e-07 8.116402e-08
[1717,] 2.674311e-07 3.145310e-07 8.699247e-08
[1718,] 3.159986e-07 2.376747e-07 8.097604e-08
[1719,] 3.187298e-07 2.425055e-07 8.423046e-08
[1720,] 3.262492e-07 2.331250e-07 7.984477e-08
[1721,] 3.129555e-07 2.326983e-07 7.726859e-08
[1722,] 3.443020e-07 2.186786e-07 7.412277e-08
[1723,] 3.285802e-07 2.349331e-07 8.167399e-08
[1724,] 1.390994e-07 5.013470e-07 4.885171e-08
[1725,] 3.231024e-07 2.366918e-07 8.188770e-08
[1726,] 3.215639e-07 2.366918e-07 8.157430e-08
[1727,] 3.221221e-07 2.364059e-07 8.150499e-08
[1728,] 3.229822e-07 2.358151e-07 8.129378e-08
[1729,] 2.366480e-07 2.630024e-06 3.657639e-07
[1730,] 2.317093e-07 5.609614e-07 1.361866e-07
[1731,] 3.229557e-07 2.427806e-07 8.563357e-08
[1732,] 8.250945e-07 1.655330e-07 1.755845e-07
[1733,] 3.235900e-07 2.446074e-07 8.683818e-08
[1734,] 2.295405e-07 6.073457e-07 1.394525e-07
[1735,] 3.467676e-07 2.406187e-07 8.918574e-08
[1736,] 3.268213e-07 2.425057e-07 8.632954e-08
[1737,] 3.408696e-07 2.624737e-07 1.012101e-07
[1738,] 3.127453e-07 2.428603e-07 8.343263e-08
[1739,] 3.271956e-07 2.451210e-07 8.795740e-08
[1740,] 5.452049e-07 1.577870e-07 1.130239e-07
[1741,] 2.646698e-07 3.141007e-07 8.467504e-08
[1742,] 3.282339e-07 2.391286e-07 8.449629e-08
[1743,] 8.893546e-07 1.658453e-07 1.816474e-07
[1744,] 6.696363e-07 1.189719e-06 7.923958e-07
[1745,] 3.662868e-07 3.079736e-07 1.145408e-07
[1746,] 3.237860e-07 2.367937e-07 8.205997e-08
[1747,] 3.233747e-07 2.356123e-07 8.121137e-08
[1748,] 3.004495e-07 2.556942e-07 8.378066e-08
[1749,] 1.352642e-07 3.791367e-07 4.487058e-08
[1750,] 2.980881e-07 2.531117e-07 8.190914e-08
[1751,] 2.953203e-07 2.531362e-07 8.118648e-08
[1752,] 2.786640e-07 2.380196e-07 7.304097e-08
[1753,] 2.998759e-07 2.656299e-07 8.839393e-08
[1754,] 3.038768e-07 2.558505e-07 8.477995e-08
[1755,] 3.089659e-07 2.542145e-07 8.530059e-08
[1756,] 3.241951e-07 2.403257e-07 6.764295e-08
[1757,] 2.333128e-07 2.371925e-06 3.376880e-07
[1758,] 2.653354e-07 3.081492e-07 8.391522e-08
[1759,] 2.431202e-07 1.686905e-06 2.952943e-07
[1760,] 3.011505e-07 3.067589e-07 9.220355e-08
[1761,] 5.397607e-07 1.686248e-07 1.029218e-07
[1762,] 6.432097e-07 1.597115e-07 1.294177e-07
[1763,] 7.081351e-07 1.593748e-07 1.458199e-07
[1764,] 6.480085e-07 1.592741e-07 1.376822e-07
[1765,] 6.788150e-07 1.593541e-07 1.414167e-07
[1766,] 6.622124e-07 1.593882e-07 1.429583e-07
[1767,] 6.465877e-07 1.593522e-07 1.358996e-07
[1768,] 6.683601e-07 1.593462e-07 1.415697e-07
[1769,] 6.623556e-07 1.593959e-07 1.380510e-07
[1770,] 6.599279e-07 1.597600e-07 1.316407e-07
[1771,] 6.087046e-07 1.595975e-07 1.257824e-07
[1772,] 6.860119e-07 1.817534e-07 9.832373e-08
[1773,] 7.420586e-07 1.632827e-07 1.681791e-07
[1774,] 6.664508e-07 1.394968e-06 8.538208e-07
[1775,] 6.175269e-07 1.592660e-07 1.154668e-07
[1776,] 2.634259e-07 3.076949e-07 8.004914e-08
[1777,] 3.629287e-07 3.613553e-07 9.840004e-08
[1778,] 4.722263e-07 1.731705e-07 1.056155e-07
[1779,] 7.657631e-07 3.384609e-07 1.435156e-07
[1780,] 8.012106e-07 2.214722e-07 3.445856e-07
[1781,] 5.126673e-07 1.795397e-07 9.905375e-08
[1782,] 3.351743e-07 3.121578e-07 1.118509e-07
[1783,] 2.656635e-07 3.576071e-07 9.770672e-08
[1784,] 1.342744e-07 4.011741e-07 4.493767e-08
[1785,] 9.214788e-07 3.367793e-07 1.615090e-07
[1786,] 3.652239e-07 3.135042e-07 1.231147e-07
[1787,] 8.564586e-07 1.596127e-07 1.585363e-07
[1788,] 7.954909e-07 2.198127e-07 3.387891e-07
[1789,] 3.906539e-07 1.770539e-07 8.688154e-08
[1790,] 8.230362e-08 5.513384e-07 2.612167e-08
[1791,] 8.577073e-08 1.688106e-07 2.561582e-08
[1792,] 9.218110e-07 1.637483e-07 1.498370e-07
[1793,] 7.928571e-07 2.141456e-07 3.263389e-07
[1794,] 7.732519e-07 2.209198e-07 3.316795e-07
[1795,] 8.855778e-07 2.252224e-07 3.881820e-07
[1796,] 7.623296e-08 9.672904e-07 3.077011e-08
[1797,] 1.475269e-07 4.918292e-07 4.547037e-08
[1798,] 2.646462e-07 3.981713e-07 1.055426e-07
[1799,] 2.416425e-07 7.865630e-07 1.251839e-07
[1800,] 5.863117e-07 2.434120e-07 2.800560e-07
[1801,] 8.651072e-07 1.602118e-07 1.565269e-07
[1802,] 1.335969e-06 2.516024e-07 3.493292e-07
[1803,] 1.475378e-07 4.918292e-07 4.546994e-08
[1804,] 3.077011e-07 5.522002e-07 3.472148e-08
[1805,] 3.267447e-07 5.330194e-07 3.603178e-08
[1806,] 2.648439e-07 4.242851e-07 1.110088e-07
[1807,] 3.068003e-07 3.058557e-07 4.545156e-08
[1808,] 6.342938e-07 1.012960e-06 5.992625e-08
[1809,] 3.065164e-07 3.083424e-07 4.526558e-08
[1810,] 3.098738e-07 4.254750e-07 5.394089e-08
[1811,] 2.712513e-07 9.021767e-07 3.037423e-08
[1812,] 3.064804e-07 3.051634e-07 4.546977e-08
[1813,] 2.732888e-07 8.649698e-07 3.064910e-08
[1814,] 2.679264e-07 8.915595e-07 3.028932e-08
[1815,] 2.961247e-07 3.003675e-07 4.501150e-08
[1816,] 2.615132e-07 7.866258e-07 3.058388e-08
[1817,] 2.656592e-07 7.885254e-07 3.075382e-08
[1818,] 2.747916e-07 1.731893e-07 6.284684e-08
[1819,] 2.646319e-07 6.916481e-07 3.140905e-08
[1820,] 2.932837e-07 2.814651e-07 4.591670e-08
[1821,] 2.315236e-07 8.171378e-07 2.920263e-08
[1822,] 2.646591e-07 4.067920e-07 1.074287e-07
[1823,] 4.350129e-07 2.513699e-07 6.397004e-08
[1824,] 8.452157e-08 1.700314e-07 2.591657e-08
[1825,] 2.774514e-07 6.212917e-07 3.266474e-08
[1826,] 2.918453e-07 2.653727e-07 4.723537e-08
[1827,] 2.871453e-07 2.729095e-07 4.611399e-08
[1828,] 2.671918e-07 6.093284e-07 3.224755e-08
[1829,] 4.048117e-07 1.889210e-07 1.234939e-07
[1830,] 2.609267e-07 7.127023e-07 3.159732e-08
[1831,] 2.798801e-07 6.135135e-07 3.284298e-08
[1832,] 2.771310e-07 5.857512e-07 3.301372e-08
[1833,] 2.742182e-07 6.002513e-07 3.270078e-08
[1834,] 2.332963e-07 1.212632e-06 2.340833e-07
[1835,] 2.736657e-07 5.861401e-07 3.283287e-08
[1836,] 2.670568e-07 1.702380e-07 6.614806e-08
[1837,] 2.625514e-07 5.812640e-07 3.231137e-08
[1838,] 2.697116e-07 6.107589e-07 3.236619e-08
[1839,] 3.219542e-07 2.510190e-07 5.212957e-08
[1840,] 2.844303e-07 6.174146e-07 3.303255e-08
[1841,] 3.466233e-07 2.564687e-07 5.380794e-08
[1842,] 3.080868e-07 2.766603e-07 4.773040e-08
[1843,] 2.636201e-07 5.940080e-07 3.222755e-08
[1844,] 3.183139e-07 2.664837e-07 4.971928e-08
[1845,] 2.729849e-07 6.396492e-07 3.223805e-08
[1846,] 2.835054e-07 6.211167e-07 3.294261e-08
[1847,] 2.779178e-07 6.072226e-07 3.281250e-08
[1848,] 8.504350e-08 1.694741e-07 2.582164e-08
[1849,] 3.219325e-07 2.715556e-07 4.956884e-08
[1850,] 2.616975e-07 3.665105e-07 1.128190e-07
[1851,] 2.681979e-07 6.399707e-07 3.201321e-08
[1852,] 3.353673e-07 4.042083e-07 3.939812e-08
[1853,] 2.811387e-07 6.011080e-07 3.304650e-08
[1854,] 2.251526e-07 8.221341e-07 1.760360e-07
[1855,] 1.409460e-07 4.801089e-07 4.527806e-08
[1856,] 2.708448e-07 6.016596e-07 3.251527e-08
[1857,] 9.770326e-07 3.405616e-07 1.669903e-07
[1858,] 2.989767e-07 6.425485e-07 3.346883e-08
[1859,] 2.779882e-07 6.374294e-07 3.250831e-08
[1860,] 3.087541e-07 2.767080e-07 4.777869e-08
[1861,] 2.669321e-07 1.706611e-07 6.579764e-08
[1862,] 2.206645e-07 1.186222e-06 2.112604e-07
[1863,] 2.744975e-07 6.092344e-07 3.261331e-08
[1864,] 2.773396e-07 5.932435e-07 3.294775e-08
[1865,] 2.672239e-07 3.748977e-07 1.030567e-07
[1866,] 3.498317e-07 2.640956e-07 5.317523e-08
[1867,] 3.220276e-07 2.781449e-07 4.894917e-08
[1868,] 3.024709e-07 2.650996e-07 4.831654e-08
[1869,] 2.521474e-07 2.664749e-07 4.356962e-08
[1870,] 3.149019e-07 2.667112e-07 4.929530e-08
[1871,] 2.962681e-07 2.457363e-07 5.008593e-08
[1872,] 3.247244e-07 2.910091e-07 4.906735e-08
[1873,] 5.120253e-07 5.704517e-07 4.451226e-08
[1874,] 4.884784e-07 5.717209e-07 4.343346e-08
[1875,] 3.542660e-07 1.723625e-07 9.236008e-08
[1876,] 5.055265e-07 5.265170e-07 4.540134e-08
[1877,] 5.484006e-07 2.612634e-07 7.245948e-08
[1878,] 2.641634e-07 3.953802e-07 1.046410e-07
[1879,] 4.718680e-07 6.026671e-07 4.207141e-08
[1880,] 2.199908e-07 1.174872e-06 2.090808e-07
[1881,] 7.110285e-07 7.725427e-07 6.202791e-08
[1882,] 6.501406e-07 2.713939e-07 7.933198e-08
[1883,] 2.601251e-07 2.538462e-07 6.647838e-08
[1884,] 3.562736e-07 1.723766e-07 7.796648e-08
[1885,] 4.976397e-07 6.018608e-07 4.317910e-08
[1886,] 4.827127e-07 6.121592e-07 4.232447e-08
[1887,] 4.411187e-07 6.903090e-07 3.931049e-08
[1888,] 2.169585e-07 1.325452e-06 2.171765e-07
[1889,] 5.089825e-07 5.978607e-07 4.375720e-08
[1890,] 4.231693e-07 6.776561e-07 3.872391e-08
[1891,] 2.377705e-07 4.155554e-07 9.092158e-08
[1892,] 5.063707e-07 3.417540e-07 1.469577e-07
[1893,] 3.511038e-07 3.552393e-07 9.544601e-08
[1894,] 2.615706e-07 4.128528e-07 1.026994e-07
[1895,] 6.660210e-07 3.169897e-07 2.313336e-07
[1896,] 2.389621e-07 1.054481e-06 2.229637e-07
[1897,] 2.625458e-07 4.027739e-07 1.042676e-07
[1898,] 2.191744e-07 1.136920e-06 2.041310e-07
[1899,] 4.236267e-07 1.697928e-07 1.010285e-07
[1900,] 2.657573e-07 3.750659e-07 1.017894e-07
[1901,] 5.701277e-07 1.653839e-07 1.182161e-07
[1902,] 6.214278e-07 3.417996e-07 1.781627e-07
[1903,] 6.698347e-07 3.421728e-07 1.904998e-07
[1904,] 2.509616e-06 2.361462e-07 4.551237e-07
[1905,] 7.496729e-08 3.817804e-07 2.921331e-08
[1906,] 6.796563e-07 6.614382e-07 5.338000e-08
[1907,] 2.536352e-07 4.163211e-07 9.939617e-08
[1908,] 7.458991e-07 2.980443e-07 9.383834e-08
[1909,] 7.971342e-07 2.942196e-07 9.932147e-08
[1910,] 5.962457e-07 3.392959e-07 1.779200e-07
[1911,] 7.677679e-07 2.768685e-07 1.031496e-07
[1912,] 9.827634e-08 1.729343e-07 3.049635e-08
[1913,] 1.396072e-07 4.537530e-07 4.551650e-08
[1914,] 5.812358e-07 7.955808e-07 4.655978e-08
[1915,] 1.181724e-06 3.168078e-07 1.254705e-07
[1916,] 5.267005e-07 3.433529e-07 1.502050e-07
[1917,] 6.870710e-07 3.070521e-07 9.087766e-08
[1918,] 6.347289e-07 3.035695e-07 8.647620e-08
[1919,] 7.393157e-08 3.778589e-07 2.662149e-08
[1920,] 7.167641e-07 2.899895e-07 2.253064e-07
[1921,] 1.273856e-07 1.656607e-07 3.401799e-08
[1922,] 6.153966e-07 3.200146e-07 8.176018e-08
[1923,] 1.069643e-07 1.739518e-07 3.325140e-08
[1924,] 3.476888e-07 4.521047e-07 1.620068e-07
[1925,] 3.950864e-07 1.044960e-06 3.470202e-08
[1926,] 9.898338e-08 1.974803e-07 7.322847e-04
[1927,] 1.060838e-07 1.743552e-07 3.647976e-02
[1928,] 5.064057e-07 1.739389e-07 2.465034e-01
[1929,] 1.362985e-07 1.882460e-07 4.891714e-08
[1930,] 3.120192e-07 2.850173e-07 6.022593e-08
[1931,] 1.446026e-05 1.717936e-07 9.999756e-01
[1932,] 1.950166e-07 4.048542e-07 8.003489e-08
[1933,] 2.571761e-07 4.425294e-07 8.913762e-08
[1934,] 6.307684e-07 4.006752e-07 1.259109e-06
[1935,] 1.363114e-07 1.575397e-07 3.854211e-08
[1936,] 1.543520e-07 1.631305e-07 3.754876e-08
[1937,] 1.515392e-07 2.155823e-07 6.348315e-08
[1938,] 2.471447e-07 1.746227e-07 2.773081e-01
[1939,] 3.537508e-07 1.746838e-07 4.113561e-01
[1940,] 1.703215e-07 3.397447e-07 5.474632e-08
[1941,] 3.007773e-07 2.086866e-07 1.020262e-07
[1942,] 1.552625e-07 6.976470e-07 1.229827e-07
[1943,] 8.031101e-08 1.748315e-07 2.761898e-02
[1944,] 3.429919e-07 2.283268e-07 8.011382e-08
[1945,] 9.360379e-07 4.486692e-07 1.067163e-07
[1946,] 1.387452e-07 1.714615e-07 4.435957e-08
[1947,] 4.338118e-06 4.966373e-07 7.252419e-07
[1948,] 1.718684e-07 3.641745e-07 3.163418e-08
[1949,] 1.531179e-07 3.933499e-07 6.000011e-08
[1950,] 1.276406e-07 2.647170e-07 5.843873e-08
[1951,] 1.276910e-07 1.673999e-07 4.045613e-08
[1952,] 8.311176e-08 1.701425e-07 2.649239e-08
[1953,] 1.354489e-07 3.743680e-07 4.417081e-08
[1954,] 2.632548e-07 3.362329e-07 7.105348e-08
[1955,] 4.670254e-07 4.463032e-07 1.476724e-06
[1956,] 9.198972e-08 2.063445e-07 2.473572e-08
[1957,] 2.579170e-07 3.433865e-07 8.063018e-08
[1958,] 7.579633e-08 1.157174e-06 2.923658e-08
[1959,] 8.581482e-08 1.749804e-07 2.607911e-08
[1960,] 9.603816e-08 5.128463e-07 3.514527e-08
[1961,] 8.856251e-08 4.210129e-07 2.853025e-08
[1962,] 7.656148e-08 1.966135e-07 2.418264e-08
[1963,] 7.658271e-08 1.980043e-07 2.410589e-08
[1964,] 2.682703e-07 5.770822e-07 6.746798e-08
[1965,] 9.614942e-08 5.051553e-07 3.512860e-08
[1966,] 1.405412e-07 7.958983e-07 3.289695e-08
[1967,] 2.485749e-07 4.376642e-07 6.691768e-08
[1968,] 7.668217e-08 2.190162e-07 2.434518e-08
[1969,] 4.245803e-07 3.180623e-07 1.025081e-07
[1970,] 9.553470e-08 2.147573e-07 2.931580e-08
[1971,] 7.928177e-08 2.274817e-07 2.848563e-08
[1972,] 9.589059e-08 4.508213e-07 3.323614e-08
[1973,] 7.924338e-08 2.272911e-07 2.844708e-08
[1974,] 2.460096e-07 2.362974e-07 6.413124e-08
[1975,] 1.163307e-06 5.403833e-07 8.638565e-08
[1976,] 3.862477e-07 3.925531e-07 1.294024e-07
[1977,] 9.304912e-08 2.093982e-07 2.776796e-08
[1978,] 2.641852e-07 2.564834e-07 6.570531e-08
[1979,] 1.011691e-07 7.988756e-07 2.545397e-08
[1980,] 9.470090e-08 1.844548e-07 3.127525e-08
[1981,] 3.080028e-07 2.919911e-07 8.655617e-08
[1982,] 1.213688e-07 2.457592e-07 2.570091e-08
[1983,] 1.237249e-07 2.158417e-07 3.555625e-08
[1984,] 9.521704e-08 2.772085e-07 2.285364e-08
[1985,] 9.467143e-08 2.858243e-07 2.274784e-08
[1986,] 2.570391e-07 3.320884e-07 7.442824e-08
[1987,] 1.393671e-07 3.760618e-07 2.652736e-08
[1988,] 1.743843e-07 3.390011e-07 2.881584e-08
[1989,] 1.512310e-07 3.132686e-07 2.782905e-08
[1990,] 1.428726e-07 3.874995e-07 2.635925e-08
[1991,] 1.778302e-07 3.399648e-07 2.897852e-08
[1992,] 1.565754e-07 4.447851e-07 2.679876e-08
[1993,] 1.725592e-07 3.642243e-07 2.828337e-08
[1994,] 9.158573e-08 3.250479e-07 2.926335e-08
[1995,] 2.990255e-07 5.309820e-07 5.337187e-08
[1996,] 1.690412e-07 3.530112e-07 2.821477e-08
[1997,] 1.824884e-07 3.603800e-07 2.895471e-08
[1998,] 1.695975e-07 3.880268e-07 2.781245e-08
[1999,] 2.250448e-07 4.171679e-07 3.065407e-08
[2000,] 1.381591e-07 2.213724e-07 3.856687e-08
[2001,] 8.972724e-08 5.775950e-07 2.243761e-08
[2002,] 3.020342e-07 4.118706e-07 6.865141e-08
[2003,] 8.969569e-08 5.699583e-07 2.243549e-08
[2004,] 8.218857e-08 1.989087e-07 2.607915e-08
[2005,] 2.579107e-07 3.366088e-07 7.416193e-08
[2006,] 1.277706e-07 3.256791e-07 2.585400e-08
[2007,] 1.476467e-07 3.271596e-07 2.738223e-08
[2008,] 2.488519e-07 2.087847e-07 7.513655e-08
[2009,] 9.136405e-08 5.351142e-07 2.243703e-08
[2010,] 8.167762e-08 1.958503e-07 2.562625e-08
[2011,] 8.187041e-08 1.959591e-07 2.579122e-08
[2012,] 8.778885e-08 6.190201e-07 2.250311e-08
[2013,] 8.225697e-08 1.968415e-07 2.609068e-08
[2014,] 8.194402e-08 1.933026e-07 2.576806e-08
[2015,] 8.219576e-08 1.938766e-07 2.593434e-08
[2016,] 8.313135e-08 2.088373e-07 2.697506e-08
[2017,] 8.187103e-08 2.006977e-07 2.592958e-08
[2018,] 8.447761e-08 2.033150e-07 2.721649e-08
[2019,] 1.015925e-07 4.570857e-07 3.711371e-08
[2020,] 8.234820e-08 2.051691e-07 2.600283e-08
[2021,] 1.011473e-07 8.409265e-07 2.219464e-08
[2022,] 8.269915e-08 2.173711e-07 2.719090e-08
[2023,] 8.176073e-08 2.150516e-07 2.630295e-08
[2024,] 8.176811e-08 2.132723e-07 2.511492e-08
[2025,] 8.178823e-08 2.122042e-07 2.626586e-08
[2026,] 2.243020e-06 2.552207e-07 1.430948e-07
[2027,] 8.305189e-08 2.511886e-07 2.865632e-08
[2028,] 8.165974e-08 2.690192e-07 2.714270e-08
[2029,] 8.182532e-08 2.633070e-07 2.742157e-08
[2030,] 8.188600e-08 2.511502e-07 2.737986e-08
[2031,] 8.199420e-08 2.468538e-07 2.741862e-08
[2032,] 8.186842e-08 2.484069e-07 2.728541e-08
[2033,] 8.182284e-08 2.488418e-07 2.723094e-08
[2034,] 5.491496e-07 7.117663e-07 4.217794e-08
[2035,] 8.506117e-08 2.609046e-07 3.018013e-08
[2036,] 1.096199e-07 1.747326e-07 3.301507e-08
[2037,] 1.151207e-07 1.751805e-07 3.516680e-08
[2038,] 2.578767e-07 4.694201e-07 9.893822e-08
[2039,] 1.275189e-07 1.048914e-06 6.441003e-08
[2040,] 1.768471e-05 4.380111e-07 9.994532e-06
[2041,] 2.253670e-07 1.645123e-07 6.529240e-08
[2042,] 1.376029e-05 5.386795e-07 1.014267e-05
[2043,] 2.596206e-07 4.589920e-07 9.118570e-08
[2044,] 2.355499e-07 1.615044e-07 6.178333e-08
[2045,] 1.337690e-07 6.249851e-07 5.884687e-08
[2046,] 2.509426e-07 1.618587e-07 6.911268e-08
[2047,] 3.047201e-07 2.528528e-07 1.357243e-07
[2048,] 1.182318e-05 5.337887e-07 8.290960e-06
[2049,] 2.550469e-07 4.723165e-07 9.467602e-08
[2050,] 3.327982e-06 3.887606e-07 2.059447e-07
[2051,] 3.291627e-06 4.406119e-07 2.067051e-07
[2052,] 1.373503e-07 2.089756e-07 3.745918e-08
[2053,] 1.330238e-07 2.525675e-07 3.541838e-08
[2054,] 2.573485e-07 5.858820e-07 9.981622e-08
[2055,] 3.234199e-06 4.354149e-07 2.076319e-07
[2056,] 9.473539e-08 9.423147e-07 3.585033e-08
[2057,] 1.627536e-07 2.628393e-07 7.749155e-08
[2058,] 1.479991e-07 3.339580e-07 8.039662e-08
[2059,] 5.286246e-06 2.791139e-07 3.060704e-07
[2060,] 5.279274e-06 2.652051e-07 3.229285e-07
[2061,] 5.868454e-06 2.739478e-07 3.313299e-07
[2062,] 5.383816e-06 2.735908e-07 3.130266e-07
[2063,] 6.127033e-06 2.715884e-07 3.453268e-07
[2064,] 2.533069e-07 1.043642e-06 1.452471e-07
[2065,] 1.030758e-06 3.081240e-07 1.667276e-07
[2066,] 9.601198e-08 4.580457e-07 3.615008e-08
[2067,] 5.674782e-06 2.740288e-07 3.233185e-07
[2068,] 6.470553e-06 2.745684e-07 3.526067e-07
[2069,] 2.502502e-07 7.745089e-07 1.273387e-07
[2070,] 6.779154e-06 2.671365e-07 3.792669e-07
[2071,] 5.627859e-06 2.791677e-07 3.135720e-07
[2072,] 1.203793e-07 3.106258e-07 5.867973e-08
[2073,] 8.542968e-08 3.463982e-07 2.652221e-08
[2074,] 8.570762e-08 3.856807e-07 2.665906e-08
[2075,] 2.527482e-07 1.064804e-06 1.499197e-07
[2076,] 2.522910e-07 1.057960e-06 1.525659e-07
[2077,] 6.247126e-06 2.837077e-07 3.309770e-07
[2078,] 1.446296e-07 2.899785e-07 4.937628e-08
[2079,] 1.033738e-05 4.553999e-07 6.755397e-06
[2080,] 6.344649e-06 2.849628e-07 3.324312e-07
[2081,] 2.534728e-07 1.132180e-06 1.516248e-07
[2082,] 1.422974e-07 2.875331e-07 4.811732e-08
[2083,] 9.342072e-08 5.278023e-07 3.524115e-08
[2084,] 1.420172e-07 2.885179e-07 4.817156e-08
[2085,] 8.584929e-08 2.211741e-07 2.377831e-08
[2086,] 9.432245e-08 5.539964e-07 3.220282e-08
[2087,] 6.473964e-07 3.410639e-07 2.409297e-07
[2088,] 1.403162e-07 2.872991e-07 4.735971e-08
[2089,] 5.394398e-07 4.616433e-07 5.013524e-08
[2090,] 5.599589e-07 4.502174e-07 5.094277e-08
[2091,] 9.216545e-07 3.659502e-07 3.547586e-07
[2092,] 5.275858e-07 4.540456e-07 5.024463e-08
[2093,] 9.995805e-07 2.804953e-07 1.925630e-07
[2094,] 9.399355e-07 3.009940e-07 1.615480e-07
[2095,] 2.539803e-07 1.205376e-06 1.544565e-07
[2096,] 9.825676e-07 3.062522e-07 1.633303e-07
[2097,] 5.493890e-07 4.627769e-07 5.054037e-08
[2098,] 3.220534e-07 3.178101e-07 7.758207e-08
[2099,] 5.591219e-07 4.138065e-07 5.884444e-08
[2100,] 2.824384e-07 2.320720e-07 6.553276e-08
[2101,] 5.709823e-07 4.142116e-07 5.949076e-08
[2102,] 5.063708e-07 4.264543e-07 5.552854e-08
[2103,] 5.472205e-07 4.160985e-07 5.796228e-08
[2104,] 2.794680e-07 2.369477e-07 6.748263e-08
[2105,] 5.279811e-07 4.032056e-07 5.758814e-08
[2106,] 5.591969e-07 4.067018e-07 5.925989e-08
[2107,] 5.698322e-07 4.151076e-07 5.934812e-08
[2108,] 1.422707e-07 2.834997e-07 5.608354e-08
[2109,] 5.516734e-07 4.150872e-07 5.828602e-08
[2110,] 6.462696e-07 3.756104e-07 6.548059e-08
[2111,] 6.417931e-07 4.551373e-07 6.435167e-08
[2112,] 5.787576e-07 3.171932e-07 2.125633e-07
[2113,] 2.547134e-07 1.186874e-06 1.504473e-07
[2114,] 9.444535e-08 5.663364e-07 3.182319e-08
[2115,] 6.618542e-07 4.829809e-07 5.162677e-08
[2116,] 6.467941e-07 4.898094e-07 5.116198e-08
[2117,] 9.437912e-08 5.832666e-07 3.194481e-08
[2118,] 1.053255e-06 3.690872e-07 4.400638e-07
[2119,] 2.295296e-07 1.258747e-06 3.770695e-08
[2120,] 2.102180e-07 1.397958e-06 3.539608e-08
[2121,] 5.002130e-06 4.186159e-07 2.487341e-06
[2122,] 6.434819e-07 4.314828e-07 1.031503e-07
[2123,] 7.822192e-08 2.243241e-07 2.800048e-08
[2124,] 9.492179e-07 3.697228e-07 3.980414e-07
[2125,] 6.700929e-07 4.323567e-07 1.049441e-07
[2126,] 1.003026e-06 3.700299e-07 4.214685e-07
[2127,] 6.050558e-07 2.916124e-07 2.065445e-07
[2128,] 1.401311e-07 2.911630e-07 4.766002e-08
[2129,] 2.550037e-07 1.082268e-06 1.403636e-07
[2130,] 4.803430e-07 3.799890e-07 1.592002e-07
[2131,] 9.331266e-08 7.704838e-07 3.105670e-08
[2132,] 1.110460e-07 2.195690e-07 3.787088e-08
[2133,] 1.384241e-07 2.812768e-07 4.546307e-08
[2134,] 1.036894e-06 3.580660e-07 3.121448e-07
[2135,] 1.213103e-07 8.590830e-07 6.263173e-08
[2136,] 1.101881e-07 2.667371e-07 4.788474e-08
[2137,] 8.597823e-08 7.271855e-07 3.607402e-08
[2138,] 9.281895e-08 7.567066e-07 3.148537e-08
[2139,] 1.440444e-07 2.082336e-07 3.940503e-08
[2140,] 1.219510e-07 3.042229e-07 3.845062e-08
[2141,] 1.491753e-07 2.465112e-07 4.459325e-08
[2142,] 2.576954e-07 2.715310e-07 6.936328e-08
[2143,] 4.636264e-06 1.071062e-06 4.542441e-06
[2144,] 4.750896e-07 2.094839e-07 6.985069e-08
[2145,] 3.734634e-06 3.394214e-07 2.346099e-07
[2146,] 8.368073e-08 1.994905e-07 2.964337e-08
[2147,] 2.560410e-07 4.466229e-07 1.201582e-07
[2148,] 1.245397e-07 4.029979e-07 3.689809e-08
[2149,] 2.546884e-07 3.824805e-07 1.044402e-07
[2150,] 4.092519e-07 1.060810e-06 3.989152e-07
[2151,] 5.665452e-07 6.282272e-07 4.075418e-07
[2152,] 8.631300e-07 2.128643e-07 2.314092e-07
[2153,] 5.445758e-07 6.560150e-07 3.987529e-07
[2154,] 1.520524e-07 4.160670e-07 5.348920e-08
[2155,] 1.493697e-07 4.040874e-07 4.824915e-08
[2156,] 6.902143e-07 6.154146e-07 4.187600e-07
[2157,] 1.060632e-07 2.291152e-07 3.453549e-08
[2158,] 1.506013e-07 3.477556e-07 4.896096e-08
[2159,] 1.451920e-07 1.902381e-07 4.868119e-08
[2160,] 9.956097e-08 2.444782e-07 3.118205e-08
[2161,] 1.499154e-07 3.977542e-07 4.936141e-08
[2162,] 1.366575e-07 3.421741e-07 3.799178e-08
[2163,] 1.996531e-06 4.101326e-07 1.947408e-07
[2164,] 3.230384e-06 4.357861e-07 1.701552e-07
[2165,] 1.180295e-07 2.409531e-07 3.510155e-08
[2166,] 3.076999e-07 2.358396e-07 4.657998e-08
[2167,] 1.366227e-07 2.918938e-07 3.955287e-08
[2168,] 1.083878e-07 5.655829e-07 3.204451e-08
[2169,] 2.657661e-07 3.909292e-07 6.690282e-08
[2170,] 3.429575e-07 2.393300e-07 4.956787e-08
[2171,] 7.063694e-07 6.331853e-07 4.362740e-07
[2172,] 7.728119e-08 1.869451e-07 2.613983e-08
[2173,] 2.736158e-07 4.868318e-07 1.543283e-07
[2174,] 1.378427e-07 2.919238e-07 3.976663e-08
[2175,] 4.001686e-07 5.142134e-07 2.924854e-07
[2176,] 3.011963e-07 3.808679e-07 7.433433e-08
[2177,] 3.989202e-07 5.241151e-07 2.974574e-07
[2178,] 2.032955e-06 1.004637e-06 1.739518e-06
[2179,] 7.007385e-07 6.362386e-07 4.334784e-07
[2180,] 6.742276e-07 6.327237e-07 4.138520e-07
[2181,] 1.070561e-07 7.051300e-07 3.126193e-08
[2182,] 6.938745e-07 6.347126e-07 4.281978e-07
[2183,] 1.063671e-07 3.401726e-07 3.593100e-08
[2184,] 4.735783e-06 7.383121e-07 1.568393e-07
[2185,] 1.507760e-07 3.600214e-07 4.962306e-08
[2186,] 1.148137e-07 6.812930e-07 3.205446e-08
[2187,] 2.950632e-06 3.329733e-07 2.225709e-07
[2188,] 1.528758e-07 3.509548e-07 5.059092e-08
[2189,] 9.254344e-07 2.277415e-07 1.832685e-07
[2190,] 1.926586e-06 1.182327e-06 8.301849e-08
[2191,] 2.168586e-06 4.875321e-07 1.577010e-07
[2192,] 2.603022e-06 7.665725e-07 1.965605e-06
[2193,] 9.072330e-07 3.167124e-07 3.615583e-07
[2194,] 2.004584e-06 9.683728e-07 9.268148e-08
[2195,] 3.659879e-07 2.652103e-07 1.091505e-07
[2196,] 1.500546e-07 3.531158e-07 4.963631e-08
[2197,] 1.811434e-06 1.156342e-06 8.146723e-08
[2198,] 1.838030e-06 1.238699e-06 8.015002e-08
[2199,] 4.360388e-07 5.991081e-07 4.672808e-08
[2200,] 9.118102e-07 2.838679e-07 3.129800e-07
[2201,] 1.118266e-07 5.753928e-07 3.240020e-08
[2202,] 1.228341e-07 2.305723e-07 4.748646e-08
[2203,] 1.806468e-06 4.075903e-07 9.316192e-08
[2204,] 2.597408e-07 3.050365e-07 5.826799e-08
[2205,] 9.253146e-07 3.503366e-07 4.164846e-07
[2206,] 2.232779e-06 1.003401e-06 8.706242e-08
[2207,] 2.604608e-07 3.163228e-07 7.773623e-08
[2208,] 1.814612e-06 1.053057e-06 7.710716e-08
[2209,] 1.205775e-07 6.649840e-07 2.815325e-08
[2210,] 1.218807e-07 2.263580e-07 5.143473e-08
[2211,] 1.615365e-07 3.268091e-07 5.252949e-08
[2212,] 2.981103e-07 6.161429e-07 1.746149e-07
[2213,] 1.331125e-07 3.877176e-07 7.665663e-08
[2214,] 2.989792e-07 2.871153e-07 1.003575e-07
[2215,] 2.722866e-07 5.597921e-07 1.223539e-07
[2216,] 2.160313e-07 2.405231e-07 4.341399e-08
[2217,] 5.358125e-07 5.952369e-07 4.670860e-08
[2218,] 2.343940e-07 3.159469e-07 6.099422e-08
[2219,] 3.395837e-07 3.400601e-07 6.521315e-08
[2220,] 2.725793e-07 3.378297e-07 8.411196e-08
[2221,] 2.947178e-07 2.550224e-07 8.312835e-08
[2222,] 8.036849e-08 9.727993e-07 2.354333e-08
[2223,] 1.224255e-07 3.541366e-07 3.074244e-08
[2224,] 1.847684e-07 3.328217e-07 6.003300e-08
[2225,] 7.609859e-08 2.208133e-07 2.210693e-08
[2226,] 8.087249e-08 1.661429e-07 2.339628e-08
[2227,] 1.027197e-07 1.793221e-07 3.147699e-08
[2228,] 9.158492e-08 2.363981e-07 2.289156e-08
[2229,] 2.747444e-07 3.190424e-07 7.793550e-08
[2230,] 4.006220e-07 4.936789e-07 2.185091e-07
[2231,] 1.134758e-07 2.168276e-07 3.376595e-08
[2232,] 2.068271e-07 3.699915e-07 5.584624e-08
[2233,] 9.088695e-08 1.685605e-07 2.464516e-08
[2234,] 7.339215e-08 1.420212e-06 2.700549e-08
[2235,] 3.343142e-07 3.494274e-07 6.348479e-08
[2236,] 1.152404e-07 2.271977e-07 3.268886e-08
[2237,] 1.385543e-07 2.060504e-07 3.544782e-08
[2238,] 3.446806e-07 4.579547e-07 1.650855e-07
[2239,] 1.021888e-07 1.837187e-07 3.155659e-08
[2240,] 1.092828e-07 5.850711e-07 3.209233e-08
[2241,] 1.138461e-07 1.838273e-07 3.536748e-08
[2242,] 1.146888e-07 1.838207e-07 3.562423e-08
[2243,] 1.879871e-07 2.442522e-07 4.092839e-08
[2244,] 1.098488e-07 6.435481e-07 3.201227e-08
[2245,] 1.586313e-07 2.352461e-07 3.706621e-08
[2246,] 8.694211e-08 1.854500e-07 2.441587e-08
[2247,] 1.000302e-07 2.041773e-07 2.600311e-08
[2248,] 1.016213e-06 6.864811e-07 6.523888e-07
[2249,] 1.022581e-07 2.603154e-07 2.407662e-08
[2250,] 1.190180e-07 1.781880e-07 2.964414e-08
[2251,] 7.752062e-08 2.012158e-07 2.243922e-08
[2252,] 1.168085e-07 2.834399e-07 3.185526e-08
[2253,] 2.011101e-07 3.807082e-07 5.304474e-08
[2254,] 1.292677e-07 3.204101e-07 2.774947e-08
[2255,] 9.978312e-08 1.650291e-07 3.038676e-08
[2256,] 3.507313e-07 3.853488e-07 6.112230e-08
[2257,] 4.288975e-07 3.486034e-07 7.329260e-08
[2258,] 4.900530e-06 4.271659e-07 2.679328e-07
[2259,] 9.945636e-08 1.598563e-07 2.996812e-08
[2260,] 4.186077e-07 2.856421e-07 7.236575e-08
[2261,] 4.451930e-07 2.082634e-07 5.750872e-08
[2262,] 3.167140e-07 2.032716e-07 7.493448e-08
[2263,] 1.151204e-07 4.608766e-07 3.386340e-08
[2264,] 6.395325e-07 2.109511e-07 2.553542e-07
[2265,] 1.855865e-07 2.627022e-07 6.019376e-08
[2266,] 5.591901e-07 2.517657e-07 2.188984e-07
[2267,] 1.253449e-07 4.231460e-07 3.232996e-08
[2268,] 1.347680e-06 2.295921e-07 3.726027e-07
[2269,] 1.283817e-07 2.114600e-07 3.726875e-08
[2270,] 2.997580e-07 2.976373e-07 8.113008e-08
[2271,] 5.033619e-06 2.780740e-07 2.415213e-06
[2272,] 3.288493e-07 3.202682e-07 2.045965e-07
[2273,] 2.006727e-07 1.822174e-07 4.143031e-08
[2274,] 2.419637e-07 3.171904e-07 5.665342e-08
[2275,] 1.206472e-06 2.234643e-07 3.228027e-07
[2276,] 1.625579e-07 3.847957e-07 4.841471e-08
[2277,] 3.107840e-07 1.732073e-07 8.283186e-08
[2278,] 4.030199e-07 2.143111e-07 1.690897e-07
[2279,] 2.950985e-07 1.740590e-07 8.099432e-08
[2280,] 2.664309e-07 3.048537e-07 6.298679e-08
[2281,] 3.133612e-07 7.410553e-07 2.280645e-07
[2282,] 2.003315e-06 8.670632e-07 1.637202e-06
[2283,] 8.768811e-07 2.132656e-07 1.388602e-07
[2284,] 3.144657e-07 1.712268e-07 7.794939e-08
[2285,] 2.121518e-07 2.118860e-07 5.530473e-08
[2286,] 1.068307e-07 4.846664e-07 3.207728e-08
[2287,] 7.179690e-06 7.040900e-07 9.554968e-06
[2288,] 1.325630e-07 2.104517e-07 3.919641e-08
[2289,] 6.334369e-06 3.194638e-07 3.578933e-06
[2290,] 5.966639e-07 4.419495e-07 1.339459e-07
[2291,] 9.626082e-07 1.984714e-07 1.959086e-07
[2292,] 2.848283e-07 2.776634e-07 7.885480e-08
[2293,] 3.272801e-07 1.677228e-07 9.967627e-08
[2294,] 8.851733e-07 1.933799e-07 2.462438e-07
[2295,] 1.053507e-06 2.786034e-07 5.085307e-07
[2296,] 9.102484e-08 2.053851e-07 2.788288e-08
[2297,] 9.277434e-08 5.195500e-07 3.057968e-08
[2298,] 1.076115e-06 1.872355e-07 2.587224e-07
[2299,] 1.360976e-06 1.614675e-07 2.829588e-07
[2300,] 1.104574e-06 1.871998e-07 2.636524e-07
[2301,] 1.964642e-06 4.703241e-07 1.490342e-06
[2302,] 9.101088e-07 3.003243e-07 4.735813e-07
[2303,] 1.153327e-06 1.748310e-07 1.965009e-07
[2304,] 1.807036e-06 1.730620e-07 2.924798e-07
[2305,] 1.031368e-06 2.813228e-07 5.026192e-07
[2306,] 1.140812e-06 1.731042e-07 2.014437e-07
[2307,] 1.099103e-06 1.730017e-07 1.959138e-07
[2308,] 9.911793e-07 1.725723e-07 1.812974e-07
[2309,] 9.771111e-07 1.712204e-07 1.862044e-07
[2310,] 1.365331e-07 2.111633e-07 3.978137e-08
[2311,] 2.313582e-07 9.708990e-07 2.090699e-07
[2312,] 1.296903e-06 4.457328e-07 9.165390e-07
[2313,] 9.245144e-08 2.641250e-07 3.007903e-08
[2314,] 1.536053e-06 5.672641e-07 1.339480e-06
[2315,] 2.321688e-07 9.611553e-07 2.110946e-07
[2316,] 1.367848e-06 3.447401e-07 8.917848e-07
[2317,] 1.417973e-06 5.297264e-07 1.148201e-06
[2318,] 2.390764e-07 7.502131e-07 1.858288e-07
[2319,] 8.203483e-07 1.652239e-07 1.347357e-07
[2320,] 3.114371e-07 2.121302e-07 6.315966e-08
[2321,] 9.322588e-08 5.625074e-07 3.050103e-08
[2322,] 9.275497e-08 2.604720e-07 3.006303e-08
[2323,] 9.274713e-08 2.634163e-07 3.018270e-08
[2324,] 2.383777e-07 6.985945e-07 1.753467e-07
[2325,] 3.384699e-07 2.221559e-07 5.802462e-08
[2326,] 9.595850e-07 1.697518e-07 1.818261e-07
[2327,] 1.454523e-06 5.322339e-07 1.207900e-06
[2328,] 3.099190e-07 2.976125e-07 7.129183e-08
[2329,] 1.264977e-06 5.588764e-07 1.071369e-06
[2330,] 1.458594e-06 3.178862e-07 8.382670e-07
[2331,] 1.568938e-07 3.721783e-07 4.939793e-08
[2332,] 1.541421e-06 2.036980e-07 4.579405e-07
[2333,] 1.691776e-07 1.631365e-07 4.590962e-08
[2334,] 2.415860e-07 6.533922e-07 1.695748e-07
[2335,] 7.444230e-07 1.803461e-07 1.125861e-07
[2336,] 3.441589e-07 2.124122e-07 6.128866e-08
[2337,] 1.363790e-06 5.664695e-07 1.174078e-06
[2338,] 1.414603e-06 5.459875e-07 1.192017e-06
[2339,] 1.429670e-06 5.523698e-07 1.215468e-06
[2340,] 2.319908e-07 1.800816e-07 5.153832e-08
[2341,] 2.802843e-07 3.928692e-07 1.075128e-07
[2342,] 1.563789e-06 5.215560e-07 1.263766e-06
[2343,] 1.792605e-07 1.636909e-07 4.846547e-08
[2344,] 2.404608e-07 6.765086e-07 1.727713e-07
[2345,] 2.295526e-07 8.729150e-07 1.882755e-07
[2346,] 2.849948e-07 2.311289e-07 5.075263e-08
[2347,] 1.358392e-07 2.150331e-07 3.875941e-08
[2348,] 3.300466e-07 2.266238e-07 5.597050e-08
[2349,] 1.868428e-07 1.700569e-07 5.441922e-08
[2350,] 1.292289e-06 5.496725e-07 1.063915e-06
[2351,] 2.457921e-07 3.967285e-07 9.164156e-08
[2352,] 1.331669e-06 5.676457e-07 1.145796e-06
[2353,] 2.909692e-07 3.989851e-07 1.149494e-07
[2354,] 1.563143e-06 5.290048e-07 1.276072e-06
[2355,] 1.459278e-06 5.550465e-07 1.247597e-06
[2356,] 1.579040e-06 5.169265e-07 1.269580e-06
[2357,] 1.548967e-06 5.275409e-07 1.261042e-06
[2358,] 2.939748e-07 4.678495e-07 1.337553e-07
[2359,] 1.548272e-06 4.612094e-07 1.144318e-06
[2360,] 1.530580e-06 4.931884e-07 1.185918e-06
[2361,] 9.370129e-08 5.559960e-07 3.038271e-08
[2362,] 2.270590e-07 6.879399e-07 1.533710e-07
[2363,] 1.362102e-06 4.941803e-07 1.066383e-06
[2364,] 1.336221e-07 2.162775e-07 3.817936e-08
[2365,] 1.365380e-06 4.952903e-07 1.070895e-06
[2366,] 1.398809e-06 4.947762e-07 1.098600e-06
[2367,] 1.141857e-06 5.333226e-07 9.249492e-08
[2368,] 1.535155e-06 6.443188e-07 9.768297e-08
[2369,] 2.339518e-07 6.172531e-07 1.519721e-07
[2370,] 1.362676e-06 5.101185e-07 1.090860e-06
[2371,] 2.745669e-07 4.852513e-07 1.246208e-07
[2372,] 1.588457e-06 7.377382e-07 1.681320e-06
[2373,] 2.426804e-07 9.230610e-07 2.161996e-07
[2374,] 9.438269e-08 5.492214e-07 3.128502e-08
[2375,] 1.733521e-06 7.572516e-07 1.886098e-06
[2376,] 1.642819e-06 7.447498e-07 1.756291e-06
[2377,] 9.231875e-08 2.740042e-07 2.783163e-08
[2378,] 2.000411e-07 3.956364e-07 7.013346e-08
[2379,] 7.420702e-07 1.824751e-07 1.138993e-07
[2380,] 1.394806e-06 4.940020e-07 1.073507e-06
[2381,] 9.365737e-08 5.634602e-07 3.040464e-08
[2382,] 1.711050e-06 8.003395e-07 1.941677e-06
[2383,] 7.406941e-07 1.920104e-07 1.510838e-07
[2384,] 1.544473e-07 3.428007e-07 4.827276e-08
[2385,] 2.197922e-06 3.660945e-07 1.031793e-06
[2386,] 8.173914e-07 1.678419e-07 2.128749e-07
[2387,] 1.425281e-07 2.212772e-07 4.339760e-08
[2388,] 3.012323e-07 5.218763e-07 6.518811e-08
[2389,] 9.302397e-08 5.619333e-07 3.041975e-08
[2390,] 1.561935e-06 9.445451e-07 1.941035e-06
[2391,] 1.405134e-06 3.295963e-07 6.126271e-07
[2392,] 2.513378e-07 2.434627e-07 1.204029e-07
[2393,] 1.223708e-06 4.986674e-07 9.383411e-07
[2394,] 1.590668e-07 3.494001e-07 6.218230e-08
[2395,] 1.348926e-06 8.754652e-07 1.570591e-06
[2396,] 7.080716e-07 1.605039e-07 1.636790e-07
[2397,] 5.250454e-07 4.175196e-07 1.267672e-07
[2398,] 1.277874e-06 5.089417e-07 9.990089e-07
[2399,] 1.219285e-06 5.213470e-07 9.647444e-07
[2400,] 1.638311e-07 1.078243e-06 1.394904e-07
[2401,] 1.356171e-07 2.111955e-07 3.939156e-08
[2402,] 2.747514e-07 2.310230e-07 6.049301e-08
[2403,] 1.855686e-06 2.901275e-07 1.076937e-06
[2404,] 1.242085e-06 1.809752e-07 1.402029e-07
[2405,] 1.150723e-06 2.302203e-06 5.242804e-06
[2406,] 1.801199e-07 2.969353e-07 7.466283e-08
[2407,] 9.441196e-08 3.914389e-07 3.411551e-08
[2408,] 9.440613e-08 5.305929e-07 3.046887e-08
[2409,] 1.276453e-06 7.631975e-07 1.317122e-06
[2410,] 9.321712e-08 5.852578e-07 3.088252e-08
[2411,] 1.145449e-06 1.584427e-07 2.215659e-07
[2412,] 6.668699e-06 3.776128e-07 4.143853e-06
[2413,] 1.008799e-06 6.503864e-07 9.733017e-07
[2414,] 1.165939e-06 1.893257e-07 1.968327e-07
[2415,] 1.518354e-07 3.019200e-07 4.743874e-08
[2416,] 9.289666e-08 5.303621e-07 3.073506e-08
[2417,] 1.769896e-06 1.802710e-07 4.663653e-07
[2418,] 2.164369e-07 7.953911e-07 7.992965e-08
[2419,] 8.452550e-07 2.133484e-07 2.176643e-07
[2420,] 9.443534e-08 5.438290e-07 3.061729e-08
[2421,] 2.852162e-07 1.424889e-06 3.659334e-07
[2422,] 4.361349e-07 2.105936e-06 7.933248e-07
[2423,] 1.017177e-07 1.096039e-05 1.606092e-07
[2424,] 6.996212e-07 1.028481e-06 9.585992e-07
[2425,] 2.329080e-07 2.626121e-07 8.234816e-08
[2426,] 4.065106e-07 1.532463e-06 6.448693e-07
[2427,] 1.187884e-06 2.070523e-07 2.619174e-07
[2428,] 1.523074e-07 2.797289e-07 4.654503e-08
[2429,] 9.482129e-08 4.741146e-07 3.215691e-08
[2430,] 5.585217e-07 7.721070e-07 5.163316e-07
[2431,] 1.435041e-07 3.863585e-07 6.488514e-08
[2432,] 6.550121e-07 8.737897e-07 6.622154e-07
[2433,] 9.684230e-08 4.615818e-07 3.238061e-08
[2434,] 1.461666e-07 3.528700e-07 6.402384e-08
[2435,] 9.493257e-08 4.633871e-07 3.148832e-08
[2436,] 1.383780e-07 3.249124e-07 5.567434e-08
[2437,] 9.476856e-08 4.334694e-07 3.163659e-08
[2438,] 7.294989e-07 4.156537e-07 6.059183e-07
[2439,] 1.384178e-07 3.192347e-07 5.521001e-08
[2440,] 6.483977e-07 5.365771e-07 5.041097e-07
[2441,] 3.803623e-07 2.331152e-07 1.730191e-07
[2442,] 9.475146e-08 4.930384e-07 3.217919e-08
[2443,] 4.113882e-07 3.496721e-07 2.795260e-07
[2444,] 7.851042e-07 1.998544e-07 2.507608e-07
[2445,] 4.534904e-07 4.645487e-07 3.079670e-07
[2446,] 6.658197e-07 1.783261e-07 1.640516e-07
[2447,] 9.123731e-07 2.028564e-07 2.959764e-07
[2448,] 3.270189e-07 2.244997e-07 6.516690e-08
[2449,] 1.613517e-07 3.863270e-07 5.420182e-08
[2450,] 1.334551e-07 2.063823e-07 3.799801e-08
[2451,] 2.519479e-07 4.932537e-07 5.504427e-08
[2452,] 1.291057e-07 3.135706e-07 4.280503e-08
[2453,] 7.707214e-07 1.780508e-07 1.839879e-07
[2454,] 1.289764e-07 3.100013e-07 4.328542e-08
[2455,] 1.289905e-07 3.114446e-07 4.291588e-08
[2456,] 1.290161e-07 3.100410e-07 4.303735e-08
[2457,] 1.290078e-07 3.152932e-07 4.301012e-08
[2458,] 4.532038e-07 4.825162e-07 3.112920e-07
[2459,] 1.290070e-07 3.123657e-07 4.315441e-08
[2460,] 1.290271e-07 3.137864e-07 4.374102e-08
[2461,] 9.713964e-08 5.067246e-07 3.221600e-08
[2462,] 1.290602e-07 3.013030e-07 4.370711e-08
[2463,] 1.290268e-07 3.018938e-07 4.281507e-08
[2464,] 1.290136e-07 3.132938e-07 4.364800e-08
[2465,] 1.258525e-07 3.806661e-06 1.033497e-07
[2466,] 1.284120e-07 3.791668e-06 1.071625e-07
[2467,] 1.290032e-07 3.221545e-07 4.404132e-08
[2468,] 1.290244e-07 2.953811e-07 4.292458e-08
[2469,] 1.290274e-07 3.084914e-07 4.380096e-08
[2470,] 1.291334e-07 2.727814e-07 4.022143e-08
[2471,] 1.215450e-07 1.703668e-07 3.443095e-08
[2472,] 9.164945e-08 2.886282e-07 2.419613e-08
[2473,] 9.708005e-08 4.536419e-07 3.381972e-08
[2474,] 9.631420e-08 4.489469e-07 3.308529e-08
[2475,] 1.641900e-07 2.902183e-07 5.344213e-08
[2476,] 1.017259e-07 6.831995e-07 4.057013e-08
[2477,] 5.947744e-07 1.843538e-07 9.837431e-08
[2478,] 2.631258e-07 4.389017e-07 7.909880e-08
[2479,] 3.223976e-07 1.820578e-07 1.119275e-07
[2480,] 1.759205e-07 2.980250e-07 5.671039e-08
[2481,] 2.831999e-07 8.167216e-07 2.324019e-07
[2482,] 5.757509e-07 7.676948e-07 5.749705e-07
[2483,] 1.882076e-07 2.990982e-07 6.086984e-08
[2484,] 2.140766e-07 3.702183e-07 6.408833e-08
[2485,] 1.782914e-07 3.634871e-07 5.472321e-08
[2486,] 1.254462e-07 4.158933e-07 4.676346e-08
[2487,] 2.330875e-06 1.884082e-07 6.815894e-07
[2488,] 1.020463e-07 2.374818e-07 3.220004e-08
[2489,] 1.628617e-07 2.402510e-07 4.486214e-08
[2490,] 9.291981e-07 2.937045e-07 2.404904e-07
[2491,] 1.461674e-06 1.708412e-07 3.616723e-07
[2492,] 1.076372e-06 4.511530e-07 9.995998e-08
[2493,] 2.804426e-07 5.170464e-07 1.324306e-07
[2494,] 1.897209e-06 5.100823e-07 2.006093e-06
[2495,] 2.158187e-07 4.277715e-07 1.516039e-07
[2496,] 6.731755e-07 1.143718e-06 8.794248e-07
[2497,] 9.832848e-08 4.534175e-07 3.152465e-08
[2498,] 2.230598e-07 3.089712e-07 7.363544e-08
[2499,] 1.012897e-06 8.377777e-07 1.349523e-06
[2500,] 1.001945e-07 4.500223e-07 3.156787e-08
[2501,] 2.296571e-07 2.866452e-07 9.708150e-08
[2502,] 9.636457e-08 4.523354e-07 3.167923e-08
[2503,] 9.856328e-08 3.317849e-07 4.601371e-08
[2504,] 9.824191e-08 4.861462e-07 3.154820e-08
[2505,] 1.573122e-07 3.736114e-07 5.889810e-08
[2506,] 9.900543e-08 4.771147e-07 3.150439e-08
[2507,] 2.952126e-07 5.033105e-07 1.403629e-07
[2508,] 1.539934e-06 2.254433e-07 6.423078e-07
[2509,] 2.303310e-07 4.974017e-07 1.128365e-07
[2510,] 7.519226e-07 1.807991e-07 1.760949e-07
[2511,] 9.824011e-08 4.500764e-07 3.152684e-08
[2512,] 7.815747e-07 1.817872e-07 1.872064e-07
[2513,] 2.680777e-06 1.025178e-05 2.561844e-05
[2514,] 1.523910e-07 3.702298e-07 7.195117e-08
[2515,] 1.567418e-07 3.834341e-07 5.251198e-08
[2516,] 8.387726e-07 1.825586e-07 2.035277e-07
[2517,] 2.161664e-07 4.265623e-07 1.136042e-07
[2518,] 2.063338e-07 1.321309e-06 2.156920e-07
[2519,] 1.264554e-07 2.048746e-07 4.781185e-08
[2520,] 9.404998e-08 2.171862e-07 3.637136e-08
[2521,] 9.871375e-08 4.004506e-07 3.219847e-08
[2522,] 1.103282e-06 1.699407e-07 2.335059e-07
[2523,] 9.785768e-08 1.033348e-06 5.998408e-08
[2524,] 1.442459e-06 1.976903e-06 4.434153e-06
[2525,] 2.849455e-07 4.879112e-07 1.258364e-07
[2526,] 1.379192e-07 3.268417e-07 6.999759e-08
[2527,] 1.744768e-07 3.355078e-07 8.006423e-08
[2528,] 9.797728e-08 4.736784e-07 3.151057e-08
[2529,] 1.045378e-07 3.349509e-07 3.691897e-08
[2530,] 1.106859e-07 2.072062e-07 3.929636e-08
[2531,] 1.865139e-07 3.012733e-07 8.090873e-08
[2532,] 1.351961e-07 2.535174e-07 5.358013e-08
[2533,] 1.780965e-06 5.871056e-07 2.190193e-06
[2534,] 2.813987e-06 1.976663e-07 8.279633e-07
[2535,] 9.516469e-07 2.217537e-07 2.366891e-07
[2536,] 2.417306e-07 5.911536e-07 1.688863e-07
[2537,] 1.828585e-07 2.517043e-07 7.104425e-08
[2538,] 1.175669e-07 4.553726e-07 6.840903e-08
[2539,] 1.347935e-07 3.383730e-07 6.250070e-08
[2540,] 2.895733e-07 9.138041e-07 2.387911e-07
[2541,] 1.012769e-07 2.138013e-07 2.444108e-08
[2542,] 5.771214e-06 3.463123e-06 4.892631e-05
[2543,] 8.700407e-08 2.052408e-07 3.005170e-08
[2544,] 8.210747e-08 1.995625e-07 2.766402e-08
[2545,] 8.843091e-08 1.941031e-07 2.838000e-08
[2546,] 3.093410e-07 2.930772e-07 1.389315e-07
[2547,] 3.488205e-07 5.256070e-07 1.829555e-07
[2548,] 9.898520e-08 2.921715e-07 4.316766e-08
[2549,] 3.708381e-07 4.411686e-07 1.581091e-07
[2550,] 4.112230e-07 6.978475e-06 1.976526e-06
[2551,] 2.706440e-07 2.317349e-07 9.367939e-08
[2552,] 6.742085e-07 1.782812e-07 1.325290e-07
[2553,] 1.883015e-07 3.124745e-07 9.047049e-08
[2554,] 9.676418e-08 3.004183e-07 4.235794e-08
[2555,] 9.675947e-08 5.364002e-07 3.179767e-08
[2556,] 3.557217e-07 4.518962e-07 1.551110e-07
[2557,] 9.860371e-08 5.105971e-07 3.249998e-08
[2558,] 7.805249e-07 1.936617e-07 9.600547e-08
[2559,] 9.841105e-08 5.050110e-07 3.258488e-08
[2560,] 7.824811e-08 1.615470e-07 2.463680e-08
[2561,] 2.401680e-07 2.085899e-07 4.509087e-08
[2562,] 2.092625e-06 1.838185e-07 5.182559e-07
[2563,] 9.267817e-08 3.554444e-07 4.230517e-08
[2564,] 3.047057e-07 5.712905e-07 2.210788e-07
[2565,] 3.556089e-07 4.029665e-07 2.210660e-07
[2566,] 2.405022e-07 2.014550e-07 4.027591e-08
[2567,] 3.385279e-07 4.210272e-07 1.433897e-07
[2568,] 6.920589e-07 1.789068e-07 1.294509e-07
[2569,] 9.688199e-08 5.355671e-07 3.175418e-08
[2570,] 3.236545e-07 5.946311e-07 2.431507e-07
[2571,] 3.229239e-07 5.807555e-07 2.392835e-07
[2572,] 3.691057e-07 4.479186e-07 1.599198e-07
[2573,] 1.080673e-07 2.229605e-07 4.096963e-08
[2574,] 1.094989e-07 2.249370e-07 4.181917e-08
[2575,] 9.664973e-08 5.474066e-07 3.188061e-08
[2576,] 3.214161e-07 5.809534e-07 2.379881e-07
[2577,] 1.634722e-06 2.495075e-07 4.380702e-07
[2578,] 3.147458e-07 6.264497e-07 2.417796e-07
[2579,] 1.722236e-06 1.873992e-07 4.749071e-07
[2580,] 9.560326e-08 3.492656e-07 4.399851e-08
[2581,] 2.369466e-07 3.044195e-07 3.387740e-08
[2582,] 9.556661e-08 5.437947e-07 5.314097e-08
[2583,] 9.616253e-08 5.596495e-07 5.421835e-08
[2584,] 9.681941e-08 5.754525e-07 3.186962e-08
[2585,] 1.799118e-06 1.852173e-07 4.787593e-07
[2586,] 2.002563e-07 3.358810e-07 1.014570e-07
[2587,] 9.586614e-08 5.857150e-07 5.480189e-08
[2588,] 3.122049e-07 4.860469e-07 2.121005e-07
[2589,] 3.065492e-07 4.661000e-07 2.022935e-07
[2590,] 7.391169e-07 1.789182e-07 1.357375e-07
[2591,] 2.746544e-07 1.763933e-07 6.199404e-08
[2592,] 3.256660e-07 5.893400e-07 2.437468e-07
[2593,] 9.458027e-08 5.423901e-07 5.220830e-08
[2594,] 3.242559e-07 4.823401e-07 2.206954e-07
[2595,] 3.107077e-07 4.043553e-07 1.285816e-07
[2596,] 9.620220e-08 5.445214e-07 5.375009e-08
[2597,] 9.739454e-08 5.641267e-07 5.551738e-08
[2598,] 1.465903e-06 1.816435e-07 3.822160e-07
[2599,] 2.609425e-07 2.399712e-07 9.473068e-08
[2600,] 9.375487e-08 5.709132e-07 5.235396e-08
[2601,] 9.627393e-08 5.355671e-07 3.208278e-08
[2602,] 3.117106e-07 3.680425e-07 1.660644e-07
[2603,] 9.886249e-08 5.197537e-07 3.242766e-08
[2604,] 1.347991e-06 1.893956e-07 3.945314e-07
[2605,] 9.617108e-08 5.633547e-07 3.230022e-08
[2606,] 3.499989e-07 7.871315e-07 3.702018e-07
[2607,] 9.616468e-08 5.822383e-07 5.498621e-08
[2608,] 9.613155e-08 5.786161e-07 5.483915e-08
[2609,] 9.686998e-08 5.792081e-07 3.188441e-08
[2610,] 2.197552e-07 3.383400e-07 3.182192e-08
[2611,] 3.312185e-07 4.163005e-07 1.353134e-07
[2612,] 9.395907e-08 5.589608e-07 5.217978e-08
[2613,] 3.142835e-07 3.430716e-07 1.596600e-07
[2614,] 1.535799e-06 1.816052e-07 3.967714e-07
[2615,] 9.682313e-08 5.857829e-07 3.190905e-08
[2616,] 3.217680e-07 4.144598e-07 1.285483e-07
[2617,] 2.995791e-07 5.155670e-07 2.045014e-07
[2618,] 9.638151e-08 4.610823e-07 3.168488e-08
[2619,] 9.658694e-08 4.610823e-07 3.160638e-08
[2620,] 1.081213e-07 4.004038e-07 5.646850e-08
[2621,] 1.292232e-07 2.738802e-07 5.746921e-08
[2622,] 1.085066e-07 3.874423e-07 5.600791e-08
[2623,] 1.107113e-07 2.817139e-07 4.823146e-08
[2624,] 9.691909e-08 4.386452e-07 3.141742e-08
[2625,] 1.129251e-07 3.733373e-07 5.794792e-08
[2626,] 2.229761e-06 5.674897e-07 2.682008e-06
[2627,] 2.995816e-07 6.905377e-07 2.557731e-07
[2628,] 1.946793e-07 1.895378e-07 5.857415e-08
[2629,] 1.261132e-07 2.842107e-07 3.316659e-08
[2630,] 1.912681e-07 3.361518e-07 9.619696e-08
[2631,] 1.252292e-07 3.144132e-07 3.247370e-08
[2632,] 2.923930e-07 4.096704e-07 1.132227e-07
[2633,] 9.709338e-08 5.799938e-07 3.176399e-08
[2634,] 7.381011e-08 1.602423e-07 2.232806e-08
[2635,] 3.381664e-07 4.336884e-07 2.138084e-07
[2636,] 3.075454e-07 1.018824e-06 4.197779e-07
[2637,] 3.027676e-07 2.886431e-07 1.024743e-07
[2638,] 1.685246e-07 3.928429e-07 9.124612e-08
[2639,] 9.787691e-08 4.851835e-07 3.199914e-08
[2640,] 2.804532e-07 4.402113e-07 1.454867e-07
[2641,] 2.822328e-07 4.061253e-07 1.363477e-07
[2642,] 1.824814e-07 3.654629e-07 9.618421e-08
[2643,] 2.231707e-07 4.916266e-07 1.398559e-07
[2644,] 9.712161e-08 5.941437e-07 3.370113e-08
[2645,] 1.918085e-07 3.481733e-07 9.914858e-08
[2646,] 1.884659e-07 5.018055e-07 1.264502e-07
[2647,] 1.913555e-07 3.443757e-07 9.820266e-08
[2648,] 2.825346e-07 5.355441e-07 1.439036e-07
[2649,] 2.253848e-07 4.198809e-07 1.298132e-07
[2650,] 1.205017e-06 3.138728e-07 7.397968e-07
[2651,] 2.205111e-07 7.848953e-07 1.426212e-07
[2652,] 6.331520e-07 1.160820e-06 9.862558e-07
[2653,] 4.919843e-07 2.038178e-07 1.644510e-07
[2654,] 1.095895e-06 7.053910e-07 1.242002e-06
[2655,] 9.723270e-08 5.639650e-07 3.318872e-08
[2656,] 1.023316e-06 6.508055e-07 1.185501e-06
[2657,] 9.928642e-07 6.397674e-07 1.132056e-06
[2658,] 1.441494e-06 3.344271e-07 9.460306e-07
[2659,] 9.024399e-07 5.683718e-07 9.341149e-07
[2660,] 8.594450e-08 1.591815e-07 2.568240e-08
[2661,] 9.652705e-08 2.958818e-07 3.139042e-08
[2662,] 8.742862e-08 2.535593e-07 2.773160e-08
[2663,] 2.219495e-07 3.906847e-07 7.462694e-08
[2664,] 9.745292e-08 2.594282e-07 3.139520e-08
[2665,] 2.132114e-07 2.848001e-07 6.588131e-08
[2666,] 2.089712e-07 2.714522e-07 6.296717e-08
[2667,] 7.810881e-08 2.449979e-07 2.746643e-08
[2668,] 4.453147e-06 7.405108e-07 6.873166e-06
[2669,] 1.840329e-07 2.913642e-07 5.598673e-08
[2670,] 8.253058e-08 1.878054e-07 2.663339e-08
[2671,] 8.058516e-08 1.848563e-07 2.494242e-08
[2672,] 8.056073e-08 1.852276e-07 2.497586e-08
[2673,] 8.052781e-08 1.879051e-07 2.497560e-08
[2674,] 8.213120e-08 1.739580e-07 2.551649e-08
[2675,] 2.998649e-07 2.997430e-07 1.614564e-07
[2676,] 1.253325e-07 4.616339e-07 6.961898e-08
[2677,] 1.160741e-07 6.941701e-07 5.025105e-08
[2678,] 1.165426e-07 5.268995e-07 6.941717e-08
[2679,] 1.124475e-07 7.219684e-07 4.832799e-08
[2680,] 2.107439e-07 3.241539e-07 7.084629e-08
[2681,] 1.315139e-07 3.965399e-07 6.948703e-08
[2682,] 1.067398e-07 7.105727e-07 4.442567e-08
[2683,] 2.437912e-07 2.613640e-07 1.099675e-07
[2684,] 1.232997e-07 2.660590e-07 5.733482e-08
[2685,] 1.201314e-07 2.264306e-07 5.056841e-08
[2686,] 1.754131e-07 2.314694e-07 4.698412e-08
[2687,] 3.254389e-07 2.611344e-07 1.489682e-07
[2688,] 1.883516e-07 2.845987e-07 5.634003e-08
[2689,] 1.117419e-07 7.435716e-07 4.816902e-08
[2690,] 1.187342e-07 2.209974e-07 4.941907e-08
[2691,] 1.102170e-07 7.260977e-07 4.693118e-08
[2692,] 1.199674e-07 2.355165e-07 4.919221e-08
[2693,] 1.306823e-07 3.639149e-07 4.511042e-08
[2694,] 9.337484e-08 3.096439e-07 3.368898e-08
[2695,] 1.049754e-07 7.615351e-07 4.398688e-08
[2696,] 1.112554e-07 6.610727e-07 4.662764e-08
[2697,] 1.082368e-07 3.632617e-07 5.041161e-08
[2698,] 7.830760e-08 1.768834e-07 2.393581e-08
[2699,] 1.797829e-07 3.187109e-07 5.412477e-08
[2700,] 1.895269e-07 2.844016e-07 5.660065e-08
[2701,] 1.569917e-07 2.782097e-07 4.651242e-08
[2702,] 3.343080e-07 2.551515e-07 1.495396e-07
[2703,] 3.301346e-07 4.463794e-07 1.390101e-07
[2704,] 7.423184e-08 1.811322e-07 2.341236e-08
[2705,] 1.203479e-07 5.462269e-07 4.707472e-08
[2706,] 1.208170e-07 2.469513e-07 3.476502e-08
[2707,] 8.273715e-08 1.714360e-07 2.526591e-08
[2708,] 8.157701e-08 1.749363e-07 2.491388e-08
[2709,] 8.405307e-08 2.399639e-07 2.361536e-08
[2710,] 7.714276e-08 1.675251e-07 2.312457e-08
[2711,] 1.391584e-07 3.776134e-07 4.706479e-08
[2712,] 7.862683e-08 2.352690e-07 2.559564e-08
[2713,] 7.736408e-08 1.677166e-07 2.366493e-08
[2714,] 7.737667e-08 1.756301e-07 2.407780e-08
[2715,] 1.862947e-07 3.109824e-07 5.719408e-08
[2716,] 7.716503e-08 1.772779e-07 2.396391e-08
[2717,] 7.718082e-08 1.773615e-07 2.381681e-08
[2718,] 7.590256e-08 1.699887e-07 2.310974e-08
[2719,] 7.721497e-08 1.784488e-07 2.378668e-08
[2720,] 1.066328e-07 9.552197e-07 4.677957e-08
[2721,] 7.717985e-08 1.783014e-07 2.384499e-08
[2722,] 9.855445e-08 2.781974e-07 3.095436e-08
[2723,] 7.759155e-08 1.862693e-07 2.376251e-08
[2724,] 7.577948e-08 1.746724e-07 2.322817e-08
[2725,] 7.892603e-08 2.251307e-07 2.382545e-08
[2726,] 1.561444e-07 2.004111e-07 4.370483e-08
[2727,] 1.564165e-07 2.016830e-07 4.403207e-08
[2728,] 7.754457e-08 1.907176e-07 2.376383e-08
[2729,] 8.041425e-08 1.705719e-07 2.588526e-08
[2730,] 1.672604e-07 2.414177e-07 5.352818e-08
[2731,] 8.190960e-08 1.634838e-07 2.547203e-08
[2732,] 2.718446e-07 3.346717e-07 7.981194e-08
[2733,] 7.728573e-08 1.598334e-07 2.307357e-08
[2734,] 1.783239e-07 2.366326e-07 5.832594e-08
[2735,] 2.191499e-07 2.364411e-07 7.842003e-08
[2736,] 2.005207e-06 9.656408e-07 1.059205e-07
[2737,] 1.854437e-07 2.404199e-07 6.652750e-08
[2738,] 2.739076e-07 3.519251e-07 8.481791e-08
[2739,] 1.741693e-07 2.845873e-07 5.036677e-08
[2740,] 1.776601e-07 4.261282e-07 3.797273e-08
[2741,] 1.260969e-07 4.143115e-07 5.206178e-08
[2742,] 6.465467e-07 4.467014e-07 2.904646e-07
[2743,] 7.350555e-08 1.980405e-07 2.356824e-08
[2744,] 7.923692e-08 2.080169e-07 2.466017e-08
[2745,] 8.785174e-08 1.296403e-06 4.058810e-08
[2746,] 1.422250e-07 2.902748e-07 4.453885e-08
[2747,] 1.292898e-07 2.661954e-07 3.940695e-08
[2748,] 7.710023e-08 2.098947e-07 2.464353e-08
[2749,] 7.742563e-08 2.075966e-07 2.467659e-08
[2750,] 7.631624e-08 2.098241e-07 2.445094e-08
[2751,] 3.124109e-07 3.501329e-07 7.615621e-08
[2752,] 8.427672e-08 2.089504e-07 2.658314e-08
[2753,] 1.425577e-07 2.991658e-07 4.470749e-08
[2754,] 7.661955e-08 1.929426e-07 2.468406e-08
[2755,] 8.685457e-08 2.454063e-07 2.986660e-08
[2756,] 1.422898e-07 2.989903e-07 4.488788e-08
[2757,] 1.428600e-07 2.950017e-07 4.441910e-08
[2758,] 1.422995e-07 2.935898e-07 4.487185e-08
[2759,] 7.992585e-08 1.583104e-07 2.437692e-08
[2760,] 1.423316e-07 2.954215e-07 4.499336e-08
[2761,] 3.847107e-07 2.249568e-07 8.820585e-08
[2762,] 1.423172e-07 2.956626e-07 4.496522e-08
[2763,] 9.702596e-08 1.625851e-06 4.282797e-08
[2764,] 9.015873e-08 2.395191e-07 3.054721e-08
[2765,] 7.935897e-08 1.938389e-07 2.565992e-08
[2766,] 1.203630e-07 1.597068e-07 3.639329e-08
[2767,] 1.432582e-07 3.095646e-07 4.666360e-08
[2768,] 9.546784e-08 3.407811e-07 3.304561e-08
[2769,] 9.275295e-08 1.895693e-07 2.905651e-08
[2770,] 9.671098e-08 1.638014e-06 4.246337e-08
[2771,] 1.070421e-07 2.319220e-07 3.552342e-08
[2772,] 1.088540e-07 2.257543e-07 3.494204e-08
[2773,] 1.161178e-07 2.090047e-07 3.570346e-08
[2774,] 1.054992e-07 2.451783e-07 2.749950e-08
[2775,] 1.654175e-07 6.445311e-07 4.525960e-08
[2776,] 3.107849e-07 2.321489e-07 7.661490e-08
[2777,] 1.431038e-07 2.549951e-07 4.276390e-08
[2778,] 1.119192e-07 2.246607e-07 3.478487e-08
[2779,] 1.434626e-07 2.536414e-07 4.284947e-08
[2780,] 2.533129e-07 3.015874e-07 7.082265e-08
[2781,] 1.155630e-07 2.346290e-07 3.868141e-08
[2782,] 1.150349e-07 2.225814e-07 3.450145e-08
[2783,] 1.296192e-07 2.482760e-07 3.989031e-08
[2784,] 8.599602e-08 2.065730e-07 2.282308e-08
[2785,] 1.040480e-07 2.496509e-07 3.631190e-08
[2786,] 1.153931e-07 2.350040e-07 4.042976e-08
[2787,] 1.175680e-07 2.269191e-07 4.039391e-08
[2788,] 8.434227e-08 1.862180e-07 2.305948e-08
[2789,] 3.292697e-07 2.416750e-07 8.577576e-08
[2790,] 7.901175e-08 1.930823e-07 2.399725e-08
[2791,] 1.000733e-07 4.060606e-07 4.196340e-08
[2792,] 9.549115e-08 1.267515e-06 3.972133e-08
[2793,] 9.412019e-08 1.336425e-06 3.854755e-08
[2794,] 7.972210e-08 1.707659e-07 2.384597e-08
[2795,] 9.432268e-08 1.267515e-06 3.842930e-08
[2796,] 2.003130e-07 2.405903e-07 4.771424e-08
[2797,] 2.619918e-07 7.458532e-07 1.262333e-07
[2798,] 3.083206e-07 2.712155e-07 7.698432e-08
[2799,] 1.269120e-07 2.537696e-07 3.950848e-08
[2800,] 8.395267e-08 2.031859e-07 2.721270e-08
[2801,] 7.860913e-08 1.631469e-07 2.401307e-08
[2802,] 1.727810e-07 2.831308e-07 4.165238e-08
[2803,] 9.793919e-08 1.423593e-06 4.301413e-08
[2804,] 7.829234e-08 1.798621e-07 2.432870e-08
[2805,] 9.475068e-08 1.401526e-06 3.951635e-08
[2806,] 1.180513e-07 1.802058e-07 3.582421e-08
[2807,] 7.907727e-08 1.616017e-07 2.394423e-08
[2808,] 1.187907e-07 1.798944e-07 3.309209e-08
[2809,] 1.158280e-07 1.816574e-07 3.507693e-08
[2810,] 9.390087e-08 1.265984e-06 3.811348e-08
[2811,] 1.128606e-07 1.754870e-07 3.250123e-08
[2812,] 9.187606e-08 1.347733e-06 3.566844e-08
[2813,] 8.467393e-08 2.660754e-07 2.368819e-08
[2814,] 1.160602e-07 3.334007e-07 3.629157e-08
[2815,] 8.662602e-08 1.812258e-07 2.722594e-08
[2816,] 7.309025e-08 1.740364e-07 2.271757e-08
[2817,] 2.556325e-07 2.802371e-07 6.809803e-08
[2818,] 1.623711e-07 4.485266e-07 6.515907e-08
[2819,] 1.623577e-07 9.461739e-07 9.665986e-08
[2820,] 1.747451e-07 1.826154e-06 8.496230e-08
[2821,] 2.194682e-07 2.381618e-07 8.859696e-08
[2822,] 1.576558e-07 2.441397e-07 7.228341e-08
[2823,] 8.602552e-08 1.745001e-07 2.782580e-08
[2824,] 9.374670e-08 2.977537e-07 2.992671e-08
[2825,] 3.692145e-07 3.924286e-07 7.338615e-08
[2826,] 2.431125e-07 5.666974e-07 3.203310e-08
[2827,] 1.138907e-07 1.938167e-07 3.745818e-08
[2828,] 2.241002e-07 3.584513e-07 7.883345e-08
[2829,] 1.959116e-07 1.838753e-07 5.569919e-08
[2830,] 1.815625e-07 1.859028e-07 4.662901e-08
[2831,] 2.072559e-07 2.131725e-07 4.092406e-08
[2832,] 1.571961e-07 6.768416e-07 3.402380e-08
[2833,] 1.159516e-07 1.675758e-07 3.337641e-08
[2834,] 1.324281e-07 4.712163e-07 4.399325e-08
[2835,] 1.324452e-07 4.711794e-07 4.397647e-08
[2836,] 2.136167e-07 2.137698e-07 4.172534e-08
[2837,] 8.936839e-07 1.778793e-07 2.652255e-07
[2838,] 4.943407e-07 2.458183e-07 8.309640e-08
[2839,] 1.236681e-07 2.368517e-07 3.701700e-08
[2840,] 1.212317e-07 2.330996e-07 3.695322e-08
[2841,] 6.321212e-07 1.767875e-07 1.906591e-07
[2842,] 1.086367e-07 2.833091e-07 3.439731e-08
[2843,] 2.923420e-07 1.011884e-06 5.461650e-08
[2844,] 1.326874e-07 1.096741e-06 2.651092e-08
[2845,] 3.250867e-07 5.274777e-07 1.624770e-07
[2846,] 1.702984e-07 3.179323e-07 4.091683e-08
[2847,] 2.828113e-06 1.903654e-07 6.325120e-07
[2848,] 1.613294e-07 2.384991e-07 4.327163e-08
[2849,] 1.696733e-07 2.208771e-07 5.132780e-08
[2850,] 1.679318e-07 2.207924e-07 5.079506e-08
[2851,] 1.731105e-07 2.225395e-07 5.315393e-08
[2852,] 1.715315e-07 2.266779e-07 5.447512e-08
[2853,] 1.639280e-07 2.476155e-07 4.227924e-08
[2854,] 1.706139e-07 2.243538e-07 5.326295e-08
[2855,] 4.219562e-07 1.865037e-07 9.114266e-08
[2856,] 1.747953e-07 2.256990e-07 5.507525e-08
[2857,] 1.688303e-07 2.256990e-07 5.327219e-08
[2858,] 4.327721e-07 1.845488e-07 9.590370e-08
[2859,] 1.675117e-07 2.256990e-07 5.287220e-08
[2860,] 1.679792e-07 2.306621e-07 5.471149e-08
[2861,] 1.676070e-07 2.254608e-07 5.281269e-08
[2862,] 1.733828e-07 2.259576e-07 5.474620e-08
[2863,] 1.701905e-07 2.262540e-07 5.390288e-08
[2864,] 1.721924e-07 2.208662e-07 5.372137e-08
[2865,] 3.546049e-06 4.252238e-07 1.564604e-07
[2866,] 4.221756e-07 1.840399e-07 9.582402e-08
[2867,] 9.728842e-08 1.227871e-06 2.389517e-08
[2868,] 2.885542e-06 3.180184e-07 1.665064e-07
[2869,] 1.690718e-07 2.259554e-07 5.344967e-08
[2870,] 9.835875e-08 1.192322e-06 2.381656e-08
[2871,] 1.510861e-07 2.283499e-07 4.789973e-08
[2872,] 3.861762e-07 1.562833e-06 5.435837e-08
[2873,] 3.543782e-07 3.403582e-07 6.776233e-08
[2874,] 1.527868e-07 4.493567e-07 5.193159e-08
[2875,] 1.711985e-07 2.258897e-07 5.408991e-08
[2876,] 3.259150e-07 2.721621e-07 1.089170e-07
[2877,] 1.729484e-07 2.258835e-07 5.459751e-08
[2878,] 1.726994e-07 2.262066e-07 5.465311e-08
[2879,] 1.820090e-07 1.134450e-06 2.956002e-08
[2880,] 1.857199e-07 2.227776e-07 5.695585e-08
[2881,] 4.740461e-07 1.830893e-07 1.098607e-07
[2882,] 1.705628e-07 1.175241e-06 2.876966e-08
[2883,] 6.148018e-07 2.622732e-07 7.371788e-08
[2884,] 2.143094e-07 2.292574e-07 6.878293e-08
[2885,] 1.759038e-07 2.256897e-07 5.541301e-08
[2886,] 2.246157e-07 8.640823e-07 3.316205e-08
[2887,] 1.427730e-07 2.389279e-07 4.807066e-08
[2888,] 1.403864e-07 2.391597e-07 4.719644e-08
[2889,] 1.530295e-07 4.894758e-07 3.591834e-08
[2890,] 1.434745e-07 2.323629e-07 4.706418e-08
[2891,] 1.479766e-07 2.351717e-07 4.927312e-08
[2892,] 1.455037e-07 2.332249e-07 4.796734e-08
[2893,] 1.462339e-07 2.339951e-07 4.838863e-08
[2894,] 1.473256e-07 2.318993e-07 4.831306e-08
[2895,] 1.465087e-07 2.343008e-07 4.854581e-08
[2896,] 1.835125e-07 1.400309e-06 2.839352e-08
[2897,] 1.491229e-07 2.333356e-07 4.926174e-08
[2898,] 1.467124e-07 2.370079e-07 4.916924e-08
[2899,] 3.634066e-07 1.865493e-07 8.827676e-08
[2900,] 1.481449e-07 2.569989e-07 5.334913e-08
[2901,] 3.156646e-06 4.976739e-07 1.325993e-07
[2902,] 1.409813e-07 2.556068e-07 4.830056e-08
[2903,] 1.431530e-07 2.631503e-07 5.203173e-08
[2904,] 1.460557e-07 2.938500e-07 5.715710e-08
[2905,] 4.525337e-07 3.022294e-07 1.673261e-07
[2906,] 1.935523e-07 3.772934e-07 9.661877e-08
[2907,] 2.018109e-07 3.064300e-07 5.771631e-08
[2908,] 3.038340e-07 3.642467e-07 1.172499e-07
[2909,] 9.033169e-08 1.589775e-07 2.619723e-08
[2910,] 2.338819e-07 3.216099e-07 9.706158e-08
[2911,] 8.794952e-08 3.468562e-07 2.273017e-08
[2912,] 9.776645e-08 2.910427e-07 3.176630e-08
[2913,] 8.396057e-08 3.553290e-07 2.265715e-08
[2914,] 8.545525e-08 3.401796e-07 2.270315e-08
[2915,] 7.723840e-08 1.573080e-07 2.317823e-08
[2916,] 1.962978e-06 3.578391e-07 8.882038e-07
[2917,] 8.591671e-08 1.578262e-07 2.570160e-08
[2918,] 1.955280e-07 4.486870e-07 6.730047e-08
[2919,] 8.061246e-08 2.439242e-07 2.575255e-08
[2920,] 1.673736e-07 3.931179e-07 5.359209e-08
[2921,] 7.232009e-07 4.085870e-07 3.233990e-07
[2922,] 1.523190e-07 7.457655e-07 6.268738e-08
[2923,] 5.492922e-06 5.990300e-07 5.178165e-06
[2924,] 2.377522e-06 4.187261e-07 4.039376e-07
[2925,] 1.252071e-07 5.767968e-07 2.478080e-08
[2926,] 9.060434e-08 1.571930e-07 2.626538e-08
[2927,] 9.584998e-08 1.569293e-07 2.776325e-08
[2928,] 4.274429e-07 2.884122e-07 1.291407e-07
[2929,] 9.572438e-08 1.709101e-07 2.548960e-08
[2930,] 2.286671e-07 2.157495e-07 6.636518e-08
[2931,] 1.311519e-07 1.614687e-07 3.275352e-08
[2932,] 1.556799e-07 2.708777e-07 4.581273e-08
[2933,] 2.499205e-07 2.467896e-07 6.670998e-08
[2934,] 4.030086e-07 7.326428e-07 6.764532e-08
[2935,] 1.018835e-07 5.808296e-07 3.825956e-08
[2936,] 8.552032e-08 1.586861e-07 2.505424e-08
[2937,] 1.009328e-06 7.151330e-07 1.294336e-06
[2938,] 8.960135e-07 2.632907e-07 3.256097e-07
[2939,] 8.197972e-07 1.096024e-06 1.593494e-06
[2940,] 9.699646e-08 5.624555e-07 3.450941e-08
[2941,] 1.020325e-07 6.173320e-07 3.890825e-08
[2942,] 1.058322e-06 1.000232e-06 1.993757e-06
[2943,] 6.480659e-07 5.266461e-07 5.948918e-07
[2944,] 6.977308e-07 5.262126e-07 6.426392e-07
[2945,] 1.268925e-07 1.919748e-07 3.273790e-08
[2946,] 3.727851e-07 2.909344e-07 1.027314e-07
[2947,] 1.008564e-07 5.867374e-07 3.778555e-08
[2948,] 1.303556e-07 3.370423e-07 6.872093e-08
[2949,] 1.362933e-06 4.788329e-07 1.025761e-06
[2950,] 1.567007e-06 8.846525e-07 2.556157e-06
[2951,] 1.071485e-07 2.568154e-07 3.380941e-08
[2952,] 2.466701e-07 2.911036e-07 5.082392e-08
[2953,] 1.438171e-06 4.665576e-07 1.042271e-06
[2954,] 1.532630e-06 7.251781e-07 1.968465e-06
[2955,] 7.247368e-07 2.768081e-07 2.197447e-07
[2956,] 1.026080e-06 7.993503e-07 1.464977e-06
[2957,] 8.056721e-08 1.921004e-07 2.663906e-08
[2958,] 9.575959e-07 8.511428e-07 1.458492e-06
[2959,] 1.331978e-07 3.724730e-07 4.415356e-08
[2960,] 1.436600e-06 7.245914e-07 1.841209e-06
[2961,] 1.068277e-06 2.097084e-07 2.225129e-07
[2962,] 1.300111e-07 2.177101e-07 5.402791e-08
[2963,] 7.482271e-07 2.279432e-07 2.094719e-07
[2964,] 7.263218e-07 1.935487e-07 1.458362e-07
[2965,] 5.339054e-07 2.244318e-07 1.325673e-07
[2966,] 1.467422e-06 1.933806e-07 2.167492e-07
[2967,] 1.649949e-06 8.926533e-07 2.728779e-06
[2968,] 9.735570e-07 3.744594e-07 3.264638e-07
[2969,] 5.409644e-07 3.614782e-07 2.087641e-07
[2970,] 1.024407e-07 4.009827e-07 5.344653e-08
[2971,] 2.342951e-07 4.053000e-07 8.770231e-08
[2972,] 3.444113e-07 2.895975e-07 6.262826e-08
[2973,] 1.426234e-07 1.914276e-07 3.068732e-08
[2974,] 9.666701e-08 6.809166e-07 3.603089e-08
[2975,] 2.377191e-07 3.763325e-07 7.728938e-08
[2976,] 2.309995e-07 3.739071e-07 8.002013e-08
[2977,] 2.395309e-07 3.842830e-07 8.361777e-08
[2978,] 2.176941e-07 3.766801e-07 7.251579e-08
[2979,] 2.329433e-07 2.273988e-07 6.125244e-08
[2980,] 2.226418e-07 3.766693e-07 7.323039e-08
[2981,] 1.183451e-07 5.856903e-07 5.122248e-08
[2982,] 2.244053e-07 3.774345e-07 7.520008e-08
[2983,] 3.346614e-07 2.755550e-07 5.862023e-08
[2984,] 8.865887e-07 3.582450e-07 2.103331e-07
[2985,] 6.136541e-07 4.073245e-07 6.098932e-08
[2986,] 6.049399e-07 3.529654e-07 1.059091e-07
[2987,] 2.854919e-07 3.469722e-07 1.690550e-07
[2988,] 1.129748e-07 4.676563e-07 4.304315e-08
[2989,] 2.658203e-07 2.391416e-07 7.033281e-08
[2990,] 3.746024e-07 3.007063e-07 1.504913e-07
[2991,] 2.374085e-07 2.006741e-07 5.738550e-08
[2992,] 4.554529e-07 2.922915e-07 8.005931e-08
[2993,] 1.093000e-07 4.252948e-07 4.007398e-08
[2994,] 1.636391e-06 2.932893e-07 7.157996e-07
[2995,] 1.149494e-07 3.187081e-07 3.559482e-08
[2996,] 1.995401e-07 2.890318e-07 9.395319e-08
[2997,] 1.010828e-07 2.373689e-07 3.965154e-08
[2998,] 1.220250e-07 7.481813e-07 4.504520e-08
[2999,] 2.361491e-07 3.973091e-07 1.137746e-07
[3000,] 9.123938e-08 3.010704e-07 3.592573e-08
[3001,] 8.391050e-08 2.370766e-07 2.227724e-08
[3002,] 2.995635e-07 2.144853e-07 8.660781e-08
[3003,] 1.239647e-07 3.528540e-07 3.824082e-08
[3004,] 1.205597e-07 3.386865e-07 3.802840e-08
[3005,] 6.777577e-07 6.161609e-07 5.174302e-07
[3006,] 1.205183e-07 3.357325e-07 3.804279e-08
[3007,] 1.201978e-07 3.411756e-07 3.803706e-08
[3008,] 1.418200e-07 3.231003e-07 4.489755e-08
[3009,] 1.222525e-07 6.396188e-07 4.190135e-08
[3010,] 1.231706e-07 6.417842e-07 4.180664e-08
[3011,] 2.004853e-07 1.594388e-07 5.561034e-08
[3012,] 1.144384e-07 2.285172e-07 3.538539e-08
[3013,] 9.162582e-08 2.420311e-07 3.562286e-08
[3014,] 1.265072e-07 4.707124e-07 4.598688e-08
[3015,] 1.230830e-07 6.348399e-07 4.265244e-08
[3016,] 1.231841e-07 4.361122e-07 4.216312e-08
[3017,] 1.231014e-07 4.417810e-07 4.209972e-08
[3018,] 1.462824e-06 2.790854e-07 3.923315e-07
[3019,] 2.848182e-07 2.560986e-07 8.282547e-08
[3020,] 4.905077e-07 1.602425e-07 1.207432e-07
[3021,] 8.680876e-08 1.622809e-07 2.666250e-08
[3022,] 5.627949e-07 2.225913e-07 2.057669e-07
[3023,] 1.307888e-07 2.122602e-07 4.593295e-08
[3024,] 1.646595e-07 2.662737e-07 4.704275e-08
[3025,] 1.828027e-07 2.048977e-07 7.217121e-08
[3026,] 1.233540e-07 6.705549e-07 4.351723e-08
[3027,] 8.981725e-08 2.387175e-07 2.770557e-08
[3028,] 1.391318e-06 2.697279e-07 3.840439e-07
[3029,] 1.528403e-07 2.554546e-07 5.130059e-08
[3030,] 2.132079e-07 2.535625e-07 7.265913e-08
[3031,] 1.315790e-07 3.929070e-07 4.698658e-08
[3032,] 9.920374e-08 2.881348e-07 2.794220e-08
[3033,] 1.220420e-07 5.409523e-07 4.134003e-08
[3034,] 2.138472e-07 2.479313e-07 7.053238e-08
[3035,] 2.104358e-07 2.516568e-07 7.098973e-08
[3036,] 2.436156e-07 4.139946e-07 1.362554e-07
[3037,] 2.012669e-07 3.203763e-07 8.299927e-08
[3038,] 1.387840e-07 3.034142e-07 6.616898e-08
[3039,] 1.831355e-07 2.423956e-07 4.780721e-08
[3040,] 3.479438e-07 3.175830e-07 9.305912e-08
[3041,] 1.828287e-06 4.070918e-07 4.279620e-07
[3042,] 3.629528e-07 4.468533e-07 7.574378e-08
[3043,] 1.297854e-07 7.970254e-07 7.032618e-08
[3044,] 1.392507e-07 1.835000e-07 3.507657e-08
[3045,] 4.652024e-07 3.296289e-07 2.191017e-07
[3046,] 1.469970e-07 1.031712e-06 8.517366e-08
[3047,] 6.509988e-07 2.432991e-07 1.885853e-07
[3048,] 1.280097e-07 6.279037e-07 4.035537e-08
[3049,] 5.339281e-07 3.844599e-07 2.992004e-07
[3050,] 1.651803e-07 5.528822e-07 5.258345e-08
[3051,] 4.982483e-07 2.429438e-07 1.327811e-07
[3052,] 1.155845e-07 2.106429e-07 3.568630e-08
[3053,] 1.454234e-07 9.553169e-07 8.263668e-08
[3054,] 4.432520e-07 2.559700e-07 1.325156e-07
[3055,] 4.828834e-07 2.647364e-07 1.757551e-07
[3056,] 4.288677e-07 3.612639e-07 2.105333e-07
[3057,] 4.481978e-07 2.525454e-07 1.514007e-07
[3058,] 4.436227e-07 2.524628e-07 1.498993e-07
[3059,] 5.829683e-07 2.810436e-07 2.290105e-07
[3060,] 1.270364e-07 6.388326e-07 4.061660e-08
[3061,] 4.369231e-07 2.650953e-07 1.607781e-07
[3062,] 4.434609e-07 2.693164e-07 1.670316e-07
[3063,] 1.551181e-07 1.989775e-07 4.203032e-08
[3064,] 4.808156e-07 2.692330e-07 1.803283e-07
[3065,] 4.525470e-07 2.757665e-07 1.760387e-07
[3066,] 3.945677e-07 2.558765e-07 1.186613e-07
[3067,] 1.336367e-06 2.999672e-07 3.946511e-07
[3068,] 2.883374e-07 4.803266e-07 7.623698e-08
[3069,] 2.217714e-06 3.966379e-07 5.508864e-07
[3070,] 1.849811e-07 8.308355e-07 1.084217e-07
[3071,] 4.103735e-07 2.256729e-07 1.802438e-07
[3072,] 4.359908e-07 3.248475e-07 2.637590e-07
[3073,] 1.927942e-07 1.605839e-07 5.664734e-08
[3074,] 1.655442e-07 2.308964e-07 7.278917e-08
[3075,] 8.973770e-08 5.679984e-07 2.993201e-08
[3076,] 5.152989e-07 2.598599e-07 1.577140e-07
[3077,] 5.332343e-07 2.499629e-07 1.555273e-07
[3078,] 1.463877e-07 1.593962e-07 4.318124e-08
[3079,] 2.184560e-07 1.636080e-07 6.322558e-08
[3080,] 1.458629e-07 1.589293e-07 4.262386e-08
[3081,] 1.439517e-07 1.585147e-07 4.170205e-08
[3082,] 5.451955e-07 2.465792e-07 1.526480e-07
[3083,] 5.473281e-07 1.881263e-07 1.384799e-07
[3084,] 1.258818e-07 6.383296e-07 4.074355e-08
[3085,] 1.509784e-07 1.737553e-07 5.180190e-08
[3086,] 5.351803e-07 2.252065e-07 1.431886e-07
[3087,] 4.388593e-07 2.002763e-07 1.662717e-07
[3088,] 9.204810e-08 1.961027e-07 2.526695e-08
[3089,] 2.627926e-07 6.214696e-07 1.457828e-07
[3090,] 5.089546e-07 2.360407e-07 1.534862e-07
[3091,] 5.151797e-07 2.333491e-07 1.512601e-07
[3092,] 7.896250e-08 4.665105e-07 3.411714e-08
[3093,] 9.499846e-08 2.309795e-07 3.535920e-08
[3094,] 9.186831e-08 2.198388e-07 2.756392e-08
[3095,] 2.677483e-07 6.040926e-07 1.546202e-07
[3096,] 1.265946e-07 6.921838e-07 4.069000e-08
[3097,] 2.071725e-06 3.021603e-07 6.232541e-07
[3098,] 1.284276e-07 6.501305e-07 4.002460e-08
[3099,] 1.279521e-07 6.452467e-07 4.032352e-08
[3100,] 1.277261e-07 6.095786e-07 3.820097e-08
[3101,] 1.351426e-07 5.834795e-07 3.981869e-08
[3102,] 3.226897e-07 1.801486e-07 5.490991e-08
[3103,] 1.022407e-07 2.018683e-07 2.785190e-08
[3104,] 3.695838e-07 3.815933e-07 7.664778e-08
[3105,] 9.311812e-08 2.270297e-07 2.756448e-08
[3106,] 1.416414e-07 6.482800e-07 4.081351e-08
[3107,] 1.093702e-06 3.035583e-07 3.628094e-07
[3108,] 2.650204e-07 5.653172e-07 1.466516e-07
[3109,] 9.615650e-08 1.929571e-07 2.907686e-08
[3110,] 5.011529e-07 3.950835e-07 1.984808e-07
[3111,] 9.045136e-08 2.282195e-07 2.784020e-08
[3112,] 1.502647e-07 3.920356e-07 4.951344e-08
[3113,] 1.273577e-07 6.349189e-07 3.803509e-08
[3114,] 9.885708e-08 1.801817e-07 2.749433e-08
[3115,] 1.639473e-07 2.591439e-07 4.692688e-08
[3116,] 9.094567e-08 1.748738e-07 2.631410e-08
[3117,] 1.041559e-07 1.792718e-07 2.740439e-08
[3118,] 1.609719e-07 4.761737e-07 6.977701e-08
[3119,] 5.748590e-07 2.213364e-07 2.180479e-07
[3120,] 2.796646e-07 5.752317e-07 1.667045e-07
[3121,] 9.646547e-08 1.662767e-07 2.662953e-08
[3122,] 1.556267e-07 2.480855e-07 6.978517e-08
[3123,] 5.408426e-07 3.034964e-07 1.307842e-07
[3124,] 1.622094e-07 2.521146e-07 4.934516e-08
[3125,] 9.064750e-08 4.633286e-07 3.989632e-08
[3126,] 1.507926e-07 2.240545e-07 5.372585e-08
[3127,] 1.046625e-07 1.021686e-06 7.913347e-08
[3128,] 7.295265e-08 3.786507e-07 2.565042e-08
[3129,] 7.283643e-08 1.922470e-07 2.275785e-08
[3130,] 3.235767e-07 8.801937e-07 3.272178e-07
[3131,] 9.365791e-08 6.336984e-07 2.289312e-08
[3132,] 3.686262e-07 8.888916e-07 4.384336e-08
[3133,] 8.299308e-07 3.453501e-07 5.859518e-07
[3134,] 1.906578e-07 9.633517e-07 1.183479e-07
[3135,] 1.020516e-07 2.677068e-07 3.359778e-08
[3136,] 3.481188e-07 5.292224e-07 2.649536e-07
[3137,] 2.394993e-07 4.545915e-07 9.762075e-08
[3138,] 3.589197e-07 5.913420e-07 2.922241e-07
[3139,] 2.579761e-07 6.053092e-07 1.092670e-07
[3140,] 2.239406e-07 5.316523e-07 1.325115e-07
[3141,] 1.120718e-07 5.041606e-07 4.096007e-08
[3142,] 1.893440e-07 4.112405e-07 6.900816e-08
[3143,] 2.779726e-07 4.027711e-07 1.384469e-07
[3144,] 2.744671e-07 3.710433e-07 1.256505e-07
[3145,] 1.072890e-06 2.150229e-07 1.579263e-07
[3146,] 1.164383e-07 2.981918e-07 3.425858e-08
[3147,] 2.780356e-07 3.803666e-07 1.314905e-07
[3148,] 4.517758e-06 4.003877e-07 1.812280e-06
[3149,] 4.127788e-07 2.396538e-07 1.190445e-07
[3150,] 1.745950e-07 2.084117e-07 3.895613e-08
[3151,] 2.172936e-07 1.929289e-07 4.640872e-08
[3152,] 2.790214e-07 4.009178e-07 1.384830e-07
[3153,] 3.012613e-07 1.988123e-07 1.081609e-07
[3154,] 7.432802e-07 2.299441e-07 3.455870e-07
[3155,] 6.223072e-07 2.008105e-07 2.422325e-07
[3156,] 6.467137e-07 1.979750e-07 2.465680e-07
[3157,] 5.873067e-07 2.342498e-07 2.742093e-07
[3158,] 3.711102e-07 1.722416e-07 6.671563e-08
[3159,] 9.031282e-08 1.130251e-06 3.496809e-08
[3160,] 4.378926e-07 1.940131e-07 1.629116e-07
[3161,] 5.251362e-07 5.512335e-07 4.178123e-08
[3162,] 1.149885e-07 3.077166e-07 3.805124e-08
[3163,] 3.115195e-07 1.773013e-07 8.840788e-08
[3164,] 2.383481e-07 1.825966e-07 8.349778e-08
[3165,] 3.479054e-07 1.857688e-07 1.221432e-07
[3166,] 3.477462e-07 1.908952e-07 1.271815e-07
[3167,] 2.639796e-07 1.690037e-07 7.698406e-08
[3168,] 2.752334e-07 1.705691e-07 8.225154e-08
[3169,] 3.016742e-07 1.671209e-07 8.443523e-08
[3170,] 1.936690e-07 3.448211e-07 2.944245e-08
[3171,] 2.080621e-07 3.236786e-07 3.109772e-08
[3172,] 8.849295e-08 1.672614e-07 2.503380e-08
[3173,] 2.421453e-07 3.220059e-07 1.098882e-07
[3174,] 2.320620e-07 2.966833e-07 9.427310e-08
[3175,] 3.191969e-07 1.892198e-07 6.732441e-08
[3176,] 3.008011e-07 4.191340e-07 1.564000e-07
[3177,] 3.174514e-07 4.086251e-07 1.647782e-07
[3178,] 2.543507e-07 4.057111e-07 1.267060e-07
[3179,] 2.600381e-07 4.299376e-07 1.379398e-07
[3180,] 2.555373e-07 3.806844e-07 1.205375e-07
[3181,] 2.582887e-07 3.993922e-07 1.266423e-07
[3182,] 2.533611e-07 3.046374e-07 1.099621e-07
[3183,] 2.531901e-07 4.059813e-07 1.241747e-07
[3184,] 2.876396e-07 4.371605e-07 1.591719e-07
[3185,] 2.568995e-07 4.110676e-07 1.287176e-07
[3186,] 2.355834e-07 2.302431e-07 4.968589e-08
[3187,] 3.055366e-07 2.779508e-07 1.104333e-07
[3188,] 3.144027e-07 3.397138e-07 1.178186e-07
[3189,] 3.187014e-07 3.499084e-07 1.240265e-07
[3190,] 2.053307e-07 2.978588e-07 6.090773e-08
[3191,] 1.144413e-07 4.378634e-07 3.858126e-08
[3192,] 3.197763e-07 3.576826e-07 1.275352e-07
[3193,] 3.177195e-07 4.083795e-07 1.462310e-07
[3194,] 3.179728e-07 4.035802e-07 1.447070e-07
[3195,] 2.568439e-07 2.001829e-07 6.079656e-08
[3196,] 2.678349e-07 1.822726e-07 4.854437e-08
[3197,] 2.454751e-07 2.291161e-07 6.545764e-08
[3198,] 1.141219e-07 4.249364e-07 3.784644e-08
[3199,] 3.080417e-07 1.571058e-07 7.450446e-08
[3200,] 5.906324e-07 1.971901e-07 8.032466e-08
[3201,] 2.453035e-06 1.807085e-07 4.498289e-07
[3202,] 1.552447e-07 1.986378e-07 5.709188e-08
[3203,] 3.934589e-07 3.487632e-07 5.064810e-08
[3204,] 2.220139e-07 3.850477e-07 7.628687e-08
[3205,] 4.527543e-07 2.598989e-07 1.949440e-07
[3206,] 1.442519e-07 1.965574e-07 5.223866e-08
[3207,] 1.556055e-07 1.978384e-07 5.701359e-08
[3208,] 7.014446e-07 2.835617e-07 8.297145e-08
[3209,] 6.542479e-07 2.256332e-07 8.918047e-08
[3210,] 1.730853e-07 1.797506e-07 5.708623e-08
[3211,] 5.376450e-07 2.225079e-07 1.828881e-07
[3212,] 6.051605e-07 2.277870e-07 2.096523e-07
[3213,] 6.028881e-07 2.151158e-07 1.905656e-07
[3214,] 2.997447e-07 1.853232e-07 6.931370e-08
[3215,] 2.556181e-07 1.897470e-07 5.430633e-08
[3216,] 7.119207e-07 2.009681e-07 8.493302e-08
[3217,] 6.406768e-07 2.012077e-07 7.794609e-08
[3218,] 4.260470e-07 2.265816e-07 1.021300e-07
[3219,] 1.035182e-07 2.699968e-07 2.460457e-08
[3220,] 6.736681e-07 1.433612e-06 3.861302e-08
[3221,] 4.942154e-07 1.319113e-06 3.575343e-08
[3222,] 4.609925e-07 2.746560e-07 1.224677e-07
[3223,] 2.656762e-07 2.227933e-07 6.191339e-08
[3224,] 2.476916e-07 3.897035e-06 3.742038e-08
[3225,] 2.410084e-07 4.017649e-06 3.785810e-08
[3226,] 1.147060e-07 4.163363e-07 3.977031e-08
[3227,] 2.180013e-07 9.998121e-07 2.840390e-08
[3228,] 1.577698e-07 6.795577e-07 2.613376e-08
[3229,] 2.649139e-07 2.537673e-07 6.817052e-08
[3230,] 8.018357e-08 7.751561e-07 2.953315e-08
[3231,] 8.284200e-08 4.598513e-07 2.632557e-08
[3232,] 1.649085e-07 5.269886e-07 1.194558e-07
[3233,] 9.038311e-08 1.917891e-07 2.557789e-08
[3234,] 2.081715e-07 1.996360e-07 3.863869e-08
[3235,] 8.386117e-08 1.816786e-07 2.454286e-08
[3236,] 9.169390e-08 2.683376e-07 3.289331e-08
[3237,] 1.492570e-07 2.549800e-07 6.975839e-08
[3238,] 2.685628e-07 2.463348e-07 5.982908e-08
[3239,] 8.555035e-08 3.044453e-07 2.743877e-08
[3240,] 1.208687e-07 2.107732e-07 4.344973e-08
[3241,] 1.047041e-07 2.215484e-07 3.673997e-08
[3242,] 3.641024e-07 3.103180e-07 7.122953e-08
[3243,] 2.955163e-07 2.881072e-07 8.367232e-08
[3244,] 7.979462e-08 5.221141e-07 3.275738e-08
[3245,] 8.323997e-08 2.719238e-07 2.224910e-08
[3246,] 7.311875e-07 2.570813e-07 1.299818e-07
[3247,] 4.155350e-07 2.239956e-07 1.091445e-07
[3248,] 2.633481e-07 5.185903e-07 1.200483e-07
[3249,] 8.890418e-08 2.852344e-07 2.791067e-08
[3250,] 8.628274e-07 2.273361e-07 1.476479e-07
[3251,] 8.850332e-08 1.816427e-07 2.366520e-08
[3252,] 7.722237e-08 5.406017e-07 2.652492e-08
[3253,] 9.165415e-08 3.054697e-07 2.873354e-08
[3254,] 1.201984e-07 2.380492e-07 3.886383e-08
[3255,] 1.066766e-07 1.842038e-07 3.241351e-08
[3256,] 1.049043e-07 5.860827e-07 3.285494e-08
[3257,] 7.710973e-08 2.371983e-07 2.564333e-08
[3258,] 1.551095e-07 2.154086e-07 4.695059e-08
[3259,] 3.383772e-07 3.849762e-07 9.605305e-08
[3260,] 3.849324e-07 3.534323e-07 1.177177e-07
[3261,] 3.483745e-07 5.931572e-07 3.450042e-08
[3262,] 5.272907e-07 3.875340e-07 2.182291e-07
[3263,] 8.029036e-08 1.962267e-07 2.505849e-08
[3264,] 1.057108e-07 3.789286e-07 2.679615e-08
[3265,] 3.670694e-07 3.584177e-07 7.292879e-08
[3266,] 2.332309e-07 2.829012e-07 5.373332e-08
[3267,] 8.761180e-08 2.227460e-07 3.327934e-08
[3268,] 1.078293e-07 2.309811e-07 2.662722e-08
[3269,] 8.305043e-08 3.672683e-07 2.499679e-08
[3270,] 1.103041e-07 3.806714e-07 2.943808e-08
[3271,] 4.039860e-07 3.038617e-07 1.358886e-07
[3272,] 3.227382e-07 4.335784e-07 8.036495e-08
[3273,] 9.669804e-07 7.096166e-07 7.182004e-07
[3274,] 3.042607e-07 2.115031e-07 6.219844e-08
[3275,] 2.310424e-07 2.513740e-07 4.430767e-08
[3276,] 1.277793e-06 2.513661e-07 1.796848e-07
[3277,] 5.772007e-07 2.611655e-07 6.507488e-08
[3278,] 9.608393e-07 2.492665e-07 8.573643e-08
[3279,] 1.687892e-07 1.744438e-07 4.049192e-08
[3280,] 4.279174e-06 2.431733e-07 4.525216e-07
[3281,] 2.994978e-07 1.792586e-07 8.184397e-08
[3282,] 4.047374e-07 2.200239e-07 7.458274e-08
[3283,] 1.858085e-07 2.742408e-07 6.550858e-08
[3284,] 1.331840e-06 2.709372e-07 4.335145e-07
[3285,] 5.862053e-07 4.680007e-07 5.221456e-07
[3286,] 7.750900e-08 1.572737e-07 2.347638e-08
[3287,] 2.726560e-07 2.439523e-07 5.860140e-08
[3288,] 1.037575e-07 2.484748e-07 2.617463e-08
[3289,] 1.052628e-07 4.383820e-07 5.084576e-08
[3290,] 3.302212e-07 4.116709e-07 7.530317e-08
[3291,] 8.048105e-08 5.056783e-07 3.298704e-08
[3292,] 2.009560e-07 2.221429e-07 5.226294e-08
[3293,] 2.031072e-07 2.215705e-07 5.449435e-08
[3294,] 2.720720e-07 3.787140e-07 1.222901e-07
[3295,] 3.054837e-07 3.796119e-07 7.219473e-08
[3296,] 1.636025e-07 1.870500e-07 3.570217e-08
[3297,] 2.178442e-07 3.336742e-07 6.056569e-08
[3298,] 8.213165e-08 1.205645e-06 2.389851e-08
[3299,] 2.859354e-07 3.474550e-07 7.391294e-08
[3300,] 1.533168e-07 2.395711e-07 5.161425e-08
[3301,] 1.533244e-07 2.362808e-07 5.026641e-08
[3302,] 1.314681e-07 2.639100e-06 1.579999e-07
[3303,] 2.205417e-07 2.190481e-07 6.886574e-08
[3304,] 2.436139e-07 2.775419e-07 6.542769e-08
[3305,] 2.448530e-07 2.814468e-07 6.498572e-08
[3306,] 9.840391e-08 1.115764e-06 2.465046e-08
[3307,] 2.746354e-07 4.867571e-07 7.354033e-08
[3308,] 1.554765e-07 8.587524e-07 9.559637e-08
[3309,] 2.317354e-07 2.245475e-07 7.467106e-08
[3310,] 1.647027e-07 3.878329e-07 5.252482e-08
[3311,] 2.292930e-07 2.283314e-07 7.518290e-08
[3312,] 1.716928e-07 2.273713e-06 3.054315e-07
[3313,] 2.973494e-07 1.442165e-06 4.593784e-07
[3314,] 1.719539e-07 2.415467e-06 3.184233e-07
[3315,] 2.865104e-07 1.730217e-06 4.931656e-07
[3316,] 2.398467e-07 2.154600e-07 7.373111e-08
[3317,] 1.649482e-07 3.262814e-07 6.895449e-08
[3318,] 1.652538e-07 3.213199e-07 6.857387e-08
[3319,] 5.742129e-07 3.612740e-07 2.439399e-07
[3320,] 1.721847e-07 2.237664e-06 3.045224e-07
[3321,] 1.703697e-07 2.302825e-06 3.018846e-07
[3322,] 2.417451e-07 2.165044e-07 7.473190e-08
[3323,] 7.668761e-08 1.893162e-07 2.473849e-08
[3324,] 4.648120e-07 9.812161e-07 7.975997e-07
[3325,] 4.431519e-07 9.802492e-07 7.535182e-07
[3326,] 8.220180e-07 5.916009e-07 7.184945e-07
[3327,] 1.107951e-07 1.347228e-06 2.966971e-08
[3328,] 1.846677e-07 1.223706e-06 2.405783e-07
[3329,] 2.466032e-07 1.959854e-07 5.148577e-08
[3330,] 7.388050e-08 2.365390e-07 2.409581e-08
[3331,] 2.538581e-07 9.311335e-07 1.977987e-07
[3332,] 4.004353e-07 1.136104e-06 7.728339e-07
[3333,] 3.979342e-07 1.155461e-06 7.782185e-07
[3334,] 2.623822e-07 2.575658e-07 6.224468e-08
[3335,] 4.977803e-07 2.228024e-07 1.474311e-07
[3336,] 3.056510e-07 2.041433e-07 9.855006e-08
[3337,] 2.272787e-07 3.924309e-07 1.424611e-07
[3338,] 1.106915e-07 2.738074e-07 2.672860e-08
[3339,] 2.444139e-07 2.948939e-07 7.655250e-08
[3340,] 9.002788e-08 8.307130e-07 3.605453e-08
[3341,] 2.445524e-07 3.545734e-07 5.295227e-08
[3342,] 3.949620e-07 6.484231e-07 2.290330e-07
[3343,] 2.861375e-07 4.291744e-07 8.025544e-08
[3344,] 2.728095e-07 3.684134e-07 1.016328e-07
[3345,] 8.110271e-08 3.538325e-07 3.208949e-08
[3346,] 2.913497e-07 4.060194e-07 8.416526e-08
[3347,] 1.193061e-07 2.306732e-07 3.828352e-08
[3348,] 8.910157e-08 2.957531e-06 4.283807e-08
[3349,] 1.205595e-07 2.401762e-07 4.033114e-08
[3350,] 9.703407e-07 3.937018e-07 2.300315e-07
[3351,] 3.816332e-07 2.261992e-07 5.297275e-08
[3352,] 2.854721e-07 4.697837e-07 1.215398e-07
[3353,] 2.806313e-07 4.704671e-07 1.180563e-07
[3354,] 2.849987e-07 4.703857e-07 1.212972e-07
[3355,] 3.356652e-07 1.976283e-07 1.012992e-07
[3356,] 2.780173e-07 4.704454e-07 1.159511e-07
[3357,] 2.805582e-07 3.183823e-07 9.088560e-08
[3358,] 2.747535e-07 4.607723e-07 1.115161e-07
[3359,] 1.869009e-07 2.360228e-07 4.450922e-08
[3360,] 1.006347e-07 7.538912e-07 2.518513e-08
[3361,] 1.062592e-07 7.899751e-07 2.569770e-08
[3362,] 6.391336e-07 2.429886e-07 2.236429e-07
[3363,] 1.033483e-07 7.484555e-07 2.548481e-08
[3364,] 1.014689e-07 4.642479e-07 2.538158e-08
[3365,] 1.013183e-07 4.702463e-07 2.538858e-08
[3366,] 9.578173e-08 4.823941e-07 2.565064e-08
[3367,] 9.601667e-08 4.746233e-07 2.561541e-08
[3368,] 9.594935e-08 4.865350e-07 2.564754e-08
[3369,] 9.230785e-08 5.112034e-07 2.608565e-08
[3370,] 3.969058e-07 2.425989e-07 9.841877e-08
[3371,] 9.465724e-08 5.176860e-07 2.584309e-08
[3372,] 9.674632e-08 4.844413e-07 2.560127e-08
[3373,] 9.403114e-08 4.779690e-07 2.577514e-08
[3374,] 9.386549e-08 4.665749e-07 2.575564e-08
[3375,] 9.400866e-08 4.665749e-07 2.574345e-08
[3376,] 9.280481e-08 6.152718e-07 2.763692e-08
[3377,] 9.163706e-08 6.068713e-07 2.784405e-08
[3378,] 9.252239e-08 5.617945e-07 2.740524e-08
[3379,] 9.166467e-08 6.024726e-07 2.780905e-08
[3380,] 9.085864e-08 5.091361e-07 2.755880e-08
[3381,] 8.824192e-07 2.256430e-07 2.529189e-07
[3382,] 1.573214e-07 4.011494e-07 5.419038e-08
[3383,] 8.420826e-08 2.008958e-07 2.507463e-08
[3384,] 1.186931e-07 1.931037e-07 2.870546e-08
[3385,] 9.185578e-08 1.774405e-07 2.694969e-08
[3386,] 7.961980e-08 2.065288e-07 2.516094e-08
[3387,] 8.856977e-08 1.723033e-07 2.655224e-08
[3388,] 8.971017e-08 1.697242e-07 2.756288e-08
[3389,] 8.861741e-08 1.681124e-07 2.670912e-08
[3390,] 9.025252e-08 1.656037e-07 2.651866e-08
[3391,] 9.019031e-08 1.649829e-07 2.652373e-08
[3392,] 8.881736e-08 1.716301e-07 2.707552e-08
[3393,] 2.359587e-07 3.439882e-07 8.621426e-08
[3394,] 2.712289e-07 3.756390e-07 7.006033e-08
[3395,] 2.590401e-07 4.554830e-07 7.069378e-08
[3396,] 8.981814e-08 1.656417e-07 2.660978e-08
[3397,] 1.615918e-07 3.978446e-07 5.484977e-08
[3398,] 9.196740e-08 2.076550e-07 3.045494e-08
[3399,] 9.372424e-08 1.822493e-07 3.009249e-08
[3400,] 8.991180e-08 1.779214e-07 2.892594e-08
[3401,] 9.463244e-08 1.807511e-07 3.040966e-08
[3402,] 8.666116e-08 6.797860e-07 2.388552e-08
[3403,] 8.739191e-08 1.704578e-07 2.592020e-08
[3404,] 9.321346e-08 1.858779e-07 3.006599e-08
[3405,] 1.141920e-06 4.620651e-07 7.048690e-07
[3406,] 1.002699e-07 2.463626e-07 3.388455e-08
[3407,] 8.522523e-08 1.689964e-07 2.561795e-08
[3408,] 2.182018e-07 2.627812e-07 6.082764e-08
[3409,] 8.690897e-08 1.643904e-07 2.639796e-08
[3410,] 9.564702e-08 1.761319e-07 3.042045e-08
[3411,] 2.803394e-07 3.533273e-07 7.870237e-08
[3412,] 2.751496e-07 3.780241e-07 8.401172e-08
[3413,] 7.925976e-08 2.249236e-07 2.713358e-08
[3414,] 8.121991e-08 1.775712e-07 2.437872e-08
[3415,] 7.871682e-08 2.538383e-07 2.354183e-08
[3416,] 9.779151e-08 1.793350e-07 3.167133e-08
[3417,] 9.677162e-08 1.854405e-07 3.184129e-08
[3418,] 7.693994e-08 2.628901e-07 2.357942e-08
[3419,] 9.305045e-07 4.628247e-07 5.740540e-07
[3420,] 1.492125e-07 4.985633e-07 4.888595e-08
[3421,] 7.810585e-08 5.399086e-07 2.443602e-08
[3422,] 1.397860e-07 3.992844e-07 4.302929e-08
[3423,] 7.838789e-08 2.638876e-07 2.364501e-08
[3424,] 7.756556e-08 2.194413e-07 2.464720e-08
[3425,] 7.841414e-08 3.545623e-07 2.444782e-08
[3426,] 8.033883e-08 2.659594e-07 2.547462e-08
[3427,] 2.907204e-07 2.111392e-07 6.521838e-08
[3428,] 4.680581e-07 4.968244e-07 3.006838e-07
[3429,] 3.123364e-07 9.393834e-07 6.120138e-08
[3430,] 1.032675e-07 2.003259e-07 3.501708e-08
[3431,] 2.014574e-07 1.648121e-07 4.675459e-08
[3432,] 1.729690e-06 1.507652e-06 5.280384e-06
[3433,] 1.224332e-07 3.621192e-07 4.029843e-08
[3434,] 2.164056e-07 2.593691e-07 7.667854e-08
[3435,] 2.139646e-07 2.334328e-07 6.851840e-08
[3436,] 1.823041e-07 1.646444e-07 4.395292e-08
[3437,] 2.845115e-07 3.129204e-07 6.639445e-08
[3438,] 2.136164e-07 2.391977e-07 7.003495e-08
[3439,] 2.161322e-07 2.355298e-07 7.002929e-08
[3440,] 2.775010e-07 9.719228e-07 5.803185e-08
[3441,] 1.291489e-07 2.167597e-07 3.783968e-08
[3442,] 2.414542e-07 2.368951e-07 8.005339e-08
[3443,] 3.148276e-07 2.622756e-07 1.240885e-07
[3444,] 2.765358e-07 1.928952e-07 7.796721e-08
[3445,] 2.442441e-07 2.333677e-07 7.989291e-08
[3446,] 2.282237e-07 2.462684e-07 7.802305e-08
[3447,] 2.375493e-07 2.494543e-07 8.331189e-08
[3448,] 2.430955e-07 2.512491e-07 8.608945e-08
[3449,] 2.355531e-07 2.480881e-07 8.203311e-08
[3450,] 2.321025e-07 2.394450e-07 7.768891e-08
[3451,] 2.352667e-07 2.479136e-07 8.185081e-08
[3452,] 2.328785e-07 2.486871e-07 8.115022e-08
[3453,] 2.303623e-07 2.314844e-07 5.699014e-08
[3454,] 2.320453e-07 2.504314e-07 8.139951e-08
[3455,] 1.970545e-07 1.657064e-07 4.610577e-08
[3456,] 2.859844e-07 4.775249e-07 1.085850e-07
[3457,] 2.317298e-07 2.479779e-07 8.044825e-08
[3458,] 2.295031e-07 2.443107e-07 7.832006e-08
[3459,] 2.318494e-07 2.396118e-07 7.764341e-08
[3460,] 2.299812e-07 2.437978e-07 7.833301e-08
[3461,] 2.322869e-07 2.523064e-07 8.209324e-08
[3462,] 9.390301e-08 1.868034e-07 2.795844e-08
[3463,] 2.699057e-07 2.458733e-07 8.606157e-08
[3464,] 7.801047e-08 2.565333e-07 2.425182e-08
[3465,] 2.204347e-07 2.508002e-07 7.660713e-08
[3466,] 2.596301e-07 2.215785e-07 9.014593e-08
[3467,] 2.203181e-07 2.419398e-07 7.461759e-08
[3468,] 2.338674e-07 2.439041e-07 8.031735e-08
[3469,] 9.454845e-08 1.959486e-07 2.774806e-08
[3470,] 2.311014e-07 2.378990e-07 7.744481e-08
[3471,] 2.312475e-07 2.389921e-07 7.787556e-08
[3472,] 2.658181e-07 1.984226e-07 6.143684e-08
[3473,] 2.400607e-07 2.168022e-07 6.352361e-08
[3474,] 2.411198e-07 2.056751e-07 5.937328e-08
[3475,] 2.460235e-07 2.214453e-07 6.701489e-08
[3476,] 2.349918e-07 2.400238e-07 6.921237e-08
[3477,] 1.233888e-07 3.555962e-06 6.060149e-08
[3478,] 2.540293e-07 2.009011e-07 5.964148e-08
[3479,] 2.524451e-07 2.015671e-07 5.989062e-08
[3480,] 3.288650e-07 2.002553e-07 6.985119e-08
[3481,] 4.212845e-07 2.620209e-07 6.351543e-08
[3482,] 1.188501e-07 2.593066e-07 4.673492e-08
[3483,] 2.558348e-07 3.259621e-06 8.108834e-07
[3484,] 2.496612e-07 2.976750e-06 7.162300e-07
[3485,] 1.250655e-07 2.238109e-07 3.137811e-08
[3486,] 2.636701e-07 3.062868e-06 8.217802e-07
[3487,] 1.402830e-07 7.468985e-07 5.474126e-08
[3488,] 1.639174e-07 1.920118e-07 4.159450e-08
[3489,] 8.601432e-08 7.544698e-07 4.222992e-08
[3490,] 9.762041e-08 5.541995e-07 2.436267e-08
[3491,] 1.158356e-07 6.493707e-06 1.860357e-07
[3492,] 8.266883e-08 6.666974e-07 2.713949e-08
[3493,] 1.145120e-07 7.636182e-06 1.903328e-07
[3494,] 1.060271e-07 2.113837e-06 8.447831e-08
[3495,] 8.368536e-08 2.977882e-07 2.648259e-08
[3496,] 1.060702e-07 2.185104e-06 8.566221e-08
[3497,] 9.987830e-08 1.198025e-06 5.111465e-08
[3498,] 7.748482e-07 2.806117e-07 1.798628e-07
[3499,] 8.190669e-08 2.964825e-07 2.533752e-08
[3500,] 8.096593e-08 5.114115e-07 2.802965e-08
[3501,] 1.061177e-07 4.243447e-07 5.601583e-08
[3502,] 1.066258e-07 3.092982e-06 1.000462e-07
[3503,] 3.971455e-07 3.396363e-07 1.527988e-07
[3504,] 7.308579e-08 3.936190e-07 2.518593e-08
[3505,] 1.621744e-07 7.655387e-07 4.250170e-08
[3506,] 5.571204e-07 2.836918e-07 1.340957e-07
[3507,] 1.155672e-07 5.345831e-07 4.848185e-08
[3508,] 1.249725e-07 2.000606e-07 4.228685e-08
[3509,] 1.662862e-07 8.522309e-07 4.247425e-08
[3510,] 1.163764e-07 1.692637e-06 1.162269e-07
[3511,] 4.691057e-07 3.331108e-07 1.295895e-07
[3512,] 7.606291e-08 4.644984e-07 2.372221e-08
[3513,] 1.931819e-07 7.377846e-07 4.561004e-08
[3514,] 5.053136e-07 3.238380e-07 1.802898e-07
[3515,] 8.076896e-08 2.482071e-07 2.602722e-08
[3516,] 1.389705e-06 7.493117e-07 1.713327e-06
[3517,] 1.083803e-07 1.353790e-06 6.093588e-08
[3518,] 8.424519e-08 2.803319e-07 2.517449e-08
[3519,] 1.056802e-07 8.440601e-07 4.740259e-08
[3520,] 1.258197e-07 8.028184e-07 7.857862e-08
[3521,] 4.309202e-06 8.746400e-07 7.084226e-06
[3522,] 9.441087e-08 3.518462e-07 4.441963e-08
[3523,] 7.471690e-08 2.305427e-07 2.399648e-08
[3524,] 9.408678e-08 2.576076e-07 3.859243e-08
[3525,] 4.408415e-07 5.234416e-07 3.061446e-07
[3526,] 9.350426e-08 2.662016e-07 2.941163e-08
[3527,] 7.432018e-08 9.951188e-07 2.634480e-08
[3528,] 2.718269e-07 2.903914e-07 7.422342e-08
[3529,] 1.215393e-07 5.651787e-07 6.755349e-08
[3530,] 2.814442e-07 4.689403e-07 8.976287e-08
[3531,] 7.324170e-08 8.962253e-07 2.828751e-08
[3532,] 4.314787e-07 2.226838e-06 1.282326e-06
[3533,] 1.757521e-07 5.573730e-06 4.835915e-07
[3534,] 2.569132e-07 2.575912e-07 6.292675e-08
[3535,] 4.696943e-07 4.131280e-07 2.506559e-07
[3536,] 5.820507e-07 8.949958e-07 7.875582e-07
[3537,] 9.999793e-08 1.691718e-06 2.262933e-08
[3538,] 8.062099e-08 2.705249e-05 2.864985e-08
[3539,] 1.051798e-07 1.136507e-06 2.234979e-08
[3540,] 4.234739e-07 2.245872e-07 1.065208e-07
[3541,] 1.900993e-07 3.778847e-07 2.926711e-08
[3542,] 1.270446e-07 2.522184e-07 2.713077e-08
[3543,] 4.150162e-07 3.445248e-07 1.475877e-07
[3544,] 1.819503e-07 2.907105e-07 7.903139e-08
[3545,] 1.327027e-07 3.180197e-07 2.573437e-08
[3546,] 2.723605e-07 2.850943e-07 7.927239e-08
[3547,] 9.021967e-07 2.654993e-07 3.109750e-07
[3548,] 1.070870e-07 9.627801e-07 2.244189e-08
[3549,] 3.145712e-07 3.793653e-07 8.813413e-08
[3550,] 3.751821e-07 3.819464e-07 1.486165e-07
[3551,] 4.971451e-07 4.642599e-07 3.023246e-07
[3552,] 2.023774e-07 2.452402e-07 3.514386e-08
[3553,] 2.524469e-07 3.465387e-07 8.462129e-08
[3554,] 3.990774e-07 5.439717e-07 3.242441e-07
[3555,] 1.018380e-06 2.181151e-07 7.115220e-08
[3556,] 3.626358e-07 2.845934e-07 1.479084e-07
[3557,] 3.638771e-07 6.345022e-07 3.303743e-07
[3558,] 8.813634e-08 9.927234e-07 2.266093e-08
[3559,] 1.043082e-07 1.957564e-07 2.573226e-08
[3560,] 3.931789e-07 8.079275e-07 5.180773e-07
[3561,] 8.171822e-08 6.130420e-05 3.000702e-08
[3562,] 1.331432e-07 2.189595e-07 2.799467e-08
[3563,] 2.953708e-07 5.797482e-07 2.421897e-07
[3564,] 8.664335e-08 3.778472e-05 2.712407e-08
[3565,] 7.005674e-07 4.150391e-07 3.636281e-07
[3566,] 2.097715e-07 2.762175e-07 6.383661e-08
[3567,] 1.809091e-07 4.219286e-07 6.554034e-08
[3568,] 8.621010e-08 4.399243e-07 2.222833e-08
[3569,] 1.004390e-07 5.100522e-07 2.232741e-08
[3570,] 6.665659e-07 4.304132e-07 3.651506e-07
[3571,] 1.503907e-07 1.886740e-07 3.453009e-08
[3572,] 9.331677e-08 4.990727e-07 2.224188e-08
[3573,] 2.637719e-07 2.879542e-07 7.541212e-08
[3574,] 8.596810e-08 4.572195e-07 2.230505e-08
[3575,] 2.979913e-07 3.834239e-07 9.486082e-08
[3576,] 1.010296e-07 1.540694e-06 2.249696e-08
[3577,] 2.621267e-07 3.240883e-07 7.096921e-08
[3578,] 2.493776e-07 2.219526e-07 6.150677e-08
[3579,] 3.542810e-07 3.416547e-07 9.785422e-08
[3580,] 1.027635e-07 1.235501e-06 2.228841e-08
[3581,] 1.057445e-06 2.871856e-07 4.353506e-07
[3582,] 2.112933e-07 4.852271e-07 1.456129e-07
[3583,] 3.504862e-07 3.434698e-07 9.656720e-08
[3584,] 2.056901e-07 2.949488e-07 7.853132e-08
[3585,] 2.623355e-07 3.194089e-07 7.065672e-08
[3586,] 1.291170e-07 1.117517e-06 2.320051e-08
[3587,] 2.102962e-07 4.377888e-07 9.689915e-08
[3588,] 3.367334e-07 1.078409e-06 5.263564e-07
[3589,] 2.608257e-07 2.788859e-07 7.353739e-08
[3590,] 2.907128e-07 1.520343e-06 5.454315e-07
[3591,] 1.003486e-07 9.987193e-07 2.242099e-08
[3592,] 2.304286e-07 1.719412e-07 4.659272e-08
[3593,] 2.535895e-07 1.650055e-07 5.325943e-08
[3594,] 3.384255e-07 3.484135e-07 8.893859e-08
[3595,] 2.340088e-07 1.577541e-07 5.646936e-08
[3596,] 2.589594e-07 3.362194e-07 7.358894e-08
[3597,] 2.280341e-07 1.627602e-06 3.483338e-07
[3598,] 2.034438e-07 9.712358e-07 1.943219e-07
[3599,] 1.971343e-07 1.139199e-06 1.992893e-07
[3600,] 3.007597e-07 3.109201e-07 8.032815e-08
[3601,] 2.068260e-07 1.046375e-06 2.126420e-07
[3602,] 3.129686e-07 3.486534e-07 9.097282e-08
[3603,] 1.940430e-06 2.958546e-07 7.802435e-08
[3604,] 2.048737e-07 1.118104e-06 2.176078e-07
[3605,] 2.056854e-07 1.140488e-06 2.230132e-07
[3606,] 2.042304e-07 3.213318e-07 7.097477e-08
[3607,] 7.255653e-08 9.057118e-07 2.915059e-08
[3608,] 2.774578e-07 3.365692e-07 8.843023e-08
[3609,] 4.471723e-07 2.209485e-06 1.509689e-06
[3610,] 5.175390e-06 3.211136e-07 1.048159e-07
[3611,] 2.270691e-06 3.067780e-07 7.994604e-08
[3612,] 1.904553e-06 4.197612e-07 6.517749e-08
[3613,] 2.820764e-07 4.213981e-07 1.064092e-07
[3614,] 2.419105e-07 3.453102e-07 7.456687e-08
[3615,] 2.188655e-06 2.978038e-07 8.081960e-08
[3616,] 7.308097e-08 7.531317e-07 2.946811e-08
[3617,] 9.547271e-07 2.008899e-07 2.734763e-07
[3618,] 6.755977e-07 3.428778e-07 4.960810e-08
[3619,] 2.420302e-07 3.276271e-07 7.259773e-08
[3620,] 1.030717e-07 2.043150e-07 2.590941e-08
[3621,] 2.889940e-07 3.652790e-07 1.024669e-07
[3622,] 4.250368e-07 2.325510e-07 8.700981e-08
[3623,] 3.292440e-07 3.128255e-07 9.421736e-08
[3624,] 2.312608e-07 3.541174e-07 9.250648e-08
[3625,] 3.293805e-07 3.486450e-07 9.474632e-08
[3626,] 7.241496e-08 4.702232e-07 2.499502e-08
[3627,] 3.382085e-07 3.485138e-07 9.740966e-08
[3628,] 7.459506e-08 5.969123e-07 2.495121e-08
[3629,] 7.571519e-08 1.829607e-07 2.458220e-08
[3630,] 2.479057e-07 5.118377e-07 6.564004e-08
[3631,] 7.337902e-08 1.606437e-07 2.254215e-08
[3632,] 7.277870e-08 2.222475e-07 2.369160e-08
[3633,] 3.061917e-07 3.320358e-07 1.030085e-07
[3634,] 2.960385e-07 3.163712e-07 9.239054e-08
[3635,] 3.047597e-07 3.258865e-07 7.433120e-08
[3636,] 3.564087e-07 2.315887e-07 9.108008e-08
[3637,] 2.768185e-07 4.707738e-07 1.110470e-07
[3638,] 4.123337e-07 2.454108e-07 7.231115e-08
[3639,] 1.008859e-07 9.957287e-06 1.031421e-07
[3640,] 3.343228e-07 2.038191e-07 9.881777e-08
[3641,] 5.659343e-07 2.191008e-07 8.352170e-08
[3642,] 1.192548e-06 2.498098e-07 1.705349e-07
[3643,] 1.285454e-06 3.369112e-07 4.626351e-07
[3644,] 7.074374e-07 2.532886e-07 1.750895e-07
[3645,] 2.724545e-07 2.946972e-07 9.442067e-08
[3646,] 1.320647e-06 2.555974e-07 2.232509e-07
[3647,] 8.144904e-08 8.818151e-07 3.543562e-08
[3648,] 7.534024e-07 8.201170e-07 1.164924e-06
[3649,] 4.555325e-07 4.504967e-07 2.612892e-07
[3650,] 4.845889e-07 4.644808e-07 2.919160e-07
[3651,] 4.793420e-07 4.505937e-07 2.776923e-07
[3652,] 2.916205e-07 3.682256e-07 9.254206e-08
[3653,] 5.001619e-07 4.639432e-07 3.026580e-07
[3654,] 4.778104e-07 4.644677e-07 2.870529e-07
[3655,] 4.763729e-07 4.602072e-07 2.828475e-07
[3656,] 6.994685e-07 5.853591e-07 6.320062e-07
[3657,] 3.771057e-07 4.234409e-07 1.884558e-07
[3658,] 8.691380e-08 2.085739e-07 3.062920e-08
[3659,] 2.631368e-07 1.842247e-07 5.639106e-08
[3660,] 5.007635e-07 6.552308e-07 4.676472e-07
[3661,] 2.838570e-07 3.433594e-07 1.410060e-07
[3662,] 4.683798e-07 8.616933e-07 5.784020e-07
[3663,] 2.984351e-07 3.866349e-07 9.391266e-08
[3664,] 7.334824e-08 2.082203e-07 2.320473e-08
[3665,] 1.384044e-06 2.401148e-07 1.985406e-07
[3666,] 1.296029e-06 2.425807e-07 2.045765e-07
[3667,] 8.021238e-08 2.071947e-07 2.643208e-08
[3668,] 3.347402e-07 4.419728e-07 8.335645e-08
[3669,] 7.678682e-08 6.605954e-07 2.360739e-08
[3670,] 9.332160e-07 2.373323e-07 1.354124e-07
[3671,] 2.420957e-07 3.387126e-07 8.830180e-08
[3672,] 7.986302e-08 2.225159e-07 2.582040e-08
[3673,] 8.043962e-08 2.225474e-07 2.600970e-08
[3674,] 7.716284e-08 2.240883e-07 2.508488e-08
[3675,] 3.288457e-07 4.163679e-07 8.953410e-08
[3676,] 1.291850e-06 2.441172e-07 2.113659e-07
[3677,] 3.287216e-07 4.073095e-07 8.287753e-08
[3678,] 1.487483e-07 1.981554e-07 5.365731e-08
[3679,] 1.287785e-06 2.450270e-07 2.144555e-07
[3680,] 1.097434e-07 7.212092e-07 6.399132e-08
[3681,] 1.350026e-07 1.903552e-07 4.677919e-08
[3682,] 1.281872e-06 2.444538e-07 2.114631e-07
[3683,] 1.023895e-07 1.702008e-07 3.318579e-08
[3684,] 1.281450e-06 2.457678e-07 2.162615e-07
[3685,] 9.458160e-07 2.409544e-07 1.544759e-07
[3686,] 1.145266e-06 2.396160e-07 1.733377e-07
[3687,] 1.307338e-06 2.466507e-07 2.227997e-07
[3688,] 1.354784e-06 2.410700e-07 2.039834e-07
[3689,] 1.297337e-06 2.474296e-07 2.245823e-07
[3690,] 8.364800e-08 2.057447e-07 2.753841e-08
[3691,] 1.400567e-06 2.450739e-07 2.263752e-07
[3692,] 7.977824e-08 2.039238e-07 2.587369e-08
[3693,] 1.596439e-06 2.462691e-07 2.516219e-07
[3694,] 8.995389e-07 2.409433e-07 1.493087e-07
[3695,] 1.115392e-07 1.845496e-07 3.724945e-08
[3696,] 1.278204e-06 2.457197e-07 2.154056e-07
[3697,] 1.216609e-07 1.898179e-07 4.193797e-08
[3698,] 8.008964e-08 1.646810e-07 2.328655e-08
[3699,] 1.204171e-06 2.454156e-07 2.061655e-07
[3700,] 1.266096e-07 1.884650e-07 4.333758e-08
[3701,] 1.449201e-06 2.470087e-07 2.398226e-07
[3702,] 7.954939e-08 2.240748e-07 2.385398e-08
[3703,] 2.114972e-06 3.506154e-07 7.967746e-07
[3704,] 1.429805e-06 2.443087e-07 2.254933e-07
[3705,] 1.372868e-06 2.556424e-07 2.634731e-07
[3706,] 1.287225e-06 2.514673e-07 2.380914e-07
[3707,] 9.019443e-07 2.513662e-07 1.493448e-07
[3708,] 9.399722e-08 1.871229e-07 3.043319e-08
[3709,] 1.610431e-06 2.451253e-07 2.200634e-07
[3710,] 2.112870e-07 1.680925e-07 6.051788e-08
[3711,] 7.665764e-08 2.027679e-07 2.373063e-08
[3712,] 1.071231e-07 1.844512e-07 3.103225e-08
[3713,] 1.195321e-07 1.856528e-07 3.535390e-08
[3714,] 1.077158e-07 1.844505e-07 3.071646e-08
[3715,] 1.484911e-06 2.714272e-07 3.191035e-07
[3716,] 2.204324e-07 1.657587e-07 6.005021e-08
[3717,] 9.975658e-07 2.577886e-07 1.956907e-07
[3718,] 1.464243e-06 2.661706e-07 2.978063e-07
[3719,] 2.081609e-07 1.660719e-07 5.803214e-08
[3720,] 1.564148e-06 2.639608e-07 3.036926e-07
[3721,] 2.118560e-07 1.659167e-07 5.864060e-08
[3722,] 1.556436e-06 2.648007e-07 3.056761e-07
[3723,] 1.085809e-07 1.843922e-07 3.016357e-08
[3724,] 2.021136e-07 1.661585e-07 5.679119e-08
[3725,] 2.423937e-07 3.315621e-07 8.690614e-08
[3726,] 1.078705e-07 1.854913e-07 2.980217e-08
[3727,] 2.236501e-07 1.963112e-07 5.359433e-08
[3728,] 2.112076e-07 1.666823e-07 5.995364e-08
[3729,] 2.095930e-07 1.663778e-07 5.903641e-08
[3730,] 1.513482e-06 2.648995e-07 3.003392e-07
[3731,] 1.081244e-07 1.840951e-07 3.012248e-08
[3732,] 1.565428e-06 2.664875e-07 3.134857e-07
[3733,] 1.560542e-06 2.634734e-07 3.014638e-07
[3734,] 1.076240e-07 1.825214e-07 3.038853e-08
[3735,] 1.089141e-07 1.841254e-07 3.029211e-08
[3736,] 2.118119e-07 1.659914e-07 5.877645e-08
[3737,] 1.590155e-07 1.806439e-07 3.446800e-08
[3738,] 2.019366e-07 1.662425e-07 5.688573e-08
[3739,] 2.241891e-07 1.838229e-07 4.986632e-08
[3740,] 2.050003e-07 1.658458e-07 5.674592e-08
[3741,] 2.121079e-07 1.663148e-07 5.953192e-08
[3742,] 1.560457e-06 2.654008e-07 3.087568e-07
[3743,] 1.097776e-07 1.839935e-07 3.050860e-08
[3744,] 1.072023e-07 1.846494e-07 2.981456e-08
[3745,] 1.565331e-06 2.630778e-07 3.006462e-07
[3746,] 9.545339e-08 1.847615e-07 2.725386e-08
[3747,] 2.278897e-07 1.666799e-07 6.407057e-08
[3748,] 1.106202e-07 1.861410e-07 3.034502e-08
[3749,] 1.092412e-06 2.551751e-07 2.006639e-07
[3750,] 2.722888e-07 1.674652e-07 7.801792e-08
[3751,] 2.060701e-07 1.624079e-07 4.851575e-08
[3752,] 7.887701e-08 1.736516e-07 2.504216e-08
[3753,] 8.009683e-08 1.736187e-07 2.543649e-08
[3754,] 7.823912e-08 1.810923e-07 2.451355e-08
[3755,] 1.804550e-07 1.654930e-07 4.036516e-08
[3756,] 7.907117e-08 1.775154e-07 2.473137e-08
[3757,] 1.071228e-07 3.251459e-07 2.366849e-08
[3758,] 8.268009e-08 1.754019e-07 2.674314e-08
[3759,] 7.938663e-08 1.746780e-07 2.538256e-08
[3760,] 8.051997e-08 2.022193e-07 2.237847e-08
[3761,] 8.001695e-08 1.642028e-07 2.312349e-08
[3762,] 8.820543e-08 1.930038e-07 2.336055e-08
[3763,] 2.052845e-07 1.786870e-07 4.125296e-08
[3764,] 8.966391e-08 1.961635e-07 2.369906e-08
[3765,] 8.439837e-08 2.621021e-07 2.240366e-08
[3766,] 7.291684e-08 2.025633e-07 2.255366e-08
[3767,] 8.793417e-08 2.119931e-07 2.325437e-08
[3768,] 8.848784e-08 2.091040e-07 2.337168e-08
[3769,] 2.559597e-06 3.818273e-07 9.047627e-07
[3770,] 2.390531e-07 2.460590e-07 3.736616e-08
[3771,] 7.426009e-08 2.945142e-07 2.732671e-08
[3772,] 2.869705e-06 5.217857e-07 3.218546e-06
[3773,] 2.035761e-07 4.020781e-07 5.884653e-08
[3774,] 2.261011e-07 5.514545e-07 7.564096e-08
[3775,] 2.684571e-06 3.211084e-07 7.222410e-07
[3776,] 7.567908e-07 6.596267e-07 5.990838e-07
[3777,] 2.826606e-07 1.827829e-07 8.106932e-08
[3778,] 6.598914e-07 2.550647e-07 2.811057e-07
[3779,] 4.041883e-07 3.533794e-07 1.410014e-07
[3780,] 4.580176e-05 3.134895e-07 2.416832e-05
[3781,] 1.394751e-06 5.269193e-07 1.303705e-06
[3782,] 3.019912e-06 2.349456e-07 6.497735e-07
[3783,] 2.522306e-07 3.099004e-07 5.717780e-08
[3784,] 7.523649e-08 1.852999e-07 2.481560e-08
[3785,] 2.416832e-07 2.488339e-07 5.535201e-08
[3786,] 2.512144e-07 3.023608e-07 7.697008e-08
[3787,] 2.298178e-07 3.725548e-07 6.559053e-08
[3788,] 5.373912e-07 2.498329e-07 1.035195e-07
[3789,] 1.288322e-07 1.880089e-07 4.494985e-08
[3790,] 8.601854e-07 8.106837e-07 1.039510e-06
[3791,] 1.278348e-07 1.883082e-07 4.465339e-08
[3792,] 3.758336e-07 1.932280e-07 1.332569e-07
[3793,] 1.485104e-07 1.829417e-07 5.019938e-08
[3794,] 1.932767e-06 3.092823e-07 4.866553e-07
[3795,] 1.438080e-07 1.795295e-07 4.742009e-08
[3796,] 1.433903e-07 1.906962e-07 5.082820e-08
[3797,] 1.067097e-06 2.266733e-07 3.790145e-07
[3798,] 2.484715e-07 2.924979e-07 7.073441e-08
[3799,] 5.287233e-07 2.278060e-07 2.458837e-07
[3800,] 4.963082e-06 2.151057e-07 1.531517e-06
[3801,] 1.247425e-05 3.572578e-07 9.023105e-06
[3802,] 3.365882e-04 1.119762e-06 9.112927e-04
[3803,] 6.034037e-04 2.865351e-06 4.795944e-03
[3804,] 3.468948e-05 9.208676e-07 7.577415e-05
[3805,] 4.832625e-04 1.533434e-06 1.906917e-03
[3806,] 5.091122e-05 1.006477e-06 1.233742e-04
[3807,] 7.811463e-07 3.823569e-07 2.141928e-07
[3808,] 2.484764e-02 2.557565e-06 1.792768e-01
[3809,] 1.050567e-05 2.576027e-07 4.354073e-07
[3810,] 5.963349e-03 2.481923e-06 4.160465e-02
[3811,] 4.776403e-07 3.118284e-07 2.758134e-07
[3812,] 3.326008e-07 4.026764e-07 1.289690e-07
[3813,] 3.330779e-07 4.012586e-07 1.286158e-07
[3814,] 6.041048e-07 2.137090e-07 1.368794e-07
[3815,] 4.940420e-07 2.758206e-07 2.477348e-07
[3816,] 2.222792e-05 3.165988e-07 3.118802e-06
[3817,] 1.505084e-06 1.226139e-06 1.446713e-06
[3818,] 7.520640e-03 1.922046e-06 3.900113e-02
[3819,] 4.708385e-06 5.110881e-06 4.193283e-05
[3820,] 5.083040e-06 2.228797e-06 2.317452e-05
[3821,] 3.879309e-07 4.053065e-07 1.569509e-07
[3822,] 1.827254e-03 2.915061e-06 1.488588e-02
[3823,] 2.181268e-02 2.465249e-06 1.513313e-01
[3824,] 1.064385e-02 3.968111e-06 1.156031e-01
[3825,] 9.161238e-07 2.146256e-07 9.866513e-08
[3826,] 1.289805e-04 1.738714e-06 5.629377e-04
[3827,] 7.348166e-04 1.043760e-06 1.631836e-03
[3828,] 7.264266e-04 1.053441e-06 1.635932e-03
[3829,] 7.172939e-04 1.398349e-06 2.355340e-03
[3830,] 6.148167e-05 1.954364e-07 5.015142e-06
[3831,] 9.257613e-07 2.437926e-07 2.377467e-07
[3832,] 4.062670e-06 3.392946e-07 9.622377e-07
[3833,] 3.103709e-07 3.963344e-07 1.156978e-07
[3834,] 8.183583e-07 3.546943e-07 2.080465e-07
[3835,] 1.558522e-02 3.380921e-06 1.545767e-01
[3836,] 1.736583e-06 3.912895e-07 7.656921e-07
[3837,] 1.453266e-06 3.553638e-07 4.783540e-07
[3838,] 1.015536e-06 2.414729e-07 2.462893e-07
[3839,] 3.677260e-06 4.597412e-07 2.226406e-06
[3840,] 9.914128e-07 3.822527e-07 2.730035e-07
[3841,] 1.084320e-06 2.363977e-07 2.637997e-07
[3842,] 4.105735e-07 2.050970e-07 8.441731e-08
[3843,] 9.918522e-07 3.495777e-07 2.684224e-07
[3844,] 2.335870e-04 2.024558e-06 1.249960e-03
[3845,] 2.132924e-04 1.398612e-06 7.487943e-04
[3846,] 1.657978e-03 6.169656e-06 2.805492e-02
[3847,] 8.231439e-03 3.475805e-06 8.380480e-02
[3848,] 1.536804e-03 2.760937e-06 1.183575e-02
[3849,] 3.668425e-05 4.065938e-07 2.521291e-05
[3850,] 3.572251e-07 2.395315e-07 9.849260e-08
[3851,] 1.284410e-06 3.469061e-07 6.946000e-07
[3852,] 3.938929e-05 3.902874e-07 2.541324e-05
[3853,] 3.202257e-07 3.075007e-07 1.313710e-07
[3854,] 1.313398e-06 3.548306e-07 4.498275e-07
[3855,] 5.902878e-06 1.090077e-06 1.348047e-05
[3856,] 2.421393e-03 3.761533e-06 2.613528e-02
[3857,] 3.369902e-07 3.567038e-07 1.107124e-07
[3858,] 1.414539e-06 2.936722e-07 6.523172e-07
[3859,] 3.791915e-07 2.610704e-07 1.422700e-07
[3860,] 5.533795e-06 6.986861e-07 8.625787e-06
[3861,] 7.230695e-06 5.948183e-07 9.454637e-06
[3862,] 6.402310e-06 9.689909e-07 1.410564e-05
[3863,] 5.892723e-06 1.177108e-06 1.569165e-05
[3864,] 7.217778e-06 6.928617e-07 1.114960e-05
[3865,] 1.132639e-03 2.321923e-06 7.197676e-03
[3866,] 6.207119e-06 1.023681e-06 1.444219e-05
[3867,] 5.432079e-06 9.945519e-07 1.218480e-05
[3868,] 5.404987e-06 1.053513e-06 1.283368e-05
[3869,] 6.986579e-06 9.782559e-07 1.562724e-05
[3870,] 5.466796e-06 1.141538e-06 1.405152e-05
[3871,] 9.540568e-06 1.760305e-06 3.854986e-05
[3872,] 1.575448e-07 3.237672e-07 5.090304e-08
[3873,] 4.057538e-06 6.644137e-07 4.281202e-06
[3874,] 1.402363e-05 1.696878e-06 5.143885e-05
[3875,] 4.383894e-06 1.974703e-07 6.215149e-07
[3876,] 1.118430e-06 1.855016e-06 3.286955e-06
[3877,] 3.373104e-07 2.011162e-07 7.588608e-08
[3878,] 5.455112e-07 5.321051e-07 4.551825e-07
[3879,] 1.386995e-06 3.773684e-07 7.518123e-07
[3880,] 1.480148e-06 3.775671e-07 8.050877e-07
[3881,] 1.429591e-05 2.716103e-06 7.851950e-05
[3882,] 1.356635e-05 7.461141e-07 2.311064e-05
[3883,] 2.962907e-07 1.916110e-07 6.547142e-08
[3884,] 5.056244e-07 2.022479e-07 1.011373e-07
[3885,] 6.231175e-06 4.582162e-07 5.623634e-06
[3886,] 2.310833e-07 1.751273e-07 4.764615e-08
[3887,] 1.504811e-07 2.728680e-07 5.662006e-08
[3888,] 2.242797e-05 2.516593e-06 1.222324e-04
[3889,] 1.322133e-07 2.528831e-07 4.331029e-08
[3890,] 4.715307e-07 2.806399e-07 1.895778e-07
[3891,] 7.483544e-07 2.791414e-07 2.280354e-07
[3892,] 2.120962e-07 2.836263e-07 1.042379e-07
[3893,] 3.942405e-07 3.715148e-07 2.192522e-07
[3894,] 1.262786e-07 3.050974e-07 3.929868e-08
[3895,] 1.478227e-07 3.628482e-07 4.613072e-08
[3896,] 1.753635e-07 3.081584e-07 7.101858e-08
[3897,] 1.828601e-07 3.022664e-07 7.349537e-08
[3898,] 1.678536e-07 2.905140e-07 5.770228e-08
[3899,] 1.664093e-04 3.766050e-07 1.206973e-04
[3900,] 1.679906e-07 2.942398e-07 5.857408e-08
[3901,] 1.704138e-07 2.939728e-07 5.941316e-08
[3902,] 1.914946e-07 3.214872e-07 8.102776e-08
[3903,] 1.404315e-07 2.951304e-07 4.413771e-08
[3904,] 1.501671e-07 3.608408e-07 4.695263e-08
[3905,] 1.705472e-07 3.019262e-07 6.093211e-08
[3906,] 1.162120e-07 1.096810e-06 6.348019e-08
[3907,] 1.666225e-07 2.986851e-07 5.881424e-08
[3908,] 1.613535e-07 2.959054e-07 5.645229e-08
[3909,] 2.831007e-07 2.246577e-07 8.835647e-08
[3910,] 1.855730e-07 2.921980e-07 6.437732e-08
[3911,] 9.512503e-05 3.113068e-07 5.352620e-05
[3912,] 1.973096e-07 3.098543e-07 8.144524e-08
[3913,] 1.605777e-07 2.940682e-07 5.562857e-08
[3914,] 8.092219e-07 3.010808e-07 1.493681e-07
[3915,] 9.738781e-07 3.210708e-07 2.632941e-07
[3916,] 1.452774e-07 3.681622e-07 4.496776e-08
[3917,] 5.771331e-07 5.355404e-07 1.029052e-07
[3918,] 1.638294e-07 2.840951e-07 5.266377e-08
[3919,] 1.602637e-07 2.858566e-07 5.204840e-08
[3920,] 2.130321e-04 3.490305e-07 1.355271e-04
[3921,] 1.560764e-07 2.859049e-07 5.070439e-08
[3922,] 9.992411e-07 2.506316e-07 2.002636e-07
[3923,] 1.741037e-07 2.827233e-07 5.492766e-08
[3924,] 9.915983e-07 2.498841e-07 2.940643e-07
[3925,] 7.618883e-07 2.570056e-07 1.732681e-07
[3926,] 1.467963e-07 3.680987e-07 4.537147e-08
[3927,] 1.879072e-07 1.421777e-06 1.324678e-07
[3928,] 1.613653e-07 2.891266e-07 5.345947e-08
[3929,] 1.729819e-07 2.828350e-07 5.463764e-08
[3930,] 1.503259e-07 2.887913e-07 4.942757e-08
[3931,] 1.583901e-07 2.858504e-07 5.141135e-08
[3932,] 1.624755e-07 2.856016e-07 5.264916e-08
[3933,] 1.732147e-07 2.839852e-07 5.551557e-08
[3934,] 1.670580e-07 2.978112e-07 5.811417e-08
[3935,] 1.654566e-07 2.968588e-07 5.894345e-08
[3936,] 1.120588e-07 2.627309e-07 3.360892e-08
[3937,] 1.639473e-07 2.857556e-07 5.318408e-08
[3938,] 1.612568e-07 2.861880e-07 5.247583e-08
[3939,] 1.587548e-07 2.857635e-07 5.153163e-08
[3940,] 3.101940e-04 5.778108e-07 3.973121e-04
[3941,] 1.672893e-07 2.858646e-07 5.434917e-08
[3942,] 1.604600e-07 2.856219e-07 5.202159e-08
[3943,] 1.817239e-04 3.631795e-07 1.241405e-04
[3944,] 1.957962e-04 3.611258e-07 1.320204e-04
[3945,] 1.490049e-07 3.677335e-07 4.598937e-08
[3946,] 1.596797e-07 2.857556e-07 5.182411e-08
[3947,] 1.626161e-07 2.857089e-07 5.274125e-08
[3948,] 1.468303e-07 3.684331e-07 4.534935e-08
[3949,] 1.679738e-07 2.860107e-07 5.460487e-08
[3950,] 1.662154e-07 2.861194e-07 5.395577e-08
[3951,] 1.649743e-07 2.865074e-07 5.383811e-08
[3952,] 4.493472e-07 3.894864e-07 1.604632e-07
[3953,] 1.692706e-07 2.865696e-07 5.523446e-08
[3954,] 1.537744e-07 2.933534e-07 5.181689e-08
[3955,] 2.783429e-04 3.576884e-07 1.810535e-04
[3956,] 2.810176e-04 3.576327e-07 1.826268e-04
[3957,] 1.698099e-07 2.847815e-07 5.462297e-08
[3958,] 1.716366e-07 2.866484e-07 5.600391e-08
[3959,] 1.687774e-07 2.869034e-07 5.521139e-08
[3960,] 1.667987e-07 2.907175e-07 5.576336e-08
[3961,] 1.718520e-07 2.852099e-07 5.545012e-08
[3962,] 1.588488e-07 2.857304e-07 5.154928e-08
[3963,] 1.681319e-07 2.878360e-07 5.531497e-08
[3964,] 1.961574e-07 2.876370e-07 7.513798e-08
[3965,] 1.925399e-07 2.886503e-07 7.384979e-08
[3966,] 2.438780e-04 3.617944e-07 1.627808e-04
[3967,] 1.697087e-07 2.865728e-07 5.538711e-08
[3968,] 1.637689e-07 2.864608e-07 5.337600e-08
[3969,] 1.604116e-07 2.873013e-07 5.243132e-08
[3970,] 1.709949e-07 2.866588e-07 5.583434e-08
[3971,] 1.598533e-07 2.867317e-07 5.219806e-08
[3972,] 1.166665e-06 2.766815e-07 2.785282e-07
[3973,] 4.760914e-07 3.468564e-07 1.393603e-07
[3974,] 1.875099e-07 2.798213e-07 6.691202e-08
[3975,] 1.560394e-07 2.823972e-07 5.031741e-08
[3976,] 1.595749e-07 2.889225e-07 5.285344e-08
[3977,] 1.458596e-07 3.680552e-07 4.512816e-08
[3978,] 1.567050e-07 2.896415e-07 5.207559e-08
[3979,] 1.566134e-07 2.821715e-07 5.047462e-08
[3980,] 1.591675e-07 2.821602e-07 5.127207e-08
[3981,] 1.852987e-07 2.781033e-07 6.874801e-08
[3982,] 2.101174e-07 2.007459e-07 5.495175e-08
[3983,] 1.514780e-07 2.817045e-07 4.860878e-08
[3984,] 1.575371e-07 2.821602e-07 5.075958e-08
[3985,] 1.472944e-07 2.852407e-07 4.766144e-08
[3986,] 1.573144e-07 2.829089e-07 5.096039e-08
[3987,] 3.927672e-06 3.370378e-07 1.593900e-06
[3988,] 1.601302e-07 2.820032e-07 5.152748e-08
[3989,] 1.572451e-07 2.822789e-07 5.074814e-08
[3990,] 1.505411e-07 2.806502e-07 4.790209e-08
[3991,] 1.539860e-07 2.806909e-07 4.895655e-08
[3992,] 1.591287e-07 2.826588e-07 5.146627e-08
[3993,] 1.601504e-07 2.821925e-07 5.162112e-08
[3994,] 1.464459e-07 2.827439e-07 4.740791e-08
[3995,] 1.605480e-07 2.873796e-07 5.272234e-08
[3996,] 1.623099e-07 2.873796e-07 5.330019e-08
[3997,] 1.598721e-07 2.853798e-07 5.180485e-08
[3998,] 2.701930e-04 4.941538e-07 2.821508e-04
[3999,] 1.580707e-07 2.806980e-07 5.017893e-08
[4000,] 1.581937e-07 2.813190e-07 5.056674e-08
[4001,] 1.599373e-07 2.826359e-07 5.172303e-08
[4002,] 1.596578e-07 2.853385e-07 5.166655e-08
[4003,] 1.506499e-07 2.808639e-07 4.795216e-08
[4004,] 5.049285e-07 3.979207e-07 2.770165e-07
[4005,] 1.617202e-07 2.825043e-07 5.179345e-08
[4006,] 1.503191e-07 2.804468e-07 4.754446e-08
[4007,] 1.605586e-07 2.811660e-07 5.106266e-08
[4008,] 1.682712e-07 2.900989e-07 5.649839e-08
[4009,] 5.364767e-07 5.189033e-07 1.008024e-07
[4010,] 2.194643e-04 4.926166e-07 2.299019e-04
[4011,] 1.558538e-07 2.802224e-07 4.908486e-08
[4012,] 7.141194e-07 2.467451e-07 1.692526e-07
[4013,] 1.300813e-07 3.554648e-07 4.040817e-08
[4014,] 1.380056e-07 2.643012e-07 4.463145e-08
[4015,] 1.424945e-07 3.784478e-07 4.357149e-08
[4016,] 1.485063e-07 2.801543e-07 4.682641e-08
[4017,] 1.473102e-07 2.803328e-07 4.661483e-08
[4018,] 1.512027e-07 2.821323e-07 4.850704e-08
[4019,] 2.070970e-07 4.086677e-07 8.228690e-08
[4020,] 4.391399e-07 3.814210e-07 2.276253e-07
[4021,] 1.448375e-07 3.783818e-07 4.414648e-08
[4022,] 1.581030e-07 2.824557e-07 5.096905e-08
[4023,] 1.605341e-07 2.802187e-07 5.045931e-08
[4024,] 1.608834e-07 2.803880e-07 5.072758e-08
[4025,] 1.565222e-07 2.846241e-07 5.036997e-08
[4026,] 2.842884e-06 3.373036e-07 1.152341e-06
[4027,] 1.052058e-07 1.667372e-06 6.025129e-08
[4028,] 3.626741e-07 5.159074e-07 1.790324e-07
[4029,] 1.470272e-07 3.763868e-07 4.480433e-08
[4030,] 8.527326e-07 2.652491e-07 2.892242e-07
[4031,] 8.546315e-07 2.718380e-07 2.330710e-07
[4032,] 1.505059e-07 3.253814e-07 4.346905e-08
[4033,] 1.094380e-06 2.470457e-07 3.249433e-07
[4034,] 1.445438e-07 3.768155e-07 4.416139e-08
[4035,] 1.733398e-04 3.123352e-07 9.337838e-05
[4036,] 3.272708e-04 4.976909e-07 3.429176e-04
[4037,] 9.550623e-07 2.529547e-07 2.917111e-07
[4038,] 1.792136e-04 3.271853e-07 1.038984e-04
[4039,] 1.379862e-04 3.229511e-07 7.972743e-05
[4040,] 1.441691e-07 3.760327e-07 4.408231e-08
[4041,] 9.658163e-07 2.653055e-07 3.205665e-07
[4042,] 1.760783e-07 3.872101e-07 5.573509e-08
[4043,] 1.451133e-07 3.773093e-07 4.428835e-08
[4044,] 1.892113e-07 4.065619e-07 7.414932e-08
[4045,] 1.507429e-07 3.744610e-07 4.589507e-08
[4046,] 1.799817e-07 3.865806e-07 5.691830e-08
[4047,] 1.157939e-04 4.470741e-07 1.099553e-04
[4048,] 1.184227e-06 2.224366e-07 2.810967e-07
[4049,] 8.734651e-05 2.915804e-07 4.479807e-05
[4050,] 8.349566e-07 4.060915e-07 3.305991e-07
[4051,] 9.259277e-07 2.455099e-07 2.687247e-07
[4052,] 1.826467e-06 3.707377e-07 1.000541e-06
[4053,] 8.886858e-07 2.121789e-07 2.061455e-07
[4054,] 1.923873e-04 3.438778e-07 1.202323e-04
[4055,] 1.952296e-04 3.581745e-07 1.298016e-04
[4056,] 1.410552e-04 3.574940e-07 9.536016e-05
[4057,] 1.931699e-04 3.484501e-07 1.227926e-04
[4058,] 2.556432e-07 2.668425e-07 7.389729e-08
[4059,] 1.345386e-04 6.693342e-07 2.094003e-04
[4060,] 1.631941e-04 6.428003e-07 2.414508e-04
[4061,] 1.272670e-04 6.378068e-07 1.871026e-04
[4062,] 9.260019e-05 4.580629e-07 9.038139e-05
[4063,] 9.939302e-05 4.886437e-07 1.053684e-04
[4064,] 5.627773e-05 2.795318e-07 2.726500e-05
[4065,] 1.082169e-04 6.205663e-07 1.541864e-04
[4066,] 1.379217e-07 2.288924e-07 3.701814e-08
[4067,] 6.357384e-07 3.088079e-07 2.946841e-07
[4068,] 6.333548e-07 2.874591e-07 2.656721e-07
[4069,] 1.249103e-07 2.842874e-07 3.851851e-08
[4070,] 8.369209e-06 2.338961e-07 3.229217e-06
[4071,] 4.732773e-07 1.935271e-07 9.561197e-08
[4072,] 2.826207e-05 2.291912e-07 1.008071e-05
[4073,] 4.079275e-07 1.902928e-07 8.151547e-08
[4074,] 4.079377e-07 1.877592e-07 7.448873e-08
[4075,] 4.186833e-07 2.014100e-07 9.062296e-08
[4076,] 4.372332e-07 2.628414e-07 1.046011e-07
[4077,] 4.349495e-07 2.736028e-07 1.180408e-07
[4078,] 1.356786e-06 3.021905e-07 3.226164e-07
[4079,] 3.128921e-07 2.854627e-07 1.191550e-07
[4080,] 1.362011e-07 3.559088e-07 4.716458e-08
[4081,] 7.015682e-07 2.750114e-07 2.000213e-07
[4082,] 3.072773e-07 2.449471e-07 8.585342e-08
[4083,] 2.566415e-07 5.518930e-07 5.516056e-08
[4084,] 4.201646e-07 3.782368e-07 1.475954e-07
[4085,] 1.120138e-06 1.836484e-07 3.187509e-07
[4086,] 9.459822e-07 3.657977e-07 6.734901e-07
[4087,] 4.677481e-07 4.358749e-07 6.190503e-08
[4088,] 2.627479e-07 4.910014e-07 6.329126e-08
[4089,] 3.145058e-07 1.843771e-07 6.333613e-08
[4090,] 1.597149e-07 6.260955e-07 7.591505e-08
[4091,] 4.538573e-06 5.236744e-07 4.684457e-06
[4092,] 3.816639e-07 3.940690e-07 7.678498e-08
[4093,] 6.794880e-07 1.986542e-07 2.395332e-07
[4094,] 2.987667e-07 3.333843e-07 1.181126e-07
[4095,] 1.105851e-06 2.483330e-07 5.138249e-07
[4096,] 2.993354e-07 3.447602e-07 1.224974e-07
[4097,] 2.986349e-07 3.362283e-07 1.190488e-07
[4098,] 7.749772e-07 2.962464e-07 4.428132e-07
[4099,] 3.012542e-07 3.394067e-07 1.217967e-07
[4100,] 2.641745e-07 1.982793e-07 6.617903e-08
[4101,] 3.227197e-07 3.481731e-07 1.372303e-07
[4102,] 2.543238e-07 1.967243e-07 6.330157e-08
[4103,] 3.025369e-07 3.554740e-07 1.283812e-07
[4104,] 9.511054e-07 3.408953e-07 6.328656e-07
[4105,] 2.595802e-07 5.220414e-07 5.644787e-08
[4106,] 2.596983e-07 1.968733e-07 6.457048e-08
[4107,] 4.430954e-07 3.740960e-07 1.470472e-07
[4108,] 3.059680e-07 4.027986e-07 1.479168e-07
[4109,] 3.035289e-07 1.832137e-07 6.155416e-08
[4110,] 3.156098e-06 2.093497e-06 9.122820e-06
[4111,] 3.458161e-07 5.247108e-07 1.987490e-07
[4112,] 1.468536e-07 2.218146e-07 2.923532e-08
[4113,] 4.115443e-07 1.750750e-07 1.308283e-07
[4114,] 5.797284e-07 3.433810e-07 2.636476e-07
[4115,] 7.401573e-07 4.066706e-07 1.937649e-07
[4116,] 8.027807e-07 1.991349e-07 2.989220e-07
[4117,] 1.107845e-07 1.030827e-06 5.691738e-08
[4118,] 8.575113e-07 1.996349e-07 3.196906e-07
[4119,] 1.130521e-07 8.626824e-07 5.914775e-08
[4120,] 8.649412e-07 2.130687e-07 3.541327e-07
[4121,] 2.956755e-07 2.045515e-07 6.444146e-08
[4122,] 9.811424e-08 1.895386e-07 3.112816e-08
[4123,] 1.061232e-07 2.619699e-07 2.990370e-08
[4124,] 1.327764e-07 2.419681e-07 4.725596e-08
[4125,] 8.667921e-08 1.940281e-07 2.553257e-08
[4126,] 2.646003e-07 3.922753e-07 1.093077e-07
[4127,] 2.421746e-07 1.615199e-07 6.408840e-08
[4128,] 1.554855e-07 2.898794e-07 3.010428e-08
[4129,] 3.193847e-07 2.057911e-07 4.674998e-08
[4130,] 3.259636e-07 2.069553e-07 4.714129e-08
[4131,] 3.266255e-07 2.055019e-07 4.744850e-08
[4132,] 3.086016e-07 2.046000e-07 4.598808e-08
[4133,] 1.902084e-07 1.604082e-07 4.510595e-08
[4134,] 9.319773e-08 9.284521e-07 4.097359e-08
[4135,] 4.192086e-07 1.695186e-07 6.995687e-08
[4136,] 2.769485e-07 4.150037e-07 7.364173e-08
[4137,] 4.828046e-07 1.709291e-07 7.649819e-08
[4138,] 2.345767e-07 5.824723e-07 3.012579e-08
[4139,] 8.230969e-08 5.115377e-07 2.929756e-08
[4140,] 2.293629e-07 4.360111e-07 1.390056e-07
[4141,] 1.303589e-07 3.565550e-07 5.299314e-08
[4142,] 1.141245e-07 6.296897e-07 5.964693e-08
[4143,] 3.275009e-07 2.110801e-07 7.582921e-08
[4144,] 1.490146e-07 2.177300e-07 4.284068e-08
[4145,] 1.053230e-07 1.975390e-07 2.636671e-08
[4146,] 6.197153e-06 3.988960e-07 3.607529e-06
[4147,] 1.189788e-07 2.539817e-07 4.270339e-08
[4148,] 9.241542e-07 2.942937e-07 1.383685e-07
[4149,] 7.799051e-08 2.297699e-07 2.859255e-08
[4150,] 9.203285e-08 2.961946e-07 3.012834e-08
[4151,] 7.920820e-08 1.736238e-07 2.593582e-08
[4152,] 9.537152e-08 2.511052e-07 3.464060e-08
[4153,] 2.188958e-07 3.750607e-07 4.262497e-08
[4154,] 2.044745e-07 3.420535e-07 7.127932e-08
[4155,] 1.484832e-07 2.859330e-07 4.623724e-08
[4156,] 1.040318e-07 1.996392e-06 7.356174e-08
[4157,] 2.887181e-07 6.597062e-07 9.332985e-08
[4158,] 2.932440e-07 5.132183e-07 8.190687e-08
[4159,] 2.881110e-07 5.262130e-07 8.448711e-08
[4160,] 1.284417e-07 2.827071e-07 3.732085e-08
[4161,] 1.998333e-07 2.630856e-07 4.798124e-08
[4162,] 1.015425e-07 1.657255e-07 3.042680e-08
[4163,] 2.008499e-07 3.755543e-07 6.551006e-08
[4164,] 2.935936e-07 2.273582e-07 1.344431e-07
[4165,] 2.538263e-07 2.398920e-07 5.973090e-08
[4166,] 2.583248e-07 2.410471e-07 6.032796e-08
[4167,] 2.910701e-07 2.302663e-07 1.347669e-07
[4168,] 1.495645e-07 9.881300e-07 3.592827e-08
[4169,] 9.124102e-08 2.007551e-07 2.738307e-08
[4170,] 1.265763e-07 2.108110e-07 5.105571e-08
[4171,] 2.339585e-07 8.569241e-07 4.214227e-08
[4172,] 1.398981e-07 2.067151e-07 5.627376e-08
[4173,] 1.461468e-07 2.092500e-07 5.941700e-08
[4174,] 9.082098e-08 2.189484e-07 2.678613e-08
[4175,] 1.208913e-07 2.648318e-07 3.319208e-08
[4176,] 2.615852e-07 2.538859e-07 4.439427e-08
[4177,] 1.148141e-07 2.519892e-07 3.312691e-08
[4178,] 9.795840e-08 2.013315e-07 2.892992e-08
[4179,] 2.336788e-07 8.824027e-07 4.201292e-08
[4180,] 1.514174e-07 3.893725e-07 3.524954e-08
[4181,] 1.305203e-07 1.154430e-06 3.679398e-08
[4182,] 1.962231e-07 2.527209e-07 3.890066e-08
[4183,] 1.738208e-06 2.152309e-06 2.975479e-06
[4184,] 2.422201e-07 4.327978e-07 6.725837e-08
[4185,] 1.307225e-07 2.486601e-07 3.896709e-08
[4186,] 1.854991e-07 2.562264e-07 4.923056e-08
[4187,] 2.416722e-07 8.700997e-07 4.242194e-08
[4188,] 1.299878e-07 2.126188e-07 3.442232e-08
[4189,] 1.226732e-07 2.082744e-07 3.353897e-08
[4190,] 2.323224e-07 6.756044e-07 4.285640e-08
[4191,] 1.469527e-07 2.075175e-07 3.899333e-08
[4192,] 1.448497e-07 2.077160e-07 3.847912e-08
[4193,] 1.787214e-06 9.385131e-07 1.638198e-06
[4194,] 3.094598e-07 2.914786e-07 8.458833e-08
[4195,] 2.414900e-07 3.011744e-07 4.723465e-08
[4196,] 1.967234e-07 5.571109e-07 4.180713e-08
[4197,] 1.455197e-07 2.036440e-07 3.963217e-08
[4198,] 5.711299e-07 2.850125e-07 3.331866e-07
[4199,] 2.290855e-07 2.293686e-07 5.503310e-08
[4200,] 1.793208e-07 3.563994e-07 4.330303e-08
[4201,] 1.721575e-06 8.378405e-07 1.475561e-06
[4202,] 2.034150e-07 2.624616e-07 5.280480e-08
[4203,] 2.503283e-07 1.949070e-07 5.846765e-08
[4204,] 2.132208e-07 3.347488e-07 4.844903e-08
[4205,] 2.161491e-07 2.976931e-07 4.786810e-08
[4206,] 4.304030e-07 3.468510e-07 1.540210e-07
[4207,] 3.076372e-07 3.153364e-07 6.014866e-08
[4208,] 4.033626e-07 3.434253e-07 1.332286e-07
[4209,] 3.807080e-07 3.131413e-07 1.092005e-07
[4210,] 3.154913e-07 3.595697e-07 1.054321e-07
[4211,] 4.857010e-07 3.659476e-07 1.388156e-07
[4212,] 4.360898e-07 3.690360e-07 1.308194e-07
[4213,] 5.014472e-07 3.659476e-07 1.426919e-07
[4214,] 5.504968e-07 3.265522e-07 1.773990e-07
[4215,] 2.240897e-06 3.676606e-07 1.694983e-06
[4216,] 3.741612e-07 2.882723e-07 7.026585e-08
[4217,] 4.822673e-07 2.557982e-07 6.165667e-08
[4218,] 2.673683e-07 4.200337e-07 6.879909e-08
[4219,] 5.189610e-07 3.907188e-07 1.732204e-07
[4220,] 4.712373e-07 3.907304e-07 1.574612e-07
[4221,] 2.073694e-07 6.209342e-07 9.968261e-08
[4222,] 2.076945e-07 6.027153e-07 9.895244e-08
[4223,] 2.097282e-07 5.616457e-07 1.001969e-07
[4224,] 4.861727e-07 3.907304e-07 1.624163e-07
[4225,] 2.077251e-07 6.024982e-07 9.906842e-08
[4226,] 2.080208e-07 6.220622e-07 1.018977e-07
[4227,] 4.849189e-07 3.907426e-07 1.620250e-07
[4228,] 4.855844e-07 3.907304e-07 1.622214e-07
[4229,] 2.076221e-07 5.255739e-07 9.176385e-08
[4230,] 2.079422e-07 5.613118e-07 9.567546e-08
[4231,] 2.121102e-07 5.634178e-07 1.062196e-07
[4232,] 2.121473e-07 5.517208e-07 1.044409e-07
[4233,] 2.116837e-07 5.464728e-07 1.032671e-07
[4234,] 2.088989e-07 5.145049e-07 9.416243e-08
[4235,] 2.093470e-07 5.266724e-07 9.656621e-08
[4236,] 1.200516e-06 5.353437e-07 1.325379e-06
[4237,] 2.105978e-07 8.454347e-07 1.294376e-07
[4238,] 5.415623e-07 3.715688e-07 1.600784e-07
[4239,] 2.086589e-07 5.761919e-07 9.979226e-08
[4240,] 4.284149e-07 3.454285e-07 1.240920e-07
[4241,] 4.618503e-07 3.454709e-07 1.329239e-07
[4242,] 4.462599e-07 3.799491e-07 6.809148e-08
[4243,] 5.490571e-07 3.717996e-07 1.638483e-07
[4244,] 5.292193e-07 4.055137e-07 2.014091e-07
[4245,] 2.077040e-07 5.639728e-07 9.586039e-08
[4246,] 4.818211e-07 6.224948e-07 4.661909e-07
[4247,] 4.464529e-07 6.733700e-07 4.517378e-07
[4248,] 4.411986e-07 6.733700e-07 4.452532e-07
[4249,] 4.539016e-07 6.601511e-07 4.539443e-07
[4250,] 3.369583e-07 4.603790e-07 2.246752e-07
[4251,] 3.230621e-07 4.584652e-07 2.129539e-07
[4252,] 2.660136e-07 4.418437e-07 1.628896e-07
[4253,] 4.587182e-07 3.496220e-07 1.266521e-07
[4254,] 3.344586e-07 4.643340e-07 2.239795e-07
[4255,] 1.625894e-06 2.347504e-07 5.233151e-07
[4256,] 1.562370e-07 1.137487e-06 6.533651e-08
[4257,] 1.779548e-07 2.247047e-07 5.081354e-08
[4258,] 2.282184e-07 3.135239e-07 6.263966e-08
[4259,] 2.267361e-07 3.349096e-07 6.564978e-08
[4260,] 2.013897e-07 3.662255e-07 8.127683e-08
[4261,] 2.024869e-07 3.723724e-07 8.346141e-08
[4262,] 2.266948e-07 3.349096e-07 6.567873e-08
[4263,] 2.018268e-07 3.747405e-07 8.309618e-08
[4264,] 2.257988e-07 3.699236e-07 6.995559e-08
[4265,] 4.484417e-07 3.371838e-07 1.318568e-07
[4266,] 2.080998e-07 3.592368e-07 6.271947e-08
[4267,] 2.026372e-07 4.859218e-07 9.946491e-08
[4268,] 2.047292e-07 3.781838e-07 8.676384e-08
[4269,] 1.856351e-07 2.226572e-07 5.081104e-08
[4270,] 4.554486e-07 3.539561e-07 2.488092e-07
[4271,] 2.877852e-07 3.768559e-07 1.450893e-07
[4272,] 2.676000e-07 4.272951e-07 1.451695e-07
[4273,] 2.591938e-07 3.815525e-07 1.239172e-07
[4274,] 1.230902e-06 2.888173e-07 7.137320e-07
[4275,] 1.286329e-06 2.893494e-07 7.476544e-07
[4276,] 1.249554e-07 1.864176e-07 3.585224e-08
[4277,] 1.616193e-07 2.233720e-07 4.994110e-08
[4278,] 2.578161e-07 3.042065e-07 6.420283e-08
[4279,] 1.579118e-07 3.792967e-07 5.205686e-08
[4280,] 1.086430e-07 1.668001e-07 3.314605e-08
[4281,] 2.740930e-07 2.501297e-07 6.540243e-08
[4282,] 4.955031e-07 3.939235e-07 1.301854e-07
[4283,] 1.454310e-07 3.597140e-07 2.669815e-08
[4284,] 1.371671e-07 3.427949e-07 2.646755e-08
[4285,] 1.309038e-07 3.554109e-07 2.612624e-08
[4286,] 4.573008e-07 7.789654e-07 4.461989e-07
[4287,] 1.341144e-07 1.713989e-07 3.996069e-08
[4288,] 9.480569e-08 2.738771e-07 4.012956e-08
[4289,] 9.506793e-08 2.657723e-07 3.975221e-08
[4290,] 2.263038e-06 1.407041e-06 2.604736e-06
[4291,] 1.763093e-07 4.758724e-07 1.042051e-07
[4292,] 1.746379e-06 2.526100e-07 5.913117e-07
[4293,] 1.377564e-07 3.316085e-07 6.159879e-08
[4294,] 1.110434e-07 1.622316e-07 2.920627e-08
[4295,] 1.119235e-07 1.604165e-07 2.986221e-08
[4296,] 1.012016e-07 1.592043e-07 2.816577e-08
[4297,] 1.004464e-07 1.597189e-07 2.789424e-08
[4298,] 3.115357e-07 3.847468e-07 6.607830e-08
[4299,] 2.652156e-07 4.215126e-07 7.694534e-08
[4300,] 1.191413e-07 2.117778e-07 2.749790e-08
[4301,] 4.663436e-07 3.797594e-07 1.380749e-07
[4302,] 2.509855e-07 3.354604e-07 9.234762e-08
[4303,] 2.122820e-07 3.544426e-07 9.207168e-08
[4304,] 8.528275e-08 3.280738e-07 2.652319e-08
[4305,] 1.426868e-07 2.662703e-07 5.783170e-08
[4306,] 8.635536e-08 2.577790e-07 2.544537e-08
[4307,] 1.195542e-07 1.658981e-07 3.177412e-08
[4308,] 1.047902e-07 1.994974e-07 2.647009e-08
[4309,] 2.565241e-07 3.481450e-07 1.099104e-07
[4310,] 1.970716e-06 1.610659e-07 4.396992e-07
[4311,] 1.212031e-07 1.594248e-06 1.216797e-07
[4312,] 2.278519e-07 3.103102e-07 1.221233e-07
[4313,] 1.206343e-07 1.719342e-07 3.535952e-08
[4314,] 1.726650e-07 3.059757e-07 3.480769e-08
[4315,] 1.684378e-07 2.396602e-07 4.608644e-08
[4316,] 1.644563e-07 3.822682e-07 9.068699e-08
[4317,] 5.488497e-07 3.723542e-07 1.609396e-07
[4318,] 2.102334e-07 1.839005e-07 4.698845e-08
[4319,] 2.168348e-07 2.808481e-07 6.545860e-08
[4320,] 3.233005e-07 3.728398e-07 8.237171e-08
[4321,] 1.507168e-07 2.673320e-07 6.332406e-08
[4322,] 1.654863e-07 2.455055e-07 6.559778e-08
[4323,] 2.864062e-07 2.305285e-07 1.173516e-07
[4324,] 2.328368e-07 2.950256e-07 1.176397e-07
[4325,] 2.278537e-07 3.323556e-07 1.288238e-07
[4326,] 2.490844e-07 3.017605e-07 1.297410e-07
[4327,] 1.687836e-07 2.196560e-07 6.180881e-08
[4328,] 3.602310e-07 1.595711e-07 7.731742e-08
[4329,] 1.839438e-07 3.240751e-07 7.329887e-08
[4330,] 8.333813e-08 2.134599e-07 2.440922e-08
[4331,] 7.966632e-08 1.810199e-07 2.515577e-08
[4332,] 3.974610e-07 3.643179e-07 6.788208e-08
[4333,] 4.207641e-07 4.088599e-07 1.763564e-07
[4334,] 8.003396e-08 2.071455e-07 2.628483e-08
[4335,] 4.991169e-07 3.900067e-07 1.355916e-07
[4336,] 1.685654e-07 2.367695e-07 3.545251e-08
[4337,] 1.157560e-07 1.607182e-07 3.049618e-08
[4338,] 5.000507e-07 3.963497e-07 1.913255e-07
[4339,] 4.265328e-07 3.868066e-07 1.008682e-07
[4340,] 2.791451e-07 2.443068e-07 1.171561e-07
[4341,] 2.667347e-07 2.469558e-07 1.129530e-07
[4342,] 4.816114e-07 3.699503e-07 1.186329e-07
[4343,] 4.683788e-07 2.781524e-06 9.944899e-07
[4344,] 5.362010e-07 2.843049e-06 1.202953e-06
[4345,] 5.247236e-07 2.531459e-06 1.120048e-06
[4346,] 3.361143e-06 3.473948e-07 1.027964e-07
[4347,] 5.021356e-07 2.850541e-06 1.106095e-06
[4348,] 6.147304e-07 3.227938e-07 1.932743e-07
[4349,] 1.125876e-06 4.615771e-07 8.680820e-07
[4350,] 1.069596e-07 4.028368e-07 4.934728e-08
[4351,] 2.212056e-07 2.368249e-07 8.927402e-08
[4352,] 1.074913e-07 3.924512e-07 4.931670e-08
[4353,] 7.743252e-07 5.114399e-06 1.499787e-06
[4354,] 2.123159e-07 4.074490e-07 7.008585e-08
[4355,] 1.343696e-07 4.627252e-07 7.604561e-08
[4356,] 7.992456e-07 5.619925e-07 7.432690e-07
[4357,] 2.623282e-07 3.422875e-07 8.157096e-08
[4358,] 2.226495e-07 3.147175e-07 1.204805e-07
[4359,] 4.495766e-07 3.757492e-07 9.093285e-08
[4360,] 1.355130e-07 3.484366e-07 6.631988e-08
[4361,] 5.788324e-07 3.316947e-07 1.872692e-07
[4362,] 1.313081e-07 4.055503e-07 6.805098e-08
[4363,] 4.210802e-07 3.781686e-07 8.625848e-08
[4364,] 9.272804e-07 2.924010e-07 1.343378e-07
[4365,] 2.309110e-07 2.385958e-07 9.417317e-08
[4366,] 1.343277e-07 4.403822e-07 7.402276e-08
[4367,] 5.360174e-07 2.952580e-06 1.225692e-06
[4368,] 1.194393e-07 4.065733e-07 5.240525e-08
[4369,] 3.297963e-07 2.328259e-06 5.734249e-07
[4370,] 2.583385e-06 2.167068e-07 9.549710e-07
[4371,] 2.020763e-07 2.030356e-07 6.228268e-08
[4372,] 2.092136e-07 5.068382e-07 1.587630e-07
[4373,] 6.217493e-07 2.520583e-06 1.371044e-06
[4374,] 6.183237e-07 2.517859e-06 1.360375e-06
[4375,] 5.668446e-07 2.701468e-06 1.259793e-06
[4376,] 4.931244e-07 3.884417e-07 1.131823e-07
[4377,] 5.616533e-07 2.586643e-06 1.218001e-06
[4378,] 5.502163e-07 2.472856e-06 1.160321e-06
[4379,] 2.585409e-07 2.296764e-07 1.015178e-07
[4380,] 5.158537e-07 3.114131e-06 1.195307e-06
[4381,] 5.226268e-07 2.688594e-06 1.133191e-06
[4382,] 4.700776e-07 3.965817e-06 1.185281e-06
[4383,] 2.699522e-07 5.328357e-07 1.977540e-07
[4384,] 1.338070e-06 5.201971e-07 1.372122e-06
[4385,] 1.393801e-07 3.720086e-07 7.258604e-08
[4386,] 2.656076e-07 2.437299e-07 1.113240e-07
[4387,] 4.839467e-06 2.758907e-07 3.137203e-07
[4388,] 6.209991e-07 2.529707e-06 1.375307e-06
[4389,] 6.208008e-06 3.424332e-07 1.291214e-07
[4390,] 2.583099e-07 2.489955e-07 1.106208e-07
[4391,] 2.308521e-06 2.174750e-07 8.621484e-07
[4392,] 4.020479e-07 2.065166e-07 1.380899e-07
[4393,] 5.854377e-06 3.247077e-07 1.346799e-07
[4394,] 4.071804e-07 2.216640e-07 1.750072e-07
[4395,] 2.140049e-06 1.928649e-07 6.415480e-07
[4396,] 1.399560e-07 3.652692e-07 7.224903e-08
[4397,] 1.405666e-07 4.107394e-07 7.710569e-08
[4398,] 4.706388e-06 2.740456e-07 3.301699e-07
[4399,] 5.284025e-06 3.345017e-07 1.253737e-07
[4400,] 4.083248e-06 3.384896e-07 1.140826e-07
[4401,] 5.964080e-06 3.416777e-07 1.274192e-07
[4402,] 2.658625e-07 2.136137e-07 9.569924e-08
[4403,] 1.209704e-07 5.758270e-07 7.214358e-08
[4404,] 2.108813e-06 2.160442e-07 7.819542e-07
[4405,] 5.713008e-06 3.430041e-07 1.255047e-07
[4406,] 2.382452e-06 2.148507e-07 8.693623e-07
[4407,] 5.457851e-06 3.461207e-07 1.214220e-07
[4408,] 5.519823e-07 3.885167e-07 1.909436e-07
[4409,] 6.344561e-07 2.381422e-06 1.345527e-06
[4410,] 5.064534e-07 4.011635e-07 1.121386e-07
[4411,] 1.278648e-07 3.293358e-07 6.089429e-08
[4412,] 6.093571e-07 1.906045e-06 1.159309e-06
[4413,] 1.346012e-07 3.762801e-07 6.777268e-08
[4414,] 7.919220e-06 2.782459e-07 2.025245e-07
[4415,] 2.426768e-07 2.600369e-07 6.602709e-08
[4416,] 5.691942e-07 1.873695e-06 1.045214e-06
[4417,] 6.776242e-06 2.788063e-07 1.785561e-07
[4418,] 2.891415e-06 2.270757e-07 1.144287e-06
[4419,] 5.145773e-07 4.068006e-07 1.123607e-07
[4420,] 2.876401e-07 2.420325e-07 1.198413e-07
[4421,] 1.268561e-07 3.383033e-07 5.875073e-08
[4422,] 5.308884e-07 3.917891e-07 1.846149e-07
[4423,] 5.813170e-07 3.941036e-07 2.116632e-07
[4424,] 2.877034e-07 2.324928e-07 1.145614e-07
[4425,] 1.301086e-07 2.847330e-07 5.553903e-08
[4426,] 6.020222e-07 2.206849e-06 1.219885e-06
[4427,] 2.346364e-07 2.600824e-07 6.458627e-08
[4428,] 5.329105e-06 2.692220e-07 4.698743e-07
[4429,] 1.343976e-07 3.224778e-07 6.280024e-08
[4430,] 6.558837e-06 2.833980e-07 1.696164e-07
[4431,] 1.279300e-07 2.726852e-07 5.274633e-08
[4432,] 6.058367e-07 2.127139e-06 1.207466e-06
[4433,] 7.232261e-07 4.442988e-07 3.858379e-07
[4434,] 2.675217e-06 2.712855e-07 1.394034e-06
[4435,] 2.598798e-07 3.915459e-07 9.409948e-08
[4436,] 4.497058e-06 2.701060e-07 3.542973e-07
[4437,] 5.415550e-07 4.010043e-07 1.964960e-07
[4438,] 3.157310e-06 2.261476e-07 1.234135e-06
[4439,] 1.295149e-07 2.818683e-07 5.482742e-08
[4440,] 1.286747e-07 2.848478e-07 5.527977e-08
[4441,] 6.119260e-07 2.057845e-06 1.202167e-06
[4442,] 6.362706e-07 2.081755e-06 1.270536e-06
[4443,] 1.587729e-07 4.719048e-07 4.252737e-08
[4444,] 5.211410e-07 2.035581e-06 9.738367e-07
[4445,] 2.753173e-07 2.589854e-07 1.228898e-07
[4446,] 2.363816e-06 8.527238e-06 6.857298e-06
[4447,] 6.415162e-07 2.148978e-06 1.304959e-06
[4448,] 2.792474e-07 2.537333e-07 1.221665e-07
[4449,] 2.805737e-07 2.546401e-07 1.232332e-07
[4450,] 1.292223e-07 3.586291e-07 6.259139e-08
[4451,] 2.937182e-07 2.087258e-07 9.752229e-08
[4452,] 6.652425e-06 2.891958e-07 1.631048e-07
[4453,] 5.593724e-07 3.942032e-07 2.037261e-07
[4454,] 4.945956e-07 2.157621e-06 9.356464e-07
[4455,] 2.951413e-07 2.565980e-07 1.309629e-07
[4456,] 5.860249e-06 2.689274e-07 4.801982e-07
[4457,] 2.765868e-07 2.551122e-07 1.216233e-07
[4458,] 1.375745e-07 5.078740e-07 5.640166e-08
[4459,] 1.437606e-07 4.180306e-07 4.247555e-08
[4460,] 3.001371e-06 2.279698e-07 1.193091e-06
[4461,] 2.833799e-06 2.251645e-07 1.107195e-06
[4462,] 5.842769e-06 2.797418e-07 1.663753e-07
[4463,] 6.463557e-07 4.007357e-07 3.018301e-07
[4464,] 4.018446e-07 2.676200e-07 1.714198e-07
[4465,] 5.794659e-06 2.704454e-07 5.164644e-07
[4466,] 5.687697e-06 2.701542e-07 5.007406e-07
[4467,] 2.787192e-06 2.262639e-07 1.099043e-06
[4468,] 1.293217e-07 2.932859e-07 5.661244e-08
[4469,] 6.409034e-06 2.813703e-07 1.705730e-07
[4470,] 6.813744e-06 2.833980e-07 1.722322e-07
[4471,] 1.308761e-07 2.921684e-07 5.681742e-08
[4472,] 6.849910e-06 2.839002e-07 1.719893e-07
[4473,] 6.440650e-06 2.830634e-07 1.688472e-07
[4474,] 6.802965e-06 2.850698e-07 1.702293e-07
[4475,] 5.042961e-07 4.084498e-07 1.100868e-07
[4476,] 7.117835e-07 1.883921e-06 1.392471e-06
[4477,] 5.384893e-07 4.083791e-07 1.161409e-07
[4478,] 6.165618e-07 1.950932e-06 1.183772e-06
[4479,] 5.229113e-07 4.011026e-07 1.896351e-07
[4480,] 3.078319e-06 2.309447e-07 1.248851e-06
[4481,] 2.651033e-06 2.281363e-07 1.062918e-06
[4482,] 6.779737e-06 2.828605e-07 1.725566e-07
[4483,] 6.618914e-06 2.834717e-07 1.701485e-07
[4484,] 1.280586e-07 2.810167e-07 5.419320e-08
[4485,] 2.409992e-06 3.763570e-07 1.080579e-06
[4486,] 6.928886e-06 2.840315e-07 1.725860e-07
[4487,] 1.315768e-07 2.385806e-07 5.031843e-08
[4488,] 5.746032e-07 2.107120e-06 1.122646e-06
[4489,] 2.723596e-07 2.656635e-07 1.246169e-07
[4490,] 1.252558e-07 2.790084e-07 5.162611e-08
[4491,] 1.263180e-07 2.753985e-07 5.199213e-08
[4492,] 1.254732e-07 1.324852e-06 6.545215e-08
[4493,] 5.375349e-07 9.737297e-07 4.024406e-07
[4494,] 6.766127e-06 2.876828e-07 1.670060e-07
[4495,] 2.744362e-07 2.659591e-07 1.257728e-07
[4496,] 2.605698e-06 2.139292e-07 9.319907e-07
[4497,] 7.649886e-07 4.007996e-07 3.364644e-07
[4498,] 4.703779e-07 4.091153e-07 1.039023e-07
[4499,] 5.587838e-07 2.076978e-06 1.089301e-06
[4500,] 6.065240e-07 3.939935e-07 2.208841e-07
[4501,] 6.053607e-07 2.032420e-06 1.177879e-06
[4502,] 5.826780e-06 2.706981e-07 5.284775e-07
[4503,] 7.125744e-06 2.846713e-07 1.745734e-07
[4504,] 1.315605e-07 3.130401e-07 6.010342e-08
[4505,] 5.782480e-06 2.702995e-07 5.173349e-07
[4506,] 4.953393e-07 3.876106e-07 1.138834e-07
[4507,] 5.242448e-07 3.797497e-07 1.224749e-07
[4508,] 5.045690e-07 2.064877e-06 9.405401e-07
[4509,] 6.822215e-06 2.827483e-07 1.731768e-07
[4510,] 2.780550e-07 3.912255e-07 1.023225e-07
[4511,] 5.528094e-07 2.195134e-06 1.071275e-06
[4512,] 1.203523e-07 2.325786e-07 4.556683e-08
[4513,] 5.922681e-07 2.197722e-06 1.170391e-06
[4514,] 1.058483e-07 4.154854e-07 3.137629e-08
[4515,] 5.430527e-07 1.964371e-06 9.902698e-07
[4516,] 2.512131e-07 2.557482e-07 1.101322e-07
[4517,] 1.261370e-07 2.943456e-07 5.451845e-08
[4518,] 5.228154e-06 2.701149e-07 4.818186e-07
[4519,] 1.261305e-07 3.479903e-07 5.926978e-08
[4520,] 4.875029e-07 2.380269e-06 9.640523e-07
[4521,] 5.746926e-06 2.707260e-07 5.246149e-07
[4522,] 5.734063e-06 2.702469e-07 5.102942e-07
[4523,] 6.094055e-07 3.969976e-07 2.272867e-07
[4524,] 6.790146e-06 2.821732e-07 1.736722e-07
[4525,] 1.132794e-06 3.286718e-06 2.064259e-06
[4526,] 2.744294e-07 2.760300e-07 1.308611e-07
[4527,] 4.408580e-06 2.698143e-07 3.865015e-07
[4528,] 4.539948e-06 2.738302e-07 4.680881e-07
[4529,] 6.512995e-07 1.824423e-06 1.220726e-06
[4530,] 1.217696e-07 2.612983e-07 4.778081e-08
[4531,] 2.557222e-06 2.547814e-07 1.210609e-06
[4532,] 5.806926e-07 1.859427e-06 9.003775e-07
[4533,] 5.676830e-07 3.980900e-07 2.013231e-07
[4534,] 2.642693e-06 2.562199e-07 1.260319e-06
[4535,] 5.778035e-07 1.894313e-06 1.070738e-06
[4536,] 7.438216e-06 2.712747e-07 6.909280e-07
[4537,] 5.471848e-07 2.045904e-06 1.039019e-06
[4538,] 1.201304e-07 3.174841e-07 5.114959e-08
[4539,] 1.315338e-07 3.411631e-07 6.305182e-08
[4540,] 6.614296e-07 1.605470e-06 1.162965e-06
[4541,] 1.409840e-07 2.587368e-07 5.906332e-08
[4542,] 5.059303e-07 3.969465e-07 1.118176e-07
[4543,] 5.220204e-06 2.722550e-07 5.673525e-07
[4544,] 2.757127e-06 2.403249e-07 1.195792e-06
[4545,] 1.304249e-07 2.836343e-07 5.633268e-08
[4546,] 1.353189e-07 3.266871e-07 6.411990e-08
[4547,] 6.074076e-07 1.841760e-06 1.123544e-06
[4548,] 5.075940e-07 3.127408e-07 3.157556e-07
[4549,] 1.370608e-07 2.534595e-07 5.642097e-08
[4550,] 4.124932e-07 2.211938e-07 1.766283e-07
[4551,] 6.087785e-07 3.912337e-07 2.167918e-07
[4552,] 4.966686e-07 2.402720e-06 9.907499e-07
[4553,] 1.226797e-07 2.683704e-07 4.970573e-08
[4554,] 2.815617e-07 3.386572e-07 1.571527e-07
[4555,] 5.528995e-07 2.584537e-06 1.182010e-06
[4556,] 4.833183e-07 2.217116e-07 2.061901e-07
[4557,] 2.976286e-06 2.624990e-07 1.450730e-06
[4558,] 2.731608e-07 3.370124e-07 1.512657e-07
[4559,] 5.560016e-07 4.030716e-07 1.189323e-07
[4560,] 1.803662e-07 4.078157e-07 5.318709e-08
[4561,] 5.356827e-07 4.160096e-07 1.122719e-07
[4562,] 5.530983e-07 2.833980e-06 1.238243e-06
[4563,] 1.309553e-07 5.807676e-07 5.507891e-08
[4564,] 1.589686e-07 3.782520e-07 8.477557e-08
[4565,] 2.278916e-06 2.164757e-07 8.796432e-07
[4566,] 1.532828e-07 4.708355e-07 9.026330e-08
[4567,] 1.511217e-07 4.573856e-07 8.687123e-08
[4568,] 3.091869e-07 1.940902e-07 1.167668e-07
[4569,] 3.253059e-07 1.983066e-07 1.261333e-07
[4570,] 6.050762e-07 2.803765e-06 1.384585e-06
[4571,] 5.533637e-07 3.962484e-07 2.047242e-07
[4572,] 5.820495e-07 2.865977e-06 1.330069e-06
[4573,] 4.693231e-07 4.222931e-07 1.000650e-07
[4574,] 6.183195e-07 3.970588e-06 1.687402e-06
[4575,] 4.122429e-07 2.507099e-07 2.044730e-07
[4576,] 6.080206e-07 3.967698e-07 2.266887e-07
[4577,] 5.849877e-07 2.776704e-06 1.319151e-06
[4578,] 5.320553e-07 2.506645e-06 1.108034e-06
[4579,] 4.547954e-07 4.222931e-07 9.762491e-08
[4580,] 1.506669e-07 3.649105e-07 7.766674e-08
[4581,] 1.596127e-07 2.482091e-07 6.354606e-08
[4582,] 5.433413e-07 3.980587e-07 1.924526e-07
[4583,] 4.542412e-07 4.787068e-06 1.211148e-06
[4584,] 6.438370e-07 4.536572e-06 1.893529e-06
[4585,] 3.490115e-07 2.342849e-07 1.635253e-07
[4586,] 2.665923e-07 4.418165e-07 8.875338e-08
[4587,] 1.467384e-07 3.532235e-07 7.332037e-08
[4588,] 3.271294e-07 2.249262e-07 1.465641e-07
[4589,] 1.539038e-07 3.274662e-07 7.495369e-08
[4590,] 4.685154e-07 3.098259e-07 1.476194e-07
[4591,] 5.870368e-07 3.924218e-06 1.568847e-06
[4592,] 1.550102e-07 3.224593e-07 7.494450e-08
[4593,] 4.601448e-07 3.600193e-07 1.868533e-07
[4594,] 4.938922e-07 4.166576e-06 1.276984e-06
[4595,] 4.954559e-07 5.107379e-06 1.406217e-06
[4596,] 5.016242e-07 3.429841e-07 1.175121e-07
[4597,] 6.139755e-07 4.187712e-06 1.719416e-06
[4598,] 1.555808e-07 3.290238e-07 7.626079e-08
[4599,] 5.715929e-07 4.089672e-06 1.544015e-06
[4600,] 4.893604e-07 4.524052e-06 1.311493e-06
[4601,] 1.439524e-07 3.635427e-07 7.303826e-08
[4602,] 5.222526e-07 4.021785e-06 1.356348e-06
[4603,] 1.491541e-07 3.066937e-07 6.890957e-08
[4604,] 5.092734e-07 3.828932e-06 1.280644e-06
[4605,] 1.505688e-07 3.132197e-07 7.072430e-08
[4606,] 6.248520e-07 3.832697e-06 1.683527e-06
[4607,] 5.903136e-07 3.823635e-06 1.559459e-06
[4608,] 1.307238e-07 4.903999e-07 8.160111e-08
[4609,] 5.025203e-07 3.516187e-07 1.138942e-07
[4610,] 4.213833e-07 3.461332e-06 1.016090e-06
[4611,] 5.796635e-07 4.215336e-07 1.159660e-07
[4612,] 7.090336e-07 3.710987e-07 2.724394e-07
[4613,] 1.477914e-07 3.282165e-07 7.094449e-08
[4614,] 3.359159e-07 2.256304e-07 1.508445e-07
[4615,] 5.253513e-07 4.001186e-06 1.364045e-06
[4616,] 3.211747e-07 2.281874e-07 1.459094e-07
[4617,] 1.055409e-07 3.490651e-07 4.469296e-08
[4618,] 5.717160e-07 3.739029e-06 1.479004e-06
[4619,] 1.703741e-07 3.057187e-07 7.950382e-08
[4620,] 1.058061e-07 3.573568e-07 4.538636e-08
[4621,] 5.623760e-07 3.995712e-06 1.493345e-06
[4622,] 3.892734e-07 2.833842e-07 2.193406e-07
[4623,] 1.059330e-07 3.350197e-07 4.434858e-08
[4624,] 5.960249e-07 3.780456e-06 1.688721e-06
[4625,] 4.999457e-07 3.295798e-06 1.203149e-06
[4626,] 7.154480e-07 4.449692e-06 2.331014e-06
[4627,] 6.551999e-07 4.532745e-06 2.094157e-06
[4628,] 4.504754e-07 3.109866e-07 1.448658e-07
[4629,] 5.944128e-07 2.923215e-06 1.418390e-06
[4630,] 5.811260e-07 2.680959e-06 1.318010e-06
[4631,] 6.120856e-07 2.858617e-06 1.457358e-06
[4632,] 6.775197e-07 3.774233e-06 1.988519e-06
[4633,] 6.991656e-07 3.651939e-06 2.038281e-06
[4634,] 1.055975e-07 3.056122e-07 4.268616e-08
[4635,] 5.286643e-07 3.588114e-07 1.089044e-07
[4636,] 6.820676e-07 3.530839e-06 1.939494e-06
[4637,] 1.606626e-07 3.140404e-07 7.556825e-08
[4638,] 5.412859e-07 2.838141e-06 1.235227e-06
[4639,] 6.807125e-07 3.500767e-06 1.924367e-06
[4640,] 6.316651e-07 4.291484e-06 1.798451e-06
[4641,] 5.954517e-07 4.018456e-07 2.305088e-07
[4642,] 7.602271e-07 4.562189e-06 2.461472e-06
[4643,] 7.431584e-07 4.213087e-06 2.296920e-06
[4644,] 6.964287e-07 4.524336e-06 2.184323e-06
[4645,] 1.345129e-07 4.335164e-07 8.002969e-08
[4646,] 2.675205e-07 2.963574e-07 1.199352e-07
[4647,] 7.484484e-07 3.060035e-06 1.529354e-06
[4648,] 5.283541e-07 3.550826e-07 1.119853e-07
[4649,] 1.584732e-07 3.603409e-07 8.287294e-08
[4650,] 5.924192e-07 3.567875e-07 1.220630e-07
[4651,] 5.157877e-07 3.904384e-07 1.771370e-07
[4652,] 1.262776e-07 4.482231e-07 7.354386e-08
[4653,] 6.957510e-07 1.339314e-06 1.181244e-06
[4654,] 6.340650e-07 4.877252e-06 2.001803e-06
[4655,] 5.495812e-07 2.945171e-06 1.293133e-06
[4656,] 7.274186e-07 4.397884e-06 2.280874e-06
[4657,] 6.344301e-07 4.178062e-06 1.857497e-06
[4658,] 6.823178e-07 4.914512e-06 2.212573e-06
[4659,] 1.343924e-07 4.244090e-07 7.904717e-08
[4660,] 1.545271e-07 4.918266e-07 9.869353e-08
[4661,] 6.739645e-07 3.470849e-06 1.761352e-06
[4662,] 1.690606e-07 3.762359e-07 9.327379e-08
[4663,] 7.222335e-07 3.711880e-06 1.991111e-06
[4664,] 2.044317e-07 2.571257e-07 8.454069e-08
[4665,] 5.177510e-07 3.553580e-07 1.100853e-07
[4666,] 1.116283e-07 3.457886e-07 5.027314e-08
[4667,] 5.756480e-07 4.420217e-07 1.072554e-07
[4668,] 5.430043e-07 3.501550e-07 1.164215e-07
[4669,] 5.727249e-07 4.036700e-07 2.136353e-07
[4670,] 2.058835e-07 2.573158e-07 8.525168e-08
[4671,] 8.801609e-07 4.408915e-06 2.927439e-06
[4672,] 8.235627e-07 4.532323e-06 2.720527e-06
[4673,] 7.937394e-07 4.736270e-06 2.652345e-06
[4674,] 6.738247e-07 3.748423e-06 1.828682e-06
[4675,] 1.418458e-07 4.326637e-07 8.674112e-08
[4676,] 6.584476e-07 3.966517e-06 1.823001e-06
[4677,] 1.414474e-07 3.407121e-07 7.543944e-08
[4678,] 1.377768e-07 3.230538e-07 7.029260e-08
[4679,] 4.984853e-07 3.546729e-07 1.070418e-07
[4680,] 5.619045e-07 3.572216e-07 1.167170e-07
[4681,] 6.146926e-07 4.302824e-06 1.732468e-06
[4682,] 2.454322e-07 3.088563e-07 6.952810e-08
[4683,] 1.521267e-07 3.579738e-07 7.787912e-08
[4684,] 6.321681e-07 4.002935e-07 2.426376e-07
[4685,] 6.674722e-07 5.075174e-06 2.183257e-06
[4686,] 1.593186e-07 2.599872e-06 2.319466e-07
[4687,] 8.630492e-07 4.040334e-06 2.729913e-06
[4688,] 6.974119e-07 3.441176e-07 1.470184e-07
[4689,] 9.379619e-07 5.449697e-06 3.540088e-06
[4690,] 8.453595e-07 6.908362e-06 3.467069e-06
[4691,] 1.556083e-07 3.481976e-07 7.904959e-08
[4692,] 6.800724e-07 4.726680e-06 2.163330e-06
[4693,] 7.355286e-07 3.681154e-06 2.106055e-06
[4694,] 2.459169e-07 3.539378e-07 1.515341e-07
[4695,] 4.317497e-07 4.763618e-07 3.720108e-07
[4696,] 4.828608e-07 3.014744e-06 1.106363e-06
[4697,] 6.145839e-07 4.017066e-07 2.381008e-07
[4698,] 6.105840e-07 3.996362e-07 2.327041e-07
[4699,] 6.283544e-07 3.621347e-06 1.642151e-06
[4700,] 7.672412e-07 4.501135e-07 4.340242e-07
[4701,] 7.201375e-07 4.862442e-06 2.365398e-06
[4702,] 1.119790e-07 3.335978e-07 4.966877e-08
[4703,] 1.110810e-07 3.383662e-07 4.924345e-08
[4704,] 1.572334e-06 1.224101e-05 4.679867e-06
[4705,] 1.109510e-07 3.350529e-07 4.890313e-08
[4706,] 5.113581e-07 3.594498e-07 1.076111e-07
[4707,] 6.183457e-07 4.433001e-07 1.130305e-07
[4708,] 1.483615e-07 3.689433e-07 7.644401e-08
[4709,] 5.358418e-07 3.520605e-07 1.127445e-07
[4710,] 6.214634e-07 3.695170e-06 1.634160e-06
[4711,] 6.138558e-07 3.764571e-06 1.622672e-06
[4712,] 5.326775e-07 3.556232e-07 1.124810e-07
[4713,] 6.257916e-07 3.757080e-06 1.662915e-06
[4714,] 7.470746e-07 4.736898e-06 2.451108e-06
[4715,] 5.699787e-07 3.914855e-06 1.498635e-06
[4716,] 1.549030e-07 3.773458e-07 8.260090e-08
[4717,] 5.055632e-07 3.563291e-07 1.076383e-07
[4718,] 8.110265e-07 4.874779e-06 2.637961e-06
[4719,] 1.505107e-07 4.736504e-07 8.637772e-08
[4720,] 3.270517e-07 1.584465e-06 4.990983e-07
[4721,] 6.024496e-07 2.911592e-06 1.397227e-06
[4722,] 1.535428e-07 3.809499e-07 8.192302e-08
[4723,] 7.616860e-07 4.787496e-06 2.527972e-06
[4724,] 5.164342e-07 3.577550e-07 1.090281e-07
[4725,] 1.526429e-07 4.865968e-07 8.955871e-08
[4726,] 1.114719e-07 3.379583e-07 4.953840e-08
[4727,] 1.406344e-07 4.532577e-07 8.785060e-08
[4728,] 7.421087e-07 3.775507e-06 2.083005e-06
[4729,] 1.620829e-07 3.789637e-07 8.827150e-08
[4730,] 5.828811e-07 4.371771e-06 1.697324e-06
[4731,] 7.228737e-07 5.252620e-06 2.467696e-06
[4732,] 8.074928e-07 4.854096e-06 2.749373e-06
[4733,] 2.017940e-07 7.581651e-06 5.184116e-07
[4734,] 1.614352e-07 5.068109e-07 9.988923e-08
[4735,] 5.723645e-07 4.581146e-07 1.042473e-07
[4736,] 5.028583e-07 4.635817e-06 1.429695e-06
[4737,] 8.016171e-07 4.925974e-06 2.742917e-06
[4738,] 8.139516e-07 4.879049e-06 2.784814e-06
[4739,] 7.588906e-07 5.396413e-06 2.669136e-06
[4740,] 7.408712e-07 4.550608e-06 2.371802e-06
[4741,] 5.794465e-07 4.325893e-07 1.106786e-07
[4742,] 7.341585e-07 3.700515e-06 2.033819e-06
[4743,] 1.392174e-07 6.164566e-07 1.016686e-07
[4744,] 6.577227e-07 3.921140e-06 1.809309e-06
[4745,] 1.795395e-07 3.270142e-06 3.095760e-07
[4746,] 7.459195e-07 7.038232e-06 2.938548e-06
[4747,] 7.359617e-07 7.473574e-06 2.966215e-06
[4748,] 1.626482e-07 5.014546e-07 1.002881e-07
[4749,] 1.675017e-07 1.251885e-06 1.878307e-07
[4750,] 7.662007e-07 7.400377e-06 3.117028e-06
[4751,] 1.581411e-07 3.620570e-07 8.291826e-08
[4752,] 1.419839e-07 5.756632e-07 1.012302e-07
[4753,] 7.853466e-07 4.936720e-06 2.672365e-06
[4754,] 7.600905e-07 4.708639e-06 2.501418e-06
[4755,] 7.895446e-07 4.737699e-06 2.637793e-06
[4756,] 6.680638e-07 3.873300e-06 1.839182e-06
[4757,] 7.791109e-07 4.856729e-06 2.623828e-06
[4758,] 6.810031e-07 3.919259e-06 1.897132e-06
[4759,] 1.095167e-07 3.340693e-07 4.755489e-08
[4760,] 6.485178e-07 1.621514e-05 3.351908e-06
[4761,] 6.638965e-07 3.554851e-06 1.749835e-06
[4762,] 7.941735e-07 4.987111e-06 2.724814e-06
[4763,] 7.809561e-07 4.455981e-06 2.521186e-06
[4764,] 6.050896e-07 2.570206e-06 1.078478e-06
[4765,] 7.574118e-07 5.180542e-06 2.608944e-06
[4766,] 8.031812e-07 4.929967e-06 2.749962e-06
[4767,] 1.565447e-07 3.686231e-07 8.259026e-08
[4768,] 7.923155e-07 5.434588e-06 2.832263e-06
[4769,] 2.124690e-07 3.096349e-07 1.010016e-07
[4770,] 5.265760e-07 3.292977e-07 1.164293e-07
[4771,] 1.393188e-07 4.078014e-07 8.146789e-08
[4772,] 5.524092e-07 4.778039e-07 1.000770e-07
[4773,] 1.618210e-07 4.878075e-07 9.807330e-08
[4774,] 7.933961e-07 5.127874e-06 2.758278e-06
[4775,] 1.093705e-07 3.525041e-07 4.861577e-08
[4776,] 1.917856e-07 2.034979e-06 2.831171e-07
[4777,] 4.899587e-07 7.493093e-06 1.959715e-06
[4778,] 8.111154e-07 5.063631e-06 2.822037e-06
[4779,] 5.573796e-07 4.330927e-07 1.060706e-07
[4780,] 6.267281e-07 2.591028e-06 1.131567e-06
[4781,] 6.416480e-07 4.150631e-07 2.709880e-07
[4782,] 2.202892e-07 3.935498e-07 6.443286e-08
[4783,] 2.397204e-07 5.864848e-07 1.926738e-07
[4784,] 8.173708e-07 5.121677e-06 2.866159e-06
[4785,] 6.506034e-07 4.253169e-06 1.857672e-06
[4786,] 7.808356e-07 5.106602e-06 2.695235e-06
[4787,] 1.713387e-07 3.341146e-07 9.555760e-08
[4788,] 6.396411e-07 3.956347e-07 2.374413e-07
[4789,] 7.308526e-07 4.049762e-06 2.108884e-06
[4790,] 5.236233e-07 3.350680e-07 1.129584e-07
[4791,] 8.075523e-07 4.899060e-06 2.759922e-06
[4792,] 5.178901e-07 6.054069e-07 8.221972e-08
[4793,] 8.001312e-07 5.439931e-06 2.870777e-06
[4794,] 1.360420e-07 4.213234e-07 8.008739e-08
[4795,] 6.649446e-07 3.476238e-06 1.733140e-06
[4796,] 5.704812e-07 3.976413e-07 2.023558e-07
[4797,] 5.000739e-07 3.899263e-07 1.709553e-07
[4798,] 1.577145e-07 3.644680e-07 8.287606e-08
[4799,] 7.331898e-07 4.055673e-07 1.014146e-07
[4800,] 6.068213e-07 3.959205e-07 2.254030e-07
[4801,] 1.124429e-06 2.777209e-06 3.040910e-06
[4802,] 1.090815e-07 4.037400e-07 5.122435e-08
[4803,] 1.626704e-07 3.974902e-07 9.139037e-08
[4804,] 8.124077e-07 1.972229e-06 1.622278e-06
[4805,] 1.317609e-07 1.233821e-06 6.948141e-08
[4806,] 8.494536e-07 2.204947e-06 1.819354e-06
[4807,] 2.127968e-07 3.115589e-07 1.016481e-07
[4808,] 1.371162e-07 4.370184e-07 8.269294e-08
[4809,] 7.408173e-07 8.333308e-07 7.825880e-08
[4810,] 5.322791e-07 5.800665e-07 8.527681e-08
[4811,] 1.777976e-07 2.893081e-07 8.264842e-08
[4812,] 6.146743e-07 3.957342e-07 2.279723e-07
[4813,] 6.899904e-07 5.134656e-06 2.295599e-06
[4814,] 7.067226e-07 5.167620e-06 2.376490e-06
[4815,] 7.151024e-07 4.878904e-06 2.348460e-06
[4816,] 6.136067e-07 4.284712e-06 1.725061e-06
[4817,] 7.970800e-07 5.188798e-06 2.792145e-06
[4818,] 1.404562e-07 3.029453e-07 6.939627e-08
[4819,] 1.556176e-07 3.686007e-07 8.186465e-08
[4820,] 8.157471e-07 5.080122e-06 2.848645e-06
[4821,] 8.403247e-07 5.046486e-06 2.951356e-06
[4822,] 1.579333e-07 4.906515e-07 9.479018e-08
[4823,] 1.501575e-07 4.364057e-07 8.559328e-08
[4824,] 1.550552e-07 3.819484e-07 8.324967e-08
[4825,] 1.543789e-07 3.326543e-07 7.592165e-08
[4826,] 6.995477e-07 4.026624e-06 1.989673e-06
[4827,] 7.850088e-07 5.212421e-06 2.742590e-06
[4828,] 6.367759e-07 7.373921e-06 2.436994e-06
[4829,] 5.644220e-07 3.976708e-07 2.002228e-07
[4830,] 8.291530e-07 5.516800e-06 2.955670e-06
[4831,] 8.962752e-07 5.080616e-06 3.219758e-06
[4832,] 1.574405e-07 3.460874e-07 8.001934e-08
[4833,] 5.216566e-07 3.288520e-07 1.158016e-07
[4834,] 1.427054e-07 4.104799e-07 8.478917e-08
[4835,] 7.983646e-07 4.888629e-06 2.717463e-06
[4836,] 1.066241e-07 4.223393e-07 5.016327e-08
[4837,] 1.568583e-07 3.588789e-07 8.148841e-08
[4838,] 1.785089e-07 2.327287e-06 2.688707e-07
[4839,] 8.210620e-07 5.369896e-06 2.956353e-06
[4840,] 1.916876e-07 2.244859e-06 2.956939e-07
[4841,] 5.711018e-07 4.418993e-07 1.065137e-07
[4842,] 6.101382e-07 4.589180e-06 1.769668e-06
[4843,] 1.037640e-06 1.320539e-06 1.997334e-06
[4844,] 9.228483e-07 6.549313e-06 3.782690e-06
[4845,] 7.879450e-07 5.975919e-06 2.950665e-06
[4846,] 5.196077e-07 3.356772e-07 1.119517e-07
[4847,] 5.506584e-07 6.100235e-07 8.536601e-08
[4848,] 1.630937e-07 5.214241e-07 1.029992e-07
[4849,] 7.488066e-07 4.943244e-06 2.407170e-06
[4850,] 1.582237e-07 3.870355e-07 8.644927e-08
[4851,] 1.588270e-07 4.002504e-07 8.868389e-08
[4852,] 8.205318e-07 5.388588e-06 2.958827e-06
[4853,] 7.522065e-07 5.607977e-06 2.690754e-06
[4854,] 4.770530e-07 6.324118e-07 7.671639e-08
[4855,] 6.116443e-07 4.411887e-06 1.741436e-06
[4856,] 1.384571e-07 6.856517e-07 3.799416e-08
[4857,] 7.862342e-07 5.295096e-06 2.770558e-06
[4858,] 6.422593e-07 4.228013e-06 1.820891e-06
[4859,] 2.093650e-07 3.124095e-07 9.990392e-08
[4860,] 1.583128e-07 4.371462e-07 8.888827e-08
[4861,] 4.736117e-07 3.378782e-07 1.030342e-07
[4862,] 7.331515e-07 5.317031e-06 2.531618e-06
[4863,] 1.586701e-07 3.855699e-07 8.652940e-08
[4864,] 1.568604e-07 3.519263e-07 8.046584e-08
[4865,] 7.376940e-07 5.126675e-06 2.506862e-06
[4866,] 4.819546e-07 3.890586e-06 1.198234e-06
[4867,] 1.598803e-07 4.376230e-07 9.056742e-08
[4868,] 4.609656e-07 4.017449e-07 9.049373e-08
[4869,] 1.392523e-07 4.275870e-07 8.364915e-08
[4870,] 1.100948e-07 3.881961e-07 5.139913e-08
[4871,] 1.530673e-07 4.231569e-07 8.556711e-08
[4872,] 7.956089e-07 5.420966e-06 2.847514e-06
[4873,] 1.574221e-07 3.796504e-07 8.478106e-08
[4874,] 1.098059e-07 3.801107e-07 5.065277e-08
[4875,] 4.962047e-07 3.351108e-07 1.081562e-07
[4876,] 4.923085e-07 3.361041e-07 1.070212e-07
[4877,] 1.559386e-07 4.605218e-07 9.240488e-08
[4878,] 5.933686e-07 1.291432e-06 9.262316e-07
[4879,] 5.824498e-07 1.186845e-06 8.636647e-07
[4880,] 1.039274e-07 3.199992e-07 4.220886e-08
[4881,] 6.367452e-07 4.641894e-06 1.882851e-06
[4882,] 5.887963e-07 3.957627e-07 2.182210e-07
[4883,] 1.534112e-07 4.485691e-07 8.879335e-08
[4884,] 1.634731e-07 4.670162e-07 9.713852e-08
[4885,] 1.474797e-07 5.337390e-07 9.225825e-08
[4886,] 5.883025e-07 1.229303e-06 8.915854e-07
[4887,] 1.584915e-07 4.474461e-07 9.313239e-08
[4888,] 1.106816e-07 3.497124e-07 4.995046e-08
[4889,] 4.652513e-07 3.334309e-07 1.033199e-07
[4890,] 6.035992e-07 3.959556e-07 2.242249e-07
[4891,] 1.478705e-07 3.614991e-07 8.320321e-08
[4892,] 1.695878e-07 1.696682e-06 1.087627e-07
[4893,] 1.532876e-07 4.117410e-07 8.441578e-08
[4894,] 1.533442e-07 4.126370e-07 8.456857e-08
[4895,] 1.429751e-07 4.200896e-07 8.615187e-08
[4896,] 5.013839e-07 4.667885e-07 9.330165e-08
[4897,] 6.594736e-07 4.623253e-06 1.968277e-06
[4898,] 1.370095e-07 3.594622e-07 6.723384e-08
[4899,] 1.854347e-07 2.984111e-07 9.347563e-08
[4900,] 8.418235e-07 6.174951e-06 3.096597e-06
[4901,] 1.765495e-07 4.175930e-07 1.061208e-07
[4902,] 4.916595e-07 3.363251e-07 1.068261e-07
[4903,] 1.678915e-07 2.579494e-07 7.270340e-08
[4904,] 1.746973e-07 6.188399e-06 3.608573e-07
[4905,] 1.480790e-07 5.026639e-07 9.983333e-08
[4906,] 6.282520e-07 5.068049e-06 1.928780e-06
[4907,] 1.564515e-07 4.282899e-07 8.671170e-08
[4908,] 6.271524e-07 5.153880e-06 1.940338e-06
[4909,] 5.173560e-07 4.737878e-07 9.581296e-08
[4910,] 7.588833e-07 8.959382e-06 3.165993e-06
[4911,] 2.515269e-07 3.899412e-07 8.132212e-08
[4912,] 1.657655e-07 2.736942e-07 7.640741e-08
[4913,] 2.097073e-07 1.316335e-06 1.336797e-07
[4914,] 3.181842e-07 3.104441e-07 4.288015e-08
[4915,] 2.679584e-07 3.755377e-07 3.725495e-08
[4916,] 2.299876e-07 2.154044e-07 5.261029e-08
[4917,] 5.909217e-07 3.917613e-07 2.116585e-07
[4918,] 2.317231e-07 3.298770e-07 1.069323e-07
[4919,] 2.292790e-07 3.345534e-07 1.067619e-07
[4920,] 3.186349e-06 3.345347e-07 6.236980e-07
[4921,] 2.323370e-07 2.313532e-07 6.955753e-08
[4922,] 2.505084e-07 3.112298e-07 3.707699e-08
[4923,] 5.900948e-07 3.927928e-07 2.132657e-07
[4924,] 5.898304e-07 2.740106e-07 2.497240e-07
[4925,] 2.518091e-07 3.696161e-07 3.734664e-08
[4926,] 2.101561e-07 4.229181e-07 6.753054e-08
[4927,] 2.172553e-07 2.300846e-07 6.470113e-08
[4928,] 2.341613e-07 2.308553e-07 6.979103e-08
[4929,] 4.762879e-07 1.646431e-05 1.471560e-06
[4930,] 4.223089e-07 4.386056e-07 3.451941e-07
[4931,] 4.272160e-07 4.579223e-07 3.618779e-07
[4932,] 2.435572e-07 3.187197e-07 3.709954e-08
[4933,] 5.979286e-07 3.928743e-07 2.162998e-07
[4934,] 3.113236e-07 2.922927e-07 4.288271e-08
[4935,] 2.213857e-07 3.095538e-07 3.733100e-08
[4936,] 1.192827e-07 2.704257e-07 4.609910e-08
[4937,] 1.041853e-07 3.477370e-06 9.325038e-08
[4938,] 5.011325e-07 2.578015e-05 1.681484e-06
[4939,] 1.971083e-07 2.192971e-07 5.451023e-08
[4940,] 1.972393e-07 2.188616e-07 5.419247e-08
[4941,] 4.294923e-06 3.220931e-07 1.017983e-06
[4942,] 1.190868e-07 2.846250e-07 4.714309e-08
[4943,] 2.009994e-07 2.246121e-07 5.794672e-08
[4944,] 3.422628e-06 3.034242e-07 9.858137e-07
[4945,] 3.180341e-06 3.046848e-07 9.390661e-07
[4946,] 3.299045e-06 2.457648e-07 1.225322e-06
[4947,] 4.133261e-06 3.443756e-07 7.100528e-07
[4948,] 4.335795e-06 3.443011e-07 7.407887e-07
[4949,] 2.250904e-07 2.708475e-07 3.714255e-08
[4950,] 2.011566e-07 2.199221e-07 5.585454e-08
[4951,] 1.985203e-07 2.281279e-07 5.881656e-08
[4952,] 3.688142e-07 4.483684e-07 3.007003e-07
[4953,] 2.034734e-07 2.182550e-07 5.365250e-08
[4954,] 3.907974e-06 3.048794e-07 1.144311e-06
[4955,] 1.985856e-07 2.190608e-07 5.469094e-08
[4956,] 2.002565e-07 2.190028e-07 5.502414e-08
[4957,] 2.071026e-07 2.196428e-07 5.704844e-08
[4958,] 1.950980e-07 2.199233e-07 5.449166e-08
[4959,] 2.003781e-07 2.188708e-07 5.490773e-08
[4960,] 1.196199e-07 2.805714e-07 4.719986e-08
[4961,] 3.682786e-07 4.469760e-07 2.995002e-07
[4962,] 3.672841e-06 3.030272e-07 1.045363e-06
[4963,] 1.997679e-07 2.181109e-07 5.398635e-08
[4964,] 3.185744e-06 2.305307e-07 1.047259e-06
[4965,] 2.001094e-07 2.182014e-07 5.414024e-08
[4966,] 4.120194e-06 2.514662e-07 1.560378e-06
[4967,] 1.984425e-07 2.181252e-07 5.369478e-08
[4968,] 1.956850e-07 2.183752e-07 5.344424e-08
[4969,] 3.460112e-07 4.341613e-07 2.724734e-07
[4970,] 4.911088e-07 4.425699e-07 2.370376e-07
[4971,] 3.578071e-06 3.041548e-07 1.039206e-06
[4972,] 5.473289e-07 3.939646e-07 1.846630e-07
[4973,] 1.988852e-07 2.181560e-07 5.383647e-08
[4974,] 2.024506e-07 2.175813e-07 5.327123e-08
[4975,] 3.803332e-07 4.455192e-07 3.101587e-07
[4976,] 2.121019e-07 2.205693e-07 5.795927e-08
[4977,] 3.960672e-06 3.034173e-07 1.131077e-06
[4978,] 2.011770e-07 2.177196e-07 5.315518e-08
[4979,] 2.426959e-07 2.855131e-07 7.151824e-08
[4980,] 3.610088e-06 3.036955e-07 1.041160e-06
[4981,] 2.027297e-07 2.196709e-07 5.613055e-08
[4982,] 2.050898e-07 2.207818e-07 5.736365e-08
[4983,] 1.594860e-07 2.818544e-07 4.750993e-08
[4984,] 4.006762e-07 4.169464e-07 3.122609e-07
[4985,] 2.061905e-07 2.187842e-07 5.611469e-08
[4986,] 2.048061e-07 2.195007e-07 5.638672e-08
[4987,] 4.091113e-07 4.159471e-07 3.191980e-07
[4988,] 4.348415e-06 3.203295e-07 8.867543e-07
[4989,] 2.015906e-07 2.191512e-07 5.540925e-08
[4990,] 2.014786e-07 2.194800e-07 5.561609e-08
[4991,] 1.185328e-07 3.248834e-07 3.665361e-08
[4992,] 2.153233e-07 2.251596e-07 6.186453e-08
[4993,] 3.683670e-06 3.035586e-07 1.059213e-06
[4994,] 2.773687e-07 2.270736e-07 4.368996e-08
[4995,] 1.375189e-07 2.129493e-07 4.710086e-08
[4996,] 4.204499e-07 4.447937e-07 3.474791e-07
[4997,] 2.763079e-07 1.975149e-07 4.546409e-08
[4998,] 2.586660e-07 1.971539e-07 4.464629e-08
[4999,] 2.028370e-07 2.242285e-07 5.822770e-08
[5000,] 1.494260e-07 2.222441e-07 4.961621e-08
[5001,] 1.380516e-07 2.614802e-07 4.920320e-08
[5002,] 4.107824e-07 4.524728e-07 3.430317e-07
[5003,] 4.274876e-07 6.097676e-07 4.510681e-07
[5004,] 3.514295e-06 3.026380e-07 9.944235e-07
[5005,] 3.349526e-06 3.543001e-07 5.623214e-07
[5006,] 3.402522e-06 3.047720e-07 1.002409e-06
[5007,] 1.182101e-07 3.116506e-07 4.857435e-08
[5008,] 2.136041e-07 2.249002e-07 6.128415e-08
[5009,] 1.490989e-07 2.264669e-07 5.012776e-08
[5010,] 4.066752e-06 3.258642e-07 8.898722e-07
[5011,] 1.393357e-07 2.724220e-07 5.144060e-08
[5012,] 2.894531e-06 3.269211e-07 6.762801e-07
[5013,] 2.580837e-07 1.887779e-07 4.862927e-08
[5014,] 3.495496e-06 3.773404e-07 1.918273e-06
[5015,] 1.180902e-07 2.808702e-07 4.611689e-08
[5016,] 3.823680e-06 3.209786e-07 7.812722e-07
[5017,] 1.741906e-07 1.478128e-06 1.091952e-07
[5018,] 3.005800e-06 3.002873e-07 8.155667e-07
[5019,] 1.474719e-07 2.233883e-07 4.881712e-08
[5020,] 2.878168e-06 3.767832e-07 1.572076e-06
[5021,] 2.514442e-07 2.348254e-07 4.317055e-08
[5022,] 2.191137e-07 2.451283e-07 5.593908e-08
[5023,] 5.421485e-07 3.865474e-07 1.780457e-07
[5024,] 2.386018e-06 3.091523e-07 1.291848e-06
[5025,] 2.442336e-06 2.311908e-07 7.883882e-07
[5026,] 1.315905e-07 1.799795e-06 8.674990e-08
[5027,] 2.329828e-07 2.071065e-07 4.506397e-08
[5028,] 6.446404e-07 1.349308e-06 1.224218e-06
[5029,] 3.530401e-07 4.663603e-05 1.179903e-06
[5030,] 3.091992e-07 3.821834e-05 9.058573e-07
[5031,] 2.391710e-06 2.900678e-07 9.615394e-07
[5032,] 1.633397e-07 2.315498e-07 4.672474e-08
[5033,] 6.123231e-07 3.949097e-07 2.086641e-07
[5034,] 3.514650e-07 7.484066e-07 4.060456e-07
[5035,] 9.853231e-06 3.962608e-07 6.363300e-06
[5036,] 3.703700e-07 8.934707e-07 4.922747e-07
[5037,] 1.589113e-07 2.551521e-07 3.210641e-08
[5038,] 2.904015e-06 2.838237e-07 9.401966e-07
[5039,] 2.680716e-06 2.851388e-07 8.828763e-07
[5040,] 1.358675e-07 2.173373e-07 3.531266e-08
[5041,] 3.029078e-06 2.828120e-07 9.670703e-07
[5042,] 2.152098e-07 2.682790e-07 6.056983e-08
[5043,] 1.307225e-07 2.222185e-07 3.689133e-08
[5044,] 2.157906e-07 3.983147e-07 6.257801e-08
[5045,] 2.784284e-06 3.084325e-07 7.873279e-07
[5046,] 5.799306e-07 4.390202e-07 2.900466e-07
[5047,] 4.225357e-07 1.160646e-06 4.810297e-07
[5048,] 6.858551e-07 5.082679e-07 4.401598e-07
[5049,] 1.647324e-07 2.037354e-07 3.518816e-08
[5050,] 1.415683e-05 3.899506e-07 7.974115e-06
[5051,] 1.723073e-07 2.110109e-07 3.528326e-08
[5052,] 2.184035e-07 2.502774e-07 5.593208e-08
[5053,] 1.063631e-05 4.018712e-07 6.861979e-06
[5054,] 2.976569e-06 2.824390e-07 9.494642e-07
[5055,] 1.014792e-07 3.959988e-07 4.118594e-08
[5056,] 1.299595e-07 2.027077e-07 3.892317e-08
[5057,] 3.693191e-07 5.485262e-05 1.563294e-06
[5058,] 3.398549e-07 3.005674e-05 9.759519e-07
[5059,] 1.613913e-07 2.772019e-07 3.206239e-08
[5060,] 2.671424e-06 2.852996e-07 8.804081e-07
[5061,] 6.057889e-07 4.376677e-07 3.034925e-07
[5062,] 7.037754e-07 5.219055e-07 4.725938e-07
[5063,] 2.426719e-07 2.165269e-07 6.896474e-08
[5064,] 1.112482e-07 4.259674e-07 4.338242e-08
[5065,] 2.185743e-07 2.543120e-07 5.616625e-08
[5066,] 3.192793e-07 3.373809e-05 9.148073e-07
[5067,] 3.095073e-06 2.818278e-07 9.785598e-07
[5068,] 3.444755e-06 2.847004e-07 1.108167e-06
[5069,] 1.014200e-07 3.754428e-07 4.106686e-08
[5070,] 2.990656e-06 2.823610e-07 9.527241e-07
[5071,] 3.304966e-06 2.798702e-07 1.017868e-06
[5072,] 3.293077e-06 2.795552e-07 1.010892e-06
[5073,] 2.449625e-07 3.111494e-07 1.003580e-07
[5074,] 1.011652e-07 4.082849e-07 3.993694e-08
[5075,] 4.077309e-06 2.835482e-07 1.288369e-06
[5076,] 6.467295e-07 3.861765e-07 2.089842e-07
[5077,] 5.262820e-07 1.266746e-06 9.206017e-07
[5078,] 1.175834e-05 3.752155e-07 6.906908e-06
[5079,] 9.780784e-06 5.707211e-07 1.012152e-05
[5080,] 2.197892e-07 2.652644e-07 5.657104e-08
[5081,] 6.994352e-07 5.277303e-07 4.765929e-07
[5082,] 1.285019e-07 2.141694e-07 3.774726e-08
[5083,] 3.171243e-07 2.985524e-05 8.732485e-07
[5084,] 6.227604e-07 8.093083e-07 8.360802e-07
[5085,] 1.775301e-07 1.984238e-07 3.598077e-08
[5086,] 3.560733e-06 2.709347e-07 8.062839e-07
[5087,] 1.130862e-07 2.433474e-07 4.154722e-08
[5088,] 1.151362e-07 2.970146e-07 4.705901e-08
[5089,] 2.163665e-07 4.008798e-07 6.234615e-08
[5090,] 2.449176e-07 2.657094e-07 6.938603e-08
[5091,] 3.302846e-06 2.828545e-07 1.050343e-06
[5092,] 1.600624e-07 2.634701e-07 3.208607e-08
[5093,] 1.081026e-05 3.872456e-07 6.634343e-06
[5094,] 1.166342e-05 3.883664e-07 7.188749e-06
[5095,] 1.225772e-05 3.811536e-07 7.362894e-06
[5096,] 1.625513e-07 2.048673e-07 3.512335e-08
[5097,] 2.534306e-07 2.120159e-06 2.251083e-07
[5098,] 1.672956e-07 2.034793e-07 3.533573e-08
[5099,] 9.070228e-06 3.655144e-07 5.138503e-06
[5100,] 1.551264e-07 2.419520e-07 3.209061e-08
[5101,] 1.135884e-07 2.828237e-07 4.462353e-08
[5102,] 5.290683e-07 2.213101e-07 8.389478e-08
[5103,] 2.706916e-07 4.542946e-07 7.142045e-08
[5104,] 1.056140e-07 3.752021e-07 4.693162e-08
[5105,] 2.751930e-06 2.813477e-07 8.719871e-07
[5106,] 2.678344e-06 2.879339e-07 9.041175e-07
[5107,] 5.967283e-07 9.893041e-07 9.123975e-07
[5108,] 3.572744e-07 2.118801e-07 4.957122e-08
[5109,] 3.221125e-06 1.736883e-05 2.284056e-05
[5110,] 5.598046e-07 3.865474e-07 1.837364e-07
[5111,] 2.207631e-07 2.649805e-07 5.616883e-08
[5112,] 6.663424e-07 9.830101e-07 1.038738e-06
[5113,] 2.198328e-07 2.628241e-07 5.618667e-08
[5114,] 5.405232e-07 6.692069e-07 6.265627e-07
[5115,] 6.708070e-07 1.085145e-06 1.118980e-06
[5116,] 2.219626e-07 2.616338e-07 5.588260e-08
[5117,] 1.748385e-07 2.047911e-07 3.565811e-08
[5118,] 2.803295e-06 2.771460e-07 8.442569e-07
[5119,] 1.126306e-07 2.787863e-07 4.346510e-08
[5120,] 6.084421e-07 6.517232e-07 7.061356e-07
[5121,] 1.125231e-07 2.900429e-07 4.414738e-08
[5122,] 1.418778e-06 7.266295e-07 1.976205e-06
[5123,] 1.127910e-07 2.844929e-07 4.401495e-08
[5124,] 6.507727e-07 9.368946e-07 9.770099e-07
[5125,] 6.074098e-07 9.544317e-07 9.101918e-07
[5126,] 6.947108e-07 9.623495e-07 1.076454e-06
[5127,] 9.057809e-06 3.702956e-07 5.220457e-06
[5128,] 3.710698e-07 2.514739e-07 4.617679e-08
[5129,] 1.165544e-07 1.857924e-07 3.344482e-08
[5130,] 1.954323e-07 2.141194e-07 4.076765e-08
[5131,] 2.802380e-07 2.937784e-07 4.270087e-08
[5132,] 1.205935e-07 1.864031e-05 1.983661e-07
[5133,] 1.297683e-07 2.274046e-07 3.790591e-08
[5134,] 1.298035e-07 1.273602e-05 2.010991e-07
[5135,] 1.861892e-07 2.688001e-07 4.938229e-08
[5136,] 3.363863e-07 3.136505e-07 4.574982e-08
[5137,] 1.819504e-07 2.651044e-07 4.899312e-08
[5138,] 5.672646e-07 5.416417e-07 3.848210e-07
[5139,] 1.451377e-06 2.862522e-07 4.200513e-07
[5140,] 8.182376e-08 3.161146e-06 5.232474e-08
[5141,] 2.961457e-06 5.462498e-07 2.475395e-06
[5142,] 8.396359e-08 2.059957e-06 5.002527e-08
[5143,] 3.958943e-07 3.638453e-07 1.593820e-07
[5144,] 3.653800e-07 2.607612e-07 4.476692e-08
[5145,] 9.333147e-08 2.057414e-06 3.049414e-08
[5146,] 1.907090e-07 2.351561e-07 4.076286e-08
[5147,] 3.781665e-07 2.642926e-07 4.470290e-08
[5148,] 3.956163e-07 3.075987e-07 9.831781e-08
[5149,] 1.929411e-07 3.046944e-07 7.997502e-08
[5150,] 1.542829e-07 2.663341e-07 5.645616e-08
[5151,] 1.367306e-07 2.577017e-07 3.227757e-08
[5152,] 1.691261e-07 3.625619e-07 7.543780e-08
[5153,] 1.190482e-07 2.070072e-07 3.576224e-08
[5154,] 3.085732e-07 1.834087e-07 6.720573e-08
[5155,] 1.651452e-07 3.867014e-07 8.156558e-08
[5156,] 1.286937e-06 5.129907e-07 1.111597e-06
[5157,] 1.238229e-07 1.173766e-06 8.178434e-08
[5158,] 7.909017e-08 7.884279e-06 2.486177e-08
[5159,] 1.153271e-06 2.674921e-07 3.107379e-07
[5160,] 3.732809e-07 2.291431e-07 1.124647e-07
[5161,] 1.749793e-07 2.133744e-07 4.289247e-08
[5162,] 2.021917e-07 2.638665e-07 1.004829e-07
[5163,] 1.390870e-06 5.893611e-07 1.362515e-06
[5164,] 1.294987e-07 2.204923e-07 4.398650e-08
[5165,] 1.655188e-07 4.787026e-07 9.372314e-08
[5166,] 1.237315e-07 2.366316e-07 4.432801e-08
[5167,] 1.239656e-07 2.073441e-06 9.386038e-08
[5168,] 2.209586e-07 6.213639e-07 1.436468e-07
[5169,] 7.663335e-08 8.519916e-07 3.192928e-08
[5170,] 1.274519e-07 2.267129e-07 4.438966e-08
[5171,] 8.023063e-08 2.300657e-07 2.956147e-08
[5172,] 6.448768e-07 4.315279e-07 2.764999e-07
[5173,] 7.759907e-07 1.697993e-06 1.570429e-06
[5174,] 1.260582e-07 2.558633e-07 4.754074e-08
[5175,] 7.869832e-08 2.227571e-07 2.831573e-08
[5176,] 8.151673e-08 2.152051e-07 2.951886e-08
[5177,] 2.085510e-07 2.630814e-07 6.603886e-08
[5178,] 4.663717e-07 3.261307e-07 6.776217e-08
[5179,] 1.215013e-07 1.166369e-06 2.641693e-08
[5180,] 2.012978e-07 1.795599e-07 6.920190e-08
[5181,] 8.291318e-06 3.177336e-07 1.920675e-06
[5182,] 7.999039e-08 1.576514e-07 2.447646e-08
[5183,] 8.473197e-08 1.591892e-07 2.618342e-08
[5184,] 1.761071e-07 2.425596e-07 3.320542e-08
[5185,] 8.448710e-08 1.666340e-07 2.724673e-08
[5186,] 8.579514e-08 1.569684e-07 2.561205e-08
[5187,] 8.409512e-08 1.569713e-07 2.497425e-08
[5188,] 8.563583e-08 1.570850e-07 2.523561e-08
[5189,] 4.652435e-07 2.839252e-07 7.799203e-08
[5190,] 6.197432e-06 3.043571e-07 1.173748e-06
[5191,] 1.510130e-07 2.551892e-06 5.237120e-08
[5192,] 3.108982e-07 4.240350e-07 8.171960e-08
[5193,] 8.818102e-08 1.580452e-07 2.684685e-08
[5194,] 1.047293e-07 1.628262e-07 3.310891e-08
[5195,] 7.832237e-08 1.719045e-07 2.283535e-08
[5196,] 1.181477e-07 1.808854e-07 3.463792e-08
[5197,] 4.157081e-07 8.593648e-07 4.947416e-07
[5198,] 2.068016e-07 3.741959e-07 8.116895e-08
[5199,] 8.720706e-08 1.586520e-07 2.489366e-08
[5200,] 8.707452e-08 1.606214e-07 2.460673e-08
[5201,] 8.508870e-08 1.612944e-07 2.416841e-08
[5202,] 4.285267e-07 2.698758e-07 8.145689e-08
[5203,] 8.677375e-08 1.609498e-07 2.451877e-08
[5204,] 3.463452e-07 2.276511e-07 1.478974e-07
[5205,] 2.517431e-07 1.780077e-07 7.646583e-08
[5206,] 2.623935e-07 1.767442e-07 7.795666e-08
[5207,] 9.507834e-08 3.766103e-07 4.232823e-08
[5208,] 7.808313e-08 1.733029e-07 2.545746e-08
[5209,] 7.570507e-08 1.596536e-07 2.334451e-08
[5210,] 7.864184e-08 1.785292e-07 2.607469e-08
[5211,] 6.945077e-06 2.967099e-07 9.095624e-07
[5212,] 7.741598e-08 1.693764e-07 2.486411e-08
[5213,] 1.193939e-07 2.672184e-07 3.176305e-08
[5214,] 9.251412e-08 1.573769e-07 2.761855e-08
[5215,] 1.966407e-07 4.176229e-07 2.993112e-08
[5216,] 5.013474e-07 2.644600e-07 7.449682e-08
[5217,] 2.791797e-07 1.625788e-07 7.392145e-08
[5218,] 1.521758e-07 9.128995e-07 3.060330e-08
[5219,] 2.354670e-07 3.976001e-07 3.175734e-08
[5220,] 3.803018e-07 2.643021e-07 7.161831e-08
[5221,] 4.024540e-07 2.750488e-07 7.048376e-08
[5222,] 4.125456e-07 2.765740e-07 7.775863e-08
[5223,] 1.499656e-07 1.927421e-07 4.742513e-08
[5224,] 4.984829e-07 2.623620e-07 7.487411e-08
[5225,] 2.952902e-07 1.670246e-07 8.551798e-08
[5226,] 2.098465e-07 4.050707e-07 3.054120e-08
[5227,] 2.046602e-07 4.061509e-07 3.034606e-08
[5228,] 5.052697e-07 2.618312e-07 7.491192e-08
[5229,] 9.036573e-06 2.841286e-07 1.485092e-06
[5230,] 2.198369e-07 6.173715e-07 2.958121e-08
[5231,] 2.084631e-07 6.812684e-07 2.912691e-08
[5232,] 2.292662e-07 5.587945e-07 3.007401e-08
[5233,] 4.491119e-07 3.538517e-07 6.666763e-08
[5234,] 2.122100e-07 4.567761e-07 3.028669e-08
[5235,] 7.756611e-07 3.554059e-07 9.220527e-08
[5236,] 1.271184e-07 7.571847e-07 6.057978e-08
[5237,] 1.370322e-07 3.509885e-06 2.660637e-08
[5238,] 6.429550e-07 3.676250e-07 2.321913e-07
[5239,] 1.973525e-07 8.813717e-07 2.888218e-08
[5240,] 4.307976e-07 1.196669e-06 5.141100e-07
[5241,] 1.311636e-07 9.691647e-07 2.789113e-08
[5242,] 7.426334e-07 2.277378e-07 7.896041e-08
[5243,] 8.502506e-08 1.759259e-07 2.839466e-08
[5244,] 5.712048e-06 2.968070e-07 8.965264e-07
[5245,] 6.026724e-06 2.958937e-07 9.059404e-07
[5246,] 1.719545e-07 4.190432e-06 2.908945e-08
[5247,] 4.130420e-06 2.992625e-07 8.367025e-07
[5248,] 7.283758e-08 1.813884e-06 2.785291e-08
[5249,] 1.691920e-07 1.826446e-07 4.487175e-08
[5250,] 8.797961e-08 3.488363e-06 2.351074e-08
[5251,] 2.155555e-07 4.790201e-07 3.074166e-08
[5252,] 2.197944e-07 5.170301e-07 3.061262e-08
[5253,] 1.250025e-07 2.486602e-06 2.584338e-08
[5254,] 9.417664e-08 1.894424e-07 2.829381e-08
[5255,] 2.505361e-07 6.553132e-07 3.105822e-08
[5256,] 2.399232e-07 6.660199e-07 3.070050e-08
[5257,] 2.013824e-07 5.016884e-07 3.013556e-08
[5258,] 2.638961e-07 2.991813e-07 1.473325e-07
[5259,] 4.969754e-07 2.282182e-07 7.048566e-08
[5260,] 1.197759e-07 2.381754e-07 3.643867e-08
[5261,] 2.732184e-07 8.268313e-07 3.084947e-08
[5262,] 5.394850e-07 4.092740e-07 1.263952e-07
[5263,] 5.814931e-06 3.005769e-07 1.083234e-06
[5264,] 2.087569e-07 3.282324e-07 3.669644e-08
[5265,] 2.818351e-07 6.251798e-07 1.729406e-07
[5266,] 6.069039e-06 3.002840e-07 1.105193e-06
[5267,] 3.163885e-07 7.338721e-07 3.266611e-08
[5268,] 6.277568e-07 2.404765e-07 8.820859e-08
[5269,] 9.818784e-08 2.153609e-07 3.801944e-08
[5270,] 1.091515e-07 3.024095e-06 2.442094e-08
[5271,] 9.860453e-08 2.183583e-07 3.852087e-08
[5272,] 2.345988e-07 4.928537e-07 3.233967e-08
[5273,] 8.975895e-08 2.577888e-07 3.645176e-08
[5274,] 2.673346e-07 6.197663e-07 1.583363e-07
[5275,] 8.384381e-08 1.255963e-06 2.959712e-08
[5276,] 2.795312e-07 7.100000e-07 3.159373e-08
[5277,] 2.403007e-07 4.227890e-07 9.471543e-08
[5278,] 1.886116e-07 1.081857e-06 2.728744e-08
[5279,] 5.499234e-07 2.308034e-07 7.203351e-08
[5280,] 1.102608e-07 2.979350e-06 2.450769e-08
[5281,] 2.264417e-07 3.298512e-07 3.810217e-08
[5282,] 9.775546e-08 2.147012e-07 3.774229e-08
[5283,] 2.823863e-07 7.160877e-07 3.164417e-08
[5284,] 2.834010e-07 7.134717e-07 3.169435e-08
[5285,] 2.995657e-07 7.260340e-07 3.207453e-08
[5286,] 2.516091e-07 7.298656e-07 3.077104e-08
[5287,] 8.072610e-07 4.191906e-07 1.765839e-07
[5288,] 2.852632e-07 7.231929e-07 3.168811e-08
[5289,] 1.999540e-07 1.078776e-06 2.796139e-08
[5290,] 3.131152e-07 6.730103e-07 3.282339e-08
[5291,] 5.323340e-07 2.320135e-07 7.060596e-08
[5292,] 2.895600e-07 6.871198e-07 3.202096e-08
[5293,] 1.126364e-07 2.719822e-06 2.494420e-08
[5294,] 2.698888e-07 1.023868e-06 2.395516e-07
[5295,] 2.682619e-07 7.388998e-07 3.113544e-08
[5296,] 2.691000e-07 6.681798e-07 3.153595e-08
[5297,] 8.916563e-08 2.739824e-07 3.700608e-08
[5298,] 1.132926e-07 3.019554e-06 2.470175e-08
[5299,] 5.296194e-07 2.877902e-07 7.115402e-08
[5300,] 2.922904e-07 8.107718e-07 3.147508e-08
[5301,] 2.801775e-07 7.230082e-07 3.154055e-08
[5302,] 5.460377e-07 2.311774e-07 7.170779e-08
[5303,] 2.964370e-07 7.410162e-07 3.190260e-08
[5304,] 8.766314e-08 2.664865e-07 3.560562e-08
[5305,] 2.773363e-07 1.017611e-06 2.502373e-07
[5306,] 5.914357e-06 2.993498e-07 1.050079e-06
[5307,] 4.635533e-07 2.664313e-07 7.706338e-08
[5308,] 2.676203e-07 7.686390e-07 3.099825e-08
[5309,] 2.335725e-07 3.052118e-07 3.972098e-08
[5310,] 2.854265e-07 7.114984e-07 3.175438e-08
[5311,] 1.156776e-07 2.895337e-06 2.511093e-08
[5312,] 2.688231e-07 6.370541e-07 1.626769e-07
[5313,] 2.445716e-07 2.787422e-07 1.282220e-07
[5314,] 2.863890e-07 6.861497e-07 3.193762e-08
[5315,] 2.813286e-07 7.109472e-07 3.164123e-08
[5316,] 2.983433e-07 7.100000e-07 3.213382e-08
[5317,] 2.036064e-07 1.091152e-06 2.815439e-08
[5318,] 2.640706e-07 1.056067e-06 2.346851e-07
[5319,] 2.926559e-07 5.346634e-07 3.347247e-08
[5320,] 2.878334e-07 7.080897e-07 3.184511e-08
[5321,] 1.601460e-07 2.239296e-07 4.365229e-08
[5322,] 2.871605e-07 9.611707e-07 2.568834e-07
[5323,] 2.814144e-07 7.756250e-07 3.137194e-08
[5324,] 2.881415e-07 7.049339e-07 3.186897e-08
[5325,] 2.879465e-07 7.131235e-07 3.181417e-08
[5326,] 2.737532e-07 7.200952e-07 3.138145e-08
[5327,] 9.044335e-08 2.594932e-07 3.698310e-08
[5328,] 2.757669e-07 6.133457e-07 1.650200e-07
[5329,] 4.800328e-07 2.642568e-07 9.036588e-08
[5330,] 2.834772e-07 7.177599e-07 3.166375e-08
[5331,] 2.778056e-07 6.837870e-07 3.169713e-08
[5332,] 2.723258e-07 7.044227e-07 3.141984e-08
[5333,] 2.681192e-07 6.721377e-07 3.147666e-08
[5334,] 5.282011e-07 2.315086e-07 7.062253e-08
[5335,] 2.840686e-07 6.751532e-07 3.193573e-08
[5336,] 2.788611e-07 7.224482e-07 3.150954e-08
[5337,] 2.133391e-07 2.985342e-07 1.154008e-07
[5338,] 2.864840e-07 7.024384e-07 3.184044e-08
[5339,] 1.917841e-07 1.707649e-06 1.286907e-07
[5340,] 2.884516e-07 7.069823e-07 3.186766e-08
[5341,] 2.460921e-07 1.046878e-06 2.049077e-07
[5342,] 2.878932e-07 7.299543e-07 3.171890e-08
[5343,] 2.808118e-07 7.279068e-07 3.153489e-08
[5344,] 2.913566e-07 6.949379e-07 3.205900e-08
[5345,] 1.091983e-07 3.047544e-06 2.441885e-08
[5346,] 2.296126e-07 2.906428e-07 1.233333e-07
[5347,] 2.836072e-07 1.064139e-06 2.677263e-07
[5348,] 2.953344e-07 6.977715e-07 3.212821e-08
[5349,] 5.347653e-07 2.293526e-07 7.203741e-08
[5350,] 2.913993e-07 5.655131e-07 3.309250e-08
[5351,] 2.782912e-07 7.598485e-07 3.129945e-08
[5352,] 2.767931e-07 1.010624e-06 2.482596e-07
[5353,] 5.385619e-07 2.819831e-07 7.271228e-08
[5354,] 5.067467e-07 2.296052e-07 7.040896e-08
[5355,] 2.866864e-07 7.541274e-07 3.156230e-08
[5356,] 2.809148e-07 9.659803e-07 2.474011e-07
[5357,] 2.919129e-07 7.168941e-07 3.190538e-08
[5358,] 4.815566e-07 4.079782e-07 1.147546e-07
[5359,] 2.044908e-07 2.823172e-07 1.058760e-07
[5360,] 1.011060e-07 3.152109e-06 2.406991e-08
[5361,] 2.771747e-07 1.016664e-06 2.498357e-07
[5362,] 2.910831e-07 7.316537e-07 3.180206e-08
[5363,] 1.740854e-07 2.306561e-07 4.760594e-08
[5364,] 3.080117e-07 5.078974e-07 3.436666e-08
[5365,] 2.730100e-07 1.016664e-06 2.432672e-07
[5366,] 6.244669e-07 2.388574e-07 8.911416e-08
[5367,] 9.346617e-08 2.128144e-07 3.542938e-08
[5368,] 3.083123e-07 9.301552e-07 2.813849e-07
[5369,] 1.605300e-07 6.333708e-07 2.794712e-08
```
