## Supplementary material for "Characterization of shared and ancestry-specific signals driving complex traits using multi-ancestry fine-mapping": s1_data.bim

```
6	chr6:33068840:C:T	0	33068840	T	C
6	chr6:33068853:G:T	0	33068853	T	G
6	chr6:33068854:A:C	0	33068854	C	A
6	chr6:33068931:C:T	0	33068931	T	C
6	chr6:33068932:A:G	0	33068932	G	A
6	chr6:33069076:A:C	0	33069076	C	A
6	chr6:33069173:C:T	0	33069173	T	C
6	chr6:33069174:A:G	0	33069174	G	A
6	chr6:33069182:G:A	0	33069182	A	G
6	chr6:33069194:C:T	0	33069194	T	C
6	chr6:33069222:T:C	0	33069222	C	T
6	chr6:33069303:G:A	0	33069303	A	G
6	chr6:33069305:A:G	0	33069305	G	A
6	chr6:33069327:C:T	0	33069327	T	C
6	chr6:33069410:C:G	0	33069410	G	C
6	chr6:33069422:G:C	0	33069422	C	G
6	chr6:33069488:C:A	0	33069488	A	C
6	chr6:33069502:A:G	0	33069502	G	A
6	chr6:33069517:T:C	0	33069517	C	T
6	chr6:33069527:G:T	0	33069527	T	G
6	chr6:33069635:G:C	0	33069635	C	G
6	chr6:33069642:G:A	0	33069642	A	G
6	chr6:33069647:T:C	0	33069647	C	T
6	chr6:33069745:T:C	0	33069745	C	T
6	chr6:33069780:C:T	0	33069780	T	C
6	chr6:33069783:G:A	0	33069783	A	G
6	chr6:33069802:A:T	0	33069802	T	A
6	chr6:33069803:T:G	0	33069803	G	T
6	chr6:33069898:C:A	0	33069898	A	C
6	chr6:33069913:C:T	0	33069913	T	C
6	chr6:33069991:G:A	0	33069991	A	G
6	chr6:33070089:A:G	0	33070089	G	A
6	chr6:33070101:G:A	0	33070101	A	G
6	chr6:33070114:C:T	0	33070114	T	C
6	chr6:33070214:C:G	0	33070214	G	C
6	chr6:33070247:AT:A	0	33070247	A	AT
6	chr6:33070257:C:T	0	33070257	T	C
6	chr6:33070275:C:T	0	33070275	T	C
6	chr6:33070276:C:T	0	33070276	T	C
6	chr6:33070340:A:T	0	33070340	T	A
6	chr6:33070357:C:T	0	33070357	T	C
6	chr6:33070401:A:T	0	33070401	T	A
6	chr6:33070410:T:C	0	33070410	C	T
6	chr6:33070416:T:G	0	33070416	G	T
6	chr6:33070417:G:A	0	33070417	A	G
6	chr6:33070446:A:G	0	33070446	G	A
6	chr6:33070460:A:G	0	33070460	G	A
6	chr6:33070545:G:T	0	33070545	T	G
6	chr6:33070592:C:A	0	33070592	A	C
6	chr6:33070771:T:C	0	33070771	C	T
6	chr6:33070802:A:G	0	33070802	G	A
6	chr6:33070820:A:G	0	33070820	G	A
6	chr6:33070989:C:T	0	33070989	T	C
6	chr6:33071025:A:G	0	33071025	G	A
6	chr6:33071057:A:G	0	33071057	G	A
6	chr6:33071085:A:G	0	33071085	G	A
6	chr6:33071120:GGACCCAGTCTGTGCTTGGCCACTTACAGT:G	0	33071120	G	GGACCCAGTCTGTGCTTGGCCACTTACAGT
6	chr6:33071202:C:T	0	33071202	T	C
6	chr6:33071205:G:A	0	33071205	A	G
6	chr6:33071403:G:A	0	33071403	A	G
6	chr6:33071518:T:A	0	33071518	A	T
6	chr6:33071628:C:G	0	33071628	G	C
6	chr6:33071669:G:A	0	33071669	A	G
6	chr6:33071707:A:G	0	33071707	G	A
6	chr6:33071726:C:T	0	33071726	T	C
6	chr6:33071758:A:T	0	33071758	T	A
6	chr6:33071848:T:C	0	33071848	C	T
6	chr6:33071875:C:T	0	33071875	T	C
6	chr6:33072060:G:A	0	33072060	A	G
6	chr6:33072071:G:A	0	33072071	A	G
6	chr6:33072078:A:G	0	33072078	G	A
6	chr6:33072267:A:G	0	33072267	G	A
6	chr6:33072701:C:A	0	33072701	A	C
6	chr6:33072819:A:G	0	33072819	G	A
6	chr6:33072877:A:G	0	33072877	G	A
6	chr6:33072914:G:A	0	33072914	A	G
6	chr6:33072938:G:A	0	33072938	A	G
6	chr6:33072967:G:C	0	33072967	C	G
6	chr6:33073004:A:G	0	33073004	G	A
6	chr6:33073021:T:C	0	33073021	C	T
6	chr6:33073058:A:G	0	33073058	G	A
6	chr6:33073100:T:C	0	33073100	C	T
6	chr6:33073411:AATTGATGTGAACCACCCC:A	0	33073411	A	AATTGATGTGAACCACCCC
6	chr6:33073449:C:T	0	33073449	T	C
6	chr6:33073957:T:C	0	33073957	C	T
6	chr6:33074591:A:G	0	33074591	G	A
6	chr6:33074715:T:C	0	33074715	C	T
6	chr6:33075103:A:G	0	33075103	G	A
6	chr6:33075749:C:T	0	33075749	T	C
6	chr6:33076153:A:G	0	33076153	G	A
6	chr6:33076411:T:A	0	33076411	A	T
6	chr6:33076480:T:C	0	33076480	C	T
6	chr6:33076481:G:A	0	33076481	A	G
6	chr6:33077179:T:C	0	33077179	C	T
6	chr6:33077210:A:G	0	33077210	G	A
6	chr6:33077370:A:T	0	33077370	T	A
6	chr6:33077431:T:C	0	33077431	C	T
6	chr6:33077478:T:C	0	33077478	C	T
6	chr6:33077723:T:C	0	33077723	C	T
6	chr6:33077781:G:A	0	33077781	A	G
6	chr6:33077882:T:C	0	33077882	C	T
6	chr6:33077889:AT:A	0	33077889	A	AT
6	chr6:33077921:G:A	0	33077921	A	G
6	chr6:33077922:T:C	0	33077922	C	T
6	chr6:33077958:C:T	0	33077958	T	C
6	chr6:33077993:G:A	0	33077993	A	G
6	chr6:33078046:A:G	0	33078046	G	A
6	chr6:33078058:A:G	0	33078058	G	A
6	chr6:33078062:C:T	0	33078062	T	C
6	chr6:33078114:C:T	0	33078114	T	C
6	chr6:33078119:A:G	0	33078119	G	A
6	chr6:33078157:G:A	0	33078157	A	G
6	chr6:33078189:G:A	0	33078189	A	G
6	chr6:33078205:G:A	0	33078205	A	G
6	chr6:33078305:C:T	0	33078305	T	C
6	chr6:33078306:C:T	0	33078306	T	C
6	chr6:33078661:A:G	0	33078661	G	A
6	chr6:33078885:T:C	0	33078885	C	T
6	chr6:33078949:T:C	0	33078949	C	T
6	chr6:33078965:T:C	0	33078965	C	T
6	chr6:33079138:T:A	0	33079138	A	T
6	chr6:33079254:T:C	0	33079254	C	T
6	chr6:33079396:T:C	0	33079396	C	T
6	chr6:33079689:T:C	0	33079689	C	T
6	chr6:33079835:G:C	0	33079835	C	G
6	chr6:33079856:A:G	0	33079856	G	A
6	chr6:33079869:T:C	0	33079869	C	T
6	chr6:33080121:C:A	0	33080121	A	C
6	chr6:33080325:C:T	0	33080325	T	C
6	chr6:33080407:C:T	0	33080407	T	C
6	chr6:33080571:G:A	0	33080571	A	G
6	chr6:33080577:A:T	0	33080577	T	A
6	chr6:33080603:G:A	0	33080603	A	G
6	chr6:33080680:C:G	0	33080680	G	C
6	chr6:33080682:T:G	0	33080682	G	T
6	chr6:33080683:T:C	0	33080683	C	T
6	chr6:33080689:G:T	0	33080689	T	G
6	chr6:33080690:G:T	0	33080690	T	G
6	chr6:33080762:T:A	0	33080762	A	T
6	chr6:33080765:C:T	0	33080765	T	C
6	chr6:33080787:G:A	0	33080787	A	G
6	chr6:33080863:A:G	0	33080863	G	A
6	chr6:33080864:A:G	0	33080864	G	A
6	chr6:33080884:A:G	0	33080884	G	A
6	chr6:33080886:G:A	0	33080886	A	G
6	chr6:33080914:C:G	0	33080914	G	C
6	chr6:33080917:A:G	0	33080917	G	A
6	chr6:33081144:A:G	0	33081144	G	A
6	chr6:33081198:G:A	0	33081198	A	G
6	chr6:33081200:G:GA	0	33081200	GA	G
6	chr6:33081202:A:G	0	33081202	G	A
6	chr6:33081210:A:G	0	33081210	G	A
6	chr6:33081226:A:G	0	33081226	G	A
6	chr6:33081234:A:G	0	33081234	G	A
6	chr6:33081238:T:C	0	33081238	C	T
6	chr6:33081346:G:A	0	33081346	A	G
6	chr6:33081354:G:A	0	33081354	A	G
6	chr6:33081424:A:G	0	33081424	G	A
6	chr6:33081434:C:T	0	33081434	T	C
6	chr6:33081497:A:T	0	33081497	T	A
6	chr6:33081766:C:T	0	33081766	T	C
6	chr6:33081772:T:G	0	33081772	G	T
6	chr6:33081797:C:T	0	33081797	T	C
6	chr6:33081800:CT:C	0	33081800	C	CT
6	chr6:33081819:T:G	0	33081819	G	T
6	chr6:33081833:T:C	0	33081833	C	T
6	chr6:33081886:A:G	0	33081886	G	A
6	chr6:33081917:C:T	0	33081917	T	C
6	chr6:33081949:G:T	0	33081949	T	G
6	chr6:33081956:T:C	0	33081956	C	T
6	chr6:33082104:T:G	0	33082104	G	T
6	chr6:33082188:G:A	0	33082188	A	G
6	chr6:33082202:A:G	0	33082202	G	A
6	chr6:33082259:T:C	0	33082259	C	T
6	chr6:33082268:T:C	0	33082268	C	T
6	chr6:33082301:A:G	0	33082301	G	A
6	chr6:33082302:C:G	0	33082302	G	C
6	chr6:33082307:C:T	0	33082307	T	C
6	chr6:33082312:G:A	0	33082312	A	G
6	chr6:33082330:G:A	0	33082330	A	G
6	chr6:33082341:C:T	0	33082341	T	C
6	chr6:33082348:G:A	0	33082348	A	G
6	chr6:33082367:C:T	0	33082367	T	C
6	chr6:33082371:T:C	0	33082371	C	T
6	chr6:33082391:C:A	0	33082391	A	C
6	chr6:33082401:C:T	0	33082401	T	C
6	chr6:33082402:A:G	0	33082402	G	A
6	chr6:33082419:G:C	0	33082419	C	G
6	chr6:33082446:G:A	0	33082446	A	G
6	chr6:33082455:T:G	0	33082455	G	T
6	chr6:33082502:A:G	0	33082502	G	A
6	chr6:33082592:C:G	0	33082592	G	C
6	chr6:33082617:G:A	0	33082617	A	G
6	chr6:33082664:G:A	0	33082664	A	G
6	chr6:33082665:C:A	0	33082665	A	C
6	chr6:33082678:A:G	0	33082678	G	A
6	chr6:33082686:C:G	0	33082686	G	C
6	chr6:33082696:A:G	0	33082696	G	A
6	chr6:33082744:G:T	0	33082744	T	G
6	chr6:33082748:T:C	0	33082748	C	T
6	chr6:33082749:C:T	0	33082749	T	C
6	chr6:33082877:G:A	0	33082877	A	G
6	chr6:33082894:A:C	0	33082894	C	A
6	chr6:33082965:G:A	0	33082965	A	G
6	chr6:33083100:A:G	0	33083100	G	A
6	chr6:33083193:A:T	0	33083193	T	A
6	chr6:33083216:G:A	0	33083216	A	G
6	chr6:33083274:A:G	0	33083274	G	A
6	chr6:33083362:G:A	0	33083362	A	G
6	chr6:33083500:A:G	0	33083500	G	A
6	chr6:33083503:T:C	0	33083503	C	T
6	chr6:33083530:A:G	0	33083530	G	A
6	chr6:33083539:G:A	0	33083539	A	G
6	chr6:33083617:C:T	0	33083617	T	C
6	chr6:33083683:C:T	0	33083683	T	C
6	chr6:33083690:A:G	0	33083690	G	A
6	chr6:33083716:T:C	0	33083716	C	T
6	chr6:33083723:A:G	0	33083723	G	A
6	chr6:33083777:T:C	0	33083777	C	T
6	chr6:33083781:T:C	0	33083781	C	T
6	chr6:33083785:G:A	0	33083785	A	G
6	chr6:33083863:G:A	0	33083863	A	G
6	chr6:33083906:C:T	0	33083906	T	C
6	chr6:33083912:C:T	0	33083912	T	C
6	chr6:33083943:G:A	0	33083943	A	G
6	chr6:33083946:G:T	0	33083946	T	G
6	chr6:33083947:CACAGAGGAGGAA:C	0	33083947	C	CACAGAGGAGGAA
6	chr6:33083960:C:CTT	0	33083960	CTT	C
6	chr6:33083964:A:G	0	33083964	G	A
6	chr6:33083972:C:T	0	33083972	T	C
6	chr6:33084000:A:G	0	33084000	G	A
6	chr6:33084013:C:A	0	33084013	A	C
6	chr6:33084043:G:A	0	33084043	A	G
6	chr6:33084062:T:C	0	33084062	C	T
6	chr6:33084068:T:A	0	33084068	A	T
6	chr6:33084088:A:C	0	33084088	C	A
6	chr6:33084119:G:GAAATA	0	33084119	GAAATA	G
6	chr6:33084123:T:G	0	33084123	G	T
6	chr6:33084192:A:T	0	33084192	T	A
6	chr6:33084199:T:A	0	33084199	A	T
6	chr6:33084230:G:A	0	33084230	A	G
6	chr6:33084231:T:C	0	33084231	C	T
6	chr6:33084295:A:T	0	33084295	T	A
6	chr6:33084390:GTCTATT:G	0	33084390	G	GTCTATT
6	chr6:33084443:T:A	0	33084443	A	T
6	chr6:33084444:C:T	0	33084444	T	C
6	chr6:33084473:A:G	0	33084473	G	A
6	chr6:33084526:C:T	0	33084526	T	C
6	chr6:33084538:C:A	0	33084538	A	C
6	chr6:33084550:C:T	0	33084550	T	C
6	chr6:33084637:A:G	0	33084637	G	A
6	chr6:33084662:A:G	0	33084662	G	A
6	chr6:33084756:G:A	0	33084756	A	G
6	chr6:33084785:T:C	0	33084785	C	T
6	chr6:33084803:AAAAGAAAGAATG:A	0	33084803	A	AAAAGAAAGAATG
6	chr6:33084838:T:C	0	33084838	C	T
6	chr6:33084942:G:A	0	33084942	A	G
6	chr6:33084959:G:A	0	33084959	A	G
6	chr6:33084966:T:C	0	33084966	C	T
6	chr6:33084991:T:C	0	33084991	C	T
6	chr6:33085026:G:A	0	33085026	A	G
6	chr6:33085173:T:C	0	33085173	C	T
6	chr6:33085181:C:T	0	33085181	T	C
6	chr6:33085209:T:C	0	33085209	C	T
6	chr6:33085471:A:G	0	33085471	G	A
6	chr6:33085493:T:A	0	33085493	A	T
6	chr6:33085494:T:C	0	33085494	C	T
6	chr6:33085530:C:T	0	33085530	T	C
6	chr6:33085575:C:T	0	33085575	T	C
6	chr6:33085619:A:G	0	33085619	G	A
6	chr6:33085678:C:T	0	33085678	T	C
6	chr6:33085691:G:T	0	33085691	T	G
6	chr6:33085800:G:A	0	33085800	A	G
6	chr6:33085918:T:C	0	33085918	C	T
6	chr6:33085946:T:C	0	33085946	C	T
6	chr6:33085951:C:T	0	33085951	T	C
6	chr6:33085959:GGT:G	0	33085959	G	GGT
6	chr6:33086003:T:A	0	33086003	A	T
6	chr6:33086035:A:G	0	33086035	G	A
6	chr6:33086091:A:G	0	33086091	G	A
6	chr6:33086094:A:G	0	33086094	G	A
6	chr6:33086110:A:G	0	33086110	G	A
6	chr6:33086113:G:A	0	33086113	A	G
6	chr6:33086125:A:G	0	33086125	G	A
6	chr6:33086129:G:T	0	33086129	T	G
6	chr6:33086165:T:C	0	33086165	C	T
6	chr6:33086191:T:A	0	33086191	A	T
6	chr6:33086194:T:C	0	33086194	C	T
6	chr6:33086294:G:C	0	33086294	C	G
6	chr6:33086297:C:T	0	33086297	T	C
6	chr6:33086314:C:T	0	33086314	T	C
6	chr6:33086364:T:C	0	33086364	C	T
6	chr6:33086365:G:C	0	33086365	C	G
6	chr6:33086368:A:G	0	33086368	G	A
6	chr6:33086371:C:T	0	33086371	T	C
6	chr6:33086375:A:G	0	33086375	G	A
6	chr6:33086378:C:T	0	33086378	T	C
6	chr6:33086379:A:G	0	33086379	G	A
6	chr6:33086399:T:A	0	33086399	A	T
6	chr6:33086400:T:C	0	33086400	C	T
6	chr6:33086430:A:G	0	33086430	G	A
6	chr6:33086431:C:T	0	33086431	T	C
6	chr6:33086450:G:A	0	33086450	A	G
6	chr6:33086454:C:T	0	33086454	T	C
6	chr6:33086458:T:G	0	33086458	G	T
6	chr6:33086491:C:A	0	33086491	A	C
6	chr6:33086503:T:C	0	33086503	C	T
6	chr6:33086504:G:A	0	33086504	A	G
6	chr6:33086525:T:C	0	33086525	C	T
6	chr6:33086554:T:C	0	33086554	C	T
6	chr6:33086565:T:A	0	33086565	A	T
6	chr6:33086576:G:A	0	33086576	A	G
6	chr6:33086596:C:T	0	33086596	T	C
6	chr6:33086604:T:C	0	33086604	C	T
6	chr6:33086609:C:T	0	33086609	T	C
6	chr6:33086623:T:C	0	33086623	C	T
6	chr6:33086627:A:G	0	33086627	G	A
6	chr6:33086633:A:C	0	33086633	C	A
6	chr6:33086637:T:A	0	33086637	A	T
6	chr6:33086656:G:C	0	33086656	C	G
6	chr6:33086680:A:G	0	33086680	G	A
6	chr6:33086686:C:T	0	33086686	T	C
6	chr6:33086782:T:C	0	33086782	C	T
6	chr6:33086802:C:T	0	33086802	T	C
6	chr6:33086809:A:G	0	33086809	G	A
6	chr6:33086818:C:T	0	33086818	T	C
6	chr6:33086822:TTTCTC:T	0	33086822	T	TTTCTC
6	chr6:33086842:G:A	0	33086842	A	G
6	chr6:33086898:C:G	0	33086898	G	C
6	chr6:33086910:G:A	0	33086910	A	G
6	chr6:33086934:G:T	0	33086934	T	G
6	chr6:33086944:C:T	0	33086944	T	C
6	chr6:33087030:A:G	0	33087030	G	A
6	chr6:33087084:A:G	0	33087084	G	A
6	chr6:33087113:C:T	0	33087113	T	C
6	chr6:33087232:C:A	0	33087232	A	C
6	chr6:33087270:A:G	0	33087270	G	A
6	chr6:33087302:A:G	0	33087302	G	A
6	chr6:33087321:C:T	0	33087321	T	C
6	chr6:33087346:A:G	0	33087346	G	A
6	chr6:33087381:A:G	0	33087381	G	A
6	chr6:33087419:TC:T	0	33087419	T	TC
6	chr6:33087470:T:C	0	33087470	C	T
6	chr6:33087504:TC:T	0	33087504	T	TC
6	chr6:33087509:TTC:T	0	33087509	T	TTC
6	chr6:33087517:G:A	0	33087517	A	G
6	chr6:33087531:C:T	0	33087531	T	C
6	chr6:33087546:C:T	0	33087546	T	C
6	chr6:33087583:A:G	0	33087583	G	A
6	chr6:33087590:C:A	0	33087590	A	C
6	chr6:33087613:C:T	0	33087613	T	C
6	chr6:33087642:A:G	0	33087642	G	A
6	chr6:33087710:T:C	0	33087710	C	T
6	chr6:33087724:C:T	0	33087724	T	C
6	chr6:33087739:T:C	0	33087739	C	T
6	chr6:33087761:C:T	0	33087761	T	C
6	chr6:33087828:G:A	0	33087828	A	G
6	chr6:33087887:ATCT:A	0	33087887	A	ATCT
6	chr6:33088003:C:T	0	33088003	T	C
6	chr6:33088041:A:G	0	33088041	G	A
6	chr6:33088066:TTATC:T	0	33088066	T	TTATC
6	chr6:33088122:G:A	0	33088122	A	G
6	chr6:33088169:G:A	0	33088169	A	G
6	chr6:33088292:G:A	0	33088292	A	G
6	chr6:33088369:A:G	0	33088369	G	A
6	chr6:33088380:AAC:A	0	33088380	A	AAC
6	chr6:33088476:T:A	0	33088476	A	T
6	chr6:33088607:G:A	0	33088607	A	G
6	chr6:33088619:T:TG	0	33088619	TG	T
6	chr6:33088628:C:T	0	33088628	T	C
6	chr6:33088658:G:T	0	33088658	T	G
6	chr6:33088789:T:C	0	33088789	C	T
6	chr6:33088917:T:C	0	33088917	C	T
6	chr6:33088934:C:T	0	33088934	T	C
6	chr6:33088954:T:C	0	33088954	C	T
6	chr6:33088972:T:C	0	33088972	C	T
6	chr6:33088985:C:T	0	33088985	T	C
6	chr6:33088986:A:G	0	33088986	G	A
6	chr6:33088988:C:T	0	33088988	T	C
6	chr6:33089011:G:A	0	33089011	A	G
6	chr6:33089063:T:C	0	33089063	C	T
6	chr6:33089120:C:T	0	33089120	T	C
6	chr6:33089139:G:T	0	33089139	T	G
6	chr6:33089236:A:C	0	33089236	C	A
6	chr6:33089276:CTT:C	0	33089276	C	CTT
6	chr6:33089327:T:C	0	33089327	C	T
6	chr6:33089354:C:T	0	33089354	T	C
6	chr6:33089399:T:C	0	33089399	C	T
6	chr6:33089421:G:C	0	33089421	C	G
6	chr6:33089436:C:T	0	33089436	T	C
6	chr6:33089455:T:C	0	33089455	C	T
6	chr6:33089467:T:G	0	33089467	G	T
6	chr6:33089573:C:T	0	33089573	T	C
6	chr6:33089574:G:A	0	33089574	A	G
6	chr6:33089663:C:T	0	33089663	T	C
6	chr6:33089734:TA:T	0	33089734	T	TA
6	chr6:33089864:C:T	0	33089864	T	C
6	chr6:33089882:G:A	0	33089882	A	G
6	chr6:33089934:G:A	0	33089934	A	G
6	chr6:33090058:C:T	0	33090058	T	C
6	chr6:33090413:A:G	0	33090413	G	A
6	chr6:33090491:T:C	0	33090491	C	T
6	chr6:33090511:A:G	0	33090511	G	A
6	chr6:33090625:C:T	0	33090625	T	C
6	chr6:33090806:T:C	0	33090806	C	T
6	chr6:33090925:A:G	0	33090925	G	A
6	chr6:33090941:G:A	0	33090941	A	G
6	chr6:33090997:T:C	0	33090997	C	T
6	chr6:33091097:C:T	0	33091097	T	C
6	chr6:33091485:T:C	0	33091485	C	T
6	chr6:33091559:A:C	0	33091559	C	A
6	chr6:33091827:C:T	0	33091827	T	C
6	chr6:33091892:G:T	0	33091892	T	G
6	chr6:33092019:A:G	0	33092019	G	A
6	chr6:33092170:C:T	0	33092170	T	C
6	chr6:33092219:T:G	0	33092219	G	T
6	chr6:33092287:G:A	0	33092287	A	G
6	chr6:33092651:C:T	0	33092651	T	C
6	chr6:33092992:G:A	0	33092992	A	G
6	chr6:33093063:C:G	0	33093063	G	C
6	chr6:33093093:G:T	0	33093093	T	G
6	chr6:33093115:C:T	0	33093115	T	C
6	chr6:33093172:C:T	0	33093172	T	C
6	chr6:33093415:G:A	0	33093415	A	G
6	chr6:33093849:T:A	0	33093849	A	T
6	chr6:33093913:T:C	0	33093913	C	T
6	chr6:33094094:T:C	0	33094094	C	T
6	chr6:33094170:C:T	0	33094170	T	C
6	chr6:33094239:T:C	0	33094239	C	T
6	chr6:33094259:ACAGATGTAATTGGTT:A	0	33094259	A	ACAGATGTAATTGGTT
6	chr6:33094285:T:C	0	33094285	C	T
6	chr6:33094745:A:G	0	33094745	G	A
6	chr6:33094777:A:G	0	33094777	G	A
6	chr6:33094783:T:C	0	33094783	C	T
6	chr6:33094804:T:C	0	33094804	C	T
6	chr6:33094810:G:A	0	33094810	A	G
6	chr6:33094938:G:A	0	33094938	A	G
6	chr6:33094962:G:A	0	33094962	A	G
6	chr6:33095112:C:A	0	33095112	A	C
6	chr6:33095419:T:G	0	33095419	G	T
6	chr6:33095442:T:C	0	33095442	C	T
6	chr6:33095460:G:C	0	33095460	C	G
6	chr6:33095494:G:A	0	33095494	A	G
6	chr6:33095495:G:T	0	33095495	T	G
6	chr6:33095626:A:G	0	33095626	G	A
6	chr6:33095815:C:A	0	33095815	A	C
6	chr6:33095835:A:G	0	33095835	G	A
6	chr6:33095922:A:G	0	33095922	G	A
6	chr6:33096154:A:G	0	33096154	G	A
6	chr6:33096205:G:A	0	33096205	A	G
6	chr6:33096518:G:A	0	33096518	A	G
6	chr6:33096674:G:A	0	33096674	A	G
6	chr6:33096675:G:A	0	33096675	A	G
6	chr6:33096821:G:A	0	33096821	A	G
6	chr6:33097019:G:A	0	33097019	A	G
6	chr6:33097089:G:T	0	33097089	T	G
6	chr6:33097899:A:G	0	33097899	G	A
6	chr6:33097957:C:A	0	33097957	A	C
6	chr6:33098036:G:A	0	33098036	A	G
6	chr6:33098216:A:G	0	33098216	G	A
6	chr6:33098383:T:C	0	33098383	C	T
6	chr6:33098459:G:A	0	33098459	A	G
6	chr6:33098485:G:A	0	33098485	A	G
6	chr6:33098546:A:G	0	33098546	G	A
6	chr6:33098688:G:A	0	33098688	A	G
6	chr6:33098704:G:C	0	33098704	C	G
6	chr6:33098817:A:G	0	33098817	G	A
6	chr6:33099090:A:G	0	33099090	G	A
6	chr6:33099504:T:C	0	33099504	C	T
6	chr6:33099688:C:T	0	33099688	T	C
6	chr6:33099748:A:C	0	33099748	C	A
6	chr6:33099859:A:G	0	33099859	G	A
6	chr6:33100080:G:A	0	33100080	A	G
6	chr6:33100469:C:T	0	33100469	T	C
6	chr6:33101071:T:C	0	33101071	C	T
6	chr6:33101088:G:A	0	33101088	A	G
6	chr6:33101140:G:A	0	33101140	A	G
6	chr6:33101187:T:G	0	33101187	G	T
6	chr6:33101217:G:A	0	33101217	A	G
6	chr6:33101222:A:G	0	33101222	G	A
6	chr6:33101590:T:A	0	33101590	A	T
6	chr6:33101628:T:C	0	33101628	C	T
6	chr6:33101790:C:A	0	33101790	A	C
6	chr6:33102036:G:A	0	33102036	A	G
6	chr6:33102116:A:G	0	33102116	G	A
6	chr6:33102750:T:C	0	33102750	C	T
6	chr6:33102887:C:T	0	33102887	T	C
6	chr6:33103130:G:A	0	33103130	A	G
6	chr6:33103241:ATATATGATCTATATATAGATCACATATGATATATATG:A	0	33103241	A	ATATATGATCTATATATAGATCACATATGATATATATG
6	chr6:33103357:A:G	0	33103357	G	A
6	chr6:33103452:A:G	0	33103452	G	A
6	chr6:33103558:T:C	0	33103558	C	T
6	chr6:33103647:A:G	0	33103647	G	A
6	chr6:33103931:G:A	0	33103931	A	G
6	chr6:33103967:C:T	0	33103967	T	C
6	chr6:33104000:A:G	0	33104000	G	A
6	chr6:33104206:T:C	0	33104206	C	T
6	chr6:33104221:C:G	0	33104221	G	C
6	chr6:33104463:C:T	0	33104463	T	C
6	chr6:33104489:C:T	0	33104489	T	C
6	chr6:33104510:G:A	0	33104510	A	G
6	chr6:33104745:G:A	0	33104745	A	G
6	chr6:33104952:G:T	0	33104952	T	G
6	chr6:33105261:G:C	0	33105261	C	G
6	chr6:33105291:A:G	0	33105291	G	A
6	chr6:33105299:G:A	0	33105299	A	G
6	chr6:33105545:A:G	0	33105545	G	A
6	chr6:33105612:T:C	0	33105612	C	T
6	chr6:33105663:G:A	0	33105663	A	G
6	chr6:33105686:G:A	0	33105686	A	G
6	chr6:33105738:G:A	0	33105738	A	G
6	chr6:33106012:T:C	0	33106012	C	T
6	chr6:33106207:A:G	0	33106207	G	A
6	chr6:33106511:C:T	0	33106511	T	C
6	chr6:33106571:T:C	0	33106571	C	T
6	chr6:33106792:A:G	0	33106792	G	A
6	chr6:33106820:GGCAAAGAGA:G	0	33106820	G	GGCAAAGAGA
6	chr6:33106835:C:A	0	33106835	A	C
6	chr6:33106930:G:A	0	33106930	A	G
6	chr6:33106973:T:C	0	33106973	C	T
6	chr6:33107076:C:T	0	33107076	T	C
6	chr6:33107131:A:G	0	33107131	G	A
6	chr6:33107186:A:G	0	33107186	G	A
6	chr6:33107666:C:T	0	33107666	T	C
6	chr6:33107858:A:G	0	33107858	G	A
6	chr6:33108313:T:A	0	33108313	A	T
6	chr6:33108370:GTCC:G	0	33108370	G	GTCC
6	chr6:33108491:T:C	0	33108491	C	T
6	chr6:33108666:GA:G	0	33108666	G	GA
6	chr6:33108732:G:A	0	33108732	A	G
6	chr6:33108762:C:T	0	33108762	T	C
6	chr6:33108790:T:C	0	33108790	C	T
6	chr6:33108891:T:C	0	33108891	C	T
6	chr6:33108905:T:C	0	33108905	C	T
6	chr6:33109435:G:A	0	33109435	A	G
6	chr6:33109450:G:C	0	33109450	C	G
6	chr6:33109494:G:A	0	33109494	A	G
6	chr6:33109811:A:G	0	33109811	G	A
6	chr6:33109830:C:T	0	33109830	T	C
6	chr6:33110084:G:A	0	33110084	A	G
6	chr6:33110243:T:C	0	33110243	C	T
6	chr6:33110386:G:A	0	33110386	A	G
6	chr6:33110396:T:C	0	33110396	C	T
6	chr6:33110538:G:A	0	33110538	A	G
6	chr6:33110699:C:T	0	33110699	T	C
6	chr6:33110796:G:T	0	33110796	T	G
6	chr6:33111219:T:C	0	33111219	C	T
6	chr6:33111389:C:T	0	33111389	T	C
6	chr6:33111435:G:C	0	33111435	C	G
6	chr6:33111673:T:C	0	33111673	C	T
6	chr6:33111849:T:C	0	33111849	C	T
6	chr6:33111912:C:T	0	33111912	T	C
6	chr6:33111989:A:G	0	33111989	G	A
6	chr6:33112035:A:G	0	33112035	G	A
6	chr6:33112383:G:C	0	33112383	C	G
6	chr6:33112396:T:C	0	33112396	C	T
6	chr6:33112427:T:C	0	33112427	C	T
6	chr6:33112452:C:T	0	33112452	T	C
6	chr6:33112460:G:C	0	33112460	C	G
6	chr6:33112463:T:C	0	33112463	C	T
6	chr6:33112583:T:G	0	33112583	G	T
6	chr6:33112635:T:A	0	33112635	A	T
6	chr6:33112650:C:T	0	33112650	T	C
6	chr6:33113759:G:A	0	33113759	A	G
6	chr6:33113855:A:G	0	33113855	G	A
6	chr6:33113935:A:G	0	33113935	G	A
6	chr6:33114040:A:G	0	33114040	G	A
6	chr6:33114046:A:G	0	33114046	G	A
6	chr6:33114071:AT:A	0	33114071	A	AT
6	chr6:33114121:C:A	0	33114121	A	C
6	chr6:33114332:C:T	0	33114332	T	C
6	chr6:33114490:C:A	0	33114490	A	C
6	chr6:33114531:G:A	0	33114531	A	G
6	chr6:33114582:T:C	0	33114582	C	T
6	chr6:33114691:T:C	0	33114691	C	T
6	chr6:33114694:G:C	0	33114694	C	G
6	chr6:33114709:A:G	0	33114709	G	A
6	chr6:33114732:G:T	0	33114732	T	G
6	chr6:33114858:C:T	0	33114858	T	C
6	chr6:33114915:A:C	0	33114915	C	A
6	chr6:33114952:A:T	0	33114952	T	A
6	chr6:33114963:G:A	0	33114963	A	G
6	chr6:33115107:A:G	0	33115107	G	A
6	chr6:33115179:G:C	0	33115179	C	G
6	chr6:33115259:A:T	0	33115259	T	A
6	chr6:33115285:A:G	0	33115285	G	A
6	chr6:33115344:T:C	0	33115344	C	T
6	chr6:33115357:G:A	0	33115357	A	G
6	chr6:33115411:A:G	0	33115411	G	A
6	chr6:33115420:G:C	0	33115420	C	G
6	chr6:33115425:C:T	0	33115425	T	C
6	chr6:33115484:C:T	0	33115484	T	C
6	chr6:33115681:G:A	0	33115681	A	G
6	chr6:33115713:T:C	0	33115713	C	T
6	chr6:33115797:C:T	0	33115797	T	C
6	chr6:33115822:A:G	0	33115822	G	A
6	chr6:33115878:G:GA	0	33115878	GA	G
6	chr6:33115907:A:T	0	33115907	T	A
6	chr6:33115928:C:G	0	33115928	G	C
6	chr6:33115973:C:T	0	33115973	T	C
6	chr6:33116039:G:C	0	33116039	C	G
6	chr6:33116061:C:T	0	33116061	T	C
6	chr6:33116062:C:G	0	33116062	G	C
6	chr6:33116075:C:G	0	33116075	G	C
6	chr6:33116107:A:G	0	33116107	G	A
6	chr6:33116532:G:A	0	33116532	A	G
6	chr6:33116641:G:GACTCC	0	33116641	GACTCC	G
6	chr6:33116683:A:G	0	33116683	G	A
6	chr6:33116799:G:GGAGA	0	33116799	GGAGA	G
6	chr6:33116819:G:A	0	33116819	A	G
6	chr6:33116864:T:C	0	33116864	C	T
6	chr6:33116894:A:C	0	33116894	C	A
6	chr6:33116921:A:G	0	33116921	G	A
6	chr6:33117233:A:G	0	33117233	G	A
6	chr6:33117573:A:G	0	33117573	G	A
6	chr6:33117584:T:G	0	33117584	G	T
6	chr6:33117648:G:A	0	33117648	A	G
6	chr6:33117684:G:A	0	33117684	A	G
6	chr6:33117685:G:A	0	33117685	A	G
6	chr6:33117757:T:C	0	33117757	C	T
6	chr6:33117766:T:C	0	33117766	C	T
6	chr6:33117798:C:A	0	33117798	A	C
6	chr6:33117801:G:A	0	33117801	A	G
6	chr6:33117814:G:A	0	33117814	A	G
6	chr6:33117856:A:G	0	33117856	G	A
6	chr6:33117878:A:G	0	33117878	G	A
6	chr6:33117883:G:C	0	33117883	C	G
6	chr6:33118074:C:T	0	33118074	T	C
6	chr6:33118170:G:C	0	33118170	C	G
6	chr6:33118239:T:C	0	33118239	C	T
6	chr6:33118267:C:T	0	33118267	T	C
6	chr6:33118472:C:T	0	33118472	T	C
6	chr6:33118671:G:A	0	33118671	A	G
6	chr6:33118677:G:A	0	33118677	A	G
6	chr6:33118782:G:GA	0	33118782	GA	G
6	chr6:33119074:C:T	0	33119074	T	C
6	chr6:33119581:T:A	0	33119581	A	T
6	chr6:33119742:G:A	0	33119742	A	G
6	chr6:33119907:T:C	0	33119907	C	T
6	chr6:33120195:C:T	0	33120195	T	C
6	chr6:33120269:T:C	0	33120269	C	T
6	chr6:33120306:C:T	0	33120306	T	C
6	chr6:33120425:G:A	0	33120425	A	G
6	chr6:33120437:G:C	0	33120437	C	G
6	chr6:33120568:T:C	0	33120568	C	T
6	chr6:33120693:C:T	0	33120693	T	C
6	chr6:33120893:A:G	0	33120893	G	A
6	chr6:33120894:G:C	0	33120894	C	G
6	chr6:33120980:A:G	0	33120980	G	A
6	chr6:33121048:G:A	0	33121048	A	G
6	chr6:33121379:T:TC	0	33121379	TC	T
6	chr6:33121396:C:A	0	33121396	A	C
6	chr6:33121419:G:A	0	33121419	A	G
6	chr6:33121539:T:C	0	33121539	C	T
6	chr6:33121555:C:T	0	33121555	T	C
6	chr6:33121598:C:T	0	33121598	T	C
6	chr6:33121662:T:C	0	33121662	C	T
6	chr6:33121826:C:T	0	33121826	T	C
6	chr6:33122050:A:G	0	33122050	G	A
6	chr6:33122100:G:A	0	33122100	A	G
6	chr6:33122178:G:A	0	33122178	A	G
6	chr6:33122321:A:G	0	33122321	G	A
6	chr6:33122473:C:G	0	33122473	G	C
6	chr6:33122512:A:T	0	33122512	T	A
6	chr6:33122513:A:G	0	33122513	G	A
6	chr6:33122528:G:A	0	33122528	A	G
6	chr6:33122559:G:A	0	33122559	A	G
6	chr6:33122681:A:G	0	33122681	G	A
6	chr6:33122732:C:G	0	33122732	G	C
6	chr6:33122820:A:G	0	33122820	G	A
6	chr6:33122846:C:T	0	33122846	T	C
6	chr6:33122933:T:C	0	33122933	C	T
6	chr6:33122981:T:C	0	33122981	C	T
6	chr6:33123059:G:A	0	33123059	A	G
6	chr6:33123068:A:G	0	33123068	G	A
6	chr6:33123115:C:T	0	33123115	T	C
6	chr6:33123162:G:C	0	33123162	C	G
6	chr6:33123255:T:C	0	33123255	C	T
6	chr6:33123280:C:T	0	33123280	T	C
6	chr6:33123354:T:C	0	33123354	C	T
6	chr6:33123461:T:C	0	33123461	C	T
6	chr6:33123828:T:C	0	33123828	C	T
6	chr6:33123884:T:C	0	33123884	C	T
6	chr6:33123970:T:C	0	33123970	C	T
6	chr6:33124055:T:C	0	33124055	C	T
6	chr6:33124097:T:A	0	33124097	A	T
6	chr6:33124109:C:G	0	33124109	G	C
6	chr6:33124134:T:TC	0	33124134	TC	T
6	chr6:33124159:C:A	0	33124159	A	C
6	chr6:33124354:G:A	0	33124354	A	G
6	chr6:33124594:G:A	0	33124594	A	G
6	chr6:33124602:T:C	0	33124602	C	T
6	chr6:33124670:T:C	0	33124670	C	T
6	chr6:33124678:C:T	0	33124678	T	C
6	chr6:33124693:A:G	0	33124693	G	A
6	chr6:33124735:A:T	0	33124735	T	A
6	chr6:33124760:T:C	0	33124760	C	T
6	chr6:33124782:G:A	0	33124782	A	G
6	chr6:33124797:T:C	0	33124797	C	T
6	chr6:33124801:C:A	0	33124801	A	C
6	chr6:33124814:C:A	0	33124814	A	C
6	chr6:33124817:A:G	0	33124817	G	A
6	chr6:33124912:C:T	0	33124912	T	C
6	chr6:33124947:C:A	0	33124947	A	C
6	chr6:33125047:C:T	0	33125047	T	C
6	chr6:33125085:GA:G	0	33125085	G	GA
6	chr6:33125106:G:A	0	33125106	A	G
6	chr6:33125516:A:G	0	33125516	G	A
6	chr6:33125523:A:G	0	33125523	G	A
6	chr6:33125532:G:A	0	33125532	A	G
6	chr6:33125588:A:T	0	33125588	T	A
6	chr6:33126000:G:A	0	33126000	A	G
6	chr6:33126044:T:C	0	33126044	C	T
6	chr6:33126099:A:G	0	33126099	G	A
6	chr6:33126187:T:G	0	33126187	G	T
6	chr6:33126281:C:CT	0	33126281	CT	C
6	chr6:33126395:A:C	0	33126395	C	A
6	chr6:33126427:G:A	0	33126427	A	G
6	chr6:33126498:T:C	0	33126498	C	T
6	chr6:33126509:T:C	0	33126509	C	T
6	chr6:33126611:G:A	0	33126611	A	G
6	chr6:33126641:A:C	0	33126641	C	A
6	chr6:33126823:G:A	0	33126823	A	G
6	chr6:33126886:T:C	0	33126886	C	T
6	chr6:33127032:C:T	0	33127032	T	C
6	chr6:33127048:T:C	0	33127048	C	T
6	chr6:33127092:C:T	0	33127092	T	C
6	chr6:33127163:T:C	0	33127163	C	T
6	chr6:33127249:G:A	0	33127249	A	G
6	chr6:33127385:A:G	0	33127385	G	A
6	chr6:33127399:T:C	0	33127399	C	T
6	chr6:33127739:G:A	0	33127739	A	G
6	chr6:33127778:T:A	0	33127778	A	T
6	chr6:33127838:T:C	0	33127838	C	T
6	chr6:33127859:A:G	0	33127859	G	A
6	chr6:33127907:A:G	0	33127907	G	A
6	chr6:33127985:G:A	0	33127985	A	G
6	chr6:33128024:C:T	0	33128024	T	C
6	chr6:33128059:G:A	0	33128059	A	G
6	chr6:33128088:C:T	0	33128088	T	C
6	chr6:33128113:A:T	0	33128113	T	A
6	chr6:33128226:G:C	0	33128226	C	G
6	chr6:33128286:G:A	0	33128286	A	G
6	chr6:33128470:T:C	0	33128470	C	T
6	chr6:33128481:G:T	0	33128481	T	G
6	chr6:33128536:G:A	0	33128536	A	G
6	chr6:33128617:G:A	0	33128617	A	G
6	chr6:33128645:G:C	0	33128645	C	G
6	chr6:33128649:C:T	0	33128649	T	C
6	chr6:33128715:A:G	0	33128715	G	A
6	chr6:33128746:T:G	0	33128746	G	T
6	chr6:33128768:G:A	0	33128768	A	G
6	chr6:33128835:G:A	0	33128835	A	G
6	chr6:33128931:G:A	0	33128931	A	G
6	chr6:33128978:A:G	0	33128978	G	A
6	chr6:33128989:A:G	0	33128989	G	A
6	chr6:33128999:C:T	0	33128999	T	C
6	chr6:33129000:G:A	0	33129000	A	G
6	chr6:33129180:G:A	0	33129180	A	G
6	chr6:33129281:A:G	0	33129281	G	A
6	chr6:33129317:A:G	0	33129317	G	A
6	chr6:33129389:G:C	0	33129389	C	G
6	chr6:33129436:G:A	0	33129436	A	G
6	chr6:33129454:C:T	0	33129454	T	C
6	chr6:33129529:C:G	0	33129529	G	C
6	chr6:33129605:G:A	0	33129605	A	G
6	chr6:33129646:C:T	0	33129646	T	C
6	chr6:33129656:T:C	0	33129656	C	T
6	chr6:33129687:A:G	0	33129687	G	A
6	chr6:33129784:T:C	0	33129784	C	T
6	chr6:33129814:A:G	0	33129814	G	A
6	chr6:33130021:G:A	0	33130021	A	G
6	chr6:33130187:T:A	0	33130187	A	T
6	chr6:33130274:T:G	0	33130274	G	T
6	chr6:33130480:G:A	0	33130480	A	G
6	chr6:33130499:A:C	0	33130499	C	A
6	chr6:33130512:G:A	0	33130512	A	G
6	chr6:33130541:T:C	0	33130541	C	T
6	chr6:33130603:G:A	0	33130603	A	G
6	chr6:33130612:G:C	0	33130612	C	G
6	chr6:33130747:T:C	0	33130747	C	T
6	chr6:33130792:C:T	0	33130792	T	C
6	chr6:33130809:A:G	0	33130809	G	A
6	chr6:33130819:C:T	0	33130819	T	C
6	chr6:33130901:T:G	0	33130901	G	T
6	chr6:33130961:G:A	0	33130961	A	G
6	chr6:33131020:G:A	0	33131020	A	G
6	chr6:33131021:A:G	0	33131021	G	A
6	chr6:33131051:G:A	0	33131051	A	G
6	chr6:33131082:A:G	0	33131082	G	A
6	chr6:33131119:C:G	0	33131119	G	C
6	chr6:33131189:C:A	0	33131189	A	C
6	chr6:33131211:C:G	0	33131211	G	C
6	chr6:33131347:T:A	0	33131347	A	T
6	chr6:33131352:G:A	0	33131352	A	G
6	chr6:33131374:G:T	0	33131374	T	G
6	chr6:33131389:G:C	0	33131389	C	G
6	chr6:33131433:A:G	0	33131433	G	A
6	chr6:33131555:G:C	0	33131555	C	G
6	chr6:33131559:T:A	0	33131559	A	T
6	chr6:33131594:C:A	0	33131594	A	C
6	chr6:33131649:T:C	0	33131649	C	T
6	chr6:33131695:G:A	0	33131695	A	G
6	chr6:33131696:C:T	0	33131696	T	C
6	chr6:33131697:G:A	0	33131697	A	G
6	chr6:33131720:C:T	0	33131720	T	C
6	chr6:33131761:G:T	0	33131761	T	G
6	chr6:33131812:T:C	0	33131812	C	T
6	chr6:33131850:C:T	0	33131850	T	C
6	chr6:33131915:T:C	0	33131915	C	T
6	chr6:33131916:G:T	0	33131916	T	G
6	chr6:33131943:C:T	0	33131943	T	C
6	chr6:33132005:CCTTTGTCTCTACTAAACCT:C	0	33132005	C	CCTTTGTCTCTACTAAACCT
6	chr6:33132105:C:A	0	33132105	A	C
6	chr6:33132232:G:T	0	33132232	T	G
6	chr6:33132276:G:A	0	33132276	A	G
6	chr6:33132407:G:A	0	33132407	A	G
6	chr6:33132412:A:G	0	33132412	G	A
6	chr6:33132468:C:T	0	33132468	T	C
6	chr6:33132533:C:T	0	33132533	T	C
6	chr6:33132710:G:A	0	33132710	A	G
6	chr6:33132738:G:A	0	33132738	A	G
6	chr6:33132846:T:C	0	33132846	C	T
6	chr6:33132955:A:G	0	33132955	G	A
6	chr6:33132986:C:G	0	33132986	G	C
6	chr6:33133023:G:C	0	33133023	C	G
6	chr6:33133043:T:C	0	33133043	C	T
6	chr6:33133106:A:G	0	33133106	G	A
6	chr6:33133128:A:G	0	33133128	G	A
6	chr6:33133249:G:A	0	33133249	A	G
6	chr6:33133287:G:C	0	33133287	C	G
6	chr6:33133317:C:T	0	33133317	T	C
6	chr6:33133423:T:TA	0	33133423	TA	T
6	chr6:33133425:C:T	0	33133425	T	C
6	chr6:33133492:G:A	0	33133492	A	G
6	chr6:33133599:A:C	0	33133599	C	A
6	chr6:33133656:G:A	0	33133656	A	G
6	chr6:33133667:A:C	0	33133667	C	A
6	chr6:33133893:C:T	0	33133893	T	C
6	chr6:33133898:A:G	0	33133898	G	A
6	chr6:33133947:C:A	0	33133947	A	C
6	chr6:33133961:A:G	0	33133961	G	A
6	chr6:33133968:G:A	0	33133968	A	G
6	chr6:33134017:G:A	0	33134017	A	G
6	chr6:33134052:G:A	0	33134052	A	G
6	chr6:33134055:A:G	0	33134055	G	A
6	chr6:33134143:C:T	0	33134143	T	C
6	chr6:33134154:A:G	0	33134154	G	A
6	chr6:33134160:C:T	0	33134160	T	C
6	chr6:33134174:A:G	0	33134174	G	A
6	chr6:33134227:A:G	0	33134227	G	A
6	chr6:33134429:T:C	0	33134429	C	T
6	chr6:33134440:G:A	0	33134440	A	G
6	chr6:33134759:C:A	0	33134759	A	C
6	chr6:33134770:G:A	0	33134770	A	G
6	chr6:33134953:G:A	0	33134953	A	G
6	chr6:33134976:T:C	0	33134976	C	T
6	chr6:33135038:A:G	0	33135038	G	A
6	chr6:33135087:T:G	0	33135087	G	T
6	chr6:33135121:A:G	0	33135121	G	A
6	chr6:33135140:T:C	0	33135140	C	T
6	chr6:33135297:A:G	0	33135297	G	A
6	chr6:33135385:T:C	0	33135385	C	T
6	chr6:33135396:G:A	0	33135396	A	G
6	chr6:33135448:G:A	0	33135448	A	G
6	chr6:33135471:C:CA	0	33135471	CA	C
6	chr6:33135534:G:T	0	33135534	T	G
6	chr6:33135754:C:T	0	33135754	T	C
6	chr6:33135803:T:C	0	33135803	C	T
6	chr6:33135852:C:T	0	33135852	T	C
6	chr6:33135883:T:G	0	33135883	G	T
6	chr6:33135908:C:T	0	33135908	T	C
6	chr6:33136050:A:G	0	33136050	G	A
6	chr6:33136074:T:C	0	33136074	C	T
6	chr6:33136153:T:C	0	33136153	C	T
6	chr6:33136318:A:G	0	33136318	G	A
6	chr6:33136398:T:C	0	33136398	C	T
6	chr6:33136509:G:A	0	33136509	A	G
6	chr6:33136755:C:T	0	33136755	T	C
6	chr6:33136758:A:T	0	33136758	T	A
6	chr6:33136807:G:A	0	33136807	A	G
6	chr6:33136875:C:T	0	33136875	T	C
6	chr6:33136887:T:C	0	33136887	C	T
6	chr6:33136895:G:A	0	33136895	A	G
6	chr6:33137080:C:T	0	33137080	T	C
6	chr6:33137260:C:T	0	33137260	T	C
6	chr6:33137287:T:C	0	33137287	C	T
6	chr6:33137364:C:T	0	33137364	T	C
6	chr6:33137436:C:A	0	33137436	A	C
6	chr6:33137516:A:G	0	33137516	G	A
6	chr6:33137564:G:C	0	33137564	C	G
6	chr6:33137692:G:A	0	33137692	A	G
6	chr6:33137978:A:G	0	33137978	G	A
6	chr6:33138003:A:G	0	33138003	G	A
6	chr6:33138091:A:G	0	33138091	G	A
6	chr6:33138119:G:T	0	33138119	T	G
6	chr6:33138204:G:A	0	33138204	A	G
6	chr6:33138233:T:G	0	33138233	G	T
6	chr6:33138332:A:G	0	33138332	G	A
6	chr6:33138365:C:T	0	33138365	T	C
6	chr6:33138531:A:G	0	33138531	G	A
6	chr6:33138600:G:A	0	33138600	A	G
6	chr6:33138783:T:C	0	33138783	C	T
6	chr6:33139018:A:G	0	33139018	G	A
6	chr6:33139180:G:A	0	33139180	A	G
6	chr6:33139362:T:C	0	33139362	C	T
6	chr6:33139371:CTG:C	0	33139371	C	CTG
6	chr6:33139539:C:T	0	33139539	T	C
6	chr6:33139605:C:T	0	33139605	T	C
6	chr6:33139645:C:T	0	33139645	T	C
6	chr6:33139684:G:A	0	33139684	A	G
6	chr6:33139699:A:G	0	33139699	G	A
6	chr6:33139800:G:A	0	33139800	A	G
6	chr6:33139861:A:G	0	33139861	G	A
6	chr6:33139936:A:G	0	33139936	G	A
6	chr6:33139974:T:G	0	33139974	G	T
6	chr6:33140042:A:G	0	33140042	G	A
6	chr6:33140178:T:G	0	33140178	G	T
6	chr6:33140258:C:G	0	33140258	G	C
6	chr6:33140393:GAGTA:G	0	33140393	G	GAGTA
6	chr6:33140493:T:G	0	33140493	G	T
6	chr6:33140510:A:G	0	33140510	G	A
6	chr6:33140544:T:C	0	33140544	C	T
6	chr6:33140808:ACCAGTCC:A	0	33140808	A	ACCAGTCC
6	chr6:33141012:T:C	0	33141012	C	T
6	chr6:33141071:T:A	0	33141071	A	T
6	chr6:33141464:G:A	0	33141464	A	G
6	chr6:33141620:G:C	0	33141620	C	G
6	chr6:33141779:C:T	0	33141779	T	C
6	chr6:33141812:A:G	0	33141812	G	A
6	chr6:33141881:A:G	0	33141881	G	A
6	chr6:33141970:T:C	0	33141970	C	T
6	chr6:33142003:G:C	0	33142003	C	G
6	chr6:33142007:A:G	0	33142007	G	A
6	chr6:33142037:C:T	0	33142037	T	C
6	chr6:33142068:A:G	0	33142068	G	A
6	chr6:33142147:T:C	0	33142147	C	T
6	chr6:33142236:C:A	0	33142236	A	C
6	chr6:33142238:T:A	0	33142238	A	T
6	chr6:33142259:C:T	0	33142259	T	C
6	chr6:33142261:T:C	0	33142261	C	T
6	chr6:33142390:A:G	0	33142390	G	A
6	chr6:33142436:C:A	0	33142436	A	C
6	chr6:33142472:A:G	0	33142472	G	A
6	chr6:33142875:C:T	0	33142875	T	C
6	chr6:33142969:T:G	0	33142969	G	T
6	chr6:33143124:C:G	0	33143124	G	C
6	chr6:33143143:C:G	0	33143143	G	C
6	chr6:33143156:A:G	0	33143156	G	A
6	chr6:33143251:A:C	0	33143251	C	A
6	chr6:33143277:A:G	0	33143277	G	A
6	chr6:33143316:T:C	0	33143316	C	T
6	chr6:33143371:C:T	0	33143371	T	C
6	chr6:33143570:C:T	0	33143570	T	C
6	chr6:33143954:T:C	0	33143954	C	T
6	chr6:33143976:C:T	0	33143976	T	C
6	chr6:33144176:G:A	0	33144176	A	G
6	chr6:33144286:T:G	0	33144286	G	T
6	chr6:33144441:A:G	0	33144441	G	A
6	chr6:33144766:T:C	0	33144766	C	T
6	chr6:33144799:C:T	0	33144799	T	C
6	chr6:33144863:G:T	0	33144863	T	G
6	chr6:33145159:G:A	0	33145159	A	G
6	chr6:33145278:G:C	0	33145278	C	G
6	chr6:33145323:G:A	0	33145323	A	G
6	chr6:33145420:C:T	0	33145420	T	C
6	chr6:33145469:G:C	0	33145469	C	G
6	chr6:33145617:T:C	0	33145617	C	T
6	chr6:33145769:G:A	0	33145769	A	G
6	chr6:33145862:C:G	0	33145862	G	C
6	chr6:33145884:A:G	0	33145884	G	A
6	chr6:33146291:A:G	0	33146291	G	A
6	chr6:33146394:T:C	0	33146394	C	T
6	chr6:33146445:G:A	0	33146445	A	G
6	chr6:33146556:A:G	0	33146556	G	A
6	chr6:33146750:C:T	0	33146750	T	C
6	chr6:33146809:G:C	0	33146809	C	G
6	chr6:33146846:G:T	0	33146846	T	G
6	chr6:33146857:G:A	0	33146857	A	G
6	chr6:33146870:A:G	0	33146870	G	A
6	chr6:33146901:T:C	0	33146901	C	T
6	chr6:33147001:A:G	0	33147001	G	A
6	chr6:33147117:G:T	0	33147117	T	G
6	chr6:33147141:G:A	0	33147141	A	G
6	chr6:33147247:T:C	0	33147247	C	T
6	chr6:33147285:C:T	0	33147285	T	C
6	chr6:33147408:T:C	0	33147408	C	T
6	chr6:33147482:A:T	0	33147482	T	A
6	chr6:33147518:G:A	0	33147518	A	G
6	chr6:33147549:A:G	0	33147549	G	A
6	chr6:33147605:A:G	0	33147605	G	A
6	chr6:33147646:A:G	0	33147646	G	A
6	chr6:33147985:G:A	0	33147985	A	G
6	chr6:33148158:T:C	0	33148158	C	T
6	chr6:33148238:A:G	0	33148238	G	A
6	chr6:33148245:T:A	0	33148245	A	T
6	chr6:33148445:A:C	0	33148445	C	A
6	chr6:33148495:T:C	0	33148495	C	T
6	chr6:33148507:C:T	0	33148507	T	C
6	chr6:33148509:T:C	0	33148509	C	T
6	chr6:33148595:A:AAAAC	0	33148595	AAAAC	A
6	chr6:33148608:G:A	0	33148608	A	G
6	chr6:33148740:C:A	0	33148740	A	C
6	chr6:33148919:C:T	0	33148919	T	C
6	chr6:33148929:TGAGA:T	0	33148929	T	TGAGA
6	chr6:33149071:A:G	0	33149071	G	A
6	chr6:33149109:G:A	0	33149109	A	G
6	chr6:33149120:A:G	0	33149120	G	A
6	chr6:33149130:A:G	0	33149130	G	A
6	chr6:33149216:C:T	0	33149216	T	C
6	chr6:33149245:G:A	0	33149245	A	G
6	chr6:33149317:C:A	0	33149317	A	C
6	chr6:33149378:A:G	0	33149378	G	A
6	chr6:33150165:G:T	0	33150165	T	G
6	chr6:33150193:T:C	0	33150193	C	T
6	chr6:33150591:T:G	0	33150591	G	T
6	chr6:33151135:A:G	0	33151135	G	A
6	chr6:33151142:C:G	0	33151142	G	C
6	chr6:33151528:C:T	0	33151528	T	C
6	chr6:33151863:T:C	0	33151863	C	T
6	chr6:33152326:G:A	0	33152326	A	G
6	chr6:33152459:C:T	0	33152459	T	C
6	chr6:33152867:TA:T	0	33152867	T	TA
6	chr6:33152900:C:T	0	33152900	T	C
6	chr6:33152944:G:A	0	33152944	A	G
6	chr6:33153070:C:T	0	33153070	T	C
6	chr6:33153410:G:A	0	33153410	A	G
6	chr6:33153901:C:T	0	33153901	T	C
6	chr6:33154335:A:AAC	0	33154335	AAC	A
6	chr6:33154394:A:G	0	33154394	G	A
6	chr6:33154431:T:C	0	33154431	C	T
6	chr6:33154554:A:G	0	33154554	G	A
6	chr6:33155099:G:A	0	33155099	A	G
6	chr6:33155185:G:T	0	33155185	T	G
6	chr6:33155216:TTC:T	0	33155216	T	TTC
6	chr6:33155468:C:T	0	33155468	T	C
6	chr6:33155504:A:G	0	33155504	G	A
6	chr6:33155794:A:G	0	33155794	G	A
6	chr6:33155852:G:A	0	33155852	A	G
6	chr6:33155902:A:G	0	33155902	G	A
6	chr6:33156154:A:G	0	33156154	G	A
6	chr6:33156275:G:T	0	33156275	T	G
6	chr6:33156292:G:A	0	33156292	A	G
6	chr6:33156396:C:T	0	33156396	T	C
6	chr6:33156618:G:C	0	33156618	C	G
6	chr6:33156717:C:T	0	33156717	T	C
6	chr6:33156753:C:A	0	33156753	A	C
6	chr6:33156847:T:G	0	33156847	G	T
6	chr6:33156881:G:T	0	33156881	T	G
6	chr6:33156916:G:C	0	33156916	C	G
6	chr6:33157141:T:C	0	33157141	C	T
6	chr6:33157152:G:A	0	33157152	A	G
6	chr6:33157187:G:A	0	33157187	A	G
6	chr6:33157195:A:G	0	33157195	G	A
6	chr6:33157450:T:C	0	33157450	C	T
6	chr6:33157521:T:G	0	33157521	G	T
6	chr6:33157535:G:C	0	33157535	C	G
6	chr6:33157659:C:G	0	33157659	G	C
6	chr6:33157685:C:T	0	33157685	T	C
6	chr6:33157702:A:G	0	33157702	G	A
6	chr6:33157705:G:A	0	33157705	A	G
6	chr6:33157707:C:T	0	33157707	T	C
6	chr6:33157948:G:A	0	33157948	A	G
6	chr6:33157965:A:G	0	33157965	G	A
6	chr6:33157993:A:G	0	33157993	G	A
6	chr6:33159361:C:A	0	33159361	A	C
6	chr6:33159513:A:T	0	33159513	T	A
6	chr6:33159584:TA:T	0	33159584	T	TA
6	chr6:33159810:C:T	0	33159810	T	C
6	chr6:33159827:T:A	0	33159827	A	T
6	chr6:33159980:C:T	0	33159980	T	C
6	chr6:33159997:C:A	0	33159997	A	C
6	chr6:33160505:C:T	0	33160505	T	C
6	chr6:33160600:G:A	0	33160600	A	G
6	chr6:33160683:G:T	0	33160683	T	G
6	chr6:33160860:AG:A	0	33160860	A	AG
6	chr6:33161196:AGCATCTGACCAAACGTGACCTTTGGGAAAGTCCTCTTGCTGTTCGGGGGGCGACCTCT:A	0	33161196	A	AGCATCTGACCAAACGTGACCTTTGGGAAAGTCCTCTTGCTGTTCGGGGGGCGACCTCT
6	chr6:33161294:T:C	0	33161294	C	T
6	chr6:33161969:G:A	0	33161969	A	G
6	chr6:33162431:C:G	0	33162431	G	C
6	chr6:33162653:G:A	0	33162653	A	G
6	chr6:33163957:A:G	0	33163957	G	A
6	chr6:33164116:C:T	0	33164116	T	C
6	chr6:33164537:G:A	0	33164537	A	G
6	chr6:33164561:G:A	0	33164561	A	G
6	chr6:33164588:T:C	0	33164588	C	T
6	chr6:33165154:C:T	0	33165154	T	C
6	chr6:33166325:T:C	0	33166325	C	T
6	chr6:33166615:C:A	0	33166615	A	C
6	chr6:33167614:C:T	0	33167614	T	C
6	chr6:33167615:A:G	0	33167615	G	A
6	chr6:33168798:C:T	0	33168798	T	C
6	chr6:33169626:C:T	0	33169626	T	C
6	chr6:33169793:C:T	0	33169793	T	C
6	chr6:33169912:C:T	0	33169912	T	C
6	chr6:33169950:C:T	0	33169950	T	C
6	chr6:33170238:T:C	0	33170238	C	T
6	chr6:33170692:TC:T	0	33170692	T	TC
6	chr6:33170900:G:A	0	33170900	A	G
6	chr6:33170969:CA:C	0	33170969	C	CA
6	chr6:33171062:A:T	0	33171062	T	A
6	chr6:33171178:G:A	0	33171178	A	G
6	chr6:33171407:G:C	0	33171407	C	G
6	chr6:33171551:C:T	0	33171551	T	C
6	chr6:33171698:T:G	0	33171698	G	T
6	chr6:33171858:A:C	0	33171858	C	A
6	chr6:33173384:A:G	0	33173384	G	A
6	chr6:33173503:G:A	0	33173503	A	G
6	chr6:33173698:C:T	0	33173698	T	C
6	chr6:33174235:AG:A	0	33174235	A	AG
6	chr6:33174762:G:A	0	33174762	A	G
6	chr6:33175015:T:C	0	33175015	C	T
6	chr6:33175191:C:T	0	33175191	T	C
6	chr6:33175213:C:T	0	33175213	T	C
6	chr6:33175359:G:A	0	33175359	A	G
6	chr6:33175979:A:G	0	33175979	G	A
6	chr6:33176171:C:G	0	33176171	G	C
6	chr6:33176466:T:A	0	33176466	A	T
6	chr6:33176596:G:A	0	33176596	A	G
6	chr6:33176689:C:A	0	33176689	A	C
6	chr6:33177933:A:G	0	33177933	G	A
6	chr6:33178276:C:G	0	33178276	G	C
6	chr6:33179950:G:A	0	33179950	A	G
6	chr6:33181101:C:T	0	33181101	T	C
6	chr6:33181531:G:A	0	33181531	A	G
6	chr6:33181602:G:A	0	33181602	A	G
6	chr6:33181709:G:A	0	33181709	A	G
6	chr6:33182188:A:C	0	33182188	C	A
6	chr6:33182491:T:C	0	33182491	C	T
6	chr6:33183121:G:A	0	33183121	A	G
6	chr6:33183274:G:A	0	33183274	A	G
6	chr6:33183718:G:A	0	33183718	A	G
6	chr6:33183895:T:A	0	33183895	A	T
6	chr6:33183925:GCTT:G	0	33183925	G	GCTT
6	chr6:33184011:T:C	0	33184011	C	T
6	chr6:33184103:C:A	0	33184103	A	C
6	chr6:33184610:A:G	0	33184610	G	A
6	chr6:33184654:G:A	0	33184654	A	G
6	chr6:33185088:G:A	0	33185088	A	G
6	chr6:33185189:A:C	0	33185189	C	A
6	chr6:33186056:A:G	0	33186056	G	A
6	chr6:33186272:G:A	0	33186272	A	G
6	chr6:33186879:G:A	0	33186879	A	G
6	chr6:33190072:T:TTCAAGCAGC	0	33190072	TTCAAGCAGC	T
6	chr6:33190241:G:T	0	33190241	T	G
6	chr6:33190412:A:C	0	33190412	C	A
6	chr6:33191135:G:A	0	33191135	A	G
6	chr6:33191522:A:C	0	33191522	C	A
6	chr6:33191887:T:C	0	33191887	C	T
6	chr6:33192648:G:T	0	33192648	T	G
6	chr6:33193102:G:A	0	33193102	A	G
6	chr6:33193129:G:T	0	33193129	T	G
6	chr6:33194305:T:A	0	33194305	A	T
6	chr6:33194438:A:C	0	33194438	C	A
6	chr6:33194451:A:T	0	33194451	T	A
6	chr6:33194763:C:G	0	33194763	G	C
6	chr6:33195674:G:A	0	33195674	A	G
6	chr6:33195860:AAG:A	0	33195860	A	AAG
6	chr6:33196253:G:A	0	33196253	A	G
6	chr6:33196913:T:A	0	33196913	A	T
6	chr6:33198003:G:C	0	33198003	C	G
6	chr6:33198257:A:G	0	33198257	G	A
6	chr6:33198770:C:T	0	33198770	T	C
6	chr6:33201504:G:A	0	33201504	A	G
6	chr6:33202062:C:A	0	33202062	A	C
6	chr6:33202118:C:G	0	33202118	G	C
6	chr6:33204529:G:T	0	33204529	T	G
6	chr6:33204665:C:T	0	33204665	T	C
6	chr6:33205128:T:C	0	33205128	C	T
6	chr6:33205155:G:A	0	33205155	A	G
6	chr6:33206065:G:A	0	33206065	A	G
6	chr6:33206221:G:A	0	33206221	A	G
6	chr6:33207006:A:G	0	33207006	G	A
6	chr6:33207053:A:G	0	33207053	G	A
6	chr6:33207798:C:T	0	33207798	T	C
6	chr6:33208415:T:G	0	33208415	G	T
6	chr6:33208972:C:T	0	33208972	T	C
6	chr6:33209160:T:C	0	33209160	C	T
6	chr6:33209181:C:T	0	33209181	T	C
6	chr6:33210233:G:T	0	33210233	T	G
6	chr6:33211599:T:G	0	33211599	G	T
6	chr6:33212071:A:G	0	33212071	G	A
6	chr6:33212432:A:C	0	33212432	C	A
6	chr6:33212878:T:C	0	33212878	C	T
6	chr6:33213220:G:GCA	0	33213220	GCA	G
6	chr6:33213544:T:C	0	33213544	C	T
6	chr6:33213826:C:A	0	33213826	A	C
6	chr6:33214220:T:C	0	33214220	C	T
6	chr6:33215093:G:A	0	33215093	A	G
6	chr6:33215424:G:A	0	33215424	A	G
6	chr6:33215471:T:A	0	33215471	A	T
6	chr6:33215514:C:T	0	33215514	T	C
6	chr6:33215953:T:C	0	33215953	C	T
6	chr6:33215986:G:A	0	33215986	A	G
6	chr6:33216404:C:T	0	33216404	T	C
6	chr6:33217117:T:C	0	33217117	C	T
6	chr6:33217801:C:T	0	33217801	T	C
6	chr6:33219326:G:T	0	33219326	T	G
6	chr6:33219578:C:T	0	33219578	T	C
6	chr6:33219911:T:C	0	33219911	C	T
6	chr6:33220718:G:A	0	33220718	A	G
6	chr6:33222513:G:A	0	33222513	A	G
6	chr6:33222595:T:C	0	33222595	C	T
6	chr6:33223561:A:AC	0	33223561	AC	A
6	chr6:33223672:G:A	0	33223672	A	G
6	chr6:33224007:T:C	0	33224007	C	T
6	chr6:33224510:C:A	0	33224510	A	C
6	chr6:33224885:G:A	0	33224885	A	G
6	chr6:33225090:A:C	0	33225090	C	A
6	chr6:33225861:C:T	0	33225861	T	C
6	chr6:33225924:G:C	0	33225924	C	G
6	chr6:33226084:G:A	0	33226084	A	G
6	chr6:33226700:G:A	0	33226700	A	G
6	chr6:33227377:A:G	0	33227377	G	A
6	chr6:33228146:G:C	0	33228146	C	G
6	chr6:33228228:G:A	0	33228228	A	G
6	chr6:33228793:G:A	0	33228793	A	G
6	chr6:33228893:C:T	0	33228893	T	C
6	chr6:33230483:G:A	0	33230483	A	G
6	chr6:33230503:A:G	0	33230503	G	A
6	chr6:33230815:T:C	0	33230815	C	T
6	chr6:33230994:A:G	0	33230994	G	A
6	chr6:33233821:G:A	0	33233821	A	G
6	chr6:33234850:G:A	0	33234850	A	G
6	chr6:33234863:C:T	0	33234863	T	C
6	chr6:33234979:T:C	0	33234979	C	T
6	chr6:33235561:A:G	0	33235561	G	A
6	chr6:33235631:C:T	0	33235631	T	C
6	chr6:33235911:G:A	0	33235911	A	G
6	chr6:33236772:A:G	0	33236772	G	A
6	chr6:33236965:G:C	0	33236965	C	G
6	chr6:33237860:A:T	0	33237860	T	A
6	chr6:33238435:C:T	0	33238435	T	C
6	chr6:33241533:A:G	0	33241533	G	A
6	chr6:33241796:A:G	0	33241796	G	A
6	chr6:33243298:C:T	0	33243298	T	C
6	chr6:33244013:G:C	0	33244013	C	G
6	chr6:33244059:C:T	0	33244059	T	C
6	chr6:33244669:G:A	0	33244669	A	G
6	chr6:33247085:G:A	0	33247085	A	G
6	chr6:33247503:G:T	0	33247503	T	G
6	chr6:33248125:G:A	0	33248125	A	G
6	chr6:33248127:G:A	0	33248127	A	G
6	chr6:33249224:A:G	0	33249224	G	A
6	chr6:33250251:G:A	0	33250251	A	G
6	chr6:33250403:T:C	0	33250403	C	T
6	chr6:33250812:C:T	0	33250812	T	C
6	chr6:33251091:C:G	0	33251091	G	C
6	chr6:33251387:T:G	0	33251387	G	T
6	chr6:33252106:G:A	0	33252106	A	G
6	chr6:33252528:G:T	0	33252528	T	G
6	chr6:33253415:G:A	0	33253415	A	G
6	chr6:33253614:G:C	0	33253614	C	G
6	chr6:33254386:G:T	0	33254386	T	G
6	chr6:33254601:T:C	0	33254601	C	T
6	chr6:33254864:TG:T	0	33254864	T	TG
6	chr6:33255648:C:T	0	33255648	T	C
6	chr6:33255649:G:A	0	33255649	A	G
6	chr6:33255685:G:A	0	33255685	A	G
6	chr6:33255882:T:G	0	33255882	G	T
6	chr6:33256202:C:A	0	33256202	A	C
6	chr6:33257545:C:T	0	33257545	T	C
6	chr6:33257919:G:C	0	33257919	C	G
6	chr6:33258597:T:C	0	33258597	C	T
6	chr6:33259009:A:C	0	33259009	C	A
6	chr6:33259429:A:AT	0	33259429	AT	A
6	chr6:33260248:T:G	0	33260248	G	T
6	chr6:33260732:A:G	0	33260732	G	A
6	chr6:33261273:C:A	0	33261273	A	C
6	chr6:33262194:T:C	0	33262194	C	T
6	chr6:33264248:C:T	0	33264248	T	C
6	chr6:33264278:G:A	0	33264278	A	G
6	chr6:33264653:C:T	0	33264653	T	C
6	chr6:33264744:C:T	0	33264744	T	C
6	chr6:33265023:C:T	0	33265023	T	C
6	chr6:33265612:C:T	0	33265612	T	C
6	chr6:33265672:A:G	0	33265672	G	A
6	chr6:33265852:CTG:C	0	33265852	C	CTG
6	chr6:33266533:T:C	0	33266533	C	T
6	chr6:33267807:G:A	0	33267807	A	G
6	chr6:33267978:G:A	0	33267978	A	G
6	chr6:33268398:C:T	0	33268398	T	C
6	chr6:33268720:A:G	0	33268720	G	A
6	chr6:33268737:CCT:C	0	33268737	C	CCT
6	chr6:33269655:G:C	0	33269655	C	G
6	chr6:33270473:G:A	0	33270473	A	G
6	chr6:33270627:A:C	0	33270627	C	A
6	chr6:33270795:C:CA	0	33270795	CA	C
6	chr6:33271047:A:G	0	33271047	G	A
6	chr6:33271115:T:C	0	33271115	C	T
6	chr6:33271185:A:T	0	33271185	T	A
6	chr6:33271218:A:T	0	33271218	T	A
6	chr6:33271646:C:G	0	33271646	G	C
6	chr6:33272092:C:T	0	33272092	T	C
6	chr6:33272128:A:G	0	33272128	G	A
6	chr6:33272207:C:T	0	33272207	T	C
6	chr6:33272729:A:G	0	33272729	G	A
6	chr6:33272804:C:T	0	33272804	T	C
6	chr6:33272922:G:T	0	33272922	T	G
6	chr6:33272997:G:C	0	33272997	C	G
6	chr6:33273221:TGA:T	0	33273221	T	TGA
6	chr6:33273299:C:A	0	33273299	A	C
6	chr6:33275048:C:A	0	33275048	A	C
6	chr6:33275103:A:C	0	33275103	C	A
6	chr6:33275104:A:G	0	33275104	G	A
6	chr6:33275411:T:C	0	33275411	C	T
6	chr6:33275480:A:T	0	33275480	T	A
6	chr6:33276106:A:AG	0	33276106	AG	A
6	chr6:33276939:G:C	0	33276939	C	G
6	chr6:33278741:G:A	0	33278741	A	G
6	chr6:33280206:G:A	0	33280206	A	G
6	chr6:33280397:G:A	0	33280397	A	G
6	chr6:33281319:G:A	0	33281319	A	G
6	chr6:33281477:C:T	0	33281477	T	C
6	chr6:33281537:T:TAGC	0	33281537	TAGC	T
6	chr6:33282341:G:GA	0	33282341	GA	G
6	chr6:33282699:C:A	0	33282699	A	C
6	chr6:33282907:A:G	0	33282907	G	A
6	chr6:33283048:C:A	0	33283048	A	C
6	chr6:33283490:G:A	0	33283490	A	G
6	chr6:33283674:T:C	0	33283674	C	T
6	chr6:33284338:G:A	0	33284338	A	G
6	chr6:33284784:A:G	0	33284784	G	A
6	chr6:33284806:CA:C	0	33284806	C	CA
6	chr6:33284884:C:T	0	33284884	T	C
6	chr6:33286034:G:A	0	33286034	A	G
6	chr6:33286888:A:G	0	33286888	G	A
6	chr6:33287326:A:C	0	33287326	C	A
6	chr6:33288319:A:T	0	33288319	T	A
6	chr6:33288620:G:A	0	33288620	A	G
6	chr6:33288694:T:C	0	33288694	C	T
6	chr6:33289207:C:T	0	33289207	T	C
6	chr6:33289385:T:C	0	33289385	C	T
6	chr6:33290666:G:A	0	33290666	A	G
6	chr6:33292409:CTTT:C	0	33292409	C	CTTT
6	chr6:33293669:A:G	0	33293669	G	A
6	chr6:33294094:A:G	0	33294094	G	A
6	chr6:33299326:C:T	0	33299326	T	C
6	chr6:33299895:A:G	0	33299895	G	A
6	chr6:33299938:A:G	0	33299938	G	A
6	chr6:33300452:G:A	0	33300452	A	G
6	chr6:33301912:C:CTG	0	33301912	CTG	C
6	chr6:33302104:T:G	0	33302104	G	T
6	chr6:33302616:C:T	0	33302616	T	C
6	chr6:33302720:AC:A	0	33302720	A	AC
6	chr6:33302903:A:G	0	33302903	G	A
6	chr6:33303559:C:A	0	33303559	A	C
6	chr6:33304764:A:T	0	33304764	T	A
6	chr6:33304849:C:T	0	33304849	T	C
6	chr6:33304935:C:A	0	33304935	A	C
6	chr6:33305078:G:C	0	33305078	C	G
6	chr6:33306743:A:C	0	33306743	C	A
6	chr6:33307236:T:C	0	33307236	C	T
6	chr6:33308095:A:G	0	33308095	G	A
6	chr6:33308689:G:A	0	33308689	A	G
6	chr6:33310149:C:T	0	33310149	T	C
6	chr6:33312532:C:T	0	33312532	T	C
6	chr6:33312728:C:A	0	33312728	A	C
6	chr6:33312852:C:G	0	33312852	G	C
6	chr6:33313108:C:T	0	33313108	T	C
6	chr6:33314225:C:T	0	33314225	T	C
6	chr6:33314404:A:G	0	33314404	G	A
6	chr6:33314561:G:A	0	33314561	A	G
6	chr6:33315989:T:C	0	33315989	C	T
6	chr6:33316952:A:T	0	33316952	T	A
6	chr6:33319406:T:C	0	33319406	C	T
6	chr6:33320494:A:G	0	33320494	G	A
6	chr6:33322121:T:C	0	33322121	C	T
6	chr6:33323048:A:G	0	33323048	G	A
6	chr6:33324766:C:T	0	33324766	T	C
6	chr6:33325111:A:G	0	33325111	G	A
6	chr6:33325157:G:A	0	33325157	A	G
6	chr6:33330567:A:C	0	33330567	C	A
6	chr6:33333199:G:A	0	33333199	A	G
6	chr6:33333899:A:T	0	33333899	T	A
6	chr6:33334889:T:A	0	33334889	A	T
6	chr6:33335109:G:A	0	33335109	A	G
6	chr6:33335258:G:A	0	33335258	A	G
6	chr6:33336212:G:A	0	33336212	A	G
6	chr6:33340353:T:A	0	33340353	A	T
6	chr6:33340444:A:G	0	33340444	G	A
6	chr6:33340603:G:A	0	33340603	A	G
6	chr6:33340830:A:G	0	33340830	G	A
6	chr6:33343114:T:C	0	33343114	C	T
6	chr6:33343202:G:A	0	33343202	A	G
6	chr6:33343402:A:G	0	33343402	G	A
6	chr6:33343465:A:G	0	33343465	G	A
6	chr6:33344531:A:G	0	33344531	G	A
6	chr6:33344678:G:A	0	33344678	A	G
6	chr6:33345650:A:C	0	33345650	C	A
6	chr6:33346867:T:C	0	33346867	C	T
6	chr6:33346960:G:T	0	33346960	T	G
6	chr6:33347334:A:G	0	33347334	G	A
6	chr6:33347375:A:G	0	33347375	G	A
6	chr6:33347746:A:G	0	33347746	G	A
6	chr6:33349655:C:T	0	33349655	T	C
6	chr6:33350007:C:T	0	33350007	T	C
6	chr6:33350018:C:T	0	33350018	T	C
6	chr6:33350832:C:T	0	33350832	T	C
6	chr6:33351072:T:G	0	33351072	G	T
6	chr6:33351201:A:G	0	33351201	G	A
6	chr6:33352038:G:A	0	33352038	A	G
6	chr6:33352312:A:G	0	33352312	G	A
6	chr6:33352836:G:A	0	33352836	A	G
6	chr6:33352973:G:A	0	33352973	A	G
6	chr6:33353883:G:A	0	33353883	A	G
6	chr6:33353889:G:A	0	33353889	A	G
6	chr6:33354132:C:T	0	33354132	T	C
6	chr6:33354635:C:G	0	33354635	G	C
6	chr6:33354954:C:T	0	33354954	T	C
6	chr6:33355480:A:G	0	33355480	G	A
6	chr6:33355488:C:T	0	33355488	T	C
6	chr6:33356411:C:T	0	33356411	T	C
6	chr6:33357479:G:A	0	33357479	A	G
6	chr6:33358473:A:G	0	33358473	G	A
6	chr6:33358530:T:C	0	33358530	C	T
6	chr6:33358657:C:T	0	33358657	T	C
6	chr6:33359908:G:A	0	33359908	A	G
6	chr6:33360522:CT:C	0	33360522	C	CT
6	chr6:33360927:T:C	0	33360927	C	T
6	chr6:33361116:G:C	0	33361116	C	G
6	chr6:33361291:G:A	0	33361291	A	G
6	chr6:33362274:C:T	0	33362274	T	C
6	chr6:33363204:A:G	0	33363204	G	A
6	chr6:33363675:A:G	0	33363675	G	A
6	chr6:33363893:AAAAC:A	0	33363893	A	AAAAC
6	chr6:33364109:CA:C	0	33364109	C	CA
6	chr6:33364360:A:G	0	33364360	G	A
6	chr6:33364470:A:G	0	33364470	G	A
6	chr6:33364840:T:C	0	33364840	C	T
6	chr6:33364919:G:A	0	33364919	A	G
6	chr6:33365669:C:T	0	33365669	T	C
6	chr6:33365787:G:A	0	33365787	A	G
6	chr6:33366139:G:T	0	33366139	T	G
6	chr6:33367213:AATAAATAAAT:A	0	33367213	A	AATAAATAAAT
6	chr6:33367671:T:C	0	33367671	C	T
6	chr6:33369153:C:T	0	33369153	T	C
6	chr6:33369311:C:T	0	33369311	T	C
6	chr6:33369426:G:A	0	33369426	A	G
6	chr6:33370731:T:A	0	33370731	A	T
6	chr6:33372733:T:C	0	33372733	C	T
6	chr6:33373265:T:C	0	33373265	C	T
6	chr6:33373647:A:C	0	33373647	C	A
6	chr6:33375455:T:C	0	33375455	C	T
6	chr6:33376082:T:C	0	33376082	C	T
6	chr6:33376284:ATTTC:A	0	33376284	A	ATTTC
6	chr6:33377660:T:C	0	33377660	C	T
6	chr6:33377715:C:G	0	33377715	G	C
6	chr6:33378036:T:C	0	33378036	C	T
6	chr6:33378804:T:C	0	33378804	C	T
6	chr6:33379049:C:T	0	33379049	T	C
6	chr6:33379853:G:A	0	33379853	A	G
6	chr6:33379983:G:A	0	33379983	A	G
6	chr6:33381726:C:T	0	33381726	T	C
6	chr6:33382397:C:T	0	33382397	T	C
6	chr6:33382424:A:T	0	33382424	T	A
6	chr6:33382947:T:C	0	33382947	C	T
6	chr6:33384583:G:C	0	33384583	C	G
6	chr6:33385313:A:G	0	33385313	G	A
6	chr6:33385335:T:C	0	33385335	C	T
6	chr6:33385867:T:C	0	33385867	C	T
6	chr6:33388059:G:A	0	33388059	A	G
6	chr6:33389208:C:T	0	33389208	T	C
6	chr6:33390501:T:C	0	33390501	C	T
6	chr6:33391231:A:G	0	33391231	G	A
6	chr6:33391365:A:G	0	33391365	G	A
6	chr6:33392797:T:G	0	33392797	G	T
6	chr6:33393010:T:C	0	33393010	C	T
6	chr6:33396924:T:C	0	33396924	C	T
6	chr6:33397103:T:C	0	33397103	C	T
6	chr6:33397274:C:G	0	33397274	G	C
6	chr6:33397576:A:G	0	33397576	G	A
6	chr6:33397863:T:C	0	33397863	C	T
6	chr6:33399257:C:T	0	33399257	T	C
6	chr6:33399495:T:C	0	33399495	C	T
6	chr6:33399635:AAC:A	0	33399635	A	AAC
6	chr6:33400747:C:T	0	33400747	T	C
6	chr6:33400773:C:T	0	33400773	T	C
6	chr6:33401431:G:A	0	33401431	A	G
6	chr6:33401877:T:C	0	33401877	C	T
6	chr6:33402449:T:C	0	33402449	C	T
6	chr6:33402997:A:C	0	33402997	C	A
6	chr6:33403094:G:A	0	33403094	A	G
6	chr6:33405755:G:C	0	33405755	C	G
6	chr6:33405872:T:C	0	33405872	C	T
6	chr6:33407353:G:A	0	33407353	A	G
6	chr6:33408938:T:C	0	33408938	C	T
6	chr6:33412126:C:T	0	33412126	T	C
6	chr6:33413027:A:G	0	33413027	G	A
6	chr6:33414511:G:A	0	33414511	A	G
6	chr6:33414639:CTG:C	0	33414639	C	CTG
6	chr6:33414680:G:A	0	33414680	A	G
6	chr6:33415743:A:G	0	33415743	G	A
6	chr6:33417749:AC:A	0	33417749	A	AC
6	chr6:33418176:A:G	0	33418176	G	A
6	chr6:33421437:T:C	0	33421437	C	T
6	chr6:33421604:G:T	0	33421604	T	G
6	chr6:33421826:C:T	0	33421826	T	C
6	chr6:33422577:A:G	0	33422577	G	A
6	chr6:33423398:T:G	0	33423398	G	T
6	chr6:33424248:G:C	0	33424248	C	G
6	chr6:33425650:A:G	0	33425650	G	A
6	chr6:33427422:G:A	0	33427422	A	G
6	chr6:33427745:G:T	0	33427745	T	G
6	chr6:33428319:C:T	0	33428319	T	C
6	chr6:33428438:C:T	0	33428438	T	C
6	chr6:33428538:T:G	0	33428538	G	T
6	chr6:33430843:T:C	0	33430843	C	T
6	chr6:33433272:A:G	0	33433272	G	A
6	chr6:33433381:C:T	0	33433381	T	C
6	chr6:33434304:CT:C	0	33434304	C	CT
6	chr6:33434309:C:T	0	33434309	T	C
6	chr6:33435931:C:T	0	33435931	T	C
6	chr6:33436287:G:A	0	33436287	A	G
6	chr6:33437403:G:A	0	33437403	A	G
6	chr6:33438779:A:G	0	33438779	G	A
6	chr6:33440903:G:A	0	33440903	A	G
6	chr6:33441960:T:G	0	33441960	G	T
6	chr6:33442285:C:T	0	33442285	T	C
6	chr6:33442362:T:C	0	33442362	C	T
6	chr6:33443522:C:T	0	33443522	T	C
6	chr6:33446860:G:T	0	33446860	T	G
6	chr6:33448334:C:T	0	33448334	T	C
6	chr6:33449041:C:T	0	33449041	T	C
6	chr6:33450696:A:G	0	33450696	G	A
6	chr6:33453800:T:C	0	33453800	C	T
6	chr6:33454056:G:A	0	33454056	A	G
6	chr6:33454768:C:G	0	33454768	G	C
6	chr6:33454829:G:A	0	33454829	A	G
6	chr6:33454863:GGTT:G	0	33454863	G	GGTT
6	chr6:33457994:C:T	0	33457994	T	C
6	chr6:33459072:T:C	0	33459072	C	T
6	chr6:33460870:A:T	0	33460870	T	A
6	chr6:33461065:T:A	0	33461065	A	T
6	chr6:33461706:C:T	0	33461706	T	C
6	chr6:33462175:A:G	0	33462175	G	A
6	chr6:33462224:C:T	0	33462224	T	C
6	chr6:33462856:GTTC:G	0	33462856	G	GTTC
6	chr6:33462924:T:C	0	33462924	C	T
6	chr6:33463173:A:G	0	33463173	G	A
6	chr6:33463542:G:C	0	33463542	C	G
6	chr6:33463739:T:C	0	33463739	C	T
6	chr6:33463740:G:A	0	33463740	A	G
6	chr6:33463792:T:C	0	33463792	C	T
6	chr6:33464146:C:T	0	33464146	T	C
6	chr6:33464383:G:A	0	33464383	A	G
6	chr6:33464932:A:G	0	33464932	G	A
6	chr6:33467402:G:A	0	33467402	A	G
6	chr6:33468160:A:T	0	33468160	T	A
6	chr6:33469459:G:A	0	33469459	A	G
6	chr6:33469904:T:C	0	33469904	C	T
6	chr6:33470569:C:T	0	33470569	T	C
6	chr6:33470582:G:A	0	33470582	A	G
6	chr6:33470710:C:T	0	33470710	T	C
6	chr6:33470732:T:C	0	33470732	C	T
6	chr6:33471106:T:C	0	33471106	C	T
6	chr6:33472000:C:T	0	33472000	T	C
6	chr6:33472442:T:C	0	33472442	C	T
6	chr6:33472574:A:G	0	33472574	G	A
6	chr6:33473007:T:C	0	33473007	C	T
6	chr6:33473015:G:C	0	33473015	C	G
6	chr6:33473484:A:AG	0	33473484	AG	A
6	chr6:33473913:C:T	0	33473913	T	C
6	chr6:33474216:A:G	0	33474216	G	A
6	chr6:33474798:C:T	0	33474798	T	C
6	chr6:33474875:T:C	0	33474875	C	T
6	chr6:33474961:C:T	0	33474961	T	C
6	chr6:33475039:T:C	0	33475039	C	T
6	chr6:33475227:C:T	0	33475227	T	C
6	chr6:33475330:T:A	0	33475330	A	T
6	chr6:33475412:G:A	0	33475412	A	G
6	chr6:33476130:G:A	0	33476130	A	G
6	chr6:33476224:AAAG:A	0	33476224	A	AAAG
6	chr6:33476954:C:G	0	33476954	G	C
6	chr6:33477019:C:T	0	33477019	T	C
6	chr6:33478757:A:G	0	33478757	G	A
6	chr6:33479287:C:A	0	33479287	A	C
6	chr6:33480468:AAAT:A	0	33480468	A	AAAT
6	chr6:33480487:G:A	0	33480487	A	G
6	chr6:33480836:C:A	0	33480836	A	C
6	chr6:33481085:A:G	0	33481085	G	A
6	chr6:33482257:T:C	0	33482257	C	T
6	chr6:33483801:G:C	0	33483801	C	G
6	chr6:33485022:G:A	0	33485022	A	G
6	chr6:33485032:T:C	0	33485032	C	T
6	chr6:33485288:A:G	0	33485288	G	A
6	chr6:33485368:G:T	0	33485368	T	G
6	chr6:33485718:G:A	0	33485718	A	G
6	chr6:33485762:G:A	0	33485762	A	G
6	chr6:33485891:G:A	0	33485891	A	G
6	chr6:33486296:TC:T	0	33486296	T	TC
6	chr6:33486427:G:GC	0	33486427	GC	G
6	chr6:33487925:A:C	0	33487925	C	A
6	chr6:33488687:T:C	0	33488687	C	T
6	chr6:33488715:GTGGCTC:G	0	33488715	G	GTGGCTC
6	chr6:33489236:T:A	0	33489236	A	T
6	chr6:33489356:G:A	0	33489356	A	G
6	chr6:33489453:C:T	0	33489453	T	C
6	chr6:33489784:G:T	0	33489784	T	G
6	chr6:33490039:T:A	0	33490039	A	T
6	chr6:33490149:T:C	0	33490149	C	T
6	chr6:33490957:C:T	0	33490957	T	C
6	chr6:33491643:A:T	0	33491643	T	A
6	chr6:33491683:G:A	0	33491683	A	G
6	chr6:33492052:T:C	0	33492052	C	T
6	chr6:33492125:G:A	0	33492125	A	G
6	chr6:33492832:A:G	0	33492832	G	A
6	chr6:33492837:G:A	0	33492837	A	G
6	chr6:33494002:A:G	0	33494002	G	A
6	chr6:33494007:G:A	0	33494007	A	G
6	chr6:33494251:T:A	0	33494251	A	T
6	chr6:33494576:T:G	0	33494576	G	T
6	chr6:33494806:G:A	0	33494806	A	G
6	chr6:33495058:C:T	0	33495058	T	C
6	chr6:33495319:G:A	0	33495319	A	G
6	chr6:33495364:G:A	0	33495364	A	G
6	chr6:33496184:C:T	0	33496184	T	C
6	chr6:33496284:G:A	0	33496284	A	G
6	chr6:33496586:A:G	0	33496586	G	A
6	chr6:33497005:C:T	0	33497005	T	C
6	chr6:33497139:T:C	0	33497139	C	T
6	chr6:33497235:A:G	0	33497235	G	A
6	chr6:33497642:G:A	0	33497642	A	G
6	chr6:33497705:C:T	0	33497705	T	C
6	chr6:33497818:G:A	0	33497818	A	G
6	chr6:33498335:C:T	0	33498335	T	C
6	chr6:33498643:C:T	0	33498643	T	C
6	chr6:33498782:C:T	0	33498782	T	C
6	chr6:33498970:G:A	0	33498970	A	G
6	chr6:33499358:G:A	0	33499358	A	G
6	chr6:33499921:C:T	0	33499921	T	C
6	chr6:33499957:T:C	0	33499957	C	T
6	chr6:33499993:G:A	0	33499993	A	G
6	chr6:33500374:A:G	0	33500374	G	A
6	chr6:33501825:G:A	0	33501825	A	G
6	chr6:33502685:G:A	0	33502685	A	G
6	chr6:33502742:C:T	0	33502742	T	C
6	chr6:33502752:C:T	0	33502752	T	C
6	chr6:33502823:G:T	0	33502823	T	G
6	chr6:33502882:C:T	0	33502882	T	C
6	chr6:33503282:C:T	0	33503282	T	C
6	chr6:33503300:A:G	0	33503300	G	A
6	chr6:33503503:C:A	0	33503503	A	C
6	chr6:33503875:C:G	0	33503875	G	C
6	chr6:33504192:G:T	0	33504192	T	G
6	chr6:33504259:TACCTC:T	0	33504259	T	TACCTC
6	chr6:33504821:T:C	0	33504821	C	T
6	chr6:33505164:T:C	0	33505164	C	T
6	chr6:33505457:T:C	0	33505457	C	T
6	chr6:33505856:G:A	0	33505856	A	G
6	chr6:33506708:A:C	0	33506708	C	A
6	chr6:33506751:C:T	0	33506751	T	C
6	chr6:33506997:C:T	0	33506997	T	C
6	chr6:33507075:T:C	0	33507075	C	T
6	chr6:33507139:C:T	0	33507139	T	C
6	chr6:33507734:C:T	0	33507734	T	C
6	chr6:33508440:AAAAC:A	0	33508440	A	AAAAC
6	chr6:33508799:C:T	0	33508799	T	C
6	chr6:33508918:G:A	0	33508918	A	G
6	chr6:33508941:C:T	0	33508941	T	C
6	chr6:33509363:G:A	0	33509363	A	G
6	chr6:33510339:C:T	0	33510339	T	C
6	chr6:33510719:A:G	0	33510719	G	A
6	chr6:33510761:G:A	0	33510761	A	G
6	chr6:33511137:G:A	0	33511137	A	G
6	chr6:33511632:C:T	0	33511632	T	C
6	chr6:33511997:T:C	0	33511997	C	T
6	chr6:33512658:A:G	0	33512658	G	A
6	chr6:33513427:A:G	0	33513427	G	A
6	chr6:33514184:C:T	0	33514184	T	C
6	chr6:33514277:C:T	0	33514277	T	C
6	chr6:33514369:C:G	0	33514369	G	C
6	chr6:33514890:G:A	0	33514890	A	G
6	chr6:33515266:C:T	0	33515266	T	C
6	chr6:33515295:G:A	0	33515295	A	G
6	chr6:33515386:G:A	0	33515386	A	G
6	chr6:33515677:T:A	0	33515677	A	T
6	chr6:33516139:A:G	0	33516139	G	A
6	chr6:33516570:C:A	0	33516570	A	C
6	chr6:33516696:A:G	0	33516696	G	A
6	chr6:33516728:C:T	0	33516728	T	C
6	chr6:33517242:C:G	0	33517242	G	C
6	chr6:33517459:C:T	0	33517459	T	C
6	chr6:33517482:T:A	0	33517482	A	T
6	chr6:33517844:G:A	0	33517844	A	G
6	chr6:33518589:C:T	0	33518589	T	C
6	chr6:33518955:G:A	0	33518955	A	G
6	chr6:33519177:A:G	0	33519177	G	A
6	chr6:33519899:A:C	0	33519899	C	A
6	chr6:33520248:A:G	0	33520248	G	A
6	chr6:33520318:C:T	0	33520318	T	C
6	chr6:33520444:A:C	0	33520444	C	A
6	chr6:33520472:C:T	0	33520472	T	C
6	chr6:33520626:C:G	0	33520626	G	C
6	chr6:33520735:G:C	0	33520735	C	G
6	chr6:33520772:T:C	0	33520772	C	T
6	chr6:33520882:G:A	0	33520882	A	G
6	chr6:33521218:G:T	0	33521218	T	G
6	chr6:33521442:A:G	0	33521442	G	A
6	chr6:33522086:C:T	0	33522086	T	C
6	chr6:33522105:G:A	0	33522105	A	G
6	chr6:33523226:G:A	0	33523226	A	G
6	chr6:33523280:G:C	0	33523280	C	G
6	chr6:33523510:C:G	0	33523510	G	C
6	chr6:33523708:G:T	0	33523708	T	G
6	chr6:33524296:T:A	0	33524296	A	T
6	chr6:33524606:TAGTC:T	0	33524606	T	TAGTC
6	chr6:33524889:G:T	0	33524889	T	G
6	chr6:33524984:G:A	0	33524984	A	G
6	chr6:33525256:G:A	0	33525256	A	G
6	chr6:33525266:C:T	0	33525266	T	C
6	chr6:33525294:A:G	0	33525294	G	A
6	chr6:33526189:G:A	0	33526189	A	G
6	chr6:33526299:G:T	0	33526299	T	G
6	chr6:33526812:A:G	0	33526812	G	A
6	chr6:33526883:T:C	0	33526883	C	T
6	chr6:33527300:T:G	0	33527300	G	T
6	chr6:33527412:A:T	0	33527412	T	A
6	chr6:33527638:A:G	0	33527638	G	A
6	chr6:33527721:G:A	0	33527721	A	G
6	chr6:33527870:G:A	0	33527870	A	G
6	chr6:33527969:G:A	0	33527969	A	G
6	chr6:33528030:A:G	0	33528030	G	A
6	chr6:33528283:G:A	0	33528283	A	G
6	chr6:33528321:G:C	0	33528321	C	G
6	chr6:33528322:G:T	0	33528322	T	G
6	chr6:33528424:A:G	0	33528424	G	A
6	chr6:33528746:G:C	0	33528746	C	G
6	chr6:33528855:C:T	0	33528855	T	C
6	chr6:33528886:A:T	0	33528886	T	A
6	chr6:33528924:A:G	0	33528924	G	A
6	chr6:33528937:T:G	0	33528937	G	T
6	chr6:33529402:C:G	0	33529402	G	C
6	chr6:33529455:C:T	0	33529455	T	C
6	chr6:33529740:C:A	0	33529740	A	C
6	chr6:33529764:G:A	0	33529764	A	G
6	chr6:33529837:T:C	0	33529837	C	T
6	chr6:33530732:AT:A	0	33530732	A	AT
6	chr6:33530871:C:T	0	33530871	T	C
6	chr6:33531033:G:A	0	33531033	A	G
6	chr6:33531323:T:G	0	33531323	G	T
6	chr6:33531437:G:A	0	33531437	A	G
6	chr6:33531465:A:C	0	33531465	C	A
6	chr6:33531612:G:T	0	33531612	T	G
6	chr6:33531620:G:C	0	33531620	C	G
6	chr6:33531939:A:G	0	33531939	G	A
6	chr6:33532129:C:T	0	33532129	T	C
6	chr6:33532412:A:G	0	33532412	G	A
6	chr6:33532443:A:G	0	33532443	G	A
6	chr6:33532521:G:A	0	33532521	A	G
6	chr6:33532530:C:T	0	33532530	T	C
6	chr6:33532641:A:G	0	33532641	G	A
6	chr6:33532750:T:C	0	33532750	C	T
6	chr6:33532828:T:C	0	33532828	C	T
6	chr6:33532834:G:A	0	33532834	A	G
6	chr6:33532947:ATGCACCAATCCACACTGTATCTAGCTGCATCTGGTGGGGTCTTGGAGAACCTTTATATCTAGCTCAGGGATTGTAAATACACCAATCAGCACCCTGTGTTTAGCTCAAGGTTTGTGAG:GTGCACCAATCCACACTGTATCTAGCTGCATCTGGTGGGGTCTTGGAGAACCTTTATATCTAGCTCAGGGATTGTAAATACACCAATCAGCACCCTGTGTTTAGCTCAAGGTTTGTGAG	0	33532947	GTGCACCAATCCACACTGTATCTAGCTGCATCTGGTGGGGTCTTGGAGAACCTTTATATCTAGCTCAGGGATTGTAAATACACCAATCAGCACCCTGTGTTTAGCTCAAGGTTTGTGAG	ATGCACCAATCCACACTGTATCTAGCTGCATCTGGTGGGGTCTTGGAGAACCTTTATATCTAGCTCAGGGATTGTAAATACACCAATCAGCACCCTGTGTTTAGCTCAAGGTTTGTGAG
6	chr6:33533553:T:C	0	33533553	C	T
6	chr6:33533603:G:A	0	33533603	A	G
6	chr6:33533767:AT:A	0	33533767	A	AT
6	chr6:33533871:A:G	0	33533871	G	A
6	chr6:33536694:T:C	0	33536694	C	T
6	chr6:33537047:T:TC	0	33537047	TC	T
6	chr6:33537413:T:C	0	33537413	C	T
6	chr6:33537762:AAC:A	0	33537762	A	AAC
6	chr6:33537817:G:A	0	33537817	A	G
6	chr6:33537911:A:G	0	33537911	G	A
6	chr6:33538204:T:C	0	33538204	C	T
6	chr6:33538290:C:A	0	33538290	A	C
6	chr6:33538465:G:C	0	33538465	C	G
6	chr6:33538788:T:G	0	33538788	G	T
6	chr6:33538965:T:C	0	33538965	C	T
6	chr6:33539024:A:G	0	33539024	G	A
6	chr6:33539267:T:G	0	33539267	G	T
6	chr6:33539946:A:G	0	33539946	G	A
6	chr6:33540214:T:C	0	33540214	C	T
6	chr6:33540699:G:A	0	33540699	A	G
6	chr6:33540754:G:A	0	33540754	A	G
6	chr6:33541246:A:C	0	33541246	C	A
6	chr6:33541517:T:C	0	33541517	C	T
6	chr6:33542947:G:A	0	33542947	A	G
6	chr6:33543127:AAGTT:A	0	33543127	A	AAGTT
6	chr6:33543359:G:A	0	33543359	A	G
6	chr6:33544275:G:A	0	33544275	A	G
6	chr6:33544366:A:G	0	33544366	G	A
6	chr6:33544954:G:A	0	33544954	A	G
6	chr6:33544956:A:G	0	33544956	G	A
6	chr6:33544968:T:C	0	33544968	C	T
6	chr6:33545384:G:A	0	33545384	A	G
6	chr6:33545830:A:G	0	33545830	G	A
6	chr6:33546191:A:G	0	33546191	G	A
6	chr6:33546316:C:T	0	33546316	T	C
6	chr6:33546427:T:C	0	33546427	C	T
6	chr6:33546564:C:A	0	33546564	A	C
6	chr6:33546681:C:T	0	33546681	T	C
6	chr6:33546717:G:A	0	33546717	A	G
6	chr6:33546790:T:A	0	33546790	A	T
6	chr6:33546931:T:C	0	33546931	C	T
6	chr6:33546943:A:G	0	33546943	G	A
6	chr6:33547125:T:G	0	33547125	G	T
6	chr6:33547126:T:G	0	33547126	G	T
6	chr6:33547263:T:C	0	33547263	C	T
6	chr6:33547743:G:A	0	33547743	A	G
6	chr6:33548056:T:C	0	33548056	C	T
6	chr6:33548181:T:G	0	33548181	G	T
6	chr6:33548236:G:A	0	33548236	A	G
6	chr6:33548312:C:T	0	33548312	T	C
6	chr6:33548474:C:T	0	33548474	T	C
6	chr6:33548806:C:T	0	33548806	T	C
6	chr6:33548880:C:T	0	33548880	T	C
6	chr6:33549026:C:T	0	33549026	T	C
6	chr6:33549027:A:G	0	33549027	G	A
6	chr6:33549130:C:T	0	33549130	T	C
6	chr6:33549253:AC:A	0	33549253	A	AC
6	chr6:33549255:A:T	0	33549255	T	A
6	chr6:33549340:G:T	0	33549340	T	G
6	chr6:33549569:G:A	0	33549569	A	G
6	chr6:33549582:A:G	0	33549582	G	A
6	chr6:33549585:A:G	0	33549585	G	A
6	chr6:33550280:T:C	0	33550280	C	T
6	chr6:33550406:C:T	0	33550406	T	C
6	chr6:33550537:T:C	0	33550537	C	T
6	chr6:33550642:A:G	0	33550642	G	A
6	chr6:33551064:G:A	0	33551064	A	G
6	chr6:33551200:G:A	0	33551200	A	G
6	chr6:33551285:T:C	0	33551285	C	T
6	chr6:33551291:C:T	0	33551291	T	C
6	chr6:33551296:C:T	0	33551296	T	C
6	chr6:33551523:C:T	0	33551523	T	C
6	chr6:33551531:A:C	0	33551531	C	A
6	chr6:33551640:C:A	0	33551640	A	C
6	chr6:33551716:A:G	0	33551716	G	A
6	chr6:33551740:G:C	0	33551740	C	G
6	chr6:33551765:G:A	0	33551765	A	G
6	chr6:33551826:C:G	0	33551826	G	C
6	chr6:33551835:T:A	0	33551835	A	T
6	chr6:33551931:T:G	0	33551931	G	T
6	chr6:33551974:T:C	0	33551974	C	T
6	chr6:33552264:C:T	0	33552264	T	C
6	chr6:33552287:A:G	0	33552287	G	A
6	chr6:33552773:A:T	0	33552773	T	A
6	chr6:33552970:T:A	0	33552970	A	T
6	chr6:33553320:A:G	0	33553320	G	A
6	chr6:33553393:A:G	0	33553393	G	A
6	chr6:33553409:G:C	0	33553409	C	G
6	chr6:33553494:T:C	0	33553494	C	T
6	chr6:33553739:C:CAT	0	33553739	CAT	C
6	chr6:33553768:G:A	0	33553768	A	G
6	chr6:33553800:C:T	0	33553800	T	C
6	chr6:33553885:A:G	0	33553885	G	A
6	chr6:33553959:CCT:C	0	33553959	C	CCT
6	chr6:33554058:A:G	0	33554058	G	A
6	chr6:33554088:A:G	0	33554088	G	A
6	chr6:33554230:A:G	0	33554230	G	A
6	chr6:33554241:T:C	0	33554241	C	T
6	chr6:33554366:A:G	0	33554366	G	A
6	chr6:33554375:A:G	0	33554375	G	A
6	chr6:33554405:G:A	0	33554405	A	G
6	chr6:33554586:T:G	0	33554586	G	T
6	chr6:33554976:A:C	0	33554976	C	A
6	chr6:33555023:G:A	0	33555023	A	G
6	chr6:33555133:T:G	0	33555133	G	T
6	chr6:33555773:C:T	0	33555773	T	C
6	chr6:33555809:T:C	0	33555809	C	T
6	chr6:33555834:T:C	0	33555834	C	T
6	chr6:33555847:C:T	0	33555847	T	C
6	chr6:33555850:C:T	0	33555850	T	C
6	chr6:33555930:C:T	0	33555930	T	C
6	chr6:33556383:T:C	0	33556383	C	T
6	chr6:33556880:A:G	0	33556880	G	A
6	chr6:33557015:C:T	0	33557015	T	C
6	chr6:33557309:C:T	0	33557309	T	C
6	chr6:33557482:G:A	0	33557482	A	G
6	chr6:33557782:A:G	0	33557782	G	A
6	chr6:33557821:A:T	0	33557821	T	A
6	chr6:33557903:T:C	0	33557903	C	T
6	chr6:33558283:A:G	0	33558283	G	A
6	chr6:33558419:C:T	0	33558419	T	C
6	chr6:33558557:C:T	0	33558557	T	C
6	chr6:33558810:T:G	0	33558810	G	T
6	chr6:33558835:G:A	0	33558835	A	G
6	chr6:33558845:C:T	0	33558845	T	C
6	chr6:33559050:C:T	0	33559050	T	C
6	chr6:33559056:A:G	0	33559056	G	A
6	chr6:33559174:T:C	0	33559174	C	T
6	chr6:33559457:G:T	0	33559457	T	G
6	chr6:33559466:G:A	0	33559466	A	G
6	chr6:33559571:A:G	0	33559571	G	A
6	chr6:33560015:A:G	0	33560015	G	A
6	chr6:33560120:A:G	0	33560120	G	A
6	chr6:33560473:A:G	0	33560473	G	A
6	chr6:33560504:C:T	0	33560504	T	C
6	chr6:33561733:G:T	0	33561733	T	G
6	chr6:33561832:G:A	0	33561832	A	G
6	chr6:33561866:C:T	0	33561866	T	C
6	chr6:33562569:T:A	0	33562569	A	T
6	chr6:33562734:A:G	0	33562734	G	A
6	chr6:33563127:C:G	0	33563127	G	C
6	chr6:33563426:TACAGGTGC:T	0	33563426	T	TACAGGTGC
6	chr6:33563694:A:G	0	33563694	G	A
6	chr6:33564764:T:C	0	33564764	C	T
6	chr6:33564808:G:C	0	33564808	C	G
6	chr6:33565043:T:C	0	33565043	C	T
6	chr6:33565420:G:A	0	33565420	A	G
6	chr6:33565564:G:A	0	33565564	A	G
6	chr6:33565627:G:T	0	33565627	T	G
6	chr6:33565848:A:G	0	33565848	G	A
6	chr6:33566014:C:T	0	33566014	T	C
6	chr6:33566089:A:G	0	33566089	G	A
6	chr6:33566233:C:T	0	33566233	T	C
6	chr6:33566562:G:A	0	33566562	A	G
6	chr6:33566728:G:C	0	33566728	C	G
6	chr6:33567103:C:T	0	33567103	T	C
6	chr6:33567689:T:C	0	33567689	C	T
6	chr6:33567962:A:G	0	33567962	G	A
6	chr6:33568009:C:T	0	33568009	T	C
6	chr6:33568164:G:A	0	33568164	A	G
6	chr6:33568391:A:G	0	33568391	G	A
6	chr6:33568681:G:C	0	33568681	C	G
6	chr6:33568893:G:T	0	33568893	T	G
6	chr6:33569436:A:G	0	33569436	G	A
6	chr6:33569769:A:G	0	33569769	G	A
6	chr6:33570025:C:A	0	33570025	A	C
6	chr6:33570484:C:T	0	33570484	T	C
6	chr6:33570717:T:C	0	33570717	C	T
6	chr6:33571088:A:G	0	33571088	G	A
6	chr6:33572432:A:G	0	33572432	G	A
6	chr6:33572915:T:A	0	33572915	A	T
6	chr6:33573730:A:G	0	33573730	G	A
6	chr6:33573942:A:G	0	33573942	G	A
6	chr6:33574701:C:T	0	33574701	T	C
6	chr6:33574746:T:C	0	33574746	C	T
6	chr6:33574884:G:T	0	33574884	T	G
6	chr6:33575339:C:T	0	33575339	T	C
6	chr6:33575597:CAGG:C	0	33575597	C	CAGG
6	chr6:33575632:A:C	0	33575632	C	A
6	chr6:33576516:C:T	0	33576516	T	C
6	chr6:33579048:T:C	0	33579048	C	T
6	chr6:33579060:T:C	0	33579060	C	T
6	chr6:33579153:T:C	0	33579153	C	T
6	chr6:33579472:C:T	0	33579472	T	C
6	chr6:33579653:G:A	0	33579653	A	G
6	chr6:33579663:G:C	0	33579663	C	G
6	chr6:33580313:A:AG	0	33580313	AG	A
6	chr6:33580569:TGTAA:T	0	33580569	T	TGTAA
6	chr6:33580617:G:T	0	33580617	T	G
6	chr6:33581321:A:G	0	33581321	G	A
6	chr6:33581626:C:T	0	33581626	T	C
6	chr6:33582248:A:G	0	33582248	G	A
6	chr6:33582407:T:A	0	33582407	A	T
6	chr6:33583737:A:G	0	33583737	G	A
6	chr6:33584387:G:T	0	33584387	T	G
6	chr6:33584425:A:G	0	33584425	G	A
6	chr6:33584465:C:G	0	33584465	G	C
6	chr6:33584667:G:A	0	33584667	A	G
6	chr6:33584930:A:C	0	33584930	C	A
6	chr6:33585803:C:T	0	33585803	T	C
6	chr6:33586264:G:A	0	33586264	A	G
6	chr6:33586370:T:C	0	33586370	C	T
6	chr6:33586480:A:G	0	33586480	G	A
6	chr6:33587571:G:A	0	33587571	A	G
6	chr6:33588100:G:A	0	33588100	A	G
6	chr6:33588127:T:C	0	33588127	C	T
6	chr6:33588251:T:C	0	33588251	C	T
6	chr6:33588529:T:C	0	33588529	C	T
6	chr6:33588548:G:A	0	33588548	A	G
6	chr6:33589268:A:C	0	33589268	C	A
6	chr6:33589402:G:T	0	33589402	T	G
6	chr6:33589448:A:G	0	33589448	G	A
6	chr6:33589937:T:A	0	33589937	A	T
6	chr6:33589964:T:C	0	33589964	C	T
6	chr6:33590881:G:A	0	33590881	A	G
6	chr6:33590974:G:A	0	33590974	A	G
6	chr6:33591138:C:T	0	33591138	T	C
6	chr6:33591173:A:G	0	33591173	G	A
6	chr6:33591929:G:A	0	33591929	A	G
6	chr6:33592260:C:T	0	33592260	T	C
6	chr6:33593119:A:G	0	33593119	G	A
6	chr6:33593298:G:C	0	33593298	C	G
6	chr6:33593387:C:T	0	33593387	T	C
6	chr6:33593910:G:A	0	33593910	A	G
6	chr6:33594034:A:T	0	33594034	T	A
6	chr6:33594185:T:C	0	33594185	C	T
6	chr6:33594670:A:G	0	33594670	G	A
6	chr6:33594932:T:C	0	33594932	C	T
6	chr6:33594943:C:T	0	33594943	T	C
6	chr6:33595587:G:A	0	33595587	A	G
6	chr6:33595875:C:T	0	33595875	T	C
6	chr6:33596146:G:A	0	33596146	A	G
6	chr6:33596164:T:C	0	33596164	C	T
6	chr6:33596169:T:C	0	33596169	C	T
6	chr6:33596171:C:T	0	33596171	T	C
6	chr6:33596301:T:G	0	33596301	G	T
6	chr6:33596325:G:A	0	33596325	A	G
6	chr6:33596519:A:T	0	33596519	T	A
6	chr6:33596575:T:C	0	33596575	C	T
6	chr6:33596635:T:C	0	33596635	C	T
6	chr6:33596829:C:T	0	33596829	T	C
6	chr6:33597225:A:G	0	33597225	G	A
6	chr6:33597321:T:G	0	33597321	G	T
6	chr6:33597629:C:A	0	33597629	A	C
6	chr6:33597697:G:A	0	33597697	A	G
6	chr6:33598363:G:A	0	33598363	A	G
6	chr6:33598381:A:G	0	33598381	G	A
6	chr6:33598510:TTTTA:T	0	33598510	T	TTTTA
6	chr6:33598804:C:T	0	33598804	T	C
6	chr6:33599511:T:C	0	33599511	C	T
6	chr6:33599649:C:T	0	33599649	T	C
6	chr6:33599783:T:C	0	33599783	C	T
6	chr6:33599845:T:C	0	33599845	C	T
6	chr6:33600244:G:A	0	33600244	A	G
6	chr6:33600355:T:C	0	33600355	C	T
6	chr6:33600477:A:G	0	33600477	G	A
6	chr6:33600588:T:C	0	33600588	C	T
6	chr6:33600910:A:G	0	33600910	G	A
6	chr6:33600982:A:G	0	33600982	G	A
6	chr6:33601564:C:T	0	33601564	T	C
6	chr6:33601587:C:T	0	33601587	T	C
6	chr6:33601657:T:C	0	33601657	C	T
6	chr6:33601664:G:T	0	33601664	T	G
6	chr6:33601689:C:G	0	33601689	G	C
6	chr6:33601980:G:A	0	33601980	A	G
6	chr6:33602106:G:T	0	33602106	T	G
6	chr6:33602298:G:A	0	33602298	A	G
6	chr6:33602314:TTAA:T	0	33602314	T	TTAA
6	chr6:33602399:G:A	0	33602399	A	G
6	chr6:33602518:C:T	0	33602518	T	C
6	chr6:33602597:C:T	0	33602597	T	C
6	chr6:33602698:G:A	0	33602698	A	G
6	chr6:33602711:C:T	0	33602711	T	C
6	chr6:33602776:A:G	0	33602776	G	A
6	chr6:33602800:A:G	0	33602800	G	A
6	chr6:33602816:A:G	0	33602816	G	A
6	chr6:33603035:C:G	0	33603035	G	C
6	chr6:33603155:G:A	0	33603155	A	G
6	chr6:33604208:G:A	0	33604208	A	G
6	chr6:33604348:A:G	0	33604348	G	A
6	chr6:33604382:C:A	0	33604382	A	C
6	chr6:33604779:C:T	0	33604779	T	C
6	chr6:33606130:T:G	0	33606130	G	T
6	chr6:33606217:G:A	0	33606217	A	G
6	chr6:33606457:G:A	0	33606457	A	G
6	chr6:33606461:C:T	0	33606461	T	C
6	chr6:33606468:C:T	0	33606468	T	C
6	chr6:33606689:A:G	0	33606689	G	A
6	chr6:33606711:T:G	0	33606711	G	T
6	chr6:33606858:A:G	0	33606858	G	A
6	chr6:33607232:G:A	0	33607232	A	G
6	chr6:33607618:C:T	0	33607618	T	C
6	chr6:33607729:A:G	0	33607729	G	A
6	chr6:33607913:C:T	0	33607913	T	C
6	chr6:33608195:CA:C	0	33608195	C	CA
6	chr6:33608396:A:G	0	33608396	G	A
6	chr6:33608908:A:G	0	33608908	G	A
6	chr6:33609307:T:G	0	33609307	G	T
6	chr6:33609741:TC:T	0	33609741	T	TC
6	chr6:33610046:C:T	0	33610046	T	C
6	chr6:33611439:A:G	0	33611439	G	A
6	chr6:33612573:G:T	0	33612573	T	G
6	chr6:33612883:TGCC:T	0	33612883	T	TGCC
6	chr6:33613057:C:T	0	33613057	T	C
6	chr6:33613180:C:T	0	33613180	T	C
6	chr6:33613234:C:T	0	33613234	T	C
6	chr6:33613314:A:G	0	33613314	G	A
6	chr6:33613467:G:A	0	33613467	A	G
6	chr6:33613856:C:G	0	33613856	G	C
6	chr6:33614028:G:A	0	33614028	A	G
6	chr6:33614313:G:A	0	33614313	A	G
6	chr6:33614530:T:G	0	33614530	G	T
6	chr6:33614615:T:C	0	33614615	C	T
6	chr6:33614889:G:A	0	33614889	A	G
6	chr6:33615336:C:A	0	33615336	A	C
6	chr6:33618402:C:A	0	33618402	A	C
6	chr6:33618487:G:A	0	33618487	A	G
6	chr6:33618630:G:C	0	33618630	C	G
6	chr6:33618971:T:C	0	33618971	C	T
6	chr6:33619298:T:C	0	33619298	C	T
6	chr6:33619483:C:A	0	33619483	A	C
6	chr6:33619615:C:T	0	33619615	T	C
6	chr6:33619627:G:A	0	33619627	A	G
6	chr6:33619666:G:A	0	33619666	A	G
6	chr6:33619949:T:A	0	33619949	A	T
6	chr6:33620177:C:T	0	33620177	T	C
6	chr6:33620370:C:T	0	33620370	T	C
6	chr6:33620574:G:A	0	33620574	A	G
6	chr6:33620833:G:A	0	33620833	A	G
6	chr6:33620926:G:A	0	33620926	A	G
6	chr6:33621555:C:T	0	33621555	T	C
6	chr6:33622033:G:A	0	33622033	A	G
6	chr6:33622514:C:T	0	33622514	T	C
6	chr6:33622694:T:C	0	33622694	C	T
6	chr6:33623221:T:A	0	33623221	A	T
6	chr6:33625104:A:C	0	33625104	C	A
6	chr6:33625508:C:T	0	33625508	T	C
6	chr6:33625510:C:T	0	33625510	T	C
6	chr6:33625671:T:TC	0	33625671	TC	T
6	chr6:33625800:C:A	0	33625800	A	C
6	chr6:33626048:A:C	0	33626048	C	A
6	chr6:33626464:G:A	0	33626464	A	G
6	chr6:33626660:C:A	0	33626660	A	C
6	chr6:33626996:T:C	0	33626996	C	T
6	chr6:33627622:A:G	0	33627622	G	A
6	chr6:33627748:T:C	0	33627748	C	T
6	chr6:33627822:T:C	0	33627822	C	T
6	chr6:33628071:C:T	0	33628071	T	C
6	chr6:33628722:C:G	0	33628722	G	C
6	chr6:33629091:C:T	0	33629091	T	C
6	chr6:33629215:A:AT	0	33629215	AT	A
6	chr6:33629302:C:T	0	33629302	T	C
6	chr6:33629455:T:TCA	0	33629455	TCA	T
6	chr6:33629638:G:A	0	33629638	A	G
6	chr6:33629815:A:G	0	33629815	G	A
6	chr6:33629919:C:T	0	33629919	T	C
6	chr6:33629954:C:G	0	33629954	G	C
6	chr6:33630503:C:T	0	33630503	T	C
6	chr6:33630836:T:C	0	33630836	C	T
6	chr6:33630865:G:A	0	33630865	A	G
6	chr6:33631430:C:A	0	33631430	A	C
6	chr6:33631718:A:G	0	33631718	G	A
6	chr6:33631982:T:C	0	33631982	C	T
6	chr6:33632202:C:T	0	33632202	T	C
6	chr6:33632367:C:T	0	33632367	T	C
6	chr6:33633118:C:A	0	33633118	A	C
6	chr6:33633355:G:A	0	33633355	A	G
6	chr6:33633395:C:A	0	33633395	A	C
6	chr6:33633953:C:G	0	33633953	G	C
6	chr6:33634346:T:C	0	33634346	C	T
6	chr6:33635875:T:G	0	33635875	G	T
6	chr6:33636053:G:A	0	33636053	A	G
6	chr6:33636481:C:T	0	33636481	T	C
6	chr6:33636829:C:T	0	33636829	T	C
6	chr6:33637241:G:A	0	33637241	A	G
6	chr6:33637398:T:C	0	33637398	C	T
6	chr6:33637509:C:A	0	33637509	A	C
6	chr6:33637600:C:A	0	33637600	A	C
6	chr6:33637842:A:T	0	33637842	T	A
6	chr6:33638768:T:C	0	33638768	C	T
6	chr6:33638954:G:A	0	33638954	A	G
6	chr6:33639046:TAGTG:T	0	33639046	T	TAGTG
6	chr6:33639328:G:A	0	33639328	A	G
6	chr6:33639729:G:A	0	33639729	A	G
6	chr6:33640439:G:T	0	33640439	T	G
6	chr6:33640602:T:C	0	33640602	C	T
6	chr6:33641467:C:T	0	33641467	T	C
6	chr6:33641815:C:T	0	33641815	T	C
6	chr6:33642020:TTTG:T	0	33642020	T	TTTG
6	chr6:33642074:C:T	0	33642074	T	C
6	chr6:33642573:A:G	0	33642573	G	A
6	chr6:33642654:C:G	0	33642654	G	C
6	chr6:33642928:A:G	0	33642928	G	A
6	chr6:33643284:C:G	0	33643284	G	C
6	chr6:33643501:G:T	0	33643501	T	G
6	chr6:33643562:C:T	0	33643562	T	C
6	chr6:33643574:G:A	0	33643574	A	G
6	chr6:33643865:G:A	0	33643865	A	G
6	chr6:33644820:C:T	0	33644820	T	C
6	chr6:33645567:G:A	0	33645567	A	G
6	chr6:33646000:G:T	0	33646000	T	G
6	chr6:33646654:A:AT	0	33646654	AT	A
6	chr6:33647016:T:C	0	33647016	C	T
6	chr6:33647253:T:C	0	33647253	C	T
6	chr6:33647329:G:A	0	33647329	A	G
6	chr6:33647474:T:G	0	33647474	G	T
6	chr6:33647774:T:C	0	33647774	C	T
6	chr6:33648154:C:T	0	33648154	T	C
6	chr6:33648385:A:G	0	33648385	G	A
6	chr6:33649051:C:T	0	33649051	T	C
6	chr6:33649186:A:G	0	33649186	G	A
6	chr6:33649326:A:G	0	33649326	G	A
6	chr6:33649626:T:C	0	33649626	C	T
6	chr6:33649687:C:T	0	33649687	T	C
6	chr6:33650147:C:T	0	33650147	T	C
6	chr6:33650385:A:T	0	33650385	T	A
6	chr6:33650584:G:A	0	33650584	A	G
6	chr6:33650858:G:A	0	33650858	A	G
6	chr6:33651010:T:C	0	33651010	C	T
6	chr6:33651043:G:A	0	33651043	A	G
6	chr6:33651046:A:G	0	33651046	G	A
6	chr6:33651047:C:T	0	33651047	T	C
6	chr6:33651089:A:T	0	33651089	T	A
6	chr6:33651202:G:A	0	33651202	A	G
6	chr6:33651256:G:A	0	33651256	A	G
6	chr6:33651407:G:C	0	33651407	C	G
6	chr6:33651665:G:A	0	33651665	A	G
6	chr6:33652143:C:T	0	33652143	T	C
6	chr6:33652178:C:T	0	33652178	T	C
6	chr6:33652529:C:G	0	33652529	G	C
6	chr6:33653223:T:A	0	33653223	A	T
6	chr6:33653383:G:A	0	33653383	A	G
6	chr6:33653587:TA:T	0	33653587	T	TA
6	chr6:33653905:G:A	0	33653905	A	G
6	chr6:33654088:C:T	0	33654088	T	C
6	chr6:33654659:C:G	0	33654659	G	C
6	chr6:33655156:C:T	0	33655156	T	C
6	chr6:33655238:C:T	0	33655238	T	C
6	chr6:33655262:T:C	0	33655262	C	T
6	chr6:33655444:C:G	0	33655444	G	C
6	chr6:33655732:T:C	0	33655732	C	T
6	chr6:33656346:G:A	0	33656346	A	G
6	chr6:33656444:A:G	0	33656444	G	A
6	chr6:33656527:TC:T	0	33656527	T	TC
6	chr6:33656887:G:A	0	33656887	A	G
6	chr6:33656956:A:G	0	33656956	G	A
6	chr6:33656983:T:C	0	33656983	C	T
6	chr6:33657405:A:G	0	33657405	G	A
6	chr6:33657919:T:C	0	33657919	C	T
6	chr6:33658265:C:T	0	33658265	T	C
6	chr6:33658366:A:AG	0	33658366	AG	A
6	chr6:33658416:T:G	0	33658416	G	T
6	chr6:33658940:T:C	0	33658940	C	T
6	chr6:33659300:G:A	0	33659300	A	G
6	chr6:33659590:A:G	0	33659590	G	A
6	chr6:33659786:T:C	0	33659786	C	T
6	chr6:33659796:C:T	0	33659796	T	C
6	chr6:33660745:G:A	0	33660745	A	G
6	chr6:33661009:G:A	0	33661009	A	G
6	chr6:33661086:A:G	0	33661086	G	A
6	chr6:33661269:A:G	0	33661269	G	A
6	chr6:33661334:C:T	0	33661334	T	C
6	chr6:33661342:G:A	0	33661342	A	G
6	chr6:33661579:C:T	0	33661579	T	C
6	chr6:33661843:T:A	0	33661843	A	T
6	chr6:33661865:AG:A	0	33661865	A	AG
6	chr6:33662387:TC:T	0	33662387	T	TC
6	chr6:33662695:G:A	0	33662695	A	G
6	chr6:33662847:C:T	0	33662847	T	C
6	chr6:33663039:G:A	0	33663039	A	G
6	chr6:33663069:A:G	0	33663069	G	A
6	chr6:33663386:T:C	0	33663386	C	T
6	chr6:33663464:TC:T	0	33663464	T	TC
6	chr6:33663863:C:T	0	33663863	T	C
6	chr6:33663919:G:A	0	33663919	A	G
6	chr6:33663955:G:C	0	33663955	C	G
6	chr6:33664237:A:G	0	33664237	G	A
6	chr6:33664674:C:T	0	33664674	T	C
6	chr6:33664841:C:T	0	33664841	T	C
6	chr6:33665750:A:G	0	33665750	G	A
6	chr6:33666163:G:A	0	33666163	A	G
6	chr6:33666386:G:A	0	33666386	A	G
6	chr6:33666859:C:T	0	33666859	T	C
6	chr6:33667532:C:G	0	33667532	G	C
6	chr6:33668077:T:C	0	33668077	C	T
6	chr6:33668455:T:C	0	33668455	C	T
6	chr6:33668883:C:G	0	33668883	G	C
6	chr6:33670120:A:C	0	33670120	C	A
6	chr6:33670403:C:T	0	33670403	T	C
6	chr6:33670880:G:A	0	33670880	A	G
6	chr6:33671983:G:C	0	33671983	C	G
6	chr6:33673097:T:A	0	33673097	A	T
6	chr6:33673417:C:T	0	33673417	T	C
6	chr6:33673419:T:TG	0	33673419	TG	T
6	chr6:33673602:T:C	0	33673602	C	T
6	chr6:33673944:C:T	0	33673944	T	C
6	chr6:33674120:G:A	0	33674120	A	G
6	chr6:33674179:T:C	0	33674179	C	T
6	chr6:33674816:G:A	0	33674816	A	G
6	chr6:33674905:C:T	0	33674905	T	C
6	chr6:33675255:C:G	0	33675255	G	C
6	chr6:33675781:G:A	0	33675781	A	G
6	chr6:33676256:T:C	0	33676256	C	T
6	chr6:33676476:G:A	0	33676476	A	G
6	chr6:33676991:T:C	0	33676991	C	T
6	chr6:33676996:T:A	0	33676996	A	T
6	chr6:33679084:C:T	0	33679084	T	C
6	chr6:33679281:T:C	0	33679281	C	T
6	chr6:33679318:A:G	0	33679318	G	A
6	chr6:33680159:C:T	0	33680159	T	C
6	chr6:33680320:A:G	0	33680320	G	A
6	chr6:33680367:C:T	0	33680367	T	C
6	chr6:33680451:C:T	0	33680451	T	C
6	chr6:33680884:G:A	0	33680884	A	G
6	chr6:33680913:T:C	0	33680913	C	T
6	chr6:33680994:C:T	0	33680994	T	C
6	chr6:33681220:G:A	0	33681220	A	G
6	chr6:33681236:T:C	0	33681236	C	T
6	chr6:33681491:G:C	0	33681491	C	G
6	chr6:33681684:G:A	0	33681684	A	G
6	chr6:33681871:T:A	0	33681871	A	T
6	chr6:33681920:C:T	0	33681920	T	C
6	chr6:33682653:G:C	0	33682653	C	G
6	chr6:33682844:G:A	0	33682844	A	G
6	chr6:33682966:A:G	0	33682966	G	A
6	chr6:33683035:G:A	0	33683035	A	G
6	chr6:33683352:C:T	0	33683352	T	C
6	chr6:33683500:C:T	0	33683500	T	C
6	chr6:33683545:T:C	0	33683545	C	T
6	chr6:33684198:C:G	0	33684198	G	C
6	chr6:33684765:C:T	0	33684765	T	C
6	chr6:33685334:T:C	0	33685334	C	T
6	chr6:33685671:C:T	0	33685671	T	C
6	chr6:33685709:G:A	0	33685709	A	G
6	chr6:33685861:C:T	0	33685861	T	C
6	chr6:33686601:A:G	0	33686601	G	A
6	chr6:33687120:T:C	0	33687120	C	T
6	chr6:33688473:T:C	0	33688473	C	T
6	chr6:33689073:C:T	0	33689073	T	C
6	chr6:33689716:G:A	0	33689716	A	G
6	chr6:33689717:T:C	0	33689717	C	T
6	chr6:33690289:G:C	0	33690289	C	G
6	chr6:33690332:A:T	0	33690332	T	A
6	chr6:33690533:C:T	0	33690533	T	C
6	chr6:33690757:G:A	0	33690757	A	G
6	chr6:33691269:G:A	0	33691269	A	G
6	chr6:33691695:C:G	0	33691695	G	C
6	chr6:33691759:A:G	0	33691759	G	A
6	chr6:33691780:C:T	0	33691780	T	C
6	chr6:33692016:G:A	0	33692016	A	G
6	chr6:33692210:T:C	0	33692210	C	T
6	chr6:33692411:T:C	0	33692411	C	T
6	chr6:33692594:G:A	0	33692594	A	G
6	chr6:33692634:T:C	0	33692634	C	T
6	chr6:33692820:C:T	0	33692820	T	C
6	chr6:33692918:G:C	0	33692918	C	G
6	chr6:33693196:T:C	0	33693196	C	T
6	chr6:33693258:G:A	0	33693258	A	G
6	chr6:33693282:CCT:C	0	33693282	C	CCT
6	chr6:33693314:G:A	0	33693314	A	G
6	chr6:33693445:C:G	0	33693445	G	C
6	chr6:33694121:G:T	0	33694121	T	G
6	chr6:33694488:T:C	0	33694488	C	T
6	chr6:33694890:C:T	0	33694890	T	C
6	chr6:33695278:G:A	0	33695278	A	G
6	chr6:33695394:A:C	0	33695394	C	A
6	chr6:33695464:G:A	0	33695464	A	G
6	chr6:33695674:C:T	0	33695674	T	C
6	chr6:33696209:CT:C	0	33696209	C	CT
6	chr6:33696953:T:C	0	33696953	C	T
6	chr6:33697224:G:C	0	33697224	C	G
6	chr6:33697243:T:A	0	33697243	A	T
6	chr6:33699422:A:G	0	33699422	G	A
6	chr6:33699828:C:A	0	33699828	A	C
6	chr6:33699883:C:T	0	33699883	T	C
6	chr6:33700062:A:G	0	33700062	G	A
6	chr6:33700080:T:C	0	33700080	C	T
6	chr6:33700261:G:A	0	33700261	A	G
6	chr6:33700737:C:T	0	33700737	T	C
6	chr6:33700841:A:C	0	33700841	C	A
6	chr6:33701800:C:T	0	33701800	T	C
6	chr6:33702593:G:A	0	33702593	A	G
6	chr6:33702629:T:C	0	33702629	C	T
6	chr6:33702705:A:G	0	33702705	G	A
6	chr6:33703028:G:A	0	33703028	A	G
6	chr6:33703328:TA:T	0	33703328	T	TA
6	chr6:33703429:T:C	0	33703429	C	T
6	chr6:33703479:G:A	0	33703479	A	G
6	chr6:33703869:A:G	0	33703869	G	A
6	chr6:33704080:G:T	0	33704080	T	G
6	chr6:33704282:T:C	0	33704282	C	T
6	chr6:33704449:G:A	0	33704449	A	G
6	chr6:33704826:T:C	0	33704826	C	T
6	chr6:33705021:G:A	0	33705021	A	G
6	chr6:33705029:ACTT:A	0	33705029	A	ACTT
6	chr6:33705350:C:CCT	0	33705350	CCT	C
6	chr6:33705446:A:T	0	33705446	T	A
6	chr6:33706054:A:G	0	33706054	G	A
6	chr6:33706411:A:G	0	33706411	G	A
6	chr6:33706420:G:A	0	33706420	A	G
6	chr6:33706642:T:G	0	33706642	G	T
6	chr6:33707363:G:A	0	33707363	A	G
6	chr6:33707865:A:G	0	33707865	G	A
6	chr6:33708379:G:A	0	33708379	A	G
6	chr6:33708779:G:A	0	33708779	A	G
6	chr6:33709135:C:T	0	33709135	T	C
6	chr6:33709437:A:AT	0	33709437	AT	A
6	chr6:33709448:C:G	0	33709448	G	C
6	chr6:33709458:A:G	0	33709458	G	A
6	chr6:33709469:T:TA	0	33709469	TA	T
6	chr6:33709545:G:C	0	33709545	C	G
6	chr6:33709884:G:A	0	33709884	A	G
6	chr6:33710227:G:A	0	33710227	A	G
6	chr6:33710513:C:G	0	33710513	G	C
6	chr6:33710651:A:G	0	33710651	G	A
6	chr6:33711284:A:G	0	33711284	G	A
6	chr6:33711462:C:A	0	33711462	A	C
6	chr6:33712030:A:G	0	33712030	G	A
6	chr6:33712589:G:A	0	33712589	A	G
6	chr6:33712621:A:G	0	33712621	G	A
6	chr6:33712773:G:A	0	33712773	A	G
6	chr6:33712983:C:T	0	33712983	T	C
6	chr6:33713114:G:T	0	33713114	T	G
6	chr6:33713354:C:T	0	33713354	T	C
6	chr6:33713826:G:A	0	33713826	A	G
6	chr6:33714637:T:C	0	33714637	C	T
6	chr6:33715438:C:T	0	33715438	T	C
6	chr6:33715771:A:G	0	33715771	G	A
6	chr6:33716581:G:A	0	33716581	A	G
6	chr6:33717679:A:G	0	33717679	G	A
6	chr6:33717728:G:A	0	33717728	A	G
6	chr6:33718326:G:A	0	33718326	A	G
6	chr6:33718591:G:A	0	33718591	A	G
6	chr6:33718665:G:T	0	33718665	T	G
6	chr6:33718908:A:G	0	33718908	G	A
6	chr6:33719230:G:A	0	33719230	A	G
6	chr6:33720443:GACTGCCAGATT:G	0	33720443	G	GACTGCCAGATT
6	chr6:33721522:A:G	0	33721522	G	A
6	chr6:33721743:C:T	0	33721743	T	C
6	chr6:33721757:A:G	0	33721757	G	A
6	chr6:33722533:G:A	0	33722533	A	G
6	chr6:33723019:C:T	0	33723019	T	C
6	chr6:33723724:G:T	0	33723724	T	G
6	chr6:33724591:T:C	0	33724591	C	T
6	chr6:33725094:G:T	0	33725094	T	G
6	chr6:33726188:T:C	0	33726188	C	T
6	chr6:33726302:C:T	0	33726302	T	C
6	chr6:33726882:G:A	0	33726882	A	G
6	chr6:33726914:G:A	0	33726914	A	G
6	chr6:33727353:G:A	0	33727353	A	G
6	chr6:33728038:G:A	0	33728038	A	G
6	chr6:33728354:C:T	0	33728354	T	C
6	chr6:33728628:A:G	0	33728628	G	A
6	chr6:33728700:C:T	0	33728700	T	C
6	chr6:33729348:A:G	0	33729348	G	A
6	chr6:33729775:G:A	0	33729775	A	G
6	chr6:33732105:T:C	0	33732105	C	T
6	chr6:33732225:G:A	0	33732225	A	G
6	chr6:33732227:G:A	0	33732227	A	G
6	chr6:33732355:A:G	0	33732355	G	A
6	chr6:33732599:T:G	0	33732599	G	T
6	chr6:33732727:C:T	0	33732727	T	C
6	chr6:33733350:G:C	0	33733350	C	G
6	chr6:33733766:C:T	0	33733766	T	C
6	chr6:33734840:G:A	0	33734840	A	G
6	chr6:33734868:G:C	0	33734868	C	G
6	chr6:33734924:C:T	0	33734924	T	C
6	chr6:33735092:C:T	0	33735092	T	C
6	chr6:33735312:C:T	0	33735312	T	C
6	chr6:33735453:G:A	0	33735453	A	G
6	chr6:33736417:T:C	0	33736417	C	T
6	chr6:33736824:C:T	0	33736824	T	C
6	chr6:33737046:C:T	0	33737046	T	C
6	chr6:33737289:G:A	0	33737289	A	G
6	chr6:33737578:C:T	0	33737578	T	C
6	chr6:33737659:A:G	0	33737659	G	A
6	chr6:33737751:G:T	0	33737751	T	G
6	chr6:33738382:G:A	0	33738382	A	G
6	chr6:33738434:C:T	0	33738434	T	C
6	chr6:33739335:G:A	0	33739335	A	G
6	chr6:33739450:C:G	0	33739450	G	C
6	chr6:33739822:T:C	0	33739822	C	T
6	chr6:33740199:G:T	0	33740199	T	G
6	chr6:33740392:A:G	0	33740392	G	A
6	chr6:33740413:A:C	0	33740413	C	A
6	chr6:33740473:G:A	0	33740473	A	G
6	chr6:33742261:T:C	0	33742261	C	T
6	chr6:33742452:C:T	0	33742452	T	C
6	chr6:33742919:C:T	0	33742919	T	C
6	chr6:33743156:G:A	0	33743156	A	G
6	chr6:33743643:C:T	0	33743643	T	C
6	chr6:33744035:C:A	0	33744035	A	C
6	chr6:33744891:TG:T	0	33744891	T	TG
6	chr6:33745319:C:T	0	33745319	T	C
6	chr6:33745392:C:T	0	33745392	T	C
6	chr6:33745773:G:A	0	33745773	A	G
6	chr6:33746002:C:T	0	33746002	T	C
6	chr6:33746153:T:C	0	33746153	C	T
6	chr6:33746166:T:A	0	33746166	A	T
6	chr6:33746259:G:T	0	33746259	T	G
6	chr6:33746265:G:A	0	33746265	A	G
6	chr6:33746771:G:A	0	33746771	A	G
6	chr6:33746845:G:A	0	33746845	A	G
6	chr6:33746862:C:T	0	33746862	T	C
6	chr6:33746896:C:T	0	33746896	T	C
6	chr6:33747131:G:A	0	33747131	A	G
6	chr6:33747382:G:T	0	33747382	T	G
6	chr6:33747488:A:G	0	33747488	G	A
6	chr6:33747546:G:A	0	33747546	A	G
6	chr6:33747547:A:T	0	33747547	T	A
6	chr6:33747614:G:A	0	33747614	A	G
6	chr6:33748060:G:A	0	33748060	A	G
6	chr6:33748127:C:A	0	33748127	A	C
6	chr6:33748162:A:G	0	33748162	G	A
6	chr6:33748857:T:G	0	33748857	G	T
6	chr6:33748939:A:G	0	33748939	G	A
6	chr6:33749007:G:A	0	33749007	A	G
6	chr6:33749054:C:T	0	33749054	T	C
6	chr6:33749168:G:T	0	33749168	T	G
6	chr6:33749639:T:C	0	33749639	C	T
6	chr6:33749651:C:T	0	33749651	T	C
6	chr6:33749652:G:A	0	33749652	A	G
6	chr6:33749993:T:C	0	33749993	C	T
6	chr6:33750061:A:G	0	33750061	G	A
6	chr6:33750298:G:A	0	33750298	A	G
6	chr6:33750641:C:T	0	33750641	T	C
6	chr6:33750805:G:A	0	33750805	A	G
6	chr6:33751062:G:A	0	33751062	A	G
6	chr6:33751191:G:C	0	33751191	C	G
6	chr6:33751510:GTGTGTGTGTT:G	0	33751510	G	GTGTGTGTGTT
6	chr6:33752100:T:C	0	33752100	C	T
6	chr6:33752288:T:C	0	33752288	C	T
6	chr6:33752714:C:G	0	33752714	G	C
6	chr6:33753310:G:T	0	33753310	T	G
6	chr6:33753680:T:C	0	33753680	C	T
6	chr6:33754105:G:A	0	33754105	A	G
6	chr6:33754108:G:A	0	33754108	A	G
6	chr6:33754321:T:G	0	33754321	G	T
6	chr6:33754867:C:T	0	33754867	T	C
6	chr6:33755513:G:A	0	33755513	A	G
6	chr6:33755680:G:T	0	33755680	T	G
6	chr6:33755921:A:G	0	33755921	G	A
6	chr6:33756227:G:A	0	33756227	A	G
6	chr6:33756282:G:A	0	33756282	A	G
6	chr6:33757017:C:T	0	33757017	T	C
6	chr6:33757352:T:C	0	33757352	C	T
6	chr6:33757410:T:C	0	33757410	C	T
6	chr6:33757751:G:T	0	33757751	T	G
6	chr6:33758007:G:A	0	33758007	A	G
6	chr6:33758075:C:T	0	33758075	T	C
6	chr6:33758660:C:T	0	33758660	T	C
6	chr6:33759213:A:C	0	33759213	C	A
6	chr6:33759501:T:A	0	33759501	A	T
6	chr6:33759837:A:C	0	33759837	C	A
6	chr6:33759867:C:T	0	33759867	T	C
6	chr6:33760108:T:C	0	33760108	C	T
6	chr6:33760667:A:G	0	33760667	G	A
6	chr6:33760978:T:A	0	33760978	A	T
6	chr6:33761411:C:T	0	33761411	T	C
6	chr6:33761941:G:C	0	33761941	C	G
6	chr6:33762043:G:A	0	33762043	A	G
6	chr6:33762048:C:T	0	33762048	T	C
6	chr6:33762318:C:T	0	33762318	T	C
6	chr6:33763177:G:A	0	33763177	A	G
6	chr6:33763535:C:A	0	33763535	A	C
6	chr6:33763692:C:T	0	33763692	T	C
6	chr6:33763815:C:T	0	33763815	T	C
6	chr6:33763886:G:A	0	33763886	A	G
6	chr6:33763989:C:T	0	33763989	T	C
6	chr6:33764010:G:A	0	33764010	A	G
6	chr6:33764020:C:T	0	33764020	T	C
6	chr6:33764207:A:G	0	33764207	G	A
6	chr6:33764212:T:C	0	33764212	C	T
6	chr6:33764442:G:T	0	33764442	T	G
6	chr6:33764485:T:G	0	33764485	G	T
6	chr6:33764588:C:T	0	33764588	T	C
6	chr6:33765136:A:G	0	33765136	G	A
6	chr6:33765210:A:G	0	33765210	G	A
6	chr6:33765657:A:G	0	33765657	G	A
6	chr6:33766351:C:T	0	33766351	T	C
6	chr6:33766599:C:G	0	33766599	G	C
6	chr6:33766642:C:T	0	33766642	T	C
6	chr6:33767515:G:A	0	33767515	A	G
6	chr6:33767653:G:A	0	33767653	A	G
6	chr6:33767694:G:C	0	33767694	C	G
6	chr6:33768305:G:A	0	33768305	A	G
6	chr6:33768518:G:A	0	33768518	A	G
6	chr6:33768713:A:G	0	33768713	G	A
6	chr6:33768895:G:A	0	33768895	A	G
6	chr6:33769659:C:T	0	33769659	T	C
6	chr6:33769934:CTTCT:C	0	33769934	C	CTTCT
6	chr6:33770537:C:T	0	33770537	T	C
6	chr6:33770679:C:T	0	33770679	T	C
6	chr6:33771341:C:CA	0	33771341	CA	C
6	chr6:33771939:CGCCCGCCCTGGGGCT:C	0	33771939	C	CGCCCGCCCTGGGGCT
6	chr6:33772183:A:G	0	33772183	G	A
6	chr6:33772248:C:T	0	33772248	T	C
6	chr6:33772815:C:T	0	33772815	T	C
6	chr6:33772927:AGAG:A	0	33772927	A	AGAG
6	chr6:33773171:G:A	0	33773171	A	G
6	chr6:33773286:C:T	0	33773286	T	C
6	chr6:33773939:A:G	0	33773939	G	A
6	chr6:33773947:C:T	0	33773947	T	C
6	chr6:33774320:T:C	0	33774320	C	T
6	chr6:33774416:C:T	0	33774416	T	C
6	chr6:33774554:T:C	0	33774554	C	T
6	chr6:33774626:C:T	0	33774626	T	C
6	chr6:33774709:C:T	0	33774709	T	C
6	chr6:33774713:A:G	0	33774713	G	A
6	chr6:33775061:T:C	0	33775061	C	T
6	chr6:33775373:A:G	0	33775373	G	A
6	chr6:33775397:T:C	0	33775397	C	T
6	chr6:33775584:G:A	0	33775584	A	G
6	chr6:33776220:G:A	0	33776220	A	G
6	chr6:33776380:G:A	0	33776380	A	G
6	chr6:33776829:T:C	0	33776829	C	T
6	chr6:33776934:C:T	0	33776934	T	C
6	chr6:33777294:C:T	0	33777294	T	C
6	chr6:33778836:CATCCATGAGGCTCATGGGGA:C	0	33778836	C	CATCCATGAGGCTCATGGGGA
6	chr6:33778920:G:A	0	33778920	A	G
6	chr6:33780484:G:A	0	33780484	A	G
6	chr6:33780585:GT:G	0	33780585	G	GT
6	chr6:33781054:T:G	0	33781054	G	T
6	chr6:33781374:A:G	0	33781374	G	A
6	chr6:33781516:G:A	0	33781516	A	G
6	chr6:33781962:G:A	0	33781962	A	G
6	chr6:33782201:T:C	0	33782201	C	T
6	chr6:33782254:A:G	0	33782254	G	A
6	chr6:33782309:A:G	0	33782309	G	A
6	chr6:33783154:T:C	0	33783154	C	T
6	chr6:33783163:T:A	0	33783163	A	T
6	chr6:33783226:G:A	0	33783226	A	G
6	chr6:33783484:G:A	0	33783484	A	G
6	chr6:33783990:A:G	0	33783990	G	A
6	chr6:33784007:C:G	0	33784007	G	C
6	chr6:33784168:G:A	0	33784168	A	G
6	chr6:33784236:A:G	0	33784236	G	A
6	chr6:33784773:G:A	0	33784773	A	G
6	chr6:33784946:C:T	0	33784946	T	C
6	chr6:33786619:A:G	0	33786619	G	A
6	chr6:33787339:TCA:T	0	33787339	T	TCA
6	chr6:33787764:G:A	0	33787764	A	G
6	chr6:33788113:T:C	0	33788113	C	T
6	chr6:33788249:C:T	0	33788249	T	C
6	chr6:33788755:G:A	0	33788755	A	G
6	chr6:33789237:G:T	0	33789237	T	G
6	chr6:33789705:T:C	0	33789705	C	T
6	chr6:33790288:G:A	0	33790288	A	G
6	chr6:33790461:C:T	0	33790461	T	C
6	chr6:33791075:G:T	0	33791075	T	G
6	chr6:33791513:T:C	0	33791513	C	T
6	chr6:33792129:G:T	0	33792129	T	G
6	chr6:33792543:C:G	0	33792543	G	C
6	chr6:33792701:G:A	0	33792701	A	G
6	chr6:33792981:G:A	0	33792981	A	G
6	chr6:33793244:T:C	0	33793244	C	T
6	chr6:33793334:C:G	0	33793334	G	C
6	chr6:33794107:G:A	0	33794107	A	G
6	chr6:33794465:G:A	0	33794465	A	G
6	chr6:33794674:G:A	0	33794674	A	G
6	chr6:33794848:A:G	0	33794848	G	A
6	chr6:33795350:G:A	0	33795350	A	G
6	chr6:33795786:C:T	0	33795786	T	C
6	chr6:33795911:A:C	0	33795911	C	A
6	chr6:33796060:C:T	0	33796060	T	C
6	chr6:33796256:C:T	0	33796256	T	C
6	chr6:33796609:G:A	0	33796609	A	G
6	chr6:33797478:T:C	0	33797478	C	T
6	chr6:33797702:T:C	0	33797702	C	T
6	chr6:33798354:T:C	0	33798354	C	T
6	chr6:33798435:A:G	0	33798435	G	A
6	chr6:33798711:T:C	0	33798711	C	T
6	chr6:33799636:C:T	0	33799636	T	C
6	chr6:33799802:G:C	0	33799802	C	G
6	chr6:33800026:G:A	0	33800026	A	G
6	chr6:33800799:C:T	0	33800799	T	C
6	chr6:33800949:A:T	0	33800949	T	A
6	chr6:33801120:A:G	0	33801120	G	A
6	chr6:33801632:C:G	0	33801632	G	C
6	chr6:33801834:A:G	0	33801834	G	A
6	chr6:33802611:C:A	0	33802611	A	C
6	chr6:33802852:G:A	0	33802852	A	G
6	chr6:33803371:G:A	0	33803371	A	G
6	chr6:33804002:C:T	0	33804002	T	C
6	chr6:33804191:G:A	0	33804191	A	G
6	chr6:33804558:A:G	0	33804558	G	A
6	chr6:33804984:A:G	0	33804984	G	A
6	chr6:33805527:C:T	0	33805527	T	C
6	chr6:33805919:T:A	0	33805919	A	T
6	chr6:33805967:A:G	0	33805967	G	A
6	chr6:33806293:C:T	0	33806293	T	C
6	chr6:33806568:G:T	0	33806568	T	G
6	chr6:33806617:C:A	0	33806617	A	C
6	chr6:33806748:A:G	0	33806748	G	A
6	chr6:33806794:C:T	0	33806794	T	C
6	chr6:33807614:C:T	0	33807614	T	C
6	chr6:33807669:A:G	0	33807669	G	A
6	chr6:33807864:A:G	0	33807864	G	A
6	chr6:33808532:T:C	0	33808532	C	T
6	chr6:33809455:CAGCGCTCCTGGCTCCCTGACCTGA:C	0	33809455	C	CAGCGCTCCTGGCTCCCTGACCTGA
6	chr6:33809483:C:T	0	33809483	T	C
6	chr6:33809655:T:C	0	33809655	C	T
6	chr6:33810842:A:G	0	33810842	G	A
6	chr6:33811939:T:A	0	33811939	A	T
6	chr6:33812515:T:C	0	33812515	C	T
6	chr6:33812784:G:A	0	33812784	A	G
6	chr6:33813258:G:A	0	33813258	A	G
6	chr6:33813722:C:T	0	33813722	T	C
6	chr6:33814027:TGG:T	0	33814027	T	TGG
6	chr6:33814038:T:A	0	33814038	A	T
6	chr6:33814055:C:T	0	33814055	T	C
6	chr6:33814263:T:C	0	33814263	C	T
6	chr6:33814271:T:C	0	33814271	C	T
6	chr6:33814933:C:T	0	33814933	T	C
6	chr6:33815340:G:A	0	33815340	A	G
6	chr6:33815668:G:A	0	33815668	A	G
6	chr6:33816153:G:A	0	33816153	A	G
6	chr6:33816328:C:T	0	33816328	T	C
6	chr6:33817087:C:T	0	33817087	T	C
6	chr6:33817221:G:C	0	33817221	C	G
6	chr6:33818006:G:A	0	33818006	A	G
6	chr6:33818050:A:G	0	33818050	G	A
6	chr6:33818339:A:T	0	33818339	T	A
6	chr6:33818838:G:A	0	33818838	A	G
6	chr6:33819729:C:T	0	33819729	T	C
6	chr6:33819969:T:C	0	33819969	C	T
6	chr6:33820278:A:G	0	33820278	G	A
6	chr6:33820860:G:C	0	33820860	C	G
6	chr6:33821388:C:T	0	33821388	T	C
6	chr6:33821425:C:T	0	33821425	T	C
6	chr6:33821625:T:C	0	33821625	C	T
6	chr6:33821758:C:T	0	33821758	T	C
6	chr6:33821804:C:A	0	33821804	A	C
6	chr6:33821928:A:G	0	33821928	G	A
6	chr6:33822161:A:G	0	33822161	G	A
6	chr6:33822638:G:A	0	33822638	A	G
6	chr6:33823323:G:A	0	33823323	A	G
6	chr6:33823453:C:T	0	33823453	T	C
6	chr6:33823559:A:T	0	33823559	T	A
6	chr6:33823561:G:A	0	33823561	A	G
6	chr6:33823686:C:G	0	33823686	G	C
6	chr6:33823738:C:T	0	33823738	T	C
6	chr6:33823948:C:A	0	33823948	A	C
6	chr6:33824004:C:T	0	33824004	T	C
6	chr6:33824153:A:G	0	33824153	G	A
6	chr6:33824221:G:A	0	33824221	A	G
6	chr6:33824832:G:A	0	33824832	A	G
6	chr6:33825196:C:G	0	33825196	G	C
6	chr6:33825319:G:A	0	33825319	A	G
6	chr6:33825390:G:A	0	33825390	A	G
6	chr6:33825778:G:A	0	33825778	A	G
6	chr6:33825808:T:A	0	33825808	A	T
6	chr6:33825983:G:A	0	33825983	A	G
6	chr6:33825999:A:G	0	33825999	G	A
6	chr6:33826006:G:T	0	33826006	T	G
6	chr6:33826296:A:G	0	33826296	G	A
6	chr6:33826352:T:C	0	33826352	C	T
6	chr6:33826390:G:T	0	33826390	T	G
6	chr6:33826420:G:A	0	33826420	A	G
6	chr6:33826686:G:T	0	33826686	T	G
6	chr6:33826780:T:C	0	33826780	C	T
6	chr6:33826828:T:C	0	33826828	C	T
6	chr6:33826865:G:A	0	33826865	A	G
6	chr6:33827195:C:T	0	33827195	T	C
6	chr6:33827351:T:C	0	33827351	C	T
6	chr6:33827851:G:A	0	33827851	A	G
6	chr6:33827894:A:G	0	33827894	G	A
6	chr6:33828187:G:C	0	33828187	C	G
6	chr6:33828232:A:G	0	33828232	G	A
6	chr6:33828332:T:C	0	33828332	C	T
6	chr6:33828391:C:T	0	33828391	T	C
6	chr6:33828489:G:C	0	33828489	C	G
6	chr6:33829017:T:C	0	33829017	C	T
6	chr6:33829166:A:G	0	33829166	G	A
6	chr6:33829232:C:T	0	33829232	T	C
6	chr6:33829242:G:A	0	33829242	A	G
6	chr6:33829439:T:G	0	33829439	G	T
6	chr6:33829464:C:A	0	33829464	A	C
6	chr6:33830123:G:C	0	33830123	C	G
6	chr6:33830241:G:A	0	33830241	A	G
6	chr6:33830264:C:T	0	33830264	T	C
6	chr6:33830296:G:A	0	33830296	A	G
6	chr6:33830433:C:T	0	33830433	T	C
6	chr6:33830673:T:C	0	33830673	C	T
6	chr6:33830803:C:T	0	33830803	T	C
6	chr6:33830811:C:T	0	33830811	T	C
6	chr6:33830813:A:G	0	33830813	G	A
6	chr6:33831498:G:A	0	33831498	A	G
6	chr6:33831613:G:A	0	33831613	A	G
6	chr6:33831708:C:T	0	33831708	T	C
6	chr6:33831855:G:C	0	33831855	C	G
6	chr6:33831915:C:T	0	33831915	T	C
6	chr6:33832049:A:G	0	33832049	G	A
6	chr6:33832146:A:T	0	33832146	T	A
6	chr6:33832526:G:A	0	33832526	A	G
6	chr6:33833137:C:T	0	33833137	T	C
6	chr6:33833242:C:T	0	33833242	T	C
6	chr6:33833379:T:C	0	33833379	C	T
6	chr6:33833406:C:T	0	33833406	T	C
6	chr6:33833548:G:A	0	33833548	A	G
6	chr6:33833611:T:C	0	33833611	C	T
6	chr6:33833694:T:C	0	33833694	C	T
6	chr6:33833733:A:G	0	33833733	G	A
6	chr6:33833921:T:C	0	33833921	C	T
6	chr6:33833982:C:T	0	33833982	T	C
6	chr6:33834109:C:A	0	33834109	A	C
6	chr6:33834127:G:A	0	33834127	A	G
6	chr6:33834486:A:C	0	33834486	C	A
6	chr6:33835113:T:C	0	33835113	C	T
6	chr6:33835975:T:C	0	33835975	C	T
6	chr6:33836160:C:T	0	33836160	T	C
6	chr6:33836360:T:C	0	33836360	C	T
6	chr6:33836533:T:A	0	33836533	A	T
6	chr6:33836623:G:A	0	33836623	A	G
6	chr6:33836687:T:C	0	33836687	C	T
6	chr6:33836770:C:T	0	33836770	T	C
6	chr6:33837513:G:C	0	33837513	C	G
6	chr6:33837959:A:G	0	33837959	G	A
6	chr6:33838172:C:G	0	33838172	G	C
6	chr6:33838201:C:T	0	33838201	T	C
6	chr6:33838635:G:A	0	33838635	A	G
6	chr6:33838729:G:A	0	33838729	A	G
6	chr6:33839093:C:T	0	33839093	T	C
6	chr6:33839147:C:A	0	33839147	A	C
6	chr6:33839314:T:C	0	33839314	C	T
6	chr6:33839339:T:A	0	33839339	A	T
6	chr6:33839489:G:A	0	33839489	A	G
6	chr6:33839788:C:A	0	33839788	A	C
6	chr6:33839861:C:T	0	33839861	T	C
6	chr6:33840218:C:T	0	33840218	T	C
6	chr6:33840317:A:T	0	33840317	T	A
6	chr6:33841144:G:A	0	33841144	A	G
6	chr6:33841585:G:A	0	33841585	A	G
6	chr6:33842028:T:C	0	33842028	C	T
6	chr6:33842228:A:G	0	33842228	G	A
6	chr6:33842386:C:T	0	33842386	T	C
6	chr6:33842416:T:C	0	33842416	C	T
6	chr6:33842480:C:A	0	33842480	A	C
6	chr6:33842612:C:T	0	33842612	T	C
6	chr6:33842627:T:C	0	33842627	C	T
6	chr6:33843058:T:G	0	33843058	G	T
6	chr6:33843457:G:T	0	33843457	T	G
6	chr6:33843600:C:T	0	33843600	T	C
6	chr6:33843867:T:A	0	33843867	A	T
6	chr6:33845266:T:G	0	33845266	G	T
6	chr6:33845312:G:A	0	33845312	A	G
6	chr6:33845318:T:G	0	33845318	G	T
6	chr6:33846194:G:C	0	33846194	C	G
6	chr6:33846370:C:T	0	33846370	T	C
6	chr6:33847258:T:C	0	33847258	C	T
6	chr6:33847340:T:C	0	33847340	C	T
6	chr6:33847351:C:T	0	33847351	T	C
6	chr6:33847382:C:G	0	33847382	G	C
6	chr6:33847502:G:A	0	33847502	A	G
6	chr6:33847584:A:G	0	33847584	G	A
6	chr6:33848448:C:T	0	33848448	T	C
6	chr6:33848675:A:G	0	33848675	G	A
6	chr6:33849156:T:C	0	33849156	C	T
6	chr6:33850019:T:G	0	33850019	G	T
6	chr6:33850152:T:C	0	33850152	C	T
6	chr6:33850224:A:G	0	33850224	G	A
6	chr6:33850948:A:G	0	33850948	G	A
6	chr6:33851060:G:T	0	33851060	T	G
6	chr6:33851782:GCTC:G	0	33851782	G	GCTC
6	chr6:33851794:C:T	0	33851794	T	C
6	chr6:33851805:A:G	0	33851805	G	A
6	chr6:33852282:C:T	0	33852282	T	C
6	chr6:33852299:C:T	0	33852299	T	C
6	chr6:33853089:C:A	0	33853089	A	C
6	chr6:33853345:G:A	0	33853345	A	G
6	chr6:33853569:T:G	0	33853569	G	T
6	chr6:33854671:C:T	0	33854671	T	C
6	chr6:33854755:A:G	0	33854755	G	A
6	chr6:33855088:C:T	0	33855088	T	C
6	chr6:33855209:G:A	0	33855209	A	G
6	chr6:33855303:A:T	0	33855303	T	A
6	chr6:33855384:C:CT	0	33855384	CT	C
6	chr6:33855660:T:A	0	33855660	A	T
6	chr6:33855662:AC:A	0	33855662	A	AC
6	chr6:33856417:G:A	0	33856417	A	G
6	chr6:33857581:G:A	0	33857581	A	G
6	chr6:33858051:G:A	0	33858051	A	G
6	chr6:33858334:G:A	0	33858334	A	G
6	chr6:33858793:G:A	0	33858793	A	G
6	chr6:33858813:T:C	0	33858813	C	T
6	chr6:33859497:A:C	0	33859497	C	A
6	chr6:33859503:A:G	0	33859503	G	A
6	chr6:33859504:C:T	0	33859504	T	C
6	chr6:33859587:G:A	0	33859587	A	G
6	chr6:33860137:T:C	0	33860137	C	T
6	chr6:33860401:A:G	0	33860401	G	A
6	chr6:33860678:G:A	0	33860678	A	G
6	chr6:33861048:T:C	0	33861048	C	T
6	chr6:33861521:T:A	0	33861521	A	T
6	chr6:33861938:T:C	0	33861938	C	T
6	chr6:33862393:T:C	0	33862393	C	T
6	chr6:33862521:G:A	0	33862521	A	G
6	chr6:33862957:A:T	0	33862957	T	A
6	chr6:33863027:T:C	0	33863027	C	T
6	chr6:33863091:C:CCT	0	33863091	CCT	C
6	chr6:33863462:G:A	0	33863462	A	G
6	chr6:33863895:T:C	0	33863895	C	T
6	chr6:33864044:T:C	0	33864044	C	T
6	chr6:33864666:C:T	0	33864666	T	C
6	chr6:33864792:C:T	0	33864792	T	C
6	chr6:33864850:T:C	0	33864850	C	T
6	chr6:33864884:T:G	0	33864884	G	T
6	chr6:33864895:G:A	0	33864895	A	G
6	chr6:33865139:G:A	0	33865139	A	G
6	chr6:33865228:G:A	0	33865228	A	G
6	chr6:33865410:A:G	0	33865410	G	A
6	chr6:33865424:T:G	0	33865424	G	T
6	chr6:33865538:G:A	0	33865538	A	G
6	chr6:33865714:C:T	0	33865714	T	C
6	chr6:33865740:A:G	0	33865740	G	A
6	chr6:33865888:G:A	0	33865888	A	G
6	chr6:33866169:C:T	0	33866169	T	C
6	chr6:33866186:T:C	0	33866186	C	T
6	chr6:33866311:T:C	0	33866311	C	T
6	chr6:33866405:A:G	0	33866405	G	A
6	chr6:33866441:G:A	0	33866441	A	G
6	chr6:33866610:C:T	0	33866610	T	C
6	chr6:33866849:G:A	0	33866849	A	G
6	chr6:33867427:A:G	0	33867427	G	A
6	chr6:33867433:C:T	0	33867433	T	C
6	chr6:33867588:A:G	0	33867588	G	A
6	chr6:33867653:A:G	0	33867653	G	A
6	chr6:33867798:C:T	0	33867798	T	C
6	chr6:33867875:T:C	0	33867875	C	T
6	chr6:33867974:A:G	0	33867974	G	A
6	chr6:33868499:CTGA:C	0	33868499	C	CTGA
6	chr6:33868545:G:A	0	33868545	A	G
6	chr6:33868914:A:G	0	33868914	G	A
6	chr6:33868955:A:G	0	33868955	G	A
6	chr6:33868974:A:G	0	33868974	G	A
6	chr6:33869142:T:C	0	33869142	C	T
6	chr6:33869167:G:A	0	33869167	A	G
6	chr6:33869324:A:G	0	33869324	G	A
6	chr6:33869351:T:G	0	33869351	G	T
6	chr6:33869375:A:G	0	33869375	G	A
6	chr6:33869408:G:A	0	33869408	A	G
6	chr6:33869465:G:A	0	33869465	A	G
6	chr6:33869476:T:C	0	33869476	C	T
6	chr6:33869507:G:T	0	33869507	T	G
6	chr6:33869539:A:G	0	33869539	G	A
6	chr6:33869605:GAA:G	0	33869605	G	GAA
6	chr6:33869703:G:A	0	33869703	A	G
6	chr6:33869726:A:G	0	33869726	G	A
6	chr6:33869866:C:T	0	33869866	T	C
6	chr6:33870039:C:T	0	33870039	T	C
6	chr6:33870432:G:A	0	33870432	A	G
6	chr6:33871013:A:T	0	33871013	T	A
6	chr6:33871582:T:C	0	33871582	C	T
6	chr6:33871858:T:G	0	33871858	G	T
6	chr6:33872292:A:G	0	33872292	G	A
6	chr6:33872344:G:A	0	33872344	A	G
6	chr6:33872880:G:A	0	33872880	A	G
6	chr6:33872890:G:A	0	33872890	A	G
6	chr6:33873040:AC:A	0	33873040	A	AC
6	chr6:33873284:C:T	0	33873284	T	C
6	chr6:33873516:T:C	0	33873516	C	T
6	chr6:33873958:C:T	0	33873958	T	C
6	chr6:33874008:A:G	0	33874008	G	A
6	chr6:33874175:A:G	0	33874175	G	A
6	chr6:33874314:A:G	0	33874314	G	A
6	chr6:33874478:T:C	0	33874478	C	T
6	chr6:33874704:A:G	0	33874704	G	A
6	chr6:33875100:A:G	0	33875100	G	A
6	chr6:33875262:G:C	0	33875262	C	G
6	chr6:33875982:G:A	0	33875982	A	G
6	chr6:33876121:T:C	0	33876121	C	T
6	chr6:33876237:A:AG	0	33876237	AG	A
6	chr6:33876409:A:G	0	33876409	G	A
6	chr6:33876906:C:T	0	33876906	T	C
6	chr6:33877432:A:G	0	33877432	G	A
6	chr6:33877854:C:T	0	33877854	T	C
6	chr6:33877860:C:A	0	33877860	A	C
6	chr6:33877913:C:A	0	33877913	A	C
6	chr6:33878019:C:G	0	33878019	G	C
6	chr6:33878366:T:C	0	33878366	C	T
6	chr6:33879568:A:G	0	33879568	G	A
6	chr6:33879620:A:G	0	33879620	G	A
6	chr6:33879714:C:T	0	33879714	T	C
6	chr6:33879754:A:G	0	33879754	G	A
6	chr6:33880192:G:T	0	33880192	T	G
6	chr6:33880455:G:A	0	33880455	A	G
6	chr6:33880531:A:C	0	33880531	C	A
6	chr6:33880552:A:AAAAGT	0	33880552	AAAAGT	A
6	chr6:33881006:A:ACT	0	33881006	ACT	A
6	chr6:33881744:G:A	0	33881744	A	G
6	chr6:33882105:C:T	0	33882105	T	C
6	chr6:33882639:A:T	0	33882639	T	A
6	chr6:33883084:G:A	0	33883084	A	G
6	chr6:33883208:C:T	0	33883208	T	C
6	chr6:33883275:C:A	0	33883275	A	C
6	chr6:33883356:G:A	0	33883356	A	G
6	chr6:33883800:C:T	0	33883800	T	C
6	chr6:33883969:C:T	0	33883969	T	C
6	chr6:33884727:C:T	0	33884727	T	C
6	chr6:33885071:A:T	0	33885071	T	A
6	chr6:33885171:A:G	0	33885171	G	A
6	chr6:33885267:A:G	0	33885267	G	A
6	chr6:33885277:G:T	0	33885277	T	G
6	chr6:33885294:A:G	0	33885294	G	A
6	chr6:33885864:T:C	0	33885864	C	T
6	chr6:33885942:T:C	0	33885942	C	T
6	chr6:33886344:T:C	0	33886344	C	T
6	chr6:33886956:A:G	0	33886956	G	A
6	chr6:33887039:C:A	0	33887039	A	C
6	chr6:33887827:G:A	0	33887827	A	G
6	chr6:33887932:TA:T	0	33887932	T	TA
6	chr6:33889002:G:A	0	33889002	A	G
6	chr6:33889011:G:C	0	33889011	C	G
6	chr6:33889126:C:T	0	33889126	T	C
6	chr6:33889652:G:C	0	33889652	C	G
6	chr6:33889748:C:T	0	33889748	T	C
6	chr6:33889787:C:T	0	33889787	T	C
6	chr6:33890376:G:C	0	33890376	C	G
6	chr6:33890920:TTGAG:T	0	33890920	T	TTGAG
6	chr6:33891306:C:T	0	33891306	T	C
6	chr6:33891736:G:A	0	33891736	A	G
6	chr6:33892037:G:A	0	33892037	A	G
6	chr6:33892059:C:T	0	33892059	T	C
6	chr6:33892095:A:G	0	33892095	G	A
6	chr6:33892417:A:G	0	33892417	G	A
6	chr6:33892697:T:C	0	33892697	C	T
6	chr6:33893347:A:T	0	33893347	T	A
6	chr6:33893893:A:T	0	33893893	T	A
6	chr6:33893902:C:T	0	33893902	T	C
6	chr6:33893934:G:A	0	33893934	A	G
6	chr6:33894104:A:C	0	33894104	C	A
6	chr6:33894391:G:C	0	33894391	C	G
6	chr6:33894608:T:C	0	33894608	C	T
6	chr6:33894730:C:T	0	33894730	T	C
6	chr6:33894823:A:T	0	33894823	T	A
6	chr6:33894856:G:A	0	33894856	A	G
6	chr6:33895225:C:T	0	33895225	T	C
6	chr6:33895885:A:G	0	33895885	G	A
6	chr6:33896460:A:C	0	33896460	C	A
6	chr6:33896577:G:A	0	33896577	A	G
6	chr6:33897221:G:A	0	33897221	A	G
6	chr6:33897342:A:G	0	33897342	G	A
6	chr6:33897566:G:T	0	33897566	T	G
6	chr6:33897603:C:T	0	33897603	T	C
6	chr6:33898282:G:A	0	33898282	A	G
6	chr6:33898855:AC:A	0	33898855	A	AC
6	chr6:33899130:C:T	0	33899130	T	C
6	chr6:33899663:C:T	0	33899663	T	C
6	chr6:33899684:C:T	0	33899684	T	C
6	chr6:33899693:A:G	0	33899693	G	A
6	chr6:33900144:A:G	0	33900144	G	A
6	chr6:33900870:G:A	0	33900870	A	G
6	chr6:33901102:A:G	0	33901102	G	A
6	chr6:33901844:A:G	0	33901844	G	A
6	chr6:33902029:G:A	0	33902029	A	G
6	chr6:33902204:C:A	0	33902204	A	C
6	chr6:33902222:A:G	0	33902222	G	A
6	chr6:33902375:A:G	0	33902375	G	A
6	chr6:33902751:A:G	0	33902751	G	A
6	chr6:33903200:G:GCC	0	33903200	GCC	G
6	chr6:33903323:T:C	0	33903323	C	T
6	chr6:33904041:G:C	0	33904041	C	G
6	chr6:33904181:G:A	0	33904181	A	G
6	chr6:33904480:T:C	0	33904480	C	T
6	chr6:33904784:G:A	0	33904784	A	G
6	chr6:33904839:A:G	0	33904839	G	A
6	chr6:33905401:T:A	0	33905401	A	T
6	chr6:33905813:G:T	0	33905813	T	G
6	chr6:33905922:C:T	0	33905922	T	C
6	chr6:33906152:A:G	0	33906152	G	A
6	chr6:33906203:G:C	0	33906203	C	G
6	chr6:33906361:A:G	0	33906361	G	A
6	chr6:33906663:G:A	0	33906663	A	G
6	chr6:33907174:G:A	0	33907174	A	G
6	chr6:33907635:G:A	0	33907635	A	G
6	chr6:33907722:G:A	0	33907722	A	G
6	chr6:33907727:T:C	0	33907727	C	T
6	chr6:33908160:A:T	0	33908160	T	A
6	chr6:33908222:C:T	0	33908222	T	C
6	chr6:33908239:G:A	0	33908239	A	G
6	chr6:33908305:C:T	0	33908305	T	C
6	chr6:33908515:C:T	0	33908515	T	C
6	chr6:33908657:A:G	0	33908657	G	A
6	chr6:33908752:G:C	0	33908752	C	G
6	chr6:33909236:G:A	0	33909236	A	G
6	chr6:33910896:C:T	0	33910896	T	C
6	chr6:33910998:A:C	0	33910998	C	A
6	chr6:33912023:G:A	0	33912023	A	G
6	chr6:33912233:T:A	0	33912233	A	T
6	chr6:33912679:C:G	0	33912679	G	C
6	chr6:33912703:T:C	0	33912703	C	T
6	chr6:33913240:G:C	0	33913240	C	G
6	chr6:33913793:T:A	0	33913793	A	T
6	chr6:33914027:T:C	0	33914027	C	T
6	chr6:33914085:T:C	0	33914085	C	T
6	chr6:33914884:C:T	0	33914884	T	C
6	chr6:33914960:G:A	0	33914960	A	G
6	chr6:33915116:C:T	0	33915116	T	C
6	chr6:33915462:C:T	0	33915462	T	C
6	chr6:33916326:G:A	0	33916326	A	G
6	chr6:33916363:C:T	0	33916363	T	C
6	chr6:33916364:T:A	0	33916364	A	T
6	chr6:33916435:C:CA	0	33916435	CA	C
6	chr6:33916596:A:G	0	33916596	G	A
6	chr6:33916780:T:A	0	33916780	A	T
6	chr6:33916897:T:C	0	33916897	C	T
6	chr6:33916954:T:C	0	33916954	C	T
6	chr6:33917015:A:G	0	33917015	G	A
6	chr6:33917110:T:C	0	33917110	C	T
6	chr6:33917136:T:TTAAAG	0	33917136	TTAAAG	T
6	chr6:33918025:G:A	0	33918025	A	G
6	chr6:33918685:C:T	0	33918685	T	C
6	chr6:33918712:G:C	0	33918712	C	G
6	chr6:33918905:G:A	0	33918905	A	G
6	chr6:33919067:C:T	0	33919067	T	C
6	chr6:33919105:GGCCCCATGC:G	0	33919105	G	GGCCCCATGC
6	chr6:33919282:G:A	0	33919282	A	G
6	chr6:33919290:C:A	0	33919290	A	C
6	chr6:33919591:A:C	0	33919591	C	A
6	chr6:33920203:C:T	0	33920203	T	C
6	chr6:33920691:A:T	0	33920691	T	A
6	chr6:33920727:TAGG:T	0	33920727	T	TAGG
6	chr6:33920769:G:A	0	33920769	A	G
6	chr6:33920796:T:TG	0	33920796	TG	T
6	chr6:33920841:A:G	0	33920841	G	A
6	chr6:33920961:T:C	0	33920961	C	T
6	chr6:33921032:A:T	0	33921032	T	A
6	chr6:33921528:T:A	0	33921528	A	T
6	chr6:33921550:T:A	0	33921550	A	T
6	chr6:33921619:A:G	0	33921619	G	A
6	chr6:33921627:A:G	0	33921627	G	A
6	chr6:33921754:T:A	0	33921754	A	T
6	chr6:33921794:C:T	0	33921794	T	C
6	chr6:33922088:A:G	0	33922088	G	A
6	chr6:33922298:T:C	0	33922298	C	T
6	chr6:33922565:A:T	0	33922565	T	A
6	chr6:33922674:G:A	0	33922674	A	G
6	chr6:33922797:G:A	0	33922797	A	G
6	chr6:33923891:C:T	0	33923891	T	C
6	chr6:33923910:A:T	0	33923910	T	A
6	chr6:33924145:G:A	0	33924145	A	G
6	chr6:33924206:C:G	0	33924206	G	C
6	chr6:33924786:G:A	0	33924786	A	G
6	chr6:33925375:A:G	0	33925375	G	A
6	chr6:33925718:A:G	0	33925718	G	A
6	chr6:33925722:T:A	0	33925722	A	T
6	chr6:33926515:T:G	0	33926515	G	T
6	chr6:33926733:C:T	0	33926733	T	C
6	chr6:33927224:G:T	0	33927224	T	G
6	chr6:33927568:A:G	0	33927568	G	A
6	chr6:33927629:C:T	0	33927629	T	C
6	chr6:33928028:G:A	0	33928028	A	G
6	chr6:33928200:TTAGAGA:T	0	33928200	T	TTAGAGA
6	chr6:33928343:C:T	0	33928343	T	C
6	chr6:33928520:G:A	0	33928520	A	G
6	chr6:33929082:G:A	0	33929082	A	G
6	chr6:33929336:C:T	0	33929336	T	C
6	chr6:33930383:C:T	0	33930383	T	C
6	chr6:33930817:C:T	0	33930817	T	C
6	chr6:33931092:G:A	0	33931092	A	G
6	chr6:33931111:T:C	0	33931111	C	T
6	chr6:33931544:C:T	0	33931544	T	C
6	chr6:33931849:G:A	0	33931849	A	G
6	chr6:33931854:C:T	0	33931854	T	C
6	chr6:33933369:G:A	0	33933369	A	G
6	chr6:33933478:C:T	0	33933478	T	C
6	chr6:33933826:T:C	0	33933826	C	T
6	chr6:33934175:C:T	0	33934175	T	C
6	chr6:33934345:A:G	0	33934345	G	A
6	chr6:33934623:C:T	0	33934623	T	C
6	chr6:33934876:T:C	0	33934876	C	T
6	chr6:33935046:T:C	0	33935046	C	T
6	chr6:33935117:G:T	0	33935117	T	G
6	chr6:33935650:C:T	0	33935650	T	C
6	chr6:33935919:G:T	0	33935919	T	G
6	chr6:33936252:T:C	0	33936252	C	T
6	chr6:33936413:C:T	0	33936413	T	C
6	chr6:33936992:A:C	0	33936992	C	A
6	chr6:33937092:A:T	0	33937092	T	A
6	chr6:33937231:T:C	0	33937231	C	T
6	chr6:33938109:T:G	0	33938109	G	T
6	chr6:33938180:C:T	0	33938180	T	C
6	chr6:33940607:C:T	0	33940607	T	C
6	chr6:33940622:A:G	0	33940622	G	A
6	chr6:33941096:T:C	0	33941096	C	T
6	chr6:33942008:T:C	0	33942008	C	T
6	chr6:33942439:C:A	0	33942439	A	C
6	chr6:33942913:T:A	0	33942913	A	T
6	chr6:33943107:C:A	0	33943107	A	C
6	chr6:33943358:T:C	0	33943358	C	T
6	chr6:33943715:T:C	0	33943715	C	T
6	chr6:33944033:G:A	0	33944033	A	G
6	chr6:33944331:G:A	0	33944331	A	G
6	chr6:33944507:G:T	0	33944507	T	G
6	chr6:33944562:T:C	0	33944562	C	T
6	chr6:33944738:G:A	0	33944738	A	G
6	chr6:33946483:C:T	0	33946483	T	C
6	chr6:33946979:C:A	0	33946979	A	C
6	chr6:33947164:T:C	0	33947164	C	T
6	chr6:33947470:A:G	0	33947470	G	A
6	chr6:33947899:G:A	0	33947899	A	G
6	chr6:33947994:C:T	0	33947994	T	C
6	chr6:33948536:C:A	0	33948536	A	C
6	chr6:33948558:C:T	0	33948558	T	C
6	chr6:33948752:T:C	0	33948752	C	T
6	chr6:33949526:T:G	0	33949526	G	T
6	chr6:33949685:C:T	0	33949685	T	C
6	chr6:33949934:G:A	0	33949934	A	G
6	chr6:33949957:GT:G	0	33949957	G	GT
6	chr6:33950083:A:G	0	33950083	G	A
6	chr6:33950494:C:T	0	33950494	T	C
6	chr6:33950642:G:A	0	33950642	A	G
6	chr6:33950786:T:C	0	33950786	C	T
6	chr6:33951026:C:T	0	33951026	T	C
6	chr6:33951108:T:C	0	33951108	C	T
6	chr6:33951273:G:A	0	33951273	A	G
6	chr6:33951763:T:C	0	33951763	C	T
6	chr6:33951772:A:G	0	33951772	G	A
6	chr6:33951939:C:A	0	33951939	A	C
6	chr6:33951956:T:C	0	33951956	C	T
6	chr6:33952396:A:G	0	33952396	G	A
6	chr6:33952456:T:A	0	33952456	A	T
6	chr6:33952978:A:G	0	33952978	G	A
6	chr6:33952986:ACGTGCCTCTCCTTTCCTCATCCTGCACCTTCGACCCAT:A	0	33952986	A	ACGTGCCTCTCCTTTCCTCATCCTGCACCTTCGACCCAT
6	chr6:33953084:T:C	0	33953084	C	T
6	chr6:33953217:C:T	0	33953217	T	C
6	chr6:33953406:A:G	0	33953406	G	A
6	chr6:33953497:A:G	0	33953497	G	A
6	chr6:33953539:C:T	0	33953539	T	C
6	chr6:33953862:G:A	0	33953862	A	G
6	chr6:33953868:A:G	0	33953868	G	A
6	chr6:33954016:T:C	0	33954016	C	T
6	chr6:33954046:T:C	0	33954046	C	T
6	chr6:33954193:C:A	0	33954193	A	C
6	chr6:33954421:A:G	0	33954421	G	A
6	chr6:33954587:C:T	0	33954587	T	C
6	chr6:33954905:C:T	0	33954905	T	C
6	chr6:33956340:G:C	0	33956340	C	G
6	chr6:33957119:A:C	0	33957119	C	A
6	chr6:33957338:G:A	0	33957338	A	G
6	chr6:33957917:TGAG:T	0	33957917	T	TGAG
6	chr6:33958095:T:A	0	33958095	A	T
6	chr6:33958269:G:A	0	33958269	A	G
6	chr6:33958325:G:T	0	33958325	T	G
6	chr6:33958892:C:T	0	33958892	T	C
6	chr6:33959631:G:T	0	33959631	T	G
6	chr6:33960034:G:A	0	33960034	A	G
6	chr6:33960184:G:T	0	33960184	T	G
6	chr6:33960408:C:T	0	33960408	T	C
6	chr6:33960503:T:G	0	33960503	G	T
6	chr6:33960613:A:G	0	33960613	G	A
6	chr6:33960658:C:T	0	33960658	T	C
6	chr6:33960700:C:T	0	33960700	T	C
6	chr6:33961288:G:T	0	33961288	T	G
6	chr6:33961524:T:C	0	33961524	C	T
6	chr6:33961704:G:A	0	33961704	A	G
6	chr6:33961741:A:G	0	33961741	G	A
6	chr6:33962263:C:T	0	33962263	T	C
6	chr6:33962959:G:A	0	33962959	A	G
6	chr6:33963954:A:G	0	33963954	G	A
6	chr6:33964220:T:A	0	33964220	A	T
6	chr6:33965598:G:A	0	33965598	A	G
6	chr6:33965704:A:G	0	33965704	G	A
6	chr6:33967443:C:T	0	33967443	T	C
6	chr6:33967683:G:C	0	33967683	C	G
6	chr6:33968761:T:A	0	33968761	A	T
6	chr6:33969248:C:A	0	33969248	A	C
6	chr6:33969869:ACAAAAATATAACTGGAAAACCTC:A	0	33969869	A	ACAAAAATATAACTGGAAAACCTC
6	chr6:33969902:GA:G	0	33969902	G	GA
6	chr6:33975718:T:C	0	33975718	C	T
6	chr6:33976237:T:C	0	33976237	C	T
6	chr6:33976286:C:T	0	33976286	T	C
6	chr6:33976374:T:C	0	33976374	C	T
6	chr6:33977584:A:G	0	33977584	G	A
6	chr6:33978144:A:G	0	33978144	G	A
6	chr6:33978195:C:A	0	33978195	A	C
6	chr6:33978502:G:A	0	33978502	A	G
6	chr6:33978797:C:T	0	33978797	T	C
6	chr6:33979792:A:T	0	33979792	T	A
6	chr6:33979860:C:G	0	33979860	G	C
6	chr6:33980125:G:A	0	33980125	A	G
6	chr6:33980132:C:T	0	33980132	T	C
6	chr6:33980210:A:G	0	33980210	G	A
6	chr6:33980300:G:A	0	33980300	A	G
6	chr6:33980442:G:A	0	33980442	A	G
6	chr6:33980449:C:T	0	33980449	T	C
6	chr6:33980537:G:A	0	33980537	A	G
6	chr6:33981578:T:C	0	33981578	C	T
6	chr6:33982144:C:T	0	33982144	T	C
6	chr6:33982175:G:T	0	33982175	T	G
6	chr6:33982257:G:A	0	33982257	A	G
6	chr6:33983643:C:A	0	33983643	A	C
6	chr6:33984216:A:G	0	33984216	G	A
6	chr6:33984469:G:C	0	33984469	C	G
6	chr6:33984500:G:A	0	33984500	A	G
6	chr6:33984573:C:T	0	33984573	T	C
6	chr6:33984849:T:C	0	33984849	C	T
6	chr6:33985957:G:T	0	33985957	T	G
6	chr6:33986415:T:C	0	33986415	C	T
6	chr6:33987049:C:T	0	33987049	T	C
6	chr6:33987398:T:C	0	33987398	C	T
6	chr6:33987510:A:C	0	33987510	C	A
6	chr6:33987915:A:G	0	33987915	G	A
6	chr6:33987940:C:T	0	33987940	T	C
6	chr6:33988388:A:G	0	33988388	G	A
6	chr6:33988587:G:A	0	33988587	A	G
6	chr6:33988695:T:C	0	33988695	C	T
6	chr6:33989016:A:G	0	33989016	G	A
6	chr6:33990108:G:A	0	33990108	A	G
6	chr6:33990223:G:C	0	33990223	C	G
6	chr6:33992834:G:A	0	33992834	A	G
6	chr6:33994339:A:G	0	33994339	G	A
6	chr6:33995232:G:C	0	33995232	C	G
6	chr6:33995724:A:G	0	33995724	G	A
6	chr6:33995908:G:A	0	33995908	A	G
6	chr6:33996068:G:C	0	33996068	C	G
6	chr6:33996275:C:T	0	33996275	T	C
6	chr6:33997130:A:G	0	33997130	G	A
6	chr6:33997544:G:A	0	33997544	A	G
6	chr6:33997657:C:T	0	33997657	T	C
6	chr6:33997776:T:C	0	33997776	C	T
6	chr6:33997991:G:A	0	33997991	A	G
6	chr6:33998010:A:G	0	33998010	G	A
6	chr6:33999229:G:C	0	33999229	C	G
6	chr6:34000351:T:C	0	34000351	C	T
6	chr6:34000452:GC:G	0	34000452	G	GC
6	chr6:34000638:G:A	0	34000638	A	G
6	chr6:34001086:G:A	0	34001086	A	G
6	chr6:34001148:G:A	0	34001148	A	G
6	chr6:34002270:C:A	0	34002270	A	C
6	chr6:34002970:C:G	0	34002970	G	C
6	chr6:34003747:A:G	0	34003747	G	A
6	chr6:34003772:CCTAGGGTCCCCTTCA:C	0	34003772	C	CCTAGGGTCCCCTTCA
6	chr6:34004388:T:C	0	34004388	C	T
6	chr6:34004397:C:T	0	34004397	T	C
6	chr6:34004771:C:T	0	34004771	T	C
6	chr6:34005173:T:C	0	34005173	C	T
6	chr6:34006646:T:A	0	34006646	A	T
6	chr6:34007261:C:T	0	34007261	T	C
6	chr6:34007589:G:A	0	34007589	A	G
6	chr6:34007800:G:A	0	34007800	A	G
6	chr6:34008965:C:G	0	34008965	G	C
6	chr6:34009087:T:C	0	34009087	C	T
6	chr6:34009643:T:C	0	34009643	C	T
6	chr6:34010369:T:C	0	34010369	C	T
6	chr6:34011028:T:C	0	34011028	C	T
6	chr6:34011036:A:T	0	34011036	T	A
6	chr6:34011296:C:A	0	34011296	A	C
6	chr6:34011457:C:T	0	34011457	T	C
6	chr6:34012390:A:T	0	34012390	T	A
6	chr6:34012992:C:T	0	34012992	T	C
6	chr6:34013418:G:A	0	34013418	A	G
6	chr6:34013859:G:A	0	34013859	A	G
6	chr6:34014572:T:G	0	34014572	G	T
6	chr6:34015019:C:T	0	34015019	T	C
6	chr6:34015176:T:C	0	34015176	C	T
6	chr6:34015724:C:T	0	34015724	T	C
6	chr6:34015863:T:C	0	34015863	C	T
6	chr6:34016136:T:C	0	34016136	C	T
6	chr6:34016294:G:A	0	34016294	A	G
6	chr6:34016498:T:C	0	34016498	C	T
6	chr6:34016510:G:A	0	34016510	A	G
6	chr6:34017238:C:T	0	34017238	T	C
6	chr6:34017372:T:C	0	34017372	C	T
6	chr6:34017483:T:C	0	34017483	C	T
6	chr6:34017704:C:T	0	34017704	T	C
6	chr6:34019846:C:T	0	34019846	T	C
6	chr6:34020630:C:T	0	34020630	T	C
6	chr6:34020664:T:C	0	34020664	C	T
6	chr6:34022625:C:T	0	34022625	T	C
6	chr6:34022670:T:C	0	34022670	C	T
6	chr6:34023591:T:C	0	34023591	C	T
6	chr6:34023952:A:G	0	34023952	G	A
6	chr6:34025844:A:T	0	34025844	T	A
6	chr6:34026167:T:C	0	34026167	C	T
6	chr6:34026862:G:T	0	34026862	T	G
6	chr6:34026914:G:A	0	34026914	A	G
6	chr6:34027051:A:G	0	34027051	G	A
6	chr6:34027422:C:G	0	34027422	G	C
6	chr6:34028094:A:G	0	34028094	G	A
6	chr6:34029326:C:T	0	34029326	T	C
6	chr6:34029755:A:G	0	34029755	G	A
6	chr6:34029788:G:A	0	34029788	A	G
6	chr6:34029943:A:G	0	34029943	G	A
6	chr6:34030961:T:C	0	34030961	C	T
6	chr6:34031193:G:A	0	34031193	A	G
6	chr6:34031404:G:A	0	34031404	A	G
6	chr6:34031461:T:C	0	34031461	C	T
6	chr6:34031813:C:T	0	34031813	T	C
6	chr6:34032144:G:A	0	34032144	A	G
6	chr6:34032214:T:C	0	34032214	C	T
6	chr6:34032512:G:C	0	34032512	C	G
6	chr6:34032557:A:G	0	34032557	G	A
6	chr6:34032875:A:G	0	34032875	G	A
6	chr6:34033275:C:G	0	34033275	G	C
6	chr6:34033289:A:G	0	34033289	G	A
6	chr6:34033309:T:G	0	34033309	G	T
6	chr6:34033415:G:C	0	34033415	C	G
6	chr6:34033442:A:T	0	34033442	T	A
6	chr6:34033547:A:T	0	34033547	T	A
6	chr6:34033727:CTCTT:C	0	34033727	C	CTCTT
6	chr6:34033895:G:GCCTGGCTA	0	34033895	GCCTGGCTA	G
6	chr6:34033901:C:T	0	34033901	T	C
6	chr6:34034785:T:C	0	34034785	C	T
6	chr6:34034821:C:T	0	34034821	T	C
6	chr6:34035145:T:C	0	34035145	C	T
6	chr6:34037013:T:C	0	34037013	C	T
6	chr6:34037158:G:A	0	34037158	A	G
6	chr6:34037292:A:G	0	34037292	G	A
6	chr6:34038031:C:A	0	34038031	A	C
6	chr6:34038199:G:A	0	34038199	A	G
6	chr6:34038272:T:A	0	34038272	A	T
6	chr6:34038605:C:T	0	34038605	T	C
6	chr6:34038636:G:A	0	34038636	A	G
6	chr6:34038707:T:C	0	34038707	C	T
6	chr6:34038743:G:T	0	34038743	T	G
6	chr6:34038837:A:G	0	34038837	G	A
6	chr6:34038839:C:T	0	34038839	T	C
6	chr6:34038845:G:A	0	34038845	A	G
6	chr6:34038969:C:T	0	34038969	T	C
6	chr6:34039120:A:C	0	34039120	C	A
6	chr6:34039210:T:G	0	34039210	G	T
6	chr6:34039277:G:A	0	34039277	A	G
6	chr6:34039336:G:A	0	34039336	A	G
6	chr6:34039339:G:A	0	34039339	A	G
6	chr6:34039741:C:T	0	34039741	T	C
6	chr6:34040229:A:G	0	34040229	G	A
6	chr6:34041653:A:G	0	34041653	G	A
6	chr6:34041824:A:G	0	34041824	G	A
6	chr6:34043111:T:C	0	34043111	C	T
6	chr6:34043289:A:G	0	34043289	G	A
6	chr6:34044010:G:T	0	34044010	T	G
6	chr6:34045237:A:G	0	34045237	G	A
6	chr6:34045473:A:T	0	34045473	T	A
6	chr6:34045614:G:A	0	34045614	A	G
6	chr6:34045703:A:G	0	34045703	G	A
6	chr6:34045837:G:GGCA	0	34045837	GGCA	G
6	chr6:34046866:A:C	0	34046866	C	A
6	chr6:34047873:C:T	0	34047873	T	C
6	chr6:34047988:C:T	0	34047988	T	C
6	chr6:34050012:A:G	0	34050012	G	A
6	chr6:34050317:G:A	0	34050317	A	G
6	chr6:34052671:G:C	0	34052671	C	G
6	chr6:34053114:C:CT	0	34053114	CT	C
6	chr6:34054738:A:G	0	34054738	G	A
6	chr6:34054741:T:C	0	34054741	C	T
6	chr6:34054963:T:G	0	34054963	G	T
6	chr6:34056388:G:A	0	34056388	A	G
6	chr6:34057057:T:A	0	34057057	A	T
6	chr6:34057288:C:CT	0	34057288	CT	C
6	chr6:34057555:T:C	0	34057555	C	T
6	chr6:34057563:C:A	0	34057563	A	C
6	chr6:34058620:A:G	0	34058620	G	A
6	chr6:34058824:CA:C	0	34058824	C	CA
6	chr6:34059171:C:T	0	34059171	T	C
6	chr6:34059251:C:T	0	34059251	T	C
6	chr6:34061427:C:T	0	34061427	T	C
6	chr6:34062519:T:A	0	34062519	A	T
6	chr6:34063011:G:A	0	34063011	A	G
6	chr6:34063728:C:T	0	34063728	T	C
6	chr6:34063906:G:A	0	34063906	A	G
6	chr6:34064077:G:A	0	34064077	A	G
6	chr6:34064092:G:A	0	34064092	A	G
6	chr6:34064662:C:T	0	34064662	T	C
6	chr6:34064836:C:T	0	34064836	T	C
6	chr6:34065447:A:G	0	34065447	G	A
6	chr6:34066034:G:A	0	34066034	A	G
6	chr6:34066664:A:G	0	34066664	G	A
6	chr6:34066672:G:T	0	34066672	T	G
6	chr6:34066871:C:T	0	34066871	T	C
6	chr6:34066954:G:A	0	34066954	A	G
6	chr6:34067335:T:C	0	34067335	C	T
6	chr6:34067804:A:AT	0	34067804	AT	A
6	chr6:34068379:C:T	0	34068379	T	C
6	chr6:34068692:G:A	0	34068692	A	G
6	chr6:34068882:T:C	0	34068882	C	T
6	chr6:34068911:C:T	0	34068911	T	C
6	chr6:34069694:G:A	0	34069694	A	G
6	chr6:34069748:A:G	0	34069748	G	A
6	chr6:34069806:G:A	0	34069806	A	G
6	chr6:34069974:C:T	0	34069974	T	C
6	chr6:34070216:C:T	0	34070216	T	C
6	chr6:34070252:T:C	0	34070252	C	T
6	chr6:34070272:G:A	0	34070272	A	G
6	chr6:34070931:C:G	0	34070931	G	C
6	chr6:34073465:A:C	0	34073465	C	A
6	chr6:34073529:A:G	0	34073529	G	A
6	chr6:34073641:A:G	0	34073641	G	A
6	chr6:34073670:T:C	0	34073670	C	T
6	chr6:34073791:C:G	0	34073791	G	C
6	chr6:34073852:A:G	0	34073852	G	A
6	chr6:34073921:G:A	0	34073921	A	G
6	chr6:34074003:A:C	0	34074003	C	A
6	chr6:34074132:A:C	0	34074132	C	A
6	chr6:34074158:C:G	0	34074158	G	C
6	chr6:34074175:T:C	0	34074175	C	T
6	chr6:34074336:G:A	0	34074336	A	G
6	chr6:34074395:G:A	0	34074395	A	G
6	chr6:34074467:C:T	0	34074467	T	C
6	chr6:34074661:C:T	0	34074661	T	C
6	chr6:34074781:G:A	0	34074781	A	G
6	chr6:34074824:G:T	0	34074824	T	G
6	chr6:34074830:C:T	0	34074830	T	C
6	chr6:34074934:A:G	0	34074934	G	A
6	chr6:34075127:G:A	0	34075127	A	G
6	chr6:34075521:A:G	0	34075521	G	A
6	chr6:34075629:T:C	0	34075629	C	T
6	chr6:34075875:A:G	0	34075875	G	A
6	chr6:34075928:A:G	0	34075928	G	A
6	chr6:34075959:A:C	0	34075959	C	A
6	chr6:34076088:T:G	0	34076088	G	T
6	chr6:34076249:A:C	0	34076249	C	A
6	chr6:34076260:A:G	0	34076260	G	A
6	chr6:34076368:G:A	0	34076368	A	G
6	chr6:34076371:C:G	0	34076371	G	C
6	chr6:34076658:C:T	0	34076658	T	C
6	chr6:34076851:G:A	0	34076851	A	G
6	chr6:34077011:T:TGCTGGA	0	34077011	TGCTGGA	T
6	chr6:34077064:C:T	0	34077064	T	C
6	chr6:34077109:G:A	0	34077109	A	G
6	chr6:34077141:A:C	0	34077141	C	A
6	chr6:34077269:G:A	0	34077269	A	G
6	chr6:34077299:A:T	0	34077299	T	A
6	chr6:34077371:A:G	0	34077371	G	A
6	chr6:34077472:C:T	0	34077472	T	C
6	chr6:34077850:A:G	0	34077850	G	A
6	chr6:34078169:C:T	0	34078169	T	C
6	chr6:34078175:T:C	0	34078175	C	T
6	chr6:34078196:C:T	0	34078196	T	C
6	chr6:34078200:C:T	0	34078200	T	C
6	chr6:34078273:TTC:T	0	34078273	T	TTC
6	chr6:34078491:G:A	0	34078491	A	G
6	chr6:34078952:A:G	0	34078952	G	A
6	chr6:34079063:A:G	0	34079063	G	A
6	chr6:34079267:T:C	0	34079267	C	T
6	chr6:34079519:T:C	0	34079519	C	T
6	chr6:34079555:AG:A	0	34079555	A	AG
6	chr6:34079893:C:T	0	34079893	T	C
6	chr6:34080639:G:A	0	34080639	A	G
6	chr6:34081011:G:A	0	34081011	A	G
6	chr6:34081430:G:A	0	34081430	A	G
6	chr6:34081733:TGAATGTGAGACAAG:T	0	34081733	T	TGAATGTGAGACAAG
6	chr6:34083140:C:T	0	34083140	T	C
6	chr6:34083557:G:A	0	34083557	A	G
6	chr6:34083665:G:A	0	34083665	A	G
6	chr6:34084685:C:T	0	34084685	T	C
6	chr6:34085187:C:A	0	34085187	A	C
6	chr6:34085647:A:G	0	34085647	G	A
6	chr6:34085889:T:C	0	34085889	C	T
6	chr6:34085916:G:A	0	34085916	A	G
6	chr6:34087648:A:G	0	34087648	G	A
6	chr6:34088121:C:T	0	34088121	T	C
6	chr6:34088949:T:G	0	34088949	G	T
6	chr6:34091462:G:A	0	34091462	A	G
6	chr6:34092770:G:A	0	34092770	A	G
6	chr6:34093090:T:C	0	34093090	C	T
6	chr6:34093476:A:G	0	34093476	G	A
6	chr6:34095229:G:A	0	34095229	A	G
6	chr6:34095468:TC:T	0	34095468	T	TC
6	chr6:34095666:CCT:C	0	34095666	C	CCT
6	chr6:34097438:TGTGTGTGTGTGTGC:T	0	34097438	T	TGTGTGTGTGTGTGC
6	chr6:34098205:A:G	0	34098205	G	A
6	chr6:34099121:T:C	0	34099121	C	T
6	chr6:34099421:G:A	0	34099421	A	G
6	chr6:34099463:C:CA	0	34099463	CA	C
6	chr6:34100015:T:C	0	34100015	C	T
6	chr6:34100942:T:A	0	34100942	A	T
6	chr6:34101285:T:C	0	34101285	C	T
6	chr6:34102045:G:A	0	34102045	A	G
6	chr6:34102482:A:G	0	34102482	G	A
6	chr6:34102857:C:A	0	34102857	A	C
6	chr6:34104133:C:G	0	34104133	G	C
6	chr6:34104438:C:T	0	34104438	T	C
6	chr6:34104529:A:C	0	34104529	C	A
6	chr6:34104784:T:C	0	34104784	C	T
6	chr6:34104958:C:T	0	34104958	T	C
6	chr6:34104987:A:G	0	34104987	G	A
6	chr6:34105161:T:C	0	34105161	C	T
6	chr6:34105561:T:C	0	34105561	C	T
6	chr6:34105573:G:T	0	34105573	T	G
6	chr6:34105630:C:T	0	34105630	T	C
6	chr6:34105997:C:T	0	34105997	T	C
6	chr6:34106002:A:G	0	34106002	G	A
6	chr6:34106058:A:G	0	34106058	G	A
6	chr6:34106477:G:GT	0	34106477	GT	G
6	chr6:34107379:T:C	0	34107379	C	T
6	chr6:34107495:C:T	0	34107495	T	C
6	chr6:34107602:G:A	0	34107602	A	G
6	chr6:34107777:A:G	0	34107777	G	A
6	chr6:34108150:T:A	0	34108150	A	T
6	chr6:34108351:G:A	0	34108351	A	G
6	chr6:34108871:G:A	0	34108871	A	G
6	chr6:34109717:G:A	0	34109717	A	G
6	chr6:34110238:G:A	0	34110238	A	G
6	chr6:34110476:G:A	0	34110476	A	G
6	chr6:34110686:G:A	0	34110686	A	G
6	chr6:34111806:A:G	0	34111806	G	A
6	chr6:34112247:C:G	0	34112247	G	C
6	chr6:34113241:G:A	0	34113241	A	G
6	chr6:34113514:T:C	0	34113514	C	T
6	chr6:34114255:G:A	0	34114255	A	G
6	chr6:34114558:A:G	0	34114558	G	A
6	chr6:34115682:C:T	0	34115682	T	C
6	chr6:34116361:A:G	0	34116361	G	A
6	chr6:34117036:C:G	0	34117036	G	C
6	chr6:34117085:A:C	0	34117085	C	A
6	chr6:34117151:T:C	0	34117151	C	T
6	chr6:34117258:G:T	0	34117258	T	G
6	chr6:34117347:C:T	0	34117347	T	C
6	chr6:34117777:C:A	0	34117777	A	C
6	chr6:34117910:G:A	0	34117910	A	G
6	chr6:34118894:C:A	0	34118894	A	C
6	chr6:34119035:A:C	0	34119035	C	A
6	chr6:34119143:C:T	0	34119143	T	C
6	chr6:34119464:A:G	0	34119464	G	A
6	chr6:34119859:A:G	0	34119859	G	A
6	chr6:34119916:G:C	0	34119916	C	G
6	chr6:34120879:C:T	0	34120879	T	C
6	chr6:34121180:G:A	0	34121180	A	G
6	chr6:34121817:C:T	0	34121817	T	C
6	chr6:34122154:G:A	0	34122154	A	G
6	chr6:34122372:G:A	0	34122372	A	G
6	chr6:34122416:C:T	0	34122416	T	C
6	chr6:34122707:C:T	0	34122707	T	C
6	chr6:34122833:A:G	0	34122833	G	A
6	chr6:34122919:T:C	0	34122919	C	T
6	chr6:34122966:C:G	0	34122966	G	C
6	chr6:34122987:C:T	0	34122987	T	C
6	chr6:34123154:A:G	0	34123154	G	A
6	chr6:34123388:C:T	0	34123388	T	C
6	chr6:34123591:G:A	0	34123591	A	G
6	chr6:34123664:C:T	0	34123664	T	C
6	chr6:34123878:C:T	0	34123878	T	C
6	chr6:34123925:C:T	0	34123925	T	C
6	chr6:34124130:C:A	0	34124130	A	C
6	chr6:34124235:C:T	0	34124235	T	C
6	chr6:34124298:G:A	0	34124298	A	G
6	chr6:34124317:G:T	0	34124317	T	G
6	chr6:34124507:G:A	0	34124507	A	G
6	chr6:34126054:C:T	0	34126054	T	C
6	chr6:34126364:C:T	0	34126364	T	C
6	chr6:34127919:G:A	0	34127919	A	G
6	chr6:34128122:C:T	0	34128122	T	C
6	chr6:34128658:G:A	0	34128658	A	G
6	chr6:34128675:G:C	0	34128675	C	G
6	chr6:34128783:A:G	0	34128783	G	A
6	chr6:34128942:A:C	0	34128942	C	A
6	chr6:34129007:T:C	0	34129007	C	T
6	chr6:34129276:A:G	0	34129276	G	A
6	chr6:34129627:T:C	0	34129627	C	T
6	chr6:34129774:C:T	0	34129774	T	C
6	chr6:34130008:C:T	0	34130008	T	C
6	chr6:34130113:C:A	0	34130113	A	C
6	chr6:34131252:G:A	0	34131252	A	G
6	chr6:34131506:A:G	0	34131506	G	A
6	chr6:34131574:C:G	0	34131574	G	C
6	chr6:34132611:A:G	0	34132611	G	A
6	chr6:34133934:A:G	0	34133934	G	A
6	chr6:34133968:G:A	0	34133968	A	G
6	chr6:34134284:G:T	0	34134284	T	G
6	chr6:34134445:C:T	0	34134445	T	C
6	chr6:34134563:T:C	0	34134563	C	T
6	chr6:34134899:C:T	0	34134899	T	C
6	chr6:34134920:C:A	0	34134920	A	C
6	chr6:34135469:C:T	0	34135469	T	C
6	chr6:34135573:A:G	0	34135573	G	A
6	chr6:34135688:G:A	0	34135688	A	G
6	chr6:34135885:G:A	0	34135885	A	G
6	chr6:34136076:G:A	0	34136076	A	G
6	chr6:34137193:T:A	0	34137193	A	T
6	chr6:34137816:G:A	0	34137816	A	G
6	chr6:34138560:G:C	0	34138560	C	G
6	chr6:34138677:G:A	0	34138677	A	G
6	chr6:34138759:G:A	0	34138759	A	G
6	chr6:34138771:T:C	0	34138771	C	T
6	chr6:34138807:G:A	0	34138807	A	G
6	chr6:34138962:A:G	0	34138962	G	A
6	chr6:34139337:G:C	0	34139337	C	G
6	chr6:34140280:G:A	0	34140280	A	G
6	chr6:34140688:C:T	0	34140688	T	C
6	chr6:34140950:C:T	0	34140950	T	C
6	chr6:34141660:G:T	0	34141660	T	G
6	chr6:34142480:C:T	0	34142480	T	C
6	chr6:34142484:A:T	0	34142484	T	A
6	chr6:34143227:C:T	0	34143227	T	C
6	chr6:34143284:A:G	0	34143284	G	A
6	chr6:34143673:G:C	0	34143673	C	G
6	chr6:34144724:G:A	0	34144724	A	G
6	chr6:34144958:C:T	0	34144958	T	C
6	chr6:34144999:C:T	0	34144999	T	C
6	chr6:34145901:C:A	0	34145901	A	C
6	chr6:34146213:A:G	0	34146213	G	A
6	chr6:34148956:G:C	0	34148956	C	G
6	chr6:34149130:G:A	0	34149130	A	G
6	chr6:34149234:C:T	0	34149234	T	C
6	chr6:34149252:C:T	0	34149252	T	C
6	chr6:34149366:A:T	0	34149366	T	A
6	chr6:34149553:C:G	0	34149553	G	C
6	chr6:34149659:G:A	0	34149659	A	G
6	chr6:34150096:A:T	0	34150096	T	A
6	chr6:34150289:G:C	0	34150289	C	G
6	chr6:34150809:A:G	0	34150809	G	A
6	chr6:34150884:G:A	0	34150884	A	G
6	chr6:34151055:TAA:T	0	34151055	T	TAA
6	chr6:34151282:C:T	0	34151282	T	C
6	chr6:34151659:C:G	0	34151659	G	C
6	chr6:34152112:G:A	0	34152112	A	G
6	chr6:34152299:C:G	0	34152299	G	C
6	chr6:34153945:T:C	0	34153945	C	T
6	chr6:34154022:T:C	0	34154022	C	T
6	chr6:34154088:T:C	0	34154088	C	T
6	chr6:34154383:T:C	0	34154383	C	T
6	chr6:34154746:G:A	0	34154746	A	G
6	chr6:34155020:T:C	0	34155020	C	T
6	chr6:34155556:C:T	0	34155556	T	C
6	chr6:34155614:G:T	0	34155614	T	G
6	chr6:34155713:G:T	0	34155713	T	G
6	chr6:34156101:G:A	0	34156101	A	G
6	chr6:34156446:A:C	0	34156446	C	A
6	chr6:34156459:A:G	0	34156459	G	A
6	chr6:34156592:C:T	0	34156592	T	C
6	chr6:34156958:TCCTTC:T	0	34156958	T	TCCTTC
6	chr6:34157004:A:G	0	34157004	G	A
6	chr6:34157111:G:A	0	34157111	A	G
6	chr6:34157504:G:A	0	34157504	A	G
6	chr6:34157777:A:G	0	34157777	G	A
6	chr6:34158499:A:G	0	34158499	G	A
6	chr6:34158565:T:C	0	34158565	C	T
6	chr6:34159089:T:C	0	34159089	C	T
6	chr6:34159386:A:G	0	34159386	G	A
6	chr6:34159774:T:C	0	34159774	C	T
6	chr6:34159921:T:C	0	34159921	C	T
6	chr6:34160061:G:A	0	34160061	A	G
6	chr6:34160313:C:A	0	34160313	A	C
6	chr6:34160638:C:T	0	34160638	T	C
6	chr6:34160796:A:T	0	34160796	T	A
6	chr6:34161340:C:T	0	34161340	T	C
6	chr6:34161427:G:A	0	34161427	A	G
6	chr6:34161723:C:T	0	34161723	T	C
6	chr6:34161743:C:T	0	34161743	T	C
6	chr6:34161746:C:T	0	34161746	T	C
6	chr6:34161787:A:T	0	34161787	T	A
6	chr6:34161839:A:G	0	34161839	G	A
6	chr6:34162073:T:C	0	34162073	C	T
6	chr6:34162159:A:G	0	34162159	G	A
6	chr6:34162242:G:A	0	34162242	A	G
6	chr6:34162292:A:G	0	34162292	G	A
6	chr6:34162320:G:A	0	34162320	A	G
6	chr6:34162905:GC:G	0	34162905	G	GC
6	chr6:34162954:T:A	0	34162954	A	T
6	chr6:34162981:G:A	0	34162981	A	G
6	chr6:34163599:A:G	0	34163599	G	A
6	chr6:34163695:A:G	0	34163695	G	A
6	chr6:34163817:C:T	0	34163817	T	C
6	chr6:34163833:C:A	0	34163833	A	C
6	chr6:34164108:G:A	0	34164108	A	G
6	chr6:34164148:G:C	0	34164148	C	G
6	chr6:34164428:T:C	0	34164428	C	T
6	chr6:34164708:C:T	0	34164708	T	C
6	chr6:34165079:T:C	0	34165079	C	T
6	chr6:34165095:A:G	0	34165095	G	A
6	chr6:34165101:A:G	0	34165101	G	A
6	chr6:34165174:C:T	0	34165174	T	C
6	chr6:34165455:T:C	0	34165455	C	T
6	chr6:34165766:C:T	0	34165766	T	C
6	chr6:34166012:T:C	0	34166012	C	T
6	chr6:34166024:G:A	0	34166024	A	G
6	chr6:34166049:C:A	0	34166049	A	C
6	chr6:34166066:G:A	0	34166066	A	G
6	chr6:34166237:C:T	0	34166237	T	C
6	chr6:34166512:G:A	0	34166512	A	G
6	chr6:34166724:A:ATTTG	0	34166724	ATTTG	A
6	chr6:34166743:G:T	0	34166743	T	G
6	chr6:34166866:G:C	0	34166866	C	G
6	chr6:34166940:A:G	0	34166940	G	A
6	chr6:34166979:C:T	0	34166979	T	C
6	chr6:34167043:G:A	0	34167043	A	G
6	chr6:34167087:G:T	0	34167087	T	G
6	chr6:34167458:A:G	0	34167458	G	A
6	chr6:34167602:A:G	0	34167602	G	A
6	chr6:34167779:A:G	0	34167779	G	A
6	chr6:34167837:G:A	0	34167837	A	G
6	chr6:34167898:G:C	0	34167898	C	G
6	chr6:34167967:C:T	0	34167967	T	C
6	chr6:34168426:C:T	0	34168426	T	C
6	chr6:34168438:C:A	0	34168438	A	C
6	chr6:34168489:A:C	0	34168489	C	A
6	chr6:34168548:T:C	0	34168548	C	T
6	chr6:34168696:CT:C	0	34168696	C	CT
6	chr6:34169129:G:T	0	34169129	T	G
6	chr6:34169219:G:T	0	34169219	T	G
6	chr6:34169281:C:T	0	34169281	T	C
6	chr6:34169952:G:A	0	34169952	A	G
6	chr6:34169967:T:C	0	34169967	C	T
6	chr6:34170312:A:G	0	34170312	G	A
6	chr6:34170991:C:T	0	34170991	T	C
6	chr6:34171002:A:G	0	34171002	G	A
6	chr6:34171026:T:C	0	34171026	C	T
6	chr6:34171281:A:C	0	34171281	C	A
6	chr6:34171596:C:T	0	34171596	T	C
6	chr6:34172483:A:G	0	34172483	G	A
6	chr6:34172543:A:G	0	34172543	G	A
6	chr6:34173191:C:T	0	34173191	T	C
6	chr6:34174729:C:T	0	34174729	T	C
6	chr6:34174763:C:T	0	34174763	T	C
6	chr6:34174978:T:C	0	34174978	C	T
6	chr6:34175448:A:G	0	34175448	G	A
6	chr6:34175515:A:G	0	34175515	G	A
6	chr6:34176296:C:T	0	34176296	T	C
6	chr6:34177584:A:G	0	34177584	G	A
6	chr6:34178049:C:G	0	34178049	G	C
6	chr6:34178396:G:C	0	34178396	C	G
6	chr6:34179034:G:A	0	34179034	A	G
6	chr6:34179499:G:A	0	34179499	A	G
6	chr6:34180672:C:T	0	34180672	T	C
6	chr6:34181220:A:T	0	34181220	T	A
6	chr6:34181396:T:C	0	34181396	C	T
6	chr6:34181412:T:C	0	34181412	C	T
6	chr6:34181442:T:C	0	34181442	C	T
6	chr6:34181492:A:G	0	34181492	G	A
6	chr6:34182381:C:T	0	34182381	T	C
6	chr6:34182595:C:G	0	34182595	G	C
6	chr6:34183787:A:G	0	34183787	G	A
6	chr6:34184112:CT:C	0	34184112	C	CT
6	chr6:34184175:T:C	0	34184175	C	T
6	chr6:34185214:G:C	0	34185214	C	G
6	chr6:34185664:G:A	0	34185664	A	G
6	chr6:34185875:A:G	0	34185875	G	A
6	chr6:34186037:A:AT	0	34186037	AT	A
6	chr6:34186669:G:A	0	34186669	A	G
6	chr6:34187294:G:A	0	34187294	A	G
6	chr6:34187340:T:A	0	34187340	A	T
6	chr6:34188546:T:C	0	34188546	C	T
6	chr6:34188583:A:G	0	34188583	G	A
6	chr6:34188667:C:T	0	34188667	T	C
6	chr6:34189193:T:C	0	34189193	C	T
6	chr6:34189201:C:T	0	34189201	T	C
6	chr6:34190366:T:C	0	34190366	C	T
6	chr6:34190428:C:CA	0	34190428	CA	C
6	chr6:34190554:T:G	0	34190554	G	T
6	chr6:34190660:C:T	0	34190660	T	C
6	chr6:34190678:G:A	0	34190678	A	G
6	chr6:34191195:A:T	0	34191195	T	A
6	chr6:34191533:C:T	0	34191533	T	C
6	chr6:34191642:T:C	0	34191642	C	T
6	chr6:34193168:G:A	0	34193168	A	G
6	chr6:34193522:C:T	0	34193522	T	C
6	chr6:34193987:G:A	0	34193987	A	G
6	chr6:34194257:T:A	0	34194257	A	T
6	chr6:34195464:C:A	0	34195464	A	C
6	chr6:34196524:C:T	0	34196524	T	C
6	chr6:34197944:A:G	0	34197944	G	A
6	chr6:34201640:T:C	0	34201640	C	T
6	chr6:34201998:A:T	0	34201998	T	A
6	chr6:34202729:A:G	0	34202729	G	A
6	chr6:34203567:G:A	0	34203567	A	G
6	chr6:34203866:G:A	0	34203866	A	G
6	chr6:34204337:G:A	0	34204337	A	G
6	chr6:34204878:G:T	0	34204878	T	G
6	chr6:34205553:T:G	0	34205553	G	T
6	chr6:34206885:C:T	0	34206885	T	C
6	chr6:34207131:G:A	0	34207131	A	G
6	chr6:34210987:A:C	0	34210987	C	A
6	chr6:34211613:A:G	0	34211613	G	A
6	chr6:34213243:T:G	0	34213243	G	T
6	chr6:34214218:C:T	0	34214218	T	C
6	chr6:34215249:C:T	0	34215249	T	C
6	chr6:34217161:G:A	0	34217161	A	G
6	chr6:34217716:G:A	0	34217716	A	G
6	chr6:34217972:C:T	0	34217972	T	C
6	chr6:34217978:C:T	0	34217978	T	C
6	chr6:34220690:G:A	0	34220690	A	G
6	chr6:34221089:C:T	0	34221089	T	C
6	chr6:34221115:A:C	0	34221115	C	A
6	chr6:34221696:T:C	0	34221696	C	T
6	chr6:34222672:C:T	0	34222672	T	C
6	chr6:34225526:TTTTC:T	0	34225526	T	TTTTC
6	chr6:34228348:A:C	0	34228348	C	A
6	chr6:34229328:C:T	0	34229328	T	C
6	chr6:34229680:C:T	0	34229680	T	C
6	chr6:34234852:G:T	0	34234852	T	G
6	chr6:34234916:G:A	0	34234916	A	G
6	chr6:34237495:G:A	0	34237495	A	G
6	chr6:34238428:C:T	0	34238428	T	C
6	chr6:34241739:C:T	0	34241739	T	C
6	chr6:34246353:C:T	0	34246353	T	C
6	chr6:34246571:C:T	0	34246571	T	C
6	chr6:34249404:C:A	0	34249404	A	C
6	chr6:34250388:A:G	0	34250388	G	A
6	chr6:34253481:AAAAAAAAAAAAAAAG:A	0	34253481	A	AAAAAAAAAAAAAAAG
6	chr6:34253827:C:T	0	34253827	T	C
6	chr6:34255162:A:G	0	34255162	G	A
6	chr6:34255321:A:G	0	34255321	G	A
6	chr6:34255335:C:T	0	34255335	T	C
6	chr6:34255387:A:G	0	34255387	G	A
6	chr6:34255666:G:A	0	34255666	A	G
6	chr6:34255895:G:A	0	34255895	A	G
6	chr6:34257598:G:A	0	34257598	A	G
6	chr6:34257828:AT:A	0	34257828	A	AT
6	chr6:34258154:T:C	0	34258154	C	T
6	chr6:34259830:C:T	0	34259830	T	C
6	chr6:34259904:G:GA	0	34259904	GA	G
6	chr6:34260158:T:C	0	34260158	C	T
6	chr6:34260907:G:A	0	34260907	A	G
6	chr6:34260983:A:T	0	34260983	T	A
6	chr6:34263793:T:C	0	34263793	C	T
6	chr6:34264346:C:T	0	34264346	T	C
6	chr6:34264564:T:C	0	34264564	C	T
6	chr6:34264883:TCTC:T	0	34264883	T	TCTC
6	chr6:34267462:C:T	0	34267462	T	C
6	chr6:34267480:A:C	0	34267480	C	A
6	chr6:34267515:T:C	0	34267515	C	T
6	chr6:34267630:C:T	0	34267630	T	C
6	chr6:34268357:A:AAAAAAC	0	34268357	AAAAAAC	A
6	chr6:34268682:C:T	0	34268682	T	C
6	chr6:34268857:A:G	0	34268857	G	A
6	chr6:34269196:A:G	0	34269196	G	A
6	chr6:34269353:C:T	0	34269353	T	C
6	chr6:34269422:G:A	0	34269422	A	G
6	chr6:34269599:T:A	0	34269599	A	T
6	chr6:34270013:G:T	0	34270013	T	G
6	chr6:34270164:T:C	0	34270164	C	T
6	chr6:34270199:C:G	0	34270199	G	C
6	chr6:34270227:C:T	0	34270227	T	C
6	chr6:34270737:G:A	0	34270737	A	G
6	chr6:34271169:C:T	0	34271169	T	C
6	chr6:34271294:C:T	0	34271294	T	C
6	chr6:34271616:T:C	0	34271616	C	T
6	chr6:34271696:G:A	0	34271696	A	G
6	chr6:34271851:A:G	0	34271851	G	A
6	chr6:34273027:T:C	0	34273027	C	T
6	chr6:34273109:G:A	0	34273109	A	G
6	chr6:34274000:G:T	0	34274000	T	G
6	chr6:34275703:A:G	0	34275703	G	A
6	chr6:34275736:C:T	0	34275736	T	C
6	chr6:34276110:A:G	0	34276110	G	A
6	chr6:34276212:G:A	0	34276212	A	G
6	chr6:34277258:T:C	0	34277258	C	T
6	chr6:34278288:AG:A	0	34278288	A	AG
6	chr6:34279352:A:G	0	34279352	G	A
6	chr6:34279412:G:C	0	34279412	C	G
6	chr6:34281426:A:T	0	34281426	T	A
6	chr6:34281505:AACC:A	0	34281505	A	AACC
6	chr6:34282306:A:G	0	34282306	G	A
6	chr6:34282390:G:A	0	34282390	A	G
6	chr6:34282425:T:C	0	34282425	C	T
6	chr6:34283199:TTTC:T	0	34283199	T	TTTC
6	chr6:34283675:C:T	0	34283675	T	C
6	chr6:34284055:C:T	0	34284055	T	C
6	chr6:34284575:C:T	0	34284575	T	C
6	chr6:34286273:G:C	0	34286273	C	G
6	chr6:34286282:T:C	0	34286282	C	T
6	chr6:34286401:G:T	0	34286401	T	G
6	chr6:34286864:C:T	0	34286864	T	C
6	chr6:34287699:T:C	0	34287699	C	T
6	chr6:34287854:C:A	0	34287854	A	C
6	chr6:34287953:A:T	0	34287953	T	A
6	chr6:34289022:A:G	0	34289022	G	A
6	chr6:34289393:T:C	0	34289393	C	T
6	chr6:34289773:A:C	0	34289773	C	A
6	chr6:34290949:C:A	0	34290949	A	C
6	chr6:34291856:G:A	0	34291856	A	G
6	chr6:34292082:G:A	0	34292082	A	G
6	chr6:34292400:C:T	0	34292400	T	C
6	chr6:34292480:T:C	0	34292480	C	T
6	chr6:34294740:G:C	0	34294740	C	G
6	chr6:34294775:T:G	0	34294775	G	T
6	chr6:34294939:G:C	0	34294939	C	G
6	chr6:34295310:C:T	0	34295310	T	C
6	chr6:34295787:G:T	0	34295787	T	G
6	chr6:34295966:A:G	0	34295966	G	A
6	chr6:34296204:G:T	0	34296204	T	G
6	chr6:34297016:C:T	0	34297016	T	C
6	chr6:34297649:T:C	0	34297649	C	T
6	chr6:34298210:A:C	0	34298210	C	A
6	chr6:34299768:T:C	0	34299768	C	T
6	chr6:34299779:C:T	0	34299779	T	C
6	chr6:34299909:A:T	0	34299909	T	A
6	chr6:34299911:A:T	0	34299911	T	A
6	chr6:34300907:T:C	0	34300907	C	T
6	chr6:34301030:A:G	0	34301030	G	A
6	chr6:34301774:A:T	0	34301774	T	A
6	chr6:34301830:T:C	0	34301830	C	T
6	chr6:34302079:A:T	0	34302079	T	A
6	chr6:34302581:A:C	0	34302581	C	A
6	chr6:34302781:A:C	0	34302781	C	A
6	chr6:34302891:C:T	0	34302891	T	C
6	chr6:34304001:T:C	0	34304001	C	T
6	chr6:34305838:C:T	0	34305838	T	C
6	chr6:34306181:T:C	0	34306181	C	T
6	chr6:34306520:T:C	0	34306520	C	T
6	chr6:34307522:G:A	0	34307522	A	G
6	chr6:34307880:C:A	0	34307880	A	C
6	chr6:34308422:C:G	0	34308422	G	C
6	chr6:34309414:G:A	0	34309414	A	G
6	chr6:34309996:G:A	0	34309996	A	G
6	chr6:34310806:A:C	0	34310806	C	A
6	chr6:34311407:C:A	0	34311407	A	C
6	chr6:34311623:G:A	0	34311623	A	G
6	chr6:34311624:T:G	0	34311624	G	T
6	chr6:34311986:A:G	0	34311986	G	A
6	chr6:34312140:A:G	0	34312140	G	A
6	chr6:34312520:G:A	0	34312520	A	G
6	chr6:34313594:G:A	0	34313594	A	G
6	chr6:34314346:T:A	0	34314346	A	T
6	chr6:34315052:A:C	0	34315052	C	A
6	chr6:34315185:C:T	0	34315185	T	C
6	chr6:34315207:A:C	0	34315207	C	A
6	chr6:34315209:T:G	0	34315209	G	T
6	chr6:34315578:T:C	0	34315578	C	T
6	chr6:34315784:C:T	0	34315784	T	C
6	chr6:34317832:A:G	0	34317832	G	A
6	chr6:34318733:T:A	0	34318733	A	T
6	chr6:34319535:T:C	0	34319535	C	T
6	chr6:34320035:C:A	0	34320035	A	C
6	chr6:34320134:C:CT	0	34320134	CT	C
6	chr6:34322501:C:T	0	34322501	T	C
6	chr6:34323862:A:G	0	34323862	G	A
6	chr6:34323988:T:C	0	34323988	C	T
6	chr6:34324173:G:A	0	34324173	A	G
6	chr6:34324561:C:T	0	34324561	T	C
6	chr6:34324965:T:C	0	34324965	C	T
6	chr6:34325021:A:G	0	34325021	G	A
6	chr6:34325209:T:C	0	34325209	C	T
6	chr6:34325522:G:T	0	34325522	T	G
6	chr6:34325659:C:T	0	34325659	T	C
6	chr6:34325814:A:T	0	34325814	T	A
6	chr6:34325882:G:A	0	34325882	A	G
6	chr6:34326662:G:A	0	34326662	A	G
6	chr6:34326970:G:T	0	34326970	T	G
6	chr6:34328593:A:G	0	34328593	G	A
6	chr6:34328942:G:C	0	34328942	C	G
6	chr6:34329172:C:G	0	34329172	G	C
6	chr6:34329499:A:T	0	34329499	T	A
6	chr6:34331455:A:G	0	34331455	G	A
6	chr6:34333461:C:CAT	0	34333461	CAT	C
6	chr6:34333509:T:C	0	34333509	C	T
6	chr6:34333524:C:T	0	34333524	T	C
6	chr6:34334120:A:C	0	34334120	C	A
6	chr6:34334137:T:C	0	34334137	C	T
6	chr6:34334258:T:C	0	34334258	C	T
6	chr6:34335092:A:G	0	34335092	G	A
6	chr6:34335279:G:A	0	34335279	A	G
6	chr6:34335695:G:A	0	34335695	A	G
6	chr6:34335904:T:C	0	34335904	C	T
6	chr6:34336668:T:C	0	34336668	C	T
6	chr6:34337248:A:G	0	34337248	G	A
6	chr6:34338535:C:A	0	34338535	A	C
6	chr6:34342699:A:G	0	34342699	G	A
6	chr6:34343691:C:T	0	34343691	T	C
6	chr6:34345405:T:C	0	34345405	C	T
6	chr6:34345491:A:G	0	34345491	G	A
6	chr6:34347155:C:G	0	34347155	G	C
6	chr6:34347314:C:A	0	34347314	A	C
6	chr6:34348231:A:G	0	34348231	G	A
6	chr6:34348679:G:A	0	34348679	A	G
6	chr6:34349571:T:G	0	34349571	G	T
6	chr6:34349827:A:T	0	34349827	T	A
6	chr6:34352086:A:G	0	34352086	G	A
6	chr6:34353273:T:C	0	34353273	C	T
6	chr6:34353686:G:A	0	34353686	A	G
6	chr6:34354482:G:A	0	34354482	A	G
6	chr6:34355064:T:C	0	34355064	C	T
6	chr6:34359923:CTTG:C	0	34359923	C	CTTG
6	chr6:34360845:T:C	0	34360845	C	T
6	chr6:34360887:A:G	0	34360887	G	A
6	chr6:34363941:A:T	0	34363941	T	A
6	chr6:34363962:A:G	0	34363962	G	A
6	chr6:34364365:A:C	0	34364365	C	A
6	chr6:34364402:T:C	0	34364402	C	T
6	chr6:34364839:G:A	0	34364839	A	G
6	chr6:34365869:T:C	0	34365869	C	T
6	chr6:34366788:G:A	0	34366788	A	G
6	chr6:34366925:C:G	0	34366925	G	C
6	chr6:34367569:G:T	0	34367569	T	G
6	chr6:34369070:T:C	0	34369070	C	T
6	chr6:34370579:C:T	0	34370579	T	C
6	chr6:34371048:T:A	0	34371048	A	T
6	chr6:34371444:A:G	0	34371444	G	A
6	chr6:34372205:T:C	0	34372205	C	T
6	chr6:34373051:G:A	0	34373051	A	G
6	chr6:34375789:T:C	0	34375789	C	T
6	chr6:34376876:T:C	0	34376876	C	T
6	chr6:34382990:G:A	0	34382990	A	G
6	chr6:34390080:A:G	0	34390080	G	A
6	chr6:34394860:A:G	0	34394860	G	A
6	chr6:34395557:C:T	0	34395557	T	C
6	chr6:34396220:AAG:A	0	34396220	A	AAG
6	chr6:34400569:A:G	0	34400569	G	A
6	chr6:34402827:T:G	0	34402827	G	T
6	chr6:34405937:G:A	0	34405937	A	G
6	chr6:34406876:C:T	0	34406876	T	C
6	chr6:34407018:G:A	0	34407018	A	G
6	chr6:34407555:G:A	0	34407555	A	G
6	chr6:34409566:G:A	0	34409566	A	G
6	chr6:34415431:T:C	0	34415431	C	T
6	chr6:34416011:C:T	0	34416011	T	C
6	chr6:34419439:G:A	0	34419439	A	G
6	chr6:34420823:G:A	0	34420823	A	G
6	chr6:34421366:T:C	0	34421366	C	T
6	chr6:34421404:G:A	0	34421404	A	G
6	chr6:34421583:T:C	0	34421583	C	T
6	chr6:34426068:G:A	0	34426068	A	G
6	chr6:34427759:T:C	0	34427759	C	T
6	chr6:34429576:T:A	0	34429576	A	T
6	chr6:34430071:C:T	0	34430071	T	C
6	chr6:34430143:G:A	0	34430143	A	G
6	chr6:34430581:A:T	0	34430581	T	A
6	chr6:34431102:C:T	0	34431102	T	C
6	chr6:34433504:C:T	0	34433504	T	C
6	chr6:34433553:G:T	0	34433553	T	G
6	chr6:34433601:A:G	0	34433601	G	A
6	chr6:34436506:C:T	0	34436506	T	C
6	chr6:34436859:C:T	0	34436859	T	C
6	chr6:34437208:C:T	0	34437208	T	C
6	chr6:34437269:C:T	0	34437269	T	C
6	chr6:34437978:C:T	0	34437978	T	C
6	chr6:34438809:A:C	0	34438809	C	A
6	chr6:34439093:C:T	0	34439093	T	C
6	chr6:34439103:G:A	0	34439103	A	G
6	chr6:34439278:G:A	0	34439278	A	G
6	chr6:34440468:C:T	0	34440468	T	C
6	chr6:34441340:C:G	0	34441340	G	C
6	chr6:34441689:C:A	0	34441689	A	C
6	chr6:34441956:T:C	0	34441956	C	T
6	chr6:34443440:A:G	0	34443440	G	A
6	chr6:34443606:G:A	0	34443606	A	G
6	chr6:34445227:A:G	0	34445227	G	A
6	chr6:34445431:G:A	0	34445431	A	G
6	chr6:34445760:T:C	0	34445760	C	T
6	chr6:34446177:A:G	0	34446177	G	A
6	chr6:34446883:A:C	0	34446883	C	A
6	chr6:34447171:C:T	0	34447171	T	C
6	chr6:34447662:C:G	0	34447662	G	C
6	chr6:34448611:T:G	0	34448611	G	T
6	chr6:34448727:G:A	0	34448727	A	G
6	chr6:34449116:T:C	0	34449116	C	T
6	chr6:34449130:A:G	0	34449130	G	A
6	chr6:34449664:G:A	0	34449664	A	G
6	chr6:34450141:G:A	0	34450141	A	G
6	chr6:34450507:G:A	0	34450507	A	G
6	chr6:34450578:C:T	0	34450578	T	C
6	chr6:34451193:A:G	0	34451193	G	A
6	chr6:34451814:A:T	0	34451814	T	A
6	chr6:34451991:C:A	0	34451991	A	C
6	chr6:34452207:T:C	0	34452207	C	T
6	chr6:34452208:A:G	0	34452208	G	A
6	chr6:34452373:C:T	0	34452373	T	C
6	chr6:34452710:A:G	0	34452710	G	A
6	chr6:34452777:G:A	0	34452777	A	G
6	chr6:34452875:G:A	0	34452875	A	G
6	chr6:34453258:T:A	0	34453258	A	T
6	chr6:34453549:G:A	0	34453549	A	G
6	chr6:34454043:TCTAA:T	0	34454043	T	TCTAA
6	chr6:34454318:G:T	0	34454318	T	G
6	chr6:34454447:T:C	0	34454447	C	T
6	chr6:34454577:G:A	0	34454577	A	G
6	chr6:34458108:C:T	0	34458108	T	C
6	chr6:34458167:G:T	0	34458167	T	G
6	chr6:34458309:C:T	0	34458309	T	C
6	chr6:34458310:G:A	0	34458310	A	G
6	chr6:34459107:A:G	0	34459107	G	A
6	chr6:34459570:T:C	0	34459570	C	T
6	chr6:34460906:TTGTCAAGGTGAGA:T	0	34460906	T	TTGTCAAGGTGAGA
6	chr6:34462849:G:A	0	34462849	A	G
6	chr6:34464957:C:T	0	34464957	T	C
6	chr6:34465106:C:T	0	34465106	T	C
6	chr6:34465733:G:T	0	34465733	T	G
6	chr6:34466678:G:A	0	34466678	A	G
6	chr6:34466893:C:T	0	34466893	T	C
6	chr6:34466938:A:C	0	34466938	C	A
6	chr6:34467254:A:G	0	34467254	G	A
6	chr6:34467385:A:T	0	34467385	T	A
6	chr6:34467403:C:A	0	34467403	A	C
6	chr6:34467412:T:C	0	34467412	C	T
6	chr6:34467418:G:A	0	34467418	A	G
6	chr6:34468418:A:T	0	34468418	T	A
6	chr6:34469193:G:A	0	34469193	A	G
6	chr6:34469604:C:T	0	34469604	T	C
6	chr6:34470440:A:G	0	34470440	G	A
6	chr6:34470787:A:G	0	34470787	G	A
6	chr6:34471792:A:T	0	34471792	T	A
6	chr6:34471972:G:A	0	34471972	A	G
6	chr6:34472404:AG:A	0	34472404	A	AG
6	chr6:34473954:C:T	0	34473954	T	C
6	chr6:34474592:C:A	0	34474592	A	C
6	chr6:34475746:T:C	0	34475746	C	T
6	chr6:34476145:C:T	0	34476145	T	C
6	chr6:34476323:C:T	0	34476323	T	C
6	chr6:34476759:T:C	0	34476759	C	T
6	chr6:34477105:G:T	0	34477105	T	G
6	chr6:34480168:C:T	0	34480168	T	C
6	chr6:34480538:T:C	0	34480538	C	T
6	chr6:34481477:T:C	0	34481477	C	T
6	chr6:34482189:C:T	0	34482189	T	C
6	chr6:34483068:G:A	0	34483068	A	G
6	chr6:34485849:A:G	0	34485849	G	A
6	chr6:34486058:T:C	0	34486058	C	T
6	chr6:34486437:G:C	0	34486437	C	G
6	chr6:34486713:C:T	0	34486713	T	C
6	chr6:34487265:A:G	0	34487265	G	A
6	chr6:34487320:G:C	0	34487320	C	G
6	chr6:34487397:T:C	0	34487397	C	T
6	chr6:34487732:T:C	0	34487732	C	T
6	chr6:34488855:C:T	0	34488855	T	C
6	chr6:34489751:C:T	0	34489751	T	C
6	chr6:34492639:C:T	0	34492639	T	C
6	chr6:34493381:C:T	0	34493381	T	C
6	chr6:34493564:C:T	0	34493564	T	C
6	chr6:34493756:CAG:C	0	34493756	C	CAG
6	chr6:34494488:G:T	0	34494488	T	G
6	chr6:34495167:C:T	0	34495167	T	C
6	chr6:34496733:C:T	0	34496733	T	C
6	chr6:34497104:G:A	0	34497104	A	G
6	chr6:34497438:G:A	0	34497438	A	G
6	chr6:34498350:G:A	0	34498350	A	G
6	chr6:34498515:C:T	0	34498515	T	C
6	chr6:34498695:C:T	0	34498695	T	C
6	chr6:34498721:G:A	0	34498721	A	G
6	chr6:34498764:C:T	0	34498764	T	C
6	chr6:34498910:C:T	0	34498910	T	C
6	chr6:34500042:T:C	0	34500042	C	T
6	chr6:34500556:C:T	0	34500556	T	C
6	chr6:34500990:A:G	0	34500990	G	A
6	chr6:34501486:C:T	0	34501486	T	C
6	chr6:34502619:T:C	0	34502619	C	T
6	chr6:34503069:A:G	0	34503069	G	A
6	chr6:34503548:C:T	0	34503548	T	C
6	chr6:34504230:C:A	0	34504230	A	C
6	chr6:34504358:C:A	0	34504358	A	C
6	chr6:34504426:G:T	0	34504426	T	G
6	chr6:34506786:G:T	0	34506786	T	G
6	chr6:34506852:C:T	0	34506852	T	C
6	chr6:34506862:G:T	0	34506862	T	G
6	chr6:34507162:C:T	0	34507162	T	C
6	chr6:34507341:G:C	0	34507341	C	G
6	chr6:34508045:A:G	0	34508045	G	A
6	chr6:34508721:A:G	0	34508721	G	A
6	chr6:34508867:T:G	0	34508867	G	T
6	chr6:34510016:G:A	0	34510016	A	G
6	chr6:34510426:A:G	0	34510426	G	A
6	chr6:34511935:G:A	0	34511935	A	G
6	chr6:34512128:G:T	0	34512128	T	G
6	chr6:34512696:C:A	0	34512696	A	C
6	chr6:34512860:C:T	0	34512860	T	C
6	chr6:34513315:G:A	0	34513315	A	G
6	chr6:34513363:T:G	0	34513363	G	T
6	chr6:34514490:C:A	0	34514490	A	C
6	chr6:34514721:A:G	0	34514721	G	A
6	chr6:34515972:C:T	0	34515972	T	C
6	chr6:34516041:T:C	0	34516041	C	T
6	chr6:34516523:A:G	0	34516523	G	A
6	chr6:34517250:T:C	0	34517250	C	T
6	chr6:34518362:C:A	0	34518362	A	C
6	chr6:34520374:T:G	0	34520374	G	T
6	chr6:34521070:C:T	0	34521070	T	C
6	chr6:34521487:G:A	0	34521487	A	G
6	chr6:34521739:G:A	0	34521739	A	G
6	chr6:34522232:C:T	0	34522232	T	C
6	chr6:34522346:T:C	0	34522346	C	T
6	chr6:34522480:G:A	0	34522480	A	G
6	chr6:34522532:A:G	0	34522532	G	A
6	chr6:34522549:A:G	0	34522549	G	A
6	chr6:34523611:A:G	0	34523611	G	A
6	chr6:34523741:T:G	0	34523741	G	T
6	chr6:34523971:T:A	0	34523971	A	T
6	chr6:34524111:G:A	0	34524111	A	G
6	chr6:34524230:C:T	0	34524230	T	C
6	chr6:34524238:T:C	0	34524238	C	T
6	chr6:34524456:A:G	0	34524456	G	A
6	chr6:34524789:T:C	0	34524789	C	T
6	chr6:34525002:T:TG	0	34525002	TG	T
6	chr6:34525235:T:C	0	34525235	C	T
6	chr6:34525679:A:C	0	34525679	C	A
6	chr6:34526682:T:C	0	34526682	C	T
6	chr6:34527273:C:T	0	34527273	T	C
6	chr6:34527301:G:A	0	34527301	A	G
6	chr6:34527671:T:C	0	34527671	C	T
6	chr6:34528237:T:C	0	34528237	C	T
6	chr6:34528397:T:C	0	34528397	C	T
6	chr6:34529302:G:C	0	34529302	C	G
6	chr6:34529328:T:TTAATGGGTGACCATG	0	34529328	TTAATGGGTGACCATG	T
6	chr6:34530190:G:A	0	34530190	A	G
6	chr6:34530551:C:T	0	34530551	T	C
6	chr6:34531146:C:T	0	34531146	T	C
6	chr6:34532279:C:T	0	34532279	T	C
6	chr6:34532996:C:T	0	34532996	T	C
6	chr6:34533277:C:T	0	34533277	T	C
6	chr6:34534245:A:G	0	34534245	G	A
6	chr6:34535561:A:G	0	34535561	G	A
6	chr6:34535662:T:C	0	34535662	C	T
6	chr6:34535669:T:C	0	34535669	C	T
6	chr6:34535740:A:C	0	34535740	C	A
6	chr6:34535867:T:G	0	34535867	G	T
6	chr6:34535900:T:C	0	34535900	C	T
6	chr6:34535962:T:C	0	34535962	C	T
6	chr6:34536265:T:G	0	34536265	G	T
6	chr6:34536990:G:C	0	34536990	C	G
6	chr6:34538620:T:C	0	34538620	C	T
6	chr6:34539071:C:T	0	34539071	T	C
6	chr6:34539534:A:G	0	34539534	G	A
6	chr6:34540291:C:A	0	34540291	A	C
6	chr6:34541624:C:T	0	34541624	T	C
6	chr6:34541670:G:A	0	34541670	A	G
6	chr6:34541776:C:T	0	34541776	T	C
6	chr6:34541866:TC:T	0	34541866	T	TC
6	chr6:34541932:A:G	0	34541932	G	A
6	chr6:34543052:T:C	0	34543052	C	T
6	chr6:34543061:G:A	0	34543061	A	G
6	chr6:34543213:AAAAAAAAG:A	0	34543213	A	AAAAAAAAG
6	chr6:34543330:C:T	0	34543330	T	C
6	chr6:34544287:C:T	0	34544287	T	C
6	chr6:34544477:G:A	0	34544477	A	G
6	chr6:34545489:C:A	0	34545489	A	C
6	chr6:34547757:G:A	0	34547757	A	G
6	chr6:34548515:G:A	0	34548515	A	G
6	chr6:34549292:A:T	0	34549292	T	A
6	chr6:34549452:G:A	0	34549452	A	G
6	chr6:34549651:C:T	0	34549651	T	C
6	chr6:34549985:A:G	0	34549985	G	A
6	chr6:34550494:G:A	0	34550494	A	G
6	chr6:34551403:A:G	0	34551403	G	A
6	chr6:34551594:C:T	0	34551594	T	C
6	chr6:34552490:G:A	0	34552490	A	G
6	chr6:34553654:G:A	0	34553654	A	G
6	chr6:34554192:G:A	0	34554192	A	G
6	chr6:34554995:C:T	0	34554995	T	C
6	chr6:34555120:C:G	0	34555120	G	C
6	chr6:34555203:TCCCA:T	0	34555203	T	TCCCA
6	chr6:34555632:G:A	0	34555632	A	G
6	chr6:34556277:A:G	0	34556277	G	A
6	chr6:34556921:C:T	0	34556921	T	C
6	chr6:34556989:C:T	0	34556989	T	C
6	chr6:34557001:G:A	0	34557001	A	G
6	chr6:34557052:T:A	0	34557052	A	T
6	chr6:34557596:C:T	0	34557596	T	C
6	chr6:34558549:C:T	0	34558549	T	C
6	chr6:34558578:A:G	0	34558578	G	A
6	chr6:34559242:G:A	0	34559242	A	G
6	chr6:34559403:T:C	0	34559403	C	T
6	chr6:34559485:A:G	0	34559485	G	A
6	chr6:34559638:G:A	0	34559638	A	G
6	chr6:34559831:G:C	0	34559831	C	G
6	chr6:34560091:T:C	0	34560091	C	T
6	chr6:34560360:G:A	0	34560360	A	G
6	chr6:34560740:C:T	0	34560740	T	C
6	chr6:34561071:C:T	0	34561071	T	C
6	chr6:34561178:T:C	0	34561178	C	T
6	chr6:34561865:A:T	0	34561865	T	A
6	chr6:34562388:C:T	0	34562388	T	C
6	chr6:34562656:A:G	0	34562656	G	A
6	chr6:34563139:G:C	0	34563139	C	G
6	chr6:34563373:C:T	0	34563373	T	C
6	chr6:34563523:T:C	0	34563523	C	T
6	chr6:34563724:T:C	0	34563724	C	T
6	chr6:34563846:G:T	0	34563846	T	G
6	chr6:34565033:G:C	0	34565033	C	G
6	chr6:34565059:G:A	0	34565059	A	G
6	chr6:34565848:G:A	0	34565848	A	G
6	chr6:34565977:C:T	0	34565977	T	C
6	chr6:34566907:G:A	0	34566907	A	G
6	chr6:34567512:T:C	0	34567512	C	T
6	chr6:34567941:C:T	0	34567941	T	C
6	chr6:34567953:G:A	0	34567953	A	G
6	chr6:34568209:C:T	0	34568209	T	C
6	chr6:34568875:G:A	0	34568875	A	G
6	chr6:34570565:A:T	0	34570565	T	A
6	chr6:34570640:C:T	0	34570640	T	C
6	chr6:34570767:C:T	0	34570767	T	C
6	chr6:34570777:T:G	0	34570777	G	T
6	chr6:34571827:G:A	0	34571827	A	G
6	chr6:34572245:C:T	0	34572245	T	C
6	chr6:34573841:C:T	0	34573841	T	C
6	chr6:34574271:G:A	0	34574271	A	G
6	chr6:34574885:T:C	0	34574885	C	T
6	chr6:34575889:C:T	0	34575889	T	C
6	chr6:34576677:G:A	0	34576677	A	G
6	chr6:34577254:T:TC	0	34577254	TC	T
6	chr6:34577930:G:A	0	34577930	A	G
6	chr6:34578684:A:G	0	34578684	G	A
6	chr6:34578999:CCTT:C	0	34578999	C	CCTT
6	chr6:34579608:C:T	0	34579608	T	C
6	chr6:34580341:T:C	0	34580341	C	T
6	chr6:34580429:T:A	0	34580429	A	T
6	chr6:34580519:C:T	0	34580519	T	C
6	chr6:34581481:C:T	0	34581481	T	C
6	chr6:34581922:A:G	0	34581922	G	A
6	chr6:34582033:T:C	0	34582033	C	T
6	chr6:34582880:A:C	0	34582880	C	A
6	chr6:34583039:G:C	0	34583039	C	G
6	chr6:34583309:C:T	0	34583309	T	C
6	chr6:34584074:T:C	0	34584074	C	T
6	chr6:34584135:C:T	0	34584135	T	C
6	chr6:34584333:A:G	0	34584333	G	A
6	chr6:34584959:G:A	0	34584959	A	G
6	chr6:34585020:G:A	0	34585020	A	G
6	chr6:34585271:A:G	0	34585271	G	A
6	chr6:34585432:C:T	0	34585432	T	C
6	chr6:34587889:A:AC	0	34587889	AC	A
6	chr6:34587932:G:A	0	34587932	A	G
6	chr6:34589013:C:T	0	34589013	T	C
6	chr6:34591986:C:T	0	34591986	T	C
6	chr6:34593098:G:A	0	34593098	A	G
6	chr6:34593808:A:G	0	34593808	G	A
6	chr6:34593810:A:T	0	34593810	T	A
6	chr6:34594419:A:G	0	34594419	G	A
6	chr6:34594676:C:T	0	34594676	T	C
6	chr6:34594900:T:G	0	34594900	G	T
6	chr6:34595283:A:G	0	34595283	G	A
6	chr6:34596110:G:C	0	34596110	C	G
6	chr6:34599198:T:C	0	34599198	C	T
6	chr6:34599754:C:T	0	34599754	T	C
6	chr6:34599917:T:C	0	34599917	C	T
6	chr6:34601476:TA:T	0	34601476	T	TA
6	chr6:34601943:C:T	0	34601943	T	C
6	chr6:34602037:T:C	0	34602037	C	T
6	chr6:34602293:C:T	0	34602293	T	C
6	chr6:34602317:C:T	0	34602317	T	C
6	chr6:34603418:G:A	0	34603418	A	G
6	chr6:34605354:G:A	0	34605354	A	G
6	chr6:34605436:C:T	0	34605436	T	C
6	chr6:34608460:G:A	0	34608460	A	G
6	chr6:34608656:G:A	0	34608656	A	G
6	chr6:34609999:T:A	0	34609999	A	T
6	chr6:34610648:G:C	0	34610648	C	G
6	chr6:34611654:C:T	0	34611654	T	C
6	chr6:34611874:A:G	0	34611874	G	A
6	chr6:34612444:C:T	0	34612444	T	C
6	chr6:34612967:C:T	0	34612967	T	C
6	chr6:34612974:C:T	0	34612974	T	C
6	chr6:34613182:C:G	0	34613182	G	C
6	chr6:34613278:G:A	0	34613278	A	G
6	chr6:34613608:C:T	0	34613608	T	C
6	chr6:34613859:T:G	0	34613859	G	T
6	chr6:34614160:C:T	0	34614160	T	C
6	chr6:34614502:T:TA	0	34614502	TA	T
6	chr6:34615329:C:T	0	34615329	T	C
6	chr6:34617567:C:T	0	34617567	T	C
6	chr6:34618154:A:G	0	34618154	G	A
6	chr6:34618986:C:T	0	34618986	T	C
6	chr6:34620190:G:A	0	34620190	A	G
6	chr6:34620894:G:A	0	34620894	A	G
6	chr6:34621115:C:T	0	34621115	T	C
6	chr6:34622521:C:CTTA	0	34622521	CTTA	C
6	chr6:34622741:C:T	0	34622741	T	C
6	chr6:34623543:G:C	0	34623543	C	G
6	chr6:34624002:T:C	0	34624002	C	T
6	chr6:34624954:G:A	0	34624954	A	G
6	chr6:34626477:G:A	0	34626477	A	G
6	chr6:34626663:G:A	0	34626663	A	G
6	chr6:34627097:C:A	0	34627097	A	C
6	chr6:34627575:G:C	0	34627575	C	G
6	chr6:34627766:T:C	0	34627766	C	T
6	chr6:34627859:A:G	0	34627859	G	A
6	chr6:34628115:G:A	0	34628115	A	G
6	chr6:34629736:T:C	0	34629736	C	T
6	chr6:34630624:C:T	0	34630624	T	C
6	chr6:34631515:C:G	0	34631515	G	C
6	chr6:34631928:T:C	0	34631928	C	T
6	chr6:34631961:T:TG	0	34631961	TG	T
6	chr6:34632302:G:A	0	34632302	A	G
6	chr6:34633254:AAC:A	0	34633254	A	AAC
6	chr6:34634731:A:T	0	34634731	T	A
6	chr6:34634908:T:C	0	34634908	C	T
6	chr6:34635384:G:A	0	34635384	A	G
6	chr6:34635795:A:G	0	34635795	G	A
6	chr6:34635854:T:G	0	34635854	G	T
6	chr6:34635869:G:A	0	34635869	A	G
6	chr6:34636558:C:A	0	34636558	A	C
6	chr6:34637368:G:A	0	34637368	A	G
6	chr6:34637379:T:C	0	34637379	C	T
6	chr6:34638599:G:A	0	34638599	A	G
6	chr6:34638609:T:C	0	34638609	C	T
6	chr6:34640359:C:G	0	34640359	G	C
6	chr6:34640567:G:A	0	34640567	A	G
6	chr6:34640703:C:T	0	34640703	T	C
6	chr6:34640808:C:T	0	34640808	T	C
6	chr6:34640863:G:A	0	34640863	A	G
6	chr6:34641685:C:T	0	34641685	T	C
6	chr6:34642807:G:A	0	34642807	A	G
6	chr6:34643192:G:A	0	34643192	A	G
6	chr6:34643223:C:T	0	34643223	T	C
6	chr6:34643408:C:T	0	34643408	T	C
6	chr6:34645853:C:T	0	34645853	T	C
6	chr6:34647045:G:GACA	0	34647045	GACA	G
6	chr6:34647666:A:G	0	34647666	G	A
6	chr6:34648545:G:C	0	34648545	C	G
6	chr6:34648877:T:A	0	34648877	A	T
6	chr6:34650092:TA:T	0	34650092	T	TA
6	chr6:34650579:T:C	0	34650579	C	T
6	chr6:34650739:T:C	0	34650739	C	T
6	chr6:34651116:G:A	0	34651116	A	G
6	chr6:34651181:C:G	0	34651181	G	C
6	chr6:34651615:C:A	0	34651615	A	C
6	chr6:34652376:T:A	0	34652376	A	T
6	chr6:34652752:A:G	0	34652752	G	A
6	chr6:34653392:G:A	0	34653392	A	G
6	chr6:34653394:T:C	0	34653394	C	T
6	chr6:34653537:T:C	0	34653537	C	T
6	chr6:34653581:T:C	0	34653581	C	T
6	chr6:34653693:A:G	0	34653693	G	A
6	chr6:34653807:T:C	0	34653807	C	T
6	chr6:34654784:AG:A	0	34654784	A	AG
6	chr6:34654899:A:G	0	34654899	G	A
6	chr6:34655214:C:T	0	34655214	T	C
6	chr6:34655612:T:C	0	34655612	C	T
6	chr6:34656040:C:T	0	34656040	T	C
6	chr6:34656128:C:T	0	34656128	T	C
6	chr6:34656751:A:G	0	34656751	G	A
6	chr6:34657057:T:G	0	34657057	G	T
6	chr6:34657434:C:T	0	34657434	T	C
6	chr6:34659912:C:T	0	34659912	T	C
6	chr6:34660558:T:C	0	34660558	C	T
6	chr6:34661708:A:T	0	34661708	T	A
6	chr6:34662468:G:A	0	34662468	A	G
6	chr6:34662909:A:C	0	34662909	C	A
6	chr6:34663402:G:A	0	34663402	A	G
6	chr6:34663844:T:A	0	34663844	A	T
6	chr6:34664614:A:G	0	34664614	G	A
6	chr6:34666085:C:T	0	34666085	T	C
6	chr6:34666234:G:C	0	34666234	C	G
6	chr6:34666576:G:A	0	34666576	A	G
6	chr6:34666717:CAT:C	0	34666717	C	CAT
6	chr6:34667176:A:G	0	34667176	G	A
6	chr6:34668032:A:C	0	34668032	C	A
6	chr6:34669536:A:G	0	34669536	G	A
6	chr6:34670166:G:A	0	34670166	A	G
6	chr6:34670836:C:A	0	34670836	A	C
6	chr6:34671328:G:A	0	34671328	A	G
6	chr6:34672616:A:T	0	34672616	T	A
6	chr6:34673447:C:A	0	34673447	A	C
6	chr6:34675402:A:G	0	34675402	G	A
6	chr6:34675975:T:C	0	34675975	C	T
6	chr6:34676304:C:A	0	34676304	A	C
6	chr6:34676767:CAAAAT:C	0	34676767	C	CAAAAT
6	chr6:34676972:T:C	0	34676972	C	T
6	chr6:34677086:T:C	0	34677086	C	T
6	chr6:34677249:A:G	0	34677249	G	A
6	chr6:34677489:A:G	0	34677489	G	A
6	chr6:34677545:G:T	0	34677545	T	G
6	chr6:34677998:T:G	0	34677998	G	T
6	chr6:34678385:T:C	0	34678385	C	T
6	chr6:34679140:A:G	0	34679140	G	A
6	chr6:34679464:A:G	0	34679464	G	A
6	chr6:34680201:G:A	0	34680201	A	G
6	chr6:34680984:G:C	0	34680984	C	G
6	chr6:34681799:C:G	0	34681799	G	C
6	chr6:34682116:G:A	0	34682116	A	G
6	chr6:34683201:T:C	0	34683201	C	T
6	chr6:34683207:T:C	0	34683207	C	T
6	chr6:34683783:C:T	0	34683783	T	C
6	chr6:34685491:T:C	0	34685491	C	T
6	chr6:34685862:A:G	0	34685862	G	A
6	chr6:34686277:G:A	0	34686277	A	G
6	chr6:34687223:C:T	0	34687223	T	C
6	chr6:34687786:G:A	0	34687786	A	G
6	chr6:34688945:A:G	0	34688945	G	A
6	chr6:34690226:T:C	0	34690226	C	T
6	chr6:34690303:A:C	0	34690303	C	A
6	chr6:34691277:T:C	0	34691277	C	T
6	chr6:34691457:A:G	0	34691457	G	A
6	chr6:34691625:G:A	0	34691625	A	G
6	chr6:34692161:G:A	0	34692161	A	G
6	chr6:34692547:C:T	0	34692547	T	C
6	chr6:34692775:A:G	0	34692775	G	A
6	chr6:34693158:C:G	0	34693158	G	C
6	chr6:34694714:C:T	0	34694714	T	C
6	chr6:34695388:G:C	0	34695388	C	G
6	chr6:34695710:A:T	0	34695710	T	A
6	chr6:34695821:C:T	0	34695821	T	C
6	chr6:34697665:G:A	0	34697665	A	G
6	chr6:34699058:A:T	0	34699058	T	A
6	chr6:34699298:G:A	0	34699298	A	G
6	chr6:34699627:G:A	0	34699627	A	G
6	chr6:34700665:A:G	0	34700665	G	A
6	chr6:34700858:C:T	0	34700858	T	C
6	chr6:34700897:T:C	0	34700897	C	T
6	chr6:34700917:C:T	0	34700917	T	C
6	chr6:34701607:G:A	0	34701607	A	G
6	chr6:34702100:TGCCTGTAATCCCA:T	0	34702100	T	TGCCTGTAATCCCA
6	chr6:34702618:C:T	0	34702618	T	C
6	chr6:34702807:C:T	0	34702807	T	C
6	chr6:34703009:G:T	0	34703009	T	G
6	chr6:34703198:G:A	0	34703198	A	G
6	chr6:34703202:G:A	0	34703202	A	G
6	chr6:34703421:T:C	0	34703421	C	T
6	chr6:34703842:C:T	0	34703842	T	C
6	chr6:34704865:A:G	0	34704865	G	A
6	chr6:34705372:C:T	0	34705372	T	C
6	chr6:34705719:G:A	0	34705719	A	G
6	chr6:34705901:G:A	0	34705901	A	G
6	chr6:34709049:C:T	0	34709049	T	C
6	chr6:34709268:T:C	0	34709268	C	T
6	chr6:34709326:G:A	0	34709326	A	G
6	chr6:34709794:G:C	0	34709794	C	G
6	chr6:34712158:A:G	0	34712158	G	A
6	chr6:34712698:A:G	0	34712698	G	A
6	chr6:34712793:T:C	0	34712793	C	T
6	chr6:34713314:T:C	0	34713314	C	T
6	chr6:34713411:G:A	0	34713411	A	G
6	chr6:34714034:T:C	0	34714034	C	T
6	chr6:34715858:G:A	0	34715858	A	G
6	chr6:34716216:A:G	0	34716216	G	A
6	chr6:34716607:G:A	0	34716607	A	G
6	chr6:34720077:G:A	0	34720077	A	G
6	chr6:34721169:T:C	0	34721169	C	T
6	chr6:34721635:G:A	0	34721635	A	G
6	chr6:34721763:T:C	0	34721763	C	T
6	chr6:34722162:T:G	0	34722162	G	T
6	chr6:34722238:C:T	0	34722238	T	C
6	chr6:34722933:A:G	0	34722933	G	A
6	chr6:34723947:C:T	0	34723947	T	C
6	chr6:34724808:A:G	0	34724808	G	A
6	chr6:34724958:T:C	0	34724958	C	T
6	chr6:34725316:T:C	0	34725316	C	T
6	chr6:34725334:A:G	0	34725334	G	A
6	chr6:34725451:G:A	0	34725451	A	G
6	chr6:34726140:G:A	0	34726140	A	G
6	chr6:34726183:C:G	0	34726183	G	C
6	chr6:34726225:G:C	0	34726225	C	G
6	chr6:34727002:C:T	0	34727002	T	C
6	chr6:34727304:C:T	0	34727304	T	C
6	chr6:34727444:G:A	0	34727444	A	G
6	chr6:34727716:T:C	0	34727716	C	T
6	chr6:34727728:C:T	0	34727728	T	C
6	chr6:34728834:A:T	0	34728834	T	A
6	chr6:34728923:T:G	0	34728923	G	T
6	chr6:34729015:T:C	0	34729015	C	T
6	chr6:34729016:G:A	0	34729016	A	G
6	chr6:34729341:T:A	0	34729341	A	T
6	chr6:34729376:T:C	0	34729376	C	T
6	chr6:34730369:A:T	0	34730369	T	A
6	chr6:34730524:G:C	0	34730524	C	G
6	chr6:34730781:C:A	0	34730781	A	C
6	chr6:34731332:C:T	0	34731332	T	C
6	chr6:34731564:A:G	0	34731564	G	A
6	chr6:34731696:G:A	0	34731696	A	G
6	chr6:34733399:GTAAACCC:G	0	34733399	G	GTAAACCC
6	chr6:34733408:GC:G	0	34733408	G	GC
6	chr6:34733665:T:C	0	34733665	C	T
6	chr6:34734204:C:CATTT	0	34734204	CATTT	C
6	chr6:34734224:TATATC:T	0	34734224	T	TATATC
6	chr6:34735822:G:A	0	34735822	A	G
6	chr6:34736836:T:C	0	34736836	C	T
6	chr6:34737265:G:A	0	34737265	A	G
6	chr6:34737278:T:C	0	34737278	C	T
6	chr6:34737462:G:A	0	34737462	A	G
6	chr6:34737753:C:A	0	34737753	A	C
6	chr6:34738160:T:C	0	34738160	C	T
6	chr6:34738170:C:T	0	34738170	T	C
6	chr6:34738351:T:C	0	34738351	C	T
6	chr6:34738424:C:T	0	34738424	T	C
6	chr6:34738579:CCGGAGACAGAGTCTTG:C	0	34738579	C	CCGGAGACAGAGTCTTG
6	chr6:34738581:G:A	0	34738581	A	G
6	chr6:34738763:G:A	0	34738763	A	G
6	chr6:34739644:C:T	0	34739644	T	C
6	chr6:34740699:A:C	0	34740699	C	A
6	chr6:34740998:G:A	0	34740998	A	G
6	chr6:34741073:G:A	0	34741073	A	G
6	chr6:34741119:G:T	0	34741119	T	G
6	chr6:34741124:A:G	0	34741124	G	A
6	chr6:34741131:C:T	0	34741131	T	C
6	chr6:34741909:A:G	0	34741909	G	A
6	chr6:34743690:G:A	0	34743690	A	G
6	chr6:34743813:AG:A	0	34743813	A	AG
6	chr6:34744169:C:T	0	34744169	T	C
6	chr6:34744233:G:C	0	34744233	C	G
6	chr6:34745061:C:T	0	34745061	T	C
6	chr6:34745123:G:A	0	34745123	A	G
6	chr6:34745221:A:G	0	34745221	G	A
6	chr6:34745361:C:T	0	34745361	T	C
6	chr6:34745495:G:T	0	34745495	T	G
6	chr6:34745622:C:A	0	34745622	A	C
6	chr6:34745723:G:A	0	34745723	A	G
6	chr6:34746432:T:A	0	34746432	A	T
6	chr6:34746545:A:G	0	34746545	G	A
6	chr6:34747520:C:T	0	34747520	T	C
6	chr6:34747564:C:T	0	34747564	T	C
6	chr6:34747600:G:A	0	34747600	A	G
6	chr6:34747618:A:T	0	34747618	T	A
6	chr6:34747671:T:G	0	34747671	G	T
6	chr6:34747984:A:G	0	34747984	G	A
6	chr6:34748251:A:G	0	34748251	G	A
6	chr6:34748553:G:A	0	34748553	A	G
6	chr6:34749025:C:T	0	34749025	T	C
6	chr6:34749208:A:C	0	34749208	C	A
6	chr6:34749306:C:T	0	34749306	T	C
6	chr6:34749308:G:A	0	34749308	A	G
6	chr6:34749696:T:G	0	34749696	G	T
6	chr6:34749801:C:T	0	34749801	T	C
6	chr6:34750006:T:G	0	34750006	G	T
6	chr6:34750139:T:C	0	34750139	C	T
6	chr6:34750760:AAC:A	0	34750760	A	AAC
6	chr6:34750894:C:T	0	34750894	T	C
6	chr6:34750927:G:A	0	34750927	A	G
6	chr6:34751397:A:G	0	34751397	G	A
6	chr6:34751851:C:G	0	34751851	G	C
6	chr6:34752434:A:G	0	34752434	G	A
6	chr6:34752540:A:G	0	34752540	G	A
6	chr6:34752545:A:G	0	34752545	G	A
6	chr6:34752547:T:C	0	34752547	C	T
6	chr6:34753290:G:A	0	34753290	A	G
6	chr6:34754505:G:T	0	34754505	T	G
6	chr6:34754646:G:A	0	34754646	A	G
6	chr6:34754797:A:C	0	34754797	C	A
6	chr6:34754984:T:C	0	34754984	C	T
6	chr6:34755125:A:C	0	34755125	C	A
6	chr6:34756118:G:A	0	34756118	A	G
6	chr6:34756318:C:A	0	34756318	A	C
6	chr6:34757038:C:T	0	34757038	T	C
6	chr6:34757143:T:C	0	34757143	C	T
6	chr6:34757371:A:G	0	34757371	G	A
6	chr6:34757603:C:T	0	34757603	T	C
6	chr6:34757701:G:A	0	34757701	A	G
6	chr6:34757878:G:GTCA	0	34757878	GTCA	G
6	chr6:34758359:T:A	0	34758359	A	T
6	chr6:34758584:A:G	0	34758584	G	A
6	chr6:34759254:A:G	0	34759254	G	A
6	chr6:34759410:C:T	0	34759410	T	C
6	chr6:34760453:C:G	0	34760453	G	C
6	chr6:34760476:T:C	0	34760476	C	T
6	chr6:34760958:G:A	0	34760958	A	G
6	chr6:34761260:C:T	0	34761260	T	C
6	chr6:34761384:C:T	0	34761384	T	C
6	chr6:34761385:A:G	0	34761385	G	A
6	chr6:34762129:C:T	0	34762129	T	C
6	chr6:34762272:C:T	0	34762272	T	C
6	chr6:34762618:C:T	0	34762618	T	C
6	chr6:34763448:G:A	0	34763448	A	G
6	chr6:34763872:G:A	0	34763872	A	G
6	chr6:34763909:A:G	0	34763909	G	A
6	chr6:34763951:G:A	0	34763951	A	G
6	chr6:34764368:T:C	0	34764368	C	T
6	chr6:34765585:T:C	0	34765585	C	T
6	chr6:34765969:G:A	0	34765969	A	G
6	chr6:34766462:G:A	0	34766462	A	G
6	chr6:34767032:T:A	0	34767032	A	T
6	chr6:34768106:T:C	0	34768106	C	T
6	chr6:34768357:C:T	0	34768357	T	C
6	chr6:34768776:G:T	0	34768776	T	G
6	chr6:34768871:G:A	0	34768871	A	G
6	chr6:34769358:T:C	0	34769358	C	T
6	chr6:34769776:C:T	0	34769776	T	C
6	chr6:34769806:A:G	0	34769806	G	A
6	chr6:34770426:T:C	0	34770426	C	T
6	chr6:34771213:C:T	0	34771213	T	C
6	chr6:34772013:C:A	0	34772013	A	C
6	chr6:34772098:A:G	0	34772098	G	A
6	chr6:34772155:G:A	0	34772155	A	G
6	chr6:34772577:C:T	0	34772577	T	C
6	chr6:34772641:A:C	0	34772641	C	A
6	chr6:34773317:G:A	0	34773317	A	G
6	chr6:34773398:G:A	0	34773398	A	G
6	chr6:34773923:A:AT	0	34773923	AT	A
6	chr6:34774140:A:G	0	34774140	G	A
6	chr6:34774351:A:G	0	34774351	G	A
6	chr6:34774471:T:C	0	34774471	C	T
6	chr6:34774672:C:T	0	34774672	T	C
6	chr6:34774673:A:G	0	34774673	G	A
6	chr6:34774996:G:A	0	34774996	A	G
6	chr6:34775602:A:G	0	34775602	G	A
6	chr6:34776357:A:G	0	34776357	G	A
6	chr6:34776999:G:C	0	34776999	C	G
6	chr6:34777905:G:A	0	34777905	A	G
6	chr6:34777926:A:G	0	34777926	G	A
6	chr6:34778346:G:A	0	34778346	A	G
6	chr6:34778374:G:A	0	34778374	A	G
6	chr6:34778747:C:G	0	34778747	G	C
6	chr6:34779261:C:T	0	34779261	T	C
6	chr6:34779632:T:A	0	34779632	A	T
6	chr6:34779673:C:A	0	34779673	A	C
6	chr6:34779826:C:T	0	34779826	T	C
6	chr6:34780263:G:A	0	34780263	A	G
6	chr6:34780951:C:T	0	34780951	T	C
6	chr6:34780953:C:T	0	34780953	T	C
6	chr6:34781336:A:G	0	34781336	G	A
6	chr6:34782072:A:G	0	34782072	G	A
6	chr6:34782255:A:G	0	34782255	G	A
6	chr6:34782469:C:T	0	34782469	T	C
6	chr6:34782951:T:C	0	34782951	C	T
6	chr6:34784233:A:C	0	34784233	C	A
6	chr6:34784574:A:G	0	34784574	G	A
6	chr6:34784901:A:G	0	34784901	G	A
6	chr6:34785186:C:G	0	34785186	G	C
6	chr6:34785237:G:A	0	34785237	A	G
6	chr6:34785562:T:C	0	34785562	C	T
6	chr6:34785971:C:T	0	34785971	T	C
6	chr6:34787130:A:G	0	34787130	G	A
6	chr6:34787535:A:C	0	34787535	C	A
6	chr6:34788984:A:G	0	34788984	G	A
6	chr6:34789132:T:C	0	34789132	C	T
6	chr6:34789311:TTC:T	0	34789311	T	TTC
6	chr6:34789909:G:A	0	34789909	A	G
6	chr6:34790033:A:G	0	34790033	G	A
6	chr6:34790076:A:C	0	34790076	C	A
6	chr6:34790356:C:G	0	34790356	G	C
6	chr6:34790850:G:A	0	34790850	A	G
6	chr6:34790863:C:T	0	34790863	T	C
6	chr6:34790926:A:T	0	34790926	T	A
6	chr6:34790939:A:T	0	34790939	T	A
6	chr6:34791047:C:T	0	34791047	T	C
6	chr6:34791163:C:T	0	34791163	T	C
6	chr6:34791725:CTGAG:C	0	34791725	C	CTGAG
6	chr6:34792107:G:C	0	34792107	C	G
6	chr6:34792177:A:G	0	34792177	G	A
6	chr6:34792385:G:C	0	34792385	C	G
6	chr6:34792451:C:T	0	34792451	T	C
6	chr6:34792806:T:C	0	34792806	C	T
6	chr6:34792959:T:C	0	34792959	C	T
6	chr6:34793179:C:G	0	34793179	G	C
6	chr6:34793898:A:G	0	34793898	G	A
6	chr6:34793907:A:G	0	34793907	G	A
6	chr6:34794400:A:G	0	34794400	G	A
6	chr6:34795200:C:T	0	34795200	T	C
6	chr6:34795484:G:A	0	34795484	A	G
6	chr6:34795643:C:T	0	34795643	T	C
6	chr6:34795691:G:A	0	34795691	A	G
6	chr6:34796123:G:C	0	34796123	C	G
6	chr6:34796205:C:T	0	34796205	T	C
6	chr6:34796666:A:G	0	34796666	G	A
6	chr6:34797145:T:C	0	34797145	C	T
6	chr6:34797341:G:T	0	34797341	T	G
6	chr6:34797785:C:T	0	34797785	T	C
6	chr6:34797807:G:A	0	34797807	A	G
6	chr6:34798617:TTGTC:T	0	34798617	T	TTGTC
6	chr6:34799222:G:A	0	34799222	A	G
6	chr6:34799488:TG:T	0	34799488	T	TG
6	chr6:34799619:A:C	0	34799619	C	A
6	chr6:34801324:T:C	0	34801324	C	T
6	chr6:34801633:T:G	0	34801633	G	T
6	chr6:34801988:C:T	0	34801988	T	C
6	chr6:34802122:T:C	0	34802122	C	T
6	chr6:34802404:A:G	0	34802404	G	A
6	chr6:34804043:A:G	0	34804043	G	A
6	chr6:34804435:A:T	0	34804435	T	A
6	chr6:34804534:C:T	0	34804534	T	C
6	chr6:34805016:G:A	0	34805016	A	G
6	chr6:34805950:C:T	0	34805950	T	C
6	chr6:34806948:T:C	0	34806948	C	T
6	chr6:34806957:GCAGATAA:G	0	34806957	G	GCAGATAA
6	chr6:34807166:G:A	0	34807166	A	G
6	chr6:34808590:T:G	0	34808590	G	T
6	chr6:34808917:A:C	0	34808917	C	A
6	chr6:34809225:T:C	0	34809225	C	T
6	chr6:34809254:G:A	0	34809254	A	G
6	chr6:34809624:G:T	0	34809624	T	G
6	chr6:34809715:C:T	0	34809715	T	C
6	chr6:34809754:T:G	0	34809754	G	T
6	chr6:34809799:A:G	0	34809799	G	A
6	chr6:34810014:A:G	0	34810014	G	A
6	chr6:34810716:G:A	0	34810716	A	G
6	chr6:34811288:A:G	0	34811288	G	A
6	chr6:34812002:C:T	0	34812002	T	C
6	chr6:34814272:C:T	0	34814272	T	C
6	chr6:34814467:G:A	0	34814467	A	G
6	chr6:34815448:C:T	0	34815448	T	C
6	chr6:34816327:G:T	0	34816327	T	G
6	chr6:34816388:TGAGCC:T	0	34816388	T	TGAGCC
6	chr6:34816515:AT:A	0	34816515	A	AT
6	chr6:34816594:T:C	0	34816594	C	T
6	chr6:34816890:C:G	0	34816890	G	C
6	chr6:34817302:G:A	0	34817302	A	G
6	chr6:34817492:AAC:A	0	34817492	A	AAC
6	chr6:34818631:A:G	0	34818631	G	A
6	chr6:34820199:A:C	0	34820199	C	A
6	chr6:34820454:C:T	0	34820454	T	C
6	chr6:34820790:T:C	0	34820790	C	T
6	chr6:34821285:G:A	0	34821285	A	G
6	chr6:34822832:A:C	0	34822832	C	A
6	chr6:34822847:T:C	0	34822847	C	T
6	chr6:34823250:A:G	0	34823250	G	A
6	chr6:34824485:A:G	0	34824485	G	A
6	chr6:34825165:C:T	0	34825165	T	C
6	chr6:34825347:G:A	0	34825347	A	G
6	chr6:34825991:G:A	0	34825991	A	G
6	chr6:34826268:C:T	0	34826268	T	C
6	chr6:34826421:C:T	0	34826421	T	C
6	chr6:34826967:T:A	0	34826967	A	T
6	chr6:34827184:G:A	0	34827184	A	G
6	chr6:34827325:A:G	0	34827325	G	A
6	chr6:34827768:A:C	0	34827768	C	A
6	chr6:34828307:C:T	0	34828307	T	C
6	chr6:34829256:C:G	0	34829256	G	C
6	chr6:34829464:G:A	0	34829464	A	G
6	chr6:34829865:C:T	0	34829865	T	C
6	chr6:34829970:G:A	0	34829970	A	G
6	chr6:34829979:G:T	0	34829979	T	G
6	chr6:34830321:A:G	0	34830321	G	A
6	chr6:34830488:T:G	0	34830488	G	T
6	chr6:34830537:C:A	0	34830537	A	C
6	chr6:34831029:G:A	0	34831029	A	G
6	chr6:34831284:C:T	0	34831284	T	C
6	chr6:34831353:T:C	0	34831353	C	T
6	chr6:34831374:C:T	0	34831374	T	C
6	chr6:34831393:G:T	0	34831393	T	G
6	chr6:34831444:T:A	0	34831444	A	T
6	chr6:34831531:T:G	0	34831531	G	T
6	chr6:34832233:G:A	0	34832233	A	G
6	chr6:34832552:T:C	0	34832552	C	T
6	chr6:34832658:C:T	0	34832658	T	C
6	chr6:34833119:A:G	0	34833119	G	A
6	chr6:34833383:T:C	0	34833383	C	T
6	chr6:34833557:A:G	0	34833557	G	A
6	chr6:34834001:C:T	0	34834001	T	C
6	chr6:34834081:A:T	0	34834081	T	A
6	chr6:34834524:C:T	0	34834524	T	C
6	chr6:34835222:T:C	0	34835222	C	T
6	chr6:34835590:G:A	0	34835590	A	G
6	chr6:34835781:C:G	0	34835781	G	C
6	chr6:34836170:C:T	0	34836170	T	C
6	chr6:34836738:T:C	0	34836738	C	T
6	chr6:34837036:T:C	0	34837036	C	T
6	chr6:34837765:G:GT	0	34837765	GT	G
6	chr6:34838496:C:CA	0	34838496	CA	C
6	chr6:34838763:C:T	0	34838763	T	C
6	chr6:34839338:CTCTT:C	0	34839338	C	CTCTT
6	chr6:34839740:G:A	0	34839740	A	G
6	chr6:34840117:G:T	0	34840117	T	G
6	chr6:34840202:A:G	0	34840202	G	A
6	chr6:34840214:A:G	0	34840214	G	A
6	chr6:34841044:G:C	0	34841044	C	G
6	chr6:34842395:T:C	0	34842395	C	T
6	chr6:34842962:A:G	0	34842962	G	A
6	chr6:34843022:T:C	0	34843022	C	T
6	chr6:34843422:C:G	0	34843422	G	C
6	chr6:34844538:G:A	0	34844538	A	G
6	chr6:34844683:C:G	0	34844683	G	C
6	chr6:34844764:G:C	0	34844764	C	G
6	chr6:34844924:T:G	0	34844924	G	T
6	chr6:34845300:C:G	0	34845300	G	C
6	chr6:34845760:C:T	0	34845760	T	C
6	chr6:34846322:T:G	0	34846322	G	T
6	chr6:34847112:G:C	0	34847112	C	G
6	chr6:34847325:G:T	0	34847325	T	G
6	chr6:34847426:A:G	0	34847426	G	A
6	chr6:34848109:T:G	0	34848109	G	T
6	chr6:34849079:A:G	0	34849079	G	A
6	chr6:34849619:G:A	0	34849619	A	G
6	chr6:34851337:C:G	0	34851337	G	C
6	chr6:34851470:C:G	0	34851470	G	C
6	chr6:34851589:G:A	0	34851589	A	G
6	chr6:34852743:A:T	0	34852743	T	A
6	chr6:34853617:A:G	0	34853617	G	A
6	chr6:34854399:T:G	0	34854399	G	T
6	chr6:34855410:T:C	0	34855410	C	T
6	chr6:34856330:A:C	0	34856330	C	A
6	chr6:34857885:T:C	0	34857885	C	T
6	chr6:34860776:T:C	0	34860776	C	T
6	chr6:34862977:C:T	0	34862977	T	C
6	chr6:34863592:G:A	0	34863592	A	G
6	chr6:34864079:T:C	0	34864079	C	T
6	chr6:34864089:G:A	0	34864089	A	G
6	chr6:34864297:G:A	0	34864297	A	G
6	chr6:34864884:T:C	0	34864884	C	T
6	chr6:34865267:C:T	0	34865267	T	C
6	chr6:34865718:G:C	0	34865718	C	G
6	chr6:34865903:A:G	0	34865903	G	A
6	chr6:34866699:T:G	0	34866699	G	T
6	chr6:34867089:TAGTC:T	0	34867089	T	TAGTC
6	chr6:34868097:A:G	0	34868097	G	A
6	chr6:34869084:C:G	0	34869084	G	C
6	chr6:34869940:T:C	0	34869940	C	T
6	chr6:34870148:T:A	0	34870148	A	T
6	chr6:34870652:A:G	0	34870652	G	A
6	chr6:34871320:A:G	0	34871320	G	A
6	chr6:34871459:T:C	0	34871459	C	T
6	chr6:34871867:G:A	0	34871867	A	G
6	chr6:34872621:G:A	0	34872621	A	G
6	chr6:34872649:CTG:C	0	34872649	C	CTG
6	chr6:34872738:C:T	0	34872738	T	C
6	chr6:34873553:T:G	0	34873553	G	T
6	chr6:34876852:T:C	0	34876852	C	T
6	chr6:34877672:T:G	0	34877672	G	T
6	chr6:34877871:T:C	0	34877871	C	T
6	chr6:34879452:T:C	0	34879452	C	T
6	chr6:34880658:ACT:A	0	34880658	A	ACT
6	chr6:34881652:A:G	0	34881652	G	A
6	chr6:34882366:G:A	0	34882366	A	G
6	chr6:34882634:A:G	0	34882634	G	A
6	chr6:34882883:G:A	0	34882883	A	G
6	chr6:34884373:A:G	0	34884373	G	A
6	chr6:34884476:G:T	0	34884476	T	G
6	chr6:34885476:A:G	0	34885476	G	A
6	chr6:34885858:A:G	0	34885858	G	A
6	chr6:34886968:C:T	0	34886968	T	C
6	chr6:34887971:G:C	0	34887971	C	G
6	chr6:34888724:T:G	0	34888724	G	T
6	chr6:34889128:C:T	0	34889128	T	C
6	chr6:34889675:T:C	0	34889675	C	T
6	chr6:34889879:T:C	0	34889879	C	T
6	chr6:34890498:C:T	0	34890498	T	C
6	chr6:34890801:A:G	0	34890801	G	A
6	chr6:34890930:C:A	0	34890930	A	C
6	chr6:34891616:A:G	0	34891616	G	A
6	chr6:34892462:A:G	0	34892462	G	A
6	chr6:34894022:G:A	0	34894022	A	G
6	chr6:34895708:A:G	0	34895708	G	A
6	chr6:34895939:G:A	0	34895939	A	G
6	chr6:34896491:A:C	0	34896491	C	A
6	chr6:34897234:G:A	0	34897234	A	G
6	chr6:34897981:C:T	0	34897981	T	C
6	chr6:34898426:T:C	0	34898426	C	T
6	chr6:34899422:G:A	0	34899422	A	G
6	chr6:34899701:A:G	0	34899701	G	A
6	chr6:34899829:G:A	0	34899829	A	G
6	chr6:34900777:T:C	0	34900777	C	T
6	chr6:34900907:C:T	0	34900907	T	C
6	chr6:34901013:C:T	0	34901013	T	C
6	chr6:34901447:C:T	0	34901447	T	C
6	chr6:34902374:A:G	0	34902374	G	A
6	chr6:34902505:C:T	0	34902505	T	C
6	chr6:34902578:T:TA	0	34902578	TA	T
6	chr6:34902630:C:T	0	34902630	T	C
6	chr6:34902667:A:G	0	34902667	G	A
6	chr6:34902777:C:T	0	34902777	T	C
6	chr6:34902916:G:T	0	34902916	T	G
6	chr6:34903225:T:C	0	34903225	C	T
6	chr6:34903253:T:C	0	34903253	C	T
6	chr6:34903260:A:G	0	34903260	G	A
6	chr6:34903264:T:C	0	34903264	C	T
6	chr6:34903269:TTTGA:T	0	34903269	T	TTTGA
6	chr6:34904323:G:T	0	34904323	T	G
6	chr6:34904326:TA:T	0	34904326	T	TA
6	chr6:34905008:G:A	0	34905008	A	G
6	chr6:34905504:TTGTC:T	0	34905504	T	TTGTC
6	chr6:34906037:G:A	0	34906037	A	G
6	chr6:34906042:G:T	0	34906042	T	G
6	chr6:34906225:A:G	0	34906225	G	A
6	chr6:34906320:A:G	0	34906320	G	A
6	chr6:34908454:A:G	0	34908454	G	A
6	chr6:34908494:A:G	0	34908494	G	A
6	chr6:34910247:T:G	0	34910247	G	T
6	chr6:34910477:C:T	0	34910477	T	C
6	chr6:34910623:A:G	0	34910623	G	A
6	chr6:34911426:A:G	0	34911426	G	A
6	chr6:34912553:C:T	0	34912553	T	C
6	chr6:34912615:T:A	0	34912615	A	T
6	chr6:34913603:G:A	0	34913603	A	G
6	chr6:34914030:G:A	0	34914030	A	G
6	chr6:34915586:G:A	0	34915586	A	G
6	chr6:34915958:T:C	0	34915958	C	T
6	chr6:34916117:C:T	0	34916117	T	C
6	chr6:34917725:C:T	0	34917725	T	C
6	chr6:34918659:T:G	0	34918659	G	T
6	chr6:34919971:A:G	0	34919971	G	A
6	chr6:34920444:C:T	0	34920444	T	C
6	chr6:34920709:A:T	0	34920709	T	A
6	chr6:34921768:G:A	0	34921768	A	G
6	chr6:34922042:G:A	0	34922042	A	G
6	chr6:34922755:G:A	0	34922755	A	G
6	chr6:34923091:T:C	0	34923091	C	T
6	chr6:34923874:T:C	0	34923874	C	T
6	chr6:34923944:C:T	0	34923944	T	C
6	chr6:34924579:G:A	0	34924579	A	G
6	chr6:34925104:G:A	0	34925104	A	G
6	chr6:34925696:C:T	0	34925696	T	C
6	chr6:34926206:C:T	0	34926206	T	C
6	chr6:34929232:A:G	0	34929232	G	A
6	chr6:34929397:G:T	0	34929397	T	G
6	chr6:34930572:C:T	0	34930572	T	C
6	chr6:34930678:C:T	0	34930678	T	C
6	chr6:34931122:G:A	0	34931122	A	G
6	chr6:34931714:G:A	0	34931714	A	G
6	chr6:34931847:A:G	0	34931847	G	A
6	chr6:34933701:C:T	0	34933701	T	C
6	chr6:34933801:G:A	0	34933801	A	G
6	chr6:34934613:A:G	0	34934613	G	A
6	chr6:34935619:A:ATT	0	34935619	ATT	A
6	chr6:34935845:G:A	0	34935845	A	G
6	chr6:34936315:G:A	0	34936315	A	G
6	chr6:34936708:G:A	0	34936708	A	G
6	chr6:34936711:T:C	0	34936711	C	T
6	chr6:34936807:G:A	0	34936807	A	G
6	chr6:34937191:T:C	0	34937191	C	T
6	chr6:34937839:A:G	0	34937839	G	A
6	chr6:34937929:C:A	0	34937929	A	C
6	chr6:34937977:AGCTTCT:A	0	34937977	A	AGCTTCT
6	chr6:34938391:T:C	0	34938391	C	T
6	chr6:34939114:T:A	0	34939114	A	T
6	chr6:34940238:C:T	0	34940238	T	C
6	chr6:34941213:C:T	0	34941213	T	C
6	chr6:34941504:G:A	0	34941504	A	G
6	chr6:34941910:C:T	0	34941910	T	C
6	chr6:34942775:A:G	0	34942775	G	A
6	chr6:34943678:C:T	0	34943678	T	C
6	chr6:34943800:T:C	0	34943800	C	T
6	chr6:34945409:G:A	0	34945409	A	G
6	chr6:34945529:A:G	0	34945529	G	A
6	chr6:34946295:C:T	0	34946295	T	C
6	chr6:34946359:G:A	0	34946359	A	G
6	chr6:34946601:G:A	0	34946601	A	G
6	chr6:34947044:C:G	0	34947044	G	C
6	chr6:34947296:G:A	0	34947296	A	G
6	chr6:34950462:C:T	0	34950462	T	C
6	chr6:34952549:T:C	0	34952549	C	T
6	chr6:34954416:G:T	0	34954416	T	G
6	chr6:34954662:T:C	0	34954662	C	T
6	chr6:34955956:G:A	0	34955956	A	G
6	chr6:34956087:G:A	0	34956087	A	G
6	chr6:34956529:G:A	0	34956529	A	G
6	chr6:34957594:A:C	0	34957594	C	A
6	chr6:34959503:A:G	0	34959503	G	A
6	chr6:34962269:C:T	0	34962269	T	C
6	chr6:34964218:C:T	0	34964218	T	C
6	chr6:34966121:A:T	0	34966121	T	A
6	chr6:34967493:C:G	0	34967493	G	C
6	chr6:34967542:T:A	0	34967542	A	T
6	chr6:34967684:T:C	0	34967684	C	T
6	chr6:34968522:C:G	0	34968522	G	C
6	chr6:34969695:G:C	0	34969695	C	G
6	chr6:34970514:T:G	0	34970514	G	T
6	chr6:34970851:A:T	0	34970851	T	A
6	chr6:34971032:T:C	0	34971032	C	T
6	chr6:34973060:A:G	0	34973060	G	A
6	chr6:34973163:A:G	0	34973163	G	A
6	chr6:34973179:CTT:C	0	34973179	C	CTT
6	chr6:34973241:C:T	0	34973241	T	C
6	chr6:34974480:A:G	0	34974480	G	A
6	chr6:34974603:C:T	0	34974603	T	C
6	chr6:34975538:T:A	0	34975538	A	T
6	chr6:34977086:T:C	0	34977086	C	T
6	chr6:34977366:T:C	0	34977366	C	T
6	chr6:34979186:T:C	0	34979186	C	T
6	chr6:34979352:A:T	0	34979352	T	A
6	chr6:34979644:C:A	0	34979644	A	C
6	chr6:34980994:C:T	0	34980994	T	C
6	chr6:34981674:C:T	0	34981674	T	C
6	chr6:34981830:C:T	0	34981830	T	C
6	chr6:34985961:T:C	0	34985961	C	T
6	chr6:34987023:G:A	0	34987023	A	G
6	chr6:34987926:C:A	0	34987926	A	C
6	chr6:34989029:A:G	0	34989029	G	A
6	chr6:34989674:G:A	0	34989674	A	G
6	chr6:34990272:T:C	0	34990272	C	T
6	chr6:34991064:A:T	0	34991064	T	A
6	chr6:34992967:A:G	0	34992967	G	A
6	chr6:34992983:T:C	0	34992983	C	T
6	chr6:34993034:A:T	0	34993034	T	A
6	chr6:34993629:T:C	0	34993629	C	T
6	chr6:34994242:G:C	0	34994242	C	G
6	chr6:34994283:G:A	0	34994283	A	G
6	chr6:34995901:A:T	0	34995901	T	A
6	chr6:34996947:C:T	0	34996947	T	C
6	chr6:34997235:T:C	0	34997235	C	T
6	chr6:34998270:A:G	0	34998270	G	A
6	chr6:34998354:A:AG	0	34998354	AG	A
6	chr6:34998634:G:A	0	34998634	A	G
6	chr6:34998672:A:G	0	34998672	G	A
6	chr6:34998722:C:G	0	34998722	G	C
6	chr6:34999458:C:T	0	34999458	T	C
6	chr6:34999834:G:C	0	34999834	C	G
6	chr6:35000764:C:A	0	35000764	A	C
6	chr6:35001428:T:TC	0	35001428	TC	T
6	chr6:35001923:C:T	0	35001923	T	C
6	chr6:35002430:C:A	0	35002430	A	C
6	chr6:35003721:A:G	0	35003721	G	A
6	chr6:35004278:G:A	0	35004278	A	G
6	chr6:35004301:C:T	0	35004301	T	C
6	chr6:35004643:C:T	0	35004643	T	C
6	chr6:35004917:C:T	0	35004917	T	C
6	chr6:35006044:T:C	0	35006044	C	T
6	chr6:35006857:G:A	0	35006857	A	G
6	chr6:35007151:G:A	0	35007151	A	G
6	chr6:35007638:T:C	0	35007638	C	T
6	chr6:35008192:A:T	0	35008192	T	A
6	chr6:35008216:G:A	0	35008216	A	G
6	chr6:35009445:A:G	0	35009445	G	A
6	chr6:35009598:T:C	0	35009598	C	T
6	chr6:35010036:A:G	0	35010036	G	A
6	chr6:35010203:G:A	0	35010203	A	G
6	chr6:35010253:T:C	0	35010253	C	T
6	chr6:35011341:A:G	0	35011341	G	A
6	chr6:35011348:T:G	0	35011348	G	T
6	chr6:35011470:C:T	0	35011470	T	C
6	chr6:35011540:C:T	0	35011540	T	C
6	chr6:35011564:C:T	0	35011564	T	C
6	chr6:35013168:G:A	0	35013168	A	G
6	chr6:35014281:G:A	0	35014281	A	G
6	chr6:35014822:C:T	0	35014822	T	C
6	chr6:35016123:G:A	0	35016123	A	G
6	chr6:35016260:A:C	0	35016260	C	A
6	chr6:35016489:C:T	0	35016489	T	C
6	chr6:35018729:G:C	0	35018729	C	G
6	chr6:35020614:C:A	0	35020614	A	C
6	chr6:35021764:T:C	0	35021764	C	T
6	chr6:35023191:C:T	0	35023191	T	C
6	chr6:35023821:A:G	0	35023821	G	A
6	chr6:35024742:T:G	0	35024742	G	T
6	chr6:35026516:TTGA:T	0	35026516	T	TTGA
6	chr6:35026909:A:G	0	35026909	G	A
6	chr6:35027982:GT:G	0	35027982	G	GT
6	chr6:35029035:T:C	0	35029035	C	T
6	chr6:35032676:T:C	0	35032676	C	T
6	chr6:35032755:A:G	0	35032755	G	A
6	chr6:35032886:T:C	0	35032886	C	T
6	chr6:35033359:G:A	0	35033359	A	G
6	chr6:35033802:G:A	0	35033802	A	G
6	chr6:35034740:A:G	0	35034740	G	A
6	chr6:35034884:G:A	0	35034884	A	G
6	chr6:35035002:G:A	0	35035002	A	G
6	chr6:35035376:T:A	0	35035376	A	T
6	chr6:35035826:G:T	0	35035826	T	G
6	chr6:35036356:G:A	0	35036356	A	G
6	chr6:35036979:C:G	0	35036979	G	C
6	chr6:35037042:C:T	0	35037042	T	C
6	chr6:35038632:C:T	0	35038632	T	C
6	chr6:35038899:A:C	0	35038899	C	A
6	chr6:35039859:C:T	0	35039859	T	C
6	chr6:35040186:T:C	0	35040186	C	T
6	chr6:35040470:G:A	0	35040470	A	G
6	chr6:35040901:G:C	0	35040901	C	G
6	chr6:35041376:T:C	0	35041376	C	T
6	chr6:35041518:T:C	0	35041518	C	T
6	chr6:35041634:G:A	0	35041634	A	G
6	chr6:35041801:G:C	0	35041801	C	G
6	chr6:35042026:A:G	0	35042026	G	A
6	chr6:35043669:G:A	0	35043669	A	G
6	chr6:35044525:C:T	0	35044525	T	C
6	chr6:35045052:T:C	0	35045052	C	T
6	chr6:35045432:A:G	0	35045432	G	A
6	chr6:35047304:C:T	0	35047304	T	C
6	chr6:35048660:T:G	0	35048660	G	T
6	chr6:35049226:G:A	0	35049226	A	G
6	chr6:35050684:T:C	0	35050684	C	T
6	chr6:35051583:C:T	0	35051583	T	C
6	chr6:35051602:C:G	0	35051602	G	C
6	chr6:35052399:C:T	0	35052399	T	C
6	chr6:35053740:G:A	0	35053740	A	G
6	chr6:35053849:T:C	0	35053849	C	T
6	chr6:35055405:T:C	0	35055405	C	T
6	chr6:35055937:A:G	0	35055937	G	A
6	chr6:35056918:T:C	0	35056918	C	T
6	chr6:35057638:C:T	0	35057638	T	C
6	chr6:35057720:G:A	0	35057720	A	G
6	chr6:35057771:T:G	0	35057771	G	T
6	chr6:35057810:G:A	0	35057810	A	G
6	chr6:35058997:G:A	0	35058997	A	G
6	chr6:35060037:G:C	0	35060037	C	G
6	chr6:35061014:A:G	0	35061014	G	A
6	chr6:35062022:A:G	0	35062022	G	A
6	chr6:35063664:C:T	0	35063664	T	C
6	chr6:35063775:T:A	0	35063775	A	T
6	chr6:35064114:C:T	0	35064114	T	C
6	chr6:35064209:T:C	0	35064209	C	T
6	chr6:35064490:A:G	0	35064490	G	A
6	chr6:35064572:C:T	0	35064572	T	C
6	chr6:35064635:A:G	0	35064635	G	A
6	chr6:35065219:T:A	0	35065219	A	T
6	chr6:35065233:TGCA:T	0	35065233	T	TGCA
6	chr6:35065238:C:T	0	35065238	T	C
6	chr6:35066077:G:A	0	35066077	A	G
6	chr6:35066114:G:A	0	35066114	A	G
6	chr6:35066282:T:C	0	35066282	C	T
6	chr6:35066977:C:T	0	35066977	T	C
6	chr6:35066981:T:G	0	35066981	G	T
6	chr6:35068576:C:T	0	35068576	T	C
6	chr6:35068620:A:G	0	35068620	G	A
6	chr6:35069095:G:A	0	35069095	A	G
6	chr6:35069829:C:T	0	35069829	T	C
6	chr6:35069913:G:A	0	35069913	A	G
6	chr6:35070062:A:G	0	35070062	G	A
6	chr6:35070309:C:T	0	35070309	T	C
6	chr6:35070439:C:G	0	35070439	G	C
6	chr6:35070493:T:A	0	35070493	A	T
6	chr6:35070497:T:A	0	35070497	A	T
6	chr6:35070501:T:A	0	35070501	A	T
6	chr6:35070638:T:C	0	35070638	C	T
6	chr6:35071235:CTCCCTAAAATGTATGAAA:C	0	35071235	C	CTCCCTAAAATGTATGAAA
6	chr6:35071411:G:T	0	35071411	T	G
6	chr6:35072483:G:A	0	35072483	A	G
6	chr6:35072643:T:C	0	35072643	C	T
6	chr6:35073087:G:A	0	35073087	A	G
6	chr6:35074078:A:G	0	35074078	G	A
6	chr6:35074449:T:C	0	35074449	C	T
6	chr6:35074624:C:T	0	35074624	T	C
6	chr6:35075883:T:C	0	35075883	C	T
6	chr6:35076019:C:T	0	35076019	T	C
6	chr6:35076280:A:G	0	35076280	G	A
6	chr6:35076679:A:C	0	35076679	C	A
6	chr6:35076969:C:T	0	35076969	T	C
6	chr6:35077504:G:A	0	35077504	A	G
6	chr6:35077722:G:C	0	35077722	C	G
6	chr6:35078058:C:T	0	35078058	T	C
6	chr6:35079340:G:A	0	35079340	A	G
6	chr6:35079955:T:C	0	35079955	C	T
6	chr6:35080471:G:A	0	35080471	A	G
6	chr6:35080657:T:C	0	35080657	C	T
6	chr6:35080728:T:A	0	35080728	A	T
6	chr6:35081122:T:C	0	35081122	C	T
6	chr6:35081277:A:G	0	35081277	G	A
6	chr6:35081719:C:T	0	35081719	T	C
6	chr6:35082298:T:A	0	35082298	A	T
6	chr6:35082729:G:A	0	35082729	A	G
6	chr6:35084858:A:G	0	35084858	G	A
6	chr6:35085485:T:C	0	35085485	C	T
6	chr6:35085529:A:G	0	35085529	G	A
6	chr6:35085606:CTAGGAAGAG:C	0	35085606	C	CTAGGAAGAG
6	chr6:35086408:G:A	0	35086408	A	G
6	chr6:35087417:G:A	0	35087417	A	G
6	chr6:35087718:G:A	0	35087718	A	G
6	chr6:35087852:T:G	0	35087852	G	T
6	chr6:35087861:T:C	0	35087861	C	T
6	chr6:35088014:C:T	0	35088014	T	C
6	chr6:35088666:A:G	0	35088666	G	A
6	chr6:35089085:T:C	0	35089085	C	T
6	chr6:35089554:G:A	0	35089554	A	G
6	chr6:35089836:T:C	0	35089836	C	T
6	chr6:35090754:C:T	0	35090754	T	C
6	chr6:35090890:C:T	0	35090890	T	C
6	chr6:35091920:A:G	0	35091920	G	A
6	chr6:35092014:C:T	0	35092014	T	C
6	chr6:35093185:G:A	0	35093185	A	G
6	chr6:35093938:A:G	0	35093938	G	A
6	chr6:35094281:T:C	0	35094281	C	T
6	chr6:35094570:A:G	0	35094570	G	A
6	chr6:35094835:A:AAAAG	0	35094835	AAAAG	A
6	chr6:35096264:T:C	0	35096264	C	T
6	chr6:35096772:C:T	0	35096772	T	C
6	chr6:35097950:A:C	0	35097950	C	A
6	chr6:35098104:A:G	0	35098104	G	A
6	chr6:35098269:T:C	0	35098269	C	T
6	chr6:35098314:A:G	0	35098314	G	A
6	chr6:35098542:G:T	0	35098542	T	G
6	chr6:35098847:T:A	0	35098847	A	T
6	chr6:35099329:G:T	0	35099329	T	G
6	chr6:35099820:C:G	0	35099820	G	C
6	chr6:35100113:C:T	0	35100113	T	C
6	chr6:35100243:AATAACT:A	0	35100243	A	AATAACT
6	chr6:35100979:G:A	0	35100979	A	G
6	chr6:35101128:C:T	0	35101128	T	C
6	chr6:35101335:T:C	0	35101335	C	T
6	chr6:35101638:G:T	0	35101638	T	G
6	chr6:35101892:G:A	0	35101892	A	G
6	chr6:35102006:G:A	0	35102006	A	G
6	chr6:35102520:C:A	0	35102520	A	C
6	chr6:35103093:A:G	0	35103093	G	A
6	chr6:35104667:C:T	0	35104667	T	C
6	chr6:35104903:G:A	0	35104903	A	G
6	chr6:35105245:C:T	0	35105245	T	C
6	chr6:35105374:G:A	0	35105374	A	G
6	chr6:35105384:T:C	0	35105384	C	T
6	chr6:35105509:G:A	0	35105509	A	G
6	chr6:35105625:A:G	0	35105625	G	A
6	chr6:35105758:G:A	0	35105758	A	G
6	chr6:35106200:T:C	0	35106200	C	T
6	chr6:35107061:C:T	0	35107061	T	C
6	chr6:35107729:T:C	0	35107729	C	T
6	chr6:35108299:G:A	0	35108299	A	G
6	chr6:35108397:C:T	0	35108397	T	C
6	chr6:35108548:A:G	0	35108548	G	A
6	chr6:35109364:G:A	0	35109364	A	G
6	chr6:35109427:G:A	0	35109427	A	G
6	chr6:35110686:A:T	0	35110686	T	A
6	chr6:35110823:T:C	0	35110823	C	T
6	chr6:35110846:C:G	0	35110846	G	C
6	chr6:35110938:A:G	0	35110938	G	A
6	chr6:35110949:A:G	0	35110949	G	A
6	chr6:35111074:AAAG:A	0	35111074	A	AAAG
6	chr6:35111646:G:A	0	35111646	A	G
6	chr6:35111661:A:C	0	35111661	C	A
6	chr6:35112452:A:G	0	35112452	G	A
6	chr6:35112781:A:G	0	35112781	G	A
6	chr6:35113139:C:T	0	35113139	T	C
6	chr6:35113732:GATAAA:G	0	35113732	G	GATAAA
6	chr6:35114154:G:A	0	35114154	A	G
6	chr6:35114376:C:T	0	35114376	T	C
6	chr6:35114417:A:G	0	35114417	G	A
6	chr6:35114899:A:G	0	35114899	G	A
6	chr6:35116226:A:G	0	35116226	G	A
6	chr6:35116556:A:T	0	35116556	T	A
6	chr6:35116670:G:T	0	35116670	T	G
6	chr6:35117089:T:TC	0	35117089	TC	T
6	chr6:35118233:T:C	0	35118233	C	T
6	chr6:35118617:C:A	0	35118617	A	C
6	chr6:35118927:G:A	0	35118927	A	G
6	chr6:35118928:G:A	0	35118928	A	G
6	chr6:35118996:C:T	0	35118996	T	C
6	chr6:35119939:C:T	0	35119939	T	C
6	chr6:35120604:C:G	0	35120604	G	C
6	chr6:35121078:C:G	0	35121078	G	C
6	chr6:35121179:A:G	0	35121179	G	A
6	chr6:35121827:A:C	0	35121827	C	A
6	chr6:35122034:G:A	0	35122034	A	G
6	chr6:35122320:T:C	0	35122320	C	T
6	chr6:35122502:G:A	0	35122502	A	G
6	chr6:35122612:G:A	0	35122612	A	G
6	chr6:35122749:A:G	0	35122749	G	A
6	chr6:35123762:T:C	0	35123762	C	T
6	chr6:35124358:C:G	0	35124358	G	C
6	chr6:35126373:G:C	0	35126373	C	G
6	chr6:35126535:T:C	0	35126535	C	T
6	chr6:35126799:G:C	0	35126799	C	G
6	chr6:35127059:A:T	0	35127059	T	A
6	chr6:35127254:A:G	0	35127254	G	A
6	chr6:35127260:T:C	0	35127260	C	T
6	chr6:35128089:T:C	0	35128089	C	T
6	chr6:35128398:G:A	0	35128398	A	G
6	chr6:35128526:T:C	0	35128526	C	T
6	chr6:35128603:AG:A	0	35128603	A	AG
6	chr6:35130263:T:C	0	35130263	C	T
6	chr6:35130888:A:G	0	35130888	G	A
6	chr6:35131317:C:T	0	35131317	T	C
6	chr6:35131428:T:C	0	35131428	C	T
6	chr6:35131530:C:T	0	35131530	T	C
6	chr6:35131706:T:C	0	35131706	C	T
6	chr6:35131780:T:A	0	35131780	A	T
6	chr6:35131786:C:G	0	35131786	G	C
6	chr6:35131854:G:A	0	35131854	A	G
6	chr6:35132639:G:T	0	35132639	T	G
6	chr6:35133269:C:A	0	35133269	A	C
6	chr6:35134441:T:C	0	35134441	C	T
6	chr6:35134570:C:T	0	35134570	T	C
6	chr6:35134631:C:T	0	35134631	T	C
```
