## Supplementary material for "Characterization of shared and ancestry-specific signals driving complex traits using multi-ancestry fine-mapping": mesusieoutput

```
                 eur          afr      eur_afr
   [1,] 9.412947e-05 5.896709e-05 1.800805e-05
   [2,] 4.564902e-05 7.283005e-05 1.352128e-05
   [3,] 1.604119e-04 1.115724e-04 5.233813e-05
   [4,] 4.880451e-05 7.411714e-05 1.530008e-05
   [5,] 1.079789e-04 1.948678e-04 7.410880e-05
   [6,] 5.009010e-05 7.355803e-05 1.582528e-05
   [7,] 1.071968e-04 1.141039e-04 4.190920e-05
   [8,] 9.341597e-05 5.921590e-05 1.766104e-05
   [9,] 4.486651e-05 7.277524e-05 1.337273e-05
  [10,] 4.804109e-05 7.587495e-05 1.506940e-05
  [11,] 2.674821e-04 1.947941e-04 1.742553e-05
  [12,] 9.945525e-05 5.822222e-05 2.003685e-05
  [13,] 5.147152e-05 8.335400e-05 1.838785e-05
  [14,] 1.127757e-04 6.321071e-05 1.763037e-05
  [15,] 1.147169e-04 6.360089e-05 1.762567e-05
  [16,] 1.809367e-04 1.106653e-04 6.487364e-05
  [17,] 2.560008e-04 1.766032e-04 1.749173e-05
  [18,] 1.031036e-04 1.167060e-04 3.730211e-05
  [19,] 9.417884e-05 1.192113e-04 3.514724e-05
  [20,] 1.178110e-04 6.392658e-05 1.771214e-05
  [21,] 5.148393e-04 1.079131e-04 1.079426e-04
  [22,] 1.024517e-03 1.071539e-04 2.177785e-04
  [23,] 2.965756e-04 7.454442e-05 2.396138e-05
  [24,] 1.001437e-04 2.630417e-04 1.555706e-05
  [25,] 1.079174e-04 1.849755e-04 1.502973e-05
  [26,] 5.137614e-05 5.769803e-05 1.404277e-05
  [27,] 1.569917e-04 1.026367e-04 2.068468e-05
  [28,] 1.057729e-04 1.946063e-04 6.968359e-05
  [29,] 1.221271e-04 1.878498e-04 1.501150e-05
  [30,] 1.014063e-04 2.025695e-04 6.055156e-05
  [31,] 2.809625e-04 7.590016e-05 2.302546e-05
  [32,] 5.007564e-05 5.845557e-05 1.386577e-05
  [33,] 4.935616e-05 5.822596e-05 1.384072e-05
  [34,] 1.036939e-04 1.840418e-04 6.258443e-05
  [35,] 8.888843e-05 2.171017e-04 4.273526e-05
  [36,] 7.725083e-05 1.539588e-04 2.429695e-05
  [37,] 8.804826e-05 3.127996e-04 6.221918e-05
  [38,] 7.149439e-05 1.267940e-04 2.132984e-05
  [39,] 2.004078e-04 7.788511e-05 1.961090e-05
  [40,] 1.859463e-04 7.447164e-05 1.968658e-05
  [41,] 7.361719e-05 1.269586e-04 2.145510e-05
  [42,] 5.075332e-05 1.008137e-04 1.520326e-05
  [43,] 4.927083e-05 9.631193e-05 1.494829e-05
  [44,] 8.906019e-05 2.243542e-04 4.331619e-05
  [45,] 1.029517e-04 1.792228e-04 5.958029e-05
  [46,] 1.480165e-04 1.015925e-04 3.972414e-05
  [47,] 1.515412e-04 1.021798e-04 3.990739e-05
  [48,] 1.038692e-04 1.874781e-04 6.400546e-05
  [49,] 1.036023e-04 1.617780e-04 5.500325e-05
  [50,] 1.429513e-04 1.165876e-04 5.664923e-05
  [51,] 1.505612e-04 9.897316e-05 4.203054e-05
  [52,] 1.146361e-04 1.197425e-04 2.837897e-05
  [53,] 1.823439e-04 7.291669e-05 1.987776e-05
  [54,] 7.714072e-05 1.199190e-04 3.305354e-05
  [55,] 1.560618e-04 9.946241e-05 4.086970e-05
  [56,] 2.220106e-04 7.574643e-05 2.080973e-05
  [57,] 2.239244e-04 7.523762e-05 2.098639e-05
  [58,] 4.607762e-05 5.788803e-05 1.283388e-05
  [59,] 6.440012e-05 1.215012e-04 2.390916e-05
  [60,] 4.556995e-05 5.750213e-05 1.257925e-05
  [61,] 1.022394e-04 1.943900e-04 6.069425e-05
  [62,] 2.469651e-04 7.939896e-05 2.174849e-05
  [63,] 8.870761e-05 1.716252e-04 3.680019e-05
  [64,] 2.093796e-04 1.179995e-04 1.582918e-05
  [65,] 7.449726e-05 1.120434e-04 2.202533e-05
  [66,] 1.176330e-04 6.099985e-05 1.999485e-05
  [67,] 7.356398e-05 8.654398e-05 2.118682e-05
  [68,] 1.830312e-04 6.158801e-05 2.575423e-05
  [69,] 6.976638e-05 8.514609e-05 2.022197e-05
  [70,] 7.756517e-05 1.135525e-04 3.208110e-05
  [71,] 1.061906e-04 1.982549e-04 7.241815e-05
  [72,] 2.481718e-04 1.132990e-04 1.747579e-05
  [73,] 2.308037e-04 1.508238e-04 1.507622e-05
  [74,] 1.212103e-04 7.303966e-04 9.175139e-05
  [75,] 2.561370e-04 1.608453e-04 1.464125e-05
  [76,] 1.122395e-04 9.715022e-05 2.612056e-05
  [77,] 5.233937e-05 8.390704e-05 1.521744e-05
  [78,] 1.036864e-04 2.639888e-04 8.169054e-05
  [79,] 6.853257e-05 8.151024e-05 1.899904e-05
  [80,] 9.766857e-05 1.607524e-04 4.241241e-05
  [81,] 1.046964e-04 1.010304e-04 2.694546e-05
  [82,] 1.009905e-04 1.370062e-04 4.247131e-05
  [83,] 1.036690e-04 1.724022e-04 5.710206e-05
  [84,] 5.640172e-05 7.811562e-05 1.983913e-05
  [85,] 6.382887e-05 9.647525e-05 2.028993e-05
  [86,] 6.614676e-05 8.261956e-05 1.904528e-05
  [87,] 1.841971e-04 3.377177e-04 1.227350e-05
  [88,] 1.850918e-04 3.580833e-04 1.223521e-05
  [89,] 4.340539e-05 5.884635e-05 1.217033e-05
  [90,] 4.921093e-05 9.817745e-05 1.923733e-05
  [91,] 1.091774e-04 7.595205e-05 2.161275e-05
  [92,] 1.838210e-04 6.207492e-05 3.995276e-05
  [93,] 9.970433e-05 9.874963e-05 4.330195e-05
  [94,] 1.326013e-04 1.288730e-04 6.154539e-05
  [95,] 1.389437e-04 1.673306e-04 9.461415e-05
  [96,] 9.618879e-05 1.195933e-04 2.748519e-05
  [97,] 5.934612e-05 1.156148e-04 1.272243e-05
  [98,] 1.468292e-04 1.710177e-04 1.066593e-04
  [99,] 1.093206e-04 1.086887e-04 3.771410e-05
 [100,] 6.681884e-05 7.049850e-05 1.756519e-05
 [101,] 7.313216e-05 9.689875e-05 2.471371e-05
 [102,] 7.690516e-05 1.208123e-04 3.798620e-05
 [103,] 1.161746e-04 1.146482e-04 4.513952e-05
 [104,] 9.380501e-05 9.835041e-05 2.299328e-05
 [105,] 9.725565e-05 1.144778e-04 3.084493e-05
 [106,] 1.157847e-04 1.394143e-04 5.601208e-05
 [107,] 9.018995e-05 8.432387e-05 2.346569e-05
 [108,] 7.291632e-05 2.259899e-04 6.024746e-05
 [109,] 9.651602e-05 9.518728e-05 2.330307e-05
 [110,] 1.084851e-04 6.952474e-05 1.572333e-05
 [111,] 2.032231e-04 7.239208e-05 6.453709e-05
 [112,] 9.276980e-05 6.831112e-05 1.489078e-05
 [113,] 1.011392e-04 5.906558e-05 1.715681e-05
 [114,] 5.524337e-05 5.819152e-05 1.530531e-05
 [115,] 9.398046e-05 1.080563e-04 2.875042e-05
 [116,] 1.406428e-04 6.705242e-05 4.158444e-05
 [117,] 7.916498e-05 7.727628e-05 1.329246e-05
 [118,] 9.712207e-05 7.972846e-05 1.406038e-05
 [119,] 1.040813e-04 7.431212e-05 1.491233e-05
 [120,] 1.755104e-04 6.594748e-05 3.037751e-05
 [121,] 7.962739e-05 9.873856e-05 2.331861e-05
 [122,] 1.076618e-04 9.258247e-05 1.439748e-05
 [123,] 4.950870e-05 8.808142e-05 1.282282e-05
 [124,] 1.083941e-04 1.325876e-04 2.703242e-05
 [125,] 1.000310e-04 1.515271e-04 2.428443e-05
 [126,] 1.280506e-04 6.579697e-05 1.775663e-05
 [127,] 1.533745e-04 1.761101e-04 1.334532e-05
 [128,] 1.254925e-04 2.119354e-04 2.288311e-05
 [129,] 1.075191e-04 6.221937e-05 1.689700e-05
 [130,] 2.299918e-04 2.264380e-04 2.189956e-05
 [131,] 8.549885e-05 5.894767e-05 2.288159e-05
 [132,] 4.962584e-05 1.331909e-04 1.926204e-05
 [133,] 4.302722e-04 5.843087e-05 4.427598e-05
 [134,] 2.207157e-04 5.798022e-05 2.985652e-05
 [135,] 2.335965e-04 5.939306e-05 2.856442e-05
 [136,] 2.666441e-04 5.803899e-05 3.398207e-05
 [137,] 8.266877e-05 6.750758e-05 1.898949e-05
 [138,] 2.803325e-04 5.822475e-05 3.459309e-05
 [139,] 1.002738e-04 1.123541e-04 2.437685e-05
 [140,] 4.772278e-05 1.376899e-04 1.760926e-05
 [141,] 1.632336e-04 1.094646e-04 2.015708e-05
 [142,] 1.001920e-04 1.083432e-04 2.316185e-05
 [143,] 5.394549e-05 7.280893e-05 1.829582e-05
 [144,] 8.957406e-05 3.486884e-04 4.276680e-05
 [145,] 2.008641e-04 1.091229e-04 2.444488e-05
 [146,] 3.588510e-04 6.063190e-05 3.523383e-05
 [147,] 5.698348e-05 1.391992e-04 2.531756e-05
 [148,] 1.483229e-04 1.031964e-04 2.072413e-05
 [149,] 5.444060e-05 1.604169e-04 2.517278e-05
 [150,] 8.643511e-05 8.579970e-05 2.146504e-05
 [151,] 8.628409e-05 8.640475e-05 2.132307e-05
 [152,] 8.651900e-05 8.640475e-05 2.134690e-05
 [153,] 2.282677e-04 9.840580e-05 4.368086e-05
 [154,] 5.399935e-05 7.283172e-05 1.929923e-05
 [155,] 6.298776e-05 6.418562e-05 1.948203e-05
 [156,] 8.865085e-05 1.269046e-04 3.015499e-05
 [157,] 5.271058e-05 1.454100e-04 1.272998e-05
 [158,] 4.694798e-05 6.274032e-05 1.386983e-05
 [159,] 4.856699e-05 5.887671e-05 1.320985e-05
 [160,] 4.456836e-05 1.762322e-04 1.926725e-05
 [161,] 4.460390e-05 7.398203e-05 1.265870e-05
 [162,] 1.337793e-04 1.087910e-04 2.005270e-05
 [163,] 4.479312e-05 2.256989e-04 1.953168e-05
 [164,] 9.823927e-05 1.255814e-04 3.813282e-05
 [165,] 2.180920e-04 1.191961e-04 2.674344e-05
 [166,] 6.941633e-05 6.972635e-05 1.616741e-05
 [167,] 7.343384e-05 8.570554e-05 1.865078e-05
 [168,] 6.997072e-05 7.425173e-05 1.572195e-05
 [169,] 1.333424e-04 9.481019e-05 2.969087e-05
 [170,] 6.150214e-05 6.059118e-05 1.669917e-05
 [171,] 5.476998e-05 1.059951e-04 1.259451e-05
 [172,] 2.797125e-04 8.804382e-05 3.569077e-05
 [173,] 2.897247e-04 8.390627e-05 3.928349e-05
 [174,] 1.098258e-04 1.219583e-04 3.120011e-05
 [175,] 7.146638e-05 2.901705e-04 1.499982e-05
 [176,] 9.481482e-05 7.655155e-05 2.527600e-05
 [177,] 6.061850e-05 7.571095e-05 1.900713e-05
 [178,] 4.720179e-04 8.448714e-05 1.140102e-04
 [179,] 5.888639e-05 6.473006e-05 1.905340e-05
 [180,] 5.280580e-05 8.426422e-05 1.713267e-05
 [181,] 4.415868e-05 6.053596e-05 1.207880e-05
 [182,] 4.508634e-05 6.340258e-05 1.251551e-05
 [183,] 4.514037e-05 6.476591e-05 1.250241e-05
 [184,] 1.143303e-04 1.250855e-04 6.420710e-05
 [185,] 9.891864e-05 6.421158e-05 2.732283e-05
 [186,] 8.070162e-05 1.103714e-04 2.352635e-05
 [187,] 8.325364e-05 1.102906e-04 2.408147e-05
 [188,] 8.938606e-05 7.072202e-05 1.848580e-05
 [189,] 1.356045e-04 1.012438e-04 5.355598e-05
 [190,] 8.705656e-05 1.096440e-04 2.512661e-05
 [191,] 4.990117e-05 7.801114e-05 1.319292e-05
 [192,] 1.993756e-04 1.374129e-04 1.261863e-04
 [193,] 6.439068e-05 6.554250e-05 1.650719e-05
 [194,] 7.663715e-05 7.394790e-05 1.683029e-05
 [195,] 8.630455e-05 1.057993e-04 1.797314e-05
 [196,] 6.656734e-05 6.043202e-05 1.406770e-05
 [197,] 1.070230e-04 1.146971e-04 3.154909e-05
 [198,] 1.050158e-04 1.783620e-04 4.863890e-05
 [199,] 1.059519e-04 8.332373e-05 2.645144e-05
 [200,] 1.231803e-04 7.747642e-05 2.304608e-05
 [201,] 1.175397e-04 7.513877e-05 1.930479e-05
 [202,] 5.618768e-05 1.068326e-04 2.107428e-05
 [203,] 1.032592e-04 1.163742e-04 3.399049e-05
 [204,] 5.536580e-05 1.435138e-04 2.719551e-05
 [205,] 5.922339e-05 8.909861e-05 2.131358e-05
 [206,] 5.036528e-05 7.487537e-05 1.616421e-05
 [207,] 5.141925e-05 1.449138e-04 2.136796e-05
 [208,] 5.013543e-05 8.735737e-05 1.503034e-05
 [209,] 5.137355e-05 6.890042e-05 1.500501e-05
 [210,] 5.715390e-05 6.882335e-05 1.871302e-05
 [211,] 5.306400e-05 7.178008e-05 1.759331e-05
 [212,] 4.554933e-05 8.629298e-05 1.625879e-05
 [213,] 8.708831e-05 9.021636e-05 2.578180e-05
 [214,] 4.491587e-05 2.317541e-04 2.289003e-05
 [215,] 4.384720e-05 9.206795e-05 1.428640e-05
 [216,] 4.531711e-05 9.414897e-05 1.678239e-05
 [217,] 4.521850e-05 1.048209e-04 1.764611e-05
 [218,] 4.624203e-05 1.004757e-04 1.824745e-05
 [219,] 4.449875e-05 1.056839e-04 1.787182e-05
 [220,] 4.620552e-05 8.260163e-05 1.396156e-05
 [221,] 4.571498e-05 8.264490e-05 1.404236e-05
 [222,] 4.622949e-05 8.279598e-05 1.395346e-05
 [223,] 4.529701e-05 9.178458e-05 1.664502e-05
 [224,] 7.902258e-05 6.324903e-05 1.817668e-05
 [225,] 7.894421e-05 6.314284e-05 1.811903e-05
 [226,] 1.136063e-04 1.507894e-04 2.274404e-05
 [227,] 9.857956e-05 8.476406e-05 2.467333e-05
 [228,] 9.884256e-05 8.481201e-05 2.464752e-05
 [229,] 1.008576e-04 9.787966e-05 2.971546e-05
 [230,] 4.398611e-05 5.943371e-05 1.237697e-05
 [231,] 5.413317e-05 9.242205e-05 1.744175e-05
 [232,] 5.623339e-05 9.123095e-05 1.958349e-05
 [233,] 4.427376e-05 1.555060e-04 1.886050e-05
 [234,] 8.497448e-05 8.119111e-05 2.147435e-05
 [235,] 9.804900e-05 9.317491e-05 2.672874e-05
 [236,] 9.797883e-05 9.348740e-05 2.702744e-05
 [237,] 4.653621e-05 7.622269e-05 1.231985e-05
 [238,] 5.601074e-05 1.635247e-04 2.575796e-05
 [239,] 1.101440e-04 7.292106e-05 2.200593e-05
 [240,] 1.514629e-04 1.237470e-04 6.734413e-05
 [241,] 8.090360e-05 1.174094e-04 2.490512e-05
 [242,] 7.889170e-05 1.159594e-04 2.489607e-05
 [243,] 1.189895e-04 6.601938e-05 2.468488e-05
 [244,] 4.483771e-05 1.213907e-04 1.863616e-05
 [245,] 4.550769e-05 8.503709e-05 1.254059e-05
 [246,] 6.654604e-05 9.795135e-05 2.868488e-05
 [247,] 1.290221e-04 1.153192e-04 5.959376e-05
 [248,] 9.930534e-05 9.046518e-05 2.451628e-05
 [249,] 7.755601e-05 7.935742e-05 1.939991e-05
 [250,] 9.848138e-05 1.134141e-04 3.355860e-05
 [251,] 5.342045e-05 1.163157e-04 1.894452e-05
 [252,] 2.330366e-04 7.648755e-05 5.190410e-05
 [253,] 7.751412e-05 1.250998e-04 2.373203e-05
 [254,] 7.578096e-05 1.558777e-04 3.277541e-05
 [255,] 6.674067e-05 1.565251e-04 4.557893e-05
 [256,] 9.827109e-05 8.748557e-05 2.441119e-05
 [257,] 9.514620e-05 1.056155e-04 2.739502e-05
 [258,] 5.335564e-05 9.695987e-05 1.766750e-05
 [259,] 1.864108e-04 6.611295e-05 2.995277e-05
 [260,] 1.654783e-04 6.612960e-05 2.886261e-05
 [261,] 1.189943e-04 1.089029e-04 3.272576e-05
 [262,] 1.952977e-04 7.140055e-05 3.554211e-05
 [263,] 7.118071e-05 1.254702e-04 2.416740e-05
 [264,] 1.002040e-04 1.146863e-04 3.211901e-05
 [265,] 5.334325e-05 8.578584e-05 1.671691e-05
 [266,] 9.958073e-05 1.211404e-04 3.371786e-05
 [267,] 6.443213e-05 1.082651e-04 2.431508e-05
 [268,] 9.851357e-05 1.127914e-04 3.150524e-05
 [269,] 5.343549e-05 9.476413e-05 1.676725e-05
 [270,] 5.793037e-05 8.537706e-05 1.635114e-05
 [271,] 9.925434e-05 9.308574e-05 2.533652e-05
 [272,] 7.474817e-05 6.721593e-05 1.816962e-05
 [273,] 5.977831e-05 8.068622e-05 2.242644e-05
 [274,] 1.161922e-04 1.018751e-04 3.843581e-05
 [275,] 9.976572e-05 1.154513e-04 3.316721e-05
 [276,] 9.946837e-05 1.703060e-04 4.560133e-05
 [277,] 5.061583e-05 6.875484e-05 1.618404e-05
 [278,] 7.536499e-05 6.951757e-05 1.867287e-05
 [279,] 1.062688e-04 7.919237e-05 2.198632e-05
 [280,] 9.903334e-05 1.492055e-04 4.473824e-05
 [281,] 5.001578e-05 6.251809e-05 1.312645e-05
 [282,] 4.517552e-05 6.077587e-05 1.283340e-05
 [283,] 1.603811e-04 1.108184e-04 2.593421e-05
 [284,] 5.395074e-05 8.316495e-05 1.753022e-05
 [285,] 1.159922e-04 8.643695e-05 3.431214e-05
 [286,] 2.091535e-04 8.918795e-05 3.129853e-05
 [287,] 1.191258e-04 1.107877e-04 4.890995e-05
 [288,] 5.409416e-05 1.064303e-04 1.826497e-05
 [289,] 4.862881e-05 6.670689e-05 1.555615e-05
 [290,] 5.434005e-05 7.877900e-05 1.584208e-05
 [291,] 1.805336e-04 8.904771e-05 3.126422e-05
 [292,] 5.708180e-05 7.323727e-05 1.574722e-05
 [293,] 5.527104e-05 7.951556e-05 1.657268e-05
 [294,] 1.121754e-04 8.657751e-05 2.747392e-05
 [295,] 5.508220e-05 8.684784e-05 2.090357e-05
 [296,] 9.869877e-05 1.137033e-04 3.187614e-05
 [297,] 1.483903e-04 7.236974e-05 2.851196e-05
 [298,] 1.083303e-04 2.124239e-04 1.701476e-05
 [299,] 4.847933e-05 1.405570e-04 1.493439e-05
 [300,] 8.949070e-05 1.165881e-04 3.378622e-05
 [301,] 5.249571e-05 6.181666e-05 1.386748e-05
 [302,] 8.746322e-05 1.072152e-04 2.814622e-05
 [303,] 2.980714e-04 6.952913e-05 2.482178e-05
 [304,] 3.034682e-04 6.949989e-05 2.505104e-05
 [305,] 3.308573e-04 6.986196e-05 2.598984e-05
 [306,] 9.760605e-05 1.082175e-04 3.276586e-05
 [307,] 2.519326e-04 6.864417e-05 2.447954e-05
 [308,] 1.683413e-04 1.298808e-04 1.122056e-04
 [309,] 1.017135e-04 1.081823e-04 3.408499e-05
 [310,] 6.813544e-05 1.233950e-04 3.992891e-05
 [311,] 1.004254e-04 1.087317e-04 3.449863e-05
 [312,] 4.766007e-05 6.759956e-05 1.405562e-05
 [313,] 9.739930e-05 1.086684e-04 3.312440e-05
 [314,] 2.672208e-04 1.001155e-04 7.520644e-05
 [315,] 5.022521e-05 7.127039e-05 1.609208e-05
 [316,] 4.885672e-05 8.593005e-05 1.743807e-05
 [317,] 1.304783e-04 1.395625e-04 2.986819e-05
 [318,] 1.806620e-04 6.425625e-05 2.367653e-05
 [319,] 7.581274e-05 7.304464e-05 1.404801e-05
 [320,] 8.503986e-05 1.398211e-04 1.283721e-05
 [321,] 1.772788e-04 6.184490e-05 2.601632e-05
 [322,] 7.167519e-05 1.257324e-04 1.261737e-05
 [323,] 1.599910e-04 1.930625e-04 1.607667e-04
 [324,] 7.990845e-05 1.538916e-04 1.259677e-05
 [325,] 9.140623e-05 1.536453e-04 1.286442e-05
 [326,] 8.816965e-05 1.549829e-04 1.277494e-05
 [327,] 1.102419e-04 7.476327e-05 1.576885e-05
 [328,] 4.238110e-04 9.362098e-05 8.683387e-05
 [329,] 1.066189e-04 6.556450e-05 2.648083e-05
 [330,] 1.223268e-04 5.796168e-05 2.470599e-05
 [331,] 1.077332e-04 1.438057e-04 7.911141e-05
 [332,] 1.419119e-04 1.360418e-04 3.186613e-05
 [333,] 1.031193e-04 1.397577e-04 7.294578e-05
 [334,] 1.080024e-04 6.475813e-05 2.478264e-05
 [335,] 4.174016e-04 9.503227e-05 9.196728e-05
 [336,] 1.190803e-04 9.954408e-05 6.561961e-05
 [337,] 4.793503e-04 1.269160e-04 3.660945e-04
 [338,] 8.853551e-05 8.156323e-05 3.241663e-05
 [339,] 3.974883e-04 9.263746e-05 7.741360e-05
 [340,] 1.285040e-04 9.949458e-05 7.114508e-05
 [341,] 1.991303e-04 7.328665e-04 2.038628e-05
 [342,] 1.291855e-04 5.826942e-05 2.369609e-05
 [343,] 1.285827e-04 5.828991e-05 2.357165e-05
 [344,] 9.371242e-05 7.022649e-05 2.649628e-05
 [345,] 3.204793e-04 9.142082e-05 7.212966e-05
 [346,] 1.333127e-04 1.047156e-04 3.502795e-05
 [347,] 8.840696e-05 8.277981e-05 3.298339e-05
 [348,] 1.205191e-04 7.414707e-05 1.643284e-05
 [349,] 1.428561e-04 1.049041e-04 3.695063e-05
 [350,] 1.427718e-04 1.047512e-04 3.710130e-05
 [351,] 1.164025e-04 1.366870e-04 8.296171e-05
 [352,] 2.881476e-04 9.265047e-05 7.090776e-05
 [353,] 1.174037e-04 1.572263e-04 3.922916e-05
 [354,] 1.213666e-04 1.299002e-04 8.279478e-05
 [355,] 3.343861e-04 1.056632e-04 1.078075e-04
 [356,] 1.141838e-04 1.384572e-04 8.209209e-05
 [357,] 1.167329e-04 6.536032e-05 3.661825e-05
 [358,] 1.121815e-04 1.384145e-04 8.033314e-05
 [359,] 1.098407e-04 6.454601e-05 3.392609e-05
 [360,] 1.115390e-04 1.383820e-04 7.975329e-05
 [361,] 1.130704e-04 1.380241e-04 8.088107e-05
 [362,] 1.237432e-04 6.390000e-05 3.662861e-05
 [363,] 1.263168e-04 1.640769e-04 4.253270e-05
 [364,] 9.501381e-05 1.470987e-04 6.905117e-05
 [365,] 1.247308e-04 1.298521e-04 8.541958e-05
 [366,] 8.690465e-05 1.449174e-04 5.682607e-05
 [367,] 1.008206e-04 9.087213e-05 4.458098e-05
 [368,] 8.993310e-05 8.544029e-05 3.475219e-05
 [369,] 5.104095e-05 6.136160e-05 1.357970e-05
 [370,] 4.478329e-04 8.280168e-05 8.273498e-05
 [371,] 1.185214e-04 1.356280e-04 8.817695e-05
 [372,] 1.153811e-04 1.505156e-04 3.842418e-05
 [373,] 1.183382e-04 1.508872e-04 9.728889e-05
 [374,] 1.279676e-04 6.323007e-05 3.279239e-05
 [375,] 1.183877e-04 1.484449e-04 9.592225e-05
 [376,] 5.062617e-05 6.105925e-05 1.359155e-05
 [377,] 1.182512e-04 4.969034e-04 2.696312e-04
 [378,] 1.201107e-04 1.477331e-04 9.715739e-05
 [379,] 4.719986e-04 8.418925e-05 8.946378e-05
 [380,] 2.944144e-04 1.070514e-04 6.921351e-05
 [381,] 1.169285e-04 1.511678e-04 9.611476e-05
 [382,] 1.083508e-04 1.446139e-04 8.412836e-05
 [383,] 1.243394e-04 1.436401e-04 9.861441e-05
 [384,] 4.371704e-04 8.331655e-05 8.299383e-05
 [385,] 1.161244e-04 1.540225e-04 9.695378e-05
 [386,] 1.203637e-04 1.180576e-04 7.790516e-05
 [387,] 2.903623e-04 1.070596e-04 6.881880e-05
 [388,] 1.130403e-04 1.480550e-04 9.053071e-05
 [389,] 1.134494e-04 1.569088e-04 9.582560e-05
 [390,] 5.321135e-04 8.216024e-05 8.929013e-05
 [391,] 3.080652e-04 1.070518e-04 7.165659e-05
 [392,] 1.096438e-04 6.125522e-05 2.676558e-05
 [393,] 9.858024e-05 3.358986e-04 1.493641e-04
 [394,] 9.669029e-05 6.247935e-05 2.533425e-05
 [395,] 9.419491e-05 6.155305e-05 2.419427e-05
 [396,] 9.567026e-05 6.158283e-05 2.448854e-05
 [397,] 1.012680e-04 1.437469e-04 7.701447e-05
 [398,] 1.057115e-04 6.184240e-05 2.703804e-05
 [399,] 3.024341e-04 1.070935e-04 7.300085e-05
 [400,] 2.259663e-04 1.304011e-04 1.730901e-04
 [401,] 1.395222e-04 5.654361e-04 3.858134e-04
 [402,] 2.888561e-04 1.071644e-04 7.202877e-05
 [403,] 2.541551e-04 1.231457e-04 1.822618e-04
 [404,] 2.930918e-04 1.069747e-04 6.525973e-05
 [405,] 1.777075e-04 7.246864e-04 6.669533e-04
 [406,] 4.965037e-04 9.367454e-05 1.210605e-04
 [407,] 2.381278e-04 1.085197e-04 1.458810e-04
 [408,] 2.474777e-04 1.107611e-04 1.556157e-04
 [409,] 5.094561e-04 9.187887e-05 1.175955e-04
 [410,] 2.431388e-04 1.086564e-04 1.492120e-04
 [411,] 4.925470e-04 3.258900e-04 2.282244e-03
 [412,] 1.738231e-04 1.163663e-04 4.543678e-05
 [413,] 2.415451e-04 1.079708e-04 1.470348e-04
 [414,] 5.019061e-04 8.661343e-05 9.992825e-05
 [415,] 1.947247e-04 6.019263e-05 3.608554e-05
 [416,] 1.980449e-04 1.036001e-04 1.140430e-04
 [417,] 2.263325e-04 1.128304e-04 1.453646e-04
 [418,] 2.443443e-04 9.755817e-05 1.299112e-04
 [419,] 2.572493e-04 1.093166e-04 1.590914e-04
 [420,] 8.138034e-05 6.351109e-05 1.689511e-05
 [421,] 2.533738e-04 1.127205e-04 1.629210e-04
 [422,] 2.564337e-04 1.100586e-04 1.599511e-04
 [423,] 1.369613e-04 4.837787e-04 3.291047e-04
 [424,] 2.289505e-04 1.200221e-04 1.591378e-04
 [425,] 2.467512e-04 1.102616e-04 1.542826e-04
 [426,] 2.439075e-04 1.098822e-04 1.518297e-04
 [427,] 2.006566e-04 6.014491e-05 3.624716e-05
 [428,] 2.525948e-04 5.962911e-05 4.093857e-05
 [429,] 2.525331e-04 1.086136e-04 1.548998e-04
 [430,] 7.530328e-05 6.402285e-05 1.613126e-05
 [431,] 2.432896e-04 1.043904e-04 1.417704e-04
 [432,] 2.892730e-04 1.070422e-04 7.043620e-05
 [433,] 2.973241e-04 1.070651e-04 7.206586e-05
 [434,] 1.366645e-04 1.146434e-04 3.664982e-05
 [435,] 1.397906e-04 4.673666e-04 3.293748e-04
 [436,] 1.267865e-04 5.884912e-05 2.804612e-05
 [437,] 3.455654e-04 9.289869e-05 7.238637e-05
 [438,] 1.454280e-04 5.009291e-04 3.698587e-04
 [439,] 2.179410e-04 6.015829e-05 4.590598e-05
 [440,] 2.002578e-04 1.150439e-04 4.984384e-05
 [441,] 1.778535e-04 6.877350e-05 5.621027e-05
 [442,] 1.767486e-04 1.163120e-04 4.608285e-05
 [443,] 1.254268e-04 5.871543e-05 2.761700e-05
 [444,] 1.015158e-04 5.818656e-05 2.283307e-05
 [445,] 5.241196e-04 1.061482e-04 1.212180e-04
 [446,] 1.139919e-04 3.164869e-04 1.537861e-04
 [447,] 6.499147e-04 1.192225e-04 1.196425e-03
 [448,] 3.085294e-03 6.928771e-05 5.715302e-04
 [449,] 2.860717e-04 5.916102e-05 5.212378e-05
 [450,] 1.494983e-04 5.930056e-05 3.203358e-05
 [451,] 3.775301e-04 1.071048e-04 7.686165e-05
 [452,] 7.694534e-03 5.993145e-05 6.152074e-04
 [453,] 1.629915e-04 2.660469e-04 2.404031e-04
 [454,] 1.897857e-04 6.336649e-05 4.604276e-05
 [455,] 2.221937e-04 1.180411e-04 4.872108e-05
 [456,] 2.722033e-03 6.398569e-05 3.988677e-04
 [457,] 6.246168e-04 1.466030e-04 1.173375e-03
 [458,] 3.710233e-04 1.070918e-04 7.614459e-05
 [459,] 3.911335e-03 7.460410e-05 8.293902e-04
 [460,] 1.417884e-04 6.345434e-05 3.685938e-05
 [461,] 1.697283e-04 3.590680e-04 3.438750e-04
 [462,] 1.794104e-04 3.712282e-04 3.812432e-04
 [463,] 3.133937e-04 5.841899e-05 4.426038e-05
 [464,] 1.977613e-04 1.180426e-04 4.493293e-05
 [465,] 2.942187e-04 5.911559e-05 5.089126e-05
 [466,] 6.393214e-04 1.433465e-04 1.253167e-03
 [467,] 1.935492e-04 1.193828e-04 4.491414e-05
 [468,] 3.061060e-04 5.873036e-05 4.595018e-05
 [469,] 1.483988e-04 5.762499e-05 2.430712e-05
 [470,] 1.602985e-04 5.761583e-05 2.607628e-05
 [471,] 3.057360e-04 5.834785e-05 4.523715e-05
 [472,] 1.751897e-04 6.098430e-05 3.891164e-05
 [473,] 1.154329e-04 2.048784e-04 1.150724e-04
 [474,] 1.799346e-04 6.156227e-05 4.086626e-05
 [475,] 2.853467e-04 5.873274e-05 4.594683e-05
 [476,] 1.399660e-04 5.742689e-05 2.475347e-05
 [477,] 4.764505e-04 8.748432e-04 3.549989e-03
 [478,] 1.135345e-04 2.613258e-04 1.317726e-04
 [479,] 4.791345e-04 1.112961e-03 4.040590e-03
 [480,] 1.970320e-04 6.035479e-05 2.986169e-05
 [481,] 7.512712e-05 1.190750e-04 2.193482e-05
 [482,] 2.796431e-04 1.182744e-04 6.127444e-05
 [483,] 1.170790e-04 5.845571e-05 1.894076e-05
 [484,] 1.229413e-03 5.863611e-05 1.547815e-04
 [485,] 1.120173e-04 5.814953e-05 1.876612e-05
 [486,] 1.448989e-04 2.995198e-04 2.295528e-04
 [487,] 9.934634e-04 5.724192e-05 9.824298e-05
 [488,] 2.798240e-04 3.541271e-04 5.054564e-04
 [489,] 4.097835e-04 9.280495e-05 7.470997e-05
 [490,] 1.484049e-04 5.772360e-05 2.892326e-05
 [491,] 1.297051e-04 5.834563e-05 2.005878e-05
 [492,] 1.198008e-04 2.731357e-04 1.461664e-04
 [493,] 1.122227e-04 5.821872e-05 1.873434e-05
 [494,] 2.387227e-04 5.847031e-05 3.972057e-05
 [495,] 1.208021e-04 5.798649e-05 1.968635e-05
 [496,] 1.671018e-04 3.359030e-04 3.150236e-04
 [497,] 2.683911e-04 1.180423e-04 5.963718e-05
 [498,] 3.101896e-04 1.169785e-04 6.576904e-05
 [499,] 1.136661e-03 5.747566e-05 1.185453e-04
 [500,] 1.676536e-04 3.492962e-04 3.296516e-04
 [501,] 2.238838e-04 5.837845e-05 3.678680e-05
 [502,] 1.929559e-04 3.729770e-04 4.223888e-04
 [503,] 7.328781e-05 1.191021e-04 2.164372e-05
 [504,] 2.814670e-04 1.196810e-04 5.800550e-05
 [505,] 3.278236e-04 1.075540e-04 7.446815e-05
 [506,] 1.139158e-04 3.391162e-04 1.599569e-04
 [507,] 3.338344e-04 1.169599e-04 6.994228e-05
 [508,] 1.665341e-04 3.808055e-04 3.538480e-04
 [509,] 3.910329e-04 9.258983e-05 7.096808e-05
 [510,] 1.864357e-04 1.434135e-04 3.707788e-05
 [511,] 1.086935e-03 5.749375e-05 1.160323e-04
 [512,] 1.627450e-04 1.179556e-04 2.492984e-05
 [513,] 1.785284e-04 3.635783e-04 3.724141e-04
 [514,] 1.276452e-04 5.839966e-05 1.984598e-05
 [515,] 3.179504e-04 7.464851e-04 1.010475e-03
 [516,] 7.403052e-05 1.208745e-04 2.553562e-05
 [517,] 1.685887e-04 3.740428e-04 3.539804e-04
 [518,] 2.048041e-04 6.078564e-05 2.968529e-05
 [519,] 3.736864e-04 1.076029e-04 7.507276e-05
 [520,] 1.771590e-04 3.858225e-04 3.891459e-04
 [521,] 3.335837e-04 1.077213e-04 6.870094e-05
 [522,] 1.734049e-04 3.589880e-04 3.541054e-04
 [523,] 1.672662e-04 3.660011e-04 3.434081e-04
 [524,] 1.736644e-04 3.762538e-04 3.703283e-04
 [525,] 1.915110e-04 6.054599e-05 2.887366e-05
 [526,] 1.697454e-04 3.732428e-04 3.564939e-04
 [527,] 2.901316e-04 1.182850e-04 6.314030e-05
 [528,] 3.590452e-04 1.169820e-04 7.423832e-05
 [529,] 1.230257e-04 5.806534e-05 1.978840e-05
 [530,] 3.352353e-04 1.081292e-04 6.914494e-05
 [531,] 1.205117e-04 5.821337e-05 1.943788e-05
 [532,] 2.835853e-04 1.182789e-04 6.197327e-05
 [533,] 1.957987e-04 6.117190e-05 2.820755e-05
 [534,] 1.568973e-04 3.354896e-04 2.895019e-04
 [535,] 1.701382e-04 3.943687e-04 3.759249e-04
 [536,] 1.124962e-04 2.878955e-04 1.392822e-04
 [537,] 1.105593e-03 5.734068e-05 1.116489e-04
 [538,] 1.692368e-04 1.972071e-04 1.912825e-04
 [539,] 1.715086e-04 3.660448e-04 3.551883e-04
 [540,] 1.784319e-04 3.770745e-04 3.847450e-04
 [541,] 1.771273e-04 3.557943e-04 3.614063e-04
 [542,] 1.547317e-04 2.559138e-04 2.163179e-04
 [543,] 1.288715e-04 5.786560e-05 2.050723e-05
 [544,] 1.491291e-04 5.803238e-05 2.982376e-05
 [545,] 1.870548e-04 6.354765e-05 4.742342e-05
 [546,] 2.000073e-04 6.066685e-05 2.942005e-05
 [547,] 1.705242e-04 3.744925e-04 3.598747e-04
 [548,] 7.389139e-05 1.195208e-04 2.494997e-05
 [549,] 1.543586e-04 5.802866e-05 3.059242e-05
 [550,] 1.899019e-04 3.664586e-04 4.069678e-04
 [551,] 1.618149e-04 3.676514e-04 3.301345e-04
 [552,] 1.554122e-04 2.708723e-04 2.294575e-04
 [553,] 1.697059e-04 3.759517e-04 3.588105e-04
 [554,] 1.242732e-04 5.818493e-05 1.979185e-05
 [555,] 8.808096e-05 1.612472e-04 4.881794e-05
 [556,] 1.676724e-04 3.680178e-04 3.462632e-04
 [557,] 7.325839e-05 9.962955e-05 2.450223e-05
 [558,] 1.760846e-04 3.832735e-04 3.836874e-04
 [559,] 1.785158e-04 3.630530e-04 3.718974e-04
 [560,] 2.158964e-04 6.096984e-05 3.032279e-05
 [561,] 1.249866e-04 5.808204e-05 1.993480e-05
 [562,] 1.867416e-04 3.850951e-04 4.168124e-04
 [563,] 1.260644e-04 5.796621e-05 2.015674e-05
 [564,] 1.954996e-04 3.323038e-04 3.827771e-04
 [565,] 1.755459e-04 3.447914e-04 3.462267e-04
 [566,] 1.765329e-04 4.290784e-04 4.297783e-04
 [567,] 1.919184e-04 6.107256e-05 2.829996e-05
 [568,] 1.696419e-04 3.582863e-04 3.437274e-04
 [569,] 1.750864e-04 3.581235e-04 3.583321e-04
 [570,] 1.647577e-04 3.640271e-04 3.352837e-04
 [571,] 9.863990e-04 5.729768e-05 9.605412e-05
 [572,] 1.709714e-04 3.566980e-04 3.458971e-04
 [573,] 1.185155e-04 5.818122e-05 1.929611e-05
 [574,] 1.678257e-04 3.788781e-04 3.563973e-04
 [575,] 2.940986e-04 1.182698e-04 6.395451e-05
 [576,] 3.556745e-04 1.169583e-04 7.373275e-05
 [577,] 9.771656e-04 5.740734e-05 1.009607e-04
 [578,] 1.192013e-04 2.190288e-04 1.279195e-04
 [579,] 9.766745e-05 1.059838e-04 4.591348e-05
 [580,] 1.805374e-04 3.632946e-04 3.779377e-04
 [581,] 1.859440e-04 6.135079e-05 2.846926e-05
 [582,] 1.136458e-04 5.852994e-05 1.862089e-05
 [583,] 1.402126e-04 5.753811e-05 2.729366e-05
 [584,] 1.797262e-04 6.066568e-05 2.791058e-05
 [585,] 1.549224e-04 3.677556e-04 3.111835e-04
 [586,] 1.568776e-04 3.576726e-04 3.086148e-04
 [587,] 1.397000e-04 2.616759e-04 1.936063e-04
 [588,] 1.583535e-04 3.534857e-04 3.092732e-04
 [589,] 1.543447e-04 5.836363e-05 2.865182e-05
 [590,] 3.075237e-04 5.808383e-04 8.309562e-04
 [591,] 1.800493e-04 6.087474e-05 2.757450e-05
 [592,] 1.312103e-04 5.806579e-05 2.388560e-05
 [593,] 1.807826e-04 6.091471e-05 2.885433e-05
 [594,] 1.629960e-04 3.301525e-04 3.001280e-04
 [595,] 1.393266e-04 2.656962e-04 1.955472e-04
 [596,] 2.294071e-04 1.059390e-04 5.877849e-05
 [597,] 7.801840e-04 5.667325e-04 9.736214e-01
 [598,] 2.202575e-03 1.173025e-04 1.007806e-03
 [599,] 9.524238e-03 1.341501e-04 3.375571e-03
 [600,] 4.295573e-03 1.001561e-03 4.897576e-02
 [601,] 2.572359e-04 1.003108e-04 5.278335e-05
 [602,] 2.472039e-04 1.002986e-04 5.163442e-05
 [603,] 2.361199e-04 1.003694e-04 5.067965e-05
 [604,] 2.715760e-04 6.119849e-05 4.074427e-05
 [605,] 4.570984e-05 3.011826e-03 8.231247e-05
 [606,] 3.990875e-04 1.421064e-04 3.002436e-04
 [607,] 9.979168e-05 1.041298e-04 3.828130e-05
 [608,] 1.094033e-04 1.303290e-04 4.715843e-05
 [609,] 1.093741e-04 1.294822e-04 4.680529e-05
 [610,] 1.096906e-04 1.293909e-04 4.711331e-05
 [611,] 1.088880e-04 1.293730e-04 4.621123e-05
 [612,] 1.096182e-04 1.273021e-04 4.621537e-05
 [613,] 1.099992e-04 1.322769e-04 4.856784e-05
 [614,] 1.408724e-03 9.049541e-04 1.522689e-05
 [615,] 1.100741e-04 1.267695e-04 4.634252e-05
 [616,] 2.714622e-04 7.574173e-05 6.811125e-05
 [617,] 1.077814e-04 1.575809e-04 5.369857e-05
 [618,] 1.652068e-03 4.272503e-04 5.071978e-03
 [619,] 5.393310e-04 2.658535e-04 1.574322e-05
 [620,] 1.076547e-04 2.115227e-04 7.159746e-05
 [621,] 1.076299e-04 2.107896e-04 7.122955e-05
 [622,] 1.060883e-04 2.131763e-04 6.562709e-05
 [623,] 1.063927e-04 2.072024e-04 6.523218e-05
 [624,] 1.256802e-03 4.869255e-04 4.723136e-03
 [625,] 3.508428e-04 2.525837e-04 5.699814e-04
 [626,] 7.725982e-05 6.799114e-05 1.676501e-05
 [627,] 7.410911e-05 6.744773e-05 1.718174e-05
 [628,] 6.980991e-05 6.797656e-05 1.634610e-05
 [629,] 7.231165e-05 6.718479e-05 1.707436e-05
 [630,] 7.135315e-05 6.733223e-05 1.684001e-05
 [631,] 6.975017e-05 6.764450e-05 1.646443e-05
 [632,] 7.047250e-05 6.647138e-05 1.757905e-05
 [633,] 1.635851e-04 7.243944e-05 2.994834e-05
 [634,] 1.613537e-04 7.659693e-05 3.182089e-05
 [635,] 7.370409e-05 6.688243e-05 1.752361e-05
 [636,] 7.437396e-05 6.760937e-05 1.713639e-05
 [637,] 7.080746e-05 6.742104e-05 1.673027e-05
 [638,] 1.676880e-04 7.314611e-05 2.948040e-05
 [639,] 7.165732e-05 6.729496e-05 1.690645e-05
 [640,] 7.077708e-05 6.741319e-05 1.671873e-05
 [641,] 7.018673e-05 6.707931e-05 1.682114e-05
 [642,] 7.029460e-05 6.775432e-05 1.666326e-05
 [643,] 1.708496e-04 7.198322e-05 3.183854e-05
 [644,] 1.247677e-04 1.323681e-04 2.943512e-05
 [645,] 1.951135e-04 8.005255e-05 5.694610e-05
 [646,] 6.928402e-05 6.727119e-05 1.660646e-05
 [647,] 1.835613e-04 7.646105e-05 4.160100e-05
 [648,] 7.093492e-05 6.697907e-05 1.704058e-05
 [649,] 1.397790e-04 7.171665e-05 2.758524e-05
 [650,] 7.014253e-05 6.700910e-05 1.690624e-05
 [651,] 7.110201e-05 6.713301e-05 1.692556e-05
 [652,] 6.879464e-05 6.753440e-05 1.642550e-05
 [653,] 7.070289e-05 6.710235e-05 1.689392e-05
 [654,] 1.315958e-04 9.778797e-05 3.476876e-05
 [655,] 6.705388e-05 6.697210e-05 1.643600e-05
 [656,] 6.448983e-05 6.727957e-05 1.587347e-05
 [657,] 6.857797e-05 6.722995e-05 1.651063e-05
 [658,] 7.300110e-05 6.720900e-05 1.728606e-05
 [659,] 6.851669e-05 6.799434e-05 1.617252e-05
 [660,] 1.201921e-04 1.316283e-04 2.938999e-05
 [661,] 7.806265e-05 6.676676e-05 1.860672e-05
 [662,] 1.260904e-04 9.795536e-05 3.320738e-05
 [663,] 5.306082e-04 1.371512e-04 4.096481e-04
 [664,] 1.754785e-04 7.353450e-05 3.039742e-05
 [665,] 6.087442e-04 1.437732e-04 5.339532e-04
 [666,] 8.870966e-05 1.061205e-04 2.815178e-05
 [667,] 1.367938e-04 9.822895e-05 3.426079e-05
 [668,] 1.384588e-04 9.811068e-05 3.502586e-05
 [669,] 1.413443e-04 9.826269e-05 3.495710e-05
 [670,] 1.378332e-04 9.829406e-05 3.423040e-05
 [671,] 1.372912e-04 9.820878e-05 3.440670e-05
 [672,] 1.370307e-04 9.843951e-05 3.384982e-05
 [673,] 1.425644e-04 9.806695e-05 3.629016e-05
 [674,] 1.370996e-04 9.822307e-05 3.432942e-05
 [675,] 1.362813e-04 9.816769e-05 3.444650e-05
 [676,] 5.599079e-04 1.374690e-04 4.028094e-04
 [677,] 1.367447e-04 9.826345e-05 3.418853e-05
 [678,] 6.008595e-04 1.383950e-04 4.820061e-04
 [679,] 1.584497e-04 7.991708e-05 2.793817e-05
 [680,] 1.394043e-04 9.815624e-05 3.507800e-05
 [681,] 1.358318e-04 9.820979e-05 3.418921e-05
 [682,] 1.703132e-04 7.695791e-05 3.546470e-05
 [683,] 1.638990e-04 7.958160e-05 2.881650e-05
 [684,] 1.386535e-04 9.820251e-05 3.472857e-05
 [685,] 1.411236e-04 9.811564e-05 3.541706e-05
 [686,] 1.359332e-04 9.818750e-05 3.431481e-05
 [687,] 4.733279e-05 1.437714e-04 1.988657e-05
 [688,] 1.356291e-04 9.831489e-05 3.389522e-05
 [689,] 1.422430e-04 9.821167e-05 3.523749e-05
 [690,] 6.428427e-04 1.438525e-04 5.691690e-04
 [691,] 1.387932e-04 9.827342e-05 3.453308e-05
 [692,] 1.391367e-04 9.816400e-05 3.491251e-05
 [693,] 1.459064e-04 7.475803e-05 2.553851e-05
 [694,] 1.379334e-04 9.820824e-05 3.451818e-05
 [695,] 1.386942e-04 9.819439e-05 3.471557e-05
 [696,] 4.754563e-05 1.413238e-04 2.036825e-05
 [697,] 1.582578e-04 9.715575e-05 3.728901e-05
 [698,] 6.179048e-04 1.469480e-04 5.699369e-04
 [699,] 1.372163e-04 9.819928e-05 3.445852e-05
 [700,] 1.376628e-04 9.831318e-05 3.423061e-05
 [701,] 7.048363e-04 1.540158e-04 4.961115e-04
 [702,] 7.068376e-04 1.727624e-04 5.935982e-04
 [703,] 1.376298e-04 9.820991e-05 3.445957e-05
 [704,] 1.599053e-04 7.284604e-05 2.893339e-05
 [705,] 1.379714e-04 9.821008e-05 3.448744e-05
 [706,] 1.386017e-04 9.827143e-05 3.444590e-05
 [707,] 1.374403e-04 9.824618e-05 3.432178e-05
 [708,] 1.410972e-04 9.854765e-05 3.430167e-05
 [709,] 4.661937e-05 1.556742e-04 1.746160e-05
 [710,] 1.390813e-04 9.821828e-05 3.467916e-05
 [711,] 1.545814e-04 9.819939e-05 3.663661e-05
 [712,] 1.493789e-04 9.843992e-05 3.527599e-05
 [713,] 1.524943e-04 9.832308e-05 3.594365e-05
 [714,] 1.374710e-04 9.840775e-05 3.396213e-05
 [715,] 1.607989e-04 7.768935e-05 3.008515e-05
 [716,] 1.382517e-04 9.815985e-05 3.474008e-05
 [717,] 1.490344e-04 9.838959e-05 3.574081e-05
 [718,] 1.372891e-04 9.820431e-05 3.439017e-05
 [719,] 5.930537e-04 1.385004e-04 4.756949e-04
 [720,] 5.423984e-04 1.414101e-04 4.504288e-04
 [721,] 1.572842e-04 7.862106e-05 2.905531e-05
 [722,] 1.390554e-04 9.822172e-05 3.466471e-05
 [723,] 1.399771e-04 9.821039e-05 3.485903e-05
 [724,] 1.392126e-04 9.822455e-05 3.468181e-05
 [725,] 1.358662e-04 9.807570e-05 3.480738e-05
 [726,] 1.363868e-04 9.830323e-05 3.402260e-05
 [727,] 1.458134e-04 7.408165e-05 2.641353e-05
 [728,] 1.531611e-04 9.845045e-05 3.640703e-05
 [729,] 6.202530e-04 2.459856e-04 1.642741e-05
 [730,] 7.395378e-05 1.110620e-04 2.895159e-05
 [731,] 1.486704e-04 9.929621e-05 3.481257e-05
 [732,] 1.456991e-04 1.429867e-04 3.066971e-05
 [733,] 1.483488e-04 1.003551e-04 3.369449e-05
 [734,] 1.444546e-04 1.003074e-04 3.324929e-05
 [735,] 1.423580e-04 1.003189e-04 3.296242e-05
 [736,] 1.370455e-04 1.007888e-04 3.194655e-05
 [737,] 1.303917e-04 1.392277e-04 2.984165e-05
 [738,] 7.039310e-05 1.117858e-04 2.265924e-05
 [739,] 1.418516e-04 9.997430e-05 3.324313e-05
 [740,] 1.396968e-04 1.002254e-04 3.268693e-05
 [741,] 1.421131e-04 9.989099e-05 3.332745e-05
 [742,] 4.771758e-05 8.280201e-05 1.529739e-05
 [743,] 1.784753e-04 7.792629e-05 3.488018e-05
 [744,] 3.912299e-04 1.310444e-04 2.345466e-04
 [745,] 1.827265e-04 7.818687e-05 4.509554e-05
 [746,] 1.388444e-04 9.938694e-05 3.270302e-05
 [747,] 9.768773e-04 1.915717e-04 2.103027e-05
 [748,] 1.558319e-04 7.392945e-05 2.747270e-05
 [749,] 6.687389e-04 1.671002e-04 1.959612e-05
 [750,] 4.200886e-04 1.483651e-04 3.691632e-04
 [751,] 4.732594e-05 8.739199e-05 1.506983e-05
 [752,] 1.258393e-04 7.817792e-05 1.880970e-05
 [753,] 4.531606e-04 8.578375e-05 1.006479e-04
 [754,] 2.428918e-04 8.003634e-05 5.136133e-05
 [755,] 9.873192e-04 1.465290e-04 8.738768e-04
 [756,] 1.365283e-04 1.168764e-04 4.886039e-05
 [757,] 7.646424e-04 9.296763e-05 3.451530e-04
 [758,] 3.796320e-04 1.223394e-04 1.872544e-04
 [759,] 1.385128e-04 1.163311e-04 4.869539e-05
 [760,] 1.363675e-04 1.154024e-04 4.634474e-05
 [761,] 1.100029e-04 1.184204e-04 4.537221e-05
 [762,] 5.968892e-05 6.291194e-05 1.349594e-05
 [763,] 1.477647e-04 1.008318e-04 1.638397e-05
 [764,] 4.035360e-03 2.400670e-04 6.665653e-05
 [765,] 1.174900e-04 1.535424e-04 6.497065e-05
 [766,] 2.155947e-04 1.216428e-04 1.201764e-04
 [767,] 3.084017e-04 1.107419e-04 1.015815e-04
 [768,] 1.343260e-04 3.358226e-04 2.158245e-05
 [769,] 4.741719e-05 8.153620e-03 1.783089e-04
 [770,] 1.014785e-04 1.664353e-04 2.007532e-05
 [771,] 3.359243e-04 1.181218e-04 1.524034e-04
 [772,] 5.169539e-05 1.321318e-04 2.417487e-05
 [773,] 1.203695e-04 6.238385e-04 1.357712e-05
 [774,] 1.057352e-04 4.862690e-04 2.454760e-05
 [775,] 9.981397e-05 2.589119e-04 2.162281e-05
 [776,] 1.173695e-04 1.393092e-04 2.695140e-05
 [777,] 5.863674e-05 7.698649e-05 1.956464e-05
 [778,] 5.119415e-04 1.390913e-03 1.455698e-05
 [779,] 2.423197e-03 5.892412e-05 1.070766e-04
 [780,] 4.837432e-03 6.870021e-05 9.278781e-05
 [781,] 5.755419e-03 6.253931e-05 1.362198e-04
 [782,] 8.566642e-05 1.142611e-04 2.817878e-05
 [783,] 4.791155e-03 6.532839e-05 1.052653e-04
 [784,] 6.155971e-03 6.120299e-05 1.550000e-04
 [785,] 2.551969e-03 5.872860e-05 1.270561e-04
 [786,] 7.333131e-03 6.395431e-05 1.446046e-04
 [787,] 5.796008e-05 7.986362e-05 2.166766e-05
 [788,] 6.622925e-03 6.194818e-05 1.531916e-04
 [789,] 6.434249e-03 6.166650e-05 1.537782e-04
 [790,] 6.330924e-03 6.149232e-05 1.543985e-04
 [791,] 4.440015e-05 7.952093e-05 1.373854e-05
 [792,] 6.161536e-03 6.217747e-05 1.451944e-04
 [793,] 5.761874e-03 6.214562e-05 1.402932e-04
 [794,] 4.682256e-04 8.972027e-05 2.307751e-05
 [795,] 1.560132e-04 1.116621e-04 4.343695e-05
 [796,] 3.904002e-03 5.953752e-05 2.495704e-04
 [797,] 3.332928e-04 6.384969e-05 2.812780e-05
 [798,] 3.268309e-04 6.394237e-05 2.778251e-05
 [799,] 1.322876e-03 7.540261e-05 2.613634e-04
 [800,] 3.136867e-04 6.420184e-05 2.705434e-05
 [801,] 1.177756e-04 1.385398e-04 2.708826e-05
 [802,] 5.982105e-05 6.476293e-05 1.737543e-05
 [803,] 5.936052e-05 6.480072e-05 1.727550e-05
 [804,] 5.942286e-05 6.450101e-05 1.710752e-05
 [805,] 5.819409e-05 6.494659e-05 1.706030e-05
 [806,] 5.944815e-05 6.455787e-05 1.714904e-05
 [807,] 6.034962e-05 6.469836e-05 1.746770e-05
 [808,] 3.456472e-04 7.540412e-04 1.357292e-05
 [809,] 5.829325e-05 6.426846e-05 1.667588e-05
 [810,] 4.463330e-05 7.974487e-05 1.388612e-05
 [811,] 2.969790e-04 5.785341e-04 1.350169e-05
 [812,] 2.427228e-03 3.306497e-04 1.911116e-05
 [813,] 2.348935e-04 1.477396e-03 1.391943e-05
 [814,] 4.466035e-05 7.974812e-05 1.390283e-05
 [815,] 5.533454e-05 6.697909e-05 1.711608e-05
 [816,] 9.724485e-05 7.458813e-05 2.346903e-05
 [817,] 2.836592e-04 9.358899e-04 1.334671e-05
 [818,] 5.964336e-04 5.846858e-05 5.453105e-05
 [819,] 1.068201e-04 7.645659e-03 9.396557e-04
 [820,] 5.393466e-04 5.873094e-05 5.019525e-05
 [821,] 1.156277e-04 1.093890e-04 4.595977e-05
 [822,] 1.135241e-04 1.117134e-04 4.656347e-05
 [823,] 7.752566e-05 1.151935e-04 2.543999e-05
 [824,] 1.070218e-04 6.783738e-03 8.331509e-04
 [825,] 1.073079e-04 1.379562e-03 2.234409e-04
 [826,] 5.018770e-04 5.929955e-05 4.623882e-05
 [827,] 1.078642e-04 1.684090e-03 2.498042e-04
 [828,] 4.672739e-05 9.337983e-05 1.316774e-05
 [829,] 1.148277e-04 1.109677e-04 4.666634e-05
 [830,] 1.078747e-04 1.627358e-03 2.427433e-04
 [831,] 9.864384e-04 6.182390e-05 1.113742e-04
 [832,] 4.192231e-04 3.688658e-04 1.493163e-05
 [833,] 7.173037e-04 6.671062e-05 1.232880e-04
 [834,] 8.361360e-05 9.132950e-05 2.389920e-05
 [835,] 1.348731e-04 8.965401e-05 2.638161e-05
 [836,] 1.339462e-04 9.016246e-05 2.628554e-05
 [837,] 3.440689e-04 5.743350e-05 4.141836e-05
 [838,] 4.443168e-05 9.420377e-05 1.323315e-05
 [839,] 7.347042e-04 6.116505e-05 9.054537e-05
 [840,] 8.669186e-04 6.143677e-05 1.029468e-04
 [841,] 8.181130e-05 9.936131e-05 2.700662e-05
 [842,] 7.997443e-04 6.146220e-05 9.809289e-05
 [843,] 1.036218e-04 1.366511e-04 2.575671e-05
 [844,] 8.536500e-04 6.518622e-05 1.337656e-04
 [845,] 8.491311e-05 9.157226e-05 2.370740e-05
 [846,] 1.147460e-04 9.578200e-05 3.556410e-05
 [847,] 8.587543e-05 9.131660e-05 2.452715e-05
 [848,] 7.640375e-04 6.090646e-05 9.035457e-05
 [849,] 8.326010e-04 6.116827e-05 9.779351e-05
 [850,] 8.767097e-04 6.100806e-05 9.932790e-05
 [851,] 7.913060e-04 5.964305e-05 6.979531e-05
 [852,] 8.202726e-04 6.124060e-05 9.755415e-05
 [853,] 7.876451e-04 6.110137e-05 9.391093e-05
 [854,] 7.776601e-04 6.122363e-05 9.415103e-05
 [855,] 8.060893e-04 6.101453e-05 9.438697e-05
 [856,] 8.028374e-04 6.115447e-05 9.545953e-05
 [857,] 8.062374e-04 6.116063e-05 9.579666e-05
 [858,] 1.278778e-04 9.512024e-05 4.719693e-05
 [859,] 8.268434e-04 6.113399e-05 9.706458e-05
 [860,] 7.501936e-04 6.076665e-05 8.814949e-05
 [861,] 8.204078e-04 6.081195e-05 9.355008e-05
 [862,] 8.598559e-04 6.085608e-05 9.662420e-05
 [863,] 1.050729e-04 1.341031e-04 2.560908e-05
 [864,] 7.230750e-04 7.073114e-05 1.462605e-04
 [865,] 7.123819e-04 6.831517e-05 1.314016e-04
 [866,] 4.662738e-05 1.176617e-04 1.315675e-05
 [867,] 8.280832e-04 6.074967e-05 9.342929e-05
 [868,] 1.127673e-04 9.510326e-05 4.147629e-05
 [869,] 9.981144e-05 1.344060e-04 2.479122e-05
 [870,] 8.323406e-05 1.982708e-04 6.818376e-05
 [871,] 8.103724e-05 2.023656e-04 6.614080e-05
 [872,] 9.305908e-04 7.565141e-05 2.842579e-04
 [873,] 2.793525e-04 8.434051e-05 7.200057e-05
 [874,] 9.455566e-04 4.554475e-04 1.784746e-05
 [875,] 1.143144e-04 4.092183e-04 1.447157e-05
 [876,] 1.123703e-04 3.959755e-04 1.447141e-05
 [877,] 4.842242e-04 6.218507e-05 3.811775e-05
 [878,] 1.335215e-04 1.897497e-04 1.354578e-04
 [879,] 9.301326e-04 5.833042e-05 6.808487e-05
 [880,] 1.122373e-04 4.777970e-04 1.481092e-05
 [881,] 6.940646e-05 1.132962e-04 2.304127e-05
 [882,] 4.071666e-04 5.695849e-05 5.344580e-05
 [883,] 4.190735e-04 8.549883e-05 2.345167e-05
 [884,] 4.934589e-05 1.018348e-04 1.278228e-05
 [885,] 8.178339e-05 8.835679e-05 1.928961e-05
 [886,] 1.071919e-04 1.744606e-02 1.075859e-04
 [887,] 7.979905e-05 1.169667e-04 2.741668e-05
 [888,] 4.700002e-05 5.864190e-05 1.272056e-05
 [889,] 1.216512e-04 6.174246e-05 2.686405e-05
 [890,] 9.224117e-05 6.306359e-05 1.977467e-05
 [891,] 1.613200e-04 1.399746e-04 2.736202e-05
 [892,] 6.787202e-05 1.111840e-04 2.181175e-05
 [893,] 1.281083e-04 6.602662e-05 3.622660e-05
 [894,] 9.617985e-05 6.986949e-05 2.131056e-05
 [895,] 4.274591e-04 5.803859e-05 4.867512e-05
 [896,] 6.486671e-05 1.083648e-04 2.086933e-05
 [897,] 1.656467e-04 7.314681e-05 2.404830e-05
 [898,] 8.371206e-05 1.118309e-04 2.641858e-05
 [899,] 1.132099e-04 5.785415e-05 2.133112e-05
 [900,] 6.422696e-05 9.587482e-05 1.762390e-05
 [901,] 6.338493e-05 9.935984e-05 1.822474e-05
 [902,] 6.281384e-05 9.563833e-05 1.770887e-05
 [903,] 6.344242e-05 1.077621e-04 1.828988e-05
 [904,] 6.284739e-05 9.496587e-05 1.769029e-05
 [905,] 6.318315e-05 9.545075e-05 1.767565e-05
 [906,] 6.282212e-05 9.572153e-05 1.771004e-05
 [907,] 6.294984e-05 9.598631e-05 1.770551e-05
 [908,] 1.524242e-04 5.739354e-05 2.764132e-05
 [909,] 6.170704e-05 1.090754e-04 1.962029e-05
 [910,] 1.415101e-04 5.735505e-05 2.674657e-05
 [911,] 6.365994e-05 9.121615e-05 1.776476e-05
 [912,] 1.315964e-04 5.739420e-05 2.499869e-05
 [913,] 1.225193e-04 5.735713e-05 2.420457e-05
 [914,] 9.722127e-05 5.735498e-05 2.065838e-05
 [915,] 9.737213e-05 5.733767e-05 2.106029e-05
 [916,] 1.140446e-04 6.935090e-05 2.067479e-05
 [917,] 9.060724e-05 5.709938e-05 2.135000e-05
 [918,] 9.320499e-05 5.747859e-05 2.205603e-05
 [919,] 8.826630e-05 5.735157e-05 2.142388e-05
 [920,] 7.028917e-05 6.904723e-05 1.787977e-05
 [921,] 7.045709e-05 7.199948e-05 1.835996e-05
 [922,] 1.037908e-04 5.710990e-05 2.324502e-05
 [923,] 7.029112e-05 6.925937e-05 1.793489e-05
 [924,] 1.292916e-04 5.677846e-05 2.682017e-05
 [925,] 7.034920e-05 6.983333e-05 1.807121e-05
 [926,] 7.027530e-05 6.891559e-05 1.787291e-05
 [927,] 1.294075e-04 5.830341e-05 2.253583e-05
 [928,] 1.071544e-04 5.827716e-05 1.909448e-05
 [929,] 1.078836e-04 7.669944e-05 2.046186e-05
 [930,] 1.080376e-04 7.691095e-05 2.047613e-05
 [931,] 1.003449e-04 7.263707e-05 2.118973e-05
 [932,] 1.017356e-04 7.669885e-05 2.163985e-05
 [933,] 6.692063e-05 1.169303e-04 2.354605e-05
 [934,] 1.042038e-04 7.599575e-05 2.045164e-05
 [935,] 5.480390e-05 8.569097e-05 2.074170e-05
 [936,] 1.002222e-04 7.738648e-05 2.205499e-05
 [937,] 6.962292e-05 7.433621e-05 1.992553e-05
 [938,] 6.813453e-05 7.857204e-05 2.137933e-05
 [939,] 9.997676e-05 8.158081e-05 2.279744e-05
 [940,] 9.775014e-05 8.093034e-05 2.357326e-05
 [941,] 5.888492e-05 9.001340e-05 2.165563e-05
 [942,] 1.052991e-04 8.969679e-05 2.212703e-05
 [943,] 1.056361e-04 9.102672e-05 2.226500e-05
 [944,] 6.596083e-05 1.059798e-04 2.298032e-05
 [945,] 6.090131e-05 1.087120e-04 1.967441e-05
 [946,] 1.053825e-04 9.092698e-05 2.229251e-05
 [947,] 6.997824e-05 7.415624e-05 1.991757e-05
 [948,] 6.346172e-05 7.269035e-05 1.884456e-05
 [949,] 9.810705e-05 8.375554e-05 2.377501e-05
 [950,] 9.302104e-05 7.728016e-05 2.359091e-05
 [951,] 6.700748e-05 7.296252e-05 1.722246e-05
 [952,] 7.576224e-05 7.207338e-05 1.865124e-05
 [953,] 1.120955e-04 8.286686e-05 2.067239e-05
 [954,] 1.002431e-04 8.700190e-05 2.406774e-05
 [955,] 7.109620e-05 7.301544e-05 2.196240e-05
 [956,] 6.972836e-05 7.438587e-05 2.166874e-05
 [957,] 7.134631e-05 7.335896e-05 2.216854e-05
 [958,] 8.419362e-05 6.148950e-05 1.986717e-05
 [959,] 1.276857e-04 1.061297e-04 5.068565e-05
 [960,] 7.973478e-05 7.157881e-05 2.041978e-05
 [961,] 8.351526e-05 6.090632e-05 1.936649e-05
 [962,] 7.777216e-05 7.032200e-05 1.915266e-05
 [963,] 7.053017e-05 7.405887e-05 2.199615e-05
 [964,] 1.099808e-04 5.868695e-05 2.207871e-05
 [965,] 5.033914e-05 1.002264e-04 1.795031e-05
 [966,] 7.672831e-05 6.989431e-05 2.314902e-05
 [967,] 6.588199e-05 6.696492e-05 1.352194e-05
 [968,] 6.756001e-05 5.838945e-05 1.474952e-05
 [969,] 1.031261e-04 1.273670e-04 4.649932e-05
 [970,] 6.948162e-05 5.796415e-05 1.522680e-05
 [971,] 6.360634e-05 6.228938e-05 1.344588e-05
 [972,] 8.284627e-05 1.108473e-04 2.628756e-05
 [973,] 4.629018e-05 6.289967e-05 1.246672e-05
 [974,] 6.825565e-05 5.911687e-05 1.443968e-05
 [975,] 1.289364e-04 1.035547e-04 2.533220e-05
 [976,] 4.769529e-05 5.988498e-05 1.340390e-05
 [977,] 9.784767e-05 6.184175e-05 1.914817e-05
 [978,] 4.620062e-05 6.128779e-05 1.271104e-05
 [979,] 4.535883e-05 5.868008e-05 1.270042e-05
 [980,] 4.610760e-05 6.492129e-05 1.229011e-05
 [981,] 4.554758e-05 5.804031e-05 1.221624e-05
 [982,] 6.290044e-05 1.349555e-04 1.993019e-05
 [983,] 9.960610e-05 1.163697e-04 3.388795e-05
 [984,] 6.160994e-05 1.014011e-04 1.918822e-05
 [985,] 4.516466e-05 5.878439e-05 1.246395e-05
 [986,] 4.521471e-05 6.047690e-05 1.262435e-05
 [987,] 4.530013e-05 6.077537e-05 1.300101e-05
 [988,] 4.542774e-05 5.843315e-05 1.231724e-05
 [989,] 4.521501e-05 6.054835e-05 1.264994e-05
 [990,] 5.124770e-05 6.772990e-05 1.374554e-05
 [991,] 4.516804e-05 6.054994e-05 1.262991e-05
 [992,] 4.522341e-05 6.029009e-05 1.266494e-05
 [993,] 4.528093e-05 5.787583e-05 1.238371e-05
 [994,] 4.677504e-05 6.412204e-05 1.192783e-05
 [995,] 6.572057e-05 1.072766e-04 2.032286e-05
 [996,] 4.600969e-05 5.962502e-05 1.196032e-05
 [997,] 4.540553e-05 6.070306e-05 1.257501e-05
 [998,] 4.483259e-05 5.793897e-05 1.194217e-05
 [999,] 4.405862e-05 5.675749e-05 1.207040e-05
[1000,] 1.118532e-04 1.105981e-04 2.397887e-05
[1001,] 5.060142e-05 7.772081e-05 1.447732e-05
[1002,] 4.357122e-05 6.004948e-05 1.241111e-05
[1003,] 5.077333e-05 9.150750e-05 1.513576e-05
[1004,] 4.595304e-05 6.048404e-05 1.271259e-05
[1005,] 4.577617e-05 6.064082e-05 1.269935e-05
[1006,] 4.584727e-05 6.041841e-05 1.269964e-05
[1007,] 5.053710e-05 6.373972e-05 1.325800e-05
[1008,] 4.594075e-05 6.094940e-05 1.269981e-05
[1009,] 4.371369e-05 5.857686e-05 1.232100e-05
[1010,] 4.762925e-05 6.035601e-05 1.290017e-05
[1011,] 4.401360e-05 6.247252e-05 1.220006e-05
[1012,] 4.925113e-05 6.749988e-05 1.507049e-05
[1013,] 4.470410e-05 5.655512e-05 1.224219e-05
[1014,] 8.650447e-05 1.138547e-04 2.761483e-05
[1015,] 4.986906e-05 1.102757e-04 1.981484e-05
[1016,] 6.823485e-05 9.652708e-05 1.862300e-05
[1017,] 7.300607e-05 9.456566e-05 1.886839e-05
[1018,] 8.042818e-05 5.883669e-05 1.748467e-05
[1019,] 8.791124e-05 7.753884e-05 3.589706e-05
[1020,] 8.317632e-05 8.016080e-05 3.510563e-05
[1021,] 6.599986e-05 7.620771e-05 2.457386e-05
[1022,] 9.800036e-05 9.318876e-05 4.935839e-05
[1023,] 7.921416e-05 9.481484e-05 2.115607e-05
[1024,] 1.021298e-04 8.592486e-05 4.697237e-05
[1025,] 1.036279e-04 8.615140e-05 4.784154e-05
[1026,] 9.651292e-05 8.293307e-05 2.830244e-05
[1027,] 7.964406e-05 1.002080e-04 1.954211e-05
[1028,] 9.551896e-05 8.321526e-05 2.821701e-05
[1029,] 8.380057e-05 8.743465e-05 2.292323e-05
[1030,] 8.752689e-05 6.699989e-05 2.707761e-05
[1031,] 1.486157e-04 7.375876e-05 5.534098e-05
[1032,] 5.394259e-05 6.878523e-05 1.702800e-05
[1033,] 9.672289e-05 8.066716e-05 2.692556e-05
[1034,] 1.156769e-04 1.148682e-04 3.135253e-05
[1035,] 1.234719e-04 6.714403e-05 4.014293e-05
[1036,] 4.990729e-05 7.173829e-05 1.561269e-05
[1037,] 4.722826e-05 6.612503e-05 1.508601e-05
[1038,] 6.902987e-05 8.179814e-05 1.375945e-05
[1039,] 4.730821e-05 6.328994e-05 1.199272e-05
[1040,] 5.744960e-05 7.409973e-05 1.595983e-05
[1041,] 5.071909e-05 9.846193e-05 1.953844e-05
[1042,] 5.717945e-05 7.338696e-05 1.600376e-05
[1043,] 5.142936e-05 9.906457e-05 2.017036e-05
[1044,] 5.142487e-05 9.687186e-05 1.992201e-05
[1045,] 5.951197e-05 7.296762e-05 1.493004e-05
[1046,] 4.542261e-05 6.693501e-05 1.265505e-05
[1047,] 8.070145e-05 1.338277e-04 2.139482e-05
[1048,] 5.558665e-05 5.934028e-05 1.455166e-05
[1049,] 5.891974e-05 7.390407e-05 1.498032e-05
[1050,] 8.294125e-05 1.328753e-04 2.171218e-05
[1051,] 7.993310e-05 1.328235e-04 2.135644e-05
[1052,] 7.904723e-05 1.326734e-04 2.126219e-05
[1053,] 7.986423e-05 1.328899e-04 2.134491e-05
[1054,] 8.050169e-05 1.328899e-04 2.141945e-05
[1055,] 5.965034e-05 7.301423e-05 1.492771e-05
[1056,] 7.117061e-05 1.286869e-04 4.305670e-05
[1057,] 7.993957e-05 1.329223e-04 2.135317e-05
[1058,] 7.796683e-05 9.531422e-05 2.576560e-05
[1059,] 6.659143e-05 9.019585e-05 2.854239e-05
[1060,] 7.917842e-05 1.328022e-04 2.127119e-05
[1061,] 5.582673e-05 1.193504e-04 1.664849e-05
[1062,] 7.901030e-05 1.266920e-04 2.150984e-05
[1063,] 7.808113e-05 9.491589e-05 2.571833e-05
[1064,] 7.732861e-05 9.669071e-05 2.583826e-05
[1065,] 9.376241e-05 8.761840e-05 4.240478e-05
[1066,] 7.880278e-05 9.325523e-05 2.555913e-05
[1067,] 8.317029e-05 9.260342e-05 2.615653e-05
[1068,] 5.183743e-05 6.522836e-05 1.381561e-05
[1069,] 5.556860e-05 9.386740e-05 1.630908e-05
[1070,] 5.403635e-05 7.795656e-05 1.831598e-05
[1071,] 5.778396e-05 5.820112e-05 1.445348e-05
[1072,] 7.752114e-05 1.167841e-04 1.836617e-05
[1073,] 5.253319e-05 7.275385e-05 1.892497e-05
[1074,] 1.185445e-04 9.839171e-05 3.209492e-05
[1075,] 6.452519e-05 7.695164e-05 2.290847e-05
[1076,] 9.110869e-05 1.091210e-04 5.376856e-05
[1077,] 1.466001e-04 6.549057e-05 3.411215e-05
[1078,] 9.512012e-04 7.211261e-05 2.590999e-04
[1079,] 1.507153e-04 7.279483e-05 1.939568e-05
[1080,] 1.289840e-04 9.512948e-05 3.544087e-05
[1081,] 1.227607e-04 9.514941e-05 3.433172e-05
[1082,] 1.324155e-03 6.407008e-05 2.425727e-04
[1083,] 5.844937e-05 1.551516e-04 1.970630e-05
[1084,] 1.097718e-03 5.826490e-05 8.549558e-05
[1085,] 1.089099e-03 5.824204e-05 8.527292e-05
[1086,] 6.821076e-05 7.741351e-05 2.432106e-05
[1087,] 1.258733e-04 9.587920e-05 3.494040e-05
[1088,] 1.176239e-04 9.493490e-05 3.252147e-05
[1089,] 3.059286e-04 1.063806e-04 1.809581e-05
[1090,] 8.963465e-04 8.108398e-05 3.172526e-04
[1091,] 7.535393e-05 1.106464e-04 2.422415e-05
[1092,] 3.099104e-04 5.779223e-05 3.542216e-05
[1093,] 1.181526e-04 9.509939e-05 3.332943e-05
[1094,] 2.575902e-04 6.501667e-05 3.429418e-05
[1095,] 4.662103e-04 7.085448e-05 8.152200e-05
[1096,] 8.671213e-05 5.928636e-05 1.768935e-05
[1097,] 1.224777e-04 7.290925e-05 2.112176e-05
[1098,] 1.672744e-04 7.961239e-05 2.697021e-05
[1099,] 2.466049e-04 2.244885e-04 2.105137e-05
[1100,] 1.287049e-04 1.108261e-04 5.747485e-05
[1101,] 9.027717e-05 6.803747e-05 1.624533e-05
[1102,] 1.735748e-04 7.957545e-05 2.772969e-05
[1103,] 6.140407e-05 7.917171e-05 2.031996e-05
[1104,] 6.044597e-05 7.142922e-05 1.725091e-05
[1105,] 2.638865e-04 8.658896e-05 2.428324e-05
[1106,] 1.359420e-04 7.392849e-05 2.076694e-05
[1107,] 1.013241e-04 5.688268e-05 2.030528e-05
[1108,] 5.968449e-05 7.152084e-05 1.811536e-05
[1109,] 2.573145e-04 6.130248e-05 5.699678e-05
[1110,] 5.966073e-05 7.900248e-05 1.949030e-05
[1111,] 4.323010e-04 5.924442e-05 4.083895e-05
[1112,] 1.180631e-04 6.892239e-05 2.288070e-05
[1113,] 5.592597e-04 5.803737e-05 7.527425e-05
[1114,] 6.148263e-05 7.095898e-05 1.727239e-05
[1115,] 1.642034e-04 8.196207e-05 2.541386e-05
[1116,] 2.477153e-03 6.708961e-05 4.661394e-04
[1117,] 9.989611e-05 1.117943e-04 3.156770e-05
[1118,] 6.938748e-05 7.411331e-05 2.120185e-05
[1119,] 1.146560e-03 6.190736e-05 1.903368e-04
[1120,] 6.994762e-05 7.404141e-05 2.105808e-05
[1121,] 9.448908e-05 1.073685e-04 2.541955e-05
[1122,] 9.412616e-05 1.072758e-04 2.509625e-05
[1123,] 1.337039e-03 8.306869e-05 4.356930e-05
[1124,] 6.537876e-05 7.353769e-05 1.909430e-05
[1125,] 9.302821e-05 1.067747e-04 2.538099e-05
[1126,] 1.007342e-04 1.062801e-04 2.711617e-05
[1127,] 9.516468e-05 9.990615e-05 2.881366e-05
[1128,] 8.212354e-05 1.056213e-04 2.629494e-05
[1129,] 8.409033e-05 9.991173e-05 2.578827e-05
[1130,] 1.349277e-04 7.396382e-05 2.674080e-05
[1131,] 1.050582e-04 1.076715e-04 3.195354e-05
[1132,] 5.103496e-04 1.062968e-04 2.182229e-05
[1133,] 7.797130e-04 5.906934e-05 7.518834e-05
[1134,] 5.556984e-04 3.887979e-04 1.448844e-05
[1135,] 1.603031e-04 2.235148e-04 1.270771e-04
[1136,] 4.268653e-04 8.961639e-05 2.138716e-05
[1137,] 2.427657e-04 5.786686e-04 2.111804e-05
[1138,] 8.074439e-05 7.201221e-05 1.854714e-05
[1139,] 8.110196e-05 1.123773e-04 2.448189e-05
[1140,] 1.018533e-04 6.803076e-05 2.768373e-05
[1141,] 1.610073e-04 6.800654e-05 4.143713e-05
[1142,] 1.464882e-04 6.910594e-05 4.043383e-05
[1143,] 7.357582e-05 1.193010e-04 3.118735e-05
[1144,] 1.638393e-03 1.040528e-04 8.228418e-04
[1145,] 7.353500e-05 2.051995e-04 1.982009e-05
[1146,] 1.834398e-04 6.369115e-05 2.320963e-05
[1147,] 6.758755e-05 1.938791e-04 2.118498e-05
[1148,] 5.938004e-05 5.890951e-05 1.696192e-05
[1149,] 5.260787e-05 7.884990e-05 1.604449e-05
[1150,] 6.494744e-05 8.578948e-05 2.138394e-05
[1151,] 7.871194e-05 9.558083e-05 2.992613e-05
[1152,] 5.424458e-05 7.564720e-05 1.757309e-05
[1153,] 8.687693e-05 1.269981e-04 3.387392e-05
[1154,] 6.112278e-05 6.586040e-05 1.700421e-05
[1155,] 5.253733e-05 8.148318e-05 1.494041e-05
[1156,] 5.445398e-05 6.793016e-05 1.518040e-05
[1157,] 7.689017e-05 1.246017e-04 4.073553e-05
[1158,] 5.057433e-05 1.219339e-04 2.171825e-05
[1159,] 5.117022e-05 1.001479e-04 1.755286e-05
[1160,] 5.027737e-05 1.009210e-04 1.692412e-05
[1161,] 1.847358e-04 6.681131e-05 1.999415e-05
[1162,] 2.767869e-04 6.344285e-05 4.031440e-05
[1163,] 7.224060e-05 2.631299e-04 7.637543e-05
[1164,] 1.166676e-04 1.094776e-04 4.802414e-05
[1165,] 9.210331e-05 1.237912e-04 2.541297e-05
[1166,] 1.464173e-04 3.421304e-04 2.560663e-04
[1167,] 1.030408e-04 1.036592e-04 2.060364e-05
[1168,] 8.271620e-05 1.756761e-04 2.013768e-05
[1169,] 1.093732e-04 9.576311e-05 3.395628e-05
[1170,] 9.510652e-05 3.725670e-04 1.466798e-04
[1171,] 1.201607e-04 1.430914e-04 8.254329e-05
[1172,] 1.822425e-04 2.077657e-04 2.034280e-04
[1173,] 1.260070e-04 1.144336e-04 3.464715e-05
[1174,] 9.711523e-05 7.014351e-05 1.894143e-05
[1175,] 5.669246e-05 6.171364e-05 1.503638e-05
[1176,] 7.450865e-05 2.060722e-04 2.724452e-05
[1177,] 4.962377e-05 8.334283e-05 1.703566e-05
[1178,] 8.492367e-05 8.139998e-05 2.461716e-05
[1179,] 4.666396e-05 3.073844e-04 1.584059e-05
[1180,] 4.750624e-05 3.874831e-04 3.094782e-05
[1181,] 4.322074e-05 4.580977e-04 2.322804e-05
[1182,] 5.570488e-05 3.082122e-04 3.559524e-05
[1183,] 4.779347e-05 9.909051e-05 1.558853e-05
[1184,] 5.276173e-05 6.614430e-05 1.523218e-05
[1185,] 4.816659e-05 2.044176e-04 1.397024e-05
[1186,] 4.853503e-05 1.584978e-04 1.757684e-05
[1187,] 1.246952e-04 1.109354e-04 4.688600e-05
[1188,] 4.596897e-05 1.015080e-04 1.751918e-05
[1189,] 4.802502e-05 3.495060e-04 3.885949e-05
[1190,] 5.391264e-05 1.021442e-04 1.747686e-05
[1191,] 4.299637e-05 1.955505e-04 1.919800e-05
[1192,] 5.170080e-05 7.136991e-05 1.465103e-05
[1193,] 5.521817e-05 1.374648e-04 1.686218e-05
[1194,] 5.416419e-05 1.004741e-04 1.704652e-05
[1195,] 6.709648e-05 1.104049e-04 2.372487e-05
[1196,] 6.824103e-05 1.079129e-04 2.375873e-05
[1197,] 4.366873e-05 9.509514e-05 1.440147e-05
[1198,] 6.759944e-05 1.151902e-04 2.490556e-05
[1199,] 5.202205e-05 7.186409e-05 1.491016e-05
[1200,] 4.309664e-05 1.157527e-04 1.592065e-05
[1201,] 4.536269e-05 6.564536e-05 1.345871e-05
[1202,] 4.321555e-05 2.019401e-04 2.016753e-05
[1203,] 4.335181e-05 5.965246e-05 1.250020e-05
[1204,] 4.314151e-05 1.946438e-04 1.959134e-05
[1205,] 1.468542e-04 9.795200e-05 4.294168e-05
[1206,] 5.173375e-05 6.533330e-05 1.427976e-05
[1207,] 5.315286e-05 6.286144e-05 1.439256e-05
[1208,] 5.224129e-05 9.827128e-05 1.924584e-05
[1209,] 5.151921e-05 1.080262e-04 1.903693e-05
[1210,] 5.133804e-05 9.862751e-05 1.726081e-05
[1211,] 1.429613e-04 1.081345e-04 2.285726e-05
[1212,] 5.287877e-05 1.027211e-04 1.691796e-05
[1213,] 6.227686e-05 1.026412e-04 2.149560e-05
[1214,] 6.464039e-05 1.170552e-04 2.369172e-05
[1215,] 5.288657e-05 1.016324e-04 1.690826e-05
[1216,] 6.168374e-05 8.301058e-05 1.815243e-05
[1217,] 5.958933e-05 7.821866e-05 1.525497e-05
[1218,] 4.447415e-05 7.182776e-05 1.306804e-05
[1219,] 9.726810e-05 7.035337e-05 2.594829e-05
[1220,] 8.516960e-05 2.177081e-04 2.035596e-05
[1221,] 6.122465e-05 7.801469e-05 1.490031e-05
[1222,] 5.370777e-05 7.824479e-05 1.291933e-05
[1223,] 6.166513e-05 1.225543e-04 2.211032e-05
[1224,] 1.045316e-04 6.227737e-05 1.770352e-05
[1225,] 1.191857e-04 9.653760e-05 3.565413e-05
[1226,] 1.146469e-04 1.204804e-04 4.926288e-05
[1227,] 6.053637e-05 7.893868e-05 1.540339e-05
[1228,] 6.470975e-05 1.260085e-04 2.754442e-05
[1229,] 6.467364e-05 1.167498e-04 2.375944e-05
[1230,] 5.908938e-05 7.533670e-05 1.545777e-05
[1231,] 1.770067e-04 8.376797e-05 4.559522e-05
[1232,] 7.367890e-05 1.419488e-04 2.055586e-05
[1233,] 5.423714e-05 1.256660e-04 2.151227e-05
[1234,] 1.696400e-04 8.300773e-05 4.336016e-05
[1235,] 7.064020e-05 1.214840e-04 3.005185e-05
[1236,] 5.434936e-05 7.961494e-05 1.453333e-05
[1237,] 1.797025e-04 8.215393e-05 4.363630e-05
[1238,] 1.823951e-04 8.152741e-05 4.315996e-05
[1239,] 6.087573e-05 1.279143e-04 2.220447e-05
[1240,] 7.336740e-05 1.209208e-04 3.139441e-05
[1241,] 9.176587e-05 7.054603e-05 2.537052e-05
[1242,] 4.770681e-05 1.018289e-04 1.928702e-05
[1243,] 4.374295e-05 7.367926e-05 1.407733e-05
[1244,] 8.828226e-05 6.986100e-05 2.405587e-05
[1245,] 4.867919e-05 2.090589e-04 3.071674e-05
[1246,] 9.146697e-05 7.073189e-05 2.544316e-05
[1247,] 4.469502e-05 1.054395e-04 1.702180e-05
[1248,] 5.718021e-05 1.356749e-04 2.395986e-05
[1249,] 9.236212e-05 8.747821e-05 2.556867e-05
[1250,] 1.615654e-04 1.341261e-04 3.511830e-05
[1251,] 4.551014e-05 2.213418e-04 2.709831e-05
[1252,] 5.468959e-05 1.428935e-04 2.281959e-05
[1253,] 8.893337e-05 6.853604e-05 2.296484e-05
[1254,] 8.904981e-05 6.893848e-05 2.335792e-05
[1255,] 4.977433e-05 2.326127e-04 1.879687e-05
[1256,] 5.669421e-05 1.409122e-04 2.411787e-05
[1257,] 8.587178e-05 9.214946e-05 3.497181e-05
[1258,] 5.636690e-05 1.457594e-04 2.429851e-05
[1259,] 9.779767e-05 6.803175e-05 2.408248e-05
[1260,] 4.396479e-05 7.999104e-05 1.524894e-05
[1261,] 8.542129e-05 7.069817e-05 2.524893e-05
[1262,] 7.235198e-05 6.575858e-05 1.545723e-05
[1263,] 1.221646e-04 9.736613e-05 4.032298e-05
[1264,] 7.822523e-05 6.868941e-05 2.107679e-05
[1265,] 5.045583e-05 1.619629e-04 2.079154e-05
[1266,] 7.262132e-05 1.306081e-04 2.050879e-05
[1267,] 7.277077e-05 1.508525e-04 1.831451e-05
[1268,] 4.316992e-05 6.363807e-05 1.271872e-05
[1269,] 6.960280e-05 9.245202e-05 2.067227e-05
[1270,] 6.701612e-05 7.950447e-05 1.370862e-05
[1271,] 7.379170e-05 4.297560e-04 2.145107e-05
[1272,] 5.323939e-05 1.835553e-04 2.376877e-05
[1273,] 8.694017e-05 9.899286e-05 2.974583e-05
[1274,] 9.743441e-05 1.572076e-04 1.724489e-05
[1275,] 8.573838e-05 2.021115e-04 4.932964e-05
[1276,] 7.462832e-05 1.835254e-04 1.985070e-05
[1277,] 6.644829e-05 8.790108e-05 1.423459e-05
[1278,] 5.188738e-05 1.933826e-04 2.281802e-05
[1279,] 7.720905e-05 6.073522e-05 1.733734e-05
[1280,] 6.249563e-05 7.285394e-05 1.785288e-05
[1281,] 4.802241e-05 7.003870e-05 1.568704e-05
[1282,] 5.312589e-05 1.721088e-04 2.321242e-05
[1283,] 9.615276e-05 1.285491e-04 2.940670e-05
[1284,] 5.709907e-05 6.947705e-05 1.508537e-05
[1285,] 5.719354e-05 6.799471e-05 1.502507e-05
[1286,] 5.706656e-05 6.849200e-05 1.504894e-05
[1287,] 4.336126e-05 1.036262e-04 1.617398e-05
[1288,] 5.428916e-05 6.668023e-05 1.448627e-05
[1289,] 6.973151e-05 9.121512e-05 2.067018e-05
[1290,] 6.353909e-05 1.046236e-04 2.368922e-05
[1291,] 6.913730e-05 9.253599e-05 2.018264e-05
[1292,] 6.355256e-05 1.033978e-04 2.347574e-05
[1293,] 4.494014e-05 8.832739e-05 1.677160e-05
[1294,] 7.221329e-05 3.546982e-04 2.121527e-05
[1295,] 6.926296e-05 1.132231e-04 1.771332e-05
[1296,] 5.547259e-05 6.575983e-05 1.421814e-05
[1297,] 7.358058e-05 4.983370e-04 2.232875e-05
[1298,] 4.643052e-05 6.086082e-05 1.261314e-05
[1299,] 5.504626e-05 6.530438e-05 1.421421e-05
[1300,] 1.257025e-04 1.185078e-04 4.979982e-05
[1301,] 6.977636e-05 9.121796e-05 2.069674e-05
[1302,] 6.326500e-05 1.099866e-04 2.265769e-05
[1303,] 7.146029e-05 3.930117e-04 2.169750e-05
[1304,] 7.303614e-05 6.501379e-05 1.577095e-05
[1305,] 6.353148e-05 8.163380e-05 1.998144e-05
[1306,] 6.969488e-05 9.095282e-05 2.062887e-05
[1307,] 7.028574e-05 1.085355e-04 1.759379e-05
[1308,] 8.714769e-05 1.633092e-04 4.470800e-05
[1309,] 6.320137e-05 8.373359e-05 2.008216e-05
[1310,] 8.426408e-05 1.817060e-04 4.480416e-05
[1311,] 5.329592e-05 1.673405e-04 2.315744e-05
[1312,] 6.963758e-05 9.137759e-05 2.061461e-05
[1313,] 5.540332e-05 6.448440e-05 1.422862e-05
[1314,] 8.900184e-05 1.198338e-04 3.721793e-05
[1315,] 4.764814e-05 2.532573e-04 2.142443e-05
[1316,] 5.265017e-05 1.753437e-04 2.290031e-05
[1317,] 1.220477e-04 1.185424e-04 4.821794e-05
[1318,] 5.265913e-05 1.841889e-04 2.324363e-05
[1319,] 5.252530e-05 1.804345e-04 2.296445e-05
[1320,] 4.418682e-05 8.586679e-05 1.584812e-05
[1321,] 4.423364e-05 8.616830e-05 1.592197e-05
[1322,] 7.398591e-05 3.865308e-04 2.101744e-05
[1323,] 4.389186e-05 8.210564e-05 1.518948e-05
[1324,] 4.640813e-05 5.983680e-05 1.263180e-05
[1325,] 5.310521e-05 1.739024e-04 2.327385e-05
[1326,] 4.400708e-05 8.138463e-05 1.522762e-05
[1327,] 6.925784e-05 9.613303e-05 2.044827e-05
[1328,] 4.658307e-05 6.093759e-05 1.261230e-05
[1329,] 6.989175e-05 9.297512e-05 2.073764e-05
[1330,] 5.492164e-05 6.753425e-05 1.502271e-05
[1331,] 5.335556e-05 1.838594e-04 2.391262e-05
[1332,] 5.502715e-05 7.492106e-05 1.462090e-05
[1333,] 4.454651e-05 2.854534e-04 2.101973e-05
[1334,] 8.655538e-05 1.215937e-04 3.625910e-05
[1335,] 4.411655e-05 8.986158e-05 1.617219e-05
[1336,] 4.448760e-05 3.149636e-04 2.075706e-05
[1337,] 6.231833e-05 7.636218e-05 1.801871e-05
[1338,] 6.501263e-05 8.443458e-05 1.743258e-05
[1339,] 6.979036e-05 9.141496e-05 2.077759e-05
[1340,] 4.317454e-05 7.925014e-05 1.305482e-05
[1341,] 6.306728e-05 8.194218e-05 1.903817e-05
[1342,] 5.443368e-05 1.869390e-04 2.501845e-05
[1343,] 8.636610e-05 1.188066e-04 3.527699e-05
[1344,] 5.328189e-05 1.889112e-04 2.404545e-05
[1345,] 4.451299e-05 3.018416e-04 1.987677e-05
[1346,] 4.457344e-05 1.114266e-04 1.858372e-05
[1347,] 6.469961e-05 8.662816e-05 1.764347e-05
[1348,] 4.505598e-05 1.115138e-04 1.915511e-05
[1349,] 4.448972e-05 2.885385e-04 2.018029e-05
[1350,] 8.646776e-05 1.193585e-04 3.554303e-05
[1351,] 8.091332e-05 1.570354e-04 3.782508e-05
[1352,] 5.353869e-05 1.689885e-04 2.343903e-05
[1353,] 8.502171e-05 1.198978e-04 3.476412e-05
[1354,] 4.300123e-05 7.620582e-05 1.339379e-05
[1355,] 6.622250e-05 9.017863e-05 1.914545e-05
[1356,] 5.526585e-05 6.675702e-05 1.718674e-05
[1357,] 9.220808e-05 9.552593e-05 2.113368e-05
[1358,] 5.941072e-05 6.454916e-05 1.536990e-05
[1359,] 5.058487e-05 6.160110e-05 1.480723e-05
[1360,] 6.066375e-05 7.862857e-05 1.456225e-05
[1361,] 6.053766e-05 7.820913e-05 1.457369e-05
[1362,] 7.519518e-05 9.190529e-05 2.198513e-05
[1363,] 5.920130e-05 6.450229e-05 1.539023e-05
[1364,] 7.438683e-05 9.191626e-05 2.174484e-05
[1365,] 7.351303e-05 1.351224e-04 1.970268e-05
[1366,] 6.124849e-05 7.082122e-05 1.521924e-05
[1367,] 6.092384e-05 5.990085e-05 1.532256e-05
[1368,] 7.668403e-05 1.362943e-04 1.993135e-05
[1369,] 6.293620e-05 8.298989e-05 1.493282e-05
[1370,] 6.331887e-05 7.028061e-05 1.601849e-05
[1371,] 4.472635e-05 6.165455e-05 1.239156e-05
[1372,] 6.361414e-05 7.656640e-05 1.583912e-05
[1373,] 5.906430e-05 6.071559e-05 1.591567e-05
[1374,] 5.983339e-05 6.015472e-05 1.564291e-05
[1375,] 7.620174e-05 1.334764e-04 1.996069e-05
[1376,] 7.685015e-05 8.593205e-05 2.172791e-05
[1377,] 9.093482e-05 9.644447e-05 2.450408e-05
[1378,] 5.754523e-05 6.169450e-05 1.624885e-05
[1379,] 7.540095e-05 9.631753e-05 2.011693e-05
[1380,] 6.113594e-05 7.614982e-05 1.493299e-05
[1381,] 5.792143e-05 6.148107e-05 1.651681e-05
[1382,] 5.877425e-05 6.017018e-05 1.545414e-05
[1383,] 5.817087e-05 6.278659e-05 1.688642e-05
[1384,] 5.897930e-05 6.013512e-05 1.545407e-05
[1385,] 6.055672e-05 6.010842e-05 1.572999e-05
[1386,] 7.414023e-05 1.336472e-04 1.978449e-05
[1387,] 5.914467e-05 6.005229e-05 1.539163e-05
[1388,] 5.794861e-05 6.022922e-05 1.534120e-05
[1389,] 5.910041e-05 6.018012e-05 1.552686e-05
[1390,] 7.622461e-05 1.318547e-04 2.001236e-05
[1391,] 5.924917e-05 6.015994e-05 1.552962e-05
[1392,] 5.818848e-05 6.243450e-05 1.676068e-05
[1393,] 5.838256e-05 6.003270e-05 1.523209e-05
[1394,] 6.228819e-05 7.050878e-05 1.576367e-05
[1395,] 5.903021e-05 5.996355e-05 1.524652e-05
[1396,] 6.607557e-05 7.407196e-05 1.599467e-05
[1397,] 6.375773e-05 7.686942e-05 2.473710e-05
[1398,] 6.127634e-05 5.991915e-05 1.557449e-05
[1399,] 8.727241e-05 1.066237e-04 2.223802e-05
[1400,] 5.421284e-05 9.838954e-05 1.578687e-05
[1401,] 6.221265e-05 6.006953e-05 1.601450e-05
[1402,] 6.227077e-05 6.061962e-05 1.654734e-05
[1403,] 5.693612e-05 6.029549e-05 1.517314e-05
[1404,] 4.574333e-05 6.572561e-05 1.349092e-05
[1405,] 6.093329e-05 6.045275e-05 1.614432e-05
[1406,] 6.523482e-05 7.580505e-05 1.562621e-05
[1407,] 4.677638e-05 6.149408e-05 1.354719e-05
[1408,] 7.147424e-05 1.453015e-04 1.962488e-05
[1409,] 7.398297e-05 9.214334e-05 2.141504e-05
[1410,] 6.357012e-05 6.434139e-05 1.630784e-05
[1411,] 5.988227e-05 6.022580e-05 1.646887e-05
[1412,] 6.436485e-05 6.434611e-05 1.646716e-05
[1413,] 6.728792e-05 6.451569e-05 2.093701e-05
[1414,] 5.911007e-05 6.000598e-05 1.535897e-05
[1415,] 6.903610e-05 7.629377e-05 1.788213e-05
[1416,] 7.474727e-05 1.315840e-04 1.987788e-05
[1417,] 6.890929e-05 7.507049e-05 1.780030e-05
[1418,] 7.914390e-05 1.147122e-04 2.231509e-05
[1419,] 6.133465e-05 7.535624e-05 2.245555e-05
[1420,] 6.211355e-05 6.501827e-05 1.950950e-05
[1421,] 6.059155e-05 6.477328e-05 1.892401e-05
[1422,] 7.543099e-05 8.700856e-05 2.086179e-05
[1423,] 7.506025e-05 9.328251e-05 2.152507e-05
[1424,] 6.259658e-05 6.343566e-05 1.906998e-05
[1425,] 6.233726e-05 6.142562e-05 1.807970e-05
[1426,] 5.972065e-05 6.522268e-05 1.874563e-05
[1427,] 4.591404e-05 6.273152e-05 1.243137e-05
[1428,] 6.792484e-05 7.566916e-05 1.849783e-05
[1429,] 1.125591e-04 6.924801e-05 3.530739e-05
[1430,] 1.048583e-04 1.502284e-04 5.398998e-05
[1431,] 6.844638e-05 7.419808e-05 1.869716e-05
[1432,] 6.835858e-05 6.801204e-05 1.774966e-05
[1433,] 1.115967e-04 7.248015e-05 2.353295e-05
[1434,] 4.493298e-05 6.127142e-05 1.261903e-05
[1435,] 6.925667e-05 1.328100e-04 1.943502e-05
[1436,] 7.810422e-05 6.513742e-05 1.871596e-05
[1437,] 7.658203e-05 1.306118e-04 2.013876e-05
[1438,] 7.548565e-05 9.037918e-05 2.122537e-05
[1439,] 7.054624e-05 9.725611e-05 2.119891e-05
[1440,] 9.691737e-05 6.918911e-05 3.094144e-05
[1441,] 6.220876e-05 6.053076e-05 1.778216e-05
[1442,] 9.931614e-05 6.633669e-05 2.086468e-05
[1443,] 5.809073e-05 6.332782e-05 1.761668e-05
[1444,] 5.822429e-05 6.299313e-05 1.755336e-05
[1445,] 5.191341e-05 9.977157e-05 2.069252e-05
[1446,] 9.548360e-05 6.756552e-05 2.130753e-05
[1447,] 9.460585e-05 6.634495e-05 2.046910e-05
[1448,] 6.824882e-05 7.155877e-05 1.797126e-05
[1449,] 9.486118e-05 6.823097e-05 2.137780e-05
[1450,] 9.243569e-05 6.630418e-05 2.010810e-05
[1451,] 4.347643e-05 6.548033e-05 1.244540e-05
[1452,] 6.820360e-05 7.386584e-05 1.777304e-05
[1453,] 6.842888e-05 7.653625e-05 1.841205e-05
[1454,] 4.494853e-05 5.989732e-05 1.217607e-05
[1455,] 6.685296e-05 1.004958e-04 2.005712e-05
[1456,] 5.814586e-05 7.142438e-05 1.909948e-05
[1457,] 5.153745e-05 6.537108e-05 1.516781e-05
[1458,] 1.224474e-04 1.186740e-04 2.272088e-05
[1459,] 6.390215e-05 1.116534e-04 1.890025e-05
[1460,] 9.419074e-05 1.041131e-04 4.177506e-05
[1461,] 9.251867e-05 5.722945e-05 1.799018e-05
[1462,] 5.990987e-05 1.629323e-04 3.758820e-05
[1463,] 5.361554e-05 1.617914e-04 2.333087e-05
[1464,] 5.528135e-05 5.761863e-05 1.416898e-05
[1465,] 4.690434e-05 6.919717e-05 1.222512e-05
[1466,] 4.802174e-05 9.206353e-05 1.841197e-05
[1467,] 1.151194e-04 1.028104e-04 4.063527e-05
[1468,] 7.993892e-05 7.180468e-05 2.201443e-05
[1469,] 6.752896e-05 1.220484e-04 2.387460e-05
[1470,] 9.377421e-05 8.575129e-05 3.251727e-05
[1471,] 8.097898e-05 1.144009e-04 2.649895e-05
[1472,] 5.091027e-05 8.218716e-05 1.465176e-05
[1473,] 8.665229e-05 7.914868e-05 2.605056e-05
[1474,] 4.947912e-05 7.143661e-05 1.476669e-05
[1475,] 6.198070e-05 8.294408e-05 2.539556e-05
[1476,] 1.854335e-04 1.161010e-04 9.764325e-05
[1477,] 7.176142e-05 6.567425e-05 2.293638e-05
[1478,] 6.729180e-05 1.417635e-04 3.903637e-05
[1479,] 1.486868e-04 1.241784e-04 9.021166e-05
[1480,] 6.092456e-05 1.556671e-04 1.895829e-05
[1481,] 4.725918e-05 6.474583e-05 1.401885e-05
[1482,] 4.631440e-05 9.977367e-05 1.888260e-05
[1483,] 6.038940e-05 1.213556e-04 1.817785e-05
[1484,] 5.999752e-05 1.177081e-04 1.817504e-05
[1485,] 1.008423e-04 6.873714e-05 2.519791e-05
[1486,] 1.133516e-04 7.071675e-05 3.123628e-05
[1487,] 1.003506e-04 6.976857e-05 2.827596e-05
[1488,] 4.477058e-05 6.845545e-05 1.382007e-05
[1489,] 9.432927e-05 7.027160e-05 2.728036e-05
[1490,] 9.254739e-05 7.008888e-05 2.668807e-05
[1491,] 9.455888e-05 6.996814e-05 2.708060e-05
[1492,] 9.588106e-05 7.006781e-05 2.749093e-05
[1493,] 1.089724e-04 6.536176e-05 2.291491e-05
[1494,] 9.725315e-05 6.977650e-05 2.756323e-05
[1495,] 2.404065e-04 6.502879e-05 3.491617e-05
[1496,] 9.999364e-05 6.983894e-05 2.826378e-05
[1497,] 1.075324e-04 6.522974e-05 2.277819e-05
[1498,] 9.330274e-05 7.051584e-05 2.723045e-05
[1499,] 2.391102e-04 7.369397e-05 7.077601e-05
[1500,] 7.013173e-05 6.954470e-05 2.466177e-05
[1501,] 5.065822e-05 7.911795e-05 1.607399e-05
[1502,] 8.816235e-05 6.744437e-05 2.355108e-05
[1503,] 4.489847e-05 6.543420e-05 1.242410e-05
[1504,] 5.077651e-05 6.245168e-05 1.277333e-05
[1505,] 5.930719e-05 8.129951e-05 1.608130e-05
[1506,] 5.563923e-05 6.007982e-05 1.365569e-05
[1507,] 5.869545e-05 1.818286e-04 2.078509e-05
[1508,] 5.056448e-05 7.382138e-05 1.227384e-05
[1509,] 5.144297e-05 9.345943e-05 1.692647e-05
[1510,] 5.805095e-05 1.435675e-04 2.102246e-05
[1511,] 7.873784e-05 1.145330e-04 2.400532e-05
[1512,] 5.260955e-05 1.008805e-04 1.786448e-05
[1513,] 5.339023e-05 6.197204e-05 1.443869e-05
[1514,] 4.433094e-05 6.797057e-05 1.284829e-05
[1515,] 4.326507e-05 8.478483e-05 1.425962e-05
[1516,] 5.818680e-05 1.328499e-04 1.987535e-05
[1517,] 5.962830e-05 1.578234e-04 1.920395e-05
[1518,] 4.513523e-05 7.048451e-05 1.284405e-05
[1519,] 4.446287e-05 8.385307e-05 1.466997e-05
[1520,] 5.206002e-05 6.391886e-05 1.425725e-05
[1521,] 5.233000e-05 6.412781e-05 1.406034e-05
[1522,] 5.174415e-05 6.430499e-05 1.393059e-05
[1523,] 1.086982e-04 1.060285e-04 3.193335e-05
[1524,] 5.117416e-05 6.415414e-05 1.389106e-05
[1525,] 5.046535e-05 6.417388e-05 1.379639e-05
[1526,] 6.067919e-05 7.350171e-05 1.528386e-05
[1527,] 5.115278e-05 9.026591e-05 1.638618e-05
[1528,] 6.711629e-05 1.059386e-04 2.372759e-05
[1529,] 4.575098e-05 6.093977e-05 1.231823e-05
[1530,] 4.984284e-05 7.460461e-05 1.476854e-05
[1531,] 1.074878e-04 9.387158e-05 2.987368e-05
[1532,] 6.693237e-05 9.198151e-05 2.036367e-05
[1533,] 8.993816e-05 7.339261e-05 2.047792e-05
[1534,] 4.705460e-05 6.266116e-05 1.257740e-05
[1535,] 6.015677e-05 1.468811e-04 1.903159e-05
[1536,] 4.804025e-05 6.130816e-05 1.230893e-05
[1537,] 4.925721e-05 9.882388e-05 1.555587e-05
[1538,] 6.506727e-05 8.423861e-05 1.803586e-05
[1539,] 4.373007e-05 7.899023e-05 1.429200e-05
[1540,] 7.470722e-05 8.707301e-05 1.909192e-05
[1541,] 5.518311e-05 8.935125e-05 1.601303e-05
[1542,] 5.518647e-05 7.251976e-05 1.475053e-05
[1543,] 5.742947e-05 7.709632e-05 1.564810e-05
[1544,] 5.377617e-05 8.198494e-05 1.708587e-05
[1545,] 4.926069e-05 1.033765e-04 1.251959e-05
[1546,] 1.155827e-04 1.020472e-04 2.750458e-05
[1547,] 9.862518e-05 1.180525e-04 1.620079e-05
[1548,] 1.343228e-04 1.063329e-04 4.557586e-05
[1549,] 1.382504e-04 6.881820e-05 2.418092e-05
[1550,] 1.494836e-04 7.304052e-05 2.978704e-05
[1551,] 5.667603e-05 6.428871e-05 1.563186e-05
[1552,] 1.385838e-04 1.069584e-04 4.722920e-05
[1553,] 1.371857e-04 1.079536e-04 4.809762e-05
[1554,] 1.134644e-04 8.059356e-05 2.679497e-05
[1555,] 5.495024e-05 7.104376e-05 1.426631e-05
[1556,] 6.848479e-05 6.542631e-05 1.891122e-05
[1557,] 8.213361e-05 1.146275e-04 2.718049e-05
[1558,] 5.364063e-05 6.310726e-05 1.482458e-05
[1559,] 6.057610e-05 6.273801e-05 1.557570e-05
[1560,] 5.059774e-05 7.162661e-05 1.299227e-05
[1561,] 6.735530e-05 9.827391e-05 1.804044e-05
[1562,] 4.858200e-05 6.553013e-05 1.361870e-05
[1563,] 4.904607e-05 6.509909e-05 1.379616e-05
[1564,] 4.862858e-05 6.535933e-05 1.361271e-05
[1565,] 4.865525e-05 6.520561e-05 1.360978e-05
[1566,] 8.145663e-05 1.207281e-04 2.182499e-05
[1567,] 4.863209e-05 6.510000e-05 1.361053e-05
[1568,] 4.860165e-05 6.544264e-05 1.361454e-05
[1569,] 4.867798e-05 6.547906e-05 1.361111e-05
[1570,] 4.857483e-05 6.571566e-05 1.362748e-05
[1571,] 1.508078e-04 1.038636e-04 5.283097e-05
[1572,] 4.860293e-05 6.574825e-05 1.362413e-05
[1573,] 1.655191e-04 1.087833e-04 6.559315e-05
[1574,] 4.857960e-05 6.564091e-05 1.362388e-05
[1575,] 4.861163e-05 6.569888e-05 1.361977e-05
[1576,] 4.867375e-05 6.548964e-05 1.360991e-05
[1577,] 4.862986e-05 6.542522e-05 1.361285e-05
[1578,] 4.863578e-05 6.549368e-05 1.361358e-05
[1579,] 1.854696e-04 8.758005e-05 1.877282e-05
[1580,] 4.628790e-05 7.655622e-05 1.293805e-05
[1581,] 6.654391e-05 9.846679e-05 1.793636e-05
[1582,] 8.344961e-05 8.000191e-05 1.755218e-05
[1583,] 7.970495e-05 1.000422e-04 1.664463e-05
[1584,] 8.200102e-05 1.021610e-04 1.660025e-05
[1585,] 1.513457e-04 9.324714e-05 3.456698e-05
[1586,] 7.813423e-05 9.821010e-05 1.667005e-05
[1587,] 7.795882e-05 1.021191e-04 1.679866e-05
[1588,] 1.073301e-04 1.068160e-04 3.951714e-05
[1589,] 7.462251e-05 1.021972e-04 1.706050e-05
[1590,] 7.454374e-05 1.024719e-04 1.707849e-05
[1591,] 7.841987e-05 1.337591e-04 2.003226e-05
[1592,] 7.820495e-05 1.340079e-04 2.004959e-05
[1593,] 1.033076e-04 1.074258e-04 3.834660e-05
[1594,] 2.876511e-04 9.537206e-05 4.142143e-05
[1595,] 1.174665e-04 9.791499e-05 2.557384e-05
[1596,] 1.144010e-04 8.338652e-05 2.870917e-05
[1597,] 7.931611e-05 7.217763e-05 1.620158e-05
[1598,] 5.721667e-05 6.490007e-05 1.573906e-05
[1599,] 4.574024e-05 9.141769e-05 1.532543e-05
[1600,] 5.711688e-05 9.815315e-05 1.818248e-05
[1601,] 7.491177e-05 1.156610e-04 2.174587e-05
[1602,] 5.788272e-05 8.247239e-05 1.720693e-05
[1603,] 5.805258e-05 8.245882e-05 1.722299e-05
[1604,] 5.867554e-05 8.243109e-05 1.733041e-05
[1605,] 5.798604e-05 8.243693e-05 1.716370e-05
[1606,] 8.280889e-05 8.947670e-05 3.255752e-05
[1607,] 8.096755e-05 1.156851e-04 2.723057e-05
[1608,] 5.735284e-05 8.244583e-05 1.692331e-05
[1609,] 8.731173e-05 1.199087e-04 3.152016e-05
[1610,] 4.357879e-05 5.724002e-05 1.196458e-05
[1611,] 4.712134e-05 5.953189e-05 1.269747e-05
[1612,] 5.348139e-05 8.359020e-05 1.629625e-05
[1613,] 4.954330e-05 5.860684e-05 1.353117e-05
[1614,] 4.556210e-05 5.811483e-05 1.213890e-05
[1615,] 6.263818e-05 9.792019e-05 1.911403e-05
[1616,] 4.735282e-05 5.723121e-05 1.284895e-05
[1617,] 4.538079e-05 5.937238e-05 1.234052e-05
[1618,] 4.715578e-05 5.767247e-05 1.283393e-05
[1619,] 4.709138e-05 5.906258e-05 1.275748e-05
[1620,] 7.421509e-05 7.789142e-05 1.542578e-05
[1621,] 4.573072e-05 5.885405e-05 1.254886e-05
[1622,] 4.990068e-05 5.890743e-05 1.313376e-05
[1623,] 4.833269e-05 6.082180e-05 1.242864e-05
[1624,] 4.806429e-05 5.828977e-05 1.271805e-05
[1625,] 4.752587e-05 5.802452e-05 1.290462e-05
[1626,] 4.700661e-05 5.714436e-05 1.265071e-05
[1627,] 1.531117e-04 1.231521e-04 7.664036e-05
[1628,] 1.123276e-04 7.540670e-05 2.228538e-05
[1629,] 4.856365e-05 6.154879e-05 1.433036e-05
[1630,] 6.263420e-05 8.553103e-05 1.713219e-05
[1631,] 4.822377e-05 7.144365e-05 1.467809e-05
[1632,] 4.836189e-05 7.244094e-05 1.489968e-05
[1633,] 6.404670e-05 7.580402e-05 2.004461e-05
[1634,] 6.497119e-05 1.055590e-04 2.120972e-05
[1635,] 1.275333e-04 1.342202e-04 3.413358e-05
[1636,] 5.335101e-05 1.061938e-04 1.832488e-05
[1637,] 5.909264e-05 9.592676e-05 1.789139e-05
[1638,] 7.794818e-05 6.897617e-05 1.956554e-05
[1639,] 4.337075e-05 5.708775e-05 1.199681e-05
[1640,] 4.334966e-05 5.703426e-05 1.197500e-05
[1641,] 4.520034e-05 5.733379e-05 1.205267e-05
[1642,] 4.336981e-05 6.423051e-05 1.264265e-05
[1643,] 1.275345e-04 8.981028e-05 3.239335e-05
[1644,] 4.810103e-05 6.342156e-05 1.347893e-05
[1645,] 4.842857e-05 5.785699e-05 1.342457e-05
[1646,] 4.449989e-05 5.894843e-05 1.244192e-05
[1647,] 4.429106e-05 5.888203e-05 1.233210e-05
[1648,] 9.925153e-05 1.577363e-04 5.767958e-05
[1649,] 1.161622e-04 1.407849e-04 6.433238e-05
[1650,] 9.973589e-05 7.287030e-05 2.251228e-05
[1651,] 4.350600e-05 5.890208e-05 1.220050e-05
[1652,] 9.306139e-05 1.220919e-04 2.478466e-05
[1653,] 4.373750e-05 6.014504e-05 1.246644e-05
[1654,] 4.385960e-05 6.544981e-05 1.313901e-05
[1655,] 4.350425e-05 6.225678e-05 1.252651e-05
[1656,] 4.353099e-05 7.135798e-05 1.330381e-05
[1657,] 8.867272e-05 1.144301e-04 2.802563e-05
[1658,] 9.495218e-05 1.214568e-04 2.520429e-05
[1659,] 9.713781e-05 7.985965e-05 2.790407e-05
[1660,] 1.167971e-04 1.676275e-04 6.590013e-05
[1661,] 8.894950e-05 1.085819e-04 3.421945e-05
[1662,] 4.708589e-05 7.140137e-05 1.302420e-05
[1663,] 1.084298e-04 1.164479e-04 3.447795e-05
[1664,] 1.085843e-04 1.165336e-04 3.413292e-05
[1665,] 5.243794e-03 6.038743e-05 8.876139e-05
[1666,] 8.600841e-05 7.047197e-05 2.665677e-05
[1667,] 1.329356e-04 1.143955e-04 5.938510e-05
[1668,] 5.410128e-05 7.015007e-05 1.591352e-05
[1669,] 2.495241e-04 1.049143e-04 9.460211e-05
[1670,] 1.382946e-04 5.954310e-05 2.982198e-05
[1671,] 1.560907e-04 9.136916e-05 4.348202e-05
[1672,] 1.985309e-04 1.151788e-04 5.438179e-05
[1673,] 5.458522e-05 5.889329e-05 1.298204e-05
[1674,] 2.480933e-04 1.022464e-04 8.769669e-05
[1675,] 9.163446e-05 1.525110e-04 3.225984e-05
[1676,] 7.057880e-05 1.057190e-04 3.536554e-05
[1677,] 7.707236e-05 1.061453e-04 3.976605e-05
[1678,] 2.084419e-04 6.131878e-05 2.368440e-05
[1679,] 5.546444e-05 7.418453e-05 1.733821e-05
[1680,] 1.196088e-04 1.272694e-04 3.160080e-05
[1681,] 2.511184e-04 2.464444e-04 3.443776e-04
[1682,] 1.477395e-04 6.515606e-05 4.001208e-05
[1683,] 8.384867e-05 6.545037e-05 2.698915e-05
[1684,] 6.532615e-05 3.552675e-04 7.556114e-05
[1685,] 5.328790e-05 7.698531e-05 1.770284e-05
[1686,] 9.121513e-05 1.159051e-04 2.796383e-05
[1687,] 5.735953e-05 1.008405e-04 2.418285e-05
[1688,] 6.576464e-05 1.167633e-04 3.342950e-05
[1689,] 1.177730e-04 1.344265e-04 3.169715e-05
[1690,] 7.048971e-05 7.700798e-05 1.966034e-05
[1691,] 9.403349e-05 2.835178e-04 7.020566e-05
[1692,] 1.762663e-04 1.089735e-04 4.523954e-05
[1693,] 1.062663e-04 6.994071e-05 2.271417e-05
[1694,] 1.244927e-04 1.503427e-04 1.046937e-04
[1695,] 6.873797e-05 6.115224e-05 1.811878e-05
[1696,] 2.050930e-04 1.171779e-04 7.399962e-05
[1697,] 8.959945e-05 8.608181e-05 2.543163e-05
[1698,] 9.159834e-05 9.120525e-05 2.637182e-05
[1699,] 6.069706e-05 5.904549e-05 1.675194e-05
[1700,] 8.578779e-05 1.143965e-04 3.055280e-05
[1701,] 5.159900e-05 6.624979e-05 1.699876e-05
[1702,] 1.181081e-04 1.225908e-04 3.220997e-05
[1703,] 5.425259e-05 6.984827e-05 1.200713e-05
[1704,] 1.209930e-04 1.208321e-04 3.247253e-05
[1705,] 5.752491e-05 1.002165e-04 1.998669e-05
[1706,] 7.879868e-05 8.064158e-05 2.443806e-05
[1707,] 7.118873e-05 7.455891e-05 2.190926e-05
[1708,] 5.408476e-05 8.115015e-05 1.183352e-05
[1709,] 9.122145e-05 1.143987e-04 3.277017e-05
[1710,] 9.008586e-05 1.204653e-04 3.424141e-05
[1711,] 6.667265e-05 2.190201e-04 2.364472e-05
[1712,] 5.860300e-05 5.910588e-05 1.473865e-05
[1713,] 1.978546e-04 1.171153e-04 1.340705e-04
[1714,] 9.908486e-05 1.274788e-04 2.946473e-05
[1715,] 1.512865e-04 1.524612e-04 1.284082e-04
[1716,] 8.703296e-05 1.191240e-04 2.077437e-05
[1717,] 1.087666e-04 1.228396e-04 2.386578e-05
[1718,] 1.032040e-04 7.838109e-05 3.668390e-05
[1719,] 9.928145e-05 6.481441e-05 3.155479e-05
[1720,] 1.068409e-04 7.756369e-05 3.423282e-05
[1721,] 9.814697e-05 6.394604e-05 3.050414e-05
[1722,] 7.966428e-05 7.892761e-05 2.134016e-05
[1723,] 8.143469e-05 7.910411e-05 2.193493e-05
[1724,] 9.666580e-05 5.742510e-05 2.237673e-05
[1725,] 9.641532e-05 5.744312e-05 2.239001e-05
[1726,] 1.086553e-04 8.129355e-05 4.077686e-05
[1727,] 9.855887e-05 5.751908e-05 2.293817e-05
[1728,] 9.575011e-05 5.737663e-05 2.206543e-05
[1729,] 1.000603e-04 6.441484e-05 3.143191e-05
[1730,] 1.071778e-04 6.604987e-05 3.489129e-05
[1731,] 9.708066e-05 8.558801e-05 2.432861e-05
[1732,] 7.021847e-05 7.862312e-05 2.876727e-05
[1733,] 7.904260e-05 7.874999e-05 2.097424e-05
[1734,] 1.071475e-04 6.644290e-05 3.522597e-05
[1735,] 1.050367e-04 6.599438e-05 3.418151e-05
[1736,] 1.373158e-04 8.158878e-05 5.148703e-05
[1737,] 7.969128e-05 7.893549e-05 2.069785e-05
[1738,] 9.421811e-05 6.658923e-05 3.142562e-05
[1739,] 1.092665e-04 6.554330e-05 3.502428e-05
[1740,] 9.732911e-05 8.570605e-05 2.432373e-05
[1741,] 1.124020e-04 8.192091e-05 4.263330e-05
[1742,] 9.715453e-05 8.560321e-05 2.429047e-05
[1743,] 1.089708e-04 6.863351e-05 3.769555e-05
[1744,] 1.076554e-04 6.764434e-05 3.641434e-05
[1745,] 1.029296e-04 6.720294e-05 3.460069e-05
[1746,] 1.061549e-04 6.778775e-05 3.605488e-05
[1747,] 1.051952e-04 6.724480e-05 3.533402e-05
[1748,] 1.041595e-04 6.613720e-05 3.408310e-05
[1749,] 1.049600e-04 6.780597e-05 3.572515e-05
[1750,] 1.007840e-04 1.291098e-04 2.308368e-05
[1751,] 8.099441e-05 8.427718e-05 1.876789e-05
[1752,] 9.886451e-05 6.868072e-05 3.445813e-05
[1753,] 1.193069e-04 8.071492e-05 4.420928e-05
[1754,] 1.256693e-04 6.692649e-05 4.090649e-05
[1755,] 9.301919e-05 1.505252e-04 2.258874e-05
[1756,] 1.075883e-04 6.694585e-05 3.580712e-05
[1757,] 9.842660e-05 2.163572e-04 2.324052e-05
[1758,] 9.837435e-05 8.523877e-05 2.427350e-05
[1759,] 1.111149e-04 6.777945e-05 3.764789e-05
[1760,] 1.208064e-04 1.096579e-04 7.419514e-05
[1761,] 1.032218e-04 8.294270e-05 4.443139e-05
[1762,] 1.159209e-04 1.112463e-04 7.203307e-05
[1763,] 1.002135e-04 1.065565e-04 5.732195e-05
[1764,] 1.139591e-04 1.130276e-04 7.182288e-05
[1765,] 1.152118e-04 1.127995e-04 7.256372e-05
[1766,] 1.153650e-04 8.551167e-05 4.647966e-05
[1767,] 1.164593e-04 8.442397e-05 4.609194e-05
[1768,] 5.965008e-05 7.478391e-05 1.697235e-05
[1769,] 1.202426e-04 8.502217e-05 4.808007e-05
[1770,] 6.606376e-05 7.756879e-05 2.501036e-05
[1771,] 9.781755e-05 8.545982e-05 2.429163e-05
[1772,] 9.742926e-05 8.553492e-05 2.430109e-05
[1773,] 1.229026e-04 1.175702e-04 8.136598e-05
[1774,] 1.450259e-04 8.578461e-05 2.828522e-05
[1775,] 9.591373e-05 1.235484e-04 2.666915e-05
[1776,] 2.060166e-04 6.903068e-05 3.082111e-05
[1777,] 8.406700e-05 1.014671e-04 2.170745e-05
[1778,] 1.084567e-04 1.313723e-04 2.536854e-05
[1779,] 8.042393e-05 1.389554e-04 2.241348e-05
[1780,] 2.064874e-04 7.608226e-05 7.849018e-05
[1781,] 1.133824e-04 1.267004e-04 2.734067e-05
[1782,] 1.123157e-04 1.305743e-04 2.681105e-05
[1783,] 2.057981e-04 1.784053e-04 2.215631e-04
[1784,] 2.079461e-04 1.787434e-04 2.246198e-04
[1785,] 1.873170e-04 7.985462e-05 7.855705e-05
[1786,] 8.246141e-05 1.107914e-04 1.915771e-05
[1787,] 6.538353e-05 9.117936e-05 2.399478e-05
[1788,] 1.501988e-04 9.271656e-05 6.478178e-05
[1789,] 1.605473e-04 7.969853e-05 5.266241e-05
[1790,] 2.409971e-04 1.253221e-04 1.790511e-04
[1791,] 9.622719e-05 1.893631e-04 4.021160e-05
[1792,] 1.740083e-04 2.001850e-04 1.772466e-04
[1793,] 8.093357e-05 1.945697e-04 2.329328e-05
[1794,] 1.318191e-04 8.697553e-05 5.172477e-05
[1795,] 9.480639e-05 1.085911e-04 2.343913e-05
[1796,] 1.081171e-04 1.046278e-04 6.127431e-05
[1797,] 1.914600e-04 1.211325e-04 4.586221e-05
[1798,] 1.093318e-04 1.357182e-04 4.789815e-05
[1799,] 7.533241e-05 9.388601e-05 3.645779e-05
[1800,] 6.477411e-05 7.739741e-05 2.329913e-05
[1801,] 7.565419e-05 1.365725e-04 5.059409e-05
[1802,] 6.834535e-05 5.080875e-04 1.108729e-04
[1803,] 9.493137e-05 2.480134e-04 1.104577e-04
[1804,] 7.638580e-05 3.202438e-04 9.893046e-05
[1805,] 7.345053e-05 1.118422e-04 2.239433e-05
[1806,] 1.224470e-04 1.157856e-04 3.545679e-05
[1807,] 4.434086e-05 3.194015e-04 2.645054e-05
[1808,] 6.434551e-05 1.650670e-04 4.721477e-05
[1809,] 5.794971e-05 6.927012e-05 1.748409e-05
[1810,] 6.349842e-05 9.597405e-05 3.031717e-05
[1811,] 7.137114e-05 1.319803e-04 4.628431e-05
[1812,] 6.543384e-05 8.178215e-05 2.477315e-05
[1813,] 6.838098e-05 6.952037e-05 1.834823e-05
[1814,] 7.403537e-05 1.055221e-04 4.024964e-05
[1815,] 7.115864e-05 6.895507e-05 2.126776e-05
[1816,] 6.436752e-05 8.522116e-05 2.693065e-05
[1817,] 6.229198e-05 7.411496e-05 2.157538e-05
[1818,] 7.123044e-05 6.681292e-05 2.408154e-05
[1819,] 1.024842e-04 1.267319e-04 3.159356e-05
[1820,] 7.623912e-05 1.115986e-04 2.317135e-05
[1821,] 6.876326e-05 7.011948e-05 1.805739e-05
[1822,] 6.335578e-05 7.141255e-05 2.035983e-05
[1823,] 6.870654e-05 7.005986e-05 1.826826e-05
[1824,] 1.176168e-04 8.440365e-05 2.549690e-05
[1825,] 5.135075e-05 6.749379e-05 1.689090e-05
[1826,] 5.135488e-05 5.799300e-05 1.433040e-05
[1827,] 1.165144e-04 8.439272e-05 2.394189e-05
[1828,] 4.960099e-05 6.537059e-05 1.415336e-05
[1829,] 4.935797e-05 6.208347e-05 1.498840e-05
[1830,] 5.131487e-05 7.114630e-05 1.762811e-05
[1831,] 1.091386e-04 9.526899e-05 2.371182e-05
[1832,] 7.871500e-05 1.092721e-04 1.730604e-05
[1833,] 1.316033e-04 8.014077e-05 2.685803e-05
[1834,] 4.994371e-05 8.197706e-05 1.872500e-05
[1835,] 4.610195e-05 9.869115e-05 1.798015e-05
[1836,] 4.963724e-05 1.414791e-04 2.652204e-05
[1837,] 6.971853e-05 7.304823e-05 1.306320e-05
[1838,] 4.992228e-05 6.705849e-05 1.420526e-05
[1839,] 5.357392e-05 5.682347e-05 1.331028e-05
[1840,] 4.695965e-05 7.607951e-05 1.591821e-05
[1841,] 4.715037e-05 8.155858e-05 1.676198e-05
[1842,] 1.303014e-04 1.418862e-04 7.156036e-05
[1843,] 5.014686e-05 6.311762e-05 1.537364e-05
[1844,] 1.965013e-04 8.638686e-05 2.936328e-05
[1845,] 8.123401e-05 1.029452e-04 3.643899e-05
[1846,] 6.655454e-05 8.414892e-05 2.615310e-05
[1847,] 1.098678e-04 1.636168e-04 4.529250e-05
[1848,] 6.041575e-05 8.003014e-05 2.219880e-05
[1849,] 1.108370e-04 1.576786e-04 4.192237e-05
[1850,] 6.326813e-05 9.346204e-05 2.753666e-05
[1851,] 6.103839e-05 7.980610e-05 2.297385e-05
[1852,] 6.060134e-05 8.912300e-05 1.225384e-05
[1853,] 1.121919e-04 1.244742e-04 5.039952e-05
[1854,] 9.015513e-05 9.581944e-05 2.504129e-05
[1855,] 9.604899e-05 7.228965e-05 1.974795e-05
[1856,] 9.242140e-05 8.441903e-05 1.981412e-05
[1857,] 2.603653e-04 2.170184e-04 2.925212e-04
[1858,] 9.688165e-05 9.521923e-05 2.705733e-05
[1859,] 1.940648e-04 6.049976e-05 3.247791e-05
[1860,] 4.780735e-04 1.098995e-04 1.458220e-04
[1861,] 1.170725e-04 5.875306e-05 2.655097e-05
[1862,] 8.471706e-05 8.856245e-05 2.230795e-05
[1863,] 1.371335e-04 5.885291e-05 3.007525e-05
[1864,] 8.643102e-05 7.958314e-05 2.144637e-05
[1865,] 1.009842e-04 1.441159e-04 5.916801e-05
[1866,] 8.688502e-05 6.573115e-05 1.623731e-05
[1867,] 1.049911e-04 5.921479e-05 1.954550e-05
[1868,] 1.054980e-04 1.088278e-04 3.078831e-05
[1869,] 8.781468e-05 7.969566e-05 2.148017e-05
[1870,] 1.047799e-04 5.913960e-05 1.962112e-05
[1871,] 9.159946e-05 6.404107e-05 1.728887e-05
[1872,] 3.551797e-04 6.063247e-05 5.414572e-05
[1873,] 9.744929e-05 5.871250e-05 2.289877e-05
[1874,] 8.720274e-05 6.449702e-05 2.085350e-05
[1875,] 8.844136e-05 6.059442e-05 1.941792e-05
[1876,] 8.040936e-05 7.538522e-05 2.292985e-05
[1877,] 8.182155e-05 7.631727e-05 2.435070e-05
[1878,] 7.648232e-05 7.617640e-05 2.285958e-05
[1879,] 1.984058e-04 5.955784e-05 3.875053e-05
[1880,] 4.918668e-05 6.037283e-05 1.453915e-05
[1881,] 2.413839e-04 7.897836e-05 4.399659e-05
[1882,] 9.430995e-05 9.935601e-05 3.229800e-05
[1883,] 1.040736e-04 9.654764e-05 3.021759e-05
[1884,] 6.071889e-05 1.050739e-04 1.898926e-05
[1885,] 1.179348e-04 8.277803e-05 5.107474e-05
[1886,] 1.165060e-04 8.804965e-05 5.438799e-05
[1887,] 1.178187e-04 8.077839e-05 4.914547e-05
[1888,] 1.103068e-04 7.940444e-05 4.499113e-05
[1889,] 4.695529e-05 9.476737e-05 1.566627e-05
[1890,] 1.866573e-04 6.580731e-05 5.229646e-05
[1891,] 1.291907e-04 9.780537e-05 6.738130e-05
[1892,] 5.814028e-05 9.837259e-05 2.482454e-05
[1893,] 5.613696e-05 5.723534e-05 1.404549e-05
[1894,] 4.916593e-05 8.540845e-05 1.241010e-05
[1895,] 4.885611e-05 1.007184e-04 2.091550e-05
[1896,] 2.001117e-04 1.213282e-04 4.562595e-05
[1897,] 4.545226e-05 1.376312e-04 2.026097e-05
[1898,] 1.103636e-04 1.621791e-04 5.572669e-05
[1899,] 4.625355e-05 5.079712e-04 3.437054e-05
[1900,] 5.794264e-05 6.102919e-05 1.402661e-05
[1901,] 5.965979e-05 1.099592e-04 1.664211e-05
[1902,] 6.118717e-05 2.126317e-04 2.039079e-05
[1903,] 6.559104e-05 1.387372e-04 1.643629e-05
[1904,] 5.946265e-05 2.038014e-04 2.128840e-05
[1905,] 5.801197e-05 3.007032e-04 2.786296e-05
[1906,] 6.752636e-05 9.113058e-05 1.533583e-05
[1907,] 5.903241e-05 2.524101e-04 2.350311e-05
[1908,] 4.529010e-05 1.739080e-04 1.471820e-05
[1909,] 5.966014e-05 2.944932e-04 2.429584e-05
[1910,] 7.323325e-05 7.432277e-05 1.834257e-05
[1911,] 4.379833e-05 2.027227e-04 1.611621e-05
[1912,] 4.416944e-05 1.137173e-04 1.393415e-05
[1913,] 6.862746e-05 8.104026e-05 1.740345e-05
[1914,] 4.564875e-05 8.030377e-05 1.616636e-05
[1915,] 4.642140e-05 8.214674e-05 1.699850e-05
[1916,] 6.906060e-05 8.142688e-05 1.740961e-05
[1917,] 5.477521e-05 7.556502e-05 1.283049e-05
[1918,] 7.279879e-05 8.183226e-05 1.775995e-05
[1919,] 6.034243e-05 2.185443e-04 2.119122e-05
[1920,] 6.324422e-05 1.091813e-04 1.668137e-05
[1921,] 4.381997e-05 7.482904e-05 1.292196e-05
[1922,] 4.903110e-05 5.982772e-05 1.354441e-05
[1923,] 4.374459e-05 9.545215e-05 1.425611e-05
[1924,] 4.850321e-05 7.888122e-05 1.312387e-05
[1925,] 5.846396e-05 5.960601e-05 1.458053e-05
[1926,] 4.473418e-05 6.061820e-05 1.216265e-05
[1927,] 6.881530e-05 1.197886e-04 2.262010e-05
[1928,] 7.208711e-05 1.213554e-04 2.570813e-05
[1929,] 4.383768e-05 7.030014e-05 1.288132e-05
[1930,] 4.497064e-05 7.069158e-05 1.244363e-05
[1931,] 4.874318e-05 1.066335e-04 1.373921e-05
[1932,] 4.369140e-05 1.787648e-04 1.859969e-05
[1933,] 4.621015e-05 6.379114e-05 1.293621e-05
[1934,] 6.422567e-05 1.207105e-04 3.179817e-05
[1935,] 5.700601e-05 1.263486e-04 2.875704e-05
[1936,] 1.446884e-04 6.991159e-05 3.839908e-05
[1937,] 1.205316e-04 3.626039e-03 1.776310e-03
[1938,] 4.844122e-05 1.076408e-04 1.449561e-05
[1939,] 5.267307e-05 7.181132e-05 1.675989e-05
[1940,] 5.252071e-04 1.148090e-04 9.001820e-05
[1941,] 1.079899e-04 1.719774e-04 4.225621e-05
[1942,] 5.084521e-05 7.062787e-05 1.525343e-05
[1943,] 4.842907e-05 7.001480e-05 1.472273e-05
[1944,] 1.120722e-04 9.227026e-05 2.809989e-05
[1945,] 4.899041e-05 7.167559e-05 1.536218e-05
[1946,] 4.889078e-05 7.446625e-05 1.330687e-05
[1947,] 1.065755e-04 1.404309e-04 4.107701e-05
[1948,] 4.883539e-05 1.437518e-04 1.753665e-05
[1949,] 4.863096e-05 1.746718e-04 1.925605e-05
[1950,] 4.939415e-05 7.169068e-05 1.521915e-05
[1951,] 4.724303e-05 1.763337e-04 2.055167e-05
[1952,] 4.715535e-05 1.632329e-04 1.930309e-05
[1953,] 4.804891e-05 1.415082e-04 1.942713e-05
[1954,] 4.809445e-05 1.443133e-04 1.956512e-05
[1955,] 1.069740e-04 1.558660e-04 4.469266e-05
[1956,] 4.875122e-05 1.249520e-04 1.659345e-05
[1957,] 4.801952e-05 1.253516e-04 1.797943e-05
[1958,] 7.773649e-05 1.759735e-04 3.064577e-05
[1959,] 4.901065e-05 6.670345e-05 1.408756e-05
[1960,] 5.380634e-05 9.849592e-05 2.132491e-05
[1961,] 1.354814e-04 2.923788e-04 3.463277e-05
[1962,] 5.086737e-05 6.887121e-05 1.597967e-05
[1963,] 4.804710e-05 1.394653e-04 1.889264e-05
[1964,] 5.143743e-05 6.606614e-05 1.614715e-05
[1965,] 4.650479e-05 1.145384e-04 1.500887e-05
[1966,] 4.687390e-05 1.134115e-04 1.646721e-05
[1967,] 9.834328e-05 1.728263e-04 4.192506e-05
[1968,] 4.608127e-05 1.406978e-04 1.926710e-05
[1969,] 9.852245e-05 1.727687e-04 4.239547e-05
[1970,] 1.261977e-04 1.165739e-04 2.703001e-05
[1971,] 6.109884e-05 1.597960e-04 3.508941e-05
[1972,] 1.385178e-04 1.270181e-04 2.770102e-05
[1973,] 9.906802e-05 1.597093e-04 4.178036e-05
[1974,] 9.845742e-05 1.680570e-04 4.156752e-05
[1975,] 1.005542e-04 1.727586e-04 4.661670e-05
[1976,] 9.899878e-05 1.685034e-04 4.294760e-05
[1977,] 9.859842e-05 1.726381e-04 4.258736e-05
[1978,] 9.857598e-05 1.667033e-04 4.124937e-05
[1979,] 9.752489e-05 1.091175e-04 2.971672e-05
[1980,] 1.184671e-04 1.620511e-04 7.446288e-05
[1981,] 4.651826e-05 1.252156e-04 1.621411e-05
[1982,] 1.188452e-04 1.619883e-04 7.485750e-05
[1983,] 1.200808e-04 1.401001e-04 6.438214e-05
[1984,] 4.609303e-05 1.571180e-04 1.833271e-05
[1985,] 9.906072e-05 2.022251e-04 4.745486e-05
[1986,] 1.199610e-04 1.470181e-04 6.801512e-05
[1987,] 1.449463e-04 7.578827e-05 2.675249e-05
[1988,] 1.157330e-04 1.068671e-04 4.410560e-05
[1989,] 9.885738e-05 1.000979e-04 2.812436e-05
[1990,] 8.406872e-05 3.430906e-04 8.197985e-05
[1991,] 4.829970e-05 7.636293e-05 1.702265e-05
[1992,] 4.738528e-05 6.375967e-05 1.191064e-05
[1993,] 4.353601e-05 5.861978e-05 1.190307e-05
[1994,] 8.071052e-05 1.549055e-04 2.371118e-05
[1995,] 8.218767e-05 2.681395e-04 3.008807e-05
[1996,] 8.025654e-05 1.686162e-04 2.493246e-05
[1997,] 8.132003e-05 1.786436e-04 2.514218e-05
[1998,] 8.102279e-05 1.609780e-04 2.399700e-05
[1999,] 4.367342e-05 5.879427e-05 1.238629e-05
[2000,] 4.308117e-05 5.782379e-05 1.203407e-05
[2001,] 9.514411e-05 8.497847e-05 2.495162e-05
[2002,] 4.307061e-05 5.766755e-05 1.201274e-05
[2003,] 4.304734e-05 5.778851e-05 1.195360e-05
[2004,] 4.313386e-05 5.775987e-05 1.206717e-05
[2005,] 4.307516e-05 5.683052e-05 1.190842e-05
[2006,] 4.307145e-05 5.685656e-05 1.189659e-05
[2007,] 4.310423e-05 5.775093e-05 1.204864e-05
[2008,] 4.312081e-05 5.721817e-05 1.199220e-05
[2009,] 4.316385e-05 5.773156e-05 1.189933e-05
[2010,] 4.305000e-05 5.690397e-05 1.189630e-05
[2011,] 4.309364e-05 5.734289e-05 1.199722e-05
[2012,] 4.348931e-05 5.720909e-05 1.212670e-05
[2013,] 4.317441e-05 5.735591e-05 1.200691e-05
[2014,] 4.323714e-05 5.722974e-05 1.203742e-05
[2015,] 4.312341e-05 5.721781e-05 1.199275e-05
[2016,] 4.311638e-05 5.745154e-05 1.202171e-05
[2017,] 4.311468e-05 5.758244e-05 1.203566e-05
[2018,] 4.312295e-05 5.744356e-05 1.202183e-05
[2019,] 4.306827e-05 5.741699e-05 1.199027e-05
[2020,] 4.306429e-05 5.737819e-05 1.198124e-05
[2021,] 4.309379e-05 5.745051e-05 1.200981e-05
[2022,] 1.768984e-04 1.147776e-04 2.002365e-05
[2023,] 4.308429e-05 5.729986e-05 1.198554e-05
[2024,] 9.596966e-05 9.902016e-05 1.566109e-05
[2025,] 4.302912e-05 5.738653e-05 1.195009e-05
[2026,] 4.311928e-05 5.754837e-05 1.200140e-05
[2027,] 4.306338e-05 5.759038e-05 1.198394e-05
[2028,] 4.311039e-05 5.723279e-05 1.198470e-05
[2029,] 4.413611e-05 5.852245e-05 1.195675e-05
[2030,] 4.304741e-05 5.735922e-05 1.196509e-05
[2031,] 4.305533e-05 5.742788e-05 1.198139e-05
[2032,] 4.304043e-05 5.743169e-05 1.196742e-05
[2033,] 4.341920e-05 5.817170e-05 1.190159e-05
[2034,] 4.324510e-05 5.859747e-05 1.223221e-05
[2035,] 4.305493e-05 5.756316e-05 1.199259e-05
[2036,] 4.311412e-05 5.747563e-05 1.191444e-05
[2037,] 4.304874e-05 5.728361e-05 1.195703e-05
[2038,] 5.198720e-05 9.192982e-05 1.260470e-05
[2039,] 4.321926e-05 5.687781e-05 1.194398e-05
[2040,] 1.493675e-04 1.792956e-04 2.079688e-05
[2041,] 1.521428e-04 1.816353e-04 2.076939e-05
[2042,] 4.318957e-05 5.841286e-05 1.219638e-05
[2043,] 1.452650e-04 1.704346e-04 2.072088e-05
[2044,] 4.680061e-05 1.148139e-04 1.344962e-05
[2045,] 8.083841e-05 2.144276e-03 8.028285e-05
[2046,] 4.834078e-05 1.016419e-04 2.100850e-05
[2047,] 7.057231e-05 1.202588e-03 2.547033e-05
[2048,] 5.766879e-05 5.920502e-05 1.321161e-05
[2049,] 4.383198e-05 9.773664e-05 1.622288e-05
[2050,] 1.091705e-04 6.750568e-05 2.155760e-05
[2051,] 4.377484e-05 9.945966e-05 1.626956e-05
[2052,] 4.344716e-05 1.345156e-04 1.527702e-05
[2053,] 4.339395e-05 8.361040e-05 1.438250e-05
[2054,] 4.378163e-05 6.312211e-05 1.285035e-05
[2055,] 7.244548e-05 4.779739e-04 2.175538e-05
[2056,] 4.392892e-05 9.399156e-05 1.603379e-05
[2057,] 4.377185e-05 9.722668e-05 1.606984e-05
[2058,] 5.198821e-05 6.697152e-05 1.510526e-05
[2059,] 4.345904e-05 6.227502e-05 1.256055e-05
[2060,] 4.333883e-05 6.248193e-05 1.248989e-05
[2061,] 4.369231e-05 1.344909e-04 1.852620e-05
[2062,] 4.347575e-05 8.004314e-05 1.417354e-05
[2063,] 1.665854e-04 6.567492e-05 2.310167e-05
[2064,] 4.428521e-05 1.285855e-04 1.482195e-05
[2065,] 5.195345e-05 9.099767e-05 1.634382e-05
[2066,] 5.700719e-05 2.058280e-04 1.352888e-05
[2067,] 5.795444e-05 9.376402e-05 1.227670e-05
[2068,] 4.384030e-05 5.923925e-05 1.226057e-05
[2069,] 6.010382e-05 9.148485e-05 1.227570e-05
[2070,] 7.462018e-05 1.787194e-03 2.963974e-05
[2071,] 4.353209e-05 6.987939e-05 1.273756e-05
[2072,] 9.257036e-05 1.346207e-03 2.030534e-05
[2073,] 2.867199e-04 9.408271e-05 1.103534e-04
[2074,] 5.604679e-05 3.738697e-04 5.071869e-05
[2075,] 5.748372e-05 6.270856e-05 1.323679e-05
[2076,] 5.195139e-05 1.277916e-04 1.967569e-05
[2077,] 3.312491e-04 1.024566e-04 1.451217e-04
[2078,] 4.586966e-05 8.220784e-05 1.264722e-05
[2079,] 5.206193e-05 1.430247e-04 2.002283e-05
[2080,] 2.810699e-04 1.625268e-04 3.644205e-05
[2081,] 5.409509e-05 3.127114e-04 3.543672e-05
[2082,] 3.434183e-04 1.093118e-04 1.670476e-04
[2083,] 1.050839e-04 4.757440e-04 1.899682e-05
[2084,] 5.201667e-05 8.904832e-04 6.033964e-05
[2085,] 4.803078e-05 6.964583e-05 1.237426e-05
[2086,] 5.429587e-05 1.528840e-04 1.779915e-05
[2087,] 5.758772e-05 1.071861e-04 1.716036e-05
[2088,] 1.030029e-04 2.162543e-04 5.378013e-05
[2089,] 5.946550e-05 9.014561e-05 1.435502e-05
[2090,] 4.426104e-05 2.102070e-04 2.017042e-05
[2091,] 1.305469e-04 1.101917e-04 3.252290e-05
[2092,] 5.234028e-05 1.008877e-04 1.731926e-05
[2093,] 1.459577e-04 9.601854e-05 4.822680e-05
[2094,] 6.099448e-05 1.150987e-04 1.870244e-05
[2095,] 6.854571e-05 1.064414e-04 2.386346e-05
[2096,] 4.705254e-05 2.804200e-04 3.333243e-05
[2097,] 8.369265e-05 9.530638e-05 3.818453e-05
[2098,] 5.810503e-05 1.104926e-04 1.937337e-05
[2099,] 4.454803e-05 2.429042e-04 2.183817e-05
[2100,] 6.361766e-05 1.000777e-04 1.809996e-05
[2101,] 9.753224e-05 1.104006e-04 3.052906e-05
[2102,] 8.419136e-05 1.174136e-04 2.496399e-05
[2103,] 1.055049e-04 8.515706e-05 2.517560e-05
[2104,] 1.069786e-04 1.064118e-04 2.929526e-05
[2105,] 5.579825e-05 9.445271e-05 1.633846e-05
[2106,] 5.786199e-05 1.117109e-04 1.922250e-05
[2107,] 5.729155e-05 9.810135e-05 1.629144e-05
[2108,] 2.480383e-04 1.578287e-04 4.145555e-05
[2109,] 4.639041e-05 2.579606e-04 3.033868e-05
[2110,] 6.770670e-05 1.087533e-04 2.405966e-05
[2111,] 8.350039e-05 7.111393e-05 1.980708e-05
[2112,] 8.342965e-05 7.093446e-05 1.982994e-05
[2113,] 6.013849e-05 6.668725e-05 1.405466e-05
[2114,] 1.016509e-04 1.278441e-04 6.992423e-05
[2115,] 5.454395e-05 8.220699e-05 1.898959e-05
[2116,] 1.015765e-04 1.512798e-04 8.168975e-05
[2117,] 6.127656e-05 8.332692e-05 2.336108e-05
[2118,] 9.452949e-05 1.700288e-04 8.200630e-05
[2119,] 1.111678e-04 1.610192e-04 5.635386e-05
[2120,] 6.667004e-05 1.026170e-04 1.839412e-05
[2121,] 1.102162e-04 1.565680e-04 5.293938e-05
[2122,] 6.364663e-05 1.083958e-04 2.047186e-05
[2123,] 1.107216e-04 1.518847e-04 5.243485e-05
[2124,] 1.099185e-04 1.679487e-04 5.582590e-05
[2125,] 1.113383e-04 1.641708e-04 5.805033e-05
[2126,] 6.814904e-05 9.102438e-05 1.858748e-05
[2127,] 1.113156e-04 2.244612e-04 7.884906e-05
[2128,] 1.111017e-04 2.236851e-04 7.787996e-05
[2129,] 7.708306e-05 1.066179e-04 3.716339e-05
[2130,] 6.115072e-05 1.019151e-04 2.056611e-05
[2131,] 6.059868e-05 1.020544e-04 2.039285e-05
[2132,] 6.926384e-05 1.004462e-04 1.833366e-05
[2133,] 1.109460e-04 2.259868e-04 7.813082e-05
[2134,] 1.104586e-04 2.131877e-04 7.206061e-05
[2135,] 6.399199e-05 1.087182e-04 2.070056e-05
[2136,] 7.053900e-05 6.954802e-05 2.044344e-05
[2137,] 6.080516e-05 1.749788e-04 3.446605e-05
[2138,] 9.923503e-05 8.570703e-05 2.490710e-05
[2139,] 6.405029e-05 1.075281e-04 2.052537e-05
[2140,] 6.948846e-05 1.293779e-04 2.182527e-05
[2141,] 7.724078e-05 1.898238e-04 6.130469e-05
[2142,] 8.015709e-05 8.146890e-04 2.052418e-04
[2143,] 1.205642e-04 7.774179e-05 4.852430e-05
[2144,] 8.209277e-05 6.271673e-04 1.790390e-04
[2145,] 7.952825e-05 7.523438e-05 2.256421e-05
[2146,] 7.242021e-05 1.294427e-04 1.838964e-05
[2147,] 6.484826e-05 1.495638e-04 3.456913e-05
[2148,] 7.730291e-05 1.737076e-04 5.676912e-05
[2149,] 6.456109e-05 1.581932e-04 2.136618e-05
[2150,] 6.701694e-05 1.037707e-04 2.426486e-05
[2151,] 1.333125e-04 1.107300e-04 3.377245e-05
[2152,] 6.207228e-05 1.546954e-04 3.267702e-05
[2153,] 7.935014e-05 1.359038e-04 4.784450e-05
[2154,] 7.268365e-05 1.298835e-04 1.841992e-05
[2155,] 6.191040e-05 1.051061e-04 2.170534e-05
[2156,] 7.489767e-05 2.591716e-04 7.177331e-05
[2157,] 7.385382e-05 4.001675e-04 1.023352e-04
[2158,] 6.472084e-05 1.097423e-04 2.114205e-05
[2159,] 7.662515e-05 9.150042e-05 3.088882e-05
[2160,] 9.195964e-05 6.174146e-04 2.154982e-04
[2161,] 6.494437e-05 1.097694e-04 2.125506e-05
[2162,] 6.447927e-05 1.097423e-04 2.100976e-05
[2163,] 1.015909e-04 8.978035e-04 3.302800e-04
[2164,] 7.691539e-05 1.073389e-04 3.627641e-05
[2165,] 9.563076e-05 1.273569e-04 5.618541e-05
[2166,] 6.476883e-05 1.097423e-04 2.116684e-05
[2167,] 6.597654e-05 1.115337e-04 2.451236e-05
[2168,] 5.917389e-05 3.461708e-04 4.989947e-05
[2169,] 7.976291e-05 7.765405e-05 2.388040e-05
[2170,] 6.713749e-05 1.104806e-04 2.523665e-05
[2171,] 9.936831e-05 1.034504e-04 2.978657e-05
[2172,] 5.980040e-05 3.550468e-04 5.188844e-05
[2173,] 6.175633e-05 1.581317e-04 3.281354e-05
[2174,] 6.503422e-05 1.089458e-04 2.114448e-05
[2175,] 6.666887e-05 1.143310e-04 2.320316e-05
[2176,] 9.203805e-05 8.541208e-05 3.225437e-05
[2177,] 8.978797e-05 1.276283e-04 5.355997e-05
[2178,] 8.744582e-05 9.837719e-05 3.950086e-05
[2179,] 8.455476e-05 1.162568e-04 4.508809e-05
[2180,] 6.680215e-05 1.143310e-04 2.327174e-05
[2181,] 8.894609e-05 1.253160e-04 5.194755e-05
[2182,] 6.708848e-05 1.143310e-04 2.341741e-05
[2183,] 8.869304e-05 7.828319e-05 1.977798e-05
[2184,] 8.357906e-05 1.084465e-04 4.137216e-05
[2185,] 8.616566e-05 1.110697e-04 4.409971e-05
[2186,] 6.312287e-05 3.130418e-04 5.501535e-05
[2187,] 7.794533e-05 7.752332e-05 2.621372e-05
[2188,] 6.615543e-05 1.142674e-04 2.292830e-05
[2189,] 7.122602e-05 3.640759e-04 7.641135e-05
[2190,] 6.681997e-05 9.301863e-05 2.113604e-05
[2191,] 7.830369e-05 9.169944e-05 3.155146e-05
[2192,] 6.650018e-05 9.287053e-05 2.097819e-05
[2193,] 1.360817e-04 1.207360e-03 6.445806e-04
[2194,] 6.961840e-05 9.319917e-05 2.218026e-05
[2195,] 8.245927e-05 7.568575e-05 2.673989e-05
[2196,] 8.151090e-05 7.926944e-05 2.354154e-05
[2197,] 7.637034e-05 8.771011e-05 2.931428e-05
[2198,] 1.175424e-04 8.193562e-05 3.047736e-05
[2199,] 9.200703e-05 1.100252e-03 3.180989e-04
[2200,] 7.609514e-05 1.527238e-04 1.824670e-05
[2201,] 6.605756e-05 1.088732e-04 2.702510e-05
[2202,] 6.581691e-05 1.118904e-04 2.737136e-05
[2203,] 7.859101e-05 8.358329e-05 2.892465e-05
[2204,] 6.655048e-05 1.143310e-04 2.314187e-05
[2205,] 9.990386e-05 1.116283e-04 3.142412e-05
[2206,] 6.609632e-05 1.122099e-04 2.767339e-05
[2207,] 6.668277e-05 1.003794e-04 2.604543e-05
[2208,] 6.772160e-05 9.370805e-05 2.172831e-05
[2209,] 6.829212e-05 9.394338e-05 2.200858e-05
[2210,] 1.167168e-04 1.186129e-03 4.976435e-04
[2211,] 6.884806e-05 9.124010e-05 2.101342e-05
[2212,] 6.289164e-05 9.125378e-05 1.905092e-05
[2213,] 6.190772e-05 1.194934e-03 1.127772e-04
[2214,] 5.779722e-05 5.981236e-05 1.558401e-05
[2215,] 7.927815e-05 6.881931e-05 2.562430e-05
[2216,] 7.311264e-05 5.705249e-05 1.713849e-05
[2217,] 6.166520e-05 1.007406e-04 2.338775e-05
[2218,] 7.003766e-05 7.062596e-05 2.271386e-05
[2219,] 9.109155e-05 6.344083e-05 2.568973e-05
[2220,] 7.903777e-05 7.004936e-05 2.612849e-05
[2221,] 1.045287e-04 1.030137e-04 2.576293e-05
[2222,] 7.602027e-05 6.929728e-05 2.479307e-05
[2223,] 2.964551e-04 8.997766e-05 6.847097e-05
[2224,] 1.904433e-04 1.144098e-04 7.426816e-05
[2225,] 2.948987e-04 8.451187e-05 6.123630e-05
[2226,] 1.125205e-04 5.983482e-05 1.933393e-05
[2227,] 1.170725e-04 6.196589e-05 1.860465e-05
[2228,] 1.156567e-04 6.765852e-05 1.891671e-05
[2229,] 1.203477e-04 1.145899e-04 3.788520e-05
[2230,] 6.285181e-05 1.130347e-04 2.630986e-05
[2231,] 1.066668e-04 1.723139e-04 9.267319e-05
[2232,] 2.175674e-04 9.641620e-05 5.924405e-05
[2233,] 1.025879e-04 7.555228e-05 2.035591e-05
[2234,] 7.375564e-05 1.114377e-04 2.376808e-05
[2235,] 8.497652e-05 9.097956e-05 3.810836e-05
[2236,] 1.143909e-04 6.783469e-05 3.788382e-05
[2237,] 1.133853e-04 6.650175e-05 3.635266e-05
[2238,] 6.057012e-05 1.001224e-04 2.252140e-05
[2239,] 7.022087e-05 1.114901e-04 2.238995e-05
[2240,] 1.710505e-04 6.264392e-05 4.434774e-05
[2241,] 1.770648e-04 9.599432e-05 4.896269e-05
[2242,] 6.899991e-05 1.113771e-04 2.216157e-05
[2243,] 1.085570e-04 6.464520e-05 3.325579e-05
[2244,] 1.107247e-04 6.087375e-05 1.838986e-05
[2245,] 1.009521e-04 1.141422e-04 2.938807e-05
[2246,] 6.850419e-05 5.689139e-05 1.539226e-05
[2247,] 2.655266e-04 9.842941e-05 8.113057e-05
[2248,] 2.121932e-04 5.688415e-05 3.579021e-05
[2249,] 1.011694e-04 5.772923e-05 1.868686e-05
[2250,] 1.036546e-04 6.208324e-05 2.168571e-05
[2251,] 1.007073e-04 7.825120e-05 2.834241e-05
[2252,] 9.595012e-05 5.978101e-05 1.929193e-05
[2253,] 9.761341e-05 5.826167e-05 1.878121e-05
[2254,] 9.775393e-05 5.823976e-05 1.878866e-05
[2255,] 1.007693e-04 6.807551e-05 1.979214e-05
[2256,] 8.729204e-05 1.128689e-04 2.915870e-05
[2257,] 6.341174e-05 1.071511e-04 2.095409e-05
[2258,] 1.039320e-04 6.984923e-05 2.568809e-05
[2259,] 9.630486e-05 5.800077e-05 1.847689e-05
[2260,] 9.674819e-05 5.799902e-05 1.852426e-05
[2261,] 9.664961e-05 5.780454e-05 1.838123e-05
[2262,] 9.549798e-05 8.057246e-05 4.040708e-05
[2263,] 3.406481e-04 1.208370e-04 1.781076e-04
[2264,] 9.334429e-05 5.793506e-05 1.766544e-05
[2265,] 1.016008e-04 6.295244e-05 1.817114e-05
[2266,] 8.774605e-05 1.127995e-04 2.918981e-05
[2267,] 9.272534e-05 5.804314e-05 1.766599e-05
[2268,] 9.698449e-05 7.594450e-05 2.183254e-05
[2269,] 1.572587e-04 1.865068e-04 2.598583e-05
[2270,] 1.039880e-04 1.128773e-04 3.501128e-05
[2271,] 1.248280e-04 6.263121e-05 3.055524e-05
[2272,] 9.853362e-05 7.394151e-05 2.109334e-05
[2273,] 9.287169e-05 1.134965e-04 2.842237e-05
[2274,] 6.648736e-05 8.255581e-05 1.664745e-05
[2275,] 5.416644e-05 7.884337e-05 1.821640e-05
[2276,] 5.032477e-05 1.063867e-04 2.142414e-05
[2277,] 9.954601e-05 1.467256e-04 4.007055e-05
[2278,] 1.081713e-04 2.755574e-04 7.376901e-05
[2279,] 1.001544e-04 1.216607e-04 3.309799e-05
[2280,] 5.912167e-05 1.758473e-04 1.895478e-05
[2281,] 4.861497e-05 6.602787e-05 1.417567e-05
[2282,] 1.847033e-04 1.094895e-04 8.843584e-05
[2283,] 9.669867e-05 3.212168e-04 7.780404e-05
[2284,] 9.751749e-05 3.457038e-04 7.805277e-05
[2285,] 9.748701e-05 3.228194e-04 7.394863e-05
[2286,] 9.759591e-05 3.359220e-04 7.502411e-05
[2287,] 7.295318e-05 8.966764e-05 2.810154e-05
[2288,] 8.114729e-05 8.941011e-05 3.145077e-05
[2289,] 1.092019e-04 9.456935e-05 2.496386e-05
[2290,] 9.777458e-05 4.017739e-04 8.615512e-05
[2291,] 9.736302e-05 3.211971e-04 7.361375e-05
[2292,] 9.759979e-05 3.630570e-04 8.011243e-05
[2293,] 9.339095e-05 1.149040e-04 2.931967e-05
[2294,] 9.844124e-05 4.004849e-04 8.292388e-05
[2295,] 1.228775e-04 8.952667e-05 2.227141e-05
[2296,] 9.959365e-05 2.674036e-04 5.675958e-05
[2297,] 1.108947e-04 7.855663e-05 1.963620e-05
[2298,] 9.024112e-05 1.924511e-04 1.193874e-05
[2299,] 7.235173e-05 5.824226e-05 1.506313e-05
[2300,] 8.238006e-05 1.184995e-04 2.910526e-05
[2301,] 1.184968e-04 3.315464e-04 6.412881e-05
[2302,] 6.715362e-05 8.643737e-05 2.042587e-05
[2303,] 1.202753e-04 3.612918e-04 6.757666e-05
[2304,] 6.927476e-05 6.943549e-05 1.475872e-05
[2305,] 1.169854e-04 3.600276e-04 7.141448e-05
[2306,] 6.767653e-05 1.335886e-04 2.708126e-05
[2307,] 7.480219e-05 8.620088e-05 2.117553e-05
[2308,] 7.063119e-05 6.179556e-05 1.697199e-05
[2309,] 5.468171e-05 9.220285e-05 1.707414e-05
[2310,] 9.354217e-05 1.368122e-04 4.073882e-05
[2311,] 1.234829e-04 2.945489e-04 5.470329e-05
[2312,] 6.708723e-05 1.341999e-04 2.678160e-05
[2313,] 7.822638e-05 1.141774e-04 2.598730e-05
[2314,] 6.643298e-05 1.134320e-04 2.466240e-05
[2315,] 7.387696e-05 8.635024e-05 2.153003e-05
[2316,] 1.236480e-04 2.963625e-04 5.543097e-05
[2317,] 5.542916e-05 6.925839e-05 1.238994e-05
[2318,] 1.003223e-04 7.303305e-05 2.091533e-05
[2319,] 9.729715e-05 8.868733e-05 3.979312e-05
[2320,] 4.372559e-05 7.656592e-05 1.331149e-05
[2321,] 5.279237e-05 9.346820e-05 1.392478e-05
[2322,] 5.759674e-05 9.146976e-05 1.965123e-05
[2323,] 9.572055e-05 8.813137e-05 3.030234e-05
[2324,] 4.561938e-05 8.408920e-05 1.482689e-05
[2325,] 4.900669e-05 6.361664e-05 1.308046e-05
[2326,] 1.075984e-04 6.182789e-05 2.120037e-05
[2327,] 9.069360e-05 8.548251e-05 1.776118e-05
[2328,] 1.062082e-04 6.174243e-05 2.151892e-05
[2329,] 4.786424e-05 8.958403e-05 1.649761e-05
[2330,] 1.996215e-04 8.565147e-05 4.551291e-05
[2331,] 8.703401e-05 1.167581e-04 3.458029e-05
[2332,] 5.246990e-05 9.092894e-05 1.465471e-05
[2333,] 9.816680e-05 9.005785e-05 3.231973e-05
[2334,] 4.603910e-05 6.132089e-05 1.366289e-05
[2335,] 1.014402e-04 9.044019e-05 3.366142e-05
[2336,] 1.806663e-04 8.514154e-05 4.195104e-05
[2337,] 4.687633e-05 8.137666e-05 1.472290e-05
[2338,] 4.662632e-05 8.160540e-05 1.469569e-05
[2339,] 9.015552e-05 7.860965e-05 1.759674e-05
[2340,] 4.782086e-05 5.758184e-05 1.286815e-05
[2341,] 5.034305e-05 8.458796e-05 1.459088e-05
[2342,] 4.530104e-05 2.141235e-04 2.412592e-05
[2343,] 4.621788e-05 5.752069e-05 1.253822e-05
[2344,] 4.994998e-05 8.203712e-05 1.588419e-05
[2345,] 1.279587e-04 8.770477e-05 3.150178e-05
[2346,] 1.222343e-04 6.853834e-05 2.146566e-05
[2347,] 4.702819e-05 5.787733e-05 1.297859e-05
[2348,] 4.779997e-05 5.764222e-05 1.292845e-05
[2349,] 5.101455e-05 5.781374e-05 1.372609e-05
[2350,] 5.018231e-05 6.093858e-05 1.472039e-05
[2351,] 5.093445e-05 5.789852e-05 1.351085e-05
[2352,] 5.037649e-05 6.198483e-05 1.505850e-05
[2353,] 8.169685e-05 7.433640e-05 1.754564e-05
[2354,] 4.664718e-05 5.768617e-05 1.278254e-05
[2355,] 5.992829e-05 6.412665e-05 1.406519e-05
[2356,] 1.393354e-04 1.065171e-04 2.429264e-05
[2357,] 4.916132e-05 5.807106e-05 1.356218e-05
[2358,] 4.575808e-05 5.841692e-05 1.279412e-05
[2359,] 4.567769e-05 7.404029e-05 1.421434e-05
[2360,] 4.606866e-05 7.326335e-05 1.429437e-05
[2361,] 4.580555e-05 5.776062e-05 1.262973e-05
[2362,] 4.586180e-05 5.886175e-05 1.295381e-05
[2363,] 8.445126e-05 1.153756e-04 3.076533e-05
[2364,] 1.013316e-04 8.795607e-05 2.505995e-05
[2365,] 4.700386e-05 5.992789e-05 1.355841e-05
[2366,] 8.362232e-05 7.557760e-05 1.753847e-05
[2367,] 5.791998e-05 6.090740e-05 1.563241e-05
[2368,] 4.564801e-05 7.411415e-05 1.421669e-05
[2369,] 4.360315e-05 9.554280e-05 1.485029e-05
[2370,] 1.373405e-04 9.433216e-05 4.418022e-05
[2371,] 4.747101e-05 7.191208e-05 1.458813e-05
[2372,] 5.432332e-05 7.275963e-05 1.638117e-05
[2373,] 8.458137e-05 5.789007e-05 1.821363e-05
[2374,] 1.796427e-04 8.506348e-05 4.164469e-05
[2375,] 7.824079e-05 1.708567e-04 2.968682e-05
[2376,] 7.766669e-05 1.863186e-04 3.279610e-05
[2377,] 7.993868e-05 1.055049e-04 2.452314e-05
[2378,] 7.925543e-05 1.358167e-04 3.288150e-05
[2379,] 7.835792e-05 6.658427e-05 1.830695e-05
[2380,] 7.717799e-05 8.019172e-05 1.909113e-05
[2381,] 8.291813e-05 1.101245e-04 2.821225e-05
[2382,] 4.658748e-05 7.587776e-05 1.420185e-05
[2383,] 6.734348e-05 8.243326e-05 1.821045e-05
[2384,] 1.168178e-04 7.026767e-05 2.512166e-05
[2385,] 7.982070e-05 1.090863e-04 2.517636e-05
[2386,] 7.124807e-05 7.958982e-05 1.850659e-05
[2387,] 4.990723e-05 8.898397e-05 1.706970e-05
[2388,] 4.728812e-05 1.160680e-04 1.789685e-05
[2389,] 7.848986e-05 1.136539e-04 2.516974e-05
[2390,] 7.844098e-05 1.020873e-04 2.456018e-05
[2391,] 4.665901e-05 9.022344e-05 1.583801e-05
[2392,] 4.948820e-05 1.023820e-04 1.602876e-05
[2393,] 6.693064e-05 1.051651e-04 2.310675e-05
[2394,] 4.680818e-05 1.121580e-04 1.697153e-05
[2395,] 4.910851e-05 8.895469e-05 1.673468e-05
[2396,] 4.694523e-05 1.110523e-04 1.707305e-05
[2397,] 8.385239e-05 1.315010e-04 2.884514e-05
[2398,] 4.786784e-05 9.397875e-05 1.727881e-05
[2399,] 4.523835e-05 8.633120e-05 1.475027e-05
[2400,] 1.179653e-04 7.430061e-05 2.738179e-05
[2401,] 8.265092e-05 1.388315e-04 3.381418e-05
[2402,] 1.229522e-04 1.022226e-04 3.436367e-05
[2403,] 1.177906e-04 7.535476e-05 2.783930e-05
[2404,] 4.659430e-05 6.972203e-05 1.367084e-05
[2405,] 4.475350e-05 7.571799e-05 1.384385e-05
[2406,] 1.249588e-04 7.472084e-05 2.922978e-05
[2407,] 4.970281e-05 9.585275e-05 1.596461e-05
[2408,] 8.329911e-05 1.311339e-04 3.473061e-05
[2409,] 8.458757e-05 1.043952e-04 2.603303e-05
[2410,] 4.521976e-05 7.629608e-05 1.432579e-05
[2411,] 7.870385e-05 1.018749e-04 2.368932e-05
[2412,] 8.295011e-05 1.425912e-04 3.617240e-05
[2413,] 5.448550e-05 8.938051e-05 1.881497e-05
[2414,] 4.534620e-05 7.987025e-05 1.482027e-05
[2415,] 4.832093e-05 8.618497e-05 1.594289e-05
[2416,] 8.311637e-05 1.475834e-04 3.779966e-05
[2417,] 5.506563e-05 8.834438e-05 1.878332e-05
[2418,] 8.017740e-05 1.075420e-04 2.454555e-05
[2419,] 4.782389e-05 9.441831e-05 1.731798e-05
[2420,] 1.092454e-04 8.043919e-05 2.757639e-05
[2421,] 4.805542e-05 8.575124e-05 1.578956e-05
[2422,] 6.872170e-05 8.743947e-05 1.859053e-05
[2423,] 9.481723e-05 1.100186e-04 2.744456e-05
[2424,] 7.861545e-05 1.011820e-04 2.379550e-05
[2425,] 7.890957e-05 1.011587e-04 2.375433e-05
[2426,] 4.503218e-05 7.456575e-05 1.400234e-05
[2427,] 6.677124e-05 8.640779e-05 1.867900e-05
[2428,] 4.735876e-05 7.593315e-05 1.564190e-05
[2429,] 6.741071e-05 7.823365e-05 1.807570e-05
[2430,] 4.540682e-05 8.707691e-05 1.490694e-05
[2431,] 1.181318e-04 7.668634e-05 2.858943e-05
[2432,] 6.781859e-05 8.691989e-05 1.860729e-05
[2433,] 5.995367e-05 1.068380e-04 2.555352e-05
[2434,] 8.685154e-05 6.835963e-05 1.712741e-05
[2435,] 4.660157e-05 8.824326e-05 1.497857e-05
[2436,] 7.886074e-05 1.015443e-04 2.377007e-05
[2437,] 4.656692e-05 9.254152e-05 1.497742e-05
[2438,] 8.349450e-05 1.325079e-04 3.529301e-05
[2439,] 7.428941e-05 7.803826e-05 1.878658e-05
[2440,] 1.176082e-04 7.893983e-05 2.948938e-05
[2441,] 4.672135e-05 1.026494e-04 1.608195e-05
[2442,] 5.219763e-05 8.939018e-05 1.806643e-05
[2443,] 7.047575e-05 8.548198e-05 1.857228e-05
[2444,] 7.043800e-05 7.693441e-05 1.877862e-05
[2445,] 7.543116e-05 8.373381e-05 2.028624e-05
[2446,] 4.488740e-05 8.550673e-05 1.340092e-05
[2447,] 8.468480e-05 9.721076e-05 2.376565e-05
[2448,] 4.485834e-05 8.791724e-05 1.472312e-05
[2449,] 6.184086e-05 1.389492e-04 2.533978e-05
[2450,] 6.990508e-05 1.111827e-04 2.374550e-05
[2451,] 5.345845e-05 7.826566e-05 1.570131e-05
[2452,] 6.122945e-05 1.307716e-04 2.405625e-05
[2453,] 5.355150e-05 7.575056e-05 1.553413e-05
[2454,] 8.474012e-05 1.096702e-04 2.555273e-05
[2455,] 7.483101e-05 8.677358e-05 2.216753e-05
[2456,] 5.128966e-05 1.316764e-04 1.604516e-05
[2457,] 8.427981e-05 1.019746e-04 2.494074e-05
[2458,] 4.528241e-05 7.141180e-05 1.447551e-05
[2459,] 1.202486e-04 9.723042e-05 3.396916e-05
[2460,] 7.051936e-05 8.142759e-05 1.330935e-05
[2461,] 9.064072e-05 8.893176e-05 1.985231e-05
[2462,] 6.477234e-05 9.945532e-05 1.933782e-05
[2463,] 5.074430e-05 8.718136e-05 1.698885e-05
[2464,] 4.585876e-05 6.406402e-05 1.359882e-05
[2465,] 4.680314e-05 6.437305e-05 1.399621e-05
[2466,] 4.627555e-05 6.440459e-05 1.383292e-05
[2467,] 4.943677e-05 6.056707e-05 1.236841e-05
[2468,] 5.012594e-05 6.014046e-05 1.248749e-05
[2469,] 4.972086e-05 5.974009e-05 1.249790e-05
[2470,] 4.695713e-05 7.336038e-05 1.461792e-05
[2471,] 6.289639e-05 7.955156e-05 1.682550e-05
[2472,] 4.922652e-05 5.956517e-05 1.246647e-05
[2473,] 4.873021e-05 5.972215e-05 1.239060e-05
[2474,] 4.908795e-05 6.000735e-05 1.239075e-05
[2475,] 4.936359e-05 5.757394e-05 1.337048e-05
[2476,] 5.005713e-05 8.560612e-05 1.409968e-05
[2477,] 5.635897e-05 7.822886e-05 1.669234e-05
[2478,] 5.099591e-05 6.017515e-05 1.395310e-05
[2479,] 8.214792e-05 6.620593e-05 1.879024e-05
[2480,] 8.238286e-05 6.464650e-05 1.878606e-05
[2481,] 5.063616e-05 5.829529e-05 1.414720e-05
[2482,] 5.084761e-05 8.585104e-05 1.420753e-05
[2483,] 5.095528e-05 5.870560e-05 1.440812e-05
[2484,] 5.477956e-05 6.750009e-05 1.218041e-05
[2485,] 5.890484e-05 6.115939e-05 1.296839e-05
[2486,] 5.351435e-05 8.785729e-05 1.813108e-05
[2487,] 4.868544e-05 6.149527e-05 1.443224e-05
[2488,] 4.788766e-05 5.767898e-05 1.332025e-05
[2489,] 5.114225e-05 5.939176e-05 1.481468e-05
[2490,] 8.381760e-05 1.307350e-04 3.283568e-05
[2491,] 4.679915e-05 5.795339e-05 1.316048e-05
[2492,] 4.717007e-05 5.799647e-05 1.328662e-05
[2493,] 4.696886e-05 5.807108e-05 1.324372e-05
[2494,] 2.292173e-04 1.047497e-04 3.953960e-05
[2495,] 4.939976e-05 5.774893e-05 1.377501e-05
[2496,] 4.699811e-05 5.970094e-05 1.361540e-05
[2497,] 4.835121e-05 5.754035e-05 1.258608e-05
[2498,] 4.811370e-05 5.654303e-05 1.290643e-05
[2499,] 4.775309e-05 5.653278e-05 1.284091e-05
[2500,] 4.775761e-05 5.653202e-05 1.284114e-05
[2501,] 6.114604e-05 6.935990e-05 1.646457e-05
[2502,] 4.855715e-05 5.924990e-05 1.399980e-05
[2503,] 4.831491e-05 5.967066e-05 1.402534e-05
[2504,] 4.864852e-05 5.921593e-05 1.401736e-05
[2505,] 4.691616e-05 6.210203e-05 1.430205e-05
[2506,] 6.146242e-05 6.928436e-05 1.646598e-05
[2507,] 4.654457e-05 6.053670e-05 1.354744e-05
[2508,] 4.648329e-05 7.565971e-05 1.398472e-05
[2509,] 4.948983e-05 5.865480e-05 1.297168e-05
[2510,] 8.335389e-05 8.369642e-05 2.490092e-05
[2511,] 9.909540e-05 7.131700e-05 2.126385e-05
[2512,] 1.547619e-04 7.431336e-05 1.888835e-05
[2513,] 5.788298e-05 1.015612e-04 1.775664e-05
[2514,] 5.957796e-05 9.933430e-05 1.858713e-05
[2515,] 5.130845e-05 9.233868e-05 1.548235e-05
[2516,] 4.941423e-05 6.399742e-05 1.376492e-05
[2517,] 5.203785e-05 7.843185e-05 1.496825e-05
[2518,] 5.201137e-05 7.200620e-05 1.494244e-05
[2519,] 4.964183e-05 7.554025e-05 1.188691e-05
[2520,] 4.994020e-05 7.137442e-05 1.288006e-05
[2521,] 5.832297e-05 1.001538e-04 1.858305e-05
[2522,] 1.139748e-04 6.971536e-05 2.750005e-05
[2523,] 4.870122e-05 9.104815e-05 1.653081e-05
[2524,] 4.951276e-05 6.673464e-05 1.194053e-05
[2525,] 6.025005e-05 1.026398e-04 1.749123e-05
[2526,] 4.565902e-05 8.942930e-05 1.421195e-05
[2527,] 4.399015e-05 9.143674e-05 1.304990e-05
[2528,] 8.385602e-05 9.534230e-05 2.558210e-05
[2529,] 8.424117e-05 9.286717e-05 2.505239e-05
[2530,] 5.136041e-05 1.012858e-04 1.634928e-05
[2531,] 5.774007e-05 1.039354e-04 1.836172e-05
[2532,] 5.116676e-05 8.587405e-05 1.573062e-05
[2533,] 5.173249e-05 1.080037e-04 1.604453e-05
[2534,] 8.277724e-05 6.120581e-05 1.735948e-05
[2535,] 1.087929e-04 1.113583e-04 3.640371e-05
[2536,] 8.374761e-05 8.545608e-05 2.079808e-05
[2537,] 1.152052e-04 1.373498e-04 2.255957e-05
[2538,] 7.053162e-05 6.115088e-05 1.691380e-05
[2539,] 7.928030e-05 8.394482e-05 2.363309e-05
[2540,] 8.707345e-05 3.108231e-04 1.375606e-05
[2541,] 6.296062e-05 6.899513e-05 1.879192e-05
[2542,] 1.057498e-04 5.771957e-05 2.466071e-05
[2543,] 9.003017e-05 1.621579e-04 1.366413e-05
[2544,] 6.024960e-05 1.577012e-04 2.518488e-05
[2545,] 8.330237e-05 1.457267e-04 1.993574e-05
[2546,] 8.009557e-05 1.478889e-04 1.995330e-05
[2547,] 1.072956e-04 5.784310e-05 2.525110e-05
[2548,] 1.086067e-04 9.835767e-05 3.556527e-05
[2549,] 1.071851e-04 5.637828e-05 2.157718e-05
[2550,] 7.759298e-05 1.392747e-04 2.006504e-05
[2551,] 7.479663e-05 1.357535e-04 2.004110e-05
[2552,] 1.080968e-04 5.674960e-05 2.339940e-05
[2553,] 9.911735e-05 7.973812e-05 1.491614e-05
[2554,] 1.698438e-04 6.029146e-05 3.130537e-05
[2555,] 4.393663e-05 8.441341e-05 1.357529e-05
[2556,] 4.445674e-05 7.787709e-05 1.495302e-05
[2557,] 6.381582e-05 1.521824e-04 3.025741e-05
[2558,] 4.383130e-05 7.762929e-05 1.336028e-05
[2559,] 4.384688e-05 7.585287e-05 1.320910e-05
[2560,] 7.233807e-05 1.186199e-04 1.859245e-05
[2561,] 5.754909e-05 6.676694e-05 1.536514e-05
[2562,] 4.441847e-05 6.549050e-05 1.352882e-05
[2563,] 7.533833e-05 7.678866e-05 2.069559e-05
[2564,] 4.421354e-05 1.126661e-04 1.456542e-05
[2565,] 4.394853e-05 1.111780e-04 1.489216e-05
[2566,] 4.395139e-05 1.138131e-04 1.500599e-05
[2567,] 4.396826e-05 1.142787e-04 1.498148e-05
[2568,] 6.197778e-05 9.178697e-05 2.165471e-05
[2569,] 8.761902e-05 1.078930e-04 1.380557e-05
[2570,] 3.909452e-04 1.181814e-04 2.012035e-04
[2571,] 5.660422e-05 9.142430e-05 1.196755e-05
[2572,] 5.681033e-05 1.073224e-04 1.828260e-05
[2573,] 5.500741e-05 7.197479e-05 1.914827e-05
[2574,] 6.714932e-05 7.884345e-05 1.465420e-05
[2575,] 7.348489e-05 9.157673e-05 2.070719e-05
[2576,] 6.902073e-05 7.819245e-05 1.493918e-05
[2577,] 8.155031e-05 1.095399e-04 2.078335e-05
[2578,] 6.721702e-05 1.184756e-04 2.235833e-05
[2579,] 5.262502e-05 6.932507e-05 1.417218e-05
[2580,] 6.521721e-05 7.849722e-05 1.448579e-05
[2581,] 1.142730e-04 8.956375e-05 2.531177e-05
[2582,] 4.717894e-05 6.447716e-05 1.332779e-05
[2583,] 6.596359e-05 1.023186e-04 2.034803e-05
[2584,] 4.942696e-05 8.702370e-05 1.618832e-05
[2585,] 6.710955e-05 1.367670e-04 2.351285e-05
[2586,] 1.032569e-04 8.039920e-05 2.207790e-05
[2587,] 8.209648e-05 8.687240e-05 3.633137e-05
[2588,] 4.663228e-04 6.311130e-05 7.084377e-05
[2589,] 1.891498e-03 1.271081e-04 1.855275e-04
[2590,] 6.987243e-05 9.691942e-05 2.282489e-05
[2591,] 7.047210e-05 1.084850e-04 2.396376e-05
[2592,] 4.897313e-05 6.132566e-05 1.355076e-05
[2593,] 8.420373e-05 9.373338e-05 1.666357e-05
[2594,] 7.112293e-05 1.286660e-04 2.519423e-05
[2595,] 4.896579e-05 1.460385e-04 2.142713e-05
[2596,] 8.140619e-05 5.905919e-05 2.140370e-05
[2597,] 7.387659e-05 5.969930e-05 2.017147e-05
[2598,] 7.475622e-05 5.892261e-05 1.964133e-05
[2599,] 7.120477e-05 1.190238e-04 2.404234e-05
[2600,] 4.152674e-04 1.125611e-04 2.113663e-04
[2601,] 8.081799e-05 5.671048e-05 1.850397e-05
[2602,] 4.723949e-05 1.749584e-04 2.120392e-05
[2603,] 4.374739e-04 8.598105e-05 9.852116e-05
[2604,] 7.733058e-05 6.572388e-05 1.534827e-05
[2605,] 7.902936e-05 5.785677e-05 1.865222e-05
[2606,] 4.687776e-05 9.051993e-05 1.573556e-05
[2607,] 9.365171e-05 6.080265e-05 1.913771e-05
[2608,] 4.767586e-05 1.378916e-04 1.962632e-05
[2609,] 7.320185e-05 1.156813e-04 2.444995e-05
[2610,] 4.652091e-05 1.089043e-04 1.580664e-05
[2611,] 4.639231e-05 1.451812e-04 1.731446e-05
[2612,] 4.653136e-05 1.373613e-04 1.782440e-05
[2613,] 4.636006e-05 1.448940e-04 1.718025e-05
[2614,] 4.646338e-05 1.422355e-04 1.645677e-05
[2615,] 1.157272e-04 1.530145e-04 6.096018e-05
[2616,] 9.893193e-05 6.967549e-05 2.173669e-05
[2617,] 5.003743e-05 5.832315e-05 1.286044e-05
[2618,] 5.178106e-05 1.855526e-04 2.957798e-05
[2619,] 1.016370e-04 1.271879e-04 3.283442e-05
[2620,] 3.708648e-04 9.139464e-05 8.761350e-05
[2621,] 9.991927e-05 1.106040e-04 6.029538e-05
[2622,] 4.773727e-05 7.781426e-05 1.472537e-05
[2623,] 9.556994e-05 1.057815e-04 5.479956e-05
[2624,] 9.803055e-05 1.119646e-04 3.401840e-05
[2625,] 7.168841e-05 1.121850e-04 2.240563e-05
[2626,] 1.062607e-04 1.244100e-04 5.938645e-05
[2627,] 4.811143e-05 7.755058e-05 1.533023e-05
[2628,] 4.779606e-05 7.961943e-05 1.496270e-05
[2629,] 4.015739e-04 1.102300e-04 9.618884e-05
[2630,] 4.538792e-05 2.911495e-04 2.061053e-05
[2631,] 4.539024e-05 2.492812e-04 1.964522e-05
[2632,] 4.538899e-05 3.128516e-04 2.104907e-05
[2633,] 4.805082e-05 8.158261e-05 1.564499e-05
[2634,] 8.270016e-05 1.152585e-04 2.777379e-05
[2635,] 4.428485e-05 6.423679e-05 1.305404e-05
[2636,] 1.152993e-04 6.927073e-05 3.215085e-05
[2637,] 5.662624e-05 1.783615e-04 1.295066e-05
[2638,] 6.502138e-05 1.647710e-04 1.262738e-05
[2639,] 1.171896e-04 8.092687e-05 3.423564e-05
[2640,] 4.880216e-05 1.569068e-04 1.746421e-05
[2641,] 6.289124e-05 1.705374e-04 1.269038e-05
[2642,] 6.111223e-05 1.619369e-04 1.270266e-05
[2643,] 6.672458e-05 1.006826e-04 1.258415e-05
[2644,] 6.161976e-05 1.070545e-04 1.223867e-05
[2645,] 1.061340e-04 1.429811e-04 6.862201e-05
[2646,] 6.341901e-05 1.639971e-04 1.265009e-05
[2647,] 6.295276e-05 1.645400e-04 1.266329e-05
[2648,] 1.181399e-04 8.972617e-05 5.228705e-05
[2649,] 1.152499e-04 1.506891e-04 1.768958e-05
[2650,] 9.767913e-05 1.425465e-04 6.225977e-05
[2651,] 1.281743e-04 7.268443e-05 2.104746e-05
[2652,] 7.834684e-05 1.685724e-04 2.932242e-05
[2653,] 3.513845e-04 5.646793e-05 4.791215e-05
[2654,] 4.829246e-05 2.176060e-04 2.111925e-05
[2655,] 1.857845e-04 1.620511e-04 1.543331e-04
[2656,] 1.690895e-04 1.282696e-04 2.156542e-05
[2657,] 5.101118e-04 7.149916e-05 4.338547e-05
[2658,] 1.625605e-04 1.488956e-04 1.190338e-04
[2659,] 1.983738e-04 1.092770e-04 8.480903e-05
[2660,] 2.209803e-04 1.065861e-04 8.860613e-05
[2661,] 2.297916e-04 6.110553e-05 3.152321e-05
[2662,] 1.510971e-04 1.129111e-04 3.391190e-05
[2663,] 9.334617e-05 2.900008e-04 1.715629e-05
[2664,] 2.146031e-04 8.473952e-05 3.362414e-05
[2665,] 4.840860e-04 7.684417e-05 8.695788e-05
[2666,] 4.984853e-04 7.839875e-05 8.123197e-05
[2667,] 8.295112e-05 6.423719e-05 1.565871e-05
[2668,] 8.229961e-05 6.521797e-05 1.543878e-05
[2669,] 8.345017e-05 6.538182e-05 1.548625e-05
[2670,] 6.766611e-05 7.550134e-05 1.778186e-05
[2671,] 8.158834e-05 6.449323e-05 1.551556e-05
[2672,] 8.047114e-05 6.486586e-05 1.537709e-05
[2673,] 3.303476e-04 6.035298e-05 6.733275e-05
[2674,] 5.058354e-05 1.067384e-04 1.788430e-05
[2675,] 4.372611e-04 8.539808e-05 5.884505e-05
[2676,] 7.622824e-05 8.107664e-05 1.440693e-05
[2677,] 1.128504e-04 8.530064e-05 2.417672e-05
[2678,] 4.370265e-04 8.753386e-05 5.115249e-05
[2679,] 2.813299e-04 6.779164e-05 3.180202e-05
[2680,] 9.039770e-05 6.006393e-05 1.839023e-05
[2681,] 1.969413e-04 3.426116e-04 4.324214e-04
[2682,] 7.947224e-05 6.177355e-05 1.624098e-05
[2683,] 5.173592e-04 7.068703e-05 7.651760e-05
[2684,] 1.188149e-04 5.722804e-05 2.123491e-05
[2685,] 3.258168e-04 1.584969e-04 2.662871e-04
[2686,] 3.379864e-04 1.388368e-04 2.171602e-04
[2687,] 2.989295e-04 1.371808e-04 1.888733e-04
[2688,] 1.925061e-04 3.051917e-04 3.644947e-04
[2689,] 1.611314e-04 1.446148e-04 1.555116e-05
[2690,] 1.655009e-04 5.846095e-05 2.582122e-05
[2691,] 3.449892e-04 5.785124e-05 3.941711e-05
[2692,] 1.441121e-04 9.787051e-05 2.294912e-05
[2693,] 2.181237e-04 5.767751e-05 3.821892e-05
[2694,] 1.070052e-04 7.198316e-05 1.735831e-05
[2695,] 1.003420e-04 5.731579e-05 2.235457e-05
[2696,] 1.223025e-04 7.060318e-05 1.747003e-05
[2697,] 3.190781e-04 1.725126e-04 3.290705e-04
[2698,] 1.588135e-04 6.782976e-05 2.389641e-05
[2699,] 3.476075e-04 6.263580e-05 4.622825e-05
[2700,] 2.071122e-04 3.192112e-04 4.336941e-04
[2701,] 1.358057e-04 1.102406e-04 1.574137e-05
[2702,] 1.607265e-04 7.497467e-05 2.197917e-05
[2703,] 2.029251e-04 9.086539e-05 5.871906e-05
[2704,] 1.157465e-04 6.708856e-05 1.941421e-05
[2705,] 2.231999e-04 5.650392e-04 9.355181e-04
[2706,] 1.133903e-04 6.724128e-05 3.632940e-05
[2707,] 1.305428e-04 6.735662e-05 3.325811e-05
[2708,] 1.108244e-04 6.703020e-05 3.540652e-05
[2709,] 1.167174e-04 6.696175e-05 3.700966e-05
[2710,] 1.178302e-04 6.477693e-05 3.502227e-05
[2711,] 3.623748e-04 1.109662e-04 8.847863e-05
[2712,] 8.465682e-05 9.805794e-05 3.254524e-05
[2713,] 5.419525e-05 5.909347e-05 1.448998e-05
[2714,] 1.848495e-04 4.582130e-04 5.463329e-04
[2715,] 8.101785e-05 1.077833e-04 3.287560e-05
[2716,] 1.740310e-04 1.207527e-04 7.084488e-05
[2717,] 2.036146e-04 6.481679e-04 9.222737e-04
[2718,] 5.825937e-05 6.929095e-05 1.320079e-05
[2719,] 2.324947e-04 2.183183e-04 3.165087e-04
[2720,] 1.704181e-04 8.517353e-05 5.218576e-05
[2721,] 2.244669e-04 4.523948e-04 7.363497e-04
[2722,] 6.941258e-05 7.746654e-05 1.856896e-05
[2723,] 2.131515e-04 4.523948e-04 6.782673e-04
[2724,] 2.114990e-04 2.429649e-04 3.210151e-04
[2725,] 5.242640e-05 7.968426e-05 1.318268e-05
[2726,] 4.540895e-05 6.371486e-05 1.302150e-05
[2727,] 2.726843e-04 1.204004e-04 1.251322e-04
[2728,] 1.687724e-04 9.807843e-05 4.431388e-05
[2729,] 2.161823e-04 5.783256e-05 4.225595e-05
[2730,] 1.009737e-04 6.944501e-05 2.723330e-05
[2731,] 1.114333e-04 6.941430e-05 2.551430e-05
[2732,] 8.479029e-05 1.177091e-04 2.891291e-05
[2733,] 8.818402e-05 9.259521e-05 2.184163e-05
[2734,] 7.821005e-05 1.119303e-04 2.362140e-05
[2735,] 7.834307e-05 1.168323e-04 2.348381e-05
[2736,] 5.760988e-05 6.489632e-05 1.576111e-05
[2737,] 1.183121e-04 9.850940e-05 2.463854e-05
[2738,] 7.141368e-05 7.360778e-05 1.909605e-05
[2739,] 8.269266e-05 8.147309e-05 2.326763e-05
[2740,] 6.721524e-05 1.363574e-04 2.917611e-05
[2741,] 5.312290e-05 6.722931e-05 1.541692e-05
[2742,] 5.364394e-05 6.749541e-05 1.569868e-05
[2743,] 1.183238e-04 1.140277e-04 3.835336e-05
[2744,] 1.083167e-04 8.720567e-05 2.932312e-05
[2745,] 1.725979e-04 1.295484e-04 3.569864e-05
[2746,] 7.417999e-05 6.562200e-05 1.688402e-05
[2747,] 6.502439e-05 1.343977e-04 2.706034e-05
[2748,] 8.614911e-05 7.914242e-05 2.430323e-05
[2749,] 7.401491e-05 1.172147e-04 2.359424e-05
[2750,] 1.233204e-04 1.251018e-04 2.289486e-05
[2751,] 6.279145e-05 1.216572e-04 2.372471e-05
[2752,] 1.835296e-04 6.147274e-05 3.489137e-05
[2753,] 1.841822e-04 5.788115e-05 3.482227e-05
[2754,] 1.791653e-04 6.108747e-05 3.215058e-05
[2755,] 6.692482e-05 1.412690e-04 1.482350e-05
[2756,] 1.829724e-04 6.362111e-05 2.959476e-05
[2757,] 7.055877e-05 1.174608e-04 2.328825e-05
[2758,] 7.055877e-05 1.185527e-04 2.338628e-05
[2759,] 1.697914e-04 9.702726e-05 4.550356e-05
[2760,] 1.715833e-04 9.692869e-05 4.713173e-05
[2761,] 4.726518e-05 7.818390e-05 1.418451e-05
[2762,] 4.732293e-05 7.967937e-05 1.404461e-05
[2763,] 4.902758e-05 8.097955e-05 1.422681e-05
[2764,] 1.970349e-04 1.006743e-04 4.734293e-05
[2765,] 1.851764e-04 1.008197e-04 4.506235e-05
[2766,] 1.966957e-04 1.012468e-04 4.667337e-05
[2767,] 9.904543e-05 1.342598e-04 2.239687e-05
[2768,] 1.861689e-04 1.014996e-04 4.424581e-05
[2769,] 2.123700e-04 6.679435e-05 3.315157e-05
[2770,] 1.853452e-04 1.013349e-04 4.427657e-05
[2771,] 2.012277e-04 1.012359e-04 4.758295e-05
[2772,] 8.182559e-05 6.937094e-05 2.002435e-05
[2773,] 1.778808e-04 1.020519e-04 4.188933e-05
[2774,] 1.894293e-04 1.036279e-04 4.290669e-05
[2775,] 1.819479e-04 1.011760e-04 4.385738e-05
[2776,] 2.006232e-04 1.042465e-04 4.425784e-05
[2777,] 2.120305e-04 1.045857e-04 5.107282e-05
[2778,] 6.996265e-05 1.078197e-04 2.215984e-05
[2779,] 5.637357e-05 1.366028e-04 1.433700e-05
[2780,] 1.622246e-04 1.044990e-04 3.703777e-05
[2781,] 1.613828e-04 1.020754e-04 3.908462e-05
[2782,] 1.676834e-04 1.038956e-04 3.851710e-05
[2783,] 1.702763e-04 9.938859e-05 3.795450e-05
[2784,] 1.025897e-04 7.819374e-05 2.579569e-05
[2785,] 1.615570e-04 1.059947e-04 3.598593e-05
[2786,] 6.786750e-05 7.065051e-05 2.004914e-05
[2787,] 8.052138e-05 7.411742e-05 2.100117e-05
[2788,] 1.008940e-04 7.810151e-05 2.589467e-05
[2789,] 1.748711e-04 8.068123e-05 1.725555e-05
[2790,] 9.682377e-05 7.825703e-05 2.447937e-05
[2791,] 1.823407e-04 1.045592e-04 4.130858e-05
[2792,] 1.657327e-04 1.082313e-04 3.551000e-05
[2793,] 1.828720e-04 5.896030e-05 2.749543e-05
[2794,] 1.982630e-04 1.058086e-04 4.302460e-05
[2795,] 1.510442e-04 1.060242e-04 3.412724e-05
[2796,] 8.116728e-05 7.280276e-05 2.080729e-05
[2797,] 1.204358e-04 7.479760e-05 2.317689e-05
[2798,] 4.629185e-05 6.061393e-05 1.272330e-05
[2799,] 5.193634e-05 1.824493e-04 1.424229e-05
[2800,] 1.165078e-04 1.251329e-04 6.987338e-05
[2801,] 8.038826e-05 2.351580e-04 2.695103e-05
[2802,] 8.506705e-05 6.813968e-05 2.193172e-05
[2803,] 8.388428e-05 1.785141e-04 2.405560e-05
[2804,] 1.403955e-04 7.818158e-05 3.711472e-05
[2805,] 8.312655e-05 1.134187e-04 2.812497e-05
[2806,] 9.495276e-05 9.161300e-05 2.633501e-05
[2807,] 5.245495e-05 2.672424e-04 1.392563e-05
[2808,] 5.998625e-05 6.387702e-05 1.354782e-05
[2809,] 4.485969e-05 9.442343e-05 1.602013e-05
[2810,] 1.494976e-04 1.024297e-04 2.325251e-05
[2811,] 6.569673e-05 9.640132e-05 2.024625e-05
[2812,] 6.559317e-05 9.234172e-05 1.811924e-05
[2813,] 1.116226e-04 7.268877e-05 3.125947e-05
[2814,] 1.350494e-04 9.827520e-05 2.314934e-05
[2815,] 6.684524e-05 6.764904e-05 1.644808e-05
[2816,] 8.743244e-05 7.172551e-05 1.738634e-05
[2817,] 2.000510e-04 3.594231e-04 4.283339e-04
[2818,] 6.417005e-05 1.230449e-04 2.174019e-05
[2819,] 7.057635e-05 1.287171e-04 2.139326e-05
[2820,] 6.972514e-05 1.161127e-04 2.398651e-05
[2821,] 5.913514e-05 7.153438e-05 1.538837e-05
[2822,] 7.780462e-05 1.771359e-04 6.635641e-05
[2823,] 4.564589e-05 7.031959e-05 1.242572e-05
[2824,] 4.581051e-05 6.232811e-05 1.257153e-05
[2825,] 4.379744e-05 7.473887e-05 1.261163e-05
[2826,] 5.792385e-05 7.054760e-05 1.616504e-05
[2827,] 4.463707e-05 8.823790e-05 1.421681e-05
[2828,] 7.004606e-05 8.473304e-05 1.997480e-05
[2829,] 4.502159e-05 5.867876e-05 1.270074e-05
[2830,] 4.319183e-05 6.451269e-05 1.247683e-05
[2831,] 4.320641e-05 6.539803e-05 1.248407e-05
[2832,] 4.434673e-05 7.119691e-05 1.328947e-05
[2833,] 2.515704e-04 1.142995e-04 1.313173e-04
[2834,] 2.610822e-04 1.158135e-04 1.391842e-04
[2835,] 7.006956e-05 8.469625e-05 1.998427e-05
[2836,] 2.819178e-04 1.884945e-04 3.077465e-04
[2837,] 4.377214e-05 6.391539e-05 1.230458e-05
[2838,] 8.435792e-05 7.854127e-05 2.378857e-05
[2839,] 5.792516e-05 6.456509e-05 1.544865e-05
[2840,] 8.902721e-05 1.147334e-04 3.111388e-05
[2841,] 1.819741e-04 1.124140e-04 9.049363e-05
[2842,] 1.093038e-04 1.398718e-04 5.205912e-05
[2843,] 1.000613e-04 7.821754e-05 2.354431e-05
[2844,] 1.182055e-04 9.956995e-05 2.804626e-05
[2845,] 3.210108e-04 1.128732e-04 1.212878e-04
[2846,] 1.203365e-04 8.005721e-05 4.885761e-05
[2847,] 1.465048e-04 5.936069e-05 2.230894e-05
[2848,] 9.893869e-05 1.246265e-04 5.531683e-05
[2849,] 7.094921e-05 1.217415e-04 3.557087e-05
[2850,] 1.421310e-04 1.388105e-04 1.961341e-05
[2851,] 8.742481e-05 6.392140e-05 2.635832e-05
[2852,] 8.576461e-05 6.356786e-05 2.565650e-05
[2853,] 9.130528e-05 6.409493e-05 2.753177e-05
[2854,] 8.998087e-05 6.419315e-05 2.726073e-05
[2855,] 9.009000e-05 6.435178e-05 2.741455e-05
[2856,] 1.105007e-04 1.039111e-04 3.405213e-05
[2857,] 8.787167e-05 6.419620e-05 2.669686e-05
[2858,] 9.863848e-05 6.280020e-05 2.826970e-05
[2859,] 1.000566e-04 6.209689e-05 2.790726e-05
[2860,] 1.407578e-04 1.192407e-04 1.883674e-05
[2861,] 1.119691e-04 1.026799e-04 3.387126e-05
[2862,] 4.697244e-05 1.086022e-04 1.856336e-05
[2863,] 1.553845e-04 8.424420e-05 2.363401e-05
[2864,] 1.072818e-04 5.752832e-05 2.061686e-05
[2865,] 5.746741e-05 6.746682e-05 1.794276e-05
[2866,] 2.188253e-04 1.077192e-04 7.385283e-05
[2867,] 4.469865e-05 8.963200e-05 1.346203e-05
[2868,] 4.431302e-05 9.424848e-05 1.360835e-05
[2869,] 8.494717e-05 6.110809e-05 1.524472e-05
[2870,] 8.679157e-05 6.098088e-05 1.541406e-05
[2871,] 8.552752e-05 6.078636e-05 1.536858e-05
[2872,] 1.414031e-04 8.520837e-05 2.343742e-05
[2873,] 9.562617e-05 1.050359e-04 3.196595e-05
[2874,] 7.954104e-05 6.633292e-05 1.406436e-05
[2875,] 1.666481e-04 6.746820e-05 2.001513e-05
[2876,] 1.798669e-04 8.814619e-05 4.764005e-05
[2877,] 5.942568e-05 5.746359e-05 1.385953e-05
[2878,] 1.456260e-04 8.794159e-05 2.317927e-05
[2879,] 5.970279e-05 5.715697e-05 1.404408e-05
[2880,] 9.453689e-05 6.585659e-05 1.497595e-05
[2881,] 9.329432e-05 6.655925e-05 1.480986e-05
[2882,] 1.055463e-04 1.045410e-04 3.456431e-05
[2883,] 1.226080e-04 1.040057e-04 3.706962e-05
[2884,] 1.072711e-04 7.066027e-05 1.551842e-05
[2885,] 6.715145e-05 9.894860e-05 2.286629e-05
[2886,] 1.064342e-04 7.276829e-05 1.517947e-05
[2887,] 1.039464e-04 7.116877e-05 1.524330e-05
[2888,] 1.463853e-04 8.626167e-05 2.350152e-05
[2889,] 1.277747e-04 8.615659e-05 1.455366e-05
[2890,] 1.061452e-04 6.995939e-05 1.555722e-05
[2891,] 1.060337e-04 6.763515e-05 1.596101e-05
[2892,] 1.096038e-04 6.848536e-05 1.602760e-05
[2893,] 1.069708e-04 6.889158e-05 1.578428e-05
[2894,] 1.011211e-04 1.016184e-04 3.451899e-05
[2895,] 1.146306e-04 9.277356e-05 3.647858e-05
[2896,] 1.086976e-04 6.384798e-05 1.970275e-05
[2897,] 1.172252e-04 9.174674e-05 3.685016e-05
[2898,] 6.364527e-05 6.684688e-05 1.468540e-05
[2899,] 1.232599e-04 7.929350e-05 1.502303e-05
[2900,] 1.251783e-04 1.047117e-04 3.827208e-05
[2901,] 1.038030e-04 6.868574e-05 1.562517e-05
[2902,] 2.430832e-04 8.651283e-05 5.353803e-05
[2903,] 1.064773e-04 6.888942e-05 1.575538e-05
[2904,] 6.503445e-05 8.692668e-05 1.586769e-05
[2905,] 6.530558e-05 1.042882e-04 1.664294e-05
[2906,] 7.424774e-05 6.136546e-05 1.777716e-05
[2907,] 9.561173e-05 6.645888e-05 1.545515e-05
[2908,] 6.680349e-05 1.044523e-04 1.641340e-05
[2909,] 9.475892e-05 7.898012e-05 1.393799e-05
[2910,] 6.579766e-05 1.060520e-04 1.664819e-05
[2911,] 4.392188e-05 9.236311e-05 1.437307e-05
[2912,] 1.263918e-04 1.040057e-04 3.816532e-05
[2913,] 1.994870e-04 8.811467e-05 5.182432e-05
[2914,] 9.935403e-05 5.993903e-05 2.259342e-05
[2915,] 9.554036e-05 6.996456e-05 1.489458e-05
[2916,] 4.477251e-05 9.199596e-05 1.484746e-05
[2917,] 9.929692e-05 7.321778e-05 1.472016e-05
[2918,] 1.008069e-04 7.223800e-05 1.491944e-05
[2919,] 8.706468e-05 7.607854e-05 1.385014e-05
[2920,] 2.030777e-04 8.822592e-05 5.334555e-05
[2921,] 1.180225e-04 1.041016e-04 3.581425e-05
[2922,] 1.057560e-04 1.223007e-04 3.410213e-05
[2923,] 1.254311e-04 8.650162e-05 3.343443e-05
[2924,] 1.826420e-04 6.374354e-05 4.268963e-05
[2925,] 9.580027e-05 7.231789e-05 1.587861e-05
[2926,] 1.290163e-04 9.463201e-05 2.261280e-05
[2927,] 1.284815e-04 7.451679e-05 4.497702e-05
[2928,] 5.328592e-05 5.970934e-05 1.544162e-05
[2929,] 5.372159e-05 6.002059e-05 1.512498e-05
[2930,] 1.213591e-04 6.918436e-05 2.406042e-05
[2931,] 1.108283e-04 7.051269e-05 2.474111e-05
[2932,] 4.704723e-05 8.842157e-05 1.512603e-05
[2933,] 6.820535e-05 1.088442e-04 1.911797e-05
[2934,] 7.841152e-05 7.094793e-05 2.045816e-05
[2935,] 8.430554e-05 6.063362e-05 1.784649e-05
[2936,] 9.212842e-05 9.721965e-05 1.555747e-05
[2937,] 7.868611e-05 7.066757e-05 2.035587e-05
[2938,] 6.908937e-05 1.130057e-04 2.067497e-05
[2939,] 6.916086e-05 1.082409e-04 1.912299e-05
[2940,] 7.583468e-05 1.498472e-04 5.213235e-05
[2941,] 8.642849e-05 7.608323e-05 2.729055e-05
[2942,] 5.104861e-05 8.054125e-05 1.448610e-05
[2943,] 7.020430e-05 1.126538e-04 2.086808e-05
[2944,] 5.264572e-05 1.619773e-04 1.744303e-05
[2945,] 9.042871e-05 9.595098e-05 3.391981e-05
[2946,] 7.311551e-05 1.380680e-04 4.660953e-05
[2947,] 5.295172e-05 1.747996e-04 1.773388e-05
[2948,] 5.228508e-04 1.080251e-04 1.524158e-04
[2949,] 7.096213e-05 1.090184e-04 1.920372e-05
[2950,] 1.915405e-04 1.079333e-04 2.313862e-05
[2951,] 5.189559e-05 9.217058e-05 1.766303e-05
[2952,] 7.707079e-05 7.206581e-05 2.077246e-05
[2953,] 8.393494e-05 9.173954e-05 2.197556e-05
[2954,] 7.522979e-05 7.320420e-05 2.073150e-05
[2955,] 8.263224e-05 1.752912e-04 5.515618e-05
[2956,] 6.152513e-05 6.165735e-05 1.573112e-05
[2957,] 7.675596e-05 1.479735e-04 4.252743e-05
[2958,] 6.523852e-05 1.146748e-04 2.804652e-05
[2959,] 2.678125e-04 8.119502e-05 6.588797e-05
[2960,] 5.208350e-05 1.035904e-04 1.913775e-05
[2961,] 1.115086e-04 1.765923e-04 1.004065e-04
[2962,] 5.206469e-04 1.011824e-04 1.658501e-04
[2963,] 7.263207e-05 1.269171e-04 2.780360e-05
[2964,] 2.417017e-04 8.523164e-04 2.071245e-03
[2965,] 8.875025e-05 1.021789e-04 1.709603e-05
[2966,] 8.660034e-05 1.026257e-04 1.705715e-05
[2967,] 8.864044e-05 6.512268e-05 2.098087e-05
[2968,] 7.023710e-05 6.126916e-05 1.630705e-05
[2969,] 8.156228e-05 1.025993e-04 1.687030e-05
[2970,] 2.096056e-04 8.739647e-05 5.839167e-05
[2971,] 7.028720e-05 9.033588e-05 1.869547e-05
[2972,] 1.061001e-04 8.751659e-05 3.030199e-05
[2973,] 1.500219e-04 8.836758e-05 3.399432e-05
[2974,] 6.097482e-05 1.496490e-04 1.874017e-05
[2975,] 6.223392e-05 9.645221e-05 1.716581e-05
[2976,] 6.783520e-05 1.257378e-04 2.241404e-05
[2977,] 5.506494e-05 7.331695e-05 1.563359e-05
[2978,] 5.487930e-05 7.338923e-05 1.588161e-05
[2979,] 7.642628e-05 1.901866e-04 2.497554e-05
[2980,] 7.393912e-05 6.453759e-05 1.852614e-05
[2981,] 7.697672e-05 9.788711e-05 2.359803e-05
[2982,] 6.485352e-05 1.143925e-04 2.347255e-05
[2983,] 7.453104e-05 8.204271e-05 1.975615e-05
[2984,] 5.192027e-05 6.856439e-05 1.391470e-05
[2985,] 7.830141e-05 1.298401e-04 3.503261e-05
[2986,] 6.575044e-05 9.948761e-05 1.948394e-05
[2987,] 4.483036e-05 7.883260e-05 1.363635e-05
[2988,] 7.144266e-05 1.106736e-04 2.266668e-05
[2989,] 9.374726e-05 1.654994e-04 3.574548e-05
[2990,] 9.351564e-05 5.884012e-05 2.387010e-05
[2991,] 6.553647e-05 1.199898e-04 2.171913e-05
[2992,] 8.781536e-05 5.952659e-05 2.345193e-05
[2993,] 6.494709e-05 3.089651e-04 3.532255e-05
[2994,] 7.581918e-05 1.333421e-04 3.315393e-05
[2995,] 7.440158e-05 1.270851e-04 3.033981e-05
[2996,] 9.474935e-05 1.721787e-04 3.488971e-05
[2997,] 7.455478e-05 1.108076e-04 2.667534e-05
```
