## Supplementary material for "Characterization of shared and ancestry-specific signals driving complex traits using multi-ancestry fine-mapping": s1_data.bim

```
6	chr6:36153598:C:T	0	36153598	T	C
6	chr6:36153691:C:A	0	36153691	A	C
6	chr6:36154248:T:C	0	36154248	C	T
6	chr6:36154250:G:A	0	36154250	A	G
6	chr6:36155194:G:A	0	36155194	A	G
6	chr6:36156424:C:T	0	36156424	T	C
6	chr6:36157467:AAAC:A	0	36157467	A	AAAC
6	chr6:36158201:G:C	0	36158201	C	G
6	chr6:36158873:A:G	0	36158873	G	A
6	chr6:36159692:C:A	0	36159692	A	C
6	chr6:36163497:C:T	0	36163497	T	C
6	chr6:36163668:T:A	0	36163668	A	T
6	chr6:36170026:T:TGTC	0	36170026	TGTC	T
6	chr6:36171121:T:C	0	36171121	C	T
6	chr6:36171487:G:A	0	36171487	A	G
6	chr6:36171815:T:C	0	36171815	C	T
6	chr6:36172859:T:C	0	36172859	C	T
6	chr6:36173291:C:T	0	36173291	T	C
6	chr6:36175381:A:G	0	36175381	G	A
6	chr6:36175820:T:C	0	36175820	C	T
6	chr6:36176584:C:A	0	36176584	A	C
6	chr6:36179467:A:G	0	36179467	G	A
6	chr6:36181471:T:C	0	36181471	C	T
6	chr6:36182559:C:T	0	36182559	T	C
6	chr6:36183400:T:C	0	36183400	C	T
6	chr6:36183835:A:T	0	36183835	T	A
6	chr6:36184734:G:A	0	36184734	A	G
6	chr6:36187941:G:A	0	36187941	A	G
6	chr6:36196164:C:T	0	36196164	T	C
6	chr6:36196291:A:G	0	36196291	G	A
6	chr6:36196315:C:T	0	36196315	T	C
6	chr6:36197436:C:T	0	36197436	T	C
6	chr6:36197798:C:T	0	36197798	T	C
6	chr6:36198296:G:A	0	36198296	A	G
6	chr6:36199508:C:T	0	36199508	T	C
6	chr6:36200851:A:G	0	36200851	G	A
6	chr6:36203368:A:G	0	36203368	G	A
6	chr6:36203431:AC:A	0	36203431	A	AC
6	chr6:36210080:T:C	0	36210080	C	T
6	chr6:36210720:C:T	0	36210720	T	C
6	chr6:36211059:T:C	0	36211059	C	T
6	chr6:36215081:G:A	0	36215081	A	G
6	chr6:36215340:C:T	0	36215340	T	C
6	chr6:36216447:G:A	0	36216447	A	G
6	chr6:36219261:G:A	0	36219261	A	G
6	chr6:36220803:A:T	0	36220803	T	A
6	chr6:36223550:C:T	0	36223550	T	C
6	chr6:36223695:T:C	0	36223695	C	T
6	chr6:36224249:T:C	0	36224249	C	T
6	chr6:36224349:T:A	0	36224349	A	T
6	chr6:36224449:T:C	0	36224449	C	T
6	chr6:36226032:T:G	0	36226032	G	T
6	chr6:36227271:T:C	0	36227271	C	T
6	chr6:36228189:T:G	0	36228189	G	T
6	chr6:36228385:A:G	0	36228385	G	A
6	chr6:36230619:TG:T	0	36230619	T	TG
6	chr6:36230644:T:C	0	36230644	C	T
6	chr6:36230800:G:C	0	36230800	C	G
6	chr6:36233496:C:T	0	36233496	T	C
6	chr6:36234784:A:T	0	36234784	T	A
6	chr6:36235464:G:A	0	36235464	A	G
6	chr6:36235933:C:T	0	36235933	T	C
6	chr6:36236416:C:T	0	36236416	T	C
6	chr6:36237663:C:T	0	36237663	T	C
6	chr6:36239500:G:A	0	36239500	A	G
6	chr6:36239821:A:G	0	36239821	G	A
6	chr6:36241846:G:A	0	36241846	A	G
6	chr6:36242309:C:CT	0	36242309	CT	C
6	chr6:36242397:T:C	0	36242397	C	T
6	chr6:36243441:A:T	0	36243441	T	A
6	chr6:36246898:G:C	0	36246898	C	G
6	chr6:36247916:A:G	0	36247916	G	A
6	chr6:36248968:T:C	0	36248968	C	T
6	chr6:36249336:TATC:T	0	36249336	T	TATC
6	chr6:36249383:G:A	0	36249383	A	G
6	chr6:36251631:T:A	0	36251631	A	T
6	chr6:36253535:G:A	0	36253535	A	G
6	chr6:36254013:C:G	0	36254013	G	C
6	chr6:36254363:C:G	0	36254363	G	C
6	chr6:36254586:A:C	0	36254586	C	A
6	chr6:36255281:G:A	0	36255281	A	G
6	chr6:36255347:A:T	0	36255347	T	A
6	chr6:36256421:T:G	0	36256421	G	T
6	chr6:36258420:T:C	0	36258420	C	T
6	chr6:36258748:A:G	0	36258748	G	A
6	chr6:36258859:G:A	0	36258859	A	G
6	chr6:36259531:G:A	0	36259531	A	G
6	chr6:36259563:C:T	0	36259563	T	C
6	chr6:36261718:G:A	0	36261718	A	G
6	chr6:36262285:T:TG	0	36262285	TG	T
6	chr6:36262301:G:T	0	36262301	T	G
6	chr6:36262801:G:A	0	36262801	A	G
6	chr6:36263610:A:G	0	36263610	G	A
6	chr6:36264085:T:A	0	36264085	A	T
6	chr6:36264953:A:G	0	36264953	G	A
6	chr6:36264972:C:T	0	36264972	T	C
6	chr6:36265687:A:G	0	36265687	G	A
6	chr6:36266077:G:A	0	36266077	A	G
6	chr6:36266230:G:A	0	36266230	A	G
6	chr6:36266399:T:C	0	36266399	C	T
6	chr6:36267459:G:T	0	36267459	T	G
6	chr6:36267611:A:C	0	36267611	C	A
6	chr6:36268954:C:G	0	36268954	G	C
6	chr6:36270010:G:A	0	36270010	A	G
6	chr6:36270314:C:T	0	36270314	T	C
6	chr6:36270874:G:A	0	36270874	A	G
6	chr6:36271149:G:A	0	36271149	A	G
6	chr6:36271276:A:G	0	36271276	G	A
6	chr6:36272016:G:A	0	36272016	A	G
6	chr6:36272334:G:A	0	36272334	A	G
6	chr6:36273064:C:T	0	36273064	T	C
6	chr6:36273457:G:A	0	36273457	A	G
6	chr6:36273834:G:A	0	36273834	A	G
6	chr6:36274540:C:T	0	36274540	T	C
6	chr6:36275081:G:A	0	36275081	A	G
6	chr6:36275863:T:C	0	36275863	C	T
6	chr6:36276051:T:C	0	36276051	C	T
6	chr6:36277484:T:C	0	36277484	C	T
6	chr6:36278793:A:T	0	36278793	T	A
6	chr6:36279326:C:T	0	36279326	T	C
6	chr6:36280109:A:G	0	36280109	G	A
6	chr6:36280982:G:A	0	36280982	A	G
6	chr6:36281180:T:G	0	36281180	G	T
6	chr6:36282409:T:C	0	36282409	C	T
6	chr6:36283741:G:A	0	36283741	A	G
6	chr6:36284427:C:A	0	36284427	A	C
6	chr6:36285433:T:C	0	36285433	C	T
6	chr6:36286003:G:A	0	36286003	A	G
6	chr6:36286386:G:A	0	36286386	A	G
6	chr6:36286767:C:T	0	36286767	T	C
6	chr6:36287077:C:T	0	36287077	T	C
6	chr6:36288026:A:G	0	36288026	G	A
6	chr6:36288517:A:G	0	36288517	G	A
6	chr6:36288748:A:G	0	36288748	G	A
6	chr6:36288791:G:T	0	36288791	T	G
6	chr6:36289801:G:GCTT	0	36289801	GCTT	G
6	chr6:36289888:G:T	0	36289888	T	G
6	chr6:36289943:G:C	0	36289943	C	G
6	chr6:36290385:C:A	0	36290385	A	C
6	chr6:36291158:T:G	0	36291158	G	T
6	chr6:36291689:A:T	0	36291689	T	A
6	chr6:36292197:A:G	0	36292197	G	A
6	chr6:36292669:G:A	0	36292669	A	G
6	chr6:36292752:A:G	0	36292752	G	A
6	chr6:36292809:G:A	0	36292809	A	G
6	chr6:36293081:C:T	0	36293081	T	C
6	chr6:36293137:C:T	0	36293137	T	C
6	chr6:36293231:A:G	0	36293231	G	A
6	chr6:36293617:G:A	0	36293617	A	G
6	chr6:36294605:C:T	0	36294605	T	C
6	chr6:36294686:C:A	0	36294686	A	C
6	chr6:36294706:G:A	0	36294706	A	G
6	chr6:36295163:G:A	0	36295163	A	G
6	chr6:36295214:C:T	0	36295214	T	C
6	chr6:36296774:T:C	0	36296774	C	T
6	chr6:36297915:G:A	0	36297915	A	G
6	chr6:36299742:T:C	0	36299742	C	T
6	chr6:36300585:T:G	0	36300585	G	T
6	chr6:36301221:G:A	0	36301221	A	G
6	chr6:36301389:G:A	0	36301389	A	G
6	chr6:36301727:G:A	0	36301727	A	G
6	chr6:36301948:A:G	0	36301948	G	A
6	chr6:36302770:AC:A	0	36302770	A	AC
6	chr6:36303482:C:G	0	36303482	G	C
6	chr6:36304666:C:T	0	36304666	T	C
6	chr6:36304926:A:T	0	36304926	T	A
6	chr6:36304929:C:A	0	36304929	A	C
6	chr6:36305540:G:A	0	36305540	A	G
6	chr6:36305655:T:C	0	36305655	C	T
6	chr6:36306376:C:T	0	36306376	T	C
6	chr6:36307681:T:C	0	36307681	C	T
6	chr6:36308223:A:C	0	36308223	C	A
6	chr6:36309033:G:A	0	36309033	A	G
6	chr6:36313314:C:T	0	36313314	T	C
6	chr6:36314096:C:T	0	36314096	T	C
6	chr6:36315081:T:C	0	36315081	C	T
6	chr6:36318012:G:C	0	36318012	C	G
6	chr6:36319912:T:A	0	36319912	A	T
6	chr6:36320644:G:A	0	36320644	A	G
6	chr6:36320968:G:A	0	36320968	A	G
6	chr6:36321833:A:G	0	36321833	G	A
6	chr6:36322253:C:G	0	36322253	G	C
6	chr6:36323831:C:T	0	36323831	T	C
6	chr6:36324208:G:A	0	36324208	A	G
6	chr6:36326065:T:A	0	36326065	A	T
6	chr6:36326423:T:C	0	36326423	C	T
6	chr6:36327087:A:G	0	36327087	G	A
6	chr6:36327885:C:T	0	36327885	T	C
6	chr6:36328798:C:T	0	36328798	T	C
6	chr6:36328846:G:A	0	36328846	A	G
6	chr6:36329456:G:A	0	36329456	A	G
6	chr6:36329583:C:T	0	36329583	T	C
6	chr6:36329864:G:A	0	36329864	A	G
6	chr6:36331447:T:C	0	36331447	C	T
6	chr6:36331648:A:G	0	36331648	G	A
6	chr6:36331767:C:T	0	36331767	T	C
6	chr6:36332330:AG:A	0	36332330	A	AG
6	chr6:36332344:T:C	0	36332344	C	T
6	chr6:36332385:CTGG:C	0	36332385	C	CTGG
6	chr6:36333722:G:A	0	36333722	A	G
6	chr6:36333776:C:A	0	36333776	A	C
6	chr6:36333939:C:G	0	36333939	G	C
6	chr6:36335288:C:T	0	36335288	T	C
6	chr6:36335305:A:C	0	36335305	C	A
6	chr6:36336553:C:T	0	36336553	T	C
6	chr6:36337847:A:C	0	36337847	C	A
6	chr6:36338312:G:A	0	36338312	A	G
6	chr6:36338322:A:C	0	36338322	C	A
6	chr6:36339267:T:C	0	36339267	C	T
6	chr6:36339393:T:C	0	36339393	C	T
6	chr6:36340862:A:G	0	36340862	G	A
6	chr6:36340867:G:A	0	36340867	A	G
6	chr6:36340885:T:C	0	36340885	C	T
6	chr6:36341964:A:G	0	36341964	G	A
6	chr6:36342259:G:A	0	36342259	A	G
6	chr6:36343119:T:C	0	36343119	C	T
6	chr6:36343308:C:A	0	36343308	A	C
6	chr6:36343684:T:C	0	36343684	C	T
6	chr6:36343686:C:T	0	36343686	T	C
6	chr6:36345130:A:G	0	36345130	G	A
6	chr6:36345374:G:A	0	36345374	A	G
6	chr6:36345899:G:C	0	36345899	C	G
6	chr6:36346495:G:T	0	36346495	T	G
6	chr6:36347465:T:C	0	36347465	C	T
6	chr6:36347552:G:C	0	36347552	C	G
6	chr6:36348309:A:G	0	36348309	G	A
6	chr6:36349687:C:T	0	36349687	T	C
6	chr6:36349744:G:A	0	36349744	A	G
6	chr6:36350779:G:A	0	36350779	A	G
6	chr6:36350798:T:C	0	36350798	C	T
6	chr6:36351843:C:T	0	36351843	T	C
6	chr6:36351939:C:T	0	36351939	T	C
6	chr6:36353411:T:C	0	36353411	C	T
6	chr6:36353572:G:T	0	36353572	T	G
6	chr6:36354770:TAAC:T	0	36354770	T	TAAC
6	chr6:36354924:T:C	0	36354924	C	T
6	chr6:36355198:G:A	0	36355198	A	G
6	chr6:36355764:A:G	0	36355764	G	A
6	chr6:36355833:A:T	0	36355833	T	A
6	chr6:36355837:C:T	0	36355837	T	C
6	chr6:36355902:G:T	0	36355902	T	G
6	chr6:36356186:C:T	0	36356186	T	C
6	chr6:36356229:GT:G	0	36356229	G	GT
6	chr6:36356448:G:A	0	36356448	A	G
6	chr6:36356480:C:T	0	36356480	T	C
6	chr6:36357508:A:C	0	36357508	C	A
6	chr6:36357595:G:A	0	36357595	A	G
6	chr6:36357917:A:G	0	36357917	G	A
6	chr6:36358494:T:C	0	36358494	C	T
6	chr6:36358521:G:A	0	36358521	A	G
6	chr6:36358571:G:A	0	36358571	A	G
6	chr6:36359178:A:C	0	36359178	C	A
6	chr6:36359276:C:A	0	36359276	A	C
6	chr6:36359323:C:T	0	36359323	T	C
6	chr6:36359429:T:C	0	36359429	C	T
6	chr6:36360143:G:A	0	36360143	A	G
6	chr6:36360233:G:A	0	36360233	A	G
6	chr6:36361314:T:A	0	36361314	A	T
6	chr6:36361596:A:G	0	36361596	G	A
6	chr6:36361952:C:T	0	36361952	T	C
6	chr6:36362259:G:A	0	36362259	A	G
6	chr6:36362485:TTGACACATGAAATTTTCAA:T	0	36362485	T	TTGACACATGAAATTTTCAA
6	chr6:36362736:C:T	0	36362736	T	C
6	chr6:36362893:T:C	0	36362893	C	T
6	chr6:36363056:T:C	0	36363056	C	T
6	chr6:36363747:AGACACAAAGGTTCTCCACCTCCCCACCAGATTAGCTAGATACAGTGTG:A	0	36363747	A	AGACACAAAGGTTCTCCACCTCCCCACCAGATTAGCTAGATACAGTGTG
6	chr6:36364269:T:C	0	36364269	C	T
6	chr6:36364366:G:A	0	36364366	A	G
6	chr6:36365150:G:A	0	36365150	A	G
6	chr6:36365802:C:T	0	36365802	T	C
6	chr6:36365907:C:G	0	36365907	G	C
6	chr6:36368266:C:G	0	36368266	G	C
6	chr6:36368310:A:G	0	36368310	G	A
6	chr6:36368318:T:C	0	36368318	C	T
6	chr6:36368837:G:A	0	36368837	A	G
6	chr6:36369158:C:T	0	36369158	T	C
6	chr6:36369884:A:G	0	36369884	G	A
6	chr6:36369986:T:C	0	36369986	C	T
6	chr6:36370342:C:T	0	36370342	T	C
6	chr6:36371359:G:A	0	36371359	A	G
6	chr6:36372259:A:G	0	36372259	G	A
6	chr6:36372263:C:G	0	36372263	G	C
6	chr6:36372353:G:T	0	36372353	T	G
6	chr6:36372376:A:G	0	36372376	G	A
6	chr6:36372870:T:G	0	36372870	G	T
6	chr6:36373188:C:T	0	36373188	T	C
6	chr6:36373388:G:A	0	36373388	A	G
6	chr6:36373517:C:T	0	36373517	T	C
6	chr6:36373916:A:G	0	36373916	G	A
6	chr6:36374144:A:G	0	36374144	G	A
6	chr6:36374311:C:T	0	36374311	T	C
6	chr6:36374404:T:C	0	36374404	C	T
6	chr6:36375115:T:C	0	36375115	C	T
6	chr6:36375398:A:G	0	36375398	G	A
6	chr6:36375723:A:T	0	36375723	T	A
6	chr6:36375944:G:A	0	36375944	A	G
6	chr6:36376436:G:A	0	36376436	A	G
6	chr6:36376581:T:G	0	36376581	G	T
6	chr6:36376593:C:T	0	36376593	T	C
6	chr6:36378063:A:G	0	36378063	G	A
6	chr6:36378200:G:A	0	36378200	A	G
6	chr6:36378542:A:G	0	36378542	G	A
6	chr6:36379152:A:G	0	36379152	G	A
6	chr6:36379197:G:A	0	36379197	A	G
6	chr6:36379477:G:A	0	36379477	A	G
6	chr6:36381231:T:C	0	36381231	C	T
6	chr6:36381577:T:G	0	36381577	G	T
6	chr6:36382828:T:C	0	36382828	C	T
6	chr6:36382996:A:AT	0	36382996	AT	A
6	chr6:36383037:G:A	0	36383037	A	G
6	chr6:36383081:G:C	0	36383081	C	G
6	chr6:36383156:C:T	0	36383156	T	C
6	chr6:36383215:G:A	0	36383215	A	G
6	chr6:36383645:C:T	0	36383645	T	C
6	chr6:36385173:A:T	0	36385173	T	A
6	chr6:36385392:G:A	0	36385392	A	G
6	chr6:36385695:C:T	0	36385695	T	C
6	chr6:36386157:A:G	0	36386157	G	A
6	chr6:36387595:T:C	0	36387595	C	T
6	chr6:36387717:CGCCCGGGT:C	0	36387717	C	CGCCCGGGT
6	chr6:36388225:A:G	0	36388225	G	A
6	chr6:36388545:C:T	0	36388545	T	C
6	chr6:36388573:G:C	0	36388573	C	G
6	chr6:36389581:A:AT	0	36389581	AT	A
6	chr6:36389701:GGTT:G	0	36389701	G	GGTT
6	chr6:36390028:G:A	0	36390028	A	G
6	chr6:36392102:C:T	0	36392102	T	C
6	chr6:36392348:G:A	0	36392348	A	G
6	chr6:36393210:A:G	0	36393210	G	A
6	chr6:36393341:C:T	0	36393341	T	C
6	chr6:36393632:G:A	0	36393632	A	G
6	chr6:36394551:G:A	0	36394551	A	G
6	chr6:36394664:A:C	0	36394664	C	A
6	chr6:36394710:C:T	0	36394710	T	C
6	chr6:36395551:G:A	0	36395551	A	G
6	chr6:36395737:C:T	0	36395737	T	C
6	chr6:36396042:C:T	0	36396042	T	C
6	chr6:36396146:A:C	0	36396146	C	A
6	chr6:36396388:C:T	0	36396388	T	C
6	chr6:36396671:G:A	0	36396671	A	G
6	chr6:36396930:G:A	0	36396930	A	G
6	chr6:36396988:C:T	0	36396988	T	C
6	chr6:36396990:C:G	0	36396990	G	C
6	chr6:36397413:G:C	0	36397413	C	G
6	chr6:36398129:G:A	0	36398129	A	G
6	chr6:36398346:T:G	0	36398346	G	T
6	chr6:36400392:G:A	0	36400392	A	G
6	chr6:36400735:G:A	0	36400735	A	G
6	chr6:36400769:A:G	0	36400769	G	A
6	chr6:36401473:A:T	0	36401473	T	A
6	chr6:36401483:C:T	0	36401483	T	C
6	chr6:36401693:A:G	0	36401693	G	A
6	chr6:36402009:G:C	0	36402009	C	G
6	chr6:36402617:A:C	0	36402617	C	A
6	chr6:36402955:T:C	0	36402955	C	T
6	chr6:36403539:C:A	0	36403539	A	C
6	chr6:36404424:T:C	0	36404424	C	T
6	chr6:36404830:C:T	0	36404830	T	C
6	chr6:36404888:G:C	0	36404888	C	G
6	chr6:36405674:T:A	0	36405674	A	T
6	chr6:36406017:C:A	0	36406017	A	C
6	chr6:36406748:T:G	0	36406748	G	T
6	chr6:36407527:G:A	0	36407527	A	G
6	chr6:36407661:G:A	0	36407661	A	G
6	chr6:36410043:G:A	0	36410043	A	G
6	chr6:36410710:A:G	0	36410710	G	A
6	chr6:36411280:G:A	0	36411280	A	G
6	chr6:36411851:G:A	0	36411851	A	G
6	chr6:36412074:A:G	0	36412074	G	A
6	chr6:36412592:G:A	0	36412592	A	G
6	chr6:36412831:C:T	0	36412831	T	C
6	chr6:36412867:C:T	0	36412867	T	C
6	chr6:36412931:T:A	0	36412931	A	T
6	chr6:36413184:C:T	0	36413184	T	C
6	chr6:36414088:C:T	0	36414088	T	C
6	chr6:36414159:G:GA	0	36414159	GA	G
6	chr6:36414267:A:G	0	36414267	G	A
6	chr6:36414275:T:C	0	36414275	C	T
6	chr6:36415947:T:A	0	36415947	A	T
6	chr6:36416085:A:G	0	36416085	G	A
6	chr6:36416696:C:T	0	36416696	T	C
6	chr6:36417240:A:G	0	36417240	G	A
6	chr6:36417304:G:A	0	36417304	A	G
6	chr6:36417342:G:A	0	36417342	A	G
6	chr6:36417447:G:A	0	36417447	A	G
6	chr6:36417561:T:C	0	36417561	C	T
6	chr6:36417640:C:T	0	36417640	T	C
6	chr6:36418158:T:C	0	36418158	C	T
6	chr6:36418687:A:G	0	36418687	G	A
6	chr6:36419480:G:C	0	36419480	C	G
6	chr6:36420454:A:C	0	36420454	C	A
6	chr6:36420685:C:A	0	36420685	A	C
6	chr6:36420788:C:T	0	36420788	T	C
6	chr6:36420909:G:A	0	36420909	A	G
6	chr6:36421374:C:T	0	36421374	T	C
6	chr6:36421600:T:C	0	36421600	C	T
6	chr6:36421860:C:T	0	36421860	T	C
6	chr6:36422657:A:C	0	36422657	C	A
6	chr6:36423358:G:A	0	36423358	A	G
6	chr6:36423828:G:A	0	36423828	A	G
6	chr6:36424113:A:C	0	36424113	C	A
6	chr6:36424490:A:T	0	36424490	T	A
6	chr6:36426039:A:G	0	36426039	G	A
6	chr6:36426540:T:C	0	36426540	C	T
6	chr6:36427032:CAG:C	0	36427032	C	CAG
6	chr6:36427149:C:T	0	36427149	T	C
6	chr6:36427328:AT:A	0	36427328	A	AT
6	chr6:36427660:G:A	0	36427660	A	G
6	chr6:36427742:TGCACTTACA:T	0	36427742	T	TGCACTTACA
6	chr6:36427891:G:A	0	36427891	A	G
6	chr6:36427984:G:A	0	36427984	A	G
6	chr6:36428053:C:T	0	36428053	T	C
6	chr6:36428220:C:T	0	36428220	T	C
6	chr6:36428759:TG:T	0	36428759	T	TG
6	chr6:36428862:T:G	0	36428862	G	T
6	chr6:36429126:A:G	0	36429126	G	A
6	chr6:36429131:T:G	0	36429131	G	T
6	chr6:36429715:T:G	0	36429715	G	T
6	chr6:36429861:T:TC	0	36429861	TC	T
6	chr6:36429911:G:A	0	36429911	A	G
6	chr6:36430009:G:C	0	36430009	C	G
6	chr6:36430121:T:C	0	36430121	C	T
6	chr6:36430162:G:A	0	36430162	A	G
6	chr6:36430369:C:T	0	36430369	T	C
6	chr6:36430452:T:C	0	36430452	C	T
6	chr6:36430525:A:G	0	36430525	G	A
6	chr6:36430785:G:A	0	36430785	A	G
6	chr6:36430944:G:A	0	36430944	A	G
6	chr6:36431309:G:A	0	36431309	A	G
6	chr6:36431343:T:C	0	36431343	C	T
6	chr6:36431462:G:A	0	36431462	A	G
6	chr6:36431566:G:A	0	36431566	A	G
6	chr6:36431567:G:A	0	36431567	A	G
6	chr6:36432258:G:A	0	36432258	A	G
6	chr6:36434531:A:G	0	36434531	G	A
6	chr6:36435617:A:T	0	36435617	T	A
6	chr6:36436686:T:C	0	36436686	C	T
6	chr6:36436748:A:G	0	36436748	G	A
6	chr6:36437173:G:A	0	36437173	A	G
6	chr6:36437341:T:C	0	36437341	C	T
6	chr6:36437778:T:A	0	36437778	A	T
6	chr6:36439350:G:T	0	36439350	T	G
6	chr6:36440217:G:A	0	36440217	A	G
6	chr6:36441868:C:CTGAAA	0	36441868	CTGAAA	C
6	chr6:36443009:T:C	0	36443009	C	T
6	chr6:36444881:C:T	0	36444881	T	C
6	chr6:36446168:A:G	0	36446168	G	A
6	chr6:36446220:A:G	0	36446220	G	A
6	chr6:36446531:A:T	0	36446531	T	A
6	chr6:36448126:G:A	0	36448126	A	G
6	chr6:36448733:G:A	0	36448733	A	G
6	chr6:36450143:A:G	0	36450143	G	A
6	chr6:36450460:C:T	0	36450460	T	C
6	chr6:36450593:C:T	0	36450593	T	C
6	chr6:36452171:TA:T	0	36452171	T	TA
6	chr6:36452861:C:T	0	36452861	T	C
6	chr6:36453918:C:A	0	36453918	A	C
6	chr6:36454432:C:T	0	36454432	T	C
6	chr6:36454677:T:C	0	36454677	C	T
6	chr6:36454795:G:A	0	36454795	A	G
6	chr6:36455308:C:T	0	36455308	T	C
6	chr6:36456681:G:A	0	36456681	A	G
6	chr6:36456888:A:C	0	36456888	C	A
6	chr6:36456922:C:G	0	36456922	G	C
6	chr6:36457156:A:G	0	36457156	G	A
6	chr6:36457450:A:G	0	36457450	G	A
6	chr6:36458224:T:A	0	36458224	A	T
6	chr6:36458313:C:T	0	36458313	T	C
6	chr6:36458406:T:C	0	36458406	C	T
6	chr6:36458494:G:T	0	36458494	T	G
6	chr6:36459499:C:T	0	36459499	T	C
6	chr6:36461311:T:A	0	36461311	A	T
6	chr6:36461596:A:G	0	36461596	G	A
6	chr6:36461993:A:G	0	36461993	G	A
6	chr6:36462783:A:G	0	36462783	G	A
6	chr6:36462811:A:G	0	36462811	G	A
6	chr6:36463722:A:G	0	36463722	G	A
6	chr6:36465115:A:G	0	36465115	G	A
6	chr6:36465631:A:G	0	36465631	G	A
6	chr6:36466902:C:T	0	36466902	T	C
6	chr6:36469320:G:A	0	36469320	A	G
6	chr6:36469427:C:T	0	36469427	T	C
6	chr6:36469781:A:T	0	36469781	T	A
6	chr6:36471614:A:G	0	36471614	G	A
6	chr6:36472599:AATGT:A	0	36472599	A	AATGT
6	chr6:36473697:T:C	0	36473697	C	T
6	chr6:36476679:T:C	0	36476679	C	T
6	chr6:36477511:C:T	0	36477511	T	C
6	chr6:36477875:G:A	0	36477875	A	G
6	chr6:36479198:G:C	0	36479198	C	G
6	chr6:36479510:A:G	0	36479510	G	A
6	chr6:36482648:GGACGT:G	0	36482648	G	GGACGT
6	chr6:36482737:A:G	0	36482737	G	A
6	chr6:36482924:T:C	0	36482924	C	T
6	chr6:36483628:T:C	0	36483628	C	T
6	chr6:36484000:C:T	0	36484000	T	C
6	chr6:36484114:T:G	0	36484114	G	T
6	chr6:36484365:CTCTT:C	0	36484365	C	CTCTT
6	chr6:36485787:T:C	0	36485787	C	T
6	chr6:36486569:A:G	0	36486569	G	A
6	chr6:36488466:G:C	0	36488466	C	G
6	chr6:36489577:C:T	0	36489577	T	C
6	chr6:36489701:T:TA	0	36489701	TA	T
6	chr6:36490261:G:A	0	36490261	A	G
6	chr6:36490875:C:T	0	36490875	T	C
6	chr6:36491689:C:T	0	36491689	T	C
6	chr6:36494197:CT:C	0	36494197	C	CT
6	chr6:36494230:G:A	0	36494230	A	G
6	chr6:36494364:G:A	0	36494364	A	G
6	chr6:36496704:G:A	0	36496704	A	G
6	chr6:36497181:G:A	0	36497181	A	G
6	chr6:36497603:C:T	0	36497603	T	C
6	chr6:36498747:C:G	0	36498747	G	C
6	chr6:36498891:T:C	0	36498891	C	T
6	chr6:36499010:C:A	0	36499010	A	C
6	chr6:36500356:A:G	0	36500356	G	A
6	chr6:36500839:T:C	0	36500839	C	T
6	chr6:36501344:A:G	0	36501344	G	A
6	chr6:36501833:G:A	0	36501833	A	G
6	chr6:36501974:G:T	0	36501974	T	G
6	chr6:36503208:C:T	0	36503208	T	C
6	chr6:36503808:A:AT	0	36503808	AT	A
6	chr6:36503862:T:C	0	36503862	C	T
6	chr6:36504157:C:T	0	36504157	T	C
6	chr6:36504482:A:T	0	36504482	T	A
6	chr6:36504572:A:G	0	36504572	G	A
6	chr6:36504715:A:G	0	36504715	G	A
6	chr6:36505543:C:T	0	36505543	T	C
6	chr6:36506364:G:A	0	36506364	A	G
6	chr6:36506422:T:C	0	36506422	C	T
6	chr6:36507423:T:C	0	36507423	C	T
6	chr6:36507743:T:C	0	36507743	C	T
6	chr6:36508815:A:G	0	36508815	G	A
6	chr6:36509483:G:A	0	36509483	A	G
6	chr6:36509520:A:G	0	36509520	G	A
6	chr6:36509902:G:A	0	36509902	A	G
6	chr6:36510149:A:G	0	36510149	G	A
6	chr6:36510312:C:T	0	36510312	T	C
6	chr6:36510409:A:G	0	36510409	G	A
6	chr6:36510657:CT:C	0	36510657	C	CT
6	chr6:36511021:C:A	0	36511021	A	C
6	chr6:36511418:G:A	0	36511418	A	G
6	chr6:36512660:C:T	0	36512660	T	C
6	chr6:36513446:G:A	0	36513446	A	G
6	chr6:36513983:G:A	0	36513983	A	G
6	chr6:36516475:G:A	0	36516475	A	G
6	chr6:36516616:C:A	0	36516616	A	C
6	chr6:36517442:A:G	0	36517442	G	A
6	chr6:36519140:A:G	0	36519140	G	A
6	chr6:36519336:A:G	0	36519336	G	A
6	chr6:36520664:T:C	0	36520664	C	T
6	chr6:36520699:T:C	0	36520699	C	T
6	chr6:36522356:G:A	0	36522356	A	G
6	chr6:36522702:G:A	0	36522702	A	G
6	chr6:36522956:A:G	0	36522956	G	A
6	chr6:36523650:C:T	0	36523650	T	C
6	chr6:36524993:G:A	0	36524993	A	G
6	chr6:36525047:A:G	0	36525047	G	A
6	chr6:36525326:AT:A	0	36525326	A	AT
6	chr6:36525488:T:C	0	36525488	C	T
6	chr6:36525553:C:T	0	36525553	T	C
6	chr6:36526451:G:A	0	36526451	A	G
6	chr6:36527020:T:C	0	36527020	C	T
6	chr6:36527282:A:G	0	36527282	G	A
6	chr6:36527925:C:T	0	36527925	T	C
6	chr6:36528203:T:C	0	36528203	C	T
6	chr6:36528602:A:G	0	36528602	G	A
6	chr6:36529135:C:G	0	36529135	G	C
6	chr6:36531372:GA:G	0	36531372	G	GA
6	chr6:36531691:G:A	0	36531691	A	G
6	chr6:36531794:C:T	0	36531794	T	C
6	chr6:36531852:C:T	0	36531852	T	C
6	chr6:36532083:A:G	0	36532083	G	A
6	chr6:36532500:A:G	0	36532500	G	A
6	chr6:36532687:T:A	0	36532687	A	T
6	chr6:36533724:A:C	0	36533724	C	A
6	chr6:36534809:A:AC	0	36534809	AC	A
6	chr6:36535413:C:CA	0	36535413	CA	C
6	chr6:36536682:C:T	0	36536682	T	C
6	chr6:36537813:C:T	0	36537813	T	C
6	chr6:36538095:C:T	0	36538095	T	C
6	chr6:36538710:A:G	0	36538710	G	A
6	chr6:36539112:G:GCA	0	36539112	GCA	G
6	chr6:36539278:G:A	0	36539278	A	G
6	chr6:36540447:A:G	0	36540447	G	A
6	chr6:36540545:G:C	0	36540545	C	G
6	chr6:36541275:T:C	0	36541275	C	T
6	chr6:36541599:C:T	0	36541599	T	C
6	chr6:36541974:A:G	0	36541974	G	A
6	chr6:36542089:C:T	0	36542089	T	C
6	chr6:36542823:A:G	0	36542823	G	A
6	chr6:36542850:A:G	0	36542850	G	A
6	chr6:36543614:A:G	0	36543614	G	A
6	chr6:36545085:T:G	0	36545085	G	T
6	chr6:36545190:G:A	0	36545190	A	G
6	chr6:36545981:C:G	0	36545981	G	C
6	chr6:36546318:C:A	0	36546318	A	C
6	chr6:36547704:A:C	0	36547704	C	A
6	chr6:36548538:A:C	0	36548538	C	A
6	chr6:36551160:G:A	0	36551160	A	G
6	chr6:36554562:G:A	0	36554562	A	G
6	chr6:36554792:G:A	0	36554792	A	G
6	chr6:36556107:A:T	0	36556107	T	A
6	chr6:36557134:A:G	0	36557134	G	A
6	chr6:36557578:G:A	0	36557578	A	G
6	chr6:36558620:T:C	0	36558620	C	T
6	chr6:36559853:T:C	0	36559853	C	T
6	chr6:36561022:G:A	0	36561022	A	G
6	chr6:36562643:A:G	0	36562643	G	A
6	chr6:36562826:T:C	0	36562826	C	T
6	chr6:36563071:T:C	0	36563071	C	T
6	chr6:36564236:C:T	0	36564236	T	C
6	chr6:36564960:T:C	0	36564960	C	T
6	chr6:36567911:G:A	0	36567911	A	G
6	chr6:36568330:A:T	0	36568330	T	A
6	chr6:36568671:C:T	0	36568671	T	C
6	chr6:36568727:G:A	0	36568727	A	G
6	chr6:36569956:A:G	0	36569956	G	A
6	chr6:36570618:T:G	0	36570618	G	T
6	chr6:36571298:C:A	0	36571298	A	C
6	chr6:36572416:C:G	0	36572416	G	C
6	chr6:36575159:C:T	0	36575159	T	C
6	chr6:36578876:A:G	0	36578876	G	A
6	chr6:36579164:T:G	0	36579164	G	T
6	chr6:36580691:G:A	0	36580691	A	G
6	chr6:36580791:C:T	0	36580791	T	C
6	chr6:36581743:G:A	0	36581743	A	G
6	chr6:36581931:G:A	0	36581931	A	G
6	chr6:36581975:A:G	0	36581975	G	A
6	chr6:36582503:A:AAG	0	36582503	AAG	A
6	chr6:36582510:G:A	0	36582510	A	G
6	chr6:36582593:A:G	0	36582593	G	A
6	chr6:36582904:C:T	0	36582904	T	C
6	chr6:36583593:A:C	0	36583593	C	A
6	chr6:36584490:C:G	0	36584490	G	C
6	chr6:36584527:T:C	0	36584527	C	T
6	chr6:36584814:T:C	0	36584814	C	T
6	chr6:36584815:G:A	0	36584815	A	G
6	chr6:36585092:G:A	0	36585092	A	G
6	chr6:36585234:AT:A	0	36585234	A	AT
6	chr6:36585432:G:T	0	36585432	T	G
6	chr6:36585639:T:C	0	36585639	C	T
6	chr6:36585694:AC:A	0	36585694	A	AC
6	chr6:36585898:C:T	0	36585898	T	C
6	chr6:36585973:C:T	0	36585973	T	C
6	chr6:36586253:A:G	0	36586253	G	A
6	chr6:36586463:A:C	0	36586463	C	A
6	chr6:36586512:G:A	0	36586512	A	G
6	chr6:36587209:C:T	0	36587209	T	C
6	chr6:36587258:T:C	0	36587258	C	T
6	chr6:36587465:A:G	0	36587465	G	A
6	chr6:36588037:C:T	0	36588037	T	C
6	chr6:36588538:T:C	0	36588538	C	T
6	chr6:36588709:C:T	0	36588709	T	C
6	chr6:36588792:A:G	0	36588792	G	A
6	chr6:36588953:T:C	0	36588953	C	T
6	chr6:36589803:C:A	0	36589803	A	C
6	chr6:36590038:A:G	0	36590038	G	A
6	chr6:36590171:T:C	0	36590171	C	T
6	chr6:36590580:G:GT	0	36590580	GT	G
6	chr6:36591187:T:C	0	36591187	C	T
6	chr6:36591266:AAAAC:A	0	36591266	A	AAAAC
6	chr6:36593264:A:T	0	36593264	T	A
6	chr6:36594244:G:C	0	36594244	C	G
6	chr6:36595066:G:C	0	36595066	C	G
6	chr6:36595205:T:C	0	36595205	C	T
6	chr6:36595217:A:G	0	36595217	G	A
6	chr6:36595383:T:C	0	36595383	C	T
6	chr6:36595637:A:G	0	36595637	G	A
6	chr6:36595852:A:G	0	36595852	G	A
6	chr6:36596032:GTTC:G	0	36596032	G	GTTC
6	chr6:36596308:G:A	0	36596308	A	G
6	chr6:36596644:T:C	0	36596644	C	T
6	chr6:36597511:A:ATACT	0	36597511	ATACT	A
6	chr6:36597682:T:C	0	36597682	C	T
6	chr6:36597827:T:G	0	36597827	G	T
6	chr6:36598053:A:G	0	36598053	G	A
6	chr6:36598586:G:A	0	36598586	A	G
6	chr6:36598798:C:T	0	36598798	T	C
6	chr6:36599347:T:C	0	36599347	C	T
6	chr6:36602425:G:A	0	36602425	A	G
6	chr6:36602589:T:C	0	36602589	C	T
6	chr6:36603927:A:AAT	0	36603927	AAT	A
6	chr6:36604030:T:C	0	36604030	C	T
6	chr6:36604132:T:C	0	36604132	C	T
6	chr6:36604232:C:T	0	36604232	T	C
6	chr6:36604563:G:A	0	36604563	A	G
6	chr6:36604830:C:G	0	36604830	G	C
6	chr6:36605243:G:A	0	36605243	A	G
6	chr6:36605773:A:C	0	36605773	C	A
6	chr6:36605872:G:T	0	36605872	T	G
6	chr6:36605976:A:G	0	36605976	G	A
6	chr6:36606045:G:C	0	36606045	C	G
6	chr6:36606740:A:G	0	36606740	G	A
6	chr6:36606826:T:C	0	36606826	C	T
6	chr6:36607055:A:T	0	36607055	T	A
6	chr6:36607092:G:T	0	36607092	T	G
6	chr6:36608701:C:T	0	36608701	T	C
6	chr6:36609600:C:T	0	36609600	T	C
6	chr6:36610214:T:C	0	36610214	C	T
6	chr6:36610314:A:G	0	36610314	G	A
6	chr6:36610408:A:G	0	36610408	G	A
6	chr6:36610729:T:C	0	36610729	C	T
6	chr6:36611475:C:T	0	36611475	T	C
6	chr6:36611496:G:A	0	36611496	A	G
6	chr6:36612443:T:C	0	36612443	C	T
6	chr6:36612458:A:G	0	36612458	G	A
6	chr6:36612602:G:C	0	36612602	C	G
6	chr6:36613372:A:G	0	36613372	G	A
6	chr6:36613448:A:G	0	36613448	G	A
6	chr6:36614372:A:G	0	36614372	G	A
6	chr6:36614474:C:A	0	36614474	A	C
6	chr6:36614486:A:G	0	36614486	G	A
6	chr6:36615150:A:C	0	36615150	C	A
6	chr6:36615452:GATAATC:G	0	36615452	G	GATAATC
6	chr6:36615508:A:G	0	36615508	G	A
6	chr6:36615962:C:T	0	36615962	T	C
6	chr6:36616308:A:G	0	36616308	G	A
6	chr6:36616837:T:C	0	36616837	C	T
6	chr6:36616962:A:G	0	36616962	G	A
6	chr6:36618293:G:A	0	36618293	A	G
6	chr6:36618317:C:T	0	36618317	T	C
6	chr6:36618546:A:G	0	36618546	G	A
6	chr6:36618855:A:G	0	36618855	G	A
6	chr6:36619983:T:C	0	36619983	C	T
6	chr6:36620217:G:A	0	36620217	A	G
6	chr6:36620363:C:T	0	36620363	T	C
6	chr6:36621232:G:A	0	36621232	A	G
6	chr6:36621563:G:C	0	36621563	C	G
6	chr6:36621725:C:T	0	36621725	T	C
6	chr6:36623582:C:T	0	36623582	T	C
6	chr6:36624450:G:A	0	36624450	A	G
6	chr6:36624542:C:T	0	36624542	T	C
6	chr6:36624885:T:C	0	36624885	C	T
6	chr6:36625407:G:T	0	36625407	T	G
6	chr6:36625810:G:A	0	36625810	A	G
6	chr6:36625831:A:G	0	36625831	G	A
6	chr6:36626143:G:A	0	36626143	A	G
6	chr6:36626509:A:G	0	36626509	G	A
6	chr6:36627508:G:C	0	36627508	C	G
6	chr6:36628071:C:A	0	36628071	A	C
6	chr6:36628871:A:G	0	36628871	G	A
6	chr6:36629918:A:G	0	36629918	G	A
6	chr6:36630401:A:C	0	36630401	C	A
6	chr6:36630432:G:A	0	36630432	A	G
6	chr6:36630989:G:T	0	36630989	T	G
6	chr6:36631233:T:C	0	36631233	C	T
6	chr6:36631819:T:C	0	36631819	C	T
6	chr6:36633426:A:G	0	36633426	G	A
6	chr6:36633435:C:T	0	36633435	T	C
6	chr6:36633668:A:G	0	36633668	G	A
6	chr6:36633679:C:G	0	36633679	G	C
6	chr6:36634645:A:T	0	36634645	T	A
6	chr6:36635624:T:C	0	36635624	C	T
6	chr6:36636421:C:T	0	36636421	T	C
6	chr6:36638425:G:A	0	36638425	A	G
6	chr6:36638709:AGTT:A	0	36638709	A	AGTT
6	chr6:36639322:T:C	0	36639322	C	T
6	chr6:36639944:C:G	0	36639944	G	C
6	chr6:36640027:G:A	0	36640027	A	G
6	chr6:36641676:C:T	0	36641676	T	C
6	chr6:36644263:C:T	0	36644263	T	C
6	chr6:36644428:G:A	0	36644428	A	G
6	chr6:36644546:G:A	0	36644546	A	G
6	chr6:36644951:C:T	0	36644951	T	C
6	chr6:36645157:C:CT	0	36645157	CT	C
6	chr6:36645886:C:CT	0	36645886	CT	C
6	chr6:36646495:G:A	0	36646495	A	G
6	chr6:36646549:A:C	0	36646549	C	A
6	chr6:36646550:A:C	0	36646550	C	A
6	chr6:36647898:T:C	0	36647898	C	T
6	chr6:36648864:G:A	0	36648864	A	G
6	chr6:36649875:T:C	0	36649875	C	T
6	chr6:36650003:T:C	0	36650003	C	T
6	chr6:36650239:G:A	0	36650239	A	G
6	chr6:36650324:C:T	0	36650324	T	C
6	chr6:36650491:T:C	0	36650491	C	T
6	chr6:36651044:C:T	0	36651044	T	C
6	chr6:36651574:T:A	0	36651574	A	T
6	chr6:36651613:T:A	0	36651613	A	T
6	chr6:36652106:T:C	0	36652106	C	T
6	chr6:36652288:C:T	0	36652288	T	C
6	chr6:36652371:A:G	0	36652371	G	A
6	chr6:36652391:TCCACCTGCCTTGGCCTC:T	0	36652391	T	TCCACCTGCCTTGGCCTC
6	chr6:36652663:C:T	0	36652663	T	C
6	chr6:36653262:A:G	0	36653262	G	A
6	chr6:36653366:A:G	0	36653366	G	A
6	chr6:36653401:T:C	0	36653401	C	T
6	chr6:36653634:A:G	0	36653634	G	A
6	chr6:36653670:G:A	0	36653670	A	G
6	chr6:36653756:T:C	0	36653756	C	T
6	chr6:36654536:C:T	0	36654536	T	C
6	chr6:36654772:G:A	0	36654772	A	G
6	chr6:36654900:A:C	0	36654900	C	A
6	chr6:36655097:C:G	0	36655097	G	C
6	chr6:36655306:A:G	0	36655306	G	A
6	chr6:36655347:T:C	0	36655347	C	T
6	chr6:36655466:A:T	0	36655466	T	A
6	chr6:36655561:G:A	0	36655561	A	G
6	chr6:36655979:C:T	0	36655979	T	C
6	chr6:36656049:A:G	0	36656049	G	A
6	chr6:36656334:C:T	0	36656334	T	C
6	chr6:36656936:G:A	0	36656936	A	G
6	chr6:36657244:A:G	0	36657244	G	A
6	chr6:36657429:A:G	0	36657429	G	A
6	chr6:36657495:T:C	0	36657495	C	T
6	chr6:36657605:T:C	0	36657605	C	T
6	chr6:36657785:G:A	0	36657785	A	G
6	chr6:36658319:T:C	0	36658319	C	T
6	chr6:36659155:G:C	0	36659155	C	G
6	chr6:36659276:A:G	0	36659276	G	A
6	chr6:36659706:C:T	0	36659706	T	C
6	chr6:36659822:T:C	0	36659822	C	T
6	chr6:36660095:T:C	0	36660095	C	T
6	chr6:36660113:T:C	0	36660113	C	T
6	chr6:36660895:C:T	0	36660895	T	C
6	chr6:36661176:G:A	0	36661176	A	G
6	chr6:36661667:C:T	0	36661667	T	C
6	chr6:36661740:T:C	0	36661740	C	T
6	chr6:36661937:C:T	0	36661937	T	C
6	chr6:36662056:T:C	0	36662056	C	T
6	chr6:36662591:A:T	0	36662591	T	A
6	chr6:36662687:G:A	0	36662687	A	G
6	chr6:36664207:G:A	0	36664207	A	G
6	chr6:36664499:G:C	0	36664499	C	G
6	chr6:36664705:C:T	0	36664705	T	C
6	chr6:36664753:A:G	0	36664753	G	A
6	chr6:36664911:C:T	0	36664911	T	C
6	chr6:36665921:A:G	0	36665921	G	A
6	chr6:36666384:CT:C	0	36666384	C	CT
6	chr6:36666682:G:A	0	36666682	A	G
6	chr6:36668303:T:C	0	36668303	C	T
6	chr6:36669548:T:C	0	36669548	C	T
6	chr6:36669820:T:C	0	36669820	C	T
6	chr6:36669855:G:A	0	36669855	A	G
6	chr6:36669899:C:T	0	36669899	T	C
6	chr6:36670398:G:A	0	36670398	A	G
6	chr6:36670859:G:A	0	36670859	A	G
6	chr6:36672355:T:G	0	36672355	G	T
6	chr6:36672411:G:A	0	36672411	A	G
6	chr6:36672464:C:T	0	36672464	T	C
6	chr6:36672495:A:T	0	36672495	T	A
6	chr6:36672808:A:T	0	36672808	T	A
6	chr6:36673361:A:G	0	36673361	G	A
6	chr6:36673454:T:G	0	36673454	G	T
6	chr6:36673956:T:C	0	36673956	C	T
6	chr6:36673977:A:C	0	36673977	C	A
6	chr6:36674014:G:C	0	36674014	C	G
6	chr6:36674164:T:C	0	36674164	C	T
6	chr6:36674247:T:C	0	36674247	C	T
6	chr6:36674391:C:T	0	36674391	T	C
6	chr6:36674413:A:G	0	36674413	G	A
6	chr6:36674625:C:T	0	36674625	T	C
6	chr6:36674774:A:G	0	36674774	G	A
6	chr6:36675059:G:A	0	36675059	A	G
6	chr6:36675194:C:T	0	36675194	T	C
6	chr6:36675222:C:A	0	36675222	A	C
6	chr6:36675300:A:G	0	36675300	G	A
6	chr6:36675460:C:T	0	36675460	T	C
6	chr6:36675469:A:G	0	36675469	G	A
6	chr6:36675493:AG:A	0	36675493	A	AG
6	chr6:36675583:T:C	0	36675583	C	T
6	chr6:36675722:G:A	0	36675722	A	G
6	chr6:36675978:C:T	0	36675978	T	C
6	chr6:36676609:C:A	0	36676609	A	C
6	chr6:36676721:T:C	0	36676721	C	T
6	chr6:36676733:A:G	0	36676733	G	A
6	chr6:36677113:G:T	0	36677113	T	G
6	chr6:36677174:C:T	0	36677174	T	C
6	chr6:36677181:T:C	0	36677181	C	T
6	chr6:36677244:A:G	0	36677244	G	A
6	chr6:36677426:T:C	0	36677426	C	T
6	chr6:36677689:G:A	0	36677689	A	G
6	chr6:36677919:A:G	0	36677919	G	A
6	chr6:36678191:G:C	0	36678191	C	G
6	chr6:36678211:G:C	0	36678211	C	G
6	chr6:36679011:A:G	0	36679011	G	A
6	chr6:36679033:CG:C	0	36679033	C	CG
6	chr6:36679072:T:C	0	36679072	C	T
6	chr6:36679512:G:A	0	36679512	A	G
6	chr6:36679686:T:G	0	36679686	G	T
6	chr6:36679903:T:C	0	36679903	C	T
6	chr6:36680587:T:C	0	36680587	C	T
6	chr6:36681039:A:T	0	36681039	T	A
6	chr6:36681517:T:C	0	36681517	C	T
6	chr6:36682490:G:A	0	36682490	A	G
6	chr6:36683507:T:C	0	36683507	C	T
6	chr6:36688479:C:T	0	36688479	T	C
6	chr6:36690965:T:C	0	36690965	C	T
6	chr6:36692155:C:T	0	36692155	T	C
6	chr6:36692328:C:T	0	36692328	T	C
6	chr6:36692332:G:T	0	36692332	T	G
6	chr6:36692676:A:G	0	36692676	G	A
6	chr6:36693473:C:T	0	36693473	T	C
6	chr6:36694924:T:C	0	36694924	C	T
6	chr6:36694973:G:A	0	36694973	A	G
6	chr6:36695123:A:G	0	36695123	G	A
6	chr6:36695875:G:A	0	36695875	A	G
6	chr6:36696503:G:A	0	36696503	A	G
6	chr6:36696998:A:C	0	36696998	C	A
6	chr6:36697235:C:T	0	36697235	T	C
6	chr6:36697862:T:C	0	36697862	C	T
6	chr6:36698262:G:T	0	36698262	T	G
6	chr6:36698356:T:C	0	36698356	C	T
6	chr6:36698550:C:A	0	36698550	A	C
6	chr6:36698750:C:T	0	36698750	T	C
6	chr6:36698836:G:A	0	36698836	A	G
6	chr6:36698974:T:G	0	36698974	G	T
6	chr6:36699050:A:T	0	36699050	T	A
6	chr6:36699288:G:A	0	36699288	A	G
6	chr6:36699359:T:C	0	36699359	C	T
6	chr6:36699490:G:A	0	36699490	A	G
6	chr6:36699588:T:C	0	36699588	C	T
6	chr6:36699833:A:G	0	36699833	G	A
6	chr6:36700106:G:C	0	36700106	C	G
6	chr6:36700386:C:T	0	36700386	T	C
6	chr6:36700772:G:T	0	36700772	T	G
6	chr6:36700991:A:G	0	36700991	G	A
6	chr6:36701206:T:C	0	36701206	C	T
6	chr6:36701252:A:G	0	36701252	G	A
6	chr6:36701723:G:T	0	36701723	T	G
6	chr6:36701732:A:G	0	36701732	G	A
6	chr6:36701742:G:A	0	36701742	A	G
6	chr6:36701841:TG:T	0	36701841	T	TG
6	chr6:36701897:G:A	0	36701897	A	G
6	chr6:36701946:CAT:C	0	36701946	C	CAT
6	chr6:36702393:C:CA	0	36702393	CA	C
6	chr6:36702623:T:C	0	36702623	C	T
6	chr6:36702920:T:C	0	36702920	C	T
6	chr6:36703054:G:A	0	36703054	A	G
6	chr6:36703286:C:T	0	36703286	T	C
6	chr6:36703401:G:A	0	36703401	A	G
6	chr6:36703615:C:T	0	36703615	T	C
6	chr6:36704180:G:A	0	36704180	A	G
6	chr6:36704707:A:G	0	36704707	G	A
6	chr6:36705330:G:A	0	36705330	A	G
6	chr6:36705673:G:A	0	36705673	A	G
6	chr6:36705733:A:G	0	36705733	G	A
6	chr6:36705924:G:A	0	36705924	A	G
6	chr6:36706057:G:A	0	36706057	A	G
6	chr6:36706164:T:C	0	36706164	C	T
6	chr6:36706589:C:T	0	36706589	T	C
6	chr6:36706865:T:TACAG	0	36706865	TACAG	T
6	chr6:36706924:C:T	0	36706924	T	C
6	chr6:36707563:AAG:A	0	36707563	A	AAG
6	chr6:36707943:C:T	0	36707943	T	C
6	chr6:36707983:G:A	0	36707983	A	G
6	chr6:36708959:C:T	0	36708959	T	C
6	chr6:36709399:A:G	0	36709399	G	A
6	chr6:36709537:T:C	0	36709537	C	T
6	chr6:36709611:A:G	0	36709611	G	A
6	chr6:36710205:C:T	0	36710205	T	C
6	chr6:36710240:A:G	0	36710240	G	A
6	chr6:36710374:C:G	0	36710374	G	C
6	chr6:36710435:C:T	0	36710435	T	C
6	chr6:36711571:G:C	0	36711571	C	G
6	chr6:36711898:A:G	0	36711898	G	A
6	chr6:36712039:A:G	0	36712039	G	A
6	chr6:36712053:A:G	0	36712053	G	A
6	chr6:36712250:C:T	0	36712250	T	C
6	chr6:36712815:T:C	0	36712815	C	T
6	chr6:36713336:C:T	0	36713336	T	C
6	chr6:36713339:T:C	0	36713339	C	T
6	chr6:36715919:T:C	0	36715919	C	T
6	chr6:36715997:A:T	0	36715997	T	A
6	chr6:36716741:T:G	0	36716741	G	T
6	chr6:36717800:G:A	0	36717800	A	G
6	chr6:36717816:G:A	0	36717816	A	G
6	chr6:36718307:T:A	0	36718307	A	T
6	chr6:36718495:C:T	0	36718495	T	C
6	chr6:36718630:C:T	0	36718630	T	C
6	chr6:36718969:G:A	0	36718969	A	G
6	chr6:36719524:A:T	0	36719524	T	A
6	chr6:36719815:A:G	0	36719815	G	A
6	chr6:36719971:A:G	0	36719971	G	A
6	chr6:36720032:A:G	0	36720032	G	A
6	chr6:36721421:T:A	0	36721421	A	T
6	chr6:36721853:C:T	0	36721853	T	C
6	chr6:36722930:T:C	0	36722930	C	T
6	chr6:36723611:G:A	0	36723611	A	G
6	chr6:36723782:T:C	0	36723782	C	T
6	chr6:36725239:G:A	0	36725239	A	G
6	chr6:36725988:G:A	0	36725988	A	G
6	chr6:36727446:A:G	0	36727446	G	A
6	chr6:36727742:T:C	0	36727742	C	T
6	chr6:36728553:G:A	0	36728553	A	G
6	chr6:36728967:A:G	0	36728967	G	A
6	chr6:36729127:G:A	0	36729127	A	G
6	chr6:36729424:G:A	0	36729424	A	G
6	chr6:36729730:A:G	0	36729730	G	A
6	chr6:36729905:C:T	0	36729905	T	C
6	chr6:36730383:G:A	0	36730383	A	G
6	chr6:36730517:G:A	0	36730517	A	G
6	chr6:36731570:G:A	0	36731570	A	G
6	chr6:36731824:A:G	0	36731824	G	A
6	chr6:36732629:T:C	0	36732629	C	T
6	chr6:36732691:C:T	0	36732691	T	C
6	chr6:36733056:T:C	0	36733056	C	T
6	chr6:36733122:T:G	0	36733122	G	T
6	chr6:36733160:T:C	0	36733160	C	T
6	chr6:36733631:T:C	0	36733631	C	T
6	chr6:36733650:G:A	0	36733650	A	G
6	chr6:36733689:G:A	0	36733689	A	G
6	chr6:36734126:A:G	0	36734126	G	A
6	chr6:36734180:G:A	0	36734180	A	G
6	chr6:36734239:T:C	0	36734239	C	T
6	chr6:36734507:A:G	0	36734507	G	A
6	chr6:36734602:G:A	0	36734602	A	G
6	chr6:36735066:G:A	0	36735066	A	G
6	chr6:36735318:A:C	0	36735318	C	A
6	chr6:36736006:C:A	0	36736006	A	C
6	chr6:36736441:A:G	0	36736441	G	A
6	chr6:36736643:T:C	0	36736643	C	T
6	chr6:36736995:T:C	0	36736995	C	T
6	chr6:36737030:C:T	0	36737030	T	C
6	chr6:36737138:T:C	0	36737138	C	T
6	chr6:36737865:C:T	0	36737865	T	C
6	chr6:36737997:C:T	0	36737997	T	C
6	chr6:36738380:T:C	0	36738380	C	T
6	chr6:36739036:CTG:C	0	36739036	C	CTG
6	chr6:36739724:A:G	0	36739724	G	A
6	chr6:36740419:T:C	0	36740419	C	T
6	chr6:36740779:C:G	0	36740779	G	C
6	chr6:36741093:T:A	0	36741093	A	T
6	chr6:36741140:A:T	0	36741140	T	A
6	chr6:36742119:G:A	0	36742119	A	G
6	chr6:36742492:A:G	0	36742492	G	A
6	chr6:36742839:C:G	0	36742839	G	C
6	chr6:36742954:C:T	0	36742954	T	C
6	chr6:36742982:T:C	0	36742982	C	T
6	chr6:36743273:A:G	0	36743273	G	A
6	chr6:36743629:G:A	0	36743629	A	G
6	chr6:36743812:C:A	0	36743812	A	C
6	chr6:36744891:CA:C	0	36744891	C	CA
6	chr6:36745185:C:T	0	36745185	T	C
6	chr6:36745887:A:G	0	36745887	G	A
6	chr6:36746117:TCAGCCA:T	0	36746117	T	TCAGCCA
6	chr6:36746362:A:G	0	36746362	G	A
6	chr6:36746714:G:A	0	36746714	A	G
6	chr6:36746917:C:T	0	36746917	T	C
6	chr6:36747276:G:A	0	36747276	A	G
6	chr6:36747384:T:A	0	36747384	A	T
6	chr6:36747863:A:G	0	36747863	G	A
6	chr6:36748056:A:T	0	36748056	T	A
6	chr6:36748144:C:T	0	36748144	T	C
6	chr6:36748452:C:A	0	36748452	A	C
6	chr6:36749352:A:G	0	36749352	G	A
6	chr6:36749482:G:A	0	36749482	A	G
6	chr6:36749803:A:G	0	36749803	G	A
6	chr6:36750197:G:A	0	36750197	A	G
6	chr6:36750277:G:A	0	36750277	A	G
6	chr6:36750407:A:T	0	36750407	T	A
6	chr6:36750532:G:A	0	36750532	A	G
6	chr6:36750553:C:T	0	36750553	T	C
6	chr6:36750668:C:T	0	36750668	T	C
6	chr6:36751302:C:T	0	36751302	T	C
6	chr6:36751872:A:G	0	36751872	G	A
6	chr6:36751933:G:A	0	36751933	A	G
6	chr6:36751951:G:A	0	36751951	A	G
6	chr6:36752132:C:T	0	36752132	T	C
6	chr6:36752289:T:C	0	36752289	C	T
6	chr6:36752313:G:A	0	36752313	A	G
6	chr6:36752327:G:A	0	36752327	A	G
6	chr6:36752465:C:T	0	36752465	T	C
6	chr6:36752698:C:G	0	36752698	G	C
6	chr6:36752981:G:A	0	36752981	A	G
6	chr6:36753145:G:C	0	36753145	C	G
6	chr6:36753911:G:C	0	36753911	C	G
6	chr6:36754089:A:AGTGG	0	36754089	AGTGG	A
6	chr6:36754370:T:C	0	36754370	C	T
6	chr6:36754499:A:G	0	36754499	G	A
6	chr6:36754790:G:C	0	36754790	C	G
6	chr6:36755065:T:C	0	36755065	C	T
6	chr6:36755112:T:C	0	36755112	C	T
6	chr6:36755174:T:C	0	36755174	C	T
6	chr6:36755383:G:A	0	36755383	A	G
6	chr6:36755665:G:T	0	36755665	T	G
6	chr6:36755795:G:C	0	36755795	C	G
6	chr6:36755927:A:G	0	36755927	G	A
6	chr6:36757949:T:C	0	36757949	C	T
6	chr6:36758077:C:T	0	36758077	T	C
6	chr6:36758339:T:TG	0	36758339	TG	T
6	chr6:36758526:G:T	0	36758526	T	G
6	chr6:36759074:T:G	0	36759074	G	T
6	chr6:36759076:A:G	0	36759076	G	A
6	chr6:36759221:G:A	0	36759221	A	G
6	chr6:36759304:C:T	0	36759304	T	C
6	chr6:36759398:C:T	0	36759398	T	C
6	chr6:36759435:T:C	0	36759435	C	T
6	chr6:36759481:C:A	0	36759481	A	C
6	chr6:36759572:T:G	0	36759572	G	T
6	chr6:36759726:T:C	0	36759726	C	T
6	chr6:36759930:G:A	0	36759930	A	G
6	chr6:36760382:A:G	0	36760382	G	A
6	chr6:36760934:T:C	0	36760934	C	T
6	chr6:36761184:T:C	0	36761184	C	T
6	chr6:36761291:C:T	0	36761291	T	C
6	chr6:36761447:GT:G	0	36761447	G	GT
6	chr6:36761873:A:G	0	36761873	G	A
6	chr6:36762144:T:A	0	36762144	A	T
6	chr6:36762352:A:G	0	36762352	G	A
6	chr6:36762389:C:A	0	36762389	A	C
6	chr6:36762563:C:T	0	36762563	T	C
6	chr6:36762641:A:G	0	36762641	G	A
6	chr6:36763020:A:G	0	36763020	G	A
6	chr6:36763336:C:T	0	36763336	T	C
6	chr6:36763439:T:C	0	36763439	C	T
6	chr6:36763949:T:C	0	36763949	C	T
6	chr6:36764654:T:G	0	36764654	G	T
6	chr6:36764765:G:C	0	36764765	C	G
6	chr6:36764974:CT:C	0	36764974	C	CT
6	chr6:36765293:A:G	0	36765293	G	A
6	chr6:36765355:G:A	0	36765355	A	G
6	chr6:36765697:T:C	0	36765697	C	T
6	chr6:36766439:C:T	0	36766439	T	C
6	chr6:36766927:C:T	0	36766927	T	C
6	chr6:36767288:G:A	0	36767288	A	G
6	chr6:36767289:T:C	0	36767289	C	T
6	chr6:36767465:G:A	0	36767465	A	G
6	chr6:36767688:A:G	0	36767688	G	A
6	chr6:36768991:G:A	0	36768991	A	G
6	chr6:36769699:C:T	0	36769699	T	C
6	chr6:36769722:G:A	0	36769722	A	G
6	chr6:36769775:T:C	0	36769775	C	T
6	chr6:36769802:A:G	0	36769802	G	A
6	chr6:36769815:C:T	0	36769815	T	C
6	chr6:36770271:G:A	0	36770271	A	G
6	chr6:36770356:G:A	0	36770356	A	G
6	chr6:36770362:T:C	0	36770362	C	T
6	chr6:36771009:C:T	0	36771009	T	C
6	chr6:36772265:C:T	0	36772265	T	C
6	chr6:36772590:C:T	0	36772590	T	C
6	chr6:36773007:T:G	0	36773007	G	T
6	chr6:36773276:C:G	0	36773276	G	C
6	chr6:36773489:G:A	0	36773489	A	G
6	chr6:36774756:C:CAG	0	36774756	CAG	C
6	chr6:36775357:C:T	0	36775357	T	C
6	chr6:36775402:C:T	0	36775402	T	C
6	chr6:36775544:T:C	0	36775544	C	T
6	chr6:36777001:C:T	0	36777001	T	C
6	chr6:36777142:A:C	0	36777142	C	A
6	chr6:36777169:AG:A	0	36777169	A	AG
6	chr6:36777294:G:A	0	36777294	A	G
6	chr6:36777650:G:A	0	36777650	A	G
6	chr6:36778804:C:T	0	36778804	T	C
6	chr6:36779629:C:T	0	36779629	T	C
6	chr6:36779717:C:T	0	36779717	T	C
6	chr6:36780112:C:T	0	36780112	T	C
6	chr6:36780263:C:T	0	36780263	T	C
6	chr6:36780470:T:A	0	36780470	A	T
6	chr6:36781295:C:T	0	36781295	T	C
6	chr6:36781402:CTT:C	0	36781402	C	CTT
6	chr6:36782706:AT:A	0	36782706	A	AT
6	chr6:36783240:A:G	0	36783240	G	A
6	chr6:36783468:G:A	0	36783468	A	G
6	chr6:36784864:A:C	0	36784864	C	A
6	chr6:36785363:T:A	0	36785363	A	T
6	chr6:36786242:C:G	0	36786242	G	C
6	chr6:36786832:C:A	0	36786832	A	C
6	chr6:36786885:T:C	0	36786885	C	T
6	chr6:36787443:A:G	0	36787443	G	A
6	chr6:36787625:T:G	0	36787625	G	T
6	chr6:36787891:G:A	0	36787891	A	G
6	chr6:36790403:T:A	0	36790403	A	T
6	chr6:36790443:T:C	0	36790443	C	T
6	chr6:36790777:T:C	0	36790777	C	T
6	chr6:36790845:A:C	0	36790845	C	A
6	chr6:36791372:T:C	0	36791372	C	T
6	chr6:36791567:T:C	0	36791567	C	T
6	chr6:36791964:G:A	0	36791964	A	G
6	chr6:36792924:C:A	0	36792924	A	C
6	chr6:36793001:G:A	0	36793001	A	G
6	chr6:36794406:G:A	0	36794406	A	G
6	chr6:36798973:A:G	0	36798973	G	A
6	chr6:36803347:G:A	0	36803347	A	G
6	chr6:36803794:A:G	0	36803794	G	A
6	chr6:36804224:A:G	0	36804224	G	A
6	chr6:36804767:A:G	0	36804767	G	A
6	chr6:36807254:A:G	0	36807254	G	A
6	chr6:36807349:C:T	0	36807349	T	C
6	chr6:36807466:G:A	0	36807466	A	G
6	chr6:36808753:C:T	0	36808753	T	C
6	chr6:36808855:C:T	0	36808855	T	C
6	chr6:36808901:G:A	0	36808901	A	G
6	chr6:36808967:T:A	0	36808967	A	T
6	chr6:36809121:C:T	0	36809121	T	C
6	chr6:36810072:G:A	0	36810072	A	G
6	chr6:36811761:T:C	0	36811761	C	T
6	chr6:36811874:T:C	0	36811874	C	T
6	chr6:36812053:G:A	0	36812053	A	G
6	chr6:36812222:T:A	0	36812222	A	T
6	chr6:36812366:A:C	0	36812366	C	A
6	chr6:36813859:C:T	0	36813859	T	C
6	chr6:36814804:A:C	0	36814804	C	A
6	chr6:36815873:A:G	0	36815873	G	A
6	chr6:36816434:A:G	0	36816434	G	A
6	chr6:36816551:A:C	0	36816551	C	A
6	chr6:36816653:T:C	0	36816653	C	T
6	chr6:36818296:C:T	0	36818296	T	C
6	chr6:36818631:C:T	0	36818631	T	C
6	chr6:36818746:T:C	0	36818746	C	T
6	chr6:36819352:T:C	0	36819352	C	T
6	chr6:36819388:C:T	0	36819388	T	C
6	chr6:36819393:T:C	0	36819393	C	T
6	chr6:36819396:G:A	0	36819396	A	G
6	chr6:36819886:A:G	0	36819886	G	A
6	chr6:36820083:T:C	0	36820083	C	T
6	chr6:36820289:T:C	0	36820289	C	T
6	chr6:36820290:G:A	0	36820290	A	G
6	chr6:36820297:G:T	0	36820297	T	G
6	chr6:36820821:T:C	0	36820821	C	T
6	chr6:36821112:GCATGGAAGGGCTACTAAGCCATGTGGGAAAAGAGCATTC:G	0	36821112	G	GCATGGAAGGGCTACTAAGCCATGTGGGAAAAGAGCATTC
6	chr6:36821273:T:C	0	36821273	C	T
6	chr6:36821334:G:T	0	36821334	T	G
6	chr6:36821427:G:A	0	36821427	A	G
6	chr6:36821750:C:T	0	36821750	T	C
6	chr6:36822807:A:G	0	36822807	G	A
6	chr6:36822854:T:C	0	36822854	C	T
6	chr6:36822913:T:C	0	36822913	C	T
6	chr6:36823579:T:C	0	36823579	C	T
6	chr6:36824059:T:C	0	36824059	C	T
6	chr6:36824281:C:T	0	36824281	T	C
6	chr6:36824424:CCCTT:C	0	36824424	C	CCCTT
6	chr6:36824637:C:T	0	36824637	T	C
6	chr6:36825740:A:C	0	36825740	C	A
6	chr6:36826083:C:A	0	36826083	A	C
6	chr6:36826341:A:T	0	36826341	T	A
6	chr6:36826798:C:T	0	36826798	T	C
6	chr6:36826878:C:T	0	36826878	T	C
6	chr6:36827587:G:T	0	36827587	T	G
6	chr6:36827998:C:T	0	36827998	T	C
6	chr6:36828237:T:C	0	36828237	C	T
6	chr6:36828357:A:G	0	36828357	G	A
6	chr6:36828838:A:G	0	36828838	G	A
6	chr6:36829148:T:G	0	36829148	G	T
6	chr6:36829152:T:C	0	36829152	C	T
6	chr6:36829434:T:A	0	36829434	A	T
6	chr6:36829544:G:A	0	36829544	A	G
6	chr6:36830180:G:A	0	36830180	A	G
6	chr6:36830230:G:A	0	36830230	A	G
6	chr6:36830305:C:T	0	36830305	T	C
6	chr6:36830374:A:G	0	36830374	G	A
6	chr6:36831092:T:C	0	36831092	C	T
6	chr6:36831252:G:T	0	36831252	T	G
6	chr6:36832835:C:A	0	36832835	A	C
6	chr6:36832992:G:C	0	36832992	C	G
6	chr6:36833220:C:G	0	36833220	G	C
6	chr6:36833509:T:C	0	36833509	C	T
6	chr6:36834129:T:C	0	36834129	C	T
6	chr6:36834516:C:T	0	36834516	T	C
6	chr6:36835067:T:A	0	36835067	A	T
6	chr6:36835797:T:C	0	36835797	C	T
6	chr6:36835956:C:T	0	36835956	T	C
6	chr6:36836352:C:T	0	36836352	T	C
6	chr6:36836411:A:G	0	36836411	G	A
6	chr6:36836885:T:C	0	36836885	C	T
6	chr6:36836927:T:C	0	36836927	C	T
6	chr6:36837829:G:C	0	36837829	C	G
6	chr6:36838008:T:C	0	36838008	C	T
6	chr6:36838109:A:C	0	36838109	C	A
6	chr6:36839857:G:A	0	36839857	A	G
6	chr6:36840540:G:A	0	36840540	A	G
6	chr6:36841435:A:T	0	36841435	T	A
6	chr6:36841676:T:C	0	36841676	C	T
6	chr6:36841846:A:G	0	36841846	G	A
6	chr6:36842878:C:T	0	36842878	T	C
6	chr6:36844454:A:G	0	36844454	G	A
6	chr6:36844941:C:T	0	36844941	T	C
6	chr6:36845350:G:T	0	36845350	T	G
6	chr6:36845543:T:G	0	36845543	G	T
6	chr6:36846102:G:A	0	36846102	A	G
6	chr6:36846329:A:G	0	36846329	G	A
6	chr6:36846555:G:C	0	36846555	C	G
6	chr6:36848115:T:C	0	36848115	C	T
6	chr6:36850596:A:G	0	36850596	G	A
6	chr6:36850835:G:A	0	36850835	A	G
6	chr6:36850924:T:C	0	36850924	C	T
6	chr6:36851434:T:C	0	36851434	C	T
6	chr6:36851770:A:G	0	36851770	G	A
6	chr6:36852907:G:A	0	36852907	A	G
6	chr6:36855726:G:GA	0	36855726	GA	G
6	chr6:36856325:G:A	0	36856325	A	G
6	chr6:36857002:T:C	0	36857002	C	T
6	chr6:36857161:C:T	0	36857161	T	C
6	chr6:36857195:C:A	0	36857195	A	C
6	chr6:36857319:G:A	0	36857319	A	G
6	chr6:36857654:A:G	0	36857654	G	A
6	chr6:36857797:A:C	0	36857797	C	A
6	chr6:36857930:G:A	0	36857930	A	G
6	chr6:36858853:TAG:T	0	36858853	T	TAG
6	chr6:36859164:C:T	0	36859164	T	C
6	chr6:36859978:G:A	0	36859978	A	G
6	chr6:36860017:T:C	0	36860017	C	T
6	chr6:36860363:G:A	0	36860363	A	G
6	chr6:36861180:T:C	0	36861180	C	T
6	chr6:36861462:C:G	0	36861462	G	C
6	chr6:36861774:G:A	0	36861774	A	G
6	chr6:36861985:T:C	0	36861985	C	T
6	chr6:36861987:T:C	0	36861987	C	T
6	chr6:36862584:G:A	0	36862584	A	G
6	chr6:36862779:G:A	0	36862779	A	G
6	chr6:36863793:A:G	0	36863793	G	A
6	chr6:36864252:A:G	0	36864252	G	A
6	chr6:36864327:T:C	0	36864327	C	T
6	chr6:36864710:A:G	0	36864710	G	A
6	chr6:36865341:C:G	0	36865341	G	C
6	chr6:36865799:C:T	0	36865799	T	C
6	chr6:36868104:C:T	0	36868104	T	C
6	chr6:36869067:T:C	0	36869067	C	T
6	chr6:36869665:A:G	0	36869665	G	A
6	chr6:36871102:C:T	0	36871102	T	C
6	chr6:36871278:C:T	0	36871278	T	C
6	chr6:36871535:T:C	0	36871535	C	T
6	chr6:36872075:G:T	0	36872075	T	G
6	chr6:36872991:G:A	0	36872991	A	G
6	chr6:36873021:G:A	0	36873021	A	G
6	chr6:36873334:A:G	0	36873334	G	A
6	chr6:36873913:A:T	0	36873913	T	A
6	chr6:36873980:T:G	0	36873980	G	T
6	chr6:36874407:C:T	0	36874407	T	C
6	chr6:36874416:C:T	0	36874416	T	C
6	chr6:36874544:G:A	0	36874544	A	G
6	chr6:36874651:C:G	0	36874651	G	C
6	chr6:36875630:TA:T	0	36875630	T	TA
6	chr6:36875847:C:T	0	36875847	T	C
6	chr6:36876001:C:T	0	36876001	T	C
6	chr6:36876419:G:A	0	36876419	A	G
6	chr6:36876530:A:C	0	36876530	C	A
6	chr6:36876671:C:A	0	36876671	A	C
6	chr6:36876745:G:A	0	36876745	A	G
6	chr6:36876970:G:T	0	36876970	T	G
6	chr6:36878635:G:A	0	36878635	A	G
6	chr6:36878677:AAACTT:A	0	36878677	A	AAACTT
6	chr6:36879004:T:A	0	36879004	A	T
6	chr6:36879212:T:C	0	36879212	C	T
6	chr6:36880273:C:T	0	36880273	T	C
6	chr6:36880415:CCTGT:C	0	36880415	C	CCTGT
6	chr6:36880509:GA:G	0	36880509	G	GA
6	chr6:36881119:T:C	0	36881119	C	T
6	chr6:36882068:T:G	0	36882068	G	T
6	chr6:36882705:G:A	0	36882705	A	G
6	chr6:36882887:G:A	0	36882887	A	G
6	chr6:36883062:T:A	0	36883062	A	T
6	chr6:36884054:G:A	0	36884054	A	G
6	chr6:36884744:G:A	0	36884744	A	G
6	chr6:36885261:T:A	0	36885261	A	T
6	chr6:36885649:A:G	0	36885649	G	A
6	chr6:36885767:A:G	0	36885767	G	A
6	chr6:36887606:G:C	0	36887606	C	G
6	chr6:36887947:A:G	0	36887947	G	A
6	chr6:36888505:G:A	0	36888505	A	G
6	chr6:36888655:G:A	0	36888655	A	G
6	chr6:36888862:A:G	0	36888862	G	A
6	chr6:36888963:C:T	0	36888963	T	C
6	chr6:36889510:A:C	0	36889510	C	A
6	chr6:36889820:G:A	0	36889820	A	G
6	chr6:36890170:A:G	0	36890170	G	A
6	chr6:36890217:G:A	0	36890217	A	G
6	chr6:36890989:ACTTTTT:A	0	36890989	A	ACTTTTT
6	chr6:36892316:C:T	0	36892316	T	C
6	chr6:36892341:T:A	0	36892341	A	T
6	chr6:36892473:C:G	0	36892473	G	C
6	chr6:36892658:A:G	0	36892658	G	A
6	chr6:36892974:G:A	0	36892974	A	G
6	chr6:36893044:C:T	0	36893044	T	C
6	chr6:36893190:T:C	0	36893190	C	T
6	chr6:36894799:C:T	0	36894799	T	C
6	chr6:36895304:A:G	0	36895304	G	A
6	chr6:36895627:C:T	0	36895627	T	C
6	chr6:36897302:C:T	0	36897302	T	C
6	chr6:36897401:C:T	0	36897401	T	C
6	chr6:36898281:TTC:T	0	36898281	T	TTC
6	chr6:36898381:G:A	0	36898381	A	G
6	chr6:36898632:C:T	0	36898632	T	C
6	chr6:36898776:T:A	0	36898776	A	T
6	chr6:36898906:T:C	0	36898906	C	T
6	chr6:36899910:G:A	0	36899910	A	G
6	chr6:36900079:T:G	0	36900079	G	T
6	chr6:36900700:C:T	0	36900700	T	C
6	chr6:36901757:G:A	0	36901757	A	G
6	chr6:36902597:G:A	0	36902597	A	G
6	chr6:36902837:A:G	0	36902837	G	A
6	chr6:36902975:A:T	0	36902975	T	A
6	chr6:36903068:GT:G	0	36903068	G	GT
6	chr6:36903407:A:C	0	36903407	C	A
6	chr6:36903956:C:A	0	36903956	A	C
6	chr6:36904294:T:C	0	36904294	C	T
6	chr6:36904534:C:T	0	36904534	T	C
6	chr6:36904658:AT:A	0	36904658	A	AT
6	chr6:36905568:C:T	0	36905568	T	C
6	chr6:36906610:A:G	0	36906610	G	A
6	chr6:36908052:A:G	0	36908052	G	A
6	chr6:36908460:ATACT:A	0	36908460	A	ATACT
6	chr6:36908566:A:G	0	36908566	G	A
6	chr6:36908783:T:C	0	36908783	C	T
6	chr6:36910258:T:G	0	36910258	G	T
6	chr6:36911688:G:A	0	36911688	A	G
6	chr6:36912695:A:G	0	36912695	G	A
6	chr6:36913759:A:G	0	36913759	G	A
6	chr6:36914018:A:G	0	36914018	G	A
6	chr6:36914215:T:C	0	36914215	C	T
6	chr6:36914577:A:G	0	36914577	G	A
6	chr6:36915170:G:A	0	36915170	A	G
6	chr6:36915764:A:G	0	36915764	G	A
6	chr6:36915983:A:G	0	36915983	G	A
6	chr6:36916210:C:T	0	36916210	T	C
6	chr6:36916266:A:G	0	36916266	G	A
6	chr6:36916345:A:G	0	36916345	G	A
6	chr6:36916598:GA:G	0	36916598	G	GA
6	chr6:36916905:C:T	0	36916905	T	C
6	chr6:36917136:T:C	0	36917136	C	T
6	chr6:36917712:T:TGCCTCAGA	0	36917712	TGCCTCAGA	T
6	chr6:36918864:T:G	0	36918864	G	T
6	chr6:36919532:G:A	0	36919532	A	G
6	chr6:36919700:C:T	0	36919700	T	C
6	chr6:36919937:A:G	0	36919937	G	A
6	chr6:36920383:T:A	0	36920383	A	T
6	chr6:36921736:C:T	0	36921736	T	C
6	chr6:36923107:A:G	0	36923107	G	A
6	chr6:36923868:T:C	0	36923868	C	T
6	chr6:36925063:A:AT	0	36925063	AT	A
6	chr6:36925252:G:A	0	36925252	A	G
6	chr6:36926099:G:T	0	36926099	T	G
6	chr6:36926665:G:A	0	36926665	A	G
6	chr6:36926909:G:A	0	36926909	A	G
6	chr6:36928059:C:T	0	36928059	T	C
6	chr6:36928661:T:G	0	36928661	G	T
6	chr6:36929119:A:G	0	36929119	G	A
6	chr6:36929549:T:G	0	36929549	G	T
6	chr6:36929851:G:A	0	36929851	A	G
6	chr6:36929854:G:A	0	36929854	A	G
6	chr6:36931071:C:T	0	36931071	T	C
6	chr6:36931829:C:T	0	36931829	T	C
6	chr6:36931904:A:G	0	36931904	G	A
6	chr6:36931958:G:A	0	36931958	A	G
6	chr6:36932327:G:A	0	36932327	A	G
6	chr6:36932724:C:T	0	36932724	T	C
6	chr6:36933563:C:T	0	36933563	T	C
6	chr6:36933912:A:G	0	36933912	G	A
6	chr6:36934095:A:G	0	36934095	G	A
6	chr6:36934532:T:C	0	36934532	C	T
6	chr6:36934615:C:T	0	36934615	T	C
6	chr6:36934860:A:G	0	36934860	G	A
6	chr6:36934863:C:T	0	36934863	T	C
6	chr6:36934918:G:A	0	36934918	A	G
6	chr6:36935451:G:T	0	36935451	T	G
6	chr6:36935793:AT:A	0	36935793	A	AT
6	chr6:36936024:A:C	0	36936024	C	A
6	chr6:36936601:T:G	0	36936601	G	T
6	chr6:36936918:C:T	0	36936918	T	C
6	chr6:36937605:A:G	0	36937605	G	A
6	chr6:36937851:G:A	0	36937851	A	G
6	chr6:36938065:C:T	0	36938065	T	C
6	chr6:36939209:T:G	0	36939209	G	T
6	chr6:36939818:G:A	0	36939818	A	G
6	chr6:36939918:C:T	0	36939918	T	C
6	chr6:36939963:A:C	0	36939963	C	A
6	chr6:36940281:C:T	0	36940281	T	C
6	chr6:36940382:C:T	0	36940382	T	C
6	chr6:36940606:G:A	0	36940606	A	G
6	chr6:36940640:G:A	0	36940640	A	G
6	chr6:36940920:G:A	0	36940920	A	G
6	chr6:36941074:G:A	0	36941074	A	G
6	chr6:36941167:C:G	0	36941167	G	C
6	chr6:36941178:G:A	0	36941178	A	G
6	chr6:36941199:C:T	0	36941199	T	C
6	chr6:36941330:T:G	0	36941330	G	T
6	chr6:36941389:T:C	0	36941389	C	T
6	chr6:36941437:T:C	0	36941437	C	T
6	chr6:36941510:C:T	0	36941510	T	C
6	chr6:36941614:G:A	0	36941614	A	G
6	chr6:36941954:G:A	0	36941954	A	G
6	chr6:36942654:T:A	0	36942654	A	T
6	chr6:36943003:C:T	0	36943003	T	C
6	chr6:36943686:G:A	0	36943686	A	G
6	chr6:36943735:A:G	0	36943735	G	A
6	chr6:36943746:A:G	0	36943746	G	A
6	chr6:36944329:A:G	0	36944329	G	A
6	chr6:36944480:C:T	0	36944480	T	C
6	chr6:36944623:T:G	0	36944623	G	T
6	chr6:36944727:A:G	0	36944727	G	A
6	chr6:36945297:T:C	0	36945297	C	T
6	chr6:36945541:A:G	0	36945541	G	A
6	chr6:36945568:C:T	0	36945568	T	C
6	chr6:36945818:T:C	0	36945818	C	T
6	chr6:36946042:T:C	0	36946042	C	T
6	chr6:36946319:G:A	0	36946319	A	G
6	chr6:36946397:T:C	0	36946397	C	T
6	chr6:36946488:T:C	0	36946488	C	T
6	chr6:36946549:T:C	0	36946549	C	T
6	chr6:36946729:A:G	0	36946729	G	A
6	chr6:36946856:G:A	0	36946856	A	G
6	chr6:36946994:A:G	0	36946994	G	A
6	chr6:36947110:C:T	0	36947110	T	C
6	chr6:36947318:C:T	0	36947318	T	C
6	chr6:36947374:C:G	0	36947374	G	C
6	chr6:36947886:T:C	0	36947886	C	T
6	chr6:36948130:T:C	0	36948130	C	T
6	chr6:36948178:G:A	0	36948178	A	G
6	chr6:36948243:T:C	0	36948243	C	T
6	chr6:36948323:G:A	0	36948323	A	G
6	chr6:36948501:G:A	0	36948501	A	G
6	chr6:36949078:A:G	0	36949078	G	A
6	chr6:36949318:C:T	0	36949318	T	C
6	chr6:36950069:T:C	0	36950069	C	T
6	chr6:36950571:T:G	0	36950571	G	T
6	chr6:36950607:G:A	0	36950607	A	G
6	chr6:36951091:T:C	0	36951091	C	T
6	chr6:36951372:T:C	0	36951372	C	T
6	chr6:36952273:C:T	0	36952273	T	C
6	chr6:36952853:A:G	0	36952853	G	A
6	chr6:36953479:T:C	0	36953479	C	T
6	chr6:36954250:A:G	0	36954250	G	A
6	chr6:36954609:G:A	0	36954609	A	G
6	chr6:36954908:A:C	0	36954908	C	A
6	chr6:36955104:G:A	0	36955104	A	G
6	chr6:36955339:C:T	0	36955339	T	C
6	chr6:36956326:A:G	0	36956326	G	A
6	chr6:36956740:T:C	0	36956740	C	T
6	chr6:36956862:G:T	0	36956862	T	G
6	chr6:36957144:C:T	0	36957144	T	C
6	chr6:36957422:C:T	0	36957422	T	C
6	chr6:36957526:C:T	0	36957526	T	C
6	chr6:36957622:CA:C	0	36957622	C	CA
6	chr6:36957998:G:A	0	36957998	A	G
6	chr6:36958142:T:C	0	36958142	C	T
6	chr6:36958375:C:T	0	36958375	T	C
6	chr6:36958599:G:A	0	36958599	A	G
6	chr6:36958636:A:T	0	36958636	T	A
6	chr6:36958746:A:G	0	36958746	G	A
6	chr6:36959832:C:T	0	36959832	T	C
6	chr6:36959987:C:A	0	36959987	A	C
6	chr6:36961785:A:G	0	36961785	G	A
6	chr6:36962253:T:C	0	36962253	C	T
6	chr6:36962911:G:A	0	36962911	A	G
6	chr6:36963386:A:G	0	36963386	G	A
6	chr6:36963715:G:A	0	36963715	A	G
6	chr6:36963773:A:G	0	36963773	G	A
6	chr6:36964551:A:G	0	36964551	G	A
6	chr6:36965394:C:T	0	36965394	T	C
6	chr6:36965428:TTC:T	0	36965428	T	TTC
6	chr6:36965493:C:T	0	36965493	T	C
6	chr6:36966181:T:C	0	36966181	C	T
6	chr6:36966468:C:A	0	36966468	A	C
6	chr6:36966809:T:A	0	36966809	A	T
6	chr6:36966832:A:C	0	36966832	C	A
6	chr6:36966918:A:T	0	36966918	T	A
6	chr6:36968707:C:T	0	36968707	T	C
6	chr6:36968830:T:C	0	36968830	C	T
6	chr6:36968921:T:C	0	36968921	C	T
6	chr6:36968995:A:G	0	36968995	G	A
6	chr6:36969864:C:T	0	36969864	T	C
6	chr6:36969906:C:G	0	36969906	G	C
6	chr6:36970022:G:A	0	36970022	A	G
6	chr6:36971437:C:T	0	36971437	T	C
6	chr6:36971752:C:G	0	36971752	G	C
6	chr6:36972361:C:T	0	36972361	T	C
6	chr6:36972497:G:A	0	36972497	A	G
6	chr6:36972567:G:C	0	36972567	C	G
6	chr6:36973029:T:C	0	36973029	C	T
6	chr6:36974040:C:T	0	36974040	T	C
6	chr6:36974456:T:C	0	36974456	C	T
6	chr6:36974489:T:A	0	36974489	A	T
6	chr6:36974641:G:A	0	36974641	A	G
6	chr6:36974705:A:G	0	36974705	G	A
6	chr6:36974707:A:G	0	36974707	G	A
6	chr6:36974970:C:T	0	36974970	T	C
6	chr6:36975152:A:G	0	36975152	G	A
6	chr6:36975203:T:C	0	36975203	C	T
6	chr6:36975737:G:C	0	36975737	C	G
6	chr6:36975755:G:A	0	36975755	A	G
6	chr6:36975797:A:G	0	36975797	G	A
6	chr6:36975799:C:T	0	36975799	T	C
6	chr6:36975829:A:G	0	36975829	G	A
6	chr6:36975915:T:C	0	36975915	C	T
6	chr6:36976011:A:G	0	36976011	G	A
6	chr6:36976135:G:A	0	36976135	A	G
6	chr6:36976147:G:C	0	36976147	C	G
6	chr6:36976703:T:C	0	36976703	C	T
6	chr6:36976719:A:G	0	36976719	G	A
6	chr6:36976778:C:T	0	36976778	T	C
6	chr6:36977126:T:C	0	36977126	C	T
6	chr6:36977360:C:T	0	36977360	T	C
6	chr6:36977617:G:A	0	36977617	A	G
6	chr6:36977761:T:C	0	36977761	C	T
6	chr6:36977970:A:G	0	36977970	G	A
6	chr6:36978005:C:T	0	36978005	T	C
6	chr6:36979172:C:T	0	36979172	T	C
6	chr6:36979192:A:T	0	36979192	T	A
6	chr6:36979194:A:T	0	36979194	T	A
6	chr6:36979530:T:C	0	36979530	C	T
6	chr6:36979610:T:C	0	36979610	C	T
6	chr6:36980259:A:T	0	36980259	T	A
6	chr6:36980439:T:C	0	36980439	C	T
6	chr6:36980470:C:T	0	36980470	T	C
6	chr6:36980532:G:C	0	36980532	C	G
6	chr6:36980752:A:G	0	36980752	G	A
6	chr6:36981751:C:T	0	36981751	T	C
6	chr6:36982231:CT:C	0	36982231	C	CT
6	chr6:36982636:G:A	0	36982636	A	G
6	chr6:36983003:G:A	0	36983003	A	G
6	chr6:36983285:G:A	0	36983285	A	G
6	chr6:36983434:T:G	0	36983434	G	T
6	chr6:36983931:A:T	0	36983931	T	A
6	chr6:36984056:A:G	0	36984056	G	A
6	chr6:36984450:G:A	0	36984450	A	G
6	chr6:36984566:A:G	0	36984566	G	A
6	chr6:36985615:G:A	0	36985615	A	G
6	chr6:36986143:AG:A	0	36986143	A	AG
6	chr6:36987173:C:T	0	36987173	T	C
6	chr6:36987288:G:A	0	36987288	A	G
6	chr6:36987748:C:T	0	36987748	T	C
6	chr6:36987890:G:A	0	36987890	A	G
6	chr6:36988112:C:A	0	36988112	A	C
6	chr6:36989127:G:A	0	36989127	A	G
6	chr6:36989140:A:G	0	36989140	G	A
6	chr6:36989568:C:A	0	36989568	A	C
6	chr6:36990402:C:G	0	36990402	G	C
6	chr6:36990957:A:T	0	36990957	T	A
6	chr6:36991121:T:C	0	36991121	C	T
6	chr6:36991217:T:C	0	36991217	C	T
6	chr6:36991433:G:T	0	36991433	T	G
6	chr6:36991555:T:C	0	36991555	C	T
6	chr6:36992647:G:A	0	36992647	A	G
6	chr6:36992917:G:A	0	36992917	A	G
6	chr6:36992962:T:G	0	36992962	G	T
6	chr6:36993728:C:A	0	36993728	A	C
6	chr6:36993879:C:T	0	36993879	T	C
6	chr6:36993928:C:G	0	36993928	G	C
6	chr6:36994782:G:C	0	36994782	C	G
6	chr6:36995364:G:A	0	36995364	A	G
6	chr6:36995596:C:A	0	36995596	A	C
6	chr6:36996011:G:A	0	36996011	A	G
6	chr6:36996646:T:A	0	36996646	A	T
6	chr6:36997198:A:G	0	36997198	G	A
6	chr6:36997323:C:T	0	36997323	T	C
6	chr6:36997506:C:T	0	36997506	T	C
6	chr6:36997573:C:T	0	36997573	T	C
6	chr6:36998349:T:C	0	36998349	C	T
6	chr6:36998586:GCCTGGCACAAGCCTTGCCCAAT:G	0	36998586	G	GCCTGGCACAAGCCTTGCCCAAT
6	chr6:36998926:A:G	0	36998926	G	A
6	chr6:36999322:G:A	0	36999322	A	G
6	chr6:36999642:A:G	0	36999642	G	A
6	chr6:36999688:C:T	0	36999688	T	C
6	chr6:36999841:G:A	0	36999841	A	G
6	chr6:37000124:T:C	0	37000124	C	T
6	chr6:37000511:A:G	0	37000511	G	A
6	chr6:37000638:G:A	0	37000638	A	G
6	chr6:37001625:G:A	0	37001625	A	G
6	chr6:37002046:A:G	0	37002046	G	A
6	chr6:37002212:C:T	0	37002212	T	C
6	chr6:37002397:T:C	0	37002397	C	T
6	chr6:37002437:G:A	0	37002437	A	G
6	chr6:37002495:C:G	0	37002495	G	C
6	chr6:37002602:G:A	0	37002602	A	G
6	chr6:37002795:C:A	0	37002795	A	C
6	chr6:37002878:C:T	0	37002878	T	C
6	chr6:37003582:C:T	0	37003582	T	C
6	chr6:37003790:T:C	0	37003790	C	T
6	chr6:37004226:G:A	0	37004226	A	G
6	chr6:37004576:A:G	0	37004576	G	A
6	chr6:37004657:A:G	0	37004657	G	A
6	chr6:37004991:G:A	0	37004991	A	G
6	chr6:37005056:T:C	0	37005056	C	T
6	chr6:37005222:G:A	0	37005222	A	G
6	chr6:37006436:T:C	0	37006436	C	T
6	chr6:37006831:G:A	0	37006831	A	G
6	chr6:37006892:G:T	0	37006892	T	G
6	chr6:37007017:A:G	0	37007017	G	A
6	chr6:37007096:A:G	0	37007096	G	A
6	chr6:37007181:T:C	0	37007181	C	T
6	chr6:37007188:C:T	0	37007188	T	C
6	chr6:37007257:T:C	0	37007257	C	T
6	chr6:37007413:C:T	0	37007413	T	C
6	chr6:37007455:A:G	0	37007455	G	A
6	chr6:37008690:C:T	0	37008690	T	C
6	chr6:37008861:G:C	0	37008861	C	G
6	chr6:37009125:C:A	0	37009125	A	C
6	chr6:37009170:G:T	0	37009170	T	G
6	chr6:37009727:C:T	0	37009727	T	C
6	chr6:37010687:A:G	0	37010687	G	A
6	chr6:37010969:G:A	0	37010969	A	G
6	chr6:37011058:A:G	0	37011058	G	A
6	chr6:37011103:T:C	0	37011103	C	T
6	chr6:37011308:C:T	0	37011308	T	C
6	chr6:37011807:C:T	0	37011807	T	C
6	chr6:37012864:A:G	0	37012864	G	A
6	chr6:37012912:C:T	0	37012912	T	C
6	chr6:37013461:G:A	0	37013461	A	G
6	chr6:37014533:C:CT	0	37014533	CT	C
6	chr6:37014888:C:G	0	37014888	G	C
6	chr6:37016105:C:T	0	37016105	T	C
6	chr6:37016344:A:T	0	37016344	T	A
6	chr6:37017038:T:C	0	37017038	C	T
6	chr6:37017495:C:T	0	37017495	T	C
6	chr6:37017665:T:C	0	37017665	C	T
6	chr6:37017740:T:C	0	37017740	C	T
6	chr6:37017767:G:GC	0	37017767	GC	G
6	chr6:37019874:A:T	0	37019874	T	A
6	chr6:37020420:T:A	0	37020420	A	T
6	chr6:37020588:C:T	0	37020588	T	C
6	chr6:37021028:A:G	0	37021028	G	A
6	chr6:37021376:G:A	0	37021376	A	G
6	chr6:37021811:T:C	0	37021811	C	T
6	chr6:37022408:T:C	0	37022408	C	T
6	chr6:37022960:T:C	0	37022960	C	T
6	chr6:37024416:T:C	0	37024416	C	T
6	chr6:37024461:G:A	0	37024461	A	G
6	chr6:37025614:C:T	0	37025614	T	C
6	chr6:37026533:TG:T	0	37026533	T	TG
6	chr6:37027446:G:A	0	37027446	A	G
6	chr6:37027759:C:G	0	37027759	G	C
6	chr6:37028997:C:G	0	37028997	G	C
6	chr6:37029618:G:A	0	37029618	A	G
6	chr6:37030761:A:G	0	37030761	G	A
6	chr6:37031432:T:C	0	37031432	C	T
6	chr6:37031705:T:C	0	37031705	C	T
6	chr6:37031735:G:A	0	37031735	A	G
6	chr6:37031803:G:T	0	37031803	T	G
6	chr6:37031906:T:C	0	37031906	C	T
6	chr6:37032843:G:A	0	37032843	A	G
6	chr6:37032869:T:C	0	37032869	C	T
6	chr6:37033177:G:A	0	37033177	A	G
6	chr6:37033435:T:G	0	37033435	G	T
6	chr6:37033436:T:C	0	37033436	C	T
6	chr6:37033451:T:C	0	37033451	C	T
6	chr6:37033491:T:C	0	37033491	C	T
6	chr6:37033557:A:G	0	37033557	G	A
6	chr6:37033816:G:A	0	37033816	A	G
6	chr6:37034097:C:A	0	37034097	A	C
6	chr6:37034236:T:C	0	37034236	C	T
6	chr6:37034406:G:A	0	37034406	A	G
6	chr6:37034455:G:C	0	37034455	C	G
6	chr6:37034495:G:A	0	37034495	A	G
6	chr6:37034889:A:G	0	37034889	G	A
6	chr6:37034946:T:A	0	37034946	A	T
6	chr6:37035055:A:C	0	37035055	C	A
6	chr6:37035391:A:C	0	37035391	C	A
6	chr6:37035407:A:G	0	37035407	G	A
6	chr6:37035431:C:T	0	37035431	T	C
6	chr6:37035583:T:C	0	37035583	C	T
6	chr6:37035626:A:G	0	37035626	G	A
6	chr6:37035780:TC:T	0	37035780	T	TC
6	chr6:37035922:T:G	0	37035922	G	T
6	chr6:37036090:C:A	0	37036090	A	C
6	chr6:37036174:T:C	0	37036174	C	T
6	chr6:37036313:G:A	0	37036313	A	G
6	chr6:37036390:C:T	0	37036390	T	C
6	chr6:37036449:C:T	0	37036449	T	C
6	chr6:37036451:A:G	0	37036451	G	A
6	chr6:37036455:C:T	0	37036455	T	C
6	chr6:37036606:T:C	0	37036606	C	T
6	chr6:37036767:G:A	0	37036767	A	G
6	chr6:37037025:T:C	0	37037025	C	T
6	chr6:37037850:G:A	0	37037850	A	G
6	chr6:37038256:A:G	0	37038256	G	A
6	chr6:37038376:A:ATGCT	0	37038376	ATGCT	A
6	chr6:37038479:G:A	0	37038479	A	G
6	chr6:37038533:T:C	0	37038533	C	T
6	chr6:37039639:G:T	0	37039639	T	G
6	chr6:37039770:T:C	0	37039770	C	T
6	chr6:37039817:G:C	0	37039817	C	G
6	chr6:37039822:T:C	0	37039822	C	T
6	chr6:37040434:T:C	0	37040434	C	T
6	chr6:37040619:C:T	0	37040619	T	C
6	chr6:37040761:T:C	0	37040761	C	T
6	chr6:37040805:T:C	0	37040805	C	T
6	chr6:37040835:C:T	0	37040835	T	C
6	chr6:37041376:T:C	0	37041376	C	T
6	chr6:37041458:G:A	0	37041458	A	G
6	chr6:37042517:C:T	0	37042517	T	C
6	chr6:37042761:AAAG:A	0	37042761	A	AAAG
6	chr6:37043772:T:C	0	37043772	C	T
6	chr6:37044002:G:T	0	37044002	T	G
6	chr6:37044112:G:A	0	37044112	A	G
6	chr6:37045351:G:A	0	37045351	A	G
6	chr6:37046580:C:T	0	37046580	T	C
6	chr6:37047095:T:C	0	37047095	C	T
6	chr6:37047202:G:A	0	37047202	A	G
6	chr6:37048442:C:T	0	37048442	T	C
6	chr6:37049763:A:G	0	37049763	G	A
6	chr6:37050340:G:A	0	37050340	A	G
6	chr6:37051825:A:G	0	37051825	G	A
6	chr6:37051840:G:A	0	37051840	A	G
6	chr6:37052189:C:T	0	37052189	T	C
6	chr6:37053124:G:A	0	37053124	A	G
6	chr6:37053203:G:A	0	37053203	A	G
6	chr6:37053484:T:A	0	37053484	A	T
6	chr6:37054714:A:G	0	37054714	G	A
6	chr6:37054769:G:A	0	37054769	A	G
6	chr6:37055023:A:AACCCTGGCACCTGTGTGCCGCC	0	37055023	AACCCTGGCACCTGTGTGCCGCC	A
6	chr6:37055242:C:G	0	37055242	G	C
6	chr6:37055679:C:A	0	37055679	A	C
6	chr6:37055868:T:C	0	37055868	C	T
6	chr6:37057105:C:T	0	37057105	T	C
6	chr6:37057660:G:C	0	37057660	C	G
6	chr6:37058703:T:C	0	37058703	C	T
6	chr6:37059179:A:AT	0	37059179	AT	A
6	chr6:37059456:C:T	0	37059456	T	C
6	chr6:37059924:A:G	0	37059924	G	A
6	chr6:37060919:C:T	0	37060919	T	C
6	chr6:37061456:G:A	0	37061456	A	G
6	chr6:37062441:C:A	0	37062441	A	C
6	chr6:37062979:T:C	0	37062979	C	T
6	chr6:37063421:T:A	0	37063421	A	T
6	chr6:37064722:T:C	0	37064722	C	T
6	chr6:37067795:T:A	0	37067795	A	T
6	chr6:37070042:T:TA	0	37070042	TA	T
6	chr6:37070257:T:C	0	37070257	C	T
6	chr6:37070656:A:G	0	37070656	G	A
6	chr6:37071788:C:T	0	37071788	T	C
6	chr6:37072527:G:C	0	37072527	C	G
6	chr6:37074702:A:G	0	37074702	G	A
6	chr6:37077773:C:G	0	37077773	G	C
6	chr6:37079688:T:G	0	37079688	G	T
6	chr6:37080463:G:A	0	37080463	A	G
6	chr6:37081051:G:A	0	37081051	A	G
6	chr6:37081992:C:T	0	37081992	T	C
6	chr6:37082582:G:A	0	37082582	A	G
6	chr6:37082995:G:A	0	37082995	A	G
6	chr6:37086068:A:C	0	37086068	C	A
6	chr6:37086318:T:G	0	37086318	G	T
6	chr6:37086900:A:G	0	37086900	G	A
6	chr6:37089204:G:A	0	37089204	A	G
6	chr6:37089239:T:C	0	37089239	C	T
6	chr6:37089475:C:T	0	37089475	T	C
6	chr6:37089902:C:G	0	37089902	G	C
6	chr6:37090351:T:C	0	37090351	C	T
6	chr6:37090524:G:A	0	37090524	A	G
6	chr6:37090636:T:A	0	37090636	A	T
6	chr6:37091386:G:A	0	37091386	A	G
6	chr6:37091965:G:A	0	37091965	A	G
6	chr6:37092513:C:G	0	37092513	G	C
6	chr6:37092631:G:A	0	37092631	A	G
6	chr6:37092987:T:C	0	37092987	C	T
6	chr6:37093033:T:C	0	37093033	C	T
6	chr6:37093382:G:T	0	37093382	T	G
6	chr6:37093406:C:T	0	37093406	T	C
6	chr6:37093998:G:A	0	37093998	A	G
6	chr6:37095453:C:A	0	37095453	A	C
6	chr6:37095561:A:G	0	37095561	G	A
6	chr6:37095960:G:A	0	37095960	A	G
6	chr6:37096270:G:A	0	37096270	A	G
6	chr6:37096474:C:T	0	37096474	T	C
6	chr6:37096711:T:C	0	37096711	C	T
6	chr6:37097937:C:G	0	37097937	G	C
6	chr6:37098630:C:T	0	37098630	T	C
6	chr6:37099157:CT:C	0	37099157	C	CT
6	chr6:37100912:G:A	0	37100912	A	G
6	chr6:37101557:A:G	0	37101557	G	A
6	chr6:37101986:A:AG	0	37101986	AG	A
6	chr6:37102337:G:A	0	37102337	A	G
6	chr6:37103163:C:G	0	37103163	G	C
6	chr6:37103666:G:A	0	37103666	A	G
6	chr6:37104030:G:A	0	37104030	A	G
6	chr6:37104495:G:A	0	37104495	A	G
6	chr6:37106463:G:C	0	37106463	C	G
6	chr6:37107733:T:C	0	37107733	C	T
6	chr6:37109045:T:C	0	37109045	C	T
6	chr6:37110080:C:T	0	37110080	T	C
6	chr6:37111286:G:A	0	37111286	A	G
6	chr6:37112107:A:C	0	37112107	C	A
6	chr6:37112350:A:G	0	37112350	G	A
6	chr6:37112812:C:T	0	37112812	T	C
6	chr6:37112887:A:G	0	37112887	G	A
6	chr6:37113546:C:A	0	37113546	A	C
6	chr6:37114252:G:A	0	37114252	A	G
6	chr6:37114324:TATTAA:T	0	37114324	T	TATTAA
6	chr6:37114479:C:T	0	37114479	T	C
6	chr6:37114609:A:G	0	37114609	G	A
6	chr6:37115033:A:G	0	37115033	G	A
6	chr6:37115271:G:A	0	37115271	A	G
6	chr6:37115416:T:C	0	37115416	C	T
6	chr6:37116283:A:G	0	37116283	G	A
6	chr6:37116685:C:G	0	37116685	G	C
6	chr6:37117633:G:A	0	37117633	A	G
6	chr6:37117754:C:T	0	37117754	T	C
6	chr6:37118240:C:T	0	37118240	T	C
6	chr6:37119573:C:T	0	37119573	T	C
6	chr6:37122691:G:A	0	37122691	A	G
6	chr6:37124582:T:C	0	37124582	C	T
6	chr6:37124841:G:A	0	37124841	A	G
6	chr6:37124919:C:T	0	37124919	T	C
6	chr6:37124948:C:CA	0	37124948	CA	C
6	chr6:37126835:AAAAAAAAC:A	0	37126835	A	AAAAAAAAC
6	chr6:37127661:G:A	0	37127661	A	G
6	chr6:37127744:G:A	0	37127744	A	G
6	chr6:37127832:C:T	0	37127832	T	C
6	chr6:37128171:T:C	0	37128171	C	T
6	chr6:37129598:G:T	0	37129598	T	G
6	chr6:37129707:A:C	0	37129707	C	A
6	chr6:37129980:G:A	0	37129980	A	G
6	chr6:37130408:G:C	0	37130408	C	G
6	chr6:37130530:A:G	0	37130530	G	A
6	chr6:37130603:T:G	0	37130603	G	T
6	chr6:37130674:C:G	0	37130674	G	C
6	chr6:37130742:G:A	0	37130742	A	G
6	chr6:37130925:T:TG	0	37130925	TG	T
6	chr6:37131121:T:G	0	37131121	G	T
6	chr6:37131347:A:G	0	37131347	G	A
6	chr6:37132177:T:C	0	37132177	C	T
6	chr6:37132303:T:C	0	37132303	C	T
6	chr6:37132471:T:C	0	37132471	C	T
6	chr6:37132770:G:A	0	37132770	A	G
6	chr6:37132808:G:A	0	37132808	A	G
6	chr6:37132934:A:G	0	37132934	G	A
6	chr6:37132990:G:A	0	37132990	A	G
6	chr6:37132996:G:A	0	37132996	A	G
6	chr6:37133154:C:T	0	37133154	T	C
6	chr6:37133753:G:C	0	37133753	C	G
6	chr6:37133772:C:A	0	37133772	A	C
6	chr6:37135046:G:A	0	37135046	A	G
6	chr6:37135477:G:A	0	37135477	A	G
6	chr6:37135532:C:T	0	37135532	T	C
6	chr6:37135633:C:T	0	37135633	T	C
6	chr6:37136163:T:C	0	37136163	C	T
6	chr6:37136716:A:G	0	37136716	G	A
6	chr6:37136789:G:C	0	37136789	C	G
6	chr6:37136977:G:A	0	37136977	A	G
6	chr6:37138117:A:G	0	37138117	G	A
6	chr6:37138431:G:A	0	37138431	A	G
6	chr6:37138553:T:C	0	37138553	C	T
6	chr6:37138636:T:C	0	37138636	C	T
6	chr6:37139261:G:A	0	37139261	A	G
6	chr6:37140604:G:T	0	37140604	T	G
6	chr6:37141000:A:C	0	37141000	C	A
6	chr6:37142066:G:A	0	37142066	A	G
6	chr6:37142931:A:G	0	37142931	G	A
6	chr6:37142949:C:T	0	37142949	T	C
6	chr6:37143275:C:T	0	37143275	T	C
6	chr6:37143283:T:C	0	37143283	C	T
6	chr6:37143678:G:A	0	37143678	A	G
6	chr6:37144230:A:G	0	37144230	G	A
6	chr6:37144467:G:A	0	37144467	A	G
6	chr6:37145770:A:G	0	37145770	G	A
6	chr6:37146108:T:C	0	37146108	C	T
6	chr6:37146782:C:T	0	37146782	T	C
6	chr6:37148302:G:T	0	37148302	T	G
6	chr6:37148548:C:T	0	37148548	T	C
6	chr6:37150912:C:T	0	37150912	T	C
6	chr6:37152062:G:T	0	37152062	T	G
6	chr6:37152286:G:A	0	37152286	A	G
6	chr6:37152405:T:C	0	37152405	C	T
6	chr6:37153646:T:C	0	37153646	C	T
6	chr6:37153683:T:G	0	37153683	G	T
6	chr6:37154910:T:C	0	37154910	C	T
6	chr6:37154920:A:C	0	37154920	C	A
6	chr6:37156219:C:T	0	37156219	T	C
6	chr6:37156267:A:T	0	37156267	T	A
6	chr6:37156276:C:T	0	37156276	T	C
6	chr6:37158492:G:A	0	37158492	A	G
6	chr6:37158932:A:G	0	37158932	G	A
6	chr6:37159356:T:C	0	37159356	C	T
6	chr6:37159445:A:G	0	37159445	G	A
6	chr6:37159843:C:T	0	37159843	T	C
6	chr6:37160587:C:T	0	37160587	T	C
6	chr6:37162506:A:G	0	37162506	G	A
6	chr6:37162666:T:A	0	37162666	A	T
6	chr6:37162706:A:G	0	37162706	G	A
6	chr6:37163792:AAAAC:A	0	37163792	A	AAAAC
6	chr6:37164046:G:A	0	37164046	A	G
6	chr6:37164315:A:G	0	37164315	G	A
6	chr6:37166600:A:G	0	37166600	G	A
6	chr6:37170444:C:G	0	37170444	G	C
6	chr6:37171546:T:C	0	37171546	C	T
6	chr6:37174646:C:T	0	37174646	T	C
6	chr6:37175784:T:C	0	37175784	C	T
6	chr6:37175881:A:G	0	37175881	G	A
6	chr6:37175918:A:G	0	37175918	G	A
6	chr6:37176121:GGC:G	0	37176121	G	GGC
6	chr6:37176628:A:G	0	37176628	G	A
6	chr6:37177119:A:G	0	37177119	G	A
6	chr6:37179621:C:T	0	37179621	T	C
6	chr6:37179810:G:A	0	37179810	A	G
6	chr6:37179915:C:T	0	37179915	T	C
6	chr6:37180404:A:C	0	37180404	C	A
6	chr6:37180610:T:C	0	37180610	C	T
6	chr6:37180865:T:A	0	37180865	A	T
6	chr6:37181041:C:A	0	37181041	A	C
6	chr6:37181911:C:T	0	37181911	T	C
6	chr6:37181956:T:C	0	37181956	C	T
6	chr6:37182490:T:C	0	37182490	C	T
6	chr6:37182849:C:G	0	37182849	G	C
6	chr6:37183081:A:G	0	37183081	G	A
6	chr6:37183198:A:G	0	37183198	G	A
6	chr6:37183864:G:A	0	37183864	A	G
6	chr6:37184164:T:C	0	37184164	C	T
6	chr6:37186660:G:A	0	37186660	A	G
6	chr6:37188292:C:T	0	37188292	T	C
6	chr6:37188691:T:C	0	37188691	C	T
6	chr6:37189561:A:G	0	37189561	G	A
6	chr6:37189971:T:C	0	37189971	C	T
6	chr6:37190125:AG:A	0	37190125	A	AG
6	chr6:37190974:G:A	0	37190974	A	G
6	chr6:37191116:T:C	0	37191116	C	T
6	chr6:37191150:G:A	0	37191150	A	G
6	chr6:37191213:A:G	0	37191213	G	A
6	chr6:37192273:G:A	0	37192273	A	G
6	chr6:37192577:C:A	0	37192577	A	C
6	chr6:37193013:A:G	0	37193013	G	A
6	chr6:37193411:C:T	0	37193411	T	C
6	chr6:37193413:C:T	0	37193413	T	C
6	chr6:37193452:A:T	0	37193452	T	A
6	chr6:37193615:T:C	0	37193615	C	T
6	chr6:37194177:T:A	0	37194177	A	T
6	chr6:37194181:T:A	0	37194181	A	T
6	chr6:37194509:C:G	0	37194509	G	C
6	chr6:37194780:G:A	0	37194780	A	G
6	chr6:37194998:G:GA	0	37194998	GA	G
6	chr6:37195368:A:G	0	37195368	G	A
6	chr6:37196106:G:A	0	37196106	A	G
6	chr6:37196657:T:C	0	37196657	C	T
6	chr6:37196693:C:T	0	37196693	T	C
6	chr6:37196706:AGGCT:A	0	37196706	A	AGGCT
6	chr6:37196731:T:C	0	37196731	C	T
6	chr6:37196762:A:G	0	37196762	G	A
6	chr6:37196826:C:A	0	37196826	A	C
6	chr6:37196921:T:C	0	37196921	C	T
6	chr6:37197030:T:C	0	37197030	C	T
6	chr6:37197075:G:T	0	37197075	T	G
6	chr6:37197138:C:A	0	37197138	A	C
6	chr6:37197296:A:G	0	37197296	G	A
6	chr6:37197598:A:C	0	37197598	C	A
6	chr6:37197609:G:A	0	37197609	A	G
6	chr6:37197672:T:C	0	37197672	C	T
6	chr6:37197731:T:A	0	37197731	A	T
6	chr6:37197880:G:A	0	37197880	A	G
6	chr6:37197928:A:G	0	37197928	G	A
6	chr6:37197933:G:A	0	37197933	A	G
6	chr6:37198052:C:T	0	37198052	T	C
6	chr6:37198763:G:T	0	37198763	T	G
6	chr6:37198766:T:G	0	37198766	G	T
6	chr6:37198999:A:T	0	37198999	T	A
6	chr6:37199113:A:G	0	37199113	G	A
6	chr6:37199369:A:T	0	37199369	T	A
6	chr6:37199676:G:A	0	37199676	A	G
6	chr6:37199919:AGGCTGTTCTC:A	0	37199919	A	AGGCTGTTCTC
6	chr6:37200001:T:C	0	37200001	C	T
6	chr6:37200591:G:T	0	37200591	T	G
6	chr6:37200937:T:C	0	37200937	C	T
6	chr6:37201207:G:T	0	37201207	T	G
6	chr6:37201729:A:G	0	37201729	G	A
6	chr6:37201851:G:A	0	37201851	A	G
6	chr6:37202133:C:T	0	37202133	T	C
6	chr6:37202646:G:A	0	37202646	A	G
6	chr6:37202915:C:T	0	37202915	T	C
6	chr6:37203403:G:A	0	37203403	A	G
6	chr6:37203433:T:C	0	37203433	C	T
6	chr6:37203581:G:A	0	37203581	A	G
6	chr6:37203616:G:A	0	37203616	A	G
6	chr6:37203621:A:G	0	37203621	G	A
6	chr6:37203904:GA:G	0	37203904	G	GA
6	chr6:37204258:C:T	0	37204258	T	C
6	chr6:37204626:G:A	0	37204626	A	G
6	chr6:37204647:G:A	0	37204647	A	G
6	chr6:37204752:T:C	0	37204752	C	T
6	chr6:37205158:T:C	0	37205158	C	T
6	chr6:37205309:C:T	0	37205309	T	C
6	chr6:37205567:C:T	0	37205567	T	C
6	chr6:37205699:A:G	0	37205699	G	A
6	chr6:37205729:C:T	0	37205729	T	C
6	chr6:37205889:G:A	0	37205889	A	G
6	chr6:37206017:C:T	0	37206017	T	C
6	chr6:37206092:T:C	0	37206092	C	T
6	chr6:37206113:C:G	0	37206113	G	C
6	chr6:37206252:T:C	0	37206252	C	T
6	chr6:37206835:C:T	0	37206835	T	C
6	chr6:37206863:G:T	0	37206863	T	G
6	chr6:37206969:A:G	0	37206969	G	A
6	chr6:37207580:G:GACTC	0	37207580	GACTC	G
6	chr6:37207591:C:T	0	37207591	T	C
6	chr6:37208516:G:A	0	37208516	A	G
6	chr6:37208627:C:T	0	37208627	T	C
6	chr6:37209202:A:G	0	37209202	G	A
6	chr6:37210007:A:G	0	37210007	G	A
6	chr6:37210324:G:C	0	37210324	C	G
6	chr6:37210392:G:A	0	37210392	A	G
6	chr6:37211010:T:C	0	37211010	C	T
6	chr6:37211089:T:C	0	37211089	C	T
6	chr6:37211121:T:C	0	37211121	C	T
6	chr6:37211251:CTGTT:C	0	37211251	C	CTGTT
6	chr6:37211464:G:A	0	37211464	A	G
6	chr6:37212360:G:C	0	37212360	C	G
6	chr6:37212461:G:A	0	37212461	A	G
6	chr6:37212579:G:A	0	37212579	A	G
6	chr6:37212747:A:G	0	37212747	G	A
6	chr6:37214037:C:T	0	37214037	T	C
6	chr6:37214208:C:A	0	37214208	A	C
6	chr6:37214263:T:C	0	37214263	C	T
6	chr6:37214638:T:C	0	37214638	C	T
6	chr6:37214862:G:C	0	37214862	C	G
6	chr6:37214947:C:A	0	37214947	A	C
6	chr6:37215104:G:A	0	37215104	A	G
6	chr6:37216034:A:T	0	37216034	T	A
6	chr6:37216620:C:A	0	37216620	A	C
6	chr6:37217095:A:C	0	37217095	C	A
6	chr6:37217096:C:T	0	37217096	T	C
6	chr6:37217315:T:G	0	37217315	G	T
6	chr6:37220030:C:T	0	37220030	T	C
6	chr6:37220718:G:A	0	37220718	A	G
6	chr6:37221475:C:T	0	37221475	T	C
6	chr6:37222270:C:T	0	37222270	T	C
6	chr6:37222919:T:C	0	37222919	C	T
6	chr6:37222940:AC:A	0	37222940	A	AC
6	chr6:37223310:C:T	0	37223310	T	C
6	chr6:37223409:T:C	0	37223409	C	T
6	chr6:37224002:T:C	0	37224002	C	T
6	chr6:37226611:C:T	0	37226611	T	C
6	chr6:37227135:G:A	0	37227135	A	G
6	chr6:37227354:C:T	0	37227354	T	C
6	chr6:37228034:C:A	0	37228034	A	C
6	chr6:37228446:G:C	0	37228446	C	G
6	chr6:37230725:A:G	0	37230725	G	A
6	chr6:37231354:G:A	0	37231354	A	G
6	chr6:37232104:G:A	0	37232104	A	G
6	chr6:37232581:AC:A	0	37232581	A	AC
6	chr6:37232623:T:C	0	37232623	C	T
6	chr6:37233950:A:G	0	37233950	G	A
6	chr6:37234456:A:G	0	37234456	G	A
6	chr6:37237426:C:A	0	37237426	A	C
6	chr6:37237851:A:G	0	37237851	G	A
6	chr6:37238576:A:G	0	37238576	G	A
6	chr6:37240245:G:A	0	37240245	A	G
6	chr6:37241480:C:T	0	37241480	T	C
6	chr6:37241509:G:A	0	37241509	A	G
6	chr6:37243421:T:A	0	37243421	A	T
6	chr6:37243539:T:C	0	37243539	C	T
6	chr6:37243864:C:T	0	37243864	T	C
6	chr6:37243941:C:T	0	37243941	T	C
6	chr6:37245009:C:T	0	37245009	T	C
6	chr6:37245015:G:A	0	37245015	A	G
6	chr6:37245861:G:A	0	37245861	A	G
6	chr6:37247174:T:C	0	37247174	C	T
6	chr6:37247556:T:A	0	37247556	A	T
6	chr6:37247731:G:A	0	37247731	A	G
6	chr6:37249483:A:C	0	37249483	C	A
6	chr6:37254320:C:A	0	37254320	A	C
6	chr6:37255425:T:G	0	37255425	G	T
6	chr6:37256455:A:G	0	37256455	G	A
6	chr6:37260605:A:G	0	37260605	G	A
6	chr6:37261165:T:C	0	37261165	C	T
6	chr6:37261509:A:G	0	37261509	G	A
6	chr6:37264381:C:T	0	37264381	T	C
6	chr6:37266484:C:T	0	37266484	T	C
6	chr6:37269405:A:G	0	37269405	G	A
6	chr6:37269768:T:C	0	37269768	C	T
6	chr6:37269774:A:G	0	37269774	G	A
6	chr6:37270325:G:T	0	37270325	T	G
6	chr6:37270447:T:C	0	37270447	C	T
6	chr6:37270535:A:G	0	37270535	G	A
6	chr6:37270683:A:G	0	37270683	G	A
6	chr6:37271525:G:A	0	37271525	A	G
6	chr6:37274008:A:G	0	37274008	G	A
6	chr6:37274113:C:T	0	37274113	T	C
6	chr6:37274977:G:A	0	37274977	A	G
6	chr6:37275092:A:G	0	37275092	G	A
6	chr6:37275165:G:A	0	37275165	A	G
6	chr6:37279724:A:G	0	37279724	G	A
6	chr6:37280962:C:T	0	37280962	T	C
6	chr6:37281839:G:C	0	37281839	C	G
6	chr6:37282137:C:A	0	37282137	A	C
6	chr6:37282336:A:G	0	37282336	G	A
6	chr6:37284434:C:T	0	37284434	T	C
6	chr6:37284953:G:A	0	37284953	A	G
6	chr6:37285485:C:T	0	37285485	T	C
6	chr6:37286204:T:C	0	37286204	C	T
6	chr6:37287214:T:C	0	37287214	C	T
6	chr6:37287595:C:T	0	37287595	T	C
6	chr6:37287724:G:A	0	37287724	A	G
6	chr6:37288981:C:T	0	37288981	T	C
6	chr6:37289073:T:G	0	37289073	G	T
6	chr6:37290011:C:T	0	37290011	T	C
6	chr6:37293220:G:A	0	37293220	A	G
6	chr6:37295564:G:A	0	37295564	A	G
6	chr6:37297178:A:G	0	37297178	G	A
6	chr6:37298159:G:A	0	37298159	A	G
6	chr6:37298367:T:C	0	37298367	C	T
6	chr6:37299924:G:T	0	37299924	T	G
6	chr6:37300036:A:T	0	37300036	T	A
6	chr6:37300601:C:A	0	37300601	A	C
6	chr6:37305771:C:T	0	37305771	T	C
6	chr6:37305802:C:G	0	37305802	G	C
6	chr6:37306335:G:C	0	37306335	C	G
6	chr6:37307434:C:T	0	37307434	T	C
6	chr6:37307546:G:A	0	37307546	A	G
6	chr6:37307638:G:T	0	37307638	T	G
6	chr6:37309142:C:A	0	37309142	A	C
6	chr6:37309847:G:A	0	37309847	A	G
6	chr6:37311157:T:C	0	37311157	C	T
6	chr6:37313068:A:G	0	37313068	G	A
6	chr6:37313559:T:G	0	37313559	G	T
6	chr6:37314147:T:C	0	37314147	C	T
6	chr6:37314423:C:T	0	37314423	T	C
6	chr6:37314765:T:C	0	37314765	C	T
6	chr6:37314880:G:A	0	37314880	A	G
6	chr6:37320160:A:G	0	37320160	G	A
6	chr6:37320260:A:G	0	37320260	G	A
6	chr6:37321596:T:C	0	37321596	C	T
6	chr6:37322005:T:C	0	37322005	C	T
6	chr6:37323065:A:G	0	37323065	G	A
6	chr6:37323713:A:G	0	37323713	G	A
6	chr6:37323740:G:A	0	37323740	A	G
6	chr6:37323914:C:G	0	37323914	G	C
6	chr6:37324031:A:T	0	37324031	T	A
6	chr6:37324189:A:G	0	37324189	G	A
6	chr6:37324592:A:G	0	37324592	G	A
6	chr6:37325010:G:A	0	37325010	A	G
6	chr6:37325698:C:T	0	37325698	T	C
6	chr6:37325798:A:C	0	37325798	C	A
6	chr6:37325957:G:A	0	37325957	A	G
6	chr6:37326737:A:G	0	37326737	G	A
6	chr6:37326743:A:G	0	37326743	G	A
6	chr6:37327099:G:A	0	37327099	A	G
6	chr6:37327854:A:G	0	37327854	G	A
6	chr6:37328040:G:A	0	37328040	A	G
6	chr6:37328097:TGAGGTCAG:T	0	37328097	T	TGAGGTCAG
6	chr6:37328264:C:T	0	37328264	T	C
6	chr6:37328328:A:G	0	37328328	G	A
6	chr6:37328720:T:G	0	37328720	G	T
6	chr6:37328762:C:T	0	37328762	T	C
6	chr6:37329221:T:C	0	37329221	C	T
6	chr6:37329253:G:T	0	37329253	T	G
6	chr6:37329716:A:G	0	37329716	G	A
6	chr6:37330462:C:T	0	37330462	T	C
6	chr6:37330515:C:T	0	37330515	T	C
6	chr6:37330800:GT:G	0	37330800	G	GT
6	chr6:37331337:C:G	0	37331337	G	C
6	chr6:37331660:G:A	0	37331660	A	G
6	chr6:37331872:G:A	0	37331872	A	G
6	chr6:37332180:C:T	0	37332180	T	C
6	chr6:37332373:C:T	0	37332373	T	C
6	chr6:37332413:G:A	0	37332413	A	G
6	chr6:37332508:C:T	0	37332508	T	C
6	chr6:37333441:T:C	0	37333441	C	T
6	chr6:37333810:T:C	0	37333810	C	T
6	chr6:37334529:T:C	0	37334529	C	T
6	chr6:37334656:C:A	0	37334656	A	C
6	chr6:37336235:T:C	0	37336235	C	T
6	chr6:37336402:T:C	0	37336402	C	T
6	chr6:37336610:A:G	0	37336610	G	A
6	chr6:37337415:C:T	0	37337415	T	C
6	chr6:37337542:A:G	0	37337542	G	A
6	chr6:37337846:T:G	0	37337846	G	T
6	chr6:37339212:C:T	0	37339212	T	C
6	chr6:37339454:C:T	0	37339454	T	C
6	chr6:37339483:G:C	0	37339483	C	G
6	chr6:37340418:A:C	0	37340418	C	A
6	chr6:37340818:G:C	0	37340818	C	G
6	chr6:37342173:CAGCCCCA:C	0	37342173	C	CAGCCCCA
6	chr6:37342673:A:G	0	37342673	G	A
6	chr6:37342841:T:C	0	37342841	C	T
6	chr6:37343216:C:T	0	37343216	T	C
6	chr6:37343526:A:G	0	37343526	G	A
6	chr6:37344596:A:G	0	37344596	G	A
6	chr6:37344732:C:T	0	37344732	T	C
6	chr6:37345304:A:G	0	37345304	G	A
6	chr6:37345814:G:A	0	37345814	A	G
6	chr6:37345947:C:G	0	37345947	G	C
6	chr6:37346735:T:C	0	37346735	C	T
6	chr6:37346923:A:G	0	37346923	G	A
6	chr6:37347245:G:A	0	37347245	A	G
6	chr6:37347695:C:A	0	37347695	A	C
6	chr6:37348191:A:G	0	37348191	G	A
6	chr6:37349249:A:G	0	37349249	G	A
6	chr6:37349841:C:G	0	37349841	G	C
6	chr6:37349874:C:G	0	37349874	G	C
6	chr6:37349886:A:G	0	37349886	G	A
6	chr6:37349945:G:A	0	37349945	A	G
6	chr6:37350944:G:A	0	37350944	A	G
6	chr6:37352122:A:G	0	37352122	G	A
6	chr6:37352419:CA:C	0	37352419	C	CA
6	chr6:37352938:C:T	0	37352938	T	C
6	chr6:37354015:G:T	0	37354015	T	G
6	chr6:37354569:A:T	0	37354569	T	A
6	chr6:37357081:G:T	0	37357081	T	G
6	chr6:37357117:C:G	0	37357117	G	C
6	chr6:37360223:C:T	0	37360223	T	C
6	chr6:37360777:A:G	0	37360777	G	A
6	chr6:37361772:G:A	0	37361772	A	G
6	chr6:37362024:A:G	0	37362024	G	A
6	chr6:37362516:TTTAA:T	0	37362516	T	TTTAA
6	chr6:37362975:C:T	0	37362975	T	C
6	chr6:37365542:G:A	0	37365542	A	G
6	chr6:37366394:T:C	0	37366394	C	T
6	chr6:37366983:C:T	0	37366983	T	C
6	chr6:37370573:A:T	0	37370573	T	A
6	chr6:37371193:G:C	0	37371193	C	G
6	chr6:37371241:A:G	0	37371241	G	A
6	chr6:37371975:T:C	0	37371975	C	T
6	chr6:37373249:C:CCTT	0	37373249	CCTT	C
6	chr6:37373646:C:G	0	37373646	G	C
6	chr6:37374144:A:G	0	37374144	G	A
6	chr6:37376546:G:C	0	37376546	C	G
6	chr6:37377928:T:C	0	37377928	C	T
6	chr6:37378225:C:T	0	37378225	T	C
6	chr6:37379763:G:A	0	37379763	A	G
6	chr6:37380540:A:G	0	37380540	G	A
6	chr6:37381144:C:T	0	37381144	T	C
6	chr6:37381257:G:A	0	37381257	A	G
6	chr6:37381290:G:A	0	37381290	A	G
6	chr6:37383921:C:G	0	37383921	G	C
6	chr6:37385035:T:C	0	37385035	C	T
6	chr6:37385164:C:T	0	37385164	T	C
6	chr6:37386283:A:T	0	37386283	T	A
6	chr6:37386422:C:T	0	37386422	T	C
6	chr6:37386659:C:T	0	37386659	T	C
6	chr6:37387489:C:T	0	37387489	T	C
6	chr6:37388106:A:G	0	37388106	G	A
6	chr6:37390246:A:C	0	37390246	C	A
6	chr6:37391446:A:G	0	37391446	G	A
6	chr6:37392170:A:G	0	37392170	G	A
6	chr6:37392781:T:C	0	37392781	C	T
6	chr6:37396555:G:A	0	37396555	A	G
6	chr6:37396853:A:C	0	37396853	C	A
6	chr6:37397614:G:C	0	37397614	C	G
6	chr6:37397746:C:T	0	37397746	T	C
6	chr6:37399831:T:G	0	37399831	G	T
6	chr6:37399843:G:A	0	37399843	A	G
6	chr6:37400273:G:A	0	37400273	A	G
6	chr6:37400586:C:T	0	37400586	T	C
6	chr6:37400676:G:A	0	37400676	A	G
6	chr6:37401466:G:A	0	37401466	A	G
6	chr6:37402368:A:G	0	37402368	G	A
6	chr6:37402510:T:C	0	37402510	C	T
6	chr6:37402790:T:G	0	37402790	G	T
6	chr6:37402912:A:G	0	37402912	G	A
6	chr6:37403126:T:G	0	37403126	G	T
6	chr6:37403148:A:G	0	37403148	G	A
6	chr6:37403453:TTA:T	0	37403453	T	TTA
6	chr6:37404084:G:A	0	37404084	A	G
6	chr6:37404234:C:T	0	37404234	T	C
6	chr6:37404258:C:T	0	37404258	T	C
6	chr6:37406018:T:TCTTG	0	37406018	TCTTG	T
6	chr6:37407163:T:C	0	37407163	C	T
6	chr6:37407559:A:G	0	37407559	G	A
6	chr6:37408902:G:A	0	37408902	A	G
6	chr6:37409904:A:C	0	37409904	C	A
6	chr6:37410445:C:T	0	37410445	T	C
6	chr6:37411282:C:A	0	37411282	A	C
6	chr6:37412377:C:T	0	37412377	T	C
6	chr6:37412382:A:G	0	37412382	G	A
6	chr6:37412418:TG:T	0	37412418	T	TG
6	chr6:37412548:T:C	0	37412548	C	T
6	chr6:37413320:G:T	0	37413320	T	G
6	chr6:37413464:T:G	0	37413464	G	T
6	chr6:37414127:G:A	0	37414127	A	G
6	chr6:37414659:C:T	0	37414659	T	C
6	chr6:37414817:A:G	0	37414817	G	A
6	chr6:37415247:T:C	0	37415247	C	T
6	chr6:37415543:A:G	0	37415543	G	A
6	chr6:37415545:A:G	0	37415545	G	A
6	chr6:37415549:A:G	0	37415549	G	A
6	chr6:37415972:T:C	0	37415972	C	T
6	chr6:37416385:C:A	0	37416385	A	C
6	chr6:37416858:C:T	0	37416858	T	C
6	chr6:37416959:C:T	0	37416959	T	C
6	chr6:37417283:A:G	0	37417283	G	A
6	chr6:37417411:C:T	0	37417411	T	C
6	chr6:37417414:C:G	0	37417414	G	C
6	chr6:37418244:C:T	0	37418244	T	C
6	chr6:37418605:C:T	0	37418605	T	C
6	chr6:37420174:G:A	0	37420174	A	G
6	chr6:37420418:C:T	0	37420418	T	C
6	chr6:37420496:G:A	0	37420496	A	G
6	chr6:37420960:T:C	0	37420960	C	T
6	chr6:37421388:A:G	0	37421388	G	A
6	chr6:37422227:T:A	0	37422227	A	T
6	chr6:37422435:A:G	0	37422435	G	A
6	chr6:37422596:C:A	0	37422596	A	C
6	chr6:37425209:TG:T	0	37425209	T	TG
6	chr6:37425448:C:T	0	37425448	T	C
6	chr6:37425776:A:G	0	37425776	G	A
6	chr6:37427097:G:A	0	37427097	A	G
6	chr6:37427212:C:T	0	37427212	T	C
6	chr6:37427728:G:A	0	37427728	A	G
6	chr6:37428332:C:T	0	37428332	T	C
6	chr6:37429582:G:T	0	37429582	T	G
6	chr6:37429951:A:T	0	37429951	T	A
6	chr6:37431485:A:G	0	37431485	G	A
6	chr6:37432787:C:G	0	37432787	G	C
6	chr6:37433227:C:T	0	37433227	T	C
6	chr6:37434294:C:G	0	37434294	G	C
6	chr6:37436456:G:A	0	37436456	A	G
6	chr6:37437485:C:T	0	37437485	T	C
6	chr6:37442727:T:C	0	37442727	C	T
6	chr6:37444762:C:T	0	37444762	T	C
6	chr6:37444959:G:A	0	37444959	A	G
6	chr6:37445633:T:C	0	37445633	C	T
6	chr6:37446579:G:C	0	37446579	C	G
6	chr6:37447300:G:A	0	37447300	A	G
6	chr6:37447349:T:C	0	37447349	C	T
6	chr6:37447900:C:A	0	37447900	A	C
6	chr6:37448443:C:G	0	37448443	G	C
6	chr6:37449780:G:A	0	37449780	A	G
6	chr6:37450487:A:G	0	37450487	G	A
6	chr6:37450551:A:G	0	37450551	G	A
6	chr6:37454342:C:T	0	37454342	T	C
6	chr6:37457212:G:A	0	37457212	A	G
6	chr6:37457528:A:G	0	37457528	G	A
6	chr6:37457866:A:G	0	37457866	G	A
6	chr6:37460040:G:A	0	37460040	A	G
6	chr6:37460801:G:A	0	37460801	A	G
6	chr6:37462712:G:A	0	37462712	A	G
6	chr6:37463981:T:C	0	37463981	C	T
6	chr6:37464032:A:G	0	37464032	G	A
6	chr6:37466429:C:T	0	37466429	T	C
6	chr6:37467081:T:C	0	37467081	C	T
6	chr6:37467396:T:C	0	37467396	C	T
6	chr6:37467824:C:T	0	37467824	T	C
6	chr6:37471588:C:T	0	37471588	T	C
6	chr6:37472690:C:T	0	37472690	T	C
6	chr6:37476174:G:A	0	37476174	A	G
6	chr6:37477037:G:A	0	37477037	A	G
6	chr6:37477303:C:T	0	37477303	T	C
6	chr6:37477325:C:T	0	37477325	T	C
6	chr6:37478127:C:T	0	37478127	T	C
6	chr6:37478285:TCA:T	0	37478285	T	TCA
6	chr6:37478387:C:T	0	37478387	T	C
6	chr6:37479299:G:A	0	37479299	A	G
6	chr6:37479571:T:C	0	37479571	C	T
6	chr6:37480218:C:G	0	37480218	G	C
6	chr6:37480390:GA:G	0	37480390	G	GA
6	chr6:37482114:T:C	0	37482114	C	T
6	chr6:37483027:C:G	0	37483027	G	C
6	chr6:37483331:G:A	0	37483331	A	G
6	chr6:37483920:G:T	0	37483920	T	G
6	chr6:37483982:G:C	0	37483982	C	G
6	chr6:37484078:G:T	0	37484078	T	G
6	chr6:37486310:C:T	0	37486310	T	C
6	chr6:37487866:T:G	0	37487866	G	T
6	chr6:37488064:C:T	0	37488064	T	C
6	chr6:37489097:G:A	0	37489097	A	G
6	chr6:37489256:A:AC	0	37489256	AC	A
6	chr6:37489329:C:T	0	37489329	T	C
6	chr6:37492574:C:A	0	37492574	A	C
6	chr6:37493242:G:A	0	37493242	A	G
6	chr6:37494264:C:T	0	37494264	T	C
6	chr6:37494940:C:T	0	37494940	T	C
6	chr6:37496948:C:T	0	37496948	T	C
6	chr6:37498043:T:C	0	37498043	C	T
6	chr6:37498140:T:C	0	37498140	C	T
6	chr6:37498456:A:G	0	37498456	G	A
6	chr6:37498838:C:T	0	37498838	T	C
6	chr6:37499558:G:A	0	37499558	A	G
6	chr6:37502792:C:G	0	37502792	G	C
6	chr6:37503380:AT:A	0	37503380	A	AT
6	chr6:37504724:C:G	0	37504724	G	C
6	chr6:37505422:C:T	0	37505422	T	C
6	chr6:37506245:A:C	0	37506245	C	A
6	chr6:37506421:G:A	0	37506421	A	G
6	chr6:37506782:A:G	0	37506782	G	A
6	chr6:37506799:T:C	0	37506799	C	T
6	chr6:37507099:A:G	0	37507099	G	A
6	chr6:37507413:C:A	0	37507413	A	C
6	chr6:37507498:A:T	0	37507498	T	A
6	chr6:37509224:C:A	0	37509224	A	C
6	chr6:37509338:G:A	0	37509338	A	G
6	chr6:37509486:T:C	0	37509486	C	T
6	chr6:37510627:GA:G	0	37510627	G	GA
6	chr6:37510895:T:G	0	37510895	G	T
6	chr6:37510908:A:T	0	37510908	T	A
6	chr6:37512077:A:G	0	37512077	G	A
6	chr6:37512196:G:A	0	37512196	A	G
6	chr6:37512415:GT:G	0	37512415	G	GT
6	chr6:37512616:A:G	0	37512616	G	A
6	chr6:37512628:C:T	0	37512628	T	C
6	chr6:37512828:T:C	0	37512828	C	T
6	chr6:37512907:T:C	0	37512907	C	T
6	chr6:37513110:T:C	0	37513110	C	T
6	chr6:37513422:A:G	0	37513422	G	A
6	chr6:37513568:G:A	0	37513568	A	G
6	chr6:37513661:C:T	0	37513661	T	C
6	chr6:37513983:A:G	0	37513983	G	A
6	chr6:37514323:C:T	0	37514323	T	C
6	chr6:37515095:C:T	0	37515095	T	C
6	chr6:37515333:T:C	0	37515333	C	T
6	chr6:37515366:A:G	0	37515366	G	A
6	chr6:37515421:G:A	0	37515421	A	G
6	chr6:37515519:C:T	0	37515519	T	C
6	chr6:37515759:G:A	0	37515759	A	G
6	chr6:37515844:T:G	0	37515844	G	T
6	chr6:37515937:C:T	0	37515937	T	C
6	chr6:37516032:A:G	0	37516032	G	A
6	chr6:37516327:A:G	0	37516327	G	A
6	chr6:37516335:A:G	0	37516335	G	A
6	chr6:37516438:G:T	0	37516438	T	G
6	chr6:37516922:C:G	0	37516922	G	C
6	chr6:37516953:G:A	0	37516953	A	G
6	chr6:37517014:T:C	0	37517014	C	T
6	chr6:37517072:C:T	0	37517072	T	C
6	chr6:37517194:A:C	0	37517194	C	A
6	chr6:37517240:GA:G	0	37517240	G	GA
6	chr6:37517708:A:G	0	37517708	G	A
6	chr6:37518276:G:A	0	37518276	A	G
6	chr6:37518369:T:C	0	37518369	C	T
6	chr6:37518534:A:G	0	37518534	G	A
6	chr6:37518594:C:T	0	37518594	T	C
6	chr6:37518918:T:C	0	37518918	C	T
6	chr6:37519268:T:C	0	37519268	C	T
6	chr6:37519300:G:T	0	37519300	T	G
6	chr6:37519346:C:G	0	37519346	G	C
6	chr6:37519385:A:G	0	37519385	G	A
6	chr6:37519564:T:C	0	37519564	C	T
6	chr6:37519898:T:C	0	37519898	C	T
6	chr6:37519946:G:A	0	37519946	A	G
6	chr6:37519975:A:T	0	37519975	T	A
6	chr6:37519994:G:A	0	37519994	A	G
6	chr6:37520225:C:A	0	37520225	A	C
6	chr6:37520340:A:T	0	37520340	T	A
6	chr6:37520395:G:A	0	37520395	A	G
6	chr6:37520699:C:T	0	37520699	T	C
6	chr6:37521219:T:G	0	37521219	G	T
6	chr6:37521711:G:A	0	37521711	A	G
6	chr6:37522755:A:G	0	37522755	G	A
6	chr6:37524656:C:T	0	37524656	T	C
6	chr6:37525021:T:C	0	37525021	C	T
6	chr6:37525677:G:A	0	37525677	A	G
6	chr6:37525826:G:A	0	37525826	A	G
6	chr6:37525885:T:A	0	37525885	A	T
6	chr6:37526532:G:A	0	37526532	A	G
6	chr6:37526767:C:T	0	37526767	T	C
6	chr6:37526943:G:A	0	37526943	A	G
6	chr6:37527618:T:G	0	37527618	G	T
6	chr6:37528515:A:C	0	37528515	C	A
6	chr6:37529102:C:G	0	37529102	G	C
6	chr6:37529573:C:T	0	37529573	T	C
6	chr6:37529589:C:A	0	37529589	A	C
6	chr6:37529592:C:T	0	37529592	T	C
6	chr6:37529646:G:T	0	37529646	T	G
6	chr6:37530231:G:A	0	37530231	A	G
6	chr6:37530293:G:A	0	37530293	A	G
6	chr6:37530645:C:A	0	37530645	A	C
6	chr6:37530844:G:A	0	37530844	A	G
6	chr6:37532066:G:A	0	37532066	A	G
6	chr6:37532805:G:C	0	37532805	C	G
6	chr6:37533536:C:G	0	37533536	G	C
6	chr6:37534090:A:G	0	37534090	G	A
6	chr6:37534809:C:A	0	37534809	A	C
6	chr6:37535457:C:T	0	37535457	T	C
6	chr6:37536260:T:C	0	37536260	C	T
6	chr6:37536429:C:T	0	37536429	T	C
6	chr6:37536642:C:CAG	0	37536642	CAG	C
6	chr6:37536731:C:T	0	37536731	T	C
6	chr6:37536778:G:A	0	37536778	A	G
6	chr6:37537717:G:A	0	37537717	A	G
6	chr6:37538508:C:A	0	37538508	A	C
6	chr6:37538639:T:C	0	37538639	C	T
6	chr6:37539151:G:A	0	37539151	A	G
6	chr6:37540299:T:C	0	37540299	C	T
6	chr6:37540303:G:A	0	37540303	A	G
6	chr6:37540330:C:T	0	37540330	T	C
6	chr6:37540809:C:T	0	37540809	T	C
6	chr6:37540853:G:A	0	37540853	A	G
6	chr6:37541224:T:C	0	37541224	C	T
6	chr6:37541852:T:C	0	37541852	C	T
6	chr6:37542230:T:C	0	37542230	C	T
6	chr6:37542385:T:C	0	37542385	C	T
6	chr6:37542421:T:C	0	37542421	C	T
6	chr6:37542568:C:A	0	37542568	A	C
6	chr6:37543138:C:A	0	37543138	A	C
6	chr6:37543464:G:A	0	37543464	A	G
6	chr6:37544227:A:G	0	37544227	G	A
6	chr6:37544379:G:A	0	37544379	A	G
6	chr6:37544467:A:T	0	37544467	T	A
6	chr6:37545261:G:A	0	37545261	A	G
6	chr6:37545384:C:T	0	37545384	T	C
6	chr6:37545477:C:T	0	37545477	T	C
6	chr6:37545935:C:A	0	37545935	A	C
6	chr6:37546169:A:G	0	37546169	G	A
6	chr6:37546327:G:T	0	37546327	T	G
6	chr6:37547362:A:G	0	37547362	G	A
6	chr6:37547466:G:A	0	37547466	A	G
6	chr6:37547554:C:G	0	37547554	G	C
6	chr6:37547717:G:A	0	37547717	A	G
6	chr6:37548745:A:G	0	37548745	G	A
6	chr6:37549709:A:G	0	37549709	G	A
6	chr6:37550095:G:A	0	37550095	A	G
6	chr6:37550307:T:C	0	37550307	C	T
6	chr6:37550405:C:T	0	37550405	T	C
6	chr6:37550465:C:T	0	37550465	T	C
6	chr6:37550689:G:A	0	37550689	A	G
6	chr6:37550793:G:A	0	37550793	A	G
6	chr6:37551058:C:T	0	37551058	T	C
6	chr6:37551596:C:T	0	37551596	T	C
6	chr6:37551624:G:A	0	37551624	A	G
6	chr6:37551892:AAGG:A	0	37551892	A	AAGG
6	chr6:37552190:CA:C	0	37552190	C	CA
6	chr6:37553011:C:T	0	37553011	T	C
6	chr6:37553734:G:A	0	37553734	A	G
6	chr6:37553988:T:G	0	37553988	G	T
6	chr6:37554543:T:C	0	37554543	C	T
6	chr6:37555190:T:C	0	37555190	C	T
6	chr6:37555749:C:T	0	37555749	T	C
6	chr6:37557210:A:G	0	37557210	G	A
6	chr6:37557462:C:T	0	37557462	T	C
6	chr6:37557621:T:C	0	37557621	C	T
6	chr6:37558248:G:A	0	37558248	A	G
6	chr6:37558444:G:A	0	37558444	A	G
6	chr6:37558448:A:G	0	37558448	G	A
6	chr6:37558784:C:T	0	37558784	T	C
6	chr6:37559045:T:C	0	37559045	C	T
6	chr6:37559319:C:T	0	37559319	T	C
6	chr6:37559610:G:A	0	37559610	A	G
6	chr6:37559722:G:T	0	37559722	T	G
6	chr6:37560001:T:C	0	37560001	C	T
6	chr6:37560016:G:C	0	37560016	C	G
6	chr6:37560201:A:G	0	37560201	G	A
6	chr6:37560316:A:G	0	37560316	G	A
6	chr6:37560693:T:C	0	37560693	C	T
6	chr6:37561207:A:G	0	37561207	G	A
6	chr6:37562017:C:A	0	37562017	A	C
6	chr6:37562058:C:T	0	37562058	T	C
6	chr6:37562542:T:C	0	37562542	C	T
6	chr6:37562679:T:C	0	37562679	C	T
6	chr6:37563012:C:T	0	37563012	T	C
6	chr6:37563477:C:T	0	37563477	T	C
6	chr6:37564047:G:A	0	37564047	A	G
6	chr6:37564327:G:A	0	37564327	A	G
6	chr6:37564376:C:T	0	37564376	T	C
6	chr6:37564773:TC:T	0	37564773	T	TC
6	chr6:37564951:C:T	0	37564951	T	C
6	chr6:37565254:A:G	0	37565254	G	A
6	chr6:37565286:G:T	0	37565286	T	G
6	chr6:37565518:G:A	0	37565518	A	G
6	chr6:37567166:T:C	0	37567166	C	T
6	chr6:37567516:A:G	0	37567516	G	A
6	chr6:37567763:C:T	0	37567763	T	C
6	chr6:37568345:T:C	0	37568345	C	T
6	chr6:37569149:G:A	0	37569149	A	G
6	chr6:37569170:G:C	0	37569170	C	G
6	chr6:37570753:C:T	0	37570753	T	C
6	chr6:37571609:C:T	0	37571609	T	C
6	chr6:37571706:C:T	0	37571706	T	C
6	chr6:37573094:G:A	0	37573094	A	G
6	chr6:37573335:T:C	0	37573335	C	T
6	chr6:37573739:C:T	0	37573739	T	C
6	chr6:37575892:T:C	0	37575892	C	T
6	chr6:37576076:G:A	0	37576076	A	G
6	chr6:37576208:C:T	0	37576208	T	C
6	chr6:37576407:G:A	0	37576407	A	G
6	chr6:37576663:C:T	0	37576663	T	C
6	chr6:37576842:C:T	0	37576842	T	C
6	chr6:37577154:A:G	0	37577154	G	A
6	chr6:37578147:T:C	0	37578147	C	T
6	chr6:37578621:T:C	0	37578621	C	T
6	chr6:37578660:A:G	0	37578660	G	A
6	chr6:37578662:A:G	0	37578662	G	A
6	chr6:37578990:T:C	0	37578990	C	T
6	chr6:37579297:C:A	0	37579297	A	C
6	chr6:37579486:A:G	0	37579486	G	A
6	chr6:37579737:T:C	0	37579737	C	T
6	chr6:37579782:C:T	0	37579782	T	C
6	chr6:37580631:A:G	0	37580631	G	A
6	chr6:37580680:A:G	0	37580680	G	A
6	chr6:37581089:C:T	0	37581089	T	C
6	chr6:37581568:A:C	0	37581568	C	A
6	chr6:37581604:A:G	0	37581604	G	A
6	chr6:37582633:C:T	0	37582633	T	C
6	chr6:37582754:G:T	0	37582754	T	G
6	chr6:37584383:T:C	0	37584383	C	T
6	chr6:37584788:A:G	0	37584788	G	A
6	chr6:37584842:C:T	0	37584842	T	C
6	chr6:37585326:G:A	0	37585326	A	G
6	chr6:37585419:T:C	0	37585419	C	T
6	chr6:37585619:T:C	0	37585619	C	T
6	chr6:37586018:T:TC	0	37586018	TC	T
6	chr6:37586173:T:C	0	37586173	C	T
6	chr6:37586300:A:G	0	37586300	G	A
6	chr6:37586422:T:C	0	37586422	C	T
6	chr6:37586602:A:G	0	37586602	G	A
6	chr6:37586651:G:A	0	37586651	A	G
6	chr6:37586668:A:G	0	37586668	G	A
6	chr6:37587141:T:C	0	37587141	C	T
6	chr6:37587439:G:A	0	37587439	A	G
6	chr6:37587626:T:C	0	37587626	C	T
6	chr6:37587695:G:C	0	37587695	C	G
6	chr6:37587920:G:A	0	37587920	A	G
6	chr6:37587957:T:C	0	37587957	C	T
6	chr6:37588728:A:G	0	37588728	G	A
6	chr6:37588779:C:T	0	37588779	T	C
6	chr6:37588852:T:C	0	37588852	C	T
6	chr6:37589785:G:A	0	37589785	A	G
6	chr6:37590202:G:A	0	37590202	A	G
6	chr6:37590785:C:T	0	37590785	T	C
6	chr6:37590906:T:C	0	37590906	C	T
6	chr6:37591462:G:A	0	37591462	A	G
6	chr6:37591672:G:A	0	37591672	A	G
6	chr6:37592692:G:A	0	37592692	A	G
6	chr6:37593076:C:T	0	37593076	T	C
6	chr6:37593193:A:G	0	37593193	G	A
6	chr6:37594089:A:C	0	37594089	C	A
6	chr6:37594257:T:C	0	37594257	C	T
6	chr6:37594309:G:A	0	37594309	A	G
6	chr6:37594774:T:C	0	37594774	C	T
6	chr6:37595303:C:T	0	37595303	T	C
6	chr6:37595368:G:A	0	37595368	A	G
6	chr6:37595430:G:A	0	37595430	A	G
6	chr6:37595470:G:T	0	37595470	T	G
6	chr6:37595597:G:A	0	37595597	A	G
6	chr6:37595837:G:A	0	37595837	A	G
6	chr6:37595976:C:T	0	37595976	T	C
6	chr6:37596485:G:A	0	37596485	A	G
6	chr6:37596509:C:A	0	37596509	A	C
6	chr6:37597176:A:G	0	37597176	G	A
6	chr6:37598106:C:T	0	37598106	T	C
6	chr6:37598754:A:G	0	37598754	G	A
6	chr6:37598787:T:C	0	37598787	C	T
6	chr6:37598886:T:G	0	37598886	G	T
6	chr6:37599083:T:C	0	37599083	C	T
6	chr6:37599413:A:T	0	37599413	T	A
6	chr6:37601095:C:T	0	37601095	T	C
6	chr6:37601145:G:A	0	37601145	A	G
6	chr6:37601169:C:G	0	37601169	G	C
6	chr6:37601317:C:T	0	37601317	T	C
6	chr6:37601677:C:T	0	37601677	T	C
6	chr6:37601724:C:G	0	37601724	G	C
6	chr6:37601789:G:A	0	37601789	A	G
6	chr6:37601856:C:T	0	37601856	T	C
6	chr6:37601994:C:T	0	37601994	T	C
6	chr6:37602098:C:T	0	37602098	T	C
6	chr6:37602268:C:T	0	37602268	T	C
6	chr6:37602284:T:A	0	37602284	A	T
6	chr6:37602615:A:G	0	37602615	G	A
6	chr6:37602793:T:A	0	37602793	A	T
6	chr6:37603677:A:G	0	37603677	G	A
6	chr6:37603867:A:C	0	37603867	C	A
6	chr6:37604052:A:G	0	37604052	G	A
6	chr6:37604325:T:C	0	37604325	C	T
6	chr6:37604368:T:G	0	37604368	G	T
6	chr6:37606437:A:G	0	37606437	G	A
6	chr6:37607773:T:C	0	37607773	C	T
6	chr6:37607878:C:T	0	37607878	T	C
6	chr6:37608387:G:T	0	37608387	T	G
6	chr6:37608767:A:G	0	37608767	G	A
6	chr6:37609108:C:T	0	37609108	T	C
6	chr6:37609762:A:G	0	37609762	G	A
6	chr6:37610051:G:A	0	37610051	A	G
6	chr6:37610242:A:G	0	37610242	G	A
6	chr6:37610436:C:T	0	37610436	T	C
6	chr6:37611107:A:T	0	37611107	T	A
6	chr6:37611596:T:C	0	37611596	C	T
6	chr6:37611599:T:G	0	37611599	G	T
6	chr6:37613139:G:A	0	37613139	A	G
6	chr6:37613162:G:A	0	37613162	A	G
6	chr6:37613424:G:A	0	37613424	A	G
6	chr6:37613504:A:G	0	37613504	G	A
6	chr6:37613511:A:T	0	37613511	T	A
6	chr6:37614333:G:A	0	37614333	A	G
6	chr6:37614735:C:G	0	37614735	G	C
6	chr6:37615081:G:T	0	37615081	T	G
6	chr6:37615593:A:G	0	37615593	G	A
6	chr6:37616120:C:T	0	37616120	T	C
6	chr6:37616135:T:C	0	37616135	C	T
6	chr6:37616211:A:G	0	37616211	G	A
6	chr6:37616326:GGCCCCTGCCCATCTCCAGGCAGGTA:G	0	37616326	G	GGCCCCTGCCCATCTCCAGGCAGGTA
6	chr6:37616405:C:T	0	37616405	T	C
6	chr6:37616465:T:C	0	37616465	C	T
6	chr6:37616468:T:C	0	37616468	C	T
6	chr6:37617123:C:T	0	37617123	T	C
6	chr6:37617138:G:A	0	37617138	A	G
6	chr6:37617278:A:G	0	37617278	G	A
6	chr6:37617353:C:A	0	37617353	A	C
6	chr6:37617445:C:T	0	37617445	T	C
6	chr6:37617549:G:C	0	37617549	C	G
6	chr6:37617582:C:G	0	37617582	G	C
6	chr6:37617621:A:C	0	37617621	C	A
6	chr6:37617790:C:T	0	37617790	T	C
6	chr6:37617876:G:T	0	37617876	T	G
6	chr6:37617886:C:T	0	37617886	T	C
6	chr6:37617895:G:A	0	37617895	A	G
6	chr6:37617991:T:C	0	37617991	C	T
6	chr6:37618116:T:C	0	37618116	C	T
6	chr6:37618137:G:A	0	37618137	A	G
6	chr6:37618283:G:A	0	37618283	A	G
6	chr6:37618561:C:T	0	37618561	T	C
6	chr6:37618630:G:A	0	37618630	A	G
6	chr6:37618712:G:A	0	37618712	A	G
6	chr6:37619874:G:A	0	37619874	A	G
6	chr6:37620787:C:A	0	37620787	A	C
6	chr6:37621077:A:G	0	37621077	G	A
6	chr6:37621494:C:T	0	37621494	T	C
6	chr6:37621576:G:A	0	37621576	A	G
6	chr6:37621614:G:A	0	37621614	A	G
6	chr6:37621891:A:G	0	37621891	G	A
6	chr6:37622003:AC:A	0	37622003	A	AC
6	chr6:37622021:G:T	0	37622021	T	G
6	chr6:37622280:T:TC	0	37622280	TC	T
6	chr6:37622328:T:C	0	37622328	C	T
6	chr6:37622409:A:G	0	37622409	G	A
6	chr6:37622455:A:G	0	37622455	G	A
6	chr6:37623005:C:T	0	37623005	T	C
6	chr6:37623348:G:A	0	37623348	A	G
6	chr6:37623410:G:A	0	37623410	A	G
6	chr6:37624058:C:T	0	37624058	T	C
6	chr6:37624213:C:G	0	37624213	G	C
6	chr6:37624716:T:G	0	37624716	G	T
6	chr6:37625063:C:T	0	37625063	T	C
6	chr6:37625188:G:A	0	37625188	A	G
6	chr6:37625220:C:T	0	37625220	T	C
6	chr6:37625242:T:C	0	37625242	C	T
6	chr6:37625326:C:A	0	37625326	A	C
6	chr6:37626010:A:T	0	37626010	T	A
6	chr6:37626537:G:A	0	37626537	A	G
6	chr6:37626786:G:GCAC	0	37626786	GCAC	G
6	chr6:37628216:T:C	0	37628216	C	T
6	chr6:37629194:G:A	0	37629194	A	G
6	chr6:37629206:C:T	0	37629206	T	C
6	chr6:37629803:G:A	0	37629803	A	G
6	chr6:37629920:A:G	0	37629920	G	A
6	chr6:37630026:A:G	0	37630026	G	A
6	chr6:37631212:A:C	0	37631212	C	A
6	chr6:37631317:T:C	0	37631317	C	T
6	chr6:37631369:C:T	0	37631369	T	C
6	chr6:37631592:G:C	0	37631592	C	G
6	chr6:37632186:T:C	0	37632186	C	T
6	chr6:37632344:T:C	0	37632344	C	T
6	chr6:37632844:C:A	0	37632844	A	C
6	chr6:37632998:G:T	0	37632998	T	G
6	chr6:37634565:T:C	0	37634565	C	T
6	chr6:37634630:C:A	0	37634630	A	C
6	chr6:37634684:T:C	0	37634684	C	T
6	chr6:37635326:T:C	0	37635326	C	T
6	chr6:37635327:G:A	0	37635327	A	G
6	chr6:37635737:A:G	0	37635737	G	A
6	chr6:37635740:G:A	0	37635740	A	G
6	chr6:37635759:C:T	0	37635759	T	C
6	chr6:37635931:C:T	0	37635931	T	C
6	chr6:37636520:G:A	0	37636520	A	G
6	chr6:37636559:C:A	0	37636559	A	C
6	chr6:37636832:G:T	0	37636832	T	G
6	chr6:37636844:C:T	0	37636844	T	C
6	chr6:37636897:G:A	0	37636897	A	G
6	chr6:37637109:A:G	0	37637109	G	A
6	chr6:37637655:G:A	0	37637655	A	G
6	chr6:37638528:C:T	0	37638528	T	C
6	chr6:37638529:G:A	0	37638529	A	G
6	chr6:37639029:G:A	0	37639029	A	G
6	chr6:37639051:C:G	0	37639051	G	C
6	chr6:37639611:G:T	0	37639611	T	G
6	chr6:37639801:C:T	0	37639801	T	C
6	chr6:37639974:T:C	0	37639974	C	T
6	chr6:37640596:C:T	0	37640596	T	C
6	chr6:37640697:A:G	0	37640697	G	A
6	chr6:37640962:C:T	0	37640962	T	C
6	chr6:37641197:T:C	0	37641197	C	T
6	chr6:37641200:G:T	0	37641200	T	G
6	chr6:37641529:T:C	0	37641529	C	T
6	chr6:37641681:G:C	0	37641681	C	G
6	chr6:37641965:C:T	0	37641965	T	C
6	chr6:37642434:A:T	0	37642434	T	A
6	chr6:37642451:T:C	0	37642451	C	T
6	chr6:37642468:G:A	0	37642468	A	G
6	chr6:37642573:G:A	0	37642573	A	G
6	chr6:37643020:A:C	0	37643020	C	A
6	chr6:37643128:C:T	0	37643128	T	C
6	chr6:37643472:G:A	0	37643472	A	G
6	chr6:37643605:A:T	0	37643605	T	A
6	chr6:37644324:T:C	0	37644324	C	T
6	chr6:37645082:T:C	0	37645082	C	T
6	chr6:37645816:G:A	0	37645816	A	G
6	chr6:37646180:G:A	0	37646180	A	G
6	chr6:37646686:T:C	0	37646686	C	T
6	chr6:37647423:A:G	0	37647423	G	A
6	chr6:37647482:A:G	0	37647482	G	A
6	chr6:37647696:G:A	0	37647696	A	G
6	chr6:37647831:G:A	0	37647831	A	G
6	chr6:37648300:C:T	0	37648300	T	C
6	chr6:37648719:C:A	0	37648719	A	C
6	chr6:37649743:A:C	0	37649743	C	A
6	chr6:37649753:T:C	0	37649753	C	T
6	chr6:37649793:C:T	0	37649793	T	C
6	chr6:37649812:C:G	0	37649812	G	C
6	chr6:37649881:G:A	0	37649881	A	G
6	chr6:37650426:A:G	0	37650426	G	A
6	chr6:37650531:G:C	0	37650531	C	G
6	chr6:37651744:T:C	0	37651744	C	T
6	chr6:37651824:G:A	0	37651824	A	G
6	chr6:37652054:G:A	0	37652054	A	G
6	chr6:37652353:G:A	0	37652353	A	G
6	chr6:37653000:G:A	0	37653000	A	G
6	chr6:37653321:A:T	0	37653321	T	A
6	chr6:37654699:T:A	0	37654699	A	T
6	chr6:37655022:A:G	0	37655022	G	A
6	chr6:37655790:C:T	0	37655790	T	C
6	chr6:37656109:T:C	0	37656109	C	T
6	chr6:37656492:C:T	0	37656492	T	C
6	chr6:37656508:G:T	0	37656508	T	G
6	chr6:37656513:C:T	0	37656513	T	C
6	chr6:37656632:T:C	0	37656632	C	T
6	chr6:37656633:G:A	0	37656633	A	G
6	chr6:37656698:C:T	0	37656698	T	C
6	chr6:37656894:T:G	0	37656894	G	T
6	chr6:37656977:T:G	0	37656977	G	T
6	chr6:37657166:AT:A	0	37657166	A	AT
6	chr6:37657262:A:G	0	37657262	G	A
6	chr6:37657310:G:A	0	37657310	A	G
6	chr6:37657613:T:A	0	37657613	A	T
6	chr6:37657786:C:T	0	37657786	T	C
6	chr6:37657914:T:C	0	37657914	C	T
6	chr6:37657950:G:A	0	37657950	A	G
6	chr6:37658001:A:G	0	37658001	G	A
6	chr6:37659030:G:C	0	37659030	C	G
6	chr6:37659162:C:G	0	37659162	G	C
6	chr6:37659641:A:G	0	37659641	G	A
6	chr6:37659852:T:G	0	37659852	G	T
6	chr6:37660214:C:T	0	37660214	T	C
6	chr6:37660421:C:A	0	37660421	A	C
6	chr6:37661003:A:G	0	37661003	G	A
6	chr6:37661623:A:G	0	37661623	G	A
6	chr6:37661862:A:G	0	37661862	G	A
6	chr6:37661874:G:T	0	37661874	T	G
6	chr6:37661906:G:A	0	37661906	A	G
6	chr6:37662032:G:A	0	37662032	A	G
6	chr6:37662357:C:T	0	37662357	T	C
6	chr6:37662477:C:A	0	37662477	A	C
6	chr6:37662538:A:T	0	37662538	T	A
6	chr6:37662812:G:A	0	37662812	A	G
6	chr6:37663094:T:C	0	37663094	C	T
6	chr6:37663219:A:G	0	37663219	G	A
6	chr6:37663235:C:T	0	37663235	T	C
6	chr6:37663505:G:A	0	37663505	A	G
6	chr6:37663864:C:T	0	37663864	T	C
6	chr6:37664159:A:T	0	37664159	T	A
6	chr6:37664458:T:C	0	37664458	C	T
6	chr6:37664546:G:C	0	37664546	C	G
6	chr6:37665127:G:A	0	37665127	A	G
6	chr6:37665268:G:C	0	37665268	C	G
6	chr6:37665564:G:A	0	37665564	A	G
6	chr6:37665732:C:T	0	37665732	T	C
6	chr6:37665776:A:C	0	37665776	C	A
6	chr6:37665807:A:C	0	37665807	C	A
6	chr6:37666091:T:C	0	37666091	C	T
6	chr6:37666126:T:A	0	37666126	A	T
6	chr6:37666398:G:A	0	37666398	A	G
6	chr6:37666502:G:A	0	37666502	A	G
6	chr6:37666586:G:A	0	37666586	A	G
6	chr6:37667037:G:A	0	37667037	A	G
6	chr6:37667157:T:G	0	37667157	G	T
6	chr6:37667583:A:G	0	37667583	G	A
6	chr6:37667783:C:T	0	37667783	T	C
6	chr6:37667903:A:G	0	37667903	G	A
6	chr6:37667932:G:A	0	37667932	A	G
6	chr6:37668105:G:T	0	37668105	T	G
6	chr6:37668578:T:C	0	37668578	C	T
6	chr6:37668824:T:C	0	37668824	C	T
6	chr6:37668871:G:A	0	37668871	A	G
6	chr6:37668940:T:C	0	37668940	C	T
6	chr6:37669157:C:T	0	37669157	T	C
6	chr6:37669528:G:T	0	37669528	T	G
6	chr6:37670520:T:C	0	37670520	C	T
6	chr6:37671411:A:G	0	37671411	G	A
6	chr6:37671449:T:C	0	37671449	C	T
6	chr6:37671823:G:A	0	37671823	A	G
6	chr6:37672172:C:T	0	37672172	T	C
6	chr6:37673254:T:C	0	37673254	C	T
6	chr6:37673376:A:G	0	37673376	G	A
6	chr6:37674930:G:A	0	37674930	A	G
6	chr6:37675597:G:T	0	37675597	T	G
6	chr6:37676277:A:C	0	37676277	C	A
6	chr6:37676493:G:A	0	37676493	A	G
6	chr6:37676793:A:G	0	37676793	G	A
6	chr6:37676845:T:C	0	37676845	C	T
6	chr6:37677736:T:C	0	37677736	C	T
6	chr6:37677802:G:A	0	37677802	A	G
6	chr6:37677921:G:A	0	37677921	A	G
6	chr6:37678676:A:G	0	37678676	G	A
6	chr6:37678795:G:A	0	37678795	A	G
6	chr6:37679359:G:A	0	37679359	A	G
6	chr6:37679365:T:C	0	37679365	C	T
6	chr6:37679868:T:C	0	37679868	C	T
6	chr6:37680435:G:A	0	37680435	A	G
6	chr6:37680951:A:G	0	37680951	G	A
6	chr6:37681162:T:C	0	37681162	C	T
6	chr6:37681244:T:C	0	37681244	C	T
6	chr6:37681365:T:C	0	37681365	C	T
6	chr6:37681568:G:A	0	37681568	A	G
6	chr6:37681661:G:A	0	37681661	A	G
6	chr6:37681862:A:G	0	37681862	G	A
6	chr6:37681909:T:C	0	37681909	C	T
6	chr6:37682315:T:C	0	37682315	C	T
6	chr6:37682863:T:C	0	37682863	C	T
6	chr6:37683251:T:C	0	37683251	C	T
6	chr6:37683520:CT:C	0	37683520	C	CT
6	chr6:37683787:G:A	0	37683787	A	G
6	chr6:37684410:A:G	0	37684410	G	A
6	chr6:37685067:C:T	0	37685067	T	C
6	chr6:37685096:A:G	0	37685096	G	A
6	chr6:37685707:G:A	0	37685707	A	G
6	chr6:37686110:C:T	0	37686110	T	C
6	chr6:37686164:C:T	0	37686164	T	C
6	chr6:37686496:G:A	0	37686496	A	G
6	chr6:37686678:T:C	0	37686678	C	T
6	chr6:37687304:C:A	0	37687304	A	C
6	chr6:37688005:T:C	0	37688005	C	T
6	chr6:37688024:T:C	0	37688024	C	T
6	chr6:37688575:C:T	0	37688575	T	C
6	chr6:37688705:G:A	0	37688705	A	G
```
