## Supplementary material for "Characterization of shared and ancestry-specific signals driving complex traits using multi-ancestry fine-mapping": s1_data_1kg.pvar

```
##FILTER=<ID=PASS,Description="All filters passed">
##reference=ftp://ftp.1000genomes.ebi.ac.uk//vol1/ftp/technical/reference/phase2_reference_assembly_sequence/hs37d5.fa.gz
##contig=<ID=6,assembly=b37,length=171115067>
##ALT=<ID=CNV,Description="Copy Number Polymorphism">
##ALT=<ID=DEL,Description="Deletion">
##ALT=<ID=DUP,Description="Duplication">
##ALT=<ID=INS:ME:ALU,Description="Insertion of ALU element">
##ALT=<ID=INS:ME:LINE1,Description="Insertion of LINE1 element">
##ALT=<ID=INS:ME:SVA,Description="Insertion of SVA element">
##ALT=<ID=INS:MT,Description="Nuclear Mitochondrial Insertion">
##ALT=<ID=INV,Description="Inversion">
##ALT=<ID=CN0,Description="Copy number allele: 0 copies">
##ALT=<ID=CN1,Description="Copy number allele: 1 copy">
##ALT=<ID=CN2,Description="Copy number allele: 2 copies">
##ALT=<ID=CN3,Description="Copy number allele: 3 copies">
##ALT=<ID=CN4,Description="Copy number allele: 4 copies">
##ALT=<ID=CN5,Description="Copy number allele: 5 copies">
##ALT=<ID=CN6,Description="Copy number allele: 6 copies">
##ALT=<ID=CN7,Description="Copy number allele: 7 copies">
##ALT=<ID=CN8,Description="Copy number allele: 8 copies">
##ALT=<ID=CN9,Description="Copy number allele: 9 copies">
##ALT=<ID=CN10,Description="Copy number allele: 10 copies">
##ALT=<ID=CN11,Description="Copy number allele: 11 copies">
##ALT=<ID=CN12,Description="Copy number allele: 12 copies">
##ALT=<ID=CN13,Description="Copy number allele: 13 copies">
##ALT=<ID=CN14,Description="Copy number allele: 14 copies">
##ALT=<ID=CN15,Description="Copy number allele: 15 copies">
##ALT=<ID=CN16,Description="Copy number allele: 16 copies">
##ALT=<ID=CN17,Description="Copy number allele: 17 copies">
##ALT=<ID=CN18,Description="Copy number allele: 18 copies">
##ALT=<ID=CN19,Description="Copy number allele: 19 copies">
##ALT=<ID=CN20,Description="Copy number allele: 20 copies">
##ALT=<ID=CN21,Description="Copy number allele: 21 copies">
##ALT=<ID=CN22,Description="Copy number allele: 22 copies">
##ALT=<ID=CN23,Description="Copy number allele: 23 copies">
##ALT=<ID=CN24,Description="Copy number allele: 24 copies">
##ALT=<ID=CN25,Description="Copy number allele: 25 copies">
##ALT=<ID=CN26,Description="Copy number allele: 26 copies">
##ALT=<ID=CN27,Description="Copy number allele: 27 copies">
##ALT=<ID=CN28,Description="Copy number allele: 28 copies">
##ALT=<ID=CN29,Description="Copy number allele: 29 copies">
##ALT=<ID=CN30,Description="Copy number allele: 30 copies">
##ALT=<ID=CN31,Description="Copy number allele: 31 copies">
##ALT=<ID=CN32,Description="Copy number allele: 32 copies">
##ALT=<ID=CN33,Description="Copy number allele: 33 copies">
##ALT=<ID=CN34,Description="Copy number allele: 34 copies">
##ALT=<ID=CN35,Description="Copy number allele: 35 copies">
##ALT=<ID=CN36,Description="Copy number allele: 36 copies">
##ALT=<ID=CN37,Description="Copy number allele: 37 copies">
##ALT=<ID=CN38,Description="Copy number allele: 38 copies">
##ALT=<ID=CN39,Description="Copy number allele: 39 copies">
##ALT=<ID=CN40,Description="Copy number allele: 40 copies">
##ALT=<ID=CN41,Description="Copy number allele: 41 copies">
##ALT=<ID=CN42,Description="Copy number allele: 42 copies">
##ALT=<ID=CN43,Description="Copy number allele: 43 copies">
##ALT=<ID=CN44,Description="Copy number allele: 44 copies">
##ALT=<ID=CN45,Description="Copy number allele: 45 copies">
##ALT=<ID=CN46,Description="Copy number allele: 46 copies">
##ALT=<ID=CN47,Description="Copy number allele: 47 copies">
##ALT=<ID=CN48,Description="Copy number allele: 48 copies">
##ALT=<ID=CN49,Description="Copy number allele: 49 copies">
##ALT=<ID=CN50,Description="Copy number allele: 50 copies">
##ALT=<ID=CN51,Description="Copy number allele: 51 copies">
##ALT=<ID=CN52,Description="Copy number allele: 52 copies">
##ALT=<ID=CN53,Description="Copy number allele: 53 copies">
##ALT=<ID=CN54,Description="Copy number allele: 54 copies">
##ALT=<ID=CN55,Description="Copy number allele: 55 copies">
##ALT=<ID=CN56,Description="Copy number allele: 56 copies">
##ALT=<ID=CN57,Description="Copy number allele: 57 copies">
##ALT=<ID=CN58,Description="Copy number allele: 58 copies">
##ALT=<ID=CN59,Description="Copy number allele: 59 copies">
##ALT=<ID=CN60,Description="Copy number allele: 60 copies">
##ALT=<ID=CN61,Description="Copy number allele: 61 copies">
##ALT=<ID=CN62,Description="Copy number allele: 62 copies">
##ALT=<ID=CN63,Description="Copy number allele: 63 copies">
##ALT=<ID=CN64,Description="Copy number allele: 64 copies">
##ALT=<ID=CN65,Description="Copy number allele: 65 copies">
##ALT=<ID=CN66,Description="Copy number allele: 66 copies">
##ALT=<ID=CN67,Description="Copy number allele: 67 copies">
##ALT=<ID=CN68,Description="Copy number allele: 68 copies">
##ALT=<ID=CN69,Description="Copy number allele: 69 copies">
##ALT=<ID=CN70,Description="Copy number allele: 70 copies">
##ALT=<ID=CN71,Description="Copy number allele: 71 copies">
##ALT=<ID=CN72,Description="Copy number allele: 72 copies">
##ALT=<ID=CN73,Description="Copy number allele: 73 copies">
##ALT=<ID=CN74,Description="Copy number allele: 74 copies">
##ALT=<ID=CN75,Description="Copy number allele: 75 copies">
##ALT=<ID=CN76,Description="Copy number allele: 76 copies">
##ALT=<ID=CN77,Description="Copy number allele: 77 copies">
##ALT=<ID=CN78,Description="Copy number allele: 78 copies">
##ALT=<ID=CN79,Description="Copy number allele: 79 copies">
##ALT=<ID=CN80,Description="Copy number allele: 80 copies">
##ALT=<ID=CN81,Description="Copy number allele: 81 copies">
##ALT=<ID=CN82,Description="Copy number allele: 82 copies">
##ALT=<ID=CN83,Description="Copy number allele: 83 copies">
##ALT=<ID=CN84,Description="Copy number allele: 84 copies">
##ALT=<ID=CN85,Description="Copy number allele: 85 copies">
##ALT=<ID=CN86,Description="Copy number allele: 86 copies">
##ALT=<ID=CN87,Description="Copy number allele: 87 copies">
##ALT=<ID=CN88,Description="Copy number allele: 88 copies">
##ALT=<ID=CN89,Description="Copy number allele: 89 copies">
##ALT=<ID=CN90,Description="Copy number allele: 90 copies">
##ALT=<ID=CN91,Description="Copy number allele: 91 copies">
##ALT=<ID=CN92,Description="Copy number allele: 92 copies">
##ALT=<ID=CN93,Description="Copy number allele: 93 copies">
##ALT=<ID=CN94,Description="Copy number allele: 94 copies">
##ALT=<ID=CN95,Description="Copy number allele: 95 copies">
##ALT=<ID=CN96,Description="Copy number allele: 96 copies">
##ALT=<ID=CN97,Description="Copy number allele: 97 copies">
##ALT=<ID=CN98,Description="Copy number allele: 98 copies">
##ALT=<ID=CN99,Description="Copy number allele: 99 copies">
##ALT=<ID=CN100,Description="Copy number allele: 100 copies">
##ALT=<ID=CN101,Description="Copy number allele: 101 copies">
##ALT=<ID=CN102,Description="Copy number allele: 102 copies">
##ALT=<ID=CN103,Description="Copy number allele: 103 copies">
##ALT=<ID=CN104,Description="Copy number allele: 104 copies">
##ALT=<ID=CN105,Description="Copy number allele: 105 copies">
##ALT=<ID=CN106,Description="Copy number allele: 106 copies">
##ALT=<ID=CN107,Description="Copy number allele: 107 copies">
##ALT=<ID=CN108,Description="Copy number allele: 108 copies">
##ALT=<ID=CN109,Description="Copy number allele: 109 copies">
##ALT=<ID=CN110,Description="Copy number allele: 110 copies">
##ALT=<ID=CN111,Description="Copy number allele: 111 copies">
##ALT=<ID=CN112,Description="Copy number allele: 112 copies">
##ALT=<ID=CN113,Description="Copy number allele: 113 copies">
##ALT=<ID=CN114,Description="Copy number allele: 114 copies">
##ALT=<ID=CN115,Description="Copy number allele: 115 copies">
##ALT=<ID=CN116,Description="Copy number allele: 116 copies">
##ALT=<ID=CN117,Description="Copy number allele: 117 copies">
##ALT=<ID=CN118,Description="Copy number allele: 118 copies">
##ALT=<ID=CN119,Description="Copy number allele: 119 copies">
##ALT=<ID=CN120,Description="Copy number allele: 120 copies">
##ALT=<ID=CN121,Description="Copy number allele: 121 copies">
##ALT=<ID=CN122,Description="Copy number allele: 122 copies">
##ALT=<ID=CN123,Description="Copy number allele: 123 copies">
##ALT=<ID=CN124,Description="Copy number allele: 124 copies">
##INFO=<ID=CIEND,Number=2,Type=Integer,Description="Confidence interval around END for imprecise variants">
##INFO=<ID=CIPOS,Number=2,Type=Integer,Description="Confidence interval around POS for imprecise variants">
##INFO=<ID=CS,Number=1,Type=String,Description="Source call set.">
##INFO=<ID=END,Number=1,Type=Integer,Description="End coordinate of this variant">
##INFO=<ID=IMPRECISE,Number=0,Type=Flag,Description="Imprecise structural variation">
##INFO=<ID=MC,Number=.,Type=String,Description="Merged calls.">
##INFO=<ID=MEINFO,Number=4,Type=String,Description="Mobile element info of the form NAME,START,END<POLARITY; If there is only 5' OR 3' support for this call, will be NULL NULL for START and END">
##INFO=<ID=MEND,Number=1,Type=Integer,Description="Mitochondrial end coordinate of inserted sequence">
##INFO=<ID=MLEN,Number=1,Type=Integer,Description="Estimated length of mitochondrial insert">
##INFO=<ID=MSTART,Number=1,Type=Integer,Description="Mitochondrial start coordinate of inserted sequence">
##INFO=<ID=SVLEN,Number=.,Type=Integer,Description="SV length. It is only calculated for structural variation MEIs. For other types of SVs; one may calculate the SV length by INFO:END-START+1, or by finding the difference between lengthes of REF and ALT alleles">
##INFO=<ID=SVTYPE,Number=1,Type=String,Description="Type of structural variant">
##INFO=<ID=TSD,Number=1,Type=String,Description="Precise Target Site Duplication for bases, if unknown, value will be NULL">
##INFO=<ID=AC,Number=A,Type=Integer,Description="Total number of alternate alleles in called genotypes">
##INFO=<ID=AF,Number=A,Type=Float,Description="Estimated allele frequency in the range (0,1)">
##INFO=<ID=NS,Number=1,Type=Integer,Description="Number of samples with data">
##INFO=<ID=AN,Number=1,Type=Integer,Description="Total number of alleles in called genotypes">
##INFO=<ID=EAS_AF,Number=A,Type=Float,Description="Allele frequency in the EAS populations calculated from AC and AN, in the range (0,1)">
##INFO=<ID=EUR_AF,Number=A,Type=Float,Description="Allele frequency in the EUR populations calculated from AC and AN, in the range (0,1)">
##INFO=<ID=AFR_AF,Number=A,Type=Float,Description="Allele frequency in the AFR populations calculated from AC and AN, in the range (0,1)">
##INFO=<ID=AMR_AF,Number=A,Type=Float,Description="Allele frequency in the AMR populations calculated from AC and AN, in the range (0,1)">
##INFO=<ID=SAS_AF,Number=A,Type=Float,Description="Allele frequency in the SAS populations calculated from AC and AN, in the range (0,1)">
##INFO=<ID=DP,Number=1,Type=Integer,Description="Total read depth; only low coverage data were counted towards the DP, exome data were not used">
##INFO=<ID=AA,Number=1,Type=String,Description="Ancestral Allele. Format: AA|REF|ALT|IndelType. AA: Ancestral allele, REF:Reference Allele, ALT:Alternate Allele, IndelType:Type of Indel (REF, ALT and IndelType are only defined for indels)">
##INFO=<ID=VT,Number=.,Type=String,Description="indicates what type of variant the line represents">
##INFO=<ID=EX_TARGET,Number=0,Type=Flag,Description="indicates whether a variant is within the exon pull down target boundaries">
##INFO=<ID=MULTI_ALLELIC,Number=0,Type=Flag,Description="indicates whether a site is multi-allelic">
#CHROM	POS	ID	REF	ALT	QUAL	FILTER	INFO
6	42660620	rs80020063	T	C	100	PASS	AC=24;AF=0.00479233;AN=5008;NS=2504;DP=18507;EAS_AF=0;AMR_AF=0.0072;AFR_AF=0.0008;EUR_AF=0.0149;SAS_AF=0.0031;AA=T|||;VT=SNP
6	42660655	rs423137	G	A	100	PASS	AC=1275;AF=0.254593;AN=5008;NS=2504;DP=19078;EAS_AF=0.2976;AMR_AF=0.1974;AFR_AF=0.2065;EUR_AF=0.2972;SAS_AF=0.272;AA=G|||;VT=SNP
6	42660822	rs373413	G	C	100	PASS	AC=3778;AF=0.754393;AN=5008;NS=2504;DP=18902;EAS_AF=0.8542;AMR_AF=0.7233;AFR_AF=0.6853;EUR_AF=0.8002;SAS_AF=0.7198;AA=N|||;VT=SNP
6	42661404	rs375435	T	C	100	PASS	AC=2575;AF=0.514177;AN=5008;NS=2504;DP=20212;EAS_AF=0.7599;AMR_AF=0.5202;AFR_AF=0.3442;EUR_AF=0.5467;SAS_AF=0.453;AA=C|||;VT=SNP
6	42661966	rs451169	T	C	100	PASS	AC=2574;AF=0.513978;AN=5008;NS=2504;DP=17705;EAS_AF=0.7599;AMR_AF=0.5202;AFR_AF=0.3442;EUR_AF=0.5467;SAS_AF=0.4519;AA=t|||;VT=SNP
6	42662323	rs149719038	C	T	100	PASS	AC=111;AF=0.0221645;AN=5008;NS=2504;DP=20623;EAS_AF=0.001;AMR_AF=0.0202;AFR_AF=0.0053;EUR_AF=0.0239;SAS_AF=0.0665;AA=C|||;VT=SNP
6	42662574	rs376389	C	A	100	PASS	AC=1275;AF=0.254593;AN=5008;NS=2504;DP=20329;EAS_AF=0.2976;AMR_AF=0.1974;AFR_AF=0.2073;EUR_AF=0.2972;SAS_AF=0.271;AA=C|||;VT=SNP
6	42662975	rs55996132	C	T	100	PASS	AC=19;AF=0.00379393;AN=5008;NS=2504;DP=19496;EAS_AF=0;AMR_AF=0.0043;AFR_AF=0;EUR_AF=0.0149;SAS_AF=0.001;AA=C|||;VT=SNP
6	42663071	rs448141	T	C	100	PASS	AC=4716;AF=0.941693;AN=5008;NS=2504;DP=19815;EAS_AF=1;AMR_AF=0.9164;AFR_AF=0.9977;EUR_AF=0.8867;SAS_AF=0.8804;AA=C|||;VT=SNP
6	42663287	rs621627	C	T	100	PASS	AC=4715;AF=0.941494;AN=5008;NS=2504;DP=17440;EAS_AF=1;AMR_AF=0.9164;AFR_AF=0.9977;EUR_AF=0.8867;SAS_AF=0.8793;AA=T|||;VT=SNP
6	42663494	rs450579	A	C	100	PASS	AC=4683;AF=0.935104;AN=5008;NS=2504;DP=15947;EAS_AF=1;AMR_AF=0.9135;AFR_AF=0.975;EUR_AF=0.8867;SAS_AF=0.8793;AA=a|||;VT=SNP
6	42663548	rs9349238	G	C	100	PASS	AC=1288;AF=0.257188;AN=5008;NS=2504;DP=16567;EAS_AF=0.4623;AMR_AF=0.3199;AFR_AF=0.1309;EUR_AF=0.2495;SAS_AF=0.18;AA=G|||;VT=SNP
6	42663549	rs10948043	T	C	100	PASS	AC=1104;AF=0.220447;AN=5008;NS=2504;DP=16692;EAS_AF=0.0942;AMR_AF=0.2003;AFR_AF=0.2663;EUR_AF=0.2535;SAS_AF=0.2689;AA=T|||;VT=SNP
6	42664468	rs41273818	C	T	100	PASS	AC=12;AF=0.00239617;AN=5008;NS=2504;DP=19930;EAS_AF=0;AMR_AF=0.0014;AFR_AF=0.0008;EUR_AF=0.008;SAS_AF=0.002;AA=C|||;VT=SNP
6	42664658	rs405043	G	A	100	PASS	AC=3763;AF=0.751398;AN=5008;NS=2504;DP=20090;EAS_AF=0.8542;AMR_AF=0.7233;AFR_AF=0.6755;EUR_AF=0.8002;SAS_AF=0.7178;AA=G|||;VT=SNP
6	42664676	rs405059	G	A	100	PASS	AC=3778;AF=0.754393;AN=5008;NS=2504;DP=20487;EAS_AF=0.8542;AMR_AF=0.7233;AFR_AF=0.6853;EUR_AF=0.8002;SAS_AF=0.7198;AA=A|||;VT=SNP
6	42665032	rs45550933	G	T	100	PASS	AC=1074;AF=0.214457;AN=5008;NS=2504;DP=20987;EAS_AF=0.0952;AMR_AF=0.1988;AFR_AF=0.2443;EUR_AF=0.2535;SAS_AF=0.2679;AA=G|||;VT=SNP
6	42665135	rs3176988	G	T	100	PASS	AC=1074;AF=0.214457;AN=5008;NS=2504;DP=18577;EAS_AF=0.0942;AMR_AF=0.1988;AFR_AF=0.2443;EUR_AF=0.2535;SAS_AF=0.2689;AA=G|||;VT=SNP
6	42665271	rs1758213	G	A	100	PASS	AC=3778;AF=0.754393;AN=5008;NS=2504;DP=18366;EAS_AF=0.8542;AMR_AF=0.7233;AFR_AF=0.6853;EUR_AF=0.8002;SAS_AF=0.7198;AA=G|||;VT=SNP
6	42665490	rs432753	C	T	100	PASS	AC=3779;AF=0.754593;AN=5008;NS=2504;DP=19090;EAS_AF=0.8542;AMR_AF=0.7233;AFR_AF=0.6861;EUR_AF=0.8002;SAS_AF=0.7198;AA=T|||;VT=SNP
6	42665888	rs835	C	T	100	PASS	AC=1285;AF=0.256589;AN=5008;NS=2504;DP=20725;EAS_AF=0.4524;AMR_AF=0.3228;AFR_AF=0.1377;EUR_AF=0.2475;SAS_AF=0.1779;AA=C|||;VT=SNP
6	42666020	rs361524	G	A	100	PASS	AC=1287;AF=0.256989;AN=5008;NS=2504;DP=15439;EAS_AF=0.2808;AMR_AF=0.1988;AFR_AF=0.2284;EUR_AF=0.2962;SAS_AF=0.272;AA=G|||;VT=SNP;EX_TARGET
6	42666061	rs434102	T	C	100	PASS	AC=3793;AF=0.757388;AN=5008;NS=2504;DP=16163;EAS_AF=0.8462;AMR_AF=0.7248;AFR_AF=0.7042;EUR_AF=0.7982;SAS_AF=0.7188;AA=T|||;VT=SNP;EX_TARGET
6	42666145	rs425876	C	T	100	PASS	AC=4714;AF=0.941294;AN=5008;NS=2504;DP=17670;EAS_AF=1;AMR_AF=0.9164;AFR_AF=0.9977;EUR_AF=0.8867;SAS_AF=0.8783;AA=T|||;VT=SNP;EX_TARGET
6	42666164	rs390659	G	C	100	PASS	AC=3789;AF=0.756589;AN=5008;NS=2504;DP=18606;EAS_AF=0.8452;AMR_AF=0.7262;AFR_AF=0.7035;EUR_AF=0.7962;SAS_AF=0.7178;AA=C|||;VT=SNP;EX_TARGET
6	42666293	rs41273820	G	A	100	PASS	AC=1062;AF=0.212061;AN=5008;NS=2504;DP=18950;EAS_AF=0.0942;AMR_AF=0.1988;AFR_AF=0.2443;EUR_AF=0.2505;SAS_AF=0.2597;AA=G|||;VT=SNP
6	42666365	rs389999	G	C	100	PASS	AC=3793;AF=0.757388;AN=5008;NS=2504;DP=18428;EAS_AF=0.8462;AMR_AF=0.7248;AFR_AF=0.7057;EUR_AF=0.7962;SAS_AF=0.7188;AA=G|||;VT=SNP
6	42666475	rs433286	T	C	100	PASS	AC=3794;AF=0.757588;AN=5008;NS=2504;DP=20058;EAS_AF=0.8472;AMR_AF=0.7248;AFR_AF=0.705;EUR_AF=0.7962;SAS_AF=0.7198;AA=t|||;VT=SNP
6	42666506	rs415906	C	A	100	PASS	AC=3794;AF=0.757588;AN=5008;NS=2504;DP=20782;EAS_AF=0.8472;AMR_AF=0.7248;AFR_AF=0.705;EUR_AF=0.7962;SAS_AF=0.7198;AA=A|||;VT=SNP
6	42666562	rs665368	C	T	100	PASS	AC=4110;AF=0.820687;AN=5008;NS=2504;DP=20849;EAS_AF=0.8681;AMR_AF=0.755;AFR_AF=0.8268;EUR_AF=0.8211;SAS_AF=0.8098;AA=T|||;VT=SNP
6	42666614	rs665442	G	T	100	PASS	AC=4688;AF=0.936102;AN=5008;NS=2504;DP=19137;EAS_AF=1;AMR_AF=0.9107;AFR_AF=0.9849;EUR_AF=0.8847;SAS_AF=0.8753;AA=g|||;VT=SNP
6	42666634	rs75745023	C	T	100	PASS	AC=753;AF=0.150359;AN=5008;NS=2504;DP=18856;EAS_AF=0.131;AMR_AF=0.1671;AFR_AF=0.2254;EUR_AF=0.0775;SAS_AF=0.1319;AA=C|||;VT=SNP
6	42666821	rs371323	T	C	100	PASS	AC=3794;AF=0.757588;AN=5008;NS=2504;DP=13973;EAS_AF=0.8472;AMR_AF=0.7248;AFR_AF=0.6959;EUR_AF=0.7962;SAS_AF=0.7321;AA=C|||;VT=SNP
6	42667036	rs414040	A	G	100	PASS	AC=3798;AF=0.758387;AN=5008;NS=2504;DP=14983;EAS_AF=0.8472;AMR_AF=0.7262;AFR_AF=0.7042;EUR_AF=0.7922;SAS_AF=0.728;AA=a|||;VT=SNP
6	42667047	rs9471896	G	T	100	PASS	AC=1381;AF=0.275759;AN=5008;NS=2504;DP=16354;EAS_AF=0.4554;AMR_AF=0.3256;AFR_AF=0.205;EUR_AF=0.2475;SAS_AF=0.18;AA=g|||;VT=SNP
6	42667090	rs414082	A	G	100	PASS	AC=3806;AF=0.759984;AN=5008;NS=2504;DP=15789;EAS_AF=0.8472;AMR_AF=0.7262;AFR_AF=0.711;EUR_AF=0.7922;SAS_AF=0.727;AA=a|||;VT=SNP
6	42667137	rs414285	C	G	100	PASS	AC=2366;AF=0.472444;AN=5008;NS=2504;DP=17171;EAS_AF=0.3919;AMR_AF=0.4006;AFR_AF=0.4607;EUR_AF=0.5437;SAS_AF=0.5491;AA=c|||;VT=SNP
6	42667372	rs378835	G	A	100	PASS	AC=3765;AF=0.751797;AN=5008;NS=2504;DP=16814;EAS_AF=0.8462;AMR_AF=0.7205;AFR_AF=0.6853;EUR_AF=0.7913;SAS_AF=0.726;AA=g|||;VT=SNP
6	42667565	rs668736	A	G	100	PASS	AC=3765;AF=0.751797;AN=5008;NS=2504;DP=14955;EAS_AF=0.8472;AMR_AF=0.7205;AFR_AF=0.6846;EUR_AF=0.7913;SAS_AF=0.726;AA=a|||;VT=SNP
6	42667802	rs377118	G	T	100	PASS	AC=4707;AF=0.939896;AN=5008;NS=2504;DP=16282;EAS_AF=1;AMR_AF=0.9135;AFR_AF=0.9955;EUR_AF=0.8867;SAS_AF=0.8763;AA=g|||;VT=SNP
6	42668404	rs422717	T	G	100	PASS	AC=3769;AF=0.752596;AN=5008;NS=2504;DP=19586;EAS_AF=0.8472;AMR_AF=0.7205;AFR_AF=0.6846;EUR_AF=0.7952;SAS_AF=0.726;AA=-|||;VT=SNP
6	42668532	rs438995	C	T	100	PASS	AC=3770;AF=0.752796;AN=5008;NS=2504;DP=18317;EAS_AF=0.8472;AMR_AF=0.7219;AFR_AF=0.6846;EUR_AF=0.7952;SAS_AF=0.726;AA=-|||;VT=SNP
6	42668631	rs393034	T	C	100	PASS	AC=3743;AF=0.747404;AN=5008;NS=2504;DP=19734;EAS_AF=0.8472;AMR_AF=0.7205;AFR_AF=0.6649;EUR_AF=0.7952;SAS_AF=0.726;AA=-|||;VT=SNP
6	42668924	rs34492701	G	A	100	PASS	AC=22;AF=0.00439297;AN=5008;NS=2504;DP=17854;EAS_AF=0.001;AMR_AF=0.0086;AFR_AF=0.0008;EUR_AF=0.0109;SAS_AF=0.0031;AA=-|||;VT=SNP
6	42668932	rs2268687	G	A	100	PASS	AC=1407;AF=0.28095;AN=5008;NS=2504;DP=18014;EAS_AF=0.4544;AMR_AF=0.3271;AFR_AF=0.2247;EUR_AF=0.2475;SAS_AF=0.18;AA=-|||;VT=SNP
6	42669108	rs2268686	G	A	100	PASS	AC=1408;AF=0.28115;AN=5008;NS=2504;DP=19756;EAS_AF=0.4544;AMR_AF=0.3256;AFR_AF=0.2254;EUR_AF=0.2485;SAS_AF=0.18;AA=-|||;VT=SNP
6	42669206	rs394653	T	C	100	PASS	AC=3817;AF=0.762181;AN=5008;NS=2504;DP=17749;EAS_AF=0.8571;AMR_AF=0.7233;AFR_AF=0.7073;EUR_AF=0.7952;SAS_AF=0.7321;AA=-|||;VT=SNP
6	42669389	rs429655	A	G	100	PASS	AC=4879;AF=0.974241;AN=5008;NS=2504;DP=13273;EAS_AF=1;AMR_AF=0.9611;AFR_AF=1;EUR_AF=0.9682;SAS_AF=0.9284;AA=-|||;VT=SNP
6	42670374	rs9381211	G	A	100	PASS	AC=1407;AF=0.28095;AN=5008;NS=2504;DP=18492;EAS_AF=0.4544;AMR_AF=0.3256;AFR_AF=0.2247;EUR_AF=0.2485;SAS_AF=0.18;AA=A|||;VT=SNP
6	42670450	rs9394918	A	G	100	PASS	AC=1275;AF=0.254593;AN=5008;NS=2504;DP=17857;EAS_AF=0.4494;AMR_AF=0.3213;AFR_AF=0.1309;EUR_AF=0.2485;SAS_AF=0.18;AA=A|||;VT=SNP
6	42670910	rs413399	T	C	100	PASS	AC=3801;AF=0.758986;AN=5008;NS=2504;DP=15795;EAS_AF=0.8671;AMR_AF=0.7176;AFR_AF=0.6876;EUR_AF=0.7962;SAS_AF=0.7352;AA=C|||;VT=SNP
6	42671099	rs9471904	C	T	100	PASS	AC=2507;AF=0.500599;AN=5008;NS=2504;DP=15820;EAS_AF=0.4415;AMR_AF=0.3862;AFR_AF=0.5431;EUR_AF=0.5368;SAS_AF=0.5481;AA=T|||;VT=SNP
6	42671130	rs434439	C	G	100	PASS	AC=2475;AF=0.494209;AN=5008;NS=2504;DP=15454;EAS_AF=0.3938;AMR_AF=0.3948;AFR_AF=0.5416;EUR_AF=0.5487;SAS_AF=0.5481;AA=T|||;VT=SNP
6	42671437	rs9471905	T	C	100	PASS	AC=1480;AF=0.295527;AN=5008;NS=2504;DP=19737;EAS_AF=0.0843;AMR_AF=0.2089;AFR_AF=0.5582;EUR_AF=0.2505;SAS_AF=0.2658;AA=T|||;VT=SNP
6	42671439	rs12333241	G	A	100	PASS	AC=1293;AF=0.258187;AN=5008;NS=2504;DP=19719;EAS_AF=0.4593;AMR_AF=0.3228;AFR_AF=0.1316;EUR_AF=0.2495;SAS_AF=0.1851;AA=G|||;VT=SNP
6	42671766	rs9462817	A	G	100	PASS	AC=1347;AF=0.26897;AN=5008;NS=2504;DP=13943;EAS_AF=0.0794;AMR_AF=0.2334;AFR_AF=0.4009;EUR_AF=0.3111;SAS_AF=0.2679;AA=A|||;VT=SNP
6	42672407	rs3818087	T	C	100	PASS	AC=1337;AF=0.266973;AN=5008;NS=2504;DP=17587;EAS_AF=0.4673;AMR_AF=0.3242;AFR_AF=0.1331;EUR_AF=0.2565;SAS_AF=0.2117;AA=T|||;VT=SNP
6	42672416	rs3818086	A	T	100	PASS	AC=2842;AF=0.567492;AN=5008;NS=2504;DP=18130;EAS_AF=0.5565;AMR_AF=0.5432;AFR_AF=0.6906;EUR_AF=0.5149;SAS_AF=0.4836;AA=T|||;VT=SNP
6	42672434	rs34722725	C	T	100	PASS	AC=1372;AF=0.273962;AN=5008;NS=2504;DP=18615;EAS_AF=0.4673;AMR_AF=0.3285;AFR_AF=0.1573;EUR_AF=0.2565;SAS_AF=0.2117;AA=c|||;VT=SNP
6	42672574	rs13214506	G	A	100	PASS	AC=1402;AF=0.279952;AN=5008;NS=2504;DP=21308;EAS_AF=0.4772;AMR_AF=0.33;AFR_AF=0.1679;EUR_AF=0.2565;SAS_AF=0.2168;AA=G|||;VT=SNP
6	42673015	rs649472	T	C	100	PASS	AC=1056;AF=0.210863;AN=5008;NS=2504;DP=16124;EAS_AF=0.3056;AMR_AF=0.1873;AFR_AF=0.0318;EUR_AF=0.2962;SAS_AF=0.2843;AA=T|||;VT=SNP
6	42673107	rs12333110	G	A	100	PASS	AC=1348;AF=0.269169;AN=5008;NS=2504;DP=12228;EAS_AF=0.4673;AMR_AF=0.3285;AFR_AF=0.1407;EUR_AF=0.2545;SAS_AF=0.2117;AA=G|||;VT=SNP
6	42673446	rs73426441	G	A	100	PASS	AC=556;AF=0.111022;AN=5008;NS=2504;DP=9342;EAS_AF=0.0288;AMR_AF=0.1412;AFR_AF=0.0923;EUR_AF=0.162;SAS_AF=0.1472;AA=G|||;VT=SNP
6	42673678	rs9296398	T	C	100	PASS	AC=2843;AF=0.567692;AN=5008;NS=2504;DP=9301;EAS_AF=0.5565;AMR_AF=0.536;AFR_AF=0.7027;EUR_AF=0.505;SAS_AF=0.4836;AA=t|||;VT=SNP
6	42674236	rs12207176	G	A	100	PASS	AC=1261;AF=0.251797;AN=5008;NS=2504;DP=13885;EAS_AF=0.0794;AMR_AF=0.2017;AFR_AF=0.3986;EUR_AF=0.2505;SAS_AF=0.2679;AA=g|||;VT=SNP
6	42674785	rs9462818	G	A	100	PASS	AC=1202;AF=0.240016;AN=5008;NS=2504;DP=15228;EAS_AF=0.0794;AMR_AF=0.2003;AFR_AF=0.3555;EUR_AF=0.2505;SAS_AF=0.2669;AA=G|||;VT=SNP
6	42674983	rs9357402	G	T	100	PASS	AC=2719;AF=0.542931;AN=5008;NS=2504;DP=19912;EAS_AF=0.5565;AMR_AF=0.5317;AFR_AF=0.6112;EUR_AF=0.505;SAS_AF=0.4836;AA=T|||;VT=SNP
6	42675184	rs143710799	T	C	100	PASS	AC=34;AF=0.00678914;AN=5008;NS=2504;DP=17437;EAS_AF=0.001;AMR_AF=0.0115;AFR_AF=0;EUR_AF=0.0189;SAS_AF=0.0061;AA=T|||;VT=SNP
6	42675246	rs9471906	C	T	100	PASS	AC=1256;AF=0.250799;AN=5008;NS=2504;DP=16928;EAS_AF=0.0794;AMR_AF=0.2017;AFR_AF=0.3956;EUR_AF=0.2505;SAS_AF=0.2669;AA=C|||;VT=SNP
6	42675410	rs73426451	G	A	100	PASS	AC=1259;AF=0.251398;AN=5008;NS=2504;DP=22442;EAS_AF=0.0794;AMR_AF=0.2017;AFR_AF=0.3979;EUR_AF=0.2505;SAS_AF=0.2669;AA=G|||;VT=SNP
6	42675575	rs75499937	C	A	100	PASS	AC=133;AF=0.0265575;AN=5008;NS=2504;DP=18320;EAS_AF=0.0883;AMR_AF=0.0115;AFR_AF=0.0015;EUR_AF=0.0239;SAS_AF=0.0102;AA=C|||;VT=SNP
6	42676307	rs7742623	T	C	100	PASS	AC=2726;AF=0.544329;AN=5008;NS=2504;DP=18895;EAS_AF=0.5565;AMR_AF=0.5331;AFR_AF=0.615;EUR_AF=0.505;SAS_AF=0.4847;AA=t|||;VT=SNP
6	42676480	rs9349239	A	G	100	PASS	AC=2733;AF=0.545727;AN=5008;NS=2504;DP=18234;EAS_AF=0.5565;AMR_AF=0.5331;AFR_AF=0.6203;EUR_AF=0.505;SAS_AF=0.4847;AA=a|||;VT=SNP
6	42676511	rs9369380	T	C	100	PASS	AC=2606;AF=0.520367;AN=5008;NS=2504;DP=19123;EAS_AF=0.5476;AMR_AF=0.5274;AFR_AF=0.5356;EUR_AF=0.507;SAS_AF=0.4806;AA=t|||;VT=SNP
6	42676773	rs9471907	A	G	100	PASS	AC=1311;AF=0.261781;AN=5008;NS=2504;DP=15586;EAS_AF=0.0972;AMR_AF=0.2089;AFR_AF=0.4062;EUR_AF=0.2535;SAS_AF=0.2822;AA=a|||;VT=SNP
6	42676827	rs9367162	G	A	100	PASS	AC=1253;AF=0.2502;AN=5008;NS=2504;DP=15359;EAS_AF=0.4504;AMR_AF=0.3184;AFR_AF=0.0968;EUR_AF=0.2525;SAS_AF=0.2004;AA=g|||;VT=SNP
6	42676932	rs9357403	G	C	100	PASS	AC=1316;AF=0.26278;AN=5008;NS=2504;DP=13402;EAS_AF=0.4504;AMR_AF=0.3199;AFR_AF=0.1437;EUR_AF=0.2525;SAS_AF=0.2004;AA=g|||;VT=SNP
6	42677167	rs9471908	A	G	100	PASS	AC=1361;AF=0.271765;AN=5008;NS=2504;DP=17085;EAS_AF=0.1071;AMR_AF=0.2133;AFR_AF=0.4297;EUR_AF=0.2555;SAS_AF=0.2863;AA=a|||;VT=SNP
6	42677753	rs2268684	A	G	100	PASS	AC=2759;AF=0.550919;AN=5008;NS=2504;DP=19060;EAS_AF=0.5585;AMR_AF=0.536;AFR_AF=0.6324;EUR_AF=0.508;SAS_AF=0.4877;AA=a|||;VT=SNP
6	42677834	rs6931385	A	C	100	PASS	AC=2834;AF=0.565895;AN=5008;NS=2504;DP=16924;EAS_AF=0.5595;AMR_AF=0.5389;AFR_AF=0.6868;EUR_AF=0.508;SAS_AF=0.4877;AA=a|||;VT=SNP
6	42677875	rs6915637	T	G	100	PASS	AC=1441;AF=0.28774;AN=5008;NS=2504;DP=17167;EAS_AF=0.4504;AMR_AF=0.3271;AFR_AF=0.2322;EUR_AF=0.2545;SAS_AF=0.2014;AA=t|||;VT=SNP
6	42678045	rs12111487	G	A	100	PASS	AC=1118;AF=0.223243;AN=5008;NS=2504;DP=18384;EAS_AF=0.1002;AMR_AF=0.2003;AFR_AF=0.2632;EUR_AF=0.2525;SAS_AF=0.2822;AA=G|||;VT=SNP
6	42678055	rs2268683	T	C	100	PASS	AC=2843;AF=0.567692;AN=5008;NS=2504;DP=18522;EAS_AF=0.5595;AMR_AF=0.5403;AFR_AF=0.6936;EUR_AF=0.508;SAS_AF=0.4867;AA=t|||;VT=SNP
6	42678349	rs2268682	G	A	100	PASS	AC=1369;AF=0.273363;AN=5008;NS=2504;DP=18304;EAS_AF=0.4484;AMR_AF=0.3098;AFR_AF=0.205;EUR_AF=0.2346;SAS_AF=0.1994;AA=G|||;VT=SNP
6	42678722	rs114358331	A	T	100	PASS	AC=10;AF=0.00199681;AN=5008;NS=2504;DP=21983;EAS_AF=0;AMR_AF=0.0043;AFR_AF=0.0008;EUR_AF=0.006;SAS_AF=0;AA=A|||;VT=SNP
6	42679358	rs115405259	T	C	100	PASS	AC=24;AF=0.00479233;AN=5008;NS=2504;DP=17966;EAS_AF=0;AMR_AF=0.0072;AFR_AF=0.0008;EUR_AF=0.0149;SAS_AF=0.0031;AA=T|||;VT=SNP
6	42679608	rs181224579	C	T	100	PASS	AC=11;AF=0.00219649;AN=5008;NS=2504;DP=17826;EAS_AF=0;AMR_AF=0.0043;AFR_AF=0;EUR_AF=0.007;SAS_AF=0.001;AA=C|||;VT=SNP
6	42680515	rs7744151	A	G	100	PASS	AC=2695;AF=0.538139;AN=5008;NS=2504;DP=18086;EAS_AF=0.5456;AMR_AF=0.572;AFR_AF=0.5136;EUR_AF=0.5795;SAS_AF=0.4969;AA=a|||;VT=SNP
6	42680662	rs9471909	G	A	100	PASS	AC=2763;AF=0.551717;AN=5008;NS=2504;DP=17247;EAS_AF=0.5466;AMR_AF=0.5749;AFR_AF=0.5628;EUR_AF=0.5795;SAS_AF=0.4969;AA=g|||;VT=SNP
6	42680990	rs6458301	A	G	100	PASS	AC=2780;AF=0.555112;AN=5008;NS=2504;DP=18283;EAS_AF=0.5466;AMR_AF=0.5764;AFR_AF=0.5741;EUR_AF=0.5805;SAS_AF=0.4969;AA=a|||;VT=SNP
6	42681255	rs6458302	T	C	100	PASS	AC=2693;AF=0.53774;AN=5008;NS=2504;DP=17617;EAS_AF=0.5466;AMR_AF=0.572;AFR_AF=0.5113;EUR_AF=0.5795;SAS_AF=0.4969;AA=t|||;VT=SNP
6	42681495	rs3793007	G	C	100	PASS	AC=2930;AF=0.585064;AN=5008;NS=2504;DP=15203;EAS_AF=0.5466;AMR_AF=0.5764;AFR_AF=0.6899;EUR_AF=0.5775;SAS_AF=0.4969;AA=g|||;VT=SNP
6	42682902	rs7769412	G	A	100	PASS	AC=1544;AF=0.308307;AN=5008;NS=2504;DP=16944;EAS_AF=0.4504;AMR_AF=0.3761;AFR_AF=0.2118;EUR_AF=0.336;SAS_AF=0.2157;AA=G|||;VT=SNP
6	42683061	rs3846893	C	T	100	PASS	AC=2831;AF=0.565296;AN=5008;NS=2504;DP=18170;EAS_AF=0.5486;AMR_AF=0.5821;AFR_AF=0.6074;EUR_AF=0.5805;SAS_AF=0.498;AA=T|||;VT=SNP
6	42684256	rs138434841	C	T	100	PASS	AC=18;AF=0.00359425;AN=5008;NS=2504;DP=14846;EAS_AF=0;AMR_AF=0.0043;AFR_AF=0.0015;EUR_AF=0.0099;SAS_AF=0.0031;AA=c|||;VT=SNP
6	42686013	rs75508940	T	C	100	PASS	AC=57;AF=0.0113818;AN=5008;NS=2504;DP=10963;EAS_AF=0;AMR_AF=0.0245;AFR_AF=0.0023;EUR_AF=0.0338;SAS_AF=0.0031;AA=T|||;VT=SNP
6	42686392	rs9394921	T	A	100	PASS	AC=2472;AF=0.49361;AN=5008;NS=2504;DP=14885;EAS_AF=0.4841;AMR_AF=0.5187;AFR_AF=0.5008;EUR_AF=0.5199;SAS_AF=0.4489;AA=T|||;VT=SNP
6	42686692	rs7768690	T	C	100	PASS	AC=2887;AF=0.576478;AN=5008;NS=2504;DP=16812;EAS_AF=0.5486;AMR_AF=0.5778;AFR_AF=0.652;EUR_AF=0.5805;SAS_AF=0.498;AA=T|||;VT=SNP
6	42686979	rs62416277	T	A	100	PASS	AC=1045;AF=0.208666;AN=5008;NS=2504;DP=14392;EAS_AF=0.0804;AMR_AF=0.1945;AFR_AF=0.233;EUR_AF=0.2435;SAS_AF=0.2822;AA=T|||;VT=SNP
6	42687002	rs7752711	C	G	100	PASS	AC=2886;AF=0.576278;AN=5008;NS=2504;DP=15781;EAS_AF=0.5486;AMR_AF=0.5778;AFR_AF=0.6513;EUR_AF=0.5805;SAS_AF=0.498;AA=-|||;VT=SNP
6	42687070	rs7752619	A	G	100	PASS	AC=2895;AF=0.578075;AN=5008;NS=2504;DP=16082;EAS_AF=0.5486;AMR_AF=0.5793;AFR_AF=0.6513;EUR_AF=0.5865;SAS_AF=0.5;AA=a|||;VT=SNP
6	42687181	rs62416278	G	A	100	PASS	AC=123;AF=0.0245607;AN=5008;NS=2504;DP=18139;EAS_AF=0;AMR_AF=0.0216;AFR_AF=0.0008;EUR_AF=0.0557;SAS_AF=0.0521;AA=G|||;VT=SNP
6	42687390	rs1985910	T	C	100	PASS	AC=2849;AF=0.56889;AN=5008;NS=2504;DP=14145;EAS_AF=0.5546;AMR_AF=0.5764;AFR_AF=0.6188;EUR_AF=0.5805;SAS_AF=0.499;AA=C|||;VT=SNP
6	42687534	rs1985909	T	C	100	PASS	AC=2894;AF=0.577875;AN=5008;NS=2504;DP=12606;EAS_AF=0.5546;AMR_AF=0.5778;AFR_AF=0.6536;EUR_AF=0.5805;SAS_AF=0.4969;AA=t|||;VT=SNP
6	42689411	rs6928781	G	A	100	PASS	AC=1660;AF=0.33147;AN=5008;NS=2504;DP=18434;EAS_AF=0.4732;AMR_AF=0.379;AFR_AF=0.2761;EUR_AF=0.337;SAS_AF=0.2209;AA=G|||;VT=SNP
6	42689755	rs7764439	A	G	100	PASS	AC=2927;AF=0.584465;AN=5008;NS=2504;DP=19078;EAS_AF=0.5595;AMR_AF=0.585;AFR_AF=0.6596;EUR_AF=0.5885;SAS_AF=0.5041;AA=G|||;VT=SNP;EX_TARGET
6	42690514	rs11754813	G	A	100	PASS	AC=1613;AF=0.322085;AN=5008;NS=2504;DP=17818;EAS_AF=0.4683;AMR_AF=0.379;AFR_AF=0.2466;EUR_AF=0.337;SAS_AF=0.2178;AA=.|||;VT=SNP
6	42690688	rs9381213	A	C	100	PASS	AC=2921;AF=0.583267;AN=5008;NS=2504;DP=15892;EAS_AF=0.5595;AMR_AF=0.585;AFR_AF=0.6573;EUR_AF=0.5885;SAS_AF=0.501;AA=.|||;VT=SNP
6	42691277	rs4714621	T	C	100	PASS	AC=2932;AF=0.585463;AN=5008;NS=2504;DP=18326;EAS_AF=0.5605;AMR_AF=0.5865;AFR_AF=0.6641;EUR_AF=0.5885;SAS_AF=0.501;AA=.|||;VT=SNP
6	42691573	rs4714622	T	C	100	PASS	AC=2927;AF=0.584465;AN=5008;NS=2504;DP=16218;EAS_AF=0.5605;AMR_AF=0.585;AFR_AF=0.6573;EUR_AF=0.5885;SAS_AF=0.5061;AA=.|||;VT=SNP
6	42693959	rs9381214	T	C	100	PASS	AC=2926;AF=0.584265;AN=5008;NS=2504;DP=21084;EAS_AF=0.5575;AMR_AF=0.585;AFR_AF=0.6596;EUR_AF=0.5885;SAS_AF=0.5051;AA=.|||;VT=SNP
6	42695307	rs73733744	T	G	100	PASS	AC=1058;AF=0.211262;AN=5008;NS=2504;DP=12457;EAS_AF=0.0804;AMR_AF=0.1657;AFR_AF=0.3555;EUR_AF=0.1779;SAS_AF=0.2178;AA=.|||;VT=SNP
6	42695547	rs116799478	A	G	100	PASS	AC=102;AF=0.0203674;AN=5008;NS=2504;DP=10615;EAS_AF=0.001;AMR_AF=0.0173;AFR_AF=0.0023;EUR_AF=0.0288;SAS_AF=0.0583;AA=A|||;VT=SNP
6	42696075	rs151332905	T	C	100	PASS	AC=1025;AF=0.204673;AN=5008;NS=2504;DP=14611;EAS_AF=0.0685;AMR_AF=0.1643;AFR_AF=0.3396;EUR_AF=0.1769;SAS_AF=0.2198;AA=t|||;VT=SNP
6	42697785	rs9462820	G	T	100	PASS	AC=4209;AF=0.840455;AN=5008;NS=2504;DP=16764;EAS_AF=0.8899;AMR_AF=0.8055;AFR_AF=0.7489;EUR_AF=0.9155;SAS_AF=0.8609;AA=T|||;VT=SNP
6	42698139	rs77910725	C	T	100	PASS	AC=51;AF=0.0101837;AN=5008;NS=2504;DP=17493;EAS_AF=0.001;AMR_AF=0.0159;AFR_AF=0.0023;EUR_AF=0.0278;SAS_AF=0.0082;AA=C|||;VT=SNP
6	42698213	rs76169657	G	T	100	PASS	AC=1058;AF=0.211262;AN=5008;NS=2504;DP=21141;EAS_AF=0.0952;AMR_AF=0.1671;AFR_AF=0.3389;EUR_AF=0.1799;SAS_AF=0.2219;AA=G|||;VT=SNP
6	42698409	rs630618	G	A	100	PASS	AC=3052;AF=0.609425;AN=5008;NS=2504;DP=17463;EAS_AF=0.7946;AMR_AF=0.6354;AFR_AF=0.3404;EUR_AF=0.7306;SAS_AF=0.6391;AA=G|||;VT=SNP
6	42699231	rs77664947	C	T	100	PASS	AC=802;AF=0.160144;AN=5008;NS=2504;DP=18003;EAS_AF=0.0685;AMR_AF=0.1556;AFR_AF=0.177;EUR_AF=0.1759;SAS_AF=0.2188;AA=C|||;VT=SNP
6	42699907	rs1229522	A	G	100	PASS	AC=4179;AF=0.834465;AN=5008;NS=2504;DP=17749;EAS_AF=0.9058;AMR_AF=0.804;AFR_AF=0.6884;EUR_AF=0.9155;SAS_AF=0.8967;AA=G|||;VT=SNP
6	42700013	rs115736156	C	A	100	PASS	AC=84;AF=0.0167732;AN=5008;NS=2504;DP=15032;EAS_AF=0.001;AMR_AF=0.0303;AFR_AF=0.0038;EUR_AF=0.0467;SAS_AF=0.0102;AA=C|||;VT=SNP
6	42700864	rs77105929	C	T	100	PASS	AC=1042;AF=0.208067;AN=5008;NS=2504;DP=19177;EAS_AF=0.0823;AMR_AF=0.1671;AFR_AF=0.3427;EUR_AF=0.1769;SAS_AF=0.2168;AA=C|||;VT=SNP
6	42701641	rs222217	G	A	100	PASS	AC=4434;AF=0.885383;AN=5008;NS=2504;DP=16853;EAS_AF=0.9058;AMR_AF=0.8127;AFR_AF=0.8767;EUR_AF=0.9155;SAS_AF=0.8967;AA=A|||;VT=SNP
6	42701676	rs222216	T	C	100	PASS	AC=3753;AF=0.749401;AN=5008;NS=2504;DP=16980;EAS_AF=0.8234;AMR_AF=0.6614;AFR_AF=0.7927;EUR_AF=0.7445;SAS_AF=0.682;AA=C|||;VT=SNP
6	42702570	rs16896041	T	C	100	PASS	AC=1081;AF=0.215855;AN=5008;NS=2504;DP=17078;EAS_AF=0.0833;AMR_AF=0.1715;AFR_AF=0.354;EUR_AF=0.1899;SAS_AF=0.2239;AA=T|||;VT=SNP
6	42702572	rs78877873	A	G	100	PASS	AC=1073;AF=0.214257;AN=5008;NS=2504;DP=17009;EAS_AF=0.0833;AMR_AF=0.1715;AFR_AF=0.354;EUR_AF=0.1899;SAS_AF=0.2157;AA=A|||;VT=SNP
6	42702923	rs222215	G	T	100	PASS	AC=4436;AF=0.885783;AN=5008;NS=2504;DP=16967;EAS_AF=0.9058;AMR_AF=0.8127;AFR_AF=0.8767;EUR_AF=0.9155;SAS_AF=0.8988;AA=T|||;VT=SNP
6	42703149	rs222214	G	A	100	PASS	AC=3292;AF=0.657348;AN=5008;NS=2504;DP=15446;EAS_AF=0.8036;AMR_AF=0.6369;AFR_AF=0.4902;EUR_AF=0.7237;SAS_AF=0.6789;AA=G|||;VT=SNP
6	42703448	rs222213	G	A	100	PASS	AC=4031;AF=0.804912;AN=5008;NS=2504;DP=15053;EAS_AF=0.9038;AMR_AF=0.7017;AFR_AF=0.7973;EUR_AF=0.7763;SAS_AF=0.816;AA=G|||;VT=SNP
6	42704119	rs222212	C	A	100	PASS	AC=4491;AF=0.896765;AN=5008;NS=2504;DP=18810;EAS_AF=0.8869;AMR_AF=0.8055;AFR_AF=0.9107;EUR_AF=0.9115;SAS_AF=0.9376;AA=A|||;VT=SNP
6	42705763	rs222220	G	A	100	PASS	AC=3123;AF=0.623602;AN=5008;NS=2504;DP=21513;EAS_AF=0.7798;AMR_AF=0.5937;AFR_AF=0.4887;EUR_AF=0.6382;SAS_AF=0.6513;AA=G|||;VT=SNP
6	42705873	rs6936958	G	T	100	PASS	AC=817;AF=0.163139;AN=5008;NS=2504;DP=20271;EAS_AF=0.0893;AMR_AF=0.1527;AFR_AF=0.1808;EUR_AF=0.175;SAS_AF=0.2106;AA=G|||;VT=SNP
6	42706305	rs222219	G	C	100	PASS	AC=4476;AF=0.89377;AN=5008;NS=2504;DP=17033;EAS_AF=0.8968;AMR_AF=0.8012;AFR_AF=0.9251;EUR_AF=0.8827;SAS_AF=0.9254;AA=C|||;VT=SNP
6	42706670	rs114917476	G	A	100	PASS	AC=108;AF=0.0215655;AN=5008;NS=2504;DP=16436;EAS_AF=0.001;AMR_AF=0.0202;AFR_AF=0.0076;EUR_AF=0.0278;SAS_AF=0.0562;AA=G|||;VT=SNP
6	42706742	rs222218	G	A	100	PASS	AC=3223;AF=0.64357;AN=5008;NS=2504;DP=17287;EAS_AF=0.7798;AMR_AF=0.6182;AFR_AF=0.5212;EUR_AF=0.6769;SAS_AF=0.6524;AA=G|||;VT=SNP
6	42707388	rs55893140	G	A	100	PASS	AC=3188;AF=0.636581;AN=5008;NS=2504;DP=13437;EAS_AF=0.7798;AMR_AF=0.6167;AFR_AF=0.4955;EUR_AF=0.6769;SAS_AF=0.6524;AA=G|||;VT=SNP
6	42707696	rs143413745	G	A	100	PASS	AC=61;AF=0.0121805;AN=5008;NS=2504;DP=15061;EAS_AF=0;AMR_AF=0.0216;AFR_AF=0.003;EUR_AF=0.0388;SAS_AF=0.0031;AA=G|||;VT=SNP
6	42708509	rs73428403	A	G	100	PASS	AC=670;AF=0.133786;AN=5008;NS=2504;DP=20801;EAS_AF=0.129;AMR_AF=0.2017;AFR_AF=0.1513;EUR_AF=0.1203;SAS_AF=0.0808;AA=G|||;VT=SNP
6	42708628	rs6929834	T	C	100	PASS	AC=4199;AF=0.838458;AN=5008;NS=2504;DP=18764;EAS_AF=0.6845;AMR_AF=0.9121;AFR_AF=0.9735;EUR_AF=0.8489;SAS_AF=0.7515;AA=C|||;VT=SNP
6	42709315	rs13200083	G	A	100	PASS	AC=183;AF=0.0365415;AN=5008;NS=2504;DP=17953;EAS_AF=0.002;AMR_AF=0.0548;AFR_AF=0.0023;EUR_AF=0.0706;SAS_AF=0.0706;AA=G|||;VT=SNP
6	42709384	rs115614521	G	A	100	PASS	AC=137;AF=0.0273562;AN=5008;NS=2504;DP=17935;EAS_AF=0.001;AMR_AF=0.0202;AFR_AF=0.0295;EUR_AF=0.0278;SAS_AF=0.0562;AA=G|||;VT=SNP
6	42709691	rs143540367	C	G	100	PASS	AC=12;AF=0.00239617;AN=5008;NS=2504;DP=19277;EAS_AF=0;AMR_AF=0.0043;AFR_AF=0;EUR_AF=0.008;SAS_AF=0.001;AA=C|||;VT=SNP
6	42709724	rs12207484	G	A	100	PASS	AC=531;AF=0.10603;AN=5008;NS=2504;DP=18805;EAS_AF=0.1032;AMR_AF=0.1974;AFR_AF=0.0749;EUR_AF=0.1173;SAS_AF=0.0746;AA=G|||;VT=SNP
6	42711085	rs113895858	G	T	100	PASS	AC=31;AF=0.0061901;AN=5008;NS=2504;DP=14319;EAS_AF=0;AMR_AF=0.0101;AFR_AF=0.0015;EUR_AF=0.0219;SAS_AF=0;AA=G|||;VT=SNP
6	42711446	rs142072095	G	C	100	PASS	AC=33;AF=0.00658946;AN=5008;NS=2504;DP=14322;EAS_AF=0;AMR_AF=0.0173;AFR_AF=0.0015;EUR_AF=0.0189;SAS_AF=0;AA=G|||;VT=SNP
6	42712610	rs41273822	C	T	100	PASS	AC=108;AF=0.0215655;AN=5008;NS=2504;DP=18604;EAS_AF=0.001;AMR_AF=0.0202;AFR_AF=0.0076;EUR_AF=0.0278;SAS_AF=0.0562;AA=C|||;VT=SNP
6	42713618	rs2234026	A	G	100	PASS	AC=4990;AF=0.996406;AN=5008;NS=2504;DP=13593;EAS_AF=1;AMR_AF=0.9928;AFR_AF=0.9992;EUR_AF=0.9881;SAS_AF=1;AA=G|||;VT=SNP;EX_TARGET
6	42713770	rs2234025	T	G	100	PASS	AC=383;AF=0.0764776;AN=5008;NS=2504;DP=13166;EAS_AF=0.001;AMR_AF=0.0288;AFR_AF=0.2095;EUR_AF=0.0298;SAS_AF=0.0562;AA=T|||;VT=SNP;EX_TARGET
6	42715323	rs16896053	C	T	100	PASS	AC=710;AF=0.141773;AN=5008;NS=2504;DP=15414;EAS_AF=0.1161;AMR_AF=0.1484;AFR_AF=0.0749;EUR_AF=0.1769;SAS_AF=0.2178;AA=C|||;VT=SNP
6	42716434	rs12210447	C	T	100	PASS	AC=596;AF=0.11901;AN=5008;NS=2504;DP=21497;EAS_AF=0.127;AMR_AF=0.1988;AFR_AF=0.0991;EUR_AF=0.1193;SAS_AF=0.0808;AA=T|||;VT=SNP
6	42717840	rs57298359	T	A	100	PASS	AC=661;AF=0.131989;AN=5008;NS=2504;DP=13258;EAS_AF=0.128;AMR_AF=0.2104;AFR_AF=0.1452;EUR_AF=0.1173;SAS_AF=0.0777;AA=A|||;VT=SNP
6	42717947	rs111955734	A	G	100	PASS	AC=673;AF=0.134385;AN=5008;NS=2504;DP=16155;EAS_AF=0.1359;AMR_AF=0.2104;AFR_AF=0.1452;EUR_AF=0.1203;SAS_AF=0.0787;AA=G|||;VT=SNP
6	42718154	rs73428411	G	A	100	PASS	AC=152;AF=0.0303514;AN=5008;NS=2504;DP=16781;EAS_AF=0.001;AMR_AF=0.0202;AFR_AF=0.0454;EUR_AF=0.0278;SAS_AF=0.0501;AA=G|||;VT=SNP
6	42718230	rs66839624	G	A	100	PASS	AC=623;AF=0.124401;AN=5008;NS=2504;DP=19220;EAS_AF=0.1111;AMR_AF=0.2104;AFR_AF=0.1331;EUR_AF=0.1173;SAS_AF=0.0726;AA=A|||;VT=SNP
6	42718305	rs76465735	C	T	100	PASS	AC=40;AF=0.00798722;AN=5008;NS=2504;DP=19388;EAS_AF=0;AMR_AF=0.0101;AFR_AF=0;EUR_AF=0.0219;SAS_AF=0.0112;AA=C|||;VT=SNP
6	42719158	rs1034154	C	T	100	PASS	AC=530;AF=0.105831;AN=5008;NS=2504;DP=16328;EAS_AF=0.1111;AMR_AF=0.2089;AFR_AF=0.0628;EUR_AF=0.1173;SAS_AF=0.0736;AA=C|||;VT=SNP
6	42719477	rs186186894	C	A	100	PASS	AC=76;AF=0.0151757;AN=5008;NS=2504;DP=13846;EAS_AF=0.001;AMR_AF=0.013;AFR_AF=0.0265;EUR_AF=0.0169;SAS_AF=0.0143;AA=C|||;VT=SNP
6	42719488	rs4714623	T	C	100	PASS	AC=890;AF=0.177716;AN=5008;NS=2504;DP=14725;EAS_AF=0.1359;AMR_AF=0.2205;AFR_AF=0.3026;EUR_AF=0.1223;SAS_AF=0.0787;AA=T|||;VT=SNP
6	42719679	rs143471679	G	A	100	PASS	AC=41;AF=0.0081869;AN=5008;NS=2504;DP=16327;EAS_AF=0.001;AMR_AF=0.013;AFR_AF=0.0015;EUR_AF=0.0149;SAS_AF=0.0143;AA=G|||;VT=SNP
6	42719690	rs113980260	C	T	100	PASS	AC=528;AF=0.105431;AN=5008;NS=2504;DP=17065;EAS_AF=0.1111;AMR_AF=0.2089;AFR_AF=0.062;EUR_AF=0.1173;SAS_AF=0.0726;AA=C|||;VT=SNP
6	42720918	rs2894483	C	G	100	PASS	AC=815;AF=0.16274;AN=5008;NS=2504;DP=19847;EAS_AF=0.1359;AMR_AF=0.2219;AFR_AF=0.2451;EUR_AF=0.1223;SAS_AF=0.0787;AA=c|||;VT=SNP
6	42721162	rs77262091	G	T	100	PASS	AC=84;AF=0.0167732;AN=5008;NS=2504;DP=20177;EAS_AF=0;AMR_AF=0.0288;AFR_AF=0.003;EUR_AF=0.0417;SAS_AF=0.0184;AA=G|||;VT=SNP
6	42721650	rs55927053	A	G	100	PASS	AC=882;AF=0.176118;AN=5008;NS=2504;DP=18036;EAS_AF=0.1359;AMR_AF=0.2205;AFR_AF=0.2965;EUR_AF=0.1223;SAS_AF=0.0787;AA=a|||;VT=SNP
6	42722290	rs12202031	T	G	100	PASS	AC=530;AF=0.105831;AN=5008;NS=2504;DP=21973;EAS_AF=0.1111;AMR_AF=0.2118;AFR_AF=0.062;EUR_AF=0.1173;SAS_AF=0.0726;AA=T|||;VT=SNP
6	42723574	rs11754674	A	T	100	PASS	AC=439;AF=0.0876597;AN=5008;NS=2504;DP=14892;EAS_AF=0.0089;AMR_AF=0.1311;AFR_AF=0.0166;EUR_AF=0.166;SAS_AF=0.1534;AA=A|||;VT=SNP
6	42723649	rs11754681	A	C	100	PASS	AC=1900;AF=0.379393;AN=5008;NS=2504;DP=15700;EAS_AF=0.2331;AMR_AF=0.4035;AFR_AF=0.531;EUR_AF=0.3429;SAS_AF=0.3456;AA=C|||;VT=SNP
6	42723809	rs11759402	C	T	100	PASS	AC=672;AF=0.134185;AN=5008;NS=2504;DP=18982;EAS_AF=0.0952;AMR_AF=0.1484;AFR_AF=0.0666;EUR_AF=0.175;SAS_AF=0.2137;AA=C|||;VT=SNP
6	42724357	rs12195802	T	C	100	PASS	AC=1221;AF=0.24381;AN=5008;NS=2504;DP=17272;EAS_AF=0.1667;AMR_AF=0.3199;AFR_AF=0.3238;EUR_AF=0.2515;SAS_AF=0.1534;AA=C|||;VT=SNP
6	42725451	rs56285608	T	C	100	PASS	AC=1089;AF=0.217452;AN=5008;NS=2504;DP=21214;EAS_AF=0.1151;AMR_AF=0.3112;AFR_AF=0.2821;EUR_AF=0.2416;SAS_AF=0.1442;AA=T|||;VT=SNP
6	42725520	rs116783392	C	T	100	PASS	AC=161;AF=0.0321486;AN=5008;NS=2504;DP=22624;EAS_AF=0.001;AMR_AF=0.0504;AFR_AF=0.0053;EUR_AF=0.1034;SAS_AF=0.0143;AA=C|||;VT=SNP
6	42726349	rs6908950	G	C	100	PASS	AC=1766;AF=0.352636;AN=5008;NS=2504;DP=19558;EAS_AF=0.2629;AMR_AF=0.3963;AFR_AF=0.4607;EUR_AF=0.3221;SAS_AF=0.2996;AA=c|||;VT=SNP
6	42726795	rs6909333	A	G	100	PASS	AC=4996;AF=0.997604;AN=5008;NS=2504;DP=20572;EAS_AF=1;AMR_AF=0.9942;AFR_AF=0.9992;EUR_AF=0.993;SAS_AF=1;AA=G|||;VT=SNP
6	42726890	rs78459799	G	A	100	PASS	AC=27;AF=0.00539137;AN=5008;NS=2504;DP=19144;EAS_AF=0;AMR_AF=0.0029;AFR_AF=0.0008;EUR_AF=0.0179;SAS_AF=0.0061;AA=G|||;VT=SNP
6	42727690	rs114072705	A	T	100	PASS	AC=9;AF=0.00179712;AN=5008;NS=2504;DP=20026;EAS_AF=0;AMR_AF=0.0043;AFR_AF=0.0008;EUR_AF=0.005;SAS_AF=0;AA=A|||;VT=SNP
6	42728023	rs58897230	G	A	100	PASS	AC=1174;AF=0.234425;AN=5008;NS=2504;DP=14406;EAS_AF=0.1161;AMR_AF=0.3112;AFR_AF=0.354;EUR_AF=0.2306;SAS_AF=0.1442;AA=G|||;VT=SNP
6	42728991	rs58035179	A	G	100	PASS	AC=1234;AF=0.246406;AN=5008;NS=2504;DP=15449;EAS_AF=0.1171;AMR_AF=0.3184;AFR_AF=0.3949;EUR_AF=0.2316;SAS_AF=0.1431;AA=G|||;VT=SNP
6	42729372	rs9381217	A	G	100	PASS	AC=427;AF=0.0852636;AN=5008;NS=2504;DP=17529;EAS_AF=0.0972;AMR_AF=0.0663;AFR_AF=0.0469;EUR_AF=0.0755;SAS_AF=0.1483;AA=A|||;VT=SNP
6	42730289	rs10484911	T	G	100	PASS	AC=1220;AF=0.24361;AN=5008;NS=2504;DP=18068;EAS_AF=0.1171;AMR_AF=0.3141;AFR_AF=0.3865;EUR_AF=0.2316;SAS_AF=0.1431;AA=G|||;VT=SNP
6	42730523	rs10948045	T	G	100	PASS	AC=2052;AF=0.409744;AN=5008;NS=2504;DP=18113;EAS_AF=0.2629;AMR_AF=0.4107;AFR_AF=0.618;EUR_AF=0.338;SAS_AF=0.3528;AA=G|||;VT=SNP
6	42730795	rs10948046	T	C	100	PASS	AC=1220;AF=0.24361;AN=5008;NS=2504;DP=18019;EAS_AF=0.1171;AMR_AF=0.3141;AFR_AF=0.3865;EUR_AF=0.2316;SAS_AF=0.1431;AA=C|||;VT=SNP
6	42731115	rs6458307	C	T	100	PASS	AC=1829;AF=0.365216;AN=5008;NS=2504;DP=18450;EAS_AF=0.2619;AMR_AF=0.3876;AFR_AF=0.5242;EUR_AF=0.3101;SAS_AF=0.2975;AA=T|||;VT=SNP
6	42731485	rs111675476	G	A	100	PASS	AC=797;AF=0.159145;AN=5008;NS=2504;DP=17135;EAS_AF=0.1171;AMR_AF=0.2983;AFR_AF=0.0772;EUR_AF=0.2286;SAS_AF=0.1431;AA=G|||;VT=SNP
6	42731587	rs74614533	A	C	100	PASS	AC=422;AF=0.0842652;AN=5008;NS=2504;DP=18075;EAS_AF=0.0942;AMR_AF=0.0663;AFR_AF=0.0469;EUR_AF=0.0746;SAS_AF=0.1472;AA=A|||;VT=SNP
6	42731771	rs12202292	G	A	100	PASS	AC=804;AF=0.160543;AN=5008;NS=2504;DP=15402;EAS_AF=0.1181;AMR_AF=0.3026;AFR_AF=0.0772;EUR_AF=0.2316;SAS_AF=0.1431;AA=G|||;VT=SNP
6	42731993	rs12190215	A	C	100	PASS	AC=825;AF=0.164736;AN=5008;NS=2504;DP=16034;EAS_AF=0.1181;AMR_AF=0.304;AFR_AF=0.0923;EUR_AF=0.2316;SAS_AF=0.1431;AA=C|||;VT=SNP
6	42732022	rs12190220	A	G	100	PASS	AC=804;AF=0.160543;AN=5008;NS=2504;DP=16156;EAS_AF=0.1181;AMR_AF=0.3026;AFR_AF=0.0772;EUR_AF=0.2316;SAS_AF=0.1431;AA=A|||;VT=SNP
6	42732351	rs80293404	C	G	100	PASS	AC=424;AF=0.0846645;AN=5008;NS=2504;DP=18709;EAS_AF=0.0942;AMR_AF=0.0663;AFR_AF=0.0469;EUR_AF=0.0755;SAS_AF=0.1483;AA=C|||;VT=SNP
6	42732632	rs12211148	T	C	100	PASS	AC=1230;AF=0.245607;AN=5008;NS=2504;DP=15891;EAS_AF=0.119;AMR_AF=0.3213;AFR_AF=0.3865;EUR_AF=0.2346;SAS_AF=0.1431;AA=C|||;VT=SNP
6	42732693	rs114358130	G	A	100	PASS	AC=19;AF=0.00379393;AN=5008;NS=2504;DP=19635;EAS_AF=0;AMR_AF=0.0058;AFR_AF=0.0008;EUR_AF=0.0139;SAS_AF=0;AA=G|||;VT=SNP
6	42734517	rs12211104	A	G	100	PASS	AC=1275;AF=0.254593;AN=5008;NS=2504;DP=16161;EAS_AF=0.12;AMR_AF=0.3242;AFR_AF=0.416;EUR_AF=0.2356;SAS_AF=0.1452;AA=a|||;VT=SNP
6	42734672	rs12197778	C	A	100	PASS	AC=1173;AF=0.234225;AN=5008;NS=2504;DP=15215;EAS_AF=0.1181;AMR_AF=0.3084;AFR_AF=0.3533;EUR_AF=0.2296;SAS_AF=0.1452;AA=C|||;VT=SNP
6	42736539	rs111496678	T	C	100	PASS	AC=80;AF=0.0159744;AN=5008;NS=2504;DP=18449;EAS_AF=0;AMR_AF=0.0259;AFR_AF=0.003;EUR_AF=0.0577;SAS_AF=0;AA=T|||;VT=SNP
6	42736927	rs1888865	A	C	100	PASS	AC=4016;AF=0.801917;AN=5008;NS=2504;DP=18905;EAS_AF=0.6756;AMR_AF=0.8934;AFR_AF=0.9418;EUR_AF=0.7972;SAS_AF=0.683;AA=C|||;VT=SNP
6	42738749	rs9381218	T	C	100	PASS	AC=1937;AF=0.386781;AN=5008;NS=2504;DP=16204;EAS_AF=0.4077;AMR_AF=0.4467;AFR_AF=0.326;EUR_AF=0.4423;SAS_AF=0.3476;AA=T|||;VT=SNP
6	42738987	rs72864223	G	A	100	PASS	AC=103;AF=0.0205671;AN=5008;NS=2504;DP=10873;EAS_AF=0;AMR_AF=0.0418;AFR_AF=0.0023;EUR_AF=0.0626;SAS_AF=0.0082;AA=G|||;VT=SNP
6	42739994	rs73428430	A	G	100	PASS	AC=1623;AF=0.324081;AN=5008;NS=2504;DP=20486;EAS_AF=0.3839;AMR_AF=0.2464;AFR_AF=0.18;EUR_AF=0.341;SAS_AF=0.4949;AA=A|||;VT=SNP
6	42740052	rs77624742	G	A	100	PASS	AC=38;AF=0.00758786;AN=5008;NS=2504;DP=19921;EAS_AF=0.001;AMR_AF=0.0058;AFR_AF=0.0015;EUR_AF=0.0288;SAS_AF=0.002;AA=G|||;VT=SNP
6	42740269	rs58910274	T	G	100	PASS	AC=1577;AF=0.314896;AN=5008;NS=2504;DP=17034;EAS_AF=0.3819;AMR_AF=0.245;AFR_AF=0.1831;EUR_AF=0.326;SAS_AF=0.4622;AA=T|||;VT=SNP
6	42741427	rs60879448	A	G	100	PASS	AC=1082;AF=0.216054;AN=5008;NS=2504;DP=17396;EAS_AF=0.3016;AMR_AF=0.1816;AFR_AF=0.0976;EUR_AF=0.2515;SAS_AF=0.2761;AA=A|||;VT=SNP
6	42741741	rs57283546	C	T	100	PASS	AC=1573;AF=0.314097;AN=5008;NS=2504;DP=20342;EAS_AF=0.381;AMR_AF=0.2435;AFR_AF=0.1815;EUR_AF=0.327;SAS_AF=0.4611;AA=C|||;VT=SNP
6	42742928	rs4711726	T	C	100	PASS	AC=2010;AF=0.401358;AN=5008;NS=2504;DP=17838;EAS_AF=0.38;AMR_AF=0.2752;AFR_AF=0.4826;EUR_AF=0.3419;SAS_AF=0.4642;AA=C|||;VT=SNP
6	42743231	rs140338131	T	C	100	PASS	AC=49;AF=0.00978435;AN=5008;NS=2504;DP=17437;EAS_AF=0;AMR_AF=0.0029;AFR_AF=0.0008;EUR_AF=0.0149;SAS_AF=0.0317;AA=T|||;VT=SNP
6	42744070	rs1929926	C	T	100	PASS	AC=1600;AF=0.319489;AN=5008;NS=2504;DP=14629;EAS_AF=0.379;AMR_AF=0.2435;AFR_AF=0.2012;EUR_AF=0.328;SAS_AF=0.4632;AA=C|||;VT=SNP
6	42746466	rs56045039	A	G	100	PASS	AC=1694;AF=0.338259;AN=5008;NS=2504;DP=16704;EAS_AF=0.38;AMR_AF=0.2608;AFR_AF=0.2065;EUR_AF=0.3549;SAS_AF=0.5112;AA=g|||;VT=SNP
6	42748058	rs872023	A	G	100	PASS	AC=36;AF=0.0071885;AN=5008;NS=2504;DP=17560;EAS_AF=0;AMR_AF=0.013;AFR_AF=0.0023;EUR_AF=0.0219;SAS_AF=0.002;AA=A|||;VT=SNP
6	42748752	rs11759583	G	A	100	PASS	AC=1693;AF=0.338059;AN=5008;NS=2504;DP=17787;EAS_AF=0.38;AMR_AF=0.2594;AFR_AF=0.205;EUR_AF=0.3559;SAS_AF=0.5123;AA=G|||;VT=SNP
6	42749088	rs2150911	G	C	100	PASS	AC=1666;AF=0.332668;AN=5008;NS=2504;DP=14399;EAS_AF=0.38;AMR_AF=0.2594;AFR_AF=0.1846;EUR_AF=0.3559;SAS_AF=0.5123;AA=G|||;VT=SNP
6	42751374	rs3800290	G	T	100	PASS	AC=1901;AF=0.379593;AN=5008;NS=2504;DP=12217;EAS_AF=0.3651;AMR_AF=0.2695;AFR_AF=0.4266;EUR_AF=0.335;SAS_AF=0.455;AA=G|||;VT=SNP
6	42751457	rs3800291	C	T	100	PASS	AC=2394;AF=0.478035;AN=5008;NS=2504;DP=13305;EAS_AF=0.504;AMR_AF=0.6671;AFR_AF=0.2451;EUR_AF=0.6143;SAS_AF=0.4918;AA=C|||;VT=SNP
6	42751460	rs79554264	C	G	100	PASS	AC=307;AF=0.0613019;AN=5008;NS=2504;DP=13367;EAS_AF=0.005;AMR_AF=0.0403;AFR_AF=0.1445;EUR_AF=0.0408;SAS_AF=0.0429;AA=C|||;VT=SNP
6	42751778	rs13198778	C	T	100	PASS	AC=2611;AF=0.521366;AN=5008;NS=2504;DP=16466;EAS_AF=0.497;AMR_AF=0.33;AFR_AF=0.7526;EUR_AF=0.3847;SAS_AF=0.5102;AA=C|||;VT=SNP
6	42751870	rs13214966	T	A	100	PASS	AC=584;AF=0.116613;AN=5008;NS=2504;DP=17469;EAS_AF=0.1319;AMR_AF=0.0519;AFR_AF=0.2383;EUR_AF=0.0447;SAS_AF=0.0562;AA=T|||;VT=SNP
6	42752624	rs4714626	C	T	100	PASS	AC=1871;AF=0.373602;AN=5008;NS=2504;DP=17759;EAS_AF=0.3631;AMR_AF=0.2723;AFR_AF=0.4024;EUR_AF=0.339;SAS_AF=0.453;AA=C|||;VT=SNP
6	42753205	rs2395924	G	A	100	PASS	AC=2702;AF=0.539537;AN=5008;NS=2504;DP=16288;EAS_AF=0.496;AMR_AF=0.3444;AFR_AF=0.7549;EUR_AF=0.4155;SAS_AF=0.5593;AA=A|||;VT=SNP
6	42753404	rs2894478	G	A	100	PASS	AC=2703;AF=0.539736;AN=5008;NS=2504;DP=18826;EAS_AF=0.496;AMR_AF=0.3444;AFR_AF=0.7549;EUR_AF=0.4155;SAS_AF=0.5603;AA=A|||;VT=SNP
6	42753485	rs6933426	C	T	100	PASS	AC=312;AF=0.0623003;AN=5008;NS=2504;DP=17807;EAS_AF=0.005;AMR_AF=0.0403;AFR_AF=0.1452;EUR_AF=0.0417;SAS_AF=0.046;AA=C|||;VT=SNP
6	42754029	rs4711727	G	A	100	PASS	AC=2710;AF=0.541134;AN=5008;NS=2504;DP=19070;EAS_AF=0.496;AMR_AF=0.3444;AFR_AF=0.7595;EUR_AF=0.4155;SAS_AF=0.5613;AA=A|||;VT=SNP
6	42754525	rs9394925	T	C	100	PASS	AC=2705;AF=0.540136;AN=5008;NS=2504;DP=18017;EAS_AF=0.496;AMR_AF=0.3444;AFR_AF=0.7549;EUR_AF=0.4155;SAS_AF=0.5624;AA=C|||;VT=SNP
6	42754612	rs9471915	T	A	100	PASS	AC=314;AF=0.0626997;AN=5008;NS=2504;DP=17344;EAS_AF=0.005;AMR_AF=0.0403;AFR_AF=0.1467;EUR_AF=0.0417;SAS_AF=0.046;AA=T|||;VT=SNP
6	42756170	rs6908434	G	A	100	PASS	AC=2702;AF=0.539537;AN=5008;NS=2504;DP=18440;EAS_AF=0.496;AMR_AF=0.3429;AFR_AF=0.7534;EUR_AF=0.4155;SAS_AF=0.5624;AA=G|||;VT=SNP
6	42756251	rs6930986	T	C	100	PASS	AC=673;AF=0.134385;AN=5008;NS=2504;DP=19668;EAS_AF=0.1319;AMR_AF=0.0562;AFR_AF=0.3026;EUR_AF=0.0457;SAS_AF=0.0562;AA=T|||;VT=SNP
6	42756442	rs4236083	G	A	100	PASS	AC=2702;AF=0.539537;AN=5008;NS=2504;DP=21264;EAS_AF=0.496;AMR_AF=0.3429;AFR_AF=0.7534;EUR_AF=0.4155;SAS_AF=0.5624;AA=A|||;VT=SNP
6	42756472	rs3997653	A	G	100	PASS	AC=2705;AF=0.540136;AN=5008;NS=2504;DP=21043;EAS_AF=0.496;AMR_AF=0.3444;AFR_AF=0.7549;EUR_AF=0.4155;SAS_AF=0.5624;AA=G|||;VT=SNP
6	42756974	rs76849749	A	G	100	PASS	AC=2706;AF=0.540335;AN=5008;NS=2504;DP=17690;EAS_AF=0.496;AMR_AF=0.3444;AFR_AF=0.7557;EUR_AF=0.4155;SAS_AF=0.5624;AA=a|||;VT=SNP
6	42757490	rs114670856	G	A	100	PASS	AC=39;AF=0.00778754;AN=5008;NS=2504;DP=21772;EAS_AF=0;AMR_AF=0.0101;AFR_AF=0.0144;EUR_AF=0.0119;SAS_AF=0.001;AA=G|||;VT=SNP
6	42758014	rs141361967	A	G	100	PASS	AC=39;AF=0.00778754;AN=5008;NS=2504;DP=16268;EAS_AF=0;AMR_AF=0.0101;AFR_AF=0.0144;EUR_AF=0.0119;SAS_AF=0.001;AA=A|||;VT=SNP
6	42758309	rs12332906	G	T	100	PASS	AC=602;AF=0.120208;AN=5008;NS=2504;DP=14216;EAS_AF=0.1319;AMR_AF=0.0519;AFR_AF=0.2511;EUR_AF=0.0457;SAS_AF=0.0562;AA=G|||;VT=SNP
6	42758850	rs3737097	T	C	100	PASS	AC=2705;AF=0.540136;AN=5008;NS=2504;DP=16065;EAS_AF=0.496;AMR_AF=0.3458;AFR_AF=0.7542;EUR_AF=0.4155;SAS_AF=0.5624;AA=A|||;VT=SNP
6	42759163	rs9357404	T	G	100	PASS	AC=623;AF=0.124401;AN=5008;NS=2504;DP=16621;EAS_AF=0.1319;AMR_AF=0.0533;AFR_AF=0.2663;EUR_AF=0.0457;SAS_AF=0.0562;AA=T|||;VT=SNP
6	42759519	rs114957321	A	G	100	PASS	AC=21;AF=0.00419329;AN=5008;NS=2504;DP=20402;EAS_AF=0;AMR_AF=0.0058;AFR_AF=0.0015;EUR_AF=0.0119;SAS_AF=0.0031;AA=A|||;VT=SNP
6	42759670	rs4711728	C	G	100	PASS	AC=2702;AF=0.539537;AN=5008;NS=2504;DP=22022;EAS_AF=0.496;AMR_AF=0.3429;AFR_AF=0.7534;EUR_AF=0.4155;SAS_AF=0.5624;AA=c|||;VT=SNP
6	42760129	rs9369386	C	T	100	PASS	AC=2705;AF=0.540136;AN=5008;NS=2504;DP=15819;EAS_AF=0.496;AMR_AF=0.3444;AFR_AF=0.7549;EUR_AF=0.4155;SAS_AF=0.5624;AA=T|||;VT=SNP
6	42761258	rs9471919	T	C	100	PASS	AC=4992;AF=0.996805;AN=5008;NS=2504;DP=13218;EAS_AF=1;AMR_AF=0.9942;AFR_AF=0.9992;EUR_AF=0.9901;SAS_AF=0.999;AA=N|||;VT=SNP
6	42761949	rs147440056	G	A	100	PASS	AC=28;AF=0.00559105;AN=5008;NS=2504;DP=12322;EAS_AF=0;AMR_AF=0.0014;AFR_AF=0;EUR_AF=0.0189;SAS_AF=0.0082;AA=g|||;VT=SNP
6	42762584	rs7740701	A	G	100	PASS	AC=1998;AF=0.398962;AN=5008;NS=2504;DP=10569;EAS_AF=0.3641;AMR_AF=0.2853;AFR_AF=0.4281;EUR_AF=0.3698;SAS_AF=0.5061;AA=a|||;VT=SNP
6	42762603	rs9369387	A	G	100	PASS	AC=2702;AF=0.539537;AN=5008;NS=2504;DP=11672;EAS_AF=0.496;AMR_AF=0.3429;AFR_AF=0.7534;EUR_AF=0.4155;SAS_AF=0.5624;AA=N|||;VT=SNP
6	42764431	rs2150912	G	A	100	PASS	AC=2701;AF=0.539337;AN=5008;NS=2504;DP=18642;EAS_AF=0.495;AMR_AF=0.3429;AFR_AF=0.7534;EUR_AF=0.4155;SAS_AF=0.5624;AA=g|||;VT=SNP
6	42764514	rs2150913	A	G	100	PASS	AC=2705;AF=0.540136;AN=5008;NS=2504;DP=17438;EAS_AF=0.496;AMR_AF=0.3444;AFR_AF=0.7549;EUR_AF=0.4155;SAS_AF=0.5624;AA=a|||;VT=SNP
6	42764652	rs112200699	G	A	100	PASS	AC=19;AF=0.00379393;AN=5008;NS=2504;DP=16593;EAS_AF=0;AMR_AF=0.0101;AFR_AF=0;EUR_AF=0.008;SAS_AF=0.0041;AA=-|||;VT=SNP
6	42764770	rs1029067	G	C	100	PASS	AC=2702;AF=0.539537;AN=5008;NS=2504;DP=12958;EAS_AF=0.496;AMR_AF=0.3429;AFR_AF=0.7534;EUR_AF=0.4155;SAS_AF=0.5624;AA=g|||;VT=SNP
6	42765411	rs9462828	A	T	100	PASS	AC=2717;AF=0.542532;AN=5008;NS=2504;DP=18991;EAS_AF=0.496;AMR_AF=0.3444;AFR_AF=0.764;EUR_AF=0.4155;SAS_AF=0.5624;AA=a|||;VT=SNP
6	42765615	rs62416282	G	A	100	PASS	AC=52;AF=0.0103834;AN=5008;NS=2504;DP=18443;EAS_AF=0;AMR_AF=0.0115;AFR_AF=0.0023;EUR_AF=0.0408;SAS_AF=0;AA=G|||;VT=SNP
6	42765656	rs9349242	G	T	100	PASS	AC=588;AF=0.117412;AN=5008;NS=2504;DP=18435;EAS_AF=0.1319;AMR_AF=0.0519;AFR_AF=0.2405;EUR_AF=0.0457;SAS_AF=0.0562;AA=G|||;VT=SNP
6	42765884	rs9367164	A	G	100	PASS	AC=2695;AF=0.538139;AN=5008;NS=2504;DP=15572;EAS_AF=0.496;AMR_AF=0.3415;AFR_AF=0.7519;EUR_AF=0.4135;SAS_AF=0.5603;AA=A|||;VT=SNP
6	42765922	rs9357405	T	C	100	PASS	AC=2689;AF=0.536941;AN=5008;NS=2504;DP=13934;EAS_AF=0.496;AMR_AF=0.3386;AFR_AF=0.7489;EUR_AF=0.4135;SAS_AF=0.5603;AA=C|||;VT=SNP
6	42766264	rs34401788	G	A	100	PASS	AC=2689;AF=0.536941;AN=5008;NS=2504;DP=12639;EAS_AF=0.497;AMR_AF=0.3401;AFR_AF=0.7466;EUR_AF=0.4145;SAS_AF=0.5603;AA=G|||;VT=SNP
6	42766831	rs6937958	C	G	100	PASS	AC=2688;AF=0.536741;AN=5008;NS=2504;DP=13021;EAS_AF=0.497;AMR_AF=0.3386;AFR_AF=0.7466;EUR_AF=0.4155;SAS_AF=0.5593;AA=G|||;VT=SNP
6	42767187	rs7738570	C	A	100	PASS	AC=1950;AF=0.389377;AN=5008;NS=2504;DP=15268;EAS_AF=0.3651;AMR_AF=0.2824;AFR_AF=0.3956;EUR_AF=0.3698;SAS_AF=0.502;AA=C|||;VT=SNP
6	42767253	rs6458308	T	C	100	PASS	AC=3221;AF=0.643171;AN=5008;NS=2504;DP=14975;EAS_AF=0.501;AMR_AF=0.4323;AFR_AF=0.9561;EUR_AF=0.5159;SAS_AF=0.6472;AA=C|||;VT=SNP
6	42768061	rs12191577	A	G	100	PASS	AC=18;AF=0.00359425;AN=5008;NS=2504;DP=15731;EAS_AF=0;AMR_AF=0.0058;AFR_AF=0.0008;EUR_AF=0.0129;SAS_AF=0;AA=A|||;VT=SNP
6	42768074	rs6458309	T	A	100	PASS	AC=2628;AF=0.52476;AN=5008;NS=2504;DP=15098;EAS_AF=0.496;AMR_AF=0.3343;AFR_AF=0.7042;EUR_AF=0.4155;SAS_AF=0.5593;AA=T|||;VT=SNP
6	42768093	rs12663397	G	T	100	PASS	AC=1626;AF=0.324681;AN=5008;NS=2504;DP=14990;EAS_AF=0.3651;AMR_AF=0.2565;AFR_AF=0.1755;EUR_AF=0.3559;SAS_AF=0.501;AA=G|||;VT=SNP
6	42768480	rs6906866	G	A	100	PASS	AC=2628;AF=0.52476;AN=5008;NS=2504;DP=15930;EAS_AF=0.497;AMR_AF=0.3357;AFR_AF=0.7027;EUR_AF=0.4155;SAS_AF=0.5593;AA=A|||;VT=SNP
6	42771047	rs9471920	G	T	100	PASS	AC=326;AF=0.0650958;AN=5008;NS=2504;DP=18375;EAS_AF=0.005;AMR_AF=0.0403;AFR_AF=0.1543;EUR_AF=0.0417;SAS_AF=0.0481;AA=G|||;VT=SNP
6	42771382	rs1981008	C	T	100	PASS	AC=1939;AF=0.387181;AN=5008;NS=2504;DP=23392;EAS_AF=0.3542;AMR_AF=0.2824;AFR_AF=0.3956;EUR_AF=0.3698;SAS_AF=0.502;AA=C|||;VT=SNP
6	42771611	rs72864239	T	C	100	PASS	AC=53;AF=0.0105831;AN=5008;NS=2504;DP=21542;EAS_AF=0;AMR_AF=0.0187;AFR_AF=0.0023;EUR_AF=0.0298;SAS_AF=0.0072;AA=T|||;VT=SNP
6	42772512	rs4714628	A	G	100	PASS	AC=2619;AF=0.522963;AN=5008;NS=2504;DP=20545;EAS_AF=0.4861;AMR_AF=0.3357;AFR_AF=0.7042;EUR_AF=0.4155;SAS_AF=0.5593;AA=G|||;VT=SNP
6	42772822	rs77639030	G	A	100	PASS	AC=144;AF=0.028754;AN=5008;NS=2504;DP=20266;EAS_AF=0.002;AMR_AF=0.0548;AFR_AF=0.0015;EUR_AF=0.0557;SAS_AF=0.047;AA=G|||;VT=SNP
6	42773657	rs146313045	G	A	100	PASS	AC=6;AF=0.00119808;AN=5008;NS=2504;DP=17099;EAS_AF=0;AMR_AF=0.0029;AFR_AF=0;EUR_AF=0.004;SAS_AF=0;AA=G|||;VT=SNP
6	42774029	rs12192935	A	G	100	PASS	AC=16;AF=0.00319489;AN=5008;NS=2504;DP=17563;EAS_AF=0;AMR_AF=0.0058;AFR_AF=0;EUR_AF=0.0099;SAS_AF=0.002;AA=A|||;VT=SNP
6	42774832	rs139163424	G	A	100	PASS	AC=124;AF=0.0247604;AN=5008;NS=2504;DP=15274;EAS_AF=0.001;AMR_AF=0.0303;AFR_AF=0.003;EUR_AF=0.0885;SAS_AF=0.0092;AA=G|||;VT=SNP
6	42774848	rs142481589	C	T	100	PASS	AC=226;AF=0.0451278;AN=5008;NS=2504;DP=15291;EAS_AF=0.002;AMR_AF=0.0548;AFR_AF=0.0295;EUR_AF=0.0726;SAS_AF=0.0757;AA=C|||;VT=SNP
6	42775014	rs139807403	C	T	100	PASS	AC=38;AF=0.00758786;AN=5008;NS=2504;DP=11525;EAS_AF=0;AMR_AF=0.0101;AFR_AF=0.0136;EUR_AF=0.0119;SAS_AF=0.001;AA=C|||;VT=SNP
6	42775168	rs113223475	G	A	100	PASS	AC=1616;AF=0.322684;AN=5008;NS=2504;DP=12933;EAS_AF=0.3532;AMR_AF=0.255;AFR_AF=0.177;EUR_AF=0.3559;SAS_AF=0.502;AA=G|||;VT=SNP
6	42776648	rs57498064	G	T	100	PASS	AC=229;AF=0.0457268;AN=5008;NS=2504;DP=12954;EAS_AF=0.002;AMR_AF=0.0548;AFR_AF=0.0303;EUR_AF=0.0736;SAS_AF=0.0767;AA=G|||;VT=SNP
6	42777467	rs6929154	G	T	100	PASS	AC=1937;AF=0.386781;AN=5008;NS=2504;DP=17397;EAS_AF=0.3532;AMR_AF=0.281;AFR_AF=0.3956;EUR_AF=0.3698;SAS_AF=0.502;AA=G|||;VT=SNP
6	42778467	rs9296399	A	G	100	PASS	AC=526;AF=0.105032;AN=5008;NS=2504;DP=18647;EAS_AF=0.1319;AMR_AF=0.0418;AFR_AF=0.1989;EUR_AF=0.0447;SAS_AF=0.0573;AA=A|||;VT=SNP
6	42779132	rs6940865	G	A	100	PASS	AC=1968;AF=0.392971;AN=5008;NS=2504;DP=18310;EAS_AF=0.3542;AMR_AF=0.281;AFR_AF=0.4183;EUR_AF=0.3698;SAS_AF=0.502;AA=G|||;VT=SNP
6	42779316	rs56150020	G	A	100	PASS	AC=286;AF=0.0571086;AN=5008;NS=2504;DP=15855;EAS_AF=0.002;AMR_AF=0.0591;AFR_AF=0.0711;EUR_AF=0.0736;SAS_AF=0.0767;AA=G|||;VT=SNP
6	42780465	rs59380173	G	A	100	PASS	AC=1615;AF=0.322484;AN=5008;NS=2504;DP=15933;EAS_AF=0.3542;AMR_AF=0.255;AFR_AF=0.1762;EUR_AF=0.3559;SAS_AF=0.501;AA=A|||;VT=SNP
6	42781937	rs17661932	G	A	100	PASS	AC=16;AF=0.00319489;AN=5008;NS=2504;DP=11755;EAS_AF=0;AMR_AF=0.0086;AFR_AF=0;EUR_AF=0.008;SAS_AF=0.002;AA=G|||;VT=SNP
6	42786302	rs16896093	G	A	100	PASS	AC=36;AF=0.0071885;AN=5008;NS=2504;DP=16791;EAS_AF=0;AMR_AF=0.0101;AFR_AF=0.0129;EUR_AF=0.0109;SAS_AF=0.001;AA=g|||;VT=SNP
6	42786899	rs145777846	A	G	100	PASS	AC=66;AF=0.0131789;AN=5008;NS=2504;DP=14516;EAS_AF=0;AMR_AF=0.013;AFR_AF=0.0008;EUR_AF=0.0229;SAS_AF=0.0337;AA=A|||;VT=SNP
6	42787604	rs13201705	G	C	100	PASS	AC=87;AF=0.0173722;AN=5008;NS=2504;DP=16645;EAS_AF=0.002;AMR_AF=0.0245;AFR_AF=0.003;EUR_AF=0.0398;SAS_AF=0.0245;AA=G|||;VT=SNP
6	42788494	rs41274878	C	T	100	PASS	AC=19;AF=0.00379393;AN=5008;NS=2504;DP=21135;EAS_AF=0;AMR_AF=0.0072;AFR_AF=0;EUR_AF=0.0129;SAS_AF=0.001;AA=C|||;VT=SNP
6	42792282	rs186148770	A	G	100	PASS	AC=34;AF=0.00678914;AN=5008;NS=2504;DP=13475;EAS_AF=0;AMR_AF=0.0101;AFR_AF=0.0113;EUR_AF=0.0109;SAS_AF=0.001;AA=A|||;VT=SNP
6	42794329	rs6924431	A	G	100	PASS	AC=2659;AF=0.53095;AN=5008;NS=2504;DP=17411;EAS_AF=0.4841;AMR_AF=0.3516;AFR_AF=0.7141;EUR_AF=0.4264;SAS_AF=0.5665;AA=G|||;VT=SNP
6	42800983	rs35765449	C	T	100	PASS	AC=1945;AF=0.388379;AN=5008;NS=2504;DP=16647;EAS_AF=0.3542;AMR_AF=0.2983;AFR_AF=0.382;EUR_AF=0.3797;SAS_AF=0.5051;AA=C|||;VT=SNP
6	42801780	rs140638588	C	T	100	PASS	AC=58;AF=0.0115815;AN=5008;NS=2504;DP=16997;EAS_AF=0;AMR_AF=0.0072;AFR_AF=0.034;EUR_AF=0.007;SAS_AF=0.001;AA=C|||;VT=SNP
6	42802738	rs12529592	G	T	100	PASS	AC=238;AF=0.047524;AN=5008;NS=2504;DP=16383;EAS_AF=0.002;AMR_AF=0.0562;AFR_AF=0.0295;EUR_AF=0.0795;SAS_AF=0.0798;AA=G|||;VT=SNP
6	42803809	rs74711970	G	T	100	PASS	AC=89;AF=0.0177716;AN=5008;NS=2504;DP=18117;EAS_AF=0;AMR_AF=0.013;AFR_AF=0.0008;EUR_AF=0.0308;SAS_AF=0.0491;AA=-|||;VT=SNP
6	42805238	rs58598262	G	C	100	PASS	AC=2661;AF=0.53135;AN=5008;NS=2504;DP=11931;EAS_AF=0.4821;AMR_AF=0.3516;AFR_AF=0.7201;EUR_AF=0.4254;SAS_AF=0.5634;AA=C|||;VT=SNP
6	42805362	rs34718938	C	T	100	PASS	AC=1133;AF=0.226238;AN=5008;NS=2504;DP=12634;EAS_AF=0.2698;AMR_AF=0.1902;AFR_AF=0.0832;EUR_AF=0.2694;SAS_AF=0.3558;AA=C|||;VT=SNP
6	42805700	rs4714630	G	C	100	PASS	AC=2648;AF=0.528754;AN=5008;NS=2504;DP=17344;EAS_AF=0.4821;AMR_AF=0.3516;AFR_AF=0.7103;EUR_AF=0.4254;SAS_AF=0.5634;AA=C|||;VT=SNP
6	42806568	rs143286372	G	A	100	PASS	AC=61;AF=0.0121805;AN=5008;NS=2504;DP=17840;EAS_AF=0.001;AMR_AF=0.0144;AFR_AF=0.0023;EUR_AF=0.0437;SAS_AF=0.0031;AA=G|||;VT=SNP
6	42806830	rs9462835	T	C	100	PASS	AC=2647;AF=0.528554;AN=5008;NS=2504;DP=15282;EAS_AF=0.4821;AMR_AF=0.3516;AFR_AF=0.7103;EUR_AF=0.4245;SAS_AF=0.5634;AA=C|||;VT=SNP
6	42806859	rs141390819	A	G	100	PASS	AC=38;AF=0.00758786;AN=5008;NS=2504;DP=15128;EAS_AF=0;AMR_AF=0.0101;AFR_AF=0.0129;EUR_AF=0.0129;SAS_AF=0.001;AA=A|||;VT=SNP
6	42807265	rs66702767	T	C	100	PASS	AC=2648;AF=0.528754;AN=5008;NS=2504;DP=13037;EAS_AF=0.4821;AMR_AF=0.3516;AFR_AF=0.711;EUR_AF=0.4245;SAS_AF=0.5634;AA=c|||;VT=SNP
6	42810205	rs116624896	C	G	100	PASS	AC=24;AF=0.00479233;AN=5008;NS=2504;DP=17510;EAS_AF=0;AMR_AF=0.0058;AFR_AF=0.0015;EUR_AF=0.0139;SAS_AF=0.0041;AA=c|||;VT=SNP
6	42810614	rs13219312	T	C	100	PASS	AC=1967;AF=0.392772;AN=5008;NS=2504;DP=12044;EAS_AF=0.3532;AMR_AF=0.2968;AFR_AF=0.4009;EUR_AF=0.3777;SAS_AF=0.5061;AA=t|||;VT=SNP
6	42810845	rs145742439	G	A	100	PASS	AC=26;AF=0.00519169;AN=5008;NS=2504;DP=19510;EAS_AF=0;AMR_AF=0.0144;AFR_AF=0;EUR_AF=0.0159;SAS_AF=0;AA=G|||;VT=SNP
6	42810882	rs34221675	T	C	100	PASS	AC=2003;AF=0.39996;AN=5008;NS=2504;DP=18171;EAS_AF=0.3532;AMR_AF=0.3055;AFR_AF=0.4228;EUR_AF=0.3787;SAS_AF=0.5061;AA=C|||;VT=SNP
6	42810991	rs7758869	G	T	100	PASS	AC=406;AF=0.0810703;AN=5008;NS=2504;DP=18867;EAS_AF=0.005;AMR_AF=0.0403;AFR_AF=0.2126;EUR_AF=0.0437;SAS_AF=0.0491;AA=G|||;VT=SNP
6	42811153	rs35919170	C	T	100	PASS	AC=1938;AF=0.386981;AN=5008;NS=2504;DP=22281;EAS_AF=0.3532;AMR_AF=0.2983;AFR_AF=0.3782;EUR_AF=0.3777;SAS_AF=0.5061;AA=c|||;VT=SNP
6	42811633	rs13193396	T	C	100	PASS	AC=416;AF=0.0830671;AN=5008;NS=2504;DP=13638;EAS_AF=0.005;AMR_AF=0.0403;AFR_AF=0.2201;EUR_AF=0.0437;SAS_AF=0.0491;AA=T|||;VT=SNP
6	42813083	rs12204011	C	G	100	PASS	AC=126;AF=0.0251597;AN=5008;NS=2504;DP=13435;EAS_AF=0.001;AMR_AF=0.0317;AFR_AF=0.0045;EUR_AF=0.0835;SAS_AF=0.0133;AA=c|||;VT=SNP
6	42813453	rs141613865	C	T	100	PASS	AC=23;AF=0.00459265;AN=5008;NS=2504;DP=15753;EAS_AF=0;AMR_AF=0.0144;AFR_AF=0.0008;EUR_AF=0.0109;SAS_AF=0.001;AA=C|||;VT=SNP
6	42813951	rs13196627	A	G	100	PASS	AC=1630;AF=0.325479;AN=5008;NS=2504;DP=10516;EAS_AF=0.3611;AMR_AF=0.2622;AFR_AF=0.1755;EUR_AF=0.3588;SAS_AF=0.502;AA=A|||;VT=SNP
6	42814049	rs62416287	T	C	100	PASS	AC=171;AF=0.0341454;AN=5008;NS=2504;DP=12433;EAS_AF=0;AMR_AF=0.049;AFR_AF=0.0182;EUR_AF=0.0586;SAS_AF=0.0552;AA=T|||;VT=SNP
6	42814134	rs73428500	T	C	100	PASS	AC=409;AF=0.0816693;AN=5008;NS=2504;DP=11486;EAS_AF=0.0843;AMR_AF=0.0663;AFR_AF=0.0356;EUR_AF=0.0905;SAS_AF=0.1431;AA=T|||;VT=SNP
6	42814291	rs3846894	A	C	100	PASS	AC=2740;AF=0.547125;AN=5008;NS=2504;DP=13215;EAS_AF=0.4812;AMR_AF=0.3501;AFR_AF=0.7882;EUR_AF=0.4185;SAS_AF=0.5613;AA=C|||;VT=SNP
6	42815003	rs7451380	A	G	100	PASS	AC=1943;AF=0.387979;AN=5008;NS=2504;DP=20207;EAS_AF=0.3542;AMR_AF=0.2939;AFR_AF=0.3858;EUR_AF=0.3738;SAS_AF=0.5072;AA=A|||;VT=SNP
6	42815563	rs7752422	C	A	100	PASS	AC=2684;AF=0.535942;AN=5008;NS=2504;DP=16854;EAS_AF=0.4812;AMR_AF=0.3415;AFR_AF=0.7489;EUR_AF=0.4215;SAS_AF=0.5603;AA=A|||;VT=SNP
6	42815586	rs9462838	T	C	100	PASS	AC=2755;AF=0.55012;AN=5008;NS=2504;DP=16549;EAS_AF=0.4812;AMR_AF=0.3501;AFR_AF=0.798;EUR_AF=0.4215;SAS_AF=0.5603;AA=C|||;VT=SNP
6	42815675	rs9471929	C	T	100	PASS	AC=692;AF=0.138179;AN=5008;NS=2504;DP=13798;EAS_AF=0.127;AMR_AF=0.0447;AFR_AF=0.329;EUR_AF=0.0447;SAS_AF=0.0542;AA=C|||;VT=SNP
6	42815846	rs138068244	G	A	100	PASS	AC=103;AF=0.0205671;AN=5008;NS=2504;DP=15232;EAS_AF=0.002;AMR_AF=0.0389;AFR_AF=0.0008;EUR_AF=0.0696;SAS_AF=0.0031;AA=G|||;VT=SNP
6	42816699	rs35805828	C	A	100	PASS	AC=1901;AF=0.379593;AN=5008;NS=2504;DP=19937;EAS_AF=0.3542;AMR_AF=0.2939;AFR_AF=0.3623;EUR_AF=0.3738;SAS_AF=0.4959;AA=C|||;VT=SNP
6	42816930	rs34719471	T	C	100	PASS	AC=1939;AF=0.387181;AN=5008;NS=2504;DP=17706;EAS_AF=0.3542;AMR_AF=0.2939;AFR_AF=0.3835;EUR_AF=0.3738;SAS_AF=0.5061;AA=t|||;VT=SNP
6	42817457	rs1235349	A	G	100	PASS	AC=540;AF=0.107827;AN=5008;NS=2504;DP=11546;EAS_AF=0.005;AMR_AF=0.0432;AFR_AF=0.3154;EUR_AF=0.0427;SAS_AF=0.046;AA=A|||;VT=SNP
6	42817660	rs9471930	A	G	100	PASS	AC=763;AF=0.152356;AN=5008;NS=2504;DP=12359;EAS_AF=0.128;AMR_AF=0.0476;AFR_AF=0.3805;EUR_AF=0.0447;SAS_AF=0.0542;AA=A|||;VT=SNP
6	42817971	rs5018385	G	A	100	PASS	AC=2701;AF=0.539337;AN=5008;NS=2504;DP=14297;EAS_AF=0.4812;AMR_AF=0.3415;AFR_AF=0.764;EUR_AF=0.4185;SAS_AF=0.5603;AA=G|||;VT=SNP
6	42818131	rs1967461	G	A	100	PASS	AC=1938;AF=0.386981;AN=5008;NS=2504;DP=14012;EAS_AF=0.3542;AMR_AF=0.2939;AFR_AF=0.3835;EUR_AF=0.3728;SAS_AF=0.5061;AA=G|||;VT=SNP
6	42818587	rs34444714	C	T	100	PASS	AC=1621;AF=0.323682;AN=5008;NS=2504;DP=16995;EAS_AF=0.3542;AMR_AF=0.2608;AFR_AF=0.1732;EUR_AF=0.3579;SAS_AF=0.5051;AA=C|||;VT=SNP
6	42818660	rs151242670	G	A	100	PASS	AC=31;AF=0.0061901;AN=5008;NS=2504;DP=15613;EAS_AF=0;AMR_AF=0.0115;AFR_AF=0.0015;EUR_AF=0.0189;SAS_AF=0.002;AA=G|||;VT=SNP
6	42821807	rs17729932	A	T	100	PASS	AC=50;AF=0.00998403;AN=5008;NS=2504;DP=22478;EAS_AF=0;AMR_AF=0.0173;AFR_AF=0.0174;EUR_AF=0.0139;SAS_AF=0.001;AA=A|||;VT=SNP
6	42821941	rs6936589	T	C	100	PASS	AC=587;AF=0.117212;AN=5008;NS=2504;DP=19272;EAS_AF=0.0556;AMR_AF=0.0432;AFR_AF=0.3011;EUR_AF=0.0427;SAS_AF=0.0613;AA=T|||;VT=SNP
6	42822604	rs694205	A	G	100	PASS	AC=4772;AF=0.952875;AN=5008;NS=2504;DP=19424;EAS_AF=0.997;AMR_AF=0.9438;AFR_AF=0.9697;EUR_AF=0.9205;SAS_AF=0.9243;AA=a|||;VT=SNP
6	42823529	rs9381223	C	T	100	PASS	AC=748;AF=0.149361;AN=5008;NS=2504;DP=17871;EAS_AF=0.0694;AMR_AF=0.085;AFR_AF=0.3495;EUR_AF=0.0656;SAS_AF=0.093;AA=C|||;VT=SNP
6	42823570	rs145425403	A	G	100	PASS	AC=130;AF=0.0259585;AN=5008;NS=2504;DP=16901;EAS_AF=0.0089;AMR_AF=0.1585;AFR_AF=0.003;EUR_AF=0.007;SAS_AF=0;AA=A|||;VT=SNP;EX_TARGET
6	42824011	rs13217089	C	T	100	PASS	AC=14;AF=0.00279553;AN=5008;NS=2504;DP=14849;EAS_AF=0;AMR_AF=0.0029;AFR_AF=0;EUR_AF=0.0119;SAS_AF=0;AA=T|||;VT=SNP
6	42824039	rs62416288	A	G	100	PASS	AC=28;AF=0.00559105;AN=5008;NS=2504;DP=14073;EAS_AF=0;AMR_AF=0.0043;AFR_AF=0.0015;EUR_AF=0.0209;SAS_AF=0.002;AA=A|||;VT=SNP
6	42824756	rs9462840	A	G	100	PASS	AC=913;AF=0.182308;AN=5008;NS=2504;DP=20376;EAS_AF=0.0099;AMR_AF=0.2061;AFR_AF=0.1876;EUR_AF=0.2903;SAS_AF=0.2249;AA=A|||;VT=SNP
6	42824907	rs9471932	G	A	100	PASS	AC=303;AF=0.0605032;AN=5008;NS=2504;DP=17543;EAS_AF=0.0069;AMR_AF=0.0634;AFR_AF=0.0968;EUR_AF=0.0716;SAS_AF=0.0532;AA=G|||;VT=SNP;EX_TARGET
6	42825942	rs66541797	C	T	100	PASS	AC=894;AF=0.178514;AN=5008;NS=2504;DP=18162;EAS_AF=0.0089;AMR_AF=0.1988;AFR_AF=0.1914;EUR_AF=0.2763;SAS_AF=0.2209;AA=C|||;VT=SNP
6	42826467	rs141547377	A	G	100	PASS	AC=43;AF=0.00858626;AN=5008;NS=2504;DP=13480;EAS_AF=0;AMR_AF=0.0058;AFR_AF=0.0008;EUR_AF=0.0149;SAS_AF=0.0235;AA=A|||;VT=SNP
6	42826988	rs62416290	G	A	100	PASS	AC=28;AF=0.00559105;AN=5008;NS=2504;DP=17976;EAS_AF=0;AMR_AF=0.0043;AFR_AF=0.0015;EUR_AF=0.0219;SAS_AF=0.001;AA=G|||;VT=SNP
6	42827390	rs420052	T	A	100	PASS	AC=3746;AF=0.748003;AN=5008;NS=2504;DP=14286;EAS_AF=0.6964;AMR_AF=0.804;AFR_AF=0.7973;EUR_AF=0.7197;SAS_AF=0.7239;AA=T|||;VT=SNP
6	42827541	rs12207301	A	G	100	PASS	AC=2138;AF=0.426917;AN=5008;NS=2504;DP=13833;EAS_AF=0.127;AMR_AF=0.3055;AFR_AF=0.8026;EUR_AF=0.3181;SAS_AF=0.4264;AA=G|||;VT=SNP
6	42828112	rs77984367	G	A	100	PASS	AC=381;AF=0.0760783;AN=5008;NS=2504;DP=20586;EAS_AF=0.1052;AMR_AF=0.0533;AFR_AF=0.0242;EUR_AF=0.0229;SAS_AF=0.1871;AA=G|||;VT=SNP
6	42828550	rs12202901	T	A	100	PASS	AC=1002;AF=0.20008;AN=5008;NS=2504;DP=19047;EAS_AF=0.0089;AMR_AF=0.2046;AFR_AF=0.264;EUR_AF=0.2744;SAS_AF=0.2311;AA=A|||;VT=SNP
6	42829372	rs180978822	A	G	100	PASS	AC=12;AF=0.00239617;AN=5008;NS=2504;DP=17417;EAS_AF=0;AMR_AF=0.0043;AFR_AF=0.0008;EUR_AF=0.007;SAS_AF=0.001;AA=a|||;VT=SNP
6	42829552	rs149393604	C	A	100	PASS	AC=190;AF=0.0379393;AN=5008;NS=2504;DP=14722;EAS_AF=0.0744;AMR_AF=0.1455;AFR_AF=0.0023;EUR_AF=0.006;SAS_AF=0.0051;AA=C|||;VT=SNP
6	42829795	rs35587422	G	C	100	PASS	AC=1749;AF=0.349241;AN=5008;NS=2504;DP=13114;EAS_AF=0.125;AMR_AF=0.2824;AFR_AF=0.5257;EUR_AF=0.3141;SAS_AF=0.4254;AA=C|||;VT=SNP
6	42829963	rs78622100	A	G	100	PASS	AC=663;AF=0.132388;AN=5008;NS=2504;DP=10737;EAS_AF=0.1161;AMR_AF=0.0764;AFR_AF=0.1967;EUR_AF=0.0408;SAS_AF=0.1963;AA=A|||;VT=SNP
6	42830063	rs77334504	A	T	100	PASS	AC=721;AF=0.14397;AN=5008;NS=2504;DP=13435;EAS_AF=0.1161;AMR_AF=0.0807;AFR_AF=0.2315;EUR_AF=0.0408;SAS_AF=0.2055;AA=A|||;VT=SNP
6	42830134	rs116524337	T	C	100	PASS	AC=102;AF=0.0203674;AN=5008;NS=2504;DP=13076;EAS_AF=0.001;AMR_AF=0.036;AFR_AF=0.0015;EUR_AF=0.0586;SAS_AF=0.0153;AA=T|||;VT=SNP
6	42830484	rs10456518	G	A	100	PASS	AC=921;AF=0.183906;AN=5008;NS=2504;DP=18781;EAS_AF=0.0089;AMR_AF=0.2003;AFR_AF=0.2148;EUR_AF=0.2714;SAS_AF=0.2209;AA=G|||;VT=SNP
6	42830713	rs72864256	T	C	100	PASS	AC=71;AF=0.0141773;AN=5008;NS=2504;DP=20846;EAS_AF=0.001;AMR_AF=0.0202;AFR_AF=0.0023;EUR_AF=0.0487;SAS_AF=0.0041;AA=T|||;VT=SNP
6	42831723	rs112971027	G	A	100	PASS	AC=932;AF=0.186102;AN=5008;NS=2504;DP=17886;EAS_AF=0.0089;AMR_AF=0.2003;AFR_AF=0.2118;EUR_AF=0.2704;SAS_AF=0.2372;AA=G|||;VT=SNP
6	42833007	rs138763422	A	G	100	PASS	AC=16;AF=0.00319489;AN=5008;NS=2504;DP=13840;EAS_AF=0;AMR_AF=0.0072;AFR_AF=0;EUR_AF=0.0089;SAS_AF=0.002;AA=A|||;VT=SNP;EX_TARGET
6	42835487	rs7764865	C	T	100	PASS	AC=1194;AF=0.238419;AN=5008;NS=2504;DP=21285;EAS_AF=0.1012;AMR_AF=0.1326;AFR_AF=0.5514;EUR_AF=0.0596;SAS_AF=0.2157;AA=T|||;VT=SNP
6	42836524	rs147578266	C	T	100	PASS	AC=28;AF=0.00559105;AN=5008;NS=2504;DP=17630;EAS_AF=0;AMR_AF=0.0086;AFR_AF=0.0008;EUR_AF=0.0209;SAS_AF=0;AA=C|||;VT=SNP
6	42836583	rs12526596	G	A	100	PASS	AC=647;AF=0.129193;AN=5008;NS=2504;DP=18717;EAS_AF=0.1002;AMR_AF=0.0764;AFR_AF=0.2012;EUR_AF=0.0408;SAS_AF=0.1902;AA=G|||;VT=SNP
6	42836769	rs113610264	C	T	100	PASS	AC=11;AF=0.00219649;AN=5008;NS=2504;DP=13244;EAS_AF=0;AMR_AF=0.0014;AFR_AF=0.0015;EUR_AF=0.008;SAS_AF=0;AA=C|||;VT=SNP
6	42837569	rs148167022	A	G	100	PASS	AC=319;AF=0.0636981;AN=5008;NS=2504;DP=18361;EAS_AF=0.0972;AMR_AF=0.0461;AFR_AF=0.0008;EUR_AF=0.0219;SAS_AF=0.1697;AA=A|||;VT=SNP
6	42837573	rs141327416	C	T	100	PASS	AC=308;AF=0.0615016;AN=5008;NS=2504;DP=18257;EAS_AF=0.0863;AMR_AF=0.0461;AFR_AF=0.0008;EUR_AF=0.0219;SAS_AF=0.1697;AA=C|||;VT=SNP
6	42838583	rs72864259	C	G	100	PASS	AC=65;AF=0.0129792;AN=5008;NS=2504;DP=16177;EAS_AF=0.001;AMR_AF=0.0231;AFR_AF=0.0151;EUR_AF=0.0149;SAS_AF=0.0133;AA=C|||;VT=SNP
6	42839062	rs7747505	A	G	100	PASS	AC=1789;AF=0.357228;AN=5008;NS=2504;DP=13417;EAS_AF=0.0149;AMR_AF=0.2666;AFR_AF=0.7935;EUR_AF=0.3042;SAS_AF=0.2393;AA=G|||;VT=SNP
6	42839277	rs7748103	C	T	100	PASS	AC=669;AF=0.133586;AN=5008;NS=2504;DP=15327;EAS_AF=0.001;AMR_AF=0.0562;AFR_AF=0.4516;EUR_AF=0.0189;SAS_AF=0.0133;AA=C|||;VT=SNP
6	42840067	rs6938882	T	G	100	PASS	AC=664;AF=0.132588;AN=5008;NS=2504;DP=17891;EAS_AF=0.1012;AMR_AF=0.0793;AFR_AF=0.2073;EUR_AF=0.0417;SAS_AF=0.1953;AA=T|||;VT=SNP
6	42840259	rs591281	G	A	100	PASS	AC=2124;AF=0.424121;AN=5008;NS=2504;DP=18025;EAS_AF=0.1101;AMR_AF=0.3156;AFR_AF=0.7905;EUR_AF=0.329;SAS_AF=0.4274;AA=A|||;VT=SNP
6	42840318	rs9471935	G	A	100	PASS	AC=736;AF=0.146965;AN=5008;NS=2504;DP=16614;EAS_AF=0.0069;AMR_AF=0.1715;AFR_AF=0.1188;EUR_AF=0.2535;SAS_AF=0.2025;AA=G|||;VT=SNP
6	42840730	rs114886826	G	A	100	PASS	AC=27;AF=0.00539137;AN=5008;NS=2504;DP=17661;EAS_AF=0;AMR_AF=0.0058;AFR_AF=0.0008;EUR_AF=0.0199;SAS_AF=0.002;AA=g|||;VT=SNP
6	42841231	rs1150797	G	A	100	PASS	AC=799;AF=0.159545;AN=5008;NS=2504;DP=19159;EAS_AF=0.0218;AMR_AF=0.183;AFR_AF=0.1331;EUR_AF=0.2684;SAS_AF=0.2086;AA=G|||;VT=SNP
6	42841292	rs9968785	T	C	100	PASS	AC=653;AF=0.130391;AN=5008;NS=2504;DP=16899;EAS_AF=0.1012;AMR_AF=0.0793;AFR_AF=0.2088;EUR_AF=0.0417;SAS_AF=0.182;AA=T|||;VT=SNP
6	42841626	rs116781383	T	C	100	PASS	AC=153;AF=0.0305511;AN=5008;NS=2504;DP=15508;EAS_AF=0.001;AMR_AF=0.0764;AFR_AF=0.0015;EUR_AF=0.0507;SAS_AF=0.047;AA=T|||;VT=SNP
6	42841687	rs9471937	A	G	100	PASS	AC=674;AF=0.134585;AN=5008;NS=2504;DP=15201;EAS_AF=0.001;AMR_AF=0.0533;AFR_AF=0.4493;EUR_AF=0.0189;SAS_AF=0.0235;AA=G|||;VT=SNP
6	42842341	rs140685568	G	C	100	PASS	AC=635;AF=0.126797;AN=5008;NS=2504;DP=17929;EAS_AF=0.1012;AMR_AF=0.0793;AFR_AF=0.1952;EUR_AF=0.0417;SAS_AF=0.182;AA=G|||;VT=SNP
6	42842878	rs7760637	T	C	100	PASS	AC=1326;AF=0.264776;AN=5008;NS=2504;DP=14496;EAS_AF=0.1022;AMR_AF=0.1326;AFR_AF=0.6581;EUR_AF=0.0606;SAS_AF=0.2045;AA=C|||;VT=SNP
6	42843384	rs148114480	G	A	100	PASS	AC=71;AF=0.0141773;AN=5008;NS=2504;DP=16719;EAS_AF=0.003;AMR_AF=0.0259;AFR_AF=0.0166;EUR_AF=0.0149;SAS_AF=0.0133;AA=G|||;VT=SNP
6	42844580	rs113378276	G	T	100	PASS	AC=647;AF=0.129193;AN=5008;NS=2504;DP=12778;EAS_AF=0.1012;AMR_AF=0.0793;AFR_AF=0.2042;EUR_AF=0.0417;SAS_AF=0.182;AA=G|||;VT=SNP
6	42844605	rs114828309	C	T	100	PASS	AC=15;AF=0.00299521;AN=5008;NS=2504;DP=12307;EAS_AF=0;AMR_AF=0.0014;AFR_AF=0.0015;EUR_AF=0.0109;SAS_AF=0.001;AA=C|||;VT=SNP
6	42845061	rs77042606	G	A	100	PASS	AC=650;AF=0.129792;AN=5008;NS=2504;DP=18516;EAS_AF=0.1012;AMR_AF=0.0793;AFR_AF=0.2065;EUR_AF=0.0417;SAS_AF=0.182;AA=G|||;VT=SNP
6	42845515	rs72864262	C	T	100	PASS	AC=65;AF=0.0129792;AN=5008;NS=2504;DP=21102;EAS_AF=0.001;AMR_AF=0.0231;AFR_AF=0.0151;EUR_AF=0.0149;SAS_AF=0.0133;AA=C|||;VT=SNP
6	42845691	rs9471938	G	A	100	PASS	AC=674;AF=0.134585;AN=5008;NS=2504;DP=18602;EAS_AF=0.001;AMR_AF=0.0533;AFR_AF=0.4486;EUR_AF=0.0189;SAS_AF=0.0245;AA=A|||;VT=SNP
6	42845795	rs13202307	G	A	100	PASS	AC=139;AF=0.0277556;AN=5008;NS=2504;DP=18125;EAS_AF=0.006;AMR_AF=0.0447;AFR_AF=0.0023;EUR_AF=0.0567;SAS_AF=0.0429;AA=G|||;VT=SNP
6	42846919	rs9369389	G	A	100	PASS	AC=1479;AF=0.295327;AN=5008;NS=2504;DP=15750;EAS_AF=0.4435;AMR_AF=0.3919;AFR_AF=0.0204;EUR_AF=0.4095;SAS_AF=0.3282;AA=G|||;VT=SNP
6	42846945	rs139830789	C	T	100	PASS	AC=65;AF=0.0129792;AN=5008;NS=2504;DP=16837;EAS_AF=0.001;AMR_AF=0.0231;AFR_AF=0.0151;EUR_AF=0.0149;SAS_AF=0.0133;AA=C|||;VT=SNP
6	42847018	rs34038327	T	C	100	PASS	AC=662;AF=0.132188;AN=5008;NS=2504;DP=20914;EAS_AF=0.001;AMR_AF=0.0533;AFR_AF=0.4478;EUR_AF=0.0189;SAS_AF=0.0133;AA=T|||;VT=SNP
6	42847066	rs112415038	T	G	100	PASS	AC=653;AF=0.130391;AN=5008;NS=2504;DP=22252;EAS_AF=0.1012;AMR_AF=0.0793;AFR_AF=0.1997;EUR_AF=0.0417;SAS_AF=0.1943;AA=T|||;VT=SNP
6	42847266	rs78684319	A	C	100	PASS	AC=650;AF=0.129792;AN=5008;NS=2504;DP=19917;EAS_AF=0.1012;AMR_AF=0.0793;AFR_AF=0.2065;EUR_AF=0.0417;SAS_AF=0.182;AA=A|||;VT=SNP
6	42847295	rs72864268	G	A	100	PASS	AC=44;AF=0.00878594;AN=5008;NS=2504;DP=19196;EAS_AF=0.001;AMR_AF=0.0202;AFR_AF=0.0008;EUR_AF=0.0149;SAS_AF=0.0133;AA=G|||;VT=SNP
6	42847830	rs72864269	G	T	100	PASS	AC=65;AF=0.0129792;AN=5008;NS=2504;DP=17206;EAS_AF=0.001;AMR_AF=0.0231;AFR_AF=0.0151;EUR_AF=0.0149;SAS_AF=0.0133;AA=g|||;VT=SNP
6	42847833	rs72864272	T	C	100	PASS	AC=65;AF=0.0129792;AN=5008;NS=2504;DP=17074;EAS_AF=0.001;AMR_AF=0.0231;AFR_AF=0.0151;EUR_AF=0.0149;SAS_AF=0.0133;AA=T|||;VT=SNP
6	42847952	rs2235833	G	A	100	PASS	AC=1326;AF=0.264776;AN=5008;NS=2504;DP=15652;EAS_AF=0.1022;AMR_AF=0.1326;AFR_AF=0.6581;EUR_AF=0.0596;SAS_AF=0.2055;AA=A|||;VT=SNP
6	42848071	rs2073155	A	G	100	PASS	AC=1327;AF=0.264976;AN=5008;NS=2504;DP=17076;EAS_AF=0.1032;AMR_AF=0.1326;AFR_AF=0.6581;EUR_AF=0.0596;SAS_AF=0.2055;AA=G|||;VT=SNP
6	42848282	rs2235832	G	C	100	PASS	AC=650;AF=0.129792;AN=5008;NS=2504;DP=18086;EAS_AF=0.1012;AMR_AF=0.0793;AFR_AF=0.2073;EUR_AF=0.0408;SAS_AF=0.182;AA=G|||;VT=SNP
6	42848319	rs2281324	C	T	100	PASS	AC=647;AF=0.129193;AN=5008;NS=2504;DP=15674;EAS_AF=0.1012;AMR_AF=0.0793;AFR_AF=0.205;EUR_AF=0.0408;SAS_AF=0.182;AA=C|||;VT=SNP
6	42848793	rs149479641	A	G	100	PASS	AC=37;AF=0.00738818;AN=5008;NS=2504;DP=15781;EAS_AF=0;AMR_AF=0.013;AFR_AF=0.0015;EUR_AF=0.0119;SAS_AF=0.0143;AA=A|||;VT=SNP
6	42848979	rs145981342	G	A	100	PASS	AC=25;AF=0.00499201;AN=5008;NS=2504;DP=13342;EAS_AF=0;AMR_AF=0.0058;AFR_AF=0.0008;EUR_AF=0.0179;SAS_AF=0.002;AA=G|||;VT=SNP
6	42849060	rs139811222	G	A	100	PASS	AC=69;AF=0.013778;AN=5008;NS=2504;DP=12572;EAS_AF=0.001;AMR_AF=0.0259;AFR_AF=0.0166;EUR_AF=0.0149;SAS_AF=0.0133;AA=G|||;VT=SNP
6	42849195	rs7773231	A	T	100	PASS	AC=2128;AF=0.42492;AN=5008;NS=2504;DP=13136;EAS_AF=0.124;AMR_AF=0.3184;AFR_AF=0.7905;EUR_AF=0.328;SAS_AF=0.4162;AA=T|||;VT=SNP
6	42849523	rs9471939	A	T	100	PASS	AC=886;AF=0.176917;AN=5008;NS=2504;DP=15150;EAS_AF=0.0228;AMR_AF=0.2089;AFR_AF=0.1543;EUR_AF=0.2833;SAS_AF=0.2342;AA=T|||;VT=SNP
6	42850659	rs2395938	C	A	100	PASS	AC=1536;AF=0.306709;AN=5008;NS=2504;DP=18689;EAS_AF=0.124;AMR_AF=0.2882;AFR_AF=0.3616;EUR_AF=0.3241;SAS_AF=0.4162;AA=A|||;VT=SNP
6	42850919	rs6907869	G	T	100	PASS	AC=2127;AF=0.42472;AN=5008;NS=2504;DP=20894;EAS_AF=0.124;AMR_AF=0.3156;AFR_AF=0.7905;EUR_AF=0.329;SAS_AF=0.4162;AA=T|||;VT=SNP
6	42851058	rs72864275	G	A	100	PASS	AC=69;AF=0.013778;AN=5008;NS=2504;DP=22060;EAS_AF=0.001;AMR_AF=0.0259;AFR_AF=0.0166;EUR_AF=0.0149;SAS_AF=0.0133;AA=G|||;VT=SNP
6	42851396	rs2395939	G	A	100	PASS	AC=817;AF=0.163139;AN=5008;NS=2504;DP=21963;EAS_AF=0.0228;AMR_AF=0.183;AFR_AF=0.1369;EUR_AF=0.2684;SAS_AF=0.2209;AA=G|||;VT=SNP
6	42851450	rs75937754	C	T	100	PASS	AC=121;AF=0.0241613;AN=5008;NS=2504;DP=23409;EAS_AF=0;AMR_AF=0.0274;AFR_AF=0.0023;EUR_AF=0.0527;SAS_AF=0.047;AA=C|||;VT=SNP
6	42851482	rs72864276	C	T	100	PASS	AC=69;AF=0.013778;AN=5008;NS=2504;DP=23019;EAS_AF=0.001;AMR_AF=0.0259;AFR_AF=0.0166;EUR_AF=0.0149;SAS_AF=0.0133;AA=C|||;VT=SNP
6	42851497	rs2894484	A	G	100	PASS	AC=801;AF=0.159944;AN=5008;NS=2504;DP=23115;EAS_AF=0.0218;AMR_AF=0.183;AFR_AF=0.1331;EUR_AF=0.2684;SAS_AF=0.2106;AA=A|||;VT=SNP
6	42852357	rs16896142	C	T	100	PASS	AC=65;AF=0.0129792;AN=5008;NS=2504;DP=21528;EAS_AF=0.001;AMR_AF=0.0231;AFR_AF=0.0151;EUR_AF=0.0149;SAS_AF=0.0133;AA=T|||;VT=SNP;EX_TARGET
6	42852833	rs144829774	C	T	100	PASS	AC=66;AF=0.0131789;AN=5008;NS=2504;DP=19469;EAS_AF=0.001;AMR_AF=0.0231;AFR_AF=0.0159;EUR_AF=0.0149;SAS_AF=0.0133;AA=C|||;VT=SNP
6	42852887	rs113210422	C	T	100	PASS	AC=661;AF=0.131989;AN=5008;NS=2504;DP=18157;EAS_AF=0.1012;AMR_AF=0.0793;AFR_AF=0.2156;EUR_AF=0.0408;SAS_AF=0.182;AA=C|||;VT=SNP
6	42853185	rs11759058	C	G	100	PASS	AC=815;AF=0.16274;AN=5008;NS=2504;DP=16998;EAS_AF=0.0218;AMR_AF=0.183;AFR_AF=0.1362;EUR_AF=0.2684;SAS_AF=0.2209;AA=C|||;VT=SNP
6	42855043	rs113105795	G	A	100	PASS	AC=657;AF=0.13119;AN=5008;NS=2504;DP=16544;EAS_AF=0.1012;AMR_AF=0.0793;AFR_AF=0.2126;EUR_AF=0.0408;SAS_AF=0.182;AA=g|||;VT=SNP
6	42855945	rs552431809	C	T	100	PASS	AC=11;AF=0.00219649;AN=5008;NS=2504;DP=20081;EAS_AF=0;AMR_AF=0.0058;AFR_AF=0;EUR_AF=0.007;SAS_AF=0;AA=t|||;VT=SNP
6	42856124	rs141655858	G	T	100	PASS	AC=68;AF=0.0135783;AN=5008;NS=2504;DP=20550;EAS_AF=0.001;AMR_AF=0.0259;AFR_AF=0.0166;EUR_AF=0.0149;SAS_AF=0.0123;AA=g|||;VT=SNP
6	42856502	rs9462844	T	G	100	PASS	AC=1473;AF=0.294129;AN=5008;NS=2504;DP=21084;EAS_AF=0.0228;AMR_AF=0.2363;AFR_AF=0.5825;EUR_AF=0.2853;SAS_AF=0.2342;AA=g|||;VT=SNP
6	42856622	rs140118329	T	C	100	PASS	AC=26;AF=0.00519169;AN=5008;NS=2504;DP=21690;EAS_AF=0;AMR_AF=0.0058;AFR_AF=0.0008;EUR_AF=0.0209;SAS_AF=0;AA=t|||;VT=SNP
6	42857315	rs141136987	G	A	100	PASS	AC=95;AF=0.0189696;AN=5008;NS=2504;DP=18571;EAS_AF=0.001;AMR_AF=0.0389;AFR_AF=0.003;EUR_AF=0.0447;SAS_AF=0.0184;AA=g|||;VT=SNP
6	42857620	rs72864280	T	C	100	PASS	AC=69;AF=0.013778;AN=5008;NS=2504;DP=20465;EAS_AF=0.001;AMR_AF=0.0259;AFR_AF=0.0166;EUR_AF=0.0149;SAS_AF=0.0133;AA=T|||;VT=SNP
6	42857827	rs9471941	A	G	100	PASS	AC=817;AF=0.163139;AN=5008;NS=2504;DP=17104;EAS_AF=0.0218;AMR_AF=0.183;AFR_AF=0.1377;EUR_AF=0.2684;SAS_AF=0.2209;AA=A|||;VT=SNP
6	42858227	rs61747887	G	A	100	PASS	AC=31;AF=0.0061901;AN=5008;NS=2504;DP=16093;EAS_AF=0;AMR_AF=0.0115;AFR_AF=0.0053;EUR_AF=0.0149;SAS_AF=0.001;AA=G|||;VT=SNP;EX_TARGET
6	42858524	rs61732354	C	T	100	PASS	AC=65;AF=0.0129792;AN=5008;NS=2504;DP=16133;EAS_AF=0.001;AMR_AF=0.0231;AFR_AF=0.0151;EUR_AF=0.0149;SAS_AF=0.0133;AA=C|||;VT=SNP;EX_TARGET
6	42859242	rs113588316	C	T	100	PASS	AC=641;AF=0.127995;AN=5008;NS=2504;DP=15708;EAS_AF=0.1012;AMR_AF=0.0764;AFR_AF=0.202;EUR_AF=0.0408;SAS_AF=0.182;AA=C|||;VT=SNP
6	42859334	rs112414831	G	A	100	PASS	AC=654;AF=0.130591;AN=5008;NS=2504;DP=16266;EAS_AF=0.1012;AMR_AF=0.0764;AFR_AF=0.2118;EUR_AF=0.0408;SAS_AF=0.182;AA=G|||;VT=SNP
6	42859399	rs72864284	A	T	100	PASS	AC=269;AF=0.0537141;AN=5008;NS=2504;DP=20049;EAS_AF=0;AMR_AF=0.0576;AFR_AF=0.0053;EUR_AF=0.1133;SAS_AF=0.1104;AA=A|||;VT=SNP
6	42859689	rs1819323	T	C	100	PASS	AC=1474;AF=0.294329;AN=5008;NS=2504;DP=17540;EAS_AF=0.0228;AMR_AF=0.2378;AFR_AF=0.5817;EUR_AF=0.2873;SAS_AF=0.2331;AA=C|||;VT=SNP
6	42859723	rs1819324	G	C	100	PASS	AC=1474;AF=0.294329;AN=5008;NS=2504;DP=14589;EAS_AF=0.0228;AMR_AF=0.2378;AFR_AF=0.5817;EUR_AF=0.2873;SAS_AF=0.2331;AA=C|||;VT=SNP
6	42859748	rs1819325	C	A	100	PASS	AC=2130;AF=0.425319;AN=5008;NS=2504;DP=13724;EAS_AF=0.124;AMR_AF=0.3141;AFR_AF=0.7935;EUR_AF=0.328;SAS_AF=0.4172;AA=A|||;VT=SNP
6	42860467	rs2395940	C	G	100	PASS	AC=2121;AF=0.423522;AN=5008;NS=2504;DP=14812;EAS_AF=0.124;AMR_AF=0.3141;AFR_AF=0.7882;EUR_AF=0.328;SAS_AF=0.4151;AA=G|||;VT=SNP
6	42860740	rs56158882	T	G	100	PASS	AC=880;AF=0.175719;AN=5008;NS=2504;DP=13532;EAS_AF=0.0228;AMR_AF=0.2075;AFR_AF=0.1513;EUR_AF=0.2833;SAS_AF=0.2331;AA=T|||;VT=SNP
6	42860748	rs57514728	C	T	100	PASS	AC=880;AF=0.175719;AN=5008;NS=2504;DP=14082;EAS_AF=0.0228;AMR_AF=0.2075;AFR_AF=0.1513;EUR_AF=0.2833;SAS_AF=0.2331;AA=C|||;VT=SNP
6	42860958	rs9462845	A	G	100	PASS	AC=880;AF=0.175719;AN=5008;NS=2504;DP=16879;EAS_AF=0.0228;AMR_AF=0.2075;AFR_AF=0.1513;EUR_AF=0.2833;SAS_AF=0.2331;AA=G|||;VT=SNP
6	42861532	rs9471942	C	T	100	PASS	AC=866;AF=0.172923;AN=5008;NS=2504;DP=17938;EAS_AF=0.0228;AMR_AF=0.2075;AFR_AF=0.1483;EUR_AF=0.2833;SAS_AF=0.2229;AA=C|||;VT=SNP
6	42861581	rs9462846	A	C	100	PASS	AC=866;AF=0.172923;AN=5008;NS=2504;DP=17787;EAS_AF=0.0228;AMR_AF=0.2075;AFR_AF=0.1483;EUR_AF=0.2833;SAS_AF=0.2229;AA=A|||;VT=SNP
6	42861746	rs4714633	A	T	100	PASS	AC=3962;AF=0.791134;AN=5008;NS=2504;DP=21123;EAS_AF=0.6042;AMR_AF=0.7349;AFR_AF=0.9902;EUR_AF=0.7575;SAS_AF=0.7894;AA=T|||;VT=SNP
6	42861969	rs1854215	C	G	100	PASS	AC=866;AF=0.172923;AN=5008;NS=2504;DP=20407;EAS_AF=0.0228;AMR_AF=0.2075;AFR_AF=0.1483;EUR_AF=0.2833;SAS_AF=0.2229;AA=C|||;VT=SNP
6	42862604	rs115836975	G	A	100	PASS	AC=122;AF=0.024361;AN=5008;NS=2504;DP=20355;EAS_AF=0.001;AMR_AF=0.0476;AFR_AF=0.0038;EUR_AF=0.0646;SAS_AF=0.0184;AA=G|||;VT=SNP
6	42862645	rs4432975	C	T	100	PASS	AC=16;AF=0.00319489;AN=5008;NS=2504;DP=19038;EAS_AF=0;AMR_AF=0.0029;AFR_AF=0.0008;EUR_AF=0.0119;SAS_AF=0.001;AA=C|||;VT=SNP
6	42862784	rs4530854	A	G	100	PASS	AC=2121;AF=0.423522;AN=5008;NS=2504;DP=18662;EAS_AF=0.125;AMR_AF=0.317;AFR_AF=0.7859;EUR_AF=0.328;SAS_AF=0.4151;AA=G|||;VT=SNP
6	42862934	rs12194860	C	T	100	PASS	AC=1421;AF=0.283746;AN=5008;NS=2504;DP=19796;EAS_AF=0.0228;AMR_AF=0.2392;AFR_AF=0.5408;EUR_AF=0.2873;SAS_AF=0.2331;AA=C|||;VT=SNP
6	42863232	rs149088714	G	A	100	PASS	AC=33;AF=0.00658946;AN=5008;NS=2504;DP=19490;EAS_AF=0;AMR_AF=0.013;AFR_AF=0;EUR_AF=0.0229;SAS_AF=0.001;AA=G|||;VT=SNP
6	42863356	rs142090656	G	A	100	PASS	AC=31;AF=0.0061901;AN=5008;NS=2504;DP=15588;EAS_AF=0;AMR_AF=0.0115;AFR_AF=0.0053;EUR_AF=0.0149;SAS_AF=0.001;AA=G|||;VT=SNP
6	42863724	rs12525097	G	A	100	PASS	AC=79;AF=0.0157748;AN=5008;NS=2504;DP=12071;EAS_AF=0;AMR_AF=0.0274;AFR_AF=0.0015;EUR_AF=0.0328;SAS_AF=0.0256;AA=G|||;VT=SNP
6	42863842	rs2092555	C	G	100	PASS	AC=1400;AF=0.279553;AN=5008;NS=2504;DP=12717;EAS_AF=0.0228;AMR_AF=0.2378;AFR_AF=0.5265;EUR_AF=0.2863;SAS_AF=0.2331;AA=G|||;VT=SNP
6	42863921	rs2092554	G	A	100	PASS	AC=2149;AF=0.429113;AN=5008;NS=2504;DP=15157;EAS_AF=0.1518;AMR_AF=0.317;AFR_AF=0.7844;EUR_AF=0.328;SAS_AF=0.4182;AA=A|||;VT=SNP
6	42865081	rs12697948	A	C	100	PASS	AC=386;AF=0.0770767;AN=5008;NS=2504;DP=20908;EAS_AF=0.0208;AMR_AF=0.111;AFR_AF=0.0446;EUR_AF=0.1392;SAS_AF=0.091;AA=A|||;VT=SNP
6	42866292	rs6458311	A	G	100	PASS	AC=2155;AF=0.430312;AN=5008;NS=2504;DP=18856;EAS_AF=0.1548;AMR_AF=0.317;AFR_AF=0.7859;EUR_AF=0.328;SAS_AF=0.4192;AA=G|||;VT=SNP
6	42866845	rs9471947	G	A	100	PASS	AC=844;AF=0.16853;AN=5008;NS=2504;DP=16795;EAS_AF=0.0228;AMR_AF=0.2061;AFR_AF=0.1331;EUR_AF=0.2833;SAS_AF=0.2219;AA=G|||;VT=SNP
6	42867376	rs113344804	A	G	100	PASS	AC=765;AF=0.152756;AN=5008;NS=2504;DP=17824;EAS_AF=0.13;AMR_AF=0.0807;AFR_AF=0.2617;EUR_AF=0.0408;SAS_AF=0.1953;AA=G|||;VT=SNP
6	42867821	rs2395941	G	A	100	PASS	AC=845;AF=0.16873;AN=5008;NS=2504;DP=15460;EAS_AF=0.0228;AMR_AF=0.2061;AFR_AF=0.1331;EUR_AF=0.2843;SAS_AF=0.2219;AA=G|||;VT=SNP
6	42868075	rs116679561	G	C	100	PASS	AC=24;AF=0.00479233;AN=5008;NS=2504;DP=17059;EAS_AF=0;AMR_AF=0.0029;AFR_AF=0.0008;EUR_AF=0.0209;SAS_AF=0;AA=G|||;VT=SNP
6	42868133	rs10807284	C	A	100	PASS	AC=2143;AF=0.427915;AN=5008;NS=2504;DP=14624;EAS_AF=0.1518;AMR_AF=0.317;AFR_AF=0.7806;EUR_AF=0.328;SAS_AF=0.4172;AA=c|||;VT=SNP
6	42868375	rs111909930	G	A	100	PASS	AC=742;AF=0.148163;AN=5008;NS=2504;DP=16487;EAS_AF=0.129;AMR_AF=0.0807;AFR_AF=0.2526;EUR_AF=0.0408;SAS_AF=0.1851;AA=G|||;VT=SNP
6	42868950	rs116541274	A	G	100	PASS	AC=91;AF=0.0181709;AN=5008;NS=2504;DP=19728;EAS_AF=0.001;AMR_AF=0.0144;AFR_AF=0.0015;EUR_AF=0.0139;SAS_AF=0.0654;AA=A|||;VT=SNP
6	42869040	rs9471950	G	A	100	PASS	AC=844;AF=0.16853;AN=5008;NS=2504;DP=20107;EAS_AF=0.0228;AMR_AF=0.2061;AFR_AF=0.1331;EUR_AF=0.2833;SAS_AF=0.2219;AA=g|||;VT=SNP
6	42869208	rs9471951	A	G	100	PASS	AC=844;AF=0.16853;AN=5008;NS=2504;DP=20582;EAS_AF=0.0228;AMR_AF=0.2061;AFR_AF=0.1331;EUR_AF=0.2833;SAS_AF=0.2219;AA=A|||;VT=SNP
6	42869388	rs7748409	G	A	100	PASS	AC=741;AF=0.147963;AN=5008;NS=2504;DP=19866;EAS_AF=0.129;AMR_AF=0.0793;AFR_AF=0.2519;EUR_AF=0.0408;SAS_AF=0.1861;AA=G|||;VT=SNP
6	42869653	rs62416298	C	A	100	PASS	AC=44;AF=0.00878594;AN=5008;NS=2504;DP=19838;EAS_AF=0;AMR_AF=0.0029;AFR_AF=0;EUR_AF=0.0388;SAS_AF=0.0031;AA=C|||;VT=SNP
6	42870615	rs112946094	A	T	100	PASS	AC=747;AF=0.149161;AN=5008;NS=2504;DP=20566;EAS_AF=0.129;AMR_AF=0.0807;AFR_AF=0.2557;EUR_AF=0.0408;SAS_AF=0.1861;AA=A|||;VT=SNP
6	42870752	rs7754294	G	C	100	PASS	AC=2156;AF=0.430511;AN=5008;NS=2504;DP=19742;EAS_AF=0.1528;AMR_AF=0.317;AFR_AF=0.7912;EUR_AF=0.328;SAS_AF=0.4151;AA=g|||;VT=SNP
6	42870821	rs13203402	G	A	100	PASS	AC=840;AF=0.167732;AN=5008;NS=2504;DP=20052;EAS_AF=0.0218;AMR_AF=0.2061;AFR_AF=0.1339;EUR_AF=0.2823;SAS_AF=0.2188;AA=G|||;VT=SNP
6	42870855	rs111863719	G	A	100	PASS	AC=707;AF=0.141174;AN=5008;NS=2504;DP=20532;EAS_AF=0.13;AMR_AF=0.0807;AFR_AF=0.2239;EUR_AF=0.0408;SAS_AF=0.1871;AA=A|||;VT=SNP
6	42871045	rs7740252	T	C	100	PASS	AC=2156;AF=0.430511;AN=5008;NS=2504;DP=19580;EAS_AF=0.1528;AMR_AF=0.317;AFR_AF=0.7912;EUR_AF=0.328;SAS_AF=0.4151;AA=T|||;VT=SNP
6	42871056	rs7758576	G	A	100	PASS	AC=2158;AF=0.430911;AN=5008;NS=2504;DP=19807;EAS_AF=0.1518;AMR_AF=0.317;AFR_AF=0.7935;EUR_AF=0.328;SAS_AF=0.4151;AA=A|||;VT=SNP
6	42871264	rs7758629	C	A	100	PASS	AC=2155;AF=0.430312;AN=5008;NS=2504;DP=21002;EAS_AF=0.1518;AMR_AF=0.317;AFR_AF=0.7912;EUR_AF=0.328;SAS_AF=0.4151;AA=A|||;VT=SNP
6	42871458	rs7758982	C	T	100	PASS	AC=748;AF=0.149361;AN=5008;NS=2504;DP=17662;EAS_AF=0.13;AMR_AF=0.0807;AFR_AF=0.2557;EUR_AF=0.0408;SAS_AF=0.1861;AA=C|||;VT=SNP
6	42871521	rs7759112	C	T	100	PASS	AC=2154;AF=0.430112;AN=5008;NS=2504;DP=16968;EAS_AF=0.1508;AMR_AF=0.317;AFR_AF=0.7912;EUR_AF=0.328;SAS_AF=0.4151;AA=C|||;VT=SNP
6	42872475	rs9462850	C	T	100	PASS	AC=2156;AF=0.430511;AN=5008;NS=2504;DP=18280;EAS_AF=0.1518;AMR_AF=0.317;AFR_AF=0.792;EUR_AF=0.328;SAS_AF=0.4151;AA=T|||;VT=SNP
6	42872829	rs7765132	G	A	100	PASS	AC=2156;AF=0.430511;AN=5008;NS=2504;DP=18581;EAS_AF=0.1518;AMR_AF=0.317;AFR_AF=0.792;EUR_AF=0.328;SAS_AF=0.4151;AA=A|||;VT=SNP
6	42873245	rs9394931	C	T	100	PASS	AC=1466;AF=0.292732;AN=5008;NS=2504;DP=19562;EAS_AF=0.4395;AMR_AF=0.3876;AFR_AF=0.0189;EUR_AF=0.4095;SAS_AF=0.3241;AA=C|||;VT=SNP
6	42873379	rs7740879	A	G	100	PASS	AC=2156;AF=0.430511;AN=5008;NS=2504;DP=20003;EAS_AF=0.1518;AMR_AF=0.317;AFR_AF=0.792;EUR_AF=0.328;SAS_AF=0.4151;AA=A|||;VT=SNP
6	42873813	rs7741547	A	G	100	PASS	AC=2158;AF=0.430911;AN=5008;NS=2504;DP=19846;EAS_AF=0.1518;AMR_AF=0.3184;AFR_AF=0.792;EUR_AF=0.328;SAS_AF=0.4162;AA=a|||;VT=SNP
6	42873823	rs7741552	A	G	100	PASS	AC=2161;AF=0.43151;AN=5008;NS=2504;DP=20256;EAS_AF=0.1518;AMR_AF=0.317;AFR_AF=0.795;EUR_AF=0.329;SAS_AF=0.4151;AA=G|||;VT=SNP
6	42874156	rs111908111	T	C	100	PASS	AC=707;AF=0.141174;AN=5008;NS=2504;DP=20292;EAS_AF=0.13;AMR_AF=0.0807;AFR_AF=0.2247;EUR_AF=0.0408;SAS_AF=0.1861;AA=T|||;VT=SNP
6	42874606	rs12206198	G	A	100	PASS	AC=839;AF=0.167532;AN=5008;NS=2504;DP=21521;EAS_AF=0.0218;AMR_AF=0.2046;AFR_AF=0.1339;EUR_AF=0.2823;SAS_AF=0.2188;AA=G|||;VT=SNP
6	42875128	rs34455103	C	G	100	PASS	AC=2156;AF=0.430511;AN=5008;NS=2504;DP=19269;EAS_AF=0.1518;AMR_AF=0.317;AFR_AF=0.792;EUR_AF=0.328;SAS_AF=0.4151;AA=t|||;VT=SNP
6	42875255	rs77580561	G	A	100	PASS	AC=708;AF=0.141374;AN=5008;NS=2504;DP=17758;EAS_AF=0.13;AMR_AF=0.0807;AFR_AF=0.2247;EUR_AF=0.0408;SAS_AF=0.1871;AA=G|||;VT=SNP
6	42875383	rs10223860	T	G	100	PASS	AC=2159;AF=0.43111;AN=5008;NS=2504;DP=19291;EAS_AF=0.1518;AMR_AF=0.317;AFR_AF=0.792;EUR_AF=0.33;SAS_AF=0.4162;AA=G|||;VT=SNP
6	42875465	rs9296401	T	C	100	PASS	AC=2178;AF=0.434904;AN=5008;NS=2504;DP=21229;EAS_AF=0.1716;AMR_AF=0.317;AFR_AF=0.7927;EUR_AF=0.328;SAS_AF=0.4162;AA=C|||;VT=SNP
6	42875564	rs74534495	A	G	100	PASS	AC=745;AF=0.148762;AN=5008;NS=2504;DP=20893;EAS_AF=0.13;AMR_AF=0.0821;AFR_AF=0.2511;EUR_AF=0.0408;SAS_AF=0.1881;AA=A|||;VT=SNP
6	42875650	rs9296402	G	A	100	PASS	AC=2125;AF=0.424321;AN=5008;NS=2504;DP=20310;EAS_AF=0.1518;AMR_AF=0.304;AFR_AF=0.7927;EUR_AF=0.3052;SAS_AF=0.4151;AA=G|||;VT=SNP
6	42876386	rs7757363	C	T	100	PASS	AC=1529;AF=0.305312;AN=5008;NS=2504;DP=20163;EAS_AF=0.1379;AMR_AF=0.2824;AFR_AF=0.3593;EUR_AF=0.3231;SAS_AF=0.4029;AA=C|||;VT=SNP
6	42878265	rs140555788	G	C	100	PASS	AC=28;AF=0.00559105;AN=5008;NS=2504;DP=12282;EAS_AF=0;AMR_AF=0.0086;AFR_AF=0.0008;EUR_AF=0.0209;SAS_AF=0;AA=G|||;VT=SNP
6	42878706	rs112504542	C	T	100	PASS	AC=1027;AF=0.205072;AN=5008;NS=2504;DP=15519;EAS_AF=0.1151;AMR_AF=0.1066;AFR_AF=0.4644;EUR_AF=0.0457;SAS_AF=0.181;AA=C|||;VT=SNP
6	42879103	rs16896153	G	C	100	PASS	AC=745;AF=0.148762;AN=5008;NS=2504;DP=15379;EAS_AF=0.1151;AMR_AF=0.085;AFR_AF=0.2723;EUR_AF=0.0427;SAS_AF=0.1708;AA=G|||;VT=SNP
6	42879289	rs9381225	G	A	100	PASS	AC=1524;AF=0.304313;AN=5008;NS=2504;DP=12550;EAS_AF=0.4405;AMR_AF=0.4078;AFR_AF=0.0197;EUR_AF=0.4284;SAS_AF=0.3476;AA=G|||;VT=SNP
6	42879326	rs6938994	C	T	100	PASS	AC=2134;AF=0.426118;AN=5008;NS=2504;DP=11961;EAS_AF=0.1369;AMR_AF=0.3084;AFR_AF=0.8048;EUR_AF=0.325;SAS_AF=0.3998;AA=T|||;VT=SNP
6	42879486	rs6939207	A	G	100	PASS	AC=2115;AF=0.422324;AN=5008;NS=2504;DP=11998;EAS_AF=0.1369;AMR_AF=0.304;AFR_AF=0.7927;EUR_AF=0.325;SAS_AF=0.3998;AA=G|||;VT=SNP
6	42879551	rs34498470	C	T	100	PASS	AC=1113;AF=0.222244;AN=5008;NS=2504;DP=10917;EAS_AF=0.0218;AMR_AF=0.2176;AFR_AF=0.3275;EUR_AF=0.2813;SAS_AF=0.229;AA=C|||;VT=SNP
6	42880017	rs36081588	T	C	100	PASS	AC=1992;AF=0.397764;AN=5008;NS=2504;DP=12678;EAS_AF=0.1369;AMR_AF=0.304;AFR_AF=0.7012;EUR_AF=0.3231;SAS_AF=0.3998;AA=c|||;VT=SNP
6	42880326	rs9471954	C	A	100	PASS	AC=981;AF=0.195887;AN=5008;NS=2504;DP=18717;EAS_AF=0.0218;AMR_AF=0.2017;AFR_AF=0.2466;EUR_AF=0.2773;SAS_AF=0.2188;AA=c|||;VT=SNP
6	42880578	rs113773194	A	G	100	PASS	AC=1003;AF=0.20028;AN=5008;NS=2504;DP=16735;EAS_AF=0.1151;AMR_AF=0.1009;AFR_AF=0.4493;EUR_AF=0.0457;SAS_AF=0.181;AA=a|||;VT=SNP
6	42881318	rs1989322	A	G	100	PASS	AC=2107;AF=0.420727;AN=5008;NS=2504;DP=14123;EAS_AF=0.1369;AMR_AF=0.304;AFR_AF=0.7882;EUR_AF=0.3231;SAS_AF=0.3998;AA=g|||;VT=SNP
6	42881398	rs7746372	G	A	100	PASS	AC=684;AF=0.136581;AN=5008;NS=2504;DP=14645;EAS_AF=0.1151;AMR_AF=0.0778;AFR_AF=0.23;EUR_AF=0.0427;SAS_AF=0.1708;AA=G|||;VT=SNP
6	42882067	rs7750915	C	T	100	PASS	AC=828;AF=0.165335;AN=5008;NS=2504;DP=12632;EAS_AF=0.0218;AMR_AF=0.196;AFR_AF=0.1346;EUR_AF=0.2763;SAS_AF=0.2188;AA=C|||;VT=SNP
6	42883669	rs9471958	C	T	100	PASS	AC=849;AF=0.169529;AN=5008;NS=2504;DP=17932;EAS_AF=0.0218;AMR_AF=0.196;AFR_AF=0.1505;EUR_AF=0.2763;SAS_AF=0.2188;AA=C|||;VT=SNP
6	42883911	rs2235831	G	C	100	PASS	AC=1996;AF=0.398562;AN=5008;NS=2504;DP=19508;EAS_AF=0.1379;AMR_AF=0.3055;AFR_AF=0.7027;EUR_AF=0.3231;SAS_AF=0.3998;AA=C|||;VT=SNP
6	42884375	rs6937172	A	T	100	PASS	AC=880;AF=0.175719;AN=5008;NS=2504;DP=19732;EAS_AF=0.0218;AMR_AF=0.1988;AFR_AF=0.1649;EUR_AF=0.2763;SAS_AF=0.229;AA=T|||;VT=SNP
6	42884517	rs9471959	A	G	100	PASS	AC=1570;AF=0.313498;AN=5008;NS=2504;DP=19770;EAS_AF=0.1379;AMR_AF=0.2767;AFR_AF=0.3986;EUR_AF=0.3191;SAS_AF=0.3998;AA=A|||;VT=SNP
6	42884750	rs9471960	A	C	100	PASS	AC=1316;AF=0.26278;AN=5008;NS=2504;DP=13238;EAS_AF=0.0218;AMR_AF=0.2262;AFR_AF=0.4766;EUR_AF=0.2803;SAS_AF=0.2301;AA=A|||;VT=SNP
6	42885038	rs12527100	A	G	100	PASS	AC=734;AF=0.146565;AN=5008;NS=2504;DP=6214;EAS_AF=0.1161;AMR_AF=0.0807;AFR_AF=0.2579;EUR_AF=0.0427;SAS_AF=0.181;AA=G|||;VT=SNP
6	42885086	rs9471961	A	G	100	PASS	AC=2118;AF=0.422923;AN=5008;NS=2504;DP=6040;EAS_AF=0.1379;AMR_AF=0.304;AFR_AF=0.7958;EUR_AF=0.3231;SAS_AF=0.3998;AA=G|||;VT=SNP
6	42885664	rs9471964	C	A	100	PASS	AC=2120;AF=0.423323;AN=5008;NS=2504;DP=14746;EAS_AF=0.1379;AMR_AF=0.304;AFR_AF=0.7973;EUR_AF=0.3231;SAS_AF=0.3998;AA=-|||;VT=SNP
6	42887693	rs34433785	A	C	100	PASS	AC=1060;AF=0.211661;AN=5008;NS=2504;DP=16471;EAS_AF=0.0228;AMR_AF=0.2133;AFR_AF=0.2935;EUR_AF=0.2833;SAS_AF=0.2209;AA=A|||;VT=SNP
6	42888841	rs112617258	G	T	100	PASS	AC=460;AF=0.091853;AN=5008;NS=2504;DP=16685;EAS_AF=0.126;AMR_AF=0.0634;AFR_AF=0.0681;EUR_AF=0.0398;SAS_AF=0.1626;AA=G|||;VT=SNP
6	42889001	rs146474881	G	A	100	PASS	AC=59;AF=0.0117812;AN=5008;NS=2504;DP=15489;EAS_AF=0;AMR_AF=0.0115;AFR_AF=0.0265;EUR_AF=0.0149;SAS_AF=0.001;AA=G|||;VT=SNP
6	42889543	rs7761136	G	A	100	PASS	AC=1340;AF=0.267572;AN=5008;NS=2504;DP=13225;EAS_AF=0.4256;AMR_AF=0.2695;AFR_AF=0.1936;EUR_AF=0.2316;SAS_AF=0.2403;AA=G|||;VT=SNP
6	42890158	rs76464980	T	C	100	PASS	AC=464;AF=0.0926518;AN=5008;NS=2504;DP=15666;EAS_AF=0.127;AMR_AF=0.062;AFR_AF=0.0681;EUR_AF=0.0398;SAS_AF=0.1667;AA=T|||;VT=SNP
6	42890251	rs11758978	A	G	100	PASS	AC=1205;AF=0.240615;AN=5008;NS=2504;DP=18043;EAS_AF=0.0238;AMR_AF=0.2133;AFR_AF=0.3994;EUR_AF=0.2903;SAS_AF=0.2178;AA=A|||;VT=SNP
6	42890602	rs9462851	A	G	100	PASS	AC=1205;AF=0.240615;AN=5008;NS=2504;DP=20739;EAS_AF=0.0238;AMR_AF=0.2133;AFR_AF=0.4002;EUR_AF=0.2893;SAS_AF=0.2178;AA=A|||;VT=SNP
6	42891022	rs9471966	G	A	100	PASS	AC=1204;AF=0.240415;AN=5008;NS=2504;DP=21832;EAS_AF=0.0238;AMR_AF=0.2133;AFR_AF=0.3994;EUR_AF=0.2893;SAS_AF=0.2178;AA=G|||;VT=SNP;EX_TARGET
6	42891161	rs2235835	A	G	100	PASS	AC=464;AF=0.0926518;AN=5008;NS=2504;DP=19948;EAS_AF=0.127;AMR_AF=0.062;AFR_AF=0.0681;EUR_AF=0.0398;SAS_AF=0.1667;AA=A|||;VT=SNP
6	42891205	rs2235834	C	G	100	PASS	AC=452;AF=0.0902556;AN=5008;NS=2504;DP=21318;EAS_AF=0.127;AMR_AF=0.062;AFR_AF=0.059;EUR_AF=0.0398;SAS_AF=0.1667;AA=C|||;VT=SNP
6	42891311	rs6936722	C	T	100	PASS	AC=1204;AF=0.240415;AN=5008;NS=2504;DP=22437;EAS_AF=0.0238;AMR_AF=0.2133;AFR_AF=0.3994;EUR_AF=0.2893;SAS_AF=0.2178;AA=C|||;VT=SNP
6	42892495	rs10948053	G	A	100	PASS	AC=1107;AF=0.221046;AN=5008;NS=2504;DP=16199;EAS_AF=0.0238;AMR_AF=0.2089;AFR_AF=0.3298;EUR_AF=0.2873;SAS_AF=0.2178;AA=G|||;VT=SNP
6	42892834	rs6901007	G	T	100	PASS	AC=3212;AF=0.641374;AN=5008;NS=2504;DP=14392;EAS_AF=0.4077;AMR_AF=0.4784;AFR_AF=0.9599;EUR_AF=0.5606;SAS_AF=0.6503;AA=T|||;VT=SNP
6	42893121	rs36111725	G	A	100	PASS	AC=256;AF=0.0511182;AN=5008;NS=2504;DP=13302;EAS_AF=0.001;AMR_AF=0.0331;AFR_AF=0.152;EUR_AF=0.0179;SAS_AF=0.0133;AA=G|||;VT=SNP;EX_TARGET
6	42893415	rs61743125	G	A	100	PASS	AC=45;AF=0.00898562;AN=5008;NS=2504;DP=14912;EAS_AF=0.001;AMR_AF=0.0202;AFR_AF=0;EUR_AF=0.0169;SAS_AF=0.0133;AA=G|||;VT=SNP;EX_TARGET
6	42894241	rs186144513	T	C	100	PASS	AC=20;AF=0.00399361;AN=5008;NS=2504;DP=16664;EAS_AF=0;AMR_AF=0.0101;AFR_AF=0.0008;EUR_AF=0.0119;SAS_AF=0;AA=T|||;VT=SNP
6	42896279	rs143189996	C	T	100	PASS	AC=56;AF=0.0111821;AN=5008;NS=2504;DP=16477;EAS_AF=0.001;AMR_AF=0.0245;AFR_AF=0.0008;EUR_AF=0.0258;SAS_AF=0.0112;AA=C|||;VT=SNP
6	42896373	rs12214167	A	G	100	PASS	AC=696;AF=0.138978;AN=5008;NS=2504;DP=17808;EAS_AF=0.1885;AMR_AF=0.1556;AFR_AF=0.0378;EUR_AF=0.1779;SAS_AF=0.1728;AA=A|||;VT=SNP
6	42896407	rs72866049	C	T	100	PASS	AC=56;AF=0.0111821;AN=5008;NS=2504;DP=18085;EAS_AF=0.001;AMR_AF=0.0245;AFR_AF=0.0008;EUR_AF=0.0258;SAS_AF=0.0112;AA=C|||;VT=SNP
6	42896484	rs147502280	G	A	100	PASS	AC=22;AF=0.00439297;AN=5008;NS=2504;DP=19286;EAS_AF=0;AMR_AF=0.0115;AFR_AF=0;EUR_AF=0.0139;SAS_AF=0;AA=G|||;VT=SNP
6	42897074	rs2234185	T	C	100	PASS	AC=3127;AF=0.624401;AN=5008;NS=2504;DP=15956;EAS_AF=0.3998;AMR_AF=0.4769;AFR_AF=0.9652;EUR_AF=0.4911;SAS_AF=0.637;AA=C|||;VT=SNP
6	42897712	rs4711731	C	T	100	PASS	AC=1523;AF=0.304113;AN=5008;NS=2504;DP=15674;EAS_AF=0.2093;AMR_AF=0.3055;AFR_AF=0.2806;EUR_AF=0.3668;SAS_AF=0.3681;AA=C|||;VT=SNP
6	42897956	rs12529169	T	G	100	PASS	AC=617;AF=0.123203;AN=5008;NS=2504;DP=17519;EAS_AF=0.1389;AMR_AF=0.1758;AFR_AF=0.1006;EUR_AF=0.0427;SAS_AF=0.183;AA=T|||;VT=SNP
6	42898148	rs73430785	G	A	100	PASS	AC=329;AF=0.0656949;AN=5008;NS=2504;DP=18660;EAS_AF=0.0397;AMR_AF=0.0288;AFR_AF=0.1324;EUR_AF=0.0318;SAS_AF=0.0634;AA=G|||;VT=SNP
6	42898616	rs61232874	A	T	100	PASS	AC=884;AF=0.176518;AN=5008;NS=2504;DP=19282;EAS_AF=0.0387;AMR_AF=0.0706;AFR_AF=0.5303;EUR_AF=0.0328;SAS_AF=0.0634;AA=T|||;VT=SNP
6	42899195	rs111816896	G	A	100	PASS	AC=532;AF=0.10623;AN=5008;NS=2504;DP=12892;EAS_AF=0.1349;AMR_AF=0.1585;AFR_AF=0.0492;EUR_AF=0.0417;SAS_AF=0.183;AA=G|||;VT=SNP
6	42899470	rs12524503	A	T	100	PASS	AC=1377;AF=0.27496;AN=5008;NS=2504;DP=14283;EAS_AF=0.1865;AMR_AF=0.2565;AFR_AF=0.4592;EUR_AF=0.1243;SAS_AF=0.2853;AA=A|||;VT=SNP
6	42899473	rs12213679	T	A	100	PASS	AC=102;AF=0.0203674;AN=5008;NS=2504;DP=14400;EAS_AF=0.006;AMR_AF=0.0202;AFR_AF=0.0219;EUR_AF=0.0398;SAS_AF=0.0133;AA=t|||;VT=SNP
6	42900149	rs3793024	G	A	100	PASS	AC=530;AF=0.105831;AN=5008;NS=2504;DP=17593;EAS_AF=0.1339;AMR_AF=0.1599;AFR_AF=0.0477;EUR_AF=0.0417;SAS_AF=0.183;AA=G|||;VT=SNP
6	42900722	rs3805950	C	T	100	PASS	AC=365;AF=0.0728834;AN=5008;NS=2504;DP=20716;EAS_AF=0.0377;AMR_AF=0.0432;AFR_AF=0.1513;EUR_AF=0.0348;SAS_AF=0.0634;AA=C|||;VT=SNP
6	42901120	rs4714634	G	A	100	PASS	AC=1655;AF=0.330471;AN=5008;NS=2504;DP=21245;EAS_AF=0.1032;AMR_AF=0.3559;AFR_AF=0.351;EUR_AF=0.4742;SAS_AF=0.3712;AA=G|||;VT=SNP
6	42902508	rs3763236	T	C	100	PASS	AC=2403;AF=0.479832;AN=5008;NS=2504;DP=20840;EAS_AF=0.2669;AMR_AF=0.5346;AFR_AF=0.5189;EUR_AF=0.5199;SAS_AF=0.5665;AA=C|||;VT=SNP
6	42903763	rs1053538	C	G	100	PASS	AC=2406;AF=0.480431;AN=5008;NS=2504;DP=18667;EAS_AF=0.2669;AMR_AF=0.5303;AFR_AF=0.528;EUR_AF=0.5199;SAS_AF=0.5603;AA=G|||;VT=SNP
6	42903766	rs1053539	T	G	100	PASS	AC=2533;AF=0.505791;AN=5008;NS=2504;DP=18658;EAS_AF=0.2669;AMR_AF=0.5346;AFR_AF=0.618;EUR_AF=0.5199;SAS_AF=0.5654;AA=G|||;VT=SNP
6	42904091	rs12525392	G	T	100	PASS	AC=705;AF=0.140775;AN=5008;NS=2504;DP=19423;EAS_AF=0.1627;AMR_AF=0.17;AFR_AF=0.143;EUR_AF=0.0417;SAS_AF=0.1963;AA=G|||;VT=SNP
6	42904274	rs6458312	G	T	100	PASS	AC=3056;AF=0.610224;AN=5008;NS=2504;DP=19080;EAS_AF=0.3036;AMR_AF=0.5793;AFR_AF=0.8896;EUR_AF=0.5517;SAS_AF=0.6309;AA=T|||;VT=SNP
6	42904463	rs116796686	C	T	100	PASS	AC=17;AF=0.00339457;AN=5008;NS=2504;DP=18120;EAS_AF=0;AMR_AF=0.0029;AFR_AF=0.0008;EUR_AF=0.0139;SAS_AF=0;AA=C|||;VT=SNP
6	42904948	rs12525851	G	A	100	PASS	AC=558;AF=0.111422;AN=5008;NS=2504;DP=19119;EAS_AF=0.1359;AMR_AF=0.1628;AFR_AF=0.0643;EUR_AF=0.0417;SAS_AF=0.1851;AA=G|||;VT=SNP
6	42905235	rs9471968	A	G	100	PASS	AC=3206;AF=0.640176;AN=5008;NS=2504;DP=18751;EAS_AF=0.3046;AMR_AF=0.5937;AFR_AF=0.9818;EUR_AF=0.5527;SAS_AF=0.6472;AA=G|||;VT=SNP
6	42905788	rs62416354	G	A	100	PASS	AC=45;AF=0.00898562;AN=5008;NS=2504;DP=21849;EAS_AF=0;AMR_AF=0.0029;AFR_AF=0;EUR_AF=0.0398;SAS_AF=0.0031;AA=G|||;VT=SNP;EX_TARGET
6	42906241	rs116255295	G	A	100	PASS	AC=1132;AF=0.226038;AN=5008;NS=2504;DP=18199;EAS_AF=0.0149;AMR_AF=0.2118;AFR_AF=0.3752;EUR_AF=0.2773;SAS_AF=0.1994;AA=G|||;VT=SNP
6	42906384	rs9471969	G	T	100	PASS	AC=1071;AF=0.213858;AN=5008;NS=2504;DP=19202;EAS_AF=0.0149;AMR_AF=0.2075;AFR_AF=0.3328;EUR_AF=0.2744;SAS_AF=0.2004;AA=G|||;VT=SNP;EX_TARGET
6	42907327	rs9462852	C	T	100	PASS	AC=132;AF=0.0263578;AN=5008;NS=2504;DP=21829;EAS_AF=0.001;AMR_AF=0.0447;AFR_AF=0.003;EUR_AF=0.0606;SAS_AF=0.0358;AA=C|||;VT=SNP
6	42907596	rs62416355	A	T	100	PASS	AC=27;AF=0.00539137;AN=5008;NS=2504;DP=22867;EAS_AF=0;AMR_AF=0.0072;AFR_AF=0.0008;EUR_AF=0.0209;SAS_AF=0;AA=A|||;VT=SNP
6	42908013	rs7740433	A	G	100	PASS	AC=1282;AF=0.25599;AN=5008;NS=2504;DP=19901;EAS_AF=0.0149;AMR_AF=0.2032;AFR_AF=0.5129;EUR_AF=0.2515;SAS_AF=0.1994;AA=A|||;VT=SNP
6	42908094	rs113463347	C	T	100	PASS	AC=614;AF=0.122604;AN=5008;NS=2504;DP=18743;EAS_AF=0.1647;AMR_AF=0.1657;AFR_AF=0.0825;EUR_AF=0.0417;SAS_AF=0.1861;AA=C|||;VT=SNP
6	42908124	rs112786661	G	A	100	PASS	AC=614;AF=0.122604;AN=5008;NS=2504;DP=18468;EAS_AF=0.1647;AMR_AF=0.1657;AFR_AF=0.0825;EUR_AF=0.0417;SAS_AF=0.1861;AA=G|||;VT=SNP
6	42908428	rs45455792	C	T	100	PASS	AC=969;AF=0.19349;AN=5008;NS=2504;DP=18313;EAS_AF=0.13;AMR_AF=0.2075;AFR_AF=0.1589;EUR_AF=0.2485;SAS_AF=0.2393;AA=C|||;VT=SNP
6	42909099	rs112836440	A	T	100	PASS	AC=540;AF=0.107827;AN=5008;NS=2504;DP=17214;EAS_AF=0.1379;AMR_AF=0.1657;AFR_AF=0.0522;EUR_AF=0.0437;SAS_AF=0.1769;AA=A|||;VT=SNP
6	42909546	rs57658591	T	C	100	PASS	AC=299;AF=0.0597045;AN=5008;NS=2504;DP=14803;EAS_AF=0.0288;AMR_AF=0.0231;AFR_AF=0.1573;EUR_AF=0.0199;SAS_AF=0.0266;AA=T|||;VT=SNP
6	42909931	rs56106855	G	C	100	PASS	AC=1285;AF=0.256589;AN=5008;NS=2504;DP=13575;EAS_AF=0.1548;AMR_AF=0.2291;AFR_AF=0.3268;EUR_AF=0.2803;SAS_AF=0.2618;AA=G|||;VT=SNP
6	42910666	rs9462853	T	C	100	PASS	AC=1501;AF=0.29972;AN=5008;NS=2504;DP=14257;EAS_AF=0.0437;AMR_AF=0.2305;AFR_AF=0.5998;EUR_AF=0.2813;SAS_AF=0.226;AA=C|||;VT=SNP
6	42912002	rs147374267	A	G	100	PASS	AC=125;AF=0.0249601;AN=5008;NS=2504;DP=20110;EAS_AF=0.0288;AMR_AF=0.0072;AFR_AF=0.034;EUR_AF=0.0199;SAS_AF=0.0266;AA=A|||;VT=SNP
6	42912589	rs6927188	A	G	100	PASS	AC=761;AF=0.151957;AN=5008;NS=2504;DP=15854;EAS_AF=0.0139;AMR_AF=0.1787;AFR_AF=0.1339;EUR_AF=0.2515;SAS_AF=0.1973;AA=A|||;VT=SNP
6	42913014	rs115870450	G	A	100	PASS	AC=535;AF=0.106829;AN=5008;NS=2504;DP=10959;EAS_AF=0.1379;AMR_AF=0.1657;AFR_AF=0.0484;EUR_AF=0.0437;SAS_AF=0.1769;AA=G|||;VT=SNP
6	42913269	rs67059212	T	G	100	PASS	AC=1500;AF=0.299521;AN=5008;NS=2504;DP=13460;EAS_AF=0.0437;AMR_AF=0.2305;AFR_AF=0.5998;EUR_AF=0.2803;SAS_AF=0.226;AA=T|||;VT=SNP
6	42913384	rs112572595	T	C	100	PASS	AC=1508;AF=0.301118;AN=5008;NS=2504;DP=11458;EAS_AF=0.0437;AMR_AF=0.2305;AFR_AF=0.6059;EUR_AF=0.2803;SAS_AF=0.226;AA=t|||;VT=SNP
6	42913646	rs9471970	G	A	100	PASS	AC=1500;AF=0.299521;AN=5008;NS=2504;DP=16211;EAS_AF=0.0437;AMR_AF=0.2305;AFR_AF=0.5998;EUR_AF=0.2803;SAS_AF=0.226;AA=G|||;VT=SNP
6	42913778	rs146613879	G	A	100	PASS	AC=40;AF=0.00798722;AN=5008;NS=2504;DP=14394;EAS_AF=0.001;AMR_AF=0.0043;AFR_AF=0.0008;EUR_AF=0.0199;SAS_AF=0.0153;AA=G|||;VT=SNP
6	42913974	rs76590663	C	G	100	PASS	AC=39;AF=0.00778754;AN=5008;NS=2504;DP=19812;EAS_AF=0;AMR_AF=0.0231;AFR_AF=0.0023;EUR_AF=0.0199;SAS_AF=0;AA=C|||;VT=SNP
6	42914041	rs7744454	C	G	100	PASS	AC=1250;AF=0.249601;AN=5008;NS=2504;DP=19293;EAS_AF=0.0149;AMR_AF=0.2089;AFR_AF=0.4781;EUR_AF=0.2614;SAS_AF=0.1994;AA=C|||;VT=SNP
6	42914748	rs115481159	C	T	100	PASS	AC=91;AF=0.0181709;AN=5008;NS=2504;DP=18981;EAS_AF=0;AMR_AF=0.0259;AFR_AF=0.0038;EUR_AF=0.0557;SAS_AF=0.0123;AA=C|||;VT=SNP
6	42914749	rs12205778	G	A	100	PASS	AC=970;AF=0.19369;AN=5008;NS=2504;DP=18837;EAS_AF=0.127;AMR_AF=0.1988;AFR_AF=0.1634;EUR_AF=0.2594;SAS_AF=0.2321;AA=G|||;VT=SNP
6	42915021	rs9471972	G	A	100	PASS	AC=2476;AF=0.494409;AN=5008;NS=2504;DP=12476;EAS_AF=0.1696;AMR_AF=0.4294;AFR_AF=0.7685;EUR_AF=0.5398;SAS_AF=0.4581;AA=G|||;VT=SNP
6	42915166	rs72866064	T	G	100	PASS	AC=121;AF=0.0241613;AN=5008;NS=2504;DP=14957;EAS_AF=0.001;AMR_AF=0.0403;AFR_AF=0.0038;EUR_AF=0.0557;SAS_AF=0.0317;AA=T|||;VT=SNP
6	42915318	rs138965230	C	T	100	PASS	AC=55;AF=0.0109824;AN=5008;NS=2504;DP=13549;EAS_AF=0;AMR_AF=0.0216;AFR_AF=0.0008;EUR_AF=0.0278;SAS_AF=0.0112;AA=C|||;VT=SNP
6	42915361	rs142793391	A	G	100	PASS	AC=790;AF=0.157748;AN=5008;NS=2504;DP=14195;EAS_AF=0.1399;AMR_AF=0.1787;AFR_AF=0.2231;EUR_AF=0.0537;SAS_AF=0.18;AA=A|||;VT=SNP
6	42915403	rs7770760	T	C	100	PASS	AC=2651;AF=0.529353;AN=5008;NS=2504;DP=15808;EAS_AF=0.1716;AMR_AF=0.4395;AFR_AF=0.8896;EUR_AF=0.5457;SAS_AF=0.4581;AA=C|||;VT=SNP
6	42915920	rs6941212	T	C	100	PASS	AC=1715;AF=0.342452;AN=5008;NS=2504;DP=19867;EAS_AF=0.1012;AMR_AF=0.3545;AFR_AF=0.4039;EUR_AF=0.4632;SAS_AF=0.3753;AA=T|||;VT=SNP
6	42916995	rs114527192	G	T	100	PASS	AC=185;AF=0.0369409;AN=5008;NS=2504;DP=14664;EAS_AF=0.0407;AMR_AF=0.0303;AFR_AF=0.0038;EUR_AF=0.0567;SAS_AF=0.0624;AA=G|||;VT=SNP
6	42917017	rs4714638	A	G	100	PASS	AC=2665;AF=0.532149;AN=5008;NS=2504;DP=13658;EAS_AF=0.1696;AMR_AF=0.4395;AFR_AF=0.9009;EUR_AF=0.5447;SAS_AF=0.4601;AA=G|||;VT=SNP
6	42917224	rs74640327	T	A	100	PASS	AC=571;AF=0.114018;AN=5008;NS=2504;DP=14282;EAS_AF=0.1329;AMR_AF=0.1671;AFR_AF=0.0802;EUR_AF=0.0437;SAS_AF=0.1748;AA=a|||;VT=SNP
6	42917754	rs113095568	G	A	100	PASS	AC=457;AF=0.091254;AN=5008;NS=2504;DP=12910;EAS_AF=0.1379;AMR_AF=0.1556;AFR_AF=0.0083;EUR_AF=0.0268;SAS_AF=0.1759;AA=G|||;VT=SNP
6	42918613	rs113067335	G	A	100	PASS	AC=540;AF=0.107827;AN=5008;NS=2504;DP=16231;EAS_AF=0.1379;AMR_AF=0.1657;AFR_AF=0.0522;EUR_AF=0.0437;SAS_AF=0.1769;AA=g|||;VT=SNP
6	42918984	rs9471974	T	A	100	PASS	AC=1706;AF=0.340655;AN=5008;NS=2504;DP=18919;EAS_AF=0.1012;AMR_AF=0.353;AFR_AF=0.4039;EUR_AF=0.4622;SAS_AF=0.3681;AA=T|||;VT=SNP
6	42919222	rs9471975	T	C	100	PASS	AC=3230;AF=0.644968;AN=5008;NS=2504;DP=14443;EAS_AF=0.3075;AMR_AF=0.6081;AFR_AF=0.9705;EUR_AF=0.5885;SAS_AF=0.637;AA=C|||;VT=SNP
6	42919833	rs141757570	G	T	100	PASS	AC=79;AF=0.0157748;AN=5008;NS=2504;DP=20486;EAS_AF=0.0278;AMR_AF=0.0058;AFR_AF=0.0008;EUR_AF=0.0249;SAS_AF=0.0215;AA=G|||;VT=SNP
6	42919912	rs116382228	G	T	100	PASS	AC=85;AF=0.0169728;AN=5008;NS=2504;DP=21206;EAS_AF=0.0278;AMR_AF=0.0058;AFR_AF=0.0008;EUR_AF=0.0249;SAS_AF=0.0276;AA=G|||;VT=SNP
6	42919969	rs2104616	T	C	100	PASS	AC=2619;AF=0.522963;AN=5008;NS=2504;DP=19635;EAS_AF=0.1706;AMR_AF=0.4366;AFR_AF=0.8661;EUR_AF=0.5457;SAS_AF=0.4601;AA=C|||;VT=SNP
6	42920549	rs9471976	G	T	100	PASS	AC=2480;AF=0.495208;AN=5008;NS=2504;DP=18127;EAS_AF=0.1696;AMR_AF=0.428;AFR_AF=0.7663;EUR_AF=0.5457;SAS_AF=0.4601;AA=G|||;VT=SNP
6	42920844	rs4469287	G	T	100	PASS	AC=2476;AF=0.494409;AN=5008;NS=2504;DP=18116;EAS_AF=0.1696;AMR_AF=0.428;AFR_AF=0.7663;EUR_AF=0.5457;SAS_AF=0.456;AA=G|||;VT=SNP
6	42921221	rs28868299	T	G	100	PASS	AC=2664;AF=0.531949;AN=5008;NS=2504;DP=15880;EAS_AF=0.1696;AMR_AF=0.4395;AFR_AF=0.9002;EUR_AF=0.5447;SAS_AF=0.4601;AA=A|||;VT=SNP
6	42921264	rs113203127	C	G	100	PASS	AC=541;AF=0.108027;AN=5008;NS=2504;DP=14143;EAS_AF=0.1379;AMR_AF=0.1671;AFR_AF=0.0522;EUR_AF=0.0437;SAS_AF=0.1769;AA=C|||;VT=SNP
6	42921561	rs58497441	A	G	100	PASS	AC=2478;AF=0.494808;AN=5008;NS=2504;DP=10217;EAS_AF=0.1696;AMR_AF=0.428;AFR_AF=0.7655;EUR_AF=0.5447;SAS_AF=0.4601;AA=G|||;VT=SNP
6	42922005	rs147656933	A	G	100	PASS	AC=59;AF=0.0117812;AN=5008;NS=2504;DP=14914;EAS_AF=0;AMR_AF=0.0086;AFR_AF=0.0265;EUR_AF=0.0169;SAS_AF=0.001;AA=A|||;VT=SNP
6	42922018	rs6458313	A	G	100	PASS	AC=2674;AF=0.533946;AN=5008;NS=2504;DP=16068;EAS_AF=0.1696;AMR_AF=0.4409;AFR_AF=0.907;EUR_AF=0.5447;SAS_AF=0.4601;AA=G|||;VT=SNP
6	42922065	rs73432512	C	T	100	PASS	AC=768;AF=0.153355;AN=5008;NS=2504;DP=17461;EAS_AF=0.0685;AMR_AF=0.0749;AFR_AF=0.3593;EUR_AF=0.0815;SAS_AF=0.092;AA=C|||;VT=SNP
6	42922215	rs6458314	C	A	100	PASS	AC=3242;AF=0.647364;AN=5008;NS=2504;DP=20224;EAS_AF=0.3075;AMR_AF=0.6095;AFR_AF=0.9788;EUR_AF=0.5885;SAS_AF=0.637;AA=A|||;VT=SNP
6	42922547	rs6458315	A	G	100	PASS	AC=2522;AF=0.503594;AN=5008;NS=2504;DP=14917;EAS_AF=0.1696;AMR_AF=0.4308;AFR_AF=0.7973;EUR_AF=0.5447;SAS_AF=0.4601;AA=G|||;VT=SNP
6	42923090	rs57295928	A	C	100	PASS	AC=559;AF=0.111621;AN=5008;NS=2504;DP=17478;EAS_AF=0.0407;AMR_AF=0.0634;AFR_AF=0.267;EUR_AF=0.0577;SAS_AF=0.0644;AA=A|||;VT=SNP
6	42923119	rs141595713	A	G	100	PASS	AC=38;AF=0.00758786;AN=5008;NS=2504;DP=17890;EAS_AF=0;AMR_AF=0.0086;AFR_AF=0.0091;EUR_AF=0.0189;SAS_AF=0.001;AA=A|||;VT=SNP
6	42923476	rs11969309	C	T	100	PASS	AC=67;AF=0.0133786;AN=5008;NS=2504;DP=16611;EAS_AF=0;AMR_AF=0.0173;AFR_AF=0.0015;EUR_AF=0.0437;SAS_AF=0.0092;AA=C|||;VT=SNP
6	42923707	rs113443082	G	A	100	PASS	AC=212;AF=0.0423323;AN=5008;NS=2504;DP=19743;EAS_AF=0.0407;AMR_AF=0.0375;AFR_AF=0.0204;EUR_AF=0.0567;SAS_AF=0.0624;AA=G|||;VT=SNP
6	42923902	rs12524845	T	C	100	PASS	AC=2475;AF=0.494209;AN=5008;NS=2504;DP=18089;EAS_AF=0.1696;AMR_AF=0.428;AFR_AF=0.7632;EUR_AF=0.5447;SAS_AF=0.4601;AA=T|||;VT=SNP
6	42924041	rs112122607	C	T	100	PASS	AC=2477;AF=0.494609;AN=5008;NS=2504;DP=17787;EAS_AF=0.1716;AMR_AF=0.428;AFR_AF=0.7632;EUR_AF=0.5447;SAS_AF=0.4601;AA=C|||;VT=SNP
6	42924076	rs73432523	T	C	100	PASS	AC=560;AF=0.111821;AN=5008;NS=2504;DP=18973;EAS_AF=0.0407;AMR_AF=0.0634;AFR_AF=0.267;EUR_AF=0.0586;SAS_AF=0.0644;AA=T|||;VT=SNP
6	42924193	rs13215983	C	T	100	PASS	AC=2475;AF=0.494209;AN=5008;NS=2504;DP=17051;EAS_AF=0.1696;AMR_AF=0.428;AFR_AF=0.7632;EUR_AF=0.5447;SAS_AF=0.4601;AA=C|||;VT=SNP
6	42924247	rs13216214	G	A	100	PASS	AC=2476;AF=0.494409;AN=5008;NS=2504;DP=14157;EAS_AF=0.1706;AMR_AF=0.428;AFR_AF=0.7632;EUR_AF=0.5447;SAS_AF=0.4601;AA=G|||;VT=SNP
6	42924424	rs4714640	G	T	100	PASS	AC=2485;AF=0.496206;AN=5008;NS=2504;DP=11689;EAS_AF=0.1696;AMR_AF=0.428;AFR_AF=0.77;EUR_AF=0.5447;SAS_AF=0.4611;AA=G|||;VT=SNP
6	42924427	rs145400085	A	C	100	PASS	AC=238;AF=0.047524;AN=5008;NS=2504;DP=11777;EAS_AF=0.001;AMR_AF=0.0389;AFR_AF=0.0507;EUR_AF=0.0746;SAS_AF=0.0695;AA=A|||;VT=SNP
6	42924672	rs113952452	C	T	100	PASS	AC=536;AF=0.107029;AN=5008;NS=2504;DP=10434;EAS_AF=0.1379;AMR_AF=0.1671;AFR_AF=0.0484;EUR_AF=0.0437;SAS_AF=0.1769;AA=c|||;VT=SNP
6	42924932	rs6940814	A	G	100	PASS	AC=3243;AF=0.647564;AN=5008;NS=2504;DP=15835;EAS_AF=0.3075;AMR_AF=0.6095;AFR_AF=0.9788;EUR_AF=0.5895;SAS_AF=0.637;AA=a|||;VT=SNP
6	42924969	rs6940837	A	G	100	PASS	AC=2478;AF=0.494808;AN=5008;NS=2504;DP=16129;EAS_AF=0.1696;AMR_AF=0.428;AFR_AF=0.7648;EUR_AF=0.5457;SAS_AF=0.4601;AA=A|||;VT=SNP
6	42925025	rs145336440	C	T	100	PASS	AC=91;AF=0.0181709;AN=5008;NS=2504;DP=16320;EAS_AF=0.0278;AMR_AF=0.0058;AFR_AF=0.0061;EUR_AF=0.0239;SAS_AF=0.0276;AA=C|||;VT=SNP
6	42925683	rs9296403	C	T	100	PASS	AC=1661;AF=0.331669;AN=5008;NS=2504;DP=11678;EAS_AF=0.1012;AMR_AF=0.3516;AFR_AF=0.3699;EUR_AF=0.4622;SAS_AF=0.3691;AA=C|||;VT=SNP
6	42925803	rs9296404	T	C	100	PASS	AC=2477;AF=0.494609;AN=5008;NS=2504;DP=14310;EAS_AF=0.1696;AMR_AF=0.428;AFR_AF=0.7648;EUR_AF=0.5447;SAS_AF=0.4601;AA=C|||;VT=SNP
6	42925936	rs9462855	G	C	100	PASS	AC=2478;AF=0.494808;AN=5008;NS=2504;DP=15320;EAS_AF=0.1696;AMR_AF=0.428;AFR_AF=0.7648;EUR_AF=0.5447;SAS_AF=0.4611;AA=C|||;VT=SNP
6	42925961	rs112391291	A	G	100	PASS	AC=87;AF=0.0173722;AN=5008;NS=2504;DP=15698;EAS_AF=0;AMR_AF=0.0173;AFR_AF=0.0015;EUR_AF=0.0199;SAS_AF=0.0542;AA=A|||;VT=SNP
6	42926024	rs9462856	T	C	100	PASS	AC=2663;AF=0.531749;AN=5008;NS=2504;DP=16618;EAS_AF=0.1696;AMR_AF=0.4395;AFR_AF=0.8986;EUR_AF=0.5447;SAS_AF=0.4611;AA=C|||;VT=SNP
6	42926135	rs114884134	G	A	100	PASS	AC=26;AF=0.00519169;AN=5008;NS=2504;DP=7474;EAS_AF=0;AMR_AF=0.013;AFR_AF=0;EUR_AF=0.0139;SAS_AF=0.0031;AA=G|||;VT=SNP
6	42926834	rs112538187	C	G	100	PASS	AC=510;AF=0.101837;AN=5008;NS=2504;DP=16805;EAS_AF=0.0407;AMR_AF=0.062;AFR_AF=0.23;EUR_AF=0.0586;SAS_AF=0.0644;AA=C|||;VT=SNP
6	42928017	rs11752813	C	G	100	PASS	AC=1660;AF=0.33147;AN=5008;NS=2504;DP=19009;EAS_AF=0.1012;AMR_AF=0.3501;AFR_AF=0.3699;EUR_AF=0.4622;SAS_AF=0.3691;AA=C|||;VT=SNP
6	42928461	rs10948059	C	T	100	PASS	AC=1964;AF=0.392173;AN=5008;NS=2504;DP=14667;EAS_AF=0.129;AMR_AF=0.3674;AFR_AF=0.5303;EUR_AF=0.4871;SAS_AF=0.3967;AA=C|||;VT=SNP
6	42928758	rs2296805	T	G	100	PASS	AC=3230;AF=0.644968;AN=5008;NS=2504;DP=15267;EAS_AF=0.3075;AMR_AF=0.6095;AFR_AF=0.9697;EUR_AF=0.5885;SAS_AF=0.637;AA=G|||;VT=SNP
6	42929252	rs7759302	G	T	100	PASS	AC=465;AF=0.0928514;AN=5008;NS=2504;DP=16510;EAS_AF=0.0407;AMR_AF=0.0591;AFR_AF=0.1974;EUR_AF=0.0586;SAS_AF=0.0644;AA=G|||;VT=SNP
6	42929533	rs9471978	T	C	100	PASS	AC=2520;AF=0.503195;AN=5008;NS=2504;DP=17137;EAS_AF=0.1696;AMR_AF=0.4308;AFR_AF=0.7958;EUR_AF=0.5447;SAS_AF=0.4601;AA=C|||;VT=SNP
6	42929839	rs7760250	G	A	100	PASS	AC=2463;AF=0.491813;AN=5008;NS=2504;DP=17329;EAS_AF=0.1687;AMR_AF=0.428;AFR_AF=0.7549;EUR_AF=0.5447;SAS_AF=0.4601;AA=G|||;VT=SNP
6	42929895	rs181496341	C	G	100	PASS	AC=7;AF=0.00139776;AN=5008;NS=2504;DP=16007;EAS_AF=0;AMR_AF=0;AFR_AF=0;EUR_AF=0.007;SAS_AF=0;AA=C|||;VT=SNP;EX_TARGET
6	42930309	rs3800292	A	G	100	PASS	AC=559;AF=0.111621;AN=5008;NS=2504;DP=18905;EAS_AF=0.0407;AMR_AF=0.0634;AFR_AF=0.2663;EUR_AF=0.0586;SAS_AF=0.0644;AA=A|||;VT=SNP
6	42931224	rs4987173	G	A	100	PASS	AC=1710;AF=0.341454;AN=5008;NS=2504;DP=11455;EAS_AF=0.1012;AMR_AF=0.353;AFR_AF=0.407;EUR_AF=0.4622;SAS_AF=0.3681;AA=G|||;VT=SNP;EX_TARGET
6	42931261	rs2296804	C	G	100	PASS	AC=3242;AF=0.647364;AN=5008;NS=2504;DP=11958;EAS_AF=0.3075;AMR_AF=0.6095;AFR_AF=0.9788;EUR_AF=0.5885;SAS_AF=0.637;AA=G|||;VT=SNP;EX_TARGET
6	42931754	rs736158	G	A	100	PASS	AC=550;AF=0.109824;AN=5008;NS=2504;DP=12428;EAS_AF=0.1379;AMR_AF=0.1686;AFR_AF=0.0582;EUR_AF=0.0437;SAS_AF=0.1769;AA=G|||;VT=SNP
6	42931861	rs1051218	G	A	100	PASS	AC=50;AF=0.00998403;AN=5008;NS=2504;DP=14500;EAS_AF=0;AMR_AF=0.0245;AFR_AF=0.0008;EUR_AF=0.0219;SAS_AF=0.0102;AA=G|||;VT=SNP
6	42932200	rs1129187	G	T	100	PASS	AC=1660;AF=0.33147;AN=5008;NS=2504;DP=18582;EAS_AF=0.1012;AMR_AF=0.3516;AFR_AF=0.3699;EUR_AF=0.4622;SAS_AF=0.3681;AA=G|||;VT=SNP;EX_TARGET
6	42932202	rs1129186	C	T	100	PASS	AC=2472;AF=0.49361;AN=5008;NS=2504;DP=18458;EAS_AF=0.1687;AMR_AF=0.428;AFR_AF=0.7617;EUR_AF=0.5447;SAS_AF=0.4601;AA=C|||;VT=SNP;EX_TARGET
6	42932715	rs2274517	C	T	100	PASS	AC=2518;AF=0.502796;AN=5008;NS=2504;DP=20450;EAS_AF=0.1696;AMR_AF=0.4308;AFR_AF=0.7958;EUR_AF=0.5447;SAS_AF=0.4581;AA=C|||;VT=SNP;EX_TARGET
6	42932731	rs41274888	C	T	100	PASS	AC=80;AF=0.0159744;AN=5008;NS=2504;DP=20799;EAS_AF=0;AMR_AF=0.0159;AFR_AF=0.0015;EUR_AF=0.0199;SAS_AF=0.0481;AA=C|||;VT=SNP
6	42932835	rs141238034	C	T	100	PASS	AC=85;AF=0.0169728;AN=5008;NS=2504;DP=21478;EAS_AF=0.0278;AMR_AF=0.0058;AFR_AF=0.0053;EUR_AF=0.0249;SAS_AF=0.0215;AA=C|||;VT=SNP;EX_TARGET
6	42933464	rs35830695	G	A	100	PASS	AC=376;AF=0.0750799;AN=5008;NS=2504;DP=16293;EAS_AF=0.0407;AMR_AF=0.0476;AFR_AF=0.1362;EUR_AF=0.0586;SAS_AF=0.0644;AA=G|||;VT=SNP;EX_TARGET
6	42933526	rs2274515	C	T	100	PASS	AC=549;AF=0.109625;AN=5008;NS=2504;DP=15330;EAS_AF=0.1379;AMR_AF=0.1671;AFR_AF=0.0582;EUR_AF=0.0437;SAS_AF=0.1769;AA=C|||;VT=SNP;EX_TARGET
6	42934500	rs2274514	C	T	100	PASS	AC=2473;AF=0.49381;AN=5008;NS=2504;DP=19347;EAS_AF=0.1696;AMR_AF=0.428;AFR_AF=0.7617;EUR_AF=0.5447;SAS_AF=0.4601;AA=C|||;VT=SNP;EX_TARGET
6	42934620	rs3818554	C	T	100	PASS	AC=2474;AF=0.49401;AN=5008;NS=2504;DP=18965;EAS_AF=0.1696;AMR_AF=0.428;AFR_AF=0.7625;EUR_AF=0.5447;SAS_AF=0.4601;AA=C|||;VT=SNP
6	42934818	rs4714644	T	C	100	PASS	AC=2520;AF=0.503195;AN=5008;NS=2504;DP=18386;EAS_AF=0.1696;AMR_AF=0.4308;AFR_AF=0.7958;EUR_AF=0.5447;SAS_AF=0.4601;AA=C|||;VT=SNP
6	42935361	rs117798645	C	T	100	PASS	AC=84;AF=0.0167732;AN=5008;NS=2504;DP=18462;EAS_AF=0.0278;AMR_AF=0.0058;AFR_AF=0.0008;EUR_AF=0.0239;SAS_AF=0.0276;AA=C|||;VT=SNP
6	42935940	rs151180031	G	A	100	PASS	AC=83;AF=0.0165735;AN=5008;NS=2504;DP=15689;EAS_AF=0.0278;AMR_AF=0.0058;AFR_AF=0.0008;EUR_AF=0.0239;SAS_AF=0.0266;AA=G|||;VT=SNP
6	42935998	rs9471982	G	A	100	PASS	AC=2492;AF=0.497604;AN=5008;NS=2504;DP=14987;EAS_AF=0.1696;AMR_AF=0.428;AFR_AF=0.7753;EUR_AF=0.5457;SAS_AF=0.4601;AA=A|||;VT=SNP;EX_TARGET
6	42936502	rs73432562	G	A	100	PASS	AC=377;AF=0.0752796;AN=5008;NS=2504;DP=20582;EAS_AF=0.0407;AMR_AF=0.0476;AFR_AF=0.1362;EUR_AF=0.0586;SAS_AF=0.0654;AA=G|||;VT=SNP
6	42936900	rs3805953	C	T	100	PASS	AC=2667;AF=0.532548;AN=5008;NS=2504;DP=21116;EAS_AF=0.1696;AMR_AF=0.4409;AFR_AF=0.9017;EUR_AF=0.5447;SAS_AF=0.4601;AA=T|||;VT=SNP
6	42937126	rs3805952	C	T	100	PASS	AC=1659;AF=0.33127;AN=5008;NS=2504;DP=20580;EAS_AF=0.1012;AMR_AF=0.3516;AFR_AF=0.3699;EUR_AF=0.4622;SAS_AF=0.3671;AA=C|||;VT=SNP
6	42937176	rs3805951	C	A	100	PASS	AC=1658;AF=0.33107;AN=5008;NS=2504;DP=20748;EAS_AF=0.1012;AMR_AF=0.3516;AFR_AF=0.3691;EUR_AF=0.4622;SAS_AF=0.3671;AA=C|||;VT=SNP
6	42938377	rs3293	G	T	100	PASS	AC=2520;AF=0.503195;AN=5008;NS=2504;DP=18144;EAS_AF=0.1696;AMR_AF=0.4323;AFR_AF=0.795;EUR_AF=0.5447;SAS_AF=0.4601;AA=T|||;VT=SNP
6	42938620	rs1023002	C	T	100	PASS	AC=549;AF=0.109625;AN=5008;NS=2504;DP=18131;EAS_AF=0.1379;AMR_AF=0.1671;AFR_AF=0.0582;EUR_AF=0.0437;SAS_AF=0.1769;AA=C|||;VT=SNP
6	42938751	rs6903229	C	T	100	PASS	AC=764;AF=0.152556;AN=5008;NS=2504;DP=20385;EAS_AF=0.0685;AMR_AF=0.0749;AFR_AF=0.3548;EUR_AF=0.0825;SAS_AF=0.093;AA=C|||;VT=SNP
6	42939808	rs16896188	T	C	100	PASS	AC=544;AF=0.108626;AN=5008;NS=2504;DP=20826;EAS_AF=0.1399;AMR_AF=0.1671;AFR_AF=0.053;EUR_AF=0.0437;SAS_AF=0.1769;AA=T|||;VT=SNP
6	42940234	rs73733774	T	C	100	PASS	AC=377;AF=0.0752796;AN=5008;NS=2504;DP=17192;EAS_AF=0.0407;AMR_AF=0.0476;AFR_AF=0.1362;EUR_AF=0.0586;SAS_AF=0.0654;AA=T|||;VT=SNP
6	42940235	rs10948061	G	A	100	PASS	AC=1705;AF=0.340455;AN=5008;NS=2504;DP=17074;EAS_AF=0.0972;AMR_AF=0.353;AFR_AF=0.4062;EUR_AF=0.4622;SAS_AF=0.3681;AA=G|||;VT=SNP
6	42940324	rs151335772	C	T	100	PASS	AC=84;AF=0.0167732;AN=5008;NS=2504;DP=15195;EAS_AF=0.0278;AMR_AF=0.0058;AFR_AF=0.0008;EUR_AF=0.0239;SAS_AF=0.0276;AA=C|||;VT=SNP
6	42940365	rs9471983	G	A	100	PASS	AC=1656;AF=0.330671;AN=5008;NS=2504;DP=15381;EAS_AF=0.0972;AMR_AF=0.3516;AFR_AF=0.3707;EUR_AF=0.4622;SAS_AF=0.3671;AA=G|||;VT=SNP
6	42940621	rs75790236	G	A	100	PASS	AC=185;AF=0.0369409;AN=5008;NS=2504;DP=16245;EAS_AF=0.0407;AMR_AF=0.0303;AFR_AF=0.003;EUR_AF=0.0567;SAS_AF=0.0634;AA=G|||;VT=SNP
6	42940673	rs2395943	A	G	100	PASS	AC=3244;AF=0.647764;AN=5008;NS=2504;DP=16941;EAS_AF=0.3095;AMR_AF=0.6095;AFR_AF=0.9788;EUR_AF=0.5885;SAS_AF=0.637;AA=G|||;VT=SNP
6	42940810	rs9296406	T	C	100	PASS	AC=2658;AF=0.530751;AN=5008;NS=2504;DP=16784;EAS_AF=0.1696;AMR_AF=0.4395;AFR_AF=0.8949;EUR_AF=0.5457;SAS_AF=0.4601;AA=C|||;VT=SNP
6	42940980	rs145055668	C	A	100	PASS	AC=84;AF=0.0167732;AN=5008;NS=2504;DP=16187;EAS_AF=0.0278;AMR_AF=0.0058;AFR_AF=0.0008;EUR_AF=0.0239;SAS_AF=0.0276;AA=C|||;VT=SNP
6	42941176	rs4711732	G	A	100	PASS	AC=551;AF=0.110024;AN=5008;NS=2504;DP=21639;EAS_AF=0.1399;AMR_AF=0.1671;AFR_AF=0.0582;EUR_AF=0.0437;SAS_AF=0.1769;AA=G|||;VT=SNP
6	42941324	rs9471985	T	C	100	PASS	AC=2518;AF=0.502796;AN=5008;NS=2504;DP=17535;EAS_AF=0.1696;AMR_AF=0.4308;AFR_AF=0.795;EUR_AF=0.5437;SAS_AF=0.4601;AA=C|||;VT=SNP
6	42941454	rs111732099	C	T	100	PASS	AC=19;AF=0.00379393;AN=5008;NS=2504;DP=20518;EAS_AF=0;AMR_AF=0.0029;AFR_AF=0;EUR_AF=0.0119;SAS_AF=0.0051;AA=C|||;VT=SNP
6	42942356	rs9369397	C	T	100	PASS	AC=535;AF=0.106829;AN=5008;NS=2504;DP=13789;EAS_AF=0.4018;AMR_AF=0.1599;AFR_AF=0.0015;EUR_AF=0.0089;SAS_AF=0.0082;AA=C|||;VT=SNP
6	42942451	rs9296407	G	A	100	PASS	AC=2518;AF=0.502796;AN=5008;NS=2504;DP=14785;EAS_AF=0.1696;AMR_AF=0.4308;AFR_AF=0.795;EUR_AF=0.5437;SAS_AF=0.4601;AA=A|||;VT=SNP
6	42942779	rs9986447	A	G	100	PASS	AC=1451;AF=0.289736;AN=5008;NS=2504;DP=17761;EAS_AF=0.1012;AMR_AF=0.3401;AFR_AF=0.2216;EUR_AF=0.4592;SAS_AF=0.3661;AA=A|||;VT=SNP;EX_TARGET
6	42943006	rs2274518	G	A	100	PASS	AC=606;AF=0.121006;AN=5008;NS=2504;DP=21642;EAS_AF=0.0407;AMR_AF=0.0663;AFR_AF=0.2995;EUR_AF=0.0586;SAS_AF=0.0654;AA=G|||;VT=SNP
6	42943098	rs9462857	T	C	100	PASS	AC=1706;AF=0.340655;AN=5008;NS=2504;DP=20918;EAS_AF=0.1012;AMR_AF=0.353;AFR_AF=0.4054;EUR_AF=0.4612;SAS_AF=0.3671;AA=T|||;VT=SNP
6	42943654	rs34424516	G	C	100	PASS	AC=33;AF=0.00658946;AN=5008;NS=2504;DP=15379;EAS_AF=0.001;AMR_AF=0.0115;AFR_AF=0.0008;EUR_AF=0.0209;SAS_AF=0.002;AA=G|||;VT=SNP
6	42943876	rs113493169	T	C	100	PASS	AC=556;AF=0.111022;AN=5008;NS=2504;DP=15522;EAS_AF=0.0407;AMR_AF=0.0648;AFR_AF=0.2625;EUR_AF=0.0586;SAS_AF=0.0654;AA=T|||;VT=SNP
6	42944127	rs9471986	A	G	100	PASS	AC=2519;AF=0.502995;AN=5008;NS=2504;DP=16625;EAS_AF=0.1706;AMR_AF=0.4308;AFR_AF=0.795;EUR_AF=0.5447;SAS_AF=0.4591;AA=G|||;VT=SNP
6	42944140	rs9471987	A	G	100	PASS	AC=2522;AF=0.503594;AN=5008;NS=2504;DP=16489;EAS_AF=0.1706;AMR_AF=0.4308;AFR_AF=0.7965;EUR_AF=0.5447;SAS_AF=0.4601;AA=a|||;VT=SNP
6	42944773	rs9471988	T	C	100	PASS	AC=2517;AF=0.502596;AN=5008;NS=2504;DP=17921;EAS_AF=0.1696;AMR_AF=0.4308;AFR_AF=0.7943;EUR_AF=0.5437;SAS_AF=0.4601;AA=C|||;VT=SNP
6	42944850	rs6907751	C	T	100	PASS	AC=1910;AF=0.38139;AN=5008;NS=2504;DP=17519;EAS_AF=0.129;AMR_AF=0.3646;AFR_AF=0.4939;EUR_AF=0.4851;SAS_AF=0.3947;AA=C|||;VT=SNP
6	42945034	rs12524654	A	G	100	PASS	AC=477;AF=0.0952476;AN=5008;NS=2504;DP=12434;EAS_AF=0.1399;AMR_AF=0.1585;AFR_AF=0.0204;EUR_AF=0.0268;SAS_AF=0.1759;AA=A|||;VT=SNP
6	42945652	rs181207351	G	C	100	PASS	AC=50;AF=0.00998403;AN=5008;NS=2504;DP=9348;EAS_AF=0;AMR_AF=0.0245;AFR_AF=0.0008;EUR_AF=0.0219;SAS_AF=0.0102;AA=G|||;VT=SNP
6	42945878	rs111762254	C	T	100	PASS	AC=510;AF=0.101837;AN=5008;NS=2504;DP=15685;EAS_AF=0.0407;AMR_AF=0.062;AFR_AF=0.2292;EUR_AF=0.0586;SAS_AF=0.0654;AA=C|||;VT=SNP
6	42945921	rs76043831	C	G	100	PASS	AC=477;AF=0.0952476;AN=5008;NS=2504;DP=17382;EAS_AF=0.1399;AMR_AF=0.1585;AFR_AF=0.0204;EUR_AF=0.0268;SAS_AF=0.1759;AA=C|||;VT=SNP
6	42946490	rs9462858	C	A	100	PASS	AC=1662;AF=0.331869;AN=5008;NS=2504;DP=10923;EAS_AF=0.1002;AMR_AF=0.3516;AFR_AF=0.3691;EUR_AF=0.4612;SAS_AF=0.3732;AA=C|||;VT=SNP;EX_TARGET
6	42946654	rs61752141	C	G	100	PASS	AC=38;AF=0.00758786;AN=5008;NS=2504;DP=9488;EAS_AF=0;AMR_AF=0.0216;AFR_AF=0.0008;EUR_AF=0.0199;SAS_AF=0.002;AA=C|||;VT=SNP;EX_TARGET
6	42946679	rs398123304	C	T	100	PASS	AC=6;AF=0.00119808;AN=5008;NS=2504;DP=9556;EAS_AF=0;AMR_AF=0;AFR_AF=0;EUR_AF=0.006;SAS_AF=0;AA=C|||;VT=SNP;EX_TARGET
6	42946943	rs9462859	G	A	100	PASS	AC=1672;AF=0.333866;AN=5008;NS=2504;DP=14601;EAS_AF=0.1002;AMR_AF=0.3516;AFR_AF=0.3684;EUR_AF=0.4612;SAS_AF=0.3845;AA=G|||;VT=SNP
6	42947013	rs9462860	G	C	100	PASS	AC=2553;AF=0.509784;AN=5008;NS=2504;DP=15431;EAS_AF=0.1687;AMR_AF=0.4308;AFR_AF=0.8109;EUR_AF=0.5427;SAS_AF=0.4765;AA=C|||;VT=SNP
6	42947043	rs41274890	G	T	100	PASS	AC=52;AF=0.0103834;AN=5008;NS=2504;DP=16421;EAS_AF=0;AMR_AF=0.0086;AFR_AF=0.0212;EUR_AF=0.0169;SAS_AF=0.001;AA=G|||;VT=SNP
6	42947191	rs41274896	A	G	100	PASS	AC=541;AF=0.108027;AN=5008;NS=2504;DP=21209;EAS_AF=0.1409;AMR_AF=0.1671;AFR_AF=0.0575;EUR_AF=0.0437;SAS_AF=0.1667;AA=A|||;VT=SNP
6	42947476	rs74640815	C	T	100	PASS	AC=212;AF=0.0423323;AN=5008;NS=2504;DP=18109;EAS_AF=0.0407;AMR_AF=0.036;AFR_AF=0.0204;EUR_AF=0.0557;SAS_AF=0.0644;AA=C|||;VT=SNP
6	42947642	rs6925429	C	T	100	PASS	AC=209;AF=0.0417332;AN=5008;NS=2504;DP=12037;EAS_AF=0;AMR_AF=0.0216;AFR_AF=0.1331;EUR_AF=0.0169;SAS_AF=0.001;AA=T|||;VT=SNP
6	42947671	rs113827100	C	T	100	PASS	AC=110;AF=0.0219649;AN=5008;NS=2504;DP=14403;EAS_AF=0;AMR_AF=0.0259;AFR_AF=0.0015;EUR_AF=0.0298;SAS_AF=0.0613;AA=C|||;VT=SNP
6	42947830	rs12211329	C	T	100	PASS	AC=81;AF=0.0161741;AN=5008;NS=2504;DP=19069;EAS_AF=0;AMR_AF=0.0303;AFR_AF=0.0008;EUR_AF=0.0507;SAS_AF=0.0082;AA=C|||;VT=SNP
6	42947864	rs6925810	C	T	100	PASS	AC=594;AF=0.11861;AN=5008;NS=2504;DP=18177;EAS_AF=0.0397;AMR_AF=0.0677;AFR_AF=0.2897;EUR_AF=0.0577;SAS_AF=0.0675;AA=C|||;VT=SNP
6	42948150	rs114269434	G	A	100	PASS	AC=58;AF=0.0115815;AN=5008;NS=2504;DP=20021;EAS_AF=0;AMR_AF=0.0101;AFR_AF=0.025;EUR_AF=0.0169;SAS_AF=0.001;AA=G|||;VT=SNP
6	42949211	rs6916678	T	C	100	PASS	AC=594;AF=0.11861;AN=5008;NS=2504;DP=19774;EAS_AF=0.0377;AMR_AF=0.0692;AFR_AF=0.2927;EUR_AF=0.0547;SAS_AF=0.0675;AA=T|||;VT=SNP
6	42949627	rs78672725	A	G	100	PASS	AC=87;AF=0.0173722;AN=5008;NS=2504;DP=22454;EAS_AF=0.0278;AMR_AF=0.0058;AFR_AF=0.0008;EUR_AF=0.0239;SAS_AF=0.0307;AA=A|||;VT=SNP
6	42950639	rs6901113	G	A	100	PASS	AC=680;AF=0.135783;AN=5008;NS=2504;DP=15504;EAS_AF=0.1528;AMR_AF=0.1441;AFR_AF=0.1672;EUR_AF=0.0358;SAS_AF=0.1728;AA=g|||;VT=SNP
6	42950746	rs6901287	G	A	100	PASS	AC=1067;AF=0.213059;AN=5008;NS=2504;DP=15614;EAS_AF=0.1786;AMR_AF=0.17;AFR_AF=0.3737;EUR_AF=0.0746;SAS_AF=0.2045;AA=G|||;VT=SNP
6	42950751	rs6901289	G	A	100	PASS	AC=593;AF=0.118411;AN=5008;NS=2504;DP=15093;EAS_AF=0.0377;AMR_AF=0.0692;AFR_AF=0.292;EUR_AF=0.0547;SAS_AF=0.0675;AA=G|||;VT=SNP
6	42950800	rs6923807	T	C	100	PASS	AC=1660;AF=0.33147;AN=5008;NS=2504;DP=15207;EAS_AF=0.2163;AMR_AF=0.2392;AFR_AF=0.6657;EUR_AF=0.1292;SAS_AF=0.272;AA=t|||;VT=SNP
6	42950883	rs144518702	C	A	100	PASS	AC=50;AF=0.00998403;AN=5008;NS=2504;DP=15267;EAS_AF=0;AMR_AF=0.0245;AFR_AF=0.0008;EUR_AF=0.0219;SAS_AF=0.0102;AA=C|||;VT=SNP
6	42951343	rs6906393	C	G	100	PASS	AC=1058;AF=0.211262;AN=5008;NS=2504;DP=20578;EAS_AF=0.1776;AMR_AF=0.17;AFR_AF=0.3699;EUR_AF=0.0746;SAS_AF=0.2014;AA=C|||;VT=SNP
6	42951424	rs59808653	C	G	100	PASS	AC=304;AF=0.0607029;AN=5008;NS=2504;DP=20436;EAS_AF=0;AMR_AF=0.0202;AFR_AF=0.2057;EUR_AF=0.0169;SAS_AF=0.001;AA=C|||;VT=SNP
6	42952786	rs139696948	C	A	100	PASS	AC=80;AF=0.0159744;AN=5008;NS=2504;DP=8230;EAS_AF=0;AMR_AF=0.0288;AFR_AF=0.0008;EUR_AF=0.0507;SAS_AF=0.0082;AA=C|||;VT=SNP
6	42953391	rs73434518	G	T	100	PASS	AC=350;AF=0.0698882;AN=5008;NS=2504;DP=19618;EAS_AF=0.0357;AMR_AF=0.0461;AFR_AF=0.121;EUR_AF=0.0547;SAS_AF=0.0685;AA=G|||;VT=SNP
6	42954429	rs3805949	G	A	100	PASS	AC=527;AF=0.105232;AN=5008;NS=2504;DP=18784;EAS_AF=0.0357;AMR_AF=0.0605;AFR_AF=0.2458;EUR_AF=0.0547;SAS_AF=0.0706;AA=G|||;VT=SNP
6	42954492	rs3805948	C	T	100	PASS	AC=527;AF=0.105232;AN=5008;NS=2504;DP=20634;EAS_AF=0.0357;AMR_AF=0.0605;AFR_AF=0.2458;EUR_AF=0.0547;SAS_AF=0.0706;AA=C|||;VT=SNP
6	42954876	rs73733781	G	T	100	PASS	AC=150;AF=0.0299521;AN=5008;NS=2504;DP=20840;EAS_AF=0;AMR_AF=0.0202;AFR_AF=0.0893;EUR_AF=0.0169;SAS_AF=0.001;AA=G|||;VT=SNP
6	42955101	rs6941129	C	T	100	PASS	AC=527;AF=0.105232;AN=5008;NS=2504;DP=20244;EAS_AF=0.0357;AMR_AF=0.0605;AFR_AF=0.2458;EUR_AF=0.0547;SAS_AF=0.0706;AA=C|||;VT=SNP
6	42955187	rs138826815	C	T	100	PASS	AC=26;AF=0.00519169;AN=5008;NS=2504;DP=21544;EAS_AF=0;AMR_AF=0.013;AFR_AF=0;EUR_AF=0.0139;SAS_AF=0.0031;AA=C|||;VT=SNP
6	42955260	rs141284305	A	T	100	PASS	AC=12;AF=0.00239617;AN=5008;NS=2504;DP=21384;EAS_AF=0;AMR_AF=0.0029;AFR_AF=0;EUR_AF=0.0089;SAS_AF=0.001;AA=A|||;VT=SNP
6	42955524	rs1969759	C	T	100	PASS	AC=1521;AF=0.303714;AN=5008;NS=2504;DP=22425;EAS_AF=0.1895;AMR_AF=0.232;AFR_AF=0.6241;EUR_AF=0.1054;SAS_AF=0.2434;AA=T|||;VT=SNP
6	42955700	rs150318932	G	A	100	PASS	AC=88;AF=0.0175719;AN=5008;NS=2504;DP=18724;EAS_AF=0.0268;AMR_AF=0.0058;AFR_AF=0.0008;EUR_AF=0.0239;SAS_AF=0.0327;AA=G|||;VT=SNP
6	42955749	rs3805946	T	C	100	PASS	AC=1958;AF=0.390974;AN=5008;NS=2504;DP=18861;EAS_AF=0.1319;AMR_AF=0.3732;AFR_AF=0.503;EUR_AF=0.497;SAS_AF=0.41;AA=C|||;VT=SNP
6	42955853	rs3828758	A	G	100	PASS	AC=1731;AF=0.345647;AN=5008;NS=2504;DP=19699;EAS_AF=0.2153;AMR_AF=0.2421;AFR_AF=0.7163;EUR_AF=0.1292;SAS_AF=0.2751;AA=G|||;VT=SNP
6	42956746	rs4714646	C	T	100	PASS	AC=860;AF=0.171725;AN=5008;NS=2504;DP=21339;EAS_AF=0.1528;AMR_AF=0.1527;AFR_AF=0.2995;EUR_AF=0.0338;SAS_AF=0.1738;AA=C|||;VT=SNP
6	42956855	rs139678883	C	G	100	PASS	AC=87;AF=0.0173722;AN=5008;NS=2504;DP=20990;EAS_AF=0.0268;AMR_AF=0.0058;AFR_AF=0.0008;EUR_AF=0.0239;SAS_AF=0.0317;AA=C|||;VT=SNP
6	42956868	rs61459816	G	A	100	PASS	AC=438;AF=0.0874601;AN=5008;NS=2504;DP=20666;EAS_AF=0.0357;AMR_AF=0.0504;AFR_AF=0.1838;EUR_AF=0.0547;SAS_AF=0.0706;AA=G|||;VT=SNP
6	42956915	rs116911410	G	A	100	PASS	AC=87;AF=0.0173722;AN=5008;NS=2504;DP=20663;EAS_AF=0.0268;AMR_AF=0.0058;AFR_AF=0.0008;EUR_AF=0.0239;SAS_AF=0.0317;AA=G|||;VT=SNP
6	42957199	rs147864834	C	G	100	PASS	AC=131;AF=0.0261581;AN=5008;NS=2504;DP=20321;EAS_AF=0.0099;AMR_AF=0.1614;AFR_AF=0.0015;EUR_AF=0.006;SAS_AF=0.001;AA=C|||;VT=SNP
6	42957964	rs73434535	C	A	100	PASS	AC=437;AF=0.0872604;AN=5008;NS=2504;DP=20457;EAS_AF=0.0357;AMR_AF=0.049;AFR_AF=0.1838;EUR_AF=0.0547;SAS_AF=0.0706;AA=C|||;VT=SNP
6	42958014	rs2236355	G	A	100	PASS	AC=675;AF=0.134784;AN=5008;NS=2504;DP=21525;EAS_AF=0.1528;AMR_AF=0.1427;AFR_AF=0.1657;EUR_AF=0.0338;SAS_AF=0.1728;AA=G|||;VT=SNP
6	42958019	rs9462861	T	C	100	PASS	AC=65;AF=0.0129792;AN=5008;NS=2504;DP=21347;EAS_AF=0.001;AMR_AF=0.0187;AFR_AF=0.0015;EUR_AF=0.0348;SAS_AF=0.0143;AA=T|||;VT=SNP
6	42958084	rs114754270	A	G	100	PASS	AC=87;AF=0.0173722;AN=5008;NS=2504;DP=19768;EAS_AF=0.0268;AMR_AF=0.0058;AFR_AF=0.0008;EUR_AF=0.0239;SAS_AF=0.0317;AA=A|||;VT=SNP
6	42958641	rs6940142	T	G	100	PASS	AC=1728;AF=0.345048;AN=5008;NS=2504;DP=15102;EAS_AF=0.2153;AMR_AF=0.2421;AFR_AF=0.7148;EUR_AF=0.1272;SAS_AF=0.2761;AA=G|||;VT=SNP
6	42958900	rs6901782	T	C	100	PASS	AC=1664;AF=0.332268;AN=5008;NS=2504;DP=10824;EAS_AF=0.2143;AMR_AF=0.2392;AFR_AF=0.6672;EUR_AF=0.1292;SAS_AF=0.2761;AA=C|||;VT=SNP
6	42960075	rs57933466	A	G	100	PASS	AC=1582;AF=0.315895;AN=5008;NS=2504;DP=14646;EAS_AF=0.2113;AMR_AF=0.2363;AFR_AF=0.6112;EUR_AF=0.1223;SAS_AF=0.2802;AA=G|||;VT=SNP
6	42960086	rs112446807	C	T	100	PASS	AC=675;AF=0.134784;AN=5008;NS=2504;DP=14692;EAS_AF=0.1518;AMR_AF=0.1427;AFR_AF=0.1687;EUR_AF=0.0288;SAS_AF=0.1748;AA=C|||;VT=SNP
6	42960966	rs12333001	C	T	100	PASS	AC=789;AF=0.157548;AN=5008;NS=2504;DP=17350;EAS_AF=0.1518;AMR_AF=0.1614;AFR_AF=0.2315;EUR_AF=0.0457;SAS_AF=0.1759;AA=C|||;VT=SNP
6	42961064	rs147494479	C	T	100	PASS	AC=82;AF=0.0163738;AN=5008;NS=2504;DP=16458;EAS_AF=0;AMR_AF=0.0173;AFR_AF=0.0393;EUR_AF=0.0169;SAS_AF=0.001;AA=C|||;VT=SNP
6	42961164	rs145372524	G	C	100	PASS	AC=83;AF=0.0165735;AN=5008;NS=2504;DP=17513;EAS_AF=0;AMR_AF=0.0173;AFR_AF=0.0393;EUR_AF=0.0169;SAS_AF=0.002;AA=G|||;VT=SNP
6	42961920	rs61570925	T	C	100	PASS	AC=1733;AF=0.346046;AN=5008;NS=2504;DP=19222;EAS_AF=0.2113;AMR_AF=0.2435;AFR_AF=0.7216;EUR_AF=0.1223;SAS_AF=0.2802;AA=C|||;VT=SNP
6	42962448	rs56831345	C	T	100	PASS	AC=675;AF=0.134784;AN=5008;NS=2504;DP=16576;EAS_AF=0.1518;AMR_AF=0.1427;AFR_AF=0.1687;EUR_AF=0.0288;SAS_AF=0.1748;AA=C|||;VT=SNP
6	42963171	rs74323814	C	T	100	PASS	AC=708;AF=0.141374;AN=5008;NS=2504;DP=16427;EAS_AF=0.0347;AMR_AF=0.0692;AFR_AF=0.379;EUR_AF=0.0527;SAS_AF=0.0726;AA=C|||;VT=SNP
6	42963962	rs111306963	G	C	100	PASS	AC=706;AF=0.140974;AN=5008;NS=2504;DP=9143;EAS_AF=0.1528;AMR_AF=0.1441;AFR_AF=0.1899;EUR_AF=0.0288;SAS_AF=0.1759;AA=g|||;VT=SNP
6	42964108	rs77869593	C	T	100	PASS	AC=466;AF=0.0930511;AN=5008;NS=2504;DP=10142;EAS_AF=0.0347;AMR_AF=0.0461;AFR_AF=0.208;EUR_AF=0.0527;SAS_AF=0.0726;AA=C|||;VT=SNP
6	42965083	rs144206883	A	G	100	PASS	AC=313;AF=0.0625;AN=5008;NS=2504;DP=9729;EAS_AF=0.0347;AMR_AF=0.0375;AFR_AF=0.0968;EUR_AF=0.0527;SAS_AF=0.0726;AA=A|||;VT=SNP
6	42965090	rs148718062	C	T	100	PASS	AC=111;AF=0.0221645;AN=5008;NS=2504;DP=9766;EAS_AF=0;AMR_AF=0.0144;AFR_AF=0.0023;EUR_AF=0.0268;SAS_AF=0.0726;AA=C|||;VT=SNP
6	42965396	rs4711733	C	T	100	PASS	AC=791;AF=0.157947;AN=5008;NS=2504;DP=11905;EAS_AF=0.1528;AMR_AF=0.1614;AFR_AF=0.2315;EUR_AF=0.0457;SAS_AF=0.1769;AA=C|||;VT=SNP
6	42965526	rs146730464	C	T	100	PASS	AC=85;AF=0.0169728;AN=5008;NS=2504;DP=8959;EAS_AF=0.0248;AMR_AF=0.0058;AFR_AF=0.0008;EUR_AF=0.0239;SAS_AF=0.0317;AA=C|||;VT=SNP
6	42966012	rs149044009	C	T	100	PASS	AC=85;AF=0.0169728;AN=5008;NS=2504;DP=11049;EAS_AF=0.0248;AMR_AF=0.0058;AFR_AF=0.0008;EUR_AF=0.0239;SAS_AF=0.0317;AA=C|||;VT=SNP
6	42966099	rs73434550	C	T	100	PASS	AC=798;AF=0.159345;AN=5008;NS=2504;DP=11324;EAS_AF=0.0595;AMR_AF=0.0749;AFR_AF=0.3828;EUR_AF=0.0765;SAS_AF=0.1053;AA=C|||;VT=SNP
6	42966177	rs114432061	C	T	100	PASS	AC=84;AF=0.0167732;AN=5008;NS=2504;DP=16342;EAS_AF=0;AMR_AF=0.0173;AFR_AF=0.0401;EUR_AF=0.0169;SAS_AF=0.002;AA=C|||;VT=SNP
6	42966864	rs73434556	G	A	100	PASS	AC=708;AF=0.141374;AN=5008;NS=2504;DP=19795;EAS_AF=0.1528;AMR_AF=0.1441;AFR_AF=0.1914;EUR_AF=0.0288;SAS_AF=0.1759;AA=G|||;VT=SNP
6	42967569	rs143336223	G	A	100	PASS	AC=85;AF=0.0169728;AN=5008;NS=2504;DP=18428;EAS_AF=0.0248;AMR_AF=0.0058;AFR_AF=0.0008;EUR_AF=0.0239;SAS_AF=0.0317;AA=G|||;VT=SNP
6	42967712	rs7774348	C	T	100	PASS	AC=677;AF=0.135184;AN=5008;NS=2504;DP=17267;EAS_AF=0.1528;AMR_AF=0.1427;AFR_AF=0.1687;EUR_AF=0.0288;SAS_AF=0.1759;AA=c|||;VT=SNP
6	42967739	rs7774626	G	T	100	PASS	AC=1680;AF=0.335463;AN=5008;NS=2504;DP=15506;EAS_AF=0.2123;AMR_AF=0.2406;AFR_AF=0.6808;EUR_AF=0.1233;SAS_AF=0.2812;AA=T|||;VT=SNP
6	42968088	rs9471990	A	G	100	PASS	AC=1725;AF=0.344449;AN=5008;NS=2504;DP=18921;EAS_AF=0.2123;AMR_AF=0.2421;AFR_AF=0.7148;EUR_AF=0.1223;SAS_AF=0.2812;AA=G|||;VT=SNP
6	42968121	rs149359490	G	A	100	PASS	AC=71;AF=0.0141773;AN=5008;NS=2504;DP=16645;EAS_AF=0;AMR_AF=0.0187;AFR_AF=0.0023;EUR_AF=0.0437;SAS_AF=0.0112;AA=g|||;VT=SNP
6	42968301	rs114601429	C	T	100	PASS	AC=32;AF=0.00638978;AN=5008;NS=2504;DP=20259;EAS_AF=0;AMR_AF=0.0086;AFR_AF=0.0015;EUR_AF=0.0229;SAS_AF=0.001;AA=C|||;VT=SNP
6	42968952	rs9462862	A	G	100	PASS	AC=1584;AF=0.316294;AN=5008;NS=2504;DP=20219;EAS_AF=0.2123;AMR_AF=0.2363;AFR_AF=0.6135;EUR_AF=0.1223;SAS_AF=0.2781;AA=G|||;VT=SNP
6	42969000	rs139954384	C	G	100	PASS	AC=82;AF=0.0163738;AN=5008;NS=2504;DP=18803;EAS_AF=0;AMR_AF=0.0173;AFR_AF=0.0393;EUR_AF=0.0169;SAS_AF=0.001;AA=C|||;VT=SNP
6	42969005	rs9462863	G	C	100	PASS	AC=708;AF=0.141374;AN=5008;NS=2504;DP=18520;EAS_AF=0.1528;AMR_AF=0.1441;AFR_AF=0.1914;EUR_AF=0.0288;SAS_AF=0.1759;AA=G|||;VT=SNP
6	42969485	rs139356122	C	G	100	PASS	AC=112;AF=0.0223642;AN=5008;NS=2504;DP=15711;EAS_AF=0;AMR_AF=0.0159;AFR_AF=0.0023;EUR_AF=0.0278;SAS_AF=0.0716;AA=c|||;VT=SNP
6	42969573	rs59541897	T	C	100	PASS	AC=1725;AF=0.344449;AN=5008;NS=2504;DP=13494;EAS_AF=0.2123;AMR_AF=0.2421;AFR_AF=0.7148;EUR_AF=0.1223;SAS_AF=0.2812;AA=C|||;VT=SNP
6	42970465	rs78833196	A	G	100	PASS	AC=137;AF=0.0273562;AN=5008;NS=2504;DP=18572;EAS_AF=0.001;AMR_AF=0.0389;AFR_AF=0.0325;EUR_AF=0.0507;SAS_AF=0.0153;AA=A|||;VT=SNP
6	42970507	rs4714651	T	C	100	PASS	AC=1725;AF=0.344449;AN=5008;NS=2504;DP=19056;EAS_AF=0.2123;AMR_AF=0.2421;AFR_AF=0.7148;EUR_AF=0.1223;SAS_AF=0.2812;AA=C|||;VT=SNP
6	42970750	rs4714652	T	C	100	PASS	AC=791;AF=0.157947;AN=5008;NS=2504;DP=18174;EAS_AF=0.1528;AMR_AF=0.1614;AFR_AF=0.2307;EUR_AF=0.0457;SAS_AF=0.1779;AA=T|||;VT=SNP
6	42970751	rs78449042	G	A	100	PASS	AC=82;AF=0.0163738;AN=5008;NS=2504;DP=18100;EAS_AF=0;AMR_AF=0.0173;AFR_AF=0.0393;EUR_AF=0.0169;SAS_AF=0.001;AA=G|||;VT=SNP
6	42971736	rs139290304	G	A	100	PASS	AC=85;AF=0.0169728;AN=5008;NS=2504;DP=16815;EAS_AF=0.0248;AMR_AF=0.0058;AFR_AF=0.0008;EUR_AF=0.0239;SAS_AF=0.0317;AA=G|||;VT=SNP
6	42971843	rs35772949	G	A	100	PASS	AC=59;AF=0.0117812;AN=5008;NS=2504;DP=17859;EAS_AF=0;AMR_AF=0.0231;AFR_AF=0.0023;EUR_AF=0.0288;SAS_AF=0.0112;AA=G|||;VT=SNP
6	42971902	rs148628546	A	G	100	PASS	AC=84;AF=0.0167732;AN=5008;NS=2504;DP=17050;EAS_AF=0;AMR_AF=0.0187;AFR_AF=0.0393;EUR_AF=0.0169;SAS_AF=0.002;AA=A|||;VT=SNP
6	42971917	rs4714653	G	C	100	PASS	AC=1585;AF=0.316494;AN=5008;NS=2504;DP=17096;EAS_AF=0.2123;AMR_AF=0.2363;AFR_AF=0.612;EUR_AF=0.1223;SAS_AF=0.2812;AA=C|||;VT=SNP
6	42972055	rs4714654	T	C	100	PASS	AC=1586;AF=0.316693;AN=5008;NS=2504;DP=19213;EAS_AF=0.2123;AMR_AF=0.2363;AFR_AF=0.6127;EUR_AF=0.1223;SAS_AF=0.2812;AA=C|||;VT=SNP
6	42972692	rs114231320	T	A	100	PASS	AC=82;AF=0.0163738;AN=5008;NS=2504;DP=13056;EAS_AF=0;AMR_AF=0.0173;AFR_AF=0.0393;EUR_AF=0.0169;SAS_AF=0.001;AA=T|||;VT=SNP
6	42973219	rs183124343	T	A	100	PASS	AC=36;AF=0.0071885;AN=5008;NS=2504;DP=15077;EAS_AF=0;AMR_AF=0.0216;AFR_AF=0.0008;EUR_AF=0.0189;SAS_AF=0.001;AA=T|||;VT=SNP
6	42973606	rs138208106	C	G	100	PASS	AC=82;AF=0.0163738;AN=5008;NS=2504;DP=17995;EAS_AF=0;AMR_AF=0.0173;AFR_AF=0.0393;EUR_AF=0.0169;SAS_AF=0.001;AA=C|||;VT=SNP
6	42973611	rs9471991	C	T	100	PASS	AC=790;AF=0.157748;AN=5008;NS=2504;DP=18163;EAS_AF=0.1518;AMR_AF=0.1614;AFR_AF=0.2315;EUR_AF=0.0457;SAS_AF=0.1769;AA=C|||;VT=SNP
6	42973688	rs875775	T	C	100	PASS	AC=1733;AF=0.346046;AN=5008;NS=2504;DP=19494;EAS_AF=0.2123;AMR_AF=0.2435;AFR_AF=0.7201;EUR_AF=0.1223;SAS_AF=0.2812;AA=C|||;VT=SNP
6	42973835	rs115661637	C	T	100	PASS	AC=53;AF=0.0105831;AN=5008;NS=2504;DP=19542;EAS_AF=0;AMR_AF=0.0159;AFR_AF=0;EUR_AF=0.0388;SAS_AF=0.0031;AA=C|||;VT=SNP
6	42974509	rs41274898	A	G	100	PASS	AC=793;AF=0.158347;AN=5008;NS=2504;DP=14270;EAS_AF=0.0595;AMR_AF=0.0749;AFR_AF=0.382;EUR_AF=0.0765;SAS_AF=0.1012;AA=A|||;VT=SNP
6	42975310	rs141794401	G	T	100	PASS	AC=30;AF=0.00599042;AN=5008;NS=2504;DP=15724;EAS_AF=0;AMR_AF=0.0086;AFR_AF=0.0015;EUR_AF=0.0209;SAS_AF=0.001;AA=G|||;VT=SNP
6	42975462	rs9471992	C	T	100	PASS	AC=707;AF=0.141174;AN=5008;NS=2504;DP=21680;EAS_AF=0.1528;AMR_AF=0.1427;AFR_AF=0.1914;EUR_AF=0.0288;SAS_AF=0.1759;AA=C|||;VT=SNP
6	42975644	rs9462864	T	C	100	PASS	AC=1419;AF=0.283347;AN=5008;NS=2504;DP=17684;EAS_AF=0.1865;AMR_AF=0.2133;AFR_AF=0.5734;EUR_AF=0.0815;SAS_AF=0.2485;AA=T|||;VT=SNP;EX_TARGET
6	42976232	rs6458318	T	G	100	PASS	AC=1583;AF=0.316094;AN=5008;NS=2504;DP=19357;EAS_AF=0.2123;AMR_AF=0.2363;AFR_AF=0.6127;EUR_AF=0.1223;SAS_AF=0.2781;AA=G|||;VT=SNP
6	42976552	rs6458319	T	C	100	PASS	AC=709;AF=0.141573;AN=5008;NS=2504;DP=19565;EAS_AF=0.1528;AMR_AF=0.1441;AFR_AF=0.1921;EUR_AF=0.0288;SAS_AF=0.1759;AA=T|||;VT=SNP
6	42977273	rs41274900	A	C	100	PASS	AC=708;AF=0.141374;AN=5008;NS=2504;DP=16800;EAS_AF=0.1528;AMR_AF=0.1441;AFR_AF=0.1914;EUR_AF=0.0288;SAS_AF=0.1759;AA=A|||;VT=SNP
6	42978326	rs2236356	G	A	100	PASS	AC=1721;AF=0.34365;AN=5008;NS=2504;DP=19316;EAS_AF=0.2123;AMR_AF=0.2421;AFR_AF=0.7148;EUR_AF=0.1223;SAS_AF=0.2771;AA=A|||;VT=SNP
6	42978824	rs41274902	C	T	100	PASS	AC=86;AF=0.0171725;AN=5008;NS=2504;DP=20847;EAS_AF=0.0248;AMR_AF=0.0058;AFR_AF=0.0008;EUR_AF=0.0239;SAS_AF=0.0327;AA=C|||;VT=SNP
6	42980218	rs11751058	G	T	100	PASS	AC=95;AF=0.0189696;AN=5008;NS=2504;DP=19800;EAS_AF=0.001;AMR_AF=0.0346;AFR_AF=0.003;EUR_AF=0.0507;SAS_AF=0.0153;AA=G|||;VT=SNP;EX_TARGET
6	42980458	rs60622781	C	T	100	PASS	AC=865;AF=0.172724;AN=5008;NS=2504;DP=19394;EAS_AF=0.1776;AMR_AF=0.1657;AFR_AF=0.2315;EUR_AF=0.0696;SAS_AF=0.1994;AA=C|||;VT=SNP
6	42980849	rs117965109	C	T	100	PASS	AC=132;AF=0.0263578;AN=5008;NS=2504;DP=19138;EAS_AF=0.0099;AMR_AF=0.1628;AFR_AF=0.0015;EUR_AF=0.006;SAS_AF=0.001;AA=C|||;VT=SNP;EX_TARGET
6	42981051	rs35628750	C	G	100	PASS	AC=79;AF=0.0157748;AN=5008;NS=2504;DP=19204;EAS_AF=0.0248;AMR_AF=0.0058;AFR_AF=0.0008;EUR_AF=0.0239;SAS_AF=0.0256;AA=C|||;VT=SNP;EX_TARGET
6	42981633	rs116750300	C	A	100	PASS	AC=41;AF=0.0081869;AN=5008;NS=2504;DP=9878;EAS_AF=0;AMR_AF=0.013;AFR_AF=0.0015;EUR_AF=0.0288;SAS_AF=0.001;AA=C|||;VT=SNP
6	42981856	rs2236357	C	A	100	PASS	AC=667;AF=0.133187;AN=5008;NS=2504;DP=13337;EAS_AF=0.1528;AMR_AF=0.1412;AFR_AF=0.1679;EUR_AF=0.0288;SAS_AF=0.1677;AA=C|||;VT=SNP
6	42982759	rs3793023	A	C	100	PASS	AC=711;AF=0.141973;AN=5008;NS=2504;DP=17292;EAS_AF=0.0347;AMR_AF=0.0706;AFR_AF=0.3805;EUR_AF=0.0527;SAS_AF=0.0726;AA=A|||;VT=SNP
6	42985973	rs6926418	T	C	100	PASS	AC=1645;AF=0.328474;AN=5008;NS=2504;DP=20412;EAS_AF=0.2123;AMR_AF=0.2392;AFR_AF=0.6581;EUR_AF=0.1223;SAS_AF=0.2781;AA=C|||;VT=SNP;EX_TARGET
6	42986363	rs6904371	C	T	100	PASS	AC=1444;AF=0.288339;AN=5008;NS=2504;DP=19926;EAS_AF=0.1875;AMR_AF=0.2277;AFR_AF=0.5726;EUR_AF=0.0984;SAS_AF=0.2464;AA=C|||;VT=SNP;EX_TARGET
6	42987586	rs9462865	T	C	100	PASS	AC=34;AF=0.00678914;AN=5008;NS=2504;DP=18692;EAS_AF=0.001;AMR_AF=0.013;AFR_AF=0.0008;EUR_AF=0.0209;SAS_AF=0.002;AA=T|||;VT=SNP
6	42987628	rs55699400	T	C	100	PASS	AC=1645;AF=0.328474;AN=5008;NS=2504;DP=18214;EAS_AF=0.2123;AMR_AF=0.2392;AFR_AF=0.6581;EUR_AF=0.1223;SAS_AF=0.2781;AA=T|||;VT=SNP
6	42987777	rs6911130	A	G	100	PASS	AC=1730;AF=0.345447;AN=5008;NS=2504;DP=17125;EAS_AF=0.2123;AMR_AF=0.2435;AFR_AF=0.7201;EUR_AF=0.1223;SAS_AF=0.2781;AA=G|||;VT=SNP
6	42987851	rs148608280	T	C	100	PASS	AC=49;AF=0.00978435;AN=5008;NS=2504;DP=16849;EAS_AF=0.001;AMR_AF=0.0086;AFR_AF=0.0008;EUR_AF=0.0308;SAS_AF=0.0102;AA=T|||;VT=SNP
6	42987998	rs3823423	G	A	100	PASS	AC=985;AF=0.196685;AN=5008;NS=2504;DP=19111;EAS_AF=0.1875;AMR_AF=0.1801;AFR_AF=0.264;EUR_AF=0.0815;SAS_AF=0.2454;AA=G|||;VT=SNP
6	42988841	rs8540	C	T	100	PASS	AC=321;AF=0.0640974;AN=5008;NS=2504;DP=16621;EAS_AF=0.0347;AMR_AF=0.0403;AFR_AF=0.0976;EUR_AF=0.0567;SAS_AF=0.0736;AA=C|||;VT=SNP
6	42989057	rs9296409	T	C	100	PASS	AC=4820;AF=0.96246;AN=5008;NS=2504;DP=16821;EAS_AF=0.998;AMR_AF=0.9366;AFR_AF=0.9962;EUR_AF=0.8827;SAS_AF=0.9806;AA=C|||;VT=SNP
6	42989242	rs10080728	T	C	100	PASS	AC=1670;AF=0.333466;AN=5008;NS=2504;DP=12448;EAS_AF=0.2123;AMR_AF=0.2406;AFR_AF=0.6785;EUR_AF=0.1223;SAS_AF=0.2751;AA=C|||;VT=SNP
6	42989289	rs114746982	C	T	100	PASS	AC=85;AF=0.0169728;AN=5008;NS=2504;DP=11318;EAS_AF=0.0248;AMR_AF=0.0058;AFR_AF=0.0008;EUR_AF=0.0239;SAS_AF=0.0317;AA=C|||;VT=SNP;EX_TARGET
6	42989920	rs143683138	T	G	100	PASS	AC=82;AF=0.0163738;AN=5008;NS=2504;DP=11645;EAS_AF=0;AMR_AF=0.0173;AFR_AF=0.0393;EUR_AF=0.0169;SAS_AF=0.001;AA=T|||;VT=SNP
6	42990525	rs182547932	A	G	100	PASS	AC=30;AF=0.00599042;AN=5008;NS=2504;DP=12845;EAS_AF=0;AMR_AF=0.0086;AFR_AF=0.0015;EUR_AF=0.0209;SAS_AF=0.001;AA=A|||;VT=SNP
6	42991208	rs942044	C	T	100	PASS	AC=1595;AF=0.31849;AN=5008;NS=2504;DP=18856;EAS_AF=0.2123;AMR_AF=0.2378;AFR_AF=0.6233;EUR_AF=0.1223;SAS_AF=0.2751;AA=C|||;VT=SNP
6	42991612	rs181729709	C	T	100	PASS	AC=44;AF=0.00878594;AN=5008;NS=2504;DP=13901;EAS_AF=0.001;AMR_AF=0.013;AFR_AF=0.0008;EUR_AF=0.0189;SAS_AF=0.0143;AA=C|||;VT=SNP
6	42992808	rs3749904	T	C	100	PASS	AC=1724;AF=0.344249;AN=5008;NS=2504;DP=22411;EAS_AF=0.2123;AMR_AF=0.2421;AFR_AF=0.7133;EUR_AF=0.1223;SAS_AF=0.2822;AA=C|||;VT=SNP;EX_TARGET
6	42992825	rs3749903	C	G	100	PASS	AC=1721;AF=0.34365;AN=5008;NS=2504;DP=22689;EAS_AF=0.2123;AMR_AF=0.2421;AFR_AF=0.7133;EUR_AF=0.1223;SAS_AF=0.2791;AA=G|||;VT=SNP;EX_TARGET
6	42993302	rs182439403	A	G	100	PASS	AC=13;AF=0.00259585;AN=5008;NS=2504;DP=13955;EAS_AF=0;AMR_AF=0.0072;AFR_AF=0;EUR_AF=0.007;SAS_AF=0.001;AA=A|||;VT=SNP
6	42993336	rs114162589	G	A	100	PASS	AC=82;AF=0.0163738;AN=5008;NS=2504;DP=11425;EAS_AF=0;AMR_AF=0.0173;AFR_AF=0.0393;EUR_AF=0.0169;SAS_AF=0.001;AA=G|||;VT=SNP
6	42993532	rs111861343	G	A	100	PASS	AC=82;AF=0.0163738;AN=5008;NS=2504;DP=13625;EAS_AF=0;AMR_AF=0.0173;AFR_AF=0.0393;EUR_AF=0.0169;SAS_AF=0.001;AA=G|||;VT=SNP
6	42993762	rs74538867	C	T	100	PASS	AC=81;AF=0.0161741;AN=5008;NS=2504;DP=18478;EAS_AF=0;AMR_AF=0.0173;AFR_AF=0.0386;EUR_AF=0.0169;SAS_AF=0.001;AA=C|||;VT=SNP
6	42994220	rs143826345	G	T	100	PASS	AC=41;AF=0.0081869;AN=5008;NS=2504;DP=16280;EAS_AF=0;AMR_AF=0.0144;AFR_AF=0;EUR_AF=0.0268;SAS_AF=0.0041;AA=G|||;VT=SNP
6	42994667	rs6921535	G	T	100	PASS	AC=1566;AF=0.3127;AN=5008;NS=2504;DP=17072;EAS_AF=0.2123;AMR_AF=0.2378;AFR_AF=0.5953;EUR_AF=0.1233;SAS_AF=0.2822;AA=G|||;VT=SNP
6	42995211	rs1138141	A	G	100	PASS	AC=1566;AF=0.3127;AN=5008;NS=2504;DP=16765;EAS_AF=0.2123;AMR_AF=0.2378;AFR_AF=0.5953;EUR_AF=0.1233;SAS_AF=0.2822;AA=G|||;VT=SNP;EX_TARGET
6	42996354	rs4714655	T	C	100	PASS	AC=1674;AF=0.334265;AN=5008;NS=2504;DP=16243;EAS_AF=0.2163;AMR_AF=0.2406;AFR_AF=0.6725;EUR_AF=0.1233;SAS_AF=0.2822;AA=C|||;VT=SNP
6	42996549	rs4714656	T	G	100	PASS	AC=1689;AF=0.33726;AN=5008;NS=2504;DP=19533;EAS_AF=0.2123;AMR_AF=0.2421;AFR_AF=0.6861;EUR_AF=0.1233;SAS_AF=0.2822;AA=G|||;VT=SNP
6	42997394	rs142387535	C	T	100	PASS	AC=19;AF=0.00379393;AN=5008;NS=2504;DP=19186;EAS_AF=0;AMR_AF=0.0029;AFR_AF=0.0008;EUR_AF=0.0119;SAS_AF=0.0041;AA=C|||;VT=SNP
6	42998531	rs34809717	G	A	100	PASS	AC=1333;AF=0.266174;AN=5008;NS=2504;DP=13363;EAS_AF=0.1875;AMR_AF=0.2104;AFR_AF=0.5098;EUR_AF=0.0815;SAS_AF=0.2474;AA=G|||;VT=SNP
6	42998555	rs34961677	A	G	100	PASS	AC=1598;AF=0.319089;AN=5008;NS=2504;DP=12024;EAS_AF=0.2123;AMR_AF=0.2378;AFR_AF=0.6218;EUR_AF=0.1223;SAS_AF=0.2802;AA=a|||;VT=SNP
6	42999325	rs149746919	A	C	100	PASS	AC=85;AF=0.0169728;AN=5008;NS=2504;DP=14158;EAS_AF=0.0248;AMR_AF=0.0058;AFR_AF=0.0008;EUR_AF=0.0239;SAS_AF=0.0317;AA=A|||;VT=SNP
6	42999443	rs148886793	G	A	100	PASS	AC=167;AF=0.0333466;AN=5008;NS=2504;DP=15941;EAS_AF=0.0248;AMR_AF=0.0173;AFR_AF=0.0393;EUR_AF=0.0457;SAS_AF=0.0327;AA=G|||;VT=SNP
6	42999832	rs9471995	C	G	100	PASS	AC=1639;AF=0.327276;AN=5008;NS=2504;DP=18176;EAS_AF=0.2123;AMR_AF=0.2421;AFR_AF=0.6505;EUR_AF=0.1233;SAS_AF=0.2791;AA=G|||;VT=SNP
6	43000197	rs116810643	G	A	100	PASS	AC=82;AF=0.0163738;AN=5008;NS=2504;DP=14306;EAS_AF=0;AMR_AF=0.0173;AFR_AF=0.0393;EUR_AF=0.0169;SAS_AF=0.001;AA=G|||;VT=SNP
6	43000293	rs140925839	C	T	100	PASS	AC=86;AF=0.0171725;AN=5008;NS=2504;DP=16356;EAS_AF=0.0248;AMR_AF=0.0058;AFR_AF=0.0015;EUR_AF=0.0239;SAS_AF=0.0317;AA=C|||;VT=SNP
6	43000532	rs113386641	A	C	100	PASS	AC=20;AF=0.00399361;AN=5008;NS=2504;DP=16185;EAS_AF=0;AMR_AF=0.0029;AFR_AF=0;EUR_AF=0.008;SAS_AF=0.0102;AA=A|||;VT=SNP
6	43000669	rs116521377	G	A	100	PASS	AC=61;AF=0.0121805;AN=5008;NS=2504;DP=17845;EAS_AF=0;AMR_AF=0.0245;AFR_AF=0.0023;EUR_AF=0.0298;SAS_AF=0.0112;AA=G|||;VT=SNP
6	43001746	rs80165202	C	T	100	PASS	AC=82;AF=0.0163738;AN=5008;NS=2504;DP=18409;EAS_AF=0;AMR_AF=0.0173;AFR_AF=0.0393;EUR_AF=0.0169;SAS_AF=0.001;AA=C|||;VT=SNP
6	43002721	rs7762731	A	G	100	PASS	AC=1706;AF=0.340655;AN=5008;NS=2504;DP=15672;EAS_AF=0.2143;AMR_AF=0.2464;AFR_AF=0.6891;EUR_AF=0.1262;SAS_AF=0.2873;AA=G|||;VT=SNP
6	43003038	rs62417466	C	T	100	PASS	AC=91;AF=0.0181709;AN=5008;NS=2504;DP=16907;EAS_AF=0;AMR_AF=0.0173;AFR_AF=0.0393;EUR_AF=0.0239;SAS_AF=0.0031;AA=C|||;VT=SNP
6	43004132	rs9471997	C	T	100	PASS	AC=1692;AF=0.337859;AN=5008;NS=2504;DP=13526;EAS_AF=0.2143;AMR_AF=0.2435;AFR_AF=0.6899;EUR_AF=0.1193;SAS_AF=0.2812;AA=T|||;VT=SNP
6	43004167	rs111496413	C	T	100	PASS	AC=110;AF=0.0219649;AN=5008;NS=2504;DP=14917;EAS_AF=0;AMR_AF=0.0303;AFR_AF=0.0008;EUR_AF=0.0298;SAS_AF=0.0593;AA=C|||;VT=SNP
6	43004551	rs78583122	G	A	100	PASS	AC=81;AF=0.0161741;AN=5008;NS=2504;DP=19951;EAS_AF=0;AMR_AF=0.0173;AFR_AF=0.0386;EUR_AF=0.0169;SAS_AF=0.001;AA=G|||;VT=SNP
6	43004828	rs6920475	G	C	100	PASS	AC=1693;AF=0.338059;AN=5008;NS=2504;DP=20186;EAS_AF=0.2153;AMR_AF=0.2435;AFR_AF=0.6891;EUR_AF=0.1193;SAS_AF=0.2822;AA=C|||;VT=SNP
6	43005005	rs11753750	G	A	100	PASS	AC=53;AF=0.0105831;AN=5008;NS=2504;DP=24585;EAS_AF=0;AMR_AF=0.0159;AFR_AF=0;EUR_AF=0.0388;SAS_AF=0.0031;AA=g|||;VT=SNP
6	43005034	rs75593880	G	T	100	PASS	AC=85;AF=0.0169728;AN=5008;NS=2504;DP=23800;EAS_AF=0.0248;AMR_AF=0.0058;AFR_AF=0.0008;EUR_AF=0.0239;SAS_AF=0.0317;AA=G|||;VT=SNP
6	43006408	rs41274912	A	G	100	PASS	AC=17;AF=0.00339457;AN=5008;NS=2504;DP=19236;EAS_AF=0;AMR_AF=0;AFR_AF=0;EUR_AF=0.0139;SAS_AF=0.0031;AA=A|||;VT=SNP;EX_TARGET
6	43006485	rs149569345	G	C	100	PASS	AC=88;AF=0.0175719;AN=5008;NS=2504;DP=20590;EAS_AF=0.0248;AMR_AF=0.0072;AFR_AF=0.0008;EUR_AF=0.0249;SAS_AF=0.0327;AA=G|||;VT=SNP;EX_TARGET
6	43006739	rs144154816	G	T	100	PASS	AC=29;AF=0.00579073;AN=5008;NS=2504;DP=20373;EAS_AF=0;AMR_AF=0.0101;AFR_AF=0.0008;EUR_AF=0.0209;SAS_AF=0;AA=G|||;VT=SNP;EX_TARGET
6	43006982	rs3805945	T	C	100	PASS	AC=693;AF=0.138379;AN=5008;NS=2504;DP=21017;EAS_AF=0.1597;AMR_AF=0.1455;AFR_AF=0.1664;EUR_AF=0.0338;SAS_AF=0.181;AA=T|||;VT=SNP
6	43007078	rs76968006	C	T	100	PASS	AC=130;AF=0.0259585;AN=5008;NS=2504;DP=19660;EAS_AF=0.0079;AMR_AF=0.1643;AFR_AF=0.0015;EUR_AF=0.005;SAS_AF=0.001;AA=C|||;VT=SNP
6	43007097	rs62417467	C	G	100	PASS	AC=26;AF=0.00519169;AN=5008;NS=2504;DP=18545;EAS_AF=0;AMR_AF=0.0086;AFR_AF=0.0008;EUR_AF=0.0189;SAS_AF=0;AA=C|||;VT=SNP
6	43007403	rs151177044	T	C	100	PASS	AC=7;AF=0.00139776;AN=5008;NS=2504;DP=15564;EAS_AF=0;AMR_AF=0;AFR_AF=0;EUR_AF=0.007;SAS_AF=0;AA=T|||;VT=SNP
6	43008298	rs2273917	C	T	100	PASS	AC=1628;AF=0.32508;AN=5008;NS=2504;DP=21471;EAS_AF=0.2202;AMR_AF=0.2406;AFR_AF=0.6377;EUR_AF=0.1203;SAS_AF=0.2812;AA=T|||;VT=SNP;EX_TARGET
6	43008876	rs11961678	A	G	100	PASS	AC=804;AF=0.160543;AN=5008;NS=2504;DP=19289;EAS_AF=0.1577;AMR_AF=0.1585;AFR_AF=0.2496;EUR_AF=0.0338;SAS_AF=0.1748;AA=A|||;VT=SNP
6	43009279	rs7744819	C	T	100	PASS	AC=1632;AF=0.325879;AN=5008;NS=2504;DP=18187;EAS_AF=0.2212;AMR_AF=0.2421;AFR_AF=0.6384;EUR_AF=0.1203;SAS_AF=0.2822;AA=T|||;VT=SNP
6	43009508	rs7745432	G	C	100	PASS	AC=1634;AF=0.326278;AN=5008;NS=2504;DP=14611;EAS_AF=0.2202;AMR_AF=0.2435;AFR_AF=0.6392;EUR_AF=0.1213;SAS_AF=0.2822;AA=T|||;VT=SNP
6	43010067	rs116814932	G	T	100	PASS	AC=51;AF=0.0101837;AN=5008;NS=2504;DP=18415;EAS_AF=0.001;AMR_AF=0.0072;AFR_AF=0.0219;EUR_AF=0.0139;SAS_AF=0.002;AA=g|||;VT=SNP
6	43011733	rs4711735	C	T	100	PASS	AC=1642;AF=0.327875;AN=5008;NS=2504;DP=15436;EAS_AF=0.2202;AMR_AF=0.2478;AFR_AF=0.6437;EUR_AF=0.1213;SAS_AF=0.2812;AA=T|||;VT=SNP
6	43011766	rs10428718	T	C	100	PASS	AC=576;AF=0.115016;AN=5008;NS=2504;DP=14927;EAS_AF=0.0367;AMR_AF=0.0677;AFR_AF=0.2678;EUR_AF=0.0626;SAS_AF=0.0767;AA=T|||;VT=SNP
6	43011850	rs4711736	T	C	100	PASS	AC=844;AF=0.16853;AN=5008;NS=2504;DP=14341;EAS_AF=0.1587;AMR_AF=0.1628;AFR_AF=0.2761;EUR_AF=0.0348;SAS_AF=0.1748;AA=T|||;VT=SNP
6	43013662	rs2273918	T	C	100	PASS	AC=970;AF=0.19369;AN=5008;NS=2504;DP=19636;EAS_AF=0.1845;AMR_AF=0.1772;AFR_AF=0.3003;EUR_AF=0.0586;SAS_AF=0.2096;AA=T|||;VT=SNP
6	43014022	rs61732148	G	A	100	PASS	AC=86;AF=0.0171725;AN=5008;NS=2504;DP=19151;EAS_AF=0.0248;AMR_AF=0.0072;AFR_AF=0.0008;EUR_AF=0.0239;SAS_AF=0.0317;AA=G|||;VT=SNP;EX_TARGET
6	43014177	rs111320577	G	A	100	PASS	AC=203;AF=0.0405351;AN=5008;NS=2504;DP=20360;EAS_AF=0.0228;AMR_AF=0.013;AFR_AF=0.087;EUR_AF=0.0239;SAS_AF=0.0327;AA=A|||;VT=SNP;EX_TARGET
6	43014298	rs9394939	T	C	100	PASS	AC=4959;AF=0.990216;AN=5008;NS=2504;DP=21465;EAS_AF=1;AMR_AF=0.9827;AFR_AF=0.9992;EUR_AF=0.9722;SAS_AF=0.9918;AA=C|||;VT=SNP;EX_TARGET
6	43014299	rs9381231	T	C	100	PASS	AC=4959;AF=0.990216;AN=5008;NS=2504;DP=21800;EAS_AF=1;AMR_AF=0.9827;AFR_AF=0.9992;EUR_AF=0.9722;SAS_AF=0.9918;AA=C|||;VT=SNP;EX_TARGET
6	43014476	rs73733790	C	A	100	PASS	AC=203;AF=0.0405351;AN=5008;NS=2504;DP=19765;EAS_AF=0.0268;AMR_AF=0.0187;AFR_AF=0.0779;EUR_AF=0.0239;SAS_AF=0.0368;AA=A|||;VT=SNP
6	43014996	rs140272543	A	G	100	PASS	AC=101;AF=0.0201677;AN=5008;NS=2504;DP=21135;EAS_AF=0.0288;AMR_AF=0.0115;AFR_AF=0.0008;EUR_AF=0.0239;SAS_AF=0.0399;AA=A|||;VT=SNP
6	43015706	rs1079325	G	A	100	PASS	AC=640;AF=0.127796;AN=5008;NS=2504;DP=17982;EAS_AF=0.1577;AMR_AF=0.1455;AFR_AF=0.1906;EUR_AF=0.0358;SAS_AF=0.0941;AA=G|||;VT=SNP
6	43016785	rs142976101	C	T	100	PASS	AC=28;AF=0.00559105;AN=5008;NS=2504;DP=16393;EAS_AF=0;AMR_AF=0.0072;AFR_AF=0;EUR_AF=0.0199;SAS_AF=0.0031;AA=C|||;VT=SNP
6	43017190	rs141065679	C	T	100	PASS	AC=6;AF=0.00119808;AN=5008;NS=2504;DP=19321;EAS_AF=0;AMR_AF=0;AFR_AF=0;EUR_AF=0.006;SAS_AF=0;AA=C|||;VT=SNP;EX_TARGET
6	43019666	rs41274916	C	T	100	PASS	AC=1463;AF=0.292133;AN=5008;NS=2504;DP=22900;EAS_AF=0.2054;AMR_AF=0.2248;AFR_AF=0.5938;EUR_AF=0.0905;SAS_AF=0.229;AA=C|||;VT=SNP
6	43019696	rs78675648	A	C	100	PASS	AC=88;AF=0.0175719;AN=5008;NS=2504;DP=22720;EAS_AF=0.0198;AMR_AF=0.0072;AFR_AF=0.0008;EUR_AF=0.0278;SAS_AF=0.0348;AA=A|||;VT=SNP
6	43020188	rs4711738	G	A	100	PASS	AC=1413;AF=0.282149;AN=5008;NS=2504;DP=19600;EAS_AF=0.2054;AMR_AF=0.2205;AFR_AF=0.5613;EUR_AF=0.0905;SAS_AF=0.2249;AA=A|||;VT=SNP;EX_TARGET
6	43020925	rs72867511	T	C	100	PASS	AC=81;AF=0.0161741;AN=5008;NS=2504;DP=18158;EAS_AF=0;AMR_AF=0.036;AFR_AF=0.0008;EUR_AF=0.0467;SAS_AF=0.0082;AA=T|||;VT=SNP
6	43021233	rs55890439	G	A	100	PASS	AC=478;AF=0.0954473;AN=5008;NS=2504;DP=14963;EAS_AF=0.0387;AMR_AF=0.0576;AFR_AF=0.2216;EUR_AF=0.0537;SAS_AF=0.0532;AA=G|||;VT=SNP
6	43021519	rs3737186	G	A	100	PASS	AC=661;AF=0.131989;AN=5008;NS=2504;DP=11104;EAS_AF=0.1657;AMR_AF=0.1455;AFR_AF=0.1793;EUR_AF=0.0358;SAS_AF=0.1227;AA=G|||;VT=SNP
6	43021943	rs58470539	C	T	100	PASS	AC=1144;AF=0.228435;AN=5008;NS=2504;DP=13324;EAS_AF=0.1825;AMR_AF=0.1758;AFR_AF=0.4576;EUR_AF=0.0437;SAS_AF=0.1933;AA=C|||;VT=SNP
6	43022477	rs150059188	A	G	100	PASS	AC=89;AF=0.0177716;AN=5008;NS=2504;DP=19316;EAS_AF=0.0198;AMR_AF=0.0072;AFR_AF=0.0008;EUR_AF=0.0288;SAS_AF=0.0348;AA=A|||;VT=SNP
6	43022525	rs11962268	C	T	100	PASS	AC=1446;AF=0.288738;AN=5008;NS=2504;DP=18494;EAS_AF=0.2054;AMR_AF=0.2248;AFR_AF=0.5802;EUR_AF=0.0905;SAS_AF=0.2301;AA=T|||;VT=SNP
6	43022614	rs11967184	A	G	100	PASS	AC=1448;AF=0.289137;AN=5008;NS=2504;DP=19190;EAS_AF=0.2054;AMR_AF=0.2248;AFR_AF=0.5802;EUR_AF=0.0905;SAS_AF=0.2321;AA=G|||;VT=SNP
6	43022719	rs111613875	G	A	100	PASS	AC=468;AF=0.0934505;AN=5008;NS=2504;DP=20042;EAS_AF=0.1667;AMR_AF=0.1354;AFR_AF=0.0023;EUR_AF=0.0318;SAS_AF=0.1748;AA=G|||;VT=SNP
6	43023096	rs9471998	C	T	100	PASS	AC=1446;AF=0.288738;AN=5008;NS=2504;DP=18766;EAS_AF=0.2054;AMR_AF=0.2248;AFR_AF=0.5802;EUR_AF=0.0905;SAS_AF=0.2301;AA=C|||;VT=SNP
6	43023157	rs111675957	A	G	100	PASS	AC=204;AF=0.0407348;AN=5008;NS=2504;DP=21349;EAS_AF=0;AMR_AF=0.0231;AFR_AF=0.1293;EUR_AF=0.0159;SAS_AF=0.001;AA=A|||;VT=SNP
6	43023371	rs9471999	T	C	100	PASS	AC=1447;AF=0.288938;AN=5008;NS=2504;DP=17969;EAS_AF=0.2054;AMR_AF=0.2248;AFR_AF=0.5802;EUR_AF=0.0905;SAS_AF=0.2311;AA=C|||;VT=SNP;EX_TARGET
6	43024465	rs9472000	C	T	100	PASS	AC=1446;AF=0.288738;AN=5008;NS=2504;DP=13967;EAS_AF=0.2054;AMR_AF=0.2248;AFR_AF=0.5802;EUR_AF=0.0905;SAS_AF=0.2301;AA=T|||;VT=SNP
6	43024711	rs139437856	A	C	100	PASS	AC=20;AF=0.00399361;AN=5008;NS=2504;DP=17329;EAS_AF=0;AMR_AF=0.0029;AFR_AF=0;EUR_AF=0.0139;SAS_AF=0.0041;AA=A|||;VT=SNP
6	43025495	rs9472001	T	G	100	PASS	AC=1599;AF=0.319289;AN=5008;NS=2504;DP=17483;EAS_AF=0.2252;AMR_AF=0.2363;AFR_AF=0.6271;EUR_AF=0.1183;SAS_AF=0.2658;AA=G|||;VT=SNP
6	43026081	rs139942848	G	T	100	PASS	AC=36;AF=0.0071885;AN=5008;NS=2504;DP=21599;EAS_AF=0;AMR_AF=0.0159;AFR_AF=0.0023;EUR_AF=0.0179;SAS_AF=0.0041;AA=G|||;VT=SNP
6	43026492	rs3793021	G	A	100	PASS	AC=88;AF=0.0175719;AN=5008;NS=2504;DP=21421;EAS_AF=0.0198;AMR_AF=0.0072;AFR_AF=0.0008;EUR_AF=0.0278;SAS_AF=0.0348;AA=G|||;VT=SNP
6	43026814	rs2050367	A	G	100	PASS	AC=1440;AF=0.28754;AN=5008;NS=2504;DP=20593;EAS_AF=0.2044;AMR_AF=0.2248;AFR_AF=0.5764;EUR_AF=0.0905;SAS_AF=0.2301;AA=A|||;VT=SNP
6	43027249	rs77308303	C	G	100	PASS	AC=89;AF=0.0177716;AN=5008;NS=2504;DP=13529;EAS_AF=0.0198;AMR_AF=0.0072;AFR_AF=0.0015;EUR_AF=0.0278;SAS_AF=0.0348;AA=C|||;VT=SNP
6	43029288	rs11558979	G	A	100	PASS	AC=88;AF=0.0175719;AN=5008;NS=2504;DP=19267;EAS_AF=0.0198;AMR_AF=0.0072;AFR_AF=0.0008;EUR_AF=0.0278;SAS_AF=0.0348;AA=G|||;VT=SNP;EX_TARGET
6	43030230	rs146402973	C	T	100	PASS	AC=84;AF=0.0167732;AN=5008;NS=2504;DP=18615;EAS_AF=0;AMR_AF=0.0173;AFR_AF=0.0416;EUR_AF=0.0159;SAS_AF=0.001;AA=C|||;VT=SNP
6	43031255	rs4714658	G	A	100	PASS	AC=734;AF=0.146565;AN=5008;NS=2504;DP=18719;EAS_AF=0.1647;AMR_AF=0.147;AFR_AF=0.1959;EUR_AF=0.0358;SAS_AF=0.1748;AA=G|||;VT=SNP
6	43031416	rs4711739	T	C	100	PASS	AC=1528;AF=0.305112;AN=5008;NS=2504;DP=16687;EAS_AF=0.2242;AMR_AF=0.232;AFR_AF=0.5772;EUR_AF=0.1183;SAS_AF=0.2648;AA=C|||;VT=SNP
6	43031735	rs145708647	C	T	100	PASS	AC=88;AF=0.0175719;AN=5008;NS=2504;DP=18889;EAS_AF=0.0198;AMR_AF=0.0072;AFR_AF=0.0008;EUR_AF=0.0278;SAS_AF=0.0348;AA=C|||;VT=SNP
6	43032130	rs6918545	T	A	100	PASS	AC=1528;AF=0.305112;AN=5008;NS=2504;DP=19710;EAS_AF=0.2242;AMR_AF=0.232;AFR_AF=0.5772;EUR_AF=0.1183;SAS_AF=0.2648;AA=T|||;VT=SNP
6	43032434	rs74823509	C	T	100	PASS	AC=302;AF=0.0603035;AN=5008;NS=2504;DP=23815;EAS_AF=0.004;AMR_AF=0.0821;AFR_AF=0.0545;EUR_AF=0.0845;SAS_AF=0.0859;AA=C|||;VT=SNP
6	43032502	rs73436420	C	T	100	PASS	AC=277;AF=0.0553115;AN=5008;NS=2504;DP=23626;EAS_AF=0.0397;AMR_AF=0.0346;AFR_AF=0.0923;EUR_AF=0.0378;SAS_AF=0.0542;AA=C|||;VT=SNP
6	43032680	rs77847937	C	T	100	PASS	AC=88;AF=0.0175719;AN=5008;NS=2504;DP=21044;EAS_AF=0.0198;AMR_AF=0.0072;AFR_AF=0.0008;EUR_AF=0.0278;SAS_AF=0.0348;AA=C|||;VT=SNP
6	43032681	rs57701001	G	A	100	PASS	AC=735;AF=0.146765;AN=5008;NS=2504;DP=20640;EAS_AF=0.1647;AMR_AF=0.1455;AFR_AF=0.1974;EUR_AF=0.0358;SAS_AF=0.1748;AA=G|||;VT=SNP
6	43032874	rs1214705	A	G	100	PASS	AC=4919;AF=0.982228;AN=5008;NS=2504;DP=18492;EAS_AF=0.9802;AMR_AF=0.9928;AFR_AF=0.9992;EUR_AF=0.9712;SAS_AF=0.9652;AA=G|||;VT=SNP
6	43032990	rs6912491	C	T	100	PASS	AC=1535;AF=0.30651;AN=5008;NS=2504;DP=18076;EAS_AF=0.2242;AMR_AF=0.232;AFR_AF=0.5825;EUR_AF=0.1183;SAS_AF=0.2648;AA=T|||;VT=SNP
6	43033063	rs112186598	C	T	100	PASS	AC=161;AF=0.0321486;AN=5008;NS=2504;DP=18554;EAS_AF=0.0387;AMR_AF=0.0288;AFR_AF=0.0098;EUR_AF=0.0378;SAS_AF=0.0521;AA=C|||;VT=SNP
6	43033989	rs116119611	G	A	100	PASS	AC=88;AF=0.0175719;AN=5008;NS=2504;DP=21998;EAS_AF=0.0198;AMR_AF=0.0072;AFR_AF=0.0008;EUR_AF=0.0278;SAS_AF=0.0348;AA=G|||;VT=SNP
6	43033990	rs116367245	C	A	100	PASS	AC=88;AF=0.0175719;AN=5008;NS=2504;DP=22014;EAS_AF=0.0198;AMR_AF=0.0072;AFR_AF=0.0008;EUR_AF=0.0278;SAS_AF=0.0348;AA=C|||;VT=SNP
6	43034850	rs4714660	C	T	100	PASS	AC=734;AF=0.146565;AN=5008;NS=2504;DP=8592;EAS_AF=0.1647;AMR_AF=0.147;AFR_AF=0.1959;EUR_AF=0.0358;SAS_AF=0.1748;AA=c|||;VT=SNP
6	43034855	rs146188256	C	T	100	PASS	AC=26;AF=0.00519169;AN=5008;NS=2504;DP=8501;EAS_AF=0;AMR_AF=0.0043;AFR_AF=0.0008;EUR_AF=0.0189;SAS_AF=0.0031;AA=C|||;VT=SNP
6	43035007	rs4714661	C	T	100	PASS	AC=1520;AF=0.303514;AN=5008;NS=2504;DP=11900;EAS_AF=0.2242;AMR_AF=0.2334;AFR_AF=0.5703;EUR_AF=0.1183;SAS_AF=0.2648;AA=C|||;VT=SNP
6	43035314	rs55918002	C	T	100	PASS	AC=1432;AF=0.285942;AN=5008;NS=2504;DP=13974;EAS_AF=0.2044;AMR_AF=0.2262;AFR_AF=0.5696;EUR_AF=0.0905;SAS_AF=0.2301;AA=C|||;VT=SNP
6	43036321	rs113170552	C	G	100	PASS	AC=1521;AF=0.303714;AN=5008;NS=2504;DP=17181;EAS_AF=0.2242;AMR_AF=0.2334;AFR_AF=0.5711;EUR_AF=0.1183;SAS_AF=0.2648;AA=G|||;VT=SNP
6	43036543	rs4714662	T	C	100	PASS	AC=1602;AF=0.319888;AN=5008;NS=2504;DP=15096;EAS_AF=0.2242;AMR_AF=0.2363;AFR_AF=0.6309;EUR_AF=0.1183;SAS_AF=0.2648;AA=C|||;VT=SNP
6	43036612	rs62417469	G	A	100	PASS	AC=82;AF=0.0163738;AN=5008;NS=2504;DP=15386;EAS_AF=0.002;AMR_AF=0.0086;AFR_AF=0.0008;EUR_AF=0.0636;SAS_AF=0.0092;AA=G|||;VT=SNP
6	43036801	rs4711740	G	A	100	PASS	AC=730;AF=0.145767;AN=5008;NS=2504;DP=13785;EAS_AF=0.1647;AMR_AF=0.147;AFR_AF=0.1929;EUR_AF=0.0358;SAS_AF=0.1748;AA=G|||;VT=SNP
6	43037005	rs73436425	T	C	100	PASS	AC=1523;AF=0.304113;AN=5008;NS=2504;DP=15838;EAS_AF=0.2252;AMR_AF=0.2334;AFR_AF=0.5719;EUR_AF=0.1183;SAS_AF=0.2648;AA=t|||;VT=SNP
6	43037047	rs117987007	A	G	100	PASS	AC=88;AF=0.0175719;AN=5008;NS=2504;DP=15520;EAS_AF=0.0198;AMR_AF=0.0072;AFR_AF=0.0008;EUR_AF=0.0278;SAS_AF=0.0348;AA=a|||;VT=SNP
6	43037061	rs11757495	T	C	100	PASS	AC=3084;AF=0.615815;AN=5008;NS=2504;DP=15080;EAS_AF=0.3185;AMR_AF=0.5476;AFR_AF=0.8956;EUR_AF=0.5497;SAS_AF=0.6605;AA=t|||;VT=SNP
6	43037139	rs34978970	C	T	100	PASS	AC=36;AF=0.0071885;AN=5008;NS=2504;DP=14358;EAS_AF=0;AMR_AF=0.0058;AFR_AF=0;EUR_AF=0.0278;SAS_AF=0.0041;AA=C|||;VT=SNP
6	43037528	rs7772393	C	T	100	PASS	AC=1522;AF=0.303914;AN=5008;NS=2504;DP=17482;EAS_AF=0.2242;AMR_AF=0.2334;AFR_AF=0.5711;EUR_AF=0.1183;SAS_AF=0.2658;AA=T|||;VT=SNP
6	43037690	rs73733795	T	G	100	PASS	AC=274;AF=0.0547125;AN=5008;NS=2504;DP=17876;EAS_AF=0.0397;AMR_AF=0.0346;AFR_AF=0.09;EUR_AF=0.0378;SAS_AF=0.0542;AA=T|||;VT=SNP
6	43038063	rs869069	G	A	100	PASS	AC=85;AF=0.0169728;AN=5008;NS=2504;DP=17218;EAS_AF=0;AMR_AF=0.0173;AFR_AF=0.0424;EUR_AF=0.0159;SAS_AF=0.001;AA=G|||;VT=SNP
6	43038643	rs115400018	G	C	100	PASS	AC=85;AF=0.0169728;AN=5008;NS=2504;DP=8733;EAS_AF=0;AMR_AF=0.0173;AFR_AF=0.0424;EUR_AF=0.0159;SAS_AF=0.001;AA=G|||;VT=SNP
6	43038652	rs9462866	A	G	100	PASS	AC=1538;AF=0.307109;AN=5008;NS=2504;DP=8263;EAS_AF=0.2262;AMR_AF=0.2349;AFR_AF=0.5734;EUR_AF=0.1252;SAS_AF=0.2689;AA=G|||;VT=SNP
6	43039403	rs75664886	G	A	100	PASS	AC=93;AF=0.0185703;AN=5008;NS=2504;DP=17529;EAS_AF=0.0198;AMR_AF=0.0072;AFR_AF=0.0045;EUR_AF=0.0278;SAS_AF=0.0348;AA=A|||;VT=SNP
6	43039951	rs61733494	T	C	100	PASS	AC=93;AF=0.0185703;AN=5008;NS=2504;DP=17079;EAS_AF=0.0198;AMR_AF=0.0072;AFR_AF=0.0045;EUR_AF=0.0278;SAS_AF=0.0348;AA=C|||;VT=SNP;EX_TARGET
6	43040126	rs9472003	A	G	100	PASS	AC=737;AF=0.147165;AN=5008;NS=2504;DP=19239;EAS_AF=0.1647;AMR_AF=0.1484;AFR_AF=0.2005;EUR_AF=0.0358;SAS_AF=0.1708;AA=A|||;VT=SNP
6	43040368	rs13199873	A	C	100	PASS	AC=3238;AF=0.646565;AN=5008;NS=2504;DP=19806;EAS_AF=0.3323;AMR_AF=0.5735;AFR_AF=0.9546;EUR_AF=0.5755;SAS_AF=0.6789;AA=C|||;VT=SNP
6	43040666	rs41274920	A	T	100	PASS	AC=274;AF=0.0547125;AN=5008;NS=2504;DP=17352;EAS_AF=0.0397;AMR_AF=0.0346;AFR_AF=0.09;EUR_AF=0.0378;SAS_AF=0.0542;AA=A|||;VT=SNP;EX_TARGET
6	43041154	rs149411734	C	T	100	PASS	AC=88;AF=0.0175719;AN=5008;NS=2504;DP=15878;EAS_AF=0.0198;AMR_AF=0.0072;AFR_AF=0.0008;EUR_AF=0.0278;SAS_AF=0.0348;AA=C|||;VT=SNP
6	43041618	rs114803978	A	G	100	PASS	AC=42;AF=0.00838658;AN=5008;NS=2504;DP=18979;EAS_AF=0;AMR_AF=0.0173;AFR_AF=0;EUR_AF=0.0239;SAS_AF=0.0061;AA=A|||;VT=SNP;EX_TARGET
6	43042143	rs114194678	T	C	100	PASS	AC=88;AF=0.0175719;AN=5008;NS=2504;DP=18501;EAS_AF=0.0198;AMR_AF=0.0072;AFR_AF=0.0008;EUR_AF=0.0278;SAS_AF=0.0348;AA=T|||;VT=SNP
6	43044620	rs73436429	A	G	100	PASS	AC=275;AF=0.0549121;AN=5008;NS=2504;DP=15030;EAS_AF=0.0397;AMR_AF=0.0346;AFR_AF=0.0908;EUR_AF=0.0378;SAS_AF=0.0542;AA=A|||;VT=SNP
6	43044957	rs3729616	G	A	100	PASS	AC=725;AF=0.144768;AN=5008;NS=2504;DP=14997;EAS_AF=0.1647;AMR_AF=0.147;AFR_AF=0.1929;EUR_AF=0.0358;SAS_AF=0.1697;AA=G|||;VT=SNP
6	43045462	rs3805944	G	T	100	PASS	AC=619;AF=0.123602;AN=5008;NS=2504;DP=18013;EAS_AF=0.0397;AMR_AF=0.0706;AFR_AF=0.3185;EUR_AF=0.0547;SAS_AF=0.0552;AA=G|||;VT=SNP
6	43045569	rs73436430	C	G	100	PASS	AC=281;AF=0.0561102;AN=5008;NS=2504;DP=19484;EAS_AF=0.0446;AMR_AF=0.0346;AFR_AF=0.0908;EUR_AF=0.0378;SAS_AF=0.0552;AA=C|||;VT=SNP
6	43046272	rs3828757	C	T	100	PASS	AC=160;AF=0.0319489;AN=5008;NS=2504;DP=18513;EAS_AF=0.0387;AMR_AF=0.0288;AFR_AF=0.0098;EUR_AF=0.0378;SAS_AF=0.0511;AA=C|||;VT=SNP
6	43046589	rs147281154	G	C	100	PASS	AC=88;AF=0.0175719;AN=5008;NS=2504;DP=17618;EAS_AF=0.0198;AMR_AF=0.0072;AFR_AF=0.0008;EUR_AF=0.0278;SAS_AF=0.0348;AA=G|||;VT=SNP
6	43048014	rs59329059	C	T	100	PASS	AC=621;AF=0.124002;AN=5008;NS=2504;DP=14259;EAS_AF=0.0397;AMR_AF=0.0706;AFR_AF=0.32;EUR_AF=0.0547;SAS_AF=0.0552;AA=C|||;VT=SNP
6	43049441	rs146463117	C	T	100	PASS	AC=88;AF=0.0175719;AN=5008;NS=2504;DP=18925;EAS_AF=0.0198;AMR_AF=0.0072;AFR_AF=0.0008;EUR_AF=0.0278;SAS_AF=0.0348;AA=C|||;VT=SNP
6	43049461	rs2007950	A	G	100	PASS	AC=3329;AF=0.664736;AN=5008;NS=2504;DP=20028;EAS_AF=0.3343;AMR_AF=0.5893;AFR_AF=0.9841;EUR_AF=0.6024;SAS_AF=0.6912;AA=G|||;VT=SNP
6	43049804	rs140927825	G	T	100	PASS	AC=80;AF=0.0159744;AN=5008;NS=2504;DP=18021;EAS_AF=0.0198;AMR_AF=0.0072;AFR_AF=0.0008;EUR_AF=0.0278;SAS_AF=0.0266;AA=G|||;VT=SNP
6	43050489	rs76261685	G	A	100	PASS	AC=88;AF=0.0175719;AN=5008;NS=2504;DP=20286;EAS_AF=0.0198;AMR_AF=0.0072;AFR_AF=0.0008;EUR_AF=0.0278;SAS_AF=0.0348;AA=G|||;VT=SNP
6	43050751	rs116111331	G	A	100	PASS	AC=88;AF=0.0175719;AN=5008;NS=2504;DP=20003;EAS_AF=0.0198;AMR_AF=0.0072;AFR_AF=0.0008;EUR_AF=0.0278;SAS_AF=0.0348;AA=G|||;VT=SNP
6	43050822	rs116363087	G	A	100	PASS	AC=93;AF=0.0185703;AN=5008;NS=2504;DP=21075;EAS_AF=0.0198;AMR_AF=0.0072;AFR_AF=0.0045;EUR_AF=0.0278;SAS_AF=0.0348;AA=A|||;VT=SNP
6	43050824	rs3729617	G	A	100	PASS	AC=2264;AF=0.452077;AN=5008;NS=2504;DP=21057;EAS_AF=0.3105;AMR_AF=0.3732;AFR_AF=0.6399;EUR_AF=0.3708;SAS_AF=0.4836;AA=A|||;VT=SNP
6	43050900	rs79671886	A	G	100	PASS	AC=93;AF=0.0185703;AN=5008;NS=2504;DP=21165;EAS_AF=0.0198;AMR_AF=0.0072;AFR_AF=0.0045;EUR_AF=0.0278;SAS_AF=0.0348;AA=G|||;VT=SNP
6	43051614	rs6904780	A	G	100	PASS	AC=2263;AF=0.451877;AN=5008;NS=2504;DP=19364;EAS_AF=0.3105;AMR_AF=0.3732;AFR_AF=0.6392;EUR_AF=0.3708;SAS_AF=0.4836;AA=G|||;VT=SNP
6	43052164	rs3793018	A	G	100	PASS	AC=1185;AF=0.236621;AN=5008;NS=2504;DP=15891;EAS_AF=0.127;AMR_AF=0.1931;AFR_AF=0.261;EUR_AF=0.3062;SAS_AF=0.2761;AA=A|||;VT=SNP
6	43053361	rs114133205	A	G	100	PASS	AC=88;AF=0.0175719;AN=5008;NS=2504;DP=16618;EAS_AF=0.0198;AMR_AF=0.0072;AFR_AF=0.0008;EUR_AF=0.0278;SAS_AF=0.0348;AA=A|||;VT=SNP
6	43053452	rs111434496	A	G	100	PASS	AC=728;AF=0.145367;AN=5008;NS=2504;DP=12772;EAS_AF=0.1637;AMR_AF=0.147;AFR_AF=0.1936;EUR_AF=0.0358;SAS_AF=0.1728;AA=A|||;VT=SNP
6	43053625	rs146004334	T	C	100	PASS	AC=91;AF=0.0181709;AN=5008;NS=2504;DP=11230;EAS_AF=0.0198;AMR_AF=0.0072;AFR_AF=0.003;EUR_AF=0.0278;SAS_AF=0.0348;AA=C|||;VT=SNP
6	43054101	rs9472004	G	A	100	PASS	AC=28;AF=0.00559105;AN=5008;NS=2504;DP=14722;EAS_AF=0.001;AMR_AF=0.0086;AFR_AF=0.0008;EUR_AF=0.0179;SAS_AF=0.002;AA=G|||;VT=SNP
6	43054293	rs139249561	C	T	100	PASS	AC=6;AF=0.00119808;AN=5008;NS=2504;DP=17939;EAS_AF=0;AMR_AF=0;AFR_AF=0;EUR_AF=0.006;SAS_AF=0;AA=C|||;VT=SNP
6	43054857	rs141855538	G	A	100	PASS	AC=58;AF=0.0115815;AN=5008;NS=2504;DP=18255;EAS_AF=0.001;AMR_AF=0.0058;AFR_AF=0.0008;EUR_AF=0.0278;SAS_AF=0.0245;AA=G|||;VT=SNP
6	43056385	rs148434428	A	G	100	PASS	AC=88;AF=0.0175719;AN=5008;NS=2504;DP=14351;EAS_AF=0.0198;AMR_AF=0.0072;AFR_AF=0.0008;EUR_AF=0.0278;SAS_AF=0.0348;AA=G|||;VT=SNP
6	43056661	rs3805942	T	C	100	PASS	AC=2263;AF=0.451877;AN=5008;NS=2504;DP=14568;EAS_AF=0.3343;AMR_AF=0.3991;AFR_AF=0.5847;EUR_AF=0.3787;SAS_AF=0.5061;AA=C|||;VT=SNP
6	43057192	rs75003038	C	T	100	PASS	AC=88;AF=0.0175719;AN=5008;NS=2504;DP=9029;EAS_AF=0.0198;AMR_AF=0.0072;AFR_AF=0.0008;EUR_AF=0.0278;SAS_AF=0.0348;AA=C|||;VT=SNP
6	43057265	rs116450546	A	T	100	PASS	AC=88;AF=0.0175719;AN=5008;NS=2504;DP=22236;EAS_AF=0.0198;AMR_AF=0.0072;AFR_AF=0.0008;EUR_AF=0.0278;SAS_AF=0.0348;AA=A|||;VT=SNP
6	43057581	rs3805941	A	G	100	PASS	AC=2262;AF=0.451677;AN=5008;NS=2504;DP=19266;EAS_AF=0.3343;AMR_AF=0.3991;AFR_AF=0.5855;EUR_AF=0.3767;SAS_AF=0.5061;AA=G|||;VT=SNP
6	43058736	rs3805939	C	G	100	PASS	AC=2486;AF=0.496406;AN=5008;NS=2504;DP=16370;EAS_AF=0.4841;AMR_AF=0.4006;AFR_AF=0.6309;EUR_AF=0.3797;SAS_AF=0.5153;AA=G|||;VT=SNP
6	43058773	rs35732735	C	G	100	PASS	AC=62;AF=0.0123802;AN=5008;NS=2504;DP=16102;EAS_AF=0;AMR_AF=0.0159;AFR_AF=0;EUR_AF=0.0288;SAS_AF=0.0225;AA=C|||;VT=SNP
6	43059361	rs12196299	C	T	100	PASS	AC=1260;AF=0.251597;AN=5008;NS=2504;DP=17464;EAS_AF=0.1498;AMR_AF=0.1902;AFR_AF=0.3162;EUR_AF=0.2932;SAS_AF=0.2699;AA=C|||;VT=SNP
6	43061757	rs114481534	G	A	100	PASS	AC=27;AF=0.00539137;AN=5008;NS=2504;DP=21484;EAS_AF=0;AMR_AF=0.0072;AFR_AF=0;EUR_AF=0.0199;SAS_AF=0.002;AA=G|||;VT=SNP
6	43063516	rs4714664	A	C	100	PASS	AC=898;AF=0.179313;AN=5008;NS=2504;DP=19005;EAS_AF=0.3036;AMR_AF=0.1513;AFR_AF=0.2095;EUR_AF=0.0378;SAS_AF=0.1759;AA=A|||;VT=SNP
6	43063846	rs3805938	G	C	100	PASS	AC=1353;AF=0.270168;AN=5008;NS=2504;DP=16804;EAS_AF=0.1617;AMR_AF=0.2334;AFR_AF=0.3215;EUR_AF=0.3101;SAS_AF=0.2975;AA=G|||;VT=SNP
6	43065329	rs6458323	T	C	100	PASS	AC=2416;AF=0.482428;AN=5008;NS=2504;DP=19892;EAS_AF=0.4841;AMR_AF=0.3991;AFR_AF=0.584;EUR_AF=0.3767;SAS_AF=0.5112;AA=C|||;VT=SNP
6	43065838	rs147176269	G	T	100	PASS	AC=59;AF=0.0117812;AN=5008;NS=2504;DP=19105;EAS_AF=0.001;AMR_AF=0.0058;AFR_AF=0.0008;EUR_AF=0.0278;SAS_AF=0.0256;AA=G|||;VT=SNP
6	43065913	rs3793017	A	G	100	PASS	AC=1353;AF=0.270168;AN=5008;NS=2504;DP=17942;EAS_AF=0.1617;AMR_AF=0.2334;AFR_AF=0.3215;EUR_AF=0.3101;SAS_AF=0.2975;AA=A|||;VT=SNP
6	43066033	rs35875954	A	C	100	PASS	AC=14;AF=0.00279553;AN=5008;NS=2504;DP=21680;EAS_AF=0;AMR_AF=0.0029;AFR_AF=0;EUR_AF=0.0119;SAS_AF=0;AA=A|||;VT=SNP
6	43066124	rs13437190	C	T	100	PASS	AC=970;AF=0.19369;AN=5008;NS=2504;DP=14851;EAS_AF=0.3026;AMR_AF=0.1571;AFR_AF=0.2617;EUR_AF=0.0378;SAS_AF=0.1759;AA=C|||;VT=SNP
6	43066795	rs150062617	A	C	100	PASS	AC=20;AF=0.00399361;AN=5008;NS=2504;DP=11889;EAS_AF=0;AMR_AF=0.0043;AFR_AF=0;EUR_AF=0.0169;SAS_AF=0;AA=A|||;VT=SNP
6	43067044	rs140147428	C	T	100	PASS	AC=60;AF=0.0119808;AN=5008;NS=2504;DP=12896;EAS_AF=0.001;AMR_AF=0.0058;AFR_AF=0.0008;EUR_AF=0.0278;SAS_AF=0.0266;AA=C|||;VT=SNP
6	43067487	rs9472006	G	A	100	PASS	AC=970;AF=0.19369;AN=5008;NS=2504;DP=16748;EAS_AF=0.3026;AMR_AF=0.1571;AFR_AF=0.2617;EUR_AF=0.0378;SAS_AF=0.1759;AA=G|||;VT=SNP
6	43068370	rs1034246	G	T	100	PASS	AC=774;AF=0.154553;AN=5008;NS=2504;DP=14848;EAS_AF=0.12;AMR_AF=0.1729;AFR_AF=0.0234;EUR_AF=0.2604;SAS_AF=0.2454;AA=G|||;VT=SNP
6	43069205	rs550063455	G	A	100	PASS	AC=6;AF=0.00119808;AN=5008;NS=2504;DP=14448;EAS_AF=0;AMR_AF=0;AFR_AF=0;EUR_AF=0.006;SAS_AF=0;AA=G|||;VT=SNP
6	43069244	rs9462867	T	C	100	PASS	AC=2417;AF=0.482628;AN=5008;NS=2504;DP=12951;EAS_AF=0.4841;AMR_AF=0.3977;AFR_AF=0.584;EUR_AF=0.3787;SAS_AF=0.5112;AA=C|||;VT=SNP
6	43069344	rs9472007	A	G	100	PASS	AC=1063;AF=0.21226;AN=5008;NS=2504;DP=17201;EAS_AF=0.3224;AMR_AF=0.1643;AFR_AF=0.2625;EUR_AF=0.0666;SAS_AF=0.2147;AA=G|||;VT=SNP
6	43069447	rs72867536	T	C	100	PASS	AC=194;AF=0.038738;AN=5008;NS=2504;DP=16739;EAS_AF=0.001;AMR_AF=0.072;AFR_AF=0.0038;EUR_AF=0.1173;SAS_AF=0.0204;AA=T|||;VT=SNP
6	43069517	rs16896279	C	T	100	PASS	AC=597;AF=0.119209;AN=5008;NS=2504;DP=17679;EAS_AF=0.3006;AMR_AF=0.1326;AFR_AF=0.0038;EUR_AF=0.0328;SAS_AF=0.1677;AA=C|||;VT=SNP
6	43070030	rs9472008	G	A	100	PASS	AC=897;AF=0.179113;AN=5008;NS=2504;DP=16897;EAS_AF=0.3026;AMR_AF=0.1499;AFR_AF=0.2095;EUR_AF=0.0378;SAS_AF=0.1769;AA=G|||;VT=SNP
6	43070336	rs142757127	A	C	100	PASS	AC=96;AF=0.0191693;AN=5008;NS=2504;DP=14115;EAS_AF=0.0228;AMR_AF=0.0072;AFR_AF=0.0008;EUR_AF=0.0298;SAS_AF=0.0378;AA=A|||;VT=SNP
6	43071290	rs3805936	C	T	100	PASS	AC=898;AF=0.179313;AN=5008;NS=2504;DP=19634;EAS_AF=0.3026;AMR_AF=0.1513;AFR_AF=0.2095;EUR_AF=0.0388;SAS_AF=0.1759;AA=C|||;VT=SNP
6	43071538	rs3805935	T	G	100	PASS	AC=942;AF=0.188099;AN=5008;NS=2504;DP=19779;EAS_AF=0.3026;AMR_AF=0.1513;AFR_AF=0.2534;EUR_AF=0.0298;SAS_AF=0.1708;AA=T|||;VT=SNP
6	43072217	rs6924235	A	G	100	PASS	AC=895;AF=0.178714;AN=5008;NS=2504;DP=15386;EAS_AF=0.3026;AMR_AF=0.1484;AFR_AF=0.2095;EUR_AF=0.0378;SAS_AF=0.1759;AA=G|||;VT=SNP
6	43072408	rs187048476	C	T	100	PASS	AC=23;AF=0.00459265;AN=5008;NS=2504;DP=14755;EAS_AF=0;AMR_AF=0.0072;AFR_AF=0.0008;EUR_AF=0.0129;SAS_AF=0.0041;AA=C|||;VT=SNP
6	43072734	rs13208874	A	G	100	PASS	AC=30;AF=0.00599042;AN=5008;NS=2504;DP=12177;EAS_AF=0.001;AMR_AF=0.0101;AFR_AF=0.0008;EUR_AF=0.0189;SAS_AF=0.002;AA=A|||;VT=SNP
6	43073085	rs76768632	G	A	100	PASS	AC=79;AF=0.0157748;AN=5008;NS=2504;DP=14990;EAS_AF=0.0427;AMR_AF=0.0058;AFR_AF=0.0008;EUR_AF=0.0209;SAS_AF=0.0102;AA=G|||;VT=SNP
6	43073604	rs117144749	C	T	100	PASS	AC=93;AF=0.0185703;AN=5008;NS=2504;DP=14424;EAS_AF=0.0198;AMR_AF=0.0072;AFR_AF=0.0008;EUR_AF=0.0288;SAS_AF=0.0389;AA=C|||;VT=SNP
6	43073651	rs79643612	T	C	100	PASS	AC=93;AF=0.0185703;AN=5008;NS=2504;DP=20304;EAS_AF=0.0198;AMR_AF=0.0072;AFR_AF=0.0008;EUR_AF=0.0288;SAS_AF=0.0389;AA=T|||;VT=SNP
6	43074195	rs76004968	A	G	100	PASS	AC=154;AF=0.0307508;AN=5008;NS=2504;DP=15333;EAS_AF=0.0337;AMR_AF=0.1599;AFR_AF=0.0015;EUR_AF=0.006;SAS_AF=0.001;AA=A|||;VT=SNP
6	43074446	rs144612988	C	T	100	PASS	AC=36;AF=0.0071885;AN=5008;NS=2504;DP=14297;EAS_AF=0;AMR_AF=0.013;AFR_AF=0.0015;EUR_AF=0.0239;SAS_AF=0.001;AA=C|||;VT=SNP
6	43074580	rs113156637	C	T	100	PASS	AC=359;AF=0.0716853;AN=5008;NS=2504;DP=16867;EAS_AF=0.0407;AMR_AF=0.0389;AFR_AF=0.1536;EUR_AF=0.0368;SAS_AF=0.0521;AA=C|||;VT=SNP
6	43076328	rs60359686	C	T	100	PASS	AC=901;AF=0.179912;AN=5008;NS=2504;DP=17295;EAS_AF=0.3006;AMR_AF=0.1527;AFR_AF=0.2171;EUR_AF=0.0368;SAS_AF=0.1718;AA=C|||;VT=SNP
6	43076391	rs144566792	C	T	100	PASS	AC=37;AF=0.00738818;AN=5008;NS=2504;DP=18497;EAS_AF=0;AMR_AF=0.0029;AFR_AF=0.0023;EUR_AF=0.0239;SAS_AF=0.0082;AA=C|||;VT=SNP
6	43076556	rs61169091	G	A	100	PASS	AC=1282;AF=0.25599;AN=5008;NS=2504;DP=20283;EAS_AF=0.3413;AMR_AF=0.2061;AFR_AF=0.3139;EUR_AF=0.1153;SAS_AF=0.2699;AA=G|||;VT=SNP
6	43077974	rs7746054	T	C	100	PASS	AC=4887;AF=0.975839;AN=5008;NS=2504;DP=15184;EAS_AF=1;AMR_AF=0.9798;AFR_AF=0.9977;EUR_AF=0.9712;SAS_AF=0.9233;AA=t|||;VT=SNP
6	43078066	rs17516786	T	C	100	PASS	AC=1287;AF=0.256989;AN=5008;NS=2504;DP=16765;EAS_AF=0.3413;AMR_AF=0.2061;AFR_AF=0.3177;EUR_AF=0.1153;SAS_AF=0.2699;AA=T|||;VT=SNP
6	43078391	rs4714665	A	G	100	PASS	AC=2496;AF=0.498403;AN=5008;NS=2504;DP=17632;EAS_AF=0.4851;AMR_AF=0.402;AFR_AF=0.6301;EUR_AF=0.3857;SAS_AF=0.5184;AA=G|||;VT=SNP
6	43078456	rs4714666	A	G	100	PASS	AC=1184;AF=0.236422;AN=5008;NS=2504;DP=19729;EAS_AF=0.3403;AMR_AF=0.1816;AFR_AF=0.3139;EUR_AF=0.0736;SAS_AF=0.2311;AA=G|||;VT=SNP
6	43078920	rs12213987	C	T	100	PASS	AC=86;AF=0.0171725;AN=5008;NS=2504;DP=23126;EAS_AF=0;AMR_AF=0.0346;AFR_AF=0.0023;EUR_AF=0.0507;SAS_AF=0.0082;AA=C|||;VT=SNP
6	43079332	rs73436448	T	C	100	PASS	AC=270;AF=0.0539137;AN=5008;NS=2504;DP=22495;EAS_AF=0.0397;AMR_AF=0.0303;AFR_AF=0.0862;EUR_AF=0.0368;SAS_AF=0.0593;AA=T|||;VT=SNP
6	43080741	rs7776045	C	T	100	PASS	AC=2492;AF=0.497604;AN=5008;NS=2504;DP=17655;EAS_AF=0.4851;AMR_AF=0.402;AFR_AF=0.6278;EUR_AF=0.3847;SAS_AF=0.5184;AA=T|||;VT=SNP
6	43080986	rs73436449	G	C	100	PASS	AC=1184;AF=0.236422;AN=5008;NS=2504;DP=17086;EAS_AF=0.3403;AMR_AF=0.1816;AFR_AF=0.3139;EUR_AF=0.0736;SAS_AF=0.2311;AA=C|||;VT=SNP
6	43081049	rs79421972	T	C	100	PASS	AC=909;AF=0.18151;AN=5008;NS=2504;DP=17234;EAS_AF=0.3006;AMR_AF=0.1513;AFR_AF=0.2239;EUR_AF=0.0368;SAS_AF=0.1718;AA=T|||;VT=SNP
6	43082651	rs138916459	G	A	100	PASS	AC=98;AF=0.0195687;AN=5008;NS=2504;DP=14039;EAS_AF=0.001;AMR_AF=0.0231;AFR_AF=0.0008;EUR_AF=0.0417;SAS_AF=0.0389;AA=G|||;VT=SNP
6	43083774	rs1105024	A	G	100	PASS	AC=1297;AF=0.258986;AN=5008;NS=2504;DP=16927;EAS_AF=0.3433;AMR_AF=0.1844;AFR_AF=0.3956;EUR_AF=0.0746;SAS_AF=0.2301;AA=G|||;VT=SNP
6	43083996	rs35199842	A	G	100	PASS	AC=1290;AF=0.257588;AN=5008;NS=2504;DP=16153;EAS_AF=0.3433;AMR_AF=0.1873;AFR_AF=0.3888;EUR_AF=0.0746;SAS_AF=0.2301;AA=G|||;VT=SNP
6	43084099	rs3805934	C	T	100	PASS	AC=743;AF=0.148363;AN=5008;NS=2504;DP=17138;EAS_AF=0.3036;AMR_AF=0.1369;AFR_AF=0.1044;EUR_AF=0.0358;SAS_AF=0.1718;AA=C|||;VT=SNP
6	43084747	rs9472010	G	A	100	PASS	AC=2913;AF=0.581669;AN=5008;NS=2504;DP=17109;EAS_AF=0.4117;AMR_AF=0.4669;AFR_AF=0.9349;EUR_AF=0.4493;SAS_AF=0.4969;AA=A|||;VT=SNP
6	43085339	rs62417477	G	A	100	PASS	AC=168;AF=0.0335463;AN=5008;NS=2504;DP=19533;EAS_AF=0.002;AMR_AF=0.0331;AFR_AF=0.0038;EUR_AF=0.0895;SAS_AF=0.0491;AA=G|||;VT=SNP
6	43085369	rs2395960	C	T	100	PASS	AC=917;AF=0.183107;AN=5008;NS=2504;DP=19226;EAS_AF=0.3036;AMR_AF=0.1513;AFR_AF=0.2277;EUR_AF=0.0378;SAS_AF=0.1708;AA=C|||;VT=SNP
6	43085378	rs62417478	G	A	100	PASS	AC=666;AF=0.132987;AN=5008;NS=2504;DP=19065;EAS_AF=0.005;AMR_AF=0.1239;AFR_AF=0.2587;EUR_AF=0.1431;SAS_AF=0.091;AA=G|||;VT=SNP
6	43085718	rs7774715	G	A	100	PASS	AC=916;AF=0.182907;AN=5008;NS=2504;DP=15477;EAS_AF=0.3036;AMR_AF=0.1513;AFR_AF=0.2277;EUR_AF=0.0378;SAS_AF=0.1697;AA=G|||;VT=SNP
6	43085728	rs76175433	A	G	100	PASS	AC=262;AF=0.0523163;AN=5008;NS=2504;DP=15565;EAS_AF=0.0397;AMR_AF=0.0303;AFR_AF=0.0817;EUR_AF=0.0368;SAS_AF=0.0573;AA=A|||;VT=SNP
6	43085782	rs7774481	A	G	100	PASS	AC=1022;AF=0.204073;AN=5008;NS=2504;DP=14089;EAS_AF=0.3036;AMR_AF=0.1571;AFR_AF=0.3048;EUR_AF=0.0378;SAS_AF=0.1697;AA=G|||;VT=SNP
6	43088195	rs4714667	A	G	100	PASS	AC=1028;AF=0.205272;AN=5008;NS=2504;DP=18071;EAS_AF=0.3036;AMR_AF=0.1571;AFR_AF=0.3101;EUR_AF=0.0378;SAS_AF=0.1687;AA=G|||;VT=SNP
6	43088883	rs79199084	G	A	100	PASS	AC=180;AF=0.0359425;AN=5008;NS=2504;DP=18314;EAS_AF=0.0437;AMR_AF=0.0216;AFR_AF=0.0015;EUR_AF=0.0507;SAS_AF=0.0695;AA=G|||;VT=SNP
6	43088978	rs3828756	A	G	100	PASS	AC=1023;AF=0.204273;AN=5008;NS=2504;DP=17679;EAS_AF=0.2996;AMR_AF=0.1571;AFR_AF=0.3094;EUR_AF=0.0378;SAS_AF=0.1687;AA=G|||;VT=SNP
6	43089429	rs3805931	C	T	100	PASS	AC=1275;AF=0.254593;AN=5008;NS=2504;DP=20059;EAS_AF=0.0675;AMR_AF=0.2349;AFR_AF=0.3661;EUR_AF=0.3231;SAS_AF=0.2403;AA=C|||;VT=SNP
6	43090300	rs112899359	G	A	100	PASS	AC=19;AF=0.00379393;AN=5008;NS=2504;DP=15553;EAS_AF=0;AMR_AF=0.0072;AFR_AF=0;EUR_AF=0.0089;SAS_AF=0.0051;AA=G|||;VT=SNP
6	43090432	rs113988038	T	A	100	PASS	AC=917;AF=0.183107;AN=5008;NS=2504;DP=16152;EAS_AF=0.3026;AMR_AF=0.1513;AFR_AF=0.23;EUR_AF=0.0378;SAS_AF=0.1687;AA=T|||;VT=SNP
6	43090754	rs60760361	C	T	100	PASS	AC=264;AF=0.0527157;AN=5008;NS=2504;DP=18332;EAS_AF=0.0407;AMR_AF=0.0303;AFR_AF=0.0908;EUR_AF=0.0358;SAS_AF=0.047;AA=C|||;VT=SNP
6	43091102	rs76737596	G	A	100	PASS	AC=19;AF=0.00379393;AN=5008;NS=2504;DP=15163;EAS_AF=0;AMR_AF=0.0029;AFR_AF=0.0008;EUR_AF=0.0159;SAS_AF=0;AA=G|||;VT=SNP
6	43091942	rs111763904	C	A	100	PASS	AC=101;AF=0.0201677;AN=5008;NS=2504;DP=18924;EAS_AF=0;AMR_AF=0.0159;AFR_AF=0.0008;EUR_AF=0.0308;SAS_AF=0.0593;AA=C|||;VT=SNP
6	43092177	rs59460087	G	A	100	PASS	AC=906;AF=0.180911;AN=5008;NS=2504;DP=19558;EAS_AF=0.3026;AMR_AF=0.147;AFR_AF=0.2231;EUR_AF=0.0378;SAS_AF=0.1697;AA=C|||;VT=SNP
6	43092315	rs60610762	G	A	100	PASS	AC=907;AF=0.18111;AN=5008;NS=2504;DP=19597;EAS_AF=0.3026;AMR_AF=0.147;AFR_AF=0.2239;EUR_AF=0.0378;SAS_AF=0.1697;AA=G|||;VT=SNP
6	43092626	rs111799945	A	G	100	PASS	AC=18;AF=0.00359425;AN=5008;NS=2504;DP=17930;EAS_AF=0;AMR_AF=0.0072;AFR_AF=0;EUR_AF=0.008;SAS_AF=0.0051;AA=A|||;VT=SNP
6	43092650	rs61616727	C	T	100	PASS	AC=907;AF=0.18111;AN=5008;NS=2504;DP=17823;EAS_AF=0.3026;AMR_AF=0.147;AFR_AF=0.2239;EUR_AF=0.0378;SAS_AF=0.1697;AA=C|||;VT=SNP
6	43093467	rs12663852	A	C	100	PASS	AC=906;AF=0.180911;AN=5008;NS=2504;DP=22978;EAS_AF=0.3026;AMR_AF=0.147;AFR_AF=0.2231;EUR_AF=0.0378;SAS_AF=0.1697;AA=A|||;VT=SNP
6	43093990	rs61122023	G	A	100	PASS	AC=907;AF=0.18111;AN=5008;NS=2504;DP=21048;EAS_AF=0.3026;AMR_AF=0.147;AFR_AF=0.2239;EUR_AF=0.0378;SAS_AF=0.1697;AA=G|||;VT=SNP
6	43094144	rs12662888	T	C	100	PASS	AC=1002;AF=0.20008;AN=5008;NS=2504;DP=21458;EAS_AF=0.3026;AMR_AF=0.1527;AFR_AF=0.2927;EUR_AF=0.0378;SAS_AF=0.1697;AA=C|||;VT=SNP
6	43094355	rs7755859	G	A	100	PASS	AC=907;AF=0.18111;AN=5008;NS=2504;DP=21716;EAS_AF=0.3026;AMR_AF=0.147;AFR_AF=0.2239;EUR_AF=0.0378;SAS_AF=0.1697;AA=G|||;VT=SNP
6	43095828	rs6926032	G	A	100	PASS	AC=2577;AF=0.514577;AN=5008;NS=2504;DP=18410;EAS_AF=0.3611;AMR_AF=0.4294;AFR_AF=0.8086;EUR_AF=0.4036;SAS_AF=0.4499;AA=A|||;VT=SNP
6	43096067	rs6930764	G	A	100	PASS	AC=2541;AF=0.507388;AN=5008;NS=2504;DP=19279;EAS_AF=0.3611;AMR_AF=0.4265;AFR_AF=0.7821;EUR_AF=0.4046;SAS_AF=0.4499;AA=A|||;VT=SNP
6	43096199	rs1537638	T	C	100	PASS	AC=1581;AF=0.315695;AN=5008;NS=2504;DP=19136;EAS_AF=0.0585;AMR_AF=0.2767;AFR_AF=0.5197;EUR_AF=0.3668;SAS_AF=0.2802;AA=T|||;VT=SNP
6	43096293	rs1970186	T	C	100	PASS	AC=2585;AF=0.516174;AN=5008;NS=2504;DP=17018;EAS_AF=0.3641;AMR_AF=0.4294;AFR_AF=0.8116;EUR_AF=0.4046;SAS_AF=0.4499;AA=C|||;VT=SNP
6	43096609	rs115266754	G	A	100	PASS	AC=40;AF=0.00798722;AN=5008;NS=2504;DP=18553;EAS_AF=0.001;AMR_AF=0.0072;AFR_AF=0.0008;EUR_AF=0.0258;SAS_AF=0.0072;AA=G|||;VT=SNP
6	43097443	rs45624340	G	C	100	PASS	AC=146;AF=0.0291534;AN=5008;NS=2504;DP=17557;EAS_AF=0.001;AMR_AF=0.0389;AFR_AF=0.0333;EUR_AF=0.0577;SAS_AF=0.0164;AA=G|||;VT=SNP;EX_TARGET
6	43098182	rs77231564	G	A	100	PASS	AC=220;AF=0.0439297;AN=5008;NS=2504;DP=19919;EAS_AF=0.006;AMR_AF=0.0317;AFR_AF=0.0832;EUR_AF=0.0417;SAS_AF=0.0409;AA=G|||;VT=SNP;EX_TARGET
6	43099500	rs73736708	G	T	100	PASS	AC=342;AF=0.0682907;AN=5008;NS=2504;DP=22019;EAS_AF=0.006;AMR_AF=0.0447;AFR_AF=0.1634;EUR_AF=0.0487;SAS_AF=0.0409;AA=T|||;VT=SNP
6	43099607	rs45604140	C	G	100	PASS	AC=496;AF=0.0990415;AN=5008;NS=2504;DP=23434;EAS_AF=0.0437;AMR_AF=0.0663;AFR_AF=0.1725;EUR_AF=0.0855;SAS_AF=0.0941;AA=G|||;VT=SNP
6	43100425	rs34021075	A	T	100	PASS	AC=32;AF=0.00638978;AN=5008;NS=2504;DP=21878;EAS_AF=0.001;AMR_AF=0.0101;AFR_AF=0.0015;EUR_AF=0.0209;SAS_AF=0.001;AA=A|||;VT=SNP;EX_TARGET
6	43100537	rs78422682	T	G	100	PASS	AC=344;AF=0.0686901;AN=5008;NS=2504;DP=20239;EAS_AF=0.0109;AMR_AF=0.0605;AFR_AF=0.0923;EUR_AF=0.0815;SAS_AF=0.089;AA=T|||;VT=SNP
6	43100732	rs62417483	C	T	100	PASS	AC=83;AF=0.0165735;AN=5008;NS=2504;DP=16430;EAS_AF=0.001;AMR_AF=0.0216;AFR_AF=0.003;EUR_AF=0.0477;SAS_AF=0.0153;AA=C|||;VT=SNP
6	43101270	rs4714668	C	G	100	PASS	AC=2751;AF=0.549321;AN=5008;NS=2504;DP=18719;EAS_AF=0.4315;AMR_AF=0.6138;AFR_AF=0.7224;EUR_AF=0.4483;SAS_AF=0.4949;AA=C|||;VT=SNP
6	43101670	rs6941837	T	C	100	PASS	AC=3163;AF=0.631589;AN=5008;NS=2504;DP=21608;EAS_AF=0.4345;AMR_AF=0.6585;AFR_AF=0.9304;EUR_AF=0.497;SAS_AF=0.5501;AA=C|||;VT=SNP
6	43102226	rs72867545	A	G	100	PASS	AC=432;AF=0.086262;AN=5008;NS=2504;DP=17279;EAS_AF=0.006;AMR_AF=0.1037;AFR_AF=0.0651;EUR_AF=0.1889;SAS_AF=0.0798;AA=A|||;VT=SNP
6	43103402	rs75237883	T	A	100	PASS	AC=114;AF=0.0227636;AN=5008;NS=2504;DP=19553;EAS_AF=0.006;AMR_AF=0.0288;AFR_AF=0.0023;EUR_AF=0.0457;SAS_AF=0.0399;AA=t|||;VT=SNP
6	43103585	rs112096142	G	A	100	PASS	AC=164;AF=0.0327476;AN=5008;NS=2504;DP=18943;EAS_AF=0.005;AMR_AF=0.0259;AFR_AF=0.0401;EUR_AF=0.0348;SAS_AF=0.0542;AA=g|||;VT=SNP
6	43103618	rs111865764	C	T	100	PASS	AC=171;AF=0.0341454;AN=5008;NS=2504;DP=17879;EAS_AF=0.006;AMR_AF=0.0317;AFR_AF=0.0439;EUR_AF=0.0457;SAS_AF=0.0399;AA=c|||;VT=SNP
6	43104759	rs116607035	T	G	100	PASS	AC=113;AF=0.0225639;AN=5008;NS=2504;DP=21013;EAS_AF=0.006;AMR_AF=0.0288;AFR_AF=0.0023;EUR_AF=0.0447;SAS_AF=0.0399;AA=T|||;VT=SNP
6	43104768	rs111444899	C	T	100	PASS	AC=170;AF=0.0339457;AN=5008;NS=2504;DP=21319;EAS_AF=0.006;AMR_AF=0.0317;AFR_AF=0.0439;EUR_AF=0.0447;SAS_AF=0.0399;AA=C|||;VT=SNP
6	43105336	rs73436461	C	T	100	PASS	AC=173;AF=0.0345447;AN=5008;NS=2504;DP=16460;EAS_AF=0.005;AMR_AF=0.0259;AFR_AF=0.0469;EUR_AF=0.0348;SAS_AF=0.0542;AA=C|||;VT=SNP
6	43105588	rs9381234	A	G	100	PASS	AC=2430;AF=0.485224;AN=5008;NS=2504;DP=15768;EAS_AF=0.4147;AMR_AF=0.5764;AFR_AF=0.6392;EUR_AF=0.4016;SAS_AF=0.3712;AA=A|||;VT=SNP
6	43105607	rs9369401	T	C	100	PASS	AC=2640;AF=0.527157;AN=5008;NS=2504;DP=15728;EAS_AF=0.4206;AMR_AF=0.6138;AFR_AF=0.7095;EUR_AF=0.4473;SAS_AF=0.411;AA=C|||;VT=SNP
6	43106226	rs11754211	C	T	100	PASS	AC=188;AF=0.0375399;AN=5008;NS=2504;DP=16427;EAS_AF=0.004;AMR_AF=0.0677;AFR_AF=0.0038;EUR_AF=0.1004;SAS_AF=0.0317;AA=C|||;VT=SNP
6	43106417	rs76733341	A	T	100	PASS	AC=184;AF=0.0367412;AN=5008;NS=2504;DP=17539;EAS_AF=0.006;AMR_AF=0.036;AFR_AF=0.0537;EUR_AF=0.0427;SAS_AF=0.0399;AA=T|||;VT=SNP
6	43106824	rs45484692	G	A	100	PASS	AC=86;AF=0.0171725;AN=5008;NS=2504;DP=20172;EAS_AF=0.001;AMR_AF=0.0231;AFR_AF=0.003;EUR_AF=0.0477;SAS_AF=0.0174;AA=G|||;VT=SNP;EX_TARGET
6	43107744	rs6916141	T	C	100	PASS	AC=1347;AF=0.26897;AN=5008;NS=2504;DP=18239;EAS_AF=0.3373;AMR_AF=0.2075;AFR_AF=0.3858;EUR_AF=0.0895;SAS_AF=0.2689;AA=C|||;VT=SNP
6	43107943	rs6941411	G	T	100	PASS	AC=1347;AF=0.26897;AN=5008;NS=2504;DP=18345;EAS_AF=0.3373;AMR_AF=0.2075;AFR_AF=0.3858;EUR_AF=0.0895;SAS_AF=0.2689;AA=T|||;VT=SNP
6	43108122	rs113813310	C	T	100	PASS	AC=164;AF=0.0327476;AN=5008;NS=2504;DP=14345;EAS_AF=0.006;AMR_AF=0.0317;AFR_AF=0.0401;EUR_AF=0.0437;SAS_AF=0.0399;AA=C|||;VT=SNP
6	43108944	rs9472016	A	T	100	PASS	AC=1824;AF=0.364217;AN=5008;NS=2504;DP=17740;EAS_AF=0.0992;AMR_AF=0.428;AFR_AF=0.559;EUR_AF=0.4026;SAS_AF=0.2894;AA=a|||;VT=SNP
6	43109256	rs72867547	C	T	100	PASS	AC=21;AF=0.00419329;AN=5008;NS=2504;DP=19290;EAS_AF=0;AMR_AF=0.013;AFR_AF=0;EUR_AF=0.0099;SAS_AF=0.002;AA=C|||;VT=SNP
6	43109751	rs6905948	G	A	100	PASS	AC=1693;AF=0.338059;AN=5008;NS=2504;DP=17142;EAS_AF=0.0972;AMR_AF=0.4179;AFR_AF=0.4781;EUR_AF=0.3887;SAS_AF=0.2883;AA=G|||;VT=SNP;EX_TARGET
6	43110055	rs6933124	T	G	100	PASS	AC=1380;AF=0.275559;AN=5008;NS=2504;DP=18182;EAS_AF=0.3373;AMR_AF=0.2061;AFR_AF=0.4077;EUR_AF=0.0895;SAS_AF=0.274;AA=G|||;VT=SNP;EX_TARGET
6	43111342	rs9472017	G	C	100	PASS	AC=27;AF=0.00539137;AN=5008;NS=2504;DP=15544;EAS_AF=0.001;AMR_AF=0.0072;AFR_AF=0.0008;EUR_AF=0.0179;SAS_AF=0.002;AA=G|||;VT=SNP;EX_TARGET
6	43111445	rs3737185	T	C	100	PASS	AC=3168;AF=0.632588;AN=5008;NS=2504;DP=14120;EAS_AF=0.4365;AMR_AF=0.634;AFR_AF=0.941;EUR_AF=0.493;SAS_AF=0.5603;AA=t|||;VT=SNP
6	43111526	rs74508777	G	A	100	PASS	AC=113;AF=0.0225639;AN=5008;NS=2504;DP=15696;EAS_AF=0.006;AMR_AF=0.0274;AFR_AF=0.0038;EUR_AF=0.0437;SAS_AF=0.0399;AA=G|||;VT=SNP
6	43112267	rs34764696	C	T	100	PASS	AC=160;AF=0.0319489;AN=5008;NS=2504;DP=18722;EAS_AF=0.006;AMR_AF=0.0317;AFR_AF=0.0371;EUR_AF=0.0437;SAS_AF=0.0399;AA=C|||;VT=SNP;EX_TARGET
6	43112382	rs7759437	C	T	100	PASS	AC=1924;AF=0.384185;AN=5008;NS=2504;DP=18430;EAS_AF=0.0972;AMR_AF=0.4337;AFR_AF=0.6346;EUR_AF=0.4006;SAS_AF=0.2894;AA=C|||;VT=SNP;EX_TARGET
6	43112412	rs72664263	A	G	100	PASS	AC=1022;AF=0.204073;AN=5008;NS=2504;DP=16882;EAS_AF=0.3323;AMR_AF=0.1628;AFR_AF=0.23;EUR_AF=0.0447;SAS_AF=0.2301;AA=A|||;VT=SNP
6	43112551	rs78286928	T	G	100	PASS	AC=160;AF=0.0319489;AN=5008;NS=2504;DP=18891;EAS_AF=0.006;AMR_AF=0.0317;AFR_AF=0.0371;EUR_AF=0.0437;SAS_AF=0.0399;AA=T|||;VT=SNP
6	43114702	rs12204526	G	A	100	PASS	AC=160;AF=0.0319489;AN=5008;NS=2504;DP=19884;EAS_AF=0.0149;AMR_AF=0.0288;AFR_AF=0.003;EUR_AF=0.0596;SAS_AF=0.0624;AA=G|||;VT=SNP
6	43115009	rs6908667	C	T	100	PASS	AC=340;AF=0.0678914;AN=5008;NS=2504;DP=20176;EAS_AF=0.004;AMR_AF=0.0375;AFR_AF=0.1755;EUR_AF=0.0368;SAS_AF=0.0419;AA=C|||;VT=SNP
6	43115220	rs3828755	A	G	100	PASS	AC=3150;AF=0.628994;AN=5008;NS=2504;DP=19938;EAS_AF=0.4405;AMR_AF=0.6239;AFR_AF=0.9387;EUR_AF=0.4881;SAS_AF=0.5532;AA=G|||;VT=SNP
6	43115668	rs78394383	G	A	100	PASS	AC=147;AF=0.029353;AN=5008;NS=2504;DP=19050;EAS_AF=0.006;AMR_AF=0.0793;AFR_AF=0.0023;EUR_AF=0.0437;SAS_AF=0.0399;AA=G|||;VT=SNP
6	43115670	rs6458325	C	A	100	PASS	AC=2273;AF=0.453874;AN=5008;NS=2504;DP=19021;EAS_AF=0.1032;AMR_AF=0.4755;AFR_AF=0.8132;EUR_AF=0.4483;SAS_AF=0.32;AA=A|||;VT=SNP
6	43115673	rs6458326	C	T	100	PASS	AC=1665;AF=0.332468;AN=5008;NS=2504;DP=19010;EAS_AF=0.0972;AMR_AF=0.3588;AFR_AF=0.4924;EUR_AF=0.3917;SAS_AF=0.2791;AA=C|||;VT=SNP
6	43116499	rs6915327	A	T	100	PASS	AC=2704;AF=0.539936;AN=5008;NS=2504;DP=18746;EAS_AF=0.4345;AMR_AF=0.5245;AFR_AF=0.7322;EUR_AF=0.4324;SAS_AF=0.5102;AA=A|||;VT=SNP
6	43118614	rs112772751	C	T	100	PASS	AC=160;AF=0.0319489;AN=5008;NS=2504;DP=13748;EAS_AF=0.0149;AMR_AF=0.0288;AFR_AF=0.003;EUR_AF=0.0596;SAS_AF=0.0624;AA=c|||;VT=SNP
6	43118632	rs3793009	G	A	100	PASS	AC=2713;AF=0.541733;AN=5008;NS=2504;DP=14827;EAS_AF=0.4325;AMR_AF=0.5231;AFR_AF=0.7368;EUR_AF=0.4324;SAS_AF=0.5164;AA=G|||;VT=SNP
6	43118652	rs3793008	C	T	100	PASS	AC=1123;AF=0.224241;AN=5008;NS=2504;DP=14395;EAS_AF=0.0774;AMR_AF=0.2911;AFR_AF=0.2821;EUR_AF=0.2942;SAS_AF=0.1779;AA=-|||;VT=SNP
6	43118736	rs116689603	T	C	100	PASS	AC=41;AF=0.0081869;AN=5008;NS=2504;DP=14632;EAS_AF=0.001;AMR_AF=0.0072;AFR_AF=0.0015;EUR_AF=0.0258;SAS_AF=0.0072;AA=T|||;VT=SNP
6	43121100	rs148134695	C	T	100	PASS	AC=38;AF=0.00758786;AN=5008;NS=2504;DP=16397;EAS_AF=0;AMR_AF=0.0043;AFR_AF=0.0023;EUR_AF=0.0239;SAS_AF=0.0082;AA=C|||;VT=SNP
6	43121868	rs139102004	T	C	100	PASS	AC=21;AF=0.00419329;AN=5008;NS=2504;DP=14782;EAS_AF=0;AMR_AF=0.0072;AFR_AF=0.0008;EUR_AF=0.0149;SAS_AF=0;AA=T|||;VT=SNP
6	43122062	rs78797716	C	A	100	PASS	AC=206;AF=0.0411342;AN=5008;NS=2504;DP=11033;EAS_AF=0.006;AMR_AF=0.085;AFR_AF=0.0446;EUR_AF=0.0437;SAS_AF=0.0389;AA=C|||;VT=SNP
6	43122119	rs76695876	C	G	100	PASS	AC=303;AF=0.0605032;AN=5008;NS=2504;DP=14007;EAS_AF=0.006;AMR_AF=0.0893;AFR_AF=0.115;EUR_AF=0.0437;SAS_AF=0.0399;AA=G|||;VT=SNP
6	43122177	rs62417510	G	A	100	PASS	AC=109;AF=0.0217652;AN=5008;NS=2504;DP=15386;EAS_AF=0.001;AMR_AF=0.0317;AFR_AF=0.0113;EUR_AF=0.0547;SAS_AF=0.0164;AA=G|||;VT=SNP
6	43122369	rs4714669	G	C	100	PASS	AC=4906;AF=0.979633;AN=5008;NS=2504;DP=18779;EAS_AF=1;AMR_AF=0.9827;AFR_AF=0.9985;EUR_AF=0.9831;SAS_AF=0.9274;AA=C|||;VT=SNP
6	43122771	rs3805929	G	A	100	PASS	AC=746;AF=0.148962;AN=5008;NS=2504;DP=18467;EAS_AF=0.3363;AMR_AF=0.1513;AFR_AF=0.1112;EUR_AF=0.0427;SAS_AF=0.1145;AA=G|||;VT=SNP
6	43123275	rs144584188	G	A	100	PASS	AC=146;AF=0.0291534;AN=5008;NS=2504;DP=14918;EAS_AF=0.006;AMR_AF=0.0778;AFR_AF=0.0023;EUR_AF=0.0437;SAS_AF=0.0399;AA=G|||;VT=SNP
6	43123692	rs57870978	C	T	100	PASS	AC=647;AF=0.129193;AN=5008;NS=2504;DP=15082;EAS_AF=0.3452;AMR_AF=0.1441;AFR_AF=0.034;EUR_AF=0.0427;SAS_AF=0.1135;AA=C|||;VT=SNP
6	43124294	rs139863435	C	T	100	PASS	AC=45;AF=0.00898562;AN=5008;NS=2504;DP=15853;EAS_AF=0;AMR_AF=0.0101;AFR_AF=0;EUR_AF=0.0179;SAS_AF=0.0204;AA=c|||;VT=SNP
6	43124720	rs2095401	C	T	100	PASS	AC=1095;AF=0.21865;AN=5008;NS=2504;DP=15584;EAS_AF=0.3522;AMR_AF=0.2435;AFR_AF=0.2421;EUR_AF=0.0984;SAS_AF=0.1554;AA=C|||;VT=SNP
6	43125761	rs11970376	G	A	100	PASS	AC=500;AF=0.0998403;AN=5008;NS=2504;DP=13468;EAS_AF=0.006;AMR_AF=0.1037;AFR_AF=0.2466;EUR_AF=0.0557;SAS_AF=0.0409;AA=G|||;VT=SNP
6	43125961	rs11961039	C	T	100	PASS	AC=501;AF=0.10004;AN=5008;NS=2504;DP=14596;EAS_AF=0.006;AMR_AF=0.1037;AFR_AF=0.2466;EUR_AF=0.0567;SAS_AF=0.0409;AA=C|||;VT=SNP
6	43126295	rs73736716	C	T	100	PASS	AC=511;AF=0.102037;AN=5008;NS=2504;DP=23026;EAS_AF=0.006;AMR_AF=0.1037;AFR_AF=0.2542;EUR_AF=0.0567;SAS_AF=0.0409;AA=C|||;VT=SNP
6	43126987	rs59150057	C	G	100	PASS	AC=101;AF=0.0201677;AN=5008;NS=2504;DP=16155;EAS_AF=0.003;AMR_AF=0.0202;AFR_AF=0.003;EUR_AF=0.0338;SAS_AF=0.047;AA=C|||;VT=SNP
6	43128434	rs61021888	A	G	100	PASS	AC=1377;AF=0.27496;AN=5008;NS=2504;DP=20573;EAS_AF=0.3522;AMR_AF=0.255;AFR_AF=0.3926;EUR_AF=0.0994;SAS_AF=0.2311;AA=A|||;VT=SNP;EX_TARGET
6	43128519	rs34865794	G	A	100	PASS	AC=146;AF=0.0291534;AN=5008;NS=2504;DP=18346;EAS_AF=0;AMR_AF=0.0101;AFR_AF=0.0953;EUR_AF=0.0119;SAS_AF=0.001;AA=G|||;VT=SNP;EX_TARGET
6	43128852	rs1051709	T	C	100	PASS	AC=1377;AF=0.27496;AN=5008;NS=2504;DP=20227;EAS_AF=0.3532;AMR_AF=0.255;AFR_AF=0.3918;EUR_AF=0.0994;SAS_AF=0.2311;AA=T|||;VT=SNP
6	43129333	rs56739823	G	A	100	PASS	AC=82;AF=0.0163738;AN=5008;NS=2504;DP=12038;EAS_AF=0;AMR_AF=0.0086;AFR_AF=0.0416;EUR_AF=0.0159;SAS_AF=0.0051;AA=G|||;VT=SNP
6	43129480	rs6458327	C	G	100	PASS	AC=1357;AF=0.270966;AN=5008;NS=2504;DP=16253;EAS_AF=0.3532;AMR_AF=0.255;AFR_AF=0.3767;EUR_AF=0.0994;SAS_AF=0.2311;AA=C|||;VT=SNP
6	43129677	rs7756307	A	G	100	PASS	AC=1714;AF=0.342252;AN=5008;NS=2504;DP=15134;EAS_AF=0.3532;AMR_AF=0.2839;AFR_AF=0.6301;EUR_AF=0.1014;SAS_AF=0.2311;AA=G|||;VT=SNP
6	43129904	rs77965231	A	G	100	PASS	AC=49;AF=0.00978435;AN=5008;NS=2504;DP=20685;EAS_AF=0;AMR_AF=0.0159;AFR_AF=0;EUR_AF=0.0348;SAS_AF=0.0031;AA=A|||;VT=SNP
6	43129986	rs7760834	G	A	100	PASS	AC=1525;AF=0.304513;AN=5008;NS=2504;DP=19291;EAS_AF=0.3532;AMR_AF=0.2695;AFR_AF=0.4962;EUR_AF=0.1004;SAS_AF=0.2301;AA=A|||;VT=SNP
6	43130013	rs75067168	G	A	100	PASS	AC=147;AF=0.029353;AN=5008;NS=2504;DP=20162;EAS_AF=0.006;AMR_AF=0.0778;AFR_AF=0.003;EUR_AF=0.0437;SAS_AF=0.0399;AA=G|||;VT=SNP
6	43130046	rs111423138	G	A	100	PASS	AC=31;AF=0.0061901;AN=5008;NS=2504;DP=20377;EAS_AF=0.001;AMR_AF=0.013;AFR_AF=0;EUR_AF=0.0159;SAS_AF=0.0051;AA=G|||;VT=SNP
6	43130057	rs72664264	G	T	100	PASS	AC=1377;AF=0.27496;AN=5008;NS=2504;DP=20483;EAS_AF=0.3532;AMR_AF=0.255;AFR_AF=0.3918;EUR_AF=0.0994;SAS_AF=0.2311;AA=G|||;VT=SNP
6	43130066	rs75967707	T	C	100	PASS	AC=123;AF=0.0245607;AN=5008;NS=2504;DP=20510;EAS_AF=0.001;AMR_AF=0.0461;AFR_AF=0.003;EUR_AF=0.0467;SAS_AF=0.0399;AA=T|||;VT=SNP
6	43130239	rs72664265	A	G	100	PASS	AC=1377;AF=0.27496;AN=5008;NS=2504;DP=23384;EAS_AF=0.3532;AMR_AF=0.255;AFR_AF=0.3918;EUR_AF=0.0994;SAS_AF=0.2311;AA=a|||;VT=SNP
6	43130474	rs114362368	C	T	100	PASS	AC=147;AF=0.029353;AN=5008;NS=2504;DP=18865;EAS_AF=0.006;AMR_AF=0.0778;AFR_AF=0.003;EUR_AF=0.0437;SAS_AF=0.0399;AA=C|||;VT=SNP
6	43130657	rs4714670	C	T	100	PASS	AC=747;AF=0.149161;AN=5008;NS=2504;DP=17728;EAS_AF=0.3472;AMR_AF=0.1484;AFR_AF=0.1036;EUR_AF=0.0427;SAS_AF=0.1166;AA=C|||;VT=SNP
6	43130840	rs4714671	A	G	100	PASS	AC=1247;AF=0.249002;AN=5008;NS=2504;DP=16691;EAS_AF=0.3532;AMR_AF=0.245;AFR_AF=0.2995;EUR_AF=0.0994;SAS_AF=0.2301;AA=G|||;VT=SNP
6	43131136	rs12662201	G	A	100	PASS	AC=1523;AF=0.304113;AN=5008;NS=2504;DP=15324;EAS_AF=0.3671;AMR_AF=0.2738;AFR_AF=0.5348;EUR_AF=0.1014;SAS_AF=0.1575;AA=A|||;VT=SNP
6	43131475	rs113108198	G	T	100	PASS	AC=1035;AF=0.206669;AN=5008;NS=2504;DP=13140;EAS_AF=0.3452;AMR_AF=0.1643;AFR_AF=0.2504;EUR_AF=0.0557;SAS_AF=0.1902;AA=G|||;VT=SNP
6	43131928	rs62417512	C	A	100	PASS	AC=111;AF=0.0221645;AN=5008;NS=2504;DP=16387;EAS_AF=0.001;AMR_AF=0.0317;AFR_AF=0.0113;EUR_AF=0.0567;SAS_AF=0.0164;AA=C|||;VT=SNP
6	43131945	rs79541366	G	C	100	PASS	AC=136;AF=0.0271565;AN=5008;NS=2504;DP=16490;EAS_AF=0.004;AMR_AF=0.0807;AFR_AF=0.003;EUR_AF=0.0437;SAS_AF=0.0286;AA=G|||;VT=SNP
6	43132241	rs73436473	G	A	100	PASS	AC=101;AF=0.0201677;AN=5008;NS=2504;DP=18766;EAS_AF=0.003;AMR_AF=0.0202;AFR_AF=0.003;EUR_AF=0.0338;SAS_AF=0.047;AA=G|||;VT=SNP
6	43132792	rs11967948	T	C	100	PASS	AC=1681;AF=0.335663;AN=5008;NS=2504;DP=19121;EAS_AF=0.3462;AMR_AF=0.2824;AFR_AF=0.6112;EUR_AF=0.1014;SAS_AF=0.2311;AA=C|||;VT=SNP
6	43133020	rs11967116	A	G	100	PASS	AC=1358;AF=0.271166;AN=5008;NS=2504;DP=13517;EAS_AF=0.3462;AMR_AF=0.2565;AFR_AF=0.3828;EUR_AF=0.0994;SAS_AF=0.2301;AA=G|||;VT=SNP
6	43133184	rs183819666	G	A	100	PASS	AC=146;AF=0.0291534;AN=5008;NS=2504;DP=9880;EAS_AF=0.006;AMR_AF=0.0778;AFR_AF=0.003;EUR_AF=0.0437;SAS_AF=0.0389;AA=G|||;VT=SNP
6	43133545	rs137959665	A	C	100	PASS	AC=357;AF=0.0712859;AN=5008;NS=2504;DP=14236;EAS_AF=0.006;AMR_AF=0.0922;AFR_AF=0.1452;EUR_AF=0.0567;SAS_AF=0.0389;AA=C|||;VT=SNP
6	43133546	rs115727101	G	T	100	PASS	AC=357;AF=0.0712859;AN=5008;NS=2504;DP=14247;EAS_AF=0.006;AMR_AF=0.0922;AFR_AF=0.1452;EUR_AF=0.0567;SAS_AF=0.0389;AA=G|||;VT=SNP
6	43133555	rs72664266	C	T	100	PASS	AC=999;AF=0.199481;AN=5008;NS=2504;DP=14309;EAS_AF=0.3403;AMR_AF=0.1643;AFR_AF=0.2368;EUR_AF=0.0427;SAS_AF=0.1902;AA=C|||;VT=SNP
6	43133559	rs115015262	C	A	100	PASS	AC=357;AF=0.0712859;AN=5008;NS=2504;DP=14700;EAS_AF=0.006;AMR_AF=0.0922;AFR_AF=0.1452;EUR_AF=0.0567;SAS_AF=0.0389;AA=C|||;VT=SNP
6	43133654	rs199709264	T	C	100	PASS	AC=122;AF=0.024361;AN=5008;NS=2504;DP=14510;EAS_AF=0.0069;AMR_AF=0.0692;AFR_AF=0.0023;EUR_AF=0.0368;SAS_AF=0.0276;AA=T|||;VT=SNP
6	43134093	rs111881216	A	G	100	PASS	AC=355;AF=0.0708866;AN=5008;NS=2504;DP=10846;EAS_AF=0.006;AMR_AF=0.0908;AFR_AF=0.1445;EUR_AF=0.0567;SAS_AF=0.0389;AA=G|||;VT=SNP
6	43134476	rs181702163	A	C	100	PASS	AC=12;AF=0.00239617;AN=5008;NS=2504;DP=16407;EAS_AF=0;AMR_AF=0.0072;AFR_AF=0;EUR_AF=0.006;SAS_AF=0.001;AA=A|||;VT=SNP
6	43134940	rs61695510	T	C	100	PASS	AC=524;AF=0.104633;AN=5008;NS=2504;DP=17045;EAS_AF=0.006;AMR_AF=0.1037;AFR_AF=0.2648;EUR_AF=0.0577;SAS_AF=0.0389;AA=T|||;VT=SNP
6	43134969	rs56411331	C	T	100	PASS	AC=355;AF=0.0708866;AN=5008;NS=2504;DP=16791;EAS_AF=0.006;AMR_AF=0.0908;AFR_AF=0.1445;EUR_AF=0.0567;SAS_AF=0.0389;AA=C|||;VT=SNP
6	43135421	rs6923262	A	G	100	PASS	AC=1495;AF=0.298522;AN=5008;NS=2504;DP=15808;EAS_AF=0.3462;AMR_AF=0.2637;AFR_AF=0.4864;EUR_AF=0.1014;SAS_AF=0.2229;AA=G|||;VT=SNP
6	43135643	rs55976342	T	C	100	PASS	AC=525;AF=0.104832;AN=5008;NS=2504;DP=14724;EAS_AF=0.006;AMR_AF=0.1037;AFR_AF=0.2648;EUR_AF=0.0586;SAS_AF=0.0389;AA=C|||;VT=SNP
6	43135734	rs60733214	G	A	100	PASS	AC=525;AF=0.104832;AN=5008;NS=2504;DP=14663;EAS_AF=0.006;AMR_AF=0.1037;AFR_AF=0.2648;EUR_AF=0.0586;SAS_AF=0.0389;AA=G|||;VT=SNP
6	43135798	rs113398016	G	A	100	PASS	AC=992;AF=0.198083;AN=5008;NS=2504;DP=16075;EAS_AF=0.3403;AMR_AF=0.1671;AFR_AF=0.2337;EUR_AF=0.0437;SAS_AF=0.184;AA=G|||;VT=SNP
6	43135907	rs56998587	T	C	100	PASS	AC=356;AF=0.0710863;AN=5008;NS=2504;DP=18391;EAS_AF=0.006;AMR_AF=0.0908;AFR_AF=0.1445;EUR_AF=0.0577;SAS_AF=0.0389;AA=T|||;VT=SNP
6	43136486	rs114331237	G	A	100	PASS	AC=39;AF=0.00778754;AN=5008;NS=2504;DP=17949;EAS_AF=0.001;AMR_AF=0.013;AFR_AF=0.0015;EUR_AF=0.0229;SAS_AF=0.0041;AA=G|||;VT=SNP
6	43136838	rs73736719	T	C	100	PASS	AC=312;AF=0.0623003;AN=5008;NS=2504;DP=20047;EAS_AF=0.006;AMR_AF=0.0865;AFR_AF=0.1135;EUR_AF=0.0577;SAS_AF=0.0389;AA=T|||;VT=SNP
6	43137514	rs10948066	G	T	100	PASS	AC=1646;AF=0.328674;AN=5008;NS=2504;DP=14319;EAS_AF=0.3482;AMR_AF=0.2767;AFR_AF=0.5915;EUR_AF=0.1024;SAS_AF=0.2229;AA=T|||;VT=SNP
6	43138724	rs9472021	C	T	100	PASS	AC=33;AF=0.00658946;AN=5008;NS=2504;DP=14798;EAS_AF=0.001;AMR_AF=0.0101;AFR_AF=0.0008;EUR_AF=0.0219;SAS_AF=0.002;AA=C|||;VT=SNP
6	43139541	rs568709023	G	T	100	PASS	AC=38;AF=0.00758786;AN=5008;NS=2504;DP=6326;EAS_AF=0;AMR_AF=0.0159;AFR_AF=0;EUR_AF=0.0258;SAS_AF=0.001;AA=G|||;VT=SNP;EX_TARGET
6	43141962	rs146562071	C	T	100	PASS	AC=25;AF=0.00499201;AN=5008;NS=2504;DP=18712;EAS_AF=0;AMR_AF=0.0014;AFR_AF=0.0015;EUR_AF=0.0219;SAS_AF=0;AA=C|||;VT=SNP
6	43142273	rs6902679	T	A	100	PASS	AC=1169;AF=0.233427;AN=5008;NS=2504;DP=13312;EAS_AF=0.3452;AMR_AF=0.1772;AFR_AF=0.3601;EUR_AF=0.0427;SAS_AF=0.183;AA=T|||;VT=SNP
6	43143162	rs59146246	G	T	100	PASS	AC=316;AF=0.063099;AN=5008;NS=2504;DP=20329;EAS_AF=0.0069;AMR_AF=0.0865;AFR_AF=0.1157;EUR_AF=0.0577;SAS_AF=0.0389;AA=G|||;VT=SNP
6	43144054	rs3730363	G	A	100	PASS	AC=316;AF=0.063099;AN=5008;NS=2504;DP=20165;EAS_AF=0.006;AMR_AF=0.0865;AFR_AF=0.1165;EUR_AF=0.0577;SAS_AF=0.0389;AA=G|||;VT=SNP
6	43144618	rs4711741	G	A	100	PASS	AC=1470;AF=0.29353;AN=5008;NS=2504;DP=18448;EAS_AF=0.3512;AMR_AF=0.2565;AFR_AF=0.469;EUR_AF=0.1004;SAS_AF=0.2219;AA=A|||;VT=SNP
6	43145517	rs112542835	A	G	100	PASS	AC=1033;AF=0.20627;AN=5008;NS=2504;DP=12656;EAS_AF=0.3442;AMR_AF=0.1643;AFR_AF=0.2648;EUR_AF=0.0427;SAS_AF=0.183;AA=G|||;VT=SNP
6	43146387	rs6914964	A	G	100	PASS	AC=657;AF=0.13119;AN=5008;NS=2504;DP=20957;EAS_AF=0.006;AMR_AF=0.1138;AFR_AF=0.3207;EUR_AF=0.0765;SAS_AF=0.0726;AA=A|||;VT=SNP
6	43147505	rs9462872	G	A	100	PASS	AC=28;AF=0.00559105;AN=5008;NS=2504;DP=9923;EAS_AF=0.001;AMR_AF=0.0101;AFR_AF=0.0008;EUR_AF=0.0169;SAS_AF=0.002;AA=G|||;VT=SNP
6	43147861	rs57014925	G	A	100	PASS	AC=152;AF=0.0303514;AN=5008;NS=2504;DP=8270;EAS_AF=0;AMR_AF=0.0101;AFR_AF=0.0991;EUR_AF=0.0129;SAS_AF=0.001;AA=G|||;VT=SNP
6	43148052	rs55848540	C	T	100	PASS	AC=193;AF=0.0385383;AN=5008;NS=2504;DP=12212;EAS_AF=0.006;AMR_AF=0.085;AFR_AF=0.003;EUR_AF=0.0616;SAS_AF=0.0634;AA=C|||;VT=SNP
6	43148430	rs3734681	C	T	100	PASS	AC=831;AF=0.165935;AN=5008;NS=2504;DP=13451;EAS_AF=0.3442;AMR_AF=0.1455;AFR_AF=0.121;EUR_AF=0.0427;SAS_AF=0.184;AA=C|||;VT=SNP
6	43148987	rs9395	G	C	100	PASS	AC=964;AF=0.192492;AN=5008;NS=2504;DP=20600;EAS_AF=0.3442;AMR_AF=0.1556;AFR_AF=0.2171;EUR_AF=0.0427;SAS_AF=0.183;AA=G|||;VT=SNP
6	43149778	rs75541429	G	A	100	PASS	AC=204;AF=0.0407348;AN=5008;NS=2504;DP=13279;EAS_AF=0.006;AMR_AF=0.085;AFR_AF=0.0038;EUR_AF=0.0616;SAS_AF=0.0736;AA=G|||;VT=SNP
6	43150302	rs16868993	G	C	100	PASS	AC=1722;AF=0.34385;AN=5008;NS=2504;DP=16718;EAS_AF=0.3502;AMR_AF=0.2781;AFR_AF=0.6074;EUR_AF=0.1203;SAS_AF=0.2577;AA=c|||;VT=SNP
6	43150520	rs16896322	A	G	100	PASS	AC=589;AF=0.117612;AN=5008;NS=2504;DP=19800;EAS_AF=0.006;AMR_AF=0.1095;AFR_AF=0.27;EUR_AF=0.0765;SAS_AF=0.0746;AA=A|||;VT=SNP
6	43150559	rs78780266	C	T	100	PASS	AC=74;AF=0.0147764;AN=5008;NS=2504;DP=21541;EAS_AF=0;AMR_AF=0.0101;AFR_AF=0.0015;EUR_AF=0.0547;SAS_AF=0.0102;AA=C|||;VT=SNP
6	43150589	rs79492059	A	T	100	PASS	AC=192;AF=0.0383387;AN=5008;NS=2504;DP=22401;EAS_AF=0.006;AMR_AF=0.0836;AFR_AF=0.003;EUR_AF=0.0616;SAS_AF=0.0634;AA=A|||;VT=SNP
6	43150980	rs6924555	T	C	100	PASS	AC=1733;AF=0.346046;AN=5008;NS=2504;DP=23356;EAS_AF=0.3502;AMR_AF=0.2781;AFR_AF=0.6165;EUR_AF=0.1203;SAS_AF=0.2566;AA=C|||;VT=SNP
6	43151186	rs113955756	C	T	100	PASS	AC=202;AF=0.0403355;AN=5008;NS=2504;DP=20886;EAS_AF=0.006;AMR_AF=0.0836;AFR_AF=0.003;EUR_AF=0.0616;SAS_AF=0.0736;AA=C|||;VT=SNP
6	43151484	rs6902806	C	T	100	PASS	AC=728;AF=0.145367;AN=5008;NS=2504;DP=20538;EAS_AF=0.006;AMR_AF=0.1196;AFR_AF=0.3707;EUR_AF=0.0755;SAS_AF=0.0746;AA=C|||;VT=SNP
6	43152366	rs41274928	C	A	100	PASS	AC=248;AF=0.0495208;AN=5008;NS=2504;DP=20915;EAS_AF=0.003;AMR_AF=0.0288;AFR_AF=0.1112;EUR_AF=0.0288;SAS_AF=0.0501;AA=C|||;VT=SNP;EX_TARGET
6	43152573	rs9472022	A	G	100	PASS	AC=1768;AF=0.353035;AN=5008;NS=2504;DP=18745;EAS_AF=0.375;AMR_AF=0.2795;AFR_AF=0.6248;EUR_AF=0.1223;SAS_AF=0.2526;AA=G|||;VT=SNP;EX_TARGET
6	43152723	rs41274930	C	T	100	PASS	AC=1028;AF=0.205272;AN=5008;NS=2504;DP=20302;EAS_AF=0.37;AMR_AF=0.1585;AFR_AF=0.2443;EUR_AF=0.0467;SAS_AF=0.1789;AA=C|||;VT=SNP
6	43153409	rs16896326	G	A	100	PASS	AC=264;AF=0.0527157;AN=5008;NS=2504;DP=20629;EAS_AF=0;AMR_AF=0.0173;AFR_AF=0.1793;EUR_AF=0.0139;SAS_AF=0.001;AA=G|||;VT=SNP
6	43153484	rs45553043	G	A	100	PASS	AC=199;AF=0.0397364;AN=5008;NS=2504;DP=20759;EAS_AF=0.005;AMR_AF=0.085;AFR_AF=0.0023;EUR_AF=0.0606;SAS_AF=0.0726;AA=G|||;VT=SNP
6	43153787	rs61743561	G	A	100	PASS	AC=52;AF=0.0103834;AN=5008;NS=2504;DP=18459;EAS_AF=0.001;AMR_AF=0.0144;AFR_AF=0.0015;EUR_AF=0.0239;SAS_AF=0.0153;AA=G|||;VT=SNP;EX_TARGET
6	43155432	rs72664267	A	G	100	PASS	AC=385;AF=0.076877;AN=5008;NS=2504;DP=15764;EAS_AF=0.2629;AMR_AF=0.0159;AFR_AF=0;EUR_AF=0.0229;SAS_AF=0.0879;AA=A|||;VT=SNP;EX_TARGET
6	43156160	rs10498754	T	A	100	PASS	AC=152;AF=0.0303514;AN=5008;NS=2504;DP=19531;EAS_AF=0;AMR_AF=0.0591;AFR_AF=0.0015;EUR_AF=0.0905;SAS_AF=0.0184;AA=T|||;VT=SNP
6	43156793	rs115947224	G	A	100	PASS	AC=41;AF=0.0081869;AN=5008;NS=2504;DP=16878;EAS_AF=0.001;AMR_AF=0.0058;AFR_AF=0.0015;EUR_AF=0.0268;SAS_AF=0.0072;AA=G|||;VT=SNP
6	43156991	rs6906524	G	A	100	PASS	AC=463;AF=0.0924521;AN=5008;NS=2504;DP=13723;EAS_AF=0.005;AMR_AF=0.1023;AFR_AF=0.1815;EUR_AF=0.0746;SAS_AF=0.0736;AA=G|||;VT=SNP
6	43157020	rs139267703	C	T	100	PASS	AC=191;AF=0.038139;AN=5008;NS=2504;DP=13571;EAS_AF=0.005;AMR_AF=0.085;AFR_AF=0.003;EUR_AF=0.0616;SAS_AF=0.0624;AA=C|||;VT=SNP
6	43157222	rs112177478	C	T	100	PASS	AC=199;AF=0.0397364;AN=5008;NS=2504;DP=16321;EAS_AF=0.005;AMR_AF=0.085;AFR_AF=0.0023;EUR_AF=0.0606;SAS_AF=0.0726;AA=C|||;VT=SNP
6	43157826	rs17209365	A	G	100	PASS	AC=473;AF=0.0944489;AN=5008;NS=2504;DP=16690;EAS_AF=0.005;AMR_AF=0.1037;AFR_AF=0.1884;EUR_AF=0.0736;SAS_AF=0.0746;AA=A|||;VT=SNP
6	43157908	rs12193690	G	A	100	PASS	AC=467;AF=0.0932508;AN=5008;NS=2504;DP=16830;EAS_AF=0.0208;AMR_AF=0.0605;AFR_AF=0.1959;EUR_AF=0.0686;SAS_AF=0.0777;AA=G|||;VT=SNP
6	43159128	rs111931528	C	G	100	PASS	AC=186;AF=0.0371406;AN=5008;NS=2504;DP=11842;EAS_AF=0.004;AMR_AF=0.0836;AFR_AF=0.0023;EUR_AF=0.0606;SAS_AF=0.0613;AA=C|||;VT=SNP
6	43159302	rs74839491	T	G	100	PASS	AC=531;AF=0.10603;AN=5008;NS=2504;DP=13310;EAS_AF=0.004;AMR_AF=0.1081;AFR_AF=0.2307;EUR_AF=0.0755;SAS_AF=0.0726;AA=T|||;VT=SNP
6	43160375	rs113113059	T	C	100	PASS	AC=2034;AF=0.40615;AN=5008;NS=2504;DP=18388;EAS_AF=0.3849;AMR_AF=0.2378;AFR_AF=0.733;EUR_AF=0.1899;SAS_AF=0.3282;AA=C|||;VT=SNP
6	43161096	rs72664268	A	G	100	PASS	AC=767;AF=0.153155;AN=5008;NS=2504;DP=21061;EAS_AF=0.3601;AMR_AF=0.049;AFR_AF=0.115;EUR_AF=0.0437;SAS_AF=0.1779;AA=A|||;VT=SNP
6	43161133	rs77818628	G	A	100	PASS	AC=196;AF=0.0391374;AN=5008;NS=2504;DP=20611;EAS_AF=0.004;AMR_AF=0.0836;AFR_AF=0.0023;EUR_AF=0.0606;SAS_AF=0.0716;AA=G|||;VT=SNP
6	43162490	rs113623387	A	G	100	PASS	AC=1251;AF=0.2498;AN=5008;NS=2504;DP=18767;EAS_AF=0.0248;AMR_AF=0.1888;AFR_AF=0.618;EUR_AF=0.1461;SAS_AF=0.1339;AA=G|||;VT=SNP
6	43162772	rs12201714	G	A	100	PASS	AC=60;AF=0.0119808;AN=5008;NS=2504;DP=17145;EAS_AF=0;AMR_AF=0.0288;AFR_AF=0.0015;EUR_AF=0.0268;SAS_AF=0.0112;AA=G|||;VT=SNP
6	43162872	rs73736725	G	A	100	PASS	AC=530;AF=0.105831;AN=5008;NS=2504;DP=19520;EAS_AF=0.004;AMR_AF=0.1081;AFR_AF=0.23;EUR_AF=0.0755;SAS_AF=0.0726;AA=G|||;VT=SNP
6	43167578	rs2841639	C	T	100	PASS	AC=787;AF=0.157149;AN=5008;NS=2504;DP=22618;EAS_AF=0.3552;AMR_AF=0.0504;AFR_AF=0.1369;EUR_AF=0.0447;SAS_AF=0.1718;AA=C|||;VT=SNP
6	43167601	rs16896330	C	G	100	PASS	AC=226;AF=0.0451278;AN=5008;NS=2504;DP=22969;EAS_AF=0;AMR_AF=0.0144;AFR_AF=0.152;EUR_AF=0.0139;SAS_AF=0.001;AA=C|||;VT=SNP
6	43167655	rs16896333	C	T	100	PASS	AC=242;AF=0.0483227;AN=5008;NS=2504;DP=23154;EAS_AF=0;AMR_AF=0.0173;AFR_AF=0.1626;EUR_AF=0.0139;SAS_AF=0.001;AA=C|||;VT=SNP;EX_TARGET
6	43168117	rs9462875	A	G	100	PASS	AC=1062;AF=0.212061;AN=5008;NS=2504;DP=21537;EAS_AF=0.0198;AMR_AF=0.1715;AFR_AF=0.4887;EUR_AF=0.1441;SAS_AF=0.135;AA=G|||;VT=SNP
6	43169153	rs9462876	A	G	100	PASS	AC=1254;AF=0.250399;AN=5008;NS=2504;DP=21506;EAS_AF=0.0198;AMR_AF=0.1873;AFR_AF=0.6233;EUR_AF=0.1451;SAS_AF=0.137;AA=G|||;VT=SNP
6	43169180	rs16896342	A	G	100	PASS	AC=136;AF=0.0271565;AN=5008;NS=2504;DP=20092;EAS_AF=0;AMR_AF=0.0101;AFR_AF=0.0862;EUR_AF=0.0139;SAS_AF=0.001;AA=a|||;VT=SNP
6	43169887	rs17209372	A	G	100	PASS	AC=441;AF=0.0880591;AN=5008;NS=2504;DP=20115;EAS_AF=0.005;AMR_AF=0.1023;AFR_AF=0.1657;EUR_AF=0.0746;SAS_AF=0.0726;AA=A|||;VT=SNP
6	43171411	rs73436482	G	A	100	PASS	AC=293;AF=0.0585064;AN=5008;NS=2504;DP=19065;EAS_AF=0.0159;AMR_AF=0.0476;AFR_AF=0.1082;EUR_AF=0.0527;SAS_AF=0.0491;AA=G|||;VT=SNP
6	43172430	rs16896344	G	A	100	PASS	AC=437;AF=0.0872604;AN=5008;NS=2504;DP=19122;EAS_AF=0.003;AMR_AF=0.1037;AFR_AF=0.1641;EUR_AF=0.0755;SAS_AF=0.0706;AA=G|||;VT=SNP
6	43172529	rs45496798	G	A	100	PASS	AC=38;AF=0.00758786;AN=5008;NS=2504;DP=18507;EAS_AF=0;AMR_AF=0.0072;AFR_AF=0.0008;EUR_AF=0.0189;SAS_AF=0.0133;AA=g|||;VT=SNP;EX_TARGET
6	43174785	rs139166573	T	C	100	PASS	AC=185;AF=0.0369409;AN=5008;NS=2504;DP=14868;EAS_AF=0.003;AMR_AF=0.0836;AFR_AF=0.0023;EUR_AF=0.0606;SAS_AF=0.0613;AA=T|||;VT=SNP
6	43174794	rs12204368	C	G	100	PASS	AC=343;AF=0.0684904;AN=5008;NS=2504;DP=14733;EAS_AF=0.0159;AMR_AF=0.0476;AFR_AF=0.1498;EUR_AF=0.0527;SAS_AF=0.044;AA=C|||;VT=SNP
6	43176975	rs12209579	C	G	100	PASS	AC=292;AF=0.0583067;AN=5008;NS=2504;DP=16382;EAS_AF=0.0159;AMR_AF=0.0461;AFR_AF=0.1112;EUR_AF=0.0527;SAS_AF=0.045;AA=C|||;VT=SNP
6	43177182	rs57722196	C	T	100	PASS	AC=137;AF=0.0273562;AN=5008;NS=2504;DP=16837;EAS_AF=0;AMR_AF=0.0115;AFR_AF=0.0862;EUR_AF=0.0139;SAS_AF=0.001;AA=C|||;VT=SNP
6	43177353	rs76383287	G	A	100	PASS	AC=348;AF=0.0694888;AN=5008;NS=2504;DP=19225;EAS_AF=0.003;AMR_AF=0.098;AFR_AF=0.0998;EUR_AF=0.0746;SAS_AF=0.0716;AA=G|||;VT=SNP
6	43178014	rs187435514	G	A	100	PASS	AC=9;AF=0.00179712;AN=5008;NS=2504;DP=16900;EAS_AF=0;AMR_AF=0.0043;AFR_AF=0;EUR_AF=0.005;SAS_AF=0.001;AA=G|||;VT=SNP
6	43178234	rs113814320	A	G	100	PASS	AC=185;AF=0.0369409;AN=5008;NS=2504;DP=14646;EAS_AF=0.003;AMR_AF=0.0836;AFR_AF=0.0023;EUR_AF=0.0606;SAS_AF=0.0613;AA=A|||;VT=SNP
6	43178508	rs116620463	T	G	100	PASS	AC=47;AF=0.00938498;AN=5008;NS=2504;DP=12962;EAS_AF=0;AMR_AF=0.0101;AFR_AF=0.003;EUR_AF=0.0328;SAS_AF=0.0031;AA=t|||;VT=SNP
6	43178521	rs72867559	G	A	100	PASS	AC=197;AF=0.0393371;AN=5008;NS=2504;DP=13082;EAS_AF=0.004;AMR_AF=0.0591;AFR_AF=0.0053;EUR_AF=0.1093;SAS_AF=0.0358;AA=G|||;VT=SNP
6	43179212	rs62417518	C	A	100	PASS	AC=44;AF=0.00878594;AN=5008;NS=2504;DP=16614;EAS_AF=0;AMR_AF=0.0086;AFR_AF=0.0008;EUR_AF=0.0358;SAS_AF=0.001;AA=C|||;VT=SNP
6	43179655	rs78903320	T	C	100	PASS	AC=185;AF=0.0369409;AN=5008;NS=2504;DP=19486;EAS_AF=0.003;AMR_AF=0.0836;AFR_AF=0.0023;EUR_AF=0.0606;SAS_AF=0.0613;AA=T|||;VT=SNP
6	43180033	rs73736728	C	T	100	PASS	AC=129;AF=0.0257588;AN=5008;NS=2504;DP=20554;EAS_AF=0;AMR_AF=0.0101;AFR_AF=0.0809;EUR_AF=0.0139;SAS_AF=0.001;AA=C|||;VT=SNP
6	43181379	rs56046707	A	C	100	PASS	AC=185;AF=0.0369409;AN=5008;NS=2504;DP=16903;EAS_AF=0.003;AMR_AF=0.0836;AFR_AF=0.0023;EUR_AF=0.0606;SAS_AF=0.0613;AA=A|||;VT=SNP
6	43182182	rs147317134	T	C	100	PASS	AC=13;AF=0.00259585;AN=5008;NS=2504;DP=21745;EAS_AF=0;AMR_AF=0.0086;AFR_AF=0;EUR_AF=0.006;SAS_AF=0.001;AA=T|||;VT=SNP
6	43182497	rs113255912	C	T	100	PASS	AC=185;AF=0.0369409;AN=5008;NS=2504;DP=17021;EAS_AF=0.003;AMR_AF=0.0836;AFR_AF=0.0023;EUR_AF=0.0606;SAS_AF=0.0613;AA=C|||;VT=SNP
6	43182657	rs1214714	G	A	100	PASS	AC=4986;AF=0.995607;AN=5008;NS=2504;DP=19009;EAS_AF=1;AMR_AF=0.9986;AFR_AF=0.9985;EUR_AF=0.9811;SAS_AF=1;AA=A|||;VT=SNP
6	43182906	rs76552409	C	T	100	PASS	AC=43;AF=0.00858626;AN=5008;NS=2504;DP=18847;EAS_AF=0;AMR_AF=0.013;AFR_AF=0.0015;EUR_AF=0.0278;SAS_AF=0.0041;AA=C|||;VT=SNP;EX_TARGET
6	43184132	rs2273709	A	C	100	PASS	AC=2000;AF=0.399361;AN=5008;NS=2504;DP=17713;EAS_AF=0.4226;AMR_AF=0.2233;AFR_AF=0.7254;EUR_AF=0.174;SAS_AF=0.2914;AA=C|||;VT=SNP;EX_TARGET
6	43184275	rs111577855	C	A	100	PASS	AC=183;AF=0.0365415;AN=5008;NS=2504;DP=20489;EAS_AF=0.001;AMR_AF=0.0836;AFR_AF=0.0023;EUR_AF=0.0606;SAS_AF=0.0613;AA=C|||;VT=SNP
6	43184641	rs9357409	G	T	100	PASS	AC=391;AF=0.0780751;AN=5008;NS=2504;DP=18634;EAS_AF=0.0159;AMR_AF=0.0461;AFR_AF=0.1846;EUR_AF=0.0517;SAS_AF=0.0481;AA=G|||;VT=SNP
6	43185354	rs111851385	C	T	100	PASS	AC=142;AF=0.0283546;AN=5008;NS=2504;DP=20301;EAS_AF=0.001;AMR_AF=0.0735;AFR_AF=0.0008;EUR_AF=0.0368;SAS_AF=0.0532;AA=C|||;VT=SNP
6	43185563	rs79630229	T	C	100	PASS	AC=186;AF=0.0371406;AN=5008;NS=2504;DP=18855;EAS_AF=0.004;AMR_AF=0.0836;AFR_AF=0.0023;EUR_AF=0.0606;SAS_AF=0.0613;AA=T|||;VT=SNP
6	43185733	rs6938026	A	G	100	PASS	AC=1790;AF=0.357428;AN=5008;NS=2504;DP=12565;EAS_AF=0.4216;AMR_AF=0.2089;AFR_AF=0.5756;EUR_AF=0.173;SAS_AF=0.2914;AA=G|||;VT=SNP
6	43186138	rs144767533	T	C	100	PASS	AC=355;AF=0.0708866;AN=5008;NS=2504;DP=11261;EAS_AF=0.003;AMR_AF=0.1023;AFR_AF=0.0983;EUR_AF=0.0805;SAS_AF=0.0716;AA=T|||;VT=SNP
6	43186665	rs73736732	G	A	100	PASS	AC=135;AF=0.0269569;AN=5008;NS=2504;DP=15618;EAS_AF=0;AMR_AF=0.0115;AFR_AF=0.0847;EUR_AF=0.0139;SAS_AF=0.001;AA=G|||;VT=SNP
6	43186775	rs77379690	A	T	100	PASS	AC=200;AF=0.0399361;AN=5008;NS=2504;DP=19346;EAS_AF=0.003;AMR_AF=0.0879;AFR_AF=0.0023;EUR_AF=0.0666;SAS_AF=0.0675;AA=A|||;VT=SNP
6	43186794	rs73736734	G	T	100	PASS	AC=354;AF=0.0706869;AN=5008;NS=2504;DP=19850;EAS_AF=0.003;AMR_AF=0.1023;AFR_AF=0.0976;EUR_AF=0.0805;SAS_AF=0.0716;AA=G|||;VT=SNP
6	43186801	rs6901391	C	T	100	PASS	AC=801;AF=0.159944;AN=5008;NS=2504;DP=20066;EAS_AF=0.3968;AMR_AF=0.049;AFR_AF=0.115;EUR_AF=0.0467;SAS_AF=0.1718;AA=C|||;VT=SNP
6	43187526	rs73736735	C	T	100	PASS	AC=321;AF=0.0640974;AN=5008;NS=2504;DP=19422;EAS_AF=0.003;AMR_AF=0.0994;AFR_AF=0.0719;EUR_AF=0.0825;SAS_AF=0.0726;AA=C|||;VT=SNP
6	43187766	rs2651195	G	A	100	PASS	AC=647;AF=0.129193;AN=5008;NS=2504;DP=18108;EAS_AF=0.001;AMR_AF=0.0504;AFR_AF=0.4198;EUR_AF=0.0398;SAS_AF=0.0164;AA=A|||;VT=SNP
6	43187934	rs571995147	C	T	100	PASS	AC=8;AF=0.00159744;AN=5008;NS=2504;DP=21169;EAS_AF=0;AMR_AF=0.0029;AFR_AF=0;EUR_AF=0.005;SAS_AF=0.001;AA=C|||;VT=SNP
6	43188173	rs75187159	A	G	100	PASS	AC=211;AF=0.0421326;AN=5008;NS=2504;DP=18123;EAS_AF=0.004;AMR_AF=0.0908;AFR_AF=0.0023;EUR_AF=0.0706;SAS_AF=0.0716;AA=A|||;VT=SNP;EX_TARGET
6	43188600	rs11962520	C	T	100	PASS	AC=48;AF=0.00958466;AN=5008;NS=2504;DP=19378;EAS_AF=0;AMR_AF=0.0144;AFR_AF=0.0015;EUR_AF=0.0318;SAS_AF=0.0041;AA=C|||;VT=SNP;EX_TARGET
6	43188830	rs114210279	C	T	100	PASS	AC=110;AF=0.0219649;AN=5008;NS=2504;DP=19398;EAS_AF=0.0139;AMR_AF=0.0173;AFR_AF=0.0454;EUR_AF=0.0179;SAS_AF=0.0061;AA=C|||;VT=SNP
6	43188831	rs112516091	C	G	100	PASS	AC=247;AF=0.0493211;AN=5008;NS=2504;DP=19387;EAS_AF=0.0139;AMR_AF=0.0202;AFR_AF=0.146;EUR_AF=0.0199;SAS_AF=0.0061;AA=C|||;VT=SNP
6	43188940	rs6917902	C	T	100	PASS	AC=1038;AF=0.207268;AN=5008;NS=2504;DP=19497;EAS_AF=0.0179;AMR_AF=0.1686;AFR_AF=0.4947;EUR_AF=0.1342;SAS_AF=0.1166;AA=T|||;VT=SNP;EX_TARGET
6	43189101	rs115394590	G	C	100	PASS	AC=19;AF=0.00379393;AN=5008;NS=2504;DP=16975;EAS_AF=0;AMR_AF=0.0072;AFR_AF=0.0008;EUR_AF=0.0129;SAS_AF=0;AA=G|||;VT=SNP
6	43189375	rs6918623	A	G	100	PASS	AC=1158;AF=0.23123;AN=5008;NS=2504;DP=18016;EAS_AF=0.0179;AMR_AF=0.1729;AFR_AF=0.5817;EUR_AF=0.1352;SAS_AF=0.1176;AA=G|||;VT=SNP
6	43189645	rs45448395	G	A	100	PASS	AC=209;AF=0.0417332;AN=5008;NS=2504;DP=20572;EAS_AF=0.003;AMR_AF=0.0908;AFR_AF=0.0023;EUR_AF=0.0706;SAS_AF=0.0706;AA=G|||;VT=SNP
6	43190135	rs62417521	C	T	100	PASS	AC=180;AF=0.0359425;AN=5008;NS=2504;DP=12699;EAS_AF=0;AMR_AF=0.0259;AFR_AF=0.025;EUR_AF=0.0805;SAS_AF=0.0491;AA=C|||;VT=SNP;EX_TARGET
6	43190230	rs112422722	G	A	100	PASS	AC=230;AF=0.0459265;AN=5008;NS=2504;DP=11723;EAS_AF=0.006;AMR_AF=0.0908;AFR_AF=0.0159;EUR_AF=0.0706;SAS_AF=0.0706;AA=G|||;VT=SNP
6	43190490	rs73436490	C	T	100	PASS	AC=110;AF=0.0219649;AN=5008;NS=2504;DP=15203;EAS_AF=0.001;AMR_AF=0.0187;AFR_AF=0.0227;EUR_AF=0.0278;SAS_AF=0.0389;AA=C|||;VT=SNP;EX_TARGET
6	43190923	rs16896362	C	T	100	PASS	AC=132;AF=0.0263578;AN=5008;NS=2504;DP=20079;EAS_AF=0;AMR_AF=0.0115;AFR_AF=0.0809;EUR_AF=0.0149;SAS_AF=0.002;AA=C|||;VT=SNP
6	43191418	rs16896363	T	C	100	PASS	AC=131;AF=0.0261581;AN=5008;NS=2504;DP=19423;EAS_AF=0;AMR_AF=0.0115;AFR_AF=0.0817;EUR_AF=0.0139;SAS_AF=0.001;AA=T|||;VT=SNP
6	43192269	rs6458328	T	G	100	PASS	AC=400;AF=0.0798722;AN=5008;NS=2504;DP=18812;EAS_AF=0.0139;AMR_AF=0.036;AFR_AF=0.2519;EUR_AF=0.0219;SAS_AF=0.0061;AA=T|||;VT=SNP
6	43193281	rs75660024	A	G	100	PASS	AC=209;AF=0.0417332;AN=5008;NS=2504;DP=17199;EAS_AF=0.003;AMR_AF=0.0908;AFR_AF=0.0023;EUR_AF=0.0706;SAS_AF=0.0706;AA=A|||;VT=SNP
6	43193318	rs115842765	G	T	100	PASS	AC=111;AF=0.0221645;AN=5008;NS=2504;DP=17184;EAS_AF=0.0139;AMR_AF=0.0173;AFR_AF=0.0454;EUR_AF=0.0189;SAS_AF=0.0061;AA=G|||;VT=SNP
6	43193320	rs114326925	A	G	100	PASS	AC=111;AF=0.0221645;AN=5008;NS=2504;DP=16938;EAS_AF=0.0139;AMR_AF=0.0173;AFR_AF=0.0454;EUR_AF=0.0189;SAS_AF=0.0061;AA=A|||;VT=SNP
6	43193877	rs7832	G	A	100	PASS	AC=208;AF=0.0415335;AN=5008;NS=2504;DP=21379;EAS_AF=0.003;AMR_AF=0.0908;AFR_AF=0.0023;EUR_AF=0.0706;SAS_AF=0.0695;AA=G|||;VT=SNP;EX_TARGET
6	43193947	rs2233823	G	A	100	PASS	AC=209;AF=0.0417332;AN=5008;NS=2504;DP=20181;EAS_AF=0.003;AMR_AF=0.0908;AFR_AF=0.0023;EUR_AF=0.0706;SAS_AF=0.0706;AA=G|||;VT=SNP
6	43194799	rs149602174	C	T	100	PASS	AC=177;AF=0.0353435;AN=5008;NS=2504;DP=18649;EAS_AF=0;AMR_AF=0.0144;AFR_AF=0.115;EUR_AF=0.0139;SAS_AF=0.001;AA=C|||;VT=SNP
6	43194844	rs2651196	T	C	100	PASS	AC=160;AF=0.0319489;AN=5008;NS=2504;DP=17616;EAS_AF=0.001;AMR_AF=0.0216;AFR_AF=0.0582;EUR_AF=0.0278;SAS_AF=0.0399;AA=C|||;VT=SNP
6	43195795	rs112617927	C	T	100	PASS	AC=645;AF=0.128794;AN=5008;NS=2504;DP=18619;EAS_AF=0.3879;AMR_AF=0.0476;AFR_AF=0.003;EUR_AF=0.0467;SAS_AF=0.1738;AA=C|||;VT=SNP
6	43195893	rs2841641	T	G	100	PASS	AC=161;AF=0.0321486;AN=5008;NS=2504;DP=18500;EAS_AF=0.001;AMR_AF=0.0231;AFR_AF=0.0575;EUR_AF=0.0278;SAS_AF=0.0409;AA=T|||;VT=SNP
6	43197479	rs2233822	C	T	100	PASS	AC=158;AF=0.0315495;AN=5008;NS=2504;DP=14893;EAS_AF=0.001;AMR_AF=0.0216;AFR_AF=0.0567;EUR_AF=0.0278;SAS_AF=0.0399;AA=C|||;VT=SNP
6	43197635	rs147626470	C	T	100	PASS	AC=26;AF=0.00519169;AN=5008;NS=2504;DP=17027;EAS_AF=0;AMR_AF=0.0086;AFR_AF=0.0008;EUR_AF=0.0179;SAS_AF=0.001;AA=C|||;VT=SNP
6	43198109	rs12202644	G	A	100	PASS	AC=158;AF=0.0315495;AN=5008;NS=2504;DP=15869;EAS_AF=0.001;AMR_AF=0.0216;AFR_AF=0.0567;EUR_AF=0.0278;SAS_AF=0.0399;AA=G|||;VT=SNP
6	43198296	rs79794650	A	C	100	PASS	AC=22;AF=0.00439297;AN=5008;NS=2504;DP=17613;EAS_AF=0;AMR_AF=0.0072;AFR_AF=0.0008;EUR_AF=0.0129;SAS_AF=0.0031;AA=A|||;VT=SNP
6	43198413	rs114671641	G	A	100	PASS	AC=26;AF=0.00519169;AN=5008;NS=2504;DP=15294;EAS_AF=0;AMR_AF=0.0086;AFR_AF=0.0008;EUR_AF=0.0179;SAS_AF=0.001;AA=G|||;VT=SNP
6	43198536	rs58005731	T	C	100	PASS	AC=161;AF=0.0321486;AN=5008;NS=2504;DP=13244;EAS_AF=0.001;AMR_AF=0.0231;AFR_AF=0.0575;EUR_AF=0.0278;SAS_AF=0.0409;AA=C|||;VT=SNP
6	43199143	rs78875355	C	T	100	PASS	AC=65;AF=0.0129792;AN=5008;NS=2504;DP=20594;EAS_AF=0.0139;AMR_AF=0.013;AFR_AF=0.0144;EUR_AF=0.0169;SAS_AF=0.0061;AA=C|||;VT=SNP
6	43199178	rs2756179	T	C	100	PASS	AC=371;AF=0.0740815;AN=5008;NS=2504;DP=21510;EAS_AF=0.004;AMR_AF=0.1153;AFR_AF=0.0598;EUR_AF=0.0984;SAS_AF=0.1115;AA=T|||;VT=SNP
6	43199378	rs76334523	G	A	100	PASS	AC=196;AF=0.0391374;AN=5008;NS=2504;DP=19821;EAS_AF=0.003;AMR_AF=0.0908;AFR_AF=0.0023;EUR_AF=0.0666;SAS_AF=0.0613;AA=G|||;VT=SNP
6	43199482	rs10948067	A	G	100	PASS	AC=1879;AF=0.3752;AN=5008;NS=2504;DP=22258;EAS_AF=0.4603;AMR_AF=0.3646;AFR_AF=0.3245;EUR_AF=0.3837;SAS_AF=0.3548;AA=A|||;VT=SNP
6	43199730	rs114371775	T	C	100	PASS	AC=210;AF=0.0419329;AN=5008;NS=2504;DP=19541;EAS_AF=0.003;AMR_AF=0.0922;AFR_AF=0.0023;EUR_AF=0.0706;SAS_AF=0.0706;AA=T|||;VT=SNP
6	43199882	rs2756180	A	G	100	PASS	AC=370;AF=0.0738818;AN=5008;NS=2504;DP=19091;EAS_AF=0.004;AMR_AF=0.1153;AFR_AF=0.059;EUR_AF=0.0984;SAS_AF=0.1115;AA=G|||;VT=SNP
6	43200203	rs77321231	C	T	100	PASS	AC=210;AF=0.0419329;AN=5008;NS=2504;DP=20078;EAS_AF=0.003;AMR_AF=0.0922;AFR_AF=0.0023;EUR_AF=0.0706;SAS_AF=0.0706;AA=C|||;VT=SNP
6	43201282	rs2651197	A	G	100	PASS	AC=191;AF=0.038139;AN=5008;NS=2504;DP=17964;EAS_AF=0.001;AMR_AF=0.0231;AFR_AF=0.0787;EUR_AF=0.0288;SAS_AF=0.0419;AA=G|||;VT=SNP
6	43201343	rs2841665	A	G	100	PASS	AC=152;AF=0.0303514;AN=5008;NS=2504;DP=17327;EAS_AF=0.001;AMR_AF=0.0216;AFR_AF=0.0507;EUR_AF=0.0278;SAS_AF=0.0419;AA=a|||;VT=SNP
6	43201607	rs183507048	G	A	100	PASS	AC=177;AF=0.0353435;AN=5008;NS=2504;DP=15770;EAS_AF=0;AMR_AF=0.0159;AFR_AF=0.1135;EUR_AF=0.0149;SAS_AF=0.001;AA=A|||;VT=SNP
6	43201763	rs2651198	C	T	100	PASS	AC=2299;AF=0.459065;AN=5008;NS=2504;DP=16403;EAS_AF=0.4514;AMR_AF=0.4035;AFR_AF=0.6059;EUR_AF=0.3897;SAS_AF=0.3793;AA=C|||;VT=SNP
6	43202255	rs184355670	C	T	100	PASS	AC=26;AF=0.00519169;AN=5008;NS=2504;DP=15983;EAS_AF=0;AMR_AF=0.0086;AFR_AF=0.0008;EUR_AF=0.0169;SAS_AF=0.002;AA=C|||;VT=SNP
6	43202981	rs2841664	C	T	100	PASS	AC=1884;AF=0.376198;AN=5008;NS=2504;DP=14205;EAS_AF=0.4524;AMR_AF=0.3646;AFR_AF=0.3623;EUR_AF=0.3469;SAS_AF=0.3548;AA=C|||;VT=SNP
6	43203235	rs2756181	G	A	100	PASS	AC=2946;AF=0.588259;AN=5008;NS=2504;DP=17766;EAS_AF=0.4633;AMR_AF=0.5159;AFR_AF=0.9062;EUR_AF=0.4503;SAS_AF=0.4806;AA=A|||;VT=SNP
6	43203583	rs74371173	T	C	100	PASS	AC=179;AF=0.0357428;AN=5008;NS=2504;DP=14826;EAS_AF=0.003;AMR_AF=0.0821;AFR_AF=0;EUR_AF=0.0577;SAS_AF=0.0624;AA=T|||;VT=SNP
6	43203818	rs2145884	A	G	100	PASS	AC=2950;AF=0.589058;AN=5008;NS=2504;DP=12380;EAS_AF=0.4633;AMR_AF=0.5159;AFR_AF=0.9077;EUR_AF=0.4513;SAS_AF=0.4816;AA=G|||;VT=SNP
6	43203877	rs72867568	A	G	100	PASS	AC=49;AF=0.00978435;AN=5008;NS=2504;DP=15970;EAS_AF=0;AMR_AF=0.0173;AFR_AF=0.003;EUR_AF=0.0258;SAS_AF=0.0072;AA=A|||;VT=SNP
6	43204357	rs77971038	T	A	100	PASS	AC=179;AF=0.0357428;AN=5008;NS=2504;DP=16055;EAS_AF=0.003;AMR_AF=0.0821;AFR_AF=0;EUR_AF=0.0577;SAS_AF=0.0624;AA=T|||;VT=SNP
6	43205061	rs2841662	G	C	100	PASS	AC=1946;AF=0.388578;AN=5008;NS=2504;DP=16755;EAS_AF=0.4534;AMR_AF=0.379;AFR_AF=0.3707;EUR_AF=0.3748;SAS_AF=0.3671;AA=G|||;VT=SNP
6	43205361	rs78652437	T	A	100	PASS	AC=179;AF=0.0357428;AN=5008;NS=2504;DP=21746;EAS_AF=0.003;AMR_AF=0.0821;AFR_AF=0;EUR_AF=0.0577;SAS_AF=0.0624;AA=T|||;VT=SNP
6	43205363	rs75591122	C	T	100	PASS	AC=180;AF=0.0359425;AN=5008;NS=2504;DP=21815;EAS_AF=0.003;AMR_AF=0.0836;AFR_AF=0;EUR_AF=0.0577;SAS_AF=0.0624;AA=C|||;VT=SNP
6	43206066	rs75243431	C	T	100	PASS	AC=139;AF=0.0277556;AN=5008;NS=2504;DP=20167;EAS_AF=0;AMR_AF=0.0375;AFR_AF=0.0098;EUR_AF=0.0646;SAS_AF=0.0358;AA=c|||;VT=SNP
6	43207320	rs143276397	A	G	100	PASS	AC=17;AF=0.00339457;AN=5008;NS=2504;DP=17326;EAS_AF=0;AMR_AF=0.0101;AFR_AF=0.0008;EUR_AF=0.007;SAS_AF=0.002;AA=A|||;VT=SNP
6	43207383	rs34996247	C	T	100	PASS	AC=994;AF=0.198482;AN=5008;NS=2504;DP=19174;EAS_AF=0.0605;AMR_AF=0.232;AFR_AF=0.3691;EUR_AF=0.1948;SAS_AF=0.09;AA=C|||;VT=SNP
6	43208087	rs2651200	C	T	100	PASS	AC=2765;AF=0.552117;AN=5008;NS=2504;DP=18244;EAS_AF=0.4623;AMR_AF=0.4323;AFR_AF=0.9077;EUR_AF=0.3917;SAS_AF=0.4141;AA=T|||;VT=SNP
6	43209386	rs72867571	G	A	100	PASS	AC=128;AF=0.0255591;AN=5008;NS=2504;DP=20277;EAS_AF=0.0159;AMR_AF=0.036;AFR_AF=0.0053;EUR_AF=0.0567;SAS_AF=0.0235;AA=G|||;VT=SNP
6	43209739	rs2104142	G	A	100	PASS	AC=2449;AF=0.489018;AN=5008;NS=2504;DP=24370;EAS_AF=0.4683;AMR_AF=0.402;AFR_AF=0.6967;EUR_AF=0.3817;SAS_AF=0.4018;AA=G|||;VT=SNP
6	43210110	rs9462880	C	T	100	PASS	AC=2454;AF=0.490016;AN=5008;NS=2504;DP=19523;EAS_AF=0.4683;AMR_AF=0.402;AFR_AF=0.6967;EUR_AF=0.3817;SAS_AF=0.407;AA=C|||;VT=SNP
6	43210695	rs12663537	A	G	100	PASS	AC=1743;AF=0.348043;AN=5008;NS=2504;DP=21415;EAS_AF=0.4286;AMR_AF=0.3588;AFR_AF=0.3124;EUR_AF=0.341;SAS_AF=0.3129;AA=A|||;VT=SNP
6	43210947	rs60404593	C	A	100	PASS	AC=211;AF=0.0421326;AN=5008;NS=2504;DP=20061;EAS_AF=0.0317;AMR_AF=0.0216;AFR_AF=0.0613;EUR_AF=0.0308;SAS_AF=0.0532;AA=C|||;VT=SNP
6	43211962	rs72867578	T	C	100	PASS	AC=128;AF=0.0255591;AN=5008;NS=2504;DP=20429;EAS_AF=0.0149;AMR_AF=0.0375;AFR_AF=0.0053;EUR_AF=0.0567;SAS_AF=0.0235;AA=T|||;VT=SNP
6	43212262	rs62415363	C	T	100	PASS	AC=1365;AF=0.272564;AN=5008;NS=2504;DP=20627;EAS_AF=0.374;AMR_AF=0.1931;AFR_AF=0.3011;EUR_AF=0.2237;SAS_AF=0.2362;AA=C|||;VT=SNP
6	43212493	rs2651205	G	A	100	PASS	AC=530;AF=0.105831;AN=5008;NS=2504;DP=20231;EAS_AF=0.0357;AMR_AF=0.1095;AFR_AF=0.1641;EUR_AF=0.0875;SAS_AF=0.1155;AA=G|||;VT=SNP
6	43213477	rs2651206	C	T	100	PASS	AC=2445;AF=0.488219;AN=5008;NS=2504;DP=22260;EAS_AF=0.4355;AMR_AF=0.33;AFR_AF=0.7995;EUR_AF=0.328;SAS_AF=0.3988;AA=c|||;VT=SNP
6	43214319	rs41274940	C	T	100	PASS	AC=196;AF=0.0391374;AN=5008;NS=2504;DP=17695;EAS_AF=0;AMR_AF=0.0159;AFR_AF=0.1278;EUR_AF=0.0149;SAS_AF=0.001;AA=c|||;VT=SNP
6	43215768	rs113411067	C	T	100	PASS	AC=29;AF=0.00579073;AN=5008;NS=2504;DP=17262;EAS_AF=0.001;AMR_AF=0.0072;AFR_AF=0;EUR_AF=0.0129;SAS_AF=0.0102;AA=C|||;VT=SNP
6	43216396	rs111862130	G	A	100	PASS	AC=29;AF=0.00579073;AN=5008;NS=2504;DP=17285;EAS_AF=0.001;AMR_AF=0.0072;AFR_AF=0;EUR_AF=0.0129;SAS_AF=0.0102;AA=G|||;VT=SNP
6	43216440	rs58964281	G	A	100	PASS	AC=1381;AF=0.275759;AN=5008;NS=2504;DP=16069;EAS_AF=0.381;AMR_AF=0.1888;AFR_AF=0.3124;EUR_AF=0.2217;SAS_AF=0.2352;AA=G|||;VT=SNP
6	43217021	rs72867580	C	T	100	PASS	AC=32;AF=0.00638978;AN=5008;NS=2504;DP=17567;EAS_AF=0.001;AMR_AF=0.0101;AFR_AF=0.0008;EUR_AF=0.0209;SAS_AF=0.002;AA=C|||;VT=SNP
6	43217239	rs111492053	G	C	100	PASS	AC=175;AF=0.0349441;AN=5008;NS=2504;DP=16387;EAS_AF=0.004;AMR_AF=0.0807;AFR_AF=0;EUR_AF=0.0537;SAS_AF=0.0624;AA=G|||;VT=SNP
6	43217409	rs113461790	G	T	100	PASS	AC=171;AF=0.0341454;AN=5008;NS=2504;DP=13859;EAS_AF=0.003;AMR_AF=0.0778;AFR_AF=0;EUR_AF=0.0527;SAS_AF=0.0624;AA=G|||;VT=SNP
6	43217543	rs2841637	G	A	100	PASS	AC=308;AF=0.0615016;AN=5008;NS=2504;DP=14687;EAS_AF=0.0476;AMR_AF=0.0303;AFR_AF=0.118;EUR_AF=0.0308;SAS_AF=0.0532;AA=G|||;VT=SNP
6	43217731	rs4623236	T	A	100	PASS	AC=1399;AF=0.279353;AN=5008;NS=2504;DP=14494;EAS_AF=0.3819;AMR_AF=0.1888;AFR_AF=0.329;EUR_AF=0.2217;SAS_AF=0.2301;AA=A|||;VT=SNP
6	43218239	rs12204335	T	C	100	PASS	AC=1367;AF=0.272963;AN=5008;NS=2504;DP=14362;EAS_AF=0.3819;AMR_AF=0.1873;AFR_AF=0.3064;EUR_AF=0.2207;SAS_AF=0.2301;AA=C|||;VT=SNP
6	43219443	rs6930460	G	A	100	PASS	AC=1578;AF=0.315096;AN=5008;NS=2504;DP=16114;EAS_AF=0.3879;AMR_AF=0.2723;AFR_AF=0.3079;EUR_AF=0.2863;SAS_AF=0.3098;AA=A|||;VT=SNP
6	43219468	rs111822813	C	T	100	PASS	AC=171;AF=0.0341454;AN=5008;NS=2504;DP=16543;EAS_AF=0.003;AMR_AF=0.0764;AFR_AF=0;EUR_AF=0.0527;SAS_AF=0.0634;AA=C|||;VT=SNP
6	43220130	rs2651183	G	A	100	PASS	AC=299;AF=0.0597045;AN=5008;NS=2504;DP=15720;EAS_AF=0.0466;AMR_AF=0.0288;AFR_AF=0.1127;EUR_AF=0.0298;SAS_AF=0.0542;AA=G|||;VT=SNP
6	43220269	rs2651182	A	G	100	PASS	AC=2450;AF=0.489217;AN=5008;NS=2504;DP=17008;EAS_AF=0.4415;AMR_AF=0.33;AFR_AF=0.8033;EUR_AF=0.326;SAS_AF=0.3947;AA=G|||;VT=SNP
6	43221264	rs12664472	T	C	100	PASS	AC=1358;AF=0.271166;AN=5008;NS=2504;DP=18248;EAS_AF=0.3581;AMR_AF=0.1859;AFR_AF=0.3275;EUR_AF=0.2197;SAS_AF=0.2188;AA=C|||;VT=SNP;EX_TARGET
6	43221647	rs140873369	C	T	100	PASS	AC=29;AF=0.00579073;AN=5008;NS=2504;DP=17656;EAS_AF=0;AMR_AF=0.0187;AFR_AF=0;EUR_AF=0.0099;SAS_AF=0.0061;AA=C|||;VT=SNP
6	43221896	rs12204749	G	T	100	PASS	AC=1337;AF=0.266973;AN=5008;NS=2504;DP=19606;EAS_AF=0.3581;AMR_AF=0.1801;AFR_AF=0.3147;EUR_AF=0.2197;SAS_AF=0.2188;AA=G|||;VT=SNP
6	43221909	rs9462881	T	C	100	PASS	AC=2444;AF=0.488019;AN=5008;NS=2504;DP=19115;EAS_AF=0.4137;AMR_AF=0.3242;AFR_AF=0.8215;EUR_AF=0.328;SAS_AF=0.3947;AA=C|||;VT=SNP
6	43224055	rs62415365	T	G	100	PASS	AC=1617;AF=0.322883;AN=5008;NS=2504;DP=14693;EAS_AF=0.3641;AMR_AF=0.2709;AFR_AF=0.3631;EUR_AF=0.2853;SAS_AF=0.3016;AA=g|||;VT=SNP
6	43224755	rs7764257	A	G	100	PASS	AC=1619;AF=0.323283;AN=5008;NS=2504;DP=19702;EAS_AF=0.3641;AMR_AF=0.2709;AFR_AF=0.3631;EUR_AF=0.2883;SAS_AF=0.3006;AA=G|||;VT=SNP
6	43225060	rs7750845	T	C	100	PASS	AC=1416;AF=0.282748;AN=5008;NS=2504;DP=19179;EAS_AF=0.3681;AMR_AF=0.1873;AFR_AF=0.3638;EUR_AF=0.2207;SAS_AF=0.2168;AA=T|||;VT=SNP
6	43225117	rs7769182	G	C	100	PASS	AC=1412;AF=0.281949;AN=5008;NS=2504;DP=19879;EAS_AF=0.3651;AMR_AF=0.1873;AFR_AF=0.3631;EUR_AF=0.2197;SAS_AF=0.2178;AA=G|||;VT=SNP
6	43225206	rs2841657	G	C	100	PASS	AC=274;AF=0.0547125;AN=5008;NS=2504;DP=18493;EAS_AF=0.0456;AMR_AF=0.0288;AFR_AF=0.0938;EUR_AF=0.0308;SAS_AF=0.0542;AA=G|||;VT=SNP
6	43225284	rs7769094	A	G	100	PASS	AC=1411;AF=0.281749;AN=5008;NS=2504;DP=19340;EAS_AF=0.3621;AMR_AF=0.1873;AFR_AF=0.3631;EUR_AF=0.2197;SAS_AF=0.2198;AA=G|||;VT=SNP
6	43225408	rs7769668	G	A	100	PASS	AC=1406;AF=0.280751;AN=5008;NS=2504;DP=20599;EAS_AF=0.3601;AMR_AF=0.1859;AFR_AF=0.3623;EUR_AF=0.2197;SAS_AF=0.2188;AA=C|||;VT=SNP
6	43225791	rs7752120	T	C	100	PASS	AC=1418;AF=0.283147;AN=5008;NS=2504;DP=17488;EAS_AF=0.3601;AMR_AF=0.1873;AFR_AF=0.3631;EUR_AF=0.2237;SAS_AF=0.2249;AA=C|||;VT=SNP
6	43226250	rs74636278	C	T	100	PASS	AC=41;AF=0.0081869;AN=5008;NS=2504;DP=16787;EAS_AF=0.001;AMR_AF=0.0159;AFR_AF=0.0015;EUR_AF=0.0229;SAS_AF=0.0041;AA=C|||;VT=SNP
6	43226255	rs12202445	G	C	100	PASS	AC=1376;AF=0.27476;AN=5008;NS=2504;DP=16862;EAS_AF=0.3621;AMR_AF=0.1859;AFR_AF=0.3283;EUR_AF=0.2237;SAS_AF=0.228;AA=C|||;VT=SNP
6	43226530	rs12202526	C	T	100	PASS	AC=1392;AF=0.277955;AN=5008;NS=2504;DP=15959;EAS_AF=0.3591;AMR_AF=0.1873;AFR_AF=0.3631;EUR_AF=0.2217;SAS_AF=0.2014;AA=C|||;VT=SNP
6	43227141	rs111342015	G	A	100	PASS	AC=208;AF=0.0415335;AN=5008;NS=2504;DP=15534;EAS_AF=0.004;AMR_AF=0.085;AFR_AF=0;EUR_AF=0.0656;SAS_AF=0.0808;AA=G|||;VT=SNP
6	43227921	rs751775	A	G	100	PASS	AC=1417;AF=0.282947;AN=5008;NS=2504;DP=17369;EAS_AF=0.3591;AMR_AF=0.1888;AFR_AF=0.3623;EUR_AF=0.2227;SAS_AF=0.226;AA=a|||;VT=SNP
6	43228246	rs114724978	T	C	100	PASS	AC=18;AF=0.00359425;AN=5008;NS=2504;DP=20396;EAS_AF=0;AMR_AF=0.0072;AFR_AF=0.0008;EUR_AF=0.0109;SAS_AF=0.001;AA=t|||;VT=SNP
6	43229211	rs28679656	A	G	100	PASS	AC=1726;AF=0.344649;AN=5008;NS=2504;DP=19833;EAS_AF=0.3641;AMR_AF=0.2882;AFR_AF=0.3979;EUR_AF=0.325;SAS_AF=0.3129;AA=G|||;VT=SNP
6	43229481	rs140185809	G	A	100	PASS	AC=130;AF=0.0259585;AN=5008;NS=2504;DP=17456;EAS_AF=0.0149;AMR_AF=0.0389;AFR_AF=0.0053;EUR_AF=0.0577;SAS_AF=0.0235;AA=G|||;VT=SNP
6	43230970	rs3800294	G	C	100	PASS	AC=1678;AF=0.335064;AN=5008;NS=2504;DP=15608;EAS_AF=0.3631;AMR_AF=0.2867;AFR_AF=0.3646;EUR_AF=0.3241;SAS_AF=0.3119;AA=C|||;VT=SNP;EX_TARGET
6	43231048	rs35175743	C	G	100	PASS	AC=46;AF=0.0091853;AN=5008;NS=2504;DP=16590;EAS_AF=0;AMR_AF=0.0086;AFR_AF=0.003;EUR_AF=0.0328;SAS_AF=0.0031;AA=C|||;VT=SNP;EX_TARGET
6	43231163	rs10948069	T	C	100	PASS	AC=1732;AF=0.345847;AN=5008;NS=2504;DP=19993;EAS_AF=0.3631;AMR_AF=0.2882;AFR_AF=0.4039;EUR_AF=0.325;SAS_AF=0.3119;AA=C|||;VT=SNP
6	43231343	rs10807288	G	C	100	PASS	AC=1346;AF=0.26877;AN=5008;NS=2504;DP=20948;EAS_AF=0.3591;AMR_AF=0.183;AFR_AF=0.3116;EUR_AF=0.2237;SAS_AF=0.2249;AA=G|||;VT=SNP
6	43231741	rs2841666	A	G	100	PASS	AC=2967;AF=0.592452;AN=5008;NS=2504;DP=19283;EAS_AF=0.5675;AMR_AF=0.5173;AFR_AF=0.8563;EUR_AF=0.4135;SAS_AF=0.499;AA=G|||;VT=SNP
6	43231772	rs111284137	C	T	100	PASS	AC=28;AF=0.00559105;AN=5008;NS=2504;DP=19363;EAS_AF=0.001;AMR_AF=0.0072;AFR_AF=0;EUR_AF=0.0129;SAS_AF=0.0092;AA=C|||;VT=SNP
6	43231874	rs12200091	A	C	100	PASS	AC=1418;AF=0.283147;AN=5008;NS=2504;DP=16664;EAS_AF=0.3591;AMR_AF=0.1888;AFR_AF=0.3631;EUR_AF=0.2237;SAS_AF=0.2249;AA=c|||;VT=SNP
6	43232515	rs10948070	G	T	100	PASS	AC=47;AF=0.00938498;AN=5008;NS=2504;DP=17976;EAS_AF=0;AMR_AF=0.0202;AFR_AF=0;EUR_AF=0.0318;SAS_AF=0.001;AA=g|||;VT=SNP
6	43232532	rs115393293	G	A	100	PASS	AC=14;AF=0.00279553;AN=5008;NS=2504;DP=18179;EAS_AF=0;AMR_AF=0.0058;AFR_AF=0;EUR_AF=0.0089;SAS_AF=0.001;AA=g|||;VT=SNP
6	43233266	rs754421	A	C	100	PASS	AC=1725;AF=0.344449;AN=5008;NS=2504;DP=18899;EAS_AF=0.3631;AMR_AF=0.2882;AFR_AF=0.3986;EUR_AF=0.3231;SAS_AF=0.3139;AA=c|||;VT=SNP
6	43233990	rs76187039	G	T	100	PASS	AC=260;AF=0.0519169;AN=5008;NS=2504;DP=21157;EAS_AF=0.004;AMR_AF=0.098;AFR_AF=0.0015;EUR_AF=0.1004;SAS_AF=0.0869;AA=G|||;VT=SNP
6	43234316	rs2756184	G	T	100	PASS	AC=2958;AF=0.590655;AN=5008;NS=2504;DP=19647;EAS_AF=0.5655;AMR_AF=0.5144;AFR_AF=0.854;EUR_AF=0.4115;SAS_AF=0.499;AA=T|||;VT=SNP
6	43234834	rs12663994	G	A	100	PASS	AC=1349;AF=0.269369;AN=5008;NS=2504;DP=14572;EAS_AF=0.3591;AMR_AF=0.183;AFR_AF=0.3139;EUR_AF=0.2237;SAS_AF=0.2249;AA=G|||;VT=SNP
6	43234901	rs79306700	T	C	100	PASS	AC=231;AF=0.0461262;AN=5008;NS=2504;DP=17958;EAS_AF=0.003;AMR_AF=0.0908;AFR_AF=0.0015;EUR_AF=0.0875;SAS_AF=0.0767;AA=T|||;VT=SNP
6	43235363	rs112558766	T	G	100	PASS	AC=52;AF=0.0103834;AN=5008;NS=2504;DP=20760;EAS_AF=0;AMR_AF=0.0115;AFR_AF=0.0023;EUR_AF=0.0348;SAS_AF=0.0061;AA=T|||;VT=SNP
6	43235405	rs1995300	G	C	100	PASS	AC=1661;AF=0.331669;AN=5008;NS=2504;DP=20000;EAS_AF=0.3631;AMR_AF=0.2824;AFR_AF=0.3525;EUR_AF=0.3241;SAS_AF=0.3139;AA=C|||;VT=SNP
6	43238092	rs1570222	G	A	100	PASS	AC=1151;AF=0.229832;AN=5008;NS=2504;DP=16760;EAS_AF=0.1964;AMR_AF=0.2291;AFR_AF=0.4297;EUR_AF=0.0835;SAS_AF=0.1452;AA=G|||;VT=SNP
6	43238395	rs80320191	C	T	100	PASS	AC=229;AF=0.0457268;AN=5008;NS=2504;DP=17645;EAS_AF=0.003;AMR_AF=0.0893;AFR_AF=0.0015;EUR_AF=0.0865;SAS_AF=0.0767;AA=C|||;VT=SNP
6	43238570	rs2651186	A	G	100	PASS	AC=2782;AF=0.555511;AN=5008;NS=2504;DP=20778;EAS_AF=0.5665;AMR_AF=0.4654;AFR_AF=0.8396;EUR_AF=0.326;SAS_AF=0.4601;AA=G|||;VT=SNP
6	43238609	rs2651187	C	T	100	PASS	AC=1143;AF=0.228235;AN=5008;NS=2504;DP=21616;EAS_AF=0.1964;AMR_AF=0.2291;AFR_AF=0.4236;EUR_AF=0.0835;SAS_AF=0.1452;AA=C|||;VT=SNP
6	43239166	rs2756185	G	A	100	PASS	AC=701;AF=0.139976;AN=5008;NS=2504;DP=21963;EAS_AF=0.1964;AMR_AF=0.2032;AFR_AF=0.1067;EUR_AF=0.0785;SAS_AF=0.1452;AA=G|||;VT=SNP
6	43239442	rs2841655	T	C	100	PASS	AC=2781;AF=0.555312;AN=5008;NS=2504;DP=17567;EAS_AF=0.5655;AMR_AF=0.4654;AFR_AF=0.8396;EUR_AF=0.326;SAS_AF=0.4601;AA=C|||;VT=SNP
6	43239561	rs2756186	C	T	100	PASS	AC=1037;AF=0.207069;AN=5008;NS=2504;DP=12416;EAS_AF=0.1984;AMR_AF=0.2248;AFR_AF=0.3464;EUR_AF=0.0805;SAS_AF=0.1452;AA=C|||;VT=SNP
6	43239938	rs732692	G	A	100	PASS	AC=1111;AF=0.221845;AN=5008;NS=2504;DP=17454;EAS_AF=0.1776;AMR_AF=0.2911;AFR_AF=0.2549;EUR_AF=0.1541;SAS_AF=0.2434;AA=A|||;VT=SNP
6	43239945	rs2756187	C	T	100	PASS	AC=475;AF=0.0948482;AN=5008;NS=2504;DP=17892;EAS_AF=0.1359;AMR_AF=0.0821;AFR_AF=0.0832;EUR_AF=0.0547;SAS_AF=0.1186;AA=C|||;VT=SNP
6	43239968	rs145775566	A	G	100	PASS	AC=30;AF=0.00599042;AN=5008;NS=2504;DP=19065;EAS_AF=0.001;AMR_AF=0.0072;AFR_AF=0;EUR_AF=0.0129;SAS_AF=0.0112;AA=A|||;VT=SNP
6	43240092	rs937590	T	C	100	PASS	AC=2665;AF=0.532149;AN=5008;NS=2504;DP=22141;EAS_AF=0.5655;AMR_AF=0.4582;AFR_AF=0.7602;EUR_AF=0.3231;SAS_AF=0.4571;AA=C|||;VT=SNP
6	43240207	rs79427556	A	G	100	PASS	AC=8;AF=0.00159744;AN=5008;NS=2504;DP=19625;EAS_AF=0;AMR_AF=0;AFR_AF=0;EUR_AF=0.008;SAS_AF=0;AA=A|||;VT=SNP
6	43240390	rs732691	C	T	100	PASS	AC=243;AF=0.0485224;AN=5008;NS=2504;DP=20077;EAS_AF=0.002;AMR_AF=0.0937;AFR_AF=0.0015;EUR_AF=0.0875;SAS_AF=0.0879;AA=C|||;VT=SNP
6	43240455	rs937591	T	C	100	PASS	AC=2683;AF=0.535743;AN=5008;NS=2504;DP=19979;EAS_AF=0.5655;AMR_AF=0.4611;AFR_AF=0.7663;EUR_AF=0.325;SAS_AF=0.4632;AA=C|||;VT=SNP
6	43241302	rs1998297	A	G	100	PASS	AC=2804;AF=0.559904;AN=5008;NS=2504;DP=18647;EAS_AF=0.5655;AMR_AF=0.464;AFR_AF=0.8533;EUR_AF=0.328;SAS_AF=0.4642;AA=G|||;VT=SNP
6	43241450	rs72869204	C	T	100	PASS	AC=148;AF=0.0295527;AN=5008;NS=2504;DP=19925;EAS_AF=0.0149;AMR_AF=0.0418;AFR_AF=0.0068;EUR_AF=0.0706;SAS_AF=0.0245;AA=C|||;VT=SNP
6	43242670	rs7756656	C	G	100	PASS	AC=2672;AF=0.533546;AN=5008;NS=2504;DP=10998;EAS_AF=0.5595;AMR_AF=0.4597;AFR_AF=0.767;EUR_AF=0.3241;SAS_AF=0.4591;AA=G|||;VT=SNP
6	43243022	rs58537733	C	T	100	PASS	AC=2657;AF=0.530551;AN=5008;NS=2504;DP=5539;EAS_AF=0.5585;AMR_AF=0.4597;AFR_AF=0.7579;EUR_AF=0.3241;SAS_AF=0.4571;AA=C|||;VT=SNP
6	43243952	rs151225578	A	C	100	PASS	AC=32;AF=0.00638978;AN=5008;NS=2504;DP=15074;EAS_AF=0;AMR_AF=0.0245;AFR_AF=0.0008;EUR_AF=0.0119;SAS_AF=0.002;AA=A|||;VT=SNP
6	43244714	rs4714674	G	A	100	PASS	AC=2798;AF=0.558706;AN=5008;NS=2504;DP=16992;EAS_AF=0.5605;AMR_AF=0.464;AFR_AF=0.8669;EUR_AF=0.3221;SAS_AF=0.4509;AA=A|||;VT=SNP
6	43245011	rs73438325	C	G	100	PASS	AC=117;AF=0.0233626;AN=5008;NS=2504;DP=16363;EAS_AF=0.005;AMR_AF=0.0115;AFR_AF=0.0227;EUR_AF=0.0219;SAS_AF=0.0532;AA=C|||;VT=SNP
6	43245374	rs2651189	C	A	100	PASS	AC=2549;AF=0.508986;AN=5008;NS=2504;DP=16760;EAS_AF=0.4802;AMR_AF=0.3545;AFR_AF=0.8116;EUR_AF=0.341;SAS_AF=0.4121;AA=C|||;VT=SNP
6	43245500	rs2651190	A	G	100	PASS	AC=2628;AF=0.52476;AN=5008;NS=2504;DP=17489;EAS_AF=0.4812;AMR_AF=0.3602;AFR_AF=0.8699;EUR_AF=0.341;SAS_AF=0.409;AA=G|||;VT=SNP
6	43245610	rs2651191	C	G	100	PASS	AC=2623;AF=0.523762;AN=5008;NS=2504;DP=18635;EAS_AF=0.4802;AMR_AF=0.3588;AFR_AF=0.8691;EUR_AF=0.341;SAS_AF=0.407;AA=G|||;VT=SNP
6	43245641	rs2756172	G	A	100	PASS	AC=1043;AF=0.208267;AN=5008;NS=2504;DP=18228;EAS_AF=0.1389;AMR_AF=0.1124;AFR_AF=0.4319;EUR_AF=0.0746;SAS_AF=0.183;AA=G|||;VT=SNP
6	43245688	rs2841660	T	C	100	PASS	AC=2626;AF=0.524361;AN=5008;NS=2504;DP=18657;EAS_AF=0.4802;AMR_AF=0.3602;AFR_AF=0.8699;EUR_AF=0.3419;SAS_AF=0.407;AA=C|||;VT=SNP
6	43245782	rs2841659	T	C	100	PASS	AC=2592;AF=0.517572;AN=5008;NS=2504;DP=18179;EAS_AF=0.4802;AMR_AF=0.3588;AFR_AF=0.8449;EUR_AF=0.3419;SAS_AF=0.407;AA=T|||;VT=SNP
6	43245861	rs2651192	G	A	100	PASS	AC=2622;AF=0.523562;AN=5008;NS=2504;DP=17630;EAS_AF=0.4802;AMR_AF=0.3588;AFR_AF=0.8676;EUR_AF=0.3419;SAS_AF=0.407;AA=A|||;VT=SNP
6	43246384	rs2756173	T	C	100	PASS	AC=2625;AF=0.524161;AN=5008;NS=2504;DP=22362;EAS_AF=0.4802;AMR_AF=0.3602;AFR_AF=0.8699;EUR_AF=0.341;SAS_AF=0.407;AA=C|||;VT=SNP
6	43246408	rs2651193	C	G	100	PASS	AC=2627;AF=0.524561;AN=5008;NS=2504;DP=22722;EAS_AF=0.4802;AMR_AF=0.3602;AFR_AF=0.8699;EUR_AF=0.341;SAS_AF=0.409;AA=G|||;VT=SNP
6	43246419	rs2651194	G	A	100	PASS	AC=2624;AF=0.523962;AN=5008;NS=2504;DP=22994;EAS_AF=0.4772;AMR_AF=0.3602;AFR_AF=0.8699;EUR_AF=0.341;SAS_AF=0.409;AA=G|||;VT=SNP
6	43246984	rs2841658	C	T	100	PASS	AC=2602;AF=0.519569;AN=5008;NS=2504;DP=18519;EAS_AF=0.4762;AMR_AF=0.366;AFR_AF=0.8517;EUR_AF=0.341;SAS_AF=0.408;AA=C|||;VT=SNP
6	43248729	rs7760749	G	C	100	PASS	AC=1752;AF=0.34984;AN=5008;NS=2504;DP=16478;EAS_AF=0.2738;AMR_AF=0.2522;AFR_AF=0.6188;EUR_AF=0.2624;SAS_AF=0.2239;AA=g|||;VT=SNP
6	43248850	rs113715383	G	A	100	PASS	AC=25;AF=0.00499201;AN=5008;NS=2504;DP=15425;EAS_AF=0;AMR_AF=0.0072;AFR_AF=0;EUR_AF=0.0119;SAS_AF=0.0082;AA=G|||;VT=SNP
6	43249058	rs6929569	G	A	100	PASS	AC=162;AF=0.0323482;AN=5008;NS=2504;DP=13932;EAS_AF=0;AMR_AF=0.0159;AFR_AF=0.1021;EUR_AF=0.0149;SAS_AF=0.001;AA=G|||;VT=SNP
6	43249166	rs6909281	T	C	100	PASS	AC=162;AF=0.0323482;AN=5008;NS=2504;DP=15812;EAS_AF=0;AMR_AF=0.0159;AFR_AF=0.1021;EUR_AF=0.0149;SAS_AF=0.001;AA=C|||;VT=SNP
6	43249311	rs6458329	G	A	100	PASS	AC=1740;AF=0.347444;AN=5008;NS=2504;DP=17887;EAS_AF=0.2738;AMR_AF=0.2507;AFR_AF=0.6104;EUR_AF=0.2624;SAS_AF=0.2239;AA=G|||;VT=SNP
6	43249336	rs6930100	G	A	100	PASS	AC=162;AF=0.0323482;AN=5008;NS=2504;DP=17736;EAS_AF=0;AMR_AF=0.0159;AFR_AF=0.1021;EUR_AF=0.0149;SAS_AF=0.001;AA=A|||;VT=SNP
6	43249388	rs6929810	A	C	100	PASS	AC=162;AF=0.0323482;AN=5008;NS=2504;DP=18692;EAS_AF=0;AMR_AF=0.0159;AFR_AF=0.1021;EUR_AF=0.0149;SAS_AF=0.001;AA=A|||;VT=SNP
6	43249411	rs6929983	C	T	100	PASS	AC=1486;AF=0.296725;AN=5008;NS=2504;DP=19147;EAS_AF=0.2738;AMR_AF=0.1513;AFR_AF=0.5946;EUR_AF=0.174;SAS_AF=0.1472;AA=C|||;VT=SNP
6	43249510	rs6930150	C	A	100	PASS	AC=395;AF=0.0788738;AN=5008;NS=2504;DP=21042;EAS_AF=0.001;AMR_AF=0.1095;AFR_AF=0.1044;EUR_AF=0.1034;SAS_AF=0.0777;AA=c|||;VT=SNP
6	43250387	rs6936397	G	C	100	PASS	AC=1931;AF=0.385583;AN=5008;NS=2504;DP=17498;EAS_AF=0.2827;AMR_AF=0.2565;AFR_AF=0.7126;EUR_AF=0.2734;SAS_AF=0.2566;AA=C|||;VT=SNP
6	43250710	rs3800295	G	C	100	PASS	AC=393;AF=0.0784744;AN=5008;NS=2504;DP=16818;EAS_AF=0.1062;AMR_AF=0.0735;AFR_AF=0.031;EUR_AF=0.0656;SAS_AF=0.1309;AA=g|||;VT=SNP;EX_TARGET
6	43251118	rs45515398	C	T	100	PASS	AC=780;AF=0.155751;AN=5008;NS=2504;DP=14101;EAS_AF=0.1121;AMR_AF=0.1009;AFR_AF=0.2632;EUR_AF=0.0885;SAS_AF=0.1636;AA=C|||;VT=SNP;EX_TARGET
6	43251880	rs45564136	C	G	100	PASS	AC=233;AF=0.0465256;AN=5008;NS=2504;DP=13420;EAS_AF=0.001;AMR_AF=0.0965;AFR_AF=0.003;EUR_AF=0.0845;SAS_AF=0.0777;AA=C|||;VT=SNP;EX_TARGET
6	43251912	rs3800297	A	G	100	PASS	AC=1774;AF=0.354233;AN=5008;NS=2504;DP=13619;EAS_AF=0.3849;AMR_AF=0.2176;AFR_AF=0.5628;EUR_AF=0.2247;SAS_AF=0.271;AA=A|||;VT=SNP;EX_TARGET
6	43252029	rs3800298	T	C	100	PASS	AC=1827;AF=0.364816;AN=5008;NS=2504;DP=16925;EAS_AF=0.3849;AMR_AF=0.2378;AFR_AF=0.5628;EUR_AF=0.2515;SAS_AF=0.2832;AA=C|||;VT=SNP;EX_TARGET
6	43252211	rs6458330	G	C	100	PASS	AC=1779;AF=0.355232;AN=5008;NS=2504;DP=16580;EAS_AF=0.377;AMR_AF=0.2233;AFR_AF=0.5613;EUR_AF=0.2286;SAS_AF=0.2781;AA=G|||;VT=SNP
6	43252226	rs7743125	C	G	100	PASS	AC=1790;AF=0.357428;AN=5008;NS=2504;DP=16536;EAS_AF=0.377;AMR_AF=0.2277;AFR_AF=0.5681;EUR_AF=0.2286;SAS_AF=0.2771;AA=C|||;VT=SNP
6	43253138	rs546050304	C	T	100	PASS	AC=16;AF=0.00319489;AN=5008;NS=2504;DP=6595;EAS_AF=0;AMR_AF=0.0058;AFR_AF=0;EUR_AF=0.0099;SAS_AF=0.002;AA=C|||;VT=SNP;EX_TARGET
6	43253540	rs143693777	C	T	100	PASS	AC=28;AF=0.00559105;AN=5008;NS=2504;DP=15023;EAS_AF=0;AMR_AF=0.0173;AFR_AF=0;EUR_AF=0.0099;SAS_AF=0.0061;AA=C|||;VT=SNP
6	43255380	rs111981370	G	T	100	PASS	AC=233;AF=0.0465256;AN=5008;NS=2504;DP=13847;EAS_AF=0.002;AMR_AF=0.0922;AFR_AF=0.003;EUR_AF=0.0855;SAS_AF=0.0787;AA=G|||;VT=SNP
6	43256800	rs2841653	C	T	100	PASS	AC=238;AF=0.047524;AN=5008;NS=2504;DP=15804;EAS_AF=0.001;AMR_AF=0.0418;AFR_AF=0.1006;EUR_AF=0.0507;SAS_AF=0.0245;AA=C|||;VT=SNP
6	43257234	rs2756174	C	A	100	PASS	AC=1944;AF=0.388179;AN=5008;NS=2504;DP=19261;EAS_AF=0.38;AMR_AF=0.3184;AFR_AF=0.5098;EUR_AF=0.3121;SAS_AF=0.3599;AA=A|||;VT=SNP
6	43257963	rs2651203	T	C	100	PASS	AC=1746;AF=0.348642;AN=5008;NS=2504;DP=14418;EAS_AF=0.379;AMR_AF=0.2305;AFR_AF=0.5303;EUR_AF=0.2296;SAS_AF=0.2781;AA=T|||;VT=SNP
6	43258237	rs2756175	T	C	100	PASS	AC=2610;AF=0.521166;AN=5008;NS=2504;DP=18099;EAS_AF=0.3869;AMR_AF=0.3588;AFR_AF=0.938;EUR_AF=0.3439;SAS_AF=0.3937;AA=C|||;VT=SNP
6	43258464	rs2756176	C	T	100	PASS	AC=2209;AF=0.441094;AN=5008;NS=2504;DP=17072;EAS_AF=0.3889;AMR_AF=0.3516;AFR_AF=0.5318;EUR_AF=0.3827;SAS_AF=0.4959;AA=T|||;VT=SNP
6	43258994	rs61729324	G	A	100	PASS	AC=180;AF=0.0359425;AN=5008;NS=2504;DP=17495;EAS_AF=0.001;AMR_AF=0.0749;AFR_AF=0.003;EUR_AF=0.0616;SAS_AF=0.0624;AA=G|||;VT=SNP
6	43259087	rs2651204	T	C	100	PASS	AC=1368;AF=0.273163;AN=5008;NS=2504;DP=17925;EAS_AF=0.3304;AMR_AF=0.2767;AFR_AF=0.4554;EUR_AF=0.0954;SAS_AF=0.1483;AA=T|||;VT=SNP
6	43259129	rs12207935	C	T	100	PASS	AC=829;AF=0.165535;AN=5008;NS=2504;DP=17343;EAS_AF=0.1667;AMR_AF=0.121;AFR_AF=0.1944;EUR_AF=0.1203;SAS_AF=0.2035;AA=C|||;VT=SNP
6	43259383	rs146343493	G	T	100	PASS	AC=52;AF=0.0103834;AN=5008;NS=2504;DP=14821;EAS_AF=0.003;AMR_AF=0.0144;AFR_AF=0.0023;EUR_AF=0.0179;SAS_AF=0.0184;AA=G|||;VT=SNP
6	43260660	rs6901866	T	C	100	PASS	AC=2307;AF=0.460663;AN=5008;NS=2504;DP=17012;EAS_AF=0.376;AMR_AF=0.3775;AFR_AF=0.7156;EUR_AF=0.333;SAS_AF=0.3937;AA=T|||;VT=SNP
6	43260889	rs141253573	C	T	100	PASS	AC=46;AF=0.0091853;AN=5008;NS=2504;DP=20522;EAS_AF=0;AMR_AF=0.0072;AFR_AF=0.0008;EUR_AF=0.0328;SAS_AF=0.0072;AA=c|||;VT=SNP
6	43261153	rs114731381	C	T	100	PASS	AC=23;AF=0.00459265;AN=5008;NS=2504;DP=19075;EAS_AF=0;AMR_AF=0.0086;AFR_AF=0.0008;EUR_AF=0.0119;SAS_AF=0.0041;AA=C|||;VT=SNP
6	43262704	rs16896398	A	T	100	PASS	AC=2300;AF=0.459265;AN=5008;NS=2504;DP=22823;EAS_AF=0.369;AMR_AF=0.3775;AFR_AF=0.7163;EUR_AF=0.33;SAS_AF=0.3957;AA=a|||;VT=SNP
6	43262929	rs1114357	C	T	100	PASS	AC=1438;AF=0.287141;AN=5008;NS=2504;DP=19626;EAS_AF=0.3165;AMR_AF=0.1816;AFR_AF=0.379;EUR_AF=0.2127;SAS_AF=0.2843;AA=c|||;VT=SNP
6	43263119	rs11758940	T	A	100	PASS	AC=430;AF=0.0858626;AN=5008;NS=2504;DP=15213;EAS_AF=0.0446;AMR_AF=0.1787;AFR_AF=0.0567;EUR_AF=0.1093;SAS_AF=0.0777;AA=T|||;VT=SNP
6	43263120	rs11758941	T	A	100	PASS	AC=430;AF=0.0858626;AN=5008;NS=2504;DP=15234;EAS_AF=0.0446;AMR_AF=0.1787;AFR_AF=0.0567;EUR_AF=0.1093;SAS_AF=0.0777;AA=T|||;VT=SNP
6	43263473	rs78882866	T	G	100	PASS	AC=195;AF=0.0389377;AN=5008;NS=2504;DP=17149;EAS_AF=0.002;AMR_AF=0.0865;AFR_AF=0.0045;EUR_AF=0.0626;SAS_AF=0.0654;AA=T|||;VT=SNP
6	43264895	rs70953670	C	A	100	PASS	AC=262;AF=0.0523163;AN=5008;NS=2504;DP=19910;EAS_AF=0.006;AMR_AF=0.1037;AFR_AF=0.0083;EUR_AF=0.0895;SAS_AF=0.0849;AA=C|||;VT=SNP
6	43265231	rs17209379	A	C	100	PASS	AC=261;AF=0.0521166;AN=5008;NS=2504;DP=19207;EAS_AF=0.006;AMR_AF=0.1037;AFR_AF=0.0076;EUR_AF=0.0895;SAS_AF=0.0849;AA=A|||;VT=SNP
6	43265686	rs70953674	C	G	100	PASS	AC=69;AF=0.013778;AN=5008;NS=2504;DP=18547;EAS_AF=0.004;AMR_AF=0.0216;AFR_AF=0.003;EUR_AF=0.0268;SAS_AF=0.0194;AA=C|||;VT=SNP
6	43266634	rs70953677	G	T	100	PASS	AC=40;AF=0.00798722;AN=5008;NS=2504;DP=23048;EAS_AF=0;AMR_AF=0.0029;AFR_AF=0;EUR_AF=0.0149;SAS_AF=0.0235;AA=G|||;VT=SNP
6	43266765	rs70953678	G	C	100	PASS	AC=69;AF=0.013778;AN=5008;NS=2504;DP=20856;EAS_AF=0.004;AMR_AF=0.0216;AFR_AF=0.003;EUR_AF=0.0268;SAS_AF=0.0194;AA=G|||;VT=SNP;EX_TARGET
6	43267831	rs70953680	G	A	100	PASS	AC=262;AF=0.0523163;AN=5008;NS=2504;DP=20277;EAS_AF=0.006;AMR_AF=0.1037;AFR_AF=0.0083;EUR_AF=0.0895;SAS_AF=0.0849;AA=G|||;VT=SNP;EX_TARGET
6	43268646	rs4149177	G	A	100	PASS	AC=431;AF=0.0860623;AN=5008;NS=2504;DP=18495;EAS_AF=0.0446;AMR_AF=0.1801;AFR_AF=0.0567;EUR_AF=0.1093;SAS_AF=0.0777;AA=G|||;VT=SNP
6	43269029	rs1574430	A	C	100	PASS	AC=2105;AF=0.420327;AN=5008;NS=2504;DP=19528;EAS_AF=0.625;AMR_AF=0.5043;AFR_AF=0.028;EUR_AF=0.5765;SAS_AF=0.5194;AA=A|||;VT=SNP;EX_TARGET
6	43269179	rs2841648	C	A	100	PASS	AC=2105;AF=0.420327;AN=5008;NS=2504;DP=17898;EAS_AF=0.625;AMR_AF=0.5043;AFR_AF=0.028;EUR_AF=0.5765;SAS_AF=0.5194;AA=C|||;VT=SNP
6	43269516	rs70953686	G	A	100	PASS	AC=261;AF=0.0521166;AN=5008;NS=2504;DP=18900;EAS_AF=0.006;AMR_AF=0.1037;AFR_AF=0.0076;EUR_AF=0.0895;SAS_AF=0.0849;AA=G|||;VT=SNP
6	43270151	rs2270860	C	T	100	PASS	AC=2319;AF=0.463059;AN=5008;NS=2504;DP=16841;EAS_AF=0.369;AMR_AF=0.3804;AFR_AF=0.7156;EUR_AF=0.3439;SAS_AF=0.3998;AA=C|||;VT=SNP;EX_TARGET
6	43272188	rs4149178	A	G	100	PASS	AC=950;AF=0.189696;AN=5008;NS=2504;DP=23893;EAS_AF=0.0546;AMR_AF=0.2075;AFR_AF=0.3442;EUR_AF=0.166;SAS_AF=0.1319;AA=A|||;VT=SNP
6	43273604	rs2242416	A	G	100	PASS	AC=2088;AF=0.416933;AN=5008;NS=2504;DP=20332;EAS_AF=0.621;AMR_AF=0.4035;AFR_AF=0.0719;EUR_AF=0.5765;SAS_AF=0.5184;AA=A|||;VT=SNP;EX_TARGET
6	43276388	rs12193537	G	C	100	PASS	AC=1442;AF=0.287939;AN=5008;NS=2504;DP=16909;EAS_AF=0.3224;AMR_AF=0.1816;AFR_AF=0.3775;EUR_AF=0.2117;SAS_AF=0.2853;AA=G|||;VT=SNP
6	43276390	rs2254303	G	A	100	PASS	AC=2168;AF=0.432907;AN=5008;NS=2504;DP=16813;EAS_AF=0.63;AMR_AF=0.5043;AFR_AF=0.0726;EUR_AF=0.5765;SAS_AF=0.5184;AA=G|||;VT=SNP
6	43277751	rs112553753	C	G	100	PASS	AC=69;AF=0.013778;AN=5008;NS=2504;DP=14474;EAS_AF=0.004;AMR_AF=0.0216;AFR_AF=0.003;EUR_AF=0.0268;SAS_AF=0.0194;AA=C|||;VT=SNP
6	43279144	rs79641366	T	C	100	PASS	AC=261;AF=0.0521166;AN=5008;NS=2504;DP=18951;EAS_AF=0.006;AMR_AF=0.1037;AFR_AF=0.0076;EUR_AF=0.0895;SAS_AF=0.0849;AA=T|||;VT=SNP
6	43279276	rs112472472	G	A	100	PASS	AC=261;AF=0.0521166;AN=5008;NS=2504;DP=15247;EAS_AF=0.006;AMR_AF=0.1037;AFR_AF=0.0076;EUR_AF=0.0895;SAS_AF=0.0849;AA=G|||;VT=SNP
6	43279652	rs4466248	T	C	100	PASS	AC=4462;AF=0.890974;AN=5008;NS=2504;DP=18259;EAS_AF=0.994;AMR_AF=0.8818;AFR_AF=0.789;EUR_AF=0.9046;SAS_AF=0.9151;AA=T|||;VT=SNP
6	43279721	rs4398731	G	A	100	PASS	AC=2299;AF=0.459065;AN=5008;NS=2504;DP=16756;EAS_AF=0.369;AMR_AF=0.3775;AFR_AF=0.7163;EUR_AF=0.329;SAS_AF=0.3957;AA=G|||;VT=SNP
6	43280713	rs10948071	C	T	100	PASS	AC=2163;AF=0.431909;AN=5008;NS=2504;DP=28367;EAS_AF=0.625;AMR_AF=0.5043;AFR_AF=0.0726;EUR_AF=0.5765;SAS_AF=0.5184;AA=C|||;VT=SNP
6	43280714	rs112870457	T	G	100	PASS	AC=262;AF=0.0523163;AN=5008;NS=2504;DP=28452;EAS_AF=0.006;AMR_AF=0.1037;AFR_AF=0.0083;EUR_AF=0.0895;SAS_AF=0.0849;AA=T|||;VT=SNP
6	43280941	rs9296413	C	T	100	PASS	AC=2164;AF=0.432109;AN=5008;NS=2504;DP=21831;EAS_AF=0.625;AMR_AF=0.5043;AFR_AF=0.0726;EUR_AF=0.5765;SAS_AF=0.5194;AA=C|||;VT=SNP
6	43281767	rs11965886	C	A	100	PASS	AC=82;AF=0.0163738;AN=5008;NS=2504;DP=18684;EAS_AF=0.001;AMR_AF=0.0231;AFR_AF=0.0015;EUR_AF=0.0557;SAS_AF=0.0072;AA=C|||;VT=SNP
6	43281785	rs112099928	C	T	100	PASS	AC=73;AF=0.0145767;AN=5008;NS=2504;DP=19117;EAS_AF=0.004;AMR_AF=0.0231;AFR_AF=0.0038;EUR_AF=0.0278;SAS_AF=0.0204;AA=C|||;VT=SNP
6	43283410	rs113163694	C	T	100	PASS	AC=261;AF=0.0521166;AN=5008;NS=2504;DP=16734;EAS_AF=0.006;AMR_AF=0.1037;AFR_AF=0.0076;EUR_AF=0.0895;SAS_AF=0.0849;AA=C|||;VT=SNP
6	43284627	rs76908006	G	A	100	PASS	AC=69;AF=0.013778;AN=5008;NS=2504;DP=19567;EAS_AF=0.004;AMR_AF=0.0216;AFR_AF=0.003;EUR_AF=0.0268;SAS_AF=0.0194;AA=G|||;VT=SNP
6	43284865	rs113154221	G	A	100	PASS	AC=43;AF=0.00858626;AN=5008;NS=2504;DP=19141;EAS_AF=0;AMR_AF=0.0101;AFR_AF=0.0015;EUR_AF=0.0278;SAS_AF=0.0061;AA=G|||;VT=SNP
6	43285375	rs77383021	C	T	100	PASS	AC=95;AF=0.0189696;AN=5008;NS=2504;DP=19287;EAS_AF=0.002;AMR_AF=0.013;AFR_AF=0.0113;EUR_AF=0.0487;SAS_AF=0.0204;AA=C|||;VT=SNP
6	43285773	rs77538445	A	C	100	PASS	AC=266;AF=0.053115;AN=5008;NS=2504;DP=19113;EAS_AF=0.006;AMR_AF=0.1052;AFR_AF=0.0091;EUR_AF=0.0905;SAS_AF=0.0859;AA=A|||;VT=SNP
6	43286886	rs77626494	C	T	100	PASS	AC=262;AF=0.0523163;AN=5008;NS=2504;DP=18456;EAS_AF=0.006;AMR_AF=0.1037;AFR_AF=0.0083;EUR_AF=0.0895;SAS_AF=0.0849;AA=C|||;VT=SNP
6	43287722	rs77915916	A	T	100	PASS	AC=207;AF=0.0413339;AN=5008;NS=2504;DP=20259;EAS_AF=0.0149;AMR_AF=0.0821;AFR_AF=0.0061;EUR_AF=0.0626;SAS_AF=0.0654;AA=A|||;VT=SNP
6	43287804	rs74766084	G	A	100	PASS	AC=266;AF=0.053115;AN=5008;NS=2504;DP=18659;EAS_AF=0.006;AMR_AF=0.1052;AFR_AF=0.0091;EUR_AF=0.0905;SAS_AF=0.0859;AA=G|||;VT=SNP
6	43287893	rs4714675	T	C	100	PASS	AC=4446;AF=0.88778;AN=5008;NS=2504;DP=16992;EAS_AF=0.994;AMR_AF=0.8804;AFR_AF=0.7769;EUR_AF=0.9066;SAS_AF=0.9141;AA=T|||;VT=SNP
6	43288460	rs12154080	C	T	100	PASS	AC=90;AF=0.0179712;AN=5008;NS=2504;DP=12829;EAS_AF=0;AMR_AF=0.0231;AFR_AF=0.0008;EUR_AF=0.0616;SAS_AF=0.0112;AA=C|||;VT=SNP
6	43289440	rs62415416	A	G	100	PASS	AC=1409;AF=0.28135;AN=5008;NS=2504;DP=20696;EAS_AF=0.3155;AMR_AF=0.1816;AFR_AF=0.357;EUR_AF=0.2137;SAS_AF=0.2843;AA=A|||;VT=SNP
6	43289599	rs78014492	C	T	100	PASS	AC=262;AF=0.0523163;AN=5008;NS=2504;DP=15491;EAS_AF=0.006;AMR_AF=0.1037;AFR_AF=0.0083;EUR_AF=0.0895;SAS_AF=0.0849;AA=C|||;VT=SNP
6	43290272	rs182625857	A	G	100	PASS	AC=23;AF=0.00459265;AN=5008;NS=2504;DP=11339;EAS_AF=0;AMR_AF=0.0086;AFR_AF=0.0008;EUR_AF=0.0119;SAS_AF=0.0041;AA=A|||;VT=SNP
6	43293101	rs9472031	A	G	100	PASS	AC=871;AF=0.173922;AN=5008;NS=2504;DP=21480;EAS_AF=0.0526;AMR_AF=0.1945;AFR_AF=0.3442;EUR_AF=0.1173;SAS_AF=0.1125;AA=A|||;VT=SNP
6	43293366	rs2651201	G	A	100	PASS	AC=4456;AF=0.889776;AN=5008;NS=2504;DP=19516;EAS_AF=0.994;AMR_AF=0.8804;AFR_AF=0.7844;EUR_AF=0.9066;SAS_AF=0.9141;AA=G|||;VT=SNP
6	43293446	rs78567061	G	A	100	PASS	AC=266;AF=0.053115;AN=5008;NS=2504;DP=18477;EAS_AF=0.006;AMR_AF=0.1052;AFR_AF=0.0091;EUR_AF=0.0905;SAS_AF=0.0859;AA=G|||;VT=SNP
6	43293630	rs6930689	T	C	100	PASS	AC=2326;AF=0.464457;AN=5008;NS=2504;DP=18238;EAS_AF=0.3929;AMR_AF=0.3775;AFR_AF=0.7126;EUR_AF=0.33;SAS_AF=0.4029;AA=T|||;VT=SNP
6	43294041	rs9472032	C	A	100	PASS	AC=863;AF=0.172324;AN=5008;NS=2504;DP=17045;EAS_AF=0.0526;AMR_AF=0.196;AFR_AF=0.3389;EUR_AF=0.1163;SAS_AF=0.1115;AA=C|||;VT=SNP
6	43294293	rs115402711	T	C	100	PASS	AC=43;AF=0.00858626;AN=5008;NS=2504;DP=17017;EAS_AF=0;AMR_AF=0.0101;AFR_AF=0;EUR_AF=0.0298;SAS_AF=0.0061;AA=T|||;VT=SNP
6	43296117	rs142656572	T	C	100	PASS	AC=12;AF=0.00239617;AN=5008;NS=2504;DP=19288;EAS_AF=0;AMR_AF=0.0058;AFR_AF=0;EUR_AF=0.007;SAS_AF=0.001;AA=T|||;VT=SNP
6	43299058	rs2279087	T	G	100	PASS	AC=2300;AF=0.459265;AN=5008;NS=2504;DP=20759;EAS_AF=0.377;AMR_AF=0.3761;AFR_AF=0.7126;EUR_AF=0.329;SAS_AF=0.3947;AA=T|||;VT=SNP
6	43299323	rs2469	C	T	100	PASS	AC=2158;AF=0.430911;AN=5008;NS=2504;DP=22011;EAS_AF=0.6171;AMR_AF=0.5043;AFR_AF=0.0726;EUR_AF=0.5775;SAS_AF=0.5204;AA=C|||;VT=SNP
6	43299432	rs76343162	C	T	100	PASS	AC=105;AF=0.0209665;AN=5008;NS=2504;DP=19577;EAS_AF=0.0129;AMR_AF=0.0202;AFR_AF=0.0113;EUR_AF=0.0487;SAS_AF=0.0143;AA=C|||;VT=SNP
6	43299719	rs2279088	A	C	100	PASS	AC=1403;AF=0.280152;AN=5008;NS=2504;DP=20362;EAS_AF=0.3175;AMR_AF=0.1816;AFR_AF=0.3533;EUR_AF=0.2127;SAS_AF=0.2822;AA=A|||;VT=SNP
6	43302285	rs2841642	G	T	100	PASS	AC=2153;AF=0.429912;AN=5008;NS=2504;DP=18171;EAS_AF=0.624;AMR_AF=0.5043;AFR_AF=0.0726;EUR_AF=0.5736;SAS_AF=0.5123;AA=G|||;VT=SNP
6	43303036	rs74353128	C	T	100	PASS	AC=95;AF=0.0189696;AN=5008;NS=2504;DP=20399;EAS_AF=0.0129;AMR_AF=0.0202;AFR_AF=0.0038;EUR_AF=0.0487;SAS_AF=0.0143;AA=C|||;VT=SNP
6	43303109	rs147831419	A	G	100	PASS	AC=5;AF=0.000998403;AN=5008;NS=2504;DP=19668;EAS_AF=0;AMR_AF=0;AFR_AF=0;EUR_AF=0.005;SAS_AF=0;AA=A|||;VT=SNP
6	43303489	rs140665652	A	G	100	PASS	AC=19;AF=0.00379393;AN=5008;NS=2504;DP=18596;EAS_AF=0;AMR_AF=0.0043;AFR_AF=0;EUR_AF=0.0139;SAS_AF=0.002;AA=A|||;VT=SNP
6	43303503	rs2651202	G	A	100	PASS	AC=128;AF=0.0255591;AN=5008;NS=2504;DP=18344;EAS_AF=0;AMR_AF=0.0216;AFR_AF=0.0015;EUR_AF=0.0398;SAS_AF=0.0726;AA=G|||;VT=SNP
6	43304007	rs7692	C	A	100	PASS	AC=2300;AF=0.459265;AN=5008;NS=2504;DP=19339;EAS_AF=0.369;AMR_AF=0.3761;AFR_AF=0.7118;EUR_AF=0.333;SAS_AF=0.3998;AA=C|||;VT=SNP
6	43304798	rs74725336	T	C	100	PASS	AC=73;AF=0.0145767;AN=5008;NS=2504;DP=16389;EAS_AF=0.004;AMR_AF=0.0231;AFR_AF=0.0038;EUR_AF=0.0278;SAS_AF=0.0204;AA=T|||;VT=SNP
6	43305520	rs35650765	C	T	100	PASS	AC=94;AF=0.01877;AN=5008;NS=2504;DP=20560;EAS_AF=0.0129;AMR_AF=0.0202;AFR_AF=0.003;EUR_AF=0.0487;SAS_AF=0.0143;AA=C|||;VT=SNP;EX_TARGET
6	43307092	rs151153042	T	C	100	PASS	AC=20;AF=0.00399361;AN=5008;NS=2504;DP=16181;EAS_AF=0;AMR_AF=0.0072;AFR_AF=0;EUR_AF=0.0139;SAS_AF=0.001;AA=T|||;VT=SNP;EX_TARGET
6	43307861	rs10948072	G	A	100	PASS	AC=764;AF=0.152556;AN=5008;NS=2504;DP=20470;EAS_AF=0.0446;AMR_AF=0.1888;AFR_AF=0.3041;EUR_AF=0.1093;SAS_AF=0.0777;AA=G|||;VT=SNP;EX_TARGET
6	43308363	rs1563788	C	T	100	PASS	AC=2301;AF=0.459465;AN=5008;NS=2504;DP=19212;EAS_AF=0.37;AMR_AF=0.3761;AFR_AF=0.7118;EUR_AF=0.333;SAS_AF=0.3998;AA=C|||;VT=SNP
6	43308888	rs2242153	T	A	100	PASS	AC=1408;AF=0.28115;AN=5008;NS=2504;DP=18688;EAS_AF=0.3175;AMR_AF=0.1816;AFR_AF=0.3563;EUR_AF=0.2127;SAS_AF=0.2832;AA=T|||;VT=SNP
6	43310861	rs3816601	T	C	100	PASS	AC=350;AF=0.0698882;AN=5008;NS=2504;DP=20280;EAS_AF=0.2034;AMR_AF=0.013;AFR_AF=0.0053;EUR_AF=0.0348;SAS_AF=0.0961;AA=T|||;VT=SNP
6	43311643	rs114158794	T	G	100	PASS	AC=43;AF=0.00858626;AN=5008;NS=2504;DP=15746;EAS_AF=0;AMR_AF=0.0101;AFR_AF=0.0015;EUR_AF=0.0278;SAS_AF=0.0061;AA=T|||;VT=SNP
6	43311851	rs76088627	G	A	100	PASS	AC=266;AF=0.053115;AN=5008;NS=2504;DP=16866;EAS_AF=0.006;AMR_AF=0.1052;AFR_AF=0.0091;EUR_AF=0.0905;SAS_AF=0.0859;AA=G|||;VT=SNP
6	43313800	rs6458333	G	C	100	PASS	AC=4457;AF=0.889976;AN=5008;NS=2504;DP=13700;EAS_AF=0.994;AMR_AF=0.8804;AFR_AF=0.7852;EUR_AF=0.9066;SAS_AF=0.9141;AA=g|||;VT=SNP
6	43314327	rs141261543	A	G	100	PASS	AC=8;AF=0.00159744;AN=5008;NS=2504;DP=15320;EAS_AF=0;AMR_AF=0.0043;AFR_AF=0;EUR_AF=0.005;SAS_AF=0;AA=A|||;VT=SNP
6	43314506	rs79146644	A	G	100	PASS	AC=73;AF=0.0145767;AN=5008;NS=2504;DP=16935;EAS_AF=0.004;AMR_AF=0.0231;AFR_AF=0.0038;EUR_AF=0.0278;SAS_AF=0.0204;AA=A|||;VT=SNP
6	43315590	rs111597025	C	T	100	PASS	AC=73;AF=0.0145767;AN=5008;NS=2504;DP=22340;EAS_AF=0.004;AMR_AF=0.0231;AFR_AF=0.0038;EUR_AF=0.0278;SAS_AF=0.0204;AA=C|||;VT=SNP
6	43315641	rs142927793	G	C	100	PASS	AC=23;AF=0.00459265;AN=5008;NS=2504;DP=22981;EAS_AF=0;AMR_AF=0.013;AFR_AF=0;EUR_AF=0.0089;SAS_AF=0.0051;AA=G|||;VT=SNP
6	43316023	rs3734683	A	G	100	PASS	AC=460;AF=0.091853;AN=5008;NS=2504;DP=21511;EAS_AF=0.0446;AMR_AF=0.1787;AFR_AF=0.0794;EUR_AF=0.1083;SAS_AF=0.0787;AA=A|||;VT=SNP
6	43318061	rs78013618	C	T	100	PASS	AC=24;AF=0.00479233;AN=5008;NS=2504;DP=19098;EAS_AF=0;AMR_AF=0.0072;AFR_AF=0;EUR_AF=0.0129;SAS_AF=0.0061;AA=C|||;VT=SNP
6	43320055	rs75782786	C	A	100	PASS	AC=192;AF=0.0383387;AN=5008;NS=2504;DP=19122;EAS_AF=0.002;AMR_AF=0.0821;AFR_AF=0.0045;EUR_AF=0.0626;SAS_AF=0.0654;AA=C|||;VT=SNP
6	43320410	rs9381237	T	C	100	PASS	AC=2155;AF=0.430312;AN=5008;NS=2504;DP=20791;EAS_AF=0.624;AMR_AF=0.5043;AFR_AF=0.0734;EUR_AF=0.5726;SAS_AF=0.5143;AA=T|||;VT=SNP
6	43321232	rs36034990	C	T	100	PASS	AC=26;AF=0.00519169;AN=5008;NS=2504;DP=14992;EAS_AF=0.001;AMR_AF=0.0029;AFR_AF=0;EUR_AF=0.0209;SAS_AF=0.002;AA=C|||;VT=SNP
6	43322201	rs79768677	G	A	100	PASS	AC=43;AF=0.00858626;AN=5008;NS=2504;DP=19050;EAS_AF=0;AMR_AF=0.0101;AFR_AF=0.0015;EUR_AF=0.0278;SAS_AF=0.0061;AA=G|||;VT=SNP
6	43322231	rs12190755	A	G	100	PASS	AC=1428;AF=0.285144;AN=5008;NS=2504;DP=20149;EAS_AF=0.3175;AMR_AF=0.1816;AFR_AF=0.3707;EUR_AF=0.2137;SAS_AF=0.2832;AA=A|||;VT=SNP
6	43323852	rs34541323	C	A	100	PASS	AC=96;AF=0.0191693;AN=5008;NS=2504;DP=19111;EAS_AF=0.002;AMR_AF=0.013;AFR_AF=0.0121;EUR_AF=0.0487;SAS_AF=0.0204;AA=C|||;VT=SNP;EX_TARGET
6	43323917	rs41281796	G	A	100	PASS	AC=265;AF=0.0529153;AN=5008;NS=2504;DP=19786;EAS_AF=0.006;AMR_AF=0.1052;AFR_AF=0.0083;EUR_AF=0.0905;SAS_AF=0.0859;AA=G|||;VT=SNP;EX_TARGET
6	43325785	rs115787483	C	T	100	PASS	AC=73;AF=0.0145767;AN=5008;NS=2504;DP=21767;EAS_AF=0.004;AMR_AF=0.0231;AFR_AF=0.0038;EUR_AF=0.0278;SAS_AF=0.0204;AA=C|||;VT=SNP
6	43325787	rs41281798	C	A	100	PASS	AC=265;AF=0.0529153;AN=5008;NS=2504;DP=21664;EAS_AF=0.006;AMR_AF=0.1052;AFR_AF=0.0083;EUR_AF=0.0905;SAS_AF=0.0859;AA=C|||;VT=SNP
6	43326369	rs113473153	G	C	100	PASS	AC=192;AF=0.0383387;AN=5008;NS=2504;DP=18903;EAS_AF=0.002;AMR_AF=0.0821;AFR_AF=0.0045;EUR_AF=0.0626;SAS_AF=0.0654;AA=G|||;VT=SNP
6	43327039	rs4714677	G	T	100	PASS	AC=2154;AF=0.430112;AN=5008;NS=2504;DP=16813;EAS_AF=0.625;AMR_AF=0.5043;AFR_AF=0.0726;EUR_AF=0.5726;SAS_AF=0.5133;AA=G|||;VT=SNP
6	43327375	rs9369407	A	T	100	PASS	AC=2156;AF=0.430511;AN=5008;NS=2504;DP=16564;EAS_AF=0.625;AMR_AF=0.5043;AFR_AF=0.0741;EUR_AF=0.5726;SAS_AF=0.5133;AA=A|||;VT=SNP
6	43327536	rs2125737	C	T	100	PASS	AC=2154;AF=0.430112;AN=5008;NS=2504;DP=19026;EAS_AF=0.625;AMR_AF=0.5043;AFR_AF=0.0726;EUR_AF=0.5726;SAS_AF=0.5133;AA=C|||;VT=SNP
6	43327745	rs74352976	T	C	100	PASS	AC=73;AF=0.0145767;AN=5008;NS=2504;DP=18920;EAS_AF=0.004;AMR_AF=0.0231;AFR_AF=0.0038;EUR_AF=0.0278;SAS_AF=0.0204;AA=T|||;VT=SNP
6	43327750	rs2125738	A	G	100	PASS	AC=2155;AF=0.430312;AN=5008;NS=2504;DP=18926;EAS_AF=0.625;AMR_AF=0.5043;AFR_AF=0.0734;EUR_AF=0.5726;SAS_AF=0.5133;AA=A|||;VT=SNP
6	43328062	rs17209400	A	G	100	PASS	AC=266;AF=0.053115;AN=5008;NS=2504;DP=20079;EAS_AF=0.006;AMR_AF=0.1052;AFR_AF=0.0091;EUR_AF=0.0905;SAS_AF=0.0859;AA=A|||;VT=SNP
6	43328629	rs77688577	A	G	100	PASS	AC=192;AF=0.0383387;AN=5008;NS=2504;DP=17045;EAS_AF=0.002;AMR_AF=0.0821;AFR_AF=0.0045;EUR_AF=0.0626;SAS_AF=0.0654;AA=A|||;VT=SNP
6	43329028	rs2611336	C	A	100	PASS	AC=2151;AF=0.429513;AN=5008;NS=2504;DP=16365;EAS_AF=0.625;AMR_AF=0.5043;AFR_AF=0.0726;EUR_AF=0.5726;SAS_AF=0.5102;AA=C|||;VT=SNP
6	43330581	rs113437098	T	C	100	PASS	AC=73;AF=0.0145767;AN=5008;NS=2504;DP=16570;EAS_AF=0.004;AMR_AF=0.0231;AFR_AF=0.0038;EUR_AF=0.0278;SAS_AF=0.0204;AA=T|||;VT=SNP
6	43330756	rs10498755	C	T	100	PASS	AC=194;AF=0.038738;AN=5008;NS=2504;DP=17530;EAS_AF=0.002;AMR_AF=0.0821;AFR_AF=0.0045;EUR_AF=0.0626;SAS_AF=0.0675;AA=C|||;VT=SNP
6	43334425	rs113177211	T	G	100	PASS	AC=400;AF=0.0798722;AN=5008;NS=2504;DP=17195;EAS_AF=0.0982;AMR_AF=0.0836;AFR_AF=0.0257;EUR_AF=0.0626;SAS_AF=0.1493;AA=T|||;VT=SNP
6	43334547	rs111467122	C	T	100	PASS	AC=265;AF=0.0529153;AN=5008;NS=2504;DP=19000;EAS_AF=0.006;AMR_AF=0.1052;AFR_AF=0.0083;EUR_AF=0.0905;SAS_AF=0.0859;AA=C|||;VT=SNP
6	43334755	rs9394948	A	C	100	PASS	AC=2158;AF=0.430911;AN=5008;NS=2504;DP=15938;EAS_AF=0.625;AMR_AF=0.5043;AFR_AF=0.0734;EUR_AF=0.5736;SAS_AF=0.5153;AA=A|||;VT=SNP
6	43335003	rs9394949	T	C	100	PASS	AC=2155;AF=0.430312;AN=5008;NS=2504;DP=20571;EAS_AF=0.625;AMR_AF=0.5043;AFR_AF=0.0726;EUR_AF=0.5726;SAS_AF=0.5143;AA=T|||;VT=SNP
6	43337653	rs62402405	A	G	100	PASS	AC=67;AF=0.0133786;AN=5008;NS=2504;DP=15136;EAS_AF=0.0079;AMR_AF=0.0029;AFR_AF=0.0015;EUR_AF=0.0159;SAS_AF=0.0399;AA=A|||;VT=SNP
6	43337802	rs73416724	A	G	100	PASS	AC=433;AF=0.0864617;AN=5008;NS=2504;DP=16603;EAS_AF=0.006;AMR_AF=0.1167;AFR_AF=0.1271;EUR_AF=0.0934;SAS_AF=0.0859;AA=G|||;VT=SNP
6	43338115	rs112336903	T	C	100	PASS	AC=267;AF=0.0533147;AN=5008;NS=2504;DP=19838;EAS_AF=0.006;AMR_AF=0.1066;AFR_AF=0.0091;EUR_AF=0.0905;SAS_AF=0.0859;AA=C|||;VT=SNP
6	43339872	rs112334698	C	T	100	PASS	AC=75;AF=0.014976;AN=5008;NS=2504;DP=10917;EAS_AF=0.004;AMR_AF=0.0245;AFR_AF=0.0045;EUR_AF=0.0278;SAS_AF=0.0204;AA=C|||;VT=SNP
6	43340745	rs79434077	C	A	100	PASS	AC=341;AF=0.0680911;AN=5008;NS=2504;DP=21776;EAS_AF=0.0982;AMR_AF=0.0706;AFR_AF=0.0015;EUR_AF=0.0487;SAS_AF=0.1452;AA=C|||;VT=SNP
6	43340810	rs75782458	G	A	100	PASS	AC=266;AF=0.053115;AN=5008;NS=2504;DP=21709;EAS_AF=0.006;AMR_AF=0.1066;AFR_AF=0.0083;EUR_AF=0.0905;SAS_AF=0.0859;AA=G|||;VT=SNP
6	43341088	rs79761807	C	A	100	PASS	AC=194;AF=0.038738;AN=5008;NS=2504;DP=21489;EAS_AF=0.002;AMR_AF=0.0836;AFR_AF=0.0053;EUR_AF=0.0626;SAS_AF=0.0654;AA=C|||;VT=SNP
6	43341571	rs76719991	T	G	100	PASS	AC=73;AF=0.0145767;AN=5008;NS=2504;DP=19712;EAS_AF=0.004;AMR_AF=0.0231;AFR_AF=0.0038;EUR_AF=0.0278;SAS_AF=0.0204;AA=T|||;VT=SNP
6	43341689	rs111547017	A	G	100	PASS	AC=266;AF=0.053115;AN=5008;NS=2504;DP=15942;EAS_AF=0.006;AMR_AF=0.1066;AFR_AF=0.0083;EUR_AF=0.0905;SAS_AF=0.0859;AA=A|||;VT=SNP
6	43342308	rs140519568	G	A	100	PASS	AC=20;AF=0.00399361;AN=5008;NS=2504;DP=17187;EAS_AF=0;AMR_AF=0.0086;AFR_AF=0.0015;EUR_AF=0.0119;SAS_AF=0;AA=G|||;VT=SNP
6	43342591	rs4714678	A	G	100	PASS	AC=2129;AF=0.42512;AN=5008;NS=2504;DP=15142;EAS_AF=0.625;AMR_AF=0.5014;AFR_AF=0.0666;EUR_AF=0.5586;SAS_AF=0.5123;AA=A|||;VT=SNP
6	43343013	rs114863017	A	G	100	PASS	AC=36;AF=0.0071885;AN=5008;NS=2504;DP=19285;EAS_AF=0;AMR_AF=0.0159;AFR_AF=0.0015;EUR_AF=0.0099;SAS_AF=0.0133;AA=A|||;VT=SNP
6	43343239	rs79009481	T	C	100	PASS	AC=193;AF=0.0385383;AN=5008;NS=2504;DP=21937;EAS_AF=0.002;AMR_AF=0.0836;AFR_AF=0.0045;EUR_AF=0.0626;SAS_AF=0.0654;AA=T|||;VT=SNP
6	43343301	rs112332078	T	G	100	PASS	AC=38;AF=0.00758786;AN=5008;NS=2504;DP=19075;EAS_AF=0;AMR_AF=0.0029;AFR_AF=0;EUR_AF=0.0149;SAS_AF=0.0215;AA=T|||;VT=SNP
6	43344952	rs9472039	C	T	100	PASS	AC=890;AF=0.177716;AN=5008;NS=2504;DP=14716;EAS_AF=0.0516;AMR_AF=0.1988;AFR_AF=0.3366;EUR_AF=0.1352;SAS_AF=0.1217;AA=C|||;VT=SNP
6	43345803	rs7742789	C	T	100	PASS	AC=2328;AF=0.464856;AN=5008;NS=2504;DP=18877;EAS_AF=0.37;AMR_AF=0.3775;AFR_AF=0.7186;EUR_AF=0.3479;SAS_AF=0.4018;AA=C|||;VT=SNP
6	43346271	rs141839508	C	G	100	PASS	AC=105;AF=0.0209665;AN=5008;NS=2504;DP=17920;EAS_AF=0.0129;AMR_AF=0.0202;AFR_AF=0.0113;EUR_AF=0.0487;SAS_AF=0.0143;AA=C|||;VT=SNP
6	43346462	rs9369409	C	G	100	PASS	AC=2126;AF=0.424521;AN=5008;NS=2504;DP=19068;EAS_AF=0.624;AMR_AF=0.5;AFR_AF=0.0658;EUR_AF=0.5586;SAS_AF=0.5123;AA=C|||;VT=SNP
6	43346478	rs113653373	A	G	100	PASS	AC=115;AF=0.0229633;AN=5008;NS=2504;DP=19360;EAS_AF=0.004;AMR_AF=0.0259;AFR_AF=0.031;EUR_AF=0.0278;SAS_AF=0.0245;AA=A|||;VT=SNP
6	43347125	rs76514175	A	G	100	PASS	AC=193;AF=0.0385383;AN=5008;NS=2504;DP=16018;EAS_AF=0.002;AMR_AF=0.0836;AFR_AF=0.0045;EUR_AF=0.0626;SAS_AF=0.0654;AA=A|||;VT=SNP
6	43347305	rs11752783	G	A	100	PASS	AC=492;AF=0.0982428;AN=5008;NS=2504;DP=18391;EAS_AF=0.0437;AMR_AF=0.183;AFR_AF=0.09;EUR_AF=0.1223;SAS_AF=0.0808;AA=G|||;VT=SNP
6	43348006	rs12209798	A	G	100	PASS	AC=399;AF=0.0796725;AN=5008;NS=2504;DP=21444;EAS_AF=0.0992;AMR_AF=0.0793;AFR_AF=0.025;EUR_AF=0.0636;SAS_AF=0.1503;AA=A|||;VT=SNP
6	43348512	rs9472040	A	G	100	PASS	AC=2363;AF=0.471845;AN=5008;NS=2504;DP=18776;EAS_AF=0.371;AMR_AF=0.3833;AFR_AF=0.7186;EUR_AF=0.3698;SAS_AF=0.41;AA=A|||;VT=SNP
6	43349215	rs7763558	G	A	100	PASS	AC=2359;AF=0.471046;AN=5008;NS=2504;DP=17867;EAS_AF=0.371;AMR_AF=0.3847;AFR_AF=0.7186;EUR_AF=0.3698;SAS_AF=0.4049;AA=G|||;VT=SNP
6	43349308	rs7763350	A	C	100	PASS	AC=2362;AF=0.471645;AN=5008;NS=2504;DP=20139;EAS_AF=0.371;AMR_AF=0.3862;AFR_AF=0.7194;EUR_AF=0.3698;SAS_AF=0.4059;AA=A|||;VT=SNP
6	43349686	rs112163057	T	C	100	PASS	AC=75;AF=0.014976;AN=5008;NS=2504;DP=19580;EAS_AF=0.004;AMR_AF=0.0245;AFR_AF=0.0038;EUR_AF=0.0278;SAS_AF=0.0215;AA=T|||;VT=SNP
6	43349721	rs74478243	G	A	100	PASS	AC=74;AF=0.0147764;AN=5008;NS=2504;DP=18311;EAS_AF=0.004;AMR_AF=0.0245;AFR_AF=0.0038;EUR_AF=0.0278;SAS_AF=0.0204;AA=G|||;VT=SNP
6	43349795	rs7764523	G	A	100	PASS	AC=2357;AF=0.470647;AN=5008;NS=2504;DP=17422;EAS_AF=0.371;AMR_AF=0.3847;AFR_AF=0.7171;EUR_AF=0.3698;SAS_AF=0.4049;AA=G|||;VT=SNP
6	43350460	rs77642270	T	C	100	PASS	AC=125;AF=0.0249601;AN=5008;NS=2504;DP=20456;EAS_AF=0;AMR_AF=0.0216;AFR_AF=0.0015;EUR_AF=0.0408;SAS_AF=0.0685;AA=T|||;VT=SNP
6	43350736	rs141415391	G	A	100	PASS	AC=23;AF=0.00459265;AN=5008;NS=2504;DP=17911;EAS_AF=0;AMR_AF=0.0086;AFR_AF=0.0008;EUR_AF=0.0119;SAS_AF=0.0041;AA=G|||;VT=SNP
6	43350753	rs9394951	C	T	100	PASS	AC=2093;AF=0.417931;AN=5008;NS=2504;DP=18795;EAS_AF=0.623;AMR_AF=0.4914;AFR_AF=0.0666;EUR_AF=0.5358;SAS_AF=0.5082;AA=C|||;VT=SNP
6	43351686	rs139084170	C	A	100	PASS	AC=22;AF=0.00439297;AN=5008;NS=2504;DP=20520;EAS_AF=0;AMR_AF=0.0014;AFR_AF=0.0015;EUR_AF=0.0189;SAS_AF=0;AA=C|||;VT=SNP
6	43352048	rs113634553	G	A	100	PASS	AC=267;AF=0.0533147;AN=5008;NS=2504;DP=13225;EAS_AF=0.006;AMR_AF=0.1066;AFR_AF=0.0083;EUR_AF=0.0905;SAS_AF=0.0869;AA=G|||;VT=SNP
6	43352134	rs116189428	T	G	100	PASS	AC=92;AF=0.0183706;AN=5008;NS=2504;DP=12666;EAS_AF=0.001;AMR_AF=0.0245;AFR_AF=0.0008;EUR_AF=0.0596;SAS_AF=0.0133;AA=T|||;VT=SNP
6	43352623	rs75473868	A	G	100	PASS	AC=266;AF=0.053115;AN=5008;NS=2504;DP=21869;EAS_AF=0.006;AMR_AF=0.1066;AFR_AF=0.0083;EUR_AF=0.0905;SAS_AF=0.0859;AA=A|||;VT=SNP
6	43352898	rs6919440	G	A	100	PASS	AC=2098;AF=0.41893;AN=5008;NS=2504;DP=22674;EAS_AF=0.623;AMR_AF=0.4928;AFR_AF=0.0696;EUR_AF=0.5358;SAS_AF=0.5082;AA=G|||;VT=SNP
6	43352980	rs1214759	A	G	100	PASS	AC=2648;AF=0.528754;AN=5008;NS=2504;DP=21443;EAS_AF=0.629;AMR_AF=0.6138;AFR_AF=0.2829;EUR_AF=0.6292;SAS_AF=0.5941;AA=G|||;VT=SNP
6	43353635	rs113789029	T	A	100	PASS	AC=398;AF=0.0794728;AN=5008;NS=2504;DP=14392;EAS_AF=0.0972;AMR_AF=0.0807;AFR_AF=0.025;EUR_AF=0.0636;SAS_AF=0.1503;AA=T|||;VT=SNP
6	43353985	rs72857208	A	G	100	PASS	AC=56;AF=0.0111821;AN=5008;NS=2504;DP=19029;EAS_AF=0;AMR_AF=0.0346;AFR_AF=0.0015;EUR_AF=0.0119;SAS_AF=0.0184;AA=A|||;VT=SNP
6	43354431	rs1214761	A	G	100	PASS	AC=2647;AF=0.528554;AN=5008;NS=2504;DP=18788;EAS_AF=0.629;AMR_AF=0.6124;AFR_AF=0.2829;EUR_AF=0.6292;SAS_AF=0.5941;AA=G|||;VT=SNP
6	43354522	rs6458334	G	A	100	PASS	AC=1442;AF=0.287939;AN=5008;NS=2504;DP=18802;EAS_AF=0.3194;AMR_AF=0.1859;AFR_AF=0.3593;EUR_AF=0.2356;SAS_AF=0.2853;AA=G|||;VT=SNP
6	43354896	rs7766972	G	A	100	PASS	AC=1443;AF=0.288139;AN=5008;NS=2504;DP=19137;EAS_AF=0.3194;AMR_AF=0.1859;AFR_AF=0.3601;EUR_AF=0.2356;SAS_AF=0.2853;AA=G|||;VT=SNP
6	43354945	rs7767006	G	A	100	PASS	AC=1442;AF=0.287939;AN=5008;NS=2504;DP=19515;EAS_AF=0.3194;AMR_AF=0.1859;AFR_AF=0.3593;EUR_AF=0.2356;SAS_AF=0.2853;AA=G|||;VT=SNP
6	43355151	rs1214762	T	C	100	PASS	AC=389;AF=0.0776757;AN=5008;NS=2504;DP=19243;EAS_AF=0.006;AMR_AF=0.111;AFR_AF=0.0991;EUR_AF=0.0905;SAS_AF=0.0859;AA=A|||;VT=SNP
6	43355266	rs113283188	A	C	100	PASS	AC=193;AF=0.0385383;AN=5008;NS=2504;DP=19009;EAS_AF=0.002;AMR_AF=0.0836;AFR_AF=0.0045;EUR_AF=0.0626;SAS_AF=0.0654;AA=A|||;VT=SNP
6	43355396	rs141740003	T	C	100	PASS	AC=266;AF=0.053115;AN=5008;NS=2504;DP=19039;EAS_AF=0.006;AMR_AF=0.1066;AFR_AF=0.0083;EUR_AF=0.0905;SAS_AF=0.0859;AA=T|||;VT=SNP
6	43355851	rs2396004	A	G	100	PASS	AC=2098;AF=0.41893;AN=5008;NS=2504;DP=20628;EAS_AF=0.623;AMR_AF=0.4928;AFR_AF=0.0696;EUR_AF=0.5358;SAS_AF=0.5082;AA=A|||;VT=SNP
6	43356743	rs75966707	A	C	100	PASS	AC=193;AF=0.0385383;AN=5008;NS=2504;DP=13350;EAS_AF=0.002;AMR_AF=0.0836;AFR_AF=0.0045;EUR_AF=0.0626;SAS_AF=0.0654;AA=A|||;VT=SNP
6	43357601	rs76658194	C	T	100	PASS	AC=267;AF=0.0533147;AN=5008;NS=2504;DP=20439;EAS_AF=0.006;AMR_AF=0.1066;AFR_AF=0.0083;EUR_AF=0.0915;SAS_AF=0.0859;AA=T|||;VT=SNP
6	43358361	rs72857213	C	T	100	PASS	AC=43;AF=0.00858626;AN=5008;NS=2504;DP=21245;EAS_AF=0;AMR_AF=0.0101;AFR_AF=0.0008;EUR_AF=0.007;SAS_AF=0.0286;AA=G|||;VT=SNP
6	43358362	rs17209407	A	G	100	PASS	AC=425;AF=0.0848642;AN=5008;NS=2504;DP=21208;EAS_AF=0.006;AMR_AF=0.1167;AFR_AF=0.1225;EUR_AF=0.0915;SAS_AF=0.0859;AA=G|||;VT=SNP
6	43358663	rs13196624	C	A	100	PASS	AC=60;AF=0.0119808;AN=5008;NS=2504;DP=17585;EAS_AF=0.001;AMR_AF=0.0101;AFR_AF=0.0015;EUR_AF=0.0437;SAS_AF=0.0061;AA=C|||;VT=SNP
6	43358872	rs147031788	C	T	100	PASS	AC=24;AF=0.00479233;AN=5008;NS=2504;DP=17166;EAS_AF=0;AMR_AF=0.0115;AFR_AF=0;EUR_AF=0.0099;SAS_AF=0.0061;AA=C|||;VT=SNP
6	43359424	rs76823934	G	A	100	PASS	AC=266;AF=0.053115;AN=5008;NS=2504;DP=18566;EAS_AF=0.006;AMR_AF=0.1066;AFR_AF=0.0083;EUR_AF=0.0905;SAS_AF=0.0859;AA=G|||;VT=SNP
6	43360261	rs1214763	T	C	100	PASS	AC=4533;AF=0.905152;AN=5008;NS=2504;DP=19773;EAS_AF=0.9563;AMR_AF=0.8199;AFR_AF=0.9206;EUR_AF=0.8787;SAS_AF=0.9192;AA=C|||;VT=SNP
6	43361930	rs1214766	A	G	100	PASS	AC=4124;AF=0.823482;AN=5008;NS=2504;DP=15828;EAS_AF=0.9405;AMR_AF=0.7968;AFR_AF=0.68;EUR_AF=0.8598;SAS_AF=0.8783;AA=G|||;VT=SNP
6	43362324	rs80193186	G	T	100	PASS	AC=267;AF=0.0533147;AN=5008;NS=2504;DP=19156;EAS_AF=0.006;AMR_AF=0.1081;AFR_AF=0.0083;EUR_AF=0.0905;SAS_AF=0.0859;AA=G|||;VT=SNP
6	43363422	rs113828288	C	T	100	PASS	AC=266;AF=0.053115;AN=5008;NS=2504;DP=13213;EAS_AF=0.006;AMR_AF=0.1066;AFR_AF=0.0083;EUR_AF=0.0905;SAS_AF=0.0859;AA=C|||;VT=SNP
6	43364043	rs77241311	C	T	100	PASS	AC=193;AF=0.0385383;AN=5008;NS=2504;DP=21105;EAS_AF=0.002;AMR_AF=0.0836;AFR_AF=0.0045;EUR_AF=0.0626;SAS_AF=0.0654;AA=C|||;VT=SNP
6	43364494	rs6912283	G	A	100	PASS	AC=2094;AF=0.418131;AN=5008;NS=2504;DP=18561;EAS_AF=0.62;AMR_AF=0.4928;AFR_AF=0.0711;EUR_AF=0.5338;SAS_AF=0.5072;AA=G|||;VT=SNP
6	43364634	rs77529883	C	G	100	PASS	AC=266;AF=0.053115;AN=5008;NS=2504;DP=18655;EAS_AF=0.006;AMR_AF=0.1066;AFR_AF=0.0083;EUR_AF=0.0905;SAS_AF=0.0859;AA=C|||;VT=SNP
6	43364845	rs145598552	G	A	100	PASS	AC=25;AF=0.00499201;AN=5008;NS=2504;DP=18478;EAS_AF=0;AMR_AF=0.0101;AFR_AF=0;EUR_AF=0.0159;SAS_AF=0.002;AA=G|||;VT=SNP
6	43365207	rs7754297	A	G	100	PASS	AC=3556;AF=0.710064;AN=5008;NS=2504;DP=16453;EAS_AF=0.9345;AMR_AF=0.6758;AFR_AF=0.4508;EUR_AF=0.7694;SAS_AF=0.7924;AA=A|||;VT=SNP
6	43365360	rs12195350	A	G	100	PASS	AC=1435;AF=0.286542;AN=5008;NS=2504;DP=16333;EAS_AF=0.3145;AMR_AF=0.183;AFR_AF=0.3593;EUR_AF=0.2356;SAS_AF=0.2853;AA=A|||;VT=SNP
6	43366075	rs111882537	C	A	100	PASS	AC=268;AF=0.0535144;AN=5008;NS=2504;DP=14654;EAS_AF=0.006;AMR_AF=0.1081;AFR_AF=0.0083;EUR_AF=0.0905;SAS_AF=0.0869;AA=C|||;VT=SNP
6	43366817	rs146759956	T	A	100	PASS	AC=39;AF=0.00778754;AN=5008;NS=2504;DP=18103;EAS_AF=0;AMR_AF=0.0173;AFR_AF=0;EUR_AF=0.0268;SAS_AF=0;AA=T|||;VT=SNP
6	43367088	rs831305	A	G	100	PASS	AC=4274;AF=0.853435;AN=5008;NS=2504;DP=21646;EAS_AF=0.9593;AMR_AF=0.8069;AFR_AF=0.739;EUR_AF=0.8728;SAS_AF=0.9121;AA=G|||;VT=SNP
6	43367139	rs12212522	C	A	100	PASS	AC=1624;AF=0.324281;AN=5008;NS=2504;DP=20846;EAS_AF=0.3423;AMR_AF=0.2349;AFR_AF=0.3638;EUR_AF=0.3002;SAS_AF=0.3405;AA=C|||;VT=SNP
6	43370398	rs2396021	G	T	100	PASS	AC=1627;AF=0.32488;AN=5008;NS=2504;DP=15133;EAS_AF=0.3442;AMR_AF=0.2349;AFR_AF=0.3631;EUR_AF=0.3002;SAS_AF=0.3425;AA=G|||;VT=SNP
6	43370915	rs74690967	C	T	100	PASS	AC=267;AF=0.0533147;AN=5008;NS=2504;DP=20957;EAS_AF=0.006;AMR_AF=0.1081;AFR_AF=0.0083;EUR_AF=0.0905;SAS_AF=0.0859;AA=C|||;VT=SNP
6	43371564	rs4714679	G	T	100	PASS	AC=1827;AF=0.364816;AN=5008;NS=2504;DP=20803;EAS_AF=0.5863;AMR_AF=0.4395;AFR_AF=0.025;EUR_AF=0.4642;SAS_AF=0.4407;AA=G|||;VT=SNP
6	43371565	rs4714680	G	T	100	PASS	AC=1830;AF=0.365415;AN=5008;NS=2504;DP=20778;EAS_AF=0.5873;AMR_AF=0.4395;AFR_AF=0.0257;EUR_AF=0.4652;SAS_AF=0.4407;AA=G|||;VT=SNP
6	43372043	rs831308	A	G	100	PASS	AC=4140;AF=0.826677;AN=5008;NS=2504;DP=21925;EAS_AF=0.9593;AMR_AF=0.7968;AFR_AF=0.6445;EUR_AF=0.8708;SAS_AF=0.9121;AA=G|||;VT=SNP
6	43372989	rs78857377	G	A	100	PASS	AC=26;AF=0.00519169;AN=5008;NS=2504;DP=19839;EAS_AF=0;AMR_AF=0.0043;AFR_AF=0.0015;EUR_AF=0.0179;SAS_AF=0.0031;AA=G|||;VT=SNP
6	43375740	rs113902595	G	A	100	PASS	AC=74;AF=0.0147764;AN=5008;NS=2504;DP=18931;EAS_AF=0.004;AMR_AF=0.0245;AFR_AF=0.0038;EUR_AF=0.0278;SAS_AF=0.0204;AA=G|||;VT=SNP
6	43377259	rs1214755	G	A	100	PASS	AC=4523;AF=0.903155;AN=5008;NS=2504;DP=20510;EAS_AF=0.9593;AMR_AF=0.8156;AFR_AF=0.9206;EUR_AF=0.8757;SAS_AF=0.9121;AA=A|||;VT=SNP
6	43378057	rs148387942	C	T	100	PASS	AC=269;AF=0.0537141;AN=5008;NS=2504;DP=19508;EAS_AF=0.006;AMR_AF=0.1095;AFR_AF=0.0083;EUR_AF=0.0915;SAS_AF=0.0859;AA=c|||;VT=SNP
6	43378058	rs1214756	A	G	100	PASS	AC=4826;AF=0.963658;AN=5008;NS=2504;DP=19492;EAS_AF=0.999;AMR_AF=0.9251;AFR_AF=0.9917;EUR_AF=0.8936;SAS_AF=0.9888;AA=G|||;VT=SNP
6	43379029	rs112433836	A	G	100	PASS	AC=193;AF=0.0385383;AN=5008;NS=2504;DP=18023;EAS_AF=0.002;AMR_AF=0.0836;AFR_AF=0.0045;EUR_AF=0.0626;SAS_AF=0.0654;AA=A|||;VT=SNP
6	43379201	rs1214758	T	C	100	PASS	AC=4133;AF=0.82528;AN=5008;NS=2504;DP=13668;EAS_AF=0.9593;AMR_AF=0.7983;AFR_AF=0.6384;EUR_AF=0.8708;SAS_AF=0.9121;AA=C|||;VT=SNP
6	43379410	rs2487662	A	G	100	PASS	AC=4267;AF=0.852037;AN=5008;NS=2504;DP=12710;EAS_AF=0.9593;AMR_AF=0.8084;AFR_AF=0.733;EUR_AF=0.8728;SAS_AF=0.9121;AA=G|||;VT=SNP
6	43379841	rs9357411	A	T	100	PASS	AC=1845;AF=0.368411;AN=5008;NS=2504;DP=20128;EAS_AF=0.5942;AMR_AF=0.4409;AFR_AF=0.0318;EUR_AF=0.4642;SAS_AF=0.4407;AA=A|||;VT=SNP
6	43380585	rs2396023	G	A	100	PASS	AC=2012;AF=0.401757;AN=5008;NS=2504;DP=17465;EAS_AF=0.5923;AMR_AF=0.4467;AFR_AF=0.115;EUR_AF=0.4801;SAS_AF=0.4806;AA=G|||;VT=SNP
6	43381616	rs831304	A	G	100	PASS	AC=4198;AF=0.838259;AN=5008;NS=2504;DP=20757;EAS_AF=0.9484;AMR_AF=0.8084;AFR_AF=0.6899;EUR_AF=0.8728;SAS_AF=0.911;AA=G|||;VT=SNP
6	43382318	rs9369410	A	C	100	PASS	AC=1832;AF=0.365815;AN=5008;NS=2504;DP=20857;EAS_AF=0.5843;AMR_AF=0.4409;AFR_AF=0.031;EUR_AF=0.4642;SAS_AF=0.4387;AA=G|||;VT=SNP
6	43382960	rs112053368	C	A	100	PASS	AC=268;AF=0.0535144;AN=5008;NS=2504;DP=17306;EAS_AF=0.006;AMR_AF=0.1081;AFR_AF=0.0083;EUR_AF=0.0905;SAS_AF=0.0869;AA=C|||;VT=SNP
6	43382978	rs12195820	C	T	100	PASS	AC=1622;AF=0.323882;AN=5008;NS=2504;DP=17096;EAS_AF=0.3502;AMR_AF=0.2363;AFR_AF=0.3533;EUR_AF=0.3002;SAS_AF=0.3436;AA=C|||;VT=SNP
6	43383964	rs1772668	G	A	100	PASS	AC=4123;AF=0.823283;AN=5008;NS=2504;DP=18244;EAS_AF=0.9484;AMR_AF=0.7997;AFR_AF=0.6392;EUR_AF=0.8708;SAS_AF=0.911;AA=A|||;VT=SNP
6	43383996	rs75898806	A	G	100	PASS	AC=84;AF=0.0167732;AN=5008;NS=2504;DP=19300;EAS_AF=0;AMR_AF=0.013;AFR_AF=0.0098;EUR_AF=0.0437;SAS_AF=0.0184;AA=A|||;VT=SNP
6	43384346	rs9381240	A	G	100	PASS	AC=4518;AF=0.902157;AN=5008;NS=2504;DP=15628;EAS_AF=0.9484;AMR_AF=0.817;AFR_AF=0.9251;EUR_AF=0.8757;SAS_AF=0.911;AA=G|||;VT=SNP
6	43384438	rs62402408	A	G	100	PASS	AC=827;AF=0.165136;AN=5008;NS=2504;DP=16184;EAS_AF=0.2292;AMR_AF=0.0648;AFR_AF=0.3026;EUR_AF=0.0527;SAS_AF=0.1002;AA=A|||;VT=SNP
6	43385282	rs116659098	C	T	100	PASS	AC=59;AF=0.0117812;AN=5008;NS=2504;DP=22128;EAS_AF=0;AMR_AF=0.0115;AFR_AF=0.0038;EUR_AF=0.0398;SAS_AF=0.0061;AA=C|||;VT=SNP
6	43386202	rs1599816	G	A	100	PASS	AC=4251;AF=0.848842;AN=5008;NS=2504;DP=18531;EAS_AF=0.9484;AMR_AF=0.8069;AFR_AF=0.7307;EUR_AF=0.8728;SAS_AF=0.911;AA=A|||;VT=SNP
6	43386553	rs1772665	A	G	100	PASS	AC=4254;AF=0.849441;AN=5008;NS=2504;DP=21091;EAS_AF=0.9484;AMR_AF=0.8084;AFR_AF=0.7315;EUR_AF=0.8728;SAS_AF=0.9121;AA=G|||;VT=SNP
6	43386655	rs62402409	T	C	100	PASS	AC=1803;AF=0.360024;AN=5008;NS=2504;DP=16796;EAS_AF=0.3502;AMR_AF=0.2493;AFR_AF=0.4811;EUR_AF=0.3022;SAS_AF=0.3446;AA=T|||;VT=SNP
6	43386715	rs13218296	A	C	100	PASS	AC=4254;AF=0.849441;AN=5008;NS=2504;DP=13311;EAS_AF=0.9484;AMR_AF=0.8084;AFR_AF=0.7322;EUR_AF=0.8728;SAS_AF=0.911;AA=C|||;VT=SNP
6	43387070	rs13191846	G	A	100	PASS	AC=1889;AF=0.377196;AN=5008;NS=2504;DP=13702;EAS_AF=0.5843;AMR_AF=0.4409;AFR_AF=0.0741;EUR_AF=0.4642;SAS_AF=0.4387;AA=G|||;VT=SNP
6	43387130	rs59155183	G	C	100	PASS	AC=1618;AF=0.323083;AN=5008;NS=2504;DP=16099;EAS_AF=0.3502;AMR_AF=0.2363;AFR_AF=0.3517;EUR_AF=0.3002;SAS_AF=0.3415;AA=G|||;VT=SNP
6	43387332	rs79329802	G	A	100	PASS	AC=267;AF=0.0533147;AN=5008;NS=2504;DP=16820;EAS_AF=0.006;AMR_AF=0.1081;AFR_AF=0.0083;EUR_AF=0.0905;SAS_AF=0.0859;AA=G|||;VT=SNP
6	43387344	rs1539120	C	T	100	PASS	AC=4253;AF=0.849241;AN=5008;NS=2504;DP=16771;EAS_AF=0.9484;AMR_AF=0.8084;AFR_AF=0.7315;EUR_AF=0.8728;SAS_AF=0.911;AA=C|||;VT=SNP
6	43387947	rs1772664	G	A	100	PASS	AC=4253;AF=0.849241;AN=5008;NS=2504;DP=19650;EAS_AF=0.9484;AMR_AF=0.8084;AFR_AF=0.7315;EUR_AF=0.8728;SAS_AF=0.911;AA=G|||;VT=SNP
6	43387957	rs76966895	G	A	100	PASS	AC=22;AF=0.00439297;AN=5008;NS=2504;DP=19355;EAS_AF=0;AMR_AF=0.0058;AFR_AF=0.0008;EUR_AF=0.0129;SAS_AF=0.0041;AA=G|||;VT=SNP
6	43388024	rs76649578	A	G	100	PASS	AC=267;AF=0.0533147;AN=5008;NS=2504;DP=18461;EAS_AF=0.006;AMR_AF=0.1081;AFR_AF=0.0083;EUR_AF=0.0905;SAS_AF=0.0859;AA=A|||;VT=SNP
6	43388054	rs6907066	G	A	100	PASS	AC=1621;AF=0.323682;AN=5008;NS=2504;DP=18840;EAS_AF=0.3502;AMR_AF=0.2363;AFR_AF=0.3517;EUR_AF=0.3002;SAS_AF=0.3446;AA=G|||;VT=SNP
6	43388216	rs1674873	A	G	100	PASS	AC=4253;AF=0.849241;AN=5008;NS=2504;DP=17570;EAS_AF=0.9484;AMR_AF=0.8084;AFR_AF=0.7315;EUR_AF=0.8728;SAS_AF=0.911;AA=A|||;VT=SNP
6	43388224	rs9472044	T	C	100	PASS	AC=32;AF=0.00638978;AN=5008;NS=2504;DP=17578;EAS_AF=0.001;AMR_AF=0.0058;AFR_AF=0;EUR_AF=0.0249;SAS_AF=0.002;AA=T|||;VT=SNP
6	43388594	rs1772663	A	C	100	PASS	AC=4253;AF=0.849241;AN=5008;NS=2504;DP=18355;EAS_AF=0.9484;AMR_AF=0.8084;AFR_AF=0.7315;EUR_AF=0.8728;SAS_AF=0.911;AA=C|||;VT=SNP
6	43389045	rs113990079	G	A	100	PASS	AC=225;AF=0.0449281;AN=5008;NS=2504;DP=12545;EAS_AF=0.002;AMR_AF=0.0836;AFR_AF=0.028;EUR_AF=0.0636;SAS_AF=0.0654;AA=G|||;VT=SNP
6	43389211	rs9472045	A	G	100	PASS	AC=4253;AF=0.849241;AN=5008;NS=2504;DP=8836;EAS_AF=0.9484;AMR_AF=0.8084;AFR_AF=0.7315;EUR_AF=0.8728;SAS_AF=0.911;AA=a|||;VT=SNP
6	43389243	rs9369412	T	C	100	PASS	AC=4678;AF=0.934105;AN=5008;NS=2504;DP=8563;EAS_AF=0.998;AMR_AF=0.9063;AFR_AF=0.9017;EUR_AF=0.9324;SAS_AF=0.9335;AA=t|||;VT=SNP
6	43389311	rs7750908	G	A	100	PASS	AC=4253;AF=0.849241;AN=5008;NS=2504;DP=9686;EAS_AF=0.9484;AMR_AF=0.8084;AFR_AF=0.7315;EUR_AF=0.8728;SAS_AF=0.911;AA=G|||;VT=SNP
6	43389919	rs2396027	A	T	100	PASS	AC=1919;AF=0.383187;AN=5008;NS=2504;DP=21423;EAS_AF=0.5843;AMR_AF=0.4409;AFR_AF=0.0976;EUR_AF=0.4642;SAS_AF=0.4376;AA=A|||;VT=SNP
6	43390713	rs12209520	C	A	100	PASS	AC=1619;AF=0.323283;AN=5008;NS=2504;DP=16795;EAS_AF=0.3502;AMR_AF=0.2363;AFR_AF=0.3517;EUR_AF=0.3002;SAS_AF=0.3425;AA=C|||;VT=SNP
6	43391232	rs12211219	G	A	100	PASS	AC=1622;AF=0.323882;AN=5008;NS=2504;DP=13080;EAS_AF=0.3502;AMR_AF=0.2363;AFR_AF=0.3517;EUR_AF=0.3002;SAS_AF=0.3456;AA=G|||;VT=SNP
6	43391315	rs9349255	C	T	100	PASS	AC=4253;AF=0.849241;AN=5008;NS=2504;DP=14446;EAS_AF=0.9484;AMR_AF=0.8084;AFR_AF=0.7315;EUR_AF=0.8728;SAS_AF=0.911;AA=C|||;VT=SNP
6	43394041	rs78415183	T	G	100	PASS	AC=267;AF=0.0533147;AN=5008;NS=2504;DP=18213;EAS_AF=0.006;AMR_AF=0.1081;AFR_AF=0.0083;EUR_AF=0.0905;SAS_AF=0.0859;AA=T|||;VT=SNP
6	43394106	rs75464147	A	G	100	PASS	AC=74;AF=0.0147764;AN=5008;NS=2504;DP=20306;EAS_AF=0.004;AMR_AF=0.0245;AFR_AF=0.0038;EUR_AF=0.0278;SAS_AF=0.0204;AA=A|||;VT=SNP
6	43394370	rs1214751	G	A	100	PASS	AC=4254;AF=0.849441;AN=5008;NS=2504;DP=18072;EAS_AF=0.9484;AMR_AF=0.8084;AFR_AF=0.7322;EUR_AF=0.8728;SAS_AF=0.911;AA=A|||;VT=SNP
6	43394591	rs10948076	A	G	100	PASS	AC=1621;AF=0.323682;AN=5008;NS=2504;DP=17095;EAS_AF=0.3482;AMR_AF=0.2363;AFR_AF=0.3517;EUR_AF=0.3002;SAS_AF=0.3466;AA=A|||;VT=SNP
6	43394764	rs10948077	A	C	100	PASS	AC=2490;AF=0.497204;AN=5008;NS=2504;DP=17112;EAS_AF=0.7024;AMR_AF=0.5389;AFR_AF=0.1679;EUR_AF=0.5457;SAS_AF=0.6513;AA=A|||;VT=SNP
6	43394867	rs116655027	G	C	100	PASS	AC=20;AF=0.00399361;AN=5008;NS=2504;DP=20887;EAS_AF=0;AMR_AF=0.0058;AFR_AF=0;EUR_AF=0.0149;SAS_AF=0.001;AA=G|||;VT=SNP
6	43395101	rs75320251	G	A	100	PASS	AC=267;AF=0.0533147;AN=5008;NS=2504;DP=20037;EAS_AF=0.006;AMR_AF=0.1081;AFR_AF=0.0083;EUR_AF=0.0905;SAS_AF=0.0859;AA=G|||;VT=SNP
6	43396325	rs1214752	C	T	100	PASS	AC=2346;AF=0.46845;AN=5008;NS=2504;DP=22061;EAS_AF=0.5903;AMR_AF=0.4582;AFR_AF=0.3684;EUR_AF=0.4811;SAS_AF=0.4724;AA=C|||;VT=SNP
6	43396856	rs4714684	A	C	100	PASS	AC=2031;AF=0.405551;AN=5008;NS=2504;DP=17778;EAS_AF=0.5853;AMR_AF=0.4481;AFR_AF=0.1808;EUR_AF=0.4632;SAS_AF=0.4346;AA=A|||;VT=SNP
6	43397061	rs113674518	T	C	100	PASS	AC=74;AF=0.0147764;AN=5008;NS=2504;DP=14093;EAS_AF=0.004;AMR_AF=0.0245;AFR_AF=0.0038;EUR_AF=0.0278;SAS_AF=0.0204;AA=T|||;VT=SNP
6	43397259	rs9472049	C	T	100	PASS	AC=1821;AF=0.363618;AN=5008;NS=2504;DP=12587;EAS_AF=0.5843;AMR_AF=0.4409;AFR_AF=0.0303;EUR_AF=0.4622;SAS_AF=0.4305;AA=C|||;VT=SNP
6	43397592	rs11969360	C	T	100	PASS	AC=93;AF=0.0185703;AN=5008;NS=2504;DP=14427;EAS_AF=0.001;AMR_AF=0.0288;AFR_AF=0.003;EUR_AF=0.0577;SAS_AF=0.0102;AA=C|||;VT=SNP
6	43398571	rs7454297	G	A	100	PASS	AC=4429;AF=0.884385;AN=5008;NS=2504;DP=14261;EAS_AF=0.9484;AMR_AF=0.8141;AFR_AF=0.857;EUR_AF=0.8738;SAS_AF=0.9162;AA=G|||;VT=SNP
6	43398687	rs4355606	G	C	100	PASS	AC=4429;AF=0.884385;AN=5008;NS=2504;DP=16186;EAS_AF=0.9484;AMR_AF=0.8141;AFR_AF=0.857;EUR_AF=0.8738;SAS_AF=0.9162;AA=C|||;VT=SNP
6	43399837	rs700008	A	G	100	PASS	AC=4429;AF=0.884385;AN=5008;NS=2504;DP=20070;EAS_AF=0.9484;AMR_AF=0.8141;AFR_AF=0.857;EUR_AF=0.8738;SAS_AF=0.9162;AA=A|||;VT=SNP;EX_TARGET
6	43400342	rs45535935	T	G	100	PASS	AC=74;AF=0.0147764;AN=5008;NS=2504;DP=19621;EAS_AF=0.004;AMR_AF=0.0245;AFR_AF=0.0038;EUR_AF=0.0278;SAS_AF=0.0204;AA=T|||;VT=SNP;EX_TARGET
6	43401105	rs9394952	G	A	100	PASS	AC=1823;AF=0.364018;AN=5008;NS=2504;DP=19345;EAS_AF=0.5853;AMR_AF=0.4409;AFR_AF=0.0287;EUR_AF=0.4612;SAS_AF=0.4346;AA=G|||;VT=SNP;EX_TARGET
6	43401455	rs831316	T	A	100	PASS	AC=4519;AF=0.902356;AN=5008;NS=2504;DP=20428;EAS_AF=0.9484;AMR_AF=0.817;AFR_AF=0.9221;EUR_AF=0.8757;SAS_AF=0.9162;AA=A|||;VT=SNP
6	43401727	rs831315	C	T	100	PASS	AC=4379;AF=0.874401;AN=5008;NS=2504;DP=21374;EAS_AF=0.9484;AMR_AF=0.8112;AFR_AF=0.8222;EUR_AF=0.8728;SAS_AF=0.9151;AA=C|||;VT=SNP
6	43401731	rs12193524	C	T	100	PASS	AC=1626;AF=0.324681;AN=5008;NS=2504;DP=21481;EAS_AF=0.3492;AMR_AF=0.2349;AFR_AF=0.3517;EUR_AF=0.2992;SAS_AF=0.3528;AA=C|||;VT=SNP
6	43401826	rs831314	C	T	100	PASS	AC=4427;AF=0.883986;AN=5008;NS=2504;DP=19911;EAS_AF=0.9484;AMR_AF=0.8127;AFR_AF=0.8578;EUR_AF=0.8728;SAS_AF=0.9151;AA=C|||;VT=SNP
6	43401888	rs831313	A	G	100	PASS	AC=4517;AF=0.901957;AN=5008;NS=2504;DP=18623;EAS_AF=0.9484;AMR_AF=0.817;AFR_AF=0.9221;EUR_AF=0.8748;SAS_AF=0.9151;AA=G|||;VT=SNP
6	43403792	rs864392	G	C	100	PASS	AC=321;AF=0.0640974;AN=5008;NS=2504;DP=21513;EAS_AF=0.0079;AMR_AF=0.0101;AFR_AF=0.1884;EUR_AF=0.0179;SAS_AF=0.0399;AA=G|||;VT=SNP;EX_TARGET
6	43404511	rs9349256	G	A	100	PASS	AC=1826;AF=0.364617;AN=5008;NS=2504;DP=20733;EAS_AF=0.5863;AMR_AF=0.4409;AFR_AF=0.0303;EUR_AF=0.4602;SAS_AF=0.4356;AA=G|||;VT=SNP
6	43405235	rs115984947	T	G	100	PASS	AC=118;AF=0.0235623;AN=5008;NS=2504;DP=15170;EAS_AF=0.0079;AMR_AF=0.0058;AFR_AF=0.0371;EUR_AF=0.0179;SAS_AF=0.0399;AA=T|||;VT=SNP
6	43405525	rs831312	C	T	100	PASS	AC=4429;AF=0.884385;AN=5008;NS=2504;DP=20637;EAS_AF=0.9484;AMR_AF=0.8141;AFR_AF=0.8585;EUR_AF=0.8728;SAS_AF=0.9151;AA=T|||;VT=SNP
6	43405760	rs115049461	C	T	100	PASS	AC=17;AF=0.00339457;AN=5008;NS=2504;DP=18547;EAS_AF=0;AMR_AF=0.0029;AFR_AF=0.0015;EUR_AF=0.0129;SAS_AF=0;AA=C|||;VT=SNP;EX_TARGET
6	43406501	rs2277122	C	T	100	PASS	AC=401;AF=0.0800719;AN=5008;NS=2504;DP=21051;EAS_AF=0.1131;AMR_AF=0.0692;AFR_AF=0.0045;EUR_AF=0.0487;SAS_AF=0.1881;AA=C|||;VT=SNP;EX_TARGET
6	43407132	rs10948079	T	A	100	PASS	AC=1949;AF=0.389177;AN=5008;NS=2504;DP=15410;EAS_AF=0.3829;AMR_AF=0.3473;AFR_AF=0.447;EUR_AF=0.3141;SAS_AF=0.4243;AA=T|||;VT=SNP
6	43407611	rs147519424	C	T	100	PASS	AC=375;AF=0.0748802;AN=5008;NS=2504;DP=20071;EAS_AF=0.2262;AMR_AF=0.013;AFR_AF=0.0045;EUR_AF=0.0288;SAS_AF=0.1053;AA=C|||;VT=SNP
6	43407797	rs111997645	T	A	100	PASS	AC=194;AF=0.038738;AN=5008;NS=2504;DP=19042;EAS_AF=0.0129;AMR_AF=0.0735;AFR_AF=0.0045;EUR_AF=0.0577;SAS_AF=0.0675;AA=T|||;VT=SNP
6	43408005	rs2185631	A	G	100	PASS	AC=1971;AF=0.39357;AN=5008;NS=2504;DP=17410;EAS_AF=0.5278;AMR_AF=0.464;AFR_AF=0.1528;EUR_AF=0.4712;SAS_AF=0.4509;AA=a|||;VT=SNP
6	43408105	rs67861980	C	T	100	PASS	AC=981;AF=0.195887;AN=5008;NS=2504;DP=21107;EAS_AF=0.0804;AMR_AF=0.183;AFR_AF=0.3041;EUR_AF=0.2326;SAS_AF=0.1401;AA=t|||;VT=SNP
6	43408461	rs149784066	G	A	100	PASS	AC=98;AF=0.0195687;AN=5008;NS=2504;DP=17682;EAS_AF=0;AMR_AF=0.0202;AFR_AF=0.0129;EUR_AF=0.0477;SAS_AF=0.0194;AA=g|||;VT=SNP
6	43408466	rs2794264	C	G	100	PASS	AC=3122;AF=0.623403;AN=5008;NS=2504;DP=17494;EAS_AF=0.6528;AMR_AF=0.647;AFR_AF=0.5151;EUR_AF=0.7256;SAS_AF=0.6176;AA=g|||;VT=SNP
6	43409197	rs189721058	A	G	100	PASS	AC=20;AF=0.00399361;AN=5008;NS=2504;DP=16656;EAS_AF=0;AMR_AF=0.0072;AFR_AF=0.0023;EUR_AF=0.0119;SAS_AF=0;AA=A|||;VT=SNP
6	43409418	rs2487663	A	G	100	PASS	AC=3189;AF=0.636781;AN=5008;NS=2504;DP=22550;EAS_AF=0.6518;AMR_AF=0.6657;AFR_AF=0.5053;EUR_AF=0.7744;SAS_AF=0.637;AA=G|||;VT=SNP
6	43410069	rs140706115	G	A	100	PASS	AC=21;AF=0.00419329;AN=5008;NS=2504;DP=19409;EAS_AF=0.001;AMR_AF=0.0072;AFR_AF=0;EUR_AF=0.0109;SAS_AF=0.0041;AA=G|||;VT=SNP
6	43410976	rs143281908	C	T	100	PASS	AC=35;AF=0.00698882;AN=5008;NS=2504;DP=17912;EAS_AF=0;AMR_AF=0.0058;AFR_AF=0;EUR_AF=0.0209;SAS_AF=0.0102;AA=C|||;VT=SNP
6	43411659	rs79175380	T	C	100	PASS	AC=189;AF=0.0377396;AN=5008;NS=2504;DP=19404;EAS_AF=0.001;AMR_AF=0.0793;AFR_AF=0.0045;EUR_AF=0.0596;SAS_AF=0.0685;AA=T|||;VT=SNP;EX_TARGET
6	43412146	rs115896033	C	G	100	PASS	AC=85;AF=0.0169728;AN=5008;NS=2504;DP=19556;EAS_AF=0;AMR_AF=0.0202;AFR_AF=0.0023;EUR_AF=0.0477;SAS_AF=0.0204;AA=C|||;VT=SNP
6	43412865	rs2125739	T	C	100	PASS	AC=1002;AF=0.20008;AN=5008;NS=2504;DP=16579;EAS_AF=0.0804;AMR_AF=0.1859;AFR_AF=0.3079;EUR_AF=0.2316;SAS_AF=0.1554;AA=C|||;VT=SNP;EX_TARGET
6	43413081	rs9381242	G	T	100	PASS	AC=355;AF=0.0708866;AN=5008;NS=2504;DP=15342;EAS_AF=0.0744;AMR_AF=0.0648;AFR_AF=0.0318;EUR_AF=0.1421;SAS_AF=0.0511;AA=G|||;VT=SNP
6	43413094	rs116738220	G	A	100	PASS	AC=98;AF=0.0195687;AN=5008;NS=2504;DP=15567;EAS_AF=0;AMR_AF=0.0202;AFR_AF=0.0129;EUR_AF=0.0477;SAS_AF=0.0194;AA=G|||;VT=SNP
6	43413760	rs71562703	G	A	100	PASS	AC=33;AF=0.00658946;AN=5008;NS=2504;DP=20518;EAS_AF=0.001;AMR_AF=0.0058;AFR_AF=0;EUR_AF=0.0239;SAS_AF=0.0041;AA=G|||;VT=SNP
6	43414216	rs1214746	T	C	100	PASS	AC=4826;AF=0.963658;AN=5008;NS=2504;DP=18023;EAS_AF=0.999;AMR_AF=0.9207;AFR_AF=0.9992;EUR_AF=0.8887;SAS_AF=0.9867;AA=C|||;VT=SNP;EX_TARGET
6	43414234	rs1214747	G	C	100	PASS	AC=3388;AF=0.676518;AN=5008;NS=2504;DP=17932;EAS_AF=0.6528;AMR_AF=0.6844;AFR_AF=0.643;EUR_AF=0.7773;SAS_AF=0.637;AA=C|||;VT=SNP
6	43414778	rs111993105	G	A	100	PASS	AC=45;AF=0.00898562;AN=5008;NS=2504;DP=18040;EAS_AF=0;AMR_AF=0.0115;AFR_AF=0.0015;EUR_AF=0.0298;SAS_AF=0.0051;AA=G|||;VT=SNP
6	43415890	rs79027003	C	G	100	PASS	AC=101;AF=0.0201677;AN=5008;NS=2504;DP=20740;EAS_AF=0;AMR_AF=0.0202;AFR_AF=0.0129;EUR_AF=0.0507;SAS_AF=0.0194;AA=C|||;VT=SNP
6	43416342	rs9357412	G	C	100	PASS	AC=1472;AF=0.29393;AN=5008;NS=2504;DP=22660;EAS_AF=0.0794;AMR_AF=0.2248;AFR_AF=0.5908;EUR_AF=0.2893;SAS_AF=0.1677;AA=C|||;VT=SNP
6	43418328	rs35056042	G	A	100	PASS	AC=102;AF=0.0203674;AN=5008;NS=2504;DP=16513;EAS_AF=0;AMR_AF=0.0202;AFR_AF=0.0136;EUR_AF=0.0507;SAS_AF=0.0194;AA=G|||;VT=SNP;EX_TARGET
6	43418528	rs35192247	C	T	100	PASS	AC=100;AF=0.0199681;AN=5008;NS=2504;DP=19294;EAS_AF=0;AMR_AF=0.0202;AFR_AF=0.0121;EUR_AF=0.0507;SAS_AF=0.0194;AA=C|||;VT=SNP;EX_TARGET
6	43418691	rs1214748	G	A	100	PASS	AC=1397;AF=0.278954;AN=5008;NS=2504;DP=17896;EAS_AF=0.0804;AMR_AF=0.2147;AFR_AF=0.5424;EUR_AF=0.2863;SAS_AF=0.1656;AA=A|||;VT=SNP;EX_TARGET
6	43418733	rs1214749	G	A	100	PASS	AC=1397;AF=0.278954;AN=5008;NS=2504;DP=18721;EAS_AF=0.0804;AMR_AF=0.2147;AFR_AF=0.5424;EUR_AF=0.2863;SAS_AF=0.1656;AA=A|||;VT=SNP;EX_TARGET
6	43419368	rs114159670	G	T	100	PASS	AC=101;AF=0.0201677;AN=5008;NS=2504;DP=14959;EAS_AF=0;AMR_AF=0.0202;AFR_AF=0.0121;EUR_AF=0.0517;SAS_AF=0.0194;AA=G|||;VT=SNP
6	43420405	rs72857272	G	A	100	PASS	AC=365;AF=0.0728834;AN=5008;NS=2504;DP=16119;EAS_AF=0.0744;AMR_AF=0.0648;AFR_AF=0.034;EUR_AF=0.1431;SAS_AF=0.0573;AA=G|||;VT=SNP
6	43420997	rs113615735	C	G	100	PASS	AC=75;AF=0.014976;AN=5008;NS=2504;DP=20430;EAS_AF=0.004;AMR_AF=0.0245;AFR_AF=0.0038;EUR_AF=0.0288;SAS_AF=0.0204;AA=C|||;VT=SNP
6	43421319	rs148337984	T	G	100	PASS	AC=101;AF=0.0201677;AN=5008;NS=2504;DP=15979;EAS_AF=0;AMR_AF=0.0202;AFR_AF=0.0121;EUR_AF=0.0517;SAS_AF=0.0194;AA=T|||;VT=SNP
6	43422698	rs72857275	C	T	100	PASS	AC=368;AF=0.0734824;AN=5008;NS=2504;DP=11825;EAS_AF=0.0744;AMR_AF=0.0648;AFR_AF=0.034;EUR_AF=0.1431;SAS_AF=0.0603;AA=C|||;VT=SNP
6	43423647	rs3734687	T	C	100	PASS	AC=1625;AF=0.324481;AN=5008;NS=2504;DP=10524;EAS_AF=0.0774;AMR_AF=0.2305;AFR_AF=0.7042;EUR_AF=0.2893;SAS_AF=0.1687;AA=C|||;VT=SNP
6	43423779	rs3734688	A	G	100	PASS	AC=523;AF=0.104433;AN=5008;NS=2504;DP=12339;EAS_AF=0.0734;AMR_AF=0.0706;AFR_AF=0.1483;EUR_AF=0.1441;SAS_AF=0.0603;AA=A|||;VT=SNP
6	43426350	rs12183668	A	G	100	PASS	AC=1611;AF=0.321685;AN=5008;NS=2504;DP=14634;EAS_AF=0.0774;AMR_AF=0.2305;AFR_AF=0.6952;EUR_AF=0.2903;SAS_AF=0.1656;AA=a|||;VT=SNP
6	43426615	rs76658461	G	A	100	PASS	AC=364;AF=0.0726837;AN=5008;NS=2504;DP=14008;EAS_AF=0.0734;AMR_AF=0.0648;AFR_AF=0.034;EUR_AF=0.1431;SAS_AF=0.0573;AA=G|||;VT=SNP
6	43426685	rs9296414	G	A	100	PASS	AC=1773;AF=0.354034;AN=5008;NS=2504;DP=16310;EAS_AF=0.0962;AMR_AF=0.2363;AFR_AF=0.7519;EUR_AF=0.3121;SAS_AF=0.2086;AA=g|||;VT=SNP
6	43427850	rs1674850	C	A	100	PASS	AC=1609;AF=0.321286;AN=5008;NS=2504;DP=19362;EAS_AF=0.0774;AMR_AF=0.2291;AFR_AF=0.6944;EUR_AF=0.2903;SAS_AF=0.1656;AA=A|||;VT=SNP
6	43428620	rs6906077	A	G	100	PASS	AC=1610;AF=0.321486;AN=5008;NS=2504;DP=13611;EAS_AF=0.0754;AMR_AF=0.2291;AFR_AF=0.6967;EUR_AF=0.2903;SAS_AF=0.1656;AA=G|||;VT=SNP
6	43429008	rs6910980	A	C	100	PASS	AC=1613;AF=0.322085;AN=5008;NS=2504;DP=16081;EAS_AF=0.0774;AMR_AF=0.2305;AFR_AF=0.6959;EUR_AF=0.2903;SAS_AF=0.1667;AA=C|||;VT=SNP
6	43429666	rs148608708	G	C	100	PASS	AC=48;AF=0.00958466;AN=5008;NS=2504;DP=17727;EAS_AF=0;AMR_AF=0.0159;AFR_AF=0.0015;EUR_AF=0.0209;SAS_AF=0.0143;AA=G|||;VT=SNP
6	43429972	rs75317537	C	T	100	PASS	AC=72;AF=0.014377;AN=5008;NS=2504;DP=18771;EAS_AF=0;AMR_AF=0.0231;AFR_AF=0.0023;EUR_AF=0.0338;SAS_AF=0.0194;AA=C|||;VT=SNP
6	43430383	rs113657019	A	G	100	PASS	AC=14;AF=0.00279553;AN=5008;NS=2504;DP=19666;EAS_AF=0;AMR_AF=0.0058;AFR_AF=0;EUR_AF=0.006;SAS_AF=0.0041;AA=A|||;VT=SNP
6	43431000	rs1622800	C	A	100	PASS	AC=1849;AF=0.369209;AN=5008;NS=2504;DP=15178;EAS_AF=0.1825;AMR_AF=0.2507;AFR_AF=0.7239;EUR_AF=0.2833;SAS_AF=0.2546;AA=A|||;VT=SNP
6	43431987	rs1674854	A	T	100	PASS	AC=1859;AF=0.371206;AN=5008;NS=2504;DP=10277;EAS_AF=0.1825;AMR_AF=0.2536;AFR_AF=0.7262;EUR_AF=0.2833;SAS_AF=0.2597;AA=T|||;VT=SNP
6	43432192	rs1674853	T	C	100	PASS	AC=1861;AF=0.371605;AN=5008;NS=2504;DP=14718;EAS_AF=0.1845;AMR_AF=0.2536;AFR_AF=0.7262;EUR_AF=0.2833;SAS_AF=0.2597;AA=C|||;VT=SNP
6	43432565	rs113902057	G	A	100	PASS	AC=121;AF=0.0241613;AN=5008;NS=2504;DP=10122;EAS_AF=0.001;AMR_AF=0.0346;AFR_AF=0.0023;EUR_AF=0.0577;SAS_AF=0.0358;AA=G|||;VT=SNP
6	43432870	rs113179809	T	A	100	PASS	AC=43;AF=0.00858626;AN=5008;NS=2504;DP=10949;EAS_AF=0;AMR_AF=0.0115;AFR_AF=0.0008;EUR_AF=0.0239;SAS_AF=0.0102;AA=t|||;VT=SNP
6	43433280	rs6904128	G	A	100	PASS	AC=360;AF=0.071885;AN=5008;NS=2504;DP=17080;EAS_AF=0.0159;AMR_AF=0.0403;AFR_AF=0.1914;EUR_AF=0.0427;SAS_AF=0.0204;AA=G|||;VT=SNP
6	43433330	rs111963549	C	T	100	PASS	AC=191;AF=0.038139;AN=5008;NS=2504;DP=17738;EAS_AF=0.0069;AMR_AF=0.0735;AFR_AF=0.0023;EUR_AF=0.0457;SAS_AF=0.0859;AA=C|||;VT=SNP
6	43433538	rs36106532	T	C	100	PASS	AC=502;AF=0.10024;AN=5008;NS=2504;DP=18757;EAS_AF=0.1806;AMR_AF=0.0735;AFR_AF=0.0151;EUR_AF=0.1322;SAS_AF=0.1186;AA=T|||;VT=SNP
6	43434222	rs1674870	A	C	100	PASS	AC=4039;AF=0.80651;AN=5008;NS=2504;DP=23228;EAS_AF=0.8135;AMR_AF=0.8112;AFR_AF=0.8411;EUR_AF=0.8161;SAS_AF=0.7393;AA=C|||;VT=SNP
6	43434546	rs2611338	G	A	100	PASS	AC=1868;AF=0.373003;AN=5008;NS=2504;DP=22740;EAS_AF=0.2004;AMR_AF=0.2507;AFR_AF=0.7247;EUR_AF=0.2793;SAS_AF=0.2587;AA=A|||;VT=SNP
6	43434705	rs111739045	A	G	100	PASS	AC=123;AF=0.0245607;AN=5008;NS=2504;DP=20285;EAS_AF=0.001;AMR_AF=0.0346;AFR_AF=0.0023;EUR_AF=0.0586;SAS_AF=0.0368;AA=A|||;VT=SNP
6	43434730	rs79849314	T	C	100	PASS	AC=190;AF=0.0379393;AN=5008;NS=2504;DP=19938;EAS_AF=0.006;AMR_AF=0.0735;AFR_AF=0.0023;EUR_AF=0.0457;SAS_AF=0.0859;AA=T|||;VT=SNP
6	43435996	rs72857283	C	T	100	PASS	AC=424;AF=0.0846645;AN=5008;NS=2504;DP=23046;EAS_AF=0.0099;AMR_AF=0.1023;AFR_AF=0.0983;EUR_AF=0.1322;SAS_AF=0.0818;AA=C|||;VT=SNP
6	43436683	rs76837116	C	A	100	PASS	AC=162;AF=0.0323482;AN=5008;NS=2504;DP=20714;EAS_AF=0.005;AMR_AF=0.0187;AFR_AF=0.0522;EUR_AF=0.0298;SAS_AF=0.046;AA=A|||;VT=SNP
6	43436848	rs74580573	T	C	100	PASS	AC=409;AF=0.0816693;AN=5008;NS=2504;DP=20722;EAS_AF=0.0357;AMR_AF=0.0331;AFR_AF=0.1891;EUR_AF=0.0258;SAS_AF=0.0757;AA=t|||;VT=SNP
6	43437234	rs116157426	A	C	100	PASS	AC=441;AF=0.0880591;AN=5008;NS=2504;DP=21396;EAS_AF=0.0526;AMR_AF=0.0476;AFR_AF=0.1891;EUR_AF=0.0308;SAS_AF=0.0757;AA=A|||;VT=SNP
6	43437490	rs74762819	C	T	100	PASS	AC=257;AF=0.0513179;AN=5008;NS=2504;DP=19113;EAS_AF=0.0357;AMR_AF=0.0259;AFR_AF=0.0908;EUR_AF=0.0199;SAS_AF=0.0644;AA=C|||;VT=SNP
6	43438121	rs114655787	C	T	100	PASS	AC=32;AF=0.00638978;AN=5008;NS=2504;DP=19927;EAS_AF=0;AMR_AF=0.0086;AFR_AF=0;EUR_AF=0.0229;SAS_AF=0.0031;AA=C|||;VT=SNP
6	43438837	rs112231845	G	A	100	PASS	AC=85;AF=0.0169728;AN=5008;NS=2504;DP=14873;EAS_AF=0.005;AMR_AF=0.0115;AFR_AF=0.0008;EUR_AF=0.0268;SAS_AF=0.045;AA=g|||;VT=SNP
6	43438891	rs138559842	C	G	100	PASS	AC=411;AF=0.0820687;AN=5008;NS=2504;DP=14206;EAS_AF=0.0357;AMR_AF=0.0331;AFR_AF=0.1914;EUR_AF=0.0258;SAS_AF=0.0746;AA=c|||;VT=SNP
6	43438957	rs112262786	C	T	100	PASS	AC=85;AF=0.0169728;AN=5008;NS=2504;DP=14555;EAS_AF=0.005;AMR_AF=0.0115;AFR_AF=0.0008;EUR_AF=0.0268;SAS_AF=0.045;AA=c|||;VT=SNP
6	43439568	rs115201362	C	T	100	PASS	AC=29;AF=0.00579073;AN=5008;NS=2504;DP=21606;EAS_AF=0;AMR_AF=0.0159;AFR_AF=0.0008;EUR_AF=0.0149;SAS_AF=0.002;AA=C|||;VT=SNP
6	43439569	rs114345643	C	T	100	PASS	AC=29;AF=0.00579073;AN=5008;NS=2504;DP=21730;EAS_AF=0;AMR_AF=0.0159;AFR_AF=0.0008;EUR_AF=0.0149;SAS_AF=0.002;AA=C|||;VT=SNP
6	43440315	rs139351940	C	T	100	PASS	AC=20;AF=0.00399361;AN=5008;NS=2504;DP=17209;EAS_AF=0;AMR_AF=0.0072;AFR_AF=0;EUR_AF=0.0149;SAS_AF=0;AA=C|||;VT=SNP
6	43440476	rs80253059	C	T	100	PASS	AC=85;AF=0.0169728;AN=5008;NS=2504;DP=18772;EAS_AF=0.005;AMR_AF=0.0115;AFR_AF=0.0008;EUR_AF=0.0268;SAS_AF=0.045;AA=C|||;VT=SNP
6	43441086	rs78167670	T	C	100	PASS	AC=66;AF=0.0131789;AN=5008;NS=2504;DP=20565;EAS_AF=0.004;AMR_AF=0.0115;AFR_AF=0.0008;EUR_AF=0.0249;SAS_AF=0.0286;AA=T|||;VT=SNP
6	43441698	rs79054868	C	T	100	PASS	AC=130;AF=0.0259585;AN=5008;NS=2504;DP=19342;EAS_AF=0;AMR_AF=0.0418;AFR_AF=0.0053;EUR_AF=0.0606;SAS_AF=0.0337;AA=C|||;VT=SNP
6	43442651	rs1214769	C	A	100	PASS	AC=3604;AF=0.719649;AN=5008;NS=2504;DP=9634;EAS_AF=0.6726;AMR_AF=0.7334;AFR_AF=0.7821;EUR_AF=0.7157;SAS_AF=0.6779;AA=A|||;VT=SNP
6	43442756	rs16896543	C	T	100	PASS	AC=516;AF=0.103035;AN=5008;NS=2504;DP=14534;EAS_AF=0.0357;AMR_AF=0.0418;AFR_AF=0.2617;EUR_AF=0.0288;SAS_AF=0.0777;AA=C|||;VT=SNP
6	43443251	rs9472061	A	G	100	PASS	AC=739;AF=0.147564;AN=5008;NS=2504;DP=14266;EAS_AF=0.0407;AMR_AF=0.0591;AFR_AF=0.3638;EUR_AF=0.0557;SAS_AF=0.1227;AA=G|||;VT=SNP
6	43444679	rs74726378	A	C	100	PASS	AC=85;AF=0.0169728;AN=5008;NS=2504;DP=21644;EAS_AF=0.005;AMR_AF=0.0115;AFR_AF=0.0008;EUR_AF=0.0268;SAS_AF=0.045;AA=A|||;VT=SNP
6	43444850	rs111393419	G	A	100	PASS	AC=85;AF=0.0169728;AN=5008;NS=2504;DP=17617;EAS_AF=0.005;AMR_AF=0.0115;AFR_AF=0.0008;EUR_AF=0.0268;SAS_AF=0.045;AA=G|||;VT=SNP
6	43444911	rs73426714	T	C	100	PASS	AC=954;AF=0.190495;AN=5008;NS=2504;DP=17180;EAS_AF=0.0407;AMR_AF=0.0706;AFR_AF=0.5219;EUR_AF=0.0567;SAS_AF=0.1196;AA=C|||;VT=SNP
6	43445103	rs73426717	T	G	100	PASS	AC=735;AF=0.146765;AN=5008;NS=2504;DP=12294;EAS_AF=0.0407;AMR_AF=0.062;AFR_AF=0.3616;EUR_AF=0.0557;SAS_AF=0.1196;AA=G|||;VT=SNP
6	43445678	rs112159221	G	A	100	PASS	AC=85;AF=0.0169728;AN=5008;NS=2504;DP=13189;EAS_AF=0.005;AMR_AF=0.0115;AFR_AF=0.0008;EUR_AF=0.0268;SAS_AF=0.045;AA=G|||;VT=SNP
6	43446264	rs113658303	G	C	100	PASS	AC=85;AF=0.0169728;AN=5008;NS=2504;DP=23803;EAS_AF=0.005;AMR_AF=0.0115;AFR_AF=0.0008;EUR_AF=0.0268;SAS_AF=0.045;AA=G|||;VT=SNP
6	43446795	rs9472064	C	T	100	PASS	AC=1457;AF=0.290935;AN=5008;NS=2504;DP=22545;EAS_AF=0.6081;AMR_AF=0.2997;AFR_AF=0.0136;EUR_AF=0.3211;SAS_AF=0.3016;AA=C|||;VT=SNP
6	43447566	rs139206194	G	A	100	PASS	AC=60;AF=0.0119808;AN=5008;NS=2504;DP=17931;EAS_AF=0;AMR_AF=0.0187;AFR_AF=0.0008;EUR_AF=0.0388;SAS_AF=0.0072;AA=G|||;VT=SNP
6	43447739	rs112632828	A	G	100	PASS	AC=85;AF=0.0169728;AN=5008;NS=2504;DP=18449;EAS_AF=0.005;AMR_AF=0.0115;AFR_AF=0.0008;EUR_AF=0.0268;SAS_AF=0.045;AA=A|||;VT=SNP
6	43448492	rs114932063	G	A	100	PASS	AC=331;AF=0.0660942;AN=5008;NS=2504;DP=18642;EAS_AF=0.0357;AMR_AF=0.0274;AFR_AF=0.1339;EUR_AF=0.0258;SAS_AF=0.0746;AA=G|||;VT=SNP
6	43448821	rs1150798	G	A	100	PASS	AC=4078;AF=0.814297;AN=5008;NS=2504;DP=19132;EAS_AF=0.6925;AMR_AF=0.8401;AFR_AF=0.8926;EUR_AF=0.8499;SAS_AF=0.7791;AA=A|||;VT=SNP
6	43448855	rs115920996	T	A	100	PASS	AC=85;AF=0.0169728;AN=5008;NS=2504;DP=17675;EAS_AF=0.005;AMR_AF=0.0115;AFR_AF=0.0008;EUR_AF=0.0268;SAS_AF=0.045;AA=A|||;VT=SNP
6	43449572	rs76353013	C	T	100	PASS	AC=85;AF=0.0169728;AN=5008;NS=2504;DP=17445;EAS_AF=0.005;AMR_AF=0.0115;AFR_AF=0.0008;EUR_AF=0.0268;SAS_AF=0.045;AA=C|||;VT=SNP
6	43450319	rs113961115	G	A	100	PASS	AC=85;AF=0.0169728;AN=5008;NS=2504;DP=23145;EAS_AF=0.005;AMR_AF=0.0115;AFR_AF=0.0008;EUR_AF=0.0268;SAS_AF=0.045;AA=G|||;VT=SNP
6	43450884	rs114867212	C	A	100	PASS	AC=279;AF=0.0557109;AN=5008;NS=2504;DP=18348;EAS_AF=0.0347;AMR_AF=0.0259;AFR_AF=0.0961;EUR_AF=0.0258;SAS_AF=0.0746;AA=C|||;VT=SNP
6	43451193	rs66726175	G	A	100	PASS	AC=906;AF=0.180911;AN=5008;NS=2504;DP=20749;EAS_AF=0.5327;AMR_AF=0.1758;AFR_AF=0.0015;EUR_AF=0.0547;SAS_AF=0.1943;AA=G|||;VT=SNP
6	43451923	rs111437393	C	T	100	PASS	AC=85;AF=0.0169728;AN=5008;NS=2504;DP=15859;EAS_AF=0.005;AMR_AF=0.0115;AFR_AF=0.0008;EUR_AF=0.0268;SAS_AF=0.045;AA=C|||;VT=SNP
6	43451933	rs111483608	T	C	100	PASS	AC=85;AF=0.0169728;AN=5008;NS=2504;DP=15284;EAS_AF=0.005;AMR_AF=0.0115;AFR_AF=0.0008;EUR_AF=0.0268;SAS_AF=0.045;AA=C|||;VT=SNP
6	43452581	rs144291208	G	A	100	PASS	AC=85;AF=0.0169728;AN=5008;NS=2504;DP=17691;EAS_AF=0.005;AMR_AF=0.0115;AFR_AF=0.0008;EUR_AF=0.0268;SAS_AF=0.045;AA=G|||;VT=SNP
6	43452890	rs80003382	C	T	100	PASS	AC=85;AF=0.0169728;AN=5008;NS=2504;DP=20957;EAS_AF=0.005;AMR_AF=0.0115;AFR_AF=0.0008;EUR_AF=0.0268;SAS_AF=0.045;AA=T|||;VT=SNP
6	43453165	rs111943320	G	C	100	PASS	AC=85;AF=0.0169728;AN=5008;NS=2504;DP=22713;EAS_AF=0.005;AMR_AF=0.0115;AFR_AF=0.0008;EUR_AF=0.0268;SAS_AF=0.045;AA=C|||;VT=SNP
6	43453567	rs79520779	C	T	100	PASS	AC=85;AF=0.0169728;AN=5008;NS=2504;DP=21502;EAS_AF=0.005;AMR_AF=0.0115;AFR_AF=0.0008;EUR_AF=0.0268;SAS_AF=0.045;AA=T|||;VT=SNP
6	43453861	rs138807403	C	T	100	PASS	AC=331;AF=0.0660942;AN=5008;NS=2504;DP=16067;EAS_AF=0.0347;AMR_AF=0.0274;AFR_AF=0.1346;EUR_AF=0.0258;SAS_AF=0.0746;AA=c|||;VT=SNP
6	43454201	rs189474158	C	T	100	PASS	AC=19;AF=0.00379393;AN=5008;NS=2504;DP=17070;EAS_AF=0;AMR_AF=0.0072;AFR_AF=0;EUR_AF=0.0109;SAS_AF=0.0031;AA=C|||;VT=SNP
6	43454469	rs73426724	C	T	100	PASS	AC=825;AF=0.164736;AN=5008;NS=2504;DP=19268;EAS_AF=0.0397;AMR_AF=0.0692;AFR_AF=0.4266;EUR_AF=0.0557;SAS_AF=0.1196;AA=T|||;VT=SNP
6	43454962	rs9462897	A	G	100	PASS	AC=507;AF=0.101238;AN=5008;NS=2504;DP=20111;EAS_AF=0.0347;AMR_AF=0.0389;AFR_AF=0.2617;EUR_AF=0.0258;SAS_AF=0.0746;AA=A|||;VT=SNP
6	43455232	rs76863543	A	G	100	PASS	AC=85;AF=0.0169728;AN=5008;NS=2504;DP=19950;EAS_AF=0.005;AMR_AF=0.0115;AFR_AF=0.0008;EUR_AF=0.0268;SAS_AF=0.045;AA=A|||;VT=SNP
6	43455352	rs112890091	A	C	100	PASS	AC=85;AF=0.0169728;AN=5008;NS=2504;DP=19497;EAS_AF=0.005;AMR_AF=0.0115;AFR_AF=0.0008;EUR_AF=0.0268;SAS_AF=0.045;AA=A|||;VT=SNP
6	43455664	rs113161348	A	G	100	PASS	AC=340;AF=0.0678914;AN=5008;NS=2504;DP=13245;EAS_AF=0.0397;AMR_AF=0.0389;AFR_AF=0.09;EUR_AF=0.0467;SAS_AF=0.1094;AA=A|||;VT=SNP
6	43455719	rs555225902	T	C	100	PASS	AC=19;AF=0.00379393;AN=5008;NS=2504;DP=16304;EAS_AF=0;AMR_AF=0.0058;AFR_AF=0.0015;EUR_AF=0.0129;SAS_AF=0;AA=T|||;VT=SNP
6	43456126	rs74435423	T	C	100	PASS	AC=85;AF=0.0169728;AN=5008;NS=2504;DP=16167;EAS_AF=0.005;AMR_AF=0.0115;AFR_AF=0.0008;EUR_AF=0.0268;SAS_AF=0.045;AA=C|||;VT=SNP
6	43456559	rs17287935	G	T	100	PASS	AC=85;AF=0.0169728;AN=5008;NS=2504;DP=20368;EAS_AF=0.005;AMR_AF=0.0115;AFR_AF=0.0008;EUR_AF=0.0268;SAS_AF=0.045;AA=G|||;VT=SNP
6	43456734	rs77114091	G	T	100	PASS	AC=98;AF=0.0195687;AN=5008;NS=2504;DP=19772;EAS_AF=0;AMR_AF=0.0331;AFR_AF=0.0023;EUR_AF=0.0656;SAS_AF=0.0061;AA=G|||;VT=SNP
6	43457333	rs141822240	T	G	100	PASS	AC=7;AF=0.00139776;AN=5008;NS=2504;DP=20841;EAS_AF=0;AMR_AF=0;AFR_AF=0;EUR_AF=0.007;SAS_AF=0;AA=T|||;VT=SNP
6	43457633	rs116480461	G	C	100	PASS	AC=124;AF=0.0247604;AN=5008;NS=2504;DP=21290;EAS_AF=0.001;AMR_AF=0.0274;AFR_AF=0.0023;EUR_AF=0.0596;SAS_AF=0.0419;AA=G|||;VT=SNP
6	43457835	rs9472066	C	G	100	PASS	AC=472;AF=0.0942492;AN=5008;NS=2504;DP=21345;EAS_AF=0.0347;AMR_AF=0.0375;AFR_AF=0.236;EUR_AF=0.0258;SAS_AF=0.0746;AA=C|||;VT=SNP
6	43457907	rs77781883	C	T	100	PASS	AC=85;AF=0.0169728;AN=5008;NS=2504;DP=20492;EAS_AF=0.005;AMR_AF=0.0115;AFR_AF=0.0008;EUR_AF=0.0268;SAS_AF=0.045;AA=C|||;VT=SNP
6	43459023	rs112078628	G	T	100	PASS	AC=85;AF=0.0169728;AN=5008;NS=2504;DP=19689;EAS_AF=0.005;AMR_AF=0.0115;AFR_AF=0.0008;EUR_AF=0.0268;SAS_AF=0.045;AA=T|||;VT=SNP
6	43459255	rs112315103	C	T	100	PASS	AC=84;AF=0.0167732;AN=5008;NS=2504;DP=14598;EAS_AF=0.005;AMR_AF=0.0101;AFR_AF=0.0008;EUR_AF=0.0268;SAS_AF=0.045;AA=C|||;VT=SNP
6	43459569	rs116271216	C	T	100	PASS	AC=85;AF=0.0169728;AN=5008;NS=2504;DP=17223;EAS_AF=0.005;AMR_AF=0.0115;AFR_AF=0.0008;EUR_AF=0.0268;SAS_AF=0.045;AA=C|||;VT=SNP
6	43459760	rs17209414	A	G	100	PASS	AC=85;AF=0.0169728;AN=5008;NS=2504;DP=17890;EAS_AF=0.005;AMR_AF=0.0115;AFR_AF=0.0008;EUR_AF=0.0268;SAS_AF=0.045;AA=A|||;VT=SNP
6	43461198	rs17209421	C	T	100	PASS	AC=98;AF=0.0195687;AN=5008;NS=2504;DP=21446;EAS_AF=0;AMR_AF=0.0331;AFR_AF=0.0023;EUR_AF=0.0656;SAS_AF=0.0061;AA=C|||;VT=SNP
6	43462266	rs78937406	C	T	100	PASS	AC=247;AF=0.0493211;AN=5008;NS=2504;DP=17120;EAS_AF=0.005;AMR_AF=0.0274;AFR_AF=0.1127;EUR_AF=0.0298;SAS_AF=0.045;AA=T|||;VT=SNP
6	43462804	rs77568053	A	T	100	PASS	AC=253;AF=0.0505192;AN=5008;NS=2504;DP=20409;EAS_AF=0.0347;AMR_AF=0.0259;AFR_AF=0.0893;EUR_AF=0.0189;SAS_AF=0.0644;AA=A|||;VT=SNP
6	43462988	rs9472068	A	G	100	PASS	AC=802;AF=0.160144;AN=5008;NS=2504;DP=22017;EAS_AF=0.0397;AMR_AF=0.0692;AFR_AF=0.4092;EUR_AF=0.0557;SAS_AF=0.1196;AA=G|||;VT=SNP
6	43463397	rs73426727	A	C	100	PASS	AC=803;AF=0.160343;AN=5008;NS=2504;DP=21720;EAS_AF=0.0397;AMR_AF=0.0692;AFR_AF=0.4092;EUR_AF=0.0557;SAS_AF=0.1207;AA=C|||;VT=SNP
6	43463810	rs115985823	G	T	100	PASS	AC=329;AF=0.0656949;AN=5008;NS=2504;DP=18610;EAS_AF=0.0347;AMR_AF=0.0274;AFR_AF=0.1331;EUR_AF=0.0258;SAS_AF=0.0746;AA=G|||;VT=SNP
6	43464787	rs76284477	C	G	100	PASS	AC=330;AF=0.0658946;AN=5008;NS=2504;DP=18554;EAS_AF=0.0347;AMR_AF=0.0274;AFR_AF=0.1339;EUR_AF=0.0258;SAS_AF=0.0746;AA=C|||;VT=SNP
6	43465337	rs79769045	C	T	100	PASS	AC=415;AF=0.0828674;AN=5008;NS=2504;DP=19460;EAS_AF=0.0397;AMR_AF=0.0389;AFR_AF=0.1346;EUR_AF=0.0527;SAS_AF=0.1196;AA=C|||;VT=SNP
6	43466326	rs77355607	C	T	100	PASS	AC=331;AF=0.0660942;AN=5008;NS=2504;DP=22861;EAS_AF=0.0347;AMR_AF=0.0274;AFR_AF=0.1331;EUR_AF=0.0278;SAS_AF=0.0746;AA=C|||;VT=SNP
6	43466599	rs80091464	C	T	100	PASS	AC=55;AF=0.0109824;AN=5008;NS=2504;DP=19737;EAS_AF=0;AMR_AF=0.0159;AFR_AF=0.0023;EUR_AF=0.0298;SAS_AF=0.0112;AA=C|||;VT=SNP
6	43467910	rs111284066	T	C	100	PASS	AC=85;AF=0.0169728;AN=5008;NS=2504;DP=21851;EAS_AF=0.005;AMR_AF=0.0115;AFR_AF=0.0008;EUR_AF=0.0268;SAS_AF=0.045;AA=C|||;VT=SNP
6	43468355	rs2277123	G	A	100	PASS	AC=825;AF=0.164736;AN=5008;NS=2504;DP=18009;EAS_AF=0.0397;AMR_AF=0.0692;AFR_AF=0.4266;EUR_AF=0.0557;SAS_AF=0.1196;AA=A|||;VT=SNP
6	43469241	rs79019801	T	G	100	PASS	AC=85;AF=0.0169728;AN=5008;NS=2504;DP=15381;EAS_AF=0.005;AMR_AF=0.0115;AFR_AF=0.0008;EUR_AF=0.0268;SAS_AF=0.045;AA=T|||;VT=SNP;EX_TARGET
6	43471481	rs78262217	C	G	100	PASS	AC=85;AF=0.0169728;AN=5008;NS=2504;DP=21816;EAS_AF=0.005;AMR_AF=0.0115;AFR_AF=0.0008;EUR_AF=0.0268;SAS_AF=0.045;AA=C|||;VT=SNP
6	43471637	rs114801660	A	T	100	PASS	AC=107;AF=0.0213658;AN=5008;NS=2504;DP=18409;EAS_AF=0;AMR_AF=0.0101;AFR_AF=0.0008;EUR_AF=0.0278;SAS_AF=0.0726;AA=A|||;VT=SNP
6	43471693	rs111502897	T	C	100	PASS	AC=85;AF=0.0169728;AN=5008;NS=2504;DP=18074;EAS_AF=0.005;AMR_AF=0.0115;AFR_AF=0.0008;EUR_AF=0.0268;SAS_AF=0.045;AA=C|||;VT=SNP
6	43472708	rs3734689	T	C	100	PASS	AC=278;AF=0.0555112;AN=5008;NS=2504;DP=15070;EAS_AF=0.0347;AMR_AF=0.0259;AFR_AF=0.0961;EUR_AF=0.0249;SAS_AF=0.0746;AA=T|||;VT=SNP;EX_TARGET
6	43473671	rs114849138	G	A	100	PASS	AC=77;AF=0.0153754;AN=5008;NS=2504;DP=18021;EAS_AF=0;AMR_AF=0.0288;AFR_AF=0;EUR_AF=0.0507;SAS_AF=0.0061;AA=G|||;VT=SNP
6	43473803	rs77082223	T	C	100	PASS	AC=85;AF=0.0169728;AN=5008;NS=2504;DP=19873;EAS_AF=0.005;AMR_AF=0.0115;AFR_AF=0.0008;EUR_AF=0.0268;SAS_AF=0.045;AA=C|||;VT=SNP
6	43473884	rs72857288	A	C	100	PASS	AC=403;AF=0.0804712;AN=5008;NS=2504;DP=21740;EAS_AF=0.0109;AMR_AF=0.0994;AFR_AF=0.0696;EUR_AF=0.1392;SAS_AF=0.093;AA=A|||;VT=SNP
6	43473999	rs116653268	T	A	100	PASS	AC=22;AF=0.00439297;AN=5008;NS=2504;DP=18093;EAS_AF=0.002;AMR_AF=0.0058;AFR_AF=0.0015;EUR_AF=0.0139;SAS_AF=0;AA=T|||;VT=SNP
6	43474491	rs72857289	G	A	100	PASS	AC=68;AF=0.0135783;AN=5008;NS=2504;DP=17261;EAS_AF=0;AMR_AF=0.0231;AFR_AF=0.0038;EUR_AF=0.0338;SAS_AF=0.0133;AA=G|||;VT=SNP
6	43474768	rs112886696	A	G	100	PASS	AC=85;AF=0.0169728;AN=5008;NS=2504;DP=19287;EAS_AF=0.005;AMR_AF=0.0115;AFR_AF=0.0008;EUR_AF=0.0268;SAS_AF=0.045;AA=A|||;VT=SNP
6	43474912	rs2282412	A	G	100	PASS	AC=503;AF=0.100439;AN=5008;NS=2504;DP=18830;EAS_AF=0.2599;AMR_AF=0.0663;AFR_AF=0.0091;EUR_AF=0.0288;SAS_AF=0.1575;AA=A|||;VT=SNP
6	43475474	rs6924483	T	C	100	PASS	AC=860;AF=0.171725;AN=5008;NS=2504;DP=23367;EAS_AF=0.0397;AMR_AF=0.0706;AFR_AF=0.4516;EUR_AF=0.0557;SAS_AF=0.1207;AA=C|||;VT=SNP
6	43476232	rs75441145	T	A	100	PASS	AC=87;AF=0.0173722;AN=5008;NS=2504;DP=18518;EAS_AF=0.005;AMR_AF=0.0115;AFR_AF=0.0023;EUR_AF=0.0268;SAS_AF=0.045;AA=A|||;VT=SNP
6	43476767	rs7746420	G	C	100	PASS	AC=1062;AF=0.212061;AN=5008;NS=2504;DP=20481;EAS_AF=0.0407;AMR_AF=0.0821;AFR_AF=0.5847;EUR_AF=0.0646;SAS_AF=0.1288;AA=A|||;VT=SNP
6	43477609	rs367742528	G	A	100	PASS	AC=86;AF=0.0171725;AN=5008;NS=2504;DP=4768;EAS_AF=0.005;AMR_AF=0.0115;AFR_AF=0.0023;EUR_AF=0.0258;SAS_AF=0.045;AA=G|||;VT=SNP
6	43478410	rs111598444	G	C	100	PASS	AC=85;AF=0.0169728;AN=5008;NS=2504;DP=16693;EAS_AF=0.005;AMR_AF=0.0115;AFR_AF=0.0008;EUR_AF=0.0268;SAS_AF=0.045;AA=G|||;VT=SNP
6	43479067	rs7743244	T	G	100	PASS	AC=1035;AF=0.206669;AN=5008;NS=2504;DP=18059;EAS_AF=0.0407;AMR_AF=0.0793;AFR_AF=0.5651;EUR_AF=0.0646;SAS_AF=0.1299;AA=G|||;VT=SNP
6	43480307	rs2231770	A	G	100	PASS	AC=1036;AF=0.206869;AN=5008;NS=2504;DP=20440;EAS_AF=0.0407;AMR_AF=0.0793;AFR_AF=0.5658;EUR_AF=0.0646;SAS_AF=0.1299;AA=G|||;VT=SNP;EX_TARGET
6	43481121	rs2231767	C	T	100	PASS	AC=148;AF=0.0295527;AN=5008;NS=2504;DP=21552;EAS_AF=0.005;AMR_AF=0.0115;AFR_AF=0.0484;EUR_AF=0.0268;SAS_AF=0.045;AA=C|||;VT=SNP;EX_TARGET
6	43481955	rs112508540	G	C	100	PASS	AC=136;AF=0.0271565;AN=5008;NS=2504;DP=17118;EAS_AF=0;AMR_AF=0.0432;AFR_AF=0.0061;EUR_AF=0.0646;SAS_AF=0.0337;AA=G|||;VT=SNP
6	43482765	rs12664665	T	C	100	PASS	AC=1027;AF=0.205072;AN=5008;NS=2504;DP=12269;EAS_AF=0.0347;AMR_AF=0.0793;AFR_AF=0.5635;EUR_AF=0.0646;SAS_AF=0.1299;AA=c|||;VT=SNP
6	43482799	rs3757264	C	T	100	PASS	AC=1548;AF=0.309105;AN=5008;NS=2504;DP=13430;EAS_AF=0.621;AMR_AF=0.3098;AFR_AF=0.062;EUR_AF=0.3231;SAS_AF=0.3067;AA=c|||;VT=SNP
6	43482878	rs12661262	G	A	100	PASS	AC=1062;AF=0.212061;AN=5008;NS=2504;DP=12134;EAS_AF=0.0357;AMR_AF=0.0865;AFR_AF=0.5651;EUR_AF=0.0915;SAS_AF=0.1299;AA=a|||;VT=SNP
6	43483538	rs2231766	C	T	100	PASS	AC=346;AF=0.0690895;AN=5008;NS=2504;DP=24046;EAS_AF=0.0298;AMR_AF=0.0303;AFR_AF=0.1346;EUR_AF=0.0338;SAS_AF=0.0849;AA=C|||;VT=SNP
6	43483539	rs2231765	C	G	100	PASS	AC=346;AF=0.0690895;AN=5008;NS=2504;DP=24120;EAS_AF=0.0298;AMR_AF=0.0303;AFR_AF=0.1346;EUR_AF=0.0338;SAS_AF=0.0849;AA=C|||;VT=SNP
6	43484532	rs2231763	G	A	100	PASS	AC=70;AF=0.0139776;AN=5008;NS=2504;DP=12922;EAS_AF=0;AMR_AF=0.0231;AFR_AF=0.0038;EUR_AF=0.0348;SAS_AF=0.0143;AA=G|||;VT=SNP;EX_TARGET
6	43484643	rs2231759	G	A	100	PASS	AC=346;AF=0.0690895;AN=5008;NS=2504;DP=14354;EAS_AF=0.0298;AMR_AF=0.0303;AFR_AF=0.1346;EUR_AF=0.0338;SAS_AF=0.0849;AA=G|||;VT=SNP
6	43485283	rs2227301	C	T	100	PASS	AC=697;AF=0.139177;AN=5008;NS=2504;DP=21595;EAS_AF=0.0208;AMR_AF=0.2839;AFR_AF=0.0227;EUR_AF=0.2217;SAS_AF=0.2311;AA=C|||;VT=SNP
6	43485806	rs113016688	T	A	100	PASS	AC=85;AF=0.0169728;AN=5008;NS=2504;DP=18535;EAS_AF=0.005;AMR_AF=0.0115;AFR_AF=0.0008;EUR_AF=0.0268;SAS_AF=0.045;AA=T|||;VT=SNP
6	43485811	rs73426739	G	A	100	PASS	AC=772;AF=0.154153;AN=5008;NS=2504;DP=18778;EAS_AF=0.0298;AMR_AF=0.0519;AFR_AF=0.4448;EUR_AF=0.0348;SAS_AF=0.0849;AA=G|||;VT=SNP
6	43486125	rs80339878	G	T	100	PASS	AC=346;AF=0.0690895;AN=5008;NS=2504;DP=21690;EAS_AF=0.0298;AMR_AF=0.0303;AFR_AF=0.1346;EUR_AF=0.0338;SAS_AF=0.0849;AA=g|||;VT=SNP
6	43487363	rs9472069	A	C	100	PASS	AC=639;AF=0.127596;AN=5008;NS=2504;DP=21167;EAS_AF=0.0298;AMR_AF=0.0461;AFR_AF=0.3472;EUR_AF=0.0348;SAS_AF=0.0849;AA=A|||;VT=SNP
6	43487767	rs143381942	G	A	100	PASS	AC=17;AF=0.00339457;AN=5008;NS=2504;DP=23262;EAS_AF=0;AMR_AF=0.0014;AFR_AF=0.0008;EUR_AF=0.0119;SAS_AF=0.0031;AA=G|||;VT=SNP;EX_TARGET
6	43488836	rs113209557	C	T	100	PASS	AC=66;AF=0.0131789;AN=5008;NS=2504;DP=18903;EAS_AF=0.004;AMR_AF=0.0115;AFR_AF=0.0008;EUR_AF=0.0249;SAS_AF=0.0286;AA=C|||;VT=SNP;EX_TARGET
6	43490809	rs7755135	C	T	100	PASS	AC=1105;AF=0.220647;AN=5008;NS=2504;DP=21539;EAS_AF=0.0347;AMR_AF=0.0994;AFR_AF=0.5779;EUR_AF=0.1034;SAS_AF=0.136;AA=T|||;VT=SNP
6	43490947	rs11077	T	G	100	PASS	AC=2021;AF=0.403554;AN=5008;NS=2504;DP=21429;EAS_AF=0.0556;AMR_AF=0.4438;AFR_AF=0.6399;EUR_AF=0.4304;SAS_AF=0.3865;AA=G|||;VT=SNP
6	43491335	rs55671916	T	C	100	PASS	AC=144;AF=0.028754;AN=5008;NS=2504;DP=19745;EAS_AF=0.005;AMR_AF=0.0303;AFR_AF=0.0015;EUR_AF=0.0656;SAS_AF=0.0511;AA=T|||;VT=SNP
6	43492578	rs2257082	G	A	100	PASS	AC=1627;AF=0.32488;AN=5008;NS=2504;DP=21459;EAS_AF=0.62;AMR_AF=0.2983;AFR_AF=0.1611;EUR_AF=0.2853;SAS_AF=0.3016;AA=G|||;VT=SNP;EX_TARGET
6	43494150	rs75568525	C	T	100	PASS	AC=346;AF=0.0690895;AN=5008;NS=2504;DP=21812;EAS_AF=0.0298;AMR_AF=0.0303;AFR_AF=0.1346;EUR_AF=0.0338;SAS_AF=0.0849;AA=C|||;VT=SNP
6	43494216	rs77655645	A	G	100	PASS	AC=346;AF=0.0690895;AN=5008;NS=2504;DP=20625;EAS_AF=0.0298;AMR_AF=0.0303;AFR_AF=0.1346;EUR_AF=0.0338;SAS_AF=0.0849;AA=A|||;VT=SNP
6	43495095	rs111601510	C	T	100	PASS	AC=85;AF=0.0169728;AN=5008;NS=2504;DP=17200;EAS_AF=0.005;AMR_AF=0.0115;AFR_AF=0.0008;EUR_AF=0.0268;SAS_AF=0.045;AA=C|||;VT=SNP
6	43496662	rs1106841	A	C	100	PASS	AC=1956;AF=0.390575;AN=5008;NS=2504;DP=17759;EAS_AF=0.0565;AMR_AF=0.4222;AFR_AF=0.6354;EUR_AF=0.3917;SAS_AF=0.3804;AA=C|||;VT=SNP;EX_TARGET
6	43496869	rs1111786	G	A	100	PASS	AC=40;AF=0.00798722;AN=5008;NS=2504;DP=18649;EAS_AF=0;AMR_AF=0.0115;AFR_AF=0.0008;EUR_AF=0.0249;SAS_AF=0.0061;AA=G|||;VT=SNP
6	43497064	rs1111785	G	A	100	PASS	AC=1027;AF=0.205072;AN=5008;NS=2504;DP=12453;EAS_AF=0.0347;AMR_AF=0.0793;AFR_AF=0.5635;EUR_AF=0.0646;SAS_AF=0.1299;AA=A|||;VT=SNP;EX_TARGET
6	43497241	rs2396028	G	A	100	PASS	AC=87;AF=0.0173722;AN=5008;NS=2504;DP=12874;EAS_AF=0.005;AMR_AF=0.0115;AFR_AF=0.0023;EUR_AF=0.0268;SAS_AF=0.045;AA=G|||;VT=SNP
6	43497318	rs1960198	A	T	100	PASS	AC=1026;AF=0.204872;AN=5008;NS=2504;DP=14718;EAS_AF=0.0347;AMR_AF=0.0793;AFR_AF=0.5628;EUR_AF=0.0646;SAS_AF=0.1299;AA=C|||;VT=SNP
6	43498381	rs115112548	A	G	100	PASS	AC=345;AF=0.0688898;AN=5008;NS=2504;DP=19807;EAS_AF=0.0298;AMR_AF=0.0303;AFR_AF=0.1346;EUR_AF=0.0328;SAS_AF=0.0849;AA=A|||;VT=SNP;EX_TARGET
6	43498673	rs7769795	G	A	100	PASS	AC=964;AF=0.192492;AN=5008;NS=2504;DP=22422;EAS_AF=0.0347;AMR_AF=0.0749;AFR_AF=0.5197;EUR_AF=0.0636;SAS_AF=0.1288;AA=A|||;VT=SNP
6	43498906	rs79568089	C	T	100	PASS	AC=31;AF=0.0061901;AN=5008;NS=2504;DP=18800;EAS_AF=0;AMR_AF=0.0058;AFR_AF=0.003;EUR_AF=0.0219;SAS_AF=0.001;AA=C|||;VT=SNP
6	43499545	rs59447550	T	C	100	PASS	AC=877;AF=0.17512;AN=5008;NS=2504;DP=5523;EAS_AF=0.0347;AMR_AF=0.072;AFR_AF=0.4569;EUR_AF=0.0606;SAS_AF=0.1299;AA=T|||;VT=SNP
6	43501833	rs7767973	T	C	100	PASS	AC=1029;AF=0.205471;AN=5008;NS=2504;DP=20519;EAS_AF=0.0347;AMR_AF=0.0793;AFR_AF=0.5651;EUR_AF=0.0646;SAS_AF=0.1299;AA=C|||;VT=SNP
6	43503064	rs111347581	C	T	100	PASS	AC=86;AF=0.0171725;AN=5008;NS=2504;DP=16832;EAS_AF=0.005;AMR_AF=0.0115;AFR_AF=0.0008;EUR_AF=0.0268;SAS_AF=0.046;AA=C|||;VT=SNP
6	43503468	rs189930727	G	A	100	PASS	AC=25;AF=0.00499201;AN=5008;NS=2504;DP=14287;EAS_AF=0;AMR_AF=0.0159;AFR_AF=0.003;EUR_AF=0.0089;SAS_AF=0.001;AA=G|||;VT=SNP
6	43505541	rs3204712	C	A	100	PASS	AC=346;AF=0.0690895;AN=5008;NS=2504;DP=17022;EAS_AF=0.0298;AMR_AF=0.0303;AFR_AF=0.1346;EUR_AF=0.0338;SAS_AF=0.0849;AA=C|||;VT=SNP
6	43505972	rs59584556	C	T	100	PASS	AC=637;AF=0.127196;AN=5008;NS=2504;DP=12190;EAS_AF=0.0298;AMR_AF=0.0461;AFR_AF=0.3457;EUR_AF=0.0348;SAS_AF=0.0849;AA=c|||;VT=SNP
6	43506881	rs116550486	C	T	100	PASS	AC=347;AF=0.0692891;AN=5008;NS=2504;DP=18353;EAS_AF=0.0298;AMR_AF=0.0303;AFR_AF=0.1346;EUR_AF=0.0338;SAS_AF=0.0859;AA=C|||;VT=SNP
6	43507002	rs184534573	C	T	100	PASS	AC=249;AF=0.0497204;AN=5008;NS=2504;DP=17428;EAS_AF=0.0298;AMR_AF=0.0259;AFR_AF=0.0893;EUR_AF=0.0199;SAS_AF=0.0644;AA=C|||;VT=SNP
6	43507107	rs143691472	C	A	100	PASS	AC=65;AF=0.0129792;AN=5008;NS=2504;DP=18923;EAS_AF=0;AMR_AF=0.0187;AFR_AF=0.0038;EUR_AF=0.0328;SAS_AF=0.0143;AA=C|||;VT=SNP
6	43508819	rs9462902	G	A	100	PASS	AC=618;AF=0.123403;AN=5008;NS=2504;DP=16493;EAS_AF=0.0298;AMR_AF=0.0447;AFR_AF=0.3321;EUR_AF=0.0348;SAS_AF=0.0849;AA=G|||;VT=SNP
6	43511169	rs113585625	G	A	100	PASS	AC=88;AF=0.0175719;AN=5008;NS=2504;DP=17062;EAS_AF=0.006;AMR_AF=0.0115;AFR_AF=0.0008;EUR_AF=0.0268;SAS_AF=0.047;AA=G|||;VT=SNP
6	43511210	rs112431276	A	G	100	PASS	AC=66;AF=0.0131789;AN=5008;NS=2504;DP=16570;EAS_AF=0.004;AMR_AF=0.0115;AFR_AF=0.0008;EUR_AF=0.0249;SAS_AF=0.0286;AA=A|||;VT=SNP
6	43511364	rs9472074	A	T	100	PASS	AC=1029;AF=0.205471;AN=5008;NS=2504;DP=17546;EAS_AF=0.0347;AMR_AF=0.0793;AFR_AF=0.5651;EUR_AF=0.0646;SAS_AF=0.1299;AA=T|||;VT=SNP
6	43511574	rs6931025	T	C	100	PASS	AC=1029;AF=0.205471;AN=5008;NS=2504;DP=14113;EAS_AF=0.0347;AMR_AF=0.0793;AFR_AF=0.5651;EUR_AF=0.0646;SAS_AF=0.1299;AA=C|||;VT=SNP
6	43512811	rs138830564	T	C	100	PASS	AC=12;AF=0.00239617;AN=5008;NS=2504;DP=13695;EAS_AF=0;AMR_AF=0;AFR_AF=0.0015;EUR_AF=0.008;SAS_AF=0.002;AA=T|||;VT=SNP
6	43513265	rs6930820	G	A	100	PASS	AC=346;AF=0.0690895;AN=5008;NS=2504;DP=15650;EAS_AF=0.0298;AMR_AF=0.0303;AFR_AF=0.1346;EUR_AF=0.0338;SAS_AF=0.0849;AA=G|||;VT=SNP
6	43513807	rs7748977	T	C	100	PASS	AC=1028;AF=0.205272;AN=5008;NS=2504;DP=18256;EAS_AF=0.0347;AMR_AF=0.0793;AFR_AF=0.5651;EUR_AF=0.0646;SAS_AF=0.1288;AA=C|||;VT=SNP
6	43515096	rs140163521	T	A	100	PASS	AC=32;AF=0.00638978;AN=5008;NS=2504;DP=20106;EAS_AF=0;AMR_AF=0.0173;AFR_AF=0.0015;EUR_AF=0.0149;SAS_AF=0.0031;AA=T|||;VT=SNP
6	43515757	rs1564320	T	C	100	PASS	AC=1028;AF=0.205272;AN=5008;NS=2504;DP=18055;EAS_AF=0.0347;AMR_AF=0.0793;AFR_AF=0.5643;EUR_AF=0.0646;SAS_AF=0.1299;AA=C|||;VT=SNP
6	43516228	rs6928412	T	C	100	PASS	AC=619;AF=0.123602;AN=5008;NS=2504;DP=14832;EAS_AF=0.0298;AMR_AF=0.0447;AFR_AF=0.3321;EUR_AF=0.0358;SAS_AF=0.0849;AA=T|||;VT=SNP
6	43516824	rs115283090	T	C	100	PASS	AC=86;AF=0.0171725;AN=5008;NS=2504;DP=16682;EAS_AF=0.005;AMR_AF=0.0115;AFR_AF=0.0008;EUR_AF=0.0268;SAS_AF=0.046;AA=T|||;VT=SNP
6	43518502	rs78312695	G	A	100	PASS	AC=24;AF=0.00479233;AN=5008;NS=2504;DP=20133;EAS_AF=0;AMR_AF=0.013;AFR_AF=0.0008;EUR_AF=0.0119;SAS_AF=0.002;AA=G|||;VT=SNP
6	43518857	rs55776932	G	C	100	PASS	AC=155;AF=0.0309505;AN=5008;NS=2504;DP=17389;EAS_AF=0.001;AMR_AF=0.0562;AFR_AF=0.0113;EUR_AF=0.0924;SAS_AF=0.0072;AA=G|||;VT=SNP
6	43519662	rs144584930	C	T	100	PASS	AC=31;AF=0.0061901;AN=5008;NS=2504;DP=20142;EAS_AF=0;AMR_AF=0.013;AFR_AF=0;EUR_AF=0.0189;SAS_AF=0.0031;AA=C|||;VT=SNP
6	43520084	rs113254212	C	T	100	PASS	AC=53;AF=0.0105831;AN=5008;NS=2504;DP=18028;EAS_AF=0;AMR_AF=0.0144;AFR_AF=0.0219;EUR_AF=0.0119;SAS_AF=0.002;AA=C|||;VT=SNP
6	43520359	rs1096700	C	G	100	PASS	AC=4123;AF=0.823283;AN=5008;NS=2504;DP=19088;EAS_AF=0.6845;AMR_AF=0.8458;AFR_AF=0.9206;EUR_AF=0.8588;SAS_AF=0.7822;AA=G|||;VT=SNP
6	43522616	rs72857302	C	T	100	PASS	AC=44;AF=0.00878594;AN=5008;NS=2504;DP=19778;EAS_AF=0;AMR_AF=0.0101;AFR_AF=0.0015;EUR_AF=0.007;SAS_AF=0.0286;AA=C|||;VT=SNP
6	43522901	rs7752493	A	G	100	PASS	AC=719;AF=0.14357;AN=5008;NS=2504;DP=17672;EAS_AF=0.0298;AMR_AF=0.0504;AFR_AF=0.4054;EUR_AF=0.0348;SAS_AF=0.0849;AA=A|||;VT=SNP
6	43523130	rs7752811	A	G	100	PASS	AC=1028;AF=0.205272;AN=5008;NS=2504;DP=18096;EAS_AF=0.0347;AMR_AF=0.0793;AFR_AF=0.5643;EUR_AF=0.0646;SAS_AF=0.1299;AA=G|||;VT=SNP
6	43523739	rs112132990	A	G	100	PASS	AC=66;AF=0.0131789;AN=5008;NS=2504;DP=17752;EAS_AF=0.004;AMR_AF=0.0115;AFR_AF=0.0008;EUR_AF=0.0249;SAS_AF=0.0286;AA=A|||;VT=SNP;EX_TARGET
6	43524652	rs113782875	G	A	100	PASS	AC=66;AF=0.0131789;AN=5008;NS=2504;DP=15852;EAS_AF=0.004;AMR_AF=0.0115;AFR_AF=0.0008;EUR_AF=0.0249;SAS_AF=0.0286;AA=G|||;VT=SNP
6	43524843	rs9472075	C	T	100	PASS	AC=92;AF=0.0183706;AN=5008;NS=2504;DP=13122;EAS_AF=0.003;AMR_AF=0.0288;AFR_AF=0.0008;EUR_AF=0.0577;SAS_AF=0.0102;AA=C|||;VT=SNP
6	43525149	rs138895913	C	T	100	PASS	AC=31;AF=0.0061901;AN=5008;NS=2504;DP=17804;EAS_AF=0;AMR_AF=0.0058;AFR_AF=0.003;EUR_AF=0.0219;SAS_AF=0.001;AA=C|||;VT=SNP
6	43525164	rs112903748	A	C	100	PASS	AC=87;AF=0.0173722;AN=5008;NS=2504;DP=18418;EAS_AF=0.005;AMR_AF=0.0115;AFR_AF=0.0023;EUR_AF=0.0268;SAS_AF=0.045;AA=A|||;VT=SNP
6	43525354	rs113061002	G	C	100	PASS	AC=85;AF=0.0169728;AN=5008;NS=2504;DP=15552;EAS_AF=0.005;AMR_AF=0.0115;AFR_AF=0.0008;EUR_AF=0.0268;SAS_AF=0.045;AA=G|||;VT=SNP
6	43525471	rs145380094	T	C	100	PASS	AC=21;AF=0.00419329;AN=5008;NS=2504;DP=13944;EAS_AF=0;AMR_AF=0.0058;AFR_AF=0.003;EUR_AF=0.0129;SAS_AF=0;AA=T|||;VT=SNP
6	43525927	rs72859003	A	G	100	PASS	AC=143;AF=0.0285543;AN=5008;NS=2504;DP=20567;EAS_AF=0;AMR_AF=0.0519;AFR_AF=0.0008;EUR_AF=0.0905;SAS_AF=0.0153;AA=A|||;VT=SNP
6	43526045	rs113483701	G	A	100	PASS	AC=85;AF=0.0169728;AN=5008;NS=2504;DP=17981;EAS_AF=0.005;AMR_AF=0.0115;AFR_AF=0.0008;EUR_AF=0.0268;SAS_AF=0.045;AA=G|||;VT=SNP
6	43526737	rs17287964	A	G	100	PASS	AC=148;AF=0.0295527;AN=5008;NS=2504;DP=18008;EAS_AF=0;AMR_AF=0.0418;AFR_AF=0.0023;EUR_AF=0.1064;SAS_AF=0.0092;AA=A|||;VT=SNP
6	43528189	rs7741841	C	T	100	PASS	AC=1028;AF=0.205272;AN=5008;NS=2504;DP=18050;EAS_AF=0.0347;AMR_AF=0.0793;AFR_AF=0.5643;EUR_AF=0.0646;SAS_AF=0.1299;AA=T|||;VT=SNP
6	43528441	rs1096699	C	T	100	PASS	AC=868;AF=0.173323;AN=5008;NS=2504;DP=18683;EAS_AF=0.0208;AMR_AF=0.3401;AFR_AF=0.028;EUR_AF=0.327;SAS_AF=0.2505;AA=C|||;VT=SNP
6	43529342	rs3757266	T	C	100	PASS	AC=1028;AF=0.205272;AN=5008;NS=2504;DP=18514;EAS_AF=0.0347;AMR_AF=0.0793;AFR_AF=0.5643;EUR_AF=0.0646;SAS_AF=0.1299;AA=C|||;VT=SNP
6	43529386	rs3757267	G	C	100	PASS	AC=638;AF=0.127396;AN=5008;NS=2504;DP=19157;EAS_AF=0.0298;AMR_AF=0.0461;AFR_AF=0.3464;EUR_AF=0.0348;SAS_AF=0.0849;AA=G|||;VT=SNP
6	43530388	rs78263551	C	T	100	PASS	AC=85;AF=0.0169728;AN=5008;NS=2504;DP=18903;EAS_AF=0.005;AMR_AF=0.0115;AFR_AF=0.0008;EUR_AF=0.0268;SAS_AF=0.045;AA=C|||;VT=SNP
6	43530931	rs116407354	G	A	100	PASS	AC=148;AF=0.0295527;AN=5008;NS=2504;DP=19319;EAS_AF=0;AMR_AF=0.0418;AFR_AF=0.0023;EUR_AF=0.1064;SAS_AF=0.0092;AA=G|||;VT=SNP
6	43531947	rs73426785	G	C	100	PASS	AC=1028;AF=0.205272;AN=5008;NS=2504;DP=15914;EAS_AF=0.0347;AMR_AF=0.0793;AFR_AF=0.5643;EUR_AF=0.0646;SAS_AF=0.1299;AA=C|||;VT=SNP
6	43532148	rs56270957	C	A	100	PASS	AC=150;AF=0.0299521;AN=5008;NS=2504;DP=14186;EAS_AF=0;AMR_AF=0.0519;AFR_AF=0.0015;EUR_AF=0.0964;SAS_AF=0.0153;AA=C|||;VT=SNP
6	43532417	rs59931540	A	G	100	PASS	AC=1028;AF=0.205272;AN=5008;NS=2504;DP=17752;EAS_AF=0.0347;AMR_AF=0.0793;AFR_AF=0.5643;EUR_AF=0.0646;SAS_AF=0.1299;AA=G|||;VT=SNP
6	43533888	rs147116389	G	A	100	PASS	AC=21;AF=0.00419329;AN=5008;NS=2504;DP=16901;EAS_AF=0;AMR_AF=0.0058;AFR_AF=0.003;EUR_AF=0.0129;SAS_AF=0;AA=G|||;VT=SNP
6	43534260	rs113286026	C	T	100	PASS	AC=85;AF=0.0169728;AN=5008;NS=2504;DP=16383;EAS_AF=0.005;AMR_AF=0.0115;AFR_AF=0.0008;EUR_AF=0.0268;SAS_AF=0.045;AA=C|||;VT=SNP
6	43534271	rs12663525	C	A	100	PASS	AC=346;AF=0.0690895;AN=5008;NS=2504;DP=15533;EAS_AF=0.0298;AMR_AF=0.0303;AFR_AF=0.1346;EUR_AF=0.0338;SAS_AF=0.0849;AA=C|||;VT=SNP
6	43534399	rs112634587	C	T	100	PASS	AC=85;AF=0.0169728;AN=5008;NS=2504;DP=14611;EAS_AF=0.005;AMR_AF=0.0115;AFR_AF=0.0008;EUR_AF=0.0268;SAS_AF=0.045;AA=C|||;VT=SNP
6	43534869	rs78170909	G	A	100	PASS	AC=346;AF=0.0690895;AN=5008;NS=2504;DP=20094;EAS_AF=0.0298;AMR_AF=0.0303;AFR_AF=0.1346;EUR_AF=0.0338;SAS_AF=0.0849;AA=G|||;VT=SNP
6	43535018	rs34324334	C	T	100	PASS	AC=183;AF=0.0365415;AN=5008;NS=2504;DP=19497;EAS_AF=0.001;AMR_AF=0.0706;AFR_AF=0.0045;EUR_AF=0.0746;SAS_AF=0.0532;AA=C|||;VT=SNP;EX_TARGET
6	43535355	rs6936953	T	C	100	PASS	AC=1033;AF=0.20627;AN=5008;NS=2504;DP=14591;EAS_AF=0.0347;AMR_AF=0.0793;AFR_AF=0.5681;EUR_AF=0.0646;SAS_AF=0.1299;AA=t|||;VT=SNP
6	43535497	rs6914190	A	T	100	PASS	AC=749;AF=0.149561;AN=5008;NS=2504;DP=14009;EAS_AF=0.0298;AMR_AF=0.0519;AFR_AF=0.4259;EUR_AF=0.0358;SAS_AF=0.0859;AA=A|||;VT=SNP
6	43537331	rs78035277	A	G	100	PASS	AC=639;AF=0.127596;AN=5008;NS=2504;DP=14019;EAS_AF=0.0298;AMR_AF=0.0461;AFR_AF=0.3464;EUR_AF=0.0348;SAS_AF=0.0859;AA=A|||;VT=SNP
6	43537579	rs112915055	G	C	100	PASS	AC=85;AF=0.0169728;AN=5008;NS=2504;DP=13767;EAS_AF=0.005;AMR_AF=0.0115;AFR_AF=0.0008;EUR_AF=0.0268;SAS_AF=0.045;AA=G|||;VT=SNP
6	43537831	rs113106047	T	C	100	PASS	AC=85;AF=0.0169728;AN=5008;NS=2504;DP=10822;EAS_AF=0.005;AMR_AF=0.0115;AFR_AF=0.0008;EUR_AF=0.0268;SAS_AF=0.045;AA=t|||;VT=SNP
6	43538035	rs113377175	C	T	100	PASS	AC=86;AF=0.0171725;AN=5008;NS=2504;DP=8580;EAS_AF=0.005;AMR_AF=0.0115;AFR_AF=0.0008;EUR_AF=0.0278;SAS_AF=0.045;AA=C|||;VT=SNP
6	43538208	rs35642078	T	C	100	PASS	AC=1546;AF=0.308706;AN=5008;NS=2504;DP=15853;EAS_AF=0.62;AMR_AF=0.3084;AFR_AF=0.062;EUR_AF=0.3221;SAS_AF=0.3078;AA=T|||;VT=SNP
6	43539140	rs6458342	G	A	100	PASS	AC=638;AF=0.127396;AN=5008;NS=2504;DP=20160;EAS_AF=0.0298;AMR_AF=0.0461;AFR_AF=0.3457;EUR_AF=0.0348;SAS_AF=0.0859;AA=G|||;VT=SNP
6	43539503	rs62402421	C	T	100	PASS	AC=182;AF=0.0363419;AN=5008;NS=2504;DP=14357;EAS_AF=0.001;AMR_AF=0.0692;AFR_AF=0.0045;EUR_AF=0.0746;SAS_AF=0.0532;AA=C|||;VT=SNP
6	43540926	rs699937	G	A	100	PASS	AC=921;AF=0.183906;AN=5008;NS=2504;DP=22052;EAS_AF=0.0208;AMR_AF=0.3429;AFR_AF=0.0681;EUR_AF=0.327;SAS_AF=0.2485;AA=G|||;VT=SNP
6	43541849	rs145065238	G	A	100	PASS	AC=347;AF=0.0692891;AN=5008;NS=2504;DP=7916;EAS_AF=0.0298;AMR_AF=0.0303;AFR_AF=0.1354;EUR_AF=0.0338;SAS_AF=0.0849;AA=G|||;VT=SNP
6	43541988	rs9394958	C	T	100	PASS	AC=496;AF=0.0990415;AN=5008;NS=2504;DP=9658;EAS_AF=0.2569;AMR_AF=0.0648;AFR_AF=0.0098;EUR_AF=0.0288;SAS_AF=0.1534;AA=C|||;VT=SNP
6	43544209	rs9333501	G	C	100	PASS	AC=87;AF=0.0173722;AN=5008;NS=2504;DP=18042;EAS_AF=0.005;AMR_AF=0.0115;AFR_AF=0.0008;EUR_AF=0.0268;SAS_AF=0.047;AA=G|||;VT=SNP
6	43546378	rs6458343	G	A	100	PASS	AC=1030;AF=0.205671;AN=5008;NS=2504;DP=18383;EAS_AF=0.0347;AMR_AF=0.0793;AFR_AF=0.5635;EUR_AF=0.0646;SAS_AF=0.1329;AA=A|||;VT=SNP
6	43547082	rs72859012	A	G	100	PASS	AC=75;AF=0.014976;AN=5008;NS=2504;DP=18453;EAS_AF=0;AMR_AF=0.0245;AFR_AF=0.0038;EUR_AF=0.0388;SAS_AF=0.0143;AA=A|||;VT=SNP
6	43551590	rs6936582	A	G	100	PASS	AC=1031;AF=0.205871;AN=5008;NS=2504;DP=19245;EAS_AF=0.0347;AMR_AF=0.0793;AFR_AF=0.5643;EUR_AF=0.0646;SAS_AF=0.1329;AA=G|||;VT=SNP
6	43552097	rs9296416	T	C	100	PASS	AC=643;AF=0.128395;AN=5008;NS=2504;DP=21371;EAS_AF=0.0298;AMR_AF=0.0476;AFR_AF=0.3487;EUR_AF=0.0348;SAS_AF=0.0859;AA=T|||;VT=SNP
6	43553351	rs9472084	A	G	100	PASS	AC=1029;AF=0.205471;AN=5008;NS=2504;DP=15266;EAS_AF=0.0347;AMR_AF=0.0793;AFR_AF=0.5635;EUR_AF=0.0646;SAS_AF=0.1319;AA=G|||;VT=SNP
6	43556613	rs142220941	C	T	100	PASS	AC=93;AF=0.0185703;AN=5008;NS=2504;DP=13753;EAS_AF=0.0079;AMR_AF=0.0231;AFR_AF=0.0015;EUR_AF=0.0507;SAS_AF=0.0164;AA=c|||;VT=SNP
6	43556660	rs112740328	C	T	100	PASS	AC=319;AF=0.0636981;AN=5008;NS=2504;DP=13759;EAS_AF=0.0099;AMR_AF=0.0951;AFR_AF=0.0113;EUR_AF=0.1412;SAS_AF=0.0879;AA=C|||;VT=SNP
6	43556715	rs113103305	C	T	100	PASS	AC=79;AF=0.0157748;AN=5008;NS=2504;DP=13929;EAS_AF=0;AMR_AF=0.0562;AFR_AF=0;EUR_AF=0.0099;SAS_AF=0.0307;AA=C|||;VT=SNP
6	43558090	rs111903333	A	G	100	PASS	AC=311;AF=0.0621006;AN=5008;NS=2504;DP=15795;EAS_AF=0.002;AMR_AF=0.0951;AFR_AF=0.0113;EUR_AF=0.1412;SAS_AF=0.0879;AA=a|||;VT=SNP
6	43558202	rs77851898	G	T	100	PASS	AC=348;AF=0.0694888;AN=5008;NS=2504;DP=16073;EAS_AF=0.0278;AMR_AF=0.0331;AFR_AF=0.1346;EUR_AF=0.0338;SAS_AF=0.0869;AA=g|||;VT=SNP
6	43560746	rs9333522	T	C	100	PASS	AC=1031;AF=0.205871;AN=5008;NS=2504;DP=14197;EAS_AF=0.0347;AMR_AF=0.0793;AFR_AF=0.5643;EUR_AF=0.0646;SAS_AF=0.1329;AA=C|||;VT=SNP
6	43560832	rs6916539	C	A	100	PASS	AC=643;AF=0.128395;AN=5008;NS=2504;DP=16474;EAS_AF=0.0298;AMR_AF=0.0476;AFR_AF=0.3487;EUR_AF=0.0348;SAS_AF=0.0859;AA=C|||;VT=SNP
6	43561594	rs9333527	C	A	100	PASS	AC=350;AF=0.0698882;AN=5008;NS=2504;DP=11770;EAS_AF=0.0308;AMR_AF=0.0303;AFR_AF=0.1346;EUR_AF=0.0358;SAS_AF=0.0859;AA=C|||;VT=SNP
6	43562172	rs116720398	C	T	100	PASS	AC=348;AF=0.0694888;AN=5008;NS=2504;DP=15792;EAS_AF=0.0298;AMR_AF=0.0303;AFR_AF=0.1346;EUR_AF=0.0338;SAS_AF=0.0869;AA=C|||;VT=SNP
6	43562599	rs9333531	T	C	100	PASS	AC=87;AF=0.0173722;AN=5008;NS=2504;DP=11272;EAS_AF=0.005;AMR_AF=0.0115;AFR_AF=0.0008;EUR_AF=0.0268;SAS_AF=0.047;AA=T|||;VT=SNP
6	43562718	rs9333533	T	C	100	PASS	AC=142;AF=0.0283546;AN=5008;NS=2504;DP=5710;EAS_AF=0;AMR_AF=0.0519;AFR_AF=0.0008;EUR_AF=0.0895;SAS_AF=0.0153;AA=T|||;VT=SNP
6	43563077	rs9333535	G	A	100	PASS	AC=804;AF=0.160543;AN=5008;NS=2504;DP=9810;EAS_AF=0.3115;AMR_AF=0.1499;AFR_AF=0.025;EUR_AF=0.1412;SAS_AF=0.2157;AA=G|||;VT=SNP
6	43563182	rs115108590	T	G	100	PASS	AC=44;AF=0.00878594;AN=5008;NS=2504;DP=12808;EAS_AF=0;AMR_AF=0.0202;AFR_AF=0;EUR_AF=0.0268;SAS_AF=0.0031;AA=T|||;VT=SNP
6	43563391	rs9333537	G	T	100	PASS	AC=347;AF=0.0692891;AN=5008;NS=2504;DP=11769;EAS_AF=0.0298;AMR_AF=0.0303;AFR_AF=0.1346;EUR_AF=0.0338;SAS_AF=0.0859;AA=G|||;VT=SNP
6	43563506	rs141588070	C	T	100	PASS	AC=89;AF=0.0177716;AN=5008;NS=2504;DP=13155;EAS_AF=0.005;AMR_AF=0.0115;AFR_AF=0.0023;EUR_AF=0.0268;SAS_AF=0.047;AA=C|||;VT=SNP
6	43563929	rs57833012	G	A	100	PASS	AC=1031;AF=0.205871;AN=5008;NS=2504;DP=17068;EAS_AF=0.0347;AMR_AF=0.0793;AFR_AF=0.5643;EUR_AF=0.0646;SAS_AF=0.1329;AA=A|||;VT=SNP
6	43564587	rs9333539	A	T	100	PASS	AC=89;AF=0.0177716;AN=5008;NS=2504;DP=14833;EAS_AF=0.005;AMR_AF=0.0115;AFR_AF=0.0023;EUR_AF=0.0268;SAS_AF=0.047;AA=A|||;VT=SNP
6	43566036	rs111451988	A	G	100	PASS	AC=134;AF=0.0267572;AN=5008;NS=2504;DP=19497;EAS_AF=0;AMR_AF=0.0432;AFR_AF=0.0061;EUR_AF=0.0636;SAS_AF=0.0327;AA=A|||;VT=SNP
6	43568273	rs113216774	A	G	100	PASS	AC=37;AF=0.00738818;AN=5008;NS=2504;DP=19349;EAS_AF=0;AMR_AF=0.0058;AFR_AF=0;EUR_AF=0.006;SAS_AF=0.0276;AA=A|||;VT=SNP
6	43568980	rs114618874	C	T	100	PASS	AC=94;AF=0.01877;AN=5008;NS=2504;DP=17454;EAS_AF=0;AMR_AF=0.0317;AFR_AF=0.0008;EUR_AF=0.0646;SAS_AF=0.0061;AA=C|||;VT=SNP
6	43569047	rs144563762	C	T	100	PASS	AC=94;AF=0.01877;AN=5008;NS=2504;DP=16894;EAS_AF=0;AMR_AF=0.0317;AFR_AF=0.0008;EUR_AF=0.0646;SAS_AF=0.0061;AA=C|||;VT=SNP
6	43571195	rs75886301	T	C	100	PASS	AC=104;AF=0.0207668;AN=5008;NS=2504;DP=17003;EAS_AF=0;AMR_AF=0.0101;AFR_AF=0.0008;EUR_AF=0.0278;SAS_AF=0.0695;AA=T|||;VT=SNP
6	43571405	rs9333547	T	C	100	PASS	AC=123;AF=0.0245607;AN=5008;NS=2504;DP=20466;EAS_AF=0.001;AMR_AF=0.0418;AFR_AF=0.0008;EUR_AF=0.0835;SAS_AF=0.0082;AA=T|||;VT=SNP
6	43572839	rs41281826	G	T	100	PASS	AC=22;AF=0.00439297;AN=5008;NS=2504;DP=17786;EAS_AF=0;AMR_AF=0;AFR_AF=0;EUR_AF=0.0159;SAS_AF=0.0061;AA=G|||;VT=SNP
6	43573317	rs140119541	C	T	100	PASS	AC=22;AF=0.00439297;AN=5008;NS=2504;DP=11600;EAS_AF=0.001;AMR_AF=0.0058;AFR_AF=0.0015;EUR_AF=0.0149;SAS_AF=0;AA=C|||;VT=SNP
6	43573492	rs150481559	G	A	100	PASS	AC=347;AF=0.0692891;AN=5008;NS=2504;DP=15301;EAS_AF=0.0298;AMR_AF=0.0303;AFR_AF=0.1346;EUR_AF=0.0338;SAS_AF=0.0859;AA=G|||;VT=SNP
6	43574661	rs7753720	T	C	100	PASS	AC=1039;AF=0.207468;AN=5008;NS=2504;DP=16901;EAS_AF=0.0357;AMR_AF=0.0793;AFR_AF=0.5666;EUR_AF=0.0646;SAS_AF=0.137;AA=C|||;VT=SNP
6	43575090	rs150617532	A	C	100	PASS	AC=104;AF=0.0207668;AN=5008;NS=2504;DP=19744;EAS_AF=0;AMR_AF=0.0101;AFR_AF=0.0008;EUR_AF=0.0278;SAS_AF=0.0695;AA=a|||;VT=SNP
6	43575144	rs111770635	T	C	100	PASS	AC=37;AF=0.00738818;AN=5008;NS=2504;DP=19369;EAS_AF=0;AMR_AF=0.0058;AFR_AF=0;EUR_AF=0.006;SAS_AF=0.0276;AA=t|||;VT=SNP
6	43575353	rs113456244	G	A	100	PASS	AC=37;AF=0.00738818;AN=5008;NS=2504;DP=17810;EAS_AF=0;AMR_AF=0.0058;AFR_AF=0;EUR_AF=0.006;SAS_AF=0.0276;AA=g|||;VT=SNP
6	43575875	rs111913324	A	G	100	PASS	AC=71;AF=0.0141773;AN=5008;NS=2504;DP=17878;EAS_AF=0.005;AMR_AF=0.0115;AFR_AF=0.0008;EUR_AF=0.0249;SAS_AF=0.0327;AA=A|||;VT=SNP
6	43576795	rs78183676	C	T	100	PASS	AC=31;AF=0.0061901;AN=5008;NS=2504;DP=17114;EAS_AF=0;AMR_AF=0.0058;AFR_AF=0.003;EUR_AF=0.0219;SAS_AF=0.001;AA=C|||;VT=SNP
6	43578730	rs3757268	A	G	100	PASS	AC=1031;AF=0.205871;AN=5008;NS=2504;DP=18838;EAS_AF=0.0347;AMR_AF=0.0793;AFR_AF=0.5643;EUR_AF=0.0646;SAS_AF=0.1329;AA=G|||;VT=SNP
6	43579664	rs7760334	A	G	100	PASS	AC=4151;AF=0.828874;AN=5008;NS=2504;DP=13646;EAS_AF=0.9821;AMR_AF=0.6599;AFR_AF=0.9758;EUR_AF=0.673;SAS_AF=0.7526;AA=G|||;VT=SNP
6	43579750	rs112385200	G	A	100	PASS	AC=89;AF=0.0177716;AN=5008;NS=2504;DP=14129;EAS_AF=0.005;AMR_AF=0.0115;AFR_AF=0.0023;EUR_AF=0.0268;SAS_AF=0.047;AA=G|||;VT=SNP
6	43580147	rs141787754	A	G	100	PASS	AC=56;AF=0.0111821;AN=5008;NS=2504;DP=11814;EAS_AF=0;AMR_AF=0.0173;AFR_AF=0.0008;EUR_AF=0.0368;SAS_AF=0.0061;AA=A|||;VT=SNP
6	43581125	rs9296418	G	A	100	PASS	AC=1036;AF=0.206869;AN=5008;NS=2504;DP=16671;EAS_AF=0.0357;AMR_AF=0.0793;AFR_AF=0.5643;EUR_AF=0.0646;SAS_AF=0.137;AA=A|||;VT=SNP
6	43581586	rs3734690	G	A	100	PASS	AC=351;AF=0.0700879;AN=5008;NS=2504;DP=18346;EAS_AF=0.0298;AMR_AF=0.0303;AFR_AF=0.1354;EUR_AF=0.0338;SAS_AF=0.089;AA=G|||;VT=SNP;EX_TARGET
6	43581935	rs9333555	A	G	100	PASS	AC=95;AF=0.0189696;AN=5008;NS=2504;DP=18880;EAS_AF=0.0079;AMR_AF=0.0115;AFR_AF=0.0008;EUR_AF=0.0268;SAS_AF=0.0521;AA=A|||;VT=SNP;EX_TARGET
6	43582091	rs6941583	A	T	100	PASS	AC=645;AF=0.128794;AN=5008;NS=2504;DP=18344;EAS_AF=0.0308;AMR_AF=0.0476;AFR_AF=0.3487;EUR_AF=0.0358;SAS_AF=0.0859;AA=A|||;VT=SNP;EX_TARGET
6	43582584	rs6899628	C	T	100	PASS	AC=668;AF=0.133387;AN=5008;NS=2504;DP=17455;EAS_AF=0.0298;AMR_AF=0.049;AFR_AF=0.3661;EUR_AF=0.0358;SAS_AF=0.0859;AA=C|||;VT=SNP
6	43582831	rs55704248	C	T	100	PASS	AC=296;AF=0.0591054;AN=5008;NS=2504;DP=17346;EAS_AF=0.0298;AMR_AF=0.0288;AFR_AF=0.0968;EUR_AF=0.0338;SAS_AF=0.0859;AA=C|||;VT=SNP
6	43582987	rs9333558	C	T	100	PASS	AC=92;AF=0.0183706;AN=5008;NS=2504;DP=18894;EAS_AF=0.006;AMR_AF=0.0115;AFR_AF=0.0008;EUR_AF=0.0268;SAS_AF=0.0511;AA=C|||;VT=SNP
6	43583450	rs9333560	G	A	100	PASS	AC=25;AF=0.00499201;AN=5008;NS=2504;DP=13176;EAS_AF=0.001;AMR_AF=0.0058;AFR_AF=0.0015;EUR_AF=0.0149;SAS_AF=0.0031;AA=G|||;VT=SNP
6	43584152	rs9472090	A	G	100	PASS	AC=1038;AF=0.207268;AN=5008;NS=2504;DP=13496;EAS_AF=0.0367;AMR_AF=0.0793;AFR_AF=0.5651;EUR_AF=0.0646;SAS_AF=0.137;AA=G|||;VT=SNP
6	43584783	rs6922830	C	T	100	PASS	AC=667;AF=0.133187;AN=5008;NS=2504;DP=19468;EAS_AF=0.0298;AMR_AF=0.049;AFR_AF=0.3661;EUR_AF=0.0348;SAS_AF=0.0859;AA=C|||;VT=SNP
6	43586141	rs145612937	G	A	100	PASS	AC=914;AF=0.182508;AN=5008;NS=2504;DP=17109;EAS_AF=0.5446;AMR_AF=0.1801;AFR_AF=0.0008;EUR_AF=0.0507;SAS_AF=0.1922;AA=G|||;VT=SNP
6	43587991	rs113410952	G	A	100	PASS	AC=40;AF=0.00798722;AN=5008;NS=2504;DP=17224;EAS_AF=0;AMR_AF=0.0115;AFR_AF=0.0008;EUR_AF=0.0249;SAS_AF=0.0061;AA=g|||;VT=SNP;EX_TARGET
6	43588733	rs45618540	G	A	100	PASS	AC=92;AF=0.0183706;AN=5008;NS=2504;DP=18574;EAS_AF=0.006;AMR_AF=0.0115;AFR_AF=0.0008;EUR_AF=0.0268;SAS_AF=0.0511;AA=g|||;VT=SNP
6	43588805	rs76645046	G	C	100	PASS	AC=94;AF=0.01877;AN=5008;NS=2504;DP=18573;EAS_AF=0.006;AMR_AF=0.0115;AFR_AF=0.0023;EUR_AF=0.0268;SAS_AF=0.0511;AA=g|||;VT=SNP
6	43589197	rs113592918	A	G	100	PASS	AC=92;AF=0.0183706;AN=5008;NS=2504;DP=20131;EAS_AF=0.006;AMR_AF=0.0115;AFR_AF=0.0008;EUR_AF=0.0268;SAS_AF=0.0511;AA=a|||;VT=SNP
6	43589417	rs72859026	G	A	100	PASS	AC=12;AF=0.00239617;AN=5008;NS=2504;DP=17725;EAS_AF=0;AMR_AF=0.0072;AFR_AF=0.0015;EUR_AF=0.002;SAS_AF=0.0031;AA=g|||;VT=SNP;EX_TARGET
6	43590141	rs77341530	A	G	100	PASS	AC=349;AF=0.0696885;AN=5008;NS=2504;DP=23180;EAS_AF=0.0317;AMR_AF=0.0303;AFR_AF=0.1346;EUR_AF=0.0338;SAS_AF=0.0859;AA=A|||;VT=SNP
6	43590408	rs16896609	G	A	100	PASS	AC=1036;AF=0.206869;AN=5008;NS=2504;DP=21625;EAS_AF=0.0357;AMR_AF=0.0793;AFR_AF=0.5643;EUR_AF=0.0646;SAS_AF=0.137;AA=A|||;VT=SNP;EX_TARGET
6	43591056	rs45603636	G	A	100	PASS	AC=33;AF=0.00658946;AN=5008;NS=2504;DP=19076;EAS_AF=0;AMR_AF=0.013;AFR_AF=0;EUR_AF=0.0239;SAS_AF=0;AA=G|||;VT=SNP
6	43592496	rs74848862	G	A	100	PASS	AC=71;AF=0.0141773;AN=5008;NS=2504;DP=22349;EAS_AF=0.005;AMR_AF=0.0115;AFR_AF=0.0008;EUR_AF=0.0249;SAS_AF=0.0327;AA=G|||;VT=SNP
6	43594459	rs2396050	A	G	100	PASS	AC=4152;AF=0.829073;AN=5008;NS=2504;DP=17343;EAS_AF=0.9812;AMR_AF=0.6599;AFR_AF=0.9758;EUR_AF=0.674;SAS_AF=0.7536;AA=G|||;VT=SNP
6	43595289	rs2232213	C	T	100	PASS	AC=342;AF=0.0682907;AN=5008;NS=2504;DP=20230;EAS_AF=0.0298;AMR_AF=0.0303;AFR_AF=0.1301;EUR_AF=0.0338;SAS_AF=0.0869;AA=C|||;VT=SNP
6	43596814	rs112851070	C	G	100	PASS	AC=79;AF=0.0157748;AN=5008;NS=2504;DP=7231;EAS_AF=0;AMR_AF=0.0274;AFR_AF=0.0038;EUR_AF=0.0328;SAS_AF=0.0225;AA=C|||;VT=SNP;EX_TARGET
6	43597416	rs116563579	G	A	100	PASS	AC=39;AF=0.00778754;AN=5008;NS=2504;DP=15180;EAS_AF=0.001;AMR_AF=0.0159;AFR_AF=0;EUR_AF=0.0239;SAS_AF=0.0031;AA=G|||;VT=SNP
6	43598309	rs9472092	G	A	100	PASS	AC=2082;AF=0.415735;AN=5008;NS=2504;DP=17463;EAS_AF=0.5962;AMR_AF=0.4308;AFR_AF=0.2383;EUR_AF=0.4732;SAS_AF=0.3998;AA=G|||;VT=SNP
6	43598372	rs147818355	C	T	100	PASS	AC=72;AF=0.014377;AN=5008;NS=2504;DP=16185;EAS_AF=0;AMR_AF=0.0202;AFR_AF=0.0038;EUR_AF=0.0388;SAS_AF=0.0143;AA=C|||;VT=SNP
6	43599394	rs6938576	G	A	100	PASS	AC=717;AF=0.143171;AN=5008;NS=2504;DP=13875;EAS_AF=0.0694;AMR_AF=0.049;AFR_AF=0.3737;EUR_AF=0.0318;SAS_AF=0.089;AA=G|||;VT=SNP
6	43601188	rs138406526	C	T	100	PASS	AC=25;AF=0.00499201;AN=5008;NS=2504;DP=17408;EAS_AF=0;AMR_AF=0.0058;AFR_AF=0.0008;EUR_AF=0.0189;SAS_AF=0.001;AA=C|||;VT=SNP
6	43601266	rs116354491	C	T	100	PASS	AC=16;AF=0.00319489;AN=5008;NS=2504;DP=19181;EAS_AF=0;AMR_AF=0.0043;AFR_AF=0.0015;EUR_AF=0.0099;SAS_AF=0.001;AA=c|||;VT=SNP
6	43601509	rs144339892	C	T	100	PASS	AC=366;AF=0.0730831;AN=5008;NS=2504;DP=17418;EAS_AF=0.0694;AMR_AF=0.0303;AFR_AF=0.1203;EUR_AF=0.0308;SAS_AF=0.0869;AA=C|||;VT=SNP
6	43601515	rs148736595	C	A	100	PASS	AC=30;AF=0.00599042;AN=5008;NS=2504;DP=17632;EAS_AF=0;AMR_AF=0.0086;AFR_AF=0;EUR_AF=0.0209;SAS_AF=0.0031;AA=C|||;VT=SNP
6	43602008	rs7750364	G	T	100	PASS	AC=721;AF=0.14397;AN=5008;NS=2504;DP=12026;EAS_AF=0.0694;AMR_AF=0.049;AFR_AF=0.3767;EUR_AF=0.0318;SAS_AF=0.089;AA=G|||;VT=SNP
6	43602538	rs111241794	C	T	100	PASS	AC=721;AF=0.14397;AN=5008;NS=2504;DP=18755;EAS_AF=0.0694;AMR_AF=0.049;AFR_AF=0.3767;EUR_AF=0.0318;SAS_AF=0.089;AA=c|||;VT=SNP
6	43603073	rs75299278	G	T	100	PASS	AC=40;AF=0.00798722;AN=5008;NS=2504;DP=20368;EAS_AF=0.001;AMR_AF=0.0173;AFR_AF=0;EUR_AF=0.0239;SAS_AF=0.0031;AA=G|||;VT=SNP
6	43603468	rs3757271	C	T	100	PASS	AC=367;AF=0.0732827;AN=5008;NS=2504;DP=18144;EAS_AF=0.0694;AMR_AF=0.0303;AFR_AF=0.1195;EUR_AF=0.0308;SAS_AF=0.089;AA=C|||;VT=SNP
6	43604167	rs35679149	A	G	100	PASS	AC=49;AF=0.00978435;AN=5008;NS=2504;DP=20165;EAS_AF=0;AMR_AF=0.0187;AFR_AF=0.0015;EUR_AF=0.0308;SAS_AF=0.0031;AA=A|||;VT=SNP;EX_TARGET
6	43604862	rs111540223	C	T	100	PASS	AC=93;AF=0.0185703;AN=5008;NS=2504;DP=16488;EAS_AF=0.0069;AMR_AF=0.0115;AFR_AF=0.0008;EUR_AF=0.0268;SAS_AF=0.0511;AA=C|||;VT=SNP
6	43605219	rs7749866	G	A	100	PASS	AC=719;AF=0.14357;AN=5008;NS=2504;DP=13731;EAS_AF=0.0694;AMR_AF=0.049;AFR_AF=0.3759;EUR_AF=0.0318;SAS_AF=0.0879;AA=G|||;VT=SNP
6	43607074	rs142704507	C	T	100	PASS	AC=368;AF=0.0734824;AN=5008;NS=2504;DP=15766;EAS_AF=0.0704;AMR_AF=0.0303;AFR_AF=0.1195;EUR_AF=0.0308;SAS_AF=0.089;AA=C|||;VT=SNP
6	43607562	rs75730343	T	C	100	PASS	AC=69;AF=0.013778;AN=5008;NS=2504;DP=20601;EAS_AF=0.005;AMR_AF=0.0115;AFR_AF=0.0008;EUR_AF=0.0249;SAS_AF=0.0307;AA=T|||;VT=SNP
6	43608048	rs35249206	C	T	100	PASS	AC=91;AF=0.0181709;AN=5008;NS=2504;DP=20406;EAS_AF=0.0069;AMR_AF=0.0115;AFR_AF=0.0008;EUR_AF=0.0268;SAS_AF=0.0491;AA=C|||;VT=SNP;EX_TARGET
6	43608386	rs7106	C	T	100	PASS	AC=748;AF=0.149361;AN=5008;NS=2504;DP=19049;EAS_AF=0.0208;AMR_AF=0.3314;AFR_AF=0.0234;EUR_AF=0.3002;SAS_AF=0.1677;AA=C|||;VT=SNP
6	43609443	rs191922219	C	T	100	PASS	AC=24;AF=0.00479233;AN=5008;NS=2504;DP=19861;EAS_AF=0;AMR_AF=0.013;AFR_AF=0.0008;EUR_AF=0.0119;SAS_AF=0.002;AA=c|||;VT=SNP
6	43609791	rs112516220	A	T	100	PASS	AC=91;AF=0.0181709;AN=5008;NS=2504;DP=17643;EAS_AF=0.0069;AMR_AF=0.0115;AFR_AF=0.0008;EUR_AF=0.0268;SAS_AF=0.0491;AA=A|||;VT=SNP
6	43610075	rs9688333	G	A	100	PASS	AC=980;AF=0.195687;AN=5008;NS=2504;DP=13226;EAS_AF=0.0694;AMR_AF=0.0677;AFR_AF=0.5514;EUR_AF=0.0457;SAS_AF=0.09;AA=A|||;VT=SNP
6	43610969	rs9472096	T	G	100	PASS	AC=1063;AF=0.21226;AN=5008;NS=2504;DP=15903;EAS_AF=0.0764;AMR_AF=0.0807;AFR_AF=0.5545;EUR_AF=0.0616;SAS_AF=0.138;AA=G|||;VT=SNP
6	43611038	rs12660473	G	A	100	PASS	AC=367;AF=0.0732827;AN=5008;NS=2504;DP=15449;EAS_AF=0.0694;AMR_AF=0.0303;AFR_AF=0.1195;EUR_AF=0.0308;SAS_AF=0.089;AA=G|||;VT=SNP
6	43612172	rs75996088	T	A	100	PASS	AC=25;AF=0.00499201;AN=5008;NS=2504;DP=21174;EAS_AF=0;AMR_AF=0.0029;AFR_AF=0;EUR_AF=0.0169;SAS_AF=0.0061;AA=T|||;VT=SNP
6	43613180	rs1617105	G	A	100	PASS	AC=857;AF=0.171126;AN=5008;NS=2504;DP=6776;EAS_AF=0.0208;AMR_AF=0.3415;AFR_AF=0.0242;EUR_AF=0.33;SAS_AF=0.2403;AA=g|||;VT=SNP
6	43614667	rs113855681	G	C	100	PASS	AC=68;AF=0.0135783;AN=5008;NS=2504;DP=10409;EAS_AF=0.005;AMR_AF=0.0115;AFR_AF=0.0008;EUR_AF=0.0239;SAS_AF=0.0307;AA=g|||;VT=SNP
6	43614814	rs3957257	A	G	100	PASS	AC=1093;AF=0.218251;AN=5008;NS=2504;DP=16420;EAS_AF=0.0694;AMR_AF=0.0764;AFR_AF=0.6415;EUR_AF=0.0338;SAS_AF=0.09;AA=N|||;VT=SNP
6	43615434	rs76079870	A	G	100	PASS	AC=379;AF=0.0756789;AN=5008;NS=2504;DP=21434;EAS_AF=0.0694;AMR_AF=0.0331;AFR_AF=0.1271;EUR_AF=0.0298;SAS_AF=0.09;AA=A|||;VT=SNP
6	43616627	rs112466234	G	A	100	PASS	AC=92;AF=0.0183706;AN=5008;NS=2504;DP=19742;EAS_AF=0.0069;AMR_AF=0.013;AFR_AF=0.0008;EUR_AF=0.0268;SAS_AF=0.0491;AA=G|||;VT=SNP
6	43617554	rs9784847	A	G	100	PASS	AC=1122;AF=0.224042;AN=5008;NS=2504;DP=18446;EAS_AF=0.0764;AMR_AF=0.0821;AFR_AF=0.5983;EUR_AF=0.0606;SAS_AF=0.1391;AA=G|||;VT=SNP
6	43617687	rs6911069	G	A	100	PASS	AC=378;AF=0.0754792;AN=5008;NS=2504;DP=19093;EAS_AF=0.0704;AMR_AF=0.0317;AFR_AF=0.1263;EUR_AF=0.0298;SAS_AF=0.09;AA=G|||;VT=SNP
6	43617715	rs6911085	G	A	100	PASS	AC=1122;AF=0.224042;AN=5008;NS=2504;DP=17639;EAS_AF=0.0764;AMR_AF=0.0821;AFR_AF=0.5983;EUR_AF=0.0606;SAS_AF=0.1391;AA=A|||;VT=SNP
6	43617995	rs6915370	A	G	100	PASS	AC=377;AF=0.0752796;AN=5008;NS=2504;DP=20563;EAS_AF=0.0694;AMR_AF=0.0317;AFR_AF=0.1263;EUR_AF=0.0298;SAS_AF=0.09;AA=a|||;VT=SNP
6	43618026	rs6915523	C	T	100	PASS	AC=1127;AF=0.22504;AN=5008;NS=2504;DP=20660;EAS_AF=0.0764;AMR_AF=0.0821;AFR_AF=0.6021;EUR_AF=0.0606;SAS_AF=0.1391;AA=c|||;VT=SNP
6	43619226	rs78339483	T	C	100	PASS	AC=376;AF=0.0750799;AN=5008;NS=2504;DP=20253;EAS_AF=0.0694;AMR_AF=0.0317;AFR_AF=0.1256;EUR_AF=0.0298;SAS_AF=0.09;AA=T|||;VT=SNP
6	43619370	rs148096191	C	T	100	PASS	AC=41;AF=0.0081869;AN=5008;NS=2504;DP=15708;EAS_AF=0;AMR_AF=0.0086;AFR_AF=0.0015;EUR_AF=0.008;SAS_AF=0.0256;AA=C|||;VT=SNP
6	43619437	rs111959750	T	C	100	PASS	AC=771;AF=0.153954;AN=5008;NS=2504;DP=14847;EAS_AF=0.0069;AMR_AF=0.0504;AFR_AF=0.4667;EUR_AF=0.0417;SAS_AF=0.0716;AA=C|||;VT=SNP
6	43619582	rs56034913	A	G	100	PASS	AC=846;AF=0.16893;AN=5008;NS=2504;DP=18342;EAS_AF=0.0694;AMR_AF=0.0562;AFR_AF=0.4675;EUR_AF=0.0308;SAS_AF=0.09;AA=G|||;VT=SNP
6	43620110	rs114988842	C	T	100	PASS	AC=376;AF=0.0750799;AN=5008;NS=2504;DP=17281;EAS_AF=0.0694;AMR_AF=0.0317;AFR_AF=0.1256;EUR_AF=0.0298;SAS_AF=0.09;AA=C|||;VT=SNP
6	43620138	rs138016123	T	C	100	PASS	AC=30;AF=0.00599042;AN=5008;NS=2504;DP=16267;EAS_AF=0;AMR_AF=0.0058;AFR_AF=0.003;EUR_AF=0.0209;SAS_AF=0.001;AA=T|||;VT=SNP
6	43621108	rs148409800	C	T	100	PASS	AC=375;AF=0.0748802;AN=5008;NS=2504;DP=13496;EAS_AF=0.0685;AMR_AF=0.0317;AFR_AF=0.1256;EUR_AF=0.0298;SAS_AF=0.09;AA=C|||;VT=SNP
6	43621609	rs9472098	G	A	100	PASS	AC=1132;AF=0.226038;AN=5008;NS=2504;DP=16715;EAS_AF=0.0823;AMR_AF=0.0821;AFR_AF=0.5998;EUR_AF=0.0606;SAS_AF=0.1411;AA=A|||;VT=SNP
6	43622285	rs6940568	C	T	100	PASS	AC=429;AF=0.0856629;AN=5008;NS=2504;DP=15241;EAS_AF=0.122;AMR_AF=0.0317;AFR_AF=0.1256;EUR_AF=0.0298;SAS_AF=0.09;AA=C|||;VT=SNP
6	43622286	rs115338010	G	A	100	PASS	AC=142;AF=0.0283546;AN=5008;NS=2504;DP=15130;EAS_AF=0;AMR_AF=0.0548;AFR_AF=0.0008;EUR_AF=0.0875;SAS_AF=0.0153;AA=G|||;VT=SNP
6	43622855	rs2396051	G	A	100	PASS	AC=1629;AF=0.32528;AN=5008;NS=2504;DP=18285;EAS_AF=0.376;AMR_AF=0.1052;AFR_AF=0.6029;EUR_AF=0.0895;SAS_AF=0.2965;AA=A|||;VT=SNP
6	43622925	rs11967462	A	G	100	PASS	AC=476;AF=0.0950479;AN=5008;NS=2504;DP=16960;EAS_AF=0.0119;AMR_AF=0.0303;AFR_AF=0.2874;EUR_AF=0.0298;SAS_AF=0.0337;AA=A|||;VT=SNP
6	43623102	rs2295944	C	T	100	PASS	AC=359;AF=0.0716853;AN=5008;NS=2504;DP=16878;EAS_AF=0.0685;AMR_AF=0.0303;AFR_AF=0.1089;EUR_AF=0.0288;SAS_AF=0.0982;AA=C|||;VT=SNP
6	43623114	rs2295945	C	T	100	PASS	AC=955;AF=0.190695;AN=5008;NS=2504;DP=16979;EAS_AF=0.253;AMR_AF=0.0562;AFR_AF=0.3056;EUR_AF=0.0586;SAS_AF=0.2025;AA=T|||;VT=SNP
6	43623142	rs2295946	A	C	100	PASS	AC=893;AF=0.178315;AN=5008;NS=2504;DP=17560;EAS_AF=0.0694;AMR_AF=0.0548;AFR_AF=0.4849;EUR_AF=0.0328;SAS_AF=0.1135;AA=A|||;VT=SNP
6	43623648	rs75054864	A	G	100	PASS	AC=108;AF=0.0215655;AN=5008;NS=2504;DP=14093;EAS_AF=0;AMR_AF=0.0101;AFR_AF=0.0015;EUR_AF=0.0298;SAS_AF=0.0706;AA=A|||;VT=SNP
6	43623830	rs28721527	T	C	100	PASS	AC=1478;AF=0.295128;AN=5008;NS=2504;DP=12237;EAS_AF=0.3304;AMR_AF=0.0908;AFR_AF=0.5144;EUR_AF=0.0974;SAS_AF=0.3108;AA=-|||;VT=SNP
6	43623845	rs115335737	G	A	100	PASS	AC=340;AF=0.0678914;AN=5008;NS=2504;DP=12941;EAS_AF=0.0317;AMR_AF=0.0317;AFR_AF=0.1051;EUR_AF=0.0398;SAS_AF=0.1094;AA=G|||;VT=SNP
6	43623958	rs79193988	G	A	100	PASS	AC=659;AF=0.131589;AN=5008;NS=2504;DP=15618;EAS_AF=0.0714;AMR_AF=0.0461;AFR_AF=0.3041;EUR_AF=0.0408;SAS_AF=0.1145;AA=G|||;VT=SNP
6	43624051	rs55863814	G	A	100	PASS	AC=241;AF=0.048123;AN=5008;NS=2504;DP=16219;EAS_AF=0.0655;AMR_AF=0.0591;AFR_AF=0.0136;EUR_AF=0.0577;SAS_AF=0.0593;AA=G|||;VT=SNP
6	43624085	rs113893893	A	C	100	PASS	AC=731;AF=0.145966;AN=5008;NS=2504;DP=16567;EAS_AF=0.0853;AMR_AF=0.0576;AFR_AF=0.3048;EUR_AF=0.0676;SAS_AF=0.137;AA=A|||;VT=SNP
6	43625023	rs77230555	G	T	100	PASS	AC=517;AF=0.103235;AN=5008;NS=2504;DP=21022;EAS_AF=0.2421;AMR_AF=0.0274;AFR_AF=0.0386;EUR_AF=0.0298;SAS_AF=0.1769;AA=G|||;VT=SNP
6	43625045	rs6905832	T	C	100	PASS	AC=693;AF=0.138379;AN=5008;NS=2504;DP=22006;EAS_AF=0.0724;AMR_AF=0.0476;AFR_AF=0.3275;EUR_AF=0.0408;SAS_AF=0.1155;AA=T|||;VT=SNP
6	43625303	rs77709040	C	T	100	PASS	AC=544;AF=0.108626;AN=5008;NS=2504;DP=20386;EAS_AF=0.2421;AMR_AF=0.0303;AFR_AF=0.0575;EUR_AF=0.0308;SAS_AF=0.1759;AA=C|||;VT=SNP
6	43625306	rs180963585	T	C	100	PASS	AC=20;AF=0.00399361;AN=5008;NS=2504;DP=20381;EAS_AF=0;AMR_AF=0.0115;AFR_AF=0.0008;EUR_AF=0.0099;SAS_AF=0.001;AA=T|||;VT=SNP
6	43625892	rs116957731	T	C	100	PASS	AC=536;AF=0.107029;AN=5008;NS=2504;DP=14564;EAS_AF=0.2361;AMR_AF=0.0274;AFR_AF=0.059;EUR_AF=0.0298;SAS_AF=0.1748;AA=T|||;VT=SNP
6	43626097	rs7767435	C	T	100	PASS	AC=1771;AF=0.353634;AN=5008;NS=2504;DP=15121;EAS_AF=0.3204;AMR_AF=0.1153;AFR_AF=0.7269;EUR_AF=0.1004;SAS_AF=0.3129;AA=T|||;VT=SNP
6	43626133	rs79474406	A	G	100	PASS	AC=520;AF=0.103834;AN=5008;NS=2504;DP=17677;EAS_AF=0.0704;AMR_AF=0.0432;AFR_AF=0.2012;EUR_AF=0.0398;SAS_AF=0.1155;AA=A|||;VT=SNP
6	43626939	rs57409464	G	A	100	PASS	AC=1053;AF=0.210264;AN=5008;NS=2504;DP=15883;EAS_AF=0.0704;AMR_AF=0.0648;AFR_AF=0.5908;EUR_AF=0.0427;SAS_AF=0.1155;AA=A|||;VT=SNP
6	43627752	rs35289332	G	A	100	PASS	AC=340;AF=0.0678914;AN=5008;NS=2504;DP=11371;EAS_AF=0.0625;AMR_AF=0.0663;AFR_AF=0.0832;EUR_AF=0.0596;SAS_AF=0.0624;AA=G|||;VT=SNP
6	43627929	rs9472100	G	A	100	PASS	AC=970;AF=0.19369;AN=5008;NS=2504;DP=15528;EAS_AF=0.0704;AMR_AF=0.0634;AFR_AF=0.5287;EUR_AF=0.0427;SAS_AF=0.1155;AA=G|||;VT=SNP
6	43628346	rs6902085	G	T	100	PASS	AC=976;AF=0.194888;AN=5008;NS=2504;DP=14204;EAS_AF=0.0704;AMR_AF=0.0648;AFR_AF=0.5325;EUR_AF=0.0427;SAS_AF=0.1155;AA=G|||;VT=SNP
6	43628423	rs6901805	A	G	100	PASS	AC=977;AF=0.195088;AN=5008;NS=2504;DP=16450;EAS_AF=0.0704;AMR_AF=0.0648;AFR_AF=0.5333;EUR_AF=0.0427;SAS_AF=0.1155;AA=A|||;VT=SNP
6	43628570	rs6902166	C	G	100	PASS	AC=976;AF=0.194888;AN=5008;NS=2504;DP=22144;EAS_AF=0.0704;AMR_AF=0.0648;AFR_AF=0.5325;EUR_AF=0.0427;SAS_AF=0.1155;AA=C|||;VT=SNP
6	43629093	rs116511160	A	G	100	PASS	AC=21;AF=0.00419329;AN=5008;NS=2504;DP=19361;EAS_AF=0;AMR_AF=0.0072;AFR_AF=0;EUR_AF=0.0129;SAS_AF=0.0031;AA=A|||;VT=SNP
6	43629164	rs9472102	G	T	100	PASS	AC=1666;AF=0.332668;AN=5008;NS=2504;DP=17466;EAS_AF=0.3204;AMR_AF=0.1066;AFR_AF=0.6505;EUR_AF=0.1014;SAS_AF=0.3139;AA=G|||;VT=SNP
6	43629255	rs113449749	G	A	100	PASS	AC=72;AF=0.014377;AN=5008;NS=2504;DP=15932;EAS_AF=0.0139;AMR_AF=0.0115;AFR_AF=0.0008;EUR_AF=0.0268;SAS_AF=0.0225;AA=G|||;VT=SNP
6	43629496	rs80351252	G	T	100	PASS	AC=112;AF=0.0223642;AN=5008;NS=2504;DP=21024;EAS_AF=0;AMR_AF=0.0101;AFR_AF=0.0015;EUR_AF=0.0318;SAS_AF=0.0726;AA=G|||;VT=SNP
6	43629546	rs9472104	G	C	100	PASS	AC=1665;AF=0.332468;AN=5008;NS=2504;DP=20798;EAS_AF=0.3204;AMR_AF=0.1066;AFR_AF=0.6505;EUR_AF=0.1004;SAS_AF=0.3139;AA=C|||;VT=SNP
6	43629685	rs116511278	C	T	100	PASS	AC=545;AF=0.108826;AN=5008;NS=2504;DP=22030;EAS_AF=0.2361;AMR_AF=0.0303;AFR_AF=0.062;EUR_AF=0.0318;SAS_AF=0.1759;AA=C|||;VT=SNP
6	43629801	rs78323348	G	A	100	PASS	AC=509;AF=0.101637;AN=5008;NS=2504;DP=20110;EAS_AF=0.2361;AMR_AF=0.0274;AFR_AF=0.0371;EUR_AF=0.0308;SAS_AF=0.1759;AA=G|||;VT=SNP
6	43630691	rs7752104	G	A	100	PASS	AC=966;AF=0.192891;AN=5008;NS=2504;DP=16112;EAS_AF=0.0704;AMR_AF=0.0576;AFR_AF=0.5295;EUR_AF=0.0417;SAS_AF=0.1155;AA=G|||;VT=SNP
6	43630755	rs7751728	A	G	100	PASS	AC=1666;AF=0.332668;AN=5008;NS=2504;DP=15341;EAS_AF=0.3204;AMR_AF=0.1066;AFR_AF=0.6505;EUR_AF=0.1014;SAS_AF=0.3139;AA=G|||;VT=SNP
6	43631259	rs7756754	G	A	100	PASS	AC=1666;AF=0.332668;AN=5008;NS=2504;DP=16786;EAS_AF=0.3204;AMR_AF=0.1066;AFR_AF=0.6505;EUR_AF=0.1014;SAS_AF=0.3139;AA=G|||;VT=SNP
6	43631380	rs7738658	T	C	100	PASS	AC=1667;AF=0.332867;AN=5008;NS=2504;DP=20725;EAS_AF=0.3204;AMR_AF=0.1066;AFR_AF=0.6505;EUR_AF=0.1014;SAS_AF=0.3149;AA=T|||;VT=SNP
6	43631532	rs7756954	C	T	100	PASS	AC=1666;AF=0.332668;AN=5008;NS=2504;DP=17452;EAS_AF=0.3204;AMR_AF=0.1066;AFR_AF=0.6505;EUR_AF=0.1014;SAS_AF=0.3139;AA=C|||;VT=SNP
6	43631584	rs145906625	T	C	100	PASS	AC=540;AF=0.107827;AN=5008;NS=2504;DP=15898;EAS_AF=0.2361;AMR_AF=0.0303;AFR_AF=0.0582;EUR_AF=0.0318;SAS_AF=0.1759;AA=T|||;VT=SNP
6	43631595	rs7757101	C	A	100	PASS	AC=1666;AF=0.332668;AN=5008;NS=2504;DP=15389;EAS_AF=0.3204;AMR_AF=0.1066;AFR_AF=0.6505;EUR_AF=0.1014;SAS_AF=0.3139;AA=C|||;VT=SNP
6	43631673	rs111717844	C	T	100	PASS	AC=1054;AF=0.210463;AN=5008;NS=2504;DP=16651;EAS_AF=0.0704;AMR_AF=0.0648;AFR_AF=0.5915;EUR_AF=0.0427;SAS_AF=0.1155;AA=c|||;VT=SNP
6	43631914	rs61447047	G	A	100	PASS	AC=1664;AF=0.332268;AN=5008;NS=2504;DP=20149;EAS_AF=0.3175;AMR_AF=0.1066;AFR_AF=0.652;EUR_AF=0.1004;SAS_AF=0.3139;AA=G|||;VT=SNP
6	43631919	rs77058580	G	A	100	PASS	AC=21;AF=0.00419329;AN=5008;NS=2504;DP=20309;EAS_AF=0;AMR_AF=0.0043;AFR_AF=0;EUR_AF=0.0169;SAS_AF=0.001;AA=G|||;VT=SNP
6	43631960	rs80324908	G	T	100	PASS	AC=610;AF=0.121805;AN=5008;NS=2504;DP=18996;EAS_AF=0.0704;AMR_AF=0.0533;AFR_AF=0.264;EUR_AF=0.0398;SAS_AF=0.1155;AA=G|||;VT=SNP
6	43631963	rs55943534	G	T	100	PASS	AC=1064;AF=0.21246;AN=5008;NS=2504;DP=18915;EAS_AF=0.0694;AMR_AF=0.085;AFR_AF=0.5877;EUR_AF=0.0437;SAS_AF=0.1166;AA=g|||;VT=SNP
6	43632059	rs78918890	C	G	100	PASS	AC=406;AF=0.0810703;AN=5008;NS=2504;DP=17743;EAS_AF=0.0694;AMR_AF=0.0346;AFR_AF=0.1203;EUR_AF=0.0398;SAS_AF=0.1155;AA=C|||;VT=SNP
6	43632101	rs77142160	G	A	100	PASS	AC=538;AF=0.107428;AN=5008;NS=2504;DP=17799;EAS_AF=0.2341;AMR_AF=0.0303;AFR_AF=0.0582;EUR_AF=0.0318;SAS_AF=0.1759;AA=G|||;VT=SNP
6	43632383	rs113911149	T	G	100	PASS	AC=72;AF=0.014377;AN=5008;NS=2504;DP=19788;EAS_AF=0.0139;AMR_AF=0.0115;AFR_AF=0.0008;EUR_AF=0.0268;SAS_AF=0.0225;AA=T|||;VT=SNP
6	43632389	rs77978539	T	C	100	PASS	AC=614;AF=0.122604;AN=5008;NS=2504;DP=19874;EAS_AF=0.253;AMR_AF=0.0418;AFR_AF=0.059;EUR_AF=0.0577;SAS_AF=0.1984;AA=T|||;VT=SNP
6	43633203	rs73428692	T	C	100	PASS	AC=1666;AF=0.332668;AN=5008;NS=2504;DP=20781;EAS_AF=0.3234;AMR_AF=0.2104;AFR_AF=0.5953;EUR_AF=0.0994;SAS_AF=0.3139;AA=C|||;VT=SNP
6	43633417	rs116146896	G	A	100	PASS	AC=23;AF=0.00459265;AN=5008;NS=2504;DP=18722;EAS_AF=0;AMR_AF=0.0072;AFR_AF=0.0015;EUR_AF=0.0159;SAS_AF=0;AA=G|||;VT=SNP
6	43634267	rs41281830	C	T	100	PASS	AC=80;AF=0.0159744;AN=5008;NS=2504;DP=20497;EAS_AF=0.0079;AMR_AF=0.0115;AFR_AF=0.0008;EUR_AF=0.0278;SAS_AF=0.0358;AA=C|||;VT=SNP
6	43634647	rs7744563	A	G	100	PASS	AC=401;AF=0.0800719;AN=5008;NS=2504;DP=20957;EAS_AF=0.0754;AMR_AF=0.0346;AFR_AF=0.1165;EUR_AF=0.0398;SAS_AF=0.1094;AA=A|||;VT=SNP
6	43635231	rs61563062	G	A	100	PASS	AC=613;AF=0.122404;AN=5008;NS=2504;DP=16893;EAS_AF=0.0893;AMR_AF=0.0461;AFR_AF=0.2595;EUR_AF=0.0398;SAS_AF=0.1104;AA=g|||;VT=SNP
6	43635601	rs56186300	T	A	100	PASS	AC=616;AF=0.123003;AN=5008;NS=2504;DP=17960;EAS_AF=0.0893;AMR_AF=0.0461;AFR_AF=0.2617;EUR_AF=0.0398;SAS_AF=0.1104;AA=T|||;VT=SNP
6	43636111	rs747832	G	C	100	PASS	AC=616;AF=0.123003;AN=5008;NS=2504;DP=18833;EAS_AF=0.0893;AMR_AF=0.0461;AFR_AF=0.2617;EUR_AF=0.0398;SAS_AF=0.1104;AA=G|||;VT=SNP
6	43637063	rs752662	T	A	100	PASS	AC=617;AF=0.123203;AN=5008;NS=2504;DP=19456;EAS_AF=0.0893;AMR_AF=0.0461;AFR_AF=0.2617;EUR_AF=0.0398;SAS_AF=0.1115;AA=T|||;VT=SNP
6	43637415	rs72859036	G	A	100	PASS	AC=321;AF=0.0640974;AN=5008;NS=2504;DP=19465;EAS_AF=0.0089;AMR_AF=0.0922;AFR_AF=0.0121;EUR_AF=0.1441;SAS_AF=0.089;AA=G|||;VT=SNP
6	43637599	rs74625380	A	G	100	PASS	AC=615;AF=0.122804;AN=5008;NS=2504;DP=19010;EAS_AF=0.246;AMR_AF=0.0403;AFR_AF=0.059;EUR_AF=0.0577;SAS_AF=0.2076;AA=G|||;VT=SNP
6	43637643	rs144382118	G	A	100	PASS	AC=28;AF=0.00559105;AN=5008;NS=2504;DP=18864;EAS_AF=0;AMR_AF=0.0029;AFR_AF=0;EUR_AF=0.0129;SAS_AF=0.0133;AA=G|||;VT=SNP
6	43638636	rs16896629	G	A	100	PASS	AC=652;AF=0.130192;AN=5008;NS=2504;DP=21458;EAS_AF=0.2421;AMR_AF=0.0432;AFR_AF=0.0908;EUR_AF=0.0577;SAS_AF=0.2045;AA=A|||;VT=SNP;EX_TARGET
6	43639112	rs41281832	G	A	100	PASS	AC=24;AF=0.00479233;AN=5008;NS=2504;DP=22602;EAS_AF=0;AMR_AF=0.0115;AFR_AF=0;EUR_AF=0.0149;SAS_AF=0.001;AA=G|||;VT=SNP
6	43639886	rs41281836	C	T	100	PASS	AC=973;AF=0.194289;AN=5008;NS=2504;DP=19876;EAS_AF=0.3085;AMR_AF=0.1095;AFR_AF=0.1377;EUR_AF=0.1193;SAS_AF=0.2904;AA=C|||;VT=SNP
6	43640039	rs41281838	C	T	100	PASS	AC=989;AF=0.197484;AN=5008;NS=2504;DP=19186;EAS_AF=0.3085;AMR_AF=0.1095;AFR_AF=0.1467;EUR_AF=0.1193;SAS_AF=0.2945;AA=C|||;VT=SNP
6	43640064	rs2277124	A	G	100	PASS	AC=1171;AF=0.233826;AN=5008;NS=2504;DP=18713;EAS_AF=0.3085;AMR_AF=0.1225;AFR_AF=0.2769;EUR_AF=0.1203;SAS_AF=0.2945;AA=G|||;VT=SNP
6	43640099	rs2277125	A	G	100	PASS	AC=989;AF=0.197484;AN=5008;NS=2504;DP=17523;EAS_AF=0.3085;AMR_AF=0.1095;AFR_AF=0.1467;EUR_AF=0.1193;SAS_AF=0.2945;AA=G|||;VT=SNP
6	43640222	rs2277126	A	G	100	PASS	AC=390;AF=0.0778754;AN=5008;NS=2504;DP=15800;EAS_AF=0.0625;AMR_AF=0.0908;AFR_AF=0.0885;EUR_AF=0.0616;SAS_AF=0.0869;AA=A|||;VT=SNP
6	43640881	rs60568338	T	C	100	PASS	AC=1171;AF=0.233826;AN=5008;NS=2504;DP=16352;EAS_AF=0.3085;AMR_AF=0.1225;AFR_AF=0.2769;EUR_AF=0.1203;SAS_AF=0.2945;AA=C|||;VT=SNP
6	43640988	rs59246686	T	G	100	PASS	AC=989;AF=0.197484;AN=5008;NS=2504;DP=16693;EAS_AF=0.3085;AMR_AF=0.1095;AFR_AF=0.1467;EUR_AF=0.1193;SAS_AF=0.2945;AA=G|||;VT=SNP
6	43642038	rs76134013	C	T	100	PASS	AC=616;AF=0.123003;AN=5008;NS=2504;DP=21870;EAS_AF=0.246;AMR_AF=0.0403;AFR_AF=0.059;EUR_AF=0.0577;SAS_AF=0.2086;AA=C|||;VT=SNP
6	43642425	rs16896636	T	A	100	PASS	AC=616;AF=0.123003;AN=5008;NS=2504;DP=21020;EAS_AF=0.246;AMR_AF=0.0403;AFR_AF=0.059;EUR_AF=0.0577;SAS_AF=0.2086;AA=A|||;VT=SNP
6	43642799	rs79985053	A	G	100	PASS	AC=616;AF=0.123003;AN=5008;NS=2504;DP=20418;EAS_AF=0.246;AMR_AF=0.0403;AFR_AF=0.059;EUR_AF=0.0577;SAS_AF=0.2086;AA=G|||;VT=SNP
6	43643777	rs148138457	G	A	100	PASS	AC=393;AF=0.0784744;AN=5008;NS=2504;DP=17457;EAS_AF=0.0903;AMR_AF=0.0346;AFR_AF=0.1036;EUR_AF=0.0398;SAS_AF=0.1033;AA=G|||;VT=SNP
6	43644800	rs16896641	T	C	100	PASS	AC=395;AF=0.0788738;AN=5008;NS=2504;DP=20464;EAS_AF=0.0903;AMR_AF=0.0346;AFR_AF=0.1044;EUR_AF=0.0408;SAS_AF=0.1033;AA=T|||;VT=SNP
6	43645107	rs113149369	C	A	100	PASS	AC=78;AF=0.0155751;AN=5008;NS=2504;DP=20447;EAS_AF=0;AMR_AF=0.0274;AFR_AF=0.0038;EUR_AF=0.0328;SAS_AF=0.0215;AA=C|||;VT=SNP
6	43645611	rs75703910	T	C	100	PASS	AC=893;AF=0.178315;AN=5008;NS=2504;DP=21957;EAS_AF=0.2986;AMR_AF=0.0965;AFR_AF=0.1362;EUR_AF=0.0915;SAS_AF=0.2587;AA=T|||;VT=SNP
6	43645833	rs3778492	G	A	100	PASS	AC=1790;AF=0.357428;AN=5008;NS=2504;DP=19217;EAS_AF=0.3363;AMR_AF=0.1138;AFR_AF=0.7307;EUR_AF=0.1004;SAS_AF=0.3119;AA=A|||;VT=SNP
6	43646106	rs72859041	G	A	100	PASS	AC=12;AF=0.00239617;AN=5008;NS=2504;DP=19379;EAS_AF=0;AMR_AF=0.0072;AFR_AF=0.0015;EUR_AF=0.002;SAS_AF=0.0031;AA=G|||;VT=SNP
6	43646244	rs41281840	C	T	100	PASS	AC=40;AF=0.00798722;AN=5008;NS=2504;DP=20253;EAS_AF=0.001;AMR_AF=0.0274;AFR_AF=0.0008;EUR_AF=0.008;SAS_AF=0.0112;AA=C|||;VT=SNP;EX_TARGET
6	43646401	rs2295948	A	G	100	PASS	AC=1780;AF=0.355431;AN=5008;NS=2504;DP=20328;EAS_AF=0.3988;AMR_AF=0.1686;AFR_AF=0.5378;EUR_AF=0.16;SAS_AF=0.3978;AA=G|||;VT=SNP
6	43646447	rs2295949	T	G	100	PASS	AC=1571;AF=0.313698;AN=5008;NS=2504;DP=20792;EAS_AF=0.3988;AMR_AF=0.1643;AFR_AF=0.382;EUR_AF=0.16;SAS_AF=0.3978;AA=G|||;VT=SNP
6	43646702	rs77245217	T	C	100	PASS	AC=456;AF=0.0910543;AN=5008;NS=2504;DP=21213;EAS_AF=0.2361;AMR_AF=0.0231;AFR_AF=0.0023;EUR_AF=0.0298;SAS_AF=0.1728;AA=T|||;VT=SNP
6	43647099	rs76209815	G	A	100	PASS	AC=82;AF=0.0163738;AN=5008;NS=2504;DP=21459;EAS_AF=0.0099;AMR_AF=0.013;AFR_AF=0.0008;EUR_AF=0.0268;SAS_AF=0.0358;AA=G|||;VT=SNP
6	43648217	rs72859043	C	T	100	PASS	AC=92;AF=0.0183706;AN=5008;NS=2504;DP=19320;EAS_AF=0;AMR_AF=0.0259;AFR_AF=0.0015;EUR_AF=0.0328;SAS_AF=0.0399;AA=C|||;VT=SNP
6	43648803	rs2236345	A	G	100	PASS	AC=752;AF=0.15016;AN=5008;NS=2504;DP=20667;EAS_AF=0.1062;AMR_AF=0.0504;AFR_AF=0.3116;EUR_AF=0.0596;SAS_AF=0.1411;AA=A|||;VT=SNP;EX_TARGET
6	43648988	rs2236346	A	G	100	PASS	AC=1466;AF=0.292732;AN=5008;NS=2504;DP=20031;EAS_AF=0.1597;AMR_AF=0.1369;AFR_AF=0.6929;EUR_AF=0.1054;SAS_AF=0.1922;AA=G|||;VT=SNP
6	43649205	rs2236347	G	A	100	PASS	AC=490;AF=0.0978435;AN=5008;NS=2504;DP=21751;EAS_AF=0.2292;AMR_AF=0.0245;AFR_AF=0.0378;EUR_AF=0.0298;SAS_AF=0.1656;AA=G|||;VT=SNP
6	43649521	rs1334600	C	T	100	PASS	AC=1098;AF=0.219249;AN=5008;NS=2504;DP=21575;EAS_AF=0.0853;AMR_AF=0.0735;AFR_AF=0.6172;EUR_AF=0.0427;SAS_AF=0.1043;AA=T|||;VT=SNP
6	43649748	rs79752131	T	C	100	PASS	AC=405;AF=0.0808706;AN=5008;NS=2504;DP=21049;EAS_AF=0.0863;AMR_AF=0.0418;AFR_AF=0.1104;EUR_AF=0.0408;SAS_AF=0.1043;AA=T|||;VT=SNP
6	43650081	rs73430405	T	G	100	PASS	AC=1183;AF=0.236222;AN=5008;NS=2504;DP=21475;EAS_AF=0.0853;AMR_AF=0.0735;AFR_AF=0.6808;EUR_AF=0.0437;SAS_AF=0.1043;AA=G|||;VT=SNP
6	43650787	rs3778493	T	C	100	PASS	AC=504;AF=0.100639;AN=5008;NS=2504;DP=21813;EAS_AF=0.2351;AMR_AF=0.0245;AFR_AF=0.0378;EUR_AF=0.0298;SAS_AF=0.1738;AA=T|||;VT=SNP
6	43650972	rs143219228	T	C	100	PASS	AC=29;AF=0.00579073;AN=5008;NS=2504;DP=21119;EAS_AF=0;AMR_AF=0.0029;AFR_AF=0;EUR_AF=0.0129;SAS_AF=0.0143;AA=T|||;VT=SNP
6	43652703	rs7757349	T	A	100	PASS	AC=1181;AF=0.235823;AN=5008;NS=2504;DP=19272;EAS_AF=0.0853;AMR_AF=0.0735;AFR_AF=0.671;EUR_AF=0.0437;SAS_AF=0.1155;AA=A|||;VT=SNP
6	43652770	rs7775611	G	A	100	PASS	AC=1204;AF=0.240415;AN=5008;NS=2504;DP=16309;EAS_AF=0.0863;AMR_AF=0.0735;AFR_AF=0.6876;EUR_AF=0.0437;SAS_AF=0.1155;AA=G|||;VT=SNP
6	43652930	rs7771013	T	C	100	PASS	AC=1181;AF=0.235823;AN=5008;NS=2504;DP=20845;EAS_AF=0.0853;AMR_AF=0.0735;AFR_AF=0.6702;EUR_AF=0.0437;SAS_AF=0.1166;AA=C|||;VT=SNP
6	43653405	rs1334601	C	T	100	PASS	AC=1803;AF=0.360024;AN=5008;NS=2504;DP=19090;EAS_AF=0.3304;AMR_AF=0.1167;AFR_AF=0.7383;EUR_AF=0.1014;SAS_AF=0.318;AA=T|||;VT=SNP
6	43653563	rs1334602	A	G	100	PASS	AC=405;AF=0.0808706;AN=5008;NS=2504;DP=19717;EAS_AF=0.0853;AMR_AF=0.0346;AFR_AF=0.1067;EUR_AF=0.0398;SAS_AF=0.1166;AA=A|||;VT=SNP
6	43654221	rs56088243	T	C	100	PASS	AC=1777;AF=0.354832;AN=5008;NS=2504;DP=20338;EAS_AF=0.3294;AMR_AF=0.1167;AFR_AF=0.7194;EUR_AF=0.1014;SAS_AF=0.318;AA=C|||;VT=SNP
6	43654536	rs833048	G	C	100	PASS	AC=925;AF=0.184704;AN=5008;NS=2504;DP=20235;EAS_AF=0.0218;AMR_AF=0.3718;AFR_AF=0.0265;EUR_AF=0.3618;SAS_AF=0.2515;AA=G|||;VT=SNP
6	43654637	rs16896658	C	T	100	PASS	AC=1803;AF=0.360024;AN=5008;NS=2504;DP=21639;EAS_AF=0.3294;AMR_AF=0.1182;AFR_AF=0.7383;EUR_AF=0.1014;SAS_AF=0.318;AA=T|||;VT=SNP
6	43655832	rs12661952	C	G	100	PASS	AC=504;AF=0.100639;AN=5008;NS=2504;DP=20556;EAS_AF=0.0873;AMR_AF=0.0375;AFR_AF=0.1778;EUR_AF=0.0408;SAS_AF=0.1166;AA=C|||;VT=SNP
6	43655912	rs113889200	A	T	100	PASS	AC=35;AF=0.00698882;AN=5008;NS=2504;DP=19880;EAS_AF=0;AMR_AF=0.0043;AFR_AF=0;EUR_AF=0.006;SAS_AF=0.0266;AA=A|||;VT=SNP
6	43656526	rs112253745	A	G	100	PASS	AC=1786;AF=0.356629;AN=5008;NS=2504;DP=16631;EAS_AF=0.3333;AMR_AF=0.1167;AFR_AF=0.7216;EUR_AF=0.1044;SAS_AF=0.317;AA=a|||;VT=SNP
6	43657003	rs3807023	A	G	100	PASS	AC=1188;AF=0.23722;AN=5008;NS=2504;DP=17033;EAS_AF=0.0873;AMR_AF=0.0735;AFR_AF=0.6717;EUR_AF=0.0467;SAS_AF=0.1166;AA=g|||;VT=SNP
6	43657066	rs145437285	G	C	100	PASS	AC=15;AF=0.00299521;AN=5008;NS=2504;DP=19231;EAS_AF=0;AMR_AF=0.0029;AFR_AF=0.003;EUR_AF=0.0089;SAS_AF=0;AA=g|||;VT=SNP
6	43657127	rs3807024	T	G	100	PASS	AC=1799;AF=0.359225;AN=5008;NS=2504;DP=19805;EAS_AF=0.3333;AMR_AF=0.1239;AFR_AF=0.7216;EUR_AF=0.1113;SAS_AF=0.318;AA=g|||;VT=SNP
6	43657530	rs73430420	A	G	100	PASS	AC=1200;AF=0.239617;AN=5008;NS=2504;DP=15839;EAS_AF=0.0873;AMR_AF=0.0807;AFR_AF=0.6717;EUR_AF=0.0537;SAS_AF=0.1166;AA=a|||;VT=SNP
6	43657587	rs77128124	A	G	100	PASS	AC=499;AF=0.0996406;AN=5008;NS=2504;DP=16953;EAS_AF=0.2361;AMR_AF=0.0245;AFR_AF=0.0378;EUR_AF=0.0298;SAS_AF=0.1677;AA=a|||;VT=SNP
6	43657807	rs73430424	G	A	100	PASS	AC=1200;AF=0.239617;AN=5008;NS=2504;DP=16455;EAS_AF=0.0873;AMR_AF=0.0807;AFR_AF=0.6717;EUR_AF=0.0537;SAS_AF=0.1166;AA=a|||;VT=SNP
6	43657942	rs113289216	G	A	100	PASS	AC=1200;AF=0.239617;AN=5008;NS=2504;DP=17242;EAS_AF=0.0873;AMR_AF=0.0807;AFR_AF=0.6717;EUR_AF=0.0537;SAS_AF=0.1166;AA=a|||;VT=SNP
6	43658052	rs113819154	C	A	100	PASS	AC=910;AF=0.181709;AN=5008;NS=2504;DP=16175;EAS_AF=0.0873;AMR_AF=0.0663;AFR_AF=0.4614;EUR_AF=0.0517;SAS_AF=0.1166;AA=c|||;VT=SNP
6	43658827	rs116484285	A	G	100	PASS	AC=82;AF=0.0163738;AN=5008;NS=2504;DP=15573;EAS_AF=0.0099;AMR_AF=0.0159;AFR_AF=0.0008;EUR_AF=0.0278;SAS_AF=0.0327;AA=a|||;VT=SNP
6	43659103	rs75558478	T	G	100	PASS	AC=499;AF=0.0996406;AN=5008;NS=2504;DP=17130;EAS_AF=0.2361;AMR_AF=0.0245;AFR_AF=0.0378;EUR_AF=0.0298;SAS_AF=0.1677;AA=t|||;VT=SNP
6	43659500	rs16869037	T	C	100	PASS	AC=817;AF=0.163139;AN=5008;NS=2504;DP=17352;EAS_AF=0.246;AMR_AF=0.0576;AFR_AF=0.2065;EUR_AF=0.0596;SAS_AF=0.2004;AA=C|||;VT=SNP
6	43659625	rs6908311	C	T	100	PASS	AC=440;AF=0.0878594;AN=5008;NS=2504;DP=15813;EAS_AF=0.0883;AMR_AF=0.049;AFR_AF=0.1195;EUR_AF=0.0447;SAS_AF=0.1166;AA=C|||;VT=SNP
6	43660134	rs79642363	A	G	100	PASS	AC=604;AF=0.120607;AN=5008;NS=2504;DP=15761;EAS_AF=0.0873;AMR_AF=0.049;AFR_AF=0.2398;EUR_AF=0.0507;SAS_AF=0.1166;AA=A|||;VT=SNP
```
