## Supplementary material for "Characterization of shared and ancestry-specific signals driving complex traits using multi-ancestry fine-mapping": mesusieoutput

```
                 eur          afr      eur_afr
   [1,] 0.0001990868 1.244649e-04 4.833286e-05
   [2,] 0.0001747085 1.085609e-04 3.125218e-05
   [3,] 0.0001850548 3.788425e-04 8.113771e-05
   [4,] 0.0001762649 1.119359e-04 3.144030e-05
   [5,] 0.0001705993 1.019901e-04 3.101137e-05
   [6,] 0.0001653616 1.155960e-04 3.789727e-05
   [7,] 0.0001705142 1.064551e-04 3.134518e-05
   [8,] 0.0001937059 1.724098e-04 5.096580e-05
   [9,] 0.0002391021 1.194825e-04 4.603970e-05
  [10,] 0.0001684354 1.077750e-04 3.132839e-05
  [11,] 0.0001928928 1.833654e-04 5.266693e-05
  [12,] 0.0001709496 1.074890e-04 3.143974e-05
  [13,] 0.0002403790 1.184840e-04 4.589378e-05
  [14,] 0.0001851303 1.139357e-04 3.084979e-05
  [15,] 0.0001697697 1.003242e-04 3.287299e-05
  [16,] 0.0001733159 1.034936e-04 3.588777e-05
  [17,] 0.0011830732 1.365091e-04 1.148909e-04
  [18,] 0.0001996323 1.255772e-04 4.955968e-05
  [19,] 0.0001763572 1.296999e-04 4.293469e-05
  [20,] 0.0021551026 1.311575e-04 1.949156e-04
  [21,] 0.0002742836 1.926977e-04 8.268166e-05
  [22,] 0.0001875109 1.532163e-04 4.068599e-05
  [23,] 0.0001624865 1.436954e-04 4.914529e-05
  [24,] 0.0001730772 1.207466e-04 3.877895e-05
  [25,] 0.0001723933 1.637587e-04 4.463370e-05
  [26,] 0.0034168760 1.172358e-04 2.115830e-04
  [27,] 0.0001796449 2.078214e-04 5.382428e-05
  [28,] 0.0001977355 1.488877e-04 4.309006e-05
  [29,] 0.0002251518 1.927212e-04 7.209664e-05
  [30,] 0.0002376877 1.249597e-04 5.762770e-05
  [31,] 0.0001707881 1.068612e-04 3.737730e-05
  [32,] 0.0001731376 1.243297e-04 3.994853e-05
  [33,] 0.0001767072 1.049327e-04 3.231585e-05
  [34,] 0.0002187951 1.144940e-04 4.027003e-05
  [35,] 0.0001633445 1.164869e-04 4.073378e-05
  [36,] 0.0001871572 1.913235e-04 4.395656e-05
  [37,] 0.0001559007 1.498318e-04 5.055179e-05
  [38,] 0.0001692915 1.932175e-04 4.769738e-05
  [39,] 0.0016302623 1.776254e-04 1.924324e-04
  [40,] 0.0001977997 1.986050e-04 7.022043e-05
  [41,] 0.0001778206 1.959618e-04 5.288189e-05
  [42,] 0.0001747821 1.180327e-04 4.421091e-05
  [43,] 0.0002164127 1.110607e-04 4.092065e-05
  [44,] 0.0001652319 2.443692e-04 6.221503e-05
  [45,] 0.0002054753 1.197126e-04 5.063649e-05
  [46,] 0.0020504418 1.167067e-04 5.390393e-04
  [47,] 0.0002233498 1.585126e-04 8.836931e-05
  [48,] 0.0002955212 2.444491e-04 1.994184e-04
  [49,] 0.0004641187 1.961847e-04 1.789776e-04
  [50,] 0.0001831776 4.419695e-04 1.015671e-04
  [51,] 0.0002414993 4.713896e-04 3.091247e-04
  [52,] 0.0007361810 4.937570e-04 1.385640e-03
  [53,] 0.0005961465 1.277451e-04 8.631897e-05
  [54,] 0.0001774109 1.551282e-04 5.117131e-05
  [55,] 0.0010089286 5.914687e-04 2.344780e-03
  [56,] 0.0002111983 1.965552e-04 7.360730e-05
  [57,] 0.0005745971 1.725904e-04 1.495999e-04
  [58,] 0.0009941467 1.720690e-04 5.837808e-04
  [59,] 0.0001687738 1.432961e-04 3.970498e-05
  [60,] 0.0001783776 1.621846e-04 5.438775e-05
  [61,] 0.0001868954 2.092910e-04 5.805383e-05
  [62,] 0.0002122596 1.690426e-04 6.659265e-05
  [63,] 0.0002128512 1.840275e-04 6.734570e-05
  [64,] 0.0010978120 1.835512e-04 7.061919e-04
  [65,] 0.0002391932 4.469676e-04 2.888847e-04
  [66,] 0.0001786477 1.373043e-04 4.602855e-05
  [67,] 0.0002274631 1.469132e-04 7.005424e-05
  [68,] 0.0002124929 1.838714e-04 6.678414e-05
  [69,] 0.0001822116 2.633704e-04 6.820229e-05
  [70,] 0.0001824356 3.337536e-04 1.296498e-04
  [71,] 0.0002178751 1.575297e-04 7.343321e-05
  [72,] 0.0001821470 2.557329e-04 6.677168e-05
  [73,] 0.0006005864 2.236184e-04 2.362268e-04
  [74,] 0.0002301904 2.329595e-04 1.119056e-04
  [75,] 0.0001798262 3.147275e-04 8.215089e-05
  [76,] 0.0002150891 1.838871e-04 7.052550e-05
  [77,] 0.0001994093 1.907624e-04 6.095304e-05
  [78,] 0.0005592446 3.031355e-04 3.098620e-04
  [79,] 0.0003173224 1.081265e-04 9.161955e-05
  [80,] 0.0001729965 1.154298e-04 3.388567e-05
  [81,] 0.0009136696 2.414429e-04 7.722201e-04
  [82,] 0.0010561795 2.215136e-04 8.211078e-04
  [83,] 0.0002193449 1.473408e-04 6.796887e-05
  [84,] 0.0001718753 1.165220e-04 3.412730e-05
  [85,] 0.0001738162 1.180684e-04 3.415572e-05
  [86,] 0.0011914380 1.258583e-04 3.857957e-04
  [87,] 0.0010708371 2.110476e-04 7.874699e-04
  [88,] 0.0010843700 2.138761e-04 8.108173e-04
  [89,] 0.0002304931 1.487829e-04 7.235033e-05
  [90,] 0.0001719608 1.190802e-04 3.463348e-05
  [91,] 0.0014555948 2.061799e-04 1.057732e-03
  [92,] 0.0001968791 1.046611e-04 4.824439e-05
  [93,] 0.0001841795 3.412486e-04 1.360555e-04
  [94,] 0.0001967447 1.990701e-04 1.120397e-04
  [95,] 0.0001924660 1.011550e-04 3.856201e-05
  [96,] 0.0001934256 1.011578e-04 3.906267e-05
  [97,] 0.0015194030 1.988018e-04 1.055828e-03
  [98,] 0.0002187421 1.582843e-04 5.916406e-05
  [99,] 0.0002184870 1.594162e-04 6.038663e-05
 [100,] 0.0002002549 1.838402e-04 5.984422e-05
 [101,] 0.0021462427 1.302317e-04 7.317696e-04
 [102,] 0.0018502370 1.177573e-04 4.638897e-04
 [103,] 0.0015672130 2.002856e-04 1.100435e-03
 [104,] 0.0001770095 1.770175e-04 5.822178e-05
 [105,] 0.0014037737 1.378866e-04 5.563402e-04
 [106,] 0.0003993007 2.437741e-04 3.695838e-04
 [107,] 0.0018125818 1.952105e-04 1.237395e-03
 [108,] 0.0002177545 1.739475e-04 6.919002e-05
 [109,] 0.0002666882 1.039007e-04 5.184018e-05
 [110,] 0.0002722428 1.357595e-04 7.175493e-05
 [111,] 0.0002099326 1.387089e-04 6.430466e-05
 [112,] 0.0002709381 2.997000e-04 2.623682e-04
 [113,] 0.0001933735 1.042029e-04 4.550084e-05
 [114,] 0.0002883427 1.385426e-04 7.547500e-05
 [115,] 0.0002027861 1.266437e-04 4.894135e-05
 [116,] 0.0002687761 1.595192e-04 6.441277e-05
 [117,] 0.0001826935 5.009075e-04 1.961984e-04
 [118,] 0.0001811176 4.895568e-04 1.865146e-04
 [119,] 0.0003053027 1.436759e-04 8.133006e-05
 [120,] 0.0019197225 1.216258e-04 5.543564e-04
 [121,] 0.0002661405 1.588929e-04 6.389907e-05
 [122,] 0.0017142250 1.224956e-04 5.123607e-04
 [123,] 0.0001768683 2.053782e-04 6.262925e-05
 [124,] 0.0002056809 1.135379e-04 6.669280e-05
 [125,] 0.0001785491 4.564746e-04 1.660080e-04
 [126,] 0.0002780820 1.595372e-04 6.490143e-05
 [127,] 0.0002066783 1.140557e-04 6.814521e-05
 [128,] 0.0002445142 4.515275e-04 3.241350e-04
 [129,] 0.0001784335 4.576707e-04 1.660572e-04
 [130,] 0.0001791309 4.450459e-04 1.637247e-04
 [131,] 0.0001760972 1.934787e-04 5.728171e-05
 [132,] 0.0002676636 1.604949e-04 6.554327e-05
 [133,] 0.0002025805 1.221927e-04 4.527344e-05
 [134,] 0.0001766690 2.076029e-04 6.287154e-05
 [135,] 0.0004628074 1.128720e-04 1.382503e-04
 [136,] 0.0018236428 2.015951e-04 1.303020e-03
 [137,] 0.0017225967 1.107852e-04 2.716507e-04
 [138,] 0.0003274191 8.597664e-04 1.064846e-03
 [139,] 0.0002574648 1.598672e-04 6.412622e-05
 [140,] 0.0001747521 3.213955e-04 9.309365e-05
 [141,] 0.0001746378 3.228476e-04 9.216051e-05
 [142,] 0.0002635126 1.621260e-04 6.705834e-05
 [143,] 0.0002493138 1.613787e-04 6.539843e-05
 [144,] 0.0001752254 4.706861e-04 1.325923e-04
 [145,] 0.0001752388 5.001148e-04 1.406562e-04
 [146,] 0.0002018034 2.436268e-04 8.635844e-05
 [147,] 0.0001752242 4.593217e-04 1.295858e-04
 [148,] 0.0021160960 3.517092e-04 2.913960e-03
 [149,] 0.0001751272 4.826723e-04 1.343228e-04
 [150,] 0.0001752254 1.866513e-04 5.539828e-05
 [151,] 0.0020682382 2.932322e-04 2.344216e-03
 [152,] 0.0001752549 5.762687e-04 1.630803e-04
 [153,] 0.0001751979 4.680158e-04 1.316421e-04
 [154,] 0.0001756668 2.454370e-04 7.127713e-05
 [155,] 0.0022592467 3.114180e-04 2.749702e-03
 [156,] 0.0002513461 1.582338e-04 6.187203e-05
 [157,] 0.0022981370 2.916187e-04 2.613773e-03
 [158,] 0.0001755862 2.469353e-04 7.105150e-05
 [159,] 0.0022698278 2.977243e-04 2.635809e-03
 [160,] 0.0002208496 1.426547e-04 8.301029e-05
 [161,] 0.0002409313 1.623984e-04 6.598800e-05
 [162,] 0.0001750074 4.676278e-04 1.289221e-04
 [163,] 0.0001754995 2.460662e-04 6.962078e-05
 [164,] 0.0001766158 2.007189e-04 6.085173e-05
 [165,] 0.0002635233 1.616040e-04 6.649985e-05
 [166,] 0.0002477167 1.620561e-04 6.618899e-05
 [167,] 0.0001750452 4.730350e-04 1.306660e-04
 [168,] 0.0001755039 2.502790e-04 7.059357e-05
 [169,] 0.0001952716 8.593210e-04 2.242107e-04
 [170,] 0.0029885497 1.538507e-04 5.338829e-04
 [171,] 0.0001753750 5.061534e-04 1.432409e-04
 [172,] 0.0002758174 1.606680e-04 6.607367e-05
 [173,] 0.0001753476 4.114544e-04 1.224096e-04
 [174,] 0.0001752567 4.731835e-04 1.337361e-04
 [175,] 0.0002645297 1.599628e-04 6.457948e-05
 [176,] 0.0002985465 3.655649e-04 3.792092e-04
 [177,] 0.0023968711 2.118540e-04 1.887538e-03
 [178,] 0.0001762150 1.960938e-04 5.879456e-05
 [179,] 0.0030783140 3.441171e-04 4.307721e-03
 [180,] 0.0024029779 1.509547e-04 1.154986e-03
 [181,] 0.0004053361 2.442843e-04 1.967247e-04
 [182,] 0.0002117607 1.262838e-04 5.408364e-05
 [183,] 0.0003456231 1.859751e-04 1.912345e-04
 [184,] 0.0001760292 1.845235e-04 5.476300e-05
 [185,] 0.0001760771 1.971954e-04 5.873262e-05
 [186,] 0.0003196885 1.598046e-04 6.771452e-05
 [187,] 0.0025495987 1.634340e-04 1.408213e-03
 [188,] 0.0002955877 2.167088e-04 1.859457e-04
 [189,] 0.0002829498 1.596182e-04 6.513163e-05
 [190,] 0.0002869991 2.125250e-04 1.409454e-04
 [191,] 0.0005627979 1.249459e-04 2.030878e-04
 [192,] 0.0079373608 2.019527e-04 6.154960e-03
 [193,] 0.0012958685 1.712110e-04 5.757303e-04
 [194,] 0.0007406418 2.927922e-04 9.333030e-04
 [195,] 0.0034658523 2.684979e-04 3.749311e-03
 [196,] 0.0051007141 3.748186e-04 9.043491e-03
 [197,] 0.0008552199 4.295677e-04 1.696961e-03
 [198,] 0.0038132053 1.582349e-04 5.978739e-04
 [199,] 0.0008729270 4.074767e-04 1.646877e-03
 [200,] 0.0001918651 1.982634e-04 6.152595e-05
 [201,] 0.0001922845 1.993762e-04 6.009265e-05
 [202,] 0.0099484858 3.227965e-04 1.730356e-02
 [203,] 0.0001922475 2.493025e-04 7.248352e-05
 [204,] 0.0005411626 2.861908e-04 6.668676e-04
 [205,] 0.0002006578 1.532037e-04 4.768412e-05
 [206,] 0.0008567526 4.337591e-04 1.717788e-03
 [207,] 0.0001999162 1.575795e-04 4.980212e-05
 [208,] 0.0079825882 3.387291e-04 1.470440e-02
 [209,] 0.0001996676 1.535555e-04 4.751548e-05
 [210,] 0.0100578523 3.342084e-04 1.831749e-02
 [211,] 0.0001966991 1.648029e-04 4.769578e-05
 [212,] 0.0001895712 1.938347e-04 5.681460e-05
 [213,] 0.0003803836 2.314202e-04 1.356768e-04
 [214,] 0.0066174714 2.766338e-04 8.220677e-03
 [215,] 0.0003228743 1.511445e-04 6.599005e-05
 [216,] 0.0001957092 2.217723e-04 7.524017e-05
 [217,] 0.0001923762 2.476202e-04 7.205740e-05
 [218,] 0.0015222170 1.343460e-04 3.743377e-04
 [219,] 0.0004256688 1.506577e-04 6.939829e-05
 [220,] 0.0014243060 1.507192e-04 4.474044e-04
 [221,] 0.0001911681 2.619250e-04 8.406363e-05
 [222,] 0.0001902543 3.405710e-04 1.098919e-04
 [223,] 0.0001896608 2.634954e-04 7.940797e-05
 [224,] 0.0001907598 1.937104e-04 6.112273e-05
 [225,] 0.0001915490 1.921131e-04 5.858832e-05
 [226,] 0.0001904713 1.862512e-04 5.839606e-05
 [227,] 0.0011496082 1.714319e-04 5.139307e-04
 [228,] 0.0011097859 1.698692e-04 4.872176e-04
 [229,] 0.0003871085 1.501818e-04 6.715872e-05
 [230,] 0.0001925125 1.436248e-04 4.839598e-05
 [231,] 0.0001929507 1.458500e-04 4.941182e-05
 [232,] 0.0017830535 6.871281e-04 5.738414e-03
 [233,] 0.0001937234 1.491959e-04 5.141772e-05
 [234,] 0.0001917417 1.705177e-04 5.723014e-05
 [235,] 0.0001921219 1.449702e-04 4.856857e-05
 [236,] 0.0022690078 5.006769e-04 5.519244e-03
 [237,] 0.0009958380 1.417335e-04 1.747012e-04
 [238,] 0.0004847495 4.056507e-04 8.133894e-04
 [239,] 0.0020963384 4.474168e-04 4.524348e-03
 [240,] 0.0001894570 1.622169e-04 4.257615e-05
 [241,] 0.0008981476 1.417640e-04 1.585098e-04
 [242,] 0.0001941820 2.686180e-04 1.316061e-04
 [243,] 0.0002203955 9.203872e-04 6.077425e-04
 [244,] 0.0002121932 3.522091e-04 2.022107e-04
 [245,] 0.0002061651 3.062399e-04 1.659895e-04
 [246,] 0.0002565634 1.679690e-04 1.010239e-04
 [247,] 0.0002376216 2.165405e-04 1.315933e-04
 [248,] 0.0002387299 1.599975e-04 8.871948e-05
 [249,] 0.0003052042 3.473590e-04 3.069414e-04
 [250,] 0.0002066569 1.208812e-04 5.188468e-05
 [251,] 0.0003741935 4.993285e-04 5.616730e-04
 [252,] 0.0002016164 1.278969e-04 5.487058e-05
 [253,] 0.0004365018 4.680724e-04 5.619071e-04
 [254,] 0.0001932715 2.202328e-04 1.017782e-04
 [255,] 0.0001971105 1.168577e-04 4.603617e-05
 [256,] 0.0001964502 2.230679e-04 1.058544e-04
 [257,] 0.0002011170 1.148172e-04 4.525366e-05
 [258,] 0.0002009765 2.035686e-04 9.887323e-05
 [259,] 0.0001917330 1.737886e-04 5.438137e-05
 [260,] 0.0003884477 2.590378e-04 2.265159e-04
 [261,] 0.0002245241 1.784220e-04 9.514936e-05
 [262,] 0.0002271297 1.823131e-04 9.935981e-05
 [263,] 0.0001962542 1.145000e-04 4.424980e-05
 [264,] 0.0001928241 2.102616e-04 9.607436e-05
 [265,] 0.0002453525 2.620508e-04 1.646095e-04
 [266,] 0.0001997673 2.059151e-04 9.945734e-05
 [267,] 0.0002282302 1.928050e-04 1.079547e-04
 [268,] 0.0001834320 1.952621e-04 6.253683e-05
 [269,] 0.0002025853 1.098619e-04 3.553350e-05
 [270,] 0.0001631392 1.909402e-04 5.441688e-05
 [271,] 0.0002019643 1.779869e-04 5.553325e-05
 [272,] 0.0002686194 1.417480e-04 7.113956e-05
 [273,] 0.0001778017 3.800099e-04 1.624355e-04
 [274,] 0.0001864548 1.970119e-04 6.347077e-05
 [275,] 0.0001828265 3.308168e-04 1.471322e-04
 [276,] 0.0001887523 1.556538e-04 4.574288e-05
 [277,] 0.0001714345 1.833746e-04 5.712702e-05
 [278,] 0.0001863124 1.591729e-04 4.509427e-05
 [279,] 0.0001801789 1.985429e-04 6.323403e-05
 [280,] 0.0001991253 2.377575e-04 7.931087e-05
 [281,] 0.0002135074 2.063183e-04 9.119711e-05
 [282,] 0.0001798425 1.106343e-04 3.264001e-05
 [283,] 0.0001612250 1.794741e-04 5.864425e-05
 [284,] 0.0002107674 1.971120e-04 7.796412e-05
 [285,] 0.0002884341 1.189105e-04 6.511425e-05
 [286,] 0.0001986691 1.463309e-04 4.876542e-05
 [287,] 0.0001624488 4.880107e-04 1.496649e-04
 [288,] 0.0001942590 2.488245e-04 7.808269e-05
 [289,] 0.0001942139 2.437420e-04 7.599092e-05
 [290,] 0.0001893175 1.083350e-04 3.720099e-05
 [291,] 0.0002082471 3.672956e-04 1.390492e-04
 [292,] 0.0001653329 1.815624e-04 6.286219e-05
 [293,] 0.0002078727 2.947237e-04 1.085341e-04
 [294,] 0.0003546824 1.180680e-04 8.427492e-05
 [295,] 0.0003159036 1.185585e-04 6.304984e-05
 [296,] 0.0002055511 1.867645e-04 6.254685e-05
 [297,] 0.0002096348 1.849943e-04 6.666820e-05
 [298,] 0.0002204970 1.630608e-04 7.548284e-05
 [299,] 0.0001765617 3.396724e-04 9.639630e-05
 [300,] 0.0001770092 1.388283e-04 4.232812e-05
 [301,] 0.0001997365 1.213574e-04 3.831867e-05
 [302,] 0.0001942174 2.376162e-04 7.398280e-05
 [303,] 0.0001890475 1.891798e-04 5.161192e-05
 [304,] 0.0001888674 1.867524e-04 5.119195e-05
 [305,] 0.0001987970 2.106020e-04 6.747062e-05
 [306,] 0.0001934220 1.630067e-04 5.004926e-05
 [307,] 0.0002163250 1.364894e-04 4.705505e-05
 [308,] 0.0001929077 1.607484e-04 4.984902e-05
 [309,] 0.0001927836 1.610602e-04 4.985698e-05
 [310,] 0.0001942188 2.485965e-04 7.682124e-05
 [311,] 0.0001939470 1.689199e-04 5.466096e-05
 [312,] 0.0002137206 1.393201e-04 4.904264e-05
 [313,] 0.0001930335 1.624110e-04 5.005740e-05
 [314,] 0.0001988650 2.057340e-04 6.558129e-05
 [315,] 0.0001992543 2.153130e-04 6.655909e-05
 [316,] 0.0001702127 2.930397e-04 1.110558e-04
 [317,] 0.0002057889 1.887756e-04 6.432023e-05
 [318,] 0.0001620293 4.327934e-04 1.340214e-04
 [319,] 0.0001612190 4.661553e-04 1.403733e-04
 [320,] 0.0001551279 1.032742e-04 3.247290e-05
 [321,] 0.0002922124 1.207337e-04 6.317382e-05
 [322,] 0.0002167547 1.514273e-04 5.783882e-05
 [323,] 0.0001993389 2.665367e-04 8.089237e-05
 [324,] 0.0001829837 1.073506e-04 3.835524e-05
 [325,] 0.0003656745 1.467196e-04 1.080467e-04
 [326,] 0.0001872589 1.077698e-04 3.928099e-05
 [327,] 0.0001885687 2.918121e-04 7.400891e-05
 [328,] 0.0001830966 1.079256e-04 3.881768e-05
 [329,] 0.0002133887 1.378656e-04 4.685167e-05
 [330,] 0.0001707992 5.267328e-04 1.919521e-04
 [331,] 0.0001833727 1.082444e-04 3.907866e-05
 [332,] 0.0001987886 1.740939e-04 5.606691e-05
 [333,] 0.0002077820 1.952500e-04 6.314505e-05
 [334,] 0.0001642727 5.513385e-04 1.759795e-04
 [335,] 0.0002126244 1.382972e-04 4.667898e-05
 [336,] 0.0001991154 1.986658e-04 6.215243e-05
 [337,] 0.0002908102 1.032707e-04 4.412183e-05
 [338,] 0.0001639611 1.788668e-04 6.060451e-05
 [339,] 0.0001605011 1.861882e-04 6.067069e-05
 [340,] 0.0002034013 2.202884e-04 8.818709e-05
 [341,] 0.0002026689 2.201731e-04 8.751960e-05
 [342,] 0.0001721048 1.718390e-04 3.746321e-05
 [343,] 0.0002029560 1.533215e-04 4.785505e-05
 [344,] 0.0001696497 1.269628e-04 3.896937e-05
 [345,] 0.0002023416 1.236092e-04 3.793619e-05
 [346,] 0.0001695607 1.299455e-04 3.926933e-05
 [347,] 0.0005276427 2.011797e-04 3.641374e-04
 [348,] 0.0002082394 1.090685e-04 3.858063e-05
 [349,] 0.0001586903 1.003385e-04 3.060802e-05
 [350,] 0.0039294583 1.224678e-04 5.805981e-04
 [351,] 0.0001753272 1.201822e-03 4.910434e-04
 [352,] 0.0003935460 1.922903e-04 1.180638e-04
 [353,] 0.0001914425 2.212584e-04 4.974135e-05
 [354,] 0.0002084665 3.466471e-04 8.195014e-05
 [355,] 0.0001723544 1.681229e-03 6.439566e-04
 [356,] 0.0001901909 4.412033e-04 9.089244e-05
 [357,] 0.0002002111 2.434220e-04 5.643439e-05
 [358,] 0.0002059734 2.570984e-04 6.305790e-05
 [359,] 0.0001694390 1.744690e-03 6.337766e-04
 [360,] 0.0002036748 2.489290e-04 5.995382e-05
 [361,] 0.0001669874 1.598671e-03 5.592481e-04
 [362,] 0.0032030648 1.190101e-04 3.949898e-04
 [363,] 0.0002057124 2.356982e-04 5.951419e-05
 [364,] 0.0022677148 1.251641e-04 4.317539e-04
 [365,] 0.0002082342 2.470272e-04 6.336281e-05
 [366,] 0.0030839509 1.225055e-04 4.900287e-04
 [367,] 0.0001928202 4.806472e-04 9.728587e-05
 [368,] 0.0025791843 1.213741e-04 3.990822e-04
 [369,] 0.0026303952 1.213472e-04 4.051745e-04
 [370,] 0.0002219400 3.139249e-04 9.367880e-05
 [371,] 0.0002030556 2.552017e-04 6.041496e-05
 [372,] 0.0002053636 2.512752e-04 6.170458e-05
 [373,] 0.0001558445 2.373022e-03 6.415327e-04
 [374,] 0.0005479283 1.500957e-04 1.236656e-04
 [375,] 0.0020769962 1.183857e-04 1.083904e-04
 [376,] 0.0003976108 2.078673e-04 1.853797e-04
 [377,] 0.0034764971 1.207649e-04 4.912114e-04
 [378,] 0.0001706314 1.479172e-04 5.681969e-05
 [379,] 0.0015896681 1.172045e-04 2.667269e-04
 [380,] 0.0016730795 1.220963e-04 2.793756e-04
 [381,] 0.0017363376 1.226577e-04 2.984962e-04
 [382,] 0.0001793880 2.370796e-04 4.371492e-05
 [383,] 0.0001612094 1.285698e-03 4.158272e-04
 [384,] 0.0001612512 6.802408e-04 2.323375e-04
 [385,] 0.0022610807 1.129923e-04 1.086459e-04
 [386,] 0.0002026247 3.993792e-04 9.443643e-05
 [387,] 0.0024448794 1.195108e-04 9.455968e-05
 [388,] 0.0001995765 5.927260e-04 1.065447e-04
 [389,] 0.0001763183 2.177722e-04 4.277022e-05
 [390,] 0.0023151771 1.094068e-04 1.229096e-04
 [391,] 0.0018824623 1.189571e-04 3.290443e-04
 [392,] 0.0002053684 7.056125e-04 1.271907e-04
 [393,] 0.0001976657 2.143592e-04 5.119174e-05
 [394,] 0.0002362358 3.274295e-04 1.211494e-04
 [395,] 0.0001488034 4.661865e-03 7.958593e-04
 [396,] 0.0001490565 3.961557e-03 7.159665e-04
 [397,] 0.0001500909 2.916997e-03 5.965790e-04
 [398,] 0.0015373838 2.176696e-04 2.024499e-04
 [399,] 0.0001865052 2.220090e-04 4.474343e-05
 [400,] 0.0001868732 2.281315e-04 4.570987e-05
 [401,] 0.0016320054 2.109082e-04 1.956792e-04
 [402,] 0.0013001158 2.754546e-04 2.717931e-04
 [403,] 0.0001509183 4.356265e-03 8.581569e-04
 [404,] 0.0001487163 2.962400e-03 5.359569e-04
 [405,] 0.0001487259 5.215341e-03 8.700716e-04
 [406,] 0.0002064650 2.441885e-04 6.341342e-05
 [407,] 0.0001920577 1.980693e-04 6.540001e-05
 [408,] 0.0002417867 2.327021e-04 8.370968e-05
 [409,] 0.0021174796 2.245781e-04 2.370576e-04
 [410,] 0.0002246611 3.083363e-04 9.217344e-05
 [411,] 0.0002255146 3.094733e-04 9.340363e-05
 [412,] 0.0002181656 2.884621e-04 8.179140e-05
 [413,] 0.0002003204 1.947375e-04 6.615027e-05
 [414,] 0.0030283440 1.430324e-04 8.503120e-04
 [415,] 0.0017198178 1.290883e-04 3.120847e-04
 [416,] 0.0001915898 1.908967e-04 6.015330e-05
 [417,] 0.0001499451 1.340873e-03 3.138626e-04
 [418,] 0.0001553904 1.179459e-03 2.894772e-04
 [419,] 0.0001755784 3.122224e-04 7.858104e-05
 [420,] 0.0001505152 1.072116e-03 2.662483e-04
 [421,] 0.0002038925 1.599347e-04 4.639460e-05
 [422,] 0.0039824857 1.372637e-04 8.880218e-04
 [423,] 0.0001957887 1.960763e-04 6.641172e-05
 [424,] 0.0001492232 1.886228e-03 3.680078e-04
 [425,] 0.0001498453 2.207866e-03 4.783866e-04
 [426,] 0.0001506156 1.717825e-03 4.020296e-04
 [427,] 0.0002173388 2.524972e-04 7.827778e-05
 [428,] 0.0038478062 1.322759e-04 7.396968e-04
 [429,] 0.0002073135 1.618606e-04 4.870168e-05
 [430,] 0.0033467213 1.313552e-04 6.292766e-04
 [431,] 0.0001520989 1.754573e-03 4.371460e-04
 [432,] 0.0001782970 2.136500e-04 9.087185e-05
 [433,] 0.0001506854 2.553437e-03 4.392750e-04
 [434,] 0.0001617489 1.742586e-04 4.052133e-05
 [435,] 0.0002016849 1.021961e-04 3.694468e-05
 [436,] 0.0001698503 2.735396e-04 1.057517e-04
 [437,] 0.0001682414 2.825619e-04 1.070458e-04
 [438,] 0.0001693540 2.882240e-04 1.106862e-04
 [439,] 0.0001676968 2.618904e-04 9.851941e-05
 [440,] 0.0002156638 2.130073e-04 7.687004e-05
 [441,] 0.0001658267 2.982370e-04 1.094705e-04
 [442,] 0.0002479867 1.183441e-04 5.463599e-05
 [443,] 0.0002070888 1.152374e-04 3.991761e-05
 [444,] 0.0002326962 1.203558e-04 5.410259e-05
 [445,] 0.0001986136 1.522434e-04 5.024370e-05
 [446,] 0.0001664107 2.771001e-04 1.025987e-04
 [447,] 0.0001506446 1.133159e-04 3.508809e-05
 [448,] 0.0001503438 1.125302e-04 3.470180e-05
 [449,] 0.0001632736 2.774907e-04 9.844710e-05
 [450,] 0.0001893558 2.978401e-04 1.396421e-04
 [451,] 0.0002096870 1.362349e-04 5.132530e-05
 [452,] 0.0002057762 1.533136e-04 5.754302e-05
 [453,] 0.0002271470 1.565968e-04 8.100719e-05
 [454,] 0.0019148996 1.907355e-04 5.046660e-04
 [455,] 0.0002440923 3.479487e-03 2.926635e-03
 [456,] 0.0002078937 5.365041e-04 2.282698e-04
 [457,] 0.0002216427 4.012264e-03 2.787083e-03
 [458,] 0.0001656136 1.870959e-04 5.326650e-05
 [459,] 0.0002286635 3.953198e-03 2.928938e-03
 [460,] 0.0002248768 5.847337e-03 4.183095e-03
 [461,] 0.0002550419 2.193524e-04 1.447154e-04
 [462,] 0.0002028851 1.643256e-04 5.119512e-05
 [463,] 0.0002518600 2.541178e-04 1.720767e-04
 [464,] 0.0002191805 1.500442e-03 1.003945e-03
 [465,] 0.0001641824 1.814872e-04 5.124688e-05
 [466,] 0.0002047980 1.662297e-04 5.963291e-05
 [467,] 0.0002186169 1.542514e-03 1.027797e-03
 [468,] 0.0002177230 1.563867e-03 1.034186e-03
 [469,] 0.0002048697 1.703696e-04 6.149730e-05
 [470,] 0.0002077379 1.597819e-04 6.373007e-05
 [471,] 0.0002075358 1.626096e-04 6.462189e-05
 [472,] 0.0002581368 2.556293e-04 1.782613e-04
 [473,] 0.0002222901 1.528355e-03 1.050819e-03
 [474,] 0.0002075079 1.562003e-04 6.144563e-05
 [475,] 0.0001608909 5.570041e-04 1.729091e-04
 [476,] 0.0002066425 1.585596e-04 6.057535e-05
 [477,] 0.0002077029 1.572447e-04 6.239295e-05
 [478,] 0.0002074165 1.591603e-04 6.266876e-05
 [479,] 0.0002072774 1.574425e-04 6.152083e-05
 [480,] 0.0002074364 1.581467e-04 6.222398e-05
 [481,] 0.0002074900 1.592690e-04 6.289929e-05
 [482,] 0.0002070940 1.604626e-04 6.253142e-05
 [483,] 0.0002068062 1.604411e-04 6.183199e-05
 [484,] 0.0002069759 1.586925e-04 6.141365e-05
 [485,] 0.0002071348 1.581093e-04 6.151013e-05
 [486,] 0.0002074679 1.551003e-04 6.082234e-05
 [487,] 0.0002080943 1.500711e-04 5.965452e-05
 [488,] 0.0002109523 1.200104e-03 7.424208e-04
 [489,] 0.0002072065 1.561077e-04 6.072397e-05
 [490,] 0.0002513183 2.597895e-04 1.764437e-04
 [491,] 0.0002173830 1.267560e-03 8.310234e-04
 [492,] 0.0002057788 1.811330e-04 8.891109e-05
 [493,] 0.0002136395 1.491942e-03 9.499587e-04
 [494,] 0.0002073476 1.563185e-04 6.113781e-05
 [495,] 0.0002075270 1.567121e-04 6.173373e-05
 [496,] 0.0002074719 1.522120e-04 5.942115e-05
 [497,] 0.0002075214 1.559849e-04 6.137155e-05
 [498,] 0.0001806521 3.392894e-04 1.186593e-04
 [499,] 0.0002077634 1.577456e-04 6.278192e-05
 [500,] 0.0002513635 2.287942e-04 1.502324e-04
 [501,] 0.0002303330 2.164204e-04 1.271897e-04
 [502,] 0.0002744647 2.045112e-04 1.419211e-04
 [503,] 0.0002010436 1.779144e-04 8.457566e-05
 [504,] 0.0001940756 1.868412e-04 8.610776e-05
 [505,] 0.0001816518 1.275033e-04 4.730583e-05
 [506,] 0.0001870070 1.653908e-04 5.706469e-05
 [507,] 0.0001655363 3.076195e-04 1.089636e-04
 [508,] 0.0001989999 1.671144e-04 6.759790e-05
 [509,] 0.0001838063 2.877535e-04 1.261166e-04
 [510,] 0.0001965452 2.321432e-04 7.652164e-05
 [511,] 0.0001964044 1.654628e-04 5.417746e-05
 [512,] 0.0002005607 1.676205e-04 6.584232e-05
 [513,] 0.0001966354 2.341986e-04 7.765997e-05
 [514,] 0.0001816769 2.429399e-04 1.065806e-04
 [515,] 0.0002888262 2.856250e-04 2.316011e-04
 [516,] 0.0002180512 1.958340e-04 9.019527e-05
 [517,] 0.0001930396 1.946017e-04 9.117276e-05
 [518,] 0.0001761709 1.219249e-04 4.499093e-05
 [519,] 0.0002052180 1.961546e-04 9.922816e-05
 [520,] 0.0001989033 2.000004e-04 9.778316e-05
 [521,] 0.0001999208 2.016705e-04 9.938415e-05
 [522,] 0.0001963148 2.151070e-04 7.023397e-05
 [523,] 0.0002015947 2.021319e-04 1.006881e-04
 [524,] 0.0002044300 1.320405e-04 4.742839e-05
 [525,] 0.0002006383 1.988841e-04 9.818313e-05
 [526,] 0.0002010490 1.962849e-04 9.689012e-05
 [527,] 0.0002023545 2.004257e-04 1.001360e-04
 [528,] 0.0001857509 1.245143e-04 4.868026e-05
 [529,] 0.0001778148 1.248763e-04 4.699471e-05
 [530,] 0.0001780653 1.255539e-04 4.740853e-05
 [531,] 0.0002214522 3.041936e-04 1.588208e-04
 [532,] 0.0001798179 1.242726e-04 4.715293e-05
 [533,] 0.0002192184 1.869323e-04 8.571368e-05
 [534,] 0.0001772974 2.458742e-04 1.036988e-04
 [535,] 0.0002100543 1.409475e-04 5.386228e-05
 [536,] 0.0001806632 2.532435e-04 1.104444e-04
 [537,] 0.0001778623 1.319721e-04 5.080086e-05
 [538,] 0.0002368834 1.744546e-04 7.347639e-05
 [539,] 0.0001771163 3.008804e-04 1.231320e-04
 [540,] 0.0002095006 1.429619e-04 5.483622e-05
 [541,] 0.0002263224 2.661848e-04 1.402107e-04
 [542,] 0.0002248989 2.596930e-04 1.346205e-04
 [543,] 0.0002592330 1.681073e-04 7.104674e-05
 [544,] 0.0002138611 1.365884e-04 5.223152e-05
 [545,] 0.0002281813 1.761666e-04 9.527849e-05
 [546,] 0.0002191809 2.809277e-04 1.417025e-04
 [547,] 0.0001966399 1.595386e-04 5.162156e-05
 [548,] 0.0001958655 1.886652e-04 6.295924e-05
 [549,] 0.0001870470 1.459720e-04 6.026696e-05
 [550,] 0.0001962570 1.600097e-04 5.168247e-05
 [551,] 0.0001962367 1.599311e-04 5.167444e-05
 [552,] 0.0001962032 1.599022e-04 5.167676e-05
 [553,] 0.0001839875 1.931468e-04 6.001253e-05
 [554,] 0.0001961987 1.598795e-04 5.167176e-05
 [555,] 0.0001961968 1.599931e-04 5.169624e-05
 [556,] 0.0001962560 1.598866e-04 5.166077e-05
 [557,] 0.0001962051 1.609154e-04 5.188381e-05
 [558,] 0.0002166552 1.602942e-04 6.932508e-05
 [559,] 0.0001961558 1.615987e-04 5.218921e-05
 [560,] 0.0001960836 1.597874e-04 5.172817e-05
 [561,] 0.0002491171 1.486687e-04 8.369534e-05
 [562,] 0.0001963478 1.599763e-04 5.162015e-05
 [563,] 0.0002219621 3.403903e-04 1.821618e-04
 [564,] 0.0001960882 1.597239e-04 5.168730e-05
 [565,] 0.0002175184 1.570461e-04 6.630808e-05
 [566,] 0.0001764753 3.170917e-04 1.286569e-04
 [567,] 0.0001961339 1.614156e-04 5.213910e-05
 [568,] 0.0001644784 2.332256e-04 8.477533e-05
 [569,] 0.0001961064 1.595300e-04 5.161729e-05
 [570,] 0.0001960964 1.596859e-04 5.166697e-05
 [571,] 0.0001961058 1.598157e-04 5.168932e-05
 [572,] 0.0001960874 1.600526e-04 5.180203e-05
 [573,] 0.0001960932 1.596185e-04 5.164818e-05
 [574,] 0.0001893234 1.762250e-04 7.925924e-05
 [575,] 0.0002503305 1.872213e-04 9.432894e-05
 [576,] 0.0001915279 1.760613e-04 8.029560e-05
 [577,] 0.0002381282 2.018738e-04 1.087439e-04
 [578,] 0.0001961359 1.600250e-04 5.172463e-05
 [579,] 0.0001961505 1.600005e-04 5.170564e-05
 [580,] 0.0001960938 1.599976e-04 5.176807e-05
 [581,] 0.0001763715 2.068779e-04 8.655527e-05
 [582,] 0.0001961389 1.600265e-04 5.171994e-05
 [583,] 0.0002112121 2.444940e-04 1.217888e-04
 [584,] 0.0002069691 2.900328e-04 1.318803e-04
 [585,] 0.0001815706 2.859106e-04 1.282562e-04
 [586,] 0.0002230557 3.119222e-04 1.658573e-04
 [587,] 0.0001904459 2.458408e-04 1.170312e-04
 [588,] 0.0001932280 1.704456e-04 7.803086e-05
 [589,] 0.0001962489 1.600846e-04 5.167414e-05
 [590,] 0.0002216084 3.117702e-04 1.637656e-04
 [591,] 0.0001518280 1.545225e-04 4.723273e-05
 [592,] 0.0001515109 1.488012e-04 4.534659e-05
 [593,] 0.0001952976 2.297287e-04 1.122905e-04
 [594,] 0.0002103656 1.865866e-04 5.723091e-05
 [595,] 0.0002023896 2.897440e-04 1.252264e-04
 [596,] 0.0002044887 2.931505e-04 1.299326e-04
 [597,] 0.0001598087 1.226691e-04 3.534790e-05
 [598,] 0.0001889780 1.425377e-04 5.551537e-05
 [599,] 0.0001961621 1.577730e-04 5.194031e-05
 [600,] 0.0002010288 2.012866e-04 8.182827e-05
 [601,] 0.0001594459 1.204822e-04 3.539827e-05
 [602,] 0.0001493140 1.874853e-04 4.796374e-05
 [603,] 0.0002041858 1.935840e-04 5.546724e-05
 [604,] 0.0002015473 2.017469e-04 8.245129e-05
 [605,] 0.0002046893 2.086688e-04 8.821997e-05
 [606,] 0.0001598615 1.217812e-04 3.574678e-05
 [607,] 0.0001534034 1.310257e-04 3.896581e-05
 [608,] 0.0002739366 1.603335e-04 1.046583e-04
 [609,] 0.0002378267 1.203550e-04 4.749807e-05
 [610,] 0.0002319493 1.320593e-04 6.026568e-05
 [611,] 0.0001545451 1.413104e-04 4.268846e-05
 [612,] 0.0002363842 1.192866e-04 4.264881e-05
 [613,] 0.0001548566 1.145474e-04 3.248420e-05
 [614,] 0.0002441430 2.349910e-04 1.353416e-04
 [615,] 0.0002609038 1.584687e-04 9.739386e-05
 [616,] 0.0001601471 1.192080e-04 3.524447e-05
 [617,] 0.0002569954 1.764456e-04 1.048465e-04
 [618,] 0.0001549063 1.595425e-04 4.980323e-05
 [619,] 0.0001594629 1.207989e-04 3.666090e-05
 [620,] 0.0001596429 1.211398e-04 3.688407e-05
 [621,] 0.0002486202 1.212495e-04 4.505739e-05
 [622,] 0.0002699392 1.627964e-04 1.061442e-04
 [623,] 0.0001558410 1.509146e-04 4.813886e-05
 [624,] 0.0001605517 1.195803e-04 3.525507e-05
 [625,] 0.0002493368 2.054573e-04 1.305818e-04
 [626,] 0.0002899955 2.805001e-04 2.456340e-04
 [627,] 0.0001593892 1.272382e-04 3.644764e-05
 [628,] 0.0001495039 1.588101e-04 4.426547e-05
 [629,] 0.0001618650 1.204301e-04 3.664540e-05
 [630,] 0.0001560355 3.205404e-04 1.018177e-04
 [631,] 0.0002400359 1.191457e-04 4.283999e-05
 [632,] 0.0001624700 1.202838e-04 3.534442e-05
 [633,] 0.0002027252 1.879504e-04 5.955299e-05
 [634,] 0.0001540041 3.452124e-04 1.038552e-04
 [635,] 0.0001979449 1.669487e-04 5.133251e-05
 [636,] 0.0004010143 1.676515e-04 9.278591e-05
 [637,] 0.0001578376 1.403778e-04 4.366510e-05
 [638,] 0.0001621979 1.204023e-04 3.536944e-05
 [639,] 0.0001628177 1.213017e-04 3.537075e-05
 [640,] 0.0001573797 1.296107e-04 3.926248e-05
 [641,] 0.0001623260 1.199237e-04 3.534138e-05
 [642,] 0.0001617922 1.300321e-04 3.641402e-05
 [643,] 0.0001972198 1.633829e-04 4.951145e-05
 [644,] 0.0001580884 1.445330e-04 4.215072e-05
 [645,] 0.0001882530 1.945859e-04 5.857976e-05
 [646,] 0.0002483313 1.210662e-04 4.387473e-05
 [647,] 0.0001615781 1.881602e-04 6.188669e-05
 [648,] 0.0001551525 1.297115e-04 3.862248e-05
 [649,] 0.0001781962 2.365338e-04 9.984139e-05
 [650,] 0.0001720577 2.492007e-04 9.918769e-05
 [651,] 0.0001770991 2.410188e-04 1.008226e-04
 [652,] 0.0001778969 2.374517e-04 9.997346e-05
 [653,] 0.0002368122 1.195900e-04 4.613855e-05
 [654,] 0.0002362902 2.120542e-04 1.154797e-04
 [655,] 0.0001613455 1.939292e-04 6.347124e-05
 [656,] 0.0001557575 1.298465e-04 3.903731e-05
 [657,] 0.0001761597 2.219726e-04 9.151381e-05
 [658,] 0.0001742076 2.399547e-04 9.757111e-05
 [659,] 0.0001566943 1.295935e-04 3.908910e-05
 [660,] 0.0001616347 1.670700e-04 5.499726e-05
 [661,] 0.0001610204 1.975864e-04 6.421227e-05
 [662,] 0.0001625597 1.999708e-04 6.679292e-05
 [663,] 0.0001589704 1.292829e-04 3.933418e-05
 [664,] 0.0001793371 2.280311e-04 9.696869e-05
 [665,] 0.0001547447 1.260936e-04 3.917978e-05
 [666,] 0.0002526483 1.198766e-04 4.840971e-05
 [667,] 0.0001546015 1.337911e-04 4.173081e-05
 [668,] 0.0001560267 1.295614e-04 3.893201e-05
 [669,] 0.0002391387 1.198074e-04 4.683916e-05
 [670,] 0.0001608832 1.975370e-04 6.405634e-05
 [671,] 0.0001788639 2.281215e-04 9.660512e-05
 [672,] 0.0002432245 1.192742e-04 4.250876e-05
 [673,] 0.0001626348 1.752845e-04 5.874731e-05
 [674,] 0.0001962097 1.739730e-04 5.137139e-05
 [675,] 0.0001962110 1.907372e-04 5.576155e-05
 [676,] 0.0001958261 1.866720e-04 5.423191e-05
 [677,] 0.0001550379 1.247184e-04 3.877206e-05
 [678,] 0.0001694611 1.241201e-04 3.645340e-05
 [679,] 0.0001618004 1.206964e-04 3.694695e-05
 [680,] 0.0001609415 2.079978e-04 6.730319e-05
 [681,] 0.0001571142 1.302804e-04 3.958854e-05
 [682,] 0.0001769253 2.347557e-04 9.787485e-05
 [683,] 0.0001759855 2.369881e-04 9.799341e-05
 [684,] 0.0001576510 1.358779e-04 4.163545e-05
 [685,] 0.0002440428 1.191458e-04 4.333765e-05
 [686,] 0.0001566005 1.294213e-04 3.896802e-05
 [687,] 0.0001623089 1.205995e-04 3.692734e-05
 [688,] 0.0001759510 2.295072e-04 9.466847e-05
 [689,] 0.0001605981 2.527154e-04 8.019708e-05
 [690,] 0.0001621884 1.206588e-04 3.696213e-05
 [691,] 0.0001565403 1.303206e-04 3.945565e-05
 [692,] 0.0001613151 1.917702e-04 6.275118e-05
 [693,] 0.0001621185 1.207682e-04 3.705806e-05
 [694,] 0.0001802133 2.134377e-04 9.107465e-05
 [695,] 0.0001618810 1.982755e-04 6.546652e-05
 [696,] 0.0001612062 1.206963e-04 3.687978e-05
 [697,] 0.0001618031 1.207045e-04 3.695487e-05
 [698,] 0.0002302508 1.988573e-04 9.630048e-05
 [699,] 0.0001545164 1.254354e-04 3.886136e-05
 [700,] 0.0001546952 1.332584e-04 4.159752e-05
 [701,] 0.0001540962 1.304252e-04 3.885370e-05
 [702,] 0.0002345124 2.040701e-04 1.069322e-04
 [703,] 0.0001561794 1.335060e-04 4.132190e-05
 [704,] 0.0001768365 2.250688e-04 9.347713e-05
 [705,] 0.0001766014 2.294975e-04 9.524235e-05
 [706,] 0.0001545377 1.342245e-04 4.184445e-05
 [707,] 0.0001599394 1.920828e-04 6.119690e-05
 [708,] 0.0002413343 1.237681e-04 5.524305e-05
 [709,] 0.0001601160 1.596529e-04 5.139533e-05
 [710,] 0.0001751618 1.663475e-04 4.861834e-05
 [711,] 0.0001558952 1.414832e-04 4.330202e-05
 [712,] 0.0001770033 2.310824e-04 9.630957e-05
 [713,] 0.0001982619 1.755407e-04 5.421668e-05
 [714,] 0.0001989095 1.796559e-04 5.713062e-05
 [715,] 0.0002383032 1.191841e-04 4.262347e-05
 [716,] 0.0001986616 1.731751e-04 5.399006e-05
 [717,] 0.0001605952 1.914344e-04 6.370019e-05
 [718,] 0.0001676770 2.659206e-04 1.008696e-04
 [719,] 0.0002413472 1.200028e-04 4.740137e-05
 [720,] 0.0002408555 1.208331e-04 4.875513e-05
 [721,] 0.0002374561 1.206473e-04 4.381927e-05
 [722,] 0.0001613585 1.885900e-04 6.179733e-05
 [723,] 0.0001730141 2.559275e-04 1.031335e-04
 [724,] 0.0001958271 1.957630e-04 6.007166e-05
 [725,] 0.0001531593 1.316846e-04 4.033392e-05
 [726,] 0.0002410059 1.191700e-04 4.357038e-05
 [727,] 0.0001735453 2.364859e-04 9.545550e-05
 [728,] 0.0001617739 1.877799e-04 6.196338e-05
 [729,] 0.0001543414 1.263535e-04 3.913110e-05
 [730,] 0.0001561218 1.313173e-04 3.984537e-05
 [731,] 0.0001761537 2.276289e-04 9.401863e-05
 [732,] 0.0001614862 1.875876e-04 6.161580e-05
 [733,] 0.0001749661 2.316754e-04 9.472101e-05
 [734,] 0.0001704165 3.969520e-04 1.562560e-04
 [735,] 0.0002375965 2.036809e-04 1.121981e-04
 [736,] 0.0002405445 1.191935e-04 4.322866e-05
 [737,] 0.0001721286 2.540360e-04 1.013803e-04
 [738,] 0.0001532935 1.262013e-04 3.858526e-05
 [739,] 0.0001743782 2.490739e-04 1.016791e-04
 [740,] 0.0001565455 1.331588e-04 4.131462e-05
 [741,] 0.0001733134 2.560665e-04 1.035273e-04
 [742,] 0.0001724897 2.575123e-04 1.032091e-04
 [743,] 0.0001740410 2.282555e-04 9.240997e-05
 [744,] 0.0001742076 2.538951e-04 1.035683e-04
 [745,] 0.0001548305 1.249480e-04 3.878999e-05
 [746,] 0.0001613598 1.910675e-04 6.258616e-05
 [747,] 0.0001604170 1.861834e-04 5.997740e-05
 [748,] 0.0001545247 1.239558e-04 3.829398e-05
 [749,] 0.0001701308 2.546828e-04 9.940602e-05
 [750,] 0.0001612404 2.191125e-04 7.113975e-05
 [751,] 0.0001610628 1.206711e-04 3.680540e-05
 [752,] 0.0002298165 2.027347e-04 9.805828e-05
 [753,] 0.0002334387 2.005661e-04 1.026480e-04
 [754,] 0.0001584582 1.315549e-04 4.099446e-05
 [755,] 0.0001738909 2.649149e-04 1.079111e-04
 [756,] 0.0001903524 1.701308e-04 4.513981e-05
 [757,] 0.0001937781 1.673701e-04 4.679339e-05
 [758,] 0.0001744550 2.675622e-04 1.096756e-04
 [759,] 0.0001565956 1.405267e-04 4.322434e-05
 [760,] 0.0001941131 1.987587e-04 6.938628e-05
 [761,] 0.0002375071 1.207329e-04 4.287763e-05
 [762,] 0.0001549052 1.255137e-04 3.891997e-05
 [763,] 0.0001565249 1.311129e-04 3.985840e-05
 [764,] 0.0001745329 2.565166e-04 1.050319e-04
 [765,] 0.0001965883 1.704021e-04 5.081845e-05
 [766,] 0.0001546158 1.254749e-04 3.880859e-05
 [767,] 0.0001723717 2.506116e-04 1.002211e-04
 [768,] 0.0001593308 1.971987e-04 6.187886e-05
 [769,] 0.0001882751 1.982071e-04 6.361815e-05
 [770,] 0.0001565463 1.309430e-04 3.978060e-05
 [771,] 0.0001969908 1.622462e-04 4.892982e-05
 [772,] 0.0001734127 2.690874e-04 1.091165e-04
 [773,] 0.0002399838 1.199202e-04 4.724436e-05
 [774,] 0.0001719519 2.566041e-04 1.022455e-04
 [775,] 0.0001731005 2.668872e-04 1.078351e-04
 [776,] 0.0001683059 2.323871e-04 8.864042e-05
 [777,] 0.0008947907 1.993488e-04 2.056864e-04
 [778,] 0.0001596990 1.898706e-04 6.019746e-05
 [779,] 0.0001711330 2.354028e-04 9.267474e-05
 [780,] 0.0001616734 1.377537e-04 4.493322e-05
 [781,] 0.0001731731 2.502773e-04 1.009337e-04
 [782,] 0.0001559519 1.304532e-04 4.114467e-05
 [783,] 0.0002414444 1.197784e-04 4.697124e-05
 [784,] 0.0001870179 1.948689e-04 5.886221e-05
 [785,] 0.0001586425 1.298565e-04 3.967222e-05
 [786,] 0.0001707265 2.576378e-04 1.012941e-04
 [787,] 0.0001588505 1.924347e-04 5.976626e-05
 [788,] 0.0001580672 1.932233e-04 4.901477e-05
 [789,] 0.0001735567 2.608881e-04 1.058268e-04
 [790,] 0.0001641824 3.135265e-04 6.661370e-05
 [791,] 0.0001599739 1.951930e-04 6.216974e-05
 [792,] 0.0001597351 1.963656e-04 6.220202e-05
 [793,] 0.0002406424 1.207277e-04 4.322441e-05
 [794,] 0.0001605780 1.877455e-04 6.063117e-05
 [795,] 0.0001672289 1.234623e-04 3.644330e-05
 [796,] 0.0001575877 1.303219e-04 3.970297e-05
 [797,] 0.0001577795 1.157840e-04 3.588316e-05
 [798,] 0.0001670964 1.238299e-04 3.639529e-05
 [799,] 0.0002378232 1.192326e-04 4.325856e-05
 [800,] 0.0002019720 1.883301e-04 5.912079e-05
 [801,] 0.0001548627 1.261069e-04 3.923422e-05
 [802,] 0.0001726716 2.607182e-04 1.047698e-04
 [803,] 0.0001598918 1.902886e-04 6.057231e-05
 [804,] 0.0011463346 1.811274e-04 5.818694e-04
 [805,] 0.0009054230 1.804864e-04 3.312629e-04
 [806,] 0.0001592918 1.984001e-04 6.218207e-05
 [807,] 0.0001980459 1.649937e-04 5.086849e-05
 [808,] 0.0001732217 2.425180e-04 9.771661e-05
 [809,] 0.0002342452 1.861876e-04 9.381525e-05
 [810,] 0.0001740527 2.564239e-04 1.044731e-04
 [811,] 0.0001601474 2.024064e-04 6.459387e-05
 [812,] 0.0001973555 1.771318e-04 5.358153e-05
 [813,] 0.0002367794 1.195289e-04 4.602695e-05
 [814,] 0.0002409332 1.192718e-04 4.389516e-05
 [815,] 0.0001585074 2.086986e-04 6.371001e-05
 [816,] 0.0001973578 1.714309e-04 5.197169e-05
 [817,] 0.0001552538 1.180263e-04 3.642904e-05
 [818,] 0.0001556304 1.228276e-04 3.804175e-05
 [819,] 0.0001551261 1.268488e-04 3.949423e-05
 [820,] 0.0001871221 1.949042e-04 5.882868e-05
 [821,] 0.0001882862 1.982197e-04 6.363187e-05
 [822,] 0.0001965947 1.842647e-04 6.073077e-05
 [823,] 0.0001600895 2.414328e-04 7.593042e-05
 [824,] 0.0001720451 2.615714e-04 1.044114e-04
 [825,] 0.0001612584 1.936977e-04 6.330257e-05
 [826,] 0.0001738798 2.628952e-04 1.070317e-04
 [827,] 0.0001585008 2.143785e-04 6.529992e-05
 [828,] 0.0001572875 1.341479e-04 4.196457e-05
 [829,] 0.0001555626 1.307716e-04 3.943883e-05
 [830,] 0.0002400179 1.191990e-04 4.395282e-05
 [831,] 0.0001720185 1.912894e-04 4.460603e-05
 [832,] 0.0001722881 2.775395e-04 1.106118e-04
 [833,] 0.0001559120 1.281032e-04 4.018681e-05
 [834,] 0.0001678235 2.768938e-04 1.052883e-04
 [835,] 0.0002362383 1.361601e-04 6.547454e-05
 [836,] 0.0001710400 2.636381e-04 1.040919e-04
 [837,] 0.0001568700 1.324982e-04 4.115425e-05
 [838,] 0.0001590681 1.899488e-04 5.937547e-05
 [839,] 0.0001717339 2.650930e-04 1.055001e-04
 [840,] 0.0001987397 2.762180e-04 8.392350e-05
 [841,] 0.0001578859 2.208142e-04 6.571953e-05
 [842,] 0.0001577715 1.309019e-04 4.006616e-05
 [843,] 0.0002509372 1.288289e-04 6.173886e-05
 [844,] 0.0001596168 1.987046e-04 6.273243e-05
 [845,] 0.0002385509 1.211530e-04 4.894601e-05
 [846,] 0.0001591008 1.854908e-04 5.714324e-05
 [847,] 0.0001975469 1.714050e-04 5.218500e-05
 [848,] 0.0001737190 2.720381e-04 1.107217e-04
 [849,] 0.0001574629 1.314816e-04 4.027976e-05
 [850,] 0.0002004938 1.783177e-04 5.867004e-05
 [851,] 0.0001800384 3.023547e-04 1.312749e-04
 [852,] 0.0002341485 1.196796e-04 4.506843e-05
 [853,] 0.0001966138 1.598404e-04 7.274473e-05
 [854,] 0.0034391714 1.336902e-04 3.855492e-04
 [855,] 0.0002797839 1.259282e-04 5.434896e-05
 [856,] 0.0001571962 1.308213e-04 4.223300e-05
 [857,] 0.0001618716 2.893896e-04 1.025297e-04
 [858,] 0.0001605377 2.304406e-04 8.042095e-05
 [859,] 0.0001596180 1.263547e-04 3.794522e-05
 [860,] 0.0001613792 1.068635e-04 3.066162e-05
 [861,] 0.0002514741 1.557089e-04 6.254011e-05
 [862,] 0.0001597770 1.067581e-04 3.069979e-05
 [863,] 0.0001562620 1.140593e-04 3.530388e-05
 [864,] 0.0001589494 1.065851e-04 3.468353e-05
 [865,] 0.0001591427 1.110185e-04 3.657314e-05
 [866,] 0.0001570679 1.116698e-04 3.624510e-05
 [867,] 0.0001575242 1.101247e-04 3.578470e-05
 [868,] 0.0001587999 1.096992e-04 3.592560e-05
 [869,] 0.0001595968 1.120834e-04 3.712321e-05
 [870,] 0.0001583501 1.071960e-04 3.480179e-05
 [871,] 0.0002219514 1.304358e-04 4.791862e-05
 [872,] 0.0001607555 1.106851e-04 3.681460e-05
 [873,] 0.0001569326 1.104075e-04 3.558578e-05
 [874,] 0.0001585645 1.068571e-04 3.470684e-05
 [875,] 0.0001518134 1.249120e-04 3.569591e-05
 [876,] 0.0001603309 1.067667e-04 3.503677e-05
 [877,] 0.0001591858 1.068988e-04 3.485639e-05
 [878,] 0.0001512192 1.257200e-04 3.615181e-05
 [879,] 0.0001509285 1.259703e-04 3.622215e-05
 [880,] 0.0044174197 1.087138e-04 7.336005e-03
 [881,] 0.0001578282 1.096945e-04 3.569282e-05
 [882,] 0.0001586068 1.089434e-04 3.557789e-05
 [883,] 0.0001907551 1.108828e-04 2.771725e-04
 [884,] 0.0001583812 1.073447e-04 3.487043e-05
 [885,] 0.0001578086 1.061098e-04 3.422121e-05
 [886,] 0.0001584012 1.079454e-04 3.512570e-05
 [887,] 0.0001577450 1.068777e-04 3.453138e-05
 [888,] 0.0002209764 1.313856e-04 5.060646e-05
 [889,] 0.0001579536 1.084714e-04 3.523449e-05
 [890,] 0.0001585093 1.061935e-04 3.442517e-05
 [891,] 0.0001570674 1.057587e-04 3.392195e-05
 [892,] 0.0042711244 1.086258e-04 7.230654e-03
 [893,] 0.0001578848 1.064819e-04 3.441205e-05
 [894,] 0.0001583183 1.060616e-04 3.432705e-05
 [895,] 0.0001579499 1.055595e-04 3.403102e-05
 [896,] 0.0001590517 1.067805e-04 3.478738e-05
 [897,] 0.0001643978 1.094926e-04 3.711058e-05
 [898,] 0.0001523431 1.268557e-04 3.670729e-05
 [899,] 0.0001634222 1.068717e-04 3.568568e-05
 [900,] 0.0001638197 1.073756e-04 3.600872e-05
 [901,] 0.0001653358 1.047763e-04 3.494116e-05
 [902,] 0.0001760422 1.080425e-04 3.041083e-05
 [903,] 0.0001626928 1.080131e-04 3.608062e-05
 [904,] 0.0001617864 1.080802e-04 3.592261e-05
 [905,] 0.0001629117 1.145681e-04 3.901807e-05
 [906,] 0.0001609417 1.150044e-04 3.865361e-05
 [907,] 0.0001620532 1.146383e-04 3.881600e-05
 [908,] 0.0001623460 1.129691e-04 3.818871e-05
 [909,] 0.0001625037 1.132501e-04 3.834888e-05
 [910,] 0.0001622001 1.134871e-04 3.836999e-05
 [911,] 0.0001641132 1.133561e-04 3.879958e-05
 [912,] 0.0001624069 1.154910e-04 3.646885e-05
 [913,] 0.0001673127 1.169063e-04 4.121050e-05
 [914,] 0.0001989714 1.570537e-04 5.502105e-05
 [915,] 0.0001630745 1.043086e-04 3.434765e-05
 [916,] 0.0001627904 1.197972e-04 3.423493e-05
 [917,] 0.0001648138 1.061024e-04 3.556147e-05
 [918,] 0.0075447289 1.113429e-04 1.884162e-02
 [919,] 0.0001660127 1.052862e-04 3.533746e-05
 [920,] 0.0001643232 1.061547e-04 3.550120e-05
 [921,] 0.0001651293 1.058059e-04 3.546437e-05
 [922,] 0.0001655794 1.052637e-04 3.525356e-05
 [923,] 0.0001653613 1.057376e-04 3.546583e-05
 [924,] 0.0001617410 1.159890e-04 3.428676e-05
 [925,] 0.0001521962 1.275205e-04 3.762615e-05
 [926,] 0.0001634999 1.056329e-04 3.509268e-05
 [927,] 0.0001651327 1.056674e-04 3.538940e-05
 [928,] 0.0001630755 1.047473e-04 3.456626e-05
 [929,] 0.0001650804 1.056286e-04 3.536314e-05
 [930,] 0.0002288053 1.303521e-04 4.301675e-05
 [931,] 0.0001647961 1.055677e-04 3.528357e-05
 [932,] 0.0001639344 1.048195e-04 3.474848e-05
 [933,] 0.0001659940 1.081539e-04 3.676950e-05
 [934,] 0.0001652592 1.115132e-04 3.822295e-05
 [935,] 0.0001673829 1.124997e-04 3.916313e-05
 [936,] 0.0001676461 1.121236e-04 3.904580e-05
 [937,] 0.0001664399 1.114296e-04 3.845260e-05
 [938,] 0.0001674478 1.123872e-04 3.912720e-05
 [939,] 0.0001656739 1.062015e-04 3.575794e-05
 [940,] 0.0001656092 1.243351e-04 4.390808e-05
 [941,] 0.0001643735 1.214394e-04 3.400943e-05
 [942,] 0.0001766184 1.102923e-04 3.062247e-05
 [943,] 0.0001651313 1.097879e-04 3.734746e-05
 [944,] 0.0001632088 1.153693e-04 3.942283e-05
 [945,] 0.0001635711 1.153232e-04 3.950019e-05
 [946,] 0.0001638925 1.149943e-04 3.944540e-05
 [947,] 0.0001639522 1.158107e-04 3.980972e-05
 [948,] 0.0001666749 1.146620e-04 4.000128e-05
 [949,] 0.0001636381 1.130737e-04 3.855167e-05
 [950,] 0.0001638747 1.146013e-04 3.927236e-05
 [951,] 0.0001641748 1.147538e-04 3.941031e-05
 [952,] 0.0001640957 1.128779e-04 3.857794e-05
 [953,] 0.0001518075 1.214168e-04 3.524554e-05
 [954,] 0.0079033357 1.156776e-04 2.788429e-02
 [955,] 0.0001636016 1.064334e-04 3.553539e-05
 [956,] 0.0001633815 1.070204e-04 3.576473e-05
 [957,] 0.0017365664 1.264050e-04 3.917983e-04
 [958,] 0.0001621030 1.076342e-04 3.580108e-05
 [959,] 0.0001632058 1.079889e-04 3.618788e-05
 [960,] 0.0001634123 1.064784e-04 3.551216e-05
 [961,] 0.0001622004 1.072879e-04 3.566798e-05
 [962,] 0.0001616734 1.283790e-04 4.189438e-05
 [963,] 0.0001844710 1.165228e-04 3.067712e-05
 [964,] 0.0001723255 1.151982e-04 3.095118e-05
 [965,] 0.0001734916 1.135605e-04 3.078529e-05
 [966,] 0.0001632560 1.134721e-04 3.095595e-05
 [967,] 0.0001646098 1.169037e-04 3.121435e-05
 [968,] 0.0001655041 1.186195e-04 3.133849e-05
 [969,] 0.1353255560 1.206791e-04 7.100953e-01
 [970,] 0.0001765842 1.083939e-04 3.046885e-05
 [971,] 0.0020787255 1.174730e-04 7.441566e-03
 [972,] 0.0002045614 1.393403e-04 4.393210e-05
 [973,] 0.0001956828 1.244863e-04 3.597535e-05
 [974,] 0.0001659623 1.113768e-04 3.071514e-05
 [975,] 0.0001672998 1.049446e-04 3.047729e-05
 [976,] 0.0001531374 1.251923e-04 3.465717e-05
 [977,] 0.0001675050 1.202986e-04 3.743558e-05
 [978,] 0.0001677719 1.174958e-04 3.118506e-05
 [979,] 0.0001678523 1.196296e-04 3.139344e-05
 [980,] 0.0006645724 1.212815e-04 2.689007e-03
 [981,] 0.0001583944 1.059257e-04 3.148009e-05
 [982,] 0.0001635002 1.236369e-04 3.220052e-05
 [983,] 0.0001676222 1.353751e-04 3.320698e-05
 [984,] 0.0001667895 1.481394e-04 3.491441e-05
 [985,] 0.0001671980 1.332088e-04 3.298934e-05
 [986,] 0.0001967680 1.290587e-04 4.480186e-05
 [987,] 0.0001692092 1.475627e-04 3.445448e-05
 [988,] 0.0005759607 1.799334e-04 2.219470e-04
 [989,] 0.0001677157 1.342638e-04 3.306069e-05
 [990,] 0.0001680242 1.459700e-04 3.446562e-05
 [991,] 0.0003737352 1.152259e-04 9.187204e-04
 [992,] 0.0001648777 1.131677e-04 3.098831e-05
 [993,] 0.0001673430 1.320133e-04 3.282819e-05
 [994,] 0.0001673331 1.304868e-04 3.264560e-05
 [995,] 0.0001646193 1.093142e-04 3.069985e-05
 [996,] 0.0001649155 1.100232e-04 3.073812e-05
 [997,] 0.0001701299 1.420101e-04 3.373037e-05
 [998,] 0.0001688784 1.290726e-04 3.234360e-05
 [999,] 0.0001662748 1.104116e-04 3.072519e-05
[1000,] 0.0001682342 1.303864e-04 3.255759e-05
[1001,] 0.0001557198 1.203759e-04 3.335228e-05
[1002,] 0.0001545084 1.333620e-04 3.561614e-05
[1003,] 0.0001849043 1.207681e-04 3.708555e-05
[1004,] 0.0001669957 1.563712e-04 3.593836e-05
[1005,] 0.0005676764 1.622887e-04 4.896443e-03
[1006,] 0.0001677948 1.548215e-04 3.561519e-05
[1007,] 0.0002048369 1.638018e-04 5.349779e-05
[1008,] 0.0001687722 1.560516e-04 3.562234e-05
[1009,] 0.0001680401 1.537102e-04 3.543873e-05
[1010,] 0.0001663822 1.533038e-04 3.564912e-05
[1011,] 0.0001679758 1.524318e-04 3.528655e-05
[1012,] 0.0001984235 1.695293e-04 6.274532e-05
[1013,] 0.0001671448 1.401474e-04 3.385723e-05
[1014,] 0.0001677275 1.385674e-04 3.359102e-05
[1015,] 0.0001678004 1.386081e-04 3.358867e-05
[1016,] 0.0001675727 1.354604e-04 3.322817e-05
[1017,] 0.0004992824 1.266231e-04 2.284700e-03
[1018,] 0.0001675559 1.395282e-04 3.372897e-05
[1019,] 0.0001672508 1.394435e-04 3.375576e-05
[1020,] 0.0001839061 1.218997e-04 3.847330e-05
[1021,] 0.0001691128 1.425682e-04 3.391878e-05
[1022,] 0.0001673345 1.411951e-04 3.396463e-05
[1023,] 0.0001665017 1.384864e-04 3.372959e-05
[1024,] 0.0001677648 1.378993e-04 3.350762e-05
[1025,] 0.0001671273 1.351658e-04 3.324297e-05
[1026,] 0.0001658485 1.449234e-04 3.463780e-05
[1027,] 0.0001648526 1.423225e-04 3.444490e-05
[1028,] 0.0001668947 1.428487e-04 3.422589e-05
[1029,] 0.0001661279 1.414599e-04 3.415146e-05
[1030,] 0.0001654884 1.447913e-04 3.467388e-05
[1031,] 0.0001665985 1.454130e-04 3.459295e-05
[1032,] 0.0029948524 1.479054e-04 2.292483e-02
[1033,] 0.0001686433 1.335277e-04 3.290698e-05
[1034,] 0.0001740657 1.075729e-04 3.031783e-05
[1035,] 0.0001674084 1.414213e-04 3.399779e-05
[1036,] 0.0001576187 1.161075e-04 3.357031e-05
[1037,] 0.0001792348 1.332435e-04 4.794109e-05
[1038,] 0.0001670770 1.418159e-04 3.407301e-05
[1039,] 0.0001665517 1.414858e-04 3.409750e-05
[1040,] 0.0001648477 1.384712e-04 3.393898e-05
[1041,] 0.0001657652 1.377858e-04 3.373024e-05
[1042,] 0.0005219413 1.610548e-04 4.603574e-03
[1043,] 0.0001676092 1.359320e-04 3.327993e-05
[1044,] 0.0001667816 1.396684e-04 3.384075e-05
[1045,] 0.0001656640 1.342782e-04 3.330041e-05
[1046,] 0.0001651776 1.350384e-04 3.345453e-05
[1047,] 0.0001711678 1.396075e-04 3.340791e-05
[1048,] 0.0001637474 1.354768e-04 3.369737e-05
[1049,] 0.0001642680 1.375308e-04 3.389683e-05
[1050,] 0.0002058130 2.169141e-04 9.224645e-05
[1051,] 0.0001639806 1.404932e-04 3.432948e-05
[1052,] 0.0001645591 1.388494e-04 3.402698e-05
[1053,] 0.0001783768 1.366666e-04 4.978693e-05
[1054,] 0.0001632112 1.352736e-04 3.374688e-05
[1055,] 0.0001650546 1.368769e-04 3.370433e-05
[1056,] 0.0001660992 1.156142e-04 3.112183e-05
[1057,] 0.0004547547 1.482520e-04 3.209443e-03
[1058,] 0.0001625270 1.501416e-04 3.589923e-05
[1059,] 0.0001634685 1.501061e-04 3.571312e-05
[1060,] 0.0001793307 1.213716e-04 3.512931e-05
[1061,] 0.0002002079 1.672754e-04 4.053443e-05
[1062,] 0.0002193655 1.584448e-04 1.181405e-03
[1063,] 0.0001653562 1.411680e-04 3.421209e-05
[1064,] 0.0007400257 1.285726e-04 2.985674e-03
[1065,] 0.0001535799 1.316444e-04 3.555293e-05
[1066,] 0.0001525265 1.243254e-04 3.553520e-05
[1067,] 0.0001544329 1.516653e-04 3.859550e-05
[1068,] 0.0001542968 1.532286e-04 3.890666e-05
[1069,] 0.0001567583 1.609311e-04 3.906986e-05
[1070,] 0.0001554697 1.436767e-04 3.734353e-05
[1071,] 0.0001677633 1.186494e-04 3.536190e-05
[1072,] 0.0001645138 1.314305e-04 3.302196e-05
[1073,] 0.0001639276 1.329412e-04 3.328878e-05
[1074,] 0.0001859878 1.737119e-04 3.802649e-05
[1075,] 0.0001642099 1.337400e-04 3.336086e-05
[1076,] 0.0002138890 1.875759e-04 6.502659e-05
[1077,] 0.0001861666 1.733217e-04 3.797549e-05
[1078,] 0.0001641216 1.596168e-04 3.686056e-05
[1079,] 0.0001969803 1.537733e-04 3.944181e-05
[1080,] 0.0001878270 1.746243e-04 3.868269e-05
[1081,] 0.0001773595 1.109762e-04 3.633849e-05
[1082,] 0.0001650457 1.341120e-04 3.330294e-05
[1083,] 0.0001767196 1.113643e-04 3.632032e-05
[1084,] 0.0001752467 1.115640e-04 3.590080e-05
[1085,] 0.0001724705 1.869496e-04 4.156755e-05
[1086,] 0.0001617643 1.445827e-04 3.532438e-05
[1087,] 0.0001777141 1.835705e-04 4.020831e-05
[1088,] 0.0001646628 1.452853e-04 8.367863e-04
[1089,] 0.0001615030 1.427853e-04 3.511475e-05
[1090,] 0.0001782631 1.963899e-04 4.150923e-05
[1091,] 0.0001638480 1.959964e-04 4.203122e-05
[1092,] 0.0001661652 1.219395e-04 3.415528e-04
[1093,] 0.0001636006 1.451355e-04 3.506821e-05
[1094,] 0.0001748572 1.107654e-04 3.543894e-05
[1095,] 0.0001767232 1.921414e-04 4.131983e-05
[1096,] 0.0001619546 1.451246e-04 3.536190e-05
[1097,] 0.0001751837 1.099177e-04 3.529462e-05
[1098,] 0.0001610628 1.422796e-04 3.512629e-05
[1099,] 0.0001757143 2.196616e-04 4.462031e-05
[1100,] 0.0001755106 1.077019e-04 3.458917e-05
[1101,] 0.0001764123 1.471877e-04 3.829098e-05
[1102,] 0.0001562509 1.463104e-04 3.695012e-05
[1103,] 0.0001546928 1.460824e-04 3.747588e-05
[1104,] 0.0001557966 1.488536e-04 3.753064e-05
[1105,] 0.0001763259 1.745175e-04 4.061839e-05
[1106,] 0.0001559594 1.494446e-04 3.757443e-05
[1107,] 0.0002061115 1.202082e-04 4.828486e-05
[1108,] 0.0001798433 1.477833e-04 4.572396e-05
[1109,] 0.0001757780 1.960850e-04 4.259434e-05
[1110,] 0.0001920329 1.294449e-04 3.425323e-05
[1111,] 0.0001824154 1.371061e-04 3.542920e-05
[1112,] 0.0002496471 1.142315e-04 4.164223e-05
[1113,] 0.0002260844 1.204087e-04 3.655329e-05
[1114,] 0.0001775965 1.455620e-04 3.575751e-05
[1115,] 0.0002248590 1.014781e-04 3.268591e-05
[1116,] 0.0001673001 1.105853e-04 3.509557e-05
[1117,] 0.0001904963 1.216182e-04 4.246324e-05
[1118,] 0.0001903647 1.214422e-04 4.226870e-05
[1119,] 0.0002088873 1.318795e-04 4.792032e-05
[1120,] 0.0001663293 1.104689e-04 3.488598e-05
[1121,] 0.0002581297 1.652894e-04 9.784278e-05
[1122,] 0.0002272461 1.012740e-04 3.305099e-05
[1123,] 0.0002271626 1.010661e-04 3.277895e-05
[1124,] 0.0002109165 1.163801e-04 4.166599e-05
[1125,] 0.0001748046 1.350661e-04 3.949616e-05
[1126,] 0.0001908140 1.515893e-04 4.901102e-05
[1127,] 0.0002239958 1.033413e-04 3.426550e-05
[1128,] 0.0001653137 1.102115e-04 3.454500e-05
[1129,] 0.0001927240 1.220522e-04 4.323929e-05
[1130,] 0.0002228580 1.012498e-04 3.249106e-05
[1131,] 0.0002254936 1.010382e-04 3.271792e-05
[1132,] 0.0001944205 1.214097e-04 4.281187e-05
[1133,] 0.0001915944 1.224437e-04 4.344683e-05
[1134,] 0.0001912665 1.215199e-04 4.247612e-05
[1135,] 0.0002672894 1.804692e-04 9.677520e-05
[1136,] 0.0002103953 1.163293e-04 4.117825e-05
[1137,] 0.0001758260 1.106215e-04 3.599329e-05
[1138,] 0.0001674873 1.015765e-04 3.027437e-05
[1139,] 0.0001772326 1.783469e-04 3.799231e-05
[1140,] 0.0001913099 1.212030e-04 4.215058e-05
[1141,] 0.0002069407 1.321568e-04 4.522552e-05
[1142,] 0.0001821200 1.236715e-04 4.439406e-05
[1143,] 0.0001909878 1.763279e-04 6.372212e-05
[1144,] 0.0001752642 1.038046e-04 3.327617e-05
[1145,] 0.0001919528 1.515193e-04 4.927540e-05
[1146,] 0.0001691130 9.936910e-05 3.166754e-05
[1147,] 0.0001690204 9.946141e-05 3.191635e-05
[1148,] 0.0001696404 9.937251e-05 3.176538e-05
[1149,] 0.0001863864 2.034726e-04 6.372579e-05
[1150,] 0.0001860446 1.170809e-04 4.030222e-05
[1151,] 0.0002104054 1.081687e-04 3.616980e-05
[1152,] 0.0001749328 1.038691e-04 3.324093e-05
[1153,] 0.0001749041 1.041419e-04 3.334851e-05
[1154,] 0.0001748797 1.039589e-04 3.326853e-05
[1155,] 0.0001747487 1.041219e-04 3.330642e-05
[1156,] 0.0001904716 1.223752e-04 4.321855e-05
[1157,] 0.0001862696 2.027148e-04 6.333366e-05
[1158,] 0.0001913697 1.514636e-04 4.961024e-05
[1159,] 0.0001652215 1.102675e-04 3.459407e-05
[1160,] 0.0001667297 1.102504e-04 3.476371e-05
[1161,] 0.0001910867 1.514257e-04 4.950508e-05
[1162,] 0.0001749984 1.040702e-04 3.334548e-05
[1163,] 0.0001891170 1.550201e-04 5.134364e-05
[1164,] 0.0001693923 9.953257e-05 3.200166e-05
[1165,] 0.0001908378 1.216872e-04 4.249708e-05
[1166,] 0.0001891876 1.210077e-04 4.149917e-05
[1167,] 0.0001695656 2.913530e-04 9.453923e-05
[1168,] 0.0001764407 1.032390e-04 3.308380e-05
[1169,] 0.0001637607 1.097173e-04 3.346224e-05
[1170,] 0.0001730738 1.711015e-04 3.822328e-05
[1171,] 0.0001685262 1.191937e-04 3.646552e-05
[1172,] 0.0002125518 1.617084e-04 7.196004e-05
[1173,] 0.0002138676 1.686799e-04 7.935175e-05
[1174,] 0.0001505267 1.039760e-04 3.138684e-05
[1175,] 0.0002136653 1.428274e-04 6.231133e-05
[1176,] 0.0001507340 1.084455e-04 3.237140e-05
[1177,] 0.0001547950 1.381244e-04 3.599049e-05
[1178,] 0.0001506106 1.078661e-04 3.227651e-05
[1179,] 0.0001546526 1.383779e-04 3.609115e-05
[1180,] 0.0001854257 1.208935e-04 4.424369e-05
[1181,] 0.0002053451 1.282194e-04 4.083297e-05
[1182,] 0.0001489667 4.485824e-04 9.831656e-05
[1183,] 0.0002047789 1.570084e-04 5.096684e-05
[1184,] 0.0001813951 1.480745e-04 5.087385e-05
[1185,] 0.0001562433 1.073094e-04 3.456409e-05
[1186,] 0.0001707288 1.139317e-04 3.270659e-05
[1187,] 0.0001605372 1.088649e-04 3.586094e-05
[1188,] 0.0001512349 1.022194e-04 3.091053e-05
[1189,] 0.0001572352 2.338093e-04 6.342960e-05
[1190,] 0.0001662808 1.578140e-04 4.097231e-05
[1191,] 0.0001522887 1.010442e-04 3.103178e-05
[1192,] 0.0001689515 1.431994e-04 4.279538e-05
[1193,] 0.0001531087 1.089838e-04 3.369380e-05
[1194,] 0.0001995410 2.033859e-04 6.603300e-05
[1195,] 0.0001736410 1.729490e-04 5.403494e-05
[1196,] 0.0001554091 1.333303e-04 4.263828e-05
[1197,] 0.0001742249 1.427823e-04 4.446955e-05
[1198,] 0.0001713662 1.435990e-04 4.755084e-05
[1199,] 0.0002467463 1.315249e-04 6.778479e-05
[1200,] 0.0001566052 4.377409e-04 7.114932e-05
[1201,] 0.0001838967 1.919604e-04 5.775099e-05
[1202,] 0.0001875176 1.930307e-04 5.946278e-05
[1203,] 0.0001563681 1.343101e-04 3.503351e-05
[1204,] 0.0001580314 2.698357e-04 5.181547e-05
[1205,] 0.0002396325 1.183439e-04 4.667261e-05
[1206,] 0.0001885547 1.757943e-04 5.500263e-05
[1207,] 0.0001585962 1.504918e-04 3.674609e-05
[1208,] 0.0002035787 1.694796e-04 6.078100e-05
[1209,] 0.0001524425 1.140273e-04 3.428832e-05
[1210,] 0.0001533967 1.249953e-04 3.826940e-05
[1211,] 0.0001520360 1.166659e-04 3.462143e-05
[1212,] 0.0002108543 1.989355e-04 8.280325e-05
[1213,] 0.0001661776 1.673494e-04 3.719477e-05
[1214,] 0.0001520969 1.211725e-04 3.567363e-05
[1215,] 0.0001645493 1.599537e-04 3.660375e-05
[1216,] 0.0001580624 1.742567e-04 4.003546e-05
[1217,] 0.0002023186 1.728985e-04 5.687343e-05
[1218,] 0.0002055396 1.808034e-04 6.303474e-05
[1219,] 0.0001779904 1.821670e-04 5.704944e-05
[1220,] 0.0001524079 1.390261e-04 3.929182e-05
[1221,] 0.0001887811 1.957838e-04 4.846970e-05
[1222,] 0.0001728674 1.184800e-04 3.987044e-05
[1223,] 0.0001936895 1.582838e-04 5.078296e-05
[1224,] 0.0001999728 1.854735e-04 7.204199e-05
[1225,] 0.0001839475 3.129588e-04 1.400890e-04
[1226,] 0.0002233939 2.907799e-04 1.738250e-04
[1227,] 0.0001939573 2.588439e-04 9.792000e-05
[1228,] 0.0002003602 1.751468e-04 6.717455e-05
[1229,] 0.0002113146 2.056262e-04 9.016410e-05
[1230,] 0.0001918262 2.638052e-04 9.780553e-05
[1231,] 0.0001968761 2.518395e-04 9.943588e-05
[1232,] 0.0001945197 2.415124e-04 9.165763e-05
[1233,] 0.0001946736 2.564268e-04 9.808388e-05
[1234,] 0.0001904540 1.622824e-04 5.640374e-05
[1235,] 0.0001891370 2.678703e-04 9.367548e-05
[1236,] 0.0001899684 2.717231e-04 9.691090e-05
[1237,] 0.0001946464 2.133293e-04 8.003643e-05
[1238,] 0.0002264274 1.279404e-04 4.871269e-05
[1239,] 0.0001947382 1.639739e-04 5.907222e-05
[1240,] 0.0001906844 2.312454e-04 8.304415e-05
[1241,] 0.0001946234 1.127326e-04 4.469234e-05
[1242,] 0.0001861044 1.378773e-04 4.493290e-05
[1243,] 0.0001862978 1.379740e-04 4.511990e-05
[1244,] 0.0001937971 1.885723e-04 5.855082e-05
[1245,] 0.0001760571 1.367018e-04 5.158135e-05
[1246,] 0.0001915479 2.654491e-04 9.266458e-05
[1247,] 0.0002830696 1.941141e-04 9.993378e-05
[1248,] 0.0001686866 1.535501e-04 5.166767e-05
[1249,] 0.0001934186 1.935469e-04 6.118805e-05
[1250,] 0.0001918331 2.587128e-04 1.242391e-04
[1251,] 0.0001736380 1.520463e-04 5.729786e-05
[1252,] 0.0001905009 1.702436e-04 5.425953e-05
[1253,] 0.0001631795 2.433039e-04 7.656232e-05
[1254,] 0.0001901602 2.739178e-04 9.341840e-05
[1255,] 0.0001647816 1.088934e-04 3.451241e-05
[1256,] 0.0001648266 2.530546e-04 8.239844e-05
[1257,] 0.0001636418 2.401416e-04 7.644381e-05
[1258,] 0.0001643115 2.389978e-04 7.723248e-05
[1259,] 0.0001907142 2.674801e-04 9.249373e-05
[1260,] 0.0001669937 1.198782e-04 3.731559e-05
[1261,] 0.0001670275 1.196499e-04 3.726279e-05
[1262,] 0.0001669711 1.193276e-04 3.713259e-05
[1263,] 0.0001679601 1.203118e-04 3.792006e-05
[1264,] 0.0001668649 1.194858e-04 3.713510e-05
[1265,] 0.0001667986 1.201420e-04 3.728426e-05
[1266,] 0.0001668673 1.188542e-04 3.693531e-05
[1267,] 0.0002140014 1.299203e-04 6.034545e-05
[1268,] 0.0001935446 2.815105e-04 1.383031e-04
[1269,] 0.0001886182 1.939191e-04 6.038273e-05
[1270,] 0.0002234182 1.558249e-04 7.755386e-05
[1271,] 0.0002224586 1.268439e-04 5.756729e-05
[1272,] 0.0001669990 1.157518e-04 3.596831e-05
[1273,] 0.0001668926 1.158432e-04 3.596762e-05
[1274,] 0.0001962668 2.233158e-04 6.165210e-05
[1275,] 0.0001756431 1.495034e-04 4.143991e-05
[1276,] 0.0001759566 1.387769e-04 3.986748e-05
[1277,] 0.0001939774 1.958486e-04 6.449080e-05
[1278,] 0.0002651391 1.373096e-04 7.493545e-05
[1279,] 0.0001749328 1.381099e-04 3.989103e-05
[1280,] 0.0001766702 1.399734e-04 3.992799e-05
[1281,] 0.0001771668 1.390046e-04 3.977274e-05
[1282,] 0.0001764298 1.388074e-04 3.982405e-05
[1283,] 0.0001761319 1.392015e-04 3.989519e-05
[1284,] 0.0002548777 4.012196e-04 3.063969e-04
[1285,] 0.0002631526 4.233487e-04 3.405360e-04
[1286,] 0.0001765381 1.379444e-04 3.970784e-05
[1287,] 0.0001759140 1.388512e-04 3.987347e-05
[1288,] 0.0001778927 1.361893e-04 3.946911e-05
[1289,] 0.0002743474 1.498587e-04 8.831331e-05
[1290,] 0.0001747092 1.311306e-04 3.916841e-05
[1291,] 0.0001775122 1.396536e-04 3.981728e-05
[1292,] 0.0001941014 1.049914e-04 3.799674e-05
[1293,] 0.0001797871 1.347312e-04 4.043720e-05
[1294,] 0.0001791648 1.232033e-04 3.954222e-05
[1295,] 0.0001982963 1.493536e-04 4.506122e-05
[1296,] 0.0001937919 2.686055e-04 1.038657e-04
[1297,] 0.0003429677 1.721696e-04 1.374636e-04
[1298,] 0.0001978728 1.428576e-04 4.399940e-05
[1299,] 0.0001796807 1.376323e-04 4.377985e-05
[1300,] 0.0002424675 4.531103e-04 3.292546e-04
[1301,] 0.0001858650 1.877375e-04 6.539751e-05
[1302,] 0.0001788289 1.369823e-04 4.343708e-05
[1303,] 0.0001793539 1.373534e-04 4.370801e-05
[1304,] 0.0001792512 1.372964e-04 4.382312e-05
[1305,] 0.0001782453 1.371564e-04 4.352327e-05
[1306,] 0.0001986287 1.458800e-04 4.451618e-05
[1307,] 0.0001744154 1.138184e-04 3.332832e-05
[1308,] 0.0002028877 2.924897e-04 6.826211e-05
[1309,] 0.0001772789 1.583330e-04 5.357425e-05
[1310,] 0.0001731726 2.078970e-04 6.524057e-05
[1311,] 0.0001772229 1.333796e-04 3.964035e-05
[1312,] 0.0001663784 1.180565e-04 3.860276e-05
[1313,] 0.0001984653 2.916822e-04 6.131197e-05
[1314,] 0.0001999256 2.912743e-04 6.332787e-05
[1315,] 0.0001742963 2.119390e-04 6.805297e-05
[1316,] 0.0001784933 1.580126e-04 5.059665e-05
[1317,] 0.0001950636 1.293528e-04 4.237212e-05
[1318,] 0.0001702958 1.114275e-04 3.685101e-05
[1319,] 0.0001950282 1.627034e-04 4.943143e-05
[1320,] 0.0001765294 2.047159e-04 6.814518e-05
[1321,] 0.0001770276 2.075549e-04 6.966165e-05
[1322,] 0.0003521599 1.012782e-04 6.110683e-05
[1323,] 0.0001767835 2.047803e-04 6.842871e-05
[1324,] 0.0002017934 1.940875e-04 6.475619e-05
[1325,] 0.0001729240 3.633553e-04 1.105219e-04
[1326,] 0.0001751321 2.662966e-04 8.679469e-05
[1327,] 0.0001752589 2.725373e-04 8.900975e-05
[1328,] 0.0001751941 2.577364e-04 8.426582e-05
[1329,] 0.0002071785 9.419765e-04 1.720289e-04
[1330,] 0.0001667318 1.080802e-04 3.482393e-05
[1331,] 0.0001904454 1.918388e-04 6.063108e-05
[1332,] 0.0001651760 1.104093e-04 3.591352e-05
[1333,] 0.0001972835 1.637730e-04 4.889317e-05
[1334,] 0.0001753023 3.363674e-04 1.092805e-04
[1335,] 0.0001762624 3.481597e-04 1.156800e-04
[1336,] 0.0001762752 1.571402e-04 4.397069e-05
[1337,] 0.0001749685 3.568574e-04 1.144553e-04
[1338,] 0.0001648224 1.124521e-04 3.683266e-05
[1339,] 0.0002052731 2.954363e-04 7.317001e-05
[1340,] 0.0001741033 2.585162e-04 6.721598e-05
[1341,] 0.0001678743 1.044480e-04 3.260904e-05
[1342,] 0.0001822615 1.685849e-04 5.111002e-05
[1343,] 0.0001815605 1.677264e-04 5.032617e-05
[1344,] 0.0001842036 5.077056e-04 1.172182e-04
[1345,] 0.0001841166 5.599038e-04 1.293975e-04
[1346,] 0.0002505951 1.222923e-04 5.400443e-05
[1347,] 0.0001845079 5.343234e-04 1.224168e-04
[1348,] 0.0001851073 1.719599e-04 4.884078e-05
[1349,] 0.0001839532 5.881764e-04 1.357343e-04
[1350,] 0.0002022031 2.097774e-04 7.129126e-05
[1351,] 0.0001838649 5.990142e-04 1.384226e-04
[1352,] 0.0001833190 1.004488e-04 3.303787e-05
[1353,] 0.0001838676 5.868723e-04 1.360558e-04
[1354,] 0.0002361710 1.020802e-04 3.918345e-05
[1355,] 0.0001943096 1.610443e-04 4.988550e-05
[1356,] 0.0001997749 1.040014e-04 3.112982e-05
[1357,] 0.0001993216 1.010813e-04 3.204470e-05
[1358,] 0.0002122118 1.130240e-04 4.319197e-05
[1359,] 0.0002019706 1.017530e-04 3.185672e-05
[1360,] 0.0001958991 1.001765e-04 3.292490e-05
[1361,] 0.0001999543 1.019542e-04 3.169558e-05
[1362,] 0.0002006430 1.017108e-04 3.182492e-05
[1363,] 0.0002036930 1.021509e-04 3.174557e-05
[1364,] 0.0002022781 1.018673e-04 3.181375e-05
[1365,] 0.0002236739 1.133068e-04 4.916242e-05
[1366,] 0.0002219617 1.139642e-04 4.942088e-05
[1367,] 0.0002255612 1.137762e-04 4.981334e-05
[1368,] 0.0001836535 5.447800e-04 1.293793e-04
[1369,] 0.0002500241 1.120291e-04 4.277615e-05
[1370,] 0.0001842922 5.915730e-04 1.336771e-04
[1371,] 0.0001878548 1.841925e-04 5.752919e-05
[1372,] 0.0001855616 1.891332e-04 5.812324e-05
[1373,] 0.0001836205 1.789311e-04 5.321257e-05
[1374,] 0.0002630552 1.575304e-04 9.402817e-05
[1375,] 0.0001954595 1.042758e-04 3.871773e-05
[1376,] 0.0002029637 1.002121e-04 3.390148e-05
[1377,] 0.0001924927 1.815576e-04 5.676913e-05
[1378,] 0.0001835152 1.839493e-03 3.619833e-04
[1379,] 0.0001893707 1.841922e-04 5.758056e-05
[1380,] 0.0002022351 1.003198e-04 3.451509e-05
[1381,] 0.0001926470 1.756873e-04 5.522353e-05
[1382,] 0.0002091967 1.715481e-04 5.919861e-05
[1383,] 0.0001925974 1.766840e-04 5.545270e-05
[1384,] 0.0001927130 1.764847e-04 5.521646e-05
[1385,] 0.0002017437 1.004013e-04 3.470297e-05
[1386,] 0.0002334993 1.093919e-04 4.757668e-05
[1387,] 0.0001927730 1.045598e-04 3.862555e-05
[1388,] 0.0002001810 1.003729e-04 3.448686e-05
[1389,] 0.0002020660 1.003683e-04 3.460194e-05
[1390,] 0.0001985811 1.010399e-04 3.548771e-05
[1391,] 0.0001839506 1.869088e-03 3.547149e-04
[1392,] 0.0001917588 9.996781e-05 3.265944e-05
[1393,] 0.0001928773 1.865309e-04 5.851747e-05
[1394,] 0.0002349926 1.171931e-04 4.706260e-05
[1395,] 0.0002031818 1.197781e-04 5.037420e-05
[1396,] 0.0001929114 1.864187e-04 5.846228e-05
[1397,] 0.0002046065 1.203938e-04 5.106020e-05
[1398,] 0.0002014670 1.196540e-04 4.995535e-05
[1399,] 0.0002446686 2.424563e-04 1.179142e-04
[1400,] 0.0002020013 2.197164e-04 7.432436e-05
[1401,] 0.0002007643 2.177190e-04 5.675210e-05
[1402,] 0.0001984727 2.003277e-04 5.941090e-05
[1403,] 0.0001836189 1.252226e-04 4.897826e-05
[1404,] 0.0001860388 1.079354e-04 3.969623e-05
[1405,] 0.0001747414 9.990487e-05 3.176032e-05
[1406,] 0.0001842093 1.267156e-04 4.991376e-05
[1407,] 0.0001872250 1.849920e-04 5.865885e-05
[1408,] 0.0001839601 1.227125e-04 4.774265e-05
[1409,] 0.0001857834 1.253214e-04 4.958628e-05
[1410,] 0.0001867845 1.244303e-04 4.935886e-05
[1411,] 0.0001866459 1.261701e-04 5.025958e-05
[1412,] 0.0002440100 2.330539e-04 1.126005e-04
[1413,] 0.0001850878 1.250465e-04 4.929221e-05
[1414,] 0.0001929571 1.864996e-04 5.844519e-05
[1415,] 0.0001746270 9.990883e-05 3.190590e-05
[1416,] 0.0001929086 1.865309e-04 5.849891e-05
[1417,] 0.0002020635 2.312109e-04 7.861980e-05
[1418,] 0.0001873795 1.094736e-04 4.089453e-05
[1419,] 0.0001847108 1.278445e-04 5.066775e-05
[1420,] 0.0001928318 6.713063e-04 1.354593e-04
[1421,] 0.0001826734 1.261455e-04 4.923468e-05
[1422,] 0.0001927724 4.274120e-04 9.452633e-05
[1423,] 0.0001881487 1.098016e-04 4.121813e-05
[1424,] 0.0001927421 1.808894e-04 5.742963e-05
[1425,] 0.0002020457 2.241981e-04 7.606044e-05
[1426,] 0.0001833561 1.268607e-04 4.978763e-05
[1427,] 0.0001850514 1.221820e-04 4.774600e-05
[1428,] 0.0001889522 1.068659e-04 3.940805e-05
[1429,] 0.0001850921 1.251921e-04 4.936999e-05
[1430,] 0.0001858721 1.244832e-04 4.918568e-05
[1431,] 0.0001854951 1.109882e-04 4.151017e-05
[1432,] 0.0001801778 1.303119e-04 5.063420e-05
[1433,] 0.0001912800 3.870719e-04 8.998332e-05
[1434,] 0.0001823052 1.248830e-04 4.848839e-05
[1435,] 0.0001950147 1.105610e-04 4.322928e-05
[1436,] 0.0001728094 9.992323e-05 3.187571e-05
[1437,] 0.0001813502 1.243134e-04 4.794686e-05
[1438,] 0.0002021216 2.230148e-04 7.591837e-05
[1439,] 0.0001946652 1.101299e-04 4.287540e-05
[1440,] 0.0001928560 1.887224e-04 5.899877e-05
[1441,] 0.0001924706 6.162106e-04 1.272736e-04
[1442,] 0.0001820260 1.234679e-04 4.768569e-05
[1443,] 0.0001837339 1.083615e-04 3.962933e-05
[1444,] 0.0001857745 2.009497e-04 5.841049e-05
[1445,] 0.0001923411 1.093736e-04 4.198538e-05
[1446,] 0.0001853562 1.853856e-04 5.804902e-05
[1447,] 0.0001830430 1.257496e-04 4.913334e-05
[1448,] 0.0001689984 1.004249e-04 3.097327e-05
[1449,] 0.0001813271 1.230307e-04 4.728869e-05
[1450,] 0.0001841311 1.255352e-04 4.931099e-05
[1451,] 0.0001831259 1.469444e-04 6.000716e-05
[1452,] 0.0001872546 1.240572e-04 4.929053e-05
[1453,] 0.0001928009 2.226028e-04 5.847421e-05
[1454,] 0.0001935734 1.965812e-04 6.032880e-05
[1455,] 0.0002344686 2.262798e-04 9.900600e-05
[1456,] 0.0001824434 1.015757e-04 3.127092e-05
[1457,] 0.0001885552 1.018190e-04 3.138968e-05
[1458,] 0.0001854801 1.075214e-04 3.937240e-05
[1459,] 0.0002031468 2.213685e-04 5.676287e-05
[1460,] 0.0002021183 2.250494e-04 7.663677e-05
[1461,] 0.0001838888 1.004910e-04 3.189340e-05
[1462,] 0.0001926639 5.971544e-04 1.238957e-04
[1463,] 0.0001978667 1.099311e-04 4.326061e-05
[1464,] 0.0001816801 1.045356e-04 3.070339e-05
[1465,] 0.0001917597 5.583193e-04 1.194816e-04
[1466,] 0.0001885822 1.003875e-04 3.242737e-05
[1467,] 0.0001846459 1.146579e-04 4.326078e-05
[1468,] 0.0001880041 1.056525e-04 3.080780e-05
[1469,] 0.0001959933 1.088207e-04 4.166163e-05
[1470,] 0.0001964716 1.131327e-04 4.463231e-05
[1471,] 0.0001934025 2.003652e-04 6.126291e-05
[1472,] 0.0001846350 1.054621e-04 3.077779e-05
[1473,] 0.0001932879 2.004455e-04 6.140783e-05
[1474,] 0.0001869379 1.071591e-04 3.072118e-05
[1475,] 0.0001865217 1.063821e-04 3.074466e-05
[1476,] 0.0001903051 1.932100e-04 8.829413e-05
[1477,] 0.0002372371 2.242368e-04 1.012393e-04
[1478,] 0.0001816088 1.406187e-04 5.616924e-05
[1479,] 0.0001871479 1.853887e-04 5.864836e-05
[1480,] 0.0001932268 2.001864e-04 6.146796e-05
[1481,] 0.0001934072 1.971635e-04 6.050440e-05
[1482,] 0.0001949155 2.214628e-04 6.258475e-05
[1483,] 0.0001895912 1.051793e-04 3.087066e-05
[1484,] 0.0001922255 5.841506e-04 1.226750e-04
[1485,] 0.0002462179 2.243680e-04 1.118159e-04
[1486,] 0.0001893956 1.852446e-04 8.348555e-05
[1487,] 0.0001779811 1.887436e-04 5.541100e-05
[1488,] 0.0001908640 1.047502e-04 3.093447e-05
[1489,] 0.0001923815 5.351393e-04 1.142510e-04
[1490,] 0.0002595772 2.294083e-04 1.293701e-04
[1491,] 0.0001982603 1.018723e-04 3.230008e-05
[1492,] 0.0001883004 1.072490e-04 3.968282e-05
[1493,] 0.0002358896 2.280666e-04 9.865500e-05
[1494,] 0.0001854599 2.093074e-04 9.307897e-05
[1495,] 0.0002020272 2.141362e-04 7.232554e-05
[1496,] 0.0002363398 2.340896e-04 1.012851e-04
[1497,] 0.0001834715 1.120871e-04 3.066396e-05
[1498,] 0.0001885331 1.066398e-04 3.928287e-05
[1499,] 0.0001823484 1.140713e-04 3.078101e-05
[1500,] 0.0002329177 2.375073e-04 9.855658e-05
[1501,] 0.0001939051 2.180923e-04 6.476260e-05
[1502,] 0.0002224633 1.178336e-04 4.108564e-05
[1503,] 0.0002294483 2.448389e-04 9.713341e-05
[1504,] 0.0001798353 1.767820e-04 7.383315e-05
[1505,] 0.0001852792 1.066287e-04 3.883508e-05
[1506,] 0.0001796715 1.175495e-04 3.104171e-05
[1507,] 0.0001800810 1.198874e-04 3.120767e-05
[1508,] 0.0001926037 4.922689e-04 1.063321e-04
[1509,] 0.0001853465 1.056567e-04 3.816725e-05
[1510,] 0.0001804035 1.172832e-04 3.100200e-05
[1511,] 0.0002093903 1.707609e-04 5.820023e-05
[1512,] 0.0001769489 1.081210e-04 3.048600e-05
[1513,] 0.0001936986 1.946790e-04 6.153884e-05
[1514,] 0.0002023051 2.181572e-04 7.461574e-05
[1515,] 0.0001844877 1.057927e-04 3.815584e-05
[1516,] 0.0001857791 1.013275e-04 3.213510e-05
[1517,] 0.0001936775 1.903823e-04 6.019063e-05
[1518,] 0.0001933633 3.953871e-04 8.812270e-05
[1519,] 0.0001728702 1.083247e-04 3.048812e-05
[1520,] 0.0001888674 1.990356e-04 6.174304e-05
[1521,] 0.0001721281 1.082608e-04 3.049381e-05
[1522,] 0.0001931245 1.775149e-04 5.637864e-05
[1523,] 0.0001933996 2.374276e-04 6.885914e-05
[1524,] 0.0001917468 2.426807e-04 6.522383e-05
[1525,] 0.0001930621 1.816018e-04 5.710699e-05
[1526,] 0.0001694592 1.263137e-04 4.561673e-05
[1527,] 0.0001715839 1.276094e-04 4.685463e-05
[1528,] 0.0001729346 2.866455e-04 1.166654e-04
[1529,] 0.0001610353 1.139267e-04 3.710900e-05
[1530,] 0.0002126897 2.063371e-04 6.328663e-05
[1531,] 0.0001717602 1.281458e-04 4.715976e-05
[1532,] 0.0001702970 1.302328e-04 4.767316e-05
[1533,] 0.0001710196 1.295277e-04 4.757839e-05
[1534,] 0.0001696114 1.291077e-04 4.693920e-05
[1535,] 0.0001705522 1.305475e-04 4.789410e-05
[1536,] 0.0001718473 1.273066e-04 4.678765e-05
[1537,] 0.0001818811 2.021929e-04 6.384185e-05
[1538,] 0.0001897795 1.042880e-04 3.792723e-05
[1539,] 0.0001937707 2.098776e-04 6.218138e-05
[1540,] 0.0001940444 2.085785e-04 6.143596e-05
[1541,] 0.0001701909 1.601703e-04 6.098262e-05
[1542,] 0.0001897097 2.363296e-04 6.596239e-05
[1543,] 0.0001746515 1.618283e-04 6.397518e-05
[1544,] 0.0001941459 2.056516e-04 6.059090e-05
[1545,] 0.0002158790 1.065276e-04 3.613662e-05
[1546,] 0.0001705455 1.615070e-04 6.173265e-05
[1547,] 0.0001838744 1.169480e-04 4.388559e-05
[1548,] 0.0001879415 1.937124e-04 6.033655e-05
[1549,] 0.0001712458 1.612846e-04 6.199598e-05
[1550,] 0.0001724475 1.604426e-04 6.224866e-05
[1551,] 0.0001909086 1.451175e-04 6.219579e-05
[1552,] 0.0001727033 1.606937e-04 6.248867e-05
[1553,] 0.0001745887 1.605080e-04 6.334764e-05
[1554,] 0.0001712802 1.547133e-04 5.917041e-05
[1555,] 0.0001696598 1.562821e-04 5.905303e-05
[1556,] 0.0001699124 1.562821e-04 5.917895e-05
[1557,] 0.0001798787 1.055459e-04 3.740549e-05
[1558,] 0.0001866484 1.450323e-04 6.064118e-05
[1559,] 0.0001893156 2.345913e-04 6.621880e-05
[1560,] 0.0001895242 1.877220e-04 5.629239e-05
[1561,] 0.0001797329 1.060078e-04 3.769135e-05
[1562,] 0.0001779627 1.052786e-04 3.697877e-05
[1563,] 0.0001949858 1.490906e-04 6.583920e-05
[1564,] 0.0002046890 1.435243e-04 6.404625e-05
[1565,] 0.0002065601 1.856226e-04 5.678380e-05
[1566,] 0.0002225397 2.645462e-04 1.433161e-04
[1567,] 0.0002048960 5.596856e-04 2.809963e-04
[1568,] 0.0002017614 1.982942e-04 6.518735e-05
[1569,] 0.0001703083 1.051741e-04 3.379669e-05
[1570,] 0.0001871595 3.157605e-04 1.198551e-04
[1571,] 0.0001807526 1.244509e-04 4.245441e-05
[1572,] 0.0001856843 3.479685e-04 1.293024e-04
[1573,] 0.0001801197 1.450343e-04 4.859322e-05
[1574,] 0.0001849155 3.382168e-04 1.233657e-04
[1575,] 0.0001808233 1.460215e-04 4.940019e-05
[1576,] 0.0001866840 2.426883e-04 8.470525e-05
[1577,] 0.0001809270 1.261448e-04 4.319496e-05
[1578,] 0.0001781387 1.728515e-04 5.366435e-05
[1579,] 0.0001818647 1.236946e-04 4.100571e-05
[1580,] 0.0001823522 2.862912e-04 9.982728e-05
[1581,] 0.0001814157 1.272888e-04 4.382105e-05
[1582,] 0.0001825747 2.995575e-04 1.046652e-04
[1583,] 0.0001807030 2.983362e-04 9.967474e-05
[1584,] 0.0001976898 1.693111e-04 5.441313e-05
[1585,] 0.0001853796 3.567208e-04 1.314556e-04
[1586,] 0.0001898787 1.933277e-04 6.375226e-05
[1587,] 0.0002008698 2.128362e-04 6.563246e-05
[1588,] 0.0002055688 2.468980e-04 8.345211e-05
[1589,] 0.0002103478 1.496527e-04 5.035096e-05
[1590,] 0.0001991104 2.076329e-04 6.566012e-05
[1591,] 0.0002050938 2.468980e-04 8.199171e-05
[1592,] 0.0002061882 2.390011e-04 8.261199e-05
[1593,] 0.0001997473 2.031307e-04 6.687515e-05
[1594,] 0.0001987832 6.677780e-04 1.872616e-04
[1595,] 0.0001687252 1.219129e-04 3.426104e-05
[1596,] 0.0001989502 2.556732e-04 7.812754e-05
[1597,] 0.0002087887 2.441557e-04 9.237269e-05
[1598,] 0.0001943887 1.728632e-04 6.312523e-05
[1599,] 0.0001991467 2.559588e-04 7.749309e-05
[1600,] 0.0001991125 2.567496e-04 7.779903e-05
[1601,] 0.0001798996 1.256535e-04 4.090268e-05
[1602,] 0.0001825468 1.872051e-04 5.665922e-05
[1603,] 0.0001989834 2.536541e-04 7.746359e-05
[1604,] 0.0002069120 2.405601e-04 8.532318e-05
[1605,] 0.0002015877 2.270105e-04 6.605648e-05
[1606,] 0.0002068487 2.364044e-04 8.361802e-05
[1607,] 0.0001989636 2.539395e-04 7.763210e-05
[1608,] 0.0002071934 2.400555e-04 8.596120e-05
[1609,] 0.0001989865 2.555210e-04 7.797389e-05
[1610,] 0.0002076861 2.392867e-04 8.715356e-05
[1611,] 0.0002073701 2.377276e-04 8.562994e-05
[1612,] 0.0001810252 1.903994e-04 6.316918e-05
[1613,] 0.0002076587 2.348960e-04 8.540624e-05
[1614,] 0.0002000445 1.533076e-04 5.205965e-05
[1615,] 0.0001986132 6.509322e-04 1.853376e-04
[1616,] 0.0001985933 6.128315e-04 1.754598e-04
[1617,] 0.0001989772 6.343425e-04 1.765440e-04
[1618,] 0.0001999654 2.041865e-04 6.802439e-05
[1619,] 0.0001990022 2.694794e-04 8.185065e-05
[1620,] 0.0001991675 2.550799e-04 7.718139e-05
[1621,] 0.0001995836 2.186372e-04 7.228921e-05
[1622,] 0.0001998462 2.032790e-04 6.739649e-05
[1623,] 0.0001800455 1.272439e-04 4.154392e-05
[1624,] 0.0001812021 1.201819e-04 3.987334e-05
[1625,] 0.0001990964 4.973378e-04 1.400667e-04
[1626,] 0.0002000408 1.961417e-04 6.529731e-05
[1627,] 0.0001692850 2.930295e-04 7.068691e-05
[1628,] 0.0001563043 1.041006e-04 3.167507e-05
[1629,] 0.0001706435 2.918366e-04 6.640475e-05
[1630,] 0.0001625417 2.135369e-04 6.547585e-05
[1631,] 0.0001701217 1.192699e-04 3.699997e-05
[1632,] 0.0001700012 3.528815e-04 7.697922e-05
[1633,] 0.0001560282 1.041667e-04 3.168853e-05
[1634,] 0.0001673924 1.520401e-04 4.414201e-05
[1635,] 0.0001665886 1.746592e-04 5.188632e-05
[1636,] 0.0001958931 1.319838e-04 4.265081e-05
[1637,] 0.0001714356 3.175287e-04 6.889315e-05
[1638,] 0.0001670268 1.398747e-04 4.216075e-05
[1639,] 0.0002092314 1.816568e-04 5.769936e-05
[1640,] 0.0001998533 2.053312e-04 6.798713e-05
[1641,] 0.0001561256 1.042235e-04 3.168796e-05
[1642,] 0.0001702784 2.819224e-04 6.552015e-05
[1643,] 0.0001998389 2.141895e-04 7.044056e-05
[1644,] 0.0001669334 1.559275e-04 4.535961e-05
[1645,] 0.0001696807 2.850855e-04 6.742464e-05
[1646,] 0.0002040085 2.605061e-04 8.192147e-05
[1647,] 0.0001592558 1.236647e-04 3.651849e-05
[1648,] 0.0001998549 1.952141e-04 6.446339e-05
[1649,] 0.0001861236 2.192061e-04 6.384351e-05
[1650,] 0.0001557494 1.039442e-04 3.168714e-05
[1651,] 0.0001666219 1.811325e-04 5.359839e-05
[1652,] 0.0001678413 1.513427e-04 4.399155e-05
[1653,] 0.0002096323 1.785452e-04 5.943991e-05
[1654,] 0.0001948728 1.316956e-04 4.262962e-05
[1655,] 0.0002000552 1.937483e-04 6.442756e-05
[1656,] 0.0001712095 3.139618e-04 6.848257e-05
[1657,] 0.0002001535 1.936386e-04 6.454594e-05
[1658,] 0.0001841439 1.881771e-04 5.784909e-05
[1659,] 0.0001596227 1.107679e-04 3.372202e-05
[1660,] 0.0001558369 1.042098e-04 3.171895e-05
[1661,] 0.0001705962 2.991569e-04 6.751141e-05
[1662,] 0.0001676041 1.520011e-04 4.411948e-05
[1663,] 0.0001999996 1.951891e-04 6.485401e-05
[1664,] 0.0001558483 1.039416e-04 3.168937e-05
[1665,] 0.0001636704 1.052953e-04 3.276308e-05
[1666,] 0.0001556820 1.040009e-04 3.171152e-05
[1667,] 0.0001676979 1.856329e-04 5.671947e-05
[1668,] 0.0001622484 1.052859e-04 3.285382e-05
[1669,] 0.0001685116 1.505279e-04 4.378819e-05
[1670,] 0.0001723949 2.949707e-04 6.448038e-05
[1671,] 0.0001765557 1.195045e-04 3.836480e-05
[1672,] 0.0001991960 2.011942e-04 6.417218e-05
[1673,] 0.0001682137 1.497075e-04 4.375758e-05
[1674,] 0.0001947777 1.315416e-04 4.262947e-05
[1675,] 0.0001709920 2.991876e-04 6.681268e-05
[1676,] 0.0001777743 1.884331e-04 5.487247e-05
[1677,] 0.0001710163 2.995573e-04 6.681904e-05
[1678,] 0.0001947242 1.320406e-04 4.265184e-05
[1679,] 0.0001989654 1.880722e-04 6.134051e-05
[1680,] 0.0001991597 1.701911e-04 5.653388e-05
[1681,] 0.0001554775 1.042316e-04 3.176839e-05
[1682,] 0.0001653390 1.054244e-04 3.333397e-05
[1683,] 0.0001554333 1.045748e-04 3.188342e-05
[1684,] 0.0001675728 1.754741e-04 5.300615e-05
[1685,] 0.0002112476 1.782552e-04 6.001916e-05
[1686,] 0.0001696596 1.631677e-04 4.959505e-05
[1687,] 0.0001554687 1.044755e-04 3.183065e-05
[1688,] 0.0001994692 1.908150e-04 6.205541e-05
[1689,] 0.0001994693 1.906720e-04 6.201296e-05
[1690,] 0.0001994725 1.907460e-04 6.189521e-05
[1691,] 0.0001710371 3.009168e-04 6.694064e-05
[1692,] 0.0001994769 1.952177e-04 6.324135e-05
[1693,] 0.0001951416 1.328755e-04 4.270974e-05
[1694,] 0.0002063902 2.552826e-04 8.788135e-05
[1695,] 0.0002167902 1.834885e-04 6.433139e-05
[1696,] 0.0001703219 2.948148e-04 6.743490e-05
[1697,] 0.0001529710 1.142754e-04 3.339282e-05
[1698,] 0.0001784906 1.852398e-04 5.582923e-05
[1699,] 0.0001684473 2.489984e-04 7.408587e-05
[1700,] 0.0002126682 1.394773e-04 4.748398e-05
[1701,] 0.0001808417 9.749227e-04 1.073237e-04
[1702,] 0.0001553427 1.045542e-04 3.190912e-05
[1703,] 0.0001995542 1.854019e-04 6.056835e-05
[1704,] 0.0001939576 1.358801e-04 4.418018e-05
[1705,] 0.0001553154 1.049705e-04 3.199057e-05
[1706,] 0.0001995482 1.853672e-04 6.053169e-05
[1707,] 0.0001696821 2.713127e-04 6.431033e-05
[1708,] 0.0001992196 1.806093e-04 5.881768e-05
[1709,] 0.0002137886 1.410952e-04 5.128781e-05
[1710,] 0.0002129623 1.405170e-04 5.063727e-05
[1711,] 0.0001992221 1.817179e-04 5.904474e-05
[1712,] 0.0001954306 1.539308e-04 4.953469e-05
[1713,] 0.0001693982 2.700403e-04 6.482815e-05
[1714,] 0.0002139254 3.224884e-04 1.437584e-04
[1715,] 0.0002136014 1.403599e-04 5.061848e-05
[1716,] 0.0002125360 1.400761e-04 5.018324e-05
[1717,] 0.0001554115 1.049807e-04 3.206407e-05
[1718,] 0.0001553332 1.046622e-04 3.193172e-05
[1719,] 0.0001695255 2.739674e-04 6.509249e-05
[1720,] 0.0001694926 2.706426e-04 6.466109e-05
[1721,] 0.0002132420 1.402835e-04 5.049748e-05
[1722,] 0.0001554504 1.053311e-04 3.218905e-05
[1723,] 0.0001693625 2.697890e-04 6.504339e-05
[1724,] 0.0002180113 1.839041e-04 6.642033e-05
[1725,] 0.0001813319 1.245451e-04 3.716788e-05
[1726,] 0.0002125646 1.407082e-04 5.070620e-05
[1727,] 0.0002124759 1.410905e-04 5.102270e-05
[1728,] 0.0002132094 1.398137e-04 5.007044e-05
[1729,] 0.0001555517 1.044763e-04 3.194135e-05
[1730,] 0.0001951235 1.543551e-04 5.025155e-05
[1731,] 0.0002132384 1.791303e-04 6.112005e-05
[1732,] 0.0002068184 1.438375e-04 5.462928e-05
[1733,] 0.0001994990 1.867338e-04 6.078253e-05
[1734,] 0.0002122665 1.408219e-04 5.076445e-05
[1735,] 0.0002147893 1.794778e-04 6.404489e-05
[1736,] 0.0001691806 2.712513e-04 6.582384e-05
[1737,] 0.0001631986 2.335860e-04 7.303126e-05
[1738,] 0.0001553697 1.047304e-04 3.195680e-05
[1739,] 0.0001808791 1.240682e-04 3.718067e-05
[1740,] 0.0001690532 2.698549e-04 6.598803e-05
[1741,] 0.0001769156 1.777251e-04 5.623900e-05
[1742,] 0.0002109815 1.430285e-04 5.216573e-05
[1743,] 0.0002150310 3.373186e-04 1.564619e-04
[1744,] 0.0001552003 1.039564e-04 3.172794e-05
[1745,] 0.0002073780 1.483197e-04 5.342854e-05
[1746,] 0.0001994889 1.862653e-04 6.072151e-05
[1747,] 0.0002084898 1.452617e-04 5.153200e-05
[1748,] 0.0002147381 1.402065e-04 5.073518e-05
[1749,] 0.0002700273 1.782800e-04 9.464973e-05
[1750,] 0.0001994565 1.851925e-04 6.010543e-05
[1751,] 0.0001764926 2.764644e-04 9.571999e-05
[1752,] 0.0001698248 1.533999e-04 4.618138e-05
[1753,] 0.0001768703 1.674481e-04 6.095759e-05
[1754,] 0.0001689529 2.333316e-04 7.248762e-05
[1755,] 0.0001674732 2.313097e-04 6.997219e-05
[1756,] 0.0001787622 1.057206e-04 3.767820e-05
[1757,] 0.0001654380 1.230839e-04 4.138545e-05
[1758,] 0.0003918148 2.153490e-04 1.672280e-04
[1759,] 0.0001725746 1.992460e-04 7.109332e-05
[1760,] 0.0001711412 1.701588e-04 5.556403e-05
[1761,] 0.0001840370 1.017514e-04 3.506895e-05
[1762,] 0.0001679354 1.865393e-04 6.186581e-05
[1763,] 0.0001779132 1.066039e-04 3.820568e-05
[1764,] 0.0005020138 1.561910e-04 9.597767e-05
[1765,] 0.0001783976 1.051135e-04 3.710654e-05
[1766,] 0.0001799429 1.048186e-04 3.708967e-05
[1767,] 0.0001704605 1.746035e-04 6.035502e-05
[1768,] 0.0001688638 1.420108e-04 4.408505e-05
[1769,] 0.0001713944 1.968985e-04 6.900261e-05
[1770,] 0.0001682627 1.872631e-04 6.243242e-05
[1771,] 0.0001778024 1.068026e-04 3.819467e-05
[1772,] 0.0001903891 1.906135e-04 5.834657e-05
[1773,] 0.0001685276 2.538370e-04 7.785993e-05
[1774,] 0.0001668937 1.402047e-04 4.308628e-05
[1775,] 0.0001719978 1.905825e-04 6.740273e-05
[1776,] 0.0001667842 1.398271e-04 4.281522e-05
[1777,] 0.0001749507 1.082090e-04 3.861400e-05
[1778,] 0.0001809683 1.018984e-04 3.501679e-05
[1779,] 0.0001788833 1.082703e-04 3.924291e-05
[1780,] 0.0001771120 1.074153e-04 3.844997e-05
[1781,] 0.0001672150 1.409549e-04 4.291649e-05
[1782,] 0.0001769389 1.072789e-04 3.831355e-05
[1783,] 0.0001676456 1.411904e-04 4.321448e-05
[1784,] 0.0001740352 1.065461e-04 3.761609e-05
[1785,] 0.0001793923 1.018243e-04 3.468370e-05
[1786,] 0.0001776524 1.068508e-04 3.814377e-05
[1787,] 0.0001718583 1.816730e-04 6.394987e-05
[1788,] 0.0001695154 1.741021e-04 5.903853e-05
[1789,] 0.0002157950 1.331865e-04 6.155802e-05
[1790,] 0.0001715640 1.788150e-04 6.267692e-05
[1791,] 0.0004552082 1.464232e-04 8.845536e-05
[1792,] 0.0002422263 1.520633e-04 5.834193e-05
[1793,] 0.0001651623 2.292846e-04 6.801543e-05
[1794,] 0.0004017444 1.910314e-04 1.399926e-04
[1795,] 0.0004093649 1.807169e-04 1.283369e-04
[1796,] 0.0001804495 1.141798e-04 3.934833e-05
[1797,] 0.0003248393 1.752610e-04 1.118218e-04
[1798,] 0.0003431776 1.761575e-04 1.150972e-04
[1799,] 0.0001609350 1.041032e-04 3.032705e-05
[1800,] 0.0003525748 1.749869e-04 1.148789e-04
[1801,] 0.0003385473 1.769479e-04 1.154230e-04
[1802,] 0.0003319132 1.445462e-04 8.147513e-05
[1803,] 0.0003364142 1.770211e-04 1.152158e-04
[1804,] 0.0003465755 1.777759e-04 1.173573e-04
[1805,] 0.0002716466 1.926597e-04 1.217091e-04
[1806,] 0.0007022586 1.599472e-04 1.791094e-04
[1807,] 0.0003207620 1.434755e-04 7.950990e-05
[1808,] 0.0003270609 1.819261e-04 1.195774e-04
[1809,] 0.0003238874 1.803310e-04 1.174057e-04
[1810,] 0.0002789040 1.947155e-04 1.254974e-04
[1811,] 0.0003375459 1.798746e-04 1.187061e-04
[1812,] 0.0003241020 2.458889e-04 1.897200e-04
[1813,] 0.0003342607 1.782128e-04 1.162753e-04
[1814,] 0.0003413626 1.782385e-04 1.172095e-04
[1815,] 0.0003419586 1.782092e-04 1.172428e-04
[1816,] 0.0001619119 1.110218e-04 3.069271e-05
[1817,] 0.0003712248 1.164023e-04 6.656323e-05
[1818,] 0.0001597272 1.977981e-04 5.057105e-05
[1819,] 0.0003872259 1.166680e-04 6.771988e-05
[1820,] 0.0003855937 1.164100e-04 6.878989e-05
[1821,] 0.0003404030 1.592036e-04 7.828524e-05
[1822,] 0.0004603662 1.186617e-04 6.437836e-05
[1823,] 0.0001628184 2.373896e-04 6.585969e-05
[1824,] 0.0003984909 1.165253e-04 6.971865e-05
[1825,] 0.0001980989 1.103867e-04 4.244441e-05
[1826,] 0.0003921354 1.162276e-04 7.064503e-05
[1827,] 0.0004077563 1.162736e-04 7.247322e-05
[1828,] 0.0002058639 2.430473e-04 8.783164e-05
[1829,] 0.0003118843 1.125140e-04 6.241029e-05
[1830,] 0.0002126591 1.342583e-04 3.974295e-05
[1831,] 0.0001716516 1.047290e-04 3.213220e-05
[1832,] 0.0005458242 1.154339e-04 8.502616e-05
[1833,] 0.0003904333 1.125654e-04 8.206829e-05
[1834,] 0.0006227834 1.156306e-04 1.281910e-04
[1835,] 0.0001678097 1.616463e-04 3.576096e-05
[1836,] 0.0005217464 1.149598e-04 8.867352e-05
[1837,] 0.0005752416 1.142806e-04 1.097506e-04
[1838,] 0.0004930716 1.147812e-04 8.877425e-05
[1839,] 0.0001627479 2.310316e-04 5.564751e-05
[1840,] 0.0004519135 1.856344e-04 1.185774e-04
[1841,] 0.0001985627 1.993941e-04 5.999753e-05
[1842,] 0.0006872454 1.230365e-04 1.179706e-04
[1843,] 0.0001619335 2.207016e-04 5.513361e-05
[1844,] 0.0004420556 1.165555e-04 7.360370e-05
[1845,] 0.0004462235 1.148512e-04 8.033092e-05
[1846,] 0.0001710995 2.403019e-04 7.454293e-05
[1847,] 0.0001506793 1.514848e-04 3.971285e-05
[1848,] 0.0003585478 1.120029e-04 7.304017e-05
[1849,] 0.0003995259 1.148173e-04 7.517938e-05
[1850,] 0.0003551328 1.165381e-04 6.319500e-05
[1851,] 0.0001705645 2.506800e-04 8.034439e-05
[1852,] 0.0003259240 1.122903e-04 5.465080e-05
[1853,] 0.0004343909 1.571945e-04 9.836728e-05
[1854,] 0.0003967174 1.162954e-04 6.926413e-05
[1855,] 0.0003656487 1.213601e-04 5.765163e-05
[1856,] 0.0001721838 1.165544e-04 3.810095e-05
[1857,] 0.0004096517 1.158225e-04 7.391013e-05
[1858,] 0.0004012568 1.157824e-04 7.332081e-05
[1859,] 0.0005102938 1.147828e-04 9.677459e-05
[1860,] 0.0004170052 1.158252e-04 7.518028e-05
[1861,] 0.0002189785 2.001774e-04 8.016996e-05
[1862,] 0.0003813290 1.201434e-04 6.193811e-05
[1863,] 0.0001695266 2.309252e-04 7.106358e-05
[1864,] 0.0001702724 2.689176e-04 8.489060e-05
[1865,] 0.0001701767 2.306113e-04 7.255677e-05
[1866,] 0.0001661469 1.844354e-04 4.622646e-05
[1867,] 0.0001672190 1.628640e-04 4.242632e-05
[1868,] 0.0006317512 1.216094e-04 1.568626e-04
[1869,] 0.0001733049 1.648098e-04 4.996849e-05
[1870,] 0.0005204932 1.198352e-04 1.239109e-04
[1871,] 0.0003055457 1.878693e-04 1.367991e-04
[1872,] 0.0005475579 1.195251e-04 1.277176e-04
[1873,] 0.0005308626 1.183627e-04 1.184743e-04
[1874,] 0.0005675081 1.190981e-04 1.292457e-04
[1875,] 0.0003090858 2.072714e-04 1.585509e-04
[1876,] 0.0005559367 1.198897e-04 1.333366e-04
[1877,] 0.0006631869 1.223893e-04 1.671321e-04
[1878,] 0.0006753393 1.213099e-04 1.641490e-04
[1879,] 0.0007206050 1.261446e-04 1.989491e-04
[1880,] 0.0005147722 1.205186e-04 1.259690e-04
[1881,] 0.0001665668 1.273170e-04 3.795380e-05
[1882,] 0.0002024913 1.450514e-04 6.550903e-05
[1883,] 0.0001706510 2.691076e-04 8.555519e-05
[1884,] 0.0001706606 2.670615e-04 8.495524e-05
[1885,] 0.0004521436 1.201268e-04 1.111135e-04
[1886,] 0.0001878173 1.792131e-04 4.799850e-05
[1887,] 0.0002694181 1.368963e-04 5.782259e-05
[1888,] 0.0002854337 1.046905e-04 4.729349e-05
[1889,] 0.0003439608 1.290466e-04 8.444574e-05
[1890,] 0.0003815004 1.308080e-04 9.368203e-05
[1891,] 0.0001666538 1.689935e-04 5.492096e-05
[1892,] 0.0003255287 1.346535e-04 8.796921e-05
[1893,] 0.0001595980 1.535599e-04 4.567561e-05
[1894,] 0.0003764894 2.594102e-04 2.706844e-04
[1895,] 0.0001696996 3.126825e-03 6.574282e-04
[1896,] 0.0003645087 1.723209e-04 1.447873e-04
[1897,] 0.0003686900 1.693093e-04 1.421318e-04
[1898,] 0.0003096106 1.249877e-04 7.240988e-05
[1899,] 0.0001694664 1.128976e-03 2.828871e-04
[1900,] 0.0003873361 1.674837e-04 1.453649e-04
[1901,] 0.0003328989 1.736583e-04 1.314474e-04
[1902,] 0.0003626952 2.338385e-04 2.269271e-04
[1903,] 0.0003564159 2.429919e-04 2.354981e-04
[1904,] 0.0003664617 2.498431e-04 2.515100e-04
[1905,] 0.0014430994 1.662666e-04 6.976894e-04
[1906,] 0.0001598857 1.686921e-04 4.781754e-05
[1907,] 0.0005199468 2.004296e-04 1.315127e-04
[1908,] 0.0013815624 2.124089e-04 9.936797e-04
[1909,] 0.0001593236 1.414001e-04 4.125569e-05
[1910,] 0.0003409916 1.755764e-04 1.363021e-04
[1911,] 0.0003745573 1.261765e-04 8.311819e-05
[1912,] 0.0013516122 2.059193e-04 9.288844e-04
[1913,] 0.0003409444 1.722598e-04 1.324239e-04
[1914,] 0.0003704576 2.305616e-04 2.269346e-04
[1915,] 0.0003692804 2.297566e-04 2.251347e-04
[1916,] 0.0003657167 2.310961e-04 2.249421e-04
[1917,] 0.0003414826 1.751033e-04 1.359073e-04
[1918,] 0.0003514055 1.752150e-04 1.392596e-04
[1919,] 0.0003476788 1.749920e-04 1.377915e-04
[1920,] 0.0003649148 2.295263e-04 2.223278e-04
[1921,] 0.0003617120 2.254052e-04 2.148843e-04
[1922,] 0.0004776349 2.364510e-04 2.941327e-04
[1923,] 0.0001591959 1.662848e-04 4.682288e-05
[1924,] 0.0004511927 2.591436e-04 3.224734e-04
[1925,] 0.0001588639 1.411282e-04 4.152426e-05
[1926,] 0.0019582740 1.066961e-04 2.292749e-04
[1927,] 0.0001902593 1.968402e-04 5.958223e-05
[1928,] 0.0005822142 1.786783e-04 1.792691e-04
[1929,] 0.0005430723 1.798618e-04 1.765274e-04
[1930,] 0.0004283544 2.671325e-04 3.210175e-04
[1931,] 0.0004766317 2.498794e-04 3.192685e-04
[1932,] 0.0018054804 1.069480e-04 2.652341e-04
[1933,] 0.0004541811 2.538415e-04 3.148689e-04
[1934,] 0.0001598101 1.395712e-04 4.107132e-05
[1935,] 0.0001532519 2.791073e-04 5.957899e-05
[1936,] 0.0001577479 1.514041e-04 4.305392e-05
[1937,] 0.0001532064 2.742783e-04 5.881449e-05
[1938,] 0.0001533813 2.544458e-04 5.545127e-05
[1939,] 0.0001591845 3.565942e-04 6.333940e-05
[1940,] 0.0001531339 2.534034e-04 5.556352e-05
[1941,] 0.0001519611 2.453190e-04 5.548433e-05
[1942,] 0.0001518775 2.478168e-04 5.586360e-05
[1943,] 0.0001524627 2.526638e-04 5.604120e-05
[1944,] 0.0001531413 2.253905e-04 5.086687e-05
[1945,] 0.0001555757 2.726570e-04 5.564493e-05
[1946,] 0.0001553788 3.122388e-04 6.157623e-05
[1947,] 0.0001805124 4.425310e-04 8.932456e-05
[1948,] 0.0001762021 3.702691e-04 8.148940e-05
[1949,] 0.0001580828 1.767394e-04 4.721191e-05
[1950,] 0.0001526405 2.817204e-04 6.050170e-05
[1951,] 0.0001784473 4.520786e-04 9.363734e-05
[1952,] 0.0001524631 2.786362e-04 6.025679e-05
```
