## Supplementary material for "Characterization of shared and ancestry-specific signals driving complex traits using multi-ancestry fine-mapping": s1_data.bim

```
6	chr6:47139268:A:C	0	47139268	C	A
6	chr6:47139309:A:G	0	47139309	G	A
6	chr6:47140167:A:T	0	47140167	T	A
6	chr6:47140557:G:A	0	47140557	A	G
6	chr6:47141652:A:G	0	47141652	G	A
6	chr6:47142140:C:T	0	47142140	T	C
6	chr6:47142209:C:A	0	47142209	A	C
6	chr6:47142785:T:C	0	47142785	C	T
6	chr6:47142888:G:A	0	47142888	A	G
6	chr6:47144106:A:G	0	47144106	G	A
6	chr6:47145026:CTT:C	0	47145026	C	CTT
6	chr6:47145142:A:G	0	47145142	G	A
6	chr6:47145303:C:G	0	47145303	G	C
6	chr6:47146673:A:G	0	47146673	G	A
6	chr6:47147214:C:T	0	47147214	T	C
6	chr6:47149729:A:C	0	47149729	C	A
6	chr6:47150956:C:T	0	47150956	T	C
6	chr6:47151050:G:A	0	47151050	A	G
6	chr6:47151419:T:A	0	47151419	A	T
6	chr6:47151843:T:A	0	47151843	A	T
6	chr6:47151924:A:T	0	47151924	T	A
6	chr6:47152121:A:G	0	47152121	G	A
6	chr6:47152545:T:C	0	47152545	C	T
6	chr6:47153017:A:G	0	47153017	G	A
6	chr6:47153114:C:T	0	47153114	T	C
6	chr6:47153539:A:G	0	47153539	G	A
6	chr6:47154012:C:T	0	47154012	T	C
6	chr6:47154131:C:T	0	47154131	T	C
6	chr6:47154509:C:T	0	47154509	T	C
6	chr6:47154607:G:A	0	47154607	A	G
6	chr6:47156320:A:C	0	47156320	C	A
6	chr6:47157251:G:A	0	47157251	A	G
6	chr6:47157536:C:T	0	47157536	T	C
6	chr6:47157587:T:C	0	47157587	C	T
6	chr6:47157883:G:A	0	47157883	A	G
6	chr6:47158210:A:G	0	47158210	G	A
6	chr6:47158323:A:G	0	47158323	G	A
6	chr6:47158633:G:A	0	47158633	A	G
6	chr6:47158825:T:A	0	47158825	A	T
6	chr6:47160861:C:G	0	47160861	G	C
6	chr6:47160913:A:C	0	47160913	C	A
6	chr6:47160993:A:G	0	47160993	G	A
6	chr6:47161157:C:T	0	47161157	T	C
6	chr6:47161174:C:T	0	47161174	T	C
6	chr6:47163174:G:A	0	47163174	A	G
6	chr6:47163252:A:G	0	47163252	G	A
6	chr6:47163438:T:C	0	47163438	C	T
6	chr6:47164077:G:A	0	47164077	A	G
6	chr6:47166737:T:C	0	47166737	C	T
6	chr6:47166771:C:T	0	47166771	T	C
6	chr6:47168105:T:C	0	47168105	C	T
6	chr6:47168389:G:A	0	47168389	A	G
6	chr6:47169230:C:T	0	47169230	T	C
6	chr6:47169770:G:A	0	47169770	A	G
6	chr6:47169999:T:G	0	47169999	G	T
6	chr6:47170060:G:A	0	47170060	A	G
6	chr6:47171419:A:G	0	47171419	G	A
6	chr6:47171835:A:G	0	47171835	G	A
6	chr6:47172436:T:C	0	47172436	C	T
6	chr6:47172536:G:A	0	47172536	A	G
6	chr6:47173217:C:T	0	47173217	T	C
6	chr6:47173244:G:A	0	47173244	A	G
6	chr6:47173310:C:T	0	47173310	T	C
6	chr6:47174757:A:G	0	47174757	G	A
6	chr6:47174770:A:G	0	47174770	G	A
6	chr6:47175567:C:T	0	47175567	T	C
6	chr6:47175827:A:G	0	47175827	G	A
6	chr6:47176084:G:T	0	47176084	T	G
6	chr6:47176779:C:T	0	47176779	T	C
6	chr6:47177185:T:C	0	47177185	C	T
6	chr6:47177450:A:G	0	47177450	G	A
6	chr6:47179826:C:T	0	47179826	T	C
6	chr6:47179883:C:T	0	47179883	T	C
6	chr6:47180666:C:A	0	47180666	A	C
6	chr6:47180719:G:A	0	47180719	A	G
6	chr6:47181561:T:C	0	47181561	C	T
6	chr6:47182141:A:G	0	47182141	G	A
6	chr6:47182158:C:T	0	47182158	T	C
6	chr6:47182932:C:T	0	47182932	T	C
6	chr6:47183144:C:T	0	47183144	T	C
6	chr6:47183236:C:G	0	47183236	G	C
6	chr6:47183685:A:C	0	47183685	C	A
6	chr6:47184137:A:G	0	47184137	G	A
6	chr6:47184159:T:C	0	47184159	C	T
6	chr6:47184542:A:G	0	47184542	G	A
6	chr6:47184741:A:G	0	47184741	G	A
6	chr6:47185429:G:C	0	47185429	C	G
6	chr6:47185431:A:G	0	47185431	G	A
6	chr6:47186003:A:G	0	47186003	G	A
6	chr6:47186133:G:T	0	47186133	T	G
6	chr6:47189108:G:A	0	47189108	A	G
6	chr6:47189185:G:A	0	47189185	A	G
6	chr6:47189188:T:C	0	47189188	C	T
6	chr6:47189367:G:A	0	47189367	A	G
6	chr6:47189609:A:T	0	47189609	T	A
6	chr6:47189615:C:A	0	47189615	A	C
6	chr6:47189746:C:T	0	47189746	T	C
6	chr6:47190064:G:A	0	47190064	A	G
6	chr6:47190191:C:T	0	47190191	T	C
6	chr6:47190535:T:G	0	47190535	G	T
6	chr6:47190711:G:A	0	47190711	A	G
6	chr6:47191636:T:G	0	47191636	G	T
6	chr6:47191730:C:T	0	47191730	T	C
6	chr6:47191869:G:A	0	47191869	A	G
6	chr6:47191906:G:A	0	47191906	A	G
6	chr6:47192018:A:C	0	47192018	C	A
6	chr6:47193382:G:A	0	47193382	A	G
6	chr6:47193473:TCTTA:T	0	47193473	T	TCTTA
6	chr6:47194845:G:C	0	47194845	C	G
6	chr6:47195218:T:C	0	47195218	C	T
6	chr6:47195277:C:T	0	47195277	T	C
6	chr6:47195286:T:C	0	47195286	C	T
6	chr6:47196052:C:T	0	47196052	T	C
6	chr6:47196274:A:G	0	47196274	G	A
6	chr6:47196379:C:T	0	47196379	T	C
6	chr6:47196384:A:G	0	47196384	G	A
6	chr6:47196703:A:G	0	47196703	G	A
6	chr6:47196736:T:C	0	47196736	C	T
6	chr6:47196782:G:A	0	47196782	A	G
6	chr6:47197082:T:C	0	47197082	C	T
6	chr6:47198447:C:T	0	47198447	T	C
6	chr6:47199182:T:C	0	47199182	C	T
6	chr6:47199189:A:T	0	47199189	T	A
6	chr6:47199565:A:T	0	47199565	T	A
6	chr6:47200017:A:G	0	47200017	G	A
6	chr6:47200180:G:A	0	47200180	A	G
6	chr6:47200259:G:A	0	47200259	A	G
6	chr6:47200304:G:A	0	47200304	A	G
6	chr6:47200368:A:G	0	47200368	G	A
6	chr6:47200701:T:C	0	47200701	C	T
6	chr6:47200940:G:T	0	47200940	T	G
6	chr6:47201204:A:C	0	47201204	C	A
6	chr6:47202173:C:T	0	47202173	T	C
6	chr6:47203617:C:T	0	47203617	T	C
6	chr6:47204074:G:A	0	47204074	A	G
6	chr6:47204829:C:T	0	47204829	T	C
6	chr6:47205191:A:G	0	47205191	G	A
6	chr6:47206485:A:G	0	47206485	G	A
6	chr6:47207826:A:AT	0	47207826	AT	A
6	chr6:47208395:T:C	0	47208395	C	T
6	chr6:47209064:G:A	0	47209064	A	G
6	chr6:47209649:C:G	0	47209649	G	C
6	chr6:47209994:C:T	0	47209994	T	C
6	chr6:47210806:T:G	0	47210806	G	T
6	chr6:47211510:G:A	0	47211510	A	G
6	chr6:47211797:G:A	0	47211797	A	G
6	chr6:47211920:AAG:A	0	47211920	A	AAG
6	chr6:47212087:C:T	0	47212087	T	C
6	chr6:47212353:T:C	0	47212353	C	T
6	chr6:47213083:T:C	0	47213083	C	T
6	chr6:47213697:C:G	0	47213697	G	C
6	chr6:47213827:G:A	0	47213827	A	G
6	chr6:47214094:T:C	0	47214094	C	T
6	chr6:47214425:C:T	0	47214425	T	C
6	chr6:47214767:G:A	0	47214767	A	G
6	chr6:47214883:A:T	0	47214883	T	A
6	chr6:47214961:G:C	0	47214961	C	G
6	chr6:47215019:T:G	0	47215019	G	T
6	chr6:47215375:C:T	0	47215375	T	C
6	chr6:47215448:C:A	0	47215448	A	C
6	chr6:47215937:C:T	0	47215937	T	C
6	chr6:47216060:A:AG	0	47216060	AG	A
6	chr6:47216281:C:A	0	47216281	A	C
6	chr6:47216547:C:T	0	47216547	T	C
6	chr6:47217051:A:C	0	47217051	C	A
6	chr6:47217127:C:T	0	47217127	T	C
6	chr6:47217388:A:G	0	47217388	G	A
6	chr6:47218041:C:A	0	47218041	A	C
6	chr6:47218251:T:C	0	47218251	C	T
6	chr6:47218374:G:T	0	47218374	T	G
6	chr6:47218512:T:G	0	47218512	G	T
6	chr6:47219158:A:G	0	47219158	G	A
6	chr6:47219184:C:T	0	47219184	T	C
6	chr6:47219610:G:A	0	47219610	A	G
6	chr6:47219756:AC:A	0	47219756	A	AC
6	chr6:47220102:A:G	0	47220102	G	A
6	chr6:47220629:T:G	0	47220629	G	T
6	chr6:47221393:A:C	0	47221393	C	A
6	chr6:47221637:A:G	0	47221637	G	A
6	chr6:47223865:G:A	0	47223865	A	G
6	chr6:47224328:T:TAA	0	47224328	TAA	T
6	chr6:47224702:T:C	0	47224702	C	T
6	chr6:47225487:A:G	0	47225487	G	A
6	chr6:47225602:C:T	0	47225602	T	C
6	chr6:47226157:C:T	0	47226157	T	C
6	chr6:47226174:T:A	0	47226174	A	T
6	chr6:47226713:A:T	0	47226713	T	A
6	chr6:47227025:C:G	0	47227025	G	C
6	chr6:47227628:A:T	0	47227628	T	A
6	chr6:47228315:C:T	0	47228315	T	C
6	chr6:47228854:G:T	0	47228854	T	G
6	chr6:47230899:G:A	0	47230899	A	G
6	chr6:47232354:GAAGTT:G	0	47232354	G	GAAGTT
6	chr6:47233275:A:G	0	47233275	G	A
6	chr6:47233676:A:AT	0	47233676	AT	A
6	chr6:47235612:G:C	0	47235612	C	G
6	chr6:47235676:A:G	0	47235676	G	A
6	chr6:47235884:A:G	0	47235884	G	A
6	chr6:47236021:A:G	0	47236021	G	A
6	chr6:47236107:A:G	0	47236107	G	A
6	chr6:47236352:C:T	0	47236352	T	C
6	chr6:47236425:C:T	0	47236425	T	C
6	chr6:47236675:T:A	0	47236675	A	T
6	chr6:47236979:C:T	0	47236979	T	C
6	chr6:47237630:TATAAA:T	0	47237630	T	TATAAA
6	chr6:47237668:T:C	0	47237668	C	T
6	chr6:47238132:G:A	0	47238132	A	G
6	chr6:47238176:T:C	0	47238176	C	T
6	chr6:47238247:C:G	0	47238247	G	C
6	chr6:47238297:G:A	0	47238297	A	G
6	chr6:47239810:T:C	0	47239810	C	T
6	chr6:47241071:A:G	0	47241071	G	A
6	chr6:47241353:C:T	0	47241353	T	C
6	chr6:47241462:C:T	0	47241462	T	C
6	chr6:47243130:T:C	0	47243130	C	T
6	chr6:47243185:C:T	0	47243185	T	C
6	chr6:47243247:C:T	0	47243247	T	C
6	chr6:47243722:A:G	0	47243722	G	A
6	chr6:47244442:C:G	0	47244442	G	C
6	chr6:47245692:A:G	0	47245692	G	A
6	chr6:47246084:G:A	0	47246084	A	G
6	chr6:47247488:T:C	0	47247488	C	T
6	chr6:47251035:T:C	0	47251035	C	T
6	chr6:47251708:T:G	0	47251708	G	T
6	chr6:47252280:G:C	0	47252280	C	G
6	chr6:47252969:C:T	0	47252969	T	C
6	chr6:47253661:A:G	0	47253661	G	A
6	chr6:47256234:A:C	0	47256234	C	A
6	chr6:47256265:C:T	0	47256265	T	C
6	chr6:47257167:C:A	0	47257167	A	C
6	chr6:47257890:G:A	0	47257890	A	G
6	chr6:47257910:A:G	0	47257910	G	A
6	chr6:47258332:C:T	0	47258332	T	C
6	chr6:47258396:TG:T	0	47258396	T	TG
6	chr6:47258709:G:A	0	47258709	A	G
6	chr6:47260093:T:C	0	47260093	C	T
6	chr6:47260179:T:C	0	47260179	C	T
6	chr6:47260208:G:A	0	47260208	A	G
6	chr6:47260268:CAGG:C	0	47260268	C	CAGG
6	chr6:47261176:G:A	0	47261176	A	G
6	chr6:47261493:A:G	0	47261493	G	A
6	chr6:47262154:C:G	0	47262154	G	C
6	chr6:47262174:T:A	0	47262174	A	T
6	chr6:47262370:G:A	0	47262370	A	G
6	chr6:47262460:T:A	0	47262460	A	T
6	chr6:47263634:A:C	0	47263634	C	A
6	chr6:47263820:C:T	0	47263820	T	C
6	chr6:47264412:A:G	0	47264412	G	A
6	chr6:47264610:C:T	0	47264610	T	C
6	chr6:47264876:A:G	0	47264876	G	A
6	chr6:47266381:T:C	0	47266381	C	T
6	chr6:47266509:T:A	0	47266509	A	T
6	chr6:47267324:T:A	0	47267324	A	T
6	chr6:47268809:C:A	0	47268809	A	C
6	chr6:47269099:T:C	0	47269099	C	T
6	chr6:47269144:A:G	0	47269144	G	A
6	chr6:47270256:T:C	0	47270256	C	T
6	chr6:47270385:C:A	0	47270385	A	C
6	chr6:47271938:A:C	0	47271938	C	A
6	chr6:47272788:G:T	0	47272788	T	G
6	chr6:47273478:A:C	0	47273478	C	A
6	chr6:47273595:A:C	0	47273595	C	A
6	chr6:47274071:T:C	0	47274071	C	T
6	chr6:47274166:C:T	0	47274166	T	C
6	chr6:47274478:A:G	0	47274478	G	A
6	chr6:47275845:G:C	0	47275845	C	G
6	chr6:47276062:T:C	0	47276062	C	T
6	chr6:47276263:G:A	0	47276263	A	G
6	chr6:47285775:T:A	0	47285775	A	T
6	chr6:47285895:A:G	0	47285895	G	A
6	chr6:47291866:C:T	0	47291866	T	C
6	chr6:47291947:T:G	0	47291947	G	T
6	chr6:47298105:A:G	0	47298105	G	A
6	chr6:47298960:A:C	0	47298960	C	A
6	chr6:47299546:A:G	0	47299546	G	A
6	chr6:47301634:C:T	0	47301634	T	C
6	chr6:47301850:C:G	0	47301850	G	C
6	chr6:47304953:T:G	0	47304953	G	T
6	chr6:47305677:A:G	0	47305677	G	A
6	chr6:47306779:A:C	0	47306779	C	A
6	chr6:47308374:C:T	0	47308374	T	C
6	chr6:47309002:G:C	0	47309002	C	G
6	chr6:47310521:A:G	0	47310521	G	A
6	chr6:47311093:T:C	0	47311093	C	T
6	chr6:47312405:GAAGAAATCACCAGAGATTGCGCCACTGCAGTCCGCAGTCCGACCTGGGCGACAGAGCGAGACTCCGTCTCAAAAAAAAAAAAAAAAAAAAAAA:G	0	47312405	G	GAAGAAATCACCAGAGATTGCGCCACTGCAGTCCGCAGTCCGACCTGGGCGACAGAGCGAGACTCCGTCTCAAAAAAAAAAAAAAAAAAAAAAA
6	chr6:47313571:G:A	0	47313571	A	G
6	chr6:47314678:A:G	0	47314678	G	A
6	chr6:47314790:G:A	0	47314790	A	G
6	chr6:47315262:A:G	0	47315262	G	A
6	chr6:47315945:G:T	0	47315945	T	G
6	chr6:47316126:A:G	0	47316126	G	A
6	chr6:47317843:G:A	0	47317843	A	G
6	chr6:47319472:AG:A	0	47319472	A	AG
6	chr6:47320033:C:T	0	47320033	T	C
6	chr6:47322324:A:G	0	47322324	G	A
6	chr6:47324608:G:A	0	47324608	A	G
6	chr6:47325295:C:G	0	47325295	G	C
6	chr6:47326078:T:C	0	47326078	C	T
6	chr6:47326456:G:A	0	47326456	A	G
6	chr6:47326643:C:T	0	47326643	T	C
6	chr6:47327997:G:A	0	47327997	A	G
6	chr6:47328035:G:A	0	47328035	A	G
6	chr6:47328491:A:G	0	47328491	G	A
6	chr6:47328792:A:G	0	47328792	G	A
6	chr6:47328978:A:G	0	47328978	G	A
6	chr6:47329108:T:A	0	47329108	A	T
6	chr6:47329882:C:T	0	47329882	T	C
6	chr6:47331170:G:T	0	47331170	T	G
6	chr6:47331182:A:G	0	47331182	G	A
6	chr6:47331818:A:G	0	47331818	G	A
6	chr6:47332294:C:T	0	47332294	T	C
6	chr6:47332548:C:T	0	47332548	T	C
6	chr6:47332772:G:A	0	47332772	A	G
6	chr6:47333382:G:A	0	47333382	A	G
6	chr6:47333416:G:A	0	47333416	A	G
6	chr6:47333748:G:A	0	47333748	A	G
6	chr6:47334607:C:T	0	47334607	T	C
6	chr6:47334820:T:A	0	47334820	A	T
6	chr6:47334831:GAC:G	0	47334831	G	GAC
6	chr6:47335275:T:G	0	47335275	G	T
6	chr6:47336109:A:T	0	47336109	T	A
6	chr6:47336554:C:T	0	47336554	T	C
6	chr6:47337159:T:C	0	47337159	C	T
6	chr6:47337165:T:C	0	47337165	C	T
6	chr6:47337565:T:C	0	47337565	C	T
6	chr6:47338068:T:C	0	47338068	C	T
6	chr6:47338069:G:A	0	47338069	A	G
6	chr6:47338305:A:G	0	47338305	G	A
6	chr6:47338357:T:C	0	47338357	C	T
6	chr6:47338395:C:A	0	47338395	A	C
6	chr6:47338430:C:T	0	47338430	T	C
6	chr6:47338693:A:G	0	47338693	G	A
6	chr6:47340596:C:T	0	47340596	T	C
6	chr6:47340827:G:A	0	47340827	A	G
6	chr6:47340882:C:T	0	47340882	T	C
6	chr6:47341394:T:A	0	47341394	A	T
6	chr6:47342294:A:G	0	47342294	G	A
6	chr6:47342728:G:A	0	47342728	A	G
6	chr6:47342831:A:T	0	47342831	T	A
6	chr6:47342936:T:C	0	47342936	C	T
6	chr6:47342937:G:T	0	47342937	T	G
6	chr6:47343269:T:G	0	47343269	G	T
6	chr6:47343412:A:G	0	47343412	G	A
6	chr6:47343472:A:T	0	47343472	T	A
6	chr6:47343512:C:T	0	47343512	T	C
6	chr6:47343518:G:A	0	47343518	A	G
6	chr6:47343568:G:A	0	47343568	A	G
6	chr6:47343673:G:A	0	47343673	A	G
6	chr6:47343875:A:G	0	47343875	G	A
6	chr6:47344672:T:C	0	47344672	C	T
6	chr6:47346551:T:C	0	47346551	C	T
6	chr6:47347222:C:A	0	47347222	A	C
6	chr6:47347444:T:G	0	47347444	G	T
6	chr6:47347576:T:C	0	47347576	C	T
6	chr6:47348653:T:C	0	47348653	C	T
6	chr6:47349023:T:C	0	47349023	C	T
6	chr6:47349723:T:G	0	47349723	G	T
6	chr6:47350189:C:A	0	47350189	A	C
6	chr6:47350818:T:G	0	47350818	G	T
6	chr6:47350826:C:G	0	47350826	G	C
6	chr6:47351149:G:A	0	47351149	A	G
6	chr6:47351330:C:A	0	47351330	A	C
6	chr6:47352291:G:T	0	47352291	T	G
6	chr6:47352650:G:A	0	47352650	A	G
6	chr6:47353344:G:A	0	47353344	A	G
6	chr6:47353389:A:G	0	47353389	G	A
6	chr6:47354618:C:T	0	47354618	T	C
6	chr6:47354801:A:T	0	47354801	T	A
6	chr6:47354923:A:G	0	47354923	G	A
6	chr6:47355077:A:G	0	47355077	G	A
6	chr6:47355157:A:G	0	47355157	G	A
6	chr6:47357190:G:A	0	47357190	A	G
6	chr6:47357705:A:G	0	47357705	G	A
6	chr6:47358429:T:TATC	0	47358429	TATC	T
6	chr6:47358829:A:G	0	47358829	G	A
6	chr6:47359295:T:C	0	47359295	C	T
6	chr6:47359760:T:C	0	47359760	C	T
6	chr6:47360368:T:C	0	47360368	C	T
6	chr6:47360681:C:T	0	47360681	T	C
6	chr6:47361287:C:A	0	47361287	A	C
6	chr6:47361872:A:G	0	47361872	G	A
6	chr6:47363306:G:A	0	47363306	A	G
6	chr6:47365901:G:A	0	47365901	A	G
6	chr6:47366598:C:T	0	47366598	T	C
6	chr6:47366889:C:A	0	47366889	A	C
6	chr6:47367089:A:G	0	47367089	G	A
6	chr6:47367531:T:C	0	47367531	C	T
6	chr6:47367625:A:G	0	47367625	G	A
6	chr6:47368646:T:A	0	47368646	A	T
6	chr6:47369993:T:C	0	47369993	C	T
6	chr6:47370994:G:T	0	47370994	T	G
6	chr6:47371503:A:G	0	47371503	G	A
6	chr6:47372963:TC:T	0	47372963	T	TC
6	chr6:47373047:A:C	0	47373047	C	A
6	chr6:47373466:T:C	0	47373466	C	T
6	chr6:47373572:T:G	0	47373572	G	T
6	chr6:47373706:C:T	0	47373706	T	C
6	chr6:47373848:T:A	0	47373848	A	T
6	chr6:47375535:C:G	0	47375535	G	C
6	chr6:47375656:C:T	0	47375656	T	C
6	chr6:47376073:G:A	0	47376073	A	G
6	chr6:47376716:G:A	0	47376716	A	G
6	chr6:47376728:A:T	0	47376728	T	A
6	chr6:47378111:C:T	0	47378111	T	C
6	chr6:47378207:A:G	0	47378207	G	A
6	chr6:47378338:A:T	0	47378338	T	A
6	chr6:47379973:T:C	0	47379973	C	T
6	chr6:47380325:G:A	0	47380325	A	G
6	chr6:47380552:C:T	0	47380552	T	C
6	chr6:47380819:C:T	0	47380819	T	C
6	chr6:47381225:C:T	0	47381225	T	C
6	chr6:47381431:A:G	0	47381431	G	A
6	chr6:47382224:T:C	0	47382224	C	T
6	chr6:47382474:G:A	0	47382474	A	G
6	chr6:47382920:A:C	0	47382920	C	A
6	chr6:47383498:C:T	0	47383498	T	C
6	chr6:47384887:T:C	0	47384887	C	T
6	chr6:47386776:G:T	0	47386776	T	G
6	chr6:47388280:A:G	0	47388280	G	A
6	chr6:47388578:T:C	0	47388578	C	T
6	chr6:47388814:C:G	0	47388814	G	C
6	chr6:47389734:A:G	0	47389734	G	A
6	chr6:47389761:T:A	0	47389761	A	T
6	chr6:47390252:G:C	0	47390252	C	G
6	chr6:47390581:T:C	0	47390581	C	T
6	chr6:47390789:A:G	0	47390789	G	A
6	chr6:47390924:T:G	0	47390924	G	T
6	chr6:47392467:A:G	0	47392467	G	A
6	chr6:47392598:C:A	0	47392598	A	C
6	chr6:47392601:C:A	0	47392601	A	C
6	chr6:47393348:CA:C	0	47393348	C	CA
6	chr6:47393813:A:T	0	47393813	T	A
6	chr6:47394478:C:T	0	47394478	T	C
6	chr6:47394703:C:T	0	47394703	T	C
6	chr6:47394756:T:A	0	47394756	A	T
6	chr6:47394976:C:A	0	47394976	A	C
6	chr6:47395477:A:C	0	47395477	C	A
6	chr6:47395750:G:A	0	47395750	A	G
6	chr6:47396777:G:A	0	47396777	A	G
6	chr6:47399039:G:T	0	47399039	T	G
6	chr6:47399148:T:C	0	47399148	C	T
6	chr6:47399414:T:G	0	47399414	G	T
6	chr6:47399475:T:C	0	47399475	C	T
6	chr6:47400522:A:T	0	47400522	T	A
6	chr6:47400581:A:G	0	47400581	G	A
6	chr6:47401466:C:A	0	47401466	A	C
6	chr6:47401605:G:A	0	47401605	A	G
6	chr6:47402598:C:T	0	47402598	T	C
6	chr6:47403532:T:C	0	47403532	C	T
6	chr6:47404156:C:T	0	47404156	T	C
6	chr6:47404393:C:T	0	47404393	T	C
6	chr6:47405566:G:A	0	47405566	A	G
6	chr6:47405895:G:A	0	47405895	A	G
6	chr6:47410341:G:A	0	47410341	A	G
6	chr6:47410654:G:A	0	47410654	A	G
6	chr6:47411171:T:G	0	47411171	G	T
6	chr6:47411715:A:G	0	47411715	G	A
6	chr6:47412107:C:T	0	47412107	T	C
6	chr6:47413023:C:G	0	47413023	G	C
6	chr6:47413043:C:T	0	47413043	T	C
6	chr6:47413844:CAG:GAG	0	47413844	GAG	CAG
6	chr6:47414236:A:G	0	47414236	G	A
6	chr6:47414642:T:C	0	47414642	C	T
6	chr6:47415501:A:G	0	47415501	G	A
6	chr6:47416154:A:G	0	47416154	G	A
6	chr6:47417688:G:A	0	47417688	A	G
6	chr6:47417725:G:A	0	47417725	A	G
6	chr6:47417752:GTT:G	0	47417752	G	GTT
6	chr6:47418067:G:A	0	47418067	A	G
6	chr6:47418263:A:G	0	47418263	G	A
6	chr6:47418375:T:C	0	47418375	C	T
6	chr6:47418546:C:T	0	47418546	T	C
6	chr6:47418643:A:G	0	47418643	G	A
6	chr6:47419035:G:A	0	47419035	A	G
6	chr6:47419212:G:A	0	47419212	A	G
6	chr6:47419265:T:C	0	47419265	C	T
6	chr6:47419411:C:T	0	47419411	T	C
6	chr6:47419537:G:A	0	47419537	A	G
6	chr6:47419719:T:C	0	47419719	C	T
6	chr6:47419824:T:C	0	47419824	C	T
6	chr6:47419936:A:G	0	47419936	G	A
6	chr6:47419941:A:G	0	47419941	G	A
6	chr6:47419953:A:G	0	47419953	G	A
6	chr6:47420024:T:C	0	47420024	C	T
6	chr6:47420026:C:T	0	47420026	T	C
6	chr6:47420313:T:A	0	47420313	A	T
6	chr6:47420464:T:A	0	47420464	A	T
6	chr6:47420473:G:A	0	47420473	A	G
6	chr6:47420576:A:G	0	47420576	G	A
6	chr6:47421017:G:A	0	47421017	A	G
6	chr6:47421058:T:C	0	47421058	C	T
6	chr6:47421202:C:T	0	47421202	T	C
6	chr6:47421218:C:T	0	47421218	T	C
6	chr6:47421226:A:G	0	47421226	G	A
6	chr6:47421247:C:T	0	47421247	T	C
6	chr6:47421286:A:G	0	47421286	G	A
6	chr6:47421298:C:G	0	47421298	G	C
6	chr6:47422005:G:A	0	47422005	A	G
6	chr6:47422730:C:G	0	47422730	G	C
6	chr6:47422800:T:C	0	47422800	C	T
6	chr6:47423080:A:G	0	47423080	G	A
6	chr6:47423279:C:T	0	47423279	T	C
6	chr6:47423351:A:G	0	47423351	G	A
6	chr6:47423383:C:T	0	47423383	T	C
6	chr6:47423744:T:C	0	47423744	C	T
6	chr6:47423912:G:A	0	47423912	A	G
6	chr6:47424137:G:A	0	47424137	A	G
6	chr6:47424758:T:C	0	47424758	C	T
6	chr6:47424807:T:A	0	47424807	A	T
6	chr6:47424831:G:C	0	47424831	C	G
6	chr6:47425070:C:T	0	47425070	T	C
6	chr6:47425097:T:C	0	47425097	C	T
6	chr6:47425225:G:A	0	47425225	A	G
6	chr6:47425373:C:T	0	47425373	T	C
6	chr6:47425646:G:A	0	47425646	A	G
6	chr6:47426053:C:T	0	47426053	T	C
6	chr6:47426089:A:AAGATTT	0	47426089	AAGATTT	A
6	chr6:47427100:T:G	0	47427100	G	T
6	chr6:47427276:T:C	0	47427276	C	T
6	chr6:47427342:T:C	0	47427342	C	T
6	chr6:47427352:A:G	0	47427352	G	A
6	chr6:47427800:C:T	0	47427800	T	C
6	chr6:47428338:T:A	0	47428338	A	T
6	chr6:47428523:C:T	0	47428523	T	C
6	chr6:47428556:A:G	0	47428556	G	A
6	chr6:47428616:G:A	0	47428616	A	G
6	chr6:47428741:C:T	0	47428741	T	C
6	chr6:47429443:C:T	0	47429443	T	C
6	chr6:47429691:C:A	0	47429691	A	C
6	chr6:47429889:T:C	0	47429889	C	T
6	chr6:47429926:A:G	0	47429926	G	A
6	chr6:47430010:G:A	0	47430010	A	G
6	chr6:47431386:G:A	0	47431386	A	G
6	chr6:47431544:T:C	0	47431544	C	T
6	chr6:47431786:C:T	0	47431786	T	C
6	chr6:47432394:AATCTT:A	0	47432394	A	AATCTT
6	chr6:47432727:C:T	0	47432727	T	C
6	chr6:47432930:C:T	0	47432930	T	C
6	chr6:47433066:G:A	0	47433066	A	G
6	chr6:47433083:C:T	0	47433083	T	C
6	chr6:47433308:A:G	0	47433308	G	A
6	chr6:47433544:G:A	0	47433544	A	G
6	chr6:47435401:T:C	0	47435401	C	T
6	chr6:47435494:G:A	0	47435494	A	G
6	chr6:47435902:G:T	0	47435902	T	G
6	chr6:47438601:C:T	0	47438601	T	C
6	chr6:47439156:CAAG:C	0	47439156	C	CAAG
6	chr6:47439580:C:T	0	47439580	T	C
6	chr6:47440244:T:C	0	47440244	C	T
6	chr6:47440689:T:C	0	47440689	C	T
6	chr6:47440772:A:C	0	47440772	C	A
6	chr6:47441067:G:A	0	47441067	A	G
6	chr6:47441437:G:T	0	47441437	T	G
6	chr6:47441500:G:A	0	47441500	A	G
6	chr6:47441699:A:ACATTTTAT	0	47441699	ACATTTTAT	A
6	chr6:47441717:T:C	0	47441717	C	T
6	chr6:47441975:A:G	0	47441975	G	A
6	chr6:47441990:G:A	0	47441990	A	G
6	chr6:47442300:T:C	0	47442300	C	T
6	chr6:47442465:A:C	0	47442465	C	A
6	chr6:47442742:A:G	0	47442742	G	A
6	chr6:47442812:G:A	0	47442812	A	G
6	chr6:47443006:T:A	0	47443006	A	T
6	chr6:47443042:A:G	0	47443042	G	A
6	chr6:47443122:C:T	0	47443122	T	C
6	chr6:47443300:C:T	0	47443300	T	C
6	chr6:47443340:A:C	0	47443340	C	A
6	chr6:47443430:A:G	0	47443430	G	A
6	chr6:47444456:A:G	0	47444456	G	A
6	chr6:47444783:G:A	0	47444783	A	G
6	chr6:47444890:A:T	0	47444890	T	A
6	chr6:47445062:A:G	0	47445062	G	A
6	chr6:47445479:A:G	0	47445479	G	A
6	chr6:47445490:A:T	0	47445490	T	A
6	chr6:47446041:T:A	0	47446041	A	T
6	chr6:47446546:A:G	0	47446546	G	A
6	chr6:47446580:C:A	0	47446580	A	C
6	chr6:47446756:G:A	0	47446756	A	G
6	chr6:47446931:GT:G	0	47446931	G	GT
6	chr6:47447183:C:T	0	47447183	T	C
6	chr6:47447528:G:A	0	47447528	A	G
6	chr6:47447583:G:C	0	47447583	C	G
6	chr6:47449335:T:A	0	47449335	A	T
6	chr6:47449852:C:T	0	47449852	T	C
6	chr6:47450015:G:A	0	47450015	A	G
6	chr6:47450032:A:G	0	47450032	G	A
6	chr6:47450660:C:T	0	47450660	T	C
6	chr6:47450863:T:C	0	47450863	C	T
6	chr6:47451228:A:G	0	47451228	G	A
6	chr6:47451754:C:A	0	47451754	A	C
6	chr6:47453452:A:G	0	47453452	G	A
6	chr6:47454621:T:A	0	47454621	A	T
6	chr6:47454641:G:A	0	47454641	A	G
6	chr6:47457723:T:C	0	47457723	C	T
6	chr6:47457993:A:T	0	47457993	T	A
6	chr6:47458810:C:T	0	47458810	T	C
6	chr6:47459545:T:A	0	47459545	A	T
6	chr6:47459547:G:C	0	47459547	C	G
6	chr6:47459735:C:A	0	47459735	A	C
6	chr6:47460254:C:T	0	47460254	T	C
6	chr6:47462031:C:A	0	47462031	A	C
6	chr6:47463119:C:T	0	47463119	T	C
6	chr6:47463378:G:C	0	47463378	C	G
6	chr6:47464162:T:C	0	47464162	C	T
6	chr6:47464761:G:A	0	47464761	A	G
6	chr6:47466015:A:C	0	47466015	C	A
6	chr6:47467567:A:G	0	47467567	G	A
6	chr6:47467684:C:T	0	47467684	T	C
6	chr6:47468249:A:T	0	47468249	T	A
6	chr6:47469230:TTC:T	0	47469230	T	TTC
6	chr6:47469611:A:G	0	47469611	G	A
6	chr6:47470860:T:C	0	47470860	C	T
6	chr6:47471641:G:A	0	47471641	A	G
6	chr6:47471692:A:G	0	47471692	G	A
6	chr6:47472419:A:C	0	47472419	C	A
6	chr6:47472829:C:A	0	47472829	A	C
6	chr6:47473113:C:T	0	47473113	T	C
6	chr6:47473749:C:T	0	47473749	T	C
6	chr6:47474418:TA:T	0	47474418	T	TA
6	chr6:47474641:C:T	0	47474641	T	C
6	chr6:47475578:T:C	0	47475578	C	T
6	chr6:47475827:C:A	0	47475827	A	C
6	chr6:47475909:C:T	0	47475909	T	C
6	chr6:47476070:A:G	0	47476070	G	A
6	chr6:47476334:T:C	0	47476334	C	T
6	chr6:47477246:G:A	0	47477246	A	G
6	chr6:47477281:C:T	0	47477281	T	C
6	chr6:47478053:A:C	0	47478053	C	A
6	chr6:47479305:T:A	0	47479305	A	T
6	chr6:47480094:C:T	0	47480094	T	C
6	chr6:47480177:T:G	0	47480177	G	T
6	chr6:47480600:A:G	0	47480600	G	A
6	chr6:47481574:G:A	0	47481574	A	G
6	chr6:47481846:A:G	0	47481846	G	A
6	chr6:47482554:G:A	0	47482554	A	G
6	chr6:47482806:T:A	0	47482806	A	T
6	chr6:47482861:G:A	0	47482861	A	G
6	chr6:47482882:G:A	0	47482882	A	G
6	chr6:47484147:C:T	0	47484147	T	C
6	chr6:47484499:A:T	0	47484499	T	A
6	chr6:47484534:T:C	0	47484534	C	T
6	chr6:47485642:G:C	0	47485642	C	G
6	chr6:47486449:G:A	0	47486449	A	G
6	chr6:47486595:T:A	0	47486595	A	T
6	chr6:47487604:G:A	0	47487604	A	G
6	chr6:47488133:A:G	0	47488133	G	A
6	chr6:47488382:A:G	0	47488382	G	A
6	chr6:47489292:T:C	0	47489292	C	T
6	chr6:47489725:G:C	0	47489725	C	G
6	chr6:47490052:A:T	0	47490052	T	A
6	chr6:47492674:A:G	0	47492674	G	A
6	chr6:47493531:A:G	0	47493531	G	A
6	chr6:47493837:A:G	0	47493837	G	A
6	chr6:47494835:G:A	0	47494835	A	G
6	chr6:47495390:G:T	0	47495390	T	G
6	chr6:47495866:C:T	0	47495866	T	C
6	chr6:47496228:T:C	0	47496228	C	T
6	chr6:47496292:T:G	0	47496292	G	T
6	chr6:47497145:G:A	0	47497145	A	G
6	chr6:47497233:CTTTTCCTTTTCTT:C	0	47497233	C	CTTTTCCTTTTCTT
6	chr6:47497531:T:C	0	47497531	C	T
6	chr6:47501537:A:G	0	47501537	G	A
6	chr6:47502145:A:T	0	47502145	T	A
6	chr6:47502410:T:C	0	47502410	C	T
6	chr6:47503934:C:T	0	47503934	T	C
6	chr6:47504563:C:T	0	47504563	T	C
6	chr6:47504869:A:G	0	47504869	G	A
6	chr6:47506994:G:A	0	47506994	A	G
6	chr6:47507212:T:C	0	47507212	C	T
6	chr6:47507226:C:T	0	47507226	T	C
6	chr6:47507286:T:G	0	47507286	G	T
6	chr6:47507487:T:TG	0	47507487	TG	T
6	chr6:47507603:G:A	0	47507603	A	G
6	chr6:47508118:T:C	0	47508118	C	T
6	chr6:47509671:T:C	0	47509671	C	T
6	chr6:47510058:C:A	0	47510058	A	C
6	chr6:47510514:G:A	0	47510514	A	G
6	chr6:47511400:G:A	0	47511400	A	G
6	chr6:47512940:A:G	0	47512940	G	A
6	chr6:47513239:C:G	0	47513239	G	C
6	chr6:47514418:G:A	0	47514418	A	G
6	chr6:47514458:A:G	0	47514458	G	A
6	chr6:47514583:G:A	0	47514583	A	G
6	chr6:47515047:G:A	0	47515047	A	G
6	chr6:47515163:A:G	0	47515163	G	A
6	chr6:47515271:G:A	0	47515271	A	G
6	chr6:47515917:C:G	0	47515917	G	C
6	chr6:47516315:G:C	0	47516315	C	G
6	chr6:47517266:T:C	0	47517266	C	T
6	chr6:47517390:C:T	0	47517390	T	C
6	chr6:47519222:A:G	0	47519222	G	A
6	chr6:47519361:TGTGATG:T	0	47519361	T	TGTGATG
6	chr6:47520026:A:G	0	47520026	G	A
6	chr6:47520651:G:A	0	47520651	A	G
6	chr6:47521202:G:A	0	47521202	A	G
6	chr6:47521368:A:G	0	47521368	G	A
6	chr6:47521972:G:A	0	47521972	A	G
6	chr6:47521996:C:G	0	47521996	G	C
6	chr6:47522130:C:T	0	47522130	T	C
6	chr6:47522457:A:G	0	47522457	G	A
6	chr6:47522840:A:T	0	47522840	T	A
6	chr6:47523047:A:G	0	47523047	G	A
6	chr6:47524301:C:T	0	47524301	T	C
6	chr6:47524386:C:G	0	47524386	G	C
6	chr6:47525710:A:G	0	47525710	G	A
6	chr6:47525810:T:C	0	47525810	C	T
6	chr6:47526204:G:A	0	47526204	A	G
6	chr6:47526982:A:C	0	47526982	C	A
6	chr6:47527023:A:G	0	47527023	G	A
6	chr6:47527031:G:A	0	47527031	A	G
6	chr6:47527398:A:G	0	47527398	G	A
6	chr6:47527988:T:G	0	47527988	G	T
6	chr6:47530503:A:G	0	47530503	G	A
6	chr6:47530551:G:A	0	47530551	A	G
6	chr6:47531673:T:C	0	47531673	C	T
6	chr6:47531848:A:G	0	47531848	G	A
6	chr6:47532420:C:T	0	47532420	T	C
6	chr6:47532963:G:A	0	47532963	A	G
6	chr6:47532977:G:T	0	47532977	T	G
6	chr6:47533203:G:A	0	47533203	A	G
6	chr6:47533258:C:T	0	47533258	T	C
6	chr6:47534288:G:C	0	47534288	C	G
6	chr6:47534301:G:C	0	47534301	C	G
6	chr6:47534562:G:A	0	47534562	A	G
6	chr6:47534916:TACTGA:T	0	47534916	T	TACTGA
6	chr6:47535414:T:C	0	47535414	C	T
6	chr6:47535567:G:A	0	47535567	A	G
6	chr6:47535761:A:T	0	47535761	T	A
6	chr6:47535804:C:T	0	47535804	T	C
6	chr6:47535973:A:G	0	47535973	G	A
6	chr6:47536660:A:G	0	47536660	G	A
6	chr6:47537274:C:T	0	47537274	T	C
6	chr6:47537481:G:A	0	47537481	A	G
6	chr6:47538197:T:G	0	47538197	G	T
6	chr6:47540044:A:G	0	47540044	G	A
6	chr6:47540735:T:C	0	47540735	C	T
6	chr6:47541209:C:T	0	47541209	T	C
6	chr6:47541376:G:A	0	47541376	A	G
6	chr6:47543891:T:C	0	47543891	C	T
6	chr6:47544110:TGA:T	0	47544110	T	TGA
6	chr6:47544493:C:T	0	47544493	T	C
6	chr6:47544854:C:T	0	47544854	T	C
6	chr6:47545340:A:G	0	47545340	G	A
6	chr6:47545616:T:C	0	47545616	C	T
6	chr6:47545780:C:T	0	47545780	T	C
6	chr6:47546510:T:A	0	47546510	A	T
6	chr6:47547022:G:A	0	47547022	A	G
6	chr6:47547462:G:A	0	47547462	A	G
6	chr6:47547523:G:A	0	47547523	A	G
6	chr6:47547894:G:A	0	47547894	A	G
6	chr6:47548075:A:G	0	47548075	G	A
6	chr6:47549539:C:T	0	47549539	T	C
6	chr6:47549562:A:G	0	47549562	G	A
6	chr6:47550735:G:A	0	47550735	A	G
6	chr6:47551585:G:A	0	47551585	A	G
6	chr6:47554016:C:G	0	47554016	G	C
6	chr6:47556322:C:G	0	47556322	G	C
6	chr6:47556953:T:C	0	47556953	C	T
6	chr6:47558771:G:C	0	47558771	C	G
6	chr6:47559301:C:T	0	47559301	T	C
6	chr6:47560027:A:G	0	47560027	G	A
6	chr6:47561033:G:A	0	47561033	A	G
6	chr6:47562592:T:G	0	47562592	G	T
6	chr6:47564947:T:A	0	47564947	A	T
6	chr6:47567826:G:A	0	47567826	A	G
6	chr6:47568187:G:A	0	47568187	A	G
6	chr6:47568524:A:G	0	47568524	G	A
6	chr6:47568708:C:T	0	47568708	T	C
6	chr6:47569406:G:A	0	47569406	A	G
6	chr6:47570394:A:G	0	47570394	G	A
6	chr6:47570615:TA:T	0	47570615	T	TA
6	chr6:47571389:G:A	0	47571389	A	G
6	chr6:47571566:G:T	0	47571566	T	G
6	chr6:47572754:A:G	0	47572754	G	A
6	chr6:47573119:G:A	0	47573119	A	G
6	chr6:47573645:T:C	0	47573645	C	T
6	chr6:47574943:T:C	0	47574943	C	T
6	chr6:47575128:C:T	0	47575128	T	C
6	chr6:47575952:T:A	0	47575952	A	T
6	chr6:47576161:G:C	0	47576161	C	G
6	chr6:47577322:C:T	0	47577322	T	C
6	chr6:47578041:TTTTG:T	0	47578041	T	TTTTG
6	chr6:47580084:G:A	0	47580084	A	G
6	chr6:47580587:T:C	0	47580587	C	T
6	chr6:47580936:C:A	0	47580936	A	C
6	chr6:47581390:C:T	0	47581390	T	C
6	chr6:47581759:C:T	0	47581759	T	C
6	chr6:47581893:A:G	0	47581893	G	A
6	chr6:47582147:T:C	0	47582147	C	T
6	chr6:47582793:TTG:T	0	47582793	T	TTG
6	chr6:47584125:T:C	0	47584125	C	T
6	chr6:47584202:G:A	0	47584202	A	G
6	chr6:47585016:G:A	0	47585016	A	G
6	chr6:47585081:C:A	0	47585081	A	C
6	chr6:47585666:G:A	0	47585666	A	G
6	chr6:47585748:TG:T	0	47585748	T	TG
6	chr6:47586158:G:A	0	47586158	A	G
6	chr6:47586441:G:A	0	47586441	A	G
6	chr6:47587428:ACT:A	0	47587428	A	ACT
6	chr6:47588297:G:A	0	47588297	A	G
6	chr6:47588338:T:C	0	47588338	C	T
6	chr6:47588373:C:T	0	47588373	T	C
6	chr6:47588894:A:C	0	47588894	C	A
6	chr6:47591251:A:G	0	47591251	G	A
6	chr6:47591404:T:C	0	47591404	C	T
6	chr6:47591715:A:G	0	47591715	G	A
6	chr6:47591808:C:T	0	47591808	T	C
6	chr6:47592231:A:G	0	47592231	G	A
6	chr6:47593842:T:C	0	47593842	C	T
6	chr6:47595030:C:T	0	47595030	T	C
6	chr6:47595179:A:G	0	47595179	G	A
6	chr6:47596568:C:T	0	47596568	T	C
6	chr6:47599702:C:G	0	47599702	G	C
6	chr6:47600454:C:T	0	47600454	T	C
6	chr6:47600960:A:G	0	47600960	G	A
6	chr6:47601274:T:C	0	47601274	C	T
6	chr6:47602140:G:A	0	47602140	A	G
6	chr6:47602659:G:A	0	47602659	A	G
6	chr6:47603353:T:C	0	47603353	C	T
6	chr6:47603889:G:A	0	47603889	A	G
6	chr6:47606496:T:A	0	47606496	A	T
6	chr6:47606908:T:C	0	47606908	C	T
6	chr6:47607596:T:C	0	47607596	C	T
6	chr6:47607661:G:A	0	47607661	A	G
6	chr6:47608631:T:C	0	47608631	C	T
6	chr6:47609328:G:A	0	47609328	A	G
6	chr6:47612921:A:G	0	47612921	G	A
6	chr6:47613586:T:C	0	47613586	C	T
6	chr6:47614105:A:G	0	47614105	G	A
6	chr6:47614640:G:A	0	47614640	A	G
6	chr6:47615928:C:T	0	47615928	T	C
6	chr6:47616018:T:C	0	47616018	C	T
6	chr6:47616029:C:T	0	47616029	T	C
6	chr6:47616355:G:A	0	47616355	A	G
6	chr6:47617032:A:G	0	47617032	G	A
6	chr6:47617193:G:A	0	47617193	A	G
6	chr6:47617735:GA:G	0	47617735	G	GA
6	chr6:47618176:T:C	0	47618176	C	T
6	chr6:47618239:G:C	0	47618239	C	G
6	chr6:47619460:G:T	0	47619460	T	G
6	chr6:47619558:ACTT:A	0	47619558	A	ACTT
6	chr6:47620080:T:G	0	47620080	G	T
6	chr6:47621428:T:C	0	47621428	C	T
6	chr6:47622740:C:T	0	47622740	T	C
6	chr6:47623442:C:A	0	47623442	A	C
6	chr6:47623471:G:C	0	47623471	C	G
6	chr6:47623579:C:T	0	47623579	T	C
6	chr6:47623669:C:T	0	47623669	T	C
6	chr6:47624120:T:C	0	47624120	C	T
6	chr6:47624592:GT:G	0	47624592	G	GT
6	chr6:47626266:T:C	0	47626266	C	T
6	chr6:47626986:G:A	0	47626986	A	G
6	chr6:47627419:A:T	0	47627419	T	A
6	chr6:47628234:T:C	0	47628234	C	T
6	chr6:47628280:A:G	0	47628280	G	A
6	chr6:47629376:G:T	0	47629376	T	G
6	chr6:47629505:C:A	0	47629505	A	C
6	chr6:47630689:G:A	0	47630689	A	G
6	chr6:47631203:T:C	0	47631203	C	T
6	chr6:47633017:T:C	0	47633017	C	T
6	chr6:47633057:G:A	0	47633057	A	G
6	chr6:47633102:G:A	0	47633102	A	G
6	chr6:47634515:GAA:G	0	47634515	G	GAA
6	chr6:47634566:G:A	0	47634566	A	G
6	chr6:47634634:T:A	0	47634634	A	T
6	chr6:47634741:AAAAC:A	0	47634741	A	AAAAC
6	chr6:47634784:G:T	0	47634784	T	G
6	chr6:47634910:T:C	0	47634910	C	T
6	chr6:47635137:G:A	0	47635137	A	G
6	chr6:47635301:C:T	0	47635301	T	C
6	chr6:47635448:G:A	0	47635448	A	G
6	chr6:47635824:G:A	0	47635824	A	G
6	chr6:47635886:A:G	0	47635886	G	A
6	chr6:47636319:G:A	0	47636319	A	G
6	chr6:47636404:T:C	0	47636404	C	T
6	chr6:47636548:A:G	0	47636548	G	A
6	chr6:47636829:A:T	0	47636829	T	A
6	chr6:47636996:A:G	0	47636996	G	A
6	chr6:47637204:G:A	0	47637204	A	G
6	chr6:47638293:C:T	0	47638293	T	C
6	chr6:47638463:C:T	0	47638463	T	C
6	chr6:47638792:GC:G	0	47638792	G	GC
6	chr6:47638840:T:C	0	47638840	C	T
6	chr6:47638991:A:G	0	47638991	G	A
6	chr6:47639112:T:G	0	47639112	G	T
6	chr6:47639156:A:G	0	47639156	G	A
6	chr6:47639381:C:T	0	47639381	T	C
6	chr6:47639995:C:T	0	47639995	T	C
6	chr6:47639996:G:A	0	47639996	A	G
6	chr6:47640958:T:C	0	47640958	C	T
6	chr6:47641022:G:A	0	47641022	A	G
6	chr6:47641856:A:G	0	47641856	G	A
6	chr6:47642224:A:G	0	47642224	G	A
6	chr6:47642437:A:T	0	47642437	T	A
6	chr6:47642456:A:C	0	47642456	C	A
6	chr6:47642970:G:T	0	47642970	T	G
6	chr6:47643706:T:C	0	47643706	C	T
6	chr6:47644376:C:T	0	47644376	T	C
6	chr6:47644466:T:C	0	47644466	C	T
6	chr6:47644666:C:T	0	47644666	T	C
6	chr6:47644689:A:G	0	47644689	G	A
6	chr6:47644714:A:G	0	47644714	G	A
6	chr6:47645138:G:T	0	47645138	T	G
6	chr6:47645302:T:G	0	47645302	G	T
6	chr6:47645477:A:G	0	47645477	G	A
6	chr6:47645621:T:C	0	47645621	C	T
6	chr6:47645649:T:TG	0	47645649	TG	T
6	chr6:47645690:T:C	0	47645690	C	T
6	chr6:47646035:G:A	0	47646035	A	G
6	chr6:47646713:A:G	0	47646713	G	A
6	chr6:47646940:C:T	0	47646940	T	C
6	chr6:47647383:C:T	0	47647383	T	C
6	chr6:47647672:C:T	0	47647672	T	C
6	chr6:47648936:G:A	0	47648936	A	G
6	chr6:47649918:T:G	0	47649918	G	T
6	chr6:47650314:C:T	0	47650314	T	C
6	chr6:47650370:T:C	0	47650370	C	T
6	chr6:47650435:T:C	0	47650435	C	T
6	chr6:47650534:C:T	0	47650534	T	C
6	chr6:47651017:A:G	0	47651017	G	A
6	chr6:47651655:A:G	0	47651655	G	A
6	chr6:47652186:G:A	0	47652186	A	G
6	chr6:47652789:A:G	0	47652789	G	A
6	chr6:47653529:C:T	0	47653529	T	C
6	chr6:47653776:G:A	0	47653776	A	G
6	chr6:47653790:T:C	0	47653790	C	T
6	chr6:47653806:T:A	0	47653806	A	T
6	chr6:47653903:A:G	0	47653903	G	A
6	chr6:47654433:G:C	0	47654433	C	G
6	chr6:47654569:T:G	0	47654569	G	T
6	chr6:47654636:C:T	0	47654636	T	C
6	chr6:47654657:A:C	0	47654657	C	A
6	chr6:47654837:A:G	0	47654837	G	A
6	chr6:47655292:A:G	0	47655292	G	A
6	chr6:47655388:G:A	0	47655388	A	G
6	chr6:47655520:C:T	0	47655520	T	C
6	chr6:47655556:G:A	0	47655556	A	G
6	chr6:47655587:C:T	0	47655587	T	C
6	chr6:47655702:C:T	0	47655702	T	C
6	chr6:47655949:G:C	0	47655949	C	G
6	chr6:47656155:G:A	0	47656155	A	G
6	chr6:47656379:C:T	0	47656379	T	C
6	chr6:47656393:G:A	0	47656393	A	G
6	chr6:47657252:C:T	0	47657252	T	C
6	chr6:47657631:A:G	0	47657631	G	A
6	chr6:47657664:A:G	0	47657664	G	A
6	chr6:47657674:T:C	0	47657674	C	T
6	chr6:47658160:T:G	0	47658160	G	T
6	chr6:47658262:T:A	0	47658262	A	T
6	chr6:47658413:A:G	0	47658413	G	A
6	chr6:47658646:C:T	0	47658646	T	C
6	chr6:47658754:G:C	0	47658754	C	G
6	chr6:47659097:C:A	0	47659097	A	C
6	chr6:47659291:A:G	0	47659291	G	A
6	chr6:47659749:C:T	0	47659749	T	C
6	chr6:47659885:T:C	0	47659885	C	T
6	chr6:47660822:G:A	0	47660822	A	G
6	chr6:47661015:G:A	0	47661015	A	G
6	chr6:47662175:A:G	0	47662175	G	A
6	chr6:47662226:G:A	0	47662226	A	G
6	chr6:47662341:C:T	0	47662341	T	C
6	chr6:47663297:T:C	0	47663297	C	T
6	chr6:47663462:G:C	0	47663462	C	G
6	chr6:47663495:A:G	0	47663495	G	A
6	chr6:47663574:C:G	0	47663574	G	C
6	chr6:47664375:T:C	0	47664375	C	T
6	chr6:47664664:A:T	0	47664664	T	A
6	chr6:47665074:C:T	0	47665074	T	C
6	chr6:47665362:C:T	0	47665362	T	C
6	chr6:47665918:C:G	0	47665918	G	C
6	chr6:47667034:TG:T	0	47667034	T	TG
6	chr6:47667247:A:G	0	47667247	G	A
6	chr6:47667900:G:A	0	47667900	A	G
6	chr6:47668064:T:C	0	47668064	C	T
6	chr6:47668222:C:A	0	47668222	A	C
6	chr6:47668989:G:A	0	47668989	A	G
6	chr6:47669052:A:G	0	47669052	G	A
6	chr6:47669200:G:T	0	47669200	T	G
6	chr6:47669746:T:G	0	47669746	G	T
6	chr6:47672361:T:C	0	47672361	C	T
6	chr6:47672423:T:TA	0	47672423	TA	T
6	chr6:47673039:T:C	0	47673039	C	T
6	chr6:47675070:C:G	0	47675070	G	C
6	chr6:47676404:C:T	0	47676404	T	C
6	chr6:47677513:T:G	0	47677513	G	T
6	chr6:47678058:T:C	0	47678058	C	T
6	chr6:47678732:T:C	0	47678732	C	T
6	chr6:47679012:T:C	0	47679012	C	T
6	chr6:47679106:A:G	0	47679106	G	A
6	chr6:47679268:C:T	0	47679268	T	C
6	chr6:47679485:C:T	0	47679485	T	C
6	chr6:47679633:C:A	0	47679633	A	C
6	chr6:47680581:T:C	0	47680581	C	T
6	chr6:47680683:A:G	0	47680683	G	A
6	chr6:47681837:C:T	0	47681837	T	C
6	chr6:47681838:A:G	0	47681838	G	A
6	chr6:47681958:A:G	0	47681958	G	A
6	chr6:47682986:T:C	0	47682986	C	T
6	chr6:47683685:T:G	0	47683685	G	T
6	chr6:47683985:G:A	0	47683985	A	G
6	chr6:47684174:G:A	0	47684174	A	G
6	chr6:47684471:G:T	0	47684471	T	G
6	chr6:47684630:T:A	0	47684630	A	T
6	chr6:47684755:T:C	0	47684755	C	T
6	chr6:47684774:C:T	0	47684774	T	C
6	chr6:47684797:C:T	0	47684797	T	C
6	chr6:47684886:A:G	0	47684886	G	A
6	chr6:47684989:T:G	0	47684989	G	T
6	chr6:47685041:A:G	0	47685041	G	A
6	chr6:47685103:ATTGT:A	0	47685103	A	ATTGT
6	chr6:47685134:C:G	0	47685134	G	C
6	chr6:47685190:A:G	0	47685190	G	A
6	chr6:47685312:G:A	0	47685312	A	G
6	chr6:47685386:A:C	0	47685386	C	A
6	chr6:47685436:A:G	0	47685436	G	A
6	chr6:47685504:C:A	0	47685504	A	C
6	chr6:47685893:C:T	0	47685893	T	C
6	chr6:47686076:TA:T	0	47686076	T	TA
6	chr6:47686115:T:C	0	47686115	C	T
6	chr6:47686162:T:C	0	47686162	C	T
6	chr6:47686323:T:A	0	47686323	A	T
6	chr6:47686509:G:A	0	47686509	A	G
6	chr6:47686855:G:T	0	47686855	T	G
6	chr6:47686926:A:G	0	47686926	G	A
6	chr6:47687081:C:A	0	47687081	A	C
6	chr6:47687563:C:T	0	47687563	T	C
6	chr6:47687594:A:T	0	47687594	T	A
6	chr6:47687604:A:C	0	47687604	C	A
6	chr6:47687783:G:A	0	47687783	A	G
6	chr6:47687866:G:A	0	47687866	A	G
6	chr6:47687886:A:C	0	47687886	C	A
6	chr6:47687897:A:G	0	47687897	G	A
6	chr6:47688094:T:C	0	47688094	C	T
6	chr6:47688304:A:G	0	47688304	G	A
6	chr6:47688312:G:A	0	47688312	A	G
6	chr6:47688432:C:T	0	47688432	T	C
6	chr6:47688462:A:G	0	47688462	G	A
6	chr6:47688523:T:C	0	47688523	C	T
6	chr6:47688625:G:A	0	47688625	A	G
6	chr6:47688936:C:T	0	47688936	T	C
6	chr6:47689032:G:A	0	47689032	A	G
6	chr6:47689116:A:C	0	47689116	C	A
6	chr6:47689272:T:C	0	47689272	C	T
6	chr6:47689290:G:A	0	47689290	A	G
6	chr6:47689620:C:A	0	47689620	A	C
6	chr6:47689772:G:A	0	47689772	A	G
6	chr6:47689855:T:C	0	47689855	C	T
6	chr6:47690222:T:C	0	47690222	C	T
6	chr6:47690303:T:C	0	47690303	C	T
6	chr6:47690335:A:G	0	47690335	G	A
6	chr6:47691001:G:A	0	47691001	A	G
6	chr6:47691014:C:A	0	47691014	A	C
6	chr6:47691301:C:T	0	47691301	T	C
6	chr6:47691440:T:C	0	47691440	C	T
6	chr6:47692080:C:A	0	47692080	A	C
6	chr6:47692466:G:A	0	47692466	A	G
6	chr6:47692999:T:C	0	47692999	C	T
6	chr6:47693057:C:G	0	47693057	G	C
6	chr6:47693058:T:A	0	47693058	A	T
6	chr6:47693343:G:A	0	47693343	A	G
6	chr6:47694123:C:T	0	47694123	T	C
6	chr6:47694349:C:T	0	47694349	T	C
6	chr6:47694489:C:T	0	47694489	T	C
6	chr6:47694748:G:A	0	47694748	A	G
6	chr6:47694790:T:G	0	47694790	G	T
6	chr6:47695403:A:T	0	47695403	T	A
6	chr6:47696499:A:G	0	47696499	G	A
6	chr6:47696663:T:C	0	47696663	C	T
6	chr6:47696913:T:C	0	47696913	C	T
6	chr6:47698031:AG:A	0	47698031	A	AG
6	chr6:47701185:G:A	0	47701185	A	G
6	chr6:47701466:A:C	0	47701466	C	A
6	chr6:47701708:G:A	0	47701708	A	G
6	chr6:47701750:A:T	0	47701750	T	A
6	chr6:47702201:A:G	0	47702201	G	A
6	chr6:47702254:GTGTGT:G	0	47702254	G	GTGTGT
6	chr6:47702443:C:T	0	47702443	T	C
6	chr6:47702474:T:C	0	47702474	C	T
6	chr6:47702533:G:A	0	47702533	A	G
6	chr6:47703288:C:T	0	47703288	T	C
6	chr6:47703696:A:G	0	47703696	G	A
6	chr6:47704012:A:G	0	47704012	G	A
6	chr6:47704089:A:G	0	47704089	G	A
6	chr6:47706110:A:T	0	47706110	T	A
6	chr6:47706623:A:G	0	47706623	G	A
6	chr6:47708414:C:T	0	47708414	T	C
6	chr6:47708707:A:T	0	47708707	T	A
6	chr6:47709362:T:C	0	47709362	C	T
6	chr6:47709980:C:T	0	47709980	T	C
6	chr6:47710150:G:A	0	47710150	A	G
6	chr6:47710199:A:G	0	47710199	G	A
6	chr6:47710446:C:T	0	47710446	T	C
6	chr6:47710719:CT:C	0	47710719	C	CT
6	chr6:47710942:C:G	0	47710942	G	C
6	chr6:47710982:C:G	0	47710982	G	C
6	chr6:47711125:A:G	0	47711125	G	A
6	chr6:47711366:A:G	0	47711366	G	A
6	chr6:47711900:AG:A	0	47711900	A	AG
6	chr6:47712714:A:C	0	47712714	C	A
6	chr6:47713758:T:C	0	47713758	C	T
6	chr6:47715321:A:G	0	47715321	G	A
6	chr6:47716855:G:A	0	47716855	A	G
6	chr6:47718661:AT:A	0	47718661	A	AT
6	chr6:47719163:T:C	0	47719163	C	T
6	chr6:47719271:T:C	0	47719271	C	T
6	chr6:47719424:G:A	0	47719424	A	G
6	chr6:47720392:G:C	0	47720392	C	G
6	chr6:47720476:C:T	0	47720476	T	C
6	chr6:47720870:C:T	0	47720870	T	C
6	chr6:47722256:T:C	0	47722256	C	T
6	chr6:47722865:T:C	0	47722865	C	T
6	chr6:47722898:A:G	0	47722898	G	A
6	chr6:47723472:G:A	0	47723472	A	G
6	chr6:47723826:C:T	0	47723826	T	C
6	chr6:47724725:C:T	0	47724725	T	C
6	chr6:47724805:G:A	0	47724805	A	G
6	chr6:47724806:A:G	0	47724806	G	A
6	chr6:47725554:G:A	0	47725554	A	G
6	chr6:47725646:A:G	0	47725646	G	A
6	chr6:47726017:A:C	0	47726017	C	A
6	chr6:47726461:G:C	0	47726461	C	G
6	chr6:47726694:A:C	0	47726694	C	A
6	chr6:47727039:T:A	0	47727039	A	T
6	chr6:47727116:G:A	0	47727116	A	G
6	chr6:47727148:T:C	0	47727148	C	T
6	chr6:47727376:T:C	0	47727376	C	T
6	chr6:47727495:C:T	0	47727495	T	C
6	chr6:47727996:C:T	0	47727996	T	C
6	chr6:47728373:T:C	0	47728373	C	T
6	chr6:47729129:G:A	0	47729129	A	G
6	chr6:47729378:C:T	0	47729378	T	C
6	chr6:47729419:A:G	0	47729419	G	A
6	chr6:47729695:A:T	0	47729695	T	A
6	chr6:47730298:C:A	0	47730298	A	C
6	chr6:47730355:T:C	0	47730355	C	T
6	chr6:47730544:G:A	0	47730544	A	G
6	chr6:47730567:C:T	0	47730567	T	C
6	chr6:47731259:A:G	0	47731259	G	A
6	chr6:47731315:T:C	0	47731315	C	T
6	chr6:47731389:C:T	0	47731389	T	C
6	chr6:47731661:A:T	0	47731661	T	A
6	chr6:47731797:A:G	0	47731797	G	A
6	chr6:47732924:T:A	0	47732924	A	T
6	chr6:47733009:T:C	0	47733009	C	T
6	chr6:47733435:TTTTTG:T	0	47733435	T	TTTTTG
6	chr6:47734317:A:T	0	47734317	T	A
6	chr6:47734544:A:C	0	47734544	C	A
6	chr6:47734635:C:T	0	47734635	T	C
6	chr6:47734805:C:T	0	47734805	T	C
6	chr6:47735198:T:G	0	47735198	G	T
6	chr6:47735523:T:C	0	47735523	C	T
6	chr6:47735888:T:C	0	47735888	C	T
6	chr6:47736233:A:G	0	47736233	G	A
6	chr6:47736388:C:T	0	47736388	T	C
6	chr6:47736396:C:T	0	47736396	T	C
6	chr6:47736452:T:C	0	47736452	C	T
6	chr6:47736580:G:A	0	47736580	A	G
6	chr6:47736727:G:C	0	47736727	C	G
6	chr6:47736836:C:T	0	47736836	T	C
6	chr6:47737000:C:T	0	47737000	T	C
6	chr6:47737132:T:A	0	47737132	A	T
6	chr6:47737306:A:G	0	47737306	G	A
6	chr6:47737580:C:T	0	47737580	T	C
6	chr6:47737795:T:C	0	47737795	C	T
6	chr6:47737821:C:T	0	47737821	T	C
6	chr6:47737887:G:A	0	47737887	A	G
6	chr6:47738019:C:T	0	47738019	T	C
6	chr6:47738386:G:A	0	47738386	A	G
6	chr6:47738469:G:A	0	47738469	A	G
6	chr6:47738494:C:T	0	47738494	T	C
6	chr6:47738943:TCTCCTGTA:T	0	47738943	T	TCTCCTGTA
6	chr6:47739304:A:G	0	47739304	G	A
6	chr6:47739486:T:A	0	47739486	A	T
6	chr6:47739512:G:A	0	47739512	A	G
6	chr6:47739878:G:C	0	47739878	C	G
6	chr6:47740003:T:G	0	47740003	G	T
6	chr6:47740305:G:T	0	47740305	T	G
6	chr6:47740598:A:G	0	47740598	G	A
6	chr6:47740695:G:A	0	47740695	A	G
6	chr6:47741079:G:A	0	47741079	A	G
6	chr6:47741583:G:T	0	47741583	T	G
6	chr6:47741960:C:A	0	47741960	A	C
6	chr6:47742300:A:AT	0	47742300	AT	A
6	chr6:47742696:T:C	0	47742696	C	T
6	chr6:47742931:T:C	0	47742931	C	T
6	chr6:47743119:G:A	0	47743119	A	G
6	chr6:47743591:A:G	0	47743591	G	A
6	chr6:47743864:C:T	0	47743864	T	C
6	chr6:47743989:A:C	0	47743989	C	A
6	chr6:47744540:T:C	0	47744540	C	T
6	chr6:47744577:T:G	0	47744577	G	T
6	chr6:47746510:A:G	0	47746510	G	A
6	chr6:47747133:C:T	0	47747133	T	C
6	chr6:47747911:C:T	0	47747911	T	C
6	chr6:47748352:T:C	0	47748352	C	T
6	chr6:47748755:A:G	0	47748755	G	A
6	chr6:47750084:G:A	0	47750084	A	G
6	chr6:47751993:A:C	0	47751993	C	A
6	chr6:47753088:A:G	0	47753088	G	A
6	chr6:47753516:A:G	0	47753516	G	A
6	chr6:47753680:T:C	0	47753680	C	T
6	chr6:47753864:A:G	0	47753864	G	A
6	chr6:47755497:G:A	0	47755497	A	G
6	chr6:47755825:T:G	0	47755825	G	T
6	chr6:47755941:C:T	0	47755941	T	C
6	chr6:47756199:G:A	0	47756199	A	G
6	chr6:47757017:A:G	0	47757017	G	A
6	chr6:47758373:C:A	0	47758373	A	C
6	chr6:47760529:T:C	0	47760529	C	T
6	chr6:47761314:C:T	0	47761314	T	C
6	chr6:47762236:T:C	0	47762236	C	T
6	chr6:47762883:A:C	0	47762883	C	A
6	chr6:47762897:G:A	0	47762897	A	G
6	chr6:47763446:C:T	0	47763446	T	C
6	chr6:47764442:A:G	0	47764442	G	A
6	chr6:47764657:C:T	0	47764657	T	C
6	chr6:47764980:A:G	0	47764980	G	A
6	chr6:47766333:A:C	0	47766333	C	A
6	chr6:47767031:T:C	0	47767031	C	T
6	chr6:47767419:C:T	0	47767419	T	C
6	chr6:47769311:T:C	0	47769311	C	T
6	chr6:47770437:CTG:C	0	47770437	C	CTG
6	chr6:47771278:T:C	0	47771278	C	T
6	chr6:47771979:G:A	0	47771979	A	G
6	chr6:47772049:T:C	0	47772049	C	T
6	chr6:47772662:G:A	0	47772662	A	G
6	chr6:47772842:G:A	0	47772842	A	G
6	chr6:47773056:C:T	0	47773056	T	C
6	chr6:47773252:A:C	0	47773252	C	A
6	chr6:47774219:A:G	0	47774219	G	A
6	chr6:47774660:C:T	0	47774660	T	C
6	chr6:47774747:G:T	0	47774747	T	G
6	chr6:47774791:G:A	0	47774791	A	G
6	chr6:47775525:C:T	0	47775525	T	C
6	chr6:47775593:T:C	0	47775593	C	T
6	chr6:47775746:T:C	0	47775746	C	T
6	chr6:47775812:C:T	0	47775812	T	C
6	chr6:47776231:T:A	0	47776231	A	T
6	chr6:47776348:A:G	0	47776348	G	A
6	chr6:47776587:A:G	0	47776587	G	A
6	chr6:47776907:A:G	0	47776907	G	A
6	chr6:47776917:AAATTTCTG:A	0	47776917	A	AAATTTCTG
6	chr6:47776935:TA:T	0	47776935	T	TA
6	chr6:47777326:G:A	0	47777326	A	G
6	chr6:47778009:T:A	0	47778009	A	T
6	chr6:47778410:T:G	0	47778410	G	T
6	chr6:47778708:A:G	0	47778708	G	A
6	chr6:47778847:G:A	0	47778847	A	G
6	chr6:47779062:A:G	0	47779062	G	A
6	chr6:47779186:A:G	0	47779186	G	A
6	chr6:47780273:T:A	0	47780273	A	T
6	chr6:47781009:T:C	0	47781009	C	T
6	chr6:47781217:TAAG:T	0	47781217	T	TAAG
6	chr6:47781697:A:T	0	47781697	T	A
6	chr6:47781803:A:G	0	47781803	G	A
6	chr6:47781992:T:G	0	47781992	G	T
6	chr6:47782703:C:T	0	47782703	T	C
6	chr6:47782783:A:T	0	47782783	T	A
6	chr6:47783309:T:G	0	47783309	G	T
6	chr6:47783744:A:G	0	47783744	G	A
6	chr6:47784144:A:G	0	47784144	G	A
6	chr6:47784406:T:C	0	47784406	C	T
6	chr6:47784788:G:A	0	47784788	A	G
6	chr6:47785724:C:T	0	47785724	T	C
6	chr6:47785967:G:A	0	47785967	A	G
6	chr6:47786213:T:C	0	47786213	C	T
6	chr6:47786762:A:G	0	47786762	G	A
6	chr6:47786802:T:C	0	47786802	C	T
6	chr6:47786934:T:C	0	47786934	C	T
6	chr6:47787551:C:T	0	47787551	T	C
6	chr6:47787733:C:G	0	47787733	G	C
6	chr6:47787883:T:C	0	47787883	C	T
6	chr6:47787934:C:T	0	47787934	T	C
6	chr6:47789862:A:G	0	47789862	G	A
6	chr6:47791710:C:T	0	47791710	T	C
6	chr6:47792570:A:C	0	47792570	C	A
6	chr6:47794015:A:G	0	47794015	G	A
6	chr6:47794100:T:G	0	47794100	G	T
6	chr6:47796541:A:T	0	47796541	T	A
6	chr6:47796729:A:G	0	47796729	G	A
6	chr6:47796947:G:A	0	47796947	A	G
6	chr6:47797057:A:G	0	47797057	G	A
6	chr6:47797554:A:G	0	47797554	G	A
6	chr6:47797615:A:G	0	47797615	G	A
6	chr6:47797829:A:T	0	47797829	T	A
6	chr6:47797964:C:T	0	47797964	T	C
6	chr6:47798124:A:T	0	47798124	T	A
6	chr6:47798389:C:T	0	47798389	T	C
6	chr6:47798569:T:C	0	47798569	C	T
6	chr6:47798962:A:C	0	47798962	C	A
6	chr6:47799104:G:A	0	47799104	A	G
6	chr6:47799219:C:T	0	47799219	T	C
6	chr6:47799568:T:G	0	47799568	G	T
6	chr6:47799614:G:A	0	47799614	A	G
6	chr6:47799716:C:T	0	47799716	T	C
6	chr6:47799726:G:C	0	47799726	C	G
6	chr6:47800224:A:T	0	47800224	T	A
6	chr6:47800707:G:A	0	47800707	A	G
6	chr6:47803331:G:A	0	47803331	A	G
6	chr6:47804062:T:A	0	47804062	A	T
6	chr6:47804343:A:G	0	47804343	G	A
6	chr6:47805698:A:G	0	47805698	G	A
6	chr6:47805861:C:T	0	47805861	T	C
6	chr6:47805962:G:A	0	47805962	A	G
6	chr6:47806429:A:G	0	47806429	G	A
6	chr6:47806671:G:A	0	47806671	A	G
6	chr6:47806861:T:A	0	47806861	A	T
6	chr6:47807168:C:T	0	47807168	T	C
6	chr6:47807667:G:T	0	47807667	T	G
6	chr6:47807856:A:G	0	47807856	G	A
6	chr6:47808767:TTG:T	0	47808767	T	TTG
6	chr6:47809165:T:C	0	47809165	C	T
6	chr6:47809199:C:A	0	47809199	A	C
6	chr6:47809200:C:G	0	47809200	G	C
6	chr6:47809793:A:G	0	47809793	G	A
6	chr6:47810001:G:A	0	47810001	A	G
6	chr6:47810876:C:A	0	47810876	A	C
6	chr6:47812345:T:C	0	47812345	C	T
6	chr6:47812685:G:A	0	47812685	A	G
6	chr6:47814564:G:T	0	47814564	T	G
6	chr6:47815222:C:T	0	47815222	T	C
6	chr6:47815233:G:T	0	47815233	T	G
6	chr6:47815664:G:A	0	47815664	A	G
6	chr6:47820079:A:T	0	47820079	T	A
6	chr6:47820351:A:G	0	47820351	G	A
6	chr6:47820628:G:A	0	47820628	A	G
6	chr6:47821126:G:A	0	47821126	A	G
6	chr6:47821386:C:T	0	47821386	T	C
6	chr6:47822819:A:G	0	47822819	G	A
6	chr6:47823469:G:A	0	47823469	A	G
6	chr6:47824405:G:T	0	47824405	T	G
6	chr6:47824635:A:G	0	47824635	G	A
6	chr6:47825089:A:G	0	47825089	G	A
6	chr6:47827011:A:C	0	47827011	C	A
6	chr6:47827422:C:A	0	47827422	A	C
6	chr6:47827783:A:G	0	47827783	G	A
6	chr6:47828213:C:T	0	47828213	T	C
6	chr6:47829179:A:C	0	47829179	C	A
6	chr6:47830051:C:A	0	47830051	A	C
6	chr6:47830666:G:A	0	47830666	A	G
6	chr6:47830713:T:C	0	47830713	C	T
6	chr6:47831512:G:A	0	47831512	A	G
6	chr6:47831905:T:C	0	47831905	C	T
6	chr6:47831937:A:G	0	47831937	G	A
6	chr6:47833696:G:T	0	47833696	T	G
6	chr6:47835456:T:A	0	47835456	A	T
6	chr6:47835694:G:A	0	47835694	A	G
6	chr6:47836160:T:G	0	47836160	G	T
6	chr6:47836700:A:G	0	47836700	G	A
6	chr6:47837655:C:T	0	47837655	T	C
6	chr6:47837833:G:A	0	47837833	A	G
6	chr6:47837993:C:A	0	47837993	A	C
6	chr6:47838164:A:C	0	47838164	C	A
6	chr6:47839159:A:G	0	47839159	G	A
6	chr6:47839969:G:A	0	47839969	A	G
6	chr6:47841742:T:C	0	47841742	C	T
6	chr6:47842213:T:C	0	47842213	C	T
6	chr6:47842418:CCA:C	0	47842418	C	CCA
6	chr6:47843263:G:A	0	47843263	A	G
6	chr6:47843536:C:T	0	47843536	T	C
6	chr6:47843895:G:A	0	47843895	A	G
6	chr6:47845363:T:C	0	47845363	C	T
6	chr6:47845628:A:T	0	47845628	T	A
6	chr6:47845719:C:A	0	47845719	A	C
6	chr6:47845766:T:A	0	47845766	A	T
6	chr6:47847298:G:T	0	47847298	T	G
6	chr6:47847397:TA:T	0	47847397	T	TA
6	chr6:47847515:C:T	0	47847515	T	C
6	chr6:47847581:T:G	0	47847581	G	T
6	chr6:47847670:G:A	0	47847670	A	G
6	chr6:47847811:C:G	0	47847811	G	C
6	chr6:47848841:A:T	0	47848841	T	A
6	chr6:47849382:T:G	0	47849382	G	T
6	chr6:47851137:T:C	0	47851137	C	T
6	chr6:47851405:G:A	0	47851405	A	G
6	chr6:47851893:A:G	0	47851893	G	A
6	chr6:47852118:T:G	0	47852118	G	T
6	chr6:47852628:T:C	0	47852628	C	T
6	chr6:47852766:C:T	0	47852766	T	C
6	chr6:47852790:T:C	0	47852790	C	T
6	chr6:47853067:G:A	0	47853067	A	G
6	chr6:47853447:A:G	0	47853447	G	A
6	chr6:47854083:C:T	0	47854083	T	C
6	chr6:47854182:C:T	0	47854182	T	C
6	chr6:47854369:A:G	0	47854369	G	A
6	chr6:47854945:T:C	0	47854945	C	T
6	chr6:47855171:A:T	0	47855171	T	A
6	chr6:47855243:C:G	0	47855243	G	C
6	chr6:47855350:G:C	0	47855350	C	G
6	chr6:47855683:G:C	0	47855683	C	G
6	chr6:47856144:T:C	0	47856144	C	T
6	chr6:47857609:C:T	0	47857609	T	C
6	chr6:47858289:A:G	0	47858289	G	A
6	chr6:47858642:G:A	0	47858642	A	G
6	chr6:47859644:T:A	0	47859644	A	T
6	chr6:47859682:A:C	0	47859682	C	A
6	chr6:47859827:C:A	0	47859827	A	C
6	chr6:47859962:G:A	0	47859962	A	G
6	chr6:47859993:G:A	0	47859993	A	G
6	chr6:47860433:G:A	0	47860433	A	G
6	chr6:47860611:G:A	0	47860611	A	G
6	chr6:47860612:T:C	0	47860612	C	T
6	chr6:47860784:G:T	0	47860784	T	G
6	chr6:47861183:C:T	0	47861183	T	C
6	chr6:47861405:T:G	0	47861405	G	T
6	chr6:47861720:C:T	0	47861720	T	C
6	chr6:47863376:G:A	0	47863376	A	G
6	chr6:47863590:G:T	0	47863590	T	G
6	chr6:47864685:CTG:C	0	47864685	C	CTG
6	chr6:47864921:TCTTTATG:T	0	47864921	T	TCTTTATG
6	chr6:47864935:TA:T	0	47864935	T	TA
6	chr6:47865395:T:C	0	47865395	C	T
6	chr6:47865420:C:T	0	47865420	T	C
6	chr6:47865479:A:G	0	47865479	G	A
6	chr6:47865751:G:C	0	47865751	C	G
6	chr6:47866248:G:T	0	47866248	T	G
6	chr6:47866811:G:A	0	47866811	A	G
6	chr6:47867068:G:A	0	47867068	A	G
6	chr6:47867263:G:A	0	47867263	A	G
6	chr6:47867418:G:A	0	47867418	A	G
6	chr6:47868164:C:T	0	47868164	T	C
6	chr6:47868249:C:T	0	47868249	T	C
6	chr6:47868250:C:T	0	47868250	T	C
6	chr6:47868290:C:T	0	47868290	T	C
6	chr6:47868814:T:C	0	47868814	C	T
6	chr6:47869135:G:A	0	47869135	A	G
6	chr6:47869910:T:C	0	47869910	C	T
6	chr6:47869957:A:G	0	47869957	G	A
6	chr6:47871437:G:A	0	47871437	A	G
6	chr6:47871812:C:T	0	47871812	T	C
6	chr6:47872355:T:C	0	47872355	C	T
6	chr6:47872655:G:C	0	47872655	C	G
6	chr6:47873336:T:C	0	47873336	C	T
6	chr6:47873451:T:A	0	47873451	A	T
6	chr6:47873679:G:C	0	47873679	C	G
6	chr6:47873740:T:C	0	47873740	C	T
6	chr6:47873869:G:T	0	47873869	T	G
6	chr6:47874156:T:C	0	47874156	C	T
6	chr6:47874217:G:T	0	47874217	T	G
6	chr6:47874552:C:G	0	47874552	G	C
6	chr6:47874723:G:A	0	47874723	A	G
6	chr6:47874743:T:TACA	0	47874743	TACA	T
6	chr6:47874810:A:C	0	47874810	C	A
6	chr6:47875437:T:C	0	47875437	C	T
6	chr6:47875551:G:A	0	47875551	A	G
6	chr6:47875748:A:G	0	47875748	G	A
6	chr6:47876082:T:C	0	47876082	C	T
6	chr6:47876733:G:A	0	47876733	A	G
6	chr6:47876931:G:A	0	47876931	A	G
6	chr6:47877116:C:T	0	47877116	T	C
6	chr6:47877163:A:C	0	47877163	C	A
6	chr6:47877415:C:T	0	47877415	T	C
6	chr6:47878273:A:G	0	47878273	G	A
6	chr6:47878867:C:T	0	47878867	T	C
6	chr6:47879443:A:G	0	47879443	G	A
6	chr6:47879665:A:G	0	47879665	G	A
6	chr6:47879947:A:T	0	47879947	T	A
6	chr6:47880826:T:C	0	47880826	C	T
6	chr6:47881459:C:A	0	47881459	A	C
6	chr6:47881489:C:T	0	47881489	T	C
6	chr6:47881815:C:T	0	47881815	T	C
6	chr6:47882614:T:G	0	47882614	G	T
6	chr6:47883002:C:A	0	47883002	A	C
6	chr6:47883231:C:A	0	47883231	A	C
6	chr6:47884532:T:C	0	47884532	C	T
6	chr6:47885016:T:C	0	47885016	C	T
6	chr6:47885639:A:G	0	47885639	G	A
6	chr6:47885938:C:T	0	47885938	T	C
6	chr6:47886112:T:C	0	47886112	C	T
6	chr6:47886169:C:A	0	47886169	A	C
6	chr6:47886356:T:A	0	47886356	A	T
6	chr6:47886607:C:T	0	47886607	T	C
6	chr6:47887162:A:T	0	47887162	T	A
6	chr6:47887350:T:A	0	47887350	A	T
6	chr6:47887438:A:G	0	47887438	G	A
6	chr6:47887496:T:A	0	47887496	A	T
6	chr6:47889662:C:T	0	47889662	T	C
6	chr6:47890085:AC:A	0	47890085	A	AC
6	chr6:47890320:T:C	0	47890320	C	T
6	chr6:47890773:G:T	0	47890773	T	G
6	chr6:47891932:G:A	0	47891932	A	G
6	chr6:47892270:T:C	0	47892270	C	T
6	chr6:47892721:G:A	0	47892721	A	G
6	chr6:47893802:G:C	0	47893802	C	G
6	chr6:47894356:A:G	0	47894356	G	A
6	chr6:47894413:G:A	0	47894413	A	G
6	chr6:47894907:G:A	0	47894907	A	G
6	chr6:47895184:A:T	0	47895184	T	A
6	chr6:47895345:T:C	0	47895345	C	T
6	chr6:47896376:T:C	0	47896376	C	T
6	chr6:47896485:G:A	0	47896485	A	G
6	chr6:47897095:G:A	0	47897095	A	G
6	chr6:47897174:A:T	0	47897174	T	A
6	chr6:47897593:A:G	0	47897593	G	A
6	chr6:47897632:A:T	0	47897632	T	A
6	chr6:47897687:C:A	0	47897687	A	C
6	chr6:47899131:T:C	0	47899131	C	T
6	chr6:47899298:T:C	0	47899298	C	T
6	chr6:47899493:A:T	0	47899493	T	A
6	chr6:47899741:A:C	0	47899741	C	A
6	chr6:47901095:A:G	0	47901095	G	A
6	chr6:47901148:A:G	0	47901148	G	A
6	chr6:47901408:C:T	0	47901408	T	C
6	chr6:47901690:A:G	0	47901690	G	A
6	chr6:47901712:G:A	0	47901712	A	G
6	chr6:47902321:T:C	0	47902321	C	T
6	chr6:47902347:A:G	0	47902347	G	A
6	chr6:47902859:A:G	0	47902859	G	A
6	chr6:47903026:A:T	0	47903026	T	A
6	chr6:47903054:C:T	0	47903054	T	C
6	chr6:47903431:C:T	0	47903431	T	C
6	chr6:47903526:G:C	0	47903526	C	G
6	chr6:47903878:G:A	0	47903878	A	G
6	chr6:47904934:G:T	0	47904934	T	G
6	chr6:47905544:A:T	0	47905544	T	A
6	chr6:47905689:T:C	0	47905689	C	T
6	chr6:47906385:C:T	0	47906385	T	C
6	chr6:47907328:T:C	0	47907328	C	T
6	chr6:47907738:C:T	0	47907738	T	C
6	chr6:47907790:A:G	0	47907790	G	A
6	chr6:47907856:C:T	0	47907856	T	C
6	chr6:47908374:T:A	0	47908374	A	T
6	chr6:47908830:T:C	0	47908830	C	T
6	chr6:47909003:C:T	0	47909003	T	C
6	chr6:47909296:C:A	0	47909296	A	C
6	chr6:47910090:G:A	0	47910090	A	G
6	chr6:47910317:T:C	0	47910317	C	T
6	chr6:47910355:C:T	0	47910355	T	C
6	chr6:47910421:T:A	0	47910421	A	T
6	chr6:47910945:G:A	0	47910945	A	G
6	chr6:47910965:G:A	0	47910965	A	G
6	chr6:47911302:T:C	0	47911302	C	T
6	chr6:47911353:C:G	0	47911353	G	C
6	chr6:47911618:A:G	0	47911618	G	A
6	chr6:47911711:A:C	0	47911711	C	A
6	chr6:47911714:G:A	0	47911714	A	G
6	chr6:47912238:C:A	0	47912238	A	C
6	chr6:47912528:T:C	0	47912528	C	T
6	chr6:47912595:T:A	0	47912595	A	T
6	chr6:47912647:A:G	0	47912647	G	A
6	chr6:47912884:C:T	0	47912884	T	C
6	chr6:47912903:T:C	0	47912903	C	T
6	chr6:47913663:A:G	0	47913663	G	A
6	chr6:47913806:G:A	0	47913806	A	G
6	chr6:47913838:A:G	0	47913838	G	A
6	chr6:47913932:A:G	0	47913932	G	A
6	chr6:47914724:A:G	0	47914724	G	A
6	chr6:47914870:G:A	0	47914870	A	G
6	chr6:47914914:T:A	0	47914914	A	T
6	chr6:47915072:A:G	0	47915072	G	A
6	chr6:47915119:T:A	0	47915119	A	T
6	chr6:47915200:T:A	0	47915200	A	T
6	chr6:47915261:C:CAT	0	47915261	CAT	C
6	chr6:47915783:C:T	0	47915783	T	C
6	chr6:47916321:G:A	0	47916321	A	G
6	chr6:47916323:C:T	0	47916323	T	C
6	chr6:47916970:TA:T	0	47916970	T	TA
6	chr6:47917121:A:G	0	47917121	G	A
6	chr6:47917184:T:G	0	47917184	G	T
6	chr6:47917206:C:T	0	47917206	T	C
6	chr6:47917280:C:A	0	47917280	A	C
6	chr6:47917480:A:G	0	47917480	G	A
6	chr6:47918235:A:AAGG	0	47918235	AAGG	A
6	chr6:47919996:G:A	0	47919996	A	G
6	chr6:47920045:A:G	0	47920045	G	A
6	chr6:47920713:T:A	0	47920713	A	T
6	chr6:47921315:T:C	0	47921315	C	T
6	chr6:47921427:T:C	0	47921427	C	T
6	chr6:47921608:C:G	0	47921608	G	C
6	chr6:47923077:A:G	0	47923077	G	A
6	chr6:47924352:T:C	0	47924352	C	T
6	chr6:47924511:T:C	0	47924511	C	T
6	chr6:47926993:G:A	0	47926993	A	G
6	chr6:47927039:C:T	0	47927039	T	C
6	chr6:47927561:C:T	0	47927561	T	C
6	chr6:47927940:T:A	0	47927940	A	T
6	chr6:47928357:T:C	0	47928357	C	T
6	chr6:47929002:G:T	0	47929002	T	G
6	chr6:47929046:A:AT	0	47929046	AT	A
6	chr6:47929746:G:T	0	47929746	T	G
6	chr6:47930201:C:T	0	47930201	T	C
6	chr6:47933813:C:A	0	47933813	A	C
6	chr6:47933855:G:T	0	47933855	T	G
6	chr6:47935152:C:G	0	47935152	G	C
6	chr6:47935775:T:C	0	47935775	C	T
6	chr6:47936924:G:A	0	47936924	A	G
6	chr6:47938235:G:A	0	47938235	A	G
6	chr6:47941243:G:A	0	47941243	A	G
6	chr6:47941387:T:C	0	47941387	C	T
6	chr6:47942284:G:A	0	47942284	A	G
6	chr6:47942347:A:T	0	47942347	T	A
6	chr6:47942628:C:A	0	47942628	A	C
6	chr6:47942708:A:G	0	47942708	G	A
6	chr6:47943066:G:A	0	47943066	A	G
6	chr6:47943346:C:G	0	47943346	G	C
6	chr6:47945052:C:T	0	47945052	T	C
6	chr6:47946866:T:G	0	47946866	G	T
6	chr6:47947259:T:C	0	47947259	C	T
6	chr6:47947416:C:T	0	47947416	T	C
6	chr6:47948196:A:G	0	47948196	G	A
6	chr6:47948489:A:G	0	47948489	G	A
6	chr6:47948908:C:A	0	47948908	A	C
6	chr6:47949291:G:C	0	47949291	C	G
6	chr6:47949506:G:A	0	47949506	A	G
6	chr6:47950060:G:A	0	47950060	A	G
6	chr6:47950227:A:G	0	47950227	G	A
6	chr6:47950845:G:A	0	47950845	A	G
6	chr6:47950963:T:C	0	47950963	C	T
6	chr6:47951175:T:C	0	47951175	C	T
6	chr6:47951247:G:A	0	47951247	A	G
6	chr6:47951417:T:C	0	47951417	C	T
6	chr6:47953050:G:GA	0	47953050	GA	G
6	chr6:47953201:A:G	0	47953201	G	A
6	chr6:47954900:C:T	0	47954900	T	C
6	chr6:47956236:A:G	0	47956236	G	A
6	chr6:47956642:T:C	0	47956642	C	T
6	chr6:47959679:T:C	0	47959679	C	T
6	chr6:47960005:G:A	0	47960005	A	G
6	chr6:47960449:T:A	0	47960449	A	T
6	chr6:47961414:T:C	0	47961414	C	T
6	chr6:47961701:A:T	0	47961701	T	A
6	chr6:47962955:T:C	0	47962955	C	T
6	chr6:47962958:A:G	0	47962958	G	A
6	chr6:47964469:A:G	0	47964469	G	A
6	chr6:47965379:T:A	0	47965379	A	T
6	chr6:47966005:G:A	0	47966005	A	G
6	chr6:47966590:G:A	0	47966590	A	G
6	chr6:47966916:C:T	0	47966916	T	C
6	chr6:47967386:C:A	0	47967386	A	C
6	chr6:47969500:T:C	0	47969500	C	T
6	chr6:47969505:A:G	0	47969505	G	A
6	chr6:47970163:G:A	0	47970163	A	G
6	chr6:47971091:C:G	0	47971091	G	C
6	chr6:47971387:A:G	0	47971387	G	A
6	chr6:47971691:T:C	0	47971691	C	T
6	chr6:47972761:AT:A	0	47972761	A	AT
6	chr6:47973041:A:G	0	47973041	G	A
6	chr6:47973101:T:C	0	47973101	C	T
6	chr6:47973528:A:G	0	47973528	G	A
6	chr6:47973560:G:A	0	47973560	A	G
6	chr6:47973603:G:A	0	47973603	A	G
6	chr6:47975637:C:T	0	47975637	T	C
6	chr6:47976312:C:A	0	47976312	A	C
6	chr6:47977710:T:A	0	47977710	A	T
6	chr6:47978445:C:T	0	47978445	T	C
6	chr6:47978871:G:A	0	47978871	A	G
6	chr6:47979087:T:C	0	47979087	C	T
6	chr6:47979171:G:A	0	47979171	A	G
6	chr6:47979890:T:C	0	47979890	C	T
6	chr6:47980187:A:G	0	47980187	G	A
6	chr6:47980374:T:TAC	0	47980374	TAC	T
6	chr6:47981757:T:C	0	47981757	C	T
6	chr6:47982145:C:T	0	47982145	T	C
6	chr6:47983078:G:T	0	47983078	T	G
6	chr6:47983102:T:A	0	47983102	A	T
6	chr6:47983347:C:G	0	47983347	G	C
6	chr6:47983458:C:A	0	47983458	A	C
6	chr6:47984456:C:T	0	47984456	T	C
6	chr6:47985867:T:C	0	47985867	C	T
6	chr6:47985986:GATATA:G	0	47985986	G	GATATA
6	chr6:47986300:A:G	0	47986300	G	A
6	chr6:47986500:T:C	0	47986500	C	T
6	chr6:47986698:A:T	0	47986698	T	A
6	chr6:47986746:T:C	0	47986746	C	T
6	chr6:47986981:G:A	0	47986981	A	G
6	chr6:47986986:C:A	0	47986986	A	C
6	chr6:47987300:C:T	0	47987300	T	C
6	chr6:47987708:T:C	0	47987708	C	T
6	chr6:47988857:T:G	0	47988857	G	T
6	chr6:47989389:A:G	0	47989389	G	A
6	chr6:47989526:T:G	0	47989526	G	T
6	chr6:47989626:A:G	0	47989626	G	A
6	chr6:47989976:C:G	0	47989976	G	C
6	chr6:47990444:G:A	0	47990444	A	G
6	chr6:47991062:CAA:C	0	47991062	C	CAA
6	chr6:47991445:C:A	0	47991445	A	C
6	chr6:47991700:C:G	0	47991700	G	C
6	chr6:47991722:TTA:T	0	47991722	T	TTA
6	chr6:47991996:A:G	0	47991996	G	A
6	chr6:47992159:A:G	0	47992159	G	A
6	chr6:47992617:A:G	0	47992617	G	A
6	chr6:47993283:A:G	0	47993283	G	A
6	chr6:47994085:C:T	0	47994085	T	C
6	chr6:47995031:C:T	0	47995031	T	C
6	chr6:47995167:A:G	0	47995167	G	A
6	chr6:47995513:T:C	0	47995513	C	T
6	chr6:47996444:C:CGGG	0	47996444	CGGG	C
6	chr6:47997026:T:C	0	47997026	C	T
6	chr6:47997264:GC:G	0	47997264	G	GC
6	chr6:47997632:G:T	0	47997632	T	G
6	chr6:47999118:A:C	0	47999118	C	A
6	chr6:47999293:A:G	0	47999293	G	A
6	chr6:47999714:A:G	0	47999714	G	A
6	chr6:48000736:A:G	0	48000736	G	A
6	chr6:48001614:C:T	0	48001614	T	C
6	chr6:48002257:G:C	0	48002257	C	G
6	chr6:48003188:T:C	0	48003188	C	T
6	chr6:48003346:G:T	0	48003346	T	G
6	chr6:48003439:T:C	0	48003439	C	T
6	chr6:48003802:G:C	0	48003802	C	G
6	chr6:48003814:T:C	0	48003814	C	T
6	chr6:48004423:T:A	0	48004423	A	T
6	chr6:48004724:C:T	0	48004724	T	C
6	chr6:48004769:T:A	0	48004769	A	T
6	chr6:48004970:G:C	0	48004970	C	G
6	chr6:48005127:C:CTGTATTCTCAAAG	0	48005127	CTGTATTCTCAAAG	C
6	chr6:48005759:A:G	0	48005759	G	A
6	chr6:48005873:T:A	0	48005873	A	T
6	chr6:48006029:C:T	0	48006029	T	C
6	chr6:48006060:G:T	0	48006060	T	G
6	chr6:48006181:G:A	0	48006181	A	G
6	chr6:48006372:C:G	0	48006372	G	C
6	chr6:48006813:A:T	0	48006813	T	A
6	chr6:48007083:A:G	0	48007083	G	A
6	chr6:48007111:G:A	0	48007111	A	G
6	chr6:48007169:A:G	0	48007169	G	A
6	chr6:48007293:A:G	0	48007293	G	A
6	chr6:48007522:T:A	0	48007522	A	T
6	chr6:48007729:C:T	0	48007729	T	C
6	chr6:48007810:T:C	0	48007810	C	T
6	chr6:48007815:A:T	0	48007815	T	A
6	chr6:48009282:C:A	0	48009282	A	C
6	chr6:48009400:C:T	0	48009400	T	C
6	chr6:48009592:G:C	0	48009592	C	G
6	chr6:48009745:T:C	0	48009745	C	T
6	chr6:48009971:G:A	0	48009971	A	G
6	chr6:48010042:G:A	0	48010042	A	G
6	chr6:48010438:A:G	0	48010438	G	A
6	chr6:48011150:CCA:C	0	48011150	C	CCA
6	chr6:48011551:T:G	0	48011551	G	T
6	chr6:48012251:T:C	0	48012251	C	T
6	chr6:48012765:A:G	0	48012765	G	A
6	chr6:48012853:CTGTT:C	0	48012853	C	CTGTT
6	chr6:48012879:T:A	0	48012879	A	T
6	chr6:48013131:G:A	0	48013131	A	G
6	chr6:48013182:C:T	0	48013182	T	C
6	chr6:48013629:C:T	0	48013629	T	C
6	chr6:48013950:T:C	0	48013950	C	T
6	chr6:48014110:A:T	0	48014110	T	A
6	chr6:48014259:A:G	0	48014259	G	A
6	chr6:48014581:A:G	0	48014581	G	A
6	chr6:48014620:G:C	0	48014620	C	G
6	chr6:48014899:G:A	0	48014899	A	G
6	chr6:48015277:C:G	0	48015277	G	C
6	chr6:48015496:C:T	0	48015496	T	C
6	chr6:48016334:A:G	0	48016334	G	A
6	chr6:48016443:A:T	0	48016443	T	A
6	chr6:48016887:C:T	0	48016887	T	C
6	chr6:48017041:T:C	0	48017041	C	T
6	chr6:48018994:T:C	0	48018994	C	T
6	chr6:48019613:G:A	0	48019613	A	G
6	chr6:48020167:G:A	0	48020167	A	G
6	chr6:48020575:T:C	0	48020575	C	T
6	chr6:48020787:A:G	0	48020787	G	A
6	chr6:48022029:G:A	0	48022029	A	G
6	chr6:48023337:C:T	0	48023337	T	C
6	chr6:48025020:C:T	0	48025020	T	C
6	chr6:48025025:C:T	0	48025025	T	C
6	chr6:48026870:C:G	0	48026870	G	C
6	chr6:48027259:C:T	0	48027259	T	C
6	chr6:48028026:C:T	0	48028026	T	C
6	chr6:48028771:C:T	0	48028771	T	C
6	chr6:48029060:T:A	0	48029060	A	T
6	chr6:48031561:A:G	0	48031561	G	A
6	chr6:48031613:C:A	0	48031613	A	C
6	chr6:48031729:A:G	0	48031729	G	A
6	chr6:48032068:C:A	0	48032068	A	C
6	chr6:48032362:G:A	0	48032362	A	G
6	chr6:48032453:T:C	0	48032453	C	T
6	chr6:48033833:T:C	0	48033833	C	T
6	chr6:48034971:C:T	0	48034971	T	C
6	chr6:48035025:G:T	0	48035025	T	G
6	chr6:48035445:A:T	0	48035445	T	A
6	chr6:48036225:A:G	0	48036225	G	A
6	chr6:48036415:C:T	0	48036415	T	C
6	chr6:48038143:G:A	0	48038143	A	G
6	chr6:48038318:G:A	0	48038318	A	G
6	chr6:48038407:C:T	0	48038407	T	C
6	chr6:48039610:A:G	0	48039610	G	A
6	chr6:48039756:T:G	0	48039756	G	T
6	chr6:48040254:T:C	0	48040254	C	T
6	chr6:48040771:A:G	0	48040771	G	A
6	chr6:48041163:G:T	0	48041163	T	G
6	chr6:48041585:G:A	0	48041585	A	G
6	chr6:48041690:C:T	0	48041690	T	C
6	chr6:48042453:A:G	0	48042453	G	A
6	chr6:48042973:A:G	0	48042973	G	A
6	chr6:48044324:G:A	0	48044324	A	G
6	chr6:48044535:T:G	0	48044535	G	T
6	chr6:48044649:C:T	0	48044649	T	C
6	chr6:48046894:T:A	0	48046894	A	T
6	chr6:48047210:T:C	0	48047210	C	T
6	chr6:48047301:C:T	0	48047301	T	C
6	chr6:48047559:T:G	0	48047559	G	T
6	chr6:48047687:A:G	0	48047687	G	A
6	chr6:48047797:C:T	0	48047797	T	C
6	chr6:48048257:T:C	0	48048257	C	T
6	chr6:48048535:A:G	0	48048535	G	A
6	chr6:48048650:T:A	0	48048650	A	T
6	chr6:48048899:T:C	0	48048899	C	T
6	chr6:48049145:G:A	0	48049145	A	G
6	chr6:48049333:CAT:C	0	48049333	C	CAT
6	chr6:48049680:A:C	0	48049680	C	A
6	chr6:48050194:C:A	0	48050194	A	C
6	chr6:48050637:C:T	0	48050637	T	C
6	chr6:48051046:T:A	0	48051046	A	T
6	chr6:48052095:G:A	0	48052095	A	G
6	chr6:48053116:T:C	0	48053116	C	T
6	chr6:48053517:CAA:C	0	48053517	C	CAA
6	chr6:48055203:T:A	0	48055203	A	T
6	chr6:48056494:T:C	0	48056494	C	T
6	chr6:48057267:C:T	0	48057267	T	C
6	chr6:48057454:A:G	0	48057454	G	A
6	chr6:48057942:G:A	0	48057942	A	G
6	chr6:48058149:T:C	0	48058149	C	T
6	chr6:48058641:A:G	0	48058641	G	A
6	chr6:48059112:T:C	0	48059112	C	T
6	chr6:48060007:A:G	0	48060007	G	A
6	chr6:48061994:T:A	0	48061994	A	T
6	chr6:48061995:A:C	0	48061995	C	A
6	chr6:48062111:C:T	0	48062111	T	C
6	chr6:48063384:C:G	0	48063384	G	C
6	chr6:48063808:G:A	0	48063808	A	G
6	chr6:48064083:G:T	0	48064083	T	G
6	chr6:48064412:A:C	0	48064412	C	A
6	chr6:48065431:A:C	0	48065431	C	A
6	chr6:48065890:G:C	0	48065890	C	G
6	chr6:48066098:A:AC	0	48066098	AC	A
6	chr6:48066266:C:T	0	48066266	T	C
6	chr6:48069750:T:C	0	48069750	C	T
6	chr6:48070343:A:C	0	48070343	C	A
6	chr6:48071555:G:A	0	48071555	A	G
6	chr6:48073217:G:A	0	48073217	A	G
6	chr6:48073716:T:C	0	48073716	C	T
6	chr6:48074836:G:A	0	48074836	A	G
6	chr6:48075096:G:A	0	48075096	A	G
6	chr6:48075193:A:G	0	48075193	G	A
6	chr6:48076068:T:G	0	48076068	G	T
6	chr6:48076839:C:T	0	48076839	T	C
6	chr6:48076973:T:C	0	48076973	C	T
6	chr6:48078274:G:A	0	48078274	A	G
6	chr6:48078278:A:T	0	48078278	T	A
6	chr6:48079633:G:A	0	48079633	A	G
6	chr6:48080359:G:A	0	48080359	A	G
6	chr6:48081990:T:C	0	48081990	C	T
6	chr6:48082513:C:G	0	48082513	G	C
6	chr6:48082563:C:T	0	48082563	T	C
6	chr6:48082669:C:T	0	48082669	T	C
6	chr6:48082766:A:G	0	48082766	G	A
6	chr6:48083115:C:T	0	48083115	T	C
6	chr6:48086043:C:G	0	48086043	G	C
6	chr6:48086237:G:C	0	48086237	C	G
6	chr6:48086427:G:T	0	48086427	T	G
6	chr6:48086657:G:A	0	48086657	A	G
6	chr6:48087827:G:A	0	48087827	A	G
6	chr6:48089166:A:G	0	48089166	G	A
6	chr6:48089539:A:G	0	48089539	G	A
6	chr6:48089563:T:C	0	48089563	C	T
6	chr6:48089996:G:A	0	48089996	A	G
6	chr6:48090198:A:G	0	48090198	G	A
6	chr6:48090211:A:G	0	48090211	G	A
6	chr6:48092163:C:T	0	48092163	T	C
6	chr6:48095952:A:G	0	48095952	G	A
6	chr6:48097335:G:A	0	48097335	A	G
6	chr6:48098038:G:A	0	48098038	A	G
6	chr6:48098802:T:A	0	48098802	A	T
6	chr6:48101138:T:C	0	48101138	C	T
6	chr6:48101987:C:T	0	48101987	T	C
6	chr6:48102267:A:C	0	48102267	C	A
6	chr6:48102475:T:C	0	48102475	C	T
6	chr6:48103319:T:C	0	48103319	C	T
6	chr6:48103454:C:T	0	48103454	T	C
6	chr6:48103589:A:G	0	48103589	G	A
6	chr6:48103867:T:C	0	48103867	C	T
6	chr6:48103881:T:C	0	48103881	C	T
6	chr6:48104086:G:A	0	48104086	A	G
6	chr6:48104539:C:T	0	48104539	T	C
6	chr6:48104899:T:A	0	48104899	A	T
6	chr6:48106286:C:G	0	48106286	G	C
6	chr6:48107079:G:T	0	48107079	T	G
6	chr6:48107436:T:C	0	48107436	C	T
6	chr6:48108036:A:G	0	48108036	G	A
6	chr6:48108476:T:G	0	48108476	G	T
6	chr6:48108488:G:A	0	48108488	A	G
6	chr6:48108796:G:T	0	48108796	T	G
6	chr6:48109334:A:T	0	48109334	T	A
6	chr6:48110876:G:A	0	48110876	A	G
6	chr6:48111282:T:C	0	48111282	C	T
6	chr6:48111351:C:A	0	48111351	A	C
6	chr6:48111358:C:T	0	48111358	T	C
6	chr6:48111440:C:T	0	48111440	T	C
6	chr6:48112762:T:A	0	48112762	A	T
6	chr6:48113330:C:T	0	48113330	T	C
6	chr6:48113582:C:T	0	48113582	T	C
6	chr6:48113728:C:T	0	48113728	T	C
6	chr6:48115002:A:G	0	48115002	G	A
6	chr6:48115272:G:A	0	48115272	A	G
6	chr6:48115580:T:C	0	48115580	C	T
6	chr6:48115630:G:A	0	48115630	A	G
6	chr6:48115747:A:G	0	48115747	G	A
6	chr6:48117372:T:A	0	48117372	A	T
6	chr6:48117502:A:T	0	48117502	T	A
6	chr6:48117677:T:G	0	48117677	G	T
6	chr6:48118251:A:T	0	48118251	T	A
6	chr6:48118422:C:T	0	48118422	T	C
6	chr6:48118585:C:T	0	48118585	T	C
6	chr6:48118881:C:T	0	48118881	T	C
6	chr6:48119667:C:T	0	48119667	T	C
6	chr6:48120076:G:C	0	48120076	C	G
6	chr6:48120165:AG:A	0	48120165	A	AG
6	chr6:48120404:T:G	0	48120404	G	T
6	chr6:48120444:C:T	0	48120444	T	C
6	chr6:48120504:T:C	0	48120504	C	T
6	chr6:48121159:T:A	0	48121159	A	T
6	chr6:48121214:T:C	0	48121214	C	T
6	chr6:48121326:G:T	0	48121326	T	G
6	chr6:48121486:C:A	0	48121486	A	C
6	chr6:48122296:G:A	0	48122296	A	G
6	chr6:48122448:A:G	0	48122448	G	A
6	chr6:48123233:C:T	0	48123233	T	C
6	chr6:48123892:A:G	0	48123892	G	A
6	chr6:48124908:T:C	0	48124908	C	T
6	chr6:48125278:G:A	0	48125278	A	G
6	chr6:48125518:G:A	0	48125518	A	G
6	chr6:48126132:C:T	0	48126132	T	C
6	chr6:48126403:G:A	0	48126403	A	G
6	chr6:48126413:G:C	0	48126413	C	G
6	chr6:48126509:C:T	0	48126509	T	C
6	chr6:48126812:C:T	0	48126812	T	C
6	chr6:48128110:G:A	0	48128110	A	G
6	chr6:48128312:T:C	0	48128312	C	T
6	chr6:48128646:T:C	0	48128646	C	T
6	chr6:48128775:G:A	0	48128775	A	G
6	chr6:48128921:GC:G	0	48128921	G	GC
6	chr6:48130944:A:C	0	48130944	C	A
6	chr6:48130973:T:C	0	48130973	C	T
6	chr6:48131303:G:T	0	48131303	T	G
6	chr6:48131820:A:G	0	48131820	G	A
6	chr6:48132325:A:G	0	48132325	G	A
6	chr6:48132375:C:T	0	48132375	T	C
6	chr6:48133001:A:T	0	48133001	T	A
6	chr6:48134298:C:T	0	48134298	T	C
6	chr6:48135210:A:T	0	48135210	T	A
6	chr6:48135241:T:A	0	48135241	A	T
6	chr6:48136081:T:C	0	48136081	C	T
6	chr6:48136400:GT:G	0	48136400	G	GT
6	chr6:48136522:A:G	0	48136522	G	A
6	chr6:48136572:C:T	0	48136572	T	C
6	chr6:48137634:C:T	0	48137634	T	C
6	chr6:48137699:A:G	0	48137699	G	A
6	chr6:48138279:A:G	0	48138279	G	A
6	chr6:48138972:C:A	0	48138972	A	C
```
