## Supplementary material for "Characterization of shared and ancestry-specific signals driving complex traits using multi-ancestry fine-mapping": mesusieoutput

```
                 eur          afr      eur_afr
   [1,] 9.712263e-05 0.0001939330 3.522607e-05
   [2,] 1.236603e-04 0.0001390944 4.140344e-05
   [3,] 1.211161e-04 0.0001414672 4.303575e-05
   [4,] 1.106637e-04 0.0001533607 4.425306e-05
   [5,] 9.983469e-05 0.0001819195 4.919840e-05
   [6,] 1.225538e-04 0.0001397952 4.148984e-05
   [7,] 1.411269e-04 0.0001444651 4.323705e-05
   [8,] 1.230927e-04 0.0001733057 4.591851e-05
   [9,] 1.381536e-04 0.0001527607 4.575384e-05
  [10,] 9.734216e-05 0.0001607459 3.492764e-05
  [11,] 1.223005e-04 0.0001834592 4.766080e-05
  [12,] 1.567986e-04 0.0001417584 5.719075e-05
  [13,] 1.599786e-04 0.0001428264 5.947108e-05
  [14,] 1.364498e-04 0.0001544568 4.669617e-05
  [15,] 1.550554e-04 0.0001423723 5.711113e-05
  [16,] 1.625259e-04 0.0001372140 4.946622e-05
  [17,] 1.536381e-04 0.0001415187 4.318427e-05
  [18,] 1.502360e-04 0.0001387322 4.748131e-05
  [19,] 8.798362e-05 0.0001419165 2.721044e-05
  [20,] 1.026558e-04 0.0001525141 3.570311e-05
  [21,] 9.089460e-05 0.0001601383 3.077112e-05
  [22,] 1.609457e-04 0.0001373110 4.975208e-05
  [23,] 1.588575e-04 0.0001374773 5.014007e-05
  [24,] 1.656834e-04 0.0001372584 5.041750e-05
  [25,] 1.651631e-04 0.0001373822 5.141084e-05
  [26,] 1.035608e-04 0.0001515039 3.565862e-05
  [27,] 1.581212e-04 0.0001382397 4.928675e-05
  [28,] 1.589236e-04 0.0001907135 4.772635e-05
  [29,] 1.619507e-04 0.0001489282 4.025503e-05
  [30,] 1.550879e-04 0.0001453158 3.943407e-05
  [31,] 1.800660e-04 0.0001380386 5.022192e-05
  [32,] 1.593784e-04 0.0001597276 4.826858e-05
  [33,] 1.836908e-04 0.0001378017 5.157038e-05
  [34,] 1.522356e-04 0.0001457966 4.499815e-05
  [35,] 1.662737e-04 0.0001381251 4.647518e-05
  [36,] 1.663300e-04 0.0001378266 4.703102e-05
  [37,] 1.708369e-04 0.0001375409 4.901465e-05
  [38,] 1.606672e-04 0.0001377491 4.573494e-05
  [39,] 1.386786e-04 0.0001577547 4.781924e-05
  [40,] 9.410168e-05 0.0001404517 2.976339e-05
  [41,] 1.351854e-04 0.0001611575 5.869471e-05
  [42,] 9.071282e-05 0.0001404319 2.883391e-05
  [43,] 9.171600e-05 0.0001405317 2.893473e-05
  [44,] 1.698072e-04 0.0001405724 4.390246e-05
  [45,] 1.958209e-04 0.0001459647 5.534229e-05
  [46,] 1.245633e-04 0.0001752523 4.757602e-05
  [47,] 9.091610e-05 0.0001407421 2.847919e-05
  [48,] 1.365365e-04 0.0001602349 5.835346e-05
  [49,] 8.944372e-05 0.0001407258 2.812850e-05
  [50,] 9.091675e-05 0.0001405305 2.871367e-05
  [51,] 8.920824e-05 0.0001405107 2.825567e-05
  [52,] 8.896167e-05 0.0001407066 2.801214e-05
  [53,] 8.980887e-05 0.0001406944 2.825196e-05
  [54,] 2.200128e-04 0.0001393400 6.448982e-05
  [55,] 8.910395e-05 0.0001407408 2.802677e-05
  [56,] 8.853031e-05 0.0001405127 2.806417e-05
  [57,] 8.194313e-05 0.0001402584 2.621962e-05
  [58,] 1.074822e-04 0.0001422537 3.275050e-05
  [59,] 1.548611e-04 0.0001534490 4.592517e-05
  [60,] 1.274919e-04 0.0001660732 3.970648e-05
  [61,] 2.429857e-04 0.0001407588 6.084582e-05
  [62,] 9.200891e-05 0.0001404502 2.917230e-05
  [63,] 9.009416e-05 0.0001406470 2.838400e-05
  [64,] 1.370751e-04 0.0001604036 5.890460e-05
  [65,] 9.332774e-05 0.0001405441 2.937387e-05
  [66,] 1.228310e-04 0.0001605952 4.534059e-05
  [67,] 1.338313e-04 0.0001357519 3.858335e-05
  [68,] 1.054196e-04 0.0001549129 3.592349e-05
  [69,] 1.256143e-04 0.0001818577 5.004239e-05
  [70,] 8.796687e-05 0.0001405000 2.804287e-05
  [71,] 2.335668e-04 0.0001399419 6.469361e-05
  [72,] 1.242560e-04 0.0001520266 4.982073e-05
  [73,] 1.116053e-04 0.0001508390 3.870639e-05
  [74,] 8.918209e-05 0.0001405332 2.831255e-05
  [75,] 8.875705e-05 0.0001406057 2.811553e-05
  [76,] 9.044647e-05 0.0001405265 2.871763e-05
  [77,] 1.403619e-04 0.0001380531 3.793589e-05
  [78,] 2.745335e-04 0.0001396410 6.954472e-05
  [79,] 9.031656e-05 0.0001404916 2.866969e-05
  [80,] 1.081979e-04 0.0001548258 3.686594e-05
  [81,] 1.387562e-04 0.0001552978 4.761140e-05
  [82,] 1.268251e-04 0.0001352196 3.862106e-05
  [83,] 9.271489e-05 0.0001405580 2.930361e-05
  [84,] 2.531048e-04 0.0001408384 6.254445e-05
  [85,] 9.307376e-05 0.0001615046 2.950195e-05
  [86,] 9.386799e-05 0.0001409260 2.855234e-05
  [87,] 1.441413e-04 0.0001434489 4.617878e-05
  [88,] 2.003817e-04 0.0001550309 4.330963e-05
  [89,] 3.048235e-04 0.0001408886 7.985602e-05
  [90,] 2.994479e-04 0.0001402786 7.997667e-05
  [91,] 2.358678e-04 0.0001468979 6.376441e-05
  [92,] 9.990486e-05 0.0001724786 2.720556e-05
  [93,] 1.762169e-04 0.0001649440 8.985997e-05
  [94,] 1.255985e-04 0.0001574143 4.013384e-05
  [95,] 1.557641e-04 0.0001650427 7.015418e-05
  [96,] 1.165140e-04 0.0001636179 3.232950e-05
  [97,] 1.007674e-04 0.0001531767 2.738566e-05
  [98,] 1.719214e-04 0.0001693931 4.784208e-05
  [99,] 1.250550e-04 0.0001606942 4.399038e-05
 [100,] 8.041223e-05 0.0001498986 2.538429e-05
 [101,] 7.871975e-05 0.0001500832 2.670611e-05
 [102,] 7.877809e-05 0.0001497754 2.667980e-05
 [103,] 7.834418e-05 0.0001496405 2.646208e-05
 [104,] 7.896729e-05 0.0001498380 2.677718e-05
 [105,] 7.900202e-05 0.0001351887 2.494423e-05
 [106,] 1.218622e-04 0.0001595231 4.212549e-05
 [107,] 1.247856e-04 0.0001384184 4.007767e-05
 [108,] 7.797010e-05 0.0001492959 2.623708e-05
 [109,] 1.215331e-04 0.0001597763 4.206651e-05
 [110,] 1.225992e-04 0.0001472800 3.746765e-05
 [111,] 8.821217e-05 0.0001363295 2.808372e-05
 [112,] 7.823671e-05 0.0001495483 2.639840e-05
 [113,] 1.434365e-04 0.0001542727 4.452995e-05
 [114,] 9.452666e-05 0.0001373652 3.128671e-05
 [115,] 8.358214e-05 0.0001361151 2.654708e-05
 [116,] 8.786120e-05 0.0001571268 3.218743e-05
 [117,] 8.356170e-05 0.0001448372 2.752722e-05
 [118,] 7.894811e-05 0.0001548109 2.734009e-05
 [119,] 8.032301e-05 0.0001520243 2.783180e-05
 [120,] 7.699567e-05 0.0001618498 2.677846e-05
 [121,] 8.725393e-05 0.0001578218 3.212681e-05
 [122,] 1.781754e-04 0.0001573282 5.600459e-05
 [123,] 1.764506e-04 0.0001573307 5.549371e-05
 [124,] 1.793790e-04 0.0001574758 5.594629e-05
 [125,] 1.803961e-04 0.0001546402 5.869676e-05
 [126,] 7.978589e-05 0.0001420697 2.464111e-05
 [127,] 1.839801e-04 0.0001546396 5.977214e-05
 [128,] 1.801853e-04 0.0001545430 6.164746e-05
 [129,] 1.108592e-04 0.0001564149 3.804987e-05
 [130,] 1.669372e-04 0.0001574752 5.364872e-05
 [131,] 7.672033e-05 0.0001624501 2.689642e-05
 [132,] 1.612023e-04 0.0001574646 5.207644e-05
 [133,] 1.227147e-04 0.0001566705 4.461065e-05
 [134,] 1.010382e-04 0.0001564404 3.313998e-05
 [135,] 1.703918e-04 0.0001574963 5.462173e-05
 [136,] 7.740371e-05 0.0001640036 2.753241e-05
 [137,] 1.663261e-04 0.0001574952 5.339268e-05
 [138,] 7.908989e-05 0.0001409744 2.509534e-05
 [139,] 1.624727e-04 0.0001547640 5.554995e-05
 [140,] 7.606718e-05 0.0001403313 2.453732e-05
 [141,] 1.614459e-04 0.0001574683 5.212020e-05
 [142,] 8.780410e-05 0.0001383355 2.727418e-05
 [143,] 7.722191e-05 0.0001408206 2.526605e-05
 [144,] 1.533019e-04 0.0001546070 5.271077e-05
 [145,] 7.563393e-05 0.0001603315 2.572238e-05
 [146,] 7.558575e-05 0.0001519795 2.526005e-05
 [147,] 8.147860e-05 0.0001448983 2.785483e-05
 [148,] 7.979763e-05 0.0001423008 2.525885e-05
 [149,] 1.635543e-04 0.0001553809 5.655257e-05
 [150,] 7.556201e-05 0.0001511617 2.517897e-05
 [151,] 7.960061e-05 0.0001415584 2.531895e-05
 [152,] 1.209957e-04 0.0001557702 4.344232e-05
 [153,] 1.615157e-04 0.0001576071 5.162410e-05
 [154,] 7.945408e-05 0.0001470879 2.740174e-05
 [155,] 7.559655e-05 0.0001621329 2.576840e-05
 [156,] 7.864707e-05 0.0001454878 2.651509e-05
 [157,] 7.632213e-05 0.0001429466 2.456313e-05
 [158,] 7.674245e-05 0.0001440099 2.450226e-05
 [159,] 1.352529e-04 0.0002930420 5.301947e-05
 [160,] 7.592652e-05 0.0001430232 2.448663e-05
 [161,] 7.548609e-05 0.0001635089 2.545642e-05
 [162,] 7.551387e-05 0.0001600870 2.517479e-05
 [163,] 7.570002e-05 0.0001473719 2.471705e-05
 [164,] 7.560273e-05 0.0001605317 2.501398e-05
 [165,] 7.570511e-05 0.0001457860 2.464281e-05
 [166,] 7.598847e-05 0.0001436241 2.446072e-05
 [167,] 7.560314e-05 0.0001503518 2.466961e-05
 [168,] 7.556305e-05 0.0001520094 2.474735e-05
 [169,] 7.575899e-05 0.0001454478 2.459579e-05
 [170,] 7.572191e-05 0.0001449430 2.460925e-05
 [171,] 8.866305e-05 0.0001388488 2.743240e-05
 [172,] 7.554059e-05 0.0001517866 2.476606e-05
 [173,] 7.580499e-05 0.0001453620 2.456919e-05
 [174,] 2.255366e-04 0.0001565660 7.760603e-05
 [175,] 1.941412e-02 0.0002913693 4.033892e-02
 [176,] 7.575033e-05 0.0001604201 2.490837e-05
 [177,] 7.550224e-05 0.0001530182 2.487660e-05
 [178,] 9.072186e-05 0.0001364897 2.765943e-05
 [179,] 1.528570e-04 0.0001575070 4.933143e-05
 [180,] 7.550786e-05 0.0001526919 2.504093e-05
 [181,] 9.898281e-05 0.0001383120 3.108006e-05
 [182,] 1.005769e-04 0.0001473887 3.293078e-05
 [183,] 1.428994e-04 0.0001357802 4.129999e-05
 [184,] 1.631894e-04 0.0001634271 7.582919e-05
 [185,] 7.550058e-05 0.0001594481 2.529381e-05
 [186,] 1.015543e-04 0.0001540380 3.350595e-05
 [187,] 1.678564e-04 0.0001574518 5.409213e-05
 [188,] 8.524218e-05 0.0001356615 2.679897e-05
 [189,] 8.341426e-05 0.0001975784 3.430577e-05
 [190,] 8.134314e-05 0.0001680480 3.064432e-05
 [191,] 1.010419e-04 0.0001456111 3.241151e-05
 [192,] 8.519032e-05 0.0001380205 2.730070e-05
 [193,] 8.238764e-05 0.0001806617 3.128158e-05
 [194,] 8.209545e-05 0.0001762994 3.096508e-05
 [195,] 8.724928e-05 0.0001356263 2.721118e-05
 [196,] 8.126128e-05 0.0001831041 3.065460e-05
 [197,] 1.022091e-04 0.0001506454 3.298989e-05
 [198,] 6.186233e-03 0.0001574702 9.745668e-04
 [199,] 1.595037e-04 0.0001574343 5.163525e-05
 [200,] 1.314498e-04 0.0001542458 4.255722e-05
 [201,] 8.148660e-05 0.0001791023 3.067797e-05
 [202,] 1.332159e-04 0.0001572769 4.546324e-05
 [203,] 1.637910e-04 0.0001556851 4.728885e-05
 [204,] 8.608397e-05 0.0001462580 2.679240e-05
 [205,] 8.781393e-05 0.0001548331 2.650918e-05
 [206,] 8.217332e-05 0.0001777815 3.107829e-05
 [207,] 1.328628e-04 0.0001570525 4.513366e-05
 [208,] 1.007744e-04 0.0001540724 3.320901e-05
 [209,] 8.245009e-05 0.0001721915 3.106496e-05
 [210,] 1.338620e-04 0.0001571846 4.582720e-05
 [211,] 1.156926e-04 0.0001576643 3.965590e-05
 [212,] 8.454595e-05 0.0001456277 2.691760e-05
 [213,] 8.588190e-05 0.0001668472 3.286564e-05
 [214,] 8.228513e-05 0.0001762854 3.109929e-05
 [215,] 8.556710e-05 0.0001649390 3.241026e-05
 [216,] 8.257102e-05 0.0001838437 3.150206e-05
 [217,] 9.493092e-05 0.0001515122 3.136285e-05
 [218,] 1.008908e-04 0.0001540813 3.327942e-05
 [219,] 1.577523e-04 0.0001575096 5.086272e-05
 [220,] 8.212206e-05 0.0001842984 3.122971e-05
 [221,] 1.338917e-04 0.0001569712 4.575237e-05
 [222,] 8.130156e-05 0.0001843920 3.072195e-05
 [223,] 1.561789e-04 0.0001574567 5.059612e-05
 [224,] 8.496869e-05 0.0001437558 2.698281e-05
 [225,] 1.008137e-04 0.0001541519 3.327181e-05
 [226,] 1.553457e-04 0.0001575000 5.015642e-05
 [227,] 8.480925e-05 0.0001449502 2.711162e-05
 [228,] 8.288092e-05 0.0001571816 3.016025e-05
 [229,] 8.284926e-05 0.0001674427 3.182219e-05
 [230,] 1.319869e-04 0.0001365848 4.382357e-05
 [231,] 1.398979e-04 0.0001518111 4.844405e-05
 [232,] 8.473978e-05 0.0001458875 2.693519e-05
 [233,] 1.440476e-04 0.0001511146 4.885851e-05
 [234,] 8.250918e-05 0.0001660723 3.144131e-05
 [235,] 3.260432e-04 0.0001550191 8.062400e-05
 [236,] 2.846697e-04 0.0001460757 9.040817e-05
 [237,] 8.448247e-05 0.0001683357 3.295247e-05
 [238,] 8.438559e-05 0.0001487065 2.726237e-05
 [239,] 8.435390e-05 0.0001447465 2.710107e-05
 [240,] 1.916571e-04 0.0001572888 5.733232e-05
 [241,] 1.398069e-04 0.0001575929 4.528063e-05
 [242,] 8.763410e-05 0.0003537241 5.491683e-05
 [243,] 1.340246e-04 0.0001576619 4.339964e-05
 [244,] 9.144989e-05 0.0002776556 5.476256e-05
 [245,] 1.037918e-04 0.0002491998 6.898923e-05
 [246,] 7.876664e-05 0.0005740370 4.419474e-05
 [247,] 7.874276e-05 0.0005909174 4.465822e-05
 [248,] 1.052910e-04 0.0002350061 6.807187e-05
 [249,] 7.838071e-05 0.0005029288 3.829692e-05
 [250,] 7.844535e-05 0.0005899577 4.366222e-05
 [251,] 8.597167e-05 0.0002317903 3.444779e-05
 [252,] 8.557844e-05 0.0002329340 3.356625e-05
 [253,] 1.171351e-04 0.0001536857 4.165966e-05
 [254,] 7.868868e-05 0.0005673572 4.380103e-05
 [255,] 7.831872e-05 0.0004867215 3.768207e-05
 [256,] 3.649623e-03 0.0001600198 5.131608e-04
 [257,] 1.324875e-04 0.0001576567 4.295627e-05
 [258,] 1.319114e-04 0.0001576605 4.279458e-05
 [259,] 8.463711e-05 0.0002387421 3.089087e-05
 [260,] 1.491387e-04 0.0001425639 4.386790e-05
 [261,] 4.270403e-04 0.0001757310 2.716976e-04
 [262,] 1.364544e-04 0.0001576626 4.409901e-05
 [263,] 1.482200e-04 0.0001425799 4.360308e-05
 [264,] 1.468051e-04 0.0001425886 4.323189e-05
 [265,] 1.333269e-04 0.0001576602 4.320027e-05
 [266,] 1.236107e-04 0.0001376877 4.009432e-05
 [267,] 1.398693e-04 0.0001578833 5.236528e-05
 [268,] 8.545160e-05 0.0002383027 3.356277e-05
 [269,] 1.295477e-04 0.0001426290 4.056454e-05
 [270,] 1.285632e-04 0.0001426949 4.064712e-05
 [271,] 7.958252e-05 0.0004653765 4.066912e-05
 [272,] 1.320461e-04 0.0001576274 4.288391e-05
 [273,] 8.428119e-05 0.0002134029 2.999079e-05
 [274,] 1.422559e-04 0.0001681008 4.034149e-05
 [275,] 1.062309e-04 0.0001594222 4.406174e-05
 [276,] 1.141965e-04 0.0003568348 8.325301e-05
 [277,] 8.424519e-05 0.0001783580 2.956418e-05
 [278,] 8.436452e-05 0.0001780762 2.880946e-05
 [279,] 1.362563e-04 0.0001576016 4.401464e-05
 [280,] 1.489839e-04 0.0001422213 4.273712e-05
 [281,] 7.914806e-05 0.0005286820 4.547098e-05
 [282,] 1.147914e-04 0.0001593731 4.147579e-05
 [283,] 7.823774e-05 0.0001443752 2.475327e-05
 [284,] 8.180196e-05 0.0001693593 2.716965e-05
 [285,] 8.741910e-05 0.0001433561 2.817896e-05
 [286,] 7.954382e-05 0.0001751442 2.515936e-05
 [287,] 8.009242e-05 0.0002846452 2.569160e-05
 [288,] 7.818001e-05 0.0001443335 2.481140e-05
 [289,] 7.857879e-05 0.0001699148 2.499951e-05
 [290,] 7.877373e-05 0.0001440794 2.472078e-05
 [291,] 7.820459e-05 0.0001774532 2.527389e-05
 [292,] 7.837680e-05 0.0001446548 2.474378e-05
 [293,] 7.824176e-05 0.0001449398 2.476301e-05
 [294,] 8.566161e-05 0.0001438565 2.989231e-05
 [295,] 8.743169e-05 0.0001433567 2.809482e-05
 [296,] 8.767798e-05 0.0001412777 2.799968e-05
 [297,] 8.757382e-05 0.0001420585 2.802557e-05
 [298,] 7.862534e-05 0.0001451956 2.472847e-05
 [299,] 8.953677e-05 0.0001564218 2.819478e-05
 [300,] 7.888708e-05 0.0001431806 2.461935e-05
 [301,] 1.621727e-04 0.0001502067 6.443354e-05
 [302,] 1.421148e-04 0.0001490504 4.864058e-05
 [303,] 1.615019e-04 0.0001494940 6.345444e-05
 [304,] 1.067316e-04 0.0001549762 3.580291e-05
 [305,] 1.255503e-04 0.0001610698 5.466535e-05
 [306,] 1.088670e-04 0.0001528060 3.683404e-05
 [307,] 1.139246e-04 0.0001428324 3.782131e-05
 [308,] 1.389737e-04 0.0001472510 5.106987e-05
 [309,] 7.705785e-05 0.0001472361 2.537426e-05
 [310,] 1.411059e-04 0.0001482282 5.271594e-05
 [311,] 2.914693e-04 0.0001583989 7.922713e-05
 [312,] 1.395173e-04 0.0001461927 5.047622e-05
 [313,] 7.748060e-05 0.0001597248 2.528967e-05
 [314,] 8.842669e-05 0.0001382781 2.791723e-05
 [315,] 8.780820e-05 0.0001385832 2.803032e-05
 [316,] 1.176720e-04 0.0001596774 3.987041e-05
 [317,] 1.004629e-04 0.0001483565 3.396147e-05
 [318,] 1.328569e-04 0.0001602743 4.186352e-05
 [319,] 1.439961e-04 0.0001659309 6.919521e-05
 [320,] 1.070695e-04 0.0001440629 3.331498e-05
 [321,] 1.869872e-04 0.0001439962 6.834266e-05
 [322,] 7.751838e-05 0.0001372379 2.506314e-05
 [323,] 2.142864e-04 0.0001527738 7.241098e-05
 [324,] 2.160067e-04 0.0001472254 6.727984e-05
 [325,] 1.922910e-04 0.0001441000 7.247073e-05
 [326,] 2.226632e-04 0.0001471713 6.838652e-05
 [327,] 1.482867e-04 0.0001470732 5.749652e-05
 [328,] 1.073487e-04 0.0001937692 3.613733e-05
 [329,] 1.145860e-04 0.0001624248 3.945520e-05
 [330,] 8.097810e-05 0.0001590743 2.897960e-05
 [331,] 3.126067e-04 0.0001548986 1.223933e-04
 [332,] 1.480370e-04 0.0001540225 4.279115e-05
 [333,] 1.196246e-04 0.0001566211 3.966507e-05
 [334,] 1.470591e-04 0.0001550906 4.253010e-05
 [335,] 1.471907e-04 0.0001553095 4.251306e-05
 [336,] 2.184971e-04 0.0001524196 7.395114e-05
 [337,] 1.180089e-04 0.0001446775 3.642845e-05
 [338,] 8.112259e-05 0.0001582175 2.899172e-05
 [339,] 1.474620e-04 0.0001537634 4.276079e-05
 [340,] 2.357220e-04 0.0001462070 9.416985e-05
 [341,] 9.797026e-05 0.0001566430 3.162988e-05
 [342,] 1.464723e-04 0.0001550534 4.246202e-05
 [343,] 1.481937e-04 0.0001484130 4.658307e-05
 [344,] 1.436318e-04 0.0001577531 4.306343e-05
 [345,] 1.471717e-04 0.0001547680 4.256799e-05
 [346,] 1.477394e-04 0.0001548339 4.261897e-05
 [347,] 1.474778e-04 0.0001540956 4.270361e-05
 [348,] 1.462085e-04 0.0001536371 4.261958e-05
 [349,] 1.462408e-04 0.0001541720 4.254906e-05
 [350,] 2.495678e-04 0.0001461938 9.997148e-05
 [351,] 1.203103e-04 0.0001566201 3.973206e-05
 [352,] 1.519102e-04 0.0001493502 6.075546e-05
 [353,] 1.000190e-04 0.0001567580 3.208556e-05
 [354,] 1.940582e-04 0.0001587389 8.196181e-05
 [355,] 1.170326e-04 0.0001473831 3.822368e-05
 [356,] 1.462502e-04 0.0001552825 4.241038e-05
 [357,] 1.464451e-04 0.0001541772 4.257721e-05
 [358,] 8.192763e-05 0.0001570827 2.927902e-05
 [359,] 8.200934e-05 0.0001571978 2.934133e-05
 [360,] 1.441627e-04 0.0001513279 4.494152e-05
 [361,] 1.455115e-04 0.0001541523 4.248384e-05
 [362,] 3.813327e-04 0.0001469522 1.019761e-04
 [363,] 2.340890e-04 0.0001435325 8.917328e-05
 [364,] 8.163999e-05 0.0001578972 2.921185e-05
 [365,] 1.514362e-04 0.0001581049 4.166134e-05
 [366,] 1.551897e-04 0.0001475279 6.075344e-05
 [367,] 3.744024e-04 0.0001469938 1.011087e-04
 [368,] 3.425332e-04 0.0001521304 1.036307e-04
 [369,] 1.456578e-04 0.0001512976 4.533765e-05
 [370,] 3.429522e-04 0.0001522808 1.047076e-04
 [371,] 7.927797e-05 0.0001557040 2.755371e-05
 [372,] 1.450306e-04 0.0001513760 4.510516e-05
 [373,] 1.442961e-04 0.0001515726 4.477866e-05
 [374,] 1.475376e-04 0.0001545030 4.264294e-05
 [375,] 1.464153e-04 0.0001489168 4.368829e-05
 [376,] 1.230383e-04 0.0001563236 4.074949e-05
 [377,] 1.046684e-04 0.0001501404 3.591147e-05
 [378,] 1.226699e-04 0.0001564499 4.014105e-05
 [379,] 1.240950e-04 0.0001567970 4.051786e-05
 [380,] 1.612981e-04 0.0001446846 5.014955e-05
 [381,] 1.219865e-04 0.0001573043 4.017019e-05
 [382,] 1.423680e-04 0.0001518686 4.761772e-05
 [383,] 1.100868e-04 0.0001935987 5.100824e-05
 [384,] 1.290458e-04 0.0001554295 5.139438e-05
 [385,] 1.446564e-04 0.0002228904 8.504639e-05
 [386,] 1.233970e-04 0.0001571819 3.994548e-05
 [387,] 1.017346e-04 0.0001551255 3.871981e-05
 [388,] 1.239462e-04 0.0001573057 4.075452e-05
 [389,] 1.903541e-04 0.0001409844 5.459403e-05
 [390,] 1.904673e-04 0.0001371105 6.333287e-05
 [391,] 1.216330e-04 0.0001421908 4.158831e-05
 [392,] 7.969786e-05 0.0001460815 2.661564e-05
 [393,] 1.016556e-04 0.0001517048 3.128845e-05
 [394,] 1.428331e-04 0.0001581049 4.914264e-05
 [395,] 1.533177e-04 0.0001863667 6.939012e-05
 [396,] 1.409927e-04 0.0001573037 4.757776e-05
 [397,] 1.441023e-04 0.0001573925 4.966591e-05
 [398,] 9.476469e-05 0.0001562170 2.928192e-05
 [399,] 9.729995e-05 0.0001555812 3.124733e-05
 [400,] 9.653005e-05 0.0001563316 2.955662e-05
 [401,] 1.411593e-04 0.0001570430 4.700964e-05
 [402,] 1.499949e-04 0.0001570919 4.974620e-05
 [403,] 9.796216e-05 0.0001589944 2.838411e-05
 [404,] 1.034495e-04 0.0001579372 2.956438e-05
 [405,] 9.401566e-05 0.0001555518 3.108782e-05
 [406,] 9.415213e-05 0.0001558487 3.109790e-05
 [407,] 1.579440e-04 0.0002682786 3.692774e-05
 [408,] 8.342595e-05 0.0001405591 2.681775e-05
 [409,] 8.336068e-05 0.0001407056 2.680080e-05
 [410,] 1.214941e-04 0.0001573858 4.323226e-05
 [411,] 8.340480e-05 0.0001405783 2.679966e-05
 [412,] 9.435445e-05 0.0001558868 3.112211e-05
 [413,] 8.337104e-05 0.0001405558 2.679193e-05
 [414,] 8.336270e-05 0.0001405863 2.679163e-05
 [415,] 1.001584e-04 0.0001583145 3.424794e-05
 [416,] 8.521842e-05 0.0001394163 2.696331e-05
 [417,] 8.461633e-05 0.0001407421 2.710737e-05
 [418,] 1.273072e-04 0.0002427922 3.356325e-05
 [419,] 8.416073e-05 0.0001407172 2.703777e-05
 [420,] 8.450841e-05 0.0001406777 2.724321e-05
 [421,] 8.487556e-05 0.0001407310 2.727464e-05
 [422,] 8.467520e-05 0.0001407476 2.724260e-05
 [423,] 8.500123e-05 0.0001407300 2.729126e-05
 [424,] 8.548968e-05 0.0001408368 2.758929e-05
 [425,] 8.454657e-05 0.0001408210 2.727180e-05
 [426,] 8.396041e-05 0.0001435978 2.750602e-05
 [427,] 8.467592e-05 0.0001406843 2.722105e-05
 [428,] 1.254579e-04 0.0001539430 3.989269e-05
 [429,] 8.081613e-05 0.0001445871 2.548599e-05
 [430,] 8.348158e-05 0.0001718037 2.981282e-05
 [431,] 8.452482e-05 0.0001407270 2.717137e-05
 [432,] 8.480808e-05 0.0001407382 2.728283e-05
 [433,] 8.449401e-05 0.0001407705 2.721892e-05
 [434,] 8.600532e-05 0.0001413938 2.771696e-05
 [435,] 8.383423e-05 0.0001407301 2.695867e-05
 [436,] 8.393551e-05 0.0001407409 2.700298e-05
 [437,] 8.522879e-05 0.0001407719 2.745745e-05
 [438,] 8.475521e-05 0.0001407527 2.728592e-05
 [439,] 8.557640e-05 0.0001390233 2.718957e-05
 [440,] 8.459713e-05 0.0001408266 2.729367e-05
 [441,] 8.493791e-05 0.0001407394 2.732350e-05
 [442,] 8.489455e-05 0.0001407526 2.732869e-05
 [443,] 1.647564e-04 0.0001539703 4.895166e-05
 [444,] 8.456992e-05 0.0001407502 2.721969e-05
 [445,] 8.545664e-05 0.0001390288 2.715556e-05
 [446,] 8.468277e-05 0.0001407584 2.726808e-05
 [447,] 8.461511e-05 0.0001407762 2.726112e-05
 [448,] 1.382918e-04 0.0002276404 6.830509e-05
 [449,] 1.249997e-04 0.0001568916 4.420088e-05
 [450,] 8.483802e-05 0.0001407429 2.730065e-05
 [451,] 8.422528e-05 0.0001408054 2.715609e-05
 [452,] 8.408049e-05 0.0001407665 2.708108e-05
 [453,] 8.393626e-05 0.0001407342 2.700169e-05
 [454,] 8.403616e-05 0.0001407544 2.705587e-05
 [455,] 1.414378e-04 0.0001602583 4.953419e-05
 [456,] 8.395219e-05 0.0001407928 2.705950e-05
 [457,] 8.400429e-05 0.0001407679 2.705976e-05
 [458,] 8.506480e-05 0.0001408679 2.747456e-05
 [459,] 8.602595e-05 0.0001435029 2.809302e-05
 [460,] 1.297921e-04 0.0001549225 4.175454e-05
 [461,] 8.379660e-05 0.0001410000 2.707502e-05
 [462,] 8.406553e-05 0.0001408928 2.714321e-05
 [463,] 8.371455e-05 0.0001407983 2.697901e-05
 [464,] 8.424645e-05 0.0001408455 2.718204e-05
 [465,] 8.409788e-05 0.0001408613 2.714392e-05
 [466,] 8.662696e-05 0.0001389093 2.746386e-05
 [467,] 8.377275e-05 0.0001409014 2.704385e-05
 [468,] 8.400521e-05 0.0001409177 2.713301e-05
 [469,] 8.437266e-05 0.0001408319 2.723803e-05
 [470,] 8.470093e-05 0.0001408116 2.731382e-05
 [471,] 8.533796e-05 0.0001406802 2.744775e-05
 [472,] 1.224792e-04 0.0001578338 4.379013e-05
 [473,] 8.368750e-05 0.0001409507 2.704986e-05
 [474,] 8.403146e-05 0.0001409249 2.717125e-05
 [475,] 9.996310e-05 0.0001536442 3.445860e-05
 [476,] 9.943241e-05 0.0001536582 3.426931e-05
 [477,] 9.941201e-05 0.0001538118 3.435352e-05
 [478,] 9.868125e-05 0.0001538096 3.407733e-05
 [479,] 8.628961e-05 0.0001444526 2.891194e-05
 [480,] 9.425192e-05 0.0001556310 3.114168e-05
 [481,] 1.370238e-04 0.0001745935 5.032407e-05
 [482,] 9.425808e-05 0.0001557799 3.113430e-05
 [483,] 8.504028e-05 0.0001494855 2.934516e-05
 [484,] 8.409225e-05 0.0001493692 2.860762e-05
 [485,] 8.399863e-05 0.0001530770 2.889847e-05
 [486,] 1.463719e-04 0.0001587707 5.084948e-05
 [487,] 1.305998e-04 0.0002289615 3.410032e-05
 [488,] 1.296051e-04 0.0002335271 3.372699e-05
 [489,] 1.223325e-04 0.0001823185 3.275892e-05
 [490,] 1.265111e-04 0.0001810945 4.913602e-05
 [491,] 9.431954e-05 0.0001557646 3.113507e-05
 [492,] 1.317767e-04 0.0002238726 3.413041e-05
 [493,] 8.472658e-05 0.0001478354 2.892495e-05
 [494,] 8.416725e-05 0.0001484419 2.857757e-05
 [495,] 1.293266e-04 0.0001571289 4.325671e-05
 [496,] 8.493864e-05 0.0001458947 2.671940e-05
 [497,] 8.587189e-05 0.0001373362 2.736002e-05
 [498,] 8.457014e-05 0.0001677043 3.077845e-05
 [499,] 8.561519e-05 0.0001350581 2.715566e-05
 [500,] 9.593886e-05 0.0001557726 3.149269e-05
 [501,] 8.574110e-05 0.0001425303 2.734722e-05
 [502,] 1.388785e-04 0.0001666167 5.207376e-05
 [503,] 1.212639e-04 0.0001574844 4.050315e-05
 [504,] 1.332373e-04 0.0001709067 3.179546e-05
 [505,] 1.275677e-04 0.0001553334 4.070167e-05
 [506,] 1.434353e-04 0.0001662066 3.175132e-05
 [507,] 1.235255e-04 0.0001563589 4.063621e-05
 [508,] 1.311115e-04 0.0001562398 3.857415e-05
 [509,] 1.171744e-04 0.0001570418 3.929234e-05
 [510,] 1.241730e-04 0.0001657129 3.097695e-05
 [511,] 1.129016e-04 0.0001491633 3.642734e-05
 [512,] 1.566001e-04 0.0001556767 5.205682e-05
 [513,] 1.358112e-04 0.0001358828 3.966771e-05
 [514,] 1.284430e-04 0.0001516940 4.043401e-05
 [515,] 1.280591e-04 0.0001675770 3.167621e-05
 [516,] 1.393869e-04 0.0001640934 3.867041e-05
 [517,] 1.587028e-04 0.0001472671 6.103791e-05
 [518,] 1.243647e-04 0.0001572285 4.120931e-05
 [519,] 9.287927e-05 0.0001744888 3.393645e-05
 [520,] 1.198352e-04 0.0001698657 2.826910e-05
 [521,] 1.083170e-04 0.0001430844 3.339453e-05
 [522,] 1.233201e-04 0.0001576404 4.140040e-05
 [523,] 1.382029e-04 0.0001513945 4.429816e-05
 [524,] 1.130589e-04 0.0003528691 4.172754e-05
 [525,] 1.220659e-04 0.0001563642 4.027239e-05
 [526,] 1.283863e-04 0.0001569877 4.347595e-05
 [527,] 2.697008e-04 0.0001358668 7.142895e-05
 [528,] 3.016482e-04 0.0001507278 9.545862e-05
 [529,] 1.567718e-04 0.0002566567 1.238397e-04
 [530,] 1.197269e-04 0.0001565817 3.982285e-05
 [531,] 1.221003e-04 0.0001574571 4.059386e-05
 [532,] 9.364124e-05 0.0001421561 3.010034e-05
 [533,] 1.254423e-04 0.0001550604 4.285738e-05
 [534,] 3.107357e-04 0.0001485105 9.080254e-05
 [535,] 2.627972e-04 0.0001444250 1.008463e-04
 [536,] 1.121637e-04 0.0001582142 3.438357e-05
 [537,] 1.450271e-04 0.0003646473 3.048803e-05
 [538,] 3.041767e-04 0.0001377746 7.354517e-05
 [539,] 9.246315e-05 0.0001590738 2.971889e-05
 [540,] 1.424808e-04 0.0001574645 4.913875e-05
 [541,] 1.207114e-04 0.0001578593 4.045523e-05
 [542,] 2.339776e-04 0.0001512475 5.500367e-05
 [543,] 1.693339e-04 0.0001494255 4.678899e-05
 [544,] 1.239435e-04 0.0001569807 4.093689e-05
 [545,] 1.741985e-04 0.0001563800 4.775751e-05
 [546,] 1.657091e-04 0.0006220547 2.852186e-05
 [547,] 1.093661e-04 0.0001462382 2.903905e-05
 [548,] 1.818708e-04 0.0001430997 5.023967e-05
 [549,] 1.276642e-04 0.0001572722 4.036442e-05
 [550,] 1.231585e-04 0.0001569803 4.069185e-05
 [551,] 1.371364e-04 0.0005787512 2.785044e-05
 [552,] 1.885245e-04 0.0001443164 5.040643e-05
 [553,] 1.277576e-04 0.0001574795 4.023483e-05
 [554,] 2.244356e-04 0.0001478613 5.574775e-05
 [555,] 1.077971e-04 0.0001449275 2.896970e-05
 [556,] 1.272642e-04 0.0001574790 4.010418e-05
 [557,] 1.858982e-04 0.0001483874 5.783910e-05
 [558,] 1.109456e-04 0.0001454012 2.946837e-05
 [559,] 9.122144e-05 0.0001653605 3.372714e-05
 [560,] 1.204983e-04 0.0001501349 3.757332e-05
 [561,] 1.318855e-04 0.0004719019 2.787967e-05
 [562,] 2.158743e-04 0.0001575746 4.944987e-05
 [563,] 1.195110e-04 0.0001935867 5.516568e-05
 [564,] 1.202730e-04 0.0001569616 3.991739e-05
 [565,] 9.762586e-05 0.0002275532 2.966613e-05
 [566,] 1.341912e-04 0.0001686268 3.830512e-05
 [567,] 3.114527e-04 0.0007370325 3.652174e-05
 [568,] 4.438171e-04 0.0006198587 4.575458e-05
 [569,] 3.158371e-04 0.0006494180 3.872870e-05
 [570,] 1.584564e-04 0.0001521290 4.877891e-05
 [571,] 2.201374e-04 0.0001571152 5.003799e-05
 [572,] 2.177712e-04 0.0001586272 4.923197e-05
 [573,] 1.133358e-04 0.0001575986 3.799051e-05
 [574,] 3.355456e-04 0.0004750739 4.082940e-05
 [575,] 1.345122e-04 0.0001438888 4.270493e-05
 [576,] 1.201510e-04 0.0001569450 3.980478e-05
 [577,] 1.278711e-04 0.0003259369 2.817248e-05
 [578,] 1.379251e-04 0.0001418018 4.289160e-05
 [579,] 1.213995e-04 0.0001569452 4.021989e-05
 [580,] 1.673106e-04 0.0001551874 4.435793e-05
 [581,] 2.311710e-04 0.0001639354 4.898212e-05
 [582,] 2.237399e-04 0.0002046487 4.050597e-05
 [583,] 1.140513e-04 0.0001572846 3.807828e-05
 [584,] 2.361859e-04 0.0001635990 4.945673e-05
 [585,] 2.335244e-04 0.0001627947 4.950819e-05
 [586,] 1.887670e-04 0.0003138484 3.540723e-05
 [587,] 1.268833e-04 0.0001574628 4.274646e-05
 [588,] 1.224004e-04 0.0001547350 3.861554e-05
 [589,] 3.556958e-04 0.0002415665 4.944751e-05
 [590,] 1.390255e-04 0.0001559401 4.481297e-05
 [591,] 1.457873e-04 0.0001559734 4.680557e-05
 [592,] 1.772020e-04 0.0001781221 3.488360e-05
 [593,] 2.285785e-04 0.0001734703 4.165775e-05
 [594,] 1.447992e-04 0.0001559211 4.670658e-05
 [595,] 3.603963e-04 0.0002569508 4.900764e-05
 [596,] 1.922483e-04 0.0001818526 3.623533e-05
 [597,] 1.974276e-04 0.0001529315 5.176434e-05
 [598,] 1.140883e-04 0.0001581221 3.848762e-05
 [599,] 1.252532e-04 0.0001575388 4.226149e-05
 [600,] 1.059875e-04 0.0001575330 3.604922e-05
 [601,] 1.641467e-04 0.0001477413 4.060336e-05
 [602,] 1.797793e-04 0.0001469176 4.722111e-05
 [603,] 1.812176e-04 0.0001718518 3.637044e-05
 [604,] 2.321893e-04 0.0001528541 6.844058e-05
 [605,] 1.166356e-04 0.0001559674 3.900944e-05
 [606,] 2.233911e-04 0.0001614591 4.910881e-05
 [607,] 1.258578e-04 0.0001575619 4.254631e-05
 [608,] 2.225492e-04 0.0001611869 4.912750e-05
 [609,] 1.275492e-04 0.0001575599 4.317620e-05
 [610,] 1.140015e-04 0.0001575930 3.812623e-05
 [611,] 1.137782e-04 0.0001576958 3.804685e-05
 [612,] 2.362957e-04 0.0001508634 6.806748e-05
 [613,] 1.732028e-04 0.0001835961 3.383952e-05
 [614,] 1.773374e-04 0.0001789984 3.479140e-05
 [615,] 2.237445e-04 0.0001609866 4.929026e-05
 [616,] 1.307041e-04 0.0001555856 4.273234e-05
 [617,] 1.892426e-04 0.0002608783 3.654731e-05
 [618,] 2.218285e-04 0.0001529064 6.547669e-05
 [619,] 2.435319e-04 0.0001735659 4.342875e-05
 [620,] 4.338142e-04 0.0001814574 6.110286e-05
 [621,] 1.127717e-04 0.0001562908 3.730209e-05
 [622,] 1.463423e-04 0.0001559438 4.704853e-05
 [623,] 1.764902e-04 0.0001948108 3.379925e-05
 [624,] 2.226509e-04 0.0001514437 6.327667e-05
 [625,] 1.206469e-04 0.0003362911 6.703854e-05
 [626,] 2.236842e-04 0.0001529509 6.586190e-05
 [627,] 1.431690e-04 0.0002995737 3.174704e-05
 [628,] 1.232619e-04 0.0001575756 4.157585e-05
 [629,] 1.879874e-04 0.0001530055 5.052285e-05
 [630,] 1.284079e-04 0.0001549807 4.004183e-05
 [631,] 1.718148e-04 0.0001517852 4.923902e-05
 [632,] 2.239830e-04 0.0001619031 4.901802e-05
 [633,] 8.590689e-05 0.0002136554 2.484979e-05
 [634,] 1.276556e-04 0.0001833683 2.829876e-05
 [635,] 1.660089e-04 0.0001601508 4.432276e-05
 [636,] 1.943807e-04 0.0001697838 3.832693e-05
 [637,] 1.714458e-04 0.0001564083 4.627062e-05
 [638,] 1.795920e-04 0.0001593175 4.687662e-05
 [639,] 1.273991e-04 0.0001545140 3.509495e-05
 [640,] 1.234587e-04 0.0001515600 4.078742e-05
 [641,] 1.743124e-04 0.0001540621 4.759799e-05
 [642,] 1.250003e-04 0.0001506076 4.141046e-05
 [643,] 1.032297e-04 0.0001557754 3.405477e-05
 [644,] 2.135016e-04 0.0008484150 3.025026e-05
 [645,] 1.228118e-04 0.0001515298 4.043202e-05
 [646,] 1.045551e-04 0.0001476648 2.943244e-05
 [647,] 1.071297e-04 0.0001517037 3.447515e-05
 [648,] 1.131777e-04 0.0001577381 3.786370e-05
 [649,] 1.430206e-04 0.0001504173 4.665192e-05
 [650,] 2.478566e-04 0.0001621300 1.296381e-04
 [651,] 1.138199e-04 0.0001570906 3.783140e-05
 [652,] 1.486388e-04 0.0006709437 1.782400e-04
 [653,] 1.026063e-04 0.0001557382 3.386408e-05
 [654,] 2.525847e-04 0.0001644189 1.370179e-04
 [655,] 1.240987e-04 0.0001580848 3.348203e-05
 [656,] 2.480532e-04 0.0001621464 1.297941e-04
 [657,] 1.382181e-04 0.0001529859 4.466240e-05
 [658,] 1.111837e-04 0.0001509026 3.472433e-05
 [659,] 1.950260e-04 0.0001453507 4.930188e-05
 [660,] 1.081374e-04 0.0001518179 3.595327e-05
 [661,] 1.382941e-04 0.0001532347 4.467728e-05
 [662,] 1.665602e-04 0.0001744008 8.258997e-05
 [663,] 5.244891e-04 0.0001554627 1.023691e-04
 [664,] 1.316769e-04 0.0001507789 3.795723e-05
 [665,] 1.038238e-04 0.0001513176 3.410818e-05
 [666,] 1.031983e-04 0.0001501353 3.358884e-05
 [667,] 1.628965e-04 0.0001534793 4.840365e-05
 [668,] 1.999738e-04 0.0001495622 6.986175e-05
 [669,] 1.220865e-04 0.0001521044 3.686168e-05
 [670,] 2.035492e-04 0.0001475661 6.736628e-05
 [671,] 1.382990e-04 0.0001533188 4.444203e-05
 [672,] 1.992717e-04 0.0001493714 6.884525e-05
 [673,] 2.041322e-04 0.0001586040 8.385096e-05
 [674,] 9.133882e-05 0.0001585617 3.033931e-05
 [675,] 1.227813e-04 0.0001527166 4.142967e-05
 [676,] 1.594150e-04 0.0001935628 3.168030e-05
 [677,] 1.413226e-04 0.0001490098 4.480230e-05
 [678,] 2.564592e-04 0.0001362739 6.589115e-05
 [679,] 2.218562e-04 0.0001593939 1.008902e-04
 [680,] 1.042226e-04 0.0001525283 3.450130e-05
 [681,] 1.417336e-04 0.0001490344 4.497573e-05
 [682,] 1.612650e-04 0.0001527828 4.945356e-05
 [683,] 1.941864e-04 0.0001501363 6.830993e-05
 [684,] 1.856011e-04 0.0001486495 6.109811e-05
 [685,] 1.742399e-04 0.0001630482 3.894623e-05
 [686,] 1.237191e-04 0.0001570713 4.139596e-05
 [687,] 1.041181e-04 0.0001401770 3.287587e-05
 [688,] 1.528723e-04 0.0001970911 3.089603e-05
 [689,] 2.813440e-04 0.0001381709 7.822623e-05
 [690,] 1.487327e-04 0.0002193829 2.991718e-05
 [691,] 1.630580e-04 0.0001596786 6.573918e-05
 [692,] 1.603338e-04 0.0001528862 4.899392e-05
 [693,] 1.113172e-04 0.0002947299 5.015146e-05
 [694,] 1.507210e-04 0.0001517614 5.469002e-05
 [695,] 1.347365e-04 0.0001530540 4.145244e-05
 [696,] 1.505638e-04 0.0001654676 3.484670e-05
 [697,] 1.652695e-04 0.0001784334 8.379188e-05
 [698,] 1.008398e-04 0.0001467524 3.239488e-05
 [699,] 1.268759e-04 0.0001528052 4.063602e-05
 [700,] 1.134264e-04 0.0001568005 3.739172e-05
 [701,] 1.118992e-04 0.0001415643 3.234969e-05
 [702,] 1.122603e-04 0.0002604692 4.859020e-05
 [703,] 1.137909e-04 0.0001435046 3.644671e-05
 [704,] 1.038216e-04 0.0001422570 3.311483e-05
 [705,] 7.857811e-05 0.0001406228 2.447632e-05
 [706,] 1.266648e-04 0.0001498987 4.036686e-05
 [707,] 9.557118e-05 0.0001580169 3.132122e-05
 [708,] 8.064274e-05 0.0001450224 2.490135e-05
 [709,] 1.331012e-04 0.0001571134 4.401071e-05
 [710,] 1.263796e-04 0.0001502525 4.040661e-05
 [711,] 1.261694e-04 0.0001496857 4.056528e-05
 [712,] 8.195354e-05 0.0001376100 2.539448e-05
 [713,] 1.112282e-04 0.0001347820 3.496619e-05
 [714,] 1.468016e-04 0.0001624040 4.334181e-05
 [715,] 8.033007e-05 0.0001375281 2.493559e-05
 [716,] 1.644007e-04 0.0001576602 5.283574e-05
 [717,] 9.100874e-05 0.0001536098 2.593940e-05
 [718,] 2.869037e-04 0.0001428781 6.325151e-05
 [719,] 1.485279e-04 0.0001586368 4.197901e-05
 [720,] 1.240073e-04 0.0001577958 4.161881e-05
 [721,] 1.465873e-04 0.0002196018 4.155464e-05
 [722,] 1.271663e-04 0.0001494907 4.037489e-05
 [723,] 1.453785e-04 0.0001531612 4.374895e-05
 [724,] 1.112877e-04 0.0001626207 3.010662e-05
 [725,] 9.271699e-05 0.0001581711 3.420038e-05
 [726,] 1.250707e-04 0.0001644053 3.262868e-05
 [727,] 2.599051e-04 0.0001472283 9.009005e-05
 [728,] 1.694740e-04 0.0001613763 7.863137e-05
 [729,] 1.374605e-04 0.0001511102 4.549858e-05
 [730,] 1.398670e-04 0.0001401787 5.003176e-05
 [731,] 8.174992e-05 0.0001391759 2.586165e-05
 [732,] 1.425763e-04 0.0001552905 4.635049e-05
 [733,] 9.906646e-05 0.0001510216 3.642494e-05
 [734,] 1.295429e-04 0.0001555751 4.116218e-05
 [735,] 1.234435e-04 0.0001585695 4.020338e-05
 [736,] 1.323947e-04 0.0001554961 4.214310e-05
 [737,] 1.327816e-04 0.0001555049 4.223694e-05
 [738,] 1.348397e-04 0.0001552772 4.322699e-05
 [739,] 1.265758e-04 0.0001554034 4.053690e-05
 [740,] 1.316003e-04 0.0001550887 4.305724e-05
 [741,] 1.281759e-04 0.0001585545 4.128219e-05
 [742,] 1.373001e-04 0.0001625939 3.344675e-05
 [743,] 1.534824e-04 0.0001640666 6.590052e-05
 [744,] 1.320019e-04 0.0001603065 5.045431e-05
 [745,] 1.505984e-04 0.0001615555 6.268548e-05
 [746,] 1.341016e-04 0.0001554694 4.446362e-05
 [747,] 1.346194e-04 0.0001554694 4.463443e-05
 [748,] 1.312361e-04 0.0001554690 4.351329e-05
 [749,] 1.369071e-04 0.0001554694 4.538929e-05
 [750,] 8.911231e-05 0.0001473105 3.083207e-05
 [751,] 8.538767e-05 0.0001477071 2.910259e-05
 [752,] 8.263813e-05 0.0001579457 3.083683e-05
 [753,] 1.263584e-04 0.0001850838 6.654999e-05
 [754,] 1.050237e-04 0.0001702233 4.362852e-05
 [755,] 9.717035e-05 0.0002701877 5.028168e-05
 [756,] 7.944226e-05 0.0001430761 2.601339e-05
 [757,] 1.533519e-04 0.0001754761 4.497239e-05
 [758,] 5.563506e-04 0.0001808301 4.441658e-04
 [759,] 5.028969e-04 0.0001376877 1.309121e-04
 [760,] 1.274480e-03 0.0001380568 3.534461e-04
 [761,] 1.444683e-04 0.0001442185 3.813502e-05
 [762,] 3.350670e-04 0.0001363787 9.347413e-05
 [763,] 9.913347e-05 0.0001554027 3.325886e-05
 [764,] 3.698548e-04 0.0001363643 1.045119e-04
 [765,] 3.682313e-04 0.0001386898 1.259042e-04
 [766,] 1.005167e-04 0.0001631611 3.330826e-05
 [767,] 1.006245e-04 0.0001652230 3.340002e-05
 [768,] 9.460900e-05 0.0001452718 2.957808e-05
 [769,] 1.009241e-04 0.0001646694 3.328336e-05
 [770,] 4.678760e-04 0.0001407626 9.312481e-05
 [771,] 1.018359e-04 0.0001409554 3.090178e-05
 [772,] 3.057534e-04 0.0001352047 8.952789e-05
 [773,] 6.981466e-04 0.0001535907 2.844236e-04
 [774,] 1.008909e-04 0.0001647046 3.328812e-05
 [775,] 1.217654e-04 0.0001558542 3.935423e-05
 [776,] 9.742015e-05 0.0001661903 2.950123e-05
 [777,] 1.700562e-04 0.0001646460 4.019018e-05
 [778,] 1.006548e-04 0.0001645542 3.336122e-05
 [779,] 1.682825e-03 0.0001590378 8.772074e-04
 [780,] 2.618428e-04 0.0001673874 6.767203e-05
 [781,] 1.264107e-04 0.0001540880 4.100711e-05
 [782,] 1.105053e-04 0.0001556374 3.760289e-05
 [783,] 1.276484e-04 0.0001358614 3.681144e-05
 [784,] 1.007741e-04 0.0001636135 3.327576e-05
 [785,] 4.498939e-04 0.0001423970 1.138275e-04
 [786,] 1.667420e-04 0.0001369141 4.490646e-05
 [787,] 1.295340e-04 0.0001540852 4.200939e-05
 [788,] 1.986448e-04 0.0001546961 7.752646e-05
 [789,] 1.150291e-04 0.0001563289 3.833355e-05
 [790,] 1.295101e-04 0.0001541300 4.182455e-05
 [791,] 1.304961e-04 0.0001540993 4.223790e-05
 [792,] 8.069404e-05 0.0001465318 2.623650e-05
 [793,] 1.300537e-04 0.0001540541 4.230773e-05
 [794,] 1.119731e-04 0.0001564806 3.755069e-05
 [795,] 8.069569e-05 0.0001466619 2.628051e-05
 [796,] 5.422736e-04 0.0001386521 1.097560e-04
 [797,] 1.152715e-04 0.0001559715 3.746498e-05
 [798,] 1.146436e-04 0.0001560191 3.722101e-05
 [799,] 1.012458e-04 0.0001590936 3.320711e-05
 [800,] 1.140865e-04 0.0001554258 3.732257e-05
 [801,] 1.096374e-04 0.0001564842 3.668753e-05
 [802,] 1.814845e-04 0.0001530616 6.608363e-05
 [803,] 3.852915e-04 0.0001383355 8.581611e-05
 [804,] 1.224318e-04 0.0001526639 3.953917e-05
 [805,] 3.903997e-04 0.0001401556 8.262356e-05
 [806,] 2.716790e-04 0.0001415129 9.239642e-05
 [807,] 2.385162e-04 0.0001561815 1.075797e-04
 [808,] 1.175608e-04 0.0001553040 3.962093e-05
 [809,] 1.691607e-04 0.0001587852 6.429931e-05
 [810,] 1.550800e-04 0.0001556473 5.629040e-05
 [811,] 2.845565e-04 0.0001599620 5.195988e-05
 [812,] 1.113490e-04 0.0001386623 3.322939e-05
 [813,] 9.898246e-05 0.0001643455 3.398424e-05
 [814,] 1.231568e-04 0.0001615768 4.166333e-05
 [815,] 1.359873e-04 0.0001539093 4.578427e-05
 [816,] 1.544574e-04 0.0001556231 5.601415e-05
 [817,] 1.397007e-04 0.0001416573 3.846547e-05
 [818,] 1.343663e-04 0.0001537940 4.494803e-05
 [819,] 1.223494e-04 0.0001572441 3.963283e-05
 [820,] 1.254016e-04 0.0001570419 4.071744e-05
 [821,] 1.218941e-04 0.0001571223 3.961170e-05
 [822,] 1.233183e-04 0.0001622471 3.498680e-05
 [823,] 1.206202e-04 0.0001556998 4.136645e-05
 [824,] 1.003435e-04 0.0001556800 3.395987e-05
 [825,] 1.259503e-04 0.0001557672 4.339938e-05
 [826,] 1.227166e-04 0.0001555826 4.199746e-05
 [827,] 9.891646e-05 0.0001628367 3.379448e-05
 [828,] 1.228892e-04 0.0001627050 3.486074e-05
 [829,] 1.252188e-04 0.0001571223 4.056104e-05
 [830,] 1.241221e-04 0.0001574526 3.995657e-05
 [831,] 7.694260e-04 0.0001559604 2.624340e-04
 [832,] 3.673976e-04 0.0001569696 1.376307e-04
 [833,] 1.262280e-04 0.0001432351 3.443723e-05
 [834,] 1.000920e-04 0.0001570847 3.426469e-05
 [835,] 1.705274e-04 0.0001562886 5.776692e-05
 [836,] 1.864097e-04 0.0001570231 6.025002e-05
 [837,] 1.460213e-04 0.0001545772 4.565814e-05
 [838,] 8.118965e-04 0.0001533373 2.851762e-04
 [839,] 1.009367e-03 0.0001491576 2.614194e-04
 [840,] 1.476944e-04 0.0001549002 4.584806e-05
 [841,] 1.555763e-04 0.0002055808 8.577379e-05
 [842,] 4.627255e-04 0.0001474368 1.399969e-04
 [843,] 4.507888e-04 0.0001474538 1.373318e-04
 [844,] 4.585709e-04 0.0001473130 1.377941e-04
 [845,] 1.462054e-04 0.0001545960 4.568684e-05
 [846,] 8.801667e-05 0.0001450643 2.652386e-05
 [847,] 1.500366e-04 0.0001923587 6.641843e-05
 [848,] 1.267059e-03 0.0001492973 3.455353e-04
 [849,] 1.492361e-04 0.0001539710 4.685333e-05
 [850,] 6.807223e-04 0.0001575995 2.971528e-04
 [851,] 2.939841e-04 0.0001924260 2.027269e-04
 [852,] 4.579259e-04 0.0001477788 1.453008e-04
 [853,] 1.632779e-04 0.0001502607 5.022460e-05
 [854,] 3.151602e-04 0.0001929903 2.218941e-04
 [855,] 1.607664e-04 0.0001502754 4.954888e-05
 [856,] 1.473717e-04 0.0001544656 4.602217e-05
 [857,] 2.027707e-04 0.0001453619 4.805110e-05
 [858,] 1.464310e-04 0.0001542790 4.593252e-05
 [859,] 4.169945e-04 0.0001578758 2.019687e-04
 [860,] 1.610670e-04 0.0001503863 4.941032e-05
 [861,] 7.717530e-05 0.0001396468 2.483530e-05
 [862,] 1.535323e-04 0.0001580241 5.386841e-05
 [863,] 4.392121e-04 0.0001478121 1.406375e-04
 [864,] 4.266325e-04 0.0001477710 1.367544e-04
 [865,] 2.032243e-04 0.0001481759 6.313296e-05
 [866,] 3.173958e-04 0.0001482248 1.094756e-04
 [867,] 2.310794e-04 0.0001492247 9.847238e-05
 [868,] 1.420994e-04 0.0001560278 4.858776e-05
 [869,] 1.453241e-04 0.0001598034 4.317423e-05
 [870,] 1.595047e-04 0.0001506515 4.862938e-05
 [871,] 2.345873e-04 0.0001560647 8.482030e-05
 [872,] 2.040386e-04 0.0001439337 7.964501e-05
 [873,] 1.526703e-04 0.0001561565 5.102500e-05
 [874,] 2.116283e-04 0.0001465119 8.615666e-05
 [875,] 3.885387e-04 0.0001475656 1.242747e-04
 [876,] 1.634312e-04 0.0001387344 5.047405e-05
 [877,] 1.002012e-04 0.0001465419 3.281349e-05
 [878,] 1.607459e-04 0.0001503412 4.942558e-05
 [879,] 1.643025e-04 0.0001577971 5.732761e-05
 [880,] 1.633158e-04 0.0001578126 5.700847e-05
 [881,] 6.331976e-04 0.0001354865 1.539367e-04
 [882,] 1.867768e-04 0.0001507251 5.385675e-05
 [883,] 3.991852e-04 0.0001373591 1.064125e-04
 [884,] 1.345137e-04 0.0001392358 4.139575e-05
 [885,] 1.645549e-04 0.0001576397 5.720758e-05
 [886,] 1.641201e-04 0.0001576419 5.705338e-05
 [887,] 1.624432e-04 0.0001576397 5.642677e-05
 [888,] 1.626267e-04 0.0001576397 5.649463e-05
 [889,] 1.647597e-04 0.0001575543 5.701675e-05
 [890,] 1.002021e-04 0.0001435125 3.187246e-05
 [891,] 9.958174e-05 0.0001447568 3.184320e-05
 [892,] 3.080680e-04 0.0001874662 2.062185e-04
 [893,] 9.961416e-05 0.0001451869 3.183838e-05
 [894,] 1.487090e-04 0.0001543459 4.638599e-05
 [895,] 3.152605e-04 0.0001851972 2.080393e-04
 [896,] 4.462617e-04 0.0001570936 2.098133e-04
 [897,] 9.952972e-05 0.0001444410 3.194942e-05
 [898,] 3.293105e-03 0.0001857049 2.900346e-03
 [899,] 3.591636e-03 0.0001836918 3.102654e-03
 [900,] 1.646448e-04 0.0001578123 5.750443e-05
 [901,] 1.046773e-04 0.0001559207 3.544879e-05
 [902,] 4.494139e-04 0.0001831533 3.214624e-04
 [903,] 1.608240e-04 0.0001575237 5.546757e-05
 [904,] 2.011650e-04 0.0001559737 6.700741e-05
 [905,] 1.628278e-04 0.0001577974 5.677915e-05
 [906,] 9.960433e-05 0.0001443080 3.192355e-05
 [907,] 9.693804e-04 0.0001596755 5.270884e-04
 [908,] 3.164672e-04 0.0001490347 1.179502e-04
 [909,] 9.958520e-05 0.0001445595 3.187621e-05
 [910,] 3.351846e-04 0.0001860464 2.257288e-04
 [911,] 4.840579e-04 0.0001571054 2.284734e-04
 [912,] 2.001529e-04 0.0001561098 6.527924e-05
 [913,] 1.653811e-04 0.0001502626 5.080125e-05
 [914,] 2.957642e-04 0.0001876465 1.965357e-04
 [915,] 1.673261e-04 0.0001577758 6.025733e-05
 [916,] 1.622731e-04 0.0001578151 5.662545e-05
 [917,] 1.061140e-04 0.0001556026 3.595023e-05
 [918,] 1.016008e-04 0.0002840781 3.413561e-05
 [919,] 1.878558e-04 0.0001542083 6.183900e-05
 [920,] 2.026936e-04 0.0001561390 6.588055e-05
 [921,] 1.644142e-04 0.0001502264 5.065242e-05
 [922,] 1.341865e-04 0.0001390250 4.110084e-05
 [923,] 3.248098e-04 0.0001897474 2.241643e-04
 [924,] 9.444553e-05 0.0001359472 2.994169e-05
 [925,] 1.019489e-04 0.0002735408 3.390540e-05
 [926,] 1.870350e-04 0.0001542152 6.168719e-05
 [927,] 1.603386e-04 0.0001577999 5.589722e-05
 [928,] 4.975182e-04 0.0001559382 2.304961e-04
 [929,] 1.852590e-04 0.0001561196 6.045923e-05
 [930,] 1.063631e-04 0.0001549243 3.587127e-05
 [931,] 1.457181e-04 0.0001581502 4.614993e-05
 [932,] 1.686136e-04 0.0001578362 5.909885e-05
 [933,] 3.732587e-04 0.0001586799 1.862453e-04
 [934,] 1.731510e-04 0.0001575529 5.983660e-05
 [935,] 1.744187e-04 0.0001560708 5.697692e-05
 [936,] 3.368720e-04 0.0001586322 1.638768e-04
 [937,] 2.381577e-04 0.0001486853 7.175892e-05
 [938,] 6.923752e-04 0.0001497102 2.145533e-04
 [939,] 1.363157e-04 0.0001414638 4.342023e-05
 [940,] 1.908781e-04 0.0001543697 6.168824e-05
 [941,] 1.855549e-03 0.0001497183 5.215981e-04
 [942,] 5.061343e-04 0.0001884676 3.738454e-04
 [943,] 4.177237e-04 0.0001415494 1.373556e-04
 [944,] 1.795247e-03 0.0001498603 5.137106e-04
 [945,] 1.067805e-04 0.0001496360 3.320425e-05
 [946,] 1.323948e-03 0.0001386363 3.403208e-04
 [947,] 1.653289e-03 0.0001537534 6.569185e-04
 [948,] 1.025921e-04 0.0001469429 3.223963e-05
 [949,] 1.039222e-04 0.0001611312 3.636194e-05
 [950,] 7.866234e-04 0.0001491581 2.336228e-04
 [951,] 1.025023e-04 0.0001470697 3.222499e-05
 [952,] 2.164343e-03 0.0001403882 6.292149e-04
 [953,] 7.834402e-04 0.0001492638 2.337664e-04
 [954,] 1.677678e-03 0.0001529046 6.311805e-04
 [955,] 1.221833e-04 0.0001584907 3.977009e-05
 [956,] 1.416443e-04 0.0001922794 5.910167e-05
 [957,] 6.882186e-04 0.0001492176 2.081703e-04
 [958,] 3.944613e-04 0.0001411225 1.264993e-04
 [959,] 1.146979e-03 0.0001385160 2.985695e-04
 [960,] 1.474875e-03 0.0001492160 4.105661e-04
 [961,] 1.145414e-04 0.0001413645 3.836242e-05
 [962,] 1.677293e-04 0.0001504239 5.018229e-05
 [963,] 1.031327e-04 0.0001555112 3.525752e-05
 [964,] 1.375205e-04 0.0001431243 4.134307e-05
 [965,] 1.367153e-04 0.0001431017 4.121508e-05
 [966,] 7.866497e-04 0.0001380155 2.078894e-04
 [967,] 1.374012e-04 0.0001431496 4.131661e-05
 [968,] 1.375728e-04 0.0001578293 4.444648e-05
 [969,] 1.105147e-03 0.0001485888 3.110419e-04
 [970,] 4.129488e-04 0.0001413155 1.190070e-04
 [971,] 9.500754e-04 0.0001484509 2.707598e-04
 [972,] 1.105655e-04 0.0001550774 3.754268e-05
 [973,] 1.358598e-04 0.0001474230 4.091501e-05
 [974,] 1.223662e-03 0.0001372299 3.375742e-04
 [975,] 7.115677e-04 0.0001492600 2.143473e-04
 [976,] 1.376013e-04 0.0001432130 4.131647e-05
 [977,] 1.364078e-04 0.0001432734 4.110945e-05
 [978,] 2.875129e-04 0.0001595766 1.405687e-04
 [979,] 1.976018e-04 0.0001556162 6.443259e-05
 [980,] 7.591896e-04 0.0001378569 1.970596e-04
 [981,] 1.678376e-04 0.0001560701 5.510990e-05
 [982,] 7.021434e-04 0.0001493476 2.125849e-04
 [983,] 1.042487e-04 0.0001599586 3.635088e-05
 [984,] 2.149185e-04 0.0001592034 9.442449e-05
 [985,] 1.416557e-03 0.0001379557 3.960265e-04
 [986,] 1.359863e-04 0.0001477998 4.091626e-05
 [987,] 5.026532e-04 0.0001837193 3.547770e-04
 [988,] 1.363638e-04 0.0001468516 4.092927e-05
 [989,] 1.361670e-04 0.0001477899 4.091148e-05
 [990,] 4.177436e-04 0.0001410211 1.325781e-04
 [991,] 1.889859e-04 0.0001522758 5.895098e-05
 [992,] 6.760934e-04 0.0001493680 2.062717e-04
 [993,] 9.165722e-04 0.0001486442 2.659466e-04
 [994,] 9.322937e-04 0.0001488950 2.732429e-04
 [995,] 1.669423e-04 0.0001502444 5.027803e-05
 [996,] 1.602489e-04 0.0001560701 5.265391e-05
 [997,] 1.066453e-04 0.0001435640 3.471552e-05
 [998,] 2.961628e-04 0.0001600981 1.491694e-04
 [999,] 8.869058e-04 0.0001484828 2.558580e-04
[1000,] 2.975306e-04 0.0001595544 1.465895e-04
[1001,] 1.627975e-04 0.0001560703 5.346148e-05
[1002,] 1.325583e-03 0.0001390889 3.921635e-04
[1003,] 1.076178e-04 0.0001494577 3.354519e-05
[1004,] 9.559906e-04 0.0001485557 2.737036e-04
[1005,] 3.787626e-04 0.0001488072 1.050084e-04
[1006,] 1.365340e-04 0.0001433294 4.110941e-05
[1007,] 1.374202e-04 0.0001429974 4.139671e-05
[1008,] 1.366300e-04 0.0001431643 4.117640e-05
[1009,] 1.532149e-04 0.0001450211 4.586856e-05
[1010,] 1.601850e-04 0.0001539400 4.959998e-05
[1011,] 7.109883e-04 0.0001492811 2.157244e-04
[1012,] 1.034202e-04 0.0001605575 3.589912e-05
[1013,] 6.859648e-04 0.0001486177 2.055242e-04
[1014,] 1.347961e-03 0.0001383369 3.860135e-04
[1015,] 1.081682e-04 0.0001552160 3.682896e-05
[1016,] 5.160091e-04 0.0001845291 3.686424e-04
[1017,] 1.032733e-04 0.0001481460 3.223749e-05
[1018,] 1.103372e-03 0.0001482333 3.027179e-04
[1019,] 3.745830e-04 0.0001491405 1.057615e-04
[1020,] 4.238353e-04 0.0001413811 1.208144e-04
[1021,] 9.396071e-04 0.0001481002 2.502795e-04
[1022,] 2.945074e-04 0.0001597016 1.456549e-04
[1023,] 7.127354e-04 0.0001377279 1.806998e-04
[1024,] 2.967177e-04 0.0001601029 1.495413e-04
[1025,] 1.026900e-04 0.0001464607 3.225420e-05
[1026,] 4.942065e-04 0.0001838915 3.484202e-04
[1027,] 7.226730e-04 0.0001495283 2.206814e-04
[1028,] 3.407666e-04 0.0001661792 2.056820e-04
[1029,] 1.373608e-04 0.0001429881 4.137905e-05
[1030,] 1.084608e-03 0.0001508885 3.683831e-04
[1031,] 1.683284e-04 0.0001505594 5.064513e-05
[1032,] 4.748784e-04 0.0001840210 3.329672e-04
[1033,] 3.097077e-04 0.0001596526 1.548320e-04
[1034,] 4.674778e-04 0.0001872778 3.369191e-04
[1035,] 8.963408e-04 0.0001483390 2.556015e-04
[1036,] 6.917659e-04 0.0001377687 1.791681e-04
[1037,] 1.561832e-04 0.0001537370 4.888872e-05
[1038,] 1.357991e-04 0.0001482870 4.091531e-05
[1039,] 3.758694e-04 0.0001431403 9.375747e-05
[1040,] 2.144790e-04 0.0001586317 8.862628e-05
[1041,] 2.824243e-04 0.0001595314 1.371543e-04
[1042,] 3.408478e-04 0.0001490672 9.739316e-05
[1043,] 2.061229e-04 0.0001586237 8.467187e-05
[1044,] 1.578791e-04 0.0001536962 4.941100e-05
[1045,] 1.850604e-04 0.0001545206 6.101581e-05
[1046,] 2.945180e-04 0.0001597267 1.458068e-04
[1047,] 4.216444e-04 0.0001410587 1.337134e-04
[1048,] 3.213926e-04 0.0001603334 1.670320e-04
[1049,] 1.366619e-04 0.0001430417 4.123148e-05
[1050,] 1.370597e-04 0.0001431139 4.126703e-05
[1051,] 1.797780e-04 0.0001495653 7.171106e-05
[1052,] 1.433988e-04 0.0001579380 4.596808e-05
[1053,] 1.414014e-04 0.0001548411 4.104376e-05
[1054,] 1.348165e-04 0.0001463053 4.346569e-05
[1055,] 9.495009e-05 0.0001501558 3.003523e-05
[1056,] 1.037587e-04 0.0001470781 3.232828e-05
[1057,] 1.863884e-04 0.0001546076 6.166228e-05
[1058,] 4.408242e-04 0.0002392497 4.735734e-04
[1059,] 1.426640e-04 0.0001584641 5.035668e-05
[1060,] 1.052255e-04 0.0001504911 3.242366e-05
[1061,] 8.360283e-04 0.0001474654 2.263711e-04
[1062,] 9.677928e-04 0.0001496278 3.045684e-04
[1063,] 1.030729e-04 0.0001508780 3.232627e-05
[1064,] 5.161182e-04 0.0001591813 2.570842e-04
[1065,] 9.037439e-04 0.0001477101 2.410658e-04
[1066,] 1.757406e-04 0.0001543167 5.786616e-05
[1067,] 1.774093e-04 0.0001543141 5.822428e-05
[1068,] 1.032318e-04 0.0001462022 3.288275e-05
[1069,] 5.027249e-04 0.0001395794 1.224943e-04
[1070,] 2.019453e-04 0.0001586402 8.285123e-05
[1071,] 1.441163e-04 0.0001528229 4.622916e-05
[1072,] 1.356202e-04 0.0001533988 4.761530e-05
[1073,] 2.649979e-04 0.0001616032 1.374592e-04
[1074,] 1.736396e-04 0.0001572822 5.496350e-05
[1075,] 4.745436e-04 0.0001786809 3.156113e-04
[1076,] 1.127034e-04 0.0001457460 3.494526e-05
[1077,] 1.777187e-04 0.0001543605 5.848072e-05
[1078,] 1.028295e-04 0.0001484667 3.305193e-05
[1079,] 7.784526e-04 0.0001479659 2.192166e-04
[1080,] 7.495602e-04 0.0001404251 1.653199e-04
[1081,] 3.140966e-04 0.0001485011 8.227243e-05
[1082,] 1.906497e-04 0.0001586514 7.616889e-05
[1083,] 3.289239e-04 0.0001465751 1.248889e-04
[1084,] 1.512696e-04 0.0001528236 5.190098e-05
[1085,] 9.777790e-05 0.0001490175 3.115023e-05
[1086,] 1.349776e-04 0.0001653143 5.108042e-05
[1087,] 1.044068e-04 0.0001484987 3.346858e-05
[1088,] 2.997340e-04 0.0001590368 1.447922e-04
[1089,] 2.178909e-04 0.0001533100 8.088220e-05
[1090,] 1.729078e-04 0.0001542607 5.688141e-05
[1091,] 2.886224e-04 0.0001593718 1.403366e-04
[1092,] 8.025551e-05 0.0001380008 2.571831e-05
[1093,] 1.537859e-04 0.0001552204 4.936276e-05
[1094,] 2.119365e-04 0.0001587469 9.260674e-05
[1095,] 2.710294e-04 0.0001495677 8.608247e-05
[1096,] 1.141102e-04 0.0001464585 3.488995e-05
[1097,] 1.154982e-04 0.0001838343 3.192675e-05
[1098,] 1.025788e-04 0.0001388225 3.143910e-05
[1099,] 1.182980e-04 0.0001559656 4.149885e-05
[1100,] 2.775605e-04 0.0001495792 8.767537e-05
[1101,] 2.136057e-04 0.0001885886 1.249260e-04
[1102,] 1.133817e-04 0.0001490004 3.400069e-05
[1103,] 7.048015e-04 0.0001477905 1.933254e-04
[1104,] 9.758745e-05 0.0001602150 3.445688e-05
[1105,] 4.885546e-03 0.0001451145 1.392668e-03
[1106,] 2.730309e-04 0.0001414546 6.966678e-05
[1107,] 1.828242e-04 0.0001570683 5.914542e-05
[1108,] 1.920220e-04 0.0001558132 6.494726e-05
[1109,] 1.100485e-04 0.0001577911 3.861406e-05
[1110,] 1.151521e-04 0.0001558480 4.019149e-05
[1111,] 1.450095e-04 0.0001561135 4.843794e-05
[1112,] 7.054798e-04 0.0001904844 5.598122e-04
[1113,] 1.256030e-04 0.0001556535 3.818509e-05
[1114,] 1.146189e-03 0.0001466914 2.890644e-04
[1115,] 2.309011e-04 0.0001428853 6.308468e-05
[1116,] 1.216988e-04 0.0001562591 3.632173e-05
[1117,] 9.269583e-05 0.0001575740 3.165113e-05
[1118,] 1.114478e-04 0.0001761615 3.271420e-05
[1119,] 3.653883e-04 0.0001435273 1.237429e-04
[1120,] 7.662970e-04 0.0001432289 2.226572e-04
[1121,] 5.650748e-04 0.0001592257 2.836863e-04
[1122,] 1.989306e-04 0.0001650928 1.087033e-04
[1123,] 5.962876e-04 0.0001585335 2.813953e-04
[1124,] 1.059414e-03 0.0001433798 3.118695e-04
[1125,] 2.021317e-04 0.0001666000 1.161798e-04
[1126,] 1.395869e-04 0.0001440225 4.625586e-05
[1127,] 9.634202e-04 0.0001435112 2.897898e-04
[1128,] 1.410361e-04 0.0001438210 4.628628e-05
[1129,] 8.911594e-04 0.0001439420 2.771660e-04
[1130,] 1.120335e-04 0.0001484783 3.605674e-05
[1131,] 2.025485e-04 0.0001652068 1.142125e-04
[1132,] 1.506110e-04 0.0001534176 5.041792e-05
[1133,] 1.846788e-04 0.0001576289 4.031505e-05
[1134,] 4.520611e-04 0.0001450883 1.174702e-04
[1135,] 1.468500e-04 0.0001586302 4.661995e-05
[1136,] 1.050218e-04 0.0001440123 3.417050e-05
[1137,] 6.122006e-04 0.0001566480 2.583932e-04
[1138,] 1.898166e-04 0.0001577826 6.747451e-05
[1139,] 1.539613e-04 0.0001532173 5.070287e-05
[1140,] 7.996552e-05 0.0001523627 2.488113e-05
[1141,] 3.351635e-04 0.0001623998 6.208133e-05
[1142,] 3.224457e-04 0.0001632301 6.015634e-05
[1143,] 8.363113e-05 0.0001606315 3.088812e-05
[1144,] 3.436344e-04 0.0001640930 6.209766e-05
[1145,] 6.493137e-04 0.0001590831 3.234581e-04
[1146,] 1.003057e-04 0.0001446058 3.272131e-05
[1147,] 5.909730e-04 0.0001548767 1.894452e-04
[1148,] 1.587674e-04 0.0001530893 5.110070e-05
[1149,] 8.338666e-05 0.0001490580 2.930107e-05
[1150,] 1.050756e-04 0.0001445240 3.463044e-05
[1151,] 1.121683e-04 0.0001468351 3.645620e-05
[1152,] 5.905481e-04 0.0001590759 2.919898e-04
[1153,] 3.395250e-04 0.0001687854 5.945662e-05
[1154,] 1.294815e-04 0.0001583391 4.399165e-05
[1155,] 1.589682e-04 0.0001530959 5.109881e-05
[1156,] 5.920433e-04 0.0001588346 2.858707e-04
[1157,] 1.639981e-03 0.0001532357 5.901402e-04
[1158,] 8.598203e-04 0.0001509569 2.584302e-04
[1159,] 1.099552e-04 0.0001453725 3.712454e-05
[1160,] 3.595809e-04 0.0001613527 6.431651e-05
[1161,] 1.573468e-04 0.0001530913 5.053134e-05
[1162,] 1.165321e-04 0.0001505088 3.878749e-05
[1163,] 1.212842e-04 0.0001484114 4.256326e-05
[1164,] 8.789154e-05 0.0002028433 3.319922e-05
[1165,] 1.574212e-04 0.0001462169 4.919186e-05
[1166,] 8.732228e-05 0.0002407045 3.517105e-05
[1167,] 1.557609e-04 0.0001456168 4.811726e-05
[1168,] 9.258466e-05 0.0001448661 3.007583e-05
[1169,] 8.980575e-05 0.0001445315 2.920253e-05
[1170,] 1.628164e-04 0.0001440362 4.803755e-05
[1171,] 9.005342e-05 0.0001449356 2.881733e-05
[1172,] 1.284138e-04 0.0001438481 4.069501e-05
[1173,] 1.055820e-04 0.0001478036 3.441830e-05
[1174,] 8.516349e-05 0.0001921802 2.801093e-05
[1175,] 1.562718e-04 0.0001736609 8.740985e-05
[1176,] 8.753570e-05 0.0002425400 3.570253e-05
[1177,] 1.353802e-04 0.0001404187 4.197858e-05
[1178,] 9.017482e-04 0.0001532348 1.943479e-04
[1179,] 8.783801e-05 0.0001867265 3.293732e-05
[1180,] 4.326967e-04 0.0001571462 1.150143e-04
[1181,] 8.687359e-05 0.0002382676 3.410531e-05
[1182,] 1.662060e-04 0.0001994600 1.168725e-04
[1183,] 1.136235e-04 0.0001751035 5.583028e-05
[1184,] 1.701804e-04 0.0001538794 5.870886e-05
[1185,] 4.174399e-04 0.0001571949 1.114767e-04
[1186,] 8.527411e-05 0.0002003801 2.803822e-05
[1187,] 9.797955e-05 0.0001444827 3.155481e-05
[1188,] 8.617483e-05 0.0001578914 2.725058e-05
[1189,] 9.399084e-05 0.0001436930 3.006231e-05
[1190,] 1.070107e-04 0.0001479319 3.082555e-05
[1191,] 6.138603e-04 0.0001569928 1.521169e-04
[1192,] 6.027813e-04 0.0001569912 1.499661e-04
[1193,] 3.672629e-04 0.0001726252 5.986310e-05
[1194,] 3.671598e-04 0.0001892427 5.767593e-05
[1195,] 1.815592e-04 0.0001591739 7.618542e-05
[1196,] 8.583396e-04 0.0001568076 3.402288e-04
[1197,] 1.762272e-04 0.0001576962 5.582767e-05
[1198,] 3.494039e-04 0.0001791314 5.730317e-05
[1199,] 3.605147e-04 0.0001887079 5.736933e-05
[1200,] 6.764237e-04 0.0001585181 3.182001e-04
[1201,] 3.719681e-04 0.0001570991 1.025518e-04
[1202,] 3.635982e-04 0.0001572408 9.986883e-05
[1203,] 6.643257e-04 0.0001585367 3.128495e-04
[1204,] 6.789618e-04 0.0001580499 3.019110e-04
[1205,] 1.775181e-04 0.0001586388 7.022528e-05
[1206,] 6.214124e-04 0.0001587534 2.984081e-04
[1207,] 6.393773e-04 0.0001587388 3.070723e-04
[1208,] 1.595013e-04 0.0001544924 4.610434e-05
[1209,] 1.603915e-04 0.0001544847 4.633996e-05
[1210,] 5.502741e-04 0.0001568287 1.413580e-04
[1211,] 1.523509e-04 0.0001461008 5.281615e-05
[1212,] 7.460367e-04 0.0001580599 3.335940e-04
[1213,] 1.086248e-04 0.0001522333 3.731011e-05
[1214,] 8.955542e-05 0.0001446911 2.865847e-05
[1215,] 1.390112e-04 0.0001571674 5.142822e-05
[1216,] 1.498960e-04 0.0001578103 5.653272e-05
[1217,] 1.062271e-04 0.0001578356 3.585991e-05
[1218,] 6.974171e-04 0.0001581605 3.151434e-04
[1219,] 1.024057e-04 0.0001378117 3.092685e-05
[1220,] 1.613816e-04 0.0001464793 4.942571e-05
[1221,] 6.238048e-04 0.0001582337 2.825942e-04
[1222,] 6.401208e-04 0.0001584370 2.976142e-04
[1223,] 9.087424e-05 0.0001450385 2.881670e-05
[1224,] 1.013820e-04 0.0001417216 3.625218e-05
[1225,] 9.069196e-05 0.0001453391 2.869473e-05
[1226,] 6.726221e-04 0.0001605971 1.076590e-04
[1227,] 1.510426e-04 0.0001549381 5.404431e-05
[1228,] 7.170249e-04 0.0001583377 3.315238e-04
[1229,] 1.757396e-04 0.0001586740 6.962216e-05
[1230,] 5.956674e-04 0.0001581127 2.655893e-04
[1231,] 1.554493e-04 0.0001554050 4.330620e-05
[1232,] 1.686094e-04 0.0001537029 5.798206e-05
[1233,] 1.256991e-04 0.0001468680 3.645857e-05
[1234,] 1.736989e-04 0.0001536929 5.972642e-05
[1235,] 1.771552e-04 0.0001535728 6.051104e-05
[1236,] 1.661433e-04 0.0001535748 5.670766e-05
[1237,] 1.568943e-04 0.0001533557 5.274087e-05
[1238,] 5.307230e-04 0.0001571155 1.345904e-04
[1239,] 1.661529e-04 0.0001536469 5.695406e-05
[1240,] 1.625548e-04 0.0001536396 5.567979e-05
[1241,] 1.269144e-04 0.0001646363 4.347926e-05
[1242,] 1.460129e-04 0.0001611155 4.323846e-05
[1243,] 9.078623e-05 0.0001382674 2.892352e-05
[1244,] 1.165134e-03 0.0001406071 3.060870e-04
[1245,] 3.972242e-04 0.0001578707 1.706404e-04
[1246,] 6.369529e-04 0.0001579254 2.779765e-04
[1247,] 5.344254e-04 0.0001584729 2.466410e-04
[1248,] 1.541825e-04 0.0001524023 5.112926e-05
[1249,] 7.932257e-05 0.0001480783 2.759371e-05
[1250,] 5.243492e-04 0.0001568477 1.359345e-04
[1251,] 9.642698e-05 0.0001448806 3.043393e-05
[1252,] 1.490309e-04 0.0001537351 5.120146e-05
[1253,] 1.936320e-04 0.0001513074 7.050806e-05
[1254,] 3.865944e-04 0.0001440787 1.094948e-04
[1255,] 1.770749e-04 0.0001572450 6.038120e-05
[1256,] 7.926529e-05 0.0001461426 2.731262e-05
[1257,] 3.107004e-04 0.0001732123 2.171332e-04
[1258,] 4.999863e-04 0.0001568864 1.304732e-04
[1259,] 5.852593e-04 0.0001578532 2.521611e-04
[1260,] 1.515373e-04 0.0001531291 4.324401e-05
[1261,] 1.013503e-04 0.0001461154 3.109619e-05
[1262,] 6.018599e-04 0.0001583654 3.050458e-04
[1263,] 9.772585e-05 0.0001454703 3.045727e-05
[1264,] 1.440798e-04 0.0001537685 4.958090e-05
[1265,] 1.527298e-04 0.0001511224 4.332979e-05
[1266,] 1.524987e-04 0.0001540503 4.324038e-05
[1267,] 1.515809e-04 0.0001573411 5.113458e-05
[1268,] 8.037667e-05 0.0001490611 2.831140e-05
[1269,] 1.392103e-04 0.0001534969 4.728108e-05
[1270,] 3.973286e-04 0.0001568684 1.098357e-04
[1271,] 1.569017e-04 0.0001554524 4.328500e-05
[1272,] 6.199111e-04 0.0001577158 2.629945e-04
[1273,] 7.799191e-05 0.0001436069 2.508214e-05
[1274,] 1.144751e-04 0.0001608466 3.897329e-05
[1275,] 1.034799e-04 0.0001496267 3.334584e-05
[1276,] 1.333119e-04 0.0001565669 4.656075e-05
[1277,] 2.244838e-04 0.0001556123 9.263800e-05
[1278,] 1.070251e-04 0.0001455788 3.310566e-05
[1279,] 9.217087e-05 0.0001488507 2.846571e-05
[1280,] 2.041578e-04 0.0001576451 7.412023e-05
[1281,] 8.310206e-05 0.0001377762 2.770087e-05
[1282,] 1.042002e-04 0.0001400172 3.476145e-05
[1283,] 9.076240e-05 0.0001425278 2.951313e-05
[1284,] 1.086745e-04 0.0001412691 3.706577e-05
[1285,] 9.016145e-05 0.0001437701 2.916204e-05
[1286,] 4.662589e-04 0.0001574549 1.199843e-04
[1287,] 8.966356e-05 0.0001433860 2.881076e-05
[1288,] 1.867320e-04 0.0001375146 5.651518e-05
[1289,] 8.957475e-05 0.0001493134 2.935818e-05
[1290,] 1.645530e-04 0.0003003990 1.677273e-04
[1291,] 8.102067e-05 0.0001524763 2.718256e-05
[1292,] 1.705876e-04 0.0002827048 1.738600e-04
[1293,] 1.250747e-04 0.0001465093 3.951387e-05
[1294,] 1.448397e-04 0.0001534567 4.723338e-05
[1295,] 1.491306e-04 0.0001569087 5.001546e-05
[1296,] 1.386817e-04 0.0001573535 4.749884e-05
[1297,] 1.435538e-04 0.0001571036 4.871786e-05
[1298,] 1.388279e-04 0.0001481835 4.676387e-05
[1299,] 8.529018e-05 0.0001550362 2.472676e-05
[1300,] 8.690471e-05 0.0001770866 2.442546e-05
[1301,] 9.187377e-05 0.0003195756 5.765351e-05
[1302,] 9.270970e-05 0.0003090831 5.781347e-05
[1303,] 9.087552e-05 0.0001727547 3.646107e-05
[1304,] 8.025443e-05 0.0001797122 2.926760e-05
[1305,] 7.866908e-05 0.0001655124 2.669798e-05
[1306,] 7.600095e-05 0.0001668930 2.510421e-05
[1307,] 8.073972e-05 0.0001820778 3.024661e-05
[1308,] 8.327772e-05 0.0001700825 3.110392e-05
[1309,] 8.890598e-05 0.0001994503 3.699088e-05
[1310,] 8.962300e-05 0.0001990502 3.758990e-05
[1311,] 9.021680e-05 0.0002050391 3.878266e-05
[1312,] 8.781828e-05 0.0014949172 5.548383e-05
[1313,] 1.519010e-04 0.0001501704 4.934655e-05
[1314,] 9.022880e-05 0.0001728525 3.582935e-05
[1315,] 8.764390e-05 0.0003539354 3.147268e-05
[1316,] 1.023343e-04 0.0001519271 3.382926e-05
[1317,] 9.261817e-05 0.0002016859 4.060809e-05
[1318,] 1.454872e-04 0.0001513115 4.715417e-05
[1319,] 9.335165e-05 0.0002063142 4.182703e-05
[1320,] 1.517385e-04 0.0001545534 5.219990e-05
[1321,] 8.730869e-05 0.0007660418 4.600937e-05
[1322,] 8.759277e-05 0.0008016026 4.437286e-05
[1323,] 1.521497e-04 0.0001573074 5.242650e-05
[1324,] 1.456844e-04 0.0001516349 4.751271e-05
[1325,] 8.122916e-05 0.0001714579 2.896628e-05
[1326,] 9.360727e-05 0.0002014889 4.146516e-05
[1327,] 1.354116e-04 0.0001517988 4.508632e-05
[1328,] 8.155311e-05 0.0001529578 2.728883e-05
[1329,] 7.976943e-05 0.0001372504 2.598751e-05
[1330,] 1.426737e-04 0.0001516689 4.610806e-05
[1331,] 1.324832e-04 0.0001570781 4.470087e-05
[1332,] 2.374107e-04 0.0001617529 6.506606e-05
[1333,] 1.330134e-04 0.0001569774 4.451982e-05
[1334,] 1.232094e-04 0.0001712148 5.863043e-05
[1335,] 7.584604e-05 0.0001457623 2.544066e-05
[1336,] 8.100902e-05 0.0001402354 2.606523e-05
[1337,] 1.536011e-04 0.0001524770 5.925505e-05
[1338,] 9.331036e-05 0.0001547510 2.936881e-05
[1339,] 1.931568e-04 0.0001501524 7.304064e-05
[1340,] 8.768889e-05 0.0001510028 2.503918e-05
[1341,] 1.927959e-04 0.0001574248 6.683120e-05
[1342,] 1.424413e-04 0.0001514877 4.582621e-05
[1343,] 1.425159e-04 0.0001516123 4.557655e-05
[1344,] 1.574573e-04 0.0001569181 5.139992e-05
[1345,] 1.595149e-04 0.0001916702 9.609981e-05
[1346,] 1.318275e-04 0.0001732242 3.518579e-05
[1347,] 8.112384e-05 0.0001537698 2.509635e-05
[1348,] 1.342374e-04 0.0001747698 3.555973e-05
[1349,] 9.138718e-05 0.0004501761 3.133742e-05
[1350,] 1.053697e-04 0.0001585631 3.170707e-05
[1351,] 1.351959e-04 0.0001803608 3.548770e-05
[1352,] 9.770660e-05 0.0001455973 3.093246e-05
[1353,] 1.589258e-04 0.0001682074 8.262633e-05
[1354,] 9.536682e-05 0.0001519178 3.241031e-05
[1355,] 1.658816e-04 0.0002316301 4.473848e-05
[1356,] 8.023917e-05 0.0001435187 2.698730e-05
[1357,] 9.649557e-05 0.0002674660 4.318966e-05
[1358,] 9.629093e-05 0.0002495034 4.086512e-05
[1359,] 1.664056e-04 0.0001797454 4.400513e-05
[1360,] 1.608238e-04 0.0003076562 4.185790e-05
[1361,] 2.432710e-04 0.0001613865 1.242418e-04
[1362,] 1.659927e-04 0.0002590089 4.147983e-05
[1363,] 9.703776e-05 0.0001587931 3.179386e-05
[1364,] 2.520251e-04 0.0001622248 1.325404e-04
[1365,] 1.611844e-04 0.0002659767 4.162178e-05
[1366,] 9.187158e-05 0.0001560052 2.859221e-05
[1367,] 1.644117e-04 0.0003042337 4.167636e-05
[1368,] 1.002702e-04 0.0001814282 3.319294e-05
[1369,] 8.173354e-05 0.0001590279 2.988142e-05
[1370,] 2.402768e-04 0.0001605330 1.197229e-04
[1371,] 8.113119e-05 0.0001487686 2.820742e-05
[1372,] 8.089586e-05 0.0001493737 2.816078e-05
[1373,] 9.655780e-05 0.0002541584 3.464302e-05
[1374,] 1.677909e-04 0.0001899705 4.567911e-05
[1375,] 1.643975e-04 0.0001787994 4.362903e-05
[1376,] 1.622849e-04 0.0001793454 4.322260e-05
[1377,] 9.948399e-05 0.0001445578 3.196833e-05
[1378,] 8.230951e-05 0.0001490333 2.886841e-05
[1379,] 1.656041e-04 0.0001550221 6.211036e-05
[1380,] 2.509037e-04 0.0001610448 1.279171e-04
[1381,] 3.762479e-04 0.0001471441 1.329394e-04
[1382,] 2.537451e-04 0.0001539685 5.760974e-05
[1383,] 9.226161e-05 0.0001560284 2.863172e-05
[1384,] 2.571430e-04 0.0001586739 1.237245e-04
[1385,] 1.604385e-04 0.0001489400 5.161973e-05
[1386,] 1.112978e-04 0.0001573564 3.345381e-05
[1387,] 1.919574e-04 0.0003071766 3.631887e-05
[1388,] 9.699011e-05 0.0001577328 3.177982e-05
[1389,] 1.671676e-04 0.0001882458 4.566370e-05
[1390,] 1.685545e-04 0.0001877749 4.583482e-05
[1391,] 9.325081e-05 0.0001528007 2.876654e-05
[1392,] 8.224206e-05 0.0002677876 3.645012e-05
[1393,] 1.384339e-04 0.0001570155 4.652657e-05
[1394,] 1.680514e-04 0.0001918659 4.565617e-05
[1395,] 1.366285e-04 0.0001610181 3.658456e-05
[1396,] 1.929409e-04 0.0001601901 9.033116e-05
[1397,] 1.702551e-04 0.0001924749 4.587582e-05
[1398,] 1.327870e-04 0.0001624267 3.605671e-05
[1399,] 1.820973e-04 0.0002853128 3.580763e-05
[1400,] 1.414211e-04 0.0001589582 3.739558e-05
[1401,] 1.653445e-04 0.0001921025 4.535581e-05
[1402,] 9.333256e-05 0.0001522176 2.881295e-05
[1403,] 1.207986e-04 0.0001525788 4.069409e-05
[1404,] 1.406270e-04 0.0001368673 3.959955e-05
[1405,] 1.370558e-04 0.0001610326 3.663555e-05
[1406,] 9.146079e-05 0.0001538393 3.482949e-05
[1407,] 1.451930e-04 0.0001624383 3.748600e-05
[1408,] 1.790921e-04 0.0001575882 6.180454e-05
[1409,] 9.846267e-05 0.0001560711 3.118851e-05
[1410,] 9.391031e-05 0.0001598421 2.978860e-05
[1411,] 1.151397e-04 0.0001433157 3.299671e-05
[1412,] 9.170301e-05 0.0001573439 3.034396e-05
[1413,] 1.997485e-04 0.0001496221 6.402194e-05
[1414,] 1.118826e-04 0.0001429687 3.547997e-05
[1415,] 1.318298e-04 0.0001570000 4.419974e-05
[1416,] 1.435082e-04 0.0002271322 1.000339e-04
[1417,] 9.082156e-05 0.0001497617 2.833484e-05
[1418,] 1.334535e-04 0.0001567458 4.809294e-05
[1419,] 9.066175e-05 0.0001505834 2.831133e-05
[1420,] 1.807441e-04 0.0001427091 6.300346e-05
[1421,] 1.322000e-04 0.0001564781 4.734281e-05
[1422,] 1.663993e-04 0.0001431066 5.850559e-05
[1423,] 1.319651e-04 0.0001571716 4.772940e-05
[1424,] 1.050015e-04 0.0001445745 3.509833e-05
[1425,] 1.532423e-04 0.0001739103 4.322940e-05
[1426,] 1.624807e-04 0.0001561535 4.582851e-05
[1427,] 1.028578e-04 0.0001822757 3.810379e-05
[1428,] 1.651094e-04 0.0001559810 4.630379e-05
[1429,] 1.032609e-04 0.0001445105 3.266974e-05
[1430,] 7.653221e-05 0.0001562472 2.581477e-05
[1431,] 8.839249e-05 0.0001393889 2.824372e-05
[1432,] 9.025389e-05 0.0001435308 2.888048e-05
[1433,] 7.632019e-05 0.0001661420 2.724086e-05
[1434,] 1.004514e-04 0.0001590921 3.410804e-05
[1435,] 7.683685e-05 0.0001634120 2.517230e-05
[1436,] 1.596051e-04 0.0001549837 4.667840e-05
[1437,] 7.579606e-05 0.0001732009 2.529394e-05
[1438,] 7.603769e-05 0.0001761037 2.512087e-05
[1439,] 7.577509e-05 0.0001780558 2.536970e-05
[1440,] 8.871533e-05 0.0001393053 2.814020e-05
[1441,] 9.018483e-05 0.0001387237 2.861090e-05
[1442,] 1.080230e-04 0.0001589184 3.473767e-05
[1443,] 8.064918e-05 0.0001421060 2.753479e-05
[1444,] 1.191675e-04 0.0001579629 3.872391e-05
[1445,] 1.003424e-04 0.0001374439 3.416382e-05
[1446,] 1.194462e-04 0.0001549634 3.928602e-05
[1447,] 1.592037e-04 0.0002540430 3.256459e-05
[1448,] 1.424797e-04 0.0001602557 3.972007e-05
[1449,] 1.155150e-04 0.0001582595 3.769562e-05
[1450,] 1.404561e-04 0.0001627712 3.884770e-05
[1451,] 1.413154e-04 0.0001625850 4.183984e-05
[1452,] 1.215728e-04 0.0001627628 3.958623e-05
[1453,] 1.427290e-04 0.0001606732 3.964608e-05
[1454,] 1.500019e-04 0.0001608598 4.099755e-05
[1455,] 1.283389e-04 0.0002344288 3.019074e-05
[1456,] 1.277601e-04 0.0002417828 3.008049e-05
[1457,] 1.336586e-04 0.0001771732 3.894040e-05
[1458,] 1.341536e-04 0.0001560254 4.299965e-05
[1459,] 1.209506e-04 0.0001646982 4.080235e-05
[1460,] 1.514316e-04 0.0001604210 4.143578e-05
[1461,] 1.236524e-04 0.0001643481 4.475066e-05
[1462,] 2.506158e-04 0.0001575218 6.411831e-05
[1463,] 1.549511e-04 0.0001593368 4.144207e-05
[1464,] 1.575010e-04 0.0001581890 4.237717e-05
[1465,] 1.035256e-04 0.0005135129 2.454712e-05
[1466,] 1.564511e-04 0.0001593292 4.175546e-05
[1467,] 1.154359e-04 0.0001583300 3.767389e-05
[1468,] 1.343088e-04 0.0003504990 2.968362e-05
[1469,] 1.715433e-04 0.0001590343 4.476362e-05
[1470,] 1.237310e-04 0.0002024438 4.999125e-05
[1471,] 1.592093e-04 0.0001581033 4.274747e-05
[1472,] 1.328915e-04 0.0003245036 2.973771e-05
[1473,] 9.534861e-05 0.0001441787 2.734737e-05
[1474,] 9.761455e-05 0.0004070767 2.445956e-05
[1475,] 1.505949e-04 0.0001625927 4.404595e-05
[1476,] 1.014228e-04 0.0005344985 2.447733e-05
[1477,] 1.004740e-04 0.0005654662 2.444458e-05
[1478,] 1.016542e-04 0.0005579939 2.446982e-05
[1479,] 1.012318e-04 0.0005395623 2.446900e-05
[1480,] 9.557660e-05 0.0001400596 3.023944e-05
[1481,] 1.183319e-04 0.0001429819 3.410807e-05
[1482,] 1.224464e-04 0.0002617230 5.835239e-05
[1483,] 1.238006e-04 0.0002474114 5.825788e-05
[1484,] 1.346748e-04 0.0001548413 4.457259e-05
[1485,] 8.259723e-05 0.0001772488 3.137609e-05
[1486,] 8.138987e-05 0.0001760345 2.994182e-05
[1487,] 8.156829e-05 0.0001788867 3.038078e-05
[1488,] 8.626720e-05 0.0002758276 2.441335e-05
[1489,] 1.349903e-04 0.0001597135 4.072702e-05
[1490,] 2.190352e-04 0.0001572280 6.676924e-05
[1491,] 9.230584e-05 0.0001767064 2.982582e-05
[1492,] 8.876130e-05 0.0018761751 7.197926e-05
[1493,] 8.706850e-05 0.0002237723 2.439114e-05
[1494,] 8.862481e-05 0.0019747087 6.822444e-05
[1495,] 9.314751e-05 0.0005260430 2.443417e-05
[1496,] 1.349880e-04 0.0001549317 4.485729e-05
[1497,] 8.593122e-05 0.0002074804 2.438741e-05
[1498,] 8.589282e-05 0.0002154309 2.438539e-05
[1499,] 1.382984e-04 0.0001595063 4.162610e-05
[1500,] 1.422905e-04 0.0001517003 4.739050e-05
[1501,] 8.863173e-05 0.0014874842 6.029398e-05
[1502,] 8.192804e-05 0.0002314370 3.242817e-05
[1503,] 9.193937e-05 0.0001499913 3.026978e-05
[1504,] 1.137012e-04 0.0001584337 3.741435e-05
[1505,] 8.232572e-05 0.0002383186 3.355101e-05
[1506,] 1.357699e-04 0.0001549715 4.520119e-05
[1507,] 8.218686e-05 0.0002377233 3.323552e-05
[1508,] 1.382379e-04 0.0001595193 4.158988e-05
[1509,] 1.135261e-04 0.0001579512 3.741772e-05
[1510,] 1.914897e-04 0.0001646858 5.483450e-05
[1511,] 1.925036e-04 0.0001665772 5.473449e-05
[1512,] 1.818219e-04 0.0001665552 5.222127e-05
[1513,] 8.589821e-05 0.0003688113 3.844890e-05
[1514,] 8.598088e-05 0.0003747207 3.923528e-05
[1515,] 1.055150e-04 0.0004085246 2.586842e-05
[1516,] 8.587620e-05 0.0003618111 3.787979e-05
[1517,] 1.004165e-04 0.0001579955 3.308548e-05
[1518,] 1.005512e-04 0.0001573483 3.312423e-05
[1519,] 8.346005e-05 0.0002301995 3.110157e-05
[1520,] 8.623935e-05 0.0003692344 4.056933e-05
[1521,] 1.263169e-04 0.0001538350 4.207333e-05
[1522,] 1.846179e-04 0.0001700728 5.237014e-05
[1523,] 1.002298e-04 0.0001581502 3.309637e-05
[1524,] 1.834677e-04 0.0001651134 5.281106e-05
[1525,] 1.005359e-04 0.0001581374 3.309384e-05
[1526,] 1.424583e-04 0.0001922453 4.235621e-05
[1527,] 1.745089e-04 0.0002575565 4.723656e-05
[1528,] 1.789353e-04 0.0001677375 5.138109e-05
[1529,] 8.579941e-05 0.0003609602 3.698995e-05
[1530,] 9.732935e-05 0.0017273846 2.538624e-05
[1531,] 7.772371e-05 0.0005143408 3.569260e-05
[1532,] 1.004771e-04 0.0001411851 3.295543e-05
[1533,] 1.267954e-04 0.0001537865 4.241973e-05
[1534,] 1.263893e-04 0.0001539903 4.228408e-05
[1535,] 7.971257e-05 0.0002932749 2.824015e-05
[1536,] 1.017227e-04 0.0001409445 3.328266e-05
[1537,] 7.772871e-05 0.0004828756 3.440136e-05
[1538,] 1.853109e-04 0.0001721498 5.229708e-05
[1539,] 1.896669e-04 0.0002109834 4.807834e-05
[1540,] 1.230640e-04 0.0001569086 4.063528e-05
[1541,] 8.559715e-05 0.0017707580 3.036539e-05
[1542,] 9.523685e-05 0.0015765370 2.551162e-05
[1543,] 1.853862e-04 0.0002104302 4.737486e-05
[1544,] 1.045020e-04 0.0001932640 3.047393e-05
[1545,] 2.046162e-04 0.0004222025 3.401920e-04
[1546,] 1.626388e-04 0.0013187869 7.853542e-04
[1547,] 9.171743e-05 0.0001366870 2.936470e-05
[1548,] 1.316483e-04 0.0001588356 4.162101e-05
[1549,] 8.904046e-05 0.0001681839 3.224272e-05
[1550,] 9.658345e-05 0.0001439582 3.458175e-05
[1551,] 8.888766e-05 0.0001448290 2.646918e-05
[1552,] 1.226913e-04 0.0001495771 4.035145e-05
[1553,] 1.122230e-04 0.0001439609 3.487198e-05
[1554,] 8.864629e-05 0.0001679674 3.161941e-05
[1555,] 1.307610e-04 0.0002409838 7.957196e-05
[1556,] 8.531220e-05 0.0001486840 2.898395e-05
[1557,] 9.070138e-05 0.0001498463 2.939892e-05
[1558,] 8.416425e-05 0.0001805972 2.576307e-05
[1559,] 8.892653e-05 0.0001428565 2.847359e-05
[1560,] 8.120524e-05 0.0001564186 2.429444e-05
[1561,] 8.177682e-05 0.0001579605 2.430733e-05
[1562,] 8.922685e-05 0.0001520175 2.874905e-05
[1563,] 1.893711e-04 0.0001566286 5.723435e-05
[1564,] 8.890767e-05 0.0001639755 2.480425e-05
[1565,] 9.107235e-05 0.0001472148 2.952217e-05
[1566,] 8.677470e-05 0.0001799016 2.553952e-05
[1567,] 1.348610e-04 0.0001556378 4.554845e-05
[1568,] 9.897428e-05 0.0001851089 2.733221e-05
[1569,] 8.743989e-05 0.0001898909 2.553761e-05
[1570,] 1.183914e-04 0.0001582605 3.872405e-05
[1571,] 9.414354e-05 0.0001473409 3.035193e-05
[1572,] 1.169129e-04 0.0001496034 3.803587e-05
[1573,] 1.322877e-04 0.0001555036 4.439665e-05
[1574,] 1.323211e-04 0.0001550666 4.440524e-05
[1575,] 9.325590e-05 0.0001730469 2.533081e-05
[1576,] 9.199318e-05 0.0001734177 2.522287e-05
[1577,] 8.773648e-05 0.0001418670 2.686115e-05
[1578,] 1.279860e-04 0.0001562791 4.323121e-05
[1579,] 1.161210e-04 0.0001579081 3.829726e-05
[1580,] 9.177437e-05 0.0001429618 2.870656e-05
[1581,] 8.810431e-05 0.0001541237 3.145192e-05
[1582,] 9.659860e-05 0.0001472412 3.109953e-05
[1583,] 2.433854e-04 0.0001572654 8.249281e-05
[1584,] 9.945210e-05 0.0001398032 3.281570e-05
[1585,] 1.104533e-04 0.0001555501 2.839690e-05
[1586,] 1.294747e-04 0.0001558159 4.357262e-05
[1587,] 1.129830e-04 0.0001565425 2.868097e-05
[1588,] 1.160909e-04 0.0001580190 3.829011e-05
[1589,] 1.345920e-04 0.0001459057 4.588936e-05
[1590,] 1.067736e-04 0.0001595662 2.751540e-05
[1591,] 9.894220e-05 0.0001397816 3.265931e-05
[1592,] 1.294181e-04 0.0001590385 4.592197e-05
[1593,] 8.234296e-05 0.0001501830 2.901332e-05
[1594,] 1.254810e-04 0.0001922525 5.961178e-05
[1595,] 1.292948e-04 0.0001591327 4.588913e-05
[1596,] 1.255915e-04 0.0001685702 5.291875e-05
[1597,] 8.414629e-05 0.0001414359 2.868082e-05
[1598,] 7.929940e-05 0.0001353705 2.523371e-05
[1599,] 8.924306e-05 0.0001411406 2.860076e-05
[1600,] 2.185583e-04 0.0001530737 7.410865e-05
[1601,] 9.184095e-05 0.0001465047 3.004375e-05
[1602,] 1.642793e-04 0.0001652345 6.945379e-05
[1603,] 9.315035e-05 0.0001522555 3.129239e-05
[1604,] 1.286880e-04 0.0001467425 3.509487e-05
[1605,] 1.301794e-04 0.0001455707 3.585115e-05
[1606,] 1.314963e-04 0.0001459407 4.451987e-05
[1607,] 1.355070e-04 0.0001447500 3.640755e-05
[1608,] 1.305057e-04 0.0001469808 3.538450e-05
[1609,] 1.176846e-04 0.0001579868 3.860701e-05
[1610,] 1.583018e-04 0.0001539754 5.805303e-05
[1611,] 7.975304e-05 0.0001362768 2.483395e-05
[1612,] 9.162629e-05 0.0001435237 2.835125e-05
[1613,] 1.206772e-04 0.0001447219 3.836978e-05
[1614,] 1.095595e-04 0.0001472630 3.110601e-05
[1615,] 1.254151e-04 0.0001475257 3.863609e-05
[1616,] 8.099472e-05 0.0001495251 2.734449e-05
[1617,] 9.189320e-05 0.0001465055 3.003749e-05
[1618,] 1.204515e-04 0.0001463036 3.914970e-05
[1619,] 1.264314e-04 0.0001426221 3.994495e-05
[1620,] 1.661668e-04 0.0001508432 6.838421e-05
[1621,] 1.271204e-04 0.0001464242 4.039694e-05
[1622,] 1.159848e-04 0.0001463352 3.645406e-05
[1623,] 1.505561e-04 0.0001471785 4.946462e-05
[1624,] 1.497035e-04 0.0001574606 5.023103e-05
[1625,] 1.195338e-04 0.0002127937 3.676536e-05
[1626,] 1.070341e-04 0.0001466825 3.620378e-05
[1627,] 1.436424e-04 0.0001468017 4.547437e-05
[1628,] 1.219245e-04 0.0002310116 3.771633e-05
[1629,] 1.205510e-04 0.0002278357 3.783708e-05
[1630,] 9.781102e-05 0.0001482055 3.370692e-05
[1631,] 1.165368e-04 0.0002020065 3.908325e-05
[1632,] 1.166324e-04 0.0001978205 3.892939e-05
[1633,] 1.579915e-04 0.0002316681 1.069487e-04
[1634,] 8.561817e-05 0.0001576268 2.637302e-05
[1635,] 1.550041e-04 0.0001517110 5.464942e-05
[1636,] 1.110813e-04 0.0001481036 3.952982e-05
[1637,] 1.244716e-04 0.0001368032 3.770732e-05
[1638,] 1.347875e-04 0.0001478751 4.527201e-05
[1639,] 1.524413e-04 0.0010566265 4.875145e-04
[1640,] 9.411535e-05 0.0001543422 3.141646e-05
[1641,] 7.595117e-05 0.0001447475 2.441535e-05
[1642,] 1.197485e-04 0.0001591995 3.975797e-05
[1643,] 7.709545e-05 0.0001477398 2.536704e-05
[1644,] 8.169360e-05 0.0001719390 3.154211e-05
[1645,] 8.974399e-05 0.0001529870 2.986026e-05
[1646,] 7.627500e-05 0.0001470432 2.515420e-05
[1647,] 8.103216e-05 0.0001466792 2.756111e-05
[1648,] 7.709000e-05 0.0001802629 2.838430e-05
[1649,] 8.259636e-05 0.0002171816 3.028077e-05
[1650,] 8.157787e-05 0.0001435923 2.701920e-05
[1651,] 9.130312e-05 0.0003452910 4.702758e-05
[1652,] 8.042070e-05 0.0003317166 3.095087e-05
[1653,] 7.896897e-05 0.0002304141 2.696127e-05
[1654,] 7.896920e-05 0.0002294231 2.702768e-05
[1655,] 1.440553e-04 0.0001543000 4.697859e-05
[1656,] 1.438506e-04 0.0001543125 4.693619e-05
[1657,] 1.328098e-04 0.0001682849 3.933605e-05
[1658,] 1.299527e-04 0.0001446580 3.473391e-05
[1659,] 1.322232e-04 0.0001569902 4.473209e-05
[1660,] 7.908486e-05 0.0002178538 2.723803e-05
[1661,] 8.171788e-05 0.0002797696 3.156367e-05
[1662,] 8.213372e-05 0.0002793726 3.199848e-05
[1663,] 7.923544e-05 0.0002207133 2.755800e-05
[1664,] 1.006028e-04 0.0001393815 3.185926e-05
[1665,] 7.955794e-05 0.0001435427 2.625929e-05
[1666,] 7.957800e-05 0.0001450605 2.648644e-05
[1667,] 1.484659e-04 0.0001392412 4.984829e-05
[1668,] 1.627322e-04 0.0001572083 5.320936e-05
[1669,] 1.138731e-04 0.0001536539 4.083157e-05
[1670,] 1.632994e-04 0.0001546929 5.477032e-05
[1671,] 1.486702e-03 0.0001407896 1.940660e-04
[1672,] 1.399094e-03 0.0001450430 1.367756e-04
[1673,] 8.218891e-05 0.0002007305 2.746248e-05
[1674,] 8.371625e-05 0.0001468982 2.717742e-05
[1675,] 1.637073e-04 0.0001638194 7.599365e-05
[1676,] 1.466322e-04 0.0001356072 4.509229e-05
[1677,] 2.547495e-03 0.0001489539 5.428038e-04
[1678,] 8.273516e-05 0.0001932017 2.721339e-05
[1679,] 8.827908e-04 0.0001486473 2.837407e-04
[1680,] 9.600438e-04 0.0001467998 2.260932e-04
[1681,] 1.385602e-04 0.0001415699 4.797124e-05
[1682,] 1.197626e-03 0.0001515974 1.521376e-04
[1683,] 1.279292e-03 0.0001519619 1.533769e-04
[1684,] 1.156276e-03 0.0001570364 1.371385e-04
[1685,] 1.215396e-03 0.0001569435 1.448976e-04
[1686,] 1.350602e-03 0.0001568687 1.602029e-04
[1687,] 1.350720e-03 0.0001516558 1.664824e-04
[1688,] 1.073712e-03 0.0001463949 2.314613e-04
[1689,] 1.268849e-03 0.0001565972 1.573101e-04
[1690,] 1.281700e-03 0.0001516223 1.604088e-04
[1691,] 1.573556e-04 0.0001382630 5.213295e-05
[1692,] 1.766264e-03 0.0001593231 1.174264e-04
[1693,] 8.292388e-05 0.0001937708 2.716649e-05
[1694,] 8.313519e-05 0.0001933515 2.713623e-05
[1695,] 1.787446e-04 0.0001552103 5.964706e-05
[1696,] 1.725254e-03 0.0001574621 1.830480e-04
[1697,] 2.198358e-03 0.0001544706 3.194070e-03
[1698,] 9.627728e-04 0.0001777728 3.035833e-02
[1699,] 9.365637e-04 0.0001581792 6.843316e-03
[1700,] 6.749959e-04 0.0004566028 5.663985e-02
[1701,] 1.250593e-03 0.0001581362 2.161357e-02
[1702,] 1.706048e-03 0.0001552342 2.769000e-03
[1703,] 1.394569e-04 0.0001554443 4.581215e-05
[1704,] 1.334687e-03 0.0001565407 1.652366e-04
[1705,] 8.256079e-05 0.0002251410 2.739487e-05
[1706,] 1.587707e-04 0.0001560089 5.277555e-05
[1707,] 1.588006e-04 0.0001560089 5.278602e-05
[1708,] 2.289727e-03 0.0001503371 1.860517e-03
[1709,] 7.892306e-05 0.0002471900 2.688681e-05
[1710,] 2.091306e-03 0.0001496202 1.409451e-03
[1711,] 1.391596e-03 0.0001594261 2.502391e-02
[1712,] 1.794534e-04 0.0001407466 4.316365e-05
[1713,] 1.611270e-04 0.0001524911 3.757126e-05
[1714,] 1.289083e-04 0.0001574159 4.223452e-05
[1715,] 2.169708e-03 0.0001491847 1.308500e-03
[1716,] 7.889910e-05 0.0002375002 2.691858e-05
[1717,] 1.545969e-04 0.0001566837 3.655826e-05
[1718,] 1.027434e-03 0.0001586240 1.720726e-02
[1719,] 1.687152e-04 0.0001536931 4.869743e-05
[1720,] 3.124130e-04 0.0001443223 5.649577e-05
[1721,] 1.021715e-03 0.0001598191 1.870096e-02
[1722,] 2.328004e-04 0.0024495271 2.246521e-02
[1723,] 1.053275e-04 0.0001590298 2.523420e-05
[1724,] 1.047991e-03 0.0004197346 8.240337e-02
[1725,] 1.497245e-03 0.0001636252 9.819444e-05
[1726,] 1.616303e-04 0.0001570622 3.707363e-05
[1727,] 7.880077e-05 0.0001976292 2.698079e-05
[1728,] 1.560675e-04 0.0002472179 4.470621e-04
[1729,] 1.248666e-03 0.0001471957 9.983473e-03
[1730,] 1.414672e-03 0.0001450029 2.032615e-04
[1731,] 8.738286e-04 0.0001425083 1.082004e-03
[1732,] 1.026406e-03 0.0001607224 2.035744e-02
[1733,] 1.328511e-03 0.0001636213 8.933121e-05
[1734,] 1.097241e-03 0.0001601222 2.091882e-02
[1735,] 1.286967e-03 0.0001643765 8.602196e-05
[1736,] 7.772072e-04 0.0001424906 9.620812e-04
[1737,] 8.935101e-04 0.0001516583 8.407048e-03
[1738,] 1.848298e-04 0.0001360774 4.901107e-05
[1739,] 1.445018e-03 0.0001615238 9.950308e-05
[1740,] 9.275085e-04 0.0001512559 8.393264e-03
[1741,] 1.530578e-03 0.0001624750 1.020620e-04
[1742,] 1.352287e-03 0.0001640218 9.001103e-05
[1743,] 1.213765e-03 0.0001450426 1.855770e-04
[1744,] 8.226425e-05 0.0002459363 2.673302e-05
[1745,] 9.240169e-04 0.0001467892 5.573169e-03
[1746,] 2.566261e-04 0.0001393861 7.402770e-05
[1747,] 9.621399e-04 0.0001507879 1.132763e-02
[1748,] 9.765794e-04 0.0001506587 1.135728e-02
[1749,] 1.386581e-03 0.0001635581 9.257275e-05
[1750,] 1.286514e-03 0.0001570416 3.551144e-02
[1751,] 2.599308e-04 0.0001795905 2.695200e-05
[1752,] 3.502641e-03 0.0001568974 2.504549e-04
[1753,] 2.451205e-03 0.0001449100 3.098115e-04
[1754,] 2.300628e-03 0.0001449418 2.996991e-04
[1755,] 1.295737e-03 0.0001547242 2.979214e-02
[1756,] 2.968022e-03 0.0001670562 1.659428e-04
[1757,] 2.199770e-03 0.0001492666 2.403772e-04
[1758,] 2.615544e-03 0.0001450107 3.543640e-04
[1759,] 1.511841e-03 0.0002250811 6.387723e-02
[1760,] 1.362606e-03 0.0001529964 2.722106e-02
[1761,] 2.452708e-03 0.0001486861 2.873830e-04
[1762,] 1.907298e-04 0.0001390195 4.607643e-05
[1763,] 1.736987e-03 0.0001723481 5.550129e-02
[1764,] 1.419950e-03 0.0001537594 3.008047e-02
[1765,] 1.967374e-04 0.0001388455 4.719103e-05
[1766,] 2.602398e-03 0.0001489744 2.874291e-04
[1767,] 4.139392e-03 0.0001594253 2.281789e-04
[1768,] 1.881107e-04 0.0001386106 4.600968e-05
[1769,] 1.555151e-04 0.0001548827 5.528599e-05
[1770,] 2.110603e-03 0.0001449205 2.086231e-04
[1771,] 1.670966e-03 0.0001564969 4.309768e-02
[1772,] 3.453226e-03 0.0001710822 1.762710e-04
[1773,] 3.931055e-03 0.0001597912 2.123868e-04
[1774,] 3.119736e-03 0.0001707560 1.630527e-04
[1775,] 2.608495e-03 0.0001498120 2.545927e-04
[1776,] 1.678084e-03 0.0001458379 1.132549e-02
[1777,] 1.123188e-03 0.0001446592 1.024730e-04
[1778,] 1.515216e-04 0.0001571665 5.002719e-05
[1779,] 1.197332e-03 0.0001409395 4.946530e-03
[1780,] 2.350502e-03 0.0001518732 1.888511e-04
[1781,] 3.725585e-03 0.0001659555 1.586446e-04
[1782,] 1.107113e-04 0.0002564904 2.641898e-05
[1783,] 1.337026e-04 0.0001485722 2.644135e-05
[1784,] 1.199280e-04 0.0001560001 3.916628e-05
[1785,] 1.749414e-04 0.0007495537 2.580418e-03
[1786,] 1.756169e-04 0.0007162229 2.506916e-03
[1787,] 1.780250e-04 0.0007504941 2.791627e-03
[1788,] 1.310311e-04 0.0002635871 2.626832e-05
[1789,] 1.099014e-04 0.0001572127 2.575323e-05
[1790,] 1.478687e-03 0.0001394488 3.086872e-03
[1791,] 1.567744e-04 0.0001546319 5.600523e-05
[1792,] 1.859561e-03 0.0001372944 2.454088e-03
[1793,] 1.840165e-04 0.0002748566 9.882742e-04
[1794,] 9.170382e-05 0.0001558576 3.106609e-05
[1795,] 1.854381e-03 0.0001378886 2.782073e-03
[1796,] 2.671143e-04 0.0001564225 8.573670e-05
[1797,] 1.804184e-04 0.0003196590 1.215087e-03
[1798,] 2.656602e-04 0.0001858852 1.956282e-04
[1799,] 1.679783e-04 0.0001481343 3.921753e-05
[1800,] 1.172519e-04 0.0001527190 2.574202e-05
[1801,] 1.647738e-04 0.0001473392 3.903244e-05
[1802,] 1.469993e-04 0.0001572341 4.780054e-05
[1803,] 2.658624e-04 0.0001583115 1.090754e-04
[1804,] 1.799463e-04 0.0003452506 1.299409e-03
[1805,] 1.777242e-04 0.0001533463 6.066065e-05
[1806,] 9.310084e-05 0.0001561460 2.587514e-05
[1807,] 1.564588e-04 0.0001553868 5.626529e-05
[1808,] 1.849076e-04 0.0001990520 1.872703e-04
[1809,] 2.675960e-04 0.0001852636 1.957207e-04
[1810,] 2.724547e-04 0.0001863263 2.096039e-04
[1811,] 1.752474e-04 0.0002680148 7.466699e-04
[1812,] 1.618685e-03 0.0001458857 1.456499e-02
[1813,] 1.062942e-04 0.0002577277 2.646194e-05
[1814,] 1.798382e-04 0.0002903047 1.053181e-03
[1815,] 1.841339e-04 0.0002015384 1.922681e-04
[1816,] 2.764624e-04 0.0001864420 2.176780e-04
[1817,] 2.812543e-04 0.0001862582 2.261279e-04
[1818,] 1.195659e-04 0.0001572038 2.569540e-05
[1819,] 1.469494e-04 0.0002538794 2.615664e-05
[1820,] 1.346231e-04 0.0001426864 3.654507e-05
[1821,] 1.256833e-04 0.0001564834 2.566214e-05
[1822,] 9.557330e-05 0.0002664598 2.672336e-05
[1823,] 1.340850e-04 0.0002591606 2.622938e-05
[1824,] 1.764888e-04 0.0003661860 1.278700e-03
[1825,] 1.352514e-04 0.0002475738 2.620165e-05
[1826,] 1.517665e-03 0.0001483082 6.107395e-05
[1827,] 1.747824e-04 0.0012524191 4.293081e-03
[1828,] 1.136532e-04 0.0002572905 2.637699e-05
[1829,] 1.812516e-04 0.0002012656 1.805954e-04
[1830,] 1.838719e-03 0.0001459539 1.658722e-02
[1831,] 1.426527e-03 0.0001456560 1.251720e-02
[1832,] 1.347250e-04 0.0002607134 2.623134e-05
[1833,] 1.719908e-03 0.0001378840 2.602047e-03
[1834,] 2.561476e-04 0.0001861926 1.841439e-04
[1835,] 1.313095e-04 0.0002607037 2.624356e-05
[1836,] 1.902200e-03 0.0001477097 7.744515e-05
[1837,] 1.745265e-04 0.0002908406 9.347481e-04
[1838,] 1.487840e-04 0.0001544744 5.035816e-05
[1839,] 1.714900e-03 0.0001449534 1.362433e-02
[1840,] 1.336362e-04 0.0001444266 6.342397e-05
[1841,] 1.462100e-04 0.0002746582 2.616060e-05
[1842,] 1.054363e-03 0.0001450279 6.879048e-05
[1843,] 1.953529e-03 0.0001446315 1.532226e-03
[1844,] 1.029262e-04 0.0002773077 2.656147e-05
[1845,] 1.745153e-03 0.0001434858 5.999029e-04
[1846,] 1.233903e-03 0.0001415107 5.751859e-03
[1847,] 8.114592e-05 0.0001423798 2.623023e-05
[1848,] 8.086039e-05 0.0001443222 2.619158e-05
[1849,] 8.101683e-05 0.0001552095 2.671413e-05
[1850,] 9.537876e-05 0.0001384929 3.059704e-05
[1851,] 1.175005e-04 0.0001483389 4.022869e-05
[1852,] 1.370326e-04 0.0001447439 3.834561e-05
[1853,] 2.907838e-04 0.0001565651 9.383749e-05
[1854,] 2.432483e-04 0.0001429252 6.749167e-05
[1855,] 8.967812e-05 0.0001712237 3.231336e-05
[1856,] 1.408449e-04 0.0001575405 4.769211e-05
[1857,] 1.850123e-04 0.0001480881 5.008226e-05
[1858,] 1.438084e-04 0.0001524812 4.708083e-05
[1859,] 1.261883e-04 0.0001908603 6.506284e-05
[1860,] 2.398278e-04 0.0001525411 7.497701e-05
[1861,] 1.048440e-04 0.0001770406 3.976134e-05
[1862,] 8.501193e-05 0.0001475153 2.525699e-05
[1863,] 1.087400e-04 0.0001717342 4.127018e-05
[1864,] 1.031968e-04 0.0001923891 3.987568e-05
[1865,] 9.744623e-05 0.0001367423 2.933364e-05
[1866,] 9.970264e-05 0.0001466347 2.778423e-05
[1867,] 1.135810e-04 0.0001527556 2.898889e-05
[1868,] 1.185975e-04 0.0001566311 4.073184e-05
[1869,] 1.471541e-04 0.0001634153 4.650156e-05
[1870,] 1.488429e-04 0.0001639733 4.676495e-05
[1871,] 1.508926e-04 0.0001470295 4.270860e-05
[1872,] 1.522404e-04 0.0001465430 4.303767e-05
[1873,] 9.512064e-05 0.0001662285 3.455228e-05
[1874,] 9.491579e-05 0.0001681016 3.454678e-05
[1875,] 1.171678e-04 0.0001429018 3.183785e-05
[1876,] 1.499391e-04 0.0001636605 4.204011e-05
[1877,] 2.075945e-04 0.0001585683 8.445143e-05
[1878,] 9.846025e-05 0.0001432998 2.805852e-05
[1879,] 1.203028e-04 0.0001415171 3.292763e-05
[1880,] 1.523559e-04 0.0001468984 4.295403e-05
[1881,] 9.496195e-05 0.0001675894 3.454376e-05
[1882,] 1.118302e-04 0.0001440234 3.053635e-05
[1883,] 1.525688e-04 0.0001572014 4.869493e-05
[1884,] 9.116330e-05 0.0001421412 2.708269e-05
[1885,] 9.558872e-05 0.0001479734 3.339807e-05
[1886,] 1.334409e-04 0.0001532835 4.178567e-05
[1887,] 9.454313e-05 0.0001847111 3.527804e-05
[1888,] 9.566228e-05 0.0001611877 3.487893e-05
[1889,] 9.548960e-05 0.0001831839 3.572102e-05
[1890,] 9.573745e-05 0.0001682225 3.527755e-05
[1891,] 1.437646e-04 0.0001527209 4.461625e-05
[1892,] 1.436926e-04 0.0001527745 4.459451e-05
[1893,] 9.367051e-05 0.0003385307 4.841957e-05
[1894,] 9.492950e-05 0.0003425628 5.056761e-05
[1895,] 9.247925e-05 0.0003392002 4.671465e-05
[1896,] 9.342702e-05 0.0003469559 4.870003e-05
[1897,] 9.329302e-05 0.0003482254 4.858840e-05
[1898,] 9.401686e-05 0.0002908601 4.563603e-05
[1899,] 1.411169e-04 0.0001529120 4.418685e-05
[1900,] 9.428750e-05 0.0003711428 5.161778e-05
[1901,] 9.744664e-05 0.0001606704 3.873580e-05
[1902,] 1.439792e-04 0.0001527946 4.462966e-05
[1903,] 1.399698e-04 0.0001888404 5.813723e-05
[1904,] 9.017570e-05 0.0001725525 3.277406e-05
[1905,] 1.412164e-04 0.0001533513 4.411573e-05
[1906,] 8.994943e-05 0.0004358147 4.778127e-05
[1907,] 1.190681e-04 0.0001528282 2.993587e-05
[1908,] 9.276349e-05 0.0001734952 3.396860e-05
[1909,] 9.376554e-05 0.0001938416 3.515350e-05
[1910,] 9.608717e-05 0.0001434663 2.787020e-05
[1911,] 9.642576e-05 0.0001438202 2.787620e-05
[1912,] 1.179858e-04 0.0001440431 3.327483e-05
[1913,] 9.001671e-05 0.0003755415 4.470554e-05
[1914,] 9.312226e-05 0.0001427599 2.738922e-05
[1915,] 9.250923e-05 0.0001943799 3.446216e-05
[1916,] 8.864190e-05 0.0004647713 4.634545e-05
[1917,] 9.163803e-05 0.0001742059 3.339494e-05
[1918,] 9.055877e-05 0.0001628995 3.223908e-05
[1919,] 1.489241e-04 0.0001478554 3.829867e-05
[1920,] 1.437075e-04 0.0001485260 4.550453e-05
[1921,] 9.075037e-05 0.0001741856 3.272154e-05
[1922,] 8.956694e-05 0.0001599559 3.150072e-05
[1923,] 8.855988e-05 0.0001601861 3.099871e-05
[1924,] 9.132662e-05 0.0001601164 3.241396e-05
[1925,] 9.179533e-05 0.0001609705 3.281992e-05
[1926,] 9.220949e-05 0.0001620294 3.316319e-05
[1927,] 1.567339e-04 0.0001546706 5.934888e-05
[1928,] 1.373475e-04 0.0001406515 3.895990e-05
[1929,] 9.429943e-05 0.0003062808 4.377794e-05
[1930,] 9.884632e-05 0.0001394804 3.114023e-05
[1931,] 9.702672e-05 0.0002042297 3.712406e-05
[1932,] 1.157325e-04 0.0001542149 3.220485e-05
[1933,] 8.918589e-05 0.0001818992 3.208437e-05
[1934,] 9.530328e-05 0.0004294626 5.253178e-05
[1935,] 9.593177e-05 0.0001777254 3.522968e-05
[1936,] 9.451790e-05 0.0001943842 3.454479e-05
[1937,] 1.338977e-04 0.0001581556 4.637779e-05
[1938,] 1.137585e-04 0.0001643764 4.065935e-05
[1939,] 8.814135e-05 0.0001366506 2.712791e-05
[1940,] 1.360947e-04 0.0001924393 3.605646e-05
[1941,] 1.768178e-04 0.0001495031 6.154582e-05
[1942,] 2.235771e-04 0.0001564720 8.624457e-05
[1943,] 2.138416e-04 0.0001564723 8.290783e-05
[1944,] 1.675382e-04 0.0001468165 5.657448e-05
[1945,] 1.433853e-04 0.0001681696 4.948620e-05
[1946,] 1.327966e-04 0.0002093763 4.418663e-05
[1947,] 5.531401e-04 0.0001363996 1.419533e-04
[1948,] 1.793997e-04 0.0001356252 5.636748e-05
[1949,] 8.179048e-05 0.0001357175 2.608331e-05
[1950,] 8.815874e-05 0.0001360561 2.790851e-05
[1951,] 8.417319e-05 0.0001379312 2.636754e-05
[1952,] 9.187136e-05 0.0001509201 2.780694e-05
[1953,] 9.103621e-05 0.0001359724 2.905166e-05
[1954,] 1.088761e-04 0.0001544115 3.468482e-05
[1955,] 1.044844e-04 0.0001774328 3.421631e-05
[1956,] 1.061183e-04 0.0001493159 3.328008e-05
[1957,] 1.023188e-04 0.0001543213 3.320202e-05
[1958,] 7.996694e-05 0.0001377572 2.562749e-05
[1959,] 8.715645e-05 0.0001382554 2.647479e-05
[1960,] 8.212582e-05 0.0001376632 2.597188e-05
[1961,] 1.039599e-04 0.0001459752 3.272578e-05
[1962,] 8.501887e-05 0.0001511656 2.626444e-05
[1963,] 9.244318e-05 0.0001439333 2.982519e-05
[1964,] 8.493833e-05 0.0001515289 2.625095e-05
[1965,] 8.046971e-05 0.0001377526 2.545212e-05
[1966,] 8.781039e-05 0.0001507627 2.690375e-05
[1967,] 8.705422e-05 0.0001510167 2.670777e-05
[1968,] 9.236650e-05 0.0001415446 2.950775e-05
[1969,] 8.039054e-05 0.0001391694 2.519698e-05
[1970,] 9.222254e-05 0.0001436888 2.962928e-05
[1971,] 8.809389e-05 0.0001384717 2.661370e-05
[1972,] 1.040973e-04 0.0001730994 3.419795e-05
[1973,] 9.219911e-05 0.0001435235 2.961903e-05
[1974,] 1.027867e-04 0.0001981992 3.402911e-05
[1975,] 8.307424e-05 0.0001680754 2.457494e-05
[1976,] 1.437744e-04 0.0001537784 4.724562e-05
[1977,] 9.293645e-05 0.0001443071 2.960803e-05
[1978,] 9.343343e-05 0.0001469476 3.047585e-05
[1979,] 1.394362e-04 0.0001389638 4.353862e-05
[1980,] 9.514594e-05 0.0001591197 3.093208e-05
[1981,] 9.043937e-05 0.0001371210 2.911924e-05
[1982,] 8.163385e-05 0.0001634410 2.478587e-05
[1983,] 1.036655e-04 0.0001813751 3.553305e-05
[1984,] 9.222274e-05 0.0001433911 2.966897e-05
[1985,] 1.517287e-04 0.0001391972 4.839005e-05
[1986,] 1.481346e-04 0.0001370056 4.478538e-05
[1987,] 8.002544e-05 0.0001513801 2.531558e-05
[1988,] 1.529755e-04 0.0001388568 4.851838e-05
[1989,] 1.537376e-04 0.0001389716 4.889654e-05
[1990,] 8.146026e-05 0.0001648085 2.458581e-05
[1991,] 8.171785e-05 0.0001643004 2.458315e-05
[1992,] 8.166541e-05 0.0001689348 2.480308e-05
[1993,] 1.537303e-04 0.0001384901 4.841291e-05
[1994,] 8.329660e-05 0.0001648495 2.491606e-05
[1995,] 9.229420e-05 0.0001434210 2.974889e-05
[1996,] 8.218275e-05 0.0001539949 2.504898e-05
[1997,] 1.422071e-04 0.0001535709 4.643753e-05
[1998,] 1.365499e-04 0.0001377698 4.133041e-05
[1999,] 9.269140e-05 0.0001433665 2.986875e-05
[2000,] 8.077129e-05 0.0001505334 2.547995e-05
[2001,] 1.454975e-04 0.0002282955 6.227161e-05
[2002,] 9.620685e-05 0.0001563417 3.110578e-05
[2003,] 1.293400e-04 0.0016423431 1.104143e-04
[2004,] 1.045311e-04 0.0001565800 3.504096e-05
[2005,] 1.561514e-04 0.0001488272 5.316859e-05
[2006,] 1.473942e-04 0.0001566645 6.067029e-05
[2007,] 1.251157e-04 0.0001572786 4.011258e-05
[2008,] 1.461521e-04 0.0001694222 4.736142e-05
[2009,] 1.459140e-04 0.0001693278 4.738219e-05
[2010,] 1.264109e-04 0.0001572815 4.047745e-05
[2011,] 1.027946e-04 0.0001459690 3.284263e-05
[2012,] 9.008803e-05 0.0001476098 2.728879e-05
[2013,] 1.596214e-04 0.0001416238 5.070855e-05
[2014,] 1.673324e-04 0.0001420209 5.454722e-05
[2015,] 9.079151e-05 0.0001471115 2.752101e-05
[2016,] 8.997180e-05 0.0001503168 2.766904e-05
[2017,] 9.267250e-05 0.0001434928 3.307673e-05
[2018,] 7.646469e-05 0.0001366344 2.441591e-05
[2019,] 1.202714e-04 0.0001560374 4.500531e-05
[2020,] 1.888692e-04 0.0001534780 6.864515e-05
[2021,] 9.708966e-05 0.0001783389 4.378973e-05
[2022,] 9.431724e-05 0.0001504023 3.564779e-05
[2023,] 9.648650e-05 0.0001556904 3.015578e-05
[2024,] 1.006084e-04 0.0001589287 4.109963e-05
[2025,] 9.589777e-05 0.0001416654 2.978531e-05
[2026,] 9.748984e-05 0.0001515474 3.738345e-05
[2027,] 1.630568e-04 0.0001593624 6.577122e-05
[2028,] 1.097826e-04 0.0001568559 3.597403e-05
[2029,] 9.910226e-05 0.0001490085 3.756588e-05
[2030,] 9.798442e-05 0.0001586372 3.962597e-05
[2031,] 1.006556e-04 0.0001596110 4.129742e-05
[2032,] 9.892046e-05 0.0001606327 4.064192e-05
[2033,] 9.622983e-05 0.0001404495 2.978457e-05
[2034,] 1.182920e-04 0.0001538520 3.871595e-05
[2035,] 1.034372e-04 0.0001484330 3.932853e-05
[2036,] 1.182681e-04 0.0001538290 3.871544e-05
[2037,] 1.000425e-04 0.0001584345 4.072044e-05
[2038,] 9.984640e-05 0.0001457786 3.685979e-05
[2039,] 1.384642e-04 0.0001667056 6.490414e-05
[2040,] 1.336696e-04 0.0001654435 6.160189e-05
[2041,] 1.482583e-04 0.0001586166 6.620371e-05
[2042,] 1.433784e-04 0.0001620263 6.504711e-05
[2043,] 1.153195e-04 0.0001386482 4.009428e-05
[2044,] 1.392309e-04 0.0001480658 5.548384e-05
[2045,] 1.396118e-04 0.0001636760 6.414375e-05
[2046,] 1.343315e-04 0.0001714140 6.654594e-05
[2047,] 1.444065e-04 0.0001448117 5.582272e-05
[2048,] 1.109243e-04 0.0001528559 3.632430e-05
[2049,] 1.850112e-04 0.0001610173 8.901289e-05
[2050,] 1.380813e-04 0.0001656091 6.418276e-05
[2051,] 1.052397e-04 0.0001424166 3.503714e-05
[2052,] 1.370959e-04 0.0001657475 6.369288e-05
[2053,] 1.828188e-04 0.0001568181 7.321894e-05
[2054,] 1.294446e-04 0.0001552016 5.479248e-05
[2055,] 1.110542e-04 0.0001534691 3.633723e-05
[2056,] 1.344658e-04 0.0001555189 5.746923e-05
[2057,] 1.290365e-04 0.0001551366 5.455764e-05
[2058,] 1.821508e-04 0.0001597787 8.279056e-05
[2059,] 1.195367e-04 0.0001582646 3.940459e-05
[2060,] 1.302897e-04 0.0001541685 5.473100e-05
[2061,] 1.402859e-04 0.0001461668 5.498145e-05
[2062,] 1.192025e-04 0.0001583336 3.936949e-05
[2063,] 1.049398e-04 0.0001501753 3.717650e-05
[2064,] 1.192916e-04 0.0001580721 3.945263e-05
[2065,] 1.294983e-04 0.0001553141 5.486492e-05
[2066,] 1.335611e-04 0.0001561059 5.729631e-05
[2067,] 1.410591e-04 0.0001470909 5.590156e-05
[2068,] 1.302532e-04 0.0001560149 5.557458e-05
[2069,] 1.303267e-04 0.0001559985 5.560433e-05
[2070,] 1.360220e-04 0.0001495885 5.513308e-05
[2071,] 1.089136e-04 0.0001567913 3.577238e-05
[2072,] 1.398022e-04 0.0001485946 5.626797e-05
[2073,] 1.391809e-04 0.0001456678 5.417991e-05
[2074,] 1.056626e-04 0.0001419681 3.503253e-05
[2075,] 1.274262e-04 0.0001551069 5.373151e-05
[2076,] 1.313690e-04 0.0001564118 5.632242e-05
[2077,] 1.283090e-04 0.0001560490 5.459690e-05
[2078,] 1.789224e-04 0.0001621129 8.804991e-05
[2079,] 1.289767e-04 0.0001568104 5.527966e-05
[2080,] 1.194593e-04 0.0001582680 3.939114e-05
[2081,] 1.192477e-04 0.0001582650 3.937461e-05
[2082,] 1.968491e-04 0.0001546097 7.271213e-05
[2083,] 1.193284e-04 0.0001582658 3.937652e-05
[2084,] 1.192338e-04 0.0001583878 3.936158e-05
[2085,] 1.191323e-04 0.0001584790 3.934842e-05
[2086,] 1.191152e-04 0.0001583881 3.935634e-05
[2087,] 1.192381e-04 0.0001583878 3.935959e-05
[2088,] 1.193507e-04 0.0001583927 3.936592e-05
[2089,] 1.191904e-04 0.0001583852 3.935477e-05
[2090,] 1.191558e-04 0.0001583878 3.935354e-05
[2091,] 1.191322e-04 0.0001583884 3.935276e-05
[2092,] 1.181863e-04 0.0001533391 3.864056e-05
[2093,] 9.150176e-05 0.0001493732 2.979545e-05
[2094,] 1.193901e-04 0.0001582244 3.937466e-05
[2095,] 1.088118e-04 0.0001565658 3.600553e-05
[2096,] 1.083494e-04 0.0001566016 3.582399e-05
[2097,] 9.081726e-05 0.0001559514 2.945440e-05
[2098,] 1.189611e-04 0.0001588678 3.944194e-05
[2099,] 1.385022e-04 0.0001556121 4.479048e-05
[2100,] 1.222613e-04 0.0001586908 4.154899e-05
[2101,] 1.888395e-04 0.0001674969 1.003400e-04
[2102,] 1.197606e-04 0.0001583144 3.968352e-05
[2103,] 1.148138e-04 0.0001528709 4.477060e-05
[2104,] 1.106779e-04 0.0001454597 4.118856e-05
[2105,] 1.165827e-04 0.0001510979 4.502485e-05
[2106,] 1.984879e-04 0.0001685231 1.093968e-04
[2107,] 1.382009e-04 0.0001485046 4.354268e-05
[2108,] 1.383667e-04 0.0001522297 4.512297e-05
[2109,] 1.384037e-04 0.0001589693 4.670982e-05
[2110,] 1.475482e-04 0.0001526776 5.285757e-05
[2111,] 1.382677e-04 0.0001499668 4.466517e-05
[2112,] 1.008192e-04 0.0001414705 3.196318e-05
[2113,] 1.204277e-04 0.0001585972 4.057764e-05
[2114,] 8.758597e-05 0.0001354152 2.806330e-05
[2115,] 1.119683e-04 0.0001571140 3.789216e-05
[2116,] 1.143114e-04 0.0001360967 3.456420e-05
[2117,] 9.341807e-05 0.0001368760 2.822117e-05
[2118,] 9.577110e-05 0.0001362560 2.881383e-05
[2119,] 9.602998e-05 0.0001482590 2.935413e-05
[2120,] 1.201082e-04 0.0001591008 4.047056e-05
[2121,] 9.871789e-05 0.0001436167 2.807120e-05
[2122,] 9.426410e-05 0.0001480876 2.968904e-05
[2123,] 3.170089e-04 0.0001624798 1.847575e-04
[2124,] 1.093871e-04 0.0001409325 3.049328e-05
[2125,] 3.126471e-04 0.0001713401 2.016148e-04
[2126,] 1.321368e-04 0.0001570449 4.380216e-05
[2127,] 1.021064e-04 0.0001394962 2.941635e-05
[2128,] 2.903297e-04 0.0001633103 1.686327e-04
[2129,] 3.142346e-04 0.0001627612 1.835152e-04
[2130,] 1.199170e-04 0.0001590949 4.031454e-05
[2131,] 1.113246e-04 0.0001440925 3.527793e-05
[2132,] 2.473675e-04 0.0001572463 1.076928e-04
[2133,] 1.191598e-04 0.0001577200 4.964257e-05
[2134,] 2.596431e-04 0.0001551653 1.060725e-04
[2135,] 2.569780e-04 0.0001608581 1.385285e-04
[2136,] 2.537555e-04 0.0001600630 1.310095e-04
[2137,] 9.397005e-05 0.0001402492 2.964420e-05
[2138,] 2.509492e-04 0.0001581335 1.159951e-04
[2139,] 1.189275e-04 0.0001423376 3.187205e-05
[2140,] 1.188439e-04 0.0001556640 4.868487e-05
[2141,] 2.722746e-04 0.0001607019 1.468212e-04
[2142,] 1.306559e-04 0.0001512014 5.265440e-05
[2143,] 2.622013e-04 0.0001600677 1.360150e-04
[2144,] 9.418630e-05 0.0001414289 2.965924e-05
[2145,] 1.480344e-04 0.0001426068 3.752657e-05
[2146,] 1.495697e-04 0.0001426990 3.777739e-05
[2147,] 1.422490e-04 0.0009559640 2.430964e-04
[2148,] 1.419844e-04 0.0009812800 2.401155e-04
[2149,] 1.555790e-04 0.0001568347 5.197291e-05
[2150,] 1.193515e-04 0.0001513946 3.352644e-05
[2151,] 1.083977e-04 0.0001570573 3.446427e-05
[2152,] 1.419909e-04 0.0009228352 2.278847e-04
[2153,] 2.671867e-04 0.0001564458 1.111714e-04
[2154,] 1.417821e-04 0.0009625117 2.325334e-04
[2155,] 1.242328e-04 0.0001592308 4.035223e-05
[2156,] 1.096839e-04 0.0001356599 3.296892e-05
[2157,] 1.423889e-04 0.0004372546 1.262047e-04
[2158,] 1.376627e-04 0.0001514916 4.440498e-05
[2159,] 1.376781e-04 0.0001503533 4.423147e-05
[2160,] 1.421964e-04 0.0004155799 1.191660e-04
[2161,] 1.264179e-04 0.0001360693 3.656191e-05
[2162,] 1.377358e-04 0.0001505641 4.371571e-05
[2163,] 1.379861e-04 0.0001421902 4.187571e-05
[2164,] 1.415215e-04 0.0005582719 1.516896e-04
[2165,] 1.259624e-04 0.0001574696 3.983359e-05
[2166,] 1.163082e-04 0.0001471812 3.457952e-05
[2167,] 1.424802e-04 0.0002728579 7.350822e-05
[2168,] 2.625668e-04 0.0001592120 1.303782e-04
[2169,] 1.143453e-04 0.0001562525 3.990816e-05
[2170,] 1.134464e-04 0.0001553388 3.913578e-05
[2171,] 1.367867e-04 0.0001604669 4.564721e-05
[2172,] 1.367638e-04 0.0001599750 4.565449e-05
[2173,] 1.192416e-04 0.0001637300 4.845412e-05
[2174,] 1.333641e-04 0.0001559138 4.392926e-05
[2175,] 1.119829e-04 0.0001536906 3.771351e-05
[2176,] 1.422355e-04 0.0001478463 4.272174e-05
[2177,] 1.131387e-04 0.0001357854 3.325837e-05
[2178,] 1.368526e-04 0.0001653030 4.627008e-05
[2179,] 1.422014e-04 0.0001516516 5.842793e-05
[2180,] 1.156365e-04 0.0001482676 4.380553e-05
[2181,] 9.151401e-05 0.0001604915 3.025271e-05
[2182,] 1.371379e-04 0.0001700996 4.733866e-05
[2183,] 1.314708e-04 0.0001538148 5.432190e-05
[2184,] 1.319129e-04 0.0001537866 5.452676e-05
[2185,] 1.583070e-04 0.0001351341 4.846394e-05
[2186,] 1.370271e-04 0.0001707359 4.875451e-05
[2187,] 1.173943e-04 0.0001352387 3.592475e-05
[2188,] 1.370135e-04 0.0001708438 4.728410e-05
[2189,] 1.189426e-04 0.0001351797 3.613945e-05
[2190,] 2.667054e-04 0.0001550433 9.740400e-05
[2191,] 1.423715e-04 0.0004915567 1.455353e-04
[2192,] 1.370929e-04 0.0001687838 4.725004e-05
[2193,] 1.680058e-04 0.0001580041 5.275612e-05
[2194,] 1.370307e-04 0.0001687120 4.809258e-05
[2195,] 1.420359e-04 0.0004954588 1.428087e-04
[2196,] 1.370307e-04 0.0001756703 4.905692e-05
[2197,] 1.370812e-04 0.0001701066 4.871460e-05
[2198,] 1.370928e-04 0.0001699728 4.884819e-05
[2199,] 1.117599e-04 0.0001559982 3.618655e-05
[2200,] 1.499470e-04 0.0002440829 3.801079e-05
[2201,] 1.296050e-04 0.0001574938 4.903780e-05
[2202,] 1.288158e-04 0.0001614224 5.037623e-05
[2203,] 1.460803e-04 0.0001365142 4.031858e-05
[2204,] 1.669864e-04 0.0001613480 4.278937e-05
[2205,] 1.507256e-04 0.0001572692 4.991906e-05
[2206,] 1.384948e-04 0.0001369501 3.821401e-05
[2207,] 5.366406e-04 0.0001494975 1.135245e-04
[2208,] 1.405564e-04 0.0001484911 4.389944e-05
[2209,] 1.585370e-04 0.0001538091 5.163711e-05
[2210,] 1.559240e-04 0.0001584771 5.761025e-05
[2211,] 1.541929e-04 0.0001563484 4.713957e-05
[2212,] 1.061659e-04 0.0001396938 2.986362e-05
[2213,] 1.062180e-04 0.0001911871 3.156648e-05
[2214,] 1.316027e-04 0.0001454301 4.050083e-05
[2215,] 1.446398e-04 0.0001535092 4.365429e-05
[2216,] 1.091982e-04 0.0001375405 3.121690e-05
[2217,] 1.413318e-04 0.0001508884 4.370140e-05
[2218,] 1.127286e-04 0.0001591494 3.467783e-05
[2219,] 1.678707e-04 0.0001577273 4.827468e-05
[2220,] 1.676869e-04 0.0001564720 5.180145e-05
[2221,] 1.717999e-04 0.0001576897 4.902555e-05
[2222,] 1.425538e-04 0.0001468179 4.358639e-05
[2223,] 1.467645e-04 0.0001500730 4.417215e-05
[2224,] 1.465737e-04 0.0001496237 4.419043e-05
[2225,] 2.109622e-04 0.0001588160 9.337859e-05
[2226,] 1.320148e-04 0.0001586590 3.526526e-05
[2227,] 1.463942e-04 0.0001545945 4.416299e-05
[2228,] 1.994218e-04 0.0001587272 8.597082e-05
[2229,] 3.370988e-04 0.0001579698 1.500557e-04
[2230,] 1.102708e-04 0.0001816321 5.044115e-05
[2231,] 2.095720e-04 0.0001586350 9.161153e-05
[2232,] 1.704149e-04 0.0001563635 4.866261e-05
[2233,] 1.618087e-04 0.0001548286 4.025556e-05
[2234,] 1.800279e-04 0.0001571115 4.949610e-05
[2235,] 1.107314e-04 0.0001357047 3.267899e-05
[2236,] 1.463592e-04 0.0001530976 4.411774e-05
[2237,] 1.222187e-04 0.0001562178 3.430269e-05
[2238,] 2.450613e-04 0.0001553653 8.978374e-05
[2239,] 1.235583e-04 0.0001500540 3.594322e-05
[2240,] 2.505945e-04 0.0001542488 8.878168e-05
[2241,] 1.682140e-04 0.0001558123 4.056810e-05
[2242,] 1.494417e-04 0.0001532812 4.889369e-05
[2243,] 1.344228e-04 0.0001566232 4.450091e-05
[2244,] 1.489820e-04 0.0001516952 4.413465e-05
[2245,] 1.520462e-04 0.0001602581 4.587173e-05
[2246,] 1.450587e-04 0.0001629029 4.533662e-05
[2247,] 9.204851e-05 0.0001438946 2.684377e-05
[2248,] 9.934178e-05 0.0002397942 2.677677e-05
[2249,] 9.268017e-05 0.0001468247 2.673808e-05
[2250,] 1.341601e-04 0.0001559132 4.412126e-05
[2251,] 1.175129e-04 0.0002445130 3.278399e-05
[2252,] 1.201303e-04 0.0002623682 3.283618e-05
[2253,] 1.115569e-04 0.0001605502 3.579232e-05
[2254,] 9.704136e-05 0.0001763523 2.686735e-05
[2255,] 1.090011e-04 0.0001607884 3.244025e-05
[2256,] 1.504393e-04 0.0001578853 3.949356e-05
[2257,] 1.455704e-04 0.0001593328 4.489183e-05
[2258,] 1.334368e-04 0.0001593224 4.457972e-05
[2259,] 1.579701e-04 0.0001577585 5.492609e-05
[2260,] 9.202461e-05 0.0001708497 2.658124e-05
[2261,] 9.273211e-05 0.0003154972 2.632227e-05
[2262,] 8.595277e-05 0.0001641060 2.587749e-05
[2263,] 8.907093e-05 0.0001933382 2.602651e-05
[2264,] 1.020861e-04 0.0001551818 3.355949e-05
[2265,] 1.253138e-04 0.0001556049 4.649749e-05
[2266,] 8.317765e-05 0.0001378681 2.619821e-05
[2267,] 8.384401e-05 0.0001355698 2.626202e-05
[2268,] 9.751872e-05 0.0001418463 3.053861e-05
[2269,] 1.272993e-04 0.0001492329 4.247701e-05
[2270,] 1.063487e-04 0.0001512766 3.469225e-05
[2271,] 9.882171e-05 0.0001455629 3.056892e-05
[2272,] 1.112817e-04 0.0001585507 3.266824e-05
[2273,] 9.837616e-05 0.0001403000 3.037653e-05
[2274,] 1.320176e-04 0.0002448660 4.751563e-05
[2275,] 9.745182e-05 0.0001419777 3.055952e-05
[2276,] 1.478050e-04 0.0001559570 4.894197e-05
[2277,] 9.762577e-05 0.0001400273 3.082778e-05
[2278,] 1.275323e-04 0.0001455380 3.994580e-05
[2279,] 1.275405e-04 0.0001448452 3.972716e-05
[2280,] 1.274863e-04 0.0001456183 4.005728e-05
[2281,] 1.395323e-04 0.0001426155 4.339256e-05
[2282,] 1.278496e-04 0.0001534005 4.192194e-05
[2283,] 1.275167e-04 0.0001454720 3.993462e-05
[2284,] 1.275677e-04 0.0001467835 3.994848e-05
[2285,] 1.274751e-04 0.0001455188 4.008560e-05
[2286,] 1.468567e-04 0.0001561125 4.877604e-05
[2287,] 1.468235e-04 0.0001561131 4.876489e-05
[2288,] 1.130995e-04 0.0001573211 3.296575e-05
[2289,] 1.390434e-04 0.0001432709 4.312228e-05
[2290,] 1.275085e-04 0.0001475655 4.030037e-05
[2291,] 8.091910e-05 0.0001396116 2.557382e-05
[2292,] 1.275012e-04 0.0001486556 4.110616e-05
[2293,] 1.274781e-04 0.0001481249 4.068546e-05
[2294,] 1.274783e-04 0.0001474243 4.047404e-05
[2295,] 1.274817e-04 0.0001466707 4.030125e-05
[2296,] 1.274617e-04 0.0001467371 4.031645e-05
[2297,] 1.274850e-04 0.0001473730 4.048484e-05
[2298,] 1.275038e-04 0.0001473989 4.027671e-05
[2299,] 1.274702e-04 0.0001471679 4.043127e-05
[2300,] 1.084772e-04 0.0001387740 3.458447e-05
[2301,] 1.326422e-04 0.0001944293 4.353262e-05
[2302,] 1.912260e-04 0.0001563924 6.294069e-05
[2303,] 1.392724e-04 0.0001431398 4.368342e-05
[2304,] 1.274791e-04 0.0001468176 4.028377e-05
[2305,] 1.274781e-04 0.0001478697 4.054670e-05
[2306,] 1.274886e-04 0.0001462078 4.005509e-05
[2307,] 1.275091e-04 0.0001467914 4.064593e-05
[2308,] 1.322420e-04 0.0002321381 4.551694e-05
[2309,] 1.319848e-04 0.0002340213 4.631040e-05
[2310,] 1.274727e-04 0.0001468544 4.043268e-05
[2311,] 1.280317e-04 0.0001483825 4.096257e-05
[2312,] 1.318442e-04 0.0003217449 5.662099e-05
[2313,] 1.391634e-04 0.0001423314 4.290058e-05
[2314,] 9.962570e-05 0.0001367908 3.107030e-05
[2315,] 8.181088e-05 0.0001385534 2.602193e-05
[2316,] 8.205655e-05 0.0001387166 2.605295e-05
[2317,] 8.458048e-05 0.0001715142 2.949668e-05
[2318,] 1.390729e-04 0.0001403463 4.195418e-05
[2319,] 1.256309e-04 0.0002093373 5.193510e-05
[2320,] 1.067952e-04 0.0001567396 3.554972e-05
[2321,] 1.254272e-04 0.0002105769 5.171136e-05
[2322,] 8.500751e-05 0.0001683188 3.007308e-05
[2323,] 1.583368e-04 0.0001571079 5.067048e-05
[2324,] 1.271521e-04 0.0001463691 4.216676e-05
[2325,] 1.289730e-04 0.0001496206 4.066202e-05
[2326,] 1.289206e-04 0.0001497624 4.072415e-05
[2327,] 1.323786e-04 0.0002396310 4.606795e-05
[2328,] 1.289231e-04 0.0001494574 4.067049e-05
[2329,] 1.263228e-04 0.0001465813 4.207469e-05
[2330,] 1.251309e-04 0.0001473205 4.155629e-05
[2331,] 1.329978e-04 0.0001499265 3.982754e-05
[2332,] 1.375727e-04 0.0001375115 4.112525e-05
[2333,] 1.257667e-04 0.0001459573 4.128582e-05
[2334,] 1.178108e-04 0.0001570907 3.759978e-05
[2335,] 8.845326e-05 0.0001650594 2.779038e-05
[2336,] 1.376300e-04 0.0001376321 4.121675e-05
[2337,] 1.187601e-04 0.0001490801 4.206739e-05
[2338,] 1.297252e-04 0.0001481671 4.182271e-05
[2339,] 1.260173e-04 0.0001458166 4.132563e-05
[2340,] 1.281643e-04 0.0001453211 4.228618e-05
[2341,] 1.268789e-04 0.0001460418 4.182946e-05
[2342,] 1.296476e-04 0.0001456355 4.278581e-05
[2343,] 1.132442e-04 0.0001570264 3.298649e-05
[2344,] 8.528620e-05 0.0001390290 2.653492e-05
[2345,] 1.315348e-04 0.0002974503 5.510582e-05
[2346,] 1.390853e-04 0.0001467748 4.411692e-05
[2347,] 1.374081e-04 0.0001373946 4.093559e-05
[2348,] 1.074096e-04 0.0001611360 3.226634e-05
[2349,] 1.374996e-04 0.0001374950 4.110582e-05
[2350,] 1.374282e-04 0.0001371303 4.105451e-05
[2351,] 1.372773e-04 0.0001375210 4.093407e-05
[2352,] 1.390309e-04 0.0001470928 4.402482e-05
[2353,] 8.103115e-05 0.0001463913 2.550965e-05
[2354,] 1.318977e-04 0.0002626420 5.205775e-05
[2355,] 1.372518e-04 0.0001374611 4.096970e-05
[2356,] 8.177200e-05 0.0001438146 2.568681e-05
[2357,] 8.194154e-05 0.0001441914 2.568095e-05
[2358,] 8.219095e-05 0.0001370573 2.574644e-05
[2359,] 8.155149e-05 0.0001438162 2.570974e-05
[2360,] 8.254902e-05 0.0001379998 2.574471e-05
[2361,] 8.273573e-05 0.0001361308 2.591731e-05
[2362,] 8.301728e-05 0.0001363119 2.594820e-05
[2363,] 1.443071e-04 0.0001515019 4.774959e-05
[2364,] 1.564218e-04 0.0001576099 5.340375e-05
[2365,] 8.572517e-05 0.0002701724 3.299153e-05
[2366,] 1.366623e-04 0.0001915750 5.647767e-05
[2367,] 1.064141e-04 0.0002650719 3.264900e-05
[2368,] 1.206511e-04 0.0001572744 4.004173e-05
[2369,] 1.389956e-04 0.0001496529 4.397036e-05
[2370,] 8.700209e-05 0.0001355691 2.761423e-05
[2371,] 1.492777e-04 0.0001578638 5.181406e-05
[2372,] 1.368157e-04 0.0001884283 5.406025e-05
[2373,] 8.706111e-05 0.0001358217 2.719544e-05
[2374,] 1.374475e-04 0.0002949819 7.520738e-05
[2375,] 7.955869e-05 0.0001391486 2.562132e-05
[2376,] 7.645917e-05 0.0001397372 2.474370e-05
[2377,] 1.325990e-04 0.0001367045 4.334809e-05
[2378,] 1.232374e-04 0.0001353388 3.736535e-05
[2379,] 1.333985e-04 0.0001412761 4.718923e-05
[2380,] 1.567732e-04 0.0001574690 5.196933e-05
[2381,] 1.312837e-04 0.0001601051 4.567462e-05
[2382,] 7.617026e-05 0.0001399013 2.456066e-05
[2383,] 8.597743e-05 0.0001593333 2.810655e-05
[2384,] 9.998923e-05 0.0001557283 3.350714e-05
[2385,] 7.756295e-05 0.0001442056 2.466165e-05
[2386,] 9.568421e-05 0.0001500823 3.402101e-05
[2387,] 1.351025e-04 0.0001589626 4.682899e-05
[2388,] 9.411038e-05 0.0001518252 3.493932e-05
[2389,] 9.535471e-05 0.0001487699 3.359813e-05
[2390,] 1.276245e-04 0.0001575437 4.112589e-05
[2391,] 1.659075e-04 0.0001514867 4.093450e-05
[2392,] 7.849252e-05 0.0001397527 2.535763e-05
[2393,] 8.676983e-05 0.0001675376 3.081496e-05
[2394,] 8.225175e-05 0.0001516119 2.682509e-05
[2395,] 1.289252e-04 0.0001560096 4.083584e-05
[2396,] 8.018772e-05 0.0001397385 2.587010e-05
[2397,] 8.870153e-05 0.0001408166 2.936419e-05
[2398,] 1.496274e-04 0.0001685800 3.455041e-05
[2399,] 8.741629e-05 0.0001407220 2.868783e-05
[2400,] 1.582767e-04 0.0001528175 3.759776e-05
[2401,] 2.014069e-04 0.0001541225 6.965512e-05
[2402,] 7.695600e-05 0.0001407279 2.484038e-05
[2403,] 8.852543e-05 0.0001377832 2.858249e-05
[2404,] 1.328349e-04 0.0001570982 4.446306e-05
[2405,] 9.731321e-05 0.0001388971 3.126967e-05
[2406,] 1.369790e-04 0.0001384318 4.658607e-05
[2407,] 1.881330e-04 0.0001536255 6.352926e-05
[2408,] 1.178490e-04 0.0001526698 3.635665e-05
[2409,] 9.768894e-05 0.0001388133 3.133387e-05
[2410,] 1.251788e-04 0.0001480655 3.926833e-05
[2411,] 1.289047e-04 0.0001488916 3.545130e-05
[2412,] 1.302837e-04 0.0001481801 3.628260e-05
[2413,] 1.365462e-04 0.0001493005 3.618245e-05
[2414,] 1.485574e-04 0.0001525323 4.996555e-05
[2415,] 1.327279e-04 0.0001575471 4.444927e-05
[2416,] 9.756982e-05 0.0001543054 3.691841e-05
[2417,] 1.328049e-04 0.0001576158 4.457795e-05
[2418,] 1.563658e-04 0.0001583658 4.867920e-05
[2419,] 1.402387e-04 0.0001524823 4.698216e-05
[2420,] 7.648039e-05 0.0001391643 2.491024e-05
[2421,] 9.233077e-05 0.0001387701 3.019320e-05
[2422,] 1.326175e-04 0.0001568802 4.412864e-05
[2423,] 1.179468e-04 0.0001522169 3.657395e-05
[2424,] 1.209635e-04 0.0001543608 3.272196e-05
[2425,] 1.148511e-04 0.0001384000 3.259659e-05
[2426,] 1.142528e-04 0.0001572899 3.769710e-05
[2427,] 9.829625e-05 0.0001378962 3.052159e-05
[2428,] 1.171097e-04 0.0001388914 3.287067e-05
[2429,] 8.796629e-05 0.0001438258 2.825400e-05
[2430,] 1.327979e-04 0.0001572858 4.390542e-05
[2431,] 1.277543e-04 0.0001502229 3.409734e-05
[2432,] 1.196116e-04 0.0001475591 3.395023e-05
[2433,] 1.401984e-04 0.0001541849 4.812574e-05
[2434,] 1.329068e-04 0.0001574230 4.373795e-05
[2435,] 1.385708e-04 0.0001518221 3.475320e-05
[2436,] 1.308066e-04 0.0001413910 3.661580e-05
[2437,] 8.524178e-05 0.0001355551 2.625870e-05
[2438,] 1.141285e-04 0.0001572582 3.770892e-05
[2439,] 1.371431e-04 0.0001430816 3.708799e-05
[2440,] 1.327982e-04 0.0001566415 4.396826e-05
[2441,] 1.428527e-04 0.0001543939 3.490408e-05
[2442,] 1.426948e-04 0.0001556395 3.470190e-05
[2443,] 9.885387e-05 0.0001381570 3.043612e-05
[2444,] 1.420707e-04 0.0001541699 3.483586e-05
[2445,] 1.385300e-04 0.0001539190 3.442782e-05
[2446,] 1.394679e-04 0.0001560426 3.426121e-05
[2447,] 1.538618e-04 0.0001588014 4.620223e-05
[2448,] 8.309153e-05 0.0001454310 2.627222e-05
[2449,] 1.202230e-04 0.0001573271 3.953814e-05
[2450,] 1.013417e-04 0.0001466970 2.990919e-05
[2451,] 1.004372e-04 0.0001384348 3.084084e-05
[2452,] 8.933138e-05 0.0001399530 2.838327e-05
[2453,] 1.207868e-04 0.0001481942 4.162089e-05
[2454,] 1.015165e-04 0.0001378366 3.141400e-05
[2455,] 1.132022e-04 0.0001641233 3.272193e-05
[2456,] 1.019912e-04 0.0001384620 3.116573e-05
[2457,] 1.209195e-04 0.0001571595 4.000367e-05
[2458,] 1.207196e-04 0.0001573275 3.968740e-05
[2459,] 8.220115e-05 0.0001360886 2.625682e-05
[2460,] 1.018433e-04 0.0001385176 3.111124e-05
[2461,] 1.101919e-04 0.0001631339 3.264597e-05
[2462,] 9.870364e-05 0.0001381645 3.054119e-05
[2463,] 1.029167e-04 0.0001471855 3.237671e-05
[2464,] 8.808671e-05 0.0001380543 2.757816e-05
[2465,] 8.533184e-05 0.0001359795 2.765534e-05
[2466,] 1.152279e-04 0.0001440524 3.330146e-05
[2467,] 9.780239e-05 0.0001514263 3.044326e-05
[2468,] 1.202873e-04 0.0001573278 3.955575e-05
[2469,] 1.321468e-04 0.0001515306 4.275171e-05
[2470,] 8.460110e-05 0.0001361384 2.740848e-05
[2471,] 9.721914e-05 0.0001513154 3.048287e-05
[2472,] 8.471015e-05 0.0001352921 2.721164e-05
[2473,] 1.325825e-04 0.0001514463 4.294550e-05
[2474,] 1.107964e-04 0.0001501846 3.474257e-05
[2475,] 1.027374e-04 0.0001603101 3.325239e-05
[2476,] 1.329420e-04 0.0001516171 4.321037e-05
[2477,] 1.148245e-04 0.0001439140 3.324081e-05
[2478,] 9.713098e-05 0.0001619648 3.014468e-05
[2479,] 1.141560e-04 0.0001568778 3.765280e-05
[2480,] 1.075955e-04 0.0001454716 3.393360e-05
[2481,] 1.342156e-04 0.0001517165 4.435303e-05
[2482,] 1.198027e-04 0.0001450388 3.363793e-05
[2483,] 1.346478e-04 0.0001505983 4.311041e-05
[2484,] 7.843603e-05 0.0001382632 2.525388e-05
[2485,] 1.147919e-04 0.0001466022 3.294408e-05
[2486,] 9.877983e-05 0.0001517707 2.843988e-05
[2487,] 9.676299e-05 0.0001513669 2.817797e-05
[2488,] 9.781945e-05 0.0001519685 2.828531e-05
[2489,] 7.792500e-05 0.0001360432 2.493725e-05
[2490,] 1.145603e-04 0.0001383898 3.608032e-05
[2491,] 1.351860e-04 0.0001507750 4.276577e-05
[2492,] 7.792382e-05 0.0001360379 2.493410e-05
[2493,] 1.157003e-04 0.0001383025 3.630848e-05
[2494,] 1.202726e-04 0.0001433118 3.411669e-05
[2495,] 9.473986e-05 0.0001518271 2.787508e-05
[2496,] 7.816061e-05 0.0001362148 2.498263e-05
[2497,] 1.185397e-04 0.0001394882 3.488513e-05
[2498,] 8.066237e-05 0.0001377429 2.685946e-05
[2499,] 7.802654e-05 0.0001357798 2.491677e-05
[2500,] 9.561613e-05 0.0001695419 2.743051e-05
[2501,] 1.165003e-04 0.0001574776 3.859244e-05
[2502,] 1.420982e-04 0.0001366016 4.352996e-05
[2503,] 1.130268e-04 0.0001387163 3.401090e-05
[2504,] 1.737916e-04 0.0001530537 5.020124e-05
[2505,] 9.580332e-05 0.0001476504 3.080018e-05
[2506,] 8.035142e-05 0.0001421521 2.495214e-05
[2507,] 1.166601e-04 0.0001468961 3.957576e-05
[2508,] 1.234082e-04 0.0001494400 4.374377e-05
[2509,] 1.254941e-04 0.0001594148 3.873308e-05
[2510,] 1.181030e-04 0.0001470345 4.016580e-05
[2511,] 1.170571e-04 0.0001479011 3.613205e-05
[2512,] 8.294635e-05 0.0001397810 2.654865e-05
[2513,] 1.168820e-04 0.0001572098 3.880330e-05
[2514,] 9.019758e-05 0.0001554794 2.965554e-05
[2515,] 1.208697e-04 0.0001602552 4.067116e-05
[2516,] 1.179234e-04 0.0001568374 3.898813e-05
[2517,] 1.149005e-04 0.0001473541 3.633001e-05
[2518,] 8.371557e-05 0.0001354429 2.663171e-05
[2519,] 8.358772e-05 0.0001354115 2.657481e-05
[2520,] 8.379164e-05 0.0001353885 2.662400e-05
[2521,] 9.011965e-05 0.0001608627 2.937507e-05
[2522,] 8.320877e-05 0.0001378537 2.670577e-05
[2523,] 8.307283e-05 0.0001379791 2.665187e-05
[2524,] 7.937895e-05 0.0001465709 2.661090e-05
[2525,] 1.174358e-04 0.0001455267 3.819768e-05
[2526,] 7.995640e-05 0.0001459318 2.671246e-05
[2527,] 1.047550e-04 0.0001404567 3.247757e-05
[2528,] 1.192850e-04 0.0001455543 3.882573e-05
[2529,] 1.210456e-04 0.0001482992 4.225119e-05
[2530,] 1.205698e-04 0.0001499484 4.306134e-05
[2531,] 1.125104e-04 0.0001497089 3.927543e-05
[2532,] 1.160731e-04 0.0001562258 4.612948e-05
[2533,] 1.172130e-04 0.0001376661 3.876745e-05
[2534,] 1.178950e-04 0.0001379012 3.917095e-05
[2535,] 1.146822e-04 0.0001484764 3.974873e-05
[2536,] 1.043895e-04 0.0001400029 3.263782e-05
[2537,] 8.297159e-05 0.0001452939 2.727195e-05
[2538,] 7.776210e-05 0.0001462327 2.585673e-05
[2539,] 1.118044e-04 0.0001461182 3.635993e-05
[2540,] 1.120121e-04 0.0001460501 3.631640e-05
[2541,] 7.841756e-05 0.0001454743 2.599097e-05
[2542,] 8.821191e-05 0.0001440317 2.686335e-05
[2543,] 1.401492e-04 0.0001899154 4.915497e-05
[2544,] 1.117125e-04 0.0001461750 3.640186e-05
[2545,] 1.067971e-04 0.0001350832 3.283054e-05
[2546,] 8.852204e-05 0.0001432194 2.711635e-05
[2547,] 1.102347e-04 0.0001448028 3.897855e-05
[2548,] 1.056328e-04 0.0001377457 3.277560e-05
[2549,] 1.124373e-04 0.0001363004 3.532288e-05
[2550,] 1.063083e-04 0.0001385097 3.339032e-05
[2551,] 9.826161e-05 0.0001354515 2.988519e-05
[2552,] 1.674091e-04 0.0001531210 5.208640e-05
[2553,] 1.009583e-04 0.0001553938 3.415694e-05
[2554,] 9.818782e-05 0.0001404656 2.852308e-05
[2555,] 1.236071e-04 0.0001552921 3.049262e-05
[2556,] 1.050271e-04 0.0001493007 3.612042e-05
[2557,] 1.280082e-04 0.0001584412 4.409924e-05
[2558,] 9.590665e-05 0.0001376257 2.937558e-05
[2559,] 8.342135e-05 0.0001590376 3.054042e-05
[2560,] 8.267092e-05 0.0001505466 2.880803e-05
[2561,] 7.953978e-05 0.0001566964 2.599325e-05
[2562,] 8.073303e-05 0.0001384358 2.614361e-05
[2563,] 9.936891e-05 0.0001574962 2.889966e-05
[2564,] 1.974205e-04 0.0001764946 5.331632e-05
[2565,] 7.957822e-05 0.0001558465 2.599751e-05
[2566,] 1.111064e-04 0.0001747277 3.732295e-05
[2567,] 8.089718e-05 0.0001359380 2.564631e-05
[2568,] 8.095403e-05 0.0001414976 2.683919e-05
[2569,] 1.125834e-04 0.0001458939 3.921863e-05
[2570,] 8.060329e-05 0.0001418167 2.663792e-05
[2571,] 8.045260e-05 0.0001417350 2.652525e-05
[2572,] 8.063037e-05 0.0001363077 2.553764e-05
[2573,] 8.460302e-05 0.0001584091 2.594613e-05
[2574,] 7.942003e-05 0.0001509442 2.615694e-05
[2575,] 7.993588e-05 0.0001369928 2.508919e-05
[2576,] 1.246756e-04 0.0001554218 4.093717e-05
[2577,] 1.051598e-04 0.0001598339 3.706700e-05
[2578,] 1.086058e-04 0.0001386204 3.730763e-05
[2579,] 1.050086e-04 0.0001639671 3.756080e-05
[2580,] 1.100995e-04 0.0001570836 3.660236e-05
[2581,] 1.317550e-04 0.0001569325 4.264793e-05
[2582,] 1.066419e-04 0.0001568252 3.772618e-05
[2583,] 1.044376e-04 0.0001412587 3.697704e-05
[2584,] 1.173215e-04 0.0001574525 3.842635e-05
[2585,] 1.097332e-04 0.0001560607 3.944407e-05
[2586,] 1.237856e-04 0.0001472945 3.854047e-05
[2587,] 1.192249e-04 0.0001394860 3.367728e-05
[2588,] 1.502250e-04 0.0001453242 5.828224e-05
[2589,] 1.311464e-04 0.0001422768 4.838963e-05
[2590,] 1.087237e-04 0.0001395288 3.781694e-05
[2591,] 8.920059e-05 0.0001559904 2.901635e-05
[2592,] 1.042902e-04 0.0001454847 2.878453e-05
[2593,] 1.032600e-04 0.0001386458 3.546617e-05
[2594,] 1.122377e-04 0.0001406535 3.977315e-05
[2595,] 1.096396e-04 0.0001408664 3.886953e-05
[2596,] 9.693101e-05 0.0001480822 3.313696e-05
[2597,] 1.703359e-04 0.0001352926 4.742149e-05
[2598,] 3.551647e-04 0.0001500898 1.076772e-04
[2599,] 1.103473e-04 0.0001405601 3.898056e-05
[2600,] 9.426915e-05 0.0001485031 2.933378e-05
[2601,] 9.354301e-05 0.0001475721 2.983614e-05
[2602,] 1.071398e-04 0.0001415294 3.818542e-05
[2603,] 1.074694e-04 0.0001413604 3.824047e-05
[2604,] 1.072830e-04 0.0001414653 3.821348e-05
[2605,] 1.126725e-04 0.0001384956 3.211429e-05
[2606,] 1.079889e-04 0.0001412136 3.837411e-05
[2607,] 1.084753e-04 0.0001414845 3.870162e-05
[2608,] 1.010766e-04 0.0001399080 3.519494e-05
[2609,] 1.052192e-04 0.0001584245 3.686870e-05
[2610,] 1.057266e-04 0.0001422532 3.792463e-05
[2611,] 1.066138e-04 0.0001407857 3.762710e-05
[2612,] 9.669545e-05 0.0001391449 2.834964e-05
[2613,] 1.091333e-04 0.0001417186 3.907309e-05
[2614,] 1.014853e-04 0.0001388258 3.487964e-05
[2615,] 1.008285e-04 0.0001401492 3.519699e-05
[2616,] 2.381551e-04 0.0001589781 1.152195e-04
[2617,] 1.083092e-04 0.0001415834 3.867640e-05
[2618,] 1.252184e-04 0.0001581476 4.256094e-05
[2619,] 1.068602e-04 0.0001495945 2.875727e-05
[2620,] 1.448582e-04 0.0001533702 4.727242e-05
[2621,] 9.372817e-05 0.0001472204 3.004322e-05
[2622,] 1.104785e-04 0.0001417206 3.961730e-05
[2623,] 8.266116e-04 0.0001531240 1.975433e-04
[2624,] 1.087370e-04 0.0001407714 3.846252e-05
[2625,] 1.065859e-04 0.0001414933 3.794522e-05
```
