## Supplementary material for "Characterization of shared and ancestry-specific signals driving complex traits using multi-ancestry fine-mapping": s1_data.bim

```
6	chr6:51902781:T:C	0	51902781	C	T
6	chr6:51904447:C:T	0	51904447	T	C
6	chr6:51904488:A:T	0	51904488	T	A
6	chr6:51904703:T:G	0	51904703	G	T
6	chr6:51905180:C:T	0	51905180	T	C
6	chr6:51906780:C:A	0	51906780	A	C
6	chr6:51909580:T:A	0	51909580	A	T
6	chr6:51910649:G:A	0	51910649	A	G
6	chr6:51910925:A:AC	0	51910925	AC	A
6	chr6:51911737:T:C	0	51911737	C	T
6	chr6:51913278:A:G	0	51913278	G	A
6	chr6:51914840:A:G	0	51914840	G	A
6	chr6:51915515:A:G	0	51915515	G	A
6	chr6:51916417:G:T	0	51916417	T	G
6	chr6:51916782:C:T	0	51916782	T	C
6	chr6:51916840:T:G	0	51916840	G	T
6	chr6:51917310:T:C	0	51917310	C	T
6	chr6:51917503:G:A	0	51917503	A	G
6	chr6:51917618:A:G	0	51917618	G	A
6	chr6:51918480:T:C	0	51918480	C	T
6	chr6:51919543:C:A	0	51919543	A	C
6	chr6:51919615:C:G	0	51919615	G	C
6	chr6:51921021:C:T	0	51921021	T	C
6	chr6:51921223:G:A	0	51921223	A	G
6	chr6:51921618:G:A	0	51921618	A	G
6	chr6:51922642:G:C	0	51922642	C	G
6	chr6:51922883:C:A	0	51922883	A	C
6	chr6:51924440:G:A	0	51924440	A	G
6	chr6:51924461:G:A	0	51924461	A	G
6	chr6:51924580:G:A	0	51924580	A	G
6	chr6:51924989:G:A	0	51924989	A	G
6	chr6:51927028:C:G	0	51927028	G	C
6	chr6:51927839:C:A	0	51927839	A	C
6	chr6:51929149:T:C	0	51929149	C	T
6	chr6:51929515:G:GT	0	51929515	GT	G
6	chr6:51929656:T:C	0	51929656	C	T
6	chr6:51929666:G:A	0	51929666	A	G
6	chr6:51931301:G:A	0	51931301	A	G
6	chr6:51932230:A:G	0	51932230	G	A
6	chr6:51932599:T:C	0	51932599	C	T
6	chr6:51932676:C:T	0	51932676	T	C
6	chr6:51933955:G:A	0	51933955	A	G
6	chr6:51934368:T:C	0	51934368	C	T
6	chr6:51934691:TAGA:T	0	51934691	T	TAGA
6	chr6:51935104:T:G	0	51935104	G	T
6	chr6:51935371:T:C	0	51935371	C	T
6	chr6:51935647:A:G	0	51935647	G	A
6	chr6:51935698:C:T	0	51935698	T	C
6	chr6:51936652:A:C	0	51936652	C	A
6	chr6:51936794:CTG:C	0	51936794	C	CTG
6	chr6:51936982:T:C	0	51936982	C	T
6	chr6:51937425:G:A	0	51937425	A	G
6	chr6:51937546:C:T	0	51937546	T	C
6	chr6:51937871:G:A	0	51937871	A	G
6	chr6:51937889:G:A	0	51937889	A	G
6	chr6:51937979:T:C	0	51937979	C	T
6	chr6:51938351:G:T	0	51938351	T	G
6	chr6:51938543:C:A	0	51938543	A	C
6	chr6:51939047:G:A	0	51939047	A	G
6	chr6:51940876:T:A	0	51940876	A	T
6	chr6:51944206:C:T	0	51944206	T	C
6	chr6:51944283:C:A	0	51944283	A	C
6	chr6:51944819:T:G	0	51944819	G	T
6	chr6:51944874:C:G	0	51944874	G	C
6	chr6:51944946:G:A	0	51944946	A	G
6	chr6:51945111:A:G	0	51945111	G	A
6	chr6:51945672:C:A	0	51945672	A	C
6	chr6:51945701:T:C	0	51945701	C	T
6	chr6:51946377:T:A	0	51946377	A	T
6	chr6:51946991:T:A	0	51946991	A	T
6	chr6:51947017:A:G	0	51947017	G	A
6	chr6:51947629:C:T	0	51947629	T	C
6	chr6:51947832:C:G	0	51947832	G	C
6	chr6:51948816:A:G	0	51948816	G	A
6	chr6:51949419:A:G	0	51949419	G	A
6	chr6:51949977:T:C	0	51949977	C	T
6	chr6:51950375:A:G	0	51950375	G	A
6	chr6:51950818:G:A	0	51950818	A	G
6	chr6:51951047:C:T	0	51951047	T	C
6	chr6:51951596:T:C	0	51951596	C	T
6	chr6:51952406:C:G	0	51952406	G	C
6	chr6:51954277:C:T	0	51954277	T	C
6	chr6:51956094:T:C	0	51956094	C	T
6	chr6:51956183:A:G	0	51956183	G	A
6	chr6:51956250:G:A	0	51956250	A	G
6	chr6:51956291:T:C	0	51956291	C	T
6	chr6:51956843:G:C	0	51956843	C	G
6	chr6:51957609:T:A	0	51957609	A	T
6	chr6:51959029:C:T	0	51959029	T	C
6	chr6:51959219:T:C	0	51959219	C	T
6	chr6:51960824:T:C	0	51960824	C	T
6	chr6:51961416:G:A	0	51961416	A	G
6	chr6:51961483:G:A	0	51961483	A	G
6	chr6:51961737:G:A	0	51961737	A	G
6	chr6:51961977:A:G	0	51961977	G	A
6	chr6:51961984:T:C	0	51961984	C	T
6	chr6:51963680:T:C	0	51963680	C	T
6	chr6:51964970:A:AT	0	51964970	AT	A
6	chr6:51967352:G:A	0	51967352	A	G
6	chr6:51967696:C:T	0	51967696	T	C
6	chr6:51969482:G:A	0	51969482	A	G
6	chr6:51969499:A:G	0	51969499	G	A
6	chr6:51972746:C:T	0	51972746	T	C
6	chr6:51973465:A:G	0	51973465	G	A
6	chr6:51973574:T:C	0	51973574	C	T
6	chr6:51973967:T:C	0	51973967	C	T
6	chr6:51974055:C:T	0	51974055	T	C
6	chr6:51974677:G:A	0	51974677	A	G
6	chr6:51974713:G:A	0	51974713	A	G
6	chr6:51974744:T:C	0	51974744	C	T
6	chr6:51975020:A:T	0	51975020	T	A
6	chr6:51975517:T:C	0	51975517	C	T
6	chr6:51976573:C:T	0	51976573	T	C
6	chr6:51977994:A:T	0	51977994	T	A
6	chr6:51978641:G:C	0	51978641	C	G
6	chr6:51978744:G:A	0	51978744	A	G
6	chr6:51978953:CAT:C	0	51978953	C	CAT
6	chr6:51979407:C:T	0	51979407	T	C
6	chr6:51980769:C:A	0	51980769	A	C
6	chr6:51981067:G:T	0	51981067	T	G
6	chr6:51983172:C:T	0	51983172	T	C
6	chr6:51985026:A:C	0	51985026	C	A
6	chr6:51986947:C:G	0	51986947	G	C
6	chr6:51987968:T:C	0	51987968	C	T
6	chr6:51990845:A:G	0	51990845	G	A
6	chr6:51991576:A:G	0	51991576	G	A
6	chr6:51992199:A:G	0	51992199	G	A
6	chr6:51993069:G:A	0	51993069	A	G
6	chr6:51995766:G:A	0	51995766	A	G
6	chr6:51998056:C:T	0	51998056	T	C
6	chr6:51998840:T:A	0	51998840	A	T
6	chr6:52000233:A:G	0	52000233	G	A
6	chr6:52000578:T:C	0	52000578	C	T
6	chr6:52001060:T:A	0	52001060	A	T
6	chr6:52001577:C:G	0	52001577	G	C
6	chr6:52002196:AG:A	0	52002196	A	AG
6	chr6:52002315:G:C	0	52002315	C	G
6	chr6:52002958:T:G	0	52002958	G	T
6	chr6:52003367:C:T	0	52003367	T	C
6	chr6:52006307:T:C	0	52006307	C	T
6	chr6:52007061:C:T	0	52007061	T	C
6	chr6:52007899:TC:T	0	52007899	T	TC
6	chr6:52008294:C:T	0	52008294	T	C
6	chr6:52008816:G:A	0	52008816	A	G
6	chr6:52011373:T:C	0	52011373	C	T
6	chr6:52011469:G:A	0	52011469	A	G
6	chr6:52013256:A:G	0	52013256	G	A
6	chr6:52013987:A:G	0	52013987	G	A
6	chr6:52014033:T:C	0	52014033	C	T
6	chr6:52015110:T:G	0	52015110	G	T
6	chr6:52015548:A:G	0	52015548	G	A
6	chr6:52015756:A:G	0	52015756	G	A
6	chr6:52015851:C:T	0	52015851	T	C
6	chr6:52015993:C:T	0	52015993	T	C
6	chr6:52016364:G:A	0	52016364	A	G
6	chr6:52017277:C:G	0	52017277	G	C
6	chr6:52019244:G:A	0	52019244	A	G
6	chr6:52019331:G:A	0	52019331	A	G
6	chr6:52022182:C:T	0	52022182	T	C
6	chr6:52023912:T:C	0	52023912	C	T
6	chr6:52024075:G:T	0	52024075	T	G
6	chr6:52026025:G:A	0	52026025	A	G
6	chr6:52026529:T:C	0	52026529	C	T
6	chr6:52026540:A:G	0	52026540	G	A
6	chr6:52026607:A:G	0	52026607	G	A
6	chr6:52026755:T:A	0	52026755	A	T
6	chr6:52028650:T:C	0	52028650	C	T
6	chr6:52029641:A:G	0	52029641	G	A
6	chr6:52029782:G:T	0	52029782	T	G
6	chr6:52030157:A:G	0	52030157	G	A
6	chr6:52030914:A:T	0	52030914	T	A
6	chr6:52031198:A:G	0	52031198	G	A
6	chr6:52032767:C:T	0	52032767	T	C
6	chr6:52033346:C:G	0	52033346	G	C
6	chr6:52033357:C:T	0	52033357	T	C
6	chr6:52033466:T:A	0	52033466	A	T
6	chr6:52034107:A:G	0	52034107	G	A
6	chr6:52035026:A:G	0	52035026	G	A
6	chr6:52035244:T:A	0	52035244	A	T
6	chr6:52036644:G:C	0	52036644	C	G
6	chr6:52036652:G:A	0	52036652	A	G
6	chr6:52036739:A:C	0	52036739	C	A
6	chr6:52037730:T:C	0	52037730	C	T
6	chr6:52040474:A:G	0	52040474	G	A
6	chr6:52040563:G:T	0	52040563	T	G
6	chr6:52044727:T:C	0	52044727	C	T
6	chr6:52046107:T:C	0	52046107	C	T
6	chr6:52046560:C:T	0	52046560	T	C
6	chr6:52046609:C:T	0	52046609	T	C
6	chr6:52047441:C:T	0	52047441	T	C
6	chr6:52047443:T:G	0	52047443	G	T
6	chr6:52047667:G:T	0	52047667	T	G
6	chr6:52047779:C:A	0	52047779	A	C
6	chr6:52048442:G:A	0	52048442	A	G
6	chr6:52050741:G:A	0	52050741	A	G
6	chr6:52052752:G:A	0	52052752	A	G
6	chr6:52054455:G:A	0	52054455	A	G
6	chr6:52054833:G:A	0	52054833	A	G
6	chr6:52056905:A:G	0	52056905	G	A
6	chr6:52060996:G:A	0	52060996	A	G
6	chr6:52061316:G:A	0	52061316	A	G
6	chr6:52062271:T:G	0	52062271	G	T
6	chr6:52062868:T:C	0	52062868	C	T
6	chr6:52062885:T:C	0	52062885	C	T
6	chr6:52063218:A:C	0	52063218	C	A
6	chr6:52064678:T:G	0	52064678	G	T
6	chr6:52065499:C:A	0	52065499	A	C
6	chr6:52066663:C:T	0	52066663	T	C
6	chr6:52066763:C:T	0	52066763	T	C
6	chr6:52068381:C:T	0	52068381	T	C
6	chr6:52069244:T:C	0	52069244	C	T
6	chr6:52070178:C:T	0	52070178	T	C
6	chr6:52070180:A:C	0	52070180	C	A
6	chr6:52070949:C:T	0	52070949	T	C
6	chr6:52071460:C:T	0	52071460	T	C
6	chr6:52071542:C:T	0	52071542	T	C
6	chr6:52071708:G:C	0	52071708	C	G
6	chr6:52071761:T:C	0	52071761	C	T
6	chr6:52071919:C:T	0	52071919	T	C
6	chr6:52072048:T:C	0	52072048	C	T
6	chr6:52072321:G:T	0	52072321	T	G
6	chr6:52072673:T:C	0	52072673	C	T
6	chr6:52073412:C:A	0	52073412	A	C
6	chr6:52073444:A:G	0	52073444	G	A
6	chr6:52075894:T:C	0	52075894	C	T
6	chr6:52076018:T:C	0	52076018	C	T
6	chr6:52077138:G:A	0	52077138	A	G
6	chr6:52078458:C:T	0	52078458	T	C
6	chr6:52080498:T:C	0	52080498	C	T
6	chr6:52080929:A:G	0	52080929	G	A
6	chr6:52081465:T:C	0	52081465	C	T
6	chr6:52082439:G:A	0	52082439	A	G
6	chr6:52082459:G:A	0	52082459	A	G
6	chr6:52083777:C:T	0	52083777	T	C
6	chr6:52083975:A:G	0	52083975	G	A
6	chr6:52084137:G:T	0	52084137	T	G
6	chr6:52085064:A:G	0	52085064	G	A
6	chr6:52085477:TGCTG:T	0	52085477	T	TGCTG
6	chr6:52085532:C:A	0	52085532	A	C
6	chr6:52085779:G:T	0	52085779	T	G
6	chr6:52086877:A:C	0	52086877	C	A
6	chr6:52088393:C:G	0	52088393	G	C
6	chr6:52091065:T:C	0	52091065	C	T
6	chr6:52092577:G:A	0	52092577	A	G
6	chr6:52094417:T:A	0	52094417	A	T
6	chr6:52094847:C:T	0	52094847	T	C
6	chr6:52095204:A:G	0	52095204	G	A
6	chr6:52095799:G:A	0	52095799	A	G
6	chr6:52095809:T:G	0	52095809	G	T
6	chr6:52095992:G:A	0	52095992	A	G
6	chr6:52096021:G:A	0	52096021	A	G
6	chr6:52096374:C:T	0	52096374	T	C
6	chr6:52096503:T:G	0	52096503	G	T
6	chr6:52096569:G:A	0	52096569	A	G
6	chr6:52096994:A:G	0	52096994	G	A
6	chr6:52098082:G:A	0	52098082	A	G
6	chr6:52098091:C:T	0	52098091	T	C
6	chr6:52098356:AC:A	0	52098356	A	AC
6	chr6:52099018:G:T	0	52099018	T	G
6	chr6:52100449:A:C	0	52100449	C	A
6	chr6:52101989:G:C	0	52101989	C	G
6	chr6:52104162:A:G	0	52104162	G	A
6	chr6:52104253:T:C	0	52104253	C	T
6	chr6:52104260:G:A	0	52104260	A	G
6	chr6:52105192:G:A	0	52105192	A	G
6	chr6:52105430:A:G	0	52105430	G	A
6	chr6:52106385:G:C	0	52106385	C	G
6	chr6:52106933:CT:C	0	52106933	C	CT
6	chr6:52109676:A:G	0	52109676	G	A
6	chr6:52109761:G:T	0	52109761	T	G
6	chr6:52110282:G:A	0	52110282	A	G
6	chr6:52110470:C:A	0	52110470	A	C
6	chr6:52112673:A:G	0	52112673	G	A
6	chr6:52112778:C:G	0	52112778	G	C
6	chr6:52113300:G:C	0	52113300	C	G
6	chr6:52113347:G:A	0	52113347	A	G
6	chr6:52113752:A:G	0	52113752	G	A
6	chr6:52113865:G:A	0	52113865	A	G
6	chr6:52113885:T:C	0	52113885	C	T
6	chr6:52114176:C:A	0	52114176	A	C
6	chr6:52114931:G:A	0	52114931	A	G
6	chr6:52118592:T:C	0	52118592	C	T
6	chr6:52118743:A:G	0	52118743	G	A
6	chr6:52119083:C:T	0	52119083	T	C
6	chr6:52121438:T:C	0	52121438	C	T
6	chr6:52122088:C:G	0	52122088	G	C
6	chr6:52123098:C:T	0	52123098	T	C
6	chr6:52123289:T:C	0	52123289	C	T
6	chr6:52125885:A:G	0	52125885	G	A
6	chr6:52127009:T:C	0	52127009	C	T
6	chr6:52127277:A:G	0	52127277	G	A
6	chr6:52127297:T:C	0	52127297	C	T
6	chr6:52128380:T:C	0	52128380	C	T
6	chr6:52128693:T:G	0	52128693	G	T
6	chr6:52130815:T:C	0	52130815	C	T
6	chr6:52131310:T:C	0	52131310	C	T
6	chr6:52132094:C:T	0	52132094	T	C
6	chr6:52133348:G:A	0	52133348	A	G
6	chr6:52133580:C:T	0	52133580	T	C
6	chr6:52134616:C:T	0	52134616	T	C
6	chr6:52134655:T:C	0	52134655	C	T
6	chr6:52134768:C:T	0	52134768	T	C
6	chr6:52135632:A:G	0	52135632	G	A
6	chr6:52138031:C:T	0	52138031	T	C
6	chr6:52138224:AGT:A	0	52138224	A	AGT
6	chr6:52139565:G:T	0	52139565	T	G
6	chr6:52140207:G:T	0	52140207	T	G
6	chr6:52140954:G:A	0	52140954	A	G
6	chr6:52140956:C:T	0	52140956	T	C
6	chr6:52141443:G:A	0	52141443	A	G
6	chr6:52141459:T:C	0	52141459	C	T
6	chr6:52143088:T:C	0	52143088	C	T
6	chr6:52143818:A:G	0	52143818	G	A
6	chr6:52144135:C:T	0	52144135	T	C
6	chr6:52144194:A:C	0	52144194	C	A
6	chr6:52144802:A:G	0	52144802	G	A
6	chr6:52144912:C:T	0	52144912	T	C
6	chr6:52145330:A:C	0	52145330	C	A
6	chr6:52145951:C:T	0	52145951	T	C
6	chr6:52146671:G:A	0	52146671	A	G
6	chr6:52147488:G:A	0	52147488	A	G
6	chr6:52148075:C:T	0	52148075	T	C
6	chr6:52149856:A:G	0	52149856	G	A
6	chr6:52151170:G:A	0	52151170	A	G
6	chr6:52152382:G:A	0	52152382	A	G
6	chr6:52153736:T:A	0	52153736	A	T
6	chr6:52154121:A:C	0	52154121	C	A
6	chr6:52154150:C:T	0	52154150	T	C
6	chr6:52154709:T:C	0	52154709	C	T
6	chr6:52154754:C:A	0	52154754	A	C
6	chr6:52154865:T:G	0	52154865	G	T
6	chr6:52155281:C:T	0	52155281	T	C
6	chr6:52157075:A:C	0	52157075	C	A
6	chr6:52157149:C:T	0	52157149	T	C
6	chr6:52157191:G:A	0	52157191	A	G
6	chr6:52157557:G:A	0	52157557	A	G
6	chr6:52157669:A:G	0	52157669	G	A
6	chr6:52158034:A:C	0	52158034	C	A
6	chr6:52158300:TTTGG:T	0	52158300	T	TTTGG
6	chr6:52158335:C:T	0	52158335	T	C
6	chr6:52158496:G:A	0	52158496	A	G
6	chr6:52158847:C:T	0	52158847	T	C
6	chr6:52159071:T:TTAAAG	0	52159071	TTAAAG	T
6	chr6:52159108:A:G	0	52159108	G	A
6	chr6:52159125:G:A	0	52159125	A	G
6	chr6:52159126:G:A	0	52159126	A	G
6	chr6:52159237:G:C	0	52159237	C	G
6	chr6:52159426:C:T	0	52159426	T	C
6	chr6:52159623:A:G	0	52159623	G	A
6	chr6:52159860:G:T	0	52159860	T	G
6	chr6:52159951:A:G	0	52159951	G	A
6	chr6:52160895:A:G	0	52160895	G	A
6	chr6:52161111:G:A	0	52161111	A	G
6	chr6:52161515:C:A	0	52161515	A	C
6	chr6:52161677:G:A	0	52161677	A	G
6	chr6:52162493:T:C	0	52162493	C	T
6	chr6:52162827:C:T	0	52162827	T	C
6	chr6:52162899:T:A	0	52162899	A	T
6	chr6:52162929:T:C	0	52162929	C	T
6	chr6:52163077:T:C	0	52163077	C	T
6	chr6:52163927:T:A	0	52163927	A	T
6	chr6:52166131:G:A	0	52166131	A	G
6	chr6:52166163:C:T	0	52166163	T	C
6	chr6:52167197:A:G	0	52167197	G	A
6	chr6:52167278:G:A	0	52167278	A	G
6	chr6:52167843:A:T	0	52167843	T	A
6	chr6:52168572:A:C	0	52168572	C	A
6	chr6:52169875:A:G	0	52169875	G	A
6	chr6:52170059:T:C	0	52170059	C	T
6	chr6:52170271:C:G	0	52170271	G	C
6	chr6:52171502:T:C	0	52171502	C	T
6	chr6:52171969:T:A	0	52171969	A	T
6	chr6:52172119:C:A	0	52172119	A	C
6	chr6:52172440:T:C	0	52172440	C	T
6	chr6:52173675:A:G	0	52173675	G	A
6	chr6:52174057:C:T	0	52174057	T	C
6	chr6:52174598:G:C	0	52174598	C	G
6	chr6:52175118:G:A	0	52175118	A	G
6	chr6:52175796:G:A	0	52175796	A	G
6	chr6:52176206:G:C	0	52176206	C	G
6	chr6:52176524:G:C	0	52176524	C	G
6	chr6:52177810:C:A	0	52177810	A	C
6	chr6:52179711:C:T	0	52179711	T	C
6	chr6:52181217:G:T	0	52181217	T	G
6	chr6:52181268:T:C	0	52181268	C	T
6	chr6:52181349:C:G	0	52181349	G	C
6	chr6:52181972:T:A	0	52181972	A	T
6	chr6:52183480:C:A	0	52183480	A	C
6	chr6:52185386:TC:T	0	52185386	T	TC
6	chr6:52185555:A:G	0	52185555	G	A
6	chr6:52185695:C:T	0	52185695	T	C
6	chr6:52185988:A:G	0	52185988	G	A
6	chr6:52186235:G:A	0	52186235	A	G
6	chr6:52186584:A:G	0	52186584	G	A
6	chr6:52186674:T:C	0	52186674	C	T
6	chr6:52187220:G:A	0	52187220	A	G
6	chr6:52188399:A:T	0	52188399	T	A
6	chr6:52188776:TAA:T	0	52188776	T	TAA
6	chr6:52188798:T:C	0	52188798	C	T
6	chr6:52189451:G:A	0	52189451	A	G
6	chr6:52190541:C:T	0	52190541	T	C
6	chr6:52191498:G:A	0	52191498	A	G
6	chr6:52191547:A:C	0	52191547	C	A
6	chr6:52191588:C:T	0	52191588	T	C
6	chr6:52191632:G:A	0	52191632	A	G
6	chr6:52191647:ATTC:A	0	52191647	A	ATTC
6	chr6:52191687:G:A	0	52191687	A	G
6	chr6:52191705:T:C	0	52191705	C	T
6	chr6:52192126:G:A	0	52192126	A	G
6	chr6:52192136:C:G	0	52192136	G	C
6	chr6:52192184:A:G	0	52192184	G	A
6	chr6:52192195:A:T	0	52192195	T	A
6	chr6:52192335:A:G	0	52192335	G	A
6	chr6:52192852:A:G	0	52192852	G	A
6	chr6:52192980:T:C	0	52192980	C	T
6	chr6:52193411:T:G	0	52193411	G	T
6	chr6:52193841:A:C	0	52193841	C	A
6	chr6:52193852:A:G	0	52193852	G	A
6	chr6:52194032:C:T	0	52194032	T	C
6	chr6:52195293:A:G	0	52195293	G	A
6	chr6:52195562:G:C	0	52195562	C	G
6	chr6:52195640:C:T	0	52195640	T	C
6	chr6:52196138:C:T	0	52196138	T	C
6	chr6:52196284:G:GA	0	52196284	GA	G
6	chr6:52196335:A:G	0	52196335	G	A
6	chr6:52196400:CAG:C	0	52196400	C	CAG
6	chr6:52196465:G:A	0	52196465	A	G
6	chr6:52197189:C:T	0	52197189	T	C
6	chr6:52197190:G:A	0	52197190	A	G
6	chr6:52197402:G:A	0	52197402	A	G
6	chr6:52197787:G:A	0	52197787	A	G
6	chr6:52197816:T:C	0	52197816	C	T
6	chr6:52197818:A:G	0	52197818	G	A
6	chr6:52197880:T:C	0	52197880	C	T
6	chr6:52198105:T:C	0	52198105	C	T
6	chr6:52198256:A:G	0	52198256	G	A
6	chr6:52198682:A:C	0	52198682	C	A
6	chr6:52198704:A:G	0	52198704	G	A
6	chr6:52198900:A:G	0	52198900	G	A
6	chr6:52199417:C:T	0	52199417	T	C
6	chr6:52199444:A:G	0	52199444	G	A
6	chr6:52199449:C:G	0	52199449	G	C
6	chr6:52199528:C:T	0	52199528	T	C
6	chr6:52199606:A:G	0	52199606	G	A
6	chr6:52199672:T:C	0	52199672	C	T
6	chr6:52199736:G:A	0	52199736	A	G
6	chr6:52199786:G:A	0	52199786	A	G
6	chr6:52199937:T:C	0	52199937	C	T
6	chr6:52200029:G:A	0	52200029	A	G
6	chr6:52200132:A:G	0	52200132	G	A
6	chr6:52200256:G:A	0	52200256	A	G
6	chr6:52200354:A:G	0	52200354	G	A
6	chr6:52200438:G:A	0	52200438	A	G
6	chr6:52200448:A:G	0	52200448	G	A
6	chr6:52200500:C:T	0	52200500	T	C
6	chr6:52200502:C:T	0	52200502	T	C
6	chr6:52200682:G:A	0	52200682	A	G
6	chr6:52200732:T:C	0	52200732	C	T
6	chr6:52200748:C:T	0	52200748	T	C
6	chr6:52200814:G:A	0	52200814	A	G
6	chr6:52200844:G:A	0	52200844	A	G
6	chr6:52201029:T:C	0	52201029	C	T
6	chr6:52201388:G:A	0	52201388	A	G
6	chr6:52201510:AAC:A	0	52201510	A	AAC
6	chr6:52201689:C:G	0	52201689	G	C
6	chr6:52201826:C:A	0	52201826	A	C
6	chr6:52201849:G:A	0	52201849	A	G
6	chr6:52201911:A:G	0	52201911	G	A
6	chr6:52202129:A:G	0	52202129	G	A
6	chr6:52202490:A:G	0	52202490	G	A
6	chr6:52202657:G:A	0	52202657	A	G
6	chr6:52202814:T:C	0	52202814	C	T
6	chr6:52203281:G:A	0	52203281	A	G
6	chr6:52203312:G:A	0	52203312	A	G
6	chr6:52203679:G:A	0	52203679	A	G
6	chr6:52203684:T:C	0	52203684	C	T
6	chr6:52203954:GC:G	0	52203954	G	GC
6	chr6:52203957:A:T	0	52203957	T	A
6	chr6:52206263:A:C	0	52206263	C	A
6	chr6:52206589:C:T	0	52206589	T	C
6	chr6:52206863:A:G	0	52206863	G	A
6	chr6:52207064:C:T	0	52207064	T	C
6	chr6:52207217:G:A	0	52207217	A	G
6	chr6:52208702:T:C	0	52208702	C	T
6	chr6:52211018:A:G	0	52211018	G	A
6	chr6:52211513:T:A	0	52211513	A	T
6	chr6:52211640:C:T	0	52211640	T	C
6	chr6:52213178:T:G	0	52213178	G	T
6	chr6:52213186:C:A	0	52213186	A	C
6	chr6:52214098:A:G	0	52214098	G	A
6	chr6:52214230:C:T	0	52214230	T	C
6	chr6:52214351:G:A	0	52214351	A	G
6	chr6:52215555:G:A	0	52215555	A	G
6	chr6:52216357:G:C	0	52216357	C	G
6	chr6:52216787:G:A	0	52216787	A	G
6	chr6:52220950:A:G	0	52220950	G	A
6	chr6:52221483:G:A	0	52221483	A	G
6	chr6:52222098:C:T	0	52222098	T	C
6	chr6:52223385:A:G	0	52223385	G	A
6	chr6:52223810:T:C	0	52223810	C	T
6	chr6:52224415:C:T	0	52224415	T	C
6	chr6:52224465:G:A	0	52224465	A	G
6	chr6:52227090:G:A	0	52227090	A	G
6	chr6:52229258:C:T	0	52229258	T	C
6	chr6:52229293:C:T	0	52229293	T	C
6	chr6:52230148:T:G	0	52230148	G	T
6	chr6:52231080:T:C	0	52231080	C	T
6	chr6:52231102:T:C	0	52231102	C	T
6	chr6:52231169:G:C	0	52231169	C	G
6	chr6:52231476:C:T	0	52231476	T	C
6	chr6:52232274:G:A	0	52232274	A	G
6	chr6:52232328:G:A	0	52232328	A	G
6	chr6:52232903:A:G	0	52232903	G	A
6	chr6:52232975:G:A	0	52232975	A	G
6	chr6:52233238:G:A	0	52233238	A	G
6	chr6:52233277:TC:T	0	52233277	T	TC
6	chr6:52233314:C:T	0	52233314	T	C
6	chr6:52233462:TTAAA:T	0	52233462	T	TTAAA
6	chr6:52233558:C:T	0	52233558	T	C
6	chr6:52233570:A:G	0	52233570	G	A
6	chr6:52234853:A:G	0	52234853	G	A
6	chr6:52235942:C:T	0	52235942	T	C
6	chr6:52236223:G:A	0	52236223	A	G
6	chr6:52236367:C:G	0	52236367	G	C
6	chr6:52236688:A:C	0	52236688	C	A
6	chr6:52237046:T:C	0	52237046	C	T
6	chr6:52237842:C:T	0	52237842	T	C
6	chr6:52238101:C:T	0	52238101	T	C
6	chr6:52238362:G:C	0	52238362	C	G
6	chr6:52239066:T:C	0	52239066	C	T
6	chr6:52239384:C:T	0	52239384	T	C
6	chr6:52239891:C:A	0	52239891	A	C
6	chr6:52240309:C:T	0	52240309	T	C
6	chr6:52240998:G:A	0	52240998	A	G
6	chr6:52242062:G:A	0	52242062	A	G
6	chr6:52242864:TTAAC:T	0	52242864	T	TTAAC
6	chr6:52243264:G:A	0	52243264	A	G
6	chr6:52243979:A:G	0	52243979	G	A
6	chr6:52244207:T:G	0	52244207	G	T
6	chr6:52244938:T:C	0	52244938	C	T
6	chr6:52245196:A:G	0	52245196	G	A
6	chr6:52246158:A:G	0	52246158	G	A
6	chr6:52247010:C:T	0	52247010	T	C
6	chr6:52247172:C:T	0	52247172	T	C
6	chr6:52247546:C:T	0	52247546	T	C
6	chr6:52247919:T:C	0	52247919	C	T
6	chr6:52248168:C:T	0	52248168	T	C
6	chr6:52248868:C:T	0	52248868	T	C
6	chr6:52249085:A:G	0	52249085	G	A
6	chr6:52249220:C:T	0	52249220	T	C
6	chr6:52249775:C:T	0	52249775	T	C
6	chr6:52249861:A:G	0	52249861	G	A
6	chr6:52250334:G:A	0	52250334	A	G
6	chr6:52250573:TAAAC:T	0	52250573	T	TAAAC
6	chr6:52251404:A:G	0	52251404	G	A
6	chr6:52251472:T:C	0	52251472	C	T
6	chr6:52252168:G:A	0	52252168	A	G
6	chr6:52252426:C:T	0	52252426	T	C
6	chr6:52253227:C:T	0	52253227	T	C
6	chr6:52253596:C:T	0	52253596	T	C
6	chr6:52253891:C:T	0	52253891	T	C
6	chr6:52254163:A:G	0	52254163	G	A
6	chr6:52255012:C:A	0	52255012	A	C
6	chr6:52255045:C:T	0	52255045	T	C
6	chr6:52255305:A:C	0	52255305	C	A
6	chr6:52255623:T:G	0	52255623	G	T
6	chr6:52256217:A:G	0	52256217	G	A
6	chr6:52256692:G:A	0	52256692	A	G
6	chr6:52256777:C:A	0	52256777	A	C
6	chr6:52257113:C:T	0	52257113	T	C
6	chr6:52257216:G:A	0	52257216	A	G
6	chr6:52257744:ATATTT:A	0	52257744	A	ATATTT
6	chr6:52258086:G:A	0	52258086	A	G
6	chr6:52258142:C:T	0	52258142	T	C
6	chr6:52258422:C:T	0	52258422	T	C
6	chr6:52259067:G:C	0	52259067	C	G
6	chr6:52259572:A:G	0	52259572	G	A
6	chr6:52259746:T:C	0	52259746	C	T
6	chr6:52259784:A:G	0	52259784	G	A
6	chr6:52260536:C:T	0	52260536	T	C
6	chr6:52261564:T:C	0	52261564	C	T
6	chr6:52261983:A:C	0	52261983	C	A
6	chr6:52262486:A:G	0	52262486	G	A
6	chr6:52262729:G:A	0	52262729	A	G
6	chr6:52262783:T:C	0	52262783	C	T
6	chr6:52263038:A:G	0	52263038	G	A
6	chr6:52263123:G:A	0	52263123	A	G
6	chr6:52264686:C:T	0	52264686	T	C
6	chr6:52264869:G:A	0	52264869	A	G
6	chr6:52264991:T:C	0	52264991	C	T
6	chr6:52265065:C:A	0	52265065	A	C
6	chr6:52265593:C:T	0	52265593	T	C
6	chr6:52265947:T:C	0	52265947	C	T
6	chr6:52266165:T:C	0	52266165	C	T
6	chr6:52266456:C:T	0	52266456	T	C
6	chr6:52267243:T:C	0	52267243	C	T
6	chr6:52268025:A:T	0	52268025	T	A
6	chr6:52268696:A:G	0	52268696	G	A
6	chr6:52268721:A:G	0	52268721	G	A
6	chr6:52269502:AAAGAG:A	0	52269502	A	AAAGAG
6	chr6:52269703:A:T	0	52269703	T	A
6	chr6:52269833:CT:C	0	52269833	C	CT
6	chr6:52270129:C:G	0	52270129	G	C
6	chr6:52270197:C:T	0	52270197	T	C
6	chr6:52270696:C:T	0	52270696	T	C
6	chr6:52270703:T:G	0	52270703	G	T
6	chr6:52270751:G:C	0	52270751	C	G
6	chr6:52270802:T:C	0	52270802	C	T
6	chr6:52271028:C:G	0	52271028	G	C
6	chr6:52271949:T:TG	0	52271949	TG	T
6	chr6:52272193:G:A	0	52272193	A	G
6	chr6:52272515:C:T	0	52272515	T	C
6	chr6:52272658:C:T	0	52272658	T	C
6	chr6:52272720:C:A	0	52272720	A	C
6	chr6:52273381:G:A	0	52273381	A	G
6	chr6:52273428:C:G	0	52273428	G	C
6	chr6:52273643:G:A	0	52273643	A	G
6	chr6:52274818:C:A	0	52274818	A	C
6	chr6:52275132:T:C	0	52275132	C	T
6	chr6:52275888:A:G	0	52275888	G	A
6	chr6:52276714:T:C	0	52276714	C	T
6	chr6:52276937:A:G	0	52276937	G	A
6	chr6:52277294:C:T	0	52277294	T	C
6	chr6:52277784:G:A	0	52277784	A	G
6	chr6:52278541:TATTAAA:T	0	52278541	T	TATTAAA
6	chr6:52279189:C:T	0	52279189	T	C
6	chr6:52279283:T:C	0	52279283	C	T
6	chr6:52279423:C:T	0	52279423	T	C
6	chr6:52280043:A:C	0	52280043	C	A
6	chr6:52280479:A:C	0	52280479	C	A
6	chr6:52280657:G:C	0	52280657	C	G
6	chr6:52280978:C:A	0	52280978	A	C
6	chr6:52281474:C:A	0	52281474	A	C
6	chr6:52282473:T:C	0	52282473	C	T
6	chr6:52282565:A:G	0	52282565	G	A
6	chr6:52282894:T:A	0	52282894	A	T
6	chr6:52283227:T:C	0	52283227	C	T
6	chr6:52286045:G:C	0	52286045	C	G
6	chr6:52286741:TC:T	0	52286741	T	TC
6	chr6:52287092:A:T	0	52287092	T	A
6	chr6:52287127:A:G	0	52287127	G	A
6	chr6:52287442:G:A	0	52287442	A	G
6	chr6:52289201:G:A	0	52289201	A	G
6	chr6:52290383:A:G	0	52290383	G	A
6	chr6:52290958:G:A	0	52290958	A	G
6	chr6:52291310:A:G	0	52291310	G	A
6	chr6:52291416:T:A	0	52291416	A	T
6	chr6:52291747:T:C	0	52291747	C	T
6	chr6:52292148:A:T	0	52292148	T	A
6	chr6:52292152:C:T	0	52292152	T	C
6	chr6:52292457:A:G	0	52292457	G	A
6	chr6:52293117:T:C	0	52293117	C	T
6	chr6:52293300:A:G	0	52293300	G	A
6	chr6:52294006:G:A	0	52294006	A	G
6	chr6:52295682:A:G	0	52295682	G	A
6	chr6:52295693:G:A	0	52295693	A	G
6	chr6:52295775:A:G	0	52295775	G	A
6	chr6:52296737:C:T	0	52296737	T	C
6	chr6:52297059:T:C	0	52297059	C	T
6	chr6:52297275:G:A	0	52297275	A	G
6	chr6:52298100:C:T	0	52298100	T	C
6	chr6:52298284:T:A	0	52298284	A	T
6	chr6:52299166:T:C	0	52299166	C	T
6	chr6:52300975:G:C	0	52300975	C	G
6	chr6:52301763:A:G	0	52301763	G	A
6	chr6:52302709:T:C	0	52302709	C	T
6	chr6:52302925:G:A	0	52302925	A	G
6	chr6:52302930:G:A	0	52302930	A	G
6	chr6:52303275:A:G	0	52303275	G	A
6	chr6:52303347:T:C	0	52303347	C	T
6	chr6:52303881:C:G	0	52303881	G	C
6	chr6:52304201:C:T	0	52304201	T	C
6	chr6:52304308:TC:T	0	52304308	T	TC
6	chr6:52304600:A:G	0	52304600	G	A
6	chr6:52306579:C:T	0	52306579	T	C
6	chr6:52306855:T:C	0	52306855	C	T
6	chr6:52307094:C:T	0	52307094	T	C
6	chr6:52307857:T:C	0	52307857	C	T
6	chr6:52308265:T:C	0	52308265	C	T
6	chr6:52308274:G:A	0	52308274	A	G
6	chr6:52308696:G:A	0	52308696	A	G
6	chr6:52308888:C:T	0	52308888	T	C
6	chr6:52309122:G:T	0	52309122	T	G
6	chr6:52310471:T:C	0	52310471	C	T
6	chr6:52310658:T:G	0	52310658	G	T
6	chr6:52310667:G:A	0	52310667	A	G
6	chr6:52311181:G:A	0	52311181	A	G
6	chr6:52312163:A:G	0	52312163	G	A
6	chr6:52312557:T:C	0	52312557	C	T
6	chr6:52313806:T:C	0	52313806	C	T
6	chr6:52313929:C:T	0	52313929	T	C
6	chr6:52315067:G:A	0	52315067	A	G
6	chr6:52316785:T:A	0	52316785	A	T
6	chr6:52317617:C:A	0	52317617	A	C
6	chr6:52318328:C:A	0	52318328	A	C
6	chr6:52318965:T:C	0	52318965	C	T
6	chr6:52319791:T:C	0	52319791	C	T
6	chr6:52320263:A:G	0	52320263	G	A
6	chr6:52321263:T:A	0	52321263	A	T
6	chr6:52321337:A:G	0	52321337	G	A
6	chr6:52321471:T:C	0	52321471	C	T
6	chr6:52321697:C:A	0	52321697	A	C
6	chr6:52321802:A:AT	0	52321802	AT	A
6	chr6:52322386:A:C	0	52322386	C	A
6	chr6:52322439:C:T	0	52322439	T	C
6	chr6:52323569:G:A	0	52323569	A	G
6	chr6:52323632:G:A	0	52323632	A	G
6	chr6:52323684:C:T	0	52323684	T	C
6	chr6:52325243:C:T	0	52325243	T	C
6	chr6:52325934:G:A	0	52325934	A	G
6	chr6:52326459:T:C	0	52326459	C	T
6	chr6:52326522:T:A	0	52326522	A	T
6	chr6:52326897:A:C	0	52326897	C	A
6	chr6:52327398:G:A	0	52327398	A	G
6	chr6:52327687:A:G	0	52327687	G	A
6	chr6:52328614:A:G	0	52328614	G	A
6	chr6:52328752:C:T	0	52328752	T	C
6	chr6:52328763:C:T	0	52328763	T	C
6	chr6:52329222:CAG:C	0	52329222	C	CAG
6	chr6:52330654:C:T	0	52330654	T	C
6	chr6:52330689:T:C	0	52330689	C	T
6	chr6:52330768:C:T	0	52330768	T	C
6	chr6:52331022:C:G	0	52331022	G	C
6	chr6:52331319:A:G	0	52331319	G	A
6	chr6:52331395:G:A	0	52331395	A	G
6	chr6:52332444:A:G	0	52332444	G	A
6	chr6:52332483:G:A	0	52332483	A	G
6	chr6:52333140:T:G	0	52333140	G	T
6	chr6:52333494:A:G	0	52333494	G	A
6	chr6:52334004:T:C	0	52334004	C	T
6	chr6:52334612:TC:T	0	52334612	T	TC
6	chr6:52335390:T:C	0	52335390	C	T
6	chr6:52335661:A:C	0	52335661	C	A
6	chr6:52337202:C:G	0	52337202	G	C
6	chr6:52337710:G:T	0	52337710	T	G
6	chr6:52337880:C:G	0	52337880	G	C
6	chr6:52338286:G:C	0	52338286	C	G
6	chr6:52339034:G:A	0	52339034	A	G
6	chr6:52339557:G:A	0	52339557	A	G
6	chr6:52339656:A:G	0	52339656	G	A
6	chr6:52339982:C:T	0	52339982	T	C
6	chr6:52340628:G:T	0	52340628	T	G
6	chr6:52340673:C:A	0	52340673	A	C
6	chr6:52340947:C:T	0	52340947	T	C
6	chr6:52341210:A:G	0	52341210	G	A
6	chr6:52341233:A:G	0	52341233	G	A
6	chr6:52341500:C:G	0	52341500	G	C
6	chr6:52341804:G:A	0	52341804	A	G
6	chr6:52342476:T:C	0	52342476	C	T
6	chr6:52342704:G:A	0	52342704	A	G
6	chr6:52343267:C:T	0	52343267	T	C
6	chr6:52343712:G:A	0	52343712	A	G
6	chr6:52343982:C:T	0	52343982	T	C
6	chr6:52344405:C:T	0	52344405	T	C
6	chr6:52344767:G:A	0	52344767	A	G
6	chr6:52345093:C:T	0	52345093	T	C
6	chr6:52345611:G:A	0	52345611	A	G
6	chr6:52346029:T:C	0	52346029	C	T
6	chr6:52347390:T:C	0	52347390	C	T
6	chr6:52347452:C:T	0	52347452	T	C
6	chr6:52347796:T:C	0	52347796	C	T
6	chr6:52348212:A:G	0	52348212	G	A
6	chr6:52348675:A:G	0	52348675	G	A
6	chr6:52348860:T:G	0	52348860	G	T
6	chr6:52349007:C:T	0	52349007	T	C
6	chr6:52350483:G:A	0	52350483	A	G
6	chr6:52350507:C:T	0	52350507	T	C
6	chr6:52350990:T:C	0	52350990	C	T
6	chr6:52351428:T:C	0	52351428	C	T
6	chr6:52352169:C:T	0	52352169	T	C
6	chr6:52352191:A:G	0	52352191	G	A
6	chr6:52352215:G:A	0	52352215	A	G
6	chr6:52352577:T:C	0	52352577	C	T
6	chr6:52353932:T:C	0	52353932	C	T
6	chr6:52353967:T:A	0	52353967	A	T
6	chr6:52354007:A:G	0	52354007	G	A
6	chr6:52354178:G:A	0	52354178	A	G
6	chr6:52354333:T:C	0	52354333	C	T
6	chr6:52354377:T:C	0	52354377	C	T
6	chr6:52354567:GGCT:G	0	52354567	G	GGCT
6	chr6:52355335:C:A	0	52355335	A	C
6	chr6:52355425:G:C	0	52355425	C	G
6	chr6:52355431:C:T	0	52355431	T	C
6	chr6:52355995:C:T	0	52355995	T	C
6	chr6:52356137:C:T	0	52356137	T	C
6	chr6:52356177:G:A	0	52356177	A	G
6	chr6:52356631:G:A	0	52356631	A	G
6	chr6:52357366:C:T	0	52357366	T	C
6	chr6:52357766:A:T	0	52357766	T	A
6	chr6:52357908:C:T	0	52357908	T	C
6	chr6:52357958:C:T	0	52357958	T	C
6	chr6:52358413:T:A	0	52358413	A	T
6	chr6:52358606:C:A	0	52358606	A	C
6	chr6:52358851:C:T	0	52358851	T	C
6	chr6:52359460:A:T	0	52359460	T	A
6	chr6:52360716:G:A	0	52360716	A	G
6	chr6:52360735:C:T	0	52360735	T	C
6	chr6:52361001:T:C	0	52361001	C	T
6	chr6:52361163:T:C	0	52361163	C	T
6	chr6:52361707:C:T	0	52361707	T	C
6	chr6:52362186:G:A	0	52362186	A	G
6	chr6:52363035:A:G	0	52363035	G	A
6	chr6:52363427:A:G	0	52363427	G	A
6	chr6:52363992:G:A	0	52363992	A	G
6	chr6:52364500:T:C	0	52364500	C	T
6	chr6:52364761:A:G	0	52364761	G	A
6	chr6:52364844:T:C	0	52364844	C	T
6	chr6:52364968:A:G	0	52364968	G	A
6	chr6:52365243:C:T	0	52365243	T	C
6	chr6:52365348:A:G	0	52365348	G	A
6	chr6:52365744:G:C	0	52365744	C	G
6	chr6:52366671:T:C	0	52366671	C	T
6	chr6:52366876:A:G	0	52366876	G	A
6	chr6:52366922:G:C	0	52366922	C	G
6	chr6:52367024:G:A	0	52367024	A	G
6	chr6:52367667:C:T	0	52367667	T	C
6	chr6:52368428:T:C	0	52368428	C	T
6	chr6:52368570:C:T	0	52368570	T	C
6	chr6:52368867:G:A	0	52368867	A	G
6	chr6:52370223:T:C	0	52370223	C	T
6	chr6:52371534:A:T	0	52371534	T	A
6	chr6:52371980:G:T	0	52371980	T	G
6	chr6:52372016:T:C	0	52372016	C	T
6	chr6:52372026:C:T	0	52372026	T	C
6	chr6:52372170:G:A	0	52372170	A	G
6	chr6:52372588:T:C	0	52372588	C	T
6	chr6:52372700:C:G	0	52372700	G	C
6	chr6:52373287:G:C	0	52373287	C	G
6	chr6:52373346:T:C	0	52373346	C	T
6	chr6:52374263:C:T	0	52374263	T	C
6	chr6:52374702:C:G	0	52374702	G	C
6	chr6:52375808:G:A	0	52375808	A	G
6	chr6:52376160:G:A	0	52376160	A	G
6	chr6:52376398:G:A	0	52376398	A	G
6	chr6:52377904:A:G	0	52377904	G	A
6	chr6:52378520:C:T	0	52378520	T	C
6	chr6:52379265:G:A	0	52379265	A	G
6	chr6:52379579:G:A	0	52379579	A	G
6	chr6:52380188:G:A	0	52380188	A	G
6	chr6:52380350:T:C	0	52380350	C	T
6	chr6:52382321:C:G	0	52382321	G	C
6	chr6:52382610:AT:A	0	52382610	A	AT
6	chr6:52382840:A:G	0	52382840	G	A
6	chr6:52383524:G:A	0	52383524	A	G
6	chr6:52383891:T:C	0	52383891	C	T
6	chr6:52384533:AC:A	0	52384533	A	AC
6	chr6:52384657:G:A	0	52384657	A	G
6	chr6:52384908:T:A	0	52384908	A	T
6	chr6:52385449:C:A	0	52385449	A	C
6	chr6:52385758:G:A	0	52385758	A	G
6	chr6:52386584:C:A	0	52386584	A	C
6	chr6:52387012:C:T	0	52387012	T	C
6	chr6:52387196:T:C	0	52387196	C	T
6	chr6:52387346:C:T	0	52387346	T	C
6	chr6:52387781:G:A	0	52387781	A	G
6	chr6:52387925:T:C	0	52387925	C	T
6	chr6:52388151:G:A	0	52388151	A	G
6	chr6:52388482:G:C	0	52388482	C	G
6	chr6:52389041:C:T	0	52389041	T	C
6	chr6:52389509:T:A	0	52389509	A	T
6	chr6:52389782:G:A	0	52389782	A	G
6	chr6:52389791:G:T	0	52389791	T	G
6	chr6:52390043:T:A	0	52390043	A	T
6	chr6:52390290:G:A	0	52390290	A	G
6	chr6:52390813:A:G	0	52390813	G	A
6	chr6:52390989:T:C	0	52390989	C	T
6	chr6:52391136:G:A	0	52391136	A	G
6	chr6:52391214:T:C	0	52391214	C	T
6	chr6:52391588:G:A	0	52391588	A	G
6	chr6:52392160:G:A	0	52392160	A	G
6	chr6:52392720:C:T	0	52392720	T	C
6	chr6:52393058:G:C	0	52393058	C	G
6	chr6:52393748:G:A	0	52393748	A	G
6	chr6:52394153:T:A	0	52394153	A	T
6	chr6:52394523:A:G	0	52394523	G	A
6	chr6:52394989:G:A	0	52394989	A	G
6	chr6:52396873:A:C	0	52396873	C	A
6	chr6:52397693:G:T	0	52397693	T	G
6	chr6:52398313:T:C	0	52398313	C	T
6	chr6:52398392:G:A	0	52398392	A	G
6	chr6:52398499:T:C	0	52398499	C	T
6	chr6:52398774:G:A	0	52398774	A	G
6	chr6:52398946:T:C	0	52398946	C	T
6	chr6:52399716:C:T	0	52399716	T	C
6	chr6:52400181:A:G	0	52400181	G	A
6	chr6:52400379:T:A	0	52400379	A	T
6	chr6:52400665:T:C	0	52400665	C	T
6	chr6:52400680:G:C	0	52400680	C	G
6	chr6:52400742:T:C	0	52400742	C	T
6	chr6:52401020:T:C	0	52401020	C	T
6	chr6:52401253:C:T	0	52401253	T	C
6	chr6:52401446:C:T	0	52401446	T	C
6	chr6:52401536:G:A	0	52401536	A	G
6	chr6:52401694:T:C	0	52401694	C	T
6	chr6:52401713:C:T	0	52401713	T	C
6	chr6:52402169:G:A	0	52402169	A	G
6	chr6:52402188:A:AC	0	52402188	AC	A
6	chr6:52402383:T:C	0	52402383	C	T
6	chr6:52402456:G:A	0	52402456	A	G
6	chr6:52403169:A:C	0	52403169	C	A
6	chr6:52404092:G:A	0	52404092	A	G
6	chr6:52404353:T:C	0	52404353	C	T
6	chr6:52404401:T:C	0	52404401	C	T
6	chr6:52405138:C:T	0	52405138	T	C
6	chr6:52405706:G:C	0	52405706	C	G
6	chr6:52406127:G:T	0	52406127	T	G
6	chr6:52406194:G:A	0	52406194	A	G
6	chr6:52407235:C:T	0	52407235	T	C
6	chr6:52407515:A:G	0	52407515	G	A
6	chr6:52408430:T:A	0	52408430	A	T
6	chr6:52408663:TC:T	0	52408663	T	TC
6	chr6:52408848:C:T	0	52408848	T	C
6	chr6:52409397:AAC:A	0	52409397	A	AAC
6	chr6:52409481:G:A	0	52409481	A	G
6	chr6:52409701:C:T	0	52409701	T	C
6	chr6:52410167:CAG:C	0	52410167	C	CAG
6	chr6:52411035:C:T	0	52411035	T	C
6	chr6:52411481:TCAGGCCTTTGAATC:T	0	52411481	T	TCAGGCCTTTGAATC
6	chr6:52411646:A:T	0	52411646	T	A
6	chr6:52411703:G:C	0	52411703	C	G
6	chr6:52411854:C:T	0	52411854	T	C
6	chr6:52412419:C:T	0	52412419	T	C
6	chr6:52413035:AGAG:A	0	52413035	A	AGAG
6	chr6:52413550:A:G	0	52413550	G	A
6	chr6:52413552:CAT:C	0	52413552	C	CAT
6	chr6:52414160:CT:C	0	52414160	C	CT
6	chr6:52414763:AT:A	0	52414763	A	AT
6	chr6:52415103:T:A	0	52415103	A	T
6	chr6:52415915:C:G	0	52415915	G	C
6	chr6:52416475:T:C	0	52416475	C	T
6	chr6:52418034:G:A	0	52418034	A	G
6	chr6:52418340:C:T	0	52418340	T	C
6	chr6:52418969:CCT:C	0	52418969	C	CCT
6	chr6:52419447:T:C	0	52419447	C	T
6	chr6:52419700:AAGAG:A	0	52419700	A	AAGAG
6	chr6:52420596:G:C	0	52420596	C	G
6	chr6:52421159:C:T	0	52421159	T	C
6	chr6:52421301:G:A	0	52421301	A	G
6	chr6:52422397:G:A	0	52422397	A	G
6	chr6:52424411:A:T	0	52424411	T	A
6	chr6:52425163:C:T	0	52425163	T	C
6	chr6:52425961:T:C	0	52425961	C	T
6	chr6:52426129:T:C	0	52426129	C	T
6	chr6:52426190:C:T	0	52426190	T	C
6	chr6:52426750:C:G	0	52426750	G	C
6	chr6:52427170:C:G	0	52427170	G	C
6	chr6:52427338:A:G	0	52427338	G	A
6	chr6:52427925:TC:T	0	52427925	T	TC
6	chr6:52428259:G:C	0	52428259	C	G
6	chr6:52429174:C:T	0	52429174	T	C
6	chr6:52429731:A:G	0	52429731	G	A
6	chr6:52429815:C:T	0	52429815	T	C
6	chr6:52430248:T:G	0	52430248	G	T
6	chr6:52430319:C:T	0	52430319	T	C
6	chr6:52430567:C:T	0	52430567	T	C
6	chr6:52430792:T:C	0	52430792	C	T
6	chr6:52431419:C:T	0	52431419	T	C
6	chr6:52431663:G:C	0	52431663	C	G
6	chr6:52434016:C:T	0	52434016	T	C
6	chr6:52434414:G:C	0	52434414	C	G
6	chr6:52434464:G:T	0	52434464	T	G
6	chr6:52434479:G:A	0	52434479	A	G
6	chr6:52435186:A:G	0	52435186	G	A
6	chr6:52436987:T:C	0	52436987	C	T
6	chr6:52437244:C:G	0	52437244	G	C
6	chr6:52438124:T:A	0	52438124	A	T
6	chr6:52438250:G:T	0	52438250	T	G
6	chr6:52438563:G:A	0	52438563	A	G
6	chr6:52438601:A:G	0	52438601	G	A
6	chr6:52439192:G:A	0	52439192	A	G
6	chr6:52440743:C:T	0	52440743	T	C
6	chr6:52441084:A:T	0	52441084	T	A
6	chr6:52441872:G:A	0	52441872	A	G
6	chr6:52442401:T:C	0	52442401	C	T
6	chr6:52443085:C:A	0	52443085	A	C
6	chr6:52443384:T:A	0	52443384	A	T
6	chr6:52443386:A:G	0	52443386	G	A
6	chr6:52443617:C:T	0	52443617	T	C
6	chr6:52443659:G:A	0	52443659	A	G
6	chr6:52444641:A:G	0	52444641	G	A
6	chr6:52444648:C:T	0	52444648	T	C
6	chr6:52445674:C:T	0	52445674	T	C
6	chr6:52445859:G:C	0	52445859	C	G
6	chr6:52446461:C:T	0	52446461	T	C
6	chr6:52448681:C:T	0	52448681	T	C
6	chr6:52449415:T:C	0	52449415	C	T
6	chr6:52449467:G:A	0	52449467	A	G
6	chr6:52449586:C:G	0	52449586	G	C
6	chr6:52450461:A:G	0	52450461	G	A
6	chr6:52450521:T:G	0	52450521	G	T
6	chr6:52450727:A:G	0	52450727	G	A
6	chr6:52452044:G:A	0	52452044	A	G
6	chr6:52452080:T:G	0	52452080	G	T
6	chr6:52453575:T:A	0	52453575	A	T
6	chr6:52454783:T:A	0	52454783	A	T
6	chr6:52454803:T:G	0	52454803	G	T
6	chr6:52454908:G:A	0	52454908	A	G
6	chr6:52455308:A:G	0	52455308	G	A
6	chr6:52457702:C:G	0	52457702	G	C
6	chr6:52458272:A:G	0	52458272	G	A
6	chr6:52458415:G:A	0	52458415	A	G
6	chr6:52458662:T:TA	0	52458662	TA	T
6	chr6:52458672:T:C	0	52458672	C	T
6	chr6:52458785:A:G	0	52458785	G	A
6	chr6:52459356:C:T	0	52459356	T	C
6	chr6:52459451:C:G	0	52459451	G	C
6	chr6:52459698:G:T	0	52459698	T	G
6	chr6:52459935:A:G	0	52459935	G	A
6	chr6:52460469:T:C	0	52460469	C	T
6	chr6:52460903:G:A	0	52460903	A	G
6	chr6:52461589:T:C	0	52461589	C	T
6	chr6:52462568:A:G	0	52462568	G	A
6	chr6:52462758:C:T	0	52462758	T	C
6	chr6:52463614:G:A	0	52463614	A	G
6	chr6:52464394:G:C	0	52464394	C	G
6	chr6:52464777:G:T	0	52464777	T	G
6	chr6:52465840:A:G	0	52465840	G	A
6	chr6:52465889:A:T	0	52465889	T	A
6	chr6:52467028:CAG:C	0	52467028	C	CAG
6	chr6:52467141:A:G	0	52467141	G	A
6	chr6:52467222:C:T	0	52467222	T	C
6	chr6:52467259:G:T	0	52467259	T	G
6	chr6:52467353:G:C	0	52467353	C	G
6	chr6:52467440:C:G	0	52467440	G	C
6	chr6:52467562:C:T	0	52467562	T	C
6	chr6:52468054:A:G	0	52468054	G	A
6	chr6:52468293:G:A	0	52468293	A	G
6	chr6:52468869:C:T	0	52468869	T	C
6	chr6:52469039:AC:A	0	52469039	A	AC
6	chr6:52469573:T:C	0	52469573	C	T
6	chr6:52470230:C:T	0	52470230	T	C
6	chr6:52470288:A:G	0	52470288	G	A
6	chr6:52470594:T:C	0	52470594	C	T
6	chr6:52471187:G:A	0	52471187	A	G
6	chr6:52471355:C:G	0	52471355	G	C
6	chr6:52471512:T:C	0	52471512	C	T
6	chr6:52471940:A:G	0	52471940	G	A
6	chr6:52472128:CTAAAA:C	0	52472128	C	CTAAAA
6	chr6:52473299:C:T	0	52473299	T	C
6	chr6:52473727:A:G	0	52473727	G	A
6	chr6:52473918:A:G	0	52473918	G	A
6	chr6:52475378:T:C	0	52475378	C	T
6	chr6:52475561:G:C	0	52475561	C	G
6	chr6:52475837:C:G	0	52475837	G	C
6	chr6:52476156:G:A	0	52476156	A	G
6	chr6:52477846:A:G	0	52477846	G	A
6	chr6:52477934:C:T	0	52477934	T	C
6	chr6:52477989:C:T	0	52477989	T	C
6	chr6:52479101:T:C	0	52479101	C	T
6	chr6:52479864:A:C	0	52479864	C	A
6	chr6:52480815:G:A	0	52480815	A	G
6	chr6:52480919:T:TA	0	52480919	TA	T
6	chr6:52481708:C:T	0	52481708	T	C
6	chr6:52481790:C:T	0	52481790	T	C
6	chr6:52481814:G:A	0	52481814	A	G
6	chr6:52482215:G:C	0	52482215	C	G
6	chr6:52482271:A:G	0	52482271	G	A
6	chr6:52482337:C:T	0	52482337	T	C
6	chr6:52482465:ATAAT:A	0	52482465	A	ATAAT
6	chr6:52482959:T:C	0	52482959	C	T
6	chr6:52483352:A:G	0	52483352	G	A
6	chr6:52483401:C:T	0	52483401	T	C
6	chr6:52485024:C:G	0	52485024	G	C
6	chr6:52486001:C:T	0	52486001	T	C
6	chr6:52486805:C:T	0	52486805	T	C
6	chr6:52489262:G:A	0	52489262	A	G
6	chr6:52489342:G:A	0	52489342	A	G
6	chr6:52489380:C:G	0	52489380	G	C
6	chr6:52490408:T:C	0	52490408	C	T
6	chr6:52490576:A:G	0	52490576	G	A
6	chr6:52490629:C:T	0	52490629	T	C
6	chr6:52491461:G:A	0	52491461	A	G
6	chr6:52491557:TGTTA:T	0	52491557	T	TGTTA
6	chr6:52492273:A:C	0	52492273	C	A
6	chr6:52493212:C:G	0	52493212	G	C
6	chr6:52493521:G:A	0	52493521	A	G
6	chr6:52494505:G:A	0	52494505	A	G
6	chr6:52494760:A:G	0	52494760	G	A
6	chr6:52495313:C:G	0	52495313	G	C
6	chr6:52495485:T:A	0	52495485	A	T
6	chr6:52495533:G:A	0	52495533	A	G
6	chr6:52495587:T:C	0	52495587	C	T
6	chr6:52495747:T:C	0	52495747	C	T
6	chr6:52495932:G:A	0	52495932	A	G
6	chr6:52496196:ACACACACACACC:A	0	52496196	A	ACACACACACACC
6	chr6:52496229:G:A	0	52496229	A	G
6	chr6:52497265:A:G	0	52497265	G	A
6	chr6:52497607:G:A	0	52497607	A	G
6	chr6:52497839:G:A	0	52497839	A	G
6	chr6:52497917:T:A	0	52497917	A	T
6	chr6:52498067:A:T	0	52498067	T	A
6	chr6:52498930:T:C	0	52498930	C	T
6	chr6:52498961:A:G	0	52498961	G	A
6	chr6:52499035:C:T	0	52499035	T	C
6	chr6:52499051:C:G	0	52499051	G	C
6	chr6:52499472:G:A	0	52499472	A	G
6	chr6:52500047:C:T	0	52500047	T	C
6	chr6:52500604:G:A	0	52500604	A	G
6	chr6:52500995:G:A	0	52500995	A	G
6	chr6:52501075:A:G	0	52501075	G	A
6	chr6:52501408:C:T	0	52501408	T	C
6	chr6:52501633:G:A	0	52501633	A	G
6	chr6:52501964:G:A	0	52501964	A	G
6	chr6:52502086:G:A	0	52502086	A	G
6	chr6:52502319:G:A	0	52502319	A	G
6	chr6:52502437:G:A	0	52502437	A	G
6	chr6:52503099:G:A	0	52503099	A	G
6	chr6:52503622:A:C	0	52503622	C	A
6	chr6:52503680:C:T	0	52503680	T	C
6	chr6:52504294:G:A	0	52504294	A	G
6	chr6:52504305:G:A	0	52504305	A	G
6	chr6:52505376:A:G	0	52505376	G	A
6	chr6:52505977:G:A	0	52505977	A	G
6	chr6:52506538:A:C	0	52506538	C	A
6	chr6:52506621:G:A	0	52506621	A	G
6	chr6:52506749:C:T	0	52506749	T	C
6	chr6:52506896:G:A	0	52506896	A	G
6	chr6:52510025:C:T	0	52510025	T	C
6	chr6:52510795:G:A	0	52510795	A	G
6	chr6:52511247:A:G	0	52511247	G	A
6	chr6:52511428:G:A	0	52511428	A	G
6	chr6:52511782:CTTT:C	0	52511782	C	CTTT
6	chr6:52512036:C:T	0	52512036	T	C
6	chr6:52513494:G:C	0	52513494	C	G
6	chr6:52514602:G:A	0	52514602	A	G
6	chr6:52515095:T:C	0	52515095	C	T
6	chr6:52515843:C:T	0	52515843	T	C
6	chr6:52516387:A:G	0	52516387	G	A
6	chr6:52516930:A:T	0	52516930	T	A
6	chr6:52518269:A:G	0	52518269	G	A
6	chr6:52518472:G:A	0	52518472	A	G
6	chr6:52518878:G:A	0	52518878	A	G
6	chr6:52519488:A:C	0	52519488	C	A
6	chr6:52519642:A:G	0	52519642	G	A
6	chr6:52520654:GAA:G	0	52520654	G	GAA
6	chr6:52521743:A:C	0	52521743	C	A
6	chr6:52522346:C:T	0	52522346	T	C
6	chr6:52522813:G:A	0	52522813	A	G
6	chr6:52522921:T:C	0	52522921	C	T
6	chr6:52523540:A:C	0	52523540	C	A
6	chr6:52523707:A:G	0	52523707	G	A
6	chr6:52523896:C:T	0	52523896	T	C
6	chr6:52524077:G:A	0	52524077	A	G
6	chr6:52524284:A:G	0	52524284	G	A
6	chr6:52524330:T:C	0	52524330	C	T
6	chr6:52524490:A:G	0	52524490	G	A
6	chr6:52524580:C:T	0	52524580	T	C
6	chr6:52524839:A:G	0	52524839	G	A
6	chr6:52524913:C:T	0	52524913	T	C
6	chr6:52524978:C:T	0	52524978	T	C
6	chr6:52525576:A:G	0	52525576	G	A
6	chr6:52525650:A:G	0	52525650	G	A
6	chr6:52525951:A:G	0	52525951	G	A
6	chr6:52525958:G:C	0	52525958	C	G
6	chr6:52526432:G:A	0	52526432	A	G
6	chr6:52526685:G:A	0	52526685	A	G
6	chr6:52526984:T:A	0	52526984	A	T
6	chr6:52527153:C:T	0	52527153	T	C
6	chr6:52527154:G:A	0	52527154	A	G
6	chr6:52527203:A:AC	0	52527203	AC	A
6	chr6:52527256:C:T	0	52527256	T	C
6	chr6:52527325:A:C	0	52527325	C	A
6	chr6:52527615:C:T	0	52527615	T	C
6	chr6:52528463:G:A	0	52528463	A	G
6	chr6:52528914:C:T	0	52528914	T	C
6	chr6:52528976:C:T	0	52528976	T	C
6	chr6:52529025:G:C	0	52529025	C	G
6	chr6:52529113:G:A	0	52529113	A	G
6	chr6:52529443:C:T	0	52529443	T	C
6	chr6:52529881:T:C	0	52529881	C	T
6	chr6:52530629:G:A	0	52530629	A	G
6	chr6:52530690:T:C	0	52530690	C	T
6	chr6:52530712:A:G	0	52530712	G	A
6	chr6:52530906:A:G	0	52530906	G	A
6	chr6:52530959:A:C	0	52530959	C	A
6	chr6:52531328:G:T	0	52531328	T	G
6	chr6:52532776:G:T	0	52532776	T	G
6	chr6:52532808:AC:A	0	52532808	A	AC
6	chr6:52533000:G:C	0	52533000	C	G
6	chr6:52533385:C:A	0	52533385	A	C
6	chr6:52534042:G:A	0	52534042	A	G
6	chr6:52534317:G:A	0	52534317	A	G
6	chr6:52534449:C:A	0	52534449	A	C
6	chr6:52534967:G:C	0	52534967	C	G
6	chr6:52535055:CCAGT:C	0	52535055	C	CCAGT
6	chr6:52536091:C:T	0	52536091	T	C
6	chr6:52536663:G:T	0	52536663	T	G
6	chr6:52537444:A:C	0	52537444	C	A
6	chr6:52537798:G:A	0	52537798	A	G
6	chr6:52538025:A:G	0	52538025	G	A
6	chr6:52539012:T:C	0	52539012	C	T
6	chr6:52539100:T:C	0	52539100	C	T
6	chr6:52539542:A:AC	0	52539542	AC	A
6	chr6:52539545:A:C	0	52539545	C	A
6	chr6:52539546:A:C	0	52539546	C	A
6	chr6:52539725:G:A	0	52539725	A	G
6	chr6:52540300:A:G	0	52540300	G	A
6	chr6:52541230:T:C	0	52541230	C	T
6	chr6:52542335:C:T	0	52542335	T	C
6	chr6:52542361:G:A	0	52542361	A	G
6	chr6:52543042:C:T	0	52543042	T	C
6	chr6:52543694:G:A	0	52543694	A	G
6	chr6:52544052:G:C	0	52544052	C	G
6	chr6:52544089:A:T	0	52544089	T	A
6	chr6:52544524:G:A	0	52544524	A	G
6	chr6:52544545:G:A	0	52544545	A	G
6	chr6:52544943:A:G	0	52544943	G	A
6	chr6:52545466:G:A	0	52545466	A	G
6	chr6:52546915:C:T	0	52546915	T	C
6	chr6:52547476:C:G	0	52547476	G	C
6	chr6:52548667:T:C	0	52548667	C	T
6	chr6:52548969:C:T	0	52548969	T	C
6	chr6:52548988:C:G	0	52548988	G	C
6	chr6:52549118:G:A	0	52549118	A	G
6	chr6:52550225:C:T	0	52550225	T	C
6	chr6:52550289:A:G	0	52550289	G	A
6	chr6:52550696:A:C	0	52550696	C	A
6	chr6:52550712:C:T	0	52550712	T	C
6	chr6:52551008:A:G	0	52551008	G	A
6	chr6:52551241:T:G	0	52551241	G	T
6	chr6:52552009:G:A	0	52552009	A	G
6	chr6:52552302:G:A	0	52552302	A	G
6	chr6:52552757:A:G	0	52552757	G	A
6	chr6:52553330:T:C	0	52553330	C	T
6	chr6:52553577:C:T	0	52553577	T	C
6	chr6:52553907:A:G	0	52553907	G	A
6	chr6:52554158:T:C	0	52554158	C	T
6	chr6:52554993:T:C	0	52554993	C	T
6	chr6:52555071:T:C	0	52555071	C	T
6	chr6:52555883:G:A	0	52555883	A	G
6	chr6:52555945:C:A	0	52555945	A	C
6	chr6:52555954:A:G	0	52555954	G	A
6	chr6:52556762:T:C	0	52556762	C	T
6	chr6:52556805:G:A	0	52556805	A	G
6	chr6:52557176:A:G	0	52557176	G	A
6	chr6:52557180:A:G	0	52557180	G	A
6	chr6:52557182:A:G	0	52557182	G	A
6	chr6:52557624:T:G	0	52557624	G	T
6	chr6:52558175:G:A	0	52558175	A	G
6	chr6:52558380:C:G	0	52558380	G	C
6	chr6:52559113:T:C	0	52559113	C	T
6	chr6:52559442:T:C	0	52559442	C	T
6	chr6:52560282:A:G	0	52560282	G	A
6	chr6:52560391:A:G	0	52560391	G	A
6	chr6:52560595:G:A	0	52560595	A	G
6	chr6:52560658:C:T	0	52560658	T	C
6	chr6:52561611:G:A	0	52561611	A	G
6	chr6:52562466:G:C	0	52562466	C	G
6	chr6:52562941:G:A	0	52562941	A	G
6	chr6:52563335:G:C	0	52563335	C	G
6	chr6:52563505:G:A	0	52563505	A	G
6	chr6:52563514:T:C	0	52563514	C	T
6	chr6:52564664:C:T	0	52564664	T	C
6	chr6:52565423:G:A	0	52565423	A	G
6	chr6:52565805:G:A	0	52565805	A	G
6	chr6:52566487:A:T	0	52566487	T	A
6	chr6:52566605:C:T	0	52566605	T	C
6	chr6:52566640:C:T	0	52566640	T	C
6	chr6:52566661:A:T	0	52566661	T	A
6	chr6:52566710:C:T	0	52566710	T	C
6	chr6:52567221:G:A	0	52567221	A	G
6	chr6:52567323:C:A	0	52567323	A	C
6	chr6:52567546:T:C	0	52567546	C	T
6	chr6:52567910:A:G	0	52567910	G	A
6	chr6:52567949:C:T	0	52567949	T	C
6	chr6:52568000:C:T	0	52568000	T	C
6	chr6:52568053:T:C	0	52568053	C	T
6	chr6:52568139:C:A	0	52568139	A	C
6	chr6:52569096:A:G	0	52569096	G	A
6	chr6:52569280:C:A	0	52569280	A	C
6	chr6:52569409:A:G	0	52569409	G	A
6	chr6:52569628:C:T	0	52569628	T	C
6	chr6:52570200:C:G	0	52570200	G	C
6	chr6:52570976:T:C	0	52570976	C	T
6	chr6:52571025:G:A	0	52571025	A	G
6	chr6:52571556:A:T	0	52571556	T	A
6	chr6:52571850:G:A	0	52571850	A	G
6	chr6:52571866:G:A	0	52571866	A	G
6	chr6:52572227:G:C	0	52572227	C	G
6	chr6:52572869:C:G	0	52572869	G	C
6	chr6:52573305:A:G	0	52573305	G	A
6	chr6:52574607:T:C	0	52574607	C	T
6	chr6:52575061:C:T	0	52575061	T	C
6	chr6:52575540:CCT:C	0	52575540	C	CCT
6	chr6:52576172:G:A	0	52576172	A	G
6	chr6:52576956:G:T	0	52576956	T	G
6	chr6:52578082:G:T	0	52578082	T	G
6	chr6:52578269:G:A	0	52578269	A	G
6	chr6:52578901:T:C	0	52578901	C	T
6	chr6:52578902:G:A	0	52578902	A	G
6	chr6:52580202:A:G	0	52580202	G	A
6	chr6:52580213:A:AT	0	52580213	AT	A
6	chr6:52580679:G:C	0	52580679	C	G
6	chr6:52581770:T:C	0	52581770	C	T
6	chr6:52583009:A:G	0	52583009	G	A
6	chr6:52583637:G:A	0	52583637	A	G
6	chr6:52584133:A:G	0	52584133	G	A
6	chr6:52585127:G:A	0	52585127	A	G
6	chr6:52585551:C:T	0	52585551	T	C
6	chr6:52585649:C:T	0	52585649	T	C
6	chr6:52586165:C:G	0	52586165	G	C
6	chr6:52586371:T:C	0	52586371	C	T
6	chr6:52587180:A:C	0	52587180	C	A
6	chr6:52587787:A:G	0	52587787	G	A
6	chr6:52588422:C:A	0	52588422	A	C
6	chr6:52588542:A:T	0	52588542	T	A
6	chr6:52588810:G:C	0	52588810	C	G
6	chr6:52589187:T:A	0	52589187	A	T
6	chr6:52589296:T:G	0	52589296	G	T
6	chr6:52589342:G:A	0	52589342	A	G
6	chr6:52589501:G:A	0	52589501	A	G
6	chr6:52589945:G:T	0	52589945	T	G
6	chr6:52590246:G:C	0	52590246	C	G
6	chr6:52590690:T:C	0	52590690	C	T
6	chr6:52590748:C:T	0	52590748	T	C
6	chr6:52591315:C:T	0	52591315	T	C
6	chr6:52591634:G:A	0	52591634	A	G
6	chr6:52591657:C:T	0	52591657	T	C
6	chr6:52591978:C:T	0	52591978	T	C
6	chr6:52592343:TG:T	0	52592343	T	TG
6	chr6:52593007:C:G	0	52593007	G	C
6	chr6:52593022:A:G	0	52593022	G	A
6	chr6:52593424:A:G	0	52593424	G	A
6	chr6:52593876:T:G	0	52593876	G	T
6	chr6:52593880:C:G	0	52593880	G	C
6	chr6:52594074:C:T	0	52594074	T	C
6	chr6:52594579:A:G	0	52594579	G	A
6	chr6:52595142:A:G	0	52595142	G	A
6	chr6:52595806:G:A	0	52595806	A	G
6	chr6:52595823:T:C	0	52595823	C	T
6	chr6:52596705:A:C	0	52596705	C	A
6	chr6:52597933:C:T	0	52597933	T	C
6	chr6:52600632:CA:C	0	52600632	C	CA
6	chr6:52600908:C:T	0	52600908	T	C
6	chr6:52601037:G:A	0	52601037	A	G
6	chr6:52601522:T:C	0	52601522	C	T
6	chr6:52601857:G:A	0	52601857	A	G
6	chr6:52604225:A:G	0	52604225	G	A
6	chr6:52604259:G:C	0	52604259	C	G
6	chr6:52605106:A:G	0	52605106	G	A
6	chr6:52605559:A:C	0	52605559	C	A
6	chr6:52605647:A:G	0	52605647	G	A
6	chr6:52605709:C:T	0	52605709	T	C
6	chr6:52607280:G:A	0	52607280	A	G
6	chr6:52607668:A:G	0	52607668	G	A
6	chr6:52608130:T:C	0	52608130	C	T
6	chr6:52608328:A:T	0	52608328	T	A
6	chr6:52608381:C:T	0	52608381	T	C
6	chr6:52610560:C:T	0	52610560	T	C
6	chr6:52611182:C:G	0	52611182	G	C
6	chr6:52611885:A:G	0	52611885	G	A
6	chr6:52611889:G:A	0	52611889	A	G
6	chr6:52611965:G:A	0	52611965	A	G
6	chr6:52613566:A:G	0	52613566	G	A
6	chr6:52613726:A:G	0	52613726	G	A
6	chr6:52614384:C:T	0	52614384	T	C
6	chr6:52614487:C:T	0	52614487	T	C
6	chr6:52614501:A:T	0	52614501	T	A
6	chr6:52616029:G:A	0	52616029	A	G
6	chr6:52616136:G:T	0	52616136	T	G
6	chr6:52616767:T:C	0	52616767	C	T
6	chr6:52616880:T:G	0	52616880	G	T
6	chr6:52617411:GT:G	0	52617411	G	GT
6	chr6:52617834:A:C	0	52617834	C	A
6	chr6:52618009:T:G	0	52618009	G	T
6	chr6:52618617:G:T	0	52618617	T	G
6	chr6:52618828:A:T	0	52618828	T	A
6	chr6:52619431:G:A	0	52619431	A	G
6	chr6:52619593:C:T	0	52619593	T	C
6	chr6:52621007:T:C	0	52621007	C	T
6	chr6:52621357:TTCTCCAAC:T	0	52621357	T	TTCTCCAAC
6	chr6:52621368:T:G	0	52621368	G	T
6	chr6:52621603:A:G	0	52621603	G	A
6	chr6:52621766:T:C	0	52621766	C	T
6	chr6:52622154:A:T	0	52622154	T	A
6	chr6:52622342:G:T	0	52622342	T	G
6	chr6:52622413:C:T	0	52622413	T	C
6	chr6:52622815:C:T	0	52622815	T	C
6	chr6:52623092:A:G	0	52623092	G	A
6	chr6:52623134:TG:T	0	52623134	T	TG
6	chr6:52623142:C:A	0	52623142	A	C
6	chr6:52624002:A:T	0	52624002	T	A
6	chr6:52624167:TGGTG:T	0	52624167	T	TGGTG
6	chr6:52624576:T:C	0	52624576	C	T
6	chr6:52624873:A:G	0	52624873	G	A
6	chr6:52624994:G:A	0	52624994	A	G
6	chr6:52625590:CAT:C	0	52625590	C	CAT
6	chr6:52625654:C:A	0	52625654	A	C
6	chr6:52626888:T:C	0	52626888	C	T
6	chr6:52627169:T:C	0	52627169	C	T
6	chr6:52627257:A:C	0	52627257	C	A
6	chr6:52627300:A:C	0	52627300	C	A
6	chr6:52627749:T:G	0	52627749	G	T
6	chr6:52627796:T:A	0	52627796	A	T
6	chr6:52627858:G:A	0	52627858	A	G
6	chr6:52628434:G:T	0	52628434	T	G
6	chr6:52628703:C:T	0	52628703	T	C
6	chr6:52628722:C:T	0	52628722	T	C
6	chr6:52629504:T:C	0	52629504	C	T
6	chr6:52630108:A:T	0	52630108	T	A
6	chr6:52631232:T:TA	0	52631232	TA	T
6	chr6:52632486:A:C	0	52632486	C	A
6	chr6:52632755:A:G	0	52632755	G	A
6	chr6:52632874:G:T	0	52632874	T	G
6	chr6:52633290:T:C	0	52633290	C	T
6	chr6:52633893:A:C	0	52633893	C	A
6	chr6:52633983:G:A	0	52633983	A	G
6	chr6:52634614:A:G	0	52634614	G	A
6	chr6:52634976:G:A	0	52634976	A	G
6	chr6:52635132:A:C	0	52635132	C	A
6	chr6:52635324:T:G	0	52635324	G	T
6	chr6:52635991:T:C	0	52635991	C	T
6	chr6:52636038:C:T	0	52636038	T	C
6	chr6:52636045:T:G	0	52636045	G	T
6	chr6:52636201:CA:C	0	52636201	C	CA
6	chr6:52636385:G:A	0	52636385	A	G
6	chr6:52636758:A:G	0	52636758	G	A
6	chr6:52636763:A:G	0	52636763	G	A
6	chr6:52637120:A:C	0	52637120	C	A
6	chr6:52637205:T:C	0	52637205	C	T
6	chr6:52637747:A:G	0	52637747	G	A
6	chr6:52638118:C:T	0	52638118	T	C
6	chr6:52639196:G:A	0	52639196	A	G
6	chr6:52639627:A:G	0	52639627	G	A
6	chr6:52640232:G:A	0	52640232	A	G
6	chr6:52641653:TAC:T	0	52641653	T	TAC
6	chr6:52642487:T:C	0	52642487	C	T
6	chr6:52642807:G:T	0	52642807	T	G
6	chr6:52643321:A:T	0	52643321	T	A
6	chr6:52643324:C:A	0	52643324	A	C
6	chr6:52643327:A:T	0	52643327	T	A
6	chr6:52643907:A:G	0	52643907	G	A
6	chr6:52644550:C:T	0	52644550	T	C
6	chr6:52644792:A:C	0	52644792	C	A
6	chr6:52645644:C:T	0	52645644	T	C
6	chr6:52645666:C:T	0	52645666	T	C
6	chr6:52645699:A:G	0	52645699	G	A
6	chr6:52645775:T:C	0	52645775	C	T
6	chr6:52645867:A:G	0	52645867	G	A
6	chr6:52646852:A:G	0	52646852	G	A
6	chr6:52648060:G:A	0	52648060	A	G
6	chr6:52648595:TATCTTCTAATTTTTTCTTTTTATTGAC:T	0	52648595	T	TATCTTCTAATTTTTTCTTTTTATTGAC
6	chr6:52648747:T:C	0	52648747	C	T
6	chr6:52648992:C:T	0	52648992	T	C
6	chr6:52649091:C:A	0	52649091	A	C
6	chr6:52650077:T:C	0	52650077	C	T
6	chr6:52650280:C:T	0	52650280	T	C
6	chr6:52651881:G:C	0	52651881	C	G
6	chr6:52652208:C:T	0	52652208	T	C
6	chr6:52652577:C:T	0	52652577	T	C
6	chr6:52652960:C:T	0	52652960	T	C
6	chr6:52653376:C:T	0	52653376	T	C
6	chr6:52653654:G:A	0	52653654	A	G
6	chr6:52654118:C:G	0	52654118	G	C
6	chr6:52655063:T:A	0	52655063	A	T
6	chr6:52655396:C:G	0	52655396	G	C
6	chr6:52656692:C:T	0	52656692	T	C
6	chr6:52656702:G:A	0	52656702	A	G
6	chr6:52657401:C:T	0	52657401	T	C
6	chr6:52657510:G:A	0	52657510	A	G
6	chr6:52657904:T:A	0	52657904	A	T
6	chr6:52658004:C:CAA	0	52658004	CAA	C
6	chr6:52658366:C:T	0	52658366	T	C
6	chr6:52658988:T:C	0	52658988	C	T
6	chr6:52659539:G:A	0	52659539	A	G
6	chr6:52660040:C:T	0	52660040	T	C
6	chr6:52660676:C:G	0	52660676	G	C
6	chr6:52660707:T:C	0	52660707	C	T
6	chr6:52660892:A:C	0	52660892	C	A
6	chr6:52661218:G:A	0	52661218	A	G
6	chr6:52661239:G:A	0	52661239	A	G
6	chr6:52661691:G:A	0	52661691	A	G
6	chr6:52662491:T:G	0	52662491	G	T
6	chr6:52662582:T:C	0	52662582	C	T
6	chr6:52662610:C:T	0	52662610	T	C
6	chr6:52662761:A:G	0	52662761	G	A
6	chr6:52662777:T:G	0	52662777	G	T
6	chr6:52662785:A:G	0	52662785	G	A
6	chr6:52662815:C:T	0	52662815	T	C
6	chr6:52662879:A:G	0	52662879	G	A
6	chr6:52663320:G:A	0	52663320	A	G
6	chr6:52663709:G:T	0	52663709	T	G
6	chr6:52664028:T:C	0	52664028	C	T
6	chr6:52664190:A:G	0	52664190	G	A
6	chr6:52664248:C:G	0	52664248	G	C
6	chr6:52664560:G:A	0	52664560	A	G
6	chr6:52664975:C:G	0	52664975	G	C
6	chr6:52665106:T:C	0	52665106	C	T
6	chr6:52665407:C:T	0	52665407	T	C
6	chr6:52665904:A:G	0	52665904	G	A
6	chr6:52666029:C:T	0	52666029	T	C
6	chr6:52666092:G:A	0	52666092	A	G
6	chr6:52666901:T:C	0	52666901	C	T
6	chr6:52667510:G:T	0	52667510	T	G
6	chr6:52667526:A:G	0	52667526	G	A
6	chr6:52667807:T:C	0	52667807	C	T
6	chr6:52667854:G:A	0	52667854	A	G
6	chr6:52667933:A:G	0	52667933	G	A
6	chr6:52668726:C:T	0	52668726	T	C
6	chr6:52668952:A:G	0	52668952	G	A
6	chr6:52669209:A:ACATTGAAAGTTAAGAGTCTCTGCTGTGGATCATG	0	52669209	ACATTGAAAGTTAAGAGTCTCTGCTGTGGATCATG	A
6	chr6:52669280:C:T	0	52669280	T	C
6	chr6:52669295:A:G	0	52669295	G	A
6	chr6:52669571:G:T	0	52669571	T	G
6	chr6:52669904:G:A	0	52669904	A	G
6	chr6:52669905:C:T	0	52669905	T	C
6	chr6:52670133:C:T	0	52670133	T	C
6	chr6:52670244:C:T	0	52670244	T	C
6	chr6:52670641:C:G	0	52670641	G	C
6	chr6:52671830:T:C	0	52671830	C	T
6	chr6:52673102:C:G	0	52673102	G	C
6	chr6:52673194:C:T	0	52673194	T	C
6	chr6:52673301:A:G	0	52673301	G	A
6	chr6:52673592:T:C	0	52673592	C	T
6	chr6:52673809:A:G	0	52673809	G	A
6	chr6:52674470:T:C	0	52674470	C	T
6	chr6:52674524:G:A	0	52674524	A	G
6	chr6:52674896:T:C	0	52674896	C	T
6	chr6:52675042:C:T	0	52675042	T	C
6	chr6:52675840:A:G	0	52675840	G	A
6	chr6:52676557:T:C	0	52676557	C	T
6	chr6:52676698:C:T	0	52676698	T	C
6	chr6:52677496:A:G	0	52677496	G	A
6	chr6:52677608:AG:A	0	52677608	A	AG
6	chr6:52678019:T:G	0	52678019	G	T
6	chr6:52678343:G:A	0	52678343	A	G
6	chr6:52678664:T:C	0	52678664	C	T
6	chr6:52678921:G:C	0	52678921	C	G
6	chr6:52680050:T:C	0	52680050	C	T
6	chr6:52681991:C:T	0	52681991	T	C
6	chr6:52682353:A:T	0	52682353	T	A
6	chr6:52682665:G:A	0	52682665	A	G
6	chr6:52682690:G:A	0	52682690	A	G
6	chr6:52683491:A:C	0	52683491	C	A
6	chr6:52683575:C:T	0	52683575	T	C
6	chr6:52684524:T:C	0	52684524	C	T
6	chr6:52685321:C:T	0	52685321	T	C
6	chr6:52686212:G:A	0	52686212	A	G
6	chr6:52686695:A:G	0	52686695	G	A
6	chr6:52687259:G:A	0	52687259	A	G
6	chr6:52687529:G:A	0	52687529	A	G
6	chr6:52687617:A:G	0	52687617	G	A
6	chr6:52688219:A:T	0	52688219	T	A
6	chr6:52688638:C:T	0	52688638	T	C
6	chr6:52690469:T:C	0	52690469	C	T
6	chr6:52690636:G:T	0	52690636	T	G
6	chr6:52691615:A:G	0	52691615	G	A
6	chr6:52691686:C:T	0	52691686	T	C
6	chr6:52691973:T:C	0	52691973	C	T
6	chr6:52691991:A:C	0	52691991	C	A
6	chr6:52692829:A:G	0	52692829	G	A
6	chr6:52693054:A:G	0	52693054	G	A
6	chr6:52693213:G:A	0	52693213	A	G
6	chr6:52693219:T:C	0	52693219	C	T
6	chr6:52694439:C:T	0	52694439	T	C
6	chr6:52694984:C:T	0	52694984	T	C
6	chr6:52695433:G:A	0	52695433	A	G
6	chr6:52695579:G:C	0	52695579	C	G
6	chr6:52695990:A:G	0	52695990	G	A
6	chr6:52696976:T:C	0	52696976	C	T
6	chr6:52697180:T:C	0	52697180	C	T
6	chr6:52698457:C:T	0	52698457	T	C
6	chr6:52699141:A:G	0	52699141	G	A
6	chr6:52699296:C:T	0	52699296	T	C
6	chr6:52699692:A:G	0	52699692	G	A
6	chr6:52700237:A:G	0	52700237	G	A
6	chr6:52700389:T:C	0	52700389	C	T
6	chr6:52700413:A:G	0	52700413	G	A
6	chr6:52700629:T:G	0	52700629	G	T
6	chr6:52700730:G:A	0	52700730	A	G
6	chr6:52701380:C:T	0	52701380	T	C
6	chr6:52701543:C:T	0	52701543	T	C
6	chr6:52702230:T:C	0	52702230	C	T
6	chr6:52702597:A:G	0	52702597	G	A
6	chr6:52702613:TA:T	0	52702613	T	TA
6	chr6:52703052:C:T	0	52703052	T	C
6	chr6:52703544:T:C	0	52703544	C	T
6	chr6:52705193:ACT:A	0	52705193	A	ACT
6	chr6:52705576:C:T	0	52705576	T	C
6	chr6:52706223:GT:G	0	52706223	G	GT
6	chr6:52706470:G:T	0	52706470	T	G
6	chr6:52706731:A:G	0	52706731	G	A
6	chr6:52707104:A:G	0	52707104	G	A
6	chr6:52707780:G:A	0	52707780	A	G
6	chr6:52708449:T:C	0	52708449	C	T
6	chr6:52708539:C:A	0	52708539	A	C
6	chr6:52709132:G:A	0	52709132	A	G
6	chr6:52709526:C:T	0	52709526	T	C
6	chr6:52710035:C:T	0	52710035	T	C
6	chr6:52710556:A:G	0	52710556	G	A
6	chr6:52710710:T:C	0	52710710	C	T
6	chr6:52711064:A:T	0	52711064	T	A
6	chr6:52711420:T:C	0	52711420	C	T
6	chr6:52712924:C:G	0	52712924	G	C
6	chr6:52712967:T:A	0	52712967	A	T
6	chr6:52713541:G:A	0	52713541	A	G
6	chr6:52713887:T:TTGA	0	52713887	TTGA	T
6	chr6:52714186:T:C	0	52714186	C	T
6	chr6:52714860:T:C	0	52714860	C	T
6	chr6:52715557:T:C	0	52715557	C	T
6	chr6:52715875:T:C	0	52715875	C	T
6	chr6:52716356:C:T	0	52716356	T	C
6	chr6:52717002:C:T	0	52717002	T	C
6	chr6:52717017:T:A	0	52717017	A	T
6	chr6:52717106:T:C	0	52717106	C	T
6	chr6:52717578:C:T	0	52717578	T	C
6	chr6:52717686:GA:G	0	52717686	G	GA
6	chr6:52717895:G:A	0	52717895	A	G
6	chr6:52718386:A:G	0	52718386	G	A
6	chr6:52718889:T:C	0	52718889	C	T
6	chr6:52719172:G:A	0	52719172	A	G
6	chr6:52720335:C:T	0	52720335	T	C
6	chr6:52720734:G:A	0	52720734	A	G
6	chr6:52721044:A:G	0	52721044	G	A
6	chr6:52721334:T:C	0	52721334	C	T
6	chr6:52721455:T:C	0	52721455	C	T
6	chr6:52721777:C:T	0	52721777	T	C
6	chr6:52722853:A:G	0	52722853	G	A
6	chr6:52723310:C:T	0	52723310	T	C
6	chr6:52723615:G:A	0	52723615	A	G
6	chr6:52724025:C:T	0	52724025	T	C
6	chr6:52724040:A:G	0	52724040	G	A
6	chr6:52724966:G:A	0	52724966	A	G
6	chr6:52727119:G:A	0	52727119	A	G
6	chr6:52727294:T:G	0	52727294	G	T
6	chr6:52728603:A:G	0	52728603	G	A
6	chr6:52728839:C:A	0	52728839	A	C
6	chr6:52728956:C:T	0	52728956	T	C
6	chr6:52729026:C:T	0	52729026	T	C
6	chr6:52729236:A:G	0	52729236	G	A
6	chr6:52729561:T:G	0	52729561	G	T
6	chr6:52729661:C:G	0	52729661	G	C
6	chr6:52730219:G:A	0	52730219	A	G
6	chr6:52730267:C:T	0	52730267	T	C
6	chr6:52730295:T:C	0	52730295	C	T
6	chr6:52730510:A:G	0	52730510	G	A
6	chr6:52730908:T:TG	0	52730908	TG	T
6	chr6:52731068:A:T	0	52731068	T	A
6	chr6:52731101:C:T	0	52731101	T	C
6	chr6:52731260:A:G	0	52731260	G	A
6	chr6:52731876:G:C	0	52731876	C	G
6	chr6:52732487:A:G	0	52732487	G	A
6	chr6:52733800:A:C	0	52733800	C	A
6	chr6:52734325:G:T	0	52734325	T	G
6	chr6:52734337:C:T	0	52734337	T	C
6	chr6:52736040:C:T	0	52736040	T	C
6	chr6:52736501:T:C	0	52736501	C	T
6	chr6:52738045:G:A	0	52738045	A	G
6	chr6:52739150:T:C	0	52739150	C	T
6	chr6:52739256:G:A	0	52739256	A	G
6	chr6:52739552:T:C	0	52739552	C	T
6	chr6:52740566:T:C	0	52740566	C	T
6	chr6:52741111:A:G	0	52741111	G	A
6	chr6:52741327:A:G	0	52741327	G	A
6	chr6:52741554:G:T	0	52741554	T	G
6	chr6:52741965:A:C	0	52741965	C	A
6	chr6:52743262:C:T	0	52743262	T	C
6	chr6:52744866:C:T	0	52744866	T	C
6	chr6:52744867:G:A	0	52744867	A	G
6	chr6:52745044:T:C	0	52745044	C	T
6	chr6:52745786:T:C	0	52745786	C	T
6	chr6:52745832:A:G	0	52745832	G	A
6	chr6:52746320:C:A	0	52746320	A	C
6	chr6:52747593:A:G	0	52747593	G	A
6	chr6:52747834:G:A	0	52747834	A	G
6	chr6:52748106:A:T	0	52748106	T	A
6	chr6:52748261:C:T	0	52748261	T	C
6	chr6:52748499:T:C	0	52748499	C	T
6	chr6:52748557:G:A	0	52748557	A	G
6	chr6:52748569:G:A	0	52748569	A	G
6	chr6:52748699:G:A	0	52748699	A	G
6	chr6:52748899:G:A	0	52748899	A	G
6	chr6:52749133:C:T	0	52749133	T	C
6	chr6:52749810:C:T	0	52749810	T	C
6	chr6:52749888:T:C	0	52749888	C	T
6	chr6:52752398:A:G	0	52752398	G	A
6	chr6:52752933:C:G	0	52752933	G	C
6	chr6:52755942:A:G	0	52755942	G	A
6	chr6:52756983:T:C	0	52756983	C	T
6	chr6:52757003:T:C	0	52757003	C	T
6	chr6:52757306:A:G	0	52757306	G	A
6	chr6:52757677:G:T	0	52757677	T	G
6	chr6:52758016:C:T	0	52758016	T	C
6	chr6:52758297:C:T	0	52758297	T	C
6	chr6:52758707:T:A	0	52758707	A	T
6	chr6:52760243:C:T	0	52760243	T	C
6	chr6:52760996:G:A	0	52760996	A	G
6	chr6:52761093:G:A	0	52761093	A	G
6	chr6:52761115:T:A	0	52761115	A	T
6	chr6:52761165:A:T	0	52761165	T	A
6	chr6:52761433:A:G	0	52761433	G	A
6	chr6:52762367:A:G	0	52762367	G	A
6	chr6:52762900:T:G	0	52762900	G	T
6	chr6:52762904:G:T	0	52762904	T	G
6	chr6:52763185:C:T	0	52763185	T	C
6	chr6:52763237:C:T	0	52763237	T	C
6	chr6:52763753:A:G	0	52763753	G	A
6	chr6:52764200:C:T	0	52764200	T	C
6	chr6:52764212:T:G	0	52764212	G	T
6	chr6:52765182:A:G	0	52765182	G	A
6	chr6:52765355:C:T	0	52765355	T	C
6	chr6:52765789:T:A	0	52765789	A	T
6	chr6:52766715:C:T	0	52766715	T	C
6	chr6:52767415:C:T	0	52767415	T	C
6	chr6:52767681:A:G	0	52767681	G	A
6	chr6:52769053:G:C	0	52769053	C	G
6	chr6:52769054:G:T	0	52769054	T	G
6	chr6:52769135:G:A	0	52769135	A	G
6	chr6:52769339:T:A	0	52769339	A	T
6	chr6:52769355:T:G	0	52769355	G	T
6	chr6:52770533:T:C	0	52770533	C	T
6	chr6:52770789:T:A	0	52770789	A	T
6	chr6:52771784:G:C	0	52771784	C	G
6	chr6:52771878:C:T	0	52771878	T	C
6	chr6:52772796:A:G	0	52772796	G	A
6	chr6:52772865:C:T	0	52772865	T	C
6	chr6:52773143:T:C	0	52773143	C	T
6	chr6:52775705:C:T	0	52775705	T	C
6	chr6:52776045:C:T	0	52776045	T	C
6	chr6:52776266:C:T	0	52776266	T	C
6	chr6:52777044:C:T	0	52777044	T	C
6	chr6:52777753:A:C	0	52777753	C	A
6	chr6:52777970:C:T	0	52777970	T	C
6	chr6:52778267:G:A	0	52778267	A	G
6	chr6:52779558:A:T	0	52779558	T	A
6	chr6:52779603:C:T	0	52779603	T	C
6	chr6:52781267:T:C	0	52781267	C	T
6	chr6:52782171:G:T	0	52782171	T	G
6	chr6:52782746:G:A	0	52782746	A	G
6	chr6:52782806:A:C	0	52782806	C	A
6	chr6:52783308:G:A	0	52783308	A	G
6	chr6:52783479:C:T	0	52783479	T	C
6	chr6:52783839:A:T	0	52783839	T	A
6	chr6:52783930:C:T	0	52783930	T	C
6	chr6:52784046:A:G	0	52784046	G	A
6	chr6:52784209:A:T	0	52784209	T	A
6	chr6:52784411:C:G	0	52784411	G	C
6	chr6:52785374:C:T	0	52785374	T	C
6	chr6:52785387:T:C	0	52785387	C	T
6	chr6:52785466:A:T	0	52785466	T	A
6	chr6:52785724:A:G	0	52785724	G	A
6	chr6:52787542:T:C	0	52787542	C	T
6	chr6:52787657:C:T	0	52787657	T	C
6	chr6:52787851:C:T	0	52787851	T	C
6	chr6:52788526:G:A	0	52788526	A	G
6	chr6:52788979:T:G	0	52788979	G	T
6	chr6:52789422:C:A	0	52789422	A	C
6	chr6:52789446:A:G	0	52789446	G	A
6	chr6:52789752:G:C	0	52789752	C	G
6	chr6:52791371:T:G	0	52791371	G	T
6	chr6:52793393:A:G	0	52793393	G	A
6	chr6:52794164:T:C	0	52794164	C	T
6	chr6:52795462:C:T	0	52795462	T	C
6	chr6:52796069:C:T	0	52796069	T	C
6	chr6:52797355:G:A	0	52797355	A	G
6	chr6:52799015:A:G	0	52799015	G	A
6	chr6:52800158:C:T	0	52800158	T	C
6	chr6:52800616:G:C	0	52800616	C	G
6	chr6:52801179:C:T	0	52801179	T	C
6	chr6:52801475:T:C	0	52801475	C	T
6	chr6:52801607:T:C	0	52801607	C	T
6	chr6:52801936:AC:A	0	52801936	A	AC
6	chr6:52803872:T:C	0	52803872	C	T
6	chr6:52804387:C:A	0	52804387	A	C
6	chr6:52807811:C:T	0	52807811	T	C
6	chr6:52808590:G:T	0	52808590	T	G
6	chr6:52812793:G:A	0	52812793	A	G
6	chr6:52813080:G:A	0	52813080	A	G
6	chr6:52813294:T:C	0	52813294	C	T
6	chr6:52814892:C:T	0	52814892	T	C
6	chr6:52815802:C:T	0	52815802	T	C
6	chr6:52819535:A:G	0	52819535	G	A
6	chr6:52821281:T:C	0	52821281	C	T
6	chr6:52822594:G:A	0	52822594	A	G
6	chr6:52823669:G:A	0	52823669	A	G
6	chr6:52823803:C:G	0	52823803	G	C
6	chr6:52825702:C:T	0	52825702	T	C
6	chr6:52828176:A:G	0	52828176	G	A
6	chr6:52829235:C:T	0	52829235	T	C
6	chr6:52829507:C:T	0	52829507	T	C
6	chr6:52829691:G:A	0	52829691	A	G
6	chr6:52830490:G:A	0	52830490	A	G
6	chr6:52832778:C:T	0	52832778	T	C
6	chr6:52833449:G:C	0	52833449	C	G
6	chr6:52835216:G:A	0	52835216	A	G
6	chr6:52836345:C:T	0	52836345	T	C
6	chr6:52836759:G:A	0	52836759	A	G
6	chr6:52836784:T:A	0	52836784	A	T
6	chr6:52837228:G:A	0	52837228	A	G
6	chr6:52837287:G:A	0	52837287	A	G
6	chr6:52837866:A:G	0	52837866	G	A
6	chr6:52838150:A:G	0	52838150	G	A
6	chr6:52838232:C:T	0	52838232	T	C
6	chr6:52838598:C:T	0	52838598	T	C
6	chr6:52838968:T:C	0	52838968	C	T
6	chr6:52839255:C:T	0	52839255	T	C
6	chr6:52839990:A:G	0	52839990	G	A
6	chr6:52840349:A:G	0	52840349	G	A
6	chr6:52841921:C:G	0	52841921	G	C
6	chr6:52843999:G:A	0	52843999	A	G
6	chr6:52844319:G:A	0	52844319	A	G
6	chr6:52846160:G:A	0	52846160	A	G
6	chr6:52846265:A:C	0	52846265	C	A
6	chr6:52847847:C:G	0	52847847	G	C
6	chr6:52847893:C:A	0	52847893	A	C
6	chr6:52849104:C:T	0	52849104	T	C
6	chr6:52849339:C:A	0	52849339	A	C
6	chr6:52849775:A:G	0	52849775	G	A
6	chr6:52850712:T:C	0	52850712	C	T
6	chr6:52851085:C:T	0	52851085	T	C
6	chr6:52851291:T:A	0	52851291	A	T
6	chr6:52852011:T:G	0	52852011	G	T
6	chr6:52852818:T:C	0	52852818	C	T
6	chr6:52853555:G:A	0	52853555	A	G
6	chr6:52854357:T:C	0	52854357	C	T
6	chr6:52854914:T:C	0	52854914	C	T
6	chr6:52855566:TTCTC:T	0	52855566	T	TTCTC
6	chr6:52855986:G:A	0	52855986	A	G
6	chr6:52856222:GC:G	0	52856222	G	GC
6	chr6:52856365:G:A	0	52856365	A	G
6	chr6:52856770:C:T	0	52856770	T	C
6	chr6:52858837:G:A	0	52858837	A	G
6	chr6:52859348:A:G	0	52859348	G	A
6	chr6:52859856:C:T	0	52859856	T	C
6	chr6:52860151:G:A	0	52860151	A	G
6	chr6:52860723:T:C	0	52860723	C	T
6	chr6:52860887:G:A	0	52860887	A	G
6	chr6:52861622:G:C	0	52861622	C	G
6	chr6:52861680:C:T	0	52861680	T	C
6	chr6:52862759:C:T	0	52862759	T	C
6	chr6:52862951:C:T	0	52862951	T	C
6	chr6:52862952:G:A	0	52862952	A	G
6	chr6:52863981:G:A	0	52863981	A	G
6	chr6:52864445:A:G	0	52864445	G	A
6	chr6:52865295:A:G	0	52865295	G	A
6	chr6:52865320:T:C	0	52865320	C	T
6	chr6:52865897:T:C	0	52865897	C	T
6	chr6:52867284:G:A	0	52867284	A	G
6	chr6:52868660:A:G	0	52868660	G	A
6	chr6:52869129:C:T	0	52869129	T	C
6	chr6:52870381:T:A	0	52870381	A	T
6	chr6:52870408:A:G	0	52870408	G	A
6	chr6:52871027:T:C	0	52871027	C	T
6	chr6:52871258:C:T	0	52871258	T	C
6	chr6:52871382:T:C	0	52871382	C	T
6	chr6:52872340:C:T	0	52872340	T	C
6	chr6:52874739:G:A	0	52874739	A	G
6	chr6:52875535:A:G	0	52875535	G	A
6	chr6:52876000:T:C	0	52876000	C	T
6	chr6:52876817:G:A	0	52876817	A	G
6	chr6:52877418:G:A	0	52877418	A	G
6	chr6:52877497:T:C	0	52877497	C	T
6	chr6:52878391:C:T	0	52878391	T	C
6	chr6:52878657:T:C	0	52878657	C	T
6	chr6:52879943:G:A	0	52879943	A	G
6	chr6:52880182:C:G	0	52880182	G	C
6	chr6:52880263:T:G	0	52880263	G	T
6	chr6:52881368:A:C	0	52881368	C	A
6	chr6:52883962:C:T	0	52883962	T	C
6	chr6:52883983:T:C	0	52883983	C	T
6	chr6:52885136:C:A	0	52885136	A	C
6	chr6:52885818:A:G	0	52885818	G	A
6	chr6:52885894:G:A	0	52885894	A	G
6	chr6:52885941:G:A	0	52885941	A	G
6	chr6:52886795:T:A	0	52886795	A	T
6	chr6:52887364:C:T	0	52887364	T	C
6	chr6:52888236:G:A	0	52888236	A	G
6	chr6:52889994:T:C	0	52889994	C	T
6	chr6:52892318:C:T	0	52892318	T	C
6	chr6:52892703:A:G	0	52892703	G	A
6	chr6:52892978:A:G	0	52892978	G	A
6	chr6:52895014:G:A	0	52895014	A	G
6	chr6:52895030:C:A	0	52895030	A	C
6	chr6:52897100:T:C	0	52897100	C	T
6	chr6:52898790:C:T	0	52898790	T	C
6	chr6:52898798:G:A	0	52898798	A	G
6	chr6:52899696:G:A	0	52899696	A	G
6	chr6:52900962:A:G	0	52900962	G	A
6	chr6:52901394:C:T	0	52901394	T	C
6	chr6:52901824:C:T	0	52901824	T	C
6	chr6:52902007:T:C	0	52902007	C	T
6	chr6:52903071:T:A	0	52903071	A	T
6	chr6:52909665:G:A	0	52909665	A	G
6	chr6:52911665:T:C	0	52911665	C	T
6	chr6:52912053:G:A	0	52912053	A	G
6	chr6:52913529:C:T	0	52913529	T	C
6	chr6:52915646:G:A	0	52915646	A	G
6	chr6:52916077:T:C	0	52916077	C	T
6	chr6:52916762:T:C	0	52916762	C	T
6	chr6:52918870:A:T	0	52918870	T	A
6	chr6:52919541:G:A	0	52919541	A	G
6	chr6:52920207:C:T	0	52920207	T	C
6	chr6:52920762:G:A	0	52920762	A	G
6	chr6:52920782:G:A	0	52920782	A	G
6	chr6:52920851:G:A	0	52920851	A	G
6	chr6:52920963:A:G	0	52920963	G	A
6	chr6:52920978:T:C	0	52920978	C	T
6	chr6:52921048:C:T	0	52921048	T	C
6	chr6:52921393:G:A	0	52921393	A	G
6	chr6:52921489:T:G	0	52921489	G	T
6	chr6:52921512:T:C	0	52921512	C	T
6	chr6:52921778:G:A	0	52921778	A	G
6	chr6:52923588:G:A	0	52923588	A	G
6	chr6:52923771:TAGGAAAAAG:T	0	52923771	T	TAGGAAAAAG
6	chr6:52924317:C:T	0	52924317	T	C
6	chr6:52924571:G:A	0	52924571	A	G
6	chr6:52924641:A:C	0	52924641	C	A
6	chr6:52924745:TG:T	0	52924745	T	TG
6	chr6:52924803:C:T	0	52924803	T	C
6	chr6:52924828:C:T	0	52924828	T	C
6	chr6:52924842:T:C	0	52924842	C	T
6	chr6:52925030:C:T	0	52925030	T	C
6	chr6:52926174:A:G	0	52926174	G	A
6	chr6:52927236:G:GC	0	52927236	GC	G
6	chr6:52927487:AC:A	0	52927487	A	AC
6	chr6:52927642:T:C	0	52927642	C	T
6	chr6:52928056:C:T	0	52928056	T	C
6	chr6:52933788:G:A	0	52933788	A	G
6	chr6:52934879:G:A	0	52934879	A	G
6	chr6:52935961:A:G	0	52935961	G	A
6	chr6:52935981:T:C	0	52935981	C	T
6	chr6:52936399:C:A	0	52936399	A	C
6	chr6:52936876:C:G	0	52936876	G	C
6	chr6:52937095:G:A	0	52937095	A	G
6	chr6:52938408:C:T	0	52938408	T	C
6	chr6:52939158:T:C	0	52939158	C	T
6	chr6:52939699:G:A	0	52939699	A	G
6	chr6:52939886:C:G	0	52939886	G	C
6	chr6:52940006:A:G	0	52940006	G	A
6	chr6:52940204:A:T	0	52940204	T	A
6	chr6:52940309:G:C	0	52940309	C	G
6	chr6:52940551:A:G	0	52940551	G	A
6	chr6:52940705:G:A	0	52940705	A	G
6	chr6:52940902:T:C	0	52940902	C	T
6	chr6:52942214:C:T	0	52942214	T	C
6	chr6:52943789:ACACACC:A	0	52943789	A	ACACACC
6	chr6:52944126:TCTTTA:T	0	52944126	T	TCTTTA
6	chr6:52945855:C:T	0	52945855	T	C
6	chr6:52946419:T:A	0	52946419	A	T
6	chr6:52947372:G:A	0	52947372	A	G
6	chr6:52947494:G:A	0	52947494	A	G
6	chr6:52947822:G:A	0	52947822	A	G
6	chr6:52947825:T:C	0	52947825	C	T
6	chr6:52947871:GT:G	0	52947871	G	GT
6	chr6:52947890:G:T	0	52947890	T	G
6	chr6:52947924:G:A	0	52947924	A	G
6	chr6:52948019:C:T	0	52948019	T	C
6	chr6:52948044:T:C	0	52948044	C	T
6	chr6:52948254:A:G	0	52948254	G	A
6	chr6:52949137:G:C	0	52949137	C	G
6	chr6:52949877:T:C	0	52949877	C	T
6	chr6:52950144:A:ATG	0	52950144	ATG	A
6	chr6:52950164:T:C	0	52950164	C	T
6	chr6:52950250:G:T	0	52950250	T	G
6	chr6:52950704:G:T	0	52950704	T	G
6	chr6:52950968:G:A	0	52950968	A	G
6	chr6:52951832:G:A	0	52951832	A	G
6	chr6:52952029:G:A	0	52952029	A	G
6	chr6:52952126:A:T	0	52952126	T	A
6	chr6:52952346:A:G	0	52952346	G	A
6	chr6:52952446:G:A	0	52952446	A	G
6	chr6:52953255:A:G	0	52953255	G	A
6	chr6:52953410:C:T	0	52953410	T	C
6	chr6:52953622:G:A	0	52953622	A	G
6	chr6:52954258:G:A	0	52954258	A	G
6	chr6:52954579:G:A	0	52954579	A	G
6	chr6:52954703:T:C	0	52954703	C	T
6	chr6:52955010:A:G	0	52955010	G	A
6	chr6:52955584:G:A	0	52955584	A	G
6	chr6:52956261:G:T	0	52956261	T	G
6	chr6:52956517:GTCC:G	0	52956517	G	GTCC
6	chr6:52957195:C:T	0	52957195	T	C
6	chr6:52957649:T:G	0	52957649	G	T
6	chr6:52958010:C:T	0	52958010	T	C
6	chr6:52958074:G:A	0	52958074	A	G
6	chr6:52958260:C:T	0	52958260	T	C
6	chr6:52958807:A:C	0	52958807	C	A
6	chr6:52958956:T:C	0	52958956	C	T
6	chr6:52958958:C:T	0	52958958	T	C
6	chr6:52958977:G:A	0	52958977	A	G
6	chr6:52959116:G:A	0	52959116	A	G
6	chr6:52959152:TC:T	0	52959152	T	TC
6	chr6:52959366:T:C	0	52959366	C	T
6	chr6:52959395:AT:A	0	52959395	A	AT
6	chr6:52959793:C:G	0	52959793	G	C
6	chr6:52959859:C:T	0	52959859	T	C
6	chr6:52959977:G:A	0	52959977	A	G
6	chr6:52960978:T:C	0	52960978	C	T
6	chr6:52960984:C:G	0	52960984	G	C
6	chr6:52960995:T:C	0	52960995	C	T
6	chr6:52961128:C:T	0	52961128	T	C
6	chr6:52961223:C:T	0	52961223	T	C
6	chr6:52961269:G:A	0	52961269	A	G
6	chr6:52961272:A:G	0	52961272	G	A
6	chr6:52961465:G:T	0	52961465	T	G
6	chr6:52961581:T:C	0	52961581	C	T
6	chr6:52961941:C:T	0	52961941	T	C
6	chr6:52962352:G:A	0	52962352	A	G
6	chr6:52962673:C:T	0	52962673	T	C
6	chr6:52962878:T:G	0	52962878	G	T
6	chr6:52964680:C:T	0	52964680	T	C
6	chr6:52964686:A:G	0	52964686	G	A
6	chr6:52964866:A:G	0	52964866	G	A
6	chr6:52965172:C:T	0	52965172	T	C
6	chr6:52965205:C:T	0	52965205	T	C
6	chr6:52965881:G:A	0	52965881	A	G
6	chr6:52966075:T:A	0	52966075	A	T
6	chr6:52966307:C:T	0	52966307	T	C
6	chr6:52966398:G:A	0	52966398	A	G
6	chr6:52967279:C:T	0	52967279	T	C
6	chr6:52968130:C:T	0	52968130	T	C
6	chr6:52968267:A:G	0	52968267	G	A
6	chr6:52968640:C:T	0	52968640	T	C
6	chr6:52968864:G:A	0	52968864	A	G
6	chr6:52969614:G:T	0	52969614	T	G
6	chr6:52970044:T:C	0	52970044	C	T
6	chr6:52970119:C:T	0	52970119	T	C
6	chr6:52970159:A:T	0	52970159	T	A
6	chr6:52970774:G:A	0	52970774	A	G
6	chr6:52970808:T:C	0	52970808	C	T
6	chr6:52970876:T:C	0	52970876	C	T
6	chr6:52971097:G:A	0	52971097	A	G
6	chr6:52971612:A:G	0	52971612	G	A
6	chr6:52971958:T:C	0	52971958	C	T
6	chr6:52972203:C:T	0	52972203	T	C
6	chr6:52972292:G:C	0	52972292	C	G
6	chr6:52972749:T:G	0	52972749	G	T
6	chr6:52972753:C:A	0	52972753	A	C
6	chr6:52972842:G:A	0	52972842	A	G
6	chr6:52973187:G:C	0	52973187	C	G
6	chr6:52973360:C:T	0	52973360	T	C
6	chr6:52973398:G:A	0	52973398	A	G
6	chr6:52974104:T:A	0	52974104	A	T
6	chr6:52974217:A:C	0	52974217	C	A
6	chr6:52974387:T:C	0	52974387	C	T
6	chr6:52975032:G:C	0	52975032	C	G
6	chr6:52975437:C:T	0	52975437	T	C
6	chr6:52975456:C:T	0	52975456	T	C
6	chr6:52975947:T:C	0	52975947	C	T
6	chr6:52975999:G:C	0	52975999	C	G
6	chr6:52976139:C:T	0	52976139	T	C
6	chr6:52976681:C:G	0	52976681	G	C
6	chr6:52976728:TTC:T	0	52976728	T	TTC
6	chr6:52977197:A:C	0	52977197	C	A
6	chr6:52977308:A:C	0	52977308	C	A
6	chr6:52977573:A:C	0	52977573	C	A
6	chr6:52977983:T:C	0	52977983	C	T
6	chr6:52978631:A:G	0	52978631	G	A
6	chr6:52978726:T:C	0	52978726	C	T
6	chr6:52978998:A:G	0	52978998	G	A
6	chr6:52979242:C:G	0	52979242	G	C
6	chr6:52979247:G:A	0	52979247	A	G
6	chr6:52979387:G:A	0	52979387	A	G
6	chr6:52979459:A:G	0	52979459	G	A
6	chr6:52979525:C:A	0	52979525	A	C
6	chr6:52979785:G:T	0	52979785	T	G
6	chr6:52980088:T:A	0	52980088	A	T
6	chr6:52980354:C:G	0	52980354	G	C
6	chr6:52980385:A:G	0	52980385	G	A
6	chr6:52980553:T:C	0	52980553	C	T
6	chr6:52980595:C:T	0	52980595	T	C
6	chr6:52980596:G:A	0	52980596	A	G
6	chr6:52980946:C:T	0	52980946	T	C
6	chr6:52981127:T:A	0	52981127	A	T
6	chr6:52981360:A:G	0	52981360	G	A
6	chr6:52981390:C:T	0	52981390	T	C
6	chr6:52981574:G:T	0	52981574	T	G
6	chr6:52981621:T:C	0	52981621	C	T
6	chr6:52981676:G:A	0	52981676	A	G
6	chr6:52981882:C:A	0	52981882	A	C
6	chr6:52981944:A:T	0	52981944	T	A
6	chr6:52981971:T:C	0	52981971	C	T
6	chr6:52981979:C:T	0	52981979	T	C
6	chr6:52982104:T:C	0	52982104	C	T
6	chr6:52983168:C:T	0	52983168	T	C
6	chr6:52983351:A:G	0	52983351	G	A
6	chr6:52983402:G:A	0	52983402	A	G
6	chr6:52984071:G:A	0	52984071	A	G
6	chr6:52984093:C:CTA	0	52984093	CTA	C
6	chr6:52984432:G:A	0	52984432	A	G
6	chr6:52984527:C:T	0	52984527	T	C
6	chr6:52985242:A:G	0	52985242	G	A
6	chr6:52985261:T:A	0	52985261	A	T
6	chr6:52985610:G:A	0	52985610	A	G
6	chr6:52985669:C:T	0	52985669	T	C
6	chr6:52985736:G:A	0	52985736	A	G
6	chr6:52985803:A:G	0	52985803	G	A
6	chr6:52985890:G:T	0	52985890	T	G
6	chr6:52985920:A:G	0	52985920	G	A
6	chr6:52985954:G:A	0	52985954	A	G
6	chr6:52985955:A:G	0	52985955	G	A
6	chr6:52986007:C:T	0	52986007	T	C
6	chr6:52986033:C:T	0	52986033	T	C
6	chr6:52986466:C:T	0	52986466	T	C
6	chr6:52986762:G:A	0	52986762	A	G
6	chr6:52987123:C:T	0	52987123	T	C
6	chr6:52987181:A:G	0	52987181	G	A
6	chr6:52988335:A:G	0	52988335	G	A
6	chr6:52988627:A:G	0	52988627	G	A
6	chr6:52989523:T:C	0	52989523	C	T
6	chr6:52990868:G:A	0	52990868	A	G
6	chr6:52990900:C:T	0	52990900	T	C
6	chr6:52992875:T:C	0	52992875	C	T
6	chr6:52992896:C:T	0	52992896	T	C
6	chr6:52992899:A:G	0	52992899	G	A
6	chr6:52993187:C:T	0	52993187	T	C
6	chr6:52993976:C:G	0	52993976	G	C
6	chr6:52994040:G:A	0	52994040	A	G
6	chr6:52994429:A:G	0	52994429	G	A
6	chr6:52994432:A:G	0	52994432	G	A
6	chr6:52994438:A:G	0	52994438	G	A
6	chr6:52996359:C:T	0	52996359	T	C
6	chr6:52996697:AT:A	0	52996697	A	AT
6	chr6:52997060:A:T	0	52997060	T	A
6	chr6:52997192:T:A	0	52997192	A	T
6	chr6:52997631:T:C	0	52997631	C	T
6	chr6:52998902:T:C	0	52998902	C	T
6	chr6:53001104:C:A	0	53001104	A	C
6	chr6:53001116:A:G	0	53001116	G	A
6	chr6:53003599:C:T	0	53003599	T	C
6	chr6:53005522:A:C	0	53005522	C	A
6	chr6:53009839:G:A	0	53009839	A	G
6	chr6:53010461:C:T	0	53010461	T	C
6	chr6:53011579:G:A	0	53011579	A	G
6	chr6:53012383:A:G	0	53012383	G	A
6	chr6:53013323:A:C	0	53013323	C	A
6	chr6:53013839:T:C	0	53013839	C	T
6	chr6:53013856:C:T	0	53013856	T	C
6	chr6:53014739:T:C	0	53014739	C	T
6	chr6:53014789:C:G	0	53014789	G	C
6	chr6:53019836:T:G	0	53019836	G	T
6	chr6:53021905:C:T	0	53021905	T	C
6	chr6:53023255:A:G	0	53023255	G	A
6	chr6:53023340:C:T	0	53023340	T	C
6	chr6:53024586:C:T	0	53024586	T	C
6	chr6:53025827:A:G	0	53025827	G	A
6	chr6:53027593:C:T	0	53027593	T	C
6	chr6:53027885:T:C	0	53027885	C	T
6	chr6:53030432:T:G	0	53030432	G	T
6	chr6:53031897:G:A	0	53031897	A	G
6	chr6:53032055:C:A	0	53032055	A	C
6	chr6:53032328:A:T	0	53032328	T	A
6	chr6:53033549:TA:T	0	53033549	T	TA
6	chr6:53036234:T:C	0	53036234	C	T
6	chr6:53037390:G:C	0	53037390	C	G
6	chr6:53037395:A:T	0	53037395	T	A
6	chr6:53038054:T:C	0	53038054	C	T
6	chr6:53038368:A:G	0	53038368	G	A
6	chr6:53038384:C:T	0	53038384	T	C
6	chr6:53040703:T:C	0	53040703	C	T
6	chr6:53040794:C:T	0	53040794	T	C
6	chr6:53043137:G:A	0	53043137	A	G
6	chr6:53044811:C:G	0	53044811	G	C
6	chr6:53045447:G:A	0	53045447	A	G
6	chr6:53050437:A:G	0	53050437	G	A
6	chr6:53051264:A:T	0	53051264	T	A
6	chr6:53053549:T:C	0	53053549	C	T
6	chr6:53054227:G:A	0	53054227	A	G
6	chr6:53054892:G:A	0	53054892	A	G
6	chr6:53057424:G:A	0	53057424	A	G
6	chr6:53057599:TA:T	0	53057599	T	TA
6	chr6:53059408:C:T	0	53059408	T	C
6	chr6:53060479:G:A	0	53060479	A	G
6	chr6:53062092:G:C	0	53062092	C	G
6	chr6:53067710:G:A	0	53067710	A	G
6	chr6:53068098:CT:C	0	53068098	C	CT
6	chr6:53068757:A:G	0	53068757	G	A
6	chr6:53070079:T:C	0	53070079	C	T
6	chr6:53070234:G:A	0	53070234	A	G
6	chr6:53072507:C:T	0	53072507	T	C
6	chr6:53075166:C:G	0	53075166	G	C
6	chr6:53075616:C:G	0	53075616	G	C
6	chr6:53077398:G:A	0	53077398	A	G
6	chr6:53078959:C:T	0	53078959	T	C
6	chr6:53081417:G:A	0	53081417	A	G
6	chr6:53081522:T:C	0	53081522	C	T
6	chr6:53083347:A:G	0	53083347	G	A
6	chr6:53084119:T:C	0	53084119	C	T
6	chr6:53085249:A:G	0	53085249	G	A
6	chr6:53086968:A:G	0	53086968	G	A
6	chr6:53086986:C:T	0	53086986	T	C
6	chr6:53087208:T:C	0	53087208	C	T
6	chr6:53087519:G:T	0	53087519	T	G
6	chr6:53087523:A:G	0	53087523	G	A
6	chr6:53087671:A:C	0	53087671	C	A
6	chr6:53088757:G:A	0	53088757	A	G
6	chr6:53090344:A:G	0	53090344	G	A
6	chr6:53091455:G:A	0	53091455	A	G
6	chr6:53091982:C:G	0	53091982	G	C
6	chr6:53091989:T:C	0	53091989	C	T
6	chr6:53097675:G:A	0	53097675	A	G
6	chr6:53099367:T:A	0	53099367	A	T
6	chr6:53099491:A:G	0	53099491	G	A
6	chr6:53100255:TG:T	0	53100255	T	TG
6	chr6:53100513:C:T	0	53100513	T	C
6	chr6:53101691:T:C	0	53101691	C	T
6	chr6:53102099:AT:A	0	53102099	A	AT
6	chr6:53102105:A:C	0	53102105	C	A
6	chr6:53107284:G:A	0	53107284	A	G
6	chr6:53109840:A:G	0	53109840	G	A
6	chr6:53109967:CCCACCTGGACAAT:C	0	53109967	C	CCCACCTGGACAAT
6	chr6:53110241:A:G	0	53110241	G	A
6	chr6:53110554:C:T	0	53110554	T	C
6	chr6:53111138:G:A	0	53111138	A	G
6	chr6:53111161:G:T	0	53111161	T	G
6	chr6:53111519:C:T	0	53111519	T	C
6	chr6:53112339:A:C	0	53112339	C	A
6	chr6:53113342:T:C	0	53113342	C	T
6	chr6:53113438:C:G	0	53113438	G	C
6	chr6:53113605:G:A	0	53113605	A	G
6	chr6:53114529:C:G	0	53114529	G	C
6	chr6:53114687:C:T	0	53114687	T	C
6	chr6:53115324:A:G	0	53115324	G	A
6	chr6:53115330:C:T	0	53115330	T	C
6	chr6:53115505:A:G	0	53115505	G	A
6	chr6:53115678:T:C	0	53115678	C	T
6	chr6:53116277:A:G	0	53116277	G	A
6	chr6:53116464:C:T	0	53116464	T	C
6	chr6:53117550:C:A	0	53117550	A	C
6	chr6:53118510:C:T	0	53118510	T	C
6	chr6:53118626:T:C	0	53118626	C	T
6	chr6:53118754:T:C	0	53118754	C	T
6	chr6:53118844:G:A	0	53118844	A	G
6	chr6:53119265:C:A	0	53119265	A	C
6	chr6:53119470:C:T	0	53119470	T	C
6	chr6:53120050:C:T	0	53120050	T	C
6	chr6:53121454:T:G	0	53121454	G	T
6	chr6:53121653:CA:C	0	53121653	C	CA
6	chr6:53122295:G:T	0	53122295	T	G
6	chr6:53122793:A:G	0	53122793	G	A
6	chr6:53122819:C:T	0	53122819	T	C
6	chr6:53123329:C:T	0	53123329	T	C
6	chr6:53124084:G:A	0	53124084	A	G
6	chr6:53124140:G:A	0	53124140	A	G
6	chr6:53125208:A:G	0	53125208	G	A
6	chr6:53125377:A:C	0	53125377	C	A
6	chr6:53125516:A:G	0	53125516	G	A
6	chr6:53125774:G:C	0	53125774	C	G
6	chr6:53126033:G:A	0	53126033	A	G
6	chr6:53126560:A:G	0	53126560	G	A
6	chr6:53126823:T:C	0	53126823	C	T
6	chr6:53128204:G:A	0	53128204	A	G
6	chr6:53129504:C:G	0	53129504	G	C
6	chr6:53129568:C:G	0	53129568	G	C
6	chr6:53133137:C:A	0	53133137	A	C
6	chr6:53133788:C:T	0	53133788	T	C
6	chr6:53133990:G:A	0	53133990	A	G
6	chr6:53134036:C:T	0	53134036	T	C
6	chr6:53134058:T:G	0	53134058	G	T
6	chr6:53134554:T:C	0	53134554	C	T
6	chr6:53134691:A:G	0	53134691	G	A
6	chr6:53135010:G:A	0	53135010	A	G
6	chr6:53135126:T:C	0	53135126	C	T
6	chr6:53135710:G:C	0	53135710	C	G
6	chr6:53136955:G:A	0	53136955	A	G
6	chr6:53136986:A:AG	0	53136986	AG	A
6	chr6:53137215:A:G	0	53137215	G	A
6	chr6:53137281:T:C	0	53137281	C	T
6	chr6:53137371:T:C	0	53137371	C	T
6	chr6:53137518:C:T	0	53137518	T	C
6	chr6:53138440:T:C	0	53138440	C	T
6	chr6:53138776:G:A	0	53138776	A	G
6	chr6:53138821:A:G	0	53138821	G	A
6	chr6:53138977:A:G	0	53138977	G	A
6	chr6:53139959:G:A	0	53139959	A	G
6	chr6:53140037:A:G	0	53140037	G	A
6	chr6:53141667:G:A	0	53141667	A	G
6	chr6:53142405:A:G	0	53142405	G	A
6	chr6:53143150:G:A	0	53143150	A	G
6	chr6:53143899:G:A	0	53143899	A	G
6	chr6:53144296:A:G	0	53144296	G	A
6	chr6:53145296:C:T	0	53145296	T	C
6	chr6:53145384:A:G	0	53145384	G	A
6	chr6:53145665:T:C	0	53145665	C	T
6	chr6:53145902:G:A	0	53145902	A	G
6	chr6:53146055:G:A	0	53146055	A	G
6	chr6:53146231:T:A	0	53146231	A	T
6	chr6:53146329:C:T	0	53146329	T	C
6	chr6:53146882:T:A	0	53146882	A	T
6	chr6:53146907:A:G	0	53146907	G	A
6	chr6:53147045:A:G	0	53147045	G	A
6	chr6:53147439:T:A	0	53147439	A	T
6	chr6:53147492:A:G	0	53147492	G	A
6	chr6:53147633:T:C	0	53147633	C	T
6	chr6:53147792:G:A	0	53147792	A	G
6	chr6:53148172:A:G	0	53148172	G	A
6	chr6:53148211:C:T	0	53148211	T	C
6	chr6:53148561:T:A	0	53148561	A	T
6	chr6:53149329:C:T	0	53149329	T	C
6	chr6:53149541:G:A	0	53149541	A	G
6	chr6:53149591:C:T	0	53149591	T	C
6	chr6:53150448:G:A	0	53150448	A	G
6	chr6:53150587:A:G	0	53150587	G	A
6	chr6:53150992:T:C	0	53150992	C	T
6	chr6:53151031:A:G	0	53151031	G	A
6	chr6:53151135:G:A	0	53151135	A	G
6	chr6:53151262:C:T	0	53151262	T	C
6	chr6:53151405:T:C	0	53151405	C	T
6	chr6:53151419:A:G	0	53151419	G	A
6	chr6:53151508:A:C	0	53151508	C	A
6	chr6:53151974:C:A	0	53151974	A	C
6	chr6:53152052:A:G	0	53152052	G	A
6	chr6:53152079:C:T	0	53152079	T	C
6	chr6:53152186:A:G	0	53152186	G	A
6	chr6:53152437:A:G	0	53152437	G	A
6	chr6:53153521:C:T	0	53153521	T	C
6	chr6:53154221:C:T	0	53154221	T	C
6	chr6:53154714:T:C	0	53154714	C	T
6	chr6:53154980:G:A	0	53154980	A	G
6	chr6:53155132:T:C	0	53155132	C	T
6	chr6:53155798:C:CA	0	53155798	CA	C
6	chr6:53156209:C:T	0	53156209	T	C
6	chr6:53156597:A:G	0	53156597	G	A
6	chr6:53156605:A:G	0	53156605	G	A
6	chr6:53157818:CA:C	0	53157818	C	CA
6	chr6:53157821:C:T	0	53157821	T	C
6	chr6:53157921:A:G	0	53157921	G	A
6	chr6:53158001:A:G	0	53158001	G	A
6	chr6:53158228:T:C	0	53158228	C	T
6	chr6:53158480:A:G	0	53158480	G	A
6	chr6:53158495:T:A	0	53158495	A	T
6	chr6:53158776:T:C	0	53158776	C	T
6	chr6:53158962:T:A	0	53158962	A	T
6	chr6:53159053:T:C	0	53159053	C	T
6	chr6:53159110:G:A	0	53159110	A	G
6	chr6:53159523:G:A	0	53159523	A	G
6	chr6:53159600:C:A	0	53159600	A	C
6	chr6:53160110:GTAC:G	0	53160110	G	GTAC
6	chr6:53160813:A:G	0	53160813	G	A
6	chr6:53160918:A:AAACT	0	53160918	AAACT	A
6	chr6:53161991:G:T	0	53161991	T	G
6	chr6:53162122:G:A	0	53162122	A	G
6	chr6:53162273:C:T	0	53162273	T	C
6	chr6:53162328:C:T	0	53162328	T	C
6	chr6:53162345:T:C	0	53162345	C	T
6	chr6:53162567:C:A	0	53162567	A	C
6	chr6:53164024:A:G	0	53164024	G	A
6	chr6:53164378:TTGA:T	0	53164378	T	TTGA
6	chr6:53164784:C:A	0	53164784	A	C
6	chr6:53164849:G:A	0	53164849	A	G
6	chr6:53164961:A:G	0	53164961	G	A
6	chr6:53165024:T:C	0	53165024	C	T
6	chr6:53165529:G:A	0	53165529	A	G
6	chr6:53166117:C:T	0	53166117	T	C
6	chr6:53166627:G:C	0	53166627	C	G
6	chr6:53167807:C:T	0	53167807	T	C
6	chr6:53168110:C:A	0	53168110	A	C
6	chr6:53168261:A:G	0	53168261	G	A
6	chr6:53169418:A:G	0	53169418	G	A
6	chr6:53169653:T:C	0	53169653	C	T
6	chr6:53170517:T:C	0	53170517	C	T
6	chr6:53170523:G:T	0	53170523	T	G
6	chr6:53170707:A:C	0	53170707	C	A
6	chr6:53170924:T:C	0	53170924	C	T
6	chr6:53170939:G:A	0	53170939	A	G
6	chr6:53171567:C:T	0	53171567	T	C
6	chr6:53171639:A:T	0	53171639	T	A
6	chr6:53171828:T:A	0	53171828	A	T
6	chr6:53171970:A:G	0	53171970	G	A
6	chr6:53172104:T:G	0	53172104	G	T
6	chr6:53172201:C:T	0	53172201	T	C
6	chr6:53172269:G:A	0	53172269	A	G
6	chr6:53172635:T:C	0	53172635	C	T
6	chr6:53173413:T:G	0	53173413	G	T
6	chr6:53173545:T:C	0	53173545	C	T
6	chr6:53173546:G:A	0	53173546	A	G
6	chr6:53174073:T:A	0	53174073	A	T
6	chr6:53175121:C:T	0	53175121	T	C
6	chr6:53176051:C:T	0	53176051	T	C
6	chr6:53176347:T:C	0	53176347	C	T
6	chr6:53177155:T:C	0	53177155	C	T
6	chr6:53177344:G:T	0	53177344	T	G
6	chr6:53177983:C:T	0	53177983	T	C
6	chr6:53178580:T:G	0	53178580	G	T
6	chr6:53179473:A:G	0	53179473	G	A
6	chr6:53179581:A:G	0	53179581	G	A
6	chr6:53180951:C:A	0	53180951	A	C
6	chr6:53181169:C:T	0	53181169	T	C
6	chr6:53181502:G:A	0	53181502	A	G
6	chr6:53181774:A:G	0	53181774	G	A
6	chr6:53182555:G:A	0	53182555	A	G
6	chr6:53182766:C:T	0	53182766	T	C
6	chr6:53183195:T:C	0	53183195	C	T
6	chr6:53183455:G:A	0	53183455	A	G
6	chr6:53183606:A:C	0	53183606	C	A
6	chr6:53183800:G:A	0	53183800	A	G
6	chr6:53184004:T:A	0	53184004	A	T
6	chr6:53184083:A:G	0	53184083	G	A
6	chr6:53184438:G:A	0	53184438	A	G
6	chr6:53184490:G:A	0	53184490	A	G
6	chr6:53184732:A:G	0	53184732	G	A
6	chr6:53185062:T:G	0	53185062	G	T
6	chr6:53185253:A:G	0	53185253	G	A
6	chr6:53185443:T:C	0	53185443	C	T
6	chr6:53185830:C:T	0	53185830	T	C
6	chr6:53186415:A:G	0	53186415	G	A
6	chr6:53186596:G:C	0	53186596	C	G
6	chr6:53186857:G:A	0	53186857	A	G
6	chr6:53187766:G:A	0	53187766	A	G
6	chr6:53188885:G:A	0	53188885	A	G
6	chr6:53189147:A:G	0	53189147	G	A
6	chr6:53189538:G:A	0	53189538	A	G
6	chr6:53190208:T:C	0	53190208	C	T
6	chr6:53191287:A:AAAAGAATC	0	53191287	AAAAGAATC	A
6	chr6:53191745:T:TA	0	53191745	TA	T
6	chr6:53192292:C:T	0	53192292	T	C
6	chr6:53192489:C:T	0	53192489	T	C
6	chr6:53192498:G:A	0	53192498	A	G
6	chr6:53192531:G:A	0	53192531	A	G
6	chr6:53192561:C:T	0	53192561	T	C
6	chr6:53192704:A:C	0	53192704	C	A
6	chr6:53193058:C:T	0	53193058	T	C
6	chr6:53193253:C:T	0	53193253	T	C
6	chr6:53193696:C:T	0	53193696	T	C
6	chr6:53193747:G:C	0	53193747	C	G
6	chr6:53193881:A:G	0	53193881	G	A
6	chr6:53193907:A:G	0	53193907	G	A
6	chr6:53193933:G:A	0	53193933	A	G
6	chr6:53194980:G:A	0	53194980	A	G
6	chr6:53194992:C:T	0	53194992	T	C
6	chr6:53195112:G:A	0	53195112	A	G
6	chr6:53196592:C:T	0	53196592	T	C
6	chr6:53196593:G:A	0	53196593	A	G
6	chr6:53197070:C:A	0	53197070	A	C
6	chr6:53198649:A:G	0	53198649	G	A
6	chr6:53199029:A:G	0	53199029	G	A
6	chr6:53199081:T:G	0	53199081	G	T
6	chr6:53199199:T:C	0	53199199	C	T
6	chr6:53199515:G:T	0	53199515	T	G
6	chr6:53200155:TC:T	0	53200155	T	TC
6	chr6:53200533:A:G	0	53200533	G	A
6	chr6:53200592:G:A	0	53200592	A	G
6	chr6:53201368:C:T	0	53201368	T	C
6	chr6:53201557:A:G	0	53201557	G	A
6	chr6:53201755:T:C	0	53201755	C	T
6	chr6:53201758:G:C	0	53201758	C	G
6	chr6:53202390:A:T	0	53202390	T	A
6	chr6:53202792:T:C	0	53202792	C	T
6	chr6:53203039:C:T	0	53203039	T	C
6	chr6:53203158:T:C	0	53203158	C	T
6	chr6:53203370:A:C	0	53203370	C	A
6	chr6:53203503:T:C	0	53203503	C	T
6	chr6:53203551:T:C	0	53203551	C	T
6	chr6:53203581:A:G	0	53203581	G	A
6	chr6:53204070:A:G	0	53204070	G	A
6	chr6:53204109:T:C	0	53204109	C	T
6	chr6:53204169:G:A	0	53204169	A	G
6	chr6:53204908:G:A	0	53204908	A	G
6	chr6:53205042:C:G	0	53205042	G	C
6	chr6:53205496:T:C	0	53205496	C	T
6	chr6:53205614:T:C	0	53205614	C	T
6	chr6:53206250:T:G	0	53206250	G	T
6	chr6:53207303:T:C	0	53207303	C	T
6	chr6:53207643:A:G	0	53207643	G	A
6	chr6:53207644:T:G	0	53207644	G	T
6	chr6:53207703:T:C	0	53207703	C	T
6	chr6:53207706:C:T	0	53207706	T	C
6	chr6:53207750:C:T	0	53207750	T	C
6	chr6:53207780:T:C	0	53207780	C	T
6	chr6:53207826:G:A	0	53207826	A	G
6	chr6:53207922:C:T	0	53207922	T	C
6	chr6:53208367:T:C	0	53208367	C	T
6	chr6:53208587:CA:C	0	53208587	C	CA
6	chr6:53208933:C:A	0	53208933	A	C
6	chr6:53209034:T:C	0	53209034	C	T
6	chr6:53209127:A:G	0	53209127	G	A
6	chr6:53209142:T:C	0	53209142	C	T
6	chr6:53209439:G:A	0	53209439	A	G
6	chr6:53209450:A:G	0	53209450	G	A
6	chr6:53209471:T:C	0	53209471	C	T
6	chr6:53210274:G:A	0	53210274	A	G
6	chr6:53210311:T:C	0	53210311	C	T
6	chr6:53210428:T:G	0	53210428	G	T
6	chr6:53210460:T:G	0	53210460	G	T
6	chr6:53210569:C:T	0	53210569	T	C
6	chr6:53211089:A:G	0	53211089	G	A
6	chr6:53211118:T:A	0	53211118	A	T
6	chr6:53211374:T:C	0	53211374	C	T
6	chr6:53211381:G:GA	0	53211381	GA	G
6	chr6:53211755:C:A	0	53211755	A	C
6	chr6:53212055:T:G	0	53212055	G	T
6	chr6:53212279:C:T	0	53212279	T	C
6	chr6:53212460:T:C	0	53212460	C	T
6	chr6:53212826:T:C	0	53212826	C	T
6	chr6:53213032:C:T	0	53213032	T	C
6	chr6:53213074:T:C	0	53213074	C	T
6	chr6:53213257:C:T	0	53213257	T	C
6	chr6:53214445:G:C	0	53214445	C	G
6	chr6:53214486:G:A	0	53214486	A	G
6	chr6:53214872:C:A	0	53214872	A	C
6	chr6:53215190:A:G	0	53215190	G	A
6	chr6:53215444:A:T	0	53215444	T	A
6	chr6:53215539:A:G	0	53215539	G	A
6	chr6:53215757:A:AG	0	53215757	AG	A
6	chr6:53216126:C:T	0	53216126	T	C
6	chr6:53216576:T:G	0	53216576	G	T
6	chr6:53217802:C:T	0	53217802	T	C
6	chr6:53217822:T:G	0	53217822	G	T
6	chr6:53218048:A:G	0	53218048	G	A
6	chr6:53218107:C:T	0	53218107	T	C
6	chr6:53218140:C:A	0	53218140	A	C
6	chr6:53218176:C:T	0	53218176	T	C
6	chr6:53218531:C:G	0	53218531	G	C
6	chr6:53220064:G:T	0	53220064	T	G
6	chr6:53220700:A:C	0	53220700	C	A
6	chr6:53220818:A:G	0	53220818	G	A
6	chr6:53221116:C:T	0	53221116	T	C
6	chr6:53221285:G:C	0	53221285	C	G
6	chr6:53221801:A:G	0	53221801	G	A
6	chr6:53222652:A:AG	0	53222652	AG	A
6	chr6:53222737:C:T	0	53222737	T	C
6	chr6:53222807:G:C	0	53222807	C	G
6	chr6:53223007:A:G	0	53223007	G	A
6	chr6:53223159:A:G	0	53223159	G	A
6	chr6:53223332:T:G	0	53223332	G	T
6	chr6:53223383:A:C	0	53223383	C	A
6	chr6:53224145:C:T	0	53224145	T	C
6	chr6:53225202:A:T	0	53225202	T	A
6	chr6:53225211:AG:A	0	53225211	A	AG
6	chr6:53225979:A:T	0	53225979	T	A
6	chr6:53226849:C:T	0	53226849	T	C
6	chr6:53227372:G:A	0	53227372	A	G
6	chr6:53227387:T:A	0	53227387	A	T
6	chr6:53227414:T:C	0	53227414	C	T
6	chr6:53227717:T:C	0	53227717	C	T
6	chr6:53228112:G:C	0	53228112	C	G
6	chr6:53228640:G:A	0	53228640	A	G
6	chr6:53228786:G:A	0	53228786	A	G
6	chr6:53229757:A:C	0	53229757	C	A
6	chr6:53230002:A:G	0	53230002	G	A
6	chr6:53230481:C:A	0	53230481	A	C
6	chr6:53230642:T:A	0	53230642	A	T
6	chr6:53230765:C:T	0	53230765	T	C
6	chr6:53230778:CACCAGCTTATCT:C	0	53230778	C	CACCAGCTTATCT
6	chr6:53231207:A:G	0	53231207	G	A
6	chr6:53231380:G:A	0	53231380	A	G
6	chr6:53231480:A:G	0	53231480	G	A
6	chr6:53231522:A:G	0	53231522	G	A
6	chr6:53231884:T:C	0	53231884	C	T
6	chr6:53231943:T:C	0	53231943	C	T
6	chr6:53232188:A:G	0	53232188	G	A
6	chr6:53232972:T:C	0	53232972	C	T
6	chr6:53233080:C:T	0	53233080	T	C
6	chr6:53233413:T:A	0	53233413	A	T
6	chr6:53234302:A:T	0	53234302	T	A
6	chr6:53234888:A:G	0	53234888	G	A
6	chr6:53235286:T:C	0	53235286	C	T
6	chr6:53235316:A:G	0	53235316	G	A
6	chr6:53235576:G:A	0	53235576	A	G
6	chr6:53236650:G:A	0	53236650	A	G
6	chr6:53237480:G:GAC	0	53237480	GAC	G
6	chr6:53237798:G:A	0	53237798	A	G
6	chr6:53240430:T:G	0	53240430	G	T
6	chr6:53240863:C:A	0	53240863	A	C
6	chr6:53242404:C:T	0	53242404	T	C
6	chr6:53242852:C:T	0	53242852	T	C
6	chr6:53243025:ACCACACT:A	0	53243025	A	ACCACACT
6	chr6:53243261:A:T	0	53243261	T	A
6	chr6:53248543:G:T	0	53248543	T	G
6	chr6:53249653:A:T	0	53249653	T	A
6	chr6:53253035:T:C	0	53253035	C	T
6	chr6:53253088:C:T	0	53253088	T	C
6	chr6:53253350:G:T	0	53253350	T	G
6	chr6:53253411:G:A	0	53253411	A	G
6	chr6:53253437:A:G	0	53253437	G	A
6	chr6:53253902:T:C	0	53253902	C	T
6	chr6:53253911:C:T	0	53253911	T	C
6	chr6:53254759:T:C	0	53254759	C	T
6	chr6:53254761:C:G	0	53254761	G	C
6	chr6:53255532:C:T	0	53255532	T	C
6	chr6:53255897:C:T	0	53255897	T	C
6	chr6:53256255:A:G	0	53256255	G	A
6	chr6:53257343:T:C	0	53257343	C	T
6	chr6:53258320:T:C	0	53258320	C	T
6	chr6:53258925:TAA:T	0	53258925	T	TAA
6	chr6:53259703:T:C	0	53259703	C	T
6	chr6:53260024:G:T	0	53260024	T	G
6	chr6:53261104:T:C	0	53261104	C	T
6	chr6:53261996:A:C	0	53261996	C	A
6	chr6:53263345:C:T	0	53263345	T	C
6	chr6:53263579:T:C	0	53263579	C	T
6	chr6:53263820:A:G	0	53263820	G	A
6	chr6:53265283:C:T	0	53265283	T	C
6	chr6:53266491:T:A	0	53266491	A	T
6	chr6:53268210:G:A	0	53268210	A	G
6	chr6:53269306:C:CACAG	0	53269306	CACAG	C
6	chr6:53269366:C:CCTTTT	0	53269366	CCTTTT	C
6	chr6:53269503:A:G	0	53269503	G	A
6	chr6:53271718:C:T	0	53271718	T	C
6	chr6:53273462:G:A	0	53273462	A	G
6	chr6:53274114:T:C	0	53274114	C	T
6	chr6:53274244:G:GAAGA	0	53274244	GAAGA	G
6	chr6:53275363:G:A	0	53275363	A	G
6	chr6:53275844:A:G	0	53275844	G	A
6	chr6:53275962:G:A	0	53275962	A	G
6	chr6:53276130:T:A	0	53276130	A	T
6	chr6:53278756:T:C	0	53278756	C	T
6	chr6:53279404:C:G	0	53279404	G	C
6	chr6:53281605:A:G	0	53281605	G	A
6	chr6:53283167:G:A	0	53283167	A	G
6	chr6:53284464:T:C	0	53284464	C	T
6	chr6:53284706:T:C	0	53284706	C	T
6	chr6:53284794:A:AT	0	53284794	AT	A
6	chr6:53285115:G:A	0	53285115	A	G
6	chr6:53285884:A:G	0	53285884	G	A
6	chr6:53285894:T:C	0	53285894	C	T
6	chr6:53287844:G:A	0	53287844	A	G
6	chr6:53287960:A:G	0	53287960	G	A
6	chr6:53288313:T:G	0	53288313	G	T
6	chr6:53288467:C:T	0	53288467	T	C
6	chr6:53288916:C:A	0	53288916	A	C
6	chr6:53289156:C:A	0	53289156	A	C
6	chr6:53289412:A:T	0	53289412	T	A
6	chr6:53290313:G:A	0	53290313	A	G
6	chr6:53290797:G:GA	0	53290797	GA	G
6	chr6:53291192:T:A	0	53291192	A	T
6	chr6:53293387:A:G	0	53293387	G	A
6	chr6:53293397:A:G	0	53293397	G	A
6	chr6:53293461:A:G	0	53293461	G	A
6	chr6:53295546:C:T	0	53295546	T	C
6	chr6:53295585:G:T	0	53295585	T	G
6	chr6:53296727:T:G	0	53296727	G	T
6	chr6:53296804:A:G	0	53296804	G	A
6	chr6:53297349:T:C	0	53297349	C	T
6	chr6:53297820:A:C	0	53297820	C	A
```
