## Supplementary material for "Characterization of shared and ancestry-specific signals driving complex traits using multi-ancestry fine-mapping": mesusiecsinfo

```
*************************************************************

  Multiple Ancestry Sum of Single Effect Model (MESuSiE)          

   Visit http://www.xzlab.org/software.html For Update            

            (C) 2022 Boran Gao, Xiang Zhou                        

              GNU General Public License                          

*************************************************************
# Start data processing for sufficient statistics 
# Create MESuSiE object 
# Start data analysis 

# Data analysis is done, and now generates result 

Potential causal SNPs with PIP > 0.5:  rs9454727 

Credible sets for effects: 
$cs
$cs$L1
[1] 985 994

$cs$L2
 [1]  2  3  5  7  8 10 11 12 13 15 17 19 20 21 22 23 26 27 28 29 30


$cs_category
   L1    L2 
"eur" "eur" 

$purity
   min.abs.corr mean.abs.corr median.abs.corr
L1     0.959727     0.9798635       0.9798635
L2     0.966024     0.9874032       0.9961490

$cs_index
[1] 1 2

$coverage
[1] 0.9554969 0.9511908

$requested_coverage
[1] 0.95


 Use MESuSiE_Plot() for visualization
# Total time used for the analysis: 0.08 mins
```
