## Supplementary material for "Characterization of shared and ancestry-specific signals driving complex traits using multi-ancestry fine-mapping": mesusieoutput

```
                 eur          afr      eur_afr
   [1,] 4.053058e-04 3.108489e-05 2.366011e-04
   [2,] 4.167459e-03 3.644790e-05 3.860970e-03
   [3,] 4.960671e-02 3.865118e-05 5.400405e-02
   [4,] 1.651735e-03 3.117369e-05 9.665193e-04
   [5,] 4.334052e-03 3.667728e-05 4.071460e-03
   [6,] 3.412090e-05 4.784085e-05 4.838587e-06
   [7,] 5.391683e-02 3.883770e-05 5.940381e-02
   [8,] 5.634168e-02 3.837167e-05 6.032727e-02
   [9,] 2.319395e-05 3.459405e-05 7.027156e-06
  [10,] 6.404346e-02 3.838389e-05 6.855335e-02
  [11,] 1.716219e-03 3.087860e-05 9.649439e-04
  [12,] 5.182813e-02 3.775006e-05 5.336512e-02
  [13,] 3.906484e-03 3.549409e-05 3.364216e-03
  [14,] 1.595921e-03 3.094013e-05 8.922989e-04
  [15,] 5.208744e-02 3.772470e-05 5.303271e-02
  [16,] 2.542495e-04 4.787846e-05 1.438504e-05
  [17,] 1.716219e-03 3.129684e-05 9.965621e-04
  [18,] 4.077102e-04 3.060335e-05 2.188963e-04
  [19,] 4.375784e-03 3.563720e-05 3.757685e-03
  [20,] 4.375784e-03 3.550216e-05 3.721950e-03
  [21,] 4.551256e-03 3.577437e-05 3.947994e-03
  [22,] 1.716219e-03 3.106868e-05 9.532553e-04
  [23,] 3.490489e-03 3.543863e-05 2.925667e-03
  [24,] 3.670695e-05 4.344408e-05 4.973882e-06
  [25,] 3.670695e-05 4.344408e-05 4.973882e-06
  [26,] 3.757356e-03 3.530856e-05 3.122969e-03
  [27,] 4.300234e-02 3.591395e-05 3.794436e-02
  [28,] 5.022116e-02 3.612792e-05 4.505794e-02
  [29,] 1.362770e-02 3.168635e-05 7.961359e-03
  [30,] 4.195100e-03 3.235725e-05 2.700825e-03
  [31,] 4.934420e-05 9.962912e-05 7.879759e-06
  [32,] 5.617158e-05 9.965510e-05 8.820700e-06
  [33,] 1.122051e-04 2.325139e-05 3.437009e-05
  [34,] 2.266735e-05 5.281741e-05 7.303956e-06
  [35,] 2.932852e-05 5.487938e-05 8.487782e-06
  [36,] 1.928821e-05 3.101400e-05 6.070355e-06
  [37,] 6.355129e-05 2.866299e-05 1.990592e-05
  [38,] 1.264515e-04 5.667553e-05 4.902240e-05
  [39,] 2.870571e-05 3.338902e-05 6.824269e-06
  [40,] 3.981541e-05 5.950678e-05 1.243115e-05
  [41,] 2.438080e-05 3.201808e-05 6.888350e-06
  [42,] 2.902337e-05 5.744171e-05 8.617846e-06
  [43,] 1.999262e-05 3.438477e-05 7.155388e-06
  [44,] 2.937773e-05 3.210385e-05 8.242518e-06
  [45,] 2.099118e-05 3.397411e-05 7.510908e-06
  [46,] 1.883985e-05 2.848880e-05 5.278975e-06
  [47,] 3.562021e-05 3.207416e-05 1.099379e-05
  [48,] 2.618229e-05 3.758695e-05 1.077026e-05
  [49,] 1.094428e-04 5.895246e-05 4.583973e-05
  [50,] 2.547996e-05 2.959932e-05 6.992182e-06
  [51,] 2.858069e-05 5.636322e-05 8.103660e-06
  [52,] 2.373650e-05 2.509282e-05 6.332028e-06
  [53,] 2.765678e-05 5.653288e-05 8.270635e-06
  [54,] 1.826664e-05 3.204883e-05 6.308945e-06
  [55,] 9.488855e-05 5.911632e-05 3.955407e-05
  [56,] 1.890600e-05 3.185537e-05 6.586506e-06
  [57,] 2.594531e-05 3.173723e-05 8.164263e-06
  [58,] 2.431063e-05 2.430554e-05 6.337205e-06
  [59,] 1.961209e-05 3.160198e-05 6.864666e-06
  [60,] 2.442339e-05 2.458037e-05 6.444092e-06
  [61,] 1.003510e-04 6.048769e-05 4.386944e-05
  [62,] 1.278538e-04 5.766517e-05 5.161306e-05
  [63,] 4.112296e-05 2.339790e-05 8.591157e-06
  [64,] 2.728571e-05 6.060710e-05 9.433446e-06
  [65,] 1.177390e-04 6.219666e-05 5.431283e-05
  [66,] 2.491554e-05 3.091094e-05 7.439255e-06
  [67,] 2.409258e-05 2.262018e-05 6.158775e-06
  [68,] 1.349505e-04 6.334435e-05 6.402732e-05
  [69,] 1.330510e-04 6.348510e-05 6.328920e-05
  [70,] 2.599247e-05 2.445060e-05 6.838433e-06
  [71,] 1.468952e-04 6.645648e-05 7.604450e-05
  [72,] 1.447782e-04 6.940884e-05 7.845225e-05
  [73,] 2.068994e-05 2.284674e-05 4.932032e-06
  [74,] 2.068994e-05 2.253559e-05 4.949171e-06
  [75,] 2.076730e-05 2.256889e-05 4.951365e-06
  [76,] 1.879651e-05 2.244178e-05 5.282631e-06
  [77,] 2.068994e-05 2.277172e-05 4.935466e-06
  [78,] 9.708943e-05 6.388148e-05 4.541929e-05
  [79,] 1.067043e-04 6.261500e-05 4.892323e-05
  [80,] 2.542249e-05 2.319915e-05 5.180810e-06
  [81,] 2.500139e-05 2.298775e-05 5.180110e-06
  [82,] 2.635528e-05 2.293998e-05 5.281122e-06
  [83,] 2.484197e-05 2.289736e-05 5.181505e-06
  [84,] 2.210993e-05 3.046502e-05 5.670088e-06
  [85,] 2.411852e-05 2.285548e-05 5.137462e-06
  [86,] 2.500139e-05 2.277397e-05 5.210937e-06
  [87,] 2.173805e-05 3.036917e-05 5.626316e-06
  [88,] 2.500139e-05 2.273432e-05 5.217227e-06
  [89,] 2.500139e-05 2.277397e-05 5.210937e-06
  [90,] 2.500139e-05 2.277397e-05 5.210937e-06
  [91,] 2.500139e-05 2.277397e-05 5.210937e-06
  [92,] 2.484197e-05 2.277397e-05 5.199449e-06
  [93,] 2.500139e-05 2.273432e-05 5.217227e-06
  [94,] 1.022723e-04 6.598797e-05 5.006916e-05
  [95,] 8.651112e-05 2.172718e-05 1.206812e-05
  [96,] 2.015835e-05 3.059894e-05 5.342158e-06
  [97,] 4.055619e-05 6.866568e-05 1.737486e-05
  [98,] 2.500139e-05 2.273432e-05 5.217227e-06
  [99,] 2.500139e-05 2.273432e-05 5.217227e-06
 [100,] 1.152378e-04 6.374186e-05 5.436432e-05
 [101,] 2.500139e-05 2.273432e-05 5.217227e-06
 [102,] 2.500139e-05 2.273432e-05 5.217227e-06
 [103,] 2.413582e-05 2.408058e-05 5.932742e-06
 [104,] 2.532960e-05 2.269542e-05 5.248008e-06
 [105,] 1.137813e-04 4.841605e-05 2.097190e-05
 [106,] 2.412698e-05 2.406256e-05 5.925016e-06
 [107,] 1.009507e-04 6.344271e-05 4.691344e-05
 [108,] 2.412698e-05 2.404512e-05 5.921871e-06
 [109,] 2.500139e-05 2.283202e-05 5.169557e-06
 [110,] 8.822295e-05 2.173520e-05 1.217820e-05
 [111,] 2.500139e-05 2.283202e-05 5.169557e-06
 [112,] 2.268823e-05 2.980890e-05 5.878382e-06
 [113,] 2.500139e-05 2.283202e-05 5.169557e-06
 [114,] 9.712087e-05 6.529805e-05 4.657259e-05
 [115,] 2.500139e-05 2.283202e-05 5.169557e-06
 [116,] 2.500139e-05 2.283202e-05 5.169557e-06
 [117,] 2.355121e-05 2.990938e-05 6.000543e-06
 [118,] 1.096142e-04 6.343919e-05 5.109959e-05
 [119,] 2.413582e-05 2.401197e-05 5.919895e-06
 [120,] 2.376598e-05 3.004441e-05 6.001898e-06
 [121,] 2.484197e-05 2.283202e-05 5.158820e-06
 [122,] 2.500139e-05 2.278917e-05 5.175506e-06
 [123,] 2.500139e-05 2.283202e-05 5.169557e-06
 [124,] 2.679890e-05 5.956465e-05 9.025982e-06
 [125,] 1.184131e-04 6.328959e-05 5.537987e-05
 [126,] 2.484197e-05 2.283202e-05 5.158820e-06
 [127,] 2.484197e-05 2.278917e-05 5.164622e-06
 [128,] 6.101516e-05 3.045610e-05 1.115514e-05
 [129,] 2.413582e-05 2.401197e-05 5.919895e-06
 [130,] 6.689194e-05 3.003603e-05 1.227660e-05
 [131,] 2.413582e-05 2.399626e-05 5.916878e-06
 [132,] 1.181275e-04 6.231837e-05 5.419517e-05
 [133,] 2.484197e-05 2.262529e-05 5.188641e-06
 [134,] 2.297713e-05 3.013941e-05 5.848197e-06
 [135,] 9.712087e-05 6.488100e-05 4.619045e-05
 [136,] 2.516392e-05 2.243716e-05 5.245248e-06
 [137,] 2.484197e-05 2.262529e-05 5.188641e-06
 [138,] 2.414574e-05 2.398112e-05 5.917954e-06
 [139,] 2.484197e-05 2.258619e-05 5.194850e-06
 [140,] 2.470111e-05 2.243716e-05 5.209744e-06
 [141,] 2.470111e-05 2.243716e-05 5.209744e-06
 [142,] 2.470111e-05 2.243716e-05 5.209744e-06
 [143,] 2.412698e-05 2.399626e-05 5.912902e-06
 [144,] 2.454746e-05 2.243716e-05 5.198043e-06
 [145,] 2.470111e-05 2.243716e-05 5.209744e-06
 [146,] 2.470111e-05 2.243716e-05 5.209744e-06
 [147,] 2.159801e-05 2.988363e-05 5.671133e-06
 [148,] 2.470111e-05 2.240174e-05 5.216230e-06
 [149,] 2.470111e-05 2.236703e-05 5.222801e-06
 [150,] 2.447642e-05 2.236703e-05 5.205266e-06
 [151,] 2.454746e-05 2.233305e-05 5.217302e-06
 [152,] 2.412698e-05 2.386314e-05 5.893602e-06
 [153,] 2.454746e-05 2.233305e-05 5.217302e-06
 [154,] 4.429438e-05 2.357651e-05 9.455792e-06
 [155,] 1.200081e-04 6.255412e-05 5.523777e-05
 [156,] 2.454746e-05 2.229978e-05 5.223888e-06
 [157,] 1.149583e-04 6.454944e-05 5.517599e-05
 [158,] 9.510066e-05 2.169096e-05 1.312340e-05
 [159,] 2.297626e-05 2.163024e-05 5.687677e-06
 [160,] 2.297626e-05 2.163024e-05 5.687677e-06
 [161,] 2.411193e-05 2.387787e-05 5.888705e-06
 [162,] 2.440672e-05 2.162653e-05 5.918061e-06
 [163,] 2.297626e-05 2.163962e-05 5.715510e-06
 [164,] 3.150475e-05 3.315565e-05 7.941859e-06
 [165,] 2.466888e-05 2.162653e-05 5.962290e-06
 [166,] 2.411193e-05 2.389318e-05 5.891357e-06
 [167,] 2.275242e-05 2.163460e-05 5.662353e-06
 [168,] 2.446032e-05 2.979183e-05 6.153469e-06
 [169,] 2.415048e-05 2.162653e-05 5.874679e-06
 [170,] 2.390003e-05 2.162347e-05 5.817376e-06
 [171,] 2.341599e-05 2.163962e-05 5.792656e-06
 [172,] 1.009507e-04 6.591932e-05 4.920122e-05
 [173,] 2.410199e-05 2.390907e-05 5.886924e-06
 [174,] 2.410199e-05 2.386314e-05 5.879593e-06
 [175,] 2.297626e-05 2.163460e-05 5.701545e-06
 [176,] 4.136546e-05 3.495941e-05 9.607345e-06
 [177,] 2.299448e-05 2.953487e-05 5.977621e-06
 [178,] 2.423088e-05 2.949350e-05 6.214684e-06
 [179,] 1.867221e-05 7.000539e-05 7.048161e-06
 [180,] 2.135554e-05 2.162064e-05 5.365317e-06
 [181,] 2.352898e-05 2.163460e-05 5.797774e-06
 [182,] 2.491384e-05 2.239053e-05 5.230892e-06
 [183,] 2.434958e-05 2.163029e-05 5.923944e-06
 [184,] 2.206267e-05 2.980890e-05 5.769214e-06
 [185,] 1.391561e-04 6.425049e-05 6.744438e-05
 [186,] 2.341599e-05 2.161904e-05 5.704616e-06
 [187,] 2.427756e-05 2.382241e-05 5.905684e-06
 [188,] 2.479562e-05 2.161790e-05 5.890562e-06
 [189,] 2.466888e-05 2.161772e-05 5.885186e-06
 [190,] 1.048477e-04 6.589349e-05 5.127059e-05
 [191,] 2.426884e-05 2.382241e-05 5.902028e-06
 [192,] 2.341599e-05 2.161930e-05 5.707200e-06
 [193,] 1.048477e-04 6.615351e-05 5.152807e-05
 [194,] 1.048477e-04 6.617973e-05 5.155393e-05
 [195,] 2.341599e-05 2.232700e-05 5.244833e-06
 [196,] 2.493709e-05 2.161772e-05 5.928781e-06
 [197,] 2.469470e-05 2.973788e-05 6.251280e-06
 [198,] 2.454746e-05 2.233305e-05 5.217302e-06
 [199,] 9.861349e-05 4.676753e-05 1.951507e-05
 [200,] 2.439678e-05 2.220427e-05 5.231667e-06
 [201,] 2.439678e-05 2.220427e-05 5.231667e-06
 [202,] 2.682851e-05 5.949729e-05 9.053746e-06
 [203,] 2.678549e-05 6.000095e-05 9.030597e-06
 [204,] 2.487599e-05 2.957788e-05 6.297312e-06
 [205,] 2.329249e-05 2.217386e-05 5.141815e-06
 [206,] 2.365524e-05 2.163024e-05 5.804975e-06
 [207,] 2.260194e-05 2.945376e-05 5.934103e-06
 [208,] 2.427756e-05 2.378682e-05 5.898348e-06
 [209,] 2.341599e-05 2.162653e-05 5.749481e-06
 [210,] 1.431254e-04 6.079504e-05 6.330035e-05
 [211,] 2.352898e-05 2.162653e-05 5.768824e-06
 [212,] 2.352898e-05 2.162653e-05 5.768824e-06
 [213,] 2.352898e-05 2.162653e-05 5.768824e-06
 [214,] 2.352898e-05 2.162653e-05 5.768824e-06
 [215,] 2.352898e-05 2.162653e-05 5.768824e-06
 [216,] 2.352898e-05 2.162347e-05 5.754500e-06
 [217,] 2.413582e-05 2.379811e-05 5.884057e-06
 [218,] 2.329258e-05 2.162106e-05 5.700321e-06
 [219,] 2.413582e-05 2.379811e-05 5.884057e-06
 [220,] 2.352898e-05 2.162347e-05 5.754500e-06
 [221,] 2.306154e-05 2.162106e-05 5.661145e-06
 [222,] 2.306154e-05 2.162347e-05 5.674825e-06
 [223,] 2.285810e-05 2.162106e-05 5.626542e-06
 [224,] 2.285810e-05 2.162653e-05 5.653516e-06
 [225,] 2.410642e-05 2.379811e-05 5.871606e-06
 [226,] 9.318679e-05 2.154520e-05 1.313675e-05
 [227,] 2.578596e-05 2.945376e-05 6.511353e-06
 [228,] 2.425160e-05 2.377610e-05 5.884974e-06
 [229,] 9.318679e-05 2.154520e-05 1.313675e-05
 [230,] 2.425160e-05 2.377610e-05 5.884974e-06
 [231,] 9.318679e-05 2.154520e-05 1.313675e-05
 [232,] 9.510066e-05 2.154520e-05 1.330872e-05
 [233,] 9.510066e-05 2.154520e-05 1.330872e-05
 [234,] 4.264970e-05 5.171842e-05 1.125848e-05
 [235,] 1.090929e-04 6.213045e-05 4.920769e-05
 [236,] 9.318679e-05 2.154520e-05 1.313675e-05
 [237,] 3.625268e-05 2.341080e-05 5.827710e-06
 [238,] 2.424413e-05 2.377610e-05 5.874492e-06
 [239,] 2.411193e-05 2.377610e-05 5.870286e-06
 [240,] 9.318679e-05 2.154520e-05 1.313675e-05
 [241,] 1.090929e-04 6.201171e-05 4.906426e-05
 [242,] 2.470252e-05 2.957788e-05 6.266677e-06
 [243,] 9.510066e-05 2.165471e-05 1.341227e-05
 [244,] 9.318679e-05 2.165715e-05 1.321522e-05
 [245,] 2.475184e-05 2.223540e-05 5.250769e-06
 [246,] 9.318679e-05 2.165715e-05 1.321522e-05
 [247,] 9.318679e-05 2.165715e-05 1.321522e-05
 [248,] 9.318679e-05 2.165715e-05 1.321522e-05
 [249,] 9.318679e-05 2.165715e-05 1.321522e-05
 [250,] 9.318679e-05 2.165715e-05 1.321522e-05
 [251,] 9.318679e-05 2.165715e-05 1.321522e-05
 [252,] 1.076529e-04 6.227006e-05 4.867444e-05
 [253,] 1.326587e-04 6.083542e-05 5.852711e-05
 [254,] 8.466544e-05 2.187318e-05 1.146157e-05
 [255,] 2.429957e-05 2.292451e-05 5.104215e-06
 [256,] 8.791178e-05 2.187318e-05 1.173029e-05
 [257,] 1.034816e-04 6.267796e-05 4.709669e-05
 [258,] 8.791178e-05 2.185521e-05 1.178572e-05
 [259,] 2.491384e-05 2.217386e-05 5.279240e-06
 [260,] 2.491384e-05 2.211513e-05 5.294460e-06
 [261,] 2.445262e-05 2.278917e-05 5.131492e-06
 [262,] 1.062380e-04 6.251362e-05 4.828247e-05
 [263,] 2.410642e-05 2.377883e-05 5.868167e-06
 [264,] 2.409863e-05 2.377883e-05 5.863308e-06
 [265,] 1.062380e-04 6.251362e-05 4.828247e-05
 [266,] 2.429957e-05 2.283202e-05 5.115496e-06
 [267,] 1.007054e-04 6.255406e-05 4.561669e-05
 [268,] 9.965187e-05 6.270172e-05 4.523952e-05
 [269,] 2.758748e-05 2.957788e-05 6.772348e-06
 [270,] 1.076529e-04 6.193462e-05 4.827702e-05
 [271,] 1.062380e-04 6.187499e-05 4.752576e-05
 [272,] 8.791178e-05 2.187318e-05 1.173029e-05
 [273,] 2.564747e-05 2.936146e-05 6.531732e-06
 [274,] 2.491384e-05 2.211513e-05 5.294460e-06
 [275,] 2.665063e-05 5.949729e-05 8.966608e-06
 [276,] 1.076529e-04 6.162485e-05 4.790450e-05
 [277,] 1.062380e-04 6.172092e-05 4.734394e-05
 [278,] 1.062380e-04 6.187499e-05 4.752576e-05
 [279,] 8.791178e-05 2.183789e-05 1.184155e-05
 [280,] 2.506236e-05 2.208682e-05 5.315407e-06
 [281,] 2.506236e-05 2.208682e-05 5.315407e-06
 [282,] 1.062380e-04 6.185589e-05 4.750329e-05
 [283,] 1.109216e-04 6.187499e-05 4.977796e-05
 [284,] 2.570941e-05 2.929483e-05 6.580100e-06
 [285,] 8.791178e-05 2.183789e-05 1.184155e-05
 [286,] 8.791178e-05 2.182125e-05 1.189779e-05
 [287,] 3.819490e-05 2.312025e-05 5.966265e-06
 [288,] 1.391561e-04 6.026675e-05 6.050005e-05
 [289,] 1.022723e-04 6.191135e-05 4.567846e-05
 [290,] 2.570941e-05 2.926391e-05 6.598813e-06
 [291,] 8.796418e-05 2.173939e-05 1.222884e-05
 [292,] 4.509832e-05 5.357490e-05 1.430872e-05
 [293,] 2.506593e-05 2.214457e-05 5.299924e-06
 [294,] 1.009507e-04 6.587523e-05 4.920483e-05
 [295,] 1.022723e-04 6.581787e-05 4.985965e-05
 [296,] 2.459186e-05 2.261598e-05 5.166434e-06
 [297,] 4.545656e-05 2.394009e-05 1.040169e-05
 [298,] 2.540253e-05 2.211548e-05 5.337396e-06
 [299,] 1.336480e-04 6.367020e-05 6.374107e-05
 [300,] 2.426956e-05 2.369565e-05 5.874275e-06
 [301,] 2.429996e-05 2.278937e-05 5.152187e-06
 [302,] 2.597056e-05 2.936146e-05 6.590917e-06
 [303,] 2.524066e-05 2.228543e-05 5.324698e-06
 [304,] 2.540253e-05 2.226475e-05 5.344396e-06
 [305,] 4.187146e-05 5.428976e-05 1.524152e-05
 [306,] 1.378085e-04 6.380345e-05 6.609102e-05
 [307,] 9.328838e-05 2.176148e-05 1.258575e-05
 [308,] 8.796418e-05 2.180541e-05 1.195831e-05
 [309,] 2.524066e-05 2.222677e-05 5.340577e-06
 [310,] 2.524066e-05 2.222677e-05 5.340577e-06
 [311,] 2.590735e-05 2.943449e-05 6.542332e-06
 [312,] 1.395043e-04 6.527085e-05 6.926133e-05
 [313,] 3.070087e-05 2.548019e-05 6.830632e-06
 [314,] 1.422911e-04 4.479022e-05 3.452969e-05
 [315,] 2.449924e-05 2.373964e-05 5.871387e-06
 [316,] 2.156546e-05 2.228113e-05 5.029380e-06
 [317,] 1.842219e-04 6.741210e-05 9.767103e-05
 [318,] 1.785389e-04 6.749785e-05 9.456735e-05
 [319,] 2.585550e-05 2.903613e-05 6.830034e-06
 [320,] 2.594588e-05 2.903613e-05 6.848333e-06
 [321,] 2.073512e-05 2.400056e-05 5.932816e-06
 [322,] 2.445195e-05 2.372371e-05 5.870590e-06
 [323,] 2.073512e-05 2.408337e-05 5.969860e-06
 [324,] 2.073512e-05 2.408337e-05 5.969860e-06
 [325,] 2.148181e-05 2.229021e-05 5.022526e-06
 [326,] 1.898304e-04 6.784143e-05 1.017872e-04
 [327,] 2.726421e-05 2.899714e-05 7.635057e-06
 [328,] 2.660911e-05 2.898178e-05 7.104726e-06
 [329,] 4.756153e-05 3.348381e-05 1.000677e-05
 [330,] 2.264071e-05 2.357398e-05 5.719818e-06
 [331,] 1.785389e-04 6.683703e-05 9.332421e-05
 [332,] 2.264071e-05 2.357522e-05 5.709525e-06
 [333,] 2.697589e-05 2.899714e-05 7.567334e-06
 [334,] 2.641722e-05 2.897372e-05 7.109171e-06
 [335,] 2.281258e-05 2.357939e-05 5.718199e-06
 [336,] 2.641722e-05 2.897372e-05 7.109171e-06
 [337,] 2.216343e-05 2.359446e-05 5.570257e-06
 [338,] 2.669360e-05 2.911821e-05 7.546069e-06
 [339,] 2.669360e-05 2.915278e-05 7.586105e-06
 [340,] 6.630495e-05 1.330953e-04 6.937516e-06
 [341,] 2.300580e-05 2.357939e-05 5.750795e-06
 [342,] 1.971419e-04 6.674917e-05 1.034345e-04
 [343,] 2.669360e-05 2.917704e-05 7.612171e-06
 [344,] 2.704555e-05 2.908598e-05 7.169927e-06
 [345,] 2.148181e-05 2.191624e-05 5.079617e-06
 [346,] 2.669360e-05 2.914010e-05 7.571848e-06
 [347,] 2.641722e-05 2.915278e-05 7.519298e-06
 [348,] 4.858282e-05 3.339706e-05 1.032759e-05
 [349,] 2.515540e-05 2.908218e-05 6.785081e-06
 [350,] 2.566532e-05 2.908598e-05 6.882175e-06
 [351,] 9.705624e-05 2.175181e-05 1.510629e-05
 [352,] 2.266300e-05 2.374067e-05 5.607378e-06
 [353,] 2.099174e-04 6.552180e-05 1.074153e-04
 [354,] 2.032425e-04 6.482909e-05 1.020179e-04
 [355,] 4.408259e-05 2.214516e-05 6.796027e-06
 [356,] 4.380141e-04 2.182660e-05 3.174724e-05
 [357,] 4.071392e-05 5.181369e-05 1.364709e-05
 [358,] 4.022798e-04 2.182462e-05 3.016484e-05
 [359,] 4.022798e-04 2.183605e-05 2.996248e-05
 [360,] 3.492446e-04 2.177084e-05 2.873970e-05
 [361,] 4.026250e-05 2.249707e-05 6.348827e-06
 [362,] 4.156337e-05 2.256295e-05 6.402366e-06
 [363,] 4.124298e-05 2.259697e-05 6.368630e-06
 [364,] 4.086041e-05 5.036260e-05 1.348001e-05
 [365,] 2.571457e-04 5.659002e-05 9.429093e-05
 [366,] 2.165550e-04 6.559031e-05 1.111321e-04
 [367,] 2.634937e-05 2.913603e-05 7.612020e-06
 [368,] 2.634325e-05 2.915031e-05 7.623723e-06
 [369,] 2.492731e-04 6.413517e-05 1.250288e-04
 [370,] 3.285980e-05 2.419362e-05 6.662417e-06
 [371,] 2.605418e-05 2.918003e-05 7.577138e-06
 [372,] 3.993510e-05 2.252965e-05 6.314963e-06
 [373,] 2.676620e-05 2.918003e-05 7.757135e-06
 [374,] 2.201278e-04 6.552177e-05 1.128463e-04
 [375,] 2.309044e-04 6.583755e-05 1.196566e-04
 [376,] 2.309044e-04 6.580211e-05 1.195199e-04
 [377,] 3.964177e-05 2.266718e-05 6.242338e-06
 [378,] 4.022798e-04 2.189002e-05 3.147203e-05
 [379,] 2.378051e-04 6.590085e-05 1.236367e-04
 [380,] 7.903527e-05 5.967420e-05 1.158487e-05
 [381,] 2.506136e-04 6.566738e-05 1.306186e-04
 [382,] 3.964177e-05 2.221000e-05 6.460613e-06
 [383,] 2.427374e-04 6.590085e-05 1.263867e-04
 [384,] 4.130337e-04 2.193282e-05 3.103575e-05
 [385,] 2.634325e-05 2.928032e-05 7.732646e-06
 [386,] 3.932377e-05 2.242706e-05 6.407866e-06
 [387,] 3.932377e-05 2.296365e-05 6.187245e-06
 [388,] 3.409796e-04 5.679536e-05 1.266891e-04
 [389,] 2.723992e-04 6.556357e-05 1.424346e-04
 [390,] 3.875785e-05 2.246964e-05 6.349735e-06
 [391,] 1.982484e-05 6.368443e-05 7.427072e-06
 [392,] 2.694081e-05 2.941343e-05 7.987337e-06
 [393,] 2.694081e-05 2.943403e-05 8.001904e-06
 [394,] 2.694081e-05 2.943403e-05 8.001904e-06
 [395,] 2.462675e-05 2.491364e-05 5.913721e-06
 [396,] 8.239501e-05 5.960343e-05 1.184830e-05
 [397,] 4.230989e-04 2.193832e-05 3.139596e-05
 [398,] 3.845322e-05 2.300334e-05 6.126798e-06
 [399,] 3.790714e-05 2.251385e-05 6.270135e-06
 [400,] 3.293716e-04 5.674414e-05 1.219174e-04
 [401,] 4.106083e-05 5.329134e-05 1.290620e-05
 [402,] 3.764579e-05 2.254418e-05 6.240549e-06
 [403,] 2.819440e-04 6.546318e-05 1.474062e-04
 [404,] 2.819440e-04 6.543818e-05 1.473162e-04
 [405,] 2.592416e-04 6.569361e-05 1.348981e-04
 [406,] 2.819440e-04 5.786809e-05 1.177812e-04
 [407,] 2.771221e-04 6.532011e-05 1.441168e-04
 [408,] 3.674275e-05 2.393312e-05 5.967618e-06
 [409,] 2.522210e-04 6.632761e-05 1.329940e-04
 [410,] 2.677730e-04 6.696738e-05 1.442161e-04
 [411,] 3.328439e-05 2.595274e-05 6.158892e-06
 [412,] 2.735813e-05 3.037278e-05 8.557147e-06
 [413,] 3.458272e-04 2.207689e-05 2.985210e-05
 [414,] 2.287708e-04 6.540031e-05 1.170859e-04
 [415,] 2.250640e-04 6.573474e-05 1.158977e-04
 [416,] 2.951755e-05 3.239808e-05 1.004606e-05
 [417,] 5.863390e-05 2.236911e-05 7.682056e-06
 [418,] 2.928547e-04 6.613186e-05 1.547550e-04
 [419,] 5.913915e-05 2.428105e-05 6.778204e-06
 [420,] 4.040433e-05 6.566851e-05 1.745747e-05
 [421,] 1.020585e-04 7.655547e-05 1.045363e-04
 [422,] 5.219575e-04 5.344383e-05 2.812740e-04
 [423,] 1.721548e-05 3.272985e-05 5.143342e-06
 [424,] 5.925749e-04 6.878401e-05 3.507433e-04
 [425,] 2.290747e-05 3.246362e-05 4.564110e-06
 [426,] 2.437416e-05 5.257591e-05 7.594256e-06
 [427,] 9.302943e-04 6.825315e-05 5.607583e-04
 [428,] 2.469921e-05 5.416208e-05 7.627082e-06
 [429,] 4.267051e-05 3.359778e-05 9.364158e-06
 [430,] 6.083623e-04 5.319612e-05 3.269559e-04
 [431,] 5.207110e-05 3.352145e-05 1.068371e-05
 [432,] 3.426238e-04 7.152932e-05 2.048914e-04
 [433,] 2.858821e-04 4.598102e-05 1.737387e-04
 [434,] 7.966053e-05 6.026837e-05 1.201401e-05
 [435,] 1.710672e-05 3.177515e-05 5.277943e-06
 [436,] 3.837582e-05 5.393654e-05 1.223681e-05
 [437,] 4.815460e-04 5.018339e-05 2.369526e-04
 [438,] 4.275356e-04 4.994663e-05 2.088383e-04
 [439,] 5.657217e-05 4.047480e-05 5.621640e-06
 [440,] 3.102560e-04 5.745632e-05 2.497279e-04
 [441,] 4.082787e-04 7.117209e-05 2.457602e-04
 [442,] 1.722524e-05 3.413052e-05 5.193131e-06
 [443,] 4.088497e-03 2.609145e-04 1.869586e-02
 [444,] 1.705845e-05 2.391030e-04 1.345711e-05
 [445,] 4.360318e-05 4.444916e-05 1.015675e-05
 [446,] 4.495602e-03 3.648364e-04 2.971540e-02
 [447,] 1.645309e-03 4.348081e-05 6.017859e-04
 [448,] 1.756089e-05 1.390457e-04 1.317687e-05
 [449,] 4.061008e-05 4.900203e-05 9.796293e-06
 [450,] 5.492760e-03 6.060047e-05 2.652745e-03
 [451,] 3.660944e-05 2.438935e-04 7.725631e-05
 [452,] 1.782387e-05 1.558905e-04 1.463941e-05
 [453,] 4.298553e-05 4.931164e-05 9.963734e-06
 [454,] 2.742538e-05 2.858770e-04 5.220428e-05
 [455,] 2.462186e-05 9.273269e-04 7.827286e-05
 [456,] 4.840244e-02 5.478787e-05 2.239481e-02
 [457,] 4.714982e-05 3.742996e-05 1.002565e-05
 [458,] 2.180177e-03 2.978266e-05 3.258107e-04
 [459,] 4.016883e-05 4.931711e-05 9.737349e-06
 [460,] 3.100638e-05 3.721770e-04 7.744194e-05
 [461,] 3.088509e-03 5.310405e-04 2.956692e-02
 [462,] 4.521068e-03 6.170520e-05 2.294099e-03
 [463,] 2.988298e-03 5.349263e-04 2.883341e-02
 [464,] 5.310260e-03 6.102030e-05 2.614050e-03
 [465,] 3.268840e-03 5.611320e-04 3.321443e-02
 [466,] 3.505761e-03 5.541938e-04 3.534638e-02
 [467,] 8.496193e-03 6.110412e-05 4.230675e-03
 [468,] 4.854564e-03 6.135385e-05 2.424228e-03
 [469,] 4.696605e-05 4.481071e-05 1.015331e-05
 [470,] 1.455641e-04 7.164847e-04 1.047324e-03
 [471,] 1.562052e-04 6.987361e-04 1.136514e-03
 [472,] 3.887714e-05 4.944376e-05 9.651170e-06
 [473,] 8.917832e-03 6.077774e-05 4.365050e-03
 [474,] 4.618174e-05 4.507301e-05 1.013657e-05
 [475,] 1.589036e-05 4.763528e-04 1.065043e-05
 [476,] 1.566323e-03 5.838459e-05 9.523597e-04
 [477,] 4.714982e-05 4.512738e-05 1.014977e-05
 [478,] 1.840459e-03 5.226433e-05 9.363068e-04
 [479,] 1.049666e-02 6.181825e-05 5.440145e-03
 [480,] 4.171667e-05 4.845881e-05 9.955444e-06
 [481,] 1.722288e-03 8.299277e-05 1.793990e-03
 [482,] 1.077237e-02 6.187069e-05 5.598094e-03
 [483,] 4.445820e-05 4.822617e-05 1.025627e-05
 [484,] 6.027540e-05 8.499675e-04 1.321122e-05
 [485,] 4.171667e-05 4.808233e-05 9.992402e-06
 [486,] 4.732715e-05 4.702192e-05 1.011888e-05
 [487,] 1.566323e-03 5.685870e-05 9.157183e-04
 [488,] 1.338562e-03 5.896169e-05 8.180523e-04
 [489,] 5.392530e-05 8.839034e-04 1.354088e-05
 [490,] 5.400136e-05 8.584252e-04 1.337824e-05
 [491,] 8.803293e-03 6.242532e-05 4.667218e-03
 [492,] 3.563316e-04 4.598925e-05 1.214969e-04
 [493,] 5.479029e-05 5.579578e-04 1.129935e-05
 [494,] 1.687428e-05 3.172412e-04 7.847893e-06
 [495,] 1.002628e-03 5.862127e-05 6.052690e-04
 [496,] 5.319851e-05 5.499834e-04 1.145574e-05
 [497,] 5.479029e-05 5.579578e-04 1.129935e-05
 [498,] 4.609558e-05 4.874507e-05 1.035987e-05
 [499,] 1.894879e-05 1.476698e-03 9.187951e-06
 [500,] 6.160085e-05 7.943625e-04 1.270073e-05
 [501,] 2.561831e-05 2.207143e-03 1.433858e-04
 [502,] 1.617789e-05 4.467866e-04 9.410848e-06
 [503,] 1.605613e-05 4.582399e-04 9.836366e-06
 [504,] 3.777333e-05 5.638357e-05 1.095172e-05
 [505,] 1.617789e-05 3.136345e-04 8.482147e-06
 [506,] 1.007721e-02 5.985367e-05 4.659217e-03
 [507,] 6.279435e-03 6.005360e-05 2.924819e-03
 [508,] 2.580012e-05 1.992379e-03 1.380036e-04
 [509,] 1.661753e-03 5.779860e-05 9.978761e-04
 [510,] 1.617504e-05 4.527441e-04 9.455099e-06
 [511,] 6.439999e-03 5.913766e-05 2.833460e-03
 [512,] 5.694790e-05 4.715531e-04 1.070108e-05
 [513,] 1.609357e-05 3.010995e-04 8.573518e-06
 [514,] 1.310832e-03 5.930053e-05 8.158048e-04
 [515,] 1.613320e-05 3.010995e-04 8.479759e-06
 [516,] 5.656323e-05 4.843983e-04 1.116178e-05
 [517,] 1.635975e-05 3.045070e-04 8.071111e-06
 [518,] 1.630909e-05 3.010995e-04 8.130846e-06
 [519,] 1.630909e-05 2.940896e-04 8.076523e-06
 [520,] 1.070151e-03 5.895085e-05 6.583425e-04
 [521,] 3.571771e-03 3.177429e-05 5.544842e-04
 [522,] 5.429631e-05 6.802043e-04 1.282052e-05
 [523,] 4.789153e-05 4.869325e-05 1.011968e-05
 [524,] 2.619993e-05 1.564126e-03 1.251879e-04
 [525,] 1.648777e-03 6.058838e-05 1.060853e-03
 [526,] 1.035713e-03 6.043444e-05 6.595069e-04
 [527,] 5.013893e-05 5.007778e-05 1.045567e-05
 [528,] 5.306545e-05 4.967553e-05 1.085905e-05
 [529,] 5.269675e-05 4.954530e-05 1.083688e-05
 [530,] 2.974518e-05 3.528946e-04 6.697424e-05
 [531,] 5.126585e-05 4.818653e-05 1.089349e-05
 [532,] 5.161711e-05 4.795715e-05 1.098794e-05
 [533,] 4.758087e-05 1.423944e-04 7.763976e-06
 [534,] 5.095333e-05 4.724370e-05 1.106029e-05
 [535,] 5.095333e-05 4.717471e-05 1.107691e-05
 [536,] 5.306545e-05 4.693966e-05 1.143019e-05
 [537,] 5.306545e-05 4.687655e-05 1.144740e-05
 [538,] 4.311981e-05 1.413008e-04 8.095337e-06
 [539,] 2.615696e-05 1.855469e-04 3.356702e-05
 [540,] 1.195421e-03 2.094196e-04 4.106155e-03
 [541,] 1.867999e-02 4.005477e-05 5.148266e-03
 [542,] 1.945419e-02 3.981711e-05 5.217543e-03
 [543,] 1.060453e-04 4.471195e-05 2.150169e-05
 [544,] 1.892003e-05 5.054676e-05 5.994621e-06
 [545,] 1.611692e-05 2.253944e-04 1.281910e-05
 [546,] 1.603860e-05 3.086506e-04 1.403172e-05
 [547,] 2.382197e-05 4.676707e-05 8.891820e-06
 [548,] 4.092155e-05 4.096450e-05 1.773660e-05
 [549,] 1.446212e-03 4.939164e-05 6.386820e-04
 [550,] 2.380504e-05 4.613928e-05 8.792592e-06
 [551,] 2.359113e-05 4.588298e-05 8.666103e-06
 [552,] 5.691338e-04 4.634982e-04 3.951548e-03
 [553,] 2.359113e-05 4.627013e-05 8.723391e-06
 [554,] 2.359113e-05 4.627013e-05 8.723391e-06
 [555,] 1.382001e-03 6.090806e-05 8.995020e-04
 [556,] 2.359113e-05 4.627013e-05 8.723391e-06
 [557,] 2.336529e-05 4.645032e-05 8.655153e-06
 [558,] 2.314434e-05 4.640280e-05 8.556197e-06
 [559,] 2.351812e-05 4.640280e-05 8.712201e-06
 [560,] 2.314434e-05 4.640280e-05 8.556197e-06
 [561,] 3.976728e-05 4.857658e-05 1.065847e-05
 [562,] 2.312849e-05 4.653731e-05 8.568080e-06
 [563,] 1.637014e-03 6.037705e-05 1.042451e-03
 [564,] 3.986018e-05 4.802365e-05 1.059022e-05
 [565,] 3.592091e-05 4.436653e-05 9.729898e-06
 [566,] 2.365453e-05 4.676707e-05 8.821275e-06
 [567,] 1.513765e-03 6.286219e-05 1.035255e-03
 [568,] 2.457401e-05 4.681635e-05 9.215635e-06
 [569,] 2.365453e-05 4.681635e-05 8.828236e-06
 [570,] 2.692654e-05 4.632269e-04 6.184213e-05
 [571,] 2.342736e-05 4.686135e-05 8.738495e-06
 [572,] 2.342736e-05 4.646839e-05 8.683648e-06
 [573,] 1.713754e-03 6.181128e-05 1.133692e-03
 [574,] 5.632335e-05 1.698997e-04 7.596404e-06
 [575,] 4.009375e-05 4.786488e-05 1.052397e-05
 [576,] 1.572238e-03 5.039424e-05 7.204275e-04
 [577,] 2.342736e-05 4.718831e-05 8.791148e-06
 [578,] 2.342736e-05 4.713685e-05 8.784214e-06
 [579,] 2.365453e-05 4.713685e-05 8.881256e-06
 [580,] 1.581381e-03 6.119960e-05 1.033618e-03
 [581,] 2.342736e-05 4.713685e-05 8.784214e-06
 [582,] 7.349577e-04 4.822049e-05 3.277896e-04
 [583,] 2.676950e-05 4.740929e-04 6.184610e-05
 [584,] 3.423062e-05 5.614780e-05 1.022825e-05
 [585,] 3.395487e-05 4.462549e-05 9.505723e-06
 [586,] 2.317224e-05 4.709027e-05 8.668964e-06
 [587,] 4.042553e-05 4.837189e-05 1.049921e-05
 [588,] 1.664809e-03 6.367073e-05 1.160124e-03
 [589,] 4.217583e-05 8.213435e-05 2.125116e-05
 [590,] 1.873180e-03 6.383729e-05 1.304115e-03
 [591,] 1.873180e-03 6.418968e-05 1.315923e-03
 [592,] 3.137436e-05 4.963832e-05 1.559557e-05
 [593,] 2.307168e-05 4.661759e-05 8.563137e-06
 [594,] 1.639217e-03 6.605451e-05 1.211620e-03
 [595,] 3.511795e-05 4.424865e-05 9.641463e-06
 [596,] 2.331311e-05 4.661759e-05 8.664838e-06
 [597,] 2.662811e-05 4.896119e-04 6.226261e-05
 [598,] 2.331311e-05 4.666659e-05 8.671599e-06
 [599,] 2.331311e-05 4.699311e-05 8.716089e-06
 [600,] 3.339466e-05 4.464293e-05 9.453184e-06
 [601,] 5.905938e-05 1.190444e-04 6.791818e-06
 [602,] 3.162983e-05 5.256191e-05 1.648163e-05
 [603,] 3.492209e-05 4.454394e-05 9.578056e-06
 [604,] 1.573146e-03 6.873929e-05 1.235176e-03
 [605,] 6.610916e-04 5.310847e-05 3.526150e-04
 [606,] 2.427993e-05 4.728723e-05 9.169720e-06
 [607,] 2.087332e-05 4.570349e-05 6.989687e-06
 [608,] 3.137436e-05 5.180115e-05 1.614028e-05
 [609,] 2.353770e-05 4.694715e-05 8.805336e-06
 [610,] 3.546505e-05 4.456199e-05 9.641963e-06
 [611,] 2.353770e-05 4.719579e-05 8.831180e-06
 [612,] 2.376726e-05 4.709851e-05 8.915628e-06
 [613,] 1.539472e-03 6.996170e-05 1.242343e-03
 [614,] 1.707971e-03 7.015956e-05 1.383226e-03
 [615,] 2.376726e-05 4.681635e-05 8.875806e-06
 [616,] 4.555244e-05 4.424119e-05 1.123436e-05
 [617,] 2.619513e-05 4.028546e-04 5.274184e-05
 [618,] 3.504962e-05 4.416046e-05 9.674091e-06
 [619,] 5.950322e-05 1.108596e-04 6.655523e-06
 [620,] 2.400188e-05 4.453386e-05 8.581574e-06
 [621,] 5.809197e-05 1.009150e-04 6.555988e-06
 [622,] 2.400188e-05 4.468213e-05 8.598302e-06
 [623,] 2.400188e-05 4.473540e-05 8.607712e-06
 [624,] 2.400188e-05 4.469840e-05 8.601182e-06
 [625,] 2.424168e-05 4.446122e-05 8.650891e-06
 [626,] 2.377635e-05 4.442896e-05 8.466072e-06
 [627,] 3.102859e-05 4.800870e-05 1.499524e-05
 [628,] 5.857245e-05 9.884227e-05 6.511647e-06
 [629,] 4.088560e-05 6.932078e-05 1.207019e-05
 [630,] 2.988451e-05 4.675476e-05 1.403645e-05
 [631,] 3.485618e-05 4.352022e-05 9.929094e-06
 [632,] 2.073851e-05 4.351581e-05 6.683861e-06
 [633,] 4.844541e-05 9.438746e-05 7.073694e-06
 [634,] 3.671389e-05 1.312243e-04 4.477020e-05
 [635,] 1.757494e-05 4.086438e-05 5.723053e-06
 [636,] 2.387212e-03 6.968882e-05 1.905591e-03
 [637,] 3.130304e-05 4.346923e-05 9.215102e-06
 [638,] 2.112717e-05 4.059787e-05 6.687939e-06
 [639,] 2.080689e-05 4.060661e-05 6.599181e-06
 [640,] 2.691353e-05 1.125856e-04 2.345806e-05
 [641,] 2.080689e-05 4.058628e-05 6.582163e-06
 [642,] 2.112717e-05 4.057389e-05 6.664723e-06
 [643,] 4.555957e-05 5.885790e-05 2.107017e-05
 [644,] 2.076444e-05 4.049865e-05 6.536248e-06
 [645,] 2.112717e-05 4.370920e-05 7.697749e-06
 [646,] 3.070999e-05 4.343775e-05 9.123847e-06
 [647,] 3.083964e-05 4.343775e-05 9.155822e-06
 [648,] 2.387212e-03 6.750147e-05 1.810897e-03
 [649,] 3.665591e-05 4.332397e-05 1.673734e-05
 [650,] 1.965448e-05 4.249861e-05 6.139738e-06
 [651,] 2.123447e-03 6.711152e-05 1.599653e-03
 [652,] 1.999845e-05 4.051502e-05 6.202644e-06
 [653,] 1.898697e-05 5.583173e-05 7.461860e-06
 [654,] 2.112717e-05 4.054590e-05 6.488924e-06
 [655,] 2.096704e-05 4.054590e-05 6.445134e-06
 [656,] 3.405822e-05 4.035987e-05 1.119022e-05
 [657,] 3.407930e-05 4.091119e-05 1.463284e-05
 [658,] 2.030832e-05 4.062974e-05 6.252093e-06
 [659,] 2.446364e-05 4.484094e-05 6.862370e-06
 [660,] 3.928406e-05 8.768037e-05 1.956606e-05
 [661,] 3.221524e-05 4.079668e-05 1.370903e-05
 [662,] 4.213594e-05 7.088417e-05 1.174497e-05
 [663,] 3.069540e-05 4.353537e-05 9.091299e-06
 [664,] 2.047053e-05 4.063503e-05 6.293215e-06
 [665,] 2.063670e-05 4.061960e-05 6.347513e-06
 [666,] 2.171563e-03 6.346987e-05 1.492183e-03
 [667,] 2.047053e-05 4.061053e-05 6.307912e-06
 [668,] 2.047053e-05 4.060598e-05 6.310927e-06
 [669,] 3.081124e-05 4.354767e-05 9.127654e-06
 [670,] 2.600742e-05 1.347368e-04 2.454069e-05
 [671,] 3.086208e-05 4.355905e-05 9.133512e-06
 [672,] 2.063670e-05 4.058928e-05 6.368845e-06
 [673,] 2.063670e-05 4.058549e-05 6.371957e-06
 [674,] 3.221524e-05 3.962920e-05 1.331439e-05
 [675,] 2.123447e-03 6.129722e-05 1.376690e-03
 [676,] 2.276572e-03 6.129722e-05 1.472572e-03
 [677,] 2.123447e-03 6.049713e-05 1.345966e-03
 [678,] 2.080689e-05 4.056590e-05 6.438154e-06
 [679,] 2.063670e-05 4.056590e-05 6.390739e-06
 [680,] 4.280422e-05 6.419673e-05 1.099588e-05
 [681,] 2.700464e-05 4.516458e-05 1.209701e-05
 [682,] 2.063670e-05 4.058751e-05 6.329568e-06
 [683,] 2.546032e-05 2.828227e-05 5.425846e-06
 [684,] 1.932454e-05 4.197392e-05 5.991802e-06
 [685,] 3.196514e-05 5.119703e-05 1.611848e-05
 [686,] 4.342037e-05 4.207957e-05 1.416308e-05
 [687,] 4.342037e-05 4.202414e-05 1.415901e-05
 [688,] 2.047139e-04 4.697407e-05 1.158351e-04
 [689,] 2.095801e-04 4.622972e-05 1.161110e-04
 [690,] 1.659661e-03 3.870283e-05 2.073909e-04
 [691,] 4.097128e-05 5.839107e-05 1.090124e-05
 [692,] 4.147774e-05 4.172918e-05 1.327804e-05
 [693,] 1.953805e-04 4.480820e-05 1.039939e-04
 [694,] 4.132773e-05 5.878846e-05 1.083070e-05
 [695,] 4.147774e-05 4.145766e-05 1.303883e-05
 [696,] 4.206203e-05 4.118999e-05 1.299134e-05
 [697,] 4.147774e-05 4.118999e-05 1.282211e-05
 [698,] 2.998730e-05 9.836093e-05 1.160568e-05
 [699,] 2.092870e-05 3.277513e-05 5.883658e-06
 [700,] 1.049732e-03 3.830092e-05 2.225200e-04
 [701,] 4.147774e-05 4.116315e-05 1.278030e-05
 [702,] 4.147774e-05 4.117360e-05 1.279684e-05
 [703,] 1.861239e-04 3.871251e-05 8.083685e-05
 [704,] 1.026086e-03 3.822006e-05 2.148954e-04
 [705,] 4.206203e-05 4.116562e-05 1.295268e-05
 [706,] 1.953805e-04 4.287612e-05 9.818150e-05
 [707,] 4.260442e-05 4.114256e-05 1.306964e-05
 [708,] 4.206203e-05 4.114256e-05 1.291419e-05
 [709,] 4.097128e-05 5.981487e-05 1.103125e-05
 [710,] 4.260442e-05 4.110105e-05 1.299300e-05
 [711,] 4.206203e-05 4.112792e-05 1.288862e-05
 [712,] 1.959631e-04 4.303161e-05 9.895849e-05
 [713,] 1.819016e-04 4.318828e-05 9.249724e-05
 [714,] 9.087077e-04 3.843440e-05 2.006011e-04
 [715,] 4.092288e-05 6.572170e-05 1.158240e-05
 [716,] 2.103773e-05 3.389779e-05 5.892100e-06
 [717,] 2.103773e-05 3.366942e-05 5.879712e-06
 [718,] 1.073990e-03 3.829508e-05 2.267722e-04
 [719,] 3.149504e-05 4.329053e-05 9.272057e-06
 [720,] 1.904646e-04 4.438661e-05 1.003794e-04
 [721,] 4.087491e-05 6.401598e-05 1.144655e-05
 [722,] 4.147774e-05 4.098361e-05 1.254157e-05
 [723,] 4.082265e-05 6.498476e-05 1.155413e-05
 [724,] 4.147774e-05 4.099420e-05 1.256620e-05
 [725,] 1.016289e-03 3.828492e-05 2.113667e-04
 [726,] 4.077560e-05 6.546597e-05 1.161615e-05
 [727,] 3.157796e-05 4.342131e-05 9.311309e-06
 [728,] 4.260442e-05 4.096067e-05 1.256536e-05
 [729,] 2.082119e-05 3.292240e-05 5.965688e-06
 [730,] 9.934882e-04 3.829427e-05 2.053254e-04
 [731,] 4.106942e-05 6.595340e-05 1.154307e-05
 [732,] 4.102013e-05 6.569949e-05 1.153340e-05
 [733,] 9.565047e-04 3.820270e-05 1.946477e-04
 [734,] 4.260442e-05 4.098095e-05 1.218439e-05
 [735,] 2.047139e-04 4.093859e-05 9.597154e-05
 [736,] 4.315775e-05 4.101751e-05 1.220834e-05
 [737,] 1.288560e-03 3.885762e-05 1.646381e-04
 [738,] 4.500476e-05 4.104321e-05 1.247611e-05
 [739,] 2.039563e-05 4.136872e-05 6.917970e-06
 [740,] 2.923967e-05 3.266874e-05 7.273479e-06
 [741,] 2.162015e-05 3.894730e-05 6.900790e-06
 [742,] 9.599722e-05 4.030808e-05 2.264881e-05
 [743,] 9.429534e-05 4.028676e-05 2.252955e-05
 [744,] 2.862655e-05 2.774997e-05 8.771680e-06
 [745,] 2.219212e-03 3.976368e-05 4.324269e-04
 [746,] 2.162015e-05 3.893426e-05 6.896556e-06
 [747,] 2.162015e-05 3.919794e-05 6.974204e-06
 [748,] 2.886481e-05 2.774997e-05 8.839243e-06
 [749,] 2.136311e-05 3.909420e-05 6.846464e-06
 [750,] 2.176632e-05 3.905973e-05 6.982034e-06
 [751,] 1.444272e-04 3.268673e-05 4.527831e-05
 [752,] 2.045950e-03 3.981059e-05 4.071413e-04
 [753,] 3.267503e-05 4.278755e-05 9.341474e-06
 [754,] 1.096928e-04 4.029610e-05 2.612355e-05
 [755,] 3.856190e-03 3.193829e-05 8.386236e-04
 [756,] 1.834302e-04 4.141524e-05 5.541041e-06
 [757,] 6.501379e-05 4.046710e-05 1.659640e-05
 [758,] 3.075027e-05 3.277287e-05 7.512393e-06
 [759,] 3.054576e-05 3.280044e-05 7.465006e-06
 [760,] 1.910118e-05 2.740355e-05 5.125686e-06
 [761,] 4.334448e-05 4.289256e-05 1.604817e-05
 [762,] 4.427690e-05 4.289256e-05 1.640128e-05
 [763,] 4.427690e-05 4.297313e-05 1.644319e-05
 [764,] 4.760247e-04 4.052102e-05 1.180541e-04
 [765,] 1.871037e-05 5.191486e-05 7.252103e-06
 [766,] 1.102754e-04 5.904040e-05 3.153834e-05
 [767,] 4.176829e-05 4.293199e-05 1.546936e-05
 [768,] 1.102754e-04 5.842566e-05 3.255098e-05
 [769,] 4.364079e-05 4.280872e-05 1.611740e-05
 [770,] 4.082382e-05 4.280872e-05 1.505302e-05
 [771,] 4.364079e-05 4.276717e-05 1.609596e-05
 [772,] 1.871037e-05 5.154523e-05 7.224826e-06
 [773,] 1.076337e-04 5.847301e-05 3.204856e-05
 [774,] 4.885867e-04 4.032206e-05 1.161961e-04
 [775,] 4.427690e-05 4.268343e-05 1.632166e-05
 [776,] 4.427690e-05 4.268343e-05 1.632166e-05
 [777,] 1.076337e-04 5.882572e-05 3.047401e-05
 [778,] 4.427690e-05 4.268343e-05 1.632166e-05
 [779,] 4.427690e-05 4.268343e-05 1.632166e-05
 [780,] 1.910118e-05 2.749724e-05 5.133781e-06
 [781,] 1.076337e-04 5.849663e-05 3.227373e-05
 [782,] 4.427690e-05 4.272499e-05 1.634365e-05
 [783,] 4.364079e-05 4.272499e-05 1.610404e-05
 [784,] 4.427690e-05 4.268880e-05 1.647748e-05
 [785,] 4.427690e-05 4.276680e-05 1.636569e-05
 [786,] 4.301854e-05 4.276680e-05 1.589062e-05
 [787,] 4.427690e-05 4.276680e-05 1.636569e-05
 [788,] 4.427690e-05 4.280886e-05 1.638777e-05
 [789,] 4.364079e-05 4.280886e-05 1.614722e-05
 [790,] 4.990731e-04 4.043628e-05 1.206738e-04
 [791,] 4.990731e-04 4.046802e-05 1.212782e-04
 [792,] 5.188114e-04 4.048339e-05 1.258345e-04
 [793,] 1.088744e-04 5.912559e-05 2.904755e-05
 [794,] 1.912375e-05 4.955672e-05 7.354740e-06
 [795,] 4.301854e-05 4.323442e-05 1.612143e-05
 [796,] 2.676306e-05 4.008204e-05 9.064649e-06
 [797,] 4.348558e-04 4.053765e-05 1.091609e-04
 [798,] 1.906439e-05 2.749293e-05 5.087191e-06
 [799,] 5.088320e-04 4.061235e-05 1.260679e-04
 [800,] 4.047651e-05 4.350251e-05 1.525664e-05
 [801,] 4.047651e-05 4.354885e-05 1.527661e-05
 [802,] 4.047651e-05 4.363762e-05 1.531466e-05
 [803,] 3.992270e-05 4.377495e-05 1.515393e-05
 [804,] 4.406612e-05 3.128483e-05 7.654240e-06
 [805,] 4.885867e-04 4.098200e-05 1.268313e-04
 [806,] 4.299268e-05 4.419351e-05 1.653104e-05
 [807,] 4.281669e-05 4.424320e-05 1.648279e-05
 [808,] 4.281669e-05 4.424320e-05 1.648279e-05
 [809,] 5.088320e-04 4.102150e-05 1.321789e-04
 [810,] 1.938280e-05 2.731006e-05 5.184112e-06
 [811,] 4.162100e-05 4.475186e-05 1.616637e-05
 [812,] 4.157868e-05 4.490257e-05 1.621131e-05
 [813,] 5.073363e-04 4.141586e-05 1.358349e-04
 [814,] 4.338914e-05 4.495507e-05 1.697610e-05
 [815,] 2.593957e-05 4.855183e-05 9.899290e-06
 [816,] 4.277236e-05 4.508348e-05 1.675188e-05
 [817,] 4.277236e-05 4.513645e-05 1.677434e-05
 [818,] 3.058700e-05 5.516706e-05 9.936143e-06
 [819,] 4.277236e-05 4.521694e-05 1.678274e-05
 [820,] 4.216898e-05 4.531820e-05 1.657540e-05
 [821,] 4.157868e-05 4.526478e-05 1.630926e-05
 [822,] 4.871578e-04 4.186548e-05 1.359627e-04
 [823,] 3.084978e-05 4.324225e-05 8.888619e-06
 [824,] 4.778755e-04 4.159020e-05 1.298800e-04
 [825,] 1.939528e-05 2.726493e-05 5.258195e-06
 [826,] 1.900407e-05 5.371360e-05 7.472604e-06
 [827,] 4.157868e-05 4.539820e-05 1.633845e-05
 [828,] 4.100116e-05 4.545182e-05 1.611983e-05
 [829,] 4.216898e-05 4.550032e-05 1.662497e-05
 [830,] 4.778755e-04 4.232245e-05 1.388641e-04
 [831,] 4.216898e-05 4.542459e-05 1.656928e-05
 [832,] 4.157868e-05 4.552603e-05 1.636525e-05
 [833,] 2.392002e-05 8.236219e-05 6.485480e-06
 [834,] 2.328257e-05 6.662669e-05 6.770798e-06
 [835,] 1.705349e-05 8.805447e-05 1.481946e-05
 [836,] 1.193851e-04 6.063325e-05 2.905733e-05
 [837,] 6.733751e-05 3.374903e-05 2.255924e-05
 [838,] 2.054340e-05 3.844570e-05 5.933027e-06
 [839,] 1.593010e-05 3.752618e-05 5.029612e-06
 [840,] 1.593010e-05 3.697732e-05 5.012262e-06
 [841,] 3.056804e-04 5.340223e-05 3.347025e-05
 [842,] 5.676157e-04 5.768603e-05 1.371492e-04
 [843,] 3.822744e-05 7.340632e-05 9.206787e-06
 [844,] 1.826644e-05 3.311476e-05 4.969312e-06
 [845,] 5.450661e-04 5.763505e-05 1.320569e-04
 [846,] 3.752005e-04 5.233769e-05 3.908878e-05
 [847,] 1.813387e-05 3.336053e-05 4.973366e-06
 [848,] 2.224047e-05 3.793864e-05 5.849538e-06
 [849,] 5.347480e-04 5.773309e-05 1.287425e-04
 [850,] 5.186231e-05 3.347550e-05 1.745481e-05
 [851,] 5.119983e-04 5.737541e-05 1.381440e-04
 [852,] 5.119983e-04 5.737227e-05 1.381944e-04
 [853,] 5.119983e-04 5.735737e-05 1.382462e-04
 [854,] 5.119983e-04 5.735425e-05 1.382967e-04
 [855,] 5.119983e-04 5.733965e-05 1.383439e-04
 [856,] 5.137005e-04 5.763500e-05 1.245174e-04
 [857,] 5.119983e-04 5.733314e-05 1.384503e-04
 [858,] 5.013466e-04 5.733314e-05 1.356931e-04
 [859,] 5.119983e-04 5.732056e-05 1.386585e-04
 [860,] 5.013466e-04 5.730568e-05 1.359487e-04
 [861,] 2.951507e-04 5.443194e-05 3.114864e-05
 [862,] 3.357198e-04 5.457263e-05 3.398379e-05
 [863,] 1.611642e-05 3.738829e-05 4.870962e-06
 [864,] 1.602607e-05 3.532885e-05 4.867123e-06
 [865,] 1.877221e-05 3.336053e-05 4.970943e-06
 [866,] 4.919800e-04 5.713276e-05 1.359548e-04
 [867,] 4.015337e-04 4.018333e-05 1.415979e-04
 [868,] 2.998122e-05 7.437630e-05 2.108307e-05
 [869,] 4.986838e-05 3.268770e-05 1.617540e-05
 [870,] 4.755062e-04 5.725796e-05 1.164591e-04
 [871,] 3.305852e-04 5.529125e-05 3.294714e-05
 [872,] 4.646802e-04 5.726346e-05 1.137989e-04
 [873,] 3.357198e-04 5.522490e-05 3.335284e-05
 [874,] 4.818105e-04 5.704204e-05 1.367683e-04
 [875,] 4.728669e-04 5.707232e-05 1.335675e-04
 [876,] 4.728669e-04 5.706095e-05 1.335757e-04
 [877,] 4.728669e-04 5.704414e-05 1.342654e-04
 [878,] 2.134556e-05 3.723222e-05 5.840579e-06
 [879,] 4.728669e-04 5.704125e-05 1.337858e-04
 [880,] 3.357198e-04 5.470731e-05 3.387770e-05
 [881,] 5.450661e-04 5.682588e-05 1.374086e-04
 [882,] 5.406006e-05 3.301054e-05 1.776590e-05
 [883,] 5.159507e-05 3.310333e-05 1.709354e-05
 [884,] 4.801541e-04 5.694061e-05 1.383628e-04
 [885,] 4.801541e-04 5.694061e-05 1.383628e-04
 [886,] 1.615265e-05 3.683262e-05 4.844575e-06
 [887,] 4.996240e-04 5.692006e-05 1.445516e-04
 [888,] 4.902890e-04 5.691329e-05 1.422046e-04
 [889,] 4.996240e-04 5.691901e-05 1.450300e-04
 [890,] 4.902890e-04 5.691141e-05 1.427272e-04
 [891,] 4.996240e-04 5.697567e-05 1.433175e-04
 [892,] 3.012049e-04 5.283400e-05 3.283802e-05
 [893,] 3.409490e-04 5.326677e-05 3.546705e-05
 [894,] 4.996240e-04 5.696148e-05 1.438058e-04
 [895,] 4.996240e-04 5.696148e-05 1.438058e-04
 [896,] 5.350918e-04 5.684702e-05 1.538943e-04
 [897,] 3.775668e-05 4.645521e-05 2.043410e-05
 [898,] 5.102396e-04 5.695388e-05 1.470396e-04
 [899,] 5.102396e-04 5.694370e-05 1.474324e-04
 [900,] 5.102396e-04 5.694370e-05 1.474324e-04
 [901,] 5.102396e-04 5.694525e-05 1.473714e-04
 [902,] 1.606852e-05 3.750451e-05 4.896870e-06
 [903,] 5.102396e-04 5.693955e-05 1.475988e-04
 [904,] 5.102396e-04 5.693151e-05 1.479325e-04
 [905,] 3.445875e-04 5.310568e-05 3.595520e-05
 [906,] 5.441823e-05 3.429388e-05 1.908988e-05
 [907,] 2.168363e-05 3.789026e-05 5.838373e-06
 [908,] 5.200183e-04 5.690478e-05 1.519468e-04
 [909,] 3.731118e-05 4.957662e-05 2.123373e-05
 [910,] 5.413857e-04 5.690036e-05 1.582421e-04
 [911,] 5.530397e-04 5.689520e-05 1.618535e-04
 [912,] 5.311398e-04 5.689621e-05 1.555744e-04
 [913,] 2.147558e-05 3.779008e-05 5.835889e-06
 [914,] 5.869748e-05 6.129705e-05 1.216076e-05
 [915,] 5.413857e-04 5.689621e-05 1.584840e-04
 [916,] 5.413857e-04 5.689621e-05 1.584840e-04
 [917,] 5.442223e-04 5.622859e-05 1.527674e-04
 [918,] 1.621744e-05 3.448481e-05 4.778229e-06
 [919,] 2.183118e-05 3.796886e-05 5.838224e-06
 [920,] 5.530397e-04 5.689449e-05 1.625813e-04
 [921,] 5.413857e-04 5.688600e-05 1.598649e-04
 [922,] 5.530397e-04 5.689012e-05 1.628932e-04
 [923,] 1.621744e-05 3.443155e-05 4.777255e-06
 [924,] 5.637774e-04 5.688364e-05 1.664748e-04
 [925,] 1.609477e-05 3.415965e-05 4.806902e-06
 [926,] 4.478090e-04 4.387499e-05 5.779004e-05
 [927,] 8.947659e-04 6.320267e-05 5.123818e-04
 [928,] 3.944108e-04 4.331899e-05 5.450004e-05
 [929,] 5.747572e-04 5.684520e-05 1.735279e-04
 [930,] 5.987586e-04 5.684484e-05 1.807303e-04
 [931,] 5.747572e-04 5.684468e-05 1.737315e-04
 [932,] 5.747572e-04 5.684468e-05 1.737315e-04
 [933,] 5.637774e-04 5.678896e-05 1.665326e-04
 [934,] 4.478090e-04 4.370947e-05 5.847376e-05
 [935,] 5.790319e-04 5.618121e-05 1.629837e-04
 [936,] 5.747572e-04 5.679120e-05 1.694817e-04
 [937,] 5.637774e-04 5.679274e-05 1.662064e-04
 [938,] 5.747572e-04 5.679274e-05 1.693485e-04
 [939,] 3.908023e-04 5.681867e-05 1.151063e-04
 [940,] 5.747572e-04 5.657630e-05 1.437669e-04
 [941,] 1.869163e-05 3.015357e-05 4.999069e-06
 [942,] 5.872480e-04 5.681657e-05 1.711538e-04
 [943,] 4.159521e-04 5.688804e-05 1.205547e-04
 [944,] 5.987586e-04 5.688079e-05 1.720309e-04
 [945,] 1.894101e-05 3.007029e-05 5.028942e-06
 [946,] 4.076702e-04 5.701029e-05 1.159878e-04
 [947,] 1.609477e-05 3.394804e-05 4.803002e-06
 [948,] 4.076702e-04 5.703286e-05 1.155174e-04
 [949,] 4.159521e-04 5.706356e-05 1.173794e-04
 [950,] 4.235751e-04 5.708607e-05 1.190057e-04
 [951,] 2.573585e-04 5.774478e-05 7.156764e-05
 [952,] 8.663896e-05 5.781272e-05 2.347496e-05
 [953,] 2.991575e-04 5.195394e-05 3.359632e-05
 [954,] 2.665547e-04 5.716486e-05 7.788847e-05
 [955,] 2.826069e-04 5.678054e-05 7.824238e-05
 [956,] 2.826069e-04 5.693530e-05 7.705538e-05
 [957,] 2.761493e-04 5.718966e-05 8.021853e-05
 [958,] 2.808387e-04 5.722139e-05 8.122771e-05
 [959,] 2.861616e-04 5.722350e-05 8.267999e-05
 [960,] 2.808387e-04 5.723126e-05 8.109308e-05
 [961,] 2.861616e-04 5.727529e-05 8.213023e-05
 [962,] 2.863710e-04 6.501586e-05 2.999397e-05
 [963,] 7.742222e-04 5.935384e-05 3.164531e-04
 [964,] 3.128568e-04 5.950052e-05 7.332944e-05
 [965,] 3.209629e-04 6.205661e-05 6.610391e-05
 [966,] 3.128568e-04 5.967543e-05 7.280171e-05
 [967,] 1.636686e-05 4.336236e-05 5.109312e-06
 [968,] 2.946914e-04 6.002714e-05 6.788015e-05
 [969,] 3.054042e-04 5.986268e-05 7.054453e-05
 [970,] 2.800316e-04 6.251553e-05 3.078756e-05
 [971,] 6.969246e-04 5.783633e-05 3.694527e-04
 [972,] 1.057149e-04 6.832245e-05 2.256730e-05
 [973,] 1.612548e-05 4.406222e-05 5.154887e-06
 [974,] 4.270927e-04 6.255525e-05 4.155235e-05
 [975,] 1.210081e-04 5.749322e-05 3.040709e-05
 [976,] 3.521502e-04 6.128988e-05 3.698323e-05
 [977,] 6.338101e-05 7.077253e-05 1.423559e-05
 [978,] 2.842493e-04 6.279767e-05 3.080957e-05
 [979,] 1.630035e-05 6.716358e-05 5.468362e-06
 [980,] 1.311091e-04 4.585429e-05 2.434230e-05
 [981,] 1.621114e-05 9.687611e-05 5.987477e-06
 [982,] 2.507354e-04 6.733116e-05 2.616037e-05
 [983,] 1.050012e-03 6.701290e-05 7.513517e-04
 [984,] 3.639054e-04 6.551212e-05 3.457435e-05
 [985,] 2.053730e-01 5.640758e-05 1.300059e-01
 [986,] 1.013023e-03 6.997580e-05 7.769801e-04
 [987,] 3.213908e-04 6.185044e-05 3.408220e-05
 [988,] 5.574446e-05 5.928137e-05 1.065837e-05
 [989,] 1.792457e-05 1.001624e-04 1.182741e-05
 [990,] 1.761306e-02 5.657890e-05 1.072838e-02
 [991,] 1.723765e-05 9.390879e-05 8.665058e-06
 [992,] 3.305200e-04 5.936781e-05 3.674304e-05
 [993,] 1.782798e-05 1.146203e-04 1.056379e-05
 [994,] 3.820395e-01 5.758675e-05 2.380781e-01
 [995,] 1.353478e-03 7.160449e-05 1.057898e-03
 [996,] 1.412148e-03 7.275525e-05 1.129314e-03
 [997,] 1.186408e-03 7.245731e-05 9.564266e-04
 [998,] 1.717288e-05 9.989398e-05 8.759274e-06
 [999,] 2.588273e-05 2.624148e-05 7.058014e-06
[1000,] 1.726545e-05 1.173843e-04 8.841476e-06
[1001,] 3.195554e-04 5.791545e-05 3.662969e-05
[1002,] 1.122398e-04 6.523971e-05 8.091218e-05
[1003,] 3.195554e-04 5.771489e-05 3.668082e-05
[1004,] 1.741321e-05 7.346966e-05 8.000929e-06
[1005,] 1.724975e-05 5.227665e-04 1.495085e-05
[1006,] 1.715645e-05 3.655393e-04 7.123938e-06
[1007,] 1.682731e-05 3.655393e-04 7.513116e-06
[1008,] 1.715645e-05 3.966622e-04 7.243630e-06
[1009,] 1.716470e-05 4.261997e-04 7.037866e-06
[1010,] 3.477054e-05 6.118908e-05 1.351347e-05
[1011,] 3.458452e-05 5.964604e-05 1.299393e-05
[1012,] 3.523974e-05 6.101771e-05 1.426032e-05
[1013,] 3.456880e-05 6.069799e-05 1.311435e-05
[1014,] 1.923351e-05 1.862050e-03 8.277908e-06
[1015,] 2.475791e-04 1.886765e-04 1.186078e-05
[1016,] 1.923351e-05 1.921220e-03 8.328343e-06
[1017,] 5.628802e-05 9.397842e-05 4.223038e-05
[1018,] 2.004725e-04 3.623206e-04 6.678497e-06
[1019,] 1.877889e-05 2.042617e-03 8.778817e-06
[1020,] 6.081343e-05 9.572554e-05 4.710214e-05
[1021,] 1.866956e-05 2.042617e-03 8.873053e-06
[1022,] 1.985198e-04 8.740548e-05 1.921315e-04
[1023,] 4.605729e-05 8.983778e-05 3.167398e-05
[1024,] 6.382375e-05 9.040014e-05 4.806239e-05
[1025,] 1.979571e-04 8.717822e-05 1.909125e-04
[1026,] 3.460077e-05 6.005197e-05 1.309325e-05
[1027,] 2.162789e-04 2.070612e-04 1.085768e-05
[1028,] 2.719059e-04 2.208901e-04 1.170913e-05
[1029,] 2.719059e-04 2.200166e-04 1.172281e-05
[1030,] 3.460077e-05 6.036499e-05 1.313712e-05
[1031,] 6.183699e-05 8.605965e-05 4.471615e-05
[1032,] 3.460077e-05 6.021631e-05 1.311630e-05
[1033,] 5.885481e-05 8.162711e-05 4.035505e-05
[1034,] 1.901598e-05 1.827225e-03 8.401281e-06
[1035,] 5.768511e-05 9.096258e-05 4.256338e-05
[1036,] 1.860343e-04 4.177835e-04 6.427670e-06
[1037,] 1.836943e-05 1.783037e-03 8.900860e-06
[1038,] 2.214081e-04 1.610222e-04 1.160948e-05
[1039,] 3.463483e-05 6.005197e-05 1.316232e-05
[1040,] 1.731162e-04 3.823917e-04 6.405388e-06
[1041,] 1.737439e-04 8.696371e-05 1.640104e-04
[1042,] 3.463483e-05 6.021631e-05 1.318565e-05
[1043,] 5.928454e-05 8.561676e-05 4.210448e-05
[1044,] 3.465264e-05 6.021631e-05 1.322064e-05
[1045,] 1.828437e-04 3.791518e-04 6.483076e-06
[1046,] 3.465264e-05 6.036499e-05 1.324185e-05
[1047,] 1.836943e-05 1.729600e-03 8.888085e-06
[1048,] 3.470922e-05 6.036499e-05 1.334853e-05
[1049,] 6.081343e-05 8.517769e-05 4.328007e-05
[1050,] 5.091902e-05 6.540009e-05 1.219973e-05
[1051,] 3.465264e-05 6.036499e-05 1.324185e-05
[1052,] 2.796203e-04 1.974946e-04 1.244645e-05
[1053,] 3.465264e-05 6.036499e-05 1.324185e-05
[1054,] 3.465264e-05 6.021631e-05 1.322064e-05
[1055,] 6.444497e-05 8.839232e-05 4.794237e-05
[1056,] 3.463483e-05 6.036499e-05 1.320672e-05
[1057,] 2.780588e-04 1.947584e-04 1.246411e-05
[1058,] 1.831030e-05 9.742254e-04 7.500471e-06
[1059,] 1.831030e-05 9.742254e-04 7.500471e-06
[1060,] 3.468983e-05 5.974217e-05 1.322268e-05
[1061,] 3.467097e-05 5.974217e-05 1.318766e-05
[1062,] 1.858867e-05 1.752050e-03 8.711526e-06
[1063,] 3.124186e-04 1.971122e-04 1.300675e-05
[1064,] 3.639627e-05 5.941718e-05 1.024046e-05
[1065,] 3.153738e-04 1.971122e-04 1.306283e-05
[1066,] 3.467097e-05 5.974217e-05 1.318766e-05
[1067,] 6.640966e-05 8.449273e-05 4.806904e-05
[1068,] 3.470922e-05 5.961096e-05 1.323876e-05
[1069,] 3.153738e-04 1.971122e-04 1.306283e-05
[1070,] 1.828437e-04 4.141794e-04 6.412558e-06
[1071,] 2.847959e-04 2.034293e-04 1.234738e-05
[1072,] 2.016991e-04 8.766645e-05 1.967285e-04
[1073,] 1.838692e-05 1.793358e-03 8.938600e-06
[1074,] 1.416890e-04 3.674492e-04 6.198335e-06
[1075,] 5.858809e-05 8.650253e-05 4.180815e-05
[1076,] 3.417689e-05 5.974217e-05 1.310189e-05
[1077,] 2.660645e-04 1.851630e-04 1.234244e-05
[1078,] 1.824594e-05 1.075090e-03 7.398289e-06
[1079,] 3.765807e-04 2.376711e-04 1.326743e-05
[1080,] 1.665479e-04 9.248002e-05 1.683332e-04
[1081,] 3.480260e-05 5.931019e-05 1.319495e-05
[1082,] 5.293149e-05 8.702200e-05 3.701892e-05
[1083,] 4.935620e-05 9.329907e-05 3.550181e-05
[1084,] 3.558038e-05 5.654145e-05 1.380550e-05
[1085,] 4.054292e-04 6.339932e-04 7.647920e-06
[1086,] 1.945186e-05 7.308584e-03 1.215333e-05
[1087,] 5.353692e-05 9.397270e-05 3.966169e-05
[1088,] 2.151235e-04 5.259996e-04 6.898756e-06
[1089,] 2.023090e-05 7.024359e-05 1.554755e-05
[1090,] 5.541706e-05 8.696671e-05 3.917686e-05
[1091,] 3.634943e-05 5.639789e-05 1.357991e-05
[1092,] 2.709740e-04 5.308105e-04 7.150516e-06
[1093,] 3.632576e-05 5.577065e-05 1.343114e-05
[1094,] 1.897839e-05 3.815570e-03 9.796534e-06
[1095,] 3.525556e-05 5.684246e-05 1.103323e-05
[1096,] 5.564896e-05 9.642569e-05 4.225190e-05
[1097,] 1.972223e-05 9.240446e-03 1.303235e-05
[1098,] 2.600549e-05 1.032691e-04 4.917996e-06
[1099,] 4.012727e-04 9.154097e-04 7.230347e-06
[1100,] 4.240626e-04 9.141546e-04 7.307750e-06
[1101,] 3.719201e-04 9.223114e-04 7.124235e-06
[1102,] 3.658048e-05 5.741838e-05 1.470174e-05
[1103,] 2.128695e-05 4.852444e-03 8.941511e-06
[1104,] 2.061254e-05 4.939988e-03 9.792466e-06
[1105,] 2.000692e-05 5.315976e-03 1.002021e-05
[1106,] 3.073819e-04 7.994960e-04 6.998920e-06
[1107,] 2.917499e-04 5.695275e-04 7.239014e-06
[1108,] 6.013979e-04 7.656571e-05 2.861742e-05
[1109,] 2.017239e-05 2.762715e-05 4.772606e-06
[1110,] 1.865726e-05 3.320615e-05 4.570832e-06
[1111,] 2.467748e-05 4.830087e-05 4.668970e-06
[1112,] 4.514228e-04 2.447247e-05 4.974453e-05
[1113,] 3.688734e-05 3.718024e-05 9.500957e-06
[1114,] 2.128461e-05 3.018890e-05 4.610378e-06
[1115,] 2.160931e-05 3.080864e-05 4.611421e-06
[1116,] 2.061869e-05 5.257575e-05 6.863608e-06
[1117,] 3.177457e-05 5.343326e-05 4.427220e-06
[1118,] 2.046663e-05 5.231487e-05 6.781427e-06
[1119,] 1.601139e-03 1.032267e-04 3.826933e-05
[1120,] 3.789199e-05 3.709555e-05 9.680316e-06
[1121,] 2.220190e-05 5.366573e-05 4.815706e-06
[1122,] 3.224743e-05 5.771076e-05 4.397467e-06
[1123,] 3.750695e-05 3.702544e-05 9.623641e-06
[1124,] 2.181312e-05 3.292562e-05 4.557250e-06
[1125,] 3.274254e-05 5.905399e-05 4.398097e-06
[1126,] 3.783418e-05 3.695979e-05 9.647689e-06
[1127,] 2.810538e-05 2.853380e-05 4.824596e-06
[1128,] 3.272561e-05 5.870900e-05 4.399515e-06
[1129,] 2.199079e-05 3.341228e-05 4.556791e-06
[1130,] 3.627973e-05 3.678066e-05 9.442229e-06
[1131,] 2.199079e-05 3.295466e-05 4.561263e-06
[1132,] 2.204267e-05 5.576428e-05 4.854060e-06
[1133,] 2.720757e-05 3.696280e-05 8.109002e-06
[1134,] 2.674894e-05 3.715400e-05 8.041776e-06
[1135,] 3.662132e-05 3.669689e-05 9.476339e-06
[1136,] 2.217241e-05 3.355245e-05 4.559681e-06
[1137,] 3.185261e-05 5.780205e-05 4.391418e-06
[1138,] 3.731864e-05 3.683657e-05 9.608731e-06
[1139,] 2.034172e-05 5.153983e-05 6.675785e-06
[1140,] 2.922130e-05 5.953950e-05 8.987132e-06
[1141,] 2.181312e-05 3.402952e-05 4.548188e-06
[1142,] 3.272561e-05 5.737751e-05 4.406324e-06
[1143,] 2.181312e-05 3.386880e-05 4.549326e-06
[1144,] 2.880740e-05 4.251906e-05 6.627531e-06
[1145,] 2.030076e-05 5.194417e-05 6.714838e-06
[1146,] 3.410090e-05 4.758152e-05 9.839618e-06
[1147,] 2.871462e-05 5.990781e-05 9.035067e-06
[1148,] 2.270794e-05 5.084578e-05 7.067561e-06
[1149,] 2.273891e-05 3.152450e-05 4.592186e-06
[1150,] 2.273891e-05 3.151361e-05 4.592383e-06
[1151,] 3.690888e-05 3.671873e-05 9.557704e-06
[1152,] 2.293717e-05 3.178668e-05 4.594469e-06
[1153,] 2.273891e-05 3.177557e-05 4.587767e-06
[1154,] 3.403635e-05 4.639979e-05 9.653068e-06
[1155,] 3.413346e-05 4.587792e-05 9.535602e-06
[1156,] 2.254493e-05 3.145082e-05 4.586683e-06
[1157,] 2.256506e-05 4.886328e-05 4.734120e-06
[1158,] 2.254493e-05 3.185083e-05 4.580027e-06
[1159,] 2.273891e-05 3.185083e-05 4.586490e-06
[1160,] 3.394399e-05 4.535159e-05 9.615059e-06
[1161,] 3.388411e-05 4.535159e-05 9.663862e-06
[1162,] 3.680302e-05 3.631894e-05 9.486862e-06
[1163,] 2.235514e-05 3.199171e-05 4.571858e-06
[1164,] 2.008082e-05 5.029053e-05 6.439224e-06
[1165,] 3.386525e-05 4.497327e-05 9.637482e-06
[1166,] 2.040510e-05 5.034950e-05 6.512133e-06
[1167,] 2.216946e-05 3.255590e-05 4.559136e-06
[1168,] 2.235514e-05 3.255590e-05 4.564228e-06
[1169,] 3.685464e-05 3.627706e-05 9.354839e-06
[1170,] 2.364527e-05 4.943936e-05 4.691686e-06
[1171,] 2.216946e-05 3.300633e-05 4.554143e-06
[1172,] 2.222127e-05 5.245547e-05 4.744061e-06
[1173,] 2.235514e-05 3.315974e-05 4.557145e-06
[1174,] 2.334683e-05 3.331480e-05 4.583131e-06
[1175,] 3.382920e-05 4.422642e-05 9.584184e-06
[1176,] 3.373420e-05 4.495000e-05 9.765290e-06
[1177,] 2.289801e-05 5.210795e-05 4.702707e-06
[1178,] 2.015879e-05 5.048005e-05 6.427793e-06
[1179,] 1.327591e-03 1.374067e-04 2.919293e-05
[1180,] 1.760114e-05 3.241653e-05 4.456531e-06
[1181,] 2.012240e-05 5.062290e-05 6.399454e-06
[1182,] 2.015879e-05 5.065756e-05 6.405121e-06
[1183,] 2.259283e-05 5.282976e-05 4.726229e-06
[1184,] 2.216946e-05 3.525805e-05 4.536673e-06
[1185,] 2.463501e-05 4.793604e-05 4.655903e-06
[1186,] 3.356644e-05 4.397837e-05 9.962823e-06
[1187,] 1.964842e-05 5.071021e-05 6.276095e-06
[1188,] 1.993095e-05 5.078369e-05 6.332664e-06
[1189,] 2.271900e-05 5.362931e-05 4.727687e-06
[1190,] 3.724706e-05 3.635955e-05 9.341173e-06
[1191,] 1.778012e-05 3.332934e-05 4.456966e-06
[1192,] 1.725888e-05 3.986081e-05 4.974590e-06
[1193,] 2.271900e-05 5.565010e-05 4.749101e-06
[1194,] 2.271900e-05 5.605990e-05 4.753476e-06
[1195,] 3.728067e-05 3.635955e-05 9.343620e-06
[1196,] 2.271900e-05 5.651597e-05 4.758355e-06
[1197,] 2.271900e-05 5.693544e-05 4.762853e-06
[1198,] 2.254381e-05 5.735962e-05 4.778718e-06
[1199,] 2.254381e-05 5.735962e-05 4.778718e-06
[1200,] 2.192979e-05 5.817317e-05 4.833583e-06
[1201,] 2.181016e-05 3.889418e-05 4.526839e-06
[1202,] 2.238937e-05 5.826594e-05 4.799540e-06
[1203,] 1.940373e-05 5.083826e-05 6.200269e-06
[1204,] 2.222127e-05 5.769693e-05 4.805151e-06
[1205,] 2.254381e-05 5.861123e-05 4.792620e-06
[1206,] 2.309892e-05 5.863171e-05 4.757652e-06
[1207,] 2.271900e-05 5.861123e-05 4.780891e-06
[1208,] 1.952233e-05 5.080787e-05 6.232261e-06
[1209,] 2.254381e-05 5.861123e-05 4.792620e-06
[1210,] 2.289801e-05 5.769693e-05 4.759967e-06
[1211,] 1.964842e-05 5.122519e-05 6.226082e-06
[1212,] 2.348471e-05 5.192624e-05 7.879371e-06
[1213,] 2.360192e-05 4.001144e-05 6.677113e-06
[1214,] 3.690585e-05 3.618831e-05 9.350114e-06
[1215,] 2.362000e-05 4.010248e-05 6.675519e-06
[1216,] 2.271900e-05 5.950219e-05 4.790518e-06
[1217,] 2.308790e-05 6.092328e-05 4.838018e-06
[1218,] 2.659379e-05 6.866251e-05 4.348762e-06
[1219,] 2.749036e-04 2.387126e-05 3.235616e-05
[1220,] 2.868159e-05 5.093916e-05 8.598992e-06
[1221,] 2.950862e-05 5.085496e-05 8.843285e-06
[1222,] 2.979515e-05 5.088259e-05 8.911476e-06
[1223,] 3.756737e-05 3.619653e-05 9.404748e-06
[1224,] 5.282099e-05 6.854631e-05 4.650908e-06
[1225,] 4.257968e-05 4.220296e-05 5.069306e-06
[1226,] 2.895194e-05 5.086383e-05 8.691936e-06
[1227,] 2.345553e-05 6.303759e-05 4.836255e-06
[1228,] 2.806674e-05 7.719955e-05 8.300139e-06
[1229,] 2.979515e-05 5.103983e-05 8.847323e-06
[1230,] 2.979515e-05 5.099730e-05 8.849043e-06
[1231,] 2.746139e-05 3.383365e-05 7.260917e-06
[1232,] 3.699508e-05 3.623161e-05 9.365430e-06
[1233,] 4.079471e-05 3.824666e-05 5.088488e-06
[1234,] 3.008730e-05 5.063561e-05 9.059518e-06
[1235,] 1.059526e-03 1.672466e-04 2.265058e-05
[1236,] 3.699508e-05 3.618032e-05 9.372961e-06
[1237,] 3.699508e-05 3.617255e-05 9.374339e-06
[1238,] 3.008730e-05 5.083699e-05 8.971258e-06
[1239,] 2.364527e-05 5.969060e-05 4.790451e-06
[1240,] 2.790853e-05 3.372154e-05 7.409651e-06
[1241,] 2.800720e-05 7.682232e-05 8.307307e-06
[1242,] 3.038516e-05 5.065748e-05 9.096303e-06
[1243,] 2.763604e-05 3.368036e-05 7.377466e-06
[1244,] 3.697160e-05 3.606430e-05 9.367667e-06
[1245,] 3.008730e-05 5.078040e-05 8.988416e-06
[1246,] 2.794876e-05 7.867927e-05 8.353446e-06
[1247,] 3.008730e-05 5.080847e-05 8.979827e-06
[1248,] 2.868159e-05 5.081854e-05 8.603000e-06
[1249,] 3.666530e-05 3.619451e-05 9.419048e-06
[1250,] 2.383907e-05 6.158934e-05 4.798353e-06
[1251,] 2.763604e-05 3.369426e-05 7.369299e-06
[1252,] 3.697160e-05 3.604496e-05 9.372551e-06
[1253,] 2.868159e-05 5.119434e-05 8.510264e-06
[1254,] 3.038516e-05 5.089632e-05 9.032586e-06
[1255,] 3.008730e-05 5.086596e-05 8.962709e-06
[1256,] 4.383677e-05 3.908686e-05 5.165242e-06
[1257,] 3.008730e-05 5.087634e-05 8.959680e-06
[1258,] 3.038516e-05 5.076163e-05 9.073697e-06
[1259,] 2.752013e-05 7.636655e-05 8.430871e-06
[1260,] 3.038516e-05 5.080847e-05 9.059002e-06
[1261,] 3.038516e-05 5.040288e-05 9.191373e-06
[1262,] 2.383907e-05 6.244457e-05 4.806745e-06
[1263,] 2.730762e-05 3.362493e-05 7.343309e-06
[1264,] 3.131420e-05 5.090684e-05 9.285596e-06
[1265,] 3.068885e-05 5.085946e-05 9.134790e-06
[1266,] 3.068885e-05 5.081854e-05 9.136535e-06
[1267,] 2.818660e-05 3.358961e-05 7.552041e-06
[1268,] 2.818660e-05 3.358961e-05 7.552041e-06
[1269,] 3.692601e-05 3.600919e-05 9.379836e-06
[1270,] 3.099849e-05 5.088583e-05 9.197701e-06
[1271,] 3.014739e-05 5.748892e-05 1.080489e-05
[1272,] 3.690388e-05 3.600098e-05 9.380975e-06
[1273,] 3.690388e-05 3.600098e-05 9.380975e-06
[1274,] 3.678060e-05 3.600098e-05 9.367368e-06
[1275,] 3.662211e-05 3.599367e-05 9.358824e-06
[1276,] 3.099849e-05 5.093593e-05 9.182597e-06
[1277,] 2.421871e-05 6.741804e-05 4.832253e-06
[1278,] 2.777998e-05 7.698010e-05 8.366597e-06
[1279,] 3.099849e-05 5.095651e-05 9.176515e-06
[1280,] 2.847035e-05 3.358961e-05 7.611653e-06
[1281,] 3.662211e-05 3.600098e-05 9.357343e-06
[1282,] 3.131420e-05 5.098728e-05 9.250331e-06
[1283,] 3.207526e-05 5.099730e-05 9.446650e-06
[1284,] 3.131420e-05 5.100837e-05 9.244157e-06
[1285,] 4.320129e-05 3.953162e-05 5.126700e-06
[1286,] 2.922758e-05 5.102967e-05 8.691776e-06
[1287,] 3.131420e-05 5.101849e-05 9.241220e-06
[1288,] 3.180183e-05 5.103989e-05 9.362402e-06
[1289,] 3.038516e-05 5.105015e-05 8.989440e-06
[1290,] 3.131420e-05 5.101849e-05 9.241220e-06
[1291,] 3.686099e-05 3.592759e-05 9.364207e-06
[1292,] 3.686099e-05 3.593161e-05 9.362516e-06
[1293,] 3.686099e-05 3.592759e-05 9.364207e-06
[1294,] 3.131420e-05 5.103989e-05 9.235061e-06
[1295,] 2.421871e-05 6.514389e-05 4.810983e-06
[1296,] 3.690388e-05 3.597187e-05 9.354177e-06
[1297,] 4.383677e-05 4.042702e-05 5.116888e-06
[1298,] 2.875991e-05 3.351180e-05 7.660814e-06
[1299,] 3.163610e-05 5.107185e-05 9.309885e-06
[1300,] 2.825840e-05 8.054880e-05 8.312884e-06
[1301,] 4.383677e-05 4.087709e-05 5.101806e-06
[1302,] 3.690388e-05 3.592023e-05 9.372665e-06
[1303,] 2.500768e-05 4.806813e-05 4.642772e-06
[1304,] 4.501359e-05 4.042702e-05 5.156129e-06
[1305,] 3.134122e-05 5.133464e-05 9.163353e-06
[1306,] 3.670812e-05 3.608958e-05 9.378036e-06
[1307,] 2.875377e-05 3.360319e-05 7.596297e-06
[1308,] 2.980907e-05 5.112694e-05 8.819271e-06
[1309,] 2.956480e-05 5.140687e-05 8.691143e-06
[1310,] 3.134122e-05 5.139534e-05 9.148375e-06
[1311,] 3.166584e-05 5.138258e-05 9.234531e-06
[1312,] 3.199680e-05 5.146256e-05 9.299126e-06
[1313,] 2.463501e-05 6.900173e-05 4.822827e-06
[1314,] 4.723438e-05 4.136096e-05 5.195808e-06
[1315,] 2.980907e-05 5.113732e-05 8.816687e-06
[1316,] 2.980907e-05 5.113732e-05 8.816687e-06
[1317,] 2.928009e-05 6.601887e-05 9.343792e-06
[1318,] 2.789270e-05 7.893483e-05 8.371999e-06
[1319,] 3.668252e-05 3.604567e-05 9.393420e-06
[1320,] 2.743574e-05 8.135354e-05 8.560621e-06
[1321,] 3.102283e-05 5.138258e-05 9.070008e-06
[1322,] 2.463501e-05 7.007851e-05 4.832363e-06
[1323,] 3.134122e-05 5.136525e-05 9.165019e-06
[1324,] 3.134122e-05 5.136525e-05 9.165019e-06
[1325,] 3.686099e-05 3.590575e-05 9.377059e-06
[1326,] 3.134122e-05 5.132929e-05 9.174065e-06
[1327,] 4.652427e-05 4.158872e-05 5.165119e-06
[1328,] 2.463501e-05 7.007851e-05 4.832363e-06
[1329,] 3.680002e-05 3.601363e-05 9.364937e-06
[1330,] 3.731477e-05 3.590153e-05 9.438978e-06
[1331,] 3.010377e-05 5.110327e-05 8.920951e-06
[1332,] 3.010377e-05 5.109336e-05 8.923583e-06
[1333,] 4.723438e-05 4.208145e-05 5.171035e-06
[1334,] 4.723438e-05 4.208145e-05 5.171035e-06
[1335,] 4.871272e-05 4.158388e-05 2.025590e-05
[1336,] 4.723438e-05 4.123748e-05 5.200192e-06
[1337,] 3.742004e-05 3.590153e-05 9.453597e-06
[1338,] 2.484977e-05 7.252898e-05 4.841587e-06
[1339,] 3.010377e-05 5.159322e-05 8.804813e-06
[1340,] 2.905191e-05 3.350035e-05 7.730718e-06
[1341,] 3.749271e-05 3.589976e-05 9.467399e-06
[1342,] 3.010377e-05 5.106172e-05 8.932075e-06
[1343,] 3.010377e-05 5.107149e-05 8.929438e-06
[1344,] 3.010377e-05 5.106172e-05 8.932075e-06
[1345,] 3.742004e-05 3.590153e-05 9.453597e-06
[1346,] 2.875991e-05 3.352379e-05 7.726823e-06
[1347,] 2.463501e-05 7.380192e-05 4.865376e-06
[1348,] 3.742004e-05 3.590153e-05 9.453597e-06
[1349,] 2.980907e-05 5.105203e-05 8.866890e-06
[1350,] 2.447200e-05 7.380192e-05 4.875527e-06
[1351,] 3.677252e-05 3.589976e-05 9.366922e-06
[1352,] 2.905191e-05 3.354435e-05 7.770650e-06
[1353,] 2.952002e-05 5.103199e-05 8.796099e-06
[1354,] 2.923650e-05 5.102153e-05 8.724049e-06
[1355,] 2.980907e-05 5.101112e-05 8.878113e-06
[1356,] 3.667581e-05 3.604909e-05 9.399345e-06
[1357,] 2.895841e-05 5.102153e-05 8.650586e-06
[1358,] 3.742004e-05 3.590153e-05 9.453597e-06
[1359,] 3.742004e-05 3.590153e-05 9.453597e-06
[1360,] 3.742004e-05 3.590153e-05 9.453597e-06
[1361,] 2.552155e-05 7.622454e-05 4.835425e-06
[1362,] 3.674712e-05 3.583986e-05 9.337308e-06
[1363,] 1.928039e-05 5.204918e-05 6.271885e-06
[1364,] 2.952002e-05 5.103281e-05 8.805481e-06
[1365,] 2.952002e-05 5.102355e-05 8.808020e-06
[1366,] 3.738446e-05 3.590353e-05 9.445150e-06
[1367,] 1.274159e-03 2.027786e-04 2.348178e-05
[1368,] 2.964408e-05 5.107609e-05 8.845766e-06
[1369,] 2.935811e-05 5.080288e-05 8.862587e-06
[1370,] 2.596915e-05 5.525810e-05 4.669925e-06
[1371,] 2.596915e-05 5.565967e-05 4.672294e-06
[1372,] 3.320213e-05 5.045556e-05 9.750947e-06
[1373,] 3.897518e-05 3.590153e-05 9.670798e-06
[1374,] 3.738446e-05 3.590353e-05 9.445150e-06
[1375,] 3.745612e-05 3.590353e-05 9.455010e-06
[1376,] 3.731477e-05 3.590353e-05 9.435579e-06
[1377,] 3.738446e-05 3.590353e-05 9.445150e-06
[1378,] 2.868565e-05 5.084119e-05 8.647325e-06
[1379,] 2.772458e-05 7.940691e-05 8.426050e-06
[1380,] 2.923650e-05 5.083216e-05 8.798344e-06
[1381,] 5.288139e-05 4.408500e-05 5.274974e-06
[1382,] 2.923650e-05 5.082319e-05 8.801144e-06
[1383,] 5.204517e-05 4.408500e-05 5.250468e-06
[1384,] 2.817529e-05 3.348517e-05 7.637731e-06
[1385,] 2.636188e-05 7.825036e-05 4.809470e-06
[1386,] 2.636188e-05 7.825036e-05 4.809470e-06
[1387,] 2.923650e-05 5.078959e-05 8.811800e-06
[1388,] 2.841812e-05 5.079748e-05 8.588267e-06
[1389,] 3.784466e-05 3.605944e-05 9.783146e-06
[1390,] 3.705565e-05 3.590353e-05 9.400160e-06
[1391,] 5.031822e-05 4.408500e-05 5.199705e-06
[1392,] 2.817529e-05 3.348517e-05 7.637731e-06
[1393,] 2.826362e-05 5.077942e-05 8.562316e-06
[1394,] 2.723338e-05 3.347613e-05 7.442163e-06
[1395,] 2.895841e-05 5.077097e-05 8.753548e-06
[1396,] 3.718131e-05 3.590575e-05 9.414140e-06
[1397,] 2.761975e-05 3.347613e-05 7.526231e-06
[1398,] 2.788738e-05 3.376569e-05 7.331506e-06
[1399,] 2.868565e-05 5.069255e-05 8.705552e-06
[1400,] 2.895841e-05 5.069255e-05 8.780081e-06
[1401,] 2.895841e-05 5.068466e-05 8.782854e-06
[1402,] 2.895841e-05 5.068466e-05 8.782854e-06
[1403,] 1.182788e-03 2.105039e-04 2.247956e-05
[1404,] 2.636188e-05 7.959690e-05 4.819103e-06
[1405,] 2.789835e-05 5.039465e-05 8.670904e-06
[1406,] 3.690585e-05 3.590819e-05 9.376375e-06
[1407,] 5.443270e-05 4.408500e-05 5.320285e-06
[1408,] 2.682643e-05 5.039025e-05 8.365383e-06
[1409,] 2.923650e-05 5.063994e-05 8.875291e-06
[1410,] 2.771246e-05 3.350405e-05 7.520132e-06
[1411,] 2.636188e-05 7.959690e-05 4.819103e-06
[1412,] 2.868565e-05 5.063994e-05 8.724082e-06
[1413,] 2.658744e-05 8.035108e-05 4.814021e-06
[1414,] 5.356132e-05 4.492114e-05 5.266920e-06
[1415,] 6.358749e-05 2.407833e-05 1.229415e-05
[1416,] 5.337340e-05 4.436068e-05 5.280024e-06
[1417,] 5.088833e-05 4.492114e-05 5.190367e-06
[1418,] 3.742004e-05 3.592380e-05 9.426214e-06
[1419,] 2.901837e-05 3.347613e-05 7.829097e-06
[1420,] 3.044122e-05 5.059265e-05 9.254100e-06
[1421,] 2.636188e-05 7.891968e-05 4.814256e-06
[1422,] 3.734937e-05 3.592380e-05 9.417215e-06
[1423,] 2.888031e-05 5.058072e-05 8.812887e-06
[1424,] 3.688001e-05 3.591688e-05 9.365985e-06
[1425,] 1.954419e-05 3.760261e-05 4.479196e-06
[1426,] 2.868565e-05 5.056769e-05 8.764176e-06
[1427,] 5.064962e-05 4.442695e-05 5.198670e-06
[1428,] 5.031822e-05 4.356943e-05 5.216314e-06
[1429,] 2.684303e-05 8.174757e-05 4.812159e-06
[1430,] 2.636188e-05 7.825036e-05 4.809470e-06
[1431,] 3.745612e-05 3.591086e-05 9.444420e-06
[1432,] 4.954015e-05 4.436068e-05 5.168317e-06
[1433,] 3.689905e-05 3.591086e-05 9.370987e-06
[1434,] 3.689905e-05 3.591086e-05 9.370987e-06
[1435,] 2.954388e-05 5.079514e-05 8.938990e-06
[1436,] 2.663910e-05 7.758883e-05 4.792583e-06
[1437,] 2.402249e-05 4.275869e-05 6.742843e-06
[1438,] 2.663910e-05 7.558653e-05 4.778796e-06
[1439,] 5.319745e-05 2.417673e-05 1.087782e-05
[1440,] 3.764406e-05 3.591075e-05 9.469721e-06
[1441,] 3.738446e-05 3.590353e-05 9.445150e-06
[1442,] 6.205059e-05 7.790613e-05 4.713096e-06
[1443,] 5.851224e-05 4.294205e-05 5.517481e-06
[1444,] 1.950919e-05 5.224788e-05 6.282756e-06
[1445,] 3.700099e-05 3.615251e-05 9.491701e-06
[1446,] 2.641950e-05 5.341944e-05 4.644896e-06
[1447,] 3.451964e-05 4.656159e-05 1.185989e-05
[1448,] 3.999997e-05 3.589495e-05 9.845580e-06
[1449,] 2.177979e-05 3.623233e-05 4.471643e-06
[1450,] 3.707627e-05 3.606460e-05 9.418809e-06
[1451,] 3.696857e-05 3.591386e-05 9.371682e-06
[1452,] 2.037953e-05 3.565370e-05 4.461310e-06
[1453,] 2.142042e-05 6.679694e-05 4.538280e-06
[1454,] 2.022824e-05 3.565370e-05 4.461407e-06
[1455,] 2.037953e-05 3.547372e-05 4.461327e-06
[1456,] 1.944585e-05 5.149709e-05 6.275644e-06
[1457,] 2.176884e-05 6.573925e-05 4.510305e-06
[1458,] 2.053439e-05 3.529565e-05 4.461914e-06
[1459,] 2.053439e-05 3.511947e-05 4.462146e-06
[1460,] 3.350579e-05 4.456633e-05 9.862004e-06
[1461,] 2.106378e-05 6.465214e-05 4.544248e-06
[1462,] 2.069287e-05 3.533703e-05 4.454501e-06
[1463,] 2.013462e-05 6.405036e-05 4.610697e-06
[1464,] 3.343465e-05 4.419742e-05 1.011332e-05
[1465,] 3.343465e-05 4.419742e-05 1.011332e-05
[1466,] 1.936193e-05 5.234095e-05 6.274056e-06
[1467,] 4.446838e-05 2.431288e-05 8.123526e-06
[1468,] 3.707405e-05 3.584669e-05 9.366875e-06
[1469,] 2.037953e-05 3.533703e-05 4.453613e-06
[1470,] 2.124006e-05 6.465214e-05 4.532912e-06
[1471,] 3.714693e-05 3.584669e-05 9.376345e-06
[1472,] 2.037953e-05 3.494784e-05 4.453702e-06
[1473,] 2.718383e-05 4.791484e-05 4.606358e-06
[1474,] 2.008045e-05 3.498159e-05 4.453751e-06
[1475,] 2.037953e-05 3.465094e-05 4.453921e-06
[1476,] 3.334775e-05 4.419742e-05 9.897618e-06
[1477,] 2.777713e-05 4.723875e-05 4.601930e-06
[1478,] 1.938066e-05 5.274074e-05 6.269532e-06
[1479,] 2.142042e-05 6.312217e-05 4.510415e-06
[1480,] 2.800387e-05 4.791484e-05 4.602110e-06
[1481,] 2.259259e-05 6.277804e-05 4.453659e-06
[1482,] 2.301968e-05 6.324330e-05 4.441152e-06
[1483,] 3.338242e-05 4.372900e-05 9.747515e-06
[1484,] 3.640166e-05 3.582601e-05 9.298694e-06
[1485,] 1.936193e-05 5.266753e-05 6.269144e-06
[1486,] 2.160492e-05 6.214862e-05 4.493271e-06
[1487,] 3.640166e-05 3.582601e-05 9.298694e-06
[1488,] 2.037953e-05 3.498159e-05 4.453685e-06
[1489,] 2.179366e-05 6.214862e-05 4.483841e-06
[1490,] 2.022824e-05 3.482412e-05 4.453511e-06
[1491,] 3.343097e-05 4.282884e-05 9.550932e-06
[1492,] 1.936193e-05 5.277863e-05 6.269070e-06
[1493,] 1.930888e-05 5.277863e-05 6.271466e-06
[1494,] 2.037953e-05 3.482412e-05 4.453777e-06
[1495,] 2.037953e-05 3.465094e-05 4.453921e-06
[1496,] 3.344234e-05 4.282884e-05 9.534938e-06
[1497,] 3.603028e-05 3.589693e-05 9.264253e-06
[1498,] 3.344234e-05 4.271688e-05 9.521182e-06
[1499,] 1.992280e-05 3.052177e-05 4.418860e-06
[1500,] 2.887616e-05 4.565987e-05 4.601568e-06
[1501,] 3.346677e-05 4.261714e-05 9.479937e-06
[1502,] 3.346677e-05 4.261714e-05 9.479937e-06
[1503,] 2.075987e-05 6.021903e-05 4.527231e-06
[1504,] 3.353760e-05 4.239488e-05 9.377165e-06
[1505,] 2.075987e-05 5.973871e-05 4.523116e-06
[1506,] 1.954050e-05 3.447960e-05 4.456285e-06
[1507,] 1.940894e-05 3.447960e-05 4.457917e-06
[1508,] 3.355345e-05 4.228489e-05 9.349510e-06
[1509,] 3.355345e-05 4.228489e-05 9.349510e-06
[1510,] 2.782490e-05 4.416618e-05 4.600304e-06
[1511,] 3.345558e-05 4.218655e-05 9.298449e-06
[1512,] 3.308941e-05 5.080356e-05 1.097547e-05
[1513,] 3.347265e-05 4.218655e-05 9.283995e-06
[1514,] 3.358683e-05 4.218655e-05 9.309066e-06
[1515,] 2.092909e-05 5.973871e-05 4.512517e-06
[1516,] 3.356986e-05 4.228489e-05 9.334895e-06
[1517,] 1.940894e-05 3.447960e-05 4.457917e-06
[1518,] 3.356986e-05 4.228489e-05 9.334895e-06
[1519,] 3.620090e-05 3.584669e-05 9.254227e-06
[1520,] 3.356986e-05 4.228489e-05 9.334895e-06
[1521,] 3.356986e-05 4.228489e-05 9.334895e-06
[1522,] 1.924550e-05 6.116438e-05 4.739919e-06
[1523,] 1.839193e-05 3.406445e-05 5.627255e-06
[1524,] 2.092909e-05 5.926414e-05 4.508607e-06
[1525,] 1.962210e-05 6.068541e-05 4.690714e-06
[1526,] 2.754956e-05 4.416618e-05 4.600017e-06
[1527,] 3.693692e-05 1.832650e-04 6.279762e-06
[1528,] 1.785864e-05 3.258714e-05 4.499135e-06
[1529,] 1.909061e-05 2.797894e-05 4.428218e-06
[1530,] 1.936367e-05 5.282891e-05 6.269065e-06
[1531,] 1.936367e-05 5.277863e-05 6.269087e-06
[1532,] 1.942508e-05 5.221044e-05 6.277860e-06
[1533,] 1.833511e-05 3.408391e-05 5.598803e-06
[1534,] 1.946104e-05 2.830715e-05 4.440396e-06
[1535,] 2.782490e-05 4.411663e-05 4.610432e-06
[1536,] 1.833511e-05 3.407024e-05 5.597668e-06
[1537,] 3.682700e-05 3.622132e-05 9.461083e-06
[1538,] 1.915609e-05 2.802729e-05 4.428601e-06
[1539,] 1.947394e-05 5.223019e-05 6.283935e-06
[1540,] 1.959086e-05 2.813671e-05 4.433515e-06
[1541,] 2.839288e-05 4.396396e-05 4.612773e-06
[1542,] 1.806436e-05 3.280405e-05 4.490466e-06
[1543,] 1.947394e-05 5.214216e-05 6.285167e-06
[1544,] 2.847526e-05 6.036720e-05 9.418968e-06
[1545,] 1.943641e-05 3.110375e-05 4.373453e-06
[1546,] 1.938256e-05 5.265485e-05 6.269808e-06
[1547,] 1.933443e-05 2.808782e-05 4.430185e-06
[1548,] 1.966786e-05 3.132427e-05 4.456001e-06
[1549,] 2.915455e-05 2.565600e-05 5.082788e-06
[1550,] 3.076368e-05 2.607404e-05 5.139729e-06
[1551,] 3.730241e-05 3.629395e-05 9.481018e-06
[1552,] 2.229131e-05 3.106840e-05 4.434519e-06
[1553,] 1.940303e-05 5.282891e-05 6.270272e-06
[1554,] 2.233642e-05 3.092439e-05 4.438509e-06
[1555,] 2.259572e-05 2.806228e-05 4.535451e-06
[1556,] 2.361159e-05 3.092439e-05 4.485998e-06
[1557,] 1.950076e-05 5.270480e-05 6.275980e-06
[1558,] 2.259572e-05 2.795369e-05 4.538743e-06
[1559,] 4.139895e-04 1.867277e-04 1.515717e-05
[1560,] 1.965546e-05 5.804215e-05 6.277816e-06
[1561,] 2.293988e-05 2.917318e-05 4.502824e-06
[1562,] 1.952919e-05 5.978140e-05 6.280552e-06
[1563,] 2.361159e-05 3.065519e-05 4.492419e-06
[1564,] 4.149196e-05 2.541043e-05 5.931727e-06
[1565,] 1.962073e-05 5.826248e-05 6.277012e-06
[1566,] 1.962073e-05 5.246321e-05 6.304672e-06
[1567,] 1.952919e-05 5.313162e-05 6.280288e-06
[1568,] 2.300811e-05 2.784945e-05 4.578016e-06
[1569,] 2.136123e-05 3.122150e-05 4.404382e-06
[1570,] 2.384560e-05 3.010706e-05 4.516808e-06
[1571,] 1.955922e-05 5.321339e-05 6.282884e-06
[1572,] 1.955922e-05 5.324101e-05 6.282623e-06
[1573,] 2.118241e-05 3.107576e-05 4.401391e-06
[1574,] 2.130151e-05 3.330173e-05 4.507679e-06
[1575,] 3.724855e-05 3.658618e-05 9.523181e-06
[1576,] 3.283910e-05 2.465404e-05 5.448192e-06
[1577,] 2.384560e-05 2.959610e-05 4.531963e-06
[1578,] 3.200570e-05 2.414967e-05 5.475133e-06
[1579,] 2.408484e-05 2.820350e-05 4.613594e-06
[1580,] 2.286267e-05 2.632016e-05 4.635649e-06
[1581,] 2.249058e-05 2.587705e-05 4.636468e-06
[1582,] 2.289819e-05 2.595961e-05 4.657396e-06
[1583,] 2.440312e-05 2.475933e-05 4.854599e-06
[1584,] 2.440312e-05 2.454407e-05 4.876807e-06
[1585,] 2.440312e-05 2.447938e-05 4.883808e-06
[1586,] 3.161091e-05 2.315689e-05 5.716382e-06
[1587,] 3.315028e-05 2.322803e-05 5.826889e-06
[1588,] 1.954899e-05 5.645387e-05 6.338379e-06
[1589,] 2.299499e-05 2.374674e-05 4.851471e-06
[1590,] 3.315930e-05 2.244217e-05 6.051463e-06
[1591,] 3.176998e-05 2.298804e-05 5.878486e-06
[1592,] 2.467236e-05 2.491845e-05 4.932989e-06
[1593,] 2.467236e-05 2.498837e-05 4.924868e-06
[1594,] 2.853900e-05 2.290125e-05 5.575578e-06
[1595,] 1.960497e-05 5.086010e-05 6.373000e-06
[1596,] 1.952206e-05 5.504144e-05 6.334504e-06
[1597,] 2.443741e-05 2.382828e-05 5.066531e-06
[1598,] 1.960497e-05 5.555233e-05 6.330996e-06
[1599,] 2.577798e-05 2.287954e-05 5.444095e-06
[1600,] 1.953450e-05 5.549884e-05 6.334715e-06
[1601,] 2.577798e-05 2.243357e-05 5.640920e-06
[1602,] 1.953450e-05 5.599319e-05 6.336793e-06
[1603,] 1.953450e-05 5.540903e-05 6.334076e-06
[1604,] 1.958509e-05 5.553393e-05 6.331122e-06
[1605,] 2.530837e-05 2.248006e-05 5.553844e-06
[1606,] 1.951685e-05 5.532205e-05 6.335737e-06
[1607,] 9.316583e-05 4.645647e-05 2.672439e-05
[1608,] 3.714623e-05 3.774390e-05 9.804727e-06
[1609,] 3.169309e-05 2.183045e-05 6.467589e-06
[1610,] 2.449887e-05 2.250327e-05 5.510595e-06
[1611,] 4.546929e-04 1.662338e-04 1.737075e-05
[1612,] 3.169309e-05 2.178322e-05 6.556327e-06
[1613,] 2.691563e-05 2.245798e-05 5.866761e-06
[1614,] 3.024018e-05 2.225277e-05 6.258476e-06
[1615,] 3.169309e-05 2.174186e-05 6.684250e-06
[1616,] 3.205475e-05 2.173225e-05 6.793166e-06
[1617,] 2.878837e-05 2.187590e-05 6.377461e-06
[1618,] 1.912290e-05 3.720046e-05 5.893208e-06
[1619,] 3.728968e-05 4.264453e-05 1.082369e-05
[1620,] 1.911374e-05 3.720299e-05 5.890441e-06
[1621,] 1.911374e-05 3.720299e-05 5.890441e-06
[1622,] 1.911374e-05 3.720299e-05 5.890441e-06
[1623,] 1.912290e-05 3.722277e-05 5.896297e-06
[1624,] 1.943263e-05 4.767440e-05 6.256623e-06
[1625,] 1.947295e-05 5.580515e-05 6.347884e-06
[1626,] 1.944717e-05 4.768916e-05 6.258118e-06
[1627,] 1.815043e-05 3.719250e-05 5.722531e-06
[1628,] 1.914409e-05 3.721545e-05 5.902798e-06
[1629,] 1.912290e-05 3.721545e-05 5.895390e-06
[1630,] 1.912290e-05 3.723525e-05 5.897712e-06
[1631,] 1.948608e-05 5.549026e-05 6.341394e-06
[1632,] 1.943263e-05 4.765756e-05 6.256764e-06
[1633,] 1.911374e-05 3.722673e-05 5.893161e-06
[1634,] 1.911374e-05 3.723089e-05 5.893574e-06
[1635,] 1.910702e-05 3.723089e-05 5.890670e-06
[1636,] 1.911374e-05 3.723982e-05 5.894421e-06
[1637,] 1.942758e-05 4.764242e-05 6.256468e-06
[1638,] 1.910702e-05 3.724459e-05 5.891790e-06
[1639,] 1.942758e-05 4.763148e-05 6.256535e-06
[1640,] 1.910702e-05 3.724957e-05 5.892178e-06
[1641,] 1.910702e-05 3.725474e-05 5.892573e-06
[1642,] 1.910702e-05 3.726571e-05 5.893384e-06
[1643,] 1.942403e-05 4.762187e-05 6.256398e-06
[1644,] 1.924537e-05 3.729668e-05 5.950097e-06
[1645,] 1.922465e-05 3.729668e-05 5.942830e-06
[1646,] 1.942403e-05 4.761963e-05 6.256399e-06
[1647,] 1.910183e-05 3.727149e-05 5.890869e-06
[1648,] 1.929150e-05 3.719099e-05 5.939487e-06
[1649,] 1.917180e-05 3.726058e-05 5.919013e-06
[1650,] 1.911374e-05 3.723564e-05 5.894030e-06
[1651,] 1.942403e-05 4.761724e-05 6.256401e-06
[1652,] 1.942349e-05 4.761514e-05 6.256398e-06
[1653,] 1.910183e-05 3.729008e-05 5.892002e-06
[1654,] 1.942403e-05 4.760373e-05 6.256454e-06
[1655,] 1.946131e-05 5.474440e-05 6.342656e-06
[1656,] 1.910702e-05 3.724035e-05 5.893968e-06
[1657,] 1.942182e-05 4.760738e-05 6.256509e-06
[1658,] 1.912334e-05 3.729668e-05 5.882092e-06
[1659,] 1.947241e-05 4.761310e-05 6.278612e-06
[1660,] 1.910256e-05 3.729008e-05 5.881863e-06
[1661,] 1.942182e-05 4.757884e-05 6.255839e-06
[1662,] 1.910183e-05 3.729008e-05 5.892002e-06
[1663,] 1.946131e-05 5.484229e-05 6.343463e-06
[1664,] 1.910183e-05 3.728291e-05 5.891570e-06
[1665,] 5.528812e-05 4.312157e-05 1.375853e-05
[1666,] 1.917180e-05 3.713028e-05 5.906093e-06
[1667,] 1.909535e-05 3.729668e-05 5.885436e-06
[1668,] 1.942182e-05 4.757284e-05 6.255776e-06
[1669,] 1.910183e-05 3.729668e-05 5.892394e-06
[1670,] 1.942182e-05 4.760922e-05 6.256528e-06
[1671,] 1.942137e-05 4.765626e-05 6.257928e-06
[1672,] 1.910183e-05 3.738284e-05 5.897188e-06
[1673,] 1.910702e-05 3.738284e-05 5.900930e-06
[1674,] 1.942403e-05 4.765612e-05 6.258635e-06
[1675,] 1.942182e-05 4.758921e-05 6.256397e-06
[1676,] 2.209230e-05 2.548978e-05 5.034324e-06
[1677,] 1.945115e-05 5.442447e-05 6.343936e-06
[1678,] 1.909815e-05 3.735688e-05 5.892616e-06
[1679,] 1.942182e-05 4.762043e-05 6.257203e-06
[1680,] 1.909633e-05 3.737398e-05 5.891132e-06
[1681,] 1.909815e-05 3.738177e-05 5.893799e-06
[1682,] 1.948014e-05 4.769867e-05 6.273535e-06
[1683,] 3.776561e-05 2.197055e-05 7.480880e-06
[1684,] 1.942240e-05 4.762598e-05 6.257190e-06
[1685,] 1.942182e-05 4.758804e-05 6.256913e-06
[1686,] 1.943468e-05 5.369962e-05 6.344918e-06
[1687,] 1.942137e-05 4.759452e-05 6.256561e-06
[1688,] 1.943468e-05 5.359722e-05 6.343840e-06
[1689,] 1.942146e-05 4.760011e-05 6.256571e-06
[1690,] 3.803663e-05 4.064504e-05 6.634423e-06
[1691,] 1.942137e-05 4.760168e-05 6.256684e-06
[1692,] 1.942137e-05 4.760168e-05 6.256684e-06
[1693,] 1.942182e-05 4.760331e-05 6.257464e-06
[1694,] 1.942137e-05 4.760695e-05 6.256777e-06
[1695,] 1.942137e-05 4.760878e-05 6.256810e-06
[1696,] 4.303934e-05 4.322700e-05 1.116423e-05
[1697,] 1.913282e-05 3.730349e-05 5.908486e-06
[1698,] 1.942137e-05 4.761679e-05 6.256954e-06
[1699,] 1.913282e-05 3.731050e-05 5.909115e-06
[1700,] 1.943468e-05 5.429253e-05 6.352159e-06
[1701,] 1.944139e-05 4.769619e-05 6.258603e-06
[1702,] 1.944139e-05 4.769942e-05 6.258541e-06
[1703,] 1.944139e-05 4.769942e-05 6.258541e-06
[1704,] 1.944139e-05 4.769942e-05 6.258541e-06
[1705,] 1.944139e-05 4.770434e-05 6.258452e-06
[1706,] 1.943442e-05 4.770984e-05 6.257546e-06
[1707,] 1.943442e-05 4.771335e-05 6.257514e-06
[1708,] 3.825554e-05 2.269102e-05 9.175706e-06
[1709,] 1.943442e-05 4.771691e-05 6.257484e-06
[1710,] 1.943442e-05 4.772425e-05 6.257427e-06
[1711,] 1.942894e-05 4.772425e-05 6.257158e-06
[1712,] 1.943442e-05 4.773606e-05 6.257351e-06
[1713,] 1.942894e-05 4.764527e-05 6.257766e-06
[1714,] 1.942894e-05 4.765132e-05 6.257647e-06
[1715,] 1.910847e-05 3.734591e-05 5.899584e-06
[1716,] 1.944139e-05 4.765557e-05 6.259699e-06
[1717,] 1.947120e-05 4.765557e-05 6.266226e-06
[1718,] 1.943442e-05 4.765557e-05 6.258415e-06
[1719,] 1.943442e-05 4.765557e-05 6.258415e-06
[1720,] 1.910291e-05 3.733794e-05 5.895527e-06
[1721,] 1.942267e-05 5.403153e-05 6.362731e-06
[1722,] 1.943442e-05 4.765341e-05 6.258474e-06
[1723,] 1.943442e-05 4.765341e-05 6.258474e-06
[1724,] 1.944139e-05 4.765132e-05 6.259867e-06
[1725,] 1.943442e-05 4.765132e-05 6.258534e-06
[1726,] 1.943442e-05 4.765132e-05 6.258534e-06
[1727,] 1.943442e-05 4.764302e-05 6.258811e-06
[1728,] 1.909887e-05 3.731526e-05 5.891225e-06
[1729,] 1.943442e-05 4.764930e-05 6.258596e-06
[1730,] 1.943442e-05 4.779719e-05 6.256418e-06
[1731,] 1.943442e-05 4.765149e-05 6.258529e-06
[1732,] 1.943442e-05 4.764734e-05 6.258659e-06
[1733,] 1.944139e-05 4.764734e-05 6.260040e-06
[1734,] 1.944139e-05 4.764734e-05 6.260040e-06
[1735,] 1.944139e-05 4.764734e-05 6.260040e-06
[1736,] 1.945977e-05 4.764855e-05 6.264057e-06
[1737,] 1.942960e-05 5.261558e-05 6.367500e-06
[1738,] 1.943442e-05 4.764001e-05 6.258931e-06
[1739,] 1.926198e-05 4.761986e-05 6.208936e-06
[1740,] 1.943442e-05 4.763839e-05 6.259000e-06
[1741,] 1.944139e-05 4.763839e-05 6.260507e-06
[1742,] 1.910291e-05 3.733948e-05 5.893873e-06
[1743,] 1.944984e-05 4.762403e-05 6.264002e-06
[1744,] 1.943442e-05 4.763684e-05 6.259071e-06
[1745,] 1.910291e-05 3.733377e-05 5.893502e-06
[1746,] 1.942960e-05 5.423164e-05 6.355532e-06
[1747,] 1.911555e-05 3.733377e-05 5.899821e-06
[1748,] 5.589332e-05 1.199813e-04 7.788304e-06
[1749,] 1.910195e-05 3.731785e-05 5.884068e-06
[1750,] 1.942960e-05 5.432834e-05 6.356678e-06
[1751,] 1.910847e-05 3.720236e-05 5.888441e-06
[1752,] 1.942894e-05 4.766177e-05 6.259271e-06
[1753,] 1.911555e-05 3.719739e-05 5.890234e-06
[1754,] 1.910847e-05 3.719964e-05 5.888099e-06
[1755,] 1.942894e-05 4.766094e-05 6.259332e-06
[1756,] 1.942894e-05 4.766094e-05 6.259332e-06
[1757,] 1.942894e-05 4.766372e-05 6.259148e-06
[1758,] 1.683724e-05 2.443305e-05 4.672495e-06
[1759,] 1.942222e-05 4.765607e-05 6.258197e-06
[1760,] 1.942222e-05 4.765618e-05 6.258226e-06
[1761,] 2.274730e-05 2.247422e-05 6.086524e-06
[1762,] 1.942894e-05 4.765940e-05 6.259465e-06
[1763,] 1.943442e-05 4.765940e-05 6.260869e-06
[1764,] 1.943442e-05 4.765940e-05 6.260869e-06
[1765,] 1.942894e-05 4.765940e-05 6.259465e-06
[1766,] 1.942894e-05 4.765877e-05 6.259530e-06
[1767,] 1.943442e-05 4.765877e-05 6.260958e-06
[1768,] 1.911555e-05 3.725695e-05 5.888384e-06
[1769,] 1.942894e-05 4.765877e-05 6.259530e-06
[1770,] 1.942224e-05 4.765877e-05 6.257982e-06
[1771,] 1.943442e-05 4.765877e-05 6.260958e-06
[1772,] 1.943442e-05 4.765877e-05 6.260958e-06
[1773,] 1.910847e-05 3.725837e-05 5.888758e-06
[1774,] 2.374939e-05 2.241515e-05 6.252932e-06
[1775,] 1.943442e-05 4.765820e-05 6.261049e-06
[1776,] 1.943442e-05 4.765770e-05 6.261141e-06
[1777,] 1.910291e-05 3.732703e-05 5.889297e-06
[1778,] 1.903096e-05 2.413428e-05 5.082397e-06
[1779,] 1.942894e-05 4.765820e-05 6.259596e-06
[1780,] 1.911555e-05 3.732703e-05 5.893099e-06
[1781,] 1.942894e-05 4.765820e-05 6.259596e-06
[1782,] 1.942894e-05 4.769552e-05 6.260264e-06
[1783,] 1.942894e-05 4.769495e-05 6.260330e-06
[1784,] 1.946760e-05 4.759064e-05 6.273548e-06
[1785,] 1.942193e-05 4.769617e-05 6.259126e-06
[1786,] 1.946128e-05 5.438731e-05 6.342538e-06
[1787,] 1.942461e-05 4.769443e-05 6.259293e-06
[1788,] 1.945875e-05 4.762251e-05 6.270203e-06
[1789,] 1.945661e-05 4.765727e-05 6.269586e-06
[1790,] 1.945661e-05 4.765727e-05 6.269586e-06
[1791,] 1.945108e-05 4.765727e-05 6.267834e-06
[1792,] 6.821615e-04 1.932298e-04 2.082177e-05
[1793,] 1.945661e-05 4.765659e-05 6.269236e-06
[1794,] 1.944712e-05 4.765635e-05 6.266126e-06
[1795,] 1.945661e-05 4.765727e-05 6.269586e-06
[1796,] 1.944583e-05 4.765659e-05 6.265872e-06
[1797,] 1.945661e-05 4.765727e-05 6.269586e-06
[1798,] 1.945661e-05 4.765727e-05 6.269586e-06
[1799,] 1.945661e-05 4.769443e-05 6.270554e-06
[1800,] 1.945913e-05 4.730796e-05 6.275056e-06
[1801,] 1.946760e-05 4.776645e-05 6.273085e-06
[1802,] 1.913206e-05 4.762037e-05 6.188161e-06
[1803,] 1.947292e-05 5.186109e-05 6.331504e-06
[1804,] 1.946760e-05 4.783799e-05 6.275610e-06
[1805,] 1.948009e-05 4.783808e-05 6.279701e-06
[1806,] 1.946760e-05 4.798166e-05 6.278894e-06
[1807,] 1.942400e-05 4.812589e-05 6.268596e-06
[1808,] 1.914207e-05 3.760187e-05 5.909772e-06
[1809,] 4.813345e-05 2.285011e-05 1.065763e-05
[1810,] 1.952833e-05 4.812487e-05 6.301788e-06
[1811,] 1.943259e-05 4.819921e-05 6.273492e-06
[1812,] 1.941012e-05 2.445916e-05 5.167084e-06
[1813,] 1.952833e-05 4.819765e-05 6.304501e-06
[1814,] 1.981600e-05 4.824188e-05 6.397872e-06
[1815,] 1.965202e-05 4.830943e-05 6.345247e-06
[1816,] 1.972271e-05 4.834548e-05 6.369642e-06
[1817,] 1.031493e-04 4.159879e-05 2.261359e-05
[1818,] 4.001436e-05 4.121102e-05 1.142191e-05
[1819,] 1.959117e-05 3.798131e-05 6.063441e-06
[1820,] 1.976634e-05 4.850353e-05 6.391718e-06
[1821,] 1.972271e-05 4.874262e-05 6.386416e-06
[1822,] 1.974377e-05 4.876063e-05 6.396308e-06
[1823,] 1.979041e-05 4.882938e-05 6.418272e-06
[1824,] 2.337172e-05 5.094901e-05 7.504474e-06
[1825,] 2.124714e-05 3.074905e-05 5.092513e-06
[1826,] 7.475912e-05 3.607315e-05 2.625557e-05
[1827,] 7.432337e-05 3.615997e-05 2.651975e-05
[1828,] 3.737443e-05 2.195047e-05 6.640534e-06
[1829,] 5.865055e-05 2.806498e-05 1.223141e-05
[1830,] 4.967762e-05 2.831215e-05 1.109190e-05
[1831,] 3.699147e-05 2.187695e-05 6.742974e-06
[1832,] 3.647207e-05 2.188013e-05 6.689923e-06
[1833,] 3.327712e-05 4.241336e-05 8.461248e-06
[1834,] 3.276900e-05 4.230880e-05 8.419156e-06
[1835,] 3.332655e-05 2.574701e-05 8.122001e-06
[1836,] 3.267119e-05 4.224235e-05 8.414713e-06
[1837,] 4.015905e-05 3.353159e-05 1.222143e-05
[1838,] 1.790185e-05 2.489026e-05 5.135446e-06
[1839,] 4.585068e-05 2.206756e-05 9.304256e-06
[1840,] 3.813163e-05 2.238467e-05 6.772380e-06
[1841,] 3.813163e-05 2.340339e-05 6.223311e-06
[1842,] 3.813163e-05 2.336121e-05 6.238151e-06
[1843,] 1.783544e-05 2.653211e-05 5.433859e-06
[1844,] 5.066204e-05 3.341863e-05 1.503154e-05
[1845,] 1.804291e-05 2.660813e-05 5.525387e-06
[1846,] 3.774084e-05 2.320980e-05 6.265512e-06
[1847,] 1.777026e-05 2.653211e-05 5.408502e-06
[1848,] 3.852955e-05 2.320980e-05 6.324372e-06
[1849,] 1.783544e-05 2.651772e-05 5.431590e-06
[1850,] 4.185383e-05 3.359814e-05 1.274144e-05
[1851,] 3.660997e-05 2.324929e-05 6.166058e-06
[1852,] 3.660997e-05 2.260053e-05 6.470788e-06
[1853,] 3.806679e-05 2.206511e-05 7.659816e-06
[1854,] 5.351647e-05 3.359814e-05 1.591388e-05
[1855,] 4.168330e-05 2.227016e-05 9.042060e-06
[1856,] 3.941478e-05 2.185027e-05 8.344850e-06
[1857,] 4.132012e-05 2.186461e-05 8.722859e-06
[1858,] 5.484822e-05 3.365601e-05 1.641234e-05
[1859,] 4.132012e-05 2.184943e-05 8.617409e-06
[1860,] 4.023312e-04 4.577545e-05 1.532686e-04
[1861,] 3.806679e-05 2.189288e-05 7.530343e-06
[1862,] 4.262441e-05 2.184196e-05 8.719343e-06
[1863,] 2.097269e-04 4.406183e-05 7.619672e-05
[1864,] 2.097269e-04 4.438461e-05 7.740371e-05
[1865,] 4.643155e-05 2.418328e-05 1.255052e-05
[1866,] 4.377485e-05 2.545486e-05 8.810891e-06
[1867,] 5.208774e-05 2.492121e-05 1.439180e-05
[1868,] 4.785413e-05 2.175968e-05 8.085421e-06
[1869,] 3.969682e-04 4.318636e-05 1.300413e-04
[1870,] 4.862781e-05 2.186394e-05 8.162857e-06
[1871,] 4.904361e-05 2.186992e-05 8.228817e-06
[1872,] 4.904361e-05 2.188381e-05 8.289414e-06
[1873,] 2.191759e-05 3.755271e-05 8.022801e-06
[1874,] 2.311145e-05 3.779890e-05 8.575863e-06
[1875,] 5.118163e-05 3.051344e-05 9.421161e-06
[1876,] 4.077751e-04 4.321525e-05 1.332789e-04
[1877,] 7.793646e-05 2.969947e-05 1.302479e-05
[1878,] 1.780679e-05 2.454434e-05 5.210767e-06
[1879,] 2.126490e-04 6.539066e-05 1.447203e-04
[1880,] 1.890143e-04 6.539066e-05 1.280382e-04
[1881,] 9.395166e-05 2.775447e-05 3.056926e-05
[1882,] 8.183045e-05 2.361999e-05 1.932070e-05
[1883,] 1.021850e-04 2.630373e-05 2.978682e-05
[1884,] 7.852163e-05 2.366647e-05 1.880243e-05
[1885,] 1.021850e-04 2.808217e-05 3.352813e-05
[1886,] 1.000949e-04 2.829972e-05 3.336961e-05
[1887,] 1.940477e-04 6.719398e-05 1.370398e-04
[1888,] 7.594432e-05 2.357426e-05 1.811847e-05
[1889,] 2.055453e-05 2.389454e-05 5.412396e-06
[1890,] 9.148417e-05 2.819034e-05 3.066856e-05
[1891,] 1.015143e-04 2.819034e-05 3.355751e-05
[1892,] 9.334763e-05 2.796458e-05 3.079170e-05
[1893,] 2.038892e-05 2.379336e-05 5.352800e-06
[1894,] 1.015143e-04 2.814622e-05 3.358928e-05
[1895,] 1.015143e-04 2.814622e-05 3.358928e-05
[1896,] 1.015143e-04 2.814622e-05 3.358928e-05
[1897,] 1.036424e-04 2.814622e-05 3.419471e-05
[1898,] 7.449465e-05 2.361931e-05 1.808916e-05
[1899,] 8.772373e-05 2.791783e-05 2.920682e-05
[1900,] 9.722252e-05 2.814622e-05 3.236058e-05
[1901,] 9.645557e-05 2.781095e-05 3.149570e-05
[1902,] 9.518363e-05 2.781095e-05 3.113811e-05
[1903,] 2.055453e-05 2.380460e-05 5.357188e-06
[1904,] 1.874191e-04 7.262796e-05 1.471802e-04
[1905,] 1.906696e-05 2.380460e-05 5.083088e-06
[1906,] 9.923688e-05 2.836880e-05 3.337608e-05
[1907,] 9.923688e-05 2.825689e-05 3.315645e-05
[1908,] 8.086236e-05 2.836880e-05 2.792229e-05
[1909,] 7.199605e-05 2.781095e-05 2.443288e-05
[1910,] 6.262349e-05 4.540661e-05 1.875807e-05
[1911,] 2.056205e-05 2.580074e-05 5.520627e-06
[1912,] 7.199605e-05 2.781095e-05 2.443288e-05
[1913,] 8.086236e-05 2.791783e-05 2.721146e-05
[1914,] 1.410266e-04 5.100570e-05 4.625286e-05
[1915,] 8.086236e-05 2.781095e-05 2.704156e-05
[1916,] 1.842881e-05 2.380030e-05 4.970411e-06
[1917,] 4.866639e-05 3.787987e-05 1.617076e-05
[1918,] 9.923688e-05 2.803679e-05 3.272249e-05
[1919,] 8.772373e-05 2.749750e-05 2.847218e-05
[1920,] 1.876822e-04 5.114414e-05 6.212864e-05
[1921,] 8.948911e-05 2.760080e-05 2.914976e-05
[1922,] 3.564743e-05 2.401108e-05 5.795715e-06
[1923,] 7.448164e-05 2.347684e-05 1.779541e-05
[1924,] 6.006905e-05 4.553617e-05 1.797487e-05
[1925,] 7.448164e-05 2.343078e-05 1.769950e-05
[1926,] 7.448164e-05 2.347684e-05 1.779541e-05
[1927,] 7.448164e-05 2.347684e-05 1.779541e-05
[1928,] 9.722252e-05 2.729440e-05 3.069661e-05
[1929,] 9.722252e-05 2.729440e-05 3.069661e-05
[1930,] 5.617244e-05 4.482444e-05 1.625990e-05
[1931,] 1.644678e-05 2.389365e-05 4.631890e-06
[1932,] 1.844774e-04 5.313488e-05 6.140391e-05
[1933,] 7.448164e-05 2.347684e-05 1.779541e-05
[1934,] 1.620635e-05 2.389365e-05 4.580773e-06
[1935,] 9.923688e-05 2.749750e-05 3.164725e-05
[1936,] 8.245016e-05 2.739537e-05 2.682163e-05
[1937,] 7.872081e-05 2.718466e-05 2.543853e-05
[1938,] 1.867420e-05 2.394742e-05 4.981486e-06
[1939,] 1.851999e-04 6.875570e-05 1.355102e-04
[1940,] 5.266104e-05 4.473918e-05 1.512074e-05
[1941,] 2.039819e-05 2.384191e-05 5.278281e-06
[1942,] 7.335846e-05 2.729440e-05 2.409344e-05
[1943,] 1.961647e-04 7.025225e-05 1.481635e-04
[1944,] 8.772373e-05 2.708610e-05 2.774303e-05
[1945,] 8.948911e-05 2.734945e-05 2.869740e-05
[1946,] 8.086236e-05 2.760080e-05 2.670573e-05
[1947,] 9.923688e-05 2.770528e-05 3.206363e-05
[1948,] 7.594432e-05 2.338848e-05 1.788150e-05
[1949,] 1.259459e-04 3.647382e-05 3.766963e-05
[1950,] 1.874191e-04 6.730078e-05 1.331194e-04
[1951,] 7.594432e-05 2.343315e-05 1.797732e-05
[1952,] 1.365132e-04 5.171017e-05 4.079729e-05
[1953,] 2.009744e-04 6.870446e-05 1.472790e-04
[1954,] 7.594432e-05 2.343315e-05 1.797732e-05
[1955,] 1.874191e-04 6.730078e-05 1.331194e-04
[1956,] 1.644976e-05 2.389454e-05 4.616093e-06
[1957,] 6.458032e-05 4.591761e-05 1.969228e-05
[1958,] 6.463254e-05 4.587169e-05 1.966645e-05
[1959,] 4.950692e-05 3.525450e-05 1.621063e-05
[1960,] 1.961711e-05 2.397365e-05 5.128486e-06
[1961,] 9.516781e-05 2.770528e-05 3.093221e-05
[1962,] 8.966422e-05 2.770528e-05 2.938619e-05
[1963,] 1.976420e-05 2.397365e-05 5.154224e-06
[1964,] 6.640096e-05 2.347857e-05 1.625483e-05
[1965,] 6.764450e-05 2.347857e-05 1.649546e-05
[1966,] 8.534804e-05 2.729440e-05 2.745867e-05
[1967,] 1.830138e-04 7.073482e-05 1.387410e-04
[1968,] 1.810743e-04 6.799588e-05 1.301874e-04
[1969,] 9.334763e-05 2.760080e-05 3.022724e-05
[1970,] 8.269057e-05 2.739537e-05 2.688909e-05
[1971,] 2.933969e-05 5.216288e-05 1.036736e-05
[1972,] 1.976420e-05 2.399381e-05 5.139601e-06
[1973,] 6.891946e-05 2.343315e-05 1.665405e-05
[1974,] 7.618732e-05 2.739537e-05 2.504995e-05
[1975,] 5.519849e-05 2.338848e-05 1.389608e-05
[1976,] 7.147395e-05 2.718466e-05 2.339927e-05
[1977,] 7.147395e-05 2.708610e-05 2.325923e-05
[1978,] 1.940477e-04 6.798401e-05 1.398535e-04
[1979,] 7.054536e-05 2.725183e-05 2.322868e-05
[1980,] 6.798083e-05 2.718466e-05 2.240115e-05
[1981,] 7.015777e-05 2.708610e-05 2.288727e-05
[1982,] 7.066704e-05 2.729440e-05 2.332294e-05
[1983,] 1.711971e-04 6.959798e-05 1.263935e-04
[1984,] 7.896985e-05 2.749750e-05 2.600102e-05
[1985,] 7.335846e-05 2.739537e-05 2.424000e-05
[1986,] 2.994039e-05 5.051970e-05 1.007045e-05
[1987,] 1.855342e-05 2.395571e-05 4.953657e-06
[1988,] 7.475523e-05 2.749750e-05 2.479156e-05
[1989,] 1.655886e-04 6.919750e-05 1.209840e-04
[1990,] 5.519849e-05 2.366773e-05 1.430777e-05
[1991,] 7.618732e-05 2.760080e-05 2.535935e-05
[1992,] 1.637094e-04 6.866262e-05 1.183157e-04
[1993,] 3.043811e-05 5.038574e-05 1.021492e-05
[1994,] 9.840450e-05 2.590222e-05 2.801438e-05
[1995,] 5.725228e-05 2.366773e-05 1.473523e-05
[1996,] 7.148252e-05 2.638851e-05 2.215635e-05
[1997,] 7.100132e-05 4.413662e-05 2.025611e-05
[1998,] 8.574933e-05 2.760080e-05 2.809639e-05
[1999,] 5.930799e-05 2.376688e-05 1.531227e-05
[2000,] 8.407875e-05 2.760080e-05 2.762286e-05
[2001,] 7.780463e-05 2.739537e-05 2.551023e-05
[2002,] 1.920043e-05 2.394758e-05 5.075755e-06
[2003,] 5.725228e-05 2.371692e-05 1.480851e-05
[2004,] 3.950543e-05 2.361931e-05 1.084255e-05
[2005,] 7.221022e-05 4.402382e-05 2.048878e-05
[2006,] 8.086236e-05 2.739537e-05 2.637515e-05
[2007,] 7.562452e-05 2.729440e-05 2.473766e-05
[2008,] 7.562452e-05 2.729440e-05 2.473766e-05
[2009,] 5.826763e-05 2.366773e-05 1.494512e-05
[2010,] 1.906696e-05 2.393999e-05 5.058539e-06
[2011,] 6.037405e-05 2.371692e-05 1.545543e-05
[2012,] 8.407875e-05 2.739537e-05 2.727776e-05
[2013,] 5.826763e-05 2.366773e-05 1.494512e-05
[2014,] 1.906696e-05 2.393297e-05 5.065281e-06
[2015,] 7.931422e-05 2.739537e-05 2.593809e-05
[2016,] 1.750037e-04 6.974887e-05 1.296478e-04
[2017,] 1.920043e-05 2.393297e-05 5.089521e-06
[2018,] 7.186498e-05 4.397347e-05 2.036117e-05
[2019,] 6.146654e-05 2.371692e-05 1.567982e-05
[2020,] 7.931422e-05 2.739537e-05 2.593809e-05
[2021,] 7.780463e-05 2.739537e-05 2.551023e-05
[2022,] 3.130727e-05 5.087833e-05 1.068936e-05
[2023,] 8.407875e-05 2.760080e-05 2.762286e-05
[2024,] 8.574933e-05 2.749750e-05 2.791938e-05
[2025,] 5.908416e-05 2.376688e-05 1.526564e-05
[2026,] 7.931422e-05 2.739537e-05 2.593809e-05
[2027,] 8.763690e-05 2.749750e-05 2.844791e-05
[2028,] 8.574933e-05 2.749750e-05 2.791938e-05
[2029,] 8.763690e-05 2.749750e-05 2.844791e-05
[2030,] 7.026528e-05 4.386247e-05 1.987056e-05
[2031,] 1.615211e-04 5.352401e-05 5.162869e-05
[2032,] 8.763690e-05 2.749750e-05 2.844791e-05
[2033,] 1.906696e-05 2.392649e-05 5.072069e-06
[2034,] 8.182585e-05 2.739537e-05 2.664629e-05
[2035,] 8.245016e-05 2.739537e-05 2.682163e-05
[2036,] 1.673036e-04 6.810605e-05 1.196871e-04
[2037,] 1.920043e-05 2.392649e-05 5.096472e-06
[2038,] 7.780463e-05 2.739537e-05 2.551023e-05
[2039,] 1.655886e-04 6.810605e-05 1.183875e-04
[2040,] 1.630672e-05 2.402859e-05 4.629386e-06
[2041,] 1.465099e-04 5.424290e-05 4.971922e-05
[2042,] 1.584125e-04 6.794236e-05 1.125909e-04
[2043,] 5.616348e-05 2.411656e-05 1.514268e-05
[2044,] 7.780463e-05 2.760080e-05 2.582697e-05
[2045,] 8.574933e-05 2.749750e-05 2.791938e-05
[2046,] 6.937515e-05 4.344132e-05 1.931634e-05
[2047,] 8.245016e-05 2.729440e-05 2.665474e-05
[2048,] 6.763841e-05 4.370372e-05 1.907236e-05
[2049,] 1.637094e-04 6.828879e-05 1.173766e-04
[2050,] 8.025372e-05 2.749750e-05 2.636680e-05
[2051,] 7.618732e-05 2.770528e-05 2.551587e-05
[2052,] 8.407875e-05 2.770528e-05 2.779746e-05
[2053,] 7.780463e-05 2.658056e-05 2.412576e-05
[2054,] 7.618732e-05 2.760080e-05 2.535935e-05
[2055,] 7.475523e-05 2.812100e-05 2.570129e-05
[2056,] 7.618732e-05 2.760080e-05 2.535935e-05
[2057,] 7.618732e-05 2.760080e-05 2.535935e-05
[2058,] 7.475523e-05 2.760080e-05 2.494360e-05
[2059,] 8.245016e-05 2.760080e-05 2.715938e-05
[2060,] 6.319910e-05 4.458863e-05 1.825457e-05
[2061,] 6.146654e-05 2.376688e-05 1.575976e-05
[2062,] 8.574933e-05 2.758984e-05 2.807763e-05
[2063,] 8.407875e-05 2.783288e-05 2.800990e-05
[2064,] 1.920043e-05 2.391038e-05 5.117603e-06
[2065,] 8.148371e-05 2.770528e-05 2.705214e-05
[2066,] 6.264643e-05 4.447673e-05 1.801877e-05
[2067,] 6.762364e-05 4.425068e-05 1.947942e-05
[2068,] 3.351663e-05 5.121235e-05 1.162764e-05
[2069,] 1.706262e-04 6.759921e-05 1.209947e-04
[2070,] 6.681223e-05 2.831664e-05 2.352185e-05
[2071,] 6.037405e-05 2.400709e-05 1.590192e-05
[2072,] 8.343833e-05 2.820531e-05 2.843470e-05
[2073,] 5.494262e-05 3.551365e-05 1.798954e-05
[2074,] 6.259842e-05 4.447673e-05 1.799824e-05
[2075,] 6.302700e-05 4.441831e-05 1.809102e-05
[2076,] 9.120826e-05 2.842922e-05 3.112766e-05
[2077,] 6.332068e-05 4.436020e-05 1.814769e-05
[2078,] 8.870620e-05 2.842922e-05 3.038192e-05
[2079,] 6.863401e-05 4.430242e-05 1.978849e-05
[2080,] 6.841017e-05 4.430242e-05 1.972213e-05
[2081,] 9.120826e-05 2.842922e-05 3.112766e-05
[2082,] 1.764543e-04 6.725930e-05 1.245085e-04
[2083,] 8.987040e-05 2.840319e-05 3.068368e-05
[2084,] 8.509231e-05 2.831664e-05 2.911102e-05
[2085,] 1.695911e-05 2.411898e-05 4.825955e-06
[2086,] 2.468042e-05 2.460994e-05 5.800540e-06
[2087,] 6.349582e-05 4.447673e-05 1.826102e-05
[2088,] 8.407875e-05 2.865817e-05 2.936431e-05
[2089,] 1.726078e-04 6.674667e-05 1.204083e-04
[2090,] 1.920043e-05 2.389288e-05 5.194275e-06
[2091,] 8.407875e-05 2.854306e-05 2.917731e-05
[2092,] 8.287394e-05 2.854306e-05 2.881001e-05
[2093,] 9.169135e-05 2.854306e-05 3.147527e-05
[2094,] 4.124909e-05 3.355378e-05 1.205409e-05
[2095,] 1.683024e-05 2.413078e-05 4.798540e-06
[2096,] 9.169135e-05 2.865817e-05 3.168101e-05
[2097,] 8.451349e-05 2.865817e-05 2.949767e-05
[2098,] 5.501769e-05 2.411656e-05 1.488867e-05
[2099,] 1.867620e-04 6.641480e-05 1.299657e-04
[2100,] 8.553613e-05 2.842922e-05 2.943117e-05
[2101,] 1.825926e-04 6.641480e-05 1.269334e-04
[2102,] 8.574933e-05 2.809522e-05 2.893552e-05
[2103,] 8.574933e-05 2.809522e-05 2.893552e-05
[2104,] 8.245016e-05 2.809522e-05 2.796300e-05
[2105,] 1.899936e-05 2.400756e-05 5.192712e-06
[2106,] 3.619383e-05 2.566337e-05 5.793120e-06
[2107,] 8.245016e-05 2.865817e-05 2.886355e-05
[2108,] 8.245016e-05 2.865817e-05 2.886355e-05
[2109,] 1.226048e-04 3.597077e-05 3.549692e-05
[2110,] 8.407875e-05 2.878628e-05 2.957175e-05
[2111,] 5.826763e-05 2.434515e-05 1.592662e-05
[2112,] 9.120826e-05 2.878628e-05 3.176204e-05
[2113,] 1.770506e-04 6.791279e-05 1.264893e-04
[2114,] 8.763690e-05 2.878628e-05 3.066913e-05
[2115,] 8.763690e-05 2.878628e-05 3.066913e-05
[2116,] 9.355988e-05 2.890411e-05 3.269115e-05
[2117,] 1.643982e-05 2.433246e-05 4.715231e-06
[2118,] 8.619534e-05 2.890411e-05 3.042106e-05
[2119,] 8.741760e-05 2.890411e-05 3.080029e-05
[2120,] 4.999749e-05 4.115797e-05 1.301689e-05
[2121,] 5.031916e-05 4.118985e-05 1.313415e-05
[2122,] 8.619534e-05 2.890411e-05 3.042106e-05
[2123,] 3.396042e-05 5.121113e-05 1.182953e-05
[2124,] 9.169135e-05 2.902325e-05 3.232946e-05
[2125,] 1.212919e-04 3.597077e-05 3.518472e-05
[2126,] 7.362329e-05 4.378105e-05 2.044567e-05
[2127,] 8.939964e-05 2.905670e-05 3.156748e-05
[2128,] 8.939964e-05 2.905670e-05 3.156748e-05
[2129,] 1.851120e-04 6.985688e-05 1.376698e-04
[2130,] 5.725228e-05 2.453133e-05 1.594700e-05
[2131,] 8.574933e-05 2.893899e-05 3.023470e-05
[2132,] 1.894387e-05 2.405171e-05 5.235601e-06
[2133,] 8.619534e-05 2.905670e-05 3.056793e-05
[2134,] 5.725228e-05 2.459310e-05 1.602873e-05
[2135,] 8.939964e-05 2.893899e-05 3.136479e-05
[2136,] 1.832184e-05 2.405171e-05 5.106121e-06
[2137,] 8.939964e-05 2.893899e-05 3.136479e-05
[2138,] 8.987040e-05 2.893899e-05 3.150989e-05
[2139,] 8.987040e-05 2.893899e-05 3.150989e-05
[2140,] 5.641122e-05 2.474006e-05 1.592826e-05
[2141,] 8.987040e-05 2.893899e-05 3.150989e-05
[2142,] 1.656578e-05 2.434855e-05 4.755749e-06
[2143,] 2.332637e-04 7.446829e-05 1.914027e-04
[2144,] 8.987040e-05 2.905670e-05 3.171375e-05
[2145,] 8.987040e-05 2.905670e-05 3.171375e-05
[2146,] 8.987040e-05 2.905670e-05 3.171375e-05
[2147,] 8.809569e-05 2.917570e-05 3.136257e-05
[2148,] 4.215217e-05 3.222526e-05 1.156265e-05
[2149,] 7.424714e-05 4.360292e-05 2.038756e-05
[2150,] 2.148830e-04 7.466059e-05 1.760764e-04
[2151,] 5.356729e-05 2.480290e-05 1.532877e-05
[2152,] 5.852837e-05 2.486658e-05 1.659505e-05
```
