## Supplementary material for "Characterization of shared and ancestry-specific signals driving complex traits using multi-ancestry fine-mapping": s2_data_1kg.pvar

```
##FILTER=<ID=PASS,Description="All filters passed">
##reference=ftp://ftp.1000genomes.ebi.ac.uk//vol1/ftp/technical/reference/phase2_reference_assembly_sequence/hs37d5.fa.gz
##contig=<ID=6,assembly=b37,length=171115067>
##ALT=<ID=CNV,Description="Copy Number Polymorphism">
##ALT=<ID=DEL,Description="Deletion">
##ALT=<ID=DUP,Description="Duplication">
##ALT=<ID=INS:ME:ALU,Description="Insertion of ALU element">
##ALT=<ID=INS:ME:LINE1,Description="Insertion of LINE1 element">
##ALT=<ID=INS:ME:SVA,Description="Insertion of SVA element">
##ALT=<ID=INS:MT,Description="Nuclear Mitochondrial Insertion">
##ALT=<ID=INV,Description="Inversion">
##ALT=<ID=CN0,Description="Copy number allele: 0 copies">
##ALT=<ID=CN1,Description="Copy number allele: 1 copy">
##ALT=<ID=CN2,Description="Copy number allele: 2 copies">
##ALT=<ID=CN3,Description="Copy number allele: 3 copies">
##ALT=<ID=CN4,Description="Copy number allele: 4 copies">
##ALT=<ID=CN5,Description="Copy number allele: 5 copies">
##ALT=<ID=CN6,Description="Copy number allele: 6 copies">
##ALT=<ID=CN7,Description="Copy number allele: 7 copies">
##ALT=<ID=CN8,Description="Copy number allele: 8 copies">
##ALT=<ID=CN9,Description="Copy number allele: 9 copies">
##ALT=<ID=CN10,Description="Copy number allele: 10 copies">
##ALT=<ID=CN11,Description="Copy number allele: 11 copies">
##ALT=<ID=CN12,Description="Copy number allele: 12 copies">
##ALT=<ID=CN13,Description="Copy number allele: 13 copies">
##ALT=<ID=CN14,Description="Copy number allele: 14 copies">
##ALT=<ID=CN15,Description="Copy number allele: 15 copies">
##ALT=<ID=CN16,Description="Copy number allele: 16 copies">
##ALT=<ID=CN17,Description="Copy number allele: 17 copies">
##ALT=<ID=CN18,Description="Copy number allele: 18 copies">
##ALT=<ID=CN19,Description="Copy number allele: 19 copies">
##ALT=<ID=CN20,Description="Copy number allele: 20 copies">
##ALT=<ID=CN21,Description="Copy number allele: 21 copies">
##ALT=<ID=CN22,Description="Copy number allele: 22 copies">
##ALT=<ID=CN23,Description="Copy number allele: 23 copies">
##ALT=<ID=CN24,Description="Copy number allele: 24 copies">
##ALT=<ID=CN25,Description="Copy number allele: 25 copies">
##ALT=<ID=CN26,Description="Copy number allele: 26 copies">
##ALT=<ID=CN27,Description="Copy number allele: 27 copies">
##ALT=<ID=CN28,Description="Copy number allele: 28 copies">
##ALT=<ID=CN29,Description="Copy number allele: 29 copies">
##ALT=<ID=CN30,Description="Copy number allele: 30 copies">
##ALT=<ID=CN31,Description="Copy number allele: 31 copies">
##ALT=<ID=CN32,Description="Copy number allele: 32 copies">
##ALT=<ID=CN33,Description="Copy number allele: 33 copies">
##ALT=<ID=CN34,Description="Copy number allele: 34 copies">
##ALT=<ID=CN35,Description="Copy number allele: 35 copies">
##ALT=<ID=CN36,Description="Copy number allele: 36 copies">
##ALT=<ID=CN37,Description="Copy number allele: 37 copies">
##ALT=<ID=CN38,Description="Copy number allele: 38 copies">
##ALT=<ID=CN39,Description="Copy number allele: 39 copies">
##ALT=<ID=CN40,Description="Copy number allele: 40 copies">
##ALT=<ID=CN41,Description="Copy number allele: 41 copies">
##ALT=<ID=CN42,Description="Copy number allele: 42 copies">
##ALT=<ID=CN43,Description="Copy number allele: 43 copies">
##ALT=<ID=CN44,Description="Copy number allele: 44 copies">
##ALT=<ID=CN45,Description="Copy number allele: 45 copies">
##ALT=<ID=CN46,Description="Copy number allele: 46 copies">
##ALT=<ID=CN47,Description="Copy number allele: 47 copies">
##ALT=<ID=CN48,Description="Copy number allele: 48 copies">
##ALT=<ID=CN49,Description="Copy number allele: 49 copies">
##ALT=<ID=CN50,Description="Copy number allele: 50 copies">
##ALT=<ID=CN51,Description="Copy number allele: 51 copies">
##ALT=<ID=CN52,Description="Copy number allele: 52 copies">
##ALT=<ID=CN53,Description="Copy number allele: 53 copies">
##ALT=<ID=CN54,Description="Copy number allele: 54 copies">
##ALT=<ID=CN55,Description="Copy number allele: 55 copies">
##ALT=<ID=CN56,Description="Copy number allele: 56 copies">
##ALT=<ID=CN57,Description="Copy number allele: 57 copies">
##ALT=<ID=CN58,Description="Copy number allele: 58 copies">
##ALT=<ID=CN59,Description="Copy number allele: 59 copies">
##ALT=<ID=CN60,Description="Copy number allele: 60 copies">
##ALT=<ID=CN61,Description="Copy number allele: 61 copies">
##ALT=<ID=CN62,Description="Copy number allele: 62 copies">
##ALT=<ID=CN63,Description="Copy number allele: 63 copies">
##ALT=<ID=CN64,Description="Copy number allele: 64 copies">
##ALT=<ID=CN65,Description="Copy number allele: 65 copies">
##ALT=<ID=CN66,Description="Copy number allele: 66 copies">
##ALT=<ID=CN67,Description="Copy number allele: 67 copies">
##ALT=<ID=CN68,Description="Copy number allele: 68 copies">
##ALT=<ID=CN69,Description="Copy number allele: 69 copies">
##ALT=<ID=CN70,Description="Copy number allele: 70 copies">
##ALT=<ID=CN71,Description="Copy number allele: 71 copies">
##ALT=<ID=CN72,Description="Copy number allele: 72 copies">
##ALT=<ID=CN73,Description="Copy number allele: 73 copies">
##ALT=<ID=CN74,Description="Copy number allele: 74 copies">
##ALT=<ID=CN75,Description="Copy number allele: 75 copies">
##ALT=<ID=CN76,Description="Copy number allele: 76 copies">
##ALT=<ID=CN77,Description="Copy number allele: 77 copies">
##ALT=<ID=CN78,Description="Copy number allele: 78 copies">
##ALT=<ID=CN79,Description="Copy number allele: 79 copies">
##ALT=<ID=CN80,Description="Copy number allele: 80 copies">
##ALT=<ID=CN81,Description="Copy number allele: 81 copies">
##ALT=<ID=CN82,Description="Copy number allele: 82 copies">
##ALT=<ID=CN83,Description="Copy number allele: 83 copies">
##ALT=<ID=CN84,Description="Copy number allele: 84 copies">
##ALT=<ID=CN85,Description="Copy number allele: 85 copies">
##ALT=<ID=CN86,Description="Copy number allele: 86 copies">
##ALT=<ID=CN87,Description="Copy number allele: 87 copies">
##ALT=<ID=CN88,Description="Copy number allele: 88 copies">
##ALT=<ID=CN89,Description="Copy number allele: 89 copies">
##ALT=<ID=CN90,Description="Copy number allele: 90 copies">
##ALT=<ID=CN91,Description="Copy number allele: 91 copies">
##ALT=<ID=CN92,Description="Copy number allele: 92 copies">
##ALT=<ID=CN93,Description="Copy number allele: 93 copies">
##ALT=<ID=CN94,Description="Copy number allele: 94 copies">
##ALT=<ID=CN95,Description="Copy number allele: 95 copies">
##ALT=<ID=CN96,Description="Copy number allele: 96 copies">
##ALT=<ID=CN97,Description="Copy number allele: 97 copies">
##ALT=<ID=CN98,Description="Copy number allele: 98 copies">
##ALT=<ID=CN99,Description="Copy number allele: 99 copies">
##ALT=<ID=CN100,Description="Copy number allele: 100 copies">
##ALT=<ID=CN101,Description="Copy number allele: 101 copies">
##ALT=<ID=CN102,Description="Copy number allele: 102 copies">
##ALT=<ID=CN103,Description="Copy number allele: 103 copies">
##ALT=<ID=CN104,Description="Copy number allele: 104 copies">
##ALT=<ID=CN105,Description="Copy number allele: 105 copies">
##ALT=<ID=CN106,Description="Copy number allele: 106 copies">
##ALT=<ID=CN107,Description="Copy number allele: 107 copies">
##ALT=<ID=CN108,Description="Copy number allele: 108 copies">
##ALT=<ID=CN109,Description="Copy number allele: 109 copies">
##ALT=<ID=CN110,Description="Copy number allele: 110 copies">
##ALT=<ID=CN111,Description="Copy number allele: 111 copies">
##ALT=<ID=CN112,Description="Copy number allele: 112 copies">
##ALT=<ID=CN113,Description="Copy number allele: 113 copies">
##ALT=<ID=CN114,Description="Copy number allele: 114 copies">
##ALT=<ID=CN115,Description="Copy number allele: 115 copies">
##ALT=<ID=CN116,Description="Copy number allele: 116 copies">
##ALT=<ID=CN117,Description="Copy number allele: 117 copies">
##ALT=<ID=CN118,Description="Copy number allele: 118 copies">
##ALT=<ID=CN119,Description="Copy number allele: 119 copies">
##ALT=<ID=CN120,Description="Copy number allele: 120 copies">
##ALT=<ID=CN121,Description="Copy number allele: 121 copies">
##ALT=<ID=CN122,Description="Copy number allele: 122 copies">
##ALT=<ID=CN123,Description="Copy number allele: 123 copies">
##ALT=<ID=CN124,Description="Copy number allele: 124 copies">
##INFO=<ID=CIEND,Number=2,Type=Integer,Description="Confidence interval around END for imprecise variants">
##INFO=<ID=CIPOS,Number=2,Type=Integer,Description="Confidence interval around POS for imprecise variants">
##INFO=<ID=CS,Number=1,Type=String,Description="Source call set.">
##INFO=<ID=END,Number=1,Type=Integer,Description="End coordinate of this variant">
##INFO=<ID=IMPRECISE,Number=0,Type=Flag,Description="Imprecise structural variation">
##INFO=<ID=MC,Number=.,Type=String,Description="Merged calls.">
##INFO=<ID=MEINFO,Number=4,Type=String,Description="Mobile element info of the form NAME,START,END<POLARITY; If there is only 5' OR 3' support for this call, will be NULL NULL for START and END">
##INFO=<ID=MEND,Number=1,Type=Integer,Description="Mitochondrial end coordinate of inserted sequence">
##INFO=<ID=MLEN,Number=1,Type=Integer,Description="Estimated length of mitochondrial insert">
##INFO=<ID=MSTART,Number=1,Type=Integer,Description="Mitochondrial start coordinate of inserted sequence">
##INFO=<ID=SVLEN,Number=.,Type=Integer,Description="SV length. It is only calculated for structural variation MEIs. For other types of SVs; one may calculate the SV length by INFO:END-START+1, or by finding the difference between lengthes of REF and ALT alleles">
##INFO=<ID=SVTYPE,Number=1,Type=String,Description="Type of structural variant">
##INFO=<ID=TSD,Number=1,Type=String,Description="Precise Target Site Duplication for bases, if unknown, value will be NULL">
##INFO=<ID=AC,Number=A,Type=Integer,Description="Total number of alternate alleles in called genotypes">
##INFO=<ID=AF,Number=A,Type=Float,Description="Estimated allele frequency in the range (0,1)">
##INFO=<ID=NS,Number=1,Type=Integer,Description="Number of samples with data">
##INFO=<ID=AN,Number=1,Type=Integer,Description="Total number of alleles in called genotypes">
##INFO=<ID=EAS_AF,Number=A,Type=Float,Description="Allele frequency in the EAS populations calculated from AC and AN, in the range (0,1)">
##INFO=<ID=EUR_AF,Number=A,Type=Float,Description="Allele frequency in the EUR populations calculated from AC and AN, in the range (0,1)">
##INFO=<ID=AFR_AF,Number=A,Type=Float,Description="Allele frequency in the AFR populations calculated from AC and AN, in the range (0,1)">
##INFO=<ID=AMR_AF,Number=A,Type=Float,Description="Allele frequency in the AMR populations calculated from AC and AN, in the range (0,1)">
##INFO=<ID=SAS_AF,Number=A,Type=Float,Description="Allele frequency in the SAS populations calculated from AC and AN, in the range (0,1)">
##INFO=<ID=DP,Number=1,Type=Integer,Description="Total read depth; only low coverage data were counted towards the DP, exome data were not used">
##INFO=<ID=AA,Number=1,Type=String,Description="Ancestral Allele. Format: AA|REF|ALT|IndelType. AA: Ancestral allele, REF:Reference Allele, ALT:Alternate Allele, IndelType:Type of Indel (REF, ALT and IndelType are only defined for indels)">
##INFO=<ID=VT,Number=.,Type=String,Description="indicates what type of variant the line represents">
##INFO=<ID=EX_TARGET,Number=0,Type=Flag,Description="indicates whether a variant is within the exon pull down target boundaries">
##INFO=<ID=MULTI_ALLELIC,Number=0,Type=Flag,Description="indicates whether a site is multi-allelic">
#CHROM	POS	ID	REF	ALT	QUAL	FILTER	INFO
6	69503712	rs73459235	C	T	100	PASS	AC=314;AF=0.0626997;AN=5008;NS=2504;DP=13261;EAS_AF=0.0942;AMR_AF=0.0115;AFR_AF=0.1475;EUR_AF=0.006;SAS_AF=0.0102;AA=C|||;VT=SNP
6	69504461	rs9346243	A	C	100	PASS	AC=2992;AF=0.597444;AN=5008;NS=2504;DP=14877;EAS_AF=0.8601;AMR_AF=0.683;AFR_AF=0.4002;EUR_AF=0.5895;SAS_AF=0.5409;AA=A|||;VT=SNP
6	69506054	rs79726692	A	G	100	PASS	AC=34;AF=0.00678914;AN=5008;NS=2504;DP=14253;EAS_AF=0.0337;AMR_AF=0;AFR_AF=0;EUR_AF=0;SAS_AF=0;AA=A|||;VT=SNP
6	69506704	rs7755356	A	G	100	PASS	AC=3878;AF=0.774361;AN=5008;NS=2504;DP=18765;EAS_AF=0.8651;AMR_AF=0.8242;AFR_AF=0.7549;EUR_AF=0.7773;SAS_AF=0.6687;AA=G|||;VT=SNP
6	69506855	rs76554849	C	A	100	PASS	AC=34;AF=0.00678914;AN=5008;NS=2504;DP=20983;EAS_AF=0.0337;AMR_AF=0;AFR_AF=0;EUR_AF=0;SAS_AF=0;AA=C|||;VT=SNP
6	69507314	rs9294807	A	T	100	PASS	AC=3973;AF=0.793331;AN=5008;NS=2504;DP=17628;EAS_AF=0.8641;AMR_AF=0.8242;AFR_AF=0.8124;EUR_AF=0.7962;SAS_AF=0.6697;AA=T|||;VT=SNP
6	69507819	rs2206834	G	A	100	PASS	AC=3691;AF=0.737021;AN=5008;NS=2504;DP=15634;EAS_AF=0.8591;AMR_AF=0.8012;AFR_AF=0.7088;EUR_AF=0.7445;SAS_AF=0.5961;AA=G|||;VT=SNP
6	69508067	rs2223724	A	G	100	PASS	AC=3877;AF=0.774161;AN=5008;NS=2504;DP=16894;EAS_AF=0.8641;AMR_AF=0.8242;AFR_AF=0.7549;EUR_AF=0.7773;SAS_AF=0.6687;AA=G|||;VT=SNP
6	69508348	rs12214149	T	C	100	PASS	AC=1700;AF=0.339457;AN=5008;NS=2504;DP=14990;EAS_AF=0.6706;AMR_AF=0.3026;AFR_AF=0.1566;EUR_AF=0.2555;SAS_AF=0.3579;AA=T|||;VT=SNP
6	69508365	rs7769724	T	G	100	PASS	AC=4004;AF=0.799521;AN=5008;NS=2504;DP=14414;EAS_AF=0.8641;AMR_AF=0.8285;AFR_AF=0.8328;EUR_AF=0.7962;SAS_AF=0.6708;AA=G|||;VT=SNP
6	69508424	rs7765583	A	G	100	PASS	AC=3969;AF=0.792532;AN=5008;NS=2504;DP=13059;EAS_AF=0.8641;AMR_AF=0.8256;AFR_AF=0.8079;EUR_AF=0.7962;SAS_AF=0.6708;AA=G|||;VT=SNP
6	69508746	rs76407707	C	T	100	PASS	AC=1070;AF=0.213658;AN=5008;NS=2504;DP=15574;EAS_AF=0.5744;AMR_AF=0.2118;AFR_AF=0.0083;EUR_AF=0.1312;SAS_AF=0.2055;AA=c|||;VT=SNP
6	69509198	rs9360361	T	C	100	PASS	AC=4003;AF=0.799321;AN=5008;NS=2504;DP=13476;EAS_AF=0.8631;AMR_AF=0.8271;AFR_AF=0.8336;EUR_AF=0.7962;SAS_AF=0.6708;AA=C|||;VT=SNP
6	69510211	rs6929378	G	A	100	PASS	AC=3692;AF=0.73722;AN=5008;NS=2504;DP=19708;EAS_AF=0.8601;AMR_AF=0.8012;AFR_AF=0.7088;EUR_AF=0.7445;SAS_AF=0.5961;AA=G|||;VT=SNP
6	69510455	rs9446058	T	G	100	PASS	AC=4000;AF=0.798722;AN=5008;NS=2504;DP=18323;EAS_AF=0.8651;AMR_AF=0.83;AFR_AF=0.8283;EUR_AF=0.7962;SAS_AF=0.6708;AA=G|||;VT=SNP
6	69511092	rs1015152	C	G	100	PASS	AC=3846;AF=0.767971;AN=5008;NS=2504;DP=17923;EAS_AF=0.8641;AMR_AF=0.8228;AFR_AF=0.7345;EUR_AF=0.7763;SAS_AF=0.6667;AA=G|||;VT=SNP
6	69511921	rs6455303	C	T	100	PASS	AC=3689;AF=0.736621;AN=5008;NS=2504;DP=15671;EAS_AF=0.8581;AMR_AF=0.8012;AFR_AF=0.7088;EUR_AF=0.7445;SAS_AF=0.5951;AA=C|||;VT=SNP
6	69511938	rs7758017	A	G	100	PASS	AC=4010;AF=0.800719;AN=5008;NS=2504;DP=16129;EAS_AF=0.8631;AMR_AF=0.83;AFR_AF=0.8381;EUR_AF=0.7982;SAS_AF=0.6677;AA=G|||;VT=SNP
6	69512348	rs10806605	A	T	100	PASS	AC=1117;AF=0.223043;AN=5008;NS=2504;DP=17812;EAS_AF=0.1895;AMR_AF=0.3703;AFR_AF=0.1248;EUR_AF=0.335;SAS_AF=0.1708;AA=A|||;VT=SNP
6	69513914	rs145065313	A	T	100	PASS	AC=23;AF=0.00459265;AN=5008;NS=2504;DP=21601;EAS_AF=0.0228;AMR_AF=0;AFR_AF=0;EUR_AF=0;SAS_AF=0;AA=A|||;VT=SNP
6	69514320	rs74799610	G	C	100	PASS	AC=34;AF=0.00678914;AN=5008;NS=2504;DP=17311;EAS_AF=0.0337;AMR_AF=0;AFR_AF=0;EUR_AF=0;SAS_AF=0;AA=G|||;VT=SNP
6	69514543	rs6911395	G	C	100	PASS	AC=3530;AF=0.704872;AN=5008;NS=2504;DP=12827;EAS_AF=0.8591;AMR_AF=0.7911;AFR_AF=0.593;EUR_AF=0.7445;SAS_AF=0.5951;AA=G|||;VT=SNP
6	69516566	rs9346245	G	C	100	PASS	AC=2804;AF=0.559904;AN=5008;NS=2504;DP=10928;EAS_AF=0.8591;AMR_AF=0.6729;AFR_AF=0.2731;EUR_AF=0.5905;SAS_AF=0.5276;AA=g|||;VT=SNP
6	69517384	rs9351738	A	G	100	PASS	AC=3686;AF=0.736022;AN=5008;NS=2504;DP=11666;EAS_AF=0.8641;AMR_AF=0.8141;AFR_AF=0.6142;EUR_AF=0.7763;SAS_AF=0.6718;AA=G|||;VT=SNP
6	69517882	rs2140510	T	C	100	PASS	AC=3687;AF=0.736222;AN=5008;NS=2504;DP=14450;EAS_AF=0.8641;AMR_AF=0.8141;AFR_AF=0.6142;EUR_AF=0.7763;SAS_AF=0.6728;AA=C|||;VT=SNP
6	69518096	rs2140511	A	G	100	PASS	AC=3683;AF=0.735423;AN=5008;NS=2504;DP=16645;EAS_AF=0.8641;AMR_AF=0.8141;AFR_AF=0.6127;EUR_AF=0.7763;SAS_AF=0.6708;AA=A|||;VT=SNP
6	69518233	rs2177448	A	G	100	PASS	AC=3551;AF=0.709065;AN=5008;NS=2504;DP=15702;EAS_AF=0.8591;AMR_AF=0.7954;AFR_AF=0.6044;EUR_AF=0.7445;SAS_AF=0.5982;AA=A|||;VT=SNP
6	69518935	rs9294810	A	C	100	PASS	AC=3685;AF=0.735823;AN=5008;NS=2504;DP=15200;EAS_AF=0.8641;AMR_AF=0.8127;AFR_AF=0.6172;EUR_AF=0.7763;SAS_AF=0.6677;AA=C|||;VT=SNP
6	69519309	rs10945142	G	A	100	PASS	AC=1698;AF=0.339058;AN=5008;NS=2504;DP=17107;EAS_AF=0.6716;AMR_AF=0.3026;AFR_AF=0.1558;EUR_AF=0.2535;SAS_AF=0.3579;AA=G|||;VT=SNP
6	69519499	rs10945143	T	C	100	PASS	AC=1699;AF=0.339257;AN=5008;NS=2504;DP=16624;EAS_AF=0.6716;AMR_AF=0.304;AFR_AF=0.1558;EUR_AF=0.2535;SAS_AF=0.3579;AA=T|||;VT=SNP
6	69519534	rs9454621	A	G	100	PASS	AC=3676;AF=0.734026;AN=5008;NS=2504;DP=16875;EAS_AF=0.8641;AMR_AF=0.8127;AFR_AF=0.6082;EUR_AF=0.7763;SAS_AF=0.6708;AA=A|||;VT=SNP
6	69519609	rs9454622	G	A	100	PASS	AC=4014;AF=0.801518;AN=5008;NS=2504;DP=16595;EAS_AF=0.8641;AMR_AF=0.8285;AFR_AF=0.8389;EUR_AF=0.7972;SAS_AF=0.6718;AA=A|||;VT=SNP
6	69520127	rs1523937	C	G	100	PASS	AC=3806;AF=0.759984;AN=5008;NS=2504;DP=17771;EAS_AF=0.8641;AMR_AF=0.8184;AFR_AF=0.6876;EUR_AF=0.7952;SAS_AF=0.6728;AA=G|||;VT=SNP
6	69520768	rs9294811	A	C	100	PASS	AC=3640;AF=0.726837;AN=5008;NS=2504;DP=13976;EAS_AF=0.8601;AMR_AF=0.7968;AFR_AF=0.6551;EUR_AF=0.7644;SAS_AF=0.5982;AA=A|||;VT=SNP
6	69520926	rs9346246	C	A	100	PASS	AC=3604;AF=0.719649;AN=5008;NS=2504;DP=13954;EAS_AF=0.8591;AMR_AF=0.7767;AFR_AF=0.6657;EUR_AF=0.7326;SAS_AF=0.5951;AA=A|||;VT=SNP
6	69521779	rs9454624	A	T	100	PASS	AC=842;AF=0.168131;AN=5008;NS=2504;DP=18057;EAS_AF=0.0278;AMR_AF=0.2954;AFR_AF=0.0575;EUR_AF=0.3837;SAS_AF=0.1503;AA=A|||;VT=SNP
6	69521787	rs9454625	T	G	100	PASS	AC=851;AF=0.169928;AN=5008;NS=2504;DP=17949;EAS_AF=0.0278;AMR_AF=0.2968;AFR_AF=0.0598;EUR_AF=0.3837;SAS_AF=0.1554;AA=T|||;VT=SNP
6	69521978	rs582962	G	A	100	PASS	AC=2790;AF=0.557109;AN=5008;NS=2504;DP=16116;EAS_AF=0.5813;AMR_AF=0.5951;AFR_AF=0.4463;EUR_AF=0.6978;SAS_AF=0.5102;AA=A|||;VT=SNP
6	69522876	rs13203497	T	A	100	PASS	AC=734;AF=0.146565;AN=5008;NS=2504;DP=15391;EAS_AF=0.0119;AMR_AF=0.1239;AFR_AF=0.2035;EUR_AF=0.2296;SAS_AF=0.1391;AA=A|||;VT=SNP
6	69524373	rs801262	T	C	100	PASS	AC=414;AF=0.0826677;AN=5008;NS=2504;DP=20552;EAS_AF=0.0833;AMR_AF=0.0548;AFR_AF=0.1316;EUR_AF=0.0716;SAS_AF=0.047;AA=T|||;VT=SNP
6	69524498	rs801263	T	G	100	PASS	AC=3840;AF=0.766773;AN=5008;NS=2504;DP=16697;EAS_AF=0.8611;AMR_AF=0.6657;AFR_AF=0.8812;EUR_AF=0.7237;SAS_AF=0.6309;AA=t|||;VT=SNP
6	69525365	rs9360362	G	A	100	PASS	AC=1553;AF=0.310104;AN=5008;NS=2504;DP=13521;EAS_AF=0.6815;AMR_AF=0.3343;AFR_AF=0.025;EUR_AF=0.2694;SAS_AF=0.3374;AA=G|||;VT=SNP
6	69525425	rs79880090	C	T	100	PASS	AC=322;AF=0.0642971;AN=5008;NS=2504;DP=11745;EAS_AF=0.0089;AMR_AF=0.0548;AFR_AF=0.0045;EUR_AF=0.1282;SAS_AF=0.1431;AA=C|||;VT=SNP
6	69525629	rs540437	T	C	100	PASS	AC=4256;AF=0.84984;AN=5008;NS=2504;DP=13317;EAS_AF=0.8621;AMR_AF=0.7767;AFR_AF=0.888;EUR_AF=0.9245;SAS_AF=0.7607;AA=C|||;VT=SNP
6	69525853	rs78154292	A	G	100	PASS	AC=105;AF=0.0209665;AN=5008;NS=2504;DP=11828;EAS_AF=0.002;AMR_AF=0.0303;AFR_AF=0.0008;EUR_AF=0.0358;SAS_AF=0.046;AA=A|||;VT=SNP
6	69526585	rs9354801	C	T	100	PASS	AC=145;AF=0.0289537;AN=5008;NS=2504;DP=14248;EAS_AF=0.0774;AMR_AF=0.0879;AFR_AF=0.0008;EUR_AF=0.001;SAS_AF=0.0041;AA=C|||;VT=SNP
6	69526861	rs1018436	A	G	100	PASS	AC=1050;AF=0.209665;AN=5008;NS=2504;DP=13186;EAS_AF=0.0942;AMR_AF=0.2349;AFR_AF=0.1286;EUR_AF=0.3787;SAS_AF=0.2464;AA=A|||;VT=SNP
6	69526907	rs646118	G	A	100	PASS	AC=406;AF=0.0810703;AN=5008;NS=2504;DP=11378;EAS_AF=0.0833;AMR_AF=0.0548;AFR_AF=0.1256;EUR_AF=0.0716;SAS_AF=0.047;AA=G|||;VT=SNP
6	69527084	rs657393	T	A	100	PASS	AC=2066;AF=0.41254;AN=5008;NS=2504;DP=9721;EAS_AF=0.1776;AMR_AF=0.3184;AFR_AF=0.7065;EUR_AF=0.4513;SAS_AF=0.2843;AA=A|||;VT=SNP
6	69527196	rs116891643	C	A	100	PASS	AC=1042;AF=0.208067;AN=5008;NS=2504;DP=3588;EAS_AF=0.0942;AMR_AF=0.2334;AFR_AF=0.1324;EUR_AF=0.3777;SAS_AF=0.2352;AA=c|||;VT=SNP
6	69527664	rs490653	G	A	100	PASS	AC=1859;AF=0.371206;AN=5008;NS=2504;DP=18106;EAS_AF=0.1766;AMR_AF=0.3069;AFR_AF=0.5582;EUR_AF=0.4503;SAS_AF=0.2832;AA=G|||;VT=SNP
6	69527865	rs492444	A	G	100	PASS	AC=3372;AF=0.673323;AN=5008;NS=2504;DP=20407;EAS_AF=0.8512;AMR_AF=0.6023;AFR_AF=0.7716;EUR_AF=0.5944;SAS_AF=0.4888;AA=A|||;VT=SNP
6	69528170	rs11963528	C	A	100	PASS	AC=1299;AF=0.259385;AN=5008;NS=2504;DP=20879;EAS_AF=0.1101;AMR_AF=0.2421;AFR_AF=0.2958;EUR_AF=0.3966;SAS_AF=0.2352;AA=C|||;VT=SNP
6	69528498	rs9354802	T	C	100	PASS	AC=168;AF=0.0335463;AN=5008;NS=2504;DP=17893;EAS_AF=0.0764;AMR_AF=0.0893;AFR_AF=0.0174;EUR_AF=0.001;SAS_AF=0.0051;AA=T|||;VT=SNP
6	69529509	rs473246	G	C	100	PASS	AC=1785;AF=0.35643;AN=5008;NS=2504;DP=16810;EAS_AF=0.1954;AMR_AF=0.3141;AFR_AF=0.4576;EUR_AF=0.4871;SAS_AF=0.2812;AA=C|||;VT=SNP
6	69529644	rs79137378	G	A	100	PASS	AC=336;AF=0.0670927;AN=5008;NS=2504;DP=14831;EAS_AF=0.0089;AMR_AF=0.0605;AFR_AF=0.0053;EUR_AF=0.1352;SAS_AF=0.1452;AA=G|||;VT=SNP
6	69529793	rs149274161	C	A	100	PASS	AC=35;AF=0.00698882;AN=5008;NS=2504;DP=15719;EAS_AF=0.0347;AMR_AF=0;AFR_AF=0;EUR_AF=0;SAS_AF=0;AA=C|||;VT=SNP
6	69530387	rs502221	G	A	100	PASS	AC=4205;AF=0.839657;AN=5008;NS=2504;DP=15086;EAS_AF=0.8532;AMR_AF=0.768;AFR_AF=0.885;EUR_AF=0.9155;SAS_AF=0.7372;AA=A|||;VT=SNP
6	69530493	rs595715	T	C	100	PASS	AC=427;AF=0.0852636;AN=5008;NS=2504;DP=14300;EAS_AF=0.0863;AMR_AF=0.0548;AFR_AF=0.1309;EUR_AF=0.0805;SAS_AF=0.0491;AA=T|||;VT=SNP
6	69531957	rs2022212	A	G	100	PASS	AC=1221;AF=0.24381;AN=5008;NS=2504;DP=14840;EAS_AF=0.6438;AMR_AF=0.2925;AFR_AF=0.034;EUR_AF=0.1332;SAS_AF=0.1943;AA=A|||;VT=SNP
6	69532057	rs639610	C	A	100	PASS	AC=415;AF=0.0828674;AN=5008;NS=2504;DP=16020;EAS_AF=0.0843;AMR_AF=0.0533;AFR_AF=0.1241;EUR_AF=0.0805;SAS_AF=0.0491;AA=C|||;VT=SNP
6	69532079	rs2022213	C	G	100	PASS	AC=3425;AF=0.683906;AN=5008;NS=2504;DP=16287;EAS_AF=0.7649;AMR_AF=0.634;AFR_AF=0.7496;EUR_AF=0.663;SAS_AF=0.5685;AA=G|||;VT=SNP
6	69533938	rs4706035	G	A	100	PASS	AC=342;AF=0.0682907;AN=5008;NS=2504;DP=15792;EAS_AF=0.0099;AMR_AF=0.062;AFR_AF=0.0053;EUR_AF=0.1372;SAS_AF=0.1472;AA=G|||;VT=SNP
6	69534107	rs4706665	T	C	100	PASS	AC=3438;AF=0.686502;AN=5008;NS=2504;DP=12557;EAS_AF=0.7639;AMR_AF=0.6297;AFR_AF=0.7504;EUR_AF=0.667;SAS_AF=0.5808;AA=C|||;VT=SNP
6	69534242	rs75008594	G	A	100	PASS	AC=29;AF=0.00579073;AN=5008;NS=2504;DP=10873;EAS_AF=0.0288;AMR_AF=0;AFR_AF=0;EUR_AF=0;SAS_AF=0;AA=A|||;VT=SNP
6	69534385	rs13208896	G	A	100	PASS	AC=1080;AF=0.215655;AN=5008;NS=2504;DP=8114;EAS_AF=0.1131;AMR_AF=0.2378;AFR_AF=0.1006;EUR_AF=0.3917;SAS_AF=0.2802;AA=G|||;VT=SNP
6	69534484	rs9354803	A	G	100	PASS	AC=1221;AF=0.24381;AN=5008;NS=2504;DP=7458;EAS_AF=0.6419;AMR_AF=0.2925;AFR_AF=0.034;EUR_AF=0.1322;SAS_AF=0.1973;AA=A|||;VT=SNP
6	69534582	rs6910694	T	A	100	PASS	AC=3443;AF=0.6875;AN=5008;NS=2504;DP=8838;EAS_AF=0.7639;AMR_AF=0.634;AFR_AF=0.7496;EUR_AF=0.667;SAS_AF=0.5838;AA=A|||;VT=SNP
6	69534613	rs9363967	A	T	100	PASS	AC=1201;AF=0.239816;AN=5008;NS=2504;DP=9586;EAS_AF=0.6419;AMR_AF=0.2925;AFR_AF=0.0197;EUR_AF=0.1322;SAS_AF=0.1963;AA=A|||;VT=SNP
6	69535038	rs12528362	T	G	100	PASS	AC=550;AF=0.109824;AN=5008;NS=2504;DP=15193;EAS_AF=0.0089;AMR_AF=0.0749;AFR_AF=0.1566;EUR_AF=0.1372;SAS_AF=0.1472;AA=T|||;VT=SNP
6	69535258	rs12528028	A	G	100	PASS	AC=495;AF=0.0988419;AN=5008;NS=2504;DP=18340;EAS_AF=0.0089;AMR_AF=0.072;AFR_AF=0.115;EUR_AF=0.1392;SAS_AF=0.1472;AA=A|||;VT=SNP
6	69535509	rs12175526	T	G	100	PASS	AC=1216;AF=0.242812;AN=5008;NS=2504;DP=18377;EAS_AF=0.6399;AMR_AF=0.2954;AFR_AF=0.0333;EUR_AF=0.1252;SAS_AF=0.2004;AA=T|||;VT=SNP
6	69535577	rs544770	T	C	100	PASS	AC=340;AF=0.0678914;AN=5008;NS=2504;DP=17638;EAS_AF=0.0119;AMR_AF=0.0533;AFR_AF=0.1241;EUR_AF=0.0805;SAS_AF=0.047;AA=T|||;VT=SNP
6	69535724	rs62418565	T	C	100	PASS	AC=588;AF=0.117412;AN=5008;NS=2504;DP=19014;EAS_AF=0.0089;AMR_AF=0.0764;AFR_AF=0.1793;EUR_AF=0.1441;SAS_AF=0.1472;AA=C|||;VT=SNP
6	69535823	rs13199883	A	G	100	PASS	AC=1001;AF=0.19988;AN=5008;NS=2504;DP=16344;EAS_AF=0.1141;AMR_AF=0.2378;AFR_AF=0.0681;EUR_AF=0.3897;SAS_AF=0.2444;AA=A|||;VT=SNP
6	69536018	rs590889	C	T	100	PASS	AC=1436;AF=0.286741;AN=5008;NS=2504;DP=18723;EAS_AF=0.5933;AMR_AF=0.3343;AFR_AF=0.1354;EUR_AF=0.2018;SAS_AF=0.229;AA=C|||;VT=SNP
6	69536582	rs62418566	T	C	100	PASS	AC=318;AF=0.0634984;AN=5008;NS=2504;DP=20348;EAS_AF=0.0089;AMR_AF=0.0605;AFR_AF=0.0053;EUR_AF=0.1441;SAS_AF=0.1176;AA=T|||;VT=SNP
6	69536924	rs62418567	A	T	100	PASS	AC=318;AF=0.0634984;AN=5008;NS=2504;DP=19314;EAS_AF=0.0089;AMR_AF=0.0605;AFR_AF=0.0053;EUR_AF=0.1441;SAS_AF=0.1176;AA=A|||;VT=SNP
6	69537984	rs498801	T	C	100	PASS	AC=3676;AF=0.734026;AN=5008;NS=2504;DP=20482;EAS_AF=0.7113;AMR_AF=0.6859;AFR_AF=0.8767;EUR_AF=0.7396;SAS_AF=0.593;AA=C|||;VT=SNP
6	69538089	rs76977941	T	C	100	PASS	AC=462;AF=0.0922524;AN=5008;NS=2504;DP=19180;EAS_AF=0.0109;AMR_AF=0.072;AFR_AF=0.1044;EUR_AF=0.1441;SAS_AF=0.1207;AA=T|||;VT=SNP
6	69538655	rs62418568	T	A	100	PASS	AC=465;AF=0.0928514;AN=5008;NS=2504;DP=14985;EAS_AF=0.0089;AMR_AF=0.0706;AFR_AF=0.1112;EUR_AF=0.1441;SAS_AF=0.1176;AA=A|||;VT=SNP
6	69539056	rs149561399	A	G	100	PASS	AC=38;AF=0.00758786;AN=5008;NS=2504;DP=11122;EAS_AF=0.0357;AMR_AF=0;AFR_AF=0;EUR_AF=0;SAS_AF=0.002;AA=a|||;VT=SNP
6	69540590	rs568360	T	A	100	PASS	AC=1441;AF=0.28774;AN=5008;NS=2504;DP=15748;EAS_AF=0.5794;AMR_AF=0.3199;AFR_AF=0.1498;EUR_AF=0.2097;SAS_AF=0.2311;AA=T|||;VT=SNP
6	69540836	rs570379	G	A	100	PASS	AC=1445;AF=0.288538;AN=5008;NS=2504;DP=16129;EAS_AF=0.5813;AMR_AF=0.3199;AFR_AF=0.1498;EUR_AF=0.2097;SAS_AF=0.2331;AA=G|||;VT=SNP
6	69540950	rs571299	G	A	100	PASS	AC=1445;AF=0.288538;AN=5008;NS=2504;DP=18910;EAS_AF=0.5813;AMR_AF=0.3199;AFR_AF=0.1505;EUR_AF=0.2097;SAS_AF=0.2321;AA=G|||;VT=SNP
6	69541114	rs514518	A	C	100	PASS	AC=2663;AF=0.531749;AN=5008;NS=2504;DP=16165;EAS_AF=0.5813;AMR_AF=0.438;AFR_AF=0.7587;EUR_AF=0.3877;SAS_AF=0.3885;AA=A|||;VT=SNP
6	69541331	rs577328	G	A	100	PASS	AC=1445;AF=0.288538;AN=5008;NS=2504;DP=17741;EAS_AF=0.5804;AMR_AF=0.3199;AFR_AF=0.1513;EUR_AF=0.2097;SAS_AF=0.2321;AA=G|||;VT=SNP
6	69541588	rs62418570	C	T	100	PASS	AC=392;AF=0.0782748;AN=5008;NS=2504;DP=19459;EAS_AF=0.0089;AMR_AF=0.0634;AFR_AF=0.0613;EUR_AF=0.1421;SAS_AF=0.1176;AA=C|||;VT=SNP
6	69541935	rs144893593	G	T	100	PASS	AC=33;AF=0.00658946;AN=5008;NS=2504;DP=16758;EAS_AF=0.0317;AMR_AF=0;AFR_AF=0;EUR_AF=0;SAS_AF=0.001;AA=G|||;VT=SNP
6	69542165	rs75700702	T	A	100	PASS	AC=310;AF=0.061901;AN=5008;NS=2504;DP=15510;EAS_AF=0.0089;AMR_AF=0.0605;AFR_AF=0.0053;EUR_AF=0.1362;SAS_AF=0.1176;AA=T|||;VT=SNP
6	69542291	rs497240	C	T	100	PASS	AC=1433;AF=0.286142;AN=5008;NS=2504;DP=15473;EAS_AF=0.5794;AMR_AF=0.3184;AFR_AF=0.1543;EUR_AF=0.2038;SAS_AF=0.2239;AA=C|||;VT=SNP
6	69544160	rs555959	G	T	100	PASS	AC=1431;AF=0.285743;AN=5008;NS=2504;DP=15460;EAS_AF=0.5813;AMR_AF=0.3184;AFR_AF=0.1498;EUR_AF=0.2048;SAS_AF=0.2249;AA=g|||;VT=SNP
6	69544896	rs563146	G	A	100	PASS	AC=1593;AF=0.318091;AN=5008;NS=2504;DP=13728;EAS_AF=0.5813;AMR_AF=0.3242;AFR_AF=0.2693;EUR_AF=0.2048;SAS_AF=0.2249;AA=g|||;VT=SNP
6	69545429	rs551876	A	G	100	PASS	AC=1431;AF=0.285743;AN=5008;NS=2504;DP=16172;EAS_AF=0.5813;AMR_AF=0.3184;AFR_AF=0.1498;EUR_AF=0.2048;SAS_AF=0.2249;AA=A|||;VT=SNP
6	69545666	rs13204246	C	T	100	PASS	AC=993;AF=0.198283;AN=5008;NS=2504;DP=17459;EAS_AF=0.121;AMR_AF=0.2421;AFR_AF=0.0681;EUR_AF=0.3827;SAS_AF=0.2331;AA=C|||;VT=SNP
6	69545793	rs482005	T	G	100	PASS	AC=1451;AF=0.289736;AN=5008;NS=2504;DP=16915;EAS_AF=0.5813;AMR_AF=0.3213;AFR_AF=0.1634;EUR_AF=0.2048;SAS_AF=0.2249;AA=G|||;VT=SNP
6	69545855	rs555588	C	T	100	PASS	AC=1452;AF=0.289936;AN=5008;NS=2504;DP=17949;EAS_AF=0.5813;AMR_AF=0.3213;AFR_AF=0.1634;EUR_AF=0.2048;SAS_AF=0.226;AA=C|||;VT=SNP
6	69545903	rs1008234	G	A	100	PASS	AC=1071;AF=0.213858;AN=5008;NS=2504;DP=18298;EAS_AF=0.121;AMR_AF=0.2493;AFR_AF=0.1233;EUR_AF=0.3827;SAS_AF=0.2331;AA=G|||;VT=SNP
6	69545996	rs483875	T	G	100	PASS	AC=1451;AF=0.289736;AN=5008;NS=2504;DP=20586;EAS_AF=0.5813;AMR_AF=0.3213;AFR_AF=0.1634;EUR_AF=0.2048;SAS_AF=0.2249;AA=G|||;VT=SNP
6	69546138	rs506211	T	C	100	PASS	AC=1451;AF=0.289736;AN=5008;NS=2504;DP=19689;EAS_AF=0.5813;AMR_AF=0.3213;AFR_AF=0.1634;EUR_AF=0.2048;SAS_AF=0.2249;AA=T|||;VT=SNP
6	69546164	rs579304	C	T	100	PASS	AC=1451;AF=0.289736;AN=5008;NS=2504;DP=19358;EAS_AF=0.5813;AMR_AF=0.3213;AFR_AF=0.1634;EUR_AF=0.2048;SAS_AF=0.2249;AA=C|||;VT=SNP
6	69546221	rs580073	C	T	100	PASS	AC=1451;AF=0.289736;AN=5008;NS=2504;DP=19922;EAS_AF=0.5813;AMR_AF=0.3213;AFR_AF=0.1634;EUR_AF=0.2048;SAS_AF=0.2249;AA=C|||;VT=SNP
6	69546258	rs580182	C	T	100	PASS	AC=1451;AF=0.289736;AN=5008;NS=2504;DP=21392;EAS_AF=0.5813;AMR_AF=0.3213;AFR_AF=0.1634;EUR_AF=0.2048;SAS_AF=0.2249;AA=C|||;VT=SNP
6	69546639	rs510779	T	C	100	PASS	AC=1451;AF=0.289736;AN=5008;NS=2504;DP=18507;EAS_AF=0.5813;AMR_AF=0.3213;AFR_AF=0.1634;EUR_AF=0.2048;SAS_AF=0.2249;AA=T|||;VT=SNP
6	69546673	rs77710713	G	A	100	PASS	AC=392;AF=0.0782748;AN=5008;NS=2504;DP=17910;EAS_AF=0.0089;AMR_AF=0.0634;AFR_AF=0.0613;EUR_AF=0.1421;SAS_AF=0.1176;AA=G|||;VT=SNP
6	69546915	rs513369	C	G	100	PASS	AC=1842;AF=0.367812;AN=5008;NS=2504;DP=15525;EAS_AF=0.5893;AMR_AF=0.3847;AFR_AF=0.2247;EUR_AF=0.3469;SAS_AF=0.3425;AA=G|||;VT=SNP
6	69546947	rs1523933	C	T	100	PASS	AC=1758;AF=0.351038;AN=5008;NS=2504;DP=14836;EAS_AF=0.121;AMR_AF=0.2767;AFR_AF=0.6271;EUR_AF=0.3837;SAS_AF=0.2342;AA=C|||;VT=SNP
6	69546994	rs36051509	T	C	100	PASS	AC=395;AF=0.0788738;AN=5008;NS=2504;DP=13377;EAS_AF=0.003;AMR_AF=0.1009;AFR_AF=0.0492;EUR_AF=0.171;SAS_AF=0.0869;AA=T|||;VT=SNP
6	69547090	rs499251	A	T	100	PASS	AC=1451;AF=0.289736;AN=5008;NS=2504;DP=13986;EAS_AF=0.5813;AMR_AF=0.3213;AFR_AF=0.1634;EUR_AF=0.2048;SAS_AF=0.2249;AA=A|||;VT=SNP
6	69547126	rs536322	G	A	100	PASS	AC=1451;AF=0.289736;AN=5008;NS=2504;DP=13625;EAS_AF=0.5813;AMR_AF=0.3213;AFR_AF=0.1634;EUR_AF=0.2048;SAS_AF=0.2249;AA=G|||;VT=SNP
6	69547333	rs144230396	T	C	100	PASS	AC=35;AF=0.00698882;AN=5008;NS=2504;DP=14441;EAS_AF=0.0327;AMR_AF=0;AFR_AF=0;EUR_AF=0;SAS_AF=0.002;AA=T|||;VT=SNP
6	69547402	rs79721332	G	A	100	PASS	AC=311;AF=0.0621006;AN=5008;NS=2504;DP=14658;EAS_AF=0.0089;AMR_AF=0.0605;AFR_AF=0.0061;EUR_AF=0.1352;SAS_AF=0.1186;AA=G|||;VT=SNP
6	69547642	rs540974	T	G	100	PASS	AC=1451;AF=0.289736;AN=5008;NS=2504;DP=14902;EAS_AF=0.5813;AMR_AF=0.3213;AFR_AF=0.1634;EUR_AF=0.2048;SAS_AF=0.2249;AA=G|||;VT=SNP
6	69547883	rs505948	C	T	100	PASS	AC=1451;AF=0.289736;AN=5008;NS=2504;DP=18506;EAS_AF=0.5813;AMR_AF=0.3213;AFR_AF=0.1634;EUR_AF=0.2048;SAS_AF=0.2249;AA=T|||;VT=SNP
6	69548012	rs544495	A	G	100	PASS	AC=4056;AF=0.809904;AN=5008;NS=2504;DP=17893;EAS_AF=0.7123;AMR_AF=0.755;AFR_AF=0.8873;EUR_AF=0.9155;SAS_AF=0.7362;AA=G|||;VT=SNP
6	69548068	rs528718	C	A	100	PASS	AC=1452;AF=0.289936;AN=5008;NS=2504;DP=16825;EAS_AF=0.5813;AMR_AF=0.3213;AFR_AF=0.1641;EUR_AF=0.2048;SAS_AF=0.2249;AA=A|||;VT=SNP
6	69548206	rs1403923	G	A	100	PASS	AC=462;AF=0.0922524;AN=5008;NS=2504;DP=18755;EAS_AF=0.0357;AMR_AF=0.1326;AFR_AF=0.0174;EUR_AF=0.1938;SAS_AF=0.1186;AA=G|||;VT=SNP
6	69548406	rs569272	T	C	100	PASS	AC=4056;AF=0.809904;AN=5008;NS=2504;DP=20092;EAS_AF=0.7123;AMR_AF=0.755;AFR_AF=0.8873;EUR_AF=0.9155;SAS_AF=0.7362;AA=C|||;VT=SNP
6	69548439	rs62418572	C	A	100	PASS	AC=392;AF=0.0782748;AN=5008;NS=2504;DP=18911;EAS_AF=0.0089;AMR_AF=0.0634;AFR_AF=0.0613;EUR_AF=0.1421;SAS_AF=0.1176;AA=C|||;VT=SNP
6	69549098	rs483076	A	G	100	PASS	AC=4056;AF=0.809904;AN=5008;NS=2504;DP=19924;EAS_AF=0.7123;AMR_AF=0.755;AFR_AF=0.8873;EUR_AF=0.9155;SAS_AF=0.7362;AA=G|||;VT=SNP
6	69549413	rs489218	T	G	100	PASS	AC=1451;AF=0.289736;AN=5008;NS=2504;DP=19283;EAS_AF=0.5813;AMR_AF=0.3213;AFR_AF=0.1634;EUR_AF=0.2048;SAS_AF=0.2249;AA=T|||;VT=SNP
6	69549844	rs492954	T	G	100	PASS	AC=1843;AF=0.368011;AN=5008;NS=2504;DP=20137;EAS_AF=0.5903;AMR_AF=0.3847;AFR_AF=0.2247;EUR_AF=0.3469;SAS_AF=0.3425;AA=G|||;VT=SNP
6	69549897	rs493768	C	T	100	PASS	AC=1451;AF=0.289736;AN=5008;NS=2504;DP=18282;EAS_AF=0.5813;AMR_AF=0.3213;AFR_AF=0.1634;EUR_AF=0.2048;SAS_AF=0.2249;AA=T|||;VT=SNP
6	69549928	rs66779956	G	A	100	PASS	AC=1202;AF=0.240016;AN=5008;NS=2504;DP=18061;EAS_AF=0.121;AMR_AF=0.2608;AFR_AF=0.2103;EUR_AF=0.3877;SAS_AF=0.2362;AA=G|||;VT=SNP
6	69550082	rs486413	T	C	100	PASS	AC=1451;AF=0.289736;AN=5008;NS=2504;DP=477;EAS_AF=0.5813;AMR_AF=0.3213;AFR_AF=0.1634;EUR_AF=0.2048;SAS_AF=0.2249;AA=C|||;VT=SNP
6	69550083	rs75472594	T	C	100	PASS	AC=317;AF=0.0632987;AN=5008;NS=2504;DP=675;EAS_AF=0.0089;AMR_AF=0.0605;AFR_AF=0.0061;EUR_AF=0.1421;SAS_AF=0.1176;AA=T|||;VT=SNP
6	69550199	rs487408	G	A	100	PASS	AC=1452;AF=0.289936;AN=5008;NS=2504;DP=17050;EAS_AF=0.5813;AMR_AF=0.3213;AFR_AF=0.1634;EUR_AF=0.2048;SAS_AF=0.226;AA=G|||;VT=SNP
6	69550227	rs487492	C	A	100	PASS	AC=1438;AF=0.287141;AN=5008;NS=2504;DP=15026;EAS_AF=0.5813;AMR_AF=0.3184;AFR_AF=0.1543;EUR_AF=0.2048;SAS_AF=0.226;AA=C|||;VT=SNP
6	69550423	rs73458284	G	A	100	PASS	AC=1089;AF=0.217452;AN=5008;NS=2504;DP=13197;EAS_AF=0.121;AMR_AF=0.2565;AFR_AF=0.1286;EUR_AF=0.3857;SAS_AF=0.2362;AA=G|||;VT=SNP
6	69550487	rs77269931	T	A	100	PASS	AC=311;AF=0.0621006;AN=5008;NS=2504;DP=14933;EAS_AF=0.0089;AMR_AF=0.0605;AFR_AF=0.0053;EUR_AF=0.1372;SAS_AF=0.1176;AA=t|||;VT=SNP
6	69550688	rs491998	G	A	100	PASS	AC=4056;AF=0.809904;AN=5008;NS=2504;DP=18880;EAS_AF=0.7123;AMR_AF=0.755;AFR_AF=0.8873;EUR_AF=0.9155;SAS_AF=0.7362;AA=A|||;VT=SNP
6	69550695	rs62418573	A	G	100	PASS	AC=1089;AF=0.217452;AN=5008;NS=2504;DP=18859;EAS_AF=0.121;AMR_AF=0.2565;AFR_AF=0.1286;EUR_AF=0.3857;SAS_AF=0.2362;AA=A|||;VT=SNP
6	69550764	rs492229	T	G	100	PASS	AC=1431;AF=0.285743;AN=5008;NS=2504;DP=18114;EAS_AF=0.5813;AMR_AF=0.3184;AFR_AF=0.1498;EUR_AF=0.2048;SAS_AF=0.2249;AA=T|||;VT=SNP
6	69551323	rs518644	C	T	100	PASS	AC=1451;AF=0.289736;AN=5008;NS=2504;DP=16496;EAS_AF=0.5813;AMR_AF=0.3213;AFR_AF=0.1634;EUR_AF=0.2048;SAS_AF=0.2249;AA=T|||;VT=SNP
6	69551449	rs519614	C	T	100	PASS	AC=1451;AF=0.289736;AN=5008;NS=2504;DP=16842;EAS_AF=0.5813;AMR_AF=0.3213;AFR_AF=0.1634;EUR_AF=0.2048;SAS_AF=0.2249;AA=C|||;VT=SNP
6	69551494	rs520391	C	T	100	PASS	AC=329;AF=0.0656949;AN=5008;NS=2504;DP=16832;EAS_AF=0.0119;AMR_AF=0.0533;AFR_AF=0.1172;EUR_AF=0.0795;SAS_AF=0.046;AA=C|||;VT=SNP
6	69551541	rs34625240	A	C	100	PASS	AC=309;AF=0.0617013;AN=5008;NS=2504;DP=16660;EAS_AF=0.0089;AMR_AF=0.0605;AFR_AF=0.0053;EUR_AF=0.1352;SAS_AF=0.1176;AA=A|||;VT=SNP
6	69551798	rs523137	C	G	100	PASS	AC=1451;AF=0.289736;AN=5008;NS=2504;DP=16062;EAS_AF=0.5813;AMR_AF=0.3213;AFR_AF=0.1634;EUR_AF=0.2048;SAS_AF=0.2249;AA=G|||;VT=SNP
6	69551822	rs550090	A	G	100	PASS	AC=1451;AF=0.289736;AN=5008;NS=2504;DP=15552;EAS_AF=0.5813;AMR_AF=0.3213;AFR_AF=0.1634;EUR_AF=0.2048;SAS_AF=0.2249;AA=G|||;VT=SNP
6	69551838	rs1589733	G	C	100	PASS	AC=2213;AF=0.441893;AN=5008;NS=2504;DP=15138;EAS_AF=0.122;AMR_AF=0.3703;AFR_AF=0.6626;EUR_AF=0.5686;SAS_AF=0.3937;AA=G|||;VT=SNP
6	69552103	rs546970	T	C	100	PASS	AC=4056;AF=0.809904;AN=5008;NS=2504;DP=13593;EAS_AF=0.7123;AMR_AF=0.755;AFR_AF=0.8873;EUR_AF=0.9155;SAS_AF=0.7362;AA=C|||;VT=SNP
6	69552271	rs9446060	G	A	100	PASS	AC=2055;AF=0.410343;AN=5008;NS=2504;DP=14086;EAS_AF=0.122;AMR_AF=0.366;AFR_AF=0.5446;EUR_AF=0.5686;SAS_AF=0.3947;AA=G|||;VT=SNP
6	69552659	rs551777	T	C	100	PASS	AC=4056;AF=0.809904;AN=5008;NS=2504;DP=18280;EAS_AF=0.7123;AMR_AF=0.755;AFR_AF=0.8873;EUR_AF=0.9155;SAS_AF=0.7362;AA=C|||;VT=SNP
6	69552718	rs1608528	A	G	100	PASS	AC=553;AF=0.110423;AN=5008;NS=2504;DP=19152;EAS_AF=0.0099;AMR_AF=0.0692;AFR_AF=0.1793;EUR_AF=0.1421;SAS_AF=0.1176;AA=A|||;VT=SNP
6	69552996	rs492863	C	T	100	PASS	AC=1451;AF=0.289736;AN=5008;NS=2504;DP=16814;EAS_AF=0.5813;AMR_AF=0.3213;AFR_AF=0.1634;EUR_AF=0.2048;SAS_AF=0.2249;AA=T|||;VT=SNP
6	69553026	rs13214125	G	A	100	PASS	AC=1618;AF=0.323083;AN=5008;NS=2504;DP=16594;EAS_AF=0.122;AMR_AF=0.2781;AFR_AF=0.5144;EUR_AF=0.3877;SAS_AF=0.2372;AA=G|||;VT=SNP
6	69553239	rs34131251	C	T	100	PASS	AC=316;AF=0.063099;AN=5008;NS=2504;DP=17414;EAS_AF=0.0089;AMR_AF=0.0605;AFR_AF=0.0053;EUR_AF=0.1421;SAS_AF=0.1176;AA=C|||;VT=SNP
6	69553463	rs580034	G	A	100	PASS	AC=1451;AF=0.289736;AN=5008;NS=2504;DP=16472;EAS_AF=0.5813;AMR_AF=0.3213;AFR_AF=0.1634;EUR_AF=0.2048;SAS_AF=0.2249;AA=A|||;VT=SNP
6	69553484	rs580767	T	C	100	PASS	AC=1451;AF=0.289736;AN=5008;NS=2504;DP=16819;EAS_AF=0.5813;AMR_AF=0.3213;AFR_AF=0.1634;EUR_AF=0.2048;SAS_AF=0.2249;AA=C|||;VT=SNP
6	69554171	rs7774791	C	G	100	PASS	AC=4056;AF=0.809904;AN=5008;NS=2504;DP=18243;EAS_AF=0.7123;AMR_AF=0.755;AFR_AF=0.8873;EUR_AF=0.9155;SAS_AF=0.7362;AA=G|||;VT=SNP
6	69554285	rs9342735	A	C	100	PASS	AC=1451;AF=0.289736;AN=5008;NS=2504;DP=18867;EAS_AF=0.5813;AMR_AF=0.3213;AFR_AF=0.1634;EUR_AF=0.2048;SAS_AF=0.2249;AA=C|||;VT=SNP
6	69554294	rs9346251	A	G	100	PASS	AC=1451;AF=0.289736;AN=5008;NS=2504;DP=19063;EAS_AF=0.5813;AMR_AF=0.3213;AFR_AF=0.1634;EUR_AF=0.2048;SAS_AF=0.2249;AA=G|||;VT=SNP
6	69554514	rs9342736	G	A	100	PASS	AC=1451;AF=0.289736;AN=5008;NS=2504;DP=18480;EAS_AF=0.5813;AMR_AF=0.3213;AFR_AF=0.1634;EUR_AF=0.2048;SAS_AF=0.2249;AA=A|||;VT=SNP
6	69554526	rs9346252	G	T	100	PASS	AC=1451;AF=0.289736;AN=5008;NS=2504;DP=18906;EAS_AF=0.5813;AMR_AF=0.3213;AFR_AF=0.1634;EUR_AF=0.2048;SAS_AF=0.2249;AA=G|||;VT=SNP
6	69554609	rs2207435	G	A	100	PASS	AC=4056;AF=0.809904;AN=5008;NS=2504;DP=20423;EAS_AF=0.7123;AMR_AF=0.755;AFR_AF=0.8873;EUR_AF=0.9155;SAS_AF=0.7362;AA=A|||;VT=SNP
6	69554790	rs6941602	C	G	100	PASS	AC=1451;AF=0.289736;AN=5008;NS=2504;DP=18522;EAS_AF=0.5813;AMR_AF=0.3213;AFR_AF=0.1634;EUR_AF=0.2048;SAS_AF=0.2249;AA=G|||;VT=SNP
6	69554813	rs6920573	A	T	100	PASS	AC=1451;AF=0.289736;AN=5008;NS=2504;DP=18760;EAS_AF=0.5813;AMR_AF=0.3213;AFR_AF=0.1634;EUR_AF=0.2048;SAS_AF=0.2249;AA=A|||;VT=SNP
6	69555181	rs2224011	A	C	100	PASS	AC=1451;AF=0.289736;AN=5008;NS=2504;DP=19346;EAS_AF=0.5813;AMR_AF=0.3213;AFR_AF=0.1634;EUR_AF=0.2048;SAS_AF=0.2249;AA=C|||;VT=SNP
6	69555254	rs7742022	C	A	100	PASS	AC=1774;AF=0.354233;AN=5008;NS=2504;DP=18845;EAS_AF=0.121;AMR_AF=0.2853;AFR_AF=0.6293;EUR_AF=0.3877;SAS_AF=0.2372;AA=C|||;VT=SNP
6	69555985	rs497728	T	C	100	PASS	AC=1451;AF=0.289736;AN=5008;NS=2504;DP=18777;EAS_AF=0.5813;AMR_AF=0.3213;AFR_AF=0.1634;EUR_AF=0.2048;SAS_AF=0.2249;AA=T|||;VT=SNP
6	69556446	rs522513	T	C	100	PASS	AC=1451;AF=0.289736;AN=5008;NS=2504;DP=17644;EAS_AF=0.5813;AMR_AF=0.3213;AFR_AF=0.1634;EUR_AF=0.2048;SAS_AF=0.2249;AA=t|||;VT=SNP
6	69556571	rs9351741	G	C	100	PASS	AC=1451;AF=0.289736;AN=5008;NS=2504;DP=20091;EAS_AF=0.5813;AMR_AF=0.3213;AFR_AF=0.1641;EUR_AF=0.2038;SAS_AF=0.2249;AA=C|||;VT=SNP
6	69556783	rs525342	G	A	100	PASS	AC=1457;AF=0.290935;AN=5008;NS=2504;DP=19041;EAS_AF=0.5813;AMR_AF=0.3213;AFR_AF=0.1679;EUR_AF=0.2048;SAS_AF=0.2249;AA=G|||;VT=SNP
6	69556840	rs526156	A	C	100	PASS	AC=4056;AF=0.809904;AN=5008;NS=2504;DP=19657;EAS_AF=0.7123;AMR_AF=0.755;AFR_AF=0.8873;EUR_AF=0.9155;SAS_AF=0.7362;AA=C|||;VT=SNP
6	69557000	rs527932	A	C	100	PASS	AC=1451;AF=0.289736;AN=5008;NS=2504;DP=21865;EAS_AF=0.5813;AMR_AF=0.3213;AFR_AF=0.1634;EUR_AF=0.2048;SAS_AF=0.2249;AA=A|||;VT=SNP
6	69557192	rs478319	T	G	100	PASS	AC=3664;AF=0.731629;AN=5008;NS=2504;DP=20653;EAS_AF=0.7034;AMR_AF=0.6916;AFR_AF=0.826;EUR_AF=0.7734;SAS_AF=0.6186;AA=G|||;VT=SNP
6	69557386	rs12524957	C	T	100	PASS	AC=309;AF=0.0617013;AN=5008;NS=2504;DP=19607;EAS_AF=0.0089;AMR_AF=0.0605;AFR_AF=0.0053;EUR_AF=0.1352;SAS_AF=0.1176;AA=C|||;VT=SNP
6	69557496	rs553613	G	A	100	PASS	AC=1451;AF=0.289736;AN=5008;NS=2504;DP=18071;EAS_AF=0.5813;AMR_AF=0.3213;AFR_AF=0.1634;EUR_AF=0.2048;SAS_AF=0.2249;AA=G|||;VT=SNP
6	69558035	rs6921402	C	T	100	PASS	AC=492;AF=0.0982428;AN=5008;NS=2504;DP=13171;EAS_AF=0.0089;AMR_AF=0.0663;AFR_AF=0.1354;EUR_AF=0.1421;SAS_AF=0.1176;AA=T|||;VT=SNP
6	69558221	rs580973	C	T	100	PASS	AC=1951;AF=0.389577;AN=5008;NS=2504;DP=13845;EAS_AF=0.5903;AMR_AF=0.3876;AFR_AF=0.3048;EUR_AF=0.3469;SAS_AF=0.3425;AA=C|||;VT=SNP
6	69558359	rs509984	C	T	100	PASS	AC=2195;AF=0.438299;AN=5008;NS=2504;DP=14527;EAS_AF=0.5913;AMR_AF=0.4669;AFR_AF=0.1944;EUR_AF=0.5268;SAS_AF=0.499;AA=T|||;VT=SNP
6	69558391	rs472367	G	A	100	PASS	AC=2195;AF=0.438299;AN=5008;NS=2504;DP=14716;EAS_AF=0.5913;AMR_AF=0.4669;AFR_AF=0.1944;EUR_AF=0.5268;SAS_AF=0.499;AA=G|||;VT=SNP
6	69558698	rs513357	A	G	100	PASS	AC=4056;AF=0.809904;AN=5008;NS=2504;DP=13755;EAS_AF=0.7123;AMR_AF=0.755;AFR_AF=0.8873;EUR_AF=0.9155;SAS_AF=0.7362;AA=G|||;VT=SNP
6	69559209	rs501140	C	T	100	PASS	AC=2360;AF=0.471246;AN=5008;NS=2504;DP=14894;EAS_AF=0.5913;AMR_AF=0.4726;AFR_AF=0.3162;EUR_AF=0.5268;SAS_AF=0.499;AA=T|||;VT=SNP
6	69559455	rs541027	A	T	100	PASS	AC=2194;AF=0.438099;AN=5008;NS=2504;DP=15711;EAS_AF=0.5913;AMR_AF=0.4669;AFR_AF=0.1936;EUR_AF=0.5268;SAS_AF=0.499;AA=T|||;VT=SNP
6	69560086	rs13207774	A	G	100	PASS	AC=551;AF=0.110024;AN=5008;NS=2504;DP=16490;EAS_AF=0.0853;AMR_AF=0.1167;AFR_AF=0.0567;EUR_AF=0.1909;SAS_AF=0.1196;AA=A|||;VT=SNP
6	69560139	rs491928	C	T	100	PASS	AC=2354;AF=0.470048;AN=5008;NS=2504;DP=17405;EAS_AF=0.5913;AMR_AF=0.4726;AFR_AF=0.3116;EUR_AF=0.5268;SAS_AF=0.499;AA=T|||;VT=SNP
6	69560278	rs493606	T	C	100	PASS	AC=4058;AF=0.810304;AN=5008;NS=2504;DP=18723;EAS_AF=0.7123;AMR_AF=0.7565;AFR_AF=0.8873;EUR_AF=0.9155;SAS_AF=0.7372;AA=C|||;VT=SNP
6	69560304	rs493682	G	A	100	PASS	AC=2194;AF=0.438099;AN=5008;NS=2504;DP=18680;EAS_AF=0.5913;AMR_AF=0.4683;AFR_AF=0.1936;EUR_AF=0.5268;SAS_AF=0.498;AA=A|||;VT=SNP
6	69560573	rs996768	G	A	100	PASS	AC=1009;AF=0.201478;AN=5008;NS=2504;DP=19952;EAS_AF=0.121;AMR_AF=0.2493;AFR_AF=0.0696;EUR_AF=0.3867;SAS_AF=0.2382;AA=G|||;VT=SNP
6	69560780	rs536054	G	T	100	PASS	AC=2354;AF=0.470048;AN=5008;NS=2504;DP=17964;EAS_AF=0.5913;AMR_AF=0.4726;AFR_AF=0.3116;EUR_AF=0.5268;SAS_AF=0.499;AA=G|||;VT=SNP
6	69560985	rs500125	G	A	100	PASS	AC=2354;AF=0.470048;AN=5008;NS=2504;DP=18092;EAS_AF=0.5913;AMR_AF=0.4726;AFR_AF=0.3116;EUR_AF=0.5268;SAS_AF=0.499;AA=G|||;VT=SNP
6	69561169	rs12055424	C	A	100	PASS	AC=2099;AF=0.419129;AN=5008;NS=2504;DP=17607;EAS_AF=0.5913;AMR_AF=0.4582;AFR_AF=0.1263;EUR_AF=0.5268;SAS_AF=0.499;AA=C|||;VT=SNP
6	69561451	rs62416367	G	A	100	PASS	AC=316;AF=0.063099;AN=5008;NS=2504;DP=15729;EAS_AF=0.0089;AMR_AF=0.0605;AFR_AF=0.0053;EUR_AF=0.1421;SAS_AF=0.1176;AA=G|||;VT=SNP
6	69561562	rs525874	C	A	100	PASS	AC=4055;AF=0.809704;AN=5008;NS=2504;DP=14586;EAS_AF=0.7123;AMR_AF=0.755;AFR_AF=0.8865;EUR_AF=0.9155;SAS_AF=0.7362;AA=A|||;VT=SNP
6	69561759	rs566190	A	G	100	PASS	AC=4056;AF=0.809904;AN=5008;NS=2504;DP=14484;EAS_AF=0.7123;AMR_AF=0.755;AFR_AF=0.8865;EUR_AF=0.9155;SAS_AF=0.7372;AA=G|||;VT=SNP
6	69562081	rs552283	C	A	100	PASS	AC=2193;AF=0.437899;AN=5008;NS=2504;DP=14960;EAS_AF=0.5913;AMR_AF=0.4669;AFR_AF=0.1936;EUR_AF=0.5268;SAS_AF=0.498;AA=c|||;VT=SNP
6	69563026	rs75511638	T	C	100	PASS	AC=150;AF=0.0299521;AN=5008;NS=2504;DP=17587;EAS_AF=0.0833;AMR_AF=0.0159;AFR_AF=0.003;EUR_AF=0.0189;SAS_AF=0.0327;AA=T|||;VT=SNP
6	69563055	rs7755226	G	A	100	PASS	AC=1610;AF=0.321486;AN=5008;NS=2504;DP=17413;EAS_AF=0.121;AMR_AF=0.2781;AFR_AF=0.5083;EUR_AF=0.3887;SAS_AF=0.2372;AA=G|||;VT=SNP
6	69563186	rs2057166	A	G	100	PASS	AC=143;AF=0.0285543;AN=5008;NS=2504;DP=16633;EAS_AF=0.0744;AMR_AF=0.0879;AFR_AF=0.0008;EUR_AF=0.001;SAS_AF=0.0051;AA=A|||;VT=SNP
6	69563201	rs17200696	A	C	100	PASS	AC=1087;AF=0.217053;AN=5008;NS=2504;DP=16392;EAS_AF=0.121;AMR_AF=0.2565;AFR_AF=0.1256;EUR_AF=0.3867;SAS_AF=0.2372;AA=A|||;VT=SNP
6	69563344	rs12196150	C	T	100	PASS	AC=720;AF=0.14377;AN=5008;NS=2504;DP=16999;EAS_AF=0.0099;AMR_AF=0.1455;AFR_AF=0.0121;EUR_AF=0.3221;SAS_AF=0.2751;AA=C|||;VT=SNP
6	69564430	rs505369	T	A	100	PASS	AC=2158;AF=0.430911;AN=5008;NS=2504;DP=12620;EAS_AF=0.5833;AMR_AF=0.4611;AFR_AF=0.1929;EUR_AF=0.5159;SAS_AF=0.4867;AA=A|||;VT=SNP
6	69564646	rs507326	T	G	100	PASS	AC=2196;AF=0.438498;AN=5008;NS=2504;DP=17011;EAS_AF=0.5913;AMR_AF=0.4669;AFR_AF=0.1936;EUR_AF=0.5278;SAS_AF=0.5;AA=g|||;VT=SNP
6	69564830	rs547423	G	A	100	PASS	AC=1454;AF=0.290335;AN=5008;NS=2504;DP=18463;EAS_AF=0.5843;AMR_AF=0.3213;AFR_AF=0.1634;EUR_AF=0.2048;SAS_AF=0.2249;AA=G|||;VT=SNP
6	69565332	rs534690	G	T	100	PASS	AC=2417;AF=0.482628;AN=5008;NS=2504;DP=10918;EAS_AF=0.5933;AMR_AF=0.4784;AFR_AF=0.3419;EUR_AF=0.5388;SAS_AF=0.5041;AA=-|||;VT=SNP
6	69565390	rs11967772	T	G	100	PASS	AC=1772;AF=0.353834;AN=5008;NS=2504;DP=10735;EAS_AF=0.121;AMR_AF=0.2839;AFR_AF=0.6271;EUR_AF=0.3887;SAS_AF=0.2382;AA=T|||;VT=SNP
6	69565421	rs117048094	T	C	100	PASS	AC=309;AF=0.0617013;AN=5008;NS=2504;DP=10635;EAS_AF=0.0089;AMR_AF=0.0605;AFR_AF=0.0053;EUR_AF=0.1352;SAS_AF=0.1176;AA=T|||;VT=SNP
6	69565982	rs540955	T	A	100	PASS	AC=2197;AF=0.438698;AN=5008;NS=2504;DP=19447;EAS_AF=0.5923;AMR_AF=0.4669;AFR_AF=0.1936;EUR_AF=0.5268;SAS_AF=0.501;AA=A|||;VT=SNP
6	69566718	rs1988054	G	C	100	PASS	AC=4055;AF=0.809704;AN=5008;NS=2504;DP=18128;EAS_AF=0.7123;AMR_AF=0.755;AFR_AF=0.8865;EUR_AF=0.9155;SAS_AF=0.7362;AA=C|||;VT=SNP
6	69566846	rs1120509	A	G	100	PASS	AC=2355;AF=0.470248;AN=5008;NS=2504;DP=18576;EAS_AF=0.5913;AMR_AF=0.4726;AFR_AF=0.3124;EUR_AF=0.5278;SAS_AF=0.498;AA=A|||;VT=SNP
6	69566849	rs2224014	C	G	100	PASS	AC=2355;AF=0.470248;AN=5008;NS=2504;DP=18621;EAS_AF=0.5913;AMR_AF=0.4726;AFR_AF=0.3124;EUR_AF=0.5268;SAS_AF=0.499;AA=G|||;VT=SNP
6	69567095	rs141181208	G	A	100	PASS	AC=315;AF=0.0628994;AN=5008;NS=2504;DP=18585;EAS_AF=0.0089;AMR_AF=0.0591;AFR_AF=0.0053;EUR_AF=0.1421;SAS_AF=0.1176;AA=G|||;VT=SNP
6	69567241	rs483833	G	A	100	PASS	AC=4055;AF=0.809704;AN=5008;NS=2504;DP=19451;EAS_AF=0.7123;AMR_AF=0.755;AFR_AF=0.8865;EUR_AF=0.9155;SAS_AF=0.7362;AA=A|||;VT=SNP
6	69567445	rs485721	C	A	100	PASS	AC=2196;AF=0.438498;AN=5008;NS=2504;DP=22116;EAS_AF=0.5913;AMR_AF=0.4669;AFR_AF=0.1944;EUR_AF=0.5268;SAS_AF=0.5;AA=C|||;VT=SNP
6	69567811	rs117131535	A	G	100	PASS	AC=316;AF=0.063099;AN=5008;NS=2504;DP=19291;EAS_AF=0.0089;AMR_AF=0.0605;AFR_AF=0.0053;EUR_AF=0.1421;SAS_AF=0.1176;AA=A|||;VT=SNP
6	69568729	rs62416368	C	T	100	PASS	AC=316;AF=0.063099;AN=5008;NS=2504;DP=17595;EAS_AF=0.0089;AMR_AF=0.0605;AFR_AF=0.0053;EUR_AF=0.1421;SAS_AF=0.1176;AA=C|||;VT=SNP
6	69568733	rs518704	G	T	100	PASS	AC=2229;AF=0.445088;AN=5008;NS=2504;DP=17641;EAS_AF=0.624;AMR_AF=0.4669;AFR_AF=0.1944;EUR_AF=0.5268;SAS_AF=0.5;AA=T|||;VT=SNP
6	69569533	rs480816	T	A	100	PASS	AC=2353;AF=0.469848;AN=5008;NS=2504;DP=16402;EAS_AF=0.5913;AMR_AF=0.4726;AFR_AF=0.3109;EUR_AF=0.5268;SAS_AF=0.499;AA=A|||;VT=SNP
6	69569875	rs1120258	A	G	100	PASS	AC=1091;AF=0.217851;AN=5008;NS=2504;DP=13291;EAS_AF=0.121;AMR_AF=0.2565;AFR_AF=0.1286;EUR_AF=0.3867;SAS_AF=0.2372;AA=A|||;VT=SNP
6	69569884	rs550695	A	G	100	PASS	AC=1431;AF=0.285743;AN=5008;NS=2504;DP=13284;EAS_AF=0.5813;AMR_AF=0.3184;AFR_AF=0.1498;EUR_AF=0.2048;SAS_AF=0.2249;AA=A|||;VT=SNP
6	69570182	rs1120259	T	C	100	PASS	AC=463;AF=0.0924521;AN=5008;NS=2504;DP=16131;EAS_AF=0.0357;AMR_AF=0.1326;AFR_AF=0.0174;EUR_AF=0.1958;SAS_AF=0.1176;AA=T|||;VT=SNP
6	69570459	rs117872966	C	A	100	PASS	AC=43;AF=0.00858626;AN=5008;NS=2504;DP=18706;EAS_AF=0.0427;AMR_AF=0;AFR_AF=0;EUR_AF=0;SAS_AF=0;AA=C|||;VT=SNP
6	69570602	rs512094	G	C	100	PASS	AC=1431;AF=0.285743;AN=5008;NS=2504;DP=18787;EAS_AF=0.5813;AMR_AF=0.3184;AFR_AF=0.1498;EUR_AF=0.2048;SAS_AF=0.2249;AA=G|||;VT=SNP
6	69570627	rs501856	A	T	100	PASS	AC=1431;AF=0.285743;AN=5008;NS=2504;DP=17814;EAS_AF=0.5813;AMR_AF=0.3184;AFR_AF=0.1498;EUR_AF=0.2048;SAS_AF=0.2249;AA=A|||;VT=SNP
6	69570919	rs79541554	C	T	100	PASS	AC=170;AF=0.0339457;AN=5008;NS=2504;DP=17325;EAS_AF=0.0109;AMR_AF=0.0403;AFR_AF=0.0045;EUR_AF=0.0795;SAS_AF=0.046;AA=C|||;VT=SNP
6	69571053	rs6455306	C	T	100	PASS	AC=170;AF=0.0339457;AN=5008;NS=2504;DP=17859;EAS_AF=0.0109;AMR_AF=0.0403;AFR_AF=0.0045;EUR_AF=0.0795;SAS_AF=0.046;AA=C|||;VT=SNP
6	69571269	rs6936651	C	T	100	PASS	AC=1181;AF=0.235823;AN=5008;NS=2504;DP=14454;EAS_AF=0.121;AMR_AF=0.2594;AFR_AF=0.1944;EUR_AF=0.3877;SAS_AF=0.2372;AA=C|||;VT=SNP
6	69571461	rs530244	A	T	100	PASS	AC=1453;AF=0.290136;AN=5008;NS=2504;DP=15758;EAS_AF=0.5813;AMR_AF=0.3213;AFR_AF=0.1634;EUR_AF=0.2068;SAS_AF=0.2249;AA=A|||;VT=SNP
6	69571827	rs533890	G	A	100	PASS	AC=2194;AF=0.438099;AN=5008;NS=2504;DP=17876;EAS_AF=0.5913;AMR_AF=0.4669;AFR_AF=0.1936;EUR_AF=0.5268;SAS_AF=0.499;AA=A|||;VT=SNP
6	69572657	rs10223798	T	C	100	PASS	AC=1772;AF=0.353834;AN=5008;NS=2504;DP=19102;EAS_AF=0.121;AMR_AF=0.2839;AFR_AF=0.6278;EUR_AF=0.3887;SAS_AF=0.2372;AA=T|||;VT=SNP
6	69572779	rs563952	T	G	100	PASS	AC=4056;AF=0.809904;AN=5008;NS=2504;DP=17230;EAS_AF=0.7123;AMR_AF=0.755;AFR_AF=0.8873;EUR_AF=0.9155;SAS_AF=0.7362;AA=G|||;VT=SNP
6	69572814	rs564048	G	A	100	PASS	AC=2195;AF=0.438299;AN=5008;NS=2504;DP=17370;EAS_AF=0.5913;AMR_AF=0.4669;AFR_AF=0.1944;EUR_AF=0.5268;SAS_AF=0.499;AA=G|||;VT=SNP
6	69573241	rs12527569	C	T	100	PASS	AC=309;AF=0.0617013;AN=5008;NS=2504;DP=13298;EAS_AF=0.0089;AMR_AF=0.0605;AFR_AF=0.0053;EUR_AF=0.1352;SAS_AF=0.1176;AA=C|||;VT=SNP
6	69573689	rs482872	G	A	100	PASS	AC=2195;AF=0.438299;AN=5008;NS=2504;DP=14470;EAS_AF=0.5913;AMR_AF=0.4669;AFR_AF=0.1936;EUR_AF=0.5278;SAS_AF=0.499;AA=A|||;VT=SNP
6	69573762	rs494222	C	T	100	PASS	AC=2196;AF=0.438498;AN=5008;NS=2504;DP=16515;EAS_AF=0.5913;AMR_AF=0.4669;AFR_AF=0.1944;EUR_AF=0.5278;SAS_AF=0.499;AA=T|||;VT=SNP
6	69573882	rs484684	T	G	100	PASS	AC=2195;AF=0.438299;AN=5008;NS=2504;DP=15997;EAS_AF=0.5913;AMR_AF=0.4669;AFR_AF=0.1936;EUR_AF=0.5278;SAS_AF=0.499;AA=T|||;VT=SNP
6	69573904	rs484750	T	C	100	PASS	AC=2195;AF=0.438299;AN=5008;NS=2504;DP=15641;EAS_AF=0.5913;AMR_AF=0.4669;AFR_AF=0.1936;EUR_AF=0.5278;SAS_AF=0.499;AA=T|||;VT=SNP
6	69574261	rs508920	G	A	100	PASS	AC=2196;AF=0.438498;AN=5008;NS=2504;DP=18513;EAS_AF=0.5913;AMR_AF=0.4669;AFR_AF=0.1944;EUR_AF=0.5278;SAS_AF=0.499;AA=G|||;VT=SNP
6	69574645	rs512476	G	A	100	PASS	AC=2196;AF=0.438498;AN=5008;NS=2504;DP=17527;EAS_AF=0.5913;AMR_AF=0.4669;AFR_AF=0.1944;EUR_AF=0.5278;SAS_AF=0.499;AA=A|||;VT=SNP
6	69575044	rs526501	T	G	100	PASS	AC=4056;AF=0.809904;AN=5008;NS=2504;DP=14982;EAS_AF=0.7123;AMR_AF=0.755;AFR_AF=0.8873;EUR_AF=0.9155;SAS_AF=0.7362;AA=G|||;VT=SNP
6	69575207	rs538973	A	T	100	PASS	AC=2196;AF=0.438498;AN=5008;NS=2504;DP=17774;EAS_AF=0.5913;AMR_AF=0.4669;AFR_AF=0.1944;EUR_AF=0.5278;SAS_AF=0.499;AA=T|||;VT=SNP
6	69575238	rs528341	A	G	100	PASS	AC=4056;AF=0.809904;AN=5008;NS=2504;DP=18121;EAS_AF=0.7123;AMR_AF=0.755;AFR_AF=0.8873;EUR_AF=0.9155;SAS_AF=0.7362;AA=G|||;VT=SNP
6	69575290	rs529105	T	G	100	PASS	AC=2196;AF=0.438498;AN=5008;NS=2504;DP=18497;EAS_AF=0.5913;AMR_AF=0.4669;AFR_AF=0.1944;EUR_AF=0.5278;SAS_AF=0.499;AA=G|||;VT=SNP
6	69575610	rs542600	G	A	100	PASS	AC=2196;AF=0.438498;AN=5008;NS=2504;DP=21010;EAS_AF=0.5913;AMR_AF=0.4669;AFR_AF=0.1944;EUR_AF=0.5278;SAS_AF=0.499;AA=A|||;VT=SNP
6	69575650	rs553117	T	C	100	PASS	AC=2196;AF=0.438498;AN=5008;NS=2504;DP=21248;EAS_AF=0.5913;AMR_AF=0.4669;AFR_AF=0.1944;EUR_AF=0.5278;SAS_AF=0.499;AA=C|||;VT=SNP
6	69575654	rs542737	G	C	100	PASS	AC=2196;AF=0.438498;AN=5008;NS=2504;DP=21109;EAS_AF=0.5913;AMR_AF=0.4669;AFR_AF=0.1944;EUR_AF=0.5278;SAS_AF=0.499;AA=G|||;VT=SNP
6	69575803	rs544398	G	A	100	PASS	AC=2197;AF=0.438698;AN=5008;NS=2504;DP=21635;EAS_AF=0.5913;AMR_AF=0.4669;AFR_AF=0.1944;EUR_AF=0.5278;SAS_AF=0.5;AA=G|||;VT=SNP
6	69576000	rs556592	A	G	100	PASS	AC=4056;AF=0.809904;AN=5008;NS=2504;DP=19636;EAS_AF=0.7123;AMR_AF=0.755;AFR_AF=0.8873;EUR_AF=0.9155;SAS_AF=0.7362;AA=G|||;VT=SNP
6	69576163	rs76049517	A	T	100	PASS	AC=7;AF=0.00139776;AN=5008;NS=2504;DP=20093;EAS_AF=0.0069;AMR_AF=0;AFR_AF=0;EUR_AF=0;SAS_AF=0;AA=A|||;VT=SNP
6	69576683	rs573776	G	A	100	PASS	AC=1793;AF=0.358027;AN=5008;NS=2504;DP=18829;EAS_AF=0.5903;AMR_AF=0.3833;AFR_AF=0.1876;EUR_AF=0.3469;SAS_AF=0.3425;AA=A|||;VT=SNP
6	69576888	rs62416371	A	C	100	PASS	AC=1117;AF=0.223043;AN=5008;NS=2504;DP=20337;EAS_AF=0.121;AMR_AF=0.2565;AFR_AF=0.1475;EUR_AF=0.3877;SAS_AF=0.2372;AA=A|||;VT=SNP
6	69577447	rs501521	A	G	100	PASS	AC=4056;AF=0.809904;AN=5008;NS=2504;DP=18897;EAS_AF=0.7123;AMR_AF=0.755;AFR_AF=0.8873;EUR_AF=0.9155;SAS_AF=0.7362;AA=G|||;VT=SNP
6	69577628	rs492831	G	A	100	PASS	AC=1793;AF=0.358027;AN=5008;NS=2504;DP=19983;EAS_AF=0.5903;AMR_AF=0.3818;AFR_AF=0.1884;EUR_AF=0.3469;SAS_AF=0.3425;AA=G|||;VT=SNP
6	69577789	rs505031	T	C	100	PASS	AC=4056;AF=0.809904;AN=5008;NS=2504;DP=19533;EAS_AF=0.7123;AMR_AF=0.755;AFR_AF=0.8873;EUR_AF=0.9155;SAS_AF=0.7362;AA=C|||;VT=SNP
6	69578174	rs519237	G	T	100	PASS	AC=1792;AF=0.357827;AN=5008;NS=2504;DP=17878;EAS_AF=0.5903;AMR_AF=0.3818;AFR_AF=0.1876;EUR_AF=0.3469;SAS_AF=0.3425;AA=G|||;VT=SNP
6	69578409	rs565292	T	C	100	PASS	AC=1793;AF=0.358027;AN=5008;NS=2504;DP=16986;EAS_AF=0.5903;AMR_AF=0.3818;AFR_AF=0.1884;EUR_AF=0.3469;SAS_AF=0.3425;AA=C|||;VT=SNP
6	69578740	rs523962	G	T	100	PASS	AC=1792;AF=0.357827;AN=5008;NS=2504;DP=15735;EAS_AF=0.5903;AMR_AF=0.3818;AFR_AF=0.1876;EUR_AF=0.3469;SAS_AF=0.3425;AA=G|||;VT=SNP
6	69578799	rs71534866	A	G	100	PASS	AC=1090;AF=0.217652;AN=5008;NS=2504;DP=13474;EAS_AF=0.121;AMR_AF=0.2565;AFR_AF=0.1271;EUR_AF=0.3867;SAS_AF=0.2382;AA=A|||;VT=SNP
6	69578908	rs80302344	C	T	100	PASS	AC=50;AF=0.00998403;AN=5008;NS=2504;DP=14782;EAS_AF=0.0407;AMR_AF=0.0072;AFR_AF=0;EUR_AF=0;SAS_AF=0.0041;AA=C|||;VT=SNP
6	69579272	rs62416389	G	A	100	PASS	AC=317;AF=0.0632987;AN=5008;NS=2504;DP=13978;EAS_AF=0.0089;AMR_AF=0.0605;AFR_AF=0.0061;EUR_AF=0.1421;SAS_AF=0.1176;AA=G|||;VT=SNP
6	69579962	rs490692	T	C	100	PASS	AC=1792;AF=0.357827;AN=5008;NS=2504;DP=18443;EAS_AF=0.5903;AMR_AF=0.3818;AFR_AF=0.1876;EUR_AF=0.3469;SAS_AF=0.3425;AA=C|||;VT=SNP
6	69580078	rs9346257	G	T	100	PASS	AC=1073;AF=0.214257;AN=5008;NS=2504;DP=18766;EAS_AF=0.5704;AMR_AF=0.2637;AFR_AF=0.0113;EUR_AF=0.1243;SAS_AF=0.1789;AA=g|||;VT=SNP
6	69580684	rs518164	C	T	100	PASS	AC=4201;AF=0.838858;AN=5008;NS=2504;DP=20529;EAS_AF=0.7123;AMR_AF=0.7622;AFR_AF=0.9917;EUR_AF=0.9165;SAS_AF=0.7372;AA=T|||;VT=SNP
6	69580726	rs518311	A	G	100	PASS	AC=4056;AF=0.809904;AN=5008;NS=2504;DP=19808;EAS_AF=0.7123;AMR_AF=0.755;AFR_AF=0.8873;EUR_AF=0.9155;SAS_AF=0.7362;AA=G|||;VT=SNP
6	69580920	rs150360793	G	A	100	PASS	AC=15;AF=0.00299521;AN=5008;NS=2504;DP=17668;EAS_AF=0.0149;AMR_AF=0;AFR_AF=0;EUR_AF=0;SAS_AF=0;AA=G|||;VT=SNP
6	69581046	rs510835	T	C	100	PASS	AC=1792;AF=0.357827;AN=5008;NS=2504;DP=17265;EAS_AF=0.5903;AMR_AF=0.3833;AFR_AF=0.1868;EUR_AF=0.3469;SAS_AF=0.3425;AA=T|||;VT=SNP
6	69581222	rs12529787	G	A	100	PASS	AC=317;AF=0.0632987;AN=5008;NS=2504;DP=17806;EAS_AF=0.0089;AMR_AF=0.0605;AFR_AF=0.0061;EUR_AF=0.1421;SAS_AF=0.1176;AA=G|||;VT=SNP
6	69581323	rs9363971	T	G	100	PASS	AC=73;AF=0.0145767;AN=5008;NS=2504;DP=16671;EAS_AF=0.0655;AMR_AF=0.0014;AFR_AF=0.0008;EUR_AF=0;SAS_AF=0.0051;AA=T|||;VT=SNP
6	69581424	rs62416390	G	A	100	PASS	AC=1090;AF=0.217652;AN=5008;NS=2504;DP=16953;EAS_AF=0.121;AMR_AF=0.2565;AFR_AF=0.1286;EUR_AF=0.3857;SAS_AF=0.2372;AA=G|||;VT=SNP
6	69581777	rs538997	G	A	100	PASS	AC=1793;AF=0.358027;AN=5008;NS=2504;DP=16749;EAS_AF=0.5913;AMR_AF=0.3818;AFR_AF=0.1876;EUR_AF=0.3469;SAS_AF=0.3425;AA=A|||;VT=SNP
6	69581815	rs539111	T	C	100	PASS	AC=1792;AF=0.357827;AN=5008;NS=2504;DP=16519;EAS_AF=0.5903;AMR_AF=0.3818;AFR_AF=0.1876;EUR_AF=0.3469;SAS_AF=0.3425;AA=C|||;VT=SNP
6	69581899	rs550348	A	G	100	PASS	AC=1431;AF=0.285743;AN=5008;NS=2504;DP=16696;EAS_AF=0.5813;AMR_AF=0.3184;AFR_AF=0.1498;EUR_AF=0.2048;SAS_AF=0.2249;AA=A|||;VT=SNP
6	69581991	rs551216	A	G	100	PASS	AC=1792;AF=0.357827;AN=5008;NS=2504;DP=16835;EAS_AF=0.5903;AMR_AF=0.3818;AFR_AF=0.1876;EUR_AF=0.3469;SAS_AF=0.3425;AA=a|||;VT=SNP
6	69582205	rs563817	T	C	100	PASS	AC=1792;AF=0.357827;AN=5008;NS=2504;DP=16699;EAS_AF=0.5903;AMR_AF=0.3818;AFR_AF=0.1876;EUR_AF=0.3469;SAS_AF=0.3425;AA=T|||;VT=SNP
6	69582263	rs9363972	G	A	100	PASS	AC=142;AF=0.0283546;AN=5008;NS=2504;DP=16611;EAS_AF=0.0744;AMR_AF=0.0879;AFR_AF=0.0008;EUR_AF=0.001;SAS_AF=0.0041;AA=G|||;VT=SNP
6	69582525	rs566537	G	A	100	PASS	AC=1792;AF=0.357827;AN=5008;NS=2504;DP=16024;EAS_AF=0.5903;AMR_AF=0.3818;AFR_AF=0.1876;EUR_AF=0.3469;SAS_AF=0.3425;AA=G|||;VT=SNP
6	69582622	rs577894	C	T	100	PASS	AC=1793;AF=0.358027;AN=5008;NS=2504;DP=17829;EAS_AF=0.5903;AMR_AF=0.3818;AFR_AF=0.1876;EUR_AF=0.3469;SAS_AF=0.3436;AA=T|||;VT=SNP
6	69582816	rs579588	C	T	100	PASS	AC=1793;AF=0.358027;AN=5008;NS=2504;DP=18410;EAS_AF=0.5903;AMR_AF=0.3818;AFR_AF=0.1884;EUR_AF=0.3469;SAS_AF=0.3425;AA=T|||;VT=SNP
6	69582910	rs570276	T	C	100	PASS	AC=1792;AF=0.357827;AN=5008;NS=2504;DP=11780;EAS_AF=0.5903;AMR_AF=0.3818;AFR_AF=0.1876;EUR_AF=0.3469;SAS_AF=0.3425;AA=C|||;VT=SNP
6	69583104	rs12529174	A	C	100	PASS	AC=317;AF=0.0632987;AN=5008;NS=2504;DP=19448;EAS_AF=0.0089;AMR_AF=0.0605;AFR_AF=0.0061;EUR_AF=0.1421;SAS_AF=0.1176;AA=A|||;VT=SNP
6	69584854	rs77304716	C	T	100	PASS	AC=311;AF=0.0621006;AN=5008;NS=2504;DP=12438;EAS_AF=0.0089;AMR_AF=0.0605;AFR_AF=0.0061;EUR_AF=0.1362;SAS_AF=0.1176;AA=C|||;VT=SNP
6	69584914	rs9363973	A	C	100	PASS	AC=1815;AF=0.36242;AN=5008;NS=2504;DP=12430;EAS_AF=0.5903;AMR_AF=0.3833;AFR_AF=0.2042;EUR_AF=0.3469;SAS_AF=0.3425;AA=C|||;VT=SNP
6	69585308	rs545085	A	T	100	PASS	AC=1497;AF=0.298922;AN=5008;NS=2504;DP=10682;EAS_AF=0.5813;AMR_AF=0.3228;AFR_AF=0.1974;EUR_AF=0.2048;SAS_AF=0.2249;AA=A|||;VT=SNP
6	69585439	rs80182451	G	A	100	PASS	AC=38;AF=0.00758786;AN=5008;NS=2504;DP=10804;EAS_AF=0.0377;AMR_AF=0;AFR_AF=0;EUR_AF=0;SAS_AF=0;AA=G|||;VT=SNP
6	69585624	rs566426	A	C	100	PASS	AC=1817;AF=0.362819;AN=5008;NS=2504;DP=13001;EAS_AF=0.5903;AMR_AF=0.3833;AFR_AF=0.2057;EUR_AF=0.3469;SAS_AF=0.3425;AA=C|||;VT=SNP
6	69586024	rs62416392	T	C	100	PASS	AC=317;AF=0.0632987;AN=5008;NS=2504;DP=13946;EAS_AF=0.0089;AMR_AF=0.0605;AFR_AF=0.0061;EUR_AF=0.1421;SAS_AF=0.1176;AA=C|||;VT=SNP
6	69586332	rs559960	T	G	100	PASS	AC=1815;AF=0.36242;AN=5008;NS=2504;DP=17068;EAS_AF=0.5903;AMR_AF=0.3833;AFR_AF=0.2042;EUR_AF=0.3469;SAS_AF=0.3425;AA=G|||;VT=SNP
6	69586781	rs579773	A	G	100	PASS	AC=1431;AF=0.285743;AN=5008;NS=2504;DP=14808;EAS_AF=0.5813;AMR_AF=0.3184;AFR_AF=0.1498;EUR_AF=0.2048;SAS_AF=0.2249;AA=A|||;VT=SNP
6	69587849	rs504160	C	G	100	PASS	AC=1431;AF=0.285743;AN=5008;NS=2504;DP=13462;EAS_AF=0.5813;AMR_AF=0.3184;AFR_AF=0.1498;EUR_AF=0.2048;SAS_AF=0.2249;AA=C|||;VT=SNP
6	69588979	rs12174093	A	G	100	PASS	AC=1474;AF=0.294329;AN=5008;NS=2504;DP=17625;EAS_AF=0.5813;AMR_AF=0.3228;AFR_AF=0.18;EUR_AF=0.2048;SAS_AF=0.2249;AA=A|||;VT=SNP
6	69589209	rs62416395	C	T	100	PASS	AC=317;AF=0.0632987;AN=5008;NS=2504;DP=12869;EAS_AF=0.0089;AMR_AF=0.0605;AFR_AF=0.0061;EUR_AF=0.1421;SAS_AF=0.1176;AA=C|||;VT=SNP
6	69589222	rs9346258	C	T	100	PASS	AC=4055;AF=0.809704;AN=5008;NS=2504;DP=13409;EAS_AF=0.7113;AMR_AF=0.755;AFR_AF=0.8873;EUR_AF=0.9155;SAS_AF=0.7362;AA=T|||;VT=SNP
6	69589269	rs9346259	T	C	100	PASS	AC=4054;AF=0.809505;AN=5008;NS=2504;DP=13144;EAS_AF=0.7113;AMR_AF=0.755;AFR_AF=0.8865;EUR_AF=0.9155;SAS_AF=0.7362;AA=T|||;VT=SNP
6	69589566	rs7454736	G	T	100	PASS	AC=318;AF=0.0634984;AN=5008;NS=2504;DP=17553;EAS_AF=0.0089;AMR_AF=0.0605;AFR_AF=0.0068;EUR_AF=0.1421;SAS_AF=0.1176;AA=G|||;VT=SNP
6	69589587	rs558452	G	A	100	PASS	AC=1498;AF=0.299121;AN=5008;NS=2504;DP=17341;EAS_AF=0.5813;AMR_AF=0.3228;AFR_AF=0.1982;EUR_AF=0.2048;SAS_AF=0.2249;AA=G|||;VT=SNP
6	69589956	rs1880177	G	A	100	PASS	AC=318;AF=0.0634984;AN=5008;NS=2504;DP=20941;EAS_AF=0.0089;AMR_AF=0.0605;AFR_AF=0.0061;EUR_AF=0.1431;SAS_AF=0.1176;AA=G|||;VT=SNP
6	69590096	rs12530394	T	A	100	PASS	AC=320;AF=0.0638978;AN=5008;NS=2504;DP=17019;EAS_AF=0.0099;AMR_AF=0.062;AFR_AF=0.0068;EUR_AF=0.1421;SAS_AF=0.1176;AA=A|||;VT=SNP
6	69590247	rs13217051	A	G	100	PASS	AC=1191;AF=0.237819;AN=5008;NS=2504;DP=20319;EAS_AF=0.121;AMR_AF=0.2608;AFR_AF=0.2012;EUR_AF=0.3877;SAS_AF=0.2372;AA=A|||;VT=SNP
6	69590486	rs75835928	G	A	100	PASS	AC=318;AF=0.0634984;AN=5008;NS=2504;DP=14936;EAS_AF=0.0089;AMR_AF=0.0605;AFR_AF=0.0061;EUR_AF=0.1421;SAS_AF=0.1186;AA=G|||;VT=SNP
6	69591426	rs75323297	T	G	100	PASS	AC=25;AF=0.00499201;AN=5008;NS=2504;DP=20310;EAS_AF=0.0248;AMR_AF=0;AFR_AF=0;EUR_AF=0;SAS_AF=0;AA=T|||;VT=SNP
6	69591585	rs12524100	T	C	100	PASS	AC=317;AF=0.0632987;AN=5008;NS=2504;DP=19277;EAS_AF=0.0089;AMR_AF=0.0605;AFR_AF=0.0061;EUR_AF=0.1421;SAS_AF=0.1176;AA=T|||;VT=SNP
6	69591880	rs562537	T	C	100	PASS	AC=1815;AF=0.36242;AN=5008;NS=2504;DP=17433;EAS_AF=0.5903;AMR_AF=0.3833;AFR_AF=0.2042;EUR_AF=0.3469;SAS_AF=0.3425;AA=C|||;VT=SNP
6	69592110	rs11751644	A	G	100	PASS	AC=1191;AF=0.237819;AN=5008;NS=2504;DP=17930;EAS_AF=0.121;AMR_AF=0.2608;AFR_AF=0.2012;EUR_AF=0.3877;SAS_AF=0.2372;AA=A|||;VT=SNP
6	69592536	rs478789	G	A	100	PASS	AC=1432;AF=0.285942;AN=5008;NS=2504;DP=15447;EAS_AF=0.5813;AMR_AF=0.3184;AFR_AF=0.1505;EUR_AF=0.2048;SAS_AF=0.2249;AA=G|||;VT=SNP
6	69592892	rs482397	T	C	100	PASS	AC=328;AF=0.0654952;AN=5008;NS=2504;DP=14084;EAS_AF=0.0109;AMR_AF=0.0533;AFR_AF=0.1165;EUR_AF=0.0805;SAS_AF=0.046;AA=T|||;VT=SNP
6	69592910	rs62416397	G	A	100	PASS	AC=320;AF=0.0638978;AN=5008;NS=2504;DP=13615;EAS_AF=0.0089;AMR_AF=0.0605;AFR_AF=0.0061;EUR_AF=0.1421;SAS_AF=0.1207;AA=G|||;VT=SNP
6	69593055	rs62416398	T	C	100	PASS	AC=317;AF=0.0632987;AN=5008;NS=2504;DP=20016;EAS_AF=0.0089;AMR_AF=0.0605;AFR_AF=0.0061;EUR_AF=0.1421;SAS_AF=0.1176;AA=T|||;VT=SNP
6	69593308	rs62416400	G	C	100	PASS	AC=317;AF=0.0632987;AN=5008;NS=2504;DP=19871;EAS_AF=0.0089;AMR_AF=0.0605;AFR_AF=0.0061;EUR_AF=0.1421;SAS_AF=0.1176;AA=g|||;VT=SNP
6	69593367	rs28594921	T	C	100	PASS	AC=1815;AF=0.36242;AN=5008;NS=2504;DP=21159;EAS_AF=0.5903;AMR_AF=0.3833;AFR_AF=0.2042;EUR_AF=0.3469;SAS_AF=0.3425;AA=C|||;VT=SNP
6	69593525	rs491833	A	G	100	PASS	AC=1437;AF=0.286941;AN=5008;NS=2504;DP=18696;EAS_AF=0.5813;AMR_AF=0.3184;AFR_AF=0.1543;EUR_AF=0.2048;SAS_AF=0.2249;AA=A|||;VT=SNP
6	69593540	rs509304	C	T	100	PASS	AC=1431;AF=0.285743;AN=5008;NS=2504;DP=18642;EAS_AF=0.5813;AMR_AF=0.3184;AFR_AF=0.1498;EUR_AF=0.2048;SAS_AF=0.2249;AA=C|||;VT=SNP
6	69593687	rs62416401	T	C	100	PASS	AC=317;AF=0.0632987;AN=5008;NS=2504;DP=18841;EAS_AF=0.0089;AMR_AF=0.0605;AFR_AF=0.0061;EUR_AF=0.1421;SAS_AF=0.1176;AA=t|||;VT=SNP
6	69593880	rs62416402	G	A	100	PASS	AC=318;AF=0.0634984;AN=5008;NS=2504;DP=18177;EAS_AF=0.0089;AMR_AF=0.0605;AFR_AF=0.0061;EUR_AF=0.1431;SAS_AF=0.1176;AA=A|||;VT=SNP
6	69593900	rs7754330	A	G	100	PASS	AC=1089;AF=0.217452;AN=5008;NS=2504;DP=17839;EAS_AF=0.121;AMR_AF=0.2579;AFR_AF=0.1263;EUR_AF=0.3867;SAS_AF=0.2372;AA=A|||;VT=SNP
6	69594032	rs496481	T	A	100	PASS	AC=1815;AF=0.36242;AN=5008;NS=2504;DP=17342;EAS_AF=0.5903;AMR_AF=0.3833;AFR_AF=0.2042;EUR_AF=0.3469;SAS_AF=0.3425;AA=A|||;VT=SNP
6	69594074	rs514545	C	T	100	PASS	AC=1815;AF=0.36242;AN=5008;NS=2504;DP=16796;EAS_AF=0.5903;AMR_AF=0.3833;AFR_AF=0.2042;EUR_AF=0.3469;SAS_AF=0.3425;AA=T|||;VT=SNP
6	69594614	rs9363974	G	A	100	PASS	AC=1073;AF=0.214257;AN=5008;NS=2504;DP=17177;EAS_AF=0.5704;AMR_AF=0.2637;AFR_AF=0.0106;EUR_AF=0.1252;SAS_AF=0.1789;AA=G|||;VT=SNP
6	69594912	rs80050596	A	G	100	PASS	AC=309;AF=0.0617013;AN=5008;NS=2504;DP=14874;EAS_AF=0.0089;AMR_AF=0.0605;AFR_AF=0.0061;EUR_AF=0.1352;SAS_AF=0.1166;AA=A|||;VT=SNP
6	69595427	rs62416403	A	G	100	PASS	AC=317;AF=0.0632987;AN=5008;NS=2504;DP=16494;EAS_AF=0.0089;AMR_AF=0.0605;AFR_AF=0.0061;EUR_AF=0.1421;SAS_AF=0.1176;AA=A|||;VT=SNP
6	69595460	rs13208434	A	C	100	PASS	AC=1089;AF=0.217452;AN=5008;NS=2504;DP=17108;EAS_AF=0.121;AMR_AF=0.2579;AFR_AF=0.1263;EUR_AF=0.3867;SAS_AF=0.2372;AA=A|||;VT=SNP
6	69596283	rs4706710	A	G	100	PASS	AC=3192;AF=0.63738;AN=5008;NS=2504;DP=19793;EAS_AF=0.4087;AMR_AF=0.6167;AFR_AF=0.7958;EUR_AF=0.6531;SAS_AF=0.6575;AA=A|||;VT=SNP
6	69596380	rs4706711	T	C	100	PASS	AC=190;AF=0.0379393;AN=5008;NS=2504;DP=18423;EAS_AF=0.002;AMR_AF=0.1816;AFR_AF=0.003;EUR_AF=0.0338;SAS_AF=0.0245;AA=T|||;VT=SNP
6	69596592	rs4706061	T	C	100	PASS	AC=3577;AF=0.714257;AN=5008;NS=2504;DP=16270;EAS_AF=0.4187;AMR_AF=0.6816;AFR_AF=0.8502;EUR_AF=0.7952;SAS_AF=0.7751;AA=C|||;VT=SNP
6	69597792	rs62416405	A	C	100	PASS	AC=317;AF=0.0632987;AN=5008;NS=2504;DP=16581;EAS_AF=0.0089;AMR_AF=0.0605;AFR_AF=0.0061;EUR_AF=0.1421;SAS_AF=0.1176;AA=A|||;VT=SNP
6	69597893	rs62416406	G	A	100	PASS	AC=334;AF=0.0666933;AN=5008;NS=2504;DP=17646;EAS_AF=0.0099;AMR_AF=0.0605;AFR_AF=0.0182;EUR_AF=0.1421;SAS_AF=0.1176;AA=G|||;VT=SNP
6	69597897	rs4706712	T	A	100	PASS	AC=3526;AF=0.704073;AN=5008;NS=2504;DP=17697;EAS_AF=0.4196;AMR_AF=0.6772;AFR_AF=0.8132;EUR_AF=0.7952;SAS_AF=0.7751;AA=A|||;VT=SNP
6	69598231	rs4706713	T	G	100	PASS	AC=1327;AF=0.264976;AN=5008;NS=2504;DP=16017;EAS_AF=0.2966;AMR_AF=0.3069;AFR_AF=0.1626;EUR_AF=0.2266;SAS_AF=0.3804;AA=T|||;VT=SNP
6	69598297	rs1403926	A	C	100	PASS	AC=3577;AF=0.714257;AN=5008;NS=2504;DP=16003;EAS_AF=0.4187;AMR_AF=0.6816;AFR_AF=0.8502;EUR_AF=0.7952;SAS_AF=0.7751;AA=C|||;VT=SNP
6	69599051	rs79616587	T	A	100	PASS	AC=310;AF=0.061901;AN=5008;NS=2504;DP=17530;EAS_AF=0.0089;AMR_AF=0.0605;AFR_AF=0.0061;EUR_AF=0.1352;SAS_AF=0.1176;AA=T|||;VT=SNP
6	69599544	rs140703885	G	A	100	PASS	AC=26;AF=0.00519169;AN=5008;NS=2504;DP=13979;EAS_AF=0.0258;AMR_AF=0;AFR_AF=0;EUR_AF=0;SAS_AF=0;AA=G|||;VT=SNP
6	69599646	rs9454635	G	A	100	PASS	AC=950;AF=0.189696;AN=5008;NS=2504;DP=15404;EAS_AF=0.2877;AMR_AF=0.2435;AFR_AF=0.112;EUR_AF=0.0845;SAS_AF=0.2638;AA=G|||;VT=SNP
6	69599839	rs146646342	A	G	100	PASS	AC=45;AF=0.00898562;AN=5008;NS=2504;DP=15504;EAS_AF=0.0367;AMR_AF=0.0101;AFR_AF=0;EUR_AF=0;SAS_AF=0.001;AA=A|||;VT=SNP
6	69600348	rs150131656	G	A	100	PASS	AC=128;AF=0.0255591;AN=5008;NS=2504;DP=18549;EAS_AF=0.0635;AMR_AF=0.085;AFR_AF=0.0008;EUR_AF=0.002;SAS_AF=0.002;AA=G|||;VT=SNP
6	69600691	rs9454636	T	A	100	PASS	AC=3508;AF=0.700479;AN=5008;NS=2504;DP=19040;EAS_AF=0.4177;AMR_AF=0.6772;AFR_AF=0.8011;EUR_AF=0.7952;SAS_AF=0.7751;AA=A|||;VT=SNP
6	69600866	rs13195099	C	T	100	PASS	AC=1008;AF=0.201278;AN=5008;NS=2504;DP=20943;EAS_AF=0.121;AMR_AF=0.2493;AFR_AF=0.0696;EUR_AF=0.3867;SAS_AF=0.2372;AA=C|||;VT=SNP
6	69600967	rs6927848	A	G	100	PASS	AC=3577;AF=0.714257;AN=5008;NS=2504;DP=19390;EAS_AF=0.4187;AMR_AF=0.6816;AFR_AF=0.8502;EUR_AF=0.7952;SAS_AF=0.7751;AA=a|||;VT=SNP
6	69601104	rs6906092	C	A	100	PASS	AC=3576;AF=0.714058;AN=5008;NS=2504;DP=18047;EAS_AF=0.4177;AMR_AF=0.6816;AFR_AF=0.8502;EUR_AF=0.7952;SAS_AF=0.7751;AA=A|||;VT=SNP
6	69601978	rs77791242	C	T	100	PASS	AC=111;AF=0.0221645;AN=5008;NS=2504;DP=18796;EAS_AF=0.0466;AMR_AF=0.0159;AFR_AF=0.003;EUR_AF=0.0189;SAS_AF=0.0307;AA=C|||;VT=SNP
6	69602248	rs78808971	C	T	100	PASS	AC=23;AF=0.00459265;AN=5008;NS=2504;DP=16989;EAS_AF=0.0228;AMR_AF=0;AFR_AF=0;EUR_AF=0;SAS_AF=0;AA=C|||;VT=SNP
6	69602538	rs74536773	C	G	100	PASS	AC=305;AF=0.0609026;AN=5008;NS=2504;DP=16089;EAS_AF=0.0089;AMR_AF=0.0605;AFR_AF=0.0053;EUR_AF=0.1322;SAS_AF=0.1166;AA=C|||;VT=SNP
6	69603223	rs2342760	G	T	100	PASS	AC=3194;AF=0.63778;AN=5008;NS=2504;DP=12834;EAS_AF=0.4097;AMR_AF=0.6167;AFR_AF=0.7965;EUR_AF=0.6531;SAS_AF=0.6575;AA=T|||;VT=SNP
6	69604191	rs146330650	A	C	100	PASS	AC=12;AF=0.00239617;AN=5008;NS=2504;DP=16219;EAS_AF=0.0099;AMR_AF=0;AFR_AF=0;EUR_AF=0;SAS_AF=0.002;AA=A|||;VT=SNP
6	69604748	rs951399	G	A	100	PASS	AC=3154;AF=0.629792;AN=5008;NS=2504;DP=16155;EAS_AF=0.4097;AMR_AF=0.6138;AFR_AF=0.7678;EUR_AF=0.6531;SAS_AF=0.6575;AA=G|||;VT=SNP
6	69605682	rs1523936	C	T	100	PASS	AC=3587;AF=0.716254;AN=5008;NS=2504;DP=15834;EAS_AF=0.4187;AMR_AF=0.6816;AFR_AF=0.854;EUR_AF=0.7952;SAS_AF=0.7802;AA=T|||;VT=SNP
6	69605817	rs9454639	A	G	100	PASS	AC=3587;AF=0.716254;AN=5008;NS=2504;DP=14944;EAS_AF=0.4187;AMR_AF=0.6816;AFR_AF=0.854;EUR_AF=0.7952;SAS_AF=0.7802;AA=G|||;VT=SNP
6	69606478	rs75416801	G	T	100	PASS	AC=68;AF=0.0135783;AN=5008;NS=2504;DP=16747;EAS_AF=0.0585;AMR_AF=0.0101;AFR_AF=0;EUR_AF=0.001;SAS_AF=0.001;AA=G|||;VT=SNP
6	69606642	rs143178898	A	G	100	PASS	AC=26;AF=0.00519169;AN=5008;NS=2504;DP=17807;EAS_AF=0.0258;AMR_AF=0;AFR_AF=0;EUR_AF=0;SAS_AF=0;AA=A|||;VT=SNP
6	69606748	rs1916767	A	G	100	PASS	AC=1206;AF=0.240815;AN=5008;NS=2504;DP=18339;EAS_AF=0.121;AMR_AF=0.2622;AFR_AF=0.2118;EUR_AF=0.3877;SAS_AF=0.2372;AA=A|||;VT=SNP
6	69606985	rs76700465	A	G	100	PASS	AC=308;AF=0.0615016;AN=5008;NS=2504;DP=16805;EAS_AF=0.0089;AMR_AF=0.0605;AFR_AF=0.0053;EUR_AF=0.1342;SAS_AF=0.1176;AA=a|||;VT=SNP
6	69607907	rs6931990	T	G	100	PASS	AC=948;AF=0.189297;AN=5008;NS=2504;DP=7719;EAS_AF=0.2679;AMR_AF=0.1153;AFR_AF=0.2307;EUR_AF=0.0686;SAS_AF=0.229;AA=T|||;VT=SNP
6	69607909	rs72902999	G	T	100	PASS	AC=851;AF=0.169928;AN=5008;NS=2504;DP=7904;EAS_AF=0.0446;AMR_AF=0.1974;AFR_AF=0.0651;EUR_AF=0.3559;SAS_AF=0.2301;AA=G|||;VT=SNP
6	69608392	rs72903001	C	T	100	PASS	AC=969;AF=0.19349;AN=5008;NS=2504;DP=19990;EAS_AF=0.2877;AMR_AF=0.2421;AFR_AF=0.1263;EUR_AF=0.0845;SAS_AF=0.2648;AA=C|||;VT=SNP
6	69608492	rs1523938	A	C	100	PASS	AC=3491;AF=0.697085;AN=5008;NS=2504;DP=19978;EAS_AF=0.4206;AMR_AF=0.6816;AFR_AF=0.7761;EUR_AF=0.8002;SAS_AF=0.7802;AA=C|||;VT=SNP
6	69608505	rs34580444	G	A	100	PASS	AC=319;AF=0.0636981;AN=5008;NS=2504;DP=19739;EAS_AF=0.0089;AMR_AF=0.0634;AFR_AF=0.0061;EUR_AF=0.1451;SAS_AF=0.1145;AA=G|||;VT=SNP
6	69609089	rs74563674	A	T	100	PASS	AC=319;AF=0.0636981;AN=5008;NS=2504;DP=13944;EAS_AF=0.0089;AMR_AF=0.0634;AFR_AF=0.0061;EUR_AF=0.1451;SAS_AF=0.1145;AA=A|||;VT=SNP
6	69609106	rs147773434	C	G	100	PASS	AC=21;AF=0.00419329;AN=5008;NS=2504;DP=14246;EAS_AF=0.0208;AMR_AF=0;AFR_AF=0;EUR_AF=0;SAS_AF=0;AA=C|||;VT=SNP
6	69609961	rs13199576	T	A	100	PASS	AC=1226;AF=0.244808;AN=5008;NS=2504;DP=14040;EAS_AF=0.122;AMR_AF=0.2622;AFR_AF=0.2209;EUR_AF=0.3887;SAS_AF=0.2434;AA=T|||;VT=SNP
6	69610230	rs13210533	G	A	100	PASS	AC=1098;AF=0.219249;AN=5008;NS=2504;DP=16972;EAS_AF=0.122;AMR_AF=0.2565;AFR_AF=0.1278;EUR_AF=0.3877;SAS_AF=0.2434;AA=G|||;VT=SNP
6	69610281	rs2342761	G	A	100	PASS	AC=2278;AF=0.454872;AN=5008;NS=2504;DP=16021;EAS_AF=0.2976;AMR_AF=0.4207;AFR_AF=0.5651;EUR_AF=0.4115;SAS_AF=0.5368;AA=A|||;VT=SNP
6	69610898	rs56016894	A	T	100	PASS	AC=973;AF=0.194289;AN=5008;NS=2504;DP=19276;EAS_AF=0.2877;AMR_AF=0.2435;AFR_AF=0.1271;EUR_AF=0.0855;SAS_AF=0.2658;AA=A|||;VT=SNP
6	69611234	rs56373244	T	C	100	PASS	AC=2272;AF=0.453674;AN=5008;NS=2504;DP=17313;EAS_AF=0.2976;AMR_AF=0.4207;AFR_AF=0.5605;EUR_AF=0.4115;SAS_AF=0.5368;AA=T|||;VT=SNP
6	69611307	rs58261635	A	G	100	PASS	AC=2265;AF=0.452276;AN=5008;NS=2504;DP=17147;EAS_AF=0.2976;AMR_AF=0.4207;AFR_AF=0.5552;EUR_AF=0.4115;SAS_AF=0.5368;AA=A|||;VT=SNP
6	69611665	rs9689807	G	A	100	PASS	AC=3505;AF=0.69988;AN=5008;NS=2504;DP=15613;EAS_AF=0.4196;AMR_AF=0.6816;AFR_AF=0.7874;EUR_AF=0.8002;SAS_AF=0.7802;AA=A|||;VT=SNP
6	69612074	rs76111468	C	T	100	PASS	AC=36;AF=0.0071885;AN=5008;NS=2504;DP=17317;EAS_AF=0.0357;AMR_AF=0;AFR_AF=0;EUR_AF=0;SAS_AF=0;AA=C|||;VT=SNP
6	69612290	rs4706062	C	G	100	PASS	AC=319;AF=0.0636981;AN=5008;NS=2504;DP=16699;EAS_AF=0.0089;AMR_AF=0.0634;AFR_AF=0.0061;EUR_AF=0.1451;SAS_AF=0.1145;AA=C|||;VT=SNP
6	69613005	rs12663245	C	G	100	PASS	AC=74;AF=0.0147764;AN=5008;NS=2504;DP=16763;EAS_AF=0.0694;AMR_AF=0;AFR_AF=0;EUR_AF=0.003;SAS_AF=0.001;AA=C|||;VT=SNP
6	69613022	rs13192878	G	C	100	PASS	AC=74;AF=0.0147764;AN=5008;NS=2504;DP=16913;EAS_AF=0.0694;AMR_AF=0;AFR_AF=0;EUR_AF=0.003;SAS_AF=0.001;AA=G|||;VT=SNP
6	69614818	rs9454643	A	C	100	PASS	AC=1313;AF=0.262181;AN=5008;NS=2504;DP=18487;EAS_AF=0.122;AMR_AF=0.2637;AFR_AF=0.2859;EUR_AF=0.3887;SAS_AF=0.2434;AA=C|||;VT=SNP
6	69614928	rs10485437	G	A	100	PASS	AC=1221;AF=0.24381;AN=5008;NS=2504;DP=19241;EAS_AF=0.122;AMR_AF=0.2594;AFR_AF=0.2194;EUR_AF=0.3877;SAS_AF=0.2434;AA=G|||;VT=SNP
6	69615168	rs10485436	A	G	100	PASS	AC=432;AF=0.086262;AN=5008;NS=2504;DP=17360;EAS_AF=0.0863;AMR_AF=0.1052;AFR_AF=0.0499;EUR_AF=0.1352;SAS_AF=0.0716;AA=a|||;VT=SNP
6	69615615	rs10485435	G	T	100	PASS	AC=1722;AF=0.34385;AN=5008;NS=2504;DP=18045;EAS_AF=0.2887;AMR_AF=0.3429;AFR_AF=0.3873;EUR_AF=0.2654;SAS_AF=0.4233;AA=G|||;VT=SNP
6	69616179	rs62416440	G	A	100	PASS	AC=319;AF=0.0636981;AN=5008;NS=2504;DP=15523;EAS_AF=0.0089;AMR_AF=0.0634;AFR_AF=0.0061;EUR_AF=0.1451;SAS_AF=0.1145;AA=G|||;VT=SNP
6	69616186	rs11961186	A	T	100	PASS	AC=1727;AF=0.344848;AN=5008;NS=2504;DP=15555;EAS_AF=0.2887;AMR_AF=0.3444;AFR_AF=0.3911;EUR_AF=0.2654;SAS_AF=0.4223;AA=A|||;VT=SNP
6	69616288	rs9446064	T	C	100	PASS	AC=1316;AF=0.26278;AN=5008;NS=2504;DP=15494;EAS_AF=0.122;AMR_AF=0.2666;AFR_AF=0.2867;EUR_AF=0.3887;SAS_AF=0.2434;AA=T|||;VT=SNP
6	69616828	rs78845580	A	T	100	PASS	AC=73;AF=0.0145767;AN=5008;NS=2504;DP=14827;EAS_AF=0.0685;AMR_AF=0;AFR_AF=0;EUR_AF=0.003;SAS_AF=0.001;AA=a|||;VT=SNP
6	69617733	rs13210818	G	C	100	PASS	AC=1221;AF=0.24381;AN=5008;NS=2504;DP=13397;EAS_AF=0.122;AMR_AF=0.2594;AFR_AF=0.2186;EUR_AF=0.3887;SAS_AF=0.2434;AA=G|||;VT=SNP
6	69617787	rs10455677	C	T	100	PASS	AC=1728;AF=0.345048;AN=5008;NS=2504;DP=12166;EAS_AF=0.2887;AMR_AF=0.3444;AFR_AF=0.3918;EUR_AF=0.2654;SAS_AF=0.4223;AA=C|||;VT=SNP
6	69617848	rs16900333	A	T	100	PASS	AC=1224;AF=0.244409;AN=5008;NS=2504;DP=12891;EAS_AF=0.122;AMR_AF=0.2608;AFR_AF=0.2201;EUR_AF=0.3887;SAS_AF=0.2434;AA=A|||;VT=SNP
6	69618124	rs9294812	C	G	100	PASS	AC=1937;AF=0.386781;AN=5008;NS=2504;DP=14809;EAS_AF=0.2887;AMR_AF=0.3545;AFR_AF=0.5439;EUR_AF=0.2664;SAS_AF=0.4223;AA=C|||;VT=SNP
6	69618480	rs9294813	A	C	100	PASS	AC=1316;AF=0.26278;AN=5008;NS=2504;DP=16308;EAS_AF=0.122;AMR_AF=0.2666;AFR_AF=0.2867;EUR_AF=0.3887;SAS_AF=0.2434;AA=C|||;VT=SNP
6	69618545	rs79287382	C	T	100	PASS	AC=59;AF=0.0117812;AN=5008;NS=2504;DP=17626;EAS_AF=0.0565;AMR_AF=0;AFR_AF=0;EUR_AF=0;SAS_AF=0.002;AA=C|||;VT=SNP
6	69618614	rs9446067	G	A	100	PASS	AC=1313;AF=0.262181;AN=5008;NS=2504;DP=16271;EAS_AF=0.122;AMR_AF=0.2637;AFR_AF=0.2859;EUR_AF=0.3887;SAS_AF=0.2434;AA=G|||;VT=SNP
6	69619007	rs1283951	T	C	100	PASS	AC=4333;AF=0.865216;AN=5008;NS=2504;DP=16670;EAS_AF=0.6399;AMR_AF=0.8516;AFR_AF=0.9947;EUR_AF=0.9115;SAS_AF=0.8845;AA=C|||;VT=SNP
6	69619043	rs12197269	T	A	100	PASS	AC=1727;AF=0.344848;AN=5008;NS=2504;DP=17671;EAS_AF=0.2887;AMR_AF=0.3444;AFR_AF=0.3911;EUR_AF=0.2654;SAS_AF=0.4223;AA=T|||;VT=SNP
6	69619089	rs79798924	G	A	100	PASS	AC=318;AF=0.0634984;AN=5008;NS=2504;DP=17712;EAS_AF=0.0089;AMR_AF=0.0634;AFR_AF=0.0061;EUR_AF=0.1441;SAS_AF=0.1145;AA=G|||;VT=SNP
6	69619463	rs9454645	C	A	100	PASS	AC=1312;AF=0.261981;AN=5008;NS=2504;DP=19581;EAS_AF=0.122;AMR_AF=0.2637;AFR_AF=0.2852;EUR_AF=0.3887;SAS_AF=0.2434;AA=A|||;VT=SNP
6	69621148	rs142509972	G	A	100	PASS	AC=106;AF=0.0211661;AN=5008;NS=2504;DP=9427;EAS_AF=0.0248;AMR_AF=0.0043;AFR_AF=0.0582;EUR_AF=0;SAS_AF=0.001;AA=G|||;VT=SNP
6	69621266	rs13190995	A	G	100	PASS	AC=1094;AF=0.21845;AN=5008;NS=2504;DP=16567;EAS_AF=0.122;AMR_AF=0.2565;AFR_AF=0.1248;EUR_AF=0.3877;SAS_AF=0.2434;AA=A|||;VT=SNP
6	69621406	rs9446070	G	A	100	PASS	AC=3580;AF=0.714856;AN=5008;NS=2504;DP=15934;EAS_AF=0.4196;AMR_AF=0.6844;AFR_AF=0.8427;EUR_AF=0.8002;SAS_AF=0.7802;AA=A|||;VT=SNP
6	69621860	rs7760666	G	C	100	PASS	AC=1313;AF=0.262181;AN=5008;NS=2504;DP=15278;EAS_AF=0.122;AMR_AF=0.2637;AFR_AF=0.2859;EUR_AF=0.3887;SAS_AF=0.2434;AA=G|||;VT=SNP
6	69622114	rs7747786	T	C	100	PASS	AC=1313;AF=0.262181;AN=5008;NS=2504;DP=12189;EAS_AF=0.122;AMR_AF=0.2637;AFR_AF=0.2859;EUR_AF=0.3887;SAS_AF=0.2434;AA=C|||;VT=SNP
6	69622220	rs13195122	A	G	100	PASS	AC=434;AF=0.0866613;AN=5008;NS=2504;DP=11084;EAS_AF=0.0863;AMR_AF=0.1052;AFR_AF=0.0499;EUR_AF=0.1362;SAS_AF=0.0726;AA=A|||;VT=SNP
6	69622226	rs146704174	A	G	100	PASS	AC=32;AF=0.00638978;AN=5008;NS=2504;DP=10857;EAS_AF=0.0317;AMR_AF=0;AFR_AF=0;EUR_AF=0;SAS_AF=0;AA=A|||;VT=SNP
6	69622810	rs13210551	C	A	100	PASS	AC=1094;AF=0.21845;AN=5008;NS=2504;DP=19049;EAS_AF=0.122;AMR_AF=0.2565;AFR_AF=0.1248;EUR_AF=0.3877;SAS_AF=0.2434;AA=C|||;VT=SNP
6	69622979	rs112164577	T	G	100	PASS	AC=1013;AF=0.202276;AN=5008;NS=2504;DP=19646;EAS_AF=0.122;AMR_AF=0.2493;AFR_AF=0.0681;EUR_AF=0.3867;SAS_AF=0.2434;AA=T|||;VT=SNP
6	69623072	rs7767583	C	T	100	PASS	AC=3256;AF=0.65016;AN=5008;NS=2504;DP=19944;EAS_AF=0.4107;AMR_AF=0.6225;AFR_AF=0.8313;EUR_AF=0.6561;SAS_AF=0.6656;AA=T|||;VT=SNP
6	69623177	rs7749284	A	C	100	PASS	AC=1730;AF=0.345447;AN=5008;NS=2504;DP=19213;EAS_AF=0.2887;AMR_AF=0.3444;AFR_AF=0.3926;EUR_AF=0.2664;SAS_AF=0.4223;AA=A|||;VT=SNP
6	69623635	rs62416442	C	G	100	PASS	AC=317;AF=0.0632987;AN=5008;NS=2504;DP=20561;EAS_AF=0.0089;AMR_AF=0.062;AFR_AF=0.0061;EUR_AF=0.1441;SAS_AF=0.1145;AA=C|||;VT=SNP
6	69624874	rs79730108	T	A	100	PASS	AC=44;AF=0.00878594;AN=5008;NS=2504;DP=18061;EAS_AF=0.0437;AMR_AF=0;AFR_AF=0;EUR_AF=0;SAS_AF=0;AA=T|||;VT=SNP
6	69628148	rs73747852	G	A	100	PASS	AC=491;AF=0.0980431;AN=5008;NS=2504;DP=17334;EAS_AF=0.0089;AMR_AF=0.0706;AFR_AF=0.1331;EUR_AF=0.1441;SAS_AF=0.1145;AA=G|||;VT=SNP
6	69629187	rs7747549	T	C	100	PASS	AC=3540;AF=0.706869;AN=5008;NS=2504;DP=14198;EAS_AF=0.4296;AMR_AF=0.7104;AFR_AF=0.7352;EUR_AF=0.8638;SAS_AF=0.7904;AA=C|||;VT=SNP
6	69630023	rs12198022	T	C	100	PASS	AC=2784;AF=0.555911;AN=5008;NS=2504;DP=18028;EAS_AF=0.4177;AMR_AF=0.6254;AFR_AF=0.4115;EUR_AF=0.7207;SAS_AF=0.6748;AA=T|||;VT=SNP
6	69630056	rs79749336	T	G	100	PASS	AC=118;AF=0.0235623;AN=5008;NS=2504;DP=17238;EAS_AF=0.0486;AMR_AF=0.0159;AFR_AF=0.0038;EUR_AF=0.0169;SAS_AF=0.0368;AA=T|||;VT=SNP
6	69630274	rs1932609	G	C	100	PASS	AC=2973;AF=0.59365;AN=5008;NS=2504;DP=12750;EAS_AF=0.4187;AMR_AF=0.634;AFR_AF=0.5484;EUR_AF=0.7197;SAS_AF=0.6769;AA=G|||;VT=SNP
6	69630285	rs1932610	C	T	100	PASS	AC=2775;AF=0.554113;AN=5008;NS=2504;DP=12485;EAS_AF=0.4187;AMR_AF=0.6254;AFR_AF=0.4032;EUR_AF=0.7197;SAS_AF=0.6769;AA=C|||;VT=SNP
6	69630471	rs79711275	G	A	100	PASS	AC=33;AF=0.00658946;AN=5008;NS=2504;DP=12904;EAS_AF=0.0317;AMR_AF=0;AFR_AF=0;EUR_AF=0.001;SAS_AF=0;AA=G|||;VT=SNP
6	69631323	rs9454653	T	C	100	PASS	AC=389;AF=0.0776757;AN=5008;NS=2504;DP=14841;EAS_AF=0.0109;AMR_AF=0.0274;AFR_AF=0.239;EUR_AF=0.0099;SAS_AF=0.0337;AA=T|||;VT=SNP
6	69631411	rs12191891	C	T	100	PASS	AC=2771;AF=0.553315;AN=5008;NS=2504;DP=13367;EAS_AF=0.4177;AMR_AF=0.6254;AFR_AF=0.4032;EUR_AF=0.7187;SAS_AF=0.6748;AA=C|||;VT=SNP
6	69632011	rs10806607	T	A	100	PASS	AC=3413;AF=0.68151;AN=5008;NS=2504;DP=1960;EAS_AF=0.4266;AMR_AF=0.7046;AFR_AF=0.6422;EUR_AF=0.8648;SAS_AF=0.7924;AA=A|||;VT=SNP
6	69632227	rs10945147	A	G	100	PASS	AC=3290;AF=0.656949;AN=5008;NS=2504;DP=17668;EAS_AF=0.4266;AMR_AF=0.6931;AFR_AF=0.5552;EUR_AF=0.8648;SAS_AF=0.7924;AA=A|||;VT=SNP
6	69632576	rs10945148	A	G	100	PASS	AC=3290;AF=0.656949;AN=5008;NS=2504;DP=19358;EAS_AF=0.4266;AMR_AF=0.6931;AFR_AF=0.5552;EUR_AF=0.8648;SAS_AF=0.7924;AA=A|||;VT=SNP
6	69632594	rs16900354	A	G	100	PASS	AC=147;AF=0.029353;AN=5008;NS=2504;DP=19312;EAS_AF=0.0486;AMR_AF=0.0173;AFR_AF=0.025;EUR_AF=0.0169;SAS_AF=0.0368;AA=A|||;VT=SNP
6	69633081	rs76375893	G	A	100	PASS	AC=311;AF=0.0621006;AN=5008;NS=2504;DP=14624;EAS_AF=0.0089;AMR_AF=0.0605;AFR_AF=0.0061;EUR_AF=0.1382;SAS_AF=0.1155;AA=G|||;VT=SNP
6	69633302	rs17476598	C	T	100	PASS	AC=504;AF=0.100639;AN=5008;NS=2504;DP=13592;EAS_AF=0.0089;AMR_AF=0.0692;AFR_AF=0.1422;EUR_AF=0.1451;SAS_AF=0.1155;AA=C|||;VT=SNP
6	69633887	rs13207808	C	G	100	PASS	AC=1255;AF=0.250599;AN=5008;NS=2504;DP=18012;EAS_AF=0.123;AMR_AF=0.2853;AFR_AF=0.174;EUR_AF=0.4414;SAS_AF=0.2648;AA=C|||;VT=SNP
6	69635067	rs13197534	A	C	100	PASS	AC=1253;AF=0.2502;AN=5008;NS=2504;DP=13726;EAS_AF=0.123;AMR_AF=0.2839;AFR_AF=0.1725;EUR_AF=0.4423;SAS_AF=0.2648;AA=A|||;VT=SNP
6	69635555	rs4706744	T	C	100	PASS	AC=311;AF=0.0621006;AN=5008;NS=2504;DP=14587;EAS_AF=0.0089;AMR_AF=0.0605;AFR_AF=0.0061;EUR_AF=0.1382;SAS_AF=0.1155;AA=T|||;VT=SNP
6	69635627	rs9363976	C	A	100	PASS	AC=1504;AF=0.300319;AN=5008;NS=2504;DP=13345;EAS_AF=0.2946;AMR_AF=0.3401;AFR_AF=0.2194;EUR_AF=0.2763;SAS_AF=0.4121;AA=C|||;VT=SNP
6	69636183	rs6455307	A	G	100	PASS	AC=1256;AF=0.250799;AN=5008;NS=2504;DP=17817;EAS_AF=0.123;AMR_AF=0.2853;AFR_AF=0.1725;EUR_AF=0.4423;SAS_AF=0.2669;AA=A|||;VT=SNP
6	69636671	rs6937418	C	T	100	PASS	AC=3284;AF=0.655751;AN=5008;NS=2504;DP=17970;EAS_AF=0.4266;AMR_AF=0.6916;AFR_AF=0.553;EUR_AF=0.8648;SAS_AF=0.7904;AA=C|||;VT=SNP
6	69637928	rs10485434	C	T	100	PASS	AC=1243;AF=0.248203;AN=5008;NS=2504;DP=16131;EAS_AF=0.123;AMR_AF=0.2853;AFR_AF=0.1634;EUR_AF=0.4414;SAS_AF=0.2669;AA=T|||;VT=SNP
6	69638504	rs12527597	C	T	100	PASS	AC=318;AF=0.0634984;AN=5008;NS=2504;DP=19268;EAS_AF=0.0089;AMR_AF=0.0605;AFR_AF=0.0061;EUR_AF=0.1451;SAS_AF=0.1155;AA=C|||;VT=SNP
6	69639256	rs75801326	C	T	100	PASS	AC=37;AF=0.00738818;AN=5008;NS=2504;DP=18001;EAS_AF=0.0367;AMR_AF=0;AFR_AF=0;EUR_AF=0;SAS_AF=0;AA=C|||;VT=SNP
6	69639741	rs79243032	C	G	100	PASS	AC=318;AF=0.0634984;AN=5008;NS=2504;DP=14254;EAS_AF=0.0089;AMR_AF=0.0605;AFR_AF=0.0061;EUR_AF=0.1451;SAS_AF=0.1155;AA=C|||;VT=SNP
6	69639853	rs76347422	G	A	100	PASS	AC=318;AF=0.0634984;AN=5008;NS=2504;DP=13340;EAS_AF=0.0089;AMR_AF=0.0605;AFR_AF=0.0061;EUR_AF=0.1451;SAS_AF=0.1155;AA=G|||;VT=SNP
6	69641096	rs1932611	T	C	100	PASS	AC=3292;AF=0.657348;AN=5008;NS=2504;DP=11913;EAS_AF=0.4266;AMR_AF=0.6916;AFR_AF=0.5567;EUR_AF=0.8648;SAS_AF=0.7935;AA=T|||;VT=SNP
6	69641998	rs3823059	C	G	100	PASS	AC=2768;AF=0.552716;AN=5008;NS=2504;DP=16164;EAS_AF=0.4177;AMR_AF=0.6225;AFR_AF=0.4002;EUR_AF=0.7197;SAS_AF=0.6769;AA=C|||;VT=SNP
6	69642026	rs75636561	C	T	100	PASS	AC=319;AF=0.0636981;AN=5008;NS=2504;DP=15267;EAS_AF=0.0089;AMR_AF=0.0605;AFR_AF=0.0061;EUR_AF=0.1461;SAS_AF=0.1155;AA=C|||;VT=SNP
6	69642099	rs13219669	C	T	100	PASS	AC=263;AF=0.052516;AN=5008;NS=2504;DP=15379;EAS_AF=0.0377;AMR_AF=0.085;AFR_AF=0.0174;EUR_AF=0.1054;SAS_AF=0.0378;AA=C|||;VT=SNP
6	69642103	rs61516669	G	A	100	PASS	AC=505;AF=0.100839;AN=5008;NS=2504;DP=15447;EAS_AF=0.0089;AMR_AF=0.0692;AFR_AF=0.143;EUR_AF=0.1451;SAS_AF=0.1155;AA=G|||;VT=SNP
6	69642181	rs9360366	A	G	100	PASS	AC=67;AF=0.0133786;AN=5008;NS=2504;DP=15229;EAS_AF=0.0595;AMR_AF=0.0014;AFR_AF=0.0008;EUR_AF=0;SAS_AF=0.0051;AA=A|||;VT=SNP
6	69642551	rs1932612	A	G	100	PASS	AC=3523;AF=0.703474;AN=5008;NS=2504;DP=11353;EAS_AF=0.4266;AMR_AF=0.7075;AFR_AF=0.7239;EUR_AF=0.8648;SAS_AF=0.7924;AA=G|||;VT=SNP
6	69643681	rs62416449	A	G	100	PASS	AC=318;AF=0.0634984;AN=5008;NS=2504;DP=14189;EAS_AF=0.0089;AMR_AF=0.0605;AFR_AF=0.0061;EUR_AF=0.1451;SAS_AF=0.1155;AA=A|||;VT=SNP
6	69644673	rs144244586	T	G	100	PASS	AC=16;AF=0.00319489;AN=5008;NS=2504;DP=17079;EAS_AF=0.0159;AMR_AF=0;AFR_AF=0;EUR_AF=0;SAS_AF=0;AA=T|||;VT=SNP
6	69644859	rs58454780	C	T	100	PASS	AC=72;AF=0.014377;AN=5008;NS=2504;DP=19096;EAS_AF=0.0645;AMR_AF=0.0014;AFR_AF=0.0008;EUR_AF=0;SAS_AF=0.0051;AA=C|||;VT=SNP
6	69645839	rs3798966	C	T	100	PASS	AC=2769;AF=0.552915;AN=5008;NS=2504;DP=16072;EAS_AF=0.4157;AMR_AF=0.6225;AFR_AF=0.4024;EUR_AF=0.7197;SAS_AF=0.6769;AA=C|||;VT=SNP
6	69646710	rs143326324	T	C	100	PASS	AC=42;AF=0.00838658;AN=5008;NS=2504;DP=19873;EAS_AF=0.0417;AMR_AF=0;AFR_AF=0;EUR_AF=0;SAS_AF=0;AA=T|||;VT=SNP
6	69647086	rs2184723	G	A	100	PASS	AC=1257;AF=0.250998;AN=5008;NS=2504;DP=18515;EAS_AF=0.123;AMR_AF=0.2853;AFR_AF=0.1732;EUR_AF=0.4423;SAS_AF=0.2669;AA=A|||;VT=SNP
6	69647106	rs2184724	T	G	100	PASS	AC=3523;AF=0.703474;AN=5008;NS=2504;DP=18737;EAS_AF=0.4266;AMR_AF=0.7075;AFR_AF=0.7239;EUR_AF=0.8648;SAS_AF=0.7924;AA=G|||;VT=SNP
6	69647244	rs2342763	A	G	100	PASS	AC=3287;AF=0.65635;AN=5008;NS=2504;DP=20432;EAS_AF=0.4266;AMR_AF=0.6916;AFR_AF=0.5537;EUR_AF=0.8648;SAS_AF=0.7924;AA=A|||;VT=SNP
6	69647496	rs75642229	C	T	100	PASS	AC=28;AF=0.00559105;AN=5008;NS=2504;DP=18242;EAS_AF=0.0268;AMR_AF=0;AFR_AF=0;EUR_AF=0;SAS_AF=0.001;AA=c|||;VT=SNP
6	69647534	rs10485432	C	T	100	PASS	AC=311;AF=0.0621006;AN=5008;NS=2504;DP=18129;EAS_AF=0.0089;AMR_AF=0.0605;AFR_AF=0.0061;EUR_AF=0.1382;SAS_AF=0.1155;AA=C|||;VT=SNP
6	69647865	rs11964646	G	A	100	PASS	AC=584;AF=0.116613;AN=5008;NS=2504;DP=17656;EAS_AF=0.0089;AMR_AF=0.0778;AFR_AF=0.1982;EUR_AF=0.1451;SAS_AF=0.1155;AA=A|||;VT=SNP
6	69648472	rs9454655	G	A	100	PASS	AC=3521;AF=0.703075;AN=5008;NS=2504;DP=12175;EAS_AF=0.4246;AMR_AF=0.7075;AFR_AF=0.7239;EUR_AF=0.8648;SAS_AF=0.7924;AA=A|||;VT=SNP
6	69648504	rs62418264	C	T	100	PASS	AC=998;AF=0.199281;AN=5008;NS=2504;DP=13996;EAS_AF=0.0099;AMR_AF=0.1628;AFR_AF=0.2042;EUR_AF=0.336;SAS_AF=0.273;AA=C|||;VT=SNP
6	69648614	rs13204176	T	G	100	PASS	AC=1256;AF=0.250799;AN=5008;NS=2504;DP=14301;EAS_AF=0.123;AMR_AF=0.2853;AFR_AF=0.1725;EUR_AF=0.4423;SAS_AF=0.2669;AA=T|||;VT=SNP
6	69648760	rs13215030	G	C	100	PASS	AC=1256;AF=0.250799;AN=5008;NS=2504;DP=17505;EAS_AF=0.123;AMR_AF=0.2853;AFR_AF=0.1725;EUR_AF=0.4423;SAS_AF=0.2669;AA=G|||;VT=SNP
6	69648824	rs13201188	A	G	100	PASS	AC=1258;AF=0.251198;AN=5008;NS=2504;DP=18801;EAS_AF=0.123;AMR_AF=0.2853;AFR_AF=0.1725;EUR_AF=0.4423;SAS_AF=0.2689;AA=A|||;VT=SNP
6	69649319	rs72906706	C	A	100	PASS	AC=919;AF=0.183506;AN=5008;NS=2504;DP=15823;EAS_AF=0.2937;AMR_AF=0.2435;AFR_AF=0.0915;EUR_AF=0.0865;SAS_AF=0.2515;AA=C|||;VT=SNP
6	69649478	rs6919909	A	G	100	PASS	AC=309;AF=0.0617013;AN=5008;NS=2504;DP=15032;EAS_AF=0.0397;AMR_AF=0.0893;AFR_AF=0.0477;EUR_AF=0.1064;SAS_AF=0.0378;AA=A|||;VT=SNP
6	69649491	rs6939663	G	A	100	PASS	AC=2783;AF=0.555711;AN=5008;NS=2504;DP=15077;EAS_AF=0.4177;AMR_AF=0.6225;AFR_AF=0.4115;EUR_AF=0.7197;SAS_AF=0.6769;AA=G|||;VT=SNP
6	69649563	rs6920061	A	G	100	PASS	AC=3369;AF=0.672724;AN=5008;NS=2504;DP=14469;EAS_AF=0.4266;AMR_AF=0.7017;AFR_AF=0.6104;EUR_AF=0.8648;SAS_AF=0.7924;AA=G|||;VT=SNP
6	69650284	rs6912997	G	A	100	PASS	AC=3523;AF=0.703474;AN=5008;NS=2504;DP=12457;EAS_AF=0.4266;AMR_AF=0.7075;AFR_AF=0.7239;EUR_AF=0.8648;SAS_AF=0.7924;AA=A|||;VT=SNP
6	69650352	rs190647364	C	T	100	PASS	AC=22;AF=0.00439297;AN=5008;NS=2504;DP=14378;EAS_AF=0.0218;AMR_AF=0;AFR_AF=0;EUR_AF=0;SAS_AF=0;AA=C|||;VT=SNP
6	69650691	rs12528300	C	T	100	PASS	AC=322;AF=0.0642971;AN=5008;NS=2504;DP=13125;EAS_AF=0.0089;AMR_AF=0.0605;AFR_AF=0.0151;EUR_AF=0.1382;SAS_AF=0.1145;AA=C|||;VT=SNP
6	69650725	rs145781308	A	G	100	PASS	AC=193;AF=0.0385383;AN=5008;NS=2504;DP=13324;EAS_AF=0.002;AMR_AF=0.1859;AFR_AF=0.003;EUR_AF=0.0338;SAS_AF=0.0245;AA=A|||;VT=SNP
6	69651816	rs9354811	A	T	100	PASS	AC=37;AF=0.00738818;AN=5008;NS=2504;DP=8283;EAS_AF=0.0327;AMR_AF=0.0014;AFR_AF=0.0008;EUR_AF=0.001;SAS_AF=0.001;AA=A|||;VT=SNP
6	69652633	rs2184725	T	G	100	PASS	AC=3526;AF=0.704073;AN=5008;NS=2504;DP=17238;EAS_AF=0.4266;AMR_AF=0.7075;AFR_AF=0.7262;EUR_AF=0.8648;SAS_AF=0.7924;AA=G|||;VT=SNP
6	69652994	rs7748808	A	G	100	PASS	AC=599;AF=0.119609;AN=5008;NS=2504;DP=13669;EAS_AF=0.0089;AMR_AF=0.0778;AFR_AF=0.2095;EUR_AF=0.1451;SAS_AF=0.1155;AA=G|||;VT=SNP
6	69653047	rs7767423	C	A	100	PASS	AC=599;AF=0.119609;AN=5008;NS=2504;DP=13720;EAS_AF=0.0089;AMR_AF=0.0778;AFR_AF=0.2095;EUR_AF=0.1451;SAS_AF=0.1155;AA=A|||;VT=SNP
6	69653183	rs12526204	G	A	100	PASS	AC=318;AF=0.0634984;AN=5008;NS=2504;DP=12709;EAS_AF=0.0089;AMR_AF=0.0605;AFR_AF=0.0061;EUR_AF=0.1451;SAS_AF=0.1155;AA=G|||;VT=SNP
6	69654372	rs73480159	G	A	100	PASS	AC=739;AF=0.147564;AN=5008;NS=2504;DP=15050;EAS_AF=0.0089;AMR_AF=0.085;AFR_AF=0.3116;EUR_AF=0.1451;SAS_AF=0.1155;AA=A|||;VT=SNP
6	69654650	rs7759377	T	C	100	PASS	AC=518;AF=0.103435;AN=5008;NS=2504;DP=15578;EAS_AF=0.0089;AMR_AF=0.0692;AFR_AF=0.1528;EUR_AF=0.1451;SAS_AF=0.1155;AA=T|||;VT=SNP
6	69655168	rs3798967	T	G	100	PASS	AC=3567;AF=0.71226;AN=5008;NS=2504;DP=14816;EAS_AF=0.4683;AMR_AF=0.7061;AFR_AF=0.7262;EUR_AF=0.8648;SAS_AF=0.7924;AA=G|||;VT=SNP
6	69656085	rs62418267	G	T	100	PASS	AC=318;AF=0.0634984;AN=5008;NS=2504;DP=19386;EAS_AF=0.0089;AMR_AF=0.0605;AFR_AF=0.0061;EUR_AF=0.1451;SAS_AF=0.1155;AA=G|||;VT=SNP
6	69656416	rs62418268	C	T	100	PASS	AC=504;AF=0.100639;AN=5008;NS=2504;DP=21823;EAS_AF=0.0089;AMR_AF=0.0692;AFR_AF=0.1422;EUR_AF=0.1451;SAS_AF=0.1155;AA=C|||;VT=SNP
6	69656950	rs1932614	G	A	100	PASS	AC=1483;AF=0.296126;AN=5008;NS=2504;DP=16963;EAS_AF=0.2946;AMR_AF=0.3372;AFR_AF=0.2057;EUR_AF=0.2773;SAS_AF=0.41;AA=G|||;VT=SNP
6	69657008	rs1932615	G	A	100	PASS	AC=1238;AF=0.247204;AN=5008;NS=2504;DP=18367;EAS_AF=0.121;AMR_AF=0.2853;AFR_AF=0.1619;EUR_AF=0.4404;SAS_AF=0.2669;AA=G|||;VT=SNP
6	69658250	rs13193787	T	C	100	PASS	AC=2985;AF=0.596046;AN=5008;NS=2504;DP=13816;EAS_AF=0.4157;AMR_AF=0.6369;AFR_AF=0.5582;EUR_AF=0.7197;SAS_AF=0.6769;AA=t|||;VT=SNP
6	69658432	rs62418270	G	A	100	PASS	AC=318;AF=0.0634984;AN=5008;NS=2504;DP=13310;EAS_AF=0.0089;AMR_AF=0.0605;AFR_AF=0.0061;EUR_AF=0.1451;SAS_AF=0.1155;AA=G|||;VT=SNP
6	69659420	rs62418272	T	A	100	PASS	AC=318;AF=0.0634984;AN=5008;NS=2504;DP=17492;EAS_AF=0.0089;AMR_AF=0.0605;AFR_AF=0.0061;EUR_AF=0.1451;SAS_AF=0.1155;AA=T|||;VT=SNP
6	69660502	rs13191427	C	A	100	PASS	AC=1207;AF=0.241014;AN=5008;NS=2504;DP=16168;EAS_AF=0.1181;AMR_AF=0.2853;AFR_AF=0.1536;EUR_AF=0.4384;SAS_AF=0.2515;AA=C|||;VT=SNP
6	69660841	rs1932616	C	T	100	PASS	AC=1431;AF=0.285743;AN=5008;NS=2504;DP=16330;EAS_AF=0.5595;AMR_AF=0.2896;AFR_AF=0.2784;EUR_AF=0.1034;SAS_AF=0.1984;AA=C|||;VT=SNP
6	69660854	rs62418273	G	A	100	PASS	AC=317;AF=0.0632987;AN=5008;NS=2504;DP=15754;EAS_AF=0.0089;AMR_AF=0.0605;AFR_AF=0.0068;EUR_AF=0.1471;SAS_AF=0.1115;AA=G|||;VT=SNP
6	69661073	rs1932617	T	A	100	PASS	AC=1492;AF=0.297923;AN=5008;NS=2504;DP=16560;EAS_AF=0.5704;AMR_AF=0.2896;AFR_AF=0.3116;EUR_AF=0.1074;SAS_AF=0.2004;AA=T|||;VT=SNP
6	69661162	rs67653429	G	A	100	PASS	AC=810;AF=0.161741;AN=5008;NS=2504;DP=16751;EAS_AF=0.0089;AMR_AF=0.1571;AFR_AF=0.0734;EUR_AF=0.3419;SAS_AF=0.2566;AA=A|||;VT=SNP
6	69663213	rs6940312	A	T	100	PASS	AC=1244;AF=0.248403;AN=5008;NS=2504;DP=19962;EAS_AF=0.2877;AMR_AF=0.2378;AFR_AF=0.1225;EUR_AF=0.2386;SAS_AF=0.3957;AA=A|||;VT=SNP
6	69663785	rs7754659	G	C	100	PASS	AC=1206;AF=0.240815;AN=5008;NS=2504;DP=17442;EAS_AF=0.0486;AMR_AF=0.1916;AFR_AF=0.3933;EUR_AF=0.3062;SAS_AF=0.2004;AA=G|||;VT=SNP
6	69663880	rs1889879	C	A	100	PASS	AC=3730;AF=0.744808;AN=5008;NS=2504;DP=18463;EAS_AF=0.9206;AMR_AF=0.7824;AFR_AF=0.6316;EUR_AF=0.6451;SAS_AF=0.7924;AA=A|||;VT=SNP
6	69664317	rs62418276	A	G	100	PASS	AC=323;AF=0.0644968;AN=5008;NS=2504;DP=16413;EAS_AF=0.0099;AMR_AF=0.0605;AFR_AF=0.0061;EUR_AF=0.1491;SAS_AF=0.1155;AA=A|||;VT=SNP
6	69664377	rs7741961	A	T	100	PASS	AC=2520;AF=0.503195;AN=5008;NS=2504;DP=15452;EAS_AF=0.3373;AMR_AF=0.4352;AFR_AF=0.5703;EUR_AF=0.5447;SAS_AF=0.589;AA=T|||;VT=SNP
6	69664663	rs12197583	C	A	100	PASS	AC=938;AF=0.1873;AN=5008;NS=2504;DP=13751;EAS_AF=0.2788;AMR_AF=0.1816;AFR_AF=0.1278;EUR_AF=0.0895;SAS_AF=0.2781;AA=C|||;VT=SNP
6	69664860	rs75697214	A	G	100	PASS	AC=317;AF=0.0632987;AN=5008;NS=2504;DP=16210;EAS_AF=0.0099;AMR_AF=0.0605;AFR_AF=0.0061;EUR_AF=0.1431;SAS_AF=0.1155;AA=A|||;VT=SNP
6	69665063	rs12207529	T	G	100	PASS	AC=853;AF=0.170327;AN=5008;NS=2504;DP=17003;EAS_AF=0.2788;AMR_AF=0.1744;AFR_AF=0.0673;EUR_AF=0.0895;SAS_AF=0.2781;AA=T|||;VT=SNP
6	69665088	rs9360367	G	T	100	PASS	AC=4450;AF=0.888578;AN=5008;NS=2504;DP=17118;EAS_AF=0.9216;AMR_AF=0.8876;AFR_AF=0.8555;EUR_AF=0.8479;SAS_AF=0.9417;AA=T|||;VT=SNP
6	69666492	rs150132994	G	A	100	PASS	AC=24;AF=0.00479233;AN=5008;NS=2504;DP=16788;EAS_AF=0.0228;AMR_AF=0;AFR_AF=0;EUR_AF=0;SAS_AF=0.001;AA=G|||;VT=SNP;EX_TARGET
6	69666520	rs7757138	T	C	100	PASS	AC=1112;AF=0.222045;AN=5008;NS=2504;DP=17168;EAS_AF=0.0496;AMR_AF=0.1873;AFR_AF=0.3283;EUR_AF=0.3052;SAS_AF=0.1953;AA=T|||;VT=SNP;EX_TARGET
6	69666684	rs1932618	A	G	100	PASS	AC=4534;AF=0.905351;AN=5008;NS=2504;DP=19567;EAS_AF=0.9226;AMR_AF=0.8977;AFR_AF=0.9062;EUR_AF=0.8569;SAS_AF=0.9417;AA=G|||;VT=SNP;EX_TARGET
6	69667027	rs17399055	C	T	100	PASS	AC=336;AF=0.0670927;AN=5008;NS=2504;DP=18140;EAS_AF=0.0099;AMR_AF=0.0663;AFR_AF=0.0068;EUR_AF=0.1571;SAS_AF=0.1155;AA=C|||;VT=SNP
6	69667040	rs1932619	G	A	100	PASS	AC=3199;AF=0.638778;AN=5008;NS=2504;DP=18281;EAS_AF=0.6329;AMR_AF=0.6455;AFR_AF=0.7277;EUR_AF=0.6103;SAS_AF=0.5491;AA=G|||;VT=SNP
6	69667472	rs3823061	A	G	100	PASS	AC=4675;AF=0.933506;AN=5008;NS=2504;DP=16850;EAS_AF=0.9673;AMR_AF=0.9135;AFR_AF=0.9539;EUR_AF=0.8728;SAS_AF=0.9479;AA=G|||;VT=SNP
6	69667801	rs9360368	C	G	100	PASS	AC=1957;AF=0.390775;AN=5008;NS=2504;DP=17397;EAS_AF=0.5853;AMR_AF=0.4524;AFR_AF=0.3011;EUR_AF=0.3052;SAS_AF=0.3558;AA=C|||;VT=SNP
6	69668138	rs72906736	A	G	100	PASS	AC=88;AF=0.0175719;AN=5008;NS=2504;DP=17921;EAS_AF=0.002;AMR_AF=0.0519;AFR_AF=0.0015;EUR_AF=0.0378;SAS_AF=0.0102;AA=A|||;VT=SNP
6	69669003	rs9454658	A	T	100	PASS	AC=1112;AF=0.222045;AN=5008;NS=2504;DP=14826;EAS_AF=0.0496;AMR_AF=0.1873;AFR_AF=0.3268;EUR_AF=0.3062;SAS_AF=0.1963;AA=A|||;VT=SNP
6	69669063	rs9454659	G	A	100	PASS	AC=1204;AF=0.240415;AN=5008;NS=2504;DP=15147;EAS_AF=0.0486;AMR_AF=0.1902;AFR_AF=0.3964;EUR_AF=0.3052;SAS_AF=0.1963;AA=G|||;VT=SNP
6	69669616	rs1932620	G	A	100	PASS	AC=3269;AF=0.652756;AN=5008;NS=2504;DP=15030;EAS_AF=0.3373;AMR_AF=0.5461;AFR_AF=0.82;EUR_AF=0.7445;SAS_AF=0.7331;AA=A|||;VT=SNP
6	69669930	rs1932621	A	T	100	PASS	AC=3162;AF=0.63139;AN=5008;NS=2504;DP=16933;EAS_AF=0.6339;AMR_AF=0.6441;AFR_AF=0.6967;EUR_AF=0.6123;SAS_AF=0.5511;AA=A|||;VT=SNP
6	69670083	rs10485431	A	G	100	PASS	AC=336;AF=0.0670927;AN=5008;NS=2504;DP=17616;EAS_AF=0.0099;AMR_AF=0.0677;AFR_AF=0.0068;EUR_AF=0.1561;SAS_AF=0.1155;AA=A|||;VT=SNP
6	69670142	rs3757043	G	C	100	PASS	AC=1922;AF=0.383786;AN=5008;NS=2504;DP=18619;EAS_AF=0.5704;AMR_AF=0.451;AFR_AF=0.2973;EUR_AF=0.3052;SAS_AF=0.3415;AA=G|||;VT=SNP
6	69670880	rs10945149	C	T	100	PASS	AC=34;AF=0.00678914;AN=5008;NS=2504;DP=19704;EAS_AF=0.0317;AMR_AF=0.0014;AFR_AF=0.0008;EUR_AF=0;SAS_AF=0;AA=C|||;VT=SNP
6	69671585	rs3798969	A	G	100	PASS	AC=3100;AF=0.61901;AN=5008;NS=2504;DP=16397;EAS_AF=0.6558;AMR_AF=0.5519;AFR_AF=0.6672;EUR_AF=0.6312;SAS_AF=0.5511;AA=G|||;VT=SNP
6	69672039	rs3798971	A	G	100	PASS	AC=1598;AF=0.319089;AN=5008;NS=2504;DP=17596;EAS_AF=0.5506;AMR_AF=0.3501;AFR_AF=0.1044;EUR_AF=0.3161;SAS_AF=0.3517;AA=A|||;VT=SNP
6	69673314	rs16900381	T	C	100	PASS	AC=143;AF=0.0285543;AN=5008;NS=2504;DP=16699;EAS_AF=0.0536;AMR_AF=0.0173;AFR_AF=0.0356;EUR_AF=0.0169;SAS_AF=0.0133;AA=T|||;VT=SNP
6	69673773	rs945528	T	C	100	PASS	AC=3122;AF=0.623403;AN=5008;NS=2504;DP=13229;EAS_AF=0.6647;AMR_AF=0.5548;AFR_AF=0.6755;EUR_AF=0.6312;SAS_AF=0.5511;AA=C|||;VT=SNP
6	69674870	rs9446078	A	G	100	PASS	AC=1089;AF=0.217452;AN=5008;NS=2504;DP=17957;EAS_AF=0.0526;AMR_AF=0.17;AFR_AF=0.3215;EUR_AF=0.2992;SAS_AF=0.1963;AA=A|||;VT=SNP
6	69675247	rs2880587	G	A	100	PASS	AC=1903;AF=0.379992;AN=5008;NS=2504;DP=17788;EAS_AF=0.6091;AMR_AF=0.3732;AFR_AF=0.264;EUR_AF=0.332;SAS_AF=0.3548;AA=G|||;VT=SNP
6	69675459	rs13191240	T	C	100	PASS	AC=215;AF=0.0429313;AN=5008;NS=2504;DP=19121;EAS_AF=0.0327;AMR_AF=0.0605;AFR_AF=0.0416;EUR_AF=0.0557;SAS_AF=0.0297;AA=T|||;VT=SNP
6	69675616	rs62418281	C	T	100	PASS	AC=302;AF=0.0603035;AN=5008;NS=2504;DP=17161;EAS_AF=0.0099;AMR_AF=0.0548;AFR_AF=0.0061;EUR_AF=0.1302;SAS_AF=0.1176;AA=C|||;VT=SNP
6	69675747	rs1556755	C	T	100	PASS	AC=3483;AF=0.695487;AN=5008;NS=2504;DP=16538;EAS_AF=0.6637;AMR_AF=0.6138;AFR_AF=0.7337;EUR_AF=0.7604;SAS_AF=0.6677;AA=T|||;VT=SNP
6	69675838	rs3798974	T	C	100	PASS	AC=1920;AF=0.383387;AN=5008;NS=2504;DP=18416;EAS_AF=0.6131;AMR_AF=0.3732;AFR_AF=0.267;EUR_AF=0.332;SAS_AF=0.364;AA=T|||;VT=SNP
6	69676753	rs34617600	G	A	100	PASS	AC=325;AF=0.0648962;AN=5008;NS=2504;DP=18826;EAS_AF=0.0327;AMR_AF=0.0648;AFR_AF=0.1241;EUR_AF=0.0537;SAS_AF=0.0297;AA=G|||;VT=SNP
6	69676937	rs1556754	G	A	100	PASS	AC=3538;AF=0.70647;AN=5008;NS=2504;DP=16480;EAS_AF=0.6716;AMR_AF=0.6268;AFR_AF=0.73;EUR_AF=0.7972;SAS_AF=0.6738;AA=A|||;VT=SNP
6	69677322	rs1006997	T	C	100	PASS	AC=3963;AF=0.791334;AN=5008;NS=2504;DP=16550;EAS_AF=0.7083;AMR_AF=0.7046;AFR_AF=0.9183;EUR_AF=0.8529;SAS_AF=0.7035;AA=C|||;VT=SNP
6	69677917	rs1953613	A	G	100	PASS	AC=2658;AF=0.530751;AN=5008;NS=2504;DP=17836;EAS_AF=0.3333;AMR_AF=0.3977;AFR_AF=0.739;EUR_AF=0.6213;SAS_AF=0.454;AA=G|||;VT=SNP
6	69678048	rs3798976	A	T	100	PASS	AC=173;AF=0.0345447;AN=5008;NS=2504;DP=19332;EAS_AF=0.0704;AMR_AF=0.0173;AFR_AF=0.0461;EUR_AF=0.0159;SAS_AF=0.0133;AA=A|||;VT=SNP
6	69678117	rs3798977	A	G	100	PASS	AC=1345;AF=0.26857;AN=5008;NS=2504;DP=18083;EAS_AF=0.123;AMR_AF=0.1931;AFR_AF=0.4228;EUR_AF=0.3161;SAS_AF=0.2147;AA=A|||;VT=SNP
6	69678213	rs3798978	C	G	100	PASS	AC=212;AF=0.0423323;AN=5008;NS=2504;DP=17406;EAS_AF=0.0327;AMR_AF=0.062;AFR_AF=0.0416;EUR_AF=0.0537;SAS_AF=0.0276;AA=C|||;VT=SNP
6	69678663	rs1999788	C	T	100	PASS	AC=3503;AF=0.699481;AN=5008;NS=2504;DP=17540;EAS_AF=0.6905;AMR_AF=0.621;AFR_AF=0.6921;EUR_AF=0.7992;SAS_AF=0.6718;AA=T|||;VT=SNP
6	69678673	rs139056045	C	A	100	PASS	AC=42;AF=0.00838658;AN=5008;NS=2504;DP=17673;EAS_AF=0.0208;AMR_AF=0.0173;AFR_AF=0;EUR_AF=0.003;SAS_AF=0.0061;AA=C|||;VT=SNP
6	69678689	rs145117628	A	T	100	PASS	AC=30;AF=0.00599042;AN=5008;NS=2504;DP=17840;EAS_AF=0.0268;AMR_AF=0;AFR_AF=0;EUR_AF=0;SAS_AF=0.0031;AA=A|||;VT=SNP
6	69678964	rs9454661	A	C	100	PASS	AC=3210;AF=0.640974;AN=5008;NS=2504;DP=16357;EAS_AF=0.6806;AMR_AF=0.5648;AFR_AF=0.6861;EUR_AF=0.669;SAS_AF=0.5644;AA=C|||;VT=SNP
6	69679178	rs62418296	T	A	100	PASS	AC=293;AF=0.0585064;AN=5008;NS=2504;DP=18952;EAS_AF=0.0099;AMR_AF=0.0562;AFR_AF=0.0061;EUR_AF=0.1302;SAS_AF=0.1074;AA=T|||;VT=SNP
6	69679596	rs1336650	A	G	100	PASS	AC=3219;AF=0.642772;AN=5008;NS=2504;DP=19046;EAS_AF=0.6806;AMR_AF=0.5677;AFR_AF=0.6914;EUR_AF=0.669;SAS_AF=0.5644;AA=A|||;VT=SNP
6	69679961	rs12525831	C	G	100	PASS	AC=294;AF=0.0587061;AN=5008;NS=2504;DP=17292;EAS_AF=0.0099;AMR_AF=0.0562;AFR_AF=0.0061;EUR_AF=0.1312;SAS_AF=0.1074;AA=C|||;VT=SNP
6	69680158	rs2880588	C	T	100	PASS	AC=3207;AF=0.640375;AN=5008;NS=2504;DP=18515;EAS_AF=0.6815;AMR_AF=0.5677;AFR_AF=0.6861;EUR_AF=0.667;SAS_AF=0.5603;AA=T|||;VT=SNP
6	69680279	rs149634930	C	G	100	PASS	AC=34;AF=0.00678914;AN=5008;NS=2504;DP=17915;EAS_AF=0.0327;AMR_AF=0;AFR_AF=0;EUR_AF=0;SAS_AF=0.001;AA=C|||;VT=SNP
6	69680430	rs9446079	C	T	100	PASS	AC=3197;AF=0.638379;AN=5008;NS=2504;DP=19610;EAS_AF=0.6815;AMR_AF=0.5648;AFR_AF=0.68;EUR_AF=0.667;SAS_AF=0.5603;AA=C|||;VT=SNP
6	69680868	rs74704584	G	C	100	PASS	AC=286;AF=0.0571086;AN=5008;NS=2504;DP=19815;EAS_AF=0.0099;AMR_AF=0.0562;AFR_AF=0.0061;EUR_AF=0.1243;SAS_AF=0.1063;AA=G|||;VT=SNP
6	69681082	rs62418299	G	A	100	PASS	AC=292;AF=0.0583067;AN=5008;NS=2504;DP=19397;EAS_AF=0.0099;AMR_AF=0.0562;AFR_AF=0.0061;EUR_AF=0.1302;SAS_AF=0.1063;AA=g|||;VT=SNP
6	69681242	rs78707603	T	C	100	PASS	AC=140;AF=0.0279553;AN=5008;NS=2504;DP=17930;EAS_AF=0.0526;AMR_AF=0.0173;AFR_AF=0.0356;EUR_AF=0.0159;SAS_AF=0.0123;AA=T|||;VT=SNP
6	69681617	rs3823064	A	G	100	PASS	AC=2749;AF=0.548922;AN=5008;NS=2504;DP=22188;EAS_AF=0.6964;AMR_AF=0.4524;AFR_AF=0.6952;EUR_AF=0.4105;SAS_AF=0.41;AA=G|||;VT=SNP
6	69681660	rs3798979	T	C	100	PASS	AC=2732;AF=0.545527;AN=5008;NS=2504;DP=22522;EAS_AF=0.6865;AMR_AF=0.4553;AFR_AF=0.6959;EUR_AF=0.4105;SAS_AF=0.3998;AA=T|||;VT=SNP
6	69681677	rs3798980	A	G	100	PASS	AC=166;AF=0.033147;AN=5008;NS=2504;DP=22274;EAS_AF=0.0327;AMR_AF=0.0562;AFR_AF=0.0121;EUR_AF=0.0507;SAS_AF=0.0276;AA=A|||;VT=SNP
6	69682082	rs79177457	C	A	100	PASS	AC=289;AF=0.0577077;AN=5008;NS=2504;DP=18257;EAS_AF=0.0099;AMR_AF=0.0548;AFR_AF=0.0061;EUR_AF=0.1243;SAS_AF=0.1104;AA=C|||;VT=SNP
6	69682088	rs3798981	C	A	100	PASS	AC=95;AF=0.0189696;AN=5008;NS=2504;DP=18061;EAS_AF=0.0526;AMR_AF=0.0159;AFR_AF=0.0023;EUR_AF=0.0159;SAS_AF=0.0123;AA=C|||;VT=SNP
6	69682368	rs1932774	C	G	100	PASS	AC=3023;AF=0.603634;AN=5008;NS=2504;DP=15027;EAS_AF=0.6994;AMR_AF=0.5058;AFR_AF=0.6997;EUR_AF=0.5427;SAS_AF=0.5072;AA=C|||;VT=SNP
6	69683338	rs9454663	T	A	100	PASS	AC=994;AF=0.198482;AN=5008;NS=2504;DP=16726;EAS_AF=0.0446;AMR_AF=0.1599;AFR_AF=0.2776;EUR_AF=0.2992;SAS_AF=0.1738;AA=T|||;VT=SNP
6	69683457	rs77445966	C	G	100	PASS	AC=141;AF=0.028155;AN=5008;NS=2504;DP=16365;EAS_AF=0.0526;AMR_AF=0.0173;AFR_AF=0.0363;EUR_AF=0.0159;SAS_AF=0.0123;AA=C|||;VT=SNP
6	69683474	rs9454664	G	T	100	PASS	AC=996;AF=0.198882;AN=5008;NS=2504;DP=15924;EAS_AF=0.0456;AMR_AF=0.1599;AFR_AF=0.2776;EUR_AF=0.3002;SAS_AF=0.1738;AA=G|||;VT=SNP
6	69684357	rs74623752	G	A	100	PASS	AC=289;AF=0.0577077;AN=5008;NS=2504;DP=15231;EAS_AF=0.0099;AMR_AF=0.0548;AFR_AF=0.0061;EUR_AF=0.1233;SAS_AF=0.1115;AA=G|||;VT=SNP
6	69684542	rs34526480	A	G	100	PASS	AC=297;AF=0.0593051;AN=5008;NS=2504;DP=18071;EAS_AF=0.0308;AMR_AF=0.0634;AFR_AF=0.1074;EUR_AF=0.0527;SAS_AF=0.0276;AA=A|||;VT=SNP
6	69684850	rs2275209	T	G	100	PASS	AC=957;AF=0.191094;AN=5008;NS=2504;DP=17166;EAS_AF=0.0704;AMR_AF=0.1023;AFR_AF=0.3986;EUR_AF=0.1471;SAS_AF=0.1431;AA=T|||;VT=SNP
6	69684916	rs45602231	G	A	100	PASS	AC=289;AF=0.0577077;AN=5008;NS=2504;DP=19415;EAS_AF=0.0099;AMR_AF=0.0548;AFR_AF=0.0061;EUR_AF=0.1233;SAS_AF=0.1115;AA=G|||;VT=SNP
6	69686817	rs13191706	A	G	100	PASS	AC=382;AF=0.076278;AN=5008;NS=2504;DP=10411;EAS_AF=0.0298;AMR_AF=0.0663;AFR_AF=0.171;EUR_AF=0.0527;SAS_AF=0.0276;AA=A|||;VT=SNP
6	69686848	rs1953614	T	G	100	PASS	AC=1050;AF=0.209665;AN=5008;NS=2504;DP=8988;EAS_AF=0.5813;AMR_AF=0.2421;AFR_AF=0.0129;EUR_AF=0.0924;SAS_AF=0.1902;AA=T|||;VT=SNP
6	69686889	rs13194716	A	G	100	PASS	AC=296;AF=0.0591054;AN=5008;NS=2504;DP=8196;EAS_AF=0.0298;AMR_AF=0.0634;AFR_AF=0.1074;EUR_AF=0.0527;SAS_AF=0.0276;AA=A|||;VT=SNP
6	69687025	rs116910494	A	G	100	PASS	AC=140;AF=0.0279553;AN=5008;NS=2504;DP=8225;EAS_AF=0.0526;AMR_AF=0.0173;AFR_AF=0.0356;EUR_AF=0.0159;SAS_AF=0.0123;AA=A|||;VT=SNP
6	69687612	rs72906771	C	T	100	PASS	AC=1005;AF=0.200679;AN=5008;NS=2504;DP=17984;EAS_AF=0.0466;AMR_AF=0.1599;AFR_AF=0.2776;EUR_AF=0.2992;SAS_AF=0.183;AA=C|||;VT=SNP
6	69687698	rs1959407	C	T	100	PASS	AC=842;AF=0.168131;AN=5008;NS=2504;DP=18663;EAS_AF=0.0437;AMR_AF=0.1441;AFR_AF=0.1944;EUR_AF=0.2694;SAS_AF=0.1738;AA=C|||;VT=SNP
6	69687959	rs3798982	T	C	100	PASS	AC=1082;AF=0.216054;AN=5008;NS=2504;DP=19596;EAS_AF=0.5843;AMR_AF=0.2507;AFR_AF=0.0234;EUR_AF=0.1004;SAS_AF=0.1912;AA=T|||;VT=SNP
6	69688098	rs3798983	T	G	100	PASS	AC=1083;AF=0.216254;AN=5008;NS=2504;DP=19518;EAS_AF=0.5843;AMR_AF=0.2507;AFR_AF=0.025;EUR_AF=0.0994;SAS_AF=0.1912;AA=T|||;VT=SNP
6	69688165	rs3798984	A	G	100	PASS	AC=298;AF=0.0595048;AN=5008;NS=2504;DP=20016;EAS_AF=0.0099;AMR_AF=0.0548;AFR_AF=0.0061;EUR_AF=0.1322;SAS_AF=0.1115;AA=A|||;VT=SNP
6	69689741	rs74564031	C	G	100	PASS	AC=258;AF=0.0515176;AN=5008;NS=2504;DP=18013;EAS_AF=0.0407;AMR_AF=0.0634;AFR_AF=0.0076;EUR_AF=0.1183;SAS_AF=0.045;AA=C|||;VT=SNP
6	69690029	rs1415032	A	G	100	PASS	AC=1080;AF=0.215655;AN=5008;NS=2504;DP=19428;EAS_AF=0.5823;AMR_AF=0.2507;AFR_AF=0.0234;EUR_AF=0.1004;SAS_AF=0.1912;AA=A|||;VT=SNP
6	69690230	rs1336649	A	T	100	PASS	AC=2939;AF=0.586861;AN=5008;NS=2504;DP=19228;EAS_AF=0.6964;AMR_AF=0.4914;AFR_AF=0.6619;EUR_AF=0.5249;SAS_AF=0.5041;AA=A|||;VT=SNP
6	69690351	rs80241402	C	A	100	PASS	AC=944;AF=0.188498;AN=5008;NS=2504;DP=20134;EAS_AF=0.0437;AMR_AF=0.1398;AFR_AF=0.2776;EUR_AF=0.2684;SAS_AF=0.1697;AA=C|||;VT=SNP
6	69690567	rs12665384	A	G	100	PASS	AC=1082;AF=0.216054;AN=5008;NS=2504;DP=20292;EAS_AF=0.5823;AMR_AF=0.2507;AFR_AF=0.025;EUR_AF=0.0994;SAS_AF=0.1922;AA=A|||;VT=SNP
6	69690602	rs143348274	A	T	100	PASS	AC=107;AF=0.0213658;AN=5008;NS=2504;DP=19829;EAS_AF=0.0823;AMR_AF=0.0173;AFR_AF=0;EUR_AF=0.003;SAS_AF=0.0092;AA=A|||;VT=SNP
6	69690824	rs12665411	A	G	100	PASS	AC=1080;AF=0.215655;AN=5008;NS=2504;DP=19919;EAS_AF=0.5823;AMR_AF=0.2507;AFR_AF=0.0234;EUR_AF=0.1004;SAS_AF=0.1912;AA=A|||;VT=SNP
6	69690915	rs71555397	T	G	100	PASS	AC=352;AF=0.0702875;AN=5008;NS=2504;DP=19875;EAS_AF=0.0298;AMR_AF=0.0663;AFR_AF=0.1483;EUR_AF=0.0527;SAS_AF=0.0276;AA=T|||;VT=SNP
6	69691938	rs1953615	G	T	100	PASS	AC=3401;AF=0.679113;AN=5008;NS=2504;DP=10577;EAS_AF=0.7292;AMR_AF=0.5778;AFR_AF=0.8654;EUR_AF=0.5944;SAS_AF=0.5348;AA=T|||;VT=SNP
6	69692128	rs72906776	C	T	100	PASS	AC=1066;AF=0.212859;AN=5008;NS=2504;DP=17645;EAS_AF=0.5823;AMR_AF=0.2435;AFR_AF=0.0234;EUR_AF=0.0924;SAS_AF=0.1902;AA=c|||;VT=SNP
6	69692358	rs1336648	T	C	100	PASS	AC=3998;AF=0.798323;AN=5008;NS=2504;DP=17692;EAS_AF=0.7292;AMR_AF=0.7075;AFR_AF=0.9297;EUR_AF=0.8549;SAS_AF=0.6984;AA=C|||;VT=SNP
6	69692624	rs3798988	T	C	100	PASS	AC=3022;AF=0.603435;AN=5008;NS=2504;DP=17889;EAS_AF=0.6994;AMR_AF=0.5058;AFR_AF=0.6997;EUR_AF=0.5417;SAS_AF=0.5072;AA=C|||;VT=SNP
6	69692992	rs1336647	G	A	100	PASS	AC=2966;AF=0.592252;AN=5008;NS=2504;DP=12890;EAS_AF=0.6994;AMR_AF=0.4986;AFR_AF=0.6619;EUR_AF=0.5408;SAS_AF=0.5072;AA=G|||;VT=SNP
6	69693159	rs72906780	C	T	100	PASS	AC=96;AF=0.0191693;AN=5008;NS=2504;DP=10318;EAS_AF=0.002;AMR_AF=0.0605;AFR_AF=0.0015;EUR_AF=0.0398;SAS_AF=0.0102;AA=C|||;VT=SNP
6	69693521	rs1336646	A	G	100	PASS	AC=3034;AF=0.605831;AN=5008;NS=2504;DP=12137;EAS_AF=0.6994;AMR_AF=0.5072;AFR_AF=0.7012;EUR_AF=0.5417;SAS_AF=0.5164;AA=A|||;VT=SNP
6	69693670	rs78145398	T	C	100	PASS	AC=291;AF=0.058107;AN=5008;NS=2504;DP=13152;EAS_AF=0.0099;AMR_AF=0.0548;AFR_AF=0.0061;EUR_AF=0.1252;SAS_AF=0.1115;AA=T|||;VT=SNP
6	69693788	rs12529646	C	A	100	PASS	AC=297;AF=0.0593051;AN=5008;NS=2504;DP=17561;EAS_AF=0.0099;AMR_AF=0.0548;AFR_AF=0.0061;EUR_AF=0.1312;SAS_AF=0.1115;AA=C|||;VT=SNP
6	69694037	rs7757025	T	C	100	PASS	AC=3940;AF=0.786741;AN=5008;NS=2504;DP=18096;EAS_AF=0.7292;AMR_AF=0.7003;AFR_AF=0.8903;EUR_AF=0.8539;SAS_AF=0.6984;AA=C|||;VT=SNP
6	69694666	rs60944895	C	A	100	PASS	AC=889;AF=0.177516;AN=5008;NS=2504;DP=14555;EAS_AF=0.0466;AMR_AF=0.1571;AFR_AF=0.1982;EUR_AF=0.2992;SAS_AF=0.1738;AA=C|||;VT=SNP
6	69695594	rs6899467	G	A	100	PASS	AC=3018;AF=0.602636;AN=5008;NS=2504;DP=21898;EAS_AF=0.6994;AMR_AF=0.5058;AFR_AF=0.6974;EUR_AF=0.5408;SAS_AF=0.5072;AA=A|||;VT=SNP
6	69696477	rs3757045	G	C	100	PASS	AC=45;AF=0.00898562;AN=5008;NS=2504;DP=18046;EAS_AF=0.0298;AMR_AF=0;AFR_AF=0;EUR_AF=0;SAS_AF=0.0153;AA=G|||;VT=SNP
6	69696975	rs62418303	C	T	100	PASS	AC=296;AF=0.0591054;AN=5008;NS=2504;DP=16977;EAS_AF=0.0099;AMR_AF=0.0548;AFR_AF=0.0061;EUR_AF=0.1312;SAS_AF=0.1104;AA=C|||;VT=SNP
6	69697086	rs3798990	A	C	100	PASS	AC=1065;AF=0.21266;AN=5008;NS=2504;DP=16224;EAS_AF=0.5804;AMR_AF=0.2435;AFR_AF=0.0234;EUR_AF=0.0934;SAS_AF=0.1902;AA=A|||;VT=SNP
6	69697406	rs1336645	G	A	100	PASS	AC=2965;AF=0.592053;AN=5008;NS=2504;DP=19333;EAS_AF=0.6974;AMR_AF=0.4986;AFR_AF=0.6619;EUR_AF=0.5408;SAS_AF=0.5082;AA=A|||;VT=SNP
6	69697510	rs1336644	T	A	100	PASS	AC=1015;AF=0.202676;AN=5008;NS=2504;DP=18622;EAS_AF=0.0466;AMR_AF=0.1599;AFR_AF=0.2912;EUR_AF=0.2992;SAS_AF=0.1748;AA=T|||;VT=SNP
6	69697762	rs1336641	G	A	100	PASS	AC=2964;AF=0.591853;AN=5008;NS=2504;DP=18942;EAS_AF=0.6974;AMR_AF=0.4986;AFR_AF=0.6619;EUR_AF=0.5408;SAS_AF=0.5072;AA=G|||;VT=SNP
6	69697964	rs960991	C	T	100	PASS	AC=1064;AF=0.21246;AN=5008;NS=2504;DP=17278;EAS_AF=0.5804;AMR_AF=0.2435;AFR_AF=0.0234;EUR_AF=0.0924;SAS_AF=0.1902;AA=C|||;VT=SNP
6	69698380	rs3798991	A	G	100	PASS	AC=3018;AF=0.602636;AN=5008;NS=2504;DP=19318;EAS_AF=0.6974;AMR_AF=0.5058;AFR_AF=0.6989;EUR_AF=0.5408;SAS_AF=0.5072;AA=G|||;VT=SNP
6	69698382	rs79459480	A	G	100	PASS	AC=14;AF=0.00279553;AN=5008;NS=2504;DP=19339;EAS_AF=0.0139;AMR_AF=0;AFR_AF=0;EUR_AF=0;SAS_AF=0;AA=A|||;VT=SNP
6	69698538	rs3798992	G	T	100	PASS	AC=2964;AF=0.591853;AN=5008;NS=2504;DP=19109;EAS_AF=0.6974;AMR_AF=0.4986;AFR_AF=0.6619;EUR_AF=0.5408;SAS_AF=0.5072;AA=G|||;VT=SNP
6	69698592	rs3798993	G	A	100	PASS	AC=2965;AF=0.592053;AN=5008;NS=2504;DP=17819;EAS_AF=0.6974;AMR_AF=0.4986;AFR_AF=0.6626;EUR_AF=0.5408;SAS_AF=0.5072;AA=A|||;VT=SNP
6	69698642	rs9446082	A	G	100	PASS	AC=1024;AF=0.204473;AN=5008;NS=2504;DP=17411;EAS_AF=0.0466;AMR_AF=0.1599;AFR_AF=0.2912;EUR_AF=0.2992;SAS_AF=0.184;AA=A|||;VT=SNP
6	69700397	rs1415031	C	G	100	PASS	AC=1090;AF=0.217652;AN=5008;NS=2504;DP=20054;EAS_AF=0.0992;AMR_AF=0.1772;AFR_AF=0.2776;EUR_AF=0.3151;SAS_AF=0.1871;AA=C|||;VT=SNP
6	69700760	rs3798995	T	G	100	PASS	AC=1088;AF=0.217252;AN=5008;NS=2504;DP=21459;EAS_AF=0.5833;AMR_AF=0.245;AFR_AF=0.0378;EUR_AF=0.0934;SAS_AF=0.1902;AA=T|||;VT=SNP
6	69701549	rs16900396	G	A	100	PASS	AC=95;AF=0.0189696;AN=5008;NS=2504;DP=17078;EAS_AF=0.0526;AMR_AF=0.0159;AFR_AF=0.0023;EUR_AF=0.0159;SAS_AF=0.0123;AA=G|||;VT=SNP
6	69701767	rs945529	G	C	100	PASS	AC=3939;AF=0.786542;AN=5008;NS=2504;DP=17628;EAS_AF=0.7302;AMR_AF=0.6974;AFR_AF=0.8903;EUR_AF=0.8539;SAS_AF=0.6984;AA=C|||;VT=SNP
6	69702416	rs9454667	G	A	100	PASS	AC=999;AF=0.199481;AN=5008;NS=2504;DP=19004;EAS_AF=0.0456;AMR_AF=0.1599;AFR_AF=0.2784;EUR_AF=0.2932;SAS_AF=0.183;AA=G|||;VT=SNP
6	69702842	rs9454669	G	A	100	PASS	AC=1020;AF=0.203674;AN=5008;NS=2504;DP=13869;EAS_AF=0.0456;AMR_AF=0.1599;AFR_AF=0.2912;EUR_AF=0.2972;SAS_AF=0.183;AA=G|||;VT=SNP
6	69705039	rs16900400	G	T	100	PASS	AC=518;AF=0.103435;AN=5008;NS=2504;DP=15868;EAS_AF=0.0327;AMR_AF=0.085;AFR_AF=0.2269;EUR_AF=0.0934;SAS_AF=0.0327;AA=G|||;VT=SNP
6	69705913	rs3798996	G	A	100	PASS	AC=517;AF=0.103235;AN=5008;NS=2504;DP=18603;EAS_AF=0.0327;AMR_AF=0.085;AFR_AF=0.2269;EUR_AF=0.0924;SAS_AF=0.0327;AA=A|||;VT=SNP
6	69706051	rs6934473	C	T	100	PASS	AC=517;AF=0.103235;AN=5008;NS=2504;DP=18660;EAS_AF=0.0327;AMR_AF=0.085;AFR_AF=0.2269;EUR_AF=0.0924;SAS_AF=0.0327;AA=C|||;VT=SNP
6	69706344	rs9354812	T	C	100	PASS	AC=3397;AF=0.678315;AN=5008;NS=2504;DP=21949;EAS_AF=0.7381;AMR_AF=0.6571;AFR_AF=0.5166;EUR_AF=0.8479;SAS_AF=0.6759;AA=C|||;VT=SNP
6	69707189	rs13205016	A	G	100	PASS	AC=519;AF=0.103634;AN=5008;NS=2504;DP=15652;EAS_AF=0.0327;AMR_AF=0.0865;AFR_AF=0.2277;EUR_AF=0.0924;SAS_AF=0.0327;AA=A|||;VT=SNP
6	69707254	rs13205140	A	G	100	PASS	AC=519;AF=0.103634;AN=5008;NS=2504;DP=12550;EAS_AF=0.0327;AMR_AF=0.0865;AFR_AF=0.2277;EUR_AF=0.0924;SAS_AF=0.0327;AA=G|||;VT=SNP
6	69707402	rs1970262	G	T	100	PASS	AC=75;AF=0.014976;AN=5008;NS=2504;DP=10962;EAS_AF=0.0575;AMR_AF=0.0187;AFR_AF=0.0008;EUR_AF=0.002;SAS_AF=0.001;AA=G|||;VT=SNP
6	69708219	rs3798997	A	G	100	PASS	AC=1090;AF=0.217652;AN=5008;NS=2504;DP=17588;EAS_AF=0.5962;AMR_AF=0.2421;AFR_AF=0.0242;EUR_AF=0.0984;SAS_AF=0.1943;AA=A|||;VT=SNP
6	69708817	rs6903686	G	A	100	PASS	AC=519;AF=0.103634;AN=5008;NS=2504;DP=16983;EAS_AF=0.0327;AMR_AF=0.0865;AFR_AF=0.2277;EUR_AF=0.0924;SAS_AF=0.0327;AA=A|||;VT=SNP
6	69708918	rs6908180	G	A	100	PASS	AC=519;AF=0.103634;AN=5008;NS=2504;DP=17267;EAS_AF=0.0327;AMR_AF=0.0865;AFR_AF=0.2277;EUR_AF=0.0924;SAS_AF=0.0327;AA=G|||;VT=SNP
6	69709605	rs13197569	G	A	100	PASS	AC=519;AF=0.103634;AN=5008;NS=2504;DP=15378;EAS_AF=0.0327;AMR_AF=0.0865;AFR_AF=0.2277;EUR_AF=0.0924;SAS_AF=0.0327;AA=G|||;VT=SNP
6	69710121	rs7761270	G	A	100	PASS	AC=520;AF=0.103834;AN=5008;NS=2504;DP=17903;EAS_AF=0.0327;AMR_AF=0.0865;AFR_AF=0.2284;EUR_AF=0.0924;SAS_AF=0.0327;AA=A|||;VT=SNP
6	69710325	rs9360369	G	C	100	PASS	AC=1020;AF=0.203674;AN=5008;NS=2504;DP=20447;EAS_AF=0.5387;AMR_AF=0.2421;AFR_AF=0.0129;EUR_AF=0.0984;SAS_AF=0.1973;AA=G|||;VT=SNP
6	69710575	rs1999787	A	G	100	PASS	AC=3940;AF=0.786741;AN=5008;NS=2504;DP=18887;EAS_AF=0.7341;AMR_AF=0.696;AFR_AF=0.8903;EUR_AF=0.8519;SAS_AF=0.6984;AA=G|||;VT=SNP
6	69710717	rs1415030	G	A	100	PASS	AC=3125;AF=0.624002;AN=5008;NS=2504;DP=18655;EAS_AF=0.7331;AMR_AF=0.5994;AFR_AF=0.5182;EUR_AF=0.7247;SAS_AF=0.5685;AA=A|||;VT=SNP
6	69711774	rs139722224	A	G	100	PASS	AC=18;AF=0.00359425;AN=5008;NS=2504;DP=19271;EAS_AF=0.0179;AMR_AF=0;AFR_AF=0;EUR_AF=0;SAS_AF=0;AA=A|||;VT=SNP
6	69711901	rs9446083	A	G	100	PASS	AC=1354;AF=0.270367;AN=5008;NS=2504;DP=16808;EAS_AF=0.0516;AMR_AF=0.2507;AFR_AF=0.2186;EUR_AF=0.5189;SAS_AF=0.3241;AA=A|||;VT=SNP
6	69712267	rs139088657	C	T	100	PASS	AC=17;AF=0.00339457;AN=5008;NS=2504;DP=14535;EAS_AF=0.0159;AMR_AF=0;AFR_AF=0;EUR_AF=0;SAS_AF=0.001;AA=C|||;VT=SNP
6	69712390	rs9446084	T	C	100	PASS	AC=1358;AF=0.271166;AN=5008;NS=2504;DP=16497;EAS_AF=0.0516;AMR_AF=0.2507;AFR_AF=0.2216;EUR_AF=0.5189;SAS_AF=0.3241;AA=T|||;VT=SNP
6	69712804	rs13219339	C	G	100	PASS	AC=1096;AF=0.21885;AN=5008;NS=2504;DP=19878;EAS_AF=0.0347;AMR_AF=0.2046;AFR_AF=0.2428;EUR_AF=0.3598;SAS_AF=0.2413;AA=G|||;VT=SNP
6	69712876	rs9354813	G	T	100	PASS	AC=33;AF=0.00658946;AN=5008;NS=2504;DP=20923;EAS_AF=0.0298;AMR_AF=0.0014;AFR_AF=0.0008;EUR_AF=0;SAS_AF=0.001;AA=G|||;VT=SNP
6	69713057	rs13191563	G	A	100	PASS	AC=816;AF=0.162939;AN=5008;NS=2504;DP=20176;EAS_AF=0.0347;AMR_AF=0.1484;AFR_AF=0.2368;EUR_AF=0.2356;SAS_AF=0.1309;AA=G|||;VT=SNP
6	69714947	rs3798999	A	G	100	PASS	AC=2581;AF=0.515375;AN=5008;NS=2504;DP=19359;EAS_AF=0.6389;AMR_AF=0.4942;AFR_AF=0.4319;EUR_AF=0.5567;SAS_AF=0.4734;AA=G|||;VT=SNP
6	69715007	rs182338389	A	G	100	PASS	AC=20;AF=0.00399361;AN=5008;NS=2504;DP=21510;EAS_AF=0.0188;AMR_AF=0;AFR_AF=0;EUR_AF=0;SAS_AF=0.001;AA=A|||;VT=SNP
6	69715114	rs3799000	T	C	100	PASS	AC=2527;AF=0.504593;AN=5008;NS=2504;DP=20374;EAS_AF=0.5863;AMR_AF=0.4957;AFR_AF=0.4274;EUR_AF=0.5577;SAS_AF=0.4765;AA=T|||;VT=SNP
6	69715466	rs3799002	C	T	100	PASS	AC=1485;AF=0.296526;AN=5008;NS=2504;DP=21811;EAS_AF=0.0357;AMR_AF=0.2536;AFR_AF=0.413;EUR_AF=0.4583;SAS_AF=0.272;AA=C|||;VT=SNP
6	69715521	rs3799003	T	G	100	PASS	AC=2789;AF=0.556909;AN=5008;NS=2504;DP=20172;EAS_AF=0.0942;AMR_AF=0.438;AFR_AF=0.885;EUR_AF=0.7396;SAS_AF=0.4867;AA=G|||;VT=SNP
6	69715577	rs60671712	G	C	100	PASS	AC=521;AF=0.104034;AN=5008;NS=2504;DP=18772;EAS_AF=0.0565;AMR_AF=0.1009;AFR_AF=0.1203;EUR_AF=0.1551;SAS_AF=0.0808;AA=G|||;VT=SNP
6	69716226	rs1415029	G	A	100	PASS	AC=1489;AF=0.297324;AN=5008;NS=2504;DP=17783;EAS_AF=0.0357;AMR_AF=0.2536;AFR_AF=0.4145;EUR_AF=0.4592;SAS_AF=0.273;AA=G|||;VT=SNP
6	69716589	rs6920896	C	A	100	PASS	AC=1439;AF=0.28734;AN=5008;NS=2504;DP=16107;EAS_AF=0.0357;AMR_AF=0.2536;AFR_AF=0.3775;EUR_AF=0.4583;SAS_AF=0.273;AA=A|||;VT=SNP
6	69717102	rs1336638	A	G	100	PASS	AC=3757;AF=0.7502;AN=5008;NS=2504;DP=18985;EAS_AF=0.751;AMR_AF=0.6427;AFR_AF=0.941;EUR_AF=0.7286;SAS_AF=0.59;AA=G|||;VT=SNP
6	69718024	rs12194774	T	G	100	PASS	AC=1499;AF=0.299321;AN=5008;NS=2504;DP=19913;EAS_AF=0.0357;AMR_AF=0.2536;AFR_AF=0.416;EUR_AF=0.4583;SAS_AF=0.2822;AA=G|||;VT=SNP
6	69718158	rs12213405	C	T	100	PASS	AC=1495;AF=0.298522;AN=5008;NS=2504;DP=19954;EAS_AF=0.0357;AMR_AF=0.2536;AFR_AF=0.413;EUR_AF=0.4583;SAS_AF=0.2822;AA=C|||;VT=SNP
6	69718204	rs11754397	G	A	100	PASS	AC=514;AF=0.102636;AN=5008;NS=2504;DP=19257;EAS_AF=0.0585;AMR_AF=0.1009;AFR_AF=0.1203;EUR_AF=0.1551;SAS_AF=0.0716;AA=G|||;VT=SNP
6	69718262	rs12194946	T	C	100	PASS	AC=1495;AF=0.298522;AN=5008;NS=2504;DP=19536;EAS_AF=0.0357;AMR_AF=0.2536;AFR_AF=0.413;EUR_AF=0.4583;SAS_AF=0.2822;AA=T|||;VT=SNP
6	69718895	rs1556756	G	A	100	PASS	AC=1485;AF=0.296526;AN=5008;NS=2504;DP=16657;EAS_AF=0.0357;AMR_AF=0.2536;AFR_AF=0.4123;EUR_AF=0.4583;SAS_AF=0.273;AA=A|||;VT=SNP
6	69719203	rs145246309	G	C	100	PASS	AC=30;AF=0.00599042;AN=5008;NS=2504;DP=19898;EAS_AF=0.0298;AMR_AF=0;AFR_AF=0;EUR_AF=0;SAS_AF=0;AA=G|||;VT=SNP
6	69720242	rs1336636	A	T	100	PASS	AC=1496;AF=0.298722;AN=5008;NS=2504;DP=19496;EAS_AF=0.0357;AMR_AF=0.255;AFR_AF=0.413;EUR_AF=0.4583;SAS_AF=0.2822;AA=a|||;VT=SNP
6	69720305	rs140465619	G	A	100	PASS	AC=128;AF=0.0255591;AN=5008;NS=2504;DP=19917;EAS_AF=0.0546;AMR_AF=0.1037;AFR_AF=0.0008;EUR_AF=0;SAS_AF=0;AA=A|||;VT=SNP
6	69720474	rs1336635	A	G	100	PASS	AC=1497;AF=0.298922;AN=5008;NS=2504;DP=17940;EAS_AF=0.0357;AMR_AF=0.255;AFR_AF=0.413;EUR_AF=0.4592;SAS_AF=0.2822;AA=A|||;VT=SNP
6	69720766	rs9454674	G	C	100	PASS	AC=1496;AF=0.298722;AN=5008;NS=2504;DP=18585;EAS_AF=0.0357;AMR_AF=0.255;AFR_AF=0.413;EUR_AF=0.4583;SAS_AF=0.2822;AA=G|||;VT=SNP
6	69720846	rs79696920	T	C	100	PASS	AC=103;AF=0.0205671;AN=5008;NS=2504;DP=16279;EAS_AF=0.0526;AMR_AF=0.0159;AFR_AF=0.0091;EUR_AF=0.0149;SAS_AF=0.0123;AA=T|||;VT=SNP
6	69721161	rs13192798	T	G	100	PASS	AC=1497;AF=0.298922;AN=5008;NS=2504;DP=17882;EAS_AF=0.0357;AMR_AF=0.255;AFR_AF=0.413;EUR_AF=0.4592;SAS_AF=0.2822;AA=T|||;VT=SNP
6	69721816	rs148611108	C	T	100	PASS	AC=27;AF=0.00539137;AN=5008;NS=2504;DP=18295;EAS_AF=0.0268;AMR_AF=0;AFR_AF=0;EUR_AF=0;SAS_AF=0;AA=C|||;VT=SNP
6	69722774	rs10945150	A	C	100	PASS	AC=420;AF=0.0838658;AN=5008;NS=2504;DP=20715;EAS_AF=0.0595;AMR_AF=0.0908;AFR_AF=0.0545;EUR_AF=0.1541;SAS_AF=0.0716;AA=A|||;VT=SNP
6	69722988	rs3799005	T	C	100	PASS	AC=92;AF=0.0183706;AN=5008;NS=2504;DP=23110;EAS_AF=0.0526;AMR_AF=0.0159;AFR_AF=0.0008;EUR_AF=0.0149;SAS_AF=0.0123;AA=T|||;VT=SNP
6	69723045	rs3799007	T	C	100	PASS	AC=287;AF=0.0573083;AN=5008;NS=2504;DP=21568;EAS_AF=0.0337;AMR_AF=0.062;AFR_AF=0.0953;EUR_AF=0.0557;SAS_AF=0.0286;AA=T|||;VT=SNP
6	69724069	rs1336655	G	A	100	PASS	AC=1595;AF=0.31849;AN=5008;NS=2504;DP=16577;EAS_AF=0.0357;AMR_AF=0.2594;AFR_AF=0.4871;EUR_AF=0.4563;SAS_AF=0.2822;AA=G|||;VT=SNP
6	69724264	rs3799009	T	A	100	PASS	AC=515;AF=0.102835;AN=5008;NS=2504;DP=16861;EAS_AF=0.0585;AMR_AF=0.1009;AFR_AF=0.121;EUR_AF=0.1551;SAS_AF=0.0716;AA=T|||;VT=SNP
6	69724468	rs2343396	A	T	100	PASS	AC=1595;AF=0.31849;AN=5008;NS=2504;DP=16176;EAS_AF=0.0357;AMR_AF=0.2608;AFR_AF=0.4864;EUR_AF=0.4573;SAS_AF=0.2812;AA=A|||;VT=SNP
6	69724672	rs76707124	T	C	100	PASS	AC=16;AF=0.00319489;AN=5008;NS=2504;DP=15754;EAS_AF=0.0159;AMR_AF=0;AFR_AF=0;EUR_AF=0;SAS_AF=0;AA=T|||;VT=SNP
6	69725074	rs3823066	G	A	100	PASS	AC=1598;AF=0.319089;AN=5008;NS=2504;DP=14261;EAS_AF=0.0357;AMR_AF=0.2594;AFR_AF=0.4894;EUR_AF=0.4563;SAS_AF=0.2822;AA=A|||;VT=SNP
6	69725582	rs2785575	G	T	100	PASS	AC=971;AF=0.19389;AN=5008;NS=2504;DP=17133;EAS_AF=0.248;AMR_AF=0.3012;AFR_AF=0.0522;EUR_AF=0.1491;SAS_AF=0.2996;AA=G|||;VT=SNP
6	69725645	rs16900413	A	G	100	PASS	AC=53;AF=0.0105831;AN=5008;NS=2504;DP=17570;EAS_AF=0.0526;AMR_AF=0;AFR_AF=0;EUR_AF=0;SAS_AF=0;AA=A|||;VT=SNP
6	69725855	rs118036817	G	A	100	PASS	AC=85;AF=0.0169728;AN=5008;NS=2504;DP=17324;EAS_AF=0.0575;AMR_AF=0.0202;AFR_AF=0.0015;EUR_AF=0.007;SAS_AF=0.0041;AA=g|||;VT=SNP
6	69726135	rs1415036	T	C	100	PASS	AC=1595;AF=0.31849;AN=5008;NS=2504;DP=18225;EAS_AF=0.0357;AMR_AF=0.2594;AFR_AF=0.4871;EUR_AF=0.4563;SAS_AF=0.2822;AA=T|||;VT=SNP
6	69726362	rs9446085	C	T	100	PASS	AC=1596;AF=0.31869;AN=5008;NS=2504;DP=19173;EAS_AF=0.0367;AMR_AF=0.2594;AFR_AF=0.4871;EUR_AF=0.4563;SAS_AF=0.2822;AA=C|||;VT=SNP
6	69727053	rs3799011	A	G	100	PASS	AC=421;AF=0.0840655;AN=5008;NS=2504;DP=19092;EAS_AF=0.0595;AMR_AF=0.0908;AFR_AF=0.0552;EUR_AF=0.1541;SAS_AF=0.0716;AA=A|||;VT=SNP
6	69727540	rs1336654	A	G	100	PASS	AC=1092;AF=0.218051;AN=5008;NS=2504;DP=19496;EAS_AF=0.6042;AMR_AF=0.2406;AFR_AF=0.0144;EUR_AF=0.0984;SAS_AF=0.2025;AA=A|||;VT=SNP
6	69728182	rs16900417	A	C	100	PASS	AC=108;AF=0.0215655;AN=5008;NS=2504;DP=16377;EAS_AF=0.0536;AMR_AF=0.0173;AFR_AF=0.0113;EUR_AF=0.0149;SAS_AF=0.0123;AA=A|||;VT=SNP
6	69728452	rs10485430	C	T	100	PASS	AC=510;AF=0.101837;AN=5008;NS=2504;DP=16741;EAS_AF=0.0565;AMR_AF=0.1009;AFR_AF=0.1195;EUR_AF=0.1541;SAS_AF=0.0716;AA=C|||;VT=SNP
6	69729678	rs1889877	G	A	100	PASS	AC=1594;AF=0.318291;AN=5008;NS=2504;DP=18492;EAS_AF=0.0357;AMR_AF=0.2594;AFR_AF=0.4864;EUR_AF=0.4563;SAS_AF=0.2822;AA=G|||;VT=SNP
6	69729831	rs3757046	C	T	100	PASS	AC=1594;AF=0.318291;AN=5008;NS=2504;DP=17477;EAS_AF=0.0357;AMR_AF=0.2594;AFR_AF=0.4864;EUR_AF=0.4563;SAS_AF=0.2822;AA=A|||;VT=SNP
6	69729902	rs3757047	G	T	100	PASS	AC=1594;AF=0.318291;AN=5008;NS=2504;DP=18376;EAS_AF=0.0357;AMR_AF=0.2594;AFR_AF=0.4864;EUR_AF=0.4563;SAS_AF=0.2822;AA=G|||;VT=SNP
6	69729999	rs3757048	A	G	100	PASS	AC=515;AF=0.102835;AN=5008;NS=2504;DP=18426;EAS_AF=0.0595;AMR_AF=0.1009;AFR_AF=0.1203;EUR_AF=0.1551;SAS_AF=0.0716;AA=A|||;VT=SNP
6	69730201	rs3823067	G	A	100	PASS	AC=1594;AF=0.318291;AN=5008;NS=2504;DP=18398;EAS_AF=0.0357;AMR_AF=0.2594;AFR_AF=0.4864;EUR_AF=0.4563;SAS_AF=0.2822;AA=G|||;VT=SNP
6	69730421	rs2785571	T	G	100	PASS	AC=4100;AF=0.81869;AN=5008;NS=2504;DP=19257;EAS_AF=0.9405;AMR_AF=0.8761;AFR_AF=0.6112;EUR_AF=0.8429;SAS_AF=0.908;AA=G|||;VT=SNP
6	69730452	rs1415035	C	T	100	PASS	AC=972;AF=0.194089;AN=5008;NS=2504;DP=19394;EAS_AF=0.248;AMR_AF=0.3012;AFR_AF=0.053;EUR_AF=0.1491;SAS_AF=0.2996;AA=C|||;VT=SNP
6	69731190	rs9363979	T	C	100	PASS	AC=56;AF=0.0111821;AN=5008;NS=2504;DP=16293;EAS_AF=0.0506;AMR_AF=0.0029;AFR_AF=0.0008;EUR_AF=0;SAS_AF=0.002;AA=T|||;VT=SNP
6	69731849	rs72908741	C	T	100	PASS	AC=96;AF=0.0191693;AN=5008;NS=2504;DP=13962;EAS_AF=0.002;AMR_AF=0.0548;AFR_AF=0.0015;EUR_AF=0.0437;SAS_AF=0.0102;AA=C|||;VT=SNP
6	69731898	rs117667441	C	T	100	PASS	AC=171;AF=0.0341454;AN=5008;NS=2504;DP=13089;EAS_AF=0.0337;AMR_AF=0.0576;AFR_AF=0.0121;EUR_AF=0.0527;SAS_AF=0.0286;AA=C|||;VT=SNP
6	69733057	rs947221	G	A	100	PASS	AC=1596;AF=0.31869;AN=5008;NS=2504;DP=16772;EAS_AF=0.0357;AMR_AF=0.2594;AFR_AF=0.4871;EUR_AF=0.4573;SAS_AF=0.2822;AA=A|||;VT=SNP
6	69733677	rs16900425	C	A	100	PASS	AC=107;AF=0.0213658;AN=5008;NS=2504;DP=17144;EAS_AF=0.0526;AMR_AF=0.0173;AFR_AF=0.0113;EUR_AF=0.0149;SAS_AF=0.0123;AA=C|||;VT=SNP
6	69733679	rs77379950	A	G	100	PASS	AC=25;AF=0.00499201;AN=5008;NS=2504;DP=17047;EAS_AF=0.0248;AMR_AF=0;AFR_AF=0;EUR_AF=0;SAS_AF=0;AA=A|||;VT=SNP
6	69734102	rs62418324	A	G	100	PASS	AC=513;AF=0.102436;AN=5008;NS=2504;DP=16602;EAS_AF=0.0595;AMR_AF=0.1009;AFR_AF=0.1203;EUR_AF=0.1531;SAS_AF=0.0716;AA=A|||;VT=SNP
6	69734703	rs60847833	G	T	100	PASS	AC=73;AF=0.0145767;AN=5008;NS=2504;DP=12367;EAS_AF=0.0139;AMR_AF=0.0216;AFR_AF=0;EUR_AF=0.0388;SAS_AF=0.0051;AA=G|||;VT=SNP
6	69734864	rs12529202	G	T	100	PASS	AC=421;AF=0.0840655;AN=5008;NS=2504;DP=9407;EAS_AF=0.0595;AMR_AF=0.0908;AFR_AF=0.0552;EUR_AF=0.1541;SAS_AF=0.0716;AA=G|||;VT=SNP
6	69735177	rs62416762	C	T	100	PASS	AC=421;AF=0.0840655;AN=5008;NS=2504;DP=12983;EAS_AF=0.0595;AMR_AF=0.0908;AFR_AF=0.0552;EUR_AF=0.1541;SAS_AF=0.0716;AA=C|||;VT=SNP
6	69735256	rs1320613	T	A	100	PASS	AC=2219;AF=0.443091;AN=5008;NS=2504;DP=13493;EAS_AF=0.9028;AMR_AF=0.5605;AFR_AF=0.1157;EUR_AF=0.2614;SAS_AF=0.5153;AA=T|||;VT=SNP
6	69736293	rs1889878	C	T	100	PASS	AC=1597;AF=0.31889;AN=5008;NS=2504;DP=21387;EAS_AF=0.0357;AMR_AF=0.2594;AFR_AF=0.4864;EUR_AF=0.4592;SAS_AF=0.2822;AA=T|||;VT=SNP
6	69737526	rs62416764	G	A	100	PASS	AC=513;AF=0.102436;AN=5008;NS=2504;DP=17875;EAS_AF=0.0585;AMR_AF=0.1009;AFR_AF=0.1195;EUR_AF=0.1541;SAS_AF=0.0726;AA=G|||;VT=SNP
6	69737887	rs80164607	C	T	100	PASS	AC=285;AF=0.0569089;AN=5008;NS=2504;DP=18422;EAS_AF=0.0337;AMR_AF=0.062;AFR_AF=0.0953;EUR_AF=0.0537;SAS_AF=0.0286;AA=C|||;VT=SNP
6	69737907	rs7741493	C	A	100	PASS	AC=1596;AF=0.31869;AN=5008;NS=2504;DP=17840;EAS_AF=0.0357;AMR_AF=0.2594;AFR_AF=0.4856;EUR_AF=0.4592;SAS_AF=0.2822;AA=C|||;VT=SNP
6	69738032	rs1283903	T	C	100	PASS	AC=973;AF=0.194289;AN=5008;NS=2504;DP=17500;EAS_AF=0.249;AMR_AF=0.3012;AFR_AF=0.053;EUR_AF=0.1481;SAS_AF=0.3006;AA=T|||;VT=SNP
6	69738247	rs3799016	T	A	100	PASS	AC=1598;AF=0.319089;AN=5008;NS=2504;DP=16416;EAS_AF=0.0357;AMR_AF=0.2594;AFR_AF=0.4871;EUR_AF=0.4592;SAS_AF=0.2822;AA=T|||;VT=SNP
6	69738395	rs3799017	G	A	100	PASS	AC=1598;AF=0.319089;AN=5008;NS=2504;DP=16890;EAS_AF=0.0357;AMR_AF=0.2594;AFR_AF=0.4871;EUR_AF=0.4592;SAS_AF=0.2822;AA=G|||;VT=SNP
6	69738737	rs117271109	T	A	100	PASS	AC=170;AF=0.0339457;AN=5008;NS=2504;DP=18162;EAS_AF=0.0337;AMR_AF=0.0576;AFR_AF=0.0121;EUR_AF=0.0517;SAS_AF=0.0286;AA=T|||;VT=SNP
6	69740194	rs143496660	G	T	100	PASS	AC=37;AF=0.00738818;AN=5008;NS=2504;DP=19073;EAS_AF=0.0367;AMR_AF=0;AFR_AF=0;EUR_AF=0;SAS_AF=0;AA=G|||;VT=SNP
6	69740799	rs9718113	G	T	100	PASS	AC=1101;AF=0.219848;AN=5008;NS=2504;DP=15023;EAS_AF=0.6022;AMR_AF=0.2406;AFR_AF=0.0242;EUR_AF=0.0984;SAS_AF=0.2004;AA=g|||;VT=SNP
6	69743290	rs1297485	G	A	100	PASS	AC=2222;AF=0.44369;AN=5008;NS=2504;DP=15018;EAS_AF=0.9038;AMR_AF=0.5605;AFR_AF=0.1165;EUR_AF=0.2624;SAS_AF=0.5153;AA=G|||;VT=SNP
6	69743496	rs79911876	C	T	100	PASS	AC=285;AF=0.0569089;AN=5008;NS=2504;DP=14480;EAS_AF=0.0337;AMR_AF=0.062;AFR_AF=0.0953;EUR_AF=0.0537;SAS_AF=0.0286;AA=C|||;VT=SNP
6	69744008	rs17401221	A	C	100	PASS	AC=421;AF=0.0840655;AN=5008;NS=2504;DP=14135;EAS_AF=0.0585;AMR_AF=0.0908;AFR_AF=0.0545;EUR_AF=0.1551;SAS_AF=0.0726;AA=A|||;VT=SNP
6	69744327	rs2793457	G	A	100	PASS	AC=4097;AF=0.818091;AN=5008;NS=2504;DP=8496;EAS_AF=0.9395;AMR_AF=0.8761;AFR_AF=0.6104;EUR_AF=0.8429;SAS_AF=0.907;AA=A|||;VT=SNP
6	69745491	rs1336651	G	A	100	PASS	AC=1600;AF=0.319489;AN=5008;NS=2504;DP=19273;EAS_AF=0.0357;AMR_AF=0.2594;AFR_AF=0.4894;EUR_AF=0.4583;SAS_AF=0.2822;AA=A|||;VT=SNP
6	69745723	rs2225803	G	A	100	PASS	AC=735;AF=0.146765;AN=5008;NS=2504;DP=21958;EAS_AF=0.0357;AMR_AF=0.1311;AFR_AF=0.2163;EUR_AF=0.1978;SAS_AF=0.1258;AA=G|||;VT=SNP
6	69745864	rs1298521	T	C	100	PASS	AC=2217;AF=0.442692;AN=5008;NS=2504;DP=20877;EAS_AF=0.9028;AMR_AF=0.5591;AFR_AF=0.1157;EUR_AF=0.2614;SAS_AF=0.5143;AA=T|||;VT=SNP
6	69746054	rs2210867	C	T	100	PASS	AC=1597;AF=0.31889;AN=5008;NS=2504;DP=20855;EAS_AF=0.0357;AMR_AF=0.2594;AFR_AF=0.4864;EUR_AF=0.4592;SAS_AF=0.2822;AA=c|||;VT=SNP
6	69746343	rs75556966	A	T	100	PASS	AC=285;AF=0.0569089;AN=5008;NS=2504;DP=18457;EAS_AF=0.0337;AMR_AF=0.062;AFR_AF=0.0953;EUR_AF=0.0537;SAS_AF=0.0286;AA=A|||;VT=SNP
6	69746447	rs7756040	G	A	100	PASS	AC=1596;AF=0.31869;AN=5008;NS=2504;DP=18242;EAS_AF=0.0357;AMR_AF=0.2579;AFR_AF=0.4864;EUR_AF=0.4592;SAS_AF=0.2822;AA=G|||;VT=SNP
6	69746567	rs118111603	G	A	100	PASS	AC=42;AF=0.00838658;AN=5008;NS=2504;DP=15605;EAS_AF=0.0397;AMR_AF=0;AFR_AF=0;EUR_AF=0;SAS_AF=0.002;AA=g|||;VT=SNP
6	69747028	rs7743332	A	G	100	PASS	AC=1598;AF=0.319089;AN=5008;NS=2504;DP=16482;EAS_AF=0.0357;AMR_AF=0.2594;AFR_AF=0.4864;EUR_AF=0.4592;SAS_AF=0.2832;AA=A|||;VT=SNP
6	69747650	rs10485429	G	T	100	PASS	AC=421;AF=0.0840655;AN=5008;NS=2504;DP=19032;EAS_AF=0.0585;AMR_AF=0.0908;AFR_AF=0.0545;EUR_AF=0.1551;SAS_AF=0.0726;AA=G|||;VT=SNP
6	69747796	rs118064317	T	C	100	PASS	AC=13;AF=0.00259585;AN=5008;NS=2504;DP=18760;EAS_AF=0.0129;AMR_AF=0;AFR_AF=0;EUR_AF=0;SAS_AF=0;AA=T|||;VT=SNP
6	69748600	rs11962923	T	G	100	PASS	AC=420;AF=0.0838658;AN=5008;NS=2504;DP=16780;EAS_AF=0.0585;AMR_AF=0.0893;AFR_AF=0.0545;EUR_AF=0.1541;SAS_AF=0.0736;AA=T|||;VT=SNP
6	69748672	rs7767118	G	A	100	PASS	AC=1611;AF=0.321685;AN=5008;NS=2504;DP=16361;EAS_AF=0.0357;AMR_AF=0.2594;AFR_AF=0.497;EUR_AF=0.4592;SAS_AF=0.2822;AA=A|||;VT=SNP
6	69748723	rs74802157	G	T	100	PASS	AC=289;AF=0.0577077;AN=5008;NS=2504;DP=17540;EAS_AF=0.0337;AMR_AF=0.062;AFR_AF=0.0953;EUR_AF=0.0577;SAS_AF=0.0286;AA=G|||;VT=SNP
6	69749794	rs146234141	C	T	100	PASS	AC=34;AF=0.00678914;AN=5008;NS=2504;DP=13386;EAS_AF=0.0327;AMR_AF=0;AFR_AF=0;EUR_AF=0;SAS_AF=0.001;AA=C|||;VT=SNP
6	69749834	rs590369	G	C	100	PASS	AC=976;AF=0.194888;AN=5008;NS=2504;DP=13179;EAS_AF=0.247;AMR_AF=0.3012;AFR_AF=0.053;EUR_AF=0.1481;SAS_AF=0.3057;AA=G|||;VT=SNP
6	69750250	rs201241727	T	C	100	PASS	AC=61;AF=0.0121805;AN=5008;NS=2504;DP=14949;EAS_AF=0.0278;AMR_AF=0.0101;AFR_AF=0.0015;EUR_AF=0.0129;SAS_AF=0.0112;AA=T|||;VT=SNP
6	69750540	rs118099456	T	G	100	PASS	AC=285;AF=0.0569089;AN=5008;NS=2504;DP=10167;EAS_AF=0.0337;AMR_AF=0.062;AFR_AF=0.0953;EUR_AF=0.0537;SAS_AF=0.0286;AA=T|||;VT=SNP
6	69751872	rs1572940	G	T	100	PASS	AC=1099;AF=0.219449;AN=5008;NS=2504;DP=21881;EAS_AF=0.6032;AMR_AF=0.2421;AFR_AF=0.0242;EUR_AF=0.0984;SAS_AF=0.1963;AA=G|||;VT=SNP
6	69752783	rs7760307	G	A	100	PASS	AC=1595;AF=0.31849;AN=5008;NS=2504;DP=20751;EAS_AF=0.0337;AMR_AF=0.2594;AFR_AF=0.4864;EUR_AF=0.4592;SAS_AF=0.2822;AA=G|||;VT=SNP
6	69753070	rs3799019	C	T	100	PASS	AC=1099;AF=0.219449;AN=5008;NS=2504;DP=17073;EAS_AF=0.6032;AMR_AF=0.2421;AFR_AF=0.0242;EUR_AF=0.0984;SAS_AF=0.1963;AA=C|||;VT=SNP
6	69753107	rs7764479	G	A	100	PASS	AC=1600;AF=0.319489;AN=5008;NS=2504;DP=17292;EAS_AF=0.0347;AMR_AF=0.2594;AFR_AF=0.4894;EUR_AF=0.4592;SAS_AF=0.2822;AA=-|||;VT=SNP
6	69753137	rs7764587	G	A	100	PASS	AC=1595;AF=0.31849;AN=5008;NS=2504;DP=16869;EAS_AF=0.0337;AMR_AF=0.2594;AFR_AF=0.4864;EUR_AF=0.4592;SAS_AF=0.2822;AA=g|||;VT=SNP
6	69753460	rs1007921	G	A	100	PASS	AC=1594;AF=0.318291;AN=5008;NS=2504;DP=18040;EAS_AF=0.0337;AMR_AF=0.2594;AFR_AF=0.4856;EUR_AF=0.4592;SAS_AF=0.2822;AA=G|||;VT=SNP
6	69756110	rs6904267	G	T	100	PASS	AC=1595;AF=0.31849;AN=5008;NS=2504;DP=17042;EAS_AF=0.0337;AMR_AF=0.2608;AFR_AF=0.4856;EUR_AF=0.4592;SAS_AF=0.2822;AA=G|||;VT=SNP
6	69756911	rs9454683	G	A	100	PASS	AC=1589;AF=0.317292;AN=5008;NS=2504;DP=12613;EAS_AF=0.0337;AMR_AF=0.2608;AFR_AF=0.4856;EUR_AF=0.4563;SAS_AF=0.2791;AA=A|||;VT=SNP
6	69757152	rs676505	G	C	100	PASS	AC=2222;AF=0.44369;AN=5008;NS=2504;DP=12691;EAS_AF=0.9058;AMR_AF=0.562;AFR_AF=0.1157;EUR_AF=0.2614;SAS_AF=0.5143;AA=G|||;VT=SNP
6	69758072	rs3757049	A	T	100	PASS	AC=1082;AF=0.216054;AN=5008;NS=2504;DP=15735;EAS_AF=0.6022;AMR_AF=0.2421;AFR_AF=0.0136;EUR_AF=0.0984;SAS_AF=0.1943;AA=A|||;VT=SNP;EX_TARGET
6	69758982	rs9342739	A	G	100	PASS	AC=207;AF=0.0413339;AN=5008;NS=2504;DP=16820;EAS_AF=0.0933;AMR_AF=0.1023;AFR_AF=0.0113;EUR_AF=0.0149;SAS_AF=0.0123;AA=A|||;VT=SNP
6	69759736	rs493317	A	G	100	PASS	AC=2223;AF=0.44389;AN=5008;NS=2504;DP=18199;EAS_AF=0.9058;AMR_AF=0.562;AFR_AF=0.1157;EUR_AF=0.2624;SAS_AF=0.5143;AA=A|||;VT=SNP
6	69760328	rs3799021	A	G	100	PASS	AC=284;AF=0.0567093;AN=5008;NS=2504;DP=17294;EAS_AF=0.0317;AMR_AF=0.0634;AFR_AF=0.0953;EUR_AF=0.0537;SAS_AF=0.0286;AA=A|||;VT=SNP
6	69761547	rs35797298	C	A	100	PASS	AC=721;AF=0.14397;AN=5008;NS=2504;DP=16124;EAS_AF=0.0337;AMR_AF=0.1297;AFR_AF=0.2141;EUR_AF=0.1928;SAS_AF=0.1227;AA=C|||;VT=SNP
6	69761940	rs9363980	G	T	100	PASS	AC=1047;AF=0.209065;AN=5008;NS=2504;DP=13093;EAS_AF=0.6032;AMR_AF=0.2421;AFR_AF=0.0121;EUR_AF=0.0875;SAS_AF=0.1708;AA=G|||;VT=SNP
6	69761994	rs72910629	A	G	100	PASS	AC=931;AF=0.185903;AN=5008;NS=2504;DP=14237;EAS_AF=0.2649;AMR_AF=0.2133;AFR_AF=0.0696;EUR_AF=0.1223;SAS_AF=0.3078;AA=A|||;VT=SNP
6	69762193	rs191671067	T	G	100	PASS	AC=14;AF=0.00279553;AN=5008;NS=2504;DP=15662;EAS_AF=0.0139;AMR_AF=0;AFR_AF=0;EUR_AF=0;SAS_AF=0;AA=T|||;VT=SNP
6	69762476	rs602406	G	A	100	PASS	AC=3000;AF=0.599042;AN=5008;NS=2504;DP=15950;EAS_AF=0.9643;AMR_AF=0.7046;AFR_AF=0.2769;EUR_AF=0.5229;SAS_AF=0.6616;AA=G|||;VT=SNP
6	69762524	rs62416780	T	C	100	PASS	AC=422;AF=0.0842652;AN=5008;NS=2504;DP=16563;EAS_AF=0.0595;AMR_AF=0.0922;AFR_AF=0.0537;EUR_AF=0.1551;SAS_AF=0.0726;AA=T|||;VT=SNP
6	69762935	rs62416781	G	A	100	PASS	AC=355;AF=0.0708866;AN=5008;NS=2504;DP=17778;EAS_AF=0.0298;AMR_AF=0.0634;AFR_AF=0.1437;EUR_AF=0.0626;SAS_AF=0.0286;AA=G|||;VT=SNP
6	69763827	rs677389	G	A	100	PASS	AC=2979;AF=0.594848;AN=5008;NS=2504;DP=15770;EAS_AF=0.9663;AMR_AF=0.7061;AFR_AF=0.2231;EUR_AF=0.5358;SAS_AF=0.6963;AA=A|||;VT=SNP
6	69763970	rs557184	A	G	100	PASS	AC=2983;AF=0.595647;AN=5008;NS=2504;DP=14648;EAS_AF=0.9663;AMR_AF=0.7061;AFR_AF=0.2209;EUR_AF=0.5388;SAS_AF=0.7004;AA=A|||;VT=SNP
6	69764428	rs602822	A	T	100	PASS	AC=873;AF=0.174321;AN=5008;NS=2504;DP=15962;EAS_AF=0.2073;AMR_AF=0.2147;AFR_AF=0.0537;EUR_AF=0.1511;SAS_AF=0.2986;AA=A|||;VT=SNP
6	69764561	rs530694	C	G	100	PASS	AC=2987;AF=0.596446;AN=5008;NS=2504;DP=16107;EAS_AF=0.9663;AMR_AF=0.7061;AFR_AF=0.2239;EUR_AF=0.5388;SAS_AF=0.7004;AA=G|||;VT=SNP
6	69765208	rs524359	A	G	100	PASS	AC=2975;AF=0.59405;AN=5008;NS=2504;DP=17963;EAS_AF=0.9653;AMR_AF=0.7046;AFR_AF=0.2209;EUR_AF=0.5358;SAS_AF=0.6973;AA=A|||;VT=SNP
6	69765520	rs139636541	T	C	100	PASS	AC=42;AF=0.00838658;AN=5008;NS=2504;DP=18895;EAS_AF=0.0218;AMR_AF=0.0159;AFR_AF=0;EUR_AF=0.003;SAS_AF=0.0061;AA=T|||;VT=SNP
6	69765707	rs628698	T	C	100	PASS	AC=178;AF=0.0355431;AN=5008;NS=2504;DP=20169;EAS_AF=0.0823;AMR_AF=0.0346;AFR_AF=0.003;EUR_AF=0.0567;SAS_AF=0.0102;AA=T|||;VT=SNP
6	69765770	rs629082	A	G	100	PASS	AC=2981;AF=0.595248;AN=5008;NS=2504;DP=18950;EAS_AF=0.9653;AMR_AF=0.7061;AFR_AF=0.2239;EUR_AF=0.5368;SAS_AF=0.6973;AA=G|||;VT=SNP
6	69766509	rs634371	A	G	100	PASS	AC=2959;AF=0.590855;AN=5008;NS=2504;DP=18171;EAS_AF=0.9444;AMR_AF=0.7061;AFR_AF=0.2239;EUR_AF=0.5358;SAS_AF=0.6973;AA=a|||;VT=SNP
6	69766653	rs62416782	G	A	100	PASS	AC=364;AF=0.0726837;AN=5008;NS=2504;DP=17386;EAS_AF=0.0308;AMR_AF=0.0634;AFR_AF=0.1498;EUR_AF=0.0626;SAS_AF=0.0286;AA=G|||;VT=SNP
6	69766783	rs62416803	C	T	100	PASS	AC=363;AF=0.072484;AN=5008;NS=2504;DP=17649;EAS_AF=0.0308;AMR_AF=0.0634;AFR_AF=0.1498;EUR_AF=0.0616;SAS_AF=0.0286;AA=C|||;VT=SNP
6	69767306	rs62416804	T	G	100	PASS	AC=479;AF=0.095647;AN=5008;NS=2504;DP=17010;EAS_AF=0.0595;AMR_AF=0.0922;AFR_AF=0.0968;EUR_AF=0.1551;SAS_AF=0.0726;AA=T|||;VT=SNP
6	69767587	rs9446089	A	G	100	PASS	AC=2762;AF=0.551518;AN=5008;NS=2504;DP=16530;EAS_AF=0.0942;AMR_AF=0.4409;AFR_AF=0.8638;EUR_AF=0.7346;SAS_AF=0.4908;AA=G|||;VT=SNP
6	69768229	rs570181	C	T	100	PASS	AC=3837;AF=0.766174;AN=5008;NS=2504;DP=15773;EAS_AF=0.9653;AMR_AF=0.8372;AFR_AF=0.4992;EUR_AF=0.7913;SAS_AF=0.8456;AA=T|||;VT=SNP
6	69768638	rs62416805	C	A	100	PASS	AC=483;AF=0.0964457;AN=5008;NS=2504;DP=18930;EAS_AF=0.0595;AMR_AF=0.0922;AFR_AF=0.0998;EUR_AF=0.1551;SAS_AF=0.0726;AA=C|||;VT=SNP
6	69769070	rs635863	C	A	100	PASS	AC=2981;AF=0.595248;AN=5008;NS=2504;DP=17834;EAS_AF=0.9653;AMR_AF=0.7075;AFR_AF=0.2239;EUR_AF=0.5358;SAS_AF=0.6973;AA=A|||;VT=SNP
6	69769439	rs72901517	G	A	100	PASS	AC=757;AF=0.151158;AN=5008;NS=2504;DP=16721;EAS_AF=0.0595;AMR_AF=0.147;AFR_AF=0.1051;EUR_AF=0.2704;SAS_AF=0.1881;AA=G|||;VT=SNP
6	69770221	rs509043	A	G	100	PASS	AC=2980;AF=0.595048;AN=5008;NS=2504;DP=13869;EAS_AF=0.9653;AMR_AF=0.7061;AFR_AF=0.2239;EUR_AF=0.5358;SAS_AF=0.6973;AA=T|||;VT=SNP
6	69770564	rs484935	T	C	100	PASS	AC=2976;AF=0.594249;AN=5008;NS=2504;DP=15081;EAS_AF=0.9653;AMR_AF=0.7061;AFR_AF=0.2209;EUR_AF=0.5358;SAS_AF=0.6973;AA=T|||;VT=SNP
6	69770759	rs653895	C	A	100	PASS	AC=2702;AF=0.539537;AN=5008;NS=2504;DP=15000;EAS_AF=0.9653;AMR_AF=0.6513;AFR_AF=0.2156;EUR_AF=0.4205;SAS_AF=0.5818;AA=C|||;VT=SNP
6	69770961	rs654801	A	C	100	PASS	AC=2219;AF=0.443091;AN=5008;NS=2504;DP=17646;EAS_AF=0.9058;AMR_AF=0.5591;AFR_AF=0.1157;EUR_AF=0.2654;SAS_AF=0.5092;AA=A|||;VT=SNP
6	69771582	rs779017	T	C	100	PASS	AC=2982;AF=0.595447;AN=5008;NS=2504;DP=17437;EAS_AF=0.9653;AMR_AF=0.7061;AFR_AF=0.2209;EUR_AF=0.5388;SAS_AF=0.7004;AA=T|||;VT=SNP
6	69771701	rs71555401	G	A	100	PASS	AC=454;AF=0.090655;AN=5008;NS=2504;DP=16169;EAS_AF=0.0466;AMR_AF=0.1484;AFR_AF=0.0469;EUR_AF=0.1412;SAS_AF=0.1022;AA=G|||;VT=SNP
6	69771765	rs62416806	T	C	100	PASS	AC=77;AF=0.0153754;AN=5008;NS=2504;DP=16621;EAS_AF=0.0139;AMR_AF=0.0231;AFR_AF=0;EUR_AF=0.0417;SAS_AF=0.0051;AA=T|||;VT=SNP
6	69772098	rs680726	C	T	100	PASS	AC=2226;AF=0.444489;AN=5008;NS=2504;DP=16757;EAS_AF=0.9058;AMR_AF=0.5591;AFR_AF=0.1165;EUR_AF=0.2684;SAS_AF=0.5123;AA=C|||;VT=SNP
6	69772468	rs9294818	C	G	100	PASS	AC=211;AF=0.0421326;AN=5008;NS=2504;DP=16165;EAS_AF=0.0952;AMR_AF=0.1023;AFR_AF=0.0129;EUR_AF=0.0149;SAS_AF=0.0123;AA=C|||;VT=SNP
6	69772650	rs3734465	T	C	100	PASS	AC=366;AF=0.0730831;AN=5008;NS=2504;DP=18698;EAS_AF=0.0317;AMR_AF=0.0634;AFR_AF=0.1505;EUR_AF=0.0626;SAS_AF=0.0286;AA=T|||;VT=SNP
6	69772817	rs2793459	C	G	100	PASS	AC=2982;AF=0.595447;AN=5008;NS=2504;DP=17074;EAS_AF=0.9653;AMR_AF=0.7061;AFR_AF=0.2209;EUR_AF=0.5388;SAS_AF=0.7004;AA=C|||;VT=SNP;EX_TARGET
6	69773460	rs2785576	G	A	100	PASS	AC=2985;AF=0.596046;AN=5008;NS=2504;DP=16547;EAS_AF=0.9653;AMR_AF=0.7061;AFR_AF=0.2231;EUR_AF=0.5388;SAS_AF=0.7004;AA=A|||;VT=SNP
6	69773508	rs11751150	G	A	100	PASS	AC=423;AF=0.0844649;AN=5008;NS=2504;DP=15973;EAS_AF=0.0595;AMR_AF=0.0922;AFR_AF=0.0545;EUR_AF=0.1551;SAS_AF=0.0726;AA=G|||;VT=SNP
6	69773686	rs2005033	A	G	100	PASS	AC=2982;AF=0.595447;AN=5008;NS=2504;DP=16028;EAS_AF=0.9653;AMR_AF=0.7061;AFR_AF=0.2209;EUR_AF=0.5388;SAS_AF=0.7004;AA=A|||;VT=SNP
6	69773923	rs693242	A	G	100	PASS	AC=2982;AF=0.595447;AN=5008;NS=2504;DP=14315;EAS_AF=0.9653;AMR_AF=0.7061;AFR_AF=0.2209;EUR_AF=0.5388;SAS_AF=0.7004;AA=A|||;VT=SNP
6	69774810	rs3799023	T	C	100	PASS	AC=364;AF=0.0726837;AN=5008;NS=2504;DP=16909;EAS_AF=0.0308;AMR_AF=0.0634;AFR_AF=0.1498;EUR_AF=0.0626;SAS_AF=0.0286;AA=T|||;VT=SNP
6	69775349	rs618714	T	G	100	PASS	AC=882;AF=0.176118;AN=5008;NS=2504;DP=14724;EAS_AF=0.2183;AMR_AF=0.2147;AFR_AF=0.0522;EUR_AF=0.1501;SAS_AF=0.2996;AA=T|||;VT=SNP
6	69776038	rs79811527	C	T	100	PASS	AC=363;AF=0.072484;AN=5008;NS=2504;DP=10519;EAS_AF=0.0308;AMR_AF=0.0634;AFR_AF=0.1498;EUR_AF=0.0616;SAS_AF=0.0286;AA=C|||;VT=SNP
6	69776186	rs485864	T	C	100	PASS	AC=2987;AF=0.596446;AN=5008;NS=2504;DP=13667;EAS_AF=0.9653;AMR_AF=0.7061;AFR_AF=0.2239;EUR_AF=0.5388;SAS_AF=0.7014;AA=C|||;VT=SNP
6	69776639	rs634695	T	A	100	PASS	AC=2982;AF=0.595447;AN=5008;NS=2504;DP=16021;EAS_AF=0.9653;AMR_AF=0.7061;AFR_AF=0.2209;EUR_AF=0.5388;SAS_AF=0.7004;AA=T|||;VT=SNP
6	69777361	rs3799024	A	C	100	PASS	AC=2225;AF=0.444289;AN=5008;NS=2504;DP=19102;EAS_AF=0.9058;AMR_AF=0.5591;AFR_AF=0.1157;EUR_AF=0.2684;SAS_AF=0.5123;AA=A|||;VT=SNP
6	69777733	rs12529244	C	T	100	PASS	AC=425;AF=0.0848642;AN=5008;NS=2504;DP=17042;EAS_AF=0.0595;AMR_AF=0.0922;AFR_AF=0.056;EUR_AF=0.1551;SAS_AF=0.0726;AA=C|||;VT=SNP
6	69778008	rs62416808	T	G	100	PASS	AC=479;AF=0.095647;AN=5008;NS=2504;DP=14857;EAS_AF=0.0595;AMR_AF=0.0922;AFR_AF=0.0968;EUR_AF=0.1551;SAS_AF=0.0726;AA=T|||;VT=SNP
6	69779699	rs55924387	C	A	100	PASS	AC=423;AF=0.0844649;AN=5008;NS=2504;DP=15152;EAS_AF=0.0595;AMR_AF=0.0922;AFR_AF=0.0545;EUR_AF=0.1551;SAS_AF=0.0726;AA=C|||;VT=SNP
6	69781209	rs526898	A	C	100	PASS	AC=2986;AF=0.596246;AN=5008;NS=2504;DP=18727;EAS_AF=0.9653;AMR_AF=0.7061;AFR_AF=0.2239;EUR_AF=0.5388;SAS_AF=0.7004;AA=C|||;VT=SNP
6	69781317	rs527872	T	A	100	PASS	AC=2982;AF=0.595447;AN=5008;NS=2504;DP=17718;EAS_AF=0.9653;AMR_AF=0.7061;AFR_AF=0.2209;EUR_AF=0.5388;SAS_AF=0.7004;AA=T|||;VT=SNP
6	69781701	rs7453486	G	C	100	PASS	AC=205;AF=0.0409345;AN=5008;NS=2504;DP=17161;EAS_AF=0.0903;AMR_AF=0.1023;AFR_AF=0.0113;EUR_AF=0.0149;SAS_AF=0.0133;AA=G|||;VT=SNP
6	69782518	rs559851	A	C	100	PASS	AC=2161;AF=0.43151;AN=5008;NS=2504;DP=16360;EAS_AF=0.9058;AMR_AF=0.549;AFR_AF=0.0734;EUR_AF=0.2714;SAS_AF=0.5082;AA=A|||;VT=SNP
6	69783308	rs1482323	C	T	100	PASS	AC=2964;AF=0.591853;AN=5008;NS=2504;DP=18893;EAS_AF=0.9633;AMR_AF=0.7061;AFR_AF=0.208;EUR_AF=0.5388;SAS_AF=0.7014;AA=C|||;VT=SNP
6	69784174	rs688606	T	A	100	PASS	AC=1970;AF=0.393371;AN=5008;NS=2504;DP=16521;EAS_AF=0.8155;AMR_AF=0.4683;AFR_AF=0.0272;EUR_AF=0.2922;SAS_AF=0.5041;AA=T|||;VT=SNP
6	69784494	rs686899	A	G	100	PASS	AC=3820;AF=0.76278;AN=5008;NS=2504;DP=13239;EAS_AF=0.9633;AMR_AF=0.8242;AFR_AF=0.5113;EUR_AF=0.7604;SAS_AF=0.8548;AA=G|||;VT=SNP
6	69785765	rs3757050	C	G	100	PASS	AC=1415;AF=0.282548;AN=5008;NS=2504;DP=15586;EAS_AF=0.0913;AMR_AF=0.2853;AFR_AF=0.3676;EUR_AF=0.3598;SAS_AF=0.2832;AA=C|||;VT=SNP
6	69786633	rs1384246	T	C	100	PASS	AC=3653;AF=0.729433;AN=5008;NS=2504;DP=15986;EAS_AF=0.9653;AMR_AF=0.6902;AFR_AF=0.5;EUR_AF=0.6978;SAS_AF=0.8569;AA=C|||;VT=SNP
6	69787192	rs2170508	A	G	100	PASS	AC=3653;AF=0.729433;AN=5008;NS=2504;DP=14371;EAS_AF=0.9653;AMR_AF=0.6902;AFR_AF=0.5;EUR_AF=0.6978;SAS_AF=0.8569;AA=G|||;VT=SNP
6	69787970	rs17402611	C	T	100	PASS	AC=2237;AF=0.446685;AN=5008;NS=2504;DP=14735;EAS_AF=0.874;AMR_AF=0.4063;AFR_AF=0.1309;EUR_AF=0.338;SAS_AF=0.5736;AA=C|||;VT=SNP
6	69788137	rs9354814	A	G	100	PASS	AC=2236;AF=0.446486;AN=5008;NS=2504;DP=13696;EAS_AF=0.874;AMR_AF=0.4063;AFR_AF=0.1301;EUR_AF=0.338;SAS_AF=0.5736;AA=A|||;VT=SNP
6	69788679	rs78662707	G	A	100	PASS	AC=305;AF=0.0609026;AN=5008;NS=2504;DP=18265;EAS_AF=0.0437;AMR_AF=0.0793;AFR_AF=0.0113;EUR_AF=0.1392;SAS_AF=0.0521;AA=G|||;VT=SNP
6	69788756	rs9363981	C	T	100	PASS	AC=212;AF=0.0423323;AN=5008;NS=2504;DP=19612;EAS_AF=0.0903;AMR_AF=0.1009;AFR_AF=0.0182;EUR_AF=0.0149;SAS_AF=0.0123;AA=C|||;VT=SNP
6	69789502	rs9342740	C	T	100	PASS	AC=3647;AF=0.728235;AN=5008;NS=2504;DP=19742;EAS_AF=0.9653;AMR_AF=0.6902;AFR_AF=0.4962;EUR_AF=0.6968;SAS_AF=0.8569;AA=C|||;VT=SNP
6	69789598	rs11752858	A	G	100	PASS	AC=2235;AF=0.446286;AN=5008;NS=2504;DP=20606;EAS_AF=0.874;AMR_AF=0.4063;AFR_AF=0.1293;EUR_AF=0.338;SAS_AF=0.5736;AA=A|||;VT=SNP
6	69791170	rs3799026	A	G	100	PASS	AC=214;AF=0.0427316;AN=5008;NS=2504;DP=15066;EAS_AF=0.0903;AMR_AF=0.1009;AFR_AF=0.0197;EUR_AF=0.0149;SAS_AF=0.0123;AA=A|||;VT=SNP
6	69791363	rs191654481	G	A	100	PASS	AC=33;AF=0.00658946;AN=5008;NS=2504;DP=12374;EAS_AF=0.0258;AMR_AF=0.0086;AFR_AF=0;EUR_AF=0;SAS_AF=0.001;AA=G|||;VT=SNP
6	69791610	rs7739849	T	G	100	PASS	AC=3646;AF=0.728035;AN=5008;NS=2504;DP=13474;EAS_AF=0.9653;AMR_AF=0.6916;AFR_AF=0.4962;EUR_AF=0.6968;SAS_AF=0.8548;AA=T|||;VT=SNP
6	69791832	rs143997063	A	T	100	PASS	AC=30;AF=0.00599042;AN=5008;NS=2504;DP=15848;EAS_AF=0.0288;AMR_AF=0;AFR_AF=0;EUR_AF=0;SAS_AF=0.001;AA=A|||;VT=SNP
6	69793148	rs9360371	C	T	100	PASS	AC=3650;AF=0.728834;AN=5008;NS=2504;DP=16327;EAS_AF=0.9653;AMR_AF=0.6888;AFR_AF=0.4962;EUR_AF=0.6968;SAS_AF=0.8609;AA=T|||;VT=SNP
6	69793437	rs9454687	C	T	100	PASS	AC=3648;AF=0.728435;AN=5008;NS=2504;DP=17067;EAS_AF=0.9653;AMR_AF=0.6902;AFR_AF=0.497;EUR_AF=0.6968;SAS_AF=0.8569;AA=T|||;VT=SNP
6	69794037	rs3823070	T	G	100	PASS	AC=1030;AF=0.205671;AN=5008;NS=2504;DP=18847;EAS_AF=0.6319;AMR_AF=0.1023;AFR_AF=0.0121;EUR_AF=0.0785;SAS_AF=0.2321;AA=T|||;VT=SNP
6	69794071	rs3799027	G	T	100	PASS	AC=1689;AF=0.33726;AN=5008;NS=2504;DP=18857;EAS_AF=0.8304;AMR_AF=0.2867;AFR_AF=0.0189;EUR_AF=0.1511;SAS_AF=0.4867;AA=G|||;VT=SNP
6	69794079	rs11964764	G	T	100	PASS	AC=496;AF=0.0990415;AN=5008;NS=2504;DP=18736;EAS_AF=0.0437;AMR_AF=0.1167;AFR_AF=0.0741;EUR_AF=0.1869;SAS_AF=0.0869;AA=G|||;VT=SNP
6	69794887	rs7756358	A	C	100	PASS	AC=3650;AF=0.728834;AN=5008;NS=2504;DP=15725;EAS_AF=0.9643;AMR_AF=0.6945;AFR_AF=0.497;EUR_AF=0.6968;SAS_AF=0.8569;AA=C|||;VT=SNP
6	69794931	rs3799028	A	G	100	PASS	AC=3650;AF=0.728834;AN=5008;NS=2504;DP=16664;EAS_AF=0.9653;AMR_AF=0.6945;AFR_AF=0.4962;EUR_AF=0.6968;SAS_AF=0.8569;AA=A|||;VT=SNP
6	69795224	rs148445394	T	G	100	PASS	AC=50;AF=0.00998403;AN=5008;NS=2504;DP=15053;EAS_AF=0.0486;AMR_AF=0;AFR_AF=0;EUR_AF=0;SAS_AF=0.001;AA=T|||;VT=SNP
6	69795332	rs76639908	G	A	100	PASS	AC=36;AF=0.0071885;AN=5008;NS=2504;DP=13521;EAS_AF=0.0357;AMR_AF=0;AFR_AF=0;EUR_AF=0;SAS_AF=0;AA=G|||;VT=SNP
6	69795962	rs10945151	G	T	100	PASS	AC=2234;AF=0.446086;AN=5008;NS=2504;DP=11721;EAS_AF=0.873;AMR_AF=0.4063;AFR_AF=0.1293;EUR_AF=0.338;SAS_AF=0.5736;AA=G|||;VT=SNP
6	69796151	rs62416813	G	T	100	PASS	AC=496;AF=0.0990415;AN=5008;NS=2504;DP=15588;EAS_AF=0.0437;AMR_AF=0.1167;AFR_AF=0.0741;EUR_AF=0.1869;SAS_AF=0.0869;AA=G|||;VT=SNP
6	69796178	rs6930865	T	C	100	PASS	AC=3651;AF=0.729034;AN=5008;NS=2504;DP=16603;EAS_AF=0.9653;AMR_AF=0.6945;AFR_AF=0.497;EUR_AF=0.6968;SAS_AF=0.8569;AA=C|||;VT=SNP
6	69797221	rs1482324	C	T	100	PASS	AC=2235;AF=0.446286;AN=5008;NS=2504;DP=20471;EAS_AF=0.874;AMR_AF=0.4063;AFR_AF=0.1293;EUR_AF=0.338;SAS_AF=0.5736;AA=C|||;VT=SNP
6	69797998	rs994380	T	C	100	PASS	AC=3650;AF=0.728834;AN=5008;NS=2504;DP=16301;EAS_AF=0.9653;AMR_AF=0.6931;AFR_AF=0.497;EUR_AF=0.6968;SAS_AF=0.8569;AA=C|||;VT=SNP
6	69798179	rs994381	G	A	100	PASS	AC=3648;AF=0.728435;AN=5008;NS=2504;DP=18760;EAS_AF=0.9653;AMR_AF=0.6902;AFR_AF=0.497;EUR_AF=0.6968;SAS_AF=0.8569;AA=A|||;VT=SNP
6	69798285	rs9351744	G	A	100	PASS	AC=212;AF=0.0423323;AN=5008;NS=2504;DP=16835;EAS_AF=0.0903;AMR_AF=0.1009;AFR_AF=0.0182;EUR_AF=0.0149;SAS_AF=0.0123;AA=G|||;VT=SNP
6	69799104	rs9360372	A	G	100	PASS	AC=3647;AF=0.728235;AN=5008;NS=2504;DP=16718;EAS_AF=0.9653;AMR_AF=0.6916;AFR_AF=0.4962;EUR_AF=0.6968;SAS_AF=0.8558;AA=A|||;VT=SNP
6	69799162	rs9346261	G	A	100	PASS	AC=3649;AF=0.728634;AN=5008;NS=2504;DP=16047;EAS_AF=0.9653;AMR_AF=0.6916;AFR_AF=0.497;EUR_AF=0.6968;SAS_AF=0.8569;AA=A|||;VT=SNP
6	69800437	rs147610828	A	C	100	PASS	AC=15;AF=0.00299521;AN=5008;NS=2504;DP=20184;EAS_AF=0.0149;AMR_AF=0;AFR_AF=0;EUR_AF=0;SAS_AF=0;AA=A|||;VT=SNP
6	69801042	rs4706854	C	T	100	PASS	AC=2237;AF=0.446685;AN=5008;NS=2504;DP=18693;EAS_AF=0.874;AMR_AF=0.4063;AFR_AF=0.1293;EUR_AF=0.339;SAS_AF=0.5746;AA=C|||;VT=SNP
6	69801519	rs9354815	C	T	100	PASS	AC=2235;AF=0.446286;AN=5008;NS=2504;DP=14732;EAS_AF=0.874;AMR_AF=0.4063;AFR_AF=0.1293;EUR_AF=0.338;SAS_AF=0.5736;AA=c|||;VT=SNP
6	69801588	rs34958835	T	A	100	PASS	AC=496;AF=0.0990415;AN=5008;NS=2504;DP=14527;EAS_AF=0.0446;AMR_AF=0.1167;AFR_AF=0.0741;EUR_AF=0.1859;SAS_AF=0.0869;AA=T|||;VT=SNP
6	69801712	rs117004119	C	G	100	PASS	AC=27;AF=0.00539137;AN=5008;NS=2504;DP=14032;EAS_AF=0.0268;AMR_AF=0;AFR_AF=0;EUR_AF=0;SAS_AF=0;AA=C|||;VT=SNP
6	69802273	rs3799029	A	G	100	PASS	AC=213;AF=0.0425319;AN=5008;NS=2504;DP=18491;EAS_AF=0.0893;AMR_AF=0.1009;AFR_AF=0.0197;EUR_AF=0.0149;SAS_AF=0.0123;AA=A|||;VT=SNP
6	69802502	rs10455681	A	G	100	PASS	AC=1690;AF=0.33746;AN=5008;NS=2504;DP=18553;EAS_AF=0.8304;AMR_AF=0.2882;AFR_AF=0.0189;EUR_AF=0.1511;SAS_AF=0.4867;AA=A|||;VT=SNP
6	69802660	rs10455682	G	C	100	PASS	AC=1691;AF=0.33766;AN=5008;NS=2504;DP=18316;EAS_AF=0.8304;AMR_AF=0.2882;AFR_AF=0.0197;EUR_AF=0.1511;SAS_AF=0.4867;AA=G|||;VT=SNP
6	69802816	rs62406770	G	A	100	PASS	AC=497;AF=0.0992412;AN=5008;NS=2504;DP=18415;EAS_AF=0.0446;AMR_AF=0.1167;AFR_AF=0.0741;EUR_AF=0.1869;SAS_AF=0.0869;AA=G|||;VT=SNP
6	69803044	rs3799030	G	A	100	PASS	AC=358;AF=0.0714856;AN=5008;NS=2504;DP=18619;EAS_AF=0.0308;AMR_AF=0.0591;AFR_AF=0.1513;EUR_AF=0.0596;SAS_AF=0.0266;AA=C|||;VT=SNP
6	69803462	rs6913677	G	A	100	PASS	AC=2237;AF=0.446685;AN=5008;NS=2504;DP=16367;EAS_AF=0.875;AMR_AF=0.4063;AFR_AF=0.1293;EUR_AF=0.338;SAS_AF=0.5746;AA=g|||;VT=SNP
6	69804167	rs3823071	T	G	100	PASS	AC=213;AF=0.0425319;AN=5008;NS=2504;DP=21146;EAS_AF=0.0893;AMR_AF=0.1009;AFR_AF=0.0197;EUR_AF=0.0149;SAS_AF=0.0123;AA=T|||;VT=SNP
6	69804174	rs2170509	G	A	100	PASS	AC=3646;AF=0.728035;AN=5008;NS=2504;DP=21142;EAS_AF=0.9653;AMR_AF=0.6902;AFR_AF=0.4955;EUR_AF=0.6968;SAS_AF=0.8569;AA=A|||;VT=SNP
6	69804468	rs3799031	A	G	100	PASS	AC=213;AF=0.0425319;AN=5008;NS=2504;DP=15784;EAS_AF=0.0893;AMR_AF=0.1009;AFR_AF=0.0197;EUR_AF=0.0149;SAS_AF=0.0123;AA=A|||;VT=SNP
6	69804479	rs139188173	C	T	100	PASS	AC=41;AF=0.0081869;AN=5008;NS=2504;DP=15937;EAS_AF=0.0198;AMR_AF=0.0173;AFR_AF=0;EUR_AF=0.003;SAS_AF=0.0061;AA=T|||;VT=SNP
6	69804537	rs2128290	T	C	100	PASS	AC=3646;AF=0.728035;AN=5008;NS=2504;DP=16517;EAS_AF=0.9653;AMR_AF=0.6902;AFR_AF=0.4955;EUR_AF=0.6968;SAS_AF=0.8569;AA=C|||;VT=SNP
6	69805112	rs78664245	T	C	100	PASS	AC=20;AF=0.00399361;AN=5008;NS=2504;DP=13943;EAS_AF=0.0198;AMR_AF=0;AFR_AF=0;EUR_AF=0;SAS_AF=0;AA=T|||;VT=SNP
6	69805825	rs62406772	G	T	100	PASS	AC=498;AF=0.0994409;AN=5008;NS=2504;DP=18347;EAS_AF=0.0446;AMR_AF=0.1167;AFR_AF=0.0741;EUR_AF=0.1879;SAS_AF=0.0869;AA=G|||;VT=SNP
6	69805985	rs3799033	T	G	100	PASS	AC=213;AF=0.0425319;AN=5008;NS=2504;DP=16737;EAS_AF=0.0893;AMR_AF=0.1009;AFR_AF=0.0197;EUR_AF=0.0149;SAS_AF=0.0123;AA=T|||;VT=SNP
6	69806494	rs62406773	C	T	100	PASS	AC=178;AF=0.0355431;AN=5008;NS=2504;DP=17558;EAS_AF=0.0308;AMR_AF=0.0548;AFR_AF=0.0182;EUR_AF=0.0586;SAS_AF=0.0266;AA=C|||;VT=SNP
6	69806737	rs1336634	A	C	100	PASS	AC=3648;AF=0.728435;AN=5008;NS=2504;DP=19334;EAS_AF=0.9653;AMR_AF=0.6888;AFR_AF=0.4977;EUR_AF=0.6968;SAS_AF=0.8569;AA=C|||;VT=SNP
6	69806978	rs1482325	T	C	100	PASS	AC=1691;AF=0.33766;AN=5008;NS=2504;DP=18907;EAS_AF=0.8304;AMR_AF=0.2882;AFR_AF=0.0189;EUR_AF=0.1511;SAS_AF=0.4877;AA=T|||;VT=SNP
6	69807202	rs62406774	T	A	100	PASS	AC=498;AF=0.0994409;AN=5008;NS=2504;DP=18925;EAS_AF=0.0446;AMR_AF=0.1167;AFR_AF=0.0741;EUR_AF=0.1879;SAS_AF=0.0869;AA=T|||;VT=SNP
6	69807608	rs367888823	A	G	100	PASS	AC=12;AF=0.00239617;AN=5008;NS=2504;DP=15796;EAS_AF=0.002;AMR_AF=0.0014;AFR_AF=0.0038;EUR_AF=0.004;SAS_AF=0;AA=a|||;VT=SNP
6	69808619	rs9360373	A	C	100	PASS	AC=211;AF=0.0421326;AN=5008;NS=2504;DP=17312;EAS_AF=0.0893;AMR_AF=0.1009;AFR_AF=0.0182;EUR_AF=0.0149;SAS_AF=0.0123;AA=A|||;VT=SNP
6	69809077	rs9363982	A	C	100	PASS	AC=211;AF=0.0421326;AN=5008;NS=2504;DP=18080;EAS_AF=0.0893;AMR_AF=0.1009;AFR_AF=0.0182;EUR_AF=0.0149;SAS_AF=0.0123;AA=A|||;VT=SNP
6	69809429	rs17403445	G	A	100	PASS	AC=497;AF=0.0992412;AN=5008;NS=2504;DP=19495;EAS_AF=0.0446;AMR_AF=0.1167;AFR_AF=0.0741;EUR_AF=0.1869;SAS_AF=0.0869;AA=G|||;VT=SNP
6	69809708	rs1384247	C	T	100	PASS	AC=3635;AF=0.725839;AN=5008;NS=2504;DP=17974;EAS_AF=0.9653;AMR_AF=0.6888;AFR_AF=0.4879;EUR_AF=0.6968;SAS_AF=0.8569;AA=C|||;VT=SNP
6	69809751	rs1384248	A	G	100	PASS	AC=2239;AF=0.447085;AN=5008;NS=2504;DP=18014;EAS_AF=0.875;AMR_AF=0.4078;AFR_AF=0.1301;EUR_AF=0.338;SAS_AF=0.5746;AA=A|||;VT=SNP
6	69810588	rs4706857	G	A	100	PASS	AC=3634;AF=0.725639;AN=5008;NS=2504;DP=13194;EAS_AF=0.9653;AMR_AF=0.6888;AFR_AF=0.4871;EUR_AF=0.6968;SAS_AF=0.8569;AA=G|||;VT=SNP
6	69811697	rs56285512	T	C	100	PASS	AC=304;AF=0.0607029;AN=5008;NS=2504;DP=14126;EAS_AF=0.0446;AMR_AF=0.0778;AFR_AF=0.0113;EUR_AF=0.1392;SAS_AF=0.0511;AA=T|||;VT=SNP
6	69812368	rs9454695	C	A	100	PASS	AC=3636;AF=0.726038;AN=5008;NS=2504;DP=19373;EAS_AF=0.9653;AMR_AF=0.6902;AFR_AF=0.4879;EUR_AF=0.6968;SAS_AF=0.8569;AA=A|||;VT=SNP
6	69812647	rs3823073	G	T	100	PASS	AC=182;AF=0.0363419;AN=5008;NS=2504;DP=20132;EAS_AF=0.0893;AMR_AF=0.085;AFR_AF=0.0182;EUR_AF=0;SAS_AF=0.0092;AA=G|||;VT=SNP
6	69813825	rs150335243	A	T	100	PASS	AC=35;AF=0.00698882;AN=5008;NS=2504;DP=9165;EAS_AF=0.0347;AMR_AF=0;AFR_AF=0;EUR_AF=0;SAS_AF=0;AA=A|||;VT=SNP
6	69814078	rs138008386	C	T	100	PASS	AC=182;AF=0.0363419;AN=5008;NS=2504;DP=10313;EAS_AF=0.0893;AMR_AF=0.085;AFR_AF=0.0182;EUR_AF=0;SAS_AF=0.0092;AA=-|||;VT=SNP
6	69815852	rs2086599	G	C	100	PASS	AC=734;AF=0.146565;AN=5008;NS=2504;DP=15195;EAS_AF=0.0397;AMR_AF=0.1542;AFR_AF=0.0915;EUR_AF=0.2694;SAS_AF=0.1994;AA=C|||;VT=SNP
6	69816267	rs3757051	G	A	100	PASS	AC=2810;AF=0.561102;AN=5008;NS=2504;DP=15177;EAS_AF=0.9226;AMR_AF=0.5403;AFR_AF=0.3283;EUR_AF=0.4294;SAS_AF=0.6534;AA=G|||;VT=SNP
6	69816451	rs10485427	A	G	100	PASS	AC=733;AF=0.146366;AN=5008;NS=2504;DP=18938;EAS_AF=0.0397;AMR_AF=0.1513;AFR_AF=0.0915;EUR_AF=0.2674;SAS_AF=0.2025;AA=A|||;VT=SNP
6	69816537	rs117312447	G	A	100	PASS	AC=38;AF=0.00758786;AN=5008;NS=2504;DP=19350;EAS_AF=0.0377;AMR_AF=0;AFR_AF=0;EUR_AF=0;SAS_AF=0;AA=G|||;VT=SNP
6	69816863	rs964664	T	C	100	PASS	AC=3543;AF=0.707468;AN=5008;NS=2504;DP=16973;EAS_AF=0.9623;AMR_AF=0.6916;AFR_AF=0.4198;EUR_AF=0.6968;SAS_AF=0.8558;AA=C|||;VT=SNP
6	69817062	rs2200088	G	A	100	PASS	AC=3543;AF=0.707468;AN=5008;NS=2504;DP=16706;EAS_AF=0.9623;AMR_AF=0.6916;AFR_AF=0.4198;EUR_AF=0.6968;SAS_AF=0.8558;AA=A|||;VT=SNP
6	69817329	rs7759645	G	A	100	PASS	AC=1781;AF=0.355631;AN=5008;NS=2504;DP=16807;EAS_AF=0.8313;AMR_AF=0.3112;AFR_AF=0.0378;EUR_AF=0.1918;SAS_AF=0.4949;AA=G|||;VT=SNP
6	69817345	rs55768432	A	G	100	PASS	AC=502;AF=0.10024;AN=5008;NS=2504;DP=16983;EAS_AF=0.0397;AMR_AF=0.111;AFR_AF=0.087;EUR_AF=0.1839;SAS_AF=0.0869;AA=A|||;VT=SNP
6	69817835	rs62406777	C	T	100	PASS	AC=735;AF=0.146765;AN=5008;NS=2504;DP=17554;EAS_AF=0.0397;AMR_AF=0.1513;AFR_AF=0.093;EUR_AF=0.2674;SAS_AF=0.2025;AA=T|||;VT=SNP
6	69817962	rs62406778	G	A	100	PASS	AC=734;AF=0.146565;AN=5008;NS=2504;DP=17537;EAS_AF=0.0407;AMR_AF=0.1513;AFR_AF=0.0915;EUR_AF=0.2674;SAS_AF=0.2025;AA=A|||;VT=SNP
6	69818593	rs9363983	G	T	100	PASS	AC=1798;AF=0.359026;AN=5008;NS=2504;DP=18753;EAS_AF=0.8313;AMR_AF=0.3112;AFR_AF=0.0507;EUR_AF=0.1918;SAS_AF=0.4949;AA=G|||;VT=SNP
6	69819291	rs62406779	G	T	100	PASS	AC=736;AF=0.146965;AN=5008;NS=2504;DP=18774;EAS_AF=0.0397;AMR_AF=0.1527;AFR_AF=0.093;EUR_AF=0.2674;SAS_AF=0.2025;AA=T|||;VT=SNP
6	69819644	rs55835027	C	T	100	PASS	AC=735;AF=0.146765;AN=5008;NS=2504;DP=16763;EAS_AF=0.0397;AMR_AF=0.1527;AFR_AF=0.0923;EUR_AF=0.2674;SAS_AF=0.2025;AA=C|||;VT=SNP
6	69820911	rs3799037	G	A	100	PASS	AC=2516;AF=0.502396;AN=5008;NS=2504;DP=16909;EAS_AF=0.872;AMR_AF=0.4625;AFR_AF=0.1301;EUR_AF=0.4592;SAS_AF=0.6973;AA=g|||;VT=SNP
6	69821183	rs12524905	G	C	100	PASS	AC=481;AF=0.0960463;AN=5008;NS=2504;DP=19160;EAS_AF=0.0397;AMR_AF=0.1081;AFR_AF=0.0734;EUR_AF=0.1829;SAS_AF=0.0869;AA=G|||;VT=SNP
6	69821600	rs6455309	C	G	100	PASS	AC=331;AF=0.0660942;AN=5008;NS=2504;DP=19475;EAS_AF=0.0337;AMR_AF=0.0548;AFR_AF=0.1316;EUR_AF=0.0586;SAS_AF=0.0266;AA=C|||;VT=SNP
6	69822889	rs9354816	G	A	100	PASS	AC=3521;AF=0.703075;AN=5008;NS=2504;DP=13106;EAS_AF=0.9623;AMR_AF=0.6916;AFR_AF=0.4032;EUR_AF=0.6968;SAS_AF=0.8558;AA=A|||;VT=SNP
6	69823956	rs1336632	C	G	100	PASS	AC=2277;AF=0.454673;AN=5008;NS=2504;DP=17001;EAS_AF=0.87;AMR_AF=0.4236;AFR_AF=0.1203;EUR_AF=0.3757;SAS_AF=0.5818;AA=c|||;VT=SNP
6	69824682	rs76647655	T	A	100	PASS	AC=163;AF=0.0325479;AN=5008;NS=2504;DP=20207;EAS_AF=0.0903;AMR_AF=0.0893;AFR_AF=0.0008;EUR_AF=0;SAS_AF=0.0092;AA=T|||;VT=SNP
6	69825514	rs9446095	T	G	100	PASS	AC=1009;AF=0.201478;AN=5008;NS=2504;DP=13101;EAS_AF=0.0913;AMR_AF=0.2291;AFR_AF=0.2716;EUR_AF=0.2376;SAS_AF=0.1636;AA=T|||;VT=SNP
6	69825658	rs74963434	G	A	100	PASS	AC=227;AF=0.0453275;AN=5008;NS=2504;DP=13305;EAS_AF=0.0903;AMR_AF=0.0922;AFR_AF=0.0477;EUR_AF=0;SAS_AF=0.0092;AA=G|||;VT=SNP
6	69825681	rs1842743	G	C	100	PASS	AC=3548;AF=0.708466;AN=5008;NS=2504;DP=13790;EAS_AF=0.9623;AMR_AF=0.7017;AFR_AF=0.4054;EUR_AF=0.7127;SAS_AF=0.8569;AA=C|||;VT=SNP
6	69826413	rs3799038	T	A	100	PASS	AC=2788;AF=0.556709;AN=5008;NS=2504;DP=17008;EAS_AF=0.9226;AMR_AF=0.5418;AFR_AF=0.3132;EUR_AF=0.4284;SAS_AF=0.6513;AA=T|||;VT=SNP
6	69826507	rs3799039	A	G	100	PASS	AC=2811;AF=0.561302;AN=5008;NS=2504;DP=19044;EAS_AF=0.9226;AMR_AF=0.5432;AFR_AF=0.3268;EUR_AF=0.4284;SAS_AF=0.6554;AA=A|||;VT=SNP
6	69829689	rs1600876	A	T	100	PASS	AC=2071;AF=0.413538;AN=5008;NS=2504;DP=19989;EAS_AF=0.8671;AMR_AF=0.3602;AFR_AF=0.0469;EUR_AF=0.2992;SAS_AF=0.5971;AA=A|||;VT=SNP
6	69829981	rs9360374	C	T	100	PASS	AC=3529;AF=0.704673;AN=5008;NS=2504;DP=19814;EAS_AF=0.9603;AMR_AF=0.7824;AFR_AF=0.4281;EUR_AF=0.6531;SAS_AF=0.8129;AA=C|||;VT=SNP
6	69830072	rs9346262	T	C	100	PASS	AC=3528;AF=0.704473;AN=5008;NS=2504;DP=19841;EAS_AF=0.9603;AMR_AF=0.7824;AFR_AF=0.4281;EUR_AF=0.6521;SAS_AF=0.8129;AA=T|||;VT=SNP
6	69830205	rs76831909	T	A	100	PASS	AC=173;AF=0.0345447;AN=5008;NS=2504;DP=19170;EAS_AF=0.0893;AMR_AF=0.0879;AFR_AF=0.0098;EUR_AF=0;SAS_AF=0.0092;AA=T|||;VT=SNP
6	69830253	rs4706126	C	A	100	PASS	AC=3528;AF=0.704473;AN=5008;NS=2504;DP=18739;EAS_AF=0.9603;AMR_AF=0.7824;AFR_AF=0.4281;EUR_AF=0.6521;SAS_AF=0.8129;AA=C|||;VT=SNP
6	69830799	rs62406781	G	A	100	PASS	AC=419;AF=0.0836661;AN=5008;NS=2504;DP=16177;EAS_AF=0.0377;AMR_AF=0.1066;AFR_AF=0.0651;EUR_AF=0.166;SAS_AF=0.0552;AA=G|||;VT=SNP
6	69830855	rs77626572	C	T	100	PASS	AC=197;AF=0.0393371;AN=5008;NS=2504;DP=14578;EAS_AF=0.0893;AMR_AF=0.0893;AFR_AF=0.0227;EUR_AF=0.005;SAS_AF=0.0102;AA=C|||;VT=SNP
6	69830957	rs9346263	G	A	100	PASS	AC=2260;AF=0.451278;AN=5008;NS=2504;DP=14139;EAS_AF=0.9563;AMR_AF=0.4496;AFR_AF=0.0681;EUR_AF=0.2992;SAS_AF=0.6063;AA=G|||;VT=SNP
6	69831085	rs143927751	G	A	100	PASS	AC=316;AF=0.063099;AN=5008;NS=2504;DP=16405;EAS_AF=0.003;AMR_AF=0.1945;AFR_AF=0.0061;EUR_AF=0.1163;SAS_AF=0.0542;AA=G|||;VT=SNP
6	69831420	rs9354817	C	G	100	PASS	AC=3522;AF=0.703275;AN=5008;NS=2504;DP=16784;EAS_AF=0.9583;AMR_AF=0.781;AFR_AF=0.4281;EUR_AF=0.6511;SAS_AF=0.8108;AA=C|||;VT=SNP
6	69831426	rs62406782	G	A	100	PASS	AC=494;AF=0.0986422;AN=5008;NS=2504;DP=16814;EAS_AF=0.003;AMR_AF=0.1974;AFR_AF=0.1392;EUR_AF=0.1163;SAS_AF=0.0542;AA=G|||;VT=SNP
6	69831669	rs9354818	C	T	100	PASS	AC=3528;AF=0.704473;AN=5008;NS=2504;DP=13018;EAS_AF=0.9603;AMR_AF=0.7824;AFR_AF=0.4281;EUR_AF=0.6521;SAS_AF=0.8129;AA=C|||;VT=SNP
6	69831770	rs9354819	C	T	100	PASS	AC=3502;AF=0.699281;AN=5008;NS=2504;DP=15417;EAS_AF=0.9603;AMR_AF=0.7637;AFR_AF=0.4236;EUR_AF=0.6461;SAS_AF=0.8119;AA=C|||;VT=SNP
6	69832027	rs62406784	C	T	100	PASS	AC=3526;AF=0.704073;AN=5008;NS=2504;DP=12333;EAS_AF=0.9603;AMR_AF=0.7824;AFR_AF=0.4266;EUR_AF=0.6521;SAS_AF=0.8129;AA=C|||;VT=SNP
6	69832831	rs9360375	T	A	100	PASS	AC=2260;AF=0.451278;AN=5008;NS=2504;DP=13986;EAS_AF=0.9563;AMR_AF=0.4496;AFR_AF=0.0681;EUR_AF=0.2992;SAS_AF=0.6063;AA=T|||;VT=SNP
6	69833605	rs79800306	G	A	100	PASS	AC=229;AF=0.0457268;AN=5008;NS=2504;DP=18686;EAS_AF=0.0893;AMR_AF=0.0908;AFR_AF=0.0507;EUR_AF=0;SAS_AF=0.0092;AA=G|||;VT=SNP
6	69833734	rs62406785	G	A	100	PASS	AC=491;AF=0.0980431;AN=5008;NS=2504;DP=18414;EAS_AF=0.003;AMR_AF=0.1974;AFR_AF=0.1369;EUR_AF=0.1163;SAS_AF=0.0542;AA=G|||;VT=SNP
6	69834030	rs11968068	G	A	100	PASS	AC=458;AF=0.0914537;AN=5008;NS=2504;DP=13937;EAS_AF=0.0377;AMR_AF=0.1081;AFR_AF=0.09;EUR_AF=0.167;SAS_AF=0.0593;AA=g|||;VT=SNP
6	69834032	rs57339450	A	T	100	PASS	AC=188;AF=0.0375399;AN=5008;NS=2504;DP=13922;EAS_AF=0.0893;AMR_AF=0.0893;AFR_AF=0.0204;EUR_AF=0;SAS_AF=0.0092;AA=A|||;VT=SNP
6	69834142	rs6918978	G	A	100	PASS	AC=3528;AF=0.704473;AN=5008;NS=2504;DP=14669;EAS_AF=0.9603;AMR_AF=0.7824;AFR_AF=0.4281;EUR_AF=0.6521;SAS_AF=0.8129;AA=G|||;VT=SNP
6	69834358	rs6920644	C	T	100	PASS	AC=3527;AF=0.704273;AN=5008;NS=2504;DP=15255;EAS_AF=0.9603;AMR_AF=0.7824;AFR_AF=0.4274;EUR_AF=0.6521;SAS_AF=0.8129;AA=C|||;VT=SNP
6	69834386	rs6919356	G	A	100	PASS	AC=499;AF=0.0996406;AN=5008;NS=2504;DP=14547;EAS_AF=0.003;AMR_AF=0.1974;AFR_AF=0.1271;EUR_AF=0.1163;SAS_AF=0.0757;AA=G|||;VT=SNP
6	69834663	rs9354820	A	G	100	PASS	AC=3525;AF=0.703874;AN=5008;NS=2504;DP=17499;EAS_AF=0.9603;AMR_AF=0.7824;AFR_AF=0.4259;EUR_AF=0.6521;SAS_AF=0.8129;AA=a|||;VT=SNP
6	69834835	rs7760630	G	A	100	PASS	AC=3531;AF=0.705072;AN=5008;NS=2504;DP=17142;EAS_AF=0.9603;AMR_AF=0.7824;AFR_AF=0.4304;EUR_AF=0.6521;SAS_AF=0.8129;AA=G|||;VT=SNP
6	69835704	rs2343257	C	T	100	PASS	AC=2071;AF=0.413538;AN=5008;NS=2504;DP=18936;EAS_AF=0.8671;AMR_AF=0.3602;AFR_AF=0.0469;EUR_AF=0.2992;SAS_AF=0.5971;AA=C|||;VT=SNP
6	69836041	rs16900526	G	T	100	PASS	AC=478;AF=0.0954473;AN=5008;NS=2504;DP=19902;EAS_AF=0.003;AMR_AF=0.1974;AFR_AF=0.1271;EUR_AF=0.1163;SAS_AF=0.0542;AA=G|||;VT=SNP
6	69837373	rs9294820	A	G	100	PASS	AC=3533;AF=0.705471;AN=5008;NS=2504;DP=16942;EAS_AF=0.9603;AMR_AF=0.7824;AFR_AF=0.4319;EUR_AF=0.6521;SAS_AF=0.8129;AA=A|||;VT=SNP
6	69837427	rs9294821	A	G	100	PASS	AC=3533;AF=0.705471;AN=5008;NS=2504;DP=17307;EAS_AF=0.9603;AMR_AF=0.7824;AFR_AF=0.4319;EUR_AF=0.6521;SAS_AF=0.8129;AA=G|||;VT=SNP
6	69838112	rs1482329	A	G	100	PASS	AC=3532;AF=0.705272;AN=5008;NS=2504;DP=17826;EAS_AF=0.9593;AMR_AF=0.7824;AFR_AF=0.4319;EUR_AF=0.6521;SAS_AF=0.8129;AA=A|||;VT=SNP
6	69838292	rs1482328	T	C	100	PASS	AC=3535;AF=0.705871;AN=5008;NS=2504;DP=18480;EAS_AF=0.9603;AMR_AF=0.7824;AFR_AF=0.4327;EUR_AF=0.6521;SAS_AF=0.8139;AA=C|||;VT=SNP
6	69838654	rs9294822	G	A	100	PASS	AC=3533;AF=0.705471;AN=5008;NS=2504;DP=19717;EAS_AF=0.9603;AMR_AF=0.7824;AFR_AF=0.4319;EUR_AF=0.6521;SAS_AF=0.8129;AA=G|||;VT=SNP
6	69838839	rs3778238	C	T	100	PASS	AC=3533;AF=0.705471;AN=5008;NS=2504;DP=20204;EAS_AF=0.9603;AMR_AF=0.7824;AFR_AF=0.4319;EUR_AF=0.6521;SAS_AF=0.8129;AA=C|||;VT=SNP
6	69839451	rs1825195	A	G	100	PASS	AC=3533;AF=0.705471;AN=5008;NS=2504;DP=20245;EAS_AF=0.9603;AMR_AF=0.7824;AFR_AF=0.4319;EUR_AF=0.6521;SAS_AF=0.8129;AA=A|||;VT=SNP
6	69840109	rs9360376	G	A	100	PASS	AC=3533;AF=0.705471;AN=5008;NS=2504;DP=17868;EAS_AF=0.9603;AMR_AF=0.7824;AFR_AF=0.4319;EUR_AF=0.6521;SAS_AF=0.8129;AA=A|||;VT=SNP
6	69840327	rs17509972	C	G	100	PASS	AC=449;AF=0.0896565;AN=5008;NS=2504;DP=15713;EAS_AF=0.0377;AMR_AF=0.1081;AFR_AF=0.0862;EUR_AF=0.167;SAS_AF=0.0552;AA=C|||;VT=SNP
6	69840695	rs17509993	T	C	100	PASS	AC=449;AF=0.0896565;AN=5008;NS=2504;DP=15289;EAS_AF=0.0377;AMR_AF=0.1081;AFR_AF=0.0862;EUR_AF=0.167;SAS_AF=0.0552;AA=T|||;VT=SNP
6	69840987	rs62406787	C	T	100	PASS	AC=447;AF=0.0892572;AN=5008;NS=2504;DP=16996;EAS_AF=0.0377;AMR_AF=0.1081;AFR_AF=0.0847;EUR_AF=0.167;SAS_AF=0.0552;AA=C|||;VT=SNP
6	69841551	rs55863906	G	A	100	PASS	AC=494;AF=0.0986422;AN=5008;NS=2504;DP=14808;EAS_AF=0.006;AMR_AF=0.1974;AFR_AF=0.1369;EUR_AF=0.1163;SAS_AF=0.0542;AA=G|||;VT=SNP
6	69841687	rs117739098	G	A	100	PASS	AC=181;AF=0.0361422;AN=5008;NS=2504;DP=12646;EAS_AF=0.0893;AMR_AF=0.0893;AFR_AF=0.0151;EUR_AF=0;SAS_AF=0.0092;AA=G|||;VT=SNP
6	69842129	rs9363985	C	T	100	PASS	AC=2263;AF=0.451877;AN=5008;NS=2504;DP=20262;EAS_AF=0.9534;AMR_AF=0.4496;AFR_AF=0.0711;EUR_AF=0.3012;SAS_AF=0.6063;AA=C|||;VT=SNP
6	69843004	rs9351745	C	T	100	PASS	AC=3533;AF=0.705471;AN=5008;NS=2504;DP=18640;EAS_AF=0.9603;AMR_AF=0.7824;AFR_AF=0.4319;EUR_AF=0.6521;SAS_AF=0.8129;AA=C|||;VT=SNP
6	69843534	rs62406790	G	A	100	PASS	AC=940;AF=0.1877;AN=5008;NS=2504;DP=17195;EAS_AF=0.0407;AMR_AF=0.3069;AFR_AF=0.2231;EUR_AF=0.2813;SAS_AF=0.1104;AA=G|||;VT=SNP
6	69843926	rs78064808	G	A	100	PASS	AC=181;AF=0.0361422;AN=5008;NS=2504;DP=21423;EAS_AF=0.0893;AMR_AF=0.0893;AFR_AF=0.0151;EUR_AF=0;SAS_AF=0.0092;AA=G|||;VT=SNP
6	69844084	rs62406791	C	T	100	PASS	AC=437;AF=0.0872604;AN=5008;NS=2504;DP=18751;EAS_AF=0.0377;AMR_AF=0.1081;AFR_AF=0.0726;EUR_AF=0.167;SAS_AF=0.0613;AA=C|||;VT=SNP
6	69844768	rs1482326	G	A	100	PASS	AC=2071;AF=0.413538;AN=5008;NS=2504;DP=16466;EAS_AF=0.8671;AMR_AF=0.3602;AFR_AF=0.0469;EUR_AF=0.2992;SAS_AF=0.5971;AA=G|||;VT=SNP
6	69845810	rs11759965	T	C	100	PASS	AC=451;AF=0.0900559;AN=5008;NS=2504;DP=17757;EAS_AF=0.0377;AMR_AF=0.1081;AFR_AF=0.0877;EUR_AF=0.167;SAS_AF=0.0552;AA=T|||;VT=SNP
6	69846310	rs1567660	T	C	100	PASS	AC=3533;AF=0.705471;AN=5008;NS=2504;DP=17076;EAS_AF=0.9603;AMR_AF=0.7824;AFR_AF=0.4304;EUR_AF=0.6541;SAS_AF=0.8129;AA=C|||;VT=SNP
6	69846468	rs1567659	G	C	100	PASS	AC=3534;AF=0.705671;AN=5008;NS=2504;DP=15895;EAS_AF=0.9603;AMR_AF=0.7824;AFR_AF=0.4312;EUR_AF=0.6541;SAS_AF=0.8129;AA=C|||;VT=SNP
6	69846919	rs79371348	G	A	100	PASS	AC=188;AF=0.0375399;AN=5008;NS=2504;DP=14296;EAS_AF=0.0893;AMR_AF=0.0893;AFR_AF=0.0204;EUR_AF=0;SAS_AF=0.0092;AA=G|||;VT=SNP
6	69847112	rs4706866	T	C	100	PASS	AC=3533;AF=0.705471;AN=5008;NS=2504;DP=16743;EAS_AF=0.9603;AMR_AF=0.7824;AFR_AF=0.4304;EUR_AF=0.6541;SAS_AF=0.8129;AA=C|||;VT=SNP
6	69847413	rs80287141	A	G	100	PASS	AC=188;AF=0.0375399;AN=5008;NS=2504;DP=19117;EAS_AF=0.0893;AMR_AF=0.0893;AFR_AF=0.0204;EUR_AF=0;SAS_AF=0.0092;AA=a|||;VT=SNP
6	69847420	rs9342741	G	T	100	PASS	AC=3534;AF=0.705671;AN=5008;NS=2504;DP=19087;EAS_AF=0.9603;AMR_AF=0.7824;AFR_AF=0.4312;EUR_AF=0.6541;SAS_AF=0.8129;AA=G|||;VT=SNP
6	69848348	rs16900539	C	G	100	PASS	AC=173;AF=0.0345447;AN=5008;NS=2504;DP=17844;EAS_AF=0.0893;AMR_AF=0.0879;AFR_AF=0.0098;EUR_AF=0;SAS_AF=0.0092;AA=C|||;VT=SNP
6	69848733	rs1336633	G	T	100	PASS	AC=3358;AF=0.670527;AN=5008;NS=2504;DP=16319;EAS_AF=0.87;AMR_AF=0.6945;AFR_AF=0.4198;EUR_AF=0.6541;SAS_AF=0.8037;AA=G|||;VT=SNP
6	69849203	rs11759629	C	T	100	PASS	AC=451;AF=0.0900559;AN=5008;NS=2504;DP=18803;EAS_AF=0.0377;AMR_AF=0.1081;AFR_AF=0.0877;EUR_AF=0.167;SAS_AF=0.0552;AA=C|||;VT=SNP
6	69849351	rs9342742	T	C	100	PASS	AC=3533;AF=0.705471;AN=5008;NS=2504;DP=20115;EAS_AF=0.9603;AMR_AF=0.7824;AFR_AF=0.4312;EUR_AF=0.6531;SAS_AF=0.8129;AA=t|||;VT=SNP
6	69849403	rs9360377	C	T	100	PASS	AC=3533;AF=0.705471;AN=5008;NS=2504;DP=18138;EAS_AF=0.9603;AMR_AF=0.7824;AFR_AF=0.4304;EUR_AF=0.6541;SAS_AF=0.8129;AA=C|||;VT=SNP
6	69849507	rs1482331	T	G	100	PASS	AC=3533;AF=0.705471;AN=5008;NS=2504;DP=16061;EAS_AF=0.9603;AMR_AF=0.7824;AFR_AF=0.4304;EUR_AF=0.6541;SAS_AF=0.8129;AA=T|||;VT=SNP
6	69849592	rs17432036	G	A	100	PASS	AC=451;AF=0.0900559;AN=5008;NS=2504;DP=15367;EAS_AF=0.0377;AMR_AF=0.1081;AFR_AF=0.0877;EUR_AF=0.167;SAS_AF=0.0552;AA=G|||;VT=SNP
6	69849871	rs16900544	A	G	100	PASS	AC=188;AF=0.0375399;AN=5008;NS=2504;DP=17481;EAS_AF=0.0893;AMR_AF=0.0893;AFR_AF=0.0204;EUR_AF=0;SAS_AF=0.0092;AA=A|||;VT=SNP
6	69850591	rs13214486	A	G	100	PASS	AC=2072;AF=0.413738;AN=5008;NS=2504;DP=16756;EAS_AF=0.8671;AMR_AF=0.3602;AFR_AF=0.0477;EUR_AF=0.2992;SAS_AF=0.5971;AA=-|||;VT=SNP
6	69851021	rs546149730	G	T	100	PASS	AC=173;AF=0.0345447;AN=5008;NS=2504;DP=8665;EAS_AF=0.0595;AMR_AF=0.0562;AFR_AF=0.0552;EUR_AF=0;SAS_AF=0.001;AA=-|||;VT=SNP
6	69853066	rs1842742	A	G	100	PASS	AC=3533;AF=0.705471;AN=5008;NS=2504;DP=20178;EAS_AF=0.9603;AMR_AF=0.781;AFR_AF=0.4319;EUR_AF=0.6541;SAS_AF=0.8119;AA=A|||;VT=SNP
6	69853618	rs9446099	T	G	100	PASS	AC=3534;AF=0.705671;AN=5008;NS=2504;DP=18055;EAS_AF=0.9603;AMR_AF=0.781;AFR_AF=0.4304;EUR_AF=0.6551;SAS_AF=0.8139;AA=G|||;VT=SNP
6	69853964	rs56199922	T	C	100	PASS	AC=447;AF=0.0892572;AN=5008;NS=2504;DP=17540;EAS_AF=0.0377;AMR_AF=0.1081;AFR_AF=0.0847;EUR_AF=0.166;SAS_AF=0.0562;AA=T|||;VT=SNP
6	69854848	rs1586042	G	A	100	PASS	AC=3534;AF=0.705671;AN=5008;NS=2504;DP=18814;EAS_AF=0.9603;AMR_AF=0.781;AFR_AF=0.4312;EUR_AF=0.6551;SAS_AF=0.8129;AA=A|||;VT=SNP
6	69854861	rs76829574	C	G	100	PASS	AC=188;AF=0.0375399;AN=5008;NS=2504;DP=19460;EAS_AF=0.0893;AMR_AF=0.0893;AFR_AF=0.0204;EUR_AF=0;SAS_AF=0.0092;AA=C|||;VT=SNP
6	69855199	rs1825196	G	A	100	PASS	AC=3621;AF=0.723043;AN=5008;NS=2504;DP=18728;EAS_AF=0.9603;AMR_AF=0.7983;AFR_AF=0.4576;EUR_AF=0.6938;SAS_AF=0.8139;AA=G|||;VT=SNP
6	69855249	rs1586043	A	G	100	PASS	AC=3534;AF=0.705671;AN=5008;NS=2504;DP=18477;EAS_AF=0.9603;AMR_AF=0.781;AFR_AF=0.4312;EUR_AF=0.6551;SAS_AF=0.8129;AA=G|||;VT=SNP
6	69855866	rs6929969	T	C	100	PASS	AC=3534;AF=0.705671;AN=5008;NS=2504;DP=21169;EAS_AF=0.9603;AMR_AF=0.781;AFR_AF=0.4312;EUR_AF=0.6551;SAS_AF=0.8129;AA=C|||;VT=SNP
6	69856966	rs140221715	A	G	100	PASS	AC=11;AF=0.00219649;AN=5008;NS=2504;DP=15388;EAS_AF=0.0109;AMR_AF=0;AFR_AF=0;EUR_AF=0;SAS_AF=0;AA=A|||;VT=SNP
6	69856985	rs72921213	C	T	100	PASS	AC=105;AF=0.0209665;AN=5008;NS=2504;DP=15947;EAS_AF=0.002;AMR_AF=0.0576;AFR_AF=0.0038;EUR_AF=0.0477;SAS_AF=0.0102;AA=C|||;VT=SNP
6	69857009	rs2128291	G	A	100	PASS	AC=3535;AF=0.705871;AN=5008;NS=2504;DP=16377;EAS_AF=0.9603;AMR_AF=0.781;AFR_AF=0.4319;EUR_AF=0.6551;SAS_AF=0.8129;AA=A|||;VT=SNP
6	69857293	rs7747753	C	T	100	PASS	AC=3534;AF=0.705671;AN=5008;NS=2504;DP=18089;EAS_AF=0.9603;AMR_AF=0.781;AFR_AF=0.4312;EUR_AF=0.6551;SAS_AF=0.8129;AA=C|||;VT=SNP
6	69857457	rs4457127	T	C	100	PASS	AC=3533;AF=0.705471;AN=5008;NS=2504;DP=19972;EAS_AF=0.9603;AMR_AF=0.781;AFR_AF=0.4312;EUR_AF=0.6551;SAS_AF=0.8119;AA=t|||;VT=SNP
6	69857535	rs146031078	A	G	100	PASS	AC=34;AF=0.00678914;AN=5008;NS=2504;DP=17420;EAS_AF=0.0327;AMR_AF=0;AFR_AF=0;EUR_AF=0;SAS_AF=0.001;AA=A|||;VT=SNP
6	69857861	rs12527069	T	A	100	PASS	AC=449;AF=0.0896565;AN=5008;NS=2504;DP=18468;EAS_AF=0.0377;AMR_AF=0.1081;AFR_AF=0.087;EUR_AF=0.166;SAS_AF=0.0552;AA=T|||;VT=SNP
6	69858412	rs140675670	G	T	100	PASS	AC=9;AF=0.00179712;AN=5008;NS=2504;DP=17373;EAS_AF=0.0089;AMR_AF=0;AFR_AF=0;EUR_AF=0;SAS_AF=0;AA=G|||;VT=SNP
6	69858561	rs72921224	C	T	100	PASS	AC=195;AF=0.0389377;AN=5008;NS=2504;DP=17691;EAS_AF=0.0635;AMR_AF=0.0692;AFR_AF=0.0038;EUR_AF=0.0487;SAS_AF=0.0297;AA=C|||;VT=SNP
6	69858728	rs62406797	C	T	100	PASS	AC=450;AF=0.0898562;AN=5008;NS=2504;DP=18151;EAS_AF=0.0377;AMR_AF=0.1081;AFR_AF=0.087;EUR_AF=0.166;SAS_AF=0.0562;AA=C|||;VT=SNP
6	69859598	rs2343261	T	C	100	PASS	AC=2073;AF=0.413938;AN=5008;NS=2504;DP=17260;EAS_AF=0.8671;AMR_AF=0.3602;AFR_AF=0.0477;EUR_AF=0.3002;SAS_AF=0.5971;AA=T|||;VT=SNP
6	69859639	rs9342743	G	A	100	PASS	AC=2266;AF=0.452476;AN=5008;NS=2504;DP=17364;EAS_AF=0.9563;AMR_AF=0.4496;AFR_AF=0.0719;EUR_AF=0.3002;SAS_AF=0.6063;AA=G|||;VT=SNP
6	69859924	rs76281041	G	A	100	PASS	AC=181;AF=0.0361422;AN=5008;NS=2504;DP=15035;EAS_AF=0.0893;AMR_AF=0.0893;AFR_AF=0.0151;EUR_AF=0;SAS_AF=0.0092;AA=T|||;VT=SNP
6	69859971	rs1600873	T	C	100	PASS	AC=3534;AF=0.705671;AN=5008;NS=2504;DP=17354;EAS_AF=0.9603;AMR_AF=0.781;AFR_AF=0.4312;EUR_AF=0.6551;SAS_AF=0.8129;AA=C|||;VT=SNP
6	69860599	rs9346266	A	G	100	PASS	AC=3534;AF=0.705671;AN=5008;NS=2504;DP=21637;EAS_AF=0.9603;AMR_AF=0.781;AFR_AF=0.4312;EUR_AF=0.6551;SAS_AF=0.8129;AA=G|||;VT=SNP
6	69860734	rs9360379	C	T	100	PASS	AC=3534;AF=0.705671;AN=5008;NS=2504;DP=19836;EAS_AF=0.9603;AMR_AF=0.781;AFR_AF=0.4312;EUR_AF=0.6551;SAS_AF=0.8129;AA=C|||;VT=SNP
6	69860817	rs55752088	C	T	100	PASS	AC=445;AF=0.0888578;AN=5008;NS=2504;DP=20219;EAS_AF=0.0377;AMR_AF=0.1081;AFR_AF=0.084;EUR_AF=0.166;SAS_AF=0.0552;AA=C|||;VT=SNP
6	69860876	rs1592056	A	G	100	PASS	AC=3534;AF=0.705671;AN=5008;NS=2504;DP=20578;EAS_AF=0.9603;AMR_AF=0.781;AFR_AF=0.4312;EUR_AF=0.6551;SAS_AF=0.8129;AA=G|||;VT=SNP
6	69861247	rs1592054	T	C	100	PASS	AC=3532;AF=0.705272;AN=5008;NS=2504;DP=20312;EAS_AF=0.9603;AMR_AF=0.781;AFR_AF=0.4297;EUR_AF=0.6551;SAS_AF=0.8129;AA=C|||;VT=SNP
6	69861324	rs77103497	A	G	100	PASS	AC=181;AF=0.0361422;AN=5008;NS=2504;DP=20697;EAS_AF=0.0893;AMR_AF=0.0893;AFR_AF=0.0151;EUR_AF=0;SAS_AF=0.0092;AA=A|||;VT=SNP
6	69863660	rs2343262	C	T	100	PASS	AC=3373;AF=0.673522;AN=5008;NS=2504;DP=17486;EAS_AF=0.996;AMR_AF=0.755;AFR_AF=0.3941;EUR_AF=0.5895;SAS_AF=0.7474;AA=C|||;VT=SNP
6	69863661	rs314212	G	A	100	PASS	AC=1328;AF=0.265176;AN=5008;NS=2504;DP=17445;EAS_AF=0.004;AMR_AF=0.2233;AFR_AF=0.407;EUR_AF=0.4095;SAS_AF=0.2239;AA=G|||;VT=SNP
6	69863899	rs4706883	A	T	100	PASS	AC=3474;AF=0.69369;AN=5008;NS=2504;DP=18202;EAS_AF=0.9921;AMR_AF=0.768;AFR_AF=0.4486;EUR_AF=0.6133;SAS_AF=0.7474;AA=A|||;VT=SNP
6	69864337	rs2128292	G	C	100	PASS	AC=1337;AF=0.266973;AN=5008;NS=2504;DP=21961;EAS_AF=0.0079;AMR_AF=0.3646;AFR_AF=0.3638;EUR_AF=0.4036;SAS_AF=0.1933;AA=G|||;VT=SNP
6	69865641	rs3799046	A	C	100	PASS	AC=3322;AF=0.663339;AN=5008;NS=2504;DP=14645;EAS_AF=0.9127;AMR_AF=0.5605;AFR_AF=0.4198;EUR_AF=0.671;SAS_AF=0.8006;AA=A|||;VT=SNP
6	69866184	rs2050918	G	C	100	PASS	AC=3946;AF=0.787939;AN=5008;NS=2504;DP=18185;EAS_AF=0.9157;AMR_AF=0.7896;AFR_AF=0.5734;EUR_AF=0.837;SAS_AF=0.8947;AA=C|||;VT=SNP
6	69866730	rs314206	C	T	100	PASS	AC=4574;AF=0.913339;AN=5008;NS=2504;DP=21074;EAS_AF=0.9177;AMR_AF=0.8919;AFR_AF=0.7995;EUR_AF=0.999;SAS_AF=0.9898;AA=T|||;VT=SNP
6	69868877	rs3799047	C	G	100	PASS	AC=2828;AF=0.564696;AN=5008;NS=2504;DP=17144;EAS_AF=0.881;AMR_AF=0.4741;AFR_AF=0.2428;EUR_AF=0.5398;SAS_AF=0.7638;AA=C|||;VT=SNP
6	69871284	rs9294824	T	C	100	PASS	AC=2830;AF=0.565096;AN=5008;NS=2504;DP=15350;EAS_AF=0.881;AMR_AF=0.4741;AFR_AF=0.2428;EUR_AF=0.5398;SAS_AF=0.7658;AA=T|||;VT=SNP
6	69875854	rs75871062	G	T	100	PASS	AC=276;AF=0.0551118;AN=5008;NS=2504;DP=16080;EAS_AF=0.0317;AMR_AF=0.0735;AFR_AF=0.0227;EUR_AF=0.1272;SAS_AF=0.0358;AA=G|||;VT=SNP
6	69876866	rs55727434	G	A	100	PASS	AC=624;AF=0.124601;AN=5008;NS=2504;DP=20354;EAS_AF=0.003;AMR_AF=0.2305;AFR_AF=0.152;EUR_AF=0.167;SAS_AF=0.0941;AA=A|||;VT=SNP
6	69877758	rs314215	C	T	100	PASS	AC=1132;AF=0.226038;AN=5008;NS=2504;DP=16590;EAS_AF=0.005;AMR_AF=0.317;AFR_AF=0.298;EUR_AF=0.326;SAS_AF=0.1892;AA=T|||;VT=SNP
6	69879284	rs3799048	T	A	100	PASS	AC=2085;AF=0.416334;AN=5008;NS=2504;DP=12346;EAS_AF=0.876;AMR_AF=0.3357;AFR_AF=0.031;EUR_AF=0.3052;SAS_AF=0.635;AA=T|||;VT=SNP
6	69880777	rs7741707	A	G	100	PASS	AC=622;AF=0.124201;AN=5008;NS=2504;DP=17425;EAS_AF=0.003;AMR_AF=0.232;AFR_AF=0.1498;EUR_AF=0.167;SAS_AF=0.0941;AA=G|||;VT=SNP
6	69882869	rs314200	A	C	100	PASS	AC=378;AF=0.0754792;AN=5008;NS=2504;DP=17456;EAS_AF=0.0823;AMR_AF=0.1037;AFR_AF=0.1604;EUR_AF=0.001;SAS_AF=0.0102;AA=A|||;VT=SNP
6	69883343	rs11760008	G	A	100	PASS	AC=348;AF=0.0694888;AN=5008;NS=2504;DP=17834;EAS_AF=0.0317;AMR_AF=0.0879;AFR_AF=0.0666;EUR_AF=0.1302;SAS_AF=0.0368;AA=G|||;VT=SNP
6	69884855	rs779493	C	T	100	PASS	AC=2923;AF=0.583666;AN=5008;NS=2504;DP=20169;EAS_AF=0.124;AMR_AF=0.6643;AFR_AF=0.969;EUR_AF=0.6948;SAS_AF=0.365;AA=T|||;VT=SNP
6	69885135	rs1083694	C	T	100	PASS	AC=985;AF=0.196685;AN=5008;NS=2504;DP=19018;EAS_AF=0.0843;AMR_AF=0.2003;AFR_AF=0.3759;EUR_AF=0.16;SAS_AF=0.1053;AA=C|||;VT=SNP
6	69885938	rs314197	C	T	100	PASS	AC=376;AF=0.0750799;AN=5008;NS=2504;DP=20078;EAS_AF=0.0823;AMR_AF=0.1023;AFR_AF=0.1596;EUR_AF=0.001;SAS_AF=0.0102;AA=C|||;VT=SNP
6	69886370	rs117377679	A	G	100	PASS	AC=23;AF=0.00459265;AN=5008;NS=2504;DP=22267;EAS_AF=0.0208;AMR_AF=0;AFR_AF=0;EUR_AF=0;SAS_AF=0.002;AA=A|||;VT=SNP
6	69889076	rs7751072	A	T	100	PASS	AC=625;AF=0.1248;AN=5008;NS=2504;DP=14476;EAS_AF=0.003;AMR_AF=0.2305;AFR_AF=0.152;EUR_AF=0.167;SAS_AF=0.0951;AA=a|||;VT=SNP
6	69889426	rs779491	C	G	100	PASS	AC=1676;AF=0.334665;AN=5008;NS=2504;DP=17803;EAS_AF=0.0873;AMR_AF=0.4366;AFR_AF=0.5756;EUR_AF=0.327;SAS_AF=0.1994;AA=G|||;VT=SNP
6	69890961	rs1606293	G	A	100	PASS	AC=588;AF=0.117412;AN=5008;NS=2504;DP=16360;EAS_AF=0.003;AMR_AF=0.2305;AFR_AF=0.1475;EUR_AF=0.166;SAS_AF=0.0644;AA=G|||;VT=SNP
6	69891064	rs1606292	C	T	100	PASS	AC=588;AF=0.117412;AN=5008;NS=2504;DP=16061;EAS_AF=0.003;AMR_AF=0.2305;AFR_AF=0.1475;EUR_AF=0.166;SAS_AF=0.0644;AA=C|||;VT=SNP
6	69891259	rs1283617	T	A	100	PASS	AC=547;AF=0.109225;AN=5008;NS=2504;DP=15278;EAS_AF=0.0873;AMR_AF=0.1182;AFR_AF=0.2746;EUR_AF=0.001;SAS_AF=0.0133;AA=T|||;VT=SNP
6	69891546	rs62406815	C	T	100	PASS	AC=587;AF=0.117212;AN=5008;NS=2504;DP=15798;EAS_AF=0.003;AMR_AF=0.2305;AFR_AF=0.1467;EUR_AF=0.166;SAS_AF=0.0644;AA=C|||;VT=SNP
6	69892890	rs62406818	G	A	100	PASS	AC=588;AF=0.117412;AN=5008;NS=2504;DP=16530;EAS_AF=0.003;AMR_AF=0.2305;AFR_AF=0.1475;EUR_AF=0.166;SAS_AF=0.0644;AA=G|||;VT=SNP
6	69893273	rs62406819	A	G	100	PASS	AC=587;AF=0.117212;AN=5008;NS=2504;DP=14746;EAS_AF=0.003;AMR_AF=0.2305;AFR_AF=0.1467;EUR_AF=0.166;SAS_AF=0.0644;AA=A|||;VT=SNP
6	69893345	rs58141785	A	C	100	PASS	AC=624;AF=0.124601;AN=5008;NS=2504;DP=14232;EAS_AF=0.003;AMR_AF=0.2305;AFR_AF=0.152;EUR_AF=0.167;SAS_AF=0.0941;AA=C|||;VT=SNP
6	69893642	rs145831845	G	C	100	PASS	AC=31;AF=0.0061901;AN=5008;NS=2504;DP=16693;EAS_AF=0.0308;AMR_AF=0;AFR_AF=0;EUR_AF=0;SAS_AF=0;AA=G|||;VT=SNP
6	69893684	rs62406821	A	G	100	PASS	AC=587;AF=0.117212;AN=5008;NS=2504;DP=15402;EAS_AF=0.003;AMR_AF=0.2305;AFR_AF=0.1467;EUR_AF=0.166;SAS_AF=0.0644;AA=A|||;VT=SNP
6	69894384	rs55943615	G	T	100	PASS	AC=588;AF=0.117412;AN=5008;NS=2504;DP=16483;EAS_AF=0.003;AMR_AF=0.2305;AFR_AF=0.1475;EUR_AF=0.166;SAS_AF=0.0644;AA=G|||;VT=SNP
6	69896264	rs73745978	T	C	100	PASS	AC=594;AF=0.11861;AN=5008;NS=2504;DP=16098;EAS_AF=0.003;AMR_AF=0.2305;AFR_AF=0.152;EUR_AF=0.166;SAS_AF=0.0644;AA=C|||;VT=SNP
6	69896778	rs62406824	C	T	100	PASS	AC=587;AF=0.117212;AN=5008;NS=2504;DP=16725;EAS_AF=0.003;AMR_AF=0.2305;AFR_AF=0.1467;EUR_AF=0.166;SAS_AF=0.0644;AA=-|||;VT=SNP
6	69897061	rs80055445	A	G	100	PASS	AC=45;AF=0.00898562;AN=5008;NS=2504;DP=16108;EAS_AF=0.0417;AMR_AF=0;AFR_AF=0;EUR_AF=0.002;SAS_AF=0.001;AA=A|||;VT=SNP
6	69898036	rs12528123	G	A	100	PASS	AC=351;AF=0.0700879;AN=5008;NS=2504;DP=17024;EAS_AF=0.0317;AMR_AF=0.0879;AFR_AF=0.0673;EUR_AF=0.1322;SAS_AF=0.0368;AA=G|||;VT=SNP
6	69898652	rs74620529	A	T	100	PASS	AC=351;AF=0.0700879;AN=5008;NS=2504;DP=14915;EAS_AF=0.0317;AMR_AF=0.0879;AFR_AF=0.0681;EUR_AF=0.1312;SAS_AF=0.0368;AA=a|||;VT=SNP
6	69899753	rs779486	G	A	100	PASS	AC=2179;AF=0.435104;AN=5008;NS=2504;DP=19248;EAS_AF=0.119;AMR_AF=0.5274;AFR_AF=0.7572;EUR_AF=0.4583;SAS_AF=0.2362;AA=g|||;VT=SNP
6	69899795	rs148739548	A	T	100	PASS	AC=13;AF=0.00259585;AN=5008;NS=2504;DP=18113;EAS_AF=0.0119;AMR_AF=0;AFR_AF=0;EUR_AF=0;SAS_AF=0.001;AA=A|||;VT=SNP
6	69899950	rs779485	G	A	100	PASS	AC=2213;AF=0.441893;AN=5008;NS=2504;DP=18263;EAS_AF=0.119;AMR_AF=0.5317;AFR_AF=0.7602;EUR_AF=0.4781;SAS_AF=0.2434;AA=A|||;VT=SNP
6	69900102	rs779484	C	T	100	PASS	AC=2924;AF=0.583866;AN=5008;NS=2504;DP=13699;EAS_AF=0.124;AMR_AF=0.6628;AFR_AF=0.9697;EUR_AF=0.6958;SAS_AF=0.365;AA=T|||;VT=SNP
6	69900493	rs2880651	T	C	100	PASS	AC=587;AF=0.117212;AN=5008;NS=2504;DP=13788;EAS_AF=0.003;AMR_AF=0.2305;AFR_AF=0.1467;EUR_AF=0.166;SAS_AF=0.0644;AA=T|||;VT=SNP
6	69900571	rs2880652	G	A	100	PASS	AC=980;AF=0.195687;AN=5008;NS=2504;DP=14393;EAS_AF=0.0853;AMR_AF=0.3329;AFR_AF=0.32;EUR_AF=0.167;SAS_AF=0.0736;AA=G|||;VT=SNP
6	69900836	rs9354826	C	A	100	PASS	AC=1060;AF=0.211661;AN=5008;NS=2504;DP=18681;EAS_AF=0.5794;AMR_AF=0.1052;AFR_AF=0.0151;EUR_AF=0.1183;SAS_AF=0.2699;AA=C|||;VT=SNP
6	69903076	rs779482	A	C	100	PASS	AC=1676;AF=0.334665;AN=5008;NS=2504;DP=18074;EAS_AF=0.0873;AMR_AF=0.4366;AFR_AF=0.5749;EUR_AF=0.328;SAS_AF=0.1994;AA=C|||;VT=SNP
6	69903289	rs61503537	T	G	100	PASS	AC=642;AF=0.128195;AN=5008;NS=2504;DP=20267;EAS_AF=0.003;AMR_AF=0.2305;AFR_AF=0.1649;EUR_AF=0.168;SAS_AF=0.0941;AA=G|||;VT=SNP
6	69903510	rs77820400	A	G	100	PASS	AC=20;AF=0.00399361;AN=5008;NS=2504;DP=17672;EAS_AF=0.0198;AMR_AF=0;AFR_AF=0;EUR_AF=0;SAS_AF=0;AA=A|||;VT=SNP
6	69904201	rs3799050	C	T	100	PASS	AC=350;AF=0.0698882;AN=5008;NS=2504;DP=15252;EAS_AF=0.0317;AMR_AF=0.0879;AFR_AF=0.0673;EUR_AF=0.1312;SAS_AF=0.0368;AA=C|||;VT=SNP
6	69904204	rs3799051	C	T	100	PASS	AC=377;AF=0.0752796;AN=5008;NS=2504;DP=15291;EAS_AF=0.0823;AMR_AF=0.1023;AFR_AF=0.1604;EUR_AF=0.001;SAS_AF=0.0102;AA=C|||;VT=SNP
6	69904409	rs60158977	G	C	100	PASS	AC=644;AF=0.128594;AN=5008;NS=2504;DP=20061;EAS_AF=0.003;AMR_AF=0.2305;AFR_AF=0.1672;EUR_AF=0.167;SAS_AF=0.0941;AA=C|||;VT=SNP
6	69905101	rs16900558	A	G	100	PASS	AC=349;AF=0.0696885;AN=5008;NS=2504;DP=15164;EAS_AF=0.0317;AMR_AF=0.0865;AFR_AF=0.0673;EUR_AF=0.1312;SAS_AF=0.0368;AA=a|||;VT=SNP
6	69905130	rs74295518	A	G	100	PASS	AC=40;AF=0.00798722;AN=5008;NS=2504;DP=14352;EAS_AF=0.0298;AMR_AF=0.0115;AFR_AF=0;EUR_AF=0.001;SAS_AF=0.001;AA=A|||;VT=SNP
6	69905359	rs60652639	A	G	100	PASS	AC=595;AF=0.11881;AN=5008;NS=2504;DP=12742;EAS_AF=0.003;AMR_AF=0.2305;AFR_AF=0.1528;EUR_AF=0.166;SAS_AF=0.0644;AA=G|||;VT=SNP
6	69905601	rs58928253	T	C	100	PASS	AC=604;AF=0.120607;AN=5008;NS=2504;DP=14046;EAS_AF=0.003;AMR_AF=0.2305;AFR_AF=0.1596;EUR_AF=0.166;SAS_AF=0.0644;AA=T|||;VT=SNP
6	69906227	rs73745979	A	G	100	PASS	AC=604;AF=0.120607;AN=5008;NS=2504;DP=17299;EAS_AF=0.003;AMR_AF=0.2305;AFR_AF=0.1596;EUR_AF=0.166;SAS_AF=0.0644;AA=A|||;VT=SNP
6	69906262	rs77009888	G	T	100	PASS	AC=37;AF=0.00738818;AN=5008;NS=2504;DP=17016;EAS_AF=0.0337;AMR_AF=0;AFR_AF=0;EUR_AF=0.003;SAS_AF=0;AA=G|||;VT=SNP
6	69906449	rs73745981	T	C	100	PASS	AC=592;AF=0.118211;AN=5008;NS=2504;DP=18958;EAS_AF=0.003;AMR_AF=0.2305;AFR_AF=0.1505;EUR_AF=0.166;SAS_AF=0.0644;AA=C|||;VT=SNP
6	69907348	rs3799053	A	G	100	PASS	AC=436;AF=0.0870607;AN=5008;NS=2504;DP=15045;EAS_AF=0.0823;AMR_AF=0.1066;AFR_AF=0.2027;EUR_AF=0.001;SAS_AF=0.0102;AA=A|||;VT=SNP
6	69907857	rs779481	C	A	100	PASS	AC=1019;AF=0.203474;AN=5008;NS=2504;DP=16789;EAS_AF=0.0843;AMR_AF=0.2046;AFR_AF=0.3994;EUR_AF=0.16;SAS_AF=0.1053;AA=C|||;VT=SNP
6	69908583	rs62406830	G	T	100	PASS	AC=611;AF=0.122005;AN=5008;NS=2504;DP=18757;EAS_AF=0.003;AMR_AF=0.2305;AFR_AF=0.1649;EUR_AF=0.166;SAS_AF=0.0644;AA=T|||;VT=SNP
6	69909588	rs75452214	C	T	100	PASS	AC=350;AF=0.0698882;AN=5008;NS=2504;DP=17514;EAS_AF=0.0317;AMR_AF=0.0879;AFR_AF=0.0673;EUR_AF=0.1312;SAS_AF=0.0368;AA=C|||;VT=SNP
6	69911678	rs2038999	C	T	100	PASS	AC=624;AF=0.124601;AN=5008;NS=2504;DP=17991;EAS_AF=0.003;AMR_AF=0.2305;AFR_AF=0.152;EUR_AF=0.167;SAS_AF=0.0941;AA=T|||;VT=SNP
6	69911970	rs779480	G	A	100	PASS	AC=1670;AF=0.333466;AN=5008;NS=2504;DP=20412;EAS_AF=0.0873;AMR_AF=0.4337;AFR_AF=0.5749;EUR_AF=0.3241;SAS_AF=0.1994;AA=A|||;VT=SNP
6	69912542	rs1751710	A	G	100	PASS	AC=1671;AF=0.333666;AN=5008;NS=2504;DP=19670;EAS_AF=0.0873;AMR_AF=0.4352;AFR_AF=0.5749;EUR_AF=0.3241;SAS_AF=0.1994;AA=G|||;VT=SNP
6	69913177	rs3799055	G	A	100	PASS	AC=434;AF=0.0866613;AN=5008;NS=2504;DP=19311;EAS_AF=0.0823;AMR_AF=0.1066;AFR_AF=0.2012;EUR_AF=0.001;SAS_AF=0.0102;AA=G|||;VT=SNP
6	69913427	rs2038998	A	G	100	PASS	AC=584;AF=0.116613;AN=5008;NS=2504;DP=19549;EAS_AF=0.003;AMR_AF=0.2291;AFR_AF=0.1467;EUR_AF=0.164;SAS_AF=0.0644;AA=A|||;VT=SNP
6	69913478	rs2175577	A	C	100	PASS	AC=591;AF=0.118011;AN=5008;NS=2504;DP=19591;EAS_AF=0.003;AMR_AF=0.2291;AFR_AF=0.152;EUR_AF=0.164;SAS_AF=0.0644;AA=C|||;VT=SNP
6	69914740	rs779479	T	C	100	PASS	AC=2176;AF=0.434505;AN=5008;NS=2504;DP=15466;EAS_AF=0.119;AMR_AF=0.5259;AFR_AF=0.7579;EUR_AF=0.4553;SAS_AF=0.2362;AA=C|||;VT=SNP
6	69915127	rs1512233	G	A	100	PASS	AC=435;AF=0.086861;AN=5008;NS=2504;DP=15863;EAS_AF=0.0823;AMR_AF=0.1066;AFR_AF=0.202;EUR_AF=0.001;SAS_AF=0.0102;AA=G|||;VT=SNP
6	69916064	rs60611946	T	C	100	PASS	AC=584;AF=0.116613;AN=5008;NS=2504;DP=12172;EAS_AF=0.003;AMR_AF=0.2291;AFR_AF=0.1467;EUR_AF=0.164;SAS_AF=0.0644;AA=T|||;VT=SNP
6	69916830	rs61181148	A	G	100	PASS	AC=584;AF=0.116613;AN=5008;NS=2504;DP=20357;EAS_AF=0.003;AMR_AF=0.2291;AFR_AF=0.1467;EUR_AF=0.164;SAS_AF=0.0644;AA=A|||;VT=SNP
6	69916919	rs4295442	G	A	100	PASS	AC=540;AF=0.107827;AN=5008;NS=2504;DP=21499;EAS_AF=0.0823;AMR_AF=0.1182;AFR_AF=0.2753;EUR_AF=0.001;SAS_AF=0.0102;AA=G|||;VT=SNP
6	69916925	rs4295443	G	A	100	PASS	AC=434;AF=0.0866613;AN=5008;NS=2504;DP=21207;EAS_AF=0.0823;AMR_AF=0.1066;AFR_AF=0.2012;EUR_AF=0.001;SAS_AF=0.0102;AA=G|||;VT=SNP
6	69916943	rs57453804	G	T	100	PASS	AC=584;AF=0.116613;AN=5008;NS=2504;DP=20967;EAS_AF=0.003;AMR_AF=0.2291;AFR_AF=0.1467;EUR_AF=0.164;SAS_AF=0.0644;AA=G|||;VT=SNP
6	69917632	rs62406834	G	A	100	PASS	AC=585;AF=0.116813;AN=5008;NS=2504;DP=22776;EAS_AF=0.003;AMR_AF=0.2305;AFR_AF=0.1467;EUR_AF=0.164;SAS_AF=0.0644;AA=G|||;VT=SNP
6	69918086	rs6926984	G	T	100	PASS	AC=434;AF=0.0866613;AN=5008;NS=2504;DP=20713;EAS_AF=0.0823;AMR_AF=0.1066;AFR_AF=0.2012;EUR_AF=0.001;SAS_AF=0.0102;AA=G|||;VT=SNP
6	69918884	rs2089902	C	T	100	PASS	AC=584;AF=0.116613;AN=5008;NS=2504;DP=19553;EAS_AF=0.003;AMR_AF=0.2291;AFR_AF=0.1467;EUR_AF=0.164;SAS_AF=0.0644;AA=C|||;VT=SNP
6	69919095	rs113688968	C	T	100	PASS	AC=505;AF=0.100839;AN=5008;NS=2504;DP=19661;EAS_AF=0.0317;AMR_AF=0.0908;AFR_AF=0.1831;EUR_AF=0.1312;SAS_AF=0.0368;AA=C|||;VT=SNP
6	69919988	rs112390902	A	G	100	PASS	AC=350;AF=0.0698882;AN=5008;NS=2504;DP=9372;EAS_AF=0.0317;AMR_AF=0.0879;AFR_AF=0.0673;EUR_AF=0.1312;SAS_AF=0.0368;AA=A|||;VT=SNP
6	69920256	rs7746527	C	T	100	PASS	AC=591;AF=0.118011;AN=5008;NS=2504;DP=12820;EAS_AF=0.003;AMR_AF=0.2291;AFR_AF=0.152;EUR_AF=0.164;SAS_AF=0.0644;AA=T|||;VT=SNP
6	69920306	rs7770340	T	C	100	PASS	AC=591;AF=0.118011;AN=5008;NS=2504;DP=14226;EAS_AF=0.003;AMR_AF=0.2291;AFR_AF=0.152;EUR_AF=0.164;SAS_AF=0.0644;AA=C|||;VT=SNP
6	69920337	rs79491871	C	T	100	PASS	AC=604;AF=0.120607;AN=5008;NS=2504;DP=14285;EAS_AF=0.003;AMR_AF=0.2291;AFR_AF=0.1611;EUR_AF=0.165;SAS_AF=0.0644;AA=C|||;VT=SNP
6	69920375	rs6908986	C	G	100	PASS	AC=434;AF=0.0866613;AN=5008;NS=2504;DP=16097;EAS_AF=0.0823;AMR_AF=0.1066;AFR_AF=0.2012;EUR_AF=0.001;SAS_AF=0.0102;AA=C|||;VT=SNP
6	69920613	rs59522720	A	G	100	PASS	AC=66;AF=0.0131789;AN=5008;NS=2504;DP=19017;EAS_AF=0.0585;AMR_AF=0.0029;AFR_AF=0.0008;EUR_AF=0;SAS_AF=0.0041;AA=A|||;VT=SNP
6	69920680	rs779477	T	C	100	PASS	AC=3989;AF=0.796526;AN=5008;NS=2504;DP=18712;EAS_AF=0.7034;AMR_AF=0.7695;AFR_AF=0.9864;EUR_AF=0.8141;SAS_AF=0.637;AA=C|||;VT=SNP
6	69920746	rs1849305	G	A	100	PASS	AC=585;AF=0.116813;AN=5008;NS=2504;DP=16592;EAS_AF=0.003;AMR_AF=0.2291;AFR_AF=0.1467;EUR_AF=0.164;SAS_AF=0.0654;AA=G|||;VT=SNP
6	69921552	rs55946025	T	C	100	PASS	AC=584;AF=0.116613;AN=5008;NS=2504;DP=13238;EAS_AF=0.003;AMR_AF=0.2291;AFR_AF=0.1467;EUR_AF=0.164;SAS_AF=0.0644;AA=T|||;VT=SNP
6	69921825	rs62406836	A	G	100	PASS	AC=584;AF=0.116613;AN=5008;NS=2504;DP=16044;EAS_AF=0.003;AMR_AF=0.2291;AFR_AF=0.1467;EUR_AF=0.164;SAS_AF=0.0644;AA=A|||;VT=SNP
6	69921843	rs62406837	T	C	100	PASS	AC=584;AF=0.116613;AN=5008;NS=2504;DP=16295;EAS_AF=0.003;AMR_AF=0.2291;AFR_AF=0.1467;EUR_AF=0.164;SAS_AF=0.0644;AA=T|||;VT=SNP
6	69922208	rs779476	A	T	100	PASS	AC=2175;AF=0.434305;AN=5008;NS=2504;DP=15593;EAS_AF=0.119;AMR_AF=0.5259;AFR_AF=0.7564;EUR_AF=0.4563;SAS_AF=0.2362;AA=T|||;VT=SNP
6	69922243	rs1008758	T	C	100	PASS	AC=591;AF=0.118011;AN=5008;NS=2504;DP=16052;EAS_AF=0.003;AMR_AF=0.2291;AFR_AF=0.152;EUR_AF=0.164;SAS_AF=0.0644;AA=C|||;VT=SNP
6	69922327	rs1008757	A	G	100	PASS	AC=584;AF=0.116613;AN=5008;NS=2504;DP=16482;EAS_AF=0.003;AMR_AF=0.2291;AFR_AF=0.1467;EUR_AF=0.164;SAS_AF=0.0644;AA=A|||;VT=SNP
6	69922386	rs56127974	G	A	100	PASS	AC=262;AF=0.0523163;AN=5008;NS=2504;DP=15829;EAS_AF=0.0317;AMR_AF=0.0778;AFR_AF=0.0113;EUR_AF=0.1292;SAS_AF=0.0317;AA=G|||;VT=SNP
6	69923328	rs779475	A	T	100	PASS	AC=1673;AF=0.334065;AN=5008;NS=2504;DP=16181;EAS_AF=0.0873;AMR_AF=0.4352;AFR_AF=0.5756;EUR_AF=0.325;SAS_AF=0.1994;AA=T|||;VT=SNP
6	69923519	rs16900566	A	G	100	PASS	AC=82;AF=0.0163738;AN=5008;NS=2504;DP=17383;EAS_AF=0.0813;AMR_AF=0;AFR_AF=0;EUR_AF=0;SAS_AF=0;AA=A|||;VT=SNP
6	69926352	rs701654	C	T	100	PASS	AC=1031;AF=0.205871;AN=5008;NS=2504;DP=18210;EAS_AF=0.0833;AMR_AF=0.2046;AFR_AF=0.4236;EUR_AF=0.16;SAS_AF=0.0859;AA=G|||;VT=SNP
6	69926906	rs1512232	T	C	100	PASS	AC=593;AF=0.118411;AN=5008;NS=2504;DP=20431;EAS_AF=0.003;AMR_AF=0.2291;AFR_AF=0.1536;EUR_AF=0.164;SAS_AF=0.0644;AA=C|||;VT=SNP
6	69927053	rs779472	T	C	100	PASS	AC=3992;AF=0.797125;AN=5008;NS=2504;DP=18554;EAS_AF=0.7133;AMR_AF=0.768;AFR_AF=0.9864;EUR_AF=0.8121;SAS_AF=0.6329;AA=C|||;VT=SNP
6	69927651	rs62406842	A	G	100	PASS	AC=586;AF=0.117013;AN=5008;NS=2504;DP=20124;EAS_AF=0.003;AMR_AF=0.2291;AFR_AF=0.1483;EUR_AF=0.164;SAS_AF=0.0644;AA=A|||;VT=SNP
6	69928269	rs1877427	A	G	100	PASS	AC=586;AF=0.117013;AN=5008;NS=2504;DP=17893;EAS_AF=0.003;AMR_AF=0.2291;AFR_AF=0.1483;EUR_AF=0.164;SAS_AF=0.0644;AA=A|||;VT=SNP
6	69928629	rs62406843	A	G	100	PASS	AC=591;AF=0.118011;AN=5008;NS=2504;DP=18414;EAS_AF=0.003;AMR_AF=0.2291;AFR_AF=0.152;EUR_AF=0.164;SAS_AF=0.0644;AA=G|||;VT=SNP
6	69928844	rs779471	T	C	100	PASS	AC=1052;AF=0.210064;AN=5008;NS=2504;DP=18125;EAS_AF=0.0843;AMR_AF=0.2061;AFR_AF=0.4274;EUR_AF=0.16;SAS_AF=0.1002;AA=T|||;VT=SNP
6	69929355	rs201622125	A	G	100	PASS	AC=463;AF=0.0924521;AN=5008;NS=2504;DP=7107;EAS_AF=0.0397;AMR_AF=0.1196;AFR_AF=0.0688;EUR_AF=0.1859;SAS_AF=0.0634;AA=A|||;VT=SNP
6	69929818	rs1983913	G	T	100	PASS	AC=586;AF=0.117013;AN=5008;NS=2504;DP=16154;EAS_AF=0.003;AMR_AF=0.2291;AFR_AF=0.1483;EUR_AF=0.164;SAS_AF=0.0644;AA=G|||;VT=SNP
6	69929831	rs1983912	G	A	100	PASS	AC=586;AF=0.117013;AN=5008;NS=2504;DP=15833;EAS_AF=0.003;AMR_AF=0.2291;AFR_AF=0.1483;EUR_AF=0.164;SAS_AF=0.0644;AA=G|||;VT=SNP
6	69930008	rs998370	C	A	100	PASS	AC=626;AF=0.125;AN=5008;NS=2504;DP=16261;EAS_AF=0.003;AMR_AF=0.2291;AFR_AF=0.1558;EUR_AF=0.165;SAS_AF=0.0941;AA=A|||;VT=SNP
6	69930130	rs779469	C	A	100	PASS	AC=2183;AF=0.435903;AN=5008;NS=2504;DP=18536;EAS_AF=0.126;AMR_AF=0.5231;AFR_AF=0.7617;EUR_AF=0.4563;SAS_AF=0.2321;AA=A|||;VT=SNP
6	69931099	rs779468	G	A	100	PASS	AC=1031;AF=0.205871;AN=5008;NS=2504;DP=19392;EAS_AF=0.0833;AMR_AF=0.2046;AFR_AF=0.4236;EUR_AF=0.16;SAS_AF=0.0859;AA=G|||;VT=SNP
6	69931756	rs41421345	G	A	100	PASS	AC=586;AF=0.117013;AN=5008;NS=2504;DP=14921;EAS_AF=0.003;AMR_AF=0.2291;AFR_AF=0.1483;EUR_AF=0.164;SAS_AF=0.0644;AA=g|||;VT=SNP
6	69932797	rs6934160	T	G	100	PASS	AC=586;AF=0.117013;AN=5008;NS=2504;DP=14844;EAS_AF=0.003;AMR_AF=0.2291;AFR_AF=0.1483;EUR_AF=0.164;SAS_AF=0.0644;AA=T|||;VT=SNP
6	69933464	rs73745984	G	A	100	PASS	AC=591;AF=0.118011;AN=5008;NS=2504;DP=17039;EAS_AF=0.003;AMR_AF=0.2291;AFR_AF=0.152;EUR_AF=0.164;SAS_AF=0.0644;AA=A|||;VT=SNP
6	69933491	rs779465	T	C	100	PASS	AC=2182;AF=0.435703;AN=5008;NS=2504;DP=15847;EAS_AF=0.125;AMR_AF=0.5231;AFR_AF=0.7617;EUR_AF=0.4563;SAS_AF=0.2321;AA=C|||;VT=SNP
6	69933800	rs62406845	T	C	100	PASS	AC=591;AF=0.118011;AN=5008;NS=2504;DP=15321;EAS_AF=0.003;AMR_AF=0.2291;AFR_AF=0.152;EUR_AF=0.164;SAS_AF=0.0644;AA=C|||;VT=SNP
6	69934339	rs1619465	C	A	100	PASS	AC=2180;AF=0.435304;AN=5008;NS=2504;DP=16422;EAS_AF=0.125;AMR_AF=0.5231;AFR_AF=0.7617;EUR_AF=0.4563;SAS_AF=0.2301;AA=A|||;VT=SNP
6	69934386	rs146045500	A	C	100	PASS	AC=22;AF=0.00439297;AN=5008;NS=2504;DP=15817;EAS_AF=0.0198;AMR_AF=0.0029;AFR_AF=0;EUR_AF=0;SAS_AF=0;AA=A|||;VT=SNP
6	69934880	rs76630820	A	T	100	PASS	AC=8;AF=0.00159744;AN=5008;NS=2504;DP=14905;EAS_AF=0.0079;AMR_AF=0;AFR_AF=0;EUR_AF=0;SAS_AF=0;AA=A|||;VT=SNP
6	69935712	rs77583104	C	T	100	PASS	AC=357;AF=0.0712859;AN=5008;NS=2504;DP=18453;EAS_AF=0.0377;AMR_AF=0.0879;AFR_AF=0.0673;EUR_AF=0.1312;SAS_AF=0.0378;AA=C|||;VT=SNP
6	69936152	rs1858395	C	T	100	PASS	AC=742;AF=0.148163;AN=5008;NS=2504;DP=18979;EAS_AF=0.005;AMR_AF=0.1369;AFR_AF=0.208;EUR_AF=0.2386;SAS_AF=0.1299;AA=C|||;VT=SNP
6	69936557	rs1512231	A	G	100	PASS	AC=532;AF=0.10623;AN=5008;NS=2504;DP=20545;EAS_AF=0.0387;AMR_AF=0.0922;AFR_AF=0.1831;EUR_AF=0.1332;SAS_AF=0.0542;AA=A|||;VT=SNP
6	69936580	rs62406846	C	T	100	PASS	AC=586;AF=0.117013;AN=5008;NS=2504;DP=21157;EAS_AF=0.003;AMR_AF=0.2291;AFR_AF=0.1483;EUR_AF=0.164;SAS_AF=0.0644;AA=C|||;VT=SNP
6	69936675	rs59380662	A	G	100	PASS	AC=449;AF=0.0896565;AN=5008;NS=2504;DP=19455;EAS_AF=0.0823;AMR_AF=0.1066;AFR_AF=0.2163;EUR_AF=0.001;SAS_AF=0.0051;AA=A|||;VT=SNP
6	69936682	rs188857165	C	T	100	PASS	AC=64;AF=0.0127796;AN=5008;NS=2504;DP=19578;EAS_AF=0.0089;AMR_AF=0.0793;AFR_AF=0;EUR_AF=0;SAS_AF=0;AA=C|||;VT=SNP
6	69936882	rs971565	G	A	100	PASS	AC=586;AF=0.117013;AN=5008;NS=2504;DP=21307;EAS_AF=0.003;AMR_AF=0.2291;AFR_AF=0.1483;EUR_AF=0.164;SAS_AF=0.0644;AA=G|||;VT=SNP
6	69937179	rs971564	C	T	100	PASS	AC=586;AF=0.117013;AN=5008;NS=2504;DP=18230;EAS_AF=0.003;AMR_AF=0.2291;AFR_AF=0.1483;EUR_AF=0.164;SAS_AF=0.0644;AA=C|||;VT=SNP
6	69938168	rs56044688	A	G	100	PASS	AC=586;AF=0.117013;AN=5008;NS=2504;DP=20356;EAS_AF=0.003;AMR_AF=0.2291;AFR_AF=0.1483;EUR_AF=0.164;SAS_AF=0.0644;AA=A|||;VT=SNP
6	69938177	rs1849304	G	C	100	PASS	AC=430;AF=0.0858626;AN=5008;NS=2504;DP=20706;EAS_AF=0.0823;AMR_AF=0.1066;AFR_AF=0.202;EUR_AF=0.001;SAS_AF=0.0051;AA=G|||;VT=SNP
6	69938515	rs55657902	G	T	100	PASS	AC=586;AF=0.117013;AN=5008;NS=2504;DP=18301;EAS_AF=0.003;AMR_AF=0.2291;AFR_AF=0.1483;EUR_AF=0.164;SAS_AF=0.0644;AA=G|||;VT=SNP
6	69938517	rs16900579	G	A	100	PASS	AC=355;AF=0.0708866;AN=5008;NS=2504;DP=18306;EAS_AF=0.0377;AMR_AF=0.085;AFR_AF=0.0673;EUR_AF=0.1312;SAS_AF=0.0378;AA=G|||;VT=SNP
6	69939234	rs62406849	G	A	100	PASS	AC=621;AF=0.124002;AN=5008;NS=2504;DP=15862;EAS_AF=0.003;AMR_AF=0.2291;AFR_AF=0.152;EUR_AF=0.165;SAS_AF=0.0941;AA=A|||;VT=SNP
6	69939450	rs1512230	G	A	100	PASS	AC=590;AF=0.117812;AN=5008;NS=2504;DP=14626;EAS_AF=0.003;AMR_AF=0.2291;AFR_AF=0.1513;EUR_AF=0.164;SAS_AF=0.0644;AA=A|||;VT=SNP
6	69939813	rs118128639	C	T	100	PASS	AC=16;AF=0.00319489;AN=5008;NS=2504;DP=17844;EAS_AF=0.0159;AMR_AF=0;AFR_AF=0;EUR_AF=0;SAS_AF=0;AA=C|||;VT=SNP
6	69939828	rs6901348	A	G	100	PASS	AC=591;AF=0.118011;AN=5008;NS=2504;DP=18275;EAS_AF=0.003;AMR_AF=0.2305;AFR_AF=0.1513;EUR_AF=0.164;SAS_AF=0.0644;AA=G|||;VT=SNP
6	69939861	rs6922091	C	T	100	PASS	AC=587;AF=0.117212;AN=5008;NS=2504;DP=18328;EAS_AF=0.003;AMR_AF=0.2305;AFR_AF=0.1483;EUR_AF=0.164;SAS_AF=0.0644;AA=C|||;VT=SNP
6	69940187	rs73745985	C	T	100	PASS	AC=580;AF=0.115815;AN=5008;NS=2504;DP=19619;EAS_AF=0.003;AMR_AF=0.232;AFR_AF=0.1483;EUR_AF=0.165;SAS_AF=0.0552;AA=C|||;VT=SNP
6	69940382	rs77738869	A	C	100	PASS	AC=374;AF=0.0746805;AN=5008;NS=2504;DP=18426;EAS_AF=0.0823;AMR_AF=0.1023;AFR_AF=0.1619;EUR_AF=0.001;SAS_AF=0.0051;AA=A|||;VT=SNP
6	69940383	rs78081469	G	A	100	PASS	AC=374;AF=0.0746805;AN=5008;NS=2504;DP=18409;EAS_AF=0.0823;AMR_AF=0.1023;AFR_AF=0.1619;EUR_AF=0.001;SAS_AF=0.0051;AA=G|||;VT=SNP
6	69940937	rs3799064	G	A	100	PASS	AC=557;AF=0.111222;AN=5008;NS=2504;DP=19901;EAS_AF=0.0823;AMR_AF=0.1182;AFR_AF=0.292;EUR_AF=0.001;SAS_AF=0.0051;AA=G|||;VT=SNP
6	69940955	rs16900583	G	A	100	PASS	AC=593;AF=0.118411;AN=5008;NS=2504;DP=19956;EAS_AF=0.005;AMR_AF=0.2277;AFR_AF=0.1528;EUR_AF=0.164;SAS_AF=0.0644;AA=A|||;VT=SNP
6	69942066	rs779463	T	G	100	PASS	AC=2926;AF=0.584265;AN=5008;NS=2504;DP=18084;EAS_AF=0.13;AMR_AF=0.6628;AFR_AF=0.9697;EUR_AF=0.6948;SAS_AF=0.362;AA=G|||;VT=SNP
6	69944232	rs1512229	C	T	100	PASS	AC=591;AF=0.118011;AN=5008;NS=2504;DP=18637;EAS_AF=0.003;AMR_AF=0.2291;AFR_AF=0.152;EUR_AF=0.164;SAS_AF=0.0644;AA=T|||;VT=SNP
6	69945264	rs3818533	T	C	100	PASS	AC=33;AF=0.00658946;AN=5008;NS=2504;DP=18639;EAS_AF=0.0278;AMR_AF=0.0072;AFR_AF=0;EUR_AF=0;SAS_AF=0;AA=T|||;VT=SNP
6	69946038	rs78064141	T	G	100	PASS	AC=100;AF=0.0199681;AN=5008;NS=2504;DP=13642;EAS_AF=0.0387;AMR_AF=0.0865;AFR_AF=0;EUR_AF=0;SAS_AF=0.001;AA=T|||;VT=SNP
6	69946240	rs62406850	G	A	100	PASS	AC=584;AF=0.116613;AN=5008;NS=2504;DP=17511;EAS_AF=0.003;AMR_AF=0.2291;AFR_AF=0.1536;EUR_AF=0.164;SAS_AF=0.0552;AA=A|||;VT=SNP
6	69947087	rs62406851	C	G	100	PASS	AC=587;AF=0.117212;AN=5008;NS=2504;DP=17148;EAS_AF=0.003;AMR_AF=0.2305;AFR_AF=0.1483;EUR_AF=0.164;SAS_AF=0.0644;AA=C|||;VT=SNP
6	69947139	rs3799065	A	G	100	PASS	AC=27;AF=0.00539137;AN=5008;NS=2504;DP=17415;EAS_AF=0.0238;AMR_AF=0;AFR_AF=0;EUR_AF=0;SAS_AF=0.0031;AA=A|||;VT=SNP
6	69948471	rs779460	G	A	100	PASS	AC=2924;AF=0.583866;AN=5008;NS=2504;DP=17256;EAS_AF=0.13;AMR_AF=0.6628;AFR_AF=0.969;EUR_AF=0.6948;SAS_AF=0.3609;AA=A|||;VT=SNP
6	69949955	rs16900585	T	A	100	PASS	AC=576;AF=0.115016;AN=5008;NS=2504;DP=17635;EAS_AF=0.003;AMR_AF=0.2291;AFR_AF=0.1483;EUR_AF=0.164;SAS_AF=0.0542;AA=t|||;VT=SNP
6	69950108	rs779458	C	T	100	PASS	AC=2182;AF=0.435703;AN=5008;NS=2504;DP=15415;EAS_AF=0.125;AMR_AF=0.5231;AFR_AF=0.7617;EUR_AF=0.4563;SAS_AF=0.2321;AA=T|||;VT=SNP
6	69950439	rs62406854	C	G	100	PASS	AC=581;AF=0.116014;AN=5008;NS=2504;DP=17965;EAS_AF=0.003;AMR_AF=0.2291;AFR_AF=0.152;EUR_AF=0.164;SAS_AF=0.0542;AA=g|||;VT=SNP
6	69951058	rs16900586	A	G	100	PASS	AC=576;AF=0.115016;AN=5008;NS=2504;DP=15399;EAS_AF=0.003;AMR_AF=0.2291;AFR_AF=0.1483;EUR_AF=0.164;SAS_AF=0.0542;AA=A|||;VT=SNP
6	69951510	rs16900588	T	C	100	PASS	AC=575;AF=0.114816;AN=5008;NS=2504;DP=16050;EAS_AF=0.003;AMR_AF=0.2277;AFR_AF=0.1483;EUR_AF=0.164;SAS_AF=0.0542;AA=T|||;VT=SNP
6	69952147	rs62406855	G	A	100	PASS	AC=553;AF=0.110423;AN=5008;NS=2504;DP=16846;EAS_AF=0.003;AMR_AF=0.2291;AFR_AF=0.1316;EUR_AF=0.163;SAS_AF=0.0542;AA=G|||;VT=SNP
6	69952345	rs78643471	G	A	100	PASS	AC=138;AF=0.0275559;AN=5008;NS=2504;DP=15755;EAS_AF=0.002;AMR_AF=0.0504;AFR_AF=0.0023;EUR_AF=0.0865;SAS_AF=0.0112;AA=G|||;VT=SNP
6	69953169	rs113759627	C	A	100	PASS	AC=286;AF=0.0571086;AN=5008;NS=2504;DP=18993;EAS_AF=0.0357;AMR_AF=0.0764;AFR_AF=0.0242;EUR_AF=0.1223;SAS_AF=0.0429;AA=C|||;VT=SNP
6	69953308	rs62406856	A	C	100	PASS	AC=586;AF=0.117013;AN=5008;NS=2504;DP=18588;EAS_AF=0.003;AMR_AF=0.2277;AFR_AF=0.1573;EUR_AF=0.163;SAS_AF=0.0542;AA=C|||;VT=SNP
6	69953794	rs1321977	T	C	100	PASS	AC=622;AF=0.124201;AN=5008;NS=2504;DP=15391;EAS_AF=0.003;AMR_AF=0.2291;AFR_AF=0.1611;EUR_AF=0.164;SAS_AF=0.0838;AA=C|||;VT=SNP
6	69953811	rs1321978	C	A	100	PASS	AC=625;AF=0.1248;AN=5008;NS=2504;DP=16008;EAS_AF=0.003;AMR_AF=0.2291;AFR_AF=0.1634;EUR_AF=0.164;SAS_AF=0.0838;AA=A|||;VT=SNP
6	69953986	rs10485254	G	A	100	PASS	AC=588;AF=0.117412;AN=5008;NS=2504;DP=15822;EAS_AF=0.003;AMR_AF=0.2291;AFR_AF=0.1581;EUR_AF=0.163;SAS_AF=0.0542;AA=A|||;VT=SNP
6	69955101	rs7758681	T	C	100	PASS	AC=579;AF=0.115615;AN=5008;NS=2504;DP=18678;EAS_AF=0.003;AMR_AF=0.2291;AFR_AF=0.1513;EUR_AF=0.163;SAS_AF=0.0542;AA=T|||;VT=SNP
6	69955137	rs7773252	C	G	100	PASS	AC=581;AF=0.116014;AN=5008;NS=2504;DP=18487;EAS_AF=0.003;AMR_AF=0.2291;AFR_AF=0.1528;EUR_AF=0.163;SAS_AF=0.0542;AA=C|||;VT=SNP
6	69955466	rs6939422	C	A	100	PASS	AC=369;AF=0.0736821;AN=5008;NS=2504;DP=16940;EAS_AF=0.0804;AMR_AF=0.0994;AFR_AF=0.1611;EUR_AF=0.001;SAS_AF=0.0051;AA=C|||;VT=SNP
6	69955669	rs16900597	T	C	100	PASS	AC=579;AF=0.115615;AN=5008;NS=2504;DP=15938;EAS_AF=0.003;AMR_AF=0.2291;AFR_AF=0.1513;EUR_AF=0.163;SAS_AF=0.0542;AA=T|||;VT=SNP
6	69957509	rs6908597	C	T	100	PASS	AC=579;AF=0.115615;AN=5008;NS=2504;DP=20605;EAS_AF=0.003;AMR_AF=0.2291;AFR_AF=0.1513;EUR_AF=0.163;SAS_AF=0.0542;AA=C|||;VT=SNP
6	69958697	rs75388210	G	A	100	PASS	AC=363;AF=0.072484;AN=5008;NS=2504;DP=18092;EAS_AF=0.0278;AMR_AF=0.0879;AFR_AF=0.0703;EUR_AF=0.1243;SAS_AF=0.0573;AA=G|||;VT=SNP
6	69959318	rs12209170	G	A	100	PASS	AC=593;AF=0.118411;AN=5008;NS=2504;DP=19619;EAS_AF=0.006;AMR_AF=0.1081;AFR_AF=0.1566;EUR_AF=0.1889;SAS_AF=0.1176;AA=G|||;VT=SNP
6	69961703	rs73745989	A	G	100	PASS	AC=580;AF=0.115815;AN=5008;NS=2504;DP=19555;EAS_AF=0.003;AMR_AF=0.2277;AFR_AF=0.1528;EUR_AF=0.163;SAS_AF=0.0542;AA=A|||;VT=SNP
6	69962838	rs62406858	C	T	100	PASS	AC=621;AF=0.124002;AN=5008;NS=2504;DP=18374;EAS_AF=0.003;AMR_AF=0.2277;AFR_AF=0.1611;EUR_AF=0.164;SAS_AF=0.0838;AA=T|||;VT=SNP
6	69963694	rs73745990	G	A	100	PASS	AC=576;AF=0.115016;AN=5008;NS=2504;DP=17028;EAS_AF=0.003;AMR_AF=0.2277;AFR_AF=0.1498;EUR_AF=0.163;SAS_AF=0.0542;AA=G|||;VT=SNP
6	69964296	rs779452	C	T	100	PASS	AC=1751;AF=0.349641;AN=5008;NS=2504;DP=13690;EAS_AF=0.0317;AMR_AF=0.4135;AFR_AF=0.5756;EUR_AF=0.4473;SAS_AF=0.226;AA=T|||;VT=SNP
6	69968484	rs6922214	A	G	100	PASS	AC=578;AF=0.115415;AN=5008;NS=2504;DP=18858;EAS_AF=0.003;AMR_AF=0.2277;AFR_AF=0.1513;EUR_AF=0.163;SAS_AF=0.0542;AA=A|||;VT=SNP
6	69970059	rs61412028	T	A	100	PASS	AC=576;AF=0.115016;AN=5008;NS=2504;DP=15619;EAS_AF=0.003;AMR_AF=0.2277;AFR_AF=0.1498;EUR_AF=0.163;SAS_AF=0.0542;AA=T|||;VT=SNP
6	69970491	rs7744929	T	G	100	PASS	AC=427;AF=0.0852636;AN=5008;NS=2504;DP=17718;EAS_AF=0.0804;AMR_AF=0.1037;AFR_AF=0.2027;EUR_AF=0.001;SAS_AF=0.0051;AA=T|||;VT=SNP
6	69971942	rs78240583	G	T	100	PASS	AC=372;AF=0.0742812;AN=5008;NS=2504;DP=15660;EAS_AF=0.0268;AMR_AF=0.0893;AFR_AF=0.0726;EUR_AF=0.1262;SAS_AF=0.0613;AA=G|||;VT=SNP
6	69972725	rs75089015	A	G	100	PASS	AC=372;AF=0.0742812;AN=5008;NS=2504;DP=16558;EAS_AF=0.0804;AMR_AF=0.1009;AFR_AF=0.1626;EUR_AF=0.001;SAS_AF=0.0051;AA=A|||;VT=SNP
6	69973066	rs3799073	A	G	100	PASS	AC=144;AF=0.028754;AN=5008;NS=2504;DP=19336;EAS_AF=0.0804;AMR_AF=0.085;AFR_AF=0;EUR_AF=0;SAS_AF=0.0041;AA=A|||;VT=SNP
6	69974042	rs17747612	T	C	100	PASS	AC=391;AF=0.0780751;AN=5008;NS=2504;DP=17555;EAS_AF=0.0149;AMR_AF=0.0951;AFR_AF=0.0045;EUR_AF=0.1879;SAS_AF=0.1176;AA=T|||;VT=SNP
6	69975399	rs62408263	C	T	100	PASS	AC=541;AF=0.108027;AN=5008;NS=2504;DP=16206;EAS_AF=0.003;AMR_AF=0.2118;AFR_AF=0.1082;EUR_AF=0.174;SAS_AF=0.0746;AA=T|||;VT=SNP
6	69976261	rs7752099	G	C	100	PASS	AC=1625;AF=0.324481;AN=5008;NS=2504;DP=16410;EAS_AF=0.0308;AMR_AF=0.3631;AFR_AF=0.5545;EUR_AF=0.4056;SAS_AF=0.2055;AA=C|||;VT=SNP
6	69977760	rs117254356	G	A	100	PASS	AC=9;AF=0.00179712;AN=5008;NS=2504;DP=17185;EAS_AF=0.0089;AMR_AF=0;AFR_AF=0;EUR_AF=0;SAS_AF=0;AA=G|||;VT=SNP
6	69979354	rs55646932	T	G	100	PASS	AC=264;AF=0.0527157;AN=5008;NS=2504;DP=16568;EAS_AF=0.0258;AMR_AF=0.0749;AFR_AF=0.0098;EUR_AF=0.1312;SAS_AF=0.0419;AA=T|||;VT=SNP
6	69979453	rs55966798	C	A	100	PASS	AC=154;AF=0.0307508;AN=5008;NS=2504;DP=15870;EAS_AF=0.002;AMR_AF=0.0533;AFR_AF=0.0091;EUR_AF=0.0905;SAS_AF=0.0123;AA=C|||;VT=SNP
6	69981579	rs77287401	T	C	100	PASS	AC=375;AF=0.0748802;AN=5008;NS=2504;DP=16862;EAS_AF=0.0268;AMR_AF=0.0865;AFR_AF=0.0719;EUR_AF=0.1332;SAS_AF=0.0603;AA=T|||;VT=SNP
6	69982380	rs75200157	A	T	100	PASS	AC=28;AF=0.00559105;AN=5008;NS=2504;DP=19782;EAS_AF=0.0278;AMR_AF=0;AFR_AF=0;EUR_AF=0;SAS_AF=0;AA=A|||;VT=SNP
6	69983102	rs9454723	G	A	100	PASS	AC=1021;AF=0.203874;AN=5008;NS=2504;DP=17496;EAS_AF=0.004;AMR_AF=0.268;AFR_AF=0.32;EUR_AF=0.2644;SAS_AF=0.1452;AA=A|||;VT=SNP
6	69983111	rs11755273	C	A	100	PASS	AC=369;AF=0.0736821;AN=5008;NS=2504;DP=17876;EAS_AF=0.0268;AMR_AF=0.0865;AFR_AF=0.0719;EUR_AF=0.1312;SAS_AF=0.0562;AA=C|||;VT=SNP
6	69983216	rs3823076	A	T	100	PASS	AC=26;AF=0.00519169;AN=5008;NS=2504;DP=19361;EAS_AF=0.0228;AMR_AF=0;AFR_AF=0;EUR_AF=0;SAS_AF=0.0031;AA=A|||;VT=SNP
6	69984288	rs3799075	C	G	100	PASS	AC=1976;AF=0.394569;AN=5008;NS=2504;DP=14949;EAS_AF=0.1111;AMR_AF=0.4582;AFR_AF=0.7148;EUR_AF=0.3966;SAS_AF=0.2065;AA=G|||;VT=SNP
6	69985032	rs59323391	T	C	100	PASS	AC=1183;AF=0.236222;AN=5008;NS=2504;DP=16514;EAS_AF=0.0446;AMR_AF=0.1657;AFR_AF=0.5681;EUR_AF=0.2018;SAS_AF=0.0706;AA=T|||;VT=SNP
6	69985485	rs78659195	C	T	100	PASS	AC=14;AF=0.00279553;AN=5008;NS=2504;DP=12118;EAS_AF=0.0139;AMR_AF=0;AFR_AF=0;EUR_AF=0;SAS_AF=0;AA=C|||;VT=SNP
6	69985513	rs9294825	C	T	100	PASS	AC=1513;AF=0.302117;AN=5008;NS=2504;DP=12346;EAS_AF=0.0972;AMR_AF=0.4409;AFR_AF=0.3971;EUR_AF=0.3956;SAS_AF=0.1902;AA=T|||;VT=SNP
6	69985675	rs73469401	A	G	100	PASS	AC=447;AF=0.0892572;AN=5008;NS=2504;DP=13667;EAS_AF=0.0298;AMR_AF=0.0937;AFR_AF=0.1248;EUR_AF=0.1312;SAS_AF=0.0562;AA=A|||;VT=SNP
6	69987113	rs74736239	C	T	100	PASS	AC=513;AF=0.102436;AN=5008;NS=2504;DP=18088;EAS_AF=0.0655;AMR_AF=0.2579;AFR_AF=0.0877;EUR_AF=0.1064;SAS_AF=0.046;AA=C|||;VT=SNP
6	69988142	rs117227115	T	C	100	PASS	AC=127;AF=0.0253594;AN=5008;NS=2504;DP=18975;EAS_AF=0.0625;AMR_AF=0.0879;AFR_AF=0;EUR_AF=0;SAS_AF=0.0031;AA=T|||;VT=SNP
6	69989030	rs77265197	G	T	100	PASS	AC=338;AF=0.067492;AN=5008;NS=2504;DP=7620;EAS_AF=0.0298;AMR_AF=0.0865;AFR_AF=0.0461;EUR_AF=0.1312;SAS_AF=0.0562;AA=G|||;VT=SNP
6	69989413	rs9454725	T	C	100	PASS	AC=1050;AF=0.209665;AN=5008;NS=2504;DP=17444;EAS_AF=0.0337;AMR_AF=0.1816;AFR_AF=0.354;EUR_AF=0.2813;SAS_AF=0.1421;AA=T|||;VT=SNP
6	69990437	rs1321979	A	G	100	PASS	AC=524;AF=0.104633;AN=5008;NS=2504;DP=15578;EAS_AF=0.0685;AMR_AF=0.2594;AFR_AF=0.093;EUR_AF=0.1064;SAS_AF=0.046;AA=A|||;VT=SNP
6	69990533	rs79196634	G	A	100	PASS	AC=336;AF=0.0670927;AN=5008;NS=2504;DP=14128;EAS_AF=0.0268;AMR_AF=0.0893;AFR_AF=0.0461;EUR_AF=0.1302;SAS_AF=0.0562;AA=G|||;VT=SNP
6	69990746	rs77394833	T	A	100	PASS	AC=457;AF=0.091254;AN=5008;NS=2504;DP=13160;EAS_AF=0.0288;AMR_AF=0.1225;AFR_AF=0.0688;EUR_AF=0.1859;SAS_AF=0.0665;AA=A|||;VT=SNP
6	69992479	rs3823077	G	A	100	PASS	AC=72;AF=0.014377;AN=5008;NS=2504;DP=5782;EAS_AF=0.0625;AMR_AF=0.0014;AFR_AF=0;EUR_AF=0.001;SAS_AF=0.0072;AA=G|||;VT=SNP
6	69993276	rs148099501	G	T	100	PASS	AC=46;AF=0.0091853;AN=5008;NS=2504;DP=16807;EAS_AF=0.0446;AMR_AF=0;AFR_AF=0.0008;EUR_AF=0;SAS_AF=0;AA=G|||;VT=SNP
6	69994361	rs10485252	T	C	100	PASS	AC=1505;AF=0.300519;AN=5008;NS=2504;DP=19019;EAS_AF=0.0962;AMR_AF=0.4265;AFR_AF=0.4266;EUR_AF=0.3618;SAS_AF=0.1881;AA=C|||;VT=SNP
6	69996190	rs3799076	A	G	100	PASS	AC=84;AF=0.0167732;AN=5008;NS=2504;DP=19786;EAS_AF=0.0833;AMR_AF=0;AFR_AF=0;EUR_AF=0;SAS_AF=0;AA=A|||;VT=SNP
6	69996217	rs3799077	T	G	100	PASS	AC=1086;AF=0.216853;AN=5008;NS=2504;DP=19293;EAS_AF=0.0159;AMR_AF=0.1916;AFR_AF=0.3729;EUR_AF=0.2962;SAS_AF=0.1493;AA=T|||;VT=SNP
6	69996352	rs3799078	T	C	100	PASS	AC=46;AF=0.0091853;AN=5008;NS=2504;DP=18281;EAS_AF=0.0377;AMR_AF=0.0101;AFR_AF=0;EUR_AF=0;SAS_AF=0.001;AA=T|||;VT=SNP
6	69998532	rs6455312	A	G	100	PASS	AC=1901;AF=0.379593;AN=5008;NS=2504;DP=17883;EAS_AF=0.0962;AMR_AF=0.4467;AFR_AF=0.7194;EUR_AF=0.3618;SAS_AF=0.183;AA=G|||;VT=SNP
6	70000099	rs117301069	C	A	100	PASS	AC=34;AF=0.00678914;AN=5008;NS=2504;DP=19195;EAS_AF=0.0278;AMR_AF=0.0086;AFR_AF=0;EUR_AF=0;SAS_AF=0;AA=C|||;VT=SNP
6	70002111	rs11751520	C	T	100	PASS	AC=333;AF=0.0664936;AN=5008;NS=2504;DP=17189;EAS_AF=0.0268;AMR_AF=0.0865;AFR_AF=0.0454;EUR_AF=0.1302;SAS_AF=0.0562;AA=C|||;VT=SNP
6	70002791	rs3778240	T	G	100	PASS	AC=1817;AF=0.362819;AN=5008;NS=2504;DP=10598;EAS_AF=0.0952;AMR_AF=0.4352;AFR_AF=0.68;EUR_AF=0.3429;SAS_AF=0.1789;AA=G|||;VT=SNP
6	70003389	rs9454727	A	G	100	PASS	AC=665;AF=0.132788;AN=5008;NS=2504;DP=16375;EAS_AF=0.0169;AMR_AF=0.1484;AFR_AF=0.0719;EUR_AF=0.2694;SAS_AF=0.183;AA=A|||;VT=SNP
6	70003609	rs1321980	G	A	100	PASS	AC=618;AF=0.123403;AN=5008;NS=2504;DP=17984;EAS_AF=0.0685;AMR_AF=0.2651;AFR_AF=0.1619;EUR_AF=0.1054;SAS_AF=0.046;AA=G|||;VT=SNP
6	70004560	rs76135892	G	A	100	PASS	AC=84;AF=0.0167732;AN=5008;NS=2504;DP=18663;EAS_AF=0.0833;AMR_AF=0;AFR_AF=0;EUR_AF=0;SAS_AF=0;AA=G|||;VT=SNP
6	70005063	rs2181002	C	T	100	PASS	AC=681;AF=0.135982;AN=5008;NS=2504;DP=19185;EAS_AF=0.0685;AMR_AF=0.2651;AFR_AF=0.208;EUR_AF=0.1064;SAS_AF=0.047;AA=C|||;VT=SNP
6	70006485	rs1407269	G	C	100	PASS	AC=708;AF=0.141374;AN=5008;NS=2504;DP=20633;EAS_AF=0.0685;AMR_AF=0.2666;AFR_AF=0.2292;EUR_AF=0.1054;SAS_AF=0.046;AA=A|||;VT=SNP
6	70006921	rs117763955	C	T	100	PASS	AC=25;AF=0.00499201;AN=5008;NS=2504;DP=20697;EAS_AF=0.0238;AMR_AF=0;AFR_AF=0;EUR_AF=0;SAS_AF=0.001;AA=C|||;VT=SNP
6	70007450	rs3799081	C	A	100	PASS	AC=1898;AF=0.378994;AN=5008;NS=2504;DP=14829;EAS_AF=0.0952;AMR_AF=0.4452;AFR_AF=0.7179;EUR_AF=0.3618;SAS_AF=0.184;AA=A|||;VT=SNP
6	70007550	rs1885331	G	T	100	PASS	AC=3736;AF=0.746006;AN=5008;NS=2504;DP=15700;EAS_AF=0.7192;AMR_AF=0.7046;AFR_AF=0.8464;EUR_AF=0.7624;SAS_AF=0.6503;AA=T|||;VT=SNP
6	70007678	rs3799083	A	G	100	PASS	AC=1841;AF=0.367612;AN=5008;NS=2504;DP=15928;EAS_AF=0.0952;AMR_AF=0.4222;AFR_AF=0.7141;EUR_AF=0.336;SAS_AF=0.1738;AA=G|||;VT=SNP
6	70008736	rs138866795	A	G	100	PASS	AC=22;AF=0.00439297;AN=5008;NS=2504;DP=19770;EAS_AF=0.0218;AMR_AF=0;AFR_AF=0;EUR_AF=0;SAS_AF=0;AA=A|||;VT=SNP
6	70008823	rs142875773	A	G	100	PASS	AC=78;AF=0.0155751;AN=5008;NS=2504;DP=16974;EAS_AF=0.0188;AMR_AF=0.085;AFR_AF=0;EUR_AF=0;SAS_AF=0;AA=A|||;VT=SNP
6	70009218	rs79049021	C	A	100	PASS	AC=321;AF=0.0640974;AN=5008;NS=2504;DP=17825;EAS_AF=0.0258;AMR_AF=0.0865;AFR_AF=0.0393;EUR_AF=0.1292;SAS_AF=0.0542;AA=C|||;VT=SNP
6	70010225	rs13191298	A	G	100	PASS	AC=843;AF=0.168331;AN=5008;NS=2504;DP=19121;EAS_AF=0.0694;AMR_AF=0.2723;AFR_AF=0.3033;EUR_AF=0.1302;SAS_AF=0.0532;AA=A|||;VT=SNP
6	70010552	rs80215500	C	T	100	PASS	AC=322;AF=0.0642971;AN=5008;NS=2504;DP=19032;EAS_AF=0.0258;AMR_AF=0.0879;AFR_AF=0.0393;EUR_AF=0.1292;SAS_AF=0.0542;AA=C|||;VT=SNP
6	70011639	rs140680456	A	G	100	PASS	AC=15;AF=0.00299521;AN=5008;NS=2504;DP=18276;EAS_AF=0.0149;AMR_AF=0;AFR_AF=0;EUR_AF=0;SAS_AF=0;AA=A|||;VT=SNP
6	70013395	rs10945152	G	T	100	PASS	AC=1892;AF=0.377796;AN=5008;NS=2504;DP=18380;EAS_AF=0.0893;AMR_AF=0.4424;AFR_AF=0.7224;EUR_AF=0.3588;SAS_AF=0.183;AA=g|||;VT=SNP
6	70013594	rs4602695	G	A	100	PASS	AC=1353;AF=0.270168;AN=5008;NS=2504;DP=17174;EAS_AF=0.126;AMR_AF=0.3948;AFR_AF=0.3684;EUR_AF=0.329;SAS_AF=0.137;AA=G|||;VT=SNP
6	70013768	rs4348277	A	G	100	PASS	AC=1447;AF=0.288938;AN=5008;NS=2504;DP=14542;EAS_AF=0.126;AMR_AF=0.4251;AFR_AF=0.3722;EUR_AF=0.3797;SAS_AF=0.1544;AA=A|||;VT=SNP
6	70013784	rs3799084	G	C	100	PASS	AC=1447;AF=0.288938;AN=5008;NS=2504;DP=14567;EAS_AF=0.126;AMR_AF=0.4251;AFR_AF=0.3722;EUR_AF=0.3797;SAS_AF=0.1544;AA=G|||;VT=SNP
6	70013915	rs4288170	C	A	100	PASS	AC=1447;AF=0.288938;AN=5008;NS=2504;DP=15498;EAS_AF=0.128;AMR_AF=0.4236;AFR_AF=0.3714;EUR_AF=0.3797;SAS_AF=0.1544;AA=C|||;VT=SNP
6	70014608	rs1321981	T	G	100	PASS	AC=1569;AF=0.313299;AN=5008;NS=2504;DP=18374;EAS_AF=0.128;AMR_AF=0.4366;AFR_AF=0.4251;EUR_AF=0.3837;SAS_AF=0.1933;AA=G|||;VT=SNP
6	70016611	rs76328385	T	A	100	PASS	AC=188;AF=0.0375399;AN=5008;NS=2504;DP=21512;EAS_AF=0.0625;AMR_AF=0.1124;AFR_AF=0.0008;EUR_AF=0.0258;SAS_AF=0.0204;AA=T|||;VT=SNP
6	70023164	rs1321982	T	C	100	PASS	AC=191;AF=0.038139;AN=5008;NS=2504;DP=18896;EAS_AF=0.0645;AMR_AF=0.1124;AFR_AF=0.0015;EUR_AF=0.0258;SAS_AF=0.0204;AA=T|||;VT=SNP
6	70024534	rs2145889	T	A	100	PASS	AC=272;AF=0.0543131;AN=5008;NS=2504;DP=18388;EAS_AF=0.0635;AMR_AF=0.1153;AFR_AF=0.0613;EUR_AF=0.0258;SAS_AF=0.0215;AA=T|||;VT=SNP
6	70025520	rs76757302	G	A	100	PASS	AC=208;AF=0.0415335;AN=5008;NS=2504;DP=16607;EAS_AF=0.0635;AMR_AF=0.1124;AFR_AF=0.0151;EUR_AF=0.0258;SAS_AF=0.0204;AA=G|||;VT=SNP
6	70027070	rs7744063	C	T	100	PASS	AC=2027;AF=0.404752;AN=5008;NS=2504;DP=17193;EAS_AF=0.1468;AMR_AF=0.4524;AFR_AF=0.7572;EUR_AF=0.3579;SAS_AF=0.2086;AA=T|||;VT=SNP
6	70027197	rs11964197	A	T	100	PASS	AC=769;AF=0.153554;AN=5008;NS=2504;DP=15753;EAS_AF=0.0575;AMR_AF=0.1182;AFR_AF=0.3222;EUR_AF=0.16;SAS_AF=0.0429;AA=A|||;VT=SNP
6	70027877	rs192472493	T	G	100	PASS	AC=19;AF=0.00379393;AN=5008;NS=2504;DP=15644;EAS_AF=0.0188;AMR_AF=0;AFR_AF=0;EUR_AF=0;SAS_AF=0;AA=T|||;VT=SNP
6	70027963	rs1283465	T	A	100	PASS	AC=2029;AF=0.405152;AN=5008;NS=2504;DP=15760;EAS_AF=0.1478;AMR_AF=0.4524;AFR_AF=0.7579;EUR_AF=0.3579;SAS_AF=0.2086;AA=A|||;VT=SNP
6	70028229	rs1283466	C	T	100	PASS	AC=665;AF=0.132788;AN=5008;NS=2504;DP=15775;EAS_AF=0.0268;AMR_AF=0.1931;AFR_AF=0.1702;EUR_AF=0.166;SAS_AF=0.1145;AA=C|||;VT=SNP
6	70029389	rs10485251	A	C	100	PASS	AC=1061;AF=0.211861;AN=5008;NS=2504;DP=15283;EAS_AF=0.121;AMR_AF=0.2334;AFR_AF=0.3873;EUR_AF=0.1889;SAS_AF=0.0767;AA=C|||;VT=SNP
6	70029519	rs1283467	T	C	100	PASS	AC=2032;AF=0.405751;AN=5008;NS=2504;DP=15742;EAS_AF=0.1478;AMR_AF=0.4524;AFR_AF=0.7579;EUR_AF=0.3579;SAS_AF=0.2117;AA=C|||;VT=SNP
6	70029816	rs9294827	T	C	100	PASS	AC=909;AF=0.18151;AN=5008;NS=2504;DP=16686;EAS_AF=0.0268;AMR_AF=0.2061;AFR_AF=0.3472;EUR_AF=0.167;SAS_AF=0.1145;AA=T|||;VT=SNP
6	70029980	rs1290329	C	A	100	PASS	AC=2029;AF=0.405152;AN=5008;NS=2504;DP=13170;EAS_AF=0.1478;AMR_AF=0.4524;AFR_AF=0.7579;EUR_AF=0.3579;SAS_AF=0.2086;AA=A|||;VT=SNP
6	70030617	rs7769609	G	A	100	PASS	AC=360;AF=0.071885;AN=5008;NS=2504;DP=16364;EAS_AF=0.0258;AMR_AF=0.1484;AFR_AF=0.0915;EUR_AF=0.0686;SAS_AF=0.0419;AA=g|||;VT=SNP
6	70030675	rs1321983	T	A	100	PASS	AC=1193;AF=0.238219;AN=5008;NS=2504;DP=15674;EAS_AF=0.0268;AMR_AF=0.2248;AFR_AF=0.5272;EUR_AF=0.172;SAS_AF=0.1431;AA=T|||;VT=SNP
6	70032249	rs9454728	C	T	100	PASS	AC=1121;AF=0.223842;AN=5008;NS=2504;DP=19115;EAS_AF=0.0268;AMR_AF=0.2118;AFR_AF=0.503;EUR_AF=0.168;SAS_AF=0.1155;AA=C|||;VT=SNP
6	70032477	rs75723476	A	C	100	PASS	AC=20;AF=0.00399361;AN=5008;NS=2504;DP=20531;EAS_AF=0.0198;AMR_AF=0;AFR_AF=0;EUR_AF=0;SAS_AF=0;AA=A|||;VT=SNP
6	70033013	rs60470320	C	T	100	PASS	AC=358;AF=0.0714856;AN=5008;NS=2504;DP=20235;EAS_AF=0.0258;AMR_AF=0.147;AFR_AF=0.0915;EUR_AF=0.0676;SAS_AF=0.0419;AA=C|||;VT=SNP
6	70033536	rs3757053	G	A	100	PASS	AC=189;AF=0.0377396;AN=5008;NS=2504;DP=17178;EAS_AF=0.0635;AMR_AF=0.1124;AFR_AF=0.0008;EUR_AF=0.0258;SAS_AF=0.0204;AA=G|||;VT=SNP
6	70033852	rs73471339	G	A	100	PASS	AC=772;AF=0.154153;AN=5008;NS=2504;DP=17659;EAS_AF=0.0575;AMR_AF=0.1182;AFR_AF=0.3245;EUR_AF=0.159;SAS_AF=0.044;AA=G|||;VT=SNP
6	70034982	rs2296975	C	T	100	PASS	AC=363;AF=0.072484;AN=5008;NS=2504;DP=17986;EAS_AF=0.0575;AMR_AF=0.1037;AFR_AF=0.0242;EUR_AF=0.1581;SAS_AF=0.0429;AA=C|||;VT=SNP
6	70035046	rs17691995	C	T	100	PASS	AC=366;AF=0.0730831;AN=5008;NS=2504;DP=16977;EAS_AF=0.0575;AMR_AF=0.1052;AFR_AF=0.025;EUR_AF=0.1581;SAS_AF=0.044;AA=C|||;VT=SNP
6	70037150	rs116875690	A	T	100	PASS	AC=16;AF=0.00319489;AN=5008;NS=2504;DP=18743;EAS_AF=0.0159;AMR_AF=0;AFR_AF=0;EUR_AF=0;SAS_AF=0;AA=A|||;VT=SNP
6	70037944	rs3757054	A	G	100	PASS	AC=189;AF=0.0377396;AN=5008;NS=2504;DP=19428;EAS_AF=0.0635;AMR_AF=0.1124;AFR_AF=0.0008;EUR_AF=0.0258;SAS_AF=0.0204;AA=A|||;VT=SNP
6	70038147	rs1283468	G	A	100	PASS	AC=903;AF=0.180312;AN=5008;NS=2504;DP=18451;EAS_AF=0.0278;AMR_AF=0.2032;AFR_AF=0.3472;EUR_AF=0.162;SAS_AF=0.1145;AA=G|||;VT=SNP
6	70038567	rs16900648	A	G	100	PASS	AC=188;AF=0.0375399;AN=5008;NS=2504;DP=17612;EAS_AF=0.0635;AMR_AF=0.1124;AFR_AF=0.0008;EUR_AF=0.0258;SAS_AF=0.0194;AA=A|||;VT=SNP
6	70039487	rs1321973	G	C	100	PASS	AC=1111;AF=0.221845;AN=5008;NS=2504;DP=19303;EAS_AF=0.0278;AMR_AF=0.2089;AFR_AF=0.5023;EUR_AF=0.161;SAS_AF=0.1145;AA=G|||;VT=SNP
6	70040193	rs1283470	G	C	100	PASS	AC=2021;AF=0.403554;AN=5008;NS=2504;DP=15860;EAS_AF=0.1488;AMR_AF=0.451;AFR_AF=0.7572;EUR_AF=0.3509;SAS_AF=0.2086;AA=C|||;VT=SNP
6	70042045	rs17748715	G	A	100	PASS	AC=663;AF=0.132388;AN=5008;NS=2504;DP=20169;EAS_AF=0.0278;AMR_AF=0.1902;AFR_AF=0.1694;EUR_AF=0.166;SAS_AF=0.1145;AA=G|||;VT=SNP
6	70042422	rs2031896	C	T	100	PASS	AC=907;AF=0.18111;AN=5008;NS=2504;DP=18999;EAS_AF=0.121;AMR_AF=0.2421;AFR_AF=0.2542;EUR_AF=0.1899;SAS_AF=0.092;AA=C|||;VT=SNP
6	70043617	rs7755689	A	G	100	PASS	AC=2026;AF=0.404553;AN=5008;NS=2504;DP=7959;EAS_AF=0.1488;AMR_AF=0.4524;AFR_AF=0.7557;EUR_AF=0.3569;SAS_AF=0.2086;AA=G|||;VT=SNP
6	70045023	rs75968816	A	T	100	PASS	AC=748;AF=0.149361;AN=5008;NS=2504;DP=12843;EAS_AF=0.0605;AMR_AF=0.1196;AFR_AF=0.3048;EUR_AF=0.1571;SAS_AF=0.044;AA=A|||;VT=SNP
6	70045101	rs1321974	C	G	100	PASS	AC=189;AF=0.0377396;AN=5008;NS=2504;DP=13247;EAS_AF=0.0635;AMR_AF=0.1124;AFR_AF=0.0008;EUR_AF=0.0258;SAS_AF=0.0204;AA=C|||;VT=SNP
6	70045246	rs1321975	T	A	100	PASS	AC=1118;AF=0.223243;AN=5008;NS=2504;DP=13901;EAS_AF=0.121;AMR_AF=0.2478;AFR_AF=0.4107;EUR_AF=0.1899;SAS_AF=0.092;AA=A|||;VT=SNP
6	70046025	rs78758682	A	G	100	PASS	AC=240;AF=0.0479233;AN=5008;NS=2504;DP=13982;EAS_AF=0.0268;AMR_AF=0.1398;AFR_AF=0.0053;EUR_AF=0.0676;SAS_AF=0.0419;AA=A|||;VT=SNP
6	70046059	rs151213277	A	G	100	PASS	AC=31;AF=0.0061901;AN=5008;NS=2504;DP=13080;EAS_AF=0.0308;AMR_AF=0;AFR_AF=0;EUR_AF=0;SAS_AF=0;AA=A|||;VT=SNP
6	70046250	rs76567210	C	A	100	PASS	AC=189;AF=0.0377396;AN=5008;NS=2504;DP=15021;EAS_AF=0.0635;AMR_AF=0.1124;AFR_AF=0.0008;EUR_AF=0.0258;SAS_AF=0.0204;AA=C|||;VT=SNP
6	70046976	rs10485250	G	A	100	PASS	AC=910;AF=0.181709;AN=5008;NS=2504;DP=16726;EAS_AF=0.0278;AMR_AF=0.2046;AFR_AF=0.3472;EUR_AF=0.167;SAS_AF=0.1155;AA=G|||;VT=SNP
6	70047254	rs74790336	G	A	100	PASS	AC=189;AF=0.0377396;AN=5008;NS=2504;DP=19274;EAS_AF=0.0635;AMR_AF=0.1124;AFR_AF=0.0008;EUR_AF=0.0258;SAS_AF=0.0204;AA=G|||;VT=SNP
6	70048259	rs117566852	C	T	100	PASS	AC=23;AF=0.00459265;AN=5008;NS=2504;DP=17189;EAS_AF=0.0208;AMR_AF=0;AFR_AF=0;EUR_AF=0;SAS_AF=0.002;AA=C|||;VT=SNP
6	70048739	rs11751775	A	C	100	PASS	AC=1116;AF=0.222843;AN=5008;NS=2504;DP=18909;EAS_AF=0.121;AMR_AF=0.2478;AFR_AF=0.4085;EUR_AF=0.1909;SAS_AF=0.092;AA=C|||;VT=SNP
6	70049070	rs3737019	A	T	100	PASS	AC=190;AF=0.0379393;AN=5008;NS=2504;DP=17701;EAS_AF=0.0635;AMR_AF=0.1124;AFR_AF=0.0015;EUR_AF=0.0258;SAS_AF=0.0204;AA=A|||;VT=SNP
6	70049915	rs9454732	G	A	100	PASS	AC=2029;AF=0.405152;AN=5008;NS=2504;DP=21510;EAS_AF=0.1488;AMR_AF=0.4524;AFR_AF=0.7579;EUR_AF=0.3569;SAS_AF=0.2086;AA=A|||;VT=SNP
6	70050408	rs79613442	G	A	100	PASS	AC=190;AF=0.0379393;AN=5008;NS=2504;DP=19901;EAS_AF=0.0635;AMR_AF=0.1138;AFR_AF=0.0008;EUR_AF=0.0258;SAS_AF=0.0204;AA=G|||;VT=SNP
6	70051052	rs1283472	T	G	100	PASS	AC=912;AF=0.182109;AN=5008;NS=2504;DP=21095;EAS_AF=0.0278;AMR_AF=0.2046;AFR_AF=0.3495;EUR_AF=0.167;SAS_AF=0.1145;AA=T|||;VT=SNP
6	70051582	rs78401606	G	A	100	PASS	AC=155;AF=0.0309505;AN=5008;NS=2504;DP=16570;EAS_AF=0.002;AMR_AF=0.0591;AFR_AF=0.0061;EUR_AF=0.0905;SAS_AF=0.0133;AA=G|||;VT=SNP
6	70052944	rs77288552	A	G	100	PASS	AC=189;AF=0.0377396;AN=5008;NS=2504;DP=8095;EAS_AF=0.0635;AMR_AF=0.1124;AFR_AF=0.0008;EUR_AF=0.0258;SAS_AF=0.0204;AA=A|||;VT=SNP
6	70053496	rs58607458	T	C	100	PASS	AC=790;AF=0.157748;AN=5008;NS=2504;DP=12946;EAS_AF=0.0575;AMR_AF=0.1196;AFR_AF=0.3253;EUR_AF=0.163;SAS_AF=0.0562;AA=T|||;VT=SNP
6	70053998	rs78790429	A	T	100	PASS	AC=189;AF=0.0377396;AN=5008;NS=2504;DP=19249;EAS_AF=0.0635;AMR_AF=0.1124;AFR_AF=0.0008;EUR_AF=0.0258;SAS_AF=0.0204;AA=A|||;VT=SNP
6	70054601	rs79653786	C	T	100	PASS	AC=190;AF=0.0379393;AN=5008;NS=2504;DP=21024;EAS_AF=0.0635;AMR_AF=0.1138;AFR_AF=0.0008;EUR_AF=0.0258;SAS_AF=0.0204;AA=C|||;VT=SNP
6	70054605	rs35810215	G	C	100	PASS	AC=661;AF=0.131989;AN=5008;NS=2504;DP=20979;EAS_AF=0.0278;AMR_AF=0.1902;AFR_AF=0.1687;EUR_AF=0.166;SAS_AF=0.1135;AA=G|||;VT=SNP
6	70054846	rs140765597	A	T	100	PASS	AC=11;AF=0.00219649;AN=5008;NS=2504;DP=18080;EAS_AF=0.0099;AMR_AF=0;AFR_AF=0;EUR_AF=0;SAS_AF=0.001;AA=A|||;VT=SNP
6	70055476	rs1810640	A	C	100	PASS	AC=189;AF=0.0377396;AN=5008;NS=2504;DP=19965;EAS_AF=0.0635;AMR_AF=0.1124;AFR_AF=0.0008;EUR_AF=0.0258;SAS_AF=0.0204;AA=A|||;VT=SNP
6	70056075	rs111857502	A	G	100	PASS	AC=532;AF=0.10623;AN=5008;NS=2504;DP=20483;EAS_AF=0.0575;AMR_AF=0.1239;AFR_AF=0.115;EUR_AF=0.165;SAS_AF=0.0716;AA=A|||;VT=SNP
6	70056349	rs1283473	A	T	100	PASS	AC=2577;AF=0.514577;AN=5008;NS=2504;DP=20055;EAS_AF=0.1687;AMR_AF=0.5432;AFR_AF=0.829;EUR_AF=0.5537;SAS_AF=0.3855;AA=T|||;VT=SNP
6	70056939	rs6932340	T	G	100	PASS	AC=2576;AF=0.514377;AN=5008;NS=2504;DP=22119;EAS_AF=0.1687;AMR_AF=0.5432;AFR_AF=0.8283;EUR_AF=0.5537;SAS_AF=0.3855;AA=G|||;VT=SNP
6	70057030	rs61579800	A	T	100	PASS	AC=189;AF=0.0377396;AN=5008;NS=2504;DP=18076;EAS_AF=0.0635;AMR_AF=0.1124;AFR_AF=0.0008;EUR_AF=0.0258;SAS_AF=0.0204;AA=A|||;VT=SNP
6	70057376	rs80177907	G	A	100	PASS	AC=189;AF=0.0377396;AN=5008;NS=2504;DP=14932;EAS_AF=0.0635;AMR_AF=0.1124;AFR_AF=0.0008;EUR_AF=0.0258;SAS_AF=0.0204;AA=G|||;VT=SNP
6	70057516	rs191865118	T	A	100	PASS	AC=83;AF=0.0165735;AN=5008;NS=2504;DP=14608;EAS_AF=0.0784;AMR_AF=0;AFR_AF=0;EUR_AF=0;SAS_AF=0.0041;AA=T|||;VT=SNP
6	70057857	rs3799091	T	A	100	PASS	AC=1989;AF=0.397165;AN=5008;NS=2504;DP=17730;EAS_AF=0.1488;AMR_AF=0.4524;AFR_AF=0.7284;EUR_AF=0.3569;SAS_AF=0.2076;AA=A|||;VT=SNP
6	70057990	rs12526777	T	C	100	PASS	AC=436;AF=0.0870607;AN=5008;NS=2504;DP=1593;EAS_AF=0.0575;AMR_AF=0.121;AFR_AF=0.0431;EUR_AF=0.166;SAS_AF=0.0716;AA=T|||;VT=SNP
6	70058105	rs79857780	A	C	100	PASS	AC=38;AF=0.00758786;AN=5008;NS=2504;DP=16195;EAS_AF=0.0357;AMR_AF=0.0014;AFR_AF=0;EUR_AF=0;SAS_AF=0.001;AA=A|||;VT=SNP
6	70059061	rs72915022	G	T	100	PASS	AC=124;AF=0.0247604;AN=5008;NS=2504;DP=20285;EAS_AF=0.003;AMR_AF=0.0648;AFR_AF=0.0038;EUR_AF=0.0527;SAS_AF=0.0184;AA=G|||;VT=SNP
6	70059073	rs11755891	T	G	100	PASS	AC=435;AF=0.086861;AN=5008;NS=2504;DP=20105;EAS_AF=0.0575;AMR_AF=0.121;AFR_AF=0.0431;EUR_AF=0.165;SAS_AF=0.0716;AA=T|||;VT=SNP
6	70059196	rs9363994	T	C	100	PASS	AC=72;AF=0.014377;AN=5008;NS=2504;DP=19440;EAS_AF=0.0625;AMR_AF=0.0043;AFR_AF=0;EUR_AF=0;SAS_AF=0.0061;AA=T|||;VT=SNP
6	70059906	rs74790860	C	T	100	PASS	AC=189;AF=0.0377396;AN=5008;NS=2504;DP=17059;EAS_AF=0.0635;AMR_AF=0.1124;AFR_AF=0.0008;EUR_AF=0.0258;SAS_AF=0.0204;AA=C|||;VT=SNP
6	70060108	rs142941613	G	A	100	PASS	AC=21;AF=0.00419329;AN=5008;NS=2504;DP=17101;EAS_AF=0.0208;AMR_AF=0;AFR_AF=0;EUR_AF=0;SAS_AF=0;AA=G|||;VT=SNP
6	70060225	rs1296346	T	C	100	PASS	AC=1119;AF=0.223442;AN=5008;NS=2504;DP=15111;EAS_AF=0.0268;AMR_AF=0.2104;AFR_AF=0.5045;EUR_AF=0.167;SAS_AF=0.1135;AA=T|||;VT=SNP
6	70060683	rs75421368	C	T	100	PASS	AC=190;AF=0.0379393;AN=5008;NS=2504;DP=14481;EAS_AF=0.0645;AMR_AF=0.1124;AFR_AF=0.0008;EUR_AF=0.0258;SAS_AF=0.0204;AA=C|||;VT=SNP
6	70061261	rs140082487	G	A	100	PASS	AC=23;AF=0.00459265;AN=5008;NS=2504;DP=16124;EAS_AF=0.0228;AMR_AF=0;AFR_AF=0;EUR_AF=0;SAS_AF=0;AA=G|||;VT=SNP
6	70062862	rs79403576	T	C	100	PASS	AC=435;AF=0.086861;AN=5008;NS=2504;DP=20328;EAS_AF=0.0575;AMR_AF=0.121;AFR_AF=0.0431;EUR_AF=0.165;SAS_AF=0.0716;AA=T|||;VT=SNP
6	70064187	rs2296974	G	A	100	PASS	AC=904;AF=0.180511;AN=5008;NS=2504;DP=16467;EAS_AF=0.121;AMR_AF=0.2421;AFR_AF=0.2511;EUR_AF=0.1909;SAS_AF=0.092;AA=G|||;VT=SNP;EX_TARGET
6	70064958	rs145943533	C	A	100	PASS	AC=18;AF=0.00359425;AN=5008;NS=2504;DP=16208;EAS_AF=0.0179;AMR_AF=0;AFR_AF=0;EUR_AF=0;SAS_AF=0;AA=C|||;VT=SNP
6	70066000	rs6907374	A	C	100	PASS	AC=579;AF=0.115615;AN=5008;NS=2504;DP=19298;EAS_AF=0.0575;AMR_AF=0.1138;AFR_AF=0.1687;EUR_AF=0.163;SAS_AF=0.0562;AA=A|||;VT=SNP
6	70066227	rs75085728	G	C	100	PASS	AC=238;AF=0.047524;AN=5008;NS=2504;DP=22204;EAS_AF=0.0268;AMR_AF=0.1398;AFR_AF=0.0045;EUR_AF=0.0676;SAS_AF=0.0409;AA=G|||;VT=SNP
6	70066275	rs7749882	T	A	100	PASS	AC=2981;AF=0.595248;AN=5008;NS=2504;DP=22306;EAS_AF=0.8512;AMR_AF=0.5476;AFR_AF=0.2436;EUR_AF=0.6421;SAS_AF=0.7924;AA=T|||;VT=SNP
6	70066620	rs6912952	T	C	100	PASS	AC=1117;AF=0.223043;AN=5008;NS=2504;DP=18879;EAS_AF=0.121;AMR_AF=0.2507;AFR_AF=0.4062;EUR_AF=0.1918;SAS_AF=0.093;AA=T|||;VT=SNP
6	70068002	rs10455224	C	T	100	PASS	AC=3863;AF=0.771366;AN=5008;NS=2504;DP=21114;EAS_AF=0.9722;AMR_AF=0.7896;AFR_AF=0.4803;EUR_AF=0.833;SAS_AF=0.8814;AA=T|||;VT=SNP
6	70068812	rs117107540	C	A	100	PASS	AC=322;AF=0.0642971;AN=5008;NS=2504;DP=15938;EAS_AF=0.0635;AMR_AF=0.1282;AFR_AF=0.0802;EUR_AF=0.0278;SAS_AF=0.0358;AA=C|||;VT=SNP
6	70068943	rs16900663	T	G	100	PASS	AC=785;AF=0.156749;AN=5008;NS=2504;DP=12526;EAS_AF=0.0575;AMR_AF=0.1196;AFR_AF=0.3238;EUR_AF=0.163;SAS_AF=0.0532;AA=T|||;VT=SNP
6	70071173	rs913543	G	A	100	PASS	AC=2435;AF=0.486222;AN=5008;NS=2504;DP=20805;EAS_AF=0.8304;AMR_AF=0.4568;AFR_AF=0.1747;EUR_AF=0.4463;SAS_AF=0.6145;AA=G|||;VT=SNP;EX_TARGET
6	70071799	rs11758564	G	A	100	PASS	AC=434;AF=0.0866613;AN=5008;NS=2504;DP=15473;EAS_AF=0.0585;AMR_AF=0.1182;AFR_AF=0.0439;EUR_AF=0.164;SAS_AF=0.0716;AA=G|||;VT=SNP
6	70072204	rs73748509	A	G	100	PASS	AC=359;AF=0.0716853;AN=5008;NS=2504;DP=18840;EAS_AF=0.0278;AMR_AF=0.1441;AFR_AF=0.0908;EUR_AF=0.0686;SAS_AF=0.0429;AA=A|||;VT=SNP
6	70072413	rs150667105	C	T	100	PASS	AC=15;AF=0.00299521;AN=5008;NS=2504;DP=20086;EAS_AF=0.0109;AMR_AF=0;AFR_AF=0;EUR_AF=0.003;SAS_AF=0.001;AA=c|||;VT=SNP
6	70072702	rs77914601	G	A	100	PASS	AC=189;AF=0.0377396;AN=5008;NS=2504;DP=17902;EAS_AF=0.0635;AMR_AF=0.1124;AFR_AF=0.0008;EUR_AF=0.0258;SAS_AF=0.0204;AA=G|||;VT=SNP
6	70074226	rs4142263	G	C	100	PASS	AC=3877;AF=0.774161;AN=5008;NS=2504;DP=17697;EAS_AF=0.9722;AMR_AF=0.7896;AFR_AF=0.4887;EUR_AF=0.833;SAS_AF=0.8845;AA=C|||;VT=SNP
6	70074229	rs3757056	C	G	100	PASS	AC=4336;AF=0.865815;AN=5008;NS=2504;DP=17589;EAS_AF=0.9722;AMR_AF=0.8098;AFR_AF=0.8245;EUR_AF=0.834;SAS_AF=0.8845;AA=G|||;VT=SNP
6	70074232	rs3757057	A	T	100	PASS	AC=189;AF=0.0377396;AN=5008;NS=2504;DP=17448;EAS_AF=0.0635;AMR_AF=0.1124;AFR_AF=0.0008;EUR_AF=0.0258;SAS_AF=0.0204;AA=T|||;VT=SNP
6	70074563	rs3799093	T	G	100	PASS	AC=448;AF=0.0894569;AN=5008;NS=2504;DP=19299;EAS_AF=0.1181;AMR_AF=0.1081;AFR_AF=0.0234;EUR_AF=0.162;SAS_AF=0.0613;AA=T|||;VT=SNP
6	70075331	rs7745125	G	A	100	PASS	AC=2901;AF=0.579273;AN=5008;NS=2504;DP=18624;EAS_AF=0.7897;AMR_AF=0.5461;AFR_AF=0.2368;EUR_AF=0.6431;SAS_AF=0.7832;AA=T|||;VT=SNP
6	70076733	rs1410700	A	G	100	PASS	AC=4089;AF=0.816494;AN=5008;NS=2504;DP=21611;EAS_AF=0.9722;AMR_AF=0.7983;AFR_AF=0.643;EUR_AF=0.834;SAS_AF=0.8855;AA=G|||;VT=SNP
6	70076925	rs145641784	T	A	100	PASS	AC=33;AF=0.00658946;AN=5008;NS=2504;DP=21207;EAS_AF=0.0109;AMR_AF=0.0014;AFR_AF=0;EUR_AF=0.0099;SAS_AF=0.0112;AA=T|||;VT=SNP
6	70077088	rs2880923	A	T	100	PASS	AC=837;AF=0.167133;AN=5008;NS=2504;DP=22265;EAS_AF=0.1181;AMR_AF=0.1225;AFR_AF=0.3215;EUR_AF=0.16;SAS_AF=0.0481;AA=A|||;VT=SNP
6	70077270	rs9446109	G	A	100	PASS	AC=524;AF=0.104633;AN=5008;NS=2504;DP=22594;EAS_AF=0.0198;AMR_AF=0.0908;AFR_AF=0.0545;EUR_AF=0.1958;SAS_AF=0.1759;AA=-|||;VT=SNP
6	70078299	rs1410701	T	C	100	PASS	AC=3885;AF=0.775759;AN=5008;NS=2504;DP=17252;EAS_AF=0.9722;AMR_AF=0.7925;AFR_AF=0.4887;EUR_AF=0.838;SAS_AF=0.8855;AA=t|||;VT=SNP
6	70079553	rs1328724	G	T	100	PASS	AC=189;AF=0.0377396;AN=5008;NS=2504;DP=12826;EAS_AF=0.0635;AMR_AF=0.111;AFR_AF=0.0008;EUR_AF=0.0249;SAS_AF=0.0225;AA=G|||;VT=SNP
6	70080512	rs3799094	G	T	100	PASS	AC=852;AF=0.170128;AN=5008;NS=2504;DP=18458;EAS_AF=0.125;AMR_AF=0.1268;AFR_AF=0.3215;EUR_AF=0.165;SAS_AF=0.0481;AA=G|||;VT=SNP
6	70081656	rs79251503	G	A	100	PASS	AC=189;AF=0.0377396;AN=5008;NS=2504;DP=17333;EAS_AF=0.0635;AMR_AF=0.111;AFR_AF=0.0008;EUR_AF=0.0249;SAS_AF=0.0225;AA=G|||;VT=SNP
6	70082863	rs3799095	C	T	100	PASS	AC=2360;AF=0.471246;AN=5008;NS=2504;DP=18783;EAS_AF=0.7698;AMR_AF=0.4553;AFR_AF=0.174;EUR_AF=0.4483;SAS_AF=0.6002;AA=T|||;VT=SNP
6	70083646	rs72915036	G	A	100	PASS	AC=72;AF=0.014377;AN=5008;NS=2504;DP=17014;EAS_AF=0.002;AMR_AF=0.0245;AFR_AF=0.0038;EUR_AF=0.0398;SAS_AF=0.0082;AA=G|||;VT=SNP
6	70084568	rs1328725	C	G	100	PASS	AC=4342;AF=0.867013;AN=5008;NS=2504;DP=19099;EAS_AF=0.9722;AMR_AF=0.8098;AFR_AF=0.8283;EUR_AF=0.834;SAS_AF=0.8855;AA=G|||;VT=SNP
6	70085425	rs145171917	A	G	100	PASS	AC=15;AF=0.00299521;AN=5008;NS=2504;DP=18781;EAS_AF=0.0109;AMR_AF=0;AFR_AF=0;EUR_AF=0.003;SAS_AF=0.001;AA=A|||;VT=SNP
6	70085794	rs143245675	C	T	100	PASS	AC=31;AF=0.0061901;AN=5008;NS=2504;DP=13987;EAS_AF=0.0308;AMR_AF=0;AFR_AF=0;EUR_AF=0;SAS_AF=0;AA=C|||;VT=SNP
6	70086019	rs2149457	G	C	100	PASS	AC=2903;AF=0.579673;AN=5008;NS=2504;DP=10054;EAS_AF=0.7887;AMR_AF=0.5476;AFR_AF=0.2474;EUR_AF=0.6441;SAS_AF=0.7699;AA=G|||;VT=SNP
6	70086858	rs1928061	C	T	100	PASS	AC=1300;AF=0.259585;AN=5008;NS=2504;DP=18665;EAS_AF=0.1855;AMR_AF=0.3357;AFR_AF=0.1664;EUR_AF=0.3221;SAS_AF=0.3436;AA=C|||;VT=SNP
6	70088085	rs146237783	A	G	100	PASS	AC=18;AF=0.00359425;AN=5008;NS=2504;DP=19485;EAS_AF=0.0179;AMR_AF=0;AFR_AF=0;EUR_AF=0;SAS_AF=0;AA=A|||;VT=SNP
6	70088376	rs78456484	A	G	100	PASS	AC=42;AF=0.00838658;AN=5008;NS=2504;DP=18936;EAS_AF=0.0397;AMR_AF=0.0014;AFR_AF=0;EUR_AF=0;SAS_AF=0.001;AA=A|||;VT=SNP
6	70088968	rs9351751	A	C	100	PASS	AC=580;AF=0.115815;AN=5008;NS=2504;DP=16593;EAS_AF=0.12;AMR_AF=0.1297;AFR_AF=0.0983;EUR_AF=0.163;SAS_AF=0.0767;AA=A|||;VT=SNP
6	70090319	rs78882479	T	C	100	PASS	AC=24;AF=0.00479233;AN=5008;NS=2504;DP=18256;EAS_AF=0.0238;AMR_AF=0;AFR_AF=0;EUR_AF=0;SAS_AF=0;AA=T|||;VT=SNP
6	70090625	rs16900676	C	G	100	PASS	AC=578;AF=0.115415;AN=5008;NS=2504;DP=17890;EAS_AF=0.119;AMR_AF=0.1297;AFR_AF=0.0976;EUR_AF=0.163;SAS_AF=0.0767;AA=C|||;VT=SNP
6	70092257	rs12173971	G	T	100	PASS	AC=578;AF=0.115415;AN=5008;NS=2504;DP=18435;EAS_AF=0.119;AMR_AF=0.1282;AFR_AF=0.0976;EUR_AF=0.164;SAS_AF=0.0767;AA=G|||;VT=SNP
6	70093043	rs74719964	T	C	100	PASS	AC=5;AF=0.000998403;AN=5008;NS=2504;DP=17561;EAS_AF=0.005;AMR_AF=0;AFR_AF=0;EUR_AF=0;SAS_AF=0;AA=T|||;VT=SNP
6	70094857	rs111851331	T	C	100	PASS	AC=211;AF=0.0421326;AN=5008;NS=2504;DP=16202;EAS_AF=0.0198;AMR_AF=0.0101;AFR_AF=0.1369;EUR_AF=0.003;SAS_AF=0;AA=T|||;VT=SNP
6	70094963	rs75724597	T	C	100	PASS	AC=90;AF=0.0179712;AN=5008;NS=2504;DP=15532;EAS_AF=0.0843;AMR_AF=0;AFR_AF=0;EUR_AF=0.001;SAS_AF=0.0041;AA=T|||;VT=SNP
6	70095183	rs76164614	G	T	100	PASS	AC=217;AF=0.0433307;AN=5008;NS=2504;DP=20499;EAS_AF=0.0635;AMR_AF=0.111;AFR_AF=0.0008;EUR_AF=0.0298;SAS_AF=0.046;AA=G|||;VT=SNP
6	70095690	rs1952435	C	T	100	PASS	AC=3084;AF=0.615815;AN=5008;NS=2504;DP=21098;EAS_AF=0.8522;AMR_AF=0.6571;AFR_AF=0.2413;EUR_AF=0.6581;SAS_AF=0.8057;AA=C|||;VT=SNP
6	70096024	rs913537	T	C	100	PASS	AC=3112;AF=0.621406;AN=5008;NS=2504;DP=19333;EAS_AF=0.8532;AMR_AF=0.6599;AFR_AF=0.2519;EUR_AF=0.668;SAS_AF=0.8067;AA=T|||;VT=SNP
6	70097588	rs1328735	G	A	100	PASS	AC=2349;AF=0.46905;AN=5008;NS=2504;DP=17232;EAS_AF=0.7688;AMR_AF=0.4568;AFR_AF=0.1823;EUR_AF=0.4374;SAS_AF=0.589;AA=G|||;VT=SNP
6	70098291	rs76105725	T	G	100	PASS	AC=16;AF=0.00319489;AN=5008;NS=2504;DP=16943;EAS_AF=0.0159;AMR_AF=0;AFR_AF=0;EUR_AF=0;SAS_AF=0;AA=T|||;VT=SNP
6	70100375	rs147421659	T	C	100	PASS	AC=13;AF=0.00259585;AN=5008;NS=2504;DP=17562;EAS_AF=0.0119;AMR_AF=0;AFR_AF=0;EUR_AF=0;SAS_AF=0.001;AA=T|||;VT=SNP
6	70102584	rs12525747	A	G	100	PASS	AC=499;AF=0.0996406;AN=5008;NS=2504;DP=17677;EAS_AF=0.12;AMR_AF=0.1239;AFR_AF=0.0408;EUR_AF=0.161;SAS_AF=0.0777;AA=A|||;VT=SNP
6	70104023	rs9346273	C	T	100	PASS	AC=486;AF=0.0970447;AN=5008;NS=2504;DP=18393;EAS_AF=0.119;AMR_AF=0.121;AFR_AF=0.034;EUR_AF=0.161;SAS_AF=0.0767;AA=C|||;VT=SNP
6	70104452	rs73475352	T	G	100	PASS	AC=897;AF=0.179113;AN=5008;NS=2504;DP=18499;EAS_AF=0.0774;AMR_AF=0.1484;AFR_AF=0.3427;EUR_AF=0.1988;SAS_AF=0.0644;AA=T|||;VT=SNP
6	70104682	rs1328734	T	G	100	PASS	AC=2566;AF=0.51238;AN=5008;NS=2504;DP=18716;EAS_AF=0.7292;AMR_AF=0.4784;AFR_AF=0.3533;EUR_AF=0.493;SAS_AF=0.5481;AA=T|||;VT=SNP
6	70104848	rs1328733	T	G	100	PASS	AC=1466;AF=0.292732;AN=5008;NS=2504;DP=17928;EAS_AF=0.374;AMR_AF=0.3401;AFR_AF=0.0605;EUR_AF=0.3946;SAS_AF=0.3845;AA=G|||;VT=SNP
6	70105132	rs1328732	T	C	100	PASS	AC=1629;AF=0.32528;AN=5008;NS=2504;DP=19020;EAS_AF=0.5585;AMR_AF=0.3646;AFR_AF=0.1891;EUR_AF=0.2813;SAS_AF=0.2863;AA=T|||;VT=SNP
6	70105187	rs10485249	G	C	100	PASS	AC=958;AF=0.191294;AN=5008;NS=2504;DP=19543;EAS_AF=0.2827;AMR_AF=0.2205;AFR_AF=0.0166;EUR_AF=0.2048;SAS_AF=0.2986;AA=G|||;VT=SNP
6	70105712	rs74455984	T	G	100	PASS	AC=189;AF=0.0377396;AN=5008;NS=2504;DP=18761;EAS_AF=0.0585;AMR_AF=0.1023;AFR_AF=0.0061;EUR_AF=0.0338;SAS_AF=0.0174;AA=T|||;VT=SNP
6	70105805	rs7758355	C	T	100	PASS	AC=1396;AF=0.278754;AN=5008;NS=2504;DP=19430;EAS_AF=0.3383;AMR_AF=0.33;AFR_AF=0.059;EUR_AF=0.3777;SAS_AF=0.3763;AA=C|||;VT=SNP
6	70106360	rs6911011	T	G	100	PASS	AC=344;AF=0.0686901;AN=5008;NS=2504;DP=17787;EAS_AF=0.0248;AMR_AF=0.0187;AFR_AF=0.1914;EUR_AF=0.0109;SAS_AF=0.0429;AA=T|||;VT=SNP
6	70106598	rs7744884	A	C	100	PASS	AC=1395;AF=0.278554;AN=5008;NS=2504;DP=20406;EAS_AF=0.3373;AMR_AF=0.3285;AFR_AF=0.0582;EUR_AF=0.3777;SAS_AF=0.3783;AA=A|||;VT=SNP
6	70108267	rs34521235	T	C	100	PASS	AC=476;AF=0.0950479;AN=5008;NS=2504;DP=19690;EAS_AF=0.0208;AMR_AF=0.0937;AFR_AF=0.0083;EUR_AF=0.1928;SAS_AF=0.1892;AA=T|||;VT=SNP
6	70108415	rs1328731	G	A	100	PASS	AC=2713;AF=0.541733;AN=5008;NS=2504;DP=21306;EAS_AF=0.5794;AMR_AF=0.5245;AFR_AF=0.5756;EUR_AF=0.5249;SAS_AF=0.4867;AA=G|||;VT=SNP
6	70108848	rs1328729	C	T	100	PASS	AC=476;AF=0.0950479;AN=5008;NS=2504;DP=17289;EAS_AF=0.0208;AMR_AF=0.0937;AFR_AF=0.0083;EUR_AF=0.1928;SAS_AF=0.1892;AA=C|||;VT=SNP
6	70109951	rs11755968	T	A	100	PASS	AC=325;AF=0.0648962;AN=5008;NS=2504;DP=15358;EAS_AF=0.0565;AMR_AF=0.0879;AFR_AF=0.0098;EUR_AF=0.1461;SAS_AF=0.0481;AA=T|||;VT=SNP
6	70110809	rs74524205	A	G	100	PASS	AC=174;AF=0.0347444;AN=5008;NS=2504;DP=20259;EAS_AF=0.0575;AMR_AF=0.0994;AFR_AF=0.0008;EUR_AF=0.0288;SAS_AF=0.0174;AA=A|||;VT=SNP
6	70112193	rs62408288	C	A	100	PASS	AC=1627;AF=0.32488;AN=5008;NS=2504;DP=17242;EAS_AF=0.5575;AMR_AF=0.3689;AFR_AF=0.1884;EUR_AF=0.2773;SAS_AF=0.2873;AA=C|||;VT=SNP
6	70112380	rs16900688	C	T	100	PASS	AC=2711;AF=0.541334;AN=5008;NS=2504;DP=13782;EAS_AF=0.5784;AMR_AF=0.5245;AFR_AF=0.5741;EUR_AF=0.5249;SAS_AF=0.4877;AA=C|||;VT=SNP
6	70112741	rs79016164	G	A	100	PASS	AC=176;AF=0.0351438;AN=5008;NS=2504;DP=17107;EAS_AF=0.0575;AMR_AF=0.0994;AFR_AF=0.0015;EUR_AF=0.0308;SAS_AF=0.0164;AA=G|||;VT=SNP
6	70112978	rs4707011	A	G	100	PASS	AC=1395;AF=0.278554;AN=5008;NS=2504;DP=15051;EAS_AF=0.3383;AMR_AF=0.33;AFR_AF=0.0567;EUR_AF=0.3787;SAS_AF=0.3773;AA=A|||;VT=SNP
6	70112998	rs9454742	C	T	100	PASS	AC=2714;AF=0.541933;AN=5008;NS=2504;DP=15186;EAS_AF=0.5784;AMR_AF=0.5245;AFR_AF=0.5764;EUR_AF=0.5249;SAS_AF=0.4877;AA=C|||;VT=SNP
6	70113200	rs77468726	A	G	100	PASS	AC=174;AF=0.0347444;AN=5008;NS=2504;DP=14574;EAS_AF=0.0575;AMR_AF=0.0994;AFR_AF=0.0008;EUR_AF=0.0288;SAS_AF=0.0174;AA=A|||;VT=SNP
6	70113899	rs12216325	G	A	100	PASS	AC=163;AF=0.0325479;AN=5008;NS=2504;DP=16321;EAS_AF=0.0248;AMR_AF=0.0086;AFR_AF=0.0598;EUR_AF=0.0109;SAS_AF=0.0429;AA=G|||;VT=SNP
6	70114832	rs6927885	A	C	100	PASS	AC=2990;AF=0.597045;AN=5008;NS=2504;DP=18931;EAS_AF=0.6042;AMR_AF=0.5331;AFR_AF=0.7194;EUR_AF=0.5378;SAS_AF=0.5307;AA=A|||;VT=SNP
6	70115123	rs9454743	C	G	100	PASS	AC=2714;AF=0.541933;AN=5008;NS=2504;DP=20098;EAS_AF=0.5794;AMR_AF=0.5245;AFR_AF=0.5749;EUR_AF=0.5258;SAS_AF=0.4877;AA=C|||;VT=SNP
6	70115162	rs7768274	T	C	100	PASS	AC=1394;AF=0.278355;AN=5008;NS=2504;DP=20413;EAS_AF=0.3373;AMR_AF=0.33;AFR_AF=0.0567;EUR_AF=0.3787;SAS_AF=0.3773;AA=T|||;VT=SNP
6	70115766	rs1328727	A	G	100	PASS	AC=389;AF=0.0776757;AN=5008;NS=2504;DP=17171;EAS_AF=0.0575;AMR_AF=0.1095;AFR_AF=0.1581;EUR_AF=0.0288;SAS_AF=0.0174;AA=A|||;VT=SNP
6	70115937	rs12207052	C	T	100	PASS	AC=166;AF=0.033147;AN=5008;NS=2504;DP=17603;EAS_AF=0.0248;AMR_AF=0.0086;AFR_AF=0.062;EUR_AF=0.0109;SAS_AF=0.0429;AA=C|||;VT=SNP
6	70116170	rs6934671	A	T	100	PASS	AC=1394;AF=0.278355;AN=5008;NS=2504;DP=20596;EAS_AF=0.3373;AMR_AF=0.33;AFR_AF=0.0567;EUR_AF=0.3787;SAS_AF=0.3773;AA=A|||;VT=SNP
6	70116475	rs12207342	C	T	100	PASS	AC=166;AF=0.033147;AN=5008;NS=2504;DP=20000;EAS_AF=0.0248;AMR_AF=0.0086;AFR_AF=0.062;EUR_AF=0.0109;SAS_AF=0.0429;AA=C|||;VT=SNP
6	70118606	rs74295520	A	G	100	PASS	AC=93;AF=0.0185703;AN=5008;NS=2504;DP=20576;EAS_AF=0.0397;AMR_AF=0.0764;AFR_AF=0;EUR_AF=0;SAS_AF=0;AA=A|||;VT=SNP
6	70118630	rs9346274	G	A	100	PASS	AC=1630;AF=0.325479;AN=5008;NS=2504;DP=20095;EAS_AF=0.5585;AMR_AF=0.3718;AFR_AF=0.1884;EUR_AF=0.2773;SAS_AF=0.2873;AA=G|||;VT=SNP
6	70118725	rs1854359	A	C	100	PASS	AC=4392;AF=0.876997;AN=5008;NS=2504;DP=18668;EAS_AF=0.9415;AMR_AF=0.8631;AFR_AF=0.7806;EUR_AF=0.9165;SAS_AF=0.91;AA=C|||;VT=SNP
6	70118841	rs1328726	G	A	100	PASS	AC=4407;AF=0.879992;AN=5008;NS=2504;DP=18835;EAS_AF=0.9415;AMR_AF=0.8631;AFR_AF=0.792;EUR_AF=0.9165;SAS_AF=0.91;AA=A|||;VT=SNP
6	70118970	rs6930379	C	T	100	PASS	AC=393;AF=0.0784744;AN=5008;NS=2504;DP=20258;EAS_AF=0.0575;AMR_AF=0.1095;AFR_AF=0.1596;EUR_AF=0.0298;SAS_AF=0.0184;AA=c|||;VT=SNP
6	70119211	rs4707014	C	T	100	PASS	AC=1394;AF=0.278355;AN=5008;NS=2504;DP=20331;EAS_AF=0.3373;AMR_AF=0.33;AFR_AF=0.0567;EUR_AF=0.3787;SAS_AF=0.3773;AA=C|||;VT=SNP
6	70119308	rs9363995	G	C	100	PASS	AC=2714;AF=0.541933;AN=5008;NS=2504;DP=21565;EAS_AF=0.5794;AMR_AF=0.5245;AFR_AF=0.5749;EUR_AF=0.5258;SAS_AF=0.4877;AA=G|||;VT=SNP
6	70119786	rs117073671	C	T	100	PASS	AC=19;AF=0.00379393;AN=5008;NS=2504;DP=18728;EAS_AF=0.0188;AMR_AF=0;AFR_AF=0;EUR_AF=0;SAS_AF=0;AA=C|||;VT=SNP
6	70120127	rs75982988	A	T	100	PASS	AC=163;AF=0.0325479;AN=5008;NS=2504;DP=16606;EAS_AF=0.0248;AMR_AF=0.0086;AFR_AF=0.0598;EUR_AF=0.0109;SAS_AF=0.0429;AA=A|||;VT=SNP
6	70120331	rs140485756	T	C	100	PASS	AC=180;AF=0.0359425;AN=5008;NS=2504;DP=16446;EAS_AF=0.0575;AMR_AF=0.0994;AFR_AF=0.0053;EUR_AF=0.0288;SAS_AF=0.0174;AA=T|||;VT=SNP
6	70120855	rs13213867	A	G	100	PASS	AC=550;AF=0.109824;AN=5008;NS=2504;DP=20693;EAS_AF=0.0208;AMR_AF=0.1009;AFR_AF=0.059;EUR_AF=0.1948;SAS_AF=0.1892;AA=A|||;VT=SNP
6	70121107	rs72918738	C	T	100	PASS	AC=140;AF=0.0279553;AN=5008;NS=2504;DP=19748;EAS_AF=0.004;AMR_AF=0.0692;AFR_AF=0.0038;EUR_AF=0.0606;SAS_AF=0.0225;AA=C|||;VT=SNP
6	70121234	rs9360383	T	A	100	PASS	AC=1394;AF=0.278355;AN=5008;NS=2504;DP=20241;EAS_AF=0.3373;AMR_AF=0.33;AFR_AF=0.0567;EUR_AF=0.3787;SAS_AF=0.3773;AA=T|||;VT=SNP
6	70121861	rs9354833	T	C	100	PASS	AC=2716;AF=0.542332;AN=5008;NS=2504;DP=18019;EAS_AF=0.5794;AMR_AF=0.5245;AFR_AF=0.5764;EUR_AF=0.5258;SAS_AF=0.4877;AA=T|||;VT=SNP
6	70121940	rs35344196	G	C	100	PASS	AC=1394;AF=0.278355;AN=5008;NS=2504;DP=17880;EAS_AF=0.3373;AMR_AF=0.33;AFR_AF=0.0567;EUR_AF=0.3787;SAS_AF=0.3773;AA=g|||;VT=SNP
6	70121968	rs370309815	G	T	100	PASS	AC=20;AF=0.00399361;AN=5008;NS=2504;DP=17749;EAS_AF=0.0198;AMR_AF=0;AFR_AF=0;EUR_AF=0;SAS_AF=0;AA=g|||;VT=SNP
6	70122342	rs374041841	C	A	100	PASS	AC=28;AF=0.00559105;AN=5008;NS=2504;DP=20186;EAS_AF=0.0278;AMR_AF=0;AFR_AF=0;EUR_AF=0;SAS_AF=0;AA=N|||;VT=SNP
6	70123560	rs12196744	G	A	100	PASS	AC=271;AF=0.0541134;AN=5008;NS=2504;DP=7353;EAS_AF=0.0248;AMR_AF=0.0086;AFR_AF=0.1399;EUR_AF=0.0129;SAS_AF=0.0429;AA=G|||;VT=SNP
6	70124911	rs9454746	A	C	100	PASS	AC=4120;AF=0.822684;AN=5008;NS=2504;DP=19322;EAS_AF=0.9167;AMR_AF=0.8545;AFR_AF=0.6392;EUR_AF=0.9046;SAS_AF=0.8671;AA=C|||;VT=SNP
6	70125735	rs139280561	T	C	100	PASS	AC=61;AF=0.0121805;AN=5008;NS=2504;DP=21770;EAS_AF=0.0347;AMR_AF=0.036;AFR_AF=0;EUR_AF=0;SAS_AF=0.001;AA=T|||;VT=SNP
6	70126028	rs117074699	T	C	100	PASS	AC=106;AF=0.0211661;AN=5008;NS=2504;DP=19403;EAS_AF=0.0873;AMR_AF=0.0029;AFR_AF=0.0083;EUR_AF=0;SAS_AF=0.0051;AA=T|||;VT=SNP
6	70126887	rs35667279	C	T	100	PASS	AC=480;AF=0.0958466;AN=5008;NS=2504;DP=19025;EAS_AF=0.0208;AMR_AF=0.0937;AFR_AF=0.0083;EUR_AF=0.1968;SAS_AF=0.1892;AA=C|||;VT=SNP
6	70127696	rs145216889	G	A	100	PASS	AC=57;AF=0.0113818;AN=5008;NS=2504;DP=19249;EAS_AF=0.0099;AMR_AF=0;AFR_AF=0;EUR_AF=0.008;SAS_AF=0.0399;AA=T|||;VT=SNP
6	70127704	rs1928055	A	G	100	PASS	AC=672;AF=0.134185;AN=5008;NS=2504;DP=19451;EAS_AF=0.0823;AMR_AF=0.1167;AFR_AF=0.3041;EUR_AF=0.0408;SAS_AF=0.0665;AA=A|||;VT=SNP
6	70128626	rs142372322	G	C	100	PASS	AC=23;AF=0.00459265;AN=5008;NS=2504;DP=17249;EAS_AF=0.0228;AMR_AF=0;AFR_AF=0;EUR_AF=0;SAS_AF=0;AA=G|||;VT=SNP
6	70128758	rs72918740	A	G	100	PASS	AC=140;AF=0.0279553;AN=5008;NS=2504;DP=15692;EAS_AF=0.003;AMR_AF=0.0692;AFR_AF=0.0038;EUR_AF=0.0616;SAS_AF=0.0225;AA=A|||;VT=SNP
6	70129430	rs57017850	C	T	100	PASS	AC=1093;AF=0.218251;AN=5008;NS=2504;DP=17137;EAS_AF=0.0208;AMR_AF=0.1556;AFR_AF=0.3873;EUR_AF=0.2535;SAS_AF=0.2014;AA=C|||;VT=SNP
6	70129669	rs35654194	A	C	100	PASS	AC=1411;AF=0.281749;AN=5008;NS=2504;DP=17845;EAS_AF=0.3393;AMR_AF=0.33;AFR_AF=0.0575;EUR_AF=0.3827;SAS_AF=0.3875;AA=A|||;VT=SNP
6	70129796	rs12195301	C	T	100	PASS	AC=1410;AF=0.28155;AN=5008;NS=2504;DP=20095;EAS_AF=0.3383;AMR_AF=0.33;AFR_AF=0.0575;EUR_AF=0.3827;SAS_AF=0.3875;AA=C|||;VT=SNP
6	70130437	rs77791927	C	G	100	PASS	AC=173;AF=0.0345447;AN=5008;NS=2504;DP=19051;EAS_AF=0.0575;AMR_AF=0.098;AFR_AF=0.0008;EUR_AF=0.0288;SAS_AF=0.0174;AA=C|||;VT=SNP
6	70130852	rs1360024	C	T	100	PASS	AC=1411;AF=0.281749;AN=5008;NS=2504;DP=17361;EAS_AF=0.3393;AMR_AF=0.33;AFR_AF=0.0575;EUR_AF=0.3827;SAS_AF=0.3875;AA=C|||;VT=SNP
6	70131373	rs1328718	G	T	100	PASS	AC=1410;AF=0.28155;AN=5008;NS=2504;DP=17940;EAS_AF=0.3383;AMR_AF=0.33;AFR_AF=0.0575;EUR_AF=0.3827;SAS_AF=0.3875;AA=G|||;VT=SNP
6	70131418	rs6939864	C	T	100	PASS	AC=670;AF=0.133786;AN=5008;NS=2504;DP=17196;EAS_AF=0.0823;AMR_AF=0.1167;AFR_AF=0.3018;EUR_AF=0.0408;SAS_AF=0.0675;AA=C|||;VT=SNP
6	70131488	rs6923586	T	A	100	PASS	AC=669;AF=0.133586;AN=5008;NS=2504;DP=17431;EAS_AF=0.0823;AMR_AF=0.1167;AFR_AF=0.3018;EUR_AF=0.0408;SAS_AF=0.0665;AA=T|||;VT=SNP
6	70131512	rs78967385	C	T	100	PASS	AC=55;AF=0.0109824;AN=5008;NS=2504;DP=17004;EAS_AF=0.0546;AMR_AF=0;AFR_AF=0;EUR_AF=0;SAS_AF=0;AA=C|||;VT=SNP
6	70131580	rs79187792	A	C	100	PASS	AC=92;AF=0.0183706;AN=5008;NS=2504;DP=16615;EAS_AF=0.0397;AMR_AF=0.0749;AFR_AF=0;EUR_AF=0;SAS_AF=0;AA=A|||;VT=SNP
6	70132540	rs9363996	T	G	100	PASS	AC=58;AF=0.0115815;AN=5008;NS=2504;DP=17382;EAS_AF=0.0506;AMR_AF=0.0029;AFR_AF=0.0008;EUR_AF=0;SAS_AF=0.0041;AA=T|||;VT=SNP
6	70133558	rs9346276	G	A	100	PASS	AC=1414;AF=0.282348;AN=5008;NS=2504;DP=17531;EAS_AF=0.3373;AMR_AF=0.33;AFR_AF=0.0575;EUR_AF=0.3827;SAS_AF=0.3926;AA=G|||;VT=SNP
6	70133831	rs78361433	A	G	100	PASS	AC=93;AF=0.0185703;AN=5008;NS=2504;DP=20512;EAS_AF=0.0407;AMR_AF=0.0749;AFR_AF=0;EUR_AF=0;SAS_AF=0;AA=A|||;VT=SNP
6	70134512	rs66819792	T	A	100	PASS	AC=1605;AF=0.320487;AN=5008;NS=2504;DP=17209;EAS_AF=0.5575;AMR_AF=0.3718;AFR_AF=0.1876;EUR_AF=0.2734;SAS_AF=0.2679;AA=T|||;VT=SNP
6	70135390	rs9363997	A	G	100	PASS	AC=1408;AF=0.28115;AN=5008;NS=2504;DP=18612;EAS_AF=0.3373;AMR_AF=0.33;AFR_AF=0.0575;EUR_AF=0.3827;SAS_AF=0.3865;AA=A|||;VT=SNP
6	70135891	rs115128808	C	T	100	PASS	AC=159;AF=0.0317492;AN=5008;NS=2504;DP=18169;EAS_AF=0.0248;AMR_AF=0.0086;AFR_AF=0.0522;EUR_AF=0.0109;SAS_AF=0.0491;AA=C|||;VT=SNP
6	70136071	rs4707025	T	C	100	PASS	AC=1409;AF=0.28135;AN=5008;NS=2504;DP=19690;EAS_AF=0.3373;AMR_AF=0.33;AFR_AF=0.0582;EUR_AF=0.3827;SAS_AF=0.3865;AA=T|||;VT=SNP
6	70136445	rs7762967	C	T	100	PASS	AC=611;AF=0.122005;AN=5008;NS=2504;DP=17592;EAS_AF=0.0833;AMR_AF=0.1182;AFR_AF=0.2572;EUR_AF=0.0398;SAS_AF=0.0665;AA=c|||;VT=SNP
6	70136660	rs7762198	G	T	100	PASS	AC=612;AF=0.122204;AN=5008;NS=2504;DP=18969;EAS_AF=0.0833;AMR_AF=0.1182;AFR_AF=0.2579;EUR_AF=0.0398;SAS_AF=0.0665;AA=G|||;VT=SNP
6	70137281	rs76754258	G	A	100	PASS	AC=180;AF=0.0359425;AN=5008;NS=2504;DP=19785;EAS_AF=0.0585;AMR_AF=0.098;AFR_AF=0.0053;EUR_AF=0.0288;SAS_AF=0.0174;AA=G|||;VT=SNP
6	70137475	rs74633007	A	G	100	PASS	AC=93;AF=0.0185703;AN=5008;NS=2504;DP=18760;EAS_AF=0.0407;AMR_AF=0.0749;AFR_AF=0;EUR_AF=0;SAS_AF=0;AA=A|||;VT=SNP
6	70137886	rs10945154	G	A	100	PASS	AC=1408;AF=0.28115;AN=5008;NS=2504;DP=17145;EAS_AF=0.3373;AMR_AF=0.33;AFR_AF=0.0575;EUR_AF=0.3827;SAS_AF=0.3865;AA=G|||;VT=SNP
6	70138140	rs16867531	G	A	100	PASS	AC=1064;AF=0.21246;AN=5008;NS=2504;DP=20706;EAS_AF=0.0208;AMR_AF=0.147;AFR_AF=0.3888;EUR_AF=0.2346;SAS_AF=0.1953;AA=G|||;VT=SNP
6	70138567	rs6455313	C	T	100	PASS	AC=613;AF=0.122404;AN=5008;NS=2504;DP=21777;EAS_AF=0.0833;AMR_AF=0.1196;AFR_AF=0.2579;EUR_AF=0.0398;SAS_AF=0.0665;AA=C|||;VT=SNP
6	70139535	rs74882530	G	A	100	PASS	AC=158;AF=0.0315495;AN=5008;NS=2504;DP=11741;EAS_AF=0.0248;AMR_AF=0.0086;AFR_AF=0.0514;EUR_AF=0.0109;SAS_AF=0.0491;AA=G|||;VT=SNP
6	70139940	rs9454749	T	C	100	PASS	AC=1106;AF=0.220847;AN=5008;NS=2504;DP=17000;EAS_AF=0.0208;AMR_AF=0.147;AFR_AF=0.4213;EUR_AF=0.2346;SAS_AF=0.1943;AA=T|||;VT=SNP
6	70140130	rs140060449	C	A	100	PASS	AC=16;AF=0.00319489;AN=5008;NS=2504;DP=20933;EAS_AF=0.0159;AMR_AF=0;AFR_AF=0;EUR_AF=0;SAS_AF=0;AA=C|||;VT=SNP
6	70140227	rs2149455	C	A	100	PASS	AC=1408;AF=0.28115;AN=5008;NS=2504;DP=21026;EAS_AF=0.3373;AMR_AF=0.33;AFR_AF=0.0575;EUR_AF=0.3827;SAS_AF=0.3865;AA=C|||;VT=SNP
6	70140497	rs4707027	A	G	100	PASS	AC=1408;AF=0.28115;AN=5008;NS=2504;DP=20968;EAS_AF=0.3373;AMR_AF=0.33;AFR_AF=0.0575;EUR_AF=0.3827;SAS_AF=0.3865;AA=A|||;VT=SNP
6	70140710	rs75411048	T	C	100	PASS	AC=158;AF=0.0315495;AN=5008;NS=2504;DP=18922;EAS_AF=0.0248;AMR_AF=0.0086;AFR_AF=0.0514;EUR_AF=0.0109;SAS_AF=0.0491;AA=T|||;VT=SNP
6	70140898	rs73468708	C	T	100	PASS	AC=369;AF=0.0736821;AN=5008;NS=2504;DP=18936;EAS_AF=0.0585;AMR_AF=0.1095;AFR_AF=0.1422;EUR_AF=0.0288;SAS_AF=0.0174;AA=C|||;VT=SNP
6	70141817	rs141814576	A	T	100	PASS	AC=16;AF=0.00319489;AN=5008;NS=2504;DP=11260;EAS_AF=0.0159;AMR_AF=0;AFR_AF=0;EUR_AF=0;SAS_AF=0;AA=A|||;VT=SNP
6	70141937	rs9342748	C	T	100	PASS	AC=1372;AF=0.273962;AN=5008;NS=2504;DP=13792;EAS_AF=0.5496;AMR_AF=0.3516;AFR_AF=0.025;EUR_AF=0.2734;SAS_AF=0.272;AA=C|||;VT=SNP
6	70142996	rs12214365	G	A	100	PASS	AC=1408;AF=0.28115;AN=5008;NS=2504;DP=13165;EAS_AF=0.3373;AMR_AF=0.33;AFR_AF=0.0575;EUR_AF=0.3827;SAS_AF=0.3865;AA=G|||;VT=SNP
6	70143164	rs113025163	C	T	100	PASS	AC=1614;AF=0.322284;AN=5008;NS=2504;DP=17052;EAS_AF=0.5575;AMR_AF=0.3718;AFR_AF=0.1861;EUR_AF=0.2734;SAS_AF=0.2791;AA=c|||;VT=SNP
6	70143183	rs12201395	C	T	100	PASS	AC=1408;AF=0.28115;AN=5008;NS=2504;DP=17184;EAS_AF=0.3373;AMR_AF=0.33;AFR_AF=0.0575;EUR_AF=0.3827;SAS_AF=0.3865;AA=c|||;VT=SNP
6	70143244	rs141426640	G	A	100	PASS	AC=158;AF=0.0315495;AN=5008;NS=2504;DP=17066;EAS_AF=0.0248;AMR_AF=0.0086;AFR_AF=0.0514;EUR_AF=0.0109;SAS_AF=0.0491;AA=-|||;VT=SNP
6	70143280	rs12214527	G	A	100	PASS	AC=1408;AF=0.28115;AN=5008;NS=2504;DP=17730;EAS_AF=0.3373;AMR_AF=0.33;AFR_AF=0.0575;EUR_AF=0.3827;SAS_AF=0.3865;AA=-|||;VT=SNP
6	70143309	rs112915284	C	T	100	PASS	AC=612;AF=0.122204;AN=5008;NS=2504;DP=17275;EAS_AF=0.0833;AMR_AF=0.1182;AFR_AF=0.2579;EUR_AF=0.0398;SAS_AF=0.0665;AA=c|||;VT=SNP
6	70144566	rs12211885	T	C	100	PASS	AC=612;AF=0.122204;AN=5008;NS=2504;DP=18487;EAS_AF=0.0833;AMR_AF=0.1182;AFR_AF=0.2579;EUR_AF=0.0398;SAS_AF=0.0665;AA=T|||;VT=SNP
6	70144673	rs1928056	G	A	100	PASS	AC=1606;AF=0.320687;AN=5008;NS=2504;DP=14365;EAS_AF=0.5565;AMR_AF=0.3718;AFR_AF=0.1861;EUR_AF=0.2734;SAS_AF=0.272;AA=G|||;VT=SNP
6	70145133	rs11961580	G	T	100	PASS	AC=1057;AF=0.211062;AN=5008;NS=2504;DP=13439;EAS_AF=0.0208;AMR_AF=0.147;AFR_AF=0.3843;EUR_AF=0.2346;SAS_AF=0.1943;AA=G|||;VT=SNP
6	70145872	rs71559542	T	C	100	PASS	AC=340;AF=0.0678914;AN=5008;NS=2504;DP=19311;EAS_AF=0.0575;AMR_AF=0.0908;AFR_AF=0.0166;EUR_AF=0.1481;SAS_AF=0.0491;AA=T|||;VT=SNP
6	70146294	rs12215588	T	A	100	PASS	AC=159;AF=0.0317492;AN=5008;NS=2504;DP=19477;EAS_AF=0.0248;AMR_AF=0.0086;AFR_AF=0.0522;EUR_AF=0.0109;SAS_AF=0.0491;AA=T|||;VT=SNP
6	70146474	rs9346277	C	T	100	PASS	AC=2485;AF=0.496206;AN=5008;NS=2504;DP=19038;EAS_AF=0.3581;AMR_AF=0.4769;AFR_AF=0.4569;EUR_AF=0.6173;SAS_AF=0.5808;AA=C|||;VT=SNP
6	70146918	rs6916553	G	A	100	PASS	AC=1055;AF=0.210663;AN=5008;NS=2504;DP=16789;EAS_AF=0.0208;AMR_AF=0.147;AFR_AF=0.382;EUR_AF=0.2356;SAS_AF=0.1943;AA=G|||;VT=SNP
6	70147894	rs6922588	G	A	100	PASS	AC=1064;AF=0.21246;AN=5008;NS=2504;DP=18307;EAS_AF=0.0208;AMR_AF=0.147;AFR_AF=0.3896;EUR_AF=0.2346;SAS_AF=0.1943;AA=G|||;VT=SNP
6	70148081	rs1360025	G	A	100	PASS	AC=1608;AF=0.321086;AN=5008;NS=2504;DP=16862;EAS_AF=0.5575;AMR_AF=0.3718;AFR_AF=0.1861;EUR_AF=0.2744;SAS_AF=0.272;AA=G|||;VT=SNP
6	70149239	rs190983534	A	G	100	PASS	AC=77;AF=0.0153754;AN=5008;NS=2504;DP=11629;EAS_AF=0.0496;AMR_AF=0.036;AFR_AF=0;EUR_AF=0;SAS_AF=0.002;AA=A|||;VT=SNP
6	70152079	rs144570398	A	G	100	PASS	AC=16;AF=0.00319489;AN=5008;NS=2504;DP=20115;EAS_AF=0.0159;AMR_AF=0;AFR_AF=0;EUR_AF=0;SAS_AF=0;AA=a|||;VT=SNP
6	70153167	rs4464744	A	G	100	PASS	AC=1408;AF=0.28115;AN=5008;NS=2504;DP=21139;EAS_AF=0.3373;AMR_AF=0.33;AFR_AF=0.0575;EUR_AF=0.3827;SAS_AF=0.3865;AA=a|||;VT=SNP
6	70153181	rs6901894	A	G	100	PASS	AC=1606;AF=0.320687;AN=5008;NS=2504;DP=21615;EAS_AF=0.5575;AMR_AF=0.3718;AFR_AF=0.1853;EUR_AF=0.2734;SAS_AF=0.272;AA=a|||;VT=SNP
6	70153685	rs12210615	C	G	100	PASS	AC=158;AF=0.0315495;AN=5008;NS=2504;DP=18484;EAS_AF=0.0248;AMR_AF=0.0086;AFR_AF=0.0514;EUR_AF=0.0109;SAS_AF=0.0491;AA=c|||;VT=SNP
6	70154997	rs6934533	C	T	100	PASS	AC=645;AF=0.128794;AN=5008;NS=2504;DP=16783;EAS_AF=0.0833;AMR_AF=0.1182;AFR_AF=0.2829;EUR_AF=0.0398;SAS_AF=0.0665;AA=c|||;VT=SNP
6	70155016	rs9294831	G	T	100	PASS	AC=642;AF=0.128195;AN=5008;NS=2504;DP=16187;EAS_AF=0.0208;AMR_AF=0.134;AFR_AF=0.0772;EUR_AF=0.2346;SAS_AF=0.1943;AA=G|||;VT=SNP
6	70155138	rs4036809	C	T	100	PASS	AC=1072;AF=0.214058;AN=5008;NS=2504;DP=18474;EAS_AF=0.0208;AMR_AF=0.147;AFR_AF=0.3956;EUR_AF=0.2346;SAS_AF=0.1943;AA=C|||;VT=SNP
6	70155400	rs2573017	C	T	100	PASS	AC=1618;AF=0.323083;AN=5008;NS=2504;DP=17100;EAS_AF=0.5575;AMR_AF=0.3718;AFR_AF=0.1868;EUR_AF=0.2734;SAS_AF=0.2822;AA=C|||;VT=SNP
6	70155873	rs6924081	T	C	100	PASS	AC=452;AF=0.0902556;AN=5008;NS=2504;DP=19303;EAS_AF=0.0585;AMR_AF=0.1095;AFR_AF=0.205;EUR_AF=0.0288;SAS_AF=0.0174;AA=T|||;VT=SNP
6	70156605	rs78872591	G	A	100	PASS	AC=9;AF=0.00179712;AN=5008;NS=2504;DP=22623;EAS_AF=0.0089;AMR_AF=0;AFR_AF=0;EUR_AF=0;SAS_AF=0;AA=G|||;VT=SNP
6	70156859	rs955218	A	T	100	PASS	AC=2479;AF=0.495008;AN=5008;NS=2504;DP=20982;EAS_AF=0.3581;AMR_AF=0.4769;AFR_AF=0.4523;EUR_AF=0.6173;SAS_AF=0.5808;AA=A|||;VT=SNP
6	70158819	rs9346284	C	G	100	PASS	AC=1380;AF=0.275559;AN=5008;NS=2504;DP=18549;EAS_AF=0.3373;AMR_AF=0.3199;AFR_AF=0.056;EUR_AF=0.3708;SAS_AF=0.3793;AA=C|||;VT=SNP
6	70159070	rs1328723	C	A	100	PASS	AC=1606;AF=0.320687;AN=5008;NS=2504;DP=18641;EAS_AF=0.5575;AMR_AF=0.3718;AFR_AF=0.1853;EUR_AF=0.2734;SAS_AF=0.272;AA=C|||;VT=SNP
6	70159199	rs2573020	G	C	100	PASS	AC=1614;AF=0.322284;AN=5008;NS=2504;DP=18847;EAS_AF=0.5575;AMR_AF=0.3718;AFR_AF=0.1899;EUR_AF=0.2734;SAS_AF=0.274;AA=C|||;VT=SNP
6	70159462	rs113910583	C	T	100	PASS	AC=453;AF=0.0904553;AN=5008;NS=2504;DP=15729;EAS_AF=0.0585;AMR_AF=0.1095;AFR_AF=0.2057;EUR_AF=0.0288;SAS_AF=0.0174;AA=C|||;VT=SNP
6	70159493	rs80214347	T	C	100	PASS	AC=87;AF=0.0173722;AN=5008;NS=2504;DP=15837;EAS_AF=0.0248;AMR_AF=0.0029;AFR_AF=0.0015;EUR_AF=0.0109;SAS_AF=0.0481;AA=T|||;VT=SNP
6	70159495	rs2770324	G	A	100	PASS	AC=1614;AF=0.322284;AN=5008;NS=2504;DP=15456;EAS_AF=0.5575;AMR_AF=0.3718;AFR_AF=0.1899;EUR_AF=0.2734;SAS_AF=0.274;AA=G|||;VT=SNP
6	70159696	rs2770325	A	T	100	PASS	AC=1614;AF=0.322284;AN=5008;NS=2504;DP=20513;EAS_AF=0.5575;AMR_AF=0.3718;AFR_AF=0.1899;EUR_AF=0.2734;SAS_AF=0.274;AA=T|||;VT=SNP
6	70160022	rs12213515	C	T	100	PASS	AC=158;AF=0.0315495;AN=5008;NS=2504;DP=20035;EAS_AF=0.0248;AMR_AF=0.0086;AFR_AF=0.0514;EUR_AF=0.0109;SAS_AF=0.0491;AA=C|||;VT=SNP
6	70160308	rs12195151	T	C	100	PASS	AC=157;AF=0.0313498;AN=5008;NS=2504;DP=20771;EAS_AF=0.0248;AMR_AF=0.0086;AFR_AF=0.0507;EUR_AF=0.0109;SAS_AF=0.0491;AA=T|||;VT=SNP
6	70160376	rs2770326	G	A	100	PASS	AC=1614;AF=0.322284;AN=5008;NS=2504;DP=20954;EAS_AF=0.5575;AMR_AF=0.3718;AFR_AF=0.1899;EUR_AF=0.2734;SAS_AF=0.274;AA=G|||;VT=SNP
6	70160559	rs2573021	C	A	100	PASS	AC=1614;AF=0.322284;AN=5008;NS=2504;DP=22075;EAS_AF=0.5575;AMR_AF=0.3718;AFR_AF=0.1899;EUR_AF=0.2734;SAS_AF=0.274;AA=C|||;VT=SNP
6	70160986	rs2573022	C	A	100	PASS	AC=1611;AF=0.321685;AN=5008;NS=2504;DP=23643;EAS_AF=0.5565;AMR_AF=0.3718;AFR_AF=0.1899;EUR_AF=0.2714;SAS_AF=0.274;AA=A|||;VT=SNP
6	70161037	rs9342752	G	A	100	PASS	AC=1408;AF=0.28115;AN=5008;NS=2504;DP=21663;EAS_AF=0.3373;AMR_AF=0.33;AFR_AF=0.0575;EUR_AF=0.3827;SAS_AF=0.3865;AA=G|||;VT=SNP
6	70161188	rs2573023	C	T	100	PASS	AC=1614;AF=0.322284;AN=5008;NS=2504;DP=21690;EAS_AF=0.5575;AMR_AF=0.3718;AFR_AF=0.1899;EUR_AF=0.2734;SAS_AF=0.274;AA=C|||;VT=SNP
6	70161403	rs2094595	C	G	100	PASS	AC=646;AF=0.128994;AN=5008;NS=2504;DP=17318;EAS_AF=0.0208;AMR_AF=0.134;AFR_AF=0.0794;EUR_AF=0.2346;SAS_AF=0.1953;AA=C|||;VT=SNP
6	70161514	rs2479989	G	C	100	PASS	AC=1614;AF=0.322284;AN=5008;NS=2504;DP=17039;EAS_AF=0.5565;AMR_AF=0.3718;AFR_AF=0.1906;EUR_AF=0.2734;SAS_AF=0.274;AA=C|||;VT=SNP
6	70161577	rs2573024	C	G	100	PASS	AC=1613;AF=0.322085;AN=5008;NS=2504;DP=18493;EAS_AF=0.5565;AMR_AF=0.3718;AFR_AF=0.1899;EUR_AF=0.2734;SAS_AF=0.274;AA=G|||;VT=SNP
6	70161666	rs2770327	A	T	100	PASS	AC=1610;AF=0.321486;AN=5008;NS=2504;DP=19444;EAS_AF=0.5536;AMR_AF=0.3718;AFR_AF=0.1906;EUR_AF=0.2724;SAS_AF=0.274;AA=a|||;VT=SNP
6	70161934	rs2770328	G	T	100	PASS	AC=1613;AF=0.322085;AN=5008;NS=2504;DP=19041;EAS_AF=0.5565;AMR_AF=0.3718;AFR_AF=0.1899;EUR_AF=0.2734;SAS_AF=0.274;AA=G|||;VT=SNP
6	70162205	rs62408297	G	A	100	PASS	AC=646;AF=0.128994;AN=5008;NS=2504;DP=19799;EAS_AF=0.0208;AMR_AF=0.134;AFR_AF=0.0794;EUR_AF=0.2346;SAS_AF=0.1953;AA=G|||;VT=SNP
6	70162247	rs1831197	G	A	100	PASS	AC=1613;AF=0.322085;AN=5008;NS=2504;DP=19531;EAS_AF=0.5565;AMR_AF=0.3718;AFR_AF=0.1899;EUR_AF=0.2734;SAS_AF=0.274;AA=G|||;VT=SNP
6	70162671	rs2770329	A	T	100	PASS	AC=1604;AF=0.320288;AN=5008;NS=2504;DP=21195;EAS_AF=0.5565;AMR_AF=0.3718;AFR_AF=0.1853;EUR_AF=0.2734;SAS_AF=0.271;AA=A|||;VT=SNP
6	70163325	rs9446120	A	G	100	PASS	AC=1060;AF=0.211661;AN=5008;NS=2504;DP=19737;EAS_AF=0.0208;AMR_AF=0.147;AFR_AF=0.385;EUR_AF=0.2346;SAS_AF=0.1963;AA=A|||;VT=SNP
6	70163779	rs12205835	G	T	100	PASS	AC=158;AF=0.0315495;AN=5008;NS=2504;DP=20936;EAS_AF=0.0248;AMR_AF=0.0086;AFR_AF=0.0514;EUR_AF=0.0109;SAS_AF=0.0491;AA=G|||;VT=SNP
6	70163812	rs34323638	C	T	100	PASS	AC=453;AF=0.0904553;AN=5008;NS=2504;DP=21822;EAS_AF=0.0208;AMR_AF=0.0879;AFR_AF=0.0083;EUR_AF=0.1789;SAS_AF=0.184;AA=C|||;VT=SNP
6	70163959	rs2573025	G	C	100	PASS	AC=4165;AF=0.831669;AN=5008;NS=2504;DP=21362;EAS_AF=0.9157;AMR_AF=0.8487;AFR_AF=0.6967;EUR_AF=0.8907;SAS_AF=0.8548;AA=C|||;VT=SNP
6	70165053	rs73472614	A	T	100	PASS	AC=396;AF=0.0790735;AN=5008;NS=2504;DP=18531;EAS_AF=0.0585;AMR_AF=0.1095;AFR_AF=0.1626;EUR_AF=0.0288;SAS_AF=0.0174;AA=-|||;VT=SNP
6	70165209	rs77300553	T	A	100	PASS	AC=84;AF=0.0167732;AN=5008;NS=2504;DP=17189;EAS_AF=0.0764;AMR_AF=0;AFR_AF=0;EUR_AF=0.004;SAS_AF=0.0031;AA=T|||;VT=SNP
6	70165296	rs2770310	C	A	100	PASS	AC=4162;AF=0.83107;AN=5008;NS=2504;DP=15680;EAS_AF=0.9157;AMR_AF=0.8487;AFR_AF=0.6936;EUR_AF=0.8917;SAS_AF=0.8548;AA=A|||;VT=SNP
6	70165311	rs2770311	C	T	100	PASS	AC=1603;AF=0.320088;AN=5008;NS=2504;DP=15530;EAS_AF=0.5565;AMR_AF=0.3718;AFR_AF=0.1853;EUR_AF=0.2734;SAS_AF=0.2699;AA=C|||;VT=SNP
6	70166366	rs2573026	T	C	100	PASS	AC=1604;AF=0.320288;AN=5008;NS=2504;DP=20069;EAS_AF=0.5565;AMR_AF=0.3718;AFR_AF=0.1853;EUR_AF=0.2734;SAS_AF=0.271;AA=T|||;VT=SNP
6	70166371	rs1328716	G	A	100	PASS	AC=2672;AF=0.533546;AN=5008;NS=2504;DP=20046;EAS_AF=0.5774;AMR_AF=0.5187;AFR_AF=0.5749;EUR_AF=0.507;SAS_AF=0.4703;AA=A|||;VT=SNP
6	70166530	rs9360386	A	G	100	PASS	AC=971;AF=0.19389;AN=5008;NS=2504;DP=18110;EAS_AF=0.2798;AMR_AF=0.2176;AFR_AF=0.0174;EUR_AF=0.2048;SAS_AF=0.316;AA=A|||;VT=SNP
6	70166793	rs6906920	A	G	100	PASS	AC=1086;AF=0.216853;AN=5008;NS=2504;DP=17465;EAS_AF=0.0208;AMR_AF=0.1571;AFR_AF=0.3812;EUR_AF=0.2584;SAS_AF=0.1963;AA=A|||;VT=SNP
6	70166800	rs9446121	T	G	100	PASS	AC=1095;AF=0.21865;AN=5008;NS=2504;DP=17347;EAS_AF=0.0208;AMR_AF=0.1571;AFR_AF=0.3858;EUR_AF=0.2584;SAS_AF=0.1994;AA=T|||;VT=SNP
6	70166899	rs9446122	T	C	100	PASS	AC=1086;AF=0.216853;AN=5008;NS=2504;DP=19396;EAS_AF=0.0208;AMR_AF=0.1571;AFR_AF=0.3812;EUR_AF=0.2584;SAS_AF=0.1963;AA=T|||;VT=SNP
6	70167055	rs60605205	C	T	100	PASS	AC=455;AF=0.0908546;AN=5008;NS=2504;DP=18325;EAS_AF=0.0585;AMR_AF=0.111;AFR_AF=0.2065;EUR_AF=0.0288;SAS_AF=0.0174;AA=C|||;VT=SNP
6	70167079	rs2572992	A	G	100	PASS	AC=2692;AF=0.53754;AN=5008;NS=2504;DP=17754;EAS_AF=0.5764;AMR_AF=0.5288;AFR_AF=0.5666;EUR_AF=0.5318;SAS_AF=0.4703;AA=A|||;VT=SNP
6	70167157	rs10945155	A	G	100	PASS	AC=1333;AF=0.266174;AN=5008;NS=2504;DP=16744;EAS_AF=0.3413;AMR_AF=0.3199;AFR_AF=0.062;EUR_AF=0.3598;SAS_AF=0.3303;AA=A|||;VT=SNP
6	70167195	rs4354104	C	T	100	PASS	AC=1095;AF=0.21865;AN=5008;NS=2504;DP=16742;EAS_AF=0.0208;AMR_AF=0.1571;AFR_AF=0.3865;EUR_AF=0.2584;SAS_AF=0.1984;AA=C|||;VT=SNP
6	70167203	rs2770312	G	A	100	PASS	AC=1597;AF=0.31889;AN=5008;NS=2504;DP=16600;EAS_AF=0.5536;AMR_AF=0.3718;AFR_AF=0.1831;EUR_AF=0.2734;SAS_AF=0.2699;AA=G|||;VT=SNP
6	70167456	rs2770314	G	A	100	PASS	AC=4619;AF=0.922324;AN=5008;NS=2504;DP=17189;EAS_AF=0.9742;AMR_AF=0.9582;AFR_AF=0.9017;EUR_AF=0.9215;SAS_AF=0.8722;AA=A|||;VT=SNP
6	70167978	rs6938423	C	A	100	PASS	AC=1156;AF=0.230831;AN=5008;NS=2504;DP=9469;EAS_AF=0.0218;AMR_AF=0.1614;AFR_AF=0.4304;EUR_AF=0.2584;SAS_AF=0.1973;AA=C|||;VT=SNP
6	70168097	rs1928058	C	T	100	PASS	AC=1157;AF=0.23103;AN=5008;NS=2504;DP=10602;EAS_AF=0.0218;AMR_AF=0.1614;AFR_AF=0.4304;EUR_AF=0.2584;SAS_AF=0.1984;AA=C|||;VT=SNP
6	70168558	rs7755341	A	C	100	PASS	AC=1551;AF=0.309704;AN=5008;NS=2504;DP=14886;EAS_AF=0.0804;AMR_AF=0.2666;AFR_AF=0.5923;EUR_AF=0.2883;SAS_AF=0.2168;AA=C|||;VT=SNP
6	70168829	rs7738652	G	A	100	PASS	AC=393;AF=0.0784744;AN=5008;NS=2504;DP=19941;EAS_AF=0.0585;AMR_AF=0.1052;AFR_AF=0.1619;EUR_AF=0.0288;SAS_AF=0.0184;AA=G|||;VT=SNP
6	70169042	rs4707036	A	G	100	PASS	AC=1389;AF=0.277356;AN=5008;NS=2504;DP=18223;EAS_AF=0.3442;AMR_AF=0.3199;AFR_AF=0.0613;EUR_AF=0.3598;SAS_AF=0.3855;AA=A|||;VT=SNP
6	70169093	rs6900360	G	C	100	PASS	AC=1152;AF=0.230032;AN=5008;NS=2504;DP=17753;EAS_AF=0.0218;AMR_AF=0.1614;AFR_AF=0.4289;EUR_AF=0.2584;SAS_AF=0.1953;AA=G|||;VT=SNP
6	70169182	rs17694107	T	C	100	PASS	AC=325;AF=0.0648962;AN=5008;NS=2504;DP=15924;EAS_AF=0.0575;AMR_AF=0.0879;AFR_AF=0.0091;EUR_AF=0.1461;SAS_AF=0.0481;AA=T|||;VT=SNP
6	70169295	rs28535592	A	C	100	PASS	AC=393;AF=0.0784744;AN=5008;NS=2504;DP=15431;EAS_AF=0.0585;AMR_AF=0.1052;AFR_AF=0.1619;EUR_AF=0.0288;SAS_AF=0.0184;AA=A|||;VT=SNP
6	70169296	rs28629971	G	T	100	PASS	AC=393;AF=0.0784744;AN=5008;NS=2504;DP=15456;EAS_AF=0.0585;AMR_AF=0.1052;AFR_AF=0.1619;EUR_AF=0.0288;SAS_AF=0.0184;AA=g|||;VT=SNP
6	70169633	rs6929456	T	G	100	PASS	AC=1156;AF=0.230831;AN=5008;NS=2504;DP=12813;EAS_AF=0.0218;AMR_AF=0.1614;AFR_AF=0.4304;EUR_AF=0.2584;SAS_AF=0.1973;AA=T|||;VT=SNP
6	70169891	rs2770316	C	A	100	PASS	AC=1595;AF=0.31849;AN=5008;NS=2504;DP=15636;EAS_AF=0.5496;AMR_AF=0.3718;AFR_AF=0.1846;EUR_AF=0.2734;SAS_AF=0.2699;AA=C|||;VT=SNP
6	70170126	rs9446123	A	G	100	PASS	AC=1550;AF=0.309505;AN=5008;NS=2504;DP=17953;EAS_AF=0.0813;AMR_AF=0.2666;AFR_AF=0.5923;EUR_AF=0.2873;SAS_AF=0.2157;AA=G|||;VT=SNP
6	70170512	rs12208861	G	T	100	PASS	AC=158;AF=0.0315495;AN=5008;NS=2504;DP=21051;EAS_AF=0.0248;AMR_AF=0.0086;AFR_AF=0.0522;EUR_AF=0.0099;SAS_AF=0.0491;AA=G|||;VT=SNP
6	70171242	rs1328715	C	T	100	PASS	AC=4619;AF=0.922324;AN=5008;NS=2504;DP=14818;EAS_AF=0.9742;AMR_AF=0.9582;AFR_AF=0.9017;EUR_AF=0.9215;SAS_AF=0.8722;AA=T|||;VT=SNP
6	70171644	rs16867594	G	A	100	PASS	AC=61;AF=0.0121805;AN=5008;NS=2504;DP=17654;EAS_AF=0.0069;AMR_AF=0.0778;AFR_AF=0;EUR_AF=0;SAS_AF=0;AA=G|||;VT=SNP
6	70171759	rs913541	G	T	100	PASS	AC=1156;AF=0.230831;AN=5008;NS=2504;DP=17623;EAS_AF=0.0218;AMR_AF=0.1614;AFR_AF=0.4304;EUR_AF=0.2584;SAS_AF=0.1973;AA=T|||;VT=SNP
6	70171801	rs913540	T	C	100	PASS	AC=1549;AF=0.309305;AN=5008;NS=2504;DP=18044;EAS_AF=0.0804;AMR_AF=0.2666;AFR_AF=0.5923;EUR_AF=0.2873;SAS_AF=0.2157;AA=T|||;VT=SNP
6	70171962	rs7764619	G	A	100	PASS	AC=393;AF=0.0784744;AN=5008;NS=2504;DP=18811;EAS_AF=0.0585;AMR_AF=0.1052;AFR_AF=0.1619;EUR_AF=0.0288;SAS_AF=0.0184;AA=G|||;VT=SNP
6	70172258	rs6931038	C	T	100	PASS	AC=1157;AF=0.23103;AN=5008;NS=2504;DP=15055;EAS_AF=0.0218;AMR_AF=0.1614;AFR_AF=0.4304;EUR_AF=0.2584;SAS_AF=0.1984;AA=c|||;VT=SNP
6	70172889	rs913539	C	G	100	PASS	AC=4619;AF=0.922324;AN=5008;NS=2504;DP=18354;EAS_AF=0.9742;AMR_AF=0.9582;AFR_AF=0.9017;EUR_AF=0.9215;SAS_AF=0.8722;AA=G|||;VT=SNP
6	70173124	rs913538	G	C	100	PASS	AC=1151;AF=0.229832;AN=5008;NS=2504;DP=20008;EAS_AF=0.0218;AMR_AF=0.1614;AFR_AF=0.4289;EUR_AF=0.2584;SAS_AF=0.1943;AA=G|||;VT=SNP
6	70173443	rs9454764	G	A	100	PASS	AC=1085;AF=0.216653;AN=5008;NS=2504;DP=17785;EAS_AF=0.0218;AMR_AF=0.1571;AFR_AF=0.3805;EUR_AF=0.2584;SAS_AF=0.1953;AA=G|||;VT=SNP
6	70173457	rs117009546	T	C	100	PASS	AC=176;AF=0.0351438;AN=5008;NS=2504;DP=18164;EAS_AF=0.0585;AMR_AF=0.098;AFR_AF=0.0015;EUR_AF=0.0288;SAS_AF=0.0184;AA=T|||;VT=SNP
6	70173695	rs2572996	G	A	100	PASS	AC=1594;AF=0.318291;AN=5008;NS=2504;DP=17276;EAS_AF=0.5496;AMR_AF=0.3718;AFR_AF=0.1838;EUR_AF=0.2734;SAS_AF=0.2699;AA=G|||;VT=SNP
6	70173890	rs9446124	G	A	100	PASS	AC=1549;AF=0.309305;AN=5008;NS=2504;DP=14720;EAS_AF=0.0804;AMR_AF=0.2666;AFR_AF=0.5923;EUR_AF=0.2873;SAS_AF=0.2157;AA=A|||;VT=SNP
6	70174335	rs75157398	C	T	100	PASS	AC=159;AF=0.0317492;AN=5008;NS=2504;DP=16246;EAS_AF=0.0248;AMR_AF=0.0086;AFR_AF=0.053;EUR_AF=0.0099;SAS_AF=0.0491;AA=C|||;VT=SNP
6	70174352	rs57288840	G	A	100	PASS	AC=393;AF=0.0784744;AN=5008;NS=2504;DP=16472;EAS_AF=0.0585;AMR_AF=0.1052;AFR_AF=0.1619;EUR_AF=0.0288;SAS_AF=0.0184;AA=G|||;VT=SNP
6	70175137	rs59983887	G	A	100	PASS	AC=1085;AF=0.216653;AN=5008;NS=2504;DP=18917;EAS_AF=0.0218;AMR_AF=0.1571;AFR_AF=0.3805;EUR_AF=0.2584;SAS_AF=0.1953;AA=C|||;VT=SNP
6	70175142	rs56169409	G	A	100	PASS	AC=1156;AF=0.230831;AN=5008;NS=2504;DP=18828;EAS_AF=0.0218;AMR_AF=0.1614;AFR_AF=0.4304;EUR_AF=0.2584;SAS_AF=0.1973;AA=A|||;VT=SNP
6	70175302	rs59900421	A	C	100	PASS	AC=1156;AF=0.230831;AN=5008;NS=2504;DP=18365;EAS_AF=0.0218;AMR_AF=0.1614;AFR_AF=0.4304;EUR_AF=0.2584;SAS_AF=0.1973;AA=A|||;VT=SNP
6	70175561	rs4707039	C	A	100	PASS	AC=1390;AF=0.277556;AN=5008;NS=2504;DP=19290;EAS_AF=0.3442;AMR_AF=0.3199;AFR_AF=0.0613;EUR_AF=0.3598;SAS_AF=0.3865;AA=C|||;VT=SNP
6	70175771	rs9454766	G	C	100	PASS	AC=1155;AF=0.230631;AN=5008;NS=2504;DP=19391;EAS_AF=0.0218;AMR_AF=0.1614;AFR_AF=0.4297;EUR_AF=0.2584;SAS_AF=0.1973;AA=C|||;VT=SNP
6	70176573	rs56880395	A	T	100	PASS	AC=1151;AF=0.229832;AN=5008;NS=2504;DP=18253;EAS_AF=0.0218;AMR_AF=0.1614;AFR_AF=0.4289;EUR_AF=0.2584;SAS_AF=0.1943;AA=A|||;VT=SNP
6	70176916	rs2094596	A	G	100	PASS	AC=4590;AF=0.916534;AN=5008;NS=2504;DP=19030;EAS_AF=0.9742;AMR_AF=0.9582;AFR_AF=0.8797;EUR_AF=0.9215;SAS_AF=0.8722;AA=G|||;VT=SNP
6	70176978	rs13202718	G	A	100	PASS	AC=1174;AF=0.234425;AN=5008;NS=2504;DP=16219;EAS_AF=0.0218;AMR_AF=0.1614;AFR_AF=0.444;EUR_AF=0.2584;SAS_AF=0.1973;AA=G|||;VT=SNP
6	70177124	rs13202865	G	A	100	PASS	AC=1175;AF=0.234625;AN=5008;NS=2504;DP=15761;EAS_AF=0.0228;AMR_AF=0.1614;AFR_AF=0.444;EUR_AF=0.2584;SAS_AF=0.1973;AA=g|||;VT=SNP
6	70177345	rs146796182	G	A	100	PASS	AC=29;AF=0.00579073;AN=5008;NS=2504;DP=14830;EAS_AF=0.0119;AMR_AF=0;AFR_AF=0;EUR_AF=0.0159;SAS_AF=0.001;AA=G|||;VT=SNP
6	70177359	rs113616875	G	A	100	PASS	AC=1594;AF=0.318291;AN=5008;NS=2504;DP=14948;EAS_AF=0.5486;AMR_AF=0.3732;AFR_AF=0.1831;EUR_AF=0.2734;SAS_AF=0.271;AA=G|||;VT=SNP
6	70177377	rs13192913	T	C	100	PASS	AC=1569;AF=0.313299;AN=5008;NS=2504;DP=14923;EAS_AF=0.0813;AMR_AF=0.2666;AFR_AF=0.6067;EUR_AF=0.2883;SAS_AF=0.2147;AA=C|||;VT=SNP
6	70177416	rs13204142	C	A	100	PASS	AC=1173;AF=0.234225;AN=5008;NS=2504;DP=15910;EAS_AF=0.0228;AMR_AF=0.1614;AFR_AF=0.4448;EUR_AF=0.2584;SAS_AF=0.1943;AA=C|||;VT=SNP
6	70177430	rs13219935	A	G	100	PASS	AC=1172;AF=0.234026;AN=5008;NS=2504;DP=15928;EAS_AF=0.0218;AMR_AF=0.1614;AFR_AF=0.4448;EUR_AF=0.2584;SAS_AF=0.1943;AA=G|||;VT=SNP
6	70177540	rs145674069	T	C	100	PASS	AC=93;AF=0.0185703;AN=5008;NS=2504;DP=17959;EAS_AF=0.0407;AMR_AF=0.0749;AFR_AF=0;EUR_AF=0;SAS_AF=0;AA=T|||;VT=SNP
6	70177746	rs11961365	T	C	100	PASS	AC=1171;AF=0.233826;AN=5008;NS=2504;DP=21518;EAS_AF=0.0218;AMR_AF=0.1614;AFR_AF=0.444;EUR_AF=0.2584;SAS_AF=0.1943;AA=t|||;VT=SNP
6	70178073	rs6924074	C	G	100	PASS	AC=159;AF=0.0317492;AN=5008;NS=2504;DP=21018;EAS_AF=0.0248;AMR_AF=0.0086;AFR_AF=0.053;EUR_AF=0.0099;SAS_AF=0.0491;AA=C|||;VT=SNP
6	70178422	rs34425278	T	C	100	PASS	AC=1561;AF=0.311701;AN=5008;NS=2504;DP=20317;EAS_AF=0.0804;AMR_AF=0.2666;AFR_AF=0.6036;EUR_AF=0.2873;SAS_AF=0.2127;AA=C|||;VT=SNP
6	70178426	rs34995521	A	G	100	PASS	AC=1565;AF=0.3125;AN=5008;NS=2504;DP=20236;EAS_AF=0.0804;AMR_AF=0.2666;AFR_AF=0.6067;EUR_AF=0.2873;SAS_AF=0.2127;AA=G|||;VT=SNP
6	70178525	rs78750134	C	G	100	PASS	AC=393;AF=0.0784744;AN=5008;NS=2504;DP=19480;EAS_AF=0.0585;AMR_AF=0.1052;AFR_AF=0.1619;EUR_AF=0.0288;SAS_AF=0.0184;AA=C|||;VT=SNP
6	70178705	rs7760091	G	A	100	PASS	AC=159;AF=0.0317492;AN=5008;NS=2504;DP=20404;EAS_AF=0.0248;AMR_AF=0.0086;AFR_AF=0.0514;EUR_AF=0.0099;SAS_AF=0.0511;AA=G|||;VT=SNP
6	70178714	rs149928948	G	A	100	PASS	AC=60;AF=0.0119808;AN=5008;NS=2504;DP=20667;EAS_AF=0.006;AMR_AF=0.0778;AFR_AF=0;EUR_AF=0;SAS_AF=0;AA=G|||;VT=SNP
6	70179002	rs35485330	A	G	100	PASS	AC=1171;AF=0.233826;AN=5008;NS=2504;DP=17927;EAS_AF=0.0218;AMR_AF=0.1614;AFR_AF=0.444;EUR_AF=0.2584;SAS_AF=0.1943;AA=A|||;VT=SNP
6	70179047	rs62408304	G	A	100	PASS	AC=242;AF=0.0483227;AN=5008;NS=2504;DP=18618;EAS_AF=0.0188;AMR_AF=0.0476;AFR_AF=0.003;EUR_AF=0.1044;SAS_AF=0.0828;AA=g|||;VT=SNP
6	70179354	rs12111401	C	T	100	PASS	AC=392;AF=0.0782748;AN=5008;NS=2504;DP=20257;EAS_AF=0.0585;AMR_AF=0.1052;AFR_AF=0.1611;EUR_AF=0.0288;SAS_AF=0.0184;AA=C|||;VT=SNP
6	70179544	rs12110770	G	T	100	PASS	AC=392;AF=0.0782748;AN=5008;NS=2504;DP=20086;EAS_AF=0.0585;AMR_AF=0.1052;AFR_AF=0.1611;EUR_AF=0.0288;SAS_AF=0.0184;AA=G|||;VT=SNP
6	70179593	rs12111407	C	G	100	PASS	AC=392;AF=0.0782748;AN=5008;NS=2504;DP=19849;EAS_AF=0.0585;AMR_AF=0.1052;AFR_AF=0.1611;EUR_AF=0.0288;SAS_AF=0.0184;AA=C|||;VT=SNP
6	70179868	rs116188767	T	C	100	PASS	AC=334;AF=0.0666933;AN=5008;NS=2504;DP=18923;EAS_AF=0.0585;AMR_AF=0.1052;AFR_AF=0.1172;EUR_AF=0.0288;SAS_AF=0.0184;AA=T|||;VT=SNP
6	70180355	rs12332870	G	A	100	PASS	AC=1171;AF=0.233826;AN=5008;NS=2504;DP=20932;EAS_AF=0.0218;AMR_AF=0.1614;AFR_AF=0.444;EUR_AF=0.2584;SAS_AF=0.1943;AA=G|||;VT=SNP
6	70180413	rs2572999	C	T	100	PASS	AC=1597;AF=0.31889;AN=5008;NS=2504;DP=21325;EAS_AF=0.5506;AMR_AF=0.3732;AFR_AF=0.1838;EUR_AF=0.2734;SAS_AF=0.271;AA=C|||;VT=SNP
6	70180632	rs2573000	C	T	100	PASS	AC=4590;AF=0.916534;AN=5008;NS=2504;DP=18459;EAS_AF=0.9742;AMR_AF=0.9582;AFR_AF=0.8797;EUR_AF=0.9215;SAS_AF=0.8722;AA=T|||;VT=SNP
6	70180889	rs60961273	C	A	100	PASS	AC=1170;AF=0.233626;AN=5008;NS=2504;DP=17982;EAS_AF=0.0218;AMR_AF=0.1614;AFR_AF=0.4433;EUR_AF=0.2584;SAS_AF=0.1943;AA=C|||;VT=SNP
6	70181010	rs12110419	T	A	100	PASS	AC=1564;AF=0.3123;AN=5008;NS=2504;DP=18709;EAS_AF=0.0804;AMR_AF=0.2666;AFR_AF=0.6059;EUR_AF=0.2873;SAS_AF=0.2127;AA=A|||;VT=SNP
6	70181049	rs12111276	C	T	100	PASS	AC=335;AF=0.066893;AN=5008;NS=2504;DP=19655;EAS_AF=0.0585;AMR_AF=0.1052;AFR_AF=0.118;EUR_AF=0.0288;SAS_AF=0.0184;AA=C|||;VT=SNP
6	70181845	rs34590727	C	G	100	PASS	AC=1172;AF=0.234026;AN=5008;NS=2504;DP=21629;EAS_AF=0.0218;AMR_AF=0.1628;AFR_AF=0.444;EUR_AF=0.2584;SAS_AF=0.1943;AA=C|||;VT=SNP
6	70182133	rs9454769	C	T	100	PASS	AC=1172;AF=0.234026;AN=5008;NS=2504;DP=23994;EAS_AF=0.0218;AMR_AF=0.1614;AFR_AF=0.444;EUR_AF=0.2594;SAS_AF=0.1943;AA=C|||;VT=SNP
6	70182280	rs9454770	A	C	100	PASS	AC=1171;AF=0.233826;AN=5008;NS=2504;DP=21549;EAS_AF=0.0218;AMR_AF=0.1614;AFR_AF=0.444;EUR_AF=0.2584;SAS_AF=0.1943;AA=C|||;VT=SNP
6	70182518	rs9354847	A	G	100	PASS	AC=1383;AF=0.276158;AN=5008;NS=2504;DP=20178;EAS_AF=0.3442;AMR_AF=0.3199;AFR_AF=0.056;EUR_AF=0.3598;SAS_AF=0.3865;AA=A|||;VT=SNP
6	70182534	rs10214499	T	A	100	PASS	AC=1086;AF=0.216853;AN=5008;NS=2504;DP=20504;EAS_AF=0.0218;AMR_AF=0.1571;AFR_AF=0.382;EUR_AF=0.2584;SAS_AF=0.1943;AA=T|||;VT=SNP
6	70182542	rs10455686	G	A	100	PASS	AC=159;AF=0.0317492;AN=5008;NS=2504;DP=20671;EAS_AF=0.0248;AMR_AF=0.0086;AFR_AF=0.053;EUR_AF=0.0099;SAS_AF=0.0491;AA=G|||;VT=SNP
6	70182673	rs7750020	T	C	100	PASS	AC=1171;AF=0.233826;AN=5008;NS=2504;DP=19317;EAS_AF=0.0218;AMR_AF=0.1614;AFR_AF=0.444;EUR_AF=0.2584;SAS_AF=0.1943;AA=C|||;VT=SNP
6	70182710	rs78536982	C	T	100	PASS	AC=93;AF=0.0185703;AN=5008;NS=2504;DP=19835;EAS_AF=0.0377;AMR_AF=0.0749;AFR_AF=0;EUR_AF=0;SAS_AF=0.0031;AA=C|||;VT=SNP
6	70182823	rs7764518	C	T	100	PASS	AC=1171;AF=0.233826;AN=5008;NS=2504;DP=19018;EAS_AF=0.0218;AMR_AF=0.1614;AFR_AF=0.444;EUR_AF=0.2575;SAS_AF=0.1953;AA=C|||;VT=SNP
6	70182984	rs7754274	T	C	100	PASS	AC=1171;AF=0.233826;AN=5008;NS=2504;DP=18841;EAS_AF=0.0218;AMR_AF=0.1614;AFR_AF=0.444;EUR_AF=0.2584;SAS_AF=0.1943;AA=t|||;VT=SNP
6	70183587	rs1887845	A	G	100	PASS	AC=1172;AF=0.234026;AN=5008;NS=2504;DP=19256;EAS_AF=0.0218;AMR_AF=0.1614;AFR_AF=0.4448;EUR_AF=0.2584;SAS_AF=0.1943;AA=A|||;VT=SNP
6	70183884	rs16867632	T	C	100	PASS	AC=393;AF=0.0784744;AN=5008;NS=2504;DP=19716;EAS_AF=0.0585;AMR_AF=0.1052;AFR_AF=0.1619;EUR_AF=0.0288;SAS_AF=0.0184;AA=T|||;VT=SNP
6	70183967	rs6938482	G	A	100	PASS	AC=393;AF=0.0784744;AN=5008;NS=2504;DP=19099;EAS_AF=0.0585;AMR_AF=0.1052;AFR_AF=0.1619;EUR_AF=0.0288;SAS_AF=0.0184;AA=G|||;VT=SNP
6	70183999	rs145538728	A	G	100	PASS	AC=62;AF=0.0123802;AN=5008;NS=2504;DP=19060;EAS_AF=0.0069;AMR_AF=0.0793;AFR_AF=0;EUR_AF=0;SAS_AF=0;AA=A|||;VT=SNP
6	70184385	rs12197332	T	A	100	PASS	AC=157;AF=0.0313498;AN=5008;NS=2504;DP=18875;EAS_AF=0.0248;AMR_AF=0.0086;AFR_AF=0.0514;EUR_AF=0.0099;SAS_AF=0.0491;AA=T|||;VT=SNP
6	70184575	rs6940909	C	T	100	PASS	AC=393;AF=0.0784744;AN=5008;NS=2504;DP=21463;EAS_AF=0.0585;AMR_AF=0.1052;AFR_AF=0.1619;EUR_AF=0.0288;SAS_AF=0.0184;AA=C|||;VT=SNP
6	70184630	rs9364004	C	A	100	PASS	AC=94;AF=0.01877;AN=5008;NS=2504;DP=22435;EAS_AF=0.0853;AMR_AF=0.0029;AFR_AF=0.0008;EUR_AF=0;SAS_AF=0.0051;AA=C|||;VT=SNP
6	70184743	rs9454771	T	C	100	PASS	AC=1171;AF=0.233826;AN=5008;NS=2504;DP=18373;EAS_AF=0.0218;AMR_AF=0.1614;AFR_AF=0.444;EUR_AF=0.2584;SAS_AF=0.1943;AA=T|||;VT=SNP
6	70184893	rs2104675	C	A	100	PASS	AC=1595;AF=0.31849;AN=5008;NS=2504;DP=19458;EAS_AF=0.5496;AMR_AF=0.3718;AFR_AF=0.1846;EUR_AF=0.2734;SAS_AF=0.2699;AA=C|||;VT=SNP
6	70184901	rs76196352	C	A	100	PASS	AC=393;AF=0.0784744;AN=5008;NS=2504;DP=19391;EAS_AF=0.0585;AMR_AF=0.1052;AFR_AF=0.1619;EUR_AF=0.0288;SAS_AF=0.0184;AA=C|||;VT=SNP
6	70185115	rs9346286	G	T	100	PASS	AC=1390;AF=0.277556;AN=5008;NS=2504;DP=19856;EAS_AF=0.3442;AMR_AF=0.3199;AFR_AF=0.0613;EUR_AF=0.3598;SAS_AF=0.3865;AA=G|||;VT=SNP
6	70185252	rs149512440	G	A	100	PASS	AC=87;AF=0.0173722;AN=5008;NS=2504;DP=16041;EAS_AF=0.0248;AMR_AF=0.0029;AFR_AF=0.0015;EUR_AF=0.0099;SAS_AF=0.0491;AA=G|||;VT=SNP
6	70185336	rs9454772	T	C	100	PASS	AC=1564;AF=0.3123;AN=5008;NS=2504;DP=18119;EAS_AF=0.0804;AMR_AF=0.2666;AFR_AF=0.6059;EUR_AF=0.2873;SAS_AF=0.2127;AA=C|||;VT=SNP
6	70185475	rs9454773	T	C	100	PASS	AC=1170;AF=0.233626;AN=5008;NS=2504;DP=20467;EAS_AF=0.0218;AMR_AF=0.1614;AFR_AF=0.4433;EUR_AF=0.2584;SAS_AF=0.1943;AA=t|||;VT=SNP
6	70185933	rs1410693	T	A	100	PASS	AC=4591;AF=0.916733;AN=5008;NS=2504;DP=23570;EAS_AF=0.9742;AMR_AF=0.9582;AFR_AF=0.8797;EUR_AF=0.9215;SAS_AF=0.8732;AA=A|||;VT=SNP
6	70185969	rs1410692	T	C	100	PASS	AC=1390;AF=0.277556;AN=5008;NS=2504;DP=23082;EAS_AF=0.3442;AMR_AF=0.3199;AFR_AF=0.0613;EUR_AF=0.3598;SAS_AF=0.3865;AA=T|||;VT=SNP
6	70186504	rs6455317	C	T	100	PASS	AC=393;AF=0.0784744;AN=5008;NS=2504;DP=18149;EAS_AF=0.0585;AMR_AF=0.1052;AFR_AF=0.1619;EUR_AF=0.0288;SAS_AF=0.0184;AA=C|||;VT=SNP
6	70186598	rs12206011	G	T	100	PASS	AC=157;AF=0.0313498;AN=5008;NS=2504;DP=17906;EAS_AF=0.0248;AMR_AF=0.0086;AFR_AF=0.0522;EUR_AF=0.0099;SAS_AF=0.0481;AA=G|||;VT=SNP
6	70186850	rs9346287	C	A	100	PASS	AC=1352;AF=0.269968;AN=5008;NS=2504;DP=20563;EAS_AF=0.5407;AMR_AF=0.3501;AFR_AF=0.0212;EUR_AF=0.2724;SAS_AF=0.2679;AA=C|||;VT=SNP
6	70187310	rs1028904	T	C	100	PASS	AC=1434;AF=0.286342;AN=5008;NS=2504;DP=18549;EAS_AF=0.3442;AMR_AF=0.3199;AFR_AF=0.0938;EUR_AF=0.3608;SAS_AF=0.3865;AA=T|||;VT=SNP
6	70187720	rs524872	A	T	100	PASS	AC=3837;AF=0.766174;AN=5008;NS=2504;DP=16244;EAS_AF=0.9782;AMR_AF=0.8386;AFR_AF=0.556;EUR_AF=0.7416;SAS_AF=0.8057;AA=A|||;VT=SNP
6	70188136	rs1969737	A	G	100	PASS	AC=177;AF=0.0353435;AN=5008;NS=2504;DP=18739;EAS_AF=0.0605;AMR_AF=0.098;AFR_AF=0.0008;EUR_AF=0.0288;SAS_AF=0.0184;AA=A|||;VT=SNP
6	70188224	rs499329	G	A	100	PASS	AC=3444;AF=0.6877;AN=5008;NS=2504;DP=18348;EAS_AF=0.9196;AMR_AF=0.7334;AFR_AF=0.3941;EUR_AF=0.7127;SAS_AF=0.7873;AA=g|||;VT=SNP
6	70189005	rs642805	C	G	100	PASS	AC=3924;AF=0.783546;AN=5008;NS=2504;DP=17356;EAS_AF=0.9782;AMR_AF=0.8429;AFR_AF=0.6195;EUR_AF=0.7416;SAS_AF=0.8057;AA=G|||;VT=SNP
6	70189228	rs148757010	A	G	100	PASS	AC=62;AF=0.0123802;AN=5008;NS=2504;DP=18493;EAS_AF=0.0069;AMR_AF=0.0793;AFR_AF=0;EUR_AF=0;SAS_AF=0;AA=A|||;VT=SNP
6	70189506	rs645001	C	G	100	PASS	AC=3837;AF=0.766174;AN=5008;NS=2504;DP=20649;EAS_AF=0.9782;AMR_AF=0.8386;AFR_AF=0.5552;EUR_AF=0.7425;SAS_AF=0.8057;AA=G|||;VT=SNP
6	70189837	rs516295	T	G	100	PASS	AC=3837;AF=0.766174;AN=5008;NS=2504;DP=16854;EAS_AF=0.9782;AMR_AF=0.8386;AFR_AF=0.556;EUR_AF=0.7416;SAS_AF=0.8057;AA=G|||;VT=SNP
6	70189956	rs657619	A	G	100	PASS	AC=3853;AF=0.769369;AN=5008;NS=2504;DP=17495;EAS_AF=0.9782;AMR_AF=0.8386;AFR_AF=0.5681;EUR_AF=0.7416;SAS_AF=0.8057;AA=G|||;VT=SNP
6	70190038	rs514510	T	C	100	PASS	AC=3837;AF=0.766174;AN=5008;NS=2504;DP=18808;EAS_AF=0.9792;AMR_AF=0.8386;AFR_AF=0.5552;EUR_AF=0.7416;SAS_AF=0.8057;AA=C|||;VT=SNP
6	70190161	rs2757769	G	A	100	PASS	AC=1595;AF=0.31849;AN=5008;NS=2504;DP=17248;EAS_AF=0.5496;AMR_AF=0.3718;AFR_AF=0.1846;EUR_AF=0.2734;SAS_AF=0.2699;AA=G|||;VT=SNP
6	70190162	rs12190241	C	T	100	PASS	AC=1393;AF=0.278155;AN=5008;NS=2504;DP=17351;EAS_AF=0.3442;AMR_AF=0.3199;AFR_AF=0.062;EUR_AF=0.3598;SAS_AF=0.3885;AA=C|||;VT=SNP
6	70190217	rs658932	A	G	100	PASS	AC=3924;AF=0.783546;AN=5008;NS=2504;DP=16605;EAS_AF=0.9782;AMR_AF=0.8429;AFR_AF=0.6195;EUR_AF=0.7416;SAS_AF=0.8057;AA=G|||;VT=SNP
6	70190244	rs658970	A	G	100	PASS	AC=3924;AF=0.783546;AN=5008;NS=2504;DP=16647;EAS_AF=0.9782;AMR_AF=0.8429;AFR_AF=0.6195;EUR_AF=0.7416;SAS_AF=0.8057;AA=G|||;VT=SNP
6	70190309	rs113429114	G	A	100	PASS	AC=131;AF=0.0261581;AN=5008;NS=2504;DP=18730;EAS_AF=0.003;AMR_AF=0.0663;AFR_AF=0.0038;EUR_AF=0.0547;SAS_AF=0.0225;AA=G|||;VT=SNP
6	70190310	rs112618552	T	C	100	PASS	AC=418;AF=0.0834665;AN=5008;NS=2504;DP=18772;EAS_AF=0.0258;AMR_AF=0.0418;AFR_AF=0.1203;EUR_AF=0.0785;SAS_AF=0.1278;AA=T|||;VT=SNP
6	70190344	rs146999655	G	A	100	PASS	AC=175;AF=0.0349441;AN=5008;NS=2504;DP=20514;EAS_AF=0.0585;AMR_AF=0.098;AFR_AF=0.0008;EUR_AF=0.0288;SAS_AF=0.0184;AA=G|||;VT=SNP
6	70190445	rs510924	C	A	100	PASS	AC=436;AF=0.0870607;AN=5008;NS=2504;DP=21693;EAS_AF=0.0268;AMR_AF=0.0447;AFR_AF=0.1293;EUR_AF=0.0805;SAS_AF=0.1288;AA=A|||;VT=SNP
6	70190481	rs659855	C	G	100	PASS	AC=3837;AF=0.766174;AN=5008;NS=2504;DP=20677;EAS_AF=0.9782;AMR_AF=0.8386;AFR_AF=0.556;EUR_AF=0.7416;SAS_AF=0.8057;AA=C|||;VT=SNP
6	70190978	rs12205048	G	A	100	PASS	AC=169;AF=0.033746;AN=5008;NS=2504;DP=16007;EAS_AF=0.0258;AMR_AF=0.0101;AFR_AF=0.0545;EUR_AF=0.0099;SAS_AF=0.0552;AA=G|||;VT=SNP
6	70191827	rs200613887	A	C	100	PASS	AC=42;AF=0.00838658;AN=5008;NS=2504;DP=13509;EAS_AF=0.0417;AMR_AF=0;AFR_AF=0;EUR_AF=0;SAS_AF=0;AA=A|||;VT=SNP
6	70192468	rs113944562	A	G	100	PASS	AC=1592;AF=0.317891;AN=5008;NS=2504;DP=21400;EAS_AF=0.5506;AMR_AF=0.3718;AFR_AF=0.1815;EUR_AF=0.2734;SAS_AF=0.2699;AA=A|||;VT=SNP
6	70192606	rs537921	G	C	100	PASS	AC=3835;AF=0.765775;AN=5008;NS=2504;DP=20679;EAS_AF=0.9782;AMR_AF=0.8386;AFR_AF=0.5545;EUR_AF=0.7416;SAS_AF=0.8057;AA=G|||;VT=SNP
6	70192641	rs582404	A	C	100	PASS	AC=3835;AF=0.765775;AN=5008;NS=2504;DP=20093;EAS_AF=0.9782;AMR_AF=0.8386;AFR_AF=0.5545;EUR_AF=0.7416;SAS_AF=0.8057;AA=C|||;VT=SNP
6	70192655	rs142218075	T	G	100	PASS	AC=394;AF=0.0786741;AN=5008;NS=2504;DP=20294;EAS_AF=0.0585;AMR_AF=0.1052;AFR_AF=0.1626;EUR_AF=0.0288;SAS_AF=0.0184;AA=T|||;VT=SNP
6	70192737	rs536872	C	A	100	PASS	AC=3835;AF=0.765775;AN=5008;NS=2504;DP=20314;EAS_AF=0.9782;AMR_AF=0.8386;AFR_AF=0.5545;EUR_AF=0.7416;SAS_AF=0.8057;AA=C|||;VT=SNP
6	70192908	rs9364007	A	T	100	PASS	AC=1389;AF=0.277356;AN=5008;NS=2504;DP=22245;EAS_AF=0.3433;AMR_AF=0.3199;AFR_AF=0.0613;EUR_AF=0.3598;SAS_AF=0.3865;AA=A|||;VT=SNP
6	70193048	rs9346292	C	A	100	PASS	AC=1592;AF=0.317891;AN=5008;NS=2504;DP=21226;EAS_AF=0.5506;AMR_AF=0.3718;AFR_AF=0.1815;EUR_AF=0.2734;SAS_AF=0.2699;AA=C|||;VT=SNP
6	70193315	rs148927960	A	G	100	PASS	AC=28;AF=0.00559105;AN=5008;NS=2504;DP=19481;EAS_AF=0.0119;AMR_AF=0;AFR_AF=0;EUR_AF=0.0159;SAS_AF=0;AA=A|||;VT=SNP
6	70193522	rs138302755	T	A	100	PASS	AC=394;AF=0.0786741;AN=5008;NS=2504;DP=19761;EAS_AF=0.0585;AMR_AF=0.1052;AFR_AF=0.1626;EUR_AF=0.0288;SAS_AF=0.0184;AA=T|||;VT=SNP
6	70194638	rs149243027	T	C	100	PASS	AC=17;AF=0.00339457;AN=5008;NS=2504;DP=20832;EAS_AF=0.0159;AMR_AF=0;AFR_AF=0;EUR_AF=0;SAS_AF=0.001;AA=T|||;VT=SNP
6	70196045	rs189673183	G	T	100	PASS	AC=46;AF=0.0091853;AN=5008;NS=2504;DP=13002;EAS_AF=0.0387;AMR_AF=0.0072;AFR_AF=0;EUR_AF=0.001;SAS_AF=0.001;AA=G|||;VT=SNP
6	70196269	rs77918211	C	A	100	PASS	AC=455;AF=0.0908546;AN=5008;NS=2504;DP=10954;EAS_AF=0.0585;AMR_AF=0.1095;AFR_AF=0.2065;EUR_AF=0.0288;SAS_AF=0.0184;AA=C|||;VT=SNP
6	70197097	rs1743744	T	A	100	PASS	AC=3916;AF=0.781949;AN=5008;NS=2504;DP=18894;EAS_AF=0.9782;AMR_AF=0.8429;AFR_AF=0.6127;EUR_AF=0.7416;SAS_AF=0.8067;AA=A|||;VT=SNP
6	70197134	rs1743745	C	T	100	PASS	AC=3916;AF=0.781949;AN=5008;NS=2504;DP=19051;EAS_AF=0.9782;AMR_AF=0.8429;AFR_AF=0.6127;EUR_AF=0.7416;SAS_AF=0.8067;AA=T|||;VT=SNP
6	70197154	rs1952433	C	T	100	PASS	AC=1394;AF=0.278355;AN=5008;NS=2504;DP=19358;EAS_AF=0.3442;AMR_AF=0.3199;AFR_AF=0.0635;EUR_AF=0.3598;SAS_AF=0.3875;AA=C|||;VT=SNP
6	70197391	rs10806615	T	G	100	PASS	AC=1393;AF=0.278155;AN=5008;NS=2504;DP=17658;EAS_AF=0.3442;AMR_AF=0.3199;AFR_AF=0.0628;EUR_AF=0.3598;SAS_AF=0.3875;AA=T|||;VT=SNP
6	70197628	rs76129994	G	A	100	PASS	AC=481;AF=0.0960463;AN=5008;NS=2504;DP=17100;EAS_AF=0.1567;AMR_AF=0.0663;AFR_AF=0.0083;EUR_AF=0.1054;SAS_AF=0.1636;AA=G|||;VT=SNP
6	70197873	rs10806616	C	A	100	PASS	AC=1393;AF=0.278155;AN=5008;NS=2504;DP=16726;EAS_AF=0.3433;AMR_AF=0.3213;AFR_AF=0.0628;EUR_AF=0.3598;SAS_AF=0.3875;AA=C|||;VT=SNP
6	70197896	rs16867669	C	T	100	PASS	AC=458;AF=0.0914537;AN=5008;NS=2504;DP=16726;EAS_AF=0.0585;AMR_AF=0.1095;AFR_AF=0.2088;EUR_AF=0.0288;SAS_AF=0.0184;AA=C|||;VT=SNP
6	70198087	rs2573003	C	T	100	PASS	AC=1591;AF=0.317692;AN=5008;NS=2504;DP=17259;EAS_AF=0.5496;AMR_AF=0.3703;AFR_AF=0.1823;EUR_AF=0.2734;SAS_AF=0.2699;AA=C|||;VT=SNP
6	70198249	rs687027	G	A	100	PASS	AC=3922;AF=0.783147;AN=5008;NS=2504;DP=15873;EAS_AF=0.9861;AMR_AF=0.8429;AFR_AF=0.612;EUR_AF=0.7416;SAS_AF=0.8057;AA=A|||;VT=SNP
6	70198279	rs687066	T	C	100	PASS	AC=3456;AF=0.690096;AN=5008;NS=2504;DP=16020;EAS_AF=0.9196;AMR_AF=0.7334;AFR_AF=0.4032;EUR_AF=0.7127;SAS_AF=0.7873;AA=T|||;VT=SNP
6	70198408	rs60879050	T	C	100	PASS	AC=458;AF=0.0914537;AN=5008;NS=2504;DP=16140;EAS_AF=0.0585;AMR_AF=0.1095;AFR_AF=0.2088;EUR_AF=0.0288;SAS_AF=0.0184;AA=T|||;VT=SNP
6	70198702	rs475540	A	G	100	PASS	AC=3914;AF=0.78155;AN=5008;NS=2504;DP=15388;EAS_AF=0.9782;AMR_AF=0.8429;AFR_AF=0.612;EUR_AF=0.7416;SAS_AF=0.8057;AA=A|||;VT=SNP
6	70198875	rs581749	G	A	100	PASS	AC=3914;AF=0.78155;AN=5008;NS=2504;DP=17501;EAS_AF=0.9782;AMR_AF=0.8429;AFR_AF=0.612;EUR_AF=0.7416;SAS_AF=0.8057;AA=G|||;VT=SNP
6	70198918	rs562375	A	G	100	PASS	AC=3914;AF=0.78155;AN=5008;NS=2504;DP=17163;EAS_AF=0.9782;AMR_AF=0.8429;AFR_AF=0.612;EUR_AF=0.7416;SAS_AF=0.8057;AA=G|||;VT=SNP
6	70199668	rs73472700	C	G	100	PASS	AC=458;AF=0.0914537;AN=5008;NS=2504;DP=19182;EAS_AF=0.0585;AMR_AF=0.1095;AFR_AF=0.2088;EUR_AF=0.0288;SAS_AF=0.0184;AA=C|||;VT=SNP
6	70199713	rs596185	T	G	100	PASS	AC=1552;AF=0.309904;AN=5008;NS=2504;DP=19819;EAS_AF=0.0804;AMR_AF=0.2695;AFR_AF=0.5953;EUR_AF=0.2873;SAS_AF=0.2127;AA=G|||;VT=SNP
6	70200244	rs1831196	G	A	100	PASS	AC=1590;AF=0.317492;AN=5008;NS=2504;DP=19969;EAS_AF=0.5496;AMR_AF=0.3703;AFR_AF=0.1815;EUR_AF=0.2734;SAS_AF=0.2699;AA=G|||;VT=SNP
6	70200636	rs73484709	C	T	100	PASS	AC=457;AF=0.091254;AN=5008;NS=2504;DP=21043;EAS_AF=0.0585;AMR_AF=0.1095;AFR_AF=0.208;EUR_AF=0.0288;SAS_AF=0.0184;AA=C|||;VT=SNP
6	70201195	rs500154	A	T	100	PASS	AC=3915;AF=0.781749;AN=5008;NS=2504;DP=21501;EAS_AF=0.9782;AMR_AF=0.8429;AFR_AF=0.6142;EUR_AF=0.7416;SAS_AF=0.8037;AA=A|||;VT=SNP
6	70201252	rs12208046	A	C	100	PASS	AC=160;AF=0.0319489;AN=5008;NS=2504;DP=20275;EAS_AF=0.0248;AMR_AF=0.0086;AFR_AF=0.0537;EUR_AF=0.0099;SAS_AF=0.0491;AA=A|||;VT=SNP
6	70201435	rs2573004	C	T	100	PASS	AC=1600;AF=0.319489;AN=5008;NS=2504;DP=20025;EAS_AF=0.5496;AMR_AF=0.3703;AFR_AF=0.1846;EUR_AF=0.2793;SAS_AF=0.2699;AA=C|||;VT=SNP
6	70201669	rs73484716	C	T	100	PASS	AC=399;AF=0.0796725;AN=5008;NS=2504;DP=16901;EAS_AF=0.0585;AMR_AF=0.1095;AFR_AF=0.1641;EUR_AF=0.0288;SAS_AF=0.0184;AA=C|||;VT=SNP
6	70201693	rs1743748	G	A	100	PASS	AC=3459;AF=0.690695;AN=5008;NS=2504;DP=17399;EAS_AF=0.9196;AMR_AF=0.732;AFR_AF=0.4062;EUR_AF=0.7127;SAS_AF=0.7873;AA=G|||;VT=SNP
6	70201694	rs625461	T	G	100	PASS	AC=3925;AF=0.783746;AN=5008;NS=2504;DP=17386;EAS_AF=0.9782;AMR_AF=0.8429;AFR_AF=0.6203;EUR_AF=0.7416;SAS_AF=0.8057;AA=G|||;VT=SNP
6	70202220	rs2757759	A	G	100	PASS	AC=3923;AF=0.783347;AN=5008;NS=2504;DP=20149;EAS_AF=0.9782;AMR_AF=0.8429;AFR_AF=0.6203;EUR_AF=0.7416;SAS_AF=0.8037;AA=G|||;VT=SNP
6	70202254	rs2146065	G	A	100	PASS	AC=3915;AF=0.781749;AN=5008;NS=2504;DP=19422;EAS_AF=0.9782;AMR_AF=0.8429;AFR_AF=0.6142;EUR_AF=0.7416;SAS_AF=0.8037;AA=G|||;VT=SNP
6	70202297	rs12211391	T	C	100	PASS	AC=87;AF=0.0173722;AN=5008;NS=2504;DP=18499;EAS_AF=0.0248;AMR_AF=0.0029;AFR_AF=0.0015;EUR_AF=0.0099;SAS_AF=0.0491;AA=T|||;VT=SNP
6	70202669	rs57678635	G	A	100	PASS	AC=174;AF=0.0347444;AN=5008;NS=2504;DP=20147;EAS_AF=0.0585;AMR_AF=0.098;AFR_AF=0.0008;EUR_AF=0.0278;SAS_AF=0.0184;AA=G|||;VT=SNP
6	70202840	rs2757760	A	C	100	PASS	AC=3923;AF=0.783347;AN=5008;NS=2504;DP=19091;EAS_AF=0.9782;AMR_AF=0.8429;AFR_AF=0.6203;EUR_AF=0.7416;SAS_AF=0.8037;AA=C|||;VT=SNP
6	70202847	rs57676619	G	T	100	PASS	AC=457;AF=0.091254;AN=5008;NS=2504;DP=18955;EAS_AF=0.0585;AMR_AF=0.1095;AFR_AF=0.208;EUR_AF=0.0288;SAS_AF=0.0184;AA=G|||;VT=SNP
6	70202851	rs61000618	T	C	100	PASS	AC=457;AF=0.091254;AN=5008;NS=2504;DP=18877;EAS_AF=0.0585;AMR_AF=0.1095;AFR_AF=0.208;EUR_AF=0.0288;SAS_AF=0.0184;AA=T|||;VT=SNP
6	70203074	rs57832262	G	A	100	PASS	AC=457;AF=0.091254;AN=5008;NS=2504;DP=21897;EAS_AF=0.0585;AMR_AF=0.1095;AFR_AF=0.208;EUR_AF=0.0288;SAS_AF=0.0184;AA=G|||;VT=SNP
6	70203141	rs76279858	T	C	100	PASS	AC=19;AF=0.00379393;AN=5008;NS=2504;DP=21668;EAS_AF=0.0188;AMR_AF=0;AFR_AF=0;EUR_AF=0;SAS_AF=0;AA=T|||;VT=SNP
6	70203214	rs78037230	C	T	100	PASS	AC=30;AF=0.00599042;AN=5008;NS=2504;DP=20908;EAS_AF=0.0119;AMR_AF=0;AFR_AF=0;EUR_AF=0.0169;SAS_AF=0.001;AA=C|||;VT=SNP
6	70203490	rs2573005	C	A	100	PASS	AC=1593;AF=0.318091;AN=5008;NS=2504;DP=21098;EAS_AF=0.5486;AMR_AF=0.3703;AFR_AF=0.1846;EUR_AF=0.2734;SAS_AF=0.2699;AA=C|||;VT=SNP
6	70203662	rs73484721	T	C	100	PASS	AC=400;AF=0.0798722;AN=5008;NS=2504;DP=18457;EAS_AF=0.0595;AMR_AF=0.1095;AFR_AF=0.1641;EUR_AF=0.0288;SAS_AF=0.0184;AA=T|||;VT=SNP
6	70203703	rs2573006	A	T	100	PASS	AC=4527;AF=0.903954;AN=5008;NS=2504;DP=18342;EAS_AF=0.9782;AMR_AF=0.902;AFR_AF=0.9917;EUR_AF=0.8012;SAS_AF=0.816;AA=T|||;VT=SNP
6	70204216	rs2573007	T	G	100	PASS	AC=3914;AF=0.78155;AN=5008;NS=2504;DP=16018;EAS_AF=0.9782;AMR_AF=0.8429;AFR_AF=0.6135;EUR_AF=0.7416;SAS_AF=0.8037;AA=g|||;VT=SNP
6	70204247	rs79243849	G	T	100	PASS	AC=20;AF=0.00399361;AN=5008;NS=2504;DP=16006;EAS_AF=0.0198;AMR_AF=0;AFR_AF=0;EUR_AF=0;SAS_AF=0;AA=g|||;VT=SNP
6	70204576	rs2573008	T	G	100	PASS	AC=3915;AF=0.781749;AN=5008;NS=2504;DP=16980;EAS_AF=0.9782;AMR_AF=0.8429;AFR_AF=0.6142;EUR_AF=0.7416;SAS_AF=0.8037;AA=G|||;VT=SNP
6	70204704	rs77870202	A	G	100	PASS	AC=12;AF=0.00239617;AN=5008;NS=2504;DP=17633;EAS_AF=0.0119;AMR_AF=0;AFR_AF=0;EUR_AF=0;SAS_AF=0;AA=A|||;VT=SNP
6	70204968	rs73484730	G	A	100	PASS	AC=457;AF=0.091254;AN=5008;NS=2504;DP=14864;EAS_AF=0.0585;AMR_AF=0.1095;AFR_AF=0.208;EUR_AF=0.0288;SAS_AF=0.0184;AA=G|||;VT=SNP
6	70205116	rs35896455	G	A	100	PASS	AC=338;AF=0.067492;AN=5008;NS=2504;DP=16200;EAS_AF=0.0575;AMR_AF=0.0908;AFR_AF=0.0166;EUR_AF=0.1471;SAS_AF=0.0481;AA=G|||;VT=SNP
6	70205199	rs2573009	T	C	100	PASS	AC=3919;AF=0.782548;AN=5008;NS=2504;DP=16795;EAS_AF=0.9782;AMR_AF=0.8444;AFR_AF=0.6142;EUR_AF=0.7425;SAS_AF=0.8057;AA=C|||;VT=SNP
6	70205207	rs2573010	G	A	100	PASS	AC=3919;AF=0.782548;AN=5008;NS=2504;DP=16679;EAS_AF=0.9782;AMR_AF=0.8444;AFR_AF=0.6142;EUR_AF=0.7425;SAS_AF=0.8057;AA=G|||;VT=SNP
6	70205563	rs113469507	C	T	100	PASS	AC=1591;AF=0.317692;AN=5008;NS=2504;DP=18507;EAS_AF=0.5486;AMR_AF=0.3703;AFR_AF=0.1831;EUR_AF=0.2734;SAS_AF=0.2699;AA=-|||;VT=SNP
6	70205575	rs148020349	C	T	100	PASS	AC=1591;AF=0.317692;AN=5008;NS=2504;DP=18005;EAS_AF=0.5486;AMR_AF=0.3703;AFR_AF=0.1831;EUR_AF=0.2734;SAS_AF=0.2699;AA=-|||;VT=SNP
6	70209105	rs202198195	T	C	100	PASS	AC=3911;AF=0.78095;AN=5008;NS=2504;DP=14770;EAS_AF=0.9772;AMR_AF=0.8429;AFR_AF=0.6142;EUR_AF=0.7406;SAS_AF=0.8016;AA=-|||;VT=SNP
6	70209719	rs9766343	A	G	100	PASS	AC=456;AF=0.0910543;AN=5008;NS=2504;DP=21120;EAS_AF=0.0585;AMR_AF=0.1095;AFR_AF=0.2073;EUR_AF=0.0288;SAS_AF=0.0184;AA=-|||;VT=SNP
6	70210194	rs368653643	T	C	100	PASS	AC=40;AF=0.00798722;AN=5008;NS=2504;DP=22100;EAS_AF=0.0337;AMR_AF=0.0086;AFR_AF=0;EUR_AF=0;SAS_AF=0;AA=-|||;VT=SNP
6	70211764	rs76739575	T	C	100	PASS	AC=456;AF=0.0910543;AN=5008;NS=2504;DP=18662;EAS_AF=0.0585;AMR_AF=0.1095;AFR_AF=0.2073;EUR_AF=0.0288;SAS_AF=0.0184;AA=T|||;VT=SNP
6	70211768	rs77609266	C	T	100	PASS	AC=456;AF=0.0910543;AN=5008;NS=2504;DP=18618;EAS_AF=0.0585;AMR_AF=0.1095;AFR_AF=0.2073;EUR_AF=0.0288;SAS_AF=0.0184;AA=C|||;VT=SNP
6	70212025	rs60981437	G	A	100	PASS	AC=456;AF=0.0910543;AN=5008;NS=2504;DP=17453;EAS_AF=0.0585;AMR_AF=0.1095;AFR_AF=0.2073;EUR_AF=0.0288;SAS_AF=0.0184;AA=G|||;VT=SNP
6	70212129	rs12198048	G	A	100	PASS	AC=160;AF=0.0319489;AN=5008;NS=2504;DP=16378;EAS_AF=0.0248;AMR_AF=0.0086;AFR_AF=0.0537;EUR_AF=0.0099;SAS_AF=0.0491;AA=G|||;VT=SNP
6	70212217	rs61500158	T	A	100	PASS	AC=456;AF=0.0910543;AN=5008;NS=2504;DP=16839;EAS_AF=0.0585;AMR_AF=0.1095;AFR_AF=0.2073;EUR_AF=0.0288;SAS_AF=0.0184;AA=T|||;VT=SNP
6	70212746	rs2573011	A	C	100	PASS	AC=3922;AF=0.783147;AN=5008;NS=2504;DP=18003;EAS_AF=0.9782;AMR_AF=0.8429;AFR_AF=0.6195;EUR_AF=0.7416;SAS_AF=0.8037;AA=C|||;VT=SNP
6	70212918	rs12199815	G	T	100	PASS	AC=90;AF=0.0179712;AN=5008;NS=2504;DP=18533;EAS_AF=0.0248;AMR_AF=0.0029;AFR_AF=0.0053;EUR_AF=0.0089;SAS_AF=0.0481;AA=G|||;VT=SNP
6	70212964	rs9454798	A	G	100	PASS	AC=415;AF=0.0828674;AN=5008;NS=2504;DP=19161;EAS_AF=0.0258;AMR_AF=0.0418;AFR_AF=0.1188;EUR_AF=0.0785;SAS_AF=0.1268;AA=A|||;VT=SNP
6	70213011	rs2573012	T	C	100	PASS	AC=3915;AF=0.781749;AN=5008;NS=2504;DP=20394;EAS_AF=0.9782;AMR_AF=0.8429;AFR_AF=0.6142;EUR_AF=0.7416;SAS_AF=0.8037;AA=T|||;VT=SNP
6	70213072	rs9354862	A	T	100	PASS	AC=79;AF=0.0157748;AN=5008;NS=2504;DP=21200;EAS_AF=0.0704;AMR_AF=0.0029;AFR_AF=0.0008;EUR_AF=0;SAS_AF=0.0051;AA=A|||;VT=SNP
6	70213249	rs9346297	T	C	100	PASS	AC=1395;AF=0.278554;AN=5008;NS=2504;DP=18087;EAS_AF=0.3452;AMR_AF=0.3213;AFR_AF=0.0643;EUR_AF=0.3588;SAS_AF=0.3865;AA=T|||;VT=SNP
6	70213281	rs1618142	T	C	100	PASS	AC=3915;AF=0.781749;AN=5008;NS=2504;DP=17931;EAS_AF=0.9782;AMR_AF=0.8429;AFR_AF=0.6142;EUR_AF=0.7416;SAS_AF=0.8037;AA=C|||;VT=SNP
6	70213862	rs1934303	T	C	100	PASS	AC=1395;AF=0.278554;AN=5008;NS=2504;DP=18042;EAS_AF=0.3452;AMR_AF=0.3213;AFR_AF=0.0643;EUR_AF=0.3588;SAS_AF=0.3865;AA=t|||;VT=SNP
6	70213977	rs1624031	A	G	100	PASS	AC=3459;AF=0.690695;AN=5008;NS=2504;DP=18540;EAS_AF=0.9196;AMR_AF=0.7334;AFR_AF=0.407;EUR_AF=0.7127;SAS_AF=0.7853;AA=A|||;VT=SNP
6	70213983	rs79835901	C	A	100	PASS	AC=15;AF=0.00299521;AN=5008;NS=2504;DP=18505;EAS_AF=0.0149;AMR_AF=0;AFR_AF=0;EUR_AF=0;SAS_AF=0;AA=C|||;VT=SNP
6	70214020	rs2573013	A	G	100	PASS	AC=1595;AF=0.31849;AN=5008;NS=2504;DP=18077;EAS_AF=0.5486;AMR_AF=0.3703;AFR_AF=0.1853;EUR_AF=0.2744;SAS_AF=0.2699;AA=A|||;VT=SNP
6	70214221	rs2573014	G	A	100	PASS	AC=1595;AF=0.31849;AN=5008;NS=2504;DP=17191;EAS_AF=0.5486;AMR_AF=0.3703;AFR_AF=0.1853;EUR_AF=0.2744;SAS_AF=0.2699;AA=G|||;VT=SNP
6	70214343	rs1768941	T	C	100	PASS	AC=3915;AF=0.781749;AN=5008;NS=2504;DP=17459;EAS_AF=0.9782;AMR_AF=0.8429;AFR_AF=0.6142;EUR_AF=0.7416;SAS_AF=0.8037;AA=C|||;VT=SNP
6	70214389	rs970516	G	C	100	PASS	AC=3922;AF=0.783147;AN=5008;NS=2504;DP=17957;EAS_AF=0.9782;AMR_AF=0.8429;AFR_AF=0.6195;EUR_AF=0.7416;SAS_AF=0.8037;AA=C|||;VT=SNP
6	70214751	rs12110894	G	A	100	PASS	AC=471;AF=0.0940495;AN=5008;NS=2504;DP=17240;EAS_AF=0.0595;AMR_AF=0.1095;AFR_AF=0.2179;EUR_AF=0.0288;SAS_AF=0.0184;AA=G|||;VT=SNP
6	70214844	rs12110376	C	T	100	PASS	AC=456;AF=0.0910543;AN=5008;NS=2504;DP=18258;EAS_AF=0.0585;AMR_AF=0.1095;AFR_AF=0.2073;EUR_AF=0.0288;SAS_AF=0.0184;AA=C|||;VT=SNP
6	70214937	rs4707087	T	G	100	PASS	AC=1395;AF=0.278554;AN=5008;NS=2504;DP=19429;EAS_AF=0.3452;AMR_AF=0.3228;AFR_AF=0.0628;EUR_AF=0.3598;SAS_AF=0.3865;AA=T|||;VT=SNP
6	70214956	rs970517	C	T	100	PASS	AC=3459;AF=0.690695;AN=5008;NS=2504;DP=19719;EAS_AF=0.9196;AMR_AF=0.7334;AFR_AF=0.407;EUR_AF=0.7127;SAS_AF=0.7853;AA=C|||;VT=SNP
6	70215289	rs1768943	G	A	100	PASS	AC=3916;AF=0.781949;AN=5008;NS=2504;DP=16758;EAS_AF=0.9782;AMR_AF=0.8429;AFR_AF=0.6142;EUR_AF=0.7425;SAS_AF=0.8037;AA=G|||;VT=SNP
6	70215315	rs1743755	C	G	100	PASS	AC=3459;AF=0.690695;AN=5008;NS=2504;DP=16912;EAS_AF=0.9196;AMR_AF=0.7334;AFR_AF=0.4062;EUR_AF=0.7137;SAS_AF=0.7853;AA=c|||;VT=SNP
6	70215698	rs1743756	A	G	100	PASS	AC=3917;AF=0.782149;AN=5008;NS=2504;DP=16201;EAS_AF=0.9782;AMR_AF=0.8429;AFR_AF=0.6157;EUR_AF=0.7416;SAS_AF=0.8037;AA=G|||;VT=SNP
6	70215784	rs9942431	C	T	100	PASS	AC=456;AF=0.0910543;AN=5008;NS=2504;DP=18130;EAS_AF=0.0585;AMR_AF=0.1095;AFR_AF=0.2073;EUR_AF=0.0288;SAS_AF=0.0184;AA=C|||;VT=SNP
6	70215858	rs1768945	A	G	100	PASS	AC=3459;AF=0.690695;AN=5008;NS=2504;DP=17524;EAS_AF=0.9196;AMR_AF=0.7334;AFR_AF=0.407;EUR_AF=0.7127;SAS_AF=0.7853;AA=A|||;VT=SNP
6	70216147	rs1743757	A	T	100	PASS	AC=3446;AF=0.688099;AN=5008;NS=2504;DP=16266;EAS_AF=0.9147;AMR_AF=0.732;AFR_AF=0.4062;EUR_AF=0.7117;SAS_AF=0.7802;AA=A|||;VT=SNP
6	70216506	rs1768947	C	T	100	PASS	AC=3914;AF=0.78155;AN=5008;NS=2504;DP=17320;EAS_AF=0.9782;AMR_AF=0.8429;AFR_AF=0.6135;EUR_AF=0.7416;SAS_AF=0.8037;AA=C|||;VT=SNP
6	70216525	rs1743758	A	C	100	PASS	AC=3915;AF=0.781749;AN=5008;NS=2504;DP=16973;EAS_AF=0.9782;AMR_AF=0.8429;AFR_AF=0.6142;EUR_AF=0.7416;SAS_AF=0.8037;AA=C|||;VT=SNP
6	70216832	rs1743760	G	A	100	PASS	AC=3915;AF=0.781749;AN=5008;NS=2504;DP=19793;EAS_AF=0.9782;AMR_AF=0.8429;AFR_AF=0.6142;EUR_AF=0.7416;SAS_AF=0.8037;AA=A|||;VT=SNP
6	70217181	rs1743761	T	C	100	PASS	AC=3915;AF=0.781749;AN=5008;NS=2504;DP=22204;EAS_AF=0.9782;AMR_AF=0.8429;AFR_AF=0.6142;EUR_AF=0.7416;SAS_AF=0.8037;AA=C|||;VT=SNP
6	70217452	rs11757257	G	C	100	PASS	AC=339;AF=0.0676917;AN=5008;NS=2504;DP=20960;EAS_AF=0.0575;AMR_AF=0.0908;AFR_AF=0.0166;EUR_AF=0.1481;SAS_AF=0.0481;AA=G|||;VT=SNP
6	70217478	rs1033788	T	G	100	PASS	AC=1595;AF=0.31849;AN=5008;NS=2504;DP=20574;EAS_AF=0.5486;AMR_AF=0.3703;AFR_AF=0.1853;EUR_AF=0.2744;SAS_AF=0.2699;AA=T|||;VT=SNP
6	70217661	rs1033789	A	G	100	PASS	AC=4292;AF=0.857029;AN=5008;NS=2504;DP=18813;EAS_AF=0.9782;AMR_AF=0.8545;AFR_AF=0.8933;EUR_AF=0.7416;SAS_AF=0.8037;AA=G|||;VT=SNP
6	70218058	rs1934305	T	C	100	PASS	AC=398;AF=0.0794728;AN=5008;NS=2504;DP=20454;EAS_AF=0.0585;AMR_AF=0.1095;AFR_AF=0.1634;EUR_AF=0.0288;SAS_AF=0.0184;AA=T|||;VT=SNP
6	70218107	rs12174145	C	A	100	PASS	AC=1429;AF=0.285343;AN=5008;NS=2504;DP=19392;EAS_AF=0.3452;AMR_AF=0.3213;AFR_AF=0.0893;EUR_AF=0.3598;SAS_AF=0.3865;AA=C|||;VT=SNP
6	70218137	rs1768948	T	C	100	PASS	AC=4291;AF=0.856829;AN=5008;NS=2504;DP=19744;EAS_AF=0.9782;AMR_AF=0.8545;AFR_AF=0.8933;EUR_AF=0.7406;SAS_AF=0.8037;AA=C|||;VT=SNP
6	70218298	rs1570298	A	T	100	PASS	AC=3883;AF=0.775359;AN=5008;NS=2504;DP=20660;EAS_AF=0.9782;AMR_AF=0.8429;AFR_AF=0.5915;EUR_AF=0.7416;SAS_AF=0.8016;AA=T|||;VT=SNP
6	70218395	rs10455687	T	C	100	PASS	AC=158;AF=0.0315495;AN=5008;NS=2504;DP=19667;EAS_AF=0.0248;AMR_AF=0.0086;AFR_AF=0.0522;EUR_AF=0.0099;SAS_AF=0.0491;AA=T|||;VT=SNP
6	70218439	rs1743765	C	T	100	PASS	AC=3445;AF=0.687899;AN=5008;NS=2504;DP=18894;EAS_AF=0.9117;AMR_AF=0.7277;AFR_AF=0.407;EUR_AF=0.7117;SAS_AF=0.7843;AA=C|||;VT=SNP
6	70218578	rs1934306	C	T	100	PASS	AC=1596;AF=0.31869;AN=5008;NS=2504;DP=19756;EAS_AF=0.5486;AMR_AF=0.3703;AFR_AF=0.1861;EUR_AF=0.2744;SAS_AF=0.2699;AA=C|||;VT=SNP
6	70218704	rs1570300	G	A	100	PASS	AC=3914;AF=0.78155;AN=5008;NS=2504;DP=20332;EAS_AF=0.9782;AMR_AF=0.8429;AFR_AF=0.6135;EUR_AF=0.7416;SAS_AF=0.8037;AA=A|||;VT=SNP
6	70218733	rs1934307	A	G	100	PASS	AC=1595;AF=0.31849;AN=5008;NS=2504;DP=21010;EAS_AF=0.5486;AMR_AF=0.3703;AFR_AF=0.1853;EUR_AF=0.2744;SAS_AF=0.2699;AA=A|||;VT=SNP
6	70219203	rs146655032	A	G	100	PASS	AC=14;AF=0.00279553;AN=5008;NS=2504;DP=18746;EAS_AF=0.0139;AMR_AF=0;AFR_AF=0;EUR_AF=0;SAS_AF=0;AA=A|||;VT=SNP
6	70219426	rs10945168	G	A	100	PASS	AC=1430;AF=0.285543;AN=5008;NS=2504;DP=16025;EAS_AF=0.3452;AMR_AF=0.3228;AFR_AF=0.0893;EUR_AF=0.3598;SAS_AF=0.3865;AA=G|||;VT=SNP
6	70219504	rs76149006	C	T	100	PASS	AC=957;AF=0.191094;AN=5008;NS=2504;DP=14915;EAS_AF=0.2867;AMR_AF=0.2075;AFR_AF=0.0204;EUR_AF=0.1829;SAS_AF=0.32;AA=C|||;VT=SNP
6	70219541	rs12175938	G	A	100	PASS	AC=1394;AF=0.278355;AN=5008;NS=2504;DP=16080;EAS_AF=0.3452;AMR_AF=0.3213;AFR_AF=0.0628;EUR_AF=0.3598;SAS_AF=0.3865;AA=G|||;VT=SNP
6	70219616	rs10945169	C	G	100	PASS	AC=1394;AF=0.278355;AN=5008;NS=2504;DP=16394;EAS_AF=0.3452;AMR_AF=0.3213;AFR_AF=0.0628;EUR_AF=0.3598;SAS_AF=0.3865;AA=C|||;VT=SNP
6	70219849	rs16867738	G	A	100	PASS	AC=456;AF=0.0910543;AN=5008;NS=2504;DP=17585;EAS_AF=0.0585;AMR_AF=0.1095;AFR_AF=0.2073;EUR_AF=0.0288;SAS_AF=0.0184;AA=G|||;VT=SNP
6	70219905	rs1743766	A	T	100	PASS	AC=3463;AF=0.691494;AN=5008;NS=2504;DP=17376;EAS_AF=0.9196;AMR_AF=0.7334;AFR_AF=0.4085;EUR_AF=0.7147;SAS_AF=0.7853;AA=A|||;VT=SNP
6	70219911	rs1743767	A	C	100	PASS	AC=3919;AF=0.782548;AN=5008;NS=2504;DP=17423;EAS_AF=0.9782;AMR_AF=0.8429;AFR_AF=0.6157;EUR_AF=0.7435;SAS_AF=0.8037;AA=C|||;VT=SNP
6	70220124	rs2757761	T	C	100	PASS	AC=1611;AF=0.321685;AN=5008;NS=2504;DP=18764;EAS_AF=0.5486;AMR_AF=0.3703;AFR_AF=0.1974;EUR_AF=0.2744;SAS_AF=0.2699;AA=T|||;VT=SNP
6	70220262	rs73484755	C	T	100	PASS	AC=456;AF=0.0910543;AN=5008;NS=2504;DP=16753;EAS_AF=0.0585;AMR_AF=0.1095;AFR_AF=0.2073;EUR_AF=0.0288;SAS_AF=0.0184;AA=C|||;VT=SNP
6	70220355	rs1768950	C	G	100	PASS	AC=3915;AF=0.781749;AN=5008;NS=2504;DP=16406;EAS_AF=0.9782;AMR_AF=0.8429;AFR_AF=0.6135;EUR_AF=0.7425;SAS_AF=0.8037;AA=G|||;VT=SNP
6	70220528	rs16867744	T	C	100	PASS	AC=399;AF=0.0796725;AN=5008;NS=2504;DP=16821;EAS_AF=0.0585;AMR_AF=0.111;AFR_AF=0.1634;EUR_AF=0.0288;SAS_AF=0.0184;AA=T|||;VT=SNP
6	70221027	rs1768951	T	A	100	PASS	AC=2047;AF=0.408746;AN=5008;NS=2504;DP=16065;EAS_AF=0.5744;AMR_AF=0.4121;AFR_AF=0.3298;EUR_AF=0.3539;SAS_AF=0.3988;AA=T|||;VT=SNP
6	70221098	rs1743768	T	C	100	PASS	AC=3915;AF=0.781749;AN=5008;NS=2504;DP=17210;EAS_AF=0.9782;AMR_AF=0.8429;AFR_AF=0.6142;EUR_AF=0.7416;SAS_AF=0.8037;AA=C|||;VT=SNP
6	70221109	rs9364015	T	C	100	PASS	AC=1391;AF=0.277756;AN=5008;NS=2504;DP=16915;EAS_AF=0.3442;AMR_AF=0.3213;AFR_AF=0.0635;EUR_AF=0.3588;SAS_AF=0.3845;AA=T|||;VT=SNP
6	70221457	rs2146066	C	T	100	PASS	AC=1393;AF=0.278155;AN=5008;NS=2504;DP=16259;EAS_AF=0.3452;AMR_AF=0.3213;AFR_AF=0.062;EUR_AF=0.3598;SAS_AF=0.3865;AA=C|||;VT=SNP
6	70221479	rs2757762	G	A	100	PASS	AC=1594;AF=0.318291;AN=5008;NS=2504;DP=17207;EAS_AF=0.5486;AMR_AF=0.3703;AFR_AF=0.1846;EUR_AF=0.2744;SAS_AF=0.2699;AA=G|||;VT=SNP
6	70221526	rs2573015	G	A	100	PASS	AC=1599;AF=0.319289;AN=5008;NS=2504;DP=18798;EAS_AF=0.5486;AMR_AF=0.3703;AFR_AF=0.1884;EUR_AF=0.2744;SAS_AF=0.2699;AA=G|||;VT=SNP
6	70221722	rs7769873	T	C	100	PASS	AC=456;AF=0.0910543;AN=5008;NS=2504;DP=18607;EAS_AF=0.0585;AMR_AF=0.1095;AFR_AF=0.2073;EUR_AF=0.0288;SAS_AF=0.0184;AA=T|||;VT=SNP
6	70221786	rs4380720	G	A	100	PASS	AC=1396;AF=0.278754;AN=5008;NS=2504;DP=17893;EAS_AF=0.3452;AMR_AF=0.3213;AFR_AF=0.0643;EUR_AF=0.3598;SAS_AF=0.3865;AA=G|||;VT=SNP
6	70221987	rs6939871	T	A	100	PASS	AC=495;AF=0.0988419;AN=5008;NS=2504;DP=16141;EAS_AF=0.0585;AMR_AF=0.1095;AFR_AF=0.2337;EUR_AF=0.0298;SAS_AF=0.0215;AA=T|||;VT=SNP
6	70222283	rs75211352	T	C	100	PASS	AC=160;AF=0.0319489;AN=5008;NS=2504;DP=15678;EAS_AF=0.0248;AMR_AF=0.0086;AFR_AF=0.0537;EUR_AF=0.0099;SAS_AF=0.0491;AA=T|||;VT=SNP
6	70222373	rs6940595	T	C	100	PASS	AC=495;AF=0.0988419;AN=5008;NS=2504;DP=13920;EAS_AF=0.0585;AMR_AF=0.1095;AFR_AF=0.2337;EUR_AF=0.0298;SAS_AF=0.0215;AA=T|||;VT=SNP
6	70222480	rs2757763	A	G	100	PASS	AC=3919;AF=0.782548;AN=5008;NS=2504;DP=12350;EAS_AF=0.9782;AMR_AF=0.8429;AFR_AF=0.6195;EUR_AF=0.7406;SAS_AF=0.8016;AA=G|||;VT=SNP
6	70222597	rs2757764	C	T	100	PASS	AC=1596;AF=0.31869;AN=5008;NS=2504;DP=9429;EAS_AF=0.5486;AMR_AF=0.3718;AFR_AF=0.1846;EUR_AF=0.2753;SAS_AF=0.2699;AA=C|||;VT=SNP
6	70223058	rs1768967	C	T	100	PASS	AC=894;AF=0.178514;AN=5008;NS=2504;DP=15315;EAS_AF=0.0843;AMR_AF=0.1513;AFR_AF=0.3419;EUR_AF=0.1074;SAS_AF=0.1472;AA=T|||;VT=SNP
6	70223094	rs2757766	A	G	100	PASS	AC=1596;AF=0.31869;AN=5008;NS=2504;DP=15900;EAS_AF=0.5486;AMR_AF=0.3718;AFR_AF=0.1846;EUR_AF=0.2753;SAS_AF=0.2699;AA=A|||;VT=SNP
6	70223307	rs9364016	G	A	100	PASS	AC=945;AF=0.188698;AN=5008;NS=2504;DP=21116;EAS_AF=0.2877;AMR_AF=0.2032;AFR_AF=0.0204;EUR_AF=0.1799;SAS_AF=0.3129;AA=G|||;VT=SNP
6	70223421	rs73468512	C	G	100	PASS	AC=461;AF=0.0920527;AN=5008;NS=2504;DP=20921;EAS_AF=0.0595;AMR_AF=0.1095;AFR_AF=0.208;EUR_AF=0.0288;SAS_AF=0.0215;AA=C|||;VT=SNP
6	70223745	rs59802554	G	A	100	PASS	AC=476;AF=0.0950479;AN=5008;NS=2504;DP=17258;EAS_AF=0.0585;AMR_AF=0.1095;AFR_AF=0.2201;EUR_AF=0.0288;SAS_AF=0.0215;AA=G|||;VT=SNP
6	70223979	rs1743769	G	T	100	PASS	AC=2315;AF=0.46226;AN=5008;NS=2504;DP=12749;EAS_AF=0.4286;AMR_AF=0.4712;AFR_AF=0.4304;EUR_AF=0.4632;SAS_AF=0.5327;AA=T|||;VT=SNP
6	70224292	rs12206228	T	C	100	PASS	AC=1392;AF=0.277955;AN=5008;NS=2504;DP=12538;EAS_AF=0.3442;AMR_AF=0.3199;AFR_AF=0.0651;EUR_AF=0.3579;SAS_AF=0.3855;AA=T|||;VT=SNP
6	70224454	rs1743770	A	C	100	PASS	AC=4043;AF=0.807308;AN=5008;NS=2504;DP=17297;EAS_AF=0.9792;AMR_AF=0.8818;AFR_AF=0.6399;EUR_AF=0.7962;SAS_AF=0.8149;AA=C|||;VT=SNP
6	70224911	rs12206486	A	G	100	PASS	AC=157;AF=0.0313498;AN=5008;NS=2504;DP=20861;EAS_AF=0.0248;AMR_AF=0.0086;AFR_AF=0.0522;EUR_AF=0.0099;SAS_AF=0.0481;AA=A|||;VT=SNP
6	70225003	rs140903235	A	G	100	PASS	AC=34;AF=0.00678914;AN=5008;NS=2504;DP=21390;EAS_AF=0.0149;AMR_AF=0.0274;AFR_AF=0;EUR_AF=0;SAS_AF=0;AA=a|||;VT=SNP
6	70225050	rs75487085	C	T	100	PASS	AC=175;AF=0.0349441;AN=5008;NS=2504;DP=20811;EAS_AF=0.0575;AMR_AF=0.0994;AFR_AF=0.0008;EUR_AF=0.0288;SAS_AF=0.0184;AA=N|||;VT=SNP
6	70225090	rs112539006	C	T	100	PASS	AC=1578;AF=0.315096;AN=5008;NS=2504;DP=19318;EAS_AF=0.5526;AMR_AF=0.366;AFR_AF=0.1815;EUR_AF=0.2724;SAS_AF=0.2587;AA=N|||;VT=SNP
6	70225210	rs9454805	G	A	100	PASS	AC=772;AF=0.154153;AN=5008;NS=2504;DP=18420;EAS_AF=0.0823;AMR_AF=0.1182;AFR_AF=0.379;EUR_AF=0.0398;SAS_AF=0.0675;AA=-|||;VT=SNP
6	70225213	rs143356622	G	A	100	PASS	AC=583;AF=0.116414;AN=5008;NS=2504;DP=18416;EAS_AF=0.0575;AMR_AF=0.111;AFR_AF=0.3003;EUR_AF=0.0298;SAS_AF=0.0215;AA=-|||;VT=SNP
6	70225341	rs9360388	T	G	100	PASS	AC=1552;AF=0.309904;AN=5008;NS=2504;DP=20204;EAS_AF=0.3462;AMR_AF=0.3617;AFR_AF=0.087;EUR_AF=0.4165;SAS_AF=0.4274;AA=-|||;VT=SNP
6	70231720	rs117901515	A	T	100	PASS	AC=204;AF=0.0407348;AN=5008;NS=2504;DP=17965;EAS_AF=0.0575;AMR_AF=0.1081;AFR_AF=0.0159;EUR_AF=0.0318;SAS_AF=0.0184;AA=A|||;VT=SNP
6	70231819	rs7771752	C	T	100	PASS	AC=580;AF=0.115815;AN=5008;NS=2504;DP=18491;EAS_AF=0.0575;AMR_AF=0.121;AFR_AF=0.2935;EUR_AF=0.0318;SAS_AF=0.0184;AA=C|||;VT=SNP
6	70231916	rs10945178	C	A	100	PASS	AC=182;AF=0.0363419;AN=5008;NS=2504;DP=19548;EAS_AF=0.0218;AMR_AF=0.0086;AFR_AF=0.0749;EUR_AF=0.0099;SAS_AF=0.046;AA=C|||;VT=SNP
6	70232083	rs4599590	A	T	100	PASS	AC=1530;AF=0.305511;AN=5008;NS=2504;DP=19535;EAS_AF=0.3502;AMR_AF=0.353;AFR_AF=0.0749;EUR_AF=0.4115;SAS_AF=0.4284;AA=A|||;VT=SNP
6	70232204	rs10806625	C	T	100	PASS	AC=182;AF=0.0363419;AN=5008;NS=2504;DP=20562;EAS_AF=0.0218;AMR_AF=0.0086;AFR_AF=0.0749;EUR_AF=0.0099;SAS_AF=0.046;AA=C|||;VT=SNP
6	70232324	rs4706215	A	T	100	PASS	AC=2348;AF=0.46885;AN=5008;NS=2504;DP=20284;EAS_AF=0.4296;AMR_AF=0.4841;AFR_AF=0.4826;EUR_AF=0.4543;SAS_AF=0.4949;AA=T|||;VT=SNP
6	70232341	rs4707093	A	G	100	PASS	AC=1531;AF=0.305711;AN=5008;NS=2504;DP=19829;EAS_AF=0.3502;AMR_AF=0.353;AFR_AF=0.0749;EUR_AF=0.4115;SAS_AF=0.4294;AA=A|||;VT=SNP
6	70232444	rs4707094	A	G	100	PASS	AC=1530;AF=0.305511;AN=5008;NS=2504;DP=19814;EAS_AF=0.3502;AMR_AF=0.353;AFR_AF=0.0749;EUR_AF=0.4115;SAS_AF=0.4284;AA=A|||;VT=SNP
6	70232581	rs1293043	A	G	100	PASS	AC=4167;AF=0.832069;AN=5008;NS=2504;DP=21328;EAS_AF=0.9792;AMR_AF=0.8862;AFR_AF=0.7224;EUR_AF=0.8022;SAS_AF=0.8211;AA=G|||;VT=SNP
6	70232610	rs1934314	T	C	100	PASS	AC=2352;AF=0.469649;AN=5008;NS=2504;DP=21490;EAS_AF=0.4296;AMR_AF=0.4841;AFR_AF=0.4834;EUR_AF=0.4553;SAS_AF=0.4969;AA=C|||;VT=SNP
6	70232970	rs9364022	A	G	100	PASS	AC=1548;AF=0.309105;AN=5008;NS=2504;DP=21589;EAS_AF=0.3502;AMR_AF=0.353;AFR_AF=0.0885;EUR_AF=0.4115;SAS_AF=0.4284;AA=A|||;VT=SNP
6	70233039	rs9364023	C	T	100	PASS	AC=1548;AF=0.309105;AN=5008;NS=2504;DP=20266;EAS_AF=0.3502;AMR_AF=0.353;AFR_AF=0.0885;EUR_AF=0.4115;SAS_AF=0.4284;AA=C|||;VT=SNP
6	70233052	rs9454817	G	A	100	PASS	AC=801;AF=0.159944;AN=5008;NS=2504;DP=19863;EAS_AF=0.0794;AMR_AF=0.1311;AFR_AF=0.3941;EUR_AF=0.0427;SAS_AF=0.0675;AA=g|||;VT=SNP
6	70233513	rs9354865	G	T	100	PASS	AC=2349;AF=0.46905;AN=5008;NS=2504;DP=13826;EAS_AF=0.4296;AMR_AF=0.4841;AFR_AF=0.4826;EUR_AF=0.4543;SAS_AF=0.4959;AA=T|||;VT=SNP
6	70233629	rs9354866	C	T	100	PASS	AC=1549;AF=0.309305;AN=5008;NS=2504;DP=14275;EAS_AF=0.3502;AMR_AF=0.353;AFR_AF=0.0893;EUR_AF=0.4115;SAS_AF=0.4284;AA=C|||;VT=SNP
6	70233708	rs9342757	C	T	100	PASS	AC=2301;AF=0.459465;AN=5008;NS=2504;DP=14136;EAS_AF=0.4147;AMR_AF=0.4813;AFR_AF=0.472;EUR_AF=0.4473;SAS_AF=0.4857;AA=T|||;VT=SNP
6	70233801	rs73468522	A	T	100	PASS	AC=802;AF=0.160144;AN=5008;NS=2504;DP=15247;EAS_AF=0.0794;AMR_AF=0.1311;AFR_AF=0.3941;EUR_AF=0.0427;SAS_AF=0.0685;AA=A|||;VT=SNP
6	70233825	rs73468523	G	A	100	PASS	AC=801;AF=0.159944;AN=5008;NS=2504;DP=15424;EAS_AF=0.0794;AMR_AF=0.1311;AFR_AF=0.3941;EUR_AF=0.0427;SAS_AF=0.0675;AA=G|||;VT=SNP
6	70233881	rs1293044	T	C	100	PASS	AC=4537;AF=0.90595;AN=5008;NS=2504;DP=17221;EAS_AF=0.9802;AMR_AF=0.9035;AFR_AF=0.9924;EUR_AF=0.8012;SAS_AF=0.8221;AA=C|||;VT=SNP
6	70233943	rs9364024	A	T	100	PASS	AC=929;AF=0.185503;AN=5008;NS=2504;DP=17045;EAS_AF=0.2917;AMR_AF=0.1859;AFR_AF=0.0182;EUR_AF=0.163;SAS_AF=0.3252;AA=A|||;VT=SNP
6	70234013	rs80302453	A	G	100	PASS	AC=182;AF=0.0363419;AN=5008;NS=2504;DP=19190;EAS_AF=0.0218;AMR_AF=0.0086;AFR_AF=0.0749;EUR_AF=0.0099;SAS_AF=0.046;AA=A|||;VT=SNP
6	70234115	rs73468524	A	G	100	PASS	AC=580;AF=0.115815;AN=5008;NS=2504;DP=18325;EAS_AF=0.0575;AMR_AF=0.1225;AFR_AF=0.2927;EUR_AF=0.0318;SAS_AF=0.0184;AA=A|||;VT=SNP
6	70234131	rs10455688	A	C	100	PASS	AC=1548;AF=0.309105;AN=5008;NS=2504;DP=18474;EAS_AF=0.3502;AMR_AF=0.353;AFR_AF=0.0885;EUR_AF=0.4115;SAS_AF=0.4284;AA=A|||;VT=SNP
6	70234153	rs79271027	T	C	100	PASS	AC=182;AF=0.0363419;AN=5008;NS=2504;DP=19382;EAS_AF=0.0218;AMR_AF=0.0086;AFR_AF=0.0749;EUR_AF=0.0099;SAS_AF=0.046;AA=T|||;VT=SNP
6	70234205	rs79543671	T	C	100	PASS	AC=157;AF=0.0313498;AN=5008;NS=2504;DP=20920;EAS_AF=0.0218;AMR_AF=0.0086;AFR_AF=0.056;EUR_AF=0.0099;SAS_AF=0.046;AA=T|||;VT=SNP
6	70235199	rs4707098	C	G	100	PASS	AC=2349;AF=0.46905;AN=5008;NS=2504;DP=16419;EAS_AF=0.4296;AMR_AF=0.4841;AFR_AF=0.4826;EUR_AF=0.4543;SAS_AF=0.4959;AA=G|||;VT=SNP
6	70235364	rs7754434	C	T	100	PASS	AC=582;AF=0.116214;AN=5008;NS=2504;DP=18604;EAS_AF=0.0575;AMR_AF=0.1225;AFR_AF=0.2943;EUR_AF=0.0318;SAS_AF=0.0184;AA=C|||;VT=SNP
6	70235763	rs2153276	G	T	100	PASS	AC=1548;AF=0.309105;AN=5008;NS=2504;DP=13837;EAS_AF=0.3512;AMR_AF=0.353;AFR_AF=0.0877;EUR_AF=0.4115;SAS_AF=0.4284;AA=G|||;VT=SNP
6	70235820	rs1934311	G	A	100	PASS	AC=1578;AF=0.315096;AN=5008;NS=2504;DP=13049;EAS_AF=0.5496;AMR_AF=0.366;AFR_AF=0.1815;EUR_AF=0.2783;SAS_AF=0.2556;AA=G|||;VT=SNP
6	70235880	rs75277302	G	T	100	PASS	AC=22;AF=0.00439297;AN=5008;NS=2504;DP=14238;EAS_AF=0.0208;AMR_AF=0;AFR_AF=0;EUR_AF=0.001;SAS_AF=0;AA=G|||;VT=SNP
6	70236465	rs9354867	G	C	100	PASS	AC=1527;AF=0.304912;AN=5008;NS=2504;DP=16704;EAS_AF=0.3502;AMR_AF=0.353;AFR_AF=0.0726;EUR_AF=0.4115;SAS_AF=0.4284;AA=G|||;VT=SNP
6	70236524	rs9364025	C	G	100	PASS	AC=1547;AF=0.308906;AN=5008;NS=2504;DP=15823;EAS_AF=0.3502;AMR_AF=0.353;AFR_AF=0.0877;EUR_AF=0.4115;SAS_AF=0.4284;AA=C|||;VT=SNP
6	70237636	rs9346301	T	G	100	PASS	AC=803;AF=0.160343;AN=5008;NS=2504;DP=18255;EAS_AF=0.0794;AMR_AF=0.1311;AFR_AF=0.3956;EUR_AF=0.0427;SAS_AF=0.0675;AA=T|||;VT=SNP
6	70237830	rs2572987	T	C	100	PASS	AC=1577;AF=0.314896;AN=5008;NS=2504;DP=17983;EAS_AF=0.5496;AMR_AF=0.366;AFR_AF=0.1815;EUR_AF=0.2773;SAS_AF=0.2556;AA=t|||;VT=SNP
6	70238111	rs2757772	A	T	100	PASS	AC=4167;AF=0.832069;AN=5008;NS=2504;DP=18166;EAS_AF=0.9802;AMR_AF=0.8862;AFR_AF=0.7224;EUR_AF=0.8012;SAS_AF=0.8211;AA=T|||;VT=SNP
6	70238408	rs7770631	C	T	100	PASS	AC=182;AF=0.0363419;AN=5008;NS=2504;DP=18822;EAS_AF=0.0218;AMR_AF=0.0086;AFR_AF=0.0749;EUR_AF=0.0099;SAS_AF=0.046;AA=C|||;VT=SNP
6	70238673	rs7756739	T	C	100	PASS	AC=2350;AF=0.469249;AN=5008;NS=2504;DP=21464;EAS_AF=0.4296;AMR_AF=0.4841;AFR_AF=0.4834;EUR_AF=0.4543;SAS_AF=0.4959;AA=C|||;VT=SNP
6	70238785	rs2572989	C	T	100	PASS	AC=1577;AF=0.314896;AN=5008;NS=2504;DP=20444;EAS_AF=0.5496;AMR_AF=0.366;AFR_AF=0.1808;EUR_AF=0.2783;SAS_AF=0.2556;AA=C|||;VT=SNP
6	70239046	rs12196195	A	G	100	PASS	AC=156;AF=0.0311502;AN=5008;NS=2504;DP=19154;EAS_AF=0.0208;AMR_AF=0.0086;AFR_AF=0.056;EUR_AF=0.0099;SAS_AF=0.046;AA=A|||;VT=SNP
6	70239449	rs9346304	T	C	100	PASS	AC=2351;AF=0.469449;AN=5008;NS=2504;DP=19124;EAS_AF=0.4286;AMR_AF=0.4841;AFR_AF=0.4834;EUR_AF=0.4543;SAS_AF=0.498;AA=C|||;VT=SNP
6	70239450	rs9346305	T	C	100	PASS	AC=2351;AF=0.469449;AN=5008;NS=2504;DP=19134;EAS_AF=0.4286;AMR_AF=0.4841;AFR_AF=0.4834;EUR_AF=0.4543;SAS_AF=0.498;AA=C|||;VT=SNP
6	70239943	rs4612124	A	G	100	PASS	AC=803;AF=0.160343;AN=5008;NS=2504;DP=19843;EAS_AF=0.0794;AMR_AF=0.1311;AFR_AF=0.3956;EUR_AF=0.0427;SAS_AF=0.0675;AA=A|||;VT=SNP
6	70239968	rs73468530	G	A	100	PASS	AC=622;AF=0.124201;AN=5008;NS=2504;DP=19620;EAS_AF=0.0575;AMR_AF=0.1225;AFR_AF=0.3207;EUR_AF=0.0328;SAS_AF=0.0225;AA=G|||;VT=SNP
6	70240180	rs1885488	C	T	100	PASS	AC=4166;AF=0.831869;AN=5008;NS=2504;DP=17179;EAS_AF=0.9802;AMR_AF=0.8862;AFR_AF=0.7216;EUR_AF=0.8012;SAS_AF=0.8211;AA=T|||;VT=SNP
6	70240269	rs7772358	A	T	100	PASS	AC=2350;AF=0.469249;AN=5008;NS=2504;DP=17472;EAS_AF=0.4296;AMR_AF=0.4841;AFR_AF=0.4834;EUR_AF=0.4543;SAS_AF=0.4959;AA=T|||;VT=SNP
6	70240563	rs73468534	G	T	100	PASS	AC=621;AF=0.124002;AN=5008;NS=2504;DP=16015;EAS_AF=0.0575;AMR_AF=0.1225;AFR_AF=0.3207;EUR_AF=0.0328;SAS_AF=0.0215;AA=G|||;VT=SNP
6	70240932	rs9294840	A	G	100	PASS	AC=1542;AF=0.307907;AN=5008;NS=2504;DP=17678;EAS_AF=0.3502;AMR_AF=0.353;AFR_AF=0.084;EUR_AF=0.4115;SAS_AF=0.4284;AA=A|||;VT=SNP
6	70240994	rs1028618	T	C	100	PASS	AC=2350;AF=0.469249;AN=5008;NS=2504;DP=18925;EAS_AF=0.4296;AMR_AF=0.4841;AFR_AF=0.4834;EUR_AF=0.4543;SAS_AF=0.4959;AA=C|||;VT=SNP
6	70241110	rs2146067	T	C	100	PASS	AC=1522;AF=0.303914;AN=5008;NS=2504;DP=18765;EAS_AF=0.3502;AMR_AF=0.353;AFR_AF=0.0688;EUR_AF=0.4115;SAS_AF=0.4284;AA=T|||;VT=SNP
6	70241869	rs9454820	T	C	100	PASS	AC=252;AF=0.0503195;AN=5008;NS=2504;DP=22168;EAS_AF=0.0218;AMR_AF=0.0086;AFR_AF=0.1278;EUR_AF=0.0099;SAS_AF=0.046;AA=T|||;VT=SNP
6	70241956	rs9454821	T	A	100	PASS	AC=818;AF=0.163339;AN=5008;NS=2504;DP=23238;EAS_AF=0.0794;AMR_AF=0.1311;AFR_AF=0.407;EUR_AF=0.0427;SAS_AF=0.0675;AA=T|||;VT=SNP
6	70242063	rs1028620	A	C	100	PASS	AC=4162;AF=0.83107;AN=5008;NS=2504;DP=23048;EAS_AF=0.9802;AMR_AF=0.8862;AFR_AF=0.7186;EUR_AF=0.8012;SAS_AF=0.8211;AA=C|||;VT=SNP
6	70242317	rs2572990	T	C	100	PASS	AC=4163;AF=0.83127;AN=5008;NS=2504;DP=21639;EAS_AF=0.9802;AMR_AF=0.8862;AFR_AF=0.7201;EUR_AF=0.8002;SAS_AF=0.8211;AA=C|||;VT=SNP
6	70242411	rs10945180	G	C	100	PASS	AC=1543;AF=0.308107;AN=5008;NS=2504;DP=21988;EAS_AF=0.3502;AMR_AF=0.353;AFR_AF=0.0847;EUR_AF=0.4115;SAS_AF=0.4284;AA=G|||;VT=SNP
6	70242652	rs9346306	G	A	100	PASS	AC=1542;AF=0.307907;AN=5008;NS=2504;DP=19558;EAS_AF=0.3502;AMR_AF=0.353;AFR_AF=0.0847;EUR_AF=0.4115;SAS_AF=0.4274;AA=G|||;VT=SNP
6	70242976	rs9446137	C	G	100	PASS	AC=818;AF=0.163339;AN=5008;NS=2504;DP=18867;EAS_AF=0.0794;AMR_AF=0.1311;AFR_AF=0.407;EUR_AF=0.0427;SAS_AF=0.0675;AA=C|||;VT=SNP
6	70243006	rs9454822	G	A	100	PASS	AC=253;AF=0.0505192;AN=5008;NS=2504;DP=19053;EAS_AF=0.0218;AMR_AF=0.0086;AFR_AF=0.1286;EUR_AF=0.0099;SAS_AF=0.046;AA=G|||;VT=SNP
6	70243021	rs11964609	G	A	100	PASS	AC=568;AF=0.113419;AN=5008;NS=2504;DP=18811;EAS_AF=0.0575;AMR_AF=0.1225;AFR_AF=0.2806;EUR_AF=0.0328;SAS_AF=0.0215;AA=A|||;VT=SNP
6	70243499	rs75692537	C	A	100	PASS	AC=51;AF=0.0101837;AN=5008;NS=2504;DP=19546;EAS_AF=0.0427;AMR_AF=0.0115;AFR_AF=0;EUR_AF=0;SAS_AF=0;AA=C|||;VT=SNP
6	70244210	rs7772995	G	T	100	PASS	AC=819;AF=0.163538;AN=5008;NS=2504;DP=17644;EAS_AF=0.0794;AMR_AF=0.1311;AFR_AF=0.407;EUR_AF=0.0427;SAS_AF=0.0685;AA=G|||;VT=SNP
6	70244221	rs1293047	T	C	100	PASS	AC=2640;AF=0.527157;AN=5008;NS=2504;DP=18138;EAS_AF=0.63;AMR_AF=0.5331;AFR_AF=0.649;EUR_AF=0.3897;SAS_AF=0.3937;AA=C|||;VT=SNP
6	70244222	rs1934310	G	A	100	PASS	AC=1575;AF=0.314497;AN=5008;NS=2504;DP=18156;EAS_AF=0.5496;AMR_AF=0.366;AFR_AF=0.1785;EUR_AF=0.2783;SAS_AF=0.2566;AA=G|||;VT=SNP
6	70244461	rs9294842	A	G	100	PASS	AC=252;AF=0.0503195;AN=5008;NS=2504;DP=19304;EAS_AF=0.0218;AMR_AF=0.0086;AFR_AF=0.1278;EUR_AF=0.0099;SAS_AF=0.046;AA=A|||;VT=SNP
6	70244544	rs7774826	C	T	100	PASS	AC=819;AF=0.163538;AN=5008;NS=2504;DP=19601;EAS_AF=0.0794;AMR_AF=0.1311;AFR_AF=0.407;EUR_AF=0.0427;SAS_AF=0.0685;AA=C|||;VT=SNP
6	70244679	rs7773858	G	A	100	PASS	AC=818;AF=0.163339;AN=5008;NS=2504;DP=21357;EAS_AF=0.0794;AMR_AF=0.1311;AFR_AF=0.407;EUR_AF=0.0427;SAS_AF=0.0675;AA=G|||;VT=SNP
6	70244695	rs12216026	C	T	100	PASS	AC=89;AF=0.0177716;AN=5008;NS=2504;DP=21467;EAS_AF=0.0218;AMR_AF=0.0029;AFR_AF=0.0076;EUR_AF=0.0099;SAS_AF=0.046;AA=C|||;VT=SNP
6	70245286	rs1934309	C	G	100	PASS	AC=2359;AF=0.471046;AN=5008;NS=2504;DP=16629;EAS_AF=0.4296;AMR_AF=0.4841;AFR_AF=0.4917;EUR_AF=0.4533;SAS_AF=0.4949;AA=G|||;VT=SNP
6	70245401	rs7741559	C	G	100	PASS	AC=251;AF=0.0501198;AN=5008;NS=2504;DP=15900;EAS_AF=0.0218;AMR_AF=0.0086;AFR_AF=0.1271;EUR_AF=0.0099;SAS_AF=0.046;AA=C|||;VT=SNP
6	70245509	rs7741745	C	T	100	PASS	AC=817;AF=0.163139;AN=5008;NS=2504;DP=16256;EAS_AF=0.0794;AMR_AF=0.1311;AFR_AF=0.4062;EUR_AF=0.0427;SAS_AF=0.0675;AA=T|||;VT=SNP
6	70245522	rs5007406	T	C	100	PASS	AC=2361;AF=0.471446;AN=5008;NS=2504;DP=16235;EAS_AF=0.4296;AMR_AF=0.4841;AFR_AF=0.4917;EUR_AF=0.4533;SAS_AF=0.4969;AA=C|||;VT=SNP
6	70245526	rs5007407	A	G	100	PASS	AC=1544;AF=0.308307;AN=5008;NS=2504;DP=16188;EAS_AF=0.3502;AMR_AF=0.353;AFR_AF=0.0855;EUR_AF=0.4105;SAS_AF=0.4294;AA=A|||;VT=SNP
6	70245692	rs9351763	G	A	100	PASS	AC=1525;AF=0.304513;AN=5008;NS=2504;DP=15858;EAS_AF=0.3502;AMR_AF=0.353;AFR_AF=0.0726;EUR_AF=0.4105;SAS_AF=0.4274;AA=G|||;VT=SNP
6	70245880	rs7746218	C	T	100	PASS	AC=818;AF=0.163339;AN=5008;NS=2504;DP=18458;EAS_AF=0.0794;AMR_AF=0.1311;AFR_AF=0.407;EUR_AF=0.0427;SAS_AF=0.0675;AA=C|||;VT=SNP
6	70245929	rs79559663	C	G	100	PASS	AC=55;AF=0.0109824;AN=5008;NS=2504;DP=19215;EAS_AF=0.0526;AMR_AF=0;AFR_AF=0;EUR_AF=0;SAS_AF=0.002;AA=C|||;VT=SNP
6	70245985	rs7766027	A	G	100	PASS	AC=817;AF=0.163139;AN=5008;NS=2504;DP=19604;EAS_AF=0.0794;AMR_AF=0.1311;AFR_AF=0.4062;EUR_AF=0.0427;SAS_AF=0.0675;AA=G|||;VT=SNP
6	70246074	rs2572988	G	C	100	PASS	AC=1576;AF=0.314696;AN=5008;NS=2504;DP=19492;EAS_AF=0.5496;AMR_AF=0.366;AFR_AF=0.1785;EUR_AF=0.2793;SAS_AF=0.2566;AA=G|||;VT=SNP
6	70246093	rs10046144	C	T	100	PASS	AC=817;AF=0.163139;AN=5008;NS=2504;DP=19227;EAS_AF=0.0794;AMR_AF=0.1311;AFR_AF=0.4062;EUR_AF=0.0427;SAS_AF=0.0675;AA=C|||;VT=SNP
6	70246201	rs10046309	G	A	100	PASS	AC=830;AF=0.165735;AN=5008;NS=2504;DP=20376;EAS_AF=0.0913;AMR_AF=0.1311;AFR_AF=0.4062;EUR_AF=0.0427;SAS_AF=0.0685;AA=G|||;VT=SNP
6	70246243	rs12200997	T	A	100	PASS	AC=817;AF=0.163139;AN=5008;NS=2504;DP=20365;EAS_AF=0.0794;AMR_AF=0.1311;AFR_AF=0.4062;EUR_AF=0.0427;SAS_AF=0.0675;AA=A|||;VT=SNP
6	70246412	rs10223531	A	G	100	PASS	AC=817;AF=0.163139;AN=5008;NS=2504;DP=21280;EAS_AF=0.0794;AMR_AF=0.1311;AFR_AF=0.4062;EUR_AF=0.0427;SAS_AF=0.0675;AA=A|||;VT=SNP
6	70246777	rs9364028	G	A	100	PASS	AC=2360;AF=0.471246;AN=5008;NS=2504;DP=21409;EAS_AF=0.4296;AMR_AF=0.4841;AFR_AF=0.4917;EUR_AF=0.4533;SAS_AF=0.4959;AA=A|||;VT=SNP
6	70246915	rs9446138	G	T	100	PASS	AC=817;AF=0.163139;AN=5008;NS=2504;DP=19456;EAS_AF=0.0794;AMR_AF=0.1311;AFR_AF=0.4062;EUR_AF=0.0427;SAS_AF=0.0675;AA=T|||;VT=SNP
6	70247120	rs9346307	C	T	100	PASS	AC=1525;AF=0.304513;AN=5008;NS=2504;DP=19120;EAS_AF=0.3502;AMR_AF=0.353;AFR_AF=0.0719;EUR_AF=0.4105;SAS_AF=0.4284;AA=C|||;VT=SNP
6	70247136	rs9454826	C	T	100	PASS	AC=817;AF=0.163139;AN=5008;NS=2504;DP=19293;EAS_AF=0.0794;AMR_AF=0.1311;AFR_AF=0.4062;EUR_AF=0.0427;SAS_AF=0.0675;AA=C|||;VT=SNP
6	70247175	rs73468550	T	C	100	PASS	AC=663;AF=0.132388;AN=5008;NS=2504;DP=18093;EAS_AF=0.0575;AMR_AF=0.1225;AFR_AF=0.3525;EUR_AF=0.0328;SAS_AF=0.0215;AA=C|||;VT=SNP
6	70247790	rs9454827	T	C	100	PASS	AC=819;AF=0.163538;AN=5008;NS=2504;DP=9919;EAS_AF=0.0794;AMR_AF=0.1311;AFR_AF=0.4077;EUR_AF=0.0427;SAS_AF=0.0675;AA=C|||;VT=SNP
6	70247835	rs9454828	A	G	100	PASS	AC=819;AF=0.163538;AN=5008;NS=2504;DP=10576;EAS_AF=0.0794;AMR_AF=0.1311;AFR_AF=0.4077;EUR_AF=0.0427;SAS_AF=0.0675;AA=G|||;VT=SNP
6	70248343	rs6905179	T	G	100	PASS	AC=2161;AF=0.43151;AN=5008;NS=2504;DP=17292;EAS_AF=0.372;AMR_AF=0.3746;AFR_AF=0.4803;EUR_AF=0.4215;SAS_AF=0.4775;AA=G|||;VT=SNP
6	70248345	rs1293037	C	T	100	PASS	AC=3965;AF=0.791733;AN=5008;NS=2504;DP=17390;EAS_AF=0.9226;AMR_AF=0.7767;AFR_AF=0.7088;EUR_AF=0.7694;SAS_AF=0.8027;AA=T|||;VT=SNP
6	70248464	rs6920218	G	A	100	PASS	AC=618;AF=0.123403;AN=5008;NS=2504;DP=19853;EAS_AF=0.0218;AMR_AF=0.0216;AFR_AF=0.3949;EUR_AF=0.0109;SAS_AF=0.0491;AA=G|||;VT=SNP
6	70248674	rs1934313	T	C	100	PASS	AC=2360;AF=0.471246;AN=5008;NS=2504;DP=20174;EAS_AF=0.4296;AMR_AF=0.4841;AFR_AF=0.4917;EUR_AF=0.4533;SAS_AF=0.4959;AA=C|||;VT=SNP
6	70250729	rs9446140	C	T	100	PASS	AC=2166;AF=0.432508;AN=5008;NS=2504;DP=19209;EAS_AF=0.372;AMR_AF=0.3746;AFR_AF=0.4834;EUR_AF=0.4225;SAS_AF=0.4775;AA=T|||;VT=SNP
6	70250971	rs79975436	C	T	100	PASS	AC=153;AF=0.0305511;AN=5008;NS=2504;DP=17857;EAS_AF=0.0218;AMR_AF=0.0029;AFR_AF=0.056;EUR_AF=0.0109;SAS_AF=0.045;AA=C|||;VT=SNP
6	70251111	rs2225984	A	C	100	PASS	AC=1570;AF=0.313498;AN=5008;NS=2504;DP=17297;EAS_AF=0.5496;AMR_AF=0.3646;AFR_AF=0.1755;EUR_AF=0.2793;SAS_AF=0.2556;AA=A|||;VT=SNP
6	70251478	rs13196418	C	A	100	PASS	AC=522;AF=0.104233;AN=5008;NS=2504;DP=16779;EAS_AF=0.0575;AMR_AF=0.1585;AFR_AF=0.0408;EUR_AF=0.2256;SAS_AF=0.0746;AA=C|||;VT=SNP
6	70251504	rs9360390	G	A	100	PASS	AC=1875;AF=0.374401;AN=5008;NS=2504;DP=16391;EAS_AF=0.3502;AMR_AF=0.366;AFR_AF=0.329;EUR_AF=0.4115;SAS_AF=0.4284;AA=G|||;VT=SNP
6	70252374	rs12207087	G	A	100	PASS	AC=155;AF=0.0309505;AN=5008;NS=2504;DP=19862;EAS_AF=0.0218;AMR_AF=0.0086;AFR_AF=0.0545;EUR_AF=0.0099;SAS_AF=0.046;AA=G|||;VT=SNP
6	70252686	rs1293039	T	A	100	PASS	AC=2031;AF=0.405551;AN=5008;NS=2504;DP=16463;EAS_AF=0.5724;AMR_AF=0.4121;AFR_AF=0.3374;EUR_AF=0.3579;SAS_AF=0.3701;AA=T|||;VT=SNP
6	70255161	rs12207976	T	A	100	PASS	AC=155;AF=0.0309505;AN=5008;NS=2504;DP=16859;EAS_AF=0.0218;AMR_AF=0.0086;AFR_AF=0.0545;EUR_AF=0.0099;SAS_AF=0.046;AA=T|||;VT=SNP
6	70255261	rs1293040	A	G	100	PASS	AC=4160;AF=0.830671;AN=5008;NS=2504;DP=18801;EAS_AF=0.9802;AMR_AF=0.8862;AFR_AF=0.7186;EUR_AF=0.8002;SAS_AF=0.82;AA=G|||;VT=SNP
6	70255634	rs12208263	T	A	100	PASS	AC=155;AF=0.0309505;AN=5008;NS=2504;DP=18717;EAS_AF=0.0218;AMR_AF=0.0086;AFR_AF=0.0545;EUR_AF=0.0099;SAS_AF=0.046;AA=T|||;VT=SNP
6	70256321	rs2757775	A	G	100	PASS	AC=4160;AF=0.830671;AN=5008;NS=2504;DP=19182;EAS_AF=0.9802;AMR_AF=0.8862;AFR_AF=0.7186;EUR_AF=0.8002;SAS_AF=0.82;AA=A|||;VT=SNP
6	70256379	rs2757776	C	T	100	PASS	AC=4422;AF=0.882987;AN=5008;NS=2504;DP=18845;EAS_AF=0.9802;AMR_AF=0.8934;AFR_AF=0.913;EUR_AF=0.8002;SAS_AF=0.82;AA=c|||;VT=SNP
6	70257220	rs2572986	T	C	100	PASS	AC=3961;AF=0.790935;AN=5008;NS=2504;DP=17992;EAS_AF=0.9226;AMR_AF=0.7767;AFR_AF=0.7073;EUR_AF=0.7684;SAS_AF=0.8016;AA=C|||;VT=SNP
6	70257762	rs1768960	T	C	100	PASS	AC=2090;AF=0.417332;AN=5008;NS=2504;DP=17096;EAS_AF=0.5714;AMR_AF=0.4121;AFR_AF=0.3918;EUR_AF=0.3579;SAS_AF=0.3579;AA=C|||;VT=SNP
6	70258232	rs79450836	C	T	100	PASS	AC=26;AF=0.00519169;AN=5008;NS=2504;DP=13102;EAS_AF=0.0248;AMR_AF=0;AFR_AF=0.0008;EUR_AF=0;SAS_AF=0;AA=C|||;VT=SNP
6	70258674	rs2572985	C	A	100	PASS	AC=1553;AF=0.310104;AN=5008;NS=2504;DP=11867;EAS_AF=0.5486;AMR_AF=0.366;AFR_AF=0.1747;EUR_AF=0.2793;SAS_AF=0.2393;AA=C|||;VT=SNP
6	70259096	rs2572984	T	C	100	PASS	AC=3961;AF=0.790935;AN=5008;NS=2504;DP=9769;EAS_AF=0.9226;AMR_AF=0.7767;AFR_AF=0.7073;EUR_AF=0.7684;SAS_AF=0.8016;AA=C|||;VT=SNP
6	70259226	rs141988480	C	T	100	PASS	AC=174;AF=0.0347444;AN=5008;NS=2504;DP=14820;EAS_AF=0.0575;AMR_AF=0.0994;AFR_AF=0.0008;EUR_AF=0.0278;SAS_AF=0.0184;AA=C|||;VT=SNP
6	70259725	rs1768962	T	C	100	PASS	AC=2013;AF=0.401957;AN=5008;NS=2504;DP=15373;EAS_AF=0.5714;AMR_AF=0.4107;AFR_AF=0.3374;EUR_AF=0.3569;SAS_AF=0.3548;AA=T|||;VT=SNP
6	70259938	rs1768963	A	C	100	PASS	AC=4422;AF=0.882987;AN=5008;NS=2504;DP=14695;EAS_AF=0.9802;AMR_AF=0.8934;AFR_AF=0.913;EUR_AF=0.8002;SAS_AF=0.82;AA=C|||;VT=SNP
6	70260055	rs1631595	A	G	100	PASS	AC=2090;AF=0.417332;AN=5008;NS=2504;DP=14864;EAS_AF=0.5714;AMR_AF=0.4107;AFR_AF=0.3926;EUR_AF=0.3579;SAS_AF=0.3579;AA=G|||;VT=SNP
6	70260705	rs2757777	G	A	100	PASS	AC=1551;AF=0.309704;AN=5008;NS=2504;DP=14633;EAS_AF=0.5476;AMR_AF=0.3646;AFR_AF=0.1747;EUR_AF=0.2793;SAS_AF=0.2393;AA=G|||;VT=SNP
6	70260911	rs77130241	G	A	100	PASS	AC=145;AF=0.0289537;AN=5008;NS=2504;DP=17101;EAS_AF=0.0724;AMR_AF=0.0908;AFR_AF=0.0008;EUR_AF=0.007;SAS_AF=0.001;AA=G|||;VT=SNP
6	70260991	rs13216000	C	T	100	PASS	AC=1872;AF=0.373802;AN=5008;NS=2504;DP=17310;EAS_AF=0.3512;AMR_AF=0.366;AFR_AF=0.3154;EUR_AF=0.4105;SAS_AF=0.4438;AA=C|||;VT=SNP
6	70261307	rs1743789	C	T	100	PASS	AC=4429;AF=0.884385;AN=5008;NS=2504;DP=16261;EAS_AF=0.9802;AMR_AF=0.8948;AFR_AF=0.9175;EUR_AF=0.8002;SAS_AF=0.82;AA=T|||;VT=SNP
6	70261968	rs72906423	C	T	100	PASS	AC=134;AF=0.0267572;AN=5008;NS=2504;DP=14580;EAS_AF=0.003;AMR_AF=0.0663;AFR_AF=0.0038;EUR_AF=0.0586;SAS_AF=0.0215;AA=C|||;VT=SNP
6	70262526	rs145715471	T	C	100	PASS	AC=34;AF=0.00678914;AN=5008;NS=2504;DP=16508;EAS_AF=0.0149;AMR_AF=0.0274;AFR_AF=0;EUR_AF=0;SAS_AF=0;AA=T|||;VT=SNP
6	70262569	rs6455327	T	C	100	PASS	AC=2057;AF=0.410743;AN=5008;NS=2504;DP=16493;EAS_AF=0.4077;AMR_AF=0.4755;AFR_AF=0.3275;EUR_AF=0.4433;SAS_AF=0.4468;AA=T|||;VT=SNP
6	70262725	rs1293041	G	A	100	PASS	AC=4160;AF=0.830671;AN=5008;NS=2504;DP=16954;EAS_AF=0.9802;AMR_AF=0.8862;AFR_AF=0.7186;EUR_AF=0.8002;SAS_AF=0.82;AA=A|||;VT=SNP
6	70263005	rs1293042	C	T	100	PASS	AC=2107;AF=0.420727;AN=5008;NS=2504;DP=17101;EAS_AF=0.5724;AMR_AF=0.4107;AFR_AF=0.3933;EUR_AF=0.3579;SAS_AF=0.3732;AA=T|||;VT=SNP
6	70263228	rs79257518	T	C	100	PASS	AC=154;AF=0.0307508;AN=5008;NS=2504;DP=18964;EAS_AF=0.0208;AMR_AF=0.0086;AFR_AF=0.0545;EUR_AF=0.0099;SAS_AF=0.046;AA=T|||;VT=SNP
6	70263562	rs996948	C	T	100	PASS	AC=1880;AF=0.375399;AN=5008;NS=2504;DP=20018;EAS_AF=0.3502;AMR_AF=0.3703;AFR_AF=0.289;EUR_AF=0.4215;SAS_AF=0.4744;AA=C|||;VT=SNP
6	70264430	rs2572981	C	G	100	PASS	AC=1588;AF=0.317093;AN=5008;NS=2504;DP=15647;EAS_AF=0.5704;AMR_AF=0.3646;AFR_AF=0.1755;EUR_AF=0.2783;SAS_AF=0.2536;AA=C|||;VT=SNP
6	70265940	rs2757778	G	A	100	PASS	AC=1725;AF=0.344449;AN=5008;NS=2504;DP=17085;EAS_AF=0.5704;AMR_AF=0.3689;AFR_AF=0.2761;EUR_AF=0.2783;SAS_AF=0.2546;AA=G|||;VT=SNP
6	70267998	rs16867769	C	A	100	PASS	AC=199;AF=0.0397364;AN=5008;NS=2504;DP=16191;EAS_AF=0.0575;AMR_AF=0.1095;AFR_AF=0.0113;EUR_AF=0.0318;SAS_AF=0.0184;AA=C|||;VT=SNP
6	70268006	rs9342759	G	A	100	PASS	AC=2146;AF=0.428514;AN=5008;NS=2504;DP=16163;EAS_AF=0.4087;AMR_AF=0.4813;AFR_AF=0.348;EUR_AF=0.4543;SAS_AF=0.4939;AA=g|||;VT=SNP
6	70268412	rs2016403	T	C	100	PASS	AC=4150;AF=0.828674;AN=5008;NS=2504;DP=16731;EAS_AF=0.9802;AMR_AF=0.8862;AFR_AF=0.7103;EUR_AF=0.8002;SAS_AF=0.8211;AA=C|||;VT=SNP
6	70269365	rs9346309	A	G	100	PASS	AC=2139;AF=0.427117;AN=5008;NS=2504;DP=19975;EAS_AF=0.4087;AMR_AF=0.4798;AFR_AF=0.3434;EUR_AF=0.4533;SAS_AF=0.4949;AA=A|||;VT=SNP
6	70269974	rs980223	A	C	100	PASS	AC=2011;AF=0.401558;AN=5008;NS=2504;DP=18828;EAS_AF=0.5714;AMR_AF=0.4063;AFR_AF=0.3676;EUR_AF=0.3459;SAS_AF=0.3262;AA=A|||;VT=SNP
6	70270027	rs79131470	G	T	100	PASS	AC=85;AF=0.0169728;AN=5008;NS=2504;DP=18231;EAS_AF=0.0764;AMR_AF=0.0029;AFR_AF=0.0008;EUR_AF=0;SAS_AF=0.0051;AA=G|||;VT=SNP
6	70270138	rs2093454	C	T	100	PASS	AC=2174;AF=0.434105;AN=5008;NS=2504;DP=17191;EAS_AF=0.4087;AMR_AF=0.4798;AFR_AF=0.3699;EUR_AF=0.4543;SAS_AF=0.4939;AA=C|||;VT=SNP
6	70270526	rs2757780	A	G	100	PASS	AC=4146;AF=0.827875;AN=5008;NS=2504;DP=17892;EAS_AF=0.9802;AMR_AF=0.8862;AFR_AF=0.708;EUR_AF=0.8002;SAS_AF=0.82;AA=G|||;VT=SNP
6	70270547	rs2757781	A	G	100	PASS	AC=2012;AF=0.401757;AN=5008;NS=2504;DP=17443;EAS_AF=0.5714;AMR_AF=0.4063;AFR_AF=0.3676;EUR_AF=0.3459;SAS_AF=0.3272;AA=G|||;VT=SNP
6	70271095	rs13205898	C	T	100	PASS	AC=337;AF=0.0672923;AN=5008;NS=2504;DP=19469;EAS_AF=0.0556;AMR_AF=0.0908;AFR_AF=0.0091;EUR_AF=0.1471;SAS_AF=0.0593;AA=C|||;VT=SNP
6	70271308	rs1768973	G	A	100	PASS	AC=4430;AF=0.884585;AN=5008;NS=2504;DP=23398;EAS_AF=0.9802;AMR_AF=0.8948;AFR_AF=0.9183;EUR_AF=0.8002;SAS_AF=0.82;AA=A|||;VT=SNP
6	70272290	rs7763257	C	T	100	PASS	AC=2141;AF=0.427516;AN=5008;NS=2504;DP=19161;EAS_AF=0.4107;AMR_AF=0.4798;AFR_AF=0.3434;EUR_AF=0.4543;SAS_AF=0.4939;AA=C|||;VT=SNP
6	70273083	rs2208696	T	C	100	PASS	AC=4151;AF=0.828874;AN=5008;NS=2504;DP=21713;EAS_AF=0.9802;AMR_AF=0.8862;AFR_AF=0.711;EUR_AF=0.8002;SAS_AF=0.8211;AA=C|||;VT=SNP
6	70273293	rs9346311	A	G	100	PASS	AC=2139;AF=0.427117;AN=5008;NS=2504;DP=19304;EAS_AF=0.4087;AMR_AF=0.4798;AFR_AF=0.3434;EUR_AF=0.4543;SAS_AF=0.4939;AA=a|||;VT=SNP
6	70273549	rs189084462	C	A	100	PASS	AC=11;AF=0.00219649;AN=5008;NS=2504;DP=17721;EAS_AF=0.0099;AMR_AF=0;AFR_AF=0;EUR_AF=0;SAS_AF=0.001;AA=C|||;VT=SNP
6	70273613	rs9342761	G	A	100	PASS	AC=1613;AF=0.322085;AN=5008;NS=2504;DP=16893;EAS_AF=0.5704;AMR_AF=0.3718;AFR_AF=0.174;EUR_AF=0.2903;SAS_AF=0.2638;AA=g|||;VT=SNP
6	70274962	rs1799676	C	T	100	PASS	AC=4423;AF=0.883187;AN=5008;NS=2504;DP=20984;EAS_AF=0.9802;AMR_AF=0.8934;AFR_AF=0.9138;EUR_AF=0.8002;SAS_AF=0.82;AA=T|||;VT=SNP
6	70275261	rs1768969	T	C	100	PASS	AC=4423;AF=0.883187;AN=5008;NS=2504;DP=20499;EAS_AF=0.9802;AMR_AF=0.8934;AFR_AF=0.9138;EUR_AF=0.8002;SAS_AF=0.82;AA=C|||;VT=SNP
6	70275966	rs1743792	A	G	100	PASS	AC=4150;AF=0.828674;AN=5008;NS=2504;DP=20951;EAS_AF=0.9802;AMR_AF=0.8862;AFR_AF=0.711;EUR_AF=0.8002;SAS_AF=0.82;AA=G|||;VT=SNP
6	70276267	rs1743793	A	C	100	PASS	AC=2006;AF=0.400559;AN=5008;NS=2504;DP=20403;EAS_AF=0.5665;AMR_AF=0.4063;AFR_AF=0.3676;EUR_AF=0.3459;SAS_AF=0.3262;AA=A|||;VT=SNP
6	70277377	rs12202895	T	C	100	PASS	AC=1997;AF=0.398762;AN=5008;NS=2504;DP=12295;EAS_AF=0.4087;AMR_AF=0.4712;AFR_AF=0.2821;EUR_AF=0.4443;SAS_AF=0.4479;AA=T|||;VT=SNP
6	70277658	rs10945182	C	T	100	PASS	AC=2138;AF=0.426917;AN=5008;NS=2504;DP=17566;EAS_AF=0.4087;AMR_AF=0.4798;AFR_AF=0.3427;EUR_AF=0.4543;SAS_AF=0.4939;AA=C|||;VT=SNP
6	70277737	rs1768958	G	T	100	PASS	AC=4153;AF=0.829273;AN=5008;NS=2504;DP=20477;EAS_AF=0.9802;AMR_AF=0.8862;AFR_AF=0.7133;EUR_AF=0.8002;SAS_AF=0.82;AA=T|||;VT=SNP
6	70278049	rs139096964	C	A	100	PASS	AC=11;AF=0.00219649;AN=5008;NS=2504;DP=20917;EAS_AF=0.0089;AMR_AF=0;AFR_AF=0.0015;EUR_AF=0;SAS_AF=0;AA=C|||;VT=SNP
6	70278547	rs1768956	T	C	100	PASS	AC=4150;AF=0.828674;AN=5008;NS=2504;DP=18854;EAS_AF=0.9802;AMR_AF=0.8862;AFR_AF=0.711;EUR_AF=0.8002;SAS_AF=0.82;AA=C|||;VT=SNP
6	70279345	rs7744546	A	G	100	PASS	AC=1996;AF=0.398562;AN=5008;NS=2504;DP=17265;EAS_AF=0.4087;AMR_AF=0.4712;AFR_AF=0.2814;EUR_AF=0.4443;SAS_AF=0.4479;AA=A|||;VT=SNP
6	70279462	rs76569766	C	A	100	PASS	AC=16;AF=0.00319489;AN=5008;NS=2504;DP=16239;EAS_AF=0.0159;AMR_AF=0;AFR_AF=0;EUR_AF=0;SAS_AF=0;AA=C|||;VT=SNP
6	70279477	rs9360391	G	A	100	PASS	AC=1541;AF=0.307708;AN=5008;NS=2504;DP=16716;EAS_AF=0.3512;AMR_AF=0.353;AFR_AF=0.0794;EUR_AF=0.4125;SAS_AF=0.4315;AA=G|||;VT=SNP
6	70279730	rs75647542	C	T	100	PASS	AC=199;AF=0.0397364;AN=5008;NS=2504;DP=17243;EAS_AF=0.0575;AMR_AF=0.1095;AFR_AF=0.0113;EUR_AF=0.0318;SAS_AF=0.0184;AA=C|||;VT=SNP
6	70279880	rs7774460	T	G	100	PASS	AC=1586;AF=0.316693;AN=5008;NS=2504;DP=16081;EAS_AF=0.5694;AMR_AF=0.3646;AFR_AF=0.1762;EUR_AF=0.2773;SAS_AF=0.2526;AA=T|||;VT=SNP
6	70280617	rs6914524	C	A	100	PASS	AC=2138;AF=0.426917;AN=5008;NS=2504;DP=15627;EAS_AF=0.4087;AMR_AF=0.4798;AFR_AF=0.3427;EUR_AF=0.4543;SAS_AF=0.4939;AA=C|||;VT=SNP
6	70280723	rs139081228	A	G	100	PASS	AC=30;AF=0.00599042;AN=5008;NS=2504;DP=18188;EAS_AF=0.0288;AMR_AF=0;AFR_AF=0;EUR_AF=0;SAS_AF=0.001;AA=A|||;VT=SNP
6	70282460	rs79518514	C	T	100	PASS	AC=14;AF=0.00279553;AN=5008;NS=2504;DP=15952;EAS_AF=0.0139;AMR_AF=0;AFR_AF=0;EUR_AF=0;SAS_AF=0;AA=C|||;VT=SNP
6	70283404	rs9364032	G	C	100	PASS	AC=1586;AF=0.316693;AN=5008;NS=2504;DP=20177;EAS_AF=0.5704;AMR_AF=0.3646;AFR_AF=0.1732;EUR_AF=0.2783;SAS_AF=0.2546;AA=G|||;VT=SNP
6	70285041	rs12196987	A	G	100	PASS	AC=2141;AF=0.427516;AN=5008;NS=2504;DP=13477;EAS_AF=0.4097;AMR_AF=0.4813;AFR_AF=0.3434;EUR_AF=0.4543;SAS_AF=0.4939;AA=-|||;VT=SNP
6	70286131	rs2757754	T	C	100	PASS	AC=2025;AF=0.404353;AN=5008;NS=2504;DP=15285;EAS_AF=0.5704;AMR_AF=0.4063;AFR_AF=0.3714;EUR_AF=0.3459;SAS_AF=0.3364;AA=T|||;VT=SNP
6	70286194	rs2757755	T	C	100	PASS	AC=2025;AF=0.404353;AN=5008;NS=2504;DP=15686;EAS_AF=0.5694;AMR_AF=0.4063;AFR_AF=0.3707;EUR_AF=0.3449;SAS_AF=0.3395;AA=T|||;VT=SNP
6	70286223	rs2757756	G	T	100	PASS	AC=2025;AF=0.404353;AN=5008;NS=2504;DP=15570;EAS_AF=0.5694;AMR_AF=0.4063;AFR_AF=0.3707;EUR_AF=0.3449;SAS_AF=0.3395;AA=G|||;VT=SNP
6	70287030	rs80306187	A	T	100	PASS	AC=50;AF=0.00998403;AN=5008;NS=2504;DP=19824;EAS_AF=0.0427;AMR_AF=0.0101;AFR_AF=0;EUR_AF=0;SAS_AF=0;AA=A|||;VT=SNP
6	70287629	rs1743740	A	G	100	PASS	AC=2025;AF=0.404353;AN=5008;NS=2504;DP=17888;EAS_AF=0.5694;AMR_AF=0.4049;AFR_AF=0.3714;EUR_AF=0.3449;SAS_AF=0.3395;AA=A|||;VT=SNP
6	70287767	rs1768968	C	A	100	PASS	AC=2024;AF=0.404153;AN=5008;NS=2504;DP=18418;EAS_AF=0.5685;AMR_AF=0.4063;AFR_AF=0.3714;EUR_AF=0.3449;SAS_AF=0.3384;AA=C|||;VT=SNP
6	70288755	rs2757757	G	A	100	PASS	AC=2024;AF=0.404153;AN=5008;NS=2504;DP=16108;EAS_AF=0.5685;AMR_AF=0.4049;AFR_AF=0.3707;EUR_AF=0.3449;SAS_AF=0.3405;AA=A|||;VT=SNP
6	70289057	rs2757758	T	G	100	PASS	AC=1635;AF=0.326478;AN=5008;NS=2504;DP=17961;EAS_AF=0.5675;AMR_AF=0.366;AFR_AF=0.208;EUR_AF=0.2773;SAS_AF=0.2607;AA=T|||;VT=SNP
6	70290470	rs2572991	C	A	100	PASS	AC=1826;AF=0.364617;AN=5008;NS=2504;DP=19248;EAS_AF=0.5655;AMR_AF=0.3689;AFR_AF=0.3517;EUR_AF=0.2783;SAS_AF=0.2607;AA=C|||;VT=SNP
6	70291435	rs310261	C	G	100	PASS	AC=4426;AF=0.883786;AN=5008;NS=2504;DP=18417;EAS_AF=0.9802;AMR_AF=0.8948;AFR_AF=0.9123;EUR_AF=0.8022;SAS_AF=0.8221;AA=G|||;VT=SNP
6	70291892	rs310260	A	C	100	PASS	AC=2030;AF=0.405351;AN=5008;NS=2504;DP=17041;EAS_AF=0.5685;AMR_AF=0.4049;AFR_AF=0.3729;EUR_AF=0.3499;SAS_AF=0.3384;AA=A|||;VT=SNP
6	70293201	rs2607730	C	T	100	PASS	AC=1618;AF=0.323083;AN=5008;NS=2504;DP=18605;EAS_AF=0.5645;AMR_AF=0.3646;AFR_AF=0.202;EUR_AF=0.2763;SAS_AF=0.2566;AA=C|||;VT=SNP
6	70293321	rs310259	G	A	100	PASS	AC=2495;AF=0.498203;AN=5008;NS=2504;DP=16650;EAS_AF=0.4127;AMR_AF=0.5259;AFR_AF=0.4841;EUR_AF=0.5249;SAS_AF=0.5583;AA=G|||;VT=SNP
6	70294671	rs6903829	A	G	100	PASS	AC=175;AF=0.0349441;AN=5008;NS=2504;DP=21598;EAS_AF=0.0327;AMR_AF=0.0086;AFR_AF=0.0605;EUR_AF=0.0099;SAS_AF=0.047;AA=G|||;VT=SNP
6	70294685	rs6903838	A	T	100	PASS	AC=175;AF=0.0349441;AN=5008;NS=2504;DP=21671;EAS_AF=0.0327;AMR_AF=0.0086;AFR_AF=0.0605;EUR_AF=0.0099;SAS_AF=0.047;AA=T|||;VT=SNP
6	70295005	rs6929485	C	T	100	PASS	AC=175;AF=0.0349441;AN=5008;NS=2504;DP=19763;EAS_AF=0.0327;AMR_AF=0.0086;AFR_AF=0.0605;EUR_AF=0.0099;SAS_AF=0.047;AA=T|||;VT=SNP
6	70295207	rs310269	C	A	100	PASS	AC=2327;AF=0.464657;AN=5008;NS=2504;DP=21487;EAS_AF=0.378;AMR_AF=0.5173;AFR_AF=0.4228;EUR_AF=0.5149;SAS_AF=0.5215;AA=C|||;VT=SNP
6	70295507	rs310268	T	C	100	PASS	AC=2330;AF=0.465256;AN=5008;NS=2504;DP=18768;EAS_AF=0.381;AMR_AF=0.5173;AFR_AF=0.4244;EUR_AF=0.5149;SAS_AF=0.5194;AA=T|||;VT=SNP
6	70296398	rs12214229	G	A	100	PASS	AC=179;AF=0.0357428;AN=5008;NS=2504;DP=14748;EAS_AF=0.0327;AMR_AF=0.0086;AFR_AF=0.0605;EUR_AF=0.0099;SAS_AF=0.0511;AA=A|||;VT=SNP
6	70296546	rs12201242	C	T	100	PASS	AC=175;AF=0.0349441;AN=5008;NS=2504;DP=13916;EAS_AF=0.0327;AMR_AF=0.0086;AFR_AF=0.0605;EUR_AF=0.0099;SAS_AF=0.047;AA=T|||;VT=SNP
6	70296552	rs310267	A	G	100	PASS	AC=2678;AF=0.534744;AN=5008;NS=2504;DP=13817;EAS_AF=0.4137;AMR_AF=0.5303;AFR_AF=0.6097;EUR_AF=0.5268;SAS_AF=0.5695;AA=G|||;VT=SNP
6	70296849	rs12202738	C	T	100	PASS	AC=175;AF=0.0349441;AN=5008;NS=2504;DP=13882;EAS_AF=0.0327;AMR_AF=0.0086;AFR_AF=0.0605;EUR_AF=0.0099;SAS_AF=0.047;AA=C|||;VT=SNP
6	70297060	rs12202864	C	A	100	PASS	AC=176;AF=0.0351438;AN=5008;NS=2504;DP=16022;EAS_AF=0.0327;AMR_AF=0.0086;AFR_AF=0.0613;EUR_AF=0.0099;SAS_AF=0.047;AA=C|||;VT=SNP
6	70297209	rs310266	G	A	100	PASS	AC=4322;AF=0.863019;AN=5008;NS=2504;DP=15885;EAS_AF=0.9782;AMR_AF=0.8948;AFR_AF=0.8321;EUR_AF=0.8032;SAS_AF=0.8252;AA=A|||;VT=SNP
6	70297234	rs12216085	G	T	100	PASS	AC=175;AF=0.0349441;AN=5008;NS=2504;DP=16107;EAS_AF=0.0327;AMR_AF=0.0086;AFR_AF=0.0605;EUR_AF=0.0099;SAS_AF=0.047;AA=G|||;VT=SNP
6	70297760	rs184992707	A	C	100	PASS	AC=13;AF=0.00259585;AN=5008;NS=2504;DP=17570;EAS_AF=0.0129;AMR_AF=0;AFR_AF=0;EUR_AF=0;SAS_AF=0;AA=A|||;VT=SNP
6	70297863	rs12190864	G	A	100	PASS	AC=175;AF=0.0349441;AN=5008;NS=2504;DP=18401;EAS_AF=0.0327;AMR_AF=0.0086;AFR_AF=0.0605;EUR_AF=0.0099;SAS_AF=0.047;AA=G|||;VT=SNP
6	70298145	rs310265	C	T	100	PASS	AC=4345;AF=0.867612;AN=5008;NS=2504;DP=17432;EAS_AF=0.9782;AMR_AF=0.8977;AFR_AF=0.848;EUR_AF=0.8032;SAS_AF=0.8252;AA=T|||;VT=SNP
6	70298339	rs12204937	C	A	100	PASS	AC=175;AF=0.0349441;AN=5008;NS=2504;DP=15746;EAS_AF=0.0327;AMR_AF=0.0086;AFR_AF=0.0605;EUR_AF=0.0099;SAS_AF=0.047;AA=C|||;VT=SNP
6	70299500	rs4036442	C	T	100	PASS	AC=38;AF=0.00758786;AN=5008;NS=2504;DP=18935;EAS_AF=0.0278;AMR_AF=0.013;AFR_AF=0;EUR_AF=0.001;SAS_AF=0;AA=C|||;VT=SNP
6	70299613	rs310264	T	A	100	PASS	AC=2328;AF=0.464856;AN=5008;NS=2504;DP=17341;EAS_AF=0.378;AMR_AF=0.5173;AFR_AF=0.4236;EUR_AF=0.5159;SAS_AF=0.5204;AA=T|||;VT=SNP
6	70301507	rs76510342	T	G	100	PASS	AC=173;AF=0.0345447;AN=5008;NS=2504;DP=17746;EAS_AF=0.0327;AMR_AF=0.0086;AFR_AF=0.0598;EUR_AF=0.0099;SAS_AF=0.046;AA=G|||;VT=SNP
6	70302154	rs310263	C	T	100	PASS	AC=4333;AF=0.865216;AN=5008;NS=2504;DP=19440;EAS_AF=0.9782;AMR_AF=0.8963;AFR_AF=0.8396;EUR_AF=0.8032;SAS_AF=0.8252;AA=T|||;VT=SNP
6	70302182	rs12209299	A	G	100	PASS	AC=172;AF=0.034345;AN=5008;NS=2504;DP=20467;EAS_AF=0.0327;AMR_AF=0.0086;AFR_AF=0.059;EUR_AF=0.0099;SAS_AF=0.046;AA=A|||;VT=SNP
6	70302412	rs117678500	G	A	100	PASS	AC=45;AF=0.00898562;AN=5008;NS=2504;DP=17226;EAS_AF=0.0278;AMR_AF=0.0231;AFR_AF=0;EUR_AF=0.001;SAS_AF=0;AA=G|||;VT=SNP
6	70303058	rs12190396	G	A	100	PASS	AC=172;AF=0.034345;AN=5008;NS=2504;DP=21675;EAS_AF=0.0327;AMR_AF=0.0086;AFR_AF=0.059;EUR_AF=0.0099;SAS_AF=0.046;AA=G|||;VT=SNP
6	70303093	rs12190402	G	T	100	PASS	AC=172;AF=0.034345;AN=5008;NS=2504;DP=20976;EAS_AF=0.0327;AMR_AF=0.0086;AFR_AF=0.059;EUR_AF=0.0099;SAS_AF=0.046;AA=T|||;VT=SNP
6	70303595	rs10945183	T	A	100	PASS	AC=2688;AF=0.536741;AN=5008;NS=2504;DP=20028;EAS_AF=0.623;AMR_AF=0.4957;AFR_AF=0.5772;EUR_AF=0.4851;SAS_AF=0.4755;AA=A|||;VT=SNP
6	70303832	rs12206037	C	T	100	PASS	AC=173;AF=0.0345447;AN=5008;NS=2504;DP=16289;EAS_AF=0.0327;AMR_AF=0.0086;AFR_AF=0.0598;EUR_AF=0.0099;SAS_AF=0.046;AA=T|||;VT=SNP
6	70304226	rs7747174	C	T	100	PASS	AC=172;AF=0.034345;AN=5008;NS=2504;DP=17259;EAS_AF=0.0327;AMR_AF=0.0086;AFR_AF=0.059;EUR_AF=0.0099;SAS_AF=0.046;AA=C|||;VT=SNP
6	70304274	rs7747318	C	T	100	PASS	AC=172;AF=0.034345;AN=5008;NS=2504;DP=18132;EAS_AF=0.0327;AMR_AF=0.0086;AFR_AF=0.059;EUR_AF=0.0099;SAS_AF=0.046;AA=T|||;VT=SNP
6	70304293	rs7766977	A	G	100	PASS	AC=172;AF=0.034345;AN=5008;NS=2504;DP=18704;EAS_AF=0.0327;AMR_AF=0.0086;AFR_AF=0.059;EUR_AF=0.0099;SAS_AF=0.046;AA=G|||;VT=SNP
6	70304482	rs7767301	A	G	100	PASS	AC=172;AF=0.034345;AN=5008;NS=2504;DP=20544;EAS_AF=0.0327;AMR_AF=0.0086;AFR_AF=0.059;EUR_AF=0.0099;SAS_AF=0.046;AA=G|||;VT=SNP
6	70304875	rs144848326	A	G	100	PASS	AC=21;AF=0.00419329;AN=5008;NS=2504;DP=19391;EAS_AF=0.0208;AMR_AF=0;AFR_AF=0;EUR_AF=0;SAS_AF=0;AA=A|||;VT=SNP
6	70304950	rs12216407	T	C	100	PASS	AC=172;AF=0.034345;AN=5008;NS=2504;DP=19004;EAS_AF=0.0327;AMR_AF=0.0086;AFR_AF=0.059;EUR_AF=0.0099;SAS_AF=0.046;AA=C|||;VT=SNP
6	70305229	rs147951943	T	C	100	PASS	AC=14;AF=0.00279553;AN=5008;NS=2504;DP=19278;EAS_AF=0.0129;AMR_AF=0;AFR_AF=0;EUR_AF=0;SAS_AF=0.001;AA=T|||;VT=SNP
6	70305240	rs13201074	G	C	100	PASS	AC=694;AF=0.138578;AN=5008;NS=2504;DP=19547;EAS_AF=0.0218;AMR_AF=0.1066;AFR_AF=0.1725;EUR_AF=0.1978;SAS_AF=0.1748;AA=G|||;VT=SNP
6	70305405	rs80158065	C	A	100	PASS	AC=172;AF=0.034345;AN=5008;NS=2504;DP=18948;EAS_AF=0.0327;AMR_AF=0.0086;AFR_AF=0.059;EUR_AF=0.0099;SAS_AF=0.046;AA=T|||;VT=SNP
6	70305589	rs115017791	G	A	100	PASS	AC=172;AF=0.034345;AN=5008;NS=2504;DP=19070;EAS_AF=0.0327;AMR_AF=0.0086;AFR_AF=0.059;EUR_AF=0.0099;SAS_AF=0.046;AA=G|||;VT=SNP
6	70305639	rs77747529	C	A	100	PASS	AC=172;AF=0.034345;AN=5008;NS=2504;DP=19556;EAS_AF=0.0327;AMR_AF=0.0086;AFR_AF=0.059;EUR_AF=0.0099;SAS_AF=0.046;AA=C|||;VT=SNP
6	70305899	rs1817255	T	C	100	PASS	AC=2699;AF=0.538938;AN=5008;NS=2504;DP=20072;EAS_AF=0.625;AMR_AF=0.4957;AFR_AF=0.5772;EUR_AF=0.4851;SAS_AF=0.4847;AA=C|||;VT=SNP
6	70306112	rs114675297	C	T	100	PASS	AC=172;AF=0.034345;AN=5008;NS=2504;DP=20405;EAS_AF=0.0327;AMR_AF=0.0086;AFR_AF=0.059;EUR_AF=0.0099;SAS_AF=0.046;AA=C|||;VT=SNP
6	70306146	rs34221170	G	A	100	PASS	AC=672;AF=0.134185;AN=5008;NS=2504;DP=19471;EAS_AF=0.0218;AMR_AF=0.1037;AFR_AF=0.1573;EUR_AF=0.1978;SAS_AF=0.1748;AA=G|||;VT=SNP
6	70306371	rs114367848	G	C	100	PASS	AC=170;AF=0.0339457;AN=5008;NS=2504;DP=20967;EAS_AF=0.0327;AMR_AF=0.0086;AFR_AF=0.0575;EUR_AF=0.0099;SAS_AF=0.046;AA=G|||;VT=SNP
6	70306930	rs56050333	C	A	100	PASS	AC=707;AF=0.141174;AN=5008;NS=2504;DP=18272;EAS_AF=0.0218;AMR_AF=0.1095;AFR_AF=0.1808;EUR_AF=0.1978;SAS_AF=0.1748;AA=C|||;VT=SNP
6	70307417	rs17762826	C	T	100	PASS	AC=708;AF=0.141374;AN=5008;NS=2504;DP=19287;EAS_AF=0.0218;AMR_AF=0.111;AFR_AF=0.1793;EUR_AF=0.1998;SAS_AF=0.1748;AA=C|||;VT=SNP
6	70307658	rs7762919	G	A	100	PASS	AC=2697;AF=0.538538;AN=5008;NS=2504;DP=19497;EAS_AF=0.622;AMR_AF=0.4986;AFR_AF=0.5756;EUR_AF=0.4861;SAS_AF=0.4847;AA=A|||;VT=SNP
6	70307837	rs12199762	G	A	100	PASS	AC=172;AF=0.034345;AN=5008;NS=2504;DP=15892;EAS_AF=0.0327;AMR_AF=0.0086;AFR_AF=0.059;EUR_AF=0.0099;SAS_AF=0.046;AA=G|||;VT=SNP
6	70309170	rs34013469	A	T	100	PASS	AC=706;AF=0.140974;AN=5008;NS=2504;DP=16610;EAS_AF=0.0218;AMR_AF=0.111;AFR_AF=0.1793;EUR_AF=0.1978;SAS_AF=0.1748;AA=A|||;VT=SNP
6	70309177	rs10455689	T	C	100	PASS	AC=206;AF=0.0411342;AN=5008;NS=2504;DP=16463;EAS_AF=0.0337;AMR_AF=0.0115;AFR_AF=0.0605;EUR_AF=0.0308;SAS_AF=0.0542;AA=T|||;VT=SNP
6	70309276	rs12201853	G	A	100	PASS	AC=173;AF=0.0345447;AN=5008;NS=2504;DP=16519;EAS_AF=0.0327;AMR_AF=0.0086;AFR_AF=0.0598;EUR_AF=0.0099;SAS_AF=0.046;AA=G|||;VT=SNP
6	70309632	rs117133773	C	T	100	PASS	AC=209;AF=0.0417332;AN=5008;NS=2504;DP=14318;EAS_AF=0.0585;AMR_AF=0.111;AFR_AF=0.0174;EUR_AF=0.0318;SAS_AF=0.0184;AA=C|||;VT=SNP
6	70309775	rs9364033	C	T	100	PASS	AC=1649;AF=0.329273;AN=5008;NS=2504;DP=16913;EAS_AF=0.5675;AMR_AF=0.3746;AFR_AF=0.2133;EUR_AF=0.2783;SAS_AF=0.2607;AA=c|||;VT=SNP
6	70310046	rs114201977	T	C	100	PASS	AC=173;AF=0.0345447;AN=5008;NS=2504;DP=19232;EAS_AF=0.0327;AMR_AF=0.0086;AFR_AF=0.0598;EUR_AF=0.0099;SAS_AF=0.046;AA=t|||;VT=SNP
6	70310292	rs117305306	G	A	100	PASS	AC=173;AF=0.0345447;AN=5008;NS=2504;DP=19905;EAS_AF=0.0327;AMR_AF=0.0086;AFR_AF=0.0598;EUR_AF=0.0099;SAS_AF=0.046;AA=G|||;VT=SNP
6	70310474	rs145433767	T	C	100	PASS	AC=173;AF=0.0345447;AN=5008;NS=2504;DP=18443;EAS_AF=0.0327;AMR_AF=0.0086;AFR_AF=0.0598;EUR_AF=0.0099;SAS_AF=0.046;AA=C|||;VT=SNP
6	70310576	rs9446142	A	G	100	PASS	AC=2564;AF=0.511981;AN=5008;NS=2504;DP=19082;EAS_AF=0.623;AMR_AF=0.4957;AFR_AF=0.4758;EUR_AF=0.4861;SAS_AF=0.4847;AA=G|||;VT=SNP
6	70310734	rs74437691	A	G	100	PASS	AC=173;AF=0.0345447;AN=5008;NS=2504;DP=18831;EAS_AF=0.0327;AMR_AF=0.0086;AFR_AF=0.0598;EUR_AF=0.0099;SAS_AF=0.046;AA=G|||;VT=SNP
6	70311274	rs12191015	T	C	100	PASS	AC=172;AF=0.034345;AN=5008;NS=2504;DP=20494;EAS_AF=0.0327;AMR_AF=0.0086;AFR_AF=0.059;EUR_AF=0.0099;SAS_AF=0.046;AA=T|||;VT=SNP
6	70311673	rs12209670	C	G	100	PASS	AC=172;AF=0.034345;AN=5008;NS=2504;DP=20351;EAS_AF=0.0327;AMR_AF=0.0086;AFR_AF=0.059;EUR_AF=0.0099;SAS_AF=0.046;AA=C|||;VT=SNP
6	70311908	rs12191278	A	G	100	PASS	AC=172;AF=0.034345;AN=5008;NS=2504;DP=19276;EAS_AF=0.0327;AMR_AF=0.0086;AFR_AF=0.059;EUR_AF=0.0099;SAS_AF=0.046;AA=G|||;VT=SNP
6	70312097	rs78500282	T	C	100	PASS	AC=175;AF=0.0349441;AN=5008;NS=2504;DP=19490;EAS_AF=0.0327;AMR_AF=0.0086;AFR_AF=0.059;EUR_AF=0.0129;SAS_AF=0.046;AA=C|||;VT=SNP
6	70312190	rs34488480	T	A	100	PASS	AC=352;AF=0.0702875;AN=5008;NS=2504;DP=20531;EAS_AF=0.0516;AMR_AF=0.098;AFR_AF=0.0197;EUR_AF=0.1461;SAS_AF=0.0603;AA=T|||;VT=SNP
6	70312276	rs74888335	A	G	100	PASS	AC=173;AF=0.0345447;AN=5008;NS=2504;DP=18984;EAS_AF=0.0327;AMR_AF=0.0086;AFR_AF=0.059;EUR_AF=0.0129;SAS_AF=0.044;AA=G|||;VT=SNP
6	70312480	rs10455690	C	T	100	PASS	AC=175;AF=0.0349441;AN=5008;NS=2504;DP=22654;EAS_AF=0.0327;AMR_AF=0.0086;AFR_AF=0.059;EUR_AF=0.0129;SAS_AF=0.046;AA=C|||;VT=SNP
6	70312551	rs4707218	C	T	100	PASS	AC=1648;AF=0.329073;AN=5008;NS=2504;DP=21862;EAS_AF=0.5685;AMR_AF=0.3746;AFR_AF=0.2118;EUR_AF=0.2783;SAS_AF=0.2607;AA=C|||;VT=SNP
6	70313067	rs10455691	G	T	100	PASS	AC=175;AF=0.0349441;AN=5008;NS=2504;DP=17862;EAS_AF=0.0327;AMR_AF=0.0086;AFR_AF=0.059;EUR_AF=0.0129;SAS_AF=0.046;AA=G|||;VT=SNP
6	70313538	rs9346313	T	C	100	PASS	AC=2534;AF=0.50599;AN=5008;NS=2504;DP=14464;EAS_AF=0.625;AMR_AF=0.4971;AFR_AF=0.4501;EUR_AF=0.4891;SAS_AF=0.4826;AA=t|||;VT=SNP
6	70313602	rs9346314	A	C	100	PASS	AC=1807;AF=0.360823;AN=5008;NS=2504;DP=17509;EAS_AF=0.6012;AMR_AF=0.3833;AFR_AF=0.2587;EUR_AF=0.2913;SAS_AF=0.3067;AA=C|||;VT=SNP
6	70313839	rs9351764	T	C	100	PASS	AC=1635;AF=0.326478;AN=5008;NS=2504;DP=18627;EAS_AF=0.5685;AMR_AF=0.3775;AFR_AF=0.1997;EUR_AF=0.2783;SAS_AF=0.2618;AA=T|||;VT=SNP
6	70314042	rs116872689	T	C	100	PASS	AC=168;AF=0.0335463;AN=5008;NS=2504;DP=17662;EAS_AF=0.0327;AMR_AF=0.0086;AFR_AF=0.059;EUR_AF=0.0119;SAS_AF=0.0399;AA=T|||;VT=SNP
6	70314197	rs34857559	A	C	100	PASS	AC=1636;AF=0.326677;AN=5008;NS=2504;DP=19058;EAS_AF=0.5685;AMR_AF=0.3775;AFR_AF=0.202;EUR_AF=0.2783;SAS_AF=0.2597;AA=A|||;VT=SNP
6	70314293	rs13206442	T	A	100	PASS	AC=2332;AF=0.465655;AN=5008;NS=2504;DP=17090;EAS_AF=0.5903;AMR_AF=0.4885;AFR_AF=0.3759;EUR_AF=0.4761;SAS_AF=0.4315;AA=C|||;VT=SNP
6	70314544	rs78594945	G	A	100	PASS	AC=174;AF=0.0347444;AN=5008;NS=2504;DP=18456;EAS_AF=0.0387;AMR_AF=0.0086;AFR_AF=0.059;EUR_AF=0.0119;SAS_AF=0.0399;AA=G|||;VT=SNP
6	70314583	rs77390138	C	T	100	PASS	AC=174;AF=0.0347444;AN=5008;NS=2504;DP=18724;EAS_AF=0.0387;AMR_AF=0.0086;AFR_AF=0.059;EUR_AF=0.0119;SAS_AF=0.0399;AA=C|||;VT=SNP
6	70314809	rs9364034	C	T	100	PASS	AC=1135;AF=0.226637;AN=5008;NS=2504;DP=18165;EAS_AF=0.0694;AMR_AF=0.1427;AFR_AF=0.4107;EUR_AF=0.2117;SAS_AF=0.2147;AA=T|||;VT=SNP
6	70314977	rs78147928	T	C	100	PASS	AC=197;AF=0.0393371;AN=5008;NS=2504;DP=18377;EAS_AF=0.0526;AMR_AF=0.111;AFR_AF=0.0129;EUR_AF=0.0318;SAS_AF=0.0184;AA=T|||;VT=SNP
6	70315040	rs9346315	A	C	100	PASS	AC=1135;AF=0.226637;AN=5008;NS=2504;DP=16623;EAS_AF=0.0694;AMR_AF=0.1427;AFR_AF=0.4107;EUR_AF=0.2117;SAS_AF=0.2147;AA=A|||;VT=SNP
6	70315247	rs9354870	C	T	100	PASS	AC=1135;AF=0.226637;AN=5008;NS=2504;DP=19619;EAS_AF=0.0694;AMR_AF=0.1427;AFR_AF=0.4107;EUR_AF=0.2117;SAS_AF=0.2147;AA=T|||;VT=SNP
6	70315344	rs9346316	T	C	100	PASS	AC=183;AF=0.0365415;AN=5008;NS=2504;DP=18149;EAS_AF=0.0387;AMR_AF=0.0115;AFR_AF=0.0658;EUR_AF=0.0119;SAS_AF=0.0378;AA=T|||;VT=SNP
6	70315559	rs10455692	T	C	100	PASS	AC=1136;AF=0.226837;AN=5008;NS=2504;DP=20732;EAS_AF=0.0694;AMR_AF=0.1427;AFR_AF=0.4107;EUR_AF=0.2117;SAS_AF=0.2157;AA=T|||;VT=SNP
6	70315758	rs10455225	T	C	100	PASS	AC=1135;AF=0.226637;AN=5008;NS=2504;DP=18339;EAS_AF=0.0694;AMR_AF=0.1427;AFR_AF=0.4107;EUR_AF=0.2117;SAS_AF=0.2147;AA=C|||;VT=SNP
6	70315915	rs35176897	G	C	100	PASS	AC=952;AF=0.190096;AN=5008;NS=2504;DP=22092;EAS_AF=0.0308;AMR_AF=0.1311;AFR_AF=0.3449;EUR_AF=0.1998;SAS_AF=0.1769;AA=G|||;VT=SNP
6	70316521	rs34855314	A	G	100	PASS	AC=678;AF=0.135383;AN=5008;NS=2504;DP=16655;EAS_AF=0.0228;AMR_AF=0.1081;AFR_AF=0.1581;EUR_AF=0.1978;SAS_AF=0.1759;AA=A|||;VT=SNP
6	70316534	rs35534220	A	T	100	PASS	AC=951;AF=0.189896;AN=5008;NS=2504;DP=16310;EAS_AF=0.0308;AMR_AF=0.1311;AFR_AF=0.3442;EUR_AF=0.1998;SAS_AF=0.1769;AA=A|||;VT=SNP
6	70316686	rs12192415	C	T	100	PASS	AC=184;AF=0.0367412;AN=5008;NS=2504;DP=15537;EAS_AF=0.0387;AMR_AF=0.0115;AFR_AF=0.0666;EUR_AF=0.0119;SAS_AF=0.0378;AA=C|||;VT=SNP
6	70317150	rs116400692	T	C	100	PASS	AC=184;AF=0.0367412;AN=5008;NS=2504;DP=15983;EAS_AF=0.0387;AMR_AF=0.0115;AFR_AF=0.0666;EUR_AF=0.0119;SAS_AF=0.0378;AA=T|||;VT=SNP
6	70317161	rs9346317	A	T	100	PASS	AC=3701;AF=0.739018;AN=5008;NS=2504;DP=15672;EAS_AF=0.9296;AMR_AF=0.83;AFR_AF=0.587;EUR_AF=0.7197;SAS_AF=0.7035;AA=T|||;VT=SNP
6	70317375	rs13216283	A	G	100	PASS	AC=1136;AF=0.226837;AN=5008;NS=2504;DP=15166;EAS_AF=0.0694;AMR_AF=0.1427;AFR_AF=0.4107;EUR_AF=0.2127;SAS_AF=0.2147;AA=G|||;VT=SNP
6	70317536	rs9342762	G	A	100	PASS	AC=184;AF=0.0367412;AN=5008;NS=2504;DP=12883;EAS_AF=0.0387;AMR_AF=0.0115;AFR_AF=0.0666;EUR_AF=0.0119;SAS_AF=0.0378;AA=G|||;VT=SNP
6	70317994	rs12204106	T	C	100	PASS	AC=1135;AF=0.226637;AN=5008;NS=2504;DP=11103;EAS_AF=0.0694;AMR_AF=0.1427;AFR_AF=0.4107;EUR_AF=0.2117;SAS_AF=0.2147;AA=T|||;VT=SNP
6	70318331	rs35972533	A	G	100	PASS	AC=1130;AF=0.225639;AN=5008;NS=2504;DP=8804;EAS_AF=0.0694;AMR_AF=0.1427;AFR_AF=0.407;EUR_AF=0.2117;SAS_AF=0.2147;AA=A|||;VT=SNP
6	70318480	rs55739728	C	T	100	PASS	AC=682;AF=0.136182;AN=5008;NS=2504;DP=10880;EAS_AF=0.0228;AMR_AF=0.1081;AFR_AF=0.1611;EUR_AF=0.1978;SAS_AF=0.1759;AA=C|||;VT=SNP
6	70318544	rs13204189	G	A	100	PASS	AC=951;AF=0.189896;AN=5008;NS=2504;DP=10991;EAS_AF=0.0308;AMR_AF=0.1311;AFR_AF=0.3442;EUR_AF=0.1998;SAS_AF=0.1769;AA=G|||;VT=SNP
6	70318597	rs114328250	G	A	100	PASS	AC=184;AF=0.0367412;AN=5008;NS=2504;DP=11730;EAS_AF=0.0387;AMR_AF=0.0115;AFR_AF=0.0666;EUR_AF=0.0119;SAS_AF=0.0378;AA=G|||;VT=SNP
6	70318681	rs79290836	G	A	100	PASS	AC=187;AF=0.0373403;AN=5008;NS=2504;DP=12269;EAS_AF=0.0417;AMR_AF=0.0115;AFR_AF=0.0666;EUR_AF=0.0119;SAS_AF=0.0378;AA=G|||;VT=SNP
6	70318926	rs12205972	T	C	100	PASS	AC=1134;AF=0.226438;AN=5008;NS=2504;DP=12897;EAS_AF=0.0694;AMR_AF=0.1427;AFR_AF=0.41;EUR_AF=0.2117;SAS_AF=0.2147;AA=C|||;VT=SNP
6	70319031	rs12210683	G	A	100	PASS	AC=184;AF=0.0367412;AN=5008;NS=2504;DP=13229;EAS_AF=0.0387;AMR_AF=0.0115;AFR_AF=0.0666;EUR_AF=0.0119;SAS_AF=0.0378;AA=G|||;VT=SNP
6	70319537	rs6905260	A	G	100	PASS	AC=1136;AF=0.226837;AN=5008;NS=2504;DP=18761;EAS_AF=0.0694;AMR_AF=0.1427;AFR_AF=0.4107;EUR_AF=0.2117;SAS_AF=0.2157;AA=G|||;VT=SNP
6	70319667	rs6924877	G	A	100	PASS	AC=1135;AF=0.226637;AN=5008;NS=2504;DP=19685;EAS_AF=0.0694;AMR_AF=0.1427;AFR_AF=0.4107;EUR_AF=0.2117;SAS_AF=0.2147;AA=A|||;VT=SNP
6	70319717	rs6910099	T	G	100	PASS	AC=1135;AF=0.226637;AN=5008;NS=2504;DP=19793;EAS_AF=0.0694;AMR_AF=0.1427;AFR_AF=0.4107;EUR_AF=0.2117;SAS_AF=0.2147;AA=G|||;VT=SNP
6	70319753	rs6926348	C	T	100	PASS	AC=951;AF=0.189896;AN=5008;NS=2504;DP=18626;EAS_AF=0.0308;AMR_AF=0.1311;AFR_AF=0.3442;EUR_AF=0.1998;SAS_AF=0.1769;AA=C|||;VT=SNP
6	70320251	rs12196517	A	G	100	PASS	AC=1135;AF=0.226637;AN=5008;NS=2504;DP=21302;EAS_AF=0.0694;AMR_AF=0.1427;AFR_AF=0.4107;EUR_AF=0.2117;SAS_AF=0.2147;AA=A|||;VT=SNP
6	70320256	rs12202643	G	A	100	PASS	AC=185;AF=0.0369409;AN=5008;NS=2504;DP=21294;EAS_AF=0.0387;AMR_AF=0.0115;AFR_AF=0.0666;EUR_AF=0.0119;SAS_AF=0.0389;AA=g|||;VT=SNP
6	70320378	rs35141678	A	G	100	PASS	AC=951;AF=0.189896;AN=5008;NS=2504;DP=22209;EAS_AF=0.0308;AMR_AF=0.1311;AFR_AF=0.3442;EUR_AF=0.1998;SAS_AF=0.1769;AA=A|||;VT=SNP
6	70320466	rs56121698	T	C	100	PASS	AC=1135;AF=0.226637;AN=5008;NS=2504;DP=20290;EAS_AF=0.0694;AMR_AF=0.1427;AFR_AF=0.4107;EUR_AF=0.2117;SAS_AF=0.2147;AA=T|||;VT=SNP
6	70320557	rs115907562	G	C	100	PASS	AC=184;AF=0.0367412;AN=5008;NS=2504;DP=17847;EAS_AF=0.0387;AMR_AF=0.0115;AFR_AF=0.0666;EUR_AF=0.0119;SAS_AF=0.0378;AA=G|||;VT=SNP
6	70320913	rs34029814	T	G	100	PASS	AC=1135;AF=0.226637;AN=5008;NS=2504;DP=13863;EAS_AF=0.0694;AMR_AF=0.1427;AFR_AF=0.4107;EUR_AF=0.2117;SAS_AF=0.2147;AA=T|||;VT=SNP
6	70321035	rs116712030	G	A	100	PASS	AC=184;AF=0.0367412;AN=5008;NS=2504;DP=16268;EAS_AF=0.0387;AMR_AF=0.0115;AFR_AF=0.0666;EUR_AF=0.0119;SAS_AF=0.0378;AA=G|||;VT=SNP
6	70321458	rs34036103	T	C	100	PASS	AC=1135;AF=0.226637;AN=5008;NS=2504;DP=20952;EAS_AF=0.0694;AMR_AF=0.1427;AFR_AF=0.4107;EUR_AF=0.2117;SAS_AF=0.2147;AA=t|||;VT=SNP
6	70321648	rs62408330	C	A	100	PASS	AC=951;AF=0.189896;AN=5008;NS=2504;DP=18984;EAS_AF=0.0308;AMR_AF=0.1311;AFR_AF=0.3442;EUR_AF=0.1998;SAS_AF=0.1769;AA=C|||;VT=SNP
6	70321770	rs62408331	C	G	100	PASS	AC=1135;AF=0.226637;AN=5008;NS=2504;DP=16955;EAS_AF=0.0694;AMR_AF=0.1427;AFR_AF=0.4107;EUR_AF=0.2117;SAS_AF=0.2147;AA=G|||;VT=SNP
6	70321771	rs62408332	A	G	100	PASS	AC=1135;AF=0.226637;AN=5008;NS=2504;DP=16969;EAS_AF=0.0694;AMR_AF=0.1427;AFR_AF=0.4107;EUR_AF=0.2117;SAS_AF=0.2147;AA=G|||;VT=SNP
6	70321860	rs35572543	G	A	100	PASS	AC=951;AF=0.189896;AN=5008;NS=2504;DP=16532;EAS_AF=0.0308;AMR_AF=0.1311;AFR_AF=0.3442;EUR_AF=0.1998;SAS_AF=0.1769;AA=G|||;VT=SNP
6	70322014	rs62408334	C	T	100	PASS	AC=1135;AF=0.226637;AN=5008;NS=2504;DP=17666;EAS_AF=0.0694;AMR_AF=0.1427;AFR_AF=0.4107;EUR_AF=0.2117;SAS_AF=0.2147;AA=T|||;VT=SNP
6	70322234	rs9454842	T	A	100	PASS	AC=1320;AF=0.263578;AN=5008;NS=2504;DP=18849;EAS_AF=0.0704;AMR_AF=0.147;AFR_AF=0.5446;EUR_AF=0.2117;SAS_AF=0.2188;AA=A|||;VT=SNP
6	70322260	rs36105649	T	C	100	PASS	AC=1138;AF=0.227236;AN=5008;NS=2504;DP=19830;EAS_AF=0.0704;AMR_AF=0.1427;AFR_AF=0.4107;EUR_AF=0.2117;SAS_AF=0.2168;AA=C|||;VT=SNP
6	70322288	rs13198249	G	C	100	PASS	AC=1138;AF=0.227236;AN=5008;NS=2504;DP=21063;EAS_AF=0.0704;AMR_AF=0.1427;AFR_AF=0.4107;EUR_AF=0.2117;SAS_AF=0.2168;AA=G|||;VT=SNP
6	70322333	rs13218223	T	C	100	PASS	AC=951;AF=0.189896;AN=5008;NS=2504;DP=19862;EAS_AF=0.0308;AMR_AF=0.1311;AFR_AF=0.3442;EUR_AF=0.1998;SAS_AF=0.1769;AA=T|||;VT=SNP
6	70322371	rs13214996	A	C	100	PASS	AC=952;AF=0.190096;AN=5008;NS=2504;DP=19161;EAS_AF=0.0308;AMR_AF=0.1311;AFR_AF=0.3442;EUR_AF=0.2008;SAS_AF=0.1769;AA=A|||;VT=SNP
6	70322864	rs59167280	T	A	100	PASS	AC=1135;AF=0.226637;AN=5008;NS=2504;DP=17358;EAS_AF=0.0694;AMR_AF=0.1427;AFR_AF=0.4107;EUR_AF=0.2117;SAS_AF=0.2147;AA=A|||;VT=SNP
6	70323684	rs80020192	C	G	100	PASS	AC=185;AF=0.0369409;AN=5008;NS=2504;DP=14743;EAS_AF=0.0387;AMR_AF=0.0115;AFR_AF=0.0673;EUR_AF=0.0119;SAS_AF=0.0378;AA=C|||;VT=SNP
6	70323696	rs74928105	C	T	100	PASS	AC=185;AF=0.0369409;AN=5008;NS=2504;DP=15108;EAS_AF=0.0397;AMR_AF=0.0115;AFR_AF=0.0666;EUR_AF=0.0119;SAS_AF=0.0378;AA=C|||;VT=SNP
6	70323823	rs6917326	G	C	100	PASS	AC=953;AF=0.190296;AN=5008;NS=2504;DP=17255;EAS_AF=0.0308;AMR_AF=0.1311;AFR_AF=0.3442;EUR_AF=0.1998;SAS_AF=0.1789;AA=G|||;VT=SNP
6	70323894	rs17763273	G	A	100	PASS	AC=682;AF=0.136182;AN=5008;NS=2504;DP=18169;EAS_AF=0.0228;AMR_AF=0.1081;AFR_AF=0.1611;EUR_AF=0.1978;SAS_AF=0.1759;AA=G|||;VT=SNP
6	70323942	rs12210052	G	C	100	PASS	AC=1182;AF=0.236022;AN=5008;NS=2504;DP=17526;EAS_AF=0.0694;AMR_AF=0.1427;AFR_AF=0.4448;EUR_AF=0.2117;SAS_AF=0.2168;AA=C|||;VT=SNP
6	70324053	rs6907222	T	G	100	PASS	AC=951;AF=0.189896;AN=5008;NS=2504;DP=18176;EAS_AF=0.0308;AMR_AF=0.1311;AFR_AF=0.3442;EUR_AF=0.1998;SAS_AF=0.1769;AA=T|||;VT=SNP
6	70324133	rs12197115	C	T	100	PASS	AC=184;AF=0.0367412;AN=5008;NS=2504;DP=18909;EAS_AF=0.0387;AMR_AF=0.0115;AFR_AF=0.0666;EUR_AF=0.0119;SAS_AF=0.0378;AA=C|||;VT=SNP
6	70324351	rs12205685	T	G	100	PASS	AC=1132;AF=0.226038;AN=5008;NS=2504;DP=18415;EAS_AF=0.0694;AMR_AF=0.1427;AFR_AF=0.4092;EUR_AF=0.2107;SAS_AF=0.2147;AA=G|||;VT=SNP
6	70324365	rs13207965	C	A	100	PASS	AC=948;AF=0.189297;AN=5008;NS=2504;DP=18677;EAS_AF=0.0308;AMR_AF=0.1311;AFR_AF=0.3427;EUR_AF=0.1988;SAS_AF=0.1769;AA=C|||;VT=SNP
6	70324397	rs12204227	A	G	100	PASS	AC=1135;AF=0.226637;AN=5008;NS=2504;DP=19126;EAS_AF=0.0694;AMR_AF=0.1427;AFR_AF=0.4107;EUR_AF=0.2117;SAS_AF=0.2147;AA=A|||;VT=SNP
6	70324454	rs13193478	A	T	100	PASS	AC=951;AF=0.189896;AN=5008;NS=2504;DP=19162;EAS_AF=0.0308;AMR_AF=0.1311;AFR_AF=0.3442;EUR_AF=0.1998;SAS_AF=0.1769;AA=A|||;VT=SNP
6	70324536	rs12205802	T	C	100	PASS	AC=1135;AF=0.226637;AN=5008;NS=2504;DP=18611;EAS_AF=0.0694;AMR_AF=0.1427;AFR_AF=0.4107;EUR_AF=0.2117;SAS_AF=0.2147;AA=T|||;VT=SNP
6	70324562	rs13207307	G	T	100	PASS	AC=678;AF=0.135383;AN=5008;NS=2504;DP=18847;EAS_AF=0.0228;AMR_AF=0.1081;AFR_AF=0.1581;EUR_AF=0.1978;SAS_AF=0.1759;AA=A|||;VT=SNP
6	70324650	rs12204388	A	G	100	PASS	AC=1138;AF=0.227236;AN=5008;NS=2504;DP=18611;EAS_AF=0.0704;AMR_AF=0.1427;AFR_AF=0.4123;EUR_AF=0.2117;SAS_AF=0.2147;AA=A|||;VT=SNP
6	70325489	rs28416121	C	T	100	PASS	AC=184;AF=0.0367412;AN=5008;NS=2504;DP=22067;EAS_AF=0.0387;AMR_AF=0.0115;AFR_AF=0.0666;EUR_AF=0.0119;SAS_AF=0.0378;AA=c|||;VT=SNP
6	70325588	rs28590660	T	C	100	PASS	AC=1318;AF=0.263179;AN=5008;NS=2504;DP=19838;EAS_AF=0.0694;AMR_AF=0.147;AFR_AF=0.5454;EUR_AF=0.2117;SAS_AF=0.2168;AA=C|||;VT=SNP
6	70325727	rs12206366	A	G	100	PASS	AC=1136;AF=0.226837;AN=5008;NS=2504;DP=19234;EAS_AF=0.0694;AMR_AF=0.1427;AFR_AF=0.4107;EUR_AF=0.2127;SAS_AF=0.2147;AA=G|||;VT=SNP
6	70326009	rs62408340	G	A	100	PASS	AC=951;AF=0.189896;AN=5008;NS=2504;DP=20914;EAS_AF=0.0308;AMR_AF=0.1311;AFR_AF=0.3442;EUR_AF=0.1998;SAS_AF=0.1769;AA=G|||;VT=SNP
6	70326025	rs10455693	A	T	100	PASS	AC=1135;AF=0.226637;AN=5008;NS=2504;DP=20760;EAS_AF=0.0694;AMR_AF=0.1427;AFR_AF=0.4107;EUR_AF=0.2117;SAS_AF=0.2147;AA=T|||;VT=SNP
6	70326160	rs35536341	T	C	100	PASS	AC=951;AF=0.189896;AN=5008;NS=2504;DP=20798;EAS_AF=0.0308;AMR_AF=0.1311;AFR_AF=0.3442;EUR_AF=0.1998;SAS_AF=0.1769;AA=T|||;VT=SNP
6	70326357	rs34265376	A	G	100	PASS	AC=951;AF=0.189896;AN=5008;NS=2504;DP=22574;EAS_AF=0.0308;AMR_AF=0.1311;AFR_AF=0.3442;EUR_AF=0.1998;SAS_AF=0.1769;AA=A|||;VT=SNP
6	70326360	rs10455694	A	G	100	PASS	AC=1135;AF=0.226637;AN=5008;NS=2504;DP=22583;EAS_AF=0.0694;AMR_AF=0.1427;AFR_AF=0.4107;EUR_AF=0.2117;SAS_AF=0.2147;AA=G|||;VT=SNP
6	70326403	rs10455695	A	G	100	PASS	AC=1135;AF=0.226637;AN=5008;NS=2504;DP=22780;EAS_AF=0.0694;AMR_AF=0.1427;AFR_AF=0.4107;EUR_AF=0.2117;SAS_AF=0.2147;AA=G|||;VT=SNP
6	70326408	rs35963083	T	C	100	PASS	AC=951;AF=0.189896;AN=5008;NS=2504;DP=22736;EAS_AF=0.0308;AMR_AF=0.1311;AFR_AF=0.3442;EUR_AF=0.1998;SAS_AF=0.1769;AA=T|||;VT=SNP
6	70326453	rs34251621	A	T	100	PASS	AC=951;AF=0.189896;AN=5008;NS=2504;DP=20920;EAS_AF=0.0308;AMR_AF=0.1311;AFR_AF=0.3442;EUR_AF=0.1998;SAS_AF=0.1769;AA=A|||;VT=SNP
6	70326539	rs10455696	C	G	100	PASS	AC=184;AF=0.0367412;AN=5008;NS=2504;DP=19794;EAS_AF=0.0387;AMR_AF=0.0115;AFR_AF=0.0666;EUR_AF=0.0119;SAS_AF=0.0378;AA=C|||;VT=SNP
6	70326545	rs10455697	G	C	100	PASS	AC=184;AF=0.0367412;AN=5008;NS=2504;DP=19656;EAS_AF=0.0387;AMR_AF=0.0115;AFR_AF=0.0666;EUR_AF=0.0119;SAS_AF=0.0378;AA=G|||;VT=SNP
6	70326588	rs4707230	G	C	100	PASS	AC=1507;AF=0.300919;AN=5008;NS=2504;DP=19554;EAS_AF=0.3145;AMR_AF=0.3415;AFR_AF=0.1036;EUR_AF=0.4046;SAS_AF=0.4182;AA=g|||;VT=SNP
6	70326617	rs1987276	C	G	100	PASS	AC=679;AF=0.135583;AN=5008;NS=2504;DP=20331;EAS_AF=0.0228;AMR_AF=0.1081;AFR_AF=0.1581;EUR_AF=0.1978;SAS_AF=0.1769;AA=C|||;VT=SNP
6	70326714	rs1960319	G	A	100	PASS	AC=1135;AF=0.226637;AN=5008;NS=2504;DP=22148;EAS_AF=0.0694;AMR_AF=0.1427;AFR_AF=0.4107;EUR_AF=0.2117;SAS_AF=0.2147;AA=A|||;VT=SNP
6	70326978	rs1960318	T	C	100	PASS	AC=960;AF=0.191693;AN=5008;NS=2504;DP=19906;EAS_AF=0.0308;AMR_AF=0.1311;AFR_AF=0.351;EUR_AF=0.1998;SAS_AF=0.1769;AA=t|||;VT=SNP
6	70327010	rs1812373	A	G	100	PASS	AC=1134;AF=0.226438;AN=5008;NS=2504;DP=19634;EAS_AF=0.0694;AMR_AF=0.1427;AFR_AF=0.4107;EUR_AF=0.2107;SAS_AF=0.2147;AA=G|||;VT=SNP
6	70327025	rs80092329	G	A	100	PASS	AC=188;AF=0.0375399;AN=5008;NS=2504;DP=19645;EAS_AF=0.0417;AMR_AF=0.0115;AFR_AF=0.0666;EUR_AF=0.0129;SAS_AF=0.0378;AA=g|||;VT=SNP
6	70327124	rs13219545	G	T	100	PASS	AC=1183;AF=0.236222;AN=5008;NS=2504;DP=20032;EAS_AF=0.0704;AMR_AF=0.1427;AFR_AF=0.4448;EUR_AF=0.2117;SAS_AF=0.2168;AA=T|||;VT=SNP
6	70327237	rs13220683	C	T	100	PASS	AC=949;AF=0.189497;AN=5008;NS=2504;DP=18395;EAS_AF=0.0308;AMR_AF=0.1311;AFR_AF=0.3427;EUR_AF=0.1998;SAS_AF=0.1769;AA=C|||;VT=SNP
6	70327488	rs12203049	C	T	100	PASS	AC=187;AF=0.0373403;AN=5008;NS=2504;DP=20022;EAS_AF=0.0387;AMR_AF=0.013;AFR_AF=0.0666;EUR_AF=0.0119;SAS_AF=0.0399;AA=C|||;VT=SNP
6	70327819	rs12210125	A	G	100	PASS	AC=184;AF=0.0367412;AN=5008;NS=2504;DP=19449;EAS_AF=0.0387;AMR_AF=0.0115;AFR_AF=0.0666;EUR_AF=0.0119;SAS_AF=0.0378;AA=A|||;VT=SNP
6	70328143	rs6904921	C	G	100	PASS	AC=1642;AF=0.327875;AN=5008;NS=2504;DP=20996;EAS_AF=0.5595;AMR_AF=0.366;AFR_AF=0.2171;EUR_AF=0.2773;SAS_AF=0.2638;AA=C|||;VT=SNP
6	70328300	rs12111414	T	C	100	PASS	AC=951;AF=0.189896;AN=5008;NS=2504;DP=17107;EAS_AF=0.0308;AMR_AF=0.1311;AFR_AF=0.3442;EUR_AF=0.1998;SAS_AF=0.1769;AA=T|||;VT=SNP
6	70328483	rs28439782	G	C	100	PASS	AC=184;AF=0.0367412;AN=5008;NS=2504;DP=18665;EAS_AF=0.0387;AMR_AF=0.0115;AFR_AF=0.0666;EUR_AF=0.0119;SAS_AF=0.0378;AA=G|||;VT=SNP
6	70328870	rs56217248	A	T	100	PASS	AC=969;AF=0.19349;AN=5008;NS=2504;DP=19655;EAS_AF=0.0308;AMR_AF=0.1311;AFR_AF=0.3578;EUR_AF=0.1998;SAS_AF=0.1769;AA=T|||;VT=SNP
6	70329195	rs7748612	C	T	100	PASS	AC=678;AF=0.135383;AN=5008;NS=2504;DP=19103;EAS_AF=0.0228;AMR_AF=0.1081;AFR_AF=0.1581;EUR_AF=0.1978;SAS_AF=0.1759;AA=C|||;VT=SNP
6	70329563	rs6455329	A	G	100	PASS	AC=969;AF=0.19349;AN=5008;NS=2504;DP=16455;EAS_AF=0.0308;AMR_AF=0.1311;AFR_AF=0.3578;EUR_AF=0.1998;SAS_AF=0.1769;AA=A|||;VT=SNP
6	70329731	rs7769194	A	G	100	PASS	AC=678;AF=0.135383;AN=5008;NS=2504;DP=16148;EAS_AF=0.0228;AMR_AF=0.1081;AFR_AF=0.1581;EUR_AF=0.1978;SAS_AF=0.1759;AA=A|||;VT=SNP
6	70329779	rs6455330	T	C	100	PASS	AC=970;AF=0.19369;AN=5008;NS=2504;DP=16433;EAS_AF=0.0308;AMR_AF=0.1311;AFR_AF=0.3578;EUR_AF=0.2008;SAS_AF=0.1769;AA=C|||;VT=SNP
6	70329783	rs9364040	A	G	100	PASS	AC=723;AF=0.144369;AN=5008;NS=2504;DP=16439;EAS_AF=0.4375;AMR_AF=0.0893;AFR_AF=0.0038;EUR_AF=0.0865;SAS_AF=0.1309;AA=A|||;VT=SNP
6	70329846	rs7748687	T	A	100	PASS	AC=970;AF=0.19369;AN=5008;NS=2504;DP=14794;EAS_AF=0.0308;AMR_AF=0.1311;AFR_AF=0.3585;EUR_AF=0.1998;SAS_AF=0.1769;AA=T|||;VT=SNP
6	70329970	rs12110750	C	T	100	PASS	AC=969;AF=0.19349;AN=5008;NS=2504;DP=17813;EAS_AF=0.0308;AMR_AF=0.1311;AFR_AF=0.3578;EUR_AF=0.1998;SAS_AF=0.1769;AA=C|||;VT=SNP
6	70330047	rs10455698	T	C	100	PASS	AC=184;AF=0.0367412;AN=5008;NS=2504;DP=19942;EAS_AF=0.0387;AMR_AF=0.0115;AFR_AF=0.0666;EUR_AF=0.0119;SAS_AF=0.0378;AA=T|||;VT=SNP
6	70330382	rs35228692	C	T	100	PASS	AC=969;AF=0.19349;AN=5008;NS=2504;DP=20131;EAS_AF=0.0308;AMR_AF=0.1311;AFR_AF=0.3578;EUR_AF=0.1998;SAS_AF=0.1769;AA=C|||;VT=SNP
6	70330827	rs34384257	C	T	100	PASS	AC=969;AF=0.19349;AN=5008;NS=2504;DP=18317;EAS_AF=0.0308;AMR_AF=0.1311;AFR_AF=0.3578;EUR_AF=0.1998;SAS_AF=0.1769;AA=C|||;VT=SNP
6	70330912	rs34972731	C	T	100	PASS	AC=969;AF=0.19349;AN=5008;NS=2504;DP=19380;EAS_AF=0.0308;AMR_AF=0.1311;AFR_AF=0.3578;EUR_AF=0.1998;SAS_AF=0.1769;AA=C|||;VT=SNP
6	70330989	rs76286859	A	G	100	PASS	AC=211;AF=0.0421326;AN=5008;NS=2504;DP=19431;EAS_AF=0.0387;AMR_AF=0.0173;AFR_AF=0.0681;EUR_AF=0.0328;SAS_AF=0.0378;AA=A|||;VT=SNP
6	70331174	rs140584690	T	C	100	PASS	AC=14;AF=0.00279553;AN=5008;NS=2504;DP=20949;EAS_AF=0.0129;AMR_AF=0;AFR_AF=0;EUR_AF=0;SAS_AF=0.001;AA=T|||;VT=SNP
6	70331197	rs16867833	T	C	100	PASS	AC=1318;AF=0.263179;AN=5008;NS=2504;DP=21408;EAS_AF=0.0694;AMR_AF=0.147;AFR_AF=0.5454;EUR_AF=0.2117;SAS_AF=0.2168;AA=C|||;VT=SNP
6	70331394	rs35902949	A	G	100	PASS	AC=969;AF=0.19349;AN=5008;NS=2504;DP=18549;EAS_AF=0.0308;AMR_AF=0.1311;AFR_AF=0.3578;EUR_AF=0.1998;SAS_AF=0.1769;AA=A|||;VT=SNP
6	70331651	rs10455226	A	G	100	PASS	AC=1319;AF=0.263379;AN=5008;NS=2504;DP=18669;EAS_AF=0.0694;AMR_AF=0.147;AFR_AF=0.5461;EUR_AF=0.2117;SAS_AF=0.2168;AA=G|||;VT=SNP
6	70331669	rs141370067	G	A	100	PASS	AC=168;AF=0.0335463;AN=5008;NS=2504;DP=18138;EAS_AF=0.0387;AMR_AF=0.0086;AFR_AF=0.056;EUR_AF=0.0119;SAS_AF=0.0378;AA=G|||;VT=SNP
6	70331679	rs145160873	G	A	100	PASS	AC=186;AF=0.0371406;AN=5008;NS=2504;DP=17398;EAS_AF=0.0387;AMR_AF=0.0115;AFR_AF=0.0673;EUR_AF=0.0129;SAS_AF=0.0378;AA=G|||;VT=SNP
6	70332018	rs55773264	G	T	100	PASS	AC=679;AF=0.135583;AN=5008;NS=2504;DP=20413;EAS_AF=0.0228;AMR_AF=0.1081;AFR_AF=0.1589;EUR_AF=0.1978;SAS_AF=0.1759;AA=G|||;VT=SNP
6	70332375	rs111552215	A	G	100	PASS	AC=483;AF=0.0964457;AN=5008;NS=2504;DP=18126;EAS_AF=0.0466;AMR_AF=0.0346;AFR_AF=0.2708;EUR_AF=0.0139;SAS_AF=0.0409;AA=G|||;VT=SNP
6	70333053	rs35515278	C	A	100	PASS	AC=957;AF=0.191094;AN=5008;NS=2504;DP=18639;EAS_AF=0.0278;AMR_AF=0.1311;AFR_AF=0.3525;EUR_AF=0.1978;SAS_AF=0.1769;AA=C|||;VT=SNP
6	70333159	rs34376437	T	C	100	PASS	AC=957;AF=0.191094;AN=5008;NS=2504;DP=18930;EAS_AF=0.0278;AMR_AF=0.1311;AFR_AF=0.3525;EUR_AF=0.1978;SAS_AF=0.1769;AA=T|||;VT=SNP
6	70333180	rs34687710	A	G	100	PASS	AC=957;AF=0.191094;AN=5008;NS=2504;DP=19772;EAS_AF=0.0278;AMR_AF=0.1311;AFR_AF=0.3525;EUR_AF=0.1978;SAS_AF=0.1769;AA=A|||;VT=SNP
6	70333340	rs34180490	G	A	100	PASS	AC=957;AF=0.191094;AN=5008;NS=2504;DP=19723;EAS_AF=0.0278;AMR_AF=0.1311;AFR_AF=0.3525;EUR_AF=0.1978;SAS_AF=0.1769;AA=A|||;VT=SNP
6	70333375	rs16867838	T	A	100	PASS	AC=955;AF=0.190695;AN=5008;NS=2504;DP=19324;EAS_AF=0.0288;AMR_AF=0.1311;AFR_AF=0.3502;EUR_AF=0.1978;SAS_AF=0.1769;AA=T|||;VT=SNP
6	70333797	rs16867841	G	T	100	PASS	AC=958;AF=0.191294;AN=5008;NS=2504;DP=19776;EAS_AF=0.0278;AMR_AF=0.1311;AFR_AF=0.3533;EUR_AF=0.1978;SAS_AF=0.1769;AA=G|||;VT=SNP
6	70334045	rs10455700	T	A	100	PASS	AC=340;AF=0.0678914;AN=5008;NS=2504;DP=17557;EAS_AF=0.0387;AMR_AF=0.0159;AFR_AF=0.1808;EUR_AF=0.0119;SAS_AF=0.0399;AA=T|||;VT=SNP
6	70334134	rs13213160	A	T	100	PASS	AC=957;AF=0.191094;AN=5008;NS=2504;DP=17896;EAS_AF=0.0278;AMR_AF=0.1311;AFR_AF=0.3525;EUR_AF=0.1978;SAS_AF=0.1769;AA=A|||;VT=SNP
6	70334305	rs6908194	G	A	100	PASS	AC=1511;AF=0.301717;AN=5008;NS=2504;DP=19390;EAS_AF=0.5883;AMR_AF=0.3573;AFR_AF=0.1006;EUR_AF=0.2773;SAS_AF=0.2638;AA=G|||;VT=SNP
6	70334309	rs13213316	A	G	100	PASS	AC=958;AF=0.191294;AN=5008;NS=2504;DP=19357;EAS_AF=0.0278;AMR_AF=0.1311;AFR_AF=0.3533;EUR_AF=0.1978;SAS_AF=0.1769;AA=A|||;VT=SNP
6	70334432	rs36101143	T	G	100	PASS	AC=957;AF=0.191094;AN=5008;NS=2504;DP=20044;EAS_AF=0.0278;AMR_AF=0.1311;AFR_AF=0.3525;EUR_AF=0.1978;SAS_AF=0.1769;AA=T|||;VT=SNP
6	70334549	rs34868155	A	T	100	PASS	AC=957;AF=0.191094;AN=5008;NS=2504;DP=20791;EAS_AF=0.0278;AMR_AF=0.1311;AFR_AF=0.3525;EUR_AF=0.1978;SAS_AF=0.1769;AA=A|||;VT=SNP
6	70334599	rs62408351	T	G	100	PASS	AC=958;AF=0.191294;AN=5008;NS=2504;DP=21194;EAS_AF=0.0288;AMR_AF=0.1311;AFR_AF=0.3525;EUR_AF=0.1978;SAS_AF=0.1769;AA=T|||;VT=SNP
6	70334797	rs35512872	C	T	100	PASS	AC=957;AF=0.191094;AN=5008;NS=2504;DP=22464;EAS_AF=0.0278;AMR_AF=0.1311;AFR_AF=0.3525;EUR_AF=0.1978;SAS_AF=0.1769;AA=C|||;VT=SNP
6	70335027	rs35581460	G	A	100	PASS	AC=958;AF=0.191294;AN=5008;NS=2504;DP=21382;EAS_AF=0.0278;AMR_AF=0.1311;AFR_AF=0.3533;EUR_AF=0.1978;SAS_AF=0.1769;AA=A|||;VT=SNP
6	70335262	rs9454846	C	A	100	PASS	AC=1310;AF=0.261581;AN=5008;NS=2504;DP=21547;EAS_AF=0.0665;AMR_AF=0.147;AFR_AF=0.5431;EUR_AF=0.2097;SAS_AF=0.2168;AA=A|||;VT=SNP
6	70335292	rs9454847	A	G	100	PASS	AC=341;AF=0.0680911;AN=5008;NS=2504;DP=22119;EAS_AF=0.0387;AMR_AF=0.0159;AFR_AF=0.1815;EUR_AF=0.0119;SAS_AF=0.0399;AA=A|||;VT=SNP
6	70335314	rs13217651	A	G	100	PASS	AC=957;AF=0.191094;AN=5008;NS=2504;DP=21898;EAS_AF=0.0278;AMR_AF=0.1311;AFR_AF=0.3525;EUR_AF=0.1978;SAS_AF=0.1769;AA=G|||;VT=SNP
6	70335329	rs12208129	C	T	100	PASS	AC=341;AF=0.0680911;AN=5008;NS=2504;DP=21660;EAS_AF=0.0387;AMR_AF=0.0159;AFR_AF=0.1815;EUR_AF=0.0119;SAS_AF=0.0399;AA=C|||;VT=SNP
6	70335332	rs13201075	G	C	100	PASS	AC=957;AF=0.191094;AN=5008;NS=2504;DP=21348;EAS_AF=0.0278;AMR_AF=0.1311;AFR_AF=0.3525;EUR_AF=0.1978;SAS_AF=0.1769;AA=G|||;VT=SNP
6	70335399	rs13190768	T	C	100	PASS	AC=957;AF=0.191094;AN=5008;NS=2504;DP=19651;EAS_AF=0.0278;AMR_AF=0.1311;AFR_AF=0.3525;EUR_AF=0.1978;SAS_AF=0.1769;AA=C|||;VT=SNP
6	70335428	rs13201211	G	A	100	PASS	AC=957;AF=0.191094;AN=5008;NS=2504;DP=19237;EAS_AF=0.0278;AMR_AF=0.1311;AFR_AF=0.3525;EUR_AF=0.1978;SAS_AF=0.1769;AA=G|||;VT=SNP
6	70335473	rs9454848	G	C	100	PASS	AC=340;AF=0.0678914;AN=5008;NS=2504;DP=17903;EAS_AF=0.0387;AMR_AF=0.0159;AFR_AF=0.1808;EUR_AF=0.0119;SAS_AF=0.0399;AA=G|||;VT=SNP
6	70335495	rs9454849	T	C	100	PASS	AC=1311;AF=0.261781;AN=5008;NS=2504;DP=17253;EAS_AF=0.0665;AMR_AF=0.1484;AFR_AF=0.5431;EUR_AF=0.2097;SAS_AF=0.2168;AA=C|||;VT=SNP
6	70335522	rs13202232	C	A	100	PASS	AC=676;AF=0.134984;AN=5008;NS=2504;DP=16784;EAS_AF=0.0198;AMR_AF=0.1095;AFR_AF=0.1596;EUR_AF=0.1958;SAS_AF=0.1759;AA=C|||;VT=SNP
6	70335575	rs13218004	A	G	100	PASS	AC=957;AF=0.191094;AN=5008;NS=2504;DP=16762;EAS_AF=0.0278;AMR_AF=0.1311;AFR_AF=0.3525;EUR_AF=0.1978;SAS_AF=0.1769;AA=A|||;VT=SNP
6	70335649	rs13201510	G	A	100	PASS	AC=957;AF=0.191094;AN=5008;NS=2504;DP=18792;EAS_AF=0.0278;AMR_AF=0.1311;AFR_AF=0.3525;EUR_AF=0.1978;SAS_AF=0.1769;AA=A|||;VT=SNP
6	70335832	rs58840962	A	G	100	PASS	AC=970;AF=0.19369;AN=5008;NS=2504;DP=13497;EAS_AF=0.0278;AMR_AF=0.1311;AFR_AF=0.3623;EUR_AF=0.1978;SAS_AF=0.1769;AA=G|||;VT=SNP
6	70335888	rs58391290	G	T	100	PASS	AC=957;AF=0.191094;AN=5008;NS=2504;DP=13516;EAS_AF=0.0278;AMR_AF=0.1311;AFR_AF=0.3525;EUR_AF=0.1978;SAS_AF=0.1769;AA=G|||;VT=SNP
6	70335908	rs58366598	A	G	100	PASS	AC=958;AF=0.191294;AN=5008;NS=2504;DP=14133;EAS_AF=0.0278;AMR_AF=0.1311;AFR_AF=0.3533;EUR_AF=0.1978;SAS_AF=0.1769;AA=G|||;VT=SNP
6	70335993	rs59766620	T	C	100	PASS	AC=958;AF=0.191294;AN=5008;NS=2504;DP=16975;EAS_AF=0.0288;AMR_AF=0.1311;AFR_AF=0.3525;EUR_AF=0.1978;SAS_AF=0.1769;AA=t|||;VT=SNP
6	70336437	rs9454852	T	A	100	PASS	AC=1310;AF=0.261581;AN=5008;NS=2504;DP=17441;EAS_AF=0.0665;AMR_AF=0.147;AFR_AF=0.5431;EUR_AF=0.2097;SAS_AF=0.2168;AA=A|||;VT=SNP
6	70336598	rs28655215	C	A	100	PASS	AC=957;AF=0.191094;AN=5008;NS=2504;DP=14256;EAS_AF=0.0278;AMR_AF=0.1311;AFR_AF=0.3525;EUR_AF=0.1978;SAS_AF=0.1769;AA=A|||;VT=SNP
6	70336802	rs28716626	G	A	100	PASS	AC=958;AF=0.191294;AN=5008;NS=2504;DP=16505;EAS_AF=0.0288;AMR_AF=0.1311;AFR_AF=0.3525;EUR_AF=0.1978;SAS_AF=0.1769;AA=G|||;VT=SNP
6	70337091	rs16880700	T	C	100	PASS	AC=958;AF=0.191294;AN=5008;NS=2504;DP=17419;EAS_AF=0.0288;AMR_AF=0.1311;AFR_AF=0.3525;EUR_AF=0.1978;SAS_AF=0.1769;AA=T|||;VT=SNP
6	70337243	rs10485248	T	C	100	PASS	AC=957;AF=0.191094;AN=5008;NS=2504;DP=18194;EAS_AF=0.0278;AMR_AF=0.1311;AFR_AF=0.3525;EUR_AF=0.1978;SAS_AF=0.1769;AA=T|||;VT=SNP
6	70337394	rs35994746	C	A	100	PASS	AC=967;AF=0.193091;AN=5008;NS=2504;DP=20654;EAS_AF=0.0278;AMR_AF=0.1311;AFR_AF=0.3623;EUR_AF=0.1978;SAS_AF=0.1738;AA=A|||;VT=SNP
6	70337398	rs34706654	G	C	100	PASS	AC=967;AF=0.193091;AN=5008;NS=2504;DP=20545;EAS_AF=0.0278;AMR_AF=0.1311;AFR_AF=0.3623;EUR_AF=0.1978;SAS_AF=0.1738;AA=C|||;VT=SNP
6	70337526	rs34696652	A	G	100	PASS	AC=957;AF=0.191094;AN=5008;NS=2504;DP=18114;EAS_AF=0.0278;AMR_AF=0.1311;AFR_AF=0.3525;EUR_AF=0.1978;SAS_AF=0.1769;AA=G|||;VT=SNP
6	70337590	rs10485247	G	A	100	PASS	AC=958;AF=0.191294;AN=5008;NS=2504;DP=17254;EAS_AF=0.0288;AMR_AF=0.1311;AFR_AF=0.3525;EUR_AF=0.1978;SAS_AF=0.1769;AA=G|||;VT=SNP
6	70337764	rs140062127	C	G	100	PASS	AC=33;AF=0.00658946;AN=5008;NS=2504;DP=17439;EAS_AF=0.0139;AMR_AF=0.0274;AFR_AF=0;EUR_AF=0;SAS_AF=0;AA=C|||;VT=SNP
6	70337953	rs34793744	T	C	100	PASS	AC=686;AF=0.136981;AN=5008;NS=2504;DP=14539;EAS_AF=0.0198;AMR_AF=0.1239;AFR_AF=0.1596;EUR_AF=0.1958;SAS_AF=0.1759;AA=T|||;VT=SNP
6	70338513	rs12111448	C	T	100	PASS	AC=958;AF=0.191294;AN=5008;NS=2504;DP=16091;EAS_AF=0.0278;AMR_AF=0.1326;AFR_AF=0.3525;EUR_AF=0.1978;SAS_AF=0.1769;AA=T|||;VT=SNP
6	70338551	rs76301566	A	G	100	PASS	AC=187;AF=0.0373403;AN=5008;NS=2504;DP=17847;EAS_AF=0.0387;AMR_AF=0.0115;AFR_AF=0.0681;EUR_AF=0.0119;SAS_AF=0.0389;AA=A|||;VT=SNP
6	70339118	rs7773916	C	T	100	PASS	AC=960;AF=0.191693;AN=5008;NS=2504;DP=19265;EAS_AF=0.0278;AMR_AF=0.1326;AFR_AF=0.3525;EUR_AF=0.1998;SAS_AF=0.1769;AA=C|||;VT=SNP
6	70339162	rs7772811	G	T	100	PASS	AC=957;AF=0.191094;AN=5008;NS=2504;DP=19349;EAS_AF=0.0278;AMR_AF=0.1311;AFR_AF=0.3525;EUR_AF=0.1978;SAS_AF=0.1769;AA=T|||;VT=SNP
6	70339242	rs7759665	T	C	100	PASS	AC=957;AF=0.191094;AN=5008;NS=2504;DP=18488;EAS_AF=0.0278;AMR_AF=0.1311;AFR_AF=0.3525;EUR_AF=0.1978;SAS_AF=0.1769;AA=T|||;VT=SNP
6	70339326	rs7774239	C	T	100	PASS	AC=1310;AF=0.261581;AN=5008;NS=2504;DP=16938;EAS_AF=0.0665;AMR_AF=0.147;AFR_AF=0.5431;EUR_AF=0.2097;SAS_AF=0.2168;AA=T|||;VT=SNP
6	70339370	rs7755805	A	G	100	PASS	AC=957;AF=0.191094;AN=5008;NS=2504;DP=14793;EAS_AF=0.0278;AMR_AF=0.1311;AFR_AF=0.3525;EUR_AF=0.1978;SAS_AF=0.1769;AA=G|||;VT=SNP
6	70339376	rs147753041	C	T	100	PASS	AC=15;AF=0.00299521;AN=5008;NS=2504;DP=14676;EAS_AF=0.0119;AMR_AF=0.0043;AFR_AF=0;EUR_AF=0;SAS_AF=0;AA=C|||;VT=SNP
6	70339580	rs13204741	A	G	100	PASS	AC=957;AF=0.191094;AN=5008;NS=2504;DP=14408;EAS_AF=0.0278;AMR_AF=0.1311;AFR_AF=0.3525;EUR_AF=0.1978;SAS_AF=0.1769;AA=G|||;VT=SNP
6	70339581	rs60614865	C	G	100	PASS	AC=340;AF=0.0678914;AN=5008;NS=2504;DP=14488;EAS_AF=0.0387;AMR_AF=0.0159;AFR_AF=0.18;EUR_AF=0.0119;SAS_AF=0.0409;AA=C|||;VT=SNP
6	70339936	rs9446145	T	G	100	PASS	AC=1313;AF=0.262181;AN=5008;NS=2504;DP=16247;EAS_AF=0.0665;AMR_AF=0.147;AFR_AF=0.5446;EUR_AF=0.2097;SAS_AF=0.2178;AA=G|||;VT=SNP
6	70339973	rs62408962	T	C	100	PASS	AC=676;AF=0.134984;AN=5008;NS=2504;DP=16818;EAS_AF=0.0198;AMR_AF=0.1081;AFR_AF=0.1604;EUR_AF=0.1958;SAS_AF=0.1759;AA=T|||;VT=SNP
6	70340008	rs9446146	C	A	100	PASS	AC=1308;AF=0.261182;AN=5008;NS=2504;DP=17108;EAS_AF=0.0665;AMR_AF=0.147;AFR_AF=0.5416;EUR_AF=0.2097;SAS_AF=0.2168;AA=A|||;VT=SNP
6	70340168	rs13219460	T	G	100	PASS	AC=508;AF=0.101438;AN=5008;NS=2504;DP=17418;EAS_AF=0.0546;AMR_AF=0.1499;AFR_AF=0.0378;EUR_AF=0.2167;SAS_AF=0.0828;AA=T|||;VT=SNP
6	70340749	rs78184056	T	G	100	PASS	AC=185;AF=0.0369409;AN=5008;NS=2504;DP=20765;EAS_AF=0.0387;AMR_AF=0.0115;AFR_AF=0.0666;EUR_AF=0.0119;SAS_AF=0.0389;AA=T|||;VT=SNP
6	70340956	rs9446147	C	T	100	PASS	AC=1160;AF=0.231629;AN=5008;NS=2504;DP=18421;EAS_AF=0.0665;AMR_AF=0.1427;AFR_AF=0.4327;EUR_AF=0.2097;SAS_AF=0.2157;AA=C|||;VT=SNP
6	70341718	rs77822299	T	C	100	PASS	AC=16;AF=0.00319489;AN=5008;NS=2504;DP=21671;EAS_AF=0.0159;AMR_AF=0;AFR_AF=0;EUR_AF=0;SAS_AF=0;AA=T|||;VT=SNP
6	70341853	rs33955960	G	A	100	PASS	AC=675;AF=0.134784;AN=5008;NS=2504;DP=20315;EAS_AF=0.0198;AMR_AF=0.1081;AFR_AF=0.1596;EUR_AF=0.1958;SAS_AF=0.1759;AA=G|||;VT=SNP
6	70342252	rs55992249	T	A	100	PASS	AC=1298;AF=0.259185;AN=5008;NS=2504;DP=17849;EAS_AF=0.0665;AMR_AF=0.147;AFR_AF=0.534;EUR_AF=0.2097;SAS_AF=0.2168;AA=C|||;VT=SNP
6	70342473	rs79322233	T	G	100	PASS	AC=342;AF=0.0682907;AN=5008;NS=2504;DP=17974;EAS_AF=0.0387;AMR_AF=0.0159;AFR_AF=0.1823;EUR_AF=0.0119;SAS_AF=0.0399;AA=T|||;VT=SNP
6	70342515	rs76799053	A	C	100	PASS	AC=355;AF=0.0708866;AN=5008;NS=2504;DP=17205;EAS_AF=0.0387;AMR_AF=0.0159;AFR_AF=0.1921;EUR_AF=0.0119;SAS_AF=0.0399;AA=A|||;VT=SNP
6	70342687	rs7743867	A	C	100	PASS	AC=956;AF=0.190895;AN=5008;NS=2504;DP=19049;EAS_AF=0.0278;AMR_AF=0.1311;AFR_AF=0.3517;EUR_AF=0.1978;SAS_AF=0.1769;AA=C|||;VT=SNP
6	70342762	rs7761366	G	C	100	PASS	AC=1299;AF=0.259385;AN=5008;NS=2504;DP=20845;EAS_AF=0.0665;AMR_AF=0.147;AFR_AF=0.5348;EUR_AF=0.2097;SAS_AF=0.2168;AA=C|||;VT=SNP
6	70342807	rs7748172	T	C	100	PASS	AC=1315;AF=0.26258;AN=5008;NS=2504;DP=20209;EAS_AF=0.0665;AMR_AF=0.147;AFR_AF=0.5469;EUR_AF=0.2097;SAS_AF=0.2168;AA=C|||;VT=SNP
6	70342854	rs7766483	C	T	100	PASS	AC=957;AF=0.191094;AN=5008;NS=2504;DP=20887;EAS_AF=0.0278;AMR_AF=0.1311;AFR_AF=0.3525;EUR_AF=0.1978;SAS_AF=0.1769;AA=T|||;VT=SNP
6	70342926	rs13201566	T	C	100	PASS	AC=957;AF=0.191094;AN=5008;NS=2504;DP=18374;EAS_AF=0.0278;AMR_AF=0.1311;AFR_AF=0.3525;EUR_AF=0.1978;SAS_AF=0.1769;AA=C|||;VT=SNP
6	70343143	rs35126149	C	G	100	PASS	AC=957;AF=0.191094;AN=5008;NS=2504;DP=14704;EAS_AF=0.0288;AMR_AF=0.1311;AFR_AF=0.3517;EUR_AF=0.1978;SAS_AF=0.1769;AA=G|||;VT=SNP
6	70343177	rs34426101	A	G	100	PASS	AC=1383;AF=0.276158;AN=5008;NS=2504;DP=14039;EAS_AF=0.2897;AMR_AF=0.3329;AFR_AF=0.0567;EUR_AF=0.3807;SAS_AF=0.411;AA=A|||;VT=SNP
6	70343330	rs55764460	A	G	100	PASS	AC=964;AF=0.192492;AN=5008;NS=2504;DP=9747;EAS_AF=0.0298;AMR_AF=0.1326;AFR_AF=0.354;EUR_AF=0.1988;SAS_AF=0.1779;AA=A|||;VT=SNP
6	70343349	rs56013312	A	G	100	PASS	AC=965;AF=0.192692;AN=5008;NS=2504;DP=9688;EAS_AF=0.0298;AMR_AF=0.134;AFR_AF=0.354;EUR_AF=0.1988;SAS_AF=0.1779;AA=G|||;VT=SNP
6	70343399	rs6915789	T	C	100	PASS	AC=3105;AF=0.620008;AN=5008;NS=2504;DP=6642;EAS_AF=0.4127;AMR_AF=0.6023;AFR_AF=0.7269;EUR_AF=0.6501;SAS_AF=0.6708;AA=C|||;VT=SNP
6	70343750	rs55726661	G	A	100	PASS	AC=956;AF=0.190895;AN=5008;NS=2504;DP=12199;EAS_AF=0.0278;AMR_AF=0.1311;AFR_AF=0.3525;EUR_AF=0.1978;SAS_AF=0.1759;AA=G|||;VT=SNP
6	70343948	rs55915502	C	A	100	PASS	AC=957;AF=0.191094;AN=5008;NS=2504;DP=20907;EAS_AF=0.0278;AMR_AF=0.1311;AFR_AF=0.3525;EUR_AF=0.1978;SAS_AF=0.1769;AA=C|||;VT=SNP
6	70343975	rs35298805	C	G	100	PASS	AC=957;AF=0.191094;AN=5008;NS=2504;DP=20767;EAS_AF=0.0278;AMR_AF=0.1311;AFR_AF=0.3525;EUR_AF=0.1978;SAS_AF=0.1769;AA=C|||;VT=SNP
6	70344002	rs1379449	G	A	100	PASS	AC=957;AF=0.191094;AN=5008;NS=2504;DP=20435;EAS_AF=0.0278;AMR_AF=0.1311;AFR_AF=0.3525;EUR_AF=0.1978;SAS_AF=0.1769;AA=G|||;VT=SNP
6	70344027	rs1379450	A	G	100	PASS	AC=956;AF=0.190895;AN=5008;NS=2504;DP=20202;EAS_AF=0.0278;AMR_AF=0.1311;AFR_AF=0.3525;EUR_AF=0.1978;SAS_AF=0.1759;AA=A|||;VT=SNP
6	70344202	rs1379451	G	C	100	PASS	AC=956;AF=0.190895;AN=5008;NS=2504;DP=19783;EAS_AF=0.0278;AMR_AF=0.1311;AFR_AF=0.3525;EUR_AF=0.1978;SAS_AF=0.1759;AA=G|||;VT=SNP
6	70344558	rs80103603	G	T	100	PASS	AC=185;AF=0.0369409;AN=5008;NS=2504;DP=16298;EAS_AF=0.0377;AMR_AF=0.0115;AFR_AF=0.0666;EUR_AF=0.0119;SAS_AF=0.0399;AA=G|||;VT=SNP
6	70344903	rs12196786	A	C	100	PASS	AC=1303;AF=0.260184;AN=5008;NS=2504;DP=13642;EAS_AF=0.0655;AMR_AF=0.147;AFR_AF=0.5393;EUR_AF=0.2097;SAS_AF=0.2157;AA=C|||;VT=SNP
6	70345023	rs35580806	G	A	100	PASS	AC=956;AF=0.190895;AN=5008;NS=2504;DP=12968;EAS_AF=0.0278;AMR_AF=0.1311;AFR_AF=0.3525;EUR_AF=0.1978;SAS_AF=0.1759;AA=G|||;VT=SNP
6	70345054	rs13210400	T	C	100	PASS	AC=956;AF=0.190895;AN=5008;NS=2504;DP=13617;EAS_AF=0.0278;AMR_AF=0.1311;AFR_AF=0.3525;EUR_AF=0.1978;SAS_AF=0.1759;AA=C|||;VT=SNP
6	70345332	rs2345235	C	G	100	PASS	AC=956;AF=0.190895;AN=5008;NS=2504;DP=17405;EAS_AF=0.0278;AMR_AF=0.1311;AFR_AF=0.3525;EUR_AF=0.1978;SAS_AF=0.1759;AA=g|||;VT=SNP
6	70345366	rs1563603	C	T	100	PASS	AC=956;AF=0.190895;AN=5008;NS=2504;DP=18180;EAS_AF=0.0278;AMR_AF=0.1311;AFR_AF=0.3525;EUR_AF=0.1978;SAS_AF=0.1759;AA=C|||;VT=SNP
6	70345447	rs1563604	G	A	100	PASS	AC=1302;AF=0.259984;AN=5008;NS=2504;DP=19666;EAS_AF=0.0655;AMR_AF=0.147;AFR_AF=0.5386;EUR_AF=0.2097;SAS_AF=0.2157;AA=A|||;VT=SNP
6	70345513	rs1563605	C	T	100	PASS	AC=3084;AF=0.615815;AN=5008;NS=2504;DP=20905;EAS_AF=0.4087;AMR_AF=0.5994;AFR_AF=0.7209;EUR_AF=0.6471;SAS_AF=0.6667;AA=T|||;VT=SNP
6	70345759	rs1000469	C	T	100	PASS	AC=956;AF=0.190895;AN=5008;NS=2504;DP=20599;EAS_AF=0.0278;AMR_AF=0.1311;AFR_AF=0.3525;EUR_AF=0.1978;SAS_AF=0.1759;AA=T|||;VT=SNP
6	70345940	rs1000468	T	C	100	PASS	AC=956;AF=0.190895;AN=5008;NS=2504;DP=19056;EAS_AF=0.0278;AMR_AF=0.1311;AFR_AF=0.3525;EUR_AF=0.1978;SAS_AF=0.1759;AA=C|||;VT=SNP
6	70346058	rs1000467	A	C	100	PASS	AC=1310;AF=0.261581;AN=5008;NS=2504;DP=17812;EAS_AF=0.0655;AMR_AF=0.147;AFR_AF=0.5446;EUR_AF=0.2097;SAS_AF=0.2157;AA=C|||;VT=SNP
6	70346391	rs6934061	T	A	100	PASS	AC=1469;AF=0.293331;AN=5008;NS=2504;DP=13802;EAS_AF=0.2897;AMR_AF=0.3415;AFR_AF=0.0787;EUR_AF=0.4095;SAS_AF=0.4335;AA=T|||;VT=SNP
6	70346602	rs1890653	C	T	100	PASS	AC=956;AF=0.190895;AN=5008;NS=2504;DP=13556;EAS_AF=0.0278;AMR_AF=0.1311;AFR_AF=0.3525;EUR_AF=0.1978;SAS_AF=0.1759;AA=T|||;VT=SNP
6	70346688	rs12200605	T	C	100	PASS	AC=185;AF=0.0369409;AN=5008;NS=2504;DP=15634;EAS_AF=0.0377;AMR_AF=0.0115;AFR_AF=0.0666;EUR_AF=0.0119;SAS_AF=0.0399;AA=T|||;VT=SNP
6	70346713	rs12192356	C	T	100	PASS	AC=1302;AF=0.259984;AN=5008;NS=2504;DP=15417;EAS_AF=0.0655;AMR_AF=0.147;AFR_AF=0.5386;EUR_AF=0.2097;SAS_AF=0.2157;AA=T|||;VT=SNP
6	70346807	rs10485246	C	T	100	PASS	AC=956;AF=0.190895;AN=5008;NS=2504;DP=16083;EAS_AF=0.0278;AMR_AF=0.1311;AFR_AF=0.3525;EUR_AF=0.1978;SAS_AF=0.1759;AA=C|||;VT=SNP
6	70346855	rs62408971	C	A	100	PASS	AC=955;AF=0.190695;AN=5008;NS=2504;DP=16017;EAS_AF=0.0278;AMR_AF=0.1311;AFR_AF=0.3517;EUR_AF=0.1978;SAS_AF=0.1759;AA=A|||;VT=SNP
6	70346946	rs62408972	A	T	100	PASS	AC=956;AF=0.190895;AN=5008;NS=2504;DP=18556;EAS_AF=0.0278;AMR_AF=0.1311;AFR_AF=0.3525;EUR_AF=0.1978;SAS_AF=0.1759;AA=T|||;VT=SNP
6	70347275	rs13199431	G	A	100	PASS	AC=1116;AF=0.222843;AN=5008;NS=2504;DP=17021;EAS_AF=0.0278;AMR_AF=0.1354;AFR_AF=0.4713;EUR_AF=0.1978;SAS_AF=0.1759;AA=A|||;VT=SNP
6	70347345	rs13200417	C	T	100	PASS	AC=956;AF=0.190895;AN=5008;NS=2504;DP=17056;EAS_AF=0.0278;AMR_AF=0.1311;AFR_AF=0.3525;EUR_AF=0.1978;SAS_AF=0.1759;AA=C|||;VT=SNP
6	70347395	rs13219403	T	C	100	PASS	AC=676;AF=0.134984;AN=5008;NS=2504;DP=15616;EAS_AF=0.0198;AMR_AF=0.1081;AFR_AF=0.1604;EUR_AF=0.1958;SAS_AF=0.1759;AA=T|||;VT=SNP
6	70347675	rs60697877	A	C	100	PASS	AC=354;AF=0.0706869;AN=5008;NS=2504;DP=18977;EAS_AF=0.0377;AMR_AF=0.0159;AFR_AF=0.1921;EUR_AF=0.0119;SAS_AF=0.0399;AA=A|||;VT=SNP
6	70347698	rs13199950	G	T	100	PASS	AC=903;AF=0.180312;AN=5008;NS=2504;DP=18720;EAS_AF=0.0278;AMR_AF=0.1297;AFR_AF=0.3132;EUR_AF=0.1978;SAS_AF=0.1759;AA=G|||;VT=SNP
6	70347747	rs57264079	G	A	100	PASS	AC=411;AF=0.0820687;AN=5008;NS=2504;DP=18647;EAS_AF=0.0377;AMR_AF=0.0173;AFR_AF=0.2345;EUR_AF=0.0119;SAS_AF=0.0399;AA=G|||;VT=SNP
6	70348309	rs1870129	C	T	100	PASS	AC=1039;AF=0.207468;AN=5008;NS=2504;DP=20684;EAS_AF=0.0278;AMR_AF=0.134;AFR_AF=0.4145;EUR_AF=0.1968;SAS_AF=0.1759;AA=C|||;VT=SNP
6	70348705	rs6942290	A	C	100	PASS	AC=184;AF=0.0367412;AN=5008;NS=2504;DP=19653;EAS_AF=0.0377;AMR_AF=0.0115;AFR_AF=0.0666;EUR_AF=0.0119;SAS_AF=0.0389;AA=A|||;VT=SNP
6	70348736	rs4036443	T	C	100	PASS	AC=1040;AF=0.207668;AN=5008;NS=2504;DP=19901;EAS_AF=0.0278;AMR_AF=0.134;AFR_AF=0.4145;EUR_AF=0.1978;SAS_AF=0.1759;AA=T|||;VT=SNP
6	70348790	rs16867855	A	G	100	PASS	AC=1040;AF=0.207668;AN=5008;NS=2504;DP=19749;EAS_AF=0.0278;AMR_AF=0.134;AFR_AF=0.4145;EUR_AF=0.1978;SAS_AF=0.1759;AA=G|||;VT=SNP
6	70348894	rs34100607	G	C	100	PASS	AC=1041;AF=0.207867;AN=5008;NS=2504;DP=18999;EAS_AF=0.0278;AMR_AF=0.134;AFR_AF=0.416;EUR_AF=0.1958;SAS_AF=0.1769;AA=G|||;VT=SNP
6	70349045	rs71534879	G	A	100	PASS	AC=343;AF=0.0684904;AN=5008;NS=2504;DP=19709;EAS_AF=0.0516;AMR_AF=0.0965;AFR_AF=0.0166;EUR_AF=0.1451;SAS_AF=0.0573;AA=G|||;VT=SNP
6	70349092	rs13208722	C	T	100	PASS	AC=1041;AF=0.207867;AN=5008;NS=2504;DP=20250;EAS_AF=0.0278;AMR_AF=0.134;AFR_AF=0.4153;EUR_AF=0.1978;SAS_AF=0.1759;AA=C|||;VT=SNP
6	70349093	rs13194080	A	G	100	PASS	AC=1042;AF=0.208067;AN=5008;NS=2504;DP=20250;EAS_AF=0.0278;AMR_AF=0.134;AFR_AF=0.4153;EUR_AF=0.1978;SAS_AF=0.1769;AA=G|||;VT=SNP
6	70349129	rs13197270	T	A	100	PASS	AC=1040;AF=0.207668;AN=5008;NS=2504;DP=20390;EAS_AF=0.0278;AMR_AF=0.134;AFR_AF=0.4145;EUR_AF=0.1978;SAS_AF=0.1759;AA=A|||;VT=SNP
6	70349172	rs13208842	C	G	100	PASS	AC=1041;AF=0.207867;AN=5008;NS=2504;DP=20080;EAS_AF=0.0278;AMR_AF=0.134;AFR_AF=0.4145;EUR_AF=0.1988;SAS_AF=0.1759;AA=G|||;VT=SNP
6	70349202	rs13194186	A	G	100	PASS	AC=1040;AF=0.207668;AN=5008;NS=2504;DP=19979;EAS_AF=0.0278;AMR_AF=0.134;AFR_AF=0.4145;EUR_AF=0.1978;SAS_AF=0.1759;AA=G|||;VT=SNP
6	70349308	rs16867863	G	T	100	PASS	AC=1041;AF=0.207867;AN=5008;NS=2504;DP=19709;EAS_AF=0.0278;AMR_AF=0.134;AFR_AF=0.4153;EUR_AF=0.1978;SAS_AF=0.1759;AA=G|||;VT=SNP
6	70349486	rs16867865	G	A	100	PASS	AC=1040;AF=0.207668;AN=5008;NS=2504;DP=20751;EAS_AF=0.0278;AMR_AF=0.134;AFR_AF=0.4145;EUR_AF=0.1978;SAS_AF=0.1759;AA=G|||;VT=SNP
6	70349530	rs35934825	G	A	100	PASS	AC=1044;AF=0.208466;AN=5008;NS=2504;DP=20132;EAS_AF=0.0298;AMR_AF=0.134;AFR_AF=0.4153;EUR_AF=0.1988;SAS_AF=0.1759;AA=G|||;VT=SNP
6	70349863	rs62408975	G	A	100	PASS	AC=1042;AF=0.208067;AN=5008;NS=2504;DP=19470;EAS_AF=0.0278;AMR_AF=0.1354;AFR_AF=0.4145;EUR_AF=0.1978;SAS_AF=0.1769;AA=G|||;VT=SNP
6	70350205	rs16867866	G	A	100	PASS	AC=1095;AF=0.21865;AN=5008;NS=2504;DP=18335;EAS_AF=0.0288;AMR_AF=0.1744;AFR_AF=0.416;EUR_AF=0.2097;SAS_AF=0.1881;AA=A|||;VT=SNP
6	70350233	rs34892009	G	T	100	PASS	AC=621;AF=0.124002;AN=5008;NS=2504;DP=18074;EAS_AF=0.0198;AMR_AF=0.1066;AFR_AF=0.1195;EUR_AF=0.1958;SAS_AF=0.1759;AA=G|||;VT=SNP
6	70350316	rs60687954	C	T	100	PASS	AC=112;AF=0.0223642;AN=5008;NS=2504;DP=16550;EAS_AF=0.0526;AMR_AF=0.0793;AFR_AF=0;EUR_AF=0;SAS_AF=0.0041;AA=C|||;VT=SNP
6	70350831	rs35005546	G	A	100	PASS	AC=1040;AF=0.207668;AN=5008;NS=2504;DP=18105;EAS_AF=0.0278;AMR_AF=0.134;AFR_AF=0.4145;EUR_AF=0.1978;SAS_AF=0.1759;AA=A|||;VT=SNP
6	70350876	rs80085391	G	A	100	PASS	AC=208;AF=0.0415335;AN=5008;NS=2504;DP=18944;EAS_AF=0.0377;AMR_AF=0.0115;AFR_AF=0.0832;EUR_AF=0.0129;SAS_AF=0.0399;AA=A|||;VT=SNP
6	70351356	rs16867869	G	A	100	PASS	AC=130;AF=0.0259585;AN=5008;NS=2504;DP=20561;EAS_AF=0.0496;AMR_AF=0.0879;AFR_AF=0.0091;EUR_AF=0.007;SAS_AF=0;AA=G|||;VT=SNP
6	70351689	rs34814929	C	T	100	PASS	AC=1042;AF=0.208067;AN=5008;NS=2504;DP=16773;EAS_AF=0.0298;AMR_AF=0.134;AFR_AF=0.4145;EUR_AF=0.1978;SAS_AF=0.1759;AA=C|||;VT=SNP
6	70351937	rs13217645	T	C	100	PASS	AC=1041;AF=0.207867;AN=5008;NS=2504;DP=19427;EAS_AF=0.0278;AMR_AF=0.134;AFR_AF=0.4145;EUR_AF=0.1978;SAS_AF=0.1769;AA=T|||;VT=SNP
6	70352188	rs6909999	G	A	100	PASS	AC=354;AF=0.0706869;AN=5008;NS=2504;DP=19369;EAS_AF=0.0377;AMR_AF=0.0159;AFR_AF=0.1921;EUR_AF=0.0119;SAS_AF=0.0399;AA=A|||;VT=SNP
6	70352396	rs34652479	C	T	100	PASS	AC=904;AF=0.180511;AN=5008;NS=2504;DP=16652;EAS_AF=0.0278;AMR_AF=0.1297;AFR_AF=0.3132;EUR_AF=0.1978;SAS_AF=0.1769;AA=C|||;VT=SNP
6	70353034	rs9446149	T	C	100	PASS	AC=1323;AF=0.264177;AN=5008;NS=2504;DP=16710;EAS_AF=0.0655;AMR_AF=0.1484;AFR_AF=0.5522;EUR_AF=0.2107;SAS_AF=0.2168;AA=C|||;VT=SNP
6	70353136	rs4706258	A	G	100	PASS	AC=1743;AF=0.348043;AN=5008;NS=2504;DP=16732;EAS_AF=0.5903;AMR_AF=0.3674;AFR_AF=0.2723;EUR_AF=0.2773;SAS_AF=0.2597;AA=A|||;VT=SNP
6	70353230	rs13202462	G	A	100	PASS	AC=1099;AF=0.219449;AN=5008;NS=2504;DP=17066;EAS_AF=0.0278;AMR_AF=0.1354;AFR_AF=0.4584;EUR_AF=0.1978;SAS_AF=0.1759;AA=G|||;VT=SNP
6	70353342	rs13202579	G	A	100	PASS	AC=960;AF=0.191693;AN=5008;NS=2504;DP=18846;EAS_AF=0.0278;AMR_AF=0.1311;AFR_AF=0.3555;EUR_AF=0.1978;SAS_AF=0.1759;AA=G|||;VT=SNP
6	70353574	rs12195461	C	T	100	PASS	AC=215;AF=0.0429313;AN=5008;NS=2504;DP=18094;EAS_AF=0.0377;AMR_AF=0.0115;AFR_AF=0.0893;EUR_AF=0.0119;SAS_AF=0.0399;AA=T|||;VT=SNP
6	70353832	rs9364042	T	C	100	PASS	AC=1476;AF=0.294728;AN=5008;NS=2504;DP=16857;EAS_AF=0.2927;AMR_AF=0.3429;AFR_AF=0.0794;EUR_AF=0.4095;SAS_AF=0.4356;AA=T|||;VT=SNP
6	70354159	rs10485245	A	C	100	PASS	AC=1100;AF=0.219649;AN=5008;NS=2504;DP=16719;EAS_AF=0.0278;AMR_AF=0.1369;AFR_AF=0.4584;EUR_AF=0.1978;SAS_AF=0.1759;AA=C|||;VT=SNP
6	70354474	rs7758998	G	A	100	PASS	AC=215;AF=0.0429313;AN=5008;NS=2504;DP=17862;EAS_AF=0.0377;AMR_AF=0.0115;AFR_AF=0.0893;EUR_AF=0.0119;SAS_AF=0.0399;AA=A|||;VT=SNP
6	70354574	rs9454855	C	T	100	PASS	AC=1064;AF=0.21246;AN=5008;NS=2504;DP=17923;EAS_AF=0.0278;AMR_AF=0.1354;AFR_AF=0.4319;EUR_AF=0.1978;SAS_AF=0.1759;AA=T|||;VT=SNP
6	70354629	rs7760398	C	T	100	PASS	AC=217;AF=0.0433307;AN=5008;NS=2504;DP=18645;EAS_AF=0.0377;AMR_AF=0.0115;AFR_AF=0.0908;EUR_AF=0.0119;SAS_AF=0.0399;AA=C|||;VT=SNP
6	70354682	rs7759294	G	A	100	PASS	AC=354;AF=0.0706869;AN=5008;NS=2504;DP=18768;EAS_AF=0.0377;AMR_AF=0.0159;AFR_AF=0.1921;EUR_AF=0.0119;SAS_AF=0.0399;AA=C|||;VT=SNP
6	70355342	rs146504439	G	A	100	PASS	AC=11;AF=0.00219649;AN=5008;NS=2504;DP=20119;EAS_AF=0.0109;AMR_AF=0;AFR_AF=0;EUR_AF=0;SAS_AF=0;AA=G|||;VT=SNP
6	70355481	rs62408981	A	C	100	PASS	AC=1045;AF=0.208666;AN=5008;NS=2504;DP=19550;EAS_AF=0.0278;AMR_AF=0.1354;AFR_AF=0.4168;EUR_AF=0.1978;SAS_AF=0.1769;AA=C|||;VT=SNP
6	70355714	rs62408982	C	T	100	PASS	AC=1043;AF=0.208267;AN=5008;NS=2504;DP=19274;EAS_AF=0.0278;AMR_AF=0.1354;AFR_AF=0.4153;EUR_AF=0.1978;SAS_AF=0.1769;AA=C|||;VT=SNP
6	70356261	rs9446150	A	C	100	PASS	AC=1319;AF=0.263379;AN=5008;NS=2504;DP=16062;EAS_AF=0.0655;AMR_AF=0.147;AFR_AF=0.5507;EUR_AF=0.2097;SAS_AF=0.2168;AA=C|||;VT=SNP
6	70356663	rs78646323	A	C	100	PASS	AC=93;AF=0.0185703;AN=5008;NS=2504;DP=14465;EAS_AF=0.0873;AMR_AF=0;AFR_AF=0;EUR_AF=0.003;SAS_AF=0.002;AA=A|||;VT=SNP
6	70356838	rs75484885	G	A	100	PASS	AC=194;AF=0.038738;AN=5008;NS=2504;DP=14190;EAS_AF=0.0516;AMR_AF=0.111;AFR_AF=0.0121;EUR_AF=0.0308;SAS_AF=0.0184;AA=G|||;VT=SNP
6	70357368	rs7761673	T	A	100	PASS	AC=1311;AF=0.261781;AN=5008;NS=2504;DP=17646;EAS_AF=0.0655;AMR_AF=0.147;AFR_AF=0.5469;EUR_AF=0.2097;SAS_AF=0.2137;AA=A|||;VT=SNP
6	70357426	rs1379452	C	G	100	PASS	AC=1096;AF=0.21885;AN=5008;NS=2504;DP=19250;EAS_AF=0.0278;AMR_AF=0.1354;AFR_AF=0.4561;EUR_AF=0.1978;SAS_AF=0.1759;AA=C|||;VT=SNP
6	70357940	rs7741429	G	A	100	PASS	AC=183;AF=0.0365415;AN=5008;NS=2504;DP=20191;EAS_AF=0.0377;AMR_AF=0.0115;AFR_AF=0.0666;EUR_AF=0.0119;SAS_AF=0.0378;AA=G|||;VT=SNP
6	70358398	rs12204851	C	A	100	PASS	AC=183;AF=0.0365415;AN=5008;NS=2504;DP=18542;EAS_AF=0.0377;AMR_AF=0.0115;AFR_AF=0.0666;EUR_AF=0.0119;SAS_AF=0.0378;AA=C|||;VT=SNP
6	70358472	rs9454857	A	T	100	PASS	AC=215;AF=0.0429313;AN=5008;NS=2504;DP=17844;EAS_AF=0.0377;AMR_AF=0.0115;AFR_AF=0.0893;EUR_AF=0.0119;SAS_AF=0.0399;AA=T|||;VT=SNP
6	70358899	rs7747953	C	T	100	PASS	AC=214;AF=0.0427316;AN=5008;NS=2504;DP=17939;EAS_AF=0.0377;AMR_AF=0.0115;AFR_AF=0.0893;EUR_AF=0.0119;SAS_AF=0.0389;AA=C|||;VT=SNP
6	70359504	rs77105420	T	A	100	PASS	AC=21;AF=0.00419329;AN=5008;NS=2504;DP=17944;EAS_AF=0.003;AMR_AF=0;AFR_AF=0;EUR_AF=0.0179;SAS_AF=0;AA=T|||;VT=SNP
6	70359684	rs74614879	G	A	100	PASS	AC=183;AF=0.0365415;AN=5008;NS=2504;DP=16622;EAS_AF=0.0377;AMR_AF=0.0115;AFR_AF=0.0666;EUR_AF=0.0119;SAS_AF=0.0378;AA=G|||;VT=SNP
6	70359738	rs6910590	G	A	100	PASS	AC=1030;AF=0.205671;AN=5008;NS=2504;DP=17035;EAS_AF=0.0278;AMR_AF=0.1354;AFR_AF=0.4054;EUR_AF=0.1978;SAS_AF=0.1769;AA=G|||;VT=SNP
6	70359756	rs6910602	G	A	100	PASS	AC=1027;AF=0.205072;AN=5008;NS=2504;DP=17300;EAS_AF=0.0278;AMR_AF=0.134;AFR_AF=0.4047;EUR_AF=0.1978;SAS_AF=0.1759;AA=G|||;VT=SNP
6	70359901	rs114562004	T	C	100	PASS	AC=183;AF=0.0365415;AN=5008;NS=2504;DP=13475;EAS_AF=0.0377;AMR_AF=0.0115;AFR_AF=0.0666;EUR_AF=0.0119;SAS_AF=0.0378;AA=T|||;VT=SNP
6	70359936	rs6927179	C	T	100	PASS	AC=1024;AF=0.204473;AN=5008;NS=2504;DP=12797;EAS_AF=0.0278;AMR_AF=0.134;AFR_AF=0.4024;EUR_AF=0.1978;SAS_AF=0.1759;AA=T|||;VT=SNP
6	70360359	rs12211585	G	T	100	PASS	AC=183;AF=0.0365415;AN=5008;NS=2504;DP=11569;EAS_AF=0.0377;AMR_AF=0.0115;AFR_AF=0.0666;EUR_AF=0.0119;SAS_AF=0.0378;AA=G|||;VT=SNP
6	70360719	rs77292299	G	A	100	PASS	AC=162;AF=0.0323482;AN=5008;NS=2504;DP=18707;EAS_AF=0.0377;AMR_AF=0.0072;AFR_AF=0.053;EUR_AF=0.0119;SAS_AF=0.0378;AA=G|||;VT=SNP
6	70360869	rs1379453	C	T	100	PASS	AC=922;AF=0.184105;AN=5008;NS=2504;DP=16766;EAS_AF=0.0278;AMR_AF=0.1282;AFR_AF=0.4054;EUR_AF=0.168;SAS_AF=0.1022;AA=C|||;VT=SNP
6	70361340	rs142270227	C	T	100	PASS	AC=22;AF=0.00439297;AN=5008;NS=2504;DP=17936;EAS_AF=0.0198;AMR_AF=0;AFR_AF=0.0008;EUR_AF=0;SAS_AF=0.001;AA=C|||;VT=SNP
6	70362224	rs77489032	T	C	100	PASS	AC=15;AF=0.00299521;AN=5008;NS=2504;DP=21038;EAS_AF=0.0149;AMR_AF=0;AFR_AF=0;EUR_AF=0;SAS_AF=0;AA=T|||;VT=SNP
6	70362662	rs75799250	G	A	100	PASS	AC=50;AF=0.00998403;AN=5008;NS=2504;DP=17765;EAS_AF=0.0466;AMR_AF=0;AFR_AF=0;EUR_AF=0.001;SAS_AF=0.002;AA=G|||;VT=SNP
6	70362734	rs959519	A	G	100	PASS	AC=3781;AF=0.754992;AN=5008;NS=2504;DP=16156;EAS_AF=0.7669;AMR_AF=0.7493;AFR_AF=0.907;EUR_AF=0.7157;SAS_AF=0.5818;AA=G|||;VT=SNP
6	70363014	rs767414	C	T	100	PASS	AC=3465;AF=0.691893;AN=5008;NS=2504;DP=16710;EAS_AF=0.9048;AMR_AF=0.7392;AFR_AF=0.3132;EUR_AF=0.7714;SAS_AF=0.8691;AA=c|||;VT=SNP
6	70363194	rs9351766	A	G	100	PASS	AC=3466;AF=0.692093;AN=5008;NS=2504;DP=17256;EAS_AF=0.9048;AMR_AF=0.7435;AFR_AF=0.323;EUR_AF=0.7674;SAS_AF=0.8579;AA=G|||;VT=SNP
6	70363491	rs189565487	A	G	100	PASS	AC=62;AF=0.0123802;AN=5008;NS=2504;DP=15699;EAS_AF=0.003;AMR_AF=0.085;AFR_AF=0;EUR_AF=0;SAS_AF=0;AA=A|||;VT=SNP
6	70363504	rs9360395	A	C	100	PASS	AC=1161;AF=0.231829;AN=5008;NS=2504;DP=15326;EAS_AF=0.5615;AMR_AF=0.2651;AFR_AF=0.0189;EUR_AF=0.1292;SAS_AF=0.2618;AA=A|||;VT=SNP
6	70364416	rs9360396	C	G	100	PASS	AC=3339;AF=0.666733;AN=5008;NS=2504;DP=17712;EAS_AF=0.8472;AMR_AF=0.7334;AFR_AF=0.2791;EUR_AF=0.7654;SAS_AF=0.8558;AA=C|||;VT=SNP
6	70364668	rs9354871	A	G	100	PASS	AC=3417;AF=0.682308;AN=5008;NS=2504;DP=18643;EAS_AF=0.8462;AMR_AF=0.7478;AFR_AF=0.2852;EUR_AF=0.7982;SAS_AF=0.8845;AA=G|||;VT=SNP
6	70364676	rs9342764	A	G	100	PASS	AC=1159;AF=0.23143;AN=5008;NS=2504;DP=18731;EAS_AF=0.5595;AMR_AF=0.2651;AFR_AF=0.0189;EUR_AF=0.1282;SAS_AF=0.2628;AA=A|||;VT=SNP
6	70364817	rs9354872	G	A	100	PASS	AC=1170;AF=0.233626;AN=5008;NS=2504;DP=21325;EAS_AF=0.5585;AMR_AF=0.2666;AFR_AF=0.0272;EUR_AF=0.1282;SAS_AF=0.2628;AA=G|||;VT=SNP
6	70364881	rs6455332	C	A	100	PASS	AC=847;AF=0.169129;AN=5008;NS=2504;DP=21472;EAS_AF=0.0655;AMR_AF=0.0908;AFR_AF=0.4622;EUR_AF=0.0795;SAS_AF=0.0276;AA=A|||;VT=SNP
6	70365131	rs79393954	G	A	100	PASS	AC=66;AF=0.0131789;AN=5008;NS=2504;DP=20456;EAS_AF=0.0556;AMR_AF=0;AFR_AF=0;EUR_AF=0.005;SAS_AF=0.0051;AA=G|||;VT=SNP
6	70365156	rs7752231	C	T	100	PASS	AC=845;AF=0.16873;AN=5008;NS=2504;DP=20857;EAS_AF=0.0655;AMR_AF=0.0908;AFR_AF=0.4622;EUR_AF=0.0795;SAS_AF=0.0256;AA=T|||;VT=SNP
6	70365170	rs1598787	G	C	100	PASS	AC=761;AF=0.151957;AN=5008;NS=2504;DP=20101;EAS_AF=0.2351;AMR_AF=0.1297;AFR_AF=0.0053;EUR_AF=0.169;SAS_AF=0.2628;AA=G|||;VT=SNP
6	70365281	rs7752395	C	A	100	PASS	AC=845;AF=0.16873;AN=5008;NS=2504;DP=22394;EAS_AF=0.0655;AMR_AF=0.0908;AFR_AF=0.4622;EUR_AF=0.0795;SAS_AF=0.0256;AA=C|||;VT=SNP
6	70367148	rs1114785	A	G	100	PASS	AC=4434;AF=0.885383;AN=5008;NS=2504;DP=19181;EAS_AF=0.9117;AMR_AF=0.8285;AFR_AF=0.9289;EUR_AF=0.8449;SAS_AF=0.8814;AA=G|||;VT=SNP
6	70367252	rs77959219	T	A	100	PASS	AC=207;AF=0.0413339;AN=5008;NS=2504;DP=21279;EAS_AF=0.1587;AMR_AF=0.0029;AFR_AF=0.0008;EUR_AF=0;SAS_AF=0.045;AA=T|||;VT=SNP
6	70367724	rs9454860	G	A	100	PASS	AC=1312;AF=0.261981;AN=5008;NS=2504;DP=19671;EAS_AF=0.246;AMR_AF=0.2896;AFR_AF=0.1082;EUR_AF=0.333;SAS_AF=0.3937;AA=G|||;VT=SNP
6	70367962	rs2125025	T	G	100	PASS	AC=1940;AF=0.38738;AN=5008;NS=2504;DP=17192;EAS_AF=0.5704;AMR_AF=0.3559;AFR_AF=0.4811;EUR_AF=0.2018;SAS_AF=0.2853;AA=T|||;VT=SNP
6	70368095	rs2125026	T	C	100	PASS	AC=2008;AF=0.400958;AN=5008;NS=2504;DP=22195;EAS_AF=0.628;AMR_AF=0.3559;AFR_AF=0.4811;EUR_AF=0.2068;SAS_AF=0.2904;AA=T|||;VT=SNP
6	70368851	rs142352942	C	T	100	PASS	AC=9;AF=0.00179712;AN=5008;NS=2504;DP=20989;EAS_AF=0.0089;AMR_AF=0;AFR_AF=0;EUR_AF=0;SAS_AF=0;AA=C|||;VT=SNP
6	70369159	rs6918453	A	G	100	PASS	AC=2004;AF=0.40016;AN=5008;NS=2504;DP=21634;EAS_AF=0.626;AMR_AF=0.3545;AFR_AF=0.4803;EUR_AF=0.2068;SAS_AF=0.2904;AA=A|||;VT=SNP
6	70369198	rs117256551	G	A	100	PASS	AC=66;AF=0.0131789;AN=5008;NS=2504;DP=21992;EAS_AF=0.0556;AMR_AF=0;AFR_AF=0;EUR_AF=0.005;SAS_AF=0.0051;AA=G|||;VT=SNP
6	70369232	rs6939694	C	T	100	PASS	AC=2004;AF=0.40016;AN=5008;NS=2504;DP=22171;EAS_AF=0.626;AMR_AF=0.3545;AFR_AF=0.4803;EUR_AF=0.2068;SAS_AF=0.2904;AA=C|||;VT=SNP
6	70369535	rs4706262	T	C	100	PASS	AC=1299;AF=0.259385;AN=5008;NS=2504;DP=19094;EAS_AF=0.248;AMR_AF=0.2911;AFR_AF=0.0968;EUR_AF=0.332;SAS_AF=0.3937;AA=T|||;VT=SNP
6	70369632	rs117468964	G	T	100	PASS	AC=66;AF=0.0131789;AN=5008;NS=2504;DP=18974;EAS_AF=0.0556;AMR_AF=0;AFR_AF=0;EUR_AF=0.005;SAS_AF=0.0051;AA=G|||;VT=SNP
6	70370029	rs1598788	T	C	100	PASS	AC=4192;AF=0.837061;AN=5008;NS=2504;DP=18770;EAS_AF=0.9127;AMR_AF=0.8242;AFR_AF=0.7428;EUR_AF=0.8479;SAS_AF=0.8845;AA=T|||;VT=SNP
6	70370035	rs10945185	C	T	100	PASS	AC=1321;AF=0.263778;AN=5008;NS=2504;DP=19096;EAS_AF=0.249;AMR_AF=0.2911;AFR_AF=0.1082;EUR_AF=0.335;SAS_AF=0.3967;AA=C|||;VT=SNP
6	70370217	rs1598789	T	A	100	PASS	AC=2003;AF=0.39996;AN=5008;NS=2504;DP=18989;EAS_AF=0.624;AMR_AF=0.3545;AFR_AF=0.4811;EUR_AF=0.2068;SAS_AF=0.2904;AA=T|||;VT=SNP
6	70370323	rs1585187	G	A	100	PASS	AC=1299;AF=0.259385;AN=5008;NS=2504;DP=21432;EAS_AF=0.248;AMR_AF=0.2911;AFR_AF=0.0968;EUR_AF=0.332;SAS_AF=0.3937;AA=G|||;VT=SNP
6	70370353	rs76256372	A	G	100	PASS	AC=65;AF=0.0129792;AN=5008;NS=2504;DP=21845;EAS_AF=0.0546;AMR_AF=0;AFR_AF=0;EUR_AF=0.005;SAS_AF=0.0051;AA=A|||;VT=SNP
6	70370471	rs1598790	C	A	100	PASS	AC=2004;AF=0.40016;AN=5008;NS=2504;DP=21052;EAS_AF=0.624;AMR_AF=0.3545;AFR_AF=0.4818;EUR_AF=0.2068;SAS_AF=0.2904;AA=C|||;VT=SNP
6	70370509	rs117163785	G	T	100	PASS	AC=55;AF=0.0109824;AN=5008;NS=2504;DP=20951;EAS_AF=0.0506;AMR_AF=0.0014;AFR_AF=0;EUR_AF=0;SAS_AF=0.0031;AA=G|||;VT=SNP
6	70370962	rs9454861	T	C	100	PASS	AC=1302;AF=0.259984;AN=5008;NS=2504;DP=22514;EAS_AF=0.249;AMR_AF=0.2911;AFR_AF=0.0968;EUR_AF=0.332;SAS_AF=0.3957;AA=T|||;VT=SNP
6	70371137	rs4445025	C	T	100	PASS	AC=4434;AF=0.885383;AN=5008;NS=2504;DP=21550;EAS_AF=0.9117;AMR_AF=0.8285;AFR_AF=0.9274;EUR_AF=0.8449;SAS_AF=0.8834;AA=T|||;VT=SNP
6	70371165	rs4507550	G	A	100	PASS	AC=2002;AF=0.39976;AN=5008;NS=2504;DP=21977;EAS_AF=0.624;AMR_AF=0.3545;AFR_AF=0.4803;EUR_AF=0.2068;SAS_AF=0.2904;AA=A|||;VT=SNP
6	70371229	rs74699691	A	G	100	PASS	AC=94;AF=0.01877;AN=5008;NS=2504;DP=22704;EAS_AF=0.0913;AMR_AF=0;AFR_AF=0;EUR_AF=0;SAS_AF=0.002;AA=A|||;VT=SNP
6	70371318	rs118088756	T	A	100	PASS	AC=66;AF=0.0131789;AN=5008;NS=2504;DP=23173;EAS_AF=0.0556;AMR_AF=0;AFR_AF=0;EUR_AF=0.005;SAS_AF=0.0051;AA=T|||;VT=SNP
6	70371384	rs1840941	G	A	100	PASS	AC=1998;AF=0.398962;AN=5008;NS=2504;DP=20685;EAS_AF=0.62;AMR_AF=0.3545;AFR_AF=0.4803;EUR_AF=0.2068;SAS_AF=0.2904;AA=G|||;VT=SNP
6	70372046	rs74499652	G	T	100	PASS	AC=1177;AF=0.235024;AN=5008;NS=2504;DP=12385;EAS_AF=0.5387;AMR_AF=0.2637;AFR_AF=0.0484;EUR_AF=0.1272;SAS_AF=0.2648;AA=G|||;VT=SNP
6	70372227	rs2061311	T	A	100	PASS	AC=4185;AF=0.835663;AN=5008;NS=2504;DP=15632;EAS_AF=0.9117;AMR_AF=0.8242;AFR_AF=0.7428;EUR_AF=0.8449;SAS_AF=0.8814;AA=A|||;VT=SNP
6	70372422	rs2061312	C	T	100	PASS	AC=1930;AF=0.385383;AN=5008;NS=2504;DP=17133;EAS_AF=0.5665;AMR_AF=0.3545;AFR_AF=0.4803;EUR_AF=0.1978;SAS_AF=0.2853;AA=c|||;VT=SNP
6	70372833	rs78060379	C	T	100	PASS	AC=66;AF=0.0131789;AN=5008;NS=2504;DP=18106;EAS_AF=0.0556;AMR_AF=0;AFR_AF=0;EUR_AF=0.005;SAS_AF=0.0051;AA=C|||;VT=SNP
6	70372988	rs7752102	T	C	100	PASS	AC=2727;AF=0.544529;AN=5008;NS=2504;DP=19167;EAS_AF=0.6062;AMR_AF=0.5288;AFR_AF=0.5794;EUR_AF=0.508;SAS_AF=0.4826;AA=T|||;VT=SNP
6	70373237	rs6455335	T	C	100	PASS	AC=2733;AF=0.545727;AN=5008;NS=2504;DP=21396;EAS_AF=0.6062;AMR_AF=0.5288;AFR_AF=0.584;EUR_AF=0.508;SAS_AF=0.4826;AA=G|||;VT=SNP
6	70373363	rs6455336	T	G	100	PASS	AC=4187;AF=0.836062;AN=5008;NS=2504;DP=19815;EAS_AF=0.9117;AMR_AF=0.8242;AFR_AF=0.7428;EUR_AF=0.8449;SAS_AF=0.8834;AA=G|||;VT=SNP
6	70373470	rs6930785	G	A	100	PASS	AC=2716;AF=0.542332;AN=5008;NS=2504;DP=20885;EAS_AF=0.6052;AMR_AF=0.5288;AFR_AF=0.5719;EUR_AF=0.508;SAS_AF=0.4826;AA=G|||;VT=SNP
6	70373515	rs17765037	A	G	100	PASS	AC=794;AF=0.158546;AN=5008;NS=2504;DP=20156;EAS_AF=0.0397;AMR_AF=0.1744;AFR_AF=0.0998;EUR_AF=0.3062;SAS_AF=0.1973;AA=A|||;VT=SNP
6	70373582	rs78363710	T	G	100	PASS	AC=1199;AF=0.239417;AN=5008;NS=2504;DP=19452;EAS_AF=0.5595;AMR_AF=0.2637;AFR_AF=0.0492;EUR_AF=0.1272;SAS_AF=0.2648;AA=T|||;VT=SNP
6	70373828	rs4706263	A	G	100	PASS	AC=2825;AF=0.564097;AN=5008;NS=2504;DP=20597;EAS_AF=0.6081;AMR_AF=0.5331;AFR_AF=0.6498;EUR_AF=0.508;SAS_AF=0.4826;AA=A|||;VT=SNP
6	70374687	rs7758646	T	C	100	PASS	AC=603;AF=0.120407;AN=5008;NS=2504;DP=16301;EAS_AF=0.0873;AMR_AF=0.0389;AFR_AF=0.3555;EUR_AF=0.007;SAS_AF=0.0112;AA=T|||;VT=SNP
6	70374692	rs61305080	C	T	100	PASS	AC=963;AF=0.192292;AN=5008;NS=2504;DP=16357;EAS_AF=0.0407;AMR_AF=0.2305;AFR_AF=0.1286;EUR_AF=0.3767;SAS_AF=0.2178;AA=C|||;VT=SNP
6	70375076	rs34064969	A	G	100	PASS	AC=963;AF=0.192292;AN=5008;NS=2504;DP=17157;EAS_AF=0.0407;AMR_AF=0.2305;AFR_AF=0.1286;EUR_AF=0.3767;SAS_AF=0.2178;AA=A|||;VT=SNP
6	70375320	rs9346322	T	C	100	PASS	AC=2770;AF=0.553115;AN=5008;NS=2504;DP=16653;EAS_AF=0.6815;AMR_AF=0.5317;AFR_AF=0.5514;EUR_AF=0.505;SAS_AF=0.4877;AA=T|||;VT=SNP
6	70375494	rs9454863	T	A	100	PASS	AC=924;AF=0.184505;AN=5008;NS=2504;DP=16097;EAS_AF=0.2282;AMR_AF=0.2017;AFR_AF=0.0908;EUR_AF=0.169;SAS_AF=0.2699;AA=T|||;VT=SNP
6	70375796	rs2345237	T	G	100	PASS	AC=2326;AF=0.464457;AN=5008;NS=2504;DP=18816;EAS_AF=0.3562;AMR_AF=0.4207;AFR_AF=0.5469;EUR_AF=0.4791;SAS_AF=0.4806;AA=T|||;VT=SNP
6	70375943	rs9346325	A	G	100	PASS	AC=1181;AF=0.235823;AN=5008;NS=2504;DP=18665;EAS_AF=0.5536;AMR_AF=0.2594;AFR_AF=0.0492;EUR_AF=0.1213;SAS_AF=0.2618;AA=A|||;VT=SNP
6	70376041	rs727237	T	A	100	PASS	AC=795;AF=0.158746;AN=5008;NS=2504;DP=20039;EAS_AF=0.0407;AMR_AF=0.1758;AFR_AF=0.0991;EUR_AF=0.3022;SAS_AF=0.2014;AA=T|||;VT=SNP
6	70376655	rs2168714	G	A	100	PASS	AC=1181;AF=0.235823;AN=5008;NS=2504;DP=19056;EAS_AF=0.5536;AMR_AF=0.2594;AFR_AF=0.0492;EUR_AF=0.1213;SAS_AF=0.2618;AA=G|||;VT=SNP
6	70376800	rs2345238	A	G	100	PASS	AC=1181;AF=0.235823;AN=5008;NS=2504;DP=16480;EAS_AF=0.5536;AMR_AF=0.2594;AFR_AF=0.0492;EUR_AF=0.1213;SAS_AF=0.2618;AA=A|||;VT=SNP
6	70376955	rs2345239	G	A	100	PASS	AC=1142;AF=0.228035;AN=5008;NS=2504;DP=14103;EAS_AF=0.5536;AMR_AF=0.2594;AFR_AF=0.0197;EUR_AF=0.1213;SAS_AF=0.2618;AA=A|||;VT=SNP
6	70377155	rs9342765	G	A	100	PASS	AC=3685;AF=0.735823;AN=5008;NS=2504;DP=16054;EAS_AF=0.9097;AMR_AF=0.7363;AFR_AF=0.6324;EUR_AF=0.675;SAS_AF=0.7587;AA=A|||;VT=SNP
6	70377693	rs9354874	A	C	100	PASS	AC=3785;AF=0.755791;AN=5008;NS=2504;DP=18156;EAS_AF=0.9087;AMR_AF=0.7421;AFR_AF=0.7065;EUR_AF=0.674;SAS_AF=0.7587;AA=C|||;VT=SNP
6	70377798	rs9351769	C	T	100	PASS	AC=2929;AF=0.584864;AN=5008;NS=2504;DP=17763;EAS_AF=0.869;AMR_AF=0.5749;AFR_AF=0.525;EUR_AF=0.4115;SAS_AF=0.5583;AA=T|||;VT=SNP
6	70378796	rs13204219	G	A	100	PASS	AC=794;AF=0.158546;AN=5008;NS=2504;DP=16628;EAS_AF=0.0397;AMR_AF=0.1758;AFR_AF=0.0991;EUR_AF=0.3022;SAS_AF=0.2014;AA=G|||;VT=SNP
6	70378804	rs9346326	T	C	100	PASS	AC=2883;AF=0.575679;AN=5008;NS=2504;DP=16521;EAS_AF=0.87;AMR_AF=0.5591;AFR_AF=0.5257;EUR_AF=0.3738;SAS_AF=0.5593;AA=T|||;VT=SNP
6	70379937	rs7747908	G	A	100	PASS	AC=3388;AF=0.676518;AN=5008;NS=2504;DP=18814;EAS_AF=0.7272;AMR_AF=0.6859;AFR_AF=0.6914;EUR_AF=0.6054;SAS_AF=0.6708;AA=A|||;VT=SNP
6	70379990	rs9294846	T	C	100	PASS	AC=388;AF=0.077476;AN=5008;NS=2504;DP=20128;EAS_AF=0.0427;AMR_AF=0.1542;AFR_AF=0.0469;EUR_AF=0.0805;SAS_AF=0.0971;AA=T|||;VT=SNP
6	70380069	rs9294847	A	G	100	PASS	AC=368;AF=0.0734824;AN=5008;NS=2504;DP=20873;EAS_AF=0.0427;AMR_AF=0.1527;AFR_AF=0.0325;EUR_AF=0.0805;SAS_AF=0.0971;AA=A|||;VT=SNP
6	70380290	rs6912049	C	T	100	PASS	AC=692;AF=0.138179;AN=5008;NS=2504;DP=20300;EAS_AF=0.0476;AMR_AF=0.0418;AFR_AF=0.4009;EUR_AF=0.0159;SAS_AF=0.0706;AA=C|||;VT=SNP
6	70380455	rs8180582	G	A	100	PASS	AC=1930;AF=0.385383;AN=5008;NS=2504;DP=21672;EAS_AF=0.5645;AMR_AF=0.4352;AFR_AF=0.1195;EUR_AF=0.4334;SAS_AF=0.4755;AA=G|||;VT=SNP
6	70380625	rs78724975	C	T	100	PASS	AC=128;AF=0.0255591;AN=5008;NS=2504;DP=19724;EAS_AF=0.0446;AMR_AF=0;AFR_AF=0.0008;EUR_AF=0.0139;SAS_AF=0.0695;AA=C|||;VT=SNP
6	70381170	rs9354876	T	C	100	PASS	AC=2753;AF=0.54972;AN=5008;NS=2504;DP=15990;EAS_AF=0.6111;AMR_AF=0.4841;AFR_AF=0.6165;EUR_AF=0.4493;SAS_AF=0.546;AA=C|||;VT=SNP
6	70381343	rs9346327	G	A	100	PASS	AC=2059;AF=0.411142;AN=5008;NS=2504;DP=16551;EAS_AF=0.5615;AMR_AF=0.4424;AFR_AF=0.2156;EUR_AF=0.4334;SAS_AF=0.4755;AA=G|||;VT=SNP
6	70381868	rs9364046	C	T	100	PASS	AC=2753;AF=0.54972;AN=5008;NS=2504;DP=16657;EAS_AF=0.6111;AMR_AF=0.4841;AFR_AF=0.6165;EUR_AF=0.4493;SAS_AF=0.546;AA=T|||;VT=SNP
6	70382139	rs9346328	C	T	100	PASS	AC=2062;AF=0.411741;AN=5008;NS=2504;DP=20037;EAS_AF=0.5645;AMR_AF=0.4424;AFR_AF=0.2156;EUR_AF=0.4334;SAS_AF=0.4755;AA=T|||;VT=SNP
6	70382570	rs6903952	A	G	100	PASS	AC=692;AF=0.138179;AN=5008;NS=2504;DP=21226;EAS_AF=0.0466;AMR_AF=0.0418;AFR_AF=0.4017;EUR_AF=0.0159;SAS_AF=0.0706;AA=A|||;VT=SNP
6	70383227	rs9354877	A	G	100	PASS	AC=2046;AF=0.408546;AN=5008;NS=2504;DP=18210;EAS_AF=0.5645;AMR_AF=0.4424;AFR_AF=0.2035;EUR_AF=0.4334;SAS_AF=0.4755;AA=A|||;VT=SNP
6	70383665	rs9454865	G	A	100	PASS	AC=373;AF=0.0744808;AN=5008;NS=2504;DP=20096;EAS_AF=0.0427;AMR_AF=0.1484;AFR_AF=0.0431;EUR_AF=0.0785;SAS_AF=0.093;AA=G|||;VT=SNP
6	70383739	rs16867900	G	C	100	PASS	AC=691;AF=0.137979;AN=5008;NS=2504;DP=20504;EAS_AF=0.0466;AMR_AF=0.0418;AFR_AF=0.4009;EUR_AF=0.0159;SAS_AF=0.0706;AA=G|||;VT=SNP
6	70383950	rs6455337	C	G	100	PASS	AC=2762;AF=0.551518;AN=5008;NS=2504;DP=17838;EAS_AF=0.6111;AMR_AF=0.487;AFR_AF=0.6195;EUR_AF=0.4523;SAS_AF=0.546;AA=G|||;VT=SNP
6	70384098	rs1542413	A	G	100	PASS	AC=3235;AF=0.645966;AN=5008;NS=2504;DP=19871;EAS_AF=0.7381;AMR_AF=0.6354;AFR_AF=0.6626;EUR_AF=0.5358;SAS_AF=0.6493;AA=A|||;VT=SNP
6	70384126	rs1542412	T	C	100	PASS	AC=1932;AF=0.385783;AN=5008;NS=2504;DP=20380;EAS_AF=0.5645;AMR_AF=0.4352;AFR_AF=0.1195;EUR_AF=0.4354;SAS_AF=0.4755;AA=T|||;VT=SNP
6	70384195	rs1379454	C	T	100	PASS	AC=690;AF=0.13778;AN=5008;NS=2504;DP=20707;EAS_AF=0.0466;AMR_AF=0.0418;AFR_AF=0.4002;EUR_AF=0.0159;SAS_AF=0.0706;AA=C|||;VT=SNP
6	70384259	rs140138805	G	A	100	PASS	AC=18;AF=0.00359425;AN=5008;NS=2504;DP=19709;EAS_AF=0.0169;AMR_AF=0;AFR_AF=0;EUR_AF=0;SAS_AF=0.001;AA=G|||;VT=SNP
6	70384535	rs117908506	G	T	100	PASS	AC=99;AF=0.0197684;AN=5008;NS=2504;DP=21512;EAS_AF=0.0833;AMR_AF=0;AFR_AF=0;EUR_AF=0.005;SAS_AF=0.0102;AA=G|||;VT=SNP
6	70384742	rs4707278	G	C	100	PASS	AC=2050;AF=0.409345;AN=5008;NS=2504;DP=17062;EAS_AF=0.5645;AMR_AF=0.4438;AFR_AF=0.2042;EUR_AF=0.4354;SAS_AF=0.4755;AA=G|||;VT=SNP
6	70385223	rs1026441	T	C	100	PASS	AC=1932;AF=0.385783;AN=5008;NS=2504;DP=16486;EAS_AF=0.5645;AMR_AF=0.4352;AFR_AF=0.1195;EUR_AF=0.4354;SAS_AF=0.4755;AA=T|||;VT=SNP
6	70385655	rs80330045	A	G	100	PASS	AC=100;AF=0.0199681;AN=5008;NS=2504;DP=17134;EAS_AF=0.0843;AMR_AF=0;AFR_AF=0;EUR_AF=0.005;SAS_AF=0.0102;AA=A|||;VT=SNP
6	70385709	rs9185	G	A	100	PASS	AC=3235;AF=0.645966;AN=5008;NS=2504;DP=16944;EAS_AF=0.7381;AMR_AF=0.6354;AFR_AF=0.6626;EUR_AF=0.5358;SAS_AF=0.6493;AA=A|||;VT=SNP
6	70386247	rs3214020	A	G	100	PASS	AC=612;AF=0.122204;AN=5008;NS=2504;DP=18177;EAS_AF=0.0466;AMR_AF=0.0389;AFR_AF=0.3427;EUR_AF=0.0159;SAS_AF=0.0706;AA=A|||;VT=SNP
6	70386320	rs3214021	C	T	100	PASS	AC=2049;AF=0.409145;AN=5008;NS=2504;DP=17582;EAS_AF=0.5645;AMR_AF=0.4424;AFR_AF=0.2042;EUR_AF=0.4354;SAS_AF=0.4755;AA=T|||;VT=SNP;EX_TARGET
6	70386653	rs3816563	A	G	100	PASS	AC=2048;AF=0.408946;AN=5008;NS=2504;DP=18698;EAS_AF=0.5645;AMR_AF=0.4424;AFR_AF=0.2035;EUR_AF=0.4354;SAS_AF=0.4755;AA=A|||;VT=SNP
6	70387093	rs6455338	T	C	100	PASS	AC=2048;AF=0.408946;AN=5008;NS=2504;DP=20951;EAS_AF=0.5645;AMR_AF=0.4424;AFR_AF=0.2035;EUR_AF=0.4354;SAS_AF=0.4755;AA=T|||;VT=SNP
6	70387160	rs6455339	C	T	100	PASS	AC=2048;AF=0.408946;AN=5008;NS=2504;DP=20896;EAS_AF=0.5645;AMR_AF=0.4424;AFR_AF=0.2035;EUR_AF=0.4354;SAS_AF=0.4755;AA=T|||;VT=SNP
6	70387626	rs9294848	A	T	100	PASS	AC=2762;AF=0.551518;AN=5008;NS=2504;DP=18296;EAS_AF=0.6111;AMR_AF=0.487;AFR_AF=0.6195;EUR_AF=0.4523;SAS_AF=0.546;AA=T|||;VT=SNP
6	70388022	rs9360397	G	A	100	PASS	AC=1962;AF=0.391773;AN=5008;NS=2504;DP=18724;EAS_AF=0.5645;AMR_AF=0.4366;AFR_AF=0.1415;EUR_AF=0.4354;SAS_AF=0.4755;AA=G|||;VT=SNP
6	70388352	rs9364047	T	C	100	PASS	AC=2063;AF=0.411941;AN=5008;NS=2504;DP=14934;EAS_AF=0.5645;AMR_AF=0.4424;AFR_AF=0.2148;EUR_AF=0.4354;SAS_AF=0.4755;AA=T|||;VT=SNP
6	70388751	rs3823078	A	G	100	PASS	AC=2071;AF=0.413538;AN=5008;NS=2504;DP=16291;EAS_AF=0.5645;AMR_AF=0.4452;AFR_AF=0.2186;EUR_AF=0.4364;SAS_AF=0.4755;AA=G|||;VT=SNP
6	70388810	rs3823079	A	G	100	PASS	AC=1933;AF=0.385982;AN=5008;NS=2504;DP=16080;EAS_AF=0.5645;AMR_AF=0.4352;AFR_AF=0.1195;EUR_AF=0.4364;SAS_AF=0.4755;AA=A|||;VT=SNP
6	70389651	rs7742015	A	G	100	PASS	AC=3235;AF=0.645966;AN=5008;NS=2504;DP=15222;EAS_AF=0.7381;AMR_AF=0.634;AFR_AF=0.6626;EUR_AF=0.5358;SAS_AF=0.6503;AA=G|||;VT=SNP
6	70389764	rs12111306	G	A	100	PASS	AC=613;AF=0.122404;AN=5008;NS=2504;DP=17717;EAS_AF=0.0466;AMR_AF=0.0389;AFR_AF=0.3434;EUR_AF=0.0159;SAS_AF=0.0706;AA=G|||;VT=SNP
6	70389810	rs9454868	C	A	100	PASS	AC=375;AF=0.0748802;AN=5008;NS=2504;DP=19204;EAS_AF=0.0427;AMR_AF=0.1484;AFR_AF=0.0431;EUR_AF=0.0785;SAS_AF=0.0951;AA=C|||;VT=SNP
6	70389859	rs7774371	C	T	100	PASS	AC=3229;AF=0.644768;AN=5008;NS=2504;DP=19168;EAS_AF=0.7381;AMR_AF=0.634;AFR_AF=0.6619;EUR_AF=0.5328;SAS_AF=0.6483;AA=T|||;VT=SNP
6	70390132	rs4706271	T	G	100	PASS	AC=2049;AF=0.409145;AN=5008;NS=2504;DP=18510;EAS_AF=0.5645;AMR_AF=0.4424;AFR_AF=0.2035;EUR_AF=0.4354;SAS_AF=0.4765;AA=T|||;VT=SNP
6	70390283	rs4706272	G	A	100	PASS	AC=2048;AF=0.408946;AN=5008;NS=2504;DP=16931;EAS_AF=0.5645;AMR_AF=0.4424;AFR_AF=0.2035;EUR_AF=0.4354;SAS_AF=0.4755;AA=G|||;VT=SNP
6	70390569	rs145537601	G	A	100	PASS	AC=28;AF=0.00559105;AN=5008;NS=2504;DP=17012;EAS_AF=0.0258;AMR_AF=0.0014;AFR_AF=0;EUR_AF=0;SAS_AF=0.001;AA=G|||;VT=SNP
6	70391588	rs4707289	C	T	100	PASS	AC=2042;AF=0.407748;AN=5008;NS=2504;DP=13462;EAS_AF=0.5645;AMR_AF=0.4409;AFR_AF=0.2027;EUR_AF=0.4324;SAS_AF=0.4744;AA=C|||;VT=SNP
6	70391640	rs4706273	C	T	100	PASS	AC=1926;AF=0.384585;AN=5008;NS=2504;DP=14965;EAS_AF=0.5645;AMR_AF=0.4337;AFR_AF=0.1188;EUR_AF=0.4324;SAS_AF=0.4744;AA=C|||;VT=SNP
6	70391650	rs980587	C	T	100	PASS	AC=714;AF=0.142572;AN=5008;NS=2504;DP=14916;EAS_AF=0.0466;AMR_AF=0.0447;AFR_AF=0.416;EUR_AF=0.0169;SAS_AF=0.0706;AA=C|||;VT=SNP
6	70391694	rs4706274	T	C	100	PASS	AC=1265;AF=0.252596;AN=5008;NS=2504;DP=15242;EAS_AF=0.5228;AMR_AF=0.2738;AFR_AF=0.0204;EUR_AF=0.1779;SAS_AF=0.3497;AA=T|||;VT=SNP
6	70391992	rs12175229	G	A	100	PASS	AC=1926;AF=0.384585;AN=5008;NS=2504;DP=15313;EAS_AF=0.5645;AMR_AF=0.4337;AFR_AF=0.1188;EUR_AF=0.4324;SAS_AF=0.4744;AA=g|||;VT=SNP
6	70392175	rs1457494	C	T	100	PASS	AC=2042;AF=0.407748;AN=5008;NS=2504;DP=15261;EAS_AF=0.5645;AMR_AF=0.4409;AFR_AF=0.2027;EUR_AF=0.4324;SAS_AF=0.4744;AA=T|||;VT=SNP
6	70392529	rs16867995	T	A	100	PASS	AC=100;AF=0.0199681;AN=5008;NS=2504;DP=17881;EAS_AF=0.0843;AMR_AF=0;AFR_AF=0;EUR_AF=0.005;SAS_AF=0.0102;AA=T|||;VT=SNP
6	70392541	rs17765737	G	C	100	PASS	AC=250;AF=0.0499201;AN=5008;NS=2504;DP=17872;EAS_AF=0.0228;AMR_AF=0.0836;AFR_AF=0.0015;EUR_AF=0.1173;SAS_AF=0.0501;AA=g|||;VT=SNP
6	70392625	rs1457493	A	C	100	PASS	AC=2042;AF=0.407748;AN=5008;NS=2504;DP=17064;EAS_AF=0.5645;AMR_AF=0.4409;AFR_AF=0.2027;EUR_AF=0.4324;SAS_AF=0.4744;AA=A|||;VT=SNP
6	70393022	rs3799097	G	C	100	PASS	AC=691;AF=0.137979;AN=5008;NS=2504;DP=19086;EAS_AF=0.0466;AMR_AF=0.0418;AFR_AF=0.4009;EUR_AF=0.0159;SAS_AF=0.0706;AA=G|||;VT=SNP
6	70393030	rs77829755	C	A	100	PASS	AC=85;AF=0.0169728;AN=5008;NS=2504;DP=19203;EAS_AF=0.0813;AMR_AF=0;AFR_AF=0;EUR_AF=0.001;SAS_AF=0.002;AA=C|||;VT=SNP
6	70393323	rs16868004	G	C	100	PASS	AC=38;AF=0.00758786;AN=5008;NS=2504;DP=17556;EAS_AF=0.0327;AMR_AF=0;AFR_AF=0;EUR_AF=0.005;SAS_AF=0;AA=G|||;VT=SNP
6	70393640	rs930886	T	C	100	PASS	AC=3238;AF=0.646565;AN=5008;NS=2504;DP=17242;EAS_AF=0.7381;AMR_AF=0.6354;AFR_AF=0.6634;EUR_AF=0.5348;SAS_AF=0.6524;AA=C|||;VT=SNP
6	70394071	rs9354878	A	G	100	PASS	AC=4574;AF=0.913339;AN=5008;NS=2504;DP=16243;EAS_AF=0.9484;AMR_AF=0.83;AFR_AF=0.9879;EUR_AF=0.839;SAS_AF=0.9121;AA=G|||;VT=SNP
6	70394842	rs2502568	G	A	100	PASS	AC=4395;AF=0.877596;AN=5008;NS=2504;DP=16214;EAS_AF=0.9534;AMR_AF=0.9611;AFR_AF=0.6566;EUR_AF=0.9841;SAS_AF=0.9294;AA=A|||;VT=SNP
6	70395564	rs1963956	G	A	100	PASS	AC=2048;AF=0.408946;AN=5008;NS=2504;DP=17953;EAS_AF=0.5645;AMR_AF=0.4424;AFR_AF=0.2035;EUR_AF=0.4354;SAS_AF=0.4755;AA=G|||;VT=SNP
6	70397500	rs2502567	C	G	100	PASS	AC=4316;AF=0.861821;AN=5008;NS=2504;DP=18438;EAS_AF=0.9534;AMR_AF=0.9582;AFR_AF=0.5991;EUR_AF=0.9841;SAS_AF=0.9284;AA=G|||;VT=SNP
6	70397738	rs75534017	C	T	100	PASS	AC=100;AF=0.0199681;AN=5008;NS=2504;DP=17330;EAS_AF=0.0843;AMR_AF=0;AFR_AF=0;EUR_AF=0.005;SAS_AF=0.0102;AA=C|||;VT=SNP
6	70398062	rs2045444	T	C	100	PASS	AC=1932;AF=0.385783;AN=5008;NS=2504;DP=18508;EAS_AF=0.5645;AMR_AF=0.4352;AFR_AF=0.1195;EUR_AF=0.4354;SAS_AF=0.4755;AA=T|||;VT=SNP
6	70398402	rs17503505	T	C	100	PASS	AC=256;AF=0.0511182;AN=5008;NS=2504;DP=16173;EAS_AF=0.0228;AMR_AF=0.085;AFR_AF=0.003;EUR_AF=0.1203;SAS_AF=0.0501;AA=T|||;VT=SNP
6	70398900	rs2125022	A	T	100	PASS	AC=1932;AF=0.385783;AN=5008;NS=2504;DP=16618;EAS_AF=0.5645;AMR_AF=0.4352;AFR_AF=0.1195;EUR_AF=0.4354;SAS_AF=0.4755;AA=A|||;VT=SNP
6	70399065	rs9364048	A	G	100	PASS	AC=1119;AF=0.223442;AN=5008;NS=2504;DP=19093;EAS_AF=0.5198;AMR_AF=0.2608;AFR_AF=0.0144;EUR_AF=0.1302;SAS_AF=0.2699;AA=A|||;VT=SNP
6	70399894	rs2445957	T	C	100	PASS	AC=2246;AF=0.448482;AN=5008;NS=2504;DP=16926;EAS_AF=0.3889;AMR_AF=0.513;AFR_AF=0.3805;EUR_AF=0.5477;SAS_AF=0.454;AA=T|||;VT=SNP
6	70399928	rs16868038	G	A	100	PASS	AC=100;AF=0.0199681;AN=5008;NS=2504;DP=16309;EAS_AF=0.0843;AMR_AF=0;AFR_AF=0;EUR_AF=0.005;SAS_AF=0.0102;AA=G|||;VT=SNP
6	70400259	rs2502566	A	G	100	PASS	AC=4395;AF=0.877596;AN=5008;NS=2504;DP=17365;EAS_AF=0.9534;AMR_AF=0.9611;AFR_AF=0.6566;EUR_AF=0.9841;SAS_AF=0.9294;AA=G|||;VT=SNP
6	70400488	rs2502565	A	G	100	PASS	AC=4295;AF=0.857628;AN=5008;NS=2504;DP=15424;EAS_AF=0.9534;AMR_AF=0.9553;AFR_AF=0.5847;EUR_AF=0.9831;SAS_AF=0.9294;AA=G|||;VT=SNP
6	70400848	rs147669048	A	T	100	PASS	AC=20;AF=0.00399361;AN=5008;NS=2504;DP=16863;EAS_AF=0.0198;AMR_AF=0;AFR_AF=0;EUR_AF=0;SAS_AF=0;AA=A|||;VT=SNP
6	70400885	rs2445958	A	C	100	PASS	AC=2246;AF=0.448482;AN=5008;NS=2504;DP=16649;EAS_AF=0.3889;AMR_AF=0.513;AFR_AF=0.3805;EUR_AF=0.5477;SAS_AF=0.454;AA=A|||;VT=SNP
6	70401629	rs2445959	G	A	100	PASS	AC=2245;AF=0.448283;AN=5008;NS=2504;DP=13251;EAS_AF=0.3889;AMR_AF=0.5115;AFR_AF=0.3805;EUR_AF=0.5477;SAS_AF=0.454;AA=A|||;VT=SNP
6	70401725	rs2445960	G	A	100	PASS	AC=2246;AF=0.448482;AN=5008;NS=2504;DP=11064;EAS_AF=0.3889;AMR_AF=0.513;AFR_AF=0.3805;EUR_AF=0.5477;SAS_AF=0.454;AA=G|||;VT=SNP
6	70401842	rs12662629	C	T	100	PASS	AC=2048;AF=0.408946;AN=5008;NS=2504;DP=14112;EAS_AF=0.5645;AMR_AF=0.4424;AFR_AF=0.2035;EUR_AF=0.4354;SAS_AF=0.4755;AA=C|||;VT=SNP
6	70401855	rs9354879	C	T	100	PASS	AC=2048;AF=0.408946;AN=5008;NS=2504;DP=14926;EAS_AF=0.5645;AMR_AF=0.4424;AFR_AF=0.2035;EUR_AF=0.4354;SAS_AF=0.4755;AA=C|||;VT=SNP
6	70402106	rs2445961	T	C	100	PASS	AC=4394;AF=0.877396;AN=5008;NS=2504;DP=15417;EAS_AF=0.9534;AMR_AF=0.9611;AFR_AF=0.6558;EUR_AF=0.9841;SAS_AF=0.9294;AA=C|||;VT=SNP
6	70402467	rs2494776	A	G	100	PASS	AC=1446;AF=0.288738;AN=5008;NS=2504;DP=17429;EAS_AF=0.2619;AMR_AF=0.3069;AFR_AF=0.1868;EUR_AF=0.3926;SAS_AF=0.3344;AA=A|||;VT=SNP
6	70402728	rs17503698	C	T	100	PASS	AC=212;AF=0.0423323;AN=5008;NS=2504;DP=16212;EAS_AF=0.002;AMR_AF=0.0749;AFR_AF=0.0015;EUR_AF=0.0775;SAS_AF=0.0798;AA=C|||;VT=SNP
6	70403085	rs2445962	G	A	100	PASS	AC=2245;AF=0.448283;AN=5008;NS=2504;DP=15449;EAS_AF=0.3889;AMR_AF=0.513;AFR_AF=0.3797;EUR_AF=0.5477;SAS_AF=0.454;AA=G|||;VT=SNP
6	70403120	rs2502564	C	T	100	PASS	AC=1322;AF=0.263978;AN=5008;NS=2504;DP=15075;EAS_AF=0.2619;AMR_AF=0.3055;AFR_AF=0.0938;EUR_AF=0.3926;SAS_AF=0.3344;AA=C|||;VT=SNP
6	70403739	rs3799104	A	G	100	PASS	AC=2048;AF=0.408946;AN=5008;NS=2504;DP=16199;EAS_AF=0.5645;AMR_AF=0.4424;AFR_AF=0.2035;EUR_AF=0.4354;SAS_AF=0.4755;AA=A|||;VT=SNP
6	70404281	rs3799105	A	C	100	PASS	AC=2043;AF=0.407947;AN=5008;NS=2504;DP=18238;EAS_AF=0.5645;AMR_AF=0.4409;AFR_AF=0.2035;EUR_AF=0.4324;SAS_AF=0.4744;AA=A|||;VT=SNP
6	70404764	rs3799106	T	C	100	PASS	AC=2065;AF=0.41234;AN=5008;NS=2504;DP=20067;EAS_AF=0.5645;AMR_AF=0.4438;AFR_AF=0.2179;EUR_AF=0.4334;SAS_AF=0.4744;AA=C|||;VT=SNP
6	70404868	rs2445964	T	C	100	PASS	AC=1777;AF=0.354832;AN=5008;NS=2504;DP=18403;EAS_AF=0.2619;AMR_AF=0.366;AFR_AF=0.3381;EUR_AF=0.4672;SAS_AF=0.3497;AA=T|||;VT=SNP
6	70404911	rs28434733	C	T	100	PASS	AC=360;AF=0.071885;AN=5008;NS=2504;DP=18184;EAS_AF=0.0427;AMR_AF=0.1484;AFR_AF=0.0318;EUR_AF=0.0785;SAS_AF=0.0951;AA=C|||;VT=SNP
6	70405107	rs79272186	C	G	100	PASS	AC=93;AF=0.0185703;AN=5008;NS=2504;DP=18766;EAS_AF=0.0903;AMR_AF=0;AFR_AF=0;EUR_AF=0;SAS_AF=0.002;AA=C|||;VT=SNP
6	70405164	rs2445965	T	C	100	PASS	AC=4317;AF=0.862021;AN=5008;NS=2504;DP=18449;EAS_AF=0.9534;AMR_AF=0.9582;AFR_AF=0.5991;EUR_AF=0.9841;SAS_AF=0.9294;AA=C|||;VT=SNP
6	70405167	rs2502557	G	A	100	PASS	AC=4178;AF=0.834265;AN=5008;NS=2504;DP=18339;EAS_AF=0.9534;AMR_AF=0.9481;AFR_AF=0.5;EUR_AF=0.9831;SAS_AF=0.9294;AA=G|||;VT=SNP
6	70405806	rs144700042	G	A	100	PASS	AC=100;AF=0.0199681;AN=5008;NS=2504;DP=14642;EAS_AF=0.0843;AMR_AF=0;AFR_AF=0;EUR_AF=0.005;SAS_AF=0.0102;AA=G|||;VT=SNP
6	70405837	rs2502556	A	G	100	PASS	AC=4439;AF=0.886382;AN=5008;NS=2504;DP=16848;EAS_AF=0.9534;AMR_AF=0.9669;AFR_AF=0.6868;EUR_AF=0.9841;SAS_AF=0.9294;AA=G|||;VT=SNP
6	70406462	rs921973	T	C	100	PASS	AC=1773;AF=0.354034;AN=5008;NS=2504;DP=19755;EAS_AF=0.2619;AMR_AF=0.3646;AFR_AF=0.3374;EUR_AF=0.4642;SAS_AF=0.3507;AA=T|||;VT=SNP
6	70406626	rs80171572	C	T	100	PASS	AC=100;AF=0.0199681;AN=5008;NS=2504;DP=17813;EAS_AF=0.0843;AMR_AF=0;AFR_AF=0;EUR_AF=0.005;SAS_AF=0.0102;AA=C|||;VT=SNP
6	70407465	rs12648	A	T	100	PASS	AC=1927;AF=0.384784;AN=5008;NS=2504;DP=15161;EAS_AF=0.5645;AMR_AF=0.4337;AFR_AF=0.1203;EUR_AF=0.4324;SAS_AF=0.4734;AA=A|||;VT=SNP;EX_TARGET
6	70407718	rs79367650	C	T	100	PASS	AC=50;AF=0.00998403;AN=5008;NS=2504;DP=17956;EAS_AF=0.0347;AMR_AF=0;AFR_AF=0;EUR_AF=0.0139;SAS_AF=0.001;AA=C|||;VT=SNP
6	70407757	rs2445967	T	C	100	PASS	AC=4318;AF=0.86222;AN=5008;NS=2504;DP=18992;EAS_AF=0.9534;AMR_AF=0.9597;AFR_AF=0.5991;EUR_AF=0.9841;SAS_AF=0.9294;AA=T|||;VT=SNP
6	70409159	rs9446157	G	C	100	PASS	AC=375;AF=0.0748802;AN=5008;NS=2504;DP=15831;EAS_AF=0.0427;AMR_AF=0.1484;AFR_AF=0.0431;EUR_AF=0.0785;SAS_AF=0.0951;AA=G|||;VT=SNP
6	70409877	rs921972	A	G	100	PASS	AC=1960;AF=0.391374;AN=5008;NS=2504;DP=17925;EAS_AF=0.5645;AMR_AF=0.4366;AFR_AF=0.1407;EUR_AF=0.4354;SAS_AF=0.4744;AA=A|||;VT=SNP
6	70410163	rs4516910	A	C	100	PASS	AC=1932;AF=0.385783;AN=5008;NS=2504;DP=17529;EAS_AF=0.5655;AMR_AF=0.4352;AFR_AF=0.1195;EUR_AF=0.4354;SAS_AF=0.4744;AA=A|||;VT=SNP
6	70411157	rs2445969	G	A	100	PASS	AC=4395;AF=0.877596;AN=5008;NS=2504;DP=16088;EAS_AF=0.9534;AMR_AF=0.9611;AFR_AF=0.6558;EUR_AF=0.9841;SAS_AF=0.9305;AA=A|||;VT=SNP
6	70411448	rs75847296	T	A	100	PASS	AC=27;AF=0.00539137;AN=5008;NS=2504;DP=16015;EAS_AF=0.0248;AMR_AF=0;AFR_AF=0.0008;EUR_AF=0;SAS_AF=0.001;AA=T|||;VT=SNP
6	70412019	rs16868085	T	C	100	PASS	AC=72;AF=0.014377;AN=5008;NS=2504;DP=15096;EAS_AF=0.0456;AMR_AF=0.0331;AFR_AF=0;EUR_AF=0;SAS_AF=0.0031;AA=T|||;VT=SNP
6	70412380	rs7741758	A	C	100	PASS	AC=2041;AF=0.407548;AN=5008;NS=2504;DP=15362;EAS_AF=0.5645;AMR_AF=0.4409;AFR_AF=0.2027;EUR_AF=0.4324;SAS_AF=0.4734;AA=A|||;VT=SNP
6	70412501	rs79580747	T	C	100	PASS	AC=107;AF=0.0213658;AN=5008;NS=2504;DP=14737;EAS_AF=0.0397;AMR_AF=0.072;AFR_AF=0.003;EUR_AF=0;SAS_AF=0.0133;AA=T|||;VT=SNP
6	70412542	rs7742087	A	G	100	PASS	AC=2047;AF=0.408746;AN=5008;NS=2504;DP=15062;EAS_AF=0.5645;AMR_AF=0.4424;AFR_AF=0.2035;EUR_AF=0.4354;SAS_AF=0.4744;AA=A|||;VT=SNP
6	70412603	rs2502597	G	C	100	PASS	AC=2761;AF=0.551318;AN=5008;NS=2504;DP=16091;EAS_AF=0.6111;AMR_AF=0.487;AFR_AF=0.6195;EUR_AF=0.4523;SAS_AF=0.545;AA=C|||;VT=SNP
6	70412613	rs74571842	C	T	100	PASS	AC=475;AF=0.0948482;AN=5008;NS=2504;DP=16268;EAS_AF=0.127;AMR_AF=0.1484;AFR_AF=0.0439;EUR_AF=0.0835;SAS_AF=0.1043;AA=C|||;VT=SNP
6	70413118	rs3799109	T	C	100	PASS	AC=359;AF=0.0716853;AN=5008;NS=2504;DP=15766;EAS_AF=0.0427;AMR_AF=0.1484;AFR_AF=0.0325;EUR_AF=0.0785;SAS_AF=0.093;AA=T|||;VT=SNP
6	70413328	rs960144	T	C	100	PASS	AC=2763;AF=0.551717;AN=5008;NS=2504;DP=12615;EAS_AF=0.6111;AMR_AF=0.487;AFR_AF=0.6203;EUR_AF=0.4523;SAS_AF=0.546;AA=C|||;VT=SNP
6	70413831	rs71559565	G	A	100	PASS	AC=207;AF=0.0413339;AN=5008;NS=2504;DP=18014;EAS_AF=0.0228;AMR_AF=0.0692;AFR_AF=0.003;EUR_AF=0.0825;SAS_AF=0.0501;AA=G|||;VT=SNP
6	70413953	rs78149587	A	T	100	PASS	AC=376;AF=0.0750799;AN=5008;NS=2504;DP=18753;EAS_AF=0.0427;AMR_AF=0.1484;AFR_AF=0.0439;EUR_AF=0.0785;SAS_AF=0.0951;AA=A|||;VT=SNP
6	70414263	rs9364050	G	C	100	PASS	AC=2761;AF=0.551318;AN=5008;NS=2504;DP=18037;EAS_AF=0.6111;AMR_AF=0.487;AFR_AF=0.6195;EUR_AF=0.4523;SAS_AF=0.545;AA=C|||;VT=SNP
6	70414611	rs76491489	A	G	100	PASS	AC=361;AF=0.0720847;AN=5008;NS=2504;DP=16684;EAS_AF=0.0427;AMR_AF=0.1484;AFR_AF=0.0333;EUR_AF=0.0785;SAS_AF=0.0941;AA=A|||;VT=SNP
6	70414844	rs1840940	T	G	100	PASS	AC=3563;AF=0.711462;AN=5008;NS=2504;DP=14895;EAS_AF=0.7381;AMR_AF=0.6931;AFR_AF=0.8132;EUR_AF=0.6074;SAS_AF=0.6667;AA=G|||;VT=SNP
6	70415327	rs58749084	T	C	100	PASS	AC=714;AF=0.142572;AN=5008;NS=2504;DP=19498;EAS_AF=0.0466;AMR_AF=0.0447;AFR_AF=0.416;EUR_AF=0.0169;SAS_AF=0.0706;AA=T|||;VT=SNP
6	70415435	rs57751010	T	C	100	PASS	AC=714;AF=0.142572;AN=5008;NS=2504;DP=19949;EAS_AF=0.0466;AMR_AF=0.0447;AFR_AF=0.416;EUR_AF=0.0169;SAS_AF=0.0706;AA=T|||;VT=SNP
6	70416053	rs2445971	C	G	100	PASS	AC=528;AF=0.105431;AN=5008;NS=2504;DP=17517;EAS_AF=0.0863;AMR_AF=0.1744;AFR_AF=0.0212;EUR_AF=0.162;SAS_AF=0.1319;AA=C|||;VT=SNP
6	70416294	rs7763213	A	G	100	PASS	AC=3242;AF=0.647364;AN=5008;NS=2504;DP=18901;EAS_AF=0.7381;AMR_AF=0.6354;AFR_AF=0.6679;EUR_AF=0.5358;SAS_AF=0.6493;AA=G|||;VT=SNP
6	70416430	rs7743876	C	T	100	PASS	AC=2051;AF=0.409545;AN=5008;NS=2504;DP=16445;EAS_AF=0.5645;AMR_AF=0.4424;AFR_AF=0.205;EUR_AF=0.4364;SAS_AF=0.4755;AA=C|||;VT=SNP
6	70416866	rs1457492	G	T	100	PASS	AC=2049;AF=0.409145;AN=5008;NS=2504;DP=18748;EAS_AF=0.5645;AMR_AF=0.4424;AFR_AF=0.2035;EUR_AF=0.4364;SAS_AF=0.4755;AA=G|||;VT=SNP
6	70417527	rs7749509	C	G	100	PASS	AC=3237;AF=0.646366;AN=5008;NS=2504;DP=20596;EAS_AF=0.7381;AMR_AF=0.6354;AFR_AF=0.6634;EUR_AF=0.5358;SAS_AF=0.6503;AA=G|||;VT=SNP
6	70417878	rs143549595	A	G	100	PASS	AC=73;AF=0.0145767;AN=5008;NS=2504;DP=16077;EAS_AF=0.0288;AMR_AF=0;AFR_AF=0;EUR_AF=0;SAS_AF=0.045;AA=A|||;VT=SNP
6	70417920	rs1457500	A	G	100	PASS	AC=2776;AF=0.554313;AN=5008;NS=2504;DP=15587;EAS_AF=0.6111;AMR_AF=0.487;AFR_AF=0.6309;EUR_AF=0.4523;SAS_AF=0.545;AA=G|||;VT=SNP
6	70417997	rs1457499	G	T	100	PASS	AC=2778;AF=0.554712;AN=5008;NS=2504;DP=15118;EAS_AF=0.6111;AMR_AF=0.487;AFR_AF=0.6309;EUR_AF=0.4523;SAS_AF=0.547;AA=T|||;VT=SNP
6	70418126	rs11967736	G	A	100	PASS	AC=691;AF=0.137979;AN=5008;NS=2504;DP=14950;EAS_AF=0.0466;AMR_AF=0.0418;AFR_AF=0.4009;EUR_AF=0.0159;SAS_AF=0.0706;AA=G|||;VT=SNP
6	70418488	rs75611730	G	A	100	PASS	AC=100;AF=0.0199681;AN=5008;NS=2504;DP=8760;EAS_AF=0.0843;AMR_AF=0;AFR_AF=0;EUR_AF=0.005;SAS_AF=0.0102;AA=G|||;VT=SNP
6	70418855	rs4706283	A	G	100	PASS	AC=2086;AF=0.416534;AN=5008;NS=2504;DP=15263;EAS_AF=0.5645;AMR_AF=0.4452;AFR_AF=0.2307;EUR_AF=0.4364;SAS_AF=0.4744;AA=a|||;VT=SNP
6	70418970	rs144639500	T	C	100	PASS	AC=363;AF=0.072484;AN=5008;NS=2504;DP=16528;EAS_AF=0.0427;AMR_AF=0.1484;AFR_AF=0.0333;EUR_AF=0.0785;SAS_AF=0.0961;AA=t|||;VT=SNP
6	70419047	rs4706284	A	G	100	PASS	AC=70;AF=0.0139776;AN=5008;NS=2504;DP=17372;EAS_AF=0.0446;AMR_AF=0.0317;AFR_AF=0;EUR_AF=0;SAS_AF=0.0031;AA=a|||;VT=SNP
6	70419255	rs16868102	T	C	100	PASS	AC=100;AF=0.0199681;AN=5008;NS=2504;DP=17703;EAS_AF=0.0843;AMR_AF=0;AFR_AF=0;EUR_AF=0.005;SAS_AF=0.0102;AA=T|||;VT=SNP
6	70419956	rs77130156	T	C	100	PASS	AC=100;AF=0.0199681;AN=5008;NS=2504;DP=17260;EAS_AF=0.0843;AMR_AF=0;AFR_AF=0;EUR_AF=0.005;SAS_AF=0.0102;AA=T|||;VT=SNP
6	70420539	rs9454873	C	T	100	PASS	AC=358;AF=0.0714856;AN=5008;NS=2504;DP=17960;EAS_AF=0.0427;AMR_AF=0.1484;AFR_AF=0.0295;EUR_AF=0.0785;SAS_AF=0.0961;AA=C|||;VT=SNP
6	70421051	rs79576895	T	C	100	PASS	AC=100;AF=0.0199681;AN=5008;NS=2504;DP=18106;EAS_AF=0.0843;AMR_AF=0;AFR_AF=0;EUR_AF=0.005;SAS_AF=0.0102;AA=T|||;VT=SNP
6	70421248	rs6902295	G	A	100	PASS	AC=2048;AF=0.408946;AN=5008;NS=2504;DP=16144;EAS_AF=0.5645;AMR_AF=0.4438;AFR_AF=0.2035;EUR_AF=0.4354;SAS_AF=0.4744;AA=G|||;VT=SNP
6	70421612	rs9364051	G	A	100	PASS	AC=1932;AF=0.385783;AN=5008;NS=2504;DP=14615;EAS_AF=0.5645;AMR_AF=0.4352;AFR_AF=0.1203;EUR_AF=0.4354;SAS_AF=0.4744;AA=G|||;VT=SNP
6	70421790	rs117890991	G	A	100	PASS	AC=100;AF=0.0199681;AN=5008;NS=2504;DP=17431;EAS_AF=0.0843;AMR_AF=0;AFR_AF=0;EUR_AF=0.005;SAS_AF=0.0102;AA=G|||;VT=SNP
6	70421794	rs62408989	T	C	100	PASS	AC=297;AF=0.0593051;AN=5008;NS=2504;DP=17636;EAS_AF=0.0208;AMR_AF=0.0764;AFR_AF=0.0053;EUR_AF=0.1402;SAS_AF=0.0767;AA=T|||;VT=SNP
6	70422037	rs9342766	G	A	100	PASS	AC=3243;AF=0.647564;AN=5008;NS=2504;DP=18511;EAS_AF=0.7381;AMR_AF=0.6354;AFR_AF=0.6679;EUR_AF=0.5358;SAS_AF=0.6503;AA=A|||;VT=SNP
6	70422443	rs7771508	T	G	100	PASS	AC=2761;AF=0.551318;AN=5008;NS=2504;DP=17740;EAS_AF=0.6111;AMR_AF=0.487;AFR_AF=0.6195;EUR_AF=0.4523;SAS_AF=0.545;AA=G|||;VT=SNP
6	70423739	rs2305837	A	G	100	PASS	AC=2042;AF=0.407748;AN=5008;NS=2504;DP=20566;EAS_AF=0.5645;AMR_AF=0.4409;AFR_AF=0.2035;EUR_AF=0.4324;SAS_AF=0.4734;AA=A|||;VT=SNP
6	70424299	rs3799112	C	T	100	PASS	AC=2770;AF=0.553115;AN=5008;NS=2504;DP=17864;EAS_AF=0.6111;AMR_AF=0.4856;AFR_AF=0.6301;EUR_AF=0.4493;SAS_AF=0.544;AA=T|||;VT=SNP
6	70424585	rs59459704	G	A	100	PASS	AC=2063;AF=0.411941;AN=5008;NS=2504;DP=17835;EAS_AF=0.5645;AMR_AF=0.4438;AFR_AF=0.2171;EUR_AF=0.4334;SAS_AF=0.4734;AA=A|||;VT=SNP
6	70425018	rs73485519	A	G	100	PASS	AC=692;AF=0.138179;AN=5008;NS=2504;DP=18862;EAS_AF=0.0466;AMR_AF=0.0418;AFR_AF=0.4017;EUR_AF=0.0159;SAS_AF=0.0706;AA=a|||;VT=SNP
6	70425565	rs9342767	A	G	100	PASS	AC=2079;AF=0.415136;AN=5008;NS=2504;DP=22490;EAS_AF=0.5645;AMR_AF=0.4438;AFR_AF=0.2292;EUR_AF=0.4334;SAS_AF=0.4734;AA=g|||;VT=SNP
6	70425596	rs74968777	G	T	100	PASS	AC=100;AF=0.0199681;AN=5008;NS=2504;DP=22350;EAS_AF=0.0843;AMR_AF=0;AFR_AF=0;EUR_AF=0.005;SAS_AF=0.0102;AA=g|||;VT=SNP
6	70425611	rs4707324	T	G	100	PASS	AC=351;AF=0.0700879;AN=5008;NS=2504;DP=22328;EAS_AF=0.0427;AMR_AF=0.1484;AFR_AF=0.0242;EUR_AF=0.0785;SAS_AF=0.0961;AA=t|||;VT=SNP
6	70425897	rs138070420	T	C	100	PASS	AC=100;AF=0.0199681;AN=5008;NS=2504;DP=22897;EAS_AF=0.0843;AMR_AF=0;AFR_AF=0;EUR_AF=0.005;SAS_AF=0.0102;AA=t|||;VT=SNP
6	70425952	rs9354881	T	C	100	PASS	AC=1925;AF=0.384385;AN=5008;NS=2504;DP=24416;EAS_AF=0.5655;AMR_AF=0.4337;AFR_AF=0.1188;EUR_AF=0.4314;SAS_AF=0.4734;AA=T|||;VT=SNP
6	70426249	rs9346332	C	A	100	PASS	AC=1925;AF=0.384385;AN=5008;NS=2504;DP=18870;EAS_AF=0.5645;AMR_AF=0.4337;AFR_AF=0.1188;EUR_AF=0.4324;SAS_AF=0.4734;AA=C|||;VT=SNP
6	70426288	rs9354882	T	G	100	PASS	AC=2078;AF=0.414936;AN=5008;NS=2504;DP=19172;EAS_AF=0.5645;AMR_AF=0.4438;AFR_AF=0.2284;EUR_AF=0.4334;SAS_AF=0.4734;AA=t|||;VT=SNP
6	70426349	rs73485522	C	G	100	PASS	AC=613;AF=0.122404;AN=5008;NS=2504;DP=17202;EAS_AF=0.0466;AMR_AF=0.0389;AFR_AF=0.3434;EUR_AF=0.0159;SAS_AF=0.0706;AA=C|||;VT=SNP
6	70426479	rs9346333	C	A	100	PASS	AC=2055;AF=0.410343;AN=5008;NS=2504;DP=12926;EAS_AF=0.5645;AMR_AF=0.4409;AFR_AF=0.2141;EUR_AF=0.4324;SAS_AF=0.4724;AA=C|||;VT=SNP
6	70426621	rs9454876	G	A	100	PASS	AC=361;AF=0.0720847;AN=5008;NS=2504;DP=10645;EAS_AF=0.0427;AMR_AF=0.1484;AFR_AF=0.0318;EUR_AF=0.0785;SAS_AF=0.0961;AA=G|||;VT=SNP
6	70426751	rs6934894	C	T	100	PASS	AC=600;AF=0.119808;AN=5008;NS=2504;DP=8342;EAS_AF=0.0466;AMR_AF=0.0389;AFR_AF=0.3328;EUR_AF=0.0169;SAS_AF=0.0706;AA=C|||;VT=SNP
6	70427425	rs9346335	C	G	100	PASS	AC=2057;AF=0.410743;AN=5008;NS=2504;DP=17357;EAS_AF=0.5645;AMR_AF=0.4424;AFR_AF=0.2133;EUR_AF=0.4334;SAS_AF=0.4734;AA=C|||;VT=SNP
6	70427922	rs11966214	C	T	100	PASS	AC=613;AF=0.122404;AN=5008;NS=2504;DP=15124;EAS_AF=0.0466;AMR_AF=0.0389;AFR_AF=0.3434;EUR_AF=0.0159;SAS_AF=0.0706;AA=C|||;VT=SNP
6	70428200	rs9351772	C	T	100	PASS	AC=1925;AF=0.384385;AN=5008;NS=2504;DP=13448;EAS_AF=0.5645;AMR_AF=0.4337;AFR_AF=0.1188;EUR_AF=0.4324;SAS_AF=0.4734;AA=T|||;VT=SNP
6	70428353	rs55678902	C	T	100	PASS	AC=293;AF=0.0585064;AN=5008;NS=2504;DP=16115;EAS_AF=0.0208;AMR_AF=0.0764;AFR_AF=0.0053;EUR_AF=0.1372;SAS_AF=0.0757;AA=C|||;VT=SNP
6	70428451	rs9342768	C	G	100	PASS	AC=3231;AF=0.645168;AN=5008;NS=2504;DP=16582;EAS_AF=0.7381;AMR_AF=0.634;AFR_AF=0.6626;EUR_AF=0.5328;SAS_AF=0.6493;AA=G|||;VT=SNP
6	70428497	rs9360399	C	T	100	PASS	AC=2056;AF=0.410543;AN=5008;NS=2504;DP=17365;EAS_AF=0.5645;AMR_AF=0.4409;AFR_AF=0.2141;EUR_AF=0.4324;SAS_AF=0.4734;AA=c|||;VT=SNP
6	70429837	rs9294849	C	T	100	PASS	AC=361;AF=0.0720847;AN=5008;NS=2504;DP=16825;EAS_AF=0.0427;AMR_AF=0.1484;AFR_AF=0.0318;EUR_AF=0.0785;SAS_AF=0.0961;AA=C|||;VT=SNP
6	70429991	rs2061310	A	G	100	PASS	AC=2769;AF=0.552915;AN=5008;NS=2504;DP=17043;EAS_AF=0.6111;AMR_AF=0.4856;AFR_AF=0.6301;EUR_AF=0.4493;SAS_AF=0.5429;AA=G|||;VT=SNP
6	70430312	rs6924743	G	A	100	PASS	AC=613;AF=0.122404;AN=5008;NS=2504;DP=15732;EAS_AF=0.0466;AMR_AF=0.0389;AFR_AF=0.3434;EUR_AF=0.0159;SAS_AF=0.0706;AA=G|||;VT=SNP
6	70430687	rs9346336	G	A	100	PASS	AC=2034;AF=0.40615;AN=5008;NS=2504;DP=17601;EAS_AF=0.5645;AMR_AF=0.4395;AFR_AF=0.1989;EUR_AF=0.4324;SAS_AF=0.4724;AA=G|||;VT=SNP
6	70430943	rs78496171	C	G	100	PASS	AC=361;AF=0.0720847;AN=5008;NS=2504;DP=21020;EAS_AF=0.0437;AMR_AF=0.1484;AFR_AF=0.0325;EUR_AF=0.0785;SAS_AF=0.0941;AA=C|||;VT=SNP
6	70431898	rs62408993	T	C	100	PASS	AC=408;AF=0.0814696;AN=5008;NS=2504;DP=20145;EAS_AF=0.0208;AMR_AF=0.0778;AFR_AF=0.087;EUR_AF=0.1372;SAS_AF=0.0818;AA=T|||;VT=SNP
6	70432391	rs9342769	A	G	100	PASS	AC=1992;AF=0.397764;AN=5008;NS=2504;DP=18522;EAS_AF=0.5655;AMR_AF=0.4524;AFR_AF=0.1233;EUR_AF=0.4622;SAS_AF=0.4908;AA=A|||;VT=SNP
6	70432543	rs60078953	G	A	100	PASS	AC=691;AF=0.137979;AN=5008;NS=2504;DP=20820;EAS_AF=0.0466;AMR_AF=0.0418;AFR_AF=0.4009;EUR_AF=0.0159;SAS_AF=0.0706;AA=G|||;VT=SNP
6	70433527	rs1902650	T	C	100	PASS	AC=2774;AF=0.553914;AN=5008;NS=2504;DP=17274;EAS_AF=0.6111;AMR_AF=0.4885;AFR_AF=0.6324;EUR_AF=0.4493;SAS_AF=0.5429;AA=C|||;VT=SNP
6	70433794	rs1902651	A	G	100	PASS	AC=613;AF=0.122404;AN=5008;NS=2504;DP=16010;EAS_AF=0.0466;AMR_AF=0.0389;AFR_AF=0.3434;EUR_AF=0.0159;SAS_AF=0.0706;AA=A|||;VT=SNP
6	70434259	rs9354883	A	G	100	PASS	AC=1888;AF=0.376997;AN=5008;NS=2504;DP=13371;EAS_AF=0.5486;AMR_AF=0.428;AFR_AF=0.121;EUR_AF=0.4215;SAS_AF=0.4642;AA=A|||;VT=SNP
6	70435403	rs117393699	A	C	100	PASS	AC=100;AF=0.0199681;AN=5008;NS=2504;DP=17579;EAS_AF=0.0843;AMR_AF=0;AFR_AF=0;EUR_AF=0.005;SAS_AF=0.0102;AA=A|||;VT=SNP
6	70435451	rs73485538	A	G	100	PASS	AC=714;AF=0.142572;AN=5008;NS=2504;DP=16921;EAS_AF=0.0466;AMR_AF=0.0447;AFR_AF=0.416;EUR_AF=0.0169;SAS_AF=0.0706;AA=A|||;VT=SNP
6	70435766	rs9364053	A	G	100	PASS	AC=2016;AF=0.402556;AN=5008;NS=2504;DP=18485;EAS_AF=0.5645;AMR_AF=0.4424;AFR_AF=0.1838;EUR_AF=0.4324;SAS_AF=0.4724;AA=A|||;VT=SNP
6	70436084	rs12665798	A	G	100	PASS	AC=2760;AF=0.551118;AN=5008;NS=2504;DP=20505;EAS_AF=0.6111;AMR_AF=0.4885;AFR_AF=0.621;EUR_AF=0.4493;SAS_AF=0.544;AA=G|||;VT=SNP
6	70436994	rs7759966	G	T	100	PASS	AC=2045;AF=0.408347;AN=5008;NS=2504;DP=15242;EAS_AF=0.5645;AMR_AF=0.4438;AFR_AF=0.205;EUR_AF=0.4324;SAS_AF=0.4724;AA=T|||;VT=SNP
6	70437046	rs72910810	T	C	100	PASS	AC=1929;AF=0.385184;AN=5008;NS=2504;DP=15160;EAS_AF=0.5645;AMR_AF=0.4366;AFR_AF=0.121;EUR_AF=0.4324;SAS_AF=0.4724;AA=T|||;VT=SNP
6	70437680	rs140137004	A	G	100	PASS	AC=29;AF=0.00579073;AN=5008;NS=2504;DP=12825;EAS_AF=0.0288;AMR_AF=0;AFR_AF=0;EUR_AF=0;SAS_AF=0;AA=A|||;VT=SNP
6	70438338	rs12055543	G	A	100	PASS	AC=3234;AF=0.645767;AN=5008;NS=2504;DP=22538;EAS_AF=0.7381;AMR_AF=0.6369;AFR_AF=0.6634;EUR_AF=0.5328;SAS_AF=0.6493;AA=A|||;VT=SNP
6	70439097	rs59256218	C	T	100	PASS	AC=615;AF=0.122804;AN=5008;NS=2504;DP=18378;EAS_AF=0.0466;AMR_AF=0.0389;AFR_AF=0.3449;EUR_AF=0.0159;SAS_AF=0.0706;AA=C|||;VT=SNP
6	70439197	rs73485542	T	G	100	PASS	AC=614;AF=0.122604;AN=5008;NS=2504;DP=17289;EAS_AF=0.0466;AMR_AF=0.0389;AFR_AF=0.3442;EUR_AF=0.0159;SAS_AF=0.0706;AA=T|||;VT=SNP
6	70439471	rs3799113	C	G	100	PASS	AC=2773;AF=0.553714;AN=5008;NS=2504;DP=12923;EAS_AF=0.6111;AMR_AF=0.487;AFR_AF=0.6324;EUR_AF=0.4493;SAS_AF=0.5429;AA=G|||;VT=SNP
6	70439578	rs3799114	A	C	100	PASS	AC=36;AF=0.0071885;AN=5008;NS=2504;DP=11720;EAS_AF=0.0317;AMR_AF=0;AFR_AF=0;EUR_AF=0.004;SAS_AF=0;AA=A|||;VT=SNP
6	70441169	rs73485549	A	G	100	PASS	AC=612;AF=0.122204;AN=5008;NS=2504;DP=19683;EAS_AF=0.0466;AMR_AF=0.0389;AFR_AF=0.3427;EUR_AF=0.0159;SAS_AF=0.0706;AA=A|||;VT=SNP
6	70442866	rs1031631	C	T	100	PASS	AC=2811;AF=0.561302;AN=5008;NS=2504;DP=17085;EAS_AF=0.6111;AMR_AF=0.5086;AFR_AF=0.6331;EUR_AF=0.4702;SAS_AF=0.544;AA=T|||;VT=SNP
6	70443099	rs7750707	T	C	100	PASS	AC=714;AF=0.142572;AN=5008;NS=2504;DP=15345;EAS_AF=0.0466;AMR_AF=0.0447;AFR_AF=0.416;EUR_AF=0.0169;SAS_AF=0.0706;AA=T|||;VT=SNP
6	70443428	rs16868111	T	C	100	PASS	AC=100;AF=0.0199681;AN=5008;NS=2504;DP=18341;EAS_AF=0.0843;AMR_AF=0;AFR_AF=0;EUR_AF=0.005;SAS_AF=0.0102;AA=T|||;VT=SNP
6	70443883	rs9346337	T	C	100	PASS	AC=2060;AF=0.411342;AN=5008;NS=2504;DP=18212;EAS_AF=0.5645;AMR_AF=0.4438;AFR_AF=0.2163;EUR_AF=0.4324;SAS_AF=0.4724;AA=T|||;VT=SNP
6	70443888	rs9346338	C	T	100	PASS	AC=2158;AF=0.430911;AN=5008;NS=2504;DP=18227;EAS_AF=0.5645;AMR_AF=0.4496;AFR_AF=0.2867;EUR_AF=0.4334;SAS_AF=0.4724;AA=C|||;VT=SNP
6	70443995	rs73481734	A	C	100	PASS	AC=691;AF=0.137979;AN=5008;NS=2504;DP=18205;EAS_AF=0.0466;AMR_AF=0.0418;AFR_AF=0.4009;EUR_AF=0.0159;SAS_AF=0.0706;AA=A|||;VT=SNP
6	70444130	rs9346339	A	G	100	PASS	AC=2159;AF=0.43111;AN=5008;NS=2504;DP=16824;EAS_AF=0.5645;AMR_AF=0.4496;AFR_AF=0.2867;EUR_AF=0.4334;SAS_AF=0.4734;AA=A|||;VT=SNP
6	70444317	rs9346340	T	C	100	PASS	AC=2774;AF=0.553914;AN=5008;NS=2504;DP=14761;EAS_AF=0.6111;AMR_AF=0.4885;AFR_AF=0.6324;EUR_AF=0.4493;SAS_AF=0.5429;AA=C|||;VT=SNP
6	70444552	rs9354884	G	T	100	PASS	AC=3234;AF=0.645767;AN=5008;NS=2504;DP=17402;EAS_AF=0.7381;AMR_AF=0.6369;AFR_AF=0.6634;EUR_AF=0.5328;SAS_AF=0.6493;AA=T|||;VT=SNP
6	70444761	rs75091665	C	G	100	PASS	AC=19;AF=0.00379393;AN=5008;NS=2504;DP=17943;EAS_AF=0.0188;AMR_AF=0;AFR_AF=0;EUR_AF=0;SAS_AF=0;AA=C|||;VT=SNP
6	70444927	rs9360400	C	T	100	PASS	AC=2759;AF=0.550919;AN=5008;NS=2504;DP=19448;EAS_AF=0.6111;AMR_AF=0.4885;AFR_AF=0.621;EUR_AF=0.4493;SAS_AF=0.5429;AA=T|||;VT=SNP
6	70445050	rs76584291	C	T	100	PASS	AC=100;AF=0.0199681;AN=5008;NS=2504;DP=19335;EAS_AF=0.0843;AMR_AF=0;AFR_AF=0;EUR_AF=0.005;SAS_AF=0.0102;AA=C|||;VT=SNP
6	70445634	rs7762400	T	G	100	PASS	AC=2060;AF=0.411342;AN=5008;NS=2504;DP=15364;EAS_AF=0.5645;AMR_AF=0.4438;AFR_AF=0.2156;EUR_AF=0.4324;SAS_AF=0.4734;AA=T|||;VT=SNP
6	70445684	rs7758405	A	T	100	PASS	AC=2775;AF=0.554113;AN=5008;NS=2504;DP=15742;EAS_AF=0.6111;AMR_AF=0.4899;AFR_AF=0.6324;EUR_AF=0.4493;SAS_AF=0.5429;AA=T|||;VT=SNP
6	70446477	rs6905645	C	T	100	PASS	AC=3234;AF=0.645767;AN=5008;NS=2504;DP=20282;EAS_AF=0.7381;AMR_AF=0.6369;AFR_AF=0.6634;EUR_AF=0.5328;SAS_AF=0.6493;AA=T|||;VT=SNP
6	70446555	rs145927071	C	T	100	PASS	AC=15;AF=0.00299521;AN=5008;NS=2504;DP=20800;EAS_AF=0.0139;AMR_AF=0;AFR_AF=0;EUR_AF=0;SAS_AF=0.001;AA=C|||;VT=SNP
6	70446749	rs9364054	T	C	100	PASS	AC=1929;AF=0.385184;AN=5008;NS=2504;DP=18840;EAS_AF=0.5645;AMR_AF=0.4366;AFR_AF=0.121;EUR_AF=0.4324;SAS_AF=0.4724;AA=T|||;VT=SNP
6	70446851	rs79256161	A	C	100	PASS	AC=119;AF=0.023762;AN=5008;NS=2504;DP=18501;EAS_AF=0.0546;AMR_AF=0.0893;AFR_AF=0.0008;EUR_AF=0.001;SAS_AF=0;AA=A|||;VT=SNP
6	70446866	rs138548481	T	C	100	PASS	AC=23;AF=0.00459265;AN=5008;NS=2504;DP=18444;EAS_AF=0.0218;AMR_AF=0;AFR_AF=0;EUR_AF=0;SAS_AF=0.001;AA=T|||;VT=SNP
6	70447243	rs16868113	A	C	100	PASS	AC=375;AF=0.0748802;AN=5008;NS=2504;DP=14354;EAS_AF=0.0427;AMR_AF=0.1484;AFR_AF=0.0424;EUR_AF=0.0785;SAS_AF=0.0961;AA=A|||;VT=SNP
6	70447312	rs9346341	C	T	100	PASS	AC=3234;AF=0.645767;AN=5008;NS=2504;DP=12930;EAS_AF=0.7381;AMR_AF=0.6369;AFR_AF=0.6634;EUR_AF=0.5328;SAS_AF=0.6493;AA=T|||;VT=SNP
6	70447511	rs56310174	A	C	100	PASS	AC=714;AF=0.142572;AN=5008;NS=2504;DP=10450;EAS_AF=0.0466;AMR_AF=0.0447;AFR_AF=0.416;EUR_AF=0.0169;SAS_AF=0.0706;AA=A|||;VT=SNP
6	70447545	rs9364055	G	A	100	PASS	AC=2760;AF=0.551118;AN=5008;NS=2504;DP=10879;EAS_AF=0.6111;AMR_AF=0.4885;AFR_AF=0.621;EUR_AF=0.4493;SAS_AF=0.544;AA=A|||;VT=SNP
6	70447993	rs45559535	G	T	100	PASS	AC=1929;AF=0.385184;AN=5008;NS=2504;DP=17108;EAS_AF=0.5645;AMR_AF=0.4366;AFR_AF=0.121;EUR_AF=0.4324;SAS_AF=0.4724;AA=G|||;VT=SNP
6	70448033	rs12661224	C	T	100	PASS	AC=1929;AF=0.385184;AN=5008;NS=2504;DP=16486;EAS_AF=0.5645;AMR_AF=0.4366;AFR_AF=0.121;EUR_AF=0.4324;SAS_AF=0.4724;AA=c|||;VT=SNP
6	70448098	rs62408997	T	C	100	PASS	AC=292;AF=0.0583067;AN=5008;NS=2504;DP=15324;EAS_AF=0.0208;AMR_AF=0.0764;AFR_AF=0.0053;EUR_AF=0.1372;SAS_AF=0.0746;AA=T|||;VT=SNP
6	70448210	rs117257486	T	C	100	PASS	AC=26;AF=0.00519169;AN=5008;NS=2504;DP=15577;EAS_AF=0.0248;AMR_AF=0;AFR_AF=0;EUR_AF=0;SAS_AF=0.001;AA=T|||;VT=SNP
6	70448538	rs2290710	G	A	100	PASS	AC=2045;AF=0.408347;AN=5008;NS=2504;DP=14828;EAS_AF=0.5645;AMR_AF=0.4438;AFR_AF=0.205;EUR_AF=0.4324;SAS_AF=0.4724;AA=G|||;VT=SNP
6	70449411	rs1993481	C	A	100	PASS	AC=2048;AF=0.408946;AN=5008;NS=2504;DP=15655;EAS_AF=0.5645;AMR_AF=0.4452;AFR_AF=0.2065;EUR_AF=0.4324;SAS_AF=0.4724;AA=A|||;VT=SNP
6	70449702	rs183667398	T	A	100	PASS	AC=1928;AF=0.384984;AN=5008;NS=2504;DP=14193;EAS_AF=0.6786;AMR_AF=0.3646;AFR_AF=0.323;EUR_AF=0.4443;SAS_AF=0.1196;AA=T|||;VT=SNP
6	70449866	rs5027848	C	T	100	PASS	AC=2766;AF=0.552316;AN=5008;NS=2504;DP=16238;EAS_AF=0.6111;AMR_AF=0.4885;AFR_AF=0.621;EUR_AF=0.4513;SAS_AF=0.5481;AA=c|||;VT=SNP
6	70449886	rs9342770	T	C	100	PASS	AC=1929;AF=0.385184;AN=5008;NS=2504;DP=16558;EAS_AF=0.5645;AMR_AF=0.4366;AFR_AF=0.121;EUR_AF=0.4324;SAS_AF=0.4724;AA=T|||;VT=SNP
6	70450031	rs74599590	T	C	100	PASS	AC=100;AF=0.0199681;AN=5008;NS=2504;DP=18520;EAS_AF=0.0843;AMR_AF=0;AFR_AF=0;EUR_AF=0.005;SAS_AF=0.0102;AA=T|||;VT=SNP
6	70450423	rs3799117	G	C	100	PASS	AC=2047;AF=0.408746;AN=5008;NS=2504;DP=19019;EAS_AF=0.5645;AMR_AF=0.4438;AFR_AF=0.2057;EUR_AF=0.4324;SAS_AF=0.4734;AA=C|||;VT=SNP
6	70450588	rs9364056	G	A	100	PASS	AC=2045;AF=0.408347;AN=5008;NS=2504;DP=17803;EAS_AF=0.5645;AMR_AF=0.4438;AFR_AF=0.205;EUR_AF=0.4324;SAS_AF=0.4724;AA=G|||;VT=SNP
6	70450875	rs9354885	T	C	100	PASS	AC=2016;AF=0.402556;AN=5008;NS=2504;DP=13421;EAS_AF=0.5645;AMR_AF=0.4424;AFR_AF=0.1838;EUR_AF=0.4324;SAS_AF=0.4724;AA=T|||;VT=SNP
6	70450930	rs73745767	C	T	100	PASS	AC=714;AF=0.142572;AN=5008;NS=2504;DP=11908;EAS_AF=0.0466;AMR_AF=0.0447;AFR_AF=0.416;EUR_AF=0.0169;SAS_AF=0.0706;AA=C|||;VT=SNP
6	70451318	rs117884950	C	T	100	PASS	AC=212;AF=0.0423323;AN=5008;NS=2504;DP=12405;EAS_AF=0.002;AMR_AF=0.0749;AFR_AF=0.0015;EUR_AF=0.0775;SAS_AF=0.0798;AA=C|||;VT=SNP
6	70451533	rs141492871	G	A	100	PASS	AC=100;AF=0.0199681;AN=5008;NS=2504;DP=14056;EAS_AF=0.0843;AMR_AF=0;AFR_AF=0;EUR_AF=0.005;SAS_AF=0.0102;AA=G|||;VT=SNP
6	70452401	rs6909708	C	A	100	PASS	AC=2045;AF=0.408347;AN=5008;NS=2504;DP=15285;EAS_AF=0.5645;AMR_AF=0.4438;AFR_AF=0.205;EUR_AF=0.4324;SAS_AF=0.4724;AA=A|||;VT=SNP
6	70453191	rs1993482	C	T	100	PASS	AC=3241;AF=0.647165;AN=5008;NS=2504;DP=16745;EAS_AF=0.7381;AMR_AF=0.6369;AFR_AF=0.6687;EUR_AF=0.5328;SAS_AF=0.6493;AA=T|||;VT=SNP
6	70453576	rs1993483	T	C	100	PASS	AC=2083;AF=0.415935;AN=5008;NS=2504;DP=18116;EAS_AF=0.5645;AMR_AF=0.4467;AFR_AF=0.2315;EUR_AF=0.4334;SAS_AF=0.4724;AA=t|||;VT=SNP
6	70453849	rs6904680	T	C	100	PASS	AC=2060;AF=0.411342;AN=5008;NS=2504;DP=17280;EAS_AF=0.5645;AMR_AF=0.4438;AFR_AF=0.2163;EUR_AF=0.4324;SAS_AF=0.4724;AA=T|||;VT=SNP
6	70454336	rs16868129	T	C	100	PASS	AC=361;AF=0.0720847;AN=5008;NS=2504;DP=18153;EAS_AF=0.0427;AMR_AF=0.1484;AFR_AF=0.0318;EUR_AF=0.0785;SAS_AF=0.0961;AA=T|||;VT=SNP
6	70454409	rs9346342	C	T	100	PASS	AC=3240;AF=0.646965;AN=5008;NS=2504;DP=19512;EAS_AF=0.7381;AMR_AF=0.6369;AFR_AF=0.6679;EUR_AF=0.5328;SAS_AF=0.6493;AA=c|||;VT=SNP
6	70454685	rs75319795	C	A	100	PASS	AC=106;AF=0.0211661;AN=5008;NS=2504;DP=20145;EAS_AF=0.0417;AMR_AF=0.0893;AFR_AF=0.0008;EUR_AF=0.001;SAS_AF=0;AA=C|||;VT=SNP
6	70454838	rs113989723	C	T	100	PASS	AC=691;AF=0.137979;AN=5008;NS=2504;DP=17878;EAS_AF=0.0466;AMR_AF=0.0418;AFR_AF=0.4009;EUR_AF=0.0159;SAS_AF=0.0706;AA=C|||;VT=SNP
6	70454950	rs146627465	T	C	100	PASS	AC=100;AF=0.0199681;AN=5008;NS=2504;DP=16157;EAS_AF=0.0843;AMR_AF=0;AFR_AF=0;EUR_AF=0.005;SAS_AF=0.0102;AA=T|||;VT=SNP
6	70455024	rs9346343	C	T	100	PASS	AC=1929;AF=0.385184;AN=5008;NS=2504;DP=15410;EAS_AF=0.5645;AMR_AF=0.4366;AFR_AF=0.121;EUR_AF=0.4324;SAS_AF=0.4724;AA=C|||;VT=SNP
6	70455430	rs113689118	G	T	100	PASS	AC=613;AF=0.122404;AN=5008;NS=2504;DP=14955;EAS_AF=0.0466;AMR_AF=0.0389;AFR_AF=0.3434;EUR_AF=0.0159;SAS_AF=0.0706;AA=-|||;VT=SNP
6	70455446	rs9454880	G	A	100	PASS	AC=360;AF=0.071885;AN=5008;NS=2504;DP=15928;EAS_AF=0.0427;AMR_AF=0.1484;AFR_AF=0.031;EUR_AF=0.0785;SAS_AF=0.0961;AA=-|||;VT=SNP
6	70455995	rs3778241	T	G	100	PASS	AC=3688;AF=0.736422;AN=5008;NS=2504;DP=22093;EAS_AF=0.7381;AMR_AF=0.6974;AFR_AF=0.9047;EUR_AF=0.6083;SAS_AF=0.6667;AA=G|||;VT=SNP
6	70456599	rs75457602	T	C	100	PASS	AC=100;AF=0.0199681;AN=5008;NS=2504;DP=24413;EAS_AF=0.0843;AMR_AF=0;AFR_AF=0;EUR_AF=0.005;SAS_AF=0.0102;AA=T|||;VT=SNP
6	70456603	rs16868135	A	G	100	PASS	AC=706;AF=0.140974;AN=5008;NS=2504;DP=24293;EAS_AF=0.0466;AMR_AF=0.0418;AFR_AF=0.4123;EUR_AF=0.0159;SAS_AF=0.0706;AA=A|||;VT=SNP
6	70456678	rs10498869	G	A	100	PASS	AC=212;AF=0.0423323;AN=5008;NS=2504;DP=20411;EAS_AF=0.002;AMR_AF=0.0749;AFR_AF=0.0015;EUR_AF=0.0775;SAS_AF=0.0798;AA=G|||;VT=SNP
6	70456783	rs9454881	G	A	100	PASS	AC=360;AF=0.071885;AN=5008;NS=2504;DP=16978;EAS_AF=0.0427;AMR_AF=0.1484;AFR_AF=0.031;EUR_AF=0.0785;SAS_AF=0.0961;AA=G|||;VT=SNP
6	70457024	rs6918407	A	C	100	PASS	AC=2760;AF=0.551118;AN=5008;NS=2504;DP=21338;EAS_AF=0.6121;AMR_AF=0.4885;AFR_AF=0.621;EUR_AF=0.4493;SAS_AF=0.5429;AA=C|||;VT=SNP
6	70457186	rs6938478	G	A	100	PASS	AC=2045;AF=0.408347;AN=5008;NS=2504;DP=17543;EAS_AF=0.5645;AMR_AF=0.4438;AFR_AF=0.205;EUR_AF=0.4324;SAS_AF=0.4724;AA=G|||;VT=SNP
6	70457378	rs55823739	T	C	100	PASS	AC=613;AF=0.122404;AN=5008;NS=2504;DP=22535;EAS_AF=0.0466;AMR_AF=0.0389;AFR_AF=0.3434;EUR_AF=0.0159;SAS_AF=0.0706;AA=T|||;VT=SNP
6	70457629	rs9294851	C	T	100	PASS	AC=2045;AF=0.408347;AN=5008;NS=2504;DP=21476;EAS_AF=0.5645;AMR_AF=0.4438;AFR_AF=0.205;EUR_AF=0.4324;SAS_AF=0.4724;AA=C|||;VT=SNP
6	70457650	rs11968161	A	C	100	PASS	AC=714;AF=0.142572;AN=5008;NS=2504;DP=21521;EAS_AF=0.0466;AMR_AF=0.0447;AFR_AF=0.416;EUR_AF=0.0169;SAS_AF=0.0706;AA=A|||;VT=SNP
6	70457821	rs4707343	C	T	100	PASS	AC=2061;AF=0.411542;AN=5008;NS=2504;DP=21362;EAS_AF=0.5645;AMR_AF=0.4438;AFR_AF=0.2171;EUR_AF=0.4324;SAS_AF=0.4724;AA=C|||;VT=SNP
6	70457918	rs11969223	T	G	100	PASS	AC=714;AF=0.142572;AN=5008;NS=2504;DP=18989;EAS_AF=0.0466;AMR_AF=0.0447;AFR_AF=0.416;EUR_AF=0.0169;SAS_AF=0.0706;AA=T|||;VT=SNP
6	70458004	rs11969244	T	C	100	PASS	AC=691;AF=0.137979;AN=5008;NS=2504;DP=18017;EAS_AF=0.0466;AMR_AF=0.0418;AFR_AF=0.4009;EUR_AF=0.0159;SAS_AF=0.0706;AA=T|||;VT=SNP
6	70458345	rs9454882	G	A	100	PASS	AC=359;AF=0.0716853;AN=5008;NS=2504;DP=15129;EAS_AF=0.0427;AMR_AF=0.1484;AFR_AF=0.0303;EUR_AF=0.0785;SAS_AF=0.0961;AA=G|||;VT=SNP
6	70458530	rs9346344	A	G	100	PASS	AC=2083;AF=0.415935;AN=5008;NS=2504;DP=14240;EAS_AF=0.5645;AMR_AF=0.4467;AFR_AF=0.2315;EUR_AF=0.4334;SAS_AF=0.4724;AA=A|||;VT=SNP
6	70459436	rs73481772	C	T	100	PASS	AC=613;AF=0.122404;AN=5008;NS=2504;DP=14605;EAS_AF=0.0466;AMR_AF=0.0389;AFR_AF=0.3434;EUR_AF=0.0159;SAS_AF=0.0706;AA=C|||;VT=SNP
6	70460172	rs2881080	C	T	100	PASS	AC=1929;AF=0.385184;AN=5008;NS=2504;DP=13979;EAS_AF=0.5645;AMR_AF=0.4366;AFR_AF=0.121;EUR_AF=0.4324;SAS_AF=0.4724;AA=C|||;VT=SNP
6	70461240	rs9342772	T	C	100	PASS	AC=2045;AF=0.408347;AN=5008;NS=2504;DP=11723;EAS_AF=0.5645;AMR_AF=0.4438;AFR_AF=0.205;EUR_AF=0.4324;SAS_AF=0.4724;AA=C|||;VT=SNP
6	70461342	rs112837437	C	T	100	PASS	AC=691;AF=0.137979;AN=5008;NS=2504;DP=14067;EAS_AF=0.0466;AMR_AF=0.0418;AFR_AF=0.4009;EUR_AF=0.0159;SAS_AF=0.0706;AA=C|||;VT=SNP
6	70461363	rs9364057	C	T	100	PASS	AC=1931;AF=0.385583;AN=5008;NS=2504;DP=14013;EAS_AF=0.5645;AMR_AF=0.4366;AFR_AF=0.1218;EUR_AF=0.4324;SAS_AF=0.4734;AA=C|||;VT=SNP
6	70461477	rs67678871	C	T	100	PASS	AC=1960;AF=0.391374;AN=5008;NS=2504;DP=15921;EAS_AF=0.5645;AMR_AF=0.438;AFR_AF=0.1437;EUR_AF=0.4324;SAS_AF=0.4724;AA=C|||;VT=SNP
6	70461662	rs16868145	G	T	100	PASS	AC=1957;AF=0.390775;AN=5008;NS=2504;DP=17358;EAS_AF=0.5635;AMR_AF=0.438;AFR_AF=0.1422;EUR_AF=0.4324;SAS_AF=0.4724;AA=G|||;VT=SNP
6	70463199	rs7739633	C	A	100	PASS	AC=1958;AF=0.390974;AN=5008;NS=2504;DP=17841;EAS_AF=0.5645;AMR_AF=0.438;AFR_AF=0.1422;EUR_AF=0.4324;SAS_AF=0.4724;AA=A|||;VT=SNP
6	70463417	rs7738792	G	A	100	PASS	AC=1958;AF=0.390974;AN=5008;NS=2504;DP=19701;EAS_AF=0.5645;AMR_AF=0.438;AFR_AF=0.1422;EUR_AF=0.4324;SAS_AF=0.4724;AA=G|||;VT=SNP
6	70463509	rs9354887	G	A	100	PASS	AC=1959;AF=0.391174;AN=5008;NS=2504;DP=20651;EAS_AF=0.5645;AMR_AF=0.438;AFR_AF=0.1422;EUR_AF=0.4324;SAS_AF=0.4734;AA=G|||;VT=SNP
6	70463528	rs75523309	C	G	100	PASS	AC=45;AF=0.00898562;AN=5008;NS=2504;DP=20163;EAS_AF=0.0238;AMR_AF=0.0288;AFR_AF=0;EUR_AF=0;SAS_AF=0.001;AA=C|||;VT=SNP
6	70463782	rs139576605	G	A	100	PASS	AC=45;AF=0.00898562;AN=5008;NS=2504;DP=14771;EAS_AF=0.0238;AMR_AF=0.0288;AFR_AF=0;EUR_AF=0;SAS_AF=0.001;AA=G|||;VT=SNP
6	70463988	rs7743613	G	T	100	PASS	AC=2045;AF=0.408347;AN=5008;NS=2504;DP=17223;EAS_AF=0.5645;AMR_AF=0.4438;AFR_AF=0.205;EUR_AF=0.4324;SAS_AF=0.4724;AA=T|||;VT=SNP
6	70464608	rs4457128	T	A	100	PASS	AC=691;AF=0.137979;AN=5008;NS=2504;DP=19754;EAS_AF=0.0466;AMR_AF=0.0418;AFR_AF=0.4009;EUR_AF=0.0159;SAS_AF=0.0706;AA=T|||;VT=SNP
6	70465239	rs138094391	C	T	100	PASS	AC=34;AF=0.00678914;AN=5008;NS=2504;DP=20108;EAS_AF=0.0327;AMR_AF=0;AFR_AF=0;EUR_AF=0;SAS_AF=0.001;AA=C|||;VT=SNP
6	70465272	rs4473825	G	A	100	PASS	AC=2759;AF=0.550919;AN=5008;NS=2504;DP=18394;EAS_AF=0.6111;AMR_AF=0.4885;AFR_AF=0.621;EUR_AF=0.4493;SAS_AF=0.5429;AA=A|||;VT=SNP
6	70465703	rs7775172	T	C	100	PASS	AC=2046;AF=0.408546;AN=5008;NS=2504;DP=16880;EAS_AF=0.5655;AMR_AF=0.4438;AFR_AF=0.205;EUR_AF=0.4324;SAS_AF=0.4724;AA=T|||;VT=SNP
6	70466131	rs7755920	C	T	100	PASS	AC=2046;AF=0.408546;AN=5008;NS=2504;DP=15183;EAS_AF=0.5655;AMR_AF=0.4438;AFR_AF=0.205;EUR_AF=0.4324;SAS_AF=0.4724;AA=C|||;VT=SNP
6	70466178	rs59727335	C	T	100	PASS	AC=691;AF=0.137979;AN=5008;NS=2504;DP=16494;EAS_AF=0.0466;AMR_AF=0.0418;AFR_AF=0.4009;EUR_AF=0.0159;SAS_AF=0.0706;AA=C|||;VT=SNP
6	70466320	rs6455340	A	T	100	PASS	AC=3235;AF=0.645966;AN=5008;NS=2504;DP=20098;EAS_AF=0.7381;AMR_AF=0.6369;AFR_AF=0.6641;EUR_AF=0.5328;SAS_AF=0.6493;AA=T|||;VT=SNP
6	70466916	rs3778242	G	C	100	PASS	AC=2084;AF=0.416134;AN=5008;NS=2504;DP=21436;EAS_AF=0.5645;AMR_AF=0.4467;AFR_AF=0.2315;EUR_AF=0.4344;SAS_AF=0.4724;AA=C|||;VT=SNP
6	70466954	rs59573217	G	T	100	PASS	AC=691;AF=0.137979;AN=5008;NS=2504;DP=22131;EAS_AF=0.0466;AMR_AF=0.0418;AFR_AF=0.4009;EUR_AF=0.0159;SAS_AF=0.0706;AA=G|||;VT=SNP
6	70467829	rs7747688	A	C	100	PASS	AC=718;AF=0.143371;AN=5008;NS=2504;DP=16863;EAS_AF=0.0466;AMR_AF=0.0447;AFR_AF=0.4191;EUR_AF=0.0169;SAS_AF=0.0706;AA=A|||;VT=SNP
6	70468354	rs62408998	T	C	100	PASS	AC=291;AF=0.058107;AN=5008;NS=2504;DP=19090;EAS_AF=0.0208;AMR_AF=0.0764;AFR_AF=0.0053;EUR_AF=0.1362;SAS_AF=0.0746;AA=T|||;VT=SNP
6	70468791	rs9454887	A	G	100	PASS	AC=362;AF=0.0722843;AN=5008;NS=2504;DP=20070;EAS_AF=0.0427;AMR_AF=0.1484;AFR_AF=0.0318;EUR_AF=0.0795;SAS_AF=0.0961;AA=A|||;VT=SNP
6	70469372	rs8180599	A	C	100	PASS	AC=1933;AF=0.385982;AN=5008;NS=2504;DP=17353;EAS_AF=0.5655;AMR_AF=0.4366;AFR_AF=0.1225;EUR_AF=0.4334;SAS_AF=0.4724;AA=a|||;VT=SNP
6	70469957	rs77249230	A	G	100	PASS	AC=14;AF=0.00279553;AN=5008;NS=2504;DP=18955;EAS_AF=0.0139;AMR_AF=0;AFR_AF=0;EUR_AF=0;SAS_AF=0;AA=A|||;VT=SNP
6	70470516	rs11970363	T	C	100	PASS	AC=2775;AF=0.554113;AN=5008;NS=2504;DP=20184;EAS_AF=0.6121;AMR_AF=0.4885;AFR_AF=0.6324;EUR_AF=0.4493;SAS_AF=0.5429;AA=C|||;VT=SNP
6	70471328	rs4707359	A	G	100	PASS	AC=2079;AF=0.415136;AN=5008;NS=2504;DP=17021;EAS_AF=0.5655;AMR_AF=0.4467;AFR_AF=0.2277;EUR_AF=0.4334;SAS_AF=0.4724;AA=A|||;VT=SNP
6	70471347	rs2445972	T	C	100	PASS	AC=521;AF=0.104034;AN=5008;NS=2504;DP=16840;EAS_AF=0.0863;AMR_AF=0.1715;AFR_AF=0.0212;EUR_AF=0.161;SAS_AF=0.1278;AA=T|||;VT=SNP
6	70471468	rs7740306	T	C	100	PASS	AC=695;AF=0.138778;AN=5008;NS=2504;DP=17361;EAS_AF=0.0466;AMR_AF=0.0418;AFR_AF=0.4039;EUR_AF=0.0159;SAS_AF=0.0706;AA=T|||;VT=SNP
6	70471752	rs74858570	C	T	100	PASS	AC=130;AF=0.0259585;AN=5008;NS=2504;DP=18416;EAS_AF=0.0466;AMR_AF=0;AFR_AF=0;EUR_AF=0.0139;SAS_AF=0.0706;AA=C|||;VT=SNP
6	70472386	rs74357362	A	G	100	PASS	AC=100;AF=0.0199681;AN=5008;NS=2504;DP=19388;EAS_AF=0.0843;AMR_AF=0;AFR_AF=0;EUR_AF=0.005;SAS_AF=0.0102;AA=A|||;VT=SNP
6	70472394	rs73486009	C	T	100	PASS	AC=694;AF=0.138578;AN=5008;NS=2504;DP=18867;EAS_AF=0.0466;AMR_AF=0.0418;AFR_AF=0.4032;EUR_AF=0.0159;SAS_AF=0.0706;AA=C|||;VT=SNP
6	70472660	rs62408999	A	C	100	PASS	AC=2017;AF=0.402756;AN=5008;NS=2504;DP=17835;EAS_AF=0.5655;AMR_AF=0.4424;AFR_AF=0.1838;EUR_AF=0.4324;SAS_AF=0.4724;AA=A|||;VT=SNP
6	70472735	rs75470341	C	T	100	PASS	AC=101;AF=0.0201677;AN=5008;NS=2504;DP=19831;EAS_AF=0.0843;AMR_AF=0;AFR_AF=0.0008;EUR_AF=0.005;SAS_AF=0.0102;AA=c|||;VT=SNP
6	70472959	rs76112265	T	A	100	PASS	AC=3235;AF=0.645966;AN=5008;NS=2504;DP=16074;EAS_AF=0.7391;AMR_AF=0.6369;AFR_AF=0.6634;EUR_AF=0.5328;SAS_AF=0.6493;AA=A|||;VT=SNP
6	70472976	rs11962504	T	C	100	PASS	AC=695;AF=0.138778;AN=5008;NS=2504;DP=16611;EAS_AF=0.0466;AMR_AF=0.0418;AFR_AF=0.4039;EUR_AF=0.0159;SAS_AF=0.0706;AA=T|||;VT=SNP
6	70473095	rs4348273	C	T	100	PASS	AC=2069;AF=0.413139;AN=5008;NS=2504;DP=15152;EAS_AF=0.5655;AMR_AF=0.4467;AFR_AF=0.2201;EUR_AF=0.4334;SAS_AF=0.4724;AA=C|||;VT=SNP
6	70473603	rs77732788	C	T	100	PASS	AC=100;AF=0.0199681;AN=5008;NS=2504;DP=18764;EAS_AF=0.0843;AMR_AF=0;AFR_AF=0;EUR_AF=0.005;SAS_AF=0.0102;AA=C|||;VT=SNP
6	70473937	rs199627574	C	T	100	PASS	AC=23;AF=0.00459265;AN=5008;NS=2504;DP=19476;EAS_AF=0.0218;AMR_AF=0;AFR_AF=0;EUR_AF=0;SAS_AF=0.001;AA=C|||;VT=SNP
6	70474080	rs1457496	C	T	100	PASS	AC=718;AF=0.143371;AN=5008;NS=2504;DP=20380;EAS_AF=0.0466;AMR_AF=0.0447;AFR_AF=0.4191;EUR_AF=0.0169;SAS_AF=0.0706;AA=C|||;VT=SNP
6	70474591	rs1457495	C	T	100	PASS	AC=718;AF=0.143371;AN=5008;NS=2504;DP=15953;EAS_AF=0.0466;AMR_AF=0.0447;AFR_AF=0.4191;EUR_AF=0.0169;SAS_AF=0.0706;AA=C|||;VT=SNP
6	70474755	rs9364058	G	A	100	PASS	AC=2042;AF=0.407748;AN=5008;NS=2504;DP=17715;EAS_AF=0.5655;AMR_AF=0.4438;AFR_AF=0.202;EUR_AF=0.4324;SAS_AF=0.4724;AA=G|||;VT=SNP
6	70475004	rs11965589	G	A	100	PASS	AC=614;AF=0.122604;AN=5008;NS=2504;DP=14554;EAS_AF=0.0466;AMR_AF=0.0389;AFR_AF=0.3442;EUR_AF=0.0159;SAS_AF=0.0706;AA=G|||;VT=SNP
6	70475120	rs9454889	C	A	100	PASS	AC=361;AF=0.0720847;AN=5008;NS=2504;DP=15685;EAS_AF=0.0427;AMR_AF=0.1484;AFR_AF=0.031;EUR_AF=0.0795;SAS_AF=0.0961;AA=C|||;VT=SNP
6	70475251	rs67438720	A	T	100	PASS	AC=2042;AF=0.407748;AN=5008;NS=2504;DP=16849;EAS_AF=0.5645;AMR_AF=0.4452;AFR_AF=0.202;EUR_AF=0.4314;SAS_AF=0.4734;AA=A|||;VT=SNP
6	70476729	rs12525951	A	C	100	PASS	AC=2081;AF=0.415535;AN=5008;NS=2504;DP=13188;EAS_AF=0.5655;AMR_AF=0.4467;AFR_AF=0.2284;EUR_AF=0.4334;SAS_AF=0.4734;AA=C|||;VT=SNP
6	70476730	rs199623007	G	A	100	PASS	AC=17;AF=0.00339457;AN=5008;NS=2504;DP=13183;EAS_AF=0.0169;AMR_AF=0;AFR_AF=0;EUR_AF=0;SAS_AF=0;AA=g|||;VT=SNP
6	70477266	rs6455342	G	A	100	PASS	AC=3391;AF=0.677117;AN=5008;NS=2504;DP=15762;EAS_AF=0.7391;AMR_AF=0.6902;AFR_AF=0.6838;EUR_AF=0.6074;SAS_AF=0.6667;AA=A|||;VT=SNP
6	70477319	rs2502543	A	G	100	PASS	AC=950;AF=0.189696;AN=5008;NS=2504;DP=15990;EAS_AF=0.2589;AMR_AF=0.2233;AFR_AF=0.0779;EUR_AF=0.2227;SAS_AF=0.2117;AA=A|||;VT=SNP
6	70477565	rs1902652	C	A	100	PASS	AC=695;AF=0.138778;AN=5008;NS=2504;DP=17366;EAS_AF=0.0466;AMR_AF=0.0418;AFR_AF=0.4039;EUR_AF=0.0159;SAS_AF=0.0706;AA=C|||;VT=SNP
6	70478068	rs9354888	A	G	100	PASS	AC=1930;AF=0.385383;AN=5008;NS=2504;DP=15693;EAS_AF=0.5655;AMR_AF=0.4366;AFR_AF=0.121;EUR_AF=0.4324;SAS_AF=0.4724;AA=A|||;VT=SNP
6	70478491	rs9446159	T	A	100	PASS	AC=361;AF=0.0720847;AN=5008;NS=2504;DP=13731;EAS_AF=0.0427;AMR_AF=0.1484;AFR_AF=0.031;EUR_AF=0.0795;SAS_AF=0.0961;AA=T|||;VT=SNP
6	70478527	rs74968643	T	G	100	PASS	AC=100;AF=0.0199681;AN=5008;NS=2504;DP=14053;EAS_AF=0.0843;AMR_AF=0;AFR_AF=0;EUR_AF=0.005;SAS_AF=0.0102;AA=T|||;VT=SNP
6	70478612	rs2168712	T	C	100	PASS	AC=3235;AF=0.645966;AN=5008;NS=2504;DP=14826;EAS_AF=0.7391;AMR_AF=0.6369;AFR_AF=0.6634;EUR_AF=0.5328;SAS_AF=0.6493;AA=C|||;VT=SNP
6	70478631	rs2168713	T	C	100	PASS	AC=1931;AF=0.385583;AN=5008;NS=2504;DP=15280;EAS_AF=0.5655;AMR_AF=0.4366;AFR_AF=0.1218;EUR_AF=0.4324;SAS_AF=0.4724;AA=T|||;VT=SNP
6	70479024	rs6922658	C	T	100	PASS	AC=695;AF=0.138778;AN=5008;NS=2504;DP=16644;EAS_AF=0.0466;AMR_AF=0.0418;AFR_AF=0.4039;EUR_AF=0.0159;SAS_AF=0.0706;AA=C|||;VT=SNP
6	70479772	rs9342773	C	T	100	PASS	AC=1928;AF=0.384984;AN=5008;NS=2504;DP=15591;EAS_AF=0.5655;AMR_AF=0.4366;AFR_AF=0.1203;EUR_AF=0.4314;SAS_AF=0.4724;AA=C|||;VT=SNP
6	70480102	rs1902653	C	T	100	PASS	AC=613;AF=0.122404;AN=5008;NS=2504;DP=19889;EAS_AF=0.0466;AMR_AF=0.0389;AFR_AF=0.3434;EUR_AF=0.0159;SAS_AF=0.0706;AA=C|||;VT=SNP
6	70480152	rs9351774	C	A	100	PASS	AC=2040;AF=0.407348;AN=5008;NS=2504;DP=19548;EAS_AF=0.5655;AMR_AF=0.4438;AFR_AF=0.2012;EUR_AF=0.4314;SAS_AF=0.4724;AA=C|||;VT=SNP
6	70480582	rs77922290	G	A	100	PASS	AC=354;AF=0.0706869;AN=5008;NS=2504;DP=19855;EAS_AF=0.1726;AMR_AF=0.049;AFR_AF=0.0023;EUR_AF=0.0606;SAS_AF=0.0838;AA=G|||;VT=SNP
6	70480981	rs77542346	T	A	100	PASS	AC=100;AF=0.0199681;AN=5008;NS=2504;DP=21420;EAS_AF=0.0843;AMR_AF=0;AFR_AF=0;EUR_AF=0.005;SAS_AF=0.0102;AA=T|||;VT=SNP
6	70481220	rs991973	C	T	100	PASS	AC=696;AF=0.138978;AN=5008;NS=2504;DP=21559;EAS_AF=0.0466;AMR_AF=0.0418;AFR_AF=0.4047;EUR_AF=0.0159;SAS_AF=0.0706;AA=C|||;VT=SNP
6	70481267	rs991974	G	T	100	PASS	AC=695;AF=0.138778;AN=5008;NS=2504;DP=22151;EAS_AF=0.0466;AMR_AF=0.0418;AFR_AF=0.4039;EUR_AF=0.0159;SAS_AF=0.0706;AA=G|||;VT=SNP
6	70482436	rs2345564	C	G	100	PASS	AC=3390;AF=0.676917;AN=5008;NS=2504;DP=18031;EAS_AF=0.7391;AMR_AF=0.6902;AFR_AF=0.6831;EUR_AF=0.6074;SAS_AF=0.6667;AA=G|||;VT=SNP
6	70482860	rs7763293	C	G	100	PASS	AC=566;AF=0.113019;AN=5008;NS=2504;DP=21005;EAS_AF=0.0466;AMR_AF=0.0331;AFR_AF=0.3109;EUR_AF=0.0159;SAS_AF=0.0706;AA=C|||;VT=SNP
6	70482951	rs9346348	T	A	100	PASS	AC=2040;AF=0.407348;AN=5008;NS=2504;DP=20616;EAS_AF=0.5655;AMR_AF=0.4438;AFR_AF=0.2012;EUR_AF=0.4314;SAS_AF=0.4724;AA=T|||;VT=SNP
6	70482983	rs59510607	T	A	100	PASS	AC=1928;AF=0.384984;AN=5008;NS=2504;DP=20367;EAS_AF=0.5655;AMR_AF=0.4366;AFR_AF=0.1203;EUR_AF=0.4314;SAS_AF=0.4724;AA=T|||;VT=SNP
6	70483082	rs7749324	T	C	100	PASS	AC=2761;AF=0.551318;AN=5008;NS=2504;DP=19692;EAS_AF=0.6121;AMR_AF=0.4841;AFR_AF=0.6301;EUR_AF=0.4414;SAS_AF=0.5429;AA=C|||;VT=SNP
6	70483128	rs13437057	T	C	100	PASS	AC=362;AF=0.0722843;AN=5008;NS=2504;DP=19522;EAS_AF=0.0427;AMR_AF=0.1484;AFR_AF=0.0318;EUR_AF=0.0795;SAS_AF=0.0961;AA=T|||;VT=SNP
6	70483192	rs12173563	A	G	100	PASS	AC=2079;AF=0.415136;AN=5008;NS=2504;DP=19968;EAS_AF=0.5655;AMR_AF=0.4467;AFR_AF=0.2284;EUR_AF=0.4324;SAS_AF=0.4724;AA=G|||;VT=SNP
6	70483316	rs7763931	C	G	100	PASS	AC=695;AF=0.138778;AN=5008;NS=2504;DP=19229;EAS_AF=0.0466;AMR_AF=0.0418;AFR_AF=0.4039;EUR_AF=0.0159;SAS_AF=0.0706;AA=C|||;VT=SNP
6	70483454	rs77782241	C	T	100	PASS	AC=100;AF=0.0199681;AN=5008;NS=2504;DP=16805;EAS_AF=0.0843;AMR_AF=0;AFR_AF=0;EUR_AF=0.005;SAS_AF=0.0102;AA=C|||;VT=SNP
6	70483691	rs58614233	T	C	100	PASS	AC=695;AF=0.138778;AN=5008;NS=2504;DP=19044;EAS_AF=0.0466;AMR_AF=0.0418;AFR_AF=0.4039;EUR_AF=0.0159;SAS_AF=0.0706;AA=T|||;VT=SNP
6	70483743	rs75877355	T	G	100	PASS	AC=362;AF=0.0722843;AN=5008;NS=2504;DP=19865;EAS_AF=0.0427;AMR_AF=0.1484;AFR_AF=0.0318;EUR_AF=0.0795;SAS_AF=0.0961;AA=T|||;VT=SNP
6	70483783	rs73486032	A	C	100	PASS	AC=695;AF=0.138778;AN=5008;NS=2504;DP=19800;EAS_AF=0.0466;AMR_AF=0.0418;AFR_AF=0.4039;EUR_AF=0.0159;SAS_AF=0.0706;AA=A|||;VT=SNP
6	70484518	rs3778243	A	T	100	PASS	AC=695;AF=0.138778;AN=5008;NS=2504;DP=12870;EAS_AF=0.0466;AMR_AF=0.0418;AFR_AF=0.4039;EUR_AF=0.0159;SAS_AF=0.0706;AA=A|||;VT=SNP
6	70485672	rs9346350	A	C	100	PASS	AC=1931;AF=0.385583;AN=5008;NS=2504;DP=19164;EAS_AF=0.5655;AMR_AF=0.4366;AFR_AF=0.1218;EUR_AF=0.4324;SAS_AF=0.4724;AA=A|||;VT=SNP
6	70485701	rs3928194	C	A	100	PASS	AC=681;AF=0.135982;AN=5008;NS=2504;DP=19368;EAS_AF=0.0466;AMR_AF=0.0418;AFR_AF=0.3933;EUR_AF=0.0159;SAS_AF=0.0706;AA=C|||;VT=SNP
6	70485851	rs9346351	A	G	100	PASS	AC=1931;AF=0.385583;AN=5008;NS=2504;DP=18770;EAS_AF=0.5655;AMR_AF=0.4366;AFR_AF=0.1218;EUR_AF=0.4324;SAS_AF=0.4724;AA=A|||;VT=SNP
6	70485862	rs9364060	G	A	100	PASS	AC=1956;AF=0.390575;AN=5008;NS=2504;DP=18887;EAS_AF=0.5655;AMR_AF=0.438;AFR_AF=0.1399;EUR_AF=0.4324;SAS_AF=0.4724;AA=G|||;VT=SNP
6	70486808	rs2445973	A	G	100	PASS	AC=3248;AF=0.648562;AN=5008;NS=2504;DP=18957;EAS_AF=0.7391;AMR_AF=0.6427;AFR_AF=0.6634;EUR_AF=0.5417;SAS_AF=0.6493;AA=G|||;VT=SNP
6	70486909	rs76977153	G	A	100	PASS	AC=1118;AF=0.223243;AN=5008;NS=2504;DP=17396;EAS_AF=0.5228;AMR_AF=0.2637;AFR_AF=0.0144;EUR_AF=0.1302;SAS_AF=0.2638;AA=G|||;VT=SNP
6	70487027	rs68181489	G	A	100	PASS	AC=1955;AF=0.390375;AN=5008;NS=2504;DP=15799;EAS_AF=0.5655;AMR_AF=0.438;AFR_AF=0.1392;EUR_AF=0.4324;SAS_AF=0.4724;AA=G|||;VT=SNP
6	70487301	rs9354889	C	T	100	PASS	AC=1955;AF=0.390375;AN=5008;NS=2504;DP=12469;EAS_AF=0.5655;AMR_AF=0.438;AFR_AF=0.1392;EUR_AF=0.4324;SAS_AF=0.4724;AA=C|||;VT=SNP
6	70487386	rs78307026	G	A	100	PASS	AC=460;AF=0.091853;AN=5008;NS=2504;DP=14541;EAS_AF=0.127;AMR_AF=0.1484;AFR_AF=0.031;EUR_AF=0.0835;SAS_AF=0.1063;AA=G|||;VT=SNP
6	70487584	rs56244815	A	G	100	PASS	AC=704;AF=0.140575;AN=5008;NS=2504;DP=18642;EAS_AF=0.0506;AMR_AF=0.0432;AFR_AF=0.4054;EUR_AF=0.0179;SAS_AF=0.0706;AA=A|||;VT=SNP
6	70487877	rs75791365	G	A	100	PASS	AC=100;AF=0.0199681;AN=5008;NS=2504;DP=18725;EAS_AF=0.0843;AMR_AF=0;AFR_AF=0;EUR_AF=0.005;SAS_AF=0.0102;AA=G|||;VT=SNP
6	70488475	rs10945188	C	T	100	PASS	AC=1929;AF=0.385184;AN=5008;NS=2504;DP=13958;EAS_AF=0.5655;AMR_AF=0.4366;AFR_AF=0.1203;EUR_AF=0.4324;SAS_AF=0.4724;AA=C|||;VT=SNP
6	70488913	rs6919766	G	A	100	PASS	AC=2774;AF=0.553914;AN=5008;NS=2504;DP=12916;EAS_AF=0.6121;AMR_AF=0.4885;AFR_AF=0.6316;EUR_AF=0.4493;SAS_AF=0.5429;AA=A|||;VT=SNP
6	70489119	rs11966540	T	A	100	PASS	AC=708;AF=0.141374;AN=5008;NS=2504;DP=14681;EAS_AF=0.0466;AMR_AF=0.0418;AFR_AF=0.4138;EUR_AF=0.0159;SAS_AF=0.0706;AA=T|||;VT=SNP
6	70489142	rs6920280	G	C	100	PASS	AC=2026;AF=0.404553;AN=5008;NS=2504;DP=15901;EAS_AF=0.5655;AMR_AF=0.4438;AFR_AF=0.1899;EUR_AF=0.4324;SAS_AF=0.4724;AA=G|||;VT=SNP
6	70489308	rs9454890	A	G	100	PASS	AC=360;AF=0.071885;AN=5008;NS=2504;DP=14522;EAS_AF=0.0427;AMR_AF=0.1484;AFR_AF=0.031;EUR_AF=0.0785;SAS_AF=0.0961;AA=A|||;VT=SNP
6	70489387	rs9351775	T	C	100	PASS	AC=1914;AF=0.382188;AN=5008;NS=2504;DP=14904;EAS_AF=0.5655;AMR_AF=0.4366;AFR_AF=0.1089;EUR_AF=0.4324;SAS_AF=0.4724;AA=T|||;VT=SNP
6	70489409	rs9342774	G	T	100	PASS	AC=1914;AF=0.382188;AN=5008;NS=2504;DP=14927;EAS_AF=0.5655;AMR_AF=0.4366;AFR_AF=0.1089;EUR_AF=0.4324;SAS_AF=0.4724;AA=G|||;VT=SNP
6	70489435	rs190777273	C	T	100	PASS	AC=13;AF=0.00259585;AN=5008;NS=2504;DP=14100;EAS_AF=0.0119;AMR_AF=0;AFR_AF=0;EUR_AF=0;SAS_AF=0.001;AA=C|||;VT=SNP
6	70489920	rs9346352	T	C	100	PASS	AC=2001;AF=0.399561;AN=5008;NS=2504;DP=16316;EAS_AF=0.5655;AMR_AF=0.4424;AFR_AF=0.1725;EUR_AF=0.4314;SAS_AF=0.4724;AA=T|||;VT=SNP
6	70490072	rs2445974	T	C	100	PASS	AC=3702;AF=0.739217;AN=5008;NS=2504;DP=13999;EAS_AF=0.7391;AMR_AF=0.7032;AFR_AF=0.9054;EUR_AF=0.6163;SAS_AF=0.6667;AA=t|||;VT=SNP
6	70490511	rs9346353	A	G	100	PASS	AC=1938;AF=0.386981;AN=5008;NS=2504;DP=20025;EAS_AF=0.5655;AMR_AF=0.438;AFR_AF=0.1271;EUR_AF=0.4314;SAS_AF=0.4724;AA=A|||;VT=SNP
6	70490528	rs9346354	A	G	100	PASS	AC=2049;AF=0.409145;AN=5008;NS=2504;DP=19901;EAS_AF=0.5655;AMR_AF=0.4467;AFR_AF=0.2057;EUR_AF=0.4324;SAS_AF=0.4724;AA=A|||;VT=SNP
6	70490710	rs2502547	A	G	100	PASS	AC=112;AF=0.0223642;AN=5008;NS=2504;DP=21256;EAS_AF=0.0843;AMR_AF=0.0058;AFR_AF=0;EUR_AF=0.0129;SAS_AF=0.0102;AA=A|||;VT=SNP
6	70490814	rs2502548	A	G	100	PASS	AC=113;AF=0.0225639;AN=5008;NS=2504;DP=20049;EAS_AF=0.0843;AMR_AF=0.0058;AFR_AF=0;EUR_AF=0.0139;SAS_AF=0.0102;AA=A|||;VT=SNP
6	70490845	rs61572016	G	C	100	PASS	AC=710;AF=0.141773;AN=5008;NS=2504;DP=19466;EAS_AF=0.0466;AMR_AF=0.0418;AFR_AF=0.4153;EUR_AF=0.0159;SAS_AF=0.0706;AA=G|||;VT=SNP
6	70492176	rs59738216	C	T	100	PASS	AC=1938;AF=0.386981;AN=5008;NS=2504;DP=20713;EAS_AF=0.5655;AMR_AF=0.438;AFR_AF=0.1271;EUR_AF=0.4314;SAS_AF=0.4724;AA=C|||;VT=SNP
6	70493832	rs17583400	T	C	100	PASS	AC=293;AF=0.0585064;AN=5008;NS=2504;DP=17754;EAS_AF=0.0218;AMR_AF=0.0778;AFR_AF=0.0053;EUR_AF=0.1362;SAS_AF=0.0746;AA=T|||;VT=SNP
6	70493869	rs3799119	G	A	100	PASS	AC=2026;AF=0.404553;AN=5008;NS=2504;DP=17292;EAS_AF=0.5655;AMR_AF=0.4438;AFR_AF=0.1906;EUR_AF=0.4314;SAS_AF=0.4724;AA=G|||;VT=SNP
6	70494213	rs9454892	C	T	100	PASS	AC=460;AF=0.091853;AN=5008;NS=2504;DP=19894;EAS_AF=0.127;AMR_AF=0.1484;AFR_AF=0.031;EUR_AF=0.0835;SAS_AF=0.1063;AA=C|||;VT=SNP
6	70495372	rs11967076	T	G	100	PASS	AC=733;AF=0.146366;AN=5008;NS=2504;DP=20634;EAS_AF=0.0466;AMR_AF=0.0447;AFR_AF=0.4304;EUR_AF=0.0169;SAS_AF=0.0706;AA=T|||;VT=SNP
6	70495377	rs9364061	T	C	100	PASS	AC=2027;AF=0.404752;AN=5008;NS=2504;DP=20431;EAS_AF=0.5655;AMR_AF=0.4438;AFR_AF=0.1906;EUR_AF=0.4324;SAS_AF=0.4724;AA=T|||;VT=SNP
6	70496001	rs7752533	T	C	100	PASS	AC=2027;AF=0.404752;AN=5008;NS=2504;DP=18800;EAS_AF=0.5655;AMR_AF=0.4438;AFR_AF=0.1906;EUR_AF=0.4324;SAS_AF=0.4724;AA=T|||;VT=SNP
6	70496061	rs9454893	C	T	100	PASS	AC=360;AF=0.071885;AN=5008;NS=2504;DP=18170;EAS_AF=0.0427;AMR_AF=0.1484;AFR_AF=0.031;EUR_AF=0.0785;SAS_AF=0.0961;AA=C|||;VT=SNP
6	70496340	rs1078026	G	A	100	PASS	AC=2775;AF=0.554113;AN=5008;NS=2504;DP=15271;EAS_AF=0.6121;AMR_AF=0.4885;AFR_AF=0.6324;EUR_AF=0.4493;SAS_AF=0.5429;AA=A|||;VT=SNP
6	70496712	rs3799120	C	A	100	PASS	AC=1939;AF=0.387181;AN=5008;NS=2504;DP=17384;EAS_AF=0.5655;AMR_AF=0.438;AFR_AF=0.1271;EUR_AF=0.4324;SAS_AF=0.4724;AA=C|||;VT=SNP
6	70496784	rs2445976	A	C	100	PASS	AC=3247;AF=0.648363;AN=5008;NS=2504;DP=17425;EAS_AF=0.7391;AMR_AF=0.6427;AFR_AF=0.6634;EUR_AF=0.5408;SAS_AF=0.6493;AA=C|||;VT=SNP
6	70497213	rs12662657	C	T	100	PASS	AC=1938;AF=0.386981;AN=5008;NS=2504;DP=17860;EAS_AF=0.5655;AMR_AF=0.438;AFR_AF=0.1271;EUR_AF=0.4314;SAS_AF=0.4724;AA=C|||;VT=SNP
6	70497503	rs1563606	C	T	100	PASS	AC=2774;AF=0.553914;AN=5008;NS=2504;DP=15590;EAS_AF=0.6121;AMR_AF=0.4885;AFR_AF=0.6316;EUR_AF=0.4493;SAS_AF=0.5429;AA=T|||;VT=SNP
6	70497515	rs1563607	G	A	100	PASS	AC=1914;AF=0.382188;AN=5008;NS=2504;DP=15700;EAS_AF=0.5655;AMR_AF=0.4366;AFR_AF=0.1089;EUR_AF=0.4324;SAS_AF=0.4724;AA=G|||;VT=SNP
6	70497631	rs1563608	C	T	100	PASS	AC=3234;AF=0.645767;AN=5008;NS=2504;DP=16726;EAS_AF=0.7391;AMR_AF=0.6369;AFR_AF=0.6626;EUR_AF=0.5328;SAS_AF=0.6493;AA=T|||;VT=SNP
6	70497658	rs1563609	G	T	100	PASS	AC=1913;AF=0.381989;AN=5008;NS=2504;DP=16532;EAS_AF=0.5655;AMR_AF=0.4366;AFR_AF=0.1089;EUR_AF=0.4324;SAS_AF=0.4714;AA=G|||;VT=SNP
6	70497901	rs75550594	G	A	100	PASS	AC=110;AF=0.0219649;AN=5008;NS=2504;DP=13549;EAS_AF=0.0992;AMR_AF=0.0029;AFR_AF=0.0008;EUR_AF=0;SAS_AF=0.0072;AA=A|||;VT=SNP
6	70497983	rs4707375	T	C	100	PASS	AC=109;AF=0.0217652;AN=5008;NS=2504;DP=13667;EAS_AF=0.0397;AMR_AF=0.072;AFR_AF=0.003;EUR_AF=0;SAS_AF=0.0153;AA=T|||;VT=SNP
6	70498715	rs9360404	A	T	100	PASS	AC=1913;AF=0.381989;AN=5008;NS=2504;DP=17180;EAS_AF=0.5655;AMR_AF=0.4366;AFR_AF=0.1089;EUR_AF=0.4314;SAS_AF=0.4724;AA=A|||;VT=SNP
6	70499104	rs1902654	A	C	100	PASS	AC=1913;AF=0.381989;AN=5008;NS=2504;DP=15031;EAS_AF=0.5655;AMR_AF=0.4366;AFR_AF=0.1089;EUR_AF=0.4314;SAS_AF=0.4724;AA=A|||;VT=SNP
6	70499187	rs1902655	C	G	100	PASS	AC=2773;AF=0.553714;AN=5008;NS=2504;DP=13128;EAS_AF=0.6121;AMR_AF=0.4885;AFR_AF=0.6316;EUR_AF=0.4483;SAS_AF=0.5429;AA=G|||;VT=SNP
6	70499241	rs1902656	C	T	100	PASS	AC=1913;AF=0.381989;AN=5008;NS=2504;DP=11797;EAS_AF=0.5655;AMR_AF=0.4366;AFR_AF=0.1089;EUR_AF=0.4314;SAS_AF=0.4724;AA=C|||;VT=SNP
6	70499368	rs1840942	A	G	100	PASS	AC=3578;AF=0.714457;AN=5008;NS=2504;DP=12629;EAS_AF=0.7391;AMR_AF=0.7017;AFR_AF=0.8124;EUR_AF=0.6163;SAS_AF=0.6667;AA=G|||;VT=SNP
6	70499537	rs117213057	C	T	100	PASS	AC=29;AF=0.00579073;AN=5008;NS=2504;DP=13497;EAS_AF=0.0258;AMR_AF=0.0029;AFR_AF=0;EUR_AF=0;SAS_AF=0.001;AA=C|||;VT=SNP
6	70499545	rs6934740	T	C	100	PASS	AC=710;AF=0.141773;AN=5008;NS=2504;DP=13588;EAS_AF=0.0466;AMR_AF=0.0418;AFR_AF=0.4153;EUR_AF=0.0159;SAS_AF=0.0706;AA=T|||;VT=SNP
6	70499868	rs1457498	C	T	100	PASS	AC=378;AF=0.0754792;AN=5008;NS=2504;DP=18157;EAS_AF=0.0427;AMR_AF=0.1484;AFR_AF=0.0431;EUR_AF=0.0805;SAS_AF=0.0961;AA=C|||;VT=SNP
6	70499990	rs2125023	G	C	100	PASS	AC=1914;AF=0.382188;AN=5008;NS=2504;DP=18606;EAS_AF=0.5655;AMR_AF=0.4366;AFR_AF=0.1089;EUR_AF=0.4314;SAS_AF=0.4734;AA=G|||;VT=SNP
6	70500120	rs2125024	G	A	100	PASS	AC=2025;AF=0.404353;AN=5008;NS=2504;DP=19004;EAS_AF=0.5655;AMR_AF=0.4438;AFR_AF=0.1899;EUR_AF=0.4314;SAS_AF=0.4724;AA=A|||;VT=SNP
6	70500451	rs2305838	C	A	100	PASS	AC=2025;AF=0.404353;AN=5008;NS=2504;DP=19281;EAS_AF=0.5655;AMR_AF=0.4438;AFR_AF=0.1899;EUR_AF=0.4314;SAS_AF=0.4724;AA=C|||;VT=SNP
6	70500463	rs2305839	T	G	100	PASS	AC=2025;AF=0.404353;AN=5008;NS=2504;DP=19702;EAS_AF=0.5655;AMR_AF=0.4438;AFR_AF=0.1899;EUR_AF=0.4314;SAS_AF=0.4724;AA=T|||;VT=SNP
6	70500518	rs2305840	A	G	100	PASS	AC=355;AF=0.0708866;AN=5008;NS=2504;DP=19376;EAS_AF=0.1726;AMR_AF=0.049;AFR_AF=0.0023;EUR_AF=0.0616;SAS_AF=0.0838;AA=A|||;VT=SNP
6	70500834	rs79073054	T	C	100	PASS	AC=100;AF=0.0199681;AN=5008;NS=2504;DP=19349;EAS_AF=0.0843;AMR_AF=0;AFR_AF=0;EUR_AF=0.005;SAS_AF=0.0102;AA=T|||;VT=SNP
6	70501355	rs7751578	T	G	100	PASS	AC=732;AF=0.146166;AN=5008;NS=2504;DP=18353;EAS_AF=0.0466;AMR_AF=0.0447;AFR_AF=0.4297;EUR_AF=0.0169;SAS_AF=0.0706;AA=T|||;VT=SNP
6	70501521	rs73469943	G	A	100	PASS	AC=570;AF=0.113818;AN=5008;NS=2504;DP=18884;EAS_AF=0.0466;AMR_AF=0.0331;AFR_AF=0.3139;EUR_AF=0.0159;SAS_AF=0.0706;AA=G|||;VT=SNP
6	70501661	rs9446161	T	G	100	PASS	AC=377;AF=0.0752796;AN=5008;NS=2504;DP=19729;EAS_AF=0.0427;AMR_AF=0.1484;AFR_AF=0.0431;EUR_AF=0.0795;SAS_AF=0.0961;AA=T|||;VT=SNP
6	70502619	rs6920725	T	C	100	PASS	AC=2778;AF=0.554712;AN=5008;NS=2504;DP=18459;EAS_AF=0.6121;AMR_AF=0.4899;AFR_AF=0.6346;EUR_AF=0.4483;SAS_AF=0.5429;AA=C|||;VT=SNP
6	70502641	rs6935994	G	A	100	PASS	AC=2684;AF=0.535942;AN=5008;NS=2504;DP=18329;EAS_AF=0.6121;AMR_AF=0.4856;AFR_AF=0.5673;EUR_AF=0.4483;SAS_AF=0.5409;AA=G|||;VT=SNP
6	70503090	rs117732167	T	C	100	PASS	AC=100;AF=0.0199681;AN=5008;NS=2504;DP=15707;EAS_AF=0.0843;AMR_AF=0;AFR_AF=0;EUR_AF=0.005;SAS_AF=0.0102;AA=T|||;VT=SNP
6	70503194	rs11970647	G	C	100	PASS	AC=710;AF=0.141773;AN=5008;NS=2504;DP=17026;EAS_AF=0.0466;AMR_AF=0.0418;AFR_AF=0.4153;EUR_AF=0.0159;SAS_AF=0.0706;AA=G|||;VT=SNP
```
