## Supplementary material for "Characterization of shared and ancestry-specific signals driving complex traits using multi-ancestry fine-mapping": mesusiecsinfo

```
*************************************************************

  Multiple Ancestry Sum of Single Effect Model (MESuSiE)          

   Visit http://www.xzlab.org/software.html For Update            

            (C) 2022 Boran Gao, Xiang Zhou                        

              GNU General Public License                          

*************************************************************
# Start data processing for sufficient statistics 
# Create MESuSiE object 
# Start data analysis 

# Data analysis is done, and now generates result 

Potential causal SNPs with PIP > 0.5:  

Credible sets for effects: 
$cs
$cs$L1
 [1] 752 754 757 769 778 779 784 788 803 807 813 815 820 826 827 832 834 837 841
[20] 849 850 852 855 858 868 869 870 875 878 879 881 884 889 892 897 904 910 913
[39] 919 922

$cs$L2
 [1]  1  4  8  9 10 12 13 15 16 21 27 31 34 35 36 37 38 42 44 46 47 49 50 53 56
[26] 57 62 63


$cs_category
       L1        L2 
"eur_afr"     "eur" 

$purity
   min.abs.corr mean.abs.corr median.abs.corr
L1     0.943666     0.9909216        0.996173
L2     0.888828     0.9687484        0.964393

$cs_index
[1] 1 2

$coverage
[1] 0.9543260 0.9587089

$requested_coverage
[1] 0.95


 Use MESuSiE_Plot() for visualization
# Total time used for the analysis: 0.04 mins
```
