## Supplementary material for "Characterization of shared and ancestry-specific signals driving complex traits using multi-ancestry fine-mapping": s1_data_1kg.pvar

```
##FILTER=<ID=PASS,Description="All filters passed">
##reference=ftp://ftp.1000genomes.ebi.ac.uk//vol1/ftp/technical/reference/phase2_reference_assembly_sequence/hs37d5.fa.gz
##contig=<ID=6,assembly=b37,length=171115067>
##ALT=<ID=CNV,Description="Copy Number Polymorphism">
##ALT=<ID=DEL,Description="Deletion">
##ALT=<ID=DUP,Description="Duplication">
##ALT=<ID=INS:ME:ALU,Description="Insertion of ALU element">
##ALT=<ID=INS:ME:LINE1,Description="Insertion of LINE1 element">
##ALT=<ID=INS:ME:SVA,Description="Insertion of SVA element">
##ALT=<ID=INS:MT,Description="Nuclear Mitochondrial Insertion">
##ALT=<ID=INV,Description="Inversion">
##ALT=<ID=CN0,Description="Copy number allele: 0 copies">
##ALT=<ID=CN1,Description="Copy number allele: 1 copy">
##ALT=<ID=CN2,Description="Copy number allele: 2 copies">
##ALT=<ID=CN3,Description="Copy number allele: 3 copies">
##ALT=<ID=CN4,Description="Copy number allele: 4 copies">
##ALT=<ID=CN5,Description="Copy number allele: 5 copies">
##ALT=<ID=CN6,Description="Copy number allele: 6 copies">
##ALT=<ID=CN7,Description="Copy number allele: 7 copies">
##ALT=<ID=CN8,Description="Copy number allele: 8 copies">
##ALT=<ID=CN9,Description="Copy number allele: 9 copies">
##ALT=<ID=CN10,Description="Copy number allele: 10 copies">
##ALT=<ID=CN11,Description="Copy number allele: 11 copies">
##ALT=<ID=CN12,Description="Copy number allele: 12 copies">
##ALT=<ID=CN13,Description="Copy number allele: 13 copies">
##ALT=<ID=CN14,Description="Copy number allele: 14 copies">
##ALT=<ID=CN15,Description="Copy number allele: 15 copies">
##ALT=<ID=CN16,Description="Copy number allele: 16 copies">
##ALT=<ID=CN17,Description="Copy number allele: 17 copies">
##ALT=<ID=CN18,Description="Copy number allele: 18 copies">
##ALT=<ID=CN19,Description="Copy number allele: 19 copies">
##ALT=<ID=CN20,Description="Copy number allele: 20 copies">
##ALT=<ID=CN21,Description="Copy number allele: 21 copies">
##ALT=<ID=CN22,Description="Copy number allele: 22 copies">
##ALT=<ID=CN23,Description="Copy number allele: 23 copies">
##ALT=<ID=CN24,Description="Copy number allele: 24 copies">
##ALT=<ID=CN25,Description="Copy number allele: 25 copies">
##ALT=<ID=CN26,Description="Copy number allele: 26 copies">
##ALT=<ID=CN27,Description="Copy number allele: 27 copies">
##ALT=<ID=CN28,Description="Copy number allele: 28 copies">
##ALT=<ID=CN29,Description="Copy number allele: 29 copies">
##ALT=<ID=CN30,Description="Copy number allele: 30 copies">
##ALT=<ID=CN31,Description="Copy number allele: 31 copies">
##ALT=<ID=CN32,Description="Copy number allele: 32 copies">
##ALT=<ID=CN33,Description="Copy number allele: 33 copies">
##ALT=<ID=CN34,Description="Copy number allele: 34 copies">
##ALT=<ID=CN35,Description="Copy number allele: 35 copies">
##ALT=<ID=CN36,Description="Copy number allele: 36 copies">
##ALT=<ID=CN37,Description="Copy number allele: 37 copies">
##ALT=<ID=CN38,Description="Copy number allele: 38 copies">
##ALT=<ID=CN39,Description="Copy number allele: 39 copies">
##ALT=<ID=CN40,Description="Copy number allele: 40 copies">
##ALT=<ID=CN41,Description="Copy number allele: 41 copies">
##ALT=<ID=CN42,Description="Copy number allele: 42 copies">
##ALT=<ID=CN43,Description="Copy number allele: 43 copies">
##ALT=<ID=CN44,Description="Copy number allele: 44 copies">
##ALT=<ID=CN45,Description="Copy number allele: 45 copies">
##ALT=<ID=CN46,Description="Copy number allele: 46 copies">
##ALT=<ID=CN47,Description="Copy number allele: 47 copies">
##ALT=<ID=CN48,Description="Copy number allele: 48 copies">
##ALT=<ID=CN49,Description="Copy number allele: 49 copies">
##ALT=<ID=CN50,Description="Copy number allele: 50 copies">
##ALT=<ID=CN51,Description="Copy number allele: 51 copies">
##ALT=<ID=CN52,Description="Copy number allele: 52 copies">
##ALT=<ID=CN53,Description="Copy number allele: 53 copies">
##ALT=<ID=CN54,Description="Copy number allele: 54 copies">
##ALT=<ID=CN55,Description="Copy number allele: 55 copies">
##ALT=<ID=CN56,Description="Copy number allele: 56 copies">
##ALT=<ID=CN57,Description="Copy number allele: 57 copies">
##ALT=<ID=CN58,Description="Copy number allele: 58 copies">
##ALT=<ID=CN59,Description="Copy number allele: 59 copies">
##ALT=<ID=CN60,Description="Copy number allele: 60 copies">
##ALT=<ID=CN61,Description="Copy number allele: 61 copies">
##ALT=<ID=CN62,Description="Copy number allele: 62 copies">
##ALT=<ID=CN63,Description="Copy number allele: 63 copies">
##ALT=<ID=CN64,Description="Copy number allele: 64 copies">
##ALT=<ID=CN65,Description="Copy number allele: 65 copies">
##ALT=<ID=CN66,Description="Copy number allele: 66 copies">
##ALT=<ID=CN67,Description="Copy number allele: 67 copies">
##ALT=<ID=CN68,Description="Copy number allele: 68 copies">
##ALT=<ID=CN69,Description="Copy number allele: 69 copies">
##ALT=<ID=CN70,Description="Copy number allele: 70 copies">
##ALT=<ID=CN71,Description="Copy number allele: 71 copies">
##ALT=<ID=CN72,Description="Copy number allele: 72 copies">
##ALT=<ID=CN73,Description="Copy number allele: 73 copies">
##ALT=<ID=CN74,Description="Copy number allele: 74 copies">
##ALT=<ID=CN75,Description="Copy number allele: 75 copies">
##ALT=<ID=CN76,Description="Copy number allele: 76 copies">
##ALT=<ID=CN77,Description="Copy number allele: 77 copies">
##ALT=<ID=CN78,Description="Copy number allele: 78 copies">
##ALT=<ID=CN79,Description="Copy number allele: 79 copies">
##ALT=<ID=CN80,Description="Copy number allele: 80 copies">
##ALT=<ID=CN81,Description="Copy number allele: 81 copies">
##ALT=<ID=CN82,Description="Copy number allele: 82 copies">
##ALT=<ID=CN83,Description="Copy number allele: 83 copies">
##ALT=<ID=CN84,Description="Copy number allele: 84 copies">
##ALT=<ID=CN85,Description="Copy number allele: 85 copies">
##ALT=<ID=CN86,Description="Copy number allele: 86 copies">
##ALT=<ID=CN87,Description="Copy number allele: 87 copies">
##ALT=<ID=CN88,Description="Copy number allele: 88 copies">
##ALT=<ID=CN89,Description="Copy number allele: 89 copies">
##ALT=<ID=CN90,Description="Copy number allele: 90 copies">
##ALT=<ID=CN91,Description="Copy number allele: 91 copies">
##ALT=<ID=CN92,Description="Copy number allele: 92 copies">
##ALT=<ID=CN93,Description="Copy number allele: 93 copies">
##ALT=<ID=CN94,Description="Copy number allele: 94 copies">
##ALT=<ID=CN95,Description="Copy number allele: 95 copies">
##ALT=<ID=CN96,Description="Copy number allele: 96 copies">
##ALT=<ID=CN97,Description="Copy number allele: 97 copies">
##ALT=<ID=CN98,Description="Copy number allele: 98 copies">
##ALT=<ID=CN99,Description="Copy number allele: 99 copies">
##ALT=<ID=CN100,Description="Copy number allele: 100 copies">
##ALT=<ID=CN101,Description="Copy number allele: 101 copies">
##ALT=<ID=CN102,Description="Copy number allele: 102 copies">
##ALT=<ID=CN103,Description="Copy number allele: 103 copies">
##ALT=<ID=CN104,Description="Copy number allele: 104 copies">
##ALT=<ID=CN105,Description="Copy number allele: 105 copies">
##ALT=<ID=CN106,Description="Copy number allele: 106 copies">
##ALT=<ID=CN107,Description="Copy number allele: 107 copies">
##ALT=<ID=CN108,Description="Copy number allele: 108 copies">
##ALT=<ID=CN109,Description="Copy number allele: 109 copies">
##ALT=<ID=CN110,Description="Copy number allele: 110 copies">
##ALT=<ID=CN111,Description="Copy number allele: 111 copies">
##ALT=<ID=CN112,Description="Copy number allele: 112 copies">
##ALT=<ID=CN113,Description="Copy number allele: 113 copies">
##ALT=<ID=CN114,Description="Copy number allele: 114 copies">
##ALT=<ID=CN115,Description="Copy number allele: 115 copies">
##ALT=<ID=CN116,Description="Copy number allele: 116 copies">
##ALT=<ID=CN117,Description="Copy number allele: 117 copies">
##ALT=<ID=CN118,Description="Copy number allele: 118 copies">
##ALT=<ID=CN119,Description="Copy number allele: 119 copies">
##ALT=<ID=CN120,Description="Copy number allele: 120 copies">
##ALT=<ID=CN121,Description="Copy number allele: 121 copies">
##ALT=<ID=CN122,Description="Copy number allele: 122 copies">
##ALT=<ID=CN123,Description="Copy number allele: 123 copies">
##ALT=<ID=CN124,Description="Copy number allele: 124 copies">
##INFO=<ID=CIEND,Number=2,Type=Integer,Description="Confidence interval around END for imprecise variants">
##INFO=<ID=CIPOS,Number=2,Type=Integer,Description="Confidence interval around POS for imprecise variants">
##INFO=<ID=CS,Number=1,Type=String,Description="Source call set.">
##INFO=<ID=END,Number=1,Type=Integer,Description="End coordinate of this variant">
##INFO=<ID=IMPRECISE,Number=0,Type=Flag,Description="Imprecise structural variation">
##INFO=<ID=MC,Number=.,Type=String,Description="Merged calls.">
##INFO=<ID=MEINFO,Number=4,Type=String,Description="Mobile element info of the form NAME,START,END<POLARITY; If there is only 5' OR 3' support for this call, will be NULL NULL for START and END">
##INFO=<ID=MEND,Number=1,Type=Integer,Description="Mitochondrial end coordinate of inserted sequence">
##INFO=<ID=MLEN,Number=1,Type=Integer,Description="Estimated length of mitochondrial insert">
##INFO=<ID=MSTART,Number=1,Type=Integer,Description="Mitochondrial start coordinate of inserted sequence">
##INFO=<ID=SVLEN,Number=.,Type=Integer,Description="SV length. It is only calculated for structural variation MEIs. For other types of SVs; one may calculate the SV length by INFO:END-START+1, or by finding the difference between lengthes of REF and ALT alleles">
##INFO=<ID=SVTYPE,Number=1,Type=String,Description="Type of structural variant">
##INFO=<ID=TSD,Number=1,Type=String,Description="Precise Target Site Duplication for bases, if unknown, value will be NULL">
##INFO=<ID=AC,Number=A,Type=Integer,Description="Total number of alternate alleles in called genotypes">
##INFO=<ID=AF,Number=A,Type=Float,Description="Estimated allele frequency in the range (0,1)">
##INFO=<ID=NS,Number=1,Type=Integer,Description="Number of samples with data">
##INFO=<ID=AN,Number=1,Type=Integer,Description="Total number of alleles in called genotypes">
##INFO=<ID=EAS_AF,Number=A,Type=Float,Description="Allele frequency in the EAS populations calculated from AC and AN, in the range (0,1)">
##INFO=<ID=EUR_AF,Number=A,Type=Float,Description="Allele frequency in the EUR populations calculated from AC and AN, in the range (0,1)">
##INFO=<ID=AFR_AF,Number=A,Type=Float,Description="Allele frequency in the AFR populations calculated from AC and AN, in the range (0,1)">
##INFO=<ID=AMR_AF,Number=A,Type=Float,Description="Allele frequency in the AMR populations calculated from AC and AN, in the range (0,1)">
##INFO=<ID=SAS_AF,Number=A,Type=Float,Description="Allele frequency in the SAS populations calculated from AC and AN, in the range (0,1)">
##INFO=<ID=DP,Number=1,Type=Integer,Description="Total read depth; only low coverage data were counted towards the DP, exome data were not used">
##INFO=<ID=AA,Number=1,Type=String,Description="Ancestral Allele. Format: AA|REF|ALT|IndelType. AA: Ancestral allele, REF:Reference Allele, ALT:Alternate Allele, IndelType:Type of Indel (REF, ALT and IndelType are only defined for indels)">
##INFO=<ID=VT,Number=.,Type=String,Description="indicates what type of variant the line represents">
##INFO=<ID=EX_TARGET,Number=0,Type=Flag,Description="indicates whether a variant is within the exon pull down target boundaries">
##INFO=<ID=MULTI_ALLELIC,Number=0,Type=Flag,Description="indicates whether a site is multi-allelic">
#CHROM	POS	ID	REF	ALT	QUAL	FILTER	INFO
6	83843449	rs117791936	C	A	100	PASS	AC=38;AF=0.00758786;AN=5008;NS=2504;DP=12346;EAS_AF=0;AMR_AF=0.0058;AFR_AF=0.0015;EUR_AF=0.0219;SAS_AF=0.0102;AA=C|||;VT=SNP
6	83843743	rs651997	T	C	100	PASS	AC=1062;AF=0.212061;AN=5008;NS=2504;DP=15789;EAS_AF=0.1915;AMR_AF=0.2003;AFR_AF=0.2171;EUR_AF=0.2813;SAS_AF=0.1636;AA=T|||;VT=SNP
6	83843781	rs12197711	T	C	100	PASS	AC=438;AF=0.0874601;AN=5008;NS=2504;DP=16845;EAS_AF=0.1468;AMR_AF=0.0893;AFR_AF=0.0045;EUR_AF=0.1431;SAS_AF=0.0798;AA=T|||;VT=SNP
6	83845150	rs13216745	T	C	100	PASS	AC=579;AF=0.115615;AN=5008;NS=2504;DP=17167;EAS_AF=0.0585;AMR_AF=0.2421;AFR_AF=0.0113;EUR_AF=0.2376;SAS_AF=0.1002;AA=T|||;VT=SNP
6	83846149	rs562535	A	C	100	PASS	AC=1080;AF=0.215655;AN=5008;NS=2504;DP=19738;EAS_AF=0.1915;AMR_AF=0.2003;AFR_AF=0.2307;EUR_AF=0.2813;SAS_AF=0.1636;AA=A|||;VT=SNP
6	83846821	rs117336243	A	G	100	PASS	AC=77;AF=0.0153754;AN=5008;NS=2504;DP=18698;EAS_AF=0.0169;AMR_AF=0.0375;AFR_AF=0.0008;EUR_AF=0.0139;SAS_AF=0.0194;AA=A|||;VT=SNP
6	83850809	rs62419253	A	T	100	PASS	AC=438;AF=0.0874601;AN=5008;NS=2504;DP=15313;EAS_AF=0.1468;AMR_AF=0.0893;AFR_AF=0.0045;EUR_AF=0.1431;SAS_AF=0.0798;AA=A|||;VT=SNP
6	83851376	rs144477493	T	C	100	PASS	AC=77;AF=0.0153754;AN=5008;NS=2504;DP=16826;EAS_AF=0.0169;AMR_AF=0.0375;AFR_AF=0.0008;EUR_AF=0.0139;SAS_AF=0.0194;AA=T|||;VT=SNP
6	83852141	rs491454	T	C	100	PASS	AC=1797;AF=0.358826;AN=5008;NS=2504;DP=13837;EAS_AF=0.2887;AMR_AF=0.281;AFR_AF=0.5976;EUR_AF=0.2972;SAS_AF=0.227;AA=C|||;VT=SNP
6	83852191	rs491330	C	T	100	PASS	AC=1059;AF=0.211462;AN=5008;NS=2504;DP=14032;EAS_AF=0.1915;AMR_AF=0.1988;AFR_AF=0.2148;EUR_AF=0.2823;SAS_AF=0.1636;AA=C|||;VT=SNP
6	83852984	rs573241	G	T	100	PASS	AC=1073;AF=0.214257;AN=5008;NS=2504;DP=16529;EAS_AF=0.1925;AMR_AF=0.2003;AFR_AF=0.2247;EUR_AF=0.2813;SAS_AF=0.1636;AA=G|||;VT=SNP
6	83853720	rs141116581	T	A	100	PASS	AC=76;AF=0.0151757;AN=5008;NS=2504;DP=17816;EAS_AF=0.0159;AMR_AF=0.0375;AFR_AF=0.0008;EUR_AF=0.0139;SAS_AF=0.0194;AA=T|||;VT=SNP
6	83854166	rs9449579	G	T	100	PASS	AC=1792;AF=0.357827;AN=5008;NS=2504;DP=18044;EAS_AF=0.2877;AMR_AF=0.281;AFR_AF=0.5953;EUR_AF=0.2972;SAS_AF=0.226;AA=T|||;VT=SNP
6	83854406	rs72903896	T	A	100	PASS	AC=63;AF=0.0125799;AN=5008;NS=2504;DP=15958;EAS_AF=0;AMR_AF=0.0216;AFR_AF=0;EUR_AF=0.0417;SAS_AF=0.0061;AA=T|||;VT=SNP
6	83854679	rs688683	C	A	100	PASS	AC=979;AF=0.195487;AN=5008;NS=2504;DP=8754;EAS_AF=0.1835;AMR_AF=0.1974;AFR_AF=0.1778;EUR_AF=0.2803;SAS_AF=0.1431;AA=C|||;VT=SNP
6	83854803	rs112383833	C	T	100	PASS	AC=169;AF=0.033746;AN=5008;NS=2504;DP=7774;EAS_AF=0.0159;AMR_AF=0.0504;AFR_AF=0.0643;EUR_AF=0.0139;SAS_AF=0.0194;AA=C|||;VT=SNP
6	83855167	rs41271569	T	C	100	PASS	AC=39;AF=0.00778754;AN=5008;NS=2504;DP=10749;EAS_AF=0;AMR_AF=0.0115;AFR_AF=0.0015;EUR_AF=0.0249;SAS_AF=0.0041;AA=T|||;VT=SNP
6	83856282	rs9449582	T	C	100	PASS	AC=1792;AF=0.357827;AN=5008;NS=2504;DP=16105;EAS_AF=0.2877;AMR_AF=0.281;AFR_AF=0.5953;EUR_AF=0.2972;SAS_AF=0.226;AA=C|||;VT=SNP
6	83858082	rs79082126	G	A	100	PASS	AC=103;AF=0.0205671;AN=5008;NS=2504;DP=14784;EAS_AF=0.004;AMR_AF=0.0187;AFR_AF=0.0431;EUR_AF=0.0209;SAS_AF=0.0082;AA=g|||;VT=SNP
6	83858205	rs138375579	A	C	100	PASS	AC=103;AF=0.0205671;AN=5008;NS=2504;DP=17026;EAS_AF=0.002;AMR_AF=0.0187;AFR_AF=0.0446;EUR_AF=0.0209;SAS_AF=0.0082;AA=a|||;VT=SNP
6	83859194	rs482899	A	G	100	PASS	AC=1061;AF=0.211861;AN=5008;NS=2504;DP=18102;EAS_AF=0.1925;AMR_AF=0.2003;AFR_AF=0.2163;EUR_AF=0.2803;SAS_AF=0.1636;AA=A|||;VT=SNP
6	83859341	rs141257196	C	T	100	PASS	AC=76;AF=0.0151757;AN=5008;NS=2504;DP=18277;EAS_AF=0.0159;AMR_AF=0.0375;AFR_AF=0.0008;EUR_AF=0.0139;SAS_AF=0.0194;AA=C|||;VT=SNP
6	83859627	rs13208108	A	G	100	PASS	AC=592;AF=0.118211;AN=5008;NS=2504;DP=20033;EAS_AF=0.0585;AMR_AF=0.2435;AFR_AF=0.0129;EUR_AF=0.2475;SAS_AF=0.1002;AA=A|||;VT=SNP
6	83859945	rs6919763	T	C	100	PASS	AC=223;AF=0.0445288;AN=5008;NS=2504;DP=18108;EAS_AF=0.0159;AMR_AF=0.0504;AFR_AF=0.1051;EUR_AF=0.0139;SAS_AF=0.0194;AA=T|||;VT=SNP
6	83861835	rs117372745	A	T	100	PASS	AC=16;AF=0.00319489;AN=5008;NS=2504;DP=13381;EAS_AF=0;AMR_AF=0.0043;AFR_AF=0;EUR_AF=0.0129;SAS_AF=0;AA=A|||;VT=SNP
6	83862242	rs1028547	G	T	100	PASS	AC=166;AF=0.033147;AN=5008;NS=2504;DP=13609;EAS_AF=0.0159;AMR_AF=0.049;AFR_AF=0.0643;EUR_AF=0.0119;SAS_AF=0.0194;AA=G|||;VT=SNP
6	83863582	rs3757015	C	T	100	PASS	AC=73;AF=0.0145767;AN=5008;NS=2504;DP=18159;EAS_AF=0;AMR_AF=0.0072;AFR_AF=0.0038;EUR_AF=0.0179;SAS_AF=0.046;AA=C|||;VT=SNP;EX_TARGET
6	83863583	rs647231	G	A	100	PASS	AC=1787;AF=0.356829;AN=5008;NS=2504;DP=18207;EAS_AF=0.2877;AMR_AF=0.281;AFR_AF=0.593;EUR_AF=0.2962;SAS_AF=0.2249;AA=A|||;VT=SNP;EX_TARGET
6	83865459	rs72903899	C	T	100	PASS	AC=39;AF=0.00778754;AN=5008;NS=2504;DP=18373;EAS_AF=0;AMR_AF=0.013;AFR_AF=0.0008;EUR_AF=0.0209;SAS_AF=0.0082;AA=C|||;VT=SNP
6	83866365	rs117917800	G	A	100	PASS	AC=76;AF=0.0151757;AN=5008;NS=2504;DP=18214;EAS_AF=0.0159;AMR_AF=0.0375;AFR_AF=0.0008;EUR_AF=0.0139;SAS_AF=0.0194;AA=G|||;VT=SNP
6	83866725	rs74804138	T	C	100	PASS	AC=84;AF=0.0167732;AN=5008;NS=2504;DP=18382;EAS_AF=0;AMR_AF=0.013;AFR_AF=0.0015;EUR_AF=0.0278;SAS_AF=0.046;AA=T|||;VT=SNP
6	83867193	rs45480197	G	A	100	PASS	AC=55;AF=0.0109824;AN=5008;NS=2504;DP=20718;EAS_AF=0;AMR_AF=0.0144;AFR_AF=0.0015;EUR_AF=0.0427;SAS_AF=0;AA=G|||;VT=SNP
6	83867590	rs142419323	C	T	100	PASS	AC=73;AF=0.0145767;AN=5008;NS=2504;DP=18000;EAS_AF=0.0159;AMR_AF=0.036;AFR_AF=0.0008;EUR_AF=0.0119;SAS_AF=0.0194;AA=C|||;VT=SNP
6	83867748	rs11970642	C	T	100	PASS	AC=789;AF=0.157548;AN=5008;NS=2504;DP=16737;EAS_AF=0.0585;AMR_AF=0.2507;AFR_AF=0.1551;EUR_AF=0.2505;SAS_AF=0.1012;AA=C|||;VT=SNP
6	83867998	rs150722044	G	A	100	PASS	AC=77;AF=0.0153754;AN=5008;NS=2504;DP=16428;EAS_AF=0.0149;AMR_AF=0.0389;AFR_AF=0.0008;EUR_AF=0.0139;SAS_AF=0.0204;AA=G|||;VT=SNP
6	83868735	rs664153	T	A	100	PASS	AC=878;AF=0.175319;AN=5008;NS=2504;DP=13864;EAS_AF=0.1815;AMR_AF=0.1787;AFR_AF=0.1346;EUR_AF=0.2594;SAS_AF=0.135;AA=T|||;VT=SNP
6	83868788	rs521811	C	T	100	PASS	AC=1785;AF=0.35643;AN=5008;NS=2504;DP=13715;EAS_AF=0.2877;AMR_AF=0.2795;AFR_AF=0.5923;EUR_AF=0.2952;SAS_AF=0.226;AA=c|||;VT=SNP
6	83869103	rs10943928	C	G	100	PASS	AC=434;AF=0.0866613;AN=5008;NS=2504;DP=13105;EAS_AF=0.1419;AMR_AF=0.0893;AFR_AF=0.0053;EUR_AF=0.1431;SAS_AF=0.0798;AA=C|||;VT=SNP
6	83870271	rs117404686	G	A	100	PASS	AC=73;AF=0.0145767;AN=5008;NS=2504;DP=17920;EAS_AF=0.0159;AMR_AF=0.036;AFR_AF=0.0008;EUR_AF=0.0119;SAS_AF=0.0194;AA=G|||;VT=SNP
6	83870537	rs6926512	A	G	100	PASS	AC=166;AF=0.033147;AN=5008;NS=2504;DP=14004;EAS_AF=0.0159;AMR_AF=0.049;AFR_AF=0.0643;EUR_AF=0.0119;SAS_AF=0.0194;AA=A|||;VT=SNP
6	83873071	rs481325	A	G	100	PASS	AC=1790;AF=0.357428;AN=5008;NS=2504;DP=16042;EAS_AF=0.2877;AMR_AF=0.2795;AFR_AF=0.5961;EUR_AF=0.2952;SAS_AF=0.226;AA=G|||;VT=SNP
6	83873072	rs113514043	C	T	100	PASS	AC=40;AF=0.00798722;AN=5008;NS=2504;DP=16051;EAS_AF=0;AMR_AF=0.0303;AFR_AF=0;EUR_AF=0.0149;SAS_AF=0.0041;AA=C|||;VT=SNP
6	83873386	rs12190346	C	A	100	PASS	AC=284;AF=0.0567093;AN=5008;NS=2504;DP=14752;EAS_AF=0;AMR_AF=0.0893;AFR_AF=0.0091;EUR_AF=0.1412;SAS_AF=0.0695;AA=C|||;VT=SNP
6	83874326	rs149272904	A	G	100	PASS	AC=73;AF=0.0145767;AN=5008;NS=2504;DP=20320;EAS_AF=0.0159;AMR_AF=0.036;AFR_AF=0.0008;EUR_AF=0.0119;SAS_AF=0.0194;AA=A|||;VT=SNP
6	83874490	rs117358021	T	C	100	PASS	AC=72;AF=0.014377;AN=5008;NS=2504;DP=18200;EAS_AF=0;AMR_AF=0.0072;AFR_AF=0.0038;EUR_AF=0.0179;SAS_AF=0.045;AA=T|||;VT=SNP
6	83875292	rs1813511	T	C	100	PASS	AC=154;AF=0.0307508;AN=5008;NS=2504;DP=18874;EAS_AF=0.002;AMR_AF=0.0548;AFR_AF=0.003;EUR_AF=0.0885;SAS_AF=0.0215;AA=T|||;VT=SNP
6	83875505	rs144813438	G	C	100	PASS	AC=84;AF=0.0167732;AN=5008;NS=2504;DP=19725;EAS_AF=0;AMR_AF=0.0259;AFR_AF=0.0038;EUR_AF=0.0278;SAS_AF=0.0337;AA=G|||;VT=SNP
6	83877496	rs495944	T	C	100	PASS	AC=1075;AF=0.214657;AN=5008;NS=2504;DP=18261;EAS_AF=0.1935;AMR_AF=0.2003;AFR_AF=0.2254;EUR_AF=0.2813;SAS_AF=0.1636;AA=T|||;VT=SNP
6	83878605	rs1058807	G	A	100	PASS	AC=102;AF=0.0203674;AN=5008;NS=2504;DP=19179;EAS_AF=0.002;AMR_AF=0.0187;AFR_AF=0.0439;EUR_AF=0.0209;SAS_AF=0.0082;AA=G|||;VT=SNP
6	83880167	rs473267	C	T	100	PASS	AC=1778;AF=0.355032;AN=5008;NS=2504;DP=17766;EAS_AF=0.2877;AMR_AF=0.2795;AFR_AF=0.5877;EUR_AF=0.2952;SAS_AF=0.2249;AA=T|||;VT=SNP;EX_TARGET
6	83880274	rs474213	C	T	100	PASS	AC=1024;AF=0.204473;AN=5008;NS=2504;DP=19364;EAS_AF=0.1835;AMR_AF=0.1974;AFR_AF=0.2126;EUR_AF=0.2803;SAS_AF=0.1421;AA=C|||;VT=SNP
6	83881077	rs79547994	G	A	100	PASS	AC=15;AF=0.00299521;AN=5008;NS=2504;DP=14492;EAS_AF=0;AMR_AF=0.0014;AFR_AF=0.0008;EUR_AF=0.0119;SAS_AF=0.001;AA=G|||;VT=SNP
6	83881273	rs683792	A	G	100	PASS	AC=1793;AF=0.358027;AN=5008;NS=2504;DP=14788;EAS_AF=0.2897;AMR_AF=0.2795;AFR_AF=0.5968;EUR_AF=0.2952;SAS_AF=0.226;AA=G|||;VT=SNP
6	83881740	rs542948	T	C	100	PASS	AC=1795;AF=0.358427;AN=5008;NS=2504;DP=19708;EAS_AF=0.2897;AMR_AF=0.2795;AFR_AF=0.5976;EUR_AF=0.2962;SAS_AF=0.226;AA=C|||;VT=SNP;EX_TARGET
6	83881993	rs144770972	C	T	100	PASS	AC=73;AF=0.0145767;AN=5008;NS=2504;DP=19786;EAS_AF=0.0159;AMR_AF=0.036;AFR_AF=0.0008;EUR_AF=0.0119;SAS_AF=0.0194;AA=C|||;VT=SNP
6	83882599	rs146570028	G	A	100	PASS	AC=73;AF=0.0145767;AN=5008;NS=2504;DP=19424;EAS_AF=0.0159;AMR_AF=0.036;AFR_AF=0.0008;EUR_AF=0.0119;SAS_AF=0.0194;AA=G|||;VT=SNP
6	83883206	rs150171640	T	G	100	PASS	AC=74;AF=0.0147764;AN=5008;NS=2504;DP=18895;EAS_AF=0.0169;AMR_AF=0.036;AFR_AF=0.0008;EUR_AF=0.0119;SAS_AF=0.0194;AA=T|||;VT=SNP
6	83884734	rs522659	T	C	100	PASS	AC=1061;AF=0.211861;AN=5008;NS=2504;DP=18776;EAS_AF=0.1935;AMR_AF=0.2003;AFR_AF=0.2148;EUR_AF=0.2813;SAS_AF=0.1636;AA=T|||;VT=SNP
6	83886350	rs112280198	A	C	100	PASS	AC=184;AF=0.0367412;AN=5008;NS=2504;DP=15561;EAS_AF=0.0159;AMR_AF=0.0504;AFR_AF=0.0749;EUR_AF=0.0129;SAS_AF=0.0215;AA=A|||;VT=SNP
6	83887320	rs72905809	T	C	100	PASS	AC=63;AF=0.0125799;AN=5008;NS=2504;DP=19561;EAS_AF=0;AMR_AF=0.0216;AFR_AF=0;EUR_AF=0.0417;SAS_AF=0.0061;AA=t|||;VT=SNP
6	83887495	rs623879	T	C	100	PASS	AC=1040;AF=0.207668;AN=5008;NS=2504;DP=19495;EAS_AF=0.2183;AMR_AF=0.2017;AFR_AF=0.1868;EUR_AF=0.2833;SAS_AF=0.1513;AA=T|||;VT=SNP
6	83887711	rs72905810	A	G	100	PASS	AC=38;AF=0.00758786;AN=5008;NS=2504;DP=20370;EAS_AF=0;AMR_AF=0.0115;AFR_AF=0.0008;EUR_AF=0.0209;SAS_AF=0.0082;AA=A|||;VT=SNP
6	83887901	rs13197685	T	C	100	PASS	AC=786;AF=0.156949;AN=5008;NS=2504;DP=20790;EAS_AF=0.0585;AMR_AF=0.2507;AFR_AF=0.1536;EUR_AF=0.2445;SAS_AF=0.1063;AA=T|||;VT=SNP
6	83888772	rs534172	G	A	100	PASS	AC=1048;AF=0.209265;AN=5008;NS=2504;DP=15151;EAS_AF=0.1925;AMR_AF=0.196;AFR_AF=0.2126;EUR_AF=0.2813;SAS_AF=0.1575;AA=g|||;VT=SNP
6	83890405	rs480537	A	G	100	PASS	AC=970;AF=0.19369;AN=5008;NS=2504;DP=20928;EAS_AF=0.1845;AMR_AF=0.1931;AFR_AF=0.177;EUR_AF=0.2803;SAS_AF=0.137;AA=A|||;VT=SNP
6	83890642	rs686786	T	C	100	PASS	AC=2877;AF=0.574481;AN=5008;NS=2504;DP=21021;EAS_AF=0.38;AMR_AF=0.5663;AFR_AF=0.8797;EUR_AF=0.5835;SAS_AF=0.3589;AA=C|||;VT=SNP
6	83893468	rs643160	G	A	100	PASS	AC=1083;AF=0.216254;AN=5008;NS=2504;DP=16112;EAS_AF=0.1935;AMR_AF=0.196;AFR_AF=0.2398;EUR_AF=0.2803;SAS_AF=0.1564;AA=G|||;VT=SNP
6	83894258	rs524068	A	C	100	PASS	AC=1047;AF=0.209065;AN=5008;NS=2504;DP=20098;EAS_AF=0.1925;AMR_AF=0.1974;AFR_AF=0.2126;EUR_AF=0.2803;SAS_AF=0.1564;AA=A|||;VT=SNP
6	83894347	rs145308121	C	G	100	PASS	AC=73;AF=0.0145767;AN=5008;NS=2504;DP=20097;EAS_AF=0.0159;AMR_AF=0.036;AFR_AF=0.0008;EUR_AF=0.0119;SAS_AF=0.0194;AA=C|||;VT=SNP
6	83894382	rs628629	T	C	100	PASS	AC=2881;AF=0.57528;AN=5008;NS=2504;DP=19604;EAS_AF=0.3681;AMR_AF=0.5663;AFR_AF=0.8797;EUR_AF=0.5825;SAS_AF=0.3763;AA=C|||;VT=SNP
6	83895690	rs116924747	C	G	100	PASS	AC=20;AF=0.00399361;AN=5008;NS=2504;DP=14030;EAS_AF=0;AMR_AF=0.0058;AFR_AF=0;EUR_AF=0.0149;SAS_AF=0.001;AA=C|||;VT=SNP
6	83896633	rs477061	T	A	100	PASS	AC=1060;AF=0.211661;AN=5008;NS=2504;DP=15026;EAS_AF=0.1925;AMR_AF=0.196;AFR_AF=0.2231;EUR_AF=0.2803;SAS_AF=0.1564;AA=T|||;VT=SNP
6	83897530	rs13198278	A	G	100	PASS	AC=960;AF=0.191693;AN=5008;NS=2504;DP=17878;EAS_AF=0.0585;AMR_AF=0.268;AFR_AF=0.2769;EUR_AF=0.2455;SAS_AF=0.1043;AA=A|||;VT=SNP
6	83897565	rs474075	C	T	100	PASS	AC=2866;AF=0.572284;AN=5008;NS=2504;DP=18775;EAS_AF=0.3681;AMR_AF=0.5706;AFR_AF=0.8797;EUR_AF=0.5825;SAS_AF=0.3579;AA=T|||;VT=SNP
6	83899844	rs521406	C	T	100	PASS	AC=1778;AF=0.355032;AN=5008;NS=2504;DP=18944;EAS_AF=0.2887;AMR_AF=0.2781;AFR_AF=0.5923;EUR_AF=0.2952;SAS_AF=0.2188;AA=T|||;VT=SNP
6	83901381	rs59542025	T	C	100	PASS	AC=1792;AF=0.357827;AN=5008;NS=2504;DP=16381;EAS_AF=0.2917;AMR_AF=0.2795;AFR_AF=0.5908;EUR_AF=0.2982;SAS_AF=0.228;AA=C|||;VT=SNP
6	83901878	rs537069154	A	G	100	PASS	AC=18;AF=0.00359425;AN=5008;NS=2504;DP=14832;EAS_AF=0.001;AMR_AF=0.0072;AFR_AF=0;EUR_AF=0.0099;SAS_AF=0.002;AA=A|||;VT=SNP
6	83901888	rs536739	C	G	100	PASS	AC=2148;AF=0.428914;AN=5008;NS=2504;DP=14789;EAS_AF=0.3056;AMR_AF=0.4481;AFR_AF=0.6082;EUR_AF=0.4354;SAS_AF=0.2935;AA=G|||;VT=SNP
6	83901979	rs139888570	G	C	100	PASS	AC=102;AF=0.0203674;AN=5008;NS=2504;DP=16501;EAS_AF=0.002;AMR_AF=0.0187;AFR_AF=0.0461;EUR_AF=0.0179;SAS_AF=0.0082;AA=G|||;VT=SNP
6	83901991	rs190676594	A	C	100	PASS	AC=25;AF=0.00499201;AN=5008;NS=2504;DP=17326;EAS_AF=0;AMR_AF=0;AFR_AF=0.0008;EUR_AF=0.008;SAS_AF=0.0164;AA=A|||;VT=SNP
6	83902972	rs140702813	T	C	100	PASS	AC=94;AF=0.01877;AN=5008;NS=2504;DP=14067;EAS_AF=0.0159;AMR_AF=0.0346;AFR_AF=0.0015;EUR_AF=0.0199;SAS_AF=0.0327;AA=T|||;VT=SNP
6	83903588	rs180928956	C	T	100	PASS	AC=45;AF=0.00898562;AN=5008;NS=2504;DP=12354;EAS_AF=0;AMR_AF=0.0303;AFR_AF=0.0015;EUR_AF=0.0179;SAS_AF=0.0041;AA=C|||;VT=SNP
6	83903626	rs1180178	G	C	100	PASS	AC=1409;AF=0.28135;AN=5008;NS=2504;DP=10862;EAS_AF=0.2083;AMR_AF=0.2478;AFR_AF=0.4357;EUR_AF=0.2783;SAS_AF=0.1748;AA=C|||;VT=SNP
6	83904869	rs77992103	T	C	100	PASS	AC=434;AF=0.0866613;AN=5008;NS=2504;DP=19877;EAS_AF=0.0437;AMR_AF=0.0764;AFR_AF=0.121;EUR_AF=0.1083;SAS_AF=0.0695;AA=T|||;VT=SNP
6	83908232	rs12190337	C	T	100	PASS	AC=998;AF=0.199281;AN=5008;NS=2504;DP=15847;EAS_AF=0.2004;AMR_AF=0.2176;AFR_AF=0.1679;EUR_AF=0.2704;SAS_AF=0.1544;AA=C|||;VT=SNP
6	83908738	rs6902437	A	G	100	PASS	AC=1306;AF=0.260783;AN=5008;NS=2504;DP=19165;EAS_AF=0.2768;AMR_AF=0.245;AFR_AF=0.2905;EUR_AF=0.2763;SAS_AF=0.1994;AA=G|||;VT=SNP
6	83909360	rs9449588	G	C	100	PASS	AC=1979;AF=0.395168;AN=5008;NS=2504;DP=19368;EAS_AF=0.2688;AMR_AF=0.245;AFR_AF=0.6914;EUR_AF=0.329;SAS_AF=0.2996;AA=C|||;VT=SNP
6	83910393	rs12197473	A	G	100	PASS	AC=973;AF=0.194289;AN=5008;NS=2504;DP=18555;EAS_AF=0.2589;AMR_AF=0.1297;AFR_AF=0.3192;EUR_AF=0.0974;SAS_AF=0.1043;AA=G|||;VT=SNP
6	83910690	rs61291686	G	A	100	PASS	AC=955;AF=0.190695;AN=5008;NS=2504;DP=16686;EAS_AF=0.255;AMR_AF=0.1268;AFR_AF=0.3101;EUR_AF=0.0974;SAS_AF=0.1043;AA=A|||;VT=SNP
6	83910955	rs12212794	G	C	100	PASS	AC=954;AF=0.190495;AN=5008;NS=2504;DP=17071;EAS_AF=0.255;AMR_AF=0.1268;AFR_AF=0.3086;EUR_AF=0.0984;SAS_AF=0.1043;AA=G|||;VT=SNP
6	83911138	rs6930815	G	A	100	PASS	AC=953;AF=0.190296;AN=5008;NS=2504;DP=19290;EAS_AF=0.255;AMR_AF=0.1268;AFR_AF=0.3086;EUR_AF=0.0974;SAS_AF=0.1043;AA=G|||;VT=SNP
6	83911265	rs6910518	T	G	100	PASS	AC=2684;AF=0.535942;AN=5008;NS=2504;DP=20118;EAS_AF=0.4167;AMR_AF=0.5187;AFR_AF=0.8502;EUR_AF=0.4364;SAS_AF=0.3487;AA=G|||;VT=SNP
6	83911334	rs6910678	T	C	100	PASS	AC=969;AF=0.19349;AN=5008;NS=2504;DP=19573;EAS_AF=0.255;AMR_AF=0.1297;AFR_AF=0.3192;EUR_AF=0.0974;SAS_AF=0.1043;AA=C|||;VT=SNP
6	83911430	rs117542436	A	G	100	PASS	AC=136;AF=0.0271565;AN=5008;NS=2504;DP=19989;EAS_AF=0.0238;AMR_AF=0.0403;AFR_AF=0.003;EUR_AF=0.0318;SAS_AF=0.0491;AA=A|||;VT=SNP
6	83911719	rs4546453	G	C	100	PASS	AC=1021;AF=0.203874;AN=5008;NS=2504;DP=19528;EAS_AF=0.255;AMR_AF=0.1268;AFR_AF=0.3601;EUR_AF=0.0974;SAS_AF=0.1043;AA=C|||;VT=SNP
6	83911801	rs9449589	G	A	100	PASS	AC=976;AF=0.194888;AN=5008;NS=2504;DP=18759;EAS_AF=0.255;AMR_AF=0.1268;AFR_AF=0.3245;EUR_AF=0.0974;SAS_AF=0.1063;AA=A|||;VT=SNP
6	83912025	rs147691853	C	T	100	PASS	AC=54;AF=0.0107827;AN=5008;NS=2504;DP=19356;EAS_AF=0.001;AMR_AF=0.0058;AFR_AF=0.0023;EUR_AF=0.0139;SAS_AF=0.0327;AA=C|||;VT=SNP
6	83912806	rs117726105	G	A	100	PASS	AC=136;AF=0.0271565;AN=5008;NS=2504;DP=19686;EAS_AF=0.0238;AMR_AF=0.0403;AFR_AF=0.003;EUR_AF=0.0318;SAS_AF=0.0491;AA=G|||;VT=SNP
6	83913617	rs2143891	T	C	100	PASS	AC=2647;AF=0.528554;AN=5008;NS=2504;DP=18126;EAS_AF=0.4167;AMR_AF=0.5072;AFR_AF=0.8464;EUR_AF=0.4274;SAS_AF=0.3333;AA=C|||;VT=SNP
6	83914751	rs9444042	T	A	100	PASS	AC=1032;AF=0.20607;AN=5008;NS=2504;DP=16275;EAS_AF=0.256;AMR_AF=0.1282;AFR_AF=0.3601;EUR_AF=0.1004;SAS_AF=0.1104;AA=A|||;VT=SNP
6	83914823	rs118160719	C	T	100	PASS	AC=139;AF=0.0277556;AN=5008;NS=2504;DP=14873;EAS_AF=0.0238;AMR_AF=0.0389;AFR_AF=0.003;EUR_AF=0.0318;SAS_AF=0.0532;AA=C|||;VT=SNP
6	83915335	rs62421760	T	C	100	PASS	AC=837;AF=0.167133;AN=5008;NS=2504;DP=13351;EAS_AF=0.0625;AMR_AF=0.2795;AFR_AF=0.1407;EUR_AF=0.2763;SAS_AF=0.1186;AA=T|||;VT=SNP
6	83915414	rs9444043	A	C	100	PASS	AC=2529;AF=0.504992;AN=5008;NS=2504;DP=16990;EAS_AF=0.4137;AMR_AF=0.4784;AFR_AF=0.7874;EUR_AF=0.3996;SAS_AF=0.3446;AA=C|||;VT=SNP
6	83915690	rs6912759	C	A	100	PASS	AC=2566;AF=0.51238;AN=5008;NS=2504;DP=12652;EAS_AF=0.4058;AMR_AF=0.4914;AFR_AF=0.7852;EUR_AF=0.4304;SAS_AF=0.3528;AA=-|||;VT=SNP
6	83916069	rs13219666	T	C	100	PASS	AC=719;AF=0.14357;AN=5008;NS=2504;DP=17295;EAS_AF=0.0546;AMR_AF=0.268;AFR_AF=0.0817;EUR_AF=0.2783;SAS_AF=0.092;AA=T|||;VT=SNP
6	83916502	rs35606488	C	T	100	PASS	AC=839;AF=0.167532;AN=5008;NS=2504;DP=19431;EAS_AF=0.0546;AMR_AF=0.2738;AFR_AF=0.1725;EUR_AF=0.2793;SAS_AF=0.0869;AA=C|||;VT=SNP
6	83917008	rs13207655	A	G	100	PASS	AC=242;AF=0.0483227;AN=5008;NS=2504;DP=21939;EAS_AF=0;AMR_AF=0.0865;AFR_AF=0.0076;EUR_AF=0.1491;SAS_AF=0.0225;AA=A|||;VT=SNP
6	83917066	rs117613061	A	T	100	PASS	AC=138;AF=0.0275559;AN=5008;NS=2504;DP=21378;EAS_AF=0.0238;AMR_AF=0.0389;AFR_AF=0.003;EUR_AF=0.0318;SAS_AF=0.0521;AA=A|||;VT=SNP
6	83917103	rs117330323	A	G	100	PASS	AC=138;AF=0.0275559;AN=5008;NS=2504;DP=20639;EAS_AF=0.0238;AMR_AF=0.0389;AFR_AF=0.003;EUR_AF=0.0318;SAS_AF=0.0521;AA=A|||;VT=SNP
6	83917764	rs2324225	T	G	100	PASS	AC=970;AF=0.19369;AN=5008;NS=2504;DP=21168;EAS_AF=0.255;AMR_AF=0.1225;AFR_AF=0.3268;EUR_AF=0.0765;SAS_AF=0.1217;AA=a|||;VT=SNP
6	83917801	rs2324226	C	A	100	PASS	AC=970;AF=0.19369;AN=5008;NS=2504;DP=21304;EAS_AF=0.255;AMR_AF=0.1225;AFR_AF=0.3268;EUR_AF=0.0765;SAS_AF=0.1217;AA=A|||;VT=SNP
6	83917890	rs2324227	G	C	100	PASS	AC=905;AF=0.180711;AN=5008;NS=2504;DP=21258;EAS_AF=0.255;AMR_AF=0.1225;AFR_AF=0.2776;EUR_AF=0.0765;SAS_AF=0.1217;AA=C|||;VT=SNP
6	83917958	rs2324228	T	A	100	PASS	AC=905;AF=0.180711;AN=5008;NS=2504;DP=20685;EAS_AF=0.255;AMR_AF=0.1225;AFR_AF=0.2776;EUR_AF=0.0765;SAS_AF=0.1217;AA=T|||;VT=SNP
6	83918131	rs2324229	T	C	100	PASS	AC=2016;AF=0.402556;AN=5008;NS=2504;DP=21191;EAS_AF=0.3175;AMR_AF=0.4164;AFR_AF=0.584;EUR_AF=0.3936;SAS_AF=0.2444;AA=C|||;VT=SNP
6	83918367	rs1973928	T	C	100	PASS	AC=2499;AF=0.499002;AN=5008;NS=2504;DP=19633;EAS_AF=0.4058;AMR_AF=0.4928;AFR_AF=0.7352;EUR_AF=0.4324;SAS_AF=0.3487;AA=C|||;VT=SNP
6	83918375	rs1980511	A	G	100	PASS	AC=971;AF=0.19389;AN=5008;NS=2504;DP=19545;EAS_AF=0.255;AMR_AF=0.1225;AFR_AF=0.3275;EUR_AF=0.0765;SAS_AF=0.1217;AA=A|||;VT=SNP
6	83918651	rs1016615	T	C	100	PASS	AC=1323;AF=0.264177;AN=5008;NS=2504;DP=16455;EAS_AF=0.3194;AMR_AF=0.1542;AFR_AF=0.4932;EUR_AF=0.0775;SAS_AF=0.1677;AA=C|||;VT=SNP
6	83918682	rs1016614	A	G	100	PASS	AC=1325;AF=0.264577;AN=5008;NS=2504;DP=16096;EAS_AF=0.3204;AMR_AF=0.1542;AFR_AF=0.4932;EUR_AF=0.0775;SAS_AF=0.1687;AA=G|||;VT=SNP
6	83918942	rs1016613	T	C	100	PASS	AC=971;AF=0.19389;AN=5008;NS=2504;DP=13907;EAS_AF=0.256;AMR_AF=0.1225;AFR_AF=0.3268;EUR_AF=0.0765;SAS_AF=0.1217;AA=T|||;VT=SNP
6	83922028	rs145126646	A	G	100	PASS	AC=44;AF=0.00878594;AN=5008;NS=2504;DP=17325;EAS_AF=0;AMR_AF=0.0159;AFR_AF=0.0015;EUR_AF=0.0179;SAS_AF=0.0133;AA=A|||;VT=SNP
6	83922324	rs117504554	C	G	100	PASS	AC=138;AF=0.0275559;AN=5008;NS=2504;DP=17821;EAS_AF=0.0238;AMR_AF=0.0389;AFR_AF=0.003;EUR_AF=0.0318;SAS_AF=0.0521;AA=C|||;VT=SNP
6	83922884	rs143155023	C	G	100	PASS	AC=138;AF=0.0275559;AN=5008;NS=2504;DP=14092;EAS_AF=0.0238;AMR_AF=0.0389;AFR_AF=0.003;EUR_AF=0.0318;SAS_AF=0.0521;AA=c|||;VT=SNP
6	83923180	rs118162265	C	A	100	PASS	AC=153;AF=0.0305511;AN=5008;NS=2504;DP=16536;EAS_AF=0.0268;AMR_AF=0.0432;AFR_AF=0.003;EUR_AF=0.0328;SAS_AF=0.0603;AA=c|||;VT=SNP
6	83923356	rs1180244	G	A	100	PASS	AC=816;AF=0.162939;AN=5008;NS=2504;DP=14424;EAS_AF=0.0625;AMR_AF=0.2695;AFR_AF=0.1286;EUR_AF=0.2793;SAS_AF=0.1176;AA=G|||;VT=SNP
6	83923716	rs1180243	G	T	100	PASS	AC=2507;AF=0.500599;AN=5008;NS=2504;DP=14273;EAS_AF=0.4058;AMR_AF=0.487;AFR_AF=0.7534;EUR_AF=0.4264;SAS_AF=0.3425;AA=T|||;VT=SNP
6	83924402	rs1936821	T	C	100	PASS	AC=1395;AF=0.278554;AN=5008;NS=2504;DP=18924;EAS_AF=0.3274;AMR_AF=0.1599;AFR_AF=0.5378;EUR_AF=0.0785;SAS_AF=0.1677;AA=C|||;VT=SNP
6	83924808	rs79070747	C	G	100	PASS	AC=348;AF=0.0694888;AN=5008;NS=2504;DP=18109;EAS_AF=0.1597;AMR_AF=0.0879;AFR_AF=0.0061;EUR_AF=0.0537;SAS_AF=0.0654;AA=C|||;VT=SNP
6	83925065	rs9444045	G	A	100	PASS	AC=902;AF=0.180112;AN=5008;NS=2504;DP=18021;EAS_AF=0.256;AMR_AF=0.1268;AFR_AF=0.2625;EUR_AF=0.0835;SAS_AF=0.1278;AA=G|||;VT=SNP
6	83925089	rs9444046	T	C	100	PASS	AC=928;AF=0.185304;AN=5008;NS=2504;DP=18416;EAS_AF=0.2569;AMR_AF=0.1254;AFR_AF=0.2814;EUR_AF=0.0835;SAS_AF=0.1288;AA=T|||;VT=SNP
6	83925179	rs116963489	A	C	100	PASS	AC=56;AF=0.0111821;AN=5008;NS=2504;DP=20311;EAS_AF=0;AMR_AF=0.0014;AFR_AF=0.0023;EUR_AF=0.0159;SAS_AF=0.0368;AA=A|||;VT=SNP
6	83925458	rs55837963	C	T	100	PASS	AC=488;AF=0.0974441;AN=5008;NS=2504;DP=19208;EAS_AF=0.0952;AMR_AF=0.0331;AFR_AF=0.2179;EUR_AF=0.0239;SAS_AF=0.0583;AA=C|||;VT=SNP
6	83925555	rs1180242	T	C	100	PASS	AC=3114;AF=0.621805;AN=5008;NS=2504;DP=20225;EAS_AF=0.4544;AMR_AF=0.5879;AFR_AF=0.9766;EUR_AF=0.5308;SAS_AF=0.4325;AA=C|||;VT=SNP
6	83925704	rs79418052	G	A	100	PASS	AC=339;AF=0.0676917;AN=5008;NS=2504;DP=18160;EAS_AF=0.1607;AMR_AF=0.0865;AFR_AF=0.0053;EUR_AF=0.0477;SAS_AF=0.0634;AA=G|||;VT=SNP
6	83925852	rs140888622	C	G	100	PASS	AC=28;AF=0.00559105;AN=5008;NS=2504;DP=18279;EAS_AF=0.001;AMR_AF=0.0043;AFR_AF=0.0008;EUR_AF=0.0209;SAS_AF=0.002;AA=C|||;VT=SNP
6	83926046	rs74490794	A	G	100	PASS	AC=139;AF=0.0277556;AN=5008;NS=2504;DP=16941;EAS_AF=0.0238;AMR_AF=0.0403;AFR_AF=0.003;EUR_AF=0.0318;SAS_AF=0.0521;AA=A|||;VT=SNP
6	83927211	rs79265271	C	T	100	PASS	AC=139;AF=0.0277556;AN=5008;NS=2504;DP=18240;EAS_AF=0.0238;AMR_AF=0.0403;AFR_AF=0.003;EUR_AF=0.0318;SAS_AF=0.0521;AA=C|||;VT=SNP
6	83927370	rs112579439	G	T	100	PASS	AC=33;AF=0.00658946;AN=5008;NS=2504;DP=15856;EAS_AF=0;AMR_AF=0.0115;AFR_AF=0.0015;EUR_AF=0.0179;SAS_AF=0.0051;AA=G|||;VT=SNP
6	83928135	rs2300465	C	A	100	PASS	AC=1266;AF=0.252796;AN=5008;NS=2504;DP=20766;EAS_AF=0.3284;AMR_AF=0.1556;AFR_AF=0.447;EUR_AF=0.0736;SAS_AF=0.1656;AA=A|||;VT=SNP
6	83928210	rs2300464	G	A	100	PASS	AC=1394;AF=0.278355;AN=5008;NS=2504;DP=19950;EAS_AF=0.3581;AMR_AF=0.196;AFR_AF=0.4387;EUR_AF=0.1054;SAS_AF=0.2157;AA=G|||;VT=SNP
6	83928390	rs12194804	A	G	100	PASS	AC=1451;AF=0.289736;AN=5008;NS=2504;DP=19565;EAS_AF=0.3938;AMR_AF=0.196;AFR_AF=0.4531;EUR_AF=0.1054;SAS_AF=0.2178;AA=G|||;VT=SNP
6	83929099	rs117364746	C	T	100	PASS	AC=23;AF=0.00459265;AN=5008;NS=2504;DP=17377;EAS_AF=0;AMR_AF=0.0072;AFR_AF=0.0015;EUR_AF=0.0159;SAS_AF=0;AA=C|||;VT=SNP
6	83930594	rs12209246	T	C	100	PASS	AC=339;AF=0.0676917;AN=5008;NS=2504;DP=16890;EAS_AF=0.1607;AMR_AF=0.0865;AFR_AF=0.0053;EUR_AF=0.0477;SAS_AF=0.0634;AA=T|||;VT=SNP
6	83931021	rs9444047	T	C	100	PASS	AC=1267;AF=0.252995;AN=5008;NS=2504;DP=19160;EAS_AF=0.2857;AMR_AF=0.1844;AFR_AF=0.4372;EUR_AF=0.1044;SAS_AF=0.1718;AA=T|||;VT=SNP
6	83931474	rs77805030	A	C	100	PASS	AC=49;AF=0.00978435;AN=5008;NS=2504;DP=19033;EAS_AF=0;AMR_AF=0.0231;AFR_AF=0;EUR_AF=0.0318;SAS_AF=0.001;AA=A|||;VT=SNP
6	83932070	rs1180241	G	A	100	PASS	AC=925;AF=0.184704;AN=5008;NS=2504;DP=17298;EAS_AF=0.0635;AMR_AF=0.281;AFR_AF=0.1717;EUR_AF=0.3131;SAS_AF=0.1268;AA=G|||;VT=SNP
6	83932586	rs117917150	C	T	100	PASS	AC=146;AF=0.0291534;AN=5008;NS=2504;DP=18615;EAS_AF=0.0298;AMR_AF=0.0403;AFR_AF=0.0038;EUR_AF=0.0318;SAS_AF=0.0521;AA=C|||;VT=SNP
6	83932731	rs9449593	C	T	100	PASS	AC=1267;AF=0.252995;AN=5008;NS=2504;DP=19495;EAS_AF=0.2857;AMR_AF=0.1844;AFR_AF=0.4372;EUR_AF=0.1044;SAS_AF=0.1718;AA=T|||;VT=SNP
6	83932771	rs117735629	C	T	100	PASS	AC=146;AF=0.0291534;AN=5008;NS=2504;DP=19881;EAS_AF=0.0298;AMR_AF=0.0403;AFR_AF=0.0038;EUR_AF=0.0318;SAS_AF=0.0521;AA=C|||;VT=SNP
6	83932940	rs9449594	G	T	100	PASS	AC=1265;AF=0.252596;AN=5008;NS=2504;DP=19136;EAS_AF=0.2857;AMR_AF=0.1844;AFR_AF=0.4365;EUR_AF=0.1044;SAS_AF=0.1708;AA=T|||;VT=SNP
6	83933021	rs6913384	A	G	100	PASS	AC=1285;AF=0.256589;AN=5008;NS=2504;DP=17502;EAS_AF=0.2857;AMR_AF=0.1859;AFR_AF=0.4501;EUR_AF=0.1044;SAS_AF=0.1718;AA=G|||;VT=SNP
6	83933447	rs112728259	A	G	100	PASS	AC=146;AF=0.0291534;AN=5008;NS=2504;DP=17195;EAS_AF=0.0298;AMR_AF=0.0403;AFR_AF=0.0038;EUR_AF=0.0318;SAS_AF=0.0521;AA=A|||;VT=SNP;EX_TARGET
6	83933952	rs75566761	C	A	100	PASS	AC=146;AF=0.0291534;AN=5008;NS=2504;DP=15299;EAS_AF=0.0298;AMR_AF=0.0403;AFR_AF=0.0038;EUR_AF=0.0318;SAS_AF=0.0521;AA=C|||;VT=SNP
6	83934311	rs9444048	G	A	100	PASS	AC=807;AF=0.161142;AN=5008;NS=2504;DP=9276;EAS_AF=0.256;AMR_AF=0.1182;AFR_AF=0.211;EUR_AF=0.0706;SAS_AF=0.1196;AA=G|||;VT=SNP
6	83935366	rs116845698	A	C	100	PASS	AC=146;AF=0.0291534;AN=5008;NS=2504;DP=13201;EAS_AF=0.0298;AMR_AF=0.0403;AFR_AF=0.0038;EUR_AF=0.0318;SAS_AF=0.0521;AA=A|||;VT=SNP
6	83937523	rs117561952	G	C	100	PASS	AC=57;AF=0.0113818;AN=5008;NS=2504;DP=17216;EAS_AF=0;AMR_AF=0.0014;AFR_AF=0.0023;EUR_AF=0.0159;SAS_AF=0.0378;AA=G|||;VT=SNP
6	83937762	rs1180240	C	G	100	PASS	AC=2449;AF=0.489018;AN=5008;NS=2504;DP=17421;EAS_AF=0.4216;AMR_AF=0.4798;AFR_AF=0.7065;EUR_AF=0.4185;SAS_AF=0.3436;AA=G|||;VT=SNP
6	83937842	rs80354054	G	A	100	PASS	AC=456;AF=0.0910543;AN=5008;NS=2504;DP=16971;EAS_AF=0.0298;AMR_AF=0.0663;AFR_AF=0.2231;EUR_AF=0.0338;SAS_AF=0.0521;AA=G|||;VT=SNP
6	83937930	rs7739549	C	G	100	PASS	AC=1286;AF=0.256789;AN=5008;NS=2504;DP=18213;EAS_AF=0.2857;AMR_AF=0.1844;AFR_AF=0.4516;EUR_AF=0.1044;SAS_AF=0.1718;AA=G|||;VT=SNP
6	83938818	rs140068328	G	A	100	PASS	AC=17;AF=0.00339457;AN=5008;NS=2504;DP=17642;EAS_AF=0;AMR_AF=0.0029;AFR_AF=0.0008;EUR_AF=0.0119;SAS_AF=0.002;AA=G|||;VT=SNP
6	83938983	rs9449595	C	T	100	PASS	AC=1275;AF=0.254593;AN=5008;NS=2504;DP=16046;EAS_AF=0.2857;AMR_AF=0.1902;AFR_AF=0.4387;EUR_AF=0.1054;SAS_AF=0.1728;AA=T|||;VT=SNP
6	83939096	rs117798407	T	C	100	PASS	AC=146;AF=0.0291534;AN=5008;NS=2504;DP=17354;EAS_AF=0.0298;AMR_AF=0.0403;AFR_AF=0.0038;EUR_AF=0.0318;SAS_AF=0.0521;AA=T|||;VT=SNP
6	83939446	rs1012741	G	A	100	PASS	AC=1270;AF=0.253594;AN=5008;NS=2504;DP=18565;EAS_AF=0.2857;AMR_AF=0.1844;AFR_AF=0.438;EUR_AF=0.1054;SAS_AF=0.1728;AA=G|||;VT=SNP
6	83939595	rs78893892	G	T	100	PASS	AC=397;AF=0.0792732;AN=5008;NS=2504;DP=16881;EAS_AF=0.0298;AMR_AF=0.062;AFR_AF=0.1815;EUR_AF=0.0328;SAS_AF=0.0521;AA=G|||;VT=SNP
6	83940574	rs10455414	C	T	100	PASS	AC=956;AF=0.190895;AN=5008;NS=2504;DP=15281;EAS_AF=0.2847;AMR_AF=0.1585;AFR_AF=0.2194;EUR_AF=0.1014;SAS_AF=0.1708;AA=c|||;VT=SNP
6	83942604	rs1180239	G	A	100	PASS	AC=2170;AF=0.433307;AN=5008;NS=2504;DP=15470;EAS_AF=0.3472;AMR_AF=0.4654;AFR_AF=0.5991;EUR_AF=0.4165;SAS_AF=0.2924;AA=A|||;VT=SNP
6	83942698	rs117380707	G	A	100	PASS	AC=54;AF=0.0107827;AN=5008;NS=2504;DP=14010;EAS_AF=0.001;AMR_AF=0.0058;AFR_AF=0.0023;EUR_AF=0.0139;SAS_AF=0.0327;AA=G|||;VT=SNP
6	83942725	rs1936819	G	A	100	PASS	AC=803;AF=0.160343;AN=5008;NS=2504;DP=14320;EAS_AF=0.255;AMR_AF=0.1182;AFR_AF=0.2095;EUR_AF=0.0696;SAS_AF=0.1196;AA=G|||;VT=SNP
6	83943041	rs151333403	T	C	100	PASS	AC=145;AF=0.0289537;AN=5008;NS=2504;DP=12488;EAS_AF=0.0298;AMR_AF=0.0403;AFR_AF=0.003;EUR_AF=0.0318;SAS_AF=0.0521;AA=T|||;VT=SNP
6	83943261	rs73749765	A	G	100	PASS	AC=802;AF=0.160144;AN=5008;NS=2504;DP=11092;EAS_AF=0.255;AMR_AF=0.1182;AFR_AF=0.2095;EUR_AF=0.0696;SAS_AF=0.1186;AA=A|||;VT=SNP
6	83943459	rs60675658	T	C	100	PASS	AC=803;AF=0.160343;AN=5008;NS=2504;DP=9604;EAS_AF=0.255;AMR_AF=0.1182;AFR_AF=0.2103;EUR_AF=0.0696;SAS_AF=0.1186;AA=T|||;VT=SNP
6	83943666	rs1180238	G	A	100	PASS	AC=2169;AF=0.433107;AN=5008;NS=2504;DP=11465;EAS_AF=0.3472;AMR_AF=0.4654;AFR_AF=0.5991;EUR_AF=0.4165;SAS_AF=0.2914;AA=G|||;VT=SNP
6	83943928	rs1180237	A	C	100	PASS	AC=2170;AF=0.433307;AN=5008;NS=2504;DP=18216;EAS_AF=0.3472;AMR_AF=0.4654;AFR_AF=0.5983;EUR_AF=0.4165;SAS_AF=0.2935;AA=A|||;VT=SNP
6	83944147	rs1180236	T	G	100	PASS	AC=2168;AF=0.432907;AN=5008;NS=2504;DP=18545;EAS_AF=0.3472;AMR_AF=0.4654;AFR_AF=0.5991;EUR_AF=0.4155;SAS_AF=0.2914;AA=G|||;VT=SNP
6	83944968	rs148284562	C	G	100	PASS	AC=32;AF=0.00638978;AN=5008;NS=2504;DP=16644;EAS_AF=0;AMR_AF=0.0072;AFR_AF=0;EUR_AF=0.0089;SAS_AF=0.0184;AA=C|||;VT=SNP
6	83945353	rs111802679	C	A	100	PASS	AC=811;AF=0.161941;AN=5008;NS=2504;DP=12595;EAS_AF=0.255;AMR_AF=0.1167;AFR_AF=0.2163;EUR_AF=0.0696;SAS_AF=0.1196;AA=C|||;VT=SNP
6	83945408	rs9449596	G	A	100	PASS	AC=802;AF=0.160144;AN=5008;NS=2504;DP=11555;EAS_AF=0.255;AMR_AF=0.1182;AFR_AF=0.2088;EUR_AF=0.0696;SAS_AF=0.1196;AA=G|||;VT=SNP
6	83945614	rs1180235	A	G	100	PASS	AC=2185;AF=0.436302;AN=5008;NS=2504;DP=12160;EAS_AF=0.3472;AMR_AF=0.4654;AFR_AF=0.612;EUR_AF=0.4155;SAS_AF=0.2914;AA=G|||;VT=SNP
6	83945737	rs16882420	T	C	100	PASS	AC=801;AF=0.159944;AN=5008;NS=2504;DP=11147;EAS_AF=0.255;AMR_AF=0.1182;AFR_AF=0.2088;EUR_AF=0.0696;SAS_AF=0.1186;AA=T|||;VT=SNP
6	83945756	rs116850170	T	C	100	PASS	AC=18;AF=0.00359425;AN=5008;NS=2504;DP=11107;EAS_AF=0;AMR_AF=0.0029;AFR_AF=0.0015;EUR_AF=0.0119;SAS_AF=0.002;AA=T|||;VT=SNP
6	83948730	rs1180232	G	C	100	PASS	AC=2169;AF=0.433107;AN=5008;NS=2504;DP=11729;EAS_AF=0.3472;AMR_AF=0.4669;AFR_AF=0.5991;EUR_AF=0.4155;SAS_AF=0.2914;AA=G|||;VT=SNP
6	83948817	rs1180231	G	A	100	PASS	AC=2168;AF=0.432907;AN=5008;NS=2504;DP=13093;EAS_AF=0.3472;AMR_AF=0.4654;AFR_AF=0.5991;EUR_AF=0.4155;SAS_AF=0.2914;AA=A|||;VT=SNP
6	83949261	rs1180230	T	C	100	PASS	AC=2168;AF=0.432907;AN=5008;NS=2504;DP=18455;EAS_AF=0.3472;AMR_AF=0.4654;AFR_AF=0.5991;EUR_AF=0.4155;SAS_AF=0.2914;AA=T|||;VT=SNP;EX_TARGET
6	83949497	rs9444054	C	T	100	PASS	AC=802;AF=0.160144;AN=5008;NS=2504;DP=17824;EAS_AF=0.255;AMR_AF=0.1182;AFR_AF=0.2095;EUR_AF=0.0696;SAS_AF=0.1186;AA=C|||;VT=SNP
6	83949690	rs73749768	T	C	100	PASS	AC=802;AF=0.160144;AN=5008;NS=2504;DP=18302;EAS_AF=0.255;AMR_AF=0.1182;AFR_AF=0.2095;EUR_AF=0.0696;SAS_AF=0.1186;AA=T|||;VT=SNP
6	83949777	rs1180229	C	T	100	PASS	AC=905;AF=0.180711;AN=5008;NS=2504;DP=17203;EAS_AF=0.0625;AMR_AF=0.2824;AFR_AF=0.1619;EUR_AF=0.3121;SAS_AF=0.1207;AA=C|||;VT=SNP
6	83949826	rs138622292	C	T	100	PASS	AC=148;AF=0.0295527;AN=5008;NS=2504;DP=16656;EAS_AF=0.0298;AMR_AF=0.0447;AFR_AF=0.003;EUR_AF=0.0318;SAS_AF=0.0521;AA=C|||;VT=SNP
6	83950566	rs1180228	G	A	100	PASS	AC=2169;AF=0.433107;AN=5008;NS=2504;DP=18787;EAS_AF=0.3472;AMR_AF=0.4669;AFR_AF=0.5991;EUR_AF=0.4155;SAS_AF=0.2914;AA=A|||;VT=SNP
6	83951137	rs1180227	C	T	100	PASS	AC=2441;AF=0.48742;AN=5008;NS=2504;DP=15652;EAS_AF=0.4206;AMR_AF=0.4798;AFR_AF=0.7073;EUR_AF=0.4165;SAS_AF=0.3374;AA=T|||;VT=SNP
6	83951709	rs1180226	G	A	100	PASS	AC=1857;AF=0.370807;AN=5008;NS=2504;DP=13783;EAS_AF=0.3452;AMR_AF=0.4395;AFR_AF=0.3805;EUR_AF=0.4135;SAS_AF=0.2914;AA=G|||;VT=SNP
6	83952189	rs1738632	T	G	100	PASS	AC=2542;AF=0.507588;AN=5008;NS=2504;DP=17424;EAS_AF=0.4187;AMR_AF=0.4841;AFR_AF=0.7738;EUR_AF=0.4225;SAS_AF=0.3436;AA=G|||;VT=SNP
6	83952558	rs12196969	G	A	100	PASS	AC=1078;AF=0.215256;AN=5008;NS=2504;DP=17214;EAS_AF=0.2768;AMR_AF=0.1643;AFR_AF=0.3124;EUR_AF=0.1034;SAS_AF=0.1718;AA=A|||;VT=SNP
6	83954264	rs983087	T	C	100	PASS	AC=1134;AF=0.226438;AN=5008;NS=2504;DP=15337;EAS_AF=0.2024;AMR_AF=0.3256;AFR_AF=0.1611;EUR_AF=0.332;SAS_AF=0.1605;AA=T|||;VT=SNP
6	83954322	rs1180208	T	A	100	PASS	AC=2006;AF=0.400559;AN=5008;NS=2504;DP=15346;EAS_AF=0.3472;AMR_AF=0.4452;AFR_AF=0.4864;EUR_AF=0.4155;SAS_AF=0.2924;AA=T|||;VT=SNP
6	83954588	rs1180207	A	G	100	PASS	AC=1134;AF=0.226438;AN=5008;NS=2504;DP=19641;EAS_AF=0.2024;AMR_AF=0.3256;AFR_AF=0.1611;EUR_AF=0.332;SAS_AF=0.1605;AA=A|||;VT=SNP
6	83955189	rs144789846	A	T	100	PASS	AC=144;AF=0.028754;AN=5008;NS=2504;DP=16671;EAS_AF=0.0288;AMR_AF=0.0403;AFR_AF=0.003;EUR_AF=0.0318;SAS_AF=0.0521;AA=A|||;VT=SNP
6	83955201	rs1180206	T	C	100	PASS	AC=2005;AF=0.400359;AN=5008;NS=2504;DP=16599;EAS_AF=0.3472;AMR_AF=0.4452;AFR_AF=0.4856;EUR_AF=0.4155;SAS_AF=0.2924;AA=C|||;VT=SNP
6	83955228	rs1180205	G	A	100	PASS	AC=1857;AF=0.370807;AN=5008;NS=2504;DP=17035;EAS_AF=0.3472;AMR_AF=0.4395;AFR_AF=0.3782;EUR_AF=0.4135;SAS_AF=0.2924;AA=G|||;VT=SNP
6	83955245	rs116855098	G	A	100	PASS	AC=55;AF=0.0109824;AN=5008;NS=2504;DP=16595;EAS_AF=0.001;AMR_AF=0.0072;AFR_AF=0.0023;EUR_AF=0.0139;SAS_AF=0.0327;AA=G|||;VT=SNP
6	83955285	rs148398091	C	T	100	PASS	AC=18;AF=0.00359425;AN=5008;NS=2504;DP=15496;EAS_AF=0;AMR_AF=0.0043;AFR_AF=0;EUR_AF=0.0129;SAS_AF=0.002;AA=C|||;VT=SNP
6	83955807	rs117580692	G	A	100	PASS	AC=23;AF=0.00459265;AN=5008;NS=2504;DP=16579;EAS_AF=0;AMR_AF=0.0058;AFR_AF=0.0015;EUR_AF=0.0159;SAS_AF=0.001;AA=G|||;VT=SNP
6	83956724	rs1180204	G	A	100	PASS	AC=1994;AF=0.398163;AN=5008;NS=2504;DP=15285;EAS_AF=0.3363;AMR_AF=0.4452;AFR_AF=0.4856;EUR_AF=0.4155;SAS_AF=0.2924;AA=A|||;VT=SNP
6	83957225	rs1180203	A	G	100	PASS	AC=2004;AF=0.40016;AN=5008;NS=2504;DP=14456;EAS_AF=0.3472;AMR_AF=0.4438;AFR_AF=0.4856;EUR_AF=0.4155;SAS_AF=0.2924;AA=A|||;VT=SNP
6	83957723	rs1180202	A	C	100	PASS	AC=1993;AF=0.397963;AN=5008;NS=2504;DP=16023;EAS_AF=0.3363;AMR_AF=0.4452;AFR_AF=0.4849;EUR_AF=0.4155;SAS_AF=0.2924;AA=C|||;VT=SNP
6	83957742	rs1180201	C	G	100	PASS	AC=1137;AF=0.227037;AN=5008;NS=2504;DP=15112;EAS_AF=0.2024;AMR_AF=0.3256;AFR_AF=0.1626;EUR_AF=0.332;SAS_AF=0.1616;AA=C|||;VT=SNP
6	83957872	rs144749274	C	G	100	PASS	AC=41;AF=0.0081869;AN=5008;NS=2504;DP=16916;EAS_AF=0;AMR_AF=0.0202;AFR_AF=0;EUR_AF=0.0258;SAS_AF=0.001;AA=C|||;VT=SNP
6	83958185	rs9449600	C	A	100	PASS	AC=559;AF=0.111621;AN=5008;NS=2504;DP=19151;EAS_AF=0.1052;AMR_AF=0.0735;AFR_AF=0.2073;EUR_AF=0.0497;SAS_AF=0.0798;AA=C|||;VT=SNP
6	83958340	rs1180200	A	C	100	PASS	AC=2003;AF=0.39996;AN=5008;NS=2504;DP=19123;EAS_AF=0.3472;AMR_AF=0.4452;AFR_AF=0.4841;EUR_AF=0.4155;SAS_AF=0.2924;AA=C|||;VT=SNP
6	83959023	rs1180199	T	C	100	PASS	AC=2251;AF=0.449481;AN=5008;NS=2504;DP=12816;EAS_AF=0.3839;AMR_AF=0.438;AFR_AF=0.6793;EUR_AF=0.3827;SAS_AF=0.2832;AA=C|||;VT=SNP
6	83959048	rs1180198	C	T	100	PASS	AC=848;AF=0.169329;AN=5008;NS=2504;DP=12527;EAS_AF=0.0546;AMR_AF=0.2795;AFR_AF=0.1445;EUR_AF=0.3111;SAS_AF=0.0971;AA=C|||;VT=SNP
6	83959124	rs1180197	C	T	100	PASS	AC=2230;AF=0.445288;AN=5008;NS=2504;DP=10945;EAS_AF=0.3829;AMR_AF=0.4366;AFR_AF=0.6755;EUR_AF=0.3837;SAS_AF=0.2679;AA=T|||;VT=SNP
6	83959165	rs147142575	C	T	100	PASS	AC=34;AF=0.00678914;AN=5008;NS=2504;DP=11252;EAS_AF=0;AMR_AF=0.0058;AFR_AF=0;EUR_AF=0.0089;SAS_AF=0.0215;AA=C|||;VT=SNP
6	83959730	rs9444056	T	C	100	PASS	AC=746;AF=0.148962;AN=5008;NS=2504;DP=18921;EAS_AF=0.1766;AMR_AF=0.0879;AFR_AF=0.2549;EUR_AF=0.0497;SAS_AF=0.1227;AA=t|||;VT=SNP
6	83960006	rs1180196	A	G	100	PASS	AC=2253;AF=0.44988;AN=5008;NS=2504;DP=17681;EAS_AF=0.3849;AMR_AF=0.4395;AFR_AF=0.6793;EUR_AF=0.3827;SAS_AF=0.2832;AA=G|||;VT=SNP
6	83960188	rs2179848	C	T	100	PASS	AC=567;AF=0.113219;AN=5008;NS=2504;DP=17817;EAS_AF=0.1022;AMR_AF=0.0735;AFR_AF=0.2186;EUR_AF=0.0487;SAS_AF=0.0767;AA=C|||;VT=SNP
6	83960295	rs79728098	G	T	100	PASS	AC=144;AF=0.028754;AN=5008;NS=2504;DP=19139;EAS_AF=0.0288;AMR_AF=0.0403;AFR_AF=0.003;EUR_AF=0.0318;SAS_AF=0.0521;AA=G|||;VT=SNP
6	83960339	rs2179847	T	C	100	PASS	AC=578;AF=0.115415;AN=5008;NS=2504;DP=19828;EAS_AF=0.1131;AMR_AF=0.0735;AFR_AF=0.2186;EUR_AF=0.0487;SAS_AF=0.0767;AA=T|||;VT=SNP
6	83960862	rs1180195	C	T	100	PASS	AC=2251;AF=0.449481;AN=5008;NS=2504;DP=20606;EAS_AF=0.3849;AMR_AF=0.4395;AFR_AF=0.6778;EUR_AF=0.3827;SAS_AF=0.2832;AA=T|||;VT=SNP
6	83961034	rs116924892	C	T	100	PASS	AC=144;AF=0.028754;AN=5008;NS=2504;DP=15823;EAS_AF=0.0288;AMR_AF=0.0403;AFR_AF=0.003;EUR_AF=0.0318;SAS_AF=0.0521;AA=C|||;VT=SNP
6	83961220	rs117795402	A	T	100	PASS	AC=144;AF=0.028754;AN=5008;NS=2504;DP=16929;EAS_AF=0.0288;AMR_AF=0.0403;AFR_AF=0.003;EUR_AF=0.0318;SAS_AF=0.0521;AA=A|||;VT=SNP
6	83961797	rs28520401	T	C	100	PASS	AC=588;AF=0.117412;AN=5008;NS=2504;DP=20373;EAS_AF=0.1131;AMR_AF=0.072;AFR_AF=0.2186;EUR_AF=0.0497;SAS_AF=0.0869;AA=T|||;VT=SNP
6	83962421	rs1180194	C	T	100	PASS	AC=2407;AF=0.480631;AN=5008;NS=2504;DP=18006;EAS_AF=0.3998;AMR_AF=0.4827;AFR_AF=0.6914;EUR_AF=0.4145;SAS_AF=0.3456;AA=T|||;VT=SNP
6	83962702	rs73749769	T	C	100	PASS	AC=733;AF=0.146366;AN=5008;NS=2504;DP=19887;EAS_AF=0.1419;AMR_AF=0.111;AFR_AF=0.2231;EUR_AF=0.0815;SAS_AF=0.1391;AA=T|||;VT=SNP
6	83962797	rs1180193	C	T	100	PASS	AC=4909;AF=0.980232;AN=5008;NS=2504;DP=19030;EAS_AF=1;AMR_AF=0.9726;AFR_AF=0.9985;EUR_AF=0.9394;SAS_AF=0.9826;AA=T|||;VT=SNP
6	83964709	rs1180192	C	T	100	PASS	AC=1031;AF=0.205871;AN=5008;NS=2504;DP=16574;EAS_AF=0.1944;AMR_AF=0.304;AFR_AF=0.171;EUR_AF=0.2684;SAS_AF=0.1309;AA=C|||;VT=SNP
6	83965006	rs1180191	C	T	100	PASS	AC=1030;AF=0.205671;AN=5008;NS=2504;DP=12391;EAS_AF=0.1944;AMR_AF=0.3026;AFR_AF=0.1702;EUR_AF=0.2674;SAS_AF=0.1329;AA=C|||;VT=SNP
6	83966042	rs12193457	T	C	100	PASS	AC=727;AF=0.145168;AN=5008;NS=2504;DP=17061;EAS_AF=0.1389;AMR_AF=0.111;AFR_AF=0.2231;EUR_AF=0.0855;SAS_AF=0.1319;AA=T|||;VT=SNP
6	83966335	rs1180190	G	A	100	PASS	AC=1030;AF=0.205671;AN=5008;NS=2504;DP=18846;EAS_AF=0.1944;AMR_AF=0.3026;AFR_AF=0.1702;EUR_AF=0.2674;SAS_AF=0.1329;AA=G|||;VT=SNP
6	83966374	rs118026421	C	A	100	PASS	AC=53;AF=0.0105831;AN=5008;NS=2504;DP=19271;EAS_AF=0;AMR_AF=0.0245;AFR_AF=0.0008;EUR_AF=0.0338;SAS_AF=0.001;AA=C|||;VT=SNP
6	83966749	rs117847557	C	T	100	PASS	AC=53;AF=0.0105831;AN=5008;NS=2504;DP=11143;EAS_AF=0;AMR_AF=0.0245;AFR_AF=0.0008;EUR_AF=0.0338;SAS_AF=0.001;AA=C|||;VT=SNP
6	83966846	rs140398314	C	T	100	PASS	AC=43;AF=0.00858626;AN=5008;NS=2504;DP=12171;EAS_AF=0;AMR_AF=0.0245;AFR_AF=0;EUR_AF=0.0229;SAS_AF=0.0031;AA=C|||;VT=SNP
6	83966928	rs1180189	A	T	100	PASS	AC=1026;AF=0.204872;AN=5008;NS=2504;DP=8853;EAS_AF=0.1944;AMR_AF=0.3026;AFR_AF=0.1664;EUR_AF=0.2684;SAS_AF=0.1329;AA=A|||;VT=SNP
6	83967295	rs1180188	A	T	100	PASS	AC=1026;AF=0.204872;AN=5008;NS=2504;DP=15084;EAS_AF=0.1944;AMR_AF=0.3026;AFR_AF=0.1664;EUR_AF=0.2684;SAS_AF=0.1329;AA=A|||;VT=SNP
6	83967454	rs1180187	A	G	100	PASS	AC=2662;AF=0.53155;AN=5008;NS=2504;DP=18921;EAS_AF=0.3968;AMR_AF=0.4813;AFR_AF=0.9478;EUR_AF=0.3638;SAS_AF=0.316;AA=G|||;VT=SNP
6	83968419	rs56323856	G	A	100	PASS	AC=706;AF=0.140974;AN=5008;NS=2504;DP=18420;EAS_AF=0.128;AMR_AF=0.111;AFR_AF=0.2239;EUR_AF=0.0855;SAS_AF=0.1207;AA=G|||;VT=SNP
6	83968946	rs1180186	T	G	100	PASS	AC=2380;AF=0.47524;AN=5008;NS=2504;DP=18521;EAS_AF=0.3968;AMR_AF=0.4885;AFR_AF=0.6891;EUR_AF=0.4125;SAS_AF=0.3221;AA=G|||;VT=SNP
6	83969424	rs7745864	G	T	100	PASS	AC=669;AF=0.133586;AN=5008;NS=2504;DP=19625;EAS_AF=0.124;AMR_AF=0.1124;AFR_AF=0.1899;EUR_AF=0.0865;SAS_AF=0.1309;AA=G|||;VT=SNP
6	83969447	rs7745988	G	A	100	PASS	AC=1242;AF=0.248003;AN=5008;NS=2504;DP=18987;EAS_AF=0.1984;AMR_AF=0.1614;AFR_AF=0.5083;EUR_AF=0.0885;SAS_AF=0.1728;AA=G|||;VT=SNP
6	83970138	rs9449601	T	C	100	PASS	AC=716;AF=0.142971;AN=5008;NS=2504;DP=16935;EAS_AF=0.1617;AMR_AF=0.1153;AFR_AF=0.1944;EUR_AF=0.0855;SAS_AF=0.1329;AA=T|||;VT=SNP
6	83970313	rs1180185	T	G	100	PASS	AC=2628;AF=0.52476;AN=5008;NS=2504;DP=17349;EAS_AF=0.3958;AMR_AF=0.4971;AFR_AF=0.8676;EUR_AF=0.4135;SAS_AF=0.3282;AA=G|||;VT=SNP
6	83970665	rs1180184	A	C	100	PASS	AC=835;AF=0.166733;AN=5008;NS=2504;DP=19925;EAS_AF=0.0565;AMR_AF=0.2824;AFR_AF=0.1369;EUR_AF=0.3032;SAS_AF=0.0982;AA=A|||;VT=SNP
6	83971863	rs13202010	T	C	100	PASS	AC=715;AF=0.142772;AN=5008;NS=2504;DP=19413;EAS_AF=0.1617;AMR_AF=0.1138;AFR_AF=0.1944;EUR_AF=0.0855;SAS_AF=0.1329;AA=T|||;VT=SNP
6	83972041	rs1180183	C	T	100	PASS	AC=1128;AF=0.22524;AN=5008;NS=2504;DP=19285;EAS_AF=0.1964;AMR_AF=0.3285;AFR_AF=0.1702;EUR_AF=0.3231;SAS_AF=0.1554;AA=T|||;VT=SNP
6	83972313	rs1954537	G	A	100	PASS	AC=715;AF=0.142772;AN=5008;NS=2504;DP=17856;EAS_AF=0.1617;AMR_AF=0.1138;AFR_AF=0.1944;EUR_AF=0.0855;SAS_AF=0.1329;AA=G|||;VT=SNP
6	83972336	rs1954538	A	G	100	PASS	AC=715;AF=0.142772;AN=5008;NS=2504;DP=16936;EAS_AF=0.1617;AMR_AF=0.1138;AFR_AF=0.1944;EUR_AF=0.0855;SAS_AF=0.1329;AA=A|||;VT=SNP
6	83975125	rs77018900	C	T	100	PASS	AC=69;AF=0.013778;AN=5008;NS=2504;DP=17638;EAS_AF=0.001;AMR_AF=0.0187;AFR_AF=0.0015;EUR_AF=0.0457;SAS_AF=0.0072;AA=C|||;VT=SNP
6	83975272	rs1180182	A	G	100	PASS	AC=1244;AF=0.248403;AN=5008;NS=2504;DP=18058;EAS_AF=0.252;AMR_AF=0.3934;AFR_AF=0.1233;EUR_AF=0.336;SAS_AF=0.2209;AA=G|||;VT=SNP
6	83975529	rs34326691	C	T	100	PASS	AC=296;AF=0.0591054;AN=5008;NS=2504;DP=19456;EAS_AF=0.0556;AMR_AF=0.1023;AFR_AF=0.0068;EUR_AF=0.0984;SAS_AF=0.0624;AA=C|||;VT=SNP
6	83976134	rs2038242	C	T	100	PASS	AC=1222;AF=0.24401;AN=5008;NS=2504;DP=16717;EAS_AF=0.1429;AMR_AF=0.0836;AFR_AF=0.6846;EUR_AF=0.0268;SAS_AF=0.09;AA=C|||;VT=SNP
6	83976802	rs767144	G	T	100	PASS	AC=958;AF=0.191294;AN=5008;NS=2504;DP=15095;EAS_AF=0.2143;AMR_AF=0.3084;AFR_AF=0.0787;EUR_AF=0.2744;SAS_AF=0.1513;AA=G|||;VT=SNP
6	83977714	rs1144196	C	A	100	PASS	AC=956;AF=0.190895;AN=5008;NS=2504;DP=16075;EAS_AF=0.2143;AMR_AF=0.3084;AFR_AF=0.0756;EUR_AF=0.2744;SAS_AF=0.1534;AA=C|||;VT=SNP
6	83978131	rs9449602	A	T	100	PASS	AC=440;AF=0.0878594;AN=5008;NS=2504;DP=13544;EAS_AF=0.0952;AMR_AF=0.0303;AFR_AF=0.18;EUR_AF=0.0249;SAS_AF=0.0613;AA=a|||;VT=SNP
6	83978225	rs1144195	A	C	100	PASS	AC=2493;AF=0.497804;AN=5008;NS=2504;DP=11841;EAS_AF=0.4177;AMR_AF=0.4971;AFR_AF=0.7693;EUR_AF=0.3996;SAS_AF=0.3149;AA=N|||;VT=SNP
6	83978378	rs1144194	G	A	100	PASS	AC=1257;AF=0.250998;AN=5008;NS=2504;DP=12115;EAS_AF=0.2698;AMR_AF=0.4107;AFR_AF=0.087;EUR_AF=0.3728;SAS_AF=0.2147;AA=g|||;VT=SNP
6	83978563	rs117141528	G	A	100	PASS	AC=300;AF=0.0599042;AN=5008;NS=2504;DP=11844;EAS_AF=0.0556;AMR_AF=0.1023;AFR_AF=0.0106;EUR_AF=0.0974;SAS_AF=0.0624;AA=g|||;VT=SNP
6	83979034	rs1144193	A	G	100	PASS	AC=2476;AF=0.494409;AN=5008;NS=2504;DP=15784;EAS_AF=0.4157;AMR_AF=0.4971;AFR_AF=0.7693;EUR_AF=0.3936;SAS_AF=0.3057;AA=N|||;VT=SNP
6	83979368	rs116850432	G	A	100	PASS	AC=23;AF=0.00459265;AN=5008;NS=2504;DP=14477;EAS_AF=0;AMR_AF=0.0058;AFR_AF=0;EUR_AF=0.0189;SAS_AF=0;AA=g|||;VT=SNP
6	83979447	rs1013318	G	A	100	PASS	AC=1248;AF=0.249201;AN=5008;NS=2504;DP=14595;EAS_AF=0.2679;AMR_AF=0.4107;AFR_AF=0.087;EUR_AF=0.3658;SAS_AF=0.2147;AA=g|||;VT=SNP
6	83979611	rs1013317	C	T	100	PASS	AC=644;AF=0.128594;AN=5008;NS=2504;DP=14800;EAS_AF=0.0536;AMR_AF=0.2651;AFR_AF=0.0499;EUR_AF=0.2475;SAS_AF=0.093;AA=c|||;VT=SNP
6	83980304	rs12190680	T	C	100	PASS	AC=295;AF=0.0589058;AN=5008;NS=2504;DP=15996;EAS_AF=0.0556;AMR_AF=0.1023;AFR_AF=0.0068;EUR_AF=0.0974;SAS_AF=0.0624;AA=T|||;VT=SNP
6	83980929	rs1144192	C	G	100	PASS	AC=1248;AF=0.249201;AN=5008;NS=2504;DP=16696;EAS_AF=0.2679;AMR_AF=0.4107;AFR_AF=0.087;EUR_AF=0.3658;SAS_AF=0.2147;AA=G|||;VT=SNP
6	83981512	rs1144191	C	T	100	PASS	AC=1247;AF=0.249002;AN=5008;NS=2504;DP=16448;EAS_AF=0.2679;AMR_AF=0.4107;AFR_AF=0.087;EUR_AF=0.3648;SAS_AF=0.2147;AA=C|||;VT=SNP
6	83981858	rs1144190	C	T	100	PASS	AC=952;AF=0.190096;AN=5008;NS=2504;DP=16074;EAS_AF=0.2123;AMR_AF=0.3084;AFR_AF=0.0802;EUR_AF=0.2674;SAS_AF=0.1524;AA=C|||;VT=SNP
6	83982263	rs1144189	C	T	100	PASS	AC=1247;AF=0.249002;AN=5008;NS=2504;DP=16009;EAS_AF=0.2679;AMR_AF=0.4107;AFR_AF=0.087;EUR_AF=0.3648;SAS_AF=0.2147;AA=T|||;VT=SNP
6	83982351	rs7770089	C	T	100	PASS	AC=293;AF=0.0585064;AN=5008;NS=2504;DP=14957;EAS_AF=0.0556;AMR_AF=0.1023;AFR_AF=0.0061;EUR_AF=0.0974;SAS_AF=0.0613;AA=C|||;VT=SNP
6	83982522	rs7770565	G	C	100	PASS	AC=295;AF=0.0589058;AN=5008;NS=2504;DP=17135;EAS_AF=0.0556;AMR_AF=0.1023;AFR_AF=0.0068;EUR_AF=0.0974;SAS_AF=0.0624;AA=G|||;VT=SNP
6	83983541	rs144488955	T	C	100	PASS	AC=22;AF=0.00439297;AN=5008;NS=2504;DP=19438;EAS_AF=0;AMR_AF=0.0101;AFR_AF=0;EUR_AF=0.0119;SAS_AF=0.0031;AA=T|||;VT=SNP
6	83984097	rs1144188	A	G	100	PASS	AC=1292;AF=0.257987;AN=5008;NS=2504;DP=15497;EAS_AF=0.2679;AMR_AF=0.4164;AFR_AF=0.1172;EUR_AF=0.3658;SAS_AF=0.2147;AA=A|||;VT=SNP
6	83985930	rs117190086	T	C	100	PASS	AC=21;AF=0.00419329;AN=5008;NS=2504;DP=18707;EAS_AF=0;AMR_AF=0.0115;AFR_AF=0;EUR_AF=0.0129;SAS_AF=0;AA=T|||;VT=SNP
6	83986196	rs1144187	T	C	100	PASS	AC=1292;AF=0.257987;AN=5008;NS=2504;DP=17139;EAS_AF=0.2679;AMR_AF=0.4164;AFR_AF=0.1172;EUR_AF=0.3658;SAS_AF=0.2147;AA=C|||;VT=SNP
6	83986823	rs6917618	G	A	100	PASS	AC=297;AF=0.0593051;AN=5008;NS=2504;DP=17889;EAS_AF=0.0556;AMR_AF=0.1052;AFR_AF=0.0068;EUR_AF=0.0974;SAS_AF=0.0624;AA=G|||;VT=SNP
6	83987234	rs1170497	C	T	100	PASS	AC=992;AF=0.198083;AN=5008;NS=2504;DP=19243;EAS_AF=0.2123;AMR_AF=0.3141;AFR_AF=0.1067;EUR_AF=0.2684;SAS_AF=0.1524;AA=C|||;VT=SNP
6	83987602	rs1170498	T	C	100	PASS	AC=2502;AF=0.499601;AN=5008;NS=2504;DP=11234;EAS_AF=0.4157;AMR_AF=0.5014;AFR_AF=0.77;EUR_AF=0.4006;SAS_AF=0.3211;AA=C|||;VT=SNP
6	83988664	rs73749778	T	C	100	PASS	AC=439;AF=0.0876597;AN=5008;NS=2504;DP=15628;EAS_AF=0.0952;AMR_AF=0.0346;AFR_AF=0.18;EUR_AF=0.0298;SAS_AF=0.0521;AA=T|||;VT=SNP
6	83988725	rs73749779	C	G	100	PASS	AC=429;AF=0.0856629;AN=5008;NS=2504;DP=16483;EAS_AF=0.0952;AMR_AF=0.0303;AFR_AF=0.1793;EUR_AF=0.0249;SAS_AF=0.0511;AA=C|||;VT=SNP
6	83988861	rs1145917	T	C	100	PASS	AC=987;AF=0.197085;AN=5008;NS=2504;DP=18038;EAS_AF=0.2123;AMR_AF=0.3141;AFR_AF=0.1036;EUR_AF=0.2684;SAS_AF=0.1513;AA=T|||;VT=SNP
6	83988986	rs1145916	G	T	100	PASS	AC=2539;AF=0.506989;AN=5008;NS=2504;DP=19535;EAS_AF=0.4157;AMR_AF=0.5101;AFR_AF=0.8018;EUR_AF=0.3996;SAS_AF=0.3108;AA=T|||;VT=SNP
6	83989771	rs1145915	A	G	100	PASS	AC=989;AF=0.197484;AN=5008;NS=2504;DP=17043;EAS_AF=0.2113;AMR_AF=0.3141;AFR_AF=0.1059;EUR_AF=0.2674;SAS_AF=0.1524;AA=A|||;VT=SNP
6	83990510	rs7746973	G	A	100	PASS	AC=296;AF=0.0591054;AN=5008;NS=2504;DP=15366;EAS_AF=0.0556;AMR_AF=0.1037;AFR_AF=0.0068;EUR_AF=0.0974;SAS_AF=0.0624;AA=G|||;VT=SNP
6	83991315	rs113867678	G	A	100	PASS	AC=297;AF=0.0593051;AN=5008;NS=2504;DP=14285;EAS_AF=0.0556;AMR_AF=0.1052;AFR_AF=0.0068;EUR_AF=0.0964;SAS_AF=0.0634;AA=G|||;VT=SNP
6	83991710	rs1170500	T	C	100	PASS	AC=1588;AF=0.317093;AN=5008;NS=2504;DP=12958;EAS_AF=0.2679;AMR_AF=0.428;AFR_AF=0.3359;EUR_AF=0.3658;SAS_AF=0.2137;AA=T|||;VT=SNP
6	83991861	rs1170501	C	A	100	PASS	AC=1588;AF=0.317093;AN=5008;NS=2504;DP=16621;EAS_AF=0.2679;AMR_AF=0.428;AFR_AF=0.3359;EUR_AF=0.3658;SAS_AF=0.2137;AA=A|||;VT=SNP
6	83991957	rs4346833	T	C	100	PASS	AC=296;AF=0.0591054;AN=5008;NS=2504;DP=19801;EAS_AF=0.0556;AMR_AF=0.1037;AFR_AF=0.0068;EUR_AF=0.0974;SAS_AF=0.0624;AA=T|||;VT=SNP
6	83991972	rs1170502	A	T	100	PASS	AC=989;AF=0.197484;AN=5008;NS=2504;DP=19254;EAS_AF=0.2123;AMR_AF=0.3141;AFR_AF=0.1059;EUR_AF=0.2674;SAS_AF=0.1513;AA=A|||;VT=SNP
6	83992044	rs139952639	C	A	100	PASS	AC=238;AF=0.047524;AN=5008;NS=2504;DP=19389;EAS_AF=0.0357;AMR_AF=0.0476;AFR_AF=0.0015;EUR_AF=0.0646;SAS_AF=0.1043;AA=C|||;VT=SNP
6	83993379	rs117759737	A	C	100	PASS	AC=73;AF=0.0145767;AN=5008;NS=2504;DP=20594;EAS_AF=0.0407;AMR_AF=0.0072;AFR_AF=0.0008;EUR_AF=0.0219;SAS_AF=0.0041;AA=A|||;VT=SNP
6	83993569	rs1170504	A	C	100	PASS	AC=1589;AF=0.317292;AN=5008;NS=2504;DP=17354;EAS_AF=0.2679;AMR_AF=0.428;AFR_AF=0.3366;EUR_AF=0.3658;SAS_AF=0.2137;AA=C|||;VT=SNP
6	83993797	rs1145914	A	G	100	PASS	AC=991;AF=0.197883;AN=5008;NS=2504;DP=18656;EAS_AF=0.2123;AMR_AF=0.3141;AFR_AF=0.1059;EUR_AF=0.2684;SAS_AF=0.1524;AA=A|||;VT=SNP
6	83993928	rs1145913	A	C	100	PASS	AC=1590;AF=0.317492;AN=5008;NS=2504;DP=17557;EAS_AF=0.2679;AMR_AF=0.428;AFR_AF=0.3366;EUR_AF=0.3668;SAS_AF=0.2137;AA=C|||;VT=SNP
6	83994757	rs1145912	G	C	100	PASS	AC=1588;AF=0.317093;AN=5008;NS=2504;DP=18129;EAS_AF=0.2679;AMR_AF=0.428;AFR_AF=0.3359;EUR_AF=0.3658;SAS_AF=0.2137;AA=G|||;VT=SNP
6	83995167	rs1143795	G	C	100	PASS	AC=988;AF=0.197284;AN=5008;NS=2504;DP=18631;EAS_AF=0.2123;AMR_AF=0.3127;AFR_AF=0.1059;EUR_AF=0.2674;SAS_AF=0.1513;AA=G|||;VT=SNP
6	83995480	rs59651050	A	G	100	PASS	AC=438;AF=0.0874601;AN=5008;NS=2504;DP=19929;EAS_AF=0.0952;AMR_AF=0.0303;AFR_AF=0.1785;EUR_AF=0.0249;SAS_AF=0.0613;AA=A|||;VT=SNP
6	83995864	rs13192303	G	A	100	PASS	AC=296;AF=0.0591054;AN=5008;NS=2504;DP=17414;EAS_AF=0.0556;AMR_AF=0.1037;AFR_AF=0.0068;EUR_AF=0.0974;SAS_AF=0.0624;AA=G|||;VT=SNP
6	83996875	rs1170330	T	A	100	PASS	AC=1583;AF=0.316094;AN=5008;NS=2504;DP=17472;EAS_AF=0.2679;AMR_AF=0.428;AFR_AF=0.3359;EUR_AF=0.3598;SAS_AF=0.2147;AA=T|||;VT=SNP
6	83998160	rs1170329	T	G	100	PASS	AC=1585;AF=0.316494;AN=5008;NS=2504;DP=18773;EAS_AF=0.2679;AMR_AF=0.428;AFR_AF=0.3366;EUR_AF=0.3608;SAS_AF=0.2147;AA=G|||;VT=SNP
6	83998678	rs9444061	T	C	100	PASS	AC=439;AF=0.0876597;AN=5008;NS=2504;DP=20093;EAS_AF=0.0952;AMR_AF=0.0303;AFR_AF=0.1793;EUR_AF=0.0249;SAS_AF=0.0613;AA=T|||;VT=SNP
6	83998845	rs9449604	T	C	100	PASS	AC=439;AF=0.0876597;AN=5008;NS=2504;DP=21046;EAS_AF=0.0952;AMR_AF=0.0303;AFR_AF=0.1793;EUR_AF=0.0249;SAS_AF=0.0613;AA=T|||;VT=SNP
6	83999533	rs10455416	G	A	100	PASS	AC=296;AF=0.0591054;AN=5008;NS=2504;DP=18669;EAS_AF=0.0556;AMR_AF=0.1037;AFR_AF=0.0068;EUR_AF=0.0974;SAS_AF=0.0624;AA=G|||;VT=SNP
6	84000082	rs144869859	T	C	100	PASS	AC=102;AF=0.0203674;AN=5008;NS=2504;DP=20150;EAS_AF=0;AMR_AF=0.0389;AFR_AF=0.003;EUR_AF=0.0616;SAS_AF=0.0092;AA=T|||;VT=SNP
6	84000234	rs1170459	G	T	100	PASS	AC=2274;AF=0.454073;AN=5008;NS=2504;DP=21967;EAS_AF=0.3631;AMR_AF=0.4813;AFR_AF=0.7005;EUR_AF=0.3857;SAS_AF=0.2658;AA=T|||;VT=SNP
6	84000293	rs1170458	G	T	100	PASS	AC=1584;AF=0.316294;AN=5008;NS=2504;DP=21524;EAS_AF=0.2679;AMR_AF=0.428;AFR_AF=0.3374;EUR_AF=0.3588;SAS_AF=0.2147;AA=T|||;VT=SNP
6	84000881	rs1170354	T	G	100	PASS	AC=2495;AF=0.498203;AN=5008;NS=2504;DP=21724;EAS_AF=0.4157;AMR_AF=0.5029;AFR_AF=0.77;EUR_AF=0.3936;SAS_AF=0.32;AA=a|||;VT=SNP
6	84000887	rs1170353	T	C	100	PASS	AC=2495;AF=0.498203;AN=5008;NS=2504;DP=21644;EAS_AF=0.4157;AMR_AF=0.5029;AFR_AF=0.77;EUR_AF=0.3936;SAS_AF=0.32;AA=C|||;VT=SNP
6	84000931	rs1170352	C	T	100	PASS	AC=1583;AF=0.316094;AN=5008;NS=2504;DP=21428;EAS_AF=0.2679;AMR_AF=0.428;AFR_AF=0.3366;EUR_AF=0.3588;SAS_AF=0.2147;AA=C|||;VT=SNP
6	84002646	rs71568871	C	T	100	PASS	AC=298;AF=0.0595048;AN=5008;NS=2504;DP=20608;EAS_AF=0.0556;AMR_AF=0.1066;AFR_AF=0.0068;EUR_AF=0.0974;SAS_AF=0.0624;AA=C|||;VT=SNP
6	84002954	rs1145911	T	C	100	PASS	AC=2486;AF=0.496406;AN=5008;NS=2504;DP=20672;EAS_AF=0.4157;AMR_AF=0.4986;AFR_AF=0.7693;EUR_AF=0.3946;SAS_AF=0.3139;AA=C|||;VT=SNP
6	84003056	rs1145910	G	A	100	PASS	AC=1583;AF=0.316094;AN=5008;NS=2504;DP=19174;EAS_AF=0.2679;AMR_AF=0.428;AFR_AF=0.3366;EUR_AF=0.3598;SAS_AF=0.2137;AA=A|||;VT=SNP
6	84003291	rs1145909	G	T	100	PASS	AC=244;AF=0.048722;AN=5008;NS=2504;DP=17688;EAS_AF=0.001;AMR_AF=0.0865;AFR_AF=0.0076;EUR_AF=0.1461;SAS_AF=0.0266;AA=G|||;VT=SNP
6	84004138	rs12209025	G	A	100	PASS	AC=297;AF=0.0593051;AN=5008;NS=2504;DP=17283;EAS_AF=0.0556;AMR_AF=0.1037;AFR_AF=0.0076;EUR_AF=0.0974;SAS_AF=0.0624;AA=G|||;VT=SNP
6	84004252	rs118131306	G	C	100	PASS	AC=72;AF=0.014377;AN=5008;NS=2504;DP=17053;EAS_AF=0.0407;AMR_AF=0.0072;AFR_AF=0.0008;EUR_AF=0.0209;SAS_AF=0.0041;AA=G|||;VT=SNP
6	84004262	rs73749784	C	T	100	PASS	AC=427;AF=0.0852636;AN=5008;NS=2504;DP=17419;EAS_AF=0.0952;AMR_AF=0.0303;AFR_AF=0.1793;EUR_AF=0.0229;SAS_AF=0.0511;AA=C|||;VT=SNP
6	84005472	rs12197482	A	C	100	PASS	AC=296;AF=0.0591054;AN=5008;NS=2504;DP=17469;EAS_AF=0.0556;AMR_AF=0.1037;AFR_AF=0.0068;EUR_AF=0.0974;SAS_AF=0.0624;AA=A|||;VT=SNP
6	84005867	rs1143796	T	C	100	PASS	AC=1591;AF=0.317692;AN=5008;NS=2504;DP=16712;EAS_AF=0.2679;AMR_AF=0.4294;AFR_AF=0.3359;EUR_AF=0.3668;SAS_AF=0.2147;AA=C|||;VT=SNP
6	84005872	rs78366486	T	C	100	PASS	AC=29;AF=0.00579073;AN=5008;NS=2504;DP=16935;EAS_AF=0;AMR_AF=0.013;AFR_AF=0;EUR_AF=0.0189;SAS_AF=0.001;AA=T|||;VT=SNP
6	84006453	rs9449605	T	C	100	PASS	AC=437;AF=0.0872604;AN=5008;NS=2504;DP=20658;EAS_AF=0.0952;AMR_AF=0.0303;AFR_AF=0.1793;EUR_AF=0.0229;SAS_AF=0.0613;AA=T|||;VT=SNP
6	84008186	rs1170512	C	T	100	PASS	AC=1590;AF=0.317492;AN=5008;NS=2504;DP=18062;EAS_AF=0.2679;AMR_AF=0.428;AFR_AF=0.3366;EUR_AF=0.3668;SAS_AF=0.2137;AA=C|||;VT=SNP
6	84008588	rs1170513	C	T	100	PASS	AC=2280;AF=0.455272;AN=5008;NS=2504;DP=14957;EAS_AF=0.3631;AMR_AF=0.4813;AFR_AF=0.7005;EUR_AF=0.3926;SAS_AF=0.2648;AA=T|||;VT=SNP
6	84009042	rs1170514	T	C	100	PASS	AC=2482;AF=0.495607;AN=5008;NS=2504;DP=17537;EAS_AF=0.4157;AMR_AF=0.4986;AFR_AF=0.7685;EUR_AF=0.3917;SAS_AF=0.3139;AA=C|||;VT=SNP
6	84009682	rs13195887	G	A	100	PASS	AC=480;AF=0.0958466;AN=5008;NS=2504;DP=18630;EAS_AF=0.0556;AMR_AF=0.1124;AFR_AF=0.1399;EUR_AF=0.0994;SAS_AF=0.0624;AA=G|||;VT=SNP
6	84009979	rs117385593	T	C	100	PASS	AC=15;AF=0.00299521;AN=5008;NS=2504;DP=16367;EAS_AF=0;AMR_AF=0.0058;AFR_AF=0.0008;EUR_AF=0.007;SAS_AF=0.0031;AA=T|||;VT=SNP
6	84010605	rs1170515	G	A	100	PASS	AC=991;AF=0.197883;AN=5008;NS=2504;DP=19948;EAS_AF=0.2123;AMR_AF=0.3141;AFR_AF=0.1082;EUR_AF=0.2674;SAS_AF=0.1503;AA=G|||;VT=SNP
6	84010693	rs1170516	C	A	100	PASS	AC=1588;AF=0.317093;AN=5008;NS=2504;DP=19080;EAS_AF=0.2679;AMR_AF=0.428;AFR_AF=0.3366;EUR_AF=0.3648;SAS_AF=0.2137;AA=C|||;VT=SNP
6	84011092	rs118189348	T	C	100	PASS	AC=18;AF=0.00359425;AN=5008;NS=2504;DP=16133;EAS_AF=0;AMR_AF=0.0072;AFR_AF=0.0015;EUR_AF=0.008;SAS_AF=0.0031;AA=T|||;VT=SNP
6	84011913	rs1170518	T	C	100	PASS	AC=2466;AF=0.492412;AN=5008;NS=2504;DP=21861;EAS_AF=0.4157;AMR_AF=0.4986;AFR_AF=0.7693;EUR_AF=0.3847;SAS_AF=0.3037;AA=C|||;VT=SNP
6	84011961	rs1170519	C	G	100	PASS	AC=2469;AF=0.493011;AN=5008;NS=2504;DP=20686;EAS_AF=0.4157;AMR_AF=0.4986;AFR_AF=0.7693;EUR_AF=0.3847;SAS_AF=0.3067;AA=G|||;VT=SNP
6	84012560	rs3798894	G	A	100	PASS	AC=427;AF=0.0852636;AN=5008;NS=2504;DP=18895;EAS_AF=0.0952;AMR_AF=0.0303;AFR_AF=0.1793;EUR_AF=0.0229;SAS_AF=0.0511;AA=G|||;VT=SNP
6	84012565	rs10943929	G	C	100	PASS	AC=296;AF=0.0591054;AN=5008;NS=2504;DP=18829;EAS_AF=0.0556;AMR_AF=0.1037;AFR_AF=0.0068;EUR_AF=0.0974;SAS_AF=0.0624;AA=G|||;VT=SNP
6	84012568	rs3798893	C	T	100	PASS	AC=427;AF=0.0852636;AN=5008;NS=2504;DP=18807;EAS_AF=0.0952;AMR_AF=0.0303;AFR_AF=0.1793;EUR_AF=0.0229;SAS_AF=0.0511;AA=C|||;VT=SNP
6	84012619	rs1144185	A	G	100	PASS	AC=1617;AF=0.322883;AN=5008;NS=2504;DP=18736;EAS_AF=0.2679;AMR_AF=0.428;AFR_AF=0.3616;EUR_AF=0.3598;SAS_AF=0.2147;AA=G|||;VT=SNP
6	84014398	rs1145908	A	G	100	PASS	AC=1590;AF=0.317492;AN=5008;NS=2504;DP=18516;EAS_AF=0.2679;AMR_AF=0.428;AFR_AF=0.3366;EUR_AF=0.3658;SAS_AF=0.2147;AA=G|||;VT=SNP
6	84014605	rs117975782	A	G	100	PASS	AC=21;AF=0.00419329;AN=5008;NS=2504;DP=19356;EAS_AF=0;AMR_AF=0.0029;AFR_AF=0;EUR_AF=0.0179;SAS_AF=0.001;AA=A|||;VT=SNP
6	84016297	rs117886733	A	G	100	PASS	AC=18;AF=0.00359425;AN=5008;NS=2504;DP=14707;EAS_AF=0;AMR_AF=0.0029;AFR_AF=0.0015;EUR_AF=0.0119;SAS_AF=0.002;AA=A|||;VT=SNP
6	84016864	rs74527855	C	T	100	PASS	AC=32;AF=0.00638978;AN=5008;NS=2504;DP=18995;EAS_AF=0.001;AMR_AF=0.0115;AFR_AF=0.0008;EUR_AF=0.0179;SAS_AF=0.0041;AA=C|||;VT=SNP
6	84016880	rs73749789	T	C	100	PASS	AC=438;AF=0.0874601;AN=5008;NS=2504;DP=19127;EAS_AF=0.0952;AMR_AF=0.0303;AFR_AF=0.18;EUR_AF=0.0229;SAS_AF=0.0613;AA=T|||;VT=SNP
6	84017751	rs111292115	A	C	100	PASS	AC=125;AF=0.0249601;AN=5008;NS=2504;DP=15581;EAS_AF=0.0298;AMR_AF=0.0504;AFR_AF=0.0015;EUR_AF=0.0348;SAS_AF=0.0235;AA=A|||;VT=SNP
6	84017921	rs1144184	T	C	100	PASS	AC=2522;AF=0.503594;AN=5008;NS=2504;DP=15001;EAS_AF=0.4157;AMR_AF=0.549;AFR_AF=0.7708;EUR_AF=0.3926;SAS_AF=0.3149;AA=C|||;VT=SNP
6	84019824	rs1781746	G	A	100	PASS	AC=867;AF=0.173123;AN=5008;NS=2504;DP=18437;EAS_AF=0.1141;AMR_AF=0.2478;AFR_AF=0.0953;EUR_AF=0.3231;SAS_AF=0.1319;AA=G|||;VT=SNP
6	84019825	rs1781747	A	T	100	PASS	AC=1428;AF=0.285144;AN=5008;NS=2504;DP=18466;EAS_AF=0.2629;AMR_AF=0.3646;AFR_AF=0.2897;EUR_AF=0.331;SAS_AF=0.1984;AA=T|||;VT=SNP
6	84020099	rs1144183	T	C	100	PASS	AC=1578;AF=0.315096;AN=5008;NS=2504;DP=20763;EAS_AF=0.2688;AMR_AF=0.5058;AFR_AF=0.3094;EUR_AF=0.3499;SAS_AF=0.1994;AA=C|||;VT=SNP
6	84020324	rs1170348	T	C	100	PASS	AC=2058;AF=0.410942;AN=5008;NS=2504;DP=18177;EAS_AF=0.3581;AMR_AF=0.5231;AFR_AF=0.5469;EUR_AF=0.3569;SAS_AF=0.2577;AA=C|||;VT=SNP
6	84021294	rs1170347	G	A	100	PASS	AC=952;AF=0.190096;AN=5008;NS=2504;DP=20416;EAS_AF=0.1141;AMR_AF=0.3703;AFR_AF=0.0961;EUR_AF=0.3231;SAS_AF=0.1309;AA=G|||;VT=SNP
6	84021751	rs1170346	C	T	100	PASS	AC=1258;AF=0.251198;AN=5008;NS=2504;DP=20322;EAS_AF=0.2629;AMR_AF=0.4669;AFR_AF=0.1097;EUR_AF=0.33;SAS_AF=0.1963;AA=C|||;VT=SNP
6	84022658	rs1170448	T	C	100	PASS	AC=1539;AF=0.307308;AN=5008;NS=2504;DP=17710;EAS_AF=0.2629;AMR_AF=0.4899;AFR_AF=0.3086;EUR_AF=0.332;SAS_AF=0.1963;AA=T|||;VT=SNP
6	84022835	rs16883694	T	C	100	PASS	AC=256;AF=0.0511182;AN=5008;NS=2504;DP=18021;EAS_AF=0;AMR_AF=0.0144;AFR_AF=0.177;EUR_AF=0.007;SAS_AF=0.0051;AA=T|||;VT=SNP
6	84023090	rs1144182	A	T	100	PASS	AC=1610;AF=0.321486;AN=5008;NS=2504;DP=16771;EAS_AF=0.2629;AMR_AF=0.4899;AFR_AF=0.3623;EUR_AF=0.332;SAS_AF=0.1963;AA=T|||;VT=SNP
6	84023171	rs1144181	G	A	100	PASS	AC=1610;AF=0.321486;AN=5008;NS=2504;DP=15987;EAS_AF=0.2629;AMR_AF=0.4899;AFR_AF=0.3623;EUR_AF=0.332;SAS_AF=0.1963;AA=A|||;VT=SNP
6	84024620	rs1144180	T	G	100	PASS	AC=1006;AF=0.200879;AN=5008;NS=2504;DP=16093;EAS_AF=0.1825;AMR_AF=0.3415;AFR_AF=0.1165;EUR_AF=0.3131;SAS_AF=0.1186;AA=T|||;VT=SNP
6	84025802	rs1170466	C	T	100	PASS	AC=951;AF=0.189896;AN=5008;NS=2504;DP=13275;EAS_AF=0.1141;AMR_AF=0.3703;AFR_AF=0.0968;EUR_AF=0.3211;SAS_AF=0.1309;AA=C|||;VT=SNP
6	84025971	rs78492193	G	A	100	PASS	AC=46;AF=0.0091853;AN=5008;NS=2504;DP=13960;EAS_AF=0.001;AMR_AF=0.0101;AFR_AF=0;EUR_AF=0.0268;SAS_AF=0.0112;AA=G|||;VT=SNP
6	84026223	rs76874470	G	A	100	PASS	AC=24;AF=0.00479233;AN=5008;NS=2504;DP=14407;EAS_AF=0;AMR_AF=0.0086;AFR_AF=0;EUR_AF=0.0159;SAS_AF=0.002;AA=g|||;VT=SNP
6	84026572	rs1144179	C	G	100	PASS	AC=1507;AF=0.300919;AN=5008;NS=2504;DP=15679;EAS_AF=0.2629;AMR_AF=0.4885;AFR_AF=0.2874;EUR_AF=0.329;SAS_AF=0.1963;AA=C|||;VT=SNP
6	84029716	rs1144178	A	G	100	PASS	AC=1506;AF=0.300719;AN=5008;NS=2504;DP=21683;EAS_AF=0.2629;AMR_AF=0.487;AFR_AF=0.2874;EUR_AF=0.329;SAS_AF=0.1963;AA=A|||;VT=SNP
6	84029793	rs1144177	A	G	100	PASS	AC=1509;AF=0.301318;AN=5008;NS=2504;DP=20022;EAS_AF=0.2629;AMR_AF=0.4856;AFR_AF=0.2905;EUR_AF=0.329;SAS_AF=0.1963;AA=G|||;VT=SNP
6	84030074	rs12201215	C	T	100	PASS	AC=268;AF=0.0535144;AN=5008;NS=2504;DP=18505;EAS_AF=0.0565;AMR_AF=0.1052;AFR_AF=0.0045;EUR_AF=0.0785;SAS_AF=0.0542;AA=C|||;VT=SNP
6	84030422	rs750384	C	T	100	PASS	AC=1508;AF=0.301118;AN=5008;NS=2504;DP=17761;EAS_AF=0.2629;AMR_AF=0.487;AFR_AF=0.289;EUR_AF=0.329;SAS_AF=0.1963;AA=T|||;VT=SNP
6	84030582	rs750385	A	G	100	PASS	AC=312;AF=0.0623003;AN=5008;NS=2504;DP=19550;EAS_AF=0;AMR_AF=0.0994;AFR_AF=0.0303;EUR_AF=0.172;SAS_AF=0.0307;AA=A|||;VT=SNP
6	84030692	rs750386	G	A	100	PASS	AC=952;AF=0.190096;AN=5008;NS=2504;DP=18117;EAS_AF=0.1141;AMR_AF=0.3703;AFR_AF=0.0968;EUR_AF=0.3211;SAS_AF=0.1319;AA=G|||;VT=SNP
6	84031251	rs1170339	T	C	100	PASS	AC=1506;AF=0.300719;AN=5008;NS=2504;DP=18208;EAS_AF=0.2629;AMR_AF=0.487;AFR_AF=0.2874;EUR_AF=0.329;SAS_AF=0.1963;AA=T|||;VT=SNP
6	84033184	rs1170340	C	A	100	PASS	AC=1506;AF=0.300719;AN=5008;NS=2504;DP=18862;EAS_AF=0.2629;AMR_AF=0.487;AFR_AF=0.2874;EUR_AF=0.329;SAS_AF=0.1963;AA=C|||;VT=SNP
6	84034415	rs1170342	T	G	100	PASS	AC=2458;AF=0.490815;AN=5008;NS=2504;DP=11248;EAS_AF=0.4087;AMR_AF=0.5692;AFR_AF=0.7625;EUR_AF=0.3598;SAS_AF=0.2873;AA=N|||;VT=SNP
6	84034779	rs1170343	A	G	100	PASS	AC=1549;AF=0.309305;AN=5008;NS=2504;DP=19744;EAS_AF=0.2629;AMR_AF=0.487;AFR_AF=0.32;EUR_AF=0.329;SAS_AF=0.1963;AA=a|||;VT=SNP
6	84034832	rs1170344	C	T	100	PASS	AC=1506;AF=0.300719;AN=5008;NS=2504;DP=21132;EAS_AF=0.2629;AMR_AF=0.487;AFR_AF=0.2874;EUR_AF=0.329;SAS_AF=0.1963;AA=c|||;VT=SNP
6	84035177	rs1170345	A	C	100	PASS	AC=624;AF=0.124601;AN=5008;NS=2504;DP=21292;EAS_AF=0.0575;AMR_AF=0.2536;AFR_AF=0.0522;EUR_AF=0.2435;SAS_AF=0.0777;AA=a|||;VT=SNP
6	84036345	rs1170480	A	G	100	PASS	AC=1508;AF=0.301118;AN=5008;NS=2504;DP=21120;EAS_AF=0.2629;AMR_AF=0.487;AFR_AF=0.289;EUR_AF=0.329;SAS_AF=0.1963;AA=G|||;VT=SNP
6	84037088	rs148517163	G	A	100	PASS	AC=26;AF=0.00519169;AN=5008;NS=2504;DP=19028;EAS_AF=0;AMR_AF=0.013;AFR_AF=0.0008;EUR_AF=0.0149;SAS_AF=0.001;AA=A|||;VT=SNP
6	84037106	rs1170481	C	T	100	PASS	AC=1508;AF=0.301118;AN=5008;NS=2504;DP=18459;EAS_AF=0.2629;AMR_AF=0.487;AFR_AF=0.2874;EUR_AF=0.329;SAS_AF=0.1984;AA=C|||;VT=SNP
6	84037174	rs1170482	C	T	100	PASS	AC=1513;AF=0.302117;AN=5008;NS=2504;DP=17316;EAS_AF=0.2688;AMR_AF=0.487;AFR_AF=0.2882;EUR_AF=0.329;SAS_AF=0.1963;AA=C|||;VT=SNP
6	84037328	rs1145904	G	A	100	PASS	AC=1506;AF=0.300719;AN=5008;NS=2504;DP=18273;EAS_AF=0.2629;AMR_AF=0.487;AFR_AF=0.2874;EUR_AF=0.329;SAS_AF=0.1963;AA=G|||;VT=SNP
6	84037515	rs1145903	T	C	100	PASS	AC=943;AF=0.188299;AN=5008;NS=2504;DP=23765;EAS_AF=0.1131;AMR_AF=0.3689;AFR_AF=0.0968;EUR_AF=0.3151;SAS_AF=0.1309;AA=T|||;VT=SNP
6	84038253	rs1170483	G	C	100	PASS	AC=1505;AF=0.300519;AN=5008;NS=2504;DP=16866;EAS_AF=0.2629;AMR_AF=0.4856;AFR_AF=0.2874;EUR_AF=0.329;SAS_AF=0.1963;AA=g|||;VT=SNP
6	84038522	rs1170484	A	G	100	PASS	AC=1509;AF=0.301318;AN=5008;NS=2504;DP=15069;EAS_AF=0.2629;AMR_AF=0.4885;AFR_AF=0.289;EUR_AF=0.329;SAS_AF=0.1963;AA=a|||;VT=SNP
6	84038531	rs1145902	A	G	100	PASS	AC=1509;AF=0.301318;AN=5008;NS=2504;DP=15205;EAS_AF=0.2629;AMR_AF=0.4885;AFR_AF=0.289;EUR_AF=0.329;SAS_AF=0.1963;AA=a|||;VT=SNP
6	84038605	rs1145901	T	C	100	PASS	AC=1508;AF=0.301118;AN=5008;NS=2504;DP=15793;EAS_AF=0.2629;AMR_AF=0.487;AFR_AF=0.289;EUR_AF=0.329;SAS_AF=0.1963;AA=C|||;VT=SNP
6	84038677	rs1170485	G	T	100	PASS	AC=1579;AF=0.315296;AN=5008;NS=2504;DP=15665;EAS_AF=0.2629;AMR_AF=0.4856;AFR_AF=0.3434;EUR_AF=0.329;SAS_AF=0.1963;AA=T|||;VT=SNP
6	84038815	rs116892712	C	T	100	PASS	AC=60;AF=0.0119808;AN=5008;NS=2504;DP=14741;EAS_AF=0;AMR_AF=0.0029;AFR_AF=0.028;EUR_AF=0.0179;SAS_AF=0.0031;AA=C|||;VT=SNP
6	84038920	rs1145900	T	C	100	PASS	AC=951;AF=0.189896;AN=5008;NS=2504;DP=15238;EAS_AF=0.1141;AMR_AF=0.3703;AFR_AF=0.0968;EUR_AF=0.3211;SAS_AF=0.1309;AA=T|||;VT=SNP
6	84039235	rs117556624	G	A	100	PASS	AC=79;AF=0.0157748;AN=5008;NS=2504;DP=15611;EAS_AF=0;AMR_AF=0.0231;AFR_AF=0.003;EUR_AF=0.0249;SAS_AF=0.0348;AA=G|||;VT=SNP
6	84039558	rs1145899	G	C	100	PASS	AC=951;AF=0.189896;AN=5008;NS=2504;DP=16579;EAS_AF=0.1141;AMR_AF=0.3703;AFR_AF=0.0968;EUR_AF=0.3211;SAS_AF=0.1309;AA=G|||;VT=SNP
6	84039566	rs1145898	T	C	100	PASS	AC=1509;AF=0.301318;AN=5008;NS=2504;DP=16654;EAS_AF=0.2629;AMR_AF=0.487;AFR_AF=0.2897;EUR_AF=0.329;SAS_AF=0.1963;AA=C|||;VT=SNP
6	84040245	rs10046370	C	T	100	PASS	AC=434;AF=0.0866613;AN=5008;NS=2504;DP=14766;EAS_AF=0.0992;AMR_AF=0.0317;AFR_AF=0.1793;EUR_AF=0.0219;SAS_AF=0.0542;AA=C|||;VT=SNP
6	84040440	rs1145897	C	T	100	PASS	AC=1508;AF=0.301118;AN=5008;NS=2504;DP=16312;EAS_AF=0.2629;AMR_AF=0.487;AFR_AF=0.289;EUR_AF=0.329;SAS_AF=0.1963;AA=T|||;VT=SNP
6	84040798	rs118026639	C	T	100	PASS	AC=17;AF=0.00339457;AN=5008;NS=2504;DP=18140;EAS_AF=0.002;AMR_AF=0.0043;AFR_AF=0.0008;EUR_AF=0.006;SAS_AF=0.0051;AA=c|||;VT=SNP
6	84041105	rs9294273	A	T	100	PASS	AC=425;AF=0.0848642;AN=5008;NS=2504;DP=13970;EAS_AF=0.1002;AMR_AF=0.0317;AFR_AF=0.1793;EUR_AF=0.0219;SAS_AF=0.044;AA=A|||;VT=SNP
6	84041555	rs9449610	C	T	100	PASS	AC=425;AF=0.0848642;AN=5008;NS=2504;DP=17975;EAS_AF=0.1002;AMR_AF=0.0317;AFR_AF=0.1793;EUR_AF=0.0219;SAS_AF=0.044;AA=C|||;VT=SNP
6	84041599	rs1145896	G	T	100	PASS	AC=2510;AF=0.501198;AN=5008;NS=2504;DP=18902;EAS_AF=0.4077;AMR_AF=0.5764;AFR_AF=0.7988;EUR_AF=0.3598;SAS_AF=0.2873;AA=T|||;VT=SNP
6	84042326	rs1145895	C	A	100	PASS	AC=1508;AF=0.301118;AN=5008;NS=2504;DP=17675;EAS_AF=0.2629;AMR_AF=0.487;AFR_AF=0.289;EUR_AF=0.329;SAS_AF=0.1963;AA=A|||;VT=SNP
6	84043708	rs529259299	T	C	100	PASS	AC=28;AF=0.00559105;AN=5008;NS=2504;DP=17158;EAS_AF=0.001;AMR_AF=0.0115;AFR_AF=0;EUR_AF=0.0149;SAS_AF=0.0041;AA=-|||;VT=SNP
6	84049777	rs117945407	G	A	100	PASS	AC=60;AF=0.0119808;AN=5008;NS=2504;DP=13584;EAS_AF=0;AMR_AF=0.0115;AFR_AF=0;EUR_AF=0.0298;SAS_AF=0.0225;AA=G|||;VT=SNP
6	84049862	rs140041078	G	C	100	PASS	AC=43;AF=0.00858626;AN=5008;NS=2504;DP=12398;EAS_AF=0;AMR_AF=0.0259;AFR_AF=0;EUR_AF=0.0219;SAS_AF=0.0031;AA=G|||;VT=SNP
6	84050283	rs6908259	C	G	100	PASS	AC=2470;AF=0.493211;AN=5008;NS=2504;DP=16640;EAS_AF=0.4067;AMR_AF=0.5706;AFR_AF=0.7625;EUR_AF=0.3618;SAS_AF=0.2986;AA=G|||;VT=SNP
6	84050814	rs6454320	C	T	100	PASS	AC=1511;AF=0.301717;AN=5008;NS=2504;DP=18985;EAS_AF=0.2629;AMR_AF=0.487;AFR_AF=0.2912;EUR_AF=0.329;SAS_AF=0.1963;AA=C|||;VT=SNP
6	84050941	rs6454321	A	G	100	PASS	AC=1510;AF=0.301518;AN=5008;NS=2504;DP=20958;EAS_AF=0.2629;AMR_AF=0.487;AFR_AF=0.2905;EUR_AF=0.329;SAS_AF=0.1963;AA=G|||;VT=SNP
6	84051050	rs1535588	A	C	100	PASS	AC=1582;AF=0.315895;AN=5008;NS=2504;DP=20378;EAS_AF=0.2629;AMR_AF=0.487;AFR_AF=0.3449;EUR_AF=0.329;SAS_AF=0.1963;AA=C|||;VT=SNP
6	84051460	rs2023241	G	A	100	PASS	AC=1582;AF=0.315895;AN=5008;NS=2504;DP=17171;EAS_AF=0.2629;AMR_AF=0.487;AFR_AF=0.3449;EUR_AF=0.329;SAS_AF=0.1963;AA=A|||;VT=SNP
6	84051824	rs2023242	T	C	100	PASS	AC=951;AF=0.189896;AN=5008;NS=2504;DP=19171;EAS_AF=0.1141;AMR_AF=0.3703;AFR_AF=0.0968;EUR_AF=0.3211;SAS_AF=0.1309;AA=T|||;VT=SNP
6	84052355	rs141989726	C	T	100	PASS	AC=14;AF=0.00279553;AN=5008;NS=2504;DP=20399;EAS_AF=0.001;AMR_AF=0.0014;AFR_AF=0;EUR_AF=0.0119;SAS_AF=0;AA=C|||;VT=SNP
6	84052966	rs13209274	C	T	100	PASS	AC=951;AF=0.189896;AN=5008;NS=2504;DP=18020;EAS_AF=0.1141;AMR_AF=0.3703;AFR_AF=0.0968;EUR_AF=0.3211;SAS_AF=0.1309;AA=C|||;VT=SNP
6	84054550	rs7768369	G	A	100	PASS	AC=977;AF=0.195088;AN=5008;NS=2504;DP=10863;EAS_AF=0.1141;AMR_AF=0.3703;AFR_AF=0.1157;EUR_AF=0.3221;SAS_AF=0.1309;AA=G|||;VT=SNP
6	84054779	rs7768456	C	T	100	PASS	AC=951;AF=0.189896;AN=5008;NS=2504;DP=12470;EAS_AF=0.1141;AMR_AF=0.3703;AFR_AF=0.0968;EUR_AF=0.3211;SAS_AF=0.1309;AA=C|||;VT=SNP
6	84054948	rs12201760	G	A	100	PASS	AC=263;AF=0.052516;AN=5008;NS=2504;DP=14243;EAS_AF=0.0556;AMR_AF=0.1037;AFR_AF=0.0038;EUR_AF=0.0775;SAS_AF=0.0532;AA=G|||;VT=SNP
6	84055256	rs184623785	T	C	100	PASS	AC=43;AF=0.00858626;AN=5008;NS=2504;DP=15925;EAS_AF=0;AMR_AF=0.0014;AFR_AF=0.0023;EUR_AF=0.0149;SAS_AF=0.0245;AA=T|||;VT=SNP
6	84055783	rs12215595	A	G	100	PASS	AC=1508;AF=0.301118;AN=5008;NS=2504;DP=16094;EAS_AF=0.2629;AMR_AF=0.487;AFR_AF=0.289;EUR_AF=0.329;SAS_AF=0.1963;AA=A|||;VT=SNP
6	84055879	rs141951021	G	A	100	PASS	AC=33;AF=0.00658946;AN=5008;NS=2504;DP=16956;EAS_AF=0;AMR_AF=0.0058;AFR_AF=0;EUR_AF=0.008;SAS_AF=0.0215;AA=G|||;VT=SNP;EX_TARGET
6	84056175	rs45524131	T	C	100	PASS	AC=35;AF=0.00698882;AN=5008;NS=2504;DP=17233;EAS_AF=0.001;AMR_AF=0.013;AFR_AF=0.0008;EUR_AF=0.0209;SAS_AF=0.0031;AA=T|||;VT=SNP
6	84056328	rs12190282	A	G	100	PASS	AC=1510;AF=0.301518;AN=5008;NS=2504;DP=17432;EAS_AF=0.2629;AMR_AF=0.487;AFR_AF=0.2905;EUR_AF=0.329;SAS_AF=0.1963;AA=G|||;VT=SNP
6	84057542	rs6454322	A	G	100	PASS	AC=1509;AF=0.301318;AN=5008;NS=2504;DP=13691;EAS_AF=0.2629;AMR_AF=0.487;AFR_AF=0.2897;EUR_AF=0.329;SAS_AF=0.1963;AA=A|||;VT=SNP
6	84058013	rs3778206	G	A	100	PASS	AC=2514;AF=0.501997;AN=5008;NS=2504;DP=16353;EAS_AF=0.4077;AMR_AF=0.5764;AFR_AF=0.7988;EUR_AF=0.3618;SAS_AF=0.2894;AA=A|||;VT=SNP
6	84059361	rs75188642	T	C	100	PASS	AC=35;AF=0.00698882;AN=5008;NS=2504;DP=16878;EAS_AF=0;AMR_AF=0.013;AFR_AF=0.0008;EUR_AF=0.0209;SAS_AF=0.0041;AA=T|||;VT=SNP
6	84059498	rs10455140	G	A	100	PASS	AC=2461;AF=0.491414;AN=5008;NS=2504;DP=16425;EAS_AF=0.4077;AMR_AF=0.5692;AFR_AF=0.764;EUR_AF=0.3618;SAS_AF=0.2873;AA=A|||;VT=SNP
6	84060477	rs3778205	G	T	100	PASS	AC=1510;AF=0.301518;AN=5008;NS=2504;DP=16068;EAS_AF=0.2629;AMR_AF=0.487;AFR_AF=0.2905;EUR_AF=0.329;SAS_AF=0.1963;AA=G|||;VT=SNP
6	84060858	rs10943930	T	A	100	PASS	AC=1510;AF=0.301518;AN=5008;NS=2504;DP=14320;EAS_AF=0.2629;AMR_AF=0.487;AFR_AF=0.2905;EUR_AF=0.329;SAS_AF=0.1963;AA=A|||;VT=SNP
6	84060931	rs9444065	T	C	100	PASS	AC=437;AF=0.0872604;AN=5008;NS=2504;DP=15806;EAS_AF=0.1002;AMR_AF=0.0317;AFR_AF=0.1793;EUR_AF=0.0239;SAS_AF=0.0542;AA=T|||;VT=SNP
6	84061319	rs7758989	T	C	100	PASS	AC=1510;AF=0.301518;AN=5008;NS=2504;DP=17426;EAS_AF=0.2629;AMR_AF=0.487;AFR_AF=0.2905;EUR_AF=0.329;SAS_AF=0.1963;AA=C|||;VT=SNP
6	84062581	rs12529407	T	C	100	PASS	AC=1510;AF=0.301518;AN=5008;NS=2504;DP=17312;EAS_AF=0.2629;AMR_AF=0.487;AFR_AF=0.2905;EUR_AF=0.329;SAS_AF=0.1963;AA=C|||;VT=SNP
6	84063926	rs6940284	T	G	100	PASS	AC=1546;AF=0.308706;AN=5008;NS=2504;DP=18060;EAS_AF=0.2629;AMR_AF=0.487;AFR_AF=0.3177;EUR_AF=0.329;SAS_AF=0.1963;AA=G|||;VT=SNP
6	84064190	rs6917851	C	A	100	PASS	AC=962;AF=0.192093;AN=5008;NS=2504;DP=18816;EAS_AF=0.1151;AMR_AF=0.3703;AFR_AF=0.0976;EUR_AF=0.3211;SAS_AF=0.1401;AA=C|||;VT=SNP
6	84064858	rs6923627	G	A	100	PASS	AC=1508;AF=0.301118;AN=5008;NS=2504;DP=14555;EAS_AF=0.2629;AMR_AF=0.487;AFR_AF=0.289;EUR_AF=0.329;SAS_AF=0.1963;AA=G|||;VT=SNP
6	84066736	rs117250534	T	C	100	PASS	AC=45;AF=0.00898562;AN=5008;NS=2504;DP=20457;EAS_AF=0;AMR_AF=0.0014;AFR_AF=0.0023;EUR_AF=0.0149;SAS_AF=0.0266;AA=T|||;VT=SNP
6	84066749	rs6930990	A	C	100	PASS	AC=2521;AF=0.503395;AN=5008;NS=2504;DP=20313;EAS_AF=0.4087;AMR_AF=0.5735;AFR_AF=0.7988;EUR_AF=0.3608;SAS_AF=0.2986;AA=C|||;VT=SNP
6	84066908	rs12529944	C	T	100	PASS	AC=314;AF=0.0626997;AN=5008;NS=2504;DP=19152;EAS_AF=0.001;AMR_AF=0.0908;AFR_AF=0.0061;EUR_AF=0.162;SAS_AF=0.0808;AA=C|||;VT=SNP
6	84068887	rs62419295	G	A	100	PASS	AC=439;AF=0.0876597;AN=5008;NS=2504;DP=13176;EAS_AF=0.001;AMR_AF=0.1311;AFR_AF=0.034;EUR_AF=0.2435;SAS_AF=0.0583;AA=G|||;VT=SNP
6	84069099	rs34533621	C	T	100	PASS	AC=951;AF=0.189896;AN=5008;NS=2504;DP=19121;EAS_AF=0.1141;AMR_AF=0.3703;AFR_AF=0.0968;EUR_AF=0.3211;SAS_AF=0.1309;AA=C|||;VT=SNP
6	84069359	rs9449613	A	C	100	PASS	AC=437;AF=0.0872604;AN=5008;NS=2504;DP=20211;EAS_AF=0.1002;AMR_AF=0.0317;AFR_AF=0.1793;EUR_AF=0.0239;SAS_AF=0.0542;AA=A|||;VT=SNP
6	84069575	rs139832621	C	A	100	PASS	AC=109;AF=0.0217652;AN=5008;NS=2504;DP=19557;EAS_AF=0;AMR_AF=0.0288;AFR_AF=0;EUR_AF=0.0497;SAS_AF=0.0399;AA=C|||;VT=SNP
6	84069648	rs113571257	C	T	100	PASS	AC=47;AF=0.00938498;AN=5008;NS=2504;DP=19725;EAS_AF=0.002;AMR_AF=0.013;AFR_AF=0.0008;EUR_AF=0.0229;SAS_AF=0.0123;AA=C|||;VT=SNP
6	84069668	rs12524172	C	T	100	PASS	AC=1508;AF=0.301118;AN=5008;NS=2504;DP=20343;EAS_AF=0.2629;AMR_AF=0.487;AFR_AF=0.289;EUR_AF=0.329;SAS_AF=0.1963;AA=C|||;VT=SNP
6	84070313	rs9800770	C	T	100	PASS	AC=1582;AF=0.315895;AN=5008;NS=2504;DP=19774;EAS_AF=0.2629;AMR_AF=0.487;AFR_AF=0.3449;EUR_AF=0.329;SAS_AF=0.1963;AA=T|||;VT=SNP
6	84070423	rs113561795	G	A	100	PASS	AC=45;AF=0.00898562;AN=5008;NS=2504;DP=21775;EAS_AF=0;AMR_AF=0.0274;AFR_AF=0.0008;EUR_AF=0.0229;SAS_AF=0.002;AA=G|||;VT=SNP
6	84070516	rs7740960	T	C	100	PASS	AC=952;AF=0.190096;AN=5008;NS=2504;DP=21745;EAS_AF=0.1141;AMR_AF=0.3703;AFR_AF=0.0976;EUR_AF=0.3211;SAS_AF=0.1309;AA=T|||;VT=SNP
6	84070966	rs12192297	T	C	100	PASS	AC=1582;AF=0.315895;AN=5008;NS=2504;DP=21138;EAS_AF=0.2629;AMR_AF=0.487;AFR_AF=0.3449;EUR_AF=0.329;SAS_AF=0.1963;AA=C|||;VT=SNP
6	84071601	rs12697919	G	C	100	PASS	AC=1508;AF=0.301118;AN=5008;NS=2504;DP=21908;EAS_AF=0.2629;AMR_AF=0.487;AFR_AF=0.289;EUR_AF=0.329;SAS_AF=0.1963;AA=G|||;VT=SNP
6	84071711	rs12697920	C	T	100	PASS	AC=1582;AF=0.315895;AN=5008;NS=2504;DP=21278;EAS_AF=0.2629;AMR_AF=0.487;AFR_AF=0.3449;EUR_AF=0.329;SAS_AF=0.1963;AA=T|||;VT=SNP
6	84071913	rs12697921	G	C	100	PASS	AC=1508;AF=0.301118;AN=5008;NS=2504;DP=22092;EAS_AF=0.2629;AMR_AF=0.487;AFR_AF=0.289;EUR_AF=0.329;SAS_AF=0.1963;AA=G|||;VT=SNP
6	84072507	rs12524851	T	C	100	PASS	AC=1581;AF=0.315695;AN=5008;NS=2504;DP=25803;EAS_AF=0.2639;AMR_AF=0.487;AFR_AF=0.3434;EUR_AF=0.329;SAS_AF=0.1963;AA=t|||;VT=SNP
6	84072587	rs13215826	C	T	100	PASS	AC=1509;AF=0.301318;AN=5008;NS=2504;DP=24237;EAS_AF=0.2629;AMR_AF=0.487;AFR_AF=0.2897;EUR_AF=0.329;SAS_AF=0.1963;AA=T|||;VT=SNP
6	84072670	rs13201644	T	C	100	PASS	AC=265;AF=0.0529153;AN=5008;NS=2504;DP=24771;EAS_AF=0.0565;AMR_AF=0.1052;AFR_AF=0.0038;EUR_AF=0.0775;SAS_AF=0.0532;AA=T|||;VT=SNP
6	84073387	rs7774996	A	G	100	PASS	AC=1582;AF=0.315895;AN=5008;NS=2504;DP=22358;EAS_AF=0.2629;AMR_AF=0.487;AFR_AF=0.3449;EUR_AF=0.329;SAS_AF=0.1963;AA=G|||;VT=SNP
6	84074210	rs2324416	A	G	100	PASS	AC=1508;AF=0.301118;AN=5008;NS=2504;DP=18764;EAS_AF=0.2629;AMR_AF=0.487;AFR_AF=0.289;EUR_AF=0.329;SAS_AF=0.1963;AA=A|||;VT=SNP
6	84074939	rs3778204	G	T	100	PASS	AC=1507;AF=0.300919;AN=5008;NS=2504;DP=19146;EAS_AF=0.2629;AMR_AF=0.487;AFR_AF=0.2882;EUR_AF=0.329;SAS_AF=0.1963;AA=G|||;VT=SNP
6	84075113	rs13197603	C	T	100	PASS	AC=951;AF=0.189896;AN=5008;NS=2504;DP=17598;EAS_AF=0.1141;AMR_AF=0.3703;AFR_AF=0.0968;EUR_AF=0.3211;SAS_AF=0.1309;AA=C|||;VT=SNP
6	84075281	rs13198062	G	A	100	PASS	AC=1511;AF=0.301717;AN=5008;NS=2504;DP=19344;EAS_AF=0.2629;AMR_AF=0.487;AFR_AF=0.2905;EUR_AF=0.329;SAS_AF=0.1973;AA=A|||;VT=SNP
6	84075810	rs7768550	T	G	100	PASS	AC=1272;AF=0.253994;AN=5008;NS=2504;DP=20722;EAS_AF=0.2629;AMR_AF=0.4683;AFR_AF=0.121;EUR_AF=0.328;SAS_AF=0.1963;AA=T|||;VT=SNP
6	84076466	rs12524968	C	G	100	PASS	AC=1507;AF=0.300919;AN=5008;NS=2504;DP=19936;EAS_AF=0.2629;AMR_AF=0.487;AFR_AF=0.2882;EUR_AF=0.329;SAS_AF=0.1963;AA=C|||;VT=SNP
6	84077446	rs2096223	T	G	100	PASS	AC=1507;AF=0.300919;AN=5008;NS=2504;DP=19487;EAS_AF=0.2629;AMR_AF=0.487;AFR_AF=0.2882;EUR_AF=0.329;SAS_AF=0.1963;AA=T|||;VT=SNP
6	84077763	rs9449614	T	A	100	PASS	AC=427;AF=0.0852636;AN=5008;NS=2504;DP=17954;EAS_AF=0.1002;AMR_AF=0.0317;AFR_AF=0.1793;EUR_AF=0.0239;SAS_AF=0.044;AA=T|||;VT=SNP
6	84077912	rs117236795	A	T	100	PASS	AC=17;AF=0.00339457;AN=5008;NS=2504;DP=17266;EAS_AF=0;AMR_AF=0.0043;AFR_AF=0;EUR_AF=0.0139;SAS_AF=0;AA=A|||;VT=SNP
6	84078564	rs1539439	T	C	100	PASS	AC=1508;AF=0.301118;AN=5008;NS=2504;DP=14716;EAS_AF=0.2629;AMR_AF=0.487;AFR_AF=0.289;EUR_AF=0.329;SAS_AF=0.1963;AA=T|||;VT=SNP
6	84078990	rs12213724	A	C	100	PASS	AC=1509;AF=0.301318;AN=5008;NS=2504;DP=14437;EAS_AF=0.2629;AMR_AF=0.487;AFR_AF=0.2897;EUR_AF=0.329;SAS_AF=0.1963;AA=C|||;VT=SNP
6	84079707	rs61402217	G	A	100	PASS	AC=461;AF=0.0920527;AN=5008;NS=2504;DP=13817;EAS_AF=0.1498;AMR_AF=0.1052;AFR_AF=0.1241;EUR_AF=0.008;SAS_AF=0.0665;AA=G|||;VT=SNP
6	84081069	rs3757011	G	C	100	PASS	AC=1508;AF=0.301118;AN=5008;NS=2504;DP=16054;EAS_AF=0.2629;AMR_AF=0.487;AFR_AF=0.289;EUR_AF=0.329;SAS_AF=0.1963;AA=G|||;VT=SNP
6	84081198	rs149973834	C	T	100	PASS	AC=5;AF=0.000998403;AN=5008;NS=2504;DP=17709;EAS_AF=0;AMR_AF=0;AFR_AF=0;EUR_AF=0.004;SAS_AF=0.001;AA=C|||;VT=SNP
6	84081405	rs3778201	C	T	100	PASS	AC=1509;AF=0.301318;AN=5008;NS=2504;DP=16816;EAS_AF=0.2629;AMR_AF=0.487;AFR_AF=0.2897;EUR_AF=0.329;SAS_AF=0.1963;AA=T|||;VT=SNP
6	84081971	rs12213544	G	A	100	PASS	AC=425;AF=0.0848642;AN=5008;NS=2504;DP=17468;EAS_AF=0.1002;AMR_AF=0.0317;AFR_AF=0.1793;EUR_AF=0.0219;SAS_AF=0.044;AA=G|||;VT=SNP
6	84082894	rs74926170	G	T	100	PASS	AC=31;AF=0.0061901;AN=5008;NS=2504;DP=18719;EAS_AF=0;AMR_AF=0.0159;AFR_AF=0;EUR_AF=0.0189;SAS_AF=0.001;AA=G|||;VT=SNP
6	84082928	rs1418733	C	T	100	PASS	AC=437;AF=0.0872604;AN=5008;NS=2504;DP=17786;EAS_AF=0.1002;AMR_AF=0.0317;AFR_AF=0.1793;EUR_AF=0.0239;SAS_AF=0.0542;AA=C|||;VT=SNP
6	84083733	rs9766300	T	A	100	PASS	AC=1544;AF=0.308307;AN=5008;NS=2504;DP=23389;EAS_AF=0.2629;AMR_AF=0.487;AFR_AF=0.3162;EUR_AF=0.329;SAS_AF=0.1963;AA=T|||;VT=SNP
6	84084579	rs113171426	C	T	100	PASS	AC=950;AF=0.189696;AN=5008;NS=2504;DP=19136;EAS_AF=0.1141;AMR_AF=0.3703;AFR_AF=0.0961;EUR_AF=0.3211;SAS_AF=0.1309;AA=C|||;VT=SNP
6	84085017	rs76226442	A	G	100	PASS	AC=685;AF=0.136781;AN=5008;NS=2504;DP=20038;EAS_AF=0.0575;AMR_AF=0.2651;AFR_AF=0.0923;EUR_AF=0.2435;SAS_AF=0.0777;AA=A|||;VT=SNP
6	84086291	rs139310622	G	A	100	PASS	AC=19;AF=0.00379393;AN=5008;NS=2504;DP=12741;EAS_AF=0;AMR_AF=0.0072;AFR_AF=0;EUR_AF=0.0119;SAS_AF=0.002;AA=G|||;VT=SNP
6	84086807	rs118122226	A	G	100	PASS	AC=56;AF=0.0111821;AN=5008;NS=2504;DP=14934;EAS_AF=0.001;AMR_AF=0.0086;AFR_AF=0.0015;EUR_AF=0.0179;SAS_AF=0.0297;AA=A|||;VT=SNP
6	84087659	rs13205856	A	G	100	PASS	AC=265;AF=0.0529153;AN=5008;NS=2504;DP=14148;EAS_AF=0.0565;AMR_AF=0.1052;AFR_AF=0.0038;EUR_AF=0.0775;SAS_AF=0.0532;AA=A|||;VT=SNP
6	84089173	rs117226794	A	G	100	PASS	AC=41;AF=0.0081869;AN=5008;NS=2504;DP=15022;EAS_AF=0;AMR_AF=0.0216;AFR_AF=0.0008;EUR_AF=0.0239;SAS_AF=0.001;AA=A|||;VT=SNP
6	84089191	rs17255340	G	A	100	PASS	AC=685;AF=0.136781;AN=5008;NS=2504;DP=15141;EAS_AF=0.0575;AMR_AF=0.2651;AFR_AF=0.0923;EUR_AF=0.2435;SAS_AF=0.0777;AA=G|||;VT=SNP
6	84089502	rs9449615	G	T	100	PASS	AC=2460;AF=0.491214;AN=5008;NS=2504;DP=16256;EAS_AF=0.4077;AMR_AF=0.5692;AFR_AF=0.764;EUR_AF=0.3608;SAS_AF=0.2873;AA=T|||;VT=SNP
6	84090369	rs12192000	C	T	100	PASS	AC=264;AF=0.0527157;AN=5008;NS=2504;DP=16908;EAS_AF=0.0556;AMR_AF=0.1052;AFR_AF=0.0038;EUR_AF=0.0775;SAS_AF=0.0532;AA=C|||;VT=SNP
6	84090641	rs12192277	G	C	100	PASS	AC=950;AF=0.189696;AN=5008;NS=2504;DP=17095;EAS_AF=0.1131;AMR_AF=0.3703;AFR_AF=0.0968;EUR_AF=0.3211;SAS_AF=0.1309;AA=G|||;VT=SNP
6	84090690	rs1361784	A	T	100	PASS	AC=1581;AF=0.315695;AN=5008;NS=2504;DP=17174;EAS_AF=0.2629;AMR_AF=0.487;AFR_AF=0.3442;EUR_AF=0.329;SAS_AF=0.1963;AA=T|||;VT=SNP
6	84092514	rs976065	C	T	100	PASS	AC=1502;AF=0.29992;AN=5008;NS=2504;DP=17001;EAS_AF=0.2629;AMR_AF=0.4856;AFR_AF=0.2852;EUR_AF=0.329;SAS_AF=0.1963;AA=C|||;VT=SNP
6	84092546	rs13220730	T	C	100	PASS	AC=685;AF=0.136781;AN=5008;NS=2504;DP=17550;EAS_AF=0.0575;AMR_AF=0.2651;AFR_AF=0.0923;EUR_AF=0.2435;SAS_AF=0.0777;AA=T|||;VT=SNP
6	84092726	rs117300745	G	C	100	PASS	AC=23;AF=0.00459265;AN=5008;NS=2504;DP=17139;EAS_AF=0;AMR_AF=0.0029;AFR_AF=0;EUR_AF=0.0179;SAS_AF=0.0031;AA=G|||;VT=SNP
6	84093014	rs17196038	T	C	100	PASS	AC=264;AF=0.0527157;AN=5008;NS=2504;DP=16944;EAS_AF=0.0556;AMR_AF=0.1052;AFR_AF=0.0038;EUR_AF=0.0775;SAS_AF=0.0532;AA=T|||;VT=SNP
6	84093024	rs189433078	A	C	100	PASS	AC=33;AF=0.00658946;AN=5008;NS=2504;DP=17060;EAS_AF=0;AMR_AF=0.0043;AFR_AF=0;EUR_AF=0.0089;SAS_AF=0.0215;AA=A|||;VT=SNP
6	84093177	rs35281711	G	A	100	PASS	AC=949;AF=0.189497;AN=5008;NS=2504;DP=15415;EAS_AF=0.1131;AMR_AF=0.3703;AFR_AF=0.0961;EUR_AF=0.3211;SAS_AF=0.1309;AA=G|||;VT=SNP
6	84093204	rs13208458	C	A	100	PASS	AC=949;AF=0.189497;AN=5008;NS=2504;DP=15777;EAS_AF=0.1131;AMR_AF=0.3703;AFR_AF=0.0961;EUR_AF=0.3211;SAS_AF=0.1309;AA=C|||;VT=SNP
6	84093835	rs13212145	A	T	100	PASS	AC=266;AF=0.053115;AN=5008;NS=2504;DP=17315;EAS_AF=0;AMR_AF=0.0922;AFR_AF=0.0091;EUR_AF=0.162;SAS_AF=0.0276;AA=A|||;VT=SNP
6	84095038	rs7753311	T	C	100	PASS	AC=1504;AF=0.300319;AN=5008;NS=2504;DP=16833;EAS_AF=0.2629;AMR_AF=0.4856;AFR_AF=0.2867;EUR_AF=0.329;SAS_AF=0.1963;AA=C|||;VT=SNP
6	84095331	rs6937193	C	T	100	PASS	AC=1591;AF=0.317692;AN=5008;NS=2504;DP=16142;EAS_AF=0.2629;AMR_AF=0.487;AFR_AF=0.3517;EUR_AF=0.329;SAS_AF=0.1963;AA=T|||;VT=SNP
6	84095513	rs6937273	A	G	100	PASS	AC=1556;AF=0.310703;AN=5008;NS=2504;DP=15316;EAS_AF=0.2629;AMR_AF=0.487;AFR_AF=0.3253;EUR_AF=0.329;SAS_AF=0.1963;AA=G|||;VT=SNP
6	84096449	rs151294887	A	C	100	PASS	AC=37;AF=0.00738818;AN=5008;NS=2504;DP=18991;EAS_AF=0;AMR_AF=0.0058;AFR_AF=0.0015;EUR_AF=0.0288;SAS_AF=0.002;AA=A|||;VT=SNP
6	84097858	rs1937783	G	C	100	PASS	AC=1490;AF=0.297524;AN=5008;NS=2504;DP=13291;EAS_AF=0.2629;AMR_AF=0.4856;AFR_AF=0.2761;EUR_AF=0.329;SAS_AF=0.1963;AA=G|||;VT=SNP
6	84097997	rs145669122	G	T	100	PASS	AC=79;AF=0.0157748;AN=5008;NS=2504;DP=16375;EAS_AF=0;AMR_AF=0.0202;AFR_AF=0.003;EUR_AF=0.0258;SAS_AF=0.0358;AA=G|||;VT=SNP
6	84098807	rs140499402	T	C	100	PASS	AC=165;AF=0.0329473;AN=5008;NS=2504;DP=15951;EAS_AF=0.001;AMR_AF=0.0447;AFR_AF=0.0015;EUR_AF=0.1083;SAS_AF=0.0225;AA=T|||;VT=SNP
6	84100190	rs9449616	G	A	100	PASS	AC=2467;AF=0.492612;AN=5008;NS=2504;DP=16080;EAS_AF=0.4067;AMR_AF=0.5692;AFR_AF=0.7625;EUR_AF=0.3608;SAS_AF=0.2975;AA=A|||;VT=SNP
6	84100244	rs9444068	C	T	100	PASS	AC=435;AF=0.086861;AN=5008;NS=2504;DP=14858;EAS_AF=0.0992;AMR_AF=0.0317;AFR_AF=0.1793;EUR_AF=0.0219;SAS_AF=0.0552;AA=C|||;VT=SNP
6	84101327	rs2875343	G	C	100	PASS	AC=1496;AF=0.298722;AN=5008;NS=2504;DP=21059;EAS_AF=0.2619;AMR_AF=0.4899;AFR_AF=0.2761;EUR_AF=0.331;SAS_AF=0.1984;AA=C|||;VT=SNP
6	84102550	rs12191369	A	C	100	PASS	AC=944;AF=0.188498;AN=5008;NS=2504;DP=22450;EAS_AF=0.1101;AMR_AF=0.3703;AFR_AF=0.0953;EUR_AF=0.3201;SAS_AF=0.1309;AA=A|||;VT=SNP
6	84102879	rs2152183	C	A	100	PASS	AC=947;AF=0.189097;AN=5008;NS=2504;DP=20285;EAS_AF=0.1131;AMR_AF=0.3703;AFR_AF=0.0953;EUR_AF=0.3201;SAS_AF=0.1309;AA=C|||;VT=SNP
6	84103896	rs983140	T	A	100	PASS	AC=685;AF=0.136781;AN=5008;NS=2504;DP=13563;EAS_AF=0.0585;AMR_AF=0.2666;AFR_AF=0.0908;EUR_AF=0.2396;SAS_AF=0.0818;AA=T|||;VT=SNP
6	84104835	rs2065733	G	A	100	PASS	AC=1493;AF=0.298123;AN=5008;NS=2504;DP=15727;EAS_AF=0.2649;AMR_AF=0.4885;AFR_AF=0.2723;EUR_AF=0.328;SAS_AF=0.2014;AA=G|||;VT=SNP
6	84105865	rs12198419	A	T	100	PASS	AC=1587;AF=0.316893;AN=5008;NS=2504;DP=13520;EAS_AF=0.2649;AMR_AF=0.4899;AFR_AF=0.3419;EUR_AF=0.328;SAS_AF=0.2025;AA=T|||;VT=SNP
6	84107124	rs12214015	C	T	100	PASS	AC=2487;AF=0.496605;AN=5008;NS=2504;DP=20175;EAS_AF=0.4187;AMR_AF=0.5735;AFR_AF=0.7632;EUR_AF=0.3588;SAS_AF=0.3037;AA=t|||;VT=SNP
6	84107234	rs13215578	C	T	100	PASS	AC=1493;AF=0.298123;AN=5008;NS=2504;DP=20422;EAS_AF=0.2649;AMR_AF=0.4885;AFR_AF=0.2723;EUR_AF=0.327;SAS_AF=0.2025;AA=c|||;VT=SNP
6	84107888	rs34639488	G	T	100	PASS	AC=955;AF=0.190695;AN=5008;NS=2504;DP=17559;EAS_AF=0.1151;AMR_AF=0.3718;AFR_AF=0.0946;EUR_AF=0.3201;SAS_AF=0.137;AA=G|||;VT=SNP
6	84107897	rs1591396	T	C	100	PASS	AC=1496;AF=0.298722;AN=5008;NS=2504;DP=17836;EAS_AF=0.2649;AMR_AF=0.4885;AFR_AF=0.2746;EUR_AF=0.327;SAS_AF=0.2025;AA=T|||;VT=SNP
6	84108065	rs4706990	A	T	100	PASS	AC=2494;AF=0.498003;AN=5008;NS=2504;DP=13271;EAS_AF=0.4187;AMR_AF=0.5735;AFR_AF=0.7632;EUR_AF=0.3598;SAS_AF=0.3098;AA=T|||;VT=SNP;EX_TARGET
6	84108091	rs2230900	C	T	100	PASS	AC=37;AF=0.00738818;AN=5008;NS=2504;DP=13648;EAS_AF=0;AMR_AF=0.0058;AFR_AF=0.0015;EUR_AF=0.0288;SAS_AF=0.002;AA=C|||;VT=SNP;EX_TARGET
6	84108200	rs151111787	T	A	100	PASS	AC=35;AF=0.00698882;AN=5008;NS=2504;DP=12731;EAS_AF=0.003;AMR_AF=0.0072;AFR_AF=0.0008;EUR_AF=0.0219;SAS_AF=0.0041;AA=T|||;VT=SNP;EX_TARGET
6	84108919	rs13209363	T	G	100	PASS	AC=955;AF=0.190695;AN=5008;NS=2504;DP=11061;EAS_AF=0.1151;AMR_AF=0.3718;AFR_AF=0.0946;EUR_AF=0.3201;SAS_AF=0.137;AA=T|||;VT=SNP
6	84109088	rs4706991	C	T	100	PASS	AC=1496;AF=0.298722;AN=5008;NS=2504;DP=17199;EAS_AF=0.2649;AMR_AF=0.4885;AFR_AF=0.2746;EUR_AF=0.327;SAS_AF=0.2025;AA=T|||;VT=SNP
6	84109322	rs6926600	T	C	100	PASS	AC=952;AF=0.190096;AN=5008;NS=2504;DP=15851;EAS_AF=0.1151;AMR_AF=0.3718;AFR_AF=0.0923;EUR_AF=0.3201;SAS_AF=0.137;AA=T|||;VT=SNP
6	84109905	rs76747035	G	A	100	PASS	AC=22;AF=0.00439297;AN=5008;NS=2504;DP=20527;EAS_AF=0;AMR_AF=0.0029;AFR_AF=0;EUR_AF=0.0169;SAS_AF=0.0031;AA=G|||;VT=SNP
6	84109944	rs6900022	T	A	100	PASS	AC=954;AF=0.190495;AN=5008;NS=2504;DP=20121;EAS_AF=0.1151;AMR_AF=0.3718;AFR_AF=0.0938;EUR_AF=0.3201;SAS_AF=0.137;AA=T|||;VT=SNP
6	84110729	rs13192260	T	C	100	PASS	AC=967;AF=0.193091;AN=5008;NS=2504;DP=16811;EAS_AF=0.1151;AMR_AF=0.3718;AFR_AF=0.1036;EUR_AF=0.3201;SAS_AF=0.137;AA=T|||;VT=SNP
6	84111190	rs9294274	T	C	100	PASS	AC=441;AF=0.0880591;AN=5008;NS=2504;DP=17335;EAS_AF=0.1002;AMR_AF=0.0331;AFR_AF=0.1815;EUR_AF=0.0239;SAS_AF=0.0542;AA=T|||;VT=SNP
6	84112019	rs1112482	G	C	100	PASS	AC=967;AF=0.193091;AN=5008;NS=2504;DP=21372;EAS_AF=0.1151;AMR_AF=0.3732;AFR_AF=0.1029;EUR_AF=0.3201;SAS_AF=0.137;AA=G|||;VT=SNP
6	84112033	rs1112483	G	A	100	PASS	AC=967;AF=0.193091;AN=5008;NS=2504;DP=21243;EAS_AF=0.1151;AMR_AF=0.3732;AFR_AF=0.1029;EUR_AF=0.3201;SAS_AF=0.137;AA=G|||;VT=SNP
6	84112468	rs7750443	T	C	100	PASS	AC=1505;AF=0.300519;AN=5008;NS=2504;DP=20738;EAS_AF=0.2649;AMR_AF=0.4899;AFR_AF=0.2806;EUR_AF=0.327;SAS_AF=0.2025;AA=T|||;VT=SNP
6	84112756	rs2095447	G	C	100	PASS	AC=1505;AF=0.300519;AN=5008;NS=2504;DP=22712;EAS_AF=0.2649;AMR_AF=0.4899;AFR_AF=0.2806;EUR_AF=0.327;SAS_AF=0.2025;AA=G|||;VT=SNP
6	84112978	rs9444069	A	G	100	PASS	AC=442;AF=0.0882588;AN=5008;NS=2504;DP=20403;EAS_AF=0.1002;AMR_AF=0.0331;AFR_AF=0.1823;EUR_AF=0.0239;SAS_AF=0.0542;AA=A|||;VT=SNP
6	84113547	rs117755696	A	G	100	PASS	AC=22;AF=0.00439297;AN=5008;NS=2504;DP=22710;EAS_AF=0;AMR_AF=0.0072;AFR_AF=0;EUR_AF=0.0149;SAS_AF=0.002;AA=A|||;VT=SNP
6	84113685	rs112887546	C	A	100	PASS	AC=360;AF=0.071885;AN=5008;NS=2504;DP=23188;EAS_AF=0;AMR_AF=0.1138;AFR_AF=0.031;EUR_AF=0.2048;SAS_AF=0.0348;AA=C|||;VT=SNP
6	84113959	rs181414662	A	G	100	PASS	AC=25;AF=0.00499201;AN=5008;NS=2504;DP=21806;EAS_AF=0;AMR_AF=0.0115;AFR_AF=0.0008;EUR_AF=0.0159;SAS_AF=0;AA=A|||;VT=SNP
6	84114267	rs7740573	C	T	100	PASS	AC=2541;AF=0.507388;AN=5008;NS=2504;DP=19160;EAS_AF=0.4177;AMR_AF=0.5793;AFR_AF=0.8003;EUR_AF=0.3598;SAS_AF=0.3047;AA=T|||;VT=SNP
6	84114753	rs190877460	T	C	100	PASS	AC=13;AF=0.00259585;AN=5008;NS=2504;DP=20379;EAS_AF=0;AMR_AF=0.0029;AFR_AF=0;EUR_AF=0.0099;SAS_AF=0.001;AA=T|||;VT=SNP
6	84115740	rs6454326	A	G	100	PASS	AC=2488;AF=0.496805;AN=5008;NS=2504;DP=15162;EAS_AF=0.4177;AMR_AF=0.5749;AFR_AF=0.7632;EUR_AF=0.3598;SAS_AF=0.3037;AA=-|||;VT=SNP
6	84116252	rs6914164	C	T	100	PASS	AC=2488;AF=0.496805;AN=5008;NS=2504;DP=19002;EAS_AF=0.4177;AMR_AF=0.5749;AFR_AF=0.7632;EUR_AF=0.3598;SAS_AF=0.3037;AA=T|||;VT=SNP
6	84116302	rs72911797	G	A	100	PASS	AC=56;AF=0.0111821;AN=5008;NS=2504;DP=19338;EAS_AF=0;AMR_AF=0.0259;AFR_AF=0.0015;EUR_AF=0.0348;SAS_AF=0.001;AA=G|||;VT=SNP
6	84116386	rs117365635	C	T	100	PASS	AC=30;AF=0.00599042;AN=5008;NS=2504;DP=20168;EAS_AF=0;AMR_AF=0.013;AFR_AF=0.0015;EUR_AF=0.0159;SAS_AF=0.0031;AA=C|||;VT=SNP
6	84116477	rs12194500	G	A	100	PASS	AC=265;AF=0.0529153;AN=5008;NS=2504;DP=17636;EAS_AF=0.0565;AMR_AF=0.1066;AFR_AF=0.003;EUR_AF=0.0775;SAS_AF=0.0532;AA=G|||;VT=SNP
6	84116555	rs10806258	A	G	100	PASS	AC=2487;AF=0.496605;AN=5008;NS=2504;DP=16275;EAS_AF=0.4177;AMR_AF=0.5749;AFR_AF=0.7625;EUR_AF=0.3598;SAS_AF=0.3037;AA=G|||;VT=SNP
6	84116814	rs111500971	C	T	100	PASS	AC=43;AF=0.00858626;AN=5008;NS=2504;DP=18447;EAS_AF=0;AMR_AF=0.0274;AFR_AF=0;EUR_AF=0.0219;SAS_AF=0.002;AA=C|||;VT=SNP
6	84117293	rs3798891	C	A	100	PASS	AC=1504;AF=0.300319;AN=5008;NS=2504;DP=18071;EAS_AF=0.2639;AMR_AF=0.4899;AFR_AF=0.2806;EUR_AF=0.327;SAS_AF=0.2025;AA=C|||;VT=SNP
6	84118954	rs139231175	G	A	100	PASS	AC=12;AF=0.00239617;AN=5008;NS=2504;DP=21375;EAS_AF=0;AMR_AF=0.0029;AFR_AF=0;EUR_AF=0.0089;SAS_AF=0.001;AA=G|||;VT=SNP
6	84119361	rs3798890	G	A	100	PASS	AC=967;AF=0.193091;AN=5008;NS=2504;DP=21376;EAS_AF=0.1151;AMR_AF=0.3732;AFR_AF=0.1029;EUR_AF=0.3201;SAS_AF=0.137;AA=G|||;VT=SNP
6	84119836	rs72913604	C	T	100	PASS	AC=66;AF=0.0131789;AN=5008;NS=2504;DP=14707;EAS_AF=0;AMR_AF=0.0202;AFR_AF=0;EUR_AF=0.0467;SAS_AF=0.0051;AA=C|||;VT=SNP
6	84119904	rs111769605	T	A	100	PASS	AC=43;AF=0.00858626;AN=5008;NS=2504;DP=14131;EAS_AF=0;AMR_AF=0.0274;AFR_AF=0;EUR_AF=0.0219;SAS_AF=0.002;AA=T|||;VT=SNP
6	84120820	rs13196407	G	A	100	PASS	AC=967;AF=0.193091;AN=5008;NS=2504;DP=16795;EAS_AF=0.1151;AMR_AF=0.3732;AFR_AF=0.1029;EUR_AF=0.3201;SAS_AF=0.137;AA=G|||;VT=SNP
6	84121294	rs6935296	T	A	100	PASS	AC=1507;AF=0.300919;AN=5008;NS=2504;DP=15990;EAS_AF=0.2659;AMR_AF=0.4899;AFR_AF=0.2806;EUR_AF=0.327;SAS_AF=0.2035;AA=T|||;VT=SNP
6	84121512	rs3798889	C	A	100	PASS	AC=1505;AF=0.300519;AN=5008;NS=2504;DP=17563;EAS_AF=0.2639;AMR_AF=0.4914;AFR_AF=0.2806;EUR_AF=0.327;SAS_AF=0.2025;AA=C|||;VT=SNP
6	84121713	rs3798887	C	G	100	PASS	AC=1510;AF=0.301518;AN=5008;NS=2504;DP=17766;EAS_AF=0.2649;AMR_AF=0.4899;AFR_AF=0.2829;EUR_AF=0.327;SAS_AF=0.2045;AA=G|||;VT=SNP
6	84121882	rs13203553	C	T	100	PASS	AC=968;AF=0.193291;AN=5008;NS=2504;DP=17927;EAS_AF=0.1151;AMR_AF=0.3732;AFR_AF=0.1029;EUR_AF=0.3201;SAS_AF=0.138;AA=C|||;VT=SNP
6	84123006	rs13193879	T	C	100	PASS	AC=1508;AF=0.301118;AN=5008;NS=2504;DP=12910;EAS_AF=0.2649;AMR_AF=0.4899;AFR_AF=0.2829;EUR_AF=0.327;SAS_AF=0.2025;AA=C|||;VT=SNP
6	84123350	rs10485147	T	A	100	PASS	AC=1505;AF=0.300519;AN=5008;NS=2504;DP=10629;EAS_AF=0.2649;AMR_AF=0.4899;AFR_AF=0.2806;EUR_AF=0.327;SAS_AF=0.2025;AA=T|||;VT=SNP
6	84123548	rs12197649	C	T	100	PASS	AC=967;AF=0.193091;AN=5008;NS=2504;DP=14151;EAS_AF=0.1151;AMR_AF=0.3732;AFR_AF=0.1029;EUR_AF=0.3201;SAS_AF=0.137;AA=C|||;VT=SNP
6	84124782	rs139898541	G	A	100	PASS	AC=24;AF=0.00479233;AN=5008;NS=2504;DP=17346;EAS_AF=0;AMR_AF=0.0072;AFR_AF=0.0008;EUR_AF=0.0169;SAS_AF=0.001;AA=G|||;VT=SNP
6	84126325	rs182105452	T	C	100	PASS	AC=32;AF=0.00638978;AN=5008;NS=2504;DP=17897;EAS_AF=0;AMR_AF=0.0058;AFR_AF=0;EUR_AF=0.0089;SAS_AF=0.0194;AA=T|||;VT=SNP
6	84126379	rs3778200	A	G	100	PASS	AC=1726;AF=0.344649;AN=5008;NS=2504;DP=18054;EAS_AF=0.2649;AMR_AF=0.4986;AFR_AF=0.4433;EUR_AF=0.327;SAS_AF=0.2025;AA=G|||;VT=SNP
6	84126420	rs3778199	C	A	100	PASS	AC=1504;AF=0.300319;AN=5008;NS=2504;DP=15826;EAS_AF=0.2649;AMR_AF=0.4899;AFR_AF=0.2806;EUR_AF=0.326;SAS_AF=0.2025;AA=C|||;VT=SNP
6	84126542	rs79872789	G	C	100	PASS	AC=33;AF=0.00658946;AN=5008;NS=2504;DP=14908;EAS_AF=0;AMR_AF=0.0086;AFR_AF=0.0008;EUR_AF=0.0249;SAS_AF=0.001;AA=G|||;VT=SNP
6	84126776	rs9361995	C	T	100	PASS	AC=2222;AF=0.44369;AN=5008;NS=2504;DP=18402;EAS_AF=0.3651;AMR_AF=0.5331;AFR_AF=0.6657;EUR_AF=0.3509;SAS_AF=0.2566;AA=T|||;VT=SNP
6	84126824	rs4706994	G	A	100	PASS	AC=1504;AF=0.300319;AN=5008;NS=2504;DP=17165;EAS_AF=0.2649;AMR_AF=0.4899;AFR_AF=0.2806;EUR_AF=0.326;SAS_AF=0.2025;AA=G|||;VT=SNP
6	84127224	rs12212205	T	C	100	PASS	AC=1728;AF=0.345048;AN=5008;NS=2504;DP=17515;EAS_AF=0.2669;AMR_AF=0.4986;AFR_AF=0.4433;EUR_AF=0.327;SAS_AF=0.2025;AA=C|||;VT=SNP
6	84127591	rs7744602	C	T	100	PASS	AC=2223;AF=0.44389;AN=5008;NS=2504;DP=14401;EAS_AF=0.3661;AMR_AF=0.5331;AFR_AF=0.6657;EUR_AF=0.3509;SAS_AF=0.2566;AA=T|||;VT=SNP
6	84127626	rs11969258	T	C	100	PASS	AC=1728;AF=0.345048;AN=5008;NS=2504;DP=13907;EAS_AF=0.2659;AMR_AF=0.4986;AFR_AF=0.444;EUR_AF=0.327;SAS_AF=0.2025;AA=C|||;VT=SNP
6	84128792	rs75479542	C	T	100	PASS	AC=65;AF=0.0129792;AN=5008;NS=2504;DP=20417;EAS_AF=0;AMR_AF=0.0187;AFR_AF=0.0023;EUR_AF=0.0358;SAS_AF=0.0133;AA=C|||;VT=SNP
6	84129598	rs75378445	A	G	100	PASS	AC=51;AF=0.0101837;AN=5008;NS=2504;DP=15919;EAS_AF=0;AMR_AF=0.0115;AFR_AF=0.0008;EUR_AF=0.0408;SAS_AF=0.001;AA=A|||;VT=SNP
6	84130396	rs13215909	C	G	100	PASS	AC=1728;AF=0.345048;AN=5008;NS=2504;DP=19538;EAS_AF=0.2649;AMR_AF=0.4986;AFR_AF=0.444;EUR_AF=0.328;SAS_AF=0.2025;AA=G|||;VT=SNP
6	84130734	rs6935935	C	G	100	PASS	AC=2486;AF=0.496406;AN=5008;NS=2504;DP=14438;EAS_AF=0.4177;AMR_AF=0.5749;AFR_AF=0.7617;EUR_AF=0.3598;SAS_AF=0.3037;AA=G|||;VT=SNP
6	84131194	rs3757009	G	A	100	PASS	AC=2352;AF=0.469649;AN=5008;NS=2504;DP=18865;EAS_AF=0.4177;AMR_AF=0.5663;AFR_AF=0.6747;EUR_AF=0.3529;SAS_AF=0.2975;AA=A|||;VT=SNP
6	84131300	rs7757427	T	A	100	PASS	AC=1505;AF=0.300519;AN=5008;NS=2504;DP=18486;EAS_AF=0.2649;AMR_AF=0.4899;AFR_AF=0.2806;EUR_AF=0.327;SAS_AF=0.2025;AA=T|||;VT=SNP
6	84131526	rs3798886	G	A	100	PASS	AC=2225;AF=0.444289;AN=5008;NS=2504;DP=18954;EAS_AF=0.3651;AMR_AF=0.536;AFR_AF=0.6657;EUR_AF=0.3519;SAS_AF=0.2566;AA=A|||;VT=SNP
6	84131546	rs57177898	C	T	100	PASS	AC=483;AF=0.0964457;AN=5008;NS=2504;DP=18793;EAS_AF=0.1002;AMR_AF=0.0403;AFR_AF=0.2095;EUR_AF=0.0239;SAS_AF=0.0542;AA=C|||;VT=SNP
6	84131874	rs3798885	T	C	100	PASS	AC=2542;AF=0.507588;AN=5008;NS=2504;DP=6795;EAS_AF=0.4167;AMR_AF=0.5836;AFR_AF=0.8003;EUR_AF=0.3608;SAS_AF=0.3027;AA=C|||;VT=SNP
6	84131894	rs73751504	A	G	100	PASS	AC=482;AF=0.096246;AN=5008;NS=2504;DP=10469;EAS_AF=0.1002;AMR_AF=0.0403;AFR_AF=0.2088;EUR_AF=0.0239;SAS_AF=0.0542;AA=A|||;VT=SNP
6	84132963	rs13197684	A	C	100	PASS	AC=2483;AF=0.495807;AN=5008;NS=2504;DP=14103;EAS_AF=0.4077;AMR_AF=0.5778;AFR_AF=0.767;EUR_AF=0.3598;SAS_AF=0.3016;AA=C|||;VT=SNP
6	84133338	rs13214484	T	C	100	PASS	AC=1236;AF=0.246805;AN=5008;NS=2504;DP=15079;EAS_AF=0.2649;AMR_AF=0.4683;AFR_AF=0.0915;EUR_AF=0.326;SAS_AF=0.1994;AA=T|||;VT=SNP
6	84134464	rs12208468	C	T	100	PASS	AC=934;AF=0.186502;AN=5008;NS=2504;DP=17647;EAS_AF=0.1151;AMR_AF=0.3703;AFR_AF=0.0817;EUR_AF=0.3201;SAS_AF=0.1339;AA=C|||;VT=SNP
6	84134817	rs184444769	C	T	100	PASS	AC=18;AF=0.00359425;AN=5008;NS=2504;DP=16777;EAS_AF=0;AMR_AF=0.0072;AFR_AF=0;EUR_AF=0.0119;SAS_AF=0.001;AA=C|||;VT=SNP
6	84134906	rs74656091	G	A	100	PASS	AC=29;AF=0.00579073;AN=5008;NS=2504;DP=16792;EAS_AF=0;AMR_AF=0.013;AFR_AF=0.0008;EUR_AF=0.0179;SAS_AF=0.001;AA=G|||;VT=SNP
6	84135023	rs7758546	G	C	100	PASS	AC=1724;AF=0.344249;AN=5008;NS=2504;DP=19270;EAS_AF=0.2649;AMR_AF=0.4971;AFR_AF=0.444;EUR_AF=0.328;SAS_AF=0.1994;AA=C|||;VT=SNP
6	84135241	rs75202717	G	T	100	PASS	AC=479;AF=0.095647;AN=5008;NS=2504;DP=16351;EAS_AF=0.1002;AMR_AF=0.0389;AFR_AF=0.2073;EUR_AF=0.0239;SAS_AF=0.0542;AA=G|||;VT=SNP
6	84135539	rs4706996	C	T	100	PASS	AC=2483;AF=0.495807;AN=5008;NS=2504;DP=19709;EAS_AF=0.4077;AMR_AF=0.5778;AFR_AF=0.767;EUR_AF=0.3598;SAS_AF=0.3016;AA=c|||;VT=SNP
6	84136065	rs145121944	A	G	100	PASS	AC=35;AF=0.00698882;AN=5008;NS=2504;DP=20722;EAS_AF=0.003;AMR_AF=0.0072;AFR_AF=0.0008;EUR_AF=0.0219;SAS_AF=0.0041;AA=A|||;VT=SNP
6	84136112	rs3798884	C	A	100	PASS	AC=1691;AF=0.33766;AN=5008;NS=2504;DP=20666;EAS_AF=0.2649;AMR_AF=0.4957;AFR_AF=0.4198;EUR_AF=0.328;SAS_AF=0.1994;AA=A|||;VT=SNP
6	84136605	rs12524383	T	C	100	PASS	AC=1468;AF=0.293131;AN=5008;NS=2504;DP=17015;EAS_AF=0.2649;AMR_AF=0.487;AFR_AF=0.2564;EUR_AF=0.327;SAS_AF=0.1994;AA=T|||;VT=SNP
6	84137202	rs12194258	T	C	100	PASS	AC=1468;AF=0.293131;AN=5008;NS=2504;DP=17544;EAS_AF=0.2649;AMR_AF=0.487;AFR_AF=0.2564;EUR_AF=0.327;SAS_AF=0.1994;AA=T|||;VT=SNP
6	84137756	rs7770573	G	T	100	PASS	AC=1716;AF=0.342652;AN=5008;NS=2504;DP=15684;EAS_AF=0.2659;AMR_AF=0.4957;AFR_AF=0.4387;EUR_AF=0.327;SAS_AF=0.1994;AA=T|||;VT=SNP
6	84138270	rs28360575	G	A	100	PASS	AC=642;AF=0.128195;AN=5008;NS=2504;DP=16727;EAS_AF=0.0585;AMR_AF=0.2622;AFR_AF=0.0598;EUR_AF=0.2425;SAS_AF=0.0798;AA=G|||;VT=SNP
6	84138485	rs6941094	C	A	100	PASS	AC=1715;AF=0.342452;AN=5008;NS=2504;DP=18762;EAS_AF=0.2649;AMR_AF=0.4957;AFR_AF=0.4387;EUR_AF=0.327;SAS_AF=0.1994;AA=A|||;VT=SNP
6	84138502	rs12196292	T	C	100	PASS	AC=211;AF=0.0421326;AN=5008;NS=2504;DP=19140;EAS_AF=0.0992;AMR_AF=0.0159;AFR_AF=0.0182;EUR_AF=0.0229;SAS_AF=0.0542;AA=T|||;VT=SNP
6	84138843	rs12204138	A	G	100	PASS	AC=1715;AF=0.342452;AN=5008;NS=2504;DP=13262;EAS_AF=0.2659;AMR_AF=0.4957;AFR_AF=0.438;EUR_AF=0.327;SAS_AF=0.1994;AA=G|||;VT=SNP
6	84139030	rs34783351	G	T	100	PASS	AC=1459;AF=0.291334;AN=5008;NS=2504;DP=14837;EAS_AF=0.2649;AMR_AF=0.4856;AFR_AF=0.2511;EUR_AF=0.326;SAS_AF=0.1994;AA=G|||;VT=SNP
6	84139083	rs117742161	G	A	100	PASS	AC=13;AF=0.00259585;AN=5008;NS=2504;DP=14769;EAS_AF=0;AMR_AF=0.0043;AFR_AF=0;EUR_AF=0.0089;SAS_AF=0.001;AA=G|||;VT=SNP
6	84139871	rs34941468	A	T	100	PASS	AC=642;AF=0.128195;AN=5008;NS=2504;DP=18204;EAS_AF=0.0585;AMR_AF=0.2579;AFR_AF=0.062;EUR_AF=0.2416;SAS_AF=0.0808;AA=A|||;VT=SNP
6	84140038	rs3798883	C	T	100	PASS	AC=482;AF=0.096246;AN=5008;NS=2504;DP=18998;EAS_AF=0.1002;AMR_AF=0.0389;AFR_AF=0.2095;EUR_AF=0.0239;SAS_AF=0.0542;AA=C|||;VT=SNP
6	84141253	rs3812144	T	G	100	PASS	AC=1740;AF=0.347444;AN=5008;NS=2504;DP=16733;EAS_AF=0.2887;AMR_AF=0.4957;AFR_AF=0.4395;EUR_AF=0.327;SAS_AF=0.1994;AA=G|||;VT=SNP
6	84141282	rs3812143	G	C	100	PASS	AC=643;AF=0.128395;AN=5008;NS=2504;DP=16858;EAS_AF=0.0585;AMR_AF=0.2622;AFR_AF=0.0605;EUR_AF=0.2425;SAS_AF=0.0798;AA=G|||;VT=SNP
6	84141393	rs3812142	T	C	100	PASS	AC=1709;AF=0.341254;AN=5008;NS=2504;DP=15326;EAS_AF=0.2649;AMR_AF=0.4942;AFR_AF=0.438;EUR_AF=0.3221;SAS_AF=0.2004;AA=C|||;VT=SNP
6	84143765	rs35156665	C	T	100	PASS	AC=2370;AF=0.473243;AN=5008;NS=2504;DP=17086;EAS_AF=0.4077;AMR_AF=0.5692;AFR_AF=0.6982;EUR_AF=0.3509;SAS_AF=0.2945;AA=T|||;VT=SNP
6	84143892	rs62419325	A	G	100	PASS	AC=643;AF=0.128395;AN=5008;NS=2504;DP=19226;EAS_AF=0.0585;AMR_AF=0.2622;AFR_AF=0.0605;EUR_AF=0.2425;SAS_AF=0.0798;AA=A|||;VT=SNP
6	84144343	rs112788680	G	A	100	PASS	AC=64;AF=0.0127796;AN=5008;NS=2504;DP=18996;EAS_AF=0;AMR_AF=0.0187;AFR_AF=0.0023;EUR_AF=0.0348;SAS_AF=0.0133;AA=G|||;VT=SNP
6	84145041	rs62419326	C	T	100	PASS	AC=643;AF=0.128395;AN=5008;NS=2504;DP=18244;EAS_AF=0.0585;AMR_AF=0.2622;AFR_AF=0.0605;EUR_AF=0.2425;SAS_AF=0.0798;AA=C|||;VT=SNP
6	84146177	rs12194267	G	A	100	PASS	AC=922;AF=0.184105;AN=5008;NS=2504;DP=14269;EAS_AF=0.1151;AMR_AF=0.3689;AFR_AF=0.0741;EUR_AF=0.3191;SAS_AF=0.1339;AA=G|||;VT=SNP
6	84146655	rs12524862	C	T	100	PASS	AC=1452;AF=0.289936;AN=5008;NS=2504;DP=17647;EAS_AF=0.2649;AMR_AF=0.4856;AFR_AF=0.2458;EUR_AF=0.326;SAS_AF=0.1994;AA=C|||;VT=SNP
6	84146803	rs10943931	T	C	100	PASS	AC=2254;AF=0.45008;AN=5008;NS=2504;DP=20529;EAS_AF=0.3651;AMR_AF=0.536;AFR_AF=0.6906;EUR_AF=0.3509;SAS_AF=0.2536;AA=C|||;VT=SNP
6	84147224	rs111618580	C	T	100	PASS	AC=42;AF=0.00838658;AN=5008;NS=2504;DP=19248;EAS_AF=0;AMR_AF=0.0115;AFR_AF=0.0023;EUR_AF=0.0258;SAS_AF=0.0051;AA=C|||;VT=SNP
6	84147303	rs12209499	A	G	100	PASS	AC=1763;AF=0.352037;AN=5008;NS=2504;DP=18132;EAS_AF=0.2649;AMR_AF=0.4971;AFR_AF=0.4743;EUR_AF=0.327;SAS_AF=0.1994;AA=G|||;VT=SNP
6	84152329	rs13204045	C	T	100	PASS	AC=1703;AF=0.340056;AN=5008;NS=2504;DP=13387;EAS_AF=0.2649;AMR_AF=0.4957;AFR_AF=0.4289;EUR_AF=0.328;SAS_AF=0.1994;AA=T|||;VT=SNP
6	84153255	rs12197490	G	A	100	PASS	AC=1755;AF=0.350439;AN=5008;NS=2504;DP=18016;EAS_AF=0.2649;AMR_AF=0.4971;AFR_AF=0.4682;EUR_AF=0.327;SAS_AF=0.1994;AA=A|||;VT=SNP
6	84153316	rs13362761	A	G	100	PASS	AC=494;AF=0.0986422;AN=5008;NS=2504;DP=19715;EAS_AF=0.1002;AMR_AF=0.0389;AFR_AF=0.2186;EUR_AF=0.0239;SAS_AF=0.0542;AA=A|||;VT=SNP
6	84153773	rs12211109	A	G	100	PASS	AC=1701;AF=0.339657;AN=5008;NS=2504;DP=20419;EAS_AF=0.2649;AMR_AF=0.4957;AFR_AF=0.4281;EUR_AF=0.327;SAS_AF=0.1994;AA=G|||;VT=SNP
6	84153923	rs12199103	C	T	100	PASS	AC=1450;AF=0.289537;AN=5008;NS=2504;DP=18075;EAS_AF=0.2649;AMR_AF=0.4856;AFR_AF=0.2443;EUR_AF=0.326;SAS_AF=0.1994;AA=c|||;VT=SNP
6	84154242	rs10455419	T	G	100	PASS	AC=1720;AF=0.34345;AN=5008;NS=2504;DP=17753;EAS_AF=0.2649;AMR_AF=0.4971;AFR_AF=0.4418;EUR_AF=0.327;SAS_AF=0.1994;AA=g|||;VT=SNP
6	84154298	rs62419327	C	T	100	PASS	AC=644;AF=0.128594;AN=5008;NS=2504;DP=19009;EAS_AF=0.0595;AMR_AF=0.2622;AFR_AF=0.0605;EUR_AF=0.2425;SAS_AF=0.0798;AA=c|||;VT=SNP
6	84154533	rs10455420	T	G	100	PASS	AC=1451;AF=0.289736;AN=5008;NS=2504;DP=18491;EAS_AF=0.2649;AMR_AF=0.4856;AFR_AF=0.2451;EUR_AF=0.326;SAS_AF=0.1994;AA=t|||;VT=SNP
6	84154811	rs141493163	G	A	100	PASS	AC=232;AF=0.0463259;AN=5008;NS=2504;DP=19359;EAS_AF=0.0327;AMR_AF=0.0504;AFR_AF=0.0015;EUR_AF=0.0656;SAS_AF=0.0982;AA=g|||;VT=SNP
6	84155705	rs139840578	G	A	100	PASS	AC=25;AF=0.00499201;AN=5008;NS=2504;DP=17296;EAS_AF=0;AMR_AF=0.0101;AFR_AF=0;EUR_AF=0.0139;SAS_AF=0.0041;AA=g|||;VT=SNP
6	84155957	rs10943932	A	C	100	PASS	AC=1700;AF=0.339457;AN=5008;NS=2504;DP=19846;EAS_AF=0.2649;AMR_AF=0.4957;AFR_AF=0.4274;EUR_AF=0.327;SAS_AF=0.1994;AA=C|||;VT=SNP
6	84156536	rs6900237	C	T	100	PASS	AC=1754;AF=0.35024;AN=5008;NS=2504;DP=18333;EAS_AF=0.2649;AMR_AF=0.4971;AFR_AF=0.4675;EUR_AF=0.327;SAS_AF=0.1994;AA=T|||;VT=SNP
6	84157403	rs12191677	A	G	100	PASS	AC=497;AF=0.0992412;AN=5008;NS=2504;DP=21359;EAS_AF=0.1002;AMR_AF=0.0389;AFR_AF=0.2194;EUR_AF=0.0258;SAS_AF=0.0542;AA=A|||;VT=SNP
6	84158736	rs62419328	A	G	100	PASS	AC=1753;AF=0.35004;AN=5008;NS=2504;DP=20187;EAS_AF=0.2659;AMR_AF=0.4971;AFR_AF=0.4675;EUR_AF=0.325;SAS_AF=0.1994;AA=G|||;VT=SNP
6	84159790	rs146724594	G	A	100	PASS	AC=36;AF=0.0071885;AN=5008;NS=2504;DP=17022;EAS_AF=0;AMR_AF=0.0058;AFR_AF=0.0015;EUR_AF=0.0278;SAS_AF=0.002;AA=G|||;VT=SNP
6	84159890	rs140362357	C	A	100	PASS	AC=22;AF=0.00439297;AN=5008;NS=2504;DP=16733;EAS_AF=0;AMR_AF=0.0029;AFR_AF=0;EUR_AF=0.0169;SAS_AF=0.0031;AA=C|||;VT=SNP
6	84160809	rs78124748	C	T	100	PASS	AC=36;AF=0.0071885;AN=5008;NS=2504;DP=23282;EAS_AF=0;AMR_AF=0.0058;AFR_AF=0.0015;EUR_AF=0.0278;SAS_AF=0.002;AA=c|||;VT=SNP
6	84160996	rs72895747	G	A	100	PASS	AC=22;AF=0.00439297;AN=5008;NS=2504;DP=20507;EAS_AF=0;AMR_AF=0.0043;AFR_AF=0;EUR_AF=0.0139;SAS_AF=0.0051;AA=G|||;VT=SNP
6	84161824	rs1342827	T	C	100	PASS	AC=2456;AF=0.490415;AN=5008;NS=2504;DP=13717;EAS_AF=0.4097;AMR_AF=0.5735;AFR_AF=0.7617;EUR_AF=0.3449;SAS_AF=0.2975;AA=C|||;VT=SNP
6	84162024	rs12204425	G	A	100	PASS	AC=902;AF=0.180112;AN=5008;NS=2504;DP=17437;EAS_AF=0.1171;AMR_AF=0.366;AFR_AF=0.0741;EUR_AF=0.3022;SAS_AF=0.1309;AA=G|||;VT=SNP
6	84162042	rs12190945	A	G	100	PASS	AC=1432;AF=0.285942;AN=5008;NS=2504;DP=17805;EAS_AF=0.2669;AMR_AF=0.4827;AFR_AF=0.2458;EUR_AF=0.3091;SAS_AF=0.1963;AA=A|||;VT=SNP
6	84162641	rs34681854	C	T	100	PASS	AC=622;AF=0.124201;AN=5008;NS=2504;DP=19132;EAS_AF=0.0595;AMR_AF=0.2594;AFR_AF=0.0605;EUR_AF=0.2256;SAS_AF=0.0767;AA=C|||;VT=SNP
6	84162873	rs1034260	T	C	100	PASS	AC=1735;AF=0.346446;AN=5008;NS=2504;DP=18256;EAS_AF=0.2669;AMR_AF=0.4942;AFR_AF=0.4682;EUR_AF=0.3101;SAS_AF=0.1963;AA=C|||;VT=SNP
6	84163113	rs2186162	A	T	100	PASS	AC=1681;AF=0.335663;AN=5008;NS=2504;DP=18170;EAS_AF=0.2669;AMR_AF=0.4928;AFR_AF=0.4281;EUR_AF=0.3101;SAS_AF=0.1963;AA=t|||;VT=SNP
6	84163888	rs1418734	G	A	100	PASS	AC=1432;AF=0.285942;AN=5008;NS=2504;DP=18998;EAS_AF=0.2669;AMR_AF=0.4841;AFR_AF=0.2451;EUR_AF=0.3082;SAS_AF=0.1973;AA=g|||;VT=SNP
6	84164683	rs4706177	T	A	100	PASS	AC=1431;AF=0.285743;AN=5008;NS=2504;DP=16175;EAS_AF=0.2688;AMR_AF=0.4841;AFR_AF=0.2443;EUR_AF=0.3072;SAS_AF=0.1963;AA=T|||;VT=SNP
6	84165856	rs945238	C	T	100	PASS	AC=2460;AF=0.491214;AN=5008;NS=2504;DP=17656;EAS_AF=0.4117;AMR_AF=0.5749;AFR_AF=0.761;EUR_AF=0.3429;SAS_AF=0.3016;AA=T|||;VT=SNP
6	84166651	rs9444073	A	C	100	PASS	AC=500;AF=0.0998403;AN=5008;NS=2504;DP=17634;EAS_AF=0.1002;AMR_AF=0.0389;AFR_AF=0.2209;EUR_AF=0.0268;SAS_AF=0.0542;AA=A|||;VT=SNP
6	84167277	rs4706998	A	G	100	PASS	AC=2088;AF=0.416933;AN=5008;NS=2504;DP=19643;EAS_AF=0.4038;AMR_AF=0.5331;AFR_AF=0.5212;EUR_AF=0.335;SAS_AF=0.2914;AA=A|||;VT=SNP
6	84168018	rs112360010	C	T	100	PASS	AC=622;AF=0.124201;AN=5008;NS=2504;DP=15736;EAS_AF=0.1429;AMR_AF=0.0706;AFR_AF=0.2307;EUR_AF=0.0298;SAS_AF=0.0961;AA=C|||;VT=SNP
6	84168161	rs9449619	A	G	100	PASS	AC=2090;AF=0.417332;AN=5008;NS=2504;DP=16729;EAS_AF=0.4058;AMR_AF=0.5331;AFR_AF=0.5212;EUR_AF=0.335;SAS_AF=0.2914;AA=G|||;VT=SNP
6	84168264	rs4706999	A	C	100	PASS	AC=2195;AF=0.438299;AN=5008;NS=2504;DP=18469;EAS_AF=0.4058;AMR_AF=0.5418;AFR_AF=0.5855;EUR_AF=0.3429;SAS_AF=0.2975;AA=C|||;VT=SNP
6	84168968	rs6903322	G	A	100	PASS	AC=2487;AF=0.496605;AN=5008;NS=2504;DP=15793;EAS_AF=0.4058;AMR_AF=0.5562;AFR_AF=0.7995;EUR_AF=0.3429;SAS_AF=0.2965;AA=A|||;VT=SNP
6	84169154	rs9444074	A	G	100	PASS	AC=639;AF=0.127596;AN=5008;NS=2504;DP=17058;EAS_AF=0.1429;AMR_AF=0.072;AFR_AF=0.2451;EUR_AF=0.0278;SAS_AF=0.0951;AA=A|||;VT=SNP
6	84169463	rs143417330	C	T	100	PASS	AC=24;AF=0.00479233;AN=5008;NS=2504;DP=17922;EAS_AF=0;AMR_AF=0.0072;AFR_AF=0.0015;EUR_AF=0.0149;SAS_AF=0.002;AA=C|||;VT=SNP
6	84169965	rs2000375	A	G	100	PASS	AC=2198;AF=0.438898;AN=5008;NS=2504;DP=17346;EAS_AF=0.4067;AMR_AF=0.5418;AFR_AF=0.5847;EUR_AF=0.3419;SAS_AF=0.3016;AA=G|||;VT=SNP
6	84170108	rs17197281	T	G	100	PASS	AC=239;AF=0.0477236;AN=5008;NS=2504;DP=15026;EAS_AF=0.0496;AMR_AF=0.0807;AFR_AF=0.003;EUR_AF=0.0765;SAS_AF=0.0532;AA=T|||;VT=SNP
6	84170273	rs188013233	C	T	100	PASS	AC=23;AF=0.00459265;AN=5008;NS=2504;DP=13327;EAS_AF=0;AMR_AF=0.0072;AFR_AF=0.0015;EUR_AF=0.0149;SAS_AF=0.001;AA=C|||;VT=SNP
6	84170490	rs2152182	G	C	100	PASS	AC=619;AF=0.123602;AN=5008;NS=2504;DP=16557;EAS_AF=0.1429;AMR_AF=0.0706;AFR_AF=0.2307;EUR_AF=0.0278;SAS_AF=0.0951;AA=G|||;VT=SNP
6	84170615	rs2152181	C	G	100	PASS	AC=2192;AF=0.4377;AN=5008;NS=2504;DP=16960;EAS_AF=0.4058;AMR_AF=0.5418;AFR_AF=0.5847;EUR_AF=0.3419;SAS_AF=0.2965;AA=G|||;VT=SNP
6	84170784	rs2154295	C	G	100	PASS	AC=2193;AF=0.437899;AN=5008;NS=2504;DP=20367;EAS_AF=0.4067;AMR_AF=0.5418;AFR_AF=0.5847;EUR_AF=0.3419;SAS_AF=0.2965;AA=G|||;VT=SNP
6	84171227	rs73751517	C	T	100	PASS	AC=502;AF=0.10024;AN=5008;NS=2504;DP=22062;EAS_AF=0.1012;AMR_AF=0.0389;AFR_AF=0.2216;EUR_AF=0.0268;SAS_AF=0.0542;AA=C|||;VT=SNP
6	84171230	rs6454328	A	G	100	PASS	AC=2192;AF=0.4377;AN=5008;NS=2504;DP=22104;EAS_AF=0.4058;AMR_AF=0.5418;AFR_AF=0.5847;EUR_AF=0.3419;SAS_AF=0.2965;AA=G|||;VT=SNP
6	84171532	rs6454329	A	T	100	PASS	AC=2194;AF=0.438099;AN=5008;NS=2504;DP=19065;EAS_AF=0.4058;AMR_AF=0.5432;AFR_AF=0.5847;EUR_AF=0.3419;SAS_AF=0.2975;AA=T|||;VT=SNP
6	84171756	rs7745251	T	G	100	PASS	AC=2192;AF=0.4377;AN=5008;NS=2504;DP=19511;EAS_AF=0.4058;AMR_AF=0.5418;AFR_AF=0.5832;EUR_AF=0.3419;SAS_AF=0.2986;AA=T|||;VT=SNP
6	84171930	rs9444075	A	G	100	PASS	AC=2192;AF=0.4377;AN=5008;NS=2504;DP=18935;EAS_AF=0.4048;AMR_AF=0.5418;AFR_AF=0.5847;EUR_AF=0.3419;SAS_AF=0.2975;AA=G|||;VT=SNP
6	84172068	rs12193584	T	C	100	PASS	AC=190;AF=0.0379393;AN=5008;NS=2504;DP=19092;EAS_AF=0.0992;AMR_AF=0.0159;AFR_AF=0.0023;EUR_AF=0.0258;SAS_AF=0.0511;AA=T|||;VT=SNP
6	84173028	rs12195417	T	C	100	PASS	AC=1763;AF=0.352037;AN=5008;NS=2504;DP=16428;EAS_AF=0.251;AMR_AF=0.4265;AFR_AF=0.5008;EUR_AF=0.329;SAS_AF=0.226;AA=T|||;VT=SNP
6	84173435	rs12215500	C	T	100	PASS	AC=387;AF=0.0772764;AN=5008;NS=2504;DP=13537;EAS_AF=0.0923;AMR_AF=0.1138;AFR_AF=0.034;EUR_AF=0.0775;SAS_AF=0.0941;AA=C|||;VT=SNP
6	84173462	rs2324418	T	C	100	PASS	AC=1585;AF=0.316494;AN=5008;NS=2504;DP=14363;EAS_AF=0.251;AMR_AF=0.4179;AFR_AF=0.3714;EUR_AF=0.328;SAS_AF=0.226;AA=C|||;VT=SNP
6	84173944	rs6901074	A	G	100	PASS	AC=2222;AF=0.44369;AN=5008;NS=2504;DP=19324;EAS_AF=0.4107;AMR_AF=0.415;AFR_AF=0.6702;EUR_AF=0.3419;SAS_AF=0.2965;AA=G|||;VT=SNP
6	84174401	rs12203860	A	G	100	PASS	AC=1402;AF=0.279952;AN=5008;NS=2504;DP=21395;EAS_AF=0.1508;AMR_AF=0.2752;AFR_AF=0.4349;EUR_AF=0.3101;SAS_AF=0.1759;AA=a|||;VT=SNP
6	84174943	rs13196054	A	G	100	PASS	AC=919;AF=0.183506;AN=5008;NS=2504;DP=21575;EAS_AF=0.1081;AMR_AF=0.2262;AFR_AF=0.1702;EUR_AF=0.3002;SAS_AF=0.1288;AA=A|||;VT=SNP
6	84175062	rs56038316	A	T	100	PASS	AC=819;AF=0.163538;AN=5008;NS=2504;DP=20215;EAS_AF=0.2599;AMR_AF=0.1383;AFR_AF=0.2352;EUR_AF=0.0328;SAS_AF=0.1196;AA=A|||;VT=SNP
6	84175552	rs6454330	A	C	100	PASS	AC=1089;AF=0.217452;AN=5008;NS=2504;DP=19508;EAS_AF=0.1508;AMR_AF=0.2594;AFR_AF=0.2179;EUR_AF=0.3012;SAS_AF=0.1697;AA=A|||;VT=SNP
6	84175632	rs6454331	G	A	100	PASS	AC=2222;AF=0.44369;AN=5008;NS=2504;DP=20971;EAS_AF=0.4107;AMR_AF=0.415;AFR_AF=0.6702;EUR_AF=0.3419;SAS_AF=0.2965;AA=A|||;VT=SNP
6	84175722	rs79222557	T	C	100	PASS	AC=22;AF=0.00439297;AN=5008;NS=2504;DP=21099;EAS_AF=0;AMR_AF=0.0043;AFR_AF=0;EUR_AF=0.0139;SAS_AF=0.0051;AA=T|||;VT=SNP
6	84175967	rs17256973	C	T	100	PASS	AC=552;AF=0.110224;AN=5008;NS=2504;DP=20895;EAS_AF=0.0595;AMR_AF=0.1398;AFR_AF=0.0719;EUR_AF=0.2237;SAS_AF=0.0767;AA=C|||;VT=SNP
6	84176272	rs13216963	T	A	100	PASS	AC=251;AF=0.0501198;AN=5008;NS=2504;DP=19152;EAS_AF=0;AMR_AF=0.0908;AFR_AF=0.0076;EUR_AF=0.1511;SAS_AF=0.0266;AA=T|||;VT=SNP
6	84176481	rs13201274	G	A	100	PASS	AC=551;AF=0.110024;AN=5008;NS=2504;DP=22290;EAS_AF=0.0585;AMR_AF=0.1398;AFR_AF=0.0719;EUR_AF=0.2237;SAS_AF=0.0767;AA=G|||;VT=SNP
6	84176515	rs7751382	A	G	100	PASS	AC=1092;AF=0.218051;AN=5008;NS=2504;DP=21440;EAS_AF=0.1508;AMR_AF=0.2594;AFR_AF=0.2194;EUR_AF=0.3012;SAS_AF=0.1708;AA=G|||;VT=SNP
6	84176961	rs9449620	T	C	100	PASS	AC=1462;AF=0.291933;AN=5008;NS=2504;DP=22932;EAS_AF=0.3095;AMR_AF=0.2378;AFR_AF=0.5234;EUR_AF=0.1173;SAS_AF=0.1789;AA=T|||;VT=SNP
6	84177343	rs1577378	C	T	100	PASS	AC=1462;AF=0.291933;AN=5008;NS=2504;DP=21845;EAS_AF=0.3095;AMR_AF=0.2378;AFR_AF=0.5234;EUR_AF=0.1173;SAS_AF=0.1789;AA=C|||;VT=SNP
6	84177713	rs13205618	C	T	100	PASS	AC=537;AF=0.107228;AN=5008;NS=2504;DP=20614;EAS_AF=0.0585;AMR_AF=0.1398;AFR_AF=0.0613;EUR_AF=0.2237;SAS_AF=0.0767;AA=C|||;VT=SNP
6	84178342	rs9449621	A	T	100	PASS	AC=2070;AF=0.413339;AN=5008;NS=2504;DP=14563;EAS_AF=0.3681;AMR_AF=0.3818;AFR_AF=0.6346;EUR_AF=0.341;SAS_AF=0.2577;AA=T|||;VT=SNP
6	84178522	rs146156573	C	T	100	PASS	AC=35;AF=0.00698882;AN=5008;NS=2504;DP=14426;EAS_AF=0;AMR_AF=0.0058;AFR_AF=0;EUR_AF=0.0099;SAS_AF=0.0215;AA=C|||;VT=SNP
6	84179259	rs12206984	T	C	100	PASS	AC=1467;AF=0.292931;AN=5008;NS=2504;DP=18556;EAS_AF=0.3095;AMR_AF=0.2378;AFR_AF=0.5257;EUR_AF=0.1173;SAS_AF=0.181;AA=C|||;VT=SNP
6	84179446	rs16885909	A	T	100	PASS	AC=1468;AF=0.293131;AN=5008;NS=2504;DP=18046;EAS_AF=0.3095;AMR_AF=0.2378;AFR_AF=0.5265;EUR_AF=0.1173;SAS_AF=0.181;AA=T|||;VT=SNP
6	84179796	rs9449622	G	A	100	PASS	AC=1465;AF=0.292532;AN=5008;NS=2504;DP=19150;EAS_AF=0.3095;AMR_AF=0.2378;AFR_AF=0.5242;EUR_AF=0.1173;SAS_AF=0.181;AA=A|||;VT=SNP
6	84180038	rs13203062	C	T	100	PASS	AC=510;AF=0.101837;AN=5008;NS=2504;DP=18784;EAS_AF=0.0585;AMR_AF=0.1354;AFR_AF=0.034;EUR_AF=0.2266;SAS_AF=0.0859;AA=C|||;VT=SNP
6	84180138	rs12202313	T	C	100	PASS	AC=332;AF=0.0662939;AN=5008;NS=2504;DP=20020;EAS_AF=0.0496;AMR_AF=0.0821;AFR_AF=0.0726;EUR_AF=0.0765;SAS_AF=0.0532;AA=T|||;VT=SNP
6	84180197	rs73751519	A	G	100	PASS	AC=280;AF=0.0559105;AN=5008;NS=2504;DP=18587;EAS_AF=0;AMR_AF=0.0173;AFR_AF=0.1921;EUR_AF=0.008;SAS_AF=0.0061;AA=A|||;VT=SNP
6	84180355	rs9449623	A	T	100	PASS	AC=2081;AF=0.415535;AN=5008;NS=2504;DP=19197;EAS_AF=0.3681;AMR_AF=0.3847;AFR_AF=0.6324;EUR_AF=0.3439;SAS_AF=0.2669;AA=T|||;VT=SNP
6	84181468	rs36017560	T	C	100	PASS	AC=564;AF=0.11262;AN=5008;NS=2504;DP=18388;EAS_AF=0.0585;AMR_AF=0.1427;AFR_AF=0.0711;EUR_AF=0.2266;SAS_AF=0.0859;AA=T|||;VT=SNP
6	84181508	rs10943934	C	G	100	PASS	AC=2029;AF=0.405152;AN=5008;NS=2504;DP=18132;EAS_AF=0.3681;AMR_AF=0.3804;AFR_AF=0.5953;EUR_AF=0.3439;SAS_AF=0.2669;AA=C|||;VT=SNP
6	84181802	rs55917288	C	A	100	PASS	AC=46;AF=0.0091853;AN=5008;NS=2504;DP=19970;EAS_AF=0;AMR_AF=0.0144;AFR_AF=0.0008;EUR_AF=0.0229;SAS_AF=0.0123;AA=C|||;VT=SNP
6	84182057	rs9444076	T	C	100	PASS	AC=1467;AF=0.292931;AN=5008;NS=2504;DP=20652;EAS_AF=0.3095;AMR_AF=0.2378;AFR_AF=0.5257;EUR_AF=0.1173;SAS_AF=0.181;AA=C|||;VT=SNP
6	84182095	rs144634409	A	G	100	PASS	AC=35;AF=0.00698882;AN=5008;NS=2504;DP=20856;EAS_AF=0;AMR_AF=0.0058;AFR_AF=0;EUR_AF=0.0099;SAS_AF=0.0215;AA=A|||;VT=SNP
6	84182495	rs145560978	A	G	100	PASS	AC=35;AF=0.00698882;AN=5008;NS=2504;DP=20836;EAS_AF=0;AMR_AF=0.0086;AFR_AF=0;EUR_AF=0.0129;SAS_AF=0.0164;AA=A|||;VT=SNP
6	84183123	rs9968908	G	A	100	PASS	AC=1466;AF=0.292732;AN=5008;NS=2504;DP=19471;EAS_AF=0.3095;AMR_AF=0.2378;AFR_AF=0.525;EUR_AF=0.1173;SAS_AF=0.181;AA=G|||;VT=SNP
6	84183607	rs35442758	G	A	100	PASS	AC=565;AF=0.112819;AN=5008;NS=2504;DP=18067;EAS_AF=0.0585;AMR_AF=0.1427;AFR_AF=0.0711;EUR_AF=0.2276;SAS_AF=0.0859;AA=G|||;VT=SNP
6	84184394	rs9449624	C	T	100	PASS	AC=1448;AF=0.289137;AN=5008;NS=2504;DP=20269;EAS_AF=0.3075;AMR_AF=0.2363;AFR_AF=0.5129;EUR_AF=0.1183;SAS_AF=0.181;AA=C|||;VT=SNP
6	84184471	rs9294275	C	T	100	PASS	AC=1468;AF=0.293131;AN=5008;NS=2504;DP=20010;EAS_AF=0.3095;AMR_AF=0.2378;AFR_AF=0.5257;EUR_AF=0.1183;SAS_AF=0.181;AA=T|||;VT=SNP
6	84184472	rs4706178	A	G	100	PASS	AC=2209;AF=0.441094;AN=5008;NS=2504;DP=20047;EAS_AF=0.3929;AMR_AF=0.4049;AFR_AF=0.6694;EUR_AF=0.3449;SAS_AF=0.3067;AA=G|||;VT=SNP
6	84185074	rs9968948	G	A	100	PASS	AC=2228;AF=0.444888;AN=5008;NS=2504;DP=19268;EAS_AF=0.4087;AMR_AF=0.4164;AFR_AF=0.6641;EUR_AF=0.3459;SAS_AF=0.3078;AA=A|||;VT=SNP
6	84185399	rs9969045	T	G	100	PASS	AC=2211;AF=0.441494;AN=5008;NS=2504;DP=11641;EAS_AF=0.4087;AMR_AF=0.415;AFR_AF=0.652;EUR_AF=0.3459;SAS_AF=0.3078;AA=G|||;VT=SNP
6	84185995	rs6910291	A	T	100	PASS	AC=548;AF=0.109425;AN=5008;NS=2504;DP=19590;EAS_AF=0.0585;AMR_AF=0.1412;AFR_AF=0.0598;EUR_AF=0.2266;SAS_AF=0.0859;AA=a|||;VT=SNP
6	84187664	rs73751521	A	G	100	PASS	AC=279;AF=0.0557109;AN=5008;NS=2504;DP=14751;EAS_AF=0;AMR_AF=0.0173;AFR_AF=0.1914;EUR_AF=0.008;SAS_AF=0.0061;AA=A|||;VT=SNP
6	84188342	rs9294276	A	G	100	PASS	AC=1445;AF=0.288538;AN=5008;NS=2504;DP=16361;EAS_AF=0.3075;AMR_AF=0.2378;AFR_AF=0.5098;EUR_AF=0.1183;SAS_AF=0.181;AA=G|||;VT=SNP
6	84188476	rs13207536	A	G	100	PASS	AC=564;AF=0.11262;AN=5008;NS=2504;DP=17675;EAS_AF=0.0585;AMR_AF=0.1427;AFR_AF=0.0711;EUR_AF=0.2266;SAS_AF=0.0859;AA=A|||;VT=SNP
6	84188908	rs9294277	C	T	100	PASS	AC=1444;AF=0.288339;AN=5008;NS=2504;DP=19028;EAS_AF=0.3075;AMR_AF=0.2392;AFR_AF=0.5083;EUR_AF=0.1183;SAS_AF=0.181;AA=C|||;VT=SNP
6	84189397	rs4707000	A	T	100	PASS	AC=1443;AF=0.288139;AN=5008;NS=2504;DP=18735;EAS_AF=0.3075;AMR_AF=0.2378;AFR_AF=0.5083;EUR_AF=0.1183;SAS_AF=0.181;AA=A|||;VT=SNP
6	84189683	rs4707001	A	G	100	PASS	AC=1445;AF=0.288538;AN=5008;NS=2504;DP=16506;EAS_AF=0.3075;AMR_AF=0.2378;AFR_AF=0.5098;EUR_AF=0.1183;SAS_AF=0.181;AA=A|||;VT=SNP
6	84189813	rs6930443	G	A	100	PASS	AC=1445;AF=0.288538;AN=5008;NS=2504;DP=17234;EAS_AF=0.3075;AMR_AF=0.2378;AFR_AF=0.5098;EUR_AF=0.1183;SAS_AF=0.181;AA=A|||;VT=SNP
6	84190113	rs9449625	G	A	100	PASS	AC=1443;AF=0.288139;AN=5008;NS=2504;DP=18423;EAS_AF=0.3075;AMR_AF=0.2378;AFR_AF=0.5083;EUR_AF=0.1183;SAS_AF=0.181;AA=G|||;VT=SNP
6	84190216	rs869288	A	T	100	PASS	AC=563;AF=0.11242;AN=5008;NS=2504;DP=19801;EAS_AF=0.0585;AMR_AF=0.1412;AFR_AF=0.0711;EUR_AF=0.2266;SAS_AF=0.0859;AA=A|||;VT=SNP
6	84190979	rs112275713	C	T	100	PASS	AC=43;AF=0.00858626;AN=5008;NS=2504;DP=18154;EAS_AF=0;AMR_AF=0.0274;AFR_AF=0;EUR_AF=0.0219;SAS_AF=0.002;AA=C|||;VT=SNP
6	84191074	rs35450889	A	G	100	PASS	AC=238;AF=0.047524;AN=5008;NS=2504;DP=17920;EAS_AF=0.0476;AMR_AF=0.0807;AFR_AF=0.003;EUR_AF=0.0775;SAS_AF=0.0532;AA=A|||;VT=SNP
6	84191392	rs10223667	G	C	100	PASS	AC=1446;AF=0.288738;AN=5008;NS=2504;DP=17584;EAS_AF=0.3075;AMR_AF=0.2378;AFR_AF=0.5106;EUR_AF=0.1183;SAS_AF=0.181;AA=C|||;VT=SNP
6	84192015	rs9449626	A	G	100	PASS	AC=1444;AF=0.288339;AN=5008;NS=2504;DP=16633;EAS_AF=0.3075;AMR_AF=0.2378;AFR_AF=0.5091;EUR_AF=0.1183;SAS_AF=0.181;AA=G|||;VT=SNP
6	84192051	rs10943937	T	C	100	PASS	AC=238;AF=0.047524;AN=5008;NS=2504;DP=16249;EAS_AF=0.0476;AMR_AF=0.0807;AFR_AF=0.003;EUR_AF=0.0775;SAS_AF=0.0532;AA=T|||;VT=SNP
6	84192060	rs4487553	C	A	100	PASS	AC=1444;AF=0.288339;AN=5008;NS=2504;DP=16114;EAS_AF=0.3075;AMR_AF=0.2378;AFR_AF=0.5091;EUR_AF=0.1183;SAS_AF=0.181;AA=A|||;VT=SNP
6	84192228	rs62419351	C	G	100	PASS	AC=563;AF=0.11242;AN=5008;NS=2504;DP=14976;EAS_AF=0.0585;AMR_AF=0.1412;AFR_AF=0.0711;EUR_AF=0.2266;SAS_AF=0.0859;AA=C|||;VT=SNP
6	84192648	rs6938862	T	C	100	PASS	AC=1443;AF=0.288139;AN=5008;NS=2504;DP=16710;EAS_AF=0.3075;AMR_AF=0.2378;AFR_AF=0.5083;EUR_AF=0.1183;SAS_AF=0.181;AA=T|||;VT=SNP
6	84192685	rs6915940	C	T	100	PASS	AC=1442;AF=0.287939;AN=5008;NS=2504;DP=15765;EAS_AF=0.3075;AMR_AF=0.2378;AFR_AF=0.5083;EUR_AF=0.1183;SAS_AF=0.18;AA=C|||;VT=SNP
6	84192728	rs6916270	G	A	100	PASS	AC=1442;AF=0.287939;AN=5008;NS=2504;DP=16158;EAS_AF=0.3075;AMR_AF=0.2378;AFR_AF=0.5083;EUR_AF=0.1183;SAS_AF=0.18;AA=G|||;VT=SNP
6	84192944	rs1932092	G	A	100	PASS	AC=2985;AF=0.596046;AN=5008;NS=2504;DP=15522;EAS_AF=0.6339;AMR_AF=0.621;AFR_AF=0.407;EUR_AF=0.6551;SAS_AF=0.7342;AA=G|||;VT=SNP
6	84193100	rs55834591	T	G	100	PASS	AC=280;AF=0.0559105;AN=5008;NS=2504;DP=15601;EAS_AF=0;AMR_AF=0.0173;AFR_AF=0.1921;EUR_AF=0.008;SAS_AF=0.0061;AA=T|||;VT=SNP
6	84194166	rs147963193	C	T	100	PASS	AC=45;AF=0.00898562;AN=5008;NS=2504;DP=13300;EAS_AF=0;AMR_AF=0.0274;AFR_AF=0;EUR_AF=0.0239;SAS_AF=0.002;AA=C|||;VT=SNP
6	84194405	rs2145323	G	A	100	PASS	AC=4992;AF=0.996805;AN=5008;NS=2504;DP=13869;EAS_AF=1;AMR_AF=0.9928;AFR_AF=1;EUR_AF=0.9901;SAS_AF=0.999;AA=A|||;VT=SNP
6	84194408	rs2145324	C	T	100	PASS	AC=4484;AF=0.895367;AN=5008;NS=2504;DP=14143;EAS_AF=0.9415;AMR_AF=0.866;AFR_AF=0.9546;EUR_AF=0.7734;SAS_AF=0.9141;AA=T|||;VT=SNP
6	84194783	rs9444077	A	G	100	PASS	AC=1442;AF=0.287939;AN=5008;NS=2504;DP=15709;EAS_AF=0.3065;AMR_AF=0.2378;AFR_AF=0.5083;EUR_AF=0.1183;SAS_AF=0.181;AA=a|||;VT=SNP
6	84195580	rs12214011	G	A	100	PASS	AC=1100;AF=0.219649;AN=5008;NS=2504;DP=17635;EAS_AF=0.1468;AMR_AF=0.1383;AFR_AF=0.4735;EUR_AF=0.1123;SAS_AF=0.1196;AA=A|||;VT=SNP
6	84195751	rs580595	A	G	100	PASS	AC=4449;AF=0.888379;AN=5008;NS=2504;DP=15462;EAS_AF=0.9415;AMR_AF=0.8631;AFR_AF=0.9259;EUR_AF=0.7773;SAS_AF=0.9151;AA=G|||;VT=SNP
6	84196055	rs472929	G	A	100	PASS	AC=2982;AF=0.595447;AN=5008;NS=2504;DP=17383;EAS_AF=0.6329;AMR_AF=0.6282;AFR_AF=0.4032;EUR_AF=0.6581;SAS_AF=0.729;AA=G|||;VT=SNP
6	84196263	rs583637	G	T	100	PASS	AC=2662;AF=0.53155;AN=5008;NS=2504;DP=16665;EAS_AF=0.5903;AMR_AF=0.5735;AFR_AF=0.2542;EUR_AF=0.6561;SAS_AF=0.6881;AA=G|||;VT=SNP
6	84196539	rs1171101	A	C	100	PASS	AC=4460;AF=0.890575;AN=5008;NS=2504;DP=19029;EAS_AF=0.9425;AMR_AF=0.866;AFR_AF=0.9259;EUR_AF=0.7793;SAS_AF=0.9213;AA=C|||;VT=SNP
6	84196790	rs500891	A	G	100	PASS	AC=4482;AF=0.894968;AN=5008;NS=2504;DP=17153;EAS_AF=0.9425;AMR_AF=0.866;AFR_AF=0.9418;EUR_AF=0.7793;SAS_AF=0.9223;AA=G|||;VT=SNP
6	84196990	rs9449627	G	A	100	PASS	AC=1138;AF=0.227236;AN=5008;NS=2504;DP=18221;EAS_AF=0.1468;AMR_AF=0.1398;AFR_AF=0.5;EUR_AF=0.1143;SAS_AF=0.1196;AA=G|||;VT=SNP
6	84197019	rs9449628	T	C	100	PASS	AC=1798;AF=0.359026;AN=5008;NS=2504;DP=17843;EAS_AF=0.3522;AMR_AF=0.2925;AFR_AF=0.6717;EUR_AF=0.1223;SAS_AF=0.2342;AA=C|||;VT=SNP
6	84197346	rs9353128	C	A	100	PASS	AC=1135;AF=0.226637;AN=5008;NS=2504;DP=16445;EAS_AF=0.1468;AMR_AF=0.1398;AFR_AF=0.4977;EUR_AF=0.1143;SAS_AF=0.1196;AA=C|||;VT=SNP
6	84197858	rs7745791	A	G	100	PASS	AC=1135;AF=0.226637;AN=5008;NS=2504;DP=14728;EAS_AF=0.1468;AMR_AF=0.1398;AFR_AF=0.4977;EUR_AF=0.1143;SAS_AF=0.1196;AA=A|||;VT=SNP
6	84197932	rs7746331	G	C	100	PASS	AC=1456;AF=0.290735;AN=5008;NS=2504;DP=18239;EAS_AF=0.1895;AMR_AF=0.1945;AFR_AF=0.6475;EUR_AF=0.1163;SAS_AF=0.1605;AA=C|||;VT=SNP
6	84198015	rs1171102	A	G	100	PASS	AC=2569;AF=0.512979;AN=5008;NS=2504;DP=18080;EAS_AF=0.5903;AMR_AF=0.5677;AFR_AF=0.1861;EUR_AF=0.6571;SAS_AF=0.6881;AA=A|||;VT=SNP
6	84198532	rs34228805	G	A	100	PASS	AC=334;AF=0.0666933;AN=5008;NS=2504;DP=20108;EAS_AF=0.0486;AMR_AF=0.085;AFR_AF=0.0711;EUR_AF=0.0795;SAS_AF=0.0532;AA=G|||;VT=SNP
6	84198604	rs77785580	A	T	100	PASS	AC=483;AF=0.0964457;AN=5008;NS=2504;DP=19671;EAS_AF=0.0982;AMR_AF=0.0375;AFR_AF=0.2057;EUR_AF=0.0268;SAS_AF=0.0603;AA=A|||;VT=SNP
6	84198622	rs7747101	C	T	100	PASS	AC=1136;AF=0.226837;AN=5008;NS=2504;DP=19910;EAS_AF=0.1468;AMR_AF=0.1398;AFR_AF=0.4977;EUR_AF=0.1143;SAS_AF=0.1207;AA=C|||;VT=SNP
6	84199041	rs7751493	A	G	100	PASS	AC=1453;AF=0.290136;AN=5008;NS=2504;DP=19824;EAS_AF=0.1895;AMR_AF=0.1931;AFR_AF=0.6475;EUR_AF=0.1163;SAS_AF=0.1585;AA=G|||;VT=SNP
6	84199099	rs7771957	T	G	100	PASS	AC=1453;AF=0.290136;AN=5008;NS=2504;DP=18852;EAS_AF=0.1895;AMR_AF=0.1931;AFR_AF=0.6475;EUR_AF=0.1163;SAS_AF=0.1585;AA=G|||;VT=SNP
6	84199428	rs62419352	A	G	100	PASS	AC=44;AF=0.00878594;AN=5008;NS=2504;DP=17833;EAS_AF=0;AMR_AF=0.013;AFR_AF=0.0015;EUR_AF=0.0308;SAS_AF=0.002;AA=A|||;VT=SNP
6	84199579	rs12194724	G	T	100	PASS	AC=484;AF=0.0966454;AN=5008;NS=2504;DP=17393;EAS_AF=0.0982;AMR_AF=0.0375;AFR_AF=0.2065;EUR_AF=0.0268;SAS_AF=0.0603;AA=g|||;VT=SNP
6	84199627	rs12208002	A	C	100	PASS	AC=1452;AF=0.289936;AN=5008;NS=2504;DP=16143;EAS_AF=0.1885;AMR_AF=0.1931;AFR_AF=0.6475;EUR_AF=0.1163;SAS_AF=0.1585;AA=c|||;VT=SNP
6	84199745	rs55778629	G	A	100	PASS	AC=281;AF=0.0561102;AN=5008;NS=2504;DP=15787;EAS_AF=0;AMR_AF=0.0173;AFR_AF=0.1929;EUR_AF=0.008;SAS_AF=0.0061;AA=G|||;VT=SNP
6	84199923	rs12212979	C	A	100	PASS	AC=1157;AF=0.23103;AN=5008;NS=2504;DP=18685;EAS_AF=0.1468;AMR_AF=0.1383;AFR_AF=0.5144;EUR_AF=0.1143;SAS_AF=0.1207;AA=C|||;VT=SNP
6	84200221	rs9350981	T	C	100	PASS	AC=2553;AF=0.509784;AN=5008;NS=2504;DP=20351;EAS_AF=0.5923;AMR_AF=0.5461;AFR_AF=0.2277;EUR_AF=0.6024;SAS_AF=0.6851;AA=T|||;VT=SNP
6	84200680	rs117521633	G	A	100	PASS	AC=34;AF=0.00678914;AN=5008;NS=2504;DP=18563;EAS_AF=0;AMR_AF=0.0072;AFR_AF=0.0015;EUR_AF=0.0239;SAS_AF=0.0031;AA=g|||;VT=SNP
6	84200807	rs79166403	G	T	100	PASS	AC=473;AF=0.0944489;AN=5008;NS=2504;DP=18703;EAS_AF=0.0982;AMR_AF=0.036;AFR_AF=0.2065;EUR_AF=0.0249;SAS_AF=0.0521;AA=g|||;VT=SNP
6	84201294	rs9449629	C	T	100	PASS	AC=1211;AF=0.241813;AN=5008;NS=2504;DP=14303;EAS_AF=0.1468;AMR_AF=0.1614;AFR_AF=0.4992;EUR_AF=0.166;SAS_AF=0.1268;AA=T|||;VT=SNP
6	84202068	rs6900368	A	G	100	PASS	AC=1211;AF=0.241813;AN=5008;NS=2504;DP=21238;EAS_AF=0.1468;AMR_AF=0.1614;AFR_AF=0.4992;EUR_AF=0.166;SAS_AF=0.1268;AA=A|||;VT=SNP
6	84202435	rs10943938	A	T	100	PASS	AC=1323;AF=0.264177;AN=5008;NS=2504;DP=19769;EAS_AF=0.1875;AMR_AF=0.1945;AFR_AF=0.5068;EUR_AF=0.167;SAS_AF=0.1646;AA=T|||;VT=SNP
6	84203558	rs9444078	C	T	100	PASS	AC=1211;AF=0.241813;AN=5008;NS=2504;DP=18067;EAS_AF=0.1458;AMR_AF=0.1614;AFR_AF=0.5;EUR_AF=0.166;SAS_AF=0.1268;AA=C|||;VT=SNP
6	84203659	rs9449631	T	C	100	PASS	AC=468;AF=0.0934505;AN=5008;NS=2504;DP=17819;EAS_AF=0.0972;AMR_AF=0.036;AFR_AF=0.205;EUR_AF=0.0239;SAS_AF=0.0511;AA=T|||;VT=SNP
6	84203833	rs9444079	T	C	100	PASS	AC=470;AF=0.0938498;AN=5008;NS=2504;DP=18551;EAS_AF=0.0972;AMR_AF=0.036;AFR_AF=0.2065;EUR_AF=0.0239;SAS_AF=0.0511;AA=T|||;VT=SNP
6	84204107	rs11752474	G	T	100	PASS	AC=598;AF=0.119409;AN=5008;NS=2504;DP=17975;EAS_AF=0.0486;AMR_AF=0.1167;AFR_AF=0.1997;EUR_AF=0.1352;SAS_AF=0.0695;AA=G|||;VT=SNP
6	84204477	rs1171134	G	A	100	PASS	AC=4452;AF=0.888978;AN=5008;NS=2504;DP=19554;EAS_AF=0.9425;AMR_AF=0.8617;AFR_AF=0.9236;EUR_AF=0.7763;SAS_AF=0.9223;AA=A|||;VT=SNP
6	84204739	rs9444080	C	G	100	PASS	AC=1214;AF=0.242412;AN=5008;NS=2504;DP=17130;EAS_AF=0.1488;AMR_AF=0.1614;AFR_AF=0.5;EUR_AF=0.166;SAS_AF=0.1268;AA=G|||;VT=SNP
6	84205552	rs566517	T	C	100	PASS	AC=4481;AF=0.894768;AN=5008;NS=2504;DP=16471;EAS_AF=0.9425;AMR_AF=0.8617;AFR_AF=0.9455;EUR_AF=0.7763;SAS_AF=0.9223;AA=t|||;VT=SNP
6	84206019	rs6454332	C	T	100	PASS	AC=4481;AF=0.894768;AN=5008;NS=2504;DP=19792;EAS_AF=0.9425;AMR_AF=0.8617;AFR_AF=0.9455;EUR_AF=0.7763;SAS_AF=0.9223;AA=T|||;VT=SNP
6	84206108	rs6925008	G	A	100	PASS	AC=1180;AF=0.235623;AN=5008;NS=2504;DP=19219;EAS_AF=0.1458;AMR_AF=0.1599;AFR_AF=0.4766;EUR_AF=0.166;SAS_AF=0.1278;AA=G|||;VT=SNP
6	84206595	rs9449633	C	T	100	PASS	AC=1179;AF=0.235423;AN=5008;NS=2504;DP=21789;EAS_AF=0.1458;AMR_AF=0.1599;AFR_AF=0.4766;EUR_AF=0.166;SAS_AF=0.1268;AA=C|||;VT=SNP
6	84206714	rs632850	T	C	100	PASS	AC=4096;AF=0.817891;AN=5008;NS=2504;DP=20233;EAS_AF=0.7798;AMR_AF=0.7622;AFR_AF=0.8896;EUR_AF=0.7704;SAS_AF=0.8487;AA=C|||;VT=SNP
6	84207306	rs11754453	G	A	100	PASS	AC=47;AF=0.00938498;AN=5008;NS=2504;DP=19482;EAS_AF=0;AMR_AF=0.0058;AFR_AF=0.003;EUR_AF=0.0109;SAS_AF=0.0286;AA=G|||;VT=SNP
6	84208766	rs9444085	A	T	100	PASS	AC=1179;AF=0.235423;AN=5008;NS=2504;DP=19796;EAS_AF=0.1458;AMR_AF=0.1599;AFR_AF=0.4766;EUR_AF=0.166;SAS_AF=0.1268;AA=A|||;VT=SNP
6	84209352	rs1171118	T	C	100	PASS	AC=2555;AF=0.510184;AN=5008;NS=2504;DP=19578;EAS_AF=0.5923;AMR_AF=0.5461;AFR_AF=0.23;EUR_AF=0.6024;SAS_AF=0.684;AA=T|||;VT=SNP
6	84209504	rs6901164	G	C	100	PASS	AC=1179;AF=0.235423;AN=5008;NS=2504;DP=19735;EAS_AF=0.1458;AMR_AF=0.1599;AFR_AF=0.4766;EUR_AF=0.166;SAS_AF=0.1268;AA=G|||;VT=SNP
6	84209746	rs1171119	A	G	100	PASS	AC=2591;AF=0.517372;AN=5008;NS=2504;DP=20929;EAS_AF=0.5923;AMR_AF=0.5476;AFR_AF=0.2564;EUR_AF=0.6024;SAS_AF=0.684;AA=A|||;VT=SNP
6	84210041	rs1171120	C	G	100	PASS	AC=2593;AF=0.517772;AN=5008;NS=2504;DP=19348;EAS_AF=0.5923;AMR_AF=0.5476;AFR_AF=0.2572;EUR_AF=0.6024;SAS_AF=0.6851;AA=C|||;VT=SNP
6	84210638	rs1171121	C	G	100	PASS	AC=2529;AF=0.504992;AN=5008;NS=2504;DP=19413;EAS_AF=0.5913;AMR_AF=0.5447;AFR_AF=0.2118;EUR_AF=0.6024;SAS_AF=0.684;AA=C|||;VT=SNP
6	84211476	rs9444086	A	G	100	PASS	AC=1179;AF=0.235423;AN=5008;NS=2504;DP=14414;EAS_AF=0.1458;AMR_AF=0.1599;AFR_AF=0.4766;EUR_AF=0.166;SAS_AF=0.1268;AA=A|||;VT=SNP
6	84211636	rs28421794	T	C	100	PASS	AC=474;AF=0.0946486;AN=5008;NS=2504;DP=12425;EAS_AF=0.0972;AMR_AF=0.036;AFR_AF=0.2095;EUR_AF=0.0239;SAS_AF=0.0511;AA=T|||;VT=SNP
6	84211861	rs10455141	G	A	100	PASS	AC=1192;AF=0.238019;AN=5008;NS=2504;DP=14122;EAS_AF=0.1458;AMR_AF=0.1614;AFR_AF=0.4811;EUR_AF=0.171;SAS_AF=0.1278;AA=G|||;VT=SNP
6	84211876	rs10806261	T	C	100	PASS	AC=1672;AF=0.333866;AN=5008;NS=2504;DP=14635;EAS_AF=0.3502;AMR_AF=0.2925;AFR_AF=0.534;EUR_AF=0.173;SAS_AF=0.2413;AA=C|||;VT=SNP
6	84211936	rs10943944	C	T	100	PASS	AC=1295;AF=0.258586;AN=5008;NS=2504;DP=16537;EAS_AF=0.1875;AMR_AF=0.1931;AFR_AF=0.4864;EUR_AF=0.167;SAS_AF=0.1646;AA=T|||;VT=SNP
6	84212146	rs10455422	G	T	100	PASS	AC=1172;AF=0.234026;AN=5008;NS=2504;DP=14331;EAS_AF=0.1458;AMR_AF=0.1599;AFR_AF=0.4697;EUR_AF=0.168;SAS_AF=0.1268;AA=T|||;VT=SNP
6	84212251	rs10455142	A	T	100	PASS	AC=1172;AF=0.234026;AN=5008;NS=2504;DP=16401;EAS_AF=0.1458;AMR_AF=0.1599;AFR_AF=0.469;EUR_AF=0.169;SAS_AF=0.1268;AA=A|||;VT=SNP
6	84212285	rs10455143	G	T	100	PASS	AC=1171;AF=0.233826;AN=5008;NS=2504;DP=16822;EAS_AF=0.1458;AMR_AF=0.1599;AFR_AF=0.4682;EUR_AF=0.169;SAS_AF=0.1268;AA=G|||;VT=SNP
6	84212504	rs34586594	T	C	100	PASS	AC=1122;AF=0.224042;AN=5008;NS=2504;DP=18059;EAS_AF=0.1448;AMR_AF=0.1542;AFR_AF=0.4448;EUR_AF=0.162;SAS_AF=0.1207;AA=t|||;VT=SNP
6	84212586	rs572788	A	G	100	PASS	AC=3377;AF=0.674321;AN=5008;NS=2504;DP=17692;EAS_AF=0.7966;AMR_AF=0.7075;AFR_AF=0.525;EUR_AF=0.6123;SAS_AF=0.7904;AA=G|||;VT=SNP
6	84212603	rs572720	T	C	100	PASS	AC=2890;AF=0.577077;AN=5008;NS=2504;DP=17816;EAS_AF=0.5883;AMR_AF=0.5735;AFR_AF=0.4697;EUR_AF=0.6054;SAS_AF=0.684;AA=T|||;VT=SNP
6	84212618	rs4515350	G	C	100	PASS	AC=523;AF=0.104433;AN=5008;NS=2504;DP=17744;EAS_AF=0.0486;AMR_AF=0.1153;AFR_AF=0.1422;EUR_AF=0.1372;SAS_AF=0.0695;AA=G|||;VT=SNP
6	84212790	rs613839	G	A	100	PASS	AC=3259;AF=0.650759;AN=5008;NS=2504;DP=19839;EAS_AF=0.7946;AMR_AF=0.7017;AFR_AF=0.4508;EUR_AF=0.6064;SAS_AF=0.7822;AA=G|||;VT=SNP
6	84212997	rs1335113	C	A	100	PASS	AC=615;AF=0.122804;AN=5008;NS=2504;DP=19506;EAS_AF=0.0486;AMR_AF=0.1268;AFR_AF=0.205;EUR_AF=0.1382;SAS_AF=0.0695;AA=C|||;VT=SNP
6	84213051	rs1335112	T	A	100	PASS	AC=796;AF=0.158946;AN=5008;NS=2504;DP=19452;EAS_AF=0.0496;AMR_AF=0.1369;AFR_AF=0.3268;EUR_AF=0.1441;SAS_AF=0.0757;AA=A|||;VT=SNP
6	84213111	rs1335111	T	C	100	PASS	AC=555;AF=0.110823;AN=5008;NS=2504;DP=18430;EAS_AF=0.0486;AMR_AF=0.1196;AFR_AF=0.1626;EUR_AF=0.1382;SAS_AF=0.0706;AA=T|||;VT=SNP
6	84213284	rs11964997	C	T	100	PASS	AC=557;AF=0.111222;AN=5008;NS=2504;DP=18995;EAS_AF=0.0486;AMR_AF=0.121;AFR_AF=0.1596;EUR_AF=0.1431;SAS_AF=0.0706;AA=C|||;VT=SNP
6	84213576	rs11965104	G	A	100	PASS	AC=529;AF=0.105631;AN=5008;NS=2504;DP=19262;EAS_AF=0.0317;AMR_AF=0.0922;AFR_AF=0.1679;EUR_AF=0.1412;SAS_AF=0.0706;AA=G|||;VT=SNP
6	84213656	rs72897995	A	G	100	PASS	AC=541;AF=0.108027;AN=5008;NS=2504;DP=19082;EAS_AF=0.0327;AMR_AF=0.0922;AFR_AF=0.1725;EUR_AF=0.1441;SAS_AF=0.0726;AA=A|||;VT=SNP
6	84213675	rs117092278	T	C	100	PASS	AC=18;AF=0.00359425;AN=5008;NS=2504;DP=19296;EAS_AF=0;AMR_AF=0.0086;AFR_AF=0;EUR_AF=0.0099;SAS_AF=0.002;AA=T|||;VT=SNP
6	84214070	rs58276949	C	T	100	PASS	AC=356;AF=0.0710863;AN=5008;NS=2504;DP=18921;EAS_AF=0.1696;AMR_AF=0.0994;AFR_AF=0.0212;EUR_AF=0.008;SAS_AF=0.0818;AA=C|||;VT=SNP
6	84214090	rs12209796	T	C	100	PASS	AC=539;AF=0.107628;AN=5008;NS=2504;DP=17908;EAS_AF=0.0317;AMR_AF=0.0922;AFR_AF=0.1725;EUR_AF=0.1431;SAS_AF=0.0726;AA=T|||;VT=SNP
6	84214235	rs12216294	A	C	100	PASS	AC=568;AF=0.113419;AN=5008;NS=2504;DP=19813;EAS_AF=0.0317;AMR_AF=0.0937;AFR_AF=0.1967;EUR_AF=0.1412;SAS_AF=0.0706;AA=A|||;VT=SNP
6	84214735	rs1171106	T	G	100	PASS	AC=2493;AF=0.497804;AN=5008;NS=2504;DP=18412;EAS_AF=0.5833;AMR_AF=0.5403;AFR_AF=0.1974;EUR_AF=0.6103;SAS_AF=0.6697;AA=T|||;VT=SNP
6	84214775	rs117380509	C	T	100	PASS	AC=18;AF=0.00359425;AN=5008;NS=2504;DP=18554;EAS_AF=0;AMR_AF=0.0086;AFR_AF=0;EUR_AF=0.0099;SAS_AF=0.002;AA=C|||;VT=SNP
6	84215563	rs34899914	A	C	100	PASS	AC=526;AF=0.105032;AN=5008;NS=2504;DP=17393;EAS_AF=0.0317;AMR_AF=0.0922;AFR_AF=0.1664;EUR_AF=0.1382;SAS_AF=0.0726;AA=A|||;VT=SNP
6	84215594	rs34298701	C	T	100	PASS	AC=968;AF=0.193291;AN=5008;NS=2504;DP=17604;EAS_AF=0.2034;AMR_AF=0.2061;AFR_AF=0.2345;EUR_AF=0.1501;SAS_AF=0.1626;AA=T|||;VT=SNP
6	84216117	rs4707006	C	T	100	PASS	AC=600;AF=0.119808;AN=5008;NS=2504;DP=17873;EAS_AF=0.2312;AMR_AF=0.1787;AFR_AF=0.0877;EUR_AF=0.0089;SAS_AF=0.1207;AA=c|||;VT=SNP
6	84216183	rs13214611	T	C	100	PASS	AC=57;AF=0.0113818;AN=5008;NS=2504;DP=17282;EAS_AF=0;AMR_AF=0.0187;AFR_AF=0.0023;EUR_AF=0.0308;SAS_AF=0.0102;AA=T|||;VT=SNP
6	84216259	rs531081	G	A	100	PASS	AC=2504;AF=0.5;AN=5008;NS=2504;DP=16216;EAS_AF=0.5813;AMR_AF=0.5389;AFR_AF=0.2057;EUR_AF=0.6133;SAS_AF=0.6697;AA=g|||;VT=SNP
6	84217168	rs7753918	G	A	100	PASS	AC=692;AF=0.138179;AN=5008;NS=2504;DP=18827;EAS_AF=0.0317;AMR_AF=0.098;AFR_AF=0.289;EUR_AF=0.1382;SAS_AF=0.0726;AA=A|||;VT=SNP
6	84217801	rs496148	G	A	100	PASS	AC=2503;AF=0.4998;AN=5008;NS=2504;DP=19925;EAS_AF=0.5813;AMR_AF=0.5403;AFR_AF=0.2042;EUR_AF=0.6133;SAS_AF=0.6697;AA=G|||;VT=SNP
6	84217818	rs7754649	C	G	100	PASS	AC=742;AF=0.148163;AN=5008;NS=2504;DP=20247;EAS_AF=0.0317;AMR_AF=0.0994;AFR_AF=0.3253;EUR_AF=0.1392;SAS_AF=0.0726;AA=G|||;VT=SNP
6	84217876	rs607259	G	A	100	PASS	AC=2504;AF=0.5;AN=5008;NS=2504;DP=19397;EAS_AF=0.5813;AMR_AF=0.5403;AFR_AF=0.2042;EUR_AF=0.6143;SAS_AF=0.6697;AA=G|||;VT=SNP
6	84217949	rs34648643	A	C	100	PASS	AC=522;AF=0.104233;AN=5008;NS=2504;DP=19545;EAS_AF=0.0317;AMR_AF=0.0922;AFR_AF=0.1619;EUR_AF=0.1402;SAS_AF=0.0726;AA=A|||;VT=SNP
6	84218364	rs1171107	T	C	100	PASS	AC=4051;AF=0.808906;AN=5008;NS=2504;DP=17928;EAS_AF=0.8462;AMR_AF=0.8386;AFR_AF=0.7602;EUR_AF=0.7614;SAS_AF=0.864;AA=C|||;VT=SNP
6	84219312	rs6928830	A	G	100	PASS	AC=1377;AF=0.27496;AN=5008;NS=2504;DP=18409;EAS_AF=0.2708;AMR_AF=0.2767;AFR_AF=0.4213;EUR_AF=0.1541;SAS_AF=0.2045;AA=G|||;VT=SNP
6	84220165	rs637974	C	T	100	PASS	AC=4079;AF=0.814497;AN=5008;NS=2504;DP=15597;EAS_AF=0.8502;AMR_AF=0.8372;AFR_AF=0.7844;EUR_AF=0.7614;SAS_AF=0.8569;AA=T|||;VT=SNP
6	84220405	rs12204318	G	A	100	PASS	AC=879;AF=0.175519;AN=5008;NS=2504;DP=16350;EAS_AF=0.2857;AMR_AF=0.1009;AFR_AF=0.2269;EUR_AF=0.1332;SAS_AF=0.089;AA=G|||;VT=SNP
6	84220535	rs9341960	T	G	100	PASS	AC=879;AF=0.175519;AN=5008;NS=2504;DP=15510;EAS_AF=0.2857;AMR_AF=0.1009;AFR_AF=0.2269;EUR_AF=0.1332;SAS_AF=0.089;AA=T|||;VT=SNP
6	84220770	rs9341961	C	T	100	PASS	AC=1121;AF=0.223842;AN=5008;NS=2504;DP=15800;EAS_AF=0.3442;AMR_AF=0.1686;AFR_AF=0.3003;EUR_AF=0.1342;SAS_AF=0.1278;AA=C|||;VT=SNP
6	84221565	rs75868974	C	T	100	PASS	AC=23;AF=0.00459265;AN=5008;NS=2504;DP=19359;EAS_AF=0;AMR_AF=0.0072;AFR_AF=0;EUR_AF=0.0179;SAS_AF=0;AA=C|||;VT=SNP
6	84222177	rs481687	C	T	100	PASS	AC=2526;AF=0.504393;AN=5008;NS=2504;DP=8997;EAS_AF=0.4712;AMR_AF=0.6354;AFR_AF=0.2443;EUR_AF=0.5775;SAS_AF=0.7219;AA=C|||;VT=SNP
6	84222235	rs139921826	G	A	100	PASS	AC=41;AF=0.0081869;AN=5008;NS=2504;DP=10191;EAS_AF=0;AMR_AF=0.013;AFR_AF=0.0008;EUR_AF=0.0199;SAS_AF=0.0112;AA=G|||;VT=SNP
6	84222273	rs1171108	T	C	100	PASS	AC=4781;AF=0.954673;AN=5008;NS=2504;DP=10654;EAS_AF=1;AMR_AF=0.9236;AFR_AF=0.9947;EUR_AF=0.8588;SAS_AF=0.9744;AA=C|||;VT=SNP
6	84223563	rs592911	G	A	100	PASS	AC=2873;AF=0.573682;AN=5008;NS=2504;DP=18833;EAS_AF=0.5734;AMR_AF=0.6931;AFR_AF=0.5098;EUR_AF=0.5586;SAS_AF=0.591;AA=A|||;VT=SNP
6	84223760	rs9449648	G	A	100	PASS	AC=923;AF=0.184305;AN=5008;NS=2504;DP=18232;EAS_AF=0.2331;AMR_AF=0.1081;AFR_AF=0.171;EUR_AF=0.1402;SAS_AF=0.2515;AA=G|||;VT=SNP
6	84223918	rs78077090	G	A	100	PASS	AC=18;AF=0.00359425;AN=5008;NS=2504;DP=18960;EAS_AF=0;AMR_AF=0.0072;AFR_AF=0;EUR_AF=0.0119;SAS_AF=0.001;AA=G|||;VT=SNP
6	84224763	rs1884951	C	T	100	PASS	AC=947;AF=0.189097;AN=5008;NS=2504;DP=19312;EAS_AF=0.2331;AMR_AF=0.1081;AFR_AF=0.1921;EUR_AF=0.1382;SAS_AF=0.2495;AA=C|||;VT=SNP
6	84224999	rs579599	G	A	100	PASS	AC=3923;AF=0.783347;AN=5008;NS=2504;DP=16408;EAS_AF=0.8313;AMR_AF=0.8127;AFR_AF=0.7179;EUR_AF=0.7306;SAS_AF=0.8558;AA=A|||;VT=SNP
6	84225358	rs621713	C	A	100	PASS	AC=2979;AF=0.594848;AN=5008;NS=2504;DP=14794;EAS_AF=0.6002;AMR_AF=0.7046;AFR_AF=0.5257;EUR_AF=0.5934;SAS_AF=0.6063;AA=C|||;VT=SNP
6	84225688	rs117317791	C	T	100	PASS	AC=172;AF=0.034345;AN=5008;NS=2504;DP=15748;EAS_AF=0.0595;AMR_AF=0.0504;AFR_AF=0.0303;EUR_AF=0.0169;SAS_AF=0.0204;AA=C|||;VT=SNP
6	84225690	rs1171110	T	C	100	PASS	AC=3884;AF=0.775559;AN=5008;NS=2504;DP=15631;EAS_AF=0.8333;AMR_AF=0.8012;AFR_AF=0.7171;EUR_AF=0.7107;SAS_AF=0.8436;AA=C|||;VT=SNP
6	84225785	rs1171111	A	C	100	PASS	AC=3933;AF=0.785343;AN=5008;NS=2504;DP=12428;EAS_AF=0.8333;AMR_AF=0.8012;AFR_AF=0.7542;EUR_AF=0.7107;SAS_AF=0.8436;AA=C|||;VT=SNP
6	84226219	rs138643886	T	C	100	PASS	AC=122;AF=0.024361;AN=5008;NS=2504;DP=12606;EAS_AF=0.001;AMR_AF=0.0288;AFR_AF=0.0015;EUR_AF=0.0895;SAS_AF=0.0092;AA=T|||;VT=SNP
6	84226471	rs7452094	T	C	100	PASS	AC=927;AF=0.185104;AN=5008;NS=2504;DP=17151;EAS_AF=0.2312;AMR_AF=0.1081;AFR_AF=0.1921;EUR_AF=0.1312;SAS_AF=0.2382;AA=T|||;VT=SNP
6	84226501	rs78675001	G	A	100	PASS	AC=927;AF=0.185104;AN=5008;NS=2504;DP=15797;EAS_AF=0.2312;AMR_AF=0.111;AFR_AF=0.1921;EUR_AF=0.1312;SAS_AF=0.2362;AA=G|||;VT=SNP
6	84226568	rs1171112	A	G	100	PASS	AC=3969;AF=0.792532;AN=5008;NS=2504;DP=16211;EAS_AF=0.8532;AMR_AF=0.8012;AFR_AF=0.77;EUR_AF=0.7058;SAS_AF=0.8436;AA=G|||;VT=SNP
6	84226575	rs1414005	C	T	100	PASS	AC=900;AF=0.179712;AN=5008;NS=2504;DP=16326;EAS_AF=0.2312;AMR_AF=0.1066;AFR_AF=0.1725;EUR_AF=0.1312;SAS_AF=0.2382;AA=C|||;VT=SNP
6	84226595	rs1171113	C	T	100	PASS	AC=3969;AF=0.792532;AN=5008;NS=2504;DP=16875;EAS_AF=0.8532;AMR_AF=0.8012;AFR_AF=0.77;EUR_AF=0.7058;SAS_AF=0.8436;AA=T|||;VT=SNP
6	84227361	rs11751367	G	C	100	PASS	AC=900;AF=0.179712;AN=5008;NS=2504;DP=20989;EAS_AF=0.2312;AMR_AF=0.1066;AFR_AF=0.1725;EUR_AF=0.1312;SAS_AF=0.2382;AA=G|||;VT=SNP
6	84227646	rs1171114	T	C	100	PASS	AC=3071;AF=0.613219;AN=5008;NS=2504;DP=20954;EAS_AF=0.622;AMR_AF=0.6945;AFR_AF=0.5976;EUR_AF=0.5746;SAS_AF=0.6074;AA=C|||;VT=SNP
6	84227775	rs6903293	A	G	100	PASS	AC=900;AF=0.179712;AN=5008;NS=2504;DP=20138;EAS_AF=0.2312;AMR_AF=0.1066;AFR_AF=0.1725;EUR_AF=0.1312;SAS_AF=0.2382;AA=A|||;VT=SNP
6	84229114	rs568129	G	A	100	PASS	AC=3972;AF=0.793131;AN=5008;NS=2504;DP=19573;EAS_AF=0.8532;AMR_AF=0.8012;AFR_AF=0.7723;EUR_AF=0.7058;SAS_AF=0.8436;AA=A|||;VT=SNP
6	84229366	rs680668	T	C	100	PASS	AC=3990;AF=0.796725;AN=5008;NS=2504;DP=21799;EAS_AF=0.8532;AMR_AF=0.8012;AFR_AF=0.7859;EUR_AF=0.7058;SAS_AF=0.8436;AA=C|||;VT=SNP
6	84229485	rs6914803	A	G	100	PASS	AC=905;AF=0.180711;AN=5008;NS=2504;DP=18533;EAS_AF=0.2371;AMR_AF=0.1066;AFR_AF=0.1717;EUR_AF=0.1312;SAS_AF=0.2382;AA=A|||;VT=SNP
6	84229623	rs1171115	C	T	100	PASS	AC=3972;AF=0.793131;AN=5008;NS=2504;DP=18156;EAS_AF=0.8532;AMR_AF=0.8012;AFR_AF=0.7723;EUR_AF=0.7058;SAS_AF=0.8436;AA=-|||;VT=SNP
6	84230154	rs9449649	T	C	100	PASS	AC=1050;AF=0.209665;AN=5008;NS=2504;DP=2256;EAS_AF=0.2312;AMR_AF=0.111;AFR_AF=0.2837;EUR_AF=0.1312;SAS_AF=0.2382;AA=T|||;VT=SNP
6	84230275	rs4706180	T	C	100	PASS	AC=1757;AF=0.350839;AN=5008;NS=2504;DP=19752;EAS_AF=0.4038;AMR_AF=0.2565;AFR_AF=0.5877;EUR_AF=0.1412;SAS_AF=0.2587;AA=T|||;VT=SNP
6	84230504	rs9449650	G	A	100	PASS	AC=1068;AF=0.213259;AN=5008;NS=2504;DP=18548;EAS_AF=0.2312;AMR_AF=0.111;AFR_AF=0.2973;EUR_AF=0.1312;SAS_AF=0.2382;AA=G|||;VT=SNP
6	84230653	rs512140	A	G	100	PASS	AC=4097;AF=0.818091;AN=5008;NS=2504;DP=17390;EAS_AF=0.8542;AMR_AF=0.8069;AFR_AF=0.8646;EUR_AF=0.7048;SAS_AF=0.8425;AA=G|||;VT=SNP
6	84231828	rs9359562	A	G	100	PASS	AC=2024;AF=0.404153;AN=5008;NS=2504;DP=17775;EAS_AF=0.3819;AMR_AF=0.4942;AFR_AF=0.1505;EUR_AF=0.5477;SAS_AF=0.5583;AA=A|||;VT=SNP
6	84231999	rs78394078	G	A	100	PASS	AC=30;AF=0.00599042;AN=5008;NS=2504;DP=18341;EAS_AF=0;AMR_AF=0.0115;AFR_AF=0;EUR_AF=0.0209;SAS_AF=0.001;AA=G|||;VT=SNP
6	84232697	rs535787	A	G	100	PASS	AC=3522;AF=0.703275;AN=5008;NS=2504;DP=19489;EAS_AF=0.6141;AMR_AF=0.6311;AFR_AF=0.7595;EUR_AF=0.6799;SAS_AF=0.7945;AA=G|||;VT=SNP
6	84233831	rs504593	G	A	100	PASS	AC=4846;AF=0.967652;AN=5008;NS=2504;DP=17612;EAS_AF=1;AMR_AF=0.9553;AFR_AF=0.9962;EUR_AF=0.8936;SAS_AF=0.9806;AA=A|||;VT=SNP;EX_TARGET
6	84234144	rs3812141	C	T	100	PASS	AC=1027;AF=0.205072;AN=5008;NS=2504;DP=19495;EAS_AF=0.2242;AMR_AF=0.111;AFR_AF=0.2632;EUR_AF=0.1332;SAS_AF=0.2474;AA=C|||;VT=SNP;EX_TARGET
6	84235749	rs548692	G	T	100	PASS	AC=2207;AF=0.440695;AN=5008;NS=2504;DP=15679;EAS_AF=0.3829;AMR_AF=0.4625;AFR_AF=0.3018;EUR_AF=0.5487;SAS_AF=0.5613;AA=G|||;VT=SNP
6	84236039	rs151047044	G	A	100	PASS	AC=194;AF=0.038738;AN=5008;NS=2504;DP=13252;EAS_AF=0.0675;AMR_AF=0.0533;AFR_AF=0.0333;EUR_AF=0.0169;SAS_AF=0.0286;AA=G|||;VT=SNP
6	84236714	rs9449652	C	G	100	PASS	AC=1179;AF=0.235423;AN=5008;NS=2504;DP=15758;EAS_AF=0.2351;AMR_AF=0.1182;AFR_AF=0.3782;EUR_AF=0.1312;SAS_AF=0.2331;AA=G|||;VT=SNP
6	84237227	rs17258116	G	A	100	PASS	AC=195;AF=0.0389377;AN=5008;NS=2504;DP=17131;EAS_AF=0.0675;AMR_AF=0.0548;AFR_AF=0.0333;EUR_AF=0.0169;SAS_AF=0.0286;AA=G|||;VT=SNP
6	84237848	rs115054162	A	G	100	PASS	AC=194;AF=0.038738;AN=5008;NS=2504;DP=18331;EAS_AF=0.0675;AMR_AF=0.0533;AFR_AF=0.0333;EUR_AF=0.0169;SAS_AF=0.0286;AA=A|||;VT=SNP
6	84238029	rs9449653	T	G	100	PASS	AC=1181;AF=0.235823;AN=5008;NS=2504;DP=16534;EAS_AF=0.2351;AMR_AF=0.1153;AFR_AF=0.3782;EUR_AF=0.1332;SAS_AF=0.2352;AA=T|||;VT=SNP
6	84238052	rs6916516	T	G	100	PASS	AC=123;AF=0.0245607;AN=5008;NS=2504;DP=16354;EAS_AF=0;AMR_AF=0.0303;AFR_AF=0.0015;EUR_AF=0.0905;SAS_AF=0.0092;AA=T|||;VT=SNP
6	84238639	rs117224207	C	T	100	PASS	AC=84;AF=0.0167732;AN=5008;NS=2504;DP=16334;EAS_AF=0.0248;AMR_AF=0.0346;AFR_AF=0.0008;EUR_AF=0.0159;SAS_AF=0.0184;AA=C|||;VT=SNP
6	84239343	rs117500880	G	A	100	PASS	AC=155;AF=0.0309505;AN=5008;NS=2504;DP=18002;EAS_AF=0.0665;AMR_AF=0.0504;AFR_AF=0.0061;EUR_AF=0.0169;SAS_AF=0.0286;AA=g|||;VT=SNP
6	84239401	rs507336	G	A	100	PASS	AC=4081;AF=0.814896;AN=5008;NS=2504;DP=18295;EAS_AF=0.8522;AMR_AF=0.804;AFR_AF=0.8555;EUR_AF=0.7048;SAS_AF=0.8425;AA=A|||;VT=SNP
6	84240483	rs79711872	A	G	100	PASS	AC=18;AF=0.00359425;AN=5008;NS=2504;DP=18693;EAS_AF=0;AMR_AF=0.0072;AFR_AF=0;EUR_AF=0.0119;SAS_AF=0.001;AA=A|||;VT=SNP
6	84240606	rs645252	T	C	100	PASS	AC=3522;AF=0.703275;AN=5008;NS=2504;DP=17436;EAS_AF=0.6181;AMR_AF=0.6311;AFR_AF=0.7564;EUR_AF=0.6799;SAS_AF=0.7945;AA=C|||;VT=SNP
6	84240865	rs1171105	T	C	100	PASS	AC=3522;AF=0.703275;AN=5008;NS=2504;DP=16917;EAS_AF=0.6181;AMR_AF=0.6311;AFR_AF=0.7564;EUR_AF=0.6799;SAS_AF=0.7945;AA=C|||;VT=SNP
6	84241968	rs531191	T	G	100	PASS	AC=2026;AF=0.404553;AN=5008;NS=2504;DP=17978;EAS_AF=0.3829;AMR_AF=0.4957;AFR_AF=0.1483;EUR_AF=0.5477;SAS_AF=0.5613;AA=T|||;VT=SNP
6	84245457	rs35910142	T	A	100	PASS	AC=809;AF=0.161542;AN=5008;NS=2504;DP=13604;EAS_AF=0.2361;AMR_AF=0.0951;AFR_AF=0.112;EUR_AF=0.1292;SAS_AF=0.2321;AA=A|||;VT=SNP
6	84246490	rs72901568	C	A	100	PASS	AC=245;AF=0.0489217;AN=5008;NS=2504;DP=19189;EAS_AF=0.0952;AMR_AF=0.0432;AFR_AF=0.0053;EUR_AF=0.0567;SAS_AF=0.0562;AA=C|||;VT=SNP
6	84248278	rs117761131	C	T	100	PASS	AC=194;AF=0.038738;AN=5008;NS=2504;DP=19179;EAS_AF=0.0675;AMR_AF=0.0533;AFR_AF=0.0333;EUR_AF=0.0169;SAS_AF=0.0286;AA=C|||;VT=SNP
6	84249507	rs35596632	G	A	100	PASS	AC=25;AF=0.00499201;AN=5008;NS=2504;DP=17193;EAS_AF=0.001;AMR_AF=0.0072;AFR_AF=0.0015;EUR_AF=0.0159;SAS_AF=0.001;AA=G|||;VT=SNP
6	84249984	rs1171122	A	G	100	PASS	AC=1999;AF=0.399161;AN=5008;NS=2504;DP=13424;EAS_AF=0.3839;AMR_AF=0.4481;AFR_AF=0.1513;EUR_AF=0.5477;SAS_AF=0.5624;AA=A|||;VT=SNP
6	84250199	rs76953190	C	A	100	PASS	AC=82;AF=0.0163738;AN=5008;NS=2504;DP=15758;EAS_AF=0;AMR_AF=0.0115;AFR_AF=0.0008;EUR_AF=0.0268;SAS_AF=0.047;AA=C|||;VT=SNP
6	84250330	rs7741310	C	T	100	PASS	AC=3032;AF=0.605431;AN=5008;NS=2504;DP=15237;EAS_AF=0.6042;AMR_AF=0.6916;AFR_AF=0.5825;EUR_AF=0.5746;SAS_AF=0.6084;AA=C|||;VT=SNP
6	84250588	rs117665854	G	A	100	PASS	AC=135;AF=0.0269569;AN=5008;NS=2504;DP=18755;EAS_AF=0.0556;AMR_AF=0.049;AFR_AF=0.0008;EUR_AF=0.0169;SAS_AF=0.0276;AA=G|||;VT=SNP
6	84251401	rs117856477	C	A	100	PASS	AC=182;AF=0.0363419;AN=5008;NS=2504;DP=18113;EAS_AF=0.0556;AMR_AF=0.0548;AFR_AF=0.0333;EUR_AF=0.0169;SAS_AF=0.0276;AA=C|||;VT=SNP
6	84252617	rs217612	G	A	100	PASS	AC=1998;AF=0.398962;AN=5008;NS=2504;DP=20276;EAS_AF=0.3849;AMR_AF=0.4481;AFR_AF=0.1513;EUR_AF=0.5477;SAS_AF=0.5603;AA=g|||;VT=SNP
6	84253536	rs147244946	T	C	100	PASS	AC=188;AF=0.0375399;AN=5008;NS=2504;DP=19523;EAS_AF=0.0585;AMR_AF=0.0576;AFR_AF=0.034;EUR_AF=0.0169;SAS_AF=0.0276;AA=T|||;VT=SNP
6	84253549	rs149525507	T	G	100	PASS	AC=188;AF=0.0375399;AN=5008;NS=2504;DP=18987;EAS_AF=0.0585;AMR_AF=0.0576;AFR_AF=0.034;EUR_AF=0.0169;SAS_AF=0.0276;AA=T|||;VT=SNP
6	84253943	rs217617	G	A	100	PASS	AC=4073;AF=0.813299;AN=5008;NS=2504;DP=18436;EAS_AF=0.8512;AMR_AF=0.8055;AFR_AF=0.8495;EUR_AF=0.7048;SAS_AF=0.8425;AA=G|||;VT=SNP
6	84254185	rs146252140	T	A	100	PASS	AC=48;AF=0.00958466;AN=5008;NS=2504;DP=18478;EAS_AF=0;AMR_AF=0.0115;AFR_AF=0.0008;EUR_AF=0.0368;SAS_AF=0.002;AA=T|||;VT=SNP
6	84255553	rs9449659	C	T	100	PASS	AC=821;AF=0.163938;AN=5008;NS=2504;DP=18646;EAS_AF=0.244;AMR_AF=0.0965;AFR_AF=0.1135;EUR_AF=0.1292;SAS_AF=0.2331;AA=C|||;VT=SNP
6	84256343	rs11759907	C	T	100	PASS	AC=1291;AF=0.257788;AN=5008;NS=2504;DP=19925;EAS_AF=0.244;AMR_AF=0.1268;AFR_AF=0.4508;EUR_AF=0.1312;SAS_AF=0.2342;AA=C|||;VT=SNP
6	84256456	rs192304822	C	G	100	PASS	AC=28;AF=0.00559105;AN=5008;NS=2504;DP=19215;EAS_AF=0;AMR_AF=0.0101;AFR_AF=0.0008;EUR_AF=0.0149;SAS_AF=0.0051;AA=C|||;VT=SNP
6	84256760	rs217619	A	G	100	PASS	AC=4086;AF=0.815895;AN=5008;NS=2504;DP=18532;EAS_AF=0.8532;AMR_AF=0.8084;AFR_AF=0.8502;EUR_AF=0.7127;SAS_AF=0.8425;AA=G|||;VT=SNP
6	84257473	rs138634174	C	T	100	PASS	AC=183;AF=0.0365415;AN=5008;NS=2504;DP=22124;EAS_AF=0.0556;AMR_AF=0.0548;AFR_AF=0.034;EUR_AF=0.0169;SAS_AF=0.0276;AA=C|||;VT=SNP
6	84257557	rs217620	G	A	100	PASS	AC=1996;AF=0.398562;AN=5008;NS=2504;DP=21327;EAS_AF=0.3839;AMR_AF=0.4467;AFR_AF=0.1513;EUR_AF=0.5477;SAS_AF=0.5603;AA=G|||;VT=SNP
6	84258379	rs9449660	C	T	100	PASS	AC=910;AF=0.181709;AN=5008;NS=2504;DP=18192;EAS_AF=0.247;AMR_AF=0.1066;AFR_AF=0.1725;EUR_AF=0.1302;SAS_AF=0.2331;AA=C|||;VT=SNP
6	84258388	rs9449661	T	C	100	PASS	AC=824;AF=0.164537;AN=5008;NS=2504;DP=18217;EAS_AF=0.248;AMR_AF=0.0965;AFR_AF=0.1112;EUR_AF=0.1292;SAS_AF=0.2352;AA=T|||;VT=SNP
6	84258545	rs114614758	G	A	100	PASS	AC=183;AF=0.0365415;AN=5008;NS=2504;DP=18153;EAS_AF=0.0556;AMR_AF=0.0548;AFR_AF=0.034;EUR_AF=0.0169;SAS_AF=0.0276;AA=G|||;VT=SNP
6	84259519	rs9449662	A	T	100	PASS	AC=907;AF=0.18111;AN=5008;NS=2504;DP=17951;EAS_AF=0.244;AMR_AF=0.1052;AFR_AF=0.1732;EUR_AF=0.1302;SAS_AF=0.2331;AA=A|||;VT=SNP
6	84259763	rs217621	A	T	100	PASS	AC=4087;AF=0.816094;AN=5008;NS=2504;DP=17539;EAS_AF=0.8512;AMR_AF=0.8084;AFR_AF=0.8578;EUR_AF=0.7058;SAS_AF=0.8425;AA=T|||;VT=SNP
6	84259819	rs217622	C	T	100	PASS	AC=4075;AF=0.813698;AN=5008;NS=2504;DP=17612;EAS_AF=0.8512;AMR_AF=0.8055;AFR_AF=0.8502;EUR_AF=0.7058;SAS_AF=0.8425;AA=T|||;VT=SNP
6	84260142	rs192516611	C	A	100	PASS	AC=188;AF=0.0375399;AN=5008;NS=2504;DP=20156;EAS_AF=0.0585;AMR_AF=0.0548;AFR_AF=0.0356;EUR_AF=0.0169;SAS_AF=0.0276;AA=C|||;VT=SNP
6	84260569	rs10943951	C	T	100	PASS	AC=994;AF=0.198482;AN=5008;NS=2504;DP=20532;EAS_AF=0.245;AMR_AF=0.1369;AFR_AF=0.1747;EUR_AF=0.17;SAS_AF=0.2556;AA=C|||;VT=SNP
6	84260652	rs217624	T	C	100	PASS	AC=4100;AF=0.81869;AN=5008;NS=2504;DP=20082;EAS_AF=0.8542;AMR_AF=0.8112;AFR_AF=0.8578;EUR_AF=0.7137;SAS_AF=0.8425;AA=C|||;VT=SNP
6	84262146	rs34377972	C	A	100	PASS	AC=11;AF=0.00219649;AN=5008;NS=2504;DP=10518;EAS_AF=0;AMR_AF=0.0014;AFR_AF=0.0008;EUR_AF=0.0089;SAS_AF=0;AA=C|||;VT=SNP
6	84264333	rs1158059	C	T	100	PASS	AC=1921;AF=0.383586;AN=5008;NS=2504;DP=16203;EAS_AF=0.3859;AMR_AF=0.4207;AFR_AF=0.1445;EUR_AF=0.5169;SAS_AF=0.5409;AA=C|||;VT=SNP
6	84264430	rs1158060	T	A	100	PASS	AC=4120;AF=0.822684;AN=5008;NS=2504;DP=16560;EAS_AF=0.8542;AMR_AF=0.8141;AFR_AF=0.8707;EUR_AF=0.7137;SAS_AF=0.8436;AA=A|||;VT=SNP
6	84265264	rs7755337	A	G	100	PASS	AC=568;AF=0.113419;AN=5008;NS=2504;DP=18539;EAS_AF=0.1647;AMR_AF=0.1772;AFR_AF=0.1906;EUR_AF=0.0089;SAS_AF=0.0184;AA=A|||;VT=SNP
6	84265647	rs17199229	C	A	100	PASS	AC=184;AF=0.0367412;AN=5008;NS=2504;DP=13699;EAS_AF=0.0556;AMR_AF=0.0576;AFR_AF=0.0333;EUR_AF=0.0169;SAS_AF=0.0276;AA=C|||;VT=SNP
6	84265708	rs633554	G	T	100	PASS	AC=4077;AF=0.814097;AN=5008;NS=2504;DP=12303;EAS_AF=0.8542;AMR_AF=0.8055;AFR_AF=0.8502;EUR_AF=0.7048;SAS_AF=0.8425;AA=T|||;VT=SNP
6	84266927	rs6910031	T	C	100	PASS	AC=568;AF=0.113419;AN=5008;NS=2504;DP=15719;EAS_AF=0.1647;AMR_AF=0.1801;AFR_AF=0.1891;EUR_AF=0.0089;SAS_AF=0.0184;AA=T|||;VT=SNP
6	84266972	rs522863	T	A	100	PASS	AC=4457;AF=0.889976;AN=5008;NS=2504;DP=16619;EAS_AF=0.9474;AMR_AF=0.8617;AFR_AF=0.9523;EUR_AF=0.7614;SAS_AF=0.8988;AA=A|||;VT=SNP
6	84267459	rs9444088	T	G	100	PASS	AC=914;AF=0.182508;AN=5008;NS=2504;DP=15083;EAS_AF=0.248;AMR_AF=0.1268;AFR_AF=0.1172;EUR_AF=0.169;SAS_AF=0.2566;AA=T|||;VT=SNP
6	84268204	rs490132	T	C	100	PASS	AC=4119;AF=0.822484;AN=5008;NS=2504;DP=15577;EAS_AF=0.8552;AMR_AF=0.8141;AFR_AF=0.8699;EUR_AF=0.7127;SAS_AF=0.8436;AA=C|||;VT=SNP
6	84268284	rs146570932	A	C	100	PASS	AC=31;AF=0.0061901;AN=5008;NS=2504;DP=18146;EAS_AF=0;AMR_AF=0.0072;AFR_AF=0.0008;EUR_AF=0.0169;SAS_AF=0.0082;AA=A|||;VT=SNP
6	84268501	rs676962	C	T	100	PASS	AC=1913;AF=0.381989;AN=5008;NS=2504;DP=19030;EAS_AF=0.3839;AMR_AF=0.4179;AFR_AF=0.149;EUR_AF=0.507;SAS_AF=0.5409;AA=C|||;VT=SNP
6	84268666	rs3798878	C	T	100	PASS	AC=987;AF=0.197085;AN=5008;NS=2504;DP=20728;EAS_AF=0.244;AMR_AF=0.1383;AFR_AF=0.1694;EUR_AF=0.17;SAS_AF=0.2556;AA=c|||;VT=SNP
6	84268878	rs962522	T	G	100	PASS	AC=186;AF=0.0371406;AN=5008;NS=2504;DP=20524;EAS_AF=0.0585;AMR_AF=0.0548;AFR_AF=0.034;EUR_AF=0.0169;SAS_AF=0.0276;AA=T|||;VT=SNP
6	84269317	rs798395	T	C	100	PASS	AC=4113;AF=0.821286;AN=5008;NS=2504;DP=20503;EAS_AF=0.8542;AMR_AF=0.8112;AFR_AF=0.8707;EUR_AF=0.7038;SAS_AF=0.8487;AA=C|||;VT=SNP
6	84271264	rs519458	A	T	100	PASS	AC=4124;AF=0.823482;AN=5008;NS=2504;DP=17845;EAS_AF=0.8552;AMR_AF=0.8127;AFR_AF=0.8767;EUR_AF=0.7097;SAS_AF=0.8436;AA=T|||;VT=SNP
6	84271966	rs35616520	C	T	100	PASS	AC=904;AF=0.180511;AN=5008;NS=2504;DP=16545;EAS_AF=0.2361;AMR_AF=0.1239;AFR_AF=0.1165;EUR_AF=0.173;SAS_AF=0.2577;AA=C|||;VT=SNP
6	84272842	rs117768326	G	C	100	PASS	AC=45;AF=0.00898562;AN=5008;NS=2504;DP=17993;EAS_AF=0;AMR_AF=0.0115;AFR_AF=0.0008;EUR_AF=0.0338;SAS_AF=0.002;AA=G|||;VT=SNP
6	84273426	rs2022268	G	T	100	PASS	AC=4091;AF=0.816893;AN=5008;NS=2504;DP=17959;EAS_AF=0.8552;AMR_AF=0.8055;AFR_AF=0.8631;EUR_AF=0.7008;SAS_AF=0.8425;AA=T|||;VT=SNP
6	84274222	rs77676279	C	T	100	PASS	AC=31;AF=0.0061901;AN=5008;NS=2504;DP=13467;EAS_AF=0;AMR_AF=0.0101;AFR_AF=0.0015;EUR_AF=0.0189;SAS_AF=0.0031;AA=C|||;VT=SNP
6	84274433	rs117584658	C	T	100	PASS	AC=57;AF=0.0113818;AN=5008;NS=2504;DP=14932;EAS_AF=0;AMR_AF=0.0331;AFR_AF=0;EUR_AF=0.0328;SAS_AF=0.001;AA=C|||;VT=SNP
6	84274438	rs56207148	C	T	100	PASS	AC=29;AF=0.00579073;AN=5008;NS=2504;DP=15081;EAS_AF=0;AMR_AF=0.0101;AFR_AF=0.0008;EUR_AF=0.0159;SAS_AF=0.0051;AA=C|||;VT=SNP
6	84275532	rs11756243	C	A	100	PASS	AC=910;AF=0.181709;AN=5008;NS=2504;DP=18253;EAS_AF=0.2411;AMR_AF=0.1254;AFR_AF=0.1165;EUR_AF=0.172;SAS_AF=0.2587;AA=C|||;VT=SNP
6	84276941	rs971214	T	C	100	PASS	AC=4761;AF=0.950679;AN=5008;NS=2504;DP=17538;EAS_AF=1;AMR_AF=0.9121;AFR_AF=0.9909;EUR_AF=0.8509;SAS_AF=0.9755;AA=C|||;VT=SNP
6	84277037	rs971215	C	A	100	PASS	AC=1440;AF=0.28754;AN=5008;NS=2504;DP=20448;EAS_AF=0.2837;AMR_AF=0.3775;AFR_AF=0.0303;EUR_AF=0.4493;SAS_AF=0.409;AA=C|||;VT=SNP
6	84277157	rs7773629	T	C	100	PASS	AC=4094;AF=0.817492;AN=5008;NS=2504;DP=19843;EAS_AF=0.8522;AMR_AF=0.8098;AFR_AF=0.8744;EUR_AF=0.6889;SAS_AF=0.8425;AA=t|||;VT=SNP
6	84278360	rs118041499	A	G	100	PASS	AC=75;AF=0.014976;AN=5008;NS=2504;DP=12279;EAS_AF=0.002;AMR_AF=0.0115;AFR_AF=0.0061;EUR_AF=0.0408;SAS_AF=0.0164;AA=A|||;VT=SNP
6	84278948	rs182060032	T	A	100	PASS	AC=26;AF=0.00519169;AN=5008;NS=2504;DP=14493;EAS_AF=0;AMR_AF=0.0101;AFR_AF=0;EUR_AF=0.0159;SAS_AF=0.0031;AA=T|||;VT=SNP
6	84279219	rs78605744	G	C	100	PASS	AC=182;AF=0.0363419;AN=5008;NS=2504;DP=19290;EAS_AF=0.0585;AMR_AF=0.0548;AFR_AF=0.031;EUR_AF=0.0169;SAS_AF=0.0276;AA=G|||;VT=SNP
6	84279299	rs72901582	G	T	100	PASS	AC=35;AF=0.00698882;AN=5008;NS=2504;DP=715;EAS_AF=0;AMR_AF=0.0101;AFR_AF=0;EUR_AF=0.0169;SAS_AF=0.0112;AA=G|||;VT=SNP
6	84279832	rs57983891	C	T	100	PASS	AC=351;AF=0.0700879;AN=5008;NS=2504;DP=16590;EAS_AF=0.1786;AMR_AF=0.1599;AFR_AF=0.0234;EUR_AF=0.0089;SAS_AF=0.0204;AA=C|||;VT=SNP
6	84279922	rs9350984	G	T	100	PASS	AC=1895;AF=0.378395;AN=5008;NS=2504;DP=16582;EAS_AF=0.3889;AMR_AF=0.4078;AFR_AF=0.1959;EUR_AF=0.4463;SAS_AF=0.5235;AA=G|||;VT=SNP
6	84280130	rs76259665	G	C	100	PASS	AC=115;AF=0.0229633;AN=5008;NS=2504;DP=17604;EAS_AF=0;AMR_AF=0.0288;AFR_AF=0.0015;EUR_AF=0.0845;SAS_AF=0.0082;AA=G|||;VT=SNP
6	84280169	rs7752339	A	G	100	PASS	AC=3334;AF=0.665735;AN=5008;NS=2504;DP=16531;EAS_AF=0.621;AMR_AF=0.5879;AFR_AF=0.6384;EUR_AF=0.6799;SAS_AF=0.7894;AA=G|||;VT=SNP
6	84280450	rs11755225	T	C	100	PASS	AC=828;AF=0.165335;AN=5008;NS=2504;DP=16792;EAS_AF=0.2272;AMR_AF=0.1354;AFR_AF=0.0113;EUR_AF=0.2286;SAS_AF=0.2658;AA=T|||;VT=SNP
6	84281176	rs117360831	G	T	100	PASS	AC=151;AF=0.0301518;AN=5008;NS=2504;DP=18042;EAS_AF=0.0526;AMR_AF=0.0533;AFR_AF=0.0106;EUR_AF=0.0199;SAS_AF=0.0276;AA=G|||;VT=SNP
6	84281689	rs78205973	T	C	100	PASS	AC=355;AF=0.0708866;AN=5008;NS=2504;DP=18670;EAS_AF=0.1865;AMR_AF=0.1599;AFR_AF=0.0234;EUR_AF=0.008;SAS_AF=0.0174;AA=T|||;VT=SNP
6	84281800	rs77704317	T	C	100	PASS	AC=612;AF=0.122204;AN=5008;NS=2504;DP=19209;EAS_AF=0.2421;AMR_AF=0.2176;AFR_AF=0.1097;EUR_AF=0.0278;SAS_AF=0.045;AA=T|||;VT=SNP
6	84282444	rs12198620	G	A	100	PASS	AC=236;AF=0.0471246;AN=5008;NS=2504;DP=18761;EAS_AF=0.0883;AMR_AF=0.0389;AFR_AF=0.0053;EUR_AF=0.0547;SAS_AF=0.0593;AA=g|||;VT=SNP
6	84282761	rs2023238	A	G	100	PASS	AC=3552;AF=0.709265;AN=5008;NS=2504;DP=17428;EAS_AF=0.622;AMR_AF=0.5994;AFR_AF=0.7958;EUR_AF=0.6799;SAS_AF=0.7904;AA=a|||;VT=SNP
6	84282819	rs140825559	T	C	100	PASS	AC=45;AF=0.00898562;AN=5008;NS=2504;DP=17424;EAS_AF=0;AMR_AF=0.013;AFR_AF=0;EUR_AF=0.0318;SAS_AF=0.0041;AA=t|||;VT=SNP
6	84283733	rs2016358	C	A	100	PASS	AC=2017;AF=0.402756;AN=5008;NS=2504;DP=17638;EAS_AF=0.3879;AMR_AF=0.4236;AFR_AF=0.2799;EUR_AF=0.4493;SAS_AF=0.5215;AA=C|||;VT=SNP
6	84284664	rs6941004	G	C	100	PASS	AC=4449;AF=0.888379;AN=5008;NS=2504;DP=14986;EAS_AF=0.9474;AMR_AF=0.8573;AFR_AF=0.9516;EUR_AF=0.7624;SAS_AF=0.8937;AA=T|||;VT=SNP
6	84284880	rs2022269	T	A	100	PASS	AC=4130;AF=0.824681;AN=5008;NS=2504;DP=17965;EAS_AF=0.8571;AMR_AF=0.8156;AFR_AF=0.8858;EUR_AF=0.7078;SAS_AF=0.8354;AA=A|||;VT=SNP
6	84285261	rs9294278	T	C	100	PASS	AC=2048;AF=0.408946;AN=5008;NS=2504;DP=17080;EAS_AF=0.3889;AMR_AF=0.4251;AFR_AF=0.2988;EUR_AF=0.4503;SAS_AF=0.5245;AA=T|||;VT=SNP
6	84286169	rs72901591	T	C	100	PASS	AC=25;AF=0.00499201;AN=5008;NS=2504;DP=19416;EAS_AF=0;AMR_AF=0.0043;AFR_AF=0;EUR_AF=0.0169;SAS_AF=0.0051;AA=T|||;VT=SNP
6	84286379	rs77497433	G	A	100	PASS	AC=59;AF=0.0117812;AN=5008;NS=2504;DP=20216;EAS_AF=0.001;AMR_AF=0.0288;AFR_AF=0;EUR_AF=0.0368;SAS_AF=0.001;AA=G|||;VT=SNP
6	84286477	rs11756746	G	A	100	PASS	AC=996;AF=0.198882;AN=5008;NS=2504;DP=19953;EAS_AF=0.2292;AMR_AF=0.1499;AFR_AF=0.1286;EUR_AF=0.2306;SAS_AF=0.2648;AA=G|||;VT=SNP
6	84287007	rs12194342	A	G	100	PASS	AC=233;AF=0.0465256;AN=5008;NS=2504;DP=15750;EAS_AF=0.0883;AMR_AF=0.0389;AFR_AF=0.0038;EUR_AF=0.0547;SAS_AF=0.0583;AA=A|||;VT=SNP
6	84287045	rs72901593	T	C	100	PASS	AC=38;AF=0.00758786;AN=5008;NS=2504;DP=15561;EAS_AF=0;AMR_AF=0.0072;AFR_AF=0.0015;EUR_AF=0.0268;SAS_AF=0.0041;AA=T|||;VT=SNP
6	84287238	rs9341963	T	C	100	PASS	AC=4130;AF=0.824681;AN=5008;NS=2504;DP=14321;EAS_AF=0.8571;AMR_AF=0.8156;AFR_AF=0.8858;EUR_AF=0.7078;SAS_AF=0.8354;AA=T|||;VT=SNP
6	84287712	rs7752899	C	T	100	PASS	AC=2388;AF=0.476837;AN=5008;NS=2504;DP=19602;EAS_AF=0.3899;AMR_AF=0.4438;AFR_AF=0.5439;EUR_AF=0.4503;SAS_AF=0.5266;AA=T|||;VT=SNP
6	84288436	rs117492111	A	G	100	PASS	AC=137;AF=0.0273562;AN=5008;NS=2504;DP=15491;EAS_AF=0.0526;AMR_AF=0.0519;AFR_AF=0.0008;EUR_AF=0.0199;SAS_AF=0.0276;AA=A|||;VT=SNP
6	84289251	rs34919380	T	C	100	PASS	AC=158;AF=0.0315495;AN=5008;NS=2504;DP=19613;EAS_AF=0.001;AMR_AF=0.0461;AFR_AF=0.003;EUR_AF=0.0915;SAS_AF=0.0297;AA=T|||;VT=SNP
6	84289493	rs80343052	C	T	100	PASS	AC=227;AF=0.0453275;AN=5008;NS=2504;DP=18975;EAS_AF=0.0526;AMR_AF=0.0576;AFR_AF=0.0658;EUR_AF=0.0199;SAS_AF=0.0276;AA=C|||;VT=SNP
6	84290621	rs59418841	A	G	100	PASS	AC=389;AF=0.0776757;AN=5008;NS=2504;DP=17566;EAS_AF=0.1865;AMR_AF=0.1628;AFR_AF=0.0477;EUR_AF=0.008;SAS_AF=0.0174;AA=A|||;VT=SNP
6	84291132	rs79294205	T	A	100	PASS	AC=59;AF=0.0117812;AN=5008;NS=2504;DP=17419;EAS_AF=0.001;AMR_AF=0.0288;AFR_AF=0;EUR_AF=0.0368;SAS_AF=0.001;AA=T|||;VT=SNP
6	84292139	rs1033653	T	A	100	PASS	AC=4126;AF=0.823882;AN=5008;NS=2504;DP=17383;EAS_AF=0.8581;AMR_AF=0.8141;AFR_AF=0.8835;EUR_AF=0.7078;SAS_AF=0.8344;AA=A|||;VT=SNP
6	84292500	rs116922412	A	G	100	PASS	AC=50;AF=0.00998403;AN=5008;NS=2504;DP=17652;EAS_AF=0.001;AMR_AF=0.0231;AFR_AF=0.0023;EUR_AF=0.0209;SAS_AF=0.0092;AA=A|||;VT=SNP
6	84292572	rs2023569	C	T	100	PASS	AC=2020;AF=0.403355;AN=5008;NS=2504;DP=17436;EAS_AF=0.3889;AMR_AF=0.4236;AFR_AF=0.2784;EUR_AF=0.4503;SAS_AF=0.5245;AA=C|||;VT=SNP
6	84293271	rs2022265	A	G	100	PASS	AC=3025;AF=0.604034;AN=5008;NS=2504;DP=15602;EAS_AF=0.5764;AMR_AF=0.6239;AFR_AF=0.77;EUR_AF=0.4592;SAS_AF=0.5429;AA=G|||;VT=SNP
6	84293412	rs3798875	A	G	100	PASS	AC=2304;AF=0.460064;AN=5008;NS=2504;DP=17783;EAS_AF=0.3909;AMR_AF=0.4366;AFR_AF=0.4856;EUR_AF=0.4493;SAS_AF=0.5245;AA=A|||;VT=SNP
6	84294486	rs9283801	T	C	100	PASS	AC=2977;AF=0.594449;AN=5008;NS=2504;DP=19082;EAS_AF=0.5784;AMR_AF=0.6182;AFR_AF=0.7345;EUR_AF=0.4592;SAS_AF=0.544;AA=T|||;VT=SNP
6	84295373	rs73751560	G	A	100	PASS	AC=354;AF=0.0706869;AN=5008;NS=2504;DP=16103;EAS_AF=0.1865;AMR_AF=0.1585;AFR_AF=0.0234;EUR_AF=0.008;SAS_AF=0.0174;AA=G|||;VT=SNP
6	84295400	rs2324446	T	G	100	PASS	AC=187;AF=0.0373403;AN=5008;NS=2504;DP=16005;EAS_AF=0.0526;AMR_AF=0.0519;AFR_AF=0.0386;EUR_AF=0.0199;SAS_AF=0.0276;AA=T|||;VT=SNP
6	84295420	rs2208335	G	A	100	PASS	AC=2004;AF=0.40016;AN=5008;NS=2504;DP=15963;EAS_AF=0.3909;AMR_AF=0.4222;AFR_AF=0.2655;EUR_AF=0.4503;SAS_AF=0.5245;AA=G|||;VT=SNP
6	84295513	rs35992648	C	T	100	PASS	AC=388;AF=0.077476;AN=5008;NS=2504;DP=18527;EAS_AF=0.1865;AMR_AF=0.1614;AFR_AF=0.0477;EUR_AF=0.008;SAS_AF=0.0174;AA=C|||;VT=SNP
6	84295814	rs34986572	G	A	100	PASS	AC=826;AF=0.164936;AN=5008;NS=2504;DP=16121;EAS_AF=0.2292;AMR_AF=0.1354;AFR_AF=0.0113;EUR_AF=0.2276;SAS_AF=0.2628;AA=G|||;VT=SNP
6	84296293	rs3798874	T	G	100	PASS	AC=390;AF=0.0778754;AN=5008;NS=2504;DP=18820;EAS_AF=0.1875;AMR_AF=0.1628;AFR_AF=0.0477;EUR_AF=0.008;SAS_AF=0.0174;AA=T|||;VT=SNP
6	84296415	rs138270046	G	A	100	PASS	AC=35;AF=0.00698882;AN=5008;NS=2504;DP=16950;EAS_AF=0;AMR_AF=0.0043;AFR_AF=0;EUR_AF=0.0099;SAS_AF=0.0225;AA=G|||;VT=SNP
6	84296913	rs3798873	A	C	100	PASS	AC=190;AF=0.0379393;AN=5008;NS=2504;DP=12357;EAS_AF=0.0556;AMR_AF=0.0519;AFR_AF=0.0386;EUR_AF=0.0199;SAS_AF=0.0276;AA=A|||;VT=SNP
6	84297224	rs184806748	T	A	100	PASS	AC=49;AF=0.00978435;AN=5008;NS=2504;DP=13499;EAS_AF=0;AMR_AF=0.0086;AFR_AF=0.0061;EUR_AF=0.0308;SAS_AF=0.0041;AA=A|||;VT=SNP
6	84297488	rs10223479	T	C	100	PASS	AC=4129;AF=0.824481;AN=5008;NS=2504;DP=15355;EAS_AF=0.8601;AMR_AF=0.8156;AFR_AF=0.885;EUR_AF=0.7068;SAS_AF=0.8333;AA=C|||;VT=SNP
6	84298100	rs3823049	G	A	100	PASS	AC=4038;AF=0.80631;AN=5008;NS=2504;DP=17715;EAS_AF=0.8601;AMR_AF=0.8084;AFR_AF=0.82;EUR_AF=0.7068;SAS_AF=0.8333;AA=A|||;VT=SNP
6	84298970	rs3798871	T	A	100	PASS	AC=389;AF=0.0776757;AN=5008;NS=2504;DP=16457;EAS_AF=0.1865;AMR_AF=0.1628;AFR_AF=0.0477;EUR_AF=0.008;SAS_AF=0.0174;AA=T|||;VT=SNP
6	84299152	rs3757008	T	C	100	PASS	AC=354;AF=0.0706869;AN=5008;NS=2504;DP=19659;EAS_AF=0.1855;AMR_AF=0.1599;AFR_AF=0.0234;EUR_AF=0.008;SAS_AF=0.0174;AA=T|||;VT=SNP
6	84299362	rs3757007	T	C	100	PASS	AC=838;AF=0.167332;AN=5008;NS=2504;DP=18076;EAS_AF=0.2381;AMR_AF=0.1354;AFR_AF=0.0113;EUR_AF=0.2276;SAS_AF=0.2658;AA=T|||;VT=SNP
6	84299769	rs117372213	G	T	100	PASS	AC=17;AF=0.00339457;AN=5008;NS=2504;DP=19850;EAS_AF=0;AMR_AF=0.0043;AFR_AF=0;EUR_AF=0.0139;SAS_AF=0;AA=G|||;VT=SNP
6	84299920	rs910681	T	G	100	PASS	AC=388;AF=0.077476;AN=5008;NS=2504;DP=20762;EAS_AF=0.1855;AMR_AF=0.1628;AFR_AF=0.0477;EUR_AF=0.008;SAS_AF=0.0174;AA=T|||;VT=SNP
6	84300181	rs13212099	G	A	100	PASS	AC=825;AF=0.164736;AN=5008;NS=2504;DP=17764;EAS_AF=0.2282;AMR_AF=0.1354;AFR_AF=0.0113;EUR_AF=0.2276;SAS_AF=0.2628;AA=G|||;VT=SNP
6	84300371	rs2324447	C	T	100	PASS	AC=1833;AF=0.366014;AN=5008;NS=2504;DP=16788;EAS_AF=0.3879;AMR_AF=0.4078;AFR_AF=0.149;EUR_AF=0.4483;SAS_AF=0.5225;AA=C|||;VT=SNP
6	84300628	rs76034318	G	A	100	PASS	AC=59;AF=0.0117812;AN=5008;NS=2504;DP=15065;EAS_AF=0.001;AMR_AF=0.0288;AFR_AF=0;EUR_AF=0.0368;SAS_AF=0.001;AA=G|||;VT=SNP
6	84300997	rs2273363	A	G	100	PASS	AC=835;AF=0.166733;AN=5008;NS=2504;DP=15991;EAS_AF=0.2381;AMR_AF=0.1354;AFR_AF=0.0113;EUR_AF=0.2276;SAS_AF=0.2628;AA=A|||;VT=SNP;EX_TARGET
6	84301688	rs12524983	T	G	100	PASS	AC=94;AF=0.01877;AN=5008;NS=2504;DP=20204;EAS_AF=0;AMR_AF=0.0303;AFR_AF=0.0008;EUR_AF=0.0577;SAS_AF=0.0143;AA=T|||;VT=SNP
6	84302561	rs3818169	T	G	100	PASS	AC=382;AF=0.076278;AN=5008;NS=2504;DP=18421;EAS_AF=0.1806;AMR_AF=0.1614;AFR_AF=0.0477;EUR_AF=0.008;SAS_AF=0.0174;AA=T|||;VT=SNP
6	84303342	rs1033655	T	C	100	PASS	AC=4115;AF=0.821685;AN=5008;NS=2504;DP=15444;EAS_AF=0.8601;AMR_AF=0.8156;AFR_AF=0.8737;EUR_AF=0.7068;SAS_AF=0.8344;AA=C|||;VT=SNP
6	84304406	rs1543867	A	G	100	PASS	AC=4130;AF=0.824681;AN=5008;NS=2504;DP=15330;EAS_AF=0.8591;AMR_AF=0.817;AFR_AF=0.8865;EUR_AF=0.7068;SAS_AF=0.8323;AA=G|||;VT=SNP
6	84305673	rs1033656	A	T	100	PASS	AC=1908;AF=0.38099;AN=5008;NS=2504;DP=20796;EAS_AF=0.4256;AMR_AF=0.4092;AFR_AF=0.18;EUR_AF=0.4473;SAS_AF=0.5184;AA=A|||;VT=SNP
6	84305678	rs74573133	T	C	100	PASS	AC=189;AF=0.0377396;AN=5008;NS=2504;DP=20978;EAS_AF=0.0536;AMR_AF=0.0519;AFR_AF=0.0393;EUR_AF=0.0199;SAS_AF=0.0276;AA=T|||;VT=SNP
6	84305769	rs117770857	T	C	100	PASS	AC=49;AF=0.00978435;AN=5008;NS=2504;DP=19800;EAS_AF=0;AMR_AF=0.0086;AFR_AF=0.0053;EUR_AF=0.0258;SAS_AF=0.0102;AA=T|||;VT=SNP
6	84306718	rs35651100	G	T	100	PASS	AC=801;AF=0.159944;AN=5008;NS=2504;DP=16632;EAS_AF=0.1964;AMR_AF=0.1383;AFR_AF=0.0113;EUR_AF=0.2286;SAS_AF=0.2679;AA=G|||;VT=SNP
6	84306856	rs4706184	C	A	100	PASS	AC=1954;AF=0.390176;AN=5008;NS=2504;DP=15686;EAS_AF=0.4256;AMR_AF=0.4092;AFR_AF=0.2148;EUR_AF=0.4473;SAS_AF=0.5184;AA=C|||;VT=SNP
6	84307328	rs2207944	T	C	100	PASS	AC=2998;AF=0.598642;AN=5008;NS=2504;DP=17022;EAS_AF=0.6091;AMR_AF=0.6167;AFR_AF=0.7345;EUR_AF=0.4573;SAS_AF=0.5368;AA=T|||;VT=SNP
6	84307726	rs2224195	T	C	100	PASS	AC=3049;AF=0.608826;AN=5008;NS=2504;DP=17485;EAS_AF=0.6091;AMR_AF=0.6225;AFR_AF=0.77;EUR_AF=0.4583;SAS_AF=0.5358;AA=C|||;VT=SNP
6	84309931	rs9294279	A	T	100	PASS	AC=4126;AF=0.823882;AN=5008;NS=2504;DP=21384;EAS_AF=0.8591;AMR_AF=0.8156;AFR_AF=0.8843;EUR_AF=0.7078;SAS_AF=0.8313;AA=T|||;VT=SNP
6	84312555	rs17200231	G	A	100	PASS	AC=801;AF=0.159944;AN=5008;NS=2504;DP=16313;EAS_AF=0.1964;AMR_AF=0.1383;AFR_AF=0.0113;EUR_AF=0.2286;SAS_AF=0.2679;AA=G|||;VT=SNP
6	84313180	rs11754643	C	T	100	PASS	AC=803;AF=0.160343;AN=5008;NS=2504;DP=14096;EAS_AF=0.1964;AMR_AF=0.1383;AFR_AF=0.0121;EUR_AF=0.2286;SAS_AF=0.2689;AA=C|||;VT=SNP
6	84313801	rs13215351	A	T	100	PASS	AC=811;AF=0.161941;AN=5008;NS=2504;DP=14608;EAS_AF=0.1984;AMR_AF=0.1398;AFR_AF=0.0121;EUR_AF=0.2326;SAS_AF=0.2699;AA=T|||;VT=SNP
6	84314423	rs1546977	A	G	100	PASS	AC=2178;AF=0.434904;AN=5008;NS=2504;DP=16816;EAS_AF=0.4246;AMR_AF=0.4179;AFR_AF=0.3858;EUR_AF=0.4433;SAS_AF=0.5153;AA=A|||;VT=SNP
6	84315833	rs58773586	A	G	100	PASS	AC=191;AF=0.038139;AN=5008;NS=2504;DP=15453;EAS_AF=0.0556;AMR_AF=0.0519;AFR_AF=0.0386;EUR_AF=0.0199;SAS_AF=0.0286;AA=A|||;VT=SNP
6	84316416	rs73484882	T	A	100	PASS	AC=191;AF=0.038139;AN=5008;NS=2504;DP=16224;EAS_AF=0.0556;AMR_AF=0.0519;AFR_AF=0.0386;EUR_AF=0.0199;SAS_AF=0.0286;AA=T|||;VT=SNP
6	84317089	rs79073133	A	C	100	PASS	AC=808;AF=0.161342;AN=5008;NS=2504;DP=13406;EAS_AF=0.1974;AMR_AF=0.1398;AFR_AF=0.0113;EUR_AF=0.2326;SAS_AF=0.2689;AA=A|||;VT=SNP
6	84317533	rs7752421	A	T	100	PASS	AC=1896;AF=0.378594;AN=5008;NS=2504;DP=11883;EAS_AF=0.4236;AMR_AF=0.4049;AFR_AF=0.18;EUR_AF=0.4433;SAS_AF=0.5153;AA=A|||;VT=SNP
6	84317958	rs3778195	T	C	100	PASS	AC=325;AF=0.0648962;AN=5008;NS=2504;DP=13091;EAS_AF=0.0903;AMR_AF=0.0432;AFR_AF=0.0666;EUR_AF=0.0577;SAS_AF=0.0593;AA=T|||;VT=SNP
6	84317967	rs3823047	A	C	100	PASS	AC=325;AF=0.0648962;AN=5008;NS=2504;DP=13151;EAS_AF=0.0903;AMR_AF=0.0432;AFR_AF=0.0666;EUR_AF=0.0577;SAS_AF=0.0593;AA=A|||;VT=SNP
6	84318733	rs71568885	A	G	100	PASS	AC=809;AF=0.161542;AN=5008;NS=2504;DP=17077;EAS_AF=0.1984;AMR_AF=0.1398;AFR_AF=0.0113;EUR_AF=0.2326;SAS_AF=0.2689;AA=A|||;VT=SNP
6	84320728	rs3823046	A	G	100	PASS	AC=187;AF=0.0373403;AN=5008;NS=2504;DP=12137;EAS_AF=0.0526;AMR_AF=0.0519;AFR_AF=0.0386;EUR_AF=0.0199;SAS_AF=0.0276;AA=A|||;VT=SNP
6	84321456	rs111627147	C	T	100	PASS	AC=188;AF=0.0375399;AN=5008;NS=2504;DP=10946;EAS_AF=0.0526;AMR_AF=0.0519;AFR_AF=0.0386;EUR_AF=0.0199;SAS_AF=0.0286;AA=C|||;VT=SNP
6	84322084	rs9362001	T	C	100	PASS	AC=3696;AF=0.738019;AN=5008;NS=2504;DP=14600;EAS_AF=0.7698;AMR_AF=0.6686;AFR_AF=0.6377;EUR_AF=0.7545;SAS_AF=0.8732;AA=C|||;VT=SNP
6	84322158	rs12193842	A	C	100	PASS	AC=1548;AF=0.309105;AN=5008;NS=2504;DP=15049;EAS_AF=0.3433;AMR_AF=0.2507;AFR_AF=0.2769;EUR_AF=0.3101;SAS_AF=0.3579;AA=C|||;VT=SNP
6	84324159	rs61417237	G	A	100	PASS	AC=1517;AF=0.302915;AN=5008;NS=2504;DP=13724;EAS_AF=0.3403;AMR_AF=0.2493;AFR_AF=0.2572;EUR_AF=0.3101;SAS_AF=0.3569;AA=A|||;VT=SNP
6	84324327	rs57171473	T	A	100	PASS	AC=810;AF=0.161741;AN=5008;NS=2504;DP=13292;EAS_AF=0.1994;AMR_AF=0.1398;AFR_AF=0.0113;EUR_AF=0.2326;SAS_AF=0.2689;AA=T|||;VT=SNP
6	84324787	rs3798870	A	G	100	PASS	AC=810;AF=0.161741;AN=5008;NS=2504;DP=16102;EAS_AF=0.1994;AMR_AF=0.1398;AFR_AF=0.0113;EUR_AF=0.2326;SAS_AF=0.2689;AA=A|||;VT=SNP
6	84325184	rs12193281	T	C	100	PASS	AC=1376;AF=0.27476;AN=5008;NS=2504;DP=19599;EAS_AF=0.3413;AMR_AF=0.2392;AFR_AF=0.1566;EUR_AF=0.3091;SAS_AF=0.3558;AA=T|||;VT=SNP
6	84325442	rs67040414	C	T	100	PASS	AC=510;AF=0.101837;AN=5008;NS=2504;DP=19632;EAS_AF=0.1409;AMR_AF=0.0951;AFR_AF=0.1044;EUR_AF=0.0785;SAS_AF=0.0869;AA=T|||;VT=SNP
6	84327184	rs139801485	C	A	100	PASS	AC=29;AF=0.00579073;AN=5008;NS=2504;DP=12253;EAS_AF=0;AMR_AF=0.0072;AFR_AF=0.0008;EUR_AF=0.0159;SAS_AF=0.0072;AA=C|||;VT=SNP
6	84327316	rs2207945	T	C	100	PASS	AC=1154;AF=0.230431;AN=5008;NS=2504;DP=9017;EAS_AF=0.3819;AMR_AF=0.2997;AFR_AF=0.0295;EUR_AF=0.2406;SAS_AF=0.2863;AA=T|||;VT=SNP
6	84327805	rs6901361	A	T	100	PASS	AC=4370;AF=0.872604;AN=5008;NS=2504;DP=13491;EAS_AF=0.9474;AMR_AF=0.853;AFR_AF=0.8956;EUR_AF=0.7634;SAS_AF=0.8906;AA=T|||;VT=SNP
6	84328232	rs72903525	T	C	100	PASS	AC=22;AF=0.00439297;AN=5008;NS=2504;DP=12610;EAS_AF=0;AMR_AF=0.0058;AFR_AF=0.0008;EUR_AF=0.0149;SAS_AF=0.002;AA=T|||;VT=SNP
6	84328660	rs3798869	G	A	100	PASS	AC=1902;AF=0.379792;AN=5008;NS=2504;DP=15127;EAS_AF=0.4236;AMR_AF=0.4063;AFR_AF=0.1831;EUR_AF=0.4433;SAS_AF=0.5164;AA=G|||;VT=SNP
6	84329239	rs3798868	T	C	100	PASS	AC=236;AF=0.0471246;AN=5008;NS=2504;DP=15893;EAS_AF=0.0903;AMR_AF=0.0389;AFR_AF=0.003;EUR_AF=0.0567;SAS_AF=0.0583;AA=T|||;VT=SNP
6	84329970	rs116842528	G	A	100	PASS	AC=78;AF=0.0155751;AN=5008;NS=2504;DP=16453;EAS_AF=0;AMR_AF=0.0259;AFR_AF=0.0023;EUR_AF=0.0398;SAS_AF=0.0174;AA=G|||;VT=SNP
6	84331037	rs6935324	C	T	100	PASS	AC=4018;AF=0.802316;AN=5008;NS=2504;DP=16176;EAS_AF=0.7649;AMR_AF=0.6916;AFR_AF=0.8722;EUR_AF=0.7555;SAS_AF=0.8732;AA=T|||;VT=SNP
6	84331370	rs6935899	C	T	100	PASS	AC=4018;AF=0.802316;AN=5008;NS=2504;DP=15345;EAS_AF=0.7649;AMR_AF=0.6916;AFR_AF=0.8722;EUR_AF=0.7555;SAS_AF=0.8732;AA=T|||;VT=SNP
6	84331430	rs117043336	C	T	100	PASS	AC=53;AF=0.0105831;AN=5008;NS=2504;DP=14677;EAS_AF=0;AMR_AF=0.0202;AFR_AF=0;EUR_AF=0.0368;SAS_AF=0.002;AA=C|||;VT=SNP
6	84331841	rs3798867	C	G	100	PASS	AC=1955;AF=0.390375;AN=5008;NS=2504;DP=13234;EAS_AF=0.4246;AMR_AF=0.4063;AFR_AF=0.2224;EUR_AF=0.4433;SAS_AF=0.5164;AA=C|||;VT=SNP
6	84334360	rs217346	C	T	100	PASS	AC=3905;AF=0.779752;AN=5008;NS=2504;DP=15918;EAS_AF=0.7093;AMR_AF=0.647;AFR_AF=0.8888;EUR_AF=0.7356;SAS_AF=0.8446;AA=T|||;VT=SNP
6	84334485	rs12660842	C	T	100	PASS	AC=343;AF=0.0684904;AN=5008;NS=2504;DP=17323;EAS_AF=0.1825;AMR_AF=0.1585;AFR_AF=0.0182;EUR_AF=0.008;SAS_AF=0.0174;AA=C|||;VT=SNP
6	84335225	rs217345	A	G	100	PASS	AC=4441;AF=0.886781;AN=5008;NS=2504;DP=20063;EAS_AF=0.9474;AMR_AF=0.8588;AFR_AF=0.9455;EUR_AF=0.7634;SAS_AF=0.8916;AA=G|||;VT=SNP
6	84335787	rs56982000	T	G	100	PASS	AC=809;AF=0.161542;AN=5008;NS=2504;DP=18758;EAS_AF=0.1984;AMR_AF=0.1398;AFR_AF=0.0113;EUR_AF=0.2326;SAS_AF=0.2689;AA=T|||;VT=SNP
6	84335881	rs217344	G	T	100	PASS	AC=4023;AF=0.803315;AN=5008;NS=2504;DP=18524;EAS_AF=0.7639;AMR_AF=0.6916;AFR_AF=0.8767;EUR_AF=0.7555;SAS_AF=0.8732;AA=T|||;VT=SNP
6	84336532	rs117489682	T	G	100	PASS	AC=18;AF=0.00359425;AN=5008;NS=2504;DP=20869;EAS_AF=0;AMR_AF=0.0072;AFR_AF=0;EUR_AF=0.0119;SAS_AF=0.001;AA=T|||;VT=SNP
6	84336742	rs217343	C	T	100	PASS	AC=2648;AF=0.528754;AN=5008;NS=2504;DP=19710;EAS_AF=0.4226;AMR_AF=0.4568;AFR_AF=0.7194;EUR_AF=0.4463;SAS_AF=0.5164;AA=c|||;VT=SNP
6	84336796	rs11756109	T	C	100	PASS	AC=1151;AF=0.229832;AN=5008;NS=2504;DP=20823;EAS_AF=0.379;AMR_AF=0.2997;AFR_AF=0.0295;EUR_AF=0.2406;SAS_AF=0.2863;AA=T|||;VT=SNP
6	84337407	rs217342	T	C	100	PASS	AC=1952;AF=0.389776;AN=5008;NS=2504;DP=17284;EAS_AF=0.4226;AMR_AF=0.4049;AFR_AF=0.2224;EUR_AF=0.4433;SAS_AF=0.5164;AA=T|||;VT=SNP
6	84338304	rs35380664	G	A	100	PASS	AC=1151;AF=0.229832;AN=5008;NS=2504;DP=16568;EAS_AF=0.38;AMR_AF=0.2983;AFR_AF=0.0295;EUR_AF=0.2406;SAS_AF=0.2863;AA=G|||;VT=SNP
6	84338771	rs217341	G	A	100	PASS	AC=3905;AF=0.779752;AN=5008;NS=2504;DP=18520;EAS_AF=0.7093;AMR_AF=0.647;AFR_AF=0.8888;EUR_AF=0.7356;SAS_AF=0.8446;AA=A|||;VT=SNP
6	84338997	rs217340	C	T	100	PASS	AC=3905;AF=0.779752;AN=5008;NS=2504;DP=20088;EAS_AF=0.7093;AMR_AF=0.647;AFR_AF=0.8888;EUR_AF=0.7356;SAS_AF=0.8446;AA=T|||;VT=SNP
6	84339255	rs12202798	G	A	100	PASS	AC=1348;AF=0.269169;AN=5008;NS=2504;DP=19481;EAS_AF=0.3423;AMR_AF=0.2363;AFR_AF=0.1362;EUR_AF=0.3091;SAS_AF=0.3558;AA=A|||;VT=SNP
6	84339295	rs217339	C	T	100	PASS	AC=1870;AF=0.373403;AN=5008;NS=2504;DP=18763;EAS_AF=0.4226;AMR_AF=0.4035;AFR_AF=0.1611;EUR_AF=0.4433;SAS_AF=0.5164;AA=C|||;VT=SNP
6	84339296	rs35157273	G	A	100	PASS	AC=807;AF=0.161142;AN=5008;NS=2504;DP=18636;EAS_AF=0.1964;AMR_AF=0.1398;AFR_AF=0.0113;EUR_AF=0.2326;SAS_AF=0.2689;AA=G|||;VT=SNP
6	84339564	rs217338	G	T	100	PASS	AC=4024;AF=0.803514;AN=5008;NS=2504;DP=19622;EAS_AF=0.7649;AMR_AF=0.6916;AFR_AF=0.8767;EUR_AF=0.7555;SAS_AF=0.8732;AA=T|||;VT=SNP
6	84340208	rs35865845	T	C	100	PASS	AC=807;AF=0.161142;AN=5008;NS=2504;DP=17876;EAS_AF=0.1964;AMR_AF=0.1398;AFR_AF=0.0113;EUR_AF=0.2326;SAS_AF=0.2689;AA=T|||;VT=SNP
6	84340212	rs217337	T	C	100	PASS	AC=19;AF=0.00379393;AN=5008;NS=2504;DP=17696;EAS_AF=0;AMR_AF=0.0029;AFR_AF=0;EUR_AF=0.0149;SAS_AF=0.002;AA=T|||;VT=SNP
6	84341053	rs112049495	T	C	100	PASS	AC=165;AF=0.0329473;AN=5008;NS=2504;DP=18386;EAS_AF=0.0556;AMR_AF=0.0519;AFR_AF=0.0189;EUR_AF=0.0199;SAS_AF=0.0286;AA=T|||;VT=SNP
6	84341559	rs12203802	T	C	100	PASS	AC=323;AF=0.0644968;AN=5008;NS=2504;DP=18269;EAS_AF=0.0903;AMR_AF=0.0432;AFR_AF=0.0658;EUR_AF=0.0567;SAS_AF=0.0593;AA=T|||;VT=SNP
6	84341803	rs217336	C	A	100	PASS	AC=1871;AF=0.373602;AN=5008;NS=2504;DP=15217;EAS_AF=0.4226;AMR_AF=0.4049;AFR_AF=0.1611;EUR_AF=0.4443;SAS_AF=0.5153;AA=C|||;VT=SNP
6	84342142	rs217335	G	A	100	PASS	AC=2527;AF=0.504593;AN=5008;NS=2504;DP=17039;EAS_AF=0.4226;AMR_AF=0.4467;AFR_AF=0.6331;EUR_AF=0.4463;SAS_AF=0.5164;AA=G|||;VT=SNP
6	84342533	rs217334	T	C	100	PASS	AC=4442;AF=0.886981;AN=5008;NS=2504;DP=17942;EAS_AF=0.9474;AMR_AF=0.8588;AFR_AF=0.9455;EUR_AF=0.7644;SAS_AF=0.8916;AA=C|||;VT=SNP
6	84342544	rs141738698	G	A	100	PASS	AC=1150;AF=0.229633;AN=5008;NS=2504;DP=17893;EAS_AF=0.379;AMR_AF=0.2983;AFR_AF=0.0295;EUR_AF=0.2406;SAS_AF=0.2863;AA=G|||;VT=SNP
6	84342600	rs12198480	C	T	100	PASS	AC=1445;AF=0.288538;AN=5008;NS=2504;DP=19740;EAS_AF=0.3413;AMR_AF=0.2421;AFR_AF=0.2065;EUR_AF=0.3091;SAS_AF=0.3569;AA=C|||;VT=SNP
6	84343558	rs73486915	C	A	100	PASS	AC=191;AF=0.038139;AN=5008;NS=2504;DP=14676;EAS_AF=0.0556;AMR_AF=0.0519;AFR_AF=0.0386;EUR_AF=0.0199;SAS_AF=0.0286;AA=C|||;VT=SNP
6	84343891	rs217333	A	T	100	PASS	AC=2104;AF=0.420128;AN=5008;NS=2504;DP=14413;EAS_AF=0.4246;AMR_AF=0.415;AFR_AF=0.329;EUR_AF=0.4443;SAS_AF=0.5174;AA=A|||;VT=SNP
6	84344670	rs217332	C	G	100	PASS	AC=4248;AF=0.848243;AN=5008;NS=2504;DP=20328;EAS_AF=0.8919;AMR_AF=0.8055;AFR_AF=0.9062;EUR_AF=0.7435;SAS_AF=0.863;AA=G|||;VT=SNP
6	84344689	rs217331	G	C	100	PASS	AC=1881;AF=0.375599;AN=5008;NS=2504;DP=19957;EAS_AF=0.4256;AMR_AF=0.4049;AFR_AF=0.1657;EUR_AF=0.4443;SAS_AF=0.5164;AA=G|||;VT=SNP
6	84344833	rs217330	C	T	100	PASS	AC=4251;AF=0.848842;AN=5008;NS=2504;DP=361;EAS_AF=0.8919;AMR_AF=0.8055;AFR_AF=0.907;EUR_AF=0.7455;SAS_AF=0.863;AA=T|||;VT=SNP
6	84347396	rs217329	G	C	100	PASS	AC=4250;AF=0.848642;AN=5008;NS=2504;DP=18922;EAS_AF=0.8919;AMR_AF=0.8055;AFR_AF=0.907;EUR_AF=0.7445;SAS_AF=0.863;AA=C|||;VT=SNP
6	84347714	rs217328	G	A	100	PASS	AC=2084;AF=0.416134;AN=5008;NS=2504;DP=17448;EAS_AF=0.4077;AMR_AF=0.4164;AFR_AF=0.3275;EUR_AF=0.4433;SAS_AF=0.5164;AA=G|||;VT=SNP
6	84348594	rs217327	T	C	100	PASS	AC=2614;AF=0.521965;AN=5008;NS=2504;DP=17042;EAS_AF=0.4077;AMR_AF=0.4524;AFR_AF=0.7057;EUR_AF=0.4463;SAS_AF=0.5184;AA=T|||;VT=SNP
6	84348747	rs3798866	C	T	100	PASS	AC=846;AF=0.16893;AN=5008;NS=2504;DP=17694;EAS_AF=0.2103;AMR_AF=0.1484;AFR_AF=0.0129;EUR_AF=0.2386;SAS_AF=0.2802;AA=C|||;VT=SNP
6	84348873	rs3798865	A	G	100	PASS	AC=1166;AF=0.232827;AN=5008;NS=2504;DP=16114;EAS_AF=0.3938;AMR_AF=0.2997;AFR_AF=0.0295;EUR_AF=0.2406;SAS_AF=0.2863;AA=A|||;VT=SNP
6	84349470	rs117173024	A	C	100	PASS	AC=57;AF=0.0113818;AN=5008;NS=2504;DP=14551;EAS_AF=0.001;AMR_AF=0.0288;AFR_AF=0;EUR_AF=0.0348;SAS_AF=0.001;AA=A|||;VT=SNP
6	84349538	rs217326	T	C	100	PASS	AC=2211;AF=0.441494;AN=5008;NS=2504;DP=15953;EAS_AF=0.4077;AMR_AF=0.4207;AFR_AF=0.4191;EUR_AF=0.4443;SAS_AF=0.5184;AA=T|||;VT=SNP
6	84349714	rs13210475	A	G	100	PASS	AC=1169;AF=0.233427;AN=5008;NS=2504;DP=16758;EAS_AF=0.3968;AMR_AF=0.2997;AFR_AF=0.0295;EUR_AF=0.2406;SAS_AF=0.2863;AA=A|||;VT=SNP
6	84350028	rs72903552	A	G	100	PASS	AC=122;AF=0.024361;AN=5008;NS=2504;DP=17954;EAS_AF=0;AMR_AF=0.0288;AFR_AF=0.0015;EUR_AF=0.0905;SAS_AF=0.0092;AA=A|||;VT=SNP
6	84350388	rs12203618	C	G	100	PASS	AC=324;AF=0.0646965;AN=5008;NS=2504;DP=18475;EAS_AF=0.0903;AMR_AF=0.0432;AFR_AF=0.0666;EUR_AF=0.0567;SAS_AF=0.0593;AA=C|||;VT=SNP
6	84350654	rs217325	C	G	100	PASS	AC=4007;AF=0.80012;AN=5008;NS=2504;DP=16078;EAS_AF=0.9474;AMR_AF=0.8242;AFR_AF=0.6369;EUR_AF=0.7624;SAS_AF=0.8906;AA=G|||;VT=SNP
6	84350664	rs13192201	A	T	100	PASS	AC=1150;AF=0.229633;AN=5008;NS=2504;DP=16128;EAS_AF=0.379;AMR_AF=0.2997;AFR_AF=0.0295;EUR_AF=0.2406;SAS_AF=0.2853;AA=A|||;VT=SNP
6	84350767	rs78796405	G	A	100	PASS	AC=51;AF=0.0101837;AN=5008;NS=2504;DP=16799;EAS_AF=0.001;AMR_AF=0.0231;AFR_AF=0.0023;EUR_AF=0.0219;SAS_AF=0.0092;AA=G|||;VT=SNP
6	84350982	rs1454131	C	A	100	PASS	AC=39;AF=0.00778754;AN=5008;NS=2504;DP=15951;EAS_AF=0;AMR_AF=0.0187;AFR_AF=0;EUR_AF=0.0239;SAS_AF=0.002;AA=C|||;VT=SNP
6	84351161	rs59932148	C	T	100	PASS	AC=190;AF=0.0379393;AN=5008;NS=2504;DP=14734;EAS_AF=0.0556;AMR_AF=0.0504;AFR_AF=0.0386;EUR_AF=0.0199;SAS_AF=0.0286;AA=C|||;VT=SNP
6	84351236	rs63034	C	T	100	PASS	AC=4447;AF=0.887979;AN=5008;NS=2504;DP=15595;EAS_AF=0.9464;AMR_AF=0.8588;AFR_AF=0.9508;EUR_AF=0.7634;SAS_AF=0.8916;AA=T|||;VT=SNP
6	84353259	rs150034149	T	C	100	PASS	AC=38;AF=0.00758786;AN=5008;NS=2504;DP=17770;EAS_AF=0;AMR_AF=0.0144;AFR_AF=0.0015;EUR_AF=0.0199;SAS_AF=0.0061;AA=T|||;VT=SNP
6	84353463	rs11757776	C	G	100	PASS	AC=1150;AF=0.229633;AN=5008;NS=2504;DP=17403;EAS_AF=0.381;AMR_AF=0.2968;AFR_AF=0.0295;EUR_AF=0.2406;SAS_AF=0.2853;AA=C|||;VT=SNP
6	84354101	rs217323	G	A	100	PASS	AC=1873;AF=0.374002;AN=5008;NS=2504;DP=17109;EAS_AF=0.4246;AMR_AF=0.4035;AFR_AF=0.1611;EUR_AF=0.4433;SAS_AF=0.5174;AA=G|||;VT=SNP
6	84354614	rs217322	C	T	100	PASS	AC=1897;AF=0.378794;AN=5008;NS=2504;DP=19579;EAS_AF=0.4246;AMR_AF=0.4049;AFR_AF=0.1785;EUR_AF=0.4433;SAS_AF=0.5174;AA=C|||;VT=SNP
6	84354657	rs217321	A	G	100	PASS	AC=4990;AF=0.996406;AN=5008;NS=2504;DP=19222;EAS_AF=1;AMR_AF=0.9928;AFR_AF=1;EUR_AF=0.9881;SAS_AF=0.999;AA=G|||;VT=SNP
6	84354959	rs182205454	T	A	100	PASS	AC=17;AF=0.00339457;AN=5008;NS=2504;DP=17768;EAS_AF=0;AMR_AF=0.0086;AFR_AF=0.0008;EUR_AF=0.0089;SAS_AF=0.001;AA=T|||;VT=SNP
6	84355524	rs12154161	C	T	100	PASS	AC=322;AF=0.0642971;AN=5008;NS=2504;DP=17274;EAS_AF=0.0883;AMR_AF=0.0432;AFR_AF=0.0666;EUR_AF=0.0567;SAS_AF=0.0593;AA=C|||;VT=SNP
6	84356126	rs217320	A	G	100	PASS	AC=1932;AF=0.385783;AN=5008;NS=2504;DP=18941;EAS_AF=0.4256;AMR_AF=0.4107;AFR_AF=0.2012;EUR_AF=0.4433;SAS_AF=0.5174;AA=A|||;VT=SNP
6	84356242	rs217319	A	G	100	PASS	AC=4370;AF=0.872604;AN=5008;NS=2504;DP=18168;EAS_AF=0.9474;AMR_AF=0.853;AFR_AF=0.8949;EUR_AF=0.7634;SAS_AF=0.8916;AA=G|||;VT=SNP
6	84356813	rs113151374	G	A	100	PASS	AC=187;AF=0.0373403;AN=5008;NS=2504;DP=15557;EAS_AF=0.0526;AMR_AF=0.0504;AFR_AF=0.0393;EUR_AF=0.0189;SAS_AF=0.0286;AA=G|||;VT=SNP
6	84356959	rs62419578	T	A	100	PASS	AC=177;AF=0.0353435;AN=5008;NS=2504;DP=18025;EAS_AF=0.001;AMR_AF=0.0375;AFR_AF=0.0068;EUR_AF=0.1203;SAS_AF=0.0204;AA=T|||;VT=SNP
6	84357144	rs217318	T	A	100	PASS	AC=1901;AF=0.379593;AN=5008;NS=2504;DP=15535;EAS_AF=0.4256;AMR_AF=0.4063;AFR_AF=0.18;EUR_AF=0.4433;SAS_AF=0.5174;AA=T|||;VT=SNP
6	84357538	rs75081761	C	T	100	PASS	AC=375;AF=0.0748802;AN=5008;NS=2504;DP=16181;EAS_AF=0.0883;AMR_AF=0.0476;AFR_AF=0.1044;EUR_AF=0.0567;SAS_AF=0.0593;AA=T|||;VT=SNP
6	84357714	rs117607262	A	G	100	PASS	AC=39;AF=0.00778754;AN=5008;NS=2504;DP=16913;EAS_AF=0;AMR_AF=0.0187;AFR_AF=0;EUR_AF=0.0239;SAS_AF=0.002;AA=A|||;VT=SNP
6	84358686	rs113931008	T	C	100	PASS	AC=27;AF=0.00539137;AN=5008;NS=2504;DP=17495;EAS_AF=0;AMR_AF=0.0086;AFR_AF=0.0008;EUR_AF=0.0159;SAS_AF=0.0041;AA=T|||;VT=SNP
6	84360041	rs217316	A	G	100	PASS	AC=4441;AF=0.886781;AN=5008;NS=2504;DP=18202;EAS_AF=0.9474;AMR_AF=0.8588;AFR_AF=0.9455;EUR_AF=0.7634;SAS_AF=0.8916;AA=G|||;VT=SNP
6	84360275	rs217315	T	A	100	PASS	AC=2533;AF=0.505791;AN=5008;NS=2504;DP=16689;EAS_AF=0.4286;AMR_AF=0.4467;AFR_AF=0.6316;EUR_AF=0.4453;SAS_AF=0.5194;AA=T|||;VT=SNP
6	84360877	rs59415335	G	A	100	PASS	AC=191;AF=0.038139;AN=5008;NS=2504;DP=15924;EAS_AF=0.0556;AMR_AF=0.0519;AFR_AF=0.0393;EUR_AF=0.0189;SAS_AF=0.0286;AA=G|||;VT=SNP
6	84361057	rs34878649	G	A	100	PASS	AC=824;AF=0.164537;AN=5008;NS=2504;DP=17979;EAS_AF=0.1915;AMR_AF=0.1455;AFR_AF=0.0129;EUR_AF=0.2386;SAS_AF=0.2791;AA=G|||;VT=SNP
6	84361097	rs217314	T	C	100	PASS	AC=4052;AF=0.809105;AN=5008;NS=2504;DP=18004;EAS_AF=0.7649;AMR_AF=0.7032;AFR_AF=0.8782;EUR_AF=0.7614;SAS_AF=0.8855;AA=C|||;VT=SNP
6	84361584	rs217313	C	T	100	PASS	AC=4049;AF=0.808506;AN=5008;NS=2504;DP=18894;EAS_AF=0.7639;AMR_AF=0.7003;AFR_AF=0.8782;EUR_AF=0.7614;SAS_AF=0.8855;AA=T|||;VT=SNP
6	84361871	rs13205540	T	C	100	PASS	AC=827;AF=0.165136;AN=5008;NS=2504;DP=19343;EAS_AF=0.1925;AMR_AF=0.1484;AFR_AF=0.0129;EUR_AF=0.2386;SAS_AF=0.2791;AA=T|||;VT=SNP
6	84362490	rs217312	C	T	100	PASS	AC=4050;AF=0.808706;AN=5008;NS=2504;DP=17519;EAS_AF=0.7639;AMR_AF=0.7017;AFR_AF=0.8782;EUR_AF=0.7614;SAS_AF=0.8855;AA=T|||;VT=SNP
6	84363010	rs142862417	T	A	100	PASS	AC=28;AF=0.00559105;AN=5008;NS=2504;DP=20135;EAS_AF=0;AMR_AF=0.013;AFR_AF=0;EUR_AF=0.0169;SAS_AF=0.002;AA=T|||;VT=SNP
6	84363343	rs12191499	G	T	100	PASS	AC=235;AF=0.0469249;AN=5008;NS=2504;DP=21347;EAS_AF=0.0883;AMR_AF=0.0389;AFR_AF=0.0038;EUR_AF=0.0567;SAS_AF=0.0583;AA=G|||;VT=SNP
6	84363582	rs73486942	T	C	100	PASS	AC=192;AF=0.0383387;AN=5008;NS=2504;DP=19005;EAS_AF=0.0556;AMR_AF=0.0519;AFR_AF=0.0393;EUR_AF=0.0199;SAS_AF=0.0286;AA=T|||;VT=SNP
6	84363712	rs73486944	A	G	100	PASS	AC=192;AF=0.0383387;AN=5008;NS=2504;DP=19350;EAS_AF=0.0556;AMR_AF=0.0519;AFR_AF=0.0393;EUR_AF=0.0199;SAS_AF=0.0286;AA=A|||;VT=SNP
6	84363991	rs78346066	G	A	100	PASS	AC=27;AF=0.00539137;AN=5008;NS=2504;DP=18481;EAS_AF=0;AMR_AF=0.0072;AFR_AF=0;EUR_AF=0.0219;SAS_AF=0;AA=G|||;VT=SNP
6	84364140	rs217311	C	T	100	PASS	AC=1934;AF=0.386182;AN=5008;NS=2504;DP=19507;EAS_AF=0.4266;AMR_AF=0.4078;AFR_AF=0.2035;EUR_AF=0.4433;SAS_AF=0.5174;AA=C|||;VT=SNP
6	84364565	rs217310	A	T	100	PASS	AC=1933;AF=0.385982;AN=5008;NS=2504;DP=20112;EAS_AF=0.4266;AMR_AF=0.4078;AFR_AF=0.2027;EUR_AF=0.4433;SAS_AF=0.5174;AA=A|||;VT=SNP
6	84365449	rs217309	C	T	100	PASS	AC=2580;AF=0.515176;AN=5008;NS=2504;DP=20192;EAS_AF=0.4266;AMR_AF=0.4524;AFR_AF=0.6649;EUR_AF=0.4473;SAS_AF=0.5184;AA=T|||;VT=SNP
6	84365478	rs6940118	T	C	100	PASS	AC=325;AF=0.0648962;AN=5008;NS=2504;DP=20094;EAS_AF=0.0913;AMR_AF=0.0432;AFR_AF=0.0666;EUR_AF=0.0567;SAS_AF=0.0593;AA=T|||;VT=SNP
6	84366404	rs116871961	A	T	100	PASS	AC=17;AF=0.00339457;AN=5008;NS=2504;DP=19693;EAS_AF=0;AMR_AF=0.0086;AFR_AF=0.0008;EUR_AF=0.0089;SAS_AF=0.001;AA=A|||;VT=SNP
6	84366783	rs2273365	C	T	100	PASS	AC=353;AF=0.0704872;AN=5008;NS=2504;DP=16991;EAS_AF=0.0903;AMR_AF=0.0461;AFR_AF=0.087;EUR_AF=0.0567;SAS_AF=0.0593;AA=C|||;VT=SNP
6	84367735	rs73486947	C	T	100	PASS	AC=191;AF=0.038139;AN=5008;NS=2504;DP=14467;EAS_AF=0.0556;AMR_AF=0.0519;AFR_AF=0.0386;EUR_AF=0.0199;SAS_AF=0.0286;AA=C|||;VT=SNP
6	84368526	rs147468806	C	T	100	PASS	AC=36;AF=0.0071885;AN=5008;NS=2504;DP=14153;EAS_AF=0;AMR_AF=0.0058;AFR_AF=0;EUR_AF=0.0089;SAS_AF=0.0235;AA=C|||;VT=SNP
6	84369424	rs28610893	T	C	100	PASS	AC=958;AF=0.191294;AN=5008;NS=2504;DP=16429;EAS_AF=0.2361;AMR_AF=0.2983;AFR_AF=0.1225;EUR_AF=0.2376;SAS_AF=0.1145;AA=T|||;VT=SNP
6	84369815	rs76215862	G	T	100	PASS	AC=24;AF=0.00479233;AN=5008;NS=2504;DP=19122;EAS_AF=0;AMR_AF=0.0058;AFR_AF=0.0015;EUR_AF=0.0159;SAS_AF=0.002;AA=G|||;VT=SNP
6	84369853	rs72903589	T	C	100	PASS	AC=39;AF=0.00778754;AN=5008;NS=2504;DP=19690;EAS_AF=0.001;AMR_AF=0.0115;AFR_AF=0;EUR_AF=0.0199;SAS_AF=0.0102;AA=T|||;VT=SNP
6	84369869	rs217308	T	C	100	PASS	AC=1961;AF=0.391573;AN=5008;NS=2504;DP=19435;EAS_AF=0.4276;AMR_AF=0.4063;AFR_AF=0.2224;EUR_AF=0.4443;SAS_AF=0.5184;AA=T|||;VT=SNP
6	84370470	rs217307	T	C	100	PASS	AC=4996;AF=0.997604;AN=5008;NS=2504;DP=17755;EAS_AF=1;AMR_AF=0.9971;AFR_AF=1;EUR_AF=0.9911;SAS_AF=0.999;AA=C|||;VT=SNP
6	84371594	rs117491925	T	A	100	PASS	AC=38;AF=0.00758786;AN=5008;NS=2504;DP=16023;EAS_AF=0;AMR_AF=0.0187;AFR_AF=0;EUR_AF=0.0229;SAS_AF=0.002;AA=T|||;VT=SNP
6	84371749	rs62419593	C	T	100	PASS	AC=128;AF=0.0255591;AN=5008;NS=2504;DP=13728;EAS_AF=0.001;AMR_AF=0.0288;AFR_AF=0.0015;EUR_AF=0.0954;SAS_AF=0.0092;AA=C|||;VT=SNP
6	84372444	rs72903598	C	T	100	PASS	AC=349;AF=0.0696885;AN=5008;NS=2504;DP=15270;EAS_AF=0.0883;AMR_AF=0.0461;AFR_AF=0.0855;EUR_AF=0.0567;SAS_AF=0.0593;AA=C|||;VT=SNP
6	84372474	rs217305	A	G	100	PASS	AC=4826;AF=0.963658;AN=5008;NS=2504;DP=15870;EAS_AF=1;AMR_AF=0.9452;AFR_AF=0.9955;EUR_AF=0.8877;SAS_AF=0.9744;AA=G|||;VT=SNP
6	84372889	rs12199980	C	A	100	PASS	AC=239;AF=0.0477236;AN=5008;NS=2504;DP=19794;EAS_AF=0.0883;AMR_AF=0.0389;AFR_AF=0.0068;EUR_AF=0.0567;SAS_AF=0.0583;AA=C|||;VT=SNP
6	84372935	rs217304	A	G	100	PASS	AC=1933;AF=0.385982;AN=5008;NS=2504;DP=19480;EAS_AF=0.4276;AMR_AF=0.4121;AFR_AF=0.1997;EUR_AF=0.4433;SAS_AF=0.5174;AA=A|||;VT=SNP
6	84373058	rs60730	G	A	100	PASS	AC=2134;AF=0.426118;AN=5008;NS=2504;DP=19892;EAS_AF=0.4276;AMR_AF=0.4207;AFR_AF=0.348;EUR_AF=0.4433;SAS_AF=0.5164;AA=G|||;VT=SNP
6	84373067	rs13214492	G	T	100	PASS	AC=800;AF=0.159744;AN=5008;NS=2504;DP=19980;EAS_AF=0.1915;AMR_AF=0.1398;AFR_AF=0.0129;EUR_AF=0.2237;SAS_AF=0.274;AA=G|||;VT=SNP
6	84374695	rs117102779	T	C	100	PASS	AC=29;AF=0.00579073;AN=5008;NS=2504;DP=18750;EAS_AF=0;AMR_AF=0.0086;AFR_AF=0.0008;EUR_AF=0.0179;SAS_AF=0.0041;AA=T|||;VT=SNP
6	84375033	rs217303	G	A	100	PASS	AC=1902;AF=0.379792;AN=5008;NS=2504;DP=18175;EAS_AF=0.4256;AMR_AF=0.4049;AFR_AF=0.1808;EUR_AF=0.4443;SAS_AF=0.5174;AA=G|||;VT=SNP
6	84375103	rs13192685	C	A	100	PASS	AC=1118;AF=0.223243;AN=5008;NS=2504;DP=17338;EAS_AF=0.375;AMR_AF=0.2896;AFR_AF=0.0295;EUR_AF=0.2256;SAS_AF=0.2791;AA=C|||;VT=SNP
6	84375377	rs217302	G	A	100	PASS	AC=4440;AF=0.886581;AN=5008;NS=2504;DP=17590;EAS_AF=0.9474;AMR_AF=0.8573;AFR_AF=0.9455;EUR_AF=0.7634;SAS_AF=0.8916;AA=A|||;VT=SNP
6	84377985	rs217300	G	A	100	PASS	AC=1827;AF=0.364816;AN=5008;NS=2504;DP=21068;EAS_AF=0.4256;AMR_AF=0.3991;AFR_AF=0.1354;EUR_AF=0.4344;SAS_AF=0.5164;AA=G|||;VT=SNP
6	84379295	rs217298	A	C	100	PASS	AC=4096;AF=0.817891;AN=5008;NS=2504;DP=15488;EAS_AF=0.7639;AMR_AF=0.7017;AFR_AF=0.9289;EUR_AF=0.7465;SAS_AF=0.8793;AA=C|||;VT=SNP
6	84380164	rs61088842	T	A	100	PASS	AC=192;AF=0.0383387;AN=5008;NS=2504;DP=16990;EAS_AF=0.0556;AMR_AF=0.0519;AFR_AF=0.0393;EUR_AF=0.0199;SAS_AF=0.0286;AA=T|||;VT=SNP
6	84380492	rs1118543	G	C	100	PASS	AC=1837;AF=0.366813;AN=5008;NS=2504;DP=17071;EAS_AF=0.5198;AMR_AF=0.402;AFR_AF=0.2799;EUR_AF=0.3032;SAS_AF=0.3671;AA=C|||;VT=SNP
6	84380541	rs78196744	G	A	100	PASS	AC=49;AF=0.00978435;AN=5008;NS=2504;DP=17522;EAS_AF=0;AMR_AF=0.0115;AFR_AF=0.0008;EUR_AF=0.0368;SAS_AF=0.0031;AA=G|||;VT=SNP
6	84380660	rs11752615	C	T	100	PASS	AC=801;AF=0.159944;AN=5008;NS=2504;DP=16979;EAS_AF=0.1915;AMR_AF=0.1427;AFR_AF=0.0129;EUR_AF=0.2237;SAS_AF=0.273;AA=C|||;VT=SNP
6	84380923	rs217297	G	A	100	PASS	AC=2501;AF=0.499401;AN=5008;NS=2504;DP=19165;EAS_AF=0.4256;AMR_AF=0.4438;AFR_AF=0.612;EUR_AF=0.4453;SAS_AF=0.5184;AA=G|||;VT=SNP
6	84382034	rs72905514	G	A	100	PASS	AC=319;AF=0.0636981;AN=5008;NS=2504;DP=16961;EAS_AF=0.0883;AMR_AF=0.0432;AFR_AF=0.0651;EUR_AF=0.0567;SAS_AF=0.0583;AA=G|||;VT=SNP
6	84382458	rs77798593	C	A	100	PASS	AC=69;AF=0.013778;AN=5008;NS=2504;DP=16889;EAS_AF=0;AMR_AF=0.0202;AFR_AF=0.003;EUR_AF=0.0398;SAS_AF=0.0112;AA=C|||;VT=SNP
6	84382701	rs217296	T	A	100	PASS	AC=4369;AF=0.872404;AN=5008;NS=2504;DP=15563;EAS_AF=0.9474;AMR_AF=0.8516;AFR_AF=0.8949;EUR_AF=0.7634;SAS_AF=0.8916;AA=A|||;VT=SNP
6	84383958	rs217295	C	G	100	PASS	AC=1942;AF=0.38778;AN=5008;NS=2504;DP=12939;EAS_AF=0.4276;AMR_AF=0.4078;AFR_AF=0.2088;EUR_AF=0.4433;SAS_AF=0.5174;AA=C|||;VT=SNP
6	84384536	rs3798863	T	C	100	PASS	AC=165;AF=0.0329473;AN=5008;NS=2504;DP=17481;EAS_AF=0.0556;AMR_AF=0.0519;AFR_AF=0.0189;EUR_AF=0.0199;SAS_AF=0.0286;AA=T|||;VT=SNP
6	84384971	rs112668144	A	G	100	PASS	AC=24;AF=0.00479233;AN=5008;NS=2504;DP=16656;EAS_AF=0;AMR_AF=0.0086;AFR_AF=0;EUR_AF=0.0149;SAS_AF=0.0031;AA=A|||;VT=SNP
6	84385289	rs62419594	T	C	100	PASS	AC=143;AF=0.0285543;AN=5008;NS=2504;DP=14500;EAS_AF=0;AMR_AF=0.0303;AFR_AF=0.0174;EUR_AF=0.0895;SAS_AF=0.0092;AA=T|||;VT=SNP
6	84385751	rs72905519	G	T	100	PASS	AC=349;AF=0.0696885;AN=5008;NS=2504;DP=15926;EAS_AF=0.0883;AMR_AF=0.0461;AFR_AF=0.0862;EUR_AF=0.0567;SAS_AF=0.0583;AA=G|||;VT=SNP
6	84386172	rs72905520	G	A	100	PASS	AC=349;AF=0.0696885;AN=5008;NS=2504;DP=19604;EAS_AF=0.0883;AMR_AF=0.0461;AFR_AF=0.0862;EUR_AF=0.0567;SAS_AF=0.0583;AA=G|||;VT=SNP
6	84386308	rs56317217	G	A	100	PASS	AC=390;AF=0.0778754;AN=5008;NS=2504;DP=20047;EAS_AF=0.0883;AMR_AF=0.049;AFR_AF=0.115;EUR_AF=0.0577;SAS_AF=0.0583;AA=A|||;VT=SNP
6	84387905	rs91894	C	G	100	PASS	AC=1905;AF=0.380391;AN=5008;NS=2504;DP=18959;EAS_AF=0.4276;AMR_AF=0.4049;AFR_AF=0.1823;EUR_AF=0.4433;SAS_AF=0.5174;AA=C|||;VT=SNP
6	84388176	rs755101	T	C	100	PASS	AC=1150;AF=0.229633;AN=5008;NS=2504;DP=18672;EAS_AF=0.379;AMR_AF=0.2983;AFR_AF=0.0295;EUR_AF=0.2406;SAS_AF=0.2863;AA=T|||;VT=SNP
6	84389057	rs12197515	A	G	100	PASS	AC=345;AF=0.0688898;AN=5008;NS=2504;DP=17154;EAS_AF=0.0883;AMR_AF=0.0447;AFR_AF=0.0794;EUR_AF=0.0577;SAS_AF=0.0634;AA=A|||;VT=SNP
6	84390038	rs60532744	C	T	100	PASS	AC=193;AF=0.0385383;AN=5008;NS=2504;DP=17515;EAS_AF=0.0556;AMR_AF=0.0519;AFR_AF=0.0401;EUR_AF=0.0199;SAS_AF=0.0286;AA=C|||;VT=SNP
6	84390104	rs78593667	A	G	100	PASS	AC=37;AF=0.00738818;AN=5008;NS=2504;DP=17301;EAS_AF=0;AMR_AF=0.0144;AFR_AF=0;EUR_AF=0.0219;SAS_AF=0.0051;AA=A|||;VT=SNP
6	84390874	rs217294	T	A	100	PASS	AC=4343;AF=0.867212;AN=5008;NS=2504;DP=18534;EAS_AF=0.9464;AMR_AF=0.8458;AFR_AF=0.8949;EUR_AF=0.7485;SAS_AF=0.8855;AA=A|||;VT=SNP
6	84391540	rs1454130	T	G	100	PASS	AC=1151;AF=0.229832;AN=5008;NS=2504;DP=19149;EAS_AF=0.38;AMR_AF=0.2983;AFR_AF=0.0295;EUR_AF=0.2406;SAS_AF=0.2863;AA=T|||;VT=SNP
6	84392078	rs217293	T	C	100	PASS	AC=97;AF=0.019369;AN=5008;NS=2504;DP=13236;EAS_AF=0;AMR_AF=0.0331;AFR_AF=0.0008;EUR_AF=0.0586;SAS_AF=0.0143;AA=T|||;VT=SNP
6	84392539	rs77911444	C	T	100	PASS	AC=42;AF=0.00838658;AN=5008;NS=2504;DP=14072;EAS_AF=0;AMR_AF=0.0086;AFR_AF=0.0015;EUR_AF=0.0199;SAS_AF=0.0143;AA=C|||;VT=SNP
6	84392756	rs118097773	C	A	100	PASS	AC=42;AF=0.00838658;AN=5008;NS=2504;DP=18832;EAS_AF=0;AMR_AF=0.0086;AFR_AF=0.0015;EUR_AF=0.0199;SAS_AF=0.0143;AA=C|||;VT=SNP
6	84393633	rs35594074	C	T	100	PASS	AC=800;AF=0.159744;AN=5008;NS=2504;DP=17911;EAS_AF=0.1905;AMR_AF=0.1427;AFR_AF=0.0129;EUR_AF=0.2237;SAS_AF=0.273;AA=C|||;VT=SNP
6	84393942	rs217291	T	C	100	PASS	AC=1989;AF=0.397165;AN=5008;NS=2504;DP=20412;EAS_AF=0.4276;AMR_AF=0.4092;AFR_AF=0.2428;EUR_AF=0.4443;SAS_AF=0.5174;AA=T|||;VT=SNP
6	84394091	rs34346491	C	T	100	PASS	AC=801;AF=0.159944;AN=5008;NS=2504;DP=19173;EAS_AF=0.1915;AMR_AF=0.1427;AFR_AF=0.0129;EUR_AF=0.2237;SAS_AF=0.273;AA=C|||;VT=SNP
6	84394671	rs35787826	A	G	100	PASS	AC=23;AF=0.00459265;AN=5008;NS=2504;DP=18857;EAS_AF=0;AMR_AF=0.0086;AFR_AF=0.0015;EUR_AF=0.0139;SAS_AF=0.001;AA=A|||;VT=SNP
6	84395310	rs1454132	T	A	100	PASS	AC=828;AF=0.165335;AN=5008;NS=2504;DP=18715;EAS_AF=0.1925;AMR_AF=0.1484;AFR_AF=0.0129;EUR_AF=0.2386;SAS_AF=0.2802;AA=T|||;VT=SNP
6	84397119	rs73486960	A	G	100	PASS	AC=191;AF=0.038139;AN=5008;NS=2504;DP=17656;EAS_AF=0.0556;AMR_AF=0.0519;AFR_AF=0.0386;EUR_AF=0.0199;SAS_AF=0.0286;AA=A|||;VT=SNP
6	84397695	rs73486964	A	T	100	PASS	AC=191;AF=0.038139;AN=5008;NS=2504;DP=17998;EAS_AF=0.0556;AMR_AF=0.0519;AFR_AF=0.0386;EUR_AF=0.0199;SAS_AF=0.0286;AA=A|||;VT=SNP
6	84398074	rs11753966	T	A	100	PASS	AC=802;AF=0.160144;AN=5008;NS=2504;DP=17010;EAS_AF=0.1915;AMR_AF=0.1427;AFR_AF=0.0129;EUR_AF=0.2237;SAS_AF=0.274;AA=T|||;VT=SNP
6	84398565	rs217290	C	T	100	PASS	AC=1942;AF=0.38778;AN=5008;NS=2504;DP=20366;EAS_AF=0.4256;AMR_AF=0.4049;AFR_AF=0.2118;EUR_AF=0.4443;SAS_AF=0.5164;AA=C|||;VT=SNP
6	84399635	rs13215382	T	G	100	PASS	AC=1150;AF=0.229633;AN=5008;NS=2504;DP=13889;EAS_AF=0.379;AMR_AF=0.2983;AFR_AF=0.0295;EUR_AF=0.2406;SAS_AF=0.2863;AA=T|||;VT=SNP
6	84399772	rs7749272	A	G	100	PASS	AC=341;AF=0.0680911;AN=5008;NS=2504;DP=14864;EAS_AF=0.0883;AMR_AF=0.0447;AFR_AF=0.0802;EUR_AF=0.0567;SAS_AF=0.0593;AA=A|||;VT=SNP
6	84401480	rs72905532	G	A	100	PASS	AC=42;AF=0.00838658;AN=5008;NS=2504;DP=17220;EAS_AF=0;AMR_AF=0.013;AFR_AF=0.0015;EUR_AF=0.0268;SAS_AF=0.0041;AA=G|||;VT=SNP
6	84401807	rs217289	G	A	100	PASS	AC=1858;AF=0.371006;AN=5008;NS=2504;DP=16493;EAS_AF=0.4256;AMR_AF=0.4035;AFR_AF=0.1483;EUR_AF=0.4453;SAS_AF=0.5164;AA=G|||;VT=SNP
6	84402322	rs12525261	T	G	100	PASS	AC=1147;AF=0.229034;AN=5008;NS=2504;DP=19993;EAS_AF=0.376;AMR_AF=0.2983;AFR_AF=0.0295;EUR_AF=0.2406;SAS_AF=0.2863;AA=T|||;VT=SNP
6	84404745	rs57395822	C	A	100	PASS	AC=187;AF=0.0373403;AN=5008;NS=2504;DP=14833;EAS_AF=0.0516;AMR_AF=0.0519;AFR_AF=0.0386;EUR_AF=0.0199;SAS_AF=0.0286;AA=C|||;VT=SNP
6	84405335	rs12201719	T	G	100	PASS	AC=1666;AF=0.332668;AN=5008;NS=2504;DP=14343;EAS_AF=0.5218;AMR_AF=0.389;AFR_AF=0.1589;EUR_AF=0.3022;SAS_AF=0.364;AA=T|||;VT=SNP
6	84405507	rs12194716	C	T	100	PASS	AC=358;AF=0.0714856;AN=5008;NS=2504;DP=17054;EAS_AF=0.0903;AMR_AF=0.0461;AFR_AF=0.0915;EUR_AF=0.0567;SAS_AF=0.0583;AA=C|||;VT=SNP
6	84407199	rs73486977	T	C	100	PASS	AC=190;AF=0.0379393;AN=5008;NS=2504;DP=13238;EAS_AF=0.0546;AMR_AF=0.0519;AFR_AF=0.0386;EUR_AF=0.0199;SAS_AF=0.0286;AA=T|||;VT=SNP
6	84407466	rs217287	C	T	100	PASS	AC=1864;AF=0.372204;AN=5008;NS=2504;DP=14064;EAS_AF=0.4266;AMR_AF=0.4063;AFR_AF=0.1483;EUR_AF=0.4443;SAS_AF=0.5204;AA=T|||;VT=SNP
6	84407501	rs17260332	G	C	100	PASS	AC=804;AF=0.160543;AN=5008;NS=2504;DP=13511;EAS_AF=0.1944;AMR_AF=0.1412;AFR_AF=0.0129;EUR_AF=0.2237;SAS_AF=0.274;AA=G|||;VT=SNP
6	84408495	rs12200465	G	A	100	PASS	AC=341;AF=0.0680911;AN=5008;NS=2504;DP=17611;EAS_AF=0.0903;AMR_AF=0.0447;AFR_AF=0.0787;EUR_AF=0.0567;SAS_AF=0.0593;AA=G|||;VT=SNP
6	84409255	rs217286	A	G	100	PASS	AC=1957;AF=0.390775;AN=5008;NS=2504;DP=15243;EAS_AF=0.4325;AMR_AF=0.4049;AFR_AF=0.2292;EUR_AF=0.4334;SAS_AF=0.5123;AA=A|||;VT=SNP
6	84410228	rs813882	C	T	100	PASS	AC=1872;AF=0.373802;AN=5008;NS=2504;DP=18196;EAS_AF=0.5724;AMR_AF=0.3674;AFR_AF=0.2799;EUR_AF=0.2744;SAS_AF=0.4029;AA=C|||;VT=SNP
6	84410329	rs73486981	A	G	100	PASS	AC=210;AF=0.0419329;AN=5008;NS=2504;DP=17714;EAS_AF=0.0407;AMR_AF=0.0375;AFR_AF=0.0772;EUR_AF=0.0189;SAS_AF=0.0225;AA=A|||;VT=SNP
6	84410366	rs7751197	G	T	100	PASS	AC=526;AF=0.105032;AN=5008;NS=2504;DP=16832;EAS_AF=0.0863;AMR_AF=0.062;AFR_AF=0.2126;EUR_AF=0.0557;SAS_AF=0.0603;AA=G|||;VT=SNP
6	84411251	rs13204774	C	T	100	PASS	AC=1089;AF=0.217452;AN=5008;NS=2504;DP=15130;EAS_AF=0.4087;AMR_AF=0.3026;AFR_AF=0.0272;EUR_AF=0.1988;SAS_AF=0.2362;AA=C|||;VT=SNP
6	84411252	rs141258263	G	T	100	PASS	AC=41;AF=0.0081869;AN=5008;NS=2504;DP=15114;EAS_AF=0;AMR_AF=0.013;AFR_AF=0.0008;EUR_AF=0.0258;SAS_AF=0.0051;AA=G|||;VT=SNP
6	84411328	rs488311	G	T	100	PASS	AC=516;AF=0.103035;AN=5008;NS=2504;DP=15679;EAS_AF=0.127;AMR_AF=0.0519;AFR_AF=0.1157;EUR_AF=0.0567;SAS_AF=0.1452;AA=G|||;VT=SNP
6	84411459	rs13205234	G	A	100	PASS	AC=1098;AF=0.219249;AN=5008;NS=2504;DP=17322;EAS_AF=0.4087;AMR_AF=0.3026;AFR_AF=0.0333;EUR_AF=0.1988;SAS_AF=0.2372;AA=G|||;VT=SNP
6	84411853	rs217285	G	T	100	PASS	AC=318;AF=0.0634984;AN=5008;NS=2504;DP=17035;EAS_AF=0.0982;AMR_AF=0.0634;AFR_AF=0.0038;EUR_AF=0.1292;SAS_AF=0.0409;AA=G|||;VT=SNP
6	84412674	rs139801263	C	T	100	PASS	AC=49;AF=0.00978435;AN=5008;NS=2504;DP=15993;EAS_AF=0.001;AMR_AF=0.0202;AFR_AF=0.0023;EUR_AF=0.0219;SAS_AF=0.0092;AA=C|||;VT=SNP
6	84412693	rs522115	T	C	100	PASS	AC=519;AF=0.103634;AN=5008;NS=2504;DP=15752;EAS_AF=0.127;AMR_AF=0.0519;AFR_AF=0.118;EUR_AF=0.0567;SAS_AF=0.1452;AA=T|||;VT=SNP
6	84414940	rs6900297	C	T	100	PASS	AC=442;AF=0.0882588;AN=5008;NS=2504;DP=16129;EAS_AF=0.0873;AMR_AF=0.049;AFR_AF=0.1619;EUR_AF=0.0467;SAS_AF=0.0603;AA=C|||;VT=SNP
6	84418548	rs217283	G	C	100	PASS	AC=3250;AF=0.648962;AN=5008;NS=2504;DP=6328;EAS_AF=0.7321;AMR_AF=0.8012;AFR_AF=0.3321;EUR_AF=0.8181;SAS_AF=0.7096;AA=G|||;VT=SNP
6	84418653	rs217282	T	C	100	PASS	AC=4807;AF=0.959864;AN=5008;NS=2504;DP=8272;EAS_AF=0.9444;AMR_AF=0.9726;AFR_AF=0.9758;EUR_AF=0.9592;SAS_AF=0.9458;AA=C|||;VT=SNP
6	84418735	rs532851245	C	A	100	PASS	AC=18;AF=0.00359425;AN=5008;NS=2504;DP=7190;EAS_AF=0;AMR_AF=0.0014;AFR_AF=0.0015;EUR_AF=0.0149;SAS_AF=0;AA=C|||;VT=SNP
6	84419006	rs217281	C	G	100	PASS	AC=4807;AF=0.959864;AN=5008;NS=2504;DP=9788;EAS_AF=0.9444;AMR_AF=0.9726;AFR_AF=0.9758;EUR_AF=0.9592;SAS_AF=0.9458;AA=G|||;VT=SNP
6	84419793	rs624076	G	A	100	PASS	AC=1830;AF=0.365415;AN=5008;NS=2504;DP=19682;EAS_AF=0.2679;AMR_AF=0.2089;AFR_AF=0.7171;EUR_AF=0.1819;SAS_AF=0.2904;AA=A|||;VT=SNP
6	84419874	rs623681	A	T	100	PASS	AC=790;AF=0.157748;AN=5008;NS=2504;DP=18627;EAS_AF=0.1905;AMR_AF=0.1066;AFR_AF=0.1483;EUR_AF=0.1312;SAS_AF=0.2004;AA=A|||;VT=SNP
6	84420359	rs112159808	T	C	100	PASS	AC=34;AF=0.00678914;AN=5008;NS=2504;DP=17118;EAS_AF=0;AMR_AF=0.0115;AFR_AF=0.0008;EUR_AF=0.0229;SAS_AF=0.002;AA=T|||;VT=SNP
6	84420744	rs1745870	C	G	100	PASS	AC=1768;AF=0.353035;AN=5008;NS=2504;DP=16900;EAS_AF=0.2679;AMR_AF=0.2075;AFR_AF=0.671;EUR_AF=0.1819;SAS_AF=0.2904;AA=G|||;VT=SNP
6	84420886	rs592277	A	G	100	PASS	AC=3529;AF=0.704673;AN=5008;NS=2504;DP=14970;EAS_AF=0.6706;AMR_AF=0.634;AFR_AF=0.9561;EUR_AF=0.5716;SAS_AF=0.5869;AA=G|||;VT=SNP
6	84421152	rs147026063	C	T	100	PASS	AC=40;AF=0.00798722;AN=5008;NS=2504;DP=14769;EAS_AF=0;AMR_AF=0.0173;AFR_AF=0;EUR_AF=0.0229;SAS_AF=0.0051;AA=C|||;VT=SNP
6	84422823	rs146014422	G	A	100	PASS	AC=47;AF=0.00938498;AN=5008;NS=2504;DP=13260;EAS_AF=0;AMR_AF=0.0101;AFR_AF=0.0023;EUR_AF=0.0258;SAS_AF=0.0112;AA=G|||;VT=SNP
6	84423854	rs484056	C	T	100	PASS	AC=770;AF=0.153754;AN=5008;NS=2504;DP=18837;EAS_AF=0.1905;AMR_AF=0.098;AFR_AF=0.1483;EUR_AF=0.1173;SAS_AF=0.2004;AA=C|||;VT=SNP
6	84424822	rs62419598	T	C	100	PASS	AC=292;AF=0.0583067;AN=5008;NS=2504;DP=18446;EAS_AF=0.0556;AMR_AF=0.0303;AFR_AF=0.0915;EUR_AF=0.0408;SAS_AF=0.0542;AA=T|||;VT=SNP
6	84425863	rs79433378	T	C	100	PASS	AC=202;AF=0.0403355;AN=5008;NS=2504;DP=12451;EAS_AF=0.0556;AMR_AF=0.0274;AFR_AF=0.025;EUR_AF=0.0408;SAS_AF=0.0542;AA=T|||;VT=SNP
6	84426446	rs2924667	C	G	100	PASS	AC=1489;AF=0.297324;AN=5008;NS=2504;DP=15383;EAS_AF=0.2679;AMR_AF=0.1772;AFR_AF=0.4871;EUR_AF=0.167;SAS_AF=0.2904;AA=C|||;VT=SNP
6	84427106	rs62419600	C	G	100	PASS	AC=202;AF=0.0403355;AN=5008;NS=2504;DP=22966;EAS_AF=0.0556;AMR_AF=0.0274;AFR_AF=0.025;EUR_AF=0.0408;SAS_AF=0.0542;AA=C|||;VT=SNP
6	84427486	rs590243	C	A	100	PASS	AC=1397;AF=0.278954;AN=5008;NS=2504;DP=27579;EAS_AF=0.2679;AMR_AF=0.1671;AFR_AF=0.4244;EUR_AF=0.166;SAS_AF=0.2894;AA=a|||;VT=SNP
6	84427861	rs494873	T	G	100	PASS	AC=1774;AF=0.354233;AN=5008;NS=2504;DP=24124;EAS_AF=0.2679;AMR_AF=0.2017;AFR_AF=0.6891;EUR_AF=0.168;SAS_AF=0.2904;AA=a|||;VT=SNP
6	84427985	rs588015	G	A	100	PASS	AC=1747;AF=0.348842;AN=5008;NS=2504;DP=20954;EAS_AF=0.2679;AMR_AF=0.1988;AFR_AF=0.6694;EUR_AF=0.169;SAS_AF=0.2904;AA=g|||;VT=SNP
6	84428280	rs586661	C	T	100	PASS	AC=1751;AF=0.349641;AN=5008;NS=2504;DP=17683;EAS_AF=0.2708;AMR_AF=0.1988;AFR_AF=0.671;EUR_AF=0.168;SAS_AF=0.2904;AA=T|||;VT=SNP
6	84429095	rs142361745	C	T	100	PASS	AC=37;AF=0.00738818;AN=5008;NS=2504;DP=16651;EAS_AF=0;AMR_AF=0.0101;AFR_AF=0;EUR_AF=0.0288;SAS_AF=0.001;AA=C|||;VT=SNP
6	84430158	rs150338808	C	A	100	PASS	AC=9;AF=0.00179712;AN=5008;NS=2504;DP=20513;EAS_AF=0;AMR_AF=0;AFR_AF=0;EUR_AF=0.008;SAS_AF=0.001;AA=C|||;VT=SNP
6	84430401	rs6928028	G	C	100	PASS	AC=294;AF=0.0587061;AN=5008;NS=2504;DP=20819;EAS_AF=0.0565;AMR_AF=0.0303;AFR_AF=0.0923;EUR_AF=0.0408;SAS_AF=0.0542;AA=G|||;VT=SNP
6	84431520	rs515304	T	C	100	PASS	AC=3525;AF=0.703874;AN=5008;NS=2504;DP=17259;EAS_AF=0.6706;AMR_AF=0.634;AFR_AF=0.9561;EUR_AF=0.5686;SAS_AF=0.5859;AA=C|||;VT=SNP
6	84431602	rs60861212	T	A	100	PASS	AC=292;AF=0.0583067;AN=5008;NS=2504;DP=16340;EAS_AF=0.0556;AMR_AF=0.0303;AFR_AF=0.0915;EUR_AF=0.0408;SAS_AF=0.0542;AA=T|||;VT=SNP
6	84432959	rs570509	T	A	100	PASS	AC=1489;AF=0.297324;AN=5008;NS=2504;DP=19948;EAS_AF=0.2679;AMR_AF=0.1772;AFR_AF=0.4871;EUR_AF=0.166;SAS_AF=0.2914;AA=T|||;VT=SNP
6	84433002	rs78012579	G	C	100	PASS	AC=48;AF=0.00958466;AN=5008;NS=2504;DP=20206;EAS_AF=0;AMR_AF=0.0086;AFR_AF=0.0008;EUR_AF=0.0219;SAS_AF=0.0194;AA=G|||;VT=SNP
6	84433672	rs62419602	A	T	100	PASS	AC=292;AF=0.0583067;AN=5008;NS=2504;DP=20574;EAS_AF=0.0556;AMR_AF=0.0303;AFR_AF=0.0915;EUR_AF=0.0408;SAS_AF=0.0542;AA=A|||;VT=SNP
6	84434087	rs588134	C	T	100	PASS	AC=741;AF=0.147963;AN=5008;NS=2504;DP=19260;EAS_AF=0.1905;AMR_AF=0.0951;AFR_AF=0.1278;EUR_AF=0.1173;SAS_AF=0.2004;AA=C|||;VT=SNP
6	84435274	rs524004	A	T	100	PASS	AC=3523;AF=0.703474;AN=5008;NS=2504;DP=16448;EAS_AF=0.6706;AMR_AF=0.634;AFR_AF=0.9561;EUR_AF=0.5666;SAS_AF=0.5859;AA=T|||;VT=SNP
6	84436210	rs7757521	C	T	100	PASS	AC=59;AF=0.0117812;AN=5008;NS=2504;DP=16175;EAS_AF=0;AMR_AF=0.0187;AFR_AF=0;EUR_AF=0.0408;SAS_AF=0.0051;AA=C|||;VT=SNP
6	84436382	rs75991813	C	T	100	PASS	AC=292;AF=0.0583067;AN=5008;NS=2504;DP=16405;EAS_AF=0.0556;AMR_AF=0.0303;AFR_AF=0.0915;EUR_AF=0.0408;SAS_AF=0.0542;AA=C|||;VT=SNP
6	84436648	rs62419604	A	T	100	PASS	AC=292;AF=0.0583067;AN=5008;NS=2504;DP=19721;EAS_AF=0.0556;AMR_AF=0.0303;AFR_AF=0.0915;EUR_AF=0.0408;SAS_AF=0.0542;AA=A|||;VT=SNP
6	84437210	rs79829347	T	G	100	PASS	AC=24;AF=0.00479233;AN=5008;NS=2504;DP=19154;EAS_AF=0;AMR_AF=0.0072;AFR_AF=0.0015;EUR_AF=0.0139;SAS_AF=0.0031;AA=T|||;VT=SNP
6	84437425	rs660956	C	A	100	PASS	AC=1489;AF=0.297324;AN=5008;NS=2504;DP=17905;EAS_AF=0.2679;AMR_AF=0.1772;AFR_AF=0.4879;EUR_AF=0.166;SAS_AF=0.2904;AA=C|||;VT=SNP
6	84438410	rs675377	C	T	100	PASS	AC=770;AF=0.153754;AN=5008;NS=2504;DP=19377;EAS_AF=0.1905;AMR_AF=0.0994;AFR_AF=0.1475;EUR_AF=0.1173;SAS_AF=0.2004;AA=C|||;VT=SNP
6	84439901	rs584617	C	T	100	PASS	AC=729;AF=0.145567;AN=5008;NS=2504;DP=17260;EAS_AF=0.1905;AMR_AF=0.0951;AFR_AF=0.1165;EUR_AF=0.1183;SAS_AF=0.2025;AA=C|||;VT=SNP
6	84441614	rs116998383	A	G	100	PASS	AC=35;AF=0.00698882;AN=5008;NS=2504;DP=18838;EAS_AF=0;AMR_AF=0.0173;AFR_AF=0;EUR_AF=0.0199;SAS_AF=0.0031;AA=A|||;VT=SNP
6	84441843	rs111948092	G	C	100	PASS	AC=15;AF=0.00299521;AN=5008;NS=2504;DP=17402;EAS_AF=0;AMR_AF=0.0029;AFR_AF=0.0008;EUR_AF=0.0119;SAS_AF=0;AA=G|||;VT=SNP
6	84441926	rs614565	T	C	100	PASS	AC=1638;AF=0.327077;AN=5008;NS=2504;DP=17208;EAS_AF=0.2688;AMR_AF=0.1974;AFR_AF=0.5794;EUR_AF=0.167;SAS_AF=0.3027;AA=C|||;VT=SNP
6	84442204	rs548029	A	C	100	PASS	AC=4834;AF=0.965256;AN=5008;NS=2504;DP=15567;EAS_AF=0.999;AMR_AF=0.9496;AFR_AF=0.9985;EUR_AF=0.8817;SAS_AF=0.9826;AA=C|||;VT=SNP
6	84443250	rs640984	C	T	100	PASS	AC=1476;AF=0.294728;AN=5008;NS=2504;DP=19734;EAS_AF=0.2748;AMR_AF=0.1801;AFR_AF=0.4705;EUR_AF=0.166;SAS_AF=0.2914;AA=T|||;VT=SNP
6	84444222	rs77703513	A	G	100	PASS	AC=204;AF=0.0407348;AN=5008;NS=2504;DP=15767;EAS_AF=0.0565;AMR_AF=0.0274;AFR_AF=0.0257;EUR_AF=0.0408;SAS_AF=0.0542;AA=A|||;VT=SNP
6	84444255	rs655805	T	C	100	PASS	AC=781;AF=0.15595;AN=5008;NS=2504;DP=16875;EAS_AF=0.1905;AMR_AF=0.098;AFR_AF=0.149;EUR_AF=0.1173;SAS_AF=0.2106;AA=A|||;VT=SNP
6	84444818	rs524837	A	G	100	PASS	AC=1655;AF=0.330471;AN=5008;NS=2504;DP=12876;EAS_AF=0.2778;AMR_AF=0.1988;AFR_AF=0.5862;EUR_AF=0.168;SAS_AF=0.2996;AA=G|||;VT=SNP
6	84445219	rs670404	C	A	100	PASS	AC=751;AF=0.14996;AN=5008;NS=2504;DP=18688;EAS_AF=0.1905;AMR_AF=0.0951;AFR_AF=0.1278;EUR_AF=0.1173;SAS_AF=0.2106;AA=C|||;VT=SNP
6	84445875	rs117643996	A	G	100	PASS	AC=126;AF=0.0251597;AN=5008;NS=2504;DP=16885;EAS_AF=0;AMR_AF=0.0317;AFR_AF=0.003;EUR_AF=0.0417;SAS_AF=0.0593;AA=A|||;VT=SNP
6	84445971	rs118167493	C	T	100	PASS	AC=19;AF=0.00379393;AN=5008;NS=2504;DP=16133;EAS_AF=0;AMR_AF=0.0029;AFR_AF=0.0015;EUR_AF=0.0149;SAS_AF=0;AA=C|||;VT=SNP
6	84447452	rs1092609	G	A	100	PASS	AC=766;AF=0.152955;AN=5008;NS=2504;DP=14067;EAS_AF=0.1905;AMR_AF=0.0965;AFR_AF=0.1452;EUR_AF=0.1173;SAS_AF=0.2014;AA=G|||;VT=SNP
6	84447476	rs78745544	C	T	100	PASS	AC=209;AF=0.0417332;AN=5008;NS=2504;DP=12288;EAS_AF=0.0575;AMR_AF=0.0274;AFR_AF=0.028;EUR_AF=0.0408;SAS_AF=0.0552;AA=C|||;VT=SNP
6	84448667	rs512772	T	G	100	PASS	AC=1743;AF=0.348043;AN=5008;NS=2504;DP=18309;EAS_AF=0.2768;AMR_AF=0.2017;AFR_AF=0.6505;EUR_AF=0.17;SAS_AF=0.2996;AA=G|||;VT=SNP
6	84448905	rs13208065	A	G	100	PASS	AC=1418;AF=0.283147;AN=5008;NS=2504;DP=17662;EAS_AF=0.3919;AMR_AF=0.4207;AFR_AF=0.0265;EUR_AF=0.4016;SAS_AF=0.2986;AA=A|||;VT=SNP
6	84449419	rs6924921	A	G	100	PASS	AC=244;AF=0.048722;AN=5008;NS=2504;DP=19843;EAS_AF=0.0565;AMR_AF=0.0303;AFR_AF=0.0545;EUR_AF=0.0408;SAS_AF=0.0542;AA=A|||;VT=SNP
6	84449814	rs627528	T	C	100	PASS	AC=4947;AF=0.987819;AN=5008;NS=2504;DP=18274;EAS_AF=1;AMR_AF=0.987;AFR_AF=1;EUR_AF=0.9573;SAS_AF=0.9908;AA=C|||;VT=SNP
6	84450331	rs185388459	T	A	100	PASS	AC=35;AF=0.00698882;AN=5008;NS=2504;DP=13838;EAS_AF=0;AMR_AF=0.0058;AFR_AF=0;EUR_AF=0.007;SAS_AF=0.0245;AA=T|||;VT=SNP
6	84454084	rs76635736	G	A	100	PASS	AC=47;AF=0.00938498;AN=5008;NS=2504;DP=16284;EAS_AF=0.001;AMR_AF=0.0216;AFR_AF=0;EUR_AF=0.0298;SAS_AF=0.001;AA=G|||;VT=SNP
6	84454715	rs139802898	A	C	100	PASS	AC=48;AF=0.00958466;AN=5008;NS=2504;DP=13707;EAS_AF=0;AMR_AF=0.0029;AFR_AF=0.0015;EUR_AF=0.0159;SAS_AF=0.0286;AA=A|||;VT=SNP
6	84455519	rs536602	C	T	100	PASS	AC=1725;AF=0.344449;AN=5008;NS=2504;DP=19328;EAS_AF=0.2738;AMR_AF=0.2003;AFR_AF=0.6475;EUR_AF=0.169;SAS_AF=0.2904;AA=T|||;VT=SNP
6	84455544	rs142401244	A	T	100	PASS	AC=48;AF=0.00958466;AN=5008;NS=2504;DP=19551;EAS_AF=0;AMR_AF=0.0029;AFR_AF=0.0015;EUR_AF=0.0159;SAS_AF=0.0286;AA=A|||;VT=SNP
6	84455796	rs630166	T	C	100	PASS	AC=1754;AF=0.35024;AN=5008;NS=2504;DP=18388;EAS_AF=0.2748;AMR_AF=0.2032;AFR_AF=0.6664;EUR_AF=0.17;SAS_AF=0.2904;AA=C|||;VT=SNP
6	84456053	rs629185	A	T	100	PASS	AC=1372;AF=0.273962;AN=5008;NS=2504;DP=18233;EAS_AF=0.2738;AMR_AF=0.1686;AFR_AF=0.4002;EUR_AF=0.165;SAS_AF=0.2904;AA=A|||;VT=SNP
6	84456102	rs2085052	T	A	100	PASS	AC=202;AF=0.0403355;AN=5008;NS=2504;DP=18510;EAS_AF=0.0556;AMR_AF=0.0274;AFR_AF=0.0257;EUR_AF=0.0398;SAS_AF=0.0542;AA=T|||;VT=SNP
6	84458116	rs112567504	T	C	100	PASS	AC=35;AF=0.00698882;AN=5008;NS=2504;DP=15442;EAS_AF=0;AMR_AF=0.0115;AFR_AF=0.0008;EUR_AF=0.0239;SAS_AF=0.002;AA=T|||;VT=SNP
6	84458896	rs139308969	C	T	100	PASS	AC=34;AF=0.00678914;AN=5008;NS=2504;DP=16400;EAS_AF=0;AMR_AF=0.0173;AFR_AF=0;EUR_AF=0.0199;SAS_AF=0.002;AA=C|||;VT=SNP
6	84459032	rs584842	T	C	100	PASS	AC=1008;AF=0.201278;AN=5008;NS=2504;DP=17029;EAS_AF=0.1905;AMR_AF=0.1167;AFR_AF=0.3101;EUR_AF=0.1272;SAS_AF=0.2014;AA=T|||;VT=SNP
6	84459410	rs583014	A	T	100	PASS	AC=1742;AF=0.347843;AN=5008;NS=2504;DP=16319;EAS_AF=0.2738;AMR_AF=0.2032;AFR_AF=0.6505;EUR_AF=0.1789;SAS_AF=0.2914;AA=T|||;VT=SNP
6	84459617	rs548111	A	G	100	PASS	AC=1745;AF=0.348442;AN=5008;NS=2504;DP=15879;EAS_AF=0.2758;AMR_AF=0.2032;AFR_AF=0.6505;EUR_AF=0.1799;SAS_AF=0.2914;AA=G|||;VT=SNP
6	84459676	rs679615	T	C	100	PASS	AC=812;AF=0.162141;AN=5008;NS=2504;DP=16276;EAS_AF=0.1915;AMR_AF=0.1052;AFR_AF=0.1664;EUR_AF=0.1272;SAS_AF=0.2025;AA=T|||;VT=SNP
6	84460111	rs62419642	T	A	100	PASS	AC=294;AF=0.0587061;AN=5008;NS=2504;DP=10120;EAS_AF=0.0615;AMR_AF=0.0476;AFR_AF=0.0469;EUR_AF=0.0726;SAS_AF=0.0654;AA=A|||;VT=SNP
6	84460407	rs11969070	C	T	100	PASS	AC=182;AF=0.0363419;AN=5008;NS=2504;DP=11905;EAS_AF=0;AMR_AF=0.0317;AFR_AF=0.1006;EUR_AF=0.0249;SAS_AF=0.002;AA=C|||;VT=SNP
6	84460431	rs500164	A	G	100	PASS	AC=811;AF=0.161941;AN=5008;NS=2504;DP=12147;EAS_AF=0.1905;AMR_AF=0.1052;AFR_AF=0.1664;EUR_AF=0.1272;SAS_AF=0.2025;AA=A|||;VT=SNP
6	84460609	rs181466328	C	T	100	PASS	AC=15;AF=0.00299521;AN=5008;NS=2504;DP=11628;EAS_AF=0;AMR_AF=0.0014;AFR_AF=0.0023;EUR_AF=0.0109;SAS_AF=0;AA=C|||;VT=SNP
6	84460614	rs7453133	C	T	100	PASS	AC=203;AF=0.0405351;AN=5008;NS=2504;DP=12421;EAS_AF=0.0556;AMR_AF=0.0274;AFR_AF=0.0272;EUR_AF=0.0398;SAS_AF=0.0532;AA=C|||;VT=SNP
6	84460979	rs117842345	T	C	100	PASS	AC=16;AF=0.00319489;AN=5008;NS=2504;DP=15311;EAS_AF=0;AMR_AF=0.0086;AFR_AF=0.0008;EUR_AF=0.008;SAS_AF=0.001;AA=T|||;VT=SNP
6	84463681	rs79412013	G	A	100	PASS	AC=261;AF=0.0521166;AN=5008;NS=2504;DP=18237;EAS_AF=0.0556;AMR_AF=0.0303;AFR_AF=0.0681;EUR_AF=0.0408;SAS_AF=0.0542;AA=G|||;VT=SNP
6	84464442	rs62419643	T	A	100	PASS	AC=202;AF=0.0403355;AN=5008;NS=2504;DP=16131;EAS_AF=0.0556;AMR_AF=0.0274;AFR_AF=0.0257;EUR_AF=0.0398;SAS_AF=0.0542;AA=T|||;VT=SNP
6	84464666	rs512670	C	T	100	PASS	AC=812;AF=0.162141;AN=5008;NS=2504;DP=16307;EAS_AF=0.1905;AMR_AF=0.1052;AFR_AF=0.1672;EUR_AF=0.1272;SAS_AF=0.2025;AA=C|||;VT=SNP
6	84465987	rs12196176	C	G	100	PASS	AC=37;AF=0.00738818;AN=5008;NS=2504;DP=15209;EAS_AF=0;AMR_AF=0.0058;AFR_AF=0.0015;EUR_AF=0.0169;SAS_AF=0.0143;AA=C|||;VT=SNP
6	84467747	rs493977	A	G	100	PASS	AC=810;AF=0.161741;AN=5008;NS=2504;DP=22287;EAS_AF=0.1905;AMR_AF=0.1052;AFR_AF=0.1664;EUR_AF=0.1272;SAS_AF=0.2014;AA=A|||;VT=SNP
6	84468779	rs113105647	C	T	100	PASS	AC=37;AF=0.00738818;AN=5008;NS=2504;DP=17994;EAS_AF=0;AMR_AF=0.0115;AFR_AF=0.0008;EUR_AF=0.0239;SAS_AF=0.0041;AA=C|||;VT=SNP
6	84469087	rs548730	G	C	100	PASS	AC=1742;AF=0.347843;AN=5008;NS=2504;DP=15891;EAS_AF=0.2748;AMR_AF=0.2032;AFR_AF=0.6498;EUR_AF=0.1789;SAS_AF=0.2914;AA=C|||;VT=SNP
6	84469592	rs62419644	C	A	100	PASS	AC=202;AF=0.0403355;AN=5008;NS=2504;DP=18365;EAS_AF=0.0565;AMR_AF=0.0274;AFR_AF=0.025;EUR_AF=0.0398;SAS_AF=0.0542;AA=C|||;VT=SNP
6	84469605	rs62419645	A	G	100	PASS	AC=202;AF=0.0403355;AN=5008;NS=2504;DP=18864;EAS_AF=0.0565;AMR_AF=0.0274;AFR_AF=0.025;EUR_AF=0.0398;SAS_AF=0.0542;AA=A|||;VT=SNP
6	84469645	rs623263	T	C	100	PASS	AC=965;AF=0.192692;AN=5008;NS=2504;DP=19662;EAS_AF=0.1905;AMR_AF=0.1167;AFR_AF=0.2769;EUR_AF=0.1272;SAS_AF=0.2025;AA=T|||;VT=SNP
6	84471826	rs1171534	A	G	100	PASS	AC=1744;AF=0.348243;AN=5008;NS=2504;DP=20531;EAS_AF=0.2758;AMR_AF=0.2032;AFR_AF=0.6505;EUR_AF=0.1789;SAS_AF=0.2914;AA=G|||;VT=SNP
6	84472284	rs117024133	T	C	100	PASS	AC=49;AF=0.00978435;AN=5008;NS=2504;DP=17191;EAS_AF=0;AMR_AF=0.0101;AFR_AF=0.0023;EUR_AF=0.0258;SAS_AF=0.0133;AA=T|||;VT=SNP
6	84473062	rs17789158	A	G	100	PASS	AC=204;AF=0.0407348;AN=5008;NS=2504;DP=15149;EAS_AF=0.0565;AMR_AF=0.0274;AFR_AF=0.0257;EUR_AF=0.0398;SAS_AF=0.0552;AA=A|||;VT=SNP
6	84473736	rs1171533	C	T	100	PASS	AC=1737;AF=0.346845;AN=5008;NS=2504;DP=16895;EAS_AF=0.2718;AMR_AF=0.2032;AFR_AF=0.649;EUR_AF=0.1779;SAS_AF=0.2914;AA=T|||;VT=SNP
6	84475100	rs814016	G	C	100	PASS	AC=1264;AF=0.252396;AN=5008;NS=2504;DP=18124;EAS_AF=0.4732;AMR_AF=0.3012;AFR_AF=0.1301;EUR_AF=0.169;SAS_AF=0.2413;AA=G|||;VT=SNP
6	84476928	rs62419648	C	T	100	PASS	AC=56;AF=0.0111821;AN=5008;NS=2504;DP=21292;EAS_AF=0;AMR_AF=0.0245;AFR_AF=0.0015;EUR_AF=0.0278;SAS_AF=0.0092;AA=C|||;VT=SNP
6	84479194	rs686692	G	T	100	PASS	AC=1464;AF=0.292332;AN=5008;NS=2504;DP=15991;EAS_AF=0.4692;AMR_AF=0.3271;AFR_AF=0.2716;EUR_AF=0.165;SAS_AF=0.2444;AA=G|||;VT=SNP
6	84479399	rs10943954	G	T	100	PASS	AC=2437;AF=0.486621;AN=5008;NS=2504;DP=16506;EAS_AF=0.4792;AMR_AF=0.5663;AFR_AF=0.0908;EUR_AF=0.7813;SAS_AF=0.6697;AA=G|||;VT=SNP
6	84479711	rs772909	T	C	100	PASS	AC=4814;AF=0.961262;AN=5008;NS=2504;DP=19256;EAS_AF=0.9593;AMR_AF=0.9712;AFR_AF=0.9697;EUR_AF=0.9602;SAS_AF=0.9458;AA=T|||;VT=SNP
6	84479999	rs1853802	G	T	100	PASS	AC=2437;AF=0.486621;AN=5008;NS=2504;DP=16760;EAS_AF=0.4792;AMR_AF=0.5663;AFR_AF=0.0908;EUR_AF=0.7813;SAS_AF=0.6697;AA=G|||;VT=SNP
6	84480183	rs1574945	T	A	100	PASS	AC=4804;AF=0.959265;AN=5008;NS=2504;DP=15000;EAS_AF=0.9593;AMR_AF=0.9712;AFR_AF=0.9622;EUR_AF=0.9602;SAS_AF=0.9458;AA=A|||;VT=SNP
6	84481305	rs1629054	T	C	100	PASS	AC=2286;AF=0.45647;AN=5008;NS=2504;DP=21344;EAS_AF=0.4831;AMR_AF=0.3963;AFR_AF=0.8132;EUR_AF=0.1779;SAS_AF=0.2761;AA=C|||;VT=SNP
6	84481870	rs688804	T	C	100	PASS	AC=1282;AF=0.25599;AN=5008;NS=2504;DP=21360;EAS_AF=0.4722;AMR_AF=0.3156;AFR_AF=0.1377;EUR_AF=0.165;SAS_AF=0.2444;AA=T|||;VT=SNP
6	84482201	rs72905602	G	A	100	PASS	AC=89;AF=0.0177716;AN=5008;NS=2504;DP=18717;EAS_AF=0;AMR_AF=0.0216;AFR_AF=0;EUR_AF=0.0606;SAS_AF=0.0133;AA=G|||;VT=SNP
6	84484368	rs7770970	C	T	100	PASS	AC=2434;AF=0.486022;AN=5008;NS=2504;DP=19428;EAS_AF=0.4762;AMR_AF=0.5663;AFR_AF=0.0908;EUR_AF=0.7813;SAS_AF=0.6697;AA=C|||;VT=SNP
6	84485164	rs13220617	C	T	100	PASS	AC=988;AF=0.197284;AN=5008;NS=2504;DP=17581;EAS_AF=0.1786;AMR_AF=0.219;AFR_AF=0.0166;EUR_AF=0.3827;SAS_AF=0.2546;AA=C|||;VT=SNP
6	84486598	rs603776	T	A	100	PASS	AC=1655;AF=0.330471;AN=5008;NS=2504;DP=20192;EAS_AF=0.4831;AMR_AF=0.3617;AFR_AF=0.3578;EUR_AF=0.173;SAS_AF=0.2761;AA=T|||;VT=SNP
6	84489416	rs607445	G	A	100	PASS	AC=1653;AF=0.330072;AN=5008;NS=2504;DP=14863;EAS_AF=0.4831;AMR_AF=0.3617;AFR_AF=0.3578;EUR_AF=0.171;SAS_AF=0.2761;AA=G|||;VT=SNP
6	84489476	rs11758246	C	G	100	PASS	AC=15;AF=0.00299521;AN=5008;NS=2504;DP=16953;EAS_AF=0;AMR_AF=0.0014;AFR_AF=0.0023;EUR_AF=0.0109;SAS_AF=0;AA=C|||;VT=SNP
6	84489851	rs1145703	A	G	100	PASS	AC=2373;AF=0.473842;AN=5008;NS=2504;DP=18168;EAS_AF=0.4762;AMR_AF=0.5648;AFR_AF=0.0439;EUR_AF=0.7833;SAS_AF=0.6697;AA=A|||;VT=SNP
6	84489881	rs72907613	C	T	100	PASS	AC=289;AF=0.0577077;AN=5008;NS=2504;DP=18705;EAS_AF=0.0873;AMR_AF=0.0476;AFR_AF=0.0106;EUR_AF=0.0666;SAS_AF=0.089;AA=C|||;VT=SNP
6	84490622	rs10806263	G	A	100	PASS	AC=2375;AF=0.474241;AN=5008;NS=2504;DP=21200;EAS_AF=0.4762;AMR_AF=0.5663;AFR_AF=0.0446;EUR_AF=0.7833;SAS_AF=0.6697;AA=G|||;VT=SNP
6	84490881	rs626674	T	C	100	PASS	AC=1467;AF=0.292931;AN=5008;NS=2504;DP=20965;EAS_AF=0.4732;AMR_AF=0.3271;AFR_AF=0.2716;EUR_AF=0.163;SAS_AF=0.2454;AA=T|||;VT=SNP
6	84491473	rs76926375	T	G	100	PASS	AC=44;AF=0.00878594;AN=5008;NS=2504;DP=20638;EAS_AF=0;AMR_AF=0.0029;AFR_AF=0.0015;EUR_AF=0.0119;SAS_AF=0.0286;AA=T|||;VT=SNP
6	84492261	rs13197833	G	T	100	PASS	AC=999;AF=0.199481;AN=5008;NS=2504;DP=19724;EAS_AF=0.1865;AMR_AF=0.219;AFR_AF=0.0159;EUR_AF=0.3847;SAS_AF=0.2566;AA=G|||;VT=SNP
6	84492278	rs672688	T	C	100	PASS	AC=4803;AF=0.959065;AN=5008;NS=2504;DP=19435;EAS_AF=0.9593;AMR_AF=0.9712;AFR_AF=0.9614;EUR_AF=0.9602;SAS_AF=0.9458;AA=C|||;VT=SNP
6	84492477	rs673531	T	C	100	PASS	AC=4803;AF=0.959065;AN=5008;NS=2504;DP=17510;EAS_AF=0.9593;AMR_AF=0.9712;AFR_AF=0.9614;EUR_AF=0.9602;SAS_AF=0.9458;AA=T|||;VT=SNP
6	84493078	rs676282	C	A	100	PASS	AC=1653;AF=0.330072;AN=5008;NS=2504;DP=20769;EAS_AF=0.4821;AMR_AF=0.3631;AFR_AF=0.3578;EUR_AF=0.171;SAS_AF=0.2761;AA=C|||;VT=SNP
6	84493350	rs6454338	G	C	100	PASS	AC=2437;AF=0.486621;AN=5008;NS=2504;DP=22697;EAS_AF=0.4762;AMR_AF=0.5648;AFR_AF=0.0915;EUR_AF=0.7833;SAS_AF=0.6708;AA=G|||;VT=SNP
6	84493446	rs7349874	C	G	100	PASS	AC=2373;AF=0.473842;AN=5008;NS=2504;DP=22206;EAS_AF=0.4762;AMR_AF=0.5648;AFR_AF=0.0439;EUR_AF=0.7833;SAS_AF=0.6697;AA=C|||;VT=SNP
6	84493977	rs118103985	A	C	100	PASS	AC=41;AF=0.0081869;AN=5008;NS=2504;DP=19670;EAS_AF=0;AMR_AF=0.0115;AFR_AF=0.003;EUR_AF=0.0189;SAS_AF=0.0102;AA=A|||;VT=SNP
6	84495273	rs72907617	C	T	100	PASS	AC=89;AF=0.0177716;AN=5008;NS=2504;DP=17039;EAS_AF=0;AMR_AF=0.0216;AFR_AF=0;EUR_AF=0.0606;SAS_AF=0.0133;AA=C|||;VT=SNP
6	84495477	rs610196	C	T	100	PASS	AC=4800;AF=0.958466;AN=5008;NS=2504;DP=18665;EAS_AF=0.9593;AMR_AF=0.9683;AFR_AF=0.9614;EUR_AF=0.9592;SAS_AF=0.9458;AA=T|||;VT=SNP
6	84496396	rs78349759	C	T	100	PASS	AC=44;AF=0.00878594;AN=5008;NS=2504;DP=20006;EAS_AF=0;AMR_AF=0.013;AFR_AF=0.0159;EUR_AF=0.0129;SAS_AF=0.001;AA=C|||;VT=SNP
6	84496700	rs149255008	G	A	100	PASS	AC=51;AF=0.0101837;AN=5008;NS=2504;DP=17417;EAS_AF=0.001;AMR_AF=0.0231;AFR_AF=0;EUR_AF=0.0328;SAS_AF=0.001;AA=G|||;VT=SNP
6	84497856	rs641469	C	T	100	PASS	AC=1280;AF=0.255591;AN=5008;NS=2504;DP=17552;EAS_AF=0.4712;AMR_AF=0.317;AFR_AF=0.1377;EUR_AF=0.163;SAS_AF=0.2444;AA=C|||;VT=SNP
6	84498418	rs117448311	T	C	100	PASS	AC=18;AF=0.00359425;AN=5008;NS=2504;DP=15726;EAS_AF=0;AMR_AF=0.0029;AFR_AF=0.0008;EUR_AF=0.0139;SAS_AF=0.001;AA=T|||;VT=SNP
6	84501600	rs592188	C	T	100	PASS	AC=4804;AF=0.959265;AN=5008;NS=2504;DP=18587;EAS_AF=0.9593;AMR_AF=0.9712;AFR_AF=0.9622;EUR_AF=0.9602;SAS_AF=0.9458;AA=c|||;VT=SNP
6	84503002	rs561857252	G	A	100	PASS	AC=18;AF=0.00359425;AN=5008;NS=2504;DP=12825;EAS_AF=0;AMR_AF=0.0086;AFR_AF=0.0008;EUR_AF=0.0099;SAS_AF=0.001;AA=G|||;VT=SNP
6	84503041	rs653345	T	G	100	PASS	AC=4803;AF=0.959065;AN=5008;NS=2504;DP=15013;EAS_AF=0.9593;AMR_AF=0.9712;AFR_AF=0.9614;EUR_AF=0.9602;SAS_AF=0.9458;AA=G|||;VT=SNP
6	84503752	rs114022869	A	T	100	PASS	AC=136;AF=0.0271565;AN=5008;NS=2504;DP=16733;EAS_AF=0.0188;AMR_AF=0.0086;AFR_AF=0.0598;EUR_AF=0.0099;SAS_AF=0.0225;AA=T|||;VT=SNP
6	84504133	rs117102686	G	A	100	PASS	AC=33;AF=0.00658946;AN=5008;NS=2504;DP=13487;EAS_AF=0.001;AMR_AF=0.0086;AFR_AF=0.0008;EUR_AF=0.0239;SAS_AF=0.001;AA=G|||;VT=SNP
6	84504749	rs671367	C	A	100	PASS	AC=1286;AF=0.256789;AN=5008;NS=2504;DP=9634;EAS_AF=0.4722;AMR_AF=0.3199;AFR_AF=0.1377;EUR_AF=0.166;SAS_AF=0.2444;AA=C|||;VT=SNP
6	84504913	rs189951712	G	T	100	PASS	AC=29;AF=0.00579073;AN=5008;NS=2504;DP=9162;EAS_AF=0;AMR_AF=0.013;AFR_AF=0.0015;EUR_AF=0.0169;SAS_AF=0.001;AA=g|||;VT=SNP
6	84505942	rs2764724	T	C	100	PASS	AC=4822;AF=0.962859;AN=5008;NS=2504;DP=18944;EAS_AF=0.9593;AMR_AF=0.9712;AFR_AF=0.9735;EUR_AF=0.9612;SAS_AF=0.9479;AA=C|||;VT=SNP
6	84514103	rs603859	T	C	100	PASS	AC=2169;AF=0.433107;AN=5008;NS=2504;DP=19589;EAS_AF=0.4712;AMR_AF=0.3746;AFR_AF=0.7693;EUR_AF=0.17;SAS_AF=0.2515;AA=C|||;VT=SNP
6	84516524	rs10943957	T	A	100	PASS	AC=2443;AF=0.487819;AN=5008;NS=2504;DP=15624;EAS_AF=0.4881;AMR_AF=0.5865;AFR_AF=0.0477;EUR_AF=0.7893;SAS_AF=0.7025;AA=T|||;VT=SNP
6	84519157	rs6922938	C	T	100	PASS	AC=2561;AF=0.511382;AN=5008;NS=2504;DP=16317;EAS_AF=0.4881;AMR_AF=0.5908;AFR_AF=0.1346;EUR_AF=0.7893;SAS_AF=0.7025;AA=C|||;VT=SNP
6	84519391	rs7741567	T	G	100	PASS	AC=4820;AF=0.96246;AN=5008;NS=2504;DP=14844;EAS_AF=0.9593;AMR_AF=0.9712;AFR_AF=0.9735;EUR_AF=0.9602;SAS_AF=0.9468;AA=G|||;VT=SNP
6	84520058	rs13219311	G	C	100	PASS	AC=2538;AF=0.506789;AN=5008;NS=2504;DP=16059;EAS_AF=0.4891;AMR_AF=0.5865;AFR_AF=0.1188;EUR_AF=0.7893;SAS_AF=0.7025;AA=G|||;VT=SNP
6	84520471	rs1570842	C	G	100	PASS	AC=4808;AF=0.960064;AN=5008;NS=2504;DP=22339;EAS_AF=0.9593;AMR_AF=0.9712;AFR_AF=0.9644;EUR_AF=0.9602;SAS_AF=0.9468;AA=G|||;VT=SNP
6	84520520	rs1570843	C	T	100	PASS	AC=2449;AF=0.489018;AN=5008;NS=2504;DP=22434;EAS_AF=0.4881;AMR_AF=0.5879;AFR_AF=0.0492;EUR_AF=0.7903;SAS_AF=0.7045;AA=C|||;VT=SNP
6	84520633	rs9449697	C	T	100	PASS	AC=1289;AF=0.257388;AN=5008;NS=2504;DP=22475;EAS_AF=0.4772;AMR_AF=0.317;AFR_AF=0.1399;EUR_AF=0.164;SAS_AF=0.2434;AA=C|||;VT=SNP
6	84521055	rs2324476	T	C	100	PASS	AC=1550;AF=0.309505;AN=5008;NS=2504;DP=16522;EAS_AF=0.4722;AMR_AF=0.3329;AFR_AF=0.329;EUR_AF=0.164;SAS_AF=0.2485;AA=T|||;VT=SNP
6	84522519	rs9362008	C	T	100	PASS	AC=1289;AF=0.257388;AN=5008;NS=2504;DP=18202;EAS_AF=0.4742;AMR_AF=0.317;AFR_AF=0.1407;EUR_AF=0.164;SAS_AF=0.2454;AA=C|||;VT=SNP
6	84522847	rs6454339	A	G	100	PASS	AC=4810;AF=0.960463;AN=5008;NS=2504;DP=15425;EAS_AF=0.9573;AMR_AF=0.9712;AFR_AF=0.9652;EUR_AF=0.9602;SAS_AF=0.9499;AA=G|||;VT=SNP
6	84523126	rs189108058	C	A	100	PASS	AC=18;AF=0.00359425;AN=5008;NS=2504;DP=14207;EAS_AF=0;AMR_AF=0.0029;AFR_AF=0.0008;EUR_AF=0.0139;SAS_AF=0.001;AA=C|||;VT=SNP
6	84523152	rs6915399	G	A	100	PASS	AC=2533;AF=0.505791;AN=5008;NS=2504;DP=14752;EAS_AF=0.4821;AMR_AF=0.5893;AFR_AF=0.1165;EUR_AF=0.7903;SAS_AF=0.7045;AA=G|||;VT=SNP
6	84523731	rs7451689	G	A	100	PASS	AC=2673;AF=0.533746;AN=5008;NS=2504;DP=18569;EAS_AF=0.4821;AMR_AF=0.6037;AFR_AF=0.2148;EUR_AF=0.7903;SAS_AF=0.7045;AA=A|||;VT=SNP
6	84523839	rs34596846	G	A	100	PASS	AC=14;AF=0.00279553;AN=5008;NS=2504;DP=22540;EAS_AF=0;AMR_AF=0.0014;AFR_AF=0.0008;EUR_AF=0.0089;SAS_AF=0.0031;AA=G|||;VT=SNP
6	84523908	rs9350988	G	A	100	PASS	AC=1578;AF=0.315096;AN=5008;NS=2504;DP=22604;EAS_AF=0.4722;AMR_AF=0.3357;AFR_AF=0.3502;EUR_AF=0.165;SAS_AF=0.2454;AA=G|||;VT=SNP
6	84524384	rs942769	A	G	100	PASS	AC=4821;AF=0.96266;AN=5008;NS=2504;DP=20294;EAS_AF=0.9554;AMR_AF=0.9712;AFR_AF=0.975;EUR_AF=0.9602;SAS_AF=0.9499;AA=G|||;VT=SNP
6	84525784	rs13211072	C	T	100	PASS	AC=981;AF=0.195887;AN=5008;NS=2504;DP=19930;EAS_AF=0.1667;AMR_AF=0.2248;AFR_AF=0.0166;EUR_AF=0.3757;SAS_AF=0.2628;AA=C|||;VT=SNP
6	84526552	rs4409159	G	A	100	PASS	AC=4819;AF=0.96226;AN=5008;NS=2504;DP=19448;EAS_AF=0.9554;AMR_AF=0.9712;AFR_AF=0.975;EUR_AF=0.9592;SAS_AF=0.9489;AA=A|||;VT=SNP
6	84526996	rs76380652	A	G	100	PASS	AC=59;AF=0.0117812;AN=5008;NS=2504;DP=16136;EAS_AF=0.001;AMR_AF=0.0303;AFR_AF=0;EUR_AF=0.0348;SAS_AF=0.002;AA=G|||;VT=SNP
6	84531047	rs1925462	C	A	100	PASS	AC=1343;AF=0.268171;AN=5008;NS=2504;DP=20870;EAS_AF=0.2579;AMR_AF=0.2695;AFR_AF=0.5688;EUR_AF=0.0825;SAS_AF=0.0624;AA=C|||;VT=SNP
6	84531112	rs2209478	A	G	100	PASS	AC=569;AF=0.113618;AN=5008;NS=2504;DP=19814;EAS_AF=0.2599;AMR_AF=0.219;AFR_AF=0.0514;EUR_AF=0.0338;SAS_AF=0.0542;AA=A|||;VT=SNP
6	84533341	rs9359570	A	C	100	PASS	AC=1348;AF=0.269169;AN=5008;NS=2504;DP=18638;EAS_AF=0.2599;AMR_AF=0.2709;AFR_AF=0.5703;EUR_AF=0.0825;SAS_AF=0.0624;AA=A|||;VT=SNP
6	84533809	rs6901929	C	G	100	PASS	AC=1435;AF=0.286542;AN=5008;NS=2504;DP=23101;EAS_AF=0.2569;AMR_AF=0.2738;AFR_AF=0.6369;EUR_AF=0.0825;SAS_AF=0.0624;AA=G|||;VT=SNP
6	84533835	rs16874015	T	C	100	PASS	AC=357;AF=0.0712859;AN=5008;NS=2504;DP=22984;EAS_AF=0;AMR_AF=0.0303;AFR_AF=0.2126;EUR_AF=0.0467;SAS_AF=0.0082;AA=T|||;VT=SNP
6	84534229	rs9294281	T	C	100	PASS	AC=1369;AF=0.273363;AN=5008;NS=2504;DP=20918;EAS_AF=0.2569;AMR_AF=0.268;AFR_AF=0.59;EUR_AF=0.0825;SAS_AF=0.0624;AA=C|||;VT=SNP
6	84534357	rs4707016	C	T	100	PASS	AC=1217;AF=0.243011;AN=5008;NS=2504;DP=19254;EAS_AF=0.2401;AMR_AF=0.2565;AFR_AF=0.0265;EUR_AF=0.4036;SAS_AF=0.364;AA=C|||;VT=SNP
6	84534830	rs1325473	C	T	100	PASS	AC=1342;AF=0.267971;AN=5008;NS=2504;DP=16727;EAS_AF=0.2569;AMR_AF=0.268;AFR_AF=0.5696;EUR_AF=0.0835;SAS_AF=0.0613;AA=C|||;VT=SNP
6	84535014	rs71568891	A	G	100	PASS	AC=146;AF=0.0291534;AN=5008;NS=2504;DP=17323;EAS_AF=0;AMR_AF=0.0202;AFR_AF=0.0582;EUR_AF=0.0467;SAS_AF=0.0082;AA=A|||;VT=SNP
6	84535607	rs2147861	C	A	100	PASS	AC=1347;AF=0.26897;AN=5008;NS=2504;DP=16173;EAS_AF=0.2569;AMR_AF=0.268;AFR_AF=0.5734;EUR_AF=0.0825;SAS_AF=0.0624;AA=A|||;VT=SNP
6	84535974	rs34875273	T	A	100	PASS	AC=1348;AF=0.269169;AN=5008;NS=2504;DP=12204;EAS_AF=0.2599;AMR_AF=0.268;AFR_AF=0.5719;EUR_AF=0.0825;SAS_AF=0.0624;AA=T|||;VT=SNP
6	84536231	rs62421371	T	C	100	PASS	AC=855;AF=0.170727;AN=5008;NS=2504;DP=16434;EAS_AF=0.1498;AMR_AF=0.2867;AFR_AF=0.0802;EUR_AF=0.2197;SAS_AF=0.182;AA=T|||;VT=SNP
6	84536335	rs7756376	G	A	100	PASS	AC=722;AF=0.144169;AN=5008;NS=2504;DP=15470;EAS_AF=0.2569;AMR_AF=0.2262;AFR_AF=0.1649;EUR_AF=0.0348;SAS_AF=0.0542;AA=G|||;VT=SNP
6	84537444	rs6454340	G	C	100	PASS	AC=1348;AF=0.269169;AN=5008;NS=2504;DP=22143;EAS_AF=0.2599;AMR_AF=0.2695;AFR_AF=0.5711;EUR_AF=0.0825;SAS_AF=0.0624;AA=G|||;VT=SNP
6	84537898	rs7766280	G	A	100	PASS	AC=1362;AF=0.271965;AN=5008;NS=2504;DP=17564;EAS_AF=0.2599;AMR_AF=0.268;AFR_AF=0.584;EUR_AF=0.0825;SAS_AF=0.0603;AA=A|||;VT=SNP
6	84538129	rs7766751	G	A	100	PASS	AC=1065;AF=0.21266;AN=5008;NS=2504;DP=16473;EAS_AF=0.2599;AMR_AF=0.2421;AFR_AF=0.4145;EUR_AF=0.0358;SAS_AF=0.0521;AA=G|||;VT=SNP
6	84539425	rs1325474	G	A	100	PASS	AC=1450;AF=0.289537;AN=5008;NS=2504;DP=18818;EAS_AF=0.2569;AMR_AF=0.2738;AFR_AF=0.6498;EUR_AF=0.0825;SAS_AF=0.0603;AA=A|||;VT=SNP
6	84539678	rs927737	C	T	100	PASS	AC=911;AF=0.181909;AN=5008;NS=2504;DP=19750;EAS_AF=0.1488;AMR_AF=0.2939;AFR_AF=0.1097;EUR_AF=0.2197;SAS_AF=0.1953;AA=C|||;VT=SNP
6	84539939	rs16874032	A	C	100	PASS	AC=290;AF=0.0579073;AN=5008;NS=2504;DP=20038;EAS_AF=0;AMR_AF=0.0259;AFR_AF=0.1641;EUR_AF=0.0467;SAS_AF=0.0082;AA=A|||;VT=SNP
6	84540518	rs117352883	A	G	100	PASS	AC=32;AF=0.00638978;AN=5008;NS=2504;DP=16660;EAS_AF=0;AMR_AF=0.0086;AFR_AF=0.0023;EUR_AF=0.0169;SAS_AF=0.0061;AA=A|||;VT=SNP
6	84540688	rs79342483	C	T	100	PASS	AC=95;AF=0.0189696;AN=5008;NS=2504;DP=16727;EAS_AF=0.001;AMR_AF=0.0173;AFR_AF=0.0008;EUR_AF=0.0437;SAS_AF=0.0378;AA=C|||;VT=SNP
6	84541138	rs7753972	A	G	100	PASS	AC=1476;AF=0.294728;AN=5008;NS=2504;DP=17212;EAS_AF=0.2599;AMR_AF=0.2752;AFR_AF=0.6664;EUR_AF=0.0825;SAS_AF=0.0603;AA=G|||;VT=SNP
6	84541514	rs34822962	C	G	100	PASS	AC=146;AF=0.0291534;AN=5008;NS=2504;DP=12627;EAS_AF=0;AMR_AF=0.0202;AFR_AF=0.0582;EUR_AF=0.0467;SAS_AF=0.0082;AA=C|||;VT=SNP
6	84541953	rs1325476	T	C	100	PASS	AC=1722;AF=0.34385;AN=5008;NS=2504;DP=16047;EAS_AF=0.2599;AMR_AF=0.2968;AFR_AF=0.8404;EUR_AF=0.0835;SAS_AF=0.0603;AA=C|||;VT=SNP
6	84542220	rs117075768	T	A	100	PASS	AC=29;AF=0.00579073;AN=5008;NS=2504;DP=18976;EAS_AF=0;AMR_AF=0.0101;AFR_AF=0.0015;EUR_AF=0.0169;SAS_AF=0.0031;AA=T|||;VT=SNP
6	84542562	rs7760007	A	G	100	PASS	AC=1476;AF=0.294728;AN=5008;NS=2504;DP=18926;EAS_AF=0.2599;AMR_AF=0.2752;AFR_AF=0.6664;EUR_AF=0.0825;SAS_AF=0.0603;AA=G|||;VT=SNP
6	84543141	rs71568892	A	G	100	PASS	AC=149;AF=0.0297524;AN=5008;NS=2504;DP=20175;EAS_AF=0;AMR_AF=0.0202;AFR_AF=0.0605;EUR_AF=0.0467;SAS_AF=0.0082;AA=A|||;VT=SNP
6	84543970	rs2224979	C	T	100	PASS	AC=1071;AF=0.213858;AN=5008;NS=2504;DP=20944;EAS_AF=0.2599;AMR_AF=0.2435;AFR_AF=0.4183;EUR_AF=0.0358;SAS_AF=0.0521;AA=C|||;VT=SNP
6	84543972	rs112074951	C	T	100	PASS	AC=263;AF=0.052516;AN=5008;NS=2504;DP=21004;EAS_AF=0.001;AMR_AF=0.0793;AFR_AF=0.0068;EUR_AF=0.1461;SAS_AF=0.0521;AA=C|||;VT=SNP
6	84544215	rs2209479	T	G	100	PASS	AC=1385;AF=0.276558;AN=5008;NS=2504;DP=19136;EAS_AF=0.2599;AMR_AF=0.2695;AFR_AF=0.6006;EUR_AF=0.0825;SAS_AF=0.0603;AA=G|||;VT=SNP
6	84545530	rs118167823	T	A	100	PASS	AC=16;AF=0.00319489;AN=5008;NS=2504;DP=19401;EAS_AF=0;AMR_AF=0.0014;AFR_AF=0.0023;EUR_AF=0.0109;SAS_AF=0.001;AA=T|||;VT=SNP
6	84545555	rs34002404	C	T	100	PASS	AC=215;AF=0.0429313;AN=5008;NS=2504;DP=19238;EAS_AF=0;AMR_AF=0.0231;AFR_AF=0.1089;EUR_AF=0.0467;SAS_AF=0.0082;AA=C|||;VT=SNP
6	84545679	rs35725992	C	T	100	PASS	AC=146;AF=0.0291534;AN=5008;NS=2504;DP=17019;EAS_AF=0;AMR_AF=0.0202;AFR_AF=0.0582;EUR_AF=0.0467;SAS_AF=0.0082;AA=C|||;VT=SNP
6	84545851	rs55950323	T	G	100	PASS	AC=1070;AF=0.213658;AN=5008;NS=2504;DP=18637;EAS_AF=0.2599;AMR_AF=0.2435;AFR_AF=0.4175;EUR_AF=0.0358;SAS_AF=0.0521;AA=T|||;VT=SNP
6	84546078	rs9449703	G	A	100	PASS	AC=1070;AF=0.213658;AN=5008;NS=2504;DP=17581;EAS_AF=0.2599;AMR_AF=0.2435;AFR_AF=0.4175;EUR_AF=0.0358;SAS_AF=0.0521;AA=G|||;VT=SNP
6	84547238	rs7748511	C	T	100	PASS	AC=1060;AF=0.211661;AN=5008;NS=2504;DP=12542;EAS_AF=0.2609;AMR_AF=0.2435;AFR_AF=0.4085;EUR_AF=0.0358;SAS_AF=0.0532;AA=C|||;VT=SNP
6	84547548	rs62421374	A	T	100	PASS	AC=1358;AF=0.271166;AN=5008;NS=2504;DP=19979;EAS_AF=0.2609;AMR_AF=0.2695;AFR_AF=0.5794;EUR_AF=0.0825;SAS_AF=0.0603;AA=A|||;VT=SNP
6	84547703	rs35088646	C	G	100	PASS	AC=148;AF=0.0295527;AN=5008;NS=2504;DP=21118;EAS_AF=0;AMR_AF=0.0202;AFR_AF=0.0598;EUR_AF=0.0467;SAS_AF=0.0082;AA=C|||;VT=SNP
6	84548142	rs117999743	C	T	100	PASS	AC=40;AF=0.00798722;AN=5008;NS=2504;DP=20383;EAS_AF=0;AMR_AF=0.0231;AFR_AF=0.0015;EUR_AF=0.0199;SAS_AF=0.002;AA=C|||;VT=SNP
6	84548863	rs4591815	G	A	100	PASS	AC=1364;AF=0.272364;AN=5008;NS=2504;DP=18672;EAS_AF=0.2609;AMR_AF=0.2709;AFR_AF=0.5832;EUR_AF=0.0825;SAS_AF=0.0603;AA=A|||;VT=SNP
6	84551356	rs78491380	T	C	100	PASS	AC=16;AF=0.00319489;AN=5008;NS=2504;DP=17523;EAS_AF=0;AMR_AF=0.0014;AFR_AF=0.0023;EUR_AF=0.0109;SAS_AF=0.001;AA=T|||;VT=SNP
6	84552075	rs13197350	G	T	100	PASS	AC=151;AF=0.0301518;AN=5008;NS=2504;DP=18711;EAS_AF=0;AMR_AF=0.0202;AFR_AF=0.062;EUR_AF=0.0467;SAS_AF=0.0082;AA=G|||;VT=SNP
6	84552193	rs4706187	A	C	100	PASS	AC=1061;AF=0.211861;AN=5008;NS=2504;DP=21204;EAS_AF=0.2609;AMR_AF=0.2435;AFR_AF=0.41;EUR_AF=0.0358;SAS_AF=0.0521;AA=A|||;VT=SNP
6	84552982	rs4706188	A	T	100	PASS	AC=1725;AF=0.344449;AN=5008;NS=2504;DP=14820;EAS_AF=0.2619;AMR_AF=0.2968;AFR_AF=0.8411;EUR_AF=0.0835;SAS_AF=0.0603;AA=T|||;VT=SNP
6	84553076	rs13217632	T	C	100	PASS	AC=1358;AF=0.271166;AN=5008;NS=2504;DP=12597;EAS_AF=0.2609;AMR_AF=0.2695;AFR_AF=0.5794;EUR_AF=0.0825;SAS_AF=0.0603;AA=T|||;VT=SNP
6	84553478	rs9353141	T	G	100	PASS	AC=1363;AF=0.272165;AN=5008;NS=2504;DP=17197;EAS_AF=0.2609;AMR_AF=0.2695;AFR_AF=0.5832;EUR_AF=0.0825;SAS_AF=0.0603;AA=G|||;VT=SNP
6	84554072	rs113098887	C	A	100	PASS	AC=23;AF=0.00459265;AN=5008;NS=2504;DP=18038;EAS_AF=0;AMR_AF=0.0043;AFR_AF=0;EUR_AF=0.0169;SAS_AF=0.0031;AA=C|||;VT=SNP
6	84554074	rs77403421	C	G	100	PASS	AC=116;AF=0.0231629;AN=5008;NS=2504;DP=18087;EAS_AF=0;AMR_AF=0.0202;AFR_AF=0.0023;EUR_AF=0.0368;SAS_AF=0.0634;AA=C|||;VT=SNP
6	84554084	rs78200874	A	G	100	PASS	AC=28;AF=0.00559105;AN=5008;NS=2504;DP=17975;EAS_AF=0;AMR_AF=0.0144;AFR_AF=0.0008;EUR_AF=0.0159;SAS_AF=0.001;AA=A|||;VT=SNP
6	84554606	rs2875350	G	A	100	PASS	AC=1362;AF=0.271965;AN=5008;NS=2504;DP=14112;EAS_AF=0.2609;AMR_AF=0.2695;AFR_AF=0.5825;EUR_AF=0.0825;SAS_AF=0.0603;AA=A|||;VT=SNP
6	84555491	rs9362010	G	C	100	PASS	AC=1363;AF=0.272165;AN=5008;NS=2504;DP=16155;EAS_AF=0.2609;AMR_AF=0.2695;AFR_AF=0.5832;EUR_AF=0.0825;SAS_AF=0.0603;AA=C|||;VT=SNP
6	84555768	rs34696671	T	C	100	PASS	AC=299;AF=0.0597045;AN=5008;NS=2504;DP=16449;EAS_AF=0;AMR_AF=0.0259;AFR_AF=0.171;EUR_AF=0.0467;SAS_AF=0.0082;AA=T|||;VT=SNP
6	84555936	rs12524687	T	G	100	PASS	AC=131;AF=0.0261581;AN=5008;NS=2504;DP=19149;EAS_AF=0.001;AMR_AF=0.0331;AFR_AF=0.0015;EUR_AF=0.0736;SAS_AF=0.0317;AA=T|||;VT=SNP
6	84556499	rs9362011	A	G	100	PASS	AC=1358;AF=0.271166;AN=5008;NS=2504;DP=18463;EAS_AF=0.2609;AMR_AF=0.2695;AFR_AF=0.5794;EUR_AF=0.0825;SAS_AF=0.0603;AA=A|||;VT=SNP
6	84556920	rs151134768	A	G	100	PASS	AC=49;AF=0.00978435;AN=5008;NS=2504;DP=18091;EAS_AF=0;AMR_AF=0.013;AFR_AF=0.0015;EUR_AF=0.0199;SAS_AF=0.0184;AA=A|||;VT=SNP
6	84556996	rs13218419	A	G	100	PASS	AC=149;AF=0.0297524;AN=5008;NS=2504;DP=18223;EAS_AF=0;AMR_AF=0.0202;AFR_AF=0.0598;EUR_AF=0.0467;SAS_AF=0.0092;AA=A|||;VT=SNP
6	84557170	rs4706189	A	C	100	PASS	AC=1725;AF=0.344449;AN=5008;NS=2504;DP=13470;EAS_AF=0.2609;AMR_AF=0.2968;AFR_AF=0.8419;EUR_AF=0.0835;SAS_AF=0.0603;AA=C|||;VT=SNP
6	84558314	rs9362012	A	T	100	PASS	AC=1462;AF=0.291933;AN=5008;NS=2504;DP=17184;EAS_AF=0.2609;AMR_AF=0.2752;AFR_AF=0.6551;EUR_AF=0.0825;SAS_AF=0.0603;AA=T|||;VT=SNP
6	84558439	rs11751404	G	C	100	PASS	AC=701;AF=0.139976;AN=5008;NS=2504;DP=15976;EAS_AF=0.2034;AMR_AF=0.1052;AFR_AF=0.0076;EUR_AF=0.171;SAS_AF=0.2464;AA=G|||;VT=SNP
6	84558784	rs12173431	C	G	100	PASS	AC=1361;AF=0.271765;AN=5008;NS=2504;DP=17316;EAS_AF=0.2589;AMR_AF=0.2695;AFR_AF=0.5825;EUR_AF=0.0825;SAS_AF=0.0613;AA=G|||;VT=SNP
6	84559432	rs76671353	C	T	100	PASS	AC=148;AF=0.0295527;AN=5008;NS=2504;DP=19692;EAS_AF=0;AMR_AF=0.0202;AFR_AF=0.0598;EUR_AF=0.0467;SAS_AF=0.0082;AA=C|||;VT=SNP
6	84559751	rs75400463	T	C	100	PASS	AC=100;AF=0.0199681;AN=5008;NS=2504;DP=19304;EAS_AF=0.001;AMR_AF=0.0173;AFR_AF=0.0008;EUR_AF=0.0467;SAS_AF=0.0399;AA=T|||;VT=SNP
6	84559779	rs9294282	A	G	100	PASS	AC=1208;AF=0.241214;AN=5008;NS=2504;DP=19149;EAS_AF=0.2619;AMR_AF=0.2493;AFR_AF=0.5174;EUR_AF=0.0358;SAS_AF=0.0521;AA=A|||;VT=SNP
6	84560019	rs9344361	A	C	100	PASS	AC=1209;AF=0.241414;AN=5008;NS=2504;DP=18722;EAS_AF=0.2609;AMR_AF=0.2493;AFR_AF=0.5189;EUR_AF=0.0358;SAS_AF=0.0521;AA=A|||;VT=SNP
6	84560151	rs4707017	C	A	100	PASS	AC=1209;AF=0.241414;AN=5008;NS=2504;DP=19248;EAS_AF=0.2609;AMR_AF=0.2493;AFR_AF=0.5189;EUR_AF=0.0358;SAS_AF=0.0521;AA=A|||;VT=SNP
6	84560410	rs4707019	C	T	100	PASS	AC=1208;AF=0.241214;AN=5008;NS=2504;DP=19001;EAS_AF=0.2609;AMR_AF=0.2493;AFR_AF=0.5182;EUR_AF=0.0358;SAS_AF=0.0521;AA=T|||;VT=SNP
6	84560729	rs9444103	T	C	100	PASS	AC=1213;AF=0.242212;AN=5008;NS=2504;DP=16972;EAS_AF=0.2609;AMR_AF=0.2493;AFR_AF=0.5212;EUR_AF=0.0368;SAS_AF=0.0521;AA=C|||;VT=SNP
6	84561060	rs7748677	T	A	100	PASS	AC=787;AF=0.157149;AN=5008;NS=2504;DP=15895;EAS_AF=0.2599;AMR_AF=0.2305;AFR_AF=0.211;EUR_AF=0.0348;SAS_AF=0.0521;AA=T|||;VT=SNP
6	84561061	rs6454341	T	A	100	PASS	AC=1204;AF=0.240415;AN=5008;NS=2504;DP=15970;EAS_AF=0.2599;AMR_AF=0.2478;AFR_AF=0.5166;EUR_AF=0.0358;SAS_AF=0.0521;AA=T|||;VT=SNP
6	84561163	rs6454342	T	C	100	PASS	AC=1213;AF=0.242212;AN=5008;NS=2504;DP=19213;EAS_AF=0.2609;AMR_AF=0.2493;AFR_AF=0.5219;EUR_AF=0.0358;SAS_AF=0.0521;AA=C|||;VT=SNP
6	84562541	rs9353142	T	C	100	PASS	AC=788;AF=0.157348;AN=5008;NS=2504;DP=17892;EAS_AF=0.2609;AMR_AF=0.2305;AFR_AF=0.211;EUR_AF=0.0348;SAS_AF=0.0521;AA=T|||;VT=SNP
6	84562958	rs76695116	G	C	100	PASS	AC=75;AF=0.014976;AN=5008;NS=2504;DP=16516;EAS_AF=0.001;AMR_AF=0.0115;AFR_AF=0.0008;EUR_AF=0.008;SAS_AF=0.0583;AA=G|||;VT=SNP
6	84563085	rs9344362	T	C	100	PASS	AC=1217;AF=0.243011;AN=5008;NS=2504;DP=14723;EAS_AF=0.2609;AMR_AF=0.2493;AFR_AF=0.525;EUR_AF=0.0358;SAS_AF=0.0521;AA=C|||;VT=SNP
6	84563147	rs9353143	G	A	100	PASS	AC=1469;AF=0.293331;AN=5008;NS=2504;DP=13517;EAS_AF=0.2619;AMR_AF=0.2752;AFR_AF=0.6596;EUR_AF=0.0825;SAS_AF=0.0603;AA=A|||;VT=SNP;EX_TARGET
6	84563281	rs2298291	T	G	100	PASS	AC=1439;AF=0.28734;AN=5008;NS=2504;DP=13416;EAS_AF=0.2619;AMR_AF=0.2464;AFR_AF=0.6513;EUR_AF=0.0825;SAS_AF=0.0613;AA=G|||;VT=SNP
6	84563410	rs2298290	G	A	100	PASS	AC=1189;AF=0.23742;AN=5008;NS=2504;DP=15877;EAS_AF=0.2609;AMR_AF=0.2205;AFR_AF=0.5189;EUR_AF=0.0358;SAS_AF=0.0521;AA=G|||;VT=SNP;EX_TARGET
6	84564075	rs2298288	G	A	100	PASS	AC=1195;AF=0.238618;AN=5008;NS=2504;DP=20633;EAS_AF=0.2609;AMR_AF=0.2205;AFR_AF=0.5227;EUR_AF=0.0368;SAS_AF=0.0521;AA=A|||;VT=SNP
6	84564143	rs2298287	G	A	100	PASS	AC=1040;AF=0.207668;AN=5008;NS=2504;DP=20749;EAS_AF=0.2609;AMR_AF=0.2147;AFR_AF=0.4092;EUR_AF=0.0358;SAS_AF=0.0521;AA=G|||;VT=SNP
6	84564588	rs4707020	G	A	100	PASS	AC=1193;AF=0.238219;AN=5008;NS=2504;DP=21741;EAS_AF=0.2609;AMR_AF=0.2205;AFR_AF=0.5219;EUR_AF=0.0358;SAS_AF=0.0521;AA=A|||;VT=SNP
6	84565280	rs9344363	C	T	100	PASS	AC=1193;AF=0.238219;AN=5008;NS=2504;DP=17974;EAS_AF=0.2609;AMR_AF=0.2205;AFR_AF=0.5182;EUR_AF=0.0358;SAS_AF=0.0573;AA=C|||;VT=SNP
6	84566252	rs59424169	A	C	100	PASS	AC=1189;AF=0.23742;AN=5008;NS=2504;DP=17286;EAS_AF=0.2619;AMR_AF=0.2205;AFR_AF=0.5182;EUR_AF=0.0358;SAS_AF=0.0521;AA=C|||;VT=SNP
6	84566257	rs60755300	T	C	100	PASS	AC=1041;AF=0.207867;AN=5008;NS=2504;DP=17188;EAS_AF=0.2619;AMR_AF=0.2147;AFR_AF=0.4092;EUR_AF=0.0358;SAS_AF=0.0521;AA=T|||;VT=SNP
6	84566353	rs1325472	A	T	100	PASS	AC=151;AF=0.0301518;AN=5008;NS=2504;DP=17408;EAS_AF=0;AMR_AF=0.0202;AFR_AF=0.062;EUR_AF=0.0467;SAS_AF=0.0082;AA=A|||;VT=SNP
6	84567525	rs9350989	A	C	100	PASS	AC=1194;AF=0.238419;AN=5008;NS=2504;DP=13087;EAS_AF=0.2609;AMR_AF=0.2205;AFR_AF=0.5227;EUR_AF=0.0358;SAS_AF=0.0521;AA=C|||;VT=SNP
6	84567661	rs58141963	G	T	100	PASS	AC=1191;AF=0.237819;AN=5008;NS=2504;DP=15275;EAS_AF=0.2609;AMR_AF=0.2205;AFR_AF=0.5204;EUR_AF=0.0358;SAS_AF=0.0521;AA=G|||;VT=SNP
6	84567675	rs1325471	A	G	100	PASS	AC=1687;AF=0.336861;AN=5008;NS=2504;DP=15605;EAS_AF=0.2609;AMR_AF=0.268;AFR_AF=0.8283;EUR_AF=0.0835;SAS_AF=0.0603;AA=a|||;VT=SNP
6	84568199	rs9449706	T	C	100	PASS	AC=1194;AF=0.238419;AN=5008;NS=2504;DP=19074;EAS_AF=0.2609;AMR_AF=0.2205;AFR_AF=0.5227;EUR_AF=0.0358;SAS_AF=0.0521;AA=C|||;VT=SNP
6	84568924	rs2296412	A	G	100	PASS	AC=1194;AF=0.238419;AN=5008;NS=2504;DP=22329;EAS_AF=0.2609;AMR_AF=0.2205;AFR_AF=0.5227;EUR_AF=0.0358;SAS_AF=0.0521;AA=G|||;VT=SNP
6	84569943	rs7748241	C	G	100	PASS	AC=1036;AF=0.206869;AN=5008;NS=2504;DP=19677;EAS_AF=0.2569;AMR_AF=0.2147;AFR_AF=0.4092;EUR_AF=0.0358;SAS_AF=0.0521;AA=C|||;VT=SNP
6	84570061	rs141418269	G	A	100	PASS	AC=39;AF=0.00778754;AN=5008;NS=2504;DP=18184;EAS_AF=0.001;AMR_AF=0.0101;AFR_AF=0;EUR_AF=0.0249;SAS_AF=0.0061;AA=G|||;VT=SNP
6	84570661	rs9362013	A	G	100	PASS	AC=1196;AF=0.238818;AN=5008;NS=2504;DP=20050;EAS_AF=0.2609;AMR_AF=0.2205;AFR_AF=0.5242;EUR_AF=0.0358;SAS_AF=0.0521;AA=G|||;VT=SNP
6	84571174	rs9344364	C	G	100	PASS	AC=1042;AF=0.208067;AN=5008;NS=2504;DP=19208;EAS_AF=0.2609;AMR_AF=0.2147;AFR_AF=0.4107;EUR_AF=0.0358;SAS_AF=0.0521;AA=C|||;VT=SNP
6	84571218	rs9362014	T	C	100	PASS	AC=1194;AF=0.238419;AN=5008;NS=2504;DP=18398;EAS_AF=0.2609;AMR_AF=0.2205;AFR_AF=0.5227;EUR_AF=0.0358;SAS_AF=0.0521;AA=C|||;VT=SNP
6	84571405	rs9362015	A	G	100	PASS	AC=1194;AF=0.238419;AN=5008;NS=2504;DP=17582;EAS_AF=0.2609;AMR_AF=0.2205;AFR_AF=0.5227;EUR_AF=0.0358;SAS_AF=0.0521;AA=G|||;VT=SNP
6	84571847	rs1186082	G	C	100	PASS	AC=2202;AF=0.439696;AN=5008;NS=2504;DP=18172;EAS_AF=0.5387;AMR_AF=0.4092;AFR_AF=0.0492;EUR_AF=0.671;SAS_AF=0.6493;AA=G|||;VT=SNP
6	84573017	rs9344366	C	T	100	PASS	AC=1176;AF=0.234824;AN=5008;NS=2504;DP=17310;EAS_AF=0.244;AMR_AF=0.2205;AFR_AF=0.5272;EUR_AF=0.0358;SAS_AF=0.045;AA=T|||;VT=SNP
6	84573117	rs9362016	T	C	100	PASS	AC=1018;AF=0.203275;AN=5008;NS=2504;DP=18149;EAS_AF=0.244;AMR_AF=0.2147;AFR_AF=0.4115;EUR_AF=0.0358;SAS_AF=0.044;AA=T|||;VT=SNP
6	84574890	rs4593335	G	C	100	PASS	AC=1018;AF=0.203275;AN=5008;NS=2504;DP=20814;EAS_AF=0.244;AMR_AF=0.2147;AFR_AF=0.4115;EUR_AF=0.0358;SAS_AF=0.044;AA=G|||;VT=SNP
6	84575264	rs35963130	C	A	100	PASS	AC=151;AF=0.0301518;AN=5008;NS=2504;DP=21322;EAS_AF=0;AMR_AF=0.0202;AFR_AF=0.062;EUR_AF=0.0467;SAS_AF=0.0082;AA=C|||;VT=SNP
6	84576263	rs9353145	T	C	100	PASS	AC=1018;AF=0.203275;AN=5008;NS=2504;DP=16886;EAS_AF=0.244;AMR_AF=0.2147;AFR_AF=0.4115;EUR_AF=0.0358;SAS_AF=0.044;AA=T|||;VT=SNP
6	84577472	rs6911374	G	A	100	PASS	AC=1069;AF=0.213458;AN=5008;NS=2504;DP=22179;EAS_AF=0.244;AMR_AF=0.2291;AFR_AF=0.4123;EUR_AF=0.0686;SAS_AF=0.0511;AA=G|||;VT=SNP
6	84579095	rs9341966	C	T	100	PASS	AC=1019;AF=0.203474;AN=5008;NS=2504;DP=19113;EAS_AF=0.244;AMR_AF=0.2147;AFR_AF=0.4115;EUR_AF=0.0368;SAS_AF=0.044;AA=T|||;VT=SNP
6	84579659	rs9444105	G	T	100	PASS	AC=1018;AF=0.203275;AN=5008;NS=2504;DP=19793;EAS_AF=0.244;AMR_AF=0.2147;AFR_AF=0.4115;EUR_AF=0.0358;SAS_AF=0.044;AA=G|||;VT=SNP
6	84579725	rs4707021	C	A	100	PASS	AC=3957;AF=0.790136;AN=5008;NS=2504;DP=18889;EAS_AF=0.8016;AMR_AF=0.6902;AFR_AF=0.9221;EUR_AF=0.7525;SAS_AF=0.7096;AA=A|||;VT=SNP
6	84581457	rs6915972	A	G	100	PASS	AC=1018;AF=0.203275;AN=5008;NS=2504;DP=15018;EAS_AF=0.244;AMR_AF=0.2147;AFR_AF=0.4115;EUR_AF=0.0358;SAS_AF=0.044;AA=A|||;VT=SNP
6	84582298	rs9449708	A	G	100	PASS	AC=1019;AF=0.203474;AN=5008;NS=2504;DP=18952;EAS_AF=0.244;AMR_AF=0.2147;AFR_AF=0.4123;EUR_AF=0.0358;SAS_AF=0.044;AA=A|||;VT=SNP
6	84582728	rs9449709	T	C	100	PASS	AC=1677;AF=0.334864;AN=5008;NS=2504;DP=17967;EAS_AF=0.244;AMR_AF=0.2637;AFR_AF=0.8419;EUR_AF=0.0835;SAS_AF=0.0521;AA=C|||;VT=SNP
6	84583582	rs6928436	C	T	100	PASS	AC=1037;AF=0.207069;AN=5008;NS=2504;DP=14522;EAS_AF=0.244;AMR_AF=0.2147;AFR_AF=0.4251;EUR_AF=0.0358;SAS_AF=0.045;AA=T|||;VT=SNP
6	84584083	rs6933497	A	T	100	PASS	AC=1200;AF=0.239617;AN=5008;NS=2504;DP=9836;EAS_AF=0.244;AMR_AF=0.2233;AFR_AF=0.5446;EUR_AF=0.0358;SAS_AF=0.044;AA=A|||;VT=SNP
6	84584496	rs147637054	G	A	100	PASS	AC=12;AF=0.00239617;AN=5008;NS=2504;DP=16196;EAS_AF=0;AMR_AF=0;AFR_AF=0;EUR_AF=0.0089;SAS_AF=0.0031;AA=G|||;VT=SNP
6	84584698	rs56907108	A	T	100	PASS	AC=1036;AF=0.206869;AN=5008;NS=2504;DP=11329;EAS_AF=0.244;AMR_AF=0.2147;AFR_AF=0.4251;EUR_AF=0.0358;SAS_AF=0.044;AA=T|||;VT=SNP
6	84585068	rs9449711	G	A	100	PASS	AC=1036;AF=0.206869;AN=5008;NS=2504;DP=17646;EAS_AF=0.244;AMR_AF=0.2147;AFR_AF=0.4251;EUR_AF=0.0358;SAS_AF=0.044;AA=A|||;VT=SNP
6	84585098	rs9449712	A	G	100	PASS	AC=1188;AF=0.23722;AN=5008;NS=2504;DP=16183;EAS_AF=0.244;AMR_AF=0.2205;AFR_AF=0.5371;EUR_AF=0.0358;SAS_AF=0.044;AA=G|||;VT=SNP
6	84585394	rs9449713	G	T	100	PASS	AC=1019;AF=0.203474;AN=5008;NS=2504;DP=20806;EAS_AF=0.245;AMR_AF=0.2147;AFR_AF=0.4115;EUR_AF=0.0358;SAS_AF=0.044;AA=G|||;VT=SNP
6	84585751	rs2324477	T	A	100	PASS	AC=1036;AF=0.206869;AN=5008;NS=2504;DP=17045;EAS_AF=0.244;AMR_AF=0.2147;AFR_AF=0.4251;EUR_AF=0.0358;SAS_AF=0.044;AA=A|||;VT=SNP
6	84586646	rs2875351	A	G	100	PASS	AC=1677;AF=0.334864;AN=5008;NS=2504;DP=14568;EAS_AF=0.244;AMR_AF=0.2637;AFR_AF=0.8419;EUR_AF=0.0835;SAS_AF=0.0521;AA=G|||;VT=SNP
6	84587046	rs9449714	A	G	100	PASS	AC=1018;AF=0.203275;AN=5008;NS=2504;DP=16062;EAS_AF=0.244;AMR_AF=0.2147;AFR_AF=0.4115;EUR_AF=0.0358;SAS_AF=0.044;AA=A|||;VT=SNP
6	84587390	rs6909823	G	C	100	PASS	AC=1189;AF=0.23742;AN=5008;NS=2504;DP=15876;EAS_AF=0.244;AMR_AF=0.2205;AFR_AF=0.5378;EUR_AF=0.0358;SAS_AF=0.044;AA=C|||;VT=SNP
6	84588308	rs9344367	A	G	100	PASS	AC=1188;AF=0.23722;AN=5008;NS=2504;DP=17233;EAS_AF=0.244;AMR_AF=0.2205;AFR_AF=0.5371;EUR_AF=0.0358;SAS_AF=0.044;AA=G|||;VT=SNP
6	84589309	rs34984119	C	T	100	PASS	AC=149;AF=0.0297524;AN=5008;NS=2504;DP=20637;EAS_AF=0;AMR_AF=0.0202;AFR_AF=0.0598;EUR_AF=0.0467;SAS_AF=0.0092;AA=C|||;VT=SNP
6	84589526	rs72907644	C	T	100	PASS	AC=52;AF=0.0103834;AN=5008;NS=2504;DP=21134;EAS_AF=0;AMR_AF=0.0159;AFR_AF=0.0008;EUR_AF=0.0328;SAS_AF=0.0072;AA=C|||;VT=SNP
6	84589669	rs9353146	T	C	100	PASS	AC=1018;AF=0.203275;AN=5008;NS=2504;DP=18758;EAS_AF=0.244;AMR_AF=0.2147;AFR_AF=0.4115;EUR_AF=0.0358;SAS_AF=0.044;AA=T|||;VT=SNP
6	84589876	rs7772151	A	G	100	PASS	AC=1674;AF=0.334265;AN=5008;NS=2504;DP=21105;EAS_AF=0.244;AMR_AF=0.2637;AFR_AF=0.8396;EUR_AF=0.0835;SAS_AF=0.0521;AA=G|||;VT=SNP
6	84591198	rs9449715	A	G	100	PASS	AC=1019;AF=0.203474;AN=5008;NS=2504;DP=17586;EAS_AF=0.244;AMR_AF=0.2147;AFR_AF=0.4123;EUR_AF=0.0358;SAS_AF=0.044;AA=A|||;VT=SNP
6	84591675	rs6902046	A	C	100	PASS	AC=1268;AF=0.253195;AN=5008;NS=2504;DP=17727;EAS_AF=0.244;AMR_AF=0.2248;AFR_AF=0.5953;EUR_AF=0.0358;SAS_AF=0.044;AA=C|||;VT=SNP
6	84591937	rs6907030	C	G	100	PASS	AC=1691;AF=0.33766;AN=5008;NS=2504;DP=18675;EAS_AF=0.2569;AMR_AF=0.2637;AFR_AF=0.8419;EUR_AF=0.0835;SAS_AF=0.0532;AA=G|||;VT=SNP
6	84592521	rs9353147	A	C	100	PASS	AC=1019;AF=0.203474;AN=5008;NS=2504;DP=15814;EAS_AF=0.244;AMR_AF=0.2147;AFR_AF=0.4123;EUR_AF=0.0358;SAS_AF=0.044;AA=A|||;VT=SNP
6	84592570	rs6908006	A	G	100	PASS	AC=4985;AF=0.995407;AN=5008;NS=2504;DP=15125;EAS_AF=1;AMR_AF=0.9899;AFR_AF=0.9992;EUR_AF=0.9891;SAS_AF=0.9959;AA=G|||;VT=SNP
6	84593269	rs35169569	T	C	100	PASS	AC=305;AF=0.0609026;AN=5008;NS=2504;DP=15156;EAS_AF=0.001;AMR_AF=0.1052;AFR_AF=0.0083;EUR_AF=0.167;SAS_AF=0.0532;AA=T|||;VT=SNP
6	84593523	rs6913916	C	G	100	PASS	AC=1018;AF=0.203275;AN=5008;NS=2504;DP=14688;EAS_AF=0.244;AMR_AF=0.2147;AFR_AF=0.4115;EUR_AF=0.0358;SAS_AF=0.044;AA=C|||;VT=SNP
6	84593642	rs9359572	C	G	100	PASS	AC=2222;AF=0.44369;AN=5008;NS=2504;DP=12628;EAS_AF=0.5575;AMR_AF=0.4164;AFR_AF=0.0484;EUR_AF=0.669;SAS_AF=0.6483;AA=C|||;VT=SNP
6	84594547	rs9353149	T	G	100	PASS	AC=1423;AF=0.284145;AN=5008;NS=2504;DP=16033;EAS_AF=0.244;AMR_AF=0.245;AFR_AF=0.6604;EUR_AF=0.0825;SAS_AF=0.0521;AA=G|||;VT=SNP
6	84594649	rs9341967	C	T	100	PASS	AC=3960;AF=0.790735;AN=5008;NS=2504;DP=13839;EAS_AF=0.8016;AMR_AF=0.6902;AFR_AF=0.9228;EUR_AF=0.7525;SAS_AF=0.7117;AA=T|||;VT=SNP
6	84595173	rs9449717	T	C	100	PASS	AC=1018;AF=0.203275;AN=5008;NS=2504;DP=17401;EAS_AF=0.244;AMR_AF=0.2147;AFR_AF=0.4115;EUR_AF=0.0358;SAS_AF=0.044;AA=T|||;VT=SNP
6	84595493	rs141829960	T	G	100	PASS	AC=25;AF=0.00499201;AN=5008;NS=2504;DP=17236;EAS_AF=0;AMR_AF=0.0058;AFR_AF=0.0008;EUR_AF=0.0159;SAS_AF=0.0041;AA=T|||;VT=SNP
6	84595860	rs1536151	C	T	100	PASS	AC=1023;AF=0.204273;AN=5008;NS=2504;DP=18530;EAS_AF=0.246;AMR_AF=0.2147;AFR_AF=0.4123;EUR_AF=0.0358;SAS_AF=0.046;AA=C|||;VT=SNP
6	84595861	rs1536150	A	G	100	PASS	AC=1681;AF=0.335663;AN=5008;NS=2504;DP=18537;EAS_AF=0.246;AMR_AF=0.2637;AFR_AF=0.8427;EUR_AF=0.0835;SAS_AF=0.0532;AA=G|||;VT=SNP
6	84595921	rs1536149	C	T	100	PASS	AC=1021;AF=0.203874;AN=5008;NS=2504;DP=18171;EAS_AF=0.246;AMR_AF=0.2147;AFR_AF=0.4123;EUR_AF=0.0358;SAS_AF=0.044;AA=C|||;VT=SNP
6	84595929	rs1536148	A	G	100	PASS	AC=1191;AF=0.237819;AN=5008;NS=2504;DP=18159;EAS_AF=0.246;AMR_AF=0.2205;AFR_AF=0.5378;EUR_AF=0.0358;SAS_AF=0.044;AA=G|||;VT=SNP
6	84596360	rs61762795	C	T	100	PASS	AC=16;AF=0.00319489;AN=5008;NS=2504;DP=17510;EAS_AF=0;AMR_AF=0.0014;AFR_AF=0.0023;EUR_AF=0.0109;SAS_AF=0.001;AA=C|||;VT=SNP
6	84596473	rs9350990	G	A	100	PASS	AC=1018;AF=0.203275;AN=5008;NS=2504;DP=16997;EAS_AF=0.244;AMR_AF=0.2147;AFR_AF=0.4115;EUR_AF=0.0358;SAS_AF=0.044;AA=G|||;VT=SNP
6	84596516	rs9362017	A	T	100	PASS	AC=1036;AF=0.206869;AN=5008;NS=2504;DP=15211;EAS_AF=0.244;AMR_AF=0.2147;AFR_AF=0.4251;EUR_AF=0.0358;SAS_AF=0.044;AA=T|||;VT=SNP
6	84596871	rs1983863	A	T	100	PASS	AC=1188;AF=0.23722;AN=5008;NS=2504;DP=16585;EAS_AF=0.244;AMR_AF=0.2205;AFR_AF=0.5371;EUR_AF=0.0358;SAS_AF=0.044;AA=T|||;VT=SNP
6	84596915	rs1983862	C	T	100	PASS	AC=1018;AF=0.203275;AN=5008;NS=2504;DP=17070;EAS_AF=0.244;AMR_AF=0.2147;AFR_AF=0.4115;EUR_AF=0.0358;SAS_AF=0.044;AA=C|||;VT=SNP
6	84598164	rs9344368	T	C	100	PASS	AC=1677;AF=0.334864;AN=5008;NS=2504;DP=20258;EAS_AF=0.244;AMR_AF=0.2637;AFR_AF=0.8419;EUR_AF=0.0835;SAS_AF=0.0521;AA=C|||;VT=SNP
6	84598649	rs12110699	T	C	100	PASS	AC=1018;AF=0.203275;AN=5008;NS=2504;DP=20462;EAS_AF=0.244;AMR_AF=0.2147;AFR_AF=0.4115;EUR_AF=0.0358;SAS_AF=0.044;AA=T|||;VT=SNP
6	84598868	rs4706190	A	G	100	PASS	AC=1017;AF=0.203075;AN=5008;NS=2504;DP=23385;EAS_AF=0.244;AMR_AF=0.2147;AFR_AF=0.4107;EUR_AF=0.0358;SAS_AF=0.044;AA=A|||;VT=SNP
6	84598991	rs2324478	A	G	100	PASS	AC=1018;AF=0.203275;AN=5008;NS=2504;DP=22268;EAS_AF=0.244;AMR_AF=0.2147;AFR_AF=0.4115;EUR_AF=0.0358;SAS_AF=0.044;AA=G|||;VT=SNP
6	84599001	rs61762797	C	T	100	PASS	AC=148;AF=0.0295527;AN=5008;NS=2504;DP=22313;EAS_AF=0;AMR_AF=0.0202;AFR_AF=0.0598;EUR_AF=0.0467;SAS_AF=0.0082;AA=C|||;VT=SNP
6	84599163	rs35902583	C	G	100	PASS	AC=148;AF=0.0295527;AN=5008;NS=2504;DP=19485;EAS_AF=0;AMR_AF=0.0202;AFR_AF=0.0598;EUR_AF=0.0467;SAS_AF=0.0082;AA=C|||;VT=SNP
6	84599188	rs2324480	G	A	100	PASS	AC=1018;AF=0.203275;AN=5008;NS=2504;DP=20512;EAS_AF=0.244;AMR_AF=0.2147;AFR_AF=0.4115;EUR_AF=0.0358;SAS_AF=0.044;AA=G|||;VT=SNP
6	84599234	rs2324481	T	G	100	PASS	AC=1018;AF=0.203275;AN=5008;NS=2504;DP=20492;EAS_AF=0.244;AMR_AF=0.2147;AFR_AF=0.4115;EUR_AF=0.0358;SAS_AF=0.044;AA=T|||;VT=SNP
6	84599344	rs2324482	C	G	100	PASS	AC=1018;AF=0.203275;AN=5008;NS=2504;DP=21701;EAS_AF=0.244;AMR_AF=0.2147;AFR_AF=0.4115;EUR_AF=0.0358;SAS_AF=0.044;AA=G|||;VT=SNP
6	84599723	rs61762801	A	G	100	PASS	AC=42;AF=0.00838658;AN=5008;NS=2504;DP=17456;EAS_AF=0;AMR_AF=0.0159;AFR_AF=0.0008;EUR_AF=0.0258;SAS_AF=0.0041;AA=A|||;VT=SNP
6	84600400	rs9344369	G	T	100	PASS	AC=1016;AF=0.202875;AN=5008;NS=2504;DP=19007;EAS_AF=0.244;AMR_AF=0.2147;AFR_AF=0.41;EUR_AF=0.0358;SAS_AF=0.044;AA=G|||;VT=SNP
6	84600510	rs9344370	A	G	100	PASS	AC=1019;AF=0.203474;AN=5008;NS=2504;DP=20513;EAS_AF=0.245;AMR_AF=0.2147;AFR_AF=0.4115;EUR_AF=0.0358;SAS_AF=0.044;AA=A|||;VT=SNP
6	84601022	rs9353150	T	C	100	PASS	AC=1017;AF=0.203075;AN=5008;NS=2504;DP=21123;EAS_AF=0.246;AMR_AF=0.2133;AFR_AF=0.41;EUR_AF=0.0358;SAS_AF=0.044;AA=T|||;VT=SNP
6	84601341	rs61762805	G	A	100	PASS	AC=48;AF=0.00958466;AN=5008;NS=2504;DP=19254;EAS_AF=0;AMR_AF=0.0115;AFR_AF=0.003;EUR_AF=0.0258;SAS_AF=0.0102;AA=G|||;VT=SNP
6	84601992	rs9344372	T	C	100	PASS	AC=744;AF=0.148562;AN=5008;NS=2504;DP=16798;EAS_AF=0.246;AMR_AF=0.2032;AFR_AF=0.2095;EUR_AF=0.0348;SAS_AF=0.044;AA=T|||;VT=SNP
6	84602180	rs9350991	G	A	100	PASS	AC=1018;AF=0.203275;AN=5008;NS=2504;DP=16665;EAS_AF=0.246;AMR_AF=0.2147;AFR_AF=0.41;EUR_AF=0.0358;SAS_AF=0.044;AA=G|||;VT=SNP
6	84602261	rs111326419	G	A	100	PASS	AC=29;AF=0.00579073;AN=5008;NS=2504;DP=17300;EAS_AF=0;AMR_AF=0.0043;AFR_AF=0.0008;EUR_AF=0.0099;SAS_AF=0.0153;AA=G|||;VT=SNP
6	84602877	rs9359573	G	A	100	PASS	AC=1018;AF=0.203275;AN=5008;NS=2504;DP=18286;EAS_AF=0.246;AMR_AF=0.2147;AFR_AF=0.41;EUR_AF=0.0358;SAS_AF=0.044;AA=G|||;VT=SNP
6	84603226	rs9449718	T	C	100	PASS	AC=1271;AF=0.253794;AN=5008;NS=2504;DP=17778;EAS_AF=0.246;AMR_AF=0.2406;AFR_AF=0.5461;EUR_AF=0.0825;SAS_AF=0.0521;AA=C|||;VT=SNP
6	84603422	rs3757003	G	A	100	PASS	AC=1679;AF=0.335264;AN=5008;NS=2504;DP=18063;EAS_AF=0.245;AMR_AF=0.2637;AFR_AF=0.8427;EUR_AF=0.0835;SAS_AF=0.0521;AA=A|||;VT=SNP
6	84603757	rs3757002	A	G	100	PASS	AC=1018;AF=0.203275;AN=5008;NS=2504;DP=18472;EAS_AF=0.246;AMR_AF=0.2147;AFR_AF=0.41;EUR_AF=0.0358;SAS_AF=0.044;AA=A|||;VT=SNP
6	84605648	rs75033865	T	A	100	PASS	AC=48;AF=0.00958466;AN=5008;NS=2504;DP=18129;EAS_AF=0;AMR_AF=0.0187;AFR_AF=0.0008;EUR_AF=0.0308;SAS_AF=0.0031;AA=T|||;VT=SNP
6	84605689	rs34223447	C	G	100	PASS	AC=148;AF=0.0295527;AN=5008;NS=2504;DP=18920;EAS_AF=0;AMR_AF=0.0202;AFR_AF=0.0598;EUR_AF=0.0467;SAS_AF=0.0082;AA=C|||;VT=SNP
6	84605712	rs9341968	A	G	100	PASS	AC=744;AF=0.148562;AN=5008;NS=2504;DP=19026;EAS_AF=0.246;AMR_AF=0.2032;AFR_AF=0.2095;EUR_AF=0.0348;SAS_AF=0.044;AA=A|||;VT=SNP
6	84606555	rs9353151	A	G	100	PASS	AC=1262;AF=0.251997;AN=5008;NS=2504;DP=17255;EAS_AF=0.246;AMR_AF=0.2392;AFR_AF=0.5401;EUR_AF=0.0825;SAS_AF=0.0521;AA=G|||;VT=SNP
6	84606779	rs9353152	G	C	100	PASS	AC=1031;AF=0.205871;AN=5008;NS=2504;DP=16991;EAS_AF=0.246;AMR_AF=0.2133;AFR_AF=0.4206;EUR_AF=0.0358;SAS_AF=0.044;AA=C|||;VT=SNP
6	84606824	rs13203946	C	T	100	PASS	AC=151;AF=0.0301518;AN=5008;NS=2504;DP=18627;EAS_AF=0;AMR_AF=0.0202;AFR_AF=0.062;EUR_AF=0.0467;SAS_AF=0.0082;AA=C|||;VT=SNP
6	84607562	rs141139759	G	A	100	PASS	AC=133;AF=0.0265575;AN=5008;NS=2504;DP=18380;EAS_AF=0;AMR_AF=0.0303;AFR_AF=0.0015;EUR_AF=0.0696;SAS_AF=0.0409;AA=G|||;VT=SNP
6	84607841	rs34302646	T	C	100	PASS	AC=151;AF=0.0301518;AN=5008;NS=2504;DP=18720;EAS_AF=0;AMR_AF=0.0202;AFR_AF=0.062;EUR_AF=0.0467;SAS_AF=0.0082;AA=T|||;VT=SNP
6	84609962	rs142346950	G	A	100	PASS	AC=268;AF=0.0535144;AN=5008;NS=2504;DP=20124;EAS_AF=0.001;AMR_AF=0.0836;AFR_AF=0.0068;EUR_AF=0.1481;SAS_AF=0.0521;AA=G|||;VT=SNP
6	84610539	rs6454345	G	A	100	PASS	AC=1017;AF=0.203075;AN=5008;NS=2504;DP=20212;EAS_AF=0.246;AMR_AF=0.2147;AFR_AF=0.4092;EUR_AF=0.0358;SAS_AF=0.044;AA=G|||;VT=SNP
6	84611926	rs9362018	T	G	100	PASS	AC=1034;AF=0.20647;AN=5008;NS=2504;DP=17424;EAS_AF=0.246;AMR_AF=0.2147;AFR_AF=0.4221;EUR_AF=0.0358;SAS_AF=0.044;AA=G|||;VT=SNP
6	84612023	rs9344374	G	A	100	PASS	AC=1034;AF=0.20647;AN=5008;NS=2504;DP=18402;EAS_AF=0.246;AMR_AF=0.2147;AFR_AF=0.4221;EUR_AF=0.0358;SAS_AF=0.044;AA=A|||;VT=SNP
6	84612028	rs71568895	T	C	100	PASS	AC=151;AF=0.0301518;AN=5008;NS=2504;DP=18346;EAS_AF=0;AMR_AF=0.0202;AFR_AF=0.062;EUR_AF=0.0467;SAS_AF=0.0082;AA=T|||;VT=SNP
6	84613273	rs6454346	G	A	100	PASS	AC=1034;AF=0.20647;AN=5008;NS=2504;DP=17506;EAS_AF=0.246;AMR_AF=0.2147;AFR_AF=0.4221;EUR_AF=0.0358;SAS_AF=0.044;AA=A|||;VT=SNP
6	84613507	rs71568896	C	T	100	PASS	AC=148;AF=0.0295527;AN=5008;NS=2504;DP=17051;EAS_AF=0;AMR_AF=0.0202;AFR_AF=0.0598;EUR_AF=0.0467;SAS_AF=0.0082;AA=C|||;VT=SNP
6	84614477	rs9449722	A	G	100	PASS	AC=743;AF=0.148363;AN=5008;NS=2504;DP=18930;EAS_AF=0.246;AMR_AF=0.2032;AFR_AF=0.2088;EUR_AF=0.0348;SAS_AF=0.044;AA=A|||;VT=SNP
6	84614760	rs6914522	T	A	100	PASS	AC=1034;AF=0.20647;AN=5008;NS=2504;DP=17619;EAS_AF=0.246;AMR_AF=0.2147;AFR_AF=0.4221;EUR_AF=0.0358;SAS_AF=0.044;AA=T|||;VT=SNP
6	84615149	rs6940214	G	A	100	PASS	AC=1018;AF=0.203275;AN=5008;NS=2504;DP=19643;EAS_AF=0.246;AMR_AF=0.2147;AFR_AF=0.41;EUR_AF=0.0358;SAS_AF=0.044;AA=G|||;VT=SNP
6	84615156	rs182608618	A	C	100	PASS	AC=24;AF=0.00479233;AN=5008;NS=2504;DP=19605;EAS_AF=0;AMR_AF=0.0115;AFR_AF=0;EUR_AF=0.0159;SAS_AF=0;AA=A|||;VT=SNP
6	84615504	rs6940766	G	A	100	PASS	AC=1681;AF=0.335663;AN=5008;NS=2504;DP=19620;EAS_AF=0.246;AMR_AF=0.2637;AFR_AF=0.8427;EUR_AF=0.0845;SAS_AF=0.0521;AA=A|||;VT=SNP
6	84616490	rs7741637	A	G	100	PASS	AC=748;AF=0.149361;AN=5008;NS=2504;DP=18128;EAS_AF=0.246;AMR_AF=0.2032;AFR_AF=0.2118;EUR_AF=0.0358;SAS_AF=0.044;AA=A|||;VT=SNP
6	84616493	rs34163368	T	A	100	PASS	AC=148;AF=0.0295527;AN=5008;NS=2504;DP=18193;EAS_AF=0;AMR_AF=0.0202;AFR_AF=0.0598;EUR_AF=0.0467;SAS_AF=0.0082;AA=T|||;VT=SNP
6	84616664	rs7741983	A	G	100	PASS	AC=1680;AF=0.335463;AN=5008;NS=2504;DP=16875;EAS_AF=0.246;AMR_AF=0.2637;AFR_AF=0.8427;EUR_AF=0.0835;SAS_AF=0.0521;AA=G|||;VT=SNP
6	84617119	rs7746474	A	C	100	PASS	AC=1278;AF=0.255192;AN=5008;NS=2504;DP=18427;EAS_AF=0.246;AMR_AF=0.2262;AFR_AF=0.6006;EUR_AF=0.0358;SAS_AF=0.044;AA=C|||;VT=SNP
6	84618473	rs12175491	C	T	100	PASS	AC=1040;AF=0.207668;AN=5008;NS=2504;DP=17782;EAS_AF=0.244;AMR_AF=0.2147;AFR_AF=0.4092;EUR_AF=0.0358;SAS_AF=0.0695;AA=C|||;VT=SNP
6	84619194	rs9344375	G	C	100	PASS	AC=1051;AF=0.209864;AN=5008;NS=2504;DP=14963;EAS_AF=0.2411;AMR_AF=0.2147;AFR_AF=0.4198;EUR_AF=0.0358;SAS_AF=0.0695;AA=C|||;VT=SNP
6	84619463	rs61762813	G	A	100	PASS	AC=35;AF=0.00698882;AN=5008;NS=2504;DP=17116;EAS_AF=0.001;AMR_AF=0.0101;AFR_AF=0;EUR_AF=0.0229;SAS_AF=0.0041;AA=G|||;VT=SNP
6	84619945	rs36060658	T	C	100	PASS	AC=148;AF=0.0295527;AN=5008;NS=2504;DP=20140;EAS_AF=0;AMR_AF=0.0202;AFR_AF=0.0598;EUR_AF=0.0467;SAS_AF=0.0082;AA=T|||;VT=SNP
6	84620117	rs9344376	A	G	100	PASS	AC=1051;AF=0.209864;AN=5008;NS=2504;DP=18694;EAS_AF=0.2411;AMR_AF=0.2147;AFR_AF=0.4198;EUR_AF=0.0358;SAS_AF=0.0695;AA=G|||;VT=SNP
6	84621525	rs55836441	T	C	100	PASS	AC=1037;AF=0.207069;AN=5008;NS=2504;DP=16649;EAS_AF=0.2411;AMR_AF=0.2147;AFR_AF=0.4092;EUR_AF=0.0358;SAS_AF=0.0695;AA=C|||;VT=SNP
6	84622251	rs137892552	C	T	100	PASS	AC=23;AF=0.00459265;AN=5008;NS=2504;DP=17798;EAS_AF=0;AMR_AF=0.0101;AFR_AF=0.0008;EUR_AF=0.0109;SAS_AF=0.0041;AA=C|||;VT=SNP
6	84622616	rs1998742	G	A	100	PASS	AC=1064;AF=0.21246;AN=5008;NS=2504;DP=14724;EAS_AF=0.3571;AMR_AF=0.1643;AFR_AF=0.0204;EUR_AF=0.2644;SAS_AF=0.3037;AA=G|||;VT=SNP
6	84623203	rs62419731	G	T	100	PASS	AC=1062;AF=0.212061;AN=5008;NS=2504;DP=17436;EAS_AF=0.2411;AMR_AF=0.2161;AFR_AF=0.4274;EUR_AF=0.0358;SAS_AF=0.0695;AA=T|||;VT=SNP
6	84623295	rs3778190	A	T	100	PASS	AC=1039;AF=0.207468;AN=5008;NS=2504;DP=16714;EAS_AF=0.2411;AMR_AF=0.2147;AFR_AF=0.4107;EUR_AF=0.0358;SAS_AF=0.0695;AA=A|||;VT=SNP
6	84624825	rs3778189	C	G	100	PASS	AC=669;AF=0.133586;AN=5008;NS=2504;DP=17119;EAS_AF=0.2411;AMR_AF=0.1974;AFR_AF=0.1407;EUR_AF=0.0348;SAS_AF=0.0695;AA=C|||;VT=SNP
6	84625021	rs1408933	C	T	100	PASS	AC=1062;AF=0.212061;AN=5008;NS=2504;DP=21904;EAS_AF=0.2411;AMR_AF=0.2161;AFR_AF=0.4274;EUR_AF=0.0358;SAS_AF=0.0695;AA=T|||;VT=SNP
6	84625772	rs61763815	T	C	100	PASS	AC=605;AF=0.120807;AN=5008;NS=2504;DP=16198;EAS_AF=0.2411;AMR_AF=0.1945;AFR_AF=0.0938;EUR_AF=0.0348;SAS_AF=0.0695;AA=T|||;VT=SNP
6	84627479	rs9444109	A	G	100	PASS	AC=1035;AF=0.206669;AN=5008;NS=2504;DP=17766;EAS_AF=0.2411;AMR_AF=0.2147;AFR_AF=0.4077;EUR_AF=0.0358;SAS_AF=0.0695;AA=A|||;VT=SNP
6	84627593	rs61763821	T	C	100	PASS	AC=23;AF=0.00459265;AN=5008;NS=2504;DP=18080;EAS_AF=0;AMR_AF=0.0115;AFR_AF=0.0008;EUR_AF=0.0109;SAS_AF=0.0031;AA=T|||;VT=SNP
6	84627810	rs7773061	A	G	100	PASS	AC=1272;AF=0.253994;AN=5008;NS=2504;DP=13889;EAS_AF=0.2411;AMR_AF=0.232;AFR_AF=0.5772;EUR_AF=0.0368;SAS_AF=0.0695;AA=A|||;VT=SNP;EX_TARGET
6	84630367	rs3778187	A	C	100	PASS	AC=1026;AF=0.204872;AN=5008;NS=2504;DP=16280;EAS_AF=0.2411;AMR_AF=0.2147;AFR_AF=0.4009;EUR_AF=0.0358;SAS_AF=0.0695;AA=A|||;VT=SNP
6	84631213	rs3818442	T	C	100	PASS	AC=1299;AF=0.259385;AN=5008;NS=2504;DP=16562;EAS_AF=0.2411;AMR_AF=0.2334;AFR_AF=0.5968;EUR_AF=0.0368;SAS_AF=0.0695;AA=C|||;VT=SNP
6	84631273	rs117107959	A	G	100	PASS	AC=48;AF=0.00958466;AN=5008;NS=2504;DP=15368;EAS_AF=0;AMR_AF=0.0245;AFR_AF=0;EUR_AF=0.0298;SAS_AF=0.001;AA=A|||;VT=SNP
6	84631831	rs9359574	C	G	100	PASS	AC=660;AF=0.131789;AN=5008;NS=2504;DP=16612;EAS_AF=0.2411;AMR_AF=0.1974;AFR_AF=0.1339;EUR_AF=0.0348;SAS_AF=0.0695;AA=C|||;VT=SNP
6	84633221	rs3778186	A	G	100	PASS	AC=1274;AF=0.254393;AN=5008;NS=2504;DP=15443;EAS_AF=0.2411;AMR_AF=0.232;AFR_AF=0.5787;EUR_AF=0.0368;SAS_AF=0.0695;AA=A|||;VT=SNP
6	84635315	rs34558893	T	C	100	PASS	AC=150;AF=0.0299521;AN=5008;NS=2504;DP=17999;EAS_AF=0;AMR_AF=0.0202;AFR_AF=0.0613;EUR_AF=0.0467;SAS_AF=0.0082;AA=T|||;VT=SNP
6	84635498	rs9341969	A	C	100	PASS	AC=1275;AF=0.254593;AN=5008;NS=2504;DP=17032;EAS_AF=0.2411;AMR_AF=0.232;AFR_AF=0.5794;EUR_AF=0.0368;SAS_AF=0.0695;AA=A|||;VT=SNP
6	84635715	rs1886706	G	T	100	PASS	AC=495;AF=0.0988419;AN=5008;NS=2504;DP=18960;EAS_AF=0.2411;AMR_AF=0.1916;AFR_AF=0.0129;EUR_AF=0.0338;SAS_AF=0.0695;AA=G|||;VT=SNP
6	84636958	rs9362020	A	C	100	PASS	AC=661;AF=0.131989;AN=5008;NS=2504;DP=18679;EAS_AF=0.2411;AMR_AF=0.1974;AFR_AF=0.1346;EUR_AF=0.0348;SAS_AF=0.0695;AA=A|||;VT=SNP
6	84637046	rs9353158	A	G	100	PASS	AC=1301;AF=0.259784;AN=5008;NS=2504;DP=17676;EAS_AF=0.2411;AMR_AF=0.2334;AFR_AF=0.5976;EUR_AF=0.0378;SAS_AF=0.0695;AA=G|||;VT=SNP
6	84637640	rs35250903	G	A	100	PASS	AC=27;AF=0.00539137;AN=5008;NS=2504;DP=16772;EAS_AF=0;AMR_AF=0.0101;AFR_AF=0.0015;EUR_AF=0.0159;SAS_AF=0.002;AA=G|||;VT=SNP
6	84638770	rs3778184	T	G	100	PASS	AC=1275;AF=0.254593;AN=5008;NS=2504;DP=17750;EAS_AF=0.2411;AMR_AF=0.232;AFR_AF=0.5794;EUR_AF=0.0368;SAS_AF=0.0695;AA=T|||;VT=SNP
6	84641124	rs61756889	A	G	100	PASS	AC=15;AF=0.00299521;AN=5008;NS=2504;DP=16705;EAS_AF=0;AMR_AF=0.0029;AFR_AF=0;EUR_AF=0.0119;SAS_AF=0.001;AA=G|||;VT=SNP
6	84641238	rs9344377	G	A	100	PASS	AC=1526;AF=0.304712;AN=5008;NS=2504;DP=14156;EAS_AF=0.2411;AMR_AF=0.2579;AFR_AF=0.7141;EUR_AF=0.0835;SAS_AF=0.0777;AA=A|||;VT=SNP
6	84642122	rs215963	C	G	100	PASS	AC=41;AF=0.0081869;AN=5008;NS=2504;DP=19394;EAS_AF=0;AMR_AF=0.0101;AFR_AF=0.0015;EUR_AF=0.0149;SAS_AF=0.0174;AA=C|||;VT=SNP
6	84642362	rs10080466	C	T	100	PASS	AC=1028;AF=0.205272;AN=5008;NS=2504;DP=19126;EAS_AF=0.2411;AMR_AF=0.2147;AFR_AF=0.4024;EUR_AF=0.0358;SAS_AF=0.0695;AA=C|||;VT=SNP
6	84642688	rs9344378	G	A	100	PASS	AC=1300;AF=0.259585;AN=5008;NS=2504;DP=20183;EAS_AF=0.2411;AMR_AF=0.2334;AFR_AF=0.5976;EUR_AF=0.0368;SAS_AF=0.0695;AA=A|||;VT=SNP
6	84643662	rs34325544	G	A	100	PASS	AC=150;AF=0.0299521;AN=5008;NS=2504;DP=15498;EAS_AF=0;AMR_AF=0.0202;AFR_AF=0.0613;EUR_AF=0.0467;SAS_AF=0.0082;AA=G|||;VT=SNP
6	84643847	rs13199997	T	G	100	PASS	AC=150;AF=0.0299521;AN=5008;NS=2504;DP=13916;EAS_AF=0;AMR_AF=0.0202;AFR_AF=0.0613;EUR_AF=0.0467;SAS_AF=0.0082;AA=T|||;VT=SNP
6	84645568	rs118095503	G	A	100	PASS	AC=50;AF=0.00998403;AN=5008;NS=2504;DP=11732;EAS_AF=0;AMR_AF=0.0259;AFR_AF=0;EUR_AF=0.0298;SAS_AF=0.002;AA=G|||;VT=SNP
6	84646426	rs1325468	C	T	100	PASS	AC=1302;AF=0.259984;AN=5008;NS=2504;DP=19325;EAS_AF=0.2411;AMR_AF=0.2363;AFR_AF=0.5976;EUR_AF=0.0368;SAS_AF=0.0695;AA=T|||;VT=SNP
6	84646690	rs74966061	T	G	100	PASS	AC=178;AF=0.0355431;AN=5008;NS=2504;DP=16224;EAS_AF=0.0516;AMR_AF=0.0245;AFR_AF=0.0015;EUR_AF=0.0239;SAS_AF=0.0849;AA=T|||;VT=SNP
6	84647307	rs13197304	C	T	100	PASS	AC=150;AF=0.0299521;AN=5008;NS=2504;DP=14034;EAS_AF=0;AMR_AF=0.0202;AFR_AF=0.0613;EUR_AF=0.0467;SAS_AF=0.0082;AA=C|||;VT=SNP
6	84647485	rs9362021	G	A	100	PASS	AC=1031;AF=0.205871;AN=5008;NS=2504;DP=17698;EAS_AF=0.2401;AMR_AF=0.2176;AFR_AF=0.4039;EUR_AF=0.0358;SAS_AF=0.0695;AA=G|||;VT=SNP
6	84647624	rs61756902	G	C	100	PASS	AC=83;AF=0.0165735;AN=5008;NS=2504;DP=19082;EAS_AF=0.001;AMR_AF=0.013;AFR_AF=0.0008;EUR_AF=0.0129;SAS_AF=0.0603;AA=G|||;VT=SNP
6	84649137	rs1325469	A	G	100	PASS	AC=1701;AF=0.339657;AN=5008;NS=2504;DP=15866;EAS_AF=0.2401;AMR_AF=0.268;AFR_AF=0.8419;EUR_AF=0.0835;SAS_AF=0.0777;AA=G|||;VT=SNP
6	84649273	rs13191831	T	A	100	PASS	AC=150;AF=0.0299521;AN=5008;NS=2504;DP=17189;EAS_AF=0;AMR_AF=0.0202;AFR_AF=0.0613;EUR_AF=0.0467;SAS_AF=0.0082;AA=T|||;VT=SNP
6	84649994	rs61756914	G	T	100	PASS	AC=172;AF=0.034345;AN=5008;NS=2504;DP=15938;EAS_AF=0;AMR_AF=0.0403;AFR_AF=0.0045;EUR_AF=0.1103;SAS_AF=0.0276;AA=G|||;VT=SNP
6	84650364	rs965208	G	T	100	PASS	AC=1528;AF=0.305112;AN=5008;NS=2504;DP=17841;EAS_AF=0.2401;AMR_AF=0.2622;AFR_AF=0.7141;EUR_AF=0.0835;SAS_AF=0.0777;AA=T|||;VT=SNP
6	84650829	rs6454347	T	A	100	PASS	AC=1530;AF=0.305511;AN=5008;NS=2504;DP=17639;EAS_AF=0.2411;AMR_AF=0.2622;AFR_AF=0.7148;EUR_AF=0.0835;SAS_AF=0.0777;AA=A|||;VT=SNP
6	84650841	rs9359575	C	A	100	PASS	AC=664;AF=0.132588;AN=5008;NS=2504;DP=17951;EAS_AF=0.2411;AMR_AF=0.2017;AFR_AF=0.1346;EUR_AF=0.0348;SAS_AF=0.0695;AA=C|||;VT=SNP
6	84651092	rs61756915	A	G	100	PASS	AC=69;AF=0.013778;AN=5008;NS=2504;DP=16407;EAS_AF=0.001;AMR_AF=0.0159;AFR_AF=0.0015;EUR_AF=0.0408;SAS_AF=0.0143;AA=A|||;VT=SNP
6	84651462	rs6454348	G	A	100	PASS	AC=1313;AF=0.262181;AN=5008;NS=2504;DP=16829;EAS_AF=0.2401;AMR_AF=0.2378;AFR_AF=0.6059;EUR_AF=0.0368;SAS_AF=0.0695;AA=A|||;VT=SNP
6	84652337	rs35357015	T	C	100	PASS	AC=1245;AF=0.248602;AN=5008;NS=2504;DP=15832;EAS_AF=0.2411;AMR_AF=0.2406;AFR_AF=0.4637;EUR_AF=0.0885;SAS_AF=0.136;AA=T|||;VT=SNP
6	84653058	rs117576516	C	T	100	PASS	AC=62;AF=0.0123802;AN=5008;NS=2504;DP=19323;EAS_AF=0.002;AMR_AF=0.0231;AFR_AF=0;EUR_AF=0.0378;SAS_AF=0.0061;AA=C|||;VT=SNP
6	84653353	rs13200637	G	C	100	PASS	AC=148;AF=0.0295527;AN=5008;NS=2504;DP=20822;EAS_AF=0;AMR_AF=0.0202;AFR_AF=0.0598;EUR_AF=0.0467;SAS_AF=0.0082;AA=G|||;VT=SNP
6	84653760	rs9449727	A	G	100	PASS	AC=1263;AF=0.252196;AN=5008;NS=2504;DP=19259;EAS_AF=0.2401;AMR_AF=0.2363;AFR_AF=0.5688;EUR_AF=0.0368;SAS_AF=0.0695;AA=A|||;VT=SNP
6	84654048	rs140429255	C	T	100	PASS	AC=34;AF=0.00678914;AN=5008;NS=2504;DP=19039;EAS_AF=0;AMR_AF=0.0144;AFR_AF=0;EUR_AF=0.0239;SAS_AF=0;AA=C|||;VT=SNP
6	84654325	rs117371307	G	C	100	PASS	AC=150;AF=0.0299521;AN=5008;NS=2504;DP=18607;EAS_AF=0;AMR_AF=0.0202;AFR_AF=0.0613;EUR_AF=0.0467;SAS_AF=0.0082;AA=G|||;VT=SNP
6	84654938	rs117658348	G	A	100	PASS	AC=36;AF=0.0071885;AN=5008;NS=2504;DP=20353;EAS_AF=0.001;AMR_AF=0.0101;AFR_AF=0;EUR_AF=0.0229;SAS_AF=0.0051;AA=G|||;VT=SNP
6	84655045	rs113179252	A	G	100	PASS	AC=172;AF=0.034345;AN=5008;NS=2504;DP=20445;EAS_AF=0;AMR_AF=0.0403;AFR_AF=0.0045;EUR_AF=0.1103;SAS_AF=0.0276;AA=A|||;VT=SNP
6	84655141	rs9362022	G	T	100	PASS	AC=608;AF=0.121406;AN=5008;NS=2504;DP=19586;EAS_AF=0.2401;AMR_AF=0.1988;AFR_AF=0.0946;EUR_AF=0.0348;SAS_AF=0.0695;AA=G|||;VT=SNP
6	84655355	rs71568900	G	T	100	PASS	AC=112;AF=0.0223642;AN=5008;NS=2504;DP=17948;EAS_AF=0;AMR_AF=0.0173;AFR_AF=0.034;EUR_AF=0.0467;SAS_AF=0.0082;AA=G|||;VT=SNP
6	84655389	rs9344379	G	A	100	PASS	AC=1028;AF=0.205272;AN=5008;NS=2504;DP=17111;EAS_AF=0.2401;AMR_AF=0.2176;AFR_AF=0.4017;EUR_AF=0.0358;SAS_AF=0.0695;AA=G|||;VT=SNP
6	84655629	rs215964	C	G	100	PASS	AC=1016;AF=0.202875;AN=5008;NS=2504;DP=17464;EAS_AF=0.3185;AMR_AF=0.1585;AFR_AF=0.0197;EUR_AF=0.2644;SAS_AF=0.2996;AA=C|||;VT=SNP
6	84657541	rs13217863	A	T	100	PASS	AC=149;AF=0.0297524;AN=5008;NS=2504;DP=22705;EAS_AF=0;AMR_AF=0.0202;AFR_AF=0.0605;EUR_AF=0.0467;SAS_AF=0.0082;AA=A|||;VT=SNP
6	84658362	rs9344380	T	C	100	PASS	AC=1092;AF=0.218051;AN=5008;NS=2504;DP=16098;EAS_AF=0.2401;AMR_AF=0.2205;AFR_AF=0.4017;EUR_AF=0.0417;SAS_AF=0.1268;AA=T|||;VT=SNP
6	84658393	rs9353159	C	T	100	PASS	AC=1095;AF=0.21865;AN=5008;NS=2504;DP=16693;EAS_AF=0.2411;AMR_AF=0.2205;AFR_AF=0.4032;EUR_AF=0.0417;SAS_AF=0.1268;AA=C|||;VT=SNP
6	84659106	rs117596377	A	G	100	PASS	AC=47;AF=0.00938498;AN=5008;NS=2504;DP=17188;EAS_AF=0;AMR_AF=0.0231;AFR_AF=0;EUR_AF=0.0298;SAS_AF=0.001;AA=A|||;VT=SNP
6	84660034	rs3778183	A	G	100	PASS	AC=732;AF=0.146166;AN=5008;NS=2504;DP=18895;EAS_AF=0.2411;AMR_AF=0.2032;AFR_AF=0.1362;EUR_AF=0.0417;SAS_AF=0.1288;AA=a|||;VT=SNP
6	84660046	rs3778182	A	C	100	PASS	AC=730;AF=0.145767;AN=5008;NS=2504;DP=18639;EAS_AF=0.2401;AMR_AF=0.2032;AFR_AF=0.1362;EUR_AF=0.0408;SAS_AF=0.1288;AA=a|||;VT=SNP
6	84660616	rs9362024	C	T	100	PASS	AC=1316;AF=0.26278;AN=5008;NS=2504;DP=14953;EAS_AF=0.2401;AMR_AF=0.2378;AFR_AF=0.6074;EUR_AF=0.0368;SAS_AF=0.0706;AA=T|||;VT=SNP
6	84660865	rs9344381	A	G	100	PASS	AC=1276;AF=0.254792;AN=5008;NS=2504;DP=16439;EAS_AF=0.2401;AMR_AF=0.2363;AFR_AF=0.5787;EUR_AF=0.0368;SAS_AF=0.0695;AA=A|||;VT=SNP
6	84661589	rs9362025	C	T	100	PASS	AC=1028;AF=0.205272;AN=5008;NS=2504;DP=21701;EAS_AF=0.2401;AMR_AF=0.219;AFR_AF=0.4009;EUR_AF=0.0358;SAS_AF=0.0695;AA=C|||;VT=SNP
6	84662705	rs147866187	C	T	100	PASS	AC=40;AF=0.00798722;AN=5008;NS=2504;DP=17668;EAS_AF=0.001;AMR_AF=0.0115;AFR_AF=0;EUR_AF=0.0239;SAS_AF=0.0072;AA=C|||;VT=SNP
6	84662714	rs6454349	T	C	100	PASS	AC=1752;AF=0.34984;AN=5008;NS=2504;DP=17612;EAS_AF=0.2401;AMR_AF=0.2695;AFR_AF=0.8313;EUR_AF=0.0895;SAS_AF=0.137;AA=C|||;VT=SNP
6	84662798	rs6454350	A	G	100	PASS	AC=1382;AF=0.275958;AN=5008;NS=2504;DP=16035;EAS_AF=0.2401;AMR_AF=0.2392;AFR_AF=0.6089;EUR_AF=0.0427;SAS_AF=0.1288;AA=G|||;VT=SNP
6	84663218	rs13220487	C	T	100	PASS	AC=150;AF=0.0299521;AN=5008;NS=2504;DP=13137;EAS_AF=0;AMR_AF=0.0202;AFR_AF=0.0613;EUR_AF=0.0467;SAS_AF=0.0082;AA=C|||;VT=SNP
6	84664011	rs7742988	G	A	100	PASS	AC=394;AF=0.0786741;AN=5008;NS=2504;DP=17747;EAS_AF=0;AMR_AF=0.0375;AFR_AF=0.236;EUR_AF=0.0477;SAS_AF=0.0082;AA=G|||;VT=SNP
6	84664644	rs9294284	T	C	100	PASS	AC=1564;AF=0.3123;AN=5008;NS=2504;DP=12264;EAS_AF=0.2371;AMR_AF=0.2608;AFR_AF=0.6959;EUR_AF=0.0915;SAS_AF=0.135;AA=t|||;VT=SNP
6	84664851	rs9449728	C	T	100	PASS	AC=1566;AF=0.3127;AN=5008;NS=2504;DP=15794;EAS_AF=0.2361;AMR_AF=0.2622;AFR_AF=0.6967;EUR_AF=0.0915;SAS_AF=0.136;AA=T|||;VT=SNP
6	84665533	rs1408931	T	A	100	PASS	AC=1072;AF=0.214058;AN=5008;NS=2504;DP=16708;EAS_AF=0.2361;AMR_AF=0.219;AFR_AF=0.3903;EUR_AF=0.0417;SAS_AF=0.1268;AA=T|||;VT=SNP
6	84666092	rs2147860	G	T	100	PASS	AC=298;AF=0.0595048;AN=5008;NS=2504;DP=17110;EAS_AF=0.1379;AMR_AF=0.0562;AFR_AF=0.0182;EUR_AF=0.0517;SAS_AF=0.045;AA=G|||;VT=SNP
6	84666475	rs9353160	A	G	100	PASS	AC=1043;AF=0.208267;AN=5008;NS=2504;DP=14461;EAS_AF=0.2361;AMR_AF=0.2176;AFR_AF=0.3691;EUR_AF=0.0417;SAS_AF=0.1268;AA=A|||;VT=SNP
6	84666980	rs9344382	G	A	100	PASS	AC=1010;AF=0.201677;AN=5008;NS=2504;DP=11478;EAS_AF=0.2361;AMR_AF=0.2176;AFR_AF=0.3896;EUR_AF=0.0368;SAS_AF=0.0706;AA=A|||;VT=SNP
6	84668624	rs6929690	A	T	100	PASS	AC=1071;AF=0.213858;AN=5008;NS=2504;DP=18828;EAS_AF=0.2371;AMR_AF=0.219;AFR_AF=0.3858;EUR_AF=0.0417;SAS_AF=0.1309;AA=A|||;VT=SNP
6	84668949	rs1581800	C	T	100	PASS	AC=761;AF=0.151957;AN=5008;NS=2504;DP=17692;EAS_AF=0.2034;AMR_AF=0.1484;AFR_AF=0.2254;EUR_AF=0.0278;SAS_AF=0.1299;AA=C|||;VT=SNP
6	84669284	rs2223629	C	A	100	PASS	AC=1377;AF=0.27496;AN=5008;NS=2504;DP=15824;EAS_AF=0.25;AMR_AF=0.2003;AFR_AF=0.6346;EUR_AF=0.0765;SAS_AF=0.0716;AA=c|||;VT=SNP
6	84669951	rs13213244	T	C	100	PASS	AC=184;AF=0.0367412;AN=5008;NS=2504;DP=18728;EAS_AF=0;AMR_AF=0.0274;AFR_AF=0.0877;EUR_AF=0.0437;SAS_AF=0.0051;AA=T|||;VT=SNP
6	84671301	rs6915114	A	G	100	PASS	AC=940;AF=0.1877;AN=5008;NS=2504;DP=16013;EAS_AF=0;AMR_AF=0.0706;AFR_AF=0.6346;EUR_AF=0.0457;SAS_AF=0.0061;AA=G|||;VT=SNP
6	84671452	rs34990027	C	T	100	PASS	AC=184;AF=0.0367412;AN=5008;NS=2504;DP=12497;EAS_AF=0;AMR_AF=0.0274;AFR_AF=0.0877;EUR_AF=0.0437;SAS_AF=0.0051;AA=C|||;VT=SNP
6	84672161	rs7757940	G	A	100	PASS	AC=882;AF=0.176118;AN=5008;NS=2504;DP=19786;EAS_AF=0;AMR_AF=0.0677;AFR_AF=0.5923;EUR_AF=0.0457;SAS_AF=0.0061;AA=A|||;VT=SNP
6	84672213	rs717083	T	A	100	PASS	AC=1039;AF=0.207468;AN=5008;NS=2504;DP=18910;EAS_AF=0.2956;AMR_AF=0.1614;AFR_AF=0.3986;EUR_AF=0.0318;SAS_AF=0.0716;AA=A|||;VT=SNP
6	84672948	rs13210229	G	A	100	PASS	AC=184;AF=0.0367412;AN=5008;NS=2504;DP=16884;EAS_AF=0;AMR_AF=0.0274;AFR_AF=0.0877;EUR_AF=0.0437;SAS_AF=0.0051;AA=G|||;VT=SNP
6	84673123	rs13210394	G	C	100	PASS	AC=185;AF=0.0369409;AN=5008;NS=2504;DP=18282;EAS_AF=0;AMR_AF=0.0274;AFR_AF=0.0877;EUR_AF=0.0447;SAS_AF=0.0051;AA=C|||;VT=SNP
6	84673985	rs6912739	T	C	100	PASS	AC=917;AF=0.183107;AN=5008;NS=2504;DP=19908;EAS_AF=0;AMR_AF=0.0677;AFR_AF=0.6188;EUR_AF=0.0457;SAS_AF=0.0061;AA=C|||;VT=SNP
6	84674129	rs146688376	G	A	100	PASS	AC=18;AF=0.00359425;AN=5008;NS=2504;DP=18189;EAS_AF=0;AMR_AF=0.0058;AFR_AF=0.0015;EUR_AF=0.0109;SAS_AF=0.001;AA=G|||;VT=SNP
6	84674158	rs140270225	G	A	100	PASS	AC=24;AF=0.00479233;AN=5008;NS=2504;DP=17155;EAS_AF=0;AMR_AF=0.0115;AFR_AF=0;EUR_AF=0.0149;SAS_AF=0.001;AA=G|||;VT=SNP
6	84675500	rs35101861	G	A	100	PASS	AC=184;AF=0.0367412;AN=5008;NS=2504;DP=17535;EAS_AF=0;AMR_AF=0.0274;AFR_AF=0.0877;EUR_AF=0.0437;SAS_AF=0.0051;AA=G|||;VT=SNP
6	84675594	rs9449731	C	T	100	PASS	AC=896;AF=0.178914;AN=5008;NS=2504;DP=17383;EAS_AF=0;AMR_AF=0.0677;AFR_AF=0.6029;EUR_AF=0.0457;SAS_AF=0.0061;AA=T|||;VT=SNP
6	84675796	rs7774773	A	C	100	PASS	AC=891;AF=0.177915;AN=5008;NS=2504;DP=16167;EAS_AF=0;AMR_AF=0.0677;AFR_AF=0.5991;EUR_AF=0.0457;SAS_AF=0.0061;AA=C|||;VT=SNP
6	84676138	rs34728300	C	T	100	PASS	AC=184;AF=0.0367412;AN=5008;NS=2504;DP=13809;EAS_AF=0;AMR_AF=0.0274;AFR_AF=0.0877;EUR_AF=0.0437;SAS_AF=0.0051;AA=C|||;VT=SNP
6	84676664	rs6903739	G	A	100	PASS	AC=1129;AF=0.225439;AN=5008;NS=2504;DP=16260;EAS_AF=0;AMR_AF=0.0749;AFR_AF=0.7738;EUR_AF=0.0477;SAS_AF=0.0061;AA=A|||;VT=SNP
6	84677018	rs9449733	A	G	100	PASS	AC=1131;AF=0.225839;AN=5008;NS=2504;DP=17479;EAS_AF=0;AMR_AF=0.0749;AFR_AF=0.7753;EUR_AF=0.0477;SAS_AF=0.0061;AA=G|||;VT=SNP
6	84677212	rs1737793	C	A	100	PASS	AC=22;AF=0.00439297;AN=5008;NS=2504;DP=16645;EAS_AF=0.004;AMR_AF=0.0058;AFR_AF=0.0015;EUR_AF=0.0119;SAS_AF=0;AA=C|||;VT=SNP
6	84677219	rs111858701	T	C	100	PASS	AC=33;AF=0.00658946;AN=5008;NS=2504;DP=16704;EAS_AF=0;AMR_AF=0.0115;AFR_AF=0;EUR_AF=0.0119;SAS_AF=0.0133;AA=T|||;VT=SNP
6	84677302	rs61243366	A	G	100	PASS	AC=207;AF=0.0413339;AN=5008;NS=2504;DP=18442;EAS_AF=0;AMR_AF=0.0274;AFR_AF=0.1051;EUR_AF=0.0437;SAS_AF=0.0051;AA=A|||;VT=SNP
6	84677405	rs9449734	A	G	100	PASS	AC=927;AF=0.185104;AN=5008;NS=2504;DP=18323;EAS_AF=0;AMR_AF=0.0677;AFR_AF=0.6256;EUR_AF=0.0467;SAS_AF=0.0061;AA=G|||;VT=SNP
6	84678204	rs73477166	A	T	100	PASS	AC=208;AF=0.0415335;AN=5008;NS=2504;DP=18999;EAS_AF=0;AMR_AF=0.0274;AFR_AF=0.1051;EUR_AF=0.0447;SAS_AF=0.0051;AA=A|||;VT=SNP
6	84680239	rs111753837	C	T	100	PASS	AC=38;AF=0.00758786;AN=5008;NS=2504;DP=15859;EAS_AF=0;AMR_AF=0.0086;AFR_AF=0.0008;EUR_AF=0.0099;SAS_AF=0.0215;AA=C|||;VT=SNP
6	84680676	rs9449736	A	G	100	PASS	AC=495;AF=0.0988419;AN=5008;NS=2504;DP=16053;EAS_AF=0;AMR_AF=0.0432;AFR_AF=0.3132;EUR_AF=0.0457;SAS_AF=0.0051;AA=N|||;VT=SNP
6	84680870	rs141802680	A	C	100	PASS	AC=20;AF=0.00399361;AN=5008;NS=2504;DP=17189;EAS_AF=0.002;AMR_AF=0.0014;AFR_AF=0.0023;EUR_AF=0.0129;SAS_AF=0.001;AA=N|||;VT=SNP
6	84682506	rs34107332	C	G	100	PASS	AC=208;AF=0.0415335;AN=5008;NS=2504;DP=16268;EAS_AF=0;AMR_AF=0.0274;AFR_AF=0.1051;EUR_AF=0.0447;SAS_AF=0.0051;AA=C|||;VT=SNP
6	84682672	rs2143435	T	C	100	PASS	AC=185;AF=0.0369409;AN=5008;NS=2504;DP=16931;EAS_AF=0;AMR_AF=0.0274;AFR_AF=0.0877;EUR_AF=0.0447;SAS_AF=0.0051;AA=T|||;VT=SNP
6	84683543	rs78901786	T	C	100	PASS	AC=55;AF=0.0109824;AN=5008;NS=2504;DP=10766;EAS_AF=0;AMR_AF=0.0187;AFR_AF=0.0015;EUR_AF=0.0338;SAS_AF=0.0061;AA=T|||;VT=SNP
6	84683853	rs13213096	A	G	100	PASS	AC=208;AF=0.0415335;AN=5008;NS=2504;DP=12382;EAS_AF=0;AMR_AF=0.0274;AFR_AF=0.1051;EUR_AF=0.0447;SAS_AF=0.0051;AA=A|||;VT=SNP
6	84684829	rs35728355	T	C	100	PASS	AC=208;AF=0.0415335;AN=5008;NS=2504;DP=13380;EAS_AF=0;AMR_AF=0.0274;AFR_AF=0.1051;EUR_AF=0.0447;SAS_AF=0.0051;AA=T|||;VT=SNP
6	84685054	rs34576021	C	G	100	PASS	AC=185;AF=0.0369409;AN=5008;NS=2504;DP=17124;EAS_AF=0;AMR_AF=0.0274;AFR_AF=0.0877;EUR_AF=0.0447;SAS_AF=0.0051;AA=C|||;VT=SNP
6	84686268	rs7740166	G	C	100	PASS	AC=208;AF=0.0415335;AN=5008;NS=2504;DP=20182;EAS_AF=0;AMR_AF=0.0274;AFR_AF=0.1051;EUR_AF=0.0447;SAS_AF=0.0051;AA=G|||;VT=SNP
6	84686637	rs13192863	G	A	100	PASS	AC=208;AF=0.0415335;AN=5008;NS=2504;DP=19345;EAS_AF=0;AMR_AF=0.0274;AFR_AF=0.1051;EUR_AF=0.0447;SAS_AF=0.0051;AA=G|||;VT=SNP
6	84687359	rs139957081	C	T	100	PASS	AC=52;AF=0.0103834;AN=5008;NS=2504;DP=17762;EAS_AF=0;AMR_AF=0.0144;AFR_AF=0.003;EUR_AF=0.0268;SAS_AF=0.0112;AA=C|||;VT=SNP
6	84688931	rs34940637	G	A	100	PASS	AC=210;AF=0.0419329;AN=5008;NS=2504;DP=15822;EAS_AF=0.001;AMR_AF=0.0274;AFR_AF=0.1051;EUR_AF=0.0457;SAS_AF=0.0051;AA=G|||;VT=SNP
6	84689425	rs34939656	T	C	100	PASS	AC=209;AF=0.0417332;AN=5008;NS=2504;DP=17254;EAS_AF=0;AMR_AF=0.0274;AFR_AF=0.1051;EUR_AF=0.0457;SAS_AF=0.0051;AA=T|||;VT=SNP
6	84691156	rs117123057	C	T	100	PASS	AC=57;AF=0.0113818;AN=5008;NS=2504;DP=14502;EAS_AF=0;AMR_AF=0.0144;AFR_AF=0.0038;EUR_AF=0.0298;SAS_AF=0.0123;AA=C|||;VT=SNP
6	84691717	rs13207324	T	C	100	PASS	AC=186;AF=0.0371406;AN=5008;NS=2504;DP=17613;EAS_AF=0;AMR_AF=0.0274;AFR_AF=0.0877;EUR_AF=0.0457;SAS_AF=0.0051;AA=T|||;VT=SNP
6	84692800	rs76224201	C	A	100	PASS	AC=510;AF=0.101837;AN=5008;NS=2504;DP=19007;EAS_AF=0.2946;AMR_AF=0.1369;AFR_AF=0.0144;EUR_AF=0.0298;SAS_AF=0.0706;AA=C|||;VT=SNP
6	84692927	rs215972	C	T	100	PASS	AC=1109;AF=0.221446;AN=5008;NS=2504;DP=19343;EAS_AF=0.2421;AMR_AF=0.2363;AFR_AF=0.0386;EUR_AF=0.3857;SAS_AF=0.2679;AA=C|||;VT=SNP
6	84693623	rs215973	A	G	100	PASS	AC=2867;AF=0.572484;AN=5008;NS=2504;DP=18700;EAS_AF=0.5734;AMR_AF=0.4524;AFR_AF=0.854;EUR_AF=0.4841;SAS_AF=0.3671;AA=G|||;VT=SNP
6	84694353	rs7754728	C	T	100	PASS	AC=1131;AF=0.225839;AN=5008;NS=2504;DP=19048;EAS_AF=0;AMR_AF=0.0749;AFR_AF=0.7746;EUR_AF=0.0487;SAS_AF=0.0061;AA=T|||;VT=SNP
6	84694484	rs73749684	A	C	100	PASS	AC=980;AF=0.195687;AN=5008;NS=2504;DP=15493;EAS_AF=0;AMR_AF=0.0735;AFR_AF=0.6619;EUR_AF=0.0477;SAS_AF=0.0061;AA=C|||;VT=SNP
6	84695892	rs215974	G	A	100	PASS	AC=4623;AF=0.923123;AN=5008;NS=2504;DP=19611;EAS_AF=0.9435;AMR_AF=0.8156;AFR_AF=0.9955;EUR_AF=0.9155;SAS_AF=0.8885;AA=A|||;VT=SNP
6	84695944	rs9359577	G	A	100	PASS	AC=1642;AF=0.327875;AN=5008;NS=2504;DP=19895;EAS_AF=0.2946;AMR_AF=0.2118;AFR_AF=0.7897;EUR_AF=0.0785;SAS_AF=0.0767;AA=A|||;VT=SNP
6	84697111	rs7770749	G	T	100	PASS	AC=970;AF=0.19369;AN=5008;NS=2504;DP=18936;EAS_AF=0;AMR_AF=0.0735;AFR_AF=0.6543;EUR_AF=0.0477;SAS_AF=0.0061;AA=T|||;VT=SNP
6	84699303	rs76246280	G	A	100	PASS	AC=36;AF=0.0071885;AN=5008;NS=2504;DP=17650;EAS_AF=0.003;AMR_AF=0.0086;AFR_AF=0;EUR_AF=0.0089;SAS_AF=0.0184;AA=G|||;VT=SNP
6	84700563	rs35152247	G	A	100	PASS	AC=187;AF=0.0373403;AN=5008;NS=2504;DP=18643;EAS_AF=0;AMR_AF=0.0274;AFR_AF=0.0877;EUR_AF=0.0457;SAS_AF=0.0061;AA=g|||;VT=SNP
6	84701055	rs9359579	G	A	100	PASS	AC=515;AF=0.102835;AN=5008;NS=2504;DP=16703;EAS_AF=0.2986;AMR_AF=0.1369;AFR_AF=0.0144;EUR_AF=0.0298;SAS_AF=0.0716;AA=G|||;VT=SNP
6	84701763	rs215971	C	T	100	PASS	AC=2937;AF=0.586462;AN=5008;NS=2504;DP=15811;EAS_AF=0.5506;AMR_AF=0.4597;AFR_AF=0.9047;EUR_AF=0.4702;SAS_AF=0.4029;AA=T|||;VT=SNP
6	84702388	rs80248219	T	G	100	PASS	AC=186;AF=0.0371406;AN=5008;NS=2504;DP=18809;EAS_AF=0;AMR_AF=0.0274;AFR_AF=0.0877;EUR_AF=0.0457;SAS_AF=0.0051;AA=T|||;VT=SNP
6	84702498	rs73477200	C	T	100	PASS	AC=209;AF=0.0417332;AN=5008;NS=2504;DP=18438;EAS_AF=0;AMR_AF=0.0274;AFR_AF=0.1051;EUR_AF=0.0457;SAS_AF=0.0051;AA=G|||;VT=SNP
6	84703067	rs9294288	C	T	100	PASS	AC=1131;AF=0.225839;AN=5008;NS=2504;DP=19792;EAS_AF=0;AMR_AF=0.0735;AFR_AF=0.7753;EUR_AF=0.0487;SAS_AF=0.0061;AA=T|||;VT=SNP
6	84703588	rs1928280	T	C	100	PASS	AC=952;AF=0.190096;AN=5008;NS=2504;DP=18768;EAS_AF=0;AMR_AF=0.0706;AFR_AF=0.6415;EUR_AF=0.0487;SAS_AF=0.0061;AA=C|||;VT=SNP
6	84704150	rs35881960	A	G	100	PASS	AC=211;AF=0.0421326;AN=5008;NS=2504;DP=21165;EAS_AF=0;AMR_AF=0.0274;AFR_AF=0.1067;EUR_AF=0.0457;SAS_AF=0.0051;AA=A|||;VT=SNP
6	84704169	rs117850939	A	G	100	PASS	AC=11;AF=0.00219649;AN=5008;NS=2504;DP=21379;EAS_AF=0;AMR_AF=0;AFR_AF=0;EUR_AF=0.0109;SAS_AF=0;AA=A|||;VT=SNP
6	84704240	rs147650194	G	A	100	PASS	AC=13;AF=0.00259585;AN=5008;NS=2504;DP=21676;EAS_AF=0;AMR_AF=0.0014;AFR_AF=0;EUR_AF=0.0119;SAS_AF=0;AA=G|||;VT=SNP
6	84704414	rs9353162	C	A	100	PASS	AC=514;AF=0.102636;AN=5008;NS=2504;DP=20977;EAS_AF=0.2986;AMR_AF=0.1369;AFR_AF=0.0144;EUR_AF=0.0298;SAS_AF=0.0706;AA=C|||;VT=SNP
6	84706928	rs10455423	C	T	100	PASS	AC=36;AF=0.0071885;AN=5008;NS=2504;DP=18606;EAS_AF=0;AMR_AF=0.0058;AFR_AF=0.0015;EUR_AF=0.0169;SAS_AF=0.0133;AA=C|||;VT=SNP
6	84706936	rs35387977	T	A	100	PASS	AC=189;AF=0.0377396;AN=5008;NS=2504;DP=18156;EAS_AF=0;AMR_AF=0.0274;AFR_AF=0.09;EUR_AF=0.0457;SAS_AF=0.0051;AA=T|||;VT=SNP
6	84707849	rs72907658	A	C	100	PASS	AC=143;AF=0.0285543;AN=5008;NS=2504;DP=17468;EAS_AF=0.001;AMR_AF=0.049;AFR_AF=0.0038;EUR_AF=0.0915;SAS_AF=0.0112;AA=A|||;VT=SNP
6	84709583	rs80257688	A	G	100	PASS	AC=119;AF=0.023762;AN=5008;NS=2504;DP=17539;EAS_AF=0;AMR_AF=0.0231;AFR_AF=0.0023;EUR_AF=0.0388;SAS_AF=0.0624;AA=A|||;VT=SNP
6	84712752	rs6454352	T	C	100	PASS	AC=1097;AF=0.21905;AN=5008;NS=2504;DP=19852;EAS_AF=0;AMR_AF=0.0778;AFR_AF=0.7413;EUR_AF=0.0567;SAS_AF=0.0061;AA=C|||;VT=SNP
6	84713292	rs72907660	A	G	100	PASS	AC=145;AF=0.0289537;AN=5008;NS=2504;DP=18100;EAS_AF=0;AMR_AF=0.0403;AFR_AF=0.003;EUR_AF=0.0934;SAS_AF=0.0194;AA=A|||;VT=SNP
6	84713463	rs13209543	C	T	100	PASS	AC=144;AF=0.028754;AN=5008;NS=2504;DP=16882;EAS_AF=0;AMR_AF=0.0159;AFR_AF=0.0567;EUR_AF=0.0527;SAS_AF=0.0051;AA=C|||;VT=SNP
6	84714136	rs215970	A	C	100	PASS	AC=35;AF=0.00698882;AN=5008;NS=2504;DP=16487;EAS_AF=0.001;AMR_AF=0.013;AFR_AF=0.0008;EUR_AF=0.0229;SAS_AF=0.001;AA=A|||;VT=SNP
6	84715473	rs139251559	T	C	100	PASS	AC=27;AF=0.00539137;AN=5008;NS=2504;DP=19548;EAS_AF=0.005;AMR_AF=0.0159;AFR_AF=0.0015;EUR_AF=0.0089;SAS_AF=0;AA=T|||;VT=SNP
6	84715586	rs71570703	A	T	100	PASS	AC=156;AF=0.0311502;AN=5008;NS=2504;DP=18715;EAS_AF=0;AMR_AF=0.0159;AFR_AF=0.0658;EUR_AF=0.0527;SAS_AF=0.0051;AA=A|||;VT=SNP
6	84716323	rs139186256	G	C	100	PASS	AC=24;AF=0.00479233;AN=5008;NS=2504;DP=20803;EAS_AF=0.001;AMR_AF=0.0043;AFR_AF=0;EUR_AF=0.0179;SAS_AF=0.002;AA=G|||;VT=SNP
6	84716349	rs13192345	G	A	100	PASS	AC=156;AF=0.0311502;AN=5008;NS=2504;DP=21120;EAS_AF=0;AMR_AF=0.0159;AFR_AF=0.0658;EUR_AF=0.0527;SAS_AF=0.0051;AA=G|||;VT=SNP
6	84716596	rs9444130	T	C	100	PASS	AC=1177;AF=0.235024;AN=5008;NS=2504;DP=17289;EAS_AF=0;AMR_AF=0.0807;AFR_AF=0.7995;EUR_AF=0.0567;SAS_AF=0.0072;AA=C|||;VT=SNP
6	84718901	rs35289230	T	G	100	PASS	AC=333;AF=0.0664936;AN=5008;NS=2504;DP=15185;EAS_AF=0.001;AMR_AF=0.0303;AFR_AF=0.1876;EUR_AF=0.0527;SAS_AF=0.0102;AA=T|||;VT=SNP
6	84720842	rs215969	G	A	100	PASS	AC=1415;AF=0.282548;AN=5008;NS=2504;DP=19795;EAS_AF=0.1567;AMR_AF=0.1686;AFR_AF=0.4947;EUR_AF=0.2734;SAS_AF=0.2157;AA=A|||;VT=SNP
6	84721795	rs215967	T	C	100	PASS	AC=1804;AF=0.360224;AN=5008;NS=2504;DP=13800;EAS_AF=0.1567;AMR_AF=0.1902;AFR_AF=0.7746;EUR_AF=0.2773;SAS_AF=0.2157;AA=C|||;VT=SNP
6	84722071	rs215966	G	A	100	PASS	AC=884;AF=0.176518;AN=5008;NS=2504;DP=16480;EAS_AF=0.1558;AMR_AF=0.1326;AFR_AF=0.1135;EUR_AF=0.2744;SAS_AF=0.2137;AA=G|||;VT=SNP
6	84722195	rs13194787	C	A	100	PASS	AC=248;AF=0.0495208;AN=5008;NS=2504;DP=15317;EAS_AF=0.001;AMR_AF=0.0807;AFR_AF=0.0061;EUR_AF=0.1352;SAS_AF=0.0481;AA=C|||;VT=SNP
6	84722650	rs1180661	A	C	100	PASS	AC=1885;AF=0.376398;AN=5008;NS=2504;DP=9188;EAS_AF=0.1627;AMR_AF=0.196;AFR_AF=0.7791;EUR_AF=0.2773;SAS_AF=0.2822;AA=C|||;VT=SNP
6	84723247	rs605477	C	G	100	PASS	AC=915;AF=0.182708;AN=5008;NS=2504;DP=14611;EAS_AF=0.1558;AMR_AF=0.134;AFR_AF=0.143;EUR_AF=0.2674;SAS_AF=0.2117;AA=C|||;VT=SNP
6	84723489	rs604527	C	T	100	PASS	AC=1659;AF=0.33127;AN=5008;NS=2504;DP=18744;EAS_AF=0.1617;AMR_AF=0.1816;AFR_AF=0.6271;EUR_AF=0.2684;SAS_AF=0.2771;AA=C|||;VT=SNP
6	84723635	rs593300	C	T	100	PASS	AC=1946;AF=0.388578;AN=5008;NS=2504;DP=16217;EAS_AF=0.1617;AMR_AF=0.1945;AFR_AF=0.8351;EUR_AF=0.2704;SAS_AF=0.2781;AA=T|||;VT=SNP
6	84724176	rs495461	G	A	100	PASS	AC=931;AF=0.185903;AN=5008;NS=2504;DP=14626;EAS_AF=0.1558;AMR_AF=0.134;AFR_AF=0.1543;EUR_AF=0.2684;SAS_AF=0.2117;AA=G|||;VT=SNP
6	84724478	rs498283	T	C	100	PASS	AC=1071;AF=0.213858;AN=5008;NS=2504;DP=15540;EAS_AF=0.1558;AMR_AF=0.1427;AFR_AF=0.2481;EUR_AF=0.2753;SAS_AF=0.2147;AA=T|||;VT=SNP
6	84724671	rs686350	G	A	100	PASS	AC=885;AF=0.176717;AN=5008;NS=2504;DP=17614;EAS_AF=0.1558;AMR_AF=0.1326;AFR_AF=0.121;EUR_AF=0.2674;SAS_AF=0.2117;AA=G|||;VT=SNP
6	84725709	rs76322606	A	G	100	PASS	AC=75;AF=0.014976;AN=5008;NS=2504;DP=18253;EAS_AF=0.001;AMR_AF=0.0101;AFR_AF=0;EUR_AF=0.0109;SAS_AF=0.0573;AA=A|||;VT=SNP
6	84726156	rs555269	C	T	100	PASS	AC=1229;AF=0.245407;AN=5008;NS=2504;DP=15104;EAS_AF=0.1558;AMR_AF=0.1556;AFR_AF=0.3661;EUR_AF=0.2704;SAS_AF=0.2127;AA=C|||;VT=SNP
6	84726653	rs12199252	A	C	100	PASS	AC=39;AF=0.00778754;AN=5008;NS=2504;DP=14822;EAS_AF=0;AMR_AF=0.0058;AFR_AF=0.0008;EUR_AF=0.0199;SAS_AF=0.0143;AA=A|||;VT=SNP
6	84729122	rs1753990	G	T	100	PASS	AC=893;AF=0.178315;AN=5008;NS=2504;DP=10810;EAS_AF=0.1567;AMR_AF=0.1326;AFR_AF=0.1218;EUR_AF=0.2734;SAS_AF=0.2117;AA=G|||;VT=SNP
6	84729614	rs10943964	A	T	100	PASS	AC=784;AF=0.15655;AN=5008;NS=2504;DP=8104;EAS_AF=0.2629;AMR_AF=0.1801;AFR_AF=0.0151;EUR_AF=0.1859;SAS_AF=0.1912;AA=A|||;VT=SNP
6	84729788	rs74435460	A	G	100	PASS	AC=122;AF=0.024361;AN=5008;NS=2504;DP=10578;EAS_AF=0;AMR_AF=0.0231;AFR_AF=0.0023;EUR_AF=0.0427;SAS_AF=0.0613;AA=A|||;VT=SNP
6	84730060	rs138222158	G	A	100	PASS	AC=25;AF=0.00499201;AN=5008;NS=2504;DP=11701;EAS_AF=0;AMR_AF=0.0058;AFR_AF=0.0008;EUR_AF=0.0159;SAS_AF=0.0041;AA=G|||;VT=SNP
6	84730224	rs2497137	C	G	100	PASS	AC=4114;AF=0.821486;AN=5008;NS=2504;DP=16185;EAS_AF=0.8433;AMR_AF=0.8674;AFR_AF=0.8782;EUR_AF=0.7266;SAS_AF=0.7873;AA=G|||;VT=SNP
6	84730750	rs986469	C	T	100	PASS	AC=3890;AF=0.776757;AN=5008;NS=2504;DP=17721;EAS_AF=0.8433;AMR_AF=0.8559;AFR_AF=0.7179;EUR_AF=0.7256;SAS_AF=0.7843;AA=T|||;VT=SNP
6	84731273	rs138708491	C	T	100	PASS	AC=34;AF=0.00678914;AN=5008;NS=2504;DP=17982;EAS_AF=0.001;AMR_AF=0.0072;AFR_AF=0;EUR_AF=0.0229;SAS_AF=0.0051;AA=C|||;VT=SNP
6	84731609	rs4707028	A	G	100	PASS	AC=4111;AF=0.820887;AN=5008;NS=2504;DP=16068;EAS_AF=0.8433;AMR_AF=0.8674;AFR_AF=0.8759;EUR_AF=0.7266;SAS_AF=0.7873;AA=G|||;VT=SNP
6	84731674	rs149832705	T	C	100	PASS	AC=83;AF=0.0165735;AN=5008;NS=2504;DP=17802;EAS_AF=0.001;AMR_AF=0.0101;AFR_AF=0.0015;EUR_AF=0.0119;SAS_AF=0.0624;AA=T|||;VT=SNP
6	84732582	rs10943965	C	T	100	PASS	AC=2993;AF=0.597644;AN=5008;NS=2504;DP=14072;EAS_AF=0.8393;AMR_AF=0.8012;AFR_AF=0.1346;EUR_AF=0.7227;SAS_AF=0.7014;AA=c|||;VT=SNP
6	84733647	rs7383714	C	T	100	PASS	AC=2995;AF=0.598043;AN=5008;NS=2504;DP=12790;EAS_AF=0.8393;AMR_AF=0.8012;AFR_AF=0.1346;EUR_AF=0.7227;SAS_AF=0.7035;AA=c|||;VT=SNP
6	84734943	rs10806264	G	A	100	PASS	AC=2995;AF=0.598043;AN=5008;NS=2504;DP=16188;EAS_AF=0.8393;AMR_AF=0.8012;AFR_AF=0.1362;EUR_AF=0.7227;SAS_AF=0.7014;AA=G|||;VT=SNP
6	84736025	rs4707029	C	T	100	PASS	AC=3899;AF=0.778554;AN=5008;NS=2504;DP=17971;EAS_AF=0.8452;AMR_AF=0.8545;AFR_AF=0.7481;EUR_AF=0.7266;SAS_AF=0.7505;AA=T|||;VT=SNP
6	84736187	rs4707030	A	C	100	PASS	AC=3853;AF=0.769369;AN=5008;NS=2504;DP=19660;EAS_AF=0.8452;AMR_AF=0.8501;AFR_AF=0.7163;EUR_AF=0.7247;SAS_AF=0.7515;AA=C|||;VT=SNP
6	84736254	rs4707031	G	A	100	PASS	AC=2995;AF=0.598043;AN=5008;NS=2504;DP=21122;EAS_AF=0.8393;AMR_AF=0.8012;AFR_AF=0.1362;EUR_AF=0.7227;SAS_AF=0.7014;AA=G|||;VT=SNP
6	84736338	rs9359580	A	G	100	PASS	AC=3001;AF=0.599241;AN=5008;NS=2504;DP=21471;EAS_AF=0.8393;AMR_AF=0.8012;AFR_AF=0.1392;EUR_AF=0.7227;SAS_AF=0.7035;AA=G|||;VT=SNP
6	84736942	rs4707032	C	T	100	PASS	AC=2993;AF=0.597644;AN=5008;NS=2504;DP=20360;EAS_AF=0.8393;AMR_AF=0.8012;AFR_AF=0.1354;EUR_AF=0.7227;SAS_AF=0.7004;AA=C|||;VT=SNP
6	84738198	rs12211700	A	G	100	PASS	AC=3301;AF=0.659145;AN=5008;NS=2504;DP=15725;EAS_AF=0.8591;AMR_AF=0.8329;AFR_AF=0.3245;EUR_AF=0.7276;SAS_AF=0.7117;AA=A|||;VT=SNP
6	84738434	rs9341971	A	C	100	PASS	AC=3375;AF=0.673922;AN=5008;NS=2504;DP=13294;EAS_AF=0.8492;AMR_AF=0.8401;AFR_AF=0.466;EUR_AF=0.7137;SAS_AF=0.6155;AA=A|||;VT=SNP
6	84739180	rs2480211	T	C	100	PASS	AC=3939;AF=0.786542;AN=5008;NS=2504;DP=20783;EAS_AF=0.8492;AMR_AF=0.8703;AFR_AF=0.8669;EUR_AF=0.7157;SAS_AF=0.6268;AA=C|||;VT=SNP
6	84740220	rs73479072	T	C	100	PASS	AC=413;AF=0.0824681;AN=5008;NS=2504;DP=18874;EAS_AF=0.004;AMR_AF=0.0202;AFR_AF=0.2526;EUR_AF=0.0229;SAS_AF=0.0389;AA=T|||;VT=SNP
6	84740396	rs2480181	G	A	100	PASS	AC=433;AF=0.0864617;AN=5008;NS=2504;DP=19909;EAS_AF=0.0079;AMR_AF=0.0389;AFR_AF=0.2088;EUR_AF=0.0338;SAS_AF=0.09;AA=G|||;VT=SNP
6	84740681	rs142357341	C	T	100	PASS	AC=26;AF=0.00519169;AN=5008;NS=2504;DP=18297;EAS_AF=0.001;AMR_AF=0.0058;AFR_AF=0;EUR_AF=0.0179;SAS_AF=0.0031;AA=C|||;VT=SNP
6	84740706	rs2480182	A	C	100	PASS	AC=859;AF=0.171526;AN=5008;NS=2504;DP=18907;EAS_AF=0.0119;AMR_AF=0.0605;AFR_AF=0.4856;EUR_AF=0.0457;SAS_AF=0.1196;AA=A|||;VT=SNP
6	84740741	rs2497159	T	C	100	PASS	AC=1069;AF=0.213458;AN=5008;NS=2504;DP=19137;EAS_AF=0.0119;AMR_AF=0.0692;AFR_AF=0.6392;EUR_AF=0.0467;SAS_AF=0.1196;AA=C|||;VT=SNP
6	84743649	rs71570705	C	G	100	PASS	AC=415;AF=0.0828674;AN=5008;NS=2504;DP=9360;EAS_AF=0.0079;AMR_AF=0.0389;AFR_AF=0.1944;EUR_AF=0.0368;SAS_AF=0.0879;AA=C|||;VT=SNP
6	84743651	rs147251628	C	T	100	PASS	AC=61;AF=0.0121805;AN=5008;NS=2504;DP=9462;EAS_AF=0;AMR_AF=0.0187;AFR_AF=0.0015;EUR_AF=0.0388;SAS_AF=0.0072;AA=C|||;VT=SNP
6	84745499	rs6938302	C	G	100	PASS	AC=1357;AF=0.270966;AN=5008;NS=2504;DP=17200;EAS_AF=0.0139;AMR_AF=0.0908;AFR_AF=0.8071;EUR_AF=0.0487;SAS_AF=0.1677;AA=G|||;VT=SNP
6	84746183	rs2149587	T	C	100	PASS	AC=1047;AF=0.209065;AN=5008;NS=2504;DP=19119;EAS_AF=0.0119;AMR_AF=0.0692;AFR_AF=0.6233;EUR_AF=0.0477;SAS_AF=0.1176;AA=C|||;VT=SNP
6	84747279	rs80332890	G	A	100	PASS	AC=421;AF=0.0840655;AN=5008;NS=2504;DP=14060;EAS_AF=0.0079;AMR_AF=0.0389;AFR_AF=0.1944;EUR_AF=0.0427;SAS_AF=0.0879;AA=G|||;VT=SNP
6	84747816	rs2497109	G	A	100	PASS	AC=421;AF=0.0840655;AN=5008;NS=2504;DP=18128;EAS_AF=0.0079;AMR_AF=0.0389;AFR_AF=0.1944;EUR_AF=0.0427;SAS_AF=0.0879;AA=G|||;VT=SNP
6	84748771	rs147282913	A	T	100	PASS	AC=42;AF=0.00838658;AN=5008;NS=2504;DP=19740;EAS_AF=0;AMR_AF=0.0101;AFR_AF=0.0015;EUR_AF=0.0099;SAS_AF=0.0235;AA=A|||;VT=SNP
6	84749623	rs150829816	T	C	100	PASS	AC=44;AF=0.00878594;AN=5008;NS=2504;DP=17458;EAS_AF=0;AMR_AF=0.0043;AFR_AF=0;EUR_AF=0.008;SAS_AF=0.0337;AA=T|||;VT=SNP
6	84749930	rs9344383	G	A	100	PASS	AC=651;AF=0.129992;AN=5008;NS=2504;DP=19037;EAS_AF=0.4008;AMR_AF=0.1383;AFR_AF=0.0212;EUR_AF=0.0577;SAS_AF=0.0665;AA=g|||;VT=SNP
6	84750171	rs111596200	G	C	100	PASS	AC=518;AF=0.103435;AN=5008;NS=2504;DP=20361;EAS_AF=0.1131;AMR_AF=0.1772;AFR_AF=0.0272;EUR_AF=0.1322;SAS_AF=0.1145;AA=G|||;VT=SNP
6	84751361	rs2497107	C	T	100	PASS	AC=1303;AF=0.260184;AN=5008;NS=2504;DP=19846;EAS_AF=0.12;AMR_AF=0.1758;AFR_AF=0.4924;EUR_AF=0.1799;SAS_AF=0.2331;AA=T|||;VT=SNP
6	84752509	rs75623740	A	G	100	PASS	AC=516;AF=0.103035;AN=5008;NS=2504;DP=19685;EAS_AF=0.1448;AMR_AF=0.1225;AFR_AF=0.0257;EUR_AF=0.1322;SAS_AF=0.1207;AA=A|||;VT=SNP
6	84752622	rs79568222	T	C	100	PASS	AC=57;AF=0.0113818;AN=5008;NS=2504;DP=20991;EAS_AF=0;AMR_AF=0.0173;AFR_AF=0.0015;EUR_AF=0.0388;SAS_AF=0.0041;AA=T|||;VT=SNP
6	84753372	rs146006148	G	C	100	PASS	AC=46;AF=0.0091853;AN=5008;NS=2504;DP=7384;EAS_AF=0;AMR_AF=0.0202;AFR_AF=0.0008;EUR_AF=0.0298;SAS_AF=0.001;AA=g|||;VT=SNP
6	84753438	rs1928279	C	G	100	PASS	AC=536;AF=0.107029;AN=5008;NS=2504;DP=8211;EAS_AF=0.1091;AMR_AF=0.1196;AFR_AF=0.0696;EUR_AF=0.1332;SAS_AF=0.1196;AA=G|||;VT=SNP
6	84753841	rs112659403	G	T	100	PASS	AC=533;AF=0.10643;AN=5008;NS=2504;DP=14018;EAS_AF=0.1071;AMR_AF=0.1196;AFR_AF=0.0688;EUR_AF=0.1332;SAS_AF=0.1196;AA=T|||;VT=SNP
6	84753935	rs112951686	C	T	100	PASS	AC=504;AF=0.100639;AN=5008;NS=2504;DP=15216;EAS_AF=0.1071;AMR_AF=0.1196;AFR_AF=0.0469;EUR_AF=0.1332;SAS_AF=0.1196;AA=C|||;VT=SNP
6	84753968	rs2497106	T	C	100	PASS	AC=1489;AF=0.297324;AN=5008;NS=2504;DP=15833;EAS_AF=0.123;AMR_AF=0.1844;AFR_AF=0.5749;EUR_AF=0.1799;SAS_AF=0.3027;AA=C|||;VT=SNP
6	84753991	rs191039030	C	T	100	PASS	AC=14;AF=0.00279553;AN=5008;NS=2504;DP=17055;EAS_AF=0;AMR_AF=0.0043;AFR_AF=0.0015;EUR_AF=0.0089;SAS_AF=0;AA=C|||;VT=SNP
6	84755198	rs2497105	C	G	100	PASS	AC=595;AF=0.11881;AN=5008;NS=2504;DP=17061;EAS_AF=0.0079;AMR_AF=0.0504;AFR_AF=0.3185;EUR_AF=0.0447;SAS_AF=0.0879;AA=C|||;VT=SNP
6	84756122	rs113857603	A	G	100	PASS	AC=27;AF=0.00539137;AN=5008;NS=2504;DP=17681;EAS_AF=0;AMR_AF=0.0072;AFR_AF=0;EUR_AF=0.0119;SAS_AF=0.0102;AA=A|||;VT=SNP
6	84756149	rs78951536	C	G	100	PASS	AC=769;AF=0.153554;AN=5008;NS=2504;DP=17550;EAS_AF=0.1558;AMR_AF=0.1282;AFR_AF=0.1838;EUR_AF=0.1352;SAS_AF=0.1472;AA=G|||;VT=SNP
6	84756721	rs76418814	T	C	100	PASS	AC=554;AF=0.110623;AN=5008;NS=2504;DP=11509;EAS_AF=0.1518;AMR_AF=0.1225;AFR_AF=0.0484;EUR_AF=0.1332;SAS_AF=0.1207;AA=T|||;VT=SNP
6	84757071	rs56066610	A	G	100	PASS	AC=1508;AF=0.301118;AN=5008;NS=2504;DP=10707;EAS_AF=0.1647;AMR_AF=0.1873;AFR_AF=0.556;EUR_AF=0.1789;SAS_AF=0.3037;AA=a|||;VT=SNP
6	84758373	rs2480185	T	A	100	PASS	AC=445;AF=0.0888578;AN=5008;NS=2504;DP=19918;EAS_AF=0.0079;AMR_AF=0.0389;AFR_AF=0.2133;EUR_AF=0.0427;SAS_AF=0.0869;AA=T|||;VT=SNP
6	84758886	rs151071338	G	A	100	PASS	AC=45;AF=0.00898562;AN=5008;NS=2504;DP=18741;EAS_AF=0;AMR_AF=0.0101;AFR_AF=0.0015;EUR_AF=0.0099;SAS_AF=0.0266;AA=G|||;VT=SNP
6	84759330	rs10455424	C	T	100	PASS	AC=46;AF=0.0091853;AN=5008;NS=2504;DP=18603;EAS_AF=0;AMR_AF=0.0072;AFR_AF=0.0008;EUR_AF=0.0249;SAS_AF=0.0153;AA=C|||;VT=SNP
6	84759465	rs2480186	G	T	100	PASS	AC=1861;AF=0.371605;AN=5008;NS=2504;DP=18754;EAS_AF=0.1548;AMR_AF=0.2104;AFR_AF=0.8169;EUR_AF=0.1809;SAS_AF=0.3037;AA=T|||;VT=SNP
6	84759469	rs2497151	A	C	100	PASS	AC=908;AF=0.18131;AN=5008;NS=2504;DP=18518;EAS_AF=0.0149;AMR_AF=0.062;AFR_AF=0.4728;EUR_AF=0.0467;SAS_AF=0.182;AA=C|||;VT=SNP
6	84759647	rs9362026	A	G	100	PASS	AC=4189;AF=0.836462;AN=5008;NS=2504;DP=18163;EAS_AF=0.9038;AMR_AF=0.768;AFR_AF=0.9902;EUR_AF=0.7614;SAS_AF=0.6851;AA=G|||;VT=SNP
6	84760450	rs185878346	A	G	100	PASS	AC=20;AF=0.00399361;AN=5008;NS=2504;DP=22305;EAS_AF=0;AMR_AF=0.0058;AFR_AF=0;EUR_AF=0.0109;SAS_AF=0.0051;AA=A|||;VT=SNP
6	84760970	rs2480187	A	T	100	PASS	AC=443;AF=0.0884585;AN=5008;NS=2504;DP=19282;EAS_AF=0.0079;AMR_AF=0.0389;AFR_AF=0.2118;EUR_AF=0.0427;SAS_AF=0.0869;AA=A|||;VT=SNP
6	84761020	rs2480188	A	C	100	PASS	AC=836;AF=0.166933;AN=5008;NS=2504;DP=18465;EAS_AF=0.0119;AMR_AF=0.062;AFR_AF=0.4735;EUR_AF=0.0447;SAS_AF=0.1125;AA=A|||;VT=SNP
6	84761130	rs2480189	G	C	100	PASS	AC=550;AF=0.109824;AN=5008;NS=2504;DP=18430;EAS_AF=0.0119;AMR_AF=0.0418;AFR_AF=0.2693;EUR_AF=0.0427;SAS_AF=0.1125;AA=g|||;VT=SNP
6	84761361	rs75878665	C	T	100	PASS	AC=65;AF=0.0129792;AN=5008;NS=2504;DP=20464;EAS_AF=0.001;AMR_AF=0.0043;AFR_AF=0;EUR_AF=0.0099;SAS_AF=0.0521;AA=c|||;VT=SNP
6	84761718	rs2497160	C	G	100	PASS	AC=1370;AF=0.273562;AN=5008;NS=2504;DP=19854;EAS_AF=0.1627;AMR_AF=0.1787;AFR_AF=0.4697;EUR_AF=0.1859;SAS_AF=0.2802;AA=G|||;VT=SNP
6	84761801	rs2497162	A	G	100	PASS	AC=1234;AF=0.246406;AN=5008;NS=2504;DP=23550;EAS_AF=0.1607;AMR_AF=0.17;AFR_AF=0.3722;EUR_AF=0.1869;SAS_AF=0.2802;AA=A|||;VT=SNP
6	84762656	rs117898207	G	A	100	PASS	AC=34;AF=0.00678914;AN=5008;NS=2504;DP=21876;EAS_AF=0;AMR_AF=0.0029;AFR_AF=0.0008;EUR_AF=0.0288;SAS_AF=0.002;AA=G|||;VT=SNP
6	84762822	rs2497108	C	T	100	PASS	AC=1603;AF=0.320088;AN=5008;NS=2504;DP=17097;EAS_AF=0.1696;AMR_AF=0.2133;AFR_AF=0.5628;EUR_AF=0.2286;SAS_AF=0.317;AA=T|||;VT=SNP
6	84763135	rs11965513	A	G	100	PASS	AC=1000;AF=0.199681;AN=5008;NS=2504;DP=17651;EAS_AF=0.1935;AMR_AF=0.1729;AFR_AF=0.2035;EUR_AF=0.2137;SAS_AF=0.2055;AA=A|||;VT=SNP
6	84763142	rs11970494	C	T	100	PASS	AC=918;AF=0.183307;AN=5008;NS=2504;DP=17482;EAS_AF=0.1577;AMR_AF=0.17;AFR_AF=0.1717;EUR_AF=0.2127;SAS_AF=0.2045;AA=C|||;VT=SNP
6	84763417	rs142014089	G	A	100	PASS	AC=11;AF=0.00219649;AN=5008;NS=2504;DP=16967;EAS_AF=0;AMR_AF=0.0014;AFR_AF=0;EUR_AF=0.0099;SAS_AF=0;AA=g|||;VT=SNP
6	84763572	rs117575496	G	A	100	PASS	AC=106;AF=0.0211661;AN=5008;NS=2504;DP=17842;EAS_AF=0.0347;AMR_AF=0.0288;AFR_AF=0.0015;EUR_AF=0.0388;SAS_AF=0.0102;AA=G|||;VT=SNP
6	84764982	rs45563336	C	T	100	PASS	AC=797;AF=0.159145;AN=5008;NS=2504;DP=18582;EAS_AF=0.1567;AMR_AF=0.1527;AFR_AF=0.0915;EUR_AF=0.2117;SAS_AF=0.2035;AA=C|||;VT=SNP;EX_TARGET
6	84765171	rs112932891	T	G	100	PASS	AC=46;AF=0.0091853;AN=5008;NS=2504;DP=19409;EAS_AF=0;AMR_AF=0.0115;AFR_AF=0.0015;EUR_AF=0.0159;SAS_AF=0.0204;AA=T|||;VT=SNP;EX_TARGET
6	84765609	rs9449760	C	T	100	PASS	AC=1703;AF=0.340056;AN=5008;NS=2504;DP=20580;EAS_AF=0.1607;AMR_AF=0.219;AFR_AF=0.6203;EUR_AF=0.2575;SAS_AF=0.317;AA=T|||;VT=SNP
6	84766874	rs72907692	C	T	100	PASS	AC=25;AF=0.00499201;AN=5008;NS=2504;DP=18354;EAS_AF=0;AMR_AF=0.0058;AFR_AF=0;EUR_AF=0.0159;SAS_AF=0.0051;AA=C|||;VT=SNP
6	84767124	rs17729906	T	C	100	PASS	AC=791;AF=0.157947;AN=5008;NS=2504;DP=20185;EAS_AF=0.1905;AMR_AF=0.1513;AFR_AF=0.059;EUR_AF=0.2117;SAS_AF=0.2076;AA=T|||;VT=SNP
6	84767152	rs2497113	G	A	100	PASS	AC=1709;AF=0.341254;AN=5008;NS=2504;DP=20169;EAS_AF=0.1944;AMR_AF=0.2161;AFR_AF=0.5991;EUR_AF=0.2565;SAS_AF=0.32;AA=A|||;VT=SNP
6	84767648	rs77251513	T	C	100	PASS	AC=37;AF=0.00738818;AN=5008;NS=2504;DP=19103;EAS_AF=0.001;AMR_AF=0.0202;AFR_AF=0;EUR_AF=0.0169;SAS_AF=0.0051;AA=T|||;VT=SNP
6	84767806	rs191186144	G	A	100	PASS	AC=44;AF=0.00878594;AN=5008;NS=2504;DP=18721;EAS_AF=0;AMR_AF=0.0115;AFR_AF=0.0023;EUR_AF=0.0249;SAS_AF=0.0082;AA=G|||;VT=SNP
6	84767864	rs149952887	G	A	100	PASS	AC=22;AF=0.00439297;AN=5008;NS=2504;DP=19462;EAS_AF=0.001;AMR_AF=0.0043;AFR_AF=0;EUR_AF=0.0169;SAS_AF=0.001;AA=G|||;VT=SNP
6	84769478	rs2497115	G	T	100	PASS	AC=1976;AF=0.394569;AN=5008;NS=2504;DP=19835;EAS_AF=0.1796;AMR_AF=0.2349;AFR_AF=0.7912;EUR_AF=0.2654;SAS_AF=0.3262;AA=T|||;VT=SNP
6	84769939	rs2480191	T	C	100	PASS	AC=1792;AF=0.357827;AN=5008;NS=2504;DP=19414;EAS_AF=0.1746;AMR_AF=0.2233;AFR_AF=0.6604;EUR_AF=0.2654;SAS_AF=0.3282;AA=C|||;VT=SNP
6	84770166	rs2497116	A	G	100	PASS	AC=1832;AF=0.365815;AN=5008;NS=2504;DP=19199;EAS_AF=0.2133;AMR_AF=0.2233;AFR_AF=0.6611;EUR_AF=0.2654;SAS_AF=0.3282;AA=G|||;VT=SNP
6	84770179	rs2497117	A	G	100	PASS	AC=941;AF=0.187899;AN=5008;NS=2504;DP=19543;EAS_AF=0.0119;AMR_AF=0.0706;AFR_AF=0.5446;EUR_AF=0.0457;SAS_AF=0.1166;AA=A|||;VT=SNP
6	84771346	rs74348304	G	A	100	PASS	AC=39;AF=0.00778754;AN=5008;NS=2504;DP=19918;EAS_AF=0;AMR_AF=0.0115;AFR_AF=0.0008;EUR_AF=0.0278;SAS_AF=0.002;AA=G|||;VT=SNP
6	84771964	rs2497118	A	G	100	PASS	AC=336;AF=0.0670927;AN=5008;NS=2504;DP=20187;EAS_AF=0.0079;AMR_AF=0.0389;AFR_AF=0.1278;EUR_AF=0.0427;SAS_AF=0.091;AA=A|||;VT=SNP
6	84772469	rs2480192	T	C	100	PASS	AC=344;AF=0.0686901;AN=5008;NS=2504;DP=16671;EAS_AF=0.0089;AMR_AF=0.036;AFR_AF=0.1339;EUR_AF=0.0437;SAS_AF=0.091;AA=T|||;VT=SNP
6	84772845	rs17730011	A	G	100	PASS	AC=1050;AF=0.209665;AN=5008;NS=2504;DP=15288;EAS_AF=0.2034;AMR_AF=0.1686;AFR_AF=0.2239;EUR_AF=0.2187;SAS_AF=0.2168;AA=A|||;VT=SNP
6	84772961	rs2497119	A	C	100	PASS	AC=353;AF=0.0704872;AN=5008;NS=2504;DP=18071;EAS_AF=0.0079;AMR_AF=0.0432;AFR_AF=0.1377;EUR_AF=0.0437;SAS_AF=0.091;AA=A|||;VT=SNP
6	84773144	rs77337825	A	T	100	PASS	AC=32;AF=0.00638978;AN=5008;NS=2504;DP=14531;EAS_AF=0;AMR_AF=0.0144;AFR_AF=0.0015;EUR_AF=0.0179;SAS_AF=0.002;AA=A|||;VT=SNP
6	84773532	rs58762191	A	G	100	PASS	AC=1231;AF=0.245807;AN=5008;NS=2504;DP=13659;EAS_AF=0.2232;AMR_AF=0.1715;AFR_AF=0.3442;EUR_AF=0.2217;SAS_AF=0.2137;AA=G|||;VT=SNP
6	84773570	rs56297130	T	A	100	PASS	AC=1099;AF=0.219449;AN=5008;NS=2504;DP=13306;EAS_AF=0.2024;AMR_AF=0.1628;AFR_AF=0.267;EUR_AF=0.2207;SAS_AF=0.2117;AA=A|||;VT=SNP
6	84773630	rs73483236	G	A	100	PASS	AC=1016;AF=0.202875;AN=5008;NS=2504;DP=13651;EAS_AF=0.2024;AMR_AF=0.1614;AFR_AF=0.208;EUR_AF=0.2187;SAS_AF=0.2096;AA=G|||;VT=SNP
6	84773661	rs113246858	T	G	100	PASS	AC=1024;AF=0.204473;AN=5008;NS=2504;DP=14464;EAS_AF=0.2024;AMR_AF=0.1628;AFR_AF=0.2103;EUR_AF=0.2197;SAS_AF=0.2127;AA=G|||;VT=SNP
6	84773663	rs116870380	C	G	100	PASS	AC=130;AF=0.0259585;AN=5008;NS=2504;DP=14804;EAS_AF=0.0556;AMR_AF=0.0288;AFR_AF=0.0015;EUR_AF=0.0378;SAS_AF=0.0143;AA=C|||;VT=SNP
6	84774333	rs189829650	A	G	100	PASS	AC=249;AF=0.0497204;AN=5008;NS=2504;DP=15054;EAS_AF=0.0625;AMR_AF=0.0231;AFR_AF=0.0333;EUR_AF=0.0318;SAS_AF=0.0961;AA=A|||;VT=SNP
6	84774397	rs9444134	A	G	100	PASS	AC=1194;AF=0.238419;AN=5008;NS=2504;DP=15093;EAS_AF=0.1478;AMR_AF=0.1513;AFR_AF=0.4592;EUR_AF=0.168;SAS_AF=0.1677;AA=A|||;VT=SNP
6	84774408	rs112316846	A	G	100	PASS	AC=641;AF=0.127995;AN=5008;NS=2504;DP=15267;EAS_AF=0.0268;AMR_AF=0.1398;AFR_AF=0.0832;EUR_AF=0.2982;SAS_AF=0.1094;AA=A|||;VT=SNP
6	84774694	rs113841938	G	A	100	PASS	AC=36;AF=0.0071885;AN=5008;NS=2504;DP=18361;EAS_AF=0;AMR_AF=0.0086;AFR_AF=0;EUR_AF=0.0159;SAS_AF=0.0143;AA=G|||;VT=SNP
6	84774793	rs60732243	G	C	100	PASS	AC=756;AF=0.150958;AN=5008;NS=2504;DP=17261;EAS_AF=0.1885;AMR_AF=0.1268;AFR_AF=0.0877;EUR_AF=0.167;SAS_AF=0.1984;AA=C|||;VT=SNP
6	84774833	rs61604960	G	T	100	PASS	AC=749;AF=0.149561;AN=5008;NS=2504;DP=16152;EAS_AF=0.1885;AMR_AF=0.1268;AFR_AF=0.0877;EUR_AF=0.167;SAS_AF=0.1912;AA=G|||;VT=SNP
6	84774835	rs59581852	G	C	100	PASS	AC=749;AF=0.149561;AN=5008;NS=2504;DP=16116;EAS_AF=0.1885;AMR_AF=0.1268;AFR_AF=0.0877;EUR_AF=0.167;SAS_AF=0.1912;AA=C|||;VT=SNP
6	84774925	rs58988815	A	G	100	PASS	AC=847;AF=0.169129;AN=5008;NS=2504;DP=17008;EAS_AF=0.1925;AMR_AF=0.1369;AFR_AF=0.1528;EUR_AF=0.168;SAS_AF=0.1912;AA=A|||;VT=SNP
6	84775022	rs115064140	A	G	100	PASS	AC=743;AF=0.148363;AN=5008;NS=2504;DP=18510;EAS_AF=0.1885;AMR_AF=0.1282;AFR_AF=0.087;EUR_AF=0.168;SAS_AF=0.184;AA=A|||;VT=SNP
6	84775265	rs1928281	G	A	100	PASS	AC=1729;AF=0.345248;AN=5008;NS=2504;DP=17990;EAS_AF=0.1984;AMR_AF=0.2723;AFR_AF=0.6838;EUR_AF=0.2276;SAS_AF=0.2117;AA=A|||;VT=SNP
6	84775483	rs2225244	C	A	100	PASS	AC=1724;AF=0.344249;AN=5008;NS=2504;DP=20084;EAS_AF=0.1647;AMR_AF=0.2723;AFR_AF=0.7057;EUR_AF=0.2286;SAS_AF=0.2106;AA=A|||;VT=SNP
6	84775493	rs78271721	A	G	100	PASS	AC=14;AF=0.00279553;AN=5008;NS=2504;DP=20110;EAS_AF=0;AMR_AF=0.0014;AFR_AF=0;EUR_AF=0.0119;SAS_AF=0.001;AA=A|||;VT=SNP
6	84775651	rs74823174	C	T	100	PASS	AC=642;AF=0.128195;AN=5008;NS=2504;DP=18925;EAS_AF=0.1538;AMR_AF=0.1268;AFR_AF=0.0862;EUR_AF=0.168;SAS_AF=0.1186;AA=C|||;VT=SNP
6	84776051	rs1556111	A	C	100	PASS	AC=792;AF=0.158147;AN=5008;NS=2504;DP=18558;EAS_AF=0.1885;AMR_AF=0.1326;AFR_AF=0.1687;EUR_AF=0.169;SAS_AF=0.1196;AA=C|||;VT=SNP
6	84776728	rs2497120	G	A	100	PASS	AC=1621;AF=0.323682;AN=5008;NS=2504;DP=17723;EAS_AF=0.1647;AMR_AF=0.2666;AFR_AF=0.6369;EUR_AF=0.2266;SAS_AF=0.2045;AA=A|||;VT=SNP
6	84779103	rs2497146	G	T	100	PASS	AC=348;AF=0.0694888;AN=5008;NS=2504;DP=21322;EAS_AF=0.002;AMR_AF=0.0965;AFR_AF=0.1112;EUR_AF=0.0557;SAS_AF=0.0777;AA=G|||;VT=SNP
6	84779935	rs2987728	G	A	100	PASS	AC=429;AF=0.0856629;AN=5008;NS=2504;DP=17901;EAS_AF=0.002;AMR_AF=0.1023;AFR_AF=0.1694;EUR_AF=0.0557;SAS_AF=0.0777;AA=G|||;VT=SNP
6	84780917	rs1928282	G	C	100	PASS	AC=1680;AF=0.335463;AN=5008;NS=2504;DP=20071;EAS_AF=0.2024;AMR_AF=0.268;AFR_AF=0.6014;EUR_AF=0.2286;SAS_AF=0.271;AA=G|||;VT=SNP
6	84781491	rs2480194	G	A	100	PASS	AC=1700;AF=0.339457;AN=5008;NS=2504;DP=17976;EAS_AF=0.2004;AMR_AF=0.2651;AFR_AF=0.671;EUR_AF=0.2227;SAS_AF=0.2076;AA=A|||;VT=SNP
6	84782139	rs2497143	C	T	100	PASS	AC=1547;AF=0.308906;AN=5008;NS=2504;DP=18351;EAS_AF=0.1776;AMR_AF=0.2594;AFR_AF=0.5802;EUR_AF=0.2207;SAS_AF=0.2035;AA=C|||;VT=SNP
6	84782430	rs2480195	C	T	100	PASS	AC=344;AF=0.0686901;AN=5008;NS=2504;DP=17142;EAS_AF=0.002;AMR_AF=0.0965;AFR_AF=0.1082;EUR_AF=0.0557;SAS_AF=0.0777;AA=C|||;VT=SNP
6	84783758	rs184367924	C	T	100	PASS	AC=30;AF=0.00599042;AN=5008;NS=2504;DP=18942;EAS_AF=0.001;AMR_AF=0.013;AFR_AF=0;EUR_AF=0.0139;SAS_AF=0.0061;AA=C|||;VT=SNP
6	84785752	rs75287938	G	T	100	PASS	AC=735;AF=0.146765;AN=5008;NS=2504;DP=18392;EAS_AF=0.2024;AMR_AF=0.1282;AFR_AF=0.062;EUR_AF=0.174;SAS_AF=0.1892;AA=G|||;VT=SNP
6	84785932	rs9449773	A	G	100	PASS	AC=1687;AF=0.336861;AN=5008;NS=2504;DP=13822;EAS_AF=0.2123;AMR_AF=0.2695;AFR_AF=0.5809;EUR_AF=0.2445;SAS_AF=0.2781;AA=A|||;VT=SNP
6	84786626	rs60595469	T	C	100	PASS	AC=772;AF=0.154153;AN=5008;NS=2504;DP=20198;EAS_AF=0.2024;AMR_AF=0.1297;AFR_AF=0.0893;EUR_AF=0.174;SAS_AF=0.1892;AA=T|||;VT=SNP
6	84787286	rs149815616	T	C	100	PASS	AC=41;AF=0.0081869;AN=5008;NS=2504;DP=19319;EAS_AF=0;AMR_AF=0.0187;AFR_AF=0.0038;EUR_AF=0.0219;SAS_AF=0.001;AA=T|||;VT=SNP
6	84787774	rs77779050	T	C	100	PASS	AC=14;AF=0.00279553;AN=5008;NS=2504;DP=20348;EAS_AF=0;AMR_AF=0.0014;AFR_AF=0;EUR_AF=0.0119;SAS_AF=0.001;AA=T|||;VT=SNP
6	84788173	rs2497142	A	T	100	PASS	AC=479;AF=0.095647;AN=5008;NS=2504;DP=20945;EAS_AF=0.002;AMR_AF=0.1095;AFR_AF=0.2035;EUR_AF=0.0557;SAS_AF=0.0777;AA=A|||;VT=SNP
6	84788487	rs76976933	C	T	100	PASS	AC=27;AF=0.00539137;AN=5008;NS=2504;DP=20397;EAS_AF=0;AMR_AF=0.0101;AFR_AF=0.0008;EUR_AF=0.0159;SAS_AF=0.0031;AA=c|||;VT=SNP
6	84790046	rs80228733	C	T	100	PASS	AC=31;AF=0.0061901;AN=5008;NS=2504;DP=17342;EAS_AF=0.001;AMR_AF=0.013;AFR_AF=0.0008;EUR_AF=0.0169;SAS_AF=0.0031;AA=C|||;VT=SNP
6	84790160	rs2497141	G	A	100	PASS	AC=1730;AF=0.345447;AN=5008;NS=2504;DP=18730;EAS_AF=0.2093;AMR_AF=0.2666;AFR_AF=0.6687;EUR_AF=0.2286;SAS_AF=0.2249;AA=A|||;VT=SNP
6	84790271	rs6934500	C	G	100	PASS	AC=683;AF=0.136382;AN=5008;NS=2504;DP=17491;EAS_AF=0.1994;AMR_AF=0.121;AFR_AF=0.0825;EUR_AF=0.1561;SAS_AF=0.135;AA=C|||;VT=SNP
6	84790313	rs2497140	T	C	100	PASS	AC=1736;AF=0.346645;AN=5008;NS=2504;DP=17272;EAS_AF=0.2093;AMR_AF=0.2666;AFR_AF=0.6732;EUR_AF=0.2286;SAS_AF=0.2249;AA=C|||;VT=SNP
6	84790544	rs2497139	G	T	100	PASS	AC=478;AF=0.0954473;AN=5008;NS=2504;DP=18445;EAS_AF=0.002;AMR_AF=0.1095;AFR_AF=0.2027;EUR_AF=0.0557;SAS_AF=0.0777;AA=G|||;VT=SNP
6	84792794	rs58485852	A	G	100	PASS	AC=794;AF=0.158546;AN=5008;NS=2504;DP=17748;EAS_AF=0.1984;AMR_AF=0.1311;AFR_AF=0.1566;EUR_AF=0.161;SAS_AF=0.137;AA=G|||;VT=SNP
6	84792980	rs9449775	A	G	100	PASS	AC=1213;AF=0.242212;AN=5008;NS=2504;DP=17753;EAS_AF=0.2073;AMR_AF=0.1513;AFR_AF=0.4395;EUR_AF=0.173;SAS_AF=0.1472;AA=G|||;VT=SNP
6	84793075	rs57006418	T	G	100	PASS	AC=795;AF=0.158746;AN=5008;NS=2504;DP=17361;EAS_AF=0.1984;AMR_AF=0.1254;AFR_AF=0.1634;EUR_AF=0.1581;SAS_AF=0.136;AA=G|||;VT=SNP
6	84793316	rs2497138	C	A	100	PASS	AC=978;AF=0.195288;AN=5008;NS=2504;DP=14764;EAS_AF=0.0099;AMR_AF=0.1412;AFR_AF=0.5378;EUR_AF=0.0716;SAS_AF=0.089;AA=C|||;VT=SNP
6	84793365	rs73752627	A	T	100	PASS	AC=753;AF=0.150359;AN=5008;NS=2504;DP=14115;EAS_AF=0.1984;AMR_AF=0.1225;AFR_AF=0.1324;EUR_AF=0.1581;SAS_AF=0.137;AA=A|||;VT=SNP
6	84793431	rs73752628	T	C	100	PASS	AC=752;AF=0.15016;AN=5008;NS=2504;DP=14768;EAS_AF=0.1984;AMR_AF=0.1225;AFR_AF=0.1324;EUR_AF=0.1581;SAS_AF=0.136;AA=T|||;VT=SNP
6	84793579	rs150821544	C	A	100	PASS	AC=16;AF=0.00319489;AN=5008;NS=2504;DP=14047;EAS_AF=0;AMR_AF=0.0058;AFR_AF=0;EUR_AF=0.0099;SAS_AF=0.002;AA=C|||;VT=SNP
6	84794124	rs73752629	G	A	100	PASS	AC=855;AF=0.170727;AN=5008;NS=2504;DP=15502;EAS_AF=0.1984;AMR_AF=0.1326;AFR_AF=0.2042;EUR_AF=0.1581;SAS_AF=0.137;AA=A|||;VT=SNP
6	84794495	rs73752630	G	T	100	PASS	AC=716;AF=0.142971;AN=5008;NS=2504;DP=10959;EAS_AF=0.1984;AMR_AF=0.121;AFR_AF=0.1082;EUR_AF=0.1581;SAS_AF=0.1329;AA=G|||;VT=SNP
6	84794715	rs147615467	C	G	100	PASS	AC=681;AF=0.135982;AN=5008;NS=2504;DP=11096;EAS_AF=0.1647;AMR_AF=0.121;AFR_AF=0.1082;EUR_AF=0.1581;SAS_AF=0.1319;AA=A|||;VT=SNP
6	84794805	rs142060512	C	T	100	PASS	AC=178;AF=0.0355431;AN=5008;NS=2504;DP=10674;EAS_AF=0;AMR_AF=0.0173;AFR_AF=0.1044;EUR_AF=0.0219;SAS_AF=0.0061;AA=C|||;VT=SNP
6	84794809	rs145903667	C	G	100	PASS	AC=714;AF=0.142572;AN=5008;NS=2504;DP=10773;EAS_AF=0.1647;AMR_AF=0.1225;AFR_AF=0.1324;EUR_AF=0.1581;SAS_AF=0.1319;AA=C|||;VT=SNP
6	84795134	rs77979471	G	A	100	PASS	AC=713;AF=0.142372;AN=5008;NS=2504;DP=17711;EAS_AF=0.1627;AMR_AF=0.1225;AFR_AF=0.1324;EUR_AF=0.1581;SAS_AF=0.1329;AA=G|||;VT=SNP
6	84795251	rs73752631	T	C	100	PASS	AC=752;AF=0.15016;AN=5008;NS=2504;DP=16140;EAS_AF=0.1984;AMR_AF=0.1225;AFR_AF=0.1324;EUR_AF=0.1581;SAS_AF=0.136;AA=T|||;VT=SNP
6	84795619	rs6922368	C	A	100	PASS	AC=719;AF=0.14357;AN=5008;NS=2504;DP=18822;EAS_AF=0.1984;AMR_AF=0.121;AFR_AF=0.1082;EUR_AF=0.1581;SAS_AF=0.136;AA=C|||;VT=SNP
6	84796257	rs73752632	A	G	100	PASS	AC=714;AF=0.142572;AN=5008;NS=2504;DP=20952;EAS_AF=0.1647;AMR_AF=0.1225;AFR_AF=0.1324;EUR_AF=0.1581;SAS_AF=0.1319;AA=A|||;VT=SNP
6	84796363	rs2480196	G	A	100	PASS	AC=890;AF=0.177716;AN=5008;NS=2504;DP=18928;EAS_AF=0.0099;AMR_AF=0.134;AFR_AF=0.4758;EUR_AF=0.0706;SAS_AF=0.089;AA=G|||;VT=SNP
6	84796408	rs6928025	C	T	100	PASS	AC=681;AF=0.135982;AN=5008;NS=2504;DP=16833;EAS_AF=0.1637;AMR_AF=0.121;AFR_AF=0.1082;EUR_AF=0.159;SAS_AF=0.1319;AA=T|||;VT=SNP
6	84796475	rs6928551	G	T	100	PASS	AC=714;AF=0.142572;AN=5008;NS=2504;DP=17271;EAS_AF=0.1637;AMR_AF=0.1225;AFR_AF=0.1324;EUR_AF=0.159;SAS_AF=0.1319;AA=G|||;VT=SNP
6	84796569	rs2497136	C	G	100	PASS	AC=488;AF=0.0974441;AN=5008;NS=2504;DP=18961;EAS_AF=0.002;AMR_AF=0.1095;AFR_AF=0.2103;EUR_AF=0.0557;SAS_AF=0.0777;AA=C|||;VT=SNP
6	84796773	rs6928815	C	T	100	PASS	AC=763;AF=0.152356;AN=5008;NS=2504;DP=19470;EAS_AF=0.1637;AMR_AF=0.1268;AFR_AF=0.1672;EUR_AF=0.159;SAS_AF=0.1319;AA=T|||;VT=SNP
6	84797301	rs60174337	A	T	100	PASS	AC=714;AF=0.142572;AN=5008;NS=2504;DP=19314;EAS_AF=0.1637;AMR_AF=0.1225;AFR_AF=0.1324;EUR_AF=0.159;SAS_AF=0.1319;AA=T|||;VT=SNP
6	84797311	rs60609955	G	A	100	PASS	AC=714;AF=0.142572;AN=5008;NS=2504;DP=19229;EAS_AF=0.1637;AMR_AF=0.1225;AFR_AF=0.1324;EUR_AF=0.159;SAS_AF=0.1319;AA=A|||;VT=SNP
6	84797316	rs56338216	G	A	100	PASS	AC=681;AF=0.135982;AN=5008;NS=2504;DP=18943;EAS_AF=0.1637;AMR_AF=0.121;AFR_AF=0.1082;EUR_AF=0.159;SAS_AF=0.1319;AA=G|||;VT=SNP
6	84797344	rs60852484	A	C	100	PASS	AC=714;AF=0.142572;AN=5008;NS=2504;DP=19082;EAS_AF=0.1637;AMR_AF=0.1225;AFR_AF=0.1324;EUR_AF=0.159;SAS_AF=0.1319;AA=A|||;VT=SNP
6	84797348	rs2497135	C	T	100	PASS	AC=488;AF=0.0974441;AN=5008;NS=2504;DP=19076;EAS_AF=0.002;AMR_AF=0.1095;AFR_AF=0.2095;EUR_AF=0.0567;SAS_AF=0.0777;AA=C|||;VT=SNP
6	84797349	rs2497134	A	G	100	PASS	AC=488;AF=0.0974441;AN=5008;NS=2504;DP=19101;EAS_AF=0.002;AMR_AF=0.1095;AFR_AF=0.2095;EUR_AF=0.0567;SAS_AF=0.0777;AA=A|||;VT=SNP
6	84797685	rs58118148	C	T	100	PASS	AC=713;AF=0.142372;AN=5008;NS=2504;DP=19115;EAS_AF=0.1637;AMR_AF=0.1225;AFR_AF=0.1324;EUR_AF=0.1581;SAS_AF=0.1319;AA=T|||;VT=SNP
6	84797955	rs2497133	C	T	100	PASS	AC=1038;AF=0.207268;AN=5008;NS=2504;DP=19667;EAS_AF=0.0099;AMR_AF=0.1455;AFR_AF=0.5794;EUR_AF=0.0726;SAS_AF=0.09;AA=T|||;VT=SNP
6	84798255	rs2497132	C	G	100	PASS	AC=1039;AF=0.207468;AN=5008;NS=2504;DP=20568;EAS_AF=0.0099;AMR_AF=0.1455;AFR_AF=0.5802;EUR_AF=0.0726;SAS_AF=0.09;AA=G|||;VT=SNP
6	84798582	rs2497131	G	A	100	PASS	AC=1038;AF=0.207268;AN=5008;NS=2504;DP=17840;EAS_AF=0.0099;AMR_AF=0.1441;AFR_AF=0.5802;EUR_AF=0.0726;SAS_AF=0.09;AA=A|||;VT=SNP
6	84798647	rs2480197	G	A	100	PASS	AC=932;AF=0.186102;AN=5008;NS=2504;DP=17872;EAS_AF=0.0099;AMR_AF=0.1354;AFR_AF=0.5053;EUR_AF=0.0726;SAS_AF=0.089;AA=G|||;VT=SNP
6	84799059	rs9449776	C	T	100	PASS	AC=1039;AF=0.207468;AN=5008;NS=2504;DP=18995;EAS_AF=0.0099;AMR_AF=0.1455;AFR_AF=0.5802;EUR_AF=0.0726;SAS_AF=0.09;AA=C|||;VT=SNP;EX_TARGET
6	84799185	rs2875382	C	T	100	PASS	AC=1749;AF=0.349241;AN=5008;NS=2504;DP=20311;EAS_AF=0.1736;AMR_AF=0.2666;AFR_AF=0.711;EUR_AF=0.2306;SAS_AF=0.2219;AA=T|||;VT=SNP;EX_TARGET
6	84799231	rs9449777	G	T	100	PASS	AC=1035;AF=0.206669;AN=5008;NS=2504;DP=19426;EAS_AF=0.0099;AMR_AF=0.1455;AFR_AF=0.5772;EUR_AF=0.0726;SAS_AF=0.09;AA=G|||;VT=SNP;EX_TARGET
6	84799300	rs7450001	G	A	100	PASS	AC=677;AF=0.135184;AN=5008;NS=2504;DP=18831;EAS_AF=0.1637;AMR_AF=0.1196;AFR_AF=0.1067;EUR_AF=0.1581;SAS_AF=0.1319;AA=G|||;VT=SNP
6	84799562	rs2497130	G	A	100	PASS	AC=1039;AF=0.207468;AN=5008;NS=2504;DP=17019;EAS_AF=0.0099;AMR_AF=0.1455;AFR_AF=0.5802;EUR_AF=0.0726;SAS_AF=0.09;AA=A|||;VT=SNP
6	84799673	rs2497129	T	C	100	PASS	AC=1039;AF=0.207468;AN=5008;NS=2504;DP=16599;EAS_AF=0.0099;AMR_AF=0.1455;AFR_AF=0.5802;EUR_AF=0.0726;SAS_AF=0.09;AA=C|||;VT=SNP
6	84800063	rs2497128	A	G	100	PASS	AC=1039;AF=0.207468;AN=5008;NS=2504;DP=19837;EAS_AF=0.0099;AMR_AF=0.1455;AFR_AF=0.5802;EUR_AF=0.0726;SAS_AF=0.09;AA=A|||;VT=SNP
6	84800166	rs1045649	C	T	100	PASS	AC=1039;AF=0.207468;AN=5008;NS=2504;DP=20807;EAS_AF=0.0099;AMR_AF=0.1455;AFR_AF=0.5802;EUR_AF=0.0726;SAS_AF=0.09;AA=C|||;VT=SNP
6	84800378	rs3219	C	T	100	PASS	AC=932;AF=0.186102;AN=5008;NS=2504;DP=21717;EAS_AF=0.0099;AMR_AF=0.1354;AFR_AF=0.5053;EUR_AF=0.0726;SAS_AF=0.089;AA=C|||;VT=SNP
6	84800492	rs8348	G	A	100	PASS	AC=1043;AF=0.208267;AN=5008;NS=2504;DP=19790;EAS_AF=0.0119;AMR_AF=0.1455;AFR_AF=0.5802;EUR_AF=0.0736;SAS_AF=0.091;AA=G|||;VT=SNP
6	84800683	rs2497127	A	G	100	PASS	AC=1062;AF=0.212061;AN=5008;NS=2504;DP=17253;EAS_AF=0.0099;AMR_AF=0.147;AFR_AF=0.5968;EUR_AF=0.0726;SAS_AF=0.09;AA=A|||;VT=SNP
6	84800862	rs2497126	T	C	100	PASS	AC=1039;AF=0.207468;AN=5008;NS=2504;DP=17328;EAS_AF=0.0099;AMR_AF=0.1455;AFR_AF=0.5802;EUR_AF=0.0726;SAS_AF=0.09;AA=T|||;VT=SNP
6	84800887	rs35471922	T	C	100	PASS	AC=1751;AF=0.349641;AN=5008;NS=2504;DP=17022;EAS_AF=0.1736;AMR_AF=0.2666;AFR_AF=0.7126;EUR_AF=0.2306;SAS_AF=0.2219;AA=C|||;VT=SNP
6	84801139	rs2497125	A	G	100	PASS	AC=1039;AF=0.207468;AN=5008;NS=2504;DP=13059;EAS_AF=0.0099;AMR_AF=0.1455;AFR_AF=0.5802;EUR_AF=0.0726;SAS_AF=0.09;AA=G|||;VT=SNP
6	84801149	rs2497124	A	G	100	PASS	AC=1039;AF=0.207468;AN=5008;NS=2504;DP=13490;EAS_AF=0.0099;AMR_AF=0.1455;AFR_AF=0.5802;EUR_AF=0.0726;SAS_AF=0.09;AA=A|||;VT=SNP
6	84801397	rs2480198	C	T	100	PASS	AC=1039;AF=0.207468;AN=5008;NS=2504;DP=18477;EAS_AF=0.0099;AMR_AF=0.1455;AFR_AF=0.5802;EUR_AF=0.0726;SAS_AF=0.09;AA=C|||;VT=SNP
6	84801678	rs9449781	C	A	100	PASS	AC=1751;AF=0.349641;AN=5008;NS=2504;DP=21179;EAS_AF=0.1736;AMR_AF=0.2666;AFR_AF=0.7126;EUR_AF=0.2306;SAS_AF=0.2219;AA=A|||;VT=SNP
6	84802323	rs2480199	C	T	100	PASS	AC=1040;AF=0.207668;AN=5008;NS=2504;DP=19019;EAS_AF=0.0099;AMR_AF=0.1455;AFR_AF=0.5809;EUR_AF=0.0726;SAS_AF=0.09;AA=C|||;VT=SNP
6	84802770	rs79715485	G	A	100	PASS	AC=689;AF=0.13758;AN=5008;NS=2504;DP=18918;EAS_AF=0.1974;AMR_AF=0.1398;AFR_AF=0.0408;EUR_AF=0.1899;SAS_AF=0.1513;AA=G|||;VT=SNP
6	84802783	rs2497123	T	G	100	PASS	AC=1857;AF=0.370807;AN=5008;NS=2504;DP=18947;EAS_AF=0.2073;AMR_AF=0.2925;AFR_AF=0.7141;EUR_AF=0.2634;SAS_AF=0.2413;AA=G|||;VT=SNP
6	84802880	rs2497122	G	A	100	PASS	AC=994;AF=0.198482;AN=5008;NS=2504;DP=19403;EAS_AF=0.0099;AMR_AF=0.1412;AFR_AF=0.5484;EUR_AF=0.0726;SAS_AF=0.09;AA=A|||;VT=SNP
6	84803043	rs116923768	A	T	100	PASS	AC=27;AF=0.00539137;AN=5008;NS=2504;DP=18956;EAS_AF=0;AMR_AF=0.0072;AFR_AF=0.0008;EUR_AF=0.0169;SAS_AF=0.0041;AA=A|||;VT=SNP
6	84803165	rs73750504	T	A	100	PASS	AC=781;AF=0.15595;AN=5008;NS=2504;DP=19376;EAS_AF=0.1974;AMR_AF=0.1455;AFR_AF=0.1067;EUR_AF=0.1909;SAS_AF=0.1513;AA=T|||;VT=SNP
6	84804049	rs9449783	T	A	100	PASS	AC=370;AF=0.0738818;AN=5008;NS=2504;DP=17996;EAS_AF=0.0079;AMR_AF=0.0245;AFR_AF=0.2413;EUR_AF=0.0149;SAS_AF=0.0112;AA=T|||;VT=SNP
6	84804050	rs73750506	A	G	100	PASS	AC=845;AF=0.16873;AN=5008;NS=2504;DP=17977;EAS_AF=0.1974;AMR_AF=0.1513;AFR_AF=0.1513;EUR_AF=0.1909;SAS_AF=0.1524;AA=G|||;VT=SNP
6	84804146	rs73750507	T	C	100	PASS	AC=845;AF=0.16873;AN=5008;NS=2504;DP=17790;EAS_AF=0.1974;AMR_AF=0.1513;AFR_AF=0.1513;EUR_AF=0.1909;SAS_AF=0.1524;AA=C|||;VT=SNP
6	84804497	rs6902104	G	A	100	PASS	AC=375;AF=0.0748802;AN=5008;NS=2504;DP=16455;EAS_AF=0.0079;AMR_AF=0.0245;AFR_AF=0.2451;EUR_AF=0.0149;SAS_AF=0.0112;AA=G|||;VT=SNP
6	84804571	rs80137087	T	C	100	PASS	AC=829;AF=0.165535;AN=5008;NS=2504;DP=16975;EAS_AF=0.1974;AMR_AF=0.147;AFR_AF=0.1415;EUR_AF=0.1909;SAS_AF=0.1524;AA=C|||;VT=SNP
6	84804600	rs73750508	C	T	100	PASS	AC=782;AF=0.15615;AN=5008;NS=2504;DP=18230;EAS_AF=0.1974;AMR_AF=0.1455;AFR_AF=0.1074;EUR_AF=0.1909;SAS_AF=0.1513;AA=C|||;VT=SNP
6	84804851	rs73750509	G	A	100	PASS	AC=710;AF=0.141773;AN=5008;NS=2504;DP=19807;EAS_AF=0.1974;AMR_AF=0.1196;AFR_AF=0.1051;EUR_AF=0.1581;SAS_AF=0.1329;AA=G|||;VT=SNP
6	84804989	rs2497121	A	G	100	PASS	AC=1855;AF=0.370407;AN=5008;NS=2504;DP=19680;EAS_AF=0.2073;AMR_AF=0.2911;AFR_AF=0.7133;EUR_AF=0.2634;SAS_AF=0.2413;AA=G|||;VT=SNP
6	84805094	rs2480200	T	A	100	PASS	AC=1855;AF=0.370407;AN=5008;NS=2504;DP=18462;EAS_AF=0.2073;AMR_AF=0.2911;AFR_AF=0.7133;EUR_AF=0.2634;SAS_AF=0.2413;AA=A|||;VT=SNP
6	84805699	rs2480201	C	T	100	PASS	AC=377;AF=0.0752796;AN=5008;NS=2504;DP=18986;EAS_AF=0.002;AMR_AF=0.0965;AFR_AF=0.1331;EUR_AF=0.0557;SAS_AF=0.0777;AA=C|||;VT=SNP
6	84805986	rs117168227	G	C	100	PASS	AC=27;AF=0.00539137;AN=5008;NS=2504;DP=18126;EAS_AF=0;AMR_AF=0.0115;AFR_AF=0.0015;EUR_AF=0.0149;SAS_AF=0.002;AA=G|||;VT=SNP
6	84806824	rs73483275	T	G	100	PASS	AC=126;AF=0.0251597;AN=5008;NS=2504;DP=18997;EAS_AF=0.006;AMR_AF=0.0101;AFR_AF=0.0635;EUR_AF=0.0169;SAS_AF=0.0123;AA=T|||;VT=SNP
6	84807168	rs1928283	A	G	100	PASS	AC=172;AF=0.034345;AN=5008;NS=2504;DP=17333;EAS_AF=0.006;AMR_AF=0.013;AFR_AF=0.0976;EUR_AF=0.0159;SAS_AF=0.0123;AA=A|||;VT=SNP
6	84807678	rs10485092	T	G	100	PASS	AC=231;AF=0.0461262;AN=5008;NS=2504;DP=16593;EAS_AF=0.0268;AMR_AF=0.0231;AFR_AF=0.0091;EUR_AF=0.0795;SAS_AF=0.0982;AA=T|||;VT=SNP
6	84807979	rs62418661	C	T	100	PASS	AC=210;AF=0.0419329;AN=5008;NS=2504;DP=18415;EAS_AF=0.006;AMR_AF=0.0893;AFR_AF=0.0136;EUR_AF=0.0507;SAS_AF=0.0746;AA=C|||;VT=SNP
6	84808228	rs141656735	T	C	100	PASS	AC=22;AF=0.00439297;AN=5008;NS=2504;DP=18004;EAS_AF=0.001;AMR_AF=0.0043;AFR_AF=0.0008;EUR_AF=0.0149;SAS_AF=0.002;AA=T|||;VT=SNP
6	84809044	rs6931284	A	T	100	PASS	AC=1186;AF=0.236821;AN=5008;NS=2504;DP=13139;EAS_AF=0.0139;AMR_AF=0.1556;AFR_AF=0.6853;EUR_AF=0.0696;SAS_AF=0.09;AA=T|||;VT=SNP
6	84809219	rs75416979	G	A	100	PASS	AC=211;AF=0.0421326;AN=5008;NS=2504;DP=15799;EAS_AF=0.006;AMR_AF=0.0893;AFR_AF=0.0136;EUR_AF=0.0517;SAS_AF=0.0746;AA=G|||;VT=SNP
6	84809517	rs1928284	G	T	100	PASS	AC=455;AF=0.0908546;AN=5008;NS=2504;DP=20254;EAS_AF=0.006;AMR_AF=0.0346;AFR_AF=0.2988;EUR_AF=0.0169;SAS_AF=0.0133;AA=G|||;VT=SNP
6	84810188	rs2480202	G	C	100	PASS	AC=1184;AF=0.236422;AN=5008;NS=2504;DP=15992;EAS_AF=0.0139;AMR_AF=0.1556;AFR_AF=0.6838;EUR_AF=0.0696;SAS_AF=0.09;AA=C|||;VT=SNP
6	84811129	rs17668963	C	A	100	PASS	AC=212;AF=0.0423323;AN=5008;NS=2504;DP=18763;EAS_AF=0.006;AMR_AF=0.0893;AFR_AF=0.0136;EUR_AF=0.0527;SAS_AF=0.0746;AA=C|||;VT=SNP
6	84811751	rs72907699	C	A	100	PASS	AC=59;AF=0.0117812;AN=5008;NS=2504;DP=17618;EAS_AF=0;AMR_AF=0.013;AFR_AF=0.0015;EUR_AF=0.0229;SAS_AF=0.0256;AA=C|||;VT=SNP
6	84813074	rs76338080	T	C	100	PASS	AC=204;AF=0.0407348;AN=5008;NS=2504;DP=18162;EAS_AF=0.006;AMR_AF=0.0159;AFR_AF=0.1195;EUR_AF=0.0169;SAS_AF=0.0123;AA=T|||;VT=SNP
6	84814504	rs62418662	A	G	100	PASS	AC=1300;AF=0.259585;AN=5008;NS=2504;DP=16819;EAS_AF=0.0139;AMR_AF=0.1628;AFR_AF=0.767;EUR_AF=0.0706;SAS_AF=0.09;AA=G|||;VT=SNP
6	84814518	rs62418663	C	T	100	PASS	AC=211;AF=0.0421326;AN=5008;NS=2504;DP=17053;EAS_AF=0.006;AMR_AF=0.0893;AFR_AF=0.0136;EUR_AF=0.0517;SAS_AF=0.0746;AA=C|||;VT=SNP
6	84815421	rs1080960	C	T	100	PASS	AC=1188;AF=0.23722;AN=5008;NS=2504;DP=21267;EAS_AF=0.0139;AMR_AF=0.1585;AFR_AF=0.6853;EUR_AF=0.0696;SAS_AF=0.09;AA=T|||;VT=SNP
6	84815852	rs1114811	A	T	100	PASS	AC=211;AF=0.0421326;AN=5008;NS=2504;DP=23317;EAS_AF=0.006;AMR_AF=0.0893;AFR_AF=0.0136;EUR_AF=0.0517;SAS_AF=0.0746;AA=A|||;VT=SNP
6	84816475	rs4097471	G	A	100	PASS	AC=452;AF=0.0902556;AN=5008;NS=2504;DP=22151;EAS_AF=0.006;AMR_AF=0.036;AFR_AF=0.2958;EUR_AF=0.0169;SAS_AF=0.0133;AA=G|||;VT=SNP
6	84816620	rs2480205	T	C	100	PASS	AC=1188;AF=0.23722;AN=5008;NS=2504;DP=21666;EAS_AF=0.0139;AMR_AF=0.1585;AFR_AF=0.6853;EUR_AF=0.0696;SAS_AF=0.09;AA=C|||;VT=SNP
6	84816630	rs112848127	G	A	100	PASS	AC=34;AF=0.00678914;AN=5008;NS=2504;DP=21652;EAS_AF=0;AMR_AF=0.0086;AFR_AF=0;EUR_AF=0.0139;SAS_AF=0.0143;AA=G|||;VT=SNP
6	84817010	rs2497161	C	T	100	PASS	AC=1189;AF=0.23742;AN=5008;NS=2504;DP=19692;EAS_AF=0.0139;AMR_AF=0.1599;AFR_AF=0.6853;EUR_AF=0.0696;SAS_AF=0.09;AA=T|||;VT=SNP
6	84817365	rs2480207	A	G	100	PASS	AC=750;AF=0.14976;AN=5008;NS=2504;DP=20871;EAS_AF=0.006;AMR_AF=0.0562;AFR_AF=0.5106;EUR_AF=0.0169;SAS_AF=0.0133;AA=a|||;VT=SNP
6	84818170	rs35777786	A	T	100	PASS	AC=821;AF=0.163938;AN=5008;NS=2504;DP=18106;EAS_AF=0.4573;AMR_AF=0.1369;AFR_AF=0.0091;EUR_AF=0.1451;SAS_AF=0.1094;AA=A|||;VT=SNP
6	84818491	rs9449790	C	T	100	PASS	AC=1300;AF=0.259585;AN=5008;NS=2504;DP=19359;EAS_AF=0.0139;AMR_AF=0.1614;AFR_AF=0.767;EUR_AF=0.0706;SAS_AF=0.091;AA=T|||;VT=SNP
6	84819720	rs141715218	T	C	100	PASS	AC=212;AF=0.0423323;AN=5008;NS=2504;DP=20063;EAS_AF=0.006;AMR_AF=0.0893;AFR_AF=0.0136;EUR_AF=0.0517;SAS_AF=0.0757;AA=T|||;VT=SNP
6	84820239	rs62449266	G	C	100	PASS	AC=679;AF=0.135583;AN=5008;NS=2504;DP=19428;EAS_AF=0.0079;AMR_AF=0.1196;AFR_AF=0.3472;EUR_AF=0.0527;SAS_AF=0.0777;AA=C|||;VT=SNP
6	84820664	rs12180243	G	A	100	PASS	AC=497;AF=0.0992412;AN=5008;NS=2504;DP=19508;EAS_AF=0.006;AMR_AF=0.0375;AFR_AF=0.329;EUR_AF=0.0169;SAS_AF=0.0133;AA=G|||;VT=SNP
6	84820786	rs116878613	T	C	100	PASS	AC=24;AF=0.00479233;AN=5008;NS=2504;DP=20836;EAS_AF=0;AMR_AF=0.0072;AFR_AF=0;EUR_AF=0.0149;SAS_AF=0.0041;AA=T|||;VT=SNP
6	84821106	rs190391506	C	T	100	PASS	AC=212;AF=0.0423323;AN=5008;NS=2504;DP=18953;EAS_AF=0.006;AMR_AF=0.0893;AFR_AF=0.0136;EUR_AF=0.0517;SAS_AF=0.0757;AA=C|||;VT=SNP
6	84821717	rs2629956	T	C	100	PASS	AC=1189;AF=0.23742;AN=5008;NS=2504;DP=21236;EAS_AF=0.0139;AMR_AF=0.1585;AFR_AF=0.6853;EUR_AF=0.0696;SAS_AF=0.091;AA=T|||;VT=SNP
6	84822430	rs4543332	C	A	100	PASS	AC=521;AF=0.104034;AN=5008;NS=2504;DP=18525;EAS_AF=0.1667;AMR_AF=0.1081;AFR_AF=0.0227;EUR_AF=0.1362;SAS_AF=0.1135;AA=C|||;VT=SNP
6	84822719	rs138059302	G	A	100	PASS	AC=212;AF=0.0423323;AN=5008;NS=2504;DP=20755;EAS_AF=0.006;AMR_AF=0.0893;AFR_AF=0.0136;EUR_AF=0.0517;SAS_AF=0.0757;AA=G|||;VT=SNP
6	84823791	rs2149586	T	C	100	PASS	AC=3616;AF=0.722045;AN=5008;NS=2504;DP=19602;EAS_AF=0.7153;AMR_AF=0.5793;AFR_AF=0.9455;EUR_AF=0.6183;SAS_AF=0.635;AA=t|||;VT=SNP
6	84824590	rs73483288	C	T	100	PASS	AC=500;AF=0.0998403;AN=5008;NS=2504;DP=19867;EAS_AF=0.006;AMR_AF=0.0389;AFR_AF=0.3306;EUR_AF=0.0169;SAS_AF=0.0133;AA=C|||;VT=SNP
6	84825657	rs142735923	A	G	100	PASS	AC=212;AF=0.0423323;AN=5008;NS=2504;DP=18788;EAS_AF=0.006;AMR_AF=0.0893;AFR_AF=0.0144;EUR_AF=0.0517;SAS_AF=0.0746;AA=A|||;VT=SNP
6	84826652	rs2476913	C	T	100	PASS	AC=1298;AF=0.259185;AN=5008;NS=2504;DP=20060;EAS_AF=0.0139;AMR_AF=0.1628;AFR_AF=0.7655;EUR_AF=0.0706;SAS_AF=0.09;AA=T|||;VT=SNP
6	84827026	rs2476894	A	G	100	PASS	AC=1266;AF=0.252796;AN=5008;NS=2504;DP=16787;EAS_AF=0.0139;AMR_AF=0.1628;AFR_AF=0.7421;EUR_AF=0.0696;SAS_AF=0.09;AA=G|||;VT=SNP
6	84827201	rs72907702	A	T	100	PASS	AC=134;AF=0.0267572;AN=5008;NS=2504;DP=16596;EAS_AF=0;AMR_AF=0.0288;AFR_AF=0.0008;EUR_AF=0.1004;SAS_AF=0.0123;AA=A|||;VT=SNP
6	84828102	rs148382272	C	A	100	PASS	AC=12;AF=0.00239617;AN=5008;NS=2504;DP=17152;EAS_AF=0;AMR_AF=0.0043;AFR_AF=0.0008;EUR_AF=0.006;SAS_AF=0.002;AA=C|||;VT=SNP
6	84828520	rs62449268	G	A	100	PASS	AC=211;AF=0.0421326;AN=5008;NS=2504;DP=18538;EAS_AF=0.006;AMR_AF=0.0893;AFR_AF=0.0136;EUR_AF=0.0517;SAS_AF=0.0746;AA=G|||;VT=SNP
6	84828939	rs2324636	A	G	100	PASS	AC=538;AF=0.107428;AN=5008;NS=2504;DP=17353;EAS_AF=0.0079;AMR_AF=0.1066;AFR_AF=0.2481;EUR_AF=0.0527;SAS_AF=0.0767;AA=G|||;VT=SNP
6	84829099	rs2324637	C	T	100	PASS	AC=211;AF=0.0421326;AN=5008;NS=2504;DP=18018;EAS_AF=0.006;AMR_AF=0.0893;AFR_AF=0.0136;EUR_AF=0.0517;SAS_AF=0.0746;AA=C|||;VT=SNP
6	84829209	rs2476902	C	G	100	PASS	AC=1298;AF=0.259185;AN=5008;NS=2504;DP=17394;EAS_AF=0.0139;AMR_AF=0.1614;AFR_AF=0.7663;EUR_AF=0.0706;SAS_AF=0.09;AA=G|||;VT=SNP
6	84829528	rs77716995	C	T	100	PASS	AC=72;AF=0.014377;AN=5008;NS=2504;DP=18806;EAS_AF=0;AMR_AF=0.0043;AFR_AF=0.0008;EUR_AF=0.0139;SAS_AF=0.0552;AA=C|||;VT=SNP
6	84829622	rs7741955	C	A	100	PASS	AC=535;AF=0.106829;AN=5008;NS=2504;DP=19219;EAS_AF=0.0079;AMR_AF=0.1066;AFR_AF=0.2458;EUR_AF=0.0527;SAS_AF=0.0767;AA=A|||;VT=SNP
6	84830365	rs72909504	T	C	100	PASS	AC=214;AF=0.0427316;AN=5008;NS=2504;DP=16813;EAS_AF=0.003;AMR_AF=0.1599;AFR_AF=0.0038;EUR_AF=0.0487;SAS_AF=0.047;AA=T|||;VT=SNP
6	84831236	rs113122481	C	T	100	PASS	AC=247;AF=0.0493211;AN=5008;NS=2504;DP=15849;EAS_AF=0.006;AMR_AF=0.0908;AFR_AF=0.0371;EUR_AF=0.0557;SAS_AF=0.0746;AA=C|||;VT=SNP
6	84831248	rs9449795	C	G	100	PASS	AC=452;AF=0.0902556;AN=5008;NS=2504;DP=16232;EAS_AF=0.006;AMR_AF=0.0346;AFR_AF=0.2965;EUR_AF=0.0169;SAS_AF=0.0133;AA=C|||;VT=SNP
6	84831253	rs62449271	A	G	100	PASS	AC=211;AF=0.0421326;AN=5008;NS=2504;DP=16293;EAS_AF=0.006;AMR_AF=0.0893;AFR_AF=0.0136;EUR_AF=0.0517;SAS_AF=0.0746;AA=A|||;VT=SNP
6	84834254	rs6901546	G	C	100	PASS	AC=1300;AF=0.259585;AN=5008;NS=2504;DP=17724;EAS_AF=0.0139;AMR_AF=0.1628;AFR_AF=0.767;EUR_AF=0.0706;SAS_AF=0.09;AA=C|||;VT=SNP
6	84834282	rs113808377	T	C	100	PASS	AC=78;AF=0.0155751;AN=5008;NS=2504;DP=17637;EAS_AF=0;AMR_AF=0.0259;AFR_AF=0.003;EUR_AF=0.0378;SAS_AF=0.0184;AA=T|||;VT=SNP
6	84834424	rs62449272	C	T	100	PASS	AC=211;AF=0.0421326;AN=5008;NS=2504;DP=16828;EAS_AF=0.006;AMR_AF=0.0893;AFR_AF=0.0136;EUR_AF=0.0517;SAS_AF=0.0746;AA=C|||;VT=SNP
6	84835121	rs62449273	G	A	100	PASS	AC=211;AF=0.0421326;AN=5008;NS=2504;DP=19391;EAS_AF=0.006;AMR_AF=0.0893;AFR_AF=0.0136;EUR_AF=0.0517;SAS_AF=0.0746;AA=G|||;VT=SNP
6	84835416	rs62449274	G	A	100	PASS	AC=211;AF=0.0421326;AN=5008;NS=2504;DP=17303;EAS_AF=0.006;AMR_AF=0.0893;AFR_AF=0.0136;EUR_AF=0.0517;SAS_AF=0.0746;AA=G|||;VT=SNP
6	84835531	rs62449275	A	C	100	PASS	AC=211;AF=0.0421326;AN=5008;NS=2504;DP=16571;EAS_AF=0.006;AMR_AF=0.0893;AFR_AF=0.0136;EUR_AF=0.0517;SAS_AF=0.0746;AA=A|||;VT=SNP
6	84835674	rs144556478	C	T	100	PASS	AC=32;AF=0.00638978;AN=5008;NS=2504;DP=15656;EAS_AF=0;AMR_AF=0.0159;AFR_AF=0.0015;EUR_AF=0.0169;SAS_AF=0.002;AA=C|||;VT=SNP
6	84835930	rs62449276	G	C	100	PASS	AC=243;AF=0.0485224;AN=5008;NS=2504;DP=13083;EAS_AF=0.006;AMR_AF=0.0908;AFR_AF=0.0371;EUR_AF=0.0517;SAS_AF=0.0746;AA=G|||;VT=SNP
6	84836355	rs56135572	G	A	100	PASS	AC=32;AF=0.00638978;AN=5008;NS=2504;DP=596;EAS_AF=0;AMR_AF=0.0072;AFR_AF=0;EUR_AF=0.0089;SAS_AF=0.0184;AA=G|||;VT=SNP
6	84836993	rs59378559	C	T	100	PASS	AC=541;AF=0.108027;AN=5008;NS=2504;DP=17107;EAS_AF=0.0079;AMR_AF=0.1066;AFR_AF=0.2504;EUR_AF=0.0527;SAS_AF=0.0767;AA=T|||;VT=SNP
6	84837271	rs77844579	T	C	100	PASS	AC=597;AF=0.119209;AN=5008;NS=2504;DP=14892;EAS_AF=0.1696;AMR_AF=0.134;AFR_AF=0.0234;EUR_AF=0.173;SAS_AF=0.1309;AA=T|||;VT=SNP
6	84837891	rs17185242	A	G	100	PASS	AC=211;AF=0.0421326;AN=5008;NS=2504;DP=16834;EAS_AF=0.006;AMR_AF=0.0893;AFR_AF=0.0136;EUR_AF=0.0517;SAS_AF=0.0746;AA=A|||;VT=SNP
6	84838854	rs9449797	A	G	100	PASS	AC=454;AF=0.090655;AN=5008;NS=2504;DP=18665;EAS_AF=0.006;AMR_AF=0.036;AFR_AF=0.2973;EUR_AF=0.0169;SAS_AF=0.0133;AA=A|||;VT=SNP
6	84839095	rs149388942	C	A	100	PASS	AC=21;AF=0.00419329;AN=5008;NS=2504;DP=20940;EAS_AF=0;AMR_AF=0.0058;AFR_AF=0;EUR_AF=0.0159;SAS_AF=0.001;AA=C|||;VT=SNP
6	84839171	rs9449798	T	C	100	PASS	AC=454;AF=0.090655;AN=5008;NS=2504;DP=20993;EAS_AF=0.006;AMR_AF=0.036;AFR_AF=0.2973;EUR_AF=0.0169;SAS_AF=0.0133;AA=T|||;VT=SNP
6	84840286	rs9449799	C	T	100	PASS	AC=724;AF=0.144569;AN=5008;NS=2504;DP=18437;EAS_AF=0.006;AMR_AF=0.0562;AFR_AF=0.4902;EUR_AF=0.0179;SAS_AF=0.0133;AA=C|||;VT=SNP
6	84841249	rs141458884	C	G	100	PASS	AC=523;AF=0.104433;AN=5008;NS=2504;DP=19855;EAS_AF=0.1696;AMR_AF=0.1095;AFR_AF=0.0219;EUR_AF=0.1362;SAS_AF=0.1125;AA=C|||;VT=SNP
```
