## Supplementary material for "Characterization of shared and ancestry-specific signals driving complex traits using multi-ancestry fine-mapping": mesusieoutput

```
                 eur          afr      eur_afr
   [1,] 0.0001419565 7.338048e-05 2.695391e-05
   [2,] 0.0001411516 7.281291e-05 2.643805e-05
   [3,] 0.0001419565 7.299297e-05 2.665980e-05
   [4,] 0.0001419565 7.357855e-05 2.710107e-05
   [5,] 0.0001403605 7.388691e-05 2.714740e-05
   [6,] 0.0001289839 7.467116e-05 2.623917e-05
   [7,] 0.0001524045 7.431928e-05 2.878795e-05
   [8,] 0.0001142517 7.453750e-05 2.295511e-05
   [9,] 0.0001403605 7.410005e-05 2.729777e-05
  [10,] 0.0001411516 7.410005e-05 2.738835e-05
  [11,] 0.0001499846 9.024619e-05 3.478179e-05
  [12,] 0.0001278476 7.537698e-05 2.641175e-05
  [13,] 0.0001379931 7.399272e-05 2.694937e-05
  [14,] 0.0001411516 7.528842e-05 2.812265e-05
  [15,] 0.0001309980 7.703143e-05 2.786247e-05
  [16,] 0.0001298936 7.806352e-05 2.824385e-05
  [17,] 0.0001311720 7.775307e-05 2.828630e-05
  [18,] 0.0001298936 7.761169e-05 2.800273e-05
  [19,] 0.0001298936 7.744953e-05 2.791564e-05
  [20,] 0.0001317986 7.822135e-05 2.864357e-05
  [21,] 0.0001311720 7.822135e-05 2.854060e-05
  [22,] 0.0001324368 7.822135e-05 2.874752e-05
  [23,] 0.0001615502 1.328364e-04 4.953702e-05
  [24,] 0.0001551630 1.082897e-04 4.322186e-05
  [25,] 0.0001324368 8.743551e-05 3.346394e-05
  [26,] 0.0001251358 6.974084e-05 2.500267e-05
  [27,] 0.0001216036 6.604134e-05 2.275918e-05
  [28,] 0.0001318948 6.514197e-05 2.070906e-05
  [29,] 0.0001190750 6.425357e-05 2.159401e-05
  [30,] 0.0001341230 6.588619e-05 2.061172e-05
  [31,] 0.0001299818 6.578169e-05 2.059606e-05
  [32,] 0.0001357076 6.638267e-05 2.055082e-05
  [33,] 0.0001297594 6.605476e-05 2.060062e-05
  [34,] 0.0001297594 6.657427e-05 2.063076e-05
  [35,] 0.0001194723 6.281515e-05 2.093800e-05
  [36,] 0.0001297594 6.652477e-05 2.056987e-05
  [37,] 0.0001464170 9.804304e-05 4.026177e-05
  [38,] 0.0001296514 6.767539e-05 2.070377e-05
  [39,] 0.0001479741 6.179258e-05 2.073740e-05
  [40,] 0.0001353550 6.750272e-05 2.049035e-05
  [41,] 0.0001360657 6.759947e-05 2.048907e-05
  [42,] 0.0001494902 9.959801e-05 4.191968e-05
  [43,] 0.0001360657 6.779814e-05 2.049996e-05
  [44,] 0.0001295413 6.808500e-05 2.076372e-05
  [45,] 0.0001289130 6.808500e-05 2.079105e-05
  [46,] 0.0001291182 6.904380e-05 2.092860e-05
  [47,] 0.0001159360 6.955958e-05 2.202941e-05
  [48,] 0.0001357076 6.750272e-05 2.048723e-05
  [49,] 0.0001194723 6.262872e-05 2.084187e-05
  [50,] 0.0001360657 6.759947e-05 2.048907e-05
  [51,] 0.0001161836 6.930618e-05 2.202004e-05
  [52,] 0.0001452691 1.005751e-04 4.128772e-05
  [53,] 0.0001246752 6.619413e-05 2.055481e-05
  [54,] 0.0001155341 9.004840e-05 2.880732e-05
  [55,] 0.0001239362 6.817229e-05 2.089930e-05
  [56,] 0.0001279611 6.823949e-05 2.041345e-05
  [57,] 0.0001243525 6.758578e-05 2.076636e-05
  [58,] 0.0001173039 6.347188e-05 2.090603e-05
  [59,] 0.0001240481 6.847159e-05 2.097008e-05
  [60,] 0.0001224525 6.641771e-05 2.086001e-05
  [61,] 0.0001548394 1.322475e-04 4.313842e-05
  [62,] 0.0001205472 6.614423e-05 2.071124e-05
  [63,] 0.0001548340 1.324785e-04 4.322368e-05
  [64,] 0.0001548323 1.326363e-04 4.327671e-05
  [65,] 0.0001347952 1.132538e-04 4.089784e-05
  [66,] 0.0001224525 6.637982e-05 2.099160e-05
  [67,] 0.0001551224 1.321630e-04 4.287209e-05
  [68,] 0.0001207448 6.610704e-05 2.074426e-05
  [69,] 0.0001186850 6.614759e-05 2.066664e-05
  [70,] 0.0001128186 7.224476e-05 2.246787e-05
  [71,] 0.0001551057 1.316739e-04 4.276012e-05
  [72,] 0.0001203041 7.140160e-05 2.149961e-05
  [73,] 0.0001255166 1.210427e-04 4.162857e-05
  [74,] 0.0001503601 1.348804e-04 4.468463e-05
  [75,] 0.0001176843 6.642994e-05 2.072723e-05
  [76,] 0.0001176664 6.686389e-05 2.085770e-05
  [77,] 0.0001186375 6.696185e-05 2.075170e-05
  [78,] 0.0001176671 6.621358e-05 2.067805e-05
  [79,] 0.0001187899 7.618289e-05 2.259062e-05
  [80,] 0.0001550338 1.322988e-04 4.267311e-05
  [81,] 0.0001188494 7.816892e-05 2.301839e-05
  [82,] 0.0001484762 1.342505e-04 4.340845e-05
  [83,] 0.0001465898 1.165744e-04 4.950579e-05
  [84,] 0.0001189643 7.839945e-05 2.303091e-05
  [85,] 0.0001553634 1.312147e-04 4.224653e-05
  [86,] 0.0001376984 1.335614e-04 3.818609e-05
  [87,] 0.0001551693 1.308055e-04 4.215243e-05
  [88,] 0.0001171389 7.295345e-05 2.244605e-05
  [89,] 0.0001189643 7.839945e-05 2.303091e-05
  [90,] 0.0001189643 7.839945e-05 2.303091e-05
  [91,] 0.0001189643 7.839945e-05 2.303091e-05
  [92,] 0.0001189643 7.839945e-05 2.303091e-05
  [93,] 0.0001193792 7.500234e-05 2.133079e-05
  [94,] 0.0001189643 7.839945e-05 2.303091e-05
  [95,] 0.0001483849 1.334760e-04 4.297817e-05
  [96,] 0.0001484762 1.341142e-04 4.332598e-05
  [97,] 0.0001553897 1.306473e-04 4.206944e-05
  [98,] 0.0001142450 3.622693e-04 8.942111e-05
  [99,] 0.0001171580 7.269091e-05 2.231864e-05
 [100,] 0.0001554044 1.315684e-04 4.229980e-05
 [101,] 0.0001553612 1.313939e-04 4.229014e-05
 [102,] 0.0001192103 7.839945e-05 2.295298e-05
 [103,] 0.0001551604 1.312939e-04 4.239492e-05
 [104,] 0.0001338675 1.173449e-04 3.398660e-05
 [105,] 0.0001192103 7.686013e-05 2.261548e-05
 [106,] 0.0001193415 7.856214e-05 2.295657e-05
 [107,] 0.0001426042 1.286358e-04 5.373316e-05
 [108,] 0.0001426042 1.286358e-04 5.373316e-05
 [109,] 0.0001556935 1.324784e-04 4.237881e-05
 [110,] 0.0001502498 1.145317e-04 4.940681e-05
 [111,] 0.0001556596 1.329531e-04 4.252422e-05
 [112,] 0.0001556596 1.332440e-04 4.259892e-05
 [113,] 0.0001550847 1.324516e-04 4.272537e-05
 [114,] 0.0001190846 8.070682e-05 2.350885e-05
 [115,] 0.0001190846 8.070682e-05 2.350885e-05
 [116,] 0.0001195707 7.923822e-05 2.323488e-05
 [117,] 0.0001554179 1.336449e-04 4.284495e-05
 [118,] 0.0001554179 1.343264e-04 4.302603e-05
 [119,] 0.0001290847 1.127845e-04 3.479261e-05
 [120,] 0.0001135700 4.737779e-04 1.066676e-04
 [121,] 0.0001251996 8.210606e-05 2.243220e-05
 [122,] 0.0001424835 8.840561e-05 2.146864e-05
 [123,] 0.0001245223 8.158463e-05 2.241999e-05
 [124,] 0.0001187011 8.035306e-05 2.357807e-05
 [125,] 0.0001367052 1.311392e-04 3.848788e-05
 [126,] 0.0001360678 1.316206e-04 3.814836e-05
 [127,] 0.0001243020 9.024894e-05 2.272716e-05
 [128,] 0.0001140634 5.163521e-04 1.188233e-04
 [129,] 0.0001483955 1.351697e-04 4.372282e-05
 [130,] 0.0001185989 8.132803e-05 2.384540e-05
 [131,] 0.0001243020 9.097458e-05 2.284088e-05
 [132,] 0.0001555020 1.390603e-04 4.425875e-05
 [133,] 0.0001193023 8.320346e-05 2.398700e-05
 [134,] 0.0001193023 8.347991e-05 2.404755e-05
 [135,] 0.0001556915 1.410499e-04 4.467163e-05
 [136,] 0.0001224811 1.055244e-04 2.574844e-05
 [137,] 0.0001216240 1.093883e-04 2.654046e-05
 [138,] 0.0001422391 1.510543e-04 6.619404e-05
 [139,] 0.0001547306 2.044193e-04 1.037032e-04
 [140,] 0.0001320985 1.288218e-04 3.799307e-05
 [141,] 0.0001257776 6.803377e-05 1.998267e-05
 [142,] 0.0001748714 8.005468e-05 2.837180e-05
 [143,] 0.0001125735 8.705883e-05 2.462107e-05
 [144,] 0.0001125735 8.611737e-05 2.450009e-05
 [145,] 0.0002010607 6.711736e-05 2.667152e-05
 [146,] 0.0001760610 7.982416e-05 2.813320e-05
 [147,] 0.0001295522 7.417915e-05 2.548422e-05
 [148,] 0.0001119604 8.557486e-05 2.450954e-05
 [149,] 0.0001699619 6.652032e-05 2.485271e-05
 [150,] 0.0001773350 7.934862e-05 2.765606e-05
 [151,] 0.0001122516 8.493122e-05 2.436771e-05
 [152,] 0.0001769398 7.953528e-05 2.801889e-05
 [153,] 0.0001116998 8.408153e-05 2.432509e-05
 [154,] 0.0001456311 1.360110e-04 4.297733e-05
 [155,] 0.0001286017 7.517714e-05 2.578530e-05
 [156,] 0.0001325325 1.291924e-04 3.791036e-05
 [157,] 0.0001782224 7.914341e-05 2.771094e-05
 [158,] 0.0001931548 6.682858e-05 2.614699e-05
 [159,] 0.0001170982 8.541650e-05 2.418478e-05
 [160,] 0.0001952512 6.706785e-05 2.658993e-05
 [161,] 0.0001756416 7.884819e-05 2.736520e-05
 [162,] 0.0001319071 1.626112e-04 4.271643e-05
 [163,] 0.0002020017 6.927930e-05 2.935820e-05
 [164,] 0.0001726625 7.946036e-05 2.796660e-05
 [165,] 0.0001576666 7.860246e-05 2.563853e-05
 [166,] 0.0001501593 8.263593e-05 2.818052e-05
 [167,] 0.0001148322 7.450533e-05 2.109675e-05
 [168,] 0.0001761023 7.806174e-05 2.695090e-05
 [169,] 0.0001757364 7.805496e-05 2.687554e-05
 [170,] 0.0001111717 8.528080e-05 2.538426e-05
 [171,] 0.0001771104 7.805395e-05 2.681707e-05
 [172,] 0.0001309638 1.331198e-04 3.866143e-05
 [173,] 0.0001113665 8.511157e-05 2.542700e-05
 [174,] 0.0001114707 8.519564e-05 2.549743e-05
 [175,] 0.0001770887 7.805974e-05 2.675776e-05
 [176,] 0.0001623846 9.415888e-05 3.843705e-05
 [177,] 0.0001564834 1.382014e-04 5.087537e-05
 [178,] 0.0001565081 1.380234e-04 5.081713e-05
 [179,] 0.0001119804 8.326149e-05 2.470261e-05
 [180,] 0.0001429186 9.181720e-05 3.647617e-05
 [181,] 0.0001108615 8.753497e-05 2.649016e-05
 [182,] 0.0001762014 7.755832e-05 2.657151e-05
 [183,] 0.0001145548 8.577691e-05 2.757198e-05
 [184,] 0.0001595369 7.870627e-05 2.531599e-05
 [185,] 0.0001766371 7.755590e-05 2.661712e-05
 [186,] 0.0001571982 1.343664e-04 4.976183e-05
 [187,] 0.0001740825 7.781313e-05 2.677468e-05
 [188,] 0.0001108615 8.797818e-05 2.662746e-05
 [189,] 0.0001774129 7.821939e-05 2.588927e-05
 [190,] 0.0001721224 7.801440e-05 2.586535e-05
 [191,] 0.0001420355 1.435189e-04 4.491843e-05
 [192,] 0.0001621316 1.179644e-04 5.037981e-05
 [193,] 0.0001741277 7.780628e-05 2.604090e-05
 [194,] 0.0001312336 1.329745e-04 3.853191e-05
 [195,] 0.0001609330 1.198546e-04 5.090689e-05
 [196,] 0.0001430148 1.087645e-04 4.458380e-05
 [197,] 0.0001595498 1.197047e-04 5.032869e-05
 [198,] 0.0001125040 9.412151e-05 2.897499e-05
 [199,] 0.0001750936 7.818196e-05 2.585469e-05
 [200,] 0.0001169425 9.180190e-05 2.987855e-05
 [201,] 0.0001663146 6.881392e-05 2.700858e-05
 [202,] 0.0001752089 7.821939e-05 2.584163e-05
 [203,] 0.0001742381 7.862899e-05 2.569488e-05
 [204,] 0.0001408683 6.914194e-05 2.521742e-05
 [205,] 0.0001746011 7.846721e-05 2.574405e-05
 [206,] 0.0001527503 6.915517e-05 2.613814e-05
 [207,] 0.0001747265 7.846721e-05 2.574638e-05
 [208,] 0.0001747265 7.848250e-05 2.574194e-05
 [209,] 0.0001735905 7.811748e-05 2.607656e-05
 [210,] 0.0001129148 9.399710e-05 2.915273e-05
 [211,] 0.0001750936 7.858185e-05 2.588188e-05
 [212,] 0.0001311173 1.326485e-04 3.831921e-05
 [213,] 0.0001444905 1.091649e-04 4.529421e-05
 [214,] 0.0001776143 7.854141e-05 2.594946e-05
 [215,] 0.0001308929 1.326681e-04 3.834048e-05
 [216,] 0.0001619069 7.814562e-05 2.555791e-05
 [217,] 0.0001132996 9.300202e-05 2.902633e-05
 [218,] 0.0001621207 7.842666e-05 2.563552e-05
 [219,] 0.0001611327 1.231169e-04 5.263974e-05
 [220,] 0.0001555860 1.232587e-04 4.369356e-05
 [221,] 0.0001732453 7.804468e-05 2.612359e-05
 [222,] 0.0001760835 7.822962e-05 2.606752e-05
 [223,] 0.0001599486 1.231169e-04 5.219674e-05
 [224,] 0.0001950315 9.234946e-05 4.769245e-05
 [225,] 0.0001183805 9.000007e-05 2.965386e-05
 [226,] 0.0001902934 7.723406e-05 3.625823e-05
 [227,] 0.0001902934 7.752341e-05 3.646564e-05
 [228,] 0.0001608745 8.739826e-05 2.663784e-05
 [229,] 0.0001616078 1.242143e-04 5.335179e-05
 [230,] 0.0001135932 9.250043e-05 2.898496e-05
 [231,] 0.0001573352 1.213968e-04 5.042105e-05
 [232,] 0.0001575502 1.207265e-04 5.018387e-05
 [233,] 0.0001123322 9.231752e-05 2.836999e-05
 [234,] 0.0001771313 6.442800e-05 2.289447e-05
 [235,] 0.0001648764 1.265134e-04 5.568078e-05
 [236,] 0.0001605642 1.243950e-04 5.305957e-05
 [237,] 0.0001571216 1.221417e-04 5.069228e-05
 [238,] 0.0001688448 8.731918e-05 2.659471e-05
 [239,] 0.0001920908 9.093492e-05 2.638122e-05
 [240,] 0.0001571216 1.221417e-04 5.069228e-05
 [241,] 0.0001566988 1.221417e-04 5.052592e-05
 [242,] 0.0001792958 6.438325e-05 2.271359e-05
 [243,] 0.0001283637 1.355579e-04 3.727066e-05
 [244,] 0.0001714484 8.770122e-05 2.657275e-05
 [245,] 0.0001562819 1.156234e-04 4.729707e-05
 [246,] 0.0001582262 8.875993e-05 3.511607e-05
 [247,] 0.0001771923 6.437497e-05 2.244416e-05
 [248,] 0.0001133587 9.471011e-05 2.958603e-05
 [249,] 0.0001324933 1.362777e-04 3.737297e-05
 [250,] 0.0001564896 1.200627e-04 4.946324e-05
 [251,] 0.0001608470 1.194053e-04 5.068741e-05
 [252,] 0.0001156734 9.774443e-05 2.974589e-05
 [253,] 0.0001564896 1.194053e-04 4.915347e-05
 [254,] 0.0001685429 8.810817e-05 2.669178e-05
 [255,] 0.0001285836 1.357375e-04 3.723107e-05
 [256,] 0.0001326749 1.355605e-04 3.738815e-05
 [257,] 0.0001326749 1.354993e-04 3.738985e-05
 [258,] 0.0001286984 1.341041e-04 3.715531e-05
 [259,] 0.0001696912 8.953054e-05 2.678188e-05
 [260,] 0.0001133587 9.680893e-05 3.025891e-05
 [261,] 0.0001560755 1.174075e-04 4.805849e-05
 [262,] 0.0001686463 8.866965e-05 2.675585e-05
 [263,] 0.0001288284 1.345231e-04 3.714258e-05
 [264,] 0.0001608974 1.158127e-04 4.892825e-05
 [265,] 0.0001289500 1.344350e-04 3.713286e-05
 [266,] 0.0001588940 1.167757e-04 4.877341e-05
 [267,] 0.0001564896 1.148559e-04 4.701043e-05
 [268,] 0.0001338540 1.343433e-04 3.751488e-05
 [269,] 0.0001553216 1.214162e-04 4.269517e-05
 [270,] 0.0001523222 1.107034e-04 3.547049e-05
 [271,] 0.0001338540 1.343160e-04 3.751745e-05
 [272,] 0.0001336522 1.342888e-04 3.750624e-05
 [273,] 0.0001442866 1.450409e-04 4.582781e-05
 [274,] 0.0001688448 8.884371e-05 2.681293e-05
 [275,] 0.0001340592 1.342617e-04 3.753725e-05
 [276,] 0.0001577885 1.135877e-04 4.685881e-05
 [277,] 0.0001811333 6.475125e-05 2.221416e-05
 [278,] 0.0001564896 1.142488e-04 4.672452e-05
 [279,] 0.0001288926 1.342217e-04 3.713957e-05
 [280,] 0.0001817840 6.556657e-05 2.201037e-05
 [281,] 0.0001562819 1.129929e-04 4.606136e-05
 [282,] 0.0001550668 1.207992e-04 4.227157e-05
 [283,] 0.0001138297 9.448091e-05 2.948859e-05
 [284,] 0.0001571216 8.751360e-05 3.429992e-05
 [285,] 0.0001562819 1.088757e-04 4.412754e-05
 [286,] 0.0001298604 1.331970e-04 3.717340e-05
 [287,] 0.0001506146 1.467709e-04 3.914258e-05
 [288,] 0.0001293344 1.340559e-04 3.712451e-05
 [289,] 0.0002250084 6.699143e-05 2.903092e-05
 [290,] 0.0002362808 6.699143e-05 2.957174e-05
 [291,] 0.0002250084 6.699143e-05 2.903092e-05
 [292,] 0.0001560755 1.124037e-04 4.571379e-05
 [293,] 0.0001560755 1.124037e-04 4.571379e-05
 [294,] 0.0001560755 1.124037e-04 4.571379e-05
 [295,] 0.0001560755 1.118203e-04 4.544043e-05
 [296,] 0.0001608974 1.148559e-04 4.845518e-05
 [297,] 0.0001560755 1.118203e-04 4.544043e-05
 [298,] 0.0001131637 9.860752e-05 3.041795e-05
 [299,] 0.0001297484 1.331294e-04 3.717193e-05
 [300,] 0.0001544569 1.118203e-04 4.487843e-05
 [301,] 0.0001721115 9.076627e-05 2.693116e-05
 [302,] 0.0001597063 1.189089e-04 5.004701e-05
 [303,] 0.0001550455 1.182055e-04 4.804197e-05
 [304,] 0.0001550455 1.111850e-04 4.479145e-05
 [305,] 0.0001550455 1.169455e-04 4.745845e-05
 [306,] 0.0001135733 9.690963e-05 3.009720e-05
 [307,] 0.0001548479 1.111850e-04 4.472306e-05
 [308,] 0.0001546517 1.111850e-04 4.465485e-05
 [309,] 0.0001546517 1.113938e-04 4.475098e-05
 [310,] 0.0001138806 9.728254e-05 3.036931e-05
 [311,] 0.0001590469 1.142488e-04 4.754621e-05
 [312,] 0.0001546517 1.118203e-04 4.494722e-05
 [313,] 0.0001556897 1.187828e-04 4.171776e-05
 [314,] 0.0001300409 1.327907e-04 3.718799e-05
 [315,] 0.0001588252 1.138403e-04 4.727777e-05
 [316,] 0.0001575043 1.120260e-04 4.596610e-05
 [317,] 0.0001302074 1.334522e-04 3.714311e-05
 [318,] 0.0001608974 1.150399e-04 4.855143e-05
 [319,] 0.0001689492 9.017182e-05 2.701471e-05
 [320,] 0.0001327056 1.352194e-04 3.733380e-05
 [321,] 0.0001143066 9.672292e-05 3.035199e-05
 [322,] 0.0001878426 6.562921e-05 2.172914e-05
 [323,] 0.0001553478 1.186343e-04 4.823688e-05
 [324,] 0.0001840600 6.578358e-05 2.184612e-05
 [325,] 0.0001381309 1.454245e-04 3.702134e-05
 [326,] 0.0001387004 1.440786e-04 3.696740e-05
 [327,] 0.0001136957 1.071966e-04 3.327805e-05
 [328,] 0.0001514151 1.256176e-04 4.969012e-05
 [329,] 0.0001720127 8.400250e-05 2.652086e-05
 [330,] 0.0001931548 6.804656e-05 3.057570e-05
 [331,] 0.0001707852 8.408425e-05 2.652310e-05
 [332,] 0.0001706826 8.408425e-05 2.652316e-05
 [333,] 0.0001947923 6.305375e-05 2.593791e-05
 [334,] 0.0001901157 6.846855e-05 3.069327e-05
 [335,] 0.0001299337 1.051761e-04 3.810265e-05
 [336,] 0.0001304435 1.296892e-04 3.811508e-05
 [337,] 0.0001931548 6.865773e-05 3.108705e-05
 [338,] 0.0001401225 1.433643e-04 3.693440e-05
 [339,] 0.0001981483 6.324004e-05 2.631057e-05
 [340,] 0.0001302027 1.014661e-04 3.678218e-05
 [341,] 0.0001699390 8.398087e-05 2.659999e-05
 [342,] 0.0001898560 6.341769e-05 2.589179e-05
 [343,] 0.0001839170 6.902903e-05 3.056263e-05
 [344,] 0.0001550338 1.352764e-04 4.833342e-05
 [345,] 0.0001150709 1.104010e-04 3.350103e-05
 [346,] 0.0001299337 1.308292e-04 4.795798e-05
 [347,] 0.0001683929 8.470563e-05 2.675278e-05
 [348,] 0.0001328617 9.528297e-05 3.788922e-05
 [349,] 0.0001780480 8.149312e-05 3.903683e-05
 [350,] 0.0001382228 1.364341e-04 3.710616e-05
 [351,] 0.0001666754 8.752003e-05 2.705004e-05
 [352,] 0.0001547419 1.441427e-04 5.160257e-05
 [353,] 0.0001363292 1.347375e-04 5.746209e-05
 [354,] 0.0001382170 1.321870e-04 5.720247e-05
 [355,] 0.0001356103 1.163580e-04 4.843920e-05
 [356,] 0.0001165246 1.194855e-04 3.683809e-05
 [357,] 0.0001375647 1.132967e-04 4.775720e-05
 [358,] 0.0001401291 1.131533e-04 4.865524e-05
 [359,] 0.0001395546 1.127560e-04 4.822801e-05
 [360,] 0.0001544280 1.429808e-04 5.069161e-05
 [361,] 0.0001806422 8.821209e-05 4.396021e-05
 [362,] 0.0001416449 1.347962e-04 6.016562e-05
 [363,] 0.0001424371 1.112909e-04 4.851445e-05
 [364,] 0.0001890935 7.736720e-05 3.690014e-05
 [365,] 0.0001439140 1.063129e-04 4.640880e-05
 [366,] 0.0001921937 7.761965e-05 3.744809e-05
 [367,] 0.0001416450 1.374992e-04 3.764864e-05
 [368,] 0.0001540263 1.459148e-04 5.128723e-05
 [369,] 0.0001538229 1.495177e-04 5.236887e-05
 [370,] 0.0001470994 1.521571e-04 7.181253e-05
 [371,] 0.0001958909 9.441526e-05 5.108888e-05
 [372,] 0.0001600430 8.609734e-05 2.727909e-05
 [373,] 0.0001941110 8.034859e-05 3.961575e-05
 [374,] 0.0001153013 6.787138e-05 2.041234e-05
 [375,] 0.0001131874 8.923158e-05 2.654322e-05
 [376,] 0.0001571509 1.065841e-04 3.451155e-05
 [377,] 0.0001368484 1.150674e-04 2.971944e-05
 [378,] 0.0001133520 8.919105e-05 2.480613e-05
 [379,] 0.0001553565 1.380641e-04 3.197688e-05
 [380,] 0.0001127510 1.029638e-04 2.900812e-05
 [381,] 0.0001611025 7.491210e-05 2.177970e-05
 [382,] 0.0001327855 9.950173e-05 2.861944e-05
 [383,] 0.0001153333 1.018813e-04 3.291603e-05
 [384,] 0.0001130494 9.786059e-05 2.720336e-05
 [385,] 0.0001137612 7.633994e-05 2.232270e-05
 [386,] 0.0001176731 2.005041e-04 5.237916e-05
 [387,] 0.0001447297 2.233926e-04 4.431788e-05
 [388,] 0.0001592201 9.164866e-05 3.160012e-05
 [389,] 0.0001641822 8.171464e-05 2.589280e-05
 [390,] 0.0001436414 8.149896e-05 2.553459e-05
 [391,] 0.0002242563 4.111758e-03 1.753406e-04
 [392,] 0.0001762676 4.759284e-03 2.481581e-04
 [393,] 0.0001775263 4.759284e-03 2.461278e-04
 [394,] 0.0001269402 6.188661e-04 1.282120e-04
 [395,] 0.0001432851 6.097904e-04 8.338011e-05
 [396,] 0.0001149191 6.527537e-04 1.179452e-04
 [397,] 0.0001160315 2.012068e-03 2.715448e-04
 [398,] 0.0001206286 5.362878e-04 1.261179e-04
 [399,] 0.0001421395 8.903684e-05 2.818950e-05
 [400,] 0.0001287979 4.920316e-03 4.123519e-04
 [401,] 0.0001157681 4.831265e-03 5.473034e-04
 [402,] 0.0001296099 4.611003e-03 3.861704e-04
 [403,] 0.0001157445 1.849949e-03 2.560392e-04
 [404,] 0.0001302348 1.741524e-03 1.758028e-04
 [405,] 0.0001304695 1.506666e-04 4.096218e-05
 [406,] 0.0001203808 9.972026e-05 2.835310e-05
 [407,] 0.0001296099 1.741524e-03 1.774002e-04
 [408,] 0.0001151594 5.678684e-03 6.670284e-04
 [409,] 0.0001515971 3.127261e-04 1.267824e-04
 [410,] 0.0001125816 1.549577e-03 3.275497e-04
 [411,] 0.0001308320 5.918710e-04 1.676064e-04
 [412,] 0.0001251384 8.101645e-05 2.634149e-05
 [413,] 0.0001138099 9.417234e-05 2.785906e-05
 [414,] 0.0001183889 3.665870e-04 6.392773e-05
 [415,] 0.0001355746 3.620727e-04 8.753893e-05
 [416,] 0.0001355746 3.601970e-04 8.715233e-05
 [417,] 0.0001354542 3.568542e-04 8.706795e-05
 [418,] 0.0001137738 9.603396e-05 2.799319e-05
 [419,] 0.0001137732 9.634632e-05 2.815653e-05
 [420,] 0.0001353996 3.537813e-04 8.677744e-05
 [421,] 0.0001125990 3.870819e-04 7.806857e-05
 [422,] 0.0001127731 4.312647e-04 8.458331e-05
 [423,] 0.0001125941 4.257417e-04 8.434710e-05
 [424,] 0.0001122695 4.385176e-04 8.770139e-05
 [425,] 0.0001122695 4.430963e-04 8.844742e-05
 [426,] 0.0001122695 4.473106e-04 8.913291e-05
 [427,] 0.0001184543 4.262843e-04 7.200889e-05
 [428,] 0.0001121188 4.662895e-04 9.315157e-05
 [429,] 0.0001246247 1.436652e-04 4.808406e-05
 [430,] 0.0001121188 4.662895e-04 9.315157e-05
 [431,] 0.0001181016 4.436078e-04 7.477044e-05
 [432,] 0.0001640527 1.949423e-04 3.701019e-05
 [433,] 0.0001119759 4.758564e-04 9.544735e-05
 [434,] 0.0001119759 4.758564e-04 9.544735e-05
 [435,] 0.0001118407 4.758564e-04 9.618719e-05
 [436,] 0.0001118407 4.758564e-04 9.618719e-05
 [437,] 0.0001118407 3.779005e-04 7.957654e-05
 [438,] 0.0001117131 4.216781e-04 8.752630e-05
 [439,] 0.0001115931 4.256386e-04 8.887062e-05
 [440,] 0.0001115931 4.256386e-04 8.887062e-05
 [441,] 0.0001133970 7.309534e-05 2.156709e-05
 [442,] 0.0001115931 4.256386e-04 8.887062e-05
 [443,] 0.0001301207 3.746002e-04 5.463377e-05
 [444,] 0.0001115931 4.470004e-04 9.253723e-05
 [445,] 0.0001114808 4.373189e-04 9.157423e-05
 [446,] 0.0001115931 4.550642e-04 9.391380e-05
 [447,] 0.0001531651 1.712045e-04 6.388581e-05
 [448,] 0.0001114808 4.826876e-04 9.937347e-05
 [449,] 0.0001114808 4.873751e-04 1.001723e-04
 [450,] 0.0001266999 4.148783e-04 6.100471e-05
 [451,] 0.0001136039 5.696170e-04 1.448629e-04
 [452,] 0.0001251068 1.579388e-04 5.331158e-05
 [453,] 0.0001137670 5.712148e-04 1.475543e-04
 [454,] 0.0001578490 2.699766e-04 3.642087e-05
 [455,] 0.0001365192 4.300873e-04 9.223790e-05
 [456,] 0.0001139566 4.717313e-04 1.240390e-04
 [457,] 0.0001366033 3.378754e-04 1.487490e-04
 [458,] 0.0001540995 2.152588e-04 6.261069e-05
 [459,] 0.0001487152 1.397101e-04 4.707982e-05
 [460,] 0.0001244160 5.272956e-04 7.507267e-05
 [461,] 0.0001259505 1.825189e-04 6.254351e-05
 [462,] 0.0001249356 5.384309e-04 7.568406e-05
 [463,] 0.0001547643 2.186918e-04 6.193932e-05
 [464,] 0.0001249356 5.384309e-04 7.568406e-05
 [465,] 0.0001380299 3.675686e-04 1.653996e-04
 [466,] 0.0001248195 5.384309e-04 7.580668e-05
 [467,] 0.0001142912 4.671371e-04 1.258932e-04
 [468,] 0.0001244160 5.466913e-04 7.710106e-05
 [469,] 0.0001372859 3.619009e-04 1.611124e-04
 [470,] 0.0001306498 1.938592e-04 7.244004e-05
 [471,] 0.0001619977 2.017182e-04 3.825375e-05
 [472,] 0.0001145478 5.648550e-04 1.516295e-04
 [473,] 0.0001788542 1.394981e-04 6.177399e-05
 [474,] 0.0001362476 5.456628e-04 1.132052e-04
 [475,] 0.0001361252 5.562295e-04 1.158458e-04
 [476,] 0.0001361252 5.740841e-04 1.187796e-04
 [477,] 0.0001272856 1.257939e-04 4.524548e-05
 [478,] 0.0001219781 6.464459e-04 9.009569e-05
 [479,] 0.0001224447 6.530918e-04 9.008345e-05
 [480,] 0.0001160813 6.897207e-04 1.069420e-04
 [481,] 0.0001153428 9.871430e-04 2.596724e-04
 [482,] 0.0001512949 1.471908e-04 5.230666e-05
 [483,] 0.0001205188 1.219084e-03 1.478849e-04
 [484,] 0.0001773084 1.227705e-04 5.724319e-05
 [485,] 0.0001538661 3.858228e-04 1.806444e-04
 [486,] 0.0001294871 1.687100e-04 6.401928e-05
 [487,] 0.0001101861 5.681143e-04 1.322940e-04
 [488,] 0.0001155494 1.161938e-04 3.198857e-05
 [489,] 0.0001101861 5.796865e-04 1.346083e-04
 [490,] 0.0001101861 5.741404e-04 1.335000e-04
 [491,] 0.0001268164 1.613868e-04 5.831352e-05
 [492,] 0.0001118566 1.420368e-03 2.214555e-04
 [493,] 0.0001558404 3.819489e-04 1.864236e-04
 [494,] 0.0001100459 5.207641e-04 1.165465e-04
 [495,] 0.0001102201 5.207641e-04 1.237668e-04
 [496,] 0.0001248760 2.060148e-04 7.233957e-05
 [497,] 0.0001248760 1.596595e-04 5.574756e-05
 [498,] 0.0001116921 1.318096e-03 2.112430e-04
 [499,] 0.0001264125 2.104143e-04 7.670431e-05
 [500,] 0.0001151938 1.152725e-04 3.477539e-05
 [501,] 0.0001247156 1.117261e-04 2.893732e-05
 [502,] 0.0001298529 1.562572e-04 5.945716e-05
 [503,] 0.0001273527 1.650334e-04 6.059059e-05
 [504,] 0.0001407599 1.094289e-03 3.645228e-04
 [505,] 0.0001102804 1.183838e-03 2.191709e-04
 [506,] 0.0001261902 1.588188e-04 5.679163e-05
 [507,] 0.0001205545 1.562617e-03 5.041254e-04
 [508,] 0.0001276785 1.571585e-04 5.793375e-05
 [509,] 0.0001276785 1.519209e-04 5.595026e-05
 [510,] 0.0001346289 6.604562e-04 1.822123e-04
 [511,] 0.0001347008 6.716397e-04 1.866875e-04
 [512,] 0.0001419187 8.957660e-04 4.213388e-04
 [513,] 0.0001292186 2.250997e-03 5.851104e-04
 [514,] 0.0001156744 6.983801e-04 2.032231e-04
 [515,] 0.0001160546 6.698307e-05 2.080816e-05
 [516,] 0.0001470918 8.833360e-04 4.775999e-04
 [517,] 0.0001538607 1.344385e-04 3.980371e-05
 [518,] 0.0001211705 6.657517e-04 2.312125e-04
 [519,] 0.0001243318 6.709596e-04 2.504540e-04
 [520,] 0.0001247639 6.022793e-04 2.276050e-04
 [521,] 0.0001306948 8.535008e-05 3.064579e-05
 [522,] 0.0001415854 7.677376e-04 2.653165e-04
 [523,] 0.0001281635 8.822963e-05 3.112537e-05
 [524,] 0.0001211705 6.022793e-04 2.101287e-04
 [525,] 0.0001351108 8.959064e-04 3.330533e-04
 [526,] 0.0001293089 7.315596e-04 2.027497e-04
 [527,] 0.0001349240 8.820101e-05 3.296793e-05
 [528,] 0.0001344732 8.820101e-05 3.285997e-05
 [529,] 0.0001165331 5.064130e-04 1.537360e-04
 [530,] 0.0001555930 2.001333e-04 7.779521e-05
 [531,] 0.0001112625 9.869606e-05 2.987042e-05
 [532,] 0.0001547727 1.313997e-04 3.875306e-05
 [533,] 0.0001112625 9.665367e-05 2.931017e-05
 [534,] 0.0001425302 8.002149e-04 2.824400e-04
 [535,] 0.0001548340 2.008879e-04 7.688580e-05
 [536,] 0.0001215608 5.006586e-04 1.776669e-04
 [537,] 0.0001376059 8.666252e-05 3.295253e-05
 [538,] 0.0001278185 6.617498e-04 2.081525e-04
 [539,] 0.0001211969 5.168215e-04 1.816229e-04
 [540,] 0.0001257345 7.816458e-04 2.252761e-04
 [541,] 0.0001378858 1.122005e-04 3.117978e-05
 [542,] 0.0001414915 8.341211e-04 2.807904e-04
 [543,] 0.0001565738 1.258236e-04 3.707364e-05
 [544,] 0.0001707088 2.086390e-04 1.036684e-04
 [545,] 0.0001258506 1.685696e-04 5.461616e-05
 [546,] 0.0001352863 7.134088e-05 2.698467e-05
 [547,] 0.0001555483 1.265777e-04 3.752167e-05
 [548,] 0.0001784271 2.030507e-04 1.076624e-04
 [549,] 0.0001182626 6.123799e-05 1.922782e-05
 [550,] 0.0001256235 7.124907e-05 2.059967e-05
 [551,] 0.0001255345 1.484227e-04 4.782476e-05
 [552,] 0.0001563077 1.307692e-04 3.814956e-05
 [553,] 0.0001178831 6.942952e-05 2.059151e-05
 [554,] 0.0001557954 1.315049e-04 3.844602e-05
 [555,] 0.0001272197 1.421498e-04 4.806425e-05
 [556,] 0.0001555057 1.318513e-04 3.860730e-05
 [557,] 0.0001559192 1.316869e-04 3.844551e-05
 [558,] 0.0001559635 1.318513e-04 3.846549e-05
 [559,] 0.0001149918 7.054413e-05 2.105795e-05
 [560,] 0.0001568880 1.322193e-04 3.827625e-05
 [561,] 0.0001161961 7.475043e-05 2.355407e-05
 [562,] 0.0001272745 5.332083e-04 1.498527e-04
 [563,] 0.0001794062 2.117363e-04 1.141705e-04
 [564,] 0.0001636547 1.367198e-04 3.666419e-05
 [565,] 0.0001570730 1.331162e-04 3.840102e-05
 [566,] 0.0001570730 1.331162e-04 3.840102e-05
 [567,] 0.0001561343 1.332280e-04 3.870139e-05
 [568,] 0.0001570730 1.332866e-04 3.843413e-05
 [569,] 0.0001207581 6.874371e-05 2.074771e-05
 [570,] 0.0001206147 6.874371e-05 2.076842e-05
 [571,] 0.0001168401 7.367800e-05 2.349891e-05
 [572,] 0.0001561142 1.332280e-04 3.872916e-05
 [573,] 0.0001327804 8.054508e-05 2.924043e-05
 [574,] 0.0001255386 6.609623e-05 2.300457e-05
 [575,] 0.0001206147 6.920265e-05 2.086460e-05
 [576,] 0.0001214517 6.935489e-05 2.078003e-05
 [577,] 0.0001167235 7.880422e-05 2.700721e-05
 [578,] 0.0001557290 1.312008e-04 3.845503e-05
 [579,] 0.0001261477 6.561497e-05 2.281072e-05
 [580,] 0.0001261477 6.596987e-05 2.300483e-05
 [581,] 0.0001270699 1.128534e-04 3.807033e-05
 [582,] 0.0001256369 1.136788e-04 3.705517e-05
 [583,] 0.0001561588 1.285620e-04 3.781766e-05
 [584,] 0.0001261477 6.585789e-05 2.294392e-05
 [585,] 0.0001510917 9.890093e-05 2.895614e-05
 [586,] 0.0001256790 1.124932e-04 3.672138e-05
 [587,] 0.0001256790 1.119699e-04 3.655458e-05
 [588,] 0.0001270699 1.115911e-04 3.762756e-05
 [589,] 0.0001230737 6.561497e-05 2.247015e-05
 [590,] 0.0001221172 6.549655e-05 2.229882e-05
 [591,] 0.0001573102 1.283994e-04 3.749118e-05
 [592,] 0.0001261477 6.515328e-05 2.255307e-05
 [593,] 0.0001149690 6.909167e-05 2.093428e-05
 [594,] 0.0001521855 1.308311e-04 3.839747e-05
 [595,] 0.0001199944 8.103475e-05 2.200854e-05
 [596,] 0.0001209737 6.645454e-05 2.173633e-05
 [597,] 0.0001270844 7.201624e-05 2.566939e-05
 [598,] 0.0001466778 9.750219e-05 3.261360e-05
 [599,] 0.0001464440 9.677352e-05 3.203431e-05
 [600,] 0.0001464682 9.677352e-05 3.207654e-05
 [601,] 0.0001167213 6.560131e-05 2.031221e-05
 [602,] 0.0001471014 1.159496e-04 3.928124e-05
 [603,] 0.0001289435 6.759466e-05 2.391604e-05
 [604,] 0.0001465787 1.126415e-04 3.710243e-05
 [605,] 0.0001472518 9.440687e-05 3.201015e-05
 [606,] 0.0001197040 7.936385e-05 2.441524e-05
 [607,] 0.0001463507 9.310614e-05 3.063912e-05
 [608,] 0.0001241288 1.973672e-04 4.174559e-05
 [609,] 0.0001681961 2.043109e-04 9.793454e-05
 [610,] 0.0001489059 1.074272e-04 3.860228e-05
 [611,] 0.0001469853 9.408526e-05 3.167846e-05
 [612,] 0.0001462840 1.090834e-04 3.533340e-05
 [613,] 0.0001463140 9.266026e-05 3.038669e-05
 [614,] 0.0001218937 6.591514e-05 2.215475e-05
 [615,] 0.0001465209 1.093228e-04 3.583973e-05
 [616,] 0.0001163736 6.620039e-05 2.080900e-05
 [617,] 0.0001465282 1.109553e-04 3.639332e-05
 [618,] 0.0001675014 2.385990e-04 1.165626e-04
 [619,] 0.0001130157 8.920544e-05 2.876520e-05
 [620,] 0.0001220184 7.528363e-05 2.443836e-05
 [621,] 0.0001462884 1.049826e-04 3.451730e-05
 [622,] 0.0001117830 1.847245e-04 3.998157e-05
 [623,] 0.0001176300 7.139931e-05 2.136057e-05
 [624,] 0.0001687138 2.174331e-04 1.060709e-04
 [625,] 0.0001176300 7.139931e-05 2.136057e-05
 [626,] 0.0001462564 1.031392e-04 3.382550e-05
 [627,] 0.0001169464 7.139931e-05 2.164421e-05
 [628,] 0.0001170819 7.139931e-05 2.157193e-05
 [629,] 0.0001176300 7.273564e-05 2.167361e-05
 [630,] 0.0001690776 2.170118e-04 1.063444e-04
 [631,] 0.0001175251 7.273564e-05 2.171049e-05
 [632,] 0.0001167851 7.250987e-05 2.204068e-05
 [633,] 0.0001172400 7.250987e-05 2.177022e-05
 [634,] 0.0001171073 7.228675e-05 2.177799e-05
 [635,] 0.0001172400 7.228675e-05 2.171607e-05
 [636,] 0.0001177406 7.273564e-05 2.163705e-05
 [637,] 0.0001171581 7.204436e-05 2.169399e-05
 [638,] 0.0001170819 7.204436e-05 2.173102e-05
 [639,] 0.0001464666 1.044789e-04 3.471428e-05
 [640,] 0.0001171581 7.190445e-05 2.165976e-05
 [641,] 0.0001701949 2.036087e-04 9.976271e-05
 [642,] 0.0001172400 7.190445e-05 2.162333e-05
 [643,] 0.0001171581 7.173725e-05 2.161887e-05
 [644,] 0.0001170819 7.173725e-05 2.165526e-05
 [645,] 0.0001169464 6.686776e-05 2.050242e-05
 [646,] 0.0001229994 1.620371e-04 4.135787e-05
 [647,] 0.0001399763 1.584959e-04 5.455658e-05
 [648,] 0.0001116362 1.734916e-04 3.886927e-05
 [649,] 0.0001170113 7.116083e-05 2.155124e-05
 [650,] 0.0001174259 7.199553e-05 2.157557e-05
 [651,] 0.0001210679 7.294639e-05 2.324521e-05
 [652,] 0.0001169464 7.157314e-05 2.168968e-05
 [653,] 0.0001168870 7.157314e-05 2.172618e-05
 [654,] 0.0001168870 7.116083e-05 2.162214e-05
 [655,] 0.0001167250 7.116083e-05 2.174752e-05
 [656,] 0.0001167425 7.116083e-05 2.173081e-05
 [657,] 0.0001421850 1.570730e-04 5.585993e-05
 [658,] 0.0001228166 1.394650e-04 3.525075e-05
 [659,] 0.0001166712 7.116083e-05 2.180854e-05
 [660,] 0.0001166712 7.095842e-05 2.175518e-05
 [661,] 0.0001166261 6.638260e-05 2.060032e-05
 [662,] 0.0001166459 7.095842e-05 2.179223e-05
 [663,] 0.0001166592 7.136573e-05 2.187949e-05
 [664,] 0.0001166459 7.095842e-05 2.179223e-05
 [665,] 0.0001166712 7.094292e-05 2.175055e-05
 [666,] 0.0001166459 7.094292e-05 2.178707e-05
 [667,] 0.0001116537 1.688932e-04 3.819242e-05
 [668,] 0.0001166033 7.114054e-05 2.195232e-05
 [669,] 0.0001706648 1.829694e-04 8.813610e-05
 [670,] 0.0001166033 7.094292e-05 2.189850e-05
 [671,] 0.0001166033 7.114054e-05 2.195232e-05
 [672,] 0.0001233323 7.226270e-05 2.319847e-05
 [673,] 0.0001233323 7.216727e-05 2.314231e-05
 [674,] 0.0001240633 7.216727e-05 2.322144e-05
 [675,] 0.0001166105 7.053576e-05 2.189900e-05
 [676,] 0.0001166105 7.114054e-05 2.206801e-05
 [677,] 0.0001171437 7.034558e-05 2.186081e-05
 [678,] 0.0001171548 6.942988e-05 2.163877e-05
 [679,] 0.0001458457 1.111705e-04 3.410280e-05
 [680,] 0.0001172908 6.942988e-05 2.181501e-05
 [681,] 0.0001173342 6.925368e-05 2.179870e-05
 [682,] 0.0001251466 7.230157e-05 2.332268e-05
 [683,] 0.0001167067 6.259419e-05 1.972620e-05
 [684,] 0.0001854793 1.809273e-04 1.109283e-04
 [685,] 0.0001107617 1.486491e-04 4.156759e-05
 [686,] 0.0001355165 2.686925e-04 9.184169e-05
 [687,] 0.0001113537 1.448823e-04 4.266370e-05
 [688,] 0.0001151136 7.156923e-05 2.258636e-05
 [689,] 0.0001125703 1.436161e-04 4.448917e-05
 [690,] 0.0001148723 7.227758e-05 2.268308e-05
 [691,] 0.0001447837 8.179583e-05 2.670995e-05
 [692,] 0.0001147965 7.210151e-05 2.258626e-05
 [693,] 0.0001206265 7.027735e-05 2.210031e-05
 [694,] 0.0001204185 7.018772e-05 2.202784e-05
 [695,] 0.0001353579 2.983638e-04 1.012079e-04
 [696,] 0.0001120257 1.417979e-04 4.316302e-05
 [697,] 0.0001193425 8.686609e-05 2.693343e-05
 [698,] 0.0001449114 8.221564e-05 2.691406e-05
 [699,] 0.0001125259 1.402284e-04 4.348565e-05
 [700,] 0.0001148723 7.192757e-05 2.257706e-05
 [701,] 0.0001147965 7.175577e-05 2.248240e-05
 [702,] 0.0001346846 3.062745e-04 1.013890e-04
 [703,] 0.0001147965 7.140186e-05 2.237586e-05
 [704,] 0.0001164231 1.110267e-04 3.185397e-05
 [705,] 0.0001148402 7.208870e-05 2.261800e-05
 [706,] 0.0001160333 1.109316e-04 3.189658e-05
 [707,] 0.0001448841 8.268451e-05 2.707490e-05
 [708,] 0.0001147668 7.191060e-05 2.252085e-05
 [709,] 0.0001202702 6.982069e-05 2.188087e-05
 [710,] 0.0001158874 1.108293e-04 3.173725e-05
 [711,] 0.0001148402 7.087072e-05 2.224930e-05
 [712,] 0.0001357190 2.730452e-04 9.391324e-05
 [713,] 0.0001148402 7.034186e-05 2.208829e-05
 [714,] 0.0001147668 7.082268e-05 2.219439e-05
 [715,] 0.0001150666 1.299429e-04 4.316285e-05
 [716,] 0.0001147668 7.082268e-05 2.219439e-05
 [717,] 0.0001147668 7.151029e-05 2.240097e-05
 [718,] 0.0001161150 1.112516e-04 3.206126e-05
 [719,] 0.0001145780 6.315124e-05 1.974122e-05
 [720,] 0.0001452840 8.174627e-05 2.685588e-05
 [721,] 0.0001145255 6.304674e-05 1.969234e-05
 [722,] 0.0001153775 1.051177e-04 2.852946e-05
 [723,] 0.0001156251 1.048024e-04 2.829346e-05
 [724,] 0.0001369074 1.441485e-04 5.174789e-05
 [725,] 0.0001149618 9.994486e-05 2.779664e-05
 [726,] 0.0001287484 7.044416e-05 2.106388e-05
 [727,] 0.0001144195 9.897189e-05 2.834974e-05
 [728,] 0.0001113368 7.472191e-05 2.256510e-05
 [729,] 0.0001143993 1.066736e-04 3.125439e-05
 [730,] 0.0001143581 1.118998e-04 3.095038e-05
 [731,] 0.0001174837 1.134417e-04 3.314431e-05
 [732,] 0.0001126355 6.108082e-05 1.907916e-05
 [733,] 0.0001282416 1.592911e-04 5.818548e-05
 [734,] 0.0001143602 1.358386e-04 3.794277e-05
 [735,] 0.0001365382 1.393516e-04 4.856941e-05
 [736,] 0.0001146746 1.328977e-04 3.578798e-05
 [737,] 0.0001230353 7.002458e-05 2.203483e-05
 [738,] 0.0001126779 6.112596e-05 1.910704e-05
 [739,] 0.0001146746 1.300664e-04 3.515496e-05
 [740,] 0.0001144929 1.170896e-04 3.236404e-05
 [741,] 0.0001146158 1.280293e-04 3.483767e-05
 [742,] 0.0001318662 1.358215e-04 5.214118e-05
 [743,] 0.0001206495 6.077330e-05 1.880994e-05
 [744,] 0.0001138294 1.376550e-04 3.794694e-05
 [745,] 0.0001315071 1.314166e-04 5.011839e-05
 [746,] 0.0001315071 1.306947e-04 4.982427e-05
 [747,] 0.0001315071 1.311221e-04 4.999840e-05
 [748,] 0.0001318662 1.287650e-04 4.924792e-05
 [749,] 0.0001312721 1.274479e-04 4.836371e-05
 [750,] 0.0001318662 1.280688e-04 4.896193e-05
 [751,] 0.0001318662 1.274479e-04 4.870682e-05
 [752,] 0.0001318662 1.274479e-04 4.870682e-05
 [753,] 0.0001315071 1.274479e-04 4.850010e-05
 [754,] 0.0001138058 1.327939e-04 3.695705e-05
 [755,] 0.0001286661 1.362285e-04 5.015299e-05
 [756,] 0.0001311540 1.267643e-04 4.801763e-05
 [757,] 0.0001311540 1.267643e-04 4.801763e-05
 [758,] 0.0001311540 1.260873e-04 4.774303e-05
 [759,] 0.0001363700 1.469859e-04 5.124867e-05
 [760,] 0.0001311540 1.254168e-04 4.747097e-05
 [761,] 0.0001138593 1.311848e-04 3.625926e-05
 [762,] 0.0001200376 6.076380e-05 1.878683e-05
 [763,] 0.0001277477 1.334388e-04 4.843936e-05
 [764,] 0.0001100538 6.931452e-05 2.103481e-05
 [765,] 0.0001159138 1.143468e-04 3.026327e-05
 [766,] 0.0001281668 1.209136e-04 4.396511e-05
 [767,] 0.0001279951 1.396261e-04 5.095061e-05
 [768,] 0.0001381926 1.411376e-04 5.037573e-05
 [769,] 0.0001465081 9.620855e-05 3.243414e-05
 [770,] 0.0001269610 7.580620e-05 2.443834e-05
 [771,] 0.0001215168 8.452863e-05 2.837951e-05
 [772,] 0.0001203269 8.050475e-05 2.652896e-05
 [773,] 0.0001203269 8.074789e-05 2.661369e-05
 [774,] 0.0001210857 8.424605e-05 2.811975e-05
 [775,] 0.0001218700 8.178363e-05 2.750665e-05
 [776,] 0.0001102063 7.575634e-05 2.303835e-05
 [777,] 0.0001255249 7.604922e-05 2.415114e-05
 [778,] 0.0001255817 7.604922e-05 2.417275e-05
 [779,] 0.0001210857 8.437970e-05 2.814853e-05
 [780,] 0.0001210857 8.410283e-05 2.805066e-05
 [781,] 0.0001383148 1.742783e-04 6.351809e-05
 [782,] 0.0001383148 1.752245e-04 6.387997e-05
 [783,] 0.0001531922 1.503939e-04 5.293985e-05
 [784,] 0.0001311562 1.184107e-04 3.497679e-05
 [785,] 0.0001310762 1.180393e-04 3.496947e-05
 [786,] 0.0001309685 1.159324e-04 3.465932e-05
 [787,] 0.0001204574 7.507390e-05 2.466207e-05
 [788,] 0.0001293197 9.335144e-05 3.140892e-05
 [789,] 0.0001316062 1.177559e-04 3.465159e-05
 [790,] 0.0001288082 9.528153e-05 3.192097e-05
 [791,] 0.0001150484 1.002697e-04 2.908569e-05
 [792,] 0.0001150891 1.002142e-04 2.897496e-05
 [793,] 0.0001315035 1.178934e-04 3.470593e-05
 [794,] 0.0001150599 6.989307e-05 2.163366e-05
 [795,] 0.0001285065 9.574833e-05 3.195245e-05
 [796,] 0.0001150235 6.989307e-05 2.161446e-05
 [797,] 0.0001460429 1.222748e-04 4.163010e-05
 [798,] 0.0001150235 6.989307e-05 2.161446e-05
 [799,] 0.0001400112 7.932689e-05 2.545155e-05
 [800,] 0.0001288082 9.622259e-05 3.226050e-05
 [801,] 0.0001372414 1.892250e-04 6.865083e-05
 [802,] 0.0001460797 1.233083e-04 4.203638e-05
 [803,] 0.0001150599 6.982649e-05 2.161361e-05
 [804,] 0.0001288082 9.646403e-05 3.236433e-05
 [805,] 0.0001390236 1.946669e-04 7.281125e-05
 [806,] 0.0001374440 1.900790e-04 6.922690e-05
 [807,] 0.0001286452 9.636998e-05 3.225532e-05
 [808,] 0.0001458703 1.236460e-04 4.190428e-05
 [809,] 0.0001135683 9.076626e-05 2.804729e-05
 [810,] 0.0001392841 8.868319e-05 3.248049e-05
 [811,] 0.0001393241 1.962916e-04 7.357771e-05
 [812,] 0.0001442951 1.877495e-04 7.629771e-05
 [813,] 0.0001459045 1.229727e-04 4.171177e-05
 [814,] 0.0001466331 1.251627e-04 4.348490e-05
 [815,] 0.0001303256 9.192975e-05 3.126171e-05
 [816,] 0.0001397423 1.965673e-04 7.423462e-05
 [817,] 0.0001313211 1.193964e-04 3.505153e-05
 [818,] 0.0001459709 1.209198e-04 4.107179e-05
 [819,] 0.0001401943 1.968398e-04 7.493058e-05
 [820,] 0.0001204196 7.018945e-05 2.269385e-05
 [821,] 0.0001326711 9.259089e-05 3.229817e-05
 [822,] 0.0001152483 8.669447e-05 2.535922e-05
 [823,] 0.0001149920 6.768426e-05 2.046403e-05
 [824,] 0.0001209397 6.955564e-05 2.253865e-05
 [825,] 0.0001310951 9.073275e-05 3.104747e-05
 [826,] 0.0001198294 6.871952e-05 2.200946e-05
 [827,] 0.0001140561 9.761925e-05 3.041374e-05
 [828,] 0.0001454883 1.177578e-04 3.924728e-05
 [829,] 0.0001287008 9.078441e-05 3.025781e-05
 [830,] 0.0001140561 1.120819e-04 3.456850e-05
 [831,] 0.0001283833 8.981679e-05 2.978257e-05
 [832,] 0.0001287920 8.713273e-05 2.881084e-05
 [833,] 0.0001331660 8.089870e-05 2.476926e-05
 [834,] 0.0001406351 1.598954e-04 6.033342e-05
 [835,] 0.0001201594 6.746342e-05 2.147693e-05
 [836,] 0.0001406351 1.609313e-04 6.071571e-05
 [837,] 0.0001619976 8.942260e-05 3.718238e-05
 [838,] 0.0001192673 7.589910e-05 2.325315e-05
 [839,] 0.0001430874 1.671526e-04 6.565735e-05
 [840,] 0.0001542339 1.203447e-04 3.462903e-05
 [841,] 0.0001571361 8.833530e-05 3.565101e-05
 [842,] 0.0001453337 1.114006e-04 3.688863e-05
 [843,] 0.0001454641 1.116893e-04 3.716668e-05
 [844,] 0.0001633742 8.853001e-05 3.693688e-05
 [845,] 0.0001647727 8.814213e-05 3.684393e-05
 [846,] 0.0001187804 6.811470e-05 2.105427e-05
 [847,] 0.0001616120 8.446576e-05 3.331373e-05
 [848,] 0.0001329635 1.171933e-04 3.543900e-05
 [849,] 0.0001383322 7.358776e-05 2.800119e-05
 [850,] 0.0001440099 1.288009e-04 3.092485e-05
 [851,] 0.0001178325 1.813204e-04 6.123381e-05
 [852,] 0.0001369056 7.607325e-05 2.330520e-05
 [853,] 0.0001369056 7.612983e-05 2.331020e-05
 [854,] 0.0001197424 1.937461e-04 6.796747e-05
 [855,] 0.0001168859 6.938757e-05 2.089831e-05
 [856,] 0.0001174897 6.961826e-05 2.089658e-05
 [857,] 0.0001174897 6.961826e-05 2.089658e-05
 [858,] 0.0001168859 6.967958e-05 2.089627e-05
 [859,] 0.0001171836 6.999553e-05 2.090057e-05
 [860,] 0.0001167164 8.854373e-05 2.725854e-05
 [861,] 0.0001358960 7.517617e-05 2.317504e-05
 [862,] 0.0001174897 6.974236e-05 2.089599e-05
 [863,] 0.0001580512 1.316972e-04 6.387798e-05
 [864,] 0.0001606088 1.381564e-04 6.822018e-05
 [865,] 0.0001457343 9.629232e-05 3.141217e-05
 [866,] 0.0001637691 1.312762e-04 6.543294e-05
 [867,] 0.0001589648 1.320793e-04 6.403893e-05
 [868,] 0.0001197998 1.898878e-04 6.676110e-05
 [869,] 0.0001160884 1.858320e-04 6.090556e-05
 [870,] 0.0001194500 1.885218e-04 6.583770e-05
 [871,] 0.0001517908 1.294401e-04 3.099514e-05
 [872,] 0.0001109931 2.008742e-04 5.864521e-05
 [873,] 0.0001525413 1.290362e-04 3.101985e-05
 [874,] 0.0001208020 1.731802e-04 6.208402e-05
 [875,] 0.0001388053 7.568426e-05 2.310729e-05
 [876,] 0.0001593813 1.313689e-04 6.378034e-05
 [877,] 0.0001535096 1.285011e-04 3.105672e-05
 [878,] 0.0001107320 1.976224e-04 5.693204e-05
 [879,] 0.0001201260 1.156874e-04 4.075821e-05
 [880,] 0.0001209685 1.871699e-04 6.781837e-05
 [881,] 0.0001107320 1.980467e-04 5.704223e-05
 [882,] 0.0001212158 3.669976e-04 1.331257e-04
 [883,] 0.0001103181 2.192050e-04 6.050885e-05
 [884,] 0.0001191936 1.872223e-04 6.566769e-05
 [885,] 0.0001103849 2.192050e-04 6.089574e-05
 [886,] 0.0001106314 2.057912e-04 5.873775e-05
 [887,] 0.0001178322 1.849223e-04 6.316242e-05
 [888,] 0.0001102543 2.111288e-04 5.820913e-05
 [889,] 0.0001583294 1.299867e-04 3.103167e-05
 [890,] 0.0001197998 1.891225e-04 6.654371e-05
 [891,] 0.0001102616 1.219760e-04 3.550803e-05
 [892,] 0.0001591728 1.312696e-04 3.100449e-05
 [893,] 0.0001103850 2.088043e-04 5.839335e-05
 [894,] 0.0001213401 1.924352e-04 6.960023e-05
 [895,] 0.0001693286 1.294020e-04 6.630511e-05
 [896,] 0.0001663836 1.332148e-04 3.108474e-05
 [897,] 0.0001183040 8.819271e-05 2.764486e-05
 [898,] 0.0001107382 2.113690e-04 6.058956e-05
 [899,] 0.0001771233 1.282915e-04 6.848247e-05
 [900,] 0.0001100585 2.326578e-04 6.114097e-05
 [901,] 0.0001392731 1.188909e-04 4.501017e-05
 [902,] 0.0001606019 7.518919e-05 2.306617e-05
 [903,] 0.0001596271 7.518919e-05 2.305566e-05
 [904,] 0.0001368665 5.371186e-04 1.899619e-04
 [905,] 0.0002160528 1.268127e-04 8.294883e-05
 [906,] 0.0002160528 1.260892e-04 8.231479e-05
 [907,] 0.0001829143 1.026364e-04 2.394834e-05
 [908,] 0.0001186579 3.608564e-04 1.287631e-04
 [909,] 0.0001194250 3.762564e-04 1.362685e-04
 [910,] 0.0001981232 8.313489e-05 3.337726e-05
 [911,] 0.0001671696 1.030527e-04 2.462939e-05
 [912,] 0.0001324889 1.639873e-04 3.673912e-05
 [913,] 0.0001852461 1.754643e-04 1.043949e-04
 [914,] 0.0001629956 1.002272e-04 2.454694e-05
 [915,] 0.0001665954 1.035681e-04 2.472103e-05
 [916,] 0.0001852461 1.796114e-04 1.074576e-04
 [917,] 0.0001694470 1.051053e-04 2.482238e-05
 [918,] 0.0001386659 1.619258e-04 3.318055e-05
 [919,] 0.0002079346 1.344483e-04 8.692556e-05
 [920,] 0.0002085290 1.306146e-04 8.388068e-05
 [921,] 0.0001391610 1.638329e-04 3.325448e-05
 [922,] 0.0001377000 9.500672e-04 3.426872e-04
 [923,] 0.0002123237 1.284671e-04 8.330668e-05
 [924,] 0.0001900467 1.927765e-04 1.198334e-04
 [925,] 0.0002103208 1.269371e-04 8.137389e-05
 [926,] 0.0001900467 1.928309e-04 1.198738e-04
 [927,] 0.0001377455 1.667241e-04 3.360972e-05
 [928,] 0.0001677071 1.126938e-04 2.588151e-05
 [929,] 0.0001193597 4.409604e-04 1.585610e-04
 [930,] 0.0001700382 1.153196e-04 2.607668e-05
 [931,] 0.0001190571 4.460401e-04 1.592746e-04
 [932,] 0.0002020387 1.178519e-04 4.641655e-05
 [933,] 0.0001916488 1.932433e-04 1.212897e-04
 [934,] 0.0001376331 1.671112e-04 3.365719e-05
 [935,] 0.0001186223 4.442378e-04 1.552888e-04
 [936,] 0.0001586810 1.650729e-04 4.982560e-05
 [937,] 0.0001106912 3.638030e-04 9.927224e-05
 [938,] 0.0001456540 9.980524e-05 2.607214e-05
 [939,] 0.0001298134 1.299868e-04 5.226187e-05
 [940,] 0.0001114893 4.002253e-04 1.138177e-04
 [941,] 0.0001121021 5.108426e-04 1.467703e-04
 [942,] 0.0001984341 1.468465e-04 3.286696e-05
 [943,] 0.0001119324 4.874457e-04 1.394491e-04
 [944,] 0.0014043262 1.168873e-04 3.994656e-04
 [945,] 0.0001314232 1.681315e-04 7.009498e-05
 [946,] 0.0001543704 2.415581e-04 4.685353e-05
 [947,] 0.0003565315 2.408643e-04 5.983675e-04
 [948,] 0.0001454780 9.737947e-05 2.569214e-05
 [949,] 0.0001307679 1.277669e-04 5.179482e-05
 [950,] 0.0001132068 3.797041e-04 1.166595e-04
 [951,] 0.0001668475 9.104585e-05 3.926710e-05
 [952,] 0.0001463514 1.158531e-04 5.269616e-05
 [953,] 0.0001131592 4.735000e-04 1.432710e-04
 [954,] 0.0001483811 1.035932e-04 2.640057e-05
 [955,] 0.0001460981 1.102068e-04 2.773535e-05
 [956,] 0.0001326214 9.721756e-04 4.292523e-04
 [957,] 0.0002128439 1.456090e-04 7.618636e-05
 [958,] 0.0001326214 9.721756e-04 4.292523e-04
 [959,] 0.0001487300 1.283521e-04 6.048843e-05
 [960,] 0.0039037867 2.037664e-04 5.442537e-03
 [961,] 0.0001574711 1.485780e-04 3.441489e-05
 [962,] 0.0001572806 1.628070e-04 3.558728e-05
 [963,] 0.0001354476 1.397698e-04 5.985003e-05
 [964,] 0.0001487300 1.371954e-04 6.537893e-05
 [965,] 0.0002685089 3.980079e-04 7.140067e-04
 [966,] 0.0036765088 2.072627e-04 5.226626e-03
 [967,] 0.0001521850 1.685756e-04 3.639297e-05
 [968,] 0.0028283403 1.901301e-04 3.561953e-03
 [969,] 0.0002233785 3.669140e-04 5.326852e-04
 [970,] 0.0002379777 3.669140e-04 5.684299e-04
 [971,] 0.0002379777 3.669140e-04 5.684299e-04
 [972,] 0.0001504560 1.696097e-04 3.670528e-05
 [973,] 0.0002233785 3.669140e-04 5.326852e-04
 [974,] 0.0001501281 1.696097e-04 3.675290e-05
 [975,] 0.0001504281 1.696431e-04 3.670320e-05
 [976,] 0.0002110339 3.633602e-04 4.981779e-04
 [977,] 0.0002379777 3.633602e-04 5.635204e-04
 [978,] 0.0053575425 1.888723e-04 6.668072e-03
 [979,] 0.0001545078 1.915799e-04 6.488943e-05
 [980,] 0.0001405423 1.183877e-04 5.181952e-05
 [981,] 0.0001133935 4.449244e-04 1.363712e-04
 [982,] 0.0001501004 1.683942e-04 3.664128e-05
 [983,] 0.0001501004 1.686864e-04 3.665788e-05
 [984,] 0.0002379777 3.594630e-04 5.581172e-04
 [985,] 0.0002379777 3.560010e-04 5.533005e-04
 [986,] 0.0002233785 3.594630e-04 5.230407e-04
 [987,] 0.0001981447 3.633602e-04 4.669836e-04
 [988,] 0.0001437410 5.795190e-04 2.287858e-04
 [989,] 0.0001440404 5.740240e-04 2.280534e-04
 [990,] 0.0001445086 1.195757e-04 5.402034e-05
 [991,] 0.0001714405 3.744756e-04 4.007090e-04
 [992,] 0.0001550765 1.671867e-04 3.580121e-05
 [993,] 0.0004350918 3.744756e-04 1.075313e-03
 [994,] 0.0004350918 3.785817e-04 1.085942e-03
 [995,] 0.0001425538 1.043416e-04 4.532355e-05
 [996,] 0.0004350918 3.785817e-04 1.085942e-03
 [997,] 0.0004350918 3.827451e-04 1.096680e-03
 [998,] 0.0001469032 1.059227e-04 4.751102e-05
 [999,] 0.5518324788 1.318236e-04 1.576925e-01
[1000,] 0.0004922508 3.785817e-04 1.232273e-03
[1001,] 0.0001483951 1.012683e-04 4.538081e-05
[1002,] 0.0001486133 1.048814e-04 4.745256e-05
[1003,] 0.0004922508 3.865420e-04 1.255623e-03
[1004,] 0.0005254070 4.121887e-04 1.421783e-03
[1005,] 0.0001460254 1.092902e-04 4.906227e-05
[1006,] 0.0004922508 3.865420e-04 1.255623e-03
[1007,] 0.0001542835 1.630902e-04 3.561466e-05
[1008,] 0.0004922508 3.785817e-04 1.232273e-03
[1009,] 0.0004922508 3.827451e-04 1.244505e-03
[1010,] 0.0001554597 1.664612e-04 3.570782e-05
[1011,] 0.0005254070 3.785817e-04 1.317317e-03
[1012,] 0.0001547874 1.546798e-04 5.555300e-05
[1013,] 0.0046806281 2.057002e-04 6.508366e-03
[1014,] 0.0050095786 2.057002e-04 6.964197e-03
[1015,] 0.0005254070 3.744756e-04 1.304349e-03
[1016,] 0.0005254070 3.708285e-04 1.292790e-03
[1017,] 0.0001554597 1.619511e-04 3.539419e-05
[1018,] 0.0002549387 3.245695e-04 5.463267e-04
[1019,] 0.0002392597 3.346096e-04 5.264683e-04
[1020,] 0.0001442009 9.560004e-05 4.114022e-05
[1021,] 0.0001558855 1.645219e-04 3.553764e-05
[1022,] 0.0001558855 1.645219e-04 3.553764e-05
[1023,] 0.0002392597 3.450533e-04 5.413527e-04
[1024,] 0.0002392597 3.450533e-04 5.413527e-04
[1025,] 0.0002392597 3.450533e-04 5.413527e-04
[1026,] 0.0023587687 2.601917e-04 4.202054e-03
[1027,] 0.0002392597 3.450533e-04 5.413527e-04
[1028,] 0.0002699616 3.450533e-04 6.125723e-04
[1029,] 0.0083454624 2.285430e-04 1.301827e-02
[1030,] 0.0002392597 3.483794e-04 5.460607e-04
[1031,] 0.0002392597 3.521234e-04 5.513419e-04
[1032,] 0.0001474925 8.955100e-05 3.859751e-05
[1033,] 0.0002549387 3.483794e-04 5.827366e-04
[1034,] 0.0003240666 3.559191e-04 7.595712e-04
[1035,] 0.0002549387 3.521234e-04 5.883841e-04
[1036,] 0.0001466052 8.847123e-05 3.780425e-05
[1037,] 0.0002245790 3.549531e-04 5.176095e-04
[1038,] 0.0002121657 3.549531e-04 4.882928e-04
[1039,] 0.0001672385 3.696950e-04 2.294823e-04
[1040,] 0.0001333093 8.955100e-05 3.528865e-05
[1041,] 0.0002127509 3.549531e-04 4.896741e-04
[1042,] 0.0001449012 8.535594e-05 3.572694e-05
[1043,] 0.0002001865 3.657409e-04 4.724048e-04
[1044,] 0.0001734923 1.238695e-04 4.262151e-05
[1045,] 0.0001314154 7.074457e-04 3.043406e-04
[1046,] 0.0002001572 1.799851e-04 1.136972e-04
[1047,] 0.0002121657 3.685797e-04 5.020949e-04
[1048,] 0.0001542296 1.508441e-04 3.487531e-05
[1049,] 0.0001336985 8.883830e-04 3.984709e-04
[1050,] 0.0001992050 3.761559e-04 4.790855e-04
[1051,] 0.0001542296 1.499093e-04 3.481486e-05
[1052,] 0.0002112642 1.978240e-04 1.460332e-04
[1053,] 0.0001363086 8.645794e-05 3.446572e-05
[1054,] 0.0001378594 6.280608e-05 2.242784e-05
[1055,] 0.0001157989 1.120366e-04 2.919227e-05
[1056,] 0.0001414780 1.546142e-03 1.426490e-04
[1057,] 0.0001154455 1.116682e-04 2.931877e-05
[1058,] 0.0001149407 1.110124e-04 2.950432e-05
[1059,] 0.0005557935 4.830018e-04 1.680000e-03
[1060,] 0.0006243643 4.854677e-04 1.912176e-03
[1061,] 0.0001396580 1.409338e-03 1.357007e-04
[1062,] 0.0001404804 1.427139e-03 1.358033e-04
[1063,] 0.0001150167 1.130014e-04 2.987367e-05
[1064,] 0.0001148594 1.130014e-04 2.998554e-05
[1065,] 0.0001417219 1.486302e-03 1.381917e-04
[1066,] 0.0001153193 1.123311e-04 2.953388e-05
[1067,] 0.0006639181 4.783659e-04 1.999947e-03
[1068,] 0.0001143638 1.111408e-04 2.997751e-05
[1069,] 0.0004709394 1.693925e-04 3.339354e-05
[1070,] 0.0007017352 4.497867e-04 2.003690e-03
[1071,] 0.0007463810 4.497867e-04 2.134612e-03
[1072,] 0.0001334113 9.523485e-05 2.209259e-05
[1073,] 0.0004560373 1.686975e-04 3.341415e-05
[1074,] 0.0005447880 1.690344e-04 3.441607e-05
[1075,] 0.0002629765 1.980815e-04 3.506190e-05
[1076,] 0.0002726702 1.800737e-04 3.079206e-05
[1077,] 0.0001141206 1.138157e-04 3.078081e-05
[1078,] 0.0001334113 9.567635e-05 2.214868e-05
[1079,] 0.0008877199 4.436040e-04 2.506056e-03
[1080,] 0.0001142411 1.186579e-04 3.172331e-05
[1081,] 0.0001234252 1.605047e-03 1.909602e-04
[1082,] 0.0006639181 4.349238e-04 1.827416e-03
[1083,] 0.0001476427 2.087729e-04 4.350893e-05
[1084,] 0.0002766696 1.833232e-04 3.086028e-05
[1085,] 0.0001134190 1.198907e-04 3.321453e-05
[1086,] 0.0002766696 1.871954e-04 3.079860e-05
[1087,] 0.0001633710 8.670011e-05 3.960993e-05
[1088,] 0.0001132580 1.163487e-04 3.285405e-05
[1089,] 0.0001802401 2.170478e-04 3.018036e-05
[1090,] 0.0019254917 4.507960e-04 5.565461e-03
[1091,] 0.0001418557 3.240781e-04 9.821708e-05
[1092,] 0.0001612219 9.014315e-05 4.140407e-05
[1093,] 0.0001153849 9.115862e-05 2.534862e-05
[1094,] 0.0002705098 1.731845e-04 3.089565e-05
[1095,] 0.0002622175 1.697738e-04 3.089209e-05
[1096,] 0.0001853652 1.978322e-04 2.948893e-05
[1097,] 0.0017384917 5.115553e-04 5.639250e-03
[1098,] 0.0002570305 1.674327e-04 3.093456e-05
[1099,] 0.0002588361 1.674327e-04 3.094675e-05
[1100,] 0.0001725781 1.943379e-04 3.638765e-05
[1101,] 0.0001136120 8.890330e-05 2.554421e-05
[1102,] 0.0002568783 1.652773e-04 3.096803e-05
[1103,] 0.0001788094 1.842429e-04 2.935212e-05
[1104,] 0.0001136853 8.710120e-05 2.505446e-05
[1105,] 0.0002532449 1.646700e-04 3.099411e-05
[1106,] 0.0001156713 8.500412e-05 2.390262e-05
[1107,] 0.0002349671 6.159291e-05 3.237971e-05
[1108,] 0.0014585850 5.298538e-04 4.835060e-03
[1109,] 0.0001866536 1.233925e-04 7.089114e-05
[1110,] 0.0013702883 5.355852e-04 4.577827e-03
[1111,] 0.0001949443 1.699544e-04 2.881221e-05
[1112,] 0.0026572669 2.365930e-04 4.052537e-03
[1113,] 0.0001380898 6.116641e-05 2.018430e-05
[1114,] 0.0004278719 4.236881e-04 3.389074e-05
[1115,] 0.0001188928 6.334428e-05 2.073774e-05
[1116,] 0.0001190451 6.296627e-05 2.062063e-05
[1117,] 0.0002328476 2.197734e-04 3.435743e-05
[1118,] 0.0002204005 1.441519e-04 8.686995e-05
[1119,] 0.0001193888 6.256029e-05 2.032684e-05
[1120,] 0.0002230341 1.366123e-04 7.688024e-05
[1121,] 0.0001279004 2.711105e-04 4.477527e-05
[1122,] 0.0002204005 1.365190e-04 7.581666e-05
[1123,] 0.0002178219 1.365190e-04 7.492665e-05
[1124,] 0.0001314625 2.756831e-04 4.383230e-05
[1125,] 0.0614813222 1.612587e-04 3.744500e-02
[1126,] 0.0001890028 2.829314e-04 4.566248e-05
[1127,] 0.0002090845 2.796873e-04 4.252232e-05
[1128,] 0.0001430839 3.049637e-04 5.552183e-05
[1129,] 0.0001430839 3.103747e-04 5.627969e-05
[1130,] 0.0003256711 1.120987e-04 5.883710e-05
[1131,] 0.0004774186 2.522209e-04 2.597289e-05
[1132,] 0.0001422818 3.106685e-04 5.675315e-05
[1133,] 0.0002108582 2.687634e-04 4.115660e-05
[1134,] 0.0004774186 2.358444e-04 2.531241e-05
[1135,] 0.0002117568 2.735633e-04 4.156239e-05
[1136,] 0.0002101973 1.746864e-04 1.207037e-04
[1137,] 0.0002144077 2.784762e-04 4.177783e-05
[1138,] 0.0002143705 2.758885e-04 4.151312e-05
[1139,] 0.0002110645 1.746864e-04 1.213780e-04
[1140,] 0.0004721643 3.140843e-04 2.863203e-05
[1141,] 0.0001542727 6.229551e-05 2.034402e-05
[1142,] 0.0003183932 1.102552e-04 4.885398e-05
[1143,] 0.0004983042 3.168704e-04 2.816613e-05
[1144,] 0.0002134859 2.936702e-04 4.345513e-05
[1145,] 0.0002142519 2.964777e-04 4.382788e-05
[1146,] 0.0001542727 6.226744e-05 2.037608e-05
[1147,] 0.0001114376 6.211672e-05 1.921454e-05
[1148,] 0.0001552526 6.208600e-05 2.073242e-05
[1149,] 0.0001552526 6.208600e-05 2.073242e-05
[1150,] 0.0001235099 6.821213e-05 2.318297e-05
[1151,] 0.0001552526 6.208600e-05 2.073242e-05
[1152,] 0.0002172553 1.661507e-04 1.152602e-04
[1153,] 0.0001552526 6.207511e-05 2.077052e-05
[1154,] 0.0001552526 6.206587e-05 2.080917e-05
[1155,] 0.0004822163 3.291380e-04 2.918310e-05
[1156,] 0.0004876246 3.291380e-04 2.909332e-05
[1157,] 0.0001113345 6.206010e-05 1.922410e-05
[1158,] 0.0002145186 1.663028e-04 1.136008e-04
[1159,] 0.0003131568 1.099445e-04 4.896698e-05
[1160,] 0.0001116549 6.204466e-05 1.925527e-05
[1161,] 0.0001983475 1.659953e-04 1.021530e-04
[1162,] 0.0002108582 3.820930e-04 5.274903e-05
[1163,] 0.0001534043 6.176032e-05 2.070537e-05
[1164,] 0.0001524544 6.176032e-05 2.067307e-05
[1165,] 0.0002110645 1.664344e-04 1.117796e-04
[1166,] 0.0001443683 3.543391e-04 6.184579e-05
[1167,] 0.0001232039 6.719059e-05 2.271436e-05
[1168,] 0.0002125722 3.745023e-04 5.172213e-05
[1169,] 0.0001221506 6.723329e-05 2.258911e-05
[1170,] 0.0001534043 6.175001e-05 2.086514e-05
[1171,] 0.0005040547 3.431572e-04 2.923453e-05
[1172,] 0.0001534043 6.175001e-05 2.086514e-05
[1173,] 0.0005040547 3.463021e-04 2.936438e-05
[1174,] 0.0005152307 3.336361e-04 2.867020e-05
[1175,] 0.0001443683 3.573260e-04 6.224956e-05
[1176,] 0.0001539375 6.175463e-05 2.096531e-05
[1177,] 0.0002145186 1.720331e-04 1.210392e-04
[1178,] 0.0002218607 1.718728e-04 1.262927e-04
[1179,] 0.0002073417 3.818584e-04 5.332256e-05
[1180,] 0.0004932047 3.366702e-04 2.913851e-05
[1181,] 0.0004932047 3.354400e-04 2.908672e-05
[1182,] 0.0001216889 6.710600e-05 2.246690e-05
[1183,] 0.0004876214 3.366702e-04 2.923035e-05
[1184,] 0.0003142437 1.103388e-04 4.693460e-05
[1185,] 0.0002065674 3.893969e-04 5.421809e-05
[1186,] 0.0001114376 6.175518e-05 1.918334e-05
[1187,] 0.0001506010 6.175490e-05 2.084422e-05
[1188,] 0.0001506010 6.175490e-05 2.084422e-05
[1189,] 0.0003133875 1.102556e-04 4.706374e-05
[1190,] 0.0001213846 6.870942e-05 2.311654e-05
[1191,] 0.0001506010 6.175328e-05 2.082670e-05
[1192,] 0.0001496970 6.175109e-05 2.076084e-05
[1193,] 0.0001421957 5.363448e-04 1.480214e-04
[1194,] 0.0002110645 1.926955e-04 1.428118e-04
[1195,] 0.0006070346 1.745693e-04 3.263230e-04
[1196,] 0.0001488961 6.175001e-05 2.070142e-05
[1197,] 0.0001488961 6.175001e-05 2.070142e-05
[1198,] 0.0006416742 1.907111e-04 3.857795e-04
[1199,] 0.0002040301 3.479133e-04 5.041044e-05
[1200,] 0.0001525361 6.174991e-05 2.081706e-05
[1201,] 0.0001113345 6.186601e-05 1.925523e-05
[1202,] 0.0001115370 6.190892e-05 1.929712e-05
[1203,] 0.0004425108 2.869642e-04 2.777965e-05
[1204,] 0.0001422867 3.992348e-04 1.126358e-04
[1205,] 0.0001488961 6.225329e-05 2.146541e-05
[1206,] 0.0001447935 3.112744e-04 5.574332e-05
[1207,] 0.0001447935 3.105960e-04 5.564994e-05
[1208,] 0.0001515201 6.228051e-05 2.163400e-05
[1209,] 0.0001506010 6.240647e-05 2.179479e-05
[1210,] 0.0002059358 2.031062e-04 1.494098e-04
[1211,] 0.0001115370 6.256274e-05 1.948913e-05
[1212,] 0.0001542727 6.269416e-05 2.206574e-05
[1213,] 0.0001276857 6.600728e-05 2.252151e-05
[1214,] 0.0002467929 3.202464e-04 4.220929e-05
[1215,] 0.0002371562 2.026005e-04 1.825576e-04
[1216,] 0.0003462898 2.203063e-04 2.529456e-04
[1217,] 0.0001180851 1.967806e-04 6.348787e-05
[1218,] 0.0002241251 7.909076e-05 1.928817e-05
[1219,] 0.0002956343 1.810200e-04 1.997666e-04
[1220,] 0.0002241251 7.850991e-05 1.927737e-05
[1221,] 0.0001222260 8.478901e-05 2.658905e-05
[1222,] 0.0001530242 1.672901e-04 4.482424e-05
[1223,] 0.0001211465 1.964242e-04 6.836885e-05
[1224,] 0.0001530983 1.659058e-04 4.455654e-05
[1225,] 0.0001441489 8.161088e-05 2.063101e-05
[1226,] 0.0001484283 8.126377e-05 2.044069e-05
[1227,] 0.0001581739 1.554096e-03 7.898602e-04
[1228,] 0.0003097831 1.812873e-04 2.120998e-04
[1229,] 0.0001583089 1.534682e-03 7.811696e-04
[1230,] 0.0003097831 1.814559e-04 2.124832e-04
[1231,] 0.0001583089 1.515545e-03 7.710037e-04
[1232,] 0.0001441041 8.452730e-05 2.144933e-05
[1233,] 0.0001310277 8.572859e-05 2.241605e-05
[1234,] 0.0001602176 2.055139e-04 1.116807e-04
[1235,] 0.0003043874 1.779202e-04 2.001604e-04
[1236,] 0.0001583089 1.479766e-03 7.520079e-04
[1237,] 0.0001587567 1.479766e-03 7.570373e-04
[1238,] 0.0001447408 8.058334e-05 2.042524e-05
[1239,] 0.0001399764 1.537455e-04 4.881041e-05
[1240,] 0.0001612694 1.971076e-04 1.073299e-04
[1241,] 0.0001328195 8.712980e-05 2.247489e-05
[1242,] 0.0001476626 3.200545e-03 1.386603e-03
[1243,] 0.0001479862 3.316903e-03 1.448257e-03
[1244,] 0.0001484992 3.316903e-03 1.465319e-03
[1245,] 0.0001441403 1.547099e-04 5.412374e-05
[1246,] 0.0001517366 1.612924e-04 5.667047e-05
[1247,] 0.0003109006 1.776454e-04 2.048454e-04
[1248,] 0.0001235339 1.449071e-04 3.779053e-05
[1249,] 0.0001437124 1.579168e-04 5.496164e-05
[1250,] 0.0001442476 1.566178e-04 5.499008e-05
[1251,] 0.0003064952 1.733265e-04 1.915253e-04
[1252,] 0.0001518139 1.539436e-04 5.290209e-05
[1253,] 0.0001535252 7.706426e-05 1.980140e-05
[1254,] 0.0001442672 2.159220e-04 1.028240e-04
[1255,] 0.0002973669 3.750621e-04 3.264185e-05
[1256,] 0.0001718872 1.755439e-04 4.237090e-05
[1257,] 0.0003655483 5.212701e-04 1.191789e-03
[1258,] 0.0005826191 3.146925e-04 2.497786e-05
[1259,] 0.0001906386 9.159100e-05 2.110059e-05
[1260,] 0.0001182104 1.088817e-04 2.915568e-05
[1261,] 0.0003252007 4.775403e-04 8.969012e-04
[1262,] 0.0001724024 1.833776e-04 4.311560e-05
[1263,] 0.0001451799 7.521451e-05 2.709872e-05
[1264,] 0.0006613403 2.913155e-04 2.398710e-05
[1265,] 0.0001196163 2.056916e-04 4.441040e-05
[1266,] 0.0006254992 2.941229e-04 2.437099e-05
[1267,] 0.0001722798 1.847184e-04 4.327039e-05
[1268,] 0.0002705130 1.962899e-04 2.068323e-04
[1269,] 0.0001726626 1.864333e-04 4.340341e-05
[1270,] 0.0003882248 1.013717e-04 8.823353e-05
[1271,] 0.0001718872 1.848774e-04 4.335046e-05
[1272,] 0.0001618102 3.657397e-03 6.627833e-04
[1273,] 0.0006169757 2.972513e-04 2.455545e-05
[1274,] 0.0001717662 1.843247e-04 4.330957e-05
[1275,] 0.0001193211 1.983236e-04 4.353297e-05
[1276,] 0.0001717662 1.835243e-04 4.322215e-05
[1277,] 0.0001685801 1.843247e-04 4.386656e-05
[1278,] 0.0001717662 1.837098e-04 4.324239e-05
[1279,] 0.0006282058 3.169487e-04 2.514957e-05
[1280,] 0.0006102853 3.105055e-04 2.508745e-05
[1281,] 0.0001212615 2.131003e-04 4.402994e-05
[1282,] 0.0003521949 9.983645e-05 8.094787e-05
[1283,] 0.0003521949 1.001858e-04 8.144587e-05
[1284,] 0.0003480180 9.983645e-05 8.035921e-05
[1285,] 0.0001193211 1.913558e-04 4.239841e-05
[1286,] 0.0001729245 1.843781e-04 4.314254e-05
[1287,] 0.0001721786 3.760547e-03 5.911698e-04
[1288,] 0.0001721786 3.815868e-03 5.989570e-04
[1289,] 0.0001726566 3.883795e-03 6.052831e-04
[1290,] 0.0001722798 1.843781e-04 4.324227e-05
[1291,] 0.0006842469 3.159454e-04 2.464840e-05
[1292,] 0.0001729402 1.872575e-04 4.347954e-05
[1293,] 0.0003756487 1.001858e-04 8.470338e-05
[1294,] 0.0003756487 9.945163e-05 8.359946e-05
[1295,] 0.0002131189 1.009634e-04 2.133346e-05
[1296,] 0.0001629160 4.071469e-03 7.204277e-04
[1297,] 0.0001729402 1.902635e-04 4.381304e-05
[1298,] 0.0003943867 9.983645e-05 8.667333e-05
[1299,] 0.0001188908 1.884579e-04 4.236268e-05
[1300,] 0.0001639538 4.113446e-03 7.160728e-04
[1301,] 0.0002181091 9.583438e-05 2.097517e-05
[1302,] 0.0003943867 9.983645e-05 8.667333e-05
[1303,] 0.0002145194 9.583438e-05 2.101319e-05
[1304,] 0.0001843571 9.855182e-05 2.173686e-05
[1305,] 0.0003397547 9.146542e-05 6.792954e-05
[1306,] 0.0001281940 1.873081e-04 3.669290e-05
[1307,] 0.0003318336 9.087729e-05 6.620622e-05
[1308,] 0.0001358786 1.032950e-04 2.574395e-05
[1309,] 0.0001685574 1.860380e-04 4.413760e-05
[1310,] 0.0001267215 1.782817e-04 3.607249e-05
[1311,] 0.0001865685 1.018749e-04 2.192338e-05
[1312,] 0.0003394183 9.444529e-05 7.201310e-05
[1313,] 0.0003435126 9.033972e-05 6.678718e-05
[1314,] 0.0001684358 1.872261e-04 4.429553e-05
[1315,] 0.0001684358 1.874172e-04 4.431832e-05
[1316,] 0.0003435126 9.444529e-05 7.252665e-05
[1317,] 0.0005903376 2.728770e-04 2.372293e-05
[1318,] 0.0001617446 3.360131e-03 6.154418e-04
[1319,] 0.0001690235 1.874172e-04 4.420261e-05
[1320,] 0.0001496882 1.858917e-04 7.247180e-05
[1321,] 0.0001686672 1.872261e-04 4.424966e-05
[1322,] 0.0006077751 2.948154e-04 2.440902e-05
[1323,] 0.0003472592 9.444529e-05 7.299330e-05
[1324,] 0.0003435126 9.478748e-05 7.300439e-05
[1325,] 0.0005903376 2.914012e-04 2.444282e-05
[1326,] 0.0001687896 1.837470e-04 4.381616e-05
[1327,] 0.0001916177 1.021363e-04 2.179859e-05
[1328,] 0.0005208079 3.065217e-04 2.574582e-05
[1329,] 0.0003318336 9.544659e-05 7.240939e-05
[1330,] 0.0003741290 9.799195e-05 8.154400e-05
[1331,] 0.0006077751 2.828420e-04 2.397841e-05
[1332,] 0.0006056726 2.801504e-04 2.389860e-05
[1333,] 0.0003357942 9.989108e-05 7.901450e-05
[1334,] 0.0001689002 1.829799e-04 4.370624e-05
[1335,] 0.0002422742 7.476635e-05 3.542345e-05
[1336,] 0.0001690235 1.863905e-04 4.408195e-05
[1337,] 0.0001697347 1.861828e-04 4.392463e-05
[1338,] 0.0006077751 2.692018e-04 2.348233e-05
[1339,] 0.0006162692 2.616829e-04 2.310748e-05
[1340,] 0.0003654058 9.981321e-05 8.309987e-05
[1341,] 0.0003609312 1.009619e-04 8.415328e-05
[1342,] 0.0001697347 1.892593e-04 4.427381e-05
[1343,] 0.0001479886 1.012696e-04 2.440804e-05
[1344,] 0.0001675955 1.859913e-04 4.427434e-05
[1345,] 0.0006162692 2.025984e-04 2.128025e-05
[1346,] 0.0002260172 7.796904e-05 3.852300e-05
[1347,] 0.0001723477 1.809777e-04 4.290687e-05
[1348,] 0.0002195769 7.852449e-05 2.030755e-05
[1349,] 0.0003569711 1.162997e-04 1.054355e-04
[1350,] 0.0001726056 1.794596e-04 4.270887e-05
[1351,] 0.0002212233 7.860530e-05 2.030783e-05
[1352,] 0.0006162692 1.955325e-04 2.106380e-05
[1353,] 0.0003600736 1.191321e-04 1.101782e-04
[1354,] 0.0002358926 8.115056e-05 4.288887e-05
[1355,] 0.0002349779 8.628362e-05 4.801611e-05
[1356,] 0.0001645942 3.018449e-03 5.353627e-04
[1357,] 0.0002203070 7.846408e-05 2.022837e-05
[1358,] 0.0007053037 1.631886e-04 1.983332e-05
[1359,] 0.0003012674 1.531600e-04 1.422447e-04
[1360,] 0.0002987981 1.486540e-04 1.355209e-04
[1361,] 0.0002952635 1.495559e-04 1.354378e-04
[1362,] 0.0002272053 7.328726e-05 2.079124e-05
[1363,] 0.0001691086 8.738852e-05 4.035176e-05
[1364,] 0.0001181183 1.492462e-04 4.342683e-05
[1365,] 0.0001542936 3.783642e-03 1.107956e-03
[1366,] 0.0002887206 1.495559e-04 1.331104e-04
[1367,] 0.0002661078 7.516567e-05 2.046494e-05
[1368,] 0.0002272053 7.556467e-05 2.057122e-05
[1369,] 0.0001191208 1.437693e-04 4.397731e-05
[1370,] 0.0002775196 1.489675e-04 1.283536e-04
[1371,] 0.0001616508 8.698313e-05 3.878671e-05
[1372,] 0.0001183875 1.431602e-04 4.248858e-05
[1373,] 0.0001184771 1.437693e-04 4.283663e-05
[1374,] 0.0001576156 7.314848e-04 1.772315e-04
[1375,] 0.0001611334 3.022597e-04 1.506942e-04
[1376,] 0.0001576632 7.314848e-04 1.770778e-04
[1377,] 0.0002652211 1.447464e-04 1.190086e-04
[1378,] 0.0002679123 1.455226e-04 1.208528e-04
[1379,] 0.0003112508 6.898595e-05 2.140702e-05
[1380,] 0.0002833436 1.447464e-04 1.253017e-04
[1381,] 0.0001333584 8.112350e-05 3.012087e-05
[1382,] 0.0001450947 1.776440e-04 5.920534e-05
[1383,] 0.0001450947 1.776440e-04 5.920534e-05
[1384,] 0.0001440487 2.153247e-03 7.588604e-04
[1385,] 0.0002775196 1.337126e-04 1.100799e-04
[1386,] 0.0001611334 3.269052e-04 1.652049e-04
[1387,] 0.0002224004 1.315554e-04 2.184963e-05
[1388,] 0.0001576156 6.866715e-04 1.671349e-04
[1389,] 0.0001610357 3.255647e-04 1.640608e-04
[1390,] 0.0002869978 1.321239e-04 1.109406e-04
[1391,] 0.0001185721 1.233113e-04 3.753132e-05
[1392,] 0.0001439904 2.153247e-03 7.567310e-04
[1393,] 0.0001450504 1.777145e-04 5.915239e-05
[1394,] 0.0001449541 1.779080e-04 5.903549e-05
[1395,] 0.0001610357 3.264732e-04 1.645942e-04
[1396,] 0.0001610357 3.266975e-04 1.647267e-04
[1397,] 0.0001450504 1.776971e-04 5.914995e-05
[1398,] 0.0001450504 1.778025e-04 5.918636e-05
[1399,] 0.0002291666 1.361613e-04 2.198836e-05
[1400,] 0.0001617578 3.271469e-04 1.675896e-04
[1401,] 0.0001445333 2.237457e-03 8.059025e-04
[1402,] 0.0001450504 1.789596e-04 5.958945e-05
[1403,] 0.0001450504 1.794043e-04 5.974283e-05
[1404,] 0.0001608318 3.269221e-04 1.641228e-04
[1405,] 0.0001450504 1.797308e-04 5.985539e-05
[1406,] 0.0001450504 1.798401e-04 5.989303e-05
[1407,] 0.0002869978 1.268001e-04 1.046083e-04
[1408,] 0.0002836738 1.261204e-04 1.029113e-04
[1409,] 0.0001450947 1.813746e-04 6.051745e-05
[1410,] 0.0001182655 1.257008e-04 3.768154e-05
[1411,] 0.0001599204 3.174754e-04 1.553222e-04
[1412,] 0.0001599204 3.174754e-04 1.553222e-04
[1413,] 0.0002637036 1.261204e-04 9.752778e-05
[1414,] 0.0002676467 1.255143e-04 9.792387e-05
[1415,] 0.0002703750 1.255143e-04 9.865987e-05
[1416,] 0.0002617371 1.235316e-04 9.412351e-05
[1417,] 0.0001599204 3.176834e-04 1.554384e-04
[1418,] 0.0001573883 6.262811e-04 1.542675e-04
[1419,] 0.0001598285 3.174684e-04 1.549946e-04
[1420,] 0.0002582144 1.216691e-04 9.115536e-05
[1421,] 0.0001598285 3.172536e-04 1.548725e-04
[1422,] 0.0002607916 1.204768e-04 9.051545e-05
[1423,] 0.0002654799 7.326753e-05 2.036680e-05
[1424,] 0.0001594914 2.682880e-03 1.332551e-03
[1425,] 0.0001596020 2.824607e-03 1.408662e-03
[1426,] 0.0001182655 1.306621e-04 3.901430e-05
[1427,] 0.0002160783 1.404522e-04 2.260418e-05
[1428,] 0.0002181212 1.415408e-04 2.261966e-05
[1429,] 0.0002524649 7.407427e-05 2.051924e-05
[1430,] 0.0001598285 3.165993e-04 1.544985e-04
[1431,] 0.0001598285 3.162193e-04 1.542825e-04
[1432,] 0.0002646658 1.163842e-04 8.694714e-05
[1433,] 0.0002934453 7.343952e-05 2.050174e-05
[1434,] 0.0001528212 7.509304e-05 2.959648e-05
[1435,] 0.0001598285 3.155295e-04 1.538883e-04
[1436,] 0.0002637036 1.097420e-04 7.936080e-05
[1437,] 0.0002582144 1.102155e-04 7.871860e-05
[1438,] 0.0002726032 7.532522e-05 2.036113e-05
[1439,] 0.0001435645 1.697061e-03 5.849838e-04
[1440,] 0.0002771874 7.547019e-05 2.065489e-05
[1441,] 0.0001529729 3.142482e-04 1.287320e-04
[1442,] 0.0001182742 1.306446e-04 3.900707e-05
[1443,] 0.0001527104 3.157438e-04 1.283298e-04
[1444,] 0.0003680812 8.958377e-05 1.865411e-05
[1445,] 0.0001181970 1.327602e-04 3.941257e-05
[1446,] 0.0001527739 3.144612e-04 1.280250e-04
[1447,] 0.0002582144 1.102155e-04 7.871860e-05
[1448,] 0.0002905720 7.459931e-05 2.050088e-05
[1449,] 0.0002854575 7.459931e-05 2.047526e-05
[1450,] 0.0001527456 6.194571e-04 1.699679e-04
[1451,] 0.0001600219 3.146744e-04 1.540684e-04
[1452,] 0.0001601145 3.146744e-04 1.543869e-04
[1453,] 0.0001441776 1.163230e-04 3.648210e-05
[1454,] 0.0001178787 1.344075e-04 3.899286e-05
[1455,] 0.0001501442 7.379393e-05 2.820578e-05
[1456,] 0.0001273681 1.603908e-04 4.866568e-05
[1457,] 0.0001178787 1.324361e-04 3.849286e-05
[1458,] 0.0001600219 3.142482e-04 1.538248e-04
[1459,] 0.0001418977 7.444773e-05 2.787032e-05
[1460,] 0.0001600721 2.136007e-03 1.062103e-03
[1461,] 0.0001599594 2.136007e-03 1.060000e-03
[1462,] 0.0001596020 2.106535e-03 1.038162e-03
[1463,] 0.0001602168 2.755231e-04 1.322661e-04
[1464,] 0.0001723166 1.574163e-04 2.577165e-05
[1465,] 0.0001180584 1.388377e-04 4.063166e-05
[1466,] 0.0001594914 2.159678e-03 1.063346e-03
[1467,] 0.0002676467 1.125271e-04 8.332718e-05
[1468,] 0.0002495754 7.247268e-05 2.060043e-05
[1469,] 0.0001601145 2.762190e-04 1.323821e-04
[1470,] 0.0002676467 1.141722e-04 8.516733e-05
[1471,] 0.0002225208 1.380683e-04 2.227482e-05
[1472,] 0.0002617371 1.141722e-04 8.383104e-05
[1473,] 0.0001179350 1.417451e-04 4.099247e-05
[1474,] 0.0002086778 2.532745e-04 2.125469e-04
[1475,] 0.0002703750 1.141722e-04 8.577815e-05
[1476,] 0.0002666675 1.147360e-04 8.557608e-05
[1477,] 0.0001754576 7.889772e-05 3.627288e-05
[1478,] 0.0001600219 2.755231e-04 1.317297e-04
[1479,] 0.0001178799 1.448901e-04 4.159066e-05
[1480,] 0.0001434674 7.633153e-05 2.927356e-05
[1481,] 0.0002536219 6.438650e-05 2.329457e-05
[1482,] 0.0001599204 2.750063e-04 1.311566e-04
[1483,] 0.0002648667 6.436566e-05 2.356606e-05
[1484,] 0.0001598285 2.921921e-04 1.406328e-04
[1485,] 0.0003674335 1.242764e-04 1.202604e-04
[1486,] 0.0001598285 2.919972e-04 1.405224e-04
[1487,] 0.0001179408 2.614117e-04 6.943366e-05
[1488,] 0.0001179350 2.614117e-04 6.938943e-05
[1489,] 0.0002059791 2.478122e-04 2.013690e-04
[1490,] 0.0001598285 2.924973e-04 1.408042e-04
[1491,] 0.0002064187 2.453703e-04 1.992310e-04
[1492,] 0.0001680409 2.289794e-03 1.290802e-03
[1493,] 0.0001428823 1.666863e-03 5.563421e-04
[1494,] 0.0001429680 1.666863e-03 5.593688e-04
[1495,] 0.0002359888 6.473269e-05 2.366496e-05
[1496,] 0.0001176904 2.794118e-04 7.053977e-05
[1497,] 0.0001428000 1.662382e-03 5.518708e-04
[1498,] 0.0001429247 1.613278e-03 5.401771e-04
[1499,] 0.0001429247 1.613278e-03 5.401771e-04
[1500,] 0.0002536219 6.412092e-05 2.410984e-05
[1501,] 0.0002591450 1.226982e-04 9.244915e-05
[1502,] 0.0001177652 2.745120e-04 7.074997e-05
[1503,] 0.0001594467 2.910855e-04 1.388426e-04
[1504,] 0.0002640263 1.242156e-04 9.541141e-05
[1505,] 0.0002617371 1.248829e-04 9.553538e-05
[1506,] 0.0001424456 1.640716e-03 5.360863e-04
[1507,] 0.0001428000 1.640716e-03 5.447913e-04
[1508,] 0.0001674469 2.285768e-03 1.277715e-03
[1509,] 0.0002040912 2.418831e-04 1.910756e-04
[1510,] 0.0001428000 1.602537e-03 5.323116e-04
[1511,] 0.0002495754 6.438181e-05 2.439542e-05
[1512,] 0.0002646658 1.226898e-04 9.396046e-05
[1513,] 0.0002648667 6.438794e-05 2.469370e-05
[1514,] 0.0001428000 1.265179e-03 4.217802e-04
[1515,] 0.0001427641 1.227778e-03 4.085441e-04
[1516,] 0.0001427641 1.227778e-03 4.085441e-04
[1517,] 0.0001177327 2.733707e-04 6.994354e-05
[1518,] 0.0002765963 1.220140e-04 9.624387e-05
[1519,] 0.0001436476 7.980042e-05 3.127735e-05
[1520,] 0.0001672627 6.739895e-04 1.421313e-04
[1521,] 0.0001589842 2.670795e-04 1.241109e-04
[1522,] 0.0001426183 1.271722e-03 4.145082e-04
[1523,] 0.0002579877 6.451408e-05 2.588421e-05
[1524,] 0.0001425862 1.004451e-03 3.279943e-04
[1525,] 0.0001425862 9.703042e-04 3.170441e-04
[1526,] 0.0001425862 9.486796e-04 3.101053e-04
[1527,] 0.0001646366 6.915817e-05 2.589307e-05
[1528,] 0.0001586209 2.617347e-04 1.202315e-04
[1529,] 0.0001425550 1.055037e-03 3.431624e-04
[1530,] 0.0001425550 1.020291e-03 3.320728e-04
[1531,] 0.0001178712 2.594642e-04 6.146791e-05
[1532,] 0.0001424689 9.332523e-04 3.021108e-04
[1533,] 0.0001424689 8.937964e-04 2.895876e-04
[1534,] 0.0002201796 6.606550e-05 2.679994e-05
[1535,] 0.0002216568 6.618696e-05 2.704459e-05
[1536,] 0.0001424689 8.737196e-04 2.832105e-04
[1537,] 0.0002021272 2.266567e-04 1.701126e-04
[1538,] 0.0002248178 6.644920e-05 2.755946e-05
[1539,] 0.0002031487 2.287217e-04 1.739831e-04
[1540,] 0.0001424136 7.670219e-04 2.480929e-04
[1541,] 0.0001424136 7.592858e-04 2.456413e-04
[1542,] 0.0001724817 7.035101e-05 2.845389e-05
[1543,] 0.0003861306 7.064319e-05 4.358314e-05
[1544,] 0.0001681802 1.758480e-04 2.888694e-05
[1545,] 0.0002138862 6.378404e-05 2.459568e-05
[1546,] 0.0002082585 7.531484e-05 3.532394e-05
[1547,] 0.0001251362 1.302922e-04 3.256656e-05
[1548,] 0.0002607351 8.916247e-05 5.614054e-05
[1549,] 0.0002139142 6.350913e-05 2.305735e-05
[1550,] 0.0002361412 8.864460e-05 5.237348e-05
[1551,] 0.0002361412 8.897006e-05 5.268912e-05
[1552,] 0.0002230016 8.897006e-05 5.085160e-05
[1553,] 0.0001799601 1.822124e-04 9.991959e-05
[1554,] 0.0002163338 8.642179e-05 4.760988e-05
[1555,] 0.0002022291 7.094905e-05 1.887952e-05
[1556,] 0.0001918432 6.350772e-05 2.232428e-05
[1557,] 0.0002107185 8.304655e-05 4.381925e-05
[1558,] 0.0001394774 1.615256e-04 4.010697e-05
[1559,] 0.0001255273 1.267735e-04 3.184243e-05
[1560,] 0.0002116570 8.172834e-05 4.275734e-05
[1561,] 0.0002089038 8.172834e-05 4.242846e-05
[1562,] 0.0003556305 7.451239e-05 4.373149e-05
[1563,] 0.0001899743 7.344963e-05 3.314150e-05
[1564,] 0.0001750602 1.721364e-04 8.751092e-05
[1565,] 0.0001748260 1.715942e-04 8.689779e-05
[1566,] 0.0001198475 1.412054e-04 4.063057e-05
[1567,] 0.0001254530 8.617116e-05 2.332539e-05
[1568,] 0.0001538351 1.523084e-04 5.384448e-05
[1569,] 0.0001232860 1.125156e-04 3.422555e-05
[1570,] 0.0001230616 1.124820e-04 3.397339e-05
[1571,] 0.0002412733 6.958302e-05 2.902047e-05
[1572,] 0.0002088059 1.616792e-04 1.004726e-04
[1573,] 0.0002435929 6.961785e-05 2.921583e-05
[1574,] 0.0001710257 1.593023e-04 7.428825e-05
[1575,] 0.0001342377 1.105001e-04 4.583535e-05
[1576,] 0.0001231425 1.126697e-04 3.412087e-05
[1577,] 0.0001539885 1.524289e-04 5.398470e-05
[1578,] 0.0001670323 1.731036e-04 8.053763e-05
[1579,] 0.0001215187 9.888714e-05 3.106211e-05
[1580,] 0.0002457350 7.024776e-05 3.072782e-05
[1581,] 0.0001223078 9.741595e-05 3.147548e-05
[1582,] 0.0001541113 1.523876e-04 5.402211e-05
[1583,] 0.0001304807 1.062661e-04 4.233475e-05
[1584,] 0.0001231323 1.123141e-04 3.401024e-05
[1585,] 0.0001214677 9.892739e-05 3.154204e-05
[1586,] 0.0001233691 1.130484e-04 3.447352e-05
[1587,] 0.0001229950 1.131065e-04 3.404307e-05
[1588,] 0.0001233691 1.132204e-04 3.452248e-05
[1589,] 0.0001259365 1.172117e-04 3.969238e-05
[1590,] 0.0001690376 1.632918e-04 7.556006e-05
[1591,] 0.0001690376 1.518331e-04 6.769560e-05
[1592,] 0.0002412733 7.010351e-05 3.060370e-05
[1593,] 0.0001871364 7.035031e-05 2.794272e-05
[1594,] 0.0001698824 1.649013e-04 7.732176e-05
[1595,] 0.0001222126 9.699967e-05 3.160513e-05
[1596,] 0.0001223355 9.033194e-05 2.953315e-05
[1597,] 0.0002355970 7.038218e-05 3.047661e-05
[1598,] 0.0001535941 1.540033e-04 5.533381e-05
[1599,] 0.0001232974 1.179589e-04 3.571286e-05
[1600,] 0.0001236590 1.187533e-04 3.589822e-05
[1601,] 0.0002355970 7.029963e-05 2.993960e-05
[1602,] 0.0001535941 1.538227e-04 5.522014e-05
[1603,] 0.0002389924 7.004013e-05 2.952929e-05
[1604,] 0.0001974099 1.778661e-04 1.158392e-04
[1605,] 0.0001534653 1.536519e-04 5.501015e-05
[1606,] 0.0002235060 7.019108e-05 2.859698e-05
[1607,] 0.0001237375 1.211368e-04 3.661500e-05
[1608,] 0.0001232722 9.307778e-05 3.074768e-05
[1609,] 0.0001234151 9.645502e-05 3.195394e-05
[1610,] 0.0001536696 1.517791e-04 5.396819e-05
[1611,] 0.0001517300 1.533818e-04 5.372531e-05
[1612,] 0.0001660147 1.630978e-04 7.293764e-05
[1613,] 0.0001525872 1.540719e-04 5.474357e-05
[1614,] 0.0001398231 9.774453e-05 2.329858e-05
[1615,] 0.0002088656 7.031437e-05 2.682133e-05
[1616,] 0.0001522399 2.175258e-04 6.127529e-05
[1617,] 0.0001258370 7.634236e-05 2.381063e-05
[1618,] 0.0001291466 9.678646e-05 3.727800e-05
[1619,] 0.0001237656 9.824829e-05 3.274300e-05
[1620,] 0.0001557361 1.466655e-04 4.929663e-05
[1621,] 0.0001388965 1.226025e-03 4.772706e-04
[1622,] 0.0001491185 1.137837e-04 2.872354e-05
[1623,] 0.0002015411 1.881718e-04 1.250951e-04
[1624,] 0.0001398309 1.020269e-03 4.099096e-04
[1625,] 0.0001208123 2.311414e-04 6.083670e-05
[1626,] 0.0001643226 1.720137e-04 8.304202e-05
[1627,] 0.0001994249 1.881263e-04 1.228933e-04
[1628,] 0.0001927169 9.171534e-05 2.244314e-05
[1629,] 0.0001961518 9.171534e-05 2.241217e-05
[1630,] 0.0003350478 2.509812e-04 3.945880e-04
[1631,] 0.0001676599 1.754852e-04 8.815367e-05
[1632,] 0.0001197272 1.342480e-04 3.514610e-05
[1633,] 0.0001984347 9.336802e-05 2.241413e-05
[1634,] 0.0003476702 2.459212e-04 4.002388e-04
[1635,] 0.0003570312 2.392574e-04 3.959506e-04
[1636,] 0.0001419344 9.875846e-04 4.159575e-04
[1637,] 0.0001961518 9.455077e-05 2.245004e-05
[1638,] 0.0001426462 1.334512e-04 2.997549e-05
[1639,] 0.0001961518 9.581889e-05 2.252063e-05
[1640,] 0.0001984082 1.855075e-04 1.184925e-04
[1641,] 0.0001368341 9.745137e-05 2.515563e-05
[1642,] 0.0001416157 1.360417e-04 3.024802e-05
[1643,] 0.0001333320 2.036110e-04 4.252441e-05
[1644,] 0.0001404726 1.008635e-03 4.135975e-04
[1645,] 0.0001400664 1.012038e-03 4.119234e-04
[1646,] 0.0001316560 2.215205e-04 4.578807e-05
[1647,] 0.0001863302 2.566639e-04 1.774444e-04
[1648,] 0.0001364767 1.026203e-04 2.598651e-05
[1649,] 0.0001364767 1.018619e-04 2.586625e-05
[1650,] 0.0001424897 1.401000e-04 3.031057e-05
[1651,] 0.0001371969 1.030247e-04 2.595822e-05
[1652,] 0.0001364767 1.030247e-04 2.605071e-05
[1653,] 0.0001321922 2.197220e-04 4.523428e-05
[1654,] 0.0001383174 1.006910e-04 2.546492e-05
[1655,] 0.0001375650 1.006910e-04 2.555036e-05
[1656,] 0.0001444812 1.002142e-03 4.423219e-04
[1657,] 0.0001435227 1.381239e-04 3.004764e-05
[1658,] 0.0001496570 1.433759e-04 4.825297e-05
[1659,] 0.0001943726 1.747679e-04 1.037648e-04
[1660,] 0.0001311444 2.452381e-03 7.925917e-04
[1661,] 0.0001387019 9.779245e-05 2.498540e-05
[1662,] 0.0001387019 9.709243e-05 2.489455e-05
[1663,] 0.0001441108 1.118633e-04 3.121813e-05
[1664,] 0.0001446324 1.108554e-04 3.132544e-05
[1665,] 0.0001196146 1.122108e-04 3.135284e-05
[1666,] 0.0001191567 4.026153e-04 9.485840e-05
[1667,] 0.0001916673 2.560341e-04 1.850081e-04
[1668,] 0.0001920556 2.545832e-04 1.842796e-04
[1669,] 0.0001400664 9.880780e-04 4.007397e-04
[1670,] 0.0001407076 9.289109e-05 2.411359e-05
[1671,] 0.0001968044 2.479642e-04 1.851040e-04
[1672,] 0.0001201782 1.109712e-04 3.120927e-05
[1673,] 0.0001419793 9.388143e-05 2.417537e-05
[1674,] 0.0001445817 9.325834e-05 2.391634e-05
[1675,] 0.0001419793 9.267700e-05 2.401182e-05
[1676,] 0.0001367303 8.677403e-04 3.321506e-04
[1677,] 0.0001883103 2.122730e-04 1.415589e-04
[1678,] 0.0001279143 1.657948e-04 5.149396e-05
[1679,] 0.0001370187 1.803830e-04 6.436999e-05
[1680,] 0.0001689673 1.924864e-04 9.924378e-05
[1681,] 0.0002135479 1.631289e-04 1.064230e-04
[1682,] 0.0001736552 1.855054e-04 9.895719e-05
[1683,] 0.0001710368 1.688801e-04 8.469279e-05
[1684,] 0.0002179149 1.834723e-04 1.390027e-04
[1685,] 0.0001498241 6.703041e-05 2.101622e-05
[1686,] 0.0001545884 2.222214e-04 7.373988e-05
[1687,] 0.0001720732 1.752417e-04 8.999553e-05
[1688,] 0.0001737095 1.747927e-04 9.104307e-05
[1689,] 0.0002189808 2.010282e-04 1.605654e-04
[1690,] 0.0001939103 8.652916e-05 2.765198e-05
[1691,] 0.0001957305 9.493695e-05 2.710183e-05
[1692,] 0.0002189808 2.023564e-04 1.621331e-04
[1693,] 0.0002068073 8.011155e-05 3.286240e-05
[1694,] 0.0002189808 2.023564e-04 1.621331e-04
[1695,] 0.0001740498 1.759084e-04 9.215156e-05
[1696,] 0.0001182960 1.535169e-04 3.475935e-05
[1697,] 0.0002156959 2.007161e-04 1.569416e-04
[1698,] 0.0002033510 1.498094e-04 8.533635e-05
[1699,] 0.0001457441 6.833023e-05 2.109235e-05
[1700,] 0.0002178750 1.997512e-04 1.579739e-04
[1701,] 0.0002222500 2.007161e-04 1.634306e-04
[1702,] 0.0001360036 1.468338e-04 5.043848e-05
[1703,] 0.0002189808 1.991017e-04 1.582926e-04
[1704,] 0.0001356860 1.461291e-04 4.994327e-05
[1705,] 0.0002115685 1.975463e-04 1.493278e-04
[1706,] 0.0001457441 6.906933e-05 2.116215e-05
[1707,] 0.0002167801 1.981520e-04 1.550466e-04
[1708,] 0.0002156959 1.981520e-04 1.539981e-04
[1709,] 0.0002156959 1.984902e-04 1.543862e-04
[1710,] 0.0002156959 1.984902e-04 1.543862e-04
[1711,] 0.0001452561 6.954219e-05 2.127396e-05
[1712,] 0.0002167801 1.975463e-04 1.543452e-04
[1713,] 0.0002156959 1.987954e-04 1.547366e-04
[1714,] 0.0002147293 1.994430e-04 1.545324e-04
[1715,] 0.0002085739 1.535887e-04 9.200001e-05
[1716,] 0.0002122409 1.981520e-04 1.506513e-04
[1717,] 0.0002147293 1.997512e-04 1.548834e-04
[1718,] 0.0001117701 1.553513e-04 4.153998e-05
[1719,] 0.0002167801 1.994430e-04 1.565419e-04
[1720,] 0.0001947924 9.850381e-05 2.703419e-05
[1721,] 0.0001455605 6.920719e-05 2.124989e-05
[1722,] 0.0001463131 6.920719e-05 2.123651e-05
[1723,] 0.0002096145 2.003100e-04 1.504438e-04
[1724,] 0.0002010518 2.003100e-04 1.419200e-04
[1725,] 0.0001258699 2.829002e-04 8.865931e-05
[1726,] 0.0002002138 2.004049e-04 1.411804e-04
[1727,] 0.0001855898 8.993392e-05 2.687669e-05
[1728,] 0.0001686758 1.729170e-04 8.551948e-05
[1729,] 0.0002002138 2.010282e-04 1.418034e-04
[1730,] 0.0002002138 2.019507e-04 1.427216e-04
[1731,] 0.0001347625 1.397356e-04 4.660761e-05
[1732,] 0.0002010518 2.025860e-04 1.442125e-04
[1733,] 0.0002002138 2.035821e-04 1.443519e-04
[1734,] 0.0002062055 1.473493e-04 8.412924e-05
[1735,] 0.0001680668 1.739860e-04 8.573323e-05
[1736,] 0.0001794464 9.004193e-05 2.671711e-05
[1737,] 0.0001992913 2.039401e-04 1.437548e-04
[1738,] 0.0001368276 2.050894e-04 3.862412e-05
[1739,] 0.0001778884 9.054795e-05 2.660972e-05
[1740,] 0.0001983779 2.042634e-04 1.431257e-04
[1741,] 0.0001983779 2.042634e-04 1.431257e-04
[1742,] 0.0001682457 1.755474e-04 8.701683e-05
[1743,] 0.0001389090 1.381848e-04 4.803349e-05
[1744,] 0.0001333035 1.976415e-04 3.887722e-05
[1745,] 0.0001965780 2.111713e-04 1.479172e-04
[1746,] 0.0001187205 1.426633e-04 3.305522e-05
[1747,] 0.0001957796 2.069593e-04 1.430004e-04
[1748,] 0.0001187205 1.419938e-04 3.296519e-05
[1749,] 0.0001652022 1.771416e-04 8.539107e-05
[1750,] 0.0002016394 2.129874e-04 1.554489e-04
[1751,] 0.0002044585 2.069593e-04 1.522356e-04
[1752,] 0.0002006877 2.133385e-04 1.547352e-04
[1753,] 0.0002006877 2.133385e-04 1.547352e-04
[1754,] 0.0001971865 2.076626e-04 1.451851e-04
[1755,] 0.0001980878 2.062973e-04 1.448154e-04
[1756,] 0.0001474629 6.870911e-05 2.135324e-05
[1757,] 0.0001556732 3.113750e-04 1.178848e-04
[1758,] 0.0001332284 1.862008e-04 3.817522e-05
[1759,] 0.0001576915 8.938520e-05 2.633261e-05
[1760,] 0.0002090651 1.483565e-04 8.682846e-05
[1761,] 0.0001556732 3.136369e-04 1.187797e-04
[1762,] 0.0001980878 2.122497e-04 1.506459e-04
[1763,] 0.0001980878 2.125985e-04 1.509877e-04
[1764,] 0.0001557134 3.136369e-04 1.189754e-04
[1765,] 0.0001554596 2.321945e-04 8.900422e-05
[1766,] 0.0001862942 1.305229e-04 5.702350e-05
[1767,] 0.0001483100 6.924236e-05 2.137012e-05
[1768,] 0.0001998392 2.200279e-04 1.604400e-04
[1769,] 0.0001971865 2.125985e-04 1.499773e-04
[1770,] 0.0001555303 3.160308e-04 1.191549e-04
[1771,] 0.0001979809 2.204267e-04 1.586277e-04
[1772,] 0.0001979809 2.211965e-04 1.593718e-04
[1773,] 0.0001471943 6.943640e-05 2.139042e-05
[1774,] 0.0001954104 2.208008e-04 1.558116e-04
[1775,] 0.0001304479 1.853674e-04 3.876719e-05
[1776,] 0.0001822957 2.321251e-04 1.493978e-04
[1777,] 0.0001613297 9.472290e-05 2.682820e-05
[1778,] 0.0001962940 2.283989e-04 1.641994e-04
[1779,] 0.0001391326 1.356769e-04 4.664707e-05
[1780,] 0.0001735896 8.056302e-05 2.624053e-05
[1781,] 0.0001313977 1.692562e-04 3.755065e-05
[1782,] 0.0001989054 2.549015e-04 1.939226e-04
[1783,] 0.0001979809 2.486144e-04 1.863055e-04
[1784,] 0.0001550099 3.259574e-04 1.199563e-04
[1785,] 0.0001246270 1.720132e-04 4.135787e-05
[1786,] 0.0001781796 8.080943e-05 2.625681e-05
[1787,] 0.0001768710 8.047367e-05 2.646531e-05
[1788,] 0.0001768710 8.075402e-05 2.624034e-05
[1789,] 0.0001609963 2.048537e-04 9.807661e-05
[1790,] 0.0001689868 8.063120e-05 2.573361e-05
[1791,] 0.0001684960 8.063120e-05 2.571261e-05
[1792,] 0.0001615168 2.057871e-04 9.927826e-05
[1793,] 0.0001628234 2.102374e-04 1.036222e-04
[1794,] 0.0001695538 8.108428e-05 2.550418e-05
[1795,] 0.0001684960 8.108428e-05 2.546224e-05
[1796,] 0.0001976652 2.475520e-04 1.848159e-04
[1797,] 0.0001673381 8.140834e-05 2.526891e-05
[1798,] 0.0002071068 2.452374e-04 1.961408e-04
[1799,] 0.0001343968 1.342949e-04 4.389244e-05
[1800,] 0.0001643647 8.073826e-05 2.547430e-05
[1801,] 0.0001998957 8.104889e-05 2.672637e-05
[1802,] 0.0001220136 1.491949e-04 3.379692e-05
[1803,] 0.0001214376 1.472863e-04 3.378045e-05
[1804,] 0.0001180311 1.495606e-04 3.650202e-05
[1805,] 0.0001171980 1.491190e-04 3.755733e-05
[1806,] 0.0001782930 1.248284e-04 4.966887e-05
[1807,] 0.0001171980 1.500746e-04 3.773572e-05
[1808,] 0.0001171980 1.500746e-04 3.773572e-05
[1809,] 0.0001171980 1.657257e-04 4.064751e-05
[1810,] 0.0001244200 1.897650e-04 4.216242e-05
[1811,] 0.0001550315 3.461751e-04 1.276900e-04
[1812,] 0.0001511630 1.329906e-04 5.036198e-05
[1813,] 0.0001250531 2.037853e-04 4.320169e-05
[1814,] 0.0001252771 2.033725e-04 4.289044e-05
[1815,] 0.0001550417 3.482173e-04 1.285444e-04
[1816,] 0.0001151466 2.278787e-04 4.363594e-05
[1817,] 0.0001217727 1.437603e-04 3.819817e-05
[1818,] 0.0001255064 2.113060e-04 4.393257e-05
[1819,] 0.0001158535 2.158599e-04 4.145940e-05
[1820,] 0.0001246211 2.113060e-04 4.467781e-05
[1821,] 0.0001608482 4.203793e-04 1.973698e-04
[1822,] 0.0001551068 3.633551e-04 1.347689e-04
[1823,] 0.0001242102 2.147682e-04 4.558041e-05
[1824,] 0.0001552162 3.690418e-04 1.376134e-04
[1825,] 0.0001255064 2.183178e-04 4.493481e-05
[1826,] 0.0001255064 2.183178e-04 4.493481e-05
[1827,] 0.0001252771 2.191761e-04 4.525037e-05
[1828,] 0.0001284249 1.302732e-04 3.931344e-05
[1829,] 0.0001255064 2.201261e-04 4.519220e-05
[1830,] 0.0001255064 2.201261e-04 4.519220e-05
[1831,] 0.0001255064 2.201261e-04 4.519220e-05
[1832,] 0.0001255064 2.201261e-04 4.519220e-05
[1833,] 0.0001605445 4.221860e-04 1.970896e-04
[1834,] 0.0001563535 1.312847e-04 5.082247e-05
[1835,] 0.0001685895 1.460155e-04 6.651353e-05
[1836,] 0.0001250531 2.147682e-04 4.480609e-05
[1837,] 0.0001257412 2.191761e-04 4.486526e-05
[1838,] 0.0001257412 2.191761e-04 4.486526e-05
[1839,] 0.0001392389 1.469431e-04 3.689383e-05
[1840,] 0.0001252771 2.183178e-04 4.512713e-05
[1841,] 0.0001551476 1.310112e-04 5.020605e-05
[1842,] 0.0001253210 2.201261e-04 4.534896e-05
[1843,] 0.0001253210 2.201261e-04 4.534896e-05
[1844,] 0.0001253210 2.191761e-04 4.521288e-05
[1845,] 0.0001106955 8.497974e-05 2.492613e-05
[1846,] 0.0001548878 3.535877e-04 1.258600e-04
[1847,] 0.0001253210 2.173795e-04 4.495523e-05
[1848,] 0.0001342343 6.724604e-05 2.160174e-05
[1849,] 0.0001667405 1.522103e-04 6.910898e-05
[1850,] 0.0001324666 2.004096e-04 3.920088e-05
[1851,] 0.0001253210 2.188386e-04 4.519489e-05
[1852,] 0.0001253210 2.173795e-04 4.495523e-05
[1853,] 0.0001150815 1.922348e-04 3.965046e-05
[1854,] 0.0001374869 1.441983e-04 3.696405e-05
[1855,] 0.0001253210 2.121225e-04 4.419877e-05
[1856,] 0.0001551441 3.353237e-04 1.214678e-04
[1857,] 0.0001273372 1.286564e-04 3.814991e-05
[1858,] 0.0001547113 1.493710e-04 4.887178e-05
[1859,] 0.0001243459 2.067759e-04 4.490543e-05
[1860,] 0.0001245371 2.110154e-04 4.536858e-05
[1861,] 0.0001479758 3.454912e-04 8.599068e-05
[1862,] 0.0001478251 3.337998e-04 8.420168e-05
[1863,] 0.0001491749 3.292657e-04 8.030293e-05
[1864,] 0.0001550636 3.182096e-04 1.141973e-04
[1865,] 0.0001491749 3.144313e-04 7.717938e-05
[1866,] 0.0001492370 3.118873e-04 7.652234e-05
[1867,] 0.0001358357 6.722218e-05 2.179772e-05
[1868,] 0.0001492370 3.118873e-04 7.652234e-05
[1869,] 0.0001492370 3.105660e-04 7.624382e-05
[1870,] 0.0001325637 6.724885e-05 2.171244e-05
[1871,] 0.0001493627 3.048538e-04 7.473165e-05
[1872,] 0.0001150815 1.926206e-04 3.969610e-05
[1873,] 0.0001806529 1.235707e-04 4.917555e-05
[1874,] 0.0001494264 2.995621e-04 7.347494e-05
[1875,] 0.0001489757 2.809966e-04 7.038608e-05
[1876,] 0.0001297340 1.300404e-04 3.970747e-05
[1877,] 0.0001294316 1.299353e-04 3.960816e-05
[1878,] 0.0001112778 8.280894e-05 2.396670e-05
[1879,] 0.0001494673 2.827718e-04 6.993940e-05
[1880,] 0.0001573626 2.891491e-04 1.218737e-04
[1881,] 0.0001572212 2.617192e-04 1.089773e-04
[1882,] 0.0001258365 1.330145e-04 3.860592e-05
[1883,] 0.0001582182 2.363328e-04 9.828779e-05
[1884,] 0.0002772221 1.868039e-04 1.685142e-04
[1885,] 0.0001990773 1.374828e-04 5.713330e-05
[1886,] 0.0001122795 1.075551e-04 2.849242e-05
[1887,] 0.0001159712 9.990072e-05 2.623810e-05
[1888,] 0.0001356438 8.418055e-05 2.968128e-05
[1889,] 0.0001278246 7.489818e-05 2.446754e-05
[1890,] 0.0001276121 7.465298e-05 2.436941e-05
[1891,] 0.0001276121 7.470254e-05 2.439396e-05
[1892,] 0.0001107168 1.503053e-04 3.966666e-05
[1893,] 0.0001107168 1.503053e-04 3.966666e-05
[1894,] 0.0001902313 1.221856e-04 4.967871e-05
[1895,] 0.0001276121 7.468653e-05 2.438604e-05
[1896,] 0.0001287211 7.321946e-05 2.367777e-05
[1897,] 0.0001291639 7.318293e-05 2.367368e-05
[1898,] 0.0001295955 1.591784e-04 3.822039e-05
[1899,] 0.0001584368 1.978986e-04 8.103555e-05
[1900,] 0.0001154906 2.178921e-04 4.220576e-05
[1901,] 0.0001280418 7.440810e-05 2.430319e-05
[1902,] 0.0001282636 7.440810e-05 2.433207e-05
[1903,] 0.0001107390 1.466848e-04 3.909966e-05
[1904,] 0.0001282636 7.434185e-05 2.429715e-05
[1905,] 0.0001282636 7.427693e-05 2.426265e-05
[1906,] 0.0001107390 1.466716e-04 3.912159e-05
[1907,] 0.0001107390 1.460693e-04 3.899142e-05
[1908,] 0.0001265946 1.338015e-04 4.017018e-05
[1909,] 0.0001265946 1.337510e-04 4.015104e-05
[1910,] 0.0001107160 1.466716e-04 3.890811e-05
[1911,] 0.0001156712 2.192614e-04 4.216034e-05
[1912,] 0.0001291481 1.607871e-04 3.837067e-05
[1913,] 0.0001156712 2.197204e-04 4.221117e-05
[1914,] 0.0001156712 2.202324e-04 4.226782e-05
[1915,] 0.0001107685 1.454715e-04 3.906547e-05
[1916,] 0.0001151082 2.215915e-04 4.209279e-05
[1917,] 0.0001396876 1.919044e-04 3.199694e-05
[1918,] 0.0001280418 7.377931e-05 2.403121e-05
[1919,] 0.0001147459 2.240637e-04 4.280266e-05
[1920,] 0.0001564595 1.993073e-04 7.851571e-05
[1921,] 0.0001280418 7.372048e-05 2.399893e-05
[1922,] 0.0001264119 1.333837e-04 3.992704e-05
[1923,] 0.0001288043 1.628078e-04 3.834441e-05
[1924,] 0.0001884901 1.210829e-04 4.762988e-05
[1925,] 0.0001182149 1.433724e-04 3.763700e-05
[1926,] 0.0001282636 7.355190e-05 2.392997e-05
[1927,] 0.0001149234 2.244662e-04 4.263841e-05
[1928,] 0.0001287211 7.350364e-05 2.395312e-05
[1929,] 0.0001460384 1.190395e-04 3.797549e-05
[1930,] 0.0001468431 1.190034e-04 3.787677e-05
[1931,] 0.0001289021 7.345126e-05 2.394151e-05
[1932,] 0.0001284900 7.345126e-05 2.389652e-05
[1933,] 0.0001147459 2.264454e-04 4.309586e-05
[1934,] 0.0001151082 2.254125e-04 4.253456e-05
[1935,] 0.0001188336 1.201197e-04 3.296583e-05
[1936,] 0.0001149234 2.332749e-04 4.361534e-05
[1937,] 0.0001147459 2.387192e-04 4.444796e-05
[1938,] 0.0001151082 2.353798e-04 4.362425e-05
[1939,] 0.0001149234 2.321392e-04 4.350730e-05
[1940,] 0.0001831646 1.197740e-04 4.370783e-05
[1941,] 0.0001280418 7.299888e-05 2.356570e-05
[1942,] 0.0001147459 2.348538e-04 4.404067e-05
[1943,] 0.0001282636 7.299888e-05 2.358727e-05
[1944,] 0.0001278222 7.288825e-05 2.346844e-05
[1945,] 0.0001282636 7.303832e-05 2.361392e-05
[1946,] 0.0001469847 1.189154e-04 3.784175e-05
[1947,] 0.0001566427 1.821078e-04 7.134210e-05
[1948,] 0.0001101842 1.382405e-04 3.764152e-05
[1949,] 0.0001278246 7.299888e-05 2.354439e-05
[1950,] 0.0001300210 7.539132e-05 2.459692e-05
[1951,] 0.0001291976 7.299888e-05 2.367618e-05
[1952,] 0.0001795599 2.074770e-04 1.171685e-04
[1953,] 0.0001136040 9.929381e-05 2.760875e-05
[1954,] 0.0001567141 1.805342e-04 7.075402e-05
[1955,] 0.0001289834 7.288825e-05 2.357549e-05
[1956,] 0.0001292244 7.292385e-05 2.362396e-05
[1957,] 0.0001155580 2.364966e-04 4.321248e-05
[1958,] 0.0001157841 2.364966e-04 4.296630e-05
[1959,] 0.0001289834 7.288825e-05 2.357549e-05
[1960,] 0.0001286217 7.288602e-05 2.354097e-05
[1961,] 0.0001100954 1.371079e-04 3.693086e-05
[1962,] 0.0001566801 1.810605e-04 7.093707e-05
[1963,] 0.0001567517 1.805342e-04 7.080545e-05
[1964,] 0.0001189680 1.206302e-04 3.288580e-05
[1965,] 0.0001289834 7.288825e-05 2.357549e-05
[1966,] 0.0001287471 7.285392e-05 2.352830e-05
[1967,] 0.0001292244 7.285392e-05 2.357079e-05
[1968,] 0.0001292244 7.282087e-05 2.354479e-05
[1969,] 0.0001294702 7.285392e-05 2.359243e-05
[1970,] 0.0001151626 2.370288e-04 4.373315e-05
[1971,] 0.0001151626 2.370288e-04 4.373315e-05
[1972,] 0.0001294702 7.252797e-05 2.346555e-05
[1973,] 0.0001102338 1.351457e-04 3.713727e-05
[1974,] 0.0001102911 1.351457e-04 3.732716e-05
[1975,] 0.0001101842 1.351457e-04 3.694941e-05
[1976,] 0.0001496998 2.242390e-04 7.847007e-05
[1977,] 0.0001102911 1.351457e-04 3.732716e-05
[1978,] 0.0001297208 7.249714e-05 2.346074e-05
[1979,] 0.0001307716 7.246759e-05 2.351984e-05
[1980,] 0.0001103560 1.346257e-04 3.739870e-05
[1981,] 0.0001378207 2.596136e-04 6.363734e-05
[1982,] 0.0001146235 2.392573e-04 4.468254e-05
[1983,] 0.0001245337 1.332790e-04 3.903145e-05
[1984,] 0.0001567286 1.756431e-04 6.856600e-05
[1985,] 0.0001299762 7.243931e-05 2.343047e-05
[1986,] 0.0001292488 1.637623e-04 3.831017e-05
[1987,] 0.0001293632 8.630710e-05 2.867580e-05
[1988,] 0.0001193359 7.200490e-05 2.185889e-05
[1989,] 0.0001144581 2.404002e-04 4.505895e-05
[1990,] 0.0001142998 2.404002e-04 4.531267e-05
[1991,] 0.0001182213 1.199540e-04 3.304378e-05
[1992,] 0.0001202133 1.917076e-04 5.936076e-05
[1993,] 0.0001105088 1.341096e-04 3.766405e-05
[1994,] 0.0001573069 1.742440e-04 6.868681e-05
[1995,] 0.0001302365 7.241021e-05 2.342377e-05
[1996,] 0.0001101651 1.315873e-04 3.465643e-05
[1997,] 0.0001285711 1.648346e-04 3.850408e-05
[1998,] 0.0001355108 7.446680e-05 2.557526e-05
[1999,] 0.0001230486 1.039276e-04 3.501168e-05
[2000,] 0.0001101970 1.305118e-04 3.454517e-05
[2001,] 0.0001227727 1.034400e-04 3.470615e-05
[2002,] 0.0001230486 1.034400e-04 3.483303e-05
[2003,] 0.0001227727 1.036701e-04 3.478975e-05
[2004,] 0.0001227727 1.036701e-04 3.478975e-05
[2005,] 0.0001227727 1.036701e-04 3.478975e-05
[2006,] 0.0001102115 1.286653e-04 3.421931e-05
[2007,] 0.0001573280 1.811535e-04 7.175554e-05
[2008,] 0.0001298686 7.288825e-05 2.365438e-05
[2009,] 0.0001297208 7.288825e-05 2.364136e-05
[2010,] 0.0001230486 1.039276e-04 3.501168e-05
[2011,] 0.0001230486 1.036701e-04 3.491737e-05
[2012,] 0.0001101651 1.296742e-04 3.428174e-05
[2013,] 0.0001230486 1.039276e-04 3.501168e-05
[2014,] 0.0001854597 2.380895e-04 1.478120e-04
[2015,] 0.0001230486 1.041871e-04 3.510661e-05
[2016,] 0.0001466306 1.188767e-04 3.784231e-05
[2017,] 0.0001101262 1.304550e-04 3.428804e-05
[2018,] 0.0001248318 1.333261e-04 3.922762e-05
[2019,] 0.0001242181 1.044486e-04 3.573440e-05
[2020,] 0.0001138673 2.387152e-04 4.584107e-05
[2021,] 0.0001103922 1.312776e-04 3.516160e-05
[2022,] 0.0001462332 1.189335e-04 3.796751e-05
[2023,] 0.0001248318 1.335734e-04 3.931170e-05
[2024,] 0.0001222622 1.047025e-04 3.491628e-05
[2025,] 0.0001246790 1.049412e-04 3.612531e-05
[2026,] 0.0001141486 2.392591e-04 4.536838e-05
[2027,] 0.0001225033 1.044486e-04 3.494308e-05
[2028,] 0.0001225033 1.046856e-04 3.502810e-05
[2029,] 0.0001101651 1.327415e-04 3.486416e-05
[2030,] 0.0001100950 1.313016e-04 3.431232e-05
[2031,] 0.0001102115 1.321646e-04 3.490575e-05
[2032,] 0.0001219839 1.044486e-04 3.468858e-05
[2033,] 0.0001219839 1.044486e-04 3.468858e-05
[2034,] 0.0001289834 7.278908e-05 2.349842e-05
[2035,] 0.0001217338 1.050239e-04 3.476386e-05
[2036,] 0.0001219839 1.044486e-04 3.468858e-05
[2037,] 0.0001217338 1.038745e-04 3.436218e-05
[2038,] 0.0001102656 1.325175e-04 3.511441e-05
[2039,] 0.0001483002 1.192259e-04 3.796721e-05
[2040,] 0.0001273721 1.251171e-04 3.014561e-05
[2041,] 0.0001244904 7.602637e-05 2.241301e-05
[2042,] 0.0001267690 2.006541e-04 4.066799e-05
[2043,] 0.0001267690 2.024689e-04 4.091018e-05
[2044,] 0.0001311819 2.529106e-04 3.715245e-05
[2045,] 0.0001270818 2.024689e-04 4.073380e-05
[2046,] 0.0001267690 2.024689e-04 4.091018e-05
[2047,] 0.0001267690 2.016155e-04 4.079635e-05
[2048,] 0.0001264906 2.007680e-04 4.084308e-05
[2049,] 0.0001267690 2.007680e-04 4.068321e-05
[2050,] 0.0001288658 2.012332e-04 3.966518e-05
[2051,] 0.0001273721 2.000101e-04 4.025227e-05
[2052,] 0.0001271394 2.000101e-04 4.037715e-05
[2053,] 0.0001268254 1.991735e-04 4.043858e-05
[2054,] 0.0001265459 1.991735e-04 4.059643e-05
[2055,] 0.0001271394 1.991735e-04 4.026647e-05
[2056,] 0.0001268254 1.968608e-04 4.012937e-05
[2057,] 0.0001735249 2.714463e-04 1.542142e-04
[2058,] 0.0001268254 1.960454e-04 4.002019e-05
[2059,] 0.0001233550 7.687621e-05 2.243864e-05
[2060,] 0.0001274309 1.968608e-04 3.980749e-05
[2061,] 0.0001271394 1.993324e-04 4.028751e-05
[2062,] 0.0001277281 1.993324e-04 3.997827e-05
[2063,] 0.0001280311 1.972663e-04 3.953762e-05
[2064,] 0.0001265967 1.980028e-04 4.038751e-05
[2065,] 0.0001280311 1.942055e-04 3.914218e-05
[2066,] 0.0001280311 1.942055e-04 3.914218e-05
[2067,] 0.0001289751 1.869998e-04 3.776317e-05
[2068,] 0.0001293016 1.869998e-04 3.762914e-05
[2069,] 0.0001283399 1.862646e-04 3.794012e-05
[2070,] 0.0001295742 1.869998e-04 3.751988e-05
[2071,] 0.0001297880 1.657017e-04 3.821892e-05
[2072,] 0.0001611899 4.002715e-04 1.853066e-04
[2073,] 0.0001298700 1.875463e-04 3.745579e-05
[2074,] 0.0001727643 1.222223e-04 3.802124e-05
[2075,] 0.0001220603 1.497661e-04 3.935928e-05
[2076,] 0.0001223597 1.537846e-04 3.959394e-05
[2077,] 0.0002014675 1.560032e-04 3.094070e-05
[2078,] 0.0001152354 9.815063e-05 2.786193e-05
[2079,] 0.0001965039 1.116506e-04 6.362712e-05
[2080,] 0.0001839426 1.130004e-04 6.119726e-05
[2081,] 0.0002011157 1.242426e-04 7.668941e-05
[2082,] 0.0001218946 1.436919e-04 4.097879e-05
[2083,] 0.0002788929 1.134137e-04 8.554735e-05
[2084,] 0.0002079742 1.404999e-04 9.205694e-05
[2085,] 0.0002819647 1.107751e-04 8.226364e-05
[2086,] 0.0001559272 3.309914e-04 1.258044e-04
[2087,] 0.0001316658 1.360981e-04 3.694529e-05
[2088,] 0.0002112537 1.443419e-04 9.777491e-05
[2089,] 0.0001313907 1.358146e-04 3.693661e-05
[2090,] 0.0002170543 1.742325e-04 1.284012e-04
[2091,] 0.0001328155 1.365225e-04 3.695491e-05
[2092,] 0.0001360212 1.328737e-04 4.852641e-05
[2093,] 0.0002056964 1.499494e-04 1.006235e-04
[2094,] 0.0002167413 9.128795e-05 2.226128e-05
[2095,] 0.0001322308 1.347920e-04 3.712236e-05
[2096,] 0.0002790337 1.228319e-04 1.002433e-04
[2097,] 0.0001835825 1.528255e-04 5.269518e-05
[2098,] 0.0002790337 1.237575e-04 1.016143e-04
[2099,] 0.0002790337 1.246549e-04 1.029119e-04
[2100,] 0.0001329990 7.307023e-05 2.258601e-05
[2101,] 0.0002089096 1.598174e-04 1.121939e-04
[2102,] 0.0002182571 8.685014e-05 2.237872e-05
[2103,] 0.0002790337 1.264978e-04 1.055744e-04
[2104,] 0.0002790337 1.268011e-04 1.060124e-04
[2105,] 0.0002790337 1.268011e-04 1.060124e-04
[2106,] 0.0001313907 1.342266e-04 3.698786e-05
[2107,] 0.0002790337 1.284065e-04 1.083292e-04
[2108,] 0.0002759483 1.277525e-04 1.063542e-04
[2109,] 0.0002699326 1.287206e-04 1.056745e-04
[2110,] 0.0001321569 1.337782e-04 3.712151e-05
[2111,] 0.0001305941 1.327509e-04 3.717124e-05
[2112,] 0.0002116468 8.419289e-05 2.252660e-05
[2113,] 0.0001814351 1.403359e-04 6.671164e-05
[2114,] 0.0002140743 1.628656e-04 1.183883e-04
[2115,] 0.0002729149 1.295269e-04 1.078443e-04
[2116,] 0.0002116468 8.437742e-05 2.250925e-05
[2117,] 0.0002105508 1.602239e-04 1.135760e-04
[2118,] 0.0002136491 8.437742e-05 2.253238e-05
[2119,] 0.0001563926 3.100293e-04 1.192637e-04
[2120,] 0.0001302637 1.323381e-04 3.709383e-05
[2121,] 0.0002759483 1.298499e-04 1.093530e-04
[2122,] 0.0002122155 1.598120e-04 1.141367e-04
[2123,] 0.0001308010 1.323381e-04 3.717460e-05
[2124,] 0.0001316442 1.334946e-04 3.699908e-05
[2125,] 0.0002719440 1.291736e-04 1.070141e-04
[2126,] 0.0001329347 7.423621e-05 2.285927e-05
[2127,] 0.0002764411 1.291736e-04 1.085612e-04
```
