## Supplementary material for "Characterization of shared and ancestry-specific signals driving complex traits using multi-ancestry fine-mapping": s1_data_1kg.pvar

```
##FILTER=<ID=PASS,Description="All filters passed">
##reference=ftp://ftp.1000genomes.ebi.ac.uk//vol1/ftp/technical/reference/phase2_reference_assembly_sequence/hs37d5.fa.gz
##contig=<ID=6,assembly=b37,length=171115067>
##ALT=<ID=CNV,Description="Copy Number Polymorphism">
##ALT=<ID=DEL,Description="Deletion">
##ALT=<ID=DUP,Description="Duplication">
##ALT=<ID=INS:ME:ALU,Description="Insertion of ALU element">
##ALT=<ID=INS:ME:LINE1,Description="Insertion of LINE1 element">
##ALT=<ID=INS:ME:SVA,Description="Insertion of SVA element">
##ALT=<ID=INS:MT,Description="Nuclear Mitochondrial Insertion">
##ALT=<ID=INV,Description="Inversion">
##ALT=<ID=CN0,Description="Copy number allele: 0 copies">
##ALT=<ID=CN1,Description="Copy number allele: 1 copy">
##ALT=<ID=CN2,Description="Copy number allele: 2 copies">
##ALT=<ID=CN3,Description="Copy number allele: 3 copies">
##ALT=<ID=CN4,Description="Copy number allele: 4 copies">
##ALT=<ID=CN5,Description="Copy number allele: 5 copies">
##ALT=<ID=CN6,Description="Copy number allele: 6 copies">
##ALT=<ID=CN7,Description="Copy number allele: 7 copies">
##ALT=<ID=CN8,Description="Copy number allele: 8 copies">
##ALT=<ID=CN9,Description="Copy number allele: 9 copies">
##ALT=<ID=CN10,Description="Copy number allele: 10 copies">
##ALT=<ID=CN11,Description="Copy number allele: 11 copies">
##ALT=<ID=CN12,Description="Copy number allele: 12 copies">
##ALT=<ID=CN13,Description="Copy number allele: 13 copies">
##ALT=<ID=CN14,Description="Copy number allele: 14 copies">
##ALT=<ID=CN15,Description="Copy number allele: 15 copies">
##ALT=<ID=CN16,Description="Copy number allele: 16 copies">
##ALT=<ID=CN17,Description="Copy number allele: 17 copies">
##ALT=<ID=CN18,Description="Copy number allele: 18 copies">
##ALT=<ID=CN19,Description="Copy number allele: 19 copies">
##ALT=<ID=CN20,Description="Copy number allele: 20 copies">
##ALT=<ID=CN21,Description="Copy number allele: 21 copies">
##ALT=<ID=CN22,Description="Copy number allele: 22 copies">
##ALT=<ID=CN23,Description="Copy number allele: 23 copies">
##ALT=<ID=CN24,Description="Copy number allele: 24 copies">
##ALT=<ID=CN25,Description="Copy number allele: 25 copies">
##ALT=<ID=CN26,Description="Copy number allele: 26 copies">
##ALT=<ID=CN27,Description="Copy number allele: 27 copies">
##ALT=<ID=CN28,Description="Copy number allele: 28 copies">
##ALT=<ID=CN29,Description="Copy number allele: 29 copies">
##ALT=<ID=CN30,Description="Copy number allele: 30 copies">
##ALT=<ID=CN31,Description="Copy number allele: 31 copies">
##ALT=<ID=CN32,Description="Copy number allele: 32 copies">
##ALT=<ID=CN33,Description="Copy number allele: 33 copies">
##ALT=<ID=CN34,Description="Copy number allele: 34 copies">
##ALT=<ID=CN35,Description="Copy number allele: 35 copies">
##ALT=<ID=CN36,Description="Copy number allele: 36 copies">
##ALT=<ID=CN37,Description="Copy number allele: 37 copies">
##ALT=<ID=CN38,Description="Copy number allele: 38 copies">
##ALT=<ID=CN39,Description="Copy number allele: 39 copies">
##ALT=<ID=CN40,Description="Copy number allele: 40 copies">
##ALT=<ID=CN41,Description="Copy number allele: 41 copies">
##ALT=<ID=CN42,Description="Copy number allele: 42 copies">
##ALT=<ID=CN43,Description="Copy number allele: 43 copies">
##ALT=<ID=CN44,Description="Copy number allele: 44 copies">
##ALT=<ID=CN45,Description="Copy number allele: 45 copies">
##ALT=<ID=CN46,Description="Copy number allele: 46 copies">
##ALT=<ID=CN47,Description="Copy number allele: 47 copies">
##ALT=<ID=CN48,Description="Copy number allele: 48 copies">
##ALT=<ID=CN49,Description="Copy number allele: 49 copies">
##ALT=<ID=CN50,Description="Copy number allele: 50 copies">
##ALT=<ID=CN51,Description="Copy number allele: 51 copies">
##ALT=<ID=CN52,Description="Copy number allele: 52 copies">
##ALT=<ID=CN53,Description="Copy number allele: 53 copies">
##ALT=<ID=CN54,Description="Copy number allele: 54 copies">
##ALT=<ID=CN55,Description="Copy number allele: 55 copies">
##ALT=<ID=CN56,Description="Copy number allele: 56 copies">
##ALT=<ID=CN57,Description="Copy number allele: 57 copies">
##ALT=<ID=CN58,Description="Copy number allele: 58 copies">
##ALT=<ID=CN59,Description="Copy number allele: 59 copies">
##ALT=<ID=CN60,Description="Copy number allele: 60 copies">
##ALT=<ID=CN61,Description="Copy number allele: 61 copies">
##ALT=<ID=CN62,Description="Copy number allele: 62 copies">
##ALT=<ID=CN63,Description="Copy number allele: 63 copies">
##ALT=<ID=CN64,Description="Copy number allele: 64 copies">
##ALT=<ID=CN65,Description="Copy number allele: 65 copies">
##ALT=<ID=CN66,Description="Copy number allele: 66 copies">
##ALT=<ID=CN67,Description="Copy number allele: 67 copies">
##ALT=<ID=CN68,Description="Copy number allele: 68 copies">
##ALT=<ID=CN69,Description="Copy number allele: 69 copies">
##ALT=<ID=CN70,Description="Copy number allele: 70 copies">
##ALT=<ID=CN71,Description="Copy number allele: 71 copies">
##ALT=<ID=CN72,Description="Copy number allele: 72 copies">
##ALT=<ID=CN73,Description="Copy number allele: 73 copies">
##ALT=<ID=CN74,Description="Copy number allele: 74 copies">
##ALT=<ID=CN75,Description="Copy number allele: 75 copies">
##ALT=<ID=CN76,Description="Copy number allele: 76 copies">
##ALT=<ID=CN77,Description="Copy number allele: 77 copies">
##ALT=<ID=CN78,Description="Copy number allele: 78 copies">
##ALT=<ID=CN79,Description="Copy number allele: 79 copies">
##ALT=<ID=CN80,Description="Copy number allele: 80 copies">
##ALT=<ID=CN81,Description="Copy number allele: 81 copies">
##ALT=<ID=CN82,Description="Copy number allele: 82 copies">
##ALT=<ID=CN83,Description="Copy number allele: 83 copies">
##ALT=<ID=CN84,Description="Copy number allele: 84 copies">
##ALT=<ID=CN85,Description="Copy number allele: 85 copies">
##ALT=<ID=CN86,Description="Copy number allele: 86 copies">
##ALT=<ID=CN87,Description="Copy number allele: 87 copies">
##ALT=<ID=CN88,Description="Copy number allele: 88 copies">
##ALT=<ID=CN89,Description="Copy number allele: 89 copies">
##ALT=<ID=CN90,Description="Copy number allele: 90 copies">
##ALT=<ID=CN91,Description="Copy number allele: 91 copies">
##ALT=<ID=CN92,Description="Copy number allele: 92 copies">
##ALT=<ID=CN93,Description="Copy number allele: 93 copies">
##ALT=<ID=CN94,Description="Copy number allele: 94 copies">
##ALT=<ID=CN95,Description="Copy number allele: 95 copies">
##ALT=<ID=CN96,Description="Copy number allele: 96 copies">
##ALT=<ID=CN97,Description="Copy number allele: 97 copies">
##ALT=<ID=CN98,Description="Copy number allele: 98 copies">
##ALT=<ID=CN99,Description="Copy number allele: 99 copies">
##ALT=<ID=CN100,Description="Copy number allele: 100 copies">
##ALT=<ID=CN101,Description="Copy number allele: 101 copies">
##ALT=<ID=CN102,Description="Copy number allele: 102 copies">
##ALT=<ID=CN103,Description="Copy number allele: 103 copies">
##ALT=<ID=CN104,Description="Copy number allele: 104 copies">
##ALT=<ID=CN105,Description="Copy number allele: 105 copies">
##ALT=<ID=CN106,Description="Copy number allele: 106 copies">
##ALT=<ID=CN107,Description="Copy number allele: 107 copies">
##ALT=<ID=CN108,Description="Copy number allele: 108 copies">
##ALT=<ID=CN109,Description="Copy number allele: 109 copies">
##ALT=<ID=CN110,Description="Copy number allele: 110 copies">
##ALT=<ID=CN111,Description="Copy number allele: 111 copies">
##ALT=<ID=CN112,Description="Copy number allele: 112 copies">
##ALT=<ID=CN113,Description="Copy number allele: 113 copies">
##ALT=<ID=CN114,Description="Copy number allele: 114 copies">
##ALT=<ID=CN115,Description="Copy number allele: 115 copies">
##ALT=<ID=CN116,Description="Copy number allele: 116 copies">
##ALT=<ID=CN117,Description="Copy number allele: 117 copies">
##ALT=<ID=CN118,Description="Copy number allele: 118 copies">
##ALT=<ID=CN119,Description="Copy number allele: 119 copies">
##ALT=<ID=CN120,Description="Copy number allele: 120 copies">
##ALT=<ID=CN121,Description="Copy number allele: 121 copies">
##ALT=<ID=CN122,Description="Copy number allele: 122 copies">
##ALT=<ID=CN123,Description="Copy number allele: 123 copies">
##ALT=<ID=CN124,Description="Copy number allele: 124 copies">
##INFO=<ID=CIEND,Number=2,Type=Integer,Description="Confidence interval around END for imprecise variants">
##INFO=<ID=CIPOS,Number=2,Type=Integer,Description="Confidence interval around POS for imprecise variants">
##INFO=<ID=CS,Number=1,Type=String,Description="Source call set.">
##INFO=<ID=END,Number=1,Type=Integer,Description="End coordinate of this variant">
##INFO=<ID=IMPRECISE,Number=0,Type=Flag,Description="Imprecise structural variation">
##INFO=<ID=MC,Number=.,Type=String,Description="Merged calls.">
##INFO=<ID=MEINFO,Number=4,Type=String,Description="Mobile element info of the form NAME,START,END<POLARITY; If there is only 5' OR 3' support for this call, will be NULL NULL for START and END">
##INFO=<ID=MEND,Number=1,Type=Integer,Description="Mitochondrial end coordinate of inserted sequence">
##INFO=<ID=MLEN,Number=1,Type=Integer,Description="Estimated length of mitochondrial insert">
##INFO=<ID=MSTART,Number=1,Type=Integer,Description="Mitochondrial start coordinate of inserted sequence">
##INFO=<ID=SVLEN,Number=.,Type=Integer,Description="SV length. It is only calculated for structural variation MEIs. For other types of SVs; one may calculate the SV length by INFO:END-START+1, or by finding the difference between lengthes of REF and ALT alleles">
##INFO=<ID=SVTYPE,Number=1,Type=String,Description="Type of structural variant">
##INFO=<ID=TSD,Number=1,Type=String,Description="Precise Target Site Duplication for bases, if unknown, value will be NULL">
##INFO=<ID=AC,Number=A,Type=Integer,Description="Total number of alternate alleles in called genotypes">
##INFO=<ID=AF,Number=A,Type=Float,Description="Estimated allele frequency in the range (0,1)">
##INFO=<ID=NS,Number=1,Type=Integer,Description="Number of samples with data">
##INFO=<ID=AN,Number=1,Type=Integer,Description="Total number of alleles in called genotypes">
##INFO=<ID=EAS_AF,Number=A,Type=Float,Description="Allele frequency in the EAS populations calculated from AC and AN, in the range (0,1)">
##INFO=<ID=EUR_AF,Number=A,Type=Float,Description="Allele frequency in the EUR populations calculated from AC and AN, in the range (0,1)">
##INFO=<ID=AFR_AF,Number=A,Type=Float,Description="Allele frequency in the AFR populations calculated from AC and AN, in the range (0,1)">
##INFO=<ID=AMR_AF,Number=A,Type=Float,Description="Allele frequency in the AMR populations calculated from AC and AN, in the range (0,1)">
##INFO=<ID=SAS_AF,Number=A,Type=Float,Description="Allele frequency in the SAS populations calculated from AC and AN, in the range (0,1)">
##INFO=<ID=DP,Number=1,Type=Integer,Description="Total read depth; only low coverage data were counted towards the DP, exome data were not used">
##INFO=<ID=AA,Number=1,Type=String,Description="Ancestral Allele. Format: AA|REF|ALT|IndelType. AA: Ancestral allele, REF:Reference Allele, ALT:Alternate Allele, IndelType:Type of Indel (REF, ALT and IndelType are only defined for indels)">
##INFO=<ID=VT,Number=.,Type=String,Description="indicates what type of variant the line represents">
##INFO=<ID=EX_TARGET,Number=0,Type=Flag,Description="indicates whether a variant is within the exon pull down target boundaries">
##INFO=<ID=MULTI_ALLELIC,Number=0,Type=Flag,Description="indicates whether a site is multi-allelic">
#CHROM	POS	ID	REF	ALT	QUAL	FILTER	INFO
6	92578108	rs13201078	G	C	100	PASS	AC=2868;AF=0.572684;AN=5008;NS=2504;DP=18240;EAS_AF=0.754;AMR_AF=0.7392;AFR_AF=0.3638;EUR_AF=0.5626;SAS_AF=0.5603;AA=G|||;VT=SNP
6	92578323	rs6914317	C	T	100	PASS	AC=2868;AF=0.572684;AN=5008;NS=2504;DP=16868;EAS_AF=0.754;AMR_AF=0.7392;AFR_AF=0.3638;EUR_AF=0.5626;SAS_AF=0.5603;AA=T|||;VT=SNP
6	92578832	rs6899509	T	G	100	PASS	AC=2896;AF=0.578275;AN=5008;NS=2504;DP=17399;EAS_AF=0.754;AMR_AF=0.7421;AFR_AF=0.3835;EUR_AF=0.5626;SAS_AF=0.5603;AA=G|||;VT=SNP
6	92580056	rs12524257	G	A	100	PASS	AC=2868;AF=0.572684;AN=5008;NS=2504;DP=12524;EAS_AF=0.754;AMR_AF=0.7392;AFR_AF=0.3638;EUR_AF=0.5626;SAS_AF=0.5603;AA=A|||;VT=SNP
6	92582448	rs6454884	G	T	100	PASS	AC=2869;AF=0.572883;AN=5008;NS=2504;DP=13247;EAS_AF=0.754;AMR_AF=0.7392;AFR_AF=0.3646;EUR_AF=0.5626;SAS_AF=0.5603;AA=G|||;VT=SNP
6	92582660	rs6920127	C	T	100	PASS	AC=3033;AF=0.605631;AN=5008;NS=2504;DP=17195;EAS_AF=0.7569;AMR_AF=0.7478;AFR_AF=0.4539;EUR_AF=0.5775;SAS_AF=0.5828;AA=T|||;VT=SNP
6	92582973	rs79290913	T	A	100	PASS	AC=20;AF=0.00399361;AN=5008;NS=2504;DP=17124;EAS_AF=0;AMR_AF=0;AFR_AF=0;EUR_AF=0.0149;SAS_AF=0.0051;AA=T|||;VT=SNP
6	92583178	rs4707700	G	A	100	PASS	AC=2901;AF=0.579273;AN=5008;NS=2504;DP=17658;EAS_AF=0.754;AMR_AF=0.7421;AFR_AF=0.3858;EUR_AF=0.5646;SAS_AF=0.5603;AA=A|||;VT=SNP
6	92583818	rs12205220	T	A	100	PASS	AC=3484;AF=0.695687;AN=5008;NS=2504;DP=17659;EAS_AF=0.7857;AMR_AF=0.8055;AFR_AF=0.6203;EUR_AF=0.6521;SAS_AF=0.6718;AA=A|||;VT=SNP
6	92584086	rs7766876	G	A	100	PASS	AC=2868;AF=0.572684;AN=5008;NS=2504;DP=16799;EAS_AF=0.754;AMR_AF=0.7392;AFR_AF=0.3638;EUR_AF=0.5626;SAS_AF=0.5603;AA=G|||;VT=SNP
6	92584200	rs78928946	C	G	100	PASS	AC=101;AF=0.0201677;AN=5008;NS=2504;DP=16237;EAS_AF=0.001;AMR_AF=0.0216;AFR_AF=0.0015;EUR_AF=0.0666;SAS_AF=0.0164;AA=C|||;VT=SNP
6	92584221	rs7766782	C	A	100	PASS	AC=2868;AF=0.572684;AN=5008;NS=2504;DP=16392;EAS_AF=0.754;AMR_AF=0.7392;AFR_AF=0.3638;EUR_AF=0.5626;SAS_AF=0.5603;AA=C|||;VT=SNP
6	92584877	rs4707701	T	C	100	PASS	AC=4385;AF=0.875599;AN=5008;NS=2504;DP=16826;EAS_AF=0.8403;AMR_AF=0.9049;AFR_AF=0.9962;EUR_AF=0.8131;SAS_AF=0.7924;AA=C|||;VT=SNP
6	92585109	rs4707702	G	A	100	PASS	AC=3032;AF=0.605431;AN=5008;NS=2504;DP=20652;EAS_AF=0.7569;AMR_AF=0.7478;AFR_AF=0.4531;EUR_AF=0.5775;SAS_AF=0.5828;AA=A|||;VT=SNP
6	92585210	rs4707703	C	T	100	PASS	AC=2842;AF=0.567492;AN=5008;NS=2504;DP=18900;EAS_AF=0.754;AMR_AF=0.7392;AFR_AF=0.3442;EUR_AF=0.5626;SAS_AF=0.5603;AA=C|||;VT=SNP
6	92585537	rs9345184	A	G	100	PASS	AC=2906;AF=0.580272;AN=5008;NS=2504;DP=13887;EAS_AF=0.756;AMR_AF=0.7421;AFR_AF=0.3835;EUR_AF=0.5626;SAS_AF=0.5685;AA=G|||;VT=SNP
6	92585948	rs9353870	A	C	100	PASS	AC=2816;AF=0.5623;AN=5008;NS=2504;DP=12628;EAS_AF=0.754;AMR_AF=0.7349;AFR_AF=0.3434;EUR_AF=0.5417;SAS_AF=0.5593;AA=A|||;VT=SNP
6	92586000	rs117428619	C	A	100	PASS	AC=29;AF=0.00579073;AN=5008;NS=2504;DP=2510;EAS_AF=0;AMR_AF=0.0086;AFR_AF=0;EUR_AF=0.0229;SAS_AF=0;AA=C|||;VT=SNP
6	92586742	rs6901571	A	G	100	PASS	AC=2843;AF=0.567692;AN=5008;NS=2504;DP=16735;EAS_AF=0.755;AMR_AF=0.7349;AFR_AF=0.3623;EUR_AF=0.5427;SAS_AF=0.5593;AA=G|||;VT=SNP
6	92587006	rs6929093	T	G	100	PASS	AC=2844;AF=0.567891;AN=5008;NS=2504;DP=16455;EAS_AF=0.755;AMR_AF=0.7349;AFR_AF=0.3631;EUR_AF=0.5427;SAS_AF=0.5593;AA=G|||;VT=SNP
6	92587093	rs6929276	T	G	100	PASS	AC=2817;AF=0.5625;AN=5008;NS=2504;DP=14940;EAS_AF=0.751;AMR_AF=0.7349;AFR_AF=0.3449;EUR_AF=0.5427;SAS_AF=0.5603;AA=T|||;VT=SNP
6	92587370	rs4145211	C	T	100	PASS	AC=2851;AF=0.569289;AN=5008;NS=2504;DP=14646;EAS_AF=0.755;AMR_AF=0.7363;AFR_AF=0.3676;EUR_AF=0.5427;SAS_AF=0.5593;AA=T|||;VT=SNP
6	92587635	rs112157193	A	G	100	PASS	AC=260;AF=0.0519169;AN=5008;NS=2504;DP=14780;EAS_AF=0.001;AMR_AF=0.0576;AFR_AF=0.0348;EUR_AF=0.1233;SAS_AF=0.0501;AA=A|||;VT=SNP
6	92588241	rs1032632	G	A	100	PASS	AC=2843;AF=0.567692;AN=5008;NS=2504;DP=17102;EAS_AF=0.755;AMR_AF=0.7349;AFR_AF=0.3623;EUR_AF=0.5427;SAS_AF=0.5593;AA=G|||;VT=SNP
6	92588333	rs1032631	A	G	100	PASS	AC=2843;AF=0.567692;AN=5008;NS=2504;DP=17296;EAS_AF=0.755;AMR_AF=0.7349;AFR_AF=0.3623;EUR_AF=0.5427;SAS_AF=0.5593;AA=A|||;VT=SNP
6	92588543	rs1498246	T	A	100	PASS	AC=2871;AF=0.573283;AN=5008;NS=2504;DP=16353;EAS_AF=0.755;AMR_AF=0.7378;AFR_AF=0.382;EUR_AF=0.5427;SAS_AF=0.5593;AA=A|||;VT=SNP
6	92589105	rs117222587	T	C	100	PASS	AC=35;AF=0.00698882;AN=5008;NS=2504;DP=17736;EAS_AF=0;AMR_AF=0.0043;AFR_AF=0.0008;EUR_AF=0.0278;SAS_AF=0.0031;AA=T|||;VT=SNP
6	92589179	rs76266576	T	A	100	PASS	AC=101;AF=0.0201677;AN=5008;NS=2504;DP=18820;EAS_AF=0.001;AMR_AF=0.0216;AFR_AF=0.0015;EUR_AF=0.0666;SAS_AF=0.0164;AA=T|||;VT=SNP
6	92589278	rs77316070	G	A	100	PASS	AC=101;AF=0.0201677;AN=5008;NS=2504;DP=18841;EAS_AF=0.001;AMR_AF=0.0216;AFR_AF=0.0015;EUR_AF=0.0666;SAS_AF=0.0164;AA=G|||;VT=SNP
6	92589316	rs17558788	C	T	100	PASS	AC=327;AF=0.0652955;AN=5008;NS=2504;DP=20399;EAS_AF=0.0288;AMR_AF=0.049;AFR_AF=0.0794;EUR_AF=0.0716;SAS_AF=0.089;AA=C|||;VT=SNP
6	92589469	rs80265249	T	G	100	PASS	AC=282;AF=0.0563099;AN=5008;NS=2504;DP=19141;EAS_AF=0.001;AMR_AF=0.0576;AFR_AF=0.0507;EUR_AF=0.1243;SAS_AF=0.0501;AA=T|||;VT=SNP
6	92589731	rs79880300	A	T	100	PASS	AC=1067;AF=0.213059;AN=5008;NS=2504;DP=15591;EAS_AF=0.0595;AMR_AF=0.2723;AFR_AF=0.1006;EUR_AF=0.3598;SAS_AF=0.3303;AA=A|||;VT=SNP
6	92589873	rs9359960	A	T	100	PASS	AC=2821;AF=0.563299;AN=5008;NS=2504;DP=15268;EAS_AF=0.7619;AMR_AF=0.7349;AFR_AF=0.3366;EUR_AF=0.5427;SAS_AF=0.5644;AA=A|||;VT=SNP
6	92590109	rs4318847	A	G	100	PASS	AC=2366;AF=0.472444;AN=5008;NS=2504;DP=12747;EAS_AF=0.4841;AMR_AF=0.6844;AFR_AF=0.3775;EUR_AF=0.4483;SAS_AF=0.4632;AA=G|||;VT=SNP
6	92590637	rs9345185	T	C	100	PASS	AC=2341;AF=0.467452;AN=5008;NS=2504;DP=15417;EAS_AF=0.4861;AMR_AF=0.6873;AFR_AF=0.3601;EUR_AF=0.4493;SAS_AF=0.456;AA=T|||;VT=SNP
6	92590647	rs9342303	C	A	100	PASS	AC=921;AF=0.183906;AN=5008;NS=2504;DP=16068;EAS_AF=0.3095;AMR_AF=0.1052;AFR_AF=0.1316;EUR_AF=0.166;SAS_AF=0.1994;AA=C|||;VT=SNP
6	92590924	rs117771067	C	T	100	PASS	AC=44;AF=0.00878594;AN=5008;NS=2504;DP=18284;EAS_AF=0;AMR_AF=0.0101;AFR_AF=0.0008;EUR_AF=0.0179;SAS_AF=0.0184;AA=C|||;VT=SNP
6	92591647	rs146913678	G	A	100	PASS	AC=398;AF=0.0794728;AN=5008;NS=2504;DP=15484;EAS_AF=0.001;AMR_AF=0.0591;AFR_AF=0.143;EUR_AF=0.1193;SAS_AF=0.0481;AA=g|||;VT=SNP
6	92591904	rs2018019	G	A	100	PASS	AC=2325;AF=0.464257;AN=5008;NS=2504;DP=16000;EAS_AF=0.4861;AMR_AF=0.6859;AFR_AF=0.3487;EUR_AF=0.4493;SAS_AF=0.456;AA=G|||;VT=SNP
6	92591941	rs13210308	T	A	100	PASS	AC=877;AF=0.17512;AN=5008;NS=2504;DP=17273;EAS_AF=0.3095;AMR_AF=0.1023;AFR_AF=0.0998;EUR_AF=0.166;SAS_AF=0.1994;AA=T|||;VT=SNP
6	92592179	rs144050017	C	T	100	PASS	AC=21;AF=0.00419329;AN=5008;NS=2504;DP=18796;EAS_AF=0;AMR_AF=0.0029;AFR_AF=0.0008;EUR_AF=0.0169;SAS_AF=0.001;AA=C|||;VT=SNP
6	92592386	rs77914787	G	C	100	PASS	AC=72;AF=0.014377;AN=5008;NS=2504;DP=20699;EAS_AF=0.001;AMR_AF=0.0274;AFR_AF=0.0023;EUR_AF=0.0348;SAS_AF=0.0143;AA=G|||;VT=SNP
6	92592437	rs9451850	A	G	100	PASS	AC=969;AF=0.19349;AN=5008;NS=2504;DP=19305;EAS_AF=0.3095;AMR_AF=0.1081;AFR_AF=0.1664;EUR_AF=0.166;SAS_AF=0.1994;AA=A|||;VT=SNP
6	92593021	rs9362921	T	A	100	PASS	AC=1149;AF=0.229433;AN=5008;NS=2504;DP=15859;EAS_AF=0.3115;AMR_AF=0.1153;AFR_AF=0.2693;EUR_AF=0.1809;SAS_AF=0.2219;AA=A|||;VT=SNP
6	92593313	rs1391500	A	G	100	PASS	AC=969;AF=0.19349;AN=5008;NS=2504;DP=15355;EAS_AF=0.3095;AMR_AF=0.1081;AFR_AF=0.1664;EUR_AF=0.166;SAS_AF=0.1994;AA=A|||;VT=SNP
6	92593515	rs1391501	T	C	100	PASS	AC=923;AF=0.184305;AN=5008;NS=2504;DP=17165;EAS_AF=0.3095;AMR_AF=0.1052;AFR_AF=0.1331;EUR_AF=0.166;SAS_AF=0.1994;AA=T|||;VT=SNP
6	92594847	rs10944558	A	G	100	PASS	AC=2326;AF=0.464457;AN=5008;NS=2504;DP=19962;EAS_AF=0.4871;AMR_AF=0.6859;AFR_AF=0.3487;EUR_AF=0.4493;SAS_AF=0.456;AA=A|||;VT=SNP
6	92594852	rs80165497	C	T	100	PASS	AC=379;AF=0.0756789;AN=5008;NS=2504;DP=20062;EAS_AF=0.001;AMR_AF=0.0591;AFR_AF=0.1278;EUR_AF=0.1203;SAS_AF=0.0481;AA=C|||;VT=SNP
6	92595066	rs12523920	T	C	100	PASS	AC=24;AF=0.00479233;AN=5008;NS=2504;DP=20389;EAS_AF=0;AMR_AF=0.0058;AFR_AF=0;EUR_AF=0.0169;SAS_AF=0.0031;AA=T|||;VT=SNP
6	92595284	rs9345186	G	A	100	PASS	AC=969;AF=0.19349;AN=5008;NS=2504;DP=18918;EAS_AF=0.3095;AMR_AF=0.1081;AFR_AF=0.1664;EUR_AF=0.166;SAS_AF=0.1994;AA=G|||;VT=SNP
6	92595344	rs9353871	T	C	100	PASS	AC=3941;AF=0.786941;AN=5008;NS=2504;DP=18583;EAS_AF=0.7986;AMR_AF=0.8674;AFR_AF=0.8079;EUR_AF=0.7515;SAS_AF=0.726;AA=C|||;VT=SNP
6	92596170	rs34524284	C	T	100	PASS	AC=924;AF=0.184505;AN=5008;NS=2504;DP=18274;EAS_AF=0.3095;AMR_AF=0.1052;AFR_AF=0.1331;EUR_AF=0.167;SAS_AF=0.1994;AA=G|||;VT=SNP
6	92596344	rs4707704	C	T	100	PASS	AC=887;AF=0.177117;AN=5008;NS=2504;DP=19717;EAS_AF=0.4226;AMR_AF=0.3919;AFR_AF=0.0129;EUR_AF=0.0696;SAS_AF=0.1043;AA=C|||;VT=SNP
6	92596627	rs9444918	G	A	100	PASS	AC=1124;AF=0.224441;AN=5008;NS=2504;DP=21730;EAS_AF=0.3115;AMR_AF=0.1153;AFR_AF=0.2504;EUR_AF=0.1809;SAS_AF=0.2219;AA=A|||;VT=SNP
6	92598369	rs9345187	A	G	100	PASS	AC=1124;AF=0.224441;AN=5008;NS=2504;DP=18546;EAS_AF=0.3115;AMR_AF=0.1167;AFR_AF=0.2496;EUR_AF=0.1809;SAS_AF=0.2219;AA=G|||;VT=SNP
6	92598747	rs112830944	A	G	100	PASS	AC=379;AF=0.0756789;AN=5008;NS=2504;DP=20552;EAS_AF=0.001;AMR_AF=0.0591;AFR_AF=0.1278;EUR_AF=0.1203;SAS_AF=0.0481;AA=A|||;VT=SNP
6	92598818	rs6899854	G	A	100	PASS	AC=3951;AF=0.788938;AN=5008;NS=2504;DP=18476;EAS_AF=0.7986;AMR_AF=0.8689;AFR_AF=0.8139;EUR_AF=0.7515;SAS_AF=0.727;AA=A|||;VT=SNP
6	92599475	rs78395571	C	G	100	PASS	AC=68;AF=0.0135783;AN=5008;NS=2504;DP=15956;EAS_AF=0;AMR_AF=0.0288;AFR_AF=0.0015;EUR_AF=0.0388;SAS_AF=0.0072;AA=C|||;VT=SNP
6	92599727	rs9353872	G	A	100	PASS	AC=1123;AF=0.224241;AN=5008;NS=2504;DP=14691;EAS_AF=0.3115;AMR_AF=0.1153;AFR_AF=0.2496;EUR_AF=0.1809;SAS_AF=0.2219;AA=A|||;VT=SNP
6	92600101	rs79291330	T	C	100	PASS	AC=212;AF=0.0423323;AN=5008;NS=2504;DP=14569;EAS_AF=0.001;AMR_AF=0.0562;AFR_AF=0.0038;EUR_AF=0.1193;SAS_AF=0.0481;AA=T|||;VT=SNP
6	92600540	rs16885053	G	A	100	PASS	AC=969;AF=0.19349;AN=5008;NS=2504;DP=17894;EAS_AF=0.3095;AMR_AF=0.1081;AFR_AF=0.1664;EUR_AF=0.166;SAS_AF=0.1994;AA=G|||;VT=SNP
6	92600614	rs9451851	T	G	100	PASS	AC=969;AF=0.19349;AN=5008;NS=2504;DP=19089;EAS_AF=0.3095;AMR_AF=0.1081;AFR_AF=0.1664;EUR_AF=0.166;SAS_AF=0.1994;AA=G|||;VT=SNP
6	92600947	rs9444920	G	A	100	PASS	AC=924;AF=0.184505;AN=5008;NS=2504;DP=16629;EAS_AF=0.3105;AMR_AF=0.1052;AFR_AF=0.1331;EUR_AF=0.166;SAS_AF=0.1994;AA=G|||;VT=SNP
6	92601437	rs61530509	C	A	100	PASS	AC=363;AF=0.072484;AN=5008;NS=2504;DP=16417;EAS_AF=0.001;AMR_AF=0.0576;AFR_AF=0.1172;EUR_AF=0.1203;SAS_AF=0.047;AA=C|||;VT=SNP
6	92601636	rs7746039	T	C	100	PASS	AC=1560;AF=0.311502;AN=5008;NS=2504;DP=17988;EAS_AF=0.3125;AMR_AF=0.1787;AFR_AF=0.4175;EUR_AF=0.3032;SAS_AF=0.2699;AA=C|||;VT=SNP
6	92602542	rs7769492	G	A	100	PASS	AC=1125;AF=0.224641;AN=5008;NS=2504;DP=19964;EAS_AF=0.3115;AMR_AF=0.1167;AFR_AF=0.2504;EUR_AF=0.1809;SAS_AF=0.2219;AA=A|||;VT=SNP
6	92602785	rs12526472	A	G	100	PASS	AC=2381;AF=0.475439;AN=5008;NS=2504;DP=19779;EAS_AF=0.4861;AMR_AF=0.6888;AFR_AF=0.3896;EUR_AF=0.4493;SAS_AF=0.456;AA=A|||;VT=SNP
6	92603229	rs9451852	T	C	100	PASS	AC=1124;AF=0.224441;AN=5008;NS=2504;DP=16850;EAS_AF=0.3115;AMR_AF=0.1153;AFR_AF=0.2504;EUR_AF=0.1809;SAS_AF=0.2219;AA=C|||;VT=SNP
6	92603412	rs9451853	G	A	100	PASS	AC=1556;AF=0.310703;AN=5008;NS=2504;DP=13923;EAS_AF=0.3125;AMR_AF=0.1772;AFR_AF=0.416;EUR_AF=0.3022;SAS_AF=0.2699;AA=A|||;VT=SNP
6	92604703	rs7742254	G	A	100	PASS	AC=3948;AF=0.788339;AN=5008;NS=2504;DP=15105;EAS_AF=0.7986;AMR_AF=0.8703;AFR_AF=0.8124;EUR_AF=0.7515;SAS_AF=0.7249;AA=A|||;VT=SNP
6	92604758	rs76378537	C	A	100	PASS	AC=362;AF=0.0722843;AN=5008;NS=2504;DP=16001;EAS_AF=0.001;AMR_AF=0.0576;AFR_AF=0.1157;EUR_AF=0.1203;SAS_AF=0.0481;AA=C|||;VT=SNP
6	92605714	rs9451854	T	C	100	PASS	AC=1171;AF=0.233826;AN=5008;NS=2504;DP=18817;EAS_AF=0.3095;AMR_AF=0.1268;AFR_AF=0.171;EUR_AF=0.2008;SAS_AF=0.3507;AA=T|||;VT=SNP
6	92606067	rs9451855	T	C	100	PASS	AC=3453;AF=0.689497;AN=5008;NS=2504;DP=19479;EAS_AF=0.7976;AMR_AF=0.804;AFR_AF=0.615;EUR_AF=0.6153;SAS_AF=0.6738;AA=C|||;VT=SNP
6	92606180	rs35577352	G	A	100	PASS	AC=915;AF=0.182708;AN=5008;NS=2504;DP=20940;EAS_AF=0.3085;AMR_AF=0.1167;AFR_AF=0.0794;EUR_AF=0.1988;SAS_AF=0.2229;AA=G|||;VT=SNP
6	92608041	rs34924049	C	A	100	PASS	AC=1222;AF=0.24401;AN=5008;NS=2504;DP=16880;EAS_AF=0.3433;AMR_AF=0.1326;AFR_AF=0.2186;EUR_AF=0.2167;SAS_AF=0.2832;AA=A|||;VT=SNP
6	92608391	rs73516496	A	G	100	PASS	AC=368;AF=0.0734824;AN=5008;NS=2504;DP=16892;EAS_AF=0.001;AMR_AF=0.0576;AFR_AF=0.121;EUR_AF=0.1203;SAS_AF=0.047;AA=A|||;VT=SNP
6	92609769	rs34182416	A	G	100	PASS	AC=1045;AF=0.208666;AN=5008;NS=2504;DP=13731;EAS_AF=0.3095;AMR_AF=0.1268;AFR_AF=0.1702;EUR_AF=0.2008;SAS_AF=0.2229;AA=A|||;VT=SNP
6	92610508	rs75080752	A	T	100	PASS	AC=108;AF=0.0215655;AN=5008;NS=2504;DP=19627;EAS_AF=0;AMR_AF=0.0288;AFR_AF=0.0061;EUR_AF=0.0636;SAS_AF=0.0164;AA=A|||;VT=SNP
6	92610764	rs7745992	C	G	100	PASS	AC=2255;AF=0.45028;AN=5008;NS=2504;DP=20377;EAS_AF=0.4871;AMR_AF=0.6671;AFR_AF=0.3434;EUR_AF=0.4135;SAS_AF=0.4407;AA=C|||;VT=SNP
6	92611113	rs72921113	C	G	100	PASS	AC=25;AF=0.00499201;AN=5008;NS=2504;DP=19768;EAS_AF=0;AMR_AF=0.0058;AFR_AF=0;EUR_AF=0.0179;SAS_AF=0.0031;AA=C|||;VT=SNP
6	92611242	rs117147607	C	T	100	PASS	AC=46;AF=0.0091853;AN=5008;NS=2504;DP=21592;EAS_AF=0;AMR_AF=0.0058;AFR_AF=0;EUR_AF=0.0119;SAS_AF=0.0307;AA=C|||;VT=SNP
6	92611525	rs1498258	T	C	100	PASS	AC=1053;AF=0.210264;AN=5008;NS=2504;DP=18914;EAS_AF=0.3105;AMR_AF=0.1268;AFR_AF=0.1747;EUR_AF=0.2008;SAS_AF=0.2239;AA=T|||;VT=SNP
6	92611795	rs1498259	G	C	100	PASS	AC=23;AF=0.00459265;AN=5008;NS=2504;DP=17071;EAS_AF=0;AMR_AF=0.0115;AFR_AF=0.0023;EUR_AF=0.0109;SAS_AF=0.001;AA=G|||;VT=SNP
6	92612461	rs9351292	C	A	100	PASS	AC=1696;AF=0.338658;AN=5008;NS=2504;DP=21038;EAS_AF=0.7113;AMR_AF=0.4914;AFR_AF=0.1029;EUR_AF=0.2336;SAS_AF=0.273;AA=C|||;VT=SNP
6	92612745	rs16885061	A	G	100	PASS	AC=206;AF=0.0411342;AN=5008;NS=2504;DP=19519;EAS_AF=0.0278;AMR_AF=0.013;AFR_AF=0.0779;EUR_AF=0.0149;SAS_AF=0.0521;AA=A|||;VT=SNP
6	92612975	rs4706402	T	C	100	PASS	AC=1623;AF=0.324081;AN=5008;NS=2504;DP=19005;EAS_AF=0.7103;AMR_AF=0.487;AFR_AF=0.0522;EUR_AF=0.2316;SAS_AF=0.273;AA=G|||;VT=SNP
6	92613279	rs56310448	T	C	100	PASS	AC=206;AF=0.0411342;AN=5008;NS=2504;DP=20454;EAS_AF=0.0278;AMR_AF=0.013;AFR_AF=0.0779;EUR_AF=0.0149;SAS_AF=0.0521;AA=T|||;VT=SNP
6	92613549	rs77738891	C	T	100	PASS	AC=206;AF=0.0411342;AN=5008;NS=2504;DP=20564;EAS_AF=0.0278;AMR_AF=0.013;AFR_AF=0.0779;EUR_AF=0.0149;SAS_AF=0.0521;AA=C|||;VT=SNP
6	92613796	rs144777446	G	A	100	PASS	AC=21;AF=0.00419329;AN=5008;NS=2504;DP=19516;EAS_AF=0;AMR_AF=0.0086;AFR_AF=0.0008;EUR_AF=0.008;SAS_AF=0.0061;AA=G|||;VT=SNP
6	92614115	rs62418465	G	A	100	PASS	AC=905;AF=0.180711;AN=5008;NS=2504;DP=17053;EAS_AF=0.0635;AMR_AF=0.2493;AFR_AF=0.0272;EUR_AF=0.3201;SAS_AF=0.317;AA=G|||;VT=SNP
6	92614361	rs73516500	C	G	100	PASS	AC=367;AF=0.0732827;AN=5008;NS=2504;DP=16420;EAS_AF=0.001;AMR_AF=0.0533;AFR_AF=0.1225;EUR_AF=0.1203;SAS_AF=0.047;AA=C|||;VT=SNP
6	92614485	rs9351293	C	T	100	PASS	AC=1740;AF=0.347444;AN=5008;NS=2504;DP=15360;EAS_AF=0.7113;AMR_AF=0.4957;AFR_AF=0.1346;EUR_AF=0.2336;SAS_AF=0.272;AA=C|||;VT=SNP
6	92615191	rs16885062	C	T	100	PASS	AC=180;AF=0.0359425;AN=5008;NS=2504;DP=15509;EAS_AF=0.0278;AMR_AF=0.013;AFR_AF=0.0582;EUR_AF=0.0149;SAS_AF=0.0521;AA=C|||;VT=SNP
6	92615457	rs1391502	A	C	100	PASS	AC=1696;AF=0.338658;AN=5008;NS=2504;DP=14999;EAS_AF=0.7113;AMR_AF=0.4928;AFR_AF=0.1029;EUR_AF=0.2336;SAS_AF=0.272;AA=A|||;VT=SNP
6	92616100	rs2101979	C	T	100	PASS	AC=1710;AF=0.341454;AN=5008;NS=2504;DP=21190;EAS_AF=0.7113;AMR_AF=0.4986;AFR_AF=0.1029;EUR_AF=0.2416;SAS_AF=0.274;AA=C|||;VT=SNP
6	92616418	rs9451856	A	G	100	PASS	AC=2605;AF=0.520168;AN=5008;NS=2504;DP=17699;EAS_AF=0.7708;AMR_AF=0.5865;AFR_AF=0.4463;EUR_AF=0.4026;SAS_AF=0.4356;AA=G|||;VT=SNP
6	92617060	rs1587321	G	A	100	PASS	AC=187;AF=0.0373403;AN=5008;NS=2504;DP=19123;EAS_AF=0.0278;AMR_AF=0.013;AFR_AF=0.0651;EUR_AF=0.0149;SAS_AF=0.0501;AA=G|||;VT=SNP
6	92617115	rs1603728	A	G	100	PASS	AC=1975;AF=0.394369;AN=5008;NS=2504;DP=18286;EAS_AF=0.7411;AMR_AF=0.5173;AFR_AF=0.2179;EUR_AF=0.2575;SAS_AF=0.3292;AA=G|||;VT=SNP
6	92618158	rs12193718	A	G	100	PASS	AC=1429;AF=0.285343;AN=5008;NS=2504;DP=12268;EAS_AF=0.0665;AMR_AF=0.2896;AFR_AF=0.3646;EUR_AF=0.3469;SAS_AF=0.3374;AA=A|||;VT=SNP
6	92618654	rs79447891	T	A	100	PASS	AC=196;AF=0.0391374;AN=5008;NS=2504;DP=13231;EAS_AF=0.0288;AMR_AF=0.0173;AFR_AF=0.0469;EUR_AF=0.0338;SAS_AF=0.0603;AA=T|||;VT=SNP
6	92619872	rs2325411	C	T	100	PASS	AC=1775;AF=0.354433;AN=5008;NS=2504;DP=18678;EAS_AF=0.7113;AMR_AF=0.5014;AFR_AF=0.1513;EUR_AF=0.2416;SAS_AF=0.273;AA=C|||;VT=SNP
6	92620353	rs4588661	C	A	100	PASS	AC=1663;AF=0.332069;AN=5008;NS=2504;DP=18244;EAS_AF=0.7133;AMR_AF=0.4928;AFR_AF=0.0711;EUR_AF=0.2396;SAS_AF=0.273;AA=C|||;VT=SNP
6	92620551	rs991879	C	A	100	PASS	AC=1650;AF=0.329473;AN=5008;NS=2504;DP=18393;EAS_AF=0.7123;AMR_AF=0.4957;AFR_AF=0.0552;EUR_AF=0.2435;SAS_AF=0.2761;AA=C|||;VT=SNP
6	92620641	rs991880	G	T	100	PASS	AC=1631;AF=0.325679;AN=5008;NS=2504;DP=18747;EAS_AF=0.7073;AMR_AF=0.4899;AFR_AF=0.0522;EUR_AF=0.2406;SAS_AF=0.273;AA=G|||;VT=SNP
6	92620795	rs991881	C	T	100	PASS	AC=1727;AF=0.344848;AN=5008;NS=2504;DP=18260;EAS_AF=0.6875;AMR_AF=0.4971;AFR_AF=0.1362;EUR_AF=0.2406;SAS_AF=0.273;AA=C|||;VT=SNP
6	92620913	rs16885076	A	G	100	PASS	AC=190;AF=0.0379393;AN=5008;NS=2504;DP=19319;EAS_AF=0.0278;AMR_AF=0.013;AFR_AF=0.0651;EUR_AF=0.0159;SAS_AF=0.0521;AA=A|||;VT=SNP
6	92621160	rs2088495	C	T	100	PASS	AC=1736;AF=0.346645;AN=5008;NS=2504;DP=17408;EAS_AF=0.6925;AMR_AF=0.5;AFR_AF=0.1369;EUR_AF=0.2416;SAS_AF=0.273;AA=C|||;VT=SNP
6	92621232	rs118006910	A	G	100	PASS	AC=43;AF=0.00858626;AN=5008;NS=2504;DP=17599;EAS_AF=0;AMR_AF=0.0101;AFR_AF=0.0008;EUR_AF=0.0179;SAS_AF=0.0174;AA=A|||;VT=SNP
6	92621515	rs143263519	G	A	100	PASS	AC=180;AF=0.0359425;AN=5008;NS=2504;DP=12952;EAS_AF=0.0288;AMR_AF=0.0159;AFR_AF=0.0363;EUR_AF=0.0328;SAS_AF=0.0603;AA=G|||;VT=SNP
6	92621557	rs7758545	T	C	100	PASS	AC=4062;AF=0.811102;AN=5008;NS=2504;DP=10431;EAS_AF=0.8383;AMR_AF=0.8775;AFR_AF=0.829;EUR_AF=0.7515;SAS_AF=0.773;AA=C|||;VT=SNP
6	92621714	rs7738337	C	A	100	PASS	AC=1734;AF=0.346246;AN=5008;NS=2504;DP=14999;EAS_AF=0.6925;AMR_AF=0.5;AFR_AF=0.1354;EUR_AF=0.2416;SAS_AF=0.273;AA=C|||;VT=SNP
6	92622649	rs16885081	A	G	100	PASS	AC=152;AF=0.0303514;AN=5008;NS=2504;DP=17650;EAS_AF=0.0268;AMR_AF=0.0101;AFR_AF=0.0386;EUR_AF=0.0159;SAS_AF=0.0521;AA=A|||;VT=SNP
6	92623049	rs6933355	T	C	100	PASS	AC=619;AF=0.123602;AN=5008;NS=2504;DP=14117;EAS_AF=0.0298;AMR_AF=0.0648;AFR_AF=0.2239;EUR_AF=0.1441;SAS_AF=0.1053;AA=T|||;VT=SNP
6	92623335	rs78975005	C	A	100	PASS	AC=179;AF=0.0357428;AN=5008;NS=2504;DP=15822;EAS_AF=0.0268;AMR_AF=0.013;AFR_AF=0.0575;EUR_AF=0.0159;SAS_AF=0.0521;AA=C|||;VT=SNP
6	92624665	rs994749	A	G	100	PASS	AC=1931;AF=0.385583;AN=5008;NS=2504;DP=19260;EAS_AF=0.7212;AMR_AF=0.513;AFR_AF=0.202;EUR_AF=0.2575;SAS_AF=0.3292;AA=G|||;VT=SNP
6	92624837	rs1010643	A	T	100	PASS	AC=1736;AF=0.346645;AN=5008;NS=2504;DP=18112;EAS_AF=0.6925;AMR_AF=0.5;AFR_AF=0.1369;EUR_AF=0.2416;SAS_AF=0.273;AA=T|||;VT=SNP
6	92624964	rs1010642	C	G	100	PASS	AC=1736;AF=0.346645;AN=5008;NS=2504;DP=17919;EAS_AF=0.6925;AMR_AF=0.5;AFR_AF=0.1369;EUR_AF=0.2416;SAS_AF=0.273;AA=C|||;VT=SNP
6	92625305	rs1010641	G	C	100	PASS	AC=1736;AF=0.346645;AN=5008;NS=2504;DP=18774;EAS_AF=0.6925;AMR_AF=0.5;AFR_AF=0.1369;EUR_AF=0.2416;SAS_AF=0.273;AA=C|||;VT=SNP
6	92626107	rs9342305	A	G	100	PASS	AC=1736;AF=0.346645;AN=5008;NS=2504;DP=20980;EAS_AF=0.6925;AMR_AF=0.5;AFR_AF=0.1369;EUR_AF=0.2416;SAS_AF=0.273;AA=G|||;VT=SNP
6	92626343	rs4707708	C	G	100	PASS	AC=2576;AF=0.514377;AN=5008;NS=2504;DP=18213;EAS_AF=0.751;AMR_AF=0.5807;AFR_AF=0.4433;EUR_AF=0.4026;SAS_AF=0.4346;AA=G|||;VT=SNP
6	92626431	rs4707709	T	C	100	PASS	AC=1736;AF=0.346645;AN=5008;NS=2504;DP=18292;EAS_AF=0.6925;AMR_AF=0.5;AFR_AF=0.1369;EUR_AF=0.2416;SAS_AF=0.273;AA=T|||;VT=SNP
6	92626620	rs76567979	T	C	100	PASS	AC=217;AF=0.0433307;AN=5008;NS=2504;DP=17867;EAS_AF=0.0288;AMR_AF=0.0173;AFR_AF=0.0635;EUR_AF=0.0328;SAS_AF=0.0603;AA=T|||;VT=SNP
6	92626621	rs78500347	G	A	100	PASS	AC=187;AF=0.0373403;AN=5008;NS=2504;DP=17772;EAS_AF=0.0288;AMR_AF=0.0159;AFR_AF=0.0416;EUR_AF=0.0328;SAS_AF=0.0603;AA=G|||;VT=SNP
6	92626751	rs73754240	T	G	100	PASS	AC=189;AF=0.0377396;AN=5008;NS=2504;DP=17832;EAS_AF=0.0268;AMR_AF=0.013;AFR_AF=0.0651;EUR_AF=0.0159;SAS_AF=0.0521;AA=T|||;VT=SNP
6	92626806	rs17639833	T	A	100	PASS	AC=1463;AF=0.292133;AN=5008;NS=2504;DP=17533;EAS_AF=0.0873;AMR_AF=0.2983;AFR_AF=0.3691;EUR_AF=0.3479;SAS_AF=0.3374;AA=T|||;VT=SNP
6	92627046	rs9345190	C	T	100	PASS	AC=1931;AF=0.385583;AN=5008;NS=2504;DP=16819;EAS_AF=0.7212;AMR_AF=0.513;AFR_AF=0.202;EUR_AF=0.2575;SAS_AF=0.3292;AA=T|||;VT=SNP
6	92627546	rs1391506	A	G	100	PASS	AC=195;AF=0.0389377;AN=5008;NS=2504;DP=18358;EAS_AF=0.0288;AMR_AF=0.013;AFR_AF=0.0651;EUR_AF=0.0159;SAS_AF=0.0562;AA=A|||;VT=SNP
6	92627621	rs1391505	C	T	100	PASS	AC=189;AF=0.0377396;AN=5008;NS=2504;DP=19867;EAS_AF=0.0268;AMR_AF=0.013;AFR_AF=0.0651;EUR_AF=0.0159;SAS_AF=0.0521;AA=C|||;VT=SNP
6	92627946	rs1498260	G	T	100	PASS	AC=1736;AF=0.346645;AN=5008;NS=2504;DP=19391;EAS_AF=0.6925;AMR_AF=0.5;AFR_AF=0.1369;EUR_AF=0.2416;SAS_AF=0.273;AA=G|||;VT=SNP
6	92628402	rs73754241	A	G	100	PASS	AC=195;AF=0.0389377;AN=5008;NS=2504;DP=15445;EAS_AF=0.0288;AMR_AF=0.013;AFR_AF=0.0651;EUR_AF=0.0159;SAS_AF=0.0562;AA=G|||;VT=SNP
6	92628931	rs9342306	T	C	100	PASS	AC=1065;AF=0.21266;AN=5008;NS=2504;DP=15926;EAS_AF=0.4425;AMR_AF=0.4107;AFR_AF=0.0484;EUR_AF=0.1083;SAS_AF=0.1646;AA=T|||;VT=SNP
6	92628982	rs77132754	G	A	100	PASS	AC=72;AF=0.014377;AN=5008;NS=2504;DP=15853;EAS_AF=0;AMR_AF=0.0231;AFR_AF=0.0015;EUR_AF=0.0457;SAS_AF=0.0082;AA=G|||;VT=SNP
6	92629355	rs2325412	C	T	100	PASS	AC=1689;AF=0.33726;AN=5008;NS=2504;DP=15842;EAS_AF=0.6925;AMR_AF=0.4971;AFR_AF=0.1029;EUR_AF=0.2416;SAS_AF=0.273;AA=C|||;VT=SNP
6	92630669	rs9353873	C	T	100	PASS	AC=1695;AF=0.338458;AN=5008;NS=2504;DP=11388;EAS_AF=0.6925;AMR_AF=0.4986;AFR_AF=0.1067;EUR_AF=0.2416;SAS_AF=0.273;AA=c|||;VT=SNP
6	92630735	rs58706060	G	T	100	PASS	AC=329;AF=0.0656949;AN=5008;NS=2504;DP=12189;EAS_AF=0.001;AMR_AF=0.0447;AFR_AF=0.1067;EUR_AF=0.1113;SAS_AF=0.045;AA=G|||;VT=SNP
6	92630841	rs4310024	G	A	100	PASS	AC=4060;AF=0.810703;AN=5008;NS=2504;DP=10801;EAS_AF=0.8383;AMR_AF=0.879;AFR_AF=0.8283;EUR_AF=0.7505;SAS_AF=0.772;AA=A|||;VT=SNP
6	92630853	rs2047423	A	G	100	PASS	AC=4061;AF=0.810903;AN=5008;NS=2504;DP=10950;EAS_AF=0.8383;AMR_AF=0.879;AFR_AF=0.829;EUR_AF=0.7505;SAS_AF=0.772;AA=A|||;VT=SNP
6	92631639	rs74648379	G	T	100	PASS	AC=179;AF=0.0357428;AN=5008;NS=2504;DP=17030;EAS_AF=0.0268;AMR_AF=0.013;AFR_AF=0.0575;EUR_AF=0.0159;SAS_AF=0.0521;AA=G|||;VT=SNP
6	92632231	rs73522722	C	T	100	PASS	AC=360;AF=0.071885;AN=5008;NS=2504;DP=17423;EAS_AF=0.001;AMR_AF=0.0432;AFR_AF=0.1309;EUR_AF=0.1113;SAS_AF=0.045;AA=C|||;VT=SNP
6	92632591	rs4305696	A	T	100	PASS	AC=4282;AF=0.855032;AN=5008;NS=2504;DP=18468;EAS_AF=0.8393;AMR_AF=0.8833;AFR_AF=0.9758;EUR_AF=0.7555;SAS_AF=0.7904;AA=T|||;VT=SNP
6	92633051	rs75358619	G	A	100	PASS	AC=196;AF=0.0391374;AN=5008;NS=2504;DP=17856;EAS_AF=0.0288;AMR_AF=0.013;AFR_AF=0.0658;EUR_AF=0.0159;SAS_AF=0.0562;AA=G|||;VT=SNP
6	92633083	rs79996534	T	C	100	PASS	AC=195;AF=0.0389377;AN=5008;NS=2504;DP=17985;EAS_AF=0.0288;AMR_AF=0.013;AFR_AF=0.0651;EUR_AF=0.0159;SAS_AF=0.0562;AA=T|||;VT=SNP
6	92633266	rs74998120	G	A	100	PASS	AC=208;AF=0.0415335;AN=5008;NS=2504;DP=19117;EAS_AF=0.0288;AMR_AF=0.013;AFR_AF=0.0651;EUR_AF=0.0159;SAS_AF=0.0695;AA=G|||;VT=SNP
6	92634158	rs1498263	A	G	100	PASS	AC=1735;AF=0.346446;AN=5008;NS=2504;DP=13898;EAS_AF=0.6925;AMR_AF=0.5;AFR_AF=0.1369;EUR_AF=0.2416;SAS_AF=0.272;AA=A|||;VT=SNP
6	92634258	rs1498262	C	T	100	PASS	AC=1735;AF=0.346446;AN=5008;NS=2504;DP=14257;EAS_AF=0.6925;AMR_AF=0.5;AFR_AF=0.1369;EUR_AF=0.2416;SAS_AF=0.272;AA=C|||;VT=SNP
6	92634693	rs9353874	C	A	100	PASS	AC=1615;AF=0.322484;AN=5008;NS=2504;DP=18183;EAS_AF=0.6925;AMR_AF=0.4914;AFR_AF=0.0522;EUR_AF=0.2396;SAS_AF=0.272;AA=C|||;VT=SNP
6	92635596	rs73754243	C	T	100	PASS	AC=195;AF=0.0389377;AN=5008;NS=2504;DP=17689;EAS_AF=0.0288;AMR_AF=0.013;AFR_AF=0.0651;EUR_AF=0.0159;SAS_AF=0.0562;AA=T|||;VT=SNP
6	92635865	rs73754244	G	A	100	PASS	AC=195;AF=0.0389377;AN=5008;NS=2504;DP=15050;EAS_AF=0.0288;AMR_AF=0.013;AFR_AF=0.0651;EUR_AF=0.0159;SAS_AF=0.0562;AA=G|||;VT=SNP
6	92636241	rs77529766	C	T	100	PASS	AC=133;AF=0.0265575;AN=5008;NS=2504;DP=15660;EAS_AF=0;AMR_AF=0.0403;AFR_AF=0.003;EUR_AF=0.0656;SAS_AF=0.0358;AA=C|||;VT=SNP
6	92636657	rs111325056	A	G	100	PASS	AC=25;AF=0.00499201;AN=5008;NS=2504;DP=15884;EAS_AF=0;AMR_AF=0.0115;AFR_AF=0.0023;EUR_AF=0.0129;SAS_AF=0.001;AA=A|||;VT=SNP
6	92636804	rs1566218	T	C	100	PASS	AC=4950;AF=0.988419;AN=5008;NS=2504;DP=16188;EAS_AF=1;AMR_AF=0.9755;AFR_AF=1;EUR_AF=0.9632;SAS_AF=0.9959;AA=C|||;VT=SNP
6	92636994	rs9294516	C	T	100	PASS	AC=968;AF=0.193291;AN=5008;NS=2504;DP=16189;EAS_AF=0.0585;AMR_AF=0.0908;AFR_AF=0.3964;EUR_AF=0.163;SAS_AF=0.1616;AA=T|||;VT=SNP
6	92637289	rs12196342	C	A	100	PASS	AC=1448;AF=0.289137;AN=5008;NS=2504;DP=12386;EAS_AF=0.0873;AMR_AF=0.2968;AFR_AF=0.3593;EUR_AF=0.3479;SAS_AF=0.3364;AA=C|||;VT=SNP
6	92638783	rs12664872	A	G	100	PASS	AC=1655;AF=0.330471;AN=5008;NS=2504;DP=15595;EAS_AF=0.6925;AMR_AF=0.5029;AFR_AF=0.053;EUR_AF=0.2634;SAS_AF=0.2791;AA=A|||;VT=SNP
6	92638995	rs9362923	C	T	100	PASS	AC=2419;AF=0.483027;AN=5008;NS=2504;DP=18539;EAS_AF=0.7222;AMR_AF=0.5793;AFR_AF=0.379;EUR_AF=0.4105;SAS_AF=0.3834;AA=C|||;VT=SNP
6	92639072	rs9362924	A	G	100	PASS	AC=1727;AF=0.344848;AN=5008;NS=2504;DP=18771;EAS_AF=0.6925;AMR_AF=0.5086;AFR_AF=0.1036;EUR_AF=0.2654;SAS_AF=0.2781;AA=A|||;VT=SNP
6	92639443	rs62418484	T	C	100	PASS	AC=404;AF=0.0806709;AN=5008;NS=2504;DP=16776;EAS_AF=0;AMR_AF=0.134;AFR_AF=0.0166;EUR_AF=0.2237;SAS_AF=0.0654;AA=T|||;VT=SNP
6	92639580	rs2173365	C	A	100	PASS	AC=1702;AF=0.339856;AN=5008;NS=2504;DP=16736;EAS_AF=0.6925;AMR_AF=0.5043;AFR_AF=0.1029;EUR_AF=0.2495;SAS_AF=0.273;AA=C|||;VT=SNP
6	92640753	rs73522733	A	C	100	PASS	AC=637;AF=0.127196;AN=5008;NS=2504;DP=16576;EAS_AF=0.0298;AMR_AF=0.0663;AFR_AF=0.2368;EUR_AF=0.1441;SAS_AF=0.1053;AA=A|||;VT=SNP
6	92641176	rs77039634	A	G	100	PASS	AC=619;AF=0.123602;AN=5008;NS=2504;DP=13316;EAS_AF=0.0298;AMR_AF=0.0648;AFR_AF=0.2224;EUR_AF=0.1441;SAS_AF=0.1074;AA=A|||;VT=SNP
6	92641182	rs9345191	A	G	100	PASS	AC=2394;AF=0.478035;AN=5008;NS=2504;DP=13412;EAS_AF=0.7222;AMR_AF=0.572;AFR_AF=0.3775;EUR_AF=0.3946;SAS_AF=0.3814;AA=G|||;VT=SNP
6	92641324	rs11757108	A	G	100	PASS	AC=40;AF=0.00798722;AN=5008;NS=2504;DP=12752;EAS_AF=0;AMR_AF=0.0086;AFR_AF=0.0008;EUR_AF=0.0099;SAS_AF=0.0235;AA=A|||;VT=SNP
6	92641939	rs1995145	T	C	100	PASS	AC=1483;AF=0.296126;AN=5008;NS=2504;DP=17295;EAS_AF=0.0883;AMR_AF=0.2983;AFR_AF=0.382;EUR_AF=0.3499;SAS_AF=0.3374;AA=t|||;VT=SNP
6	92642188	rs78306023	A	G	100	PASS	AC=206;AF=0.0411342;AN=5008;NS=2504;DP=18108;EAS_AF=0.0288;AMR_AF=0.0173;AFR_AF=0.0552;EUR_AF=0.0328;SAS_AF=0.0603;AA=a|||;VT=SNP
6	92642969	rs9359961	A	G	100	PASS	AC=1701;AF=0.339657;AN=5008;NS=2504;DP=17704;EAS_AF=0.6925;AMR_AF=0.5014;AFR_AF=0.1029;EUR_AF=0.2495;SAS_AF=0.274;AA=A|||;VT=SNP
6	92643232	rs9342307	C	T	100	PASS	AC=2391;AF=0.477436;AN=5008;NS=2504;DP=18302;EAS_AF=0.7212;AMR_AF=0.572;AFR_AF=0.3782;EUR_AF=0.3946;SAS_AF=0.3783;AA=T|||;VT=SNP
6	92643417	rs73522742	T	C	100	PASS	AC=361;AF=0.0720847;AN=5008;NS=2504;DP=16875;EAS_AF=0.001;AMR_AF=0.0432;AFR_AF=0.1316;EUR_AF=0.1113;SAS_AF=0.045;AA=T|||;VT=SNP
6	92643627	rs76433896	A	G	100	PASS	AC=189;AF=0.0377396;AN=5008;NS=2504;DP=15956;EAS_AF=0.001;AMR_AF=0.0403;AFR_AF=0.003;EUR_AF=0.1113;SAS_AF=0.045;AA=A|||;VT=SNP
6	92644059	rs1498257	A	G	100	PASS	AC=179;AF=0.0357428;AN=5008;NS=2504;DP=16606;EAS_AF=0.0268;AMR_AF=0.013;AFR_AF=0.0575;EUR_AF=0.0159;SAS_AF=0.0521;AA=A|||;VT=SNP
6	92644598	rs1498256	A	G	100	PASS	AC=1628;AF=0.32508;AN=5008;NS=2504;DP=17982;EAS_AF=0.6915;AMR_AF=0.4957;AFR_AF=0.0545;EUR_AF=0.2465;SAS_AF=0.273;AA=A|||;VT=SNP
6	92644612	rs1498255	C	G	100	PASS	AC=1629;AF=0.32528;AN=5008;NS=2504;DP=17877;EAS_AF=0.6915;AMR_AF=0.4957;AFR_AF=0.0545;EUR_AF=0.2465;SAS_AF=0.274;AA=C|||;VT=SNP
6	92644806	rs58185772	A	G	100	PASS	AC=199;AF=0.0397364;AN=5008;NS=2504;DP=16567;EAS_AF=0.0268;AMR_AF=0.0144;AFR_AF=0.0719;EUR_AF=0.0159;SAS_AF=0.0521;AA=A|||;VT=SNP
6	92645076	rs9362925	C	T	100	PASS	AC=2225;AF=0.444289;AN=5008;NS=2504;DP=15206;EAS_AF=0.7202;AMR_AF=0.5533;AFR_AF=0.3207;EUR_AF=0.333;SAS_AF=0.364;AA=A|||;VT=SNP
6	92645170	rs9351294	A	G	100	PASS	AC=2242;AF=0.447684;AN=5008;NS=2504;DP=14682;EAS_AF=0.7202;AMR_AF=0.549;AFR_AF=0.32;EUR_AF=0.334;SAS_AF=0.3845;AA=A|||;VT=SNP
6	92645346	rs1498254	G	A	100	PASS	AC=3905;AF=0.779752;AN=5008;NS=2504;DP=14631;EAS_AF=0.7718;AMR_AF=0.8703;AFR_AF=0.8222;EUR_AF=0.6998;SAS_AF=0.7485;AA=A|||;VT=SNP
6	92645552	rs1532499	A	T	100	PASS	AC=3997;AF=0.798123;AN=5008;NS=2504;DP=13612;EAS_AF=0.8046;AMR_AF=0.8818;AFR_AF=0.8366;EUR_AF=0.7097;SAS_AF=0.771;AA=T|||;VT=SNP
6	92646322	rs76970341	T	C	100	PASS	AC=420;AF=0.0838658;AN=5008;NS=2504;DP=17051;EAS_AF=0.0169;AMR_AF=0.1744;AFR_AF=0.0461;EUR_AF=0.1163;SAS_AF=0.1063;AA=T|||;VT=SNP
6	92646964	rs9294517	T	A	100	PASS	AC=2648;AF=0.528754;AN=5008;NS=2504;DP=14813;EAS_AF=0.3175;AMR_AF=0.5994;AFR_AF=0.6596;EUR_AF=0.4821;SAS_AF=0.5675;AA=A|||;VT=SNP
6	92647023	rs9294518	A	G	100	PASS	AC=879;AF=0.175519;AN=5008;NS=2504;DP=13695;EAS_AF=0.1498;AMR_AF=0.1484;AFR_AF=0.3759;EUR_AF=0.0278;SAS_AF=0.1022;AA=G|||;VT=SNP
6	92647085	rs2030055	C	T	100	PASS	AC=1576;AF=0.314696;AN=5008;NS=2504;DP=12698;EAS_AF=0.1121;AMR_AF=0.4409;AFR_AF=0.2073;EUR_AF=0.4433;SAS_AF=0.4468;AA=C|||;VT=SNP
6	92647269	rs2030054	G	A	100	PASS	AC=1588;AF=0.317093;AN=5008;NS=2504;DP=13147;EAS_AF=0.1121;AMR_AF=0.4424;AFR_AF=0.2156;EUR_AF=0.4433;SAS_AF=0.4468;AA=G|||;VT=SNP
6	92648832	rs2325410	T	C	100	PASS	AC=3836;AF=0.765974;AN=5008;NS=2504;DP=20017;EAS_AF=0.6845;AMR_AF=0.8617;AFR_AF=0.8003;EUR_AF=0.7097;SAS_AF=0.7935;AA=C|||;VT=SNP
6	92648903	rs2325409	T	A	100	PASS	AC=859;AF=0.171526;AN=5008;NS=2504;DP=19136;EAS_AF=0.1498;AMR_AF=0.1484;AFR_AF=0.3752;EUR_AF=0.0278;SAS_AF=0.0828;AA=T|||;VT=SNP
6	92649191	rs12664226	C	T	100	PASS	AC=1080;AF=0.215655;AN=5008;NS=2504;DP=18567;EAS_AF=0.3661;AMR_AF=0.245;AFR_AF=0.0847;EUR_AF=0.2117;SAS_AF=0.2209;AA=C|||;VT=SNP
6	92649585	rs192716644	T	C	100	PASS	AC=20;AF=0.00399361;AN=5008;NS=2504;DP=15265;EAS_AF=0;AMR_AF=0.0086;AFR_AF=0.0023;EUR_AF=0.0099;SAS_AF=0.001;AA=T|||;VT=SNP
6	92649851	rs1498253	A	C	100	PASS	AC=1634;AF=0.326278;AN=5008;NS=2504;DP=12481;EAS_AF=0.1141;AMR_AF=0.4452;AFR_AF=0.2337;EUR_AF=0.4433;SAS_AF=0.4652;AA=A|||;VT=SNP
6	92650235	rs1498252	T	G	100	PASS	AC=3843;AF=0.767372;AN=5008;NS=2504;DP=16974;EAS_AF=0.6835;AMR_AF=0.8588;AFR_AF=0.8215;EUR_AF=0.6948;SAS_AF=0.7904;AA=G|||;VT=SNP
6	92650924	rs2201837	C	A	100	PASS	AC=858;AF=0.171326;AN=5008;NS=2504;DP=17239;EAS_AF=0.1498;AMR_AF=0.1484;AFR_AF=0.3744;EUR_AF=0.0278;SAS_AF=0.0828;AA=C|||;VT=SNP
6	92650949	rs113208616	G	A	100	PASS	AC=21;AF=0.00419329;AN=5008;NS=2504;DP=17472;EAS_AF=0;AMR_AF=0.0101;AFR_AF=0.0023;EUR_AF=0.0099;SAS_AF=0.001;AA=G|||;VT=SNP
6	92651015	rs4707710	C	G	100	PASS	AC=1633;AF=0.326078;AN=5008;NS=2504;DP=17192;EAS_AF=0.1131;AMR_AF=0.4452;AFR_AF=0.2337;EUR_AF=0.4433;SAS_AF=0.4652;AA=C|||;VT=SNP
6	92651367	rs4707711	G	A	100	PASS	AC=858;AF=0.171326;AN=5008;NS=2504;DP=17708;EAS_AF=0.1498;AMR_AF=0.1484;AFR_AF=0.3744;EUR_AF=0.0278;SAS_AF=0.0828;AA=A|||;VT=SNP
6	92651846	rs113042230	A	G	100	PASS	AC=27;AF=0.00539137;AN=5008;NS=2504;DP=18221;EAS_AF=0.001;AMR_AF=0.0086;AFR_AF=0.0023;EUR_AF=0.0109;SAS_AF=0.0061;AA=A|||;VT=SNP
6	92651953	rs12204561	C	T	100	PASS	AC=152;AF=0.0303514;AN=5008;NS=2504;DP=17018;EAS_AF=0.001;AMR_AF=0.0591;AFR_AF=0.0045;EUR_AF=0.0964;SAS_AF=0.0072;AA=C|||;VT=SNP
6	92651983	rs9353875	A	G	100	PASS	AC=1608;AF=0.321086;AN=5008;NS=2504;DP=16420;EAS_AF=0.1131;AMR_AF=0.4438;AFR_AF=0.2156;EUR_AF=0.4433;SAS_AF=0.4652;AA=A|||;VT=SNP
6	92652363	rs117016893	G	C	100	PASS	AC=282;AF=0.0563099;AN=5008;NS=2504;DP=15349;EAS_AF=0.0169;AMR_AF=0.1369;AFR_AF=0.0015;EUR_AF=0.0765;SAS_AF=0.093;AA=G|||;VT=SNP
6	92653134	rs62418775	C	T	100	PASS	AC=1078;AF=0.215256;AN=5008;NS=2504;DP=18711;EAS_AF=0.3641;AMR_AF=0.245;AFR_AF=0.0847;EUR_AF=0.2117;SAS_AF=0.2209;AA=C|||;VT=SNP
6	92654127	rs117736983	C	T	100	PASS	AC=366;AF=0.0730831;AN=5008;NS=2504;DP=12250;EAS_AF=0.0179;AMR_AF=0.1628;AFR_AF=0.0106;EUR_AF=0.1143;SAS_AF=0.1084;AA=C|||;VT=SNP
6	92654395	rs9451862	C	T	100	PASS	AC=856;AF=0.170927;AN=5008;NS=2504;DP=17574;EAS_AF=0.1498;AMR_AF=0.1484;AFR_AF=0.3729;EUR_AF=0.0278;SAS_AF=0.0828;AA=C|||;VT=SNP
6	92654483	rs9444923	G	A	100	PASS	AC=3846;AF=0.767971;AN=5008;NS=2504;DP=15529;EAS_AF=0.6825;AMR_AF=0.8631;AFR_AF=0.8079;EUR_AF=0.7107;SAS_AF=0.7935;AA=A|||;VT=SNP
6	92654534	rs9345192	A	G	100	PASS	AC=1622;AF=0.323882;AN=5008;NS=2504;DP=16463;EAS_AF=0.1131;AMR_AF=0.4481;AFR_AF=0.2103;EUR_AF=0.4583;SAS_AF=0.4683;AA=A|||;VT=SNP
6	92655184	rs4419651	C	A	100	PASS	AC=3861;AF=0.770966;AN=5008;NS=2504;DP=16190;EAS_AF=0.6835;AMR_AF=0.8646;AFR_AF=0.8185;EUR_AF=0.7097;SAS_AF=0.7935;AA=A|||;VT=SNP
6	92656547	rs117361053	G	A	100	PASS	AC=41;AF=0.0081869;AN=5008;NS=2504;DP=16251;EAS_AF=0;AMR_AF=0.0101;AFR_AF=0.0015;EUR_AF=0.0239;SAS_AF=0.0082;AA=G|||;VT=SNP
6	92657740	rs9451864	A	G	100	PASS	AC=856;AF=0.170927;AN=5008;NS=2504;DP=19197;EAS_AF=0.1498;AMR_AF=0.1484;AFR_AF=0.3729;EUR_AF=0.0278;SAS_AF=0.0828;AA=A|||;VT=SNP
6	92657803	rs11759625	G	T	100	PASS	AC=416;AF=0.0830671;AN=5008;NS=2504;DP=17834;EAS_AF=0.003;AMR_AF=0.0821;AFR_AF=0.0779;EUR_AF=0.1243;SAS_AF=0.1309;AA=G|||;VT=SNP
6	92659027	rs9451866	A	G	100	PASS	AC=3947;AF=0.788139;AN=5008;NS=2504;DP=10474;EAS_AF=0.6865;AMR_AF=0.8646;AFR_AF=0.8759;EUR_AF=0.7187;SAS_AF=0.7914;AA=g|||;VT=SNP
6	92659100	rs148464784	C	T	100	PASS	AC=47;AF=0.00938498;AN=5008;NS=2504;DP=12926;EAS_AF=0;AMR_AF=0.0043;AFR_AF=0;EUR_AF=0.0239;SAS_AF=0.0204;AA=c|||;VT=SNP
6	92660361	rs72921160	A	G	100	PASS	AC=126;AF=0.0251597;AN=5008;NS=2504;DP=18165;EAS_AF=0;AMR_AF=0.0331;AFR_AF=0.0045;EUR_AF=0.0845;SAS_AF=0.0123;AA=a|||;VT=SNP
6	92660588	rs4398699	C	T	100	PASS	AC=889;AF=0.177516;AN=5008;NS=2504;DP=16710;EAS_AF=0.1488;AMR_AF=0.0418;AFR_AF=0.4486;EUR_AF=0.0328;SAS_AF=0.0859;AA=C|||;VT=SNP
6	92660599	rs4398700	C	T	100	PASS	AC=1067;AF=0.213059;AN=5008;NS=2504;DP=16485;EAS_AF=0.1518;AMR_AF=0.1556;AFR_AF=0.4985;EUR_AF=0.0437;SAS_AF=0.1053;AA=T|||;VT=SNP
6	92660927	rs111758648	C	T	100	PASS	AC=21;AF=0.00419329;AN=5008;NS=2504;DP=10908;EAS_AF=0;AMR_AF=0.0058;AFR_AF=0;EUR_AF=0.0169;SAS_AF=0;AA=C|||;VT=SNP
6	92661280	rs9451868	C	A	100	PASS	AC=968;AF=0.193291;AN=5008;NS=2504;DP=6226;EAS_AF=0.13;AMR_AF=0.1614;AFR_AF=0.4539;EUR_AF=0.0408;SAS_AF=0.0859;AA=C|||;VT=SNP
6	92661513	rs9444924	C	T	100	PASS	AC=2779;AF=0.554912;AN=5008;NS=2504;DP=12992;EAS_AF=0.3294;AMR_AF=0.6037;AFR_AF=0.7231;EUR_AF=0.501;SAS_AF=0.5808;AA=T|||;VT=SNP
6	92661534	rs9444925	G	A	100	PASS	AC=973;AF=0.194289;AN=5008;NS=2504;DP=14116;EAS_AF=0.1518;AMR_AF=0.1513;AFR_AF=0.4516;EUR_AF=0.0328;SAS_AF=0.0869;AA=A|||;VT=SNP
6	92662341	rs9294519	G	A	100	PASS	AC=969;AF=0.19349;AN=5008;NS=2504;DP=15067;EAS_AF=0.1518;AMR_AF=0.1542;AFR_AF=0.447;EUR_AF=0.0328;SAS_AF=0.0869;AA=G|||;VT=SNP
6	92663340	rs12195867	T	C	100	PASS	AC=1650;AF=0.329473;AN=5008;NS=2504;DP=15860;EAS_AF=0.1161;AMR_AF=0.4467;AFR_AF=0.2269;EUR_AF=0.4573;SAS_AF=0.4734;AA=T|||;VT=SNP
6	92663499	rs9294520	A	G	100	PASS	AC=973;AF=0.194289;AN=5008;NS=2504;DP=13807;EAS_AF=0.1518;AMR_AF=0.1542;AFR_AF=0.4486;EUR_AF=0.0348;SAS_AF=0.0869;AA=A|||;VT=SNP
6	92664105	rs11751285	C	A	100	PASS	AC=411;AF=0.0820687;AN=5008;NS=2504;DP=11413;EAS_AF=0.0139;AMR_AF=0.0807;AFR_AF=0.0772;EUR_AF=0.1203;SAS_AF=0.1207;AA=c|||;VT=SNP
6	92664279	rs9353876	C	T	100	PASS	AC=1620;AF=0.323482;AN=5008;NS=2504;DP=9626;EAS_AF=0.1161;AMR_AF=0.4424;AFR_AF=0.2073;EUR_AF=0.4563;SAS_AF=0.4734;AA=C|||;VT=SNP
6	92664359	rs9353877	G	A	100	PASS	AC=1647;AF=0.328874;AN=5008;NS=2504;DP=8535;EAS_AF=0.1161;AMR_AF=0.4467;AFR_AF=0.2254;EUR_AF=0.4563;SAS_AF=0.4734;AA=G|||;VT=SNP
6	92665303	rs9451871	C	T	100	PASS	AC=966;AF=0.192891;AN=5008;NS=2504;DP=16883;EAS_AF=0.1518;AMR_AF=0.1542;AFR_AF=0.4448;EUR_AF=0.0328;SAS_AF=0.0869;AA=C|||;VT=SNP
6	92665793	rs143447874	C	T	100	PASS	AC=645;AF=0.128794;AN=5008;NS=2504;DP=16508;EAS_AF=0.3433;AMR_AF=0.1599;AFR_AF=0.0061;EUR_AF=0.0885;SAS_AF=0.093;AA=C|||;VT=SNP
6	92666341	rs75775550	G	T	100	PASS	AC=340;AF=0.0678914;AN=5008;NS=2504;DP=14189;EAS_AF=0.0536;AMR_AF=0.1182;AFR_AF=0.1135;EUR_AF=0.0229;SAS_AF=0.0317;AA=G|||;VT=SNP
6	92666627	rs142799425	A	G	100	PASS	AC=340;AF=0.0678914;AN=5008;NS=2504;DP=18392;EAS_AF=0.0536;AMR_AF=0.1182;AFR_AF=0.1135;EUR_AF=0.0229;SAS_AF=0.0317;AA=A|||;VT=SNP
6	92666755	rs4337673	T	C	100	PASS	AC=2059;AF=0.411142;AN=5008;NS=2504;DP=15447;EAS_AF=0.131;AMR_AF=0.5274;AFR_AF=0.3033;EUR_AF=0.5755;SAS_AF=0.5941;AA=T|||;VT=SNP
6	92667108	rs34045173	G	A	100	PASS	AC=1093;AF=0.218251;AN=5008;NS=2504;DP=20166;EAS_AF=0.3571;AMR_AF=0.245;AFR_AF=0.1082;EUR_AF=0.2087;SAS_AF=0.2147;AA=G|||;VT=SNP
6	92668031	rs9362926	T	C	100	PASS	AC=1712;AF=0.341853;AN=5008;NS=2504;DP=19189;EAS_AF=0.1766;AMR_AF=0.4481;AFR_AF=0.2254;EUR_AF=0.4563;SAS_AF=0.4765;AA=T|||;VT=SNP
6	92668586	rs111677854	C	G	100	PASS	AC=971;AF=0.19389;AN=5008;NS=2504;DP=19118;EAS_AF=0.1518;AMR_AF=0.1527;AFR_AF=0.447;EUR_AF=0.0358;SAS_AF=0.0869;AA=C|||;VT=SNP
6	92669122	rs7767736	C	T	100	PASS	AC=1686;AF=0.336661;AN=5008;NS=2504;DP=20078;EAS_AF=0.1766;AMR_AF=0.4424;AFR_AF=0.2247;EUR_AF=0.4414;SAS_AF=0.4703;AA=C|||;VT=SNP
6	92669376	rs12526373	C	T	100	PASS	AC=1075;AF=0.214657;AN=5008;NS=2504;DP=18663;EAS_AF=0.1538;AMR_AF=0.1585;AFR_AF=0.4985;EUR_AF=0.0467;SAS_AF=0.1063;AA=T|||;VT=SNP
6	92669488	rs12526402	G	A	100	PASS	AC=978;AF=0.195288;AN=5008;NS=2504;DP=18623;EAS_AF=0.1518;AMR_AF=0.1542;AFR_AF=0.4516;EUR_AF=0.0358;SAS_AF=0.0869;AA=A|||;VT=SNP
6	92669536	rs79004406	C	T	100	PASS	AC=385;AF=0.076877;AN=5008;NS=2504;DP=18194;EAS_AF=0.0546;AMR_AF=0.1196;AFR_AF=0.146;EUR_AF=0.0229;SAS_AF=0.0317;AA=C|||;VT=SNP
6	92670118	rs4432695	A	G	100	PASS	AC=739;AF=0.147564;AN=5008;NS=2504;DP=13496;EAS_AF=0.1518;AMR_AF=0.1499;AFR_AF=0.2746;EUR_AF=0.0338;SAS_AF=0.0869;AA=A|||;VT=SNP
6	92670905	rs12200714	T	C	100	PASS	AC=1707;AF=0.340855;AN=5008;NS=2504;DP=19238;EAS_AF=0.1766;AMR_AF=0.4467;AFR_AF=0.2239;EUR_AF=0.4563;SAS_AF=0.4744;AA=T|||;VT=SNP
6	92671338	rs12528129	A	G	100	PASS	AC=976;AF=0.194888;AN=5008;NS=2504;DP=18180;EAS_AF=0.1518;AMR_AF=0.1542;AFR_AF=0.4501;EUR_AF=0.0358;SAS_AF=0.0869;AA=a|||;VT=SNP
6	92671641	rs12528172	A	C	100	PASS	AC=704;AF=0.140575;AN=5008;NS=2504;DP=17077;EAS_AF=0.1518;AMR_AF=0.1499;AFR_AF=0.2481;EUR_AF=0.0338;SAS_AF=0.0869;AA=A|||;VT=SNP
6	92672052	rs79455867	T	C	100	PASS	AC=233;AF=0.0465256;AN=5008;NS=2504;DP=16061;EAS_AF=0.002;AMR_AF=0.1369;AFR_AF=0.0015;EUR_AF=0.0726;SAS_AF=0.0624;AA=T|||;VT=SNP
6	92672454	rs72624554	G	C	100	PASS	AC=637;AF=0.127196;AN=5008;NS=2504;DP=19174;EAS_AF=0.3353;AMR_AF=0.1599;AFR_AF=0.0061;EUR_AF=0.0885;SAS_AF=0.093;AA=G|||;VT=SNP
6	92672765	rs9451872	T	C	100	PASS	AC=751;AF=0.14996;AN=5008;NS=2504;DP=21452;EAS_AF=0.1518;AMR_AF=0.1628;AFR_AF=0.2481;EUR_AF=0.0447;SAS_AF=0.1145;AA=T|||;VT=SNP
6	92673660	rs34940009	G	T	100	PASS	AC=437;AF=0.0872604;AN=5008;NS=2504;DP=16279;EAS_AF=0.0149;AMR_AF=0.0821;AFR_AF=0.0946;EUR_AF=0.1203;SAS_AF=0.1217;AA=G|||;VT=SNP
6	92674258	rs60862803	G	A	100	PASS	AC=639;AF=0.127596;AN=5008;NS=2504;DP=14274;EAS_AF=0.3353;AMR_AF=0.1599;AFR_AF=0.0076;EUR_AF=0.0885;SAS_AF=0.093;AA=g|||;VT=SNP
6	92674865	rs62418783	T	C	100	PASS	AC=1172;AF=0.234026;AN=5008;NS=2504;DP=21395;EAS_AF=0.3502;AMR_AF=0.2522;AFR_AF=0.1679;EUR_AF=0.2097;SAS_AF=0.2157;AA=T|||;VT=SNP
6	92675576	rs1586944	T	C	100	PASS	AC=686;AF=0.136981;AN=5008;NS=2504;DP=17150;EAS_AF=0.3353;AMR_AF=0.1643;AFR_AF=0.0408;EUR_AF=0.0885;SAS_AF=0.093;AA=t|||;VT=SNP
6	92675967	rs2087938	G	T	100	PASS	AC=1664;AF=0.332268;AN=5008;NS=2504;DP=19441;EAS_AF=0.119;AMR_AF=0.4438;AFR_AF=0.2284;EUR_AF=0.4592;SAS_AF=0.4826;AA=G|||;VT=SNP
6	92676245	rs6900276	C	T	100	PASS	AC=933;AF=0.186302;AN=5008;NS=2504;DP=23060;EAS_AF=0.1518;AMR_AF=0.1527;AFR_AF=0.4183;EUR_AF=0.0358;SAS_AF=0.0869;AA=C|||;VT=SNP
6	92677130	rs138831395	G	A	100	PASS	AC=19;AF=0.00379393;AN=5008;NS=2504;DP=17458;EAS_AF=0;AMR_AF=0.0058;AFR_AF=0;EUR_AF=0.0129;SAS_AF=0.002;AA=g|||;VT=SNP
6	92677362	rs1493554	C	T	100	PASS	AC=1660;AF=0.33147;AN=5008;NS=2504;DP=14981;EAS_AF=0.119;AMR_AF=0.4409;AFR_AF=0.2413;EUR_AF=0.4443;SAS_AF=0.4785;AA=c|||;VT=SNP
6	92677849	rs143347729	A	G	100	PASS	AC=29;AF=0.00579073;AN=5008;NS=2504;DP=15719;EAS_AF=0;AMR_AF=0.0029;AFR_AF=0;EUR_AF=0.0119;SAS_AF=0.0153;AA=A|||;VT=SNP
6	92677936	rs6415035	A	T	100	PASS	AC=3870;AF=0.772764;AN=5008;NS=2504;DP=16512;EAS_AF=0.6815;AMR_AF=0.8559;AFR_AF=0.8396;EUR_AF=0.7048;SAS_AF=0.7873;AA=T|||;VT=SNP
6	92678101	rs6911897	A	G	100	PASS	AC=934;AF=0.186502;AN=5008;NS=2504;DP=15034;EAS_AF=0.1518;AMR_AF=0.1542;AFR_AF=0.4183;EUR_AF=0.0358;SAS_AF=0.0869;AA=A|||;VT=SNP
6	92678248	rs6935225	T	A	100	PASS	AC=887;AF=0.177117;AN=5008;NS=2504;DP=15931;EAS_AF=0.1488;AMR_AF=0.1326;AFR_AF=0.3971;EUR_AF=0.0358;SAS_AF=0.0859;AA=A|||;VT=SNP
6	92678332	rs1493555	C	T	100	PASS	AC=4034;AF=0.805511;AN=5008;NS=2504;DP=16398;EAS_AF=0.6815;AMR_AF=0.8588;AFR_AF=0.9637;EUR_AF=0.6988;SAS_AF=0.7914;AA=T|||;VT=SNP
6	92679086	rs9444926	G	T	100	PASS	AC=948;AF=0.189297;AN=5008;NS=2504;DP=14421;EAS_AF=0.1518;AMR_AF=0.1556;AFR_AF=0.4281;EUR_AF=0.0358;SAS_AF=0.0869;AA=T|||;VT=SNP
6	92679225	rs1493556	T	C	100	PASS	AC=3934;AF=0.785543;AN=5008;NS=2504;DP=15185;EAS_AF=0.6815;AMR_AF=0.8588;AFR_AF=0.8744;EUR_AF=0.7127;SAS_AF=0.7955;AA=C|||;VT=SNP
6	92679824	rs4618495	T	C	100	PASS	AC=948;AF=0.189297;AN=5008;NS=2504;DP=17112;EAS_AF=0.1518;AMR_AF=0.1556;AFR_AF=0.4281;EUR_AF=0.0358;SAS_AF=0.0869;AA=T|||;VT=SNP
6	92679838	rs4295453	C	T	100	PASS	AC=948;AF=0.189297;AN=5008;NS=2504;DP=16836;EAS_AF=0.1508;AMR_AF=0.1542;AFR_AF=0.4297;EUR_AF=0.0358;SAS_AF=0.0869;AA=C|||;VT=SNP
6	92680675	rs9451873	G	A	100	PASS	AC=703;AF=0.140375;AN=5008;NS=2504;DP=19680;EAS_AF=0.1518;AMR_AF=0.1499;AFR_AF=0.2474;EUR_AF=0.0338;SAS_AF=0.0869;AA=G|||;VT=SNP
6	92680760	rs9353878	G	C	100	PASS	AC=1685;AF=0.336462;AN=5008;NS=2504;DP=18446;EAS_AF=0.119;AMR_AF=0.4467;AFR_AF=0.2421;EUR_AF=0.4592;SAS_AF=0.4836;AA=G|||;VT=SNP
6	92681997	rs147549064	C	G	100	PASS	AC=84;AF=0.0167732;AN=5008;NS=2504;DP=20454;EAS_AF=0;AMR_AF=0.0216;AFR_AF=0.0038;EUR_AF=0.0408;SAS_AF=0.0235;AA=C|||;VT=SNP
6	92682602	rs376172410	G	A	100	PASS	AC=34;AF=0.00678914;AN=5008;NS=2504;DP=19324;EAS_AF=0;AMR_AF=0.0043;AFR_AF=0.0023;EUR_AF=0.0249;SAS_AF=0.0031;AA=G|||;VT=SNP
6	92682964	rs146691943	A	G	100	PASS	AC=28;AF=0.00559105;AN=5008;NS=2504;DP=17860;EAS_AF=0.001;AMR_AF=0.0101;AFR_AF=0.0023;EUR_AF=0.0109;SAS_AF=0.0061;AA=A|||;VT=SNP
6	92683124	rs9767372	A	G	100	PASS	AC=949;AF=0.189497;AN=5008;NS=2504;DP=18677;EAS_AF=0.1518;AMR_AF=0.1556;AFR_AF=0.4289;EUR_AF=0.0358;SAS_AF=0.0869;AA=G|||;VT=SNP
6	92683975	rs141602887	G	C	100	PASS	AC=435;AF=0.086861;AN=5008;NS=2504;DP=20037;EAS_AF=0.0139;AMR_AF=0.0821;AFR_AF=0.0938;EUR_AF=0.1203;SAS_AF=0.1217;AA=G|||;VT=SNP
6	92684455	rs6930061	C	T	100	PASS	AC=1172;AF=0.234026;AN=5008;NS=2504;DP=21070;EAS_AF=0.3492;AMR_AF=0.2522;AFR_AF=0.1679;EUR_AF=0.2107;SAS_AF=0.2157;AA=C|||;VT=SNP
6	92684466	rs4707714	G	A	100	PASS	AC=950;AF=0.189696;AN=5008;NS=2504;DP=20745;EAS_AF=0.1518;AMR_AF=0.1556;AFR_AF=0.4289;EUR_AF=0.0368;SAS_AF=0.0869;AA=G|||;VT=SNP
6	92684706	rs6930755	G	A	100	PASS	AC=484;AF=0.0966454;AN=5008;NS=2504;DP=17439;EAS_AF=0.0139;AMR_AF=0.0879;AFR_AF=0.1271;EUR_AF=0.1213;SAS_AF=0.1217;AA=G|||;VT=SNP
6	92684992	rs6935102	A	C	100	PASS	AC=1007;AF=0.201078;AN=5008;NS=2504;DP=17647;EAS_AF=0.1518;AMR_AF=0.1585;AFR_AF=0.4592;EUR_AF=0.0437;SAS_AF=0.0951;AA=C|||;VT=SNP
6	92685067	rs9342309	G	A	100	PASS	AC=1628;AF=0.32508;AN=5008;NS=2504;DP=17429;EAS_AF=0.119;AMR_AF=0.4424;AFR_AF=0.2027;EUR_AF=0.4583;SAS_AF=0.4826;AA=G|||;VT=SNP
6	92685426	rs4340973	A	G	100	PASS	AC=1008;AF=0.201278;AN=5008;NS=2504;DP=19028;EAS_AF=0.1518;AMR_AF=0.1585;AFR_AF=0.4592;EUR_AF=0.0437;SAS_AF=0.0961;AA=G|||;VT=SNP
6	92685562	rs77689006	C	G	100	PASS	AC=639;AF=0.127596;AN=5008;NS=2504;DP=17245;EAS_AF=0.3343;AMR_AF=0.1599;AFR_AF=0.0076;EUR_AF=0.0885;SAS_AF=0.0941;AA=C|||;VT=SNP
6	92685581	rs116809246	A	G	100	PASS	AC=316;AF=0.063099;AN=5008;NS=2504;DP=17255;EAS_AF=0.0536;AMR_AF=0.1167;AFR_AF=0.0961;EUR_AF=0.0229;SAS_AF=0.0317;AA=A|||;VT=SNP
6	92685630	rs9451875	T	A	100	PASS	AC=703;AF=0.140375;AN=5008;NS=2504;DP=17669;EAS_AF=0.1518;AMR_AF=0.1499;AFR_AF=0.2474;EUR_AF=0.0338;SAS_AF=0.0869;AA=T|||;VT=SNP
6	92685822	rs1493557	C	A	100	PASS	AC=933;AF=0.186302;AN=5008;NS=2504;DP=19765;EAS_AF=0.1518;AMR_AF=0.1527;AFR_AF=0.4183;EUR_AF=0.0358;SAS_AF=0.0869;AA=C|||;VT=SNP
6	92685840	rs72624555	G	A	100	PASS	AC=639;AF=0.127596;AN=5008;NS=2504;DP=19746;EAS_AF=0.3343;AMR_AF=0.1599;AFR_AF=0.0076;EUR_AF=0.0885;SAS_AF=0.0941;AA=G|||;VT=SNP
6	92686279	rs78546328	A	G	100	PASS	AC=44;AF=0.00878594;AN=5008;NS=2504;DP=20300;EAS_AF=0;AMR_AF=0.013;AFR_AF=0.0008;EUR_AF=0.0268;SAS_AF=0.0072;AA=A|||;VT=SNP
6	92686661	rs35435127	A	G	100	PASS	AC=2179;AF=0.435104;AN=5008;NS=2504;DP=21126;EAS_AF=0.501;AMR_AF=0.4107;AFR_AF=0.6278;EUR_AF=0.2535;SAS_AF=0.3108;AA=G|||;VT=SNP
6	92686777	rs1493558	G	A	100	PASS	AC=1659;AF=0.33127;AN=5008;NS=2504;DP=19511;EAS_AF=0.119;AMR_AF=0.4409;AFR_AF=0.2405;EUR_AF=0.4443;SAS_AF=0.4785;AA=g|||;VT=SNP
6	92687036	rs13194228	A	G	100	PASS	AC=2135;AF=0.426318;AN=5008;NS=2504;DP=21103;EAS_AF=0.4821;AMR_AF=0.3963;AFR_AF=0.6172;EUR_AF=0.2535;SAS_AF=0.3098;AA=A|||;VT=SNP
6	92687070	rs13194247	A	G	100	PASS	AC=2135;AF=0.426318;AN=5008;NS=2504;DP=20224;EAS_AF=0.4821;AMR_AF=0.3963;AFR_AF=0.6172;EUR_AF=0.2535;SAS_AF=0.3098;AA=A|||;VT=SNP
6	92687267	rs61388461	T	C	100	PASS	AC=962;AF=0.192093;AN=5008;NS=2504;DP=17148;EAS_AF=0.1329;AMR_AF=0.1441;AFR_AF=0.4486;EUR_AF=0.0437;SAS_AF=0.093;AA=T|||;VT=SNP
6	92687311	rs72624556	C	T	100	PASS	AC=641;AF=0.127995;AN=5008;NS=2504;DP=17906;EAS_AF=0.3353;AMR_AF=0.1599;AFR_AF=0.0076;EUR_AF=0.0885;SAS_AF=0.0951;AA=C|||;VT=SNP
6	92687758	rs138497773	G	C	100	PASS	AC=32;AF=0.00638978;AN=5008;NS=2504;DP=19747;EAS_AF=0;AMR_AF=0.0144;AFR_AF=0.0008;EUR_AF=0.0159;SAS_AF=0.0051;AA=G|||;VT=SNP
6	92687857	rs2201302	G	A	100	PASS	AC=1682;AF=0.335863;AN=5008;NS=2504;DP=16777;EAS_AF=0.1181;AMR_AF=0.4467;AFR_AF=0.2421;EUR_AF=0.4592;SAS_AF=0.4816;AA=G|||;VT=SNP
6	92688193	rs72624557	C	T	100	PASS	AC=742;AF=0.148163;AN=5008;NS=2504;DP=18052;EAS_AF=0.3353;AMR_AF=0.1715;AFR_AF=0.0772;EUR_AF=0.0895;SAS_AF=0.0951;AA=C|||;VT=SNP
6	92688378	rs72624558	C	T	100	PASS	AC=742;AF=0.148163;AN=5008;NS=2504;DP=18406;EAS_AF=0.3353;AMR_AF=0.1715;AFR_AF=0.0772;EUR_AF=0.0895;SAS_AF=0.0951;AA=C|||;VT=SNP
6	92688620	rs9351296	T	C	100	PASS	AC=1680;AF=0.335463;AN=5008;NS=2504;DP=20302;EAS_AF=0.119;AMR_AF=0.4467;AFR_AF=0.2413;EUR_AF=0.4622;SAS_AF=0.4765;AA=T|||;VT=SNP
6	92689195	rs2452969	C	A	100	PASS	AC=3950;AF=0.788738;AN=5008;NS=2504;DP=18412;EAS_AF=0.6627;AMR_AF=0.8602;AFR_AF=0.8775;EUR_AF=0.7425;SAS_AF=0.7955;AA=A|||;VT=SNP
6	92689762	rs77688546	A	C	100	PASS	AC=641;AF=0.127995;AN=5008;NS=2504;DP=19451;EAS_AF=0.3353;AMR_AF=0.1599;AFR_AF=0.0076;EUR_AF=0.0885;SAS_AF=0.0951;AA=A|||;VT=SNP
6	92689765	rs1493559	T	A	100	PASS	AC=742;AF=0.148163;AN=5008;NS=2504;DP=19543;EAS_AF=0.3353;AMR_AF=0.1715;AFR_AF=0.0772;EUR_AF=0.0895;SAS_AF=0.0951;AA=T|||;VT=SNP
6	92689878	rs1493560	G	A	100	PASS	AC=742;AF=0.148163;AN=5008;NS=2504;DP=16829;EAS_AF=0.3353;AMR_AF=0.1715;AFR_AF=0.0772;EUR_AF=0.0895;SAS_AF=0.0951;AA=G|||;VT=SNP
6	92689940	rs10214753	T	C	100	PASS	AC=673;AF=0.134385;AN=5008;NS=2504;DP=16896;EAS_AF=0.1329;AMR_AF=0.1369;AFR_AF=0.2474;EUR_AF=0.0338;SAS_AF=0.0849;AA=T|||;VT=SNP
6	92690020	rs78544802	G	T	100	PASS	AC=84;AF=0.0167732;AN=5008;NS=2504;DP=17816;EAS_AF=0;AMR_AF=0.0202;AFR_AF=0.0038;EUR_AF=0.0398;SAS_AF=0.0256;AA=G|||;VT=SNP
6	92690033	rs2452970	C	T	100	PASS	AC=910;AF=0.181709;AN=5008;NS=2504;DP=18466;EAS_AF=0.1339;AMR_AF=0.1412;AFR_AF=0.4168;EUR_AF=0.0427;SAS_AF=0.0849;AA=C|||;VT=SNP
6	92690664	rs72624559	A	G	100	PASS	AC=743;AF=0.148363;AN=5008;NS=2504;DP=18360;EAS_AF=0.3353;AMR_AF=0.1729;AFR_AF=0.0772;EUR_AF=0.0895;SAS_AF=0.0951;AA=A|||;VT=SNP
6	92691073	rs72624560	T	C	100	PASS	AC=745;AF=0.148762;AN=5008;NS=2504;DP=17574;EAS_AF=0.3353;AMR_AF=0.1729;AFR_AF=0.0787;EUR_AF=0.0895;SAS_AF=0.0951;AA=T|||;VT=SNP
6	92691134	rs145964089	G	A	100	PASS	AC=31;AF=0.0061901;AN=5008;NS=2504;DP=16434;EAS_AF=0;AMR_AF=0.013;AFR_AF=0.0008;EUR_AF=0.0099;SAS_AF=0.0112;AA=G|||;VT=SNP
6	92691553	rs2201303	C	A	100	PASS	AC=1058;AF=0.211262;AN=5008;NS=2504;DP=16779;EAS_AF=0.3373;AMR_AF=0.1398;AFR_AF=0.1225;EUR_AF=0.2575;SAS_AF=0.2045;AA=C|||;VT=SNP
6	92691890	rs62418785	A	G	100	PASS	AC=539;AF=0.107628;AN=5008;NS=2504;DP=18583;EAS_AF=0.0139;AMR_AF=0.0965;AFR_AF=0.1286;EUR_AF=0.1581;SAS_AF=0.1319;AA=A|||;VT=SNP
6	92691976	rs9451876	T	C	100	PASS	AC=673;AF=0.134385;AN=5008;NS=2504;DP=17371;EAS_AF=0.1329;AMR_AF=0.1369;AFR_AF=0.2474;EUR_AF=0.0338;SAS_AF=0.0849;AA=T|||;VT=SNP
6	92692264	rs116921325	G	A	100	PASS	AC=22;AF=0.00439297;AN=5008;NS=2504;DP=18275;EAS_AF=0;AMR_AF=0;AFR_AF=0;EUR_AF=0.0189;SAS_AF=0.0031;AA=G|||;VT=SNP
6	92692518	rs72624561	C	G	100	PASS	AC=747;AF=0.149161;AN=5008;NS=2504;DP=16788;EAS_AF=0.3363;AMR_AF=0.1729;AFR_AF=0.0794;EUR_AF=0.0895;SAS_AF=0.0951;AA=C|||;VT=SNP
6	92692690	rs72624562	C	T	100	PASS	AC=813;AF=0.16234;AN=5008;NS=2504;DP=17227;EAS_AF=0.3978;AMR_AF=0.1758;AFR_AF=0.0794;EUR_AF=0.0895;SAS_AF=0.0971;AA=T|||;VT=SNP
6	92692706	rs1493561	G	A	100	PASS	AC=82;AF=0.0163738;AN=5008;NS=2504;DP=17205;EAS_AF=0;AMR_AF=0.0144;AFR_AF=0.0015;EUR_AF=0.0586;SAS_AF=0.0112;AA=G|||;VT=SNP
6	92693528	rs1389349	C	T	100	PASS	AC=1038;AF=0.207268;AN=5008;NS=2504;DP=17013;EAS_AF=0.3373;AMR_AF=0.1383;AFR_AF=0.1082;EUR_AF=0.2575;SAS_AF=0.2045;AA=C|||;VT=SNP
6	92693574	rs9362929	C	G	100	PASS	AC=1663;AF=0.332069;AN=5008;NS=2504;DP=17320;EAS_AF=0.119;AMR_AF=0.4438;AFR_AF=0.2284;EUR_AF=0.4592;SAS_AF=0.4816;AA=C|||;VT=SNP
6	92693626	rs35547023	C	A	100	PASS	AC=482;AF=0.096246;AN=5008;NS=2504;DP=18240;EAS_AF=0.0139;AMR_AF=0.0951;AFR_AF=0.0983;EUR_AF=0.1501;SAS_AF=0.1237;AA=C|||;VT=SNP
6	92693951	rs143346501	C	T	100	PASS	AC=63;AF=0.0125799;AN=5008;NS=2504;DP=19162;EAS_AF=0.001;AMR_AF=0.0274;AFR_AF=0;EUR_AF=0.0288;SAS_AF=0.0143;AA=c|||;VT=SNP
6	92694085	rs72624563	G	A	100	PASS	AC=746;AF=0.148962;AN=5008;NS=2504;DP=19382;EAS_AF=0.3353;AMR_AF=0.1729;AFR_AF=0.0794;EUR_AF=0.0895;SAS_AF=0.0951;AA=A|||;VT=SNP
6	92694843	rs2325426	A	G	100	PASS	AC=689;AF=0.13758;AN=5008;NS=2504;DP=15558;EAS_AF=0.3353;AMR_AF=0.1643;AFR_AF=0.0408;EUR_AF=0.0895;SAS_AF=0.0951;AA=A|||;VT=SNP
6	92694972	rs1493562	C	G	100	PASS	AC=1014;AF=0.202476;AN=5008;NS=2504;DP=13997;EAS_AF=0.0992;AMR_AF=0.255;AFR_AF=0.0325;EUR_AF=0.333;SAS_AF=0.3671;AA=C|||;VT=SNP
6	92695433	rs12660222	T	C	100	PASS	AC=746;AF=0.148962;AN=5008;NS=2504;DP=17685;EAS_AF=0.3353;AMR_AF=0.1729;AFR_AF=0.0794;EUR_AF=0.0895;SAS_AF=0.0951;AA=T|||;VT=SNP
6	92695442	rs149261265	A	G	100	PASS	AC=18;AF=0.00359425;AN=5008;NS=2504;DP=17584;EAS_AF=0;AMR_AF=0.0043;AFR_AF=0.0015;EUR_AF=0.0119;SAS_AF=0.001;AA=A|||;VT=SNP
6	92695634	rs76589853	T	A	100	PASS	AC=673;AF=0.134385;AN=5008;NS=2504;DP=18277;EAS_AF=0.1329;AMR_AF=0.1369;AFR_AF=0.2474;EUR_AF=0.0338;SAS_AF=0.0849;AA=T|||;VT=SNP
6	92697024	rs11759275	C	T	100	PASS	AC=553;AF=0.110423;AN=5008;NS=2504;DP=10872;EAS_AF=0.0149;AMR_AF=0.098;AFR_AF=0.1377;EUR_AF=0.1581;SAS_AF=0.1319;AA=C|||;VT=SNP
6	92697303	rs13214955	G	A	100	PASS	AC=482;AF=0.096246;AN=5008;NS=2504;DP=11660;EAS_AF=0.0139;AMR_AF=0.0951;AFR_AF=0.0983;EUR_AF=0.1501;SAS_AF=0.1237;AA=G|||;VT=SNP
6	92697817	rs34375234	G	A	100	PASS	AC=482;AF=0.096246;AN=5008;NS=2504;DP=15652;EAS_AF=0.0139;AMR_AF=0.0951;AFR_AF=0.0983;EUR_AF=0.1501;SAS_AF=0.1237;AA=G|||;VT=SNP
6	92699017	rs145826429	C	T	100	PASS	AC=40;AF=0.00798722;AN=5008;NS=2504;DP=18975;EAS_AF=0;AMR_AF=0.0058;AFR_AF=0.0008;EUR_AF=0.0149;SAS_AF=0.0204;AA=C|||;VT=SNP
6	92700176	rs13204710	C	T	100	PASS	AC=539;AF=0.107628;AN=5008;NS=2504;DP=16774;EAS_AF=0.0139;AMR_AF=0.0965;AFR_AF=0.1286;EUR_AF=0.1581;SAS_AF=0.1319;AA=C|||;VT=SNP
6	92700458	rs2503636	A	G	100	PASS	AC=4110;AF=0.820687;AN=5008;NS=2504;DP=11317;EAS_AF=0.8671;AMR_AF=0.8602;AFR_AF=0.5855;EUR_AF=0.9642;SAS_AF=0.9151;AA=A|||;VT=SNP
6	92701398	rs9359963	C	A	100	PASS	AC=1684;AF=0.336262;AN=5008;NS=2504;DP=16733;EAS_AF=0.119;AMR_AF=0.4467;AFR_AF=0.2428;EUR_AF=0.4592;SAS_AF=0.4816;AA=C|||;VT=SNP
6	92701428	rs7761780	A	T	100	PASS	AC=761;AF=0.151957;AN=5008;NS=2504;DP=17097;EAS_AF=0.3353;AMR_AF=0.1744;AFR_AF=0.09;EUR_AF=0.0895;SAS_AF=0.0951;AA=A|||;VT=SNP
6	92701566	rs9451877	A	G	100	PASS	AC=676;AF=0.134984;AN=5008;NS=2504;DP=18339;EAS_AF=0.1329;AMR_AF=0.1369;AFR_AF=0.2496;EUR_AF=0.0338;SAS_AF=0.0849;AA=A|||;VT=SNP
6	92701725	rs34884755	C	T	100	PASS	AC=554;AF=0.110623;AN=5008;NS=2504;DP=17126;EAS_AF=0.0139;AMR_AF=0.098;AFR_AF=0.1392;EUR_AF=0.1581;SAS_AF=0.1319;AA=C|||;VT=SNP
6	92701926	rs9688927	A	T	100	PASS	AC=709;AF=0.141573;AN=5008;NS=2504;DP=17658;EAS_AF=0.3343;AMR_AF=0.1758;AFR_AF=0.0514;EUR_AF=0.0885;SAS_AF=0.0951;AA=A|||;VT=SNP
6	92702395	rs62418789	C	T	100	PASS	AC=554;AF=0.110623;AN=5008;NS=2504;DP=18757;EAS_AF=0.0139;AMR_AF=0.098;AFR_AF=0.1392;EUR_AF=0.1581;SAS_AF=0.1319;AA=C|||;VT=SNP
6	92702417	rs112578849	C	T	100	PASS	AC=736;AF=0.146965;AN=5008;NS=2504;DP=18439;EAS_AF=0.3353;AMR_AF=0.183;AFR_AF=0.0666;EUR_AF=0.0895;SAS_AF=0.0951;AA=T|||;VT=SNP
6	92702980	rs7771994	C	G	100	PASS	AC=768;AF=0.153355;AN=5008;NS=2504;DP=19249;EAS_AF=0.3353;AMR_AF=0.1844;AFR_AF=0.09;EUR_AF=0.0895;SAS_AF=0.0951;AA=C|||;VT=SNP
6	92703227	rs72921188	T	C	100	PASS	AC=33;AF=0.00658946;AN=5008;NS=2504;DP=16310;EAS_AF=0;AMR_AF=0.0058;AFR_AF=0.0023;EUR_AF=0.0249;SAS_AF=0.001;AA=T|||;VT=SNP
6	92703231	rs11759782	G	A	100	PASS	AC=474;AF=0.0946486;AN=5008;NS=2504;DP=16157;EAS_AF=0.0139;AMR_AF=0.0951;AFR_AF=0.0923;EUR_AF=0.1501;SAS_AF=0.1237;AA=G|||;VT=SNP
6	92703480	rs2325425	C	A	100	PASS	AC=319;AF=0.0636981;AN=5008;NS=2504;DP=17068;EAS_AF=0.0536;AMR_AF=0.1167;AFR_AF=0.0968;EUR_AF=0.0229;SAS_AF=0.0337;AA=C|||;VT=SNP
6	92703833	rs78395499	G	A	100	PASS	AC=118;AF=0.0235623;AN=5008;NS=2504;DP=14672;EAS_AF=0.0883;AMR_AF=0.0014;AFR_AF=0;EUR_AF=0.0209;SAS_AF=0.0072;AA=g|||;VT=SNP
6	92703948	rs72921191	C	A	100	PASS	AC=474;AF=0.0946486;AN=5008;NS=2504;DP=14285;EAS_AF=0.0139;AMR_AF=0.0951;AFR_AF=0.0923;EUR_AF=0.1501;SAS_AF=0.1237;AA=C|||;VT=SNP
6	92704433	rs13192112	C	T	100	PASS	AC=475;AF=0.0948482;AN=5008;NS=2504;DP=17330;EAS_AF=0.0139;AMR_AF=0.0951;AFR_AF=0.093;EUR_AF=0.1501;SAS_AF=0.1237;AA=C|||;VT=SNP
6	92704601	rs75411706	A	G	100	PASS	AC=227;AF=0.0453275;AN=5008;NS=2504;DP=19278;EAS_AF=0.002;AMR_AF=0.1268;AFR_AF=0.0015;EUR_AF=0.0726;SAS_AF=0.0634;AA=A|||;VT=SNP
6	92704622	rs7740353	G	A	100	PASS	AC=674;AF=0.134585;AN=5008;NS=2504;DP=19081;EAS_AF=0.1329;AMR_AF=0.1369;AFR_AF=0.2481;EUR_AF=0.0338;SAS_AF=0.0849;AA=G|||;VT=SNP
6	92704819	rs35973054	A	G	100	PASS	AC=467;AF=0.0932508;AN=5008;NS=2504;DP=15703;EAS_AF=0.0139;AMR_AF=0.0951;AFR_AF=0.087;EUR_AF=0.1501;SAS_AF=0.1237;AA=A|||;VT=SNP
6	92704828	rs72624564	C	T	100	PASS	AC=769;AF=0.153554;AN=5008;NS=2504;DP=15845;EAS_AF=0.3353;AMR_AF=0.1844;AFR_AF=0.0908;EUR_AF=0.0895;SAS_AF=0.0951;AA=T|||;VT=SNP
6	92704843	rs2452988	G	C	100	PASS	AC=1045;AF=0.208666;AN=5008;NS=2504;DP=15456;EAS_AF=0.3373;AMR_AF=0.1383;AFR_AF=0.1127;EUR_AF=0.2584;SAS_AF=0.2045;AA=g|||;VT=SNP
6	92704909	rs72624565	T	C	100	PASS	AC=768;AF=0.153355;AN=5008;NS=2504;DP=14607;EAS_AF=0.3353;AMR_AF=0.1844;AFR_AF=0.09;EUR_AF=0.0895;SAS_AF=0.0951;AA=T|||;VT=SNP
6	92705325	rs13195902	A	G	100	PASS	AC=556;AF=0.111022;AN=5008;NS=2504;DP=11918;EAS_AF=0.0139;AMR_AF=0.098;AFR_AF=0.1392;EUR_AF=0.159;SAS_AF=0.1329;AA=A|||;VT=SNP
6	92706027	rs2503633	A	G	100	PASS	AC=894;AF=0.178514;AN=5008;NS=2504;DP=12463;EAS_AF=0.3373;AMR_AF=0.1268;AFR_AF=0.0174;EUR_AF=0.2416;SAS_AF=0.2045;AA=A|||;VT=SNP
6	92706164	rs72624567	C	T	100	PASS	AC=768;AF=0.153355;AN=5008;NS=2504;DP=16098;EAS_AF=0.3353;AMR_AF=0.1844;AFR_AF=0.09;EUR_AF=0.0895;SAS_AF=0.0951;AA=T|||;VT=SNP
6	92706388	rs140118683	T	C	100	PASS	AC=34;AF=0.00678914;AN=5008;NS=2504;DP=17587;EAS_AF=0;AMR_AF=0.0144;AFR_AF=0.0008;EUR_AF=0.0119;SAS_AF=0.0112;AA=T|||;VT=SNP
6	92706961	rs4706405	T	A	100	PASS	AC=316;AF=0.063099;AN=5008;NS=2504;DP=18120;EAS_AF=0.0536;AMR_AF=0.1167;AFR_AF=0.0961;EUR_AF=0.0229;SAS_AF=0.0317;AA=T|||;VT=SNP
6	92707054	rs7755518	C	T	100	PASS	AC=1674;AF=0.334265;AN=5008;NS=2504;DP=16403;EAS_AF=0.119;AMR_AF=0.4352;AFR_AF=0.2421;EUR_AF=0.4583;SAS_AF=0.4816;AA=C|||;VT=SNP
6	92707203	rs113792017	A	G	100	PASS	AC=28;AF=0.00559105;AN=5008;NS=2504;DP=12716;EAS_AF=0.001;AMR_AF=0.0101;AFR_AF=0.0023;EUR_AF=0.0109;SAS_AF=0.0061;AA=A|||;VT=SNP
6	92707244	rs7755711	A	C	100	PASS	AC=834;AF=0.166534;AN=5008;NS=2504;DP=12187;EAS_AF=0.3968;AMR_AF=0.1873;AFR_AF=0.09;EUR_AF=0.0895;SAS_AF=0.0971;AA=C|||;VT=SNP
6	92707681	rs72624568	C	T	100	PASS	AC=768;AF=0.153355;AN=5008;NS=2504;DP=15891;EAS_AF=0.3353;AMR_AF=0.1844;AFR_AF=0.09;EUR_AF=0.0895;SAS_AF=0.0951;AA=C|||;VT=SNP
6	92708248	rs34740349	C	T	100	PASS	AC=541;AF=0.108027;AN=5008;NS=2504;DP=17656;EAS_AF=0.0139;AMR_AF=0.098;AFR_AF=0.1286;EUR_AF=0.159;SAS_AF=0.1319;AA=C|||;VT=SNP
6	92708373	rs34583085	T	G	100	PASS	AC=299;AF=0.0597045;AN=5008;NS=2504;DP=18804;EAS_AF=0.0129;AMR_AF=0.0706;AFR_AF=0.0076;EUR_AF=0.1282;SAS_AF=0.1002;AA=T|||;VT=SNP
6	92708630	rs62418790	G	A	100	PASS	AC=554;AF=0.110623;AN=5008;NS=2504;DP=16916;EAS_AF=0.0139;AMR_AF=0.098;AFR_AF=0.1392;EUR_AF=0.1581;SAS_AF=0.1319;AA=G|||;VT=SNP
6	92708633	rs2503632	C	T	100	PASS	AC=3276;AF=0.654153;AN=5008;NS=2504;DP=16934;EAS_AF=0.4702;AMR_AF=0.6744;AFR_AF=0.4947;EUR_AF=0.8748;SAS_AF=0.818;AA=C|||;VT=SNP
6	92708756	rs2452989	C	T	100	PASS	AC=3335;AF=0.665935;AN=5008;NS=2504;DP=15218;EAS_AF=0.4702;AMR_AF=0.6844;AFR_AF=0.5333;EUR_AF=0.8757;SAS_AF=0.818;AA=C|||;VT=SNP
6	92708801	rs2503631	C	T	100	PASS	AC=3277;AF=0.654353;AN=5008;NS=2504;DP=15630;EAS_AF=0.4702;AMR_AF=0.6758;AFR_AF=0.4947;EUR_AF=0.8748;SAS_AF=0.818;AA=C|||;VT=SNP
6	92708968	rs72624569	G	A	100	PASS	AC=768;AF=0.153355;AN=5008;NS=2504;DP=13974;EAS_AF=0.3353;AMR_AF=0.1844;AFR_AF=0.09;EUR_AF=0.0895;SAS_AF=0.0951;AA=A|||;VT=SNP
6	92709521	rs72624570	T	C	100	PASS	AC=768;AF=0.153355;AN=5008;NS=2504;DP=20268;EAS_AF=0.3353;AMR_AF=0.1844;AFR_AF=0.09;EUR_AF=0.0895;SAS_AF=0.0951;AA=C|||;VT=SNP
6	92709801	rs72624571	G	A	100	PASS	AC=768;AF=0.153355;AN=5008;NS=2504;DP=18468;EAS_AF=0.3353;AMR_AF=0.1844;AFR_AF=0.09;EUR_AF=0.0895;SAS_AF=0.0951;AA=G|||;VT=SNP
6	92710237	rs12660471	G	A	100	PASS	AC=768;AF=0.153355;AN=5008;NS=2504;DP=19585;EAS_AF=0.3353;AMR_AF=0.1844;AFR_AF=0.09;EUR_AF=0.0895;SAS_AF=0.0951;AA=A|||;VT=SNP
6	92710274	rs12661992	T	A	100	PASS	AC=648;AF=0.129393;AN=5008;NS=2504;DP=19366;EAS_AF=0.3353;AMR_AF=0.17;AFR_AF=0.0076;EUR_AF=0.0885;SAS_AF=0.0951;AA=T|||;VT=SNP
6	92710348	rs12663346	A	T	100	PASS	AC=768;AF=0.153355;AN=5008;NS=2504;DP=20311;EAS_AF=0.3353;AMR_AF=0.1844;AFR_AF=0.09;EUR_AF=0.0895;SAS_AF=0.0951;AA=T|||;VT=SNP
6	92710499	rs9345194	T	C	100	PASS	AC=1679;AF=0.335264;AN=5008;NS=2504;DP=22665;EAS_AF=0.12;AMR_AF=0.438;AFR_AF=0.2421;EUR_AF=0.4592;SAS_AF=0.4826;AA=T|||;VT=SNP
6	92711008	rs62418792	T	C	100	PASS	AC=539;AF=0.107628;AN=5008;NS=2504;DP=20930;EAS_AF=0.0139;AMR_AF=0.0965;AFR_AF=0.1286;EUR_AF=0.1581;SAS_AF=0.1319;AA=T|||;VT=SNP
6	92711396	rs72921200	T	C	100	PASS	AC=33;AF=0.00658946;AN=5008;NS=2504;DP=18779;EAS_AF=0;AMR_AF=0.0058;AFR_AF=0.0023;EUR_AF=0.0249;SAS_AF=0.001;AA=T|||;VT=SNP
6	92711649	rs74962086	A	G	100	PASS	AC=788;AF=0.157348;AN=5008;NS=2504;DP=18096;EAS_AF=0.3353;AMR_AF=0.1873;AFR_AF=0.1036;EUR_AF=0.0895;SAS_AF=0.0951;AA=A|||;VT=SNP
6	92712049	rs2503630	C	T	100	PASS	AC=4111;AF=0.820887;AN=5008;NS=2504;DP=18222;EAS_AF=0.8671;AMR_AF=0.8602;AFR_AF=0.5862;EUR_AF=0.9642;SAS_AF=0.9151;AA=c|||;VT=SNP
6	92712201	rs12661246	C	T	100	PASS	AC=711;AF=0.141973;AN=5008;NS=2504;DP=16490;EAS_AF=0.3353;AMR_AF=0.1758;AFR_AF=0.0514;EUR_AF=0.0895;SAS_AF=0.0951;AA=C|||;VT=SNP
6	92712245	rs72624572	A	T	100	PASS	AC=768;AF=0.153355;AN=5008;NS=2504;DP=17598;EAS_AF=0.3353;AMR_AF=0.1844;AFR_AF=0.09;EUR_AF=0.0895;SAS_AF=0.0951;AA=A|||;VT=SNP
6	92712303	rs12664140	A	G	100	PASS	AC=768;AF=0.153355;AN=5008;NS=2504;DP=17702;EAS_AF=0.3353;AMR_AF=0.1844;AFR_AF=0.09;EUR_AF=0.0895;SAS_AF=0.0951;AA=A|||;VT=SNP
6	92712327	rs12664150	A	G	100	PASS	AC=768;AF=0.153355;AN=5008;NS=2504;DP=17464;EAS_AF=0.3353;AMR_AF=0.1844;AFR_AF=0.09;EUR_AF=0.0895;SAS_AF=0.0951;AA=A|||;VT=SNP
6	92712440	rs34677288	C	T	100	PASS	AC=1675;AF=0.334465;AN=5008;NS=2504;DP=18512;EAS_AF=0.119;AMR_AF=0.4366;AFR_AF=0.2421;EUR_AF=0.4583;SAS_AF=0.4816;AA=C|||;VT=SNP
6	92712489	rs79102072	G	A	100	PASS	AC=45;AF=0.00898562;AN=5008;NS=2504;DP=17642;EAS_AF=0.001;AMR_AF=0.0216;AFR_AF=0.0023;EUR_AF=0.0229;SAS_AF=0.0031;AA=G|||;VT=SNP
6	92712552	rs12664176	A	C	100	PASS	AC=768;AF=0.153355;AN=5008;NS=2504;DP=16962;EAS_AF=0.3353;AMR_AF=0.1844;AFR_AF=0.09;EUR_AF=0.0895;SAS_AF=0.0951;AA=A|||;VT=SNP
6	92712609	rs12661313	G	A	100	PASS	AC=768;AF=0.153355;AN=5008;NS=2504;DP=16793;EAS_AF=0.3353;AMR_AF=0.1844;AFR_AF=0.09;EUR_AF=0.0895;SAS_AF=0.0951;AA=G|||;VT=SNP
6	92712686	rs113234457	G	A	100	PASS	AC=71;AF=0.0141773;AN=5008;NS=2504;DP=18201;EAS_AF=0;AMR_AF=0.0159;AFR_AF=0.0204;EUR_AF=0.0169;SAS_AF=0.0164;AA=G|||;VT=SNP
6	92713531	rs72624573	C	A	100	PASS	AC=769;AF=0.153554;AN=5008;NS=2504;DP=14920;EAS_AF=0.3363;AMR_AF=0.1844;AFR_AF=0.09;EUR_AF=0.0895;SAS_AF=0.0951;AA=A|||;VT=SNP
6	92713668	rs7760149	A	C	100	PASS	AC=1678;AF=0.335064;AN=5008;NS=2504;DP=12700;EAS_AF=0.12;AMR_AF=0.4366;AFR_AF=0.2421;EUR_AF=0.4602;SAS_AF=0.4816;AA=A|||;VT=SNP
6	92713692	rs72624574	T	A	100	PASS	AC=648;AF=0.129393;AN=5008;NS=2504;DP=12778;EAS_AF=0.3353;AMR_AF=0.17;AFR_AF=0.0076;EUR_AF=0.0885;SAS_AF=0.0951;AA=T|||;VT=SNP
6	92713700	rs72624575	C	G	100	PASS	AC=764;AF=0.152556;AN=5008;NS=2504;DP=12658;EAS_AF=0.3353;AMR_AF=0.183;AFR_AF=0.0877;EUR_AF=0.0895;SAS_AF=0.0951;AA=C|||;VT=SNP
6	92714565	rs77944865	T	A	100	PASS	AC=27;AF=0.00539137;AN=5008;NS=2504;DP=15252;EAS_AF=0;AMR_AF=0.0086;AFR_AF=0;EUR_AF=0.0209;SAS_AF=0;AA=T|||;VT=SNP
6	92714634	rs77154231	G	C	100	PASS	AC=358;AF=0.0714856;AN=5008;NS=2504;DP=15488;EAS_AF=0.0536;AMR_AF=0.1182;AFR_AF=0.1271;EUR_AF=0.0229;SAS_AF=0.0317;AA=G|||;VT=SNP
6	92714851	rs2131612	T	C	100	PASS	AC=540;AF=0.107827;AN=5008;NS=2504;DP=15256;EAS_AF=0.0139;AMR_AF=0.0965;AFR_AF=0.1286;EUR_AF=0.1581;SAS_AF=0.1329;AA=T|||;VT=SNP
6	92714929	rs72624576	C	T	100	PASS	AC=648;AF=0.129393;AN=5008;NS=2504;DP=15779;EAS_AF=0.3353;AMR_AF=0.17;AFR_AF=0.0076;EUR_AF=0.0885;SAS_AF=0.0951;AA=C|||;VT=SNP
6	92715269	rs72624577	T	C	100	PASS	AC=710;AF=0.141773;AN=5008;NS=2504;DP=15554;EAS_AF=0.3353;AMR_AF=0.1758;AFR_AF=0.0514;EUR_AF=0.0885;SAS_AF=0.0951;AA=T|||;VT=SNP
6	92715572	rs13216475	A	G	100	PASS	AC=555;AF=0.110823;AN=5008;NS=2504;DP=15775;EAS_AF=0.0139;AMR_AF=0.098;AFR_AF=0.1399;EUR_AF=0.1581;SAS_AF=0.1319;AA=A|||;VT=SNP
6	92717275	rs72624578	A	T	100	PASS	AC=649;AF=0.129593;AN=5008;NS=2504;DP=17962;EAS_AF=0.3353;AMR_AF=0.1715;AFR_AF=0.0076;EUR_AF=0.0885;SAS_AF=0.0951;AA=A|||;VT=SNP
6	92717635	rs2875623	C	T	100	PASS	AC=673;AF=0.134385;AN=5008;NS=2504;DP=20476;EAS_AF=0.1329;AMR_AF=0.1354;AFR_AF=0.2489;EUR_AF=0.0338;SAS_AF=0.0838;AA=C|||;VT=SNP
6	92717808	rs62418793	G	A	100	PASS	AC=142;AF=0.0283546;AN=5008;NS=2504;DP=15905;EAS_AF=0.001;AMR_AF=0.0303;AFR_AF=0.0023;EUR_AF=0.0646;SAS_AF=0.0532;AA=G|||;VT=SNP
6	92717848	rs142549855	G	A	100	PASS	AC=46;AF=0.0091853;AN=5008;NS=2504;DP=15742;EAS_AF=0;AMR_AF=0.0274;AFR_AF=0;EUR_AF=0.0268;SAS_AF=0;AA=G|||;VT=SNP
6	92717883	rs74435698	T	C	100	PASS	AC=43;AF=0.00858626;AN=5008;NS=2504;DP=15969;EAS_AF=0;AMR_AF=0.0202;AFR_AF=0;EUR_AF=0.0288;SAS_AF=0;AA=T|||;VT=SNP
6	92719059	rs117640292	G	A	100	PASS	AC=69;AF=0.013778;AN=5008;NS=2504;DP=14514;EAS_AF=0;AMR_AF=0.0274;AFR_AF=0.003;EUR_AF=0.0358;SAS_AF=0.0102;AA=g|||;VT=SNP
6	92720499	rs116864718	A	T	100	PASS	AC=43;AF=0.00858626;AN=5008;NS=2504;DP=14641;EAS_AF=0;AMR_AF=0.0202;AFR_AF=0;EUR_AF=0.0288;SAS_AF=0;AA=a|||;VT=SNP
6	92720928	rs75513113	G	A	100	PASS	AC=536;AF=0.107029;AN=5008;NS=2504;DP=21415;EAS_AF=0.0129;AMR_AF=0.0965;AFR_AF=0.1263;EUR_AF=0.1581;SAS_AF=0.1329;AA=G|||;VT=SNP
6	92721137	rs13219286	G	T	100	PASS	AC=1619;AF=0.323283;AN=5008;NS=2504;DP=21426;EAS_AF=0.121;AMR_AF=0.4308;AFR_AF=0.2012;EUR_AF=0.4583;SAS_AF=0.4816;AA=g|||;VT=SNP
6	92721497	rs2503628	G	A	100	PASS	AC=1040;AF=0.207668;AN=5008;NS=2504;DP=14988;EAS_AF=0.3363;AMR_AF=0.1383;AFR_AF=0.1097;EUR_AF=0.2584;SAS_AF=0.2045;AA=G|||;VT=SNP
6	92721688	rs118110018	C	T	100	PASS	AC=698;AF=0.139377;AN=5008;NS=2504;DP=13759;EAS_AF=0.3363;AMR_AF=0.1758;AFR_AF=0.0416;EUR_AF=0.0885;SAS_AF=0.0951;AA=C|||;VT=SNP
6	92721689	rs3003857	G	A	100	PASS	AC=894;AF=0.178514;AN=5008;NS=2504;DP=13649;EAS_AF=0.3363;AMR_AF=0.1268;AFR_AF=0.0174;EUR_AF=0.2425;SAS_AF=0.2045;AA=G|||;VT=SNP
6	92722011	rs78534720	G	A	100	PASS	AC=31;AF=0.0061901;AN=5008;NS=2504;DP=14442;EAS_AF=0;AMR_AF=0.0043;AFR_AF=0.0008;EUR_AF=0.0199;SAS_AF=0.0072;AA=g|||;VT=SNP
6	92722509	rs11756064	C	T	100	PASS	AC=467;AF=0.0932508;AN=5008;NS=2504;DP=16143;EAS_AF=0.0159;AMR_AF=0.0951;AFR_AF=0.0847;EUR_AF=0.1501;SAS_AF=0.1247;AA=C|||;VT=SNP
6	92722564	rs11756114	G	A	100	PASS	AC=475;AF=0.0948482;AN=5008;NS=2504;DP=15606;EAS_AF=0.0159;AMR_AF=0.0965;AFR_AF=0.09;EUR_AF=0.1501;SAS_AF=0.1247;AA=G|||;VT=SNP
6	92722662	rs6903724	C	G	100	PASS	AC=1697;AF=0.338858;AN=5008;NS=2504;DP=16319;EAS_AF=0.121;AMR_AF=0.438;AFR_AF=0.2564;EUR_AF=0.4592;SAS_AF=0.4806;AA=C|||;VT=SNP
6	92722788	rs62418794	A	G	100	PASS	AC=24;AF=0.00479233;AN=5008;NS=2504;DP=15405;EAS_AF=0;AMR_AF=0.013;AFR_AF=0.0015;EUR_AF=0.0099;SAS_AF=0.0031;AA=A|||;VT=SNP
6	92722937	rs59648858	A	G	100	PASS	AC=681;AF=0.135982;AN=5008;NS=2504;DP=13536;EAS_AF=0.3373;AMR_AF=0.1758;AFR_AF=0.0272;EUR_AF=0.0885;SAS_AF=0.0961;AA=A|||;VT=SNP
6	92723063	rs2452935	G	T	100	PASS	AC=4109;AF=0.820487;AN=5008;NS=2504;DP=13970;EAS_AF=0.869;AMR_AF=0.8617;AFR_AF=0.5809;EUR_AF=0.9642;SAS_AF=0.9172;AA=T|||;VT=SNP
6	92723223	rs2452936	C	G	100	PASS	AC=2181;AF=0.435503;AN=5008;NS=2504;DP=15803;EAS_AF=0.496;AMR_AF=0.4063;AFR_AF=0.1778;EUR_AF=0.5974;SAS_AF=0.5757;AA=C|||;VT=SNP
6	92723820	rs2452937	C	A	100	PASS	AC=4113;AF=0.821286;AN=5008;NS=2504;DP=16189;EAS_AF=0.869;AMR_AF=0.8631;AFR_AF=0.5832;EUR_AF=0.9642;SAS_AF=0.9172;AA=A|||;VT=SNP
6	92723822	rs2452938	A	G	100	PASS	AC=4113;AF=0.821286;AN=5008;NS=2504;DP=16216;EAS_AF=0.869;AMR_AF=0.8631;AFR_AF=0.5832;EUR_AF=0.9642;SAS_AF=0.9172;AA=G|||;VT=SNP
6	92724492	rs2503627	T	C	100	PASS	AC=2113;AF=0.421925;AN=5008;NS=2504;DP=16251;EAS_AF=0.4335;AMR_AF=0.4049;AFR_AF=0.1762;EUR_AF=0.5974;SAS_AF=0.5736;AA=T|||;VT=SNP
6	92724755	rs6454886	T	A	100	PASS	AC=2179;AF=0.435104;AN=5008;NS=2504;DP=13721;EAS_AF=0.495;AMR_AF=0.4063;AFR_AF=0.177;EUR_AF=0.5974;SAS_AF=0.5757;AA=T|||;VT=SNP
6	92725085	rs139729446	C	T	100	PASS	AC=1295;AF=0.258586;AN=5008;NS=2504;DP=11652;EAS_AF=0.3581;AMR_AF=0.3444;AFR_AF=0.2133;EUR_AF=0.2078;SAS_AF=0.2086;AA=-|||;VT=SNP
6	92725100	rs78315432	T	A	100	PASS	AC=567;AF=0.113219;AN=5008;NS=2504;DP=12973;EAS_AF=0.0198;AMR_AF=0.1657;AFR_AF=0.152;EUR_AF=0.1193;SAS_AF=0.1135;AA=-|||;VT=SNP
6	92725246	rs139280319	A	C	100	PASS	AC=53;AF=0.0105831;AN=5008;NS=2504;DP=14213;EAS_AF=0;AMR_AF=0.0245;AFR_AF=0.0038;EUR_AF=0.0268;SAS_AF=0.0041;AA=A|||;VT=SNP
6	92725327	rs4631240	G	A	100	PASS	AC=2179;AF=0.435104;AN=5008;NS=2504;DP=14367;EAS_AF=0.495;AMR_AF=0.4063;AFR_AF=0.1762;EUR_AF=0.5974;SAS_AF=0.5767;AA=G|||;VT=SNP
6	92725399	rs36042253	G	A	100	PASS	AC=474;AF=0.0946486;AN=5008;NS=2504;DP=15818;EAS_AF=0.0159;AMR_AF=0.0965;AFR_AF=0.0893;EUR_AF=0.1501;SAS_AF=0.1247;AA=G|||;VT=SNP
6	92725708	rs2452987	A	G	100	PASS	AC=2113;AF=0.421925;AN=5008;NS=2504;DP=18526;EAS_AF=0.4335;AMR_AF=0.4049;AFR_AF=0.1762;EUR_AF=0.5974;SAS_AF=0.5736;AA=A|||;VT=SNP
6	92726640	rs12664905	G	C	100	PASS	AC=1293;AF=0.258187;AN=5008;NS=2504;DP=18406;EAS_AF=0.3581;AMR_AF=0.3444;AFR_AF=0.2118;EUR_AF=0.2078;SAS_AF=0.2086;AA=A|||;VT=SNP
6	92727088	rs2452990	C	A	100	PASS	AC=4114;AF=0.821486;AN=5008;NS=2504;DP=18239;EAS_AF=0.869;AMR_AF=0.8631;AFR_AF=0.584;EUR_AF=0.9642;SAS_AF=0.9172;AA=A|||;VT=SNP
6	92727168	rs2503626	G	C	100	PASS	AC=2113;AF=0.421925;AN=5008;NS=2504;DP=16338;EAS_AF=0.4335;AMR_AF=0.4049;AFR_AF=0.1762;EUR_AF=0.5974;SAS_AF=0.5736;AA=G|||;VT=SNP
6	92727453	rs6454887	C	T	100	PASS	AC=2173;AF=0.433906;AN=5008;NS=2504;DP=15147;EAS_AF=0.495;AMR_AF=0.4063;AFR_AF=0.1725;EUR_AF=0.5974;SAS_AF=0.5757;AA=C|||;VT=SNP
6	92727458	rs7768785	C	G	100	PASS	AC=354;AF=0.0706869;AN=5008;NS=2504;DP=15224;EAS_AF=0.0506;AMR_AF=0.1153;AFR_AF=0.1286;EUR_AF=0.0229;SAS_AF=0.0307;AA=C|||;VT=SNP
6	92727686	rs12213945	C	T	100	PASS	AC=1152;AF=0.230032;AN=5008;NS=2504;DP=12849;EAS_AF=0.1012;AMR_AF=0.2695;AFR_AF=0.1233;EUR_AF=0.34;SAS_AF=0.3661;AA=C|||;VT=SNP
6	92727792	rs141672975	T	C	100	PASS	AC=47;AF=0.00938498;AN=5008;NS=2504;DP=15981;EAS_AF=0;AMR_AF=0.0043;AFR_AF=0;EUR_AF=0.0239;SAS_AF=0.0204;AA=T|||;VT=SNP
6	92728746	rs1552848	T	C	100	PASS	AC=1311;AF=0.261781;AN=5008;NS=2504;DP=17202;EAS_AF=0.38;AMR_AF=0.3415;AFR_AF=0.2118;EUR_AF=0.2078;SAS_AF=0.2065;AA=T|||;VT=SNP
6	92729116	rs1353116	C	T	100	PASS	AC=4110;AF=0.820687;AN=5008;NS=2504;DP=16151;EAS_AF=0.87;AMR_AF=0.8588;AFR_AF=0.5825;EUR_AF=0.9642;SAS_AF=0.9172;AA=T|||;VT=SNP
6	92730285	rs6942324	T	G	100	PASS	AC=1929;AF=0.385184;AN=5008;NS=2504;DP=18215;EAS_AF=0.3998;AMR_AF=0.4524;AFR_AF=0.3858;EUR_AF=0.3668;SAS_AF=0.3405;AA=G|||;VT=SNP
6	92730691	rs2503625	C	T	100	PASS	AC=2154;AF=0.430112;AN=5008;NS=2504;DP=18208;EAS_AF=0.4762;AMR_AF=0.4049;AFR_AF=0.1717;EUR_AF=0.5984;SAS_AF=0.5767;AA=C|||;VT=SNP
6	92732274	rs35731980	G	C	100	PASS	AC=471;AF=0.0940495;AN=5008;NS=2504;DP=15270;EAS_AF=0.0159;AMR_AF=0.0965;AFR_AF=0.087;EUR_AF=0.1491;SAS_AF=0.1258;AA=G|||;VT=SNP
6	92732571	rs1948453	C	A	100	PASS	AC=4069;AF=0.8125;AN=5008;NS=2504;DP=15112;EAS_AF=0.8661;AMR_AF=0.8573;AFR_AF=0.5552;EUR_AF=0.9652;SAS_AF=0.9162;AA=A|||;VT=SNP
6	92733499	rs9451881	T	C	100	PASS	AC=360;AF=0.071885;AN=5008;NS=2504;DP=11821;EAS_AF=0.0516;AMR_AF=0.1196;AFR_AF=0.1293;EUR_AF=0.0229;SAS_AF=0.0317;AA=T|||;VT=SNP
6	92734566	rs7740176	G	A	100	PASS	AC=1863;AF=0.372005;AN=5008;NS=2504;DP=17786;EAS_AF=0.3929;AMR_AF=0.451;AFR_AF=0.3419;EUR_AF=0.3668;SAS_AF=0.3405;AA=G|||;VT=SNP
6	92734730	rs11755860	A	G	100	PASS	AC=1863;AF=0.372005;AN=5008;NS=2504;DP=18616;EAS_AF=0.3929;AMR_AF=0.4524;AFR_AF=0.3419;EUR_AF=0.3658;SAS_AF=0.3405;AA=A|||;VT=SNP
6	92735140	rs13195705	C	T	100	PASS	AC=1820;AF=0.363419;AN=5008;NS=2504;DP=17384;EAS_AF=0.3899;AMR_AF=0.4409;AFR_AF=0.3177;EUR_AF=0.3658;SAS_AF=0.3405;AA=c|||;VT=SNP
6	92735490	rs12192153	C	G	100	PASS	AC=1156;AF=0.230831;AN=5008;NS=2504;DP=16608;EAS_AF=0.1012;AMR_AF=0.2695;AFR_AF=0.1263;EUR_AF=0.341;SAS_AF=0.365;AA=C|||;VT=SNP
6	92736292	rs2172549	A	T	100	PASS	AC=1856;AF=0.370607;AN=5008;NS=2504;DP=17611;EAS_AF=0.3859;AMR_AF=0.4438;AFR_AF=0.3464;EUR_AF=0.3658;SAS_AF=0.3405;AA=T|||;VT=SNP
6	92736318	rs2172550	T	G	100	PASS	AC=1856;AF=0.370607;AN=5008;NS=2504;DP=17703;EAS_AF=0.3899;AMR_AF=0.4438;AFR_AF=0.3427;EUR_AF=0.3668;SAS_AF=0.3405;AA=T|||;VT=SNP
6	92736987	rs7755478	G	A	100	PASS	AC=1854;AF=0.370208;AN=5008;NS=2504;DP=19786;EAS_AF=0.3899;AMR_AF=0.4438;AFR_AF=0.3419;EUR_AF=0.3658;SAS_AF=0.3405;AA=G|||;VT=SNP
6	92737522	rs75143136	C	T	100	PASS	AC=359;AF=0.0716853;AN=5008;NS=2504;DP=18610;EAS_AF=0.0506;AMR_AF=0.1182;AFR_AF=0.1301;EUR_AF=0.0229;SAS_AF=0.0317;AA=C|||;VT=SNP
6	92737578	rs2452966	C	T	100	PASS	AC=2152;AF=0.429712;AN=5008;NS=2504;DP=17630;EAS_AF=0.4762;AMR_AF=0.4049;AFR_AF=0.171;EUR_AF=0.5984;SAS_AF=0.5757;AA=c|||;VT=SNP
6	92737959	rs6924283	A	G	100	PASS	AC=1830;AF=0.365415;AN=5008;NS=2504;DP=14032;EAS_AF=0.3929;AMR_AF=0.4496;AFR_AF=0.3185;EUR_AF=0.3658;SAS_AF=0.3405;AA=A|||;VT=SNP
6	92738094	rs62418813	T	C	100	PASS	AC=30;AF=0.00599042;AN=5008;NS=2504;DP=11880;EAS_AF=0;AMR_AF=0.0144;AFR_AF=0.0008;EUR_AF=0.0139;SAS_AF=0.0051;AA=T|||;VT=SNP
6	92739066	rs12662197	G	A	100	PASS	AC=1864;AF=0.372204;AN=5008;NS=2504;DP=14300;EAS_AF=0.3909;AMR_AF=0.4481;AFR_AF=0.3464;EUR_AF=0.3658;SAS_AF=0.3405;AA=G|||;VT=SNP
6	92740860	rs3103910	G	A	100	PASS	AC=2085;AF=0.416334;AN=5008;NS=2504;DP=17343;EAS_AF=0.4127;AMR_AF=0.4035;AFR_AF=0.171;EUR_AF=0.5984;SAS_AF=0.5736;AA=G|||;VT=SNP
6	92741318	rs117517408	A	G	100	PASS	AC=55;AF=0.0109824;AN=5008;NS=2504;DP=15773;EAS_AF=0;AMR_AF=0.0144;AFR_AF=0.0008;EUR_AF=0.0328;SAS_AF=0.0112;AA=A|||;VT=SNP
6	92741487	rs7769253	T	G	100	PASS	AC=1857;AF=0.370807;AN=5008;NS=2504;DP=17266;EAS_AF=0.3909;AMR_AF=0.4452;AFR_AF=0.3427;EUR_AF=0.3658;SAS_AF=0.3405;AA=t|||;VT=SNP
6	92741786	rs2452967	A	G	100	PASS	AC=2085;AF=0.416334;AN=5008;NS=2504;DP=16473;EAS_AF=0.4127;AMR_AF=0.4035;AFR_AF=0.171;EUR_AF=0.5984;SAS_AF=0.5736;AA=A|||;VT=SNP
6	92741869	rs34505373	G	T	100	PASS	AC=471;AF=0.0940495;AN=5008;NS=2504;DP=17478;EAS_AF=0.0159;AMR_AF=0.0965;AFR_AF=0.087;EUR_AF=0.1491;SAS_AF=0.1258;AA=G|||;VT=SNP
6	92742333	rs1552849	G	T	100	PASS	AC=362;AF=0.0722843;AN=5008;NS=2504;DP=17830;EAS_AF=0.0506;AMR_AF=0.1182;AFR_AF=0.1324;EUR_AF=0.0229;SAS_AF=0.0317;AA=G|||;VT=SNP
6	92742755	rs1552850	A	C	100	PASS	AC=362;AF=0.0722843;AN=5008;NS=2504;DP=18291;EAS_AF=0.0516;AMR_AF=0.1196;AFR_AF=0.1309;EUR_AF=0.0229;SAS_AF=0.0317;AA=A|||;VT=SNP
6	92743082	rs113220456	G	A	100	PASS	AC=54;AF=0.0107827;AN=5008;NS=2504;DP=13792;EAS_AF=0.003;AMR_AF=0.0159;AFR_AF=0.0023;EUR_AF=0.0169;SAS_AF=0.0204;AA=G|||;VT=SNP
6	92743092	rs61060113	G	A	100	PASS	AC=1853;AF=0.370008;AN=5008;NS=2504;DP=13979;EAS_AF=0.3909;AMR_AF=0.4438;AFR_AF=0.3411;EUR_AF=0.3648;SAS_AF=0.3405;AA=G|||;VT=SNP
6	92743118	rs2452968	G	A	100	PASS	AC=2085;AF=0.416334;AN=5008;NS=2504;DP=14537;EAS_AF=0.4107;AMR_AF=0.4035;AFR_AF=0.171;EUR_AF=0.5994;SAS_AF=0.5746;AA=G|||;VT=SNP
6	92743644	rs2503623	C	T	100	PASS	AC=4059;AF=0.810503;AN=5008;NS=2504;DP=15993;EAS_AF=0.8661;AMR_AF=0.8545;AFR_AF=0.5484;EUR_AF=0.9652;SAS_AF=0.9172;AA=T|||;VT=SNP
6	92743685	rs2503622	C	G	100	PASS	AC=2096;AF=0.41853;AN=5008;NS=2504;DP=17267;EAS_AF=0.4077;AMR_AF=0.4035;AFR_AF=0.1732;EUR_AF=0.6034;SAS_AF=0.5818;AA=C|||;VT=SNP
6	92744251	rs7765028	G	C	100	PASS	AC=1976;AF=0.394569;AN=5008;NS=2504;DP=16641;EAS_AF=0.4177;AMR_AF=0.4524;AFR_AF=0.2738;EUR_AF=0.4533;SAS_AF=0.4325;AA=G|||;VT=SNP
6	92744380	rs2250520	A	C	100	PASS	AC=3016;AF=0.602236;AN=5008;NS=2504;DP=17879;EAS_AF=0.7083;AMR_AF=0.4625;AFR_AF=0.6732;EUR_AF=0.5507;SAS_AF=0.5491;AA=C|||;VT=SNP
6	92744999	rs78671517	C	T	100	PASS	AC=110;AF=0.0219649;AN=5008;NS=2504;DP=19968;EAS_AF=0.0704;AMR_AF=0.0029;AFR_AF=0.0008;EUR_AF=0.0209;SAS_AF=0.0153;AA=C|||;VT=SNP
6	92745020	rs2503620	A	T	100	PASS	AC=3782;AF=0.755192;AN=5008;NS=2504;DP=20639;EAS_AF=0.9077;AMR_AF=0.8631;AFR_AF=0.4803;EUR_AF=0.8022;SAS_AF=0.8446;AA=T|||;VT=SNP
6	92745415	rs4706406	G	A	100	PASS	AC=1832;AF=0.365815;AN=5008;NS=2504;DP=17553;EAS_AF=0.3006;AMR_AF=0.5346;AFR_AF=0.1732;EUR_AF=0.4821;SAS_AF=0.454;AA=G|||;VT=SNP
6	92746045	rs77150509	G	A	100	PASS	AC=461;AF=0.0920527;AN=5008;NS=2504;DP=19723;EAS_AF=0.1409;AMR_AF=0.062;AFR_AF=0.0129;EUR_AF=0.1302;SAS_AF=0.1309;AA=G|||;VT=SNP
6	92746054	rs62418815	C	A	100	PASS	AC=1715;AF=0.342452;AN=5008;NS=2504;DP=19370;EAS_AF=0.2986;AMR_AF=0.5159;AFR_AF=0.1104;EUR_AF=0.4503;SAS_AF=0.4673;AA=C|||;VT=SNP
6	92746638	rs2503619	A	G	100	PASS	AC=1055;AF=0.210663;AN=5008;NS=2504;DP=14741;EAS_AF=0.377;AMR_AF=0.2464;AFR_AF=0.146;EUR_AF=0.1581;SAS_AF=0.1554;AA=G|||;VT=SNP
6	92746910	rs13209828	T	C	100	PASS	AC=583;AF=0.116414;AN=5008;NS=2504;DP=15724;EAS_AF=0.0972;AMR_AF=0.1037;AFR_AF=0.087;EUR_AF=0.1799;SAS_AF=0.1196;AA=T|||;VT=SNP
6	92747744	rs9451884	T	C	100	PASS	AC=1996;AF=0.398562;AN=5008;NS=2504;DP=12317;EAS_AF=0.2877;AMR_AF=0.5331;AFR_AF=0.388;EUR_AF=0.4423;SAS_AF=0.3865;AA=C|||;VT=SNP
6	92748624	rs148910264	C	T	100	PASS	AC=97;AF=0.019369;AN=5008;NS=2504;DP=14227;EAS_AF=0.002;AMR_AF=0.0274;AFR_AF=0;EUR_AF=0.0368;SAS_AF=0.0399;AA=C|||;VT=SNP
6	92748731	rs12193411	A	T	100	PASS	AC=1901;AF=0.379593;AN=5008;NS=2504;DP=16054;EAS_AF=0.1607;AMR_AF=0.5418;AFR_AF=0.3775;EUR_AF=0.4573;SAS_AF=0.4131;AA=A|||;VT=SNP
6	92748810	rs12206896	C	G	100	PASS	AC=1694;AF=0.338259;AN=5008;NS=2504;DP=16346;EAS_AF=0.2599;AMR_AF=0.5159;AFR_AF=0.1997;EUR_AF=0.4394;SAS_AF=0.3763;AA=C|||;VT=SNP
6	92749256	rs10944560	A	G	100	PASS	AC=752;AF=0.15016;AN=5008;NS=2504;DP=18924;EAS_AF=0.1935;AMR_AF=0.1527;AFR_AF=0.0197;EUR_AF=0.2644;SAS_AF=0.1626;AA=A|||;VT=SNP
6	92749464	rs61710119	A	T	100	PASS	AC=309;AF=0.0617013;AN=5008;NS=2504;DP=19631;EAS_AF=0.001;AMR_AF=0.0303;AFR_AF=0.1445;EUR_AF=0.0437;SAS_AF=0.0532;AA=A|||;VT=SNP
6	92749512	rs73754262	C	A	100	PASS	AC=432;AF=0.086262;AN=5008;NS=2504;DP=19921;EAS_AF=0.001;AMR_AF=0.0418;AFR_AF=0.2231;EUR_AF=0.0437;SAS_AF=0.0644;AA=C|||;VT=SNP
6	92749573	rs1389350	C	T	100	PASS	AC=1340;AF=0.267572;AN=5008;NS=2504;DP=20575;EAS_AF=0.2599;AMR_AF=0.2651;AFR_AF=0.3495;EUR_AF=0.1809;SAS_AF=0.2556;AA=C|||;VT=SNP
6	92749801	rs9451885	A	G	100	PASS	AC=713;AF=0.142372;AN=5008;NS=2504;DP=21008;EAS_AF=0.1141;AMR_AF=0.1513;AFR_AF=0.2421;EUR_AF=0.0815;SAS_AF=0.093;AA=A|||;VT=SNP
6	92749950	rs7768172	C	G	100	PASS	AC=747;AF=0.149161;AN=5008;NS=2504;DP=22128;EAS_AF=0.1597;AMR_AF=0.1499;AFR_AF=0.2277;EUR_AF=0.0815;SAS_AF=0.1012;AA=C|||;VT=SNP
6	92749974	rs7768178	C	G	100	PASS	AC=756;AF=0.150958;AN=5008;NS=2504;DP=22612;EAS_AF=0.1607;AMR_AF=0.1499;AFR_AF=0.2292;EUR_AF=0.0875;SAS_AF=0.1012;AA=C|||;VT=SNP
6	92750174	rs2249818	A	G	100	PASS	AC=2353;AF=0.469848;AN=5008;NS=2504;DP=19163;EAS_AF=0.4742;AMR_AF=0.5965;AFR_AF=0.3555;EUR_AF=0.4712;SAS_AF=0.5286;AA=A|||;VT=SNP
6	92750397	rs2201304	G	T	100	PASS	AC=2342;AF=0.467652;AN=5008;NS=2504;DP=21034;EAS_AF=0.4722;AMR_AF=0.5951;AFR_AF=0.3616;EUR_AF=0.4652;SAS_AF=0.5184;AA=G|||;VT=SNP
6	92750417	rs2201305	C	T	100	PASS	AC=2343;AF=0.467851;AN=5008;NS=2504;DP=20972;EAS_AF=0.4722;AMR_AF=0.5951;AFR_AF=0.3616;EUR_AF=0.4662;SAS_AF=0.5184;AA=C|||;VT=SNP
6	92750444	rs12213860	A	G	100	PASS	AC=855;AF=0.170727;AN=5008;NS=2504;DP=20412;EAS_AF=0.2331;AMR_AF=0.0879;AFR_AF=0.1558;EUR_AF=0.169;SAS_AF=0.1871;AA=A|||;VT=SNP
6	92750490	rs2201306	G	A	100	PASS	AC=1606;AF=0.320687;AN=5008;NS=2504;DP=20102;EAS_AF=0.4038;AMR_AF=0.2349;AFR_AF=0.3759;EUR_AF=0.2555;SAS_AF=0.2883;AA=G|||;VT=SNP
6	92750918	rs9969095	A	T	100	PASS	AC=1495;AF=0.298522;AN=5008;NS=2504;DP=18873;EAS_AF=0.2103;AMR_AF=0.3732;AFR_AF=0.2345;EUR_AF=0.3718;SAS_AF=0.3476;AA=A|||;VT=SNP
6	92751043	rs2249785	G	A	100	PASS	AC=2739;AF=0.546925;AN=5008;NS=2504;DP=17742;EAS_AF=0.4335;AMR_AF=0.6499;AFR_AF=0.5477;EUR_AF=0.5447;SAS_AF=0.592;AA=A|||;VT=SNP
6	92751077	rs73526319	G	T	100	PASS	AC=372;AF=0.0742812;AN=5008;NS=2504;DP=16134;EAS_AF=0.001;AMR_AF=0.0375;AFR_AF=0.1876;EUR_AF=0.0437;SAS_AF=0.0542;AA=G|||;VT=SNP
6	92751129	rs4707715	T	C	100	PASS	AC=1544;AF=0.308307;AN=5008;NS=2504;DP=17843;EAS_AF=0.4038;AMR_AF=0.219;AFR_AF=0.3759;EUR_AF=0.2217;SAS_AF=0.271;AA=T|||;VT=SNP
6	92751145	rs4707716	T	C	100	PASS	AC=710;AF=0.141773;AN=5008;NS=2504;DP=18212;EAS_AF=0.125;AMR_AF=0.1484;AFR_AF=0.2247;EUR_AF=0.0875;SAS_AF=0.0982;AA=T|||;VT=SNP
6	92751321	rs2452972	G	T	100	PASS	AC=2405;AF=0.480232;AN=5008;NS=2504;DP=19930;EAS_AF=0.4722;AMR_AF=0.6124;AFR_AF=0.3601;EUR_AF=0.498;SAS_AF=0.5389;AA=G|||;VT=SNP
6	92751605	rs2503667	G	C	100	PASS	AC=2783;AF=0.555711;AN=5008;NS=2504;DP=15774;EAS_AF=0.4732;AMR_AF=0.6499;AFR_AF=0.5477;EUR_AF=0.5447;SAS_AF=0.5961;AA=C|||;VT=SNP
6	92751723	rs2452973	A	T	100	PASS	AC=2399;AF=0.479034;AN=5008;NS=2504;DP=15789;EAS_AF=0.4722;AMR_AF=0.6124;AFR_AF=0.3525;EUR_AF=0.499;SAS_AF=0.5419;AA=A|||;VT=SNP
6	92752068	rs9294523	T	C	100	PASS	AC=374;AF=0.0746805;AN=5008;NS=2504;DP=15690;EAS_AF=0.001;AMR_AF=0.0375;AFR_AF=0.1876;EUR_AF=0.0457;SAS_AF=0.0542;AA=T|||;VT=SNP
6	92752624	rs117251579	C	T	100	PASS	AC=25;AF=0.00499201;AN=5008;NS=2504;DP=16804;EAS_AF=0;AMR_AF=0.0058;AFR_AF=0.0015;EUR_AF=0.0179;SAS_AF=0.001;AA=C|||;VT=SNP
6	92752625	rs2503666	C	T	100	PASS	AC=2735;AF=0.546126;AN=5008;NS=2504;DP=16801;EAS_AF=0.4335;AMR_AF=0.6513;AFR_AF=0.5507;EUR_AF=0.5447;SAS_AF=0.5828;AA=T|||;VT=SNP
6	92752666	rs2452974	C	T	100	PASS	AC=2329;AF=0.465056;AN=5008;NS=2504;DP=16052;EAS_AF=0.4325;AMR_AF=0.611;AFR_AF=0.3404;EUR_AF=0.499;SAS_AF=0.5286;AA=C|||;VT=SNP
6	92752708	rs10447342	G	A	100	PASS	AC=223;AF=0.0445288;AN=5008;NS=2504;DP=16769;EAS_AF=0.003;AMR_AF=0.0793;AFR_AF=0.0076;EUR_AF=0.1402;SAS_AF=0.0143;AA=g|||;VT=SNP
6	92753251	rs2503665	T	G	100	PASS	AC=4283;AF=0.855232;AN=5008;NS=2504;DP=14821;EAS_AF=0.8373;AMR_AF=0.8689;AFR_AF=0.9304;EUR_AF=0.7664;SAS_AF=0.8538;AA=G|||;VT=SNP
6	92753336	rs1873935	C	T	100	PASS	AC=2361;AF=0.471446;AN=5008;NS=2504;DP=15466;EAS_AF=0.4325;AMR_AF=0.6138;AFR_AF=0.3631;EUR_AF=0.499;SAS_AF=0.5286;AA=C|||;VT=SNP
6	92753723	rs1389351	A	T	100	PASS	AC=375;AF=0.0748802;AN=5008;NS=2504;DP=17461;EAS_AF=0.001;AMR_AF=0.0375;AFR_AF=0.1884;EUR_AF=0.0457;SAS_AF=0.0542;AA=A|||;VT=SNP
6	92754386	rs2503663	A	T	100	PASS	AC=2785;AF=0.55611;AN=5008;NS=2504;DP=16391;EAS_AF=0.4742;AMR_AF=0.6513;AFR_AF=0.5514;EUR_AF=0.5477;SAS_AF=0.5879;AA=A|||;VT=SNP
6	92754507	rs1463751	G	A	100	PASS	AC=545;AF=0.108826;AN=5008;NS=2504;DP=16907;EAS_AF=0.0714;AMR_AF=0.1758;AFR_AF=0.1891;EUR_AF=0.0467;SAS_AF=0.0552;AA=G|||;VT=SNP
6	92755089	rs2452975	G	T	100	PASS	AC=3440;AF=0.686901;AN=5008;NS=2504;DP=16690;EAS_AF=0.5585;AMR_AF=0.7983;AFR_AF=0.7723;EUR_AF=0.6322;SAS_AF=0.681;AA=T|||;VT=SNP
6	92755341	rs10944561	G	A	100	PASS	AC=768;AF=0.153355;AN=5008;NS=2504;DP=16527;EAS_AF=0.2312;AMR_AF=0.0677;AFR_AF=0.149;EUR_AF=0.1332;SAS_AF=0.1605;AA=G|||;VT=SNP
6	92756332	rs75582667	T	A	100	PASS	AC=125;AF=0.0249601;AN=5008;NS=2504;DP=12907;EAS_AF=0.001;AMR_AF=0.0202;AFR_AF=0.0098;EUR_AF=0.0447;SAS_AF=0.0532;AA=T|||;VT=SNP
6	92756602	rs2503662	C	A	100	PASS	AC=4227;AF=0.84405;AN=5008;NS=2504;DP=14911;EAS_AF=0.8403;AMR_AF=0.8746;AFR_AF=0.8722;EUR_AF=0.7753;SAS_AF=0.8589;AA=A|||;VT=SNP
6	92758415	rs871260	A	T	100	PASS	AC=3878;AF=0.774361;AN=5008;NS=2504;DP=16326;EAS_AF=0.7629;AMR_AF=0.7478;AFR_AF=0.8707;EUR_AF=0.6918;SAS_AF=0.7597;AA=T|||;VT=SNP
6	92758485	rs871261	T	C	100	PASS	AC=2768;AF=0.552716;AN=5008;NS=2504;DP=16459;EAS_AF=0.6746;AMR_AF=0.6556;AFR_AF=0.3215;EUR_AF=0.5805;SAS_AF=0.638;AA=T|||;VT=SNP
6	92759364	rs72923364	T	C	100	PASS	AC=79;AF=0.0157748;AN=5008;NS=2504;DP=13703;EAS_AF=0.001;AMR_AF=0.0173;AFR_AF=0.0015;EUR_AF=0.0358;SAS_AF=0.0286;AA=T|||;VT=SNP
6	92759990	rs12175601	C	T	100	PASS	AC=542;AF=0.108227;AN=5008;NS=2504;DP=19506;EAS_AF=0.0883;AMR_AF=0.0476;AFR_AF=0.1566;EUR_AF=0.0964;SAS_AF=0.1186;AA=C|||;VT=SNP
6	92760031	rs12174074	A	G	100	PASS	AC=549;AF=0.109625;AN=5008;NS=2504;DP=20443;EAS_AF=0.0883;AMR_AF=0.0476;AFR_AF=0.1619;EUR_AF=0.0964;SAS_AF=0.1186;AA=G|||;VT=SNP
6	92760136	rs12175629	G	A	100	PASS	AC=542;AF=0.108227;AN=5008;NS=2504;DP=19176;EAS_AF=0.0883;AMR_AF=0.0476;AFR_AF=0.1566;EUR_AF=0.0964;SAS_AF=0.1186;AA=G|||;VT=SNP
6	92760362	rs2503661	T	C	100	PASS	AC=3881;AF=0.77496;AN=5008;NS=2504;DP=16179;EAS_AF=0.7639;AMR_AF=0.7478;AFR_AF=0.8722;EUR_AF=0.6918;SAS_AF=0.7597;AA=C|||;VT=SNP
6	92760587	rs2503660	G	C	100	PASS	AC=3880;AF=0.77476;AN=5008;NS=2504;DP=17054;EAS_AF=0.7629;AMR_AF=0.7478;AFR_AF=0.8722;EUR_AF=0.6918;SAS_AF=0.7597;AA=C|||;VT=SNP
6	92760762	rs9353880	T	G	100	PASS	AC=558;AF=0.111422;AN=5008;NS=2504;DP=16292;EAS_AF=0.0883;AMR_AF=0.0476;AFR_AF=0.1619;EUR_AF=0.0964;SAS_AF=0.1278;AA=G|||;VT=SNP
6	92762070	rs2452977	G	A	100	PASS	AC=3336;AF=0.666134;AN=5008;NS=2504;DP=16773;EAS_AF=0.6687;AMR_AF=0.7017;AFR_AF=0.7141;EUR_AF=0.6004;SAS_AF=0.6411;AA=g|||;VT=SNP
6	92762213	rs2503659	C	T	100	PASS	AC=3338;AF=0.666534;AN=5008;NS=2504;DP=16373;EAS_AF=0.6696;AMR_AF=0.7032;AFR_AF=0.7141;EUR_AF=0.6004;SAS_AF=0.6411;AA=T|||;VT=SNP
6	92762453	rs2503658	G	C	100	PASS	AC=3346;AF=0.668131;AN=5008;NS=2504;DP=16846;EAS_AF=0.6716;AMR_AF=0.7032;AFR_AF=0.7201;EUR_AF=0.5984;SAS_AF=0.6411;AA=C|||;VT=SNP
6	92763382	rs2503657	G	C	100	PASS	AC=3347;AF=0.668331;AN=5008;NS=2504;DP=17113;EAS_AF=0.6696;AMR_AF=0.7046;AFR_AF=0.7201;EUR_AF=0.5984;SAS_AF=0.6431;AA=C|||;VT=SNP
6	92763518	rs1493565	C	T	100	PASS	AC=3347;AF=0.668331;AN=5008;NS=2504;DP=17468;EAS_AF=0.6696;AMR_AF=0.7046;AFR_AF=0.7201;EUR_AF=0.5984;SAS_AF=0.6431;AA=T|||;VT=SNP
6	92764256	rs2503656	A	C	100	PASS	AC=3353;AF=0.669529;AN=5008;NS=2504;DP=13408;EAS_AF=0.6696;AMR_AF=0.7046;AFR_AF=0.7247;EUR_AF=0.5984;SAS_AF=0.6431;AA=C|||;VT=SNP
6	92764623	rs187435014	A	G	100	PASS	AC=30;AF=0.00599042;AN=5008;NS=2504;DP=13432;EAS_AF=0;AMR_AF=0.0086;AFR_AF=0;EUR_AF=0.0199;SAS_AF=0.0041;AA=A|||;VT=SNP
6	92764708	rs2452978	G	A	100	PASS	AC=2785;AF=0.55611;AN=5008;NS=2504;DP=14231;EAS_AF=0.6696;AMR_AF=0.6628;AFR_AF=0.3313;EUR_AF=0.5815;SAS_AF=0.6411;AA=G|||;VT=SNP
6	92765367	rs1493569	T	G	100	PASS	AC=3353;AF=0.669529;AN=5008;NS=2504;DP=9743;EAS_AF=0.6696;AMR_AF=0.7046;AFR_AF=0.7247;EUR_AF=0.5984;SAS_AF=0.6431;AA=G|||;VT=SNP
6	92765513	rs1493570	C	A	100	PASS	AC=4308;AF=0.860224;AN=5008;NS=2504;DP=12234;EAS_AF=0.879;AMR_AF=0.8775;AFR_AF=0.8994;EUR_AF=0.7763;SAS_AF=0.862;AA=A|||;VT=SNP
6	92765796	rs2503655	A	G	100	PASS	AC=3353;AF=0.669529;AN=5008;NS=2504;DP=15906;EAS_AF=0.6696;AMR_AF=0.7046;AFR_AF=0.7247;EUR_AF=0.5984;SAS_AF=0.6431;AA=A|||;VT=SNP
6	92765831	rs113677935	G	A	100	PASS	AC=125;AF=0.0249601;AN=5008;NS=2504;DP=16363;EAS_AF=0.002;AMR_AF=0.0303;AFR_AF=0.0023;EUR_AF=0.0487;SAS_AF=0.0511;AA=G|||;VT=SNP
6	92766359	rs2503654	C	T	100	PASS	AC=2785;AF=0.55611;AN=5008;NS=2504;DP=17688;EAS_AF=0.6696;AMR_AF=0.6628;AFR_AF=0.3298;EUR_AF=0.5815;SAS_AF=0.6431;AA=C|||;VT=SNP
6	92766437	rs66733790	C	A	100	PASS	AC=945;AF=0.188698;AN=5008;NS=2504;DP=16238;EAS_AF=0.2748;AMR_AF=0.2507;AFR_AF=0.1074;EUR_AF=0.1551;SAS_AF=0.2004;AA=C|||;VT=SNP
6	92767099	rs2452981	T	C	100	PASS	AC=3346;AF=0.668131;AN=5008;NS=2504;DP=17663;EAS_AF=0.6696;AMR_AF=0.7046;AFR_AF=0.7194;EUR_AF=0.5984;SAS_AF=0.6431;AA=T|||;VT=SNP
6	92767377	rs2503653	A	C	100	PASS	AC=3353;AF=0.669529;AN=5008;NS=2504;DP=19291;EAS_AF=0.6696;AMR_AF=0.7046;AFR_AF=0.7247;EUR_AF=0.5984;SAS_AF=0.6431;AA=C|||;VT=SNP
6	92767597	rs117955037	G	A	100	PASS	AC=127;AF=0.0253594;AN=5008;NS=2504;DP=19119;EAS_AF=0.001;AMR_AF=0.0202;AFR_AF=0.0098;EUR_AF=0.0457;SAS_AF=0.0542;AA=G|||;VT=SNP
6	92767828	rs2452982	T	A	100	PASS	AC=3346;AF=0.668131;AN=5008;NS=2504;DP=20743;EAS_AF=0.6696;AMR_AF=0.7046;AFR_AF=0.7194;EUR_AF=0.5984;SAS_AF=0.6431;AA=T|||;VT=SNP
6	92768032	rs2452983	C	A	100	PASS	AC=3347;AF=0.668331;AN=5008;NS=2504;DP=18988;EAS_AF=0.6696;AMR_AF=0.7046;AFR_AF=0.7201;EUR_AF=0.5984;SAS_AF=0.6431;AA=A|||;VT=SNP
6	92768468	rs2452984	C	A	100	PASS	AC=3334;AF=0.665735;AN=5008;NS=2504;DP=19648;EAS_AF=0.6577;AMR_AF=0.7046;AFR_AF=0.7194;EUR_AF=0.5984;SAS_AF=0.6431;AA=A|||;VT=SNP
6	92768828	rs2452985	T	C	100	PASS	AC=3348;AF=0.66853;AN=5008;NS=2504;DP=21727;EAS_AF=0.6746;AMR_AF=0.7046;AFR_AF=0.7171;EUR_AF=0.5984;SAS_AF=0.6431;AA=T|||;VT=SNP
6	92769353	rs13213016	C	T	100	PASS	AC=3353;AF=0.669529;AN=5008;NS=2504;DP=17179;EAS_AF=0.6746;AMR_AF=0.7046;AFR_AF=0.7201;EUR_AF=0.5984;SAS_AF=0.6442;AA=C|||;VT=SNP
6	92769450	rs13213048	A	G	100	PASS	AC=3352;AF=0.669329;AN=5008;NS=2504;DP=16386;EAS_AF=0.6746;AMR_AF=0.7046;AFR_AF=0.7194;EUR_AF=0.5984;SAS_AF=0.6442;AA=G|||;VT=SNP
6	92769484	rs13213178	C	T	100	PASS	AC=1689;AF=0.33726;AN=5008;NS=2504;DP=15890;EAS_AF=0.3988;AMR_AF=0.3876;AFR_AF=0.1936;EUR_AF=0.3807;SAS_AF=0.3875;AA=C|||;VT=SNP
6	92769501	rs13213185	C	T	100	PASS	AC=3351;AF=0.669129;AN=5008;NS=2504;DP=16033;EAS_AF=0.6746;AMR_AF=0.7046;AFR_AF=0.7186;EUR_AF=0.5984;SAS_AF=0.6442;AA=C|||;VT=SNP
6	92769631	rs6931677	C	T	100	PASS	AC=442;AF=0.0882588;AN=5008;NS=2504;DP=18278;EAS_AF=0.001;AMR_AF=0.0447;AFR_AF=0.2216;EUR_AF=0.0616;SAS_AF=0.0562;AA=C|||;VT=SNP
6	92769802	rs13213770	G	C	100	PASS	AC=2663;AF=0.531749;AN=5008;NS=2504;DP=17845;EAS_AF=0.6736;AMR_AF=0.6427;AFR_AF=0.3207;EUR_AF=0.5358;SAS_AF=0.5879;AA=G|||;VT=SNP
6	92770197	rs2452965	A	G	100	PASS	AC=3360;AF=0.670927;AN=5008;NS=2504;DP=17592;EAS_AF=0.6746;AMR_AF=0.7046;AFR_AF=0.7247;EUR_AF=0.5984;SAS_AF=0.6452;AA=A|||;VT=SNP
6	92770284	rs2503652	A	C	100	PASS	AC=3358;AF=0.670527;AN=5008;NS=2504;DP=17990;EAS_AF=0.6736;AMR_AF=0.7046;AFR_AF=0.7247;EUR_AF=0.5984;SAS_AF=0.6442;AA=C|||;VT=SNP
6	92770466	rs2503651	G	T	100	PASS	AC=3352;AF=0.669329;AN=5008;NS=2504;DP=17225;EAS_AF=0.6736;AMR_AF=0.7046;AFR_AF=0.7201;EUR_AF=0.5984;SAS_AF=0.6442;AA=G|||;VT=SNP
6	92770589	rs12660466	C	A	100	PASS	AC=284;AF=0.0567093;AN=5008;NS=2504;DP=16418;EAS_AF=0.1954;AMR_AF=0.0159;AFR_AF=0.0015;EUR_AF=0.0308;SAS_AF=0.044;AA=C|||;VT=SNP
6	92770801	rs2503650	A	G	100	PASS	AC=3355;AF=0.669928;AN=5008;NS=2504;DP=15589;EAS_AF=0.6706;AMR_AF=0.7046;AFR_AF=0.7247;EUR_AF=0.5984;SAS_AF=0.6442;AA=G|||;VT=SNP
6	92771121	rs17641284	G	A	100	PASS	AC=132;AF=0.0263578;AN=5008;NS=2504;DP=16666;EAS_AF=0.001;AMR_AF=0.0202;AFR_AF=0.0098;EUR_AF=0.0457;SAS_AF=0.0593;AA=G|||;VT=SNP
6	92771183	rs2452964	T	C	100	PASS	AC=3355;AF=0.669928;AN=5008;NS=2504;DP=17465;EAS_AF=0.6706;AMR_AF=0.7046;AFR_AF=0.7247;EUR_AF=0.5984;SAS_AF=0.6442;AA=T|||;VT=SNP
6	92773049	rs138601065	C	T	100	PASS	AC=70;AF=0.0139776;AN=5008;NS=2504;DP=14591;EAS_AF=0;AMR_AF=0.0187;AFR_AF=0.0015;EUR_AF=0.0328;SAS_AF=0.0225;AA=C|||;VT=SNP
6	92773056	rs1353117	C	T	100	PASS	AC=2667;AF=0.532548;AN=5008;NS=2504;DP=14630;EAS_AF=0.6696;AMR_AF=0.6441;AFR_AF=0.3245;EUR_AF=0.5417;SAS_AF=0.5838;AA=C|||;VT=SNP
6	92773670	rs2503649	G	A	100	PASS	AC=3576;AF=0.714058;AN=5008;NS=2504;DP=17331;EAS_AF=0.6617;AMR_AF=0.817;AFR_AF=0.7224;EUR_AF=0.6819;SAS_AF=0.7168;AA=g|||;VT=SNP
6	92773778	rs2452961	C	A	100	PASS	AC=4307;AF=0.860024;AN=5008;NS=2504;DP=16252;EAS_AF=0.879;AMR_AF=0.8775;AFR_AF=0.8994;EUR_AF=0.7763;SAS_AF=0.8609;AA=A|||;VT=SNP
6	92774170	rs2503648	A	G	100	PASS	AC=3586;AF=0.716054;AN=5008;NS=2504;DP=14010;EAS_AF=0.6667;AMR_AF=0.817;AFR_AF=0.7262;EUR_AF=0.6819;SAS_AF=0.7168;AA=G|||;VT=SNP
6	92774769	rs118136818	T	G	100	PASS	AC=51;AF=0.0101837;AN=5008;NS=2504;DP=17843;EAS_AF=0;AMR_AF=0.0259;AFR_AF=0;EUR_AF=0.0318;SAS_AF=0.001;AA=T|||;VT=SNP
6	92774842	rs116969159	C	T	100	PASS	AC=28;AF=0.00559105;AN=5008;NS=2504;DP=18868;EAS_AF=0;AMR_AF=0.0072;AFR_AF=0.0008;EUR_AF=0.0189;SAS_AF=0.0031;AA=C|||;VT=SNP
6	92775205	rs9451891	C	T	100	PASS	AC=1181;AF=0.235823;AN=5008;NS=2504;DP=14414;EAS_AF=0.0417;AMR_AF=0.2061;AFR_AF=0.3888;EUR_AF=0.2396;SAS_AF=0.2464;AA=C|||;VT=SNP
6	92775210	rs12528285	T	C	100	PASS	AC=475;AF=0.0948482;AN=5008;NS=2504;DP=14223;EAS_AF=0.0387;AMR_AF=0.0461;AFR_AF=0.1498;EUR_AF=0.0944;SAS_AF=0.1135;AA=T|||;VT=SNP
6	92775611	rs9451892	T	C	100	PASS	AC=926;AF=0.184904;AN=5008;NS=2504;DP=15595;EAS_AF=0.002;AMR_AF=0.1744;AFR_AF=0.3979;EUR_AF=0.1461;SAS_AF=0.1329;AA=T|||;VT=SNP
6	92775898	rs9451893	G	A	100	PASS	AC=928;AF=0.185304;AN=5008;NS=2504;DP=15744;EAS_AF=0.002;AMR_AF=0.1744;AFR_AF=0.3994;EUR_AF=0.1461;SAS_AF=0.1329;AA=A|||;VT=SNP
6	92776216	rs73519515	T	A	100	PASS	AC=705;AF=0.140775;AN=5008;NS=2504;DP=16498;EAS_AF=0.002;AMR_AF=0.1599;AFR_AF=0.239;EUR_AF=0.1451;SAS_AF=0.1329;AA=T|||;VT=SNP
6	92776521	rs2452959	T	G	100	PASS	AC=3636;AF=0.726038;AN=5008;NS=2504;DP=15601;EAS_AF=0.7183;AMR_AF=0.817;AFR_AF=0.7231;EUR_AF=0.6819;SAS_AF=0.7188;AA=G|||;VT=SNP
6	92776687	rs9451895	G	A	100	PASS	AC=676;AF=0.134984;AN=5008;NS=2504;DP=13841;EAS_AF=0.002;AMR_AF=0.1571;AFR_AF=0.2186;EUR_AF=0.1451;SAS_AF=0.1329;AA=G|||;VT=SNP
6	92776841	rs7742014	C	T	100	PASS	AC=934;AF=0.186502;AN=5008;NS=2504;DP=12699;EAS_AF=0.002;AMR_AF=0.1744;AFR_AF=0.4039;EUR_AF=0.1461;SAS_AF=0.1329;AA=T|||;VT=SNP
6	92777062	rs6454888	A	G	100	PASS	AC=935;AF=0.186701;AN=5008;NS=2504;DP=13492;EAS_AF=0.002;AMR_AF=0.1744;AFR_AF=0.4039;EUR_AF=0.1461;SAS_AF=0.1339;AA=G|||;VT=SNP
6	92777420	rs6454889	T	C	100	PASS	AC=934;AF=0.186502;AN=5008;NS=2504;DP=15084;EAS_AF=0.002;AMR_AF=0.1744;AFR_AF=0.4039;EUR_AF=0.1461;SAS_AF=0.1329;AA=C|||;VT=SNP
6	92777487	rs4707717	A	C	100	PASS	AC=934;AF=0.186502;AN=5008;NS=2504;DP=14498;EAS_AF=0.002;AMR_AF=0.1744;AFR_AF=0.4039;EUR_AF=0.1461;SAS_AF=0.1329;AA=A|||;VT=SNP
6	92777618	rs13194517	A	G	100	PASS	AC=1036;AF=0.206869;AN=5008;NS=2504;DP=14779;EAS_AF=0.1935;AMR_AF=0.3285;AFR_AF=0.0287;EUR_AF=0.3002;SAS_AF=0.2791;AA=A|||;VT=SNP
6	92779173	rs146597859	A	G	100	PASS	AC=78;AF=0.0155751;AN=5008;NS=2504;DP=12967;EAS_AF=0.0188;AMR_AF=0.013;AFR_AF=0.0083;EUR_AF=0.0109;SAS_AF=0.0286;AA=A|||;VT=SNP
6	92779640	rs184466326	C	A	100	PASS	AC=24;AF=0.00479233;AN=5008;NS=2504;DP=15282;EAS_AF=0;AMR_AF=0.0058;AFR_AF=0.0008;EUR_AF=0.0159;SAS_AF=0.0031;AA=C|||;VT=SNP
6	92779843	rs72925407	T	C	100	PASS	AC=96;AF=0.0191693;AN=5008;NS=2504;DP=16071;EAS_AF=0.0179;AMR_AF=0.0187;AFR_AF=0.0015;EUR_AF=0.0358;SAS_AF=0.0276;AA=T|||;VT=SNP
6	92779856	rs77645863	C	T	100	PASS	AC=122;AF=0.024361;AN=5008;NS=2504;DP=16222;EAS_AF=0.002;AMR_AF=0.0144;AFR_AF=0.0053;EUR_AF=0.0467;SAS_AF=0.0573;AA=C|||;VT=SNP
6	92779952	rs1318685	G	A	100	PASS	AC=2658;AF=0.530751;AN=5008;NS=2504;DP=15881;EAS_AF=0.6706;AMR_AF=0.6427;AFR_AF=0.323;EUR_AF=0.5358;SAS_AF=0.5828;AA=G|||;VT=SNP
6	92780462	rs117202994	A	G	100	PASS	AC=21;AF=0.00419329;AN=5008;NS=2504;DP=14802;EAS_AF=0;AMR_AF=0.0072;AFR_AF=0.0038;EUR_AF=0.0089;SAS_AF=0.002;AA=A|||;VT=SNP
6	92780518	rs1994875	A	T	100	PASS	AC=4309;AF=0.860423;AN=5008;NS=2504;DP=14173;EAS_AF=0.879;AMR_AF=0.8775;AFR_AF=0.8994;EUR_AF=0.7773;SAS_AF=0.862;AA=T|||;VT=SNP
6	92780799	rs76712292	T	C	100	PASS	AC=40;AF=0.00798722;AN=5008;NS=2504;DP=16437;EAS_AF=0;AMR_AF=0.0173;AFR_AF=0.0008;EUR_AF=0.0139;SAS_AF=0.0133;AA=T|||;VT=SNP
6	92781133	rs2452956	G	C	100	PASS	AC=2634;AF=0.525958;AN=5008;NS=2504;DP=16726;EAS_AF=0.6706;AMR_AF=0.6369;AFR_AF=0.3079;EUR_AF=0.5358;SAS_AF=0.5828;AA=G|||;VT=SNP
6	92781948	rs74929085	G	T	100	PASS	AC=673;AF=0.134385;AN=5008;NS=2504;DP=15097;EAS_AF=0.002;AMR_AF=0.1571;AFR_AF=0.2163;EUR_AF=0.1451;SAS_AF=0.1329;AA=G|||;VT=SNP
6	92782471	rs112966206	C	A	100	PASS	AC=69;AF=0.013778;AN=5008;NS=2504;DP=17761;EAS_AF=0;AMR_AF=0.0274;AFR_AF=0.0023;EUR_AF=0.0447;SAS_AF=0.002;AA=C|||;VT=SNP
6	92782588	rs11967744	A	T	100	PASS	AC=928;AF=0.185304;AN=5008;NS=2504;DP=18708;EAS_AF=0.002;AMR_AF=0.1744;AFR_AF=0.3994;EUR_AF=0.1461;SAS_AF=0.1329;AA=T|||;VT=SNP
6	92782593	rs2131610	T	C	100	PASS	AC=57;AF=0.0113818;AN=5008;NS=2504;DP=496;EAS_AF=0;AMR_AF=0.013;AFR_AF=0.0015;EUR_AF=0.0437;SAS_AF=0.002;AA=T|||;VT=SNP
6	92782985	rs9451899	G	T	100	PASS	AC=926;AF=0.184904;AN=5008;NS=2504;DP=20518;EAS_AF=0.002;AMR_AF=0.1744;AFR_AF=0.3979;EUR_AF=0.1461;SAS_AF=0.1329;AA=G|||;VT=SNP
6	92783440	rs149352084	A	C	100	PASS	AC=44;AF=0.00878594;AN=5008;NS=2504;DP=15709;EAS_AF=0;AMR_AF=0.0101;AFR_AF=0.0008;EUR_AF=0.0159;SAS_AF=0.0204;AA=A|||;VT=SNP
6	92784006	rs11966720	T	C	100	PASS	AC=703;AF=0.140375;AN=5008;NS=2504;DP=13540;EAS_AF=0.002;AMR_AF=0.1599;AFR_AF=0.2383;EUR_AF=0.1441;SAS_AF=0.1329;AA=T|||;VT=SNP
6	92784059	rs146133385	G	A	100	PASS	AC=78;AF=0.0155751;AN=5008;NS=2504;DP=13762;EAS_AF=0.0188;AMR_AF=0.013;AFR_AF=0.0083;EUR_AF=0.0099;SAS_AF=0.0297;AA=G|||;VT=SNP
6	92784225	rs9451901	C	G	100	PASS	AC=927;AF=0.185104;AN=5008;NS=2504;DP=14500;EAS_AF=0.002;AMR_AF=0.1744;AFR_AF=0.3986;EUR_AF=0.1461;SAS_AF=0.1329;AA=G|||;VT=SNP
6	92785456	rs1493552	A	G	100	PASS	AC=2658;AF=0.530751;AN=5008;NS=2504;DP=17312;EAS_AF=0.6706;AMR_AF=0.6427;AFR_AF=0.323;EUR_AF=0.5358;SAS_AF=0.5828;AA=A|||;VT=SNP
6	92785477	rs13215199	C	A	100	PASS	AC=1159;AF=0.23143;AN=5008;NS=2504;DP=17635;EAS_AF=0.1935;AMR_AF=0.3343;AFR_AF=0.118;EUR_AF=0.3012;SAS_AF=0.2791;AA=C|||;VT=SNP
6	92785635	rs1493551	C	T	100	PASS	AC=2659;AF=0.53095;AN=5008;NS=2504;DP=17794;EAS_AF=0.6706;AMR_AF=0.6427;AFR_AF=0.323;EUR_AF=0.5368;SAS_AF=0.5828;AA=C|||;VT=SNP
6	92785667	rs7769400	A	T	100	PASS	AC=929;AF=0.185503;AN=5008;NS=2504;DP=18335;EAS_AF=0.002;AMR_AF=0.1744;AFR_AF=0.3994;EUR_AF=0.1461;SAS_AF=0.1339;AA=T|||;VT=SNP
6	92785928	rs2875624	C	T	100	PASS	AC=928;AF=0.185304;AN=5008;NS=2504;DP=17731;EAS_AF=0.002;AMR_AF=0.1744;AFR_AF=0.3986;EUR_AF=0.1461;SAS_AF=0.1339;AA=C|||;VT=SNP
6	92785995	rs2875625	A	G	100	PASS	AC=929;AF=0.185503;AN=5008;NS=2504;DP=17975;EAS_AF=0.002;AMR_AF=0.1744;AFR_AF=0.3994;EUR_AF=0.1461;SAS_AF=0.1339;AA=G|||;VT=SNP
6	92786021	rs2503647	C	T	100	PASS	AC=3637;AF=0.726238;AN=5008;NS=2504;DP=18600;EAS_AF=0.7183;AMR_AF=0.817;AFR_AF=0.7231;EUR_AF=0.6819;SAS_AF=0.7198;AA=T|||;VT=SNP
6	92786498	rs2452955	G	A	100	PASS	AC=2664;AF=0.531949;AN=5008;NS=2504;DP=19006;EAS_AF=0.6726;AMR_AF=0.6427;AFR_AF=0.3238;EUR_AF=0.5358;SAS_AF=0.5859;AA=G|||;VT=SNP
6	92787467	rs72925415	G	A	100	PASS	AC=23;AF=0.00459265;AN=5008;NS=2504;DP=15275;EAS_AF=0;AMR_AF=0.0029;AFR_AF=0;EUR_AF=0.0199;SAS_AF=0.001;AA=G|||;VT=SNP
6	92787839	rs9451904	A	G	100	PASS	AC=928;AF=0.185304;AN=5008;NS=2504;DP=14969;EAS_AF=0.002;AMR_AF=0.1744;AFR_AF=0.3994;EUR_AF=0.1461;SAS_AF=0.1329;AA=G|||;VT=SNP
6	92788159	rs13197245	C	G	100	PASS	AC=1036;AF=0.206869;AN=5008;NS=2504;DP=18142;EAS_AF=0.1935;AMR_AF=0.3285;AFR_AF=0.0287;EUR_AF=0.3002;SAS_AF=0.2791;AA=C|||;VT=SNP
6	92788194	rs1845304	A	G	100	PASS	AC=4310;AF=0.860623;AN=5008;NS=2504;DP=18711;EAS_AF=0.88;AMR_AF=0.8804;AFR_AF=0.8979;EUR_AF=0.7783;SAS_AF=0.8609;AA=G|||;VT=SNP
6	92789567	rs9451905	C	A	100	PASS	AC=927;AF=0.185104;AN=5008;NS=2504;DP=18915;EAS_AF=0.002;AMR_AF=0.1744;AFR_AF=0.3986;EUR_AF=0.1461;SAS_AF=0.1329;AA=a|||;VT=SNP
6	92789619	rs148098965	C	T	100	PASS	AC=367;AF=0.0732827;AN=5008;NS=2504;DP=18832;EAS_AF=0.002;AMR_AF=0.1326;AFR_AF=0.0113;EUR_AF=0.1292;SAS_AF=0.1309;AA=c|||;VT=SNP
6	92789775	rs2452953	G	A	100	PASS	AC=948;AF=0.189297;AN=5008;NS=2504;DP=17244;EAS_AF=0.2778;AMR_AF=0.2493;AFR_AF=0.1082;EUR_AF=0.1551;SAS_AF=0.2004;AA=G|||;VT=SNP
6	92790108	rs2503646	A	G	100	PASS	AC=3635;AF=0.725839;AN=5008;NS=2504;DP=19709;EAS_AF=0.7183;AMR_AF=0.817;AFR_AF=0.7224;EUR_AF=0.6819;SAS_AF=0.7188;AA=G|||;VT=SNP
6	92790210	rs7767419	G	A	100	PASS	AC=685;AF=0.136781;AN=5008;NS=2504;DP=18223;EAS_AF=0.002;AMR_AF=0.1571;AFR_AF=0.2254;EUR_AF=0.1451;SAS_AF=0.1329;AA=G|||;VT=SNP
6	92790366	rs149651374	C	T	100	PASS	AC=255;AF=0.0509185;AN=5008;NS=2504;DP=19396;EAS_AF=0.0179;AMR_AF=0.0749;AFR_AF=0.0023;EUR_AF=0.1024;SAS_AF=0.0808;AA=C|||;VT=SNP
6	92790610	rs10455531	G	T	100	PASS	AC=92;AF=0.0183706;AN=5008;NS=2504;DP=17864;EAS_AF=0;AMR_AF=0.0288;AFR_AF=0.0015;EUR_AF=0.0636;SAS_AF=0.0061;AA=G|||;VT=SNP
6	92790722	rs9444934	G	A	100	PASS	AC=925;AF=0.184704;AN=5008;NS=2504;DP=19828;EAS_AF=0.002;AMR_AF=0.1744;AFR_AF=0.3971;EUR_AF=0.1461;SAS_AF=0.1329;AA=G|||;VT=SNP
6	92790785	rs59629902	G	A	100	PASS	AC=677;AF=0.135184;AN=5008;NS=2504;DP=20105;EAS_AF=0.002;AMR_AF=0.1571;AFR_AF=0.2194;EUR_AF=0.1451;SAS_AF=0.1329;AA=G|||;VT=SNP
6	92791379	rs7772856	C	A	100	PASS	AC=925;AF=0.184704;AN=5008;NS=2504;DP=17073;EAS_AF=0.002;AMR_AF=0.1744;AFR_AF=0.3971;EUR_AF=0.1461;SAS_AF=0.1329;AA=C|||;VT=SNP
6	92791722	rs11965470	G	T	100	PASS	AC=477;AF=0.0952476;AN=5008;NS=2504;DP=18466;EAS_AF=0.0377;AMR_AF=0.0461;AFR_AF=0.1505;EUR_AF=0.0944;SAS_AF=0.1155;AA=G|||;VT=SNP
6	92793412	rs11966776	C	A	100	PASS	AC=477;AF=0.0952476;AN=5008;NS=2504;DP=22226;EAS_AF=0.0387;AMR_AF=0.0461;AFR_AF=0.1505;EUR_AF=0.0944;SAS_AF=0.1145;AA=C|||;VT=SNP
6	92793613	rs149916540	C	A	100	PASS	AC=23;AF=0.00459265;AN=5008;NS=2504;DP=21192;EAS_AF=0;AMR_AF=0.0058;AFR_AF=0.0008;EUR_AF=0.0149;SAS_AF=0.0031;AA=c|||;VT=SNP
6	92794191	rs13437067	A	G	100	PASS	AC=927;AF=0.185104;AN=5008;NS=2504;DP=17410;EAS_AF=0.004;AMR_AF=0.1744;AFR_AF=0.3971;EUR_AF=0.1461;SAS_AF=0.1329;AA=A|||;VT=SNP
6	92794838	rs2201301	G	A	100	PASS	AC=477;AF=0.0952476;AN=5008;NS=2504;DP=14440;EAS_AF=0.0387;AMR_AF=0.0461;AFR_AF=0.1505;EUR_AF=0.0944;SAS_AF=0.1145;AA=G|||;VT=SNP
6	92796236	rs2452952	G	C	100	PASS	AC=4118;AF=0.822284;AN=5008;NS=2504;DP=16160;EAS_AF=0.7569;AMR_AF=0.8631;AFR_AF=0.8782;EUR_AF=0.7763;SAS_AF=0.8323;AA=C|||;VT=SNP
6	92796603	rs74855105	T	C	100	PASS	AC=368;AF=0.0734824;AN=5008;NS=2504;DP=15215;EAS_AF=0.002;AMR_AF=0.1326;AFR_AF=0.0113;EUR_AF=0.1292;SAS_AF=0.1319;AA=T|||;VT=SNP
6	92797968	rs2201300	A	G	100	PASS	AC=928;AF=0.185304;AN=5008;NS=2504;DP=13553;EAS_AF=0.002;AMR_AF=0.1744;AFR_AF=0.3994;EUR_AF=0.1461;SAS_AF=0.1329;AA=G|||;VT=SNP
6	92798163	rs2220790	G	A	100	PASS	AC=2658;AF=0.530751;AN=5008;NS=2504;DP=13804;EAS_AF=0.6706;AMR_AF=0.6427;AFR_AF=0.323;EUR_AF=0.5358;SAS_AF=0.5828;AA=A|||;VT=SNP
6	92798550	rs2503644	C	T	100	PASS	AC=2659;AF=0.53095;AN=5008;NS=2504;DP=17221;EAS_AF=0.6706;AMR_AF=0.6427;AFR_AF=0.3238;EUR_AF=0.5358;SAS_AF=0.5828;AA=C|||;VT=SNP
6	92799194	rs9444936	C	T	100	PASS	AC=717;AF=0.143171;AN=5008;NS=2504;DP=17347;EAS_AF=0.002;AMR_AF=0.1571;AFR_AF=0.264;EUR_AF=0.1302;SAS_AF=0.1288;AA=T|||;VT=SNP
6	92799364	rs7759880	T	G	100	PASS	AC=928;AF=0.185304;AN=5008;NS=2504;DP=15938;EAS_AF=0.002;AMR_AF=0.1744;AFR_AF=0.3994;EUR_AF=0.1461;SAS_AF=0.1329;AA=G|||;VT=SNP
6	92799703	rs2452951	T	G	100	PASS	AC=2869;AF=0.572883;AN=5008;NS=2504;DP=16617;EAS_AF=0.6706;AMR_AF=0.6599;AFR_AF=0.4599;EUR_AF=0.5517;SAS_AF=0.5849;AA=T|||;VT=SNP
6	92800042	rs7774499	T	G	100	PASS	AC=928;AF=0.185304;AN=5008;NS=2504;DP=17855;EAS_AF=0.002;AMR_AF=0.1744;AFR_AF=0.3994;EUR_AF=0.1461;SAS_AF=0.1329;AA=G|||;VT=SNP
6	92800228	rs62418443	G	T	100	PASS	AC=124;AF=0.0247604;AN=5008;NS=2504;DP=19739;EAS_AF=0;AMR_AF=0.0288;AFR_AF=0.0023;EUR_AF=0.0616;SAS_AF=0.0399;AA=G|||;VT=SNP
6	92801288	rs2452950	T	C	100	PASS	AC=3586;AF=0.716054;AN=5008;NS=2504;DP=11904;EAS_AF=0.6726;AMR_AF=0.817;AFR_AF=0.7224;EUR_AF=0.6819;SAS_AF=0.7157;AA=C|||;VT=SNP
6	92801414	rs117282862	C	T	100	PASS	AC=35;AF=0.00698882;AN=5008;NS=2504;DP=13946;EAS_AF=0;AMR_AF=0.0144;AFR_AF=0.0008;EUR_AF=0.0229;SAS_AF=0.001;AA=C|||;VT=SNP
6	92804965	rs76533354	C	G	100	PASS	AC=65;AF=0.0129792;AN=5008;NS=2504;DP=14022;EAS_AF=0.001;AMR_AF=0.0187;AFR_AF=0.0008;EUR_AF=0.0388;SAS_AF=0.0112;AA=C|||;VT=SNP
6	92804976	rs11964076	T	A	100	PASS	AC=358;AF=0.0714856;AN=5008;NS=2504;DP=13986;EAS_AF=0.002;AMR_AF=0.1297;AFR_AF=0.0113;EUR_AF=0.1233;SAS_AF=0.1299;AA=T|||;VT=SNP
6	92805184	rs2503643	A	G	100	PASS	AC=58;AF=0.0115815;AN=5008;NS=2504;DP=15846;EAS_AF=0;AMR_AF=0.0144;AFR_AF=0.0015;EUR_AF=0.0437;SAS_AF=0.002;AA=A|||;VT=SNP
6	92805380	rs117414746	C	T	100	PASS	AC=96;AF=0.0191693;AN=5008;NS=2504;DP=12820;EAS_AF=0.002;AMR_AF=0.0375;AFR_AF=0.0038;EUR_AF=0.0547;SAS_AF=0.0082;AA=C|||;VT=SNP
6	92805753	rs76726390	G	A	100	PASS	AC=120;AF=0.0239617;AN=5008;NS=2504;DP=15541;EAS_AF=0.002;AMR_AF=0.0144;AFR_AF=0.0045;EUR_AF=0.0477;SAS_AF=0.0552;AA=G|||;VT=SNP
6	92806166	rs111723902	G	C	100	PASS	AC=122;AF=0.024361;AN=5008;NS=2504;DP=17639;EAS_AF=0.002;AMR_AF=0.0303;AFR_AF=0.0023;EUR_AF=0.0477;SAS_AF=0.0491;AA=G|||;VT=SNP
6	92806792	rs9968820	G	A	100	PASS	AC=275;AF=0.0549121;AN=5008;NS=2504;DP=18313;EAS_AF=0.0179;AMR_AF=0.0187;AFR_AF=0.1354;EUR_AF=0.0368;SAS_AF=0.0286;AA=g|||;VT=SNP
6	92806908	rs1602870	C	A	100	PASS	AC=362;AF=0.0722843;AN=5008;NS=2504;DP=20801;EAS_AF=0.002;AMR_AF=0.1311;AFR_AF=0.0136;EUR_AF=0.1233;SAS_AF=0.1299;AA=C|||;VT=SNP
6	92808609	rs2503642	C	T	100	PASS	AC=2590;AF=0.517173;AN=5008;NS=2504;DP=15530;EAS_AF=0.6706;AMR_AF=0.6138;AFR_AF=0.3071;EUR_AF=0.503;SAS_AF=0.589;AA=C|||;VT=SNP
6	92810268	rs78408786	A	G	100	PASS	AC=23;AF=0.00459265;AN=5008;NS=2504;DP=17069;EAS_AF=0;AMR_AF=0.0043;AFR_AF=0.0008;EUR_AF=0.0159;SAS_AF=0.0031;AA=A|||;VT=SNP
6	92811005	rs75639902	C	T	100	PASS	AC=464;AF=0.0926518;AN=5008;NS=2504;DP=16432;EAS_AF=0.003;AMR_AF=0.1383;AFR_AF=0.0802;EUR_AF=0.1322;SAS_AF=0.1288;AA=C|||;VT=SNP
6	92811489	rs76669512	G	A	100	PASS	AC=381;AF=0.0760783;AN=5008;NS=2504;DP=16154;EAS_AF=0.1855;AMR_AF=0.0274;AFR_AF=0.0151;EUR_AF=0.0527;SAS_AF=0.1043;AA=G|||;VT=SNP
6	92812570	rs138415791	T	C	100	PASS	AC=29;AF=0.00579073;AN=5008;NS=2504;DP=17516;EAS_AF=0.001;AMR_AF=0.0014;AFR_AF=0.0076;EUR_AF=0.006;SAS_AF=0.0112;AA=T|||;VT=SNP
6	92812679	rs72925426	C	T	100	PASS	AC=401;AF=0.0800719;AN=5008;NS=2504;DP=16420;EAS_AF=0.0208;AMR_AF=0.0346;AFR_AF=0.143;EUR_AF=0.0825;SAS_AF=0.0859;AA=C|||;VT=SNP
6	92813341	rs2452949	C	T	100	PASS	AC=4130;AF=0.824681;AN=5008;NS=2504;DP=21002;EAS_AF=0.7649;AMR_AF=0.8444;AFR_AF=0.8986;EUR_AF=0.7565;SAS_AF=0.8425;AA=T|||;VT=SNP
6	92813960	rs2452948	G	C	100	PASS	AC=2683;AF=0.535743;AN=5008;NS=2504;DP=18095;EAS_AF=0.6944;AMR_AF=0.6254;AFR_AF=0.3124;EUR_AF=0.5249;SAS_AF=0.6217;AA=G|||;VT=SNP
6	92814901	rs113293454	C	T	100	PASS	AC=21;AF=0.00419329;AN=5008;NS=2504;DP=17912;EAS_AF=0;AMR_AF=0.0072;AFR_AF=0;EUR_AF=0.0089;SAS_AF=0.0072;AA=C|||;VT=SNP
6	92814917	rs79169536	A	C	100	PASS	AC=30;AF=0.00599042;AN=5008;NS=2504;DP=17823;EAS_AF=0;AMR_AF=0.0043;AFR_AF=0.0008;EUR_AF=0.0229;SAS_AF=0.0031;AA=A|||;VT=SNP
6	92814956	rs7768073	A	G	100	PASS	AC=1498;AF=0.299121;AN=5008;NS=2504;DP=17949;EAS_AF=0.3829;AMR_AF=0.3242;AFR_AF=0.1649;EUR_AF=0.2843;SAS_AF=0.3916;AA=A|||;VT=SNP
6	92815561	rs2087936	G	T	100	PASS	AC=2679;AF=0.534944;AN=5008;NS=2504;DP=17425;EAS_AF=0.6944;AMR_AF=0.6196;AFR_AF=0.3124;EUR_AF=0.5249;SAS_AF=0.6217;AA=G|||;VT=SNP
6	92815714	rs2101726	T	A	100	PASS	AC=2685;AF=0.536142;AN=5008;NS=2504;DP=16615;EAS_AF=0.6944;AMR_AF=0.6282;AFR_AF=0.3124;EUR_AF=0.5249;SAS_AF=0.6217;AA=T|||;VT=SNP
6	92817549	rs2452946	T	C	100	PASS	AC=4139;AF=0.826478;AN=5008;NS=2504;DP=16032;EAS_AF=0.7649;AMR_AF=0.8458;AFR_AF=0.9009;EUR_AF=0.7594;SAS_AF=0.8446;AA=t|||;VT=SNP
6	92817560	rs2452945	T	C	100	PASS	AC=2608;AF=0.520767;AN=5008;NS=2504;DP=16212;EAS_AF=0.6766;AMR_AF=0.6196;AFR_AF=0.3011;EUR_AF=0.5129;SAS_AF=0.5951;AA=T|||;VT=SNP
6	92817698	rs11961411	A	G	100	PASS	AC=405;AF=0.0808706;AN=5008;NS=2504;DP=18034;EAS_AF=0.0208;AMR_AF=0.0389;AFR_AF=0.1437;EUR_AF=0.0825;SAS_AF=0.0859;AA=A|||;VT=SNP
6	92817921	rs72925500	A	G	100	PASS	AC=34;AF=0.00678914;AN=5008;NS=2504;DP=15400;EAS_AF=0;AMR_AF=0.0058;AFR_AF=0;EUR_AF=0.0288;SAS_AF=0.001;AA=A|||;VT=SNP
6	92818071	rs74369993	T	A	100	PASS	AC=464;AF=0.0926518;AN=5008;NS=2504;DP=15735;EAS_AF=0.003;AMR_AF=0.1383;AFR_AF=0.0802;EUR_AF=0.1322;SAS_AF=0.1288;AA=T|||;VT=SNP
6	92818241	rs141425526	G	T	100	PASS	AC=42;AF=0.00838658;AN=5008;NS=2504;DP=17285;EAS_AF=0;AMR_AF=0.0101;AFR_AF=0.0008;EUR_AF=0.0139;SAS_AF=0.0204;AA=G|||;VT=SNP
6	92819108	rs1353115	C	T	100	PASS	AC=2690;AF=0.537141;AN=5008;NS=2504;DP=19167;EAS_AF=0.6944;AMR_AF=0.6268;AFR_AF=0.3132;EUR_AF=0.5278;SAS_AF=0.6237;AA=C|||;VT=SNP
6	92819178	rs78071338	G	T	100	PASS	AC=21;AF=0.00419329;AN=5008;NS=2504;DP=19890;EAS_AF=0;AMR_AF=0.0043;AFR_AF=0.0008;EUR_AF=0.0139;SAS_AF=0.0031;AA=G|||;VT=SNP
6	92819644	rs2452944	C	A	100	PASS	AC=2682;AF=0.535543;AN=5008;NS=2504;DP=18182;EAS_AF=0.6944;AMR_AF=0.6239;AFR_AF=0.3124;EUR_AF=0.5258;SAS_AF=0.6207;AA=C|||;VT=SNP
6	92819732	rs2503640	A	G	100	PASS	AC=4048;AF=0.808307;AN=5008;NS=2504;DP=17185;EAS_AF=0.7183;AMR_AF=0.8386;AFR_AF=0.8744;EUR_AF=0.7594;SAS_AF=0.8405;AA=A|||;VT=SNP
6	92819879	rs2503639	C	T	100	PASS	AC=4098;AF=0.818291;AN=5008;NS=2504;DP=17840;EAS_AF=0.7649;AMR_AF=0.8386;AFR_AF=0.8737;EUR_AF=0.7594;SAS_AF=0.8446;AA=T|||;VT=SNP
6	92820001	rs2452943	G	A	100	PASS	AC=2608;AF=0.520767;AN=5008;NS=2504;DP=17262;EAS_AF=0.6766;AMR_AF=0.6153;AFR_AF=0.3033;EUR_AF=0.5129;SAS_AF=0.5951;AA=G|||;VT=SNP
6	92820533	rs955389	G	A	100	PASS	AC=3790;AF=0.756789;AN=5008;NS=2504;DP=17430;EAS_AF=0.7183;AMR_AF=0.8184;AFR_AF=0.6944;EUR_AF=0.7555;SAS_AF=0.8384;AA=G|||;VT=SNP
6	92820925	rs13217394	C	A	100	PASS	AC=1487;AF=0.296925;AN=5008;NS=2504;DP=15639;EAS_AF=0.3829;AMR_AF=0.3213;AFR_AF=0.1664;EUR_AF=0.2744;SAS_AF=0.3906;AA=C|||;VT=SNP
6	92821213	rs2503638	A	G	100	PASS	AC=1125;AF=0.224641;AN=5008;NS=2504;DP=16151;EAS_AF=0.3046;AMR_AF=0.2925;AFR_AF=0.1354;EUR_AF=0.2356;SAS_AF=0.2035;AA=A|||;VT=SNP
6	92821415	rs2503637	T	C	100	PASS	AC=4131;AF=0.82488;AN=5008;NS=2504;DP=16155;EAS_AF=0.7649;AMR_AF=0.8415;AFR_AF=0.9009;EUR_AF=0.7565;SAS_AF=0.8425;AA=C|||;VT=SNP
6	92821543	rs2452942	C	A	100	PASS	AC=3841;AF=0.766973;AN=5008;NS=2504;DP=16378;EAS_AF=0.7649;AMR_AF=0.8184;AFR_AF=0.6944;EUR_AF=0.7555;SAS_AF=0.8425;AA=A|||;VT=SNP
6	92821830	rs72927411	G	A	100	PASS	AC=485;AF=0.096845;AN=5008;NS=2504;DP=17958;EAS_AF=0.0387;AMR_AF=0.0461;AFR_AF=0.1543;EUR_AF=0.0974;SAS_AF=0.1145;AA=G|||;VT=SNP
6	92822555	rs2452941	G	A	100	PASS	AC=2603;AF=0.519768;AN=5008;NS=2504;DP=16587;EAS_AF=0.6766;AMR_AF=0.6138;AFR_AF=0.3033;EUR_AF=0.5109;SAS_AF=0.593;AA=G|||;VT=SNP
6	92822578	rs2934227	C	A	100	PASS	AC=3875;AF=0.773762;AN=5008;NS=2504;DP=17396;EAS_AF=0.7649;AMR_AF=0.8242;AFR_AF=0.7126;EUR_AF=0.7594;SAS_AF=0.8446;AA=A|||;VT=SNP
6	92822870	rs2452940	G	A	100	PASS	AC=3063;AF=0.611621;AN=5008;NS=2504;DP=17828;EAS_AF=0.6796;AMR_AF=0.7522;AFR_AF=0.3812;EUR_AF=0.6421;SAS_AF=0.7219;AA=G|||;VT=SNP
6	92823170	rs2452939	G	T	100	PASS	AC=3869;AF=0.772564;AN=5008;NS=2504;DP=16528;EAS_AF=0.7649;AMR_AF=0.8228;AFR_AF=0.7133;EUR_AF=0.7555;SAS_AF=0.8425;AA=T|||;VT=SNP
6	92823967	rs10944562	G	A	100	PASS	AC=3867;AF=0.772165;AN=5008;NS=2504;DP=15746;EAS_AF=0.7639;AMR_AF=0.8228;AFR_AF=0.7126;EUR_AF=0.7555;SAS_AF=0.8425;AA=A|||;VT=SNP
6	92824041	rs10944563	T	A	100	PASS	AC=775;AF=0.154752;AN=5008;NS=2504;DP=16172;EAS_AF=0.0853;AMR_AF=0.0663;AFR_AF=0.3109;EUR_AF=0.1133;SAS_AF=0.1207;AA=T|||;VT=SNP
6	92824700	rs9342313	G	T	100	PASS	AC=775;AF=0.154752;AN=5008;NS=2504;DP=16612;EAS_AF=0.0853;AMR_AF=0.0663;AFR_AF=0.3109;EUR_AF=0.1133;SAS_AF=0.1207;AA=G|||;VT=SNP
6	92825428	rs4437190	G	A	100	PASS	AC=916;AF=0.182907;AN=5008;NS=2504;DP=15950;EAS_AF=0.1954;AMR_AF=0.2824;AFR_AF=0.0182;EUR_AF=0.2207;SAS_AF=0.2832;AA=G|||;VT=SNP
6	92825891	rs74316489	C	T	100	PASS	AC=467;AF=0.0932508;AN=5008;NS=2504;DP=17020;EAS_AF=0.003;AMR_AF=0.1398;AFR_AF=0.0809;EUR_AF=0.1322;SAS_AF=0.1299;AA=C|||;VT=SNP
6	92826073	rs13208601	A	T	100	PASS	AC=812;AF=0.162141;AN=5008;NS=2504;DP=20792;EAS_AF=0.0337;AMR_AF=0.1585;AFR_AF=0.1611;EUR_AF=0.2863;SAS_AF=0.1708;AA=A|||;VT=SNP
6	92826304	rs11963863	A	G	100	PASS	AC=747;AF=0.149161;AN=5008;NS=2504;DP=18528;EAS_AF=0.003;AMR_AF=0.1571;AFR_AF=0.2852;EUR_AF=0.1332;SAS_AF=0.1268;AA=G|||;VT=SNP
6	92826589	rs140394153	A	G	100	PASS	AC=31;AF=0.0061901;AN=5008;NS=2504;DP=15630;EAS_AF=0;AMR_AF=0.013;AFR_AF=0.0008;EUR_AF=0.008;SAS_AF=0.0133;AA=A|||;VT=SNP
6	92827009	rs7453507	C	T	100	PASS	AC=774;AF=0.154553;AN=5008;NS=2504;DP=15729;EAS_AF=0.003;AMR_AF=0.1628;AFR_AF=0.2935;EUR_AF=0.1441;SAS_AF=0.1278;AA=T|||;VT=SNP
6	92827234	rs9451924	G	A	100	PASS	AC=2350;AF=0.469249;AN=5008;NS=2504;DP=15909;EAS_AF=0.6567;AMR_AF=0.5202;AFR_AF=0.3449;EUR_AF=0.3449;SAS_AF=0.5358;AA=G|||;VT=SNP
6	92827291	rs3923495	T	G	100	PASS	AC=773;AF=0.154353;AN=5008;NS=2504;DP=14997;EAS_AF=0.003;AMR_AF=0.1628;AFR_AF=0.2943;EUR_AF=0.1431;SAS_AF=0.1268;AA=T|||;VT=SNP
6	92827937	rs76716818	A	G	100	PASS	AC=243;AF=0.0485224;AN=5008;NS=2504;DP=18286;EAS_AF=0.002;AMR_AF=0.1167;AFR_AF=0.0015;EUR_AF=0.0875;SAS_AF=0.0716;AA=T|||;VT=SNP
6	92827954	rs9451925	G	A	100	PASS	AC=773;AF=0.154353;AN=5008;NS=2504;DP=18765;EAS_AF=0.004;AMR_AF=0.1628;AFR_AF=0.2935;EUR_AF=0.1431;SAS_AF=0.1268;AA=A|||;VT=SNP
6	92828138	rs77871794	G	A	100	PASS	AC=59;AF=0.0117812;AN=5008;NS=2504;DP=17804;EAS_AF=0;AMR_AF=0.0274;AFR_AF=0;EUR_AF=0.0368;SAS_AF=0.0031;AA=G|||;VT=SNP
6	92828724	rs4571541	G	A	100	PASS	AC=1334;AF=0.266374;AN=5008;NS=2504;DP=18459;EAS_AF=0.2698;AMR_AF=0.3156;AFR_AF=0.1536;EUR_AF=0.2525;SAS_AF=0.3947;AA=G|||;VT=SNP
6	92828771	rs4343898	C	T	100	PASS	AC=3181;AF=0.635184;AN=5008;NS=2504;DP=19114;EAS_AF=0.6677;AMR_AF=0.6888;AFR_AF=0.6793;EUR_AF=0.4851;SAS_AF=0.6585;AA=T|||;VT=SNP
6	92829297	rs12174227	T	C	100	PASS	AC=86;AF=0.0171725;AN=5008;NS=2504;DP=17581;EAS_AF=0.0516;AMR_AF=0.0043;AFR_AF=0.0008;EUR_AF=0.0229;SAS_AF=0.0072;AA=T|||;VT=SNP
6	92829488	rs4446534	G	A	100	PASS	AC=2358;AF=0.470847;AN=5008;NS=2504;DP=18489;EAS_AF=0.6667;AMR_AF=0.5187;AFR_AF=0.3449;EUR_AF=0.3439;SAS_AF=0.5358;AA=G|||;VT=SNP
6	92830136	rs4467750	A	G	100	PASS	AC=2545;AF=0.508187;AN=5008;NS=2504;DP=16178;EAS_AF=0.6637;AMR_AF=0.5303;AFR_AF=0.4834;EUR_AF=0.3449;SAS_AF=0.5337;AA=A|||;VT=SNP
6	92830197	rs4613795	T	C	100	PASS	AC=2545;AF=0.508187;AN=5008;NS=2504;DP=16047;EAS_AF=0.6647;AMR_AF=0.5274;AFR_AF=0.4834;EUR_AF=0.3449;SAS_AF=0.5348;AA=T|||;VT=SNP
6	92830228	rs4334953	C	T	100	PASS	AC=4210;AF=0.840655;AN=5008;NS=2504;DP=15787;EAS_AF=0.7659;AMR_AF=0.8444;AFR_AF=0.9516;EUR_AF=0.7614;SAS_AF=0.8466;AA=T|||;VT=SNP
6	92830899	rs113145300	A	G	100	PASS	AC=24;AF=0.00479233;AN=5008;NS=2504;DP=17891;EAS_AF=0;AMR_AF=0.0072;AFR_AF=0.003;EUR_AF=0.0109;SAS_AF=0.0041;AA=A|||;VT=SNP
6	92832331	rs67873921	G	C	100	PASS	AC=817;AF=0.163139;AN=5008;NS=2504;DP=15591;EAS_AF=0.3948;AMR_AF=0.1859;AFR_AF=0.0651;EUR_AF=0.0736;SAS_AF=0.1329;AA=G|||;VT=SNP
6	92832364	rs4129880	C	T	100	PASS	AC=775;AF=0.154752;AN=5008;NS=2504;DP=16440;EAS_AF=0.003;AMR_AF=0.1643;AFR_AF=0.3011;EUR_AF=0.1402;SAS_AF=0.1217;AA=T|||;VT=SNP
6	92832538	rs4707719	A	G	100	PASS	AC=592;AF=0.118211;AN=5008;NS=2504;DP=17249;EAS_AF=0.003;AMR_AF=0.1556;AFR_AF=0.1679;EUR_AF=0.1392;SAS_AF=0.1217;AA=A|||;VT=SNP
6	92832792	rs4706408	T	C	100	PASS	AC=4219;AF=0.842452;AN=5008;NS=2504;DP=17210;EAS_AF=0.7688;AMR_AF=0.8458;AFR_AF=0.9523;EUR_AF=0.7644;SAS_AF=0.8476;AA=C|||;VT=SNP
6	92832830	rs4706409	G	A	100	PASS	AC=593;AF=0.118411;AN=5008;NS=2504;DP=17527;EAS_AF=0.003;AMR_AF=0.1556;AFR_AF=0.1687;EUR_AF=0.1392;SAS_AF=0.1217;AA=G|||;VT=SNP
6	92832831	rs4707720	C	A	100	PASS	AC=592;AF=0.118211;AN=5008;NS=2504;DP=17540;EAS_AF=0.003;AMR_AF=0.1556;AFR_AF=0.1679;EUR_AF=0.1392;SAS_AF=0.1217;AA=C|||;VT=SNP
6	92832959	rs4707721	G	A	100	PASS	AC=592;AF=0.118211;AN=5008;NS=2504;DP=16145;EAS_AF=0.003;AMR_AF=0.1556;AFR_AF=0.1679;EUR_AF=0.1392;SAS_AF=0.1217;AA=G|||;VT=SNP
6	92833145	rs9444950	C	T	100	PASS	AC=2410;AF=0.48123;AN=5008;NS=2504;DP=16334;EAS_AF=0.6647;AMR_AF=0.5216;AFR_AF=0.3858;EUR_AF=0.3439;SAS_AF=0.5337;AA=C|||;VT=SNP
6	92833269	rs9451927	A	C	100	PASS	AC=592;AF=0.118211;AN=5008;NS=2504;DP=17875;EAS_AF=0.003;AMR_AF=0.1556;AFR_AF=0.1679;EUR_AF=0.1392;SAS_AF=0.1217;AA=A|||;VT=SNP
6	92833385	rs35602444	G	C	100	PASS	AC=942;AF=0.188099;AN=5008;NS=2504;DP=17438;EAS_AF=0.0496;AMR_AF=0.1542;AFR_AF=0.2648;EUR_AF=0.2545;SAS_AF=0.183;AA=G|||;VT=SNP
6	92833395	rs34453221	A	G	100	PASS	AC=498;AF=0.0994409;AN=5008;NS=2504;DP=17491;EAS_AF=0.0208;AMR_AF=0.134;AFR_AF=0.0166;EUR_AF=0.2227;SAS_AF=0.1411;AA=A|||;VT=SNP
6	92833616	rs139289232	T	C	100	PASS	AC=23;AF=0.00459265;AN=5008;NS=2504;DP=18473;EAS_AF=0;AMR_AF=0.0043;AFR_AF=0.0008;EUR_AF=0.0159;SAS_AF=0.0031;AA=T|||;VT=SNP
6	92833732	rs9451928	C	T	100	PASS	AC=775;AF=0.154752;AN=5008;NS=2504;DP=18753;EAS_AF=0.003;AMR_AF=0.1643;AFR_AF=0.3011;EUR_AF=0.1402;SAS_AF=0.1217;AA=C|||;VT=SNP
6	92833800	rs9451929	G	A	100	PASS	AC=774;AF=0.154553;AN=5008;NS=2504;DP=18320;EAS_AF=0.003;AMR_AF=0.1643;AFR_AF=0.3011;EUR_AF=0.1402;SAS_AF=0.1207;AA=A|||;VT=SNP
6	92833886	rs9451930	C	T	100	PASS	AC=775;AF=0.154752;AN=5008;NS=2504;DP=19590;EAS_AF=0.003;AMR_AF=0.1657;AFR_AF=0.3011;EUR_AF=0.1402;SAS_AF=0.1207;AA=T|||;VT=SNP
6	92833949	rs112107113	G	A	100	PASS	AC=25;AF=0.00499201;AN=5008;NS=2504;DP=19529;EAS_AF=0.002;AMR_AF=0.0072;AFR_AF=0.003;EUR_AF=0.0109;SAS_AF=0.0031;AA=G|||;VT=SNP
6	92834103	rs9451931	C	G	100	PASS	AC=591;AF=0.118011;AN=5008;NS=2504;DP=20217;EAS_AF=0.003;AMR_AF=0.1556;AFR_AF=0.1679;EUR_AF=0.1392;SAS_AF=0.1207;AA=C|||;VT=SNP
6	92834121	rs9451932	A	C	100	PASS	AC=591;AF=0.118011;AN=5008;NS=2504;DP=20222;EAS_AF=0.003;AMR_AF=0.1556;AFR_AF=0.1679;EUR_AF=0.1392;SAS_AF=0.1207;AA=A|||;VT=SNP
6	92834137	rs113165271	C	G	100	PASS	AC=72;AF=0.014377;AN=5008;NS=2504;DP=19934;EAS_AF=0;AMR_AF=0.0274;AFR_AF=0.0023;EUR_AF=0.0467;SAS_AF=0.0031;AA=C|||;VT=SNP
6	92834197	rs7775734	A	C	100	PASS	AC=591;AF=0.118011;AN=5008;NS=2504;DP=19277;EAS_AF=0.003;AMR_AF=0.1556;AFR_AF=0.1679;EUR_AF=0.1392;SAS_AF=0.1207;AA=C|||;VT=SNP
6	92834203	rs7776134	G	A	100	PASS	AC=593;AF=0.118411;AN=5008;NS=2504;DP=19080;EAS_AF=0.003;AMR_AF=0.1571;AFR_AF=0.1679;EUR_AF=0.1392;SAS_AF=0.1217;AA=G|||;VT=SNP
6	92834289	rs7758036	T	C	100	PASS	AC=591;AF=0.118011;AN=5008;NS=2504;DP=20010;EAS_AF=0.003;AMR_AF=0.1556;AFR_AF=0.1679;EUR_AF=0.1392;SAS_AF=0.1207;AA=T|||;VT=SNP
6	92834690	rs7758700	T	A	100	PASS	AC=591;AF=0.118011;AN=5008;NS=2504;DP=19013;EAS_AF=0.003;AMR_AF=0.1556;AFR_AF=0.1679;EUR_AF=0.1392;SAS_AF=0.1207;AA=A|||;VT=SNP
6	92834715	rs7738591	G	A	100	PASS	AC=592;AF=0.118211;AN=5008;NS=2504;DP=19647;EAS_AF=0.003;AMR_AF=0.1556;AFR_AF=0.1679;EUR_AF=0.1392;SAS_AF=0.1217;AA=G|||;VT=SNP
6	92834762	rs7738449	C	T	100	PASS	AC=592;AF=0.118211;AN=5008;NS=2504;DP=20619;EAS_AF=0.003;AMR_AF=0.1556;AFR_AF=0.1679;EUR_AF=0.1402;SAS_AF=0.1207;AA=T|||;VT=SNP
6	92835154	rs11753991	T	C	100	PASS	AC=4211;AF=0.840855;AN=5008;NS=2504;DP=17574;EAS_AF=0.7679;AMR_AF=0.8444;AFR_AF=0.9516;EUR_AF=0.7614;SAS_AF=0.8456;AA=C|||;VT=SNP
6	92835169	rs11751556	C	G	100	PASS	AC=4211;AF=0.840855;AN=5008;NS=2504;DP=16799;EAS_AF=0.7679;AMR_AF=0.8444;AFR_AF=0.9516;EUR_AF=0.7614;SAS_AF=0.8456;AA=G|||;VT=SNP
6	92835268	rs6927509	T	C	100	PASS	AC=591;AF=0.118011;AN=5008;NS=2504;DP=15670;EAS_AF=0.003;AMR_AF=0.1556;AFR_AF=0.1679;EUR_AF=0.1392;SAS_AF=0.1207;AA=T|||;VT=SNP
6	92835394	rs6904965	A	G	100	PASS	AC=590;AF=0.117812;AN=5008;NS=2504;DP=15696;EAS_AF=0.003;AMR_AF=0.1556;AFR_AF=0.1679;EUR_AF=0.1382;SAS_AF=0.1207;AA=A|||;VT=SNP
6	92835422	rs6927742	T	C	100	PASS	AC=590;AF=0.117812;AN=5008;NS=2504;DP=13646;EAS_AF=0.003;AMR_AF=0.1556;AFR_AF=0.1679;EUR_AF=0.1382;SAS_AF=0.1207;AA=C|||;VT=SNP
6	92835507	rs6905304	C	G	100	PASS	AC=590;AF=0.117812;AN=5008;NS=2504;DP=9849;EAS_AF=0.003;AMR_AF=0.1556;AFR_AF=0.1679;EUR_AF=0.1382;SAS_AF=0.1207;AA=G|||;VT=SNP
6	92835524	rs35636642	G	A	100	PASS	AC=21;AF=0.00419329;AN=5008;NS=2504;DP=10204;EAS_AF=0;AMR_AF=0.0014;AFR_AF=0.0008;EUR_AF=0.0149;SAS_AF=0.0041;AA=G|||;VT=SNP
6	92835541	rs6905798	G	C	100	PASS	AC=590;AF=0.117812;AN=5008;NS=2504;DP=10609;EAS_AF=0.003;AMR_AF=0.1556;AFR_AF=0.1679;EUR_AF=0.1382;SAS_AF=0.1207;AA=C|||;VT=SNP
6	92835589	rs6905515	C	G	100	PASS	AC=590;AF=0.117812;AN=5008;NS=2504;DP=12695;EAS_AF=0.003;AMR_AF=0.1556;AFR_AF=0.1679;EUR_AF=0.1382;SAS_AF=0.1207;AA=C|||;VT=SNP
6	92835723	rs6928325	T	C	100	PASS	AC=591;AF=0.118011;AN=5008;NS=2504;DP=15529;EAS_AF=0.003;AMR_AF=0.1556;AFR_AF=0.1687;EUR_AF=0.1382;SAS_AF=0.1207;AA=C|||;VT=SNP
6	92835975	rs9444953	A	T	100	PASS	AC=592;AF=0.118211;AN=5008;NS=2504;DP=17958;EAS_AF=0.003;AMR_AF=0.1585;AFR_AF=0.1679;EUR_AF=0.1382;SAS_AF=0.1207;AA=A|||;VT=SNP
6	92836161	rs9451933	C	T	100	PASS	AC=593;AF=0.118411;AN=5008;NS=2504;DP=18824;EAS_AF=0.003;AMR_AF=0.1585;AFR_AF=0.1687;EUR_AF=0.1382;SAS_AF=0.1207;AA=T|||;VT=SNP
6	92836208	rs4073532	C	T	100	PASS	AC=2145;AF=0.428315;AN=5008;NS=2504;DP=20039;EAS_AF=0.6657;AMR_AF=0.4942;AFR_AF=0.2262;EUR_AF=0.3171;SAS_AF=0.5245;AA=C|||;VT=SNP
6	92836695	rs75961164	G	A	100	PASS	AC=27;AF=0.00539137;AN=5008;NS=2504;DP=19031;EAS_AF=0;AMR_AF=0.0043;AFR_AF=0.0015;EUR_AF=0.0159;SAS_AF=0.0061;AA=G|||;VT=SNP
6	92837195	rs75238844	A	T	100	PASS	AC=246;AF=0.0491214;AN=5008;NS=2504;DP=15811;EAS_AF=0.1647;AMR_AF=0.0159;AFR_AF=0.0023;EUR_AF=0.0268;SAS_AF=0.0399;AA=A|||;VT=SNP
6	92837860	rs55921239	G	T	100	PASS	AC=3490;AF=0.696885;AN=5008;NS=2504;DP=19285;EAS_AF=0.7123;AMR_AF=0.67;AFR_AF=0.7708;EUR_AF=0.5845;SAS_AF=0.7157;AA=T|||;VT=SNP
6	92838254	rs9362945	A	C	100	PASS	AC=85;AF=0.0169728;AN=5008;NS=2504;DP=17279;EAS_AF=0.0516;AMR_AF=0.0043;AFR_AF=0.0008;EUR_AF=0.0229;SAS_AF=0.0061;AA=A|||;VT=SNP
6	92838614	rs7759851	C	T	100	PASS	AC=3488;AF=0.696486;AN=5008;NS=2504;DP=17893;EAS_AF=0.7123;AMR_AF=0.6715;AFR_AF=0.7693;EUR_AF=0.5845;SAS_AF=0.7147;AA=T|||;VT=SNP
6	92838880	rs66679463	G	A	100	PASS	AC=780;AF=0.155751;AN=5008;NS=2504;DP=15964;EAS_AF=0.3958;AMR_AF=0.1816;AFR_AF=0.0416;EUR_AF=0.0676;SAS_AF=0.135;AA=A|||;VT=SNP
6	92839640	rs76358743	T	C	100	PASS	AC=240;AF=0.0479233;AN=5008;NS=2504;DP=13843;EAS_AF=0.1637;AMR_AF=0.0144;AFR_AF=0.0023;EUR_AF=0.0268;SAS_AF=0.0358;AA=T|||;VT=SNP
6	92840374	rs3924791	A	G	100	PASS	AC=2302;AF=0.459665;AN=5008;NS=2504;DP=15299;EAS_AF=0.6637;AMR_AF=0.5058;AFR_AF=0.3283;EUR_AF=0.328;SAS_AF=0.5297;AA=A|||;VT=SNP
6	92840519	rs4339428	T	C	100	PASS	AC=4183;AF=0.835264;AN=5008;NS=2504;DP=14694;EAS_AF=0.7669;AMR_AF=0.8343;AFR_AF=0.9516;EUR_AF=0.7455;SAS_AF=0.8415;AA=C|||;VT=SNP
6	92840728	rs62420174	A	G	100	PASS	AC=520;AF=0.103834;AN=5008;NS=2504;DP=15607;EAS_AF=0.003;AMR_AF=0.1542;AFR_AF=0.1165;EUR_AF=0.1372;SAS_AF=0.1207;AA=A|||;VT=SNP
6	92840842	rs6908539	C	T	100	PASS	AC=971;AF=0.19389;AN=5008;NS=2504;DP=17693;EAS_AF=0.0486;AMR_AF=0.1542;AFR_AF=0.2821;EUR_AF=0.2555;SAS_AF=0.1892;AA=c|||;VT=SNP
6	92841156	rs62420175	T	C	100	PASS	AC=64;AF=0.0127796;AN=5008;NS=2504;DP=19372;EAS_AF=0.001;AMR_AF=0.0072;AFR_AF=0.0015;EUR_AF=0.0229;SAS_AF=0.0337;AA=T|||;VT=SNP
6	92841275	rs7747255	G	T	100	PASS	AC=2298;AF=0.458866;AN=5008;NS=2504;DP=18769;EAS_AF=0.6637;AMR_AF=0.5058;AFR_AF=0.3275;EUR_AF=0.328;SAS_AF=0.5266;AA=G|||;VT=SNP
6	92841389	rs4706411	T	C	100	PASS	AC=592;AF=0.118211;AN=5008;NS=2504;DP=17202;EAS_AF=0.003;AMR_AF=0.1585;AFR_AF=0.1687;EUR_AF=0.1372;SAS_AF=0.1207;AA=T|||;VT=SNP
6	92842090	rs113301255	A	G	100	PASS	AC=101;AF=0.0201677;AN=5008;NS=2504;DP=17470;EAS_AF=0;AMR_AF=0.0317;AFR_AF=0.003;EUR_AF=0.0626;SAS_AF=0.0123;AA=A|||;VT=SNP
6	92842585	rs77861409	A	G	100	PASS	AC=33;AF=0.00658946;AN=5008;NS=2504;DP=19148;EAS_AF=0;AMR_AF=0.0115;AFR_AF=0;EUR_AF=0.0219;SAS_AF=0.0031;AA=A|||;VT=SNP
6	92843692	rs13192548	T	C	100	PASS	AC=980;AF=0.195687;AN=5008;NS=2504;DP=19937;EAS_AF=0.0486;AMR_AF=0.1542;AFR_AF=0.2905;EUR_AF=0.2555;SAS_AF=0.1871;AA=T|||;VT=SNP
6	92844212	rs72931229	C	T	100	PASS	AC=129;AF=0.0257588;AN=5008;NS=2504;DP=15174;EAS_AF=0;AMR_AF=0.0259;AFR_AF=0.0204;EUR_AF=0.0467;SAS_AF=0.0378;AA=C|||;VT=SNP
6	92844213	rs9345201	G	A	100	PASS	AC=699;AF=0.139577;AN=5008;NS=2504;DP=15112;EAS_AF=0.0546;AMR_AF=0.1671;AFR_AF=0.1823;EUR_AF=0.162;SAS_AF=0.1268;AA=A|||;VT=SNP
6	92844399	rs72931231	A	G	100	PASS	AC=105;AF=0.0209665;AN=5008;NS=2504;DP=15526;EAS_AF=0;AMR_AF=0.0259;AFR_AF=0.0023;EUR_AF=0.0467;SAS_AF=0.0378;AA=A|||;VT=SNP
6	92844875	rs55956352	A	T	100	PASS	AC=818;AF=0.163339;AN=5008;NS=2504;DP=15806;EAS_AF=0.3919;AMR_AF=0.183;AFR_AF=0.0726;EUR_AF=0.0676;SAS_AF=0.135;AA=A|||;VT=SNP
6	92845917	rs9362946	C	T	100	PASS	AC=138;AF=0.0275559;AN=5008;NS=2504;DP=13999;EAS_AF=0.0526;AMR_AF=0.0101;AFR_AF=0.0371;EUR_AF=0.0229;SAS_AF=0.0061;AA=T|||;VT=SNP
6	92846315	rs77586835	T	C	100	PASS	AC=322;AF=0.0642971;AN=5008;NS=2504;DP=12090;EAS_AF=0.1726;AMR_AF=0.0173;AFR_AF=0.0106;EUR_AF=0.0467;SAS_AF=0.0767;AA=T|||;VT=SNP
6	92846768	rs4130143	G	A	100	PASS	AC=964;AF=0.192492;AN=5008;NS=2504;DP=15180;EAS_AF=0.2798;AMR_AF=0.1859;AFR_AF=0.1059;EUR_AF=0.1809;SAS_AF=0.2362;AA=G|||;VT=SNP
6	92846950	rs9451936	A	G	100	PASS	AC=3045;AF=0.608027;AN=5008;NS=2504;DP=16386;EAS_AF=0.624;AMR_AF=0.5519;AFR_AF=0.6793;EUR_AF=0.492;SAS_AF=0.6544;AA=G|||;VT=SNP
6	92847167	rs77442915	G	A	100	PASS	AC=86;AF=0.0171725;AN=5008;NS=2504;DP=17905;EAS_AF=0.0526;AMR_AF=0.0043;AFR_AF=0.0008;EUR_AF=0.0229;SAS_AF=0.0061;AA=G|||;VT=SNP
6	92847650	rs74962412	G	C	100	PASS	AC=343;AF=0.0684904;AN=5008;NS=2504;DP=19585;EAS_AF=0.1726;AMR_AF=0.0187;AFR_AF=0.0129;EUR_AF=0.0507;SAS_AF=0.09;AA=G|||;VT=SNP
6	92848338	rs4275036	A	G	100	PASS	AC=3825;AF=0.763778;AN=5008;NS=2504;DP=17710;EAS_AF=0.5933;AMR_AF=0.683;AFR_AF=0.9145;EUR_AF=0.7237;SAS_AF=0.8344;AA=A|||;VT=SNP
6	92848953	rs62420176	A	G	100	PASS	AC=67;AF=0.0133786;AN=5008;NS=2504;DP=16582;EAS_AF=0;AMR_AF=0.0231;AFR_AF=0.0023;EUR_AF=0.0328;SAS_AF=0.0153;AA=A|||;VT=SNP
6	92849774	rs7773056	T	C	100	PASS	AC=3962;AF=0.791134;AN=5008;NS=2504;DP=18918;EAS_AF=0.6458;AMR_AF=0.6916;AFR_AF=0.9516;EUR_AF=0.7465;SAS_AF=0.8405;AA=C|||;VT=SNP
6	92850231	rs72931239	A	G	100	PASS	AC=55;AF=0.0109824;AN=5008;NS=2504;DP=16377;EAS_AF=0;AMR_AF=0.013;AFR_AF=0.0015;EUR_AF=0.0427;SAS_AF=0.001;AA=A|||;VT=SNP
6	92850249	rs62420177	T	C	100	PASS	AC=967;AF=0.193091;AN=5008;NS=2504;DP=15871;EAS_AF=0.2778;AMR_AF=0.1844;AFR_AF=0.1104;EUR_AF=0.1809;SAS_AF=0.2362;AA=T|||;VT=SNP
6	92850811	rs9345202	G	A	100	PASS	AC=87;AF=0.0173722;AN=5008;NS=2504;DP=17731;EAS_AF=0.0536;AMR_AF=0.0043;AFR_AF=0.0008;EUR_AF=0.0229;SAS_AF=0.0061;AA=G|||;VT=SNP
6	92851096	rs11757545	T	C	100	PASS	AC=1714;AF=0.342252;AN=5008;NS=2504;DP=18197;EAS_AF=0.2946;AMR_AF=0.3415;AFR_AF=0.3699;EUR_AF=0.2853;SAS_AF=0.4131;AA=T|||;VT=SNP
6	92852873	rs9353887	C	T	100	PASS	AC=93;AF=0.0185703;AN=5008;NS=2504;DP=16502;EAS_AF=0.0526;AMR_AF=0.0043;AFR_AF=0.0061;EUR_AF=0.0229;SAS_AF=0.0061;AA=T|||;VT=SNP
6	92853369	rs7745179	C	A	100	PASS	AC=3896;AF=0.777955;AN=5008;NS=2504;DP=18582;EAS_AF=0.7242;AMR_AF=0.8069;AFR_AF=0.7859;EUR_AF=0.8181;SAS_AF=0.7607;AA=A|||;VT=SNP
6	92853639	rs9351305	G	A	100	PASS	AC=86;AF=0.0171725;AN=5008;NS=2504;DP=17304;EAS_AF=0.0526;AMR_AF=0.0043;AFR_AF=0.0008;EUR_AF=0.0229;SAS_AF=0.0061;AA=g|||;VT=SNP
6	92854067	rs9345203	A	G	100	PASS	AC=86;AF=0.0171725;AN=5008;NS=2504;DP=18246;EAS_AF=0.0526;AMR_AF=0.0043;AFR_AF=0.0008;EUR_AF=0.0229;SAS_AF=0.0061;AA=A|||;VT=SNP
6	92854420	rs9351306	G	A	100	PASS	AC=86;AF=0.0171725;AN=5008;NS=2504;DP=17464;EAS_AF=0.0526;AMR_AF=0.0043;AFR_AF=0.0008;EUR_AF=0.0229;SAS_AF=0.0061;AA=G|||;VT=SNP
6	92854806	rs11759661	T	A	100	PASS	AC=1736;AF=0.346645;AN=5008;NS=2504;DP=16143;EAS_AF=0.2956;AMR_AF=0.3473;AFR_AF=0.3714;EUR_AF=0.2992;SAS_AF=0.4141;AA=T|||;VT=SNP
6	92855026	rs4145931	C	T	100	PASS	AC=138;AF=0.0275559;AN=5008;NS=2504;DP=15793;EAS_AF=0.0526;AMR_AF=0.0101;AFR_AF=0.0371;EUR_AF=0.0229;SAS_AF=0.0061;AA=A|||;VT=SNP
6	92855338	rs13204822	G	A	100	PASS	AC=1332;AF=0.265974;AN=5008;NS=2504;DP=15512;EAS_AF=0.2768;AMR_AF=0.3112;AFR_AF=0.1513;EUR_AF=0.2624;SAS_AF=0.3814;AA=G|||;VT=SNP
6	92856004	rs12332937	A	T	100	PASS	AC=924;AF=0.184505;AN=5008;NS=2504;DP=18850;EAS_AF=0.0208;AMR_AF=0.1427;AFR_AF=0.2776;EUR_AF=0.2535;SAS_AF=0.1861;AA=A|||;VT=SNP
6	92856466	rs78702246	A	G	100	PASS	AC=379;AF=0.0756789;AN=5008;NS=2504;DP=18491;EAS_AF=0.1726;AMR_AF=0.0202;AFR_AF=0.0408;EUR_AF=0.0507;SAS_AF=0.0879;AA=C|||;VT=SNP
6	92856765	rs139988739	A	G	100	PASS	AC=27;AF=0.00539137;AN=5008;NS=2504;DP=18803;EAS_AF=0;AMR_AF=0.0072;AFR_AF=0;EUR_AF=0.0179;SAS_AF=0.0041;AA=A|||;VT=SNP
6	92857005	rs9362948	C	T	100	PASS	AC=160;AF=0.0319489;AN=5008;NS=2504;DP=16635;EAS_AF=0.0526;AMR_AF=0.0115;AFR_AF=0.0378;EUR_AF=0.0378;SAS_AF=0.0112;AA=T|||;VT=SNP
6	92857157	rs143949887	G	T	100	PASS	AC=29;AF=0.00579073;AN=5008;NS=2504;DP=16101;EAS_AF=0;AMR_AF=0.0115;AFR_AF=0.0008;EUR_AF=0.0129;SAS_AF=0.0072;AA=G|||;VT=SNP
6	92857171	rs9362949	G	A	100	PASS	AC=138;AF=0.0275559;AN=5008;NS=2504;DP=16364;EAS_AF=0.0526;AMR_AF=0.0101;AFR_AF=0.0371;EUR_AF=0.0229;SAS_AF=0.0061;AA=G|||;VT=SNP
6	92857389	rs9362950	C	T	100	PASS	AC=138;AF=0.0275559;AN=5008;NS=2504;DP=17590;EAS_AF=0.0526;AMR_AF=0.0101;AFR_AF=0.0371;EUR_AF=0.0229;SAS_AF=0.0061;AA=C|||;VT=SNP
6	92857990	rs9359971	C	G	100	PASS	AC=86;AF=0.0171725;AN=5008;NS=2504;DP=18632;EAS_AF=0.0526;AMR_AF=0.0043;AFR_AF=0.0008;EUR_AF=0.0229;SAS_AF=0.0061;AA=C|||;VT=SNP
6	92858815	rs73527644	A	G	100	PASS	AC=377;AF=0.0752796;AN=5008;NS=2504;DP=13236;EAS_AF=0.0179;AMR_AF=0.0346;AFR_AF=0.2012;EUR_AF=0.0368;SAS_AF=0.0327;AA=A|||;VT=SNP
6	92858897	rs9351307	A	G	100	PASS	AC=138;AF=0.0275559;AN=5008;NS=2504;DP=13505;EAS_AF=0.0526;AMR_AF=0.0101;AFR_AF=0.0371;EUR_AF=0.0229;SAS_AF=0.0061;AA=G|||;VT=SNP
6	92859041	rs12189768	C	T	100	PASS	AC=1021;AF=0.203874;AN=5008;NS=2504;DP=13624;EAS_AF=0.3552;AMR_AF=0.3026;AFR_AF=0.0469;EUR_AF=0.2386;SAS_AF=0.1544;AA=C|||;VT=SNP
6	92859115	rs12189893	G	T	100	PASS	AC=1021;AF=0.203874;AN=5008;NS=2504;DP=13412;EAS_AF=0.3552;AMR_AF=0.3026;AFR_AF=0.0469;EUR_AF=0.2386;SAS_AF=0.1544;AA=G|||;VT=SNP
6	92859874	rs13202708	C	A	100	PASS	AC=1329;AF=0.265375;AN=5008;NS=2504;DP=16769;EAS_AF=0.2778;AMR_AF=0.3112;AFR_AF=0.1483;EUR_AF=0.2624;SAS_AF=0.3814;AA=C|||;VT=SNP
6	92859978	rs9353888	T	G	100	PASS	AC=86;AF=0.0171725;AN=5008;NS=2504;DP=17056;EAS_AF=0.0526;AMR_AF=0.0043;AFR_AF=0.0008;EUR_AF=0.0229;SAS_AF=0.0061;AA=T|||;VT=SNP
6	92860620	rs7754717	C	T	100	PASS	AC=373;AF=0.0744808;AN=5008;NS=2504;DP=18080;EAS_AF=0.0179;AMR_AF=0.0346;AFR_AF=0.1982;EUR_AF=0.0368;SAS_AF=0.0327;AA=C|||;VT=SNP
6	92860714	rs4640866	A	T	100	PASS	AC=3810;AF=0.760783;AN=5008;NS=2504;DP=18372;EAS_AF=0.6716;AMR_AF=0.8026;AFR_AF=0.7852;EUR_AF=0.7952;SAS_AF=0.7546;AA=T|||;VT=SNP
6	92860726	rs7754897	C	A	100	PASS	AC=377;AF=0.0752796;AN=5008;NS=2504;DP=18499;EAS_AF=0.0179;AMR_AF=0.0346;AFR_AF=0.2012;EUR_AF=0.0368;SAS_AF=0.0327;AA=c|||;VT=SNP
6	92861154	rs12210464	C	A	100	PASS	AC=1945;AF=0.388379;AN=5008;NS=2504;DP=18361;EAS_AF=0.376;AMR_AF=0.4452;AFR_AF=0.3245;EUR_AF=0.492;SAS_AF=0.3405;AA=C|||;VT=SNP
6	92861348	rs12190919	T	C	100	PASS	AC=1023;AF=0.204273;AN=5008;NS=2504;DP=17721;EAS_AF=0.3552;AMR_AF=0.3026;AFR_AF=0.0477;EUR_AF=0.2386;SAS_AF=0.1554;AA=T|||;VT=SNP
6	92861702	rs72624579	C	T	100	PASS	AC=1024;AF=0.204473;AN=5008;NS=2504;DP=15719;EAS_AF=0.3552;AMR_AF=0.3026;AFR_AF=0.0469;EUR_AF=0.2416;SAS_AF=0.1544;AA=c|||;VT=SNP
6	92862097	rs9444955	C	T	100	PASS	AC=2088;AF=0.416933;AN=5008;NS=2504;DP=16919;EAS_AF=0.4286;AMR_AF=0.4553;AFR_AF=0.3616;EUR_AF=0.5189;SAS_AF=0.3476;AA=T|||;VT=SNP
6	92862269	rs115149158	C	T	100	PASS	AC=132;AF=0.0263578;AN=5008;NS=2504;DP=17406;EAS_AF=0.0179;AMR_AF=0.0187;AFR_AF=0.0378;EUR_AF=0.0209;SAS_AF=0.0307;AA=C|||;VT=SNP
6	92862611	rs59546143	G	T	100	PASS	AC=362;AF=0.0722843;AN=5008;NS=2504;DP=18271;EAS_AF=0.0179;AMR_AF=0.0346;AFR_AF=0.1899;EUR_AF=0.0368;SAS_AF=0.0327;AA=g|||;VT=SNP
6	92862863	rs9345205	C	A	100	PASS	AC=87;AF=0.0173722;AN=5008;NS=2504;DP=15249;EAS_AF=0.0526;AMR_AF=0.0043;AFR_AF=0.0008;EUR_AF=0.0239;SAS_AF=0.0061;AA=C|||;VT=SNP
6	92863294	rs9451940	C	T	100	PASS	AC=1949;AF=0.389177;AN=5008;NS=2504;DP=15052;EAS_AF=0.376;AMR_AF=0.4452;AFR_AF=0.3245;EUR_AF=0.495;SAS_AF=0.3415;AA=C|||;VT=SNP
6	92863774	rs75183391	G	A	100	PASS	AC=34;AF=0.00678914;AN=5008;NS=2504;DP=17119;EAS_AF=0;AMR_AF=0.0173;AFR_AF=0;EUR_AF=0.0209;SAS_AF=0.001;AA=G|||;VT=SNP
6	92864049	rs4593339	C	T	100	PASS	AC=1945;AF=0.388379;AN=5008;NS=2504;DP=18162;EAS_AF=0.376;AMR_AF=0.4409;AFR_AF=0.3245;EUR_AF=0.495;SAS_AF=0.3405;AA=C|||;VT=SNP
6	92864468	rs183065071	T	C	100	PASS	AC=43;AF=0.00858626;AN=5008;NS=2504;DP=19204;EAS_AF=0;AMR_AF=0.0043;AFR_AF=0;EUR_AF=0.0129;SAS_AF=0.0276;AA=T|||;VT=SNP
6	92865084	rs4524579	T	A	100	PASS	AC=3893;AF=0.777356;AN=5008;NS=2504;DP=15859;EAS_AF=0.7242;AMR_AF=0.8026;AFR_AF=0.7859;EUR_AF=0.8181;SAS_AF=0.7607;AA=A|||;VT=SNP
6	92865327	rs4527673	C	A	100	PASS	AC=4036;AF=0.805911;AN=5008;NS=2504;DP=18662;EAS_AF=0.7242;AMR_AF=0.8112;AFR_AF=0.8926;EUR_AF=0.8191;SAS_AF=0.7556;AA=A|||;VT=SNP
6	92866064	rs9353889	C	T	100	PASS	AC=86;AF=0.0171725;AN=5008;NS=2504;DP=18787;EAS_AF=0.0526;AMR_AF=0.0043;AFR_AF=0.0008;EUR_AF=0.0229;SAS_AF=0.0061;AA=C|||;VT=SNP
6	92866175	rs4707722	A	G	100	PASS	AC=1942;AF=0.38778;AN=5008;NS=2504;DP=20024;EAS_AF=0.376;AMR_AF=0.4424;AFR_AF=0.3245;EUR_AF=0.495;SAS_AF=0.3364;AA=A|||;VT=SNP
6	92866294	rs73527656	T	A	100	PASS	AC=362;AF=0.0722843;AN=5008;NS=2504;DP=20522;EAS_AF=0.0179;AMR_AF=0.0346;AFR_AF=0.1906;EUR_AF=0.0368;SAS_AF=0.0317;AA=T|||;VT=SNP
6	92866755	rs4354114	A	G	100	PASS	AC=4547;AF=0.907947;AN=5008;NS=2504;DP=18805;EAS_AF=0.7292;AMR_AF=0.9654;AFR_AF=0.9955;EUR_AF=0.9543;SAS_AF=0.8855;AA=G|||;VT=SNP
6	92866758	rs117478393	A	G	100	PASS	AC=80;AF=0.0159744;AN=5008;NS=2504;DP=18738;EAS_AF=0;AMR_AF=0.0187;AFR_AF=0.0038;EUR_AF=0.0408;SAS_AF=0.0215;AA=A|||;VT=SNP
6	92866777	rs9351308	T	C	100	PASS	AC=3891;AF=0.776957;AN=5008;NS=2504;DP=18046;EAS_AF=0.7262;AMR_AF=0.8026;AFR_AF=0.7859;EUR_AF=0.8181;SAS_AF=0.7566;AA=c|||;VT=SNP
6	92866783	rs9353890	A	C	100	PASS	AC=3891;AF=0.776957;AN=5008;NS=2504;DP=17767;EAS_AF=0.7262;AMR_AF=0.8026;AFR_AF=0.7859;EUR_AF=0.8181;SAS_AF=0.7566;AA=C|||;VT=SNP
6	92866937	rs9451945	A	C	100	PASS	AC=3893;AF=0.777356;AN=5008;NS=2504;DP=16913;EAS_AF=0.7282;AMR_AF=0.8026;AFR_AF=0.7859;EUR_AF=0.8181;SAS_AF=0.7566;AA=C|||;VT=SNP
6	92867219	rs4502906	G	A	100	PASS	AC=1941;AF=0.38758;AN=5008;NS=2504;DP=16286;EAS_AF=0.376;AMR_AF=0.4424;AFR_AF=0.3245;EUR_AF=0.495;SAS_AF=0.3354;AA=G|||;VT=SNP
6	92867299	rs5000878	A	C	100	PASS	AC=1942;AF=0.38778;AN=5008;NS=2504;DP=15869;EAS_AF=0.376;AMR_AF=0.4424;AFR_AF=0.3245;EUR_AF=0.495;SAS_AF=0.3364;AA=A|||;VT=SNP
6	92867399	rs59154276	T	C	100	PASS	AC=138;AF=0.0275559;AN=5008;NS=2504;DP=17494;EAS_AF=0.0526;AMR_AF=0.0101;AFR_AF=0.0371;EUR_AF=0.0229;SAS_AF=0.0061;AA=T|||;VT=SNP
6	92867823	rs4289619	T	C	100	PASS	AC=1942;AF=0.38778;AN=5008;NS=2504;DP=18441;EAS_AF=0.376;AMR_AF=0.4424;AFR_AF=0.3245;EUR_AF=0.495;SAS_AF=0.3364;AA=T|||;VT=SNP
6	92868691	rs34670243	C	G	100	PASS	AC=1737;AF=0.346845;AN=5008;NS=2504;DP=18173;EAS_AF=0.2976;AMR_AF=0.3458;AFR_AF=0.3707;EUR_AF=0.2992;SAS_AF=0.4151;AA=C|||;VT=SNP
6	92868776	rs77490209	C	T	100	PASS	AC=112;AF=0.0223642;AN=5008;NS=2504;DP=17815;EAS_AF=0.0635;AMR_AF=0.0144;AFR_AF=0.0015;EUR_AF=0.0298;SAS_AF=0.0061;AA=C|||;VT=SNP
6	92869454	rs4077476	C	T	100	PASS	AC=2068;AF=0.412939;AN=5008;NS=2504;DP=13180;EAS_AF=0.3492;AMR_AF=0.3674;AFR_AF=0.5477;EUR_AF=0.3231;SAS_AF=0.4213;AA=T|||;VT=SNP
6	92870189	rs9451947	T	G	100	PASS	AC=501;AF=0.10004;AN=5008;NS=2504;DP=4673;EAS_AF=0.0208;AMR_AF=0.0288;AFR_AF=0.3139;EUR_AF=0.0129;SAS_AF=0.0327;AA=T|||;VT=SNP
6	92870729	rs4707723	T	C	100	PASS	AC=1688;AF=0.337061;AN=5008;NS=2504;DP=10919;EAS_AF=0.7083;AMR_AF=0.4841;AFR_AF=0.0272;EUR_AF=0.3231;SAS_AF=0.2832;AA=T|||;VT=SNP
6	92871449	rs12192914	G	T	100	PASS	AC=1369;AF=0.273363;AN=5008;NS=2504;DP=16617;EAS_AF=0.5437;AMR_AF=0.3256;AFR_AF=0.0272;EUR_AF=0.3161;SAS_AF=0.2464;AA=G|||;VT=SNP
6	92872879	rs9362955	T	G	100	PASS	AC=580;AF=0.115815;AN=5008;NS=2504;DP=15882;EAS_AF=0.2014;AMR_AF=0.0274;AFR_AF=0.1543;EUR_AF=0.0447;SAS_AF=0.1115;AA=T|||;VT=SNP
6	92873123	rs57968067	C	A	100	PASS	AC=580;AF=0.115815;AN=5008;NS=2504;DP=12975;EAS_AF=0.2014;AMR_AF=0.0274;AFR_AF=0.1543;EUR_AF=0.0447;SAS_AF=0.1115;AA=C|||;VT=SNP
6	92873161	rs9359972	A	G	100	PASS	AC=580;AF=0.115815;AN=5008;NS=2504;DP=13151;EAS_AF=0.2014;AMR_AF=0.0274;AFR_AF=0.1543;EUR_AF=0.0447;SAS_AF=0.1115;AA=A|||;VT=SNP
6	92873341	rs12203656	T	C	100	PASS	AC=1088;AF=0.217252;AN=5008;NS=2504;DP=14294;EAS_AF=0.4107;AMR_AF=0.3141;AFR_AF=0.0136;EUR_AF=0.2853;SAS_AF=0.1544;AA=T|||;VT=SNP
6	92873844	rs144475025	T	C	100	PASS	AC=32;AF=0.00638978;AN=5008;NS=2504;DP=12108;EAS_AF=0;AMR_AF=0.0115;AFR_AF=0.0015;EUR_AF=0.0089;SAS_AF=0.0133;AA=T|||;VT=SNP
6	92873896	rs62420192	G	A	100	PASS	AC=66;AF=0.0131789;AN=5008;NS=2504;DP=12597;EAS_AF=0;AMR_AF=0.0216;AFR_AF=0.0023;EUR_AF=0.0328;SAS_AF=0.0153;AA=G|||;VT=SNP
6	92874412	rs113744310	G	A	100	PASS	AC=488;AF=0.0974441;AN=5008;NS=2504;DP=15518;EAS_AF=0.1647;AMR_AF=0.0259;AFR_AF=0.1165;EUR_AF=0.0437;SAS_AF=0.1084;AA=G|||;VT=SNP
6	92874922	rs6932881	G	T	100	PASS	AC=1442;AF=0.287939;AN=5008;NS=2504;DP=17742;EAS_AF=0.5427;AMR_AF=0.33;AFR_AF=0.0802;EUR_AF=0.3171;SAS_AF=0.2464;AA=G|||;VT=SNP
6	92874979	rs72931275	G	A	100	PASS	AC=380;AF=0.0758786;AN=5008;NS=2504;DP=17686;EAS_AF=0.1637;AMR_AF=0.0231;AFR_AF=0.0378;EUR_AF=0.0427;SAS_AF=0.1084;AA=G|||;VT=SNP
6	92875107	rs28786521	G	C	100	PASS	AC=528;AF=0.105431;AN=5008;NS=2504;DP=15792;EAS_AF=0.2014;AMR_AF=0.0259;AFR_AF=0.1165;EUR_AF=0.0437;SAS_AF=0.1115;AA=G|||;VT=SNP
6	92875947	rs35656834	T	G	100	PASS	AC=1032;AF=0.20607;AN=5008;NS=2504;DP=16209;EAS_AF=0.2054;AMR_AF=0.2853;AFR_AF=0.0998;EUR_AF=0.2117;SAS_AF=0.2883;AA=T|||;VT=SNP
6	92876314	rs4415138	A	T	100	PASS	AC=4882;AF=0.97484;AN=5008;NS=2504;DP=18347;EAS_AF=0.9752;AMR_AF=0.9827;AFR_AF=0.972;EUR_AF=0.9791;SAS_AF=0.9683;AA=T|||;VT=SNP
6	92877100	rs75265623	T	C	100	PASS	AC=89;AF=0.0177716;AN=5008;NS=2504;DP=18161;EAS_AF=0.002;AMR_AF=0.0288;AFR_AF=0.0053;EUR_AF=0.0507;SAS_AF=0.0092;AA=T|||;VT=SNP
6	92877460	rs55678528	G	A	100	PASS	AC=603;AF=0.120407;AN=5008;NS=2504;DP=13531;EAS_AF=0.2014;AMR_AF=0.0274;AFR_AF=0.1717;EUR_AF=0.0447;SAS_AF=0.1115;AA=A|||;VT=SNP
6	92877508	rs13193426	G	A	100	PASS	AC=542;AF=0.108227;AN=5008;NS=2504;DP=13968;EAS_AF=0.0119;AMR_AF=0.1354;AFR_AF=0.0408;EUR_AF=0.2256;SAS_AF=0.1585;AA=G|||;VT=SNP
6	92878370	rs73527675	A	T	100	PASS	AC=284;AF=0.0567093;AN=5008;NS=2504;DP=13858;EAS_AF=0.1339;AMR_AF=0.0115;AFR_AF=0.0151;EUR_AF=0.0308;SAS_AF=0.092;AA=A|||;VT=SNP
6	92878389	rs61369182	C	T	100	PASS	AC=600;AF=0.119808;AN=5008;NS=2504;DP=13534;EAS_AF=0.2054;AMR_AF=0.0403;AFR_AF=0.1543;EUR_AF=0.0487;SAS_AF=0.1145;AA=C|||;VT=SNP
6	92879953	rs9353892	C	T	100	PASS	AC=528;AF=0.105431;AN=5008;NS=2504;DP=15314;EAS_AF=0.2014;AMR_AF=0.0259;AFR_AF=0.1165;EUR_AF=0.0437;SAS_AF=0.1115;AA=C|||;VT=SNP
6	92880557	rs72912713	T	C	100	PASS	AC=538;AF=0.107428;AN=5008;NS=2504;DP=17077;EAS_AF=0.1637;AMR_AF=0.0274;AFR_AF=0.1536;EUR_AF=0.0447;SAS_AF=0.1084;AA=T|||;VT=SNP
6	92880799	rs72912716	C	T	100	PASS	AC=581;AF=0.116014;AN=5008;NS=2504;DP=14405;EAS_AF=0.2024;AMR_AF=0.0274;AFR_AF=0.1543;EUR_AF=0.0447;SAS_AF=0.1115;AA=C|||;VT=SNP
6	92880929	rs67278738	A	G	100	PASS	AC=1369;AF=0.273363;AN=5008;NS=2504;DP=6258;EAS_AF=0.5427;AMR_AF=0.3271;AFR_AF=0.0287;EUR_AF=0.3141;SAS_AF=0.2464;AA=A|||;VT=SNP
6	92882191	rs72912719	G	A	100	PASS	AC=384;AF=0.0766773;AN=5008;NS=2504;DP=16727;EAS_AF=0.1637;AMR_AF=0.0231;AFR_AF=0.0408;EUR_AF=0.0427;SAS_AF=0.1084;AA=G|||;VT=SNP
6	92883107	rs59572125	G	A	100	PASS	AC=455;AF=0.0908546;AN=5008;NS=2504;DP=16334;EAS_AF=0.003;AMR_AF=0.1369;AFR_AF=0.112;EUR_AF=0.0994;SAS_AF=0.1115;AA=A|||;VT=SNP
6	92883361	rs10455532	A	G	100	PASS	AC=2602;AF=0.519569;AN=5008;NS=2504;DP=17898;EAS_AF=0.748;AMR_AF=0.6196;AFR_AF=0.2731;EUR_AF=0.5298;SAS_AF=0.5358;AA=G|||;VT=SNP
6	92883534	rs72912725	C	T	100	PASS	AC=380;AF=0.0758786;AN=5008;NS=2504;DP=17220;EAS_AF=0.1637;AMR_AF=0.0231;AFR_AF=0.0378;EUR_AF=0.0427;SAS_AF=0.1084;AA=C|||;VT=SNP
6	92883684	rs76284766	T	A	100	PASS	AC=279;AF=0.0557109;AN=5008;NS=2504;DP=16402;EAS_AF=0.1319;AMR_AF=0.013;AFR_AF=0.0121;EUR_AF=0.0308;SAS_AF=0.092;AA=T|||;VT=SNP
6	92883780	rs112562295	T	C	100	PASS	AC=81;AF=0.0161741;AN=5008;NS=2504;DP=16836;EAS_AF=0.001;AMR_AF=0.0303;AFR_AF=0.0023;EUR_AF=0.0527;SAS_AF=0.0031;AA=t|||;VT=SNP
6	92883828	rs11753774	G	T	100	PASS	AC=455;AF=0.0908546;AN=5008;NS=2504;DP=16941;EAS_AF=0.003;AMR_AF=0.1369;AFR_AF=0.112;EUR_AF=0.0994;SAS_AF=0.1115;AA=G|||;VT=SNP
6	92885245	rs117250810	G	T	100	PASS	AC=67;AF=0.0133786;AN=5008;NS=2504;DP=20970;EAS_AF=0;AMR_AF=0.0144;AFR_AF=0.0023;EUR_AF=0.0348;SAS_AF=0.0194;AA=G|||;VT=SNP
6	92885622	rs4256405	T	C	100	PASS	AC=2276;AF=0.454473;AN=5008;NS=2504;DP=16457;EAS_AF=0.6131;AMR_AF=0.6153;AFR_AF=0.2095;EUR_AF=0.5288;SAS_AF=0.4315;AA=C|||;VT=SNP
6	92886340	rs35576462	A	G	100	PASS	AC=1073;AF=0.214257;AN=5008;NS=2504;DP=14900;EAS_AF=0.2063;AMR_AF=0.2983;AFR_AF=0.1067;EUR_AF=0.2445;SAS_AF=0.2771;AA=A|||;VT=SNP
6	92887019	rs72912732	C	T	100	PASS	AC=380;AF=0.0758786;AN=5008;NS=2504;DP=18152;EAS_AF=0.1667;AMR_AF=0.0231;AFR_AF=0.0378;EUR_AF=0.0427;SAS_AF=0.1053;AA=C|||;VT=SNP
6	92887027	rs9362956	C	G	100	PASS	AC=3146;AF=0.628195;AN=5008;NS=2504;DP=17919;EAS_AF=0.9504;AMR_AF=0.6628;AFR_AF=0.3835;EUR_AF=0.6054;SAS_AF=0.6258;AA=G|||;VT=SNP
6	92887334	rs111874201	C	T	100	PASS	AC=20;AF=0.00399361;AN=5008;NS=2504;DP=18331;EAS_AF=0;AMR_AF=0.0072;AFR_AF=0.0023;EUR_AF=0.0109;SAS_AF=0.001;AA=C|||;VT=SNP
6	92887657	rs12210937	T	A	100	PASS	AC=1081;AF=0.215855;AN=5008;NS=2504;DP=18286;EAS_AF=0.4097;AMR_AF=0.3127;AFR_AF=0.0121;EUR_AF=0.2833;SAS_AF=0.1534;AA=T|||;VT=SNP
6	92888100	rs75284135	A	G	100	PASS	AC=329;AF=0.0656949;AN=5008;NS=2504;DP=12656;EAS_AF=0.1329;AMR_AF=0.0159;AFR_AF=0.0499;EUR_AF=0.0338;SAS_AF=0.0859;AA=A|||;VT=SNP
6	92888250	rs10944564	A	G	100	PASS	AC=1081;AF=0.215855;AN=5008;NS=2504;DP=10116;EAS_AF=0.4097;AMR_AF=0.3127;AFR_AF=0.0121;EUR_AF=0.2833;SAS_AF=0.1534;AA=A|||;VT=SNP
6	92888575	rs2068713	G	A	100	PASS	AC=338;AF=0.067492;AN=5008;NS=2504;DP=14997;EAS_AF=0.1677;AMR_AF=0.0231;AFR_AF=0.0053;EUR_AF=0.0427;SAS_AF=0.1053;AA=G|||;VT=SNP
6	92889819	rs113595122	T	C	100	PASS	AC=81;AF=0.0161741;AN=5008;NS=2504;DP=16853;EAS_AF=0.001;AMR_AF=0.0303;AFR_AF=0.0023;EUR_AF=0.0527;SAS_AF=0.0031;AA=T|||;VT=SNP
6	92889890	rs12212424	A	C	100	PASS	AC=1204;AF=0.240415;AN=5008;NS=2504;DP=16521;EAS_AF=0.4097;AMR_AF=0.317;AFR_AF=0.1021;EUR_AF=0.2843;SAS_AF=0.1534;AA=C|||;VT=SNP
6	92889914	rs12206155	T	G	100	PASS	AC=1204;AF=0.240415;AN=5008;NS=2504;DP=16367;EAS_AF=0.4097;AMR_AF=0.317;AFR_AF=0.1021;EUR_AF=0.2843;SAS_AF=0.1534;AA=G|||;VT=SNP
6	92890665	rs1373376	C	T	100	PASS	AC=1081;AF=0.215855;AN=5008;NS=2504;DP=15299;EAS_AF=0.4097;AMR_AF=0.3127;AFR_AF=0.0121;EUR_AF=0.2833;SAS_AF=0.1534;AA=C|||;VT=SNP
6	92890749	rs111974248	A	G	100	PASS	AC=81;AF=0.0161741;AN=5008;NS=2504;DP=17221;EAS_AF=0.001;AMR_AF=0.0303;AFR_AF=0.0023;EUR_AF=0.0527;SAS_AF=0.0031;AA=A|||;VT=SNP
6	92890836	rs78870258	T	C	100	PASS	AC=326;AF=0.0650958;AN=5008;NS=2504;DP=18990;EAS_AF=0.1319;AMR_AF=0.0144;AFR_AF=0.0507;EUR_AF=0.0318;SAS_AF=0.0859;AA=T|||;VT=SNP
6	92891312	rs950360	A	G	100	PASS	AC=1081;AF=0.215855;AN=5008;NS=2504;DP=18070;EAS_AF=0.4097;AMR_AF=0.3127;AFR_AF=0.0121;EUR_AF=0.2833;SAS_AF=0.1534;AA=A|||;VT=SNP
6	92891418	rs958411	T	C	100	PASS	AC=1207;AF=0.241014;AN=5008;NS=2504;DP=18404;EAS_AF=0.4097;AMR_AF=0.3184;AFR_AF=0.1021;EUR_AF=0.2843;SAS_AF=0.1554;AA=T|||;VT=SNP
6	92891505	rs77744860	A	T	100	PASS	AC=35;AF=0.00698882;AN=5008;NS=2504;DP=18556;EAS_AF=0;AMR_AF=0.0144;AFR_AF=0.0015;EUR_AF=0.0189;SAS_AF=0.0041;AA=A|||;VT=SNP
6	92891687	rs12208484	T	A	100	PASS	AC=1204;AF=0.240415;AN=5008;NS=2504;DP=17373;EAS_AF=0.4097;AMR_AF=0.317;AFR_AF=0.1021;EUR_AF=0.2843;SAS_AF=0.1534;AA=T|||;VT=SNP
6	92892532	rs12203203	C	T	100	PASS	AC=1205;AF=0.240615;AN=5008;NS=2504;DP=15602;EAS_AF=0.4097;AMR_AF=0.317;AFR_AF=0.1021;EUR_AF=0.2853;SAS_AF=0.1534;AA=C|||;VT=SNP
6	92892567	rs16885411	C	T	100	PASS	AC=1204;AF=0.240415;AN=5008;NS=2504;DP=16438;EAS_AF=0.4097;AMR_AF=0.317;AFR_AF=0.1021;EUR_AF=0.2843;SAS_AF=0.1534;AA=T|||;VT=SNP
6	92892600	rs12210302	T	C	100	PASS	AC=1081;AF=0.215855;AN=5008;NS=2504;DP=16454;EAS_AF=0.4097;AMR_AF=0.3127;AFR_AF=0.0121;EUR_AF=0.2833;SAS_AF=0.1534;AA=T|||;VT=SNP
6	92893446	rs965616	G	A	100	PASS	AC=1204;AF=0.240415;AN=5008;NS=2504;DP=15910;EAS_AF=0.4097;AMR_AF=0.317;AFR_AF=0.1021;EUR_AF=0.2843;SAS_AF=0.1534;AA=G|||;VT=SNP
6	92893571	rs965615	A	C	100	PASS	AC=1204;AF=0.240415;AN=5008;NS=2504;DP=15081;EAS_AF=0.4097;AMR_AF=0.317;AFR_AF=0.1021;EUR_AF=0.2843;SAS_AF=0.1534;AA=A|||;VT=SNP
6	92893830	rs72912740	T	G	100	PASS	AC=388;AF=0.077476;AN=5008;NS=2504;DP=15525;EAS_AF=0.1677;AMR_AF=0.0231;AFR_AF=0.0424;EUR_AF=0.0427;SAS_AF=0.1063;AA=T|||;VT=SNP
6	92893979	rs12213803	T	C	100	PASS	AC=1203;AF=0.240216;AN=5008;NS=2504;DP=16623;EAS_AF=0.4087;AMR_AF=0.317;AFR_AF=0.1021;EUR_AF=0.2843;SAS_AF=0.1534;AA=t|||;VT=SNP
6	92894228	rs79183395	A	G	100	PASS	AC=318;AF=0.0634984;AN=5008;NS=2504;DP=17358;EAS_AF=0.1319;AMR_AF=0.013;AFR_AF=0.0446;EUR_AF=0.0328;SAS_AF=0.0859;AA=A|||;VT=SNP
6	92894503	rs10498976	G	C	100	PASS	AC=1203;AF=0.240216;AN=5008;NS=2504;DP=15780;EAS_AF=0.4087;AMR_AF=0.317;AFR_AF=0.1021;EUR_AF=0.2843;SAS_AF=0.1534;AA=G|||;VT=SNP
6	92894580	rs10498977	C	T	100	PASS	AC=1202;AF=0.240016;AN=5008;NS=2504;DP=16986;EAS_AF=0.4067;AMR_AF=0.317;AFR_AF=0.1029;EUR_AF=0.2843;SAS_AF=0.1534;AA=C|||;VT=SNP
6	92894613	rs12207019	C	A	100	PASS	AC=1199;AF=0.239417;AN=5008;NS=2504;DP=17571;EAS_AF=0.4067;AMR_AF=0.317;AFR_AF=0.1021;EUR_AF=0.2843;SAS_AF=0.1513;AA=C|||;VT=SNP
6	92894656	rs10944565	G	A	100	PASS	AC=1238;AF=0.247204;AN=5008;NS=2504;DP=16783;EAS_AF=0.4435;AMR_AF=0.317;AFR_AF=0.1021;EUR_AF=0.2843;SAS_AF=0.1534;AA=A|||;VT=SNP
6	92895021	rs10498978	T	G	100	PASS	AC=520;AF=0.103834;AN=5008;NS=2504;DP=14404;EAS_AF=0.0119;AMR_AF=0.1268;AFR_AF=0.0318;EUR_AF=0.1988;SAS_AF=0.182;AA=T|||;VT=SNP
6	92895450	rs1444140	T	G	100	PASS	AC=4357;AF=0.870008;AN=5008;NS=2504;DP=13110;EAS_AF=0.9653;AMR_AF=0.9236;AFR_AF=0.7073;EUR_AF=0.9016;SAS_AF=0.9213;AA=G|||;VT=SNP
6	92895664	rs1444139	A	G	100	PASS	AC=3144;AF=0.627796;AN=5008;NS=2504;DP=12131;EAS_AF=0.9504;AMR_AF=0.6643;AFR_AF=0.3835;EUR_AF=0.6054;SAS_AF=0.6227;AA=G|||;VT=SNP
6	92895912	rs12196878	A	G	100	PASS	AC=1204;AF=0.240415;AN=5008;NS=2504;DP=12126;EAS_AF=0.4097;AMR_AF=0.317;AFR_AF=0.1021;EUR_AF=0.2843;SAS_AF=0.1534;AA=G|||;VT=SNP
6	92896174	rs10944566	T	C	100	PASS	AC=1081;AF=0.215855;AN=5008;NS=2504;DP=13719;EAS_AF=0.4097;AMR_AF=0.3127;AFR_AF=0.0121;EUR_AF=0.2833;SAS_AF=0.1534;AA=T|||;VT=SNP
6	92896293	rs35511673	T	A	100	PASS	AC=1069;AF=0.213458;AN=5008;NS=2504;DP=14741;EAS_AF=0.2054;AMR_AF=0.2983;AFR_AF=0.1059;EUR_AF=0.2455;SAS_AF=0.274;AA=T|||;VT=SNP
6	92896347	rs4707724	C	A	100	PASS	AC=1203;AF=0.240216;AN=5008;NS=2504;DP=15011;EAS_AF=0.4097;AMR_AF=0.317;AFR_AF=0.1021;EUR_AF=0.2843;SAS_AF=0.1524;AA=A|||;VT=SNP
6	92896429	rs4707725	C	T	100	PASS	AC=1203;AF=0.240216;AN=5008;NS=2504;DP=14535;EAS_AF=0.4097;AMR_AF=0.317;AFR_AF=0.1021;EUR_AF=0.2843;SAS_AF=0.1524;AA=C|||;VT=SNP
6	92896882	rs12212333	C	T	100	PASS	AC=1202;AF=0.240016;AN=5008;NS=2504;DP=16344;EAS_AF=0.4097;AMR_AF=0.3156;AFR_AF=0.1021;EUR_AF=0.2843;SAS_AF=0.1524;AA=C|||;VT=SNP
6	92897109	rs4145134	C	T	100	PASS	AC=1204;AF=0.240415;AN=5008;NS=2504;DP=17307;EAS_AF=0.4097;AMR_AF=0.3156;AFR_AF=0.1021;EUR_AF=0.2863;SAS_AF=0.1524;AA=T|||;VT=SNP
6	92897335	rs12212610	C	T	100	PASS	AC=1202;AF=0.240016;AN=5008;NS=2504;DP=9962;EAS_AF=0.4097;AMR_AF=0.3156;AFR_AF=0.1021;EUR_AF=0.2843;SAS_AF=0.1524;AA=c|||;VT=SNP
6	92897624	rs9359974	C	T	100	PASS	AC=4356;AF=0.869808;AN=5008;NS=2504;DP=17801;EAS_AF=0.9653;AMR_AF=0.9236;AFR_AF=0.7073;EUR_AF=0.9006;SAS_AF=0.9213;AA=T|||;VT=SNP
6	92897685	rs34368492	A	G	100	PASS	AC=1212;AF=0.242013;AN=5008;NS=2504;DP=17672;EAS_AF=0.0149;AMR_AF=0.2608;AFR_AF=0.3215;EUR_AF=0.2962;SAS_AF=0.2996;AA=A|||;VT=SNP
6	92898135	rs10944567	T	C	100	PASS	AC=1202;AF=0.240016;AN=5008;NS=2504;DP=17835;EAS_AF=0.4097;AMR_AF=0.3156;AFR_AF=0.1021;EUR_AF=0.2843;SAS_AF=0.1524;AA=T|||;VT=SNP
6	92898157	rs143805231	C	G	100	PASS	AC=24;AF=0.00479233;AN=5008;NS=2504;DP=17589;EAS_AF=0;AMR_AF=0.0086;AFR_AF=0;EUR_AF=0.0169;SAS_AF=0.001;AA=C|||;VT=SNP
6	92898423	rs12524945	T	C	100	PASS	AC=1202;AF=0.240016;AN=5008;NS=2504;DP=17509;EAS_AF=0.4097;AMR_AF=0.3156;AFR_AF=0.1021;EUR_AF=0.2843;SAS_AF=0.1524;AA=T|||;VT=SNP
6	92898462	rs9342317	C	G	100	PASS	AC=1242;AF=0.248003;AN=5008;NS=2504;DP=16916;EAS_AF=0.4464;AMR_AF=0.3156;AFR_AF=0.1021;EUR_AF=0.2843;SAS_AF=0.1554;AA=c|||;VT=SNP
6	92898920	rs72624580	C	T	100	PASS	AC=1202;AF=0.240016;AN=5008;NS=2504;DP=16591;EAS_AF=0.4097;AMR_AF=0.3156;AFR_AF=0.1021;EUR_AF=0.2843;SAS_AF=0.1524;AA=T|||;VT=SNP
6	92898977	rs72624581	G	A	100	PASS	AC=1080;AF=0.215655;AN=5008;NS=2504;DP=16612;EAS_AF=0.4097;AMR_AF=0.3112;AFR_AF=0.0121;EUR_AF=0.2843;SAS_AF=0.1524;AA=G|||;VT=SNP
6	92899136	rs10447345	C	T	100	PASS	AC=1202;AF=0.240016;AN=5008;NS=2504;DP=17124;EAS_AF=0.4097;AMR_AF=0.3156;AFR_AF=0.1021;EUR_AF=0.2843;SAS_AF=0.1524;AA=T|||;VT=SNP
6	92899530	rs2197346	A	G	100	PASS	AC=1202;AF=0.240016;AN=5008;NS=2504;DP=18150;EAS_AF=0.4097;AMR_AF=0.3156;AFR_AF=0.1021;EUR_AF=0.2843;SAS_AF=0.1524;AA=G|||;VT=SNP
6	92899605	rs2197345	T	C	100	PASS	AC=1202;AF=0.240016;AN=5008;NS=2504;DP=18282;EAS_AF=0.4097;AMR_AF=0.3156;AFR_AF=0.1021;EUR_AF=0.2843;SAS_AF=0.1524;AA=T|||;VT=SNP
6	92899617	rs2197344	G	C	100	PASS	AC=3091;AF=0.617212;AN=5008;NS=2504;DP=18060;EAS_AF=0.9504;AMR_AF=0.6542;AFR_AF=0.3502;EUR_AF=0.6044;SAS_AF=0.6217;AA=C|||;VT=SNP
6	92899760	rs141285447	G	A	100	PASS	AC=41;AF=0.0081869;AN=5008;NS=2504;DP=18569;EAS_AF=0;AMR_AF=0.0101;AFR_AF=0.0023;EUR_AF=0.0258;SAS_AF=0.0051;AA=G|||;VT=SNP
6	92899840	rs2218419	T	C	100	PASS	AC=1202;AF=0.240016;AN=5008;NS=2504;DP=18273;EAS_AF=0.4097;AMR_AF=0.3156;AFR_AF=0.1021;EUR_AF=0.2843;SAS_AF=0.1524;AA=T|||;VT=SNP
6	92899843	rs78731418	C	T	100	PASS	AC=317;AF=0.0632987;AN=5008;NS=2504;DP=18299;EAS_AF=0.1319;AMR_AF=0.0115;AFR_AF=0.0454;EUR_AF=0.0318;SAS_AF=0.0859;AA=C|||;VT=SNP
6	92899861	rs12194468	A	T	100	PASS	AC=1179;AF=0.235423;AN=5008;NS=2504;DP=18377;EAS_AF=0.4097;AMR_AF=0.3156;AFR_AF=0.0847;EUR_AF=0.2843;SAS_AF=0.1524;AA=A|||;VT=SNP
6	92900064	rs12194591	A	T	100	PASS	AC=1202;AF=0.240016;AN=5008;NS=2504;DP=19085;EAS_AF=0.4097;AMR_AF=0.3156;AFR_AF=0.1021;EUR_AF=0.2843;SAS_AF=0.1524;AA=T|||;VT=SNP
6	92900446	rs13218466	T	A	100	PASS	AC=1055;AF=0.210663;AN=5008;NS=2504;DP=19741;EAS_AF=0.2054;AMR_AF=0.2911;AFR_AF=0.1059;EUR_AF=0.2366;SAS_AF=0.274;AA=T|||;VT=SNP
6	92900620	rs149566267	A	C	100	PASS	AC=25;AF=0.00499201;AN=5008;NS=2504;DP=17873;EAS_AF=0;AMR_AF=0.0086;AFR_AF=0;EUR_AF=0.0179;SAS_AF=0.001;AA=A|||;VT=SNP
6	92900779	rs34254301	C	T	100	PASS	AC=1055;AF=0.210663;AN=5008;NS=2504;DP=17372;EAS_AF=0.2054;AMR_AF=0.2911;AFR_AF=0.1059;EUR_AF=0.2366;SAS_AF=0.274;AA=C|||;VT=SNP
6	92901180	rs13206215	C	T	100	PASS	AC=1055;AF=0.210663;AN=5008;NS=2504;DP=16275;EAS_AF=0.2054;AMR_AF=0.2911;AFR_AF=0.1059;EUR_AF=0.2366;SAS_AF=0.274;AA=c|||;VT=SNP
6	92901185	rs12210066	G	T	100	PASS	AC=1202;AF=0.240016;AN=5008;NS=2504;DP=16357;EAS_AF=0.4097;AMR_AF=0.3156;AFR_AF=0.1021;EUR_AF=0.2843;SAS_AF=0.1524;AA=T|||;VT=SNP
6	92901504	rs9451953	T	A	100	PASS	AC=692;AF=0.138179;AN=5008;NS=2504;DP=16734;EAS_AF=0.003;AMR_AF=0.1326;AFR_AF=0.2905;EUR_AF=0.0974;SAS_AF=0.1176;AA=T|||;VT=SNP
6	92901522	rs10944568	A	C	100	PASS	AC=1202;AF=0.240016;AN=5008;NS=2504;DP=17285;EAS_AF=0.4097;AMR_AF=0.3156;AFR_AF=0.1021;EUR_AF=0.2843;SAS_AF=0.1524;AA=C|||;VT=SNP
6	92901800	rs34843161	G	A	100	PASS	AC=127;AF=0.0253594;AN=5008;NS=2504;DP=19877;EAS_AF=0;AMR_AF=0.0533;AFR_AF=0.003;EUR_AF=0.0746;SAS_AF=0.0112;AA=G|||;VT=SNP
6	92901920	rs10944569	C	A	100	PASS	AC=1202;AF=0.240016;AN=5008;NS=2504;DP=19934;EAS_AF=0.4097;AMR_AF=0.3156;AFR_AF=0.1021;EUR_AF=0.2843;SAS_AF=0.1524;AA=A|||;VT=SNP
6	92902168	rs12192247	T	C	100	PASS	AC=1202;AF=0.240016;AN=5008;NS=2504;DP=21150;EAS_AF=0.4097;AMR_AF=0.3156;AFR_AF=0.1021;EUR_AF=0.2843;SAS_AF=0.1524;AA=T|||;VT=SNP
6	92902217	rs192892932	A	G	100	PASS	AC=47;AF=0.00938498;AN=5008;NS=2504;DP=19532;EAS_AF=0;AMR_AF=0;AFR_AF=0;EUR_AF=0.007;SAS_AF=0.0409;AA=A|||;VT=SNP
6	92902504	rs117807123	A	G	100	PASS	AC=34;AF=0.00678914;AN=5008;NS=2504;DP=17549;EAS_AF=0;AMR_AF=0.0187;AFR_AF=0;EUR_AF=0.0199;SAS_AF=0.001;AA=A|||;VT=SNP
6	92902673	rs60722066	G	T	100	PASS	AC=399;AF=0.0796725;AN=5008;NS=2504;DP=16826;EAS_AF=0.1667;AMR_AF=0.0303;AFR_AF=0.0416;EUR_AF=0.0507;SAS_AF=0.1063;AA=G|||;VT=SNP
6	92903265	rs1812824	C	G	100	PASS	AC=1203;AF=0.240216;AN=5008;NS=2504;DP=19287;EAS_AF=0.4097;AMR_AF=0.3156;AFR_AF=0.1029;EUR_AF=0.2843;SAS_AF=0.1524;AA=G|||;VT=SNP
6	92903409	rs1960463	C	A	100	PASS	AC=1203;AF=0.240216;AN=5008;NS=2504;DP=18594;EAS_AF=0.4097;AMR_AF=0.3156;AFR_AF=0.1029;EUR_AF=0.2843;SAS_AF=0.1524;AA=C|||;VT=SNP
6	92903532	rs13215653	G	T	100	PASS	AC=1055;AF=0.210663;AN=5008;NS=2504;DP=17695;EAS_AF=0.2054;AMR_AF=0.2911;AFR_AF=0.1059;EUR_AF=0.2366;SAS_AF=0.274;AA=G|||;VT=SNP
6	92904059	rs4707726	G	C	100	PASS	AC=1221;AF=0.24381;AN=5008;NS=2504;DP=16725;EAS_AF=0.4484;AMR_AF=0.3156;AFR_AF=0.0832;EUR_AF=0.2843;SAS_AF=0.1575;AA=C|||;VT=SNP
6	92904513	rs12215949	C	G	100	PASS	AC=545;AF=0.108826;AN=5008;NS=2504;DP=16936;EAS_AF=0.1409;AMR_AF=0.0965;AFR_AF=0.0371;EUR_AF=0.1769;SAS_AF=0.1115;AA=C|||;VT=SNP
6	92904521	rs7774821	C	A	100	PASS	AC=452;AF=0.0902556;AN=5008;NS=2504;DP=16912;EAS_AF=0.003;AMR_AF=0.1282;AFR_AF=0.112;EUR_AF=0.0974;SAS_AF=0.1166;AA=C|||;VT=SNP
6	92904760	rs7775509	G	C	100	PASS	AC=2748;AF=0.548722;AN=5008;NS=2504;DP=17832;EAS_AF=0.6716;AMR_AF=0.719;AFR_AF=0.3767;EUR_AF=0.5626;SAS_AF=0.5194;AA=G|||;VT=SNP
6	92904799	rs10944570	T	C	100	PASS	AC=423;AF=0.0844649;AN=5008;NS=2504;DP=16357;EAS_AF=0.1429;AMR_AF=0.0476;AFR_AF=0.0227;EUR_AF=0.0915;SAS_AF=0.1268;AA=T|||;VT=SNP
6	92904874	rs7740722	A	G	100	PASS	AC=2661;AF=0.53135;AN=5008;NS=2504;DP=14970;EAS_AF=0.6756;AMR_AF=0.7147;AFR_AF=0.3116;EUR_AF=0.5626;SAS_AF=0.5174;AA=G|||;VT=SNP
6	92905005	rs62420196	T	C	100	PASS	AC=1377;AF=0.27496;AN=5008;NS=2504;DP=16250;EAS_AF=0.3621;AMR_AF=0.4035;AFR_AF=0.0983;EUR_AF=0.333;SAS_AF=0.273;AA=T|||;VT=SNP
6	92905049	rs72912768	A	G	100	PASS	AC=69;AF=0.013778;AN=5008;NS=2504;DP=16834;EAS_AF=0;AMR_AF=0.0173;AFR_AF=0.0015;EUR_AF=0.0308;SAS_AF=0.0245;AA=A|||;VT=SNP
6	92905623	rs62420197	T	G	100	PASS	AC=310;AF=0.061901;AN=5008;NS=2504;DP=17605;EAS_AF=0.003;AMR_AF=0.1153;AFR_AF=0.0151;EUR_AF=0.0964;SAS_AF=0.1125;AA=T|||;VT=SNP
6	92905709	rs112379521	C	A	100	PASS	AC=23;AF=0.00459265;AN=5008;NS=2504;DP=15803;EAS_AF=0;AMR_AF=0.0058;AFR_AF=0;EUR_AF=0.0109;SAS_AF=0.0082;AA=C|||;VT=SNP
6	92905851	rs145282272	C	T	100	PASS	AC=22;AF=0.00439297;AN=5008;NS=2504;DP=17591;EAS_AF=0;AMR_AF=0.0029;AFR_AF=0.0008;EUR_AF=0.0109;SAS_AF=0.0082;AA=C|||;VT=SNP
6	92906086	rs9353894	C	T	100	PASS	AC=2579;AF=0.514976;AN=5008;NS=2504;DP=18837;EAS_AF=0.6776;AMR_AF=0.7089;AFR_AF=0.2587;EUR_AF=0.5606;SAS_AF=0.5092;AA=T|||;VT=SNP
6	92907220	rs62420198	C	A	100	PASS	AC=1370;AF=0.273562;AN=5008;NS=2504;DP=18796;EAS_AF=0.3621;AMR_AF=0.4035;AFR_AF=0.0983;EUR_AF=0.335;SAS_AF=0.2638;AA=C|||;VT=SNP
6	92907422	rs9451954	G	A	100	PASS	AC=627;AF=0.1252;AN=5008;NS=2504;DP=18878;EAS_AF=0.123;AMR_AF=0.0461;AFR_AF=0.2307;EUR_AF=0.0507;SAS_AF=0.1176;AA=G|||;VT=SNP
6	92907718	rs4707727	T	A	100	PASS	AC=1391;AF=0.277756;AN=5008;NS=2504;DP=17308;EAS_AF=0.3621;AMR_AF=0.4049;AFR_AF=0.1127;EUR_AF=0.335;SAS_AF=0.2648;AA=T|||;VT=SNP
6	92907950	rs13205666	C	A	100	PASS	AC=1032;AF=0.20607;AN=5008;NS=2504;DP=12760;EAS_AF=0.2212;AMR_AF=0.2997;AFR_AF=0.1059;EUR_AF=0.2247;SAS_AF=0.2403;AA=C|||;VT=SNP
6	92907954	rs13191594	T	A	100	PASS	AC=1035;AF=0.206669;AN=5008;NS=2504;DP=12234;EAS_AF=0.2222;AMR_AF=0.2997;AFR_AF=0.1082;EUR_AF=0.2256;SAS_AF=0.2382;AA=T|||;VT=SNP
6	92908117	rs12196376	C	T	100	PASS	AC=422;AF=0.0842652;AN=5008;NS=2504;DP=9322;EAS_AF=0.1409;AMR_AF=0.0476;AFR_AF=0.0227;EUR_AF=0.0905;SAS_AF=0.1288;AA=C|||;VT=SNP
6	92908135	rs2166051	C	T	100	PASS	AC=2581;AF=0.515375;AN=5008;NS=2504;DP=8631;EAS_AF=0.6776;AMR_AF=0.7089;AFR_AF=0.2587;EUR_AF=0.5626;SAS_AF=0.5092;AA=T|||;VT=SNP
6	92908577	rs9345214	C	G	100	PASS	AC=1190;AF=0.23762;AN=5008;NS=2504;DP=14907;EAS_AF=0.3155;AMR_AF=0.304;AFR_AF=0.146;EUR_AF=0.2266;SAS_AF=0.2454;AA=C|||;VT=SNP
6	92908943	rs9444963	T	C	100	PASS	AC=629;AF=0.125599;AN=5008;NS=2504;DP=18225;EAS_AF=0.122;AMR_AF=0.0461;AFR_AF=0.2352;EUR_AF=0.0507;SAS_AF=0.1145;AA=T|||;VT=SNP
6	92908945	rs13209995	C	G	100	PASS	AC=2583;AF=0.515775;AN=5008;NS=2504;DP=18093;EAS_AF=0.6786;AMR_AF=0.7089;AFR_AF=0.2579;EUR_AF=0.5626;SAS_AF=0.5112;AA=G|||;VT=SNP
6	92909189	rs11753963	C	A	100	PASS	AC=1371;AF=0.273762;AN=5008;NS=2504;DP=18490;EAS_AF=0.3621;AMR_AF=0.4035;AFR_AF=0.0991;EUR_AF=0.335;SAS_AF=0.2638;AA=C|||;VT=SNP
6	92909400	rs11758677	A	G	100	PASS	AC=1390;AF=0.277556;AN=5008;NS=2504;DP=16590;EAS_AF=0.3621;AMR_AF=0.4049;AFR_AF=0.1127;EUR_AF=0.335;SAS_AF=0.2638;AA=G|||;VT=SNP
6	92909442	rs10455533	G	A	100	PASS	AC=431;AF=0.0860623;AN=5008;NS=2504;DP=15718;EAS_AF=0.1409;AMR_AF=0.0519;AFR_AF=0.0272;EUR_AF=0.0905;SAS_AF=0.1288;AA=G|||;VT=SNP
6	92909721	rs72912775	G	A	100	PASS	AC=94;AF=0.01877;AN=5008;NS=2504;DP=21280;EAS_AF=0;AMR_AF=0.0274;AFR_AF=0.003;EUR_AF=0.0596;SAS_AF=0.0112;AA=g|||;VT=SNP
6	92910133	rs72624582	G	A	100	PASS	AC=1390;AF=0.277556;AN=5008;NS=2504;DP=18546;EAS_AF=0.3621;AMR_AF=0.4049;AFR_AF=0.1127;EUR_AF=0.335;SAS_AF=0.2638;AA=G|||;VT=SNP
6	92910452	rs9359976	A	T	100	PASS	AC=4018;AF=0.802316;AN=5008;NS=2504;DP=17313;EAS_AF=0.9415;AMR_AF=0.83;AFR_AF=0.7905;EUR_AF=0.7058;SAS_AF=0.7546;AA=T|||;VT=SNP
6	92910484	rs62420200	T	C	100	PASS	AC=1389;AF=0.277356;AN=5008;NS=2504;DP=17376;EAS_AF=0.3621;AMR_AF=0.4049;AFR_AF=0.1127;EUR_AF=0.334;SAS_AF=0.2638;AA=T|||;VT=SNP
6	92911007	rs190263928	A	G	100	PASS	AC=12;AF=0.00239617;AN=5008;NS=2504;DP=13607;EAS_AF=0;AMR_AF=0.0014;AFR_AF=0;EUR_AF=0.0109;SAS_AF=0;AA=A|||;VT=SNP
6	92911192	rs6907336	C	T	100	PASS	AC=4019;AF=0.802516;AN=5008;NS=2504;DP=17488;EAS_AF=0.9415;AMR_AF=0.83;AFR_AF=0.7912;EUR_AF=0.7058;SAS_AF=0.7546;AA=T|||;VT=SNP
6	92911724	rs6908288	C	T	100	PASS	AC=620;AF=0.123802;AN=5008;NS=2504;DP=19744;EAS_AF=0.123;AMR_AF=0.0461;AFR_AF=0.2262;EUR_AF=0.0507;SAS_AF=0.1166;AA=C|||;VT=SNP
6	92911828	rs62420202	T	C	100	PASS	AC=1389;AF=0.277356;AN=5008;NS=2504;DP=19964;EAS_AF=0.3621;AMR_AF=0.4049;AFR_AF=0.1127;EUR_AF=0.334;SAS_AF=0.2638;AA=T|||;VT=SNP
6	92912381	rs55898101	A	T	100	PASS	AC=1092;AF=0.218051;AN=5008;NS=2504;DP=16875;EAS_AF=0.2212;AMR_AF=0.304;AFR_AF=0.1467;EUR_AF=0.2276;SAS_AF=0.2403;AA=A|||;VT=SNP
6	92912546	rs12194210	C	G	100	PASS	AC=4038;AF=0.80631;AN=5008;NS=2504;DP=17232;EAS_AF=0.9415;AMR_AF=0.83;AFR_AF=0.8056;EUR_AF=0.7058;SAS_AF=0.7546;AA=G|||;VT=SNP
6	92912611	rs72624583	G	A	100	PASS	AC=1390;AF=0.277556;AN=5008;NS=2504;DP=18605;EAS_AF=0.3621;AMR_AF=0.4063;AFR_AF=0.1127;EUR_AF=0.334;SAS_AF=0.2638;AA=A|||;VT=SNP
6	92912627	rs10944571	A	T	100	PASS	AC=421;AF=0.0840655;AN=5008;NS=2504;DP=18721;EAS_AF=0.1409;AMR_AF=0.0461;AFR_AF=0.0227;EUR_AF=0.0905;SAS_AF=0.1288;AA=A|||;VT=SNP
6	92912709	rs56987852	T	C	100	PASS	AC=1387;AF=0.276957;AN=5008;NS=2504;DP=17398;EAS_AF=0.3611;AMR_AF=0.4049;AFR_AF=0.112;EUR_AF=0.334;SAS_AF=0.2638;AA=C|||;VT=SNP
6	92912786	rs60861193	A	C	100	PASS	AC=1387;AF=0.276957;AN=5008;NS=2504;DP=16466;EAS_AF=0.3611;AMR_AF=0.4049;AFR_AF=0.112;EUR_AF=0.334;SAS_AF=0.2638;AA=C|||;VT=SNP
6	92912828	rs9359977	A	G	100	PASS	AC=2580;AF=0.515176;AN=5008;NS=2504;DP=15171;EAS_AF=0.6776;AMR_AF=0.7089;AFR_AF=0.2587;EUR_AF=0.5616;SAS_AF=0.5092;AA=G|||;VT=SNP
6	92912857	rs61056626	C	T	100	PASS	AC=1387;AF=0.276957;AN=5008;NS=2504;DP=14840;EAS_AF=0.3611;AMR_AF=0.4049;AFR_AF=0.112;EUR_AF=0.334;SAS_AF=0.2638;AA=C|||;VT=SNP
6	92912957	rs62420205	A	G	100	PASS	AC=309;AF=0.0617013;AN=5008;NS=2504;DP=15144;EAS_AF=0.003;AMR_AF=0.1153;AFR_AF=0.0151;EUR_AF=0.0964;SAS_AF=0.1115;AA=A|||;VT=SNP
6	92912989	rs58601517	A	G	100	PASS	AC=1388;AF=0.277157;AN=5008;NS=2504;DP=15036;EAS_AF=0.3611;AMR_AF=0.4049;AFR_AF=0.1127;EUR_AF=0.334;SAS_AF=0.2638;AA=A|||;VT=SNP
6	92913083	rs9345216	C	T	100	PASS	AC=4036;AF=0.805911;AN=5008;NS=2504;DP=14888;EAS_AF=0.9395;AMR_AF=0.83;AFR_AF=0.8048;EUR_AF=0.7058;SAS_AF=0.7556;AA=T|||;VT=SNP
6	92913129	rs41458144	A	G	100	PASS	AC=1420;AF=0.283546;AN=5008;NS=2504;DP=15412;EAS_AF=0.3958;AMR_AF=0.4035;AFR_AF=0.1097;EUR_AF=0.334;SAS_AF=0.2658;AA=A|||;VT=SNP
6	92913151	rs118077375	T	G	100	PASS	AC=36;AF=0.0071885;AN=5008;NS=2504;DP=15428;EAS_AF=0;AMR_AF=0.013;AFR_AF=0.0008;EUR_AF=0.0139;SAS_AF=0.0123;AA=T|||;VT=SNP
6	92913222	rs9444964	A	C	100	PASS	AC=635;AF=0.126797;AN=5008;NS=2504;DP=13772;EAS_AF=0.123;AMR_AF=0.0447;AFR_AF=0.2383;EUR_AF=0.0507;SAS_AF=0.1166;AA=A|||;VT=SNP
6	92913307	rs62420207	A	G	100	PASS	AC=1433;AF=0.286142;AN=5008;NS=2504;DP=14166;EAS_AF=0.3998;AMR_AF=0.402;AFR_AF=0.1165;EUR_AF=0.333;SAS_AF=0.2679;AA=A|||;VT=SNP
6	92913457	rs62420208	T	C	100	PASS	AC=1160;AF=0.231629;AN=5008;NS=2504;DP=14609;EAS_AF=0.2262;AMR_AF=0.2622;AFR_AF=0.1142;EUR_AF=0.3221;SAS_AF=0.2812;AA=C|||;VT=SNP
6	92913478	rs77204368	C	A	100	PASS	AC=1139;AF=0.227436;AN=5008;NS=2504;DP=14920;EAS_AF=0.2262;AMR_AF=0.2622;AFR_AF=0.0983;EUR_AF=0.3221;SAS_AF=0.2812;AA=C|||;VT=SNP
6	92913509	rs80072355	A	G	100	PASS	AC=454;AF=0.090655;AN=5008;NS=2504;DP=15828;EAS_AF=0.131;AMR_AF=0.0562;AFR_AF=0.0212;EUR_AF=0.1024;SAS_AF=0.1554;AA=A|||;VT=SNP
6	92913599	rs62420209	A	G	100	PASS	AC=1244;AF=0.248403;AN=5008;NS=2504;DP=15835;EAS_AF=0.2292;AMR_AF=0.2767;AFR_AF=0.1626;EUR_AF=0.3231;SAS_AF=0.2873;AA=G|||;VT=SNP
6	92913645	rs9294527	T	C	100	PASS	AC=1817;AF=0.362819;AN=5008;NS=2504;DP=16357;EAS_AF=0.5248;AMR_AF=0.2709;AFR_AF=0.4871;EUR_AF=0.163;SAS_AF=0.2986;AA=T|||;VT=SNP
6	92913846	rs62420210	C	T	100	PASS	AC=1321;AF=0.263778;AN=5008;NS=2504;DP=14782;EAS_AF=0.2252;AMR_AF=0.2709;AFR_AF=0.2247;EUR_AF=0.3241;SAS_AF=0.2894;AA=C|||;VT=SNP
6	92913948	rs9444965	A	C	100	PASS	AC=2116;AF=0.422524;AN=5008;NS=2504;DP=13520;EAS_AF=0.4692;AMR_AF=0.4135;AFR_AF=0.3638;EUR_AF=0.3748;SAS_AF=0.5092;AA=A|||;VT=SNP
6	92914030	rs7761080	A	G	100	PASS	AC=1378;AF=0.27516;AN=5008;NS=2504;DP=12828;EAS_AF=0.2827;AMR_AF=0.2795;AFR_AF=0.2216;EUR_AF=0.3241;SAS_AF=0.2863;AA=G|||;VT=SNP
6	92914128	rs1444138	A	G	100	PASS	AC=4044;AF=0.807508;AN=5008;NS=2504;DP=11503;EAS_AF=0.9663;AMR_AF=0.817;AFR_AF=0.7995;EUR_AF=0.6779;SAS_AF=0.7812;AA=G|||;VT=SNP
6	92914404	rs7761628	A	G	100	PASS	AC=4111;AF=0.820887;AN=5008;NS=2504;DP=10146;EAS_AF=0.9633;AMR_AF=0.817;AFR_AF=0.8396;EUR_AF=0.6909;SAS_AF=0.7853;AA=G|||;VT=SNP
6	92914453	rs111377032	C	G	100	PASS	AC=614;AF=0.122604;AN=5008;NS=2504;DP=11247;EAS_AF=0.003;AMR_AF=0.121;AFR_AF=0.2496;EUR_AF=0.0905;SAS_AF=0.1084;AA=C|||;VT=SNP
6	92914566	rs7744087	T	C	100	PASS	AC=1838;AF=0.367013;AN=5008;NS=2504;DP=12727;EAS_AF=0.4028;AMR_AF=0.3746;AFR_AF=0.2708;EUR_AF=0.3449;SAS_AF=0.4775;AA=T|||;VT=SNP
6	92914849	rs71558410	G	A	100	PASS	AC=33;AF=0.00658946;AN=5008;NS=2504;DP=15269;EAS_AF=0;AMR_AF=0.0043;AFR_AF=0.0015;EUR_AF=0.0209;SAS_AF=0.0072;AA=G|||;VT=SNP
6	92915192	rs1596489	G	T	100	PASS	AC=912;AF=0.182109;AN=5008;NS=2504;DP=17639;EAS_AF=0.2897;AMR_AF=0.1599;AFR_AF=0.0734;EUR_AF=0.2346;SAS_AF=0.18;AA=G|||;VT=SNP
6	92915444	rs2166050	A	G	100	PASS	AC=1449;AF=0.289337;AN=5008;NS=2504;DP=14396;EAS_AF=0.2937;AMR_AF=0.281;AFR_AF=0.264;EUR_AF=0.325;SAS_AF=0.2883;AA=A|||;VT=SNP
6	92915548	rs4524580	G	T	100	PASS	AC=364;AF=0.0726837;AN=5008;NS=2504;DP=13570;EAS_AF=0.0833;AMR_AF=0.0519;AFR_AF=0.0212;EUR_AF=0.0984;SAS_AF=0.1196;AA=G|||;VT=SNP
6	92915971	rs59080901	T	C	100	PASS	AC=1330;AF=0.265575;AN=5008;NS=2504;DP=9865;EAS_AF=0.2937;AMR_AF=0.2723;AFR_AF=0.1785;EUR_AF=0.325;SAS_AF=0.2883;AA=N|||;VT=SNP
6	92916152	rs13203271	T	C	100	PASS	AC=976;AF=0.194888;AN=5008;NS=2504;DP=8744;EAS_AF=0.2183;AMR_AF=0.2867;AFR_AF=0.112;EUR_AF=0.1938;SAS_AF=0.2188;AA=T|||;VT=SNP
6	92916255	rs12201607	C	T	100	PASS	AC=1967;AF=0.392772;AN=5008;NS=2504;DP=9762;EAS_AF=0.4028;AMR_AF=0.3862;AFR_AF=0.3601;EUR_AF=0.3469;SAS_AF=0.4785;AA=C|||;VT=SNP
6	92916455	rs7754767	T	C	100	PASS	AC=1331;AF=0.265775;AN=5008;NS=2504;DP=12500;EAS_AF=0.2937;AMR_AF=0.2723;AFR_AF=0.1793;EUR_AF=0.325;SAS_AF=0.2883;AA=C|||;VT=SNP
6	92916899	rs1444137	T	C	100	PASS	AC=4080;AF=0.814696;AN=5008;NS=2504;DP=13934;EAS_AF=0.9633;AMR_AF=0.817;AFR_AF=0.8268;EUR_AF=0.6809;SAS_AF=0.7812;AA=C|||;VT=SNP
6	92917378	rs7739553	A	C	100	PASS	AC=1331;AF=0.265775;AN=5008;NS=2504;DP=13480;EAS_AF=0.2937;AMR_AF=0.2723;AFR_AF=0.1793;EUR_AF=0.325;SAS_AF=0.2883;AA=A|||;VT=SNP
6	92917384	rs117916999	A	G	100	PASS	AC=61;AF=0.0121805;AN=5008;NS=2504;DP=13502;EAS_AF=0.001;AMR_AF=0.0058;AFR_AF=0.0008;EUR_AF=0.0199;SAS_AF=0.0358;AA=A|||;VT=SNP
6	92917417	rs7740007	G	A	100	PASS	AC=1043;AF=0.208267;AN=5008;NS=2504;DP=13514;EAS_AF=0.2907;AMR_AF=0.17;AFR_AF=0.1649;EUR_AF=0.2376;SAS_AF=0.1789;AA=g|||;VT=SNP
6	92917469	rs1444136	A	G	100	PASS	AC=2258;AF=0.450879;AN=5008;NS=2504;DP=13648;EAS_AF=0.4058;AMR_AF=0.4899;AFR_AF=0.3759;EUR_AF=0.4344;SAS_AF=0.5879;AA=A|||;VT=SNP
6	92917672	rs1550708	A	T	100	PASS	AC=3299;AF=0.658746;AN=5008;NS=2504;DP=13172;EAS_AF=0.6964;AMR_AF=0.6585;AFR_AF=0.5401;EUR_AF=0.672;SAS_AF=0.7669;AA=T|||;VT=SNP
6	92917737	rs10944572	G	A	100	PASS	AC=1042;AF=0.208067;AN=5008;NS=2504;DP=12545;EAS_AF=0.2907;AMR_AF=0.1686;AFR_AF=0.1649;EUR_AF=0.2376;SAS_AF=0.1789;AA=A|||;VT=SNP
6	92917834	rs12212351	T	A	100	PASS	AC=1042;AF=0.208067;AN=5008;NS=2504;DP=12284;EAS_AF=0.2907;AMR_AF=0.1686;AFR_AF=0.1649;EUR_AF=0.2376;SAS_AF=0.1789;AA=A|||;VT=SNP
6	92917957	rs7744502	C	A	100	PASS	AC=1041;AF=0.207867;AN=5008;NS=2504;DP=14017;EAS_AF=0.2907;AMR_AF=0.1686;AFR_AF=0.1649;EUR_AF=0.2376;SAS_AF=0.1779;AA=A|||;VT=SNP
6	92918248	rs1444134	T	C	100	PASS	AC=1043;AF=0.208267;AN=5008;NS=2504;DP=15994;EAS_AF=0.2917;AMR_AF=0.1686;AFR_AF=0.1649;EUR_AF=0.2376;SAS_AF=0.1789;AA=T|||;VT=SNP
6	92918288	rs1444133	G	A	100	PASS	AC=1044;AF=0.208466;AN=5008;NS=2504;DP=17617;EAS_AF=0.2917;AMR_AF=0.1686;AFR_AF=0.1649;EUR_AF=0.2386;SAS_AF=0.1789;AA=G|||;VT=SNP
6	92918457	rs1444132	T	C	100	PASS	AC=1044;AF=0.208466;AN=5008;NS=2504;DP=17847;EAS_AF=0.2917;AMR_AF=0.1686;AFR_AF=0.1657;EUR_AF=0.2376;SAS_AF=0.1789;AA=T|||;VT=SNP
6	92918990	rs996731	C	T	100	PASS	AC=1044;AF=0.208466;AN=5008;NS=2504;DP=16962;EAS_AF=0.2917;AMR_AF=0.1686;AFR_AF=0.1649;EUR_AF=0.2376;SAS_AF=0.18;AA=C|||;VT=SNP
6	92919082	rs996730	A	G	100	PASS	AC=1043;AF=0.208267;AN=5008;NS=2504;DP=17470;EAS_AF=0.2917;AMR_AF=0.1686;AFR_AF=0.1649;EUR_AF=0.2376;SAS_AF=0.1789;AA=G|||;VT=SNP
6	92919277	rs12193871	A	T	100	PASS	AC=1043;AF=0.208267;AN=5008;NS=2504;DP=15697;EAS_AF=0.2917;AMR_AF=0.1686;AFR_AF=0.1649;EUR_AF=0.2376;SAS_AF=0.1789;AA=A|||;VT=SNP
6	92919416	rs2120546	C	T	100	PASS	AC=3298;AF=0.658546;AN=5008;NS=2504;DP=15656;EAS_AF=0.6964;AMR_AF=0.6571;AFR_AF=0.5401;EUR_AF=0.672;SAS_AF=0.7669;AA=T|||;VT=SNP
6	92919470	rs12193981	A	G	100	PASS	AC=913;AF=0.182308;AN=5008;NS=2504;DP=15641;EAS_AF=0.2907;AMR_AF=0.1599;AFR_AF=0.0734;EUR_AF=0.2356;SAS_AF=0.1789;AA=A|||;VT=SNP
6	92919666	rs12207640	G	T	100	PASS	AC=1043;AF=0.208267;AN=5008;NS=2504;DP=14965;EAS_AF=0.2917;AMR_AF=0.1686;AFR_AF=0.1649;EUR_AF=0.2376;SAS_AF=0.1789;AA=T|||;VT=SNP
6	92919804	rs12207608	C	T	100	PASS	AC=1041;AF=0.207867;AN=5008;NS=2504;DP=14535;EAS_AF=0.2917;AMR_AF=0.1686;AFR_AF=0.1649;EUR_AF=0.2376;SAS_AF=0.1769;AA=T|||;VT=SNP
6	92919958	rs12198969	C	T	100	PASS	AC=1043;AF=0.208267;AN=5008;NS=2504;DP=13966;EAS_AF=0.2917;AMR_AF=0.1686;AFR_AF=0.1649;EUR_AF=0.2376;SAS_AF=0.1789;AA=C|||;VT=SNP
6	92919964	rs2197343	G	A	100	PASS	AC=369;AF=0.0736821;AN=5008;NS=2504;DP=14030;EAS_AF=0.0843;AMR_AF=0.0548;AFR_AF=0.0227;EUR_AF=0.0984;SAS_AF=0.1196;AA=G|||;VT=SNP
6	92920109	rs10944574	C	T	100	PASS	AC=1043;AF=0.208267;AN=5008;NS=2504;DP=15678;EAS_AF=0.2917;AMR_AF=0.1686;AFR_AF=0.1649;EUR_AF=0.2376;SAS_AF=0.1789;AA=T|||;VT=SNP
6	92920163	rs10806453	A	T	100	PASS	AC=3299;AF=0.658746;AN=5008;NS=2504;DP=16699;EAS_AF=0.6964;AMR_AF=0.6585;AFR_AF=0.5401;EUR_AF=0.672;SAS_AF=0.7669;AA=T|||;VT=SNP
6	92920498	rs10944575	T	C	100	PASS	AC=2257;AF=0.450679;AN=5008;NS=2504;DP=18132;EAS_AF=0.4048;AMR_AF=0.4899;AFR_AF=0.3759;EUR_AF=0.4344;SAS_AF=0.5879;AA=T|||;VT=SNP
6	92921087	rs79218831	G	A	100	PASS	AC=117;AF=0.0233626;AN=5008;NS=2504;DP=17053;EAS_AF=0.003;AMR_AF=0.0144;AFR_AF=0.0076;EUR_AF=0.0368;SAS_AF=0.0583;AA=G|||;VT=SNP
6	92921923	rs80126499	G	C	100	PASS	AC=292;AF=0.0583067;AN=5008;NS=2504;DP=15448;EAS_AF=0.003;AMR_AF=0.1066;AFR_AF=0.0151;EUR_AF=0.0875;SAS_AF=0.1094;AA=G|||;VT=SNP
6	92922779	rs12210356	T	C	100	PASS	AC=915;AF=0.182708;AN=5008;NS=2504;DP=16772;EAS_AF=0.2917;AMR_AF=0.1599;AFR_AF=0.0741;EUR_AF=0.2356;SAS_AF=0.1789;AA=C|||;VT=SNP
6	92922807	rs1444131	G	A	100	PASS	AC=3109;AF=0.620807;AN=5008;NS=2504;DP=16670;EAS_AF=0.7431;AMR_AF=0.5317;AFR_AF=0.7186;EUR_AF=0.4881;SAS_AF=0.5624;AA=A|||;VT=SNP
6	92923033	rs62418475	A	G	100	PASS	AC=44;AF=0.00878594;AN=5008;NS=2504;DP=15574;EAS_AF=0;AMR_AF=0.0187;AFR_AF=0;EUR_AF=0.0219;SAS_AF=0.0092;AA=A|||;VT=SNP
6	92923120	rs79183428	T	C	100	PASS	AC=32;AF=0.00638978;AN=5008;NS=2504;DP=17529;EAS_AF=0;AMR_AF=0.0115;AFR_AF=0;EUR_AF=0.0209;SAS_AF=0.0031;AA=T|||;VT=SNP
6	92923205	rs1470359	A	G	100	PASS	AC=1618;AF=0.323083;AN=5008;NS=2504;DP=16334;EAS_AF=0.2946;AMR_AF=0.2767;AFR_AF=0.3964;EUR_AF=0.326;SAS_AF=0.2832;AA=A|||;VT=SNP
6	92923600	rs2218418	A	G	100	PASS	AC=1329;AF=0.265375;AN=5008;NS=2504;DP=18158;EAS_AF=0.2907;AMR_AF=0.1744;AFR_AF=0.382;EUR_AF=0.2386;SAS_AF=0.1738;AA=A|||;VT=SNP
6	92923952	rs10455534	G	T	100	PASS	AC=105;AF=0.0209665;AN=5008;NS=2504;DP=17891;EAS_AF=0;AMR_AF=0.0331;AFR_AF=0.0008;EUR_AF=0.0736;SAS_AF=0.0072;AA=G|||;VT=SNP
6	92923980	rs1154604	G	T	100	PASS	AC=902;AF=0.180112;AN=5008;NS=2504;DP=18157;EAS_AF=0.2927;AMR_AF=0.1599;AFR_AF=0.0673;EUR_AF=0.2366;SAS_AF=0.1728;AA=G|||;VT=SNP
6	92924279	rs12206808	C	T	100	PASS	AC=364;AF=0.0726837;AN=5008;NS=2504;DP=19316;EAS_AF=0.0784;AMR_AF=0.049;AFR_AF=0.0174;EUR_AF=0.0984;SAS_AF=0.1319;AA=C|||;VT=SNP
6	92924355	rs112871152	A	G	100	PASS	AC=22;AF=0.00439297;AN=5008;NS=2504;DP=18730;EAS_AF=0;AMR_AF=0.0101;AFR_AF=0.0008;EUR_AF=0.0119;SAS_AF=0.002;AA=A|||;VT=SNP
6	92924390	rs77536005	A	C	100	PASS	AC=313;AF=0.0625;AN=5008;NS=2504;DP=17915;EAS_AF=0.0992;AMR_AF=0.0303;AFR_AF=0.0023;EUR_AF=0.0517;SAS_AF=0.1401;AA=A|||;VT=SNP
6	92924973	rs12215664	T	A	100	PASS	AC=1031;AF=0.205871;AN=5008;NS=2504;DP=19024;EAS_AF=0.1776;AMR_AF=0.0965;AFR_AF=0.2746;EUR_AF=0.1531;SAS_AF=0.274;AA=T|||;VT=SNP
6	92925548	rs2166049	C	T	100	PASS	AC=887;AF=0.177117;AN=5008;NS=2504;DP=19128;EAS_AF=0.2907;AMR_AF=0.1787;AFR_AF=0.0106;EUR_AF=0.2734;SAS_AF=0.1851;AA=C|||;VT=SNP
6	92926201	rs76461745	G	A	100	PASS	AC=64;AF=0.0127796;AN=5008;NS=2504;DP=19813;EAS_AF=0;AMR_AF=0.0086;AFR_AF=0;EUR_AF=0.0189;SAS_AF=0.0399;AA=G|||;VT=SNP
6	92926308	rs79545717	G	C	100	PASS	AC=317;AF=0.0632987;AN=5008;NS=2504;DP=19041;EAS_AF=0.003;AMR_AF=0.098;AFR_AF=0.0386;EUR_AF=0.0865;SAS_AF=0.1104;AA=G|||;VT=SNP
6	92926498	rs9444966	G	T	100	PASS	AC=1258;AF=0.251198;AN=5008;NS=2504;DP=20035;EAS_AF=0.2917;AMR_AF=0.1945;AFR_AF=0.2799;EUR_AF=0.2763;SAS_AF=0.1851;AA=G|||;VT=SNP
6	92926528	rs9444967	A	G	100	PASS	AC=1237;AF=0.247005;AN=5008;NS=2504;DP=19094;EAS_AF=0.2917;AMR_AF=0.1902;AFR_AF=0.2663;EUR_AF=0.2763;SAS_AF=0.1851;AA=A|||;VT=SNP
6	92926811	rs62418476	G	A	100	PASS	AC=887;AF=0.177117;AN=5008;NS=2504;DP=19909;EAS_AF=0.2907;AMR_AF=0.1787;AFR_AF=0.0106;EUR_AF=0.2734;SAS_AF=0.1851;AA=G|||;VT=SNP
6	92926942	rs62418477	C	T	100	PASS	AC=966;AF=0.192891;AN=5008;NS=2504;DP=19744;EAS_AF=0.2907;AMR_AF=0.1873;AFR_AF=0.0643;EUR_AF=0.2753;SAS_AF=0.1851;AA=C|||;VT=SNP
6	92927290	rs11758885	C	T	100	PASS	AC=402;AF=0.0802716;AN=5008;NS=2504;DP=20259;EAS_AF=0.003;AMR_AF=0.1052;AFR_AF=0.0983;EUR_AF=0.0875;SAS_AF=0.1104;AA=C|||;VT=SNP
6	92927654	rs4329086	A	G	100	PASS	AC=3120;AF=0.623003;AN=5008;NS=2504;DP=18013;EAS_AF=0.7421;AMR_AF=0.5461;AFR_AF=0.6762;EUR_AF=0.5239;SAS_AF=0.5849;AA=G|||;VT=SNP
6	92928891	rs12216110	C	T	100	PASS	AC=1311;AF=0.261781;AN=5008;NS=2504;DP=16817;EAS_AF=0.1766;AMR_AF=0.1023;AFR_AF=0.4826;EUR_AF=0.1541;SAS_AF=0.2751;AA=C|||;VT=SNP
6	92929307	rs7775910	C	T	100	PASS	AC=1309;AF=0.261382;AN=5008;NS=2504;DP=14771;EAS_AF=0.1766;AMR_AF=0.1023;AFR_AF=0.4811;EUR_AF=0.1541;SAS_AF=0.2751;AA=C|||;VT=SNP
6	92930840	rs12209740	C	A	100	PASS	AC=886;AF=0.176917;AN=5008;NS=2504;DP=17841;EAS_AF=0.2907;AMR_AF=0.1787;AFR_AF=0.0098;EUR_AF=0.2734;SAS_AF=0.1851;AA=C|||;VT=SNP
6	92930861	rs9294528	C	A	100	PASS	AC=4925;AF=0.983427;AN=5008;NS=2504;DP=18296;EAS_AF=0.999;AMR_AF=0.9769;AFR_AF=0.9743;EUR_AF=0.9821;SAS_AF=0.9857;AA=A|||;VT=SNP
6	92930951	rs12209892	G	A	100	PASS	AC=886;AF=0.176917;AN=5008;NS=2504;DP=18853;EAS_AF=0.2907;AMR_AF=0.1787;AFR_AF=0.0098;EUR_AF=0.2734;SAS_AF=0.1851;AA=G|||;VT=SNP
6	92931111	rs75205904	A	G	100	PASS	AC=367;AF=0.0732827;AN=5008;NS=2504;DP=18775;EAS_AF=0.0784;AMR_AF=0.049;AFR_AF=0.0182;EUR_AF=0.0984;SAS_AF=0.1339;AA=A|||;VT=SNP
6	92931557	rs12664525	G	C	100	PASS	AC=366;AF=0.0730831;AN=5008;NS=2504;DP=14025;EAS_AF=0.0784;AMR_AF=0.049;AFR_AF=0.0174;EUR_AF=0.0984;SAS_AF=0.1339;AA=G|||;VT=SNP
6	92931627	rs3943616	T	G	100	PASS	AC=4925;AF=0.983427;AN=5008;NS=2504;DP=14804;EAS_AF=0.999;AMR_AF=0.9769;AFR_AF=0.9743;EUR_AF=0.9821;SAS_AF=0.9857;AA=G|||;VT=SNP
6	92931797	rs77707371	G	A	100	PASS	AC=87;AF=0.0173722;AN=5008;NS=2504;DP=13433;EAS_AF=0.002;AMR_AF=0.0331;AFR_AF=0.0038;EUR_AF=0.0467;SAS_AF=0.0102;AA=G|||;VT=SNP
6	92931845	rs77071586	T	A	100	PASS	AC=65;AF=0.0129792;AN=5008;NS=2504;DP=13612;EAS_AF=0.0218;AMR_AF=0.013;AFR_AF=0.0008;EUR_AF=0.0308;SAS_AF=0.002;AA=T|||;VT=SNP
6	92932113	rs72914604	C	G	100	PASS	AC=347;AF=0.0692891;AN=5008;NS=2504;DP=15435;EAS_AF=0.0288;AMR_AF=0.0605;AFR_AF=0.0764;EUR_AF=0.1153;SAS_AF=0.0603;AA=C|||;VT=SNP
6	92932313	rs72914609	T	G	100	PASS	AC=347;AF=0.0692891;AN=5008;NS=2504;DP=16729;EAS_AF=0.0288;AMR_AF=0.0605;AFR_AF=0.0764;EUR_AF=0.1153;SAS_AF=0.0603;AA=T|||;VT=SNP
6	92932478	rs67708912	C	T	100	PASS	AC=422;AF=0.0842652;AN=5008;NS=2504;DP=18105;EAS_AF=0.0298;AMR_AF=0.0692;AFR_AF=0.1263;EUR_AF=0.1173;SAS_AF=0.0603;AA=C|||;VT=SNP
6	92934540	rs12196114	T	C	100	PASS	AC=882;AF=0.176118;AN=5008;NS=2504;DP=16959;EAS_AF=0.3046;AMR_AF=0.1787;AFR_AF=0.0098;EUR_AF=0.2664;SAS_AF=0.1738;AA=T|||;VT=SNP
6	92934773	rs66632728	T	A	100	PASS	AC=739;AF=0.147564;AN=5008;NS=2504;DP=16727;EAS_AF=0.13;AMR_AF=0.0994;AFR_AF=0.1301;EUR_AF=0.168;SAS_AF=0.2025;AA=T|||;VT=SNP
6	92934948	rs55736437	G	T	100	PASS	AC=347;AF=0.0692891;AN=5008;NS=2504;DP=14562;EAS_AF=0.0288;AMR_AF=0.0605;AFR_AF=0.0772;EUR_AF=0.1143;SAS_AF=0.0603;AA=G|||;VT=SNP
6	92935190	rs149701248	T	A	100	PASS	AC=21;AF=0.00419329;AN=5008;NS=2504;DP=15912;EAS_AF=0;AMR_AF=0.0072;AFR_AF=0;EUR_AF=0.0139;SAS_AF=0.002;AA=T|||;VT=SNP
6	92935456	rs57162324	C	T	100	PASS	AC=739;AF=0.147564;AN=5008;NS=2504;DP=16905;EAS_AF=0.13;AMR_AF=0.0994;AFR_AF=0.1301;EUR_AF=0.168;SAS_AF=0.2025;AA=C|||;VT=SNP
6	92935636	rs6903554	A	G	100	PASS	AC=2192;AF=0.4377;AN=5008;NS=2504;DP=17378;EAS_AF=0.4782;AMR_AF=0.3213;AFR_AF=0.6384;EUR_AF=0.2863;SAS_AF=0.363;AA=G|||;VT=SNP
6	92936252	rs7747110	G	C	100	PASS	AC=2192;AF=0.4377;AN=5008;NS=2504;DP=13990;EAS_AF=0.4782;AMR_AF=0.3228;AFR_AF=0.6377;EUR_AF=0.2863;SAS_AF=0.363;AA=C|||;VT=SNP
6	92936933	rs118108408	T	C	100	PASS	AC=347;AF=0.0692891;AN=5008;NS=2504;DP=15926;EAS_AF=0.0288;AMR_AF=0.0605;AFR_AF=0.0772;EUR_AF=0.1143;SAS_AF=0.0603;AA=T|||;VT=SNP
6	92936952	rs7751618	A	G	100	PASS	AC=1794;AF=0.358227;AN=5008;NS=2504;DP=17491;EAS_AF=0.2083;AMR_AF=0.1729;AFR_AF=0.6369;EUR_AF=0.2793;SAS_AF=0.3487;AA=G|||;VT=SNP
6	92937418	rs72914624	A	G	100	PASS	AC=741;AF=0.147963;AN=5008;NS=2504;DP=18175;EAS_AF=0.13;AMR_AF=0.0994;AFR_AF=0.1309;EUR_AF=0.169;SAS_AF=0.2025;AA=A|||;VT=SNP
6	92938341	rs9294529	A	G	100	PASS	AC=1794;AF=0.358227;AN=5008;NS=2504;DP=11964;EAS_AF=0.2083;AMR_AF=0.1729;AFR_AF=0.6369;EUR_AF=0.2793;SAS_AF=0.3487;AA=G|||;VT=SNP
6	92938651	rs77650683	T	G	100	PASS	AC=335;AF=0.066893;AN=5008;NS=2504;DP=9377;EAS_AF=0.1002;AMR_AF=0.0346;AFR_AF=0.0144;EUR_AF=0.0517;SAS_AF=0.1421;AA=T|||;VT=SNP
6	92938905	rs75091329	A	G	100	PASS	AC=301;AF=0.0601038;AN=5008;NS=2504;DP=13652;EAS_AF=0.003;AMR_AF=0.0965;AFR_AF=0.0265;EUR_AF=0.0875;SAS_AF=0.1104;AA=A|||;VT=SNP
6	92938969	rs116990410	T	A	100	PASS	AC=87;AF=0.0173722;AN=5008;NS=2504;DP=15368;EAS_AF=0.002;AMR_AF=0.0331;AFR_AF=0.0038;EUR_AF=0.0467;SAS_AF=0.0102;AA=C|||;VT=SNP
6	92939866	rs1838321	T	C	100	PASS	AC=1794;AF=0.358227;AN=5008;NS=2504;DP=19418;EAS_AF=0.2083;AMR_AF=0.1729;AFR_AF=0.6369;EUR_AF=0.2793;SAS_AF=0.3487;AA=C|||;VT=SNP
6	92940090	rs12203495	A	C	100	PASS	AC=495;AF=0.0988419;AN=5008;NS=2504;DP=16393;EAS_AF=0.1796;AMR_AF=0.0937;AFR_AF=0.0061;EUR_AF=0.166;SAS_AF=0.0757;AA=A|||;VT=SNP
6	92940213	rs56394332	A	G	100	PASS	AC=740;AF=0.147764;AN=5008;NS=2504;DP=16192;EAS_AF=0.13;AMR_AF=0.0994;AFR_AF=0.1309;EUR_AF=0.168;SAS_AF=0.2025;AA=A|||;VT=SNP
6	92940520	rs7740008	A	G	100	PASS	AC=1054;AF=0.210463;AN=5008;NS=2504;DP=14044;EAS_AF=0.0784;AMR_AF=0.0735;AFR_AF=0.5061;EUR_AF=0.1113;SAS_AF=0.1462;AA=A|||;VT=SNP
6	92940557	rs117116273	C	G	100	PASS	AC=32;AF=0.00638978;AN=5008;NS=2504;DP=15729;EAS_AF=0;AMR_AF=0.0144;AFR_AF=0.0008;EUR_AF=0.0139;SAS_AF=0.0072;AA=-|||;VT=SNP
6	92941163	rs73514544	C	T	100	PASS	AC=336;AF=0.0670927;AN=5008;NS=2504;DP=21385;EAS_AF=0.1002;AMR_AF=0.036;AFR_AF=0.0144;EUR_AF=0.0517;SAS_AF=0.1421;AA=C|||;VT=SNP
6	92941336	rs74784937	G	A	100	PASS	AC=15;AF=0.00299521;AN=5008;NS=2504;DP=16977;EAS_AF=0;AMR_AF=0;AFR_AF=0.0015;EUR_AF=0.0119;SAS_AF=0.001;AA=G|||;VT=SNP
6	92941472	rs9451963	G	A	100	PASS	AC=1795;AF=0.358427;AN=5008;NS=2504;DP=18327;EAS_AF=0.2083;AMR_AF=0.1729;AFR_AF=0.6377;EUR_AF=0.2793;SAS_AF=0.3487;AA=A|||;VT=SNP
6	92941484	rs67201361	G	A	100	PASS	AC=743;AF=0.148363;AN=5008;NS=2504;DP=18414;EAS_AF=0.1319;AMR_AF=0.0994;AFR_AF=0.1316;EUR_AF=0.168;SAS_AF=0.2025;AA=A|||;VT=SNP
6	92941551	rs12192424	G	A	100	PASS	AC=388;AF=0.077476;AN=5008;NS=2504;DP=17780;EAS_AF=0.0784;AMR_AF=0.049;AFR_AF=0.0182;EUR_AF=0.1074;SAS_AF=0.1462;AA=G|||;VT=SNP
6	92942037	rs10944577	T	C	100	PASS	AC=1049;AF=0.209465;AN=5008;NS=2504;DP=19092;EAS_AF=0.0784;AMR_AF=0.0735;AFR_AF=0.5023;EUR_AF=0.1113;SAS_AF=0.1462;AA=T|||;VT=SNP
6	92942144	rs2197347	A	G	100	PASS	AC=740;AF=0.147764;AN=5008;NS=2504;DP=18533;EAS_AF=0.13;AMR_AF=0.0994;AFR_AF=0.1309;EUR_AF=0.168;SAS_AF=0.2025;AA=G|||;VT=SNP
6	92942423	rs7451266	C	T	100	PASS	AC=335;AF=0.066893;AN=5008;NS=2504;DP=15748;EAS_AF=0.1002;AMR_AF=0.0346;AFR_AF=0.0144;EUR_AF=0.0517;SAS_AF=0.1421;AA=C|||;VT=SNP
6	92942447	rs2325434	T	C	100	PASS	AC=3483;AF=0.695487;AN=5008;NS=2504;DP=16509;EAS_AF=0.7857;AMR_AF=0.6037;AFR_AF=0.7519;EUR_AF=0.6412;SAS_AF=0.6472;AA=C|||;VT=SNP
6	92942813	rs13200932	A	G	100	PASS	AC=754;AF=0.150559;AN=5008;NS=2504;DP=17624;EAS_AF=0.2123;AMR_AF=0.2522;AFR_AF=0.0174;EUR_AF=0.1501;SAS_AF=0.1953;AA=A|||;VT=SNP
6	92942867	rs34096804	T	C	100	PASS	AC=387;AF=0.0772764;AN=5008;NS=2504;DP=17085;EAS_AF=0.0784;AMR_AF=0.049;AFR_AF=0.0174;EUR_AF=0.1074;SAS_AF=0.1462;AA=T|||;VT=SNP
6	92943745	rs6920232	C	G	100	PASS	AC=967;AF=0.193091;AN=5008;NS=2504;DP=17347;EAS_AF=0.0784;AMR_AF=0.0706;AFR_AF=0.4433;EUR_AF=0.1093;SAS_AF=0.1462;AA=C|||;VT=SNP
6	92943884	rs73514551	A	G	100	PASS	AC=336;AF=0.0670927;AN=5008;NS=2504;DP=18149;EAS_AF=0.1002;AMR_AF=0.0346;AFR_AF=0.0144;EUR_AF=0.0517;SAS_AF=0.1431;AA=A|||;VT=SNP
6	92943943	rs73514555	C	G	100	PASS	AC=481;AF=0.0960463;AN=5008;NS=2504;DP=18917;EAS_AF=0.1012;AMR_AF=0.0418;AFR_AF=0.1165;EUR_AF=0.0557;SAS_AF=0.1431;AA=C|||;VT=SNP
6	92944806	rs68054022	C	A	100	PASS	AC=683;AF=0.136382;AN=5008;NS=2504;DP=15571;EAS_AF=0.129;AMR_AF=0.0951;AFR_AF=0.0915;EUR_AF=0.166;SAS_AF=0.2035;AA=C|||;VT=SNP
6	92944944	rs74668641	C	A	100	PASS	AC=386;AF=0.0770767;AN=5008;NS=2504;DP=15596;EAS_AF=0.0784;AMR_AF=0.049;AFR_AF=0.0166;EUR_AF=0.1074;SAS_AF=0.1462;AA=C|||;VT=SNP
6	92945531	rs78190491	C	T	100	PASS	AC=300;AF=0.0599042;AN=5008;NS=2504;DP=13942;EAS_AF=0.003;AMR_AF=0.0965;AFR_AF=0.0265;EUR_AF=0.0865;SAS_AF=0.1104;AA=C|||;VT=SNP
6	92945895	rs74821090	T	C	100	PASS	AC=331;AF=0.0660942;AN=5008;NS=2504;DP=19806;EAS_AF=0.0288;AMR_AF=0.0605;AFR_AF=0.0643;EUR_AF=0.1143;SAS_AF=0.0613;AA=T|||;VT=SNP
6	92946046	rs111831196	A	G	100	PASS	AC=318;AF=0.0634984;AN=5008;NS=2504;DP=20071;EAS_AF=0.1012;AMR_AF=0.0303;AFR_AF=0.0023;EUR_AF=0.0517;SAS_AF=0.1431;AA=A|||;VT=SNP
6	92946240	rs12214994	A	T	100	PASS	AC=387;AF=0.0772764;AN=5008;NS=2504;DP=19737;EAS_AF=0.0784;AMR_AF=0.049;AFR_AF=0.0174;EUR_AF=0.1074;SAS_AF=0.1462;AA=A|||;VT=SNP
6	92946740	rs62418479	A	T	100	PASS	AC=886;AF=0.176917;AN=5008;NS=2504;DP=18908;EAS_AF=0.3046;AMR_AF=0.1816;AFR_AF=0.0106;EUR_AF=0.2674;SAS_AF=0.1738;AA=A|||;VT=SNP
6	92947092	rs79910497	T	A	100	PASS	AC=841;AF=0.167931;AN=5008;NS=2504;DP=17298;EAS_AF=0.13;AMR_AF=0.1081;AFR_AF=0.2005;EUR_AF=0.17;SAS_AF=0.2035;AA=T|||;VT=SNP
6	92947194	rs9345218	C	G	100	PASS	AC=2123;AF=0.423922;AN=5008;NS=2504;DP=16454;EAS_AF=0.4782;AMR_AF=0.3228;AFR_AF=0.5847;EUR_AF=0.2863;SAS_AF=0.364;AA=G|||;VT=SNP
6	92947755	rs9444969	A	C	100	PASS	AC=1338;AF=0.267173;AN=5008;NS=2504;DP=20373;EAS_AF=0.3075;AMR_AF=0.2839;AFR_AF=0.149;EUR_AF=0.3539;SAS_AF=0.2843;AA=A|||;VT=SNP
6	92948728	rs12527736	G	T	100	PASS	AC=884;AF=0.176518;AN=5008;NS=2504;DP=12022;EAS_AF=0.3046;AMR_AF=0.1801;AFR_AF=0.0106;EUR_AF=0.2664;SAS_AF=0.1738;AA=G|||;VT=SNP
6	92950031	rs58128599	A	G	100	PASS	AC=811;AF=0.161941;AN=5008;NS=2504;DP=18079;EAS_AF=0.13;AMR_AF=0.1023;AFR_AF=0.1808;EUR_AF=0.17;SAS_AF=0.2035;AA=A|||;VT=SNP
6	92950087	rs7746984	T	C	100	PASS	AC=883;AF=0.176318;AN=5008;NS=2504;DP=19075;EAS_AF=0.3046;AMR_AF=0.1801;AFR_AF=0.0106;EUR_AF=0.2654;SAS_AF=0.1738;AA=T|||;VT=SNP
6	92950534	rs7765501	A	G	100	PASS	AC=3458;AF=0.690495;AN=5008;NS=2504;DP=18530;EAS_AF=0.7847;AMR_AF=0.6066;AFR_AF=0.733;EUR_AF=0.6392;SAS_AF=0.6483;AA=G|||;VT=SNP
6	92950610	rs80095767	A	G	100	PASS	AC=317;AF=0.0632987;AN=5008;NS=2504;DP=15965;EAS_AF=0.1002;AMR_AF=0.0303;AFR_AF=0.0023;EUR_AF=0.0517;SAS_AF=0.1431;AA=A|||;VT=SNP
6	92951298	rs62418481	C	T	100	PASS	AC=72;AF=0.014377;AN=5008;NS=2504;DP=17846;EAS_AF=0;AMR_AF=0.0187;AFR_AF=0.0023;EUR_AF=0.0408;SAS_AF=0.0153;AA=C|||;VT=SNP
6	92951807	rs55660130	A	G	100	PASS	AC=1338;AF=0.267173;AN=5008;NS=2504;DP=20067;EAS_AF=0.13;AMR_AF=0.1225;AFR_AF=0.5673;EUR_AF=0.172;SAS_AF=0.2035;AA=G|||;VT=SNP
6	92951827	rs117957887	G	A	100	PASS	AC=49;AF=0.00978435;AN=5008;NS=2504;DP=20116;EAS_AF=0;AMR_AF=0.0187;AFR_AF=0.003;EUR_AF=0.0288;SAS_AF=0.0031;AA=G|||;VT=SNP
6	92953536	rs1444142	C	G	100	PASS	AC=3462;AF=0.691294;AN=5008;NS=2504;DP=15766;EAS_AF=0.7867;AMR_AF=0.6066;AFR_AF=0.7337;EUR_AF=0.6392;SAS_AF=0.6493;AA=G|||;VT=SNP
6	92953767	rs1444144	C	T	100	PASS	AC=1329;AF=0.265375;AN=5008;NS=2504;DP=15168;EAS_AF=0.13;AMR_AF=0.1239;AFR_AF=0.5673;EUR_AF=0.172;SAS_AF=0.1933;AA=C|||;VT=SNP
6	92953831	rs75635219	C	T	100	PASS	AC=353;AF=0.0704872;AN=5008;NS=2504;DP=15610;EAS_AF=0.003;AMR_AF=0.0965;AFR_AF=0.0658;EUR_AF=0.0865;SAS_AF=0.1115;AA=C|||;VT=SNP
6	92954134	rs67515520	T	C	100	PASS	AC=659;AF=0.131589;AN=5008;NS=2504;DP=16094;EAS_AF=0.13;AMR_AF=0.0951;AFR_AF=0.0802;EUR_AF=0.166;SAS_AF=0.1933;AA=T|||;VT=SNP
6	92954254	rs10944578	A	G	100	PASS	AC=497;AF=0.0992412;AN=5008;NS=2504;DP=16586;EAS_AF=0.1806;AMR_AF=0.0908;AFR_AF=0.0061;EUR_AF=0.168;SAS_AF=0.0767;AA=A|||;VT=SNP
6	92954264	rs12206841	G	A	100	PASS	AC=388;AF=0.077476;AN=5008;NS=2504;DP=16763;EAS_AF=0.0794;AMR_AF=0.049;AFR_AF=0.0174;EUR_AF=0.1074;SAS_AF=0.1462;AA=G|||;VT=SNP
6	92955125	rs10944579	C	T	100	PASS	AC=905;AF=0.180711;AN=5008;NS=2504;DP=16604;EAS_AF=0.3046;AMR_AF=0.1787;AFR_AF=0.028;EUR_AF=0.2654;SAS_AF=0.1738;AA=C|||;VT=SNP
6	92956282	rs4145131	C	T	100	PASS	AC=388;AF=0.077476;AN=5008;NS=2504;DP=14714;EAS_AF=0.0794;AMR_AF=0.049;AFR_AF=0.0174;EUR_AF=0.1074;SAS_AF=0.1462;AA=C|||;VT=SNP
6	92956835	rs60239189	T	G	100	PASS	AC=870;AF=0.173722;AN=5008;NS=2504;DP=16660;EAS_AF=0.13;AMR_AF=0.1268;AFR_AF=0.208;EUR_AF=0.1809;SAS_AF=0.1984;AA=T|||;VT=SNP
6	92956845	rs62418483	T	C	100	PASS	AC=714;AF=0.142572;AN=5008;NS=2504;DP=16786;EAS_AF=0.1825;AMR_AF=0.1671;AFR_AF=0.0083;EUR_AF=0.2654;SAS_AF=0.1391;AA=T|||;VT=SNP
6	92957813	rs1444145	A	T	100	PASS	AC=387;AF=0.0772764;AN=5008;NS=2504;DP=14802;EAS_AF=0.0794;AMR_AF=0.049;AFR_AF=0.0166;EUR_AF=0.1074;SAS_AF=0.1462;AA=A|||;VT=SNP
6	92957868	rs56202301	C	T	100	PASS	AC=362;AF=0.0722843;AN=5008;NS=2504;DP=14866;EAS_AF=0.0298;AMR_AF=0.0793;AFR_AF=0.0658;EUR_AF=0.1252;SAS_AF=0.0654;AA=C|||;VT=SNP
6	92958298	rs56062416	C	T	100	PASS	AC=785;AF=0.156749;AN=5008;NS=2504;DP=15484;EAS_AF=0.13;AMR_AF=0.1225;AFR_AF=0.1483;EUR_AF=0.1789;SAS_AF=0.1973;AA=C|||;VT=SNP
6	92958500	rs75488548	A	G	100	PASS	AC=308;AF=0.0615016;AN=5008;NS=2504;DP=15203;EAS_AF=0.1002;AMR_AF=0.0303;AFR_AF=0.0038;EUR_AF=0.0517;SAS_AF=0.1319;AA=A|||;VT=SNP
6	92958748	rs80262708	C	T	100	PASS	AC=308;AF=0.0615016;AN=5008;NS=2504;DP=16507;EAS_AF=0.1002;AMR_AF=0.0303;AFR_AF=0.0038;EUR_AF=0.0517;SAS_AF=0.1319;AA=T|||;VT=SNP
6	92958861	rs11963376	T	C	100	PASS	AC=1283;AF=0.25619;AN=5008;NS=2504;DP=16621;EAS_AF=0.13;AMR_AF=0.1412;AFR_AF=0.5113;EUR_AF=0.1829;SAS_AF=0.1984;AA=C|||;VT=SNP
6	92958943	rs11963394	T	C	100	PASS	AC=1284;AF=0.25639;AN=5008;NS=2504;DP=16676;EAS_AF=0.13;AMR_AF=0.1412;AFR_AF=0.5121;EUR_AF=0.1829;SAS_AF=0.1984;AA=C|||;VT=SNP
6	92959742	rs12189672	G	T	100	PASS	AC=934;AF=0.186502;AN=5008;NS=2504;DP=15742;EAS_AF=0.3046;AMR_AF=0.1816;AFR_AF=0.0484;EUR_AF=0.2654;SAS_AF=0.1738;AA=G|||;VT=SNP
6	92960232	rs61192147	G	A	100	PASS	AC=805;AF=0.160743;AN=5008;NS=2504;DP=14516;EAS_AF=0.131;AMR_AF=0.1138;AFR_AF=0.1725;EUR_AF=0.174;SAS_AF=0.1953;AA=G|||;VT=SNP
6	92960615	rs72916632	C	T	100	PASS	AC=281;AF=0.0561102;AN=5008;NS=2504;DP=15478;EAS_AF=0.0288;AMR_AF=0.0562;AFR_AF=0.0446;EUR_AF=0.1054;SAS_AF=0.0491;AA=C|||;VT=SNP
6	92960855	rs13205488	A	G	100	PASS	AC=2205;AF=0.440296;AN=5008;NS=2504;DP=18847;EAS_AF=0.499;AMR_AF=0.4107;AFR_AF=0.5038;EUR_AF=0.3221;SAS_AF=0.4366;AA=A|||;VT=SNP
6	92960940	rs150312078	G	A	100	PASS	AC=49;AF=0.00978435;AN=5008;NS=2504;DP=18252;EAS_AF=0;AMR_AF=0.0245;AFR_AF=0;EUR_AF=0.0298;SAS_AF=0.002;AA=G|||;VT=SNP
6	92961385	rs1444146	C	T	100	PASS	AC=4014;AF=0.801518;AN=5008;NS=2504;DP=16773;EAS_AF=0.9345;AMR_AF=0.8098;AFR_AF=0.8094;EUR_AF=0.7396;SAS_AF=0.7117;AA=T|||;VT=SNP
6	92961429	rs116884476	A	T	100	PASS	AC=27;AF=0.00539137;AN=5008;NS=2504;DP=16804;EAS_AF=0;AMR_AF=0.0058;AFR_AF=0.0023;EUR_AF=0.0189;SAS_AF=0.001;AA=A|||;VT=SNP
6	92961770	rs72916636	C	G	100	PASS	AC=299;AF=0.0597045;AN=5008;NS=2504;DP=17452;EAS_AF=0.0099;AMR_AF=0.062;AFR_AF=0.059;EUR_AF=0.1213;SAS_AF=0.047;AA=C|||;VT=SNP
6	92961858	rs9353899	T	C	100	PASS	AC=1442;AF=0.287939;AN=5008;NS=2504;DP=17897;EAS_AF=0.3393;AMR_AF=0.2421;AFR_AF=0.1884;EUR_AF=0.3688;SAS_AF=0.319;AA=T|||;VT=SNP
6	92962597	rs930564	A	G	100	PASS	AC=4056;AF=0.809904;AN=5008;NS=2504;DP=13527;EAS_AF=0.8085;AMR_AF=0.7651;AFR_AF=0.7057;EUR_AF=0.8608;SAS_AF=0.9315;AA=G|||;VT=SNP
6	92962665	rs930565	G	C	100	PASS	AC=4056;AF=0.809904;AN=5008;NS=2504;DP=14421;EAS_AF=0.8075;AMR_AF=0.7651;AFR_AF=0.7065;EUR_AF=0.8608;SAS_AF=0.9315;AA=C|||;VT=SNP
6	92962803	rs55932450	G	A	100	PASS	AC=297;AF=0.0593051;AN=5008;NS=2504;DP=15137;EAS_AF=0.0099;AMR_AF=0.0605;AFR_AF=0.0582;EUR_AF=0.1213;SAS_AF=0.047;AA=G|||;VT=SNP
6	92963401	rs9345219	G	C	100	PASS	AC=1253;AF=0.2502;AN=5008;NS=2504;DP=19673;EAS_AF=0.3393;AMR_AF=0.2277;AFR_AF=0.0666;EUR_AF=0.3529;SAS_AF=0.317;AA=G|||;VT=SNP
6	92964208	rs9362961	A	G	100	PASS	AC=3041;AF=0.607228;AN=5008;NS=2504;DP=15395;EAS_AF=0.7431;AMR_AF=0.5807;AFR_AF=0.4818;EUR_AF=0.6083;SAS_AF=0.6544;AA=A|||;VT=SNP
6	92964801	rs11963364	T	G	100	PASS	AC=298;AF=0.0595048;AN=5008;NS=2504;DP=11412;EAS_AF=0.0099;AMR_AF=0.0605;AFR_AF=0.059;EUR_AF=0.1213;SAS_AF=0.047;AA=T|||;VT=SNP
6	92964812	rs7757006	T	A	100	PASS	AC=3067;AF=0.61242;AN=5008;NS=2504;DP=11738;EAS_AF=0.7431;AMR_AF=0.5821;AFR_AF=0.5015;EUR_AF=0.6083;SAS_AF=0.6534;AA=A|||;VT=SNP
6	92964823	rs7775003	C	T	100	PASS	AC=3067;AF=0.61242;AN=5008;NS=2504;DP=12050;EAS_AF=0.7431;AMR_AF=0.5821;AFR_AF=0.5015;EUR_AF=0.6083;SAS_AF=0.6534;AA=T|||;VT=SNP
6	92964880	rs7760814	T	C	100	PASS	AC=3067;AF=0.61242;AN=5008;NS=2504;DP=13404;EAS_AF=0.7431;AMR_AF=0.5821;AFR_AF=0.5015;EUR_AF=0.6083;SAS_AF=0.6534;AA=C|||;VT=SNP
6	92965004	rs7740572	A	G	100	PASS	AC=3065;AF=0.612021;AN=5008;NS=2504;DP=14497;EAS_AF=0.7421;AMR_AF=0.5821;AFR_AF=0.5008;EUR_AF=0.6083;SAS_AF=0.6534;AA=A|||;VT=SNP
6	92965297	rs1822589	T	C	100	PASS	AC=771;AF=0.153954;AN=5008;NS=2504;DP=18281;EAS_AF=0.1339;AMR_AF=0.1816;AFR_AF=0.0098;EUR_AF=0.3131;SAS_AF=0.1861;AA=T|||;VT=SNP
6	92965678	rs118191145	C	T	100	PASS	AC=53;AF=0.0105831;AN=5008;NS=2504;DP=18465;EAS_AF=0;AMR_AF=0.0159;AFR_AF=0.0008;EUR_AF=0.0378;SAS_AF=0.0031;AA=C|||;VT=SNP
6	92965688	rs1470357	G	T	100	PASS	AC=4054;AF=0.809505;AN=5008;NS=2504;DP=18461;EAS_AF=0.8075;AMR_AF=0.7651;AFR_AF=0.705;EUR_AF=0.8608;SAS_AF=0.9315;AA=T|||;VT=SNP
6	92965711	rs1470358	T	G	100	PASS	AC=3066;AF=0.61222;AN=5008;NS=2504;DP=18344;EAS_AF=0.7431;AMR_AF=0.5821;AFR_AF=0.5008;EUR_AF=0.6083;SAS_AF=0.6534;AA=T|||;VT=SNP
6	92966200	rs72916650	A	C	100	PASS	AC=299;AF=0.0597045;AN=5008;NS=2504;DP=16937;EAS_AF=0.0099;AMR_AF=0.0605;AFR_AF=0.059;EUR_AF=0.1223;SAS_AF=0.047;AA=A|||;VT=SNP
6	92966484	rs7747017	C	T	100	PASS	AC=1829;AF=0.365216;AN=5008;NS=2504;DP=17327;EAS_AF=0.4048;AMR_AF=0.3545;AFR_AF=0.413;EUR_AF=0.2575;SAS_AF=0.3783;AA=C|||;VT=SNP
6	92966508	rs7767268	T	C	100	PASS	AC=1759;AF=0.351238;AN=5008;NS=2504;DP=17884;EAS_AF=0.4038;AMR_AF=0.3473;AFR_AF=0.4123;EUR_AF=0.2376;SAS_AF=0.3344;AA=T|||;VT=SNP
6	92966839	rs6937033	T	C	100	PASS	AC=1030;AF=0.205671;AN=5008;NS=2504;DP=18203;EAS_AF=0.1042;AMR_AF=0.1859;AFR_AF=0.2042;EUR_AF=0.2515;SAS_AF=0.2791;AA=T|||;VT=SNP
6	92967187	rs35747635	G	A	100	PASS	AC=1756;AF=0.350639;AN=5008;NS=2504;DP=13142;EAS_AF=0.4018;AMR_AF=0.3473;AFR_AF=0.4123;EUR_AF=0.2386;SAS_AF=0.3323;AA=G|||;VT=SNP
6	92967808	rs983542	T	C	100	PASS	AC=268;AF=0.0535144;AN=5008;NS=2504;DP=17622;EAS_AF=0.003;AMR_AF=0.0821;AFR_AF=0.0015;EUR_AF=0.0825;SAS_AF=0.1258;AA=T|||;VT=SNP
6	92967813	rs7753136	G	A	100	PASS	AC=1789;AF=0.357228;AN=5008;NS=2504;DP=17625;EAS_AF=0.4018;AMR_AF=0.3473;AFR_AF=0.438;EUR_AF=0.2376;SAS_AF=0.3323;AA=G|||;VT=SNP
6	92967990	rs9353900	A	G	100	PASS	AC=1271;AF=0.253794;AN=5008;NS=2504;DP=18206;EAS_AF=0.3393;AMR_AF=0.232;AFR_AF=0.0628;EUR_AF=0.3688;SAS_AF=0.3211;AA=A|||;VT=SNP
6	92969243	rs17648292	T	C	100	PASS	AC=301;AF=0.0601038;AN=5008;NS=2504;DP=18724;EAS_AF=0.0099;AMR_AF=0.062;AFR_AF=0.0582;EUR_AF=0.1243;SAS_AF=0.047;AA=T|||;VT=SNP
6	92969395	rs9362962	T	C	100	PASS	AC=1517;AF=0.302915;AN=5008;NS=2504;DP=18156;EAS_AF=0.3393;AMR_AF=0.2406;AFR_AF=0.2421;EUR_AF=0.3708;SAS_AF=0.3221;AA=T|||;VT=SNP
6	92969542	rs150172202	C	T	100	PASS	AC=17;AF=0.00339457;AN=5008;NS=2504;DP=16740;EAS_AF=0;AMR_AF=0.0029;AFR_AF=0;EUR_AF=0.0099;SAS_AF=0.0051;AA=C|||;VT=SNP
6	92970917	rs1348496	T	C	100	PASS	AC=1277;AF=0.254992;AN=5008;NS=2504;DP=16980;EAS_AF=0.3393;AMR_AF=0.232;AFR_AF=0.0673;EUR_AF=0.3688;SAS_AF=0.3211;AA=T|||;VT=SNP
6	92971376	rs35454785	G	A	100	PASS	AC=741;AF=0.147963;AN=5008;NS=2504;DP=14405;EAS_AF=0.0645;AMR_AF=0.1758;AFR_AF=0.0242;EUR_AF=0.2495;SAS_AF=0.2771;AA=G|||;VT=SNP
6	92971481	rs72916668	T	A	100	PASS	AC=91;AF=0.0181709;AN=5008;NS=2504;DP=12168;EAS_AF=0.001;AMR_AF=0.0187;AFR_AF=0.0023;EUR_AF=0.0368;SAS_AF=0.0378;AA=T|||;VT=SNP
6	92971587	rs10944580	G	A	100	PASS	AC=2720;AF=0.543131;AN=5008;NS=2504;DP=13303;EAS_AF=0.4673;AMR_AF=0.5259;AFR_AF=0.5998;EUR_AF=0.492;SAS_AF=0.6094;AA=G|||;VT=SNP
6	92971988	rs12193872	G	A	100	PASS	AC=741;AF=0.147963;AN=5008;NS=2504;DP=15697;EAS_AF=0.0645;AMR_AF=0.1758;AFR_AF=0.0242;EUR_AF=0.2495;SAS_AF=0.2771;AA=G|||;VT=SNP
6	92972031	rs9351312	C	T	100	PASS	AC=1299;AF=0.259385;AN=5008;NS=2504;DP=16528;EAS_AF=0.3353;AMR_AF=0.232;AFR_AF=0.087;EUR_AF=0.3688;SAS_AF=0.3211;AA=C|||;VT=SNP
6	92972059	rs9342319	A	G	100	PASS	AC=4032;AF=0.805112;AN=5008;NS=2504;DP=17051;EAS_AF=0.8026;AMR_AF=0.7608;AFR_AF=0.6952;EUR_AF=0.8608;SAS_AF=0.9305;AA=G|||;VT=SNP
6	92972388	rs72916673	T	A	100	PASS	AC=303;AF=0.0605032;AN=5008;NS=2504;DP=18001;EAS_AF=0.0099;AMR_AF=0.062;AFR_AF=0.059;EUR_AF=0.1243;SAS_AF=0.0481;AA=T|||;VT=SNP
6	92972448	rs35108990	G	C	100	PASS	AC=1748;AF=0.349042;AN=5008;NS=2504;DP=17013;EAS_AF=0.4028;AMR_AF=0.3444;AFR_AF=0.4054;EUR_AF=0.2406;SAS_AF=0.3323;AA=G|||;VT=SNP
6	92972891	rs4707730	G	C	100	PASS	AC=742;AF=0.148163;AN=5008;NS=2504;DP=19107;EAS_AF=0.0645;AMR_AF=0.1758;AFR_AF=0.0242;EUR_AF=0.2505;SAS_AF=0.2771;AA=G|||;VT=SNP
6	92972984	rs13204161	C	T	100	PASS	AC=2720;AF=0.543131;AN=5008;NS=2504;DP=19258;EAS_AF=0.4673;AMR_AF=0.5259;AFR_AF=0.5991;EUR_AF=0.493;SAS_AF=0.6094;AA=C|||;VT=SNP
6	92973242	rs9362963	T	C	100	PASS	AC=4332;AF=0.865016;AN=5008;NS=2504;DP=21017;EAS_AF=0.9891;AMR_AF=0.9135;AFR_AF=0.6876;EUR_AF=0.8658;SAS_AF=0.9417;AA=C|||;VT=SNP
6	92973406	rs9353901	C	A	100	PASS	AC=1261;AF=0.251797;AN=5008;NS=2504;DP=20350;EAS_AF=0.2996;AMR_AF=0.2305;AFR_AF=0.087;EUR_AF=0.3688;SAS_AF=0.32;AA=C|||;VT=SNP
6	92973683	rs147624575	C	T	100	PASS	AC=48;AF=0.00958466;AN=5008;NS=2504;DP=19346;EAS_AF=0;AMR_AF=0.0288;AFR_AF=0;EUR_AF=0.0258;SAS_AF=0.002;AA=C|||;VT=SNP
6	92975188	rs1899808	C	A	100	PASS	AC=1303;AF=0.260184;AN=5008;NS=2504;DP=13009;EAS_AF=0.3393;AMR_AF=0.232;AFR_AF=0.087;EUR_AF=0.3688;SAS_AF=0.3211;AA=C|||;VT=SNP
6	92975310	rs9451966	T	C	100	PASS	AC=2721;AF=0.543331;AN=5008;NS=2504;DP=14178;EAS_AF=0.4683;AMR_AF=0.5259;AFR_AF=0.5991;EUR_AF=0.493;SAS_AF=0.6094;AA=T|||;VT=SNP
6	92975433	rs1899810	C	T	100	PASS	AC=4332;AF=0.865016;AN=5008;NS=2504;DP=15301;EAS_AF=0.9891;AMR_AF=0.9135;AFR_AF=0.6876;EUR_AF=0.8658;SAS_AF=0.9417;AA=T|||;VT=SNP
6	92975596	rs139436399	T	A	100	PASS	AC=28;AF=0.00559105;AN=5008;NS=2504;DP=16185;EAS_AF=0;AMR_AF=0.0101;AFR_AF=0.0023;EUR_AF=0.0149;SAS_AF=0.0031;AA=T|||;VT=SNP
6	92975724	rs55851359	G	A	100	PASS	AC=302;AF=0.0603035;AN=5008;NS=2504;DP=17578;EAS_AF=0.0099;AMR_AF=0.062;AFR_AF=0.059;EUR_AF=0.1233;SAS_AF=0.0481;AA=G|||;VT=SNP
6	92975825	rs1978972	A	T	100	PASS	AC=4332;AF=0.865016;AN=5008;NS=2504;DP=16102;EAS_AF=0.9891;AMR_AF=0.9135;AFR_AF=0.6876;EUR_AF=0.8658;SAS_AF=0.9417;AA=T|||;VT=SNP
6	92976132	rs6937171	A	C	100	PASS	AC=1612;AF=0.321885;AN=5008;NS=2504;DP=15296;EAS_AF=0.5208;AMR_AF=0.389;AFR_AF=0.0885;EUR_AF=0.3728;SAS_AF=0.3323;AA=A|||;VT=SNP
6	92976287	rs6937530	C	T	100	PASS	AC=4330;AF=0.864617;AN=5008;NS=2504;DP=16954;EAS_AF=0.9891;AMR_AF=0.9135;AFR_AF=0.6861;EUR_AF=0.8658;SAS_AF=0.9417;AA=T|||;VT=SNP
6	92977362	rs1816850	G	A	100	PASS	AC=1931;AF=0.385583;AN=5008;NS=2504;DP=18182;EAS_AF=0.5317;AMR_AF=0.4496;AFR_AF=0.1604;EUR_AF=0.496;SAS_AF=0.3804;AA=g|||;VT=SNP
6	92977449	rs77769239	G	A	100	PASS	AC=170;AF=0.0339457;AN=5008;NS=2504;DP=17553;EAS_AF=0.002;AMR_AF=0.0519;AFR_AF=0.0061;EUR_AF=0.0944;SAS_AF=0.0297;AA=G|||;VT=SNP
6	92977759	rs9362964	G	A	100	PASS	AC=1272;AF=0.253994;AN=5008;NS=2504;DP=19408;EAS_AF=0.3403;AMR_AF=0.232;AFR_AF=0.0628;EUR_AF=0.3688;SAS_AF=0.3211;AA=G|||;VT=SNP
6	92977807	rs9353902	C	T	100	PASS	AC=1923;AF=0.383986;AN=5008;NS=2504;DP=19656;EAS_AF=0.5317;AMR_AF=0.4496;AFR_AF=0.1536;EUR_AF=0.496;SAS_AF=0.3814;AA=C|||;VT=SNP
6	92978388	rs9444971	T	C	100	PASS	AC=2719;AF=0.542931;AN=5008;NS=2504;DP=18252;EAS_AF=0.4673;AMR_AF=0.5259;AFR_AF=0.5983;EUR_AF=0.493;SAS_AF=0.6094;AA=T|||;VT=SNP
6	92979213	rs140457259	G	A	100	PASS	AC=32;AF=0.00638978;AN=5008;NS=2504;DP=2780;EAS_AF=0;AMR_AF=0.0101;AFR_AF=0;EUR_AF=0.0219;SAS_AF=0.0031;AA=G|||;VT=SNP
6	92980067	rs6921896	T	C	100	PASS	AC=1280;AF=0.255591;AN=5008;NS=2504;DP=17553;EAS_AF=0.3403;AMR_AF=0.2334;AFR_AF=0.0658;EUR_AF=0.3708;SAS_AF=0.3221;AA=T|||;VT=SNP
6	92980139	rs9451968	C	G	100	PASS	AC=2717;AF=0.542532;AN=5008;NS=2504;DP=16749;EAS_AF=0.4673;AMR_AF=0.5259;AFR_AF=0.5976;EUR_AF=0.493;SAS_AF=0.6084;AA=C|||;VT=SNP
6	92980210	rs10944581	G	C	100	PASS	AC=742;AF=0.148163;AN=5008;NS=2504;DP=18553;EAS_AF=0.0645;AMR_AF=0.1758;AFR_AF=0.0234;EUR_AF=0.2505;SAS_AF=0.2781;AA=G|||;VT=SNP
6	92980708	rs79097628	T	C	100	PASS	AC=35;AF=0.00698882;AN=5008;NS=2504;DP=20047;EAS_AF=0;AMR_AF=0.0072;AFR_AF=0.0015;EUR_AF=0.0209;SAS_AF=0.0072;AA=T|||;VT=SNP
6	92980712	rs6900683	G	A	100	PASS	AC=1273;AF=0.254193;AN=5008;NS=2504;DP=19868;EAS_AF=0.3403;AMR_AF=0.232;AFR_AF=0.0628;EUR_AF=0.3688;SAS_AF=0.3221;AA=G|||;VT=SNP
6	92981212	rs6905866	G	A	100	PASS	AC=1608;AF=0.321086;AN=5008;NS=2504;DP=20574;EAS_AF=0.3502;AMR_AF=0.2939;AFR_AF=0.1475;EUR_AF=0.492;SAS_AF=0.3691;AA=G|||;VT=SNP
6	92981669	rs13195759	G	C	100	PASS	AC=742;AF=0.148163;AN=5008;NS=2504;DP=20090;EAS_AF=0.0645;AMR_AF=0.1758;AFR_AF=0.0234;EUR_AF=0.2505;SAS_AF=0.2781;AA=G|||;VT=SNP
6	92981705	rs9444973	G	A	100	PASS	AC=2716;AF=0.542332;AN=5008;NS=2504;DP=20426;EAS_AF=0.4663;AMR_AF=0.5259;AFR_AF=0.5968;EUR_AF=0.493;SAS_AF=0.6094;AA=G|||;VT=SNP
6	92983291	rs9351314	G	A	100	PASS	AC=1273;AF=0.254193;AN=5008;NS=2504;DP=15732;EAS_AF=0.3274;AMR_AF=0.232;AFR_AF=0.0673;EUR_AF=0.3708;SAS_AF=0.3272;AA=G|||;VT=SNP
6	92983870	rs12661678	C	T	100	PASS	AC=1306;AF=0.260783;AN=5008;NS=2504;DP=17212;EAS_AF=0.4087;AMR_AF=0.3242;AFR_AF=0.0809;EUR_AF=0.2366;SAS_AF=0.3313;AA=C|||;VT=SNP
6	92984331	rs12210701	A	C	100	PASS	AC=737;AF=0.147165;AN=5008;NS=2504;DP=18368;EAS_AF=0.0645;AMR_AF=0.1772;AFR_AF=0.0234;EUR_AF=0.2495;SAS_AF=0.273;AA=A|||;VT=SNP
6	92984372	rs62418496	G	A	100	PASS	AC=778;AF=0.155351;AN=5008;NS=2504;DP=17930;EAS_AF=0.1379;AMR_AF=0.1801;AFR_AF=0.0098;EUR_AF=0.3131;SAS_AF=0.1902;AA=G|||;VT=SNP
6	92984403	rs6454896	T	C	100	PASS	AC=4427;AF=0.883986;AN=5008;NS=2504;DP=17572;EAS_AF=0.9881;AMR_AF=0.9251;AFR_AF=0.7534;EUR_AF=0.8668;SAS_AF=0.9417;AA=t|||;VT=SNP
6	92984418	rs9345221	T	C	100	PASS	AC=4360;AF=0.870607;AN=5008;NS=2504;DP=17457;EAS_AF=0.9891;AMR_AF=0.9179;AFR_AF=0.7057;EUR_AF=0.8668;SAS_AF=0.9417;AA=t|||;VT=SNP
6	92984809	rs6925015	G	A	100	PASS	AC=4336;AF=0.865815;AN=5008;NS=2504;DP=18030;EAS_AF=0.9891;AMR_AF=0.9135;AFR_AF=0.6906;EUR_AF=0.8658;SAS_AF=0.9417;AA=g|||;VT=SNP
6	92985361	rs6930450	G	A	100	PASS	AC=2355;AF=0.470248;AN=5008;NS=2504;DP=19044;EAS_AF=0.4722;AMR_AF=0.5072;AFR_AF=0.3366;EUR_AF=0.4881;SAS_AF=0.6043;AA=G|||;VT=SNP
6	92985913	rs12662478	C	T	100	PASS	AC=1432;AF=0.285942;AN=5008;NS=2504;DP=14557;EAS_AF=0.4077;AMR_AF=0.3314;AFR_AF=0.1732;EUR_AF=0.2366;SAS_AF=0.3313;AA=C|||;VT=SNP
6	92986363	rs10944582	C	A	100	PASS	AC=2169;AF=0.433107;AN=5008;NS=2504;DP=16337;EAS_AF=0.4722;AMR_AF=0.5086;AFR_AF=0.1967;EUR_AF=0.4861;SAS_AF=0.6043;AA=C|||;VT=SNP
6	92986772	rs75216638	C	T	100	PASS	AC=226;AF=0.0451278;AN=5008;NS=2504;DP=15050;EAS_AF=0.002;AMR_AF=0.0807;AFR_AF=0.0015;EUR_AF=0.0795;SAS_AF=0.0879;AA=C|||;VT=SNP
6	92987191	rs4707731	A	G	100	PASS	AC=4166;AF=0.831869;AN=5008;NS=2504;DP=15966;EAS_AF=0.9891;AMR_AF=0.9121;AFR_AF=0.5643;EUR_AF=0.8638;SAS_AF=0.9417;AA=G|||;VT=SNP
6	92988226	rs12663329	C	T	100	PASS	AC=1130;AF=0.225639;AN=5008;NS=2504;DP=16041;EAS_AF=0.369;AMR_AF=0.2565;AFR_AF=0.1505;EUR_AF=0.1243;SAS_AF=0.2618;AA=C|||;VT=SNP
6	92988533	rs180906952	G	A	100	PASS	AC=27;AF=0.00539137;AN=5008;NS=2504;DP=15332;EAS_AF=0;AMR_AF=0.0058;AFR_AF=0.0008;EUR_AF=0.0149;SAS_AF=0.0072;AA=G|||;VT=SNP
6	92988656	rs10498975	G	A	100	PASS	AC=303;AF=0.0605032;AN=5008;NS=2504;DP=14015;EAS_AF=0.0099;AMR_AF=0.0605;AFR_AF=0.0613;EUR_AF=0.1223;SAS_AF=0.0481;AA=G|||;VT=SNP
6	92988702	rs76007068	A	G	100	PASS	AC=46;AF=0.0091853;AN=5008;NS=2504;DP=15823;EAS_AF=0;AMR_AF=0.0231;AFR_AF=0;EUR_AF=0.0288;SAS_AF=0.001;AA=A|||;VT=SNP
6	92988963	rs116661954	G	A	100	PASS	AC=105;AF=0.0209665;AN=5008;NS=2504;DP=13550;EAS_AF=0;AMR_AF=0.0173;AFR_AF=0.0356;EUR_AF=0.0427;SAS_AF=0.0031;AA=A|||;VT=SNP
6	92990880	rs9345222	T	A	100	PASS	AC=4182;AF=0.835064;AN=5008;NS=2504;DP=18088;EAS_AF=0.9891;AMR_AF=0.915;AFR_AF=0.5756;EUR_AF=0.8638;SAS_AF=0.9407;AA=T|||;VT=SNP
6	92993419	rs11961419	A	T	100	PASS	AC=356;AF=0.0710863;AN=5008;NS=2504;DP=13701;EAS_AF=0.0099;AMR_AF=0.0663;AFR_AF=0.0968;EUR_AF=0.1233;SAS_AF=0.0491;AA=A|||;VT=SNP
6	92993679	rs9353904	A	G	100	PASS	AC=3800;AF=0.758786;AN=5008;NS=2504;DP=15456;EAS_AF=0.7996;AMR_AF=0.7579;AFR_AF=0.5242;EUR_AF=0.8598;SAS_AF=0.9305;AA=A|||;VT=SNP
6	92993728	rs9359980	T	C	100	PASS	AC=3817;AF=0.762181;AN=5008;NS=2504;DP=16406;EAS_AF=0.7996;AMR_AF=0.7579;AFR_AF=0.5371;EUR_AF=0.8598;SAS_AF=0.9305;AA=T|||;VT=SNP
6	92994660	rs2053625	G	A	100	PASS	AC=4207;AF=0.840056;AN=5008;NS=2504;DP=18678;EAS_AF=0.9891;AMR_AF=0.9164;AFR_AF=0.593;EUR_AF=0.8638;SAS_AF=0.9417;AA=A|||;VT=SNP
6	92994965	rs76367326	C	T	100	PASS	AC=15;AF=0.00299521;AN=5008;NS=2504;DP=18347;EAS_AF=0;AMR_AF=0.0014;AFR_AF=0.0008;EUR_AF=0.0109;SAS_AF=0.002;AA=C|||;VT=SNP
6	92995314	rs9444975	T	C	100	PASS	AC=608;AF=0.121406;AN=5008;NS=2504;DP=18728;EAS_AF=0.0099;AMR_AF=0.0735;AFR_AF=0.2806;EUR_AF=0.1282;SAS_AF=0.0481;AA=T|||;VT=SNP
6	92995985	rs76083288	G	C	100	PASS	AC=738;AF=0.147364;AN=5008;NS=2504;DP=18157;EAS_AF=0.2728;AMR_AF=0.2277;AFR_AF=0.0121;EUR_AF=0.0994;SAS_AF=0.1933;AA=G|||;VT=SNP
6	92995991	rs150853323	A	C	100	PASS	AC=27;AF=0.00539137;AN=5008;NS=2504;DP=18138;EAS_AF=0;AMR_AF=0.0101;AFR_AF=0;EUR_AF=0.0199;SAS_AF=0;AA=A|||;VT=SNP
6	92996311	rs9353905	A	G	100	PASS	AC=4166;AF=0.831869;AN=5008;NS=2504;DP=17841;EAS_AF=0.9901;AMR_AF=0.9135;AFR_AF=0.5643;EUR_AF=0.8618;SAS_AF=0.9417;AA=A|||;VT=SNP
6	92996464	rs75337191	G	A	100	PASS	AC=13;AF=0.00259585;AN=5008;NS=2504;DP=16745;EAS_AF=0;AMR_AF=0.0014;AFR_AF=0.0008;EUR_AF=0.0109;SAS_AF=0;AA=G|||;VT=SNP
6	92997767	rs6908554	T	C	100	PASS	AC=1287;AF=0.256989;AN=5008;NS=2504;DP=10948;EAS_AF=0.3185;AMR_AF=0.2435;AFR_AF=0.0635;EUR_AF=0.3837;SAS_AF=0.3344;AA=T|||;VT=SNP
6	92997864	rs118002022	T	C	100	PASS	AC=19;AF=0.00379393;AN=5008;NS=2504;DP=13849;EAS_AF=0;AMR_AF=0.0115;AFR_AF=0.0008;EUR_AF=0.0089;SAS_AF=0.001;AA=T|||;VT=SNP
6	92998016	rs187036378	A	G	100	PASS	AC=18;AF=0.00359425;AN=5008;NS=2504;DP=14156;EAS_AF=0;AMR_AF=0.0043;AFR_AF=0.0008;EUR_AF=0.0129;SAS_AF=0.001;AA=A|||;VT=SNP
6	92998284	rs6913542	T	C	100	PASS	AC=1287;AF=0.256989;AN=5008;NS=2504;DP=17773;EAS_AF=0.3185;AMR_AF=0.2435;AFR_AF=0.0635;EUR_AF=0.3837;SAS_AF=0.3344;AA=T|||;VT=SNP
6	92998916	rs1025933	G	A	100	PASS	AC=3735;AF=0.745807;AN=5008;NS=2504;DP=18685;EAS_AF=0.7788;AMR_AF=0.7522;AFR_AF=0.5023;EUR_AF=0.8529;SAS_AF=0.9264;AA=G|||;VT=SNP
6	92998990	rs1963461	G	A	100	PASS	AC=2097;AF=0.41873;AN=5008;NS=2504;DP=18641;EAS_AF=0.4603;AMR_AF=0.4986;AFR_AF=0.18;EUR_AF=0.4672;SAS_AF=0.592;AA=G|||;VT=SNP
6	92999570	rs1020321	A	G	100	PASS	AC=4166;AF=0.831869;AN=5008;NS=2504;DP=15815;EAS_AF=0.9901;AMR_AF=0.9121;AFR_AF=0.5658;EUR_AF=0.8608;SAS_AF=0.9417;AA=G|||;VT=SNP
6	92999847	rs1020322	G	A	100	PASS	AC=2097;AF=0.41873;AN=5008;NS=2504;DP=15786;EAS_AF=0.4603;AMR_AF=0.4971;AFR_AF=0.18;EUR_AF=0.4672;SAS_AF=0.593;AA=G|||;VT=SNP
6	93000302	rs1020323	G	C	100	PASS	AC=4335;AF=0.865615;AN=5008;NS=2504;DP=11345;EAS_AF=0.9901;AMR_AF=0.9135;AFR_AF=0.6914;EUR_AF=0.8628;SAS_AF=0.9417;AA=G|||;VT=SNP
6	93000877	rs112321855	A	C	100	PASS	AC=154;AF=0.0307508;AN=5008;NS=2504;DP=16902;EAS_AF=0.002;AMR_AF=0.0346;AFR_AF=0.0053;EUR_AF=0.0577;SAS_AF=0.0644;AA=A|||;VT=SNP
6	93000963	rs62418513	A	G	100	PASS	AC=804;AF=0.160543;AN=5008;NS=2504;DP=17868;EAS_AF=0.1399;AMR_AF=0.1916;AFR_AF=0.0098;EUR_AF=0.3241;SAS_AF=0.1953;AA=A|||;VT=SNP
6	93001774	rs7757348	C	T	100	PASS	AC=3903;AF=0.779353;AN=5008;NS=2504;DP=18330;EAS_AF=0.7788;AMR_AF=0.7536;AFR_AF=0.6271;EUR_AF=0.8549;SAS_AF=0.9264;AA=C|||;VT=SNP
6	93002521	rs12191794	T	G	100	PASS	AC=459;AF=0.0916534;AN=5008;NS=2504;DP=14735;EAS_AF=0.0556;AMR_AF=0.0951;AFR_AF=0.0219;EUR_AF=0.166;SAS_AF=0.1442;AA=T|||;VT=SNP
6	93003545	rs9345224	T	C	100	PASS	AC=4371;AF=0.872804;AN=5008;NS=2504;DP=10729;EAS_AF=0.9901;AMR_AF=0.9164;AFR_AF=0.7171;EUR_AF=0.8628;SAS_AF=0.9417;AA=T|||;VT=SNP
6	93004625	rs12526784	A	T	100	PASS	AC=1413;AF=0.282149;AN=5008;NS=2504;DP=15411;EAS_AF=0.4008;AMR_AF=0.3314;AFR_AF=0.1558;EUR_AF=0.2495;SAS_AF=0.3292;AA=A|||;VT=SNP
6	93005573	rs74431226	G	A	100	PASS	AC=223;AF=0.0445288;AN=5008;NS=2504;DP=17495;EAS_AF=0.003;AMR_AF=0.0706;AFR_AF=0.0015;EUR_AF=0.0517;SAS_AF=0.1196;AA=G|||;VT=SNP
6	93005832	rs117595567	A	G	100	PASS	AC=30;AF=0.00599042;AN=5008;NS=2504;DP=17763;EAS_AF=0;AMR_AF=0.0101;AFR_AF=0;EUR_AF=0.0199;SAS_AF=0.0031;AA=A|||;VT=SNP
6	93005995	rs1015455	A	C	100	PASS	AC=3907;AF=0.780152;AN=5008;NS=2504;DP=19383;EAS_AF=0.7798;AMR_AF=0.7536;AFR_AF=0.6256;EUR_AF=0.8559;SAS_AF=0.9305;AA=A|||;VT=SNP
6	93007459	rs62418514	T	C	100	PASS	AC=27;AF=0.00539137;AN=5008;NS=2504;DP=17971;EAS_AF=0;AMR_AF=0.0101;AFR_AF=0;EUR_AF=0.0199;SAS_AF=0;AA=T|||;VT=SNP
6	93008486	rs72918638	A	T	100	PASS	AC=92;AF=0.0183706;AN=5008;NS=2504;DP=17040;EAS_AF=0;AMR_AF=0.0173;AFR_AF=0.003;EUR_AF=0.0378;SAS_AF=0.0389;AA=A|||;VT=SNP
6	93009109	rs2034154	G	A	100	PASS	AC=4365;AF=0.871605;AN=5008;NS=2504;DP=15743;EAS_AF=0.9901;AMR_AF=0.9135;AFR_AF=0.7141;EUR_AF=0.8628;SAS_AF=0.9417;AA=G|||;VT=SNP
6	93009210	rs9342320	A	C	100	PASS	AC=3933;AF=0.785343;AN=5008;NS=2504;DP=15735;EAS_AF=0.7827;AMR_AF=0.7723;AFR_AF=0.6256;EUR_AF=0.8549;SAS_AF=0.9417;AA=A|||;VT=SNP
6	93009729	rs12525836	G	C	100	PASS	AC=1414;AF=0.282348;AN=5008;NS=2504;DP=15810;EAS_AF=0.4018;AMR_AF=0.3314;AFR_AF=0.1558;EUR_AF=0.2495;SAS_AF=0.3292;AA=G|||;VT=SNP
6	93010132	rs7758380	T	C	100	PASS	AC=4368;AF=0.872204;AN=5008;NS=2504;DP=13201;EAS_AF=0.9901;AMR_AF=0.9164;AFR_AF=0.7148;EUR_AF=0.8628;SAS_AF=0.9417;AA=T|||;VT=SNP
6	93010198	rs72918644	T	C	100	PASS	AC=175;AF=0.0349441;AN=5008;NS=2504;DP=12065;EAS_AF=0.0089;AMR_AF=0.0418;AFR_AF=0.0076;EUR_AF=0.0825;SAS_AF=0.045;AA=T|||;VT=SNP
6	93010702	rs148949385	C	T	100	PASS	AC=46;AF=0.0091853;AN=5008;NS=2504;DP=13018;EAS_AF=0;AMR_AF=0.0231;AFR_AF=0;EUR_AF=0.0288;SAS_AF=0.001;AA=C|||;VT=SNP
6	93010932	rs79257717	A	T	100	PASS	AC=310;AF=0.061901;AN=5008;NS=2504;DP=19758;EAS_AF=0.0099;AMR_AF=0.062;AFR_AF=0.0628;EUR_AF=0.1262;SAS_AF=0.0481;AA=A|||;VT=SNP
6	93011499	rs1584078	G	C	100	PASS	AC=4373;AF=0.873203;AN=5008;NS=2504;DP=19945;EAS_AF=0.9901;AMR_AF=0.9164;AFR_AF=0.7186;EUR_AF=0.8628;SAS_AF=0.9417;AA=C|||;VT=SNP
6	93012151	rs1947048	A	G	100	PASS	AC=4372;AF=0.873003;AN=5008;NS=2504;DP=20584;EAS_AF=0.9901;AMR_AF=0.9164;AFR_AF=0.7171;EUR_AF=0.8638;SAS_AF=0.9417;AA=G|||;VT=SNP
6	93013065	rs9362966	A	G	100	PASS	AC=3900;AF=0.778754;AN=5008;NS=2504;DP=16733;EAS_AF=0.7788;AMR_AF=0.7536;AFR_AF=0.6248;EUR_AF=0.8549;SAS_AF=0.9264;AA=A|||;VT=SNP
6	93013237	rs12195418	G	A	100	PASS	AC=682;AF=0.136182;AN=5008;NS=2504;DP=14876;EAS_AF=0.0585;AMR_AF=0.1657;AFR_AF=0.0234;EUR_AF=0.2177;SAS_AF=0.2638;AA=g|||;VT=SNP
6	93013333	rs11963079	G	C	100	PASS	AC=309;AF=0.0617013;AN=5008;NS=2504;DP=15099;EAS_AF=0.0089;AMR_AF=0.062;AFR_AF=0.0628;EUR_AF=0.1262;SAS_AF=0.0481;AA=G|||;VT=SNP
6	93014024	rs9362967	A	C	100	PASS	AC=1244;AF=0.248403;AN=5008;NS=2504;DP=19594;EAS_AF=0.3165;AMR_AF=0.2421;AFR_AF=0.0635;EUR_AF=0.3777;SAS_AF=0.2996;AA=A|||;VT=SNP
6	93014173	rs150004647	C	T	100	PASS	AC=35;AF=0.00698882;AN=5008;NS=2504;DP=17538;EAS_AF=0;AMR_AF=0.0058;AFR_AF=0.0015;EUR_AF=0.0278;SAS_AF=0.001;AA=C|||;VT=SNP
6	93014723	rs12197506	G	T	100	PASS	AC=4371;AF=0.872804;AN=5008;NS=2504;DP=19341;EAS_AF=0.9901;AMR_AF=0.9164;AFR_AF=0.7171;EUR_AF=0.8628;SAS_AF=0.9417;AA=g|||;VT=SNP
6	93015449	rs9342321	T	A	100	PASS	AC=1286;AF=0.256789;AN=5008;NS=2504;DP=14945;EAS_AF=0.3185;AMR_AF=0.2435;AFR_AF=0.0635;EUR_AF=0.3837;SAS_AF=0.3333;AA=T|||;VT=SNP
6	93015896	rs1596491	A	T	100	PASS	AC=4369;AF=0.872404;AN=5008;NS=2504;DP=14087;EAS_AF=0.9901;AMR_AF=0.9164;AFR_AF=0.7156;EUR_AF=0.8628;SAS_AF=0.9417;AA=T|||;VT=SNP
6	93016344	rs12201166	G	C	100	PASS	AC=682;AF=0.136182;AN=5008;NS=2504;DP=17312;EAS_AF=0.0585;AMR_AF=0.1657;AFR_AF=0.0234;EUR_AF=0.2177;SAS_AF=0.2638;AA=G|||;VT=SNP
6	93017419	rs1899806	T	C	100	PASS	AC=4365;AF=0.871605;AN=5008;NS=2504;DP=18281;EAS_AF=0.9901;AMR_AF=0.915;AFR_AF=0.7171;EUR_AF=0.8618;SAS_AF=0.9376;AA=C|||;VT=SNP
6	93017512	rs1899807	C	T	100	PASS	AC=4371;AF=0.872804;AN=5008;NS=2504;DP=18019;EAS_AF=0.9901;AMR_AF=0.9164;AFR_AF=0.7171;EUR_AF=0.8628;SAS_AF=0.9417;AA=T|||;VT=SNP
6	93018859	rs71558412	A	G	100	PASS	AC=747;AF=0.149161;AN=5008;NS=2504;DP=17217;EAS_AF=0.2827;AMR_AF=0.2277;AFR_AF=0.0129;EUR_AF=0.1004;SAS_AF=0.1902;AA=A|||;VT=SNP
6	93020104	rs12527695	T	C	100	PASS	AC=1286;AF=0.256789;AN=5008;NS=2504;DP=15600;EAS_AF=0.3185;AMR_AF=0.2435;AFR_AF=0.0635;EUR_AF=0.3837;SAS_AF=0.3333;AA=T|||;VT=SNP
6	93020841	rs78364167	G	C	100	PASS	AC=181;AF=0.0361422;AN=5008;NS=2504;DP=16355;EAS_AF=0.002;AMR_AF=0.0663;AFR_AF=0.0015;EUR_AF=0.0497;SAS_AF=0.0828;AA=G|||;VT=SNP
6	93022343	rs150098461	C	T	100	PASS	AC=52;AF=0.0103834;AN=5008;NS=2504;DP=13792;EAS_AF=0;AMR_AF=0.0014;AFR_AF=0;EUR_AF=0.0089;SAS_AF=0.0429;AA=C|||;VT=SNP
6	93022649	rs56869819	A	T	100	PASS	AC=1414;AF=0.282348;AN=5008;NS=2504;DP=18245;EAS_AF=0.4018;AMR_AF=0.3314;AFR_AF=0.1558;EUR_AF=0.2495;SAS_AF=0.3292;AA=A|||;VT=SNP
6	93022911	rs72918656	C	T	100	PASS	AC=31;AF=0.0061901;AN=5008;NS=2504;DP=19621;EAS_AF=0;AMR_AF=0.0101;AFR_AF=0;EUR_AF=0.0129;SAS_AF=0.0112;AA=C|||;VT=SNP
6	93023584	rs12204545	G	A	100	PASS	AC=1286;AF=0.256789;AN=5008;NS=2504;DP=17277;EAS_AF=0.3185;AMR_AF=0.2435;AFR_AF=0.0635;EUR_AF=0.3837;SAS_AF=0.3333;AA=G|||;VT=SNP
6	93025519	rs61333997	T	A	100	PASS	AC=1413;AF=0.282149;AN=5008;NS=2504;DP=15183;EAS_AF=0.4008;AMR_AF=0.3314;AFR_AF=0.1558;EUR_AF=0.2495;SAS_AF=0.3292;AA=T|||;VT=SNP
6	93026285	rs2588041	C	T	100	PASS	AC=4371;AF=0.872804;AN=5008;NS=2504;DP=11997;EAS_AF=0.9901;AMR_AF=0.9164;AFR_AF=0.7171;EUR_AF=0.8628;SAS_AF=0.9417;AA=T|||;VT=SNP
6	93026575	rs12210106	C	T	100	PASS	AC=682;AF=0.136182;AN=5008;NS=2504;DP=12677;EAS_AF=0.0585;AMR_AF=0.1657;AFR_AF=0.0234;EUR_AF=0.2177;SAS_AF=0.2638;AA=C|||;VT=SNP
6	93026806	rs72918660	G	A	100	PASS	AC=309;AF=0.0617013;AN=5008;NS=2504;DP=12969;EAS_AF=0.0089;AMR_AF=0.062;AFR_AF=0.0628;EUR_AF=0.1262;SAS_AF=0.0481;AA=G|||;VT=SNP
6	93026954	rs2818137	G	A	100	PASS	AC=3900;AF=0.778754;AN=5008;NS=2504;DP=13144;EAS_AF=0.7788;AMR_AF=0.7536;AFR_AF=0.6248;EUR_AF=0.8549;SAS_AF=0.9264;AA=G|||;VT=SNP
6	93027763	rs72918661	A	G	100	PASS	AC=309;AF=0.0617013;AN=5008;NS=2504;DP=16996;EAS_AF=0.0089;AMR_AF=0.062;AFR_AF=0.0628;EUR_AF=0.1262;SAS_AF=0.0481;AA=A|||;VT=SNP
6	93027786	rs13211323	G	T	100	PASS	AC=2387;AF=0.476637;AN=5008;NS=2504;DP=17253;EAS_AF=0.4603;AMR_AF=0.5058;AFR_AF=0.3933;EUR_AF=0.4692;SAS_AF=0.593;AA=G|||;VT=SNP
6	93027959	rs2588042	A	G	100	PASS	AC=4371;AF=0.872804;AN=5008;NS=2504;DP=18056;EAS_AF=0.9901;AMR_AF=0.9164;AFR_AF=0.7171;EUR_AF=0.8628;SAS_AF=0.9417;AA=A|||;VT=SNP
6	93028089	rs2588043	A	T	100	PASS	AC=3893;AF=0.777356;AN=5008;NS=2504;DP=18421;EAS_AF=0.7788;AMR_AF=0.7536;AFR_AF=0.6195;EUR_AF=0.8549;SAS_AF=0.9264;AA=A|||;VT=SNP
6	93028571	rs2818133	C	G	100	PASS	AC=4367;AF=0.872005;AN=5008;NS=2504;DP=14604;EAS_AF=0.9901;AMR_AF=0.9164;AFR_AF=0.7148;EUR_AF=0.8618;SAS_AF=0.9417;AA=G|||;VT=SNP
6	93029027	rs2120549	G	C	100	PASS	AC=2095;AF=0.418331;AN=5008;NS=2504;DP=13832;EAS_AF=0.4603;AMR_AF=0.4957;AFR_AF=0.1793;EUR_AF=0.4672;SAS_AF=0.593;AA=G|||;VT=SNP
6	93029174	rs2053623	C	T	100	PASS	AC=4371;AF=0.872804;AN=5008;NS=2504;DP=13395;EAS_AF=0.9901;AMR_AF=0.9164;AFR_AF=0.7171;EUR_AF=0.8628;SAS_AF=0.9417;AA=T|||;VT=SNP
6	93029277	rs77295789	A	G	100	PASS	AC=380;AF=0.0758786;AN=5008;NS=2504;DP=11580;EAS_AF=0.0486;AMR_AF=0.0793;AFR_AF=0.031;EUR_AF=0.1392;SAS_AF=0.0971;AA=A|||;VT=SNP
6	93029345	rs117816773	C	A	100	PASS	AC=25;AF=0.00499201;AN=5008;NS=2504;DP=10077;EAS_AF=0;AMR_AF=0.0029;AFR_AF=0.0015;EUR_AF=0.0099;SAS_AF=0.0112;AA=C|||;VT=SNP
6	93030479	rs72918669	A	G	100	PASS	AC=309;AF=0.0617013;AN=5008;NS=2504;DP=19057;EAS_AF=0.0089;AMR_AF=0.062;AFR_AF=0.0628;EUR_AF=0.1262;SAS_AF=0.0481;AA=A|||;VT=SNP
6	93030568	rs66899146	A	C	100	PASS	AC=1415;AF=0.282548;AN=5008;NS=2504;DP=17809;EAS_AF=0.4018;AMR_AF=0.3314;AFR_AF=0.1558;EUR_AF=0.2505;SAS_AF=0.3292;AA=A|||;VT=SNP
6	93031094	rs144118891	G	C	100	PASS	AC=29;AF=0.00579073;AN=5008;NS=2504;DP=15301;EAS_AF=0;AMR_AF=0.0043;AFR_AF=0.0015;EUR_AF=0.0119;SAS_AF=0.0123;AA=G|||;VT=SNP
6	93031224	rs148772230	C	A	100	PASS	AC=23;AF=0.00459265;AN=5008;NS=2504;DP=14446;EAS_AF=0;AMR_AF=0.0058;AFR_AF=0.0008;EUR_AF=0.0139;SAS_AF=0.0041;AA=C|||;VT=SNP
6	93031636	rs1899805	T	C	100	PASS	AC=4371;AF=0.872804;AN=5008;NS=2504;DP=14807;EAS_AF=0.9901;AMR_AF=0.9164;AFR_AF=0.7171;EUR_AF=0.8628;SAS_AF=0.9417;AA=C|||;VT=SNP
6	93032111	rs10944585	A	T	100	PASS	AC=309;AF=0.0617013;AN=5008;NS=2504;DP=14753;EAS_AF=0.0089;AMR_AF=0.062;AFR_AF=0.0628;EUR_AF=0.1262;SAS_AF=0.0481;AA=A|||;VT=SNP
6	93032377	rs10944586	A	G	100	PASS	AC=682;AF=0.136182;AN=5008;NS=2504;DP=16769;EAS_AF=0.0595;AMR_AF=0.1657;AFR_AF=0.0234;EUR_AF=0.2167;SAS_AF=0.2638;AA=A|||;VT=SNP
6	93032736	rs996553	A	C	100	PASS	AC=2128;AF=0.42492;AN=5008;NS=2504;DP=14759;EAS_AF=0.4603;AMR_AF=0.5072;AFR_AF=0.1793;EUR_AF=0.4881;SAS_AF=0.5971;AA=A|||;VT=SNP
6	93034267	rs7772779	G	T	100	PASS	AC=420;AF=0.0838658;AN=5008;NS=2504;DP=16671;EAS_AF=0.0089;AMR_AF=0.072;AFR_AF=0.1407;EUR_AF=0.1272;SAS_AF=0.0481;AA=G|||;VT=SNP
6	93034458	rs2818130	G	A	100	PASS	AC=4371;AF=0.872804;AN=5008;NS=2504;DP=19181;EAS_AF=0.9901;AMR_AF=0.9164;AFR_AF=0.7171;EUR_AF=0.8628;SAS_AF=0.9417;AA=G|||;VT=SNP
6	93035126	rs56149682	C	G	100	PASS	AC=310;AF=0.061901;AN=5008;NS=2504;DP=16782;EAS_AF=0.0089;AMR_AF=0.0634;AFR_AF=0.0628;EUR_AF=0.1262;SAS_AF=0.0481;AA=C|||;VT=SNP
6	93035916	rs2818129	G	A	100	PASS	AC=4374;AF=0.873403;AN=5008;NS=2504;DP=13442;EAS_AF=0.9911;AMR_AF=0.9164;AFR_AF=0.7156;EUR_AF=0.8648;SAS_AF=0.9438;AA=A|||;VT=SNP
6	93036198	rs151221484	G	A	100	PASS	AC=60;AF=0.0119808;AN=5008;NS=2504;DP=12868;EAS_AF=0.0099;AMR_AF=0.0101;AFR_AF=0.0242;EUR_AF=0.008;SAS_AF=0.0031;AA=G|||;VT=SNP
6	93036791	rs142340307	A	G	100	PASS	AC=49;AF=0.00978435;AN=5008;NS=2504;DP=16095;EAS_AF=0;AMR_AF=0.0274;AFR_AF=0;EUR_AF=0.0258;SAS_AF=0.0041;AA=A|||;VT=SNP
6	93036907	rs12207107	A	T	100	PASS	AC=2091;AF=0.417532;AN=5008;NS=2504;DP=15589;EAS_AF=0.4673;AMR_AF=0.4625;AFR_AF=0.1694;EUR_AF=0.4861;SAS_AF=0.5992;AA=A|||;VT=SNP
6	93038149	rs4342397	T	C	100	PASS	AC=310;AF=0.061901;AN=5008;NS=2504;DP=15509;EAS_AF=0.0099;AMR_AF=0.062;AFR_AF=0.0635;EUR_AF=0.1203;SAS_AF=0.0532;AA=T|||;VT=SNP
6	93038298	rs4304134	C	T	100	PASS	AC=917;AF=0.183107;AN=5008;NS=2504;DP=14716;EAS_AF=0.2163;AMR_AF=0.2363;AFR_AF=0.2587;EUR_AF=0.1282;SAS_AF=0.0654;AA=T|||;VT=SNP
6	93039379	rs142468603	G	A	100	PASS	AC=29;AF=0.00579073;AN=5008;NS=2504;DP=18488;EAS_AF=0.001;AMR_AF=0.0115;AFR_AF=0.0023;EUR_AF=0.0129;SAS_AF=0.0041;AA=G|||;VT=SNP
6	93039983	rs3004310	T	C	100	PASS	AC=1523;AF=0.304113;AN=5008;NS=2504;DP=16586;EAS_AF=0.3155;AMR_AF=0.2767;AFR_AF=0.239;EUR_AF=0.3748;SAS_AF=0.3272;AA=T|||;VT=SNP
6	93042079	rs11967170	A	T	100	PASS	AC=488;AF=0.0974441;AN=5008;NS=2504;DP=14818;EAS_AF=0.0099;AMR_AF=0.0677;AFR_AF=0.1952;EUR_AF=0.1203;SAS_AF=0.0532;AA=T|||;VT=SNP
6	93042311	rs72918686	A	G	100	PASS	AC=68;AF=0.0135783;AN=5008;NS=2504;DP=16859;EAS_AF=0;AMR_AF=0.013;AFR_AF=0.0015;EUR_AF=0.0268;SAS_AF=0.0307;AA=A|||;VT=SNP
6	93042820	rs6912585	G	A	100	PASS	AC=489;AF=0.0976438;AN=5008;NS=2504;DP=15490;EAS_AF=0.0099;AMR_AF=0.0692;AFR_AF=0.1952;EUR_AF=0.1203;SAS_AF=0.0532;AA=A|||;VT=SNP
6	93043276	rs6917458	C	A	100	PASS	AC=489;AF=0.0976438;AN=5008;NS=2504;DP=14151;EAS_AF=0.0099;AMR_AF=0.0692;AFR_AF=0.1952;EUR_AF=0.1203;SAS_AF=0.0532;AA=C|||;VT=SNP
6	93043666	rs3011815	C	T	100	PASS	AC=2709;AF=0.540935;AN=5008;NS=2504;DP=17500;EAS_AF=0.5317;AMR_AF=0.536;AFR_AF=0.6823;EUR_AF=0.5119;SAS_AF=0.3926;AA=T|||;VT=SNP
6	93043712	rs10214545	G	C	100	PASS	AC=489;AF=0.0976438;AN=5008;NS=2504;DP=17551;EAS_AF=0.0099;AMR_AF=0.0692;AFR_AF=0.1952;EUR_AF=0.1203;SAS_AF=0.0532;AA=C|||;VT=SNP
6	93043999	rs3004312	A	G	100	PASS	AC=2707;AF=0.540535;AN=5008;NS=2504;DP=16029;EAS_AF=0.5298;AMR_AF=0.5317;AFR_AF=0.6823;EUR_AF=0.5149;SAS_AF=0.3926;AA=G|||;VT=SNP
6	93044338	rs12197276	G	T	100	PASS	AC=658;AF=0.13139;AN=5008;NS=2504;DP=16892;EAS_AF=0.0615;AMR_AF=0.1455;AFR_AF=0.0227;EUR_AF=0.2038;SAS_AF=0.2658;AA=G|||;VT=SNP
6	93044694	rs77781440	T	C	100	PASS	AC=73;AF=0.0145767;AN=5008;NS=2504;DP=17635;EAS_AF=0;AMR_AF=0.0101;AFR_AF=0;EUR_AF=0.0189;SAS_AF=0.0481;AA=T|||;VT=SNP
6	93044712	rs3004313	A	G	100	PASS	AC=2709;AF=0.540935;AN=5008;NS=2504;DP=17732;EAS_AF=0.5317;AMR_AF=0.5317;AFR_AF=0.6823;EUR_AF=0.5149;SAS_AF=0.3926;AA=G|||;VT=SNP
6	93044855	rs72918692	C	T	100	PASS	AC=432;AF=0.086262;AN=5008;NS=2504;DP=18704;EAS_AF=0.0516;AMR_AF=0.0836;AFR_AF=0.0333;EUR_AF=0.172;SAS_AF=0.1074;AA=C|||;VT=SNP
6	93044978	rs3000469	T	C	100	PASS	AC=1524;AF=0.304313;AN=5008;NS=2504;DP=18396;EAS_AF=0.3155;AMR_AF=0.2824;AFR_AF=0.2284;EUR_AF=0.3857;SAS_AF=0.3272;AA=T|||;VT=SNP
6	93045059	rs12198930	C	A	100	PASS	AC=170;AF=0.0339457;AN=5008;NS=2504;DP=18299;EAS_AF=0.0079;AMR_AF=0.0562;AFR_AF=0.0045;EUR_AF=0.1044;SAS_AF=0.0123;AA=C|||;VT=SNP
6	93045160	rs9451977	C	T	100	PASS	AC=489;AF=0.0976438;AN=5008;NS=2504;DP=20622;EAS_AF=0.0099;AMR_AF=0.0692;AFR_AF=0.1952;EUR_AF=0.1203;SAS_AF=0.0532;AA=T|||;VT=SNP
6	93045430	rs10944587	G	A	100	PASS	AC=1577;AF=0.314896;AN=5008;NS=2504;DP=18513;EAS_AF=0.4097;AMR_AF=0.3674;AFR_AF=0.1407;EUR_AF=0.3638;SAS_AF=0.365;AA=G|||;VT=SNP
6	93045432	rs78396538	A	G	100	PASS	AC=46;AF=0.0091853;AN=5008;NS=2504;DP=18540;EAS_AF=0;AMR_AF=0.0072;AFR_AF=0.0023;EUR_AF=0.0249;SAS_AF=0.0133;AA=A|||;VT=SNP
6	93045581	rs10214613	C	A	100	PASS	AC=489;AF=0.0976438;AN=5008;NS=2504;DP=20344;EAS_AF=0.0099;AMR_AF=0.0692;AFR_AF=0.1952;EUR_AF=0.1203;SAS_AF=0.0532;AA=C|||;VT=SNP
6	93045853	rs10214871	A	G	100	PASS	AC=489;AF=0.0976438;AN=5008;NS=2504;DP=16193;EAS_AF=0.0099;AMR_AF=0.0692;AFR_AF=0.1952;EUR_AF=0.1203;SAS_AF=0.0532;AA=A|||;VT=SNP
6	93046088	rs16885662	C	T	100	PASS	AC=489;AF=0.0976438;AN=5008;NS=2504;DP=14348;EAS_AF=0.0099;AMR_AF=0.0692;AFR_AF=0.1952;EUR_AF=0.1203;SAS_AF=0.0532;AA=C|||;VT=SNP
6	93046174	rs76392554	A	G	100	PASS	AC=952;AF=0.190096;AN=5008;NS=2504;DP=13279;EAS_AF=0.2163;AMR_AF=0.2406;AFR_AF=0.2837;EUR_AF=0.1272;SAS_AF=0.0654;AA=G|||;VT=SNP
6	93046453	rs76918494	G	T	100	PASS	AC=18;AF=0.00359425;AN=5008;NS=2504;DP=15724;EAS_AF=0;AMR_AF=0;AFR_AF=0.0008;EUR_AF=0.0129;SAS_AF=0.0041;AA=G|||;VT=SNP
6	93047105	rs3000470	C	T	100	PASS	AC=1737;AF=0.346845;AN=5008;NS=2504;DP=16829;EAS_AF=0.3155;AMR_AF=0.2867;AFR_AF=0.3933;EUR_AF=0.3767;SAS_AF=0.3282;AA=C|||;VT=SNP
6	93047883	rs4512196	G	A	100	PASS	AC=490;AF=0.0978435;AN=5008;NS=2504;DP=18853;EAS_AF=0.0099;AMR_AF=0.0706;AFR_AF=0.1952;EUR_AF=0.1203;SAS_AF=0.0532;AA=G|||;VT=SNP
6	93047916	rs4621609	C	G	100	PASS	AC=490;AF=0.0978435;AN=5008;NS=2504;DP=19972;EAS_AF=0.0099;AMR_AF=0.0706;AFR_AF=0.1952;EUR_AF=0.1203;SAS_AF=0.0532;AA=G|||;VT=SNP
6	93047987	rs10944588	T	C	100	PASS	AC=2093;AF=0.417931;AN=5008;NS=2504;DP=20940;EAS_AF=0.4683;AMR_AF=0.4611;AFR_AF=0.1702;EUR_AF=0.4871;SAS_AF=0.5992;AA=T|||;VT=SNP
6	93048056	rs17649743	T	A	100	PASS	AC=309;AF=0.0617013;AN=5008;NS=2504;DP=20629;EAS_AF=0.0099;AMR_AF=0.0634;AFR_AF=0.0628;EUR_AF=0.1193;SAS_AF=0.0532;AA=T|||;VT=SNP
6	93048195	rs4562111	A	G	100	PASS	AC=491;AF=0.0980431;AN=5008;NS=2504;DP=17652;EAS_AF=0.0109;AMR_AF=0.0706;AFR_AF=0.1952;EUR_AF=0.1203;SAS_AF=0.0532;AA=G|||;VT=SNP
6	93049265	rs7748567	C	T	100	PASS	AC=480;AF=0.0958466;AN=5008;NS=2504;DP=16236;EAS_AF=0.0099;AMR_AF=0.0663;AFR_AF=0.1899;EUR_AF=0.1203;SAS_AF=0.0532;AA=C|||;VT=SNP
6	93049399	rs16885673	T	C	100	PASS	AC=314;AF=0.0626997;AN=5008;NS=2504;DP=16018;EAS_AF=0.0099;AMR_AF=0.0634;AFR_AF=0.0666;EUR_AF=0.1193;SAS_AF=0.0532;AA=T|||;VT=SNP
6	93049770	rs2757037	A	C	100	PASS	AC=858;AF=0.171326;AN=5008;NS=2504;DP=16433;EAS_AF=0.1399;AMR_AF=0.2248;AFR_AF=0.0121;EUR_AF=0.3529;SAS_AF=0.1943;AA=A|||;VT=SNP
6	93049841	rs7744917	T	G	100	PASS	AC=493;AF=0.0984425;AN=5008;NS=2504;DP=16194;EAS_AF=0.0109;AMR_AF=0.0677;AFR_AF=0.1982;EUR_AF=0.1203;SAS_AF=0.0532;AA=G|||;VT=SNP
6	93049929	rs2757036	C	T	100	PASS	AC=1306;AF=0.260783;AN=5008;NS=2504;DP=17001;EAS_AF=0.3165;AMR_AF=0.2723;AFR_AF=0.0756;EUR_AF=0.3748;SAS_AF=0.3282;AA=C|||;VT=SNP
6	93050686	rs7764079	C	T	100	PASS	AC=480;AF=0.0958466;AN=5008;NS=2504;DP=16988;EAS_AF=0.0099;AMR_AF=0.0663;AFR_AF=0.1899;EUR_AF=0.1203;SAS_AF=0.0532;AA=C|||;VT=SNP
6	93050990	rs2067050	T	G	100	PASS	AC=493;AF=0.0984425;AN=5008;NS=2504;DP=17354;EAS_AF=0.0099;AMR_AF=0.0677;AFR_AF=0.1989;EUR_AF=0.1203;SAS_AF=0.0532;AA=T|||;VT=SNP
6	93051466	rs9451978	T	C	100	PASS	AC=493;AF=0.0984425;AN=5008;NS=2504;DP=14042;EAS_AF=0.0099;AMR_AF=0.0677;AFR_AF=0.1989;EUR_AF=0.1203;SAS_AF=0.0532;AA=C|||;VT=SNP
6	93053034	rs68043342	A	G	100	PASS	AC=2103;AF=0.419928;AN=5008;NS=2504;DP=14008;EAS_AF=0.4683;AMR_AF=0.464;AFR_AF=0.1793;EUR_AF=0.4831;SAS_AF=0.5992;AA=A|||;VT=SNP
6	93053579	rs2325436	A	G	100	PASS	AC=906;AF=0.180911;AN=5008;NS=2504;DP=15729;EAS_AF=0.2163;AMR_AF=0.2349;AFR_AF=0.2519;EUR_AF=0.1272;SAS_AF=0.0654;AA=G|||;VT=SNP
6	93053805	rs61034709	C	A	100	PASS	AC=940;AF=0.1877;AN=5008;NS=2504;DP=16872;EAS_AF=0.2163;AMR_AF=0.2378;AFR_AF=0.2761;EUR_AF=0.1272;SAS_AF=0.0654;AA=A|||;VT=SNP
6	93055147	rs7752452	G	A	100	PASS	AC=2817;AF=0.5625;AN=5008;NS=2504;DP=13341;EAS_AF=0.4772;AMR_AF=0.5418;AFR_AF=0.5318;EUR_AF=0.6123;SAS_AF=0.6554;AA=G|||;VT=SNP
6	93055239	rs12111166	C	A	100	PASS	AC=314;AF=0.0626997;AN=5008;NS=2504;DP=11926;EAS_AF=0.0099;AMR_AF=0.0634;AFR_AF=0.0666;EUR_AF=0.1193;SAS_AF=0.0532;AA=C|||;VT=SNP
6	93055357	rs2818126	C	T	100	PASS	AC=4711;AF=0.940695;AN=5008;NS=2504;DP=12509;EAS_AF=0.996;AMR_AF=0.8919;AFR_AF=0.9962;EUR_AF=0.8509;SAS_AF=0.9356;AA=T|||;VT=SNP
6	93055409	rs6915378	C	A	100	PASS	AC=2815;AF=0.562101;AN=5008;NS=2504;DP=11907;EAS_AF=0.4772;AMR_AF=0.5418;AFR_AF=0.531;EUR_AF=0.6123;SAS_AF=0.6544;AA=A|||;VT=SNP
6	93055517	rs2757035	T	G	100	PASS	AC=3706;AF=0.740016;AN=5008;NS=2504;DP=12558;EAS_AF=0.6845;AMR_AF=0.7291;AFR_AF=0.9304;EUR_AF=0.6233;SAS_AF=0.6677;AA=G|||;VT=SNP
6	93056667	rs10944589	A	G	100	PASS	AC=1578;AF=0.315096;AN=5008;NS=2504;DP=15408;EAS_AF=0.4087;AMR_AF=0.3689;AFR_AF=0.1619;EUR_AF=0.3419;SAS_AF=0.3599;AA=A|||;VT=SNP
6	93058412	rs72920816	T	C	100	PASS	AC=314;AF=0.0626997;AN=5008;NS=2504;DP=16637;EAS_AF=0.0099;AMR_AF=0.0634;AFR_AF=0.0666;EUR_AF=0.1193;SAS_AF=0.0532;AA=T|||;VT=SNP
6	93058562	rs67975551	C	T	100	PASS	AC=747;AF=0.149161;AN=5008;NS=2504;DP=16003;EAS_AF=0.0585;AMR_AF=0.1052;AFR_AF=0.1732;EUR_AF=0.1491;SAS_AF=0.2413;AA=C|||;VT=SNP
6	93058563	rs72920819	T	C	100	PASS	AC=523;AF=0.104433;AN=5008;NS=2504;DP=16000;EAS_AF=0.0585;AMR_AF=0.0951;AFR_AF=0.0182;EUR_AF=0.1402;SAS_AF=0.2382;AA=T|||;VT=SNP
6	93058636	rs2757034	G	A	100	PASS	AC=4965;AF=0.991414;AN=5008;NS=2504;DP=15369;EAS_AF=1;AMR_AF=0.9741;AFR_AF=1;EUR_AF=0.9761;SAS_AF=0.999;AA=A|||;VT=SNP
6	93058675	rs72920821	C	T	100	PASS	AC=314;AF=0.0626997;AN=5008;NS=2504;DP=14980;EAS_AF=0.0099;AMR_AF=0.0634;AFR_AF=0.0666;EUR_AF=0.1193;SAS_AF=0.0532;AA=C|||;VT=SNP
6	93058881	rs6454898	G	A	100	PASS	AC=3296;AF=0.658147;AN=5008;NS=2504;DP=15675;EAS_AF=0.6845;AMR_AF=0.7147;AFR_AF=0.6309;EUR_AF=0.6193;SAS_AF=0.6677;AA=A|||;VT=SNP
6	93059146	rs79193241	C	T	100	PASS	AC=24;AF=0.00479233;AN=5008;NS=2504;DP=15097;EAS_AF=0;AMR_AF=0.0101;AFR_AF=0.0015;EUR_AF=0.0129;SAS_AF=0.002;AA=C|||;VT=SNP
6	93059537	rs72920824	G	A	100	PASS	AC=314;AF=0.0626997;AN=5008;NS=2504;DP=17472;EAS_AF=0.0099;AMR_AF=0.0634;AFR_AF=0.0666;EUR_AF=0.1193;SAS_AF=0.0532;AA=G|||;VT=SNP
6	93059553	rs2818124	T	C	100	PASS	AC=3706;AF=0.740016;AN=5008;NS=2504;DP=17899;EAS_AF=0.6845;AMR_AF=0.7291;AFR_AF=0.9304;EUR_AF=0.6233;SAS_AF=0.6677;AA=C|||;VT=SNP
6	93059958	rs140865935	T	C	100	PASS	AC=17;AF=0.00339457;AN=5008;NS=2504;DP=19055;EAS_AF=0;AMR_AF=0.0072;AFR_AF=0;EUR_AF=0.0109;SAS_AF=0.001;AA=T|||;VT=SNP
6	93060031	rs12663890	G	C	100	PASS	AC=2075;AF=0.414337;AN=5008;NS=2504;DP=20163;EAS_AF=0.4187;AMR_AF=0.4366;AFR_AF=0.3638;EUR_AF=0.4622;SAS_AF=0.4131;AA=C|||;VT=SNP
6	93060474	rs12207654	G	T	100	PASS	AC=1576;AF=0.314696;AN=5008;NS=2504;DP=19074;EAS_AF=0.4077;AMR_AF=0.3689;AFR_AF=0.1611;EUR_AF=0.3419;SAS_AF=0.3599;AA=G|||;VT=SNP
6	93061104	rs13204413	A	G	100	PASS	AC=528;AF=0.105431;AN=5008;NS=2504;DP=14889;EAS_AF=0.0585;AMR_AF=0.0951;AFR_AF=0.0234;EUR_AF=0.1412;SAS_AF=0.2352;AA=A|||;VT=SNP
6	93061292	rs72920828	C	T	100	PASS	AC=37;AF=0.00738818;AN=5008;NS=2504;DP=15571;EAS_AF=0;AMR_AF=0.0058;AFR_AF=0.0015;EUR_AF=0.0298;SAS_AF=0.001;AA=C|||;VT=SNP
6	93061892	rs117881253	A	G	100	PASS	AC=29;AF=0.00579073;AN=5008;NS=2504;DP=21297;EAS_AF=0;AMR_AF=0.0115;AFR_AF=0;EUR_AF=0.0169;SAS_AF=0.0041;AA=A|||;VT=SNP
6	93062083	rs12191471	T	C	100	PASS	AC=1711;AF=0.341653;AN=5008;NS=2504;DP=18130;EAS_AF=0.37;AMR_AF=0.3732;AFR_AF=0.2905;EUR_AF=0.3429;SAS_AF=0.3579;AA=T|||;VT=SNP
6	93062175	rs12211170	C	T	100	PASS	AC=2026;AF=0.404553;AN=5008;NS=2504;DP=20151;EAS_AF=0.38;AMR_AF=0.4366;AFR_AF=0.3578;EUR_AF=0.4622;SAS_AF=0.411;AA=C|||;VT=SNP
6	93062702	rs9451980	T	C	100	PASS	AC=2026;AF=0.404553;AN=5008;NS=2504;DP=17617;EAS_AF=0.38;AMR_AF=0.4366;AFR_AF=0.3578;EUR_AF=0.4622;SAS_AF=0.411;AA=T|||;VT=SNP
6	93063027	rs11969489	C	T	100	PASS	AC=2026;AF=0.404553;AN=5008;NS=2504;DP=16265;EAS_AF=0.38;AMR_AF=0.4366;AFR_AF=0.3578;EUR_AF=0.4622;SAS_AF=0.411;AA=C|||;VT=SNP
6	93063077	rs11964502	A	G	100	PASS	AC=314;AF=0.0626997;AN=5008;NS=2504;DP=17178;EAS_AF=0.0099;AMR_AF=0.0634;AFR_AF=0.0666;EUR_AF=0.1193;SAS_AF=0.0532;AA=A|||;VT=SNP
6	93063180	rs13198951	T	C	100	PASS	AC=527;AF=0.105232;AN=5008;NS=2504;DP=16773;EAS_AF=0.0585;AMR_AF=0.0951;AFR_AF=0.0234;EUR_AF=0.1402;SAS_AF=0.2352;AA=T|||;VT=SNP
6	93063371	rs7749224	T	C	100	PASS	AC=2026;AF=0.404553;AN=5008;NS=2504;DP=16222;EAS_AF=0.38;AMR_AF=0.4366;AFR_AF=0.3578;EUR_AF=0.4622;SAS_AF=0.411;AA=C|||;VT=SNP
6	93064006	rs2325437	C	G	100	PASS	AC=527;AF=0.105232;AN=5008;NS=2504;DP=17222;EAS_AF=0.0585;AMR_AF=0.0951;AFR_AF=0.0234;EUR_AF=0.1402;SAS_AF=0.2352;AA=C|||;VT=SNP
6	93064322	rs55871834	C	A	100	PASS	AC=314;AF=0.0626997;AN=5008;NS=2504;DP=17685;EAS_AF=0.0099;AMR_AF=0.0634;AFR_AF=0.0666;EUR_AF=0.1193;SAS_AF=0.0532;AA=C|||;VT=SNP
6	93064470	rs4383783	A	T	100	PASS	AC=528;AF=0.105431;AN=5008;NS=2504;DP=15750;EAS_AF=0.0585;AMR_AF=0.0951;AFR_AF=0.0234;EUR_AF=0.1412;SAS_AF=0.2352;AA=A|||;VT=SNP
6	93065336	rs7739625	C	T	100	PASS	AC=2026;AF=0.404553;AN=5008;NS=2504;DP=15405;EAS_AF=0.38;AMR_AF=0.4366;AFR_AF=0.3578;EUR_AF=0.4622;SAS_AF=0.411;AA=C|||;VT=SNP
6	93066707	rs12199318	T	G	100	PASS	AC=2027;AF=0.404752;AN=5008;NS=2504;DP=18217;EAS_AF=0.38;AMR_AF=0.438;AFR_AF=0.3578;EUR_AF=0.4622;SAS_AF=0.411;AA=G|||;VT=SNP
6	93067478	rs142946458	A	G	100	PASS	AC=41;AF=0.0081869;AN=5008;NS=2504;DP=13690;EAS_AF=0;AMR_AF=0.0072;AFR_AF=0.0023;EUR_AF=0.0278;SAS_AF=0.0051;AA=A|||;VT=SNP
6	93067628	rs10944590	T	A	100	PASS	AC=1508;AF=0.301118;AN=5008;NS=2504;DP=10110;EAS_AF=0.371;AMR_AF=0.3646;AFR_AF=0.1407;EUR_AF=0.3429;SAS_AF=0.3579;AA=T|||;VT=SNP
6	93067915	rs679421	T	C	100	PASS	AC=862;AF=0.172125;AN=5008;NS=2504;DP=15139;EAS_AF=0.246;AMR_AF=0.1844;AFR_AF=0.3374;EUR_AF=0.0179;SAS_AF=0.0225;AA=T|||;VT=SNP
6	93067918	rs685774	G	A	100	PASS	AC=3453;AF=0.689497;AN=5008;NS=2504;DP=15189;EAS_AF=0.6845;AMR_AF=0.7219;AFR_AF=0.7443;EUR_AF=0.6213;SAS_AF=0.6677;AA=N|||;VT=SNP
6	93067967	rs140376360	G	A	100	PASS	AC=33;AF=0.00658946;AN=5008;NS=2504;DP=15443;EAS_AF=0.001;AMR_AF=0.0101;AFR_AF=0;EUR_AF=0.0219;SAS_AF=0.0031;AA=G|||;VT=SNP
6	93068305	rs1570258	G	A	100	PASS	AC=2059;AF=0.411142;AN=5008;NS=2504;DP=11477;EAS_AF=0.4296;AMR_AF=0.464;AFR_AF=0.18;EUR_AF=0.4831;SAS_AF=0.593;AA=G|||;VT=SNP
6	93068572	rs16885721	A	G	100	PASS	AC=491;AF=0.0980431;AN=5008;NS=2504;DP=8882;EAS_AF=0.0099;AMR_AF=0.0692;AFR_AF=0.1967;EUR_AF=0.1203;SAS_AF=0.0532;AA=G|||;VT=SNP
6	93069066	rs56327433	C	T	100	PASS	AC=169;AF=0.033746;AN=5008;NS=2504;DP=14986;EAS_AF=0.001;AMR_AF=0.0562;AFR_AF=0.0061;EUR_AF=0.0905;SAS_AF=0.0307;AA=C|||;VT=SNP
6	93069194	rs67579384	C	T	100	PASS	AC=521;AF=0.104034;AN=5008;NS=2504;DP=14101;EAS_AF=0.0585;AMR_AF=0.0951;AFR_AF=0.0182;EUR_AF=0.1412;SAS_AF=0.2352;AA=C|||;VT=SNP
6	93069270	rs66502204	C	A	100	PASS	AC=521;AF=0.104034;AN=5008;NS=2504;DP=14639;EAS_AF=0.0585;AMR_AF=0.0951;AFR_AF=0.0182;EUR_AF=0.1412;SAS_AF=0.2352;AA=C|||;VT=SNP
6	93070722	rs78582046	G	T	100	PASS	AC=71;AF=0.0141773;AN=5008;NS=2504;DP=15416;EAS_AF=0;AMR_AF=0.0086;AFR_AF=0;EUR_AF=0.0179;SAS_AF=0.0481;AA=G|||;VT=SNP
6	93071015	rs6927251	T	C	100	PASS	AC=2026;AF=0.404553;AN=5008;NS=2504;DP=19359;EAS_AF=0.38;AMR_AF=0.4366;AFR_AF=0.3578;EUR_AF=0.4622;SAS_AF=0.411;AA=C|||;VT=SNP
6	93071096	rs6904804	C	T	100	PASS	AC=2026;AF=0.404553;AN=5008;NS=2504;DP=18229;EAS_AF=0.38;AMR_AF=0.4366;AFR_AF=0.3578;EUR_AF=0.4622;SAS_AF=0.411;AA=T|||;VT=SNP
6	93071885	rs111704893	G	C	100	PASS	AC=28;AF=0.00559105;AN=5008;NS=2504;DP=18771;EAS_AF=0;AMR_AF=0.0101;AFR_AF=0.0023;EUR_AF=0.0149;SAS_AF=0.0031;AA=G|||;VT=SNP
6	93071914	rs626653	C	A	100	PASS	AC=4962;AF=0.990815;AN=5008;NS=2504;DP=18653;EAS_AF=1;AMR_AF=0.9726;AFR_AF=1;EUR_AF=0.9742;SAS_AF=0.999;AA=c|||;VT=SNP
6	93071921	rs142122294	T	G	100	PASS	AC=41;AF=0.0081869;AN=5008;NS=2504;DP=18835;EAS_AF=0;AMR_AF=0.0072;AFR_AF=0.0023;EUR_AF=0.0278;SAS_AF=0.0051;AA=T|||;VT=SNP
6	93072061	rs930028	A	G	100	PASS	AC=2025;AF=0.404353;AN=5008;NS=2504;DP=20373;EAS_AF=0.38;AMR_AF=0.4366;AFR_AF=0.357;EUR_AF=0.4622;SAS_AF=0.411;AA=G|||;VT=SNP
6	93072394	rs11967212	A	G	100	PASS	AC=316;AF=0.063099;AN=5008;NS=2504;DP=18091;EAS_AF=0.0099;AMR_AF=0.0634;AFR_AF=0.0666;EUR_AF=0.1213;SAS_AF=0.0532;AA=A|||;VT=SNP
6	93072504	rs7769347	T	C	100	PASS	AC=2027;AF=0.404752;AN=5008;NS=2504;DP=17223;EAS_AF=0.38;AMR_AF=0.4366;AFR_AF=0.357;EUR_AF=0.4622;SAS_AF=0.4131;AA=T|||;VT=SNP
6	93072547	rs16885728	A	T	100	PASS	AC=686;AF=0.136981;AN=5008;NS=2504;DP=17746;EAS_AF=0.2728;AMR_AF=0.2133;AFR_AF=0.0098;EUR_AF=0.0815;SAS_AF=0.1718;AA=A|||;VT=SNP
6	93072687	rs16885729	T	C	100	PASS	AC=686;AF=0.136981;AN=5008;NS=2504;DP=16878;EAS_AF=0.2728;AMR_AF=0.2133;AFR_AF=0.0098;EUR_AF=0.0815;SAS_AF=0.1718;AA=T|||;VT=SNP
6	93073425	rs609578	G	A	100	PASS	AC=3695;AF=0.737819;AN=5008;NS=2504;DP=17896;EAS_AF=0.6835;AMR_AF=0.7291;AFR_AF=0.9228;EUR_AF=0.6233;SAS_AF=0.6677;AA=A|||;VT=SNP
6	93074574	rs10806455	T	C	100	PASS	AC=2025;AF=0.404353;AN=5008;NS=2504;DP=16001;EAS_AF=0.379;AMR_AF=0.4366;AFR_AF=0.357;EUR_AF=0.4622;SAS_AF=0.4121;AA=C|||;VT=SNP
6	93074961	rs34285065	A	C	100	PASS	AC=522;AF=0.104233;AN=5008;NS=2504;DP=19014;EAS_AF=0.0585;AMR_AF=0.0951;AFR_AF=0.0182;EUR_AF=0.1421;SAS_AF=0.2352;AA=A|||;VT=SNP
6	93075047	rs666691	C	T	100	PASS	AC=2027;AF=0.404752;AN=5008;NS=2504;DP=18364;EAS_AF=0.379;AMR_AF=0.4352;AFR_AF=0.357;EUR_AF=0.4642;SAS_AF=0.4131;AA=C|||;VT=SNP
6	93075422	rs664900	T	C	100	PASS	AC=2028;AF=0.404952;AN=5008;NS=2504;DP=18438;EAS_AF=0.379;AMR_AF=0.4366;AFR_AF=0.357;EUR_AF=0.4642;SAS_AF=0.4131;AA=C|||;VT=SNP
6	93075987	rs658341	A	G	100	PASS	AC=3715;AF=0.741813;AN=5008;NS=2504;DP=16631;EAS_AF=0.6815;AMR_AF=0.7291;AFR_AF=0.9387;EUR_AF=0.6243;SAS_AF=0.6677;AA=g|||;VT=SNP
6	93076054	rs658250	A	G	100	PASS	AC=2028;AF=0.404952;AN=5008;NS=2504;DP=17099;EAS_AF=0.379;AMR_AF=0.4366;AFR_AF=0.357;EUR_AF=0.4642;SAS_AF=0.4131;AA=A|||;VT=SNP
6	93076386	rs650556	T	C	100	PASS	AC=2028;AF=0.404952;AN=5008;NS=2504;DP=17223;EAS_AF=0.379;AMR_AF=0.4366;AFR_AF=0.357;EUR_AF=0.4642;SAS_AF=0.4131;AA=T|||;VT=SNP
6	93076683	rs649194	C	T	100	PASS	AC=3244;AF=0.647764;AN=5008;NS=2504;DP=15937;EAS_AF=0.6815;AMR_AF=0.7089;AFR_AF=0.6036;EUR_AF=0.6153;SAS_AF=0.6626;AA=T|||;VT=SNP
6	93076793	rs72920862	C	T	100	PASS	AC=318;AF=0.0634984;AN=5008;NS=2504;DP=14136;EAS_AF=0.0099;AMR_AF=0.0634;AFR_AF=0.0673;EUR_AF=0.1203;SAS_AF=0.0552;AA=C|||;VT=SNP
6	93077500	rs634940	G	T	100	PASS	AC=632;AF=0.126198;AN=5008;NS=2504;DP=15199;EAS_AF=0.0139;AMR_AF=0.1427;AFR_AF=0.1044;EUR_AF=0.2435;SAS_AF=0.1391;AA=G|||;VT=SNP
6	93077532	rs641264	A	G	100	PASS	AC=2028;AF=0.404952;AN=5008;NS=2504;DP=15674;EAS_AF=0.379;AMR_AF=0.4366;AFR_AF=0.357;EUR_AF=0.4642;SAS_AF=0.4131;AA=G|||;VT=SNP
6	93078230	rs621744	C	T	100	PASS	AC=3776;AF=0.753994;AN=5008;NS=2504;DP=15871;EAS_AF=0.6815;AMR_AF=0.7334;AFR_AF=0.9826;EUR_AF=0.6243;SAS_AF=0.6677;AA=c|||;VT=SNP
6	93078243	rs621715	C	T	100	PASS	AC=3244;AF=0.647764;AN=5008;NS=2504;DP=16091;EAS_AF=0.6815;AMR_AF=0.7089;AFR_AF=0.6036;EUR_AF=0.6153;SAS_AF=0.6626;AA=T|||;VT=SNP
6	93078433	rs627023	C	A	100	PASS	AC=2028;AF=0.404952;AN=5008;NS=2504;DP=15897;EAS_AF=0.379;AMR_AF=0.4366;AFR_AF=0.357;EUR_AF=0.4642;SAS_AF=0.4131;AA=C|||;VT=SNP
6	93078446	rs627007	A	G	100	PASS	AC=1979;AF=0.395168;AN=5008;NS=2504;DP=16180;EAS_AF=0.379;AMR_AF=0.4366;AFR_AF=0.357;EUR_AF=0.4642;SAS_AF=0.363;AA=G|||;VT=SNP
6	93078677	rs619820	G	T	100	PASS	AC=3310;AF=0.660942;AN=5008;NS=2504;DP=17826;EAS_AF=0.6815;AMR_AF=0.7118;AFR_AF=0.652;EUR_AF=0.6153;SAS_AF=0.6626;AA=T|||;VT=SNP
6	93079355	rs589818	A	G	100	PASS	AC=2029;AF=0.405152;AN=5008;NS=2504;DP=16664;EAS_AF=0.379;AMR_AF=0.4366;AFR_AF=0.3578;EUR_AF=0.4642;SAS_AF=0.4131;AA=A|||;VT=SNP
6	93079838	rs35472810	C	G	100	PASS	AC=522;AF=0.104233;AN=5008;NS=2504;DP=17125;EAS_AF=0.0585;AMR_AF=0.0951;AFR_AF=0.0182;EUR_AF=0.1421;SAS_AF=0.2352;AA=G|||;VT=SNP
6	93079868	rs599787	T	A	100	PASS	AC=2028;AF=0.404952;AN=5008;NS=2504;DP=17149;EAS_AF=0.379;AMR_AF=0.4366;AFR_AF=0.357;EUR_AF=0.4642;SAS_AF=0.4131;AA=T|||;VT=SNP
6	93079889	rs685118	T	C	100	PASS	AC=2028;AF=0.404952;AN=5008;NS=2504;DP=17874;EAS_AF=0.379;AMR_AF=0.4366;AFR_AF=0.357;EUR_AF=0.4642;SAS_AF=0.4131;AA=C|||;VT=SNP
6	93079959	rs10485151	G	A	100	PASS	AC=522;AF=0.104233;AN=5008;NS=2504;DP=19328;EAS_AF=0.0585;AMR_AF=0.0951;AFR_AF=0.0182;EUR_AF=0.1421;SAS_AF=0.2352;AA=G|||;VT=SNP
6	93080120	rs683850	A	T	100	PASS	AC=2028;AF=0.404952;AN=5008;NS=2504;DP=19660;EAS_AF=0.379;AMR_AF=0.4366;AFR_AF=0.357;EUR_AF=0.4642;SAS_AF=0.4131;AA=T|||;VT=SNP
6	93081102	rs76441787	A	G	100	PASS	AC=62;AF=0.0123802;AN=5008;NS=2504;DP=15427;EAS_AF=0.0208;AMR_AF=0.013;AFR_AF=0.0008;EUR_AF=0.0288;SAS_AF=0.002;AA=A|||;VT=SNP
6	93081161	rs668833	T	G	100	PASS	AC=1710;AF=0.341454;AN=5008;NS=2504;DP=17594;EAS_AF=0.369;AMR_AF=0.3732;AFR_AF=0.2897;EUR_AF=0.3439;SAS_AF=0.3579;AA=T|||;VT=SNP
6	93081335	rs582993	G	A	100	PASS	AC=1709;AF=0.341254;AN=5008;NS=2504;DP=16446;EAS_AF=0.369;AMR_AF=0.3732;AFR_AF=0.289;EUR_AF=0.3439;SAS_AF=0.3579;AA=G|||;VT=SNP
6	93081794	rs678394	A	G	100	PASS	AC=2028;AF=0.404952;AN=5008;NS=2504;DP=20042;EAS_AF=0.379;AMR_AF=0.4366;AFR_AF=0.357;EUR_AF=0.4642;SAS_AF=0.4131;AA=G|||;VT=SNP
6	93081848	rs678303	T	A	100	PASS	AC=2028;AF=0.404952;AN=5008;NS=2504;DP=20762;EAS_AF=0.379;AMR_AF=0.4366;AFR_AF=0.357;EUR_AF=0.4642;SAS_AF=0.4131;AA=A|||;VT=SNP
6	93082423	rs72920874	T	A	100	PASS	AC=312;AF=0.0623003;AN=5008;NS=2504;DP=17086;EAS_AF=0.0099;AMR_AF=0.0634;AFR_AF=0.0628;EUR_AF=0.1203;SAS_AF=0.0552;AA=T|||;VT=SNP
6	93082436	rs72920877	A	G	100	PASS	AC=515;AF=0.102835;AN=5008;NS=2504;DP=16800;EAS_AF=0.0099;AMR_AF=0.0706;AFR_AF=0.2118;EUR_AF=0.1213;SAS_AF=0.0552;AA=A|||;VT=SNP
6	93083349	rs2818157	G	A	100	PASS	AC=899;AF=0.179513;AN=5008;NS=2504;DP=19349;EAS_AF=0.0099;AMR_AF=0.0879;AFR_AF=0.4826;EUR_AF=0.1302;SAS_AF=0.0603;AA=G|||;VT=SNP
6	93084512	rs72920882	C	A	100	PASS	AC=305;AF=0.0609026;AN=5008;NS=2504;DP=15259;EAS_AF=0.0079;AMR_AF=0.0634;AFR_AF=0.059;EUR_AF=0.1203;SAS_AF=0.0552;AA=C|||;VT=SNP
6	93084601	rs2757031	T	A	100	PASS	AC=897;AF=0.179113;AN=5008;NS=2504;DP=15456;EAS_AF=0.0079;AMR_AF=0.0879;AFR_AF=0.4826;EUR_AF=0.1302;SAS_AF=0.0603;AA=T|||;VT=SNP
6	93085668	rs11966890	T	A	100	PASS	AC=523;AF=0.104433;AN=5008;NS=2504;DP=13051;EAS_AF=0.0585;AMR_AF=0.0951;AFR_AF=0.0182;EUR_AF=0.1421;SAS_AF=0.2362;AA=T|||;VT=SNP
6	93085735	rs603275	C	A	100	PASS	AC=2439;AF=0.487021;AN=5008;NS=2504;DP=15150;EAS_AF=0.379;AMR_AF=0.4568;AFR_AF=0.6467;EUR_AF=0.4732;SAS_AF=0.4182;AA=C|||;VT=SNP
6	93085765	rs603244	A	T	100	PASS	AC=2472;AF=0.49361;AN=5008;NS=2504;DP=14692;EAS_AF=0.379;AMR_AF=0.4597;AFR_AF=0.6702;EUR_AF=0.4732;SAS_AF=0.4182;AA=T|||;VT=SNP
6	93085919	rs596025	T	C	100	PASS	AC=3712;AF=0.741214;AN=5008;NS=2504;DP=14411;EAS_AF=0.6815;AMR_AF=0.7291;AFR_AF=0.9365;EUR_AF=0.6243;SAS_AF=0.6677;AA=C|||;VT=SNP
6	93086237	rs189759288	G	A	100	PASS	AC=15;AF=0.00299521;AN=5008;NS=2504;DP=15809;EAS_AF=0;AMR_AF=0.0014;AFR_AF=0.0008;EUR_AF=0.0109;SAS_AF=0.002;AA=g|||;VT=SNP
6	93086694	rs35442480	T	A	100	PASS	AC=522;AF=0.104233;AN=5008;NS=2504;DP=16843;EAS_AF=0.0585;AMR_AF=0.0951;AFR_AF=0.0182;EUR_AF=0.1421;SAS_AF=0.2352;AA=T|||;VT=SNP
6	93087213	rs11965616	G	A	100	PASS	AC=522;AF=0.104233;AN=5008;NS=2504;DP=17081;EAS_AF=0.0585;AMR_AF=0.0951;AFR_AF=0.0182;EUR_AF=0.1421;SAS_AF=0.2352;AA=G|||;VT=SNP
6	93087905	rs674194	C	T	100	PASS	AC=2473;AF=0.49381;AN=5008;NS=2504;DP=16659;EAS_AF=0.379;AMR_AF=0.4597;AFR_AF=0.671;EUR_AF=0.4732;SAS_AF=0.4182;AA=T|||;VT=SNP
6	93088111	rs679642	G	A	100	PASS	AC=2473;AF=0.49381;AN=5008;NS=2504;DP=16330;EAS_AF=0.379;AMR_AF=0.4597;AFR_AF=0.671;EUR_AF=0.4732;SAS_AF=0.4182;AA=A|||;VT=SNP
6	93088277	rs672749	C	T	100	PASS	AC=2473;AF=0.49381;AN=5008;NS=2504;DP=17500;EAS_AF=0.379;AMR_AF=0.4597;AFR_AF=0.671;EUR_AF=0.4732;SAS_AF=0.4182;AA=T|||;VT=SNP
6	93088300	rs678804	A	C	100	PASS	AC=1413;AF=0.282149;AN=5008;NS=2504;DP=17525;EAS_AF=0.3204;AMR_AF=0.3646;AFR_AF=0.1634;EUR_AF=0.337;SAS_AF=0.2883;AA=A|||;VT=SNP
6	93088385	rs678340	A	T	100	PASS	AC=2439;AF=0.487021;AN=5008;NS=2504;DP=17683;EAS_AF=0.379;AMR_AF=0.4568;AFR_AF=0.6467;EUR_AF=0.4732;SAS_AF=0.4182;AA=A|||;VT=SNP
6	93088508	rs72920893	A	G	100	PASS	AC=36;AF=0.0071885;AN=5008;NS=2504;DP=18789;EAS_AF=0;AMR_AF=0.0058;AFR_AF=0.0015;EUR_AF=0.0288;SAS_AF=0.001;AA=A|||;VT=SNP
6	93088664	rs670889	T	C	100	PASS	AC=2439;AF=0.487021;AN=5008;NS=2504;DP=18637;EAS_AF=0.379;AMR_AF=0.4568;AFR_AF=0.6467;EUR_AF=0.4732;SAS_AF=0.4182;AA=T|||;VT=SNP
6	93088670	rs666621	G	C	100	PASS	AC=1543;AF=0.308107;AN=5008;NS=2504;DP=18430;EAS_AF=0.371;AMR_AF=0.3689;AFR_AF=0.1649;EUR_AF=0.3429;SAS_AF=0.3579;AA=G|||;VT=SNP
6	93089140	rs641961	C	T	100	PASS	AC=2473;AF=0.49381;AN=5008;NS=2504;DP=17881;EAS_AF=0.379;AMR_AF=0.4597;AFR_AF=0.671;EUR_AF=0.4732;SAS_AF=0.4182;AA=T|||;VT=SNP
6	93089247	rs641530	T	C	100	PASS	AC=2473;AF=0.49381;AN=5008;NS=2504;DP=16095;EAS_AF=0.379;AMR_AF=0.4597;AFR_AF=0.671;EUR_AF=0.4732;SAS_AF=0.4182;AA=C|||;VT=SNP
6	93089263	rs664276	A	G	100	PASS	AC=3640;AF=0.726837;AN=5008;NS=2504;DP=16041;EAS_AF=0.6815;AMR_AF=0.7262;AFR_AF=0.8828;EUR_AF=0.6243;SAS_AF=0.6687;AA=G|||;VT=SNP
6	93089653	rs639759	T	C	100	PASS	AC=2439;AF=0.487021;AN=5008;NS=2504;DP=15075;EAS_AF=0.379;AMR_AF=0.4568;AFR_AF=0.6467;EUR_AF=0.4732;SAS_AF=0.4182;AA=T|||;VT=SNP
6	93090367	rs648757	A	G	100	PASS	AC=2406;AF=0.480431;AN=5008;NS=2504;DP=15388;EAS_AF=0.379;AMR_AF=0.4568;AFR_AF=0.6225;EUR_AF=0.4722;SAS_AF=0.4182;AA=G|||;VT=SNP
6	93090863	rs613786	C	T	100	PASS	AC=2439;AF=0.487021;AN=5008;NS=2504;DP=17367;EAS_AF=0.379;AMR_AF=0.4568;AFR_AF=0.6467;EUR_AF=0.4732;SAS_AF=0.4182;AA=C|||;VT=SNP
6	93091430	rs633887	A	G	100	PASS	AC=3639;AF=0.726637;AN=5008;NS=2504;DP=18694;EAS_AF=0.6815;AMR_AF=0.7262;AFR_AF=0.8828;EUR_AF=0.6243;SAS_AF=0.6677;AA=G|||;VT=SNP
6	93092366	rs596849	T	C	100	PASS	AC=2484;AF=0.496006;AN=5008;NS=2504;DP=16040;EAS_AF=0.379;AMR_AF=0.4597;AFR_AF=0.6785;EUR_AF=0.4732;SAS_AF=0.4192;AA=C|||;VT=SNP
6	93093098	rs112884769	C	T	100	PASS	AC=95;AF=0.0189696;AN=5008;NS=2504;DP=17746;EAS_AF=0;AMR_AF=0.0288;AFR_AF=0.0015;EUR_AF=0.0666;SAS_AF=0.0061;AA=C|||;VT=SNP
6	93093117	rs72922607	C	A	100	PASS	AC=180;AF=0.0359425;AN=5008;NS=2504;DP=17779;EAS_AF=0.0099;AMR_AF=0.0432;AFR_AF=0.0091;EUR_AF=0.0765;SAS_AF=0.0521;AA=C|||;VT=SNP
6	93093442	rs2555763	G	A	100	PASS	AC=933;AF=0.186302;AN=5008;NS=2504;DP=14772;EAS_AF=0.0099;AMR_AF=0.0908;AFR_AF=0.5068;EUR_AF=0.1302;SAS_AF=0.0603;AA=G|||;VT=SNP
6	93093861	rs2757029	G	T	100	PASS	AC=899;AF=0.179513;AN=5008;NS=2504;DP=14288;EAS_AF=0.0099;AMR_AF=0.0879;AFR_AF=0.4826;EUR_AF=0.1302;SAS_AF=0.0603;AA=G|||;VT=SNP
6	93094535	rs56293068	G	C	100	PASS	AC=311;AF=0.0621006;AN=5008;NS=2504;DP=18220;EAS_AF=0.0099;AMR_AF=0.0634;AFR_AF=0.062;EUR_AF=0.1203;SAS_AF=0.0552;AA=G|||;VT=SNP
6	93094616	rs673613	T	C	100	PASS	AC=2440;AF=0.48722;AN=5008;NS=2504;DP=17439;EAS_AF=0.379;AMR_AF=0.4568;AFR_AF=0.6467;EUR_AF=0.4732;SAS_AF=0.4192;AA=T|||;VT=SNP
6	93094668	rs72922612	T	G	100	PASS	AC=34;AF=0.00678914;AN=5008;NS=2504;DP=16740;EAS_AF=0;AMR_AF=0.0115;AFR_AF=0;EUR_AF=0.0149;SAS_AF=0.0112;AA=T|||;VT=SNP
6	93094746	rs2818156	A	G	100	PASS	AC=2465;AF=0.492212;AN=5008;NS=2504;DP=15975;EAS_AF=0.379;AMR_AF=0.4568;AFR_AF=0.671;EUR_AF=0.4662;SAS_AF=0.4192;AA=G|||;VT=SNP
6	93094870	rs142094351	T	C	100	PASS	AC=17;AF=0.00339457;AN=5008;NS=2504;DP=16357;EAS_AF=0;AMR_AF=0.0029;AFR_AF=0;EUR_AF=0.0109;SAS_AF=0.0041;AA=T|||;VT=SNP
6	93094898	rs1896233	G	A	100	PASS	AC=3702;AF=0.739217;AN=5008;NS=2504;DP=15964;EAS_AF=0.6815;AMR_AF=0.7262;AFR_AF=0.9357;EUR_AF=0.6173;SAS_AF=0.6677;AA=A|||;VT=SNP
6	93095007	rs12207428	G	A	100	PASS	AC=91;AF=0.0181709;AN=5008;NS=2504;DP=15874;EAS_AF=0.001;AMR_AF=0.0331;AFR_AF=0.0038;EUR_AF=0.0507;SAS_AF=0.0112;AA=G|||;VT=SNP
6	93095242	rs660680	T	C	100	PASS	AC=2441;AF=0.48742;AN=5008;NS=2504;DP=17862;EAS_AF=0.379;AMR_AF=0.4568;AFR_AF=0.6467;EUR_AF=0.4742;SAS_AF=0.4192;AA=T|||;VT=SNP
6	93095796	rs647693	T	C	100	PASS	AC=3640;AF=0.726837;AN=5008;NS=2504;DP=19437;EAS_AF=0.6815;AMR_AF=0.7248;AFR_AF=0.8828;EUR_AF=0.6252;SAS_AF=0.6687;AA=C|||;VT=SNP
6	93095804	rs647677	T	G	100	PASS	AC=2476;AF=0.494409;AN=5008;NS=2504;DP=19627;EAS_AF=0.379;AMR_AF=0.4597;AFR_AF=0.671;EUR_AF=0.4751;SAS_AF=0.4192;AA=G|||;VT=SNP
6	93096959	rs72922629	T	G	100	PASS	AC=445;AF=0.0888578;AN=5008;NS=2504;DP=18164;EAS_AF=0.124;AMR_AF=0.111;AFR_AF=0.0318;EUR_AF=0.1103;SAS_AF=0.092;AA=T|||;VT=SNP
6	93097176	rs711290	C	G	100	PASS	AC=3101;AF=0.619209;AN=5008;NS=2504;DP=15909;EAS_AF=0.4851;AMR_AF=0.585;AFR_AF=0.6944;EUR_AF=0.6332;SAS_AF=0.6656;AA=G|||;VT=SNP
6	93098424	rs147725201	G	A	100	PASS	AC=358;AF=0.0714856;AN=5008;NS=2504;DP=20969;EAS_AF=0.0089;AMR_AF=0.0706;AFR_AF=0.0658;EUR_AF=0.1511;SAS_AF=0.0624;AA=G|||;VT=SNP
6	93098846	rs586883	T	G	100	PASS	AC=2439;AF=0.487021;AN=5008;NS=2504;DP=19977;EAS_AF=0.379;AMR_AF=0.4568;AFR_AF=0.6467;EUR_AF=0.4732;SAS_AF=0.4182;AA=C|||;VT=SNP
6	93098905	rs141146824	C	T	100	PASS	AC=10;AF=0.00199681;AN=5008;NS=2504;DP=18194;EAS_AF=0;AMR_AF=0;AFR_AF=0.0008;EUR_AF=0.0089;SAS_AF=0;AA=C|||;VT=SNP
6	93099270	rs2875626	A	G	100	PASS	AC=522;AF=0.104233;AN=5008;NS=2504;DP=18851;EAS_AF=0.0585;AMR_AF=0.0951;AFR_AF=0.0182;EUR_AF=0.1421;SAS_AF=0.2352;AA=A|||;VT=SNP
6	93099603	rs621104	A	T	100	PASS	AC=2995;AF=0.598043;AN=5008;NS=2504;DP=16883;EAS_AF=0.4375;AMR_AF=0.5548;AFR_AF=0.6891;EUR_AF=0.6153;SAS_AF=0.6534;AA=T|||;VT=SNP
6	93099728	rs582808	C	A	100	PASS	AC=2439;AF=0.487021;AN=5008;NS=2504;DP=15461;EAS_AF=0.379;AMR_AF=0.4568;AFR_AF=0.6467;EUR_AF=0.4732;SAS_AF=0.4182;AA=C|||;VT=SNP
6	93099906	rs11962272	A	G	100	PASS	AC=522;AF=0.104233;AN=5008;NS=2504;DP=14303;EAS_AF=0.0585;AMR_AF=0.0951;AFR_AF=0.0182;EUR_AF=0.1421;SAS_AF=0.2352;AA=A|||;VT=SNP
6	93100161	rs2818153	A	C	100	PASS	AC=611;AF=0.122005;AN=5008;NS=2504;DP=14186;EAS_AF=0.0129;AMR_AF=0.0793;AFR_AF=0.2474;EUR_AF=0.1551;SAS_AF=0.0613;AA=A|||;VT=SNP
6	93100298	rs634303	T	G	100	PASS	AC=3496;AF=0.698083;AN=5008;NS=2504;DP=15139;EAS_AF=0.6806;AMR_AF=0.7219;AFR_AF=0.7806;EUR_AF=0.6213;SAS_AF=0.6667;AA=G|||;VT=SNP
6	93101256	rs9451989	G	A	100	PASS	AC=2158;AF=0.430911;AN=5008;NS=2504;DP=17686;EAS_AF=0.5437;AMR_AF=0.5187;AFR_AF=0.4607;EUR_AF=0.3141;SAS_AF=0.3323;AA=A|||;VT=SNP
6	93101471	rs17230633	C	T	100	PASS	AC=265;AF=0.0529153;AN=5008;NS=2504;DP=14848;EAS_AF=0.003;AMR_AF=0.0793;AFR_AF=0.003;EUR_AF=0.0875;SAS_AF=0.1176;AA=G|||;VT=SNP
6	93101639	rs650849	G	T	100	PASS	AC=3652;AF=0.729233;AN=5008;NS=2504;DP=16146;EAS_AF=0.6399;AMR_AF=0.7594;AFR_AF=0.8896;EUR_AF=0.664;SAS_AF=0.6503;AA=T|||;VT=SNP
6	93101664	rs112723150	T	A	100	PASS	AC=42;AF=0.00838658;AN=5008;NS=2504;DP=16417;EAS_AF=0;AMR_AF=0.0072;AFR_AF=0.0015;EUR_AF=0.0318;SAS_AF=0.0031;AA=T|||;VT=SNP
6	93102165	rs648927	C	A	100	PASS	AC=59;AF=0.0117812;AN=5008;NS=2504;DP=19212;EAS_AF=0;AMR_AF=0.0187;AFR_AF=0.0008;EUR_AF=0.0298;SAS_AF=0.0153;AA=C|||;VT=SNP
6	93103294	rs2818152	A	T	100	PASS	AC=2126;AF=0.424521;AN=5008;NS=2504;DP=14433;EAS_AF=0.3889;AMR_AF=0.4597;AFR_AF=0.2912;EUR_AF=0.4781;SAS_AF=0.5613;AA=A|||;VT=SNP
6	93104240	rs585549	A	G	100	PASS	AC=396;AF=0.0790735;AN=5008;NS=2504;DP=14352;EAS_AF=0.0089;AMR_AF=0.0965;AFR_AF=0.062;EUR_AF=0.167;SAS_AF=0.0716;AA=A|||;VT=SNP
6	93104704	rs587798	G	A	100	PASS	AC=510;AF=0.101837;AN=5008;NS=2504;DP=16119;EAS_AF=0.0099;AMR_AF=0.1037;AFR_AF=0.1422;EUR_AF=0.168;SAS_AF=0.0726;AA=G|||;VT=SNP
6	93104823	rs606153	G	A	100	PASS	AC=3653;AF=0.729433;AN=5008;NS=2504;DP=15240;EAS_AF=0.6419;AMR_AF=0.7594;AFR_AF=0.8888;EUR_AF=0.664;SAS_AF=0.6503;AA=A|||;VT=SNP
6	93105260	rs600466	A	G	100	PASS	AC=509;AF=0.101637;AN=5008;NS=2504;DP=16803;EAS_AF=0.0089;AMR_AF=0.1037;AFR_AF=0.143;EUR_AF=0.168;SAS_AF=0.0716;AA=A|||;VT=SNP
6	93105312	rs600874	A	C	100	PASS	AC=3653;AF=0.729433;AN=5008;NS=2504;DP=16057;EAS_AF=0.6419;AMR_AF=0.7594;AFR_AF=0.8888;EUR_AF=0.664;SAS_AF=0.6503;AA=C|||;VT=SNP
6	93105629	rs602548	C	T	100	PASS	AC=508;AF=0.101438;AN=5008;NS=2504;DP=16756;EAS_AF=0.0089;AMR_AF=0.1037;AFR_AF=0.1422;EUR_AF=0.168;SAS_AF=0.0716;AA=C|||;VT=SNP
6	93106075	rs11961610	G	C	100	PASS	AC=1377;AF=0.27496;AN=5008;NS=2504;DP=16840;EAS_AF=0.3016;AMR_AF=0.3415;AFR_AF=0.1649;EUR_AF=0.2982;SAS_AF=0.3252;AA=G|||;VT=SNP
6	93106573	rs138272310	T	C	100	PASS	AC=32;AF=0.00638978;AN=5008;NS=2504;DP=16691;EAS_AF=0;AMR_AF=0.0086;AFR_AF=0;EUR_AF=0.0229;SAS_AF=0.0031;AA=T|||;VT=SNP
6	93106944	rs12193330	G	A	100	PASS	AC=1374;AF=0.274361;AN=5008;NS=2504;DP=15829;EAS_AF=0.3016;AMR_AF=0.3415;AFR_AF=0.1634;EUR_AF=0.2982;SAS_AF=0.3241;AA=G|||;VT=SNP
6	93108691	rs2757027	A	T	100	PASS	AC=2658;AF=0.530751;AN=5008;NS=2504;DP=15479;EAS_AF=0.3889;AMR_AF=0.4813;AFR_AF=0.6702;EUR_AF=0.4891;SAS_AF=0.5665;AA=T|||;VT=SNP
6	93109029	rs2757026	C	T	100	PASS	AC=2658;AF=0.530751;AN=5008;NS=2504;DP=14978;EAS_AF=0.3889;AMR_AF=0.4813;AFR_AF=0.6702;EUR_AF=0.4891;SAS_AF=0.5665;AA=T|||;VT=SNP
6	93109113	rs636804	T	G	100	PASS	AC=3654;AF=0.729633;AN=5008;NS=2504;DP=14637;EAS_AF=0.6419;AMR_AF=0.7594;AFR_AF=0.8888;EUR_AF=0.665;SAS_AF=0.6503;AA=G|||;VT=SNP
6	93109317	rs676341	C	T	100	PASS	AC=3654;AF=0.729633;AN=5008;NS=2504;DP=17796;EAS_AF=0.6419;AMR_AF=0.7594;AFR_AF=0.8888;EUR_AF=0.665;SAS_AF=0.6503;AA=T|||;VT=SNP
6	93109691	rs2555753	A	T	100	PASS	AC=2127;AF=0.42472;AN=5008;NS=2504;DP=17492;EAS_AF=0.3889;AMR_AF=0.4597;AFR_AF=0.2912;EUR_AF=0.4791;SAS_AF=0.5613;AA=A|||;VT=SNP
6	93110970	rs586095	T	A	100	PASS	AC=3710;AF=0.740815;AN=5008;NS=2504;DP=15577;EAS_AF=0.6419;AMR_AF=0.7622;AFR_AF=0.9289;EUR_AF=0.666;SAS_AF=0.6503;AA=a|||;VT=SNP
6	93111756	rs71558418	A	G	100	PASS	AC=1474;AF=0.294329;AN=5008;NS=2504;DP=19445;EAS_AF=0.3016;AMR_AF=0.3415;AFR_AF=0.2383;EUR_AF=0.2982;SAS_AF=0.3252;AA=A|||;VT=SNP
6	93111788	rs604680	A	G	100	PASS	AC=396;AF=0.0790735;AN=5008;NS=2504;DP=20636;EAS_AF=0.0089;AMR_AF=0.0965;AFR_AF=0.062;EUR_AF=0.167;SAS_AF=0.0716;AA=A|||;VT=SNP
6	93112191	rs1090070	A	G	100	PASS	AC=3654;AF=0.729633;AN=5008;NS=2504;DP=23012;EAS_AF=0.6409;AMR_AF=0.7594;AFR_AF=0.8888;EUR_AF=0.666;SAS_AF=0.6503;AA=G|||;VT=SNP
6	93112511	rs2555755	C	T	100	PASS	AC=654;AF=0.130591;AN=5008;NS=2504;DP=22496;EAS_AF=0.0883;AMR_AF=0.1182;AFR_AF=0.053;EUR_AF=0.1809;SAS_AF=0.2362;AA=C|||;VT=SNP
6	93112922	rs4541721	C	G	100	PASS	AC=1474;AF=0.294329;AN=5008;NS=2504;DP=19827;EAS_AF=0.3016;AMR_AF=0.3415;AFR_AF=0.2383;EUR_AF=0.2982;SAS_AF=0.3252;AA=C|||;VT=SNP
6	93113119	rs685687	G	A	100	PASS	AC=384;AF=0.0766773;AN=5008;NS=2504;DP=18619;EAS_AF=0.0089;AMR_AF=0.0634;AFR_AF=0.1157;EUR_AF=0.1133;SAS_AF=0.0654;AA=G|||;VT=SNP
6	93114025	rs1593657	C	T	100	PASS	AC=1477;AF=0.294928;AN=5008;NS=2504;DP=16724;EAS_AF=0.3016;AMR_AF=0.3415;AFR_AF=0.2405;EUR_AF=0.2982;SAS_AF=0.3252;AA=C|||;VT=SNP
6	93115327	rs1427128	T	A	100	PASS	AC=3146;AF=0.628195;AN=5008;NS=2504;DP=11472;EAS_AF=0.6329;AMR_AF=0.6556;AFR_AF=0.7466;EUR_AF=0.497;SAS_AF=0.5787;AA=A|||;VT=SNP
6	93115902	rs2757024	C	T	100	PASS	AC=635;AF=0.126797;AN=5008;NS=2504;DP=18575;EAS_AF=0.0873;AMR_AF=0.1167;AFR_AF=0.0393;EUR_AF=0.1809;SAS_AF=0.2372;AA=C|||;VT=SNP
6	93115912	rs2757023	C	T	100	PASS	AC=720;AF=0.14377;AN=5008;NS=2504;DP=18639;EAS_AF=0.0873;AMR_AF=0.1196;AFR_AF=0.1021;EUR_AF=0.1809;SAS_AF=0.2372;AA=C|||;VT=SNP
6	93116047	rs2757022	C	T	100	PASS	AC=368;AF=0.0734824;AN=5008;NS=2504;DP=19206;EAS_AF=0.0843;AMR_AF=0.0389;AFR_AF=0.0356;EUR_AF=0.0924;SAS_AF=0.1186;AA=C|||;VT=SNP
6	93116525	rs672875	A	T	100	PASS	AC=418;AF=0.0834665;AN=5008;NS=2504;DP=17303;EAS_AF=0.0089;AMR_AF=0.0663;AFR_AF=0.1399;EUR_AF=0.1133;SAS_AF=0.0654;AA=A|||;VT=SNP
6	93116785	rs2757021	C	G	100	PASS	AC=725;AF=0.144768;AN=5008;NS=2504;DP=15664;EAS_AF=0.0873;AMR_AF=0.1556;AFR_AF=0.0408;EUR_AF=0.2366;SAS_AF=0.2423;AA=C|||;VT=SNP
6	93118092	rs611748	A	G	100	PASS	AC=399;AF=0.0796725;AN=5008;NS=2504;DP=15716;EAS_AF=0.0089;AMR_AF=0.0965;AFR_AF=0.062;EUR_AF=0.168;SAS_AF=0.0736;AA=A|||;VT=SNP
6	93118605	rs12190975	A	G	100	PASS	AC=110;AF=0.0219649;AN=5008;NS=2504;DP=17328;EAS_AF=0.001;AMR_AF=0.0375;AFR_AF=0.0038;EUR_AF=0.0686;SAS_AF=0.0092;AA=A|||;VT=SNP
6	93119172	rs613959	T	C	100	PASS	AC=3657;AF=0.730232;AN=5008;NS=2504;DP=19760;EAS_AF=0.6429;AMR_AF=0.7594;AFR_AF=0.8896;EUR_AF=0.666;SAS_AF=0.6503;AA=C|||;VT=SNP
6	93119314	rs2555757	G	A	100	PASS	AC=3147;AF=0.628395;AN=5008;NS=2504;DP=17200;EAS_AF=0.6339;AMR_AF=0.6556;AFR_AF=0.7466;EUR_AF=0.497;SAS_AF=0.5787;AA=A|||;VT=SNP
6	93119551	rs1365709	G	A	100	PASS	AC=1474;AF=0.294329;AN=5008;NS=2504;DP=19337;EAS_AF=0.3016;AMR_AF=0.3415;AFR_AF=0.2383;EUR_AF=0.2982;SAS_AF=0.3252;AA=G|||;VT=SNP
6	93122601	rs670317	A	G	100	PASS	AC=4960;AF=0.990415;AN=5008;NS=2504;DP=16113;EAS_AF=1;AMR_AF=0.9726;AFR_AF=1;EUR_AF=0.9732;SAS_AF=0.998;AA=G|||;VT=SNP
6	93122936	rs671982	A	G	100	PASS	AC=4960;AF=0.990415;AN=5008;NS=2504;DP=16252;EAS_AF=1;AMR_AF=0.9726;AFR_AF=1;EUR_AF=0.9732;SAS_AF=0.998;AA=G|||;VT=SNP
6	93124768	rs593037	C	G	100	PASS	AC=3157;AF=0.630391;AN=5008;NS=2504;DP=13304;EAS_AF=0.6429;AMR_AF=0.7378;AFR_AF=0.5333;EUR_AF=0.6561;SAS_AF=0.6462;AA=C|||;VT=SNP
6	93124908	rs2555759	T	C	100	PASS	AC=2226;AF=0.444489;AN=5008;NS=2504;DP=12479;EAS_AF=0.3899;AMR_AF=0.4971;AFR_AF=0.3011;EUR_AF=0.5348;SAS_AF=0.5644;AA=T|||;VT=SNP
6	93125133	rs12214544	T	C	100	PASS	AC=1470;AF=0.29353;AN=5008;NS=2504;DP=12756;EAS_AF=0.3016;AMR_AF=0.3415;AFR_AF=0.2383;EUR_AF=0.2982;SAS_AF=0.3211;AA=T|||;VT=SNP
6	93125145	rs599595	C	T	100	PASS	AC=911;AF=0.181909;AN=5008;NS=2504;DP=13080;EAS_AF=0.251;AMR_AF=0.2392;AFR_AF=0.2216;EUR_AF=0.1203;SAS_AF=0.0798;AA=T|||;VT=SNP
6	93125263	rs2730854	G	T	100	PASS	AC=725;AF=0.144768;AN=5008;NS=2504;DP=14936;EAS_AF=0.0893;AMR_AF=0.1556;AFR_AF=0.0408;EUR_AF=0.2366;SAS_AF=0.2403;AA=G|||;VT=SNP
6	93125454	rs606503	C	T	100	PASS	AC=3135;AF=0.625998;AN=5008;NS=2504;DP=16506;EAS_AF=0.6409;AMR_AF=0.7349;AFR_AF=0.5234;EUR_AF=0.6541;SAS_AF=0.6431;AA=T|||;VT=SNP
6	93125494	rs111548503	G	A	100	PASS	AC=28;AF=0.00559105;AN=5008;NS=2504;DP=16861;EAS_AF=0.001;AMR_AF=0.0014;AFR_AF=0.0008;EUR_AF=0.0249;SAS_AF=0;AA=G|||;VT=SNP
6	93125582	rs2730853	G	T	100	PASS	AC=729;AF=0.145567;AN=5008;NS=2504;DP=17861;EAS_AF=0.0873;AMR_AF=0.1585;AFR_AF=0.0424;EUR_AF=0.2366;SAS_AF=0.2423;AA=T|||;VT=SNP
6	93125927	rs608703	C	G	100	PASS	AC=1643;AF=0.328075;AN=5008;NS=2504;DP=18347;EAS_AF=0.3363;AMR_AF=0.3963;AFR_AF=0.2678;EUR_AF=0.3598;SAS_AF=0.32;AA=G|||;VT=SNP
6	93126143	rs609590	C	A	100	PASS	AC=3147;AF=0.628395;AN=5008;NS=2504;DP=17749;EAS_AF=0.6399;AMR_AF=0.7363;AFR_AF=0.5325;EUR_AF=0.6571;SAS_AF=0.6401;AA=A|||;VT=SNP
6	93126212	rs584294	A	T	100	PASS	AC=1131;AF=0.225839;AN=5008;NS=2504;DP=18139;EAS_AF=0.0952;AMR_AF=0.2233;AFR_AF=0.1717;EUR_AF=0.3519;SAS_AF=0.3057;AA=A|||;VT=SNP
6	93126363	rs6919658	C	A	100	PASS	AC=1463;AF=0.292133;AN=5008;NS=2504;DP=17564;EAS_AF=0.3006;AMR_AF=0.3401;AFR_AF=0.2337;EUR_AF=0.2972;SAS_AF=0.3231;AA=C|||;VT=SNP
6	93126584	rs13205064	A	G	100	PASS	AC=642;AF=0.128195;AN=5008;NS=2504;DP=17991;EAS_AF=0.2847;AMR_AF=0.1988;AFR_AF=0.0061;EUR_AF=0.0447;SAS_AF=0.1677;AA=A|||;VT=SNP
6	93126765	rs72922677	C	T	100	PASS	AC=115;AF=0.0229633;AN=5008;NS=2504;DP=18918;EAS_AF=0;AMR_AF=0.0187;AFR_AF=0.003;EUR_AF=0.0547;SAS_AF=0.044;AA=C|||;VT=SNP
6	93127953	rs663809	A	G	100	PASS	AC=1640;AF=0.327476;AN=5008;NS=2504;DP=16137;EAS_AF=0.3363;AMR_AF=0.3963;AFR_AF=0.2678;EUR_AF=0.3598;SAS_AF=0.317;AA=G|||;VT=SNP
6	93128962	rs632559	G	A	100	PASS	AC=3684;AF=0.735623;AN=5008;NS=2504;DP=14917;EAS_AF=0.6696;AMR_AF=0.7608;AFR_AF=0.8888;EUR_AF=0.671;SAS_AF=0.6452;AA=A|||;VT=SNP
6	93129548	rs682551	A	G	100	PASS	AC=399;AF=0.0796725;AN=5008;NS=2504;DP=8710;EAS_AF=0.0069;AMR_AF=0.0965;AFR_AF=0.0628;EUR_AF=0.171;SAS_AF=0.0716;AA=a|||;VT=SNP
6	93130169	rs2818149	G	A	100	PASS	AC=744;AF=0.148562;AN=5008;NS=2504;DP=18648;EAS_AF=0.0873;AMR_AF=0.1585;AFR_AF=0.0552;EUR_AF=0.2366;SAS_AF=0.2403;AA=G|||;VT=SNP
6	93130280	rs72922682	T	G	100	PASS	AC=20;AF=0.00399361;AN=5008;NS=2504;DP=19547;EAS_AF=0;AMR_AF=0.0072;AFR_AF=0;EUR_AF=0.0099;SAS_AF=0.0051;AA=T|||;VT=SNP
6	93130661	rs116845003	G	A	100	PASS	AC=156;AF=0.0311502;AN=5008;NS=2504;DP=18055;EAS_AF=0.001;AMR_AF=0.0519;AFR_AF=0.003;EUR_AF=0.0954;SAS_AF=0.0194;AA=G|||;VT=SNP
6	93131267	rs2555760	A	G	100	PASS	AC=725;AF=0.144768;AN=5008;NS=2504;DP=18973;EAS_AF=0.0883;AMR_AF=0.1585;AFR_AF=0.0408;EUR_AF=0.2356;SAS_AF=0.2403;AA=A|||;VT=SNP
6	93131338	rs601377	G	A	100	PASS	AC=1161;AF=0.231829;AN=5008;NS=2504;DP=20942;EAS_AF=0.0942;AMR_AF=0.2262;AFR_AF=0.1944;EUR_AF=0.3509;SAS_AF=0.3057;AA=G|||;VT=SNP
6	93131379	rs117532877	T	C	100	PASS	AC=185;AF=0.0369409;AN=5008;NS=2504;DP=19966;EAS_AF=0.002;AMR_AF=0.0677;AFR_AF=0.0015;EUR_AF=0.0557;SAS_AF=0.0798;AA=T|||;VT=SNP
6	93132461	rs142115373	T	A	100	PASS	AC=1365;AF=0.272564;AN=5008;NS=2504;DP=17039;EAS_AF=0.3006;AMR_AF=0.3401;AFR_AF=0.1596;EUR_AF=0.2972;SAS_AF=0.3231;AA=T|||;VT=SNP
6	93132651	rs2265934	C	T	100	PASS	AC=725;AF=0.144768;AN=5008;NS=2504;DP=17990;EAS_AF=0.0883;AMR_AF=0.1585;AFR_AF=0.0401;EUR_AF=0.2366;SAS_AF=0.2403;AA=C|||;VT=SNP
6	93132666	rs2265935	C	T	100	PASS	AC=725;AF=0.144768;AN=5008;NS=2504;DP=18075;EAS_AF=0.0883;AMR_AF=0.1585;AFR_AF=0.0401;EUR_AF=0.2366;SAS_AF=0.2403;AA=c|||;VT=SNP
6	93132671	rs2265936	G	A	100	PASS	AC=456;AF=0.0910543;AN=5008;NS=2504;DP=17957;EAS_AF=0.0853;AMR_AF=0.0764;AFR_AF=0.0371;EUR_AF=0.1481;SAS_AF=0.1217;AA=G|||;VT=SNP
6	93133406	rs1090075	C	T	100	PASS	AC=3181;AF=0.635184;AN=5008;NS=2504;DP=20225;EAS_AF=0.6687;AMR_AF=0.7378;AFR_AF=0.5333;EUR_AF=0.66;SAS_AF=0.6401;AA=T|||;VT=SNP
6	93134196	rs2730851	C	T	100	PASS	AC=4282;AF=0.855032;AN=5008;NS=2504;DP=17963;EAS_AF=0.9117;AMR_AF=0.8415;AFR_AF=0.9592;EUR_AF=0.7634;SAS_AF=0.7597;AA=T|||;VT=SNP
6	93134407	rs2262409	C	G	100	PASS	AC=405;AF=0.0808706;AN=5008;NS=2504;DP=17491;EAS_AF=0.0069;AMR_AF=0.0648;AFR_AF=0.1309;EUR_AF=0.1153;SAS_AF=0.0654;AA=C|||;VT=SNP
6	93135021	rs7757801	T	G	100	PASS	AC=3843;AF=0.767372;AN=5008;NS=2504;DP=19911;EAS_AF=0.9058;AMR_AF=0.7723;AFR_AF=0.8041;EUR_AF=0.6481;SAS_AF=0.6943;AA=G|||;VT=SNP
6	93135314	rs9452004	T	C	100	PASS	AC=1828;AF=0.365016;AN=5008;NS=2504;DP=14495;EAS_AF=0.3313;AMR_AF=0.2622;AFR_AF=0.4675;EUR_AF=0.34;SAS_AF=0.3599;AA=T|||;VT=SNP
6	93135333	rs141662690	C	T	100	PASS	AC=34;AF=0.00678914;AN=5008;NS=2504;DP=13379;EAS_AF=0;AMR_AF=0.0058;AFR_AF=0.0015;EUR_AF=0.0159;SAS_AF=0.0123;AA=C|||;VT=SNP
6	93135486	rs2555761	A	C	100	PASS	AC=4283;AF=0.855232;AN=5008;NS=2504;DP=15411;EAS_AF=0.9127;AMR_AF=0.8415;AFR_AF=0.9592;EUR_AF=0.7634;SAS_AF=0.7597;AA=C|||;VT=SNP
6	93136291	rs60571412	A	C	100	PASS	AC=1322;AF=0.263978;AN=5008;NS=2504;DP=16293;EAS_AF=0.3304;AMR_AF=0.2435;AFR_AF=0.1082;EUR_AF=0.328;SAS_AF=0.3548;AA=A|||;VT=SNP
6	93136555	rs77904222	T	A	100	PASS	AC=53;AF=0.0105831;AN=5008;NS=2504;DP=13989;EAS_AF=0.0119;AMR_AF=0.0115;AFR_AF=0.0008;EUR_AF=0.0288;SAS_AF=0.0031;AA=T|||;VT=SNP
6	93136766	rs12662044	T	C	100	PASS	AC=2555;AF=0.510184;AN=5008;NS=2504;DP=11701;EAS_AF=0.5744;AMR_AF=0.5331;AFR_AF=0.7186;EUR_AF=0.3201;SAS_AF=0.3415;AA=t|||;VT=SNP
6	93137794	rs10806456	G	A	100	PASS	AC=1365;AF=0.272564;AN=5008;NS=2504;DP=17351;EAS_AF=0.3006;AMR_AF=0.3401;AFR_AF=0.1596;EUR_AF=0.2972;SAS_AF=0.3231;AA=G|||;VT=SNP
6	93138005	rs9359984	T	G	100	PASS	AC=3321;AF=0.663139;AN=5008;NS=2504;DP=14787;EAS_AF=0.6359;AMR_AF=0.5937;AFR_AF=0.7322;EUR_AF=0.6312;SAS_AF=0.68;AA=T|||;VT=SNP
6	93139067	rs7759530	G	A	100	PASS	AC=1463;AF=0.292133;AN=5008;NS=2504;DP=14544;EAS_AF=0.3006;AMR_AF=0.3401;AFR_AF=0.233;EUR_AF=0.2972;SAS_AF=0.3241;AA=G|||;VT=SNP
6	93139205	rs2818147	A	T	100	PASS	AC=399;AF=0.0796725;AN=5008;NS=2504;DP=14604;EAS_AF=0.0069;AMR_AF=0.0965;AFR_AF=0.0628;EUR_AF=0.171;SAS_AF=0.0716;AA=A|||;VT=SNP
6	93141883	rs9294530	C	T	100	PASS	AC=3827;AF=0.764177;AN=5008;NS=2504;DP=14233;EAS_AF=0.9058;AMR_AF=0.7651;AFR_AF=0.8026;EUR_AF=0.6421;SAS_AF=0.6912;AA=T|||;VT=SNP
6	93142390	rs117178079	T	G	100	PASS	AC=42;AF=0.00838658;AN=5008;NS=2504;DP=19540;EAS_AF=0;AMR_AF=0.0086;AFR_AF=0.0008;EUR_AF=0.0169;SAS_AF=0.0184;AA=T|||;VT=SNP
6	93142441	rs111582045	G	C	100	PASS	AC=32;AF=0.00638978;AN=5008;NS=2504;DP=18742;EAS_AF=0;AMR_AF=0.0029;AFR_AF=0.0008;EUR_AF=0.0258;SAS_AF=0.0031;AA=G|||;VT=SNP
6	93143270	rs10944592	G	A	100	PASS	AC=1286;AF=0.256789;AN=5008;NS=2504;DP=19537;EAS_AF=0.2579;AMR_AF=0.3357;AFR_AF=0.1384;EUR_AF=0.2972;SAS_AF=0.318;AA=G|||;VT=SNP
6	93143776	rs9294531	G	A	100	PASS	AC=2853;AF=0.569688;AN=5008;NS=2504;DP=17690;EAS_AF=0.38;AMR_AF=0.4207;AFR_AF=0.7466;EUR_AF=0.6352;SAS_AF=0.5644;AA=G|||;VT=SNP
6	93144058	rs2818144	A	G	100	PASS	AC=3690;AF=0.736821;AN=5008;NS=2504;DP=17452;EAS_AF=0.6696;AMR_AF=0.6643;AFR_AF=0.9009;EUR_AF=0.7634;SAS_AF=0.6084;AA=a|||;VT=SNP
6	93144551	rs9353909	C	T	100	PASS	AC=1768;AF=0.353035;AN=5008;NS=2504;DP=16750;EAS_AF=0.3621;AMR_AF=0.2695;AFR_AF=0.3177;EUR_AF=0.3817;SAS_AF=0.4213;AA=C|||;VT=SNP
6	93144865	rs9345231	C	T	100	PASS	AC=1802;AF=0.359824;AN=5008;NS=2504;DP=16820;EAS_AF=0.3631;AMR_AF=0.2695;AFR_AF=0.3427;EUR_AF=0.3807;SAS_AF=0.4223;AA=C|||;VT=SNP
6	93146770	rs2818143	A	G	100	PASS	AC=907;AF=0.18111;AN=5008;NS=2504;DP=18663;EAS_AF=0.2966;AMR_AF=0.245;AFR_AF=0.2005;EUR_AF=0.1292;SAS_AF=0.044;AA=A|||;VT=SNP
6	93147302	rs2730849	C	T	100	PASS	AC=308;AF=0.0615016;AN=5008;NS=2504;DP=15428;EAS_AF=0.0298;AMR_AF=0.0778;AFR_AF=0.059;EUR_AF=0.1163;SAS_AF=0.0297;AA=c|||;VT=SNP
6	93147341	rs77805852	A	G	100	PASS	AC=48;AF=0.00958466;AN=5008;NS=2504;DP=14464;EAS_AF=0;AMR_AF=0.0159;AFR_AF=0;EUR_AF=0.0318;SAS_AF=0.0051;AA=A|||;VT=SNP
6	93147503	rs2033135	T	G	100	PASS	AC=1793;AF=0.358027;AN=5008;NS=2504;DP=14187;EAS_AF=0.3651;AMR_AF=0.2695;AFR_AF=0.3419;EUR_AF=0.3807;SAS_AF=0.4121;AA=T|||;VT=SNP
6	93147632	rs2033134	T	C	100	PASS	AC=307;AF=0.0613019;AN=5008;NS=2504;DP=12587;EAS_AF=0.0298;AMR_AF=0.0778;AFR_AF=0.0582;EUR_AF=0.1163;SAS_AF=0.0297;AA=C|||;VT=SNP
6	93147787	rs2818142	A	G	100	PASS	AC=2723;AF=0.54373;AN=5008;NS=2504;DP=13830;EAS_AF=0.6657;AMR_AF=0.5159;AFR_AF=0.5492;EUR_AF=0.5099;SAS_AF=0.4652;AA=G|||;VT=SNP
6	93148018	rs2818141	A	G	100	PASS	AC=307;AF=0.0613019;AN=5008;NS=2504;DP=17050;EAS_AF=0.0298;AMR_AF=0.0778;AFR_AF=0.0582;EUR_AF=0.1163;SAS_AF=0.0297;AA=A|||;VT=SNP
6	93148051	rs2818140	G	A	100	PASS	AC=306;AF=0.0611022;AN=5008;NS=2504;DP=17828;EAS_AF=0.0298;AMR_AF=0.0778;AFR_AF=0.0582;EUR_AF=0.1153;SAS_AF=0.0297;AA=G|||;VT=SNP
6	93148063	rs2730847	C	T	100	PASS	AC=3058;AF=0.610623;AN=5008;NS=2504;DP=18195;EAS_AF=0.6617;AMR_AF=0.5274;AFR_AF=0.798;EUR_AF=0.5119;SAS_AF=0.4652;AA=T|||;VT=SNP
6	93148341	rs12190758	A	G	100	PASS	AC=691;AF=0.137979;AN=5008;NS=2504;DP=16099;EAS_AF=0.0159;AMR_AF=0.1354;AFR_AF=0.143;EUR_AF=0.2505;SAS_AF=0.1431;AA=A|||;VT=SNP
6	93149542	rs1427130	T	C	100	PASS	AC=839;AF=0.167532;AN=5008;NS=2504;DP=17417;EAS_AF=0.3105;AMR_AF=0.245;AFR_AF=0.1399;EUR_AF=0.1312;SAS_AF=0.0399;AA=T|||;VT=SNP
6	93150324	rs117186535	C	T	100	PASS	AC=60;AF=0.0119808;AN=5008;NS=2504;DP=15138;EAS_AF=0.001;AMR_AF=0.0072;AFR_AF=0.0023;EUR_AF=0.0229;SAS_AF=0.0286;AA=C|||;VT=SNP
6	93150800	rs2730846	C	T	100	PASS	AC=841;AF=0.167931;AN=5008;NS=2504;DP=14530;EAS_AF=0.3105;AMR_AF=0.245;AFR_AF=0.1415;EUR_AF=0.1312;SAS_AF=0.0399;AA=C|||;VT=SNP
6	93150955	rs13213220	C	A	100	PASS	AC=1079;AF=0.215455;AN=5008;NS=2504;DP=15950;EAS_AF=0.2907;AMR_AF=0.304;AFR_AF=0.0847;EUR_AF=0.164;SAS_AF=0.3047;AA=C|||;VT=SNP
6	93151127	rs9452010	C	A	100	PASS	AC=224;AF=0.0447284;AN=5008;NS=2504;DP=18912;EAS_AF=0.001;AMR_AF=0.0389;AFR_AF=0.093;EUR_AF=0.0586;SAS_AF=0.0143;AA=C|||;VT=SNP
6	93151361	rs12663795	T	C	100	PASS	AC=1078;AF=0.215256;AN=5008;NS=2504;DP=16579;EAS_AF=0.2907;AMR_AF=0.304;AFR_AF=0.084;EUR_AF=0.164;SAS_AF=0.3047;AA=T|||;VT=SNP
6	93151479	rs1365712	C	T	100	PASS	AC=4697;AF=0.937899;AN=5008;NS=2504;DP=17191;EAS_AF=0.9395;AMR_AF=0.9582;AFR_AF=0.9554;EUR_AF=0.9304;SAS_AF=0.9059;AA=T|||;VT=SNP
6	93151767	rs2730845	C	A	100	PASS	AC=3431;AF=0.685104;AN=5008;NS=2504;DP=13755;EAS_AF=0.6488;AMR_AF=0.6455;AFR_AF=0.7352;EUR_AF=0.7644;SAS_AF=0.6012;AA=A|||;VT=SNP
6	93152431	rs1365710	C	T	100	PASS	AC=1080;AF=0.215655;AN=5008;NS=2504;DP=14811;EAS_AF=0.2917;AMR_AF=0.304;AFR_AF=0.0847;EUR_AF=0.164;SAS_AF=0.3047;AA=C|||;VT=SNP
6	93152701	rs58563607	C	G	100	PASS	AC=1116;AF=0.222843;AN=5008;NS=2504;DP=15649;EAS_AF=0.1637;AMR_AF=0.2536;AFR_AF=0.2738;EUR_AF=0.2763;SAS_AF=0.138;AA=C|||;VT=SNP
6	93152782	rs2555758	A	G	100	PASS	AC=841;AF=0.167931;AN=5008;NS=2504;DP=16087;EAS_AF=0.3105;AMR_AF=0.245;AFR_AF=0.1415;EUR_AF=0.1312;SAS_AF=0.0399;AA=G|||;VT=SNP
6	93153726	rs2555754	A	T	100	PASS	AC=3439;AF=0.686701;AN=5008;NS=2504;DP=13904;EAS_AF=0.6488;AMR_AF=0.6455;AFR_AF=0.7405;EUR_AF=0.7644;SAS_AF=0.6022;AA=T|||;VT=SNP
6	93153912	rs2730843	C	T	100	PASS	AC=841;AF=0.167931;AN=5008;NS=2504;DP=9710;EAS_AF=0.3105;AMR_AF=0.245;AFR_AF=0.1415;EUR_AF=0.1312;SAS_AF=0.0399;AA=C|||;VT=SNP
6	93153927	rs2555752	G	A	100	PASS	AC=331;AF=0.0660942;AN=5008;NS=2504;DP=10243;EAS_AF=0.0288;AMR_AF=0.0764;AFR_AF=0.0749;EUR_AF=0.1223;SAS_AF=0.0276;AA=G|||;VT=SNP
6	93154154	rs2730842	C	T	100	PASS	AC=841;AF=0.167931;AN=5008;NS=2504;DP=11441;EAS_AF=0.3105;AMR_AF=0.245;AFR_AF=0.1415;EUR_AF=0.1312;SAS_AF=0.0399;AA=c|||;VT=SNP
6	93154249	rs2555751	A	G	100	PASS	AC=842;AF=0.168131;AN=5008;NS=2504;DP=11497;EAS_AF=0.3105;AMR_AF=0.245;AFR_AF=0.1415;EUR_AF=0.1322;SAS_AF=0.0399;AA=A|||;VT=SNP
6	93154636	rs2730841	G	A	100	PASS	AC=331;AF=0.0660942;AN=5008;NS=2504;DP=11415;EAS_AF=0.0288;AMR_AF=0.0764;AFR_AF=0.0749;EUR_AF=0.1223;SAS_AF=0.0276;AA=G|||;VT=SNP
6	93155435	rs17571761	C	T	100	PASS	AC=128;AF=0.0255591;AN=5008;NS=2504;DP=16201;EAS_AF=0;AMR_AF=0.0202;AFR_AF=0.003;EUR_AF=0.0567;SAS_AF=0.0542;AA=C|||;VT=SNP
6	93155869	rs2555747	C	T	100	PASS	AC=3430;AF=0.684904;AN=5008;NS=2504;DP=15625;EAS_AF=0.6468;AMR_AF=0.6455;AFR_AF=0.736;EUR_AF=0.7644;SAS_AF=0.6012;AA=T|||;VT=SNP
6	93156019	rs74687415	T	C	100	PASS	AC=47;AF=0.00938498;AN=5008;NS=2504;DP=16909;EAS_AF=0;AMR_AF=0.0259;AFR_AF=0;EUR_AF=0.0268;SAS_AF=0.002;AA=T|||;VT=SNP
6	93156379	rs4275037	G	A	100	PASS	AC=223;AF=0.0445288;AN=5008;NS=2504;DP=17319;EAS_AF=0.001;AMR_AF=0.0389;AFR_AF=0.0923;EUR_AF=0.0586;SAS_AF=0.0143;AA=G|||;VT=SNP
6	93156439	rs1427124	C	T	100	PASS	AC=2589;AF=0.516973;AN=5008;NS=2504;DP=17313;EAS_AF=0.3363;AMR_AF=0.4006;AFR_AF=0.5946;EUR_AF=0.6332;SAS_AF=0.5613;AA=C|||;VT=SNP
6	93156452	rs2730840	T	C	100	PASS	AC=4694;AF=0.9373;AN=5008;NS=2504;DP=17632;EAS_AF=0.9365;AMR_AF=0.9582;AFR_AF=0.9554;EUR_AF=0.9304;SAS_AF=0.9059;AA=C|||;VT=SNP
6	93156507	rs10944593	C	A	100	PASS	AC=745;AF=0.148762;AN=5008;NS=2504;DP=17339;EAS_AF=0.0089;AMR_AF=0.1412;AFR_AF=0.2156;EUR_AF=0.2425;SAS_AF=0.1115;AA=C|||;VT=SNP
6	93156630	rs117458127	T	C	100	PASS	AC=51;AF=0.0101837;AN=5008;NS=2504;DP=18081;EAS_AF=0;AMR_AF=0.013;AFR_AF=0.0008;EUR_AF=0.0219;SAS_AF=0.0194;AA=T|||;VT=SNP
6	93156788	rs9345232	A	C	100	PASS	AC=3437;AF=0.686302;AN=5008;NS=2504;DP=17200;EAS_AF=0.6468;AMR_AF=0.6455;AFR_AF=0.7413;EUR_AF=0.7644;SAS_AF=0.6012;AA=C|||;VT=SNP
6	93157233	rs2052791	A	G	100	PASS	AC=839;AF=0.167532;AN=5008;NS=2504;DP=16759;EAS_AF=0.3105;AMR_AF=0.245;AFR_AF=0.1399;EUR_AF=0.1312;SAS_AF=0.0399;AA=G|||;VT=SNP
6	93157239	rs1427121	G	A	100	PASS	AC=839;AF=0.167532;AN=5008;NS=2504;DP=16411;EAS_AF=0.3105;AMR_AF=0.245;AFR_AF=0.1399;EUR_AF=0.1312;SAS_AF=0.0399;AA=G|||;VT=SNP
6	93157441	rs6925696	C	A	100	PASS	AC=226;AF=0.0451278;AN=5008;NS=2504;DP=17490;EAS_AF=0.001;AMR_AF=0.0389;AFR_AF=0.0946;EUR_AF=0.0586;SAS_AF=0.0143;AA=T|||;VT=SNP
6	93157567	rs9362971	C	T	100	PASS	AC=2592;AF=0.517572;AN=5008;NS=2504;DP=16690;EAS_AF=0.3363;AMR_AF=0.4006;AFR_AF=0.5968;EUR_AF=0.6332;SAS_AF=0.5613;AA=C|||;VT=SNP
6	93157761	rs58658500	C	T	100	PASS	AC=2122;AF=0.423722;AN=5008;NS=2504;DP=18624;EAS_AF=0.3363;AMR_AF=0.3545;AFR_AF=0.3222;EUR_AF=0.5726;SAS_AF=0.547;AA=A|||;VT=SNP
6	93157828	rs879174	C	T	100	PASS	AC=2599;AF=0.51897;AN=5008;NS=2504;DP=17888;EAS_AF=0.3373;AMR_AF=0.4006;AFR_AF=0.6014;EUR_AF=0.6332;SAS_AF=0.5613;AA=T|||;VT=SNP
6	93158036	rs79443439	C	T	100	PASS	AC=48;AF=0.00958466;AN=5008;NS=2504;DP=14590;EAS_AF=0;AMR_AF=0.013;AFR_AF=0.0008;EUR_AF=0.0219;SAS_AF=0.0164;AA=C|||;VT=SNP
6	93158142	rs1317895	A	G	100	PASS	AC=2593;AF=0.517772;AN=5008;NS=2504;DP=14497;EAS_AF=0.3373;AMR_AF=0.4006;AFR_AF=0.5968;EUR_AF=0.6332;SAS_AF=0.5613;AA=A|||;VT=SNP
6	93158179	rs9362972	C	A	100	PASS	AC=1351;AF=0.269768;AN=5008;NS=2504;DP=14678;EAS_AF=0.3274;AMR_AF=0.2089;AFR_AF=0.09;EUR_AF=0.329;SAS_AF=0.4356;AA=C|||;VT=SNP
6	93158358	rs879175	C	T	100	PASS	AC=2593;AF=0.517772;AN=5008;NS=2504;DP=15710;EAS_AF=0.3373;AMR_AF=0.4006;AFR_AF=0.5968;EUR_AF=0.6332;SAS_AF=0.5613;AA=C|||;VT=SNP
6	93158975	rs878519	C	T	100	PASS	AC=261;AF=0.0521166;AN=5008;NS=2504;DP=17914;EAS_AF=0.001;AMR_AF=0.0418;AFR_AF=0.1195;EUR_AF=0.0586;SAS_AF=0.0143;AA=C|||;VT=SNP
6	93159149	rs890560	G	C	100	PASS	AC=385;AF=0.076877;AN=5008;NS=2504;DP=21972;EAS_AF=0.0288;AMR_AF=0.0778;AFR_AF=0.115;EUR_AF=0.1223;SAS_AF=0.0276;AA=G|||;VT=SNP
6	93159419	rs1346298	A	G	100	PASS	AC=2599;AF=0.51897;AN=5008;NS=2504;DP=17352;EAS_AF=0.3373;AMR_AF=0.4006;AFR_AF=0.6014;EUR_AF=0.6332;SAS_AF=0.5613;AA=G|||;VT=SNP
6	93159532	rs1346297	T	G	100	PASS	AC=2599;AF=0.51897;AN=5008;NS=2504;DP=17435;EAS_AF=0.3373;AMR_AF=0.4006;AFR_AF=0.6014;EUR_AF=0.6332;SAS_AF=0.5613;AA=G|||;VT=SNP
6	93159757	rs2730839	T	C	100	PASS	AC=3488;AF=0.696486;AN=5008;NS=2504;DP=14864;EAS_AF=0.6468;AMR_AF=0.647;AFR_AF=0.7791;EUR_AF=0.7644;SAS_AF=0.6012;AA=t|||;VT=SNP
6	93159771	rs9444992	C	T	100	PASS	AC=233;AF=0.0465256;AN=5008;NS=2504;DP=15219;EAS_AF=0.002;AMR_AF=0.0403;AFR_AF=0.0983;EUR_AF=0.0586;SAS_AF=0.0143;AA=C|||;VT=SNP
6	93159772	rs141218898	G	A	100	PASS	AC=301;AF=0.0601038;AN=5008;NS=2504;DP=15181;EAS_AF=0.003;AMR_AF=0.1023;AFR_AF=0.0038;EUR_AF=0.1034;SAS_AF=0.1207;AA=G|||;VT=SNP
6	93160250	rs2730838	T	C	100	PASS	AC=3494;AF=0.697684;AN=5008;NS=2504;DP=18361;EAS_AF=0.6468;AMR_AF=0.647;AFR_AF=0.7837;EUR_AF=0.7644;SAS_AF=0.6012;AA=C|||;VT=SNP
6	93160725	rs9353910	G	T	100	PASS	AC=2123;AF=0.423922;AN=5008;NS=2504;DP=14252;EAS_AF=0.3363;AMR_AF=0.3545;AFR_AF=0.323;EUR_AF=0.5726;SAS_AF=0.547;AA=G|||;VT=SNP
6	93160900	rs1593660	A	C	100	PASS	AC=386;AF=0.0770767;AN=5008;NS=2504;DP=14220;EAS_AF=0.0288;AMR_AF=0.0778;AFR_AF=0.1157;EUR_AF=0.1223;SAS_AF=0.0276;AA=A|||;VT=SNP
6	93162296	rs2730836	G	T	100	PASS	AC=4724;AF=0.943291;AN=5008;NS=2504;DP=17345;EAS_AF=0.9365;AMR_AF=0.9625;AFR_AF=0.9758;EUR_AF=0.9304;SAS_AF=0.9059;AA=T|||;VT=SNP
6	93162639	rs9345234	A	C	100	PASS	AC=2122;AF=0.423722;AN=5008;NS=2504;DP=17454;EAS_AF=0.3363;AMR_AF=0.353;AFR_AF=0.323;EUR_AF=0.5726;SAS_AF=0.547;AA=A|||;VT=SNP
6	93162990	rs72924621	C	T	100	PASS	AC=43;AF=0.00858626;AN=5008;NS=2504;DP=17865;EAS_AF=0;AMR_AF=0.0101;AFR_AF=0.0015;EUR_AF=0.0288;SAS_AF=0.0051;AA=C|||;VT=SNP
6	93163594	rs1427138	G	A	100	PASS	AC=385;AF=0.076877;AN=5008;NS=2504;DP=18268;EAS_AF=0.0288;AMR_AF=0.0778;AFR_AF=0.115;EUR_AF=0.1223;SAS_AF=0.0276;AA=G|||;VT=SNP
6	93163649	rs6930466	C	T	100	PASS	AC=225;AF=0.0449281;AN=5008;NS=2504;DP=17178;EAS_AF=0.001;AMR_AF=0.0389;AFR_AF=0.0938;EUR_AF=0.0586;SAS_AF=0.0143;AA=C|||;VT=SNP
6	93164083	rs1427135	A	G	100	PASS	AC=894;AF=0.178514;AN=5008;NS=2504;DP=14391;EAS_AF=0.3095;AMR_AF=0.2464;AFR_AF=0.1815;EUR_AF=0.1312;SAS_AF=0.0399;AA=A|||;VT=SNP
6	93164242	rs62418545	G	A	100	PASS	AC=225;AF=0.0449281;AN=5008;NS=2504;DP=16263;EAS_AF=0.001;AMR_AF=0.0389;AFR_AF=0.0938;EUR_AF=0.0586;SAS_AF=0.0143;AA=G|||;VT=SNP
6	93164827	rs1427134	T	C	100	PASS	AC=2591;AF=0.517372;AN=5008;NS=2504;DP=17606;EAS_AF=0.3353;AMR_AF=0.402;AFR_AF=0.5968;EUR_AF=0.6332;SAS_AF=0.5603;AA=T|||;VT=SNP
6	93164914	rs1427133	C	T	100	PASS	AC=2590;AF=0.517173;AN=5008;NS=2504;DP=17614;EAS_AF=0.3353;AMR_AF=0.4006;AFR_AF=0.5968;EUR_AF=0.6332;SAS_AF=0.5603;AA=C|||;VT=SNP
6	93165203	rs1427132	C	T	100	PASS	AC=328;AF=0.0654952;AN=5008;NS=2504;DP=15751;EAS_AF=0.0278;AMR_AF=0.0764;AFR_AF=0.0734;EUR_AF=0.1223;SAS_AF=0.0276;AA=C|||;VT=SNP
6	93165206	rs11970730	C	T	100	PASS	AC=637;AF=0.127196;AN=5008;NS=2504;DP=15801;EAS_AF=0.0089;AMR_AF=0.1412;AFR_AF=0.1339;EUR_AF=0.2425;SAS_AF=0.1115;AA=C|||;VT=SNP
6	93165351	rs13190750	G	A	100	PASS	AC=984;AF=0.196486;AN=5008;NS=2504;DP=16021;EAS_AF=0.2897;AMR_AF=0.3012;AFR_AF=0.0151;EUR_AF=0.164;SAS_AF=0.3047;AA=G|||;VT=SNP
6	93166439	rs12525956	T	C	100	PASS	AC=1348;AF=0.269169;AN=5008;NS=2504;DP=19497;EAS_AF=0.3264;AMR_AF=0.2089;AFR_AF=0.0893;EUR_AF=0.329;SAS_AF=0.4346;AA=T|||;VT=SNP
6	93166729	rs1946407	A	G	100	PASS	AC=895;AF=0.178714;AN=5008;NS=2504;DP=18660;EAS_AF=0.3105;AMR_AF=0.2464;AFR_AF=0.1815;EUR_AF=0.1312;SAS_AF=0.0399;AA=A|||;VT=SNP
6	93166766	rs12524154	C	T	100	PASS	AC=1365;AF=0.272564;AN=5008;NS=2504;DP=19019;EAS_AF=0.3254;AMR_AF=0.2118;AFR_AF=0.1029;EUR_AF=0.327;SAS_AF=0.4346;AA=C|||;VT=SNP
6	93166870	rs1946406	A	G	100	PASS	AC=2590;AF=0.517173;AN=5008;NS=2504;DP=19319;EAS_AF=0.3353;AMR_AF=0.4006;AFR_AF=0.5968;EUR_AF=0.6332;SAS_AF=0.5603;AA=a|||;VT=SNP
6	93167170	rs1863660	C	G	100	PASS	AC=3491;AF=0.697085;AN=5008;NS=2504;DP=15346;EAS_AF=0.6458;AMR_AF=0.647;AFR_AF=0.7829;EUR_AF=0.7644;SAS_AF=0.6002;AA=G|||;VT=SNP
6	93167215	rs2875634	G	C	100	PASS	AC=2596;AF=0.518371;AN=5008;NS=2504;DP=15229;EAS_AF=0.3353;AMR_AF=0.4006;AFR_AF=0.6014;EUR_AF=0.6332;SAS_AF=0.5603;AA=C|||;VT=SNP
6	93167380	rs1863659	A	C	100	PASS	AC=3491;AF=0.697085;AN=5008;NS=2504;DP=16289;EAS_AF=0.6458;AMR_AF=0.647;AFR_AF=0.7829;EUR_AF=0.7644;SAS_AF=0.6002;AA=C|||;VT=SNP
6	93167571	rs113356616	T	A	100	PASS	AC=196;AF=0.0391374;AN=5008;NS=2504;DP=15230;EAS_AF=0.003;AMR_AF=0.0648;AFR_AF=0.0189;EUR_AF=0.1044;SAS_AF=0.0184;AA=T|||;VT=SNP
6	93167753	rs2555762	G	A	100	PASS	AC=3491;AF=0.697085;AN=5008;NS=2504;DP=16837;EAS_AF=0.6458;AMR_AF=0.647;AFR_AF=0.7829;EUR_AF=0.7644;SAS_AF=0.6002;AA=A|||;VT=SNP
6	93169095	rs9452013	T	C	100	PASS	AC=263;AF=0.052516;AN=5008;NS=2504;DP=12194;EAS_AF=0.006;AMR_AF=0.0389;AFR_AF=0.0968;EUR_AF=0.0686;SAS_AF=0.0337;AA=T|||;VT=SNP
6	93169587	rs1427147	C	T	100	PASS	AC=1021;AF=0.203874;AN=5008;NS=2504;DP=14041;EAS_AF=0.2897;AMR_AF=0.3026;AFR_AF=0.0424;EUR_AF=0.164;SAS_AF=0.3047;AA=C|||;VT=SNP
6	93169629	rs6923840	C	T	100	PASS	AC=2604;AF=0.519968;AN=5008;NS=2504;DP=13682;EAS_AF=0.3383;AMR_AF=0.4006;AFR_AF=0.6044;EUR_AF=0.6342;SAS_AF=0.5603;AA=T|||;VT=SNP
6	93169661	rs1427146	G	C	100	PASS	AC=385;AF=0.076877;AN=5008;NS=2504;DP=13622;EAS_AF=0.0288;AMR_AF=0.0778;AFR_AF=0.115;EUR_AF=0.1223;SAS_AF=0.0276;AA=G|||;VT=SNP
6	93169983	rs2555781	A	G	100	PASS	AC=390;AF=0.0778754;AN=5008;NS=2504;DP=15204;EAS_AF=0.0308;AMR_AF=0.0807;AFR_AF=0.1157;EUR_AF=0.1223;SAS_AF=0.0276;AA=A|||;VT=SNP
6	93170001	rs1427145	C	A	100	PASS	AC=894;AF=0.178514;AN=5008;NS=2504;DP=15518;EAS_AF=0.3105;AMR_AF=0.245;AFR_AF=0.1815;EUR_AF=0.1312;SAS_AF=0.0399;AA=C|||;VT=SNP
6	93170211	rs2730862	C	T	100	PASS	AC=3495;AF=0.697883;AN=5008;NS=2504;DP=18072;EAS_AF=0.6458;AMR_AF=0.647;AFR_AF=0.7859;EUR_AF=0.7644;SAS_AF=0.6002;AA=T|||;VT=SNP
6	93170590	rs2555780	A	G	100	PASS	AC=3497;AF=0.698283;AN=5008;NS=2504;DP=16191;EAS_AF=0.6468;AMR_AF=0.647;AFR_AF=0.7859;EUR_AF=0.7644;SAS_AF=0.6012;AA=G|||;VT=SNP
6	93171433	rs139424213	G	A	100	PASS	AC=41;AF=0.0081869;AN=5008;NS=2504;DP=16709;EAS_AF=0;AMR_AF=0.0101;AFR_AF=0.0023;EUR_AF=0.0288;SAS_AF=0.002;AA=G|||;VT=SNP
6	93171488	rs9342322	A	T	100	PASS	AC=1347;AF=0.26897;AN=5008;NS=2504;DP=16542;EAS_AF=0.3254;AMR_AF=0.2089;AFR_AF=0.0885;EUR_AF=0.33;SAS_AF=0.4346;AA=A|||;VT=SNP
6	93171745	rs2730870	G	A	100	PASS	AC=3495;AF=0.697883;AN=5008;NS=2504;DP=15721;EAS_AF=0.6458;AMR_AF=0.647;AFR_AF=0.7859;EUR_AF=0.7644;SAS_AF=0.6002;AA=A|||;VT=SNP
6	93172063	rs2555779	T	C	100	PASS	AC=4691;AF=0.936701;AN=5008;NS=2504;DP=16088;EAS_AF=0.9355;AMR_AF=0.9582;AFR_AF=0.9554;EUR_AF=0.9304;SAS_AF=0.9039;AA=C|||;VT=SNP
6	93172161	rs2555778	G	C	100	PASS	AC=839;AF=0.167532;AN=5008;NS=2504;DP=15495;EAS_AF=0.3105;AMR_AF=0.245;AFR_AF=0.1399;EUR_AF=0.1312;SAS_AF=0.0399;AA=G|||;VT=SNP
6	93172371	rs6909485	C	T	100	PASS	AC=2121;AF=0.423522;AN=5008;NS=2504;DP=18336;EAS_AF=0.3353;AMR_AF=0.3545;AFR_AF=0.323;EUR_AF=0.5726;SAS_AF=0.546;AA=C|||;VT=SNP
6	93173496	rs9351319	T	C	100	PASS	AC=2594;AF=0.517971;AN=5008;NS=2504;DP=16109;EAS_AF=0.3353;AMR_AF=0.4006;AFR_AF=0.5998;EUR_AF=0.6332;SAS_AF=0.5603;AA=T|||;VT=SNP
6	93173508	rs9353911	G	A	100	PASS	AC=2600;AF=0.519169;AN=5008;NS=2504;DP=15334;EAS_AF=0.3353;AMR_AF=0.4006;AFR_AF=0.6044;EUR_AF=0.6332;SAS_AF=0.5603;AA=A|||;VT=SNP
6	93173866	rs2730879	C	A	100	PASS	AC=4693;AF=0.937101;AN=5008;NS=2504;DP=10414;EAS_AF=0.9355;AMR_AF=0.9597;AFR_AF=0.9554;EUR_AF=0.9304;SAS_AF=0.9049;AA=A|||;VT=SNP
6	93174345	rs190464802	C	T	100	PASS	AC=57;AF=0.0113818;AN=5008;NS=2504;DP=15268;EAS_AF=0;AMR_AF=0.0058;AFR_AF=0.0008;EUR_AF=0.0169;SAS_AF=0.0358;AA=C|||;VT=SNP
6	93174537	rs9353912	C	A	100	PASS	AC=1346;AF=0.26877;AN=5008;NS=2504;DP=17144;EAS_AF=0.3254;AMR_AF=0.2075;AFR_AF=0.0885;EUR_AF=0.33;SAS_AF=0.4346;AA=c|||;VT=SNP
6	93174919	rs6926698	C	A	100	PASS	AC=2596;AF=0.518371;AN=5008;NS=2504;DP=17923;EAS_AF=0.3373;AMR_AF=0.4006;AFR_AF=0.5998;EUR_AF=0.6332;SAS_AF=0.5603;AA=C|||;VT=SNP
6	93175437	rs9351320	C	T	100	PASS	AC=2595;AF=0.518171;AN=5008;NS=2504;DP=16788;EAS_AF=0.3363;AMR_AF=0.4006;AFR_AF=0.5998;EUR_AF=0.6332;SAS_AF=0.5603;AA=C|||;VT=SNP
6	93175651	rs13210926	C	G	100	PASS	AC=638;AF=0.127396;AN=5008;NS=2504;DP=19936;EAS_AF=0.2817;AMR_AF=0.196;AFR_AF=0.0053;EUR_AF=0.0497;SAS_AF=0.1646;AA=C|||;VT=SNP
6	93176159	rs970880	G	A	100	PASS	AC=386;AF=0.0770767;AN=5008;NS=2504;DP=17647;EAS_AF=0.0298;AMR_AF=0.0778;AFR_AF=0.115;EUR_AF=0.1223;SAS_AF=0.0276;AA=G|||;VT=SNP
6	93176175	rs6913119	T	C	100	PASS	AC=751;AF=0.14996;AN=5008;NS=2504;DP=17648;EAS_AF=0.0099;AMR_AF=0.1412;AFR_AF=0.2171;EUR_AF=0.2455;SAS_AF=0.1115;AA=G|||;VT=SNP
6	93176408	rs6934079	G	A	100	PASS	AC=2594;AF=0.517971;AN=5008;NS=2504;DP=16182;EAS_AF=0.3353;AMR_AF=0.4006;AFR_AF=0.5998;EUR_AF=0.6332;SAS_AF=0.5603;AA=G|||;VT=SNP
6	93176713	rs6934359	C	T	100	PASS	AC=2594;AF=0.517971;AN=5008;NS=2504;DP=19161;EAS_AF=0.3353;AMR_AF=0.4006;AFR_AF=0.5998;EUR_AF=0.6332;SAS_AF=0.5603;AA=C|||;VT=SNP
6	93177233	rs12202177	C	A	100	PASS	AC=229;AF=0.0457268;AN=5008;NS=2504;DP=13788;EAS_AF=0.001;AMR_AF=0.0389;AFR_AF=0.0968;EUR_AF=0.0586;SAS_AF=0.0143;AA=C|||;VT=SNP
6	93177270	rs60758380	A	C	100	PASS	AC=637;AF=0.127196;AN=5008;NS=2504;DP=13115;EAS_AF=0.0089;AMR_AF=0.1383;AFR_AF=0.1407;EUR_AF=0.2376;SAS_AF=0.1094;AA=A|||;VT=SNP
6	93177301	rs1820537	C	G	100	PASS	AC=843;AF=0.168331;AN=5008;NS=2504;DP=14537;EAS_AF=0.3145;AMR_AF=0.245;AFR_AF=0.1399;EUR_AF=0.1312;SAS_AF=0.0399;AA=C|||;VT=SNP
6	93177747	rs12215940	A	T	100	PASS	AC=2601;AF=0.519369;AN=5008;NS=2504;DP=17021;EAS_AF=0.3363;AMR_AF=0.4006;AFR_AF=0.6044;EUR_AF=0.6332;SAS_AF=0.5603;AA=T|||;VT=SNP
6	93177907	rs112278033	A	C	100	PASS	AC=68;AF=0.0135783;AN=5008;NS=2504;DP=19119;EAS_AF=0;AMR_AF=0.0159;AFR_AF=0.003;EUR_AF=0.0229;SAS_AF=0.0307;AA=A|||;VT=SNP
6	93178019	rs7740559	A	G	100	PASS	AC=2121;AF=0.423522;AN=5008;NS=2504;DP=18220;EAS_AF=0.3363;AMR_AF=0.3545;AFR_AF=0.3222;EUR_AF=0.5726;SAS_AF=0.546;AA=A|||;VT=SNP
6	93178566	rs9351321	T	A	100	PASS	AC=2122;AF=0.423722;AN=5008;NS=2504;DP=14043;EAS_AF=0.3363;AMR_AF=0.3545;AFR_AF=0.323;EUR_AF=0.5726;SAS_AF=0.546;AA=T|||;VT=SNP
6	93178604	rs1427144	G	A	100	PASS	AC=3442;AF=0.6873;AN=5008;NS=2504;DP=12777;EAS_AF=0.6498;AMR_AF=0.6455;AFR_AF=0.7436;EUR_AF=0.7644;SAS_AF=0.6002;AA=A|||;VT=SNP
6	93178825	rs72924652	A	T	100	PASS	AC=36;AF=0.0071885;AN=5008;NS=2504;DP=15422;EAS_AF=0;AMR_AF=0.013;AFR_AF=0;EUR_AF=0.0139;SAS_AF=0.0133;AA=A|||;VT=SNP
6	93179624	rs10944594	A	G	100	PASS	AC=635;AF=0.126797;AN=5008;NS=2504;DP=20003;EAS_AF=0.2788;AMR_AF=0.196;AFR_AF=0.0053;EUR_AF=0.0497;SAS_AF=0.1646;AA=A|||;VT=SNP
6	93179847	rs9452022	T	C	100	PASS	AC=2597;AF=0.51857;AN=5008;NS=2504;DP=17861;EAS_AF=0.3383;AMR_AF=0.4006;AFR_AF=0.5998;EUR_AF=0.6332;SAS_AF=0.5603;AA=T|||;VT=SNP
6	93179849	rs17572444	A	G	100	PASS	AC=129;AF=0.0257588;AN=5008;NS=2504;DP=17770;EAS_AF=0;AMR_AF=0.0202;AFR_AF=0.003;EUR_AF=0.0577;SAS_AF=0.0542;AA=A|||;VT=SNP
6	93180244	rs13217208	A	C	100	PASS	AC=981;AF=0.195887;AN=5008;NS=2504;DP=15810;EAS_AF=0.2867;AMR_AF=0.3012;AFR_AF=0.0151;EUR_AF=0.164;SAS_AF=0.3047;AA=A|||;VT=SNP
6	93180245	rs13217209	A	T	100	PASS	AC=980;AF=0.195687;AN=5008;NS=2504;DP=15834;EAS_AF=0.2857;AMR_AF=0.3012;AFR_AF=0.0151;EUR_AF=0.164;SAS_AF=0.3047;AA=A|||;VT=SNP
6	93180850	rs9351322	G	A	100	PASS	AC=2602;AF=0.519569;AN=5008;NS=2504;DP=14434;EAS_AF=0.3373;AMR_AF=0.4006;AFR_AF=0.6044;EUR_AF=0.6332;SAS_AF=0.5603;AA=A|||;VT=SNP
6	93180931	rs116895288	T	G	100	PASS	AC=92;AF=0.0183706;AN=5008;NS=2504;DP=12708;EAS_AF=0;AMR_AF=0.036;AFR_AF=0.0023;EUR_AF=0.0577;SAS_AF=0.0061;AA=T|||;VT=SNP
6	93181386	rs9353913	A	G	100	PASS	AC=2602;AF=0.519569;AN=5008;NS=2504;DP=16861;EAS_AF=0.3373;AMR_AF=0.402;AFR_AF=0.6036;EUR_AF=0.6332;SAS_AF=0.5603;AA=A|||;VT=SNP
6	93181423	rs144128409	G	A	100	PASS	AC=28;AF=0.00559105;AN=5008;NS=2504;DP=16298;EAS_AF=0;AMR_AF=0.013;AFR_AF=0.0023;EUR_AF=0.0139;SAS_AF=0.002;AA=g|||;VT=SNP
6	93181572	rs112418585	G	A	100	PASS	AC=31;AF=0.0061901;AN=5008;NS=2504;DP=17365;EAS_AF=0;AMR_AF=0.0043;AFR_AF=0.0008;EUR_AF=0.0249;SAS_AF=0.002;AA=G|||;VT=SNP
6	93181859	rs2730848	A	G	100	PASS	AC=336;AF=0.0670927;AN=5008;NS=2504;DP=12516;EAS_AF=0.0288;AMR_AF=0.0778;AFR_AF=0.0764;EUR_AF=0.1223;SAS_AF=0.0297;AA=A|||;VT=SNP
6	93181882	rs56213646	A	G	100	PASS	AC=2120;AF=0.423323;AN=5008;NS=2504;DP=13020;EAS_AF=0.3363;AMR_AF=0.353;AFR_AF=0.3222;EUR_AF=0.5726;SAS_AF=0.546;AA=A|||;VT=SNP
6	93182048	rs9444993	C	T	100	PASS	AC=2600;AF=0.519169;AN=5008;NS=2504;DP=15055;EAS_AF=0.3373;AMR_AF=0.3991;AFR_AF=0.6044;EUR_AF=0.6332;SAS_AF=0.5593;AA=c|||;VT=SNP
6	93182137	rs9362974	C	A	100	PASS	AC=1358;AF=0.271166;AN=5008;NS=2504;DP=15223;EAS_AF=0.3274;AMR_AF=0.2104;AFR_AF=0.0885;EUR_AF=0.335;SAS_AF=0.4376;AA=C|||;VT=SNP
6	93182233	rs2730850	T	C	100	PASS	AC=3923;AF=0.783347;AN=5008;NS=2504;DP=16173;EAS_AF=0.6528;AMR_AF=0.7579;AFR_AF=0.8752;EUR_AF=0.8698;SAS_AF=0.7229;AA=C|||;VT=SNP
6	93183034	rs1427143	T	C	100	PASS	AC=408;AF=0.0814696;AN=5008;NS=2504;DP=14147;EAS_AF=0.0278;AMR_AF=0.085;AFR_AF=0.1271;EUR_AF=0.1163;SAS_AF=0.0368;AA=T|||;VT=SNP
6	93183255	rs1427142	C	T	100	PASS	AC=3083;AF=0.615615;AN=5008;NS=2504;DP=13169;EAS_AF=0.6815;AMR_AF=0.6311;AFR_AF=0.4856;EUR_AF=0.668;SAS_AF=0.6585;AA=T|||;VT=SNP
6	93183872	rs72924662	T	C	100	PASS	AC=36;AF=0.0071885;AN=5008;NS=2504;DP=15233;EAS_AF=0;AMR_AF=0.0101;AFR_AF=0;EUR_AF=0.0169;SAS_AF=0.0123;AA=T|||;VT=SNP
6	93183933	rs2555773	A	G	100	PASS	AC=2471;AF=0.493411;AN=5008;NS=2504;DP=14962;EAS_AF=0.4266;AMR_AF=0.4741;AFR_AF=0.3366;EUR_AF=0.6918;SAS_AF=0.5838;AA=A|||;VT=SNP
6	93184881	rs4707739	A	G	100	PASS	AC=1490;AF=0.297524;AN=5008;NS=2504;DP=17735;EAS_AF=0.3938;AMR_AF=0.2622;AFR_AF=0.0855;EUR_AF=0.3588;SAS_AF=0.4468;AA=A|||;VT=SNP
6	93185340	rs2730856	C	T	100	PASS	AC=362;AF=0.0722843;AN=5008;NS=2504;DP=16602;EAS_AF=0.0278;AMR_AF=0.0764;AFR_AF=0.0938;EUR_AF=0.1203;SAS_AF=0.0368;AA=C|||;VT=SNP
6	93185410	rs4707740	A	C	100	PASS	AC=1489;AF=0.297324;AN=5008;NS=2504;DP=14369;EAS_AF=0.3938;AMR_AF=0.2622;AFR_AF=0.0847;EUR_AF=0.3588;SAS_AF=0.4468;AA=A|||;VT=SNP
6	93185657	rs12191492	T	C	100	PASS	AC=557;AF=0.111222;AN=5008;NS=2504;DP=13565;EAS_AF=0.004;AMR_AF=0.1354;AFR_AF=0.112;EUR_AF=0.2087;SAS_AF=0.1033;AA=T|||;VT=SNP
6	93185955	rs2555772	A	G	100	PASS	AC=3792;AF=0.757188;AN=5008;NS=2504;DP=17265;EAS_AF=0.6796;AMR_AF=0.732;AFR_AF=0.8487;EUR_AF=0.8082;SAS_AF=0.6789;AA=G|||;VT=SNP
6	93186068	rs12199197	A	G	100	PASS	AC=207;AF=0.0413339;AN=5008;NS=2504;DP=17478;EAS_AF=0.0337;AMR_AF=0.0231;AFR_AF=0.0295;EUR_AF=0.0288;SAS_AF=0.091;AA=A|||;VT=SNP
6	93186501	rs111685429	G	A	100	PASS	AC=461;AF=0.0920527;AN=5008;NS=2504;DP=14547;EAS_AF=0.004;AMR_AF=0.1311;AFR_AF=0.0424;EUR_AF=0.2078;SAS_AF=0.1033;AA=G|||;VT=SNP
6	93186659	rs2555770	A	G	100	PASS	AC=2866;AF=0.572284;AN=5008;NS=2504;DP=14083;EAS_AF=0.4256;AMR_AF=0.4856;AFR_AF=0.6293;EUR_AF=0.6899;SAS_AF=0.5869;AA=a|||;VT=SNP
6	93187812	rs117301895	T	C	100	PASS	AC=98;AF=0.0195687;AN=5008;NS=2504;DP=12515;EAS_AF=0;AMR_AF=0.0375;AFR_AF=0.0038;EUR_AF=0.0577;SAS_AF=0.0092;AA=T|||;VT=SNP
6	93188401	rs12189879	G	A	100	PASS	AC=206;AF=0.0411342;AN=5008;NS=2504;DP=18355;EAS_AF=0.0337;AMR_AF=0.0231;AFR_AF=0.0287;EUR_AF=0.0288;SAS_AF=0.091;AA=G|||;VT=SNP
6	93189074	rs146446108	T	A	100	PASS	AC=62;AF=0.0123802;AN=5008;NS=2504;DP=19342;EAS_AF=0;AMR_AF=0.0115;AFR_AF=0.0015;EUR_AF=0.0288;SAS_AF=0.0235;AA=T|||;VT=SNP
6	93190374	rs4707741	A	G	100	PASS	AC=1733;AF=0.346046;AN=5008;NS=2504;DP=12986;EAS_AF=0.3879;AMR_AF=0.2622;AFR_AF=0.3132;EUR_AF=0.329;SAS_AF=0.4243;AA=A|||;VT=SNP
6	93190634	rs9353916	T	C	100	PASS	AC=1420;AF=0.283546;AN=5008;NS=2504;DP=12539;EAS_AF=0.3869;AMR_AF=0.255;AFR_AF=0.084;EUR_AF=0.325;SAS_AF=0.4243;AA=T|||;VT=SNP
6	93190806	rs1365713	T	C	100	PASS	AC=843;AF=0.168331;AN=5008;NS=2504;DP=13199;EAS_AF=0.2589;AMR_AF=0.2133;AFR_AF=0.2095;EUR_AF=0.1034;SAS_AF=0.0542;AA=T|||;VT=SNP
6	93191186	rs116977592	A	G	100	PASS	AC=59;AF=0.0117812;AN=5008;NS=2504;DP=13258;EAS_AF=0.001;AMR_AF=0.0043;AFR_AF=0.0023;EUR_AF=0.0209;SAS_AF=0.0317;AA=A|||;VT=SNP
6	93192094	rs1118090	T	A	100	PASS	AC=356;AF=0.0710863;AN=5008;NS=2504;DP=18884;EAS_AF=0.0278;AMR_AF=0.0778;AFR_AF=0.0885;EUR_AF=0.1203;SAS_AF=0.0368;AA=T|||;VT=SNP
6	93192265	rs3919620	C	G	100	PASS	AC=840;AF=0.167732;AN=5008;NS=2504;DP=14875;EAS_AF=0.2589;AMR_AF=0.2133;AFR_AF=0.2088;EUR_AF=0.1024;SAS_AF=0.0532;AA=C|||;VT=SNP
6	93192789	rs2262410	A	G	100	PASS	AC=356;AF=0.0710863;AN=5008;NS=2504;DP=16835;EAS_AF=0.0278;AMR_AF=0.0778;AFR_AF=0.0885;EUR_AF=0.1203;SAS_AF=0.0368;AA=A|||;VT=SNP
6	93194033	rs57766106	A	G	100	PASS	AC=840;AF=0.167732;AN=5008;NS=2504;DP=16989;EAS_AF=0.2589;AMR_AF=0.2133;AFR_AF=0.2088;EUR_AF=0.1024;SAS_AF=0.0532;AA=A|||;VT=SNP
6	93194999	rs2730864	T	C	100	PASS	AC=3627;AF=0.724241;AN=5008;NS=2504;DP=16965;EAS_AF=0.6776;AMR_AF=0.696;AFR_AF=0.8555;EUR_AF=0.7227;SAS_AF=0.6166;AA=T|||;VT=SNP
6	93195089	rs114119236	G	A	100	PASS	AC=121;AF=0.0241613;AN=5008;NS=2504;DP=16835;EAS_AF=0;AMR_AF=0.0187;AFR_AF=0.0507;EUR_AF=0.0328;SAS_AF=0.0082;AA=G|||;VT=SNP
6	93195139	rs115283204	A	T	100	PASS	AC=69;AF=0.013778;AN=5008;NS=2504;DP=17046;EAS_AF=0.004;AMR_AF=0.0072;AFR_AF=0.0204;EUR_AF=0.0109;SAS_AF=0.0225;AA=A|||;VT=SNP
6	93195162	rs2730865	T	A	100	PASS	AC=3650;AF=0.728834;AN=5008;NS=2504;DP=16804;EAS_AF=0.6776;AMR_AF=0.6974;AFR_AF=0.857;EUR_AF=0.7425;SAS_AF=0.6166;AA=A|||;VT=SNP
6	93195430	rs1120793	A	T	100	PASS	AC=2809;AF=0.560903;AN=5008;NS=2504;DP=17058;EAS_AF=0.4187;AMR_AF=0.4841;AFR_AF=0.6475;EUR_AF=0.6402;SAS_AF=0.5634;AA=T|||;VT=SNP
6	93195485	rs112573205	G	C	100	PASS	AC=26;AF=0.00519169;AN=5008;NS=2504;DP=16340;EAS_AF=0;AMR_AF=0.0058;AFR_AF=0.0015;EUR_AF=0.0119;SAS_AF=0.0082;AA=G|||;VT=SNP
6	93196290	rs2730866	G	A	100	PASS	AC=369;AF=0.0736821;AN=5008;NS=2504;DP=16002;EAS_AF=0.0278;AMR_AF=0.0793;AFR_AF=0.0968;EUR_AF=0.1203;SAS_AF=0.0378;AA=G|||;VT=SNP
6	93196424	rs6939388	T	G	100	PASS	AC=840;AF=0.167732;AN=5008;NS=2504;DP=16572;EAS_AF=0.2589;AMR_AF=0.2133;AFR_AF=0.2088;EUR_AF=0.1024;SAS_AF=0.0532;AA=T|||;VT=SNP
6	93196575	rs4706413	C	T	100	PASS	AC=796;AF=0.158946;AN=5008;NS=2504;DP=15082;EAS_AF=0.2589;AMR_AF=0.2104;AFR_AF=0.174;EUR_AF=0.1024;SAS_AF=0.0573;AA=C|||;VT=SNP
6	93197211	rs1582821	A	G	100	PASS	AC=1730;AF=0.345447;AN=5008;NS=2504;DP=21084;EAS_AF=0.3869;AMR_AF=0.2622;AFR_AF=0.3124;EUR_AF=0.328;SAS_AF=0.4243;AA=A|||;VT=SNP
6	93197300	rs13207034	G	A	100	PASS	AC=644;AF=0.128594;AN=5008;NS=2504;DP=20333;EAS_AF=0.2817;AMR_AF=0.2104;AFR_AF=0.0045;EUR_AF=0.0706;SAS_AF=0.1401;AA=G|||;VT=SNP
6	93197329	rs2730867	C	T	100	PASS	AC=2621;AF=0.523363;AN=5008;NS=2504;DP=20026;EAS_AF=0.4187;AMR_AF=0.4755;AFR_AF=0.5121;EUR_AF=0.6402;SAS_AF=0.5603;AA=C|||;VT=SNP
6	93197388	rs12196804	C	T	100	PASS	AC=465;AF=0.0928514;AN=5008;NS=2504;DP=19401;EAS_AF=0.004;AMR_AF=0.1311;AFR_AF=0.059;EUR_AF=0.1909;SAS_AF=0.1022;AA=C|||;VT=SNP
6	93197966	rs2730868	A	T	100	PASS	AC=3644;AF=0.727636;AN=5008;NS=2504;DP=19198;EAS_AF=0.6736;AMR_AF=0.696;AFR_AF=0.8563;EUR_AF=0.7425;SAS_AF=0.6166;AA=T|||;VT=SNP
6	93198689	rs62418761	C	T	100	PASS	AC=61;AF=0.0121805;AN=5008;NS=2504;DP=17984;EAS_AF=0;AMR_AF=0.0274;AFR_AF=0.003;EUR_AF=0.0348;SAS_AF=0.0031;AA=C|||;VT=SNP
6	93198877	rs73514227	A	C	100	PASS	AC=215;AF=0.0429313;AN=5008;NS=2504;DP=18600;EAS_AF=0.005;AMR_AF=0.0504;AFR_AF=0.034;EUR_AF=0.0895;SAS_AF=0.0409;AA=A|||;VT=SNP
6	93199173	rs75048539	C	T	100	PASS	AC=23;AF=0.00459265;AN=5008;NS=2504;DP=19250;EAS_AF=0;AMR_AF=0.0043;AFR_AF=0.0015;EUR_AF=0.0159;SAS_AF=0.002;AA=C|||;VT=SNP
6	93199210	rs991527	C	T	100	PASS	AC=930;AF=0.185703;AN=5008;NS=2504;DP=19077;EAS_AF=0.2887;AMR_AF=0.1945;AFR_AF=0.239;EUR_AF=0.0696;SAS_AF=0.1207;AA=C|||;VT=SNP
6	93199648	rs6914944	T	C	100	PASS	AC=931;AF=0.185903;AN=5008;NS=2504;DP=17567;EAS_AF=0.2887;AMR_AF=0.1945;AFR_AF=0.239;EUR_AF=0.0696;SAS_AF=0.1217;AA=T|||;VT=SNP
6	93199724	rs6935299	C	T	100	PASS	AC=931;AF=0.185903;AN=5008;NS=2504;DP=15897;EAS_AF=0.2887;AMR_AF=0.1945;AFR_AF=0.239;EUR_AF=0.0696;SAS_AF=0.1217;AA=T|||;VT=SNP
6	93200021	rs77228222	A	G	100	PASS	AC=292;AF=0.0583067;AN=5008;NS=2504;DP=13431;EAS_AF=0.0337;AMR_AF=0.0331;AFR_AF=0.0484;EUR_AF=0.0586;SAS_AF=0.1145;AA=A|||;VT=SNP
6	93200633	rs4479902	G	A	100	PASS	AC=108;AF=0.0215655;AN=5008;NS=2504;DP=17561;EAS_AF=0.0179;AMR_AF=0.0749;AFR_AF=0.0008;EUR_AF=0.0298;SAS_AF=0.0072;AA=G|||;VT=SNP
6	93201217	rs1963854	C	T	100	PASS	AC=271;AF=0.0541134;AN=5008;NS=2504;DP=13688;EAS_AF=0.0278;AMR_AF=0.0764;AFR_AF=0.025;EUR_AF=0.1203;SAS_AF=0.0368;AA=C|||;VT=SNP
6	93201831	rs2555766	A	G	100	PASS	AC=3892;AF=0.777157;AN=5008;NS=2504;DP=12531;EAS_AF=0.7103;AMR_AF=0.7262;AFR_AF=0.8722;EUR_AF=0.7992;SAS_AF=0.7311;AA=G|||;VT=SNP
6	93201941	rs73514238	G	C	100	PASS	AC=435;AF=0.086861;AN=5008;NS=2504;DP=12988;EAS_AF=0.005;AMR_AF=0.0576;AFR_AF=0.1959;EUR_AF=0.0905;SAS_AF=0.0409;AA=G|||;VT=SNP
6	93202258	rs12203379	T	C	100	PASS	AC=257;AF=0.0513179;AN=5008;NS=2504;DP=15583;EAS_AF=0.0337;AMR_AF=0.0303;AFR_AF=0.0234;EUR_AF=0.0586;SAS_AF=0.1145;AA=T|||;VT=SNP
6	93202321	rs73757024	C	A	100	PASS	AC=395;AF=0.0788738;AN=5008;NS=2504;DP=15874;EAS_AF=0.005;AMR_AF=0.0562;AFR_AF=0.1694;EUR_AF=0.0905;SAS_AF=0.0368;AA=C|||;VT=SNP
6	93202569	rs12196491	G	A	100	PASS	AC=292;AF=0.0583067;AN=5008;NS=2504;DP=16373;EAS_AF=0.0337;AMR_AF=0.0331;AFR_AF=0.0484;EUR_AF=0.0586;SAS_AF=0.1145;AA=G|||;VT=SNP
6	93202900	rs2730869	T	C	100	PASS	AC=270;AF=0.0539137;AN=5008;NS=2504;DP=16149;EAS_AF=0.0268;AMR_AF=0.0749;AFR_AF=0.025;EUR_AF=0.1213;SAS_AF=0.0368;AA=T|||;VT=SNP
6	93203669	rs79497847	A	G	100	PASS	AC=91;AF=0.0181709;AN=5008;NS=2504;DP=16192;EAS_AF=0.0109;AMR_AF=0.0663;AFR_AF=0.0008;EUR_AF=0.0298;SAS_AF=0.0031;AA=A|||;VT=SNP
6	93203850	rs117403703	T	C	100	PASS	AC=45;AF=0.00898562;AN=5008;NS=2504;DP=14662;EAS_AF=0.004;AMR_AF=0.0058;AFR_AF=0.0023;EUR_AF=0.0199;SAS_AF=0.0143;AA=T|||;VT=SNP
6	93204050	rs10944597	A	G	100	PASS	AC=1463;AF=0.292133;AN=5008;NS=2504;DP=15222;EAS_AF=0.3859;AMR_AF=0.2622;AFR_AF=0.1089;EUR_AF=0.33;SAS_AF=0.4254;AA=A|||;VT=SNP
6	93204244	rs9767133	T	C	100	PASS	AC=2334;AF=0.466054;AN=5008;NS=2504;DP=17941;EAS_AF=0.6409;AMR_AF=0.4251;AFR_AF=0.4811;EUR_AF=0.333;SAS_AF=0.4315;AA=C|||;VT=SNP
6	93206366	rs1030428	T	G	100	PASS	AC=1960;AF=0.391374;AN=5008;NS=2504;DP=18116;EAS_AF=0.3274;AMR_AF=0.428;AFR_AF=0.4561;EUR_AF=0.4344;SAS_AF=0.2996;AA=G|||;VT=SNP
6	93207666	rs12206097	G	A	100	PASS	AC=207;AF=0.0413339;AN=5008;NS=2504;DP=11692;EAS_AF=0.0347;AMR_AF=0.0173;AFR_AF=0.0287;EUR_AF=0.0199;SAS_AF=0.1043;AA=G|||;VT=SNP
6	93208564	rs2555737	A	G	100	PASS	AC=956;AF=0.190895;AN=5008;NS=2504;DP=14050;EAS_AF=0.0377;AMR_AF=0.2176;AFR_AF=0.2292;EUR_AF=0.3181;SAS_AF=0.1472;AA=A|||;VT=SNP
6	93208866	rs2052792	A	C	100	PASS	AC=1673;AF=0.334065;AN=5008;NS=2504;DP=14441;EAS_AF=0.3244;AMR_AF=0.389;AFR_AF=0.3578;EUR_AF=0.3479;SAS_AF=0.2587;AA=C|||;VT=SNP
6	93208991	rs13190735	T	C	100	PASS	AC=1291;AF=0.257788;AN=5008;NS=2504;DP=14322;EAS_AF=0.3115;AMR_AF=0.3674;AFR_AF=0.1172;EUR_AF=0.2793;SAS_AF=0.2924;AA=T|||;VT=SNP
6	93209263	rs1427117	C	T	100	PASS	AC=1564;AF=0.3123;AN=5008;NS=2504;DP=12289;EAS_AF=0.3611;AMR_AF=0.2046;AFR_AF=0.2663;EUR_AF=0.3101;SAS_AF=0.4029;AA=C|||;VT=SNP
6	93209853	rs1427118	T	A	100	PASS	AC=938;AF=0.1873;AN=5008;NS=2504;DP=15289;EAS_AF=0.0377;AMR_AF=0.2147;AFR_AF=0.2231;EUR_AF=0.3151;SAS_AF=0.1421;AA=T|||;VT=SNP
6	93210313	rs148175877	A	C	100	PASS	AC=44;AF=0.00878594;AN=5008;NS=2504;DP=17532;EAS_AF=0.003;AMR_AF=0.0058;AFR_AF=0.0023;EUR_AF=0.0199;SAS_AF=0.0143;AA=A|||;VT=SNP
6	93210400	rs12201421	C	T	100	PASS	AC=207;AF=0.0413339;AN=5008;NS=2504;DP=15897;EAS_AF=0.0337;AMR_AF=0.0187;AFR_AF=0.0287;EUR_AF=0.0199;SAS_AF=0.1043;AA=C|||;VT=SNP
6	93211954	rs6905514	A	G	100	PASS	AC=665;AF=0.132788;AN=5008;NS=2504;DP=14732;EAS_AF=0.2034;AMR_AF=0.1297;AFR_AF=0.0272;EUR_AF=0.1909;SAS_AF=0.1452;AA=A|||;VT=SNP
6	93212002	rs958847	C	T	100	PASS	AC=1843;AF=0.368011;AN=5008;NS=2504;DP=15077;EAS_AF=0.5218;AMR_AF=0.3876;AFR_AF=0.3071;EUR_AF=0.3479;SAS_AF=0.2986;AA=T|||;VT=SNP
6	93212782	rs9294532	A	G	100	PASS	AC=1322;AF=0.263978;AN=5008;NS=2504;DP=16504;EAS_AF=0.1637;AMR_AF=0.2046;AFR_AF=0.2663;EUR_AF=0.3101;SAS_AF=0.3589;AA=A|||;VT=SNP
6	93212879	rs118040071	G	A	100	PASS	AC=44;AF=0.00878594;AN=5008;NS=2504;DP=15223;EAS_AF=0.003;AMR_AF=0.0058;AFR_AF=0.0023;EUR_AF=0.0199;SAS_AF=0.0143;AA=G|||;VT=SNP
6	93212934	rs2217138	G	A	100	PASS	AC=1845;AF=0.368411;AN=5008;NS=2504;DP=15205;EAS_AF=0.5218;AMR_AF=0.3876;AFR_AF=0.3079;EUR_AF=0.3489;SAS_AF=0.2986;AA=A|||;VT=SNP
6	93213943	rs72924678	C	T	100	PASS	AC=33;AF=0.00658946;AN=5008;NS=2504;DP=15624;EAS_AF=0.001;AMR_AF=0.0101;AFR_AF=0;EUR_AF=0.0139;SAS_AF=0.0112;AA=C|||;VT=SNP
6	93214205	rs12216111	T	C	100	PASS	AC=216;AF=0.043131;AN=5008;NS=2504;DP=18239;EAS_AF=0.0337;AMR_AF=0.0187;AFR_AF=0.0356;EUR_AF=0.0199;SAS_AF=0.1043;AA=T|||;VT=SNP
6	93214590	rs2555738	G	A	100	PASS	AC=268;AF=0.0535144;AN=5008;NS=2504;DP=18547;EAS_AF=0.0327;AMR_AF=0.0778;AFR_AF=0.0144;EUR_AF=0.1252;SAS_AF=0.0368;AA=G|||;VT=SNP
6	93215150	rs7760559	G	A	100	PASS	AC=206;AF=0.0411342;AN=5008;NS=2504;DP=14890;EAS_AF=0.0337;AMR_AF=0.0173;AFR_AF=0.0287;EUR_AF=0.0199;SAS_AF=0.1043;AA=G|||;VT=SNP
6	93215183	rs2730872	T	C	100	PASS	AC=1193;AF=0.238219;AN=5008;NS=2504;DP=14502;EAS_AF=0.2351;AMR_AF=0.2176;AFR_AF=0.2277;EUR_AF=0.3191;SAS_AF=0.1871;AA=T|||;VT=SNP
6	93215391	rs78396219	C	T	100	PASS	AC=11;AF=0.00219649;AN=5008;NS=2504;DP=14142;EAS_AF=0.001;AMR_AF=0.0029;AFR_AF=0.0015;EUR_AF=0.006;SAS_AF=0;AA=C|||;VT=SNP
6	93215525	rs75809864	G	C	100	PASS	AC=217;AF=0.0433307;AN=5008;NS=2504;DP=15269;EAS_AF=0.0347;AMR_AF=0.0187;AFR_AF=0.0356;EUR_AF=0.0199;SAS_AF=0.1043;AA=G|||;VT=SNP
6	93216200	rs2875635	C	T	100	PASS	AC=717;AF=0.143171;AN=5008;NS=2504;DP=13106;EAS_AF=0.2867;AMR_AF=0.1715;AFR_AF=0.1286;EUR_AF=0.0298;SAS_AF=0.1115;AA=C|||;VT=SNP
6	93216512	rs1427122	G	A	100	PASS	AC=1845;AF=0.368411;AN=5008;NS=2504;DP=14339;EAS_AF=0.5218;AMR_AF=0.3876;AFR_AF=0.3071;EUR_AF=0.3489;SAS_AF=0.2996;AA=G|||;VT=SNP
6	93216621	rs76561781	T	C	100	PASS	AC=206;AF=0.0411342;AN=5008;NS=2504;DP=14903;EAS_AF=0.0337;AMR_AF=0.0173;AFR_AF=0.0287;EUR_AF=0.0199;SAS_AF=0.1043;AA=T|||;VT=SNP
6	93216706	rs9345237	T	A	100	PASS	AC=1319;AF=0.263379;AN=5008;NS=2504;DP=14305;EAS_AF=0.1637;AMR_AF=0.2046;AFR_AF=0.2663;EUR_AF=0.3091;SAS_AF=0.3569;AA=T|||;VT=SNP
6	93216958	rs112824363	G	A	100	PASS	AC=217;AF=0.0433307;AN=5008;NS=2504;DP=13879;EAS_AF=0.0337;AMR_AF=0.0187;AFR_AF=0.0363;EUR_AF=0.0199;SAS_AF=0.1043;AA=G|||;VT=SNP
6	93217277	rs79964229	G	A	100	PASS	AC=216;AF=0.043131;AN=5008;NS=2504;DP=17276;EAS_AF=0.0337;AMR_AF=0.0187;AFR_AF=0.0356;EUR_AF=0.0199;SAS_AF=0.1043;AA=G|||;VT=SNP
6	93217374	rs75234032	G	A	100	PASS	AC=216;AF=0.043131;AN=5008;NS=2504;DP=17966;EAS_AF=0.0337;AMR_AF=0.0187;AFR_AF=0.0356;EUR_AF=0.0199;SAS_AF=0.1043;AA=G|||;VT=SNP
6	93218137	rs79316300	G	A	100	PASS	AC=90;AF=0.0179712;AN=5008;NS=2504;DP=18220;EAS_AF=0;AMR_AF=0.0159;AFR_AF=0.0053;EUR_AF=0.0408;SAS_AF=0.0317;AA=g|||;VT=SNP
6	93218349	rs2555739	G	T	100	PASS	AC=1847;AF=0.36881;AN=5008;NS=2504;DP=19307;EAS_AF=0.5238;AMR_AF=0.3876;AFR_AF=0.3071;EUR_AF=0.3499;SAS_AF=0.2986;AA=T|||;VT=SNP
6	93218350	rs2555740	A	C	100	PASS	AC=1847;AF=0.36881;AN=5008;NS=2504;DP=19370;EAS_AF=0.5238;AMR_AF=0.3876;AFR_AF=0.3071;EUR_AF=0.3499;SAS_AF=0.2986;AA=C|||;VT=SNP
6	93218698	rs62418762	C	T	100	PASS	AC=1082;AF=0.216054;AN=5008;NS=2504;DP=18001;EAS_AF=0.1657;AMR_AF=0.2003;AFR_AF=0.0885;EUR_AF=0.3082;SAS_AF=0.3569;AA=C|||;VT=SNP
6	93219188	rs2555741	C	G	100	PASS	AC=1109;AF=0.221446;AN=5008;NS=2504;DP=20166;EAS_AF=0.2351;AMR_AF=0.2133;AFR_AF=0.1725;EUR_AF=0.3161;SAS_AF=0.182;AA=C|||;VT=SNP
6	93219487	rs2555742	G	A	100	PASS	AC=4786;AF=0.955671;AN=5008;NS=2504;DP=18357;EAS_AF=0.997;AMR_AF=0.9755;AFR_AF=0.9281;EUR_AF=0.9384;SAS_AF=0.954;AA=A|||;VT=SNP
6	93219787	rs2730873	A	C	100	PASS	AC=1109;AF=0.221446;AN=5008;NS=2504;DP=18337;EAS_AF=0.2351;AMR_AF=0.2133;AFR_AF=0.1725;EUR_AF=0.3161;SAS_AF=0.182;AA=A|||;VT=SNP
6	93220607	rs2730874	G	T	100	PASS	AC=1109;AF=0.221446;AN=5008;NS=2504;DP=18854;EAS_AF=0.2351;AMR_AF=0.2133;AFR_AF=0.1725;EUR_AF=0.3161;SAS_AF=0.182;AA=g|||;VT=SNP
6	93221047	rs9452037	A	C	100	PASS	AC=1318;AF=0.263179;AN=5008;NS=2504;DP=20028;EAS_AF=0.1637;AMR_AF=0.2046;AFR_AF=0.2663;EUR_AF=0.3091;SAS_AF=0.3558;AA=A|||;VT=SNP
6	93221343	rs12212308	C	T	100	PASS	AC=216;AF=0.043131;AN=5008;NS=2504;DP=20104;EAS_AF=0.0337;AMR_AF=0.0187;AFR_AF=0.0356;EUR_AF=0.0199;SAS_AF=0.1043;AA=c|||;VT=SNP
6	93221374	rs1593650	T	C	100	PASS	AC=735;AF=0.146765;AN=5008;NS=2504;DP=20301;EAS_AF=0.2867;AMR_AF=0.1744;AFR_AF=0.1346;EUR_AF=0.0328;SAS_AF=0.1166;AA=C|||;VT=SNP
6	93221442	rs1593651	C	G	100	PASS	AC=735;AF=0.146765;AN=5008;NS=2504;DP=18772;EAS_AF=0.2867;AMR_AF=0.1744;AFR_AF=0.1346;EUR_AF=0.0328;SAS_AF=0.1166;AA=G|||;VT=SNP
6	93221892	rs4707744	G	C	100	PASS	AC=734;AF=0.146565;AN=5008;NS=2504;DP=18383;EAS_AF=0.2857;AMR_AF=0.1744;AFR_AF=0.1346;EUR_AF=0.0328;SAS_AF=0.1166;AA=C|||;VT=SNP
6	93222462	rs12214277	C	T	100	PASS	AC=218;AF=0.0435304;AN=5008;NS=2504;DP=18963;EAS_AF=0.0337;AMR_AF=0.0187;AFR_AF=0.0363;EUR_AF=0.0199;SAS_AF=0.1053;AA=C|||;VT=SNP
6	93222475	rs1593652	T	A	100	PASS	AC=1842;AF=0.367812;AN=5008;NS=2504;DP=18554;EAS_AF=0.5169;AMR_AF=0.389;AFR_AF=0.3071;EUR_AF=0.3489;SAS_AF=0.3006;AA=T|||;VT=SNP
6	93222498	rs146267602	G	T	100	PASS	AC=50;AF=0.00998403;AN=5008;NS=2504;DP=19072;EAS_AF=0;AMR_AF=0.0159;AFR_AF=0.0015;EUR_AF=0.0328;SAS_AF=0.0041;AA=G|||;VT=SNP
6	93222807	rs117553011	G	A	100	PASS	AC=25;AF=0.00499201;AN=5008;NS=2504;DP=19238;EAS_AF=0.001;AMR_AF=0.0072;AFR_AF=0.0008;EUR_AF=0.0159;SAS_AF=0.002;AA=G|||;VT=SNP
6	93222808	rs12194684	T	C	100	PASS	AC=206;AF=0.0411342;AN=5008;NS=2504;DP=19242;EAS_AF=0.0337;AMR_AF=0.0173;AFR_AF=0.0287;EUR_AF=0.0199;SAS_AF=0.1043;AA=T|||;VT=SNP
6	93223227	rs1834729	A	T	100	PASS	AC=1118;AF=0.223243;AN=5008;NS=2504;DP=15642;EAS_AF=0.2351;AMR_AF=0.2161;AFR_AF=0.1725;EUR_AF=0.3171;SAS_AF=0.1881;AA=A|||;VT=SNP
6	93223547	rs2195060	T	C	100	PASS	AC=1125;AF=0.224641;AN=5008;NS=2504;DP=15893;EAS_AF=0.2351;AMR_AF=0.2161;AFR_AF=0.1725;EUR_AF=0.3171;SAS_AF=0.1953;AA=T|||;VT=SNP
6	93223708	rs2325445	G	A	100	PASS	AC=1365;AF=0.272564;AN=5008;NS=2504;DP=17782;EAS_AF=0.3115;AMR_AF=0.366;AFR_AF=0.177;EUR_AF=0.2783;SAS_AF=0.2894;AA=G|||;VT=SNP
6	93224202	rs12191045	C	A	100	PASS	AC=592;AF=0.118211;AN=5008;NS=2504;DP=18794;EAS_AF=0.2857;AMR_AF=0.1686;AFR_AF=0.0363;EUR_AF=0.0298;SAS_AF=0.1115;AA=C|||;VT=SNP
6	93224916	rs2730878	G	A	100	PASS	AC=4746;AF=0.947684;AN=5008;NS=2504;DP=17284;EAS_AF=0.997;AMR_AF=0.9741;AFR_AF=0.8986;EUR_AF=0.9384;SAS_AF=0.954;AA=A|||;VT=SNP
6	93225183	rs12192960	C	T	100	PASS	AC=206;AF=0.0411342;AN=5008;NS=2504;DP=18849;EAS_AF=0.0337;AMR_AF=0.0173;AFR_AF=0.0287;EUR_AF=0.0199;SAS_AF=0.1043;AA=C|||;VT=SNP
6	93226136	rs2555744	C	T	100	PASS	AC=4833;AF=0.965056;AN=5008;NS=2504;DP=17082;EAS_AF=0.997;AMR_AF=0.9755;AFR_AF=0.9637;EUR_AF=0.9384;SAS_AF=0.954;AA=T|||;VT=SNP
6	93226798	rs2730880	A	G	100	PASS	AC=1024;AF=0.204473;AN=5008;NS=2504;DP=12394;EAS_AF=0.2351;AMR_AF=0.2147;AFR_AF=0.1029;EUR_AF=0.3161;SAS_AF=0.1881;AA=A|||;VT=SNP
6	93227128	rs9362979	T	C	100	PASS	AC=1532;AF=0.305911;AN=5008;NS=2504;DP=13794;EAS_AF=0.1637;AMR_AF=0.2176;AFR_AF=0.4153;EUR_AF=0.3111;SAS_AF=0.362;AA=T|||;VT=SNP
6	93227620	rs35293037	A	G	100	PASS	AC=593;AF=0.118411;AN=5008;NS=2504;DP=13293;EAS_AF=0.2867;AMR_AF=0.1686;AFR_AF=0.0363;EUR_AF=0.0308;SAS_AF=0.1104;AA=A|||;VT=SNP
6	93227685	rs11966248	T	C	100	PASS	AC=1368;AF=0.273163;AN=5008;NS=2504;DP=12450;EAS_AF=0.3115;AMR_AF=0.366;AFR_AF=0.177;EUR_AF=0.2783;SAS_AF=0.2924;AA=T|||;VT=SNP
6	93227766	rs2433652	C	G	100	PASS	AC=4834;AF=0.965256;AN=5008;NS=2504;DP=11209;EAS_AF=0.997;AMR_AF=0.9755;AFR_AF=0.9637;EUR_AF=0.9384;SAS_AF=0.955;AA=G|||;VT=SNP
6	93227942	rs2730881	G	C	100	PASS	AC=1025;AF=0.204673;AN=5008;NS=2504;DP=12746;EAS_AF=0.2351;AMR_AF=0.2147;AFR_AF=0.1044;EUR_AF=0.3161;SAS_AF=0.1871;AA=G|||;VT=SNP
6	93228599	rs2081683	T	C	100	PASS	AC=1367;AF=0.272963;AN=5008;NS=2504;DP=16230;EAS_AF=0.3115;AMR_AF=0.366;AFR_AF=0.177;EUR_AF=0.2783;SAS_AF=0.2914;AA=T|||;VT=SNP
6	93230927	rs746964	C	T	100	PASS	AC=1325;AF=0.264577;AN=5008;NS=2504;DP=19308;EAS_AF=0.3135;AMR_AF=0.3674;AFR_AF=0.1762;EUR_AF=0.2734;SAS_AF=0.2515;AA=C|||;VT=SNP
6	93231065	rs10455535	A	G	100	PASS	AC=120;AF=0.0239617;AN=5008;NS=2504;DP=17750;EAS_AF=0.004;AMR_AF=0.0072;AFR_AF=0.0212;EUR_AF=0.0119;SAS_AF=0.0726;AA=A|||;VT=SNP
6	93231307	rs890559	G	T	100	PASS	AC=1096;AF=0.21885;AN=5008;NS=2504;DP=17616;EAS_AF=0.2391;AMR_AF=0.2118;AFR_AF=0.1233;EUR_AF=0.3191;SAS_AF=0.229;AA=G|||;VT=SNP
6	93231867	rs6919563	C	T	100	PASS	AC=1545;AF=0.308506;AN=5008;NS=2504;DP=16706;EAS_AF=0.1607;AMR_AF=0.2176;AFR_AF=0.4433;EUR_AF=0.3151;SAS_AF=0.3364;AA=C|||;VT=SNP
6	93232001	rs1427123	A	G	100	PASS	AC=1095;AF=0.21865;AN=5008;NS=2504;DP=16382;EAS_AF=0.2391;AMR_AF=0.2118;AFR_AF=0.1233;EUR_AF=0.3181;SAS_AF=0.229;AA=A|||;VT=SNP
6	93232160	rs2098958	A	C	100	PASS	AC=1028;AF=0.205272;AN=5008;NS=2504;DP=19071;EAS_AF=0.3065;AMR_AF=0.3314;AFR_AF=0.0643;EUR_AF=0.1918;SAS_AF=0.2157;AA=A|||;VT=SNP
6	93232516	rs117053018	G	A	100	PASS	AC=62;AF=0.0123802;AN=5008;NS=2504;DP=17771;EAS_AF=0.001;AMR_AF=0.0274;AFR_AF=0.0008;EUR_AF=0.0358;SAS_AF=0.0051;AA=G|||;VT=SNP
6	93232789	rs73516187	C	T	100	PASS	AC=76;AF=0.0151757;AN=5008;NS=2504;DP=18318;EAS_AF=0.001;AMR_AF=0.013;AFR_AF=0.0257;EUR_AF=0.0298;SAS_AF=0.002;AA=C|||;VT=SNP
6	93232867	rs144756782	G	A	100	PASS	AC=90;AF=0.0179712;AN=5008;NS=2504;DP=18915;EAS_AF=0;AMR_AF=0.0159;AFR_AF=0.0053;EUR_AF=0.0408;SAS_AF=0.0317;AA=T|||;VT=SNP
6	93233492	rs72924699	T	A	100	PASS	AC=104;AF=0.0207668;AN=5008;NS=2504;DP=19634;EAS_AF=0.001;AMR_AF=0.0346;AFR_AF=0;EUR_AF=0.0477;SAS_AF=0.0317;AA=T|||;VT=SNP
6	93233526	rs10455178	G	A	100	PASS	AC=231;AF=0.0461262;AN=5008;NS=2504;DP=19115;EAS_AF=0.0327;AMR_AF=0.0159;AFR_AF=0.0378;EUR_AF=0.0189;SAS_AF=0.1207;AA=G|||;VT=SNP
6	93233626	rs2730884	G	A	100	PASS	AC=4803;AF=0.959065;AN=5008;NS=2504;DP=17840;EAS_AF=0.997;AMR_AF=0.9741;AFR_AF=0.9418;EUR_AF=0.9394;SAS_AF=0.953;AA=A|||;VT=SNP
6	93233694	rs78628358	G	A	100	PASS	AC=80;AF=0.0159744;AN=5008;NS=2504;DP=16797;EAS_AF=0.002;AMR_AF=0.0692;AFR_AF=0.0008;EUR_AF=0.0258;SAS_AF=0.0031;AA=G|||;VT=SNP
6	93233909	rs2555745	A	T	100	PASS	AC=4829;AF=0.964257;AN=5008;NS=2504;DP=16201;EAS_AF=0.997;AMR_AF=0.9769;AFR_AF=0.9599;EUR_AF=0.9394;SAS_AF=0.953;AA=T|||;VT=SNP
6	93234582	rs1427125	T	G	100	PASS	AC=1295;AF=0.258586;AN=5008;NS=2504;DP=15927;EAS_AF=0.1607;AMR_AF=0.2046;AFR_AF=0.2587;EUR_AF=0.3151;SAS_AF=0.3395;AA=T|||;VT=SNP
6	93234738	rs10498979	T	C	100	PASS	AC=1326;AF=0.264776;AN=5008;NS=2504;DP=13475;EAS_AF=0.3135;AMR_AF=0.3689;AFR_AF=0.1762;EUR_AF=0.2734;SAS_AF=0.2515;AA=T|||;VT=SNP
6	93234956	rs2730885	C	A	100	PASS	AC=1096;AF=0.21885;AN=5008;NS=2504;DP=14545;EAS_AF=0.2401;AMR_AF=0.2118;AFR_AF=0.1233;EUR_AF=0.3181;SAS_AF=0.229;AA=C|||;VT=SNP
6	93235509	rs12209108	T	C	100	PASS	AC=137;AF=0.0273562;AN=5008;NS=2504;DP=14830;EAS_AF=0.004;AMR_AF=0.0072;AFR_AF=0.0212;EUR_AF=0.0119;SAS_AF=0.09;AA=T|||;VT=SNP
6	93235886	rs1365708	G	C	100	PASS	AC=1096;AF=0.21885;AN=5008;NS=2504;DP=19437;EAS_AF=0.2401;AMR_AF=0.2118;AFR_AF=0.1233;EUR_AF=0.3181;SAS_AF=0.229;AA=G|||;VT=SNP
6	93236624	rs113221385	C	T	100	PASS	AC=231;AF=0.0461262;AN=5008;NS=2504;DP=20317;EAS_AF=0.0327;AMR_AF=0.0159;AFR_AF=0.0378;EUR_AF=0.0189;SAS_AF=0.1207;AA=C|||;VT=SNP
6	93236840	rs77545119	T	C	100	PASS	AC=231;AF=0.0461262;AN=5008;NS=2504;DP=18745;EAS_AF=0.0327;AMR_AF=0.0159;AFR_AF=0.0378;EUR_AF=0.0189;SAS_AF=0.1207;AA=T|||;VT=SNP
6	93237679	rs1092520	G	C	100	PASS	AC=1097;AF=0.21905;AN=5008;NS=2504;DP=15682;EAS_AF=0.2401;AMR_AF=0.2118;AFR_AF=0.1241;EUR_AF=0.3181;SAS_AF=0.229;AA=G|||;VT=SNP
6	93238064	rs1084815	A	G	100	PASS	AC=1861;AF=0.371605;AN=5008;NS=2504;DP=17018;EAS_AF=0.5218;AMR_AF=0.3876;AFR_AF=0.2716;EUR_AF=0.3499;SAS_AF=0.363;AA=G|||;VT=SNP
6	93238188	rs75291127	G	C	100	PASS	AC=607;AF=0.121206;AN=5008;NS=2504;DP=17418;EAS_AF=0.2817;AMR_AF=0.17;AFR_AF=0.0386;EUR_AF=0.0288;SAS_AF=0.1278;AA=G|||;VT=SNP
6	93238189	rs78125441	G	A	100	PASS	AC=231;AF=0.0461262;AN=5008;NS=2504;DP=17356;EAS_AF=0.0327;AMR_AF=0.0159;AFR_AF=0.0378;EUR_AF=0.0189;SAS_AF=0.1207;AA=G|||;VT=SNP
6	93239403	rs784060	T	C	100	PASS	AC=195;AF=0.0389377;AN=5008;NS=2504;DP=14594;EAS_AF=0.0357;AMR_AF=0.0403;AFR_AF=0.0242;EUR_AF=0.0666;SAS_AF=0.0327;AA=T|||;VT=SNP
6	93239405	rs12209531	C	G	100	PASS	AC=231;AF=0.0461262;AN=5008;NS=2504;DP=14682;EAS_AF=0.0327;AMR_AF=0.0159;AFR_AF=0.0378;EUR_AF=0.0189;SAS_AF=0.1207;AA=C|||;VT=SNP
6	93239623	rs1084816	G	A	100	PASS	AC=1861;AF=0.371605;AN=5008;NS=2504;DP=15560;EAS_AF=0.5218;AMR_AF=0.3876;AFR_AF=0.2716;EUR_AF=0.3499;SAS_AF=0.363;AA=A|||;VT=SNP
6	93240014	rs1084817	A	T	100	PASS	AC=1098;AF=0.219249;AN=5008;NS=2504;DP=16317;EAS_AF=0.2401;AMR_AF=0.2118;AFR_AF=0.1241;EUR_AF=0.3181;SAS_AF=0.2301;AA=A|||;VT=SNP
6	93240093	rs1084818	G	A	100	PASS	AC=1098;AF=0.219249;AN=5008;NS=2504;DP=14251;EAS_AF=0.2401;AMR_AF=0.2118;AFR_AF=0.1241;EUR_AF=0.3181;SAS_AF=0.2301;AA=G|||;VT=SNP
6	93241026	rs784061	A	C	100	PASS	AC=1865;AF=0.372404;AN=5008;NS=2504;DP=15763;EAS_AF=0.5228;AMR_AF=0.3876;AFR_AF=0.2716;EUR_AF=0.3499;SAS_AF=0.3661;AA=T|||;VT=SNP
6	93241108	rs77341623	C	G	100	PASS	AC=209;AF=0.0417332;AN=5008;NS=2504;DP=15719;EAS_AF=0.0317;AMR_AF=0.0144;AFR_AF=0.0219;EUR_AF=0.0189;SAS_AF=0.1217;AA=c|||;VT=SNP
6	93241878	rs1593655	G	A	100	PASS	AC=1325;AF=0.264577;AN=5008;NS=2504;DP=18273;EAS_AF=0.3135;AMR_AF=0.3689;AFR_AF=0.1762;EUR_AF=0.2734;SAS_AF=0.2505;AA=g|||;VT=SNP
6	93242266	rs784062	T	C	100	PASS	AC=1708;AF=0.341054;AN=5008;NS=2504;DP=20006;EAS_AF=0.5228;AMR_AF=0.3818;AFR_AF=0.1626;EUR_AF=0.3469;SAS_AF=0.3599;AA=T|||;VT=SNP
6	93242416	rs117200536	C	T	100	PASS	AC=25;AF=0.00499201;AN=5008;NS=2504;DP=17933;EAS_AF=0.001;AMR_AF=0.0014;AFR_AF=0.0008;EUR_AF=0.0209;SAS_AF=0.001;AA=T|||;VT=SNP
6	93243077	rs145043726	T	A	100	PASS	AC=48;AF=0.00958466;AN=5008;NS=2504;DP=13398;EAS_AF=0;AMR_AF=0.0187;AFR_AF=0.0015;EUR_AF=0.0199;SAS_AF=0.0133;AA=T|||;VT=SNP
6	93243216	rs803985	C	T	100	PASS	AC=4797;AF=0.957867;AN=5008;NS=2504;DP=14393;EAS_AF=0.997;AMR_AF=0.9726;AFR_AF=0.938;EUR_AF=0.9394;SAS_AF=0.953;AA=T|||;VT=SNP
6	93243236	rs784063	T	A	100	PASS	AC=1080;AF=0.215655;AN=5008;NS=2504;DP=14314;EAS_AF=0.2401;AMR_AF=0.2118;AFR_AF=0.1104;EUR_AF=0.3181;SAS_AF=0.2301;AA=T|||;VT=SNP
6	93243328	rs796730	G	A	100	PASS	AC=4769;AF=0.952276;AN=5008;NS=2504;DP=14638;EAS_AF=0.997;AMR_AF=0.9726;AFR_AF=0.9168;EUR_AF=0.9394;SAS_AF=0.953;AA=A|||;VT=SNP
6	93243383	rs784064	G	A	100	PASS	AC=1115;AF=0.222644;AN=5008;NS=2504;DP=14156;EAS_AF=0.2401;AMR_AF=0.2147;AFR_AF=0.1301;EUR_AF=0.3211;SAS_AF=0.2342;AA=G|||;VT=SNP
6	93243816	rs783857	C	G	100	PASS	AC=4803;AF=0.959065;AN=5008;NS=2504;DP=13553;EAS_AF=0.997;AMR_AF=0.9741;AFR_AF=0.9418;EUR_AF=0.9394;SAS_AF=0.953;AA=C|||;VT=SNP
6	93243960	rs784065	T	C	100	PASS	AC=1862;AF=0.371805;AN=5008;NS=2504;DP=13049;EAS_AF=0.5228;AMR_AF=0.3876;AFR_AF=0.2716;EUR_AF=0.3499;SAS_AF=0.363;AA=C|||;VT=SNP
6	93244105	rs783858	A	C	100	PASS	AC=4812;AF=0.960863;AN=5008;NS=2504;DP=13788;EAS_AF=0.997;AMR_AF=0.9755;AFR_AF=0.9478;EUR_AF=0.9394;SAS_AF=0.953;AA=C|||;VT=SNP
6	93244178	rs809183	C	A	100	PASS	AC=1862;AF=0.371805;AN=5008;NS=2504;DP=16035;EAS_AF=0.5228;AMR_AF=0.3876;AFR_AF=0.2716;EUR_AF=0.3489;SAS_AF=0.364;AA=A|||;VT=SNP
6	93244203	rs784066	T	C	100	PASS	AC=1100;AF=0.219649;AN=5008;NS=2504;DP=16455;EAS_AF=0.2411;AMR_AF=0.2118;AFR_AF=0.1241;EUR_AF=0.3181;SAS_AF=0.2311;AA=T|||;VT=SNP
6	93244557	rs12216303	T	C	100	PASS	AC=138;AF=0.0275559;AN=5008;NS=2504;DP=15984;EAS_AF=0.004;AMR_AF=0.0072;AFR_AF=0.0212;EUR_AF=0.0119;SAS_AF=0.091;AA=T|||;VT=SNP
6	93244623	rs12216313	T	A	100	PASS	AC=232;AF=0.0463259;AN=5008;NS=2504;DP=17470;EAS_AF=0.0327;AMR_AF=0.0159;AFR_AF=0.0378;EUR_AF=0.0189;SAS_AF=0.1217;AA=T|||;VT=SNP
6	93244727	rs9345243	A	C	100	PASS	AC=852;AF=0.170128;AN=5008;NS=2504;DP=15462;EAS_AF=0.2063;AMR_AF=0.17;AFR_AF=0.0598;EUR_AF=0.2505;SAS_AF=0.1994;AA=A|||;VT=SNP
6	93245457	rs78510803	G	A	100	PASS	AC=231;AF=0.0461262;AN=5008;NS=2504;DP=18903;EAS_AF=0.0327;AMR_AF=0.0159;AFR_AF=0.0378;EUR_AF=0.0189;SAS_AF=0.1207;AA=G|||;VT=SNP
6	93246108	rs12192943	T	G	100	PASS	AC=231;AF=0.0461262;AN=5008;NS=2504;DP=16197;EAS_AF=0.0327;AMR_AF=0.0159;AFR_AF=0.0378;EUR_AF=0.0189;SAS_AF=0.1207;AA=T|||;VT=SNP
6	93248208	rs6899325	C	T	100	PASS	AC=1859;AF=0.371206;AN=5008;NS=2504;DP=18125;EAS_AF=0.5228;AMR_AF=0.3876;AFR_AF=0.27;EUR_AF=0.3499;SAS_AF=0.362;AA=T|||;VT=SNP
6	93248343	rs6899969	G	A	100	PASS	AC=1861;AF=0.371605;AN=5008;NS=2504;DP=17615;EAS_AF=0.5228;AMR_AF=0.3876;AFR_AF=0.2716;EUR_AF=0.3499;SAS_AF=0.362;AA=A|||;VT=SNP
6	93249010	rs17573173	A	G	100	PASS	AC=206;AF=0.0411342;AN=5008;NS=2504;DP=14071;EAS_AF=0.002;AMR_AF=0.0562;AFR_AF=0.0038;EUR_AF=0.0915;SAS_AF=0.0695;AA=A|||;VT=SNP
6	93251839	rs1328490	G	A	100	PASS	AC=1119;AF=0.223442;AN=5008;NS=2504;DP=16888;EAS_AF=0.2401;AMR_AF=0.2147;AFR_AF=0.1301;EUR_AF=0.3211;SAS_AF=0.2382;AA=G|||;VT=SNP
6	93252267	rs10498981	T	C	100	PASS	AC=1119;AF=0.223442;AN=5008;NS=2504;DP=16160;EAS_AF=0.2401;AMR_AF=0.2147;AFR_AF=0.1301;EUR_AF=0.3211;SAS_AF=0.2382;AA=T|||;VT=SNP
6	93252285	rs12194334	T	C	100	PASS	AC=231;AF=0.0461262;AN=5008;NS=2504;DP=16233;EAS_AF=0.0327;AMR_AF=0.0159;AFR_AF=0.0378;EUR_AF=0.0189;SAS_AF=0.1207;AA=T|||;VT=SNP
6	93253725	rs2730889	T	C	100	PASS	AC=1012;AF=0.202077;AN=5008;NS=2504;DP=16639;EAS_AF=0.3085;AMR_AF=0.3343;AFR_AF=0.0545;EUR_AF=0.1869;SAS_AF=0.2137;AA=T|||;VT=SNP
6	93253938	rs12197889	T	C	100	PASS	AC=345;AF=0.0688898;AN=5008;NS=2504;DP=14813;EAS_AF=0.0337;AMR_AF=0.0202;AFR_AF=0.1241;EUR_AF=0.0199;SAS_AF=0.1155;AA=T|||;VT=SNP
6	93254033	rs12191014	G	C	100	PASS	AC=1792;AF=0.357827;AN=5008;NS=2504;DP=15511;EAS_AF=0.5347;AMR_AF=0.379;AFR_AF=0.2088;EUR_AF=0.3499;SAS_AF=0.3701;AA=C|||;VT=SNP
6	93255038	rs12206185	A	G	100	PASS	AC=868;AF=0.173323;AN=5008;NS=2504;DP=15745;EAS_AF=0.2153;AMR_AF=0.17;AFR_AF=0.0582;EUR_AF=0.2525;SAS_AF=0.2065;AA=A|||;VT=SNP
6	93255238	rs77366551	T	A	100	PASS	AC=236;AF=0.0471246;AN=5008;NS=2504;DP=16553;EAS_AF=0.0327;AMR_AF=0.0173;AFR_AF=0.0386;EUR_AF=0.0189;SAS_AF=0.1237;AA=T|||;VT=SNP
6	93255714	rs783856	A	G	100	PASS	AC=1324;AF=0.264377;AN=5008;NS=2504;DP=17728;EAS_AF=0.3105;AMR_AF=0.3732;AFR_AF=0.1815;EUR_AF=0.2674;SAS_AF=0.2485;AA=A|||;VT=SNP
6	93256037	rs78770847	A	G	100	PASS	AC=90;AF=0.0179712;AN=5008;NS=2504;DP=17831;EAS_AF=0;AMR_AF=0.0159;AFR_AF=0.0045;EUR_AF=0.0417;SAS_AF=0.0317;AA=A|||;VT=SNP
6	93256202	rs10455536	G	T	100	PASS	AC=1336;AF=0.266773;AN=5008;NS=2504;DP=18543;EAS_AF=0.251;AMR_AF=0.2205;AFR_AF=0.2837;EUR_AF=0.3211;SAS_AF=0.2372;AA=G|||;VT=SNP
6	93256467	rs138473309	G	C	100	PASS	AC=256;AF=0.0511182;AN=5008;NS=2504;DP=18452;EAS_AF=0.0327;AMR_AF=0.0173;AFR_AF=0.053;EUR_AF=0.0189;SAS_AF=0.1247;AA=G|||;VT=SNP
6	93256597	rs783855	T	C	100	PASS	AC=1312;AF=0.261981;AN=5008;NS=2504;DP=17931;EAS_AF=0.3105;AMR_AF=0.3732;AFR_AF=0.1725;EUR_AF=0.2674;SAS_AF=0.2485;AA=T|||;VT=SNP
6	93256943	rs1927875	C	T	100	PASS	AC=2012;AF=0.401757;AN=5008;NS=2504;DP=17790;EAS_AF=0.5347;AMR_AF=0.3847;AFR_AF=0.3707;EUR_AF=0.3499;SAS_AF=0.3722;AA=T|||;VT=SNP
6	93257088	rs141126768	G	C	100	PASS	AC=110;AF=0.0219649;AN=5008;NS=2504;DP=18196;EAS_AF=0.0069;AMR_AF=0.0231;AFR_AF=0.0015;EUR_AF=0.0507;SAS_AF=0.0348;AA=G|||;VT=SNP
6	93257337	rs7758537	C	T	100	PASS	AC=1339;AF=0.267372;AN=5008;NS=2504;DP=18786;EAS_AF=0.251;AMR_AF=0.2219;AFR_AF=0.2837;EUR_AF=0.3201;SAS_AF=0.2403;AA=C|||;VT=SNP
6	93258136	rs9345244	C	T	100	PASS	AC=868;AF=0.173323;AN=5008;NS=2504;DP=17704;EAS_AF=0.2153;AMR_AF=0.17;AFR_AF=0.0582;EUR_AF=0.2535;SAS_AF=0.2055;AA=C|||;VT=SNP
6	93258191	rs9345245	C	T	100	PASS	AC=875;AF=0.17472;AN=5008;NS=2504;DP=18494;EAS_AF=0.2163;AMR_AF=0.1686;AFR_AF=0.0628;EUR_AF=0.2545;SAS_AF=0.2055;AA=C|||;VT=SNP
6	93258317	rs77817805	G	T	100	PASS	AC=673;AF=0.134385;AN=5008;NS=2504;DP=15945;EAS_AF=0.2827;AMR_AF=0.1643;AFR_AF=0.087;EUR_AF=0.0298;SAS_AF=0.1319;AA=G|||;VT=SNP
6	93258907	rs783854	T	C	100	PASS	AC=1309;AF=0.261382;AN=5008;NS=2504;DP=18641;EAS_AF=0.3125;AMR_AF=0.3732;AFR_AF=0.1717;EUR_AF=0.2684;SAS_AF=0.2434;AA=T|||;VT=SNP
6	93259503	rs41474650	G	A	100	PASS	AC=1825;AF=0.364417;AN=5008;NS=2504;DP=16730;EAS_AF=0.5308;AMR_AF=0.3862;AFR_AF=0.2141;EUR_AF=0.3638;SAS_AF=0.3814;AA=A|||;VT=SNP
6	93259842	rs9353921	G	A	100	PASS	AC=1304;AF=0.260383;AN=5008;NS=2504;DP=17785;EAS_AF=0.2569;AMR_AF=0.2363;AFR_AF=0.1467;EUR_AF=0.3807;SAS_AF=0.3108;AA=G|||;VT=SNP
6	93260948	rs9362981	T	C	100	PASS	AC=1335;AF=0.266573;AN=5008;NS=2504;DP=12682;EAS_AF=0.2569;AMR_AF=0.2392;AFR_AF=0.1445;EUR_AF=0.3827;SAS_AF=0.3415;AA=T|||;VT=SNP
6	93261185	rs9345246	T	C	100	PASS	AC=1342;AF=0.267971;AN=5008;NS=2504;DP=11436;EAS_AF=0.2569;AMR_AF=0.2392;AFR_AF=0.1498;EUR_AF=0.3827;SAS_AF=0.3415;AA=T|||;VT=SNP
6	93261429	rs1927874	T	C	100	PASS	AC=1027;AF=0.205072;AN=5008;NS=2504;DP=11251;EAS_AF=0.3115;AMR_AF=0.3501;AFR_AF=0.028;EUR_AF=0.2207;SAS_AF=0.2157;AA=t|||;VT=SNP
6	93261629	rs9362983	T	C	100	PASS	AC=1104;AF=0.220447;AN=5008;NS=2504;DP=14145;EAS_AF=0.2202;AMR_AF=0.1902;AFR_AF=0.1074;EUR_AF=0.3052;SAS_AF=0.3078;AA=T|||;VT=SNP
6	93262056	rs4266475	A	T	100	PASS	AC=1254;AF=0.250399;AN=5008;NS=2504;DP=17548;EAS_AF=0.1478;AMR_AF=0.1974;AFR_AF=0.292;EUR_AF=0.2813;SAS_AF=0.3057;AA=A|||;VT=SNP
6	93262597	rs114231619	T	C	100	PASS	AC=76;AF=0.0151757;AN=5008;NS=2504;DP=13210;EAS_AF=0.006;AMR_AF=0.0072;AFR_AF=0.0234;EUR_AF=0.0189;SAS_AF=0.0153;AA=T|||;VT=SNP
6	93263250	rs4707745	G	T	100	PASS	AC=517;AF=0.103235;AN=5008;NS=2504;DP=14342;EAS_AF=0.2728;AMR_AF=0.1571;AFR_AF=0.0416;EUR_AF=0.0169;SAS_AF=0.0624;AA=G|||;VT=SNP
6	93263363	rs7762559	G	A	100	PASS	AC=1332;AF=0.265974;AN=5008;NS=2504;DP=14396;EAS_AF=0.2569;AMR_AF=0.2392;AFR_AF=0.1422;EUR_AF=0.3827;SAS_AF=0.3415;AA=G|||;VT=SNP
6	93263827	rs77814179	G	T	100	PASS	AC=33;AF=0.00658946;AN=5008;NS=2504;DP=12280;EAS_AF=0;AMR_AF=0.0072;AFR_AF=0.0008;EUR_AF=0.0239;SAS_AF=0.0031;AA=G|||;VT=SNP
6	93263939	rs6454900	A	G	100	PASS	AC=4894;AF=0.977236;AN=5008;NS=2504;DP=11934;EAS_AF=0.994;AMR_AF=0.9914;AFR_AF=0.9493;EUR_AF=0.9801;SAS_AF=0.9847;AA=G|||;VT=SNP
6	93263964	rs6454901	C	T	100	PASS	AC=4894;AF=0.977236;AN=5008;NS=2504;DP=11878;EAS_AF=0.994;AMR_AF=0.9914;AFR_AF=0.9493;EUR_AF=0.9801;SAS_AF=0.9847;AA=T|||;VT=SNP
6	93264135	rs77048324	C	T	100	PASS	AC=1574;AF=0.314297;AN=5008;NS=2504;DP=12829;EAS_AF=0.3204;AMR_AF=0.3818;AFR_AF=0.3601;EUR_AF=0.2654;SAS_AF=0.2485;AA=C|||;VT=SNP
6	93264306	rs2246016	A	G	100	PASS	AC=1029;AF=0.205471;AN=5008;NS=2504;DP=15735;EAS_AF=0.3125;AMR_AF=0.3501;AFR_AF=0.028;EUR_AF=0.2207;SAS_AF=0.2168;AA=A|||;VT=SNP
6	93264563	rs75136292	G	A	100	PASS	AC=70;AF=0.0139776;AN=5008;NS=2504;DP=17559;EAS_AF=0.001;AMR_AF=0.0231;AFR_AF=0;EUR_AF=0.0318;SAS_AF=0.0215;AA=G|||;VT=SNP
6	93265738	rs2149339	C	T	100	PASS	AC=4895;AF=0.977436;AN=5008;NS=2504;DP=14166;EAS_AF=0.995;AMR_AF=0.9914;AFR_AF=0.9493;EUR_AF=0.9801;SAS_AF=0.9847;AA=T|||;VT=SNP
6	93266194	rs1359985	T	C	100	PASS	AC=1197;AF=0.239018;AN=5008;NS=2504;DP=13572;EAS_AF=0.1409;AMR_AF=0.196;AFR_AF=0.261;EUR_AF=0.2803;SAS_AF=0.2986;AA=T|||;VT=SNP
6	93266431	rs9353922	A	T	100	PASS	AC=1341;AF=0.267772;AN=5008;NS=2504;DP=16404;EAS_AF=0.2589;AMR_AF=0.2378;AFR_AF=0.1437;EUR_AF=0.3837;SAS_AF=0.3466;AA=A|||;VT=SNP
6	93266745	rs79766596	C	T	100	PASS	AC=69;AF=0.013778;AN=5008;NS=2504;DP=17792;EAS_AF=0;AMR_AF=0.0115;AFR_AF=0.0045;EUR_AF=0.0308;SAS_AF=0.0245;AA=C|||;VT=SNP
6	93266829	rs9362984	T	C	100	PASS	AC=1080;AF=0.215655;AN=5008;NS=2504;DP=18226;EAS_AF=0.2222;AMR_AF=0.1873;AFR_AF=0.084;EUR_AF=0.3072;SAS_AF=0.3129;AA=T|||;VT=SNP
6	93266934	rs2770130	C	T	100	PASS	AC=4895;AF=0.977436;AN=5008;NS=2504;DP=17733;EAS_AF=0.995;AMR_AF=0.9914;AFR_AF=0.9493;EUR_AF=0.9801;SAS_AF=0.9847;AA=T|||;VT=SNP
6	93267530	rs1328488	T	C	100	PASS	AC=4914;AF=0.98123;AN=5008;NS=2504;DP=18236;EAS_AF=0.995;AMR_AF=0.9914;AFR_AF=0.9637;EUR_AF=0.9801;SAS_AF=0.9847;AA=C|||;VT=SNP
6	93267755	rs1999063	A	G	100	PASS	AC=952;AF=0.190096;AN=5008;NS=2504;DP=16151;EAS_AF=0.1409;AMR_AF=0.1859;AFR_AF=0.0802;EUR_AF=0.2813;SAS_AF=0.2986;AA=A|||;VT=SNP
6	93267791	rs1328489	T	C	100	PASS	AC=4914;AF=0.98123;AN=5008;NS=2504;DP=16452;EAS_AF=0.995;AMR_AF=0.9914;AFR_AF=0.9637;EUR_AF=0.9801;SAS_AF=0.9847;AA=C|||;VT=SNP
6	93268348	rs76430521	T	G	100	PASS	AC=47;AF=0.00938498;AN=5008;NS=2504;DP=13721;EAS_AF=0;AMR_AF=0.013;AFR_AF=0;EUR_AF=0.0328;SAS_AF=0.0051;AA=T|||;VT=SNP
6	93268997	rs2183001	A	G	100	PASS	AC=952;AF=0.190096;AN=5008;NS=2504;DP=17524;EAS_AF=0.1409;AMR_AF=0.1859;AFR_AF=0.0802;EUR_AF=0.2813;SAS_AF=0.2986;AA=A|||;VT=SNP
6	93269309	rs76097848	T	C	100	PASS	AC=37;AF=0.00738818;AN=5008;NS=2504;DP=17766;EAS_AF=0;AMR_AF=0.0058;AFR_AF=0.0008;EUR_AF=0.0119;SAS_AF=0.0204;AA=T|||;VT=SNP
6	93269448	rs783863	G	A	100	PASS	AC=4486;AF=0.895767;AN=5008;NS=2504;DP=17027;EAS_AF=0.753;AMR_AF=0.8386;AFR_AF=0.9206;EUR_AF=0.9682;SAS_AF=0.9755;AA=G|||;VT=SNP
6	93269864	rs117653972	G	C	100	PASS	AC=137;AF=0.0273562;AN=5008;NS=2504;DP=15540;EAS_AF=0.0119;AMR_AF=0.0144;AFR_AF=0.0076;EUR_AF=0.0308;SAS_AF=0.0757;AA=G|||;VT=SNP
6	93269993	rs2795079	C	A	100	PASS	AC=4487;AF=0.895966;AN=5008;NS=2504;DP=14993;EAS_AF=0.753;AMR_AF=0.8415;AFR_AF=0.9198;EUR_AF=0.9682;SAS_AF=0.9755;AA=C|||;VT=SNP
6	93270250	rs7771681	G	A	100	PASS	AC=1364;AF=0.272364;AN=5008;NS=2504;DP=14701;EAS_AF=0.2589;AMR_AF=0.2392;AFR_AF=0.1611;EUR_AF=0.3827;SAS_AF=0.3466;AA=G|||;VT=SNP
6	93270271	rs7753396	T	G	100	PASS	AC=1364;AF=0.272364;AN=5008;NS=2504;DP=14893;EAS_AF=0.2589;AMR_AF=0.2392;AFR_AF=0.1611;EUR_AF=0.3827;SAS_AF=0.3466;AA=T|||;VT=SNP
6	93270571	rs783864	C	T	100	PASS	AC=4896;AF=0.977636;AN=5008;NS=2504;DP=15656;EAS_AF=0.995;AMR_AF=0.9914;AFR_AF=0.9501;EUR_AF=0.9801;SAS_AF=0.9847;AA=c|||;VT=SNP
6	93271464	rs1084765	T	A	100	PASS	AC=4915;AF=0.98143;AN=5008;NS=2504;DP=15569;EAS_AF=0.995;AMR_AF=0.9914;AFR_AF=0.9644;EUR_AF=0.9801;SAS_AF=0.9847;AA=A|||;VT=SNP
6	93271609	rs1084766	T	C	100	PASS	AC=1612;AF=0.321885;AN=5008;NS=2504;DP=15998;EAS_AF=0.3423;AMR_AF=0.3847;AFR_AF=0.3608;EUR_AF=0.2724;SAS_AF=0.2546;AA=T|||;VT=SNP
6	93271818	rs1084767	T	C	100	PASS	AC=4915;AF=0.98143;AN=5008;NS=2504;DP=15522;EAS_AF=0.995;AMR_AF=0.9914;AFR_AF=0.9644;EUR_AF=0.9801;SAS_AF=0.9847;AA=C|||;VT=SNP
6	93272035	rs1084768	C	T	100	PASS	AC=4895;AF=0.977436;AN=5008;NS=2504;DP=14653;EAS_AF=0.995;AMR_AF=0.9914;AFR_AF=0.9493;EUR_AF=0.9801;SAS_AF=0.9847;AA=T|||;VT=SNP
6	93272037	rs78458696	G	A	100	PASS	AC=64;AF=0.0127796;AN=5008;NS=2504;DP=14607;EAS_AF=0;AMR_AF=0.0115;AFR_AF=0.0015;EUR_AF=0.0298;SAS_AF=0.0245;AA=G|||;VT=SNP
6	93272153	rs1084769	G	A	100	PASS	AC=4914;AF=0.98123;AN=5008;NS=2504;DP=15038;EAS_AF=0.995;AMR_AF=0.9914;AFR_AF=0.9637;EUR_AF=0.9801;SAS_AF=0.9847;AA=A|||;VT=SNP
6	93272327	rs10755497	T	C	100	PASS	AC=1364;AF=0.272364;AN=5008;NS=2504;DP=15300;EAS_AF=0.2589;AMR_AF=0.2392;AFR_AF=0.1611;EUR_AF=0.3827;SAS_AF=0.3466;AA=T|||;VT=SNP
6	93273534	rs9351324	G	A	100	PASS	AC=4895;AF=0.977436;AN=5008;NS=2504;DP=19529;EAS_AF=0.995;AMR_AF=0.9914;AFR_AF=0.9493;EUR_AF=0.9801;SAS_AF=0.9847;AA=G|||;VT=SNP
6	93274584	rs9362985	C	T	100	PASS	AC=901;AF=0.179912;AN=5008;NS=2504;DP=18928;EAS_AF=0.2173;AMR_AF=0.1671;AFR_AF=0.034;EUR_AF=0.2922;SAS_AF=0.2321;AA=C|||;VT=SNP
6	93275362	rs118134495	C	T	100	PASS	AC=69;AF=0.013778;AN=5008;NS=2504;DP=18641;EAS_AF=0;AMR_AF=0.0115;AFR_AF=0.0045;EUR_AF=0.0308;SAS_AF=0.0245;AA=C|||;VT=SNP
6	93275529	rs73517119	A	T	100	PASS	AC=144;AF=0.028754;AN=5008;NS=2504;DP=19654;EAS_AF=0.0069;AMR_AF=0.0202;AFR_AF=0.0348;EUR_AF=0.0427;SAS_AF=0.0348;AA=A|||;VT=SNP
6	93275887	rs783853	A	T	100	PASS	AC=4757;AF=0.94988;AN=5008;NS=2504;DP=17228;EAS_AF=0.9831;AMR_AF=0.9769;AFR_AF=0.941;EUR_AF=0.9493;SAS_AF=0.909;AA=A|||;VT=SNP
6	93276093	rs783852	G	A	100	PASS	AC=4757;AF=0.94988;AN=5008;NS=2504;DP=15264;EAS_AF=0.9831;AMR_AF=0.9769;AFR_AF=0.941;EUR_AF=0.9493;SAS_AF=0.909;AA=G|||;VT=SNP
6	93276236	rs146161168	T	A	100	PASS	AC=40;AF=0.00798722;AN=5008;NS=2504;DP=15271;EAS_AF=0;AMR_AF=0.0058;AFR_AF=0.003;EUR_AF=0.0179;SAS_AF=0.0143;AA=T|||;VT=SNP
6	93276681	rs783851	A	G	100	PASS	AC=4372;AF=0.873003;AN=5008;NS=2504;DP=16409;EAS_AF=0.744;AMR_AF=0.8285;AFR_AF=0.9259;EUR_AF=0.9374;SAS_AF=0.8998;AA=A|||;VT=SNP
6	93276760	rs9294533	A	G	100	PASS	AC=1343;AF=0.268171;AN=5008;NS=2504;DP=17699;EAS_AF=0.2609;AMR_AF=0.2363;AFR_AF=0.1437;EUR_AF=0.3837;SAS_AF=0.3476;AA=A|||;VT=SNP
6	93276803	rs140122149	T	G	100	PASS	AC=138;AF=0.0275559;AN=5008;NS=2504;DP=17484;EAS_AF=0.0119;AMR_AF=0.0144;AFR_AF=0.0083;EUR_AF=0.0308;SAS_AF=0.0757;AA=T|||;VT=SNP
6	93277077	rs783850	G	A	100	PASS	AC=2920;AF=0.583067;AN=5008;NS=2504;DP=13893;EAS_AF=0.4831;AMR_AF=0.5908;AFR_AF=0.6997;EUR_AF=0.5537;SAS_AF=0.5532;AA=G|||;VT=SNP
6	93277553	rs783849	C	T	100	PASS	AC=4510;AF=0.900559;AN=5008;NS=2504;DP=14895;EAS_AF=0.756;AMR_AF=0.8429;AFR_AF=0.9342;EUR_AF=0.9682;SAS_AF=0.9755;AA=T|||;VT=SNP
6	93277791	rs79599138	T	C	100	PASS	AC=138;AF=0.0275559;AN=5008;NS=2504;DP=16026;EAS_AF=0.0119;AMR_AF=0.0144;AFR_AF=0.0083;EUR_AF=0.0308;SAS_AF=0.0757;AA=C|||;VT=SNP
6	93277987	rs12216384	C	T	100	PASS	AC=1367;AF=0.272963;AN=5008;NS=2504;DP=17299;EAS_AF=0.2599;AMR_AF=0.2378;AFR_AF=0.1619;EUR_AF=0.3837;SAS_AF=0.3476;AA=C|||;VT=SNP
6	93278118	rs117633983	C	T	100	PASS	AC=64;AF=0.0127796;AN=5008;NS=2504;DP=17836;EAS_AF=0;AMR_AF=0.0115;AFR_AF=0.0015;EUR_AF=0.0298;SAS_AF=0.0245;AA=C|||;VT=SNP
6	93278381	rs77378953	A	C	100	PASS	AC=47;AF=0.00938498;AN=5008;NS=2504;DP=18799;EAS_AF=0;AMR_AF=0.013;AFR_AF=0;EUR_AF=0.0328;SAS_AF=0.0051;AA=A|||;VT=SNP
6	93278702	rs1328491	C	A	100	PASS	AC=1019;AF=0.203474;AN=5008;NS=2504;DP=17037;EAS_AF=0.1458;AMR_AF=0.1859;AFR_AF=0.1271;EUR_AF=0.2813;SAS_AF=0.2986;AA=C|||;VT=SNP
6	93279022	rs141301907	C	T	100	PASS	AC=21;AF=0.00419329;AN=5008;NS=2504;DP=14544;EAS_AF=0;AMR_AF=0.0101;AFR_AF=0;EUR_AF=0.0139;SAS_AF=0;AA=C|||;VT=SNP
6	93279039	rs2730835	T	C	100	PASS	AC=4372;AF=0.873003;AN=5008;NS=2504;DP=14435;EAS_AF=0.744;AMR_AF=0.8285;AFR_AF=0.9259;EUR_AF=0.9374;SAS_AF=0.8998;AA=T|||;VT=SNP
6	93279129	rs1341998	A	T	100	PASS	AC=4757;AF=0.94988;AN=5008;NS=2504;DP=14236;EAS_AF=0.9831;AMR_AF=0.9769;AFR_AF=0.941;EUR_AF=0.9493;SAS_AF=0.909;AA=T|||;VT=SNP
6	93279668	rs117232185	A	G	100	PASS	AC=69;AF=0.013778;AN=5008;NS=2504;DP=15433;EAS_AF=0;AMR_AF=0.0115;AFR_AF=0.0045;EUR_AF=0.0308;SAS_AF=0.0245;AA=A|||;VT=SNP
6	93279669	rs7349849	C	T	100	PASS	AC=4757;AF=0.94988;AN=5008;NS=2504;DP=15420;EAS_AF=0.9831;AMR_AF=0.9769;AFR_AF=0.941;EUR_AF=0.9493;SAS_AF=0.909;AA=C|||;VT=SNP
6	93279801	rs2770127	A	G	100	PASS	AC=4908;AF=0.980032;AN=5008;NS=2504;DP=16405;EAS_AF=0.995;AMR_AF=0.9928;AFR_AF=0.9584;EUR_AF=0.9801;SAS_AF=0.9847;AA=G|||;VT=SNP
6	93279905	rs2770128	A	G	100	PASS	AC=4907;AF=0.979832;AN=5008;NS=2504;DP=17008;EAS_AF=0.994;AMR_AF=0.9928;AFR_AF=0.9584;EUR_AF=0.9801;SAS_AF=0.9847;AA=G|||;VT=SNP
6	93279918	rs148315246	C	T	100	PASS	AC=138;AF=0.0275559;AN=5008;NS=2504;DP=17493;EAS_AF=0.0119;AMR_AF=0.0144;AFR_AF=0.0083;EUR_AF=0.0308;SAS_AF=0.0757;AA=T|||;VT=SNP
6	93280339	rs1341999	T	C	100	PASS	AC=4908;AF=0.980032;AN=5008;NS=2504;DP=17634;EAS_AF=0.995;AMR_AF=0.9928;AFR_AF=0.9584;EUR_AF=0.9801;SAS_AF=0.9847;AA=C|||;VT=SNP
6	93280523	rs146143056	G	C	100	PASS	AC=69;AF=0.013778;AN=5008;NS=2504;DP=17250;EAS_AF=0;AMR_AF=0.0115;AFR_AF=0.0045;EUR_AF=0.0308;SAS_AF=0.0245;AA=G|||;VT=SNP
6	93280671	rs78014521	G	A	100	PASS	AC=138;AF=0.0275559;AN=5008;NS=2504;DP=15155;EAS_AF=0.0119;AMR_AF=0.0144;AFR_AF=0.0083;EUR_AF=0.0308;SAS_AF=0.0757;AA=G|||;VT=SNP
6	93280897	rs1342000	C	T	100	PASS	AC=4758;AF=0.95008;AN=5008;NS=2504;DP=15976;EAS_AF=0.9831;AMR_AF=0.9769;AFR_AF=0.941;EUR_AF=0.9493;SAS_AF=0.91;AA=T|||;VT=SNP
6	93280928	rs1342001	C	T	100	PASS	AC=4757;AF=0.94988;AN=5008;NS=2504;DP=16312;EAS_AF=0.9831;AMR_AF=0.9769;AFR_AF=0.941;EUR_AF=0.9493;SAS_AF=0.909;AA=C|||;VT=SNP
6	93280994	rs1328492	C	A	100	PASS	AC=2957;AF=0.590455;AN=5008;NS=2504;DP=16208;EAS_AF=0.4812;AMR_AF=0.5908;AFR_AF=0.7292;EUR_AF=0.5537;SAS_AF=0.5532;AA=C|||;VT=SNP
6	93281110	rs1927879	T	C	100	PASS	AC=138;AF=0.0275559;AN=5008;NS=2504;DP=16768;EAS_AF=0.0119;AMR_AF=0.0144;AFR_AF=0.0083;EUR_AF=0.0308;SAS_AF=0.0757;AA=T|||;VT=SNP
6	93281287	rs1328493	T	C	100	PASS	AC=4329;AF=0.864417;AN=5008;NS=2504;DP=16307;EAS_AF=0.744;AMR_AF=0.8285;AFR_AF=0.8933;EUR_AF=0.9374;SAS_AF=0.8998;AA=T|||;VT=SNP
6	93281521	rs73517144	A	G	100	PASS	AC=141;AF=0.028155;AN=5008;NS=2504;DP=13403;EAS_AF=0.0069;AMR_AF=0.0202;AFR_AF=0.0333;EUR_AF=0.0427;SAS_AF=0.0337;AA=A|||;VT=SNP
6	93281544	rs1342002	C	T	100	PASS	AC=4895;AF=0.977436;AN=5008;NS=2504;DP=13234;EAS_AF=0.995;AMR_AF=0.9914;AFR_AF=0.9493;EUR_AF=0.9801;SAS_AF=0.9847;AA=c|||;VT=SNP
6	93281766	rs2770129	C	A	100	PASS	AC=4757;AF=0.94988;AN=5008;NS=2504;DP=11998;EAS_AF=0.9831;AMR_AF=0.9769;AFR_AF=0.941;EUR_AF=0.9493;SAS_AF=0.909;AA=T|||;VT=SNP
6	93282405	rs1342003	G	C	100	PASS	AC=4757;AF=0.94988;AN=5008;NS=2504;DP=14472;EAS_AF=0.9831;AMR_AF=0.9769;AFR_AF=0.941;EUR_AF=0.9493;SAS_AF=0.909;AA=G|||;VT=SNP
6	93282991	rs74462805	C	A	100	PASS	AC=137;AF=0.0273562;AN=5008;NS=2504;DP=16806;EAS_AF=0.0119;AMR_AF=0.0144;AFR_AF=0.0076;EUR_AF=0.0308;SAS_AF=0.0757;AA=C|||;VT=SNP
6	93283003	rs9353924	A	G	100	PASS	AC=4757;AF=0.94988;AN=5008;NS=2504;DP=16605;EAS_AF=0.9831;AMR_AF=0.9769;AFR_AF=0.941;EUR_AF=0.9493;SAS_AF=0.909;AA=G|||;VT=SNP
6	93283037	rs9353925	A	G	100	PASS	AC=4757;AF=0.94988;AN=5008;NS=2504;DP=16007;EAS_AF=0.9831;AMR_AF=0.9769;AFR_AF=0.941;EUR_AF=0.9493;SAS_AF=0.909;AA=G|||;VT=SNP
6	93283520	rs1410526	A	G	100	PASS	AC=1369;AF=0.273363;AN=5008;NS=2504;DP=14151;EAS_AF=0.2609;AMR_AF=0.2378;AFR_AF=0.1619;EUR_AF=0.3837;SAS_AF=0.3487;AA=A|||;VT=SNP
6	93283781	rs9345248	A	T	100	PASS	AC=1342;AF=0.267971;AN=5008;NS=2504;DP=14833;EAS_AF=0.2609;AMR_AF=0.2363;AFR_AF=0.1437;EUR_AF=0.3837;SAS_AF=0.3466;AA=A|||;VT=SNP
6	93283828	rs9294534	C	A	100	PASS	AC=4908;AF=0.980032;AN=5008;NS=2504;DP=14945;EAS_AF=0.995;AMR_AF=0.9928;AFR_AF=0.9584;EUR_AF=0.9801;SAS_AF=0.9847;AA=A|||;VT=SNP
6	93284141	rs783846	C	T	100	PASS	AC=4757;AF=0.94988;AN=5008;NS=2504;DP=17860;EAS_AF=0.9831;AMR_AF=0.9769;AFR_AF=0.941;EUR_AF=0.9493;SAS_AF=0.909;AA=T|||;VT=SNP
6	93284388	rs12661202	A	T	100	PASS	AC=1019;AF=0.203474;AN=5008;NS=2504;DP=16481;EAS_AF=0.1448;AMR_AF=0.1859;AFR_AF=0.1278;EUR_AF=0.2823;SAS_AF=0.2975;AA=A|||;VT=SNP
6	93284518	rs118106984	T	C	100	PASS	AC=66;AF=0.0131789;AN=5008;NS=2504;DP=17029;EAS_AF=0;AMR_AF=0.0072;AFR_AF=0.0045;EUR_AF=0.0308;SAS_AF=0.0245;AA=T|||;VT=SNP
6	93284576	rs75949886	G	A	100	PASS	AC=60;AF=0.0119808;AN=5008;NS=2504;DP=16715;EAS_AF=0;AMR_AF=0.0072;AFR_AF=0.0015;EUR_AF=0.0298;SAS_AF=0.0235;AA=G|||;VT=SNP
6	93285014	rs783847	T	C	100	PASS	AC=4908;AF=0.980032;AN=5008;NS=2504;DP=15260;EAS_AF=0.995;AMR_AF=0.9928;AFR_AF=0.9584;EUR_AF=0.9801;SAS_AF=0.9847;AA=C|||;VT=SNP
6	93286064	rs76344220	G	C	100	PASS	AC=133;AF=0.0265575;AN=5008;NS=2504;DP=16469;EAS_AF=0.0119;AMR_AF=0.0101;AFR_AF=0.0068;EUR_AF=0.0308;SAS_AF=0.0757;AA=C|||;VT=SNP
6	93286155	rs117755632	C	A	100	PASS	AC=133;AF=0.0265575;AN=5008;NS=2504;DP=16920;EAS_AF=0.0119;AMR_AF=0.0101;AFR_AF=0.0068;EUR_AF=0.0308;SAS_AF=0.0757;AA=C|||;VT=SNP
6	93286249	rs6454902	C	A	100	PASS	AC=1377;AF=0.27496;AN=5008;NS=2504;DP=17609;EAS_AF=0.2609;AMR_AF=0.2406;AFR_AF=0.1619;EUR_AF=0.3877;SAS_AF=0.3507;AA=C|||;VT=SNP
6	93286524	rs783848	C	T	100	PASS	AC=4894;AF=0.977236;AN=5008;NS=2504;DP=16090;EAS_AF=0.995;AMR_AF=0.9914;AFR_AF=0.9486;EUR_AF=0.9801;SAS_AF=0.9847;AA=T|||;VT=SNP
6	93287540	rs1590771	C	G	100	PASS	AC=1379;AF=0.275359;AN=5008;NS=2504;DP=19289;EAS_AF=0.2609;AMR_AF=0.2406;AFR_AF=0.1619;EUR_AF=0.3897;SAS_AF=0.3507;AA=C|||;VT=SNP
6	93287566	rs1590772	A	C	100	PASS	AC=1378;AF=0.27516;AN=5008;NS=2504;DP=19236;EAS_AF=0.2609;AMR_AF=0.2406;AFR_AF=0.1611;EUR_AF=0.3897;SAS_AF=0.3507;AA=A|||;VT=SNP
6	93288748	rs1576216	C	T	100	PASS	AC=1365;AF=0.272564;AN=5008;NS=2504;DP=19455;EAS_AF=0.2609;AMR_AF=0.2392;AFR_AF=0.152;EUR_AF=0.3897;SAS_AF=0.3507;AA=C|||;VT=SNP
6	93289796	rs117144360	T	A	100	PASS	AC=133;AF=0.0265575;AN=5008;NS=2504;DP=18673;EAS_AF=0.0119;AMR_AF=0.0101;AFR_AF=0.0068;EUR_AF=0.0308;SAS_AF=0.0757;AA=T|||;VT=SNP
6	93290442	rs111775756	C	T	100	PASS	AC=35;AF=0.00698882;AN=5008;NS=2504;DP=14475;EAS_AF=0.001;AMR_AF=0.0086;AFR_AF=0.003;EUR_AF=0.0149;SAS_AF=0.0092;AA=C|||;VT=SNP
6	93290547	rs1084761	T	C	100	PASS	AC=4528;AF=0.904153;AN=5008;NS=2504;DP=10020;EAS_AF=0.756;AMR_AF=0.8429;AFR_AF=0.9478;EUR_AF=0.9682;SAS_AF=0.9755;AA=C|||;VT=SNP
6	93290760	rs117123168	G	A	100	PASS	AC=133;AF=0.0265575;AN=5008;NS=2504;DP=17435;EAS_AF=0.0119;AMR_AF=0.0101;AFR_AF=0.0068;EUR_AF=0.0308;SAS_AF=0.0757;AA=G|||;VT=SNP
6	93291153	rs1084762	G	C	100	PASS	AC=4895;AF=0.977436;AN=5008;NS=2504;DP=15451;EAS_AF=0.995;AMR_AF=0.9914;AFR_AF=0.9493;EUR_AF=0.9801;SAS_AF=0.9847;AA=C|||;VT=SNP
6	93291170	rs1084763	G	A	100	PASS	AC=4894;AF=0.977236;AN=5008;NS=2504;DP=15893;EAS_AF=0.995;AMR_AF=0.9914;AFR_AF=0.9486;EUR_AF=0.9801;SAS_AF=0.9847;AA=A|||;VT=SNP
6	93291617	rs72926646	C	A	100	PASS	AC=144;AF=0.028754;AN=5008;NS=2504;DP=17073;EAS_AF=0.002;AMR_AF=0.0418;AFR_AF=0.003;EUR_AF=0.0746;SAS_AF=0.0348;AA=C|||;VT=SNP
6	93291763	rs9362986	C	T	100	PASS	AC=1352;AF=0.269968;AN=5008;NS=2504;DP=16733;EAS_AF=0.2609;AMR_AF=0.2392;AFR_AF=0.1437;EUR_AF=0.3877;SAS_AF=0.3507;AA=c|||;VT=SNP
6	93291769	rs1084764	T	C	100	PASS	AC=4894;AF=0.977236;AN=5008;NS=2504;DP=16992;EAS_AF=0.995;AMR_AF=0.9914;AFR_AF=0.9486;EUR_AF=0.9801;SAS_AF=0.9847;AA=C|||;VT=SNP
6	93292400	rs150403158	C	T	100	PASS	AC=133;AF=0.0265575;AN=5008;NS=2504;DP=17110;EAS_AF=0.0119;AMR_AF=0.0101;AFR_AF=0.0068;EUR_AF=0.0308;SAS_AF=0.0757;AA=C|||;VT=SNP
6	93292634	rs6934001	G	A	100	PASS	AC=1363;AF=0.272165;AN=5008;NS=2504;DP=17805;EAS_AF=0.2609;AMR_AF=0.2392;AFR_AF=0.152;EUR_AF=0.3877;SAS_AF=0.3507;AA=G|||;VT=SNP
6	93293303	rs783844	A	G	100	PASS	AC=1195;AF=0.238618;AN=5008;NS=2504;DP=13535;EAS_AF=0.3373;AMR_AF=0.379;AFR_AF=0.062;EUR_AF=0.2634;SAS_AF=0.2505;AA=A|||;VT=SNP
6	93294058	rs1341997	A	G	100	PASS	AC=500;AF=0.0998403;AN=5008;NS=2504;DP=17923;EAS_AF=0.252;AMR_AF=0.1585;AFR_AF=0.0076;EUR_AF=0.0427;SAS_AF=0.0849;AA=A|||;VT=SNP
6	93294098	rs1341996	T	C	100	PASS	AC=500;AF=0.0998403;AN=5008;NS=2504;DP=17828;EAS_AF=0.252;AMR_AF=0.1585;AFR_AF=0.0076;EUR_AF=0.0427;SAS_AF=0.0849;AA=T|||;VT=SNP
6	93294842	rs12524302	G	T	100	PASS	AC=976;AF=0.194888;AN=5008;NS=2504;DP=12147;EAS_AF=0.1448;AMR_AF=0.1859;AFR_AF=0.0953;EUR_AF=0.2823;SAS_AF=0.2975;AA=G|||;VT=SNP
6	93295224	rs4632871	G	A	100	PASS	AC=2971;AF=0.593251;AN=5008;NS=2504;DP=17447;EAS_AF=0.4821;AMR_AF=0.5922;AFR_AF=0.7458;EUR_AF=0.5477;SAS_AF=0.5491;AA=G|||;VT=SNP
6	93295856	rs77117625	G	A	100	PASS	AC=63;AF=0.0125799;AN=5008;NS=2504;DP=18834;EAS_AF=0.0079;AMR_AF=0.0101;AFR_AF=0.0008;EUR_AF=0.0179;SAS_AF=0.0297;AA=G|||;VT=SNP
6	93296004	rs9452048	T	C	100	PASS	AC=3017;AF=0.602436;AN=5008;NS=2504;DP=18449;EAS_AF=0.4821;AMR_AF=0.5922;AFR_AF=0.7806;EUR_AF=0.5477;SAS_AF=0.5491;AA=T|||;VT=SNP
6	93296268	rs2730857	T	C	100	PASS	AC=1054;AF=0.210463;AN=5008;NS=2504;DP=17788;EAS_AF=0.3304;AMR_AF=0.3588;AFR_AF=0.0272;EUR_AF=0.2207;SAS_AF=0.2188;AA=T|||;VT=SNP
6	93296323	rs118108871	G	A	100	PASS	AC=133;AF=0.0265575;AN=5008;NS=2504;DP=17364;EAS_AF=0.0119;AMR_AF=0.0101;AFR_AF=0.0068;EUR_AF=0.0308;SAS_AF=0.0757;AA=G|||;VT=SNP
6	93296366	rs117071970	A	C	100	PASS	AC=138;AF=0.0275559;AN=5008;NS=2504;DP=18603;EAS_AF=0.0139;AMR_AF=0.0101;AFR_AF=0.0091;EUR_AF=0.0308;SAS_AF=0.0757;AA=A|||;VT=SNP
6	93296431	rs2730858	C	T	100	PASS	AC=4894;AF=0.977236;AN=5008;NS=2504;DP=18171;EAS_AF=0.995;AMR_AF=0.9914;AFR_AF=0.9486;EUR_AF=0.9801;SAS_AF=0.9847;AA=T|||;VT=SNP
6	93296450	rs9362987	A	G	100	PASS	AC=1366;AF=0.272764;AN=5008;NS=2504;DP=18263;EAS_AF=0.2609;AMR_AF=0.2406;AFR_AF=0.152;EUR_AF=0.3897;SAS_AF=0.3507;AA=A|||;VT=SNP
6	93296511	rs783845	T	G	100	PASS	AC=1574;AF=0.314297;AN=5008;NS=2504;DP=18233;EAS_AF=0.3373;AMR_AF=0.3876;AFR_AF=0.3434;EUR_AF=0.2644;SAS_AF=0.2505;AA=T|||;VT=SNP
6	93297033	rs12203198	T	C	100	PASS	AC=1092;AF=0.218051;AN=5008;NS=2504;DP=16886;EAS_AF=0.2232;AMR_AF=0.1888;AFR_AF=0.084;EUR_AF=0.3131;SAS_AF=0.317;AA=T|||;VT=SNP
6	93297602	rs62418796	A	G	100	PASS	AC=113;AF=0.0225639;AN=5008;NS=2504;DP=17151;EAS_AF=0.001;AMR_AF=0.0389;AFR_AF=0.003;EUR_AF=0.0626;SAS_AF=0.0184;AA=A|||;VT=SNP
6	93299260	rs78028622	A	C	100	PASS	AC=133;AF=0.0265575;AN=5008;NS=2504;DP=18497;EAS_AF=0.0119;AMR_AF=0.0101;AFR_AF=0.0068;EUR_AF=0.0308;SAS_AF=0.0757;AA=A|||;VT=SNP
6	93299459	rs12213523	A	C	100	PASS	AC=1365;AF=0.272564;AN=5008;NS=2504;DP=21578;EAS_AF=0.2629;AMR_AF=0.2392;AFR_AF=0.152;EUR_AF=0.3877;SAS_AF=0.3507;AA=A|||;VT=SNP
6	93299924	rs111507974	G	C	100	PASS	AC=56;AF=0.0111821;AN=5008;NS=2504;DP=20705;EAS_AF=0;AMR_AF=0.0187;AFR_AF=0.0008;EUR_AF=0.0249;SAS_AF=0.0174;AA=G|||;VT=SNP
6	93300589	rs1927872	A	C	100	PASS	AC=1354;AF=0.270367;AN=5008;NS=2504;DP=16319;EAS_AF=0.2629;AMR_AF=0.2392;AFR_AF=0.1437;EUR_AF=0.3877;SAS_AF=0.3507;AA=A|||;VT=SNP
6	93300646	rs2730859	T	C	100	PASS	AC=1300;AF=0.259585;AN=5008;NS=2504;DP=15984;EAS_AF=0.3353;AMR_AF=0.3804;AFR_AF=0.1498;EUR_AF=0.2634;SAS_AF=0.2403;AA=T|||;VT=SNP
6	93300676	rs72926654	T	C	100	PASS	AC=31;AF=0.0061901;AN=5008;NS=2504;DP=15974;EAS_AF=0;AMR_AF=0.0101;AFR_AF=0;EUR_AF=0.0139;SAS_AF=0.0102;AA=T|||;VT=SNP
6	93300862	rs813656	G	A	100	PASS	AC=4393;AF=0.877196;AN=5008;NS=2504;DP=15103;EAS_AF=0.7431;AMR_AF=0.8314;AFR_AF=0.941;EUR_AF=0.9374;SAS_AF=0.8998;AA=A|||;VT=SNP
6	93301917	rs62418797	T	C	100	PASS	AC=99;AF=0.0197684;AN=5008;NS=2504;DP=14456;EAS_AF=0.001;AMR_AF=0.0389;AFR_AF=0.003;EUR_AF=0.0626;SAS_AF=0.0041;AA=T|||;VT=SNP
6	93302347	rs708018	C	T	100	PASS	AC=1040;AF=0.207668;AN=5008;NS=2504;DP=15963;EAS_AF=0.3264;AMR_AF=0.3588;AFR_AF=0.0272;EUR_AF=0.2207;SAS_AF=0.2086;AA=C|||;VT=SNP
6	93302585	rs75771502	T	C	100	PASS	AC=133;AF=0.0265575;AN=5008;NS=2504;DP=16155;EAS_AF=0.0119;AMR_AF=0.0101;AFR_AF=0.0068;EUR_AF=0.0308;SAS_AF=0.0757;AA=T|||;VT=SNP
6	93302682	rs12664281	A	G	100	PASS	AC=988;AF=0.197284;AN=5008;NS=2504;DP=14988;EAS_AF=0.1468;AMR_AF=0.1844;AFR_AF=0.0938;EUR_AF=0.2843;SAS_AF=0.3088;AA=A|||;VT=SNP
6	93303449	rs332955	C	G	100	PASS	AC=4848;AF=0.968051;AN=5008;NS=2504;DP=15859;EAS_AF=0.9931;AMR_AF=0.9914;AFR_AF=0.9153;EUR_AF=0.9801;SAS_AF=0.9847;AA=G|||;VT=SNP
6	93303460	rs117058290	T	G	100	PASS	AC=133;AF=0.0265575;AN=5008;NS=2504;DP=15575;EAS_AF=0.0119;AMR_AF=0.0101;AFR_AF=0.0068;EUR_AF=0.0308;SAS_AF=0.0757;AA=T|||;VT=SNP
6	93304048	rs332954	T	C	100	PASS	AC=2766;AF=0.552316;AN=5008;NS=2504;DP=13269;EAS_AF=0.4921;AMR_AF=0.5836;AFR_AF=0.5068;EUR_AF=0.5795;SAS_AF=0.6258;AA=T|||;VT=SNP
6	93304268	rs12529529	A	G	100	PASS	AC=990;AF=0.197684;AN=5008;NS=2504;DP=14077;EAS_AF=0.1458;AMR_AF=0.1844;AFR_AF=0.0961;EUR_AF=0.2843;SAS_AF=0.3088;AA=A|||;VT=SNP
6	93305197	rs117626188	A	G	100	PASS	AC=133;AF=0.0265575;AN=5008;NS=2504;DP=18913;EAS_AF=0.0119;AMR_AF=0.0101;AFR_AF=0.0068;EUR_AF=0.0308;SAS_AF=0.0757;AA=A|||;VT=SNP
6	93305282	rs9342325	T	G	100	PASS	AC=1355;AF=0.270567;AN=5008;NS=2504;DP=17411;EAS_AF=0.2629;AMR_AF=0.2392;AFR_AF=0.1437;EUR_AF=0.3877;SAS_AF=0.3517;AA=T|||;VT=SNP
6	93305456	rs332953	G	A	100	PASS	AC=1560;AF=0.311502;AN=5008;NS=2504;DP=15004;EAS_AF=0.3343;AMR_AF=0.3876;AFR_AF=0.3419;EUR_AF=0.2644;SAS_AF=0.2413;AA=G|||;VT=SNP
6	93305743	rs62418798	T	C	100	PASS	AC=99;AF=0.0197684;AN=5008;NS=2504;DP=13767;EAS_AF=0.001;AMR_AF=0.0389;AFR_AF=0.003;EUR_AF=0.0626;SAS_AF=0.0041;AA=T|||;VT=SNP
6	93305816	rs167980	G	A	100	PASS	AC=1559;AF=0.311302;AN=5008;NS=2504;DP=13918;EAS_AF=0.3343;AMR_AF=0.3876;AFR_AF=0.3427;EUR_AF=0.2644;SAS_AF=0.2393;AA=G|||;VT=SNP
6	93305980	rs332952	A	T	100	PASS	AC=4361;AF=0.870807;AN=5008;NS=2504;DP=14567;EAS_AF=0.7153;AMR_AF=0.8199;AFR_AF=0.913;EUR_AF=0.9404;SAS_AF=0.9387;AA=T|||;VT=SNP
6	93305987	rs711292	G	C	100	PASS	AC=4909;AF=0.980232;AN=5008;NS=2504;DP=14754;EAS_AF=0.9931;AMR_AF=0.9942;AFR_AF=0.9584;EUR_AF=0.9811;SAS_AF=0.9857;AA=C|||;VT=SNP
6	93306243	rs79781533	G	A	100	PASS	AC=133;AF=0.0265575;AN=5008;NS=2504;DP=17081;EAS_AF=0.0119;AMR_AF=0.0101;AFR_AF=0.0068;EUR_AF=0.0308;SAS_AF=0.0757;AA=G|||;VT=SNP
6	93306513	rs117998078	G	A	100	PASS	AC=19;AF=0.00379393;AN=5008;NS=2504;DP=15381;EAS_AF=0.001;AMR_AF=0.0058;AFR_AF=0.0008;EUR_AF=0.0129;SAS_AF=0;AA=G|||;VT=SNP
6	93306758	rs150158713	T	C	100	PASS	AC=133;AF=0.0265575;AN=5008;NS=2504;DP=13820;EAS_AF=0.0119;AMR_AF=0.0101;AFR_AF=0.0068;EUR_AF=0.0308;SAS_AF=0.0757;AA=T|||;VT=SNP
6	93306808	rs332951	C	T	100	PASS	AC=192;AF=0.0383387;AN=5008;NS=2504;DP=13720;EAS_AF=0.0466;AMR_AF=0.0259;AFR_AF=0.0023;EUR_AF=0.0487;SAS_AF=0.0767;AA=C|||;VT=SNP
6	93308290	rs72926662	A	C	100	PASS	AC=972;AF=0.194089;AN=5008;NS=2504;DP=11915;EAS_AF=0.1458;AMR_AF=0.1844;AFR_AF=0.0817;EUR_AF=0.2853;SAS_AF=0.3088;AA=A|||;VT=SNP
6	93308536	rs6935450	T	C	100	PASS	AC=1121;AF=0.223842;AN=5008;NS=2504;DP=13767;EAS_AF=0.2252;AMR_AF=0.1902;AFR_AF=0.1006;EUR_AF=0.3171;SAS_AF=0.317;AA=T|||;VT=SNP
6	93308542	rs62418799	T	C	100	PASS	AC=484;AF=0.0966454;AN=5008;NS=2504;DP=13693;EAS_AF=0.003;AMR_AF=0.1484;AFR_AF=0.0212;EUR_AF=0.2555;SAS_AF=0.0951;AA=T|||;VT=SNP
6	93308694	rs62418800	G	T	100	PASS	AC=988;AF=0.197284;AN=5008;NS=2504;DP=16728;EAS_AF=0.1458;AMR_AF=0.1859;AFR_AF=0.093;EUR_AF=0.2853;SAS_AF=0.3088;AA=G|||;VT=SNP
6	93310009	rs1580233	G	C	100	PASS	AC=133;AF=0.0265575;AN=5008;NS=2504;DP=19023;EAS_AF=0.0119;AMR_AF=0.0101;AFR_AF=0.0068;EUR_AF=0.0308;SAS_AF=0.0757;AA=G|||;VT=SNP
6	93310423	rs9345250	C	G	100	PASS	AC=1087;AF=0.217053;AN=5008;NS=2504;DP=18567;EAS_AF=0.2252;AMR_AF=0.1902;AFR_AF=0.0749;EUR_AF=0.3171;SAS_AF=0.317;AA=C|||;VT=SNP
6	93311390	rs57698791	T	C	100	PASS	AC=517;AF=0.103235;AN=5008;NS=2504;DP=16567;EAS_AF=0.25;AMR_AF=0.1686;AFR_AF=0.0166;EUR_AF=0.0427;SAS_AF=0.0849;AA=C|||;VT=SNP
6	93311622	rs57599339	A	T	100	PASS	AC=516;AF=0.103035;AN=5008;NS=2504;DP=18381;EAS_AF=0.25;AMR_AF=0.1671;AFR_AF=0.0166;EUR_AF=0.0427;SAS_AF=0.0849;AA=T|||;VT=SNP
6	93313383	rs783611	C	A	100	PASS	AC=4906;AF=0.979633;AN=5008;NS=2504;DP=15326;EAS_AF=0.9931;AMR_AF=0.9928;AFR_AF=0.9584;EUR_AF=0.9801;SAS_AF=0.9847;AA=A|||;VT=SNP
6	93313598	rs114108850	G	C	100	PASS	AC=77;AF=0.0153754;AN=5008;NS=2504;DP=16385;EAS_AF=0.0069;AMR_AF=0.0072;AFR_AF=0.0234;EUR_AF=0.0189;SAS_AF=0.0153;AA=G|||;VT=SNP
6	93313812	rs1576217	T	C	100	PASS	AC=515;AF=0.102835;AN=5008;NS=2504;DP=16858;EAS_AF=0.249;AMR_AF=0.1671;AFR_AF=0.0166;EUR_AF=0.0427;SAS_AF=0.0849;AA=C|||;VT=SNP
6	93313869	rs72926667	T	A	100	PASS	AC=202;AF=0.0403355;AN=5008;NS=2504;DP=17338;EAS_AF=0.003;AMR_AF=0.0519;AFR_AF=0.0038;EUR_AF=0.0875;SAS_AF=0.0716;AA=T|||;VT=SNP
6	93314306	rs138396537	C	T	100	PASS	AC=133;AF=0.0265575;AN=5008;NS=2504;DP=15612;EAS_AF=0.0119;AMR_AF=0.0101;AFR_AF=0.0068;EUR_AF=0.0308;SAS_AF=0.0757;AA=C|||;VT=SNP
6	93314752	rs9362988	C	T	100	PASS	AC=1882;AF=0.375799;AN=5008;NS=2504;DP=13963;EAS_AF=0.5119;AMR_AF=0.4078;AFR_AF=0.1694;EUR_AF=0.4304;SAS_AF=0.4356;AA=T|||;VT=SNP
6	93315365	rs117579476	T	C	100	PASS	AC=29;AF=0.00579073;AN=5008;NS=2504;DP=16622;EAS_AF=0;AMR_AF=0.0029;AFR_AF=0.0038;EUR_AF=0.0209;SAS_AF=0.001;AA=T|||;VT=SNP
6	93316030	rs58941969	G	A	100	PASS	AC=1043;AF=0.208267;AN=5008;NS=2504;DP=16200;EAS_AF=0.1468;AMR_AF=0.1859;AFR_AF=0.1346;EUR_AF=0.2843;SAS_AF=0.3088;AA=G|||;VT=SNP
6	93317170	rs55638146	T	A	100	PASS	AC=515;AF=0.102835;AN=5008;NS=2504;DP=19264;EAS_AF=0.249;AMR_AF=0.1671;AFR_AF=0.0166;EUR_AF=0.0427;SAS_AF=0.0849;AA=A|||;VT=SNP
6	93317346	rs9342327	G	C	100	PASS	AC=1359;AF=0.271366;AN=5008;NS=2504;DP=18762;EAS_AF=0.2619;AMR_AF=0.2392;AFR_AF=0.1452;EUR_AF=0.3897;SAS_AF=0.3528;AA=G|||;VT=SNP
6	93317354	rs2611646	C	G	100	PASS	AC=4905;AF=0.979433;AN=5008;NS=2504;DP=18728;EAS_AF=0.9931;AMR_AF=0.9928;AFR_AF=0.9576;EUR_AF=0.9801;SAS_AF=0.9847;AA=G|||;VT=SNP
6	93317412	rs1857062	T	A	100	PASS	AC=4906;AF=0.979633;AN=5008;NS=2504;DP=17810;EAS_AF=0.9931;AMR_AF=0.9928;AFR_AF=0.9584;EUR_AF=0.9801;SAS_AF=0.9847;AA=A|||;VT=SNP
6	93317670	rs138868771	T	C	100	PASS	AC=53;AF=0.0105831;AN=5008;NS=2504;DP=18050;EAS_AF=0;AMR_AF=0.0029;AFR_AF=0;EUR_AF=0.0089;SAS_AF=0.0429;AA=T|||;VT=SNP
6	93320829	rs77888001	T	C	100	PASS	AC=19;AF=0.00379393;AN=5008;NS=2504;DP=14602;EAS_AF=0;AMR_AF=0.0043;AFR_AF=0.0008;EUR_AF=0.0149;SAS_AF=0;AA=t|||;VT=SNP
6	93320915	rs332947	T	C	100	PASS	AC=1287;AF=0.256989;AN=5008;NS=2504;DP=13072;EAS_AF=0.3353;AMR_AF=0.3775;AFR_AF=0.1415;EUR_AF=0.2634;SAS_AF=0.2403;AA=t|||;VT=SNP
6	93320936	rs117125303	T	C	100	PASS	AC=46;AF=0.0091853;AN=5008;NS=2504;DP=12785;EAS_AF=0.0069;AMR_AF=0.0058;AFR_AF=0.0008;EUR_AF=0.0189;SAS_AF=0.0153;AA=t|||;VT=SNP
6	93321217	rs332948	C	T	100	PASS	AC=4906;AF=0.979633;AN=5008;NS=2504;DP=14616;EAS_AF=0.9931;AMR_AF=0.9928;AFR_AF=0.9584;EUR_AF=0.9801;SAS_AF=0.9847;AA=T|||;VT=SNP
6	93321680	rs147817709	C	T	100	PASS	AC=66;AF=0.0131789;AN=5008;NS=2504;DP=19628;EAS_AF=0;AMR_AF=0.0072;AFR_AF=0.0045;EUR_AF=0.0308;SAS_AF=0.0245;AA=C|||;VT=SNP
6	93321850	rs116962767	T	C	100	PASS	AC=31;AF=0.0061901;AN=5008;NS=2504;DP=17649;EAS_AF=0;AMR_AF=0.0086;AFR_AF=0.0023;EUR_AF=0.0209;SAS_AF=0.001;AA=T|||;VT=SNP
6	93322141	rs55683174	T	C	100	PASS	AC=138;AF=0.0275559;AN=5008;NS=2504;DP=16471;EAS_AF=0.005;AMR_AF=0.013;AFR_AF=0.0204;EUR_AF=0.0179;SAS_AF=0.0808;AA=T|||;VT=SNP
6	93323026	rs117875568	G	A	100	PASS	AC=133;AF=0.0265575;AN=5008;NS=2504;DP=19463;EAS_AF=0.0119;AMR_AF=0.0101;AFR_AF=0.0068;EUR_AF=0.0308;SAS_AF=0.0757;AA=G|||;VT=SNP
6	93323089	rs9345252	T	C	100	PASS	AC=1356;AF=0.270767;AN=5008;NS=2504;DP=19707;EAS_AF=0.2629;AMR_AF=0.2392;AFR_AF=0.1437;EUR_AF=0.3897;SAS_AF=0.3507;AA=T|||;VT=SNP
6	93323300	rs1067026	T	C	100	PASS	AC=3024;AF=0.603834;AN=5008;NS=2504;DP=18144;EAS_AF=0.4812;AMR_AF=0.5908;AFR_AF=0.7874;EUR_AF=0.5477;SAS_AF=0.5491;AA=T|||;VT=SNP
6	93323459	rs12215581	C	T	100	PASS	AC=1356;AF=0.270767;AN=5008;NS=2504;DP=17938;EAS_AF=0.2629;AMR_AF=0.2392;AFR_AF=0.1437;EUR_AF=0.3897;SAS_AF=0.3507;AA=T|||;VT=SNP
6	93323509	rs6939736	G	C	100	PASS	AC=985;AF=0.196685;AN=5008;NS=2504;DP=17333;EAS_AF=0.1468;AMR_AF=0.1844;AFR_AF=0.093;EUR_AF=0.2823;SAS_AF=0.3088;AA=G|||;VT=SNP
6	93323752	rs149408491	G	C	100	PASS	AC=57;AF=0.0113818;AN=5008;NS=2504;DP=18568;EAS_AF=0;AMR_AF=0.0259;AFR_AF=0.0008;EUR_AF=0.0338;SAS_AF=0.0041;AA=G|||;VT=SNP
6	93323758	rs116885996	G	C	100	PASS	AC=66;AF=0.0131789;AN=5008;NS=2504;DP=18526;EAS_AF=0;AMR_AF=0.0072;AFR_AF=0.0045;EUR_AF=0.0308;SAS_AF=0.0245;AA=G|||;VT=SNP
6	93324450	rs6925011	T	A	100	PASS	AC=193;AF=0.0385383;AN=5008;NS=2504;DP=18192;EAS_AF=0.0377;AMR_AF=0.0461;AFR_AF=0.0129;EUR_AF=0.0726;SAS_AF=0.0337;AA=T|||;VT=SNP
6	93324913	rs9353929	G	C	100	PASS	AC=1356;AF=0.270767;AN=5008;NS=2504;DP=17098;EAS_AF=0.2629;AMR_AF=0.2392;AFR_AF=0.1437;EUR_AF=0.3897;SAS_AF=0.3507;AA=G|||;VT=SNP
6	93324967	rs76412908	T	C	100	PASS	AC=62;AF=0.0123802;AN=5008;NS=2504;DP=16113;EAS_AF=0.0069;AMR_AF=0.0101;AFR_AF=0.0008;EUR_AF=0.0179;SAS_AF=0.0297;AA=T|||;VT=SNP
6	93326101	rs9345254	G	C	100	PASS	AC=1353;AF=0.270168;AN=5008;NS=2504;DP=18823;EAS_AF=0.2629;AMR_AF=0.2392;AFR_AF=0.1437;EUR_AF=0.3877;SAS_AF=0.3497;AA=G|||;VT=SNP
6	93326184	rs79013550	T	C	100	PASS	AC=61;AF=0.0121805;AN=5008;NS=2504;DP=18321;EAS_AF=0;AMR_AF=0.0072;AFR_AF=0.0015;EUR_AF=0.0298;SAS_AF=0.0245;AA=T|||;VT=SNP
6	93326460	rs332949	T	C	100	PASS	AC=4905;AF=0.979433;AN=5008;NS=2504;DP=18056;EAS_AF=0.9931;AMR_AF=0.9928;AFR_AF=0.9576;EUR_AF=0.9801;SAS_AF=0.9847;AA=C|||;VT=SNP
6	93326776	rs11752719	G	A	100	PASS	AC=103;AF=0.0205671;AN=5008;NS=2504;DP=17075;EAS_AF=0;AMR_AF=0.0159;AFR_AF=0.0038;EUR_AF=0.0378;SAS_AF=0.0501;AA=G|||;VT=SNP
6	93327380	rs9345255	G	A	100	PASS	AC=1488;AF=0.297125;AN=5008;NS=2504;DP=18232;EAS_AF=0.2758;AMR_AF=0.2493;AFR_AF=0.1505;EUR_AF=0.4185;SAS_AF=0.4264;AA=A|||;VT=SNP
6	93327581	rs141499529	C	G	100	PASS	AC=133;AF=0.0265575;AN=5008;NS=2504;DP=17609;EAS_AF=0.0119;AMR_AF=0.0101;AFR_AF=0.0068;EUR_AF=0.0308;SAS_AF=0.0757;AA=C|||;VT=SNP
6	93327992	rs62418818	C	A	100	PASS	AC=984;AF=0.196486;AN=5008;NS=2504;DP=16807;EAS_AF=0.1458;AMR_AF=0.1844;AFR_AF=0.093;EUR_AF=0.2823;SAS_AF=0.3088;AA=C|||;VT=SNP
6	93328194	rs7762001	C	T	100	PASS	AC=1086;AF=0.216853;AN=5008;NS=2504;DP=16236;EAS_AF=0.2242;AMR_AF=0.1902;AFR_AF=0.0749;EUR_AF=0.3171;SAS_AF=0.317;AA=C|||;VT=SNP
6	93328680	rs332950	G	C	100	PASS	AC=4906;AF=0.979633;AN=5008;NS=2504;DP=18139;EAS_AF=0.9931;AMR_AF=0.9928;AFR_AF=0.9584;EUR_AF=0.9801;SAS_AF=0.9847;AA=C|||;VT=SNP
6	93329561	rs332945	A	T	100	PASS	AC=1293;AF=0.258187;AN=5008;NS=2504;DP=6188;EAS_AF=0.3442;AMR_AF=0.3732;AFR_AF=0.1415;EUR_AF=0.2634;SAS_AF=0.2403;AA=A|||;VT=SNP
6	93329609	rs72926676	A	G	100	PASS	AC=105;AF=0.0209665;AN=5008;NS=2504;DP=7428;EAS_AF=0;AMR_AF=0.0159;AFR_AF=0.0045;EUR_AF=0.0388;SAS_AF=0.0501;AA=A|||;VT=SNP
6	93330473	rs78885643	C	G	100	PASS	AC=61;AF=0.0121805;AN=5008;NS=2504;DP=15132;EAS_AF=0;AMR_AF=0.0072;AFR_AF=0.0015;EUR_AF=0.0298;SAS_AF=0.0245;AA=C|||;VT=SNP
6	93330800	rs138744033	T	C	100	PASS	AC=133;AF=0.0265575;AN=5008;NS=2504;DP=15380;EAS_AF=0.0119;AMR_AF=0.0101;AFR_AF=0.0068;EUR_AF=0.0308;SAS_AF=0.0757;AA=T|||;VT=SNP
6	93330815	rs75962959	G	A	100	PASS	AC=21;AF=0.00419329;AN=5008;NS=2504;DP=15255;EAS_AF=0;AMR_AF=0.0014;AFR_AF=0.0015;EUR_AF=0.0139;SAS_AF=0.0041;AA=G|||;VT=SNP
6	93331134	rs332946	T	C	100	PASS	AC=4906;AF=0.979633;AN=5008;NS=2504;DP=16823;EAS_AF=0.9931;AMR_AF=0.9928;AFR_AF=0.9584;EUR_AF=0.9801;SAS_AF=0.9847;AA=C|||;VT=SNP
6	93332403	rs783609	C	A	100	PASS	AC=1568;AF=0.313099;AN=5008;NS=2504;DP=13966;EAS_AF=0.3452;AMR_AF=0.3818;AFR_AF=0.3434;EUR_AF=0.2644;SAS_AF=0.2403;AA=C|||;VT=SNP
6	93332529	rs150716893	C	T	100	PASS	AC=133;AF=0.0265575;AN=5008;NS=2504;DP=12293;EAS_AF=0.0119;AMR_AF=0.0101;AFR_AF=0.0068;EUR_AF=0.0308;SAS_AF=0.0757;AA=C|||;VT=SNP
6	93333339	rs783610	A	C	100	PASS	AC=3283;AF=0.655551;AN=5008;NS=2504;DP=18789;EAS_AF=0.7302;AMR_AF=0.7421;AFR_AF=0.6172;EUR_AF=0.5924;SAS_AF=0.6339;AA=C|||;VT=SNP
6	93333363	rs79270043	A	G	100	PASS	AC=133;AF=0.0265575;AN=5008;NS=2504;DP=18793;EAS_AF=0.0119;AMR_AF=0.0101;AFR_AF=0.0068;EUR_AF=0.0308;SAS_AF=0.0757;AA=A|||;VT=SNP
6	93333499	rs6925094	G	A	100	PASS	AC=977;AF=0.195088;AN=5008;NS=2504;DP=19080;EAS_AF=0.1359;AMR_AF=0.1844;AFR_AF=0.0938;EUR_AF=0.2843;SAS_AF=0.3088;AA=G|||;VT=SNP
6	93333551	rs711291	C	G	100	PASS	AC=4906;AF=0.979633;AN=5008;NS=2504;DP=19119;EAS_AF=0.9931;AMR_AF=0.9928;AFR_AF=0.9584;EUR_AF=0.9801;SAS_AF=0.9847;AA=G|||;VT=SNP
6	93333985	rs58832941	C	A	100	PASS	AC=975;AF=0.194688;AN=5008;NS=2504;DP=10386;EAS_AF=0.1359;AMR_AF=0.1844;AFR_AF=0.0938;EUR_AF=0.2823;SAS_AF=0.3088;AA=C|||;VT=SNP
6	93334134	rs140072234	T	C	100	PASS	AC=43;AF=0.00858626;AN=5008;NS=2504;DP=12099;EAS_AF=0;AMR_AF=0.013;AFR_AF=0.0015;EUR_AF=0.0278;SAS_AF=0.0041;AA=T|||;VT=SNP
6	93334302	rs1067025	T	C	100	PASS	AC=4633;AF=0.92512;AN=5008;NS=2504;DP=15000;EAS_AF=0.9921;AMR_AF=0.9798;AFR_AF=0.7625;EUR_AF=0.9781;SAS_AF=0.9826;AA=C|||;VT=SNP
6	93334648	rs142488731	C	A	100	PASS	AC=191;AF=0.038139;AN=5008;NS=2504;DP=19752;EAS_AF=0.0377;AMR_AF=0.0461;AFR_AF=0.0129;EUR_AF=0.0706;SAS_AF=0.0337;AA=C|||;VT=SNP
6	93335107	rs142751187	G	T	100	PASS	AC=133;AF=0.0265575;AN=5008;NS=2504;DP=20237;EAS_AF=0.0119;AMR_AF=0.0101;AFR_AF=0.0068;EUR_AF=0.0308;SAS_AF=0.0757;AA=G|||;VT=SNP
6	93336377	rs332941	T	C	100	PASS	AC=4900;AF=0.978435;AN=5008;NS=2504;DP=17332;EAS_AF=0.9931;AMR_AF=0.9928;AFR_AF=0.9576;EUR_AF=0.9791;SAS_AF=0.9806;AA=T|||;VT=SNP
6	93336562	rs142630700	T	C	100	PASS	AC=69;AF=0.013778;AN=5008;NS=2504;DP=17432;EAS_AF=0.001;AMR_AF=0.0216;AFR_AF=0;EUR_AF=0.0318;SAS_AF=0.0215;AA=T|||;VT=SNP
6	93336590	rs147924997	C	T	100	PASS	AC=225;AF=0.0449281;AN=5008;NS=2504;DP=17387;EAS_AF=0.0377;AMR_AF=0.0476;AFR_AF=0.034;EUR_AF=0.0746;SAS_AF=0.0348;AA=C|||;VT=SNP
6	93339285	rs73754333	C	T	100	PASS	AC=508;AF=0.101438;AN=5008;NS=2504;DP=16008;EAS_AF=0.247;AMR_AF=0.1657;AFR_AF=0.0166;EUR_AF=0.0408;SAS_AF=0.0828;AA=c|||;VT=SNP
6	93339295	rs1084730	C	T	100	PASS	AC=4124;AF=0.823482;AN=5008;NS=2504;DP=15613;EAS_AF=0.745;AMR_AF=0.8141;AFR_AF=0.7451;EUR_AF=0.9374;SAS_AF=0.8998;AA=C|||;VT=SNP
6	93339415	rs1084729	C	T	100	PASS	AC=4125;AF=0.823682;AN=5008;NS=2504;DP=14767;EAS_AF=0.745;AMR_AF=0.8141;AFR_AF=0.7458;EUR_AF=0.9374;SAS_AF=0.8998;AA=C|||;VT=SNP
6	93339446	rs117367289	T	G	100	PASS	AC=25;AF=0.00499201;AN=5008;NS=2504;DP=14754;EAS_AF=0;AMR_AF=0.0058;AFR_AF=0.0015;EUR_AF=0.0119;SAS_AF=0.0072;AA=T|||;VT=SNP
6	93339469	rs117658185	A	T	100	PASS	AC=25;AF=0.00499201;AN=5008;NS=2504;DP=15524;EAS_AF=0;AMR_AF=0.0058;AFR_AF=0.0015;EUR_AF=0.0119;SAS_AF=0.0072;AA=A|||;VT=SNP
6	93340208	rs783619	A	T	100	PASS	AC=4647;AF=0.927915;AN=5008;NS=2504;DP=13378;EAS_AF=0.9931;AMR_AF=0.9813;AFR_AF=0.7716;EUR_AF=0.9781;SAS_AF=0.9826;AA=C|||;VT=SNP
6	93340373	rs783618	T	C	100	PASS	AC=4633;AF=0.92512;AN=5008;NS=2504;DP=13077;EAS_AF=0.9931;AMR_AF=0.9798;AFR_AF=0.7617;EUR_AF=0.9781;SAS_AF=0.9826;AA=C|||;VT=SNP
6	93340546	rs783617	G	A	100	PASS	AC=4906;AF=0.979633;AN=5008;NS=2504;DP=13215;EAS_AF=0.9931;AMR_AF=0.9928;AFR_AF=0.9584;EUR_AF=0.9801;SAS_AF=0.9847;AA=A|||;VT=SNP
6	93341099	rs783616	T	C	100	PASS	AC=1054;AF=0.210463;AN=5008;NS=2504;DP=15003;EAS_AF=0.3393;AMR_AF=0.3588;AFR_AF=0.0272;EUR_AF=0.2207;SAS_AF=0.2096;AA=T|||;VT=SNP
6	93341501	rs117820730	A	G	100	PASS	AC=50;AF=0.00998403;AN=5008;NS=2504;DP=16371;EAS_AF=0;AMR_AF=0.0216;AFR_AF=0;EUR_AF=0.0298;SAS_AF=0.0051;AA=A|||;VT=SNP
6	93341556	rs117122436	C	T	100	PASS	AC=53;AF=0.0105831;AN=5008;NS=2504;DP=18214;EAS_AF=0;AMR_AF=0.0029;AFR_AF=0;EUR_AF=0.0089;SAS_AF=0.0429;AA=C|||;VT=SNP
6	93341601	rs60986862	C	T	100	PASS	AC=1030;AF=0.205671;AN=5008;NS=2504;DP=19571;EAS_AF=0.1349;AMR_AF=0.1859;AFR_AF=0.1354;EUR_AF=0.2823;SAS_AF=0.3088;AA=C|||;VT=SNP
6	93341663	rs803946	A	G	100	PASS	AC=4126;AF=0.823882;AN=5008;NS=2504;DP=18912;EAS_AF=0.7421;AMR_AF=0.8199;AFR_AF=0.7458;EUR_AF=0.9374;SAS_AF=0.8998;AA=A|||;VT=SNP
6	93344131	rs117891012	A	G	100	PASS	AC=66;AF=0.0131789;AN=5008;NS=2504;DP=18740;EAS_AF=0;AMR_AF=0.0072;AFR_AF=0.0045;EUR_AF=0.0308;SAS_AF=0.0245;AA=A|||;VT=SNP
6	93344153	rs783615	C	A	100	PASS	AC=4123;AF=0.823283;AN=5008;NS=2504;DP=18266;EAS_AF=0.744;AMR_AF=0.8156;AFR_AF=0.7443;EUR_AF=0.9374;SAS_AF=0.8998;AA=C|||;VT=SNP
6	93344279	rs783614	T	C	100	PASS	AC=67;AF=0.0133786;AN=5008;NS=2504;DP=18112;EAS_AF=0;AMR_AF=0.0231;AFR_AF=0.0015;EUR_AF=0.0447;SAS_AF=0.0041;AA=T|||;VT=SNP
6	93344455	rs783613	C	T	100	PASS	AC=4124;AF=0.823482;AN=5008;NS=2504;DP=14512;EAS_AF=0.744;AMR_AF=0.8156;AFR_AF=0.7451;EUR_AF=0.9374;SAS_AF=0.8998;AA=C|||;VT=SNP
6	93345213	rs783612	C	T	100	PASS	AC=1293;AF=0.258187;AN=5008;NS=2504;DP=13939;EAS_AF=0.3452;AMR_AF=0.3732;AFR_AF=0.1407;EUR_AF=0.2634;SAS_AF=0.2403;AA=C|||;VT=SNP
6	93345551	rs17575208	A	C	100	PASS	AC=25;AF=0.00499201;AN=5008;NS=2504;DP=17156;EAS_AF=0;AMR_AF=0.0101;AFR_AF=0.0015;EUR_AF=0.0119;SAS_AF=0.0041;AA=A|||;VT=SNP
6	93346077	rs182891932	G	A	100	PASS	AC=21;AF=0.00419329;AN=5008;NS=2504;DP=16683;EAS_AF=0;AMR_AF=0.013;AFR_AF=0;EUR_AF=0.0109;SAS_AF=0.001;AA=G|||;VT=SNP
6	93347011	rs2125782	A	T	100	PASS	AC=1343;AF=0.268171;AN=5008;NS=2504;DP=19063;EAS_AF=0.2619;AMR_AF=0.2392;AFR_AF=0.1346;EUR_AF=0.3897;SAS_AF=0.3507;AA=A|||;VT=SNP
6	93347239	rs4707752	G	A	100	PASS	AC=79;AF=0.0157748;AN=5008;NS=2504;DP=18643;EAS_AF=0.002;AMR_AF=0.072;AFR_AF=0.0068;EUR_AF=0.0179;SAS_AF=0;AA=G|||;VT=SNP
6	93347344	rs1574819	T	G	100	PASS	AC=4906;AF=0.979633;AN=5008;NS=2504;DP=19455;EAS_AF=0.9931;AMR_AF=0.9928;AFR_AF=0.9584;EUR_AF=0.9801;SAS_AF=0.9847;AA=G|||;VT=SNP
6	93347451	rs10944602	A	G	100	PASS	AC=977;AF=0.195088;AN=5008;NS=2504;DP=19321;EAS_AF=0.1369;AMR_AF=0.1859;AFR_AF=0.093;EUR_AF=0.2843;SAS_AF=0.3078;AA=A|||;VT=SNP
6	93347707	rs117791333	C	A	100	PASS	AC=58;AF=0.0115815;AN=5008;NS=2504;DP=17487;EAS_AF=0;AMR_AF=0.0259;AFR_AF=0.0008;EUR_AF=0.0348;SAS_AF=0.0041;AA=C|||;VT=SNP
6	93348011	rs79281511	T	C	100	PASS	AC=133;AF=0.0265575;AN=5008;NS=2504;DP=14844;EAS_AF=0.0119;AMR_AF=0.0101;AFR_AF=0.0068;EUR_AF=0.0308;SAS_AF=0.0757;AA=T|||;VT=SNP
6	93348842	rs10498982	G	A	100	PASS	AC=1341;AF=0.267772;AN=5008;NS=2504;DP=16923;EAS_AF=0.2609;AMR_AF=0.2392;AFR_AF=0.1346;EUR_AF=0.3887;SAS_AF=0.3507;AA=.|||;VT=SNP
6	93348991	rs2770125	T	A	100	PASS	AC=4633;AF=0.92512;AN=5008;NS=2504;DP=16408;EAS_AF=0.9931;AMR_AF=0.9798;AFR_AF=0.7617;EUR_AF=0.9781;SAS_AF=0.9826;AA=.|||;VT=SNP
6	93349035	rs2770126	T	C	100	PASS	AC=4903;AF=0.979034;AN=5008;NS=2504;DP=17290;EAS_AF=0.9931;AMR_AF=0.9928;AFR_AF=0.9584;EUR_AF=0.9791;SAS_AF=0.9826;AA=.|||;VT=SNP
6	93349185	rs118067955	G	A	100	PASS	AC=25;AF=0.00499201;AN=5008;NS=2504;DP=16433;EAS_AF=0;AMR_AF=0.0029;AFR_AF=0.003;EUR_AF=0.0179;SAS_AF=0.001;AA=.|||;VT=SNP
6	93349430	rs2125781	C	T	100	PASS	AC=4906;AF=0.979633;AN=5008;NS=2504;DP=16298;EAS_AF=0.9931;AMR_AF=0.9928;AFR_AF=0.9584;EUR_AF=0.9801;SAS_AF=0.9847;AA=.|||;VT=SNP
6	93349521	rs1969966	C	T	100	PASS	AC=1342;AF=0.267971;AN=5008;NS=2504;DP=15775;EAS_AF=0.2609;AMR_AF=0.2392;AFR_AF=0.1346;EUR_AF=0.3897;SAS_AF=0.3507;AA=.|||;VT=SNP
6	93349544	rs114855026	G	A	100	PASS	AC=77;AF=0.0153754;AN=5008;NS=2504;DP=15594;EAS_AF=0.0069;AMR_AF=0.0072;AFR_AF=0.0234;EUR_AF=0.0189;SAS_AF=0.0153;AA=.|||;VT=SNP
6	93349763	rs1841258	C	T	100	PASS	AC=4023;AF=0.803315;AN=5008;NS=2504;DP=16292;EAS_AF=0.7421;AMR_AF=0.8084;AFR_AF=0.6747;EUR_AF=0.9364;SAS_AF=0.8998;AA=.|||;VT=SNP
6	93349871	rs72926690	C	T	100	PASS	AC=43;AF=0.00858626;AN=5008;NS=2504;DP=16688;EAS_AF=0;AMR_AF=0.013;AFR_AF=0.0015;EUR_AF=0.0278;SAS_AF=0.0041;AA=.|||;VT=SNP
6	93349973	rs1841257	A	G	100	PASS	AC=4906;AF=0.979633;AN=5008;NS=2504;DP=17138;EAS_AF=0.9931;AMR_AF=0.9928;AFR_AF=0.9584;EUR_AF=0.9801;SAS_AF=0.9847;AA=.|||;VT=SNP
6	93350026	rs1841256	A	G	100	PASS	AC=4633;AF=0.92512;AN=5008;NS=2504;DP=17344;EAS_AF=0.9931;AMR_AF=0.9798;AFR_AF=0.7617;EUR_AF=0.9781;SAS_AF=0.9826;AA=.|||;VT=SNP
6	93350066	rs1841255	C	T	100	PASS	AC=4122;AF=0.823083;AN=5008;NS=2504;DP=17200;EAS_AF=0.7421;AMR_AF=0.8156;AFR_AF=0.7451;EUR_AF=0.9374;SAS_AF=0.8998;AA=.|||;VT=SNP
6	93350154	rs143798901	G	A	100	PASS	AC=511;AF=0.102037;AN=5008;NS=2504;DP=16143;EAS_AF=0.251;AMR_AF=0.1643;AFR_AF=0.0166;EUR_AF=0.0408;SAS_AF=0.0828;AA=.|||;VT=SNP
6	93350866	rs6454905	T	C	100	PASS	AC=4906;AF=0.979633;AN=5008;NS=2504;DP=19670;EAS_AF=0.9931;AMR_AF=0.9928;AFR_AF=0.9584;EUR_AF=0.9801;SAS_AF=0.9847;AA=.|||;VT=SNP
6	93350909	rs144882410	C	G	100	PASS	AC=193;AF=0.0385383;AN=5008;NS=2504;DP=19381;EAS_AF=0.0377;AMR_AF=0.0461;AFR_AF=0.0129;EUR_AF=0.0726;SAS_AF=0.0337;AA=.|||;VT=SNP
6	93350978	rs4644012	G	T	100	PASS	AC=4124;AF=0.823482;AN=5008;NS=2504;DP=19802;EAS_AF=0.7421;AMR_AF=0.817;AFR_AF=0.7458;EUR_AF=0.9374;SAS_AF=0.8998;AA=.|||;VT=SNP
6	93351164	rs4587135	G	A	100	PASS	AC=4634;AF=0.925319;AN=5008;NS=2504;DP=16521;EAS_AF=0.9931;AMR_AF=0.9798;AFR_AF=0.7625;EUR_AF=0.9781;SAS_AF=0.9826;AA=.|||;VT=SNP
6	93351244	rs9353932	T	C	100	PASS	AC=1300;AF=0.259585;AN=5008;NS=2504;DP=15354;EAS_AF=0.3462;AMR_AF=0.3804;AFR_AF=0.1415;EUR_AF=0.2634;SAS_AF=0.2403;AA=.|||;VT=SNP
6	93351530	rs6926880	A	G	100	PASS	AC=1344;AF=0.268371;AN=5008;NS=2504;DP=14966;EAS_AF=0.2629;AMR_AF=0.2392;AFR_AF=0.1346;EUR_AF=0.3897;SAS_AF=0.3507;AA=.|||;VT=SNP
6	93351581	rs6927300	G	A	100	PASS	AC=4906;AF=0.979633;AN=5008;NS=2504;DP=15651;EAS_AF=0.9931;AMR_AF=0.9928;AFR_AF=0.9584;EUR_AF=0.9801;SAS_AF=0.9847;AA=.|||;VT=SNP
6	93352194	rs9342329	A	G	100	PASS	AC=1573;AF=0.314097;AN=5008;NS=2504;DP=16157;EAS_AF=0.3472;AMR_AF=0.3876;AFR_AF=0.3427;EUR_AF=0.2644;SAS_AF=0.2403;AA=.|||;VT=SNP
6	93352428	rs332960	G	C	100	PASS	AC=4125;AF=0.823682;AN=5008;NS=2504;DP=16260;EAS_AF=0.7421;AMR_AF=0.8199;AFR_AF=0.7451;EUR_AF=0.9374;SAS_AF=0.8998;AA=.|||;VT=SNP
6	93352496	rs17653732	T	C	100	PASS	AC=161;AF=0.0321486;AN=5008;NS=2504;DP=16165;EAS_AF=0;AMR_AF=0.0663;AFR_AF=0.0045;EUR_AF=0.0915;SAS_AF=0.0174;AA=.|||;VT=SNP
6	93353185	rs2261248	T	C	100	PASS	AC=4127;AF=0.824081;AN=5008;NS=2504;DP=13102;EAS_AF=0.7431;AMR_AF=0.8199;AFR_AF=0.7451;EUR_AF=0.9374;SAS_AF=0.9008;AA=.|||;VT=SNP
6	93353188	rs2261247	T	C	100	PASS	AC=4128;AF=0.824281;AN=5008;NS=2504;DP=13046;EAS_AF=0.7431;AMR_AF=0.8213;AFR_AF=0.7451;EUR_AF=0.9374;SAS_AF=0.9008;AA=.|||;VT=SNP
6	93353320	rs12665626	C	A	100	PASS	AC=959;AF=0.191494;AN=5008;NS=2504;DP=14230;EAS_AF=0.1359;AMR_AF=0.1859;AFR_AF=0.0809;EUR_AF=0.2823;SAS_AF=0.3088;AA=.|||;VT=SNP
6	93354319	rs73521311	G	A	100	PASS	AC=75;AF=0.014976;AN=5008;NS=2504;DP=12970;EAS_AF=0;AMR_AF=0.0101;AFR_AF=0.031;EUR_AF=0.0249;SAS_AF=0.002;AA=G|||;VT=SNP
6	93355164	rs146363410	G	A	100	PASS	AC=99;AF=0.0197684;AN=5008;NS=2504;DP=19072;EAS_AF=0.001;AMR_AF=0.0389;AFR_AF=0.003;EUR_AF=0.0626;SAS_AF=0.0041;AA=g|||;VT=SNP
6	93355772	rs7766895	T	G	100	PASS	AC=1344;AF=0.268371;AN=5008;NS=2504;DP=16111;EAS_AF=0.2619;AMR_AF=0.2378;AFR_AF=0.1362;EUR_AF=0.3897;SAS_AF=0.3507;AA=T|||;VT=SNP
6	93355800	rs12206006	A	C	100	PASS	AC=1086;AF=0.216853;AN=5008;NS=2504;DP=15337;EAS_AF=0.2242;AMR_AF=0.1902;AFR_AF=0.0749;EUR_AF=0.3171;SAS_AF=0.317;AA=A|||;VT=SNP
6	93355919	rs17653790	G	T	100	PASS	AC=21;AF=0.00419329;AN=5008;NS=2504;DP=16002;EAS_AF=0;AMR_AF=0.0058;AFR_AF=0;EUR_AF=0.0149;SAS_AF=0.002;AA=G|||;VT=SNP
6	93356761	rs332957	T	G	100	PASS	AC=4215;AF=0.841653;AN=5008;NS=2504;DP=14991;EAS_AF=0.7649;AMR_AF=0.8271;AFR_AF=0.7504;EUR_AF=0.9682;SAS_AF=0.9243;AA=T|||;VT=SNP
6	93356847	rs332956	G	T	100	PASS	AC=4636;AF=0.925719;AN=5008;NS=2504;DP=13767;EAS_AF=0.995;AMR_AF=0.9798;AFR_AF=0.7625;EUR_AF=0.9781;SAS_AF=0.9826;AA=T|||;VT=SNP
6	93356920	rs142222262	C	T	100	PASS	AC=133;AF=0.0265575;AN=5008;NS=2504;DP=11839;EAS_AF=0.0119;AMR_AF=0.0101;AFR_AF=0.0068;EUR_AF=0.0308;SAS_AF=0.0757;AA=C|||;VT=SNP
6	93358090	rs117431537	C	T	100	PASS	AC=26;AF=0.00519169;AN=5008;NS=2504;DP=15729;EAS_AF=0;AMR_AF=0.0029;AFR_AF=0;EUR_AF=0.0189;SAS_AF=0.0051;AA=C|||;VT=SNP
6	93358340	rs112897135	C	G	100	PASS	AC=18;AF=0.00359425;AN=5008;NS=2504;DP=16608;EAS_AF=0;AMR_AF=0.0058;AFR_AF=0.0015;EUR_AF=0.0109;SAS_AF=0.001;AA=C|||;VT=SNP
6	93358526	rs7762219	A	G	100	PASS	AC=4906;AF=0.979633;AN=5008;NS=2504;DP=18245;EAS_AF=0.9931;AMR_AF=0.9928;AFR_AF=0.9584;EUR_AF=0.9801;SAS_AF=0.9847;AA=G|||;VT=SNP
6	93358717	rs10944604	G	C	100	PASS	AC=4122;AF=0.823083;AN=5008;NS=2504;DP=16401;EAS_AF=0.7421;AMR_AF=0.8141;AFR_AF=0.7458;EUR_AF=0.9374;SAS_AF=0.8998;AA=G|||;VT=SNP
6	93359014	rs2153766	A	G	100	PASS	AC=4906;AF=0.979633;AN=5008;NS=2504;DP=15087;EAS_AF=0.9931;AMR_AF=0.9928;AFR_AF=0.9584;EUR_AF=0.9801;SAS_AF=0.9847;AA=G|||;VT=SNP
6	93359069	rs13199202	T	G	100	PASS	AC=1313;AF=0.262181;AN=5008;NS=2504;DP=14856;EAS_AF=0.3452;AMR_AF=0.3804;AFR_AF=0.152;EUR_AF=0.2634;SAS_AF=0.2403;AA=T|||;VT=SNP
6	93359457	rs9345259	T	C	100	PASS	AC=4639;AF=0.926318;AN=5008;NS=2504;DP=16186;EAS_AF=0.9931;AMR_AF=0.9813;AFR_AF=0.7625;EUR_AF=0.9801;SAS_AF=0.9847;AA=C|||;VT=SNP
6	93359904	rs6905761	G	A	100	PASS	AC=4120;AF=0.822684;AN=5008;NS=2504;DP=16429;EAS_AF=0.7411;AMR_AF=0.8141;AFR_AF=0.7451;EUR_AF=0.9374;SAS_AF=0.8998;AA=G|||;VT=SNP
6	93360309	rs113548610	T	C	100	PASS	AC=19;AF=0.00379393;AN=5008;NS=2504;DP=19134;EAS_AF=0;AMR_AF=0.0058;AFR_AF=0.0023;EUR_AF=0.0109;SAS_AF=0.001;AA=T|||;VT=SNP
6	93360744	rs117679067	A	T	100	PASS	AC=52;AF=0.0103834;AN=5008;NS=2504;DP=18001;EAS_AF=0;AMR_AF=0.0029;AFR_AF=0;EUR_AF=0.0089;SAS_AF=0.0419;AA=A|||;VT=SNP
6	93360780	rs1459811	C	T	100	PASS	AC=4121;AF=0.822883;AN=5008;NS=2504;DP=17979;EAS_AF=0.7411;AMR_AF=0.8141;AFR_AF=0.7458;EUR_AF=0.9374;SAS_AF=0.8998;AA=C|||;VT=SNP
6	93361011	rs2199221	T	A	100	PASS	AC=4120;AF=0.822684;AN=5008;NS=2504;DP=14579;EAS_AF=0.7411;AMR_AF=0.8141;AFR_AF=0.7451;EUR_AF=0.9374;SAS_AF=0.8998;AA=T|||;VT=SNP
6	93361190	rs9345260	G	A	100	PASS	AC=4906;AF=0.979633;AN=5008;NS=2504;DP=20486;EAS_AF=0.9931;AMR_AF=0.9928;AFR_AF=0.9584;EUR_AF=0.9801;SAS_AF=0.9847;AA=A|||;VT=SNP
6	93361273	rs10944605	G	A	100	PASS	AC=822;AF=0.164137;AN=5008;NS=2504;DP=22653;EAS_AF=0.3353;AMR_AF=0.2997;AFR_AF=0.0076;EUR_AF=0.1312;SAS_AF=0.137;AA=G|||;VT=SNP
6	93361466	rs145643621	C	G	100	PASS	AC=133;AF=0.0265575;AN=5008;NS=2504;DP=19325;EAS_AF=0.0119;AMR_AF=0.0101;AFR_AF=0.0068;EUR_AF=0.0308;SAS_AF=0.0757;AA=C|||;VT=SNP
6	93362004	rs149218311	C	T	100	PASS	AC=66;AF=0.0131789;AN=5008;NS=2504;DP=20640;EAS_AF=0;AMR_AF=0.0072;AFR_AF=0.0045;EUR_AF=0.0308;SAS_AF=0.0245;AA=C|||;VT=SNP
6	93362172	rs9342331	T	A	100	PASS	AC=4123;AF=0.823283;AN=5008;NS=2504;DP=18027;EAS_AF=0.7431;AMR_AF=0.8141;AFR_AF=0.7458;EUR_AF=0.9374;SAS_AF=0.8998;AA=T|||;VT=SNP
6	93362316	rs184523070	T	A	100	PASS	AC=24;AF=0.00479233;AN=5008;NS=2504;DP=19927;EAS_AF=0.001;AMR_AF=0.0072;AFR_AF=0.0008;EUR_AF=0.0149;SAS_AF=0.002;AA=T|||;VT=SNP
6	93362495	rs9345261	C	T	100	PASS	AC=4124;AF=0.823482;AN=5008;NS=2504;DP=18936;EAS_AF=0.7431;AMR_AF=0.8141;AFR_AF=0.7458;EUR_AF=0.9374;SAS_AF=0.9008;AA=C|||;VT=SNP
6	93362723	rs9351326	C	A	100	PASS	AC=4634;AF=0.925319;AN=5008;NS=2504;DP=18862;EAS_AF=0.9931;AMR_AF=0.9798;AFR_AF=0.7625;EUR_AF=0.9781;SAS_AF=0.9826;AA=A|||;VT=SNP
6	93362936	rs111841088	T	G	100	PASS	AC=4906;AF=0.979633;AN=5008;NS=2504;DP=18624;EAS_AF=0.9931;AMR_AF=0.9928;AFR_AF=0.9584;EUR_AF=0.9801;SAS_AF=0.9847;AA=G|||;VT=SNP
6	93363141	rs6924075	C	T	100	PASS	AC=4906;AF=0.979633;AN=5008;NS=2504;DP=17659;EAS_AF=0.9931;AMR_AF=0.9928;AFR_AF=0.9584;EUR_AF=0.9801;SAS_AF=0.9847;AA=T|||;VT=SNP
6	93363561	rs62418842	G	A	100	PASS	AC=958;AF=0.191294;AN=5008;NS=2504;DP=16928;EAS_AF=0.1349;AMR_AF=0.1844;AFR_AF=0.0802;EUR_AF=0.2843;SAS_AF=0.3088;AA=G|||;VT=SNP
6	93364001	rs6930177	G	A	100	PASS	AC=4125;AF=0.823682;AN=5008;NS=2504;DP=18083;EAS_AF=0.7421;AMR_AF=0.8199;AFR_AF=0.7451;EUR_AF=0.9374;SAS_AF=0.8998;AA=G|||;VT=SNP
6	93364195	rs145899422	G	A	100	PASS	AC=47;AF=0.00938498;AN=5008;NS=2504;DP=19664;EAS_AF=0;AMR_AF=0.013;AFR_AF=0;EUR_AF=0.0328;SAS_AF=0.0051;AA=G|||;VT=SNP
6	93364258	rs9362993	G	T	100	PASS	AC=4906;AF=0.979633;AN=5008;NS=2504;DP=19973;EAS_AF=0.9931;AMR_AF=0.9928;AFR_AF=0.9584;EUR_AF=0.9801;SAS_AF=0.9847;AA=T|||;VT=SNP
6	93364271	rs9362994	G	A	100	PASS	AC=4125;AF=0.823682;AN=5008;NS=2504;DP=20047;EAS_AF=0.7421;AMR_AF=0.8199;AFR_AF=0.7451;EUR_AF=0.9374;SAS_AF=0.8998;AA=G|||;VT=SNP
6	93364310	rs13212723	G	A	100	PASS	AC=1170;AF=0.233626;AN=5008;NS=2504;DP=20561;EAS_AF=0.3383;AMR_AF=0.3602;AFR_AF=0.1157;EUR_AF=0.2207;SAS_AF=0.2086;AA=G|||;VT=SNP
6	93364658	rs144295327	C	G	100	PASS	AC=66;AF=0.0131789;AN=5008;NS=2504;DP=20869;EAS_AF=0;AMR_AF=0.0072;AFR_AF=0.0045;EUR_AF=0.0308;SAS_AF=0.0245;AA=C|||;VT=SNP
6	93365011	rs9362995	A	C	100	PASS	AC=1158;AF=0.23123;AN=5008;NS=2504;DP=18266;EAS_AF=0.3383;AMR_AF=0.3588;AFR_AF=0.1074;EUR_AF=0.2207;SAS_AF=0.2086;AA=A|||;VT=SNP
6	93365056	rs2199220	C	A	100	PASS	AC=4126;AF=0.823882;AN=5008;NS=2504;DP=18906;EAS_AF=0.7431;AMR_AF=0.8199;AFR_AF=0.7451;EUR_AF=0.9374;SAS_AF=0.8998;AA=C|||;VT=SNP
6	93365122	rs9345264	A	G	100	PASS	AC=4906;AF=0.979633;AN=5008;NS=2504;DP=18621;EAS_AF=0.9931;AMR_AF=0.9928;AFR_AF=0.9584;EUR_AF=0.9801;SAS_AF=0.9847;AA=G|||;VT=SNP
6	93365560	rs4706421	A	G	100	PASS	AC=4632;AF=0.92492;AN=5008;NS=2504;DP=21061;EAS_AF=0.9921;AMR_AF=0.9798;AFR_AF=0.7617;EUR_AF=0.9781;SAS_AF=0.9826;AA=A|||;VT=SNP
6	93365803	rs6937801	G	A	100	PASS	AC=228;AF=0.0455272;AN=5008;NS=2504;DP=18815;EAS_AF=0.0377;AMR_AF=0.0476;AFR_AF=0.034;EUR_AF=0.0706;SAS_AF=0.0419;AA=G|||;VT=SNP
6	93365818	rs148813479	G	A	100	PASS	AC=60;AF=0.0119808;AN=5008;NS=2504;DP=18716;EAS_AF=0;AMR_AF=0.0144;AFR_AF=0.0008;EUR_AF=0.0278;SAS_AF=0.0215;AA=G|||;VT=SNP
6	93365847	rs4707755	C	A	100	PASS	AC=1166;AF=0.232827;AN=5008;NS=2504;DP=18644;EAS_AF=0.3383;AMR_AF=0.3545;AFR_AF=0.1157;EUR_AF=0.2207;SAS_AF=0.2086;AA=C|||;VT=SNP
6	93366156	rs138645643	G	A	100	PASS	AC=66;AF=0.0131789;AN=5008;NS=2504;DP=16328;EAS_AF=0;AMR_AF=0.0072;AFR_AF=0.0045;EUR_AF=0.0308;SAS_AF=0.0245;AA=A|||;VT=SNP
6	93366640	rs117703677	A	G	100	PASS	AC=193;AF=0.0385383;AN=5008;NS=2504;DP=13406;EAS_AF=0.0377;AMR_AF=0.0461;AFR_AF=0.0129;EUR_AF=0.0726;SAS_AF=0.0337;AA=A|||;VT=SNP
6	93366692	rs964287	C	T	100	PASS	AC=4906;AF=0.979633;AN=5008;NS=2504;DP=13751;EAS_AF=0.9931;AMR_AF=0.9928;AFR_AF=0.9584;EUR_AF=0.9801;SAS_AF=0.9847;AA=T|||;VT=SNP
6	93367007	rs2020324	C	T	100	PASS	AC=4906;AF=0.979633;AN=5008;NS=2504;DP=13638;EAS_AF=0.9931;AMR_AF=0.9928;AFR_AF=0.9584;EUR_AF=0.9801;SAS_AF=0.9847;AA=T|||;VT=SNP
6	93367075	rs6927935	T	C	100	PASS	AC=4127;AF=0.824081;AN=5008;NS=2504;DP=14105;EAS_AF=0.7431;AMR_AF=0.8199;AFR_AF=0.7458;EUR_AF=0.9374;SAS_AF=0.8998;AA=T|||;VT=SNP
6	93367142	rs6928136	T	C	100	PASS	AC=4128;AF=0.824281;AN=5008;NS=2504;DP=15108;EAS_AF=0.7431;AMR_AF=0.8199;AFR_AF=0.7466;EUR_AF=0.9374;SAS_AF=0.8998;AA=T|||;VT=SNP
6	93367267	rs1380489	A	G	100	PASS	AC=4906;AF=0.979633;AN=5008;NS=2504;DP=15944;EAS_AF=0.9931;AMR_AF=0.9928;AFR_AF=0.9584;EUR_AF=0.9801;SAS_AF=0.9847;AA=G|||;VT=SNP
6	93368136	rs75045776	C	G	100	PASS	AC=172;AF=0.034345;AN=5008;NS=2504;DP=17091;EAS_AF=0;AMR_AF=0.0115;AFR_AF=0.0825;EUR_AF=0.0308;SAS_AF=0.0245;AA=.|||;VT=SNP
6	93368951	rs13203066	A	C	100	PASS	AC=1192;AF=0.238019;AN=5008;NS=2504;DP=17056;EAS_AF=0.3492;AMR_AF=0.3098;AFR_AF=0.1195;EUR_AF=0.2376;SAS_AF=0.2331;AA=.|||;VT=SNP
6	93369655	rs6918777	G	T	100	PASS	AC=2613;AF=0.521765;AN=5008;NS=2504;DP=15375;EAS_AF=0.6925;AMR_AF=0.6585;AFR_AF=0.4365;EUR_AF=0.4483;SAS_AF=0.4397;AA=.|||;VT=SNP
6	93371096	rs62418843	G	C	100	PASS	AC=1053;AF=0.210264;AN=5008;NS=2504;DP=14467;EAS_AF=0.1042;AMR_AF=0.1916;AFR_AF=0.1626;EUR_AF=0.3062;SAS_AF=0.2986;AA=.|||;VT=SNP
6	93372070	rs12175910	T	C	100	PASS	AC=1184;AF=0.236422;AN=5008;NS=2504;DP=16077;EAS_AF=0.3889;AMR_AF=0.3213;AFR_AF=0.1725;EUR_AF=0.1769;SAS_AF=0.1667;AA=.|||;VT=SNP
6	93372452	rs9353937	A	T	100	PASS	AC=1494;AF=0.298323;AN=5008;NS=2504;DP=4552;EAS_AF=0.2232;AMR_AF=0.2637;AFR_AF=0.1815;EUR_AF=0.4076;SAS_AF=0.4458;AA=.|||;VT=SNP
6	93373305	rs12527921	G	A	100	PASS	AC=822;AF=0.164137;AN=5008;NS=2504;DP=15237;EAS_AF=0.1052;AMR_AF=0.1599;AFR_AF=0.0946;EUR_AF=0.2286;SAS_AF=0.2556;AA=.|||;VT=SNP
6	93374199	rs61044822	T	C	100	PASS	AC=281;AF=0.0561102;AN=5008;NS=2504;DP=17138;EAS_AF=0.005;AMR_AF=0.0231;AFR_AF=0.1331;EUR_AF=0.0467;SAS_AF=0.0378;AA=.|||;VT=SNP
6	93374829	rs7739761	T	A	100	PASS	AC=2389;AF=0.477037;AN=5008;NS=2504;DP=16071;EAS_AF=0.7202;AMR_AF=0.6398;AFR_AF=0.3124;EUR_AF=0.4046;SAS_AF=0.408;AA=.|||;VT=SNP
6	93374936	rs7757982	C	T	100	PASS	AC=1138;AF=0.227236;AN=5008;NS=2504;DP=17618;EAS_AF=0.3899;AMR_AF=0.3141;AFR_AF=0.1679;EUR_AF=0.164;SAS_AF=0.1431;AA=.|||;VT=SNP
6	93375043	rs7758146	C	T	100	PASS	AC=2564;AF=0.511981;AN=5008;NS=2504;DP=17831;EAS_AF=0.7212;AMR_AF=0.6455;AFR_AF=0.4402;EUR_AF=0.4046;SAS_AF=0.409;AA=.|||;VT=SNP
6	93375422	rs12523871	T	C	100	PASS	AC=2564;AF=0.511981;AN=5008;NS=2504;DP=17876;EAS_AF=0.7212;AMR_AF=0.6455;AFR_AF=0.4402;EUR_AF=0.4046;SAS_AF=0.409;AA=.|||;VT=SNP
6	93375464	rs72928716	T	G	100	PASS	AC=30;AF=0.00599042;AN=5008;NS=2504;DP=17367;EAS_AF=0;AMR_AF=0.0086;AFR_AF=0;EUR_AF=0.0139;SAS_AF=0.0102;AA=.|||;VT=SNP
6	93375672	rs10944606	T	G	100	PASS	AC=2565;AF=0.512181;AN=5008;NS=2504;DP=18026;EAS_AF=0.7212;AMR_AF=0.6455;AFR_AF=0.441;EUR_AF=0.4046;SAS_AF=0.409;AA=.|||;VT=SNP
6	93376549	rs74860560	A	G	100	PASS	AC=121;AF=0.0241613;AN=5008;NS=2504;DP=14481;EAS_AF=0.005;AMR_AF=0.0202;AFR_AF=0.0121;EUR_AF=0.0487;SAS_AF=0.0378;AA=.|||;VT=SNP
6	93376967	rs6913450	T	C	100	PASS	AC=4817;AF=0.961861;AN=5008;NS=2504;DP=18271;EAS_AF=0.9623;AMR_AF=0.9726;AFR_AF=0.9629;EUR_AF=0.9404;SAS_AF=0.9744;AA=C|||;VT=SNP
6	93377625	rs1418168	G	A	100	PASS	AC=2545;AF=0.508187;AN=5008;NS=2504;DP=17358;EAS_AF=0.7212;AMR_AF=0.6455;AFR_AF=0.4266;EUR_AF=0.4036;SAS_AF=0.409;AA=A|||;VT=SNP
6	93377661	rs77959815	T	C	100	PASS	AC=104;AF=0.0207668;AN=5008;NS=2504;DP=17463;EAS_AF=0.005;AMR_AF=0.0187;AFR_AF=0.0008;EUR_AF=0.0467;SAS_AF=0.0389;AA=T|||;VT=SNP
6	93378241	rs9345265	T	C	100	PASS	AC=2016;AF=0.402556;AN=5008;NS=2504;DP=16410;EAS_AF=0.495;AMR_AF=0.4769;AFR_AF=0.2995;EUR_AF=0.3936;SAS_AF=0.4029;AA=T|||;VT=SNP
6	93378559	rs111691306	T	A	100	PASS	AC=46;AF=0.0091853;AN=5008;NS=2504;DP=17448;EAS_AF=0;AMR_AF=0.0115;AFR_AF=0.0091;EUR_AF=0.0239;SAS_AF=0.002;AA=T|||;VT=SNP
6	93378563	rs112731687	A	T	100	PASS	AC=46;AF=0.0091853;AN=5008;NS=2504;DP=17386;EAS_AF=0;AMR_AF=0.0115;AFR_AF=0.0091;EUR_AF=0.0239;SAS_AF=0.002;AA=A|||;VT=SNP
6	93378969	rs1459810	T	C	100	PASS	AC=1146;AF=0.228834;AN=5008;NS=2504;DP=16816;EAS_AF=0.3909;AMR_AF=0.3156;AFR_AF=0.1702;EUR_AF=0.163;SAS_AF=0.1472;AA=T|||;VT=SNP
6	93379109	rs1459809	A	C	100	PASS	AC=2542;AF=0.507588;AN=5008;NS=2504;DP=15505;EAS_AF=0.7222;AMR_AF=0.6455;AFR_AF=0.4244;EUR_AF=0.4036;SAS_AF=0.408;AA=C|||;VT=SNP
6	93379364	rs62418845	A	G	100	PASS	AC=97;AF=0.019369;AN=5008;NS=2504;DP=11970;EAS_AF=0;AMR_AF=0.013;AFR_AF=0.0061;EUR_AF=0.0537;SAS_AF=0.0266;AA=A|||;VT=SNP
6	93379507	rs1342005	C	T	100	PASS	AC=4610;AF=0.920527;AN=5008;NS=2504;DP=12041;EAS_AF=0.9623;AMR_AF=0.9553;AFR_AF=0.8767;EUR_AF=0.8847;SAS_AF=0.9489;AA=T|||;VT=SNP
6	93379713	rs72928719	T	C	100	PASS	AC=806;AF=0.160942;AN=5008;NS=2504;DP=13396;EAS_AF=0.1052;AMR_AF=0.1585;AFR_AF=0.0832;EUR_AF=0.2286;SAS_AF=0.2556;AA=T|||;VT=SNP
6	93380886	rs72928721	T	C	100	PASS	AC=21;AF=0.00419329;AN=5008;NS=2504;DP=17517;EAS_AF=0;AMR_AF=0.0086;AFR_AF=0.0008;EUR_AF=0.0089;SAS_AF=0.0051;AA=T|||;VT=SNP
6	93380904	rs72928722	A	C	100	PASS	AC=20;AF=0.00399361;AN=5008;NS=2504;DP=17406;EAS_AF=0;AMR_AF=0.0086;AFR_AF=0;EUR_AF=0.0089;SAS_AF=0.0051;AA=A|||;VT=SNP
6	93381046	rs73521366	A	C	100	PASS	AC=46;AF=0.0091853;AN=5008;NS=2504;DP=17371;EAS_AF=0;AMR_AF=0.0115;AFR_AF=0.0091;EUR_AF=0.0239;SAS_AF=0.002;AA=A|||;VT=SNP
6	93381540	rs111252572	G	A	100	PASS	AC=258;AF=0.0515176;AN=5008;NS=2504;DP=19030;EAS_AF=0.002;AMR_AF=0.0634;AFR_AF=0.0068;EUR_AF=0.1024;SAS_AF=0.1022;AA=G|||;VT=SNP
6	93381954	rs2125780	T	G	100	PASS	AC=2565;AF=0.512181;AN=5008;NS=2504;DP=13590;EAS_AF=0.7222;AMR_AF=0.6455;AFR_AF=0.4402;EUR_AF=0.4046;SAS_AF=0.409;AA=G|||;VT=SNP
6	93382023	rs13192490	A	G	100	PASS	AC=96;AF=0.0191693;AN=5008;NS=2504;DP=16657;EAS_AF=0;AMR_AF=0.0389;AFR_AF=0.003;EUR_AF=0.0577;SAS_AF=0.0072;AA=a|||;VT=SNP
6	93382207	rs9359989	T	C	100	PASS	AC=2563;AF=0.511781;AN=5008;NS=2504;DP=16270;EAS_AF=0.7222;AMR_AF=0.6455;AFR_AF=0.4402;EUR_AF=0.4036;SAS_AF=0.408;AA=C|||;VT=SNP
6	93382356	rs7740931	A	T	100	PASS	AC=1121;AF=0.223842;AN=5008;NS=2504;DP=17300;EAS_AF=0.2222;AMR_AF=0.2032;AFR_AF=0.0651;EUR_AF=0.3231;SAS_AF=0.3528;AA=A|||;VT=SNP
6	93383361	rs1599185	C	T	100	PASS	AC=2683;AF=0.535743;AN=5008;NS=2504;DP=18251;EAS_AF=0.7272;AMR_AF=0.6657;AFR_AF=0.4523;EUR_AF=0.4503;SAS_AF=0.4468;AA=T|||;VT=SNP
6	93383474	rs1599184	T	G	100	PASS	AC=4815;AF=0.961462;AN=5008;NS=2504;DP=19359;EAS_AF=0.9623;AMR_AF=0.9726;AFR_AF=0.9629;EUR_AF=0.9384;SAS_AF=0.9744;AA=G|||;VT=SNP
6	93383648	rs117878039	C	T	100	PASS	AC=97;AF=0.019369;AN=5008;NS=2504;DP=18291;EAS_AF=0.001;AMR_AF=0.0389;AFR_AF=0.003;EUR_AF=0.0507;SAS_AF=0.0143;AA=C|||;VT=SNP
6	93383775	rs9345267	C	T	100	PASS	AC=4814;AF=0.961262;AN=5008;NS=2504;DP=19966;EAS_AF=0.9623;AMR_AF=0.9712;AFR_AF=0.9629;EUR_AF=0.9384;SAS_AF=0.9744;AA=T|||;VT=SNP
6	93384497	rs75985815	C	G	100	PASS	AC=44;AF=0.00878594;AN=5008;NS=2504;DP=18525;EAS_AF=0;AMR_AF=0.0245;AFR_AF=0;EUR_AF=0.0239;SAS_AF=0.0031;AA=C|||;VT=SNP
6	93384606	rs12661085	A	C	100	PASS	AC=794;AF=0.158546;AN=5008;NS=2504;DP=17943;EAS_AF=0.0605;AMR_AF=0.1556;AFR_AF=0.0832;EUR_AF=0.2664;SAS_AF=0.2526;AA=A|||;VT=SNP
6	93385117	rs2211357	C	A	100	PASS	AC=3587;AF=0.716254;AN=5008;NS=2504;DP=17930;EAS_AF=0.5407;AMR_AF=0.6369;AFR_AF=0.7905;EUR_AF=0.7495;SAS_AF=0.819;AA=A|||;VT=SNP
6	93385670	rs72928727	T	C	100	PASS	AC=239;AF=0.0477236;AN=5008;NS=2504;DP=17410;EAS_AF=0.003;AMR_AF=0.0576;AFR_AF=0.0068;EUR_AF=0.0954;SAS_AF=0.093;AA=T|||;VT=SNP
6	93385810	rs111631648	A	G	100	PASS	AC=32;AF=0.00638978;AN=5008;NS=2504;DP=18008;EAS_AF=0;AMR_AF=0.0086;AFR_AF=0.0008;EUR_AF=0.0209;SAS_AF=0.0041;AA=A|||;VT=SNP
6	93385889	rs75780449	G	A	100	PASS	AC=132;AF=0.0263578;AN=5008;NS=2504;DP=17788;EAS_AF=0.0079;AMR_AF=0.0259;AFR_AF=0.0121;EUR_AF=0.0537;SAS_AF=0.0368;AA=g|||;VT=SNP
6	93386245	rs1841253	T	C	100	PASS	AC=69;AF=0.013778;AN=5008;NS=2504;DP=19451;EAS_AF=0;AMR_AF=0.0259;AFR_AF=0;EUR_AF=0.0348;SAS_AF=0.0164;AA=T|||;VT=SNP
6	93386973	rs72928728	A	G	100	PASS	AC=774;AF=0.154553;AN=5008;NS=2504;DP=19851;EAS_AF=0.0873;AMR_AF=0.1542;AFR_AF=0.0825;EUR_AF=0.2157;SAS_AF=0.2587;AA=A|||;VT=SNP
6	93387013	rs59307495	T	G	100	PASS	AC=861;AF=0.171925;AN=5008;NS=2504;DP=19370;EAS_AF=0.0873;AMR_AF=0.1585;AFR_AF=0.146;EUR_AF=0.2157;SAS_AF=0.2587;AA=T|||;VT=SNP
6	93387355	rs10806461	A	G	100	PASS	AC=1272;AF=0.253994;AN=5008;NS=2504;DP=16496;EAS_AF=0.2192;AMR_AF=0.1916;AFR_AF=0.2035;EUR_AF=0.3042;SAS_AF=0.3507;AA=A|||;VT=SNP
6	93387488	rs77955918	G	C	100	PASS	AC=68;AF=0.0135783;AN=5008;NS=2504;DP=17087;EAS_AF=0.0248;AMR_AF=0.0072;AFR_AF=0.0038;EUR_AF=0.0189;SAS_AF=0.0143;AA=G|||;VT=SNP
6	93387541	rs10944608	A	G	100	PASS	AC=1272;AF=0.253994;AN=5008;NS=2504;DP=16641;EAS_AF=0.2192;AMR_AF=0.1916;AFR_AF=0.2035;EUR_AF=0.3042;SAS_AF=0.3507;AA=A|||;VT=SNP
6	93388520	rs9452078	T	A	100	PASS	AC=322;AF=0.0642971;AN=5008;NS=2504;DP=16191;EAS_AF=0.0248;AMR_AF=0.0259;AFR_AF=0.1672;EUR_AF=0.0417;SAS_AF=0.0164;AA=T|||;VT=SNP
6	93389344	rs191448458	C	T	100	PASS	AC=24;AF=0.00479233;AN=5008;NS=2504;DP=18605;EAS_AF=0.001;AMR_AF=0.0072;AFR_AF=0.0008;EUR_AF=0.0159;SAS_AF=0.001;AA=C|||;VT=SNP
6	93389978	rs7755156	C	T	100	PASS	AC=2464;AF=0.492013;AN=5008;NS=2504;DP=17393;EAS_AF=0.3542;AMR_AF=0.4438;AFR_AF=0.6997;EUR_AF=0.4254;SAS_AF=0.456;AA=T|||;VT=SNP
6	93392046	rs117969642	T	G	100	PASS	AC=65;AF=0.0129792;AN=5008;NS=2504;DP=15370;EAS_AF=0;AMR_AF=0.0187;AFR_AF=0.0015;EUR_AF=0.0447;SAS_AF=0.0051;AA=T|||;VT=SNP
6	93392369	rs72928732	G	A	100	PASS	AC=36;AF=0.0071885;AN=5008;NS=2504;DP=17829;EAS_AF=0;AMR_AF=0.0086;AFR_AF=0.0015;EUR_AF=0.0249;SAS_AF=0.0031;AA=G|||;VT=SNP
6	93392492	rs7766756	C	G	100	PASS	AC=858;AF=0.171326;AN=5008;NS=2504;DP=17518;EAS_AF=0.0873;AMR_AF=0.1585;AFR_AF=0.146;EUR_AF=0.2147;SAS_AF=0.2566;AA=C|||;VT=SNP
6	93392717	rs77010243	A	T	100	PASS	AC=134;AF=0.0267572;AN=5008;NS=2504;DP=20277;EAS_AF=0.0079;AMR_AF=0.0259;AFR_AF=0.0129;EUR_AF=0.0527;SAS_AF=0.0389;AA=A|||;VT=SNP
6	93392975	rs113781742	A	G	100	PASS	AC=21;AF=0.00419329;AN=5008;NS=2504;DP=20570;EAS_AF=0;AMR_AF=0.0058;AFR_AF=0.0015;EUR_AF=0.0119;SAS_AF=0.0031;AA=A|||;VT=SNP
6	93393006	rs76855378	C	T	100	PASS	AC=29;AF=0.00579073;AN=5008;NS=2504;DP=20585;EAS_AF=0.001;AMR_AF=0.0101;AFR_AF=0.0015;EUR_AF=0.0179;SAS_AF=0.001;AA=C|||;VT=SNP
6	93393239	rs112841159	C	T	100	PASS	AC=129;AF=0.0257588;AN=5008;NS=2504;DP=16752;EAS_AF=0.0407;AMR_AF=0.0245;AFR_AF=0.0008;EUR_AF=0.0517;SAS_AF=0.0184;AA=c|||;VT=SNP
6	93393323	rs6937258	C	T	100	PASS	AC=1056;AF=0.210863;AN=5008;NS=2504;DP=16929;EAS_AF=0.4276;AMR_AF=0.3386;AFR_AF=0.0182;EUR_AF=0.2058;SAS_AF=0.1626;AA=C|||;VT=SNP
6	93393443	rs9342333	C	T	100	PASS	AC=1076;AF=0.214856;AN=5008;NS=2504;DP=18781;EAS_AF=0.2192;AMR_AF=0.1801;AFR_AF=0.062;EUR_AF=0.3042;SAS_AF=0.3497;AA=C|||;VT=SNP
6	93393505	rs116885807	T	C	100	PASS	AC=28;AF=0.00559105;AN=5008;NS=2504;DP=18293;EAS_AF=0;AMR_AF=0.0043;AFR_AF=0;EUR_AF=0.0189;SAS_AF=0.0061;AA=T|||;VT=SNP
6	93393634	rs113362878	C	T	100	PASS	AC=90;AF=0.0179712;AN=5008;NS=2504;DP=16866;EAS_AF=0.002;AMR_AF=0.0245;AFR_AF=0.0015;EUR_AF=0.0417;SAS_AF=0.0276;AA=C|||;VT=SNP
6	93393689	rs2325461	T	A	100	PASS	AC=3917;AF=0.782149;AN=5008;NS=2504;DP=17150;EAS_AF=0.5724;AMR_AF=0.6571;AFR_AF=0.9584;EUR_AF=0.7932;SAS_AF=0.8374;AA=A|||;VT=SNP
6	93394115	rs71558432	T	G	100	PASS	AC=166;AF=0.033147;AN=5008;NS=2504;DP=16003;EAS_AF=0;AMR_AF=0.062;AFR_AF=0.003;EUR_AF=0.1004;SAS_AF=0.0184;AA=T|||;VT=SNP
6	93394279	rs117318609	G	A	100	PASS	AC=120;AF=0.0239617;AN=5008;NS=2504;DP=15975;EAS_AF=0.0079;AMR_AF=0.0231;AFR_AF=0.0045;EUR_AF=0.0537;SAS_AF=0.0368;AA=G|||;VT=SNP
6	93394322	rs12189859	C	T	100	PASS	AC=281;AF=0.0561102;AN=5008;NS=2504;DP=15107;EAS_AF=0.001;AMR_AF=0.1023;AFR_AF=0.0076;EUR_AF=0.159;SAS_AF=0.0399;AA=C|||;VT=SNP
6	93394801	rs6923871	T	C	100	PASS	AC=2468;AF=0.492812;AN=5008;NS=2504;DP=14786;EAS_AF=0.3542;AMR_AF=0.4496;AFR_AF=0.6989;EUR_AF=0.4264;SAS_AF=0.456;AA=A|||;VT=SNP
6	93395531	rs72928734	T	A	100	PASS	AC=240;AF=0.0479233;AN=5008;NS=2504;DP=20195;EAS_AF=0.003;AMR_AF=0.0576;AFR_AF=0.0068;EUR_AF=0.0964;SAS_AF=0.093;AA=T|||;VT=SNP
6	93395884	rs72928738	C	T	100	PASS	AC=240;AF=0.0479233;AN=5008;NS=2504;DP=18931;EAS_AF=0.003;AMR_AF=0.0576;AFR_AF=0.0068;EUR_AF=0.0964;SAS_AF=0.093;AA=C|||;VT=SNP
6	93396190	rs12528064	A	C	100	PASS	AC=861;AF=0.171925;AN=5008;NS=2504;DP=15743;EAS_AF=0.0873;AMR_AF=0.1571;AFR_AF=0.146;EUR_AF=0.2157;SAS_AF=0.2597;AA=A|||;VT=SNP
6	93396506	rs1342007	C	T	100	PASS	AC=3923;AF=0.783347;AN=5008;NS=2504;DP=16309;EAS_AF=0.5734;AMR_AF=0.6628;AFR_AF=0.9592;EUR_AF=0.7932;SAS_AF=0.8374;AA=T|||;VT=SNP
6	93396719	rs117704920	C	G	100	PASS	AC=25;AF=0.00499201;AN=5008;NS=2504;DP=17500;EAS_AF=0;AMR_AF=0.0029;AFR_AF=0.003;EUR_AF=0.0179;SAS_AF=0.001;AA=C|||;VT=SNP
6	93398108	rs6904002	T	C	100	PASS	AC=773;AF=0.154353;AN=5008;NS=2504;DP=13104;EAS_AF=0.0873;AMR_AF=0.1527;AFR_AF=0.0825;EUR_AF=0.2157;SAS_AF=0.2587;AA=T|||;VT=SNP
6	93398326	rs62418859	C	G	100	PASS	AC=231;AF=0.0461262;AN=5008;NS=2504;DP=14548;EAS_AF=0;AMR_AF=0.0245;AFR_AF=0.0908;EUR_AF=0.0626;SAS_AF=0.0317;AA=C|||;VT=SNP
6	93398422	rs72928746	T	C	100	PASS	AC=681;AF=0.135982;AN=5008;NS=2504;DP=14991;EAS_AF=0.0873;AMR_AF=0.1484;AFR_AF=0.0144;EUR_AF=0.2157;SAS_AF=0.2597;AA=T|||;VT=SNP
6	93398606	rs62420860	A	G	100	PASS	AC=773;AF=0.154353;AN=5008;NS=2504;DP=11170;EAS_AF=0.0873;AMR_AF=0.1527;AFR_AF=0.0825;EUR_AF=0.2157;SAS_AF=0.2587;AA=A|||;VT=SNP
6	93399506	rs117894472	C	A	100	PASS	AC=89;AF=0.0177716;AN=5008;NS=2504;DP=12631;EAS_AF=0.001;AMR_AF=0.0331;AFR_AF=0.0023;EUR_AF=0.0577;SAS_AF=0.0041;AA=C|||;VT=SNP
6	93399677	rs1824422	G	A	100	PASS	AC=998;AF=0.199281;AN=5008;NS=2504;DP=12747;EAS_AF=0.0952;AMR_AF=0.1844;AFR_AF=0.1619;EUR_AF=0.2694;SAS_AF=0.2955;AA=G|||;VT=SNP
6	93400020	rs1341994	C	T	100	PASS	AC=322;AF=0.0642971;AN=5008;NS=2504;DP=12709;EAS_AF=0.0248;AMR_AF=0.0259;AFR_AF=0.1672;EUR_AF=0.0417;SAS_AF=0.0164;AA=T|||;VT=SNP
6	93400088	rs17595511	C	A	100	PASS	AC=241;AF=0.048123;AN=5008;NS=2504;DP=12677;EAS_AF=0.003;AMR_AF=0.0576;AFR_AF=0.0068;EUR_AF=0.0974;SAS_AF=0.093;AA=C|||;VT=SNP
6	93400233	rs1341995	A	T	100	PASS	AC=323;AF=0.0644968;AN=5008;NS=2504;DP=14758;EAS_AF=0.0258;AMR_AF=0.0259;AFR_AF=0.1672;EUR_AF=0.0417;SAS_AF=0.0164;AA=A|||;VT=SNP
6	93400553	rs9342334	A	G	100	PASS	AC=1205;AF=0.240615;AN=5008;NS=2504;DP=16041;EAS_AF=0.2202;AMR_AF=0.1873;AFR_AF=0.1543;EUR_AF=0.3042;SAS_AF=0.3507;AA=A|||;VT=SNP
6	93400636	rs77235303	T	C	100	PASS	AC=115;AF=0.0229633;AN=5008;NS=2504;DP=16536;EAS_AF=0;AMR_AF=0.0202;AFR_AF=0.0053;EUR_AF=0.0626;SAS_AF=0.0317;AA=T|||;VT=SNP
6	93400802	rs62420861	C	A	100	PASS	AC=231;AF=0.0461262;AN=5008;NS=2504;DP=15649;EAS_AF=0;AMR_AF=0.0245;AFR_AF=0.0923;EUR_AF=0.0616;SAS_AF=0.0307;AA=C|||;VT=SNP
6	93400938	rs74523776	T	C	100	PASS	AC=15;AF=0.00299521;AN=5008;NS=2504;DP=16905;EAS_AF=0;AMR_AF=0.0072;AFR_AF=0.0008;EUR_AF=0.0089;SAS_AF=0;AA=T|||;VT=SNP
6	93401400	rs77960938	C	G	100	PASS	AC=133;AF=0.0265575;AN=5008;NS=2504;DP=19528;EAS_AF=0.002;AMR_AF=0.0389;AFR_AF=0.0023;EUR_AF=0.0646;SAS_AF=0.0368;AA=C|||;VT=SNP
6	93402547	rs9345268	C	T	100	PASS	AC=1199;AF=0.239417;AN=5008;NS=2504;DP=14525;EAS_AF=0.2202;AMR_AF=0.1873;AFR_AF=0.1604;EUR_AF=0.2922;SAS_AF=0.3487;AA=C|||;VT=SNP
6	93403758	rs17654546	G	A	100	PASS	AC=240;AF=0.0479233;AN=5008;NS=2504;DP=15105;EAS_AF=0.003;AMR_AF=0.0576;AFR_AF=0.0068;EUR_AF=0.0964;SAS_AF=0.093;AA=G|||;VT=SNP
6	93405335	rs1380491	A	G	100	PASS	AC=240;AF=0.0479233;AN=5008;NS=2504;DP=12878;EAS_AF=0.003;AMR_AF=0.0576;AFR_AF=0.0068;EUR_AF=0.0964;SAS_AF=0.093;AA=A|||;VT=SNP
6	93405341	rs144775695	G	C	100	PASS	AC=25;AF=0.00499201;AN=5008;NS=2504;DP=12813;EAS_AF=0;AMR_AF=0.0029;AFR_AF=0.003;EUR_AF=0.0179;SAS_AF=0.001;AA=G|||;VT=SNP
6	93406188	rs17654701	C	T	100	PASS	AC=32;AF=0.00638978;AN=5008;NS=2504;DP=15773;EAS_AF=0;AMR_AF=0.0072;AFR_AF=0.0023;EUR_AF=0.0229;SAS_AF=0.001;AA=C|||;VT=SNP
6	93406390	rs73516286	A	C	100	PASS	AC=324;AF=0.0646965;AN=5008;NS=2504;DP=14248;EAS_AF=0.0248;AMR_AF=0.0259;AFR_AF=0.1694;EUR_AF=0.0408;SAS_AF=0.0164;AA=A|||;VT=SNP
6	93408386	rs2045591	G	A	100	PASS	AC=1052;AF=0.210064;AN=5008;NS=2504;DP=13252;EAS_AF=0.4256;AMR_AF=0.3357;AFR_AF=0.0174;EUR_AF=0.2058;SAS_AF=0.1636;AA=G|||;VT=SNP
6	93408703	rs191458676	C	T	100	PASS	AC=25;AF=0.00499201;AN=5008;NS=2504;DP=9664;EAS_AF=0;AMR_AF=0.0029;AFR_AF=0.003;EUR_AF=0.0179;SAS_AF=0.001;AA=C|||;VT=SNP
6	93409378	rs7773729	T	C	100	PASS	AC=3893;AF=0.777356;AN=5008;NS=2504;DP=19790;EAS_AF=0.5754;AMR_AF=0.6628;AFR_AF=0.9592;EUR_AF=0.7922;SAS_AF=0.8057;AA=C|||;VT=SNP
6	93409510	rs9345269	A	G	100	PASS	AC=1272;AF=0.253994;AN=5008;NS=2504;DP=16534;EAS_AF=0.2192;AMR_AF=0.1902;AFR_AF=0.2035;EUR_AF=0.3052;SAS_AF=0.3507;AA=A|||;VT=SNP
6	93409988	rs77158370	T	C	100	PASS	AC=134;AF=0.0267572;AN=5008;NS=2504;DP=17254;EAS_AF=0.0079;AMR_AF=0.0259;AFR_AF=0.0129;EUR_AF=0.0537;SAS_AF=0.0378;AA=T|||;VT=SNP
6	93410093	rs72928754	T	C	100	PASS	AC=240;AF=0.0479233;AN=5008;NS=2504;DP=18950;EAS_AF=0.003;AMR_AF=0.0576;AFR_AF=0.0068;EUR_AF=0.0964;SAS_AF=0.093;AA=T|||;VT=SNP
6	93411037	rs6939249	G	A	100	PASS	AC=772;AF=0.154153;AN=5008;NS=2504;DP=21869;EAS_AF=0.0873;AMR_AF=0.1527;AFR_AF=0.0825;EUR_AF=0.2147;SAS_AF=0.2587;AA=G|||;VT=SNP
6	93411140	rs148322056	G	C	100	PASS	AC=35;AF=0.00698882;AN=5008;NS=2504;DP=22732;EAS_AF=0;AMR_AF=0.013;AFR_AF=0.0008;EUR_AF=0.0089;SAS_AF=0.0164;AA=G|||;VT=SNP
6	93411666	rs11965606	G	A	100	PASS	AC=859;AF=0.171526;AN=5008;NS=2504;DP=12792;EAS_AF=0.0873;AMR_AF=0.1571;AFR_AF=0.146;EUR_AF=0.2147;SAS_AF=0.2587;AA=G|||;VT=SNP
6	93412825	rs6903288	C	T	100	PASS	AC=1216;AF=0.242812;AN=5008;NS=2504;DP=15763;EAS_AF=0.2212;AMR_AF=0.1888;AFR_AF=0.1611;EUR_AF=0.3052;SAS_AF=0.3497;AA=C|||;VT=SNP
6	93413536	rs78529134	G	A	100	PASS	AC=134;AF=0.0267572;AN=5008;NS=2504;DP=14059;EAS_AF=0.0079;AMR_AF=0.0259;AFR_AF=0.0129;EUR_AF=0.0537;SAS_AF=0.0378;AA=G|||;VT=SNP
6	93413691	rs117000821	T	C	100	PASS	AC=26;AF=0.00519169;AN=5008;NS=2504;DP=14870;EAS_AF=0;AMR_AF=0.0029;AFR_AF=0.003;EUR_AF=0.0189;SAS_AF=0.001;AA=T|||;VT=SNP
6	93414261	rs9359990	C	T	100	PASS	AC=1076;AF=0.214856;AN=5008;NS=2504;DP=17724;EAS_AF=0.2202;AMR_AF=0.1787;AFR_AF=0.062;EUR_AF=0.3042;SAS_AF=0.3497;AA=C|||;VT=SNP
6	93414565	rs62420862	A	G	100	PASS	AC=115;AF=0.0229633;AN=5008;NS=2504;DP=18337;EAS_AF=0;AMR_AF=0.0202;AFR_AF=0.0053;EUR_AF=0.0626;SAS_AF=0.0317;AA=A|||;VT=SNP
6	93414781	rs57258531	G	C	100	PASS	AC=821;AF=0.163938;AN=5008;NS=2504;DP=18738;EAS_AF=0.0377;AMR_AF=0.0922;AFR_AF=0.3185;EUR_AF=0.1481;SAS_AF=0.1524;AA=G|||;VT=SNP
6	93414796	rs140413692	A	G	100	PASS	AC=37;AF=0.00738818;AN=5008;NS=2504;DP=18601;EAS_AF=0;AMR_AF=0.0202;AFR_AF=0;EUR_AF=0.0209;SAS_AF=0.002;AA=A|||;VT=SNP
6	93415074	rs75762447	T	C	100	PASS	AC=134;AF=0.0267572;AN=5008;NS=2504;DP=17936;EAS_AF=0.0079;AMR_AF=0.0259;AFR_AF=0.0129;EUR_AF=0.0537;SAS_AF=0.0378;AA=T|||;VT=SNP
6	93415597	rs7757624	C	T	100	PASS	AC=1075;AF=0.214657;AN=5008;NS=2504;DP=17604;EAS_AF=0.2202;AMR_AF=0.1787;AFR_AF=0.062;EUR_AF=0.3032;SAS_AF=0.3497;AA=C|||;VT=SNP
6	93415660	rs62420863	T	C	100	PASS	AC=231;AF=0.0461262;AN=5008;NS=2504;DP=18344;EAS_AF=0;AMR_AF=0.0245;AFR_AF=0.0908;EUR_AF=0.0626;SAS_AF=0.0317;AA=T|||;VT=SNP
6	93415667	rs17654809	G	A	100	PASS	AC=238;AF=0.047524;AN=5008;NS=2504;DP=18425;EAS_AF=0.003;AMR_AF=0.0576;AFR_AF=0.0053;EUR_AF=0.0964;SAS_AF=0.093;AA=G|||;VT=SNP
6	93415688	rs12528802	C	T	100	PASS	AC=771;AF=0.153954;AN=5008;NS=2504;DP=18659;EAS_AF=0.0873;AMR_AF=0.1527;AFR_AF=0.0825;EUR_AF=0.2147;SAS_AF=0.2577;AA=C|||;VT=SNP
6	93415978	rs9345270	A	T	100	PASS	AC=3918;AF=0.782348;AN=5008;NS=2504;DP=16891;EAS_AF=0.5734;AMR_AF=0.6571;AFR_AF=0.9584;EUR_AF=0.7932;SAS_AF=0.8374;AA=T|||;VT=SNP
6	93416096	rs148374690	G	A	100	PASS	AC=51;AF=0.0101837;AN=5008;NS=2504;DP=17664;EAS_AF=0;AMR_AF=0.0216;AFR_AF=0;EUR_AF=0.0278;SAS_AF=0.0082;AA=G|||;VT=SNP
6	93416453	rs9452095	T	C	100	PASS	AC=3915;AF=0.781749;AN=5008;NS=2504;DP=17160;EAS_AF=0.5744;AMR_AF=0.6628;AFR_AF=0.9523;EUR_AF=0.7932;SAS_AF=0.8374;AA=C|||;VT=SNP
6	93417113	rs77385986	G	A	100	PASS	AC=134;AF=0.0267572;AN=5008;NS=2504;DP=18529;EAS_AF=0.0079;AMR_AF=0.0259;AFR_AF=0.0129;EUR_AF=0.0537;SAS_AF=0.0378;AA=A|||;VT=SNP
6	93417658	rs62420864	C	T	100	PASS	AC=115;AF=0.0229633;AN=5008;NS=2504;DP=21783;EAS_AF=0;AMR_AF=0.0202;AFR_AF=0.0053;EUR_AF=0.0626;SAS_AF=0.0317;AA=C|||;VT=SNP
6	93417701	rs62420865	T	C	100	PASS	AC=235;AF=0.0469249;AN=5008;NS=2504;DP=21059;EAS_AF=0.001;AMR_AF=0.0245;AFR_AF=0.093;EUR_AF=0.0626;SAS_AF=0.0317;AA=T|||;VT=SNP
6	93418004	rs117290935	T	C	100	PASS	AC=18;AF=0.00359425;AN=5008;NS=2504;DP=19496;EAS_AF=0;AMR_AF=0.0014;AFR_AF=0;EUR_AF=0.0139;SAS_AF=0.0031;AA=T|||;VT=SNP
6	93418108	rs76185920	C	T	100	PASS	AC=120;AF=0.0239617;AN=5008;NS=2504;DP=18485;EAS_AF=0.0089;AMR_AF=0.0231;AFR_AF=0.0045;EUR_AF=0.0517;SAS_AF=0.0378;AA=c|||;VT=SNP
6	93418109	rs116844362	G	A	100	PASS	AC=30;AF=0.00599042;AN=5008;NS=2504;DP=18651;EAS_AF=0;AMR_AF=0.0086;AFR_AF=0.0008;EUR_AF=0.0219;SAS_AF=0.001;AA=G|||;VT=SNP
6	93418594	rs9445016	C	T	100	PASS	AC=320;AF=0.0638978;AN=5008;NS=2504;DP=17067;EAS_AF=0.0248;AMR_AF=0.0259;AFR_AF=0.1672;EUR_AF=0.0388;SAS_AF=0.0174;AA=C|||;VT=SNP
6	93419185	rs112590871	G	C	100	PASS	AC=189;AF=0.0377396;AN=5008;NS=2504;DP=18053;EAS_AF=0.0079;AMR_AF=0.0274;AFR_AF=0.0537;EUR_AF=0.0537;SAS_AF=0.0378;AA=G|||;VT=SNP
6	93420422	rs2169100	G	A	100	PASS	AC=3679;AF=0.734625;AN=5008;NS=2504;DP=18538;EAS_AF=0.5734;AMR_AF=0.6383;AFR_AF=0.8593;EUR_AF=0.7306;SAS_AF=0.8047;AA=A|||;VT=SNP
6	93422283	rs12193201	T	G	100	PASS	AC=1205;AF=0.240615;AN=5008;NS=2504;DP=10646;EAS_AF=0.2212;AMR_AF=0.1873;AFR_AF=0.1536;EUR_AF=0.3052;SAS_AF=0.3497;AA=T|||;VT=SNP
6	93423396	rs74899983	T	C	100	PASS	AC=80;AF=0.0159744;AN=5008;NS=2504;DP=17005;EAS_AF=0.0129;AMR_AF=0.0634;AFR_AF=0.0008;EUR_AF=0.0219;SAS_AF=0;AA=T|||;VT=SNP
6	93424869	rs13195141	G	T	100	PASS	AC=903;AF=0.180312;AN=5008;NS=2504;DP=13616;EAS_AF=0.3829;AMR_AF=0.3127;AFR_AF=0.0068;EUR_AF=0.1531;SAS_AF=0.1401;AA=g|||;VT=SNP
6	93424897	rs6905474	C	T	100	PASS	AC=2413;AF=0.481829;AN=5008;NS=2504;DP=14497;EAS_AF=0.3542;AMR_AF=0.4481;AFR_AF=0.6589;EUR_AF=0.4254;SAS_AF=0.456;AA=T|||;VT=SNP
6	93425595	rs1380490	G	C	100	PASS	AC=3918;AF=0.782348;AN=5008;NS=2504;DP=10623;EAS_AF=0.5734;AMR_AF=0.6628;AFR_AF=0.9546;EUR_AF=0.7942;SAS_AF=0.8374;AA=C|||;VT=SNP
6	93426162	rs72928760	G	A	100	PASS	AC=240;AF=0.0479233;AN=5008;NS=2504;DP=17482;EAS_AF=0.003;AMR_AF=0.0576;AFR_AF=0.0061;EUR_AF=0.0974;SAS_AF=0.093;AA=G|||;VT=SNP
6	93426186	rs72928761	C	T	100	PASS	AC=240;AF=0.0479233;AN=5008;NS=2504;DP=17057;EAS_AF=0.003;AMR_AF=0.0576;AFR_AF=0.0061;EUR_AF=0.0974;SAS_AF=0.093;AA=C|||;VT=SNP
6	93429548	rs332491	A	G	100	PASS	AC=4963;AF=0.991014;AN=5008;NS=2504;DP=18960;EAS_AF=0.9921;AMR_AF=0.9899;AFR_AF=0.9992;EUR_AF=0.9831;SAS_AF=0.9877;AA=G|||;VT=SNP
6	93429797	rs1824423	G	A	100	PASS	AC=1278;AF=0.255192;AN=5008;NS=2504;DP=19396;EAS_AF=0.0516;AMR_AF=0.2089;AFR_AF=0.3253;EUR_AF=0.341;SAS_AF=0.3149;AA=G|||;VT=SNP
6	93430871	rs12206260	A	G	100	PASS	AC=792;AF=0.158147;AN=5008;NS=2504;DP=19633;EAS_AF=0.0833;AMR_AF=0.232;AFR_AF=0.1059;EUR_AF=0.2078;SAS_AF=0.2025;AA=A|||;VT=SNP
6	93432056	rs34727914	T	C	100	PASS	AC=69;AF=0.013778;AN=5008;NS=2504;DP=18826;EAS_AF=0.001;AMR_AF=0.0259;AFR_AF=0.0023;EUR_AF=0.0368;SAS_AF=0.0102;AA=T|||;VT=SNP
6	93432325	rs73754359	G	A	100	PASS	AC=232;AF=0.0463259;AN=5008;NS=2504;DP=18882;EAS_AF=0.0149;AMR_AF=0.013;AFR_AF=0.112;EUR_AF=0.0278;SAS_AF=0.0327;AA=G|||;VT=SNP
6	93432473	rs117683676	C	A	100	PASS	AC=32;AF=0.00638978;AN=5008;NS=2504;DP=20346;EAS_AF=0;AMR_AF=0.0058;AFR_AF=0.003;EUR_AF=0.0159;SAS_AF=0.0082;AA=C|||;VT=SNP
6	93433349	rs2496107	G	A	100	PASS	AC=131;AF=0.0261581;AN=5008;NS=2504;DP=13342;EAS_AF=0;AMR_AF=0.0187;AFR_AF=0.0741;EUR_AF=0.0189;SAS_AF=0.001;AA=G|||;VT=SNP
6	93434323	rs13211465	G	A	100	PASS	AC=1264;AF=0.252396;AN=5008;NS=2504;DP=20413;EAS_AF=0.0466;AMR_AF=0.2061;AFR_AF=0.3222;EUR_AF=0.337;SAS_AF=0.316;AA=G|||;VT=SNP
6	93434963	rs13215170	C	T	100	PASS	AC=701;AF=0.139976;AN=5008;NS=2504;DP=13077;EAS_AF=0.0099;AMR_AF=0.1499;AFR_AF=0.0257;EUR_AF=0.2773;SAS_AF=0.2802;AA=C|||;VT=SNP
6	93435282	rs113211784	G	A	100	PASS	AC=567;AF=0.113219;AN=5008;NS=2504;DP=10923;EAS_AF=0.0139;AMR_AF=0.0793;AFR_AF=0.028;EUR_AF=0.1839;SAS_AF=0.2822;AA=G|||;VT=SNP
6	93435564	rs2496110	C	T	100	PASS	AC=157;AF=0.0313498;AN=5008;NS=2504;DP=14357;EAS_AF=0;AMR_AF=0.0202;AFR_AF=0.0923;EUR_AF=0.0199;SAS_AF=0.001;AA=C|||;VT=SNP
6	93437809	rs73754360	T	G	100	PASS	AC=233;AF=0.0465256;AN=5008;NS=2504;DP=16442;EAS_AF=0.0149;AMR_AF=0.013;AFR_AF=0.112;EUR_AF=0.0288;SAS_AF=0.0327;AA=T|||;VT=SNP
6	93437869	rs80042003	A	G	100	PASS	AC=27;AF=0.00539137;AN=5008;NS=2504;DP=17088;EAS_AF=0;AMR_AF=0.0086;AFR_AF=0.0008;EUR_AF=0.0169;SAS_AF=0.0031;AA=A|||;VT=SNP
6	93438242	rs150168131	G	A	100	PASS	AC=50;AF=0.00998403;AN=5008;NS=2504;DP=18234;EAS_AF=0;AMR_AF=0.0144;AFR_AF=0.0008;EUR_AF=0.0169;SAS_AF=0.0225;AA=G|||;VT=SNP
6	93438793	rs141763434	C	A	100	PASS	AC=48;AF=0.00958466;AN=5008;NS=2504;DP=15019;EAS_AF=0;AMR_AF=0.0072;AFR_AF=0.003;EUR_AF=0.0219;SAS_AF=0.0174;AA=C|||;VT=SNP
6	93439651	rs332501	A	G	100	PASS	AC=3445;AF=0.687899;AN=5008;NS=2504;DP=14920;EAS_AF=0.2113;AMR_AF=0.5634;AFR_AF=0.9357;EUR_AF=0.7724;SAS_AF=0.8456;AA=G|||;VT=SNP
6	93439851	rs12207015	T	C	100	PASS	AC=74;AF=0.0147764;AN=5008;NS=2504;DP=16846;EAS_AF=0.001;AMR_AF=0.0389;AFR_AF=0.0023;EUR_AF=0.0398;SAS_AF=0.0031;AA=T|||;VT=SNP
6	93439872	rs332500	G	A	100	PASS	AC=3505;AF=0.69988;AN=5008;NS=2504;DP=16273;EAS_AF=0.2113;AMR_AF=0.5648;AFR_AF=0.9803;EUR_AF=0.7724;SAS_AF=0.8456;AA=A|||;VT=SNP
6	93440009	rs56148073	C	T	100	PASS	AC=856;AF=0.170927;AN=5008;NS=2504;DP=18381;EAS_AF=0.0288;AMR_AF=0.0994;AFR_AF=0.18;EUR_AF=0.2107;SAS_AF=0.3149;AA=C|||;VT=SNP
6	93440191	rs143167392	G	A	100	PASS	AC=565;AF=0.112819;AN=5008;NS=2504;DP=20248;EAS_AF=0.0139;AMR_AF=0.0793;AFR_AF=0.028;EUR_AF=0.1829;SAS_AF=0.2812;AA=G|||;VT=SNP
6	93441259	rs10944609	G	A	100	PASS	AC=904;AF=0.180511;AN=5008;NS=2504;DP=13580;EAS_AF=0.0804;AMR_AF=0.245;AFR_AF=0.1755;EUR_AF=0.2217;SAS_AF=0.2025;AA=-|||;VT=SNP
6	93442073	rs231330	A	G	100	PASS	AC=3445;AF=0.687899;AN=5008;NS=2504;DP=17286;EAS_AF=0.2113;AMR_AF=0.5634;AFR_AF=0.9357;EUR_AF=0.7724;SAS_AF=0.8456;AA=G|||;VT=SNP
6	93442556	rs112484315	C	G	100	PASS	AC=823;AF=0.164337;AN=5008;NS=2504;DP=19990;EAS_AF=0.0288;AMR_AF=0.0937;AFR_AF=0.1581;EUR_AF=0.2107;SAS_AF=0.3149;AA=C|||;VT=SNP
6	93443033	rs76625617	A	G	100	PASS	AC=281;AF=0.0561102;AN=5008;NS=2504;DP=17537;EAS_AF=0.002;AMR_AF=0.049;AFR_AF=0.0053;EUR_AF=0.1123;SAS_AF=0.1278;AA=A|||;VT=SNP
6	93443329	rs6908465	C	T	100	PASS	AC=859;AF=0.171526;AN=5008;NS=2504;DP=17013;EAS_AF=0.0288;AMR_AF=0.1009;AFR_AF=0.1823;EUR_AF=0.2107;SAS_AF=0.3139;AA=C|||;VT=SNP
6	93443475	rs9452103	G	A	100	PASS	AC=1262;AF=0.251997;AN=5008;NS=2504;DP=16785;EAS_AF=0.0486;AMR_AF=0.2061;AFR_AF=0.3192;EUR_AF=0.337;SAS_AF=0.316;AA=G|||;VT=SNP
6	93444119	rs332505	A	T	100	PASS	AC=3450;AF=0.688898;AN=5008;NS=2504;DP=13185;EAS_AF=0.2113;AMR_AF=0.5634;AFR_AF=0.9395;EUR_AF=0.7724;SAS_AF=0.8456;AA=T|||;VT=SNP
6	93445356	rs332504	G	A	100	PASS	AC=4979;AF=0.994209;AN=5008;NS=2504;DP=16847;EAS_AF=1;AMR_AF=0.987;AFR_AF=0.9992;EUR_AF=0.9821;SAS_AF=0.999;AA=A|||;VT=SNP
6	93445417	rs4706423	T	C	100	PASS	AC=774;AF=0.154553;AN=5008;NS=2504;DP=17797;EAS_AF=0.0804;AMR_AF=0.2262;AFR_AF=0.1021;EUR_AF=0.2028;SAS_AF=0.2014;AA=T|||;VT=SNP
6	93446161	rs332503	C	T	100	PASS	AC=3503;AF=0.699481;AN=5008;NS=2504;DP=15919;EAS_AF=0.2123;AMR_AF=0.5648;AFR_AF=0.9781;EUR_AF=0.7724;SAS_AF=0.8456;AA=T|||;VT=SNP
6	93446281	rs148637335	T	C	100	PASS	AC=46;AF=0.0091853;AN=5008;NS=2504;DP=15539;EAS_AF=0.001;AMR_AF=0.0173;AFR_AF=0.0008;EUR_AF=0.0278;SAS_AF=0.0041;AA=T|||;VT=SNP
6	93446838	rs75451398	T	G	100	PASS	AC=96;AF=0.0191693;AN=5008;NS=2504;DP=19372;EAS_AF=0.001;AMR_AF=0.0418;AFR_AF=0.0023;EUR_AF=0.0487;SAS_AF=0.0143;AA=T|||;VT=SNP
6	93447295	rs75414280	T	G	100	PASS	AC=75;AF=0.014976;AN=5008;NS=2504;DP=19187;EAS_AF=0.0149;AMR_AF=0.0043;AFR_AF=0.0076;EUR_AF=0.0219;SAS_AF=0.0256;AA=T|||;VT=SNP
6	93447631	rs332502	A	G	100	PASS	AC=3537;AF=0.70627;AN=5008;NS=2504;DP=19927;EAS_AF=0.2123;AMR_AF=0.5706;AFR_AF=0.9803;EUR_AF=0.7853;SAS_AF=0.8599;AA=G|||;VT=SNP
6	93449705	rs142033590	C	T	100	PASS	AC=20;AF=0.00399361;AN=5008;NS=2504;DP=9950;EAS_AF=0;AMR_AF=0.0029;AFR_AF=0.0008;EUR_AF=0.0129;SAS_AF=0.0041;AA=c|||;VT=SNP
6	93450630	rs332499	A	G	100	PASS	AC=134;AF=0.0267572;AN=5008;NS=2504;DP=17031;EAS_AF=0;AMR_AF=0.0187;AFR_AF=0.0764;EUR_AF=0.0189;SAS_AF=0.001;AA=a|||;VT=SNP
6	93450859	rs12210700	C	G	100	PASS	AC=725;AF=0.144768;AN=5008;NS=2504;DP=16106;EAS_AF=0.0804;AMR_AF=0.219;AFR_AF=0.0688;EUR_AF=0.2028;SAS_AF=0.2014;AA=c|||;VT=SNP
6	93451541	rs332498	T	C	100	PASS	AC=3092;AF=0.617412;AN=5008;NS=2504;DP=14513;EAS_AF=0.1567;AMR_AF=0.5591;AFR_AF=0.6982;EUR_AF=0.7893;SAS_AF=0.8476;AA=t|||;VT=SNP
6	93452127	rs118050088	T	G	100	PASS	AC=90;AF=0.0179712;AN=5008;NS=2504;DP=15448;EAS_AF=0.002;AMR_AF=0.0014;AFR_AF=0;EUR_AF=0.0129;SAS_AF=0.0757;AA=-|||;VT=SNP
6	93452220	rs72928771	C	T	100	PASS	AC=97;AF=0.019369;AN=5008;NS=2504;DP=13570;EAS_AF=0.001;AMR_AF=0.0331;AFR_AF=0.0015;EUR_AF=0.0577;SAS_AF=0.0133;AA=-|||;VT=SNP
6	93452434	rs142226724	T	C	100	PASS	AC=22;AF=0.00439297;AN=5008;NS=2504;DP=14380;EAS_AF=0;AMR_AF=0.0058;AFR_AF=0.0008;EUR_AF=0.0129;SAS_AF=0.0041;AA=-|||;VT=SNP
6	93452526	rs12199478	A	G	100	PASS	AC=1265;AF=0.252596;AN=5008;NS=2504;DP=12854;EAS_AF=0.0476;AMR_AF=0.2061;AFR_AF=0.323;EUR_AF=0.337;SAS_AF=0.3149;AA=-|||;VT=SNP
6	93453105	rs79587069	C	G	100	PASS	AC=52;AF=0.0103834;AN=5008;NS=2504;DP=14291;EAS_AF=0;AMR_AF=0.0072;AFR_AF=0.0023;EUR_AF=0.0258;SAS_AF=0.0184;AA=-|||;VT=SNP
6	93454223	rs71558437	A	C	100	PASS	AC=28;AF=0.00559105;AN=5008;NS=2504;DP=17362;EAS_AF=0;AMR_AF=0.0115;AFR_AF=0;EUR_AF=0.0189;SAS_AF=0.001;AA=a|||;VT=SNP
6	93454710	rs77908562	T	G	100	PASS	AC=82;AF=0.0163738;AN=5008;NS=2504;DP=16236;EAS_AF=0;AMR_AF=0.0159;AFR_AF=0.0053;EUR_AF=0.0447;SAS_AF=0.0194;AA=T|||;VT=SNP
6	93455495	rs1563798	G	T	100	PASS	AC=1268;AF=0.253195;AN=5008;NS=2504;DP=14996;EAS_AF=0.0476;AMR_AF=0.2075;AFR_AF=0.323;EUR_AF=0.338;SAS_AF=0.316;AA=g|||;VT=SNP
6	93455875	rs332496	C	A	100	PASS	AC=3081;AF=0.615216;AN=5008;NS=2504;DP=16211;EAS_AF=0.1567;AMR_AF=0.5562;AFR_AF=0.6967;EUR_AF=0.7833;SAS_AF=0.8466;AA=c|||;VT=SNP
6	93457236	rs145644127	A	G	100	PASS	AC=24;AF=0.00479233;AN=5008;NS=2504;DP=14469;EAS_AF=0;AMR_AF=0.0072;AFR_AF=0;EUR_AF=0.0169;SAS_AF=0.002;AA=a|||;VT=SNP
6	93457686	rs72928777	T	C	100	PASS	AC=73;AF=0.0145767;AN=5008;NS=2504;DP=16186;EAS_AF=0;AMR_AF=0.0288;AFR_AF=0.0015;EUR_AF=0.0477;SAS_AF=0.0031;AA=t|||;VT=SNP
6	93458234	rs111703046	T	G	100	PASS	AC=49;AF=0.00978435;AN=5008;NS=2504;DP=14703;EAS_AF=0.0069;AMR_AF=0.0086;AFR_AF=0.0023;EUR_AF=0.0129;SAS_AF=0.0204;AA=t|||;VT=SNP
6	93458814	rs10944610	G	A	100	PASS	AC=906;AF=0.180911;AN=5008;NS=2504;DP=16611;EAS_AF=0.0288;AMR_AF=0.1052;AFR_AF=0.1952;EUR_AF=0.2237;SAS_AF=0.3282;AA=g|||;VT=SNP
6	93459000	rs332492	G	A	100	PASS	AC=3489;AF=0.696685;AN=5008;NS=2504;DP=16235;EAS_AF=0.2123;AMR_AF=0.5706;AFR_AF=0.944;EUR_AF=0.7853;SAS_AF=0.8599;AA=a|||;VT=SNP
6	93459439	rs332493	A	G	100	PASS	AC=3537;AF=0.70627;AN=5008;NS=2504;DP=14706;EAS_AF=0.2123;AMR_AF=0.5706;AFR_AF=0.9803;EUR_AF=0.7853;SAS_AF=0.8599;AA=a|||;VT=SNP
6	93459441	rs74735994	T	C	100	PASS	AC=37;AF=0.00738818;AN=5008;NS=2504;DP=14696;EAS_AF=0;AMR_AF=0.0058;AFR_AF=0;EUR_AF=0.0288;SAS_AF=0.0041;AA=T|||;VT=SNP
6	93461616	rs76439562	C	A	100	PASS	AC=38;AF=0.00758786;AN=5008;NS=2504;DP=14347;EAS_AF=0;AMR_AF=0.0058;AFR_AF=0;EUR_AF=0.0298;SAS_AF=0.0041;AA=C|||;VT=SNP
6	93461641	rs6933723	T	C	100	PASS	AC=768;AF=0.153355;AN=5008;NS=2504;DP=15579;EAS_AF=0.0804;AMR_AF=0.2248;AFR_AF=0.0991;EUR_AF=0.2028;SAS_AF=0.2004;AA=T|||;VT=SNP
6	93462866	rs332494	C	T	100	PASS	AC=3492;AF=0.697284;AN=5008;NS=2504;DP=20277;EAS_AF=0.2123;AMR_AF=0.5706;AFR_AF=0.9463;EUR_AF=0.7853;SAS_AF=0.8599;AA=T|||;VT=SNP
6	93463158	rs2492343	A	G	100	PASS	AC=3492;AF=0.697284;AN=5008;NS=2504;DP=18150;EAS_AF=0.2123;AMR_AF=0.5706;AFR_AF=0.9463;EUR_AF=0.7853;SAS_AF=0.8599;AA=G|||;VT=SNP
6	93463363	rs56263914	G	A	100	PASS	AC=34;AF=0.00678914;AN=5008;NS=2504;DP=19748;EAS_AF=0;AMR_AF=0.0101;AFR_AF=0;EUR_AF=0.0179;SAS_AF=0.0092;AA=G|||;VT=SNP
6	93464651	rs1515804	G	A	100	PASS	AC=3078;AF=0.614617;AN=5008;NS=2504;DP=15342;EAS_AF=0.1567;AMR_AF=0.5562;AFR_AF=0.6944;EUR_AF=0.7833;SAS_AF=0.8466;AA=G|||;VT=SNP
6	93465857	rs2674399	A	G	100	PASS	AC=3493;AF=0.697484;AN=5008;NS=2504;DP=18190;EAS_AF=0.2123;AMR_AF=0.572;AFR_AF=0.9463;EUR_AF=0.7853;SAS_AF=0.8599;AA=G|||;VT=SNP
6	93466169	rs2812133	A	G	100	PASS	AC=3493;AF=0.697484;AN=5008;NS=2504;DP=17620;EAS_AF=0.2123;AMR_AF=0.572;AFR_AF=0.9463;EUR_AF=0.7853;SAS_AF=0.8599;AA=G|||;VT=SNP
6	93466285	rs143340521	G	A	100	PASS	AC=31;AF=0.0061901;AN=5008;NS=2504;DP=14927;EAS_AF=0.001;AMR_AF=0.0159;AFR_AF=0.0008;EUR_AF=0.0179;SAS_AF=0;AA=G|||;VT=SNP
6	93466614	rs10081161	A	G	100	PASS	AC=1269;AF=0.253395;AN=5008;NS=2504;DP=13641;EAS_AF=0.0476;AMR_AF=0.2061;AFR_AF=0.3245;EUR_AF=0.338;SAS_AF=0.316;AA=A|||;VT=SNP
6	93467158	rs12211463	T	G	100	PASS	AC=774;AF=0.154553;AN=5008;NS=2504;DP=15795;EAS_AF=0.0813;AMR_AF=0.2277;AFR_AF=0.0991;EUR_AF=0.2028;SAS_AF=0.2035;AA=T|||;VT=SNP
6	93467170	rs77336667	T	C	100	PASS	AC=26;AF=0.00519169;AN=5008;NS=2504;DP=16143;EAS_AF=0;AMR_AF=0.0086;AFR_AF=0.0008;EUR_AF=0.0159;SAS_AF=0.0031;AA=T|||;VT=SNP
6	93467224	rs12190941	A	G	100	PASS	AC=379;AF=0.0756789;AN=5008;NS=2504;DP=16865;EAS_AF=0.002;AMR_AF=0.1225;AFR_AF=0.0144;EUR_AF=0.1551;SAS_AF=0.1196;AA=A|||;VT=SNP
6	93468116	rs73754363	T	C	100	PASS	AC=235;AF=0.0469249;AN=5008;NS=2504;DP=15038;EAS_AF=0.0149;AMR_AF=0.013;AFR_AF=0.1135;EUR_AF=0.0278;SAS_AF=0.0337;AA=T|||;VT=SNP
6	93468529	rs1515781	T	A	100	PASS	AC=1512;AF=0.301917;AN=5008;NS=2504;DP=16379;EAS_AF=0.0754;AMR_AF=0.219;AFR_AF=0.4501;EUR_AF=0.3419;SAS_AF=0.3528;AA=A|||;VT=SNP
6	93469398	rs2674356	T	C	100	PASS	AC=3494;AF=0.697684;AN=5008;NS=2504;DP=16689;EAS_AF=0.2123;AMR_AF=0.5706;AFR_AF=0.947;EUR_AF=0.7853;SAS_AF=0.8609;AA=C|||;VT=SNP
6	93469885	rs2674357	G	C	100	PASS	AC=3494;AF=0.697684;AN=5008;NS=2504;DP=17095;EAS_AF=0.2123;AMR_AF=0.5706;AFR_AF=0.947;EUR_AF=0.7853;SAS_AF=0.8609;AA=C|||;VT=SNP
6	93471082	rs2037155	T	G	100	PASS	AC=651;AF=0.129992;AN=5008;NS=2504;DP=13107;EAS_AF=0.0526;AMR_AF=0.2161;AFR_AF=0.0666;EUR_AF=0.1978;SAS_AF=0.1646;AA=T|||;VT=SNP
6	93471245	rs62413996	G	T	100	PASS	AC=698;AF=0.139377;AN=5008;NS=2504;DP=12138;EAS_AF=0.0526;AMR_AF=0.2233;AFR_AF=0.0983;EUR_AF=0.1978;SAS_AF=0.1646;AA=G|||;VT=SNP
6	93471818	rs17596465	G	C	100	PASS	AC=72;AF=0.014377;AN=5008;NS=2504;DP=17156;EAS_AF=0.001;AMR_AF=0.0303;AFR_AF=0.0023;EUR_AF=0.0368;SAS_AF=0.0102;AA=G|||;VT=SNP
6	93473197	rs2812128	G	C	100	PASS	AC=839;AF=0.167532;AN=5008;NS=2504;DP=18299;EAS_AF=0.0516;AMR_AF=0.2435;AFR_AF=0.1785;EUR_AF=0.2177;SAS_AF=0.1667;AA=G|||;VT=SNP
6	93473885	rs6454911	T	G	100	PASS	AC=861;AF=0.171925;AN=5008;NS=2504;DP=15444;EAS_AF=0.0377;AMR_AF=0.1513;AFR_AF=0.0998;EUR_AF=0.2753;SAS_AF=0.316;AA=T|||;VT=SNP
6	93474393	rs979892	G	A	100	PASS	AC=83;AF=0.0165735;AN=5008;NS=2504;DP=17627;EAS_AF=0;AMR_AF=0.0173;AFR_AF=0.0393;EUR_AF=0.0179;SAS_AF=0.001;AA=G|||;VT=SNP
6	93474482	rs1515785	G	A	100	PASS	AC=891;AF=0.177915;AN=5008;NS=2504;DP=19278;EAS_AF=0.0288;AMR_AF=0.1066;AFR_AF=0.1815;EUR_AF=0.2247;SAS_AF=0.3292;AA=g|||;VT=SNP
6	93474970	rs75302395	A	C	100	PASS	AC=40;AF=0.00798722;AN=5008;NS=2504;DP=19087;EAS_AF=0;AMR_AF=0.0043;AFR_AF=0.0023;EUR_AF=0.0169;SAS_AF=0.0174;AA=A|||;VT=SNP
6	93475306	rs1850017	T	C	100	PASS	AC=904;AF=0.180511;AN=5008;NS=2504;DP=16579;EAS_AF=0.0288;AMR_AF=0.1066;AFR_AF=0.1921;EUR_AF=0.2237;SAS_AF=0.3292;AA=T|||;VT=SNP
6	93475558	rs1515786	C	T	100	PASS	AC=1263;AF=0.252196;AN=5008;NS=2504;DP=19581;EAS_AF=0.0476;AMR_AF=0.2061;AFR_AF=0.323;EUR_AF=0.338;SAS_AF=0.3119;AA=C|||;VT=SNP
6	93476681	rs1878071	C	A	100	PASS	AC=3543;AF=0.707468;AN=5008;NS=2504;DP=17848;EAS_AF=0.2123;AMR_AF=0.5706;AFR_AF=0.9834;EUR_AF=0.7853;SAS_AF=0.862;AA=A|||;VT=SNP
6	93476923	rs7766921	C	G	100	PASS	AC=902;AF=0.180112;AN=5008;NS=2504;DP=20326;EAS_AF=0.0288;AMR_AF=0.1052;AFR_AF=0.1914;EUR_AF=0.2237;SAS_AF=0.3292;AA=C|||;VT=SNP
6	93477598	rs2812127	T	G	100	PASS	AC=82;AF=0.0163738;AN=5008;NS=2504;DP=13534;EAS_AF=0;AMR_AF=0.0173;AFR_AF=0.0386;EUR_AF=0.0179;SAS_AF=0.001;AA=T|||;VT=SNP
6	93478598	rs2812126	G	A	100	PASS	AC=83;AF=0.0165735;AN=5008;NS=2504;DP=19545;EAS_AF=0;AMR_AF=0.0173;AFR_AF=0.0393;EUR_AF=0.0179;SAS_AF=0.001;AA=G|||;VT=SNP
6	93479247	rs2674358	A	C	100	PASS	AC=786;AF=0.156949;AN=5008;NS=2504;DP=15447;EAS_AF=0.0526;AMR_AF=0.2435;AFR_AF=0.1392;EUR_AF=0.2167;SAS_AF=0.1656;AA=A|||;VT=SNP
6	93480461	rs2492342	C	G	100	PASS	AC=3541;AF=0.707069;AN=5008;NS=2504;DP=18507;EAS_AF=0.2123;AMR_AF=0.572;AFR_AF=0.9811;EUR_AF=0.7853;SAS_AF=0.862;AA=G|||;VT=SNP
6	93480579	rs2492341	G	A	100	PASS	AC=64;AF=0.0127796;AN=5008;NS=2504;DP=19025;EAS_AF=0;AMR_AF=0.0173;AFR_AF=0.025;EUR_AF=0.0179;SAS_AF=0.001;AA=G|||;VT=SNP
6	93480823	rs2496108	G	T	100	PASS	AC=4978;AF=0.99401;AN=5008;NS=2504;DP=17306;EAS_AF=1;AMR_AF=0.987;AFR_AF=0.9992;EUR_AF=0.9801;SAS_AF=1;AA=T|||;VT=SNP
6	93480953	rs2496109	A	C	100	PASS	AC=3542;AF=0.707268;AN=5008;NS=2504;DP=17377;EAS_AF=0.2123;AMR_AF=0.5735;AFR_AF=0.9811;EUR_AF=0.7863;SAS_AF=0.8609;AA=C|||;VT=SNP
6	93481833	rs2812125	G	T	100	PASS	AC=3544;AF=0.707668;AN=5008;NS=2504;DP=16257;EAS_AF=0.2123;AMR_AF=0.572;AFR_AF=0.9834;EUR_AF=0.7853;SAS_AF=0.862;AA=T|||;VT=SNP
6	93483758	rs2068889	T	A	100	PASS	AC=1262;AF=0.251997;AN=5008;NS=2504;DP=15249;EAS_AF=0.0476;AMR_AF=0.2061;AFR_AF=0.3222;EUR_AF=0.336;SAS_AF=0.3139;AA=T|||;VT=SNP
6	93483958	rs146751363	G	A	100	PASS	AC=24;AF=0.00479233;AN=5008;NS=2504;DP=13958;EAS_AF=0;AMR_AF=0.0072;AFR_AF=0;EUR_AF=0.0169;SAS_AF=0.002;AA=G|||;VT=SNP
6	93484140	rs7749942	C	T	100	PASS	AC=901;AF=0.179912;AN=5008;NS=2504;DP=13778;EAS_AF=0.0288;AMR_AF=0.1052;AFR_AF=0.1891;EUR_AF=0.2247;SAS_AF=0.3303;AA=C|||;VT=SNP
6	93484508	rs73522114	T	C	100	PASS	AC=652;AF=0.130192;AN=5008;NS=2504;DP=15282;EAS_AF=0.0139;AMR_AF=0.0922;AFR_AF=0.0651;EUR_AF=0.1958;SAS_AF=0.2975;AA=T|||;VT=SNP
6	93485371	rs2812124	T	G	100	PASS	AC=87;AF=0.0173722;AN=5008;NS=2504;DP=18161;EAS_AF=0.002;AMR_AF=0.0202;AFR_AF=0.0303;EUR_AF=0.0229;SAS_AF=0.0082;AA=t|||;VT=SNP
6	93485623	rs112030155	C	T	100	PASS	AC=102;AF=0.0203674;AN=5008;NS=2504;DP=16195;EAS_AF=0.0089;AMR_AF=0.0187;AFR_AF=0.003;EUR_AF=0.0378;SAS_AF=0.0389;AA=C|||;VT=SNP
6	93485678	rs73522116	C	T	100	PASS	AC=674;AF=0.134585;AN=5008;NS=2504;DP=15380;EAS_AF=0.0377;AMR_AF=0.0778;AFR_AF=0.1377;EUR_AF=0.159;SAS_AF=0.2454;AA=C|||;VT=SNP
6	93485766	rs117279464	A	T	100	PASS	AC=22;AF=0.00439297;AN=5008;NS=2504;DP=15991;EAS_AF=0;AMR_AF=0;AFR_AF=0;EUR_AF=0.0219;SAS_AF=0;AA=A|||;VT=SNP
6	93486045	rs62413997	G	T	100	PASS	AC=59;AF=0.0117812;AN=5008;NS=2504;DP=12958;EAS_AF=0;AMR_AF=0.0144;AFR_AF=0;EUR_AF=0.0249;SAS_AF=0.0245;AA=G|||;VT=SNP
6	93486063	rs149476787	G	T	100	PASS	AC=344;AF=0.0686901;AN=5008;NS=2504;DP=12628;EAS_AF=0.0387;AMR_AF=0.0591;AFR_AF=0.1104;EUR_AF=0.0755;SAS_AF=0.0429;AA=G|||;VT=SNP
6	93486257	rs1996267	G	A	100	PASS	AC=275;AF=0.0549121;AN=5008;NS=2504;DP=15542;EAS_AF=0.0337;AMR_AF=0.0245;AFR_AF=0.1233;EUR_AF=0.0328;SAS_AF=0.0286;AA=G|||;VT=SNP
6	93486616	rs74927039	G	A	100	PASS	AC=296;AF=0.0591054;AN=5008;NS=2504;DP=18265;EAS_AF=0.0387;AMR_AF=0.0548;AFR_AF=0.0764;EUR_AF=0.0765;SAS_AF=0.0419;AA=G|||;VT=SNP
6	93487227	rs78272815	C	T	100	PASS	AC=291;AF=0.058107;AN=5008;NS=2504;DP=16990;EAS_AF=0.0357;AMR_AF=0.0576;AFR_AF=0.0734;EUR_AF=0.0755;SAS_AF=0.0429;AA=C|||;VT=SNP
6	93487376	rs2674382	A	T	100	PASS	AC=153;AF=0.0305511;AN=5008;NS=2504;DP=17673;EAS_AF=0.001;AMR_AF=0.0389;AFR_AF=0.0295;EUR_AF=0.0636;SAS_AF=0.0225;AA=A|||;VT=SNP
6	93487547	rs2674381	G	A	100	PASS	AC=443;AF=0.0884585;AN=5008;NS=2504;DP=17771;EAS_AF=0.0367;AMR_AF=0.0965;AFR_AF=0.1021;EUR_AF=0.1392;SAS_AF=0.0654;AA=G|||;VT=SNP
6	93487870	rs36105216	C	T	100	PASS	AC=66;AF=0.0131789;AN=5008;NS=2504;DP=19198;EAS_AF=0.001;AMR_AF=0.0259;AFR_AF=0;EUR_AF=0.0457;SAS_AF=0.001;AA=C|||;VT=SNP
6	93487941	rs9445018	G	A	100	PASS	AC=1281;AF=0.255791;AN=5008;NS=2504;DP=18310;EAS_AF=0.7034;AMR_AF=0.2392;AFR_AF=0.1021;EUR_AF=0.1322;SAS_AF=0.1411;AA=G|||;VT=SNP
6	93488257	rs112471013	A	G	100	PASS	AC=19;AF=0.00379393;AN=5008;NS=2504;DP=15533;EAS_AF=0;AMR_AF=0.0058;AFR_AF=0.0023;EUR_AF=0.0109;SAS_AF=0.001;AA=A|||;VT=SNP
6	93488364	rs16870237	C	A	100	PASS	AC=752;AF=0.15016;AN=5008;NS=2504;DP=14491;EAS_AF=0.123;AMR_AF=0.1037;AFR_AF=0.2345;EUR_AF=0.1501;SAS_AF=0.0971;AA=-|||;VT=SNP
6	93488516	rs116156826	A	G	100	PASS	AC=271;AF=0.0541134;AN=5008;NS=2504;DP=12894;EAS_AF=0.0347;AMR_AF=0.0576;AFR_AF=0.059;EUR_AF=0.0755;SAS_AF=0.0429;AA=A|||;VT=SNP
6	93488550	rs62413998	A	T	100	PASS	AC=30;AF=0.00599042;AN=5008;NS=2504;DP=13678;EAS_AF=0;AMR_AF=0.0086;AFR_AF=0.0008;EUR_AF=0.0169;SAS_AF=0.0061;AA=A|||;VT=SNP
6	93489560	rs16870241	T	C	100	PASS	AC=271;AF=0.0541134;AN=5008;NS=2504;DP=16939;EAS_AF=0.0347;AMR_AF=0.0576;AFR_AF=0.059;EUR_AF=0.0755;SAS_AF=0.0429;AA=T|||;VT=SNP
6	93489917	rs2674380	G	T	100	PASS	AC=465;AF=0.0928514;AN=5008;NS=2504;DP=19775;EAS_AF=0.0357;AMR_AF=0.0965;AFR_AF=0.1172;EUR_AF=0.1421;SAS_AF=0.0654;AA=G|||;VT=SNP
6	93490110	rs2674379	G	A	100	PASS	AC=156;AF=0.0311502;AN=5008;NS=2504;DP=20552;EAS_AF=0.001;AMR_AF=0.0389;AFR_AF=0.0295;EUR_AF=0.0666;SAS_AF=0.0225;AA=G|||;VT=SNP
6	93490353	rs2812123	C	T	100	PASS	AC=824;AF=0.164537;AN=5008;NS=2504;DP=16398;EAS_AF=0.121;AMR_AF=0.1124;AFR_AF=0.2625;EUR_AF=0.1541;SAS_AF=0.1247;AA=T|||;VT=SNP
6	93490727	rs2674378	T	C	100	PASS	AC=620;AF=0.123802;AN=5008;NS=2504;DP=16114;EAS_AF=0.1012;AMR_AF=0.1081;AFR_AF=0.1664;EUR_AF=0.1501;SAS_AF=0.0736;AA=C|||;VT=SNP
6	93490769	rs2176145	T	A	100	PASS	AC=465;AF=0.0928514;AN=5008;NS=2504;DP=16558;EAS_AF=0.0357;AMR_AF=0.0965;AFR_AF=0.1172;EUR_AF=0.1421;SAS_AF=0.0654;AA=t|||;VT=SNP
6	93490846	rs2176144	T	C	100	PASS	AC=1749;AF=0.349241;AN=5008;NS=2504;DP=18653;EAS_AF=0.1409;AMR_AF=0.2205;AFR_AF=0.6082;EUR_AF=0.3569;SAS_AF=0.2975;AA=C|||;VT=SNP
6	93490980	rs2138342	C	A	100	PASS	AC=465;AF=0.0928514;AN=5008;NS=2504;DP=18870;EAS_AF=0.0357;AMR_AF=0.0965;AFR_AF=0.1172;EUR_AF=0.1421;SAS_AF=0.0654;AA=C|||;VT=SNP
6	93491019	rs2138341	G	A	100	PASS	AC=291;AF=0.058107;AN=5008;NS=2504;DP=18075;EAS_AF=0.0347;AMR_AF=0.0576;AFR_AF=0.0741;EUR_AF=0.0755;SAS_AF=0.0429;AA=G|||;VT=SNP
6	93491572	rs12190936	T	C	100	PASS	AC=991;AF=0.197883;AN=5008;NS=2504;DP=19397;EAS_AF=0.0804;AMR_AF=0.4006;AFR_AF=0.0726;EUR_AF=0.2734;SAS_AF=0.2669;AA=t|||;VT=SNP
6	93492604	rs2674377	A	G	100	PASS	AC=465;AF=0.0928514;AN=5008;NS=2504;DP=18273;EAS_AF=0.0357;AMR_AF=0.0965;AFR_AF=0.1172;EUR_AF=0.1421;SAS_AF=0.0654;AA=A|||;VT=SNP
6	93492659	rs62413999	A	G	100	PASS	AC=132;AF=0.0263578;AN=5008;NS=2504;DP=18877;EAS_AF=0.0367;AMR_AF=0.0187;AFR_AF=0.0204;EUR_AF=0.0298;SAS_AF=0.0256;AA=A|||;VT=SNP
6	93492677	rs2325469	C	T	100	PASS	AC=1289;AF=0.257388;AN=5008;NS=2504;DP=19240;EAS_AF=0.7063;AMR_AF=0.2392;AFR_AF=0.1051;EUR_AF=0.1322;SAS_AF=0.1421;AA=C|||;VT=SNP
6	93493095	rs72928792	G	A	100	PASS	AC=45;AF=0.00898562;AN=5008;NS=2504;DP=16322;EAS_AF=0;AMR_AF=0.0086;AFR_AF=0.0023;EUR_AF=0.0348;SAS_AF=0.001;AA=G|||;VT=SNP
6	93493224	rs2674376	T	C	100	PASS	AC=465;AF=0.0928514;AN=5008;NS=2504;DP=12940;EAS_AF=0.0357;AMR_AF=0.0965;AFR_AF=0.1172;EUR_AF=0.1421;SAS_AF=0.0654;AA=C|||;VT=SNP
6	93493228	rs2674375	G	A	100	PASS	AC=465;AF=0.0928514;AN=5008;NS=2504;DP=13021;EAS_AF=0.0357;AMR_AF=0.0965;AFR_AF=0.1172;EUR_AF=0.1421;SAS_AF=0.0654;AA=A|||;VT=SNP
6	93493278	rs9452113	G	A	100	PASS	AC=837;AF=0.167133;AN=5008;NS=2504;DP=14022;EAS_AF=0.0198;AMR_AF=0.1037;AFR_AF=0.2814;EUR_AF=0.2028;SAS_AF=0.1728;AA=G|||;VT=SNP
6	93493452	rs2674374	A	T	100	PASS	AC=465;AF=0.0928514;AN=5008;NS=2504;DP=14636;EAS_AF=0.0357;AMR_AF=0.0965;AFR_AF=0.1172;EUR_AF=0.1421;SAS_AF=0.0654;AA=A|||;VT=SNP
6	93494267	rs9452114	C	A	100	PASS	AC=838;AF=0.167332;AN=5008;NS=2504;DP=18013;EAS_AF=0.0198;AMR_AF=0.1037;AFR_AF=0.2821;EUR_AF=0.2028;SAS_AF=0.1728;AA=C|||;VT=SNP
6	93494355	rs2674373	A	G	100	PASS	AC=465;AF=0.0928514;AN=5008;NS=2504;DP=19163;EAS_AF=0.0357;AMR_AF=0.0965;AFR_AF=0.1172;EUR_AF=0.1421;SAS_AF=0.0654;AA=G|||;VT=SNP
6	93494372	rs7454934	C	T	100	PASS	AC=1289;AF=0.257388;AN=5008;NS=2504;DP=19933;EAS_AF=0.7063;AMR_AF=0.2392;AFR_AF=0.1051;EUR_AF=0.1322;SAS_AF=0.1421;AA=C|||;VT=SNP
6	93495705	rs2496111	T	C	100	PASS	AC=465;AF=0.0928514;AN=5008;NS=2504;DP=19857;EAS_AF=0.0357;AMR_AF=0.0965;AFR_AF=0.1172;EUR_AF=0.1421;SAS_AF=0.0654;AA=C|||;VT=SNP
6	93496075	rs2812122	A	G	100	PASS	AC=465;AF=0.0928514;AN=5008;NS=2504;DP=20394;EAS_AF=0.0357;AMR_AF=0.0965;AFR_AF=0.1172;EUR_AF=0.1421;SAS_AF=0.0654;AA=G|||;VT=SNP
6	93496196	rs2812121	A	C	100	PASS	AC=465;AF=0.0928514;AN=5008;NS=2504;DP=21081;EAS_AF=0.0357;AMR_AF=0.0965;AFR_AF=0.1172;EUR_AF=0.1421;SAS_AF=0.0654;AA=C|||;VT=SNP
6	93496360	rs2674372	A	G	100	PASS	AC=465;AF=0.0928514;AN=5008;NS=2504;DP=19877;EAS_AF=0.0357;AMR_AF=0.0965;AFR_AF=0.1172;EUR_AF=0.1421;SAS_AF=0.0654;AA=A|||;VT=SNP
6	93496742	rs7453939	T	C	100	PASS	AC=1281;AF=0.255791;AN=5008;NS=2504;DP=18238;EAS_AF=0.7063;AMR_AF=0.2392;AFR_AF=0.0991;EUR_AF=0.1322;SAS_AF=0.1421;AA=T|||;VT=SNP
6	93496853	rs2812120	A	C	100	PASS	AC=445;AF=0.0888578;AN=5008;NS=2504;DP=17017;EAS_AF=0.0357;AMR_AF=0.0965;AFR_AF=0.1021;EUR_AF=0.1421;SAS_AF=0.0654;AA=A|||;VT=SNP
6	93496905	rs117994418	C	T	100	PASS	AC=55;AF=0.0109824;AN=5008;NS=2504;DP=16907;EAS_AF=0;AMR_AF=0.0245;AFR_AF=0.0008;EUR_AF=0.0348;SAS_AF=0.002;AA=C|||;VT=SNP
6	93496998	rs2674371	T	C	100	PASS	AC=465;AF=0.0928514;AN=5008;NS=2504;DP=17498;EAS_AF=0.0357;AMR_AF=0.0965;AFR_AF=0.1172;EUR_AF=0.1421;SAS_AF=0.0654;AA=C|||;VT=SNP
6	93497240	rs2674370	C	T	100	PASS	AC=465;AF=0.0928514;AN=5008;NS=2504;DP=19576;EAS_AF=0.0357;AMR_AF=0.0965;AFR_AF=0.1172;EUR_AF=0.1421;SAS_AF=0.0654;AA=C|||;VT=SNP
6	93497782	rs62414000	T	C	100	PASS	AC=107;AF=0.0213658;AN=5008;NS=2504;DP=15876;EAS_AF=0.0367;AMR_AF=0.0159;AFR_AF=0.0076;EUR_AF=0.0258;SAS_AF=0.0235;AA=T|||;VT=SNP
6	93497958	rs2674369	T	C	100	PASS	AC=446;AF=0.0890575;AN=5008;NS=2504;DP=13660;EAS_AF=0.0357;AMR_AF=0.0965;AFR_AF=0.1021;EUR_AF=0.1431;SAS_AF=0.0654;AA=T|||;VT=SNP
6	93498331	rs72928795	C	T	100	PASS	AC=77;AF=0.0153754;AN=5008;NS=2504;DP=11849;EAS_AF=0;AMR_AF=0.0288;AFR_AF=0.0023;EUR_AF=0.0507;SAS_AF=0.0031;AA=C|||;VT=SNP
6	93498467	rs2674368	C	T	100	PASS	AC=465;AF=0.0928514;AN=5008;NS=2504;DP=12991;EAS_AF=0.0357;AMR_AF=0.0965;AFR_AF=0.1172;EUR_AF=0.1421;SAS_AF=0.0654;AA=c|||;VT=SNP
6	93498789	rs2674367	G	A	100	PASS	AC=156;AF=0.0311502;AN=5008;NS=2504;DP=17035;EAS_AF=0.001;AMR_AF=0.0389;AFR_AF=0.0295;EUR_AF=0.0666;SAS_AF=0.0225;AA=g|||;VT=SNP
6	93498928	rs2674366	G	T	100	PASS	AC=3264;AF=0.651757;AN=5008;NS=2504;DP=17406;EAS_AF=0.9077;AMR_AF=0.7622;AFR_AF=0.5552;EUR_AF=0.5616;SAS_AF=0.5327;AA=t|||;VT=SNP
6	93498951	rs2674365	G	C	100	PASS	AC=465;AF=0.0928514;AN=5008;NS=2504;DP=17587;EAS_AF=0.0357;AMR_AF=0.0965;AFR_AF=0.1172;EUR_AF=0.1421;SAS_AF=0.0654;AA=g|||;VT=SNP
6	93499177	rs2674364	A	G	100	PASS	AC=619;AF=0.123602;AN=5008;NS=2504;DP=17071;EAS_AF=0.1012;AMR_AF=0.1066;AFR_AF=0.1664;EUR_AF=0.1501;SAS_AF=0.0736;AA=N|||;VT=SNP
6	93499278	rs9362998	G	A	100	PASS	AC=1292;AF=0.257987;AN=5008;NS=2504;DP=14301;EAS_AF=0.7054;AMR_AF=0.2406;AFR_AF=0.1074;EUR_AF=0.1322;SAS_AF=0.1421;AA=g|||;VT=SNP
6	93499279	rs9345273	C	A	100	PASS	AC=1292;AF=0.257987;AN=5008;NS=2504;DP=14298;EAS_AF=0.7054;AMR_AF=0.2406;AFR_AF=0.1074;EUR_AF=0.1322;SAS_AF=0.1421;AA=c|||;VT=SNP
6	93499606	rs2812119	G	A	100	PASS	AC=465;AF=0.0928514;AN=5008;NS=2504;DP=14335;EAS_AF=0.0357;AMR_AF=0.0965;AFR_AF=0.1172;EUR_AF=0.1421;SAS_AF=0.0654;AA=g|||;VT=SNP
6	93500155	rs2674363	A	T	100	PASS	AC=467;AF=0.0932508;AN=5008;NS=2504;DP=16566;EAS_AF=0.0357;AMR_AF=0.0965;AFR_AF=0.1172;EUR_AF=0.1441;SAS_AF=0.0654;AA=a|||;VT=SNP
6	93500377	rs2674362	A	G	100	PASS	AC=4131;AF=0.82488;AN=5008;NS=2504;DP=17471;EAS_AF=0.9494;AMR_AF=0.8674;AFR_AF=0.8374;EUR_AF=0.7684;SAS_AF=0.7076;AA=g|||;VT=SNP
6	93500419	rs2674361	A	G	100	PASS	AC=467;AF=0.0932508;AN=5008;NS=2504;DP=16769;EAS_AF=0.0357;AMR_AF=0.0965;AFR_AF=0.1172;EUR_AF=0.1441;SAS_AF=0.0654;AA=a|||;VT=SNP
6	93500889	rs2674360	C	T	100	PASS	AC=830;AF=0.165735;AN=5008;NS=2504;DP=13096;EAS_AF=0.121;AMR_AF=0.1124;AFR_AF=0.2632;EUR_AF=0.1581;SAS_AF=0.1258;AA=t|||;VT=SNP
6	93501469	rs145147161	T	C	100	PASS	AC=272;AF=0.0543131;AN=5008;NS=2504;DP=9517;EAS_AF=0.0347;AMR_AF=0.0576;AFR_AF=0.0598;EUR_AF=0.0755;SAS_AF=0.0429;AA=t|||;VT=SNP
6	93501563	rs2812118	A	C	100	PASS	AC=176;AF=0.0351438;AN=5008;NS=2504;DP=8020;EAS_AF=0.001;AMR_AF=0.0389;AFR_AF=0.0431;EUR_AF=0.0686;SAS_AF=0.0225;AA=a|||;VT=SNP
6	93501619	rs2812117	G	A	100	PASS	AC=468;AF=0.0934505;AN=5008;NS=2504;DP=9616;EAS_AF=0.0357;AMR_AF=0.0965;AFR_AF=0.118;EUR_AF=0.1441;SAS_AF=0.0654;AA=g|||;VT=SNP
6	93501782	rs2674359	A	G	100	PASS	AC=468;AF=0.0934505;AN=5008;NS=2504;DP=9715;EAS_AF=0.0357;AMR_AF=0.0965;AFR_AF=0.118;EUR_AF=0.1441;SAS_AF=0.0654;AA=g|||;VT=SNP
6	93502647	rs80202729	A	G	100	PASS	AC=36;AF=0.0071885;AN=5008;NS=2504;DP=16318;EAS_AF=0;AMR_AF=0.0072;AFR_AF=0;EUR_AF=0.0258;SAS_AF=0.0051;AA=a|||;VT=SNP
6	93502651	rs62414001	A	G	100	PASS	AC=25;AF=0.00499201;AN=5008;NS=2504;DP=16428;EAS_AF=0;AMR_AF=0.0072;AFR_AF=0.0008;EUR_AF=0.0149;SAS_AF=0.0041;AA=a|||;VT=SNP
6	93502732	rs1515789	G	A	100	PASS	AC=919;AF=0.183506;AN=5008;NS=2504;DP=16198;EAS_AF=0.0198;AMR_AF=0.1081;AFR_AF=0.3411;EUR_AF=0.2028;SAS_AF=0.1728;AA=g|||;VT=SNP
6	93502998	rs2812116	T	C	100	PASS	AC=468;AF=0.0934505;AN=5008;NS=2504;DP=16065;EAS_AF=0.0357;AMR_AF=0.0965;AFR_AF=0.118;EUR_AF=0.1441;SAS_AF=0.0654;AA=t|||;VT=SNP
6	93503019	rs2812115	C	A	100	PASS	AC=468;AF=0.0934505;AN=5008;NS=2504;DP=15828;EAS_AF=0.0357;AMR_AF=0.0965;AFR_AF=0.118;EUR_AF=0.1441;SAS_AF=0.0654;AA=c|||;VT=SNP
6	93503215	rs62414002	C	A	100	PASS	AC=131;AF=0.0261581;AN=5008;NS=2504;DP=13416;EAS_AF=0.0367;AMR_AF=0.0187;AFR_AF=0.0204;EUR_AF=0.0298;SAS_AF=0.0245;AA=c|||;VT=SNP
6	93503364	rs117415193	T	C	100	PASS	AC=272;AF=0.0543131;AN=5008;NS=2504;DP=9740;EAS_AF=0.0347;AMR_AF=0.0576;AFR_AF=0.0598;EUR_AF=0.0755;SAS_AF=0.0429;AA=t|||;VT=SNP
6	93503809	rs2492340	C	T	100	PASS	AC=828;AF=0.165335;AN=5008;NS=2504;DP=17663;EAS_AF=0.121;AMR_AF=0.1124;AFR_AF=0.264;EUR_AF=0.1561;SAS_AF=0.1247;AA=t|||;VT=SNP
6	93504060	rs117914545	G	A	100	PASS	AC=54;AF=0.0107827;AN=5008;NS=2504;DP=17187;EAS_AF=0;AMR_AF=0.013;AFR_AF=0.0023;EUR_AF=0.0378;SAS_AF=0.0041;AA=g|||;VT=SNP
6	93504553	rs2812114	A	G	100	PASS	AC=469;AF=0.0936502;AN=5008;NS=2504;DP=16504;EAS_AF=0.0357;AMR_AF=0.0965;AFR_AF=0.1188;EUR_AF=0.1441;SAS_AF=0.0654;AA=a|||;VT=SNP
6	93504757	rs2674398	A	G	100	PASS	AC=4429;AF=0.884385;AN=5008;NS=2504;DP=16468;EAS_AF=0.9861;AMR_AF=0.8963;AFR_AF=0.9781;EUR_AF=0.7992;SAS_AF=0.7321;AA=g|||;VT=SNP
6	93504815	rs2674397	C	T	100	PASS	AC=828;AF=0.165335;AN=5008;NS=2504;DP=16203;EAS_AF=0.121;AMR_AF=0.1124;AFR_AF=0.264;EUR_AF=0.1561;SAS_AF=0.1247;AA=t|||;VT=SNP
6	93504914	rs2674396	A	G	100	PASS	AC=468;AF=0.0934505;AN=5008;NS=2504;DP=16884;EAS_AF=0.0357;AMR_AF=0.0965;AFR_AF=0.118;EUR_AF=0.1441;SAS_AF=0.0654;AA=g|||;VT=SNP
6	93505226	rs2812113	T	C	100	PASS	AC=468;AF=0.0934505;AN=5008;NS=2504;DP=15171;EAS_AF=0.0357;AMR_AF=0.0965;AFR_AF=0.118;EUR_AF=0.1441;SAS_AF=0.0654;AA=T|||;VT=SNP
6	93505536	rs78868094	T	C	100	PASS	AC=272;AF=0.0543131;AN=5008;NS=2504;DP=16187;EAS_AF=0.0347;AMR_AF=0.0576;AFR_AF=0.0598;EUR_AF=0.0755;SAS_AF=0.0429;AA=T|||;VT=SNP
6	93506161	rs34097161	C	T	100	PASS	AC=868;AF=0.173323;AN=5008;NS=2504;DP=16189;EAS_AF=0.0198;AMR_AF=0.1066;AFR_AF=0.3033;EUR_AF=0.2028;SAS_AF=0.1728;AA=C|||;VT=SNP
6	93506254	rs2674395	C	T	100	PASS	AC=4431;AF=0.884784;AN=5008;NS=2504;DP=16447;EAS_AF=0.9861;AMR_AF=0.8934;AFR_AF=0.9803;EUR_AF=0.7992;SAS_AF=0.7331;AA=c|||;VT=SNP
6	93506409	rs2674394	C	A	100	PASS	AC=537;AF=0.107228;AN=5008;NS=2504;DP=14830;EAS_AF=0.0357;AMR_AF=0.1023;AFR_AF=0.1672;EUR_AF=0.1441;SAS_AF=0.0654;AA=A|||;VT=SNP
6	93506717	rs150062818	G	T	100	PASS	AC=82;AF=0.0163738;AN=5008;NS=2504;DP=12643;EAS_AF=0.001;AMR_AF=0.0159;AFR_AF=0.0023;EUR_AF=0.0398;SAS_AF=0.0276;AA=G|||;VT=SNP
6	93506936	rs62414003	C	A	100	PASS	AC=991;AF=0.197883;AN=5008;NS=2504;DP=15804;EAS_AF=0.0804;AMR_AF=0.3991;AFR_AF=0.0726;EUR_AF=0.2734;SAS_AF=0.2679;AA=C|||;VT=SNP
6	93508169	rs2674393	A	C	100	PASS	AC=468;AF=0.0934505;AN=5008;NS=2504;DP=15123;EAS_AF=0.0357;AMR_AF=0.0965;AFR_AF=0.118;EUR_AF=0.1441;SAS_AF=0.0654;AA=A|||;VT=SNP
6	93508235	rs12192414	A	G	100	PASS	AC=991;AF=0.197883;AN=5008;NS=2504;DP=16373;EAS_AF=0.0804;AMR_AF=0.3991;AFR_AF=0.0726;EUR_AF=0.2734;SAS_AF=0.2679;AA=A|||;VT=SNP
6	93508299	rs78450825	G	A	100	PASS	AC=273;AF=0.0545128;AN=5008;NS=2504;DP=16923;EAS_AF=0.0347;AMR_AF=0.0591;AFR_AF=0.059;EUR_AF=0.0765;SAS_AF=0.0429;AA=A|||;VT=SNP
6	93508900	rs62414004	A	C	100	PASS	AC=44;AF=0.00878594;AN=5008;NS=2504;DP=18349;EAS_AF=0;AMR_AF=0.0144;AFR_AF=0;EUR_AF=0.0249;SAS_AF=0.0092;AA=A|||;VT=SNP
6	93508925	rs2674392	C	T	100	PASS	AC=175;AF=0.0349441;AN=5008;NS=2504;DP=19021;EAS_AF=0.001;AMR_AF=0.0389;AFR_AF=0.0431;EUR_AF=0.0676;SAS_AF=0.0225;AA=C|||;VT=SNP
6	93509044	rs2674391	G	A	100	PASS	AC=537;AF=0.107228;AN=5008;NS=2504;DP=18741;EAS_AF=0.0357;AMR_AF=0.1023;AFR_AF=0.1664;EUR_AF=0.1451;SAS_AF=0.0654;AA=A|||;VT=SNP
6	93509281	rs2674390	G	C	100	PASS	AC=448;AF=0.0894569;AN=5008;NS=2504;DP=18467;EAS_AF=0.0357;AMR_AF=0.0965;AFR_AF=0.1021;EUR_AF=0.1451;SAS_AF=0.0654;AA=G|||;VT=SNP
6	93509396	rs2812112	C	A	100	PASS	AC=537;AF=0.107228;AN=5008;NS=2504;DP=17037;EAS_AF=0.0357;AMR_AF=0.1023;AFR_AF=0.1664;EUR_AF=0.1451;SAS_AF=0.0654;AA=A|||;VT=SNP
6	93509584	rs2812111	C	A	100	PASS	AC=537;AF=0.107228;AN=5008;NS=2504;DP=17781;EAS_AF=0.0357;AMR_AF=0.1023;AFR_AF=0.1664;EUR_AF=0.1451;SAS_AF=0.0654;AA=A|||;VT=SNP
6	93509665	rs2812110	T	C	100	PASS	AC=468;AF=0.0934505;AN=5008;NS=2504;DP=18296;EAS_AF=0.0357;AMR_AF=0.0965;AFR_AF=0.1172;EUR_AF=0.1451;SAS_AF=0.0654;AA=T|||;VT=SNP
6	93509724	rs2812109	G	A	100	PASS	AC=491;AF=0.0980431;AN=5008;NS=2504;DP=17781;EAS_AF=0.0357;AMR_AF=0.098;AFR_AF=0.1339;EUR_AF=0.1451;SAS_AF=0.0654;AA=G|||;VT=SNP
6	93509887	rs9445020	A	G	100	PASS	AC=1365;AF=0.272564;AN=5008;NS=2504;DP=18585;EAS_AF=0.7282;AMR_AF=0.2435;AFR_AF=0.1407;EUR_AF=0.1362;SAS_AF=0.1421;AA=A|||;VT=SNP
6	93510237	rs74659377	C	A	100	PASS	AC=91;AF=0.0181709;AN=5008;NS=2504;DP=20124;EAS_AF=0.0665;AMR_AF=0.0043;AFR_AF=0;EUR_AF=0.0129;SAS_AF=0.0082;AA=C|||;VT=SNP
6	93510252	rs2492339	G	A	100	PASS	AC=4432;AF=0.884984;AN=5008;NS=2504;DP=20150;EAS_AF=0.9861;AMR_AF=0.8948;AFR_AF=0.9818;EUR_AF=0.7982;SAS_AF=0.7321;AA=A|||;VT=SNP
6	93510469	rs2674389	T	C	100	PASS	AC=177;AF=0.0353435;AN=5008;NS=2504;DP=19948;EAS_AF=0.001;AMR_AF=0.0389;AFR_AF=0.0431;EUR_AF=0.0696;SAS_AF=0.0225;AA=T|||;VT=SNP
6	93510554	rs2674388	A	G	100	PASS	AC=830;AF=0.165735;AN=5008;NS=2504;DP=18607;EAS_AF=0.121;AMR_AF=0.1124;AFR_AF=0.2602;EUR_AF=0.162;SAS_AF=0.1258;AA=G|||;VT=SNP
6	93510578	rs6911528	T	G	100	PASS	AC=299;AF=0.0597045;AN=5008;NS=2504;DP=18233;EAS_AF=0.0377;AMR_AF=0.0288;AFR_AF=0.1399;EUR_AF=0.0308;SAS_AF=0.0256;AA=T|||;VT=SNP
6	93510654	rs117258828	G	C	100	PASS	AC=91;AF=0.0181709;AN=5008;NS=2504;DP=19082;EAS_AF=0.0665;AMR_AF=0.0043;AFR_AF=0;EUR_AF=0.0129;SAS_AF=0.0082;AA=G|||;VT=SNP
6	93510830	rs2674387	C	T	100	PASS	AC=469;AF=0.0936502;AN=5008;NS=2504;DP=19952;EAS_AF=0.0357;AMR_AF=0.098;AFR_AF=0.1172;EUR_AF=0.1451;SAS_AF=0.0654;AA=C|||;VT=SNP
6	93510856	rs2674386	C	T	100	PASS	AC=468;AF=0.0934505;AN=5008;NS=2504;DP=19615;EAS_AF=0.0357;AMR_AF=0.098;AFR_AF=0.1165;EUR_AF=0.1451;SAS_AF=0.0654;AA=C|||;VT=SNP
6	93511065	rs117550573	G	A	100	PASS	AC=91;AF=0.0181709;AN=5008;NS=2504;DP=19095;EAS_AF=0.0665;AMR_AF=0.0043;AFR_AF=0;EUR_AF=0.0129;SAS_AF=0.0082;AA=G|||;VT=SNP
6	93511110	rs79252905	G	A	100	PASS	AC=255;AF=0.0509185;AN=5008;NS=2504;DP=19035;EAS_AF=0.0853;AMR_AF=0.0101;AFR_AF=0.0651;EUR_AF=0.0169;SAS_AF=0.0603;AA=G|||;VT=SNP
6	93511175	rs9452116	G	T	100	PASS	AC=847;AF=0.169129;AN=5008;NS=2504;DP=20708;EAS_AF=0.0198;AMR_AF=0.0937;AFR_AF=0.3169;EUR_AF=0.1769;SAS_AF=0.1687;AA=G|||;VT=SNP
6	93511266	rs9353940	T	C	100	PASS	AC=1349;AF=0.269369;AN=5008;NS=2504;DP=18555;EAS_AF=0.7282;AMR_AF=0.2421;AFR_AF=0.1286;EUR_AF=0.1372;SAS_AF=0.1421;AA=T|||;VT=SNP
6	93511275	rs2812107	A	C	100	PASS	AC=536;AF=0.107029;AN=5008;NS=2504;DP=18646;EAS_AF=0.0357;AMR_AF=0.1023;AFR_AF=0.1657;EUR_AF=0.1451;SAS_AF=0.0654;AA=C|||;VT=SNP
6	93511280	rs2674385	C	A	100	PASS	AC=447;AF=0.0892572;AN=5008;NS=2504;DP=18621;EAS_AF=0.0357;AMR_AF=0.0965;AFR_AF=0.1014;EUR_AF=0.1451;SAS_AF=0.0654;AA=C|||;VT=SNP
6	93511912	rs76587384	G	C	100	PASS	AC=91;AF=0.0181709;AN=5008;NS=2504;DP=18661;EAS_AF=0.0665;AMR_AF=0.0043;AFR_AF=0;EUR_AF=0.0129;SAS_AF=0.0082;AA=G|||;VT=SNP
6	93511938	rs2812106	G	T	100	PASS	AC=536;AF=0.107029;AN=5008;NS=2504;DP=18972;EAS_AF=0.0357;AMR_AF=0.1023;AFR_AF=0.1657;EUR_AF=0.1451;SAS_AF=0.0654;AA=G|||;VT=SNP
6	93512266	rs2674384	C	T	100	PASS	AC=536;AF=0.107029;AN=5008;NS=2504;DP=16604;EAS_AF=0.0357;AMR_AF=0.1023;AFR_AF=0.1657;EUR_AF=0.1451;SAS_AF=0.0654;AA=C|||;VT=SNP
6	93512325	rs9345274	G	A	100	PASS	AC=1362;AF=0.271965;AN=5008;NS=2504;DP=15286;EAS_AF=0.7282;AMR_AF=0.2435;AFR_AF=0.1384;EUR_AF=0.1362;SAS_AF=0.1421;AA=G|||;VT=SNP
6	93512796	rs144821724	C	G	100	PASS	AC=24;AF=0.00479233;AN=5008;NS=2504;DP=16265;EAS_AF=0;AMR_AF=0.0072;AFR_AF=0.0015;EUR_AF=0.0169;SAS_AF=0;AA=C|||;VT=SNP
6	93513323	rs2492338	G	C	100	PASS	AC=467;AF=0.0932508;AN=5008;NS=2504;DP=9517;EAS_AF=0.0357;AMR_AF=0.0965;AFR_AF=0.1165;EUR_AF=0.1451;SAS_AF=0.0654;AA=C|||;VT=SNP
6	93513431	rs2496112	T	A	100	PASS	AC=4437;AF=0.885982;AN=5008;NS=2504;DP=9094;EAS_AF=0.9861;AMR_AF=0.8948;AFR_AF=0.9818;EUR_AF=0.8012;SAS_AF=0.7342;AA=A|||;VT=SNP
6	93513802	rs2496114	T	C	100	PASS	AC=545;AF=0.108826;AN=5008;NS=2504;DP=9175;EAS_AF=0.0357;AMR_AF=0.1023;AFR_AF=0.1725;EUR_AF=0.1451;SAS_AF=0.0654;AA=C|||;VT=SNP
6	93513951	rs2496115	C	T	100	PASS	AC=636;AF=0.126997;AN=5008;NS=2504;DP=13883;EAS_AF=0.1012;AMR_AF=0.1066;AFR_AF=0.1725;EUR_AF=0.159;SAS_AF=0.0736;AA=T|||;VT=SNP
6	93514122	rs77767468	A	G	100	PASS	AC=33;AF=0.00658946;AN=5008;NS=2504;DP=14255;EAS_AF=0;AMR_AF=0.0072;AFR_AF=0;EUR_AF=0.0258;SAS_AF=0.002;AA=A|||;VT=SNP
6	93514240	rs2812105	T	A	100	PASS	AC=468;AF=0.0934505;AN=5008;NS=2504;DP=15471;EAS_AF=0.0357;AMR_AF=0.0965;AFR_AF=0.1165;EUR_AF=0.1451;SAS_AF=0.0665;AA=T|||;VT=SNP
6	93514257	rs13200052	G	C	100	PASS	AC=804;AF=0.160543;AN=5008;NS=2504;DP=15541;EAS_AF=0.0198;AMR_AF=0.0937;AFR_AF=0.2723;EUR_AF=0.1879;SAS_AF=0.1738;AA=G|||;VT=SNP
6	93514585	rs72930809	A	C	100	PASS	AC=76;AF=0.0151757;AN=5008;NS=2504;DP=16662;EAS_AF=0;AMR_AF=0.0288;AFR_AF=0.0015;EUR_AF=0.0507;SAS_AF=0.0031;AA=A|||;VT=SNP
6	93515485	rs1473994	C	G	100	PASS	AC=1732;AF=0.345847;AN=5008;NS=2504;DP=19988;EAS_AF=0.1389;AMR_AF=0.2147;AFR_AF=0.6074;EUR_AF=0.3529;SAS_AF=0.2914;AA=G|||;VT=SNP
6	93515595	rs72930874	T	C	100	PASS	AC=22;AF=0.00439297;AN=5008;NS=2504;DP=18430;EAS_AF=0;AMR_AF=0.0029;AFR_AF=0.0015;EUR_AF=0.0179;SAS_AF=0;AA=T|||;VT=SNP
6	93515983	rs2812104	T	C	100	PASS	AC=4979;AF=0.994209;AN=5008;NS=2504;DP=19569;EAS_AF=1;AMR_AF=0.987;AFR_AF=0.9992;EUR_AF=0.9811;SAS_AF=1;AA=C|||;VT=SNP
6	93516501	rs2037156	G	A	100	PASS	AC=4440;AF=0.886581;AN=5008;NS=2504;DP=14277;EAS_AF=0.9861;AMR_AF=0.8963;AFR_AF=0.9826;EUR_AF=0.7992;SAS_AF=0.7372;AA=A|||;VT=SNP
6	93516703	rs1913827	A	G	100	PASS	AC=525;AF=0.104832;AN=5008;NS=2504;DP=13974;EAS_AF=0.0357;AMR_AF=0.1023;AFR_AF=0.1566;EUR_AF=0.1451;SAS_AF=0.0665;AA=A|||;VT=SNP
6	93516854	rs1913826	T	C	100	PASS	AC=551;AF=0.110024;AN=5008;NS=2504;DP=16138;EAS_AF=0.0357;AMR_AF=0.1037;AFR_AF=0.1755;EUR_AF=0.1451;SAS_AF=0.0665;AA=C|||;VT=SNP
6	93516864	rs16870254	C	T	100	PASS	AC=90;AF=0.0179712;AN=5008;NS=2504;DP=16414;EAS_AF=0.0655;AMR_AF=0.0043;AFR_AF=0;EUR_AF=0.0129;SAS_AF=0.0082;AA=C|||;VT=SNP
6	93517312	rs17597879	A	G	100	PASS	AC=176;AF=0.0351438;AN=5008;NS=2504;DP=15518;EAS_AF=0.001;AMR_AF=0.0389;AFR_AF=0.0424;EUR_AF=0.0696;SAS_AF=0.0225;AA=A|||;VT=SNP
6	93517339	rs13213089	G	A	100	PASS	AC=1169;AF=0.233427;AN=5008;NS=2504;DP=14671;EAS_AF=0.1032;AMR_AF=0.111;AFR_AF=0.4221;EUR_AF=0.2078;SAS_AF=0.226;AA=G|||;VT=SNP
6	93517801	rs11962323	T	C	100	PASS	AC=1664;AF=0.332268;AN=5008;NS=2504;DP=9316;EAS_AF=0.1389;AMR_AF=0.2118;AFR_AF=0.5567;EUR_AF=0.3539;SAS_AF=0.2914;AA=T|||;VT=SNP
6	93517819	rs11964555	A	G	100	PASS	AC=1741;AF=0.347644;AN=5008;NS=2504;DP=8678;EAS_AF=0.1389;AMR_AF=0.2176;AFR_AF=0.612;EUR_AF=0.3539;SAS_AF=0.2914;AA=g|||;VT=SNP
6	93517852	rs11970040	C	A	100	PASS	AC=1664;AF=0.332268;AN=5008;NS=2504;DP=7943;EAS_AF=0.1389;AMR_AF=0.2118;AFR_AF=0.5567;EUR_AF=0.3539;SAS_AF=0.2914;AA=C|||;VT=SNP
6	93517951	rs111407861	C	T	100	PASS	AC=300;AF=0.0599042;AN=5008;NS=2504;DP=9941;EAS_AF=0.0347;AMR_AF=0.062;AFR_AF=0.0772;EUR_AF=0.0765;SAS_AF=0.044;AA=C|||;VT=SNP
6	93518676	rs138139460	A	T	100	PASS	AC=60;AF=0.0119808;AN=5008;NS=2504;DP=13486;EAS_AF=0;AMR_AF=0.0231;AFR_AF=0.0015;EUR_AF=0.0398;SAS_AF=0.002;AA=A|||;VT=SNP
6	93518722	rs6917362	T	C	100	PASS	AC=1736;AF=0.346645;AN=5008;NS=2504;DP=14044;EAS_AF=0.1389;AMR_AF=0.2205;AFR_AF=0.6074;EUR_AF=0.3519;SAS_AF=0.2924;AA=C|||;VT=SNP
6	93518927	rs6899693	G	A	100	PASS	AC=1738;AF=0.347045;AN=5008;NS=2504;DP=14704;EAS_AF=0.1389;AMR_AF=0.2205;AFR_AF=0.6074;EUR_AF=0.3539;SAS_AF=0.2924;AA=G|||;VT=SNP
6	93519118	rs16870257	C	G	100	PASS	AC=300;AF=0.0599042;AN=5008;NS=2504;DP=15107;EAS_AF=0.0347;AMR_AF=0.062;AFR_AF=0.0772;EUR_AF=0.0765;SAS_AF=0.044;AA=C|||;VT=SNP
6	93519149	rs16870260	A	G	100	PASS	AC=275;AF=0.0549121;AN=5008;NS=2504;DP=14832;EAS_AF=0.0347;AMR_AF=0.0605;AFR_AF=0.059;EUR_AF=0.0765;SAS_AF=0.044;AA=A|||;VT=SNP
6	93519210	rs6900067	G	A	100	PASS	AC=1662;AF=0.331869;AN=5008;NS=2504;DP=12250;EAS_AF=0.1389;AMR_AF=0.2147;AFR_AF=0.5514;EUR_AF=0.3539;SAS_AF=0.2945;AA=A|||;VT=SNP
6	93519219	rs6899658	A	G	100	PASS	AC=1661;AF=0.331669;AN=5008;NS=2504;DP=12586;EAS_AF=0.1389;AMR_AF=0.2147;AFR_AF=0.5514;EUR_AF=0.3539;SAS_AF=0.2935;AA=A|||;VT=SNP
6	93519430	rs12660126	C	T	100	PASS	AC=495;AF=0.0988419;AN=5008;NS=2504;DP=13240;EAS_AF=0.0357;AMR_AF=0.0994;AFR_AF=0.1346;EUR_AF=0.1461;SAS_AF=0.0665;AA=C|||;VT=SNP
6	93519455	rs9452120	G	C	100	PASS	AC=1662;AF=0.331869;AN=5008;NS=2504;DP=12168;EAS_AF=0.1389;AMR_AF=0.2147;AFR_AF=0.5522;EUR_AF=0.3539;SAS_AF=0.2935;AA=C|||;VT=SNP
6	93519754	rs12661708	T	C	100	PASS	AC=475;AF=0.0948482;AN=5008;NS=2504;DP=14858;EAS_AF=0.0357;AMR_AF=0.0994;AFR_AF=0.1195;EUR_AF=0.1461;SAS_AF=0.0665;AA=T|||;VT=SNP
6	93519839	rs9452121	T	G	100	PASS	AC=854;AF=0.170527;AN=5008;NS=2504;DP=15042;EAS_AF=0.0198;AMR_AF=0.098;AFR_AF=0.3079;EUR_AF=0.1879;SAS_AF=0.1738;AA=T|||;VT=SNP
6	93520257	rs9294536	C	A	100	PASS	AC=1733;AF=0.346046;AN=5008;NS=2504;DP=14981;EAS_AF=0.1409;AMR_AF=0.2219;AFR_AF=0.6044;EUR_AF=0.3489;SAS_AF=0.2935;AA=A|||;VT=SNP
6	93520363	rs1515788	C	T	100	PASS	AC=3320;AF=0.662939;AN=5008;NS=2504;DP=14813;EAS_AF=0.8601;AMR_AF=0.768;AFR_AF=0.4433;EUR_AF=0.6322;SAS_AF=0.7137;AA=T|||;VT=SNP
6	93520592	rs9294537	C	G	100	PASS	AC=1403;AF=0.280152;AN=5008;NS=2504;DP=17343;EAS_AF=0.1052;AMR_AF=0.1585;AFR_AF=0.4955;EUR_AF=0.2853;SAS_AF=0.2505;AA=G|||;VT=SNP
6	93520886	rs1399941	G	T	100	PASS	AC=1388;AF=0.277157;AN=5008;NS=2504;DP=16744;EAS_AF=0.1052;AMR_AF=0.1556;AFR_AF=0.4977;EUR_AF=0.2793;SAS_AF=0.2403;AA=G|||;VT=SNP
6	93521119	rs6902337	T	G	100	PASS	AC=1389;AF=0.277356;AN=5008;NS=2504;DP=14040;EAS_AF=0.1052;AMR_AF=0.1542;AFR_AF=0.4977;EUR_AF=0.2853;SAS_AF=0.2362;AA=T|||;VT=SNP
6	93521148	rs6922609	C	A	100	PASS	AC=1389;AF=0.277356;AN=5008;NS=2504;DP=13300;EAS_AF=0.1052;AMR_AF=0.1542;AFR_AF=0.4977;EUR_AF=0.2853;SAS_AF=0.2362;AA=C|||;VT=SNP
6	93521232	rs62414006	A	G	100	PASS	AC=250;AF=0.0499201;AN=5008;NS=2504;DP=12784;EAS_AF=0.0427;AMR_AF=0.0245;AFR_AF=0.1021;EUR_AF=0.0308;SAS_AF=0.0245;AA=A|||;VT=SNP
6	93521276	rs6922656	A	C	100	PASS	AC=1386;AF=0.276757;AN=5008;NS=2504;DP=13069;EAS_AF=0.1052;AMR_AF=0.1542;AFR_AF=0.4977;EUR_AF=0.2853;SAS_AF=0.2331;AA=A|||;VT=SNP
6	93521371	rs6922978	C	T	100	PASS	AC=1386;AF=0.276757;AN=5008;NS=2504;DP=11243;EAS_AF=0.1052;AMR_AF=0.1542;AFR_AF=0.4977;EUR_AF=0.2853;SAS_AF=0.2331;AA=T|||;VT=SNP
6	93521724	rs9452123	A	T	100	PASS	AC=1390;AF=0.277556;AN=5008;NS=2504;DP=14456;EAS_AF=0.1091;AMR_AF=0.1542;AFR_AF=0.4977;EUR_AF=0.2853;SAS_AF=0.2331;AA=T|||;VT=SNP
6	93522134	rs9445023	G	T	100	PASS	AC=1300;AF=0.259585;AN=5008;NS=2504;DP=18102;EAS_AF=0.1081;AMR_AF=0.134;AFR_AF=0.4917;EUR_AF=0.2376;SAS_AF=0.2137;AA=T|||;VT=SNP
6	93522354	rs117168576	G	A	100	PASS	AC=27;AF=0.00539137;AN=5008;NS=2504;DP=17822;EAS_AF=0;AMR_AF=0.0072;AFR_AF=0;EUR_AF=0.0189;SAS_AF=0.0031;AA=G|||;VT=SNP
6	93522477	rs76082640	A	T	100	PASS	AC=93;AF=0.0185703;AN=5008;NS=2504;DP=18095;EAS_AF=0.0675;AMR_AF=0.0043;AFR_AF=0.0015;EUR_AF=0.0119;SAS_AF=0.0082;AA=A|||;VT=SNP
6	93522485	rs9294538	G	T	100	PASS	AC=1042;AF=0.208067;AN=5008;NS=2504;DP=18099;EAS_AF=0.0188;AMR_AF=0.1225;AFR_AF=0.4251;EUR_AF=0.2147;SAS_AF=0.1636;AA=G|||;VT=SNP
6	93522671	rs9452124	A	G	100	PASS	AC=1349;AF=0.269369;AN=5008;NS=2504;DP=18536;EAS_AF=0.1081;AMR_AF=0.1354;AFR_AF=0.5265;EUR_AF=0.2396;SAS_AF=0.2137;AA=G|||;VT=SNP
6	93522749	rs9452125	A	G	100	PASS	AC=1349;AF=0.269369;AN=5008;NS=2504;DP=17798;EAS_AF=0.1071;AMR_AF=0.1369;AFR_AF=0.5265;EUR_AF=0.2396;SAS_AF=0.2137;AA=G|||;VT=SNP
6	93522816	rs79950849	T	C	100	PASS	AC=93;AF=0.0185703;AN=5008;NS=2504;DP=16397;EAS_AF=0.0675;AMR_AF=0.0043;AFR_AF=0.0015;EUR_AF=0.0119;SAS_AF=0.0082;AA=T|||;VT=SNP
6	93522920	rs1515787	G	A	100	PASS	AC=987;AF=0.197085;AN=5008;NS=2504;DP=18528;EAS_AF=0.0387;AMR_AF=0.2277;AFR_AF=0.1679;EUR_AF=0.3211;SAS_AF=0.2505;AA=G|||;VT=SNP
6	93522921	rs72912820	T	C	100	PASS	AC=579;AF=0.115615;AN=5008;NS=2504;DP=18473;EAS_AF=0.005;AMR_AF=0.1715;AFR_AF=0.0151;EUR_AF=0.2425;SAS_AF=0.1953;AA=T|||;VT=SNP
6	93522975	rs117291166	C	T	100	PASS	AC=38;AF=0.00758786;AN=5008;NS=2504;DP=18550;EAS_AF=0;AMR_AF=0.0086;AFR_AF=0.0008;EUR_AF=0.0139;SAS_AF=0.0174;AA=C|||;VT=SNP
6	93523152	rs13215884	G	C	100	PASS	AC=1348;AF=0.269169;AN=5008;NS=2504;DP=18007;EAS_AF=0.1081;AMR_AF=0.1354;AFR_AF=0.5257;EUR_AF=0.2396;SAS_AF=0.2137;AA=C|||;VT=SNP
6	93523153	rs11964900	A	T	100	PASS	AC=878;AF=0.175319;AN=5008;NS=2504;DP=18008;EAS_AF=0.0387;AMR_AF=0.2205;AFR_AF=0.0885;EUR_AF=0.3211;SAS_AF=0.2515;AA=A|||;VT=SNP
6	93523631	rs9452126	C	T	100	PASS	AC=1348;AF=0.269169;AN=5008;NS=2504;DP=15870;EAS_AF=0.1081;AMR_AF=0.1354;AFR_AF=0.5257;EUR_AF=0.2396;SAS_AF=0.2137;AA=T|||;VT=SNP
6	93523655	rs73754374	T	C	100	PASS	AC=379;AF=0.0756789;AN=5008;NS=2504;DP=15698;EAS_AF=0.0893;AMR_AF=0.0159;AFR_AF=0.1528;EUR_AF=0.0268;SAS_AF=0.0501;AA=T|||;VT=SNP
6	93523678	rs116880867	G	T	100	PASS	AC=93;AF=0.0185703;AN=5008;NS=2504;DP=15567;EAS_AF=0.0675;AMR_AF=0.0043;AFR_AF=0.0015;EUR_AF=0.0119;SAS_AF=0.0082;AA=G|||;VT=SNP
6	93523870	rs9452127	T	A	100	PASS	AC=1348;AF=0.269169;AN=5008;NS=2504;DP=14870;EAS_AF=0.1081;AMR_AF=0.1354;AFR_AF=0.5257;EUR_AF=0.2396;SAS_AF=0.2137;AA=A|||;VT=SNP
6	93524151	rs117706411	C	T	100	PASS	AC=93;AF=0.0185703;AN=5008;NS=2504;DP=13134;EAS_AF=0.0675;AMR_AF=0.0043;AFR_AF=0.0015;EUR_AF=0.0119;SAS_AF=0.0082;AA=C|||;VT=SNP
6	93524195	rs112383551	A	C	100	PASS	AC=90;AF=0.0179712;AN=5008;NS=2504;DP=12128;EAS_AF=0;AMR_AF=0.0187;AFR_AF=0.0371;EUR_AF=0.0249;SAS_AF=0.0031;AA=A|||;VT=SNP
6	93524274	rs9452128	C	A	100	PASS	AC=1349;AF=0.269369;AN=5008;NS=2504;DP=11631;EAS_AF=0.1081;AMR_AF=0.1369;AFR_AF=0.5257;EUR_AF=0.2396;SAS_AF=0.2137;AA=C|||;VT=SNP
6	93524336	rs9452129	C	A	100	PASS	AC=1348;AF=0.269169;AN=5008;NS=2504;DP=13039;EAS_AF=0.1081;AMR_AF=0.1354;AFR_AF=0.5257;EUR_AF=0.2396;SAS_AF=0.2137;AA=C|||;VT=SNP
6	93524382	rs13205868	T	C	100	PASS	AC=1348;AF=0.269169;AN=5008;NS=2504;DP=13874;EAS_AF=0.1081;AMR_AF=0.1354;AFR_AF=0.5257;EUR_AF=0.2396;SAS_AF=0.2137;AA=T|||;VT=SNP
6	93524476	rs112305454	G	A	100	PASS	AC=91;AF=0.0181709;AN=5008;NS=2504;DP=14152;EAS_AF=0;AMR_AF=0.0187;AFR_AF=0.0378;EUR_AF=0.0249;SAS_AF=0.0031;AA=G|||;VT=SNP
6	93524530	rs188126701	A	T	100	PASS	AC=24;AF=0.00479233;AN=5008;NS=2504;DP=11275;EAS_AF=0;AMR_AF=0;AFR_AF=0.0015;EUR_AF=0.0099;SAS_AF=0.0123;AA=-|||;VT=SNP
6	93524919	rs13193833	G	A	100	PASS	AC=880;AF=0.175719;AN=5008;NS=2504;DP=13871;EAS_AF=0.0188;AMR_AF=0.1009;AFR_AF=0.3366;EUR_AF=0.1879;SAS_AF=0.1605;AA=G|||;VT=SNP
6	93525687	rs13194802	G	C	100	PASS	AC=1348;AF=0.269169;AN=5008;NS=2504;DP=16429;EAS_AF=0.1081;AMR_AF=0.1354;AFR_AF=0.5257;EUR_AF=0.2396;SAS_AF=0.2137;AA=C|||;VT=SNP
6	93525880	rs9452130	A	G	100	PASS	AC=1348;AF=0.269169;AN=5008;NS=2504;DP=20050;EAS_AF=0.1081;AMR_AF=0.1354;AFR_AF=0.5257;EUR_AF=0.2396;SAS_AF=0.2137;AA=A|||;VT=SNP
6	93525925	rs9452131	A	T	100	PASS	AC=1347;AF=0.26897;AN=5008;NS=2504;DP=19330;EAS_AF=0.1081;AMR_AF=0.1354;AFR_AF=0.525;EUR_AF=0.2396;SAS_AF=0.2137;AA=A|||;VT=SNP
6	93525986	rs9445024	T	C	100	PASS	AC=1347;AF=0.26897;AN=5008;NS=2504;DP=18787;EAS_AF=0.1081;AMR_AF=0.1354;AFR_AF=0.525;EUR_AF=0.2396;SAS_AF=0.2137;AA=C|||;VT=SNP
6	93526052	rs58145329	T	C	100	PASS	AC=379;AF=0.0756789;AN=5008;NS=2504;DP=18385;EAS_AF=0.0893;AMR_AF=0.0159;AFR_AF=0.1528;EUR_AF=0.0268;SAS_AF=0.0501;AA=T|||;VT=SNP
6	93526158	rs13197967	A	T	100	PASS	AC=968;AF=0.193291;AN=5008;NS=2504;DP=19474;EAS_AF=0.0188;AMR_AF=0.1196;AFR_AF=0.3722;EUR_AF=0.2127;SAS_AF=0.1636;AA=A|||;VT=SNP
6	93526448	rs62414007	G	C	100	PASS	AC=446;AF=0.0890575;AN=5008;NS=2504;DP=17212;EAS_AF=0.0784;AMR_AF=0.2363;AFR_AF=0.0552;EUR_AF=0.0457;SAS_AF=0.0859;AA=G|||;VT=SNP
6	93526470	rs13214640	T	G	100	PASS	AC=1457;AF=0.290935;AN=5008;NS=2504;DP=16878;EAS_AF=0.1081;AMR_AF=0.1427;AFR_AF=0.6044;EUR_AF=0.2396;SAS_AF=0.2137;AA=G|||;VT=SNP
6	93526601	rs13214784	T	C	100	PASS	AC=1347;AF=0.26897;AN=5008;NS=2504;DP=17289;EAS_AF=0.1081;AMR_AF=0.1354;AFR_AF=0.525;EUR_AF=0.2396;SAS_AF=0.2137;AA=C|||;VT=SNP
6	93526697	rs13198769	C	T	100	PASS	AC=1347;AF=0.26897;AN=5008;NS=2504;DP=16076;EAS_AF=0.1081;AMR_AF=0.1354;AFR_AF=0.525;EUR_AF=0.2396;SAS_AF=0.2137;AA=C|||;VT=SNP
6	93526832	rs9345275	G	A	100	PASS	AC=4416;AF=0.881789;AN=5008;NS=2504;DP=15309;EAS_AF=0.9871;AMR_AF=0.8919;AFR_AF=0.9735;EUR_AF=0.7972;SAS_AF=0.729;AA=A|||;VT=SNP
6	93527017	rs13218286	T	C	100	PASS	AC=1347;AF=0.26897;AN=5008;NS=2504;DP=16471;EAS_AF=0.1081;AMR_AF=0.1354;AFR_AF=0.525;EUR_AF=0.2396;SAS_AF=0.2137;AA=T|||;VT=SNP
6	93527122	rs13202541	G	A	100	PASS	AC=967;AF=0.193091;AN=5008;NS=2504;DP=18510;EAS_AF=0.0188;AMR_AF=0.1196;AFR_AF=0.3707;EUR_AF=0.2127;SAS_AF=0.1646;AA=G|||;VT=SNP
6	93527779	rs13203186	C	T	100	PASS	AC=1357;AF=0.270966;AN=5008;NS=2504;DP=17569;EAS_AF=0.1081;AMR_AF=0.1383;AFR_AF=0.531;EUR_AF=0.2386;SAS_AF=0.2147;AA=T|||;VT=SNP
6	93527994	rs13206427	C	A	100	PASS	AC=1357;AF=0.270966;AN=5008;NS=2504;DP=19059;EAS_AF=0.1081;AMR_AF=0.1383;AFR_AF=0.531;EUR_AF=0.2386;SAS_AF=0.2147;AA=A|||;VT=SNP
6	93528787	rs139952102	T	A	100	PASS	AC=81;AF=0.0161741;AN=5008;NS=2504;DP=12582;EAS_AF=0;AMR_AF=0.0331;AFR_AF=0.0015;EUR_AF=0.0467;SAS_AF=0.0092;AA=T|||;VT=SNP
6	93529045	rs9452133	A	G	100	PASS	AC=1357;AF=0.270966;AN=5008;NS=2504;DP=13585;EAS_AF=0.1081;AMR_AF=0.1383;AFR_AF=0.531;EUR_AF=0.2386;SAS_AF=0.2147;AA=G|||;VT=SNP
6	93529152	rs77875994	T	C	100	PASS	AC=150;AF=0.0299521;AN=5008;NS=2504;DP=17259;EAS_AF=0.0218;AMR_AF=0.0072;AFR_AF=0.0514;EUR_AF=0.0129;SAS_AF=0.0429;AA=T|||;VT=SNP
6	93529277	rs12198678	C	A	100	PASS	AC=2347;AF=0.46865;AN=5008;NS=2504;DP=17072;EAS_AF=0.1468;AMR_AF=0.366;AFR_AF=0.6989;EUR_AF=0.5596;SAS_AF=0.4683;AA=A|||;VT=SNP
6	93529352	rs16870280	C	T	100	PASS	AC=94;AF=0.01877;AN=5008;NS=2504;DP=16490;EAS_AF=0.0675;AMR_AF=0.0043;AFR_AF=0.003;EUR_AF=0.0109;SAS_AF=0.0082;AA=C|||;VT=SNP
6	93529469	rs76991092	A	G	100	PASS	AC=147;AF=0.029353;AN=5008;NS=2504;DP=16183;EAS_AF=0.0218;AMR_AF=0.0072;AFR_AF=0.0492;EUR_AF=0.0129;SAS_AF=0.0429;AA=A|||;VT=SNP
6	93529683	rs12199022	G	A	100	PASS	AC=126;AF=0.0251597;AN=5008;NS=2504;DP=16110;EAS_AF=0.001;AMR_AF=0.049;AFR_AF=0.003;EUR_AF=0.0795;SAS_AF=0.0072;AA=G|||;VT=SNP
6	93529704	rs7764559	A	C	100	PASS	AC=1357;AF=0.270966;AN=5008;NS=2504;DP=15750;EAS_AF=0.1081;AMR_AF=0.1383;AFR_AF=0.531;EUR_AF=0.2386;SAS_AF=0.2147;AA=C|||;VT=SNP
6	93529936	rs1515799	G	A	100	PASS	AC=1345;AF=0.26857;AN=5008;NS=2504;DP=17144;EAS_AF=0.7232;AMR_AF=0.2637;AFR_AF=0.0893;EUR_AF=0.16;SAS_AF=0.1575;AA=G|||;VT=SNP
6	93529981	rs59686176	A	G	100	PASS	AC=90;AF=0.0179712;AN=5008;NS=2504;DP=17376;EAS_AF=0;AMR_AF=0.0187;AFR_AF=0.0371;EUR_AF=0.0249;SAS_AF=0.0031;AA=A|||;VT=SNP
6	93530287	rs4706424	A	G	100	PASS	AC=394;AF=0.0786741;AN=5008;NS=2504;DP=19545;EAS_AF=0.0784;AMR_AF=0.2334;AFR_AF=0.0174;EUR_AF=0.0447;SAS_AF=0.0869;AA=A|||;VT=SNP
6	93530700	rs9452134	T	C	100	PASS	AC=1207;AF=0.241014;AN=5008;NS=2504;DP=19250;EAS_AF=0.0863;AMR_AF=0.1311;AFR_AF=0.4788;EUR_AF=0.2256;SAS_AF=0.1728;AA=T|||;VT=SNP
6	93530757	rs9445025	T	C	100	PASS	AC=1356;AF=0.270767;AN=5008;NS=2504;DP=17963;EAS_AF=0.1081;AMR_AF=0.1369;AFR_AF=0.531;EUR_AF=0.2386;SAS_AF=0.2147;AA=C|||;VT=SNP
6	93531024	rs9452135	T	C	100	PASS	AC=1357;AF=0.270966;AN=5008;NS=2504;DP=16311;EAS_AF=0.1081;AMR_AF=0.1383;AFR_AF=0.531;EUR_AF=0.2386;SAS_AF=0.2147;AA=T|||;VT=SNP
6	93531052	rs76059336	G	T	100	PASS	AC=150;AF=0.0299521;AN=5008;NS=2504;DP=15785;EAS_AF=0.0218;AMR_AF=0.0072;AFR_AF=0.0514;EUR_AF=0.0129;SAS_AF=0.0429;AA=G|||;VT=SNP
6	93531325	rs17736308	T	C	100	PASS	AC=880;AF=0.175719;AN=5008;NS=2504;DP=16300;EAS_AF=0.0387;AMR_AF=0.2205;AFR_AF=0.0885;EUR_AF=0.3211;SAS_AF=0.2536;AA=T|||;VT=SNP
6	93531440	rs148386043	A	G	100	PASS	AC=147;AF=0.029353;AN=5008;NS=2504;DP=16293;EAS_AF=0.0218;AMR_AF=0.0072;AFR_AF=0.0492;EUR_AF=0.0129;SAS_AF=0.0429;AA=A|||;VT=SNP
6	93531443	rs4426973	T	C	100	PASS	AC=4417;AF=0.881989;AN=5008;NS=2504;DP=16088;EAS_AF=0.9871;AMR_AF=0.8919;AFR_AF=0.9735;EUR_AF=0.7972;SAS_AF=0.7301;AA=C|||;VT=SNP
6	93531529	rs150890656	G	A	100	PASS	AC=42;AF=0.00838658;AN=5008;NS=2504;DP=15165;EAS_AF=0;AMR_AF=0.0173;AFR_AF=0.003;EUR_AF=0.0229;SAS_AF=0.0031;AA=G|||;VT=SNP
6	93531613	rs9452136	T	C	100	PASS	AC=1357;AF=0.270966;AN=5008;NS=2504;DP=15602;EAS_AF=0.1081;AMR_AF=0.1383;AFR_AF=0.531;EUR_AF=0.2386;SAS_AF=0.2147;AA=C|||;VT=SNP
6	93531665	rs80179348	A	T	100	PASS	AC=157;AF=0.0313498;AN=5008;NS=2504;DP=17029;EAS_AF=0.0675;AMR_AF=0.0043;AFR_AF=0.0507;EUR_AF=0.0109;SAS_AF=0.0082;AA=A|||;VT=SNP
6	93532022	rs9445026	A	C	100	PASS	AC=890;AF=0.177716;AN=5008;NS=2504;DP=18687;EAS_AF=0.0188;AMR_AF=0.1052;AFR_AF=0.3419;EUR_AF=0.1879;SAS_AF=0.1605;AA=A|||;VT=SNP
6	93532032	rs116685762	C	T	100	PASS	AC=149;AF=0.0297524;AN=5008;NS=2504;DP=19056;EAS_AF=0.0238;AMR_AF=0.0072;AFR_AF=0.0492;EUR_AF=0.0129;SAS_AF=0.0429;AA=c|||;VT=SNP
6	93532036	rs9452137	C	G	100	PASS	AC=1468;AF=0.293131;AN=5008;NS=2504;DP=19176;EAS_AF=0.1091;AMR_AF=0.1455;AFR_AF=0.6104;EUR_AF=0.2386;SAS_AF=0.2147;AA=G|||;VT=SNP
6	93532039	rs9452138	T	C	100	PASS	AC=1358;AF=0.271166;AN=5008;NS=2504;DP=19211;EAS_AF=0.1091;AMR_AF=0.1383;AFR_AF=0.531;EUR_AF=0.2386;SAS_AF=0.2147;AA=C|||;VT=SNP
6	93532177	rs149735795	C	T	100	PASS	AC=26;AF=0.00519169;AN=5008;NS=2504;DP=18803;EAS_AF=0;AMR_AF=0.0072;AFR_AF=0;EUR_AF=0.0149;SAS_AF=0.0061;AA=C|||;VT=SNP
6	93532277	rs16870295	A	G	100	PASS	AC=467;AF=0.0932508;AN=5008;NS=2504;DP=17575;EAS_AF=0.0893;AMR_AF=0.0331;AFR_AF=0.1891;EUR_AF=0.0507;SAS_AF=0.0542;AA=A|||;VT=SNP
6	93532328	rs16870296	T	C	100	PASS	AC=415;AF=0.0828674;AN=5008;NS=2504;DP=17337;EAS_AF=0.0893;AMR_AF=0.0375;AFR_AF=0.1437;EUR_AF=0.0557;SAS_AF=0.0542;AA=T|||;VT=SNP
6	93532412	rs78147259	G	A	100	PASS	AC=334;AF=0.0666933;AN=5008;NS=2504;DP=16659;EAS_AF=0.0893;AMR_AF=0.0303;AFR_AF=0.0915;EUR_AF=0.0487;SAS_AF=0.0542;AA=A|||;VT=SNP
6	93532719	rs16870298	A	G	100	PASS	AC=92;AF=0.0183706;AN=5008;NS=2504;DP=13487;EAS_AF=0.0675;AMR_AF=0.0043;AFR_AF=0.0015;EUR_AF=0.0109;SAS_AF=0.0082;AA=A|||;VT=SNP
6	93532860	rs77953998	T	G	100	PASS	AC=326;AF=0.0650958;AN=5008;NS=2504;DP=14100;EAS_AF=0.0893;AMR_AF=0.0303;AFR_AF=0.0855;EUR_AF=0.0487;SAS_AF=0.0542;AA=G|||;VT=SNP
6	93533248	rs79073060	A	G	100	PASS	AC=326;AF=0.0650958;AN=5008;NS=2504;DP=15997;EAS_AF=0.0893;AMR_AF=0.0303;AFR_AF=0.0855;EUR_AF=0.0487;SAS_AF=0.0542;AA=G|||;VT=SNP
6	93533250	rs9353942	C	T	100	PASS	AC=1507;AF=0.300919;AN=5008;NS=2504;DP=15922;EAS_AF=0.7232;AMR_AF=0.2666;AFR_AF=0.211;EUR_AF=0.159;SAS_AF=0.1575;AA=C|||;VT=SNP
6	93533300	rs77700903	C	T	100	PASS	AC=326;AF=0.0650958;AN=5008;NS=2504;DP=15100;EAS_AF=0.0893;AMR_AF=0.0303;AFR_AF=0.0855;EUR_AF=0.0487;SAS_AF=0.0542;AA=T|||;VT=SNP
6	93533353	rs75612164	A	G	100	PASS	AC=326;AF=0.0650958;AN=5008;NS=2504;DP=14241;EAS_AF=0.0893;AMR_AF=0.0303;AFR_AF=0.0855;EUR_AF=0.0487;SAS_AF=0.0542;AA=A|||;VT=SNP
6	93533889	rs12211313	A	G	100	PASS	AC=1214;AF=0.242412;AN=5008;NS=2504;DP=13896;EAS_AF=0.7232;AMR_AF=0.2579;AFR_AF=0.0068;EUR_AF=0.159;SAS_AF=0.1401;AA=A|||;VT=SNP
6	93534231	rs6926613	C	A	100	PASS	AC=324;AF=0.0646965;AN=5008;NS=2504;DP=17932;EAS_AF=0.0883;AMR_AF=0.0303;AFR_AF=0.0847;EUR_AF=0.0487;SAS_AF=0.0542;AA=A|||;VT=SNP
6	93534383	rs6926828	C	T	100	PASS	AC=142;AF=0.0283546;AN=5008;NS=2504;DP=17041;EAS_AF=0.0218;AMR_AF=0.0072;AFR_AF=0.0454;EUR_AF=0.0129;SAS_AF=0.0429;AA=C|||;VT=SNP
6	93534512	rs111824441	G	A	100	PASS	AC=91;AF=0.0181709;AN=5008;NS=2504;DP=16296;EAS_AF=0;AMR_AF=0.0187;AFR_AF=0.0378;EUR_AF=0.0249;SAS_AF=0.0031;AA=G|||;VT=SNP
6	93534536	rs12198355	G	A	100	PASS	AC=880;AF=0.175719;AN=5008;NS=2504;DP=16704;EAS_AF=0.0387;AMR_AF=0.2205;AFR_AF=0.0885;EUR_AF=0.3211;SAS_AF=0.2536;AA=G|||;VT=SNP
6	93534800	rs6907534	T	C	100	PASS	AC=139;AF=0.0277556;AN=5008;NS=2504;DP=15717;EAS_AF=0.0218;AMR_AF=0.0072;AFR_AF=0.0431;EUR_AF=0.0129;SAS_AF=0.0429;AA=T|||;VT=SNP
6	93534938	rs62414008	G	A	100	PASS	AC=221;AF=0.0441294;AN=5008;NS=2504;DP=15117;EAS_AF=0.0367;AMR_AF=0.0216;AFR_AF=0.09;EUR_AF=0.0328;SAS_AF=0.0174;AA=G|||;VT=SNP
6	93535146	rs77805549	T	G	100	PASS	AC=325;AF=0.0648962;AN=5008;NS=2504;DP=16661;EAS_AF=0.0893;AMR_AF=0.0303;AFR_AF=0.0847;EUR_AF=0.0487;SAS_AF=0.0542;AA=G|||;VT=SNP
6	93535375	rs58280006	G	A	100	PASS	AC=326;AF=0.0650958;AN=5008;NS=2504;DP=17905;EAS_AF=0.0913;AMR_AF=0.0303;AFR_AF=0.0847;EUR_AF=0.0477;SAS_AF=0.0542;AA=A|||;VT=SNP
6	93535525	rs9452140	G	T	100	PASS	AC=717;AF=0.143171;AN=5008;NS=2504;DP=18364;EAS_AF=0.0188;AMR_AF=0.098;AFR_AF=0.2126;EUR_AF=0.1909;SAS_AF=0.1605;AA=G|||;VT=SNP
6	93535577	rs9452141	A	G	100	PASS	AC=717;AF=0.143171;AN=5008;NS=2504;DP=17599;EAS_AF=0.0188;AMR_AF=0.098;AFR_AF=0.2126;EUR_AF=0.1909;SAS_AF=0.1605;AA=A|||;VT=SNP
6	93535651	rs6913263	T	C	100	PASS	AC=2206;AF=0.440495;AN=5008;NS=2504;DP=16347;EAS_AF=0.1488;AMR_AF=0.3631;AFR_AF=0.5908;EUR_AF=0.5616;SAS_AF=0.4683;AA=C|||;VT=SNP
6	93535690	rs57350905	C	T	100	PASS	AC=327;AF=0.0652955;AN=5008;NS=2504;DP=16090;EAS_AF=0.0923;AMR_AF=0.0303;AFR_AF=0.0847;EUR_AF=0.0477;SAS_AF=0.0542;AA=T|||;VT=SNP
6	93535749	rs61254548	T	C	100	PASS	AC=237;AF=0.0473243;AN=5008;NS=2504;DP=17299;EAS_AF=0.0923;AMR_AF=0.0115;AFR_AF=0.0469;EUR_AF=0.0239;SAS_AF=0.0511;AA=C|||;VT=SNP
6	93535819	rs117140531	G	A	100	PASS	AC=27;AF=0.00539137;AN=5008;NS=2504;DP=18782;EAS_AF=0.001;AMR_AF=0.0072;AFR_AF=0;EUR_AF=0.0189;SAS_AF=0.002;AA=G|||;VT=SNP
6	93535864	rs72912851	C	A	100	PASS	AC=42;AF=0.00838658;AN=5008;NS=2504;DP=20602;EAS_AF=0;AMR_AF=0.0058;AFR_AF=0.0023;EUR_AF=0.0328;SAS_AF=0.002;AA=C|||;VT=SNP
6	93535960	rs112044903	T	A	100	PASS	AC=90;AF=0.0179712;AN=5008;NS=2504;DP=18056;EAS_AF=0;AMR_AF=0.0187;AFR_AF=0.0378;EUR_AF=0.0239;SAS_AF=0.0031;AA=T|||;VT=SNP
6	93536042	rs60944065	T	A	100	PASS	AC=239;AF=0.0477236;AN=5008;NS=2504;DP=15952;EAS_AF=0.0923;AMR_AF=0.0115;AFR_AF=0.0461;EUR_AF=0.0239;SAS_AF=0.0542;AA=A|||;VT=SNP
6	93536194	rs13218366	C	T	100	PASS	AC=467;AF=0.0932508;AN=5008;NS=2504;DP=18351;EAS_AF=0.0149;AMR_AF=0.0865;AFR_AF=0.0356;EUR_AF=0.1889;SAS_AF=0.1585;AA=C|||;VT=SNP
6	93536235	rs75914122	A	G	100	PASS	AC=109;AF=0.0217652;AN=5008;NS=2504;DP=19831;EAS_AF=0.0774;AMR_AF=0.0058;AFR_AF=0.0015;EUR_AF=0.0189;SAS_AF=0.0061;AA=A|||;VT=SNP
6	93536259	rs1399946	T	C	100	PASS	AC=306;AF=0.0611022;AN=5008;NS=2504;DP=767;EAS_AF=0.0992;AMR_AF=0.0274;AFR_AF=0.0469;EUR_AF=0.0586;SAS_AF=0.0675;AA=T|||;VT=SNP
6	93536298	rs1829011	A	G	100	PASS	AC=194;AF=0.038738;AN=5008;NS=2504;DP=8359;EAS_AF=0.0218;AMR_AF=0.0216;AFR_AF=0.0424;EUR_AF=0.0398;SAS_AF=0.0624;AA=A|||;VT=SNP
6	93536425	rs1829012	T	C	100	PASS	AC=2373;AF=0.473842;AN=5008;NS=2504;DP=17506;EAS_AF=0.119;AMR_AF=0.3833;AFR_AF=0.7148;EUR_AF=0.5726;SAS_AF=0.4765;AA=C|||;VT=SNP
6	93536433	rs1829013	A	G	100	PASS	AC=2356;AF=0.470447;AN=5008;NS=2504;DP=17475;EAS_AF=0.1161;AMR_AF=0.3732;AFR_AF=0.7171;EUR_AF=0.5646;SAS_AF=0.4744;AA=G|||;VT=SNP
6	93536687	rs12202173	C	G	100	PASS	AC=1316;AF=0.26278;AN=5008;NS=2504;DP=19334;EAS_AF=0.1399;AMR_AF=0.2392;AFR_AF=0.264;EUR_AF=0.3489;SAS_AF=0.316;AA=G|||;VT=SNP
6	93536901	rs10455537	T	C	100	PASS	AC=2192;AF=0.4377;AN=5008;NS=2504;DP=18570;EAS_AF=0.8105;AMR_AF=0.513;AFR_AF=0.354;EUR_AF=0.2187;SAS_AF=0.3384;AA=C|||;VT=SNP
6	93536948	rs10455538	G	A	100	PASS	AC=2192;AF=0.4377;AN=5008;NS=2504;DP=17963;EAS_AF=0.8105;AMR_AF=0.513;AFR_AF=0.354;EUR_AF=0.2187;SAS_AF=0.3384;AA=G|||;VT=SNP
6	93537111	rs10455539	C	T	100	PASS	AC=2210;AF=0.441294;AN=5008;NS=2504;DP=16912;EAS_AF=0.8085;AMR_AF=0.5159;AFR_AF=0.3676;EUR_AF=0.2187;SAS_AF=0.3384;AA=C|||;VT=SNP
6	93537685	rs10944614	C	T	100	PASS	AC=3167;AF=0.632388;AN=5008;NS=2504;DP=13839;EAS_AF=0.8512;AMR_AF=0.732;AFR_AF=0.5106;EUR_AF=0.5348;SAS_AF=0.6012;AA=T|||;VT=SNP
6	93537727	rs10944615	T	A	100	PASS	AC=3167;AF=0.632388;AN=5008;NS=2504;DP=13779;EAS_AF=0.8512;AMR_AF=0.732;AFR_AF=0.5106;EUR_AF=0.5348;SAS_AF=0.6012;AA=A|||;VT=SNP
6	93537784	rs62414037	T	G	100	PASS	AC=95;AF=0.0189696;AN=5008;NS=2504;DP=13864;EAS_AF=0.0407;AMR_AF=0.0144;AFR_AF=0.0008;EUR_AF=0.0268;SAS_AF=0.0164;AA=T|||;VT=SNP
6	93537895	rs67355862	C	T	100	PASS	AC=2211;AF=0.441494;AN=5008;NS=2504;DP=15054;EAS_AF=0.8095;AMR_AF=0.5159;AFR_AF=0.3676;EUR_AF=0.2187;SAS_AF=0.3384;AA=C|||;VT=SNP
6	93538013	rs9351328	G	A	100	PASS	AC=2212;AF=0.441693;AN=5008;NS=2504;DP=13508;EAS_AF=0.8095;AMR_AF=0.5159;AFR_AF=0.3684;EUR_AF=0.2187;SAS_AF=0.3384;AA=G|||;VT=SNP
6	93538020	rs9359993	C	T	100	PASS	AC=2190;AF=0.4373;AN=5008;NS=2504;DP=13754;EAS_AF=0.8095;AMR_AF=0.513;AFR_AF=0.3525;EUR_AF=0.2197;SAS_AF=0.3384;AA=C|||;VT=SNP
6	93538201	rs111576954	C	T	100	PASS	AC=508;AF=0.101438;AN=5008;NS=2504;DP=14856;EAS_AF=0.0159;AMR_AF=0.0951;AFR_AF=0.0212;EUR_AF=0.1799;SAS_AF=0.2219;AA=C|||;VT=SNP
6	93538202	rs149281462	G	A	100	PASS	AC=108;AF=0.0215655;AN=5008;NS=2504;DP=14970;EAS_AF=0.0764;AMR_AF=0.0058;AFR_AF=0.0015;EUR_AF=0.0189;SAS_AF=0.0061;AA=G|||;VT=SNP
6	93538210	rs144420902	C	T	100	PASS	AC=49;AF=0.00978435;AN=5008;NS=2504;DP=15368;EAS_AF=0;AMR_AF=0.013;AFR_AF=0.0023;EUR_AF=0.0358;SAS_AF=0.001;AA=C|||;VT=SNP
6	93538254	rs6908130	C	T	100	PASS	AC=888;AF=0.177316;AN=5008;NS=2504;DP=14739;EAS_AF=0.0417;AMR_AF=0.2161;AFR_AF=0.0915;EUR_AF=0.3161;SAS_AF=0.2628;AA=C|||;VT=SNP
6	93538318	rs6930855	T	C	100	PASS	AC=143;AF=0.0285543;AN=5008;NS=2504;DP=16319;EAS_AF=0.0238;AMR_AF=0.0072;AFR_AF=0.0401;EUR_AF=0.0129;SAS_AF=0.0491;AA=T|||;VT=SNP
6	93538535	rs6908967	G	A	100	PASS	AC=2211;AF=0.441494;AN=5008;NS=2504;DP=15298;EAS_AF=0.8095;AMR_AF=0.5159;AFR_AF=0.3676;EUR_AF=0.2187;SAS_AF=0.3384;AA=G|||;VT=SNP
6	93538614	rs6909017	G	A	100	PASS	AC=2211;AF=0.441494;AN=5008;NS=2504;DP=15132;EAS_AF=0.8095;AMR_AF=0.5159;AFR_AF=0.3676;EUR_AF=0.2187;SAS_AF=0.3384;AA=G|||;VT=SNP
6	93538688	rs6454912	C	T	100	PASS	AC=3169;AF=0.632788;AN=5008;NS=2504;DP=14591;EAS_AF=0.8512;AMR_AF=0.732;AFR_AF=0.5121;EUR_AF=0.5348;SAS_AF=0.6012;AA=T|||;VT=SNP
6	93538975	rs1606921	G	A	100	PASS	AC=2211;AF=0.441494;AN=5008;NS=2504;DP=13471;EAS_AF=0.8095;AMR_AF=0.5159;AFR_AF=0.3676;EUR_AF=0.2187;SAS_AF=0.3384;AA=A|||;VT=SNP
6	93539325	rs1850018	G	A	100	PASS	AC=2211;AF=0.441494;AN=5008;NS=2504;DP=10757;EAS_AF=0.8095;AMR_AF=0.5159;AFR_AF=0.3676;EUR_AF=0.2187;SAS_AF=0.3384;AA=G|||;VT=SNP
6	93539524	rs6914770	G	T	100	PASS	AC=3169;AF=0.632788;AN=5008;NS=2504;DP=10356;EAS_AF=0.8512;AMR_AF=0.732;AFR_AF=0.5113;EUR_AF=0.5348;SAS_AF=0.6022;AA=T|||;VT=SNP
6	93539635	rs6914627	A	G	100	PASS	AC=3169;AF=0.632788;AN=5008;NS=2504;DP=10305;EAS_AF=0.8512;AMR_AF=0.732;AFR_AF=0.5113;EUR_AF=0.5348;SAS_AF=0.6022;AA=G|||;VT=SNP
6	93539670	rs6937715	T	G	100	PASS	AC=4258;AF=0.85024;AN=5008;NS=2504;DP=10618;EAS_AF=0.9841;AMR_AF=0.8862;AFR_AF=0.7693;EUR_AF=0.7952;SAS_AF=0.8528;AA=G|||;VT=SNP
6	93539709	rs6915140	G	A	100	PASS	AC=4259;AF=0.850439;AN=5008;NS=2504;DP=10945;EAS_AF=0.9841;AMR_AF=0.8876;AFR_AF=0.7693;EUR_AF=0.7952;SAS_AF=0.8528;AA=A|||;VT=SNP
6	93539766	rs6915278	G	A	100	PASS	AC=3151;AF=0.629193;AN=5008;NS=2504;DP=12567;EAS_AF=0.8512;AMR_AF=0.732;AFR_AF=0.4985;EUR_AF=0.5338;SAS_AF=0.6022;AA=A|||;VT=SNP
6	93539776	rs72912865	C	T	100	PASS	AC=938;AF=0.1873;AN=5008;NS=2504;DP=13142;EAS_AF=0.0417;AMR_AF=0.2161;AFR_AF=0.1286;EUR_AF=0.3161;SAS_AF=0.2638;AA=T|||;VT=SNP
6	93539852	rs111535535	C	A	100	PASS	AC=508;AF=0.101438;AN=5008;NS=2504;DP=15279;EAS_AF=0.0159;AMR_AF=0.0951;AFR_AF=0.0212;EUR_AF=0.1799;SAS_AF=0.2219;AA=C|||;VT=SNP
6	93540269	rs72912869	G	T	100	PASS	AC=937;AF=0.187101;AN=5008;NS=2504;DP=14470;EAS_AF=0.0417;AMR_AF=0.2161;AFR_AF=0.1286;EUR_AF=0.3161;SAS_AF=0.2628;AA=G|||;VT=SNP
6	93540359	rs72912870	C	T	100	PASS	AC=937;AF=0.187101;AN=5008;NS=2504;DP=13832;EAS_AF=0.0417;AMR_AF=0.2161;AFR_AF=0.1286;EUR_AF=0.3161;SAS_AF=0.2628;AA=T|||;VT=SNP
6	93540629	rs577115368	T	C	100	PASS	AC=10;AF=0.00199681;AN=5008;NS=2504;DP=13924;EAS_AF=0;AMR_AF=0.0014;AFR_AF=0.0008;EUR_AF=0.006;SAS_AF=0.002;AA=T|||;VT=SNP
6	93540636	rs9345276	C	T	100	PASS	AC=3149;AF=0.628794;AN=5008;NS=2504;DP=13798;EAS_AF=0.8512;AMR_AF=0.732;AFR_AF=0.497;EUR_AF=0.5348;SAS_AF=0.6012;AA=T|||;VT=SNP
6	93540702	rs28824593	A	T	100	PASS	AC=937;AF=0.187101;AN=5008;NS=2504;DP=12474;EAS_AF=0.0417;AMR_AF=0.2161;AFR_AF=0.1286;EUR_AF=0.3161;SAS_AF=0.2628;AA=A|||;VT=SNP
6	93540785	rs146628887	G	A	100	PASS	AC=990;AF=0.197684;AN=5008;NS=2504;DP=13517;EAS_AF=0.0417;AMR_AF=0.2233;AFR_AF=0.1309;EUR_AF=0.3459;SAS_AF=0.2781;AA=G|||;VT=SNP
6	93541127	rs9363001	G	A	100	PASS	AC=2189;AF=0.437101;AN=5008;NS=2504;DP=17240;EAS_AF=0.8095;AMR_AF=0.513;AFR_AF=0.3525;EUR_AF=0.2187;SAS_AF=0.3384;AA=G|||;VT=SNP
6	93541461	rs6917241	T	C	100	PASS	AC=888;AF=0.177316;AN=5008;NS=2504;DP=19168;EAS_AF=0.0417;AMR_AF=0.2161;AFR_AF=0.0915;EUR_AF=0.3161;SAS_AF=0.2628;AA=T|||;VT=SNP
6	93541559	rs58900232	A	G	100	PASS	AC=108;AF=0.0215655;AN=5008;NS=2504;DP=18500;EAS_AF=0.0764;AMR_AF=0.0058;AFR_AF=0.0015;EUR_AF=0.0189;SAS_AF=0.0061;AA=A|||;VT=SNP
6	93541573	rs9345277	T	C	100	PASS	AC=2190;AF=0.4373;AN=5008;NS=2504;DP=18407;EAS_AF=0.8095;AMR_AF=0.5144;AFR_AF=0.3525;EUR_AF=0.2187;SAS_AF=0.3384;AA=T|||;VT=SNP
6	93541668	rs6937896	C	T	100	PASS	AC=4258;AF=0.85024;AN=5008;NS=2504;DP=16521;EAS_AF=0.9841;AMR_AF=0.8876;AFR_AF=0.7693;EUR_AF=0.7952;SAS_AF=0.8517;AA=T|||;VT=SNP
6	93541771	rs114150606	T	C	100	PASS	AC=144;AF=0.028754;AN=5008;NS=2504;DP=15938;EAS_AF=0.0238;AMR_AF=0.0072;AFR_AF=0.0401;EUR_AF=0.0129;SAS_AF=0.0501;AA=T|||;VT=SNP
6	93542316	rs112120457	A	G	100	PASS	AC=508;AF=0.101438;AN=5008;NS=2504;DP=17292;EAS_AF=0.0159;AMR_AF=0.0951;AFR_AF=0.0212;EUR_AF=0.1799;SAS_AF=0.2219;AA=A|||;VT=SNP
6	93542442	rs62414038	T	C	100	PASS	AC=95;AF=0.0189696;AN=5008;NS=2504;DP=16676;EAS_AF=0.0407;AMR_AF=0.0144;AFR_AF=0.0008;EUR_AF=0.0268;SAS_AF=0.0164;AA=T|||;VT=SNP
6	93542671	rs10455540	C	T	100	PASS	AC=657;AF=0.13119;AN=5008;NS=2504;DP=16778;EAS_AF=0.004;AMR_AF=0.1671;AFR_AF=0.0741;EUR_AF=0.2425;SAS_AF=0.1994;AA=T|||;VT=SNP
6	93542694	rs6901255	G	T	100	PASS	AC=2189;AF=0.437101;AN=5008;NS=2504;DP=16965;EAS_AF=0.8095;AMR_AF=0.513;AFR_AF=0.3525;EUR_AF=0.2187;SAS_AF=0.3384;AA=G|||;VT=SNP
6	93542754	rs6901141	C	T	100	PASS	AC=956;AF=0.190895;AN=5008;NS=2504;DP=17763;EAS_AF=0.0417;AMR_AF=0.2161;AFR_AF=0.143;EUR_AF=0.3161;SAS_AF=0.2628;AA=C|||;VT=SNP
6	93543060	rs6928593	T	A	100	PASS	AC=2212;AF=0.441693;AN=5008;NS=2504;DP=17975;EAS_AF=0.8095;AMR_AF=0.5159;AFR_AF=0.3684;EUR_AF=0.2187;SAS_AF=0.3384;AA=T|||;VT=SNP
6	93543184	rs1399947	G	A	100	PASS	AC=287;AF=0.0573083;AN=5008;NS=2504;DP=18876;EAS_AF=0.0407;AMR_AF=0.0389;AFR_AF=0.1021;EUR_AF=0.0616;SAS_AF=0.0225;AA=G|||;VT=SNP
6	93543240	rs4634419	A	G	100	PASS	AC=384;AF=0.0766773;AN=5008;NS=2504;DP=19244;EAS_AF=0.0407;AMR_AF=0.049;AFR_AF=0.1702;EUR_AF=0.0616;SAS_AF=0.0225;AA=A|||;VT=SNP
6	93543278	rs9351330	T	C	100	PASS	AC=2213;AF=0.441893;AN=5008;NS=2504;DP=19540;EAS_AF=0.8095;AMR_AF=0.5159;AFR_AF=0.3684;EUR_AF=0.2197;SAS_AF=0.3384;AA=T|||;VT=SNP
6	93543460	rs143904141	G	A	100	PASS	AC=17;AF=0.00339457;AN=5008;NS=2504;DP=17397;EAS_AF=0.001;AMR_AF=0.0043;AFR_AF=0.0008;EUR_AF=0.0119;SAS_AF=0;AA=g|||;VT=SNP
6	93543547	rs9353943	A	G	100	PASS	AC=2194;AF=0.438099;AN=5008;NS=2504;DP=17963;EAS_AF=0.8095;AMR_AF=0.513;AFR_AF=0.3563;EUR_AF=0.2187;SAS_AF=0.3384;AA=A|||;VT=SNP
6	93543631	rs12192037	A	C	100	PASS	AC=956;AF=0.190895;AN=5008;NS=2504;DP=18907;EAS_AF=0.0417;AMR_AF=0.2161;AFR_AF=0.143;EUR_AF=0.3161;SAS_AF=0.2628;AA=C|||;VT=SNP
6	93543660	rs55681471	A	T	100	PASS	AC=956;AF=0.190895;AN=5008;NS=2504;DP=18436;EAS_AF=0.0417;AMR_AF=0.2161;AFR_AF=0.143;EUR_AF=0.3161;SAS_AF=0.2628;AA=A|||;VT=SNP
6	93543673	rs9452143	A	C	100	PASS	AC=981;AF=0.195887;AN=5008;NS=2504;DP=18514;EAS_AF=0.0565;AMR_AF=0.1484;AFR_AF=0.2564;EUR_AF=0.2416;SAS_AF=0.2444;AA=A|||;VT=SNP
6	93544026	rs78144477	T	C	100	PASS	AC=50;AF=0.00998403;AN=5008;NS=2504;DP=17737;EAS_AF=0;AMR_AF=0.0058;AFR_AF=0.0008;EUR_AF=0.0199;SAS_AF=0.0256;AA=T|||;VT=SNP
6	93544089	rs55925703	C	T	100	PASS	AC=956;AF=0.190895;AN=5008;NS=2504;DP=17798;EAS_AF=0.0417;AMR_AF=0.2161;AFR_AF=0.143;EUR_AF=0.3161;SAS_AF=0.2628;AA=C|||;VT=SNP
6	93544104	rs56224735	T	G	100	PASS	AC=888;AF=0.177316;AN=5008;NS=2504;DP=17548;EAS_AF=0.0417;AMR_AF=0.2161;AFR_AF=0.0915;EUR_AF=0.3161;SAS_AF=0.2628;AA=T|||;VT=SNP
6	93544196	rs62414039	G	A	100	PASS	AC=43;AF=0.00858626;AN=5008;NS=2504;DP=17218;EAS_AF=0;AMR_AF=0.0144;AFR_AF=0;EUR_AF=0.0268;SAS_AF=0.0061;AA=G|||;VT=SNP
6	93544595	rs1515802	A	T	100	PASS	AC=956;AF=0.190895;AN=5008;NS=2504;DP=18595;EAS_AF=0.0417;AMR_AF=0.2161;AFR_AF=0.143;EUR_AF=0.3161;SAS_AF=0.2628;AA=A|||;VT=SNP
6	93544801	rs12193930	A	G	100	PASS	AC=956;AF=0.190895;AN=5008;NS=2504;DP=20540;EAS_AF=0.0417;AMR_AF=0.2161;AFR_AF=0.143;EUR_AF=0.3161;SAS_AF=0.2628;AA=G|||;VT=SNP
6	93545179	rs62414040	A	G	100	PASS	AC=205;AF=0.0409345;AN=5008;NS=2504;DP=16202;EAS_AF=0.0407;AMR_AF=0.0216;AFR_AF=0.0749;EUR_AF=0.0328;SAS_AF=0.0174;AA=a|||;VT=SNP
6	93545210	rs7775322	T	A	100	PASS	AC=2189;AF=0.437101;AN=5008;NS=2504;DP=17014;EAS_AF=0.8095;AMR_AF=0.513;AFR_AF=0.3525;EUR_AF=0.2187;SAS_AF=0.3384;AA=T|||;VT=SNP
6	93545700	rs6919358	G	A	100	PASS	AC=955;AF=0.190695;AN=5008;NS=2504;DP=17264;EAS_AF=0.0417;AMR_AF=0.2161;AFR_AF=0.1422;EUR_AF=0.3161;SAS_AF=0.2628;AA=G|||;VT=SNP
6	93546150	rs7760258	A	G	100	PASS	AC=2214;AF=0.442093;AN=5008;NS=2504;DP=18463;EAS_AF=0.8095;AMR_AF=0.5159;AFR_AF=0.3691;EUR_AF=0.2187;SAS_AF=0.3395;AA=A|||;VT=SNP
6	93546769	rs7382779	G	T	100	PASS	AC=2245;AF=0.448283;AN=5008;NS=2504;DP=14249;EAS_AF=0.8095;AMR_AF=0.5159;AFR_AF=0.3941;EUR_AF=0.2177;SAS_AF=0.3384;AA=T|||;VT=SNP
6	93546856	rs4706426	A	G	100	PASS	AC=2191;AF=0.4375;AN=5008;NS=2504;DP=17409;EAS_AF=0.8095;AMR_AF=0.513;AFR_AF=0.3533;EUR_AF=0.2187;SAS_AF=0.3395;AA=A|||;VT=SNP
6	93546957	rs9445029	G	A	100	PASS	AC=383;AF=0.0764776;AN=5008;NS=2504;DP=16263;EAS_AF=0.0407;AMR_AF=0.049;AFR_AF=0.1694;EUR_AF=0.0616;SAS_AF=0.0225;AA=G|||;VT=SNP
6	93547481	rs76797688	T	C	100	PASS	AC=109;AF=0.0217652;AN=5008;NS=2504;DP=16811;EAS_AF=0.0774;AMR_AF=0.0058;AFR_AF=0.0015;EUR_AF=0.0189;SAS_AF=0.0061;AA=T|||;VT=SNP
6	93547529	rs1515803	T	G	100	PASS	AC=3170;AF=0.632987;AN=5008;NS=2504;DP=16753;EAS_AF=0.8512;AMR_AF=0.732;AFR_AF=0.5113;EUR_AF=0.5358;SAS_AF=0.6022;AA=G|||;VT=SNP
6	93547719	rs9351331	C	T	100	PASS	AC=2191;AF=0.4375;AN=5008;NS=2504;DP=16588;EAS_AF=0.8095;AMR_AF=0.513;AFR_AF=0.3533;EUR_AF=0.2187;SAS_AF=0.3395;AA=C|||;VT=SNP
6	93547759	rs9345279	G	T	100	PASS	AC=1522;AF=0.303914;AN=5008;NS=2504;DP=16515;EAS_AF=0.7143;AMR_AF=0.2637;AFR_AF=0.202;EUR_AF=0.1491;SAS_AF=0.2065;AA=G|||;VT=SNP
6	93547769	rs9345280	A	T	100	PASS	AC=2191;AF=0.4375;AN=5008;NS=2504;DP=16202;EAS_AF=0.8095;AMR_AF=0.513;AFR_AF=0.3533;EUR_AF=0.2187;SAS_AF=0.3395;AA=A|||;VT=SNP
6	93548292	rs6936745	C	T	100	PASS	AC=448;AF=0.0894569;AN=5008;NS=2504;DP=16259;EAS_AF=0.0685;AMR_AF=0.2334;AFR_AF=0.0635;EUR_AF=0.0527;SAS_AF=0.0818;AA=C|||;VT=SNP
6	93548360	rs6936761	A	G	100	PASS	AC=3278;AF=0.654553;AN=5008;NS=2504;DP=15681;EAS_AF=0.9276;AMR_AF=0.7378;AFR_AF=0.5129;EUR_AF=0.5547;SAS_AF=0.6084;AA=G|||;VT=SNP
6	93548378	rs76411028	C	A	100	PASS	AC=108;AF=0.0215655;AN=5008;NS=2504;DP=15457;EAS_AF=0.0764;AMR_AF=0.0058;AFR_AF=0.0015;EUR_AF=0.0189;SAS_AF=0.0061;AA=C|||;VT=SNP
6	93548619	rs9351332	C	T	100	PASS	AC=2262;AF=0.451677;AN=5008;NS=2504;DP=16276;EAS_AF=0.8095;AMR_AF=0.5159;AFR_AF=0.4062;EUR_AF=0.2177;SAS_AF=0.3395;AA=T|||;VT=SNP
6	93548682	rs9345281	T	C	100	PASS	AC=2190;AF=0.4373;AN=5008;NS=2504;DP=15630;EAS_AF=0.8095;AMR_AF=0.513;AFR_AF=0.3533;EUR_AF=0.2177;SAS_AF=0.3395;AA=T|||;VT=SNP
6	93549426	rs6899829	A	G	100	PASS	AC=890;AF=0.177716;AN=5008;NS=2504;DP=12768;EAS_AF=0.0417;AMR_AF=0.2161;AFR_AF=0.0915;EUR_AF=0.3181;SAS_AF=0.2628;AA=A|||;VT=SNP
6	93549571	rs6900163	A	G	100	PASS	AC=912;AF=0.182109;AN=5008;NS=2504;DP=10460;EAS_AF=0.0417;AMR_AF=0.2161;AFR_AF=0.1074;EUR_AF=0.3191;SAS_AF=0.2628;AA=A|||;VT=SNP
6	93549658	rs868805	A	G	100	PASS	AC=2262;AF=0.451677;AN=5008;NS=2504;DP=12492;EAS_AF=0.8095;AMR_AF=0.5159;AFR_AF=0.4062;EUR_AF=0.2177;SAS_AF=0.3395;AA=A|||;VT=SNP
6	93549826	rs868806	G	A	100	PASS	AC=2192;AF=0.4377;AN=5008;NS=2504;DP=15585;EAS_AF=0.8105;AMR_AF=0.513;AFR_AF=0.3533;EUR_AF=0.2187;SAS_AF=0.3395;AA=G|||;VT=SNP
6	93549878	rs868807	T	C	100	PASS	AC=3172;AF=0.633387;AN=5008;NS=2504;DP=16276;EAS_AF=0.8522;AMR_AF=0.732;AFR_AF=0.5113;EUR_AF=0.5368;SAS_AF=0.6022;AA=C|||;VT=SNP
6	93549977	rs77786393	G	A	100	PASS	AC=109;AF=0.0217652;AN=5008;NS=2504;DP=17471;EAS_AF=0.0764;AMR_AF=0.0072;AFR_AF=0.0015;EUR_AF=0.0189;SAS_AF=0.0061;AA=G|||;VT=SNP
6	93549994	rs78305296	G	T	100	PASS	AC=108;AF=0.0215655;AN=5008;NS=2504;DP=17779;EAS_AF=0.0764;AMR_AF=0.0058;AFR_AF=0.0015;EUR_AF=0.0189;SAS_AF=0.0061;AA=G|||;VT=SNP
6	93550135	rs9452144	G	A	100	PASS	AC=917;AF=0.183107;AN=5008;NS=2504;DP=19770;EAS_AF=0.0565;AMR_AF=0.1455;AFR_AF=0.2103;EUR_AF=0.2406;SAS_AF=0.2444;AA=G|||;VT=SNP
6	93550328	rs74578118	A	G	100	PASS	AC=92;AF=0.0183706;AN=5008;NS=2504;DP=17887;EAS_AF=0.0238;AMR_AF=0.0058;AFR_AF=0.0015;EUR_AF=0.0129;SAS_AF=0.0501;AA=A|||;VT=SNP
6	93550776	rs181547113	G	A	100	PASS	AC=19;AF=0.00379393;AN=5008;NS=2504;DP=9796;EAS_AF=0;AMR_AF=0.0101;AFR_AF=0.0008;EUR_AF=0.0109;SAS_AF=0;AA=G|||;VT=SNP
6	93550894	rs115248953	C	T	100	PASS	AC=144;AF=0.028754;AN=5008;NS=2504;DP=9609;EAS_AF=0.0238;AMR_AF=0.0072;AFR_AF=0.0401;EUR_AF=0.0129;SAS_AF=0.0501;AA=c|||;VT=SNP
6	93551099	rs2325464	A	C	100	PASS	AC=2191;AF=0.4375;AN=5008;NS=2504;DP=15025;EAS_AF=0.8095;AMR_AF=0.513;AFR_AF=0.354;EUR_AF=0.2177;SAS_AF=0.3395;AA=A|||;VT=SNP
6	93551151	rs2325465	T	C	100	PASS	AC=2262;AF=0.451677;AN=5008;NS=2504;DP=14764;EAS_AF=0.8095;AMR_AF=0.5159;AFR_AF=0.4062;EUR_AF=0.2177;SAS_AF=0.3395;AA=T|||;VT=SNP
6	93551286	rs1515795	C	T	100	PASS	AC=2262;AF=0.451677;AN=5008;NS=2504;DP=15518;EAS_AF=0.8095;AMR_AF=0.5159;AFR_AF=0.4062;EUR_AF=0.2177;SAS_AF=0.3395;AA=T|||;VT=SNP
6	93551501	rs1515797	C	T	100	PASS	AC=2261;AF=0.451478;AN=5008;NS=2504;DP=16313;EAS_AF=0.8095;AMR_AF=0.5159;AFR_AF=0.4054;EUR_AF=0.2177;SAS_AF=0.3395;AA=C|||;VT=SNP
6	93551621	rs9353944	T	C	100	PASS	AC=2191;AF=0.4375;AN=5008;NS=2504;DP=16305;EAS_AF=0.8095;AMR_AF=0.513;AFR_AF=0.354;EUR_AF=0.2177;SAS_AF=0.3395;AA=T|||;VT=SNP
6	93551891	rs77578804	G	A	100	PASS	AC=144;AF=0.028754;AN=5008;NS=2504;DP=16950;EAS_AF=0.0238;AMR_AF=0.0072;AFR_AF=0.0401;EUR_AF=0.0129;SAS_AF=0.0501;AA=C|||;VT=SNP
6	93552430	rs12212390	C	T	100	PASS	AC=891;AF=0.177915;AN=5008;NS=2504;DP=18853;EAS_AF=0.0417;AMR_AF=0.2161;AFR_AF=0.0923;EUR_AF=0.3181;SAS_AF=0.2628;AA=C|||;VT=SNP
6	93552524	rs952179	T	A	100	PASS	AC=892;AF=0.178115;AN=5008;NS=2504;DP=20009;EAS_AF=0.0417;AMR_AF=0.2161;AFR_AF=0.0915;EUR_AF=0.3181;SAS_AF=0.2648;AA=T|||;VT=SNP
6	93552678	rs112672504	A	G	100	PASS	AC=20;AF=0.00399361;AN=5008;NS=2504;DP=7322;EAS_AF=0;AMR_AF=0.0058;AFR_AF=0.0015;EUR_AF=0.0109;SAS_AF=0.0031;AA=A|||;VT=SNP
6	93553297	rs951554	C	A	100	PASS	AC=2191;AF=0.4375;AN=5008;NS=2504;DP=18636;EAS_AF=0.8095;AMR_AF=0.513;AFR_AF=0.354;EUR_AF=0.2177;SAS_AF=0.3395;AA=C|||;VT=SNP
6	93553379	rs951555	C	A	100	PASS	AC=3172;AF=0.633387;AN=5008;NS=2504;DP=18528;EAS_AF=0.8512;AMR_AF=0.732;AFR_AF=0.5129;EUR_AF=0.5358;SAS_AF=0.6022;AA=A|||;VT=SNP
6	93553425	rs951556	C	A	100	PASS	AC=3170;AF=0.632987;AN=5008;NS=2504;DP=19416;EAS_AF=0.8512;AMR_AF=0.732;AFR_AF=0.5113;EUR_AF=0.5358;SAS_AF=0.6022;AA=A|||;VT=SNP
6	93553537	rs6935730	G	T	100	PASS	AC=3169;AF=0.632788;AN=5008;NS=2504;DP=19910;EAS_AF=0.8512;AMR_AF=0.732;AFR_AF=0.5106;EUR_AF=0.5358;SAS_AF=0.6022;AA=T|||;VT=SNP
6	93553618	rs12661096	T	C	100	PASS	AC=133;AF=0.0265575;AN=5008;NS=2504;DP=20139;EAS_AF=0.0367;AMR_AF=0.0288;AFR_AF=0.0023;EUR_AF=0.0258;SAS_AF=0.0481;AA=T|||;VT=SNP
6	93553749	rs1399945	A	T	100	PASS	AC=3170;AF=0.632987;AN=5008;NS=2504;DP=20923;EAS_AF=0.8512;AMR_AF=0.732;AFR_AF=0.5113;EUR_AF=0.5358;SAS_AF=0.6022;AA=T|||;VT=SNP
6	93553857	rs1399944	A	G	100	PASS	AC=2190;AF=0.4373;AN=5008;NS=2504;DP=20339;EAS_AF=0.8095;AMR_AF=0.513;AFR_AF=0.3533;EUR_AF=0.2177;SAS_AF=0.3395;AA=A|||;VT=SNP
6	93554128	rs1399942	T	C	100	PASS	AC=2191;AF=0.4375;AN=5008;NS=2504;DP=18332;EAS_AF=0.8095;AMR_AF=0.513;AFR_AF=0.354;EUR_AF=0.2177;SAS_AF=0.3395;AA=T|||;VT=SNP
6	93554351	rs2037157	G	A	100	PASS	AC=3169;AF=0.632788;AN=5008;NS=2504;DP=14960;EAS_AF=0.8512;AMR_AF=0.732;AFR_AF=0.5106;EUR_AF=0.5358;SAS_AF=0.6022;AA=G|||;VT=SNP
6	93554533	rs79429805	G	T	100	PASS	AC=217;AF=0.0433307;AN=5008;NS=2504;DP=15111;EAS_AF=0.0377;AMR_AF=0.049;AFR_AF=0.0076;EUR_AF=0.0736;SAS_AF=0.0624;AA=G|||;VT=SNP
6	93554917	rs10944617	A	T	100	PASS	AC=908;AF=0.18131;AN=5008;NS=2504;DP=15071;EAS_AF=0.0417;AMR_AF=0.2161;AFR_AF=0.1051;EUR_AF=0.3181;SAS_AF=0.2628;AA=A|||;VT=SNP
6	93554977	rs6454913	A	G	100	PASS	AC=4257;AF=0.85004;AN=5008;NS=2504;DP=14988;EAS_AF=0.9841;AMR_AF=0.8862;AFR_AF=0.7685;EUR_AF=0.7952;SAS_AF=0.8528;AA=G|||;VT=SNP
6	93555154	rs80151566	T	C	100	PASS	AC=108;AF=0.0215655;AN=5008;NS=2504;DP=17639;EAS_AF=0.0764;AMR_AF=0.0058;AFR_AF=0.0015;EUR_AF=0.0189;SAS_AF=0.0061;AA=t|||;VT=SNP
6	93555459	rs10944618	T	C	100	PASS	AC=2190;AF=0.4373;AN=5008;NS=2504;DP=17784;EAS_AF=0.8095;AMR_AF=0.513;AFR_AF=0.3533;EUR_AF=0.2177;SAS_AF=0.3395;AA=T|||;VT=SNP
6	93555594	rs79604970	A	T	100	PASS	AC=507;AF=0.101238;AN=5008;NS=2504;DP=18958;EAS_AF=0.0159;AMR_AF=0.0951;AFR_AF=0.0212;EUR_AF=0.1789;SAS_AF=0.2219;AA=A|||;VT=SNP
6	93555694	rs1515794	C	T	100	PASS	AC=1750;AF=0.349441;AN=5008;NS=2504;DP=19150;EAS_AF=0.7411;AMR_AF=0.2795;AFR_AF=0.2958;EUR_AF=0.166;SAS_AF=0.2566;AA=C|||;VT=SNP
6	93555753	rs1515793	A	T	100	PASS	AC=2730;AF=0.545128;AN=5008;NS=2504;DP=19190;EAS_AF=0.7827;AMR_AF=0.4986;AFR_AF=0.4539;EUR_AF=0.4841;SAS_AF=0.5194;AA=T|||;VT=SNP
6	93555851	rs12199848	T	C	100	PASS	AC=909;AF=0.18151;AN=5008;NS=2504;DP=18895;EAS_AF=0.0417;AMR_AF=0.2161;AFR_AF=0.1051;EUR_AF=0.3181;SAS_AF=0.2638;AA=T|||;VT=SNP
6	93555888	rs12206164	A	G	100	PASS	AC=908;AF=0.18131;AN=5008;NS=2504;DP=18106;EAS_AF=0.0417;AMR_AF=0.2161;AFR_AF=0.1051;EUR_AF=0.3181;SAS_AF=0.2628;AA=A|||;VT=SNP
6	93555939	rs75959696	C	T	100	PASS	AC=92;AF=0.0183706;AN=5008;NS=2504;DP=19375;EAS_AF=0.0238;AMR_AF=0.0058;AFR_AF=0.0015;EUR_AF=0.0129;SAS_AF=0.0501;AA=C|||;VT=SNP
6	93555944	rs6909411	A	C	100	PASS	AC=994;AF=0.198482;AN=5008;NS=2504;DP=19361;EAS_AF=0.0565;AMR_AF=0.1484;AFR_AF=0.2557;EUR_AF=0.2406;SAS_AF=0.2597;AA=A|||;VT=SNP
6	93556066	rs6909753	C	T	100	PASS	AC=1089;AF=0.217452;AN=5008;NS=2504;DP=19928;EAS_AF=0.1329;AMR_AF=0.1542;AFR_AF=0.2579;EUR_AF=0.2604;SAS_AF=0.2505;AA=C|||;VT=SNP
6	93556079	rs1515792	C	G	100	PASS	AC=3170;AF=0.632987;AN=5008;NS=2504;DP=20210;EAS_AF=0.8512;AMR_AF=0.732;AFR_AF=0.5113;EUR_AF=0.5358;SAS_AF=0.6022;AA=G|||;VT=SNP
6	93556267	rs80135979	T	C	100	PASS	AC=108;AF=0.0215655;AN=5008;NS=2504;DP=18803;EAS_AF=0.0764;AMR_AF=0.0058;AFR_AF=0.0015;EUR_AF=0.0189;SAS_AF=0.0061;AA=T|||;VT=SNP
6	93556456	rs4235854	C	A	100	PASS	AC=2182;AF=0.435703;AN=5008;NS=2504;DP=18979;EAS_AF=0.8105;AMR_AF=0.513;AFR_AF=0.3457;EUR_AF=0.2177;SAS_AF=0.3405;AA=C|||;VT=SNP
6	93556648	rs6911118	G	C	100	PASS	AC=1442;AF=0.287939;AN=5008;NS=2504;DP=17568;EAS_AF=0.0575;AMR_AF=0.3127;AFR_AF=0.1467;EUR_AF=0.497;SAS_AF=0.4836;AA=G|||;VT=SNP
6	93556741	rs77713398	A	G	100	PASS	AC=507;AF=0.101238;AN=5008;NS=2504;DP=15808;EAS_AF=0.0159;AMR_AF=0.0951;AFR_AF=0.0212;EUR_AF=0.1789;SAS_AF=0.2219;AA=A|||;VT=SNP
6	93556913	rs9345283	G	A	100	PASS	AC=1984;AF=0.396166;AN=5008;NS=2504;DP=16470;EAS_AF=0.7857;AMR_AF=0.5029;AFR_AF=0.267;EUR_AF=0.2028;SAS_AF=0.2924;AA=G|||;VT=SNP
6	93557290	rs141829791	C	G	100	PASS	AC=39;AF=0.00778754;AN=5008;NS=2504;DP=16899;EAS_AF=0;AMR_AF=0.0086;AFR_AF=0.0008;EUR_AF=0.0169;SAS_AF=0.0153;AA=C|||;VT=SNP
6	93557338	rs9353945	T	C	100	PASS	AC=3633;AF=0.725439;AN=5008;NS=2504;DP=16536;EAS_AF=0.8671;AMR_AF=0.8256;AFR_AF=0.5;EUR_AF=0.7147;SAS_AF=0.8241;AA=T|||;VT=SNP
6	93557373	rs147496483	C	T	100	PASS	AC=16;AF=0.00319489;AN=5008;NS=2504;DP=16966;EAS_AF=0;AMR_AF=0.0029;AFR_AF=0.0015;EUR_AF=0.0109;SAS_AF=0.001;AA=C|||;VT=SNP
6	93557749	rs12195172	C	T	100	PASS	AC=1442;AF=0.287939;AN=5008;NS=2504;DP=16824;EAS_AF=0.0575;AMR_AF=0.3127;AFR_AF=0.1475;EUR_AF=0.496;SAS_AF=0.4836;AA=C|||;VT=SNP
6	93557841	rs149474423	T	C	100	PASS	AC=39;AF=0.00778754;AN=5008;NS=2504;DP=18828;EAS_AF=0;AMR_AF=0.0086;AFR_AF=0.0008;EUR_AF=0.0169;SAS_AF=0.0153;AA=T|||;VT=SNP
6	93558110	rs1554156	T	C	100	PASS	AC=3705;AF=0.739816;AN=5008;NS=2504;DP=18664;EAS_AF=0.8671;AMR_AF=0.8285;AFR_AF=0.553;EUR_AF=0.7147;SAS_AF=0.8241;AA=T|||;VT=SNP
6	93558148	rs72914939	C	G	100	PASS	AC=482;AF=0.096246;AN=5008;NS=2504;DP=18150;EAS_AF=0.004;AMR_AF=0.1311;AFR_AF=0.0144;EUR_AF=0.1859;SAS_AF=0.1851;AA=C|||;VT=SNP
6	93558194	rs1554155	A	G	100	PASS	AC=3705;AF=0.739816;AN=5008;NS=2504;DP=18195;EAS_AF=0.8671;AMR_AF=0.8285;AFR_AF=0.553;EUR_AF=0.7147;SAS_AF=0.8241;AA=G|||;VT=SNP
6	93558251	rs117874193	T	G	100	PASS	AC=24;AF=0.00479233;AN=5008;NS=2504;DP=18561;EAS_AF=0;AMR_AF=0.0014;AFR_AF=0;EUR_AF=0.0169;SAS_AF=0.0061;AA=T|||;VT=SNP
6	93558433	rs13207002	C	T	100	PASS	AC=129;AF=0.0257588;AN=5008;NS=2504;DP=19381;EAS_AF=0.001;AMR_AF=0.0331;AFR_AF=0.0038;EUR_AF=0.0934;SAS_AF=0.0061;AA=C|||;VT=SNP
6	93558544	rs12210304	A	G	100	PASS	AC=3705;AF=0.739816;AN=5008;NS=2504;DP=18589;EAS_AF=0.8671;AMR_AF=0.8285;AFR_AF=0.553;EUR_AF=0.7147;SAS_AF=0.8241;AA=G|||;VT=SNP
6	93558573	rs77211289	T	C	100	PASS	AC=92;AF=0.0183706;AN=5008;NS=2504;DP=18432;EAS_AF=0.0238;AMR_AF=0.0058;AFR_AF=0.0015;EUR_AF=0.0129;SAS_AF=0.0501;AA=T|||;VT=SNP
6	93558584	rs12196902	C	A	100	PASS	AC=3705;AF=0.739816;AN=5008;NS=2504;DP=18471;EAS_AF=0.8671;AMR_AF=0.8285;AFR_AF=0.553;EUR_AF=0.7147;SAS_AF=0.8241;AA=A|||;VT=SNP
6	93558770	rs1319822	A	C	100	PASS	AC=3705;AF=0.739816;AN=5008;NS=2504;DP=19187;EAS_AF=0.8671;AMR_AF=0.8285;AFR_AF=0.553;EUR_AF=0.7147;SAS_AF=0.8241;AA=C|||;VT=SNP
6	93558806	rs12210424	A	G	100	PASS	AC=1424;AF=0.284345;AN=5008;NS=2504;DP=18995;EAS_AF=0.0575;AMR_AF=0.3127;AFR_AF=0.1331;EUR_AF=0.497;SAS_AF=0.4836;AA=A|||;VT=SNP
6	93559152	rs77954818	C	T	100	PASS	AC=108;AF=0.0215655;AN=5008;NS=2504;DP=20043;EAS_AF=0.0764;AMR_AF=0.0058;AFR_AF=0.0015;EUR_AF=0.0189;SAS_AF=0.0061;AA=C|||;VT=SNP
6	93559278	rs1399951	T	G	100	PASS	AC=2191;AF=0.4375;AN=5008;NS=2504;DP=20039;EAS_AF=0.8095;AMR_AF=0.513;AFR_AF=0.3525;EUR_AF=0.2187;SAS_AF=0.3405;AA=T|||;VT=SNP
6	93559320	rs1399950	C	T	100	PASS	AC=2192;AF=0.4377;AN=5008;NS=2504;DP=20330;EAS_AF=0.8095;AMR_AF=0.513;AFR_AF=0.354;EUR_AF=0.2177;SAS_AF=0.3405;AA=C|||;VT=SNP
6	93559373	rs1399949	G	A	100	PASS	AC=3633;AF=0.725439;AN=5008;NS=2504;DP=20592;EAS_AF=0.8671;AMR_AF=0.8256;AFR_AF=0.5;EUR_AF=0.7147;SAS_AF=0.8241;AA=G|||;VT=SNP
6	93559375	rs1399948	G	A	100	PASS	AC=3705;AF=0.739816;AN=5008;NS=2504;DP=20571;EAS_AF=0.8671;AMR_AF=0.8285;AFR_AF=0.553;EUR_AF=0.7147;SAS_AF=0.8241;AA=G|||;VT=SNP
6	93559775	rs11964346	G	T	100	PASS	AC=1424;AF=0.284345;AN=5008;NS=2504;DP=21151;EAS_AF=0.0575;AMR_AF=0.3127;AFR_AF=0.1331;EUR_AF=0.497;SAS_AF=0.4836;AA=G|||;VT=SNP
6	93559883	rs1913828	T	C	100	PASS	AC=3705;AF=0.739816;AN=5008;NS=2504;DP=20139;EAS_AF=0.8671;AMR_AF=0.8285;AFR_AF=0.553;EUR_AF=0.7147;SAS_AF=0.8241;AA=C|||;VT=SNP
6	93560296	rs16870329	T	C	100	PASS	AC=439;AF=0.0876597;AN=5008;NS=2504;DP=14817;EAS_AF=0.0685;AMR_AF=0.232;AFR_AF=0.0575;EUR_AF=0.0517;SAS_AF=0.0828;AA=T|||;VT=SNP
6	93560747	rs9353946	G	C	100	PASS	AC=3705;AF=0.739816;AN=5008;NS=2504;DP=16270;EAS_AF=0.8671;AMR_AF=0.8285;AFR_AF=0.553;EUR_AF=0.7147;SAS_AF=0.8241;AA=C|||;VT=SNP
6	93560878	rs62416170	G	T	100	PASS	AC=380;AF=0.0758786;AN=5008;NS=2504;DP=16802;EAS_AF=0.0407;AMR_AF=0.049;AFR_AF=0.1672;EUR_AF=0.0616;SAS_AF=0.0225;AA=G|||;VT=SNP
6	93560991	rs10944619	T	C	100	PASS	AC=1497;AF=0.298922;AN=5008;NS=2504;DP=16840;EAS_AF=0.0575;AMR_AF=0.3156;AFR_AF=0.1868;EUR_AF=0.497;SAS_AF=0.4836;AA=T|||;VT=SNP
6	93561006	rs9359995	A	G	100	PASS	AC=4256;AF=0.84984;AN=5008;NS=2504;DP=17579;EAS_AF=0.9841;AMR_AF=0.8862;AFR_AF=0.7685;EUR_AF=0.7952;SAS_AF=0.8517;AA=G|||;VT=SNP
6	93561150	rs1040155	C	T	100	PASS	AC=3704;AF=0.739617;AN=5008;NS=2504;DP=18717;EAS_AF=0.8671;AMR_AF=0.8285;AFR_AF=0.5522;EUR_AF=0.7147;SAS_AF=0.8241;AA=C|||;VT=SNP
6	93561210	rs11961936	C	A	100	PASS	AC=891;AF=0.177915;AN=5008;NS=2504;DP=18299;EAS_AF=0.0417;AMR_AF=0.2176;AFR_AF=0.0923;EUR_AF=0.3181;SAS_AF=0.2618;AA=C|||;VT=SNP
6	93561324	rs72914953	C	T	100	PASS	AC=1498;AF=0.299121;AN=5008;NS=2504;DP=18901;EAS_AF=0.0565;AMR_AF=0.3156;AFR_AF=0.1876;EUR_AF=0.498;SAS_AF=0.4836;AA=C|||;VT=SNP
6	93561510	rs1399952	G	A	100	PASS	AC=289;AF=0.0577077;AN=5008;NS=2504;DP=18899;EAS_AF=0.0407;AMR_AF=0.0389;AFR_AF=0.1036;EUR_AF=0.0616;SAS_AF=0.0225;AA=G|||;VT=SNP
6	93561744	rs2325466	T	C	100	PASS	AC=4257;AF=0.85004;AN=5008;NS=2504;DP=18395;EAS_AF=0.9841;AMR_AF=0.8862;AFR_AF=0.7685;EUR_AF=0.7952;SAS_AF=0.8528;AA=C|||;VT=SNP
6	93561871	rs1606923	T	C	100	PASS	AC=3690;AF=0.736821;AN=5008;NS=2504;DP=17850;EAS_AF=0.8681;AMR_AF=0.8271;AFR_AF=0.5408;EUR_AF=0.7157;SAS_AF=0.8241;AA=t|||;VT=SNP
6	93561900	rs1606922	A	G	100	PASS	AC=3688;AF=0.736422;AN=5008;NS=2504;DP=18438;EAS_AF=0.8681;AMR_AF=0.8271;AFR_AF=0.5408;EUR_AF=0.7137;SAS_AF=0.8241;AA=G|||;VT=SNP
6	93562188	rs12194385	G	T	100	PASS	AC=891;AF=0.177915;AN=5008;NS=2504;DP=16518;EAS_AF=0.0417;AMR_AF=0.2176;AFR_AF=0.0923;EUR_AF=0.3181;SAS_AF=0.2618;AA=G|||;VT=SNP
6	93562197	rs12194281	C	T	100	PASS	AC=3688;AF=0.736422;AN=5008;NS=2504;DP=16539;EAS_AF=0.8671;AMR_AF=0.8271;AFR_AF=0.5408;EUR_AF=0.7147;SAS_AF=0.8241;AA=C|||;VT=SNP
6	93562235	rs12194329	C	A	100	PASS	AC=3687;AF=0.736222;AN=5008;NS=2504;DP=15569;EAS_AF=0.8671;AMR_AF=0.8256;AFR_AF=0.5408;EUR_AF=0.7147;SAS_AF=0.8241;AA=A|||;VT=SNP
6	93562246	rs12201409	T	G	100	PASS	AC=1425;AF=0.284545;AN=5008;NS=2504;DP=15534;EAS_AF=0.0575;AMR_AF=0.3127;AFR_AF=0.1339;EUR_AF=0.497;SAS_AF=0.4836;AA=T|||;VT=SNP
6	93562781	rs1018309	C	A	100	PASS	AC=1479;AF=0.295327;AN=5008;NS=2504;DP=6302;EAS_AF=0.0575;AMR_AF=0.3127;AFR_AF=0.1747;EUR_AF=0.497;SAS_AF=0.4836;AA=C|||;VT=SNP
6	93562872	rs1018308	T	C	100	PASS	AC=1426;AF=0.284744;AN=5008;NS=2504;DP=10491;EAS_AF=0.0575;AMR_AF=0.3127;AFR_AF=0.1346;EUR_AF=0.497;SAS_AF=0.4836;AA=T|||;VT=SNP
6	93562934	rs1546614	G	A	100	PASS	AC=3687;AF=0.736222;AN=5008;NS=2504;DP=10840;EAS_AF=0.8671;AMR_AF=0.8256;AFR_AF=0.5408;EUR_AF=0.7147;SAS_AF=0.8241;AA=A|||;VT=SNP
6	93562947	rs117177528	A	G	100	PASS	AC=42;AF=0.00838658;AN=5008;NS=2504;DP=10843;EAS_AF=0.001;AMR_AF=0.0072;AFR_AF=0;EUR_AF=0.0288;SAS_AF=0.0072;AA=A|||;VT=SNP
6	93562958	rs1546613	T	G	100	PASS	AC=3686;AF=0.736022;AN=5008;NS=2504;DP=10645;EAS_AF=0.8671;AMR_AF=0.8256;AFR_AF=0.5408;EUR_AF=0.7147;SAS_AF=0.8231;AA=T|||;VT=SNP
6	93563045	rs4298308	A	G	100	PASS	AC=2190;AF=0.4373;AN=5008;NS=2504;DP=11568;EAS_AF=0.8095;AMR_AF=0.513;AFR_AF=0.3525;EUR_AF=0.2177;SAS_AF=0.3405;AA=A|||;VT=SNP
6	93563154	rs4269341	C	T	100	PASS	AC=3676;AF=0.734026;AN=5008;NS=2504;DP=13418;EAS_AF=0.87;AMR_AF=0.8242;AFR_AF=0.531;EUR_AF=0.7147;SAS_AF=0.8241;AA=C|||;VT=SNP
6	93563201	rs144740086	T	C	100	PASS	AC=15;AF=0.00299521;AN=5008;NS=2504;DP=14270;EAS_AF=0;AMR_AF=0.0043;AFR_AF=0;EUR_AF=0.0119;SAS_AF=0;AA=T|||;VT=SNP
6	93563248	rs4599596	T	C	100	PASS	AC=3687;AF=0.736222;AN=5008;NS=2504;DP=14287;EAS_AF=0.8671;AMR_AF=0.8256;AFR_AF=0.5408;EUR_AF=0.7147;SAS_AF=0.8241;AA=C|||;VT=SNP
6	93563392	rs9345285	C	T	100	PASS	AC=3668;AF=0.732428;AN=5008;NS=2504;DP=13631;EAS_AF=0.8661;AMR_AF=0.8256;AFR_AF=0.5272;EUR_AF=0.7147;SAS_AF=0.8241;AA=c|||;VT=SNP
6	93563593	rs11968306	A	G	100	PASS	AC=1425;AF=0.284545;AN=5008;NS=2504;DP=14630;EAS_AF=0.0575;AMR_AF=0.3127;AFR_AF=0.1339;EUR_AF=0.497;SAS_AF=0.4836;AA=A|||;VT=SNP
6	93563662	rs9452146	A	T	100	PASS	AC=516;AF=0.103035;AN=5008;NS=2504;DP=15634;EAS_AF=0.0407;AMR_AF=0.0533;AFR_AF=0.2663;EUR_AF=0.0636;SAS_AF=0.0225;AA=A|||;VT=SNP
6	93563986	rs9345286	G	T	100	PASS	AC=4035;AF=0.805711;AN=5008;NS=2504;DP=16603;EAS_AF=0.9058;AMR_AF=0.8631;AFR_AF=0.7209;EUR_AF=0.7575;SAS_AF=0.8262;AA=G|||;VT=SNP
6	93564082	rs4707760	A	G	100	PASS	AC=2740;AF=0.547125;AN=5008;NS=2504;DP=17161;EAS_AF=0.8234;AMR_AF=0.6095;AFR_AF=0.4092;EUR_AF=0.3936;SAS_AF=0.5624;AA=A|||;VT=SNP
6	93564260	rs9294541	G	A	100	PASS	AC=4030;AF=0.804712;AN=5008;NS=2504;DP=15867;EAS_AF=0.9018;AMR_AF=0.8631;AFR_AF=0.7201;EUR_AF=0.7575;SAS_AF=0.8262;AA=G|||;VT=SNP
6	93564505	rs1515801	C	T	100	PASS	AC=4033;AF=0.805312;AN=5008;NS=2504;DP=14628;EAS_AF=0.9028;AMR_AF=0.8631;AFR_AF=0.7209;EUR_AF=0.7575;SAS_AF=0.8272;AA=T|||;VT=SNP
6	93564681	rs2875639	A	G	100	PASS	AC=852;AF=0.170128;AN=5008;NS=2504;DP=12114;EAS_AF=0.0417;AMR_AF=0.2017;AFR_AF=0.0991;EUR_AF=0.3012;SAS_AF=0.2413;AA=A|||;VT=SNP
6	93564696	rs1515800	G	A	100	PASS	AC=4032;AF=0.805112;AN=5008;NS=2504;DP=12110;EAS_AF=0.9028;AMR_AF=0.8631;AFR_AF=0.7209;EUR_AF=0.7575;SAS_AF=0.8262;AA=A|||;VT=SNP
6	93564782	rs2325467	C	G	100	PASS	AC=4033;AF=0.805312;AN=5008;NS=2504;DP=13340;EAS_AF=0.9028;AMR_AF=0.8631;AFR_AF=0.7209;EUR_AF=0.7575;SAS_AF=0.8272;AA=G|||;VT=SNP
6	93564814	rs2875640	C	T	100	PASS	AC=4033;AF=0.805312;AN=5008;NS=2504;DP=13309;EAS_AF=0.9028;AMR_AF=0.8631;AFR_AF=0.7209;EUR_AF=0.7575;SAS_AF=0.8272;AA=T|||;VT=SNP
6	93564986	rs2325468	A	T	100	PASS	AC=4032;AF=0.805112;AN=5008;NS=2504;DP=14513;EAS_AF=0.9028;AMR_AF=0.8631;AFR_AF=0.7209;EUR_AF=0.7575;SAS_AF=0.8262;AA=A|||;VT=SNP
6	93565013	rs6932111	C	T	100	PASS	AC=4032;AF=0.805112;AN=5008;NS=2504;DP=14096;EAS_AF=0.9028;AMR_AF=0.8631;AFR_AF=0.7209;EUR_AF=0.7575;SAS_AF=0.8262;AA=C|||;VT=SNP
6	93565154	rs7767505	A	G	100	PASS	AC=4026;AF=0.803914;AN=5008;NS=2504;DP=13590;EAS_AF=0.9018;AMR_AF=0.8617;AFR_AF=0.7209;EUR_AF=0.7535;SAS_AF=0.8262;AA=G|||;VT=SNP
6	93565186	rs7767912	G	C	100	PASS	AC=4032;AF=0.805112;AN=5008;NS=2504;DP=13092;EAS_AF=0.9028;AMR_AF=0.8631;AFR_AF=0.7209;EUR_AF=0.7575;SAS_AF=0.8262;AA=C|||;VT=SNP
6	93565366	rs7767962	C	G	100	PASS	AC=3983;AF=0.795327;AN=5008;NS=2504;DP=13755;EAS_AF=0.9028;AMR_AF=0.8617;AFR_AF=0.6861;EUR_AF=0.7555;SAS_AF=0.8262;AA=G|||;VT=SNP
6	93565661	rs185185011	A	G	100	PASS	AC=92;AF=0.0183706;AN=5008;NS=2504;DP=14033;EAS_AF=0.0238;AMR_AF=0.0058;AFR_AF=0.0015;EUR_AF=0.0129;SAS_AF=0.0501;AA=A|||;VT=SNP
6	93565685	rs7768441	C	G	100	PASS	AC=3983;AF=0.795327;AN=5008;NS=2504;DP=14471;EAS_AF=0.9028;AMR_AF=0.8617;AFR_AF=0.6861;EUR_AF=0.7555;SAS_AF=0.8262;AA=G|||;VT=SNP
6	93565749	rs9342338	T	C	100	PASS	AC=3985;AF=0.795727;AN=5008;NS=2504;DP=12822;EAS_AF=0.9028;AMR_AF=0.8617;AFR_AF=0.6876;EUR_AF=0.7555;SAS_AF=0.8262;AA=C|||;VT=SNP
6	93565750	rs9353947	G	A	100	PASS	AC=3985;AF=0.795727;AN=5008;NS=2504;DP=12855;EAS_AF=0.9028;AMR_AF=0.8617;AFR_AF=0.6876;EUR_AF=0.7555;SAS_AF=0.8262;AA=A|||;VT=SNP
6	93565821	rs9351333	C	G	100	PASS	AC=3984;AF=0.795527;AN=5008;NS=2504;DP=16002;EAS_AF=0.9028;AMR_AF=0.8617;AFR_AF=0.6868;EUR_AF=0.7555;SAS_AF=0.8262;AA=C|||;VT=SNP
6	93565839	rs78744928	G	A	100	PASS	AC=29;AF=0.00579073;AN=5008;NS=2504;DP=16679;EAS_AF=0;AMR_AF=0.0043;AFR_AF=0.0091;EUR_AF=0.0109;SAS_AF=0.0031;AA=A|||;VT=SNP
6	93565863	rs62416171	G	A	100	PASS	AC=412;AF=0.0822684;AN=5008;NS=2504;DP=16794;EAS_AF=0.0675;AMR_AF=0.2305;AFR_AF=0.0408;EUR_AF=0.0487;SAS_AF=0.0828;AA=G|||;VT=SNP
6	93566035	rs9294542	T	G	100	PASS	AC=3983;AF=0.795327;AN=5008;NS=2504;DP=18173;EAS_AF=0.9028;AMR_AF=0.8617;AFR_AF=0.6861;EUR_AF=0.7555;SAS_AF=0.8262;AA=G|||;VT=SNP
6	93566103	rs9294543	G	T	100	PASS	AC=2690;AF=0.537141;AN=5008;NS=2504;DP=18223;EAS_AF=0.8234;AMR_AF=0.611;AFR_AF=0.3714;EUR_AF=0.3926;SAS_AF=0.5624;AA=G|||;VT=SNP
6	93566127	rs9294544	G	A	100	PASS	AC=3981;AF=0.794928;AN=5008;NS=2504;DP=16941;EAS_AF=0.9028;AMR_AF=0.8602;AFR_AF=0.6853;EUR_AF=0.7555;SAS_AF=0.8262;AA=G|||;VT=SNP
6	93566212	rs9294546	A	G	100	PASS	AC=3984;AF=0.795527;AN=5008;NS=2504;DP=18834;EAS_AF=0.9038;AMR_AF=0.8617;AFR_AF=0.6861;EUR_AF=0.7555;SAS_AF=0.8262;AA=G|||;VT=SNP
6	93566214	rs9294547	T	C	100	PASS	AC=3984;AF=0.795527;AN=5008;NS=2504;DP=19013;EAS_AF=0.9038;AMR_AF=0.8617;AFR_AF=0.6861;EUR_AF=0.7555;SAS_AF=0.8262;AA=T|||;VT=SNP
6	93566361	rs9294548	G	A	100	PASS	AC=3983;AF=0.795327;AN=5008;NS=2504;DP=17276;EAS_AF=0.9028;AMR_AF=0.8617;AFR_AF=0.6861;EUR_AF=0.7555;SAS_AF=0.8262;AA=A|||;VT=SNP
6	93566438	rs9294549	T	C	100	PASS	AC=3980;AF=0.794728;AN=5008;NS=2504;DP=17583;EAS_AF=0.9028;AMR_AF=0.8602;AFR_AF=0.6861;EUR_AF=0.7535;SAS_AF=0.8262;AA=T|||;VT=SNP
6	93566519	rs4363006	A	T	100	PASS	AC=3983;AF=0.795327;AN=5008;NS=2504;DP=18646;EAS_AF=0.9028;AMR_AF=0.8617;AFR_AF=0.6861;EUR_AF=0.7555;SAS_AF=0.8262;AA=T|||;VT=SNP
6	93566684	rs4560613	C	T	100	PASS	AC=3983;AF=0.795327;AN=5008;NS=2504;DP=18950;EAS_AF=0.9028;AMR_AF=0.8617;AFR_AF=0.6861;EUR_AF=0.7555;SAS_AF=0.8262;AA=T|||;VT=SNP
6	93566780	rs141694376	C	T	100	PASS	AC=25;AF=0.00499201;AN=5008;NS=2504;DP=18202;EAS_AF=0;AMR_AF=0.0072;AFR_AF=0;EUR_AF=0.0189;SAS_AF=0.001;AA=C|||;VT=SNP
6	93567213	rs4509090	C	T	100	PASS	AC=3983;AF=0.795327;AN=5008;NS=2504;DP=19622;EAS_AF=0.9028;AMR_AF=0.8617;AFR_AF=0.6861;EUR_AF=0.7555;SAS_AF=0.8262;AA=C|||;VT=SNP
6	93567262	rs4288173	G	A	100	PASS	AC=3985;AF=0.795727;AN=5008;NS=2504;DP=17115;EAS_AF=0.9028;AMR_AF=0.8617;AFR_AF=0.6876;EUR_AF=0.7555;SAS_AF=0.8262;AA=A|||;VT=SNP
6	93567320	rs2138338	A	G	100	PASS	AC=3983;AF=0.795327;AN=5008;NS=2504;DP=16504;EAS_AF=0.9028;AMR_AF=0.8617;AFR_AF=0.6861;EUR_AF=0.7555;SAS_AF=0.8262;AA=G|||;VT=SNP
6	93567452	rs1829010	T	C	100	PASS	AC=3982;AF=0.795128;AN=5008;NS=2504;DP=18294;EAS_AF=0.9028;AMR_AF=0.8617;AFR_AF=0.6861;EUR_AF=0.7545;SAS_AF=0.8262;AA=T|||;VT=SNP
6	93567478	rs113109178	A	G	100	PASS	AC=510;AF=0.101837;AN=5008;NS=2504;DP=18272;EAS_AF=0.0159;AMR_AF=0.0965;AFR_AF=0.0212;EUR_AF=0.1799;SAS_AF=0.2229;AA=A|||;VT=SNP
6	93567646	rs117545193	A	C	100	PASS	AC=119;AF=0.023762;AN=5008;NS=2504;DP=19830;EAS_AF=0.0794;AMR_AF=0.0159;AFR_AF=0.0015;EUR_AF=0.0189;SAS_AF=0.0072;AA=A|||;VT=SNP
6	93567742	rs2138339	T	C	100	PASS	AC=4023;AF=0.803315;AN=5008;NS=2504;DP=17786;EAS_AF=0.9018;AMR_AF=0.8646;AFR_AF=0.7005;EUR_AF=0.7545;SAS_AF=0.8476;AA=C|||;VT=SNP
6	93567779	rs62416190	T	C	100	PASS	AC=475;AF=0.0948482;AN=5008;NS=2504;DP=18490;EAS_AF=0.0615;AMR_AF=0.0504;AFR_AF=0.171;EUR_AF=0.0736;SAS_AF=0.0798;AA=T|||;VT=SNP
6	93568052	rs9363005	T	C	100	PASS	AC=2297;AF=0.458666;AN=5008;NS=2504;DP=20636;EAS_AF=0.876;AMR_AF=0.5259;AFR_AF=0.3828;EUR_AF=0.2266;SAS_AF=0.3221;AA=t|||;VT=SNP
6	93568083	rs9353948	A	G	100	PASS	AC=2242;AF=0.447684;AN=5008;NS=2504;DP=19813;EAS_AF=0.874;AMR_AF=0.5231;AFR_AF=0.3442;EUR_AF=0.2276;SAS_AF=0.3211;AA=A|||;VT=SNP
6	93568141	rs9445032	T	C	100	PASS	AC=868;AF=0.173323;AN=5008;NS=2504;DP=18799;EAS_AF=0.0446;AMR_AF=0.2147;AFR_AF=0.0522;EUR_AF=0.3678;SAS_AF=0.2403;AA=T|||;VT=SNP
6	93568246	rs1850016	C	A	100	PASS	AC=1815;AF=0.36242;AN=5008;NS=2504;DP=17828;EAS_AF=0.124;AMR_AF=0.4092;AFR_AF=0.5439;EUR_AF=0.33;SAS_AF=0.363;AA=A|||;VT=SNP
6	93568349	rs9363006	C	T	100	PASS	AC=2562;AF=0.511581;AN=5008;NS=2504;DP=18368;EAS_AF=0.8562;AMR_AF=0.4712;AFR_AF=0.3548;EUR_AF=0.4642;SAS_AF=0.4458;AA=C|||;VT=SNP
6	93568351	rs9353949	C	G	100	PASS	AC=2577;AF=0.514577;AN=5008;NS=2504;DP=18388;EAS_AF=0.8562;AMR_AF=0.4741;AFR_AF=0.3548;EUR_AF=0.4771;SAS_AF=0.4458;AA=C|||;VT=SNP
6	93568486	rs9363007	G	A	100	PASS	AC=2326;AF=0.464457;AN=5008;NS=2504;DP=17398;EAS_AF=0.8611;AMR_AF=0.4726;AFR_AF=0.1611;EUR_AF=0.4781;SAS_AF=0.4458;AA=A|||;VT=SNP
6	93568527	rs17686649	C	T	100	PASS	AC=708;AF=0.141374;AN=5008;NS=2504;DP=15942;EAS_AF=0.0377;AMR_AF=0.1052;AFR_AF=0.0681;EUR_AF=0.2237;SAS_AF=0.2883;AA=C|||;VT=SNP
6	93568858	rs9345288	A	G	100	PASS	AC=2334;AF=0.466054;AN=5008;NS=2504;DP=15970;EAS_AF=0.9018;AMR_AF=0.4798;AFR_AF=0.115;EUR_AF=0.498;SAS_AF=0.4489;AA=G|||;VT=SNP
6	93568929	rs9359996	C	T	100	PASS	AC=3035;AF=0.60603;AN=5008;NS=2504;DP=14972;EAS_AF=0.9137;AMR_AF=0.5807;AFR_AF=0.2632;EUR_AF=0.6899;SAS_AF=0.684;AA=T|||;VT=SNP
6	93568960	rs9353950	T	C	100	PASS	AC=2341;AF=0.467452;AN=5008;NS=2504;DP=15465;EAS_AF=0.9018;AMR_AF=0.4798;AFR_AF=0.115;EUR_AF=0.498;SAS_AF=0.456;AA=C|||;VT=SNP
6	93568995	rs16870350	G	A	100	PASS	AC=108;AF=0.0215655;AN=5008;NS=2504;DP=15298;EAS_AF=0.0784;AMR_AF=0.0173;AFR_AF=0;EUR_AF=0.0149;SAS_AF=0.002;AA=G|||;VT=SNP
6	93569086	rs73523873	C	T	100	PASS	AC=579;AF=0.115615;AN=5008;NS=2504;DP=10768;EAS_AF=0.0119;AMR_AF=0.0937;AFR_AF=0.0628;EUR_AF=0.1918;SAS_AF=0.2311;AA=C|||;VT=SNP
6	93569141	rs9353951	C	A	100	PASS	AC=3018;AF=0.602636;AN=5008;NS=2504;DP=15986;EAS_AF=0.9008;AMR_AF=0.5807;AFR_AF=0.2632;EUR_AF=0.6899;SAS_AF=0.68;AA=A|||;VT=SNP
6	93569180	rs17686747	G	A	100	PASS	AC=578;AF=0.115415;AN=5008;NS=2504;DP=16258;EAS_AF=0.0119;AMR_AF=0.0937;AFR_AF=0.062;EUR_AF=0.1918;SAS_AF=0.2311;AA=G|||;VT=SNP
6	93570222	rs1515782	G	A	100	PASS	AC=4125;AF=0.823682;AN=5008;NS=2504;DP=18087;EAS_AF=0.9722;AMR_AF=0.8631;AFR_AF=0.7436;EUR_AF=0.7704;SAS_AF=0.8057;AA=A|||;VT=SNP
6	93570326	rs59972925	T	C	100	PASS	AC=274;AF=0.0547125;AN=5008;NS=2504;DP=16301;EAS_AF=0;AMR_AF=0.0245;AFR_AF=0.1778;EUR_AF=0.0179;SAS_AF=0.0041;AA=T|||;VT=SNP
6	93570375	rs17686790	A	C	100	PASS	AC=524;AF=0.104633;AN=5008;NS=2504;DP=15308;EAS_AF=0.0119;AMR_AF=0.0922;AFR_AF=0.0212;EUR_AF=0.1918;SAS_AF=0.2321;AA=A|||;VT=SNP
6	93570432	rs981156	C	T	100	PASS	AC=3999;AF=0.798522;AN=5008;NS=2504;DP=16027;EAS_AF=0.9464;AMR_AF=0.8516;AFR_AF=0.7405;EUR_AF=0.7376;SAS_AF=0.7495;AA=T|||;VT=SNP
6	93570574	rs9445033	A	T	100	PASS	AC=3018;AF=0.602636;AN=5008;NS=2504;DP=16767;EAS_AF=0.9008;AMR_AF=0.5793;AFR_AF=0.2632;EUR_AF=0.6889;SAS_AF=0.682;AA=T|||;VT=SNP
6	93570660	rs9452147	A	G	100	PASS	AC=2214;AF=0.442093;AN=5008;NS=2504;DP=14333;EAS_AF=0.8105;AMR_AF=0.464;AFR_AF=0.1157;EUR_AF=0.4821;SAS_AF=0.4468;AA=A|||;VT=SNP
6	93570831	rs73523885	T	C	100	PASS	AC=578;AF=0.115415;AN=5008;NS=2504;DP=13116;EAS_AF=0.0119;AMR_AF=0.0937;AFR_AF=0.062;EUR_AF=0.1918;SAS_AF=0.2311;AA=T|||;VT=SNP
6	93571314	rs9351334	T	C	100	PASS	AC=2422;AF=0.483626;AN=5008;NS=2504;DP=13720;EAS_AF=0.8889;AMR_AF=0.4841;AFR_AF=0.1891;EUR_AF=0.497;SAS_AF=0.4499;AA=C|||;VT=SNP
6	93571405	rs140230009	C	T	100	PASS	AC=175;AF=0.0349441;AN=5008;NS=2504;DP=12609;EAS_AF=0.002;AMR_AF=0.0548;AFR_AF=0.0242;EUR_AF=0.0944;SAS_AF=0.0082;AA=c|||;VT=SNP
6	93571508	rs9359998	A	C	100	PASS	AC=2326;AF=0.464457;AN=5008;NS=2504;DP=11339;EAS_AF=0.8889;AMR_AF=0.4798;AFR_AF=0.1172;EUR_AF=0.497;SAS_AF=0.4519;AA=A|||;VT=SNP
6	93571654	rs9351335	G	A	100	PASS	AC=2322;AF=0.463658;AN=5008;NS=2504;DP=16008;EAS_AF=0.8889;AMR_AF=0.4798;AFR_AF=0.1157;EUR_AF=0.497;SAS_AF=0.4499;AA=A|||;VT=SNP
6	93571939	rs73758316	C	A	100	PASS	AC=615;AF=0.122804;AN=5008;NS=2504;DP=14853;EAS_AF=0;AMR_AF=0.0418;AFR_AF=0.4266;EUR_AF=0.0179;SAS_AF=0.0041;AA=C|||;VT=SNP
6	93571986	rs10806463	T	A	100	PASS	AC=1279;AF=0.255391;AN=5008;NS=2504;DP=15865;EAS_AF=0.7302;AMR_AF=0.2464;AFR_AF=0.0182;EUR_AF=0.1262;SAS_AF=0.226;AA=T|||;VT=SNP
6	93572081	rs10455542	C	T	100	PASS	AC=3017;AF=0.602436;AN=5008;NS=2504;DP=15596;EAS_AF=0.9008;AMR_AF=0.5793;AFR_AF=0.2632;EUR_AF=0.6889;SAS_AF=0.681;AA=T|||;VT=SNP
6	93572173	rs10455543	T	C	100	PASS	AC=2216;AF=0.442492;AN=5008;NS=2504;DP=15309;EAS_AF=0.8115;AMR_AF=0.464;AFR_AF=0.1157;EUR_AF=0.4821;SAS_AF=0.4479;AA=T|||;VT=SNP
6	93572356	rs10455544	A	G	100	PASS	AC=2322;AF=0.463658;AN=5008;NS=2504;DP=16170;EAS_AF=0.8889;AMR_AF=0.4798;AFR_AF=0.1157;EUR_AF=0.497;SAS_AF=0.4499;AA=G|||;VT=SNP
6	93572569	rs1515783	G	A	100	PASS	AC=2322;AF=0.463658;AN=5008;NS=2504;DP=18338;EAS_AF=0.8889;AMR_AF=0.4798;AFR_AF=0.1157;EUR_AF=0.497;SAS_AF=0.4499;AA=A|||;VT=SNP
6	93572579	rs1515784	G	A	100	PASS	AC=2323;AF=0.463858;AN=5008;NS=2504;DP=18176;EAS_AF=0.8889;AMR_AF=0.4798;AFR_AF=0.1165;EUR_AF=0.497;SAS_AF=0.4499;AA=G|||;VT=SNP
6	93573240	rs17738088	C	A	100	PASS	AC=523;AF=0.104433;AN=5008;NS=2504;DP=14301;EAS_AF=0.0119;AMR_AF=0.0922;AFR_AF=0.0212;EUR_AF=0.1918;SAS_AF=0.2311;AA=C|||;VT=SNP
6	93573416	rs10944620	C	T	100	PASS	AC=2322;AF=0.463658;AN=5008;NS=2504;DP=12752;EAS_AF=0.8889;AMR_AF=0.4798;AFR_AF=0.1157;EUR_AF=0.497;SAS_AF=0.4499;AA=C|||;VT=SNP
6	93573614	rs10944621	T	C	100	PASS	AC=2322;AF=0.463658;AN=5008;NS=2504;DP=16172;EAS_AF=0.8889;AMR_AF=0.4798;AFR_AF=0.1157;EUR_AF=0.497;SAS_AF=0.4499;AA=T|||;VT=SNP
6	93573896	rs9294550	T	C	100	PASS	AC=2322;AF=0.463658;AN=5008;NS=2504;DP=18558;EAS_AF=0.8889;AMR_AF=0.4798;AFR_AF=0.1157;EUR_AF=0.497;SAS_AF=0.4499;AA=T|||;VT=SNP
6	93574053	rs56131153	G	A	100	PASS	AC=522;AF=0.104233;AN=5008;NS=2504;DP=18366;EAS_AF=0.0119;AMR_AF=0.0922;AFR_AF=0.0197;EUR_AF=0.1928;SAS_AF=0.2311;AA=G|||;VT=SNP
6	93574113	rs10485365	T	A	100	PASS	AC=575;AF=0.114816;AN=5008;NS=2504;DP=18438;EAS_AF=0.0119;AMR_AF=0.0937;AFR_AF=0.0613;EUR_AF=0.1918;SAS_AF=0.229;AA=T|||;VT=SNP
6	93574269	rs9363008	C	T	100	PASS	AC=2217;AF=0.442692;AN=5008;NS=2504;DP=18437;EAS_AF=0.8105;AMR_AF=0.464;AFR_AF=0.1157;EUR_AF=0.4841;SAS_AF=0.4479;AA=C|||;VT=SNP
6	93574273	rs76453189	A	G	100	PASS	AC=367;AF=0.0732827;AN=5008;NS=2504;DP=18480;EAS_AF=0.0456;AMR_AF=0.2305;AFR_AF=0.0507;EUR_AF=0.0308;SAS_AF=0.0644;AA=A|||;VT=SNP
6	93574696	rs9345289	A	G	100	PASS	AC=3017;AF=0.602436;AN=5008;NS=2504;DP=17698;EAS_AF=0.9008;AMR_AF=0.5793;AFR_AF=0.2632;EUR_AF=0.6889;SAS_AF=0.681;AA=G|||;VT=SNP
6	93574953	rs4707761	C	T	100	PASS	AC=2322;AF=0.463658;AN=5008;NS=2504;DP=18764;EAS_AF=0.8889;AMR_AF=0.4798;AFR_AF=0.1157;EUR_AF=0.497;SAS_AF=0.4499;AA=C|||;VT=SNP
6	93575149	rs4707762	C	T	100	PASS	AC=2261;AF=0.451478;AN=5008;NS=2504;DP=17151;EAS_AF=0.8105;AMR_AF=0.4683;AFR_AF=0.1467;EUR_AF=0.4841;SAS_AF=0.4479;AA=c|||;VT=SNP
6	93575330	rs874423	C	T	100	PASS	AC=3096;AF=0.618211;AN=5008;NS=2504;DP=18244;EAS_AF=0.9008;AMR_AF=0.585;AFR_AF=0.32;EUR_AF=0.6889;SAS_AF=0.681;AA=T|||;VT=SNP
6	93575781	rs9345290	C	T	100	PASS	AC=2262;AF=0.451677;AN=5008;NS=2504;DP=16932;EAS_AF=0.8105;AMR_AF=0.4683;AFR_AF=0.1475;EUR_AF=0.4841;SAS_AF=0.4479;AA=C|||;VT=SNP
6	93575969	rs60938011	C	T	100	PASS	AC=105;AF=0.0209665;AN=5008;NS=2504;DP=17252;EAS_AF=0.0784;AMR_AF=0.0159;AFR_AF=0;EUR_AF=0.0129;SAS_AF=0.002;AA=C|||;VT=SNP
6	93576022	rs1810303	C	T	100	PASS	AC=589;AF=0.117612;AN=5008;NS=2504;DP=17282;EAS_AF=0.0119;AMR_AF=0.0937;AFR_AF=0.0703;EUR_AF=0.1918;SAS_AF=0.2311;AA=C|||;VT=SNP
6	93576050	rs76282783	C	A	100	PASS	AC=53;AF=0.0105831;AN=5008;NS=2504;DP=17542;EAS_AF=0;AMR_AF=0.0072;AFR_AF=0.0008;EUR_AF=0.0417;SAS_AF=0.0051;AA=C|||;VT=SNP
6	93576077	rs9345291	C	T	100	PASS	AC=2367;AF=0.472644;AN=5008;NS=2504;DP=16987;EAS_AF=0.8889;AMR_AF=0.4841;AFR_AF=0.1475;EUR_AF=0.497;SAS_AF=0.4499;AA=C|||;VT=SNP
6	93576083	rs16870356	C	T	100	PASS	AC=769;AF=0.153554;AN=5008;NS=2504;DP=16729;EAS_AF=0;AMR_AF=0.0432;AFR_AF=0.5424;EUR_AF=0.0179;SAS_AF=0.0041;AA=C|||;VT=SNP
6	93576577	rs9353952	T	A	100	PASS	AC=3096;AF=0.618211;AN=5008;NS=2504;DP=17736;EAS_AF=0.9008;AMR_AF=0.585;AFR_AF=0.32;EUR_AF=0.6889;SAS_AF=0.681;AA=A|||;VT=SNP
6	93576721	rs17526893	C	G	100	PASS	AC=593;AF=0.118411;AN=5008;NS=2504;DP=15459;EAS_AF=0.0119;AMR_AF=0.0937;AFR_AF=0.0734;EUR_AF=0.1918;SAS_AF=0.2311;AA=C|||;VT=SNP
6	93577248	rs17526948	T	G	100	PASS	AC=526;AF=0.105032;AN=5008;NS=2504;DP=16507;EAS_AF=0.0119;AMR_AF=0.0922;AFR_AF=0.0234;EUR_AF=0.1918;SAS_AF=0.2311;AA=T|||;VT=SNP
6	93577417	rs1515790	T	A	100	PASS	AC=2368;AF=0.472843;AN=5008;NS=2504;DP=16548;EAS_AF=0.8889;AMR_AF=0.4841;AFR_AF=0.1475;EUR_AF=0.498;SAS_AF=0.4499;AA=T|||;VT=SNP
6	93577470	rs10485366	T	A	100	PASS	AC=1281;AF=0.255791;AN=5008;NS=2504;DP=15925;EAS_AF=0.7302;AMR_AF=0.2464;AFR_AF=0.0182;EUR_AF=0.1282;SAS_AF=0.226;AA=T|||;VT=SNP
6	93577492	rs9445034	G	A	100	PASS	AC=2370;AF=0.473243;AN=5008;NS=2504;DP=15451;EAS_AF=0.8889;AMR_AF=0.4841;AFR_AF=0.149;EUR_AF=0.498;SAS_AF=0.4499;AA=A|||;VT=SNP
```
