## Supplementary material for "Characterization of shared and ancestry-specific signals driving complex traits using multi-ancestry fine-mapping": mesusieoutput

```
                 eur          afr      eur_afr
   [1,] 0.0003853078 0.0002384227 1.720241e-04
   [2,] 0.0002187251 0.0002021016 6.393224e-05
   [3,] 0.0002187498 0.0002021016 6.394755e-05
   [4,] 0.0002222100 0.0002038575 6.611416e-05
   [5,] 0.0002187620 0.0002037021 6.461653e-05
   [6,] 0.0001491673 0.0001763175 4.346089e-05
   [7,] 0.0002182281 0.0002052463 6.473655e-05
   [8,] 0.0001867396 0.0002836684 4.632931e-05
   [9,] 0.0001714671 0.0002185934 5.287489e-05
  [10,] 0.0001889745 0.0002788096 4.626846e-05
  [11,] 0.0001822454 0.0004036187 6.073440e-05
  [12,] 0.0002229046 0.0002016276 6.512211e-05
  [13,] 0.0003383642 0.0002274725 1.216494e-04
  [14,] 0.0003094429 0.0002287745 6.402924e-05
  [15,] 0.0003427997 0.0002266980 1.212480e-04
  [16,] 0.0001931579 0.0001819772 4.589857e-05
  [17,] 0.0002009106 0.0002252402 4.408709e-05
  [18,] 0.0002985950 0.0002339987 6.214872e-05
  [19,] 0.0002113539 0.0002413127 7.375143e-05
  [20,] 0.0002227915 0.0002029209 6.594754e-05
  [21,] 0.0001938729 0.0006676120 6.944898e-05
  [22,] 0.0003517441 0.0002367773 1.499126e-04
  [23,] 0.0003191286 0.0002308018 6.441075e-05
  [24,] 0.0002221065 0.0002019360 6.517227e-05
  [25,] 0.0001906639 0.0001930508 4.413742e-05
  [26,] 0.0001684555 0.0002322705 4.957248e-05
  [27,] 0.0001723341 0.0002186932 5.258721e-05
  [28,] 0.0001755849 0.0002295587 6.705146e-05
  [29,] 0.0003209688 0.0002351391 1.294502e-04
  [30,] 0.0002318393 0.0002248866 5.326735e-05
  [31,] 0.0002215017 0.0002048523 6.609249e-05
  [32,] 0.0002127888 0.0002409871 7.444157e-05
  [33,] 0.0003342944 0.0002343691 1.385979e-04
  [34,] 0.0001698311 0.0002217670 4.923315e-05
  [35,] 0.0003229832 0.0002270934 1.149307e-04
  [36,] 0.0001526432 0.0001893388 4.818720e-05
  [37,] 0.0001722074 0.0002243010 4.929241e-05
  [38,] 0.0001708769 0.0002250822 4.913231e-05
  [39,] 0.0001715624 0.0002280051 4.904515e-05
  [40,] 0.0001770989 0.0002183591 5.391097e-05
  [41,] 0.0001537930 0.0001832269 4.732856e-05
  [42,] 0.0001732417 0.0002180535 5.402145e-05
  [43,] 0.0002211157 0.0002071594 6.677651e-05
  [44,] 0.0002870542 0.0001896076 7.615359e-05
  [45,] 0.0002728329 0.0001911564 7.107834e-05
  [46,] 0.0001660177 0.0002236409 4.886385e-05
  [47,] 0.0001673974 0.0002403285 4.852499e-05
  [48,] 0.0003543799 0.0002429419 1.634190e-04
  [49,] 0.0001884694 0.0002496467 4.672355e-05
  [50,] 0.0001656539 0.0002234105 4.888519e-05
  [51,] 0.0001654546 0.0002226418 4.889733e-05
  [52,] 0.0001649947 0.0002223221 4.895156e-05
  [53,] 0.0002530306 0.0001911230 6.653972e-05
  [54,] 0.0001654359 0.0002239716 4.885507e-05
  [55,] 0.0001676454 0.0002239716 4.899042e-05
  [56,] 0.0001668269 0.0002232600 4.896528e-05
  [57,] 0.0001568197 0.0001804678 4.322142e-05
  [58,] 0.0001661217 0.0002263908 4.883856e-05
  [59,] 0.0001920586 0.0002508578 4.683131e-05
  [60,] 0.0001945238 0.0002914000 4.990555e-05
  [61,] 0.0003525145 0.0002446480 1.649446e-04
  [62,] 0.0001808470 0.0002220164 5.874249e-05
  [63,] 0.0001534756 0.0001902965 4.892740e-05
  [64,] 0.0001687309 0.0002050526 5.608305e-05
  [65,] 0.0001588141 0.0001765187 4.385292e-05
  [66,] 0.0001645770 0.0001949786 5.595842e-05
  [67,] 0.0002093031 0.0002546382 4.758942e-05
  [68,] 0.0002934392 0.0001895322 7.611214e-05
  [69,] 0.0002038788 0.0002493627 4.745011e-05
  [70,] 0.0006655249 0.0001886427 1.523958e-04
  [71,] 0.0001650620 0.0002238241 4.884370e-05
  [72,] 0.0001651442 0.0002266365 4.879077e-05
  [73,] 0.0001775358 0.0002218343 5.686209e-05
  [74,] 0.0002009701 0.0002488306 4.733964e-05
  [75,] 0.0002007514 0.0002815563 4.877009e-05
  [76,] 0.0001657079 0.0002233096 4.889252e-05
  [77,] 0.0001670421 0.0002240594 4.894456e-05
  [78,] 0.0002236636 0.0002099116 6.953190e-05
  [79,] 0.0001574376 0.0001888820 5.070795e-05
  [80,] 0.0002466890 0.0002388592 7.554784e-05
  [81,] 0.0001639795 0.0002261484 4.890446e-05
  [82,] 0.0001586806 0.0001748200 4.460148e-05
  [83,] 0.0001750290 0.0001955401 5.934230e-05
  [84,] 0.0002805535 0.0001915070 6.939705e-05
  [85,] 0.0001634018 0.0001985777 5.528693e-05
  [86,] 0.0002368710 0.0002452356 8.584896e-05
  [87,] 0.0001719519 0.0001977173 5.889573e-05
  [88,] 0.0002695245 0.0001912412 6.950303e-05
  [89,] 0.0002032535 0.0002488343 6.113583e-05
  [90,] 0.0001592929 0.0002203331 4.992780e-05
  [91,] 0.0001644259 0.0002207082 4.957509e-05
  [92,] 0.0001652909 0.0002206500 4.967303e-05
  [93,] 0.0001963404 0.0002769113 1.072531e-04
  [94,] 0.0001650338 0.0002193187 5.091498e-05
  [95,] 0.0003079641 0.0002376321 1.274251e-04
  [96,] 0.0001872422 0.0002176951 5.781827e-05
  [97,] 0.0001872113 0.0002196958 5.781289e-05
  [98,] 0.0001663392 0.0002045222 4.325606e-05
  [99,] 0.0002666889 0.0001918901 6.606385e-05
 [100,] 0.0001946376 0.0002510093 9.567776e-05
 [101,] 0.0001652043 0.0002195009 5.098456e-05
 [102,] 0.0001970040 0.0003180936 1.240758e-04
 [103,] 0.0002681278 0.0001914096 6.802594e-05
 [104,] 0.0001629753 0.0002380030 4.900669e-05
 [105,] 0.0001617519 0.0002388404 4.908199e-05
 [106,] 0.0002004239 0.0004300128 9.108441e-05
 [107,] 0.0001571337 0.0001779995 4.381104e-05
 [108,] 0.0002703322 0.0001914184 6.807692e-05
 [109,] 0.0001997544 0.0003855448 8.571549e-05
 [110,] 0.0003433309 0.0002369822 1.437133e-04
 [111,] 0.0002652360 0.0001914817 6.769583e-05
 [112,] 0.0001634379 0.0002422164 4.897081e-05
 [113,] 0.0002739633 0.0001913309 7.279059e-05
 [114,] 0.0001990041 0.0002540961 6.564474e-05
 [115,] 0.0002227003 0.0002404952 6.283057e-05
 [116,] 0.0002448362 0.0002701034 4.980832e-05
 [117,] 0.0002203935 0.0003974557 1.783072e-04
 [118,] 0.0009208247 0.0002098980 9.998591e-05
 [119,] 0.0002053459 0.0003147532 1.125455e-04
 [120,] 0.0006146170 0.0001777535 1.174970e-04
 [121,] 0.0006130151 0.0001777824 1.171298e-04
 [122,] 0.0002356861 0.0002021053 6.601426e-05
 [123,] 0.0002231346 0.0017532036 8.220487e-04
 [124,] 0.0003090972 0.0002791331 5.355727e-05
 [125,] 0.0002244581 0.0003204764 1.452859e-04
 [126,] 0.0002345214 0.0002200472 6.671753e-05
 [127,] 0.0002304887 0.0003702082 1.728232e-04
 [128,] 0.0002287764 0.0020873784 1.009210e-03
 [129,] 0.0003896153 0.0001800347 1.023123e-04
 [130,] 0.0002924534 0.0002865539 5.203529e-05
 [131,] 0.0002099954 0.0005336973 2.300809e-04
 [132,] 0.0003890641 0.0001765027 8.632381e-05
 [133,] 0.0002054217 0.0002029987 5.445513e-05
 [134,] 0.0002363299 0.0022214455 1.111281e-03
 [135,] 0.0003896581 0.0001785921 9.778860e-05
 [136,] 0.0005546517 0.0001812113 1.121547e-04
 [137,] 0.0002057835 0.0002623321 6.186623e-05
 [138,] 0.0002027191 0.0002033890 5.523036e-05
 [139,] 0.0002035779 0.0002535369 6.173145e-05
 [140,] 0.0002057937 0.0002131702 5.584933e-05
 [141,] 0.0004616203 0.0002728504 6.431111e-05
 [142,] 0.0004042372 0.0001750324 1.045108e-04
 [143,] 0.0001900177 0.0006561071 2.643122e-04
 [144,] 0.0001897187 0.0029502428 1.201098e-03
 [145,] 0.0004162127 0.0002742713 6.113271e-05
 [146,] 0.0004065586 0.0002201013 1.198037e-04
 [147,] 0.0003467476 0.0003797908 3.519360e-04
 [148,] 0.0001560337 0.0001897732 4.755944e-05
 [149,] 0.0003059036 0.0002392228 1.595417e-04
 [150,] 0.0003393651 0.0004040495 3.705107e-04
 [151,] 0.0001913797 0.0030017401 1.240671e-03
 [152,] 0.0007817226 0.0002437736 3.947225e-04
 [153,] 0.0001984495 0.0027377870 1.192725e-03
 [154,] 0.0003422149 0.0004345201 4.133843e-04
 [155,] 0.0004416510 0.0002205698 1.405822e-04
 [156,] 0.0001546933 0.0001857725 4.575713e-05
 [157,] 0.0001929186 0.0029932869 1.252810e-03
 [158,] 0.0001943270 0.0035753605 1.515670e-03
 [159,] 0.0001574374 0.0001860510 4.749982e-05
 [160,] 0.0001556165 0.0001833562 4.592315e-05
 [161,] 0.0002114437 0.0002170014 5.518563e-05
 [162,] 0.0001841675 0.0016376331 6.273434e-04
 [163,] 0.0001840345 0.0184254750 7.082845e-03
 [164,] 0.0001848184 0.0188269600 7.314712e-03
 [165,] 0.0001842160 0.0208002643 8.011383e-03
 [166,] 0.0001554573 0.0001855602 4.642958e-05
 [167,] 0.0002566932 0.0002515233 1.384631e-04
 [168,] 0.0002273392 0.0002378218 7.968408e-05
 [169,] 0.0003461782 0.0005353370 5.508955e-04
 [170,] 0.0003165321 0.0003832908 3.024625e-04
 [171,] 0.0001525395 0.0003487571 5.655688e-05
 [172,] 0.0001547194 0.0001854293 4.593688e-05
 [173,] 0.0001806218 0.0182881637 6.668188e-03
 [174,] 0.0001517991 0.0003340031 5.660069e-05
 [175,] 0.0001517434 0.0003269231 5.609564e-05
 [176,] 0.0001837667 0.0207020546 7.927185e-03
 [177,] 0.0002960703 0.0002020218 1.106657e-04
 [178,] 0.0001811941 0.0209567206 7.719186e-03
 [179,] 0.0001823832 0.0262150352 9.849310e-03
 [180,] 0.0004104370 0.0003341497 3.720960e-04
 [181,] 0.0001809223 0.0190829806 6.991426e-03
 [182,] 0.0001815112 0.0209616777 7.757755e-03
 [183,] 0.0003633696 0.0005524397 6.207631e-04
 [184,] 0.0001804350 0.0211624469 7.684680e-03
 [185,] 0.0003876685 0.0002199208 1.140580e-04
 [186,] 0.0001547613 0.0001850680 4.583316e-05
 [187,] 0.0003350936 0.0002092052 1.352905e-04
 [188,] 0.0003631881 0.0005334572 5.936084e-04
 [189,] 0.0003545855 0.0003945721 3.694999e-04
 [190,] 0.0002663961 0.0006405514 4.070210e-04
 [191,] 0.0002671775 0.0006679241 4.270503e-04
 [192,] 0.0001804427 0.0182159347 6.618307e-03
 [193,] 0.0001832036 0.0014358926 5.427567e-04
 [194,] 0.0001856141 0.0002186127 5.575045e-05
 [195,] 0.0002531199 0.0005740881 3.311551e-04
 [196,] 0.0001813415 0.0297148490 1.095962e-02
 [197,] 0.0002624337 0.0004020848 2.406642e-04
 [198,] 0.0001572514 0.0001985211 5.015650e-05
 [199,] 0.0004341100 0.0002422992 7.041424e-05
 [200,] 0.0002231437 0.0002378187 7.785195e-05
 [201,] 0.0001824938 0.0306739906 1.154672e-02
 [202,] 0.0004352458 0.0002425771 7.044517e-05
 [203,] 0.0002521203 0.0006089125 3.488159e-04
 [204,] 0.0001845683 0.0016232099 6.249836e-04
 [205,] 0.0001831176 0.0274565215 1.043409e-02
 [206,] 0.0003306976 0.0002482355 1.593516e-04
 [207,] 0.0004328699 0.0002636605 6.555880e-05
 [208,] 0.0001849710 0.0013245863 5.111319e-04
 [209,] 0.0001839026 0.0215161287 8.256598e-03
 [210,] 0.0001556598 0.0001886274 4.712649e-05
 [211,] 0.0004549061 0.0002356310 7.702917e-05
 [212,] 0.0002472765 0.0001856614 8.057627e-05
 [213,] 0.0001851458 0.0182868322 7.135785e-03
 [214,] 0.0002102175 0.0002209521 5.557305e-05
 [215,] 0.0002121209 0.0002014937 5.360143e-05
 [216,] 0.0001831964 0.0231291385 8.794083e-03
 [217,] 0.0001556559 0.0001859420 4.641080e-05
 [218,] 0.0002365910 0.0002369470 8.155335e-05
 [219,] 0.0001830220 0.0263318775 9.975352e-03
 [220,] 0.0003053537 0.0002459401 1.417529e-04
 [221,] 0.0001806998 0.2190002039 8.031651e-02
 [222,] 0.0002764660 0.0005663987 3.830839e-04
 [223,] 0.0003295129 0.0002476619 1.821938e-04
 [224,] 0.0001557340 0.0001903349 4.732771e-05
 [225,] 0.0004320829 0.0002274894 7.807268e-05
 [226,] 0.0003347954 0.0002493023 1.632548e-04
 [227,] 0.0002247995 0.0004672765 4.733400e-05
 [228,] 0.0001862307 0.0039842625 1.599784e-03
 [229,] 0.0002745327 0.0001833311 5.406088e-05
 [230,] 0.0002262001 0.0001702027 5.015090e-05
 [231,] 0.0005182212 0.0001858373 1.485345e-04
 [232,] 0.0005187375 0.0001852928 1.468310e-04
 [233,] 0.0002348587 0.0002582320 1.275853e-04
 [234,] 0.0002321095 0.0002393756 8.440179e-05
 [235,] 0.0002455635 0.0001752775 5.716708e-05
 [236,] 0.0002203330 0.0002302266 7.814985e-05
 [237,] 0.0002798865 0.0002377887 8.064912e-05
 [238,] 0.0002766870 0.0001823912 5.476190e-05
 [239,] 0.0002512548 0.0002108195 7.593605e-05
 [240,] 0.0002196152 0.0002580723 7.399949e-05
 [241,] 0.0002035426 0.0002242823 6.523453e-05
 [242,] 0.0001770859 0.0002213785 6.464752e-05
 [243,] 0.0002333061 0.0001742032 5.662017e-05
 [244,] 0.0002647656 0.0001731830 6.858911e-05
 [245,] 0.0002092968 0.0002371125 7.123028e-05
 [246,] 0.0002032709 0.0002242770 6.507812e-05
 [247,] 0.0002479243 0.0002234290 7.370646e-05
 [248,] 0.0002327944 0.0001745136 5.519828e-05
 [249,] 0.0002684417 0.0001756060 6.190766e-05
 [250,] 0.0002110502 0.0002278528 6.737870e-05
 [251,] 0.0004035137 0.0001773880 8.867023e-05
 [252,] 0.0002489981 0.0001756619 5.675664e-05
 [253,] 0.0002075033 0.0002244668 6.771412e-05
 [254,] 0.0002093055 0.0002235366 6.766495e-05
 [255,] 0.0003857483 0.0001789899 9.640701e-05
 [256,] 0.0002564439 0.0002304659 4.500355e-05
 [257,] 0.0002931576 0.0002128050 4.862628e-05
 [258,] 0.0001749589 0.0002288550 5.675676e-05
 [259,] 0.0001952698 0.0002681543 9.576855e-05
 [260,] 0.0002103972 0.0002366404 7.142910e-05
 [261,] 0.0003506042 0.0002062179 5.405114e-05
 [262,] 0.0003591483 0.0001995113 5.609815e-05
 [263,] 0.0002985370 0.0002353637 4.690366e-05
 [264,] 0.0001936830 0.0003157408 4.406242e-05
 [265,] 0.0001948396 0.0002661767 6.738093e-05
 [266,] 0.0001950726 0.0002673918 6.716474e-05
 [267,] 0.0001884284 0.0002147738 5.776299e-05
 [268,] 0.0001943589 0.0002674855 6.891370e-05
 [269,] 0.0003021080 0.0001744952 7.027472e-05
 [270,] 0.0001951565 0.0002724550 6.846221e-05
 [271,] 0.0001800675 0.0006758779 2.178161e-04
 [272,] 0.0001947557 0.0002618154 6.690219e-05
 [273,] 0.0001945709 0.0002785306 7.065169e-05
 [274,] 0.0001948359 0.0002706755 6.800430e-05
 [275,] 0.0001866100 0.0003921541 1.238913e-04
 [276,] 0.0001995281 0.0003431396 7.115149e-05
 [277,] 0.0001953490 0.0002697738 6.707362e-05
 [278,] 0.0001950238 0.0002865389 7.013095e-05
 [279,] 0.0001953256 0.0002694470 6.706222e-05
 [280,] 0.0001957989 0.0002688524 6.642003e-05
 [281,] 0.0001980656 0.0004236863 8.185398e-05
 [282,] 0.0004082791 0.0002250455 1.404143e-04
 [283,] 0.0001916990 0.0002233541 6.801296e-05
 [284,] 0.0001873027 0.0002165752 6.062225e-05
 [285,] 0.0001946273 0.0002694470 6.839140e-05
 [286,] 0.0001951937 0.0002689183 6.717132e-05
 [287,] 0.0001950209 0.0002691967 6.748461e-05
 [288,] 0.0001949654 0.0002700224 6.774219e-05
 [289,] 0.0002010026 0.0003388596 6.958366e-05
 [290,] 0.0001996606 0.0003359291 7.024863e-05
 [291,] 0.0001948821 0.0002716048 6.809462e-05
 [292,] 0.0001942049 0.0002331555 7.519391e-05
 [293,] 0.0001946406 0.0002272566 5.444890e-05
 [294,] 0.0001955990 0.0002694321 6.671761e-05
 [295,] 0.0001985512 0.0003394545 7.153521e-05
 [296,] 0.0001775373 0.0002363390 6.669445e-05
 [297,] 0.0001985700 0.0003409036 7.167988e-05
 [298,] 0.0001779798 0.0002290420 6.466157e-05
 [299,] 0.0001682906 0.0004370946 1.065358e-04
 [300,] 0.0001975314 0.0003484163 7.369782e-05
 [301,] 0.0001980213 0.0003448798 7.272366e-05
 [302,] 0.0001982051 0.0003481517 7.289575e-05
 [303,] 0.0001599907 0.0006776334 1.250328e-04
 [304,] 0.0001731074 0.0002321003 6.296776e-05
 [305,] 0.0001946559 0.0002713779 6.848515e-05
 [306,] 0.0003489399 0.0001742369 7.862935e-05
 [307,] 0.0001945866 0.0002694470 6.836316e-05
 [308,] 0.0001977690 0.0003420522 7.264405e-05
 [309,] 0.0001943277 0.0003398220 8.847250e-05
 [310,] 0.0001946636 0.0002692374 6.812437e-05
 [311,] 0.0001985181 0.0003399634 7.164211e-05
 [312,] 0.0001977061 0.0003372109 7.212897e-05
 [313,] 0.0001980563 0.0003453972 7.273715e-05
 [314,] 0.0001945917 0.0002754057 6.964030e-05
 [315,] 0.0001943349 0.0002793758 7.093274e-05
 [316,] 0.0001944600 0.0002817389 7.180472e-05
 [317,] 0.0001831728 0.0002108602 5.475833e-05
 [318,] 0.0001704031 0.0002444830 5.578755e-05
 [319,] 0.0001705129 0.0002440183 5.561994e-05
 [320,] 0.0001800352 0.0007264353 2.327187e-04
 [321,] 0.0001946574 0.0002654541 6.752214e-05
 [322,] 0.0003165005 0.0002202335 6.761710e-05
 [323,] 0.0001845193 0.0001931417 5.095585e-05
 [324,] 0.0001946491 0.0002694470 6.812941e-05
 [325,] 0.0002884312 0.0002229792 8.524714e-05
 [326,] 0.0001949158 0.0002697682 6.759319e-05
 [327,] 0.0001704589 0.0002277108 5.423409e-05
 [328,] 0.0001704905 0.0002293978 5.436231e-05
 [329,] 0.0001576968 0.0003730657 6.424853e-05
 [330,] 0.0001946041 0.0002629242 6.726101e-05
 [331,] 0.0001956036 0.0002605407 6.548267e-05
 [332,] 0.0001694573 0.0005220013 5.992429e-05
 [333,] 0.0001954623 0.0002601270 6.556272e-05
 [334,] 0.0001956510 0.0002605407 6.543018e-05
 [335,] 0.0001953854 0.0002605407 6.570539e-05
 [336,] 0.0001952152 0.0002605148 6.592785e-05
 [337,] 0.0001950524 0.0002602023 6.612030e-05
 [338,] 0.0001808594 0.0002307752 6.513678e-05
 [339,] 0.0002292814 0.0001991349 6.738742e-05
 [340,] 0.0001949536 0.0002605407 6.628997e-05
 [341,] 0.0001951837 0.0002661446 6.669095e-05
 [342,] 0.0003343584 0.0002146182 1.382165e-04
 [343,] 0.0001953348 0.0002605407 6.576727e-05
 [344,] 0.0001947495 0.0002718453 6.844188e-05
 [345,] 0.0003001459 0.0002383473 6.478429e-05
 [346,] 0.0001953863 0.0002606684 6.571016e-05
 [347,] 0.0001959456 0.0002615302 6.527895e-05
 [348,] 0.0001952232 0.0002730748 6.795996e-05
 [349,] 0.0001959848 0.0002618309 6.530490e-05
 [350,] 0.0002364021 0.0001799441 5.792920e-05
 [351,] 0.0002331724 0.0001874922 5.747911e-05
 [352,] 0.0001969217 0.0002593818 6.438267e-05
 [353,] 0.0002242085 0.0002249222 7.001575e-05
 [354,] 0.0002098649 0.0002152875 6.332524e-05
 [355,] 0.0001963894 0.0002627967 6.514352e-05
 [356,] 0.0001963459 0.0002601655 6.485646e-05
 [357,] 0.0001959808 0.0002605407 6.517997e-05
 [358,] 0.0002174321 0.0002309172 7.025760e-05
 [359,] 0.0001958011 0.0002702132 6.661193e-05
 [360,] 0.0001955307 0.0002726271 6.737755e-05
 [361,] 0.0001970785 0.0002702937 6.556180e-05
 [362,] 0.0001957062 0.0002704231 6.674118e-05
 [363,] 0.0002754125 0.0002073463 7.424977e-05
 [364,] 0.0001960299 0.0002233621 6.316520e-05
 [365,] 0.0001958790 0.0002399051 6.302400e-05
 [366,] 0.0001958005 0.0002381071 6.285660e-05
 [367,] 0.0001935332 0.0002209400 5.724309e-05
 [368,] 0.0001935622 0.0002358959 6.517855e-05
 [369,] 0.0003075883 0.0002170679 8.730182e-05
 [370,] 0.0003149250 0.0002085607 9.890220e-05
 [371,] 0.0003095765 0.0002175658 8.476093e-05
 [372,] 0.0001936358 0.0002385743 6.611487e-05
 [373,] 0.0003681300 0.0002018901 5.649487e-05
 [374,] 0.0002281782 0.0002250631 7.019149e-05
 [375,] 0.0003262456 0.0002219371 1.374558e-04
 [376,] 0.0001952686 0.0002554237 6.702723e-05
 [377,] 0.0001939207 0.0002508455 6.896014e-05
 [378,] 0.0003149809 0.0001831579 6.154593e-05
 [379,] 0.0003327772 0.0002245984 1.440109e-04
 [380,] 0.0001953369 0.0002551426 6.643237e-05
 [381,] 0.0002192891 0.0001790073 5.953590e-05
 [382,] 0.0001927065 0.0002707777 7.299195e-05
 [383,] 0.0002314904 0.0001795127 6.259959e-05
 [384,] 0.0001815253 0.0002309871 6.257471e-05
 [385,] 0.0001936640 0.0002445264 6.684209e-05
 [386,] 0.0003037064 0.0001865735 5.826787e-05
 [387,] 0.0001779994 0.0002148810 5.604716e-05
 [388,] 0.0002397814 0.0002349694 8.304455e-05
 [389,] 0.0003386038 0.0002231971 1.448262e-04
 [390,] 0.0002174635 0.0002299403 6.976889e-05
 [391,] 0.0001938382 0.0002364276 6.344669e-05
 [392,] 0.0003179625 0.0002231106 8.607790e-05
 [393,] 0.0002374925 0.0002332936 7.848220e-05
 [394,] 0.0001941874 0.0002475771 6.920244e-05
 [395,] 0.0003895899 0.0001888809 9.945798e-05
 [396,] 0.0003970743 0.0001898755 1.099824e-04
 [397,] 0.0001965846 0.0002366924 6.239396e-05
 [398,] 0.0001806014 0.0002275714 5.744710e-05
 [399,] 0.0003741460 0.0002246491 1.636939e-04
 [400,] 0.0002210157 0.0002278020 5.728977e-05
 [401,] 0.0002276867 0.0002243726 7.034931e-05
 [402,] 0.0003375028 0.0002040115 9.432297e-05
 [403,] 0.0002455221 0.0002249990 9.635738e-05
 [404,] 0.0002073113 0.0002244143 6.535804e-05
 [405,] 0.0002029883 0.0002128186 5.898277e-05
 [406,] 0.0001864926 0.0002246829 5.932114e-05
 [407,] 0.0003322263 0.0002571965 1.816225e-04
 [408,] 0.0002782292 0.0002175397 8.346588e-05
 [409,] 0.0001956919 0.0002421272 6.877269e-05
 [410,] 0.0003521794 0.0002166639 1.312453e-04
 [411,] 0.0001967836 0.0002488423 7.127307e-05
 [412,] 0.0002269484 0.0001789708 5.879185e-05
 [413,] 0.0001827145 0.0002303988 5.959467e-05
 [414,] 0.0004663178 0.0001996043 8.474133e-05
 [415,] 0.0003959489 0.0001944110 8.052300e-05
 [416,] 0.0001631305 0.0002255396 5.152219e-05
 [417,] 0.0001997028 0.0002487289 7.363772e-05
 [418,] 0.0001636951 0.0002377411 5.333548e-05
 [419,] 0.0001630552 0.0002244159 5.160951e-05
 [420,] 0.0001674121 0.0002548032 5.243105e-05
 [421,] 0.0001951302 0.0002435964 6.856202e-05
 [422,] 0.0004514523 0.0001994345 8.309977e-05
 [423,] 0.0001913303 0.0002304020 6.239097e-05
 [424,] 0.0002816788 0.0002180775 8.723480e-05
 [425,] 0.0002766055 0.0002146223 9.942211e-05
 [426,] 0.0004348791 0.0002240458 6.037331e-05
 [427,] 0.0001669202 0.0002335060 5.187320e-05
 [428,] 0.0002411737 0.0001828642 5.868285e-05
 [429,] 0.0002724265 0.0002065389 8.933309e-05
 [430,] 0.0002763117 0.0002268885 8.695045e-05
 [431,] 0.0002006411 0.0002296530 6.973353e-05
 [432,] 0.0003888394 0.0002328685 5.198777e-05
 [433,] 0.0001884914 0.0002186727 6.174629e-05
 [434,] 0.0002260470 0.0001809297 5.943954e-05
 [435,] 0.0002416050 0.0001799033 6.263876e-05
 [436,] 0.0004044550 0.0002287296 5.330133e-05
 [437,] 0.0004250171 0.0002223800 5.536438e-05
 [438,] 0.0003727988 0.0001825010 7.058488e-05
 [439,] 0.0001627796 0.0002197977 5.264951e-05
 [440,] 0.0002523855 0.0002060635 8.173475e-05
 [441,] 0.0001956408 0.0002463627 4.353612e-05
 [442,] 0.0002326482 0.0002141324 7.197198e-05
 [443,] 0.0002220785 0.0002068992 6.410539e-05
 [444,] 0.0002428906 0.0001823487 5.897973e-05
 [445,] 0.0001966974 0.0002295733 6.896745e-05
 [446,] 0.0001938617 0.0002264474 6.568240e-05
 [447,] 0.0002670040 0.0002043114 8.238054e-05
 [448,] 0.0002784814 0.0002227520 7.983671e-05
 [449,] 0.0002082439 0.0002398992 4.392094e-05
 [450,] 0.0003239447 0.0002091988 1.074079e-04
 [451,] 0.0002814504 0.0002004067 8.020033e-05
 [452,] 0.0002365200 0.0001927998 4.786404e-05
 [453,] 0.0002677330 0.0001836951 6.315642e-05
 [454,] 0.0002268259 0.0001851731 6.176041e-05
 [455,] 0.0002449766 0.0001985210 6.468558e-05
 [456,] 0.0002570725 0.0001985169 6.706555e-05
 [457,] 0.0002292329 0.0001804460 6.035241e-05
 [458,] 0.0001984887 0.0002448266 7.096139e-05
 [459,] 0.0007878084 0.0002123656 2.835562e-04
 [460,] 0.0004048356 0.0001752070 7.694053e-05
 [461,] 0.0002339355 0.0001836158 5.816709e-05
 [462,] 0.0002057409 0.0002426165 7.389458e-05
 [463,] 0.0002021621 0.0002487604 7.528732e-05
 [464,] 0.0001941208 0.0002277472 6.173125e-05
 [465,] 0.0001990669 0.0002344029 6.532727e-05
 [466,] 0.0001945813 0.0002200511 6.032200e-05
 [467,] 0.0002260288 0.0002470264 7.326115e-05
 [468,] 0.0001938386 0.0002276503 6.171895e-05
 [469,] 0.0004424892 0.0001756490 8.061379e-05
 [470,] 0.0002365584 0.0001823865 5.843326e-05
 [471,] 0.0003805504 0.0001772360 7.067451e-05
 [472,] 0.0002353035 0.0001826066 5.830173e-05
 [473,] 0.0004234524 0.0001748038 8.029065e-05
 [474,] 0.0002008023 0.0002642128 7.989433e-05
 [475,] 0.0005588022 0.0002127936 8.748407e-05
 [476,] 0.0001837520 0.0002296729 6.253113e-05
 [477,] 0.0002323559 0.0001834476 5.798700e-05
 [478,] 0.0003146085 0.0002255492 7.989174e-05
 [479,] 0.0003302280 0.0001724185 7.454727e-05
 [480,] 0.0004299447 0.0001764257 8.030437e-05
 [481,] 0.0001692700 0.0001808690 4.715822e-05
 [482,] 0.0001750443 0.0002435986 6.164151e-05
 [483,] 0.0001695079 0.0001770676 4.684313e-05
 [484,] 0.0001941909 0.0002336189 6.344645e-05
 [485,] 0.0001703998 0.0001909226 4.787011e-05
 [486,] 0.0001826674 0.0002252797 5.783470e-05
 [487,] 0.0002175361 0.0002373851 9.795858e-05
 [488,] 0.0001685454 0.0001766685 4.716087e-05
 [489,] 0.0001691898 0.0001762158 4.682775e-05
 [490,] 0.0001808758 0.0001958206 5.375113e-05
 [491,] 0.0002319151 0.0002083034 7.279848e-05
 [492,] 0.0002845472 0.0002445044 1.157262e-04
 [493,] 0.0002465627 0.0002123989 8.407841e-05
 [494,] 0.0002918658 0.0002425194 1.386329e-04
 [495,] 0.0002246760 0.0002179585 7.503592e-05
 [496,] 0.0001830723 0.0002222185 5.732815e-05
 [497,] 0.0001804089 0.0001924173 5.197531e-05
 [498,] 0.0002615566 0.0002359453 9.053608e-05
 [499,] 0.0002482585 0.0001893899 7.161870e-05
 [500,] 0.0002608544 0.0002055082 9.086303e-05
 [501,] 0.0001848761 0.0001922110 5.324345e-05
 [502,] 0.0002189384 0.0001987334 6.656564e-05
 [503,] 0.0001935496 0.0002306118 6.343183e-05
 [504,] 0.0001826899 0.0002229979 5.696025e-05
 [505,] 0.0002589109 0.0002358020 8.912049e-05
 [506,] 0.0002100421 0.0002190912 7.114211e-05
 [507,] 0.0002861671 0.0001849337 6.490883e-05
 [508,] 0.0002693482 0.0001844641 6.394050e-05
 [509,] 0.0002845396 0.0001849983 6.451043e-05
 [510,] 0.0002627100 0.0001830328 6.625795e-05
 [511,] 0.0002253432 0.0002195463 7.759275e-05
 [512,] 0.0002266111 0.0002169949 7.472429e-05
 [513,] 0.0001858060 0.0001923735 5.399978e-05
 [514,] 0.0002326245 0.0002181317 7.765172e-05
 [515,] 0.0003092037 0.0001834737 7.032746e-05
 [516,] 0.0002269454 0.0002196975 7.833221e-05
 [517,] 0.0002932108 0.0001950164 6.069740e-05
 [518,] 0.0003368939 0.0001910346 8.240949e-05
 [519,] 0.0003536904 0.0001914390 8.031345e-05
 [520,] 0.0002321985 0.0002006608 7.215205e-05
 [521,] 0.0003195654 0.0001908529 8.083118e-05
 [522,] 0.0002535309 0.0001956336 5.543330e-05
 [523,] 0.0001723784 0.0001920982 5.472656e-05
 [524,] 0.0002919179 0.0001904892 7.252982e-05
 [525,] 0.0002844897 0.0002448857 1.321779e-04
 [526,] 0.0001657256 0.0001739279 4.608631e-05
 [527,] 0.0005462829 0.0002728396 6.160780e-05
 [528,] 0.0002261497 0.0002770056 5.986086e-05
 [529,] 0.0004316252 0.0001774370 1.104501e-04
 [530,] 0.0002546139 0.0003327282 5.689900e-05
 [531,] 0.0003778093 0.0002183890 1.720495e-04
 [532,] 0.0004688443 0.0001827225 9.085300e-05
 [533,] 0.0004483132 0.0001821363 8.796525e-05
 [534,] 0.0004666435 0.0001832116 8.895960e-05
 [535,] 0.0003859728 0.0001837136 7.634407e-05
 [536,] 0.0002975222 0.0002324467 1.043736e-04
 [537,] 0.0003568934 0.0002096057 1.501493e-04
 [538,] 0.0003547920 0.0002098433 1.495833e-04
 [539,] 0.0018134928 0.0002258481 6.819560e-04
 [540,] 0.0001898093 0.0001946716 4.605298e-05
 [541,] 0.0004752195 0.0001828428 9.236321e-05
 [542,] 0.0003634163 0.0001998855 1.389257e-04
 [543,] 0.0003560559 0.0002000647 1.364038e-04
 [544,] 0.0002539167 0.0003398637 5.706058e-05
 [545,] 0.0006388223 0.0002215669 2.366989e-04
 [546,] 0.0004609030 0.0001965112 7.293968e-05
 [547,] 0.0002142466 0.0002665404 5.962357e-05
 [548,] 0.0002043006 0.0002361648 6.553367e-05
 [549,] 0.0003780883 0.0002262557 1.182515e-04
 [550,] 0.0002043664 0.0002358137 6.558691e-05
 [551,] 0.0002040670 0.0002359577 6.552986e-05
 [552,] 0.0004728327 0.0001979534 7.367310e-05
 [553,] 0.0031374440 0.0002237277 1.146022e-03
 [554,] 0.0005535343 0.0001844592 1.291888e-04
 [555,] 0.0007712656 0.0002033894 1.114780e-04
 [556,] 0.0005476801 0.0001770816 1.580318e-04
 [557,] 0.0007041242 0.0002051280 1.021575e-04
 [558,] 0.0007586289 0.0002037547 1.097824e-04
 [559,] 0.0001924346 0.0003605717 1.247328e-04
 [560,] 0.0005445695 0.0001733082 1.254210e-04
 [561,] 0.0001631308 0.0002893763 7.063318e-05
 [562,] 0.0003687401 0.0001773103 7.426591e-05
 [563,] 0.0006200630 0.0001919326 1.086468e-04
 [564,] 0.0006377051 0.0001913544 1.120731e-04
 [565,] 0.0006003962 0.0001911252 1.070459e-04
 [566,] 0.0003627342 0.0001947506 1.311847e-04
 [567,] 0.0006652942 0.0001900070 1.190164e-04
 [568,] 0.0002566450 0.0002270563 6.557791e-05
 [569,] 0.0016473188 0.0002600681 1.013591e-03
 [570,] 0.0001959527 0.0002177091 4.377894e-05
 [571,] 0.0004460130 0.0002382291 1.727770e-04
 [572,] 0.0001958308 0.0002249720 4.371935e-05
 [573,] 0.0004222239 0.0002256737 1.344103e-04
 [574,] 0.0002053864 0.0003170861 1.239866e-04
 [575,] 0.0006394674 0.0001898437 1.154065e-04
 [576,] 0.0002249620 0.0003410201 1.565185e-04
 [577,] 0.0005762978 0.0001907651 1.044154e-04
 [578,] 0.0002248446 0.0002331429 7.227838e-05
 [579,] 0.0002023539 0.0003232455 1.232728e-04
 [580,] 0.0001827548 0.0002295958 4.394195e-05
 [581,] 0.0001901169 0.0002311996 4.423238e-05
 [582,] 0.0002174981 0.0002524357 8.266602e-05
 [583,] 0.0001994633 0.0002218249 4.377679e-05
 [584,] 0.0002661985 0.0002324764 8.025616e-05
 [585,] 0.0003377777 0.0002265150 1.028224e-04
 [586,] 0.0002322424 0.0002092753 9.103028e-05
 [587,] 0.0002257572 0.0002333152 7.239984e-05
 [588,] 0.0002602893 0.0002354975 6.598060e-05
 [589,] 0.0002016816 0.0003216436 1.219702e-04
 [590,] 0.0006847958 0.0001880479 1.264579e-04
 [591,] 0.0002256238 0.0002333115 7.241970e-05
 [592,] 0.0001965180 0.0002208135 4.374371e-05
 [593,] 0.0005725597 0.0002210466 2.049716e-04
 [594,] 0.0006973010 0.0001875535 1.296247e-04
 [595,] 0.0002265171 0.0002333205 7.254989e-05
 [596,] 0.0001984979 0.0002144773 7.816090e-05
 [597,] 0.0006873799 0.0002203278 2.555290e-04
 [598,] 0.0002553546 0.0002305764 8.900675e-05
 [599,] 0.0002582575 0.0002346827 9.223021e-05
 [600,] 0.0006928718 0.0001871804 1.302079e-04
 [601,] 0.0002287509 0.0003389561 1.597245e-04
 [602,] 0.0002290733 0.0003351866 1.581860e-04
 [603,] 0.0001907980 0.0001979787 4.515754e-05
 [604,] 0.0002286153 0.0002341924 5.934795e-05
 [605,] 0.0001935970 0.0002320478 6.029157e-05
 [606,] 0.0002311698 0.0011294822 8.372227e-05
 [607,] 0.0002386161 0.0002387865 6.133697e-05
 [608,] 0.0002342844 0.0004097515 1.559957e-04
 [609,] 0.0001831974 0.0002328840 5.404148e-05
 [610,] 0.0002023706 0.0001932903 5.011284e-05
 [611,] 0.0002929392 0.0002446885 1.566307e-04
 [612,] 0.0002738096 0.0001925697 6.791879e-05
 [613,] 0.0003000859 0.0002303705 1.377595e-04
 [614,] 0.0001829041 0.0002314898 5.421210e-05
 [615,] 0.0001692225 0.0002314106 5.079391e-05
 [616,] 0.0002702327 0.0001919642 6.973037e-05
 [617,] 0.0002237893 0.0002335531 7.166255e-05
 [618,] 0.0002693963 0.0001919349 6.973839e-05
 [619,] 0.0002348088 0.0002310398 8.181976e-05
 [620,] 0.0002346508 0.0002310849 8.175459e-05
 [621,] 0.0003626931 0.0002028161 1.163146e-04
 [622,] 0.0002316840 0.0001955329 5.961995e-05
 [623,] 0.0001735292 0.0002236984 5.288788e-05
 [624,] 0.0003448090 0.0002003434 1.039522e-04
 [625,] 0.0002585413 0.0002188516 8.231184e-05
 [626,] 0.0001917768 0.0001852454 5.279336e-05
 [627,] 0.0002286415 0.0002057203 7.392259e-05
 [628,] 0.0002286685 0.0001973239 6.307041e-05
 [629,] 0.0002353706 0.0008891478 2.269693e-04
 [630,] 0.0002281737 0.0002058702 7.384253e-05
 [631,] 0.0004345540 0.0002353289 2.196558e-04
 [632,] 0.0002261109 0.0002363557 7.521828e-05
 [633,] 0.0002298885 0.0002052622 7.410217e-05
 [634,] 0.0015171513 0.0002390440 6.373520e-04
 [635,] 0.0002322498 0.0002233827 7.342928e-05
 [636,] 0.0004376109 0.0001833640 7.814515e-05
 [637,] 0.0001617754 0.0002650709 5.232829e-05
 [638,] 0.0004109735 0.0002477219 2.388265e-04
 [639,] 0.0002267920 0.0002363470 7.565323e-05
 [640,] 0.0001612157 0.0002883502 5.451224e-05
 [641,] 0.0004260443 0.0001827136 7.722532e-05
 [642,] 0.0001612468 0.0002585754 5.220118e-05
 [643,] 0.0002428979 0.0008601402 2.138092e-04
 [644,] 0.0001674836 0.0002579645 5.138676e-05
 [645,] 0.0004121208 0.0001834808 7.439520e-05
 [646,] 0.0002268923 0.0002363834 7.573018e-05
 [647,] 0.0001679171 0.0002452277 5.059395e-05
 [648,] 0.0001890638 0.0002279856 5.468490e-05
 [649,] 0.0002402884 0.0008813663 2.209784e-04
 [650,] 0.0002999142 0.0002109598 7.474678e-05
 [651,] 0.0001608317 0.0002865321 5.474864e-05
 [652,] 0.0004207650 0.0001813377 7.792923e-05
 [653,] 0.0001616594 0.0002584147 5.192295e-05
 [654,] 0.0002271148 0.0002332889 7.253519e-05
 [655,] 0.0006986079 0.0005630844 1.678533e-03
 [656,] 0.0002374806 0.0008266724 2.099685e-04
 [657,] 0.0005313170 0.0001839959 9.036203e-05
 [658,] 0.0004579274 0.0002556233 2.909261e-04
 [659,] 0.0002414264 0.0009280145 2.311639e-04
 [660,] 0.0001595054 0.0001736421 4.475576e-05
 [661,] 0.0002443632 0.0009304115 2.293801e-04
 [662,] 0.0002397356 0.0008432612 2.119682e-04
 [663,] 0.0002262137 0.0002376451 7.594971e-05
 [664,] 0.0002244303 0.0002333017 7.187606e-05
 [665,] 0.0001643002 0.0002953678 5.338403e-05
 [666,] 0.0001891074 0.0002325767 5.521156e-05
 [667,] 0.0003789480 0.0002100935 9.756228e-05
 [668,] 0.0002534878 0.0002441090 6.799646e-05
 [669,] 0.0007995226 0.0001795629 1.872921e-04
 [670,] 0.0002206370 0.0002386115 6.705931e-05
 [671,] 0.0002498433 0.0007936257 1.944408e-04
 [672,] 0.0002258583 0.0002408548 7.756230e-05
 [673,] 0.0005349451 0.0001840007 9.102210e-05
 [674,] 0.0001859860 0.0002330245 5.394662e-05
 [675,] 0.0002059653 0.0002474746 6.035607e-05
 [676,] 0.0004408933 0.0002401903 2.364839e-04
 [677,] 0.0004417076 0.0002385162 2.322812e-04
 [678,] 0.0005547533 0.0001923672 8.475746e-05
 [679,] 0.0002261398 0.0002327151 7.386057e-05
 [680,] 0.0003984377 0.0002516726 2.400967e-04
 [681,] 0.0002261688 0.0002327151 7.387788e-05
 [682,] 0.0005045350 0.0001739180 1.408600e-04
 [683,] 0.0002262874 0.0002383007 7.632027e-05
 [684,] 0.0002275335 0.0002431333 7.968161e-05
 [685,] 0.0002222758 0.0002409879 7.886098e-05
 [686,] 0.0004033330 0.0002572641 2.574014e-04
 [687,] 0.0002219665 0.0002410912 7.867696e-05
 [688,] 0.0002241563 0.0002536400 8.569283e-05
 [689,] 0.0002264146 0.0002375507 7.603701e-05
 [690,] 0.0002234923 0.0002536027 8.505960e-05
 [691,] 0.0002242425 0.0002544539 8.613987e-05
 [692,] 0.0002239623 0.0002529265 8.518001e-05
 [693,] 0.0002264395 0.0002375503 7.605508e-05
 [694,] 0.0002223776 0.0002410189 7.894365e-05
 [695,] 0.0002214384 0.0002384475 6.726757e-05
 [696,] 0.0003999198 0.0002572066 2.548097e-04
 [697,] 0.0009497616 0.0001733025 1.849221e-04
 [698,] 0.0002266402 0.0002435871 7.900958e-05
 [699,] 0.0002262001 0.0002436158 7.854714e-05
 [700,] 0.0002262807 0.0002435871 7.864433e-05
 [701,] 0.0003870760 0.0002574497 2.461446e-04
 [702,] 0.0002229983 0.0002539826 8.476835e-05
 [703,] 0.0002236207 0.0002539617 8.534738e-05
 [704,] 0.0002229434 0.0002540150 8.473180e-05
 [705,] 0.0002227729 0.0002522985 8.381469e-05
 [706,] 0.0002229100 0.0002539413 8.466159e-05
 [707,] 0.0002256602 0.0002412397 7.706496e-05
 [708,] 0.0002157360 0.0003281052 4.867732e-05
 [709,] 0.0001824109 0.0002522808 5.102737e-05
 [710,] 0.0002117038 0.0002282009 5.819473e-05
 [711,] 0.0002303368 0.0003373338 1.388027e-04
 [712,] 0.0002168456 0.0002420942 7.600242e-05
 [713,] 0.0002188722 0.0002325256 7.265306e-05
 [714,] 0.0004533894 0.0002815297 3.683476e-04
 [715,] 0.0004577209 0.0002779345 3.613426e-04
 [716,] 0.0002166158 0.0002420721 7.584191e-05
 [717,] 0.0021939313 0.0001906118 7.936930e-04
 [718,] 0.0001719201 0.0001776071 4.927804e-05
 [719,] 0.0002346347 0.0002971651 1.248238e-04
 [720,] 0.0022174485 0.0002757630 1.756449e-03
 [721,] 0.0003050952 0.0003888136 3.100320e-04
 [722,] 0.0007045393 0.0002214154 2.143562e-04
 [723,] 0.0003627829 0.0002027006 1.227730e-04
 [724,] 0.0002173168 0.0002500553 8.019180e-05
 [725,] 0.0002165697 0.0002416492 7.563266e-05
 [726,] 0.0002157601 0.0002416528 7.509359e-05
 [727,] 0.0002168688 0.0002416568 7.583011e-05
 [728,] 0.0016329991 0.0002121408 7.960642e-04
 [729,] 0.0009506997 0.0001724502 2.293509e-04
 [730,] 0.0002271626 0.0002355177 7.152707e-05
 [731,] 0.0002174552 0.0002420964 7.639732e-05
 [732,] 0.0002168028 0.0002416492 7.578491e-05
 [733,] 0.0002183561 0.0002468672 8.542551e-05
 [734,] 0.0002168774 0.0002416492 7.583054e-05
 [735,] 0.0008443306 0.0001930717 3.343020e-04
 [736,] 0.0002168335 0.0002407576 7.533666e-05
 [737,] 0.0002171292 0.0002414735 7.589018e-05
 [738,] 0.0002166929 0.0002416492 7.571240e-05
 [739,] 0.0003930244 0.0002028694 1.333031e-04
 [740,] 0.0002166804 0.0002416492 7.570433e-05
 [741,] 0.0002159509 0.0002420964 7.541517e-05
 [742,] 0.0008138846 0.0001926854 3.205808e-04
 [743,] 0.0002175846 0.0002416729 7.628753e-05
 [744,] 0.0002162214 0.0002415542 7.536909e-05
 [745,] 0.0017127425 0.0002107587 8.221943e-04
 [746,] 0.0002288605 0.0002456723 8.670273e-05
 [747,] 0.0002174121 0.0002416747 7.618057e-05
 [748,] 0.0008888297 0.0001916669 3.444360e-04
 [749,] 0.0002155811 0.0002416563 7.497924e-05
 [750,] 0.0003948928 0.0002027644 1.335001e-04
 [751,] 0.0008953751 0.0001920120 3.486331e-04
 [752,] 0.0002154209 0.0002417011 7.484183e-05
 [753,] 0.0002198879 0.0002629937 7.848405e-05
 [754,] 0.0002173779 0.0002423213 7.651554e-05
 [755,] 0.0002426558 0.0002220454 7.772387e-05
 [756,] 0.0002171221 0.0002421112 7.619299e-05
 [757,] 0.0002161267 0.0002420964 7.553331e-05
 [758,] 0.0004100520 0.0002778020 3.170326e-04
 [759,] 0.0002164052 0.0002416492 7.552567e-05
 [760,] 0.0003990333 0.0002774550 3.060516e-04
 [761,] 0.0002364350 0.0003191301 1.391503e-04
 [762,] 0.0003670622 0.0002761307 2.744664e-04
 [763,] 0.0003914388 0.0002722758 2.863796e-04
 [764,] 0.0002372076 0.0003132892 1.368095e-04
 [765,] 0.0002169643 0.0002416492 7.588592e-05
 [766,] 0.0008791463 0.0001922343 3.435403e-04
 [767,] 0.0011406348 0.0001723353 2.542405e-04
 [768,] 0.0015684710 0.0002083307 7.334023e-04
 [769,] 0.0006695256 0.0002213364 2.067547e-04
 [770,] 0.0002174582 0.0002416221 7.618315e-05
 [771,] 0.0007724866 0.0001906118 2.958500e-04
 [772,] 0.0002162600 0.0002416796 7.544553e-05
 [773,] 0.0002174080 0.0002420964 7.636900e-05
 [774,] 0.0002169614 0.0002427191 7.640676e-05
 [775,] 0.0002164930 0.0002416728 7.559454e-05
 [776,] 0.0002129824 0.0002448129 7.461447e-05
 [777,] 0.0002171321 0.0002416269 7.597990e-05
 [778,] 0.0003791579 0.0002021601 1.270727e-04
 [779,] 0.0002123264 0.0002261262 5.384099e-05
 [780,] 0.0002162140 0.0002420920 7.558805e-05
 [781,] 0.0002162179 0.0002416492 7.540421e-05
 [782,] 0.0004129633 0.0002775476 3.190416e-04
 [783,] 0.0009036511 0.0001722884 2.099293e-04
 [784,] 0.0002168245 0.0002416256 7.578578e-05
 [785,] 0.0002085587 0.0002310589 5.280359e-05
 [786,] 0.0009406553 0.0001723028 2.179150e-04
 [787,] 0.0002168122 0.0002416138 7.577213e-05
 [788,] 0.0002014458 0.0002259339 5.915709e-05
 [789,] 0.0002164937 0.0002416707 7.559479e-05
 [790,] 0.0016112493 0.0002054017 7.282785e-04
 [791,] 0.0002197523 0.0002420817 7.779358e-05
 [792,] 0.0015846043 0.0002018324 6.836265e-04
 [793,] 0.0016065505 0.0002106009 7.701794e-04
 [794,] 0.0015073125 0.0001959755 6.011559e-04
 [795,] 0.0008580767 0.0001723313 1.916275e-04
 [796,] 0.0002355664 0.0003178736 1.373152e-04
 [797,] 0.0017821947 0.0002094110 8.427527e-04
 [798,] 0.0002165225 0.0002416492 7.560165e-05
 [799,] 0.0007087470 0.0002187631 1.550177e-04
 [800,] 0.0002045673 0.0002208581 6.112770e-05
 [801,] 0.0002165212 0.0002420964 7.579591e-05
 [802,] 0.0002006496 0.0002266042 5.869164e-05
 [803,] 0.0016900254 0.0002109634 8.130735e-04
 [804,] 0.0018325054 0.0002098096 8.701845e-04
 [805,] 0.0002159044 0.0002421138 7.539216e-05
 [806,] 0.0002159585 0.0002421404 7.543840e-05
 [807,] 0.0002171383 0.0002422194 7.625333e-05
 [808,] 0.0010433513 0.0002055008 4.713514e-04
 [809,] 0.0008459786 0.0001927459 3.332055e-04
 [810,] 0.0002173788 0.0002362104 7.264673e-05
 [811,] 0.0002241031 0.0002343296 7.075051e-05
 [812,] 0.0002165346 0.0002363058 7.238678e-05
 [813,] 0.0007282704 0.0002246550 1.485807e-04
 [814,] 0.0002168115 0.0002363055 7.250708e-05
 [815,] 0.0002167129 0.0002415147 7.561347e-05
 [816,] 0.0006860909 0.0005814503 1.684261e-03
 [817,] 0.0002448373 0.0002197395 7.468793e-05
 [818,] 0.0002158807 0.0002415366 7.508832e-05
 [819,] 0.0001737789 0.0001821423 5.195501e-05
 [820,] 0.0001735815 0.0002713265 4.754133e-05
 [821,] 0.0007760951 0.0002227995 1.607674e-04
 [822,] 0.0002003440 0.0002793096 4.756572e-05
 [823,] 0.0002166307 0.0002415159 7.556107e-05
 [824,] 0.0001568924 0.0001882291 4.641891e-05
 [825,] 0.0001968706 0.0002254887 5.834330e-05
 [826,] 0.0003988770 0.0002600370 2.621358e-04
 [827,] 0.0001763675 0.0002898461 4.787704e-05
 [828,] 0.0001569261 0.0001857455 4.612670e-05
 [829,] 0.0001720514 0.0003517516 5.153940e-05
 [830,] 0.0004231837 0.0002215602 1.266613e-04
 [831,] 0.0003708460 0.0002657944 2.546434e-04
 [832,] 0.0001946292 0.0002305160 4.899410e-05
 [833,] 0.0002443571 0.0002161022 7.581395e-05
 [834,] 0.0002278329 0.0002414123 8.189353e-05
 [835,] 0.0005391713 0.0003714809 6.650294e-04
 [836,] 0.0003728142 0.0002660726 2.568802e-04
 [837,] 0.0004510225 0.0002391007 8.741525e-05
 [838,] 0.0001634043 0.0003756238 5.665582e-05
 [839,] 0.0001663507 0.0003646668 5.425834e-05
 [840,] 0.0002202221 0.0002892966 8.996461e-05
 [841,] 0.0001784580 0.0002306035 5.698242e-05
 [842,] 0.0002275418 0.0002396867 8.063675e-05
 [843,] 0.0001665771 0.0003644315 5.416226e-05
 [844,] 0.0002031677 0.0002411706 4.926825e-05
 [845,] 0.0001690474 0.0003521015 5.246259e-05
 [846,] 0.0002162397 0.0002253768 9.493601e-05
 [847,] 0.0005205212 0.0003740582 6.435144e-04
 [848,] 0.0002086113 0.0002227926 6.265384e-05
 [849,] 0.0002003564 0.0002284420 4.931449e-05
 [850,] 0.0002450980 0.0002212000 8.074930e-05
 [851,] 0.0005236515 0.0003746503 6.497901e-04
 [852,] 0.0001973262 0.0002278756 4.919180e-05
 [853,] 0.0002257281 0.0002579945 9.413001e-05
 [854,] 0.0003860706 0.0002275264 1.143194e-04
 [855,] 0.0004590560 0.0001857016 1.587992e-04
 [856,] 0.0009603323 0.0001916839 3.490903e-04
 [857,] 0.0011584916 0.0001751237 2.509764e-04
 [858,] 0.0002217231 0.0002516322 8.482035e-05
 [859,] 0.0002543742 0.0002348214 7.368426e-05
 [860,] 0.0002142993 0.0002356777 7.068660e-05
 [861,] 0.0002140599 0.0002356547 7.053143e-05
 [862,] 0.0001624519 0.0002193127 4.658101e-05
 [863,] 0.0002225833 0.0002516307 8.544459e-05
 [864,] 0.0018916513 0.0001941204 7.248904e-04
 [865,] 0.0004695452 0.0002309016 1.169888e-04
 [866,] 0.0053180164 0.0002261677 3.010817e-03
 [867,] 0.0026078618 0.0001978840 4.107358e-04
 [868,] 0.0025158228 0.0002013989 3.785122e-04
 [869,] 0.0004931520 0.0002282652 1.259777e-04
 [870,] 0.0002323233 0.0002257357 7.050309e-05
 [871,] 0.0017293633 0.0001882168 6.201872e-04
 [872,] 0.0077674664 0.0002306004 4.845661e-03
 [873,] 0.0002118989 0.0002369229 7.040849e-05
 [874,] 0.0002309397 0.0002459553 8.215028e-05
 [875,] 0.0002086314 0.0002131507 6.502028e-05
 [876,] 0.0020988009 0.0002257606 2.577115e-04
 [877,] 0.0024219104 0.0002252123 2.912333e-04
 [878,] 0.0021658514 0.0002247530 2.667812e-04
 [879,] 0.0020939521 0.0002154133 6.463891e-04
 [880,] 0.0001786981 0.0003977456 1.014552e-04
 [881,] 0.0002098040 0.0002197075 6.418736e-05
 [882,] 0.0002704121 0.0005810070 4.491696e-04
 [883,] 0.0084453495 0.0002266897 5.076001e-03
 [884,] 0.0002405460 0.0002339372 7.889396e-05
 [885,] 0.0001768753 0.0003652662 8.958525e-05
 [886,] 0.0019542683 0.0002124375 5.881409e-04
 [887,] 0.0074808886 0.0002301377 4.625921e-03
 [888,] 0.0063497367 0.0002236619 3.702355e-03
 [889,] 0.0002815767 0.0007247862 6.576900e-04
 [890,] 0.0041445299 0.0003303779 4.658433e-03
 [891,] 0.0060083148 0.0002221037 3.448284e-03
 [892,] 0.0019028083 0.0002189627 2.566305e-04
 [893,] 0.0048685053 0.0002196827 2.724598e-03
 [894,] 0.0001978813 0.0002348291 6.489965e-05
 [895,] 0.0060297913 0.0002020083 2.716902e-03
 [896,] 0.0059332242 0.0002015916 2.658832e-03
 [897,] 0.0019821121 0.0002154939 6.173147e-04
 [898,] 0.0022010325 0.0002303412 2.639043e-04
 [899,] 0.0055694874 0.0002018094 2.507441e-03
 [900,] 0.0007387003 0.0002197448 2.086899e-04
 [901,] 0.0061796796 0.0002057018 2.928134e-03
 [902,] 0.0057879642 0.0002025810 2.631853e-03
 [903,] 0.0001767228 0.0003172977 7.988045e-05
 [904,] 0.0002108353 0.0002395578 6.967028e-05
 [905,] 0.0045898724 0.0002071681 2.227444e-03
 [906,] 0.0049762154 0.0002067450 2.399323e-03
 [907,] 0.0006298573 0.0002206070 1.402991e-04
 [908,] 0.0002344276 0.0002379813 7.318514e-05
 [909,] 0.0049208337 0.0002099199 2.467698e-03
 [910,] 0.0057705959 0.0002742928 4.938521e-03
 [911,] 0.0002389084 0.0002378386 7.435429e-05
 [912,] 0.0006795263 0.0002191827 2.017827e-04
 [913,] 0.0018226171 0.0002312976 2.243869e-04
 [914,] 0.0002091103 0.0002237399 6.654587e-05
 [915,] 0.0040407319 0.0002010464 1.807487e-03
 [916,] 0.0039790567 0.0002302484 2.431632e-03
 [917,] 0.0002633913 0.0003292134 2.135087e-04
 [918,] 0.0002168890 0.0003850108 1.194003e-04
 [919,] 0.0057785588 0.0002030820 2.610788e-03
 [920,] 0.0002116574 0.0002386986 7.104483e-05
 [921,] 0.0019286184 0.0002159890 6.201223e-04
 [922,] 0.0002133043 0.0002888268 9.552847e-05
 [923,] 0.0037962611 0.0002307986 2.329448e-03
 [924,] 0.0006042107 0.0002217159 1.589169e-04
 [925,] 0.0037859542 0.0002301131 2.308748e-03
 [926,] 0.0002137559 0.0003270453 1.086704e-04
 [927,] 0.0002114481 0.0002384568 7.078810e-05
 [928,] 0.0053917066 0.0002160366 2.871959e-03
 [929,] 0.0005545112 0.0002205998 1.542105e-04
 [930,] 0.0002975443 0.0009344972 9.349564e-04
 [931,] 0.0003012210 0.0008113470 8.200675e-04
 [932,] 0.0003003942 0.0003834840 4.064608e-04
 [933,] 0.0038990757 0.0002260529 2.289922e-03
 [934,] 0.0020110810 0.0002292093 2.470861e-04
 [935,] 0.0006525588 0.0002219530 1.759642e-04
 [936,] 0.0020562920 0.0002669772 1.572855e-03
 [937,] 0.0002354106 0.0002449932 6.540696e-05
 [938,] 0.0002158340 0.0003220777 1.107080e-04
 [939,] 0.0062809343 0.0002046807 2.896188e-03
 [940,] 0.0002097095 0.0002179776 6.570467e-05
 [941,] 0.0001778054 0.0008828408 1.815910e-04
 [942,] 0.0055673152 0.0002830457 4.964581e-03
 [943,] 0.0002098367 0.0002180801 6.585648e-05
 [944,] 0.0043295673 0.0002176791 2.335372e-03
 [945,] 0.0002133712 0.0002883919 9.556611e-05
 [946,] 0.0002292962 0.0002552467 7.993063e-05
 [947,] 0.0054866170 0.0002059600 2.582900e-03
 [948,] 0.0035137679 0.0002190069 1.921820e-03
 [949,] 0.0056286651 0.0001968325 2.313695e-03
 [950,] 0.0005606898 0.0002258061 1.404670e-04
 [951,] 0.0002098517 0.0002184793 6.596383e-05
 [952,] 0.0001770927 0.0003322752 8.594732e-05
 [953,] 0.0019628192 0.0002291933 2.406775e-04
 [954,] 0.0001776390 0.0003302890 8.678376e-05
 [955,] 0.0002100628 0.0002187799 6.625757e-05
 [956,] 0.0001770206 0.0003513922 8.959226e-05
 [957,] 0.0002095954 0.0002190274 6.584822e-05
 [958,] 0.0002230168 0.0002329399 7.399295e-05
 [959,] 0.0005092950 0.0002222053 1.355503e-04
 [960,] 0.0002143291 0.0002447049 7.708701e-05
 [961,] 0.0002945112 0.0003830104 3.936619e-04
 [962,] 0.0051123678 0.0002263666 3.021216e-03
 [963,] 0.0036277418 0.0002199201 2.005012e-03
 [964,] 0.0020199571 0.0002393318 2.312232e-04
 [965,] 0.0002577198 0.0002367936 1.220143e-04
 [966,] 0.0002096327 0.0002126643 6.378847e-05
 [967,] 0.0001774021 0.0004160451 1.032961e-04
 [968,] 0.0002612444 0.0002377201 1.272627e-04
 [969,] 0.0002099223 0.0002180580 6.608457e-05
 [970,] 0.0003361657 0.0008069745 9.627012e-04
 [971,] 0.0002663085 0.0002363029 1.326544e-04
 [972,] 0.0002665639 0.0003260489 2.243072e-04
 [973,] 0.0002834198 0.0003853264 3.212124e-04
 [974,] 0.0002603988 0.0002363029 1.250255e-04
 [975,] 0.0002309382 0.0002509597 7.868491e-05
 [976,] 0.0019885313 0.0002350489 2.340614e-04
 [977,] 0.0002368821 0.0005079246 7.804257e-05
 [978,] 0.0002610512 0.0002334848 1.235144e-04
 [979,] 0.0002310918 0.0002745236 1.245466e-04
 [980,] 0.0002636701 0.0002359354 1.288881e-04
 [981,] 0.0002611839 0.0002350787 1.250083e-04
 [982,] 0.0002619728 0.0002383282 1.287175e-04
 [983,] 0.0002257721 0.0002792301 1.223899e-04
 [984,] 0.0002125581 0.0002364720 7.044553e-05
 [985,] 0.0003027199 0.0002987714 2.578452e-04
 [986,] 0.0002549898 0.0002364503 1.182162e-04
 [987,] 0.0002514754 0.0002375285 1.166157e-04
 [988,] 0.0002123946 0.0002188877 6.828765e-05
 [989,] 0.0002491922 0.0002347677 1.132635e-04
 [990,] 0.0002436293 0.0002439038 1.160051e-04
 [991,] 0.0002421244 0.0004888194 7.469412e-05
 [992,] 0.0002160801 0.0002757936 1.118348e-04
 [993,] 0.0002147750 0.0002687117 1.073707e-04
 [994,] 0.0002412543 0.0002305242 1.057070e-04
 [995,] 0.0005710628 0.0002226424 1.579470e-04
 [996,] 0.0015064734 0.0002178588 5.261298e-04
 [997,] 0.0002428894 0.0002310425 1.070125e-04
 [998,] 0.0002416030 0.0002335471 1.079112e-04
 [999,] 0.0002126968 0.0002445535 7.593364e-05
[1000,] 0.0002134025 0.0002752183 1.090864e-04
[1001,] 0.0002385211 0.0002283441 1.026803e-04
[1002,] 0.0002440349 0.0002270762 1.049619e-04
[1003,] 0.0002420097 0.0002303825 1.060542e-04
[1004,] 0.0002388924 0.0002334589 1.062131e-04
[1005,] 0.0002132298 0.0002262568 7.195817e-05
[1006,] 0.0002184436 0.0002589063 1.058787e-04
[1007,] 0.0002443811 0.0002301574 1.072848e-04
[1008,] 0.0002420941 0.0002424704 1.140922e-04
[1009,] 0.0002154592 0.0002364765 7.170153e-05
[1010,] 0.0002425371 0.0002317180 1.072511e-04
[1011,] 0.0002181862 0.0002746971 1.131993e-04
[1012,] 0.0017862325 0.0002143456 2.519536e-04
[1013,] 0.0002480767 0.0004079534 4.327719e-05
[1014,] 0.0002498446 0.0002315869 1.114498e-04
[1015,] 0.0002376841 0.0002309430 7.031692e-05
[1016,] 0.0002157468 0.0002697940 1.087386e-04
[1017,] 0.0002114098 0.0002678925 1.040182e-04
[1018,] 0.0002431499 0.0002285811 1.054990e-04
[1019,] 0.0002127125 0.0002245686 7.090436e-05
[1020,] 0.0016542886 0.0002182320 5.839363e-04
[1021,] 0.0002450397 0.0002144468 9.557792e-05
[1022,] 0.0002167164 0.0002450264 4.420081e-05
[1023,] 0.0001914785 0.0002251319 4.372243e-05
[1024,] 0.0001669059 0.0001787836 4.451910e-05
[1025,] 0.0002293512 0.0002636071 9.466812e-05
[1026,] 0.0001801371 0.0003492223 4.704612e-05
[1027,] 0.0001673642 0.0002576351 4.556523e-05
[1028,] 0.0001705201 0.0002596744 4.517528e-05
[1029,] 0.0002054511 0.0002415108 6.886518e-05
[1030,] 0.0002517161 0.0002072668 8.359586e-05
[1031,] 0.0003703750 0.0001959992 1.036461e-04
[1032,] 0.0001711268 0.0002532623 4.483879e-05
[1033,] 0.0002329462 0.0002644283 9.957606e-05
[1034,] 0.0001703413 0.0002533616 4.493591e-05
[1035,] 0.0001835140 0.0003033516 4.513427e-05
[1036,] 0.0002384551 0.0003487402 1.514184e-04
[1037,] 0.0001711326 0.0002451842 4.453383e-05
[1038,] 0.0001721124 0.0002532902 4.472549e-05
[1039,] 0.0001864684 0.0003023238 4.484189e-05
[1040,] 0.0002268191 0.0004637564 1.637716e-04
[1041,] 0.0002261436 0.0004699300 1.624965e-04
[1042,] 0.0002025426 0.0001750460 5.594928e-05
[1043,] 0.0002222962 0.0002287997 6.765261e-05
[1044,] 0.0002059025 0.0002417519 6.999240e-05
[1045,] 0.0002276019 0.0004735177 1.709495e-04
[1046,] 0.0002058695 0.0002423462 7.011210e-05
[1047,] 0.0002279812 0.0002004536 6.951442e-05
[1048,] 0.0002063033 0.0002511747 7.349912e-05
[1049,] 0.0002130200 0.0002824330 4.393611e-05
[1050,] 0.0002141799 0.0002650181 4.390968e-05
[1051,] 0.0001938408 0.0002312254 6.289482e-05
[1052,] 0.0004393088 0.0001982968 6.828619e-05
[1053,] 0.0004607572 0.0001958691 7.225785e-05
[1054,] 0.0002421675 0.0002022879 7.390763e-05
[1055,] 0.0002167459 0.0002170149 6.657913e-05
[1056,] 0.0002102378 0.0002349050 6.932148e-05
[1057,] 0.0002329435 0.0002289994 4.670567e-05
[1058,] 0.0002230558 0.0002264263 7.054477e-05
[1059,] 0.0002330339 0.0002299200 4.664921e-05
[1060,] 0.0002234496 0.0002402641 7.472083e-05
[1061,] 0.0002185024 0.0002613930 9.147540e-05
[1062,] 0.0002001697 0.0001760838 5.286311e-05
[1063,] 0.0004460042 0.0002155310 1.622593e-04
[1064,] 0.0004152360 0.0002228014 1.154939e-04
[1065,] 0.0002719606 0.0002307383 1.125313e-04
[1066,] 0.0001734338 0.0002006091 4.945475e-05
[1067,] 0.0003314946 0.0001814056 9.672408e-05
[1068,] 0.0002402383 0.0002021373 4.980504e-05
[1069,] 0.0001710914 0.0001895914 4.911392e-05
[1070,] 0.0001924813 0.0002313863 6.270899e-05
[1071,] 0.0001924264 0.0002313452 6.264852e-05
[1072,] 0.0002109073 0.0002194374 6.598918e-05
[1073,] 0.0004841652 0.0002156611 1.783201e-04
[1074,] 0.0001761131 0.0002853586 6.108925e-05
[1075,] 0.0005634452 0.0002266823 1.522637e-04
[1076,] 0.0002386876 0.0002154431 4.725666e-05
[1077,] 0.0004741091 0.0002171396 1.796821e-04
[1078,] 0.0002365150 0.0002088489 4.786969e-05
[1079,] 0.0004739112 0.0002202343 1.881557e-04
[1080,] 0.0003121263 0.0002008371 6.377046e-05
[1081,] 0.0002358867 0.0002127479 4.748438e-05
[1082,] 0.0002467175 0.0002142037 4.811728e-05
[1083,] 0.0002121199 0.0002412822 6.917039e-05
[1084,] 0.0004802467 0.0002192630 1.878338e-04
[1085,] 0.0001757628 0.0001981177 5.192168e-05
[1086,] 0.0002328172 0.0002435420 6.986006e-05
[1087,] 0.0002247113 0.0002224133 4.584650e-05
[1088,] 0.0002364975 0.0002287610 6.702989e-05
[1089,] 0.0003329497 0.0002128544 5.700098e-05
[1090,] 0.0002327640 0.0002457502 7.020317e-05
[1091,] 0.0002379744 0.0002175546 4.711516e-05
[1092,] 0.0004364616 0.0002222122 1.369064e-04
[1093,] 0.0002476514 0.0001893695 5.266514e-05
[1094,] 0.0002597626 0.0002011514 7.336417e-05
[1095,] 0.0002092104 0.0002263467 4.469350e-05
[1096,] 0.0003279156 0.0002071769 6.252911e-05
[1097,] 0.0002352090 0.0002490681 6.966762e-05
[1098,] 0.0001722878 0.0001888055 4.881026e-05
[1099,] 0.0002207569 0.0002268213 4.527337e-05
[1100,] 0.0004383436 0.0002115033 7.186153e-05
[1101,] 0.0001720507 0.0002152617 5.073372e-05
[1102,] 0.0001725098 0.0001884311 4.877435e-05
[1103,] 0.0002114040 0.0002257646 4.482903e-05
[1104,] 0.0005270908 0.0002235133 2.188192e-04
[1105,] 0.0002202494 0.0002216282 4.556159e-05
[1106,] 0.0002396338 0.0002331098 6.686826e-05
[1107,] 0.0001874911 0.0002715272 6.847265e-05
[1108,] 0.0002041105 0.0002354214 6.889319e-05
[1109,] 0.0002403853 0.0002328372 6.678907e-05
[1110,] 0.0001720984 0.0001876439 4.875640e-05
[1111,] 0.0002119622 0.0002378145 6.999354e-05
[1112,] 0.0002554861 0.0002119465 8.809537e-05
[1113,] 0.0001929865 0.0003564715 8.778463e-05
[1114,] 0.0002364060 0.0002492062 6.939557e-05
[1115,] 0.0001869121 0.0002747234 6.578507e-05
[1116,] 0.0001722678 0.0001883595 4.877737e-05
[1117,] 0.0002031799 0.0002122055 4.499407e-05
[1118,] 0.0002107364 0.0002244586 4.485747e-05
[1119,] 0.0002116202 0.0002231885 4.497218e-05
[1120,] 0.0002398112 0.0002340508 6.696362e-05
[1121,] 0.0006383747 0.0004755687 4.567593e-05
[1122,] 0.0002192553 0.0002215782 4.550380e-05
[1123,] 0.0003907956 0.0002093487 6.606013e-05
[1124,] 0.0001725279 0.0001890128 4.882459e-05
[1125,] 0.0003751048 0.0002094481 6.328403e-05
[1126,] 0.0002035759 0.0002089017 4.535763e-05
[1127,] 0.0002285412 0.0002572874 7.870936e-05
[1128,] 0.0002121615 0.0002247750 6.857786e-05
[1129,] 0.0001875071 0.0002669651 6.798848e-05
[1130,] 0.0002105939 0.0002322534 6.719066e-05
[1131,] 0.0002106950 0.0002323130 6.716545e-05
[1132,] 0.0001733169 0.0001900196 4.878318e-05
[1133,] 0.0002347761 0.0002373197 8.657820e-05
[1134,] 0.0001717257 0.0002346878 5.955700e-05
[1135,] 0.0002187693 0.0002031722 5.944921e-05
[1136,] 0.0002700646 0.0002148965 1.162964e-04
[1137,] 0.0002032755 0.0002337079 6.710394e-05
[1138,] 0.0002115449 0.0002402970 6.915533e-05
[1139,] 0.0002410126 0.0002448330 6.776506e-05
[1140,] 0.0002415853 0.0002444535 6.766769e-05
[1141,] 0.0002133690 0.0002583300 8.561198e-05
[1142,] 0.0002401489 0.0002388510 6.577051e-05
[1143,] 0.0001589915 0.0001943891 4.788134e-05
[1144,] 0.0002219763 0.0002855909 1.072429e-04
[1145,] 0.0001589876 0.0001934527 4.755700e-05
[1146,] 0.0001589463 0.0001960137 4.804793e-05
[1147,] 0.0001589481 0.0001972109 4.807183e-05
[1148,] 0.0002204171 0.0002582087 9.405470e-05
[1149,] 0.0002199120 0.0002045502 5.911237e-05
[1150,] 0.0001589710 0.0001945394 4.787500e-05
[1151,] 0.0001678172 0.0002044927 5.565317e-05
[1152,] 0.0001589711 0.0001939136 4.773209e-05
[1153,] 0.0001589999 0.0001976809 4.845462e-05
[1154,] 0.0001589888 0.0001980764 4.847868e-05
[1155,] 0.0002099172 0.0002323221 6.759737e-05
[1156,] 0.0002210003 0.0002773233 1.026398e-04
[1157,] 0.0002236310 0.0002825073 1.080811e-04
[1158,] 0.0001720978 0.0002008256 5.780892e-05
[1159,] 0.0002436070 0.0002279413 6.610799e-05
[1160,] 0.0001589576 0.0001951624 4.795068e-05
[1161,] 0.0001589561 0.0001961781 4.811087e-05
[1162,] 0.0002338653 0.0002623427 7.218863e-05
[1163,] 0.0001589476 0.0001957424 4.800520e-05
[1164,] 0.0001589537 0.0001961454 4.805035e-05
[1165,] 0.0002517353 0.0002179834 7.812876e-05
[1166,] 0.0002457858 0.0002423319 9.811863e-05
[1167,] 0.0001709617 0.0002043494 5.805794e-05
[1168,] 0.0002222589 0.0002768376 1.039648e-04
[1169,] 0.0002099920 0.0002363431 6.825184e-05
[1170,] 0.0001589388 0.0001966116 4.800698e-05
[1171,] 0.0002385828 0.0002316017 6.695038e-05
[1172,] 0.0002343517 0.0002023574 6.556533e-05
[1173,] 0.0001589444 0.0001960713 4.804183e-05
[1174,] 0.0001589538 0.0001965215 4.793695e-05
[1175,] 0.0001665871 0.0002186286 4.787917e-05
[1176,] 0.0001899162 0.0002177698 7.192666e-05
[1177,] 0.0002413878 0.0002189857 7.332421e-05
[1178,] 0.0001589558 0.0001936821 4.755616e-05
[1179,] 0.0002217022 0.0002661200 9.874717e-05
[1180,] 0.0001703659 0.0001870888 5.183076e-05
[1181,] 0.0002253893 0.0002025974 6.239332e-05
[1182,] 0.0001589444 0.0001937665 4.765944e-05
[1183,] 0.0002207572 0.0002668283 9.799057e-05
[1184,] 0.0002369065 0.0002331941 6.720055e-05
[1185,] 0.0002934918 0.0002157804 1.027436e-04
[1186,] 0.0001589773 0.0001878789 4.677411e-05
[1187,] 0.0001590005 0.0001914710 4.725945e-05
[1188,] 0.0001590026 0.0001913097 4.723955e-05
[1189,] 0.0001589535 0.0001940505 4.761831e-05
[1190,] 0.0001701242 0.0002037555 5.730549e-05
[1191,] 0.0002803971 0.0002146265 9.530300e-05
[1192,] 0.0002321346 0.0002042428 6.183625e-05
[1193,] 0.0002358711 0.0002322390 6.723617e-05
[1194,] 0.0001896028 0.0002110551 6.900229e-05
[1195,] 0.0002123735 0.0002119914 6.436563e-05
[1196,] 0.0001594714 0.0001955910 4.748186e-05
[1197,] 0.0002102906 0.0002309220 6.715201e-05
[1198,] 0.0001706259 0.0002053084 5.807215e-05
[1199,] 0.0001920670 0.0002203377 6.071771e-05
[1200,] 0.0002123642 0.0002127065 6.457619e-05
[1201,] 0.0001589523 0.0001943978 4.765629e-05
[1202,] 0.0002360726 0.0002237223 7.292604e-05
[1203,] 0.0001945279 0.0002204443 6.204193e-05
[1204,] 0.0001898075 0.0002171056 5.565142e-05
[1205,] 0.0001984687 0.0002103601 6.249902e-05
[1206,] 0.0001908500 0.0002147156 5.132665e-05
[1207,] 0.0001688577 0.0002066624 5.706328e-05
[1208,] 0.0001899887 0.0002295383 5.202147e-05
[1209,] 0.0002380880 0.0002349742 6.714331e-05
[1210,] 0.0001589473 0.0001954969 4.791684e-05
[1211,] 0.0002200990 0.0002755176 1.008250e-04
[1212,] 0.0001589481 0.0001939321 4.775984e-05
[1213,] 0.0002192830 0.0002645216 9.534689e-05
[1214,] 0.0002173708 0.0002736331 9.637452e-05
[1215,] 0.0002386374 0.0002302153 6.689483e-05
[1216,] 0.0001950278 0.0001765112 5.583250e-05
[1217,] 0.0002195026 0.0002634888 9.518566e-05
[1218,] 0.0001708903 0.0002058003 5.840037e-05
[1219,] 0.0001916105 0.0002307402 6.212268e-05
[1220,] 0.0001859355 0.0002551997 5.707574e-05
[1221,] 0.0002009264 0.0002101780 5.997762e-05
[1222,] 0.0002037506 0.0002099839 6.144568e-05
[1223,] 0.0001904601 0.0002165746 5.612554e-05
[1224,] 0.0001893498 0.0002233832 5.409640e-05
[1225,] 0.0001866208 0.0002188821 5.471060e-05
[1226,] 0.0001964851 0.0001997776 5.933031e-05
[1227,] 0.0002316583 0.0002659916 7.376337e-05
[1228,] 0.0001979567 0.0002211357 5.123923e-05
[1229,] 0.0001932087 0.0002064448 5.556308e-05
[1230,] 0.0001905683 0.0001994982 5.268691e-05
[1231,] 0.0001977764 0.0001973723 5.465203e-05
[1232,] 0.0001897368 0.0002065220 5.472936e-05
[1233,] 0.0001913542 0.0002053928 5.710642e-05
[1234,] 0.0001914860 0.0002063715 5.525912e-05
[1235,] 0.0001917268 0.0002121836 7.088698e-05
[1236,] 0.0001919990 0.0001964414 5.413532e-05
[1237,] 0.0001880682 0.0002204441 7.189836e-05
[1238,] 0.0001977497 0.0001962603 5.563426e-05
[1239,] 0.0002309853 0.0002164956 6.667633e-05
[1240,] 0.0001773428 0.0002714483 7.733505e-05
[1241,] 0.0001889444 0.0002052319 4.874688e-05
[1242,] 0.0001932953 0.0002071354 5.471564e-05
[1243,] 0.0002133221 0.0002074307 5.896305e-05
[1244,] 0.0001813547 0.0002331807 5.999977e-05
[1245,] 0.0001620715 0.0002282827 4.945534e-05
[1246,] 0.0002175588 0.0002074152 6.165927e-05
[1247,] 0.0001632113 0.0002358896 4.973197e-05
[1248,] 0.0001979616 0.0002028741 5.852865e-05
[1249,] 0.0002158363 0.0002085348 6.003284e-05
[1250,] 0.0002363521 0.0002627858 7.015507e-05
[1251,] 0.0002350509 0.0002095587 7.360619e-05
[1252,] 0.0001826460 0.0002609956 7.263380e-05
[1253,] 0.0002160289 0.0003930334 4.633638e-05
[1254,] 0.0001945160 0.0002156271 6.403618e-05
[1255,] 0.0001609192 0.0002319295 4.948171e-05
[1256,] 0.0002271653 0.0002231431 7.493693e-05
[1257,] 0.0002389209 0.0002634983 6.986240e-05
[1258,] 0.0002363038 0.0002446014 6.833712e-05
[1259,] 0.0002101891 0.0002064916 6.207319e-05
[1260,] 0.0002046283 0.0001885763 5.698661e-05
[1261,] 0.0002047761 0.0001885844 5.693547e-05
[1262,] 0.0002088286 0.0002064467 6.197531e-05
[1263,] 0.0002376142 0.0002625860 6.976084e-05
[1264,] 0.0002096897 0.0002064762 6.204902e-05
[1265,] 0.0002333455 0.0002125529 7.821884e-05
[1266,] 0.0002040039 0.0001887627 5.584577e-05
[1267,] 0.0002318795 0.0002231629 7.650868e-05
[1268,] 0.0002494740 0.0002014968 5.215308e-05
[1269,] 0.0001637337 0.0002031401 4.937962e-05
[1270,] 0.0002321500 0.0002101388 7.372670e-05
[1271,] 0.0002088337 0.0001888932 5.607026e-05
[1272,] 0.0002353673 0.0002310899 7.624242e-05
[1273,] 0.0002371068 0.0002551763 6.901992e-05
[1274,] 0.0001824760 0.0002702838 7.334424e-05
[1275,] 0.0002073866 0.0002064178 6.181985e-05
[1276,] 0.0002072683 0.0002064632 6.144209e-05
[1277,] 0.0002062000 0.0002075468 5.920292e-05
[1278,] 0.0002067394 0.0002980472 1.179514e-04
[1279,] 0.0002099236 0.0002065639 6.199372e-05
[1280,] 0.0002348480 0.0002099189 7.388750e-05
[1281,] 0.0002090312 0.0002064811 6.176457e-05
[1282,] 0.0002308651 0.0002116060 7.610309e-05
[1283,] 0.0002126665 0.0002067904 6.201903e-05
[1284,] 0.0002388431 0.0002516223 6.821880e-05
[1285,] 0.0002373833 0.0002516848 6.851106e-05
[1286,] 0.0002362266 0.0002105002 7.587568e-05
[1287,] 0.0002561346 0.0002033876 5.236693e-05
[1288,] 0.0002101078 0.0003595094 4.605293e-05
[1289,] 0.0002354142 0.0002391566 6.793196e-05
[1290,] 0.0001536441 0.0003544656 5.645339e-05
[1291,] 0.0002174247 0.0001946513 5.880987e-05
[1292,] 0.0002338391 0.0002098947 7.354795e-05
[1293,] 0.0002360727 0.0002310899 7.646319e-05
[1294,] 0.0002063196 0.0003831719 4.680580e-05
[1295,] 0.0001656245 0.0004943228 5.742976e-05
[1296,] 0.0001534817 0.0002774044 5.125537e-05
[1297,] 0.0001960824 0.0002612364 5.078785e-05
[1298,] 0.0002419917 0.0002105061 4.990198e-05
[1299,] 0.0002246202 0.0002096794 7.027756e-05
[1300,] 0.0001834158 0.0002010302 5.478488e-05
[1301,] 0.0001631940 0.0002349537 4.963933e-05
[1302,] 0.0002422832 0.0004084268 4.561112e-05
[1303,] 0.0002315415 0.0002674692 7.389306e-05
[1304,] 0.0002417763 0.0003373540 1.388333e-04
[1305,] 0.0001955685 0.0002603965 5.064128e-05
[1306,] 0.0002117907 0.0002425512 7.203062e-05
[1307,] 0.0001811941 0.0002551903 4.671435e-05
[1308,] 0.0002234546 0.0002100529 7.065999e-05
[1309,] 0.0002384375 0.0003996916 4.593077e-05
[1310,] 0.0002009265 0.0002579562 5.064368e-05
[1311,] 0.0001622046 0.0002400043 4.993014e-05
[1312,] 0.0002335479 0.0002420560 6.858194e-05
[1313,] 0.0001989735 0.0002105972 5.520585e-05
[1314,] 0.0002185791 0.0004994580 1.323975e-04
[1315,] 0.0001820710 0.0002349840 6.102258e-05
[1316,] 0.0002195137 0.0002570044 5.088486e-05
[1317,] 0.0001806471 0.0002559490 4.677356e-05
[1318,] 0.0001883699 0.0002010540 5.558924e-05
[1319,] 0.0002325737 0.0005511635 1.151972e-04
[1320,] 0.0002289128 0.0002102119 7.267649e-05
[1321,] 0.0002365999 0.0002562627 6.939797e-05
[1322,] 0.0001612901 0.0002369690 4.992118e-05
[1323,] 0.0001624259 0.0002474227 5.000820e-05
[1324,] 0.0001812615 0.0002555824 4.673272e-05
[1325,] 0.0002052728 0.0002989240 4.973491e-05
[1326,] 0.0001975582 0.0002111145 5.483161e-05
[1327,] 0.0002241776 0.0002100802 7.091735e-05
[1328,] 0.0001641665 0.0004898184 5.807110e-05
[1329,] 0.0002099112 0.0002049603 6.510842e-05
[1330,] 0.0002367130 0.0002639817 7.033655e-05
[1331,] 0.0002325289 0.0005401240 1.135485e-04
[1332,] 0.0002320355 0.0002756564 7.502571e-05
[1333,] 0.0001613590 0.0002352593 4.970600e-05
[1334,] 0.0002345562 0.0002439577 6.859090e-05
[1335,] 0.0002365813 0.0002603964 6.991601e-05
[1336,] 0.0002172610 0.0002360871 7.151657e-05
[1337,] 0.0002240041 0.0002099975 7.071067e-05
[1338,] 0.0002244404 0.0002099643 7.076764e-05
[1339,] 0.0002308141 0.0005249918 1.132934e-04
[1340,] 0.0002236184 0.0002103543 7.122741e-05
[1341,] 0.0002137892 0.0002498162 6.358096e-05
[1342,] 0.0002014458 0.0002285007 7.669784e-05
[1343,] 0.0001991996 0.0003758267 4.745380e-05
[1344,] 0.0002393417 0.0006146601 1.154039e-04
[1345,] 0.0002390887 0.0006330349 1.181269e-04
[1346,] 0.0002443979 0.0002872924 7.080620e-05
[1347,] 0.0002081216 0.0002191490 7.260753e-05
[1348,] 0.0001834607 0.0002104569 5.905198e-05
[1349,] 0.0002416306 0.0002643859 6.899751e-05
[1350,] 0.0002399233 0.0006144270 1.146969e-04
[1351,] 0.0001994072 0.0003680462 4.724454e-05
[1352,] 0.0002447523 0.0002898259 7.101380e-05
[1353,] 0.0002174659 0.0002243804 7.359340e-05
[1354,] 0.0002421158 0.0002604880 6.848249e-05
[1355,] 0.0002393711 0.0006092792 1.146402e-04
[1356,] 0.0002130318 0.0002185338 7.393618e-05
[1357,] 0.0002019102 0.0002077025 5.821963e-05
[1358,] 0.0001938763 0.0002114117 6.421102e-05
[1359,] 0.0001826359 0.0002206318 6.263060e-05
[1360,] 0.0002416888 0.0002645606 6.900520e-05
[1361,] 0.0002102020 0.0002418865 7.140605e-05
[1362,] 0.0001995299 0.0003658717 4.718478e-05
[1363,] 0.0001958115 0.0003469397 4.521700e-05
[1364,] 0.0002440757 0.0002895683 7.115137e-05
[1365,] 0.0002129343 0.0002190951 7.442955e-05
[1366,] 0.0002389691 0.0006395986 1.191317e-04
[1367,] 0.0001970515 0.0002123271 6.610674e-05
[1368,] 0.0001630329 0.0002350692 4.967718e-05
[1369,] 0.0001629579 0.0002453804 5.001417e-05
[1370,] 0.0001617860 0.0002404779 4.998507e-05
[1371,] 0.0001943463 0.0002116369 6.456639e-05
[1372,] 0.0001831356 0.0001985259 5.415018e-05
[1373,] 0.0001990179 0.0003702992 4.733089e-05
[1374,] 0.0002079351 0.0002438267 7.243355e-05
[1375,] 0.0002394966 0.0006183747 1.156741e-04
[1376,] 0.0002203503 0.0002243804 7.460943e-05
[1377,] 0.0001616877 0.0002347920 4.974148e-05
[1378,] 0.0001832229 0.0001994334 5.423196e-05
[1379,] 0.0001906350 0.0002321848 7.209151e-05
[1380,] 0.0002143883 0.0002189776 7.487646e-05
[1381,] 0.0001611096 0.0002331248 4.971160e-05
[1382,] 0.0001974830 0.0002498016 4.363277e-05
[1383,] 0.0001893171 0.0001972667 5.480080e-05
[1384,] 0.0001831074 0.0002255535 4.663366e-05
[1385,] 0.0001826490 0.0002265858 4.673704e-05
[1386,] 0.0002023690 0.0002384807 5.129001e-05
[1387,] 0.0001660065 0.0002288576 4.904595e-05
[1388,] 0.0001680444 0.0002309342 4.907747e-05
[1389,] 0.0003040771 0.0002119334 6.016602e-05
[1390,] 0.0001823598 0.0001976678 5.382373e-05
[1391,] 0.0002358329 0.0002358933 8.378328e-05
[1392,] 0.0002407709 0.0002571203 6.835866e-05
[1393,] 0.0002103223 0.0002783406 4.977755e-05
[1394,] 0.0001636704 0.0001991032 4.324508e-05
[1395,] 0.0001822699 0.0001842834 5.003718e-05
[1396,] 0.0001940385 0.0002650623 5.015582e-05
[1397,] 0.0002976470 0.0002116097 5.935610e-05
[1398,] 0.0002013605 0.0002467080 5.093435e-05
[1399,] 0.0001833930 0.0002357298 6.221595e-05
[1400,] 0.0001680290 0.0002283945 4.915790e-05
[1401,] 0.0001840281 0.0001770099 5.462779e-05
[1402,] 0.0002212605 0.0002203807 7.838803e-05
[1403,] 0.0001632808 0.0002441788 4.996781e-05
[1404,] 0.0002447825 0.0002729182 6.887409e-05
[1405,] 0.0001610171 0.0002261138 4.903431e-05
[1406,] 0.0001610528 0.0002261138 4.903265e-05
[1407,] 0.0001848649 0.0001769320 5.000651e-05
[1408,] 0.0001832549 0.0002395861 5.066203e-05
[1409,] 0.0001610725 0.0002261138 4.903525e-05
[1410,] 0.0001866759 0.0002477440 5.061957e-05
[1411,] 0.0001913258 0.0002165456 5.230401e-05
[1412,] 0.0002302015 0.0002662823 7.400288e-05
[1413,] 0.0001600165 0.0002267492 4.911344e-05
[1414,] 0.0001599279 0.0002261138 4.910530e-05
[1415,] 0.0002035635 0.0002234778 7.354167e-05
[1416,] 0.0001843541 0.0001767927 5.017057e-05
[1417,] 0.0001788429 0.0002613539 5.107235e-05
[1418,] 0.0001571147 0.0002359736 5.070630e-05
[1419,] 0.0001867643 0.0001814459 5.028465e-05
[1420,] 0.0001941114 0.0002335540 6.246726e-05
[1421,] 0.0001865119 0.0001776039 5.161075e-05
[1422,] 0.0001627548 0.0002223262 4.888989e-05
[1423,] 0.0001638241 0.0002205751 4.893752e-05
[1424,] 0.0002343486 0.0002278213 7.534548e-05
[1425,] 0.0002379604 0.0001892771 6.132551e-05
[1426,] 0.0001637102 0.0002248372 4.885500e-05
[1427,] 0.0001789191 0.0001816548 5.359543e-05
[1428,] 0.0002485023 0.0001847914 6.303690e-05
[1429,] 0.0001641107 0.0002236496 4.887840e-05
[1430,] 0.0001910203 0.0002273673 6.801603e-05
[1431,] 0.0002056365 0.0002421483 7.012218e-05
[1432,] 0.0002392886 0.0001906240 6.131521e-05
[1433,] 0.0001720257 0.0002832727 5.457393e-05
[1434,] 0.0001767160 0.0002526049 5.173753e-05
[1435,] 0.0001831557 0.0001894765 5.294609e-05
[1436,] 0.0001694162 0.0002584843 5.351887e-05
[1437,] 0.0002518926 0.0002303408 7.953738e-05
[1438,] 0.0001735090 0.0001855833 4.780886e-05
[1439,] 0.0002484536 0.0003886647 1.896084e-04
[1440,] 0.0001733852 0.0002309880 6.206031e-05
[1441,] 0.0001765474 0.0002297632 5.839198e-05
[1442,] 0.0001764629 0.0002282607 5.785557e-05
[1443,] 0.0001562150 0.0002225601 5.084350e-05
[1444,] 0.0002345379 0.0002345374 7.962488e-05
[1445,] 0.0001692845 0.0001862897 4.682113e-05
[1446,] 0.0002488050 0.0002303636 7.829405e-05
[1447,] 0.0001707447 0.0001852258 4.742774e-05
[1448,] 0.0002121290 0.0002347972 6.761517e-05
[1449,] 0.0002665660 0.0002098191 9.807419e-05
[1450,] 0.0002448364 0.0002398655 1.066172e-04
[1451,] 0.0001689446 0.0002246146 5.072474e-05
[1452,] 0.0001561014 0.0002146495 5.554881e-05
[1453,] 0.0001565410 0.0002134151 5.561327e-05
[1454,] 0.0002018387 0.0002352830 6.614451e-05
[1455,] 0.0002109199 0.0002354469 7.042795e-05
[1456,] 0.0002100455 0.0002415440 6.877156e-05
[1457,] 0.0001673782 0.0001934535 5.618828e-05
[1458,] 0.0001933556 0.0002282500 7.270438e-05
[1459,] 0.0001944570 0.0002288415 7.374909e-05
[1460,] 0.0001943230 0.0002308755 7.431837e-05
[1461,] 0.0002702378 0.0002366898 9.315948e-05
[1462,] 0.0002085461 0.0002415501 7.187698e-05
[1463,] 0.0001835513 0.0002072942 5.852019e-05
[1464,] 0.0002106394 0.0002354339 7.025839e-05
[1465,] 0.0001599635 0.0002248851 5.025165e-05
[1466,] 0.0001587234 0.0002011252 4.854980e-05
[1467,] 0.0001604780 0.0002099523 4.851370e-05
[1468,] 0.0001609309 0.0002093868 4.812541e-05
[1469,] 0.0001523611 0.0001889072 4.408212e-05
[1470,] 0.0002367687 0.0002346001 7.686003e-05
[1471,] 0.0001590601 0.0002170481 5.054666e-05
[1472,] 0.0001794332 0.0002389934 5.349621e-05
[1473,] 0.0001915285 0.0002333669 5.513250e-05
[1474,] 0.0001945385 0.0002334399 5.560721e-05
[1475,] 0.0001642820 0.0001889869 4.516830e-05
[1476,] 0.0001654516 0.0002003288 4.540376e-05
[1477,] 0.0001571414 0.0001989721 4.488396e-05
[1478,] 0.0002114683 0.0002354339 7.060029e-05
[1479,] 0.0001661384 0.0002009324 4.538808e-05
[1480,] 0.0001741018 0.0002269508 5.252232e-05
[1481,] 0.0001547071 0.0002177110 4.907187e-05
[1482,] 0.0001682647 0.0002321547 5.144728e-05
[1483,] 0.0001586956 0.0002157372 4.784039e-05
[1484,] 0.0001874179 0.0002627100 4.959642e-05
[1485,] 0.0001668816 0.0002309416 5.138929e-05
[1486,] 0.0001599795 0.0001830908 4.756169e-05
[1487,] 0.0001606307 0.0002261988 5.023494e-05
[1488,] 0.0001602158 0.0001792700 4.690763e-05
[1489,] 0.0001606287 0.0002809978 6.286369e-05
[1490,] 0.0001590728 0.0001733350 4.480864e-05
[1491,] 0.0001582837 0.0001789252 4.432120e-05
[1492,] 0.0002226387 0.0002367855 5.923876e-05
[1493,] 0.0001579335 0.0001768072 4.426555e-05
[1494,] 0.0001572441 0.0002696327 5.772921e-05
[1495,] 0.0001543206 0.0001768054 4.444765e-05
[1496,] 0.0002111074 0.0002358134 7.086355e-05
[1497,] 0.0001599332 0.0001875218 4.449318e-05
[1498,] 0.0001566268 0.0002180898 5.093381e-05
[1499,] 0.0003012546 0.0002213469 6.312647e-05
[1500,] 0.0002844659 0.0002269250 6.093663e-05
[1501,] 0.0001734088 0.0001782282 4.970236e-05
[1502,] 0.0001586961 0.0001974563 4.926575e-05
[1503,] 0.0001778898 0.0001778193 4.923564e-05
[1504,] 0.0001745216 0.0002059291 6.036907e-05
[1505,] 0.0003014164 0.0002385970 6.163121e-05
[1506,] 0.0002592814 0.0002381490 5.810612e-05
[1507,] 0.0002042287 0.0001988562 7.178960e-05
[1508,] 0.0001860849 0.0001876731 5.962434e-05
[1509,] 0.0002159758 0.0002355403 7.261584e-05
[1510,] 0.0001648475 0.0001760419 4.512352e-05
[1511,] 0.0002855311 0.0002397038 1.068723e-04
[1512,] 0.0002031845 0.0002349509 6.612344e-05
[1513,] 0.0002031249 0.0002349509 6.611556e-05
[1514,] 0.0001644186 0.0001764283 4.497014e-05
[1515,] 0.0002878420 0.0002272288 7.034883e-05
[1516,] 0.0002053213 0.0001998420 7.283698e-05
[1517,] 0.0002074647 0.0002405522 6.924614e-05
[1518,] 0.0002231217 0.0002401383 7.945783e-05
[1519,] 0.0001847937 0.0002270440 5.478476e-05
[1520,] 0.0002255069 0.0001845850 6.928274e-05
[1521,] 0.0002127150 0.0001785161 5.722741e-05
[1522,] 0.0002304053 0.0001826234 6.855291e-05
[1523,] 0.0002171589 0.0001829715 6.211921e-05
[1524,] 0.0001612877 0.0001791309 4.645361e-05
[1525,] 0.0002455120 0.0001827611 7.272864e-05
[1526,] 0.0001619082 0.0001921589 4.768056e-05
[1527,] 0.0002122005 0.0002364585 7.195536e-05
[1528,] 0.0002699598 0.0002334867 6.061564e-05
[1529,] 0.0002641518 0.0002643382 7.075382e-05
[1530,] 0.0001897041 0.0001869441 6.062688e-05
[1531,] 0.0002630879 0.0002440065 7.017917e-05
[1532,] 0.0001799127 0.0001812198 5.148140e-05
[1533,] 0.0002616419 0.0002565874 6.862464e-05
[1534,] 0.0002643633 0.0002377515 5.478924e-05
[1535,] 0.0001829660 0.0002342972 6.067253e-05
[1536,] 0.0002119459 0.0002271216 5.400813e-05
[1537,] 0.0001767445 0.0002006878 6.223768e-05
[1538,] 0.0002220640 0.0002221464 5.667716e-05
[1539,] 0.0002347965 0.0002329472 7.074703e-05
[1540,] 0.0001723367 0.0002042234 5.548485e-05
[1541,] 0.0002376761 0.0002279242 8.349795e-05
[1542,] 0.0001734890 0.0002175830 5.288333e-05
[1543,] 0.0002994136 0.0002367966 1.096986e-04
[1544,] 0.0001884573 0.0001753866 5.297051e-05
[1545,] 0.0001739807 0.0002180619 5.294162e-05
[1546,] 0.0002051505 0.0002387718 6.921987e-05
[1547,] 0.0001743405 0.0002195199 5.286083e-05
[1548,] 0.0002207733 0.0002121703 6.530467e-05
[1549,] 0.0002336763 0.0002230612 7.738173e-05
[1550,] 0.0002330001 0.0002239180 7.695080e-05
[1551,] 0.0001844836 0.0001770546 5.313716e-05
[1552,] 0.0001851129 0.0001990425 5.687304e-05
[1553,] 0.0001724950 0.0002233230 5.234783e-05
[1554,] 0.0001637130 0.0002693740 6.015549e-05
[1555,] 0.0003229116 0.0002294790 1.049623e-04
[1556,] 0.0001858803 0.0002509025 5.485611e-05
[1557,] 0.0002616886 0.0002242315 1.049272e-04
[1558,] 0.0002610898 0.0002197382 1.010747e-04
[1559,] 0.0003119443 0.0002275125 9.067716e-05
[1560,] 0.0002018096 0.0002677623 7.330235e-05
[1561,] 0.0002018122 0.0002750055 7.547144e-05
[1562,] 0.0001655534 0.0002082725 5.181018e-05
[1563,] 0.0002010908 0.0002086572 6.099418e-05
[1564,] 0.0003135651 0.0002264895 9.660287e-05
[1565,] 0.0001648267 0.0002108339 5.156946e-05
[1566,] 0.0002144917 0.0002335495 6.760803e-05
[1567,] 0.0002050649 0.0002361469 6.647462e-05
[1568,] 0.0001628678 0.0002410461 4.890507e-05
[1569,] 0.0001632175 0.0002135554 5.235903e-05
[1570,] 0.0001621288 0.0002360406 4.890769e-05
[1571,] 0.0002073220 0.0002249376 7.044314e-05
[1572,] 0.0001633744 0.0002355067 5.624975e-05
[1573,] 0.0001631489 0.0002343477 4.900038e-05
[1574,] 0.0001636604 0.0002343477 4.903522e-05
[1575,] 0.0001629017 0.0002343477 4.898668e-05
[1576,] 0.0001623642 0.0002344898 4.895351e-05
[1577,] 0.0002785403 0.0002363789 9.737850e-05
[1578,] 0.0002065323 0.0001847748 5.388668e-05
[1579,] 0.0002568316 0.0001929752 7.067799e-05
[1580,] 0.0002063626 0.0002224049 6.880490e-05
[1581,] 0.0002164160 0.0001852990 4.782682e-05
[1582,] 0.0001612151 0.0002364123 4.886591e-05
[1583,] 0.0001652747 0.0001834900 5.211805e-05
[1584,] 0.0002636366 0.0001780638 6.620515e-05
[1585,] 0.0002902479 0.0002295411 9.213259e-05
[1586,] 0.0002184927 0.0001808447 4.906236e-05
[1587,] 0.0002054009 0.0002361469 6.649762e-05
[1588,] 0.0002059800 0.0002138193 6.541421e-05
[1589,] 0.0001591804 0.0002424196 4.893374e-05
[1590,] 0.0001608139 0.0002378048 4.885469e-05
[1591,] 0.0001559171 0.0002350889 4.925778e-05
[1592,] 0.0001631314 0.0002039794 4.995122e-05
[1593,] 0.0001587743 0.0002329362 4.858336e-05
[1594,] 0.0001643636 0.0002070871 5.092276e-05
[1595,] 0.0002041472 0.0002199275 6.654558e-05
[1596,] 0.0001599912 0.0002415370 4.889037e-05
[1597,] 0.0001685290 0.0001806358 5.230569e-05
[1598,] 0.0001653691 0.0002061930 5.059183e-05
[1599,] 0.0001973581 0.0001812223 5.278066e-05
[1600,] 0.0002029602 0.0002679994 7.817710e-05
[1601,] 0.0002066587 0.0001843115 4.709627e-05
[1602,] 0.0001563017 0.0002367034 4.902257e-05
[1603,] 0.0002163403 0.0002019562 6.601536e-05
[1604,] 0.0001574263 0.0002377178 4.894499e-05
[1605,] 0.0002124095 0.0001807200 4.834280e-05
[1606,] 0.0002100731 0.0001807610 4.810590e-05
[1607,] 0.0002112947 0.0001837614 4.764164e-05
[1608,] 0.0001699270 0.0001812343 5.305389e-05
[1609,] 0.0002215738 0.0002014262 6.587156e-05
[1610,] 0.0001709019 0.0001819644 5.373195e-05
[1611,] 0.0002050411 0.0002014726 6.135736e-05
[1612,] 0.0002155901 0.0002014292 6.426742e-05
[1613,] 0.0001579411 0.0002335275 4.885612e-05
[1614,] 0.0002023507 0.0002625620 7.516535e-05
[1615,] 0.0002027513 0.0002198547 6.509540e-05
[1616,] 0.0002163974 0.0001815603 4.851829e-05
[1617,] 0.0002057078 0.0001806431 4.771007e-05
[1618,] 0.0002025465 0.0002195308 6.481461e-05
[1619,] 0.0001628174 0.0001848441 5.162971e-05
[1620,] 0.0002129594 0.0001823668 4.808359e-05
[1621,] 0.0002878707 0.0002356048 1.014025e-04
[1622,] 0.0002053588 0.0002014185 6.105330e-05
[1623,] 0.0001573107 0.0002322008 4.886045e-05
[1624,] 0.0001639266 0.0002541047 5.722477e-05
[1625,] 0.0001611329 0.0001757190 4.757223e-05
[1626,] 0.0002023860 0.0002195020 6.465107e-05
[1627,] 0.0001602351 0.0002890130 4.983260e-05
[1628,] 0.0002090104 0.0002008081 6.144377e-05
[1629,] 0.0002885845 0.0002297478 9.292261e-05
[1630,] 0.0002362463 0.0002175579 8.786229e-05
[1631,] 0.0002177906 0.0001966008 4.641757e-05
[1632,] 0.0001609919 0.0002893721 4.965973e-05
[1633,] 0.0001737191 0.0002360171 5.417721e-05
[1634,] 0.0001640823 0.0001767653 4.902781e-05
[1635,] 0.0002056489 0.0002009571 6.082126e-05
[1636,] 0.0001597984 0.0002314921 4.890158e-05
[1637,] 0.0002043492 0.0002009550 6.067153e-05
[1638,] 0.0001603938 0.0002887901 4.978087e-05
[1639,] 0.0001615317 0.0002305682 4.901528e-05
[1640,] 0.0001606384 0.0002912381 4.981103e-05
[1641,] 0.0002021865 0.0001955279 4.558319e-05
[1642,] 0.0001636965 0.0002430933 5.529041e-05
[1643,] 0.0002920445 0.0002292167 9.327796e-05
[1644,] 0.0002021431 0.0002701567 7.622816e-05
[1645,] 0.0002026068 0.0002194275 6.481983e-05
[1646,] 0.0001592303 0.0002301390 4.893472e-05
[1647,] 0.0001953167 0.0002016331 5.868732e-05
[1648,] 0.0002185280 0.0002515748 8.507059e-05
[1649,] 0.0002049743 0.0002620256 7.665899e-05
[1650,] 0.0001678266 0.0002099993 6.002382e-05
[1651,] 0.0004946706 0.0002422402 2.213169e-04
[1652,] 0.0002106973 0.0002033963 5.238815e-05
[1653,] 0.0001726140 0.0002131520 6.334344e-05
[1654,] 0.0002086215 0.0002056672 5.197441e-05
[1655,] 0.0001668517 0.0003218071 8.519367e-05
[1656,] 0.0005319737 0.0002422402 2.394943e-04
[1657,] 0.0005366832 0.0002422402 2.417945e-04
[1658,] 0.0005198386 0.0002414121 2.284713e-04
[1659,] 0.0005234218 0.0002422402 2.353247e-04
[1660,] 0.0001670569 0.0002097978 6.056514e-05
[1661,] 0.0005286890 0.0002422402 2.378899e-04
[1662,] 0.0001648477 0.0002091793 5.916463e-05
[1663,] 0.0001648370 0.0002126026 6.016844e-05
[1664,] 0.0001543424 0.0001905011 4.371725e-05
[1665,] 0.0001773647 0.0002302490 5.943043e-05
[1666,] 0.0001538267 0.0001822203 4.379589e-05
[1667,] 0.0001648321 0.0002165323 6.122220e-05
[1668,] 0.0005101279 0.0002422402 2.288539e-04
[1669,] 0.0005271787 0.0002422188 2.370232e-04
[1670,] 0.0005486755 0.0002422189 2.475097e-04
[1671,] 0.0005255669 0.0002422016 2.361352e-04
[1672,] 0.0001616307 0.0002102768 5.762806e-05
[1673,] 0.0001617523 0.0002118799 5.814015e-05
[1674,] 0.0001522251 0.0001787495 4.405012e-05
[1675,] 0.0005300330 0.0002422402 2.385453e-04
[1676,] 0.0001620438 0.0002121228 5.837051e-05
[1677,] 0.0001633387 0.0003319121 8.309773e-05
[1678,] 0.0001611367 0.0002116621 5.770774e-05
[1679,] 0.0002192038 0.0002359588 7.949949e-05
[1680,] 0.0001627785 0.0002153089 5.965324e-05
[1681,] 0.0001538634 0.0001832088 4.371014e-05
[1682,] 0.0002048169 0.0002835178 7.945418e-05
[1683,] 0.0005288265 0.0002422402 2.379570e-04
[1684,] 0.0001651643 0.0002120867 6.020668e-05
[1685,] 0.0001523253 0.0001921597 4.382166e-05
[1686,] 0.0005249991 0.0002381885 2.207174e-04
[1687,] 0.0001720187 0.0001795117 4.523487e-05
[1688,] 0.0001634377 0.0002761370 7.252330e-05
[1689,] 0.0001639122 0.0002747198 7.265851e-05
[1690,] 0.0001576534 0.0002735259 6.647695e-05
[1691,] 0.0001596462 0.0002696472 6.774607e-05
[1692,] 0.0001599318 0.0002696472 6.801961e-05
[1693,] 0.0002046971 0.0002796408 7.733668e-05
[1694,] 0.0002091009 0.0001960850 6.343112e-05
[1695,] 0.0001610051 0.0002259198 5.598869e-05
[1696,] 0.0001595003 0.0002719762 6.805014e-05
[1697,] 0.0002906542 0.0001946999 1.028580e-04
[1698,] 0.0005017661 0.0002422555 2.248660e-04
[1699,] 0.0004177543 0.0002960848 3.557012e-04
[1700,] 0.0004797127 0.0002422443 2.140864e-04
[1701,] 0.0001553867 0.0002062722 4.498233e-05
[1702,] 0.0002071466 0.0002357742 6.791669e-05
[1703,] 0.0001593502 0.0003346402 7.869799e-05
[1704,] 0.0004399784 0.0002904699 3.631661e-04
[1705,] 0.0001614243 0.0002225881 5.515676e-05
[1706,] 0.0001616867 0.0003349853 8.177928e-05
[1707,] 0.0001558993 0.0002050333 4.496319e-05
[1708,] 0.0002129624 0.0001983045 6.700733e-05
[1709,] 0.0002139878 0.0001985011 6.750822e-05
[1710,] 0.0005075234 0.0002422402 2.275798e-04
[1711,] 0.0001653887 0.0002318204 4.600951e-05
[1712,] 0.0001548682 0.0002282278 4.581074e-05
[1713,] 0.0001531876 0.0002335506 4.636176e-05
[1714,] 0.0001537881 0.0002298249 4.607064e-05
```
