## Supplementary material for "Characterization of shared and ancestry-specific signals driving complex traits using multi-ancestry fine-mapping": s1_data.bim

```
6	chr6:115525347:C:T	0	115525347	T	C
6	chr6:115525451:A:G	0	115525451	G	A
6	chr6:115525494:A:G	0	115525494	G	A
6	chr6:115525733:T:C	0	115525733	C	T
6	chr6:115525864:A:G	0	115525864	G	A
6	chr6:115526369:T:C	0	115526369	C	T
6	chr6:115526733:T:C	0	115526733	C	T
6	chr6:115527419:G:A	0	115527419	A	G
6	chr6:115527897:A:C	0	115527897	C	A
6	chr6:115529742:T:A	0	115529742	A	T
6	chr6:115529753:T:C	0	115529753	C	T
6	chr6:115530301:T:C	0	115530301	C	T
6	chr6:115530728:CT:C	0	115530728	C	CT
6	chr6:115531134:T:G	0	115531134	G	T
6	chr6:115532244:A:C	0	115532244	C	A
6	chr6:115534423:C:G	0	115534423	G	C
6	chr6:115535179:T:C	0	115535179	C	T
6	chr6:115536916:T:G	0	115536916	G	T
6	chr6:115537283:T:C	0	115537283	C	T
6	chr6:115537425:T:A	0	115537425	A	T
6	chr6:115538442:GA:G	0	115538442	G	GA
6	chr6:115538579:A:C	0	115538579	C	A
6	chr6:115538858:G:C	0	115538858	C	G
6	chr6:115541038:T:C	0	115541038	C	T
6	chr6:115542678:T:G	0	115542678	G	T
6	chr6:115544007:T:C	0	115544007	C	T
6	chr6:115544968:G:C	0	115544968	C	G
6	chr6:115545991:G:T	0	115545991	T	G
6	chr6:115546341:T:C	0	115546341	C	T
6	chr6:115547127:A:G	0	115547127	G	A
6	chr6:115548790:A:T	0	115548790	T	A
6	chr6:115549825:A:G	0	115549825	G	A
6	chr6:115553085:G:A	0	115553085	A	G
6	chr6:115553786:T:C	0	115553786	C	T
6	chr6:115553843:C:T	0	115553843	T	C
6	chr6:115554362:C:T	0	115554362	T	C
6	chr6:115555112:C:G	0	115555112	G	C
6	chr6:115556347:T:C	0	115556347	C	T
6	chr6:115556528:G:A	0	115556528	A	G
6	chr6:115557131:A:G	0	115557131	G	A
6	chr6:115557362:TCTGA:T	0	115557362	T	TCTGA
6	chr6:115558778:C:T	0	115558778	T	C
6	chr6:115559687:G:A	0	115559687	A	G
6	chr6:115559780:A:G	0	115559780	G	A
6	chr6:115560430:T:G	0	115560430	G	T
6	chr6:115560686:T:G	0	115560686	G	T
6	chr6:115560982:G:T	0	115560982	T	G
6	chr6:115562316:C:G	0	115562316	G	C
6	chr6:115562430:T:C	0	115562430	C	T
6	chr6:115563212:T:C	0	115563212	C	T
6	chr6:115563248:C:A	0	115563248	A	C
6	chr6:115563715:C:T	0	115563715	T	C
6	chr6:115563830:G:A	0	115563830	A	G
6	chr6:115565024:C:A	0	115565024	A	C
6	chr6:115565459:T:C	0	115565459	C	T
6	chr6:115565551:T:C	0	115565551	C	T
6	chr6:115566486:A:T	0	115566486	T	A
6	chr6:115567856:T:C	0	115567856	C	T
6	chr6:115567910:T:C	0	115567910	C	T
6	chr6:115568451:TATC:T	0	115568451	T	TATC
6	chr6:115568907:CAG:C	0	115568907	C	CAG
6	chr6:115569122:A:C	0	115569122	C	A
6	chr6:115570027:T:G	0	115570027	G	T
6	chr6:115573593:T:C	0	115573593	C	T
6	chr6:115573823:A:ATTGTC	0	115573823	ATTGTC	A
6	chr6:115575086:T:C	0	115575086	C	T
6	chr6:115575414:G:A	0	115575414	A	G
6	chr6:115575456:C:T	0	115575456	T	C
6	chr6:115575626:T:C	0	115575626	C	T
6	chr6:115576535:G:A	0	115576535	A	G
6	chr6:115577212:T:C	0	115577212	C	T
6	chr6:115577461:C:T	0	115577461	T	C
6	chr6:115579137:G:A	0	115579137	A	G
6	chr6:115580640:C:A	0	115580640	A	C
6	chr6:115582112:G:T	0	115582112	T	G
6	chr6:115582424:T:C	0	115582424	C	T
6	chr6:115582994:T:C	0	115582994	C	T
6	chr6:115583408:T:C	0	115583408	C	T
6	chr6:115583961:G:A	0	115583961	A	G
6	chr6:115586124:C:T	0	115586124	T	C
6	chr6:115586648:C:A	0	115586648	A	C
6	chr6:115586818:A:G	0	115586818	G	A
6	chr6:115587718:A:C	0	115587718	C	A
6	chr6:115588129:A:G	0	115588129	G	A
6	chr6:115588275:T:C	0	115588275	C	T
6	chr6:115588816:G:GT	0	115588816	GT	G
6	chr6:115588880:C:T	0	115588880	T	C
6	chr6:115590021:T:C	0	115590021	C	T
6	chr6:115591093:G:C	0	115591093	C	G
6	chr6:115591771:CTTATG:C	0	115591771	C	CTTATG
6	chr6:115592951:C:T	0	115592951	T	C
6	chr6:115593551:G:A	0	115593551	A	G
6	chr6:115593662:T:C	0	115593662	C	T
6	chr6:115593760:A:G	0	115593760	G	A
6	chr6:115594549:C:G	0	115594549	G	C
6	chr6:115594811:T:C	0	115594811	C	T
6	chr6:115594923:G:A	0	115594923	A	G
6	chr6:115595665:G:T	0	115595665	T	G
6	chr6:115595843:A:G	0	115595843	G	A
6	chr6:115596151:T:C	0	115596151	C	T
6	chr6:115596316:A:T	0	115596316	T	A
6	chr6:115596529:C:T	0	115596529	T	C
6	chr6:115596790:C:T	0	115596790	T	C
6	chr6:115597761:C:T	0	115597761	T	C
6	chr6:115598310:A:C	0	115598310	C	A
6	chr6:115598443:T:C	0	115598443	C	T
6	chr6:115598777:C:T	0	115598777	T	C
6	chr6:115600309:A:G	0	115600309	G	A
6	chr6:115600531:G:A	0	115600531	A	G
6	chr6:115600834:TA:T	0	115600834	T	TA
6	chr6:115601236:C:T	0	115601236	T	C
6	chr6:115603115:T:G	0	115603115	G	T
6	chr6:115603773:A:G	0	115603773	G	A
6	chr6:115603868:C:T	0	115603868	T	C
6	chr6:115607619:A:C	0	115607619	C	A
6	chr6:115610964:G:A	0	115610964	A	G
6	chr6:115611711:T:C	0	115611711	C	T
6	chr6:115611873:G:C	0	115611873	C	G
6	chr6:115612235:C:T	0	115612235	T	C
6	chr6:115612567:CT:C	0	115612567	C	CT
6	chr6:115612702:G:A	0	115612702	A	G
6	chr6:115612763:T:A	0	115612763	A	T
6	chr6:115614126:C:T	0	115614126	T	C
6	chr6:115614164:G:A	0	115614164	A	G
6	chr6:115614595:T:C	0	115614595	C	T
6	chr6:115614634:T:C	0	115614634	C	T
6	chr6:115615602:G:A	0	115615602	A	G
6	chr6:115615611:AAAT:A	0	115615611	A	AAAT
6	chr6:115616233:CA:C	0	115616233	C	CA
6	chr6:115616247:G:A	0	115616247	A	G
6	chr6:115616447:A:C	0	115616447	C	A
6	chr6:115616566:C:T	0	115616566	T	C
6	chr6:115617100:C:T	0	115617100	T	C
6	chr6:115617524:C:A	0	115617524	A	C
6	chr6:115617833:G:A	0	115617833	A	G
6	chr6:115618180:C:T	0	115618180	T	C
6	chr6:115618528:T:C	0	115618528	C	T
6	chr6:115618821:G:A	0	115618821	A	G
6	chr6:115619492:A:G	0	115619492	G	A
6	chr6:115620129:T:C	0	115620129	C	T
6	chr6:115620789:T:C	0	115620789	C	T
6	chr6:115621308:T:A	0	115621308	A	T
6	chr6:115622308:A:T	0	115622308	T	A
6	chr6:115623098:A:G	0	115623098	G	A
6	chr6:115623571:C:T	0	115623571	T	C
6	chr6:115624006:G:A	0	115624006	A	G
6	chr6:115624501:A:G	0	115624501	G	A
6	chr6:115624888:CATTTTA:C	0	115624888	C	CATTTTA
6	chr6:115625115:C:T	0	115625115	T	C
6	chr6:115625873:G:T	0	115625873	T	G
6	chr6:115626443:T:G	0	115626443	G	T
6	chr6:115628103:G:A	0	115628103	A	G
6	chr6:115628189:G:A	0	115628189	A	G
6	chr6:115628754:G:A	0	115628754	A	G
6	chr6:115630156:T:TGG	0	115630156	TGG	T
6	chr6:115630406:C:A	0	115630406	A	C
6	chr6:115631211:T:A	0	115631211	A	T
6	chr6:115631830:TACA:T	0	115631830	T	TACA
6	chr6:115632196:T:G	0	115632196	G	T
6	chr6:115632344:T:C	0	115632344	C	T
6	chr6:115633909:A:T	0	115633909	T	A
6	chr6:115633974:G:C	0	115633974	C	G
6	chr6:115634327:A:C	0	115634327	C	A
6	chr6:115634506:A:C	0	115634506	C	A
6	chr6:115635442:T:A	0	115635442	A	T
6	chr6:115635636:T:C	0	115635636	C	T
6	chr6:115636136:G:T	0	115636136	T	G
6	chr6:115636192:G:A	0	115636192	A	G
6	chr6:115636912:C:A	0	115636912	A	C
6	chr6:115637001:C:T	0	115637001	T	C
6	chr6:115637701:G:T	0	115637701	T	G
6	chr6:115637927:A:C	0	115637927	C	A
6	chr6:115637956:T:C	0	115637956	C	T
6	chr6:115638604:C:T	0	115638604	T	C
6	chr6:115638900:T:C	0	115638900	C	T
6	chr6:115639065:G:A	0	115639065	A	G
6	chr6:115639150:T:C	0	115639150	C	T
6	chr6:115639900:A:C	0	115639900	C	A
6	chr6:115640192:T:C	0	115640192	C	T
6	chr6:115640298:C:T	0	115640298	T	C
6	chr6:115641219:C:T	0	115641219	T	C
6	chr6:115641480:G:T	0	115641480	T	G
6	chr6:115641887:G:T	0	115641887	T	G
6	chr6:115642208:C:T	0	115642208	T	C
6	chr6:115642309:G:T	0	115642309	T	G
6	chr6:115642410:G:A	0	115642410	A	G
6	chr6:115643554:T:C	0	115643554	C	T
6	chr6:115643997:C:T	0	115643997	T	C
6	chr6:115644569:A:T	0	115644569	T	A
6	chr6:115644644:C:A	0	115644644	A	C
6	chr6:115644840:G:A	0	115644840	A	G
6	chr6:115645309:T:C	0	115645309	C	T
6	chr6:115645422:C:T	0	115645422	T	C
6	chr6:115645462:G:A	0	115645462	A	G
6	chr6:115646141:T:C	0	115646141	C	T
6	chr6:115646434:A:G	0	115646434	G	A
6	chr6:115646474:T:C	0	115646474	C	T
6	chr6:115646610:G:A	0	115646610	A	G
6	chr6:115647474:A:AAGC	0	115647474	AAGC	A
6	chr6:115647579:A:G	0	115647579	G	A
6	chr6:115647633:A:G	0	115647633	G	A
6	chr6:115647671:G:A	0	115647671	A	G
6	chr6:115648146:T:A	0	115648146	A	T
6	chr6:115648187:T:C	0	115648187	C	T
6	chr6:115648321:A:G	0	115648321	G	A
6	chr6:115649391:C:T	0	115649391	T	C
6	chr6:115649541:A:G	0	115649541	G	A
6	chr6:115649718:G:A	0	115649718	A	G
6	chr6:115649741:T:C	0	115649741	C	T
6	chr6:115649776:A:G	0	115649776	G	A
6	chr6:115650101:G:A	0	115650101	A	G
6	chr6:115650705:A:T	0	115650705	T	A
6	chr6:115650956:A:G	0	115650956	G	A
6	chr6:115650988:G:C	0	115650988	C	G
6	chr6:115651185:A:G	0	115651185	G	A
6	chr6:115651190:G:A	0	115651190	A	G
6	chr6:115651290:C:T	0	115651290	T	C
6	chr6:115651695:A:G	0	115651695	G	A
6	chr6:115651989:C:T	0	115651989	T	C
6	chr6:115652218:A:G	0	115652218	G	A
6	chr6:115652374:C:T	0	115652374	T	C
6	chr6:115652414:C:T	0	115652414	T	C
6	chr6:115652767:C:T	0	115652767	T	C
6	chr6:115653058:TG:T	0	115653058	T	TG
6	chr6:115653578:T:A	0	115653578	A	T
6	chr6:115654075:C:G	0	115654075	G	C
6	chr6:115654131:C:T	0	115654131	T	C
6	chr6:115654463:G:T	0	115654463	T	G
6	chr6:115655048:C:T	0	115655048	T	C
6	chr6:115655257:A:ATG	0	115655257	ATG	A
6	chr6:115656132:A:T	0	115656132	T	A
6	chr6:115656133:A:T	0	115656133	T	A
6	chr6:115656171:G:A	0	115656171	A	G
6	chr6:115657222:G:A	0	115657222	A	G
6	chr6:115658050:G:A	0	115658050	A	G
6	chr6:115659055:A:G	0	115659055	G	A
6	chr6:115661806:A:G	0	115661806	G	A
6	chr6:115662344:C:CA	0	115662344	CA	C
6	chr6:115664369:C:G	0	115664369	G	C
6	chr6:115664725:A:G	0	115664725	G	A
6	chr6:115665290:G:A	0	115665290	A	G
6	chr6:115666180:C:T	0	115666180	T	C
6	chr6:115667827:G:A	0	115667827	A	G
6	chr6:115669938:A:T	0	115669938	T	A
6	chr6:115670840:C:G	0	115670840	G	C
6	chr6:115672498:A:G	0	115672498	G	A
6	chr6:115673391:TGGAGA:T	0	115673391	T	TGGAGA
6	chr6:115674400:C:T	0	115674400	T	C
6	chr6:115674495:G:A	0	115674495	A	G
6	chr6:115675196:A:G	0	115675196	G	A
6	chr6:115675200:G:A	0	115675200	A	G
6	chr6:115675347:A:G	0	115675347	G	A
6	chr6:115677553:T:C	0	115677553	C	T
6	chr6:115679598:C:T	0	115679598	T	C
6	chr6:115681553:A:T	0	115681553	T	A
6	chr6:115682609:T:C	0	115682609	C	T
6	chr6:115682767:T:A	0	115682767	A	T
6	chr6:115683251:A:G	0	115683251	G	A
6	chr6:115683333:C:T	0	115683333	T	C
6	chr6:115683962:A:G	0	115683962	G	A
6	chr6:115685224:T:C	0	115685224	C	T
6	chr6:115685360:A:G	0	115685360	G	A
6	chr6:115685389:G:A	0	115685389	A	G
6	chr6:115685530:C:T	0	115685530	T	C
6	chr6:115687187:AT:A	0	115687187	A	AT
6	chr6:115687197:G:C	0	115687197	C	G
6	chr6:115687684:T:C	0	115687684	C	T
6	chr6:115687815:A:G	0	115687815	G	A
6	chr6:115688060:A:G	0	115688060	G	A
6	chr6:115688090:T:G	0	115688090	G	T
6	chr6:115688575:G:A	0	115688575	A	G
6	chr6:115690184:TTCTC:T	0	115690184	T	TTCTC
6	chr6:115690493:G:A	0	115690493	A	G
6	chr6:115690683:G:C	0	115690683	C	G
6	chr6:115690763:G:T	0	115690763	T	G
6	chr6:115692049:A:G	0	115692049	G	A
6	chr6:115692121:A:C	0	115692121	C	A
6	chr6:115692408:C:T	0	115692408	T	C
6	chr6:115693150:T:C	0	115693150	C	T
6	chr6:115693201:A:T	0	115693201	T	A
6	chr6:115693375:A:G	0	115693375	G	A
6	chr6:115693405:G:T	0	115693405	T	G
6	chr6:115693444:C:T	0	115693444	T	C
6	chr6:115694662:C:T	0	115694662	T	C
6	chr6:115694699:C:T	0	115694699	T	C
6	chr6:115695394:C:T	0	115695394	T	C
6	chr6:115695570:GC:G	0	115695570	G	GC
6	chr6:115695710:T:C	0	115695710	C	T
6	chr6:115696277:A:C	0	115696277	C	A
6	chr6:115696641:C:A	0	115696641	A	C
6	chr6:115697138:C:A	0	115697138	A	C
6	chr6:115697308:G:A	0	115697308	A	G
6	chr6:115697380:C:T	0	115697380	T	C
6	chr6:115697621:A:G	0	115697621	G	A
6	chr6:115698025:T:TA	0	115698025	TA	T
6	chr6:115698031:A:T	0	115698031	T	A
6	chr6:115698116:T:A	0	115698116	A	T
6	chr6:115698998:C:G	0	115698998	G	C
6	chr6:115699102:A:G	0	115699102	G	A
6	chr6:115699493:A:G	0	115699493	G	A
6	chr6:115699996:T:C	0	115699996	C	T
6	chr6:115700567:T:C	0	115700567	C	T
6	chr6:115700674:T:C	0	115700674	C	T
6	chr6:115701977:A:G	0	115701977	G	A
6	chr6:115702242:T:C	0	115702242	C	T
6	chr6:115702358:C:T	0	115702358	T	C
6	chr6:115702417:G:C	0	115702417	C	G
6	chr6:115702605:T:C	0	115702605	C	T
6	chr6:115702746:C:T	0	115702746	T	C
6	chr6:115702864:T:C	0	115702864	C	T
6	chr6:115703169:A:T	0	115703169	T	A
6	chr6:115703381:G:A	0	115703381	A	G
6	chr6:115703638:T:C	0	115703638	C	T
6	chr6:115703776:G:A	0	115703776	A	G
6	chr6:115704573:C:A	0	115704573	A	C
6	chr6:115704613:C:G	0	115704613	G	C
6	chr6:115705093:T:G	0	115705093	G	T
6	chr6:115705682:A:T	0	115705682	T	A
6	chr6:115705699:G:A	0	115705699	A	G
6	chr6:115705943:G:C	0	115705943	C	G
6	chr6:115706696:A:T	0	115706696	T	A
6	chr6:115706703:C:T	0	115706703	T	C
6	chr6:115706931:G:A	0	115706931	A	G
6	chr6:115707248:T:C	0	115707248	C	T
6	chr6:115707835:G:A	0	115707835	A	G
6	chr6:115708008:C:T	0	115708008	T	C
6	chr6:115709014:C:T	0	115709014	T	C
6	chr6:115709351:C:T	0	115709351	T	C
6	chr6:115709642:C:G	0	115709642	G	C
6	chr6:115709809:C:T	0	115709809	T	C
6	chr6:115711360:A:G	0	115711360	G	A
6	chr6:115711678:T:C	0	115711678	C	T
6	chr6:115712036:T:G	0	115712036	G	T
6	chr6:115712254:A:T	0	115712254	T	A
6	chr6:115712479:A:G	0	115712479	G	A
6	chr6:115712803:C:T	0	115712803	T	C
6	chr6:115712904:C:CTAAGA	0	115712904	CTAAGA	C
6	chr6:115713130:A:C	0	115713130	C	A
6	chr6:115713290:T:C	0	115713290	C	T
6	chr6:115713320:G:A	0	115713320	A	G
6	chr6:115713394:C:T	0	115713394	T	C
6	chr6:115713751:C:A	0	115713751	A	C
6	chr6:115713933:T:C	0	115713933	C	T
6	chr6:115713989:G:A	0	115713989	A	G
6	chr6:115714304:G:A	0	115714304	A	G
6	chr6:115714940:A:G	0	115714940	G	A
6	chr6:115717164:A:G	0	115717164	G	A
6	chr6:115717274:A:G	0	115717274	G	A
6	chr6:115717424:T:C	0	115717424	C	T
6	chr6:115717555:G:A	0	115717555	A	G
6	chr6:115717611:C:T	0	115717611	T	C
6	chr6:115717775:CAAGAT:C	0	115717775	C	CAAGAT
6	chr6:115718715:G:A	0	115718715	A	G
6	chr6:115718908:C:T	0	115718908	T	C
6	chr6:115718932:C:T	0	115718932	T	C
6	chr6:115719569:A:G	0	115719569	G	A
6	chr6:115719616:C:T	0	115719616	T	C
6	chr6:115719801:C:T	0	115719801	T	C
6	chr6:115720147:C:T	0	115720147	T	C
6	chr6:115720517:G:A	0	115720517	A	G
6	chr6:115721083:C:T	0	115721083	T	C
6	chr6:115721217:C:T	0	115721217	T	C
6	chr6:115721326:A:C	0	115721326	C	A
6	chr6:115721598:C:T	0	115721598	T	C
6	chr6:115722282:G:C	0	115722282	C	G
6	chr6:115722597:T:C	0	115722597	C	T
6	chr6:115722879:CAT:C	0	115722879	C	CAT
6	chr6:115723148:T:C	0	115723148	C	T
6	chr6:115723174:A:G	0	115723174	G	A
6	chr6:115723360:C:A	0	115723360	A	C
6	chr6:115723724:T:G	0	115723724	G	T
6	chr6:115724546:A:C	0	115724546	C	A
6	chr6:115725476:G:A	0	115725476	A	G
6	chr6:115725905:A:G	0	115725905	G	A
6	chr6:115726038:G:A	0	115726038	A	G
6	chr6:115727176:ACT:A	0	115727176	A	ACT
6	chr6:115727604:T:G	0	115727604	G	T
6	chr6:115728206:T:C	0	115728206	C	T
6	chr6:115728546:T:C	0	115728546	C	T
6	chr6:115729174:G:A	0	115729174	A	G
6	chr6:115730763:T:C	0	115730763	C	T
6	chr6:115732368:T:C	0	115732368	C	T
6	chr6:115732409:A:G	0	115732409	G	A
6	chr6:115732927:C:T	0	115732927	T	C
6	chr6:115733278:C:G	0	115733278	G	C
6	chr6:115733808:A:C	0	115733808	C	A
6	chr6:115734577:A:G	0	115734577	G	A
6	chr6:115734869:T:C	0	115734869	C	T
6	chr6:115735660:A:G	0	115735660	G	A
6	chr6:115735751:A:G	0	115735751	G	A
6	chr6:115735773:G:A	0	115735773	A	G
6	chr6:115736462:C:T	0	115736462	T	C
6	chr6:115736745:G:A	0	115736745	A	G
6	chr6:115736985:A:G	0	115736985	G	A
6	chr6:115737313:T:G	0	115737313	G	T
6	chr6:115737695:G:A	0	115737695	A	G
6	chr6:115737730:C:A	0	115737730	A	C
6	chr6:115738188:T:C	0	115738188	C	T
6	chr6:115738260:A:G	0	115738260	G	A
6	chr6:115739148:C:A	0	115739148	A	C
6	chr6:115739346:T:A	0	115739346	A	T
6	chr6:115740190:T:A	0	115740190	A	T
6	chr6:115742177:C:A	0	115742177	A	C
6	chr6:115743027:GCA:G	0	115743027	G	GCA
6	chr6:115743395:T:C	0	115743395	C	T
6	chr6:115743631:G:A	0	115743631	A	G
6	chr6:115743724:A:G	0	115743724	G	A
6	chr6:115743983:C:T	0	115743983	T	C
6	chr6:115744246:T:G	0	115744246	G	T
6	chr6:115744400:C:T	0	115744400	T	C
6	chr6:115744482:G:A	0	115744482	A	G
6	chr6:115745343:G:A	0	115745343	A	G
6	chr6:115745469:C:A	0	115745469	A	C
6	chr6:115748253:C:A	0	115748253	A	C
6	chr6:115748348:G:A	0	115748348	A	G
6	chr6:115748397:T:C	0	115748397	C	T
6	chr6:115751148:G:T	0	115751148	T	G
6	chr6:115751150:C:T	0	115751150	T	C
6	chr6:115752018:A:T	0	115752018	T	A
6	chr6:115754154:G:T	0	115754154	T	G
6	chr6:115754202:A:G	0	115754202	G	A
6	chr6:115754848:C:T	0	115754848	T	C
6	chr6:115756197:G:A	0	115756197	A	G
6	chr6:115757321:T:C	0	115757321	C	T
6	chr6:115758209:G:A	0	115758209	A	G
6	chr6:115759061:CT:C	0	115759061	C	CT
6	chr6:115759180:G:A	0	115759180	A	G
6	chr6:115759242:T:A	0	115759242	A	T
6	chr6:115759263:T:C	0	115759263	C	T
6	chr6:115759292:T:C	0	115759292	C	T
6	chr6:115759872:T:C	0	115759872	C	T
6	chr6:115760122:C:T	0	115760122	T	C
6	chr6:115760232:G:C	0	115760232	C	G
6	chr6:115760235:C:T	0	115760235	T	C
6	chr6:115761088:C:T	0	115761088	T	C
6	chr6:115763225:G:A	0	115763225	A	G
6	chr6:115763647:C:T	0	115763647	T	C
6	chr6:115764085:AAAT:A	0	115764085	A	AAAT
6	chr6:115764718:G:A	0	115764718	A	G
6	chr6:115765662:G:C	0	115765662	C	G
6	chr6:115765792:CACTCAT:C	0	115765792	C	CACTCAT
6	chr6:115765826:AGAT:A	0	115765826	A	AGAT
6	chr6:115765827:G:A	0	115765827	A	G
6	chr6:115765919:G:A	0	115765919	A	G
6	chr6:115766102:G:C	0	115766102	C	G
6	chr6:115766274:T:C	0	115766274	C	T
6	chr6:115767254:A:T	0	115767254	T	A
6	chr6:115767341:G:A	0	115767341	A	G
6	chr6:115767374:G:T	0	115767374	T	G
6	chr6:115769101:T:C	0	115769101	C	T
6	chr6:115769445:C:T	0	115769445	T	C
6	chr6:115769619:T:C	0	115769619	C	T
6	chr6:115770174:T:C	0	115770174	C	T
6	chr6:115770471:G:A	0	115770471	A	G
6	chr6:115770892:G:A	0	115770892	A	G
6	chr6:115770970:G:C	0	115770970	C	G
6	chr6:115771549:C:T	0	115771549	T	C
6	chr6:115772537:G:A	0	115772537	A	G
6	chr6:115772675:C:T	0	115772675	T	C
6	chr6:115773866:G:A	0	115773866	A	G
6	chr6:115774080:G:T	0	115774080	T	G
6	chr6:115774207:G:A	0	115774207	A	G
6	chr6:115775201:A:G	0	115775201	G	A
6	chr6:115775238:A:G	0	115775238	G	A
6	chr6:115775732:G:C	0	115775732	C	G
6	chr6:115775735:T:G	0	115775735	G	T
6	chr6:115776010:C:T	0	115776010	T	C
6	chr6:115776306:T:C	0	115776306	C	T
6	chr6:115776346:C:T	0	115776346	T	C
6	chr6:115776910:C:T	0	115776910	T	C
6	chr6:115777116:G:T	0	115777116	T	G
6	chr6:115777353:C:A	0	115777353	A	C
6	chr6:115777434:G:C	0	115777434	C	G
6	chr6:115778655:G:A	0	115778655	A	G
6	chr6:115778745:C:T	0	115778745	T	C
6	chr6:115779167:G:A	0	115779167	A	G
6	chr6:115779414:A:T	0	115779414	T	A
6	chr6:115780646:A:G	0	115780646	G	A
6	chr6:115781248:G:A	0	115781248	A	G
6	chr6:115781556:T:C	0	115781556	C	T
6	chr6:115782440:C:T	0	115782440	T	C
6	chr6:115782595:C:T	0	115782595	T	C
6	chr6:115782857:C:G	0	115782857	G	C
6	chr6:115784140:G:A	0	115784140	A	G
6	chr6:115784824:T:G	0	115784824	G	T
6	chr6:115785956:G:A	0	115785956	A	G
6	chr6:115786005:T:C	0	115786005	C	T
6	chr6:115786579:C:T	0	115786579	T	C
6	chr6:115786814:C:G	0	115786814	G	C
6	chr6:115787710:T:C	0	115787710	C	T
6	chr6:115789971:C:A	0	115789971	A	C
6	chr6:115791130:G:T	0	115791130	T	G
6	chr6:115791205:G:A	0	115791205	A	G
6	chr6:115792656:G:A	0	115792656	A	G
6	chr6:115794187:G:A	0	115794187	A	G
6	chr6:115794555:C:T	0	115794555	T	C
6	chr6:115794924:G:C	0	115794924	C	G
6	chr6:115795905:T:C	0	115795905	C	T
6	chr6:115796251:C:T	0	115796251	T	C
6	chr6:115796886:T:C	0	115796886	C	T
6	chr6:115797291:T:C	0	115797291	C	T
6	chr6:115797471:C:A	0	115797471	A	C
6	chr6:115798076:C:T	0	115798076	T	C
6	chr6:115798657:AG:A	0	115798657	A	AG
6	chr6:115799944:T:G	0	115799944	G	T
6	chr6:115800105:G:T	0	115800105	T	G
6	chr6:115800828:T:C	0	115800828	C	T
6	chr6:115801688:T:G	0	115801688	G	T
6	chr6:115802035:A:G	0	115802035	G	A
6	chr6:115803042:T:C	0	115803042	C	T
6	chr6:115803723:T:C	0	115803723	C	T
6	chr6:115804216:GTGTT:G	0	115804216	G	GTGTT
6	chr6:115804300:A:G	0	115804300	G	A
6	chr6:115804968:C:A	0	115804968	A	C
6	chr6:115805259:T:C	0	115805259	C	T
6	chr6:115805549:C:A	0	115805549	A	C
6	chr6:115805790:T:C	0	115805790	C	T
6	chr6:115807162:C:T	0	115807162	T	C
6	chr6:115807266:G:A	0	115807266	A	G
6	chr6:115807503:C:T	0	115807503	T	C
6	chr6:115807742:C:T	0	115807742	T	C
6	chr6:115808979:A:C	0	115808979	C	A
6	chr6:115809522:G:C	0	115809522	C	G
6	chr6:115809791:A:T	0	115809791	T	A
6	chr6:115809819:A:T	0	115809819	T	A
6	chr6:115810577:A:T	0	115810577	T	A
6	chr6:115810926:C:A	0	115810926	A	C
6	chr6:115811798:G:A	0	115811798	A	G
6	chr6:115814003:C:T	0	115814003	T	C
6	chr6:115816471:A:C	0	115816471	C	A
6	chr6:115817864:A:G	0	115817864	G	A
6	chr6:115818528:T:C	0	115818528	C	T
6	chr6:115819593:T:C	0	115819593	C	T
6	chr6:115819609:G:A	0	115819609	A	G
6	chr6:115820312:G:A	0	115820312	A	G
6	chr6:115820318:C:T	0	115820318	T	C
6	chr6:115821911:T:C	0	115821911	C	T
6	chr6:115822159:C:A	0	115822159	A	C
6	chr6:115822242:C:T	0	115822242	T	C
6	chr6:115822624:T:C	0	115822624	C	T
6	chr6:115822813:C:T	0	115822813	T	C
6	chr6:115824316:A:AG	0	115824316	AG	A
6	chr6:115824923:T:A	0	115824923	A	T
6	chr6:115825032:G:A	0	115825032	A	G
6	chr6:115826027:C:A	0	115826027	A	C
6	chr6:115827674:C:T	0	115827674	T	C
6	chr6:115828756:C:A	0	115828756	A	C
6	chr6:115829131:T:C	0	115829131	C	T
6	chr6:115830115:C:T	0	115830115	T	C
6	chr6:115831785:A:G	0	115831785	G	A
6	chr6:115833730:G:A	0	115833730	A	G
6	chr6:115834474:C:G	0	115834474	G	C
6	chr6:115834590:G:A	0	115834590	A	G
6	chr6:115834868:C:T	0	115834868	T	C
6	chr6:115835462:G:A	0	115835462	A	G
6	chr6:115835629:G:A	0	115835629	A	G
6	chr6:115836471:G:C	0	115836471	C	G
6	chr6:115837336:C:G	0	115837336	G	C
6	chr6:115838393:C:T	0	115838393	T	C
6	chr6:115838523:A:C	0	115838523	C	A
6	chr6:115839126:C:T	0	115839126	T	C
6	chr6:115839335:C:T	0	115839335	T	C
6	chr6:115840096:T:C	0	115840096	C	T
6	chr6:115840354:T:C	0	115840354	C	T
6	chr6:115840540:A:G	0	115840540	G	A
6	chr6:115842243:A:G	0	115842243	G	A
6	chr6:115842299:G:A	0	115842299	A	G
6	chr6:115843258:A:G	0	115843258	G	A
6	chr6:115843267:C:G	0	115843267	G	C
6	chr6:115844408:A:G	0	115844408	G	A
6	chr6:115844820:G:A	0	115844820	A	G
6	chr6:115845941:T:C	0	115845941	C	T
6	chr6:115846552:G:A	0	115846552	A	G
6	chr6:115848111:C:A	0	115848111	A	C
6	chr6:115848143:T:G	0	115848143	G	T
6	chr6:115848928:T:C	0	115848928	C	T
6	chr6:115848969:T:C	0	115848969	C	T
6	chr6:115849268:C:T	0	115849268	T	C
6	chr6:115850056:C:A	0	115850056	A	C
6	chr6:115850319:T:G	0	115850319	G	T
6	chr6:115850322:GTT:G	0	115850322	G	GTT
6	chr6:115850326:G:A	0	115850326	A	G
6	chr6:115851039:G:A	0	115851039	A	G
6	chr6:115851076:G:A	0	115851076	A	G
6	chr6:115851088:T:C	0	115851088	C	T
6	chr6:115851928:C:G	0	115851928	G	C
6	chr6:115851945:C:A	0	115851945	A	C
6	chr6:115852406:CT:C	0	115852406	C	CT
6	chr6:115852495:G:A	0	115852495	A	G
6	chr6:115853248:C:A	0	115853248	A	C
6	chr6:115853316:C:T	0	115853316	T	C
6	chr6:115855096:C:T	0	115855096	T	C
6	chr6:115855156:A:G	0	115855156	G	A
6	chr6:115855439:T:A	0	115855439	A	T
6	chr6:115855676:G:A	0	115855676	A	G
6	chr6:115855956:G:T	0	115855956	T	G
6	chr6:115857357:T:C	0	115857357	C	T
6	chr6:115857410:T:G	0	115857410	G	T
6	chr6:115857598:G:A	0	115857598	A	G
6	chr6:115857740:A:G	0	115857740	G	A
6	chr6:115857913:C:T	0	115857913	T	C
6	chr6:115857960:T:C	0	115857960	C	T
6	chr6:115858795:G:C	0	115858795	C	G
6	chr6:115860935:C:T	0	115860935	T	C
6	chr6:115860961:T:C	0	115860961	C	T
6	chr6:115861926:G:A	0	115861926	A	G
6	chr6:115862161:C:T	0	115862161	T	C
6	chr6:115864320:T:A	0	115864320	A	T
6	chr6:115864416:A:T	0	115864416	T	A
6	chr6:115864736:C:A	0	115864736	A	C
6	chr6:115864745:G:A	0	115864745	A	G
6	chr6:115865071:G:A	0	115865071	A	G
6	chr6:115865472:C:T	0	115865472	T	C
6	chr6:115865726:T:C	0	115865726	C	T
6	chr6:115865731:G:A	0	115865731	A	G
6	chr6:115867040:A:AT	0	115867040	AT	A
6	chr6:115867140:G:C	0	115867140	C	G
6	chr6:115867491:G:A	0	115867491	A	G
6	chr6:115869635:T:C	0	115869635	C	T
6	chr6:115869637:G:A	0	115869637	A	G
6	chr6:115870034:A:G	0	115870034	G	A
6	chr6:115870411:G:A	0	115870411	A	G
6	chr6:115870419:G:A	0	115870419	A	G
6	chr6:115870493:C:T	0	115870493	T	C
6	chr6:115870638:G:A	0	115870638	A	G
6	chr6:115870862:T:C	0	115870862	C	T
6	chr6:115871200:T:C	0	115871200	C	T
6	chr6:115871348:T:C	0	115871348	C	T
6	chr6:115871963:C:T	0	115871963	T	C
6	chr6:115872065:C:T	0	115872065	T	C
6	chr6:115872885:A:G	0	115872885	G	A
6	chr6:115872889:C:A	0	115872889	A	C
6	chr6:115875075:T:C	0	115875075	C	T
6	chr6:115875267:C:T	0	115875267	T	C
6	chr6:115875558:C:A	0	115875558	A	C
6	chr6:115876693:T:C	0	115876693	C	T
6	chr6:115876824:A:G	0	115876824	G	A
6	chr6:115879972:A:G	0	115879972	G	A
6	chr6:115881127:T:C	0	115881127	C	T
6	chr6:115881395:G:A	0	115881395	A	G
6	chr6:115881619:C:T	0	115881619	T	C
6	chr6:115882331:C:T	0	115882331	T	C
6	chr6:115882489:TGTGTGTGTGA:T	0	115882489	T	TGTGTGTGTGA
6	chr6:115882518:G:A	0	115882518	A	G
6	chr6:115882753:G:A	0	115882753	A	G
6	chr6:115883395:A:C	0	115883395	C	A
6	chr6:115884027:A:G	0	115884027	G	A
6	chr6:115884127:A:G	0	115884127	G	A
6	chr6:115884315:C:T	0	115884315	T	C
6	chr6:115884615:A:G	0	115884615	G	A
6	chr6:115884752:A:G	0	115884752	G	A
6	chr6:115885106:A:G	0	115885106	G	A
6	chr6:115885207:T:C	0	115885207	C	T
6	chr6:115885491:T:C	0	115885491	C	T
6	chr6:115887887:A:G	0	115887887	G	A
6	chr6:115888035:G:A	0	115888035	A	G
6	chr6:115889009:C:T	0	115889009	T	C
6	chr6:115889218:C:G	0	115889218	G	C
6	chr6:115889475:A:C	0	115889475	C	A
6	chr6:115889870:G:A	0	115889870	A	G
6	chr6:115890101:C:T	0	115890101	T	C
6	chr6:115890526:G:A	0	115890526	A	G
6	chr6:115891387:C:T	0	115891387	T	C
6	chr6:115891456:A:G	0	115891456	G	A
6	chr6:115891535:C:T	0	115891535	T	C
6	chr6:115892685:C:T	0	115892685	T	C
6	chr6:115893079:A:G	0	115893079	G	A
6	chr6:115893632:C:T	0	115893632	T	C
6	chr6:115895271:G:A	0	115895271	A	G
6	chr6:115895703:T:A	0	115895703	A	T
6	chr6:115895835:T:A	0	115895835	A	T
6	chr6:115896517:T:C	0	115896517	C	T
6	chr6:115898256:C:T	0	115898256	T	C
6	chr6:115898469:A:T	0	115898469	T	A
6	chr6:115898631:T:A	0	115898631	A	T
6	chr6:115898749:C:T	0	115898749	T	C
6	chr6:115899079:C:T	0	115899079	T	C
6	chr6:115901036:T:C	0	115901036	C	T
6	chr6:115902212:G:C	0	115902212	C	G
6	chr6:115902706:G:A	0	115902706	A	G
6	chr6:115902737:G:A	0	115902737	A	G
6	chr6:115903503:T:C	0	115903503	C	T
6	chr6:115905570:G:A	0	115905570	A	G
6	chr6:115905787:C:T	0	115905787	T	C
6	chr6:115906127:A:G	0	115906127	G	A
6	chr6:115907287:T:C	0	115907287	C	T
6	chr6:115907932:C:T	0	115907932	T	C
6	chr6:115908625:A:G	0	115908625	G	A
6	chr6:115908919:G:T	0	115908919	T	G
6	chr6:115908921:A:G	0	115908921	G	A
6	chr6:115909313:G:A	0	115909313	A	G
6	chr6:115909650:A:C	0	115909650	C	A
6	chr6:115910126:AT:A	0	115910126	A	AT
6	chr6:115910212:T:A	0	115910212	A	T
6	chr6:115910234:G:A	0	115910234	A	G
6	chr6:115910563:G:T	0	115910563	T	G
6	chr6:115910935:C:T	0	115910935	T	C
6	chr6:115911139:G:A	0	115911139	A	G
6	chr6:115911268:A:G	0	115911268	G	A
6	chr6:115911423:G:A	0	115911423	A	G
6	chr6:115911976:C:T	0	115911976	T	C
6	chr6:115912020:C:T	0	115912020	T	C
6	chr6:115912046:T:C	0	115912046	C	T
6	chr6:115912063:G:A	0	115912063	A	G
6	chr6:115912102:A:C	0	115912102	C	A
6	chr6:115913137:A:G	0	115913137	G	A
6	chr6:115913444:G:A	0	115913444	A	G
6	chr6:115913805:T:C	0	115913805	C	T
6	chr6:115914408:G:A	0	115914408	A	G
6	chr6:115914542:G:A	0	115914542	A	G
6	chr6:115914544:C:T	0	115914544	T	C
6	chr6:115915464:T:C	0	115915464	C	T
6	chr6:115915468:T:C	0	115915468	C	T
6	chr6:115915788:T:C	0	115915788	C	T
6	chr6:115915789:G:A	0	115915789	A	G
6	chr6:115915869:A:G	0	115915869	G	A
6	chr6:115916517:A:G	0	115916517	G	A
6	chr6:115917334:T:A	0	115917334	A	T
6	chr6:115917820:C:T	0	115917820	T	C
6	chr6:115918718:T:C	0	115918718	C	T
6	chr6:115918966:C:T	0	115918966	T	C
6	chr6:115919139:G:A	0	115919139	A	G
6	chr6:115919351:T:A	0	115919351	A	T
6	chr6:115919428:C:T	0	115919428	T	C
6	chr6:115919597:C:T	0	115919597	T	C
6	chr6:115920062:G:A	0	115920062	A	G
6	chr6:115920187:G:T	0	115920187	T	G
6	chr6:115920421:G:A	0	115920421	A	G
6	chr6:115920530:A:G	0	115920530	G	A
6	chr6:115920710:C:T	0	115920710	T	C
6	chr6:115920783:TGAATGAAC:T	0	115920783	T	TGAATGAAC
6	chr6:115920914:T:C	0	115920914	C	T
6	chr6:115921104:G:A	0	115921104	A	G
6	chr6:115921174:T:C	0	115921174	C	T
6	chr6:115921577:T:C	0	115921577	C	T
6	chr6:115921700:T:C	0	115921700	C	T
6	chr6:115922127:G:GA	0	115922127	GA	G
6	chr6:115922215:T:C	0	115922215	C	T
6	chr6:115922231:A:G	0	115922231	G	A
6	chr6:115922797:A:AT	0	115922797	AT	A
6	chr6:115922866:A:C	0	115922866	C	A
6	chr6:115922951:T:C	0	115922951	C	T
6	chr6:115923581:C:T	0	115923581	T	C
6	chr6:115923584:T:C	0	115923584	C	T
6	chr6:115923853:G:A	0	115923853	A	G
6	chr6:115924200:T:C	0	115924200	C	T
6	chr6:115925203:C:T	0	115925203	T	C
6	chr6:115925801:G:A	0	115925801	A	G
6	chr6:115926129:T:TTATTACAACAG	0	115926129	TTATTACAACAG	T
6	chr6:115926231:A:G	0	115926231	G	A
6	chr6:115926317:G:C	0	115926317	C	G
6	chr6:115926413:CACAA:C	0	115926413	C	CACAA
6	chr6:115926738:T:C	0	115926738	C	T
6	chr6:115927077:G:A	0	115927077	A	G
6	chr6:115927152:G:A	0	115927152	A	G
6	chr6:115927216:C:T	0	115927216	T	C
6	chr6:115927967:A:G	0	115927967	G	A
6	chr6:115928136:C:T	0	115928136	T	C
6	chr6:115928601:C:T	0	115928601	T	C
6	chr6:115929678:T:C	0	115929678	C	T
6	chr6:115929909:C:T	0	115929909	T	C
6	chr6:115930176:G:A	0	115930176	A	G
6	chr6:115930380:G:A	0	115930380	A	G
6	chr6:115930460:C:A	0	115930460	A	C
6	chr6:115930617:T:C	0	115930617	C	T
6	chr6:115930730:T:C	0	115930730	C	T
6	chr6:115931388:T:A	0	115931388	A	T
6	chr6:115932168:TTATA:T	0	115932168	T	TTATA
6	chr6:115932940:C:T	0	115932940	T	C
6	chr6:115933500:C:T	0	115933500	T	C
6	chr6:115933671:T:C	0	115933671	C	T
6	chr6:115933878:T:C	0	115933878	C	T
6	chr6:115934136:T:A	0	115934136	A	T
6	chr6:115935571:C:T	0	115935571	T	C
6	chr6:115935859:A:G	0	115935859	G	A
6	chr6:115936702:C:T	0	115936702	T	C
6	chr6:115936847:T:G	0	115936847	G	T
6	chr6:115937239:G:A	0	115937239	A	G
6	chr6:115938063:T:C	0	115938063	C	T
6	chr6:115939024:A:C	0	115939024	C	A
6	chr6:115939504:A:C	0	115939504	C	A
6	chr6:115939933:C:T	0	115939933	T	C
6	chr6:115941309:CAAG:C	0	115941309	C	CAAG
6	chr6:115941317:G:A	0	115941317	A	G
6	chr6:115941694:G:A	0	115941694	A	G
6	chr6:115941813:G:A	0	115941813	A	G
6	chr6:115942268:T:C	0	115942268	C	T
6	chr6:115942361:G:A	0	115942361	A	G
6	chr6:115942727:A:T	0	115942727	T	A
6	chr6:115943191:C:A	0	115943191	A	C
6	chr6:115943594:G:T	0	115943594	T	G
6	chr6:115943777:G:A	0	115943777	A	G
6	chr6:115944698:C:T	0	115944698	T	C
6	chr6:115945429:A:G	0	115945429	G	A
6	chr6:115946003:T:C	0	115946003	C	T
6	chr6:115946284:C:CT	0	115946284	CT	C
6	chr6:115946995:T:A	0	115946995	A	T
6	chr6:115947912:C:T	0	115947912	T	C
6	chr6:115948732:A:G	0	115948732	G	A
6	chr6:115948763:T:C	0	115948763	C	T
6	chr6:115948836:G:A	0	115948836	A	G
6	chr6:115948991:T:C	0	115948991	C	T
6	chr6:115949267:A:AC	0	115949267	AC	A
6	chr6:115950248:A:C	0	115950248	C	A
6	chr6:115950493:G:A	0	115950493	A	G
6	chr6:115951768:T:C	0	115951768	C	T
6	chr6:115951958:T:G	0	115951958	G	T
6	chr6:115953150:A:G	0	115953150	G	A
6	chr6:115953567:C:T	0	115953567	T	C
6	chr6:115955042:G:C	0	115955042	C	G
6	chr6:115955061:A:G	0	115955061	G	A
6	chr6:115955420:C:T	0	115955420	T	C
6	chr6:115955576:T:G	0	115955576	G	T
6	chr6:115955824:A:G	0	115955824	G	A
6	chr6:115956365:G:A	0	115956365	A	G
6	chr6:115956808:A:G	0	115956808	G	A
6	chr6:115956955:G:A	0	115956955	A	G
6	chr6:115957214:C:G	0	115957214	G	C
6	chr6:115957414:T:A	0	115957414	A	T
6	chr6:115957562:G:A	0	115957562	A	G
6	chr6:115957654:G:T	0	115957654	T	G
6	chr6:115958024:A:G	0	115958024	G	A
6	chr6:115958903:G:T	0	115958903	T	G
6	chr6:115959693:C:G	0	115959693	G	C
6	chr6:115962381:C:T	0	115962381	T	C
6	chr6:115966474:T:A	0	115966474	A	T
6	chr6:115966480:A:G	0	115966480	G	A
6	chr6:115967881:A:G	0	115967881	G	A
6	chr6:115968367:A:G	0	115968367	G	A
6	chr6:115969186:T:C	0	115969186	C	T
6	chr6:115970828:A:C	0	115970828	C	A
6	chr6:115970991:T:C	0	115970991	C	T
6	chr6:115970992:A:C	0	115970992	C	A
6	chr6:115971236:A:C	0	115971236	C	A
6	chr6:115971326:A:G	0	115971326	G	A
6	chr6:115971515:G:T	0	115971515	T	G
6	chr6:115971720:A:G	0	115971720	G	A
6	chr6:115973691:A:G	0	115973691	G	A
6	chr6:115975807:G:T	0	115975807	T	G
6	chr6:115976353:G:T	0	115976353	T	G
6	chr6:115976552:G:A	0	115976552	A	G
6	chr6:115976579:C:A	0	115976579	A	C
6	chr6:115977629:C:T	0	115977629	T	C
6	chr6:115979289:A:G	0	115979289	G	A
6	chr6:115979357:T:C	0	115979357	C	T
6	chr6:115979448:G:C	0	115979448	C	G
6	chr6:115979503:C:T	0	115979503	T	C
6	chr6:115980403:G:A	0	115980403	A	G
6	chr6:115980721:T:C	0	115980721	C	T
6	chr6:115980887:A:C	0	115980887	C	A
6	chr6:115981248:A:G	0	115981248	G	A
6	chr6:115981254:G:T	0	115981254	T	G
6	chr6:115981837:A:G	0	115981837	G	A
6	chr6:115983703:C:T	0	115983703	T	C
6	chr6:115983901:T:C	0	115983901	C	T
6	chr6:115984020:G:A	0	115984020	A	G
6	chr6:115984474:T:C	0	115984474	C	T
6	chr6:115984859:C:T	0	115984859	T	C
6	chr6:115984950:A:G	0	115984950	G	A
6	chr6:115985213:G:A	0	115985213	A	G
6	chr6:115986196:G:A	0	115986196	A	G
6	chr6:115987881:T:C	0	115987881	C	T
6	chr6:115988340:T:C	0	115988340	C	T
6	chr6:115988486:T:C	0	115988486	C	T
6	chr6:115989080:A:G	0	115989080	G	A
6	chr6:115989124:T:C	0	115989124	C	T
6	chr6:115989173:C:T	0	115989173	T	C
6	chr6:115990538:G:A	0	115990538	A	G
6	chr6:115990600:C:G	0	115990600	G	C
6	chr6:115991052:T:C	0	115991052	C	T
6	chr6:115991730:A:T	0	115991730	T	A
6	chr6:115993471:C:T	0	115993471	T	C
6	chr6:115994245:C:T	0	115994245	T	C
6	chr6:115995072:G:A	0	115995072	A	G
6	chr6:115995513:T:C	0	115995513	C	T
6	chr6:115995719:G:T	0	115995719	T	G
6	chr6:115995733:A:G	0	115995733	G	A
6	chr6:115995929:A:C	0	115995929	C	A
6	chr6:115996281:T:C	0	115996281	C	T
6	chr6:115996475:C:T	0	115996475	T	C
6	chr6:115997543:T:C	0	115997543	C	T
6	chr6:115999520:C:T	0	115999520	T	C
6	chr6:115999993:T:C	0	115999993	C	T
6	chr6:116000390:G:C	0	116000390	C	G
6	chr6:116000904:A:G	0	116000904	G	A
6	chr6:116001186:C:T	0	116001186	T	C
6	chr6:116001218:G:A	0	116001218	A	G
6	chr6:116002747:T:A	0	116002747	A	T
6	chr6:116002958:C:T	0	116002958	T	C
6	chr6:116003297:A:G	0	116003297	G	A
6	chr6:116003735:A:G	0	116003735	G	A
6	chr6:116003979:C:T	0	116003979	T	C
6	chr6:116004396:T:C	0	116004396	C	T
6	chr6:116005790:A:G	0	116005790	G	A
6	chr6:116005939:A:G	0	116005939	G	A
6	chr6:116006308:T:G	0	116006308	G	T
6	chr6:116006330:A:G	0	116006330	G	A
6	chr6:116006698:C:T	0	116006698	T	C
6	chr6:116006965:C:A	0	116006965	A	C
6	chr6:116007370:A:T	0	116007370	T	A
6	chr6:116009103:G:A	0	116009103	A	G
6	chr6:116009411:T:C	0	116009411	C	T
6	chr6:116009779:C:T	0	116009779	T	C
6	chr6:116010171:G:A	0	116010171	A	G
6	chr6:116012579:C:G	0	116012579	G	C
6	chr6:116013968:C:A	0	116013968	A	C
6	chr6:116014474:A:G	0	116014474	G	A
6	chr6:116015984:G:A	0	116015984	A	G
6	chr6:116016340:G:A	0	116016340	A	G
6	chr6:116017189:C:A	0	116017189	A	C
6	chr6:116017558:T:C	0	116017558	C	T
6	chr6:116018132:T:C	0	116018132	C	T
6	chr6:116020547:C:T	0	116020547	T	C
6	chr6:116023197:A:T	0	116023197	T	A
6	chr6:116024338:A:G	0	116024338	G	A
6	chr6:116025231:C:A	0	116025231	A	C
6	chr6:116026138:G:C	0	116026138	C	G
6	chr6:116026570:GGAAGGAAA:G	0	116026570	G	GGAAGGAAA
6	chr6:116027878:C:T	0	116027878	T	C
6	chr6:116028702:T:C	0	116028702	C	T
6	chr6:116029625:G:A	0	116029625	A	G
6	chr6:116029627:C:A	0	116029627	A	C
6	chr6:116030561:G:T	0	116030561	T	G
6	chr6:116031169:T:C	0	116031169	C	T
6	chr6:116033428:C:T	0	116033428	T	C
6	chr6:116033522:C:A	0	116033522	A	C
6	chr6:116033911:A:G	0	116033911	G	A
6	chr6:116034025:C:T	0	116034025	T	C
6	chr6:116035072:A:T	0	116035072	T	A
6	chr6:116035567:A:C	0	116035567	C	A
6	chr6:116035689:T:G	0	116035689	G	T
6	chr6:116039978:G:T	0	116039978	T	G
6	chr6:116041456:C:T	0	116041456	T	C
6	chr6:116041986:A:G	0	116041986	G	A
6	chr6:116044667:T:C	0	116044667	C	T
6	chr6:116045145:TG:T	0	116045145	T	TG
6	chr6:116045607:G:A	0	116045607	A	G
6	chr6:116046089:T:C	0	116046089	C	T
6	chr6:116047889:C:A	0	116047889	A	C
6	chr6:116047947:G:A	0	116047947	A	G
6	chr6:116052368:A:G	0	116052368	G	A
6	chr6:116052453:C:T	0	116052453	T	C
6	chr6:116053044:C:T	0	116053044	T	C
6	chr6:116054139:A:G	0	116054139	G	A
6	chr6:116054504:TA:T	0	116054504	T	TA
6	chr6:116055091:T:C	0	116055091	C	T
6	chr6:116059746:A:G	0	116059746	G	A
6	chr6:116060831:T:C	0	116060831	C	T
6	chr6:116061554:T:TACTA	0	116061554	TACTA	T
6	chr6:116061648:G:A	0	116061648	A	G
6	chr6:116061834:C:G	0	116061834	G	C
6	chr6:116063389:G:A	0	116063389	A	G
6	chr6:116063435:G:C	0	116063435	C	G
6	chr6:116065030:A:G	0	116065030	G	A
6	chr6:116066005:A:T	0	116066005	T	A
6	chr6:116066559:C:T	0	116066559	T	C
6	chr6:116068814:C:A	0	116068814	A	C
6	chr6:116070904:A:C	0	116070904	C	A
6	chr6:116071466:T:G	0	116071466	G	T
6	chr6:116072473:T:C	0	116072473	C	T
6	chr6:116073013:T:C	0	116073013	C	T
6	chr6:116073656:T:A	0	116073656	A	T
6	chr6:116074071:T:TCA	0	116074071	TCA	T
6	chr6:116075818:T:C	0	116075818	C	T
6	chr6:116075959:C:CTT	0	116075959	CTT	C
6	chr6:116076070:CTTGTT:C	0	116076070	C	CTTGTT
6	chr6:116076418:A:T	0	116076418	T	A
6	chr6:116076619:A:T	0	116076619	T	A
6	chr6:116077036:A:C	0	116077036	C	A
6	chr6:116077276:G:A	0	116077276	A	G
6	chr6:116077354:A:G	0	116077354	G	A
6	chr6:116077802:A:G	0	116077802	G	A
6	chr6:116077955:T:G	0	116077955	G	T
6	chr6:116077994:T:C	0	116077994	C	T
6	chr6:116078089:A:G	0	116078089	G	A
6	chr6:116078209:C:T	0	116078209	T	C
6	chr6:116078659:G:A	0	116078659	A	G
6	chr6:116079102:A:T	0	116079102	T	A
6	chr6:116079587:T:C	0	116079587	C	T
6	chr6:116079773:T:C	0	116079773	C	T
6	chr6:116079878:C:T	0	116079878	T	C
6	chr6:116080408:A:G	0	116080408	G	A
6	chr6:116080511:T:C	0	116080511	C	T
6	chr6:116080576:C:A	0	116080576	A	C
6	chr6:116081552:G:A	0	116081552	A	G
6	chr6:116081599:T:C	0	116081599	C	T
6	chr6:116082420:G:A	0	116082420	A	G
6	chr6:116082622:C:G	0	116082622	G	C
6	chr6:116083650:G:A	0	116083650	A	G
6	chr6:116085212:G:T	0	116085212	T	G
6	chr6:116085934:ACATTGACACTTC:A	0	116085934	A	ACATTGACACTTC
6	chr6:116086396:T:G	0	116086396	G	T
6	chr6:116086571:A:G	0	116086571	G	A
6	chr6:116087249:T:C	0	116087249	C	T
6	chr6:116087639:T:C	0	116087639	C	T
6	chr6:116089451:T:C	0	116089451	C	T
6	chr6:116090315:A:C	0	116090315	C	A
6	chr6:116090316:A:C	0	116090316	C	A
6	chr6:116091308:A:G	0	116091308	G	A
6	chr6:116091358:C:A	0	116091358	A	C
6	chr6:116091429:T:A	0	116091429	A	T
6	chr6:116091884:C:A	0	116091884	A	C
6	chr6:116092556:A:T	0	116092556	T	A
6	chr6:116093049:G:A	0	116093049	A	G
6	chr6:116093226:A:T	0	116093226	T	A
6	chr6:116093406:T:C	0	116093406	C	T
6	chr6:116093608:C:A	0	116093608	A	C
6	chr6:116094658:A:G	0	116094658	G	A
6	chr6:116095428:T:G	0	116095428	G	T
6	chr6:116095540:T:G	0	116095540	G	T
6	chr6:116096225:C:T	0	116096225	T	C
6	chr6:116096949:G:A	0	116096949	A	G
6	chr6:116096995:G:A	0	116096995	A	G
6	chr6:116097512:A:C	0	116097512	C	A
6	chr6:116097613:T:C	0	116097613	C	T
6	chr6:116097944:G:A	0	116097944	A	G
6	chr6:116097961:G:A	0	116097961	A	G
6	chr6:116098668:A:G	0	116098668	G	A
6	chr6:116099074:A:G	0	116099074	G	A
6	chr6:116099964:A:G	0	116099964	G	A
6	chr6:116100391:C:T	0	116100391	T	C
6	chr6:116101371:C:T	0	116101371	T	C
6	chr6:116101684:G:A	0	116101684	A	G
6	chr6:116102136:T:C	0	116102136	C	T
6	chr6:116103461:T:C	0	116103461	C	T
6	chr6:116103490:C:T	0	116103490	T	C
6	chr6:116103551:T:C	0	116103551	C	T
6	chr6:116104442:T:C	0	116104442	C	T
6	chr6:116104833:T:C	0	116104833	C	T
6	chr6:116105002:A:T	0	116105002	T	A
6	chr6:116106651:G:A	0	116106651	A	G
6	chr6:116108460:T:A	0	116108460	A	T
6	chr6:116108468:A:G	0	116108468	G	A
6	chr6:116108801:A:G	0	116108801	G	A
6	chr6:116109370:G:T	0	116109370	T	G
6	chr6:116109537:A:G	0	116109537	G	A
6	chr6:116109640:G:A	0	116109640	A	G
6	chr6:116110209:G:A	0	116110209	A	G
6	chr6:116110263:C:A	0	116110263	A	C
6	chr6:116111473:T:G	0	116111473	G	T
6	chr6:116111489:A:G	0	116111489	G	A
6	chr6:116111540:T:C	0	116111540	C	T
6	chr6:116111826:A:G	0	116111826	G	A
6	chr6:116112172:G:A	0	116112172	A	G
6	chr6:116113454:G:A	0	116113454	A	G
6	chr6:116113752:G:C	0	116113752	C	G
6	chr6:116114355:A:C	0	116114355	C	A
6	chr6:116114430:C:T	0	116114430	T	C
6	chr6:116114632:C:T	0	116114632	T	C
6	chr6:116114794:G:A	0	116114794	A	G
6	chr6:116115781:A:T	0	116115781	T	A
6	chr6:116116428:A:G	0	116116428	G	A
6	chr6:116117199:A:G	0	116117199	G	A
6	chr6:116118057:A:G	0	116118057	G	A
6	chr6:116119047:C:T	0	116119047	T	C
6	chr6:116120307:C:G	0	116120307	G	C
6	chr6:116122572:T:A	0	116122572	A	T
6	chr6:116122577:C:A	0	116122577	A	C
6	chr6:116123444:T:A	0	116123444	A	T
6	chr6:116123990:A:G	0	116123990	G	A
6	chr6:116126411:A:G	0	116126411	G	A
6	chr6:116131040:T:G	0	116131040	G	T
6	chr6:116131398:A:G	0	116131398	G	A
6	chr6:116132068:T:C	0	116132068	C	T
6	chr6:116133425:G:A	0	116133425	A	G
6	chr6:116134385:T:A	0	116134385	A	T
6	chr6:116134937:A:G	0	116134937	G	A
6	chr6:116135172:G:A	0	116135172	A	G
6	chr6:116138195:C:T	0	116138195	T	C
6	chr6:116139099:A:C	0	116139099	C	A
6	chr6:116139101:A:C	0	116139101	C	A
6	chr6:116139177:T:C	0	116139177	C	T
6	chr6:116140241:C:A	0	116140241	A	C
6	chr6:116140451:G:A	0	116140451	A	G
6	chr6:116140475:C:T	0	116140475	T	C
6	chr6:116140920:A:C	0	116140920	C	A
6	chr6:116143056:A:T	0	116143056	T	A
6	chr6:116143405:T:C	0	116143405	C	T
6	chr6:116145827:G:A	0	116145827	A	G
6	chr6:116147152:A:T	0	116147152	T	A
6	chr6:116148421:A:G	0	116148421	G	A
6	chr6:116149398:A:G	0	116149398	G	A
6	chr6:116149880:C:A	0	116149880	A	C
6	chr6:116151542:C:T	0	116151542	T	C
6	chr6:116151746:A:C	0	116151746	C	A
6	chr6:116152104:G:T	0	116152104	T	G
6	chr6:116153340:GTT:G	0	116153340	G	GTT
6	chr6:116153737:T:C	0	116153737	C	T
6	chr6:116154658:AT:A	0	116154658	A	AT
6	chr6:116155437:G:A	0	116155437	A	G
6	chr6:116156115:C:T	0	116156115	T	C
6	chr6:116156330:A:C	0	116156330	C	A
6	chr6:116156355:C:T	0	116156355	T	C
6	chr6:116159295:A:G	0	116159295	G	A
6	chr6:116161784:G:A	0	116161784	A	G
6	chr6:116161851:T:C	0	116161851	C	T
6	chr6:116162641:A:T	0	116162641	T	A
6	chr6:116162847:G:A	0	116162847	A	G
6	chr6:116164559:C:T	0	116164559	T	C
6	chr6:116164989:C:T	0	116164989	T	C
6	chr6:116165121:A:C	0	116165121	C	A
6	chr6:116165297:T:A	0	116165297	A	T
6	chr6:116167414:G:A	0	116167414	A	G
6	chr6:116168387:A:G	0	116168387	G	A
6	chr6:116168691:T:C	0	116168691	C	T
6	chr6:116169675:A:G	0	116169675	G	A
6	chr6:116170139:G:A	0	116170139	A	G
6	chr6:116170292:G:T	0	116170292	T	G
6	chr6:116171187:T:C	0	116171187	C	T
6	chr6:116171337:T:C	0	116171337	C	T
6	chr6:116172611:C:T	0	116172611	T	C
6	chr6:116173777:A:G	0	116173777	G	A
6	chr6:116175001:G:A	0	116175001	A	G
6	chr6:116175387:T:C	0	116175387	C	T
6	chr6:116176154:C:T	0	116176154	T	C
6	chr6:116179264:A:G	0	116179264	G	A
6	chr6:116180340:G:A	0	116180340	A	G
6	chr6:116180820:G:A	0	116180820	A	G
6	chr6:116180848:T:A	0	116180848	A	T
6	chr6:116181063:ATTTAC:A	0	116181063	A	ATTTAC
6	chr6:116181242:A:G	0	116181242	G	A
6	chr6:116182005:C:T	0	116182005	T	C
6	chr6:116182526:C:T	0	116182526	T	C
6	chr6:116183310:T:C	0	116183310	C	T
6	chr6:116184506:C:T	0	116184506	T	C
6	chr6:116184632:G:A	0	116184632	A	G
6	chr6:116185082:A:T	0	116185082	T	A
6	chr6:116186468:T:C	0	116186468	C	T
6	chr6:116187042:T:C	0	116187042	C	T
6	chr6:116187275:G:A	0	116187275	A	G
6	chr6:116187620:G:A	0	116187620	A	G
6	chr6:116188473:C:T	0	116188473	T	C
6	chr6:116192515:G:A	0	116192515	A	G
6	chr6:116193090:A:G	0	116193090	G	A
6	chr6:116193629:G:A	0	116193629	A	G
6	chr6:116193765:TTAAAAA:T	0	116193765	T	TTAAAAA
6	chr6:116194721:G:A	0	116194721	A	G
6	chr6:116196244:T:G	0	116196244	G	T
6	chr6:116196772:A:G	0	116196772	G	A
6	chr6:116196925:A:G	0	116196925	G	A
6	chr6:116197450:G:A	0	116197450	A	G
6	chr6:116197889:CAT:C	0	116197889	C	CAT
6	chr6:116198477:A:C	0	116198477	C	A
6	chr6:116199024:A:G	0	116199024	G	A
6	chr6:116199185:C:A	0	116199185	A	C
6	chr6:116201452:G:A	0	116201452	A	G
6	chr6:116203100:A:G	0	116203100	G	A
6	chr6:116203454:T:C	0	116203454	C	T
6	chr6:116204106:C:T	0	116204106	T	C
6	chr6:116205246:T:C	0	116205246	C	T
6	chr6:116205412:C:T	0	116205412	T	C
6	chr6:116205480:TA:T	0	116205480	T	TA
6	chr6:116205754:T:A	0	116205754	A	T
6	chr6:116205957:A:G	0	116205957	G	A
6	chr6:116206369:T:C	0	116206369	C	T
6	chr6:116206422:T:C	0	116206422	C	T
6	chr6:116206770:T:C	0	116206770	C	T
6	chr6:116207297:AAT:A	0	116207297	A	AAT
6	chr6:116207485:G:A	0	116207485	A	G
6	chr6:116207816:C:T	0	116207816	T	C
6	chr6:116207951:T:C	0	116207951	C	T
6	chr6:116209141:C:T	0	116209141	T	C
6	chr6:116209604:T:C	0	116209604	C	T
6	chr6:116209632:A:G	0	116209632	G	A
6	chr6:116210745:AAAAT:A	0	116210745	A	AAAAT
6	chr6:116210905:G:T	0	116210905	T	G
6	chr6:116211102:C:A	0	116211102	A	C
6	chr6:116211696:C:T	0	116211696	T	C
6	chr6:116213065:G:C	0	116213065	C	G
6	chr6:116213083:A:G	0	116213083	G	A
6	chr6:116213548:A:G	0	116213548	G	A
6	chr6:116214217:C:G	0	116214217	G	C
6	chr6:116215088:A:G	0	116215088	G	A
6	chr6:116215449:T:A	0	116215449	A	T
6	chr6:116217923:T:C	0	116217923	C	T
6	chr6:116218228:G:A	0	116218228	A	G
6	chr6:116219232:C:T	0	116219232	T	C
6	chr6:116219679:A:G	0	116219679	G	A
6	chr6:116219894:G:A	0	116219894	A	G
6	chr6:116220049:C:T	0	116220049	T	C
6	chr6:116220340:T:C	0	116220340	C	T
6	chr6:116220384:C:T	0	116220384	T	C
6	chr6:116220828:TAGCC:T	0	116220828	T	TAGCC
6	chr6:116220844:T:C	0	116220844	C	T
6	chr6:116221337:T:C	0	116221337	C	T
6	chr6:116222684:A:G	0	116222684	G	A
6	chr6:116222782:A:G	0	116222782	G	A
6	chr6:116222931:G:A	0	116222931	A	G
6	chr6:116224545:G:A	0	116224545	A	G
6	chr6:116225119:C:T	0	116225119	T	C
6	chr6:116225380:A:G	0	116225380	G	A
6	chr6:116225761:A:G	0	116225761	G	A
6	chr6:116226045:A:T	0	116226045	T	A
6	chr6:116226077:T:C	0	116226077	C	T
6	chr6:116226109:A:G	0	116226109	G	A
6	chr6:116226426:G:A	0	116226426	A	G
6	chr6:116226806:G:A	0	116226806	A	G
6	chr6:116227781:G:C	0	116227781	C	G
6	chr6:116227945:G:A	0	116227945	A	G
6	chr6:116227948:G:A	0	116227948	A	G
6	chr6:116228118:A:C	0	116228118	C	A
6	chr6:116228411:G:A	0	116228411	A	G
6	chr6:116228619:G:T	0	116228619	T	G
6	chr6:116229754:A:G	0	116229754	G	A
6	chr6:116230475:C:A	0	116230475	A	C
6	chr6:116231903:G:A	0	116231903	A	G
6	chr6:116231933:G:T	0	116231933	T	G
6	chr6:116232159:C:CTG	0	116232159	CTG	C
6	chr6:116232348:A:G	0	116232348	G	A
6	chr6:116232411:T:A	0	116232411	A	T
6	chr6:116233625:A:G	0	116233625	G	A
6	chr6:116234715:T:C	0	116234715	C	T
6	chr6:116234821:C:T	0	116234821	T	C
6	chr6:116235835:A:G	0	116235835	G	A
6	chr6:116237799:A:G	0	116237799	G	A
6	chr6:116238862:G:C	0	116238862	C	G
6	chr6:116239558:C:T	0	116239558	T	C
6	chr6:116239708:A:G	0	116239708	G	A
6	chr6:116239924:T:C	0	116239924	C	T
6	chr6:116240548:T:A	0	116240548	A	T
6	chr6:116241010:A:G	0	116241010	G	A
6	chr6:116242384:A:G	0	116242384	G	A
6	chr6:116242604:C:A	0	116242604	A	C
6	chr6:116242662:T:C	0	116242662	C	T
6	chr6:116242762:G:C	0	116242762	C	G
6	chr6:116243225:A:G	0	116243225	G	A
6	chr6:116243437:A:AT	0	116243437	AT	A
6	chr6:116244341:G:A	0	116244341	A	G
6	chr6:116245033:CTATT:C	0	116245033	C	CTATT
6	chr6:116245042:G:A	0	116245042	A	G
6	chr6:116245802:CT:C	0	116245802	C	CT
6	chr6:116245885:T:C	0	116245885	C	T
6	chr6:116247821:CTT:C	0	116247821	C	CTT
6	chr6:116249173:GCTCT:G	0	116249173	G	GCTCT
6	chr6:116249325:A:G	0	116249325	G	A
6	chr6:116249434:T:C	0	116249434	C	T
6	chr6:116249661:A:T	0	116249661	T	A
6	chr6:116250092:G:A	0	116250092	A	G
6	chr6:116250220:T:C	0	116250220	C	T
6	chr6:116250954:G:A	0	116250954	A	G
6	chr6:116251808:C:G	0	116251808	G	C
6	chr6:116252504:G:A	0	116252504	A	G
6	chr6:116253292:G:A	0	116253292	A	G
6	chr6:116253953:G:T	0	116253953	T	G
6	chr6:116254181:T:G	0	116254181	G	T
6	chr6:116255428:T:C	0	116255428	C	T
6	chr6:116255950:C:T	0	116255950	T	C
6	chr6:116255982:A:G	0	116255982	G	A
6	chr6:116256460:T:C	0	116256460	C	T
6	chr6:116257409:A:G	0	116257409	G	A
6	chr6:116258047:C:T	0	116258047	T	C
6	chr6:116258178:G:C	0	116258178	C	G
6	chr6:116258338:C:T	0	116258338	T	C
6	chr6:116259654:C:A	0	116259654	A	C
6	chr6:116259733:T:A	0	116259733	A	T
6	chr6:116260925:A:G	0	116260925	G	A
6	chr6:116261022:G:C	0	116261022	C	G
6	chr6:116262800:T:C	0	116262800	C	T
6	chr6:116262917:T:C	0	116262917	C	T
6	chr6:116263013:A:G	0	116263013	G	A
6	chr6:116263400:A:G	0	116263400	G	A
6	chr6:116263895:A:T	0	116263895	T	A
6	chr6:116264320:G:C	0	116264320	C	G
6	chr6:116264690:T:C	0	116264690	C	T
6	chr6:116265682:A:G	0	116265682	G	A
6	chr6:116266244:G:T	0	116266244	T	G
6	chr6:116266733:A:G	0	116266733	G	A
6	chr6:116266906:T:G	0	116266906	G	T
6	chr6:116267443:G:A	0	116267443	A	G
6	chr6:116267475:ATAAAT:A	0	116267475	A	ATAAAT
6	chr6:116267747:A:G	0	116267747	G	A
6	chr6:116268127:A:G	0	116268127	G	A
6	chr6:116268236:T:A	0	116268236	A	T
6	chr6:116268461:T:C	0	116268461	C	T
6	chr6:116269639:T:A	0	116269639	A	T
6	chr6:116269644:T:G	0	116269644	G	T
6	chr6:116270870:C:T	0	116270870	T	C
6	chr6:116271313:C:T	0	116271313	T	C
6	chr6:116271793:A:G	0	116271793	G	A
6	chr6:116272331:A:C	0	116272331	C	A
6	chr6:116273348:A:C	0	116273348	C	A
6	chr6:116273382:G:C	0	116273382	C	G
6	chr6:116273810:A:G	0	116273810	G	A
6	chr6:116274529:G:A	0	116274529	A	G
6	chr6:116274789:C:A	0	116274789	A	C
6	chr6:116275084:C:T	0	116275084	T	C
6	chr6:116275316:T:A	0	116275316	A	T
6	chr6:116275380:A:T	0	116275380	T	A
6	chr6:116276240:A:T	0	116276240	T	A
6	chr6:116276561:C:G	0	116276561	G	C
6	chr6:116277312:T:C	0	116277312	C	T
6	chr6:116277630:G:A	0	116277630	A	G
6	chr6:116278502:T:C	0	116278502	C	T
6	chr6:116279611:C:G	0	116279611	G	C
6	chr6:116280369:A:G	0	116280369	G	A
6	chr6:116280394:A:G	0	116280394	G	A
6	chr6:116280444:A:T	0	116280444	T	A
6	chr6:116280952:C:G	0	116280952	G	C
6	chr6:116280969:A:G	0	116280969	G	A
6	chr6:116281923:T:A	0	116281923	A	T
6	chr6:116283386:C:T	0	116283386	T	C
6	chr6:116283687:A:G	0	116283687	G	A
6	chr6:116283906:A:G	0	116283906	G	A
6	chr6:116284330:C:T	0	116284330	T	C
6	chr6:116285017:T:A	0	116285017	A	T
6	chr6:116285206:G:A	0	116285206	A	G
6	chr6:116285294:G:A	0	116285294	A	G
6	chr6:116285410:C:T	0	116285410	T	C
6	chr6:116285468:G:A	0	116285468	A	G
6	chr6:116285615:T:C	0	116285615	C	T
6	chr6:116285644:G:A	0	116285644	A	G
6	chr6:116286349:C:A	0	116286349	A	C
6	chr6:116286413:A:T	0	116286413	T	A
6	chr6:116286845:A:G	0	116286845	G	A
6	chr6:116288059:T:C	0	116288059	C	T
6	chr6:116288274:T:C	0	116288274	C	T
6	chr6:116289032:G:C	0	116289032	C	G
6	chr6:116289038:C:G	0	116289038	G	C
6	chr6:116289424:A:G	0	116289424	G	A
6	chr6:116290689:T:G	0	116290689	G	T
6	chr6:116291369:A:G	0	116291369	G	A
6	chr6:116292744:A:G	0	116292744	G	A
6	chr6:116292882:A:T	0	116292882	T	A
6	chr6:116293476:T:A	0	116293476	A	T
6	chr6:116294445:G:C	0	116294445	C	G
6	chr6:116294557:AG:A	0	116294557	A	AG
6	chr6:116294783:A:G	0	116294783	G	A
6	chr6:116296236:C:T	0	116296236	T	C
6	chr6:116296929:G:A	0	116296929	A	G
6	chr6:116298407:G:A	0	116298407	A	G
6	chr6:116298423:G:A	0	116298423	A	G
6	chr6:116299645:GAGAT:G	0	116299645	G	GAGAT
6	chr6:116299873:T:C	0	116299873	C	T
6	chr6:116299887:A:G	0	116299887	G	A
6	chr6:116300445:G:T	0	116300445	T	G
6	chr6:116301353:C:T	0	116301353	T	C
6	chr6:116301820:G:A	0	116301820	A	G
6	chr6:116303131:C:T	0	116303131	T	C
6	chr6:116303196:C:G	0	116303196	G	C
6	chr6:116303342:G:T	0	116303342	T	G
6	chr6:116303612:A:G	0	116303612	G	A
6	chr6:116304162:G:C	0	116304162	C	G
6	chr6:116304980:A:T	0	116304980	T	A
6	chr6:116305145:T:A	0	116305145	A	T
6	chr6:116305167:C:T	0	116305167	T	C
6	chr6:116305177:T:G	0	116305177	G	T
6	chr6:116305932:G:A	0	116305932	A	G
6	chr6:116306096:G:A	0	116306096	A	G
6	chr6:116306104:A:G	0	116306104	G	A
6	chr6:116306485:A:G	0	116306485	G	A
6	chr6:116307422:T:A	0	116307422	A	T
6	chr6:116307752:T:C	0	116307752	C	T
6	chr6:116307783:G:A	0	116307783	A	G
6	chr6:116307964:G:C	0	116307964	C	G
6	chr6:116308638:A:G	0	116308638	G	A
6	chr6:116309110:CTTA:C	0	116309110	C	CTTA
6	chr6:116309373:G:A	0	116309373	A	G
6	chr6:116310537:G:A	0	116310537	A	G
6	chr6:116310770:C:T	0	116310770	T	C
6	chr6:116310866:C:T	0	116310866	T	C
6	chr6:116311229:C:T	0	116311229	T	C
6	chr6:116312672:C:T	0	116312672	T	C
6	chr6:116313162:T:C	0	116313162	C	T
6	chr6:116313299:C:T	0	116313299	T	C
6	chr6:116313771:T:G	0	116313771	G	T
6	chr6:116314847:T:A	0	116314847	A	T
6	chr6:116315144:T:A	0	116315144	A	T
6	chr6:116315744:G:A	0	116315744	A	G
6	chr6:116316277:G:A	0	116316277	A	G
6	chr6:116317456:A:G	0	116317456	G	A
6	chr6:116318122:G:A	0	116318122	A	G
6	chr6:116318148:T:A	0	116318148	A	T
6	chr6:116318363:A:G	0	116318363	G	A
6	chr6:116319845:C:T	0	116319845	T	C
6	chr6:116320478:A:C	0	116320478	C	A
6	chr6:116321089:C:T	0	116321089	T	C
6	chr6:116321361:TG:T	0	116321361	T	TG
6	chr6:116321517:A:G	0	116321517	G	A
6	chr6:116321749:G:A	0	116321749	A	G
6	chr6:116321822:C:T	0	116321822	T	C
6	chr6:116322071:C:G	0	116322071	G	C
6	chr6:116322938:T:G	0	116322938	G	T
6	chr6:116323325:C:T	0	116323325	T	C
6	chr6:116323446:G:A	0	116323446	A	G
6	chr6:116324028:T:C	0	116324028	C	T
6	chr6:116324303:C:T	0	116324303	T	C
6	chr6:116325116:AT:A	0	116325116	A	AT
6	chr6:116326424:T:C	0	116326424	C	T
6	chr6:116326428:G:A	0	116326428	A	G
6	chr6:116327429:G:A	0	116327429	A	G
6	chr6:116328406:C:T	0	116328406	T	C
6	chr6:116329308:A:G	0	116329308	G	A
6	chr6:116329395:A:G	0	116329395	G	A
6	chr6:116329884:C:T	0	116329884	T	C
6	chr6:116330131:A:C	0	116330131	C	A
6	chr6:116330669:A:C	0	116330669	C	A
6	chr6:116331773:A:G	0	116331773	G	A
6	chr6:116335168:T:C	0	116335168	C	T
6	chr6:116335206:A:G	0	116335206	G	A
6	chr6:116337569:A:G	0	116337569	G	A
6	chr6:116337801:ACTT:A	0	116337801	A	ACTT
6	chr6:116338608:G:A	0	116338608	A	G
6	chr6:116339507:A:T	0	116339507	T	A
6	chr6:116340734:T:A	0	116340734	A	T
6	chr6:116342043:G:A	0	116342043	A	G
6	chr6:116342160:G:A	0	116342160	A	G
6	chr6:116345015:G:A	0	116345015	A	G
6	chr6:116346150:C:T	0	116346150	T	C
6	chr6:116346309:C:A	0	116346309	A	C
6	chr6:116346694:A:C	0	116346694	C	A
6	chr6:116347933:TAAAC:T	0	116347933	T	TAAAC
6	chr6:116348777:A:G	0	116348777	G	A
6	chr6:116349201:A:G	0	116349201	G	A
6	chr6:116349473:G:A	0	116349473	A	G
6	chr6:116350429:C:T	0	116350429	T	C
6	chr6:116350924:A:G	0	116350924	G	A
6	chr6:116351197:T:C	0	116351197	C	T
6	chr6:116352139:T:TA	0	116352139	TA	T
6	chr6:116353166:T:C	0	116353166	C	T
6	chr6:116353675:C:G	0	116353675	G	C
6	chr6:116355522:G:A	0	116355522	A	G
6	chr6:116358112:A:G	0	116358112	G	A
6	chr6:116358588:A:T	0	116358588	T	A
6	chr6:116360318:C:T	0	116360318	T	C
6	chr6:116360335:G:A	0	116360335	A	G
6	chr6:116360519:C:G	0	116360519	G	C
6	chr6:116361344:C:A	0	116361344	A	C
6	chr6:116362360:A:G	0	116362360	G	A
6	chr6:116362625:C:T	0	116362625	T	C
6	chr6:116364116:A:G	0	116364116	G	A
6	chr6:116364138:A:C	0	116364138	C	A
6	chr6:116365532:C:T	0	116365532	T	C
6	chr6:116366012:T:C	0	116366012	C	T
6	chr6:116366789:G:A	0	116366789	A	G
6	chr6:116368733:C:G	0	116368733	G	C
6	chr6:116369204:T:C	0	116369204	C	T
6	chr6:116369639:G:A	0	116369639	A	G
6	chr6:116372221:T:C	0	116372221	C	T
6	chr6:116373666:C:G	0	116373666	G	C
6	chr6:116374045:A:G	0	116374045	G	A
6	chr6:116375237:TAAC:T	0	116375237	T	TAAC
6	chr6:116375323:CTG:C	0	116375323	C	CTG
6	chr6:116377768:A:G	0	116377768	G	A
6	chr6:116378286:A:G	0	116378286	G	A
6	chr6:116379646:C:T	0	116379646	T	C
6	chr6:116380030:C:T	0	116380030	T	C
6	chr6:116381752:T:C	0	116381752	C	T
6	chr6:116382763:G:A	0	116382763	A	G
6	chr6:116383534:A:G	0	116383534	G	A
6	chr6:116383590:A:G	0	116383590	G	A
6	chr6:116384045:T:G	0	116384045	G	T
6	chr6:116387566:T:C	0	116387566	C	T
6	chr6:116387659:T:C	0	116387659	C	T
6	chr6:116390137:G:A	0	116390137	A	G
6	chr6:116390372:A:G	0	116390372	G	A
6	chr6:116390752:T:G	0	116390752	G	T
6	chr6:116391185:G:A	0	116391185	A	G
6	chr6:116391292:A:G	0	116391292	G	A
6	chr6:116391525:G:A	0	116391525	A	G
6	chr6:116391548:C:T	0	116391548	T	C
6	chr6:116392208:A:G	0	116392208	G	A
6	chr6:116392814:T:A	0	116392814	A	T
6	chr6:116396008:C:T	0	116396008	T	C
6	chr6:116396738:G:T	0	116396738	T	G
6	chr6:116398085:GA:G	0	116398085	G	GA
6	chr6:116399324:C:T	0	116399324	T	C
6	chr6:116400208:C:T	0	116400208	T	C
6	chr6:116400246:A:G	0	116400246	G	A
6	chr6:116400493:A:G	0	116400493	G	A
6	chr6:116400666:G:T	0	116400666	T	G
6	chr6:116403126:G:A	0	116403126	A	G
6	chr6:116403128:C:T	0	116403128	T	C
6	chr6:116404476:C:T	0	116404476	T	C
6	chr6:116405169:G:T	0	116405169	T	G
6	chr6:116407250:G:A	0	116407250	A	G
6	chr6:116407475:C:T	0	116407475	T	C
6	chr6:116408176:A:T	0	116408176	T	A
6	chr6:116408188:C:A	0	116408188	A	C
6	chr6:116408393:C:T	0	116408393	T	C
6	chr6:116409447:T:G	0	116409447	G	T
6	chr6:116410355:G:C	0	116410355	C	G
6	chr6:116410921:A:G	0	116410921	G	A
6	chr6:116411289:G:A	0	116411289	A	G
6	chr6:116414886:C:CAG	0	116414886	CAG	C
6	chr6:116415309:AC:A	0	116415309	A	AC
6	chr6:116415796:G:C	0	116415796	C	G
6	chr6:116416295:T:A	0	116416295	A	T
6	chr6:116416706:A:G	0	116416706	G	A
6	chr6:116418840:T:C	0	116418840	C	T
6	chr6:116418895:C:T	0	116418895	T	C
6	chr6:116419186:G:A	0	116419186	A	G
6	chr6:116420802:C:T	0	116420802	T	C
6	chr6:116420981:C:A	0	116420981	A	C
6	chr6:116421214:T:C	0	116421214	C	T
6	chr6:116422181:G:A	0	116422181	A	G
6	chr6:116422842:G:A	0	116422842	A	G
6	chr6:116423373:AG:A	0	116423373	A	AG
6	chr6:116423786:G:A	0	116423786	A	G
6	chr6:116424497:T:A	0	116424497	A	T
6	chr6:116424546:T:C	0	116424546	C	T
6	chr6:116425612:TA:T	0	116425612	T	TA
6	chr6:116426078:A:G	0	116426078	G	A
6	chr6:116427152:GA:G	0	116427152	G	GA
6	chr6:116427557:G:A	0	116427557	A	G
6	chr6:116432279:G:T	0	116432279	T	G
6	chr6:116432776:T:G	0	116432776	G	T
6	chr6:116432832:G:A	0	116432832	A	G
6	chr6:116432987:G:T	0	116432987	T	G
6	chr6:116433114:G:A	0	116433114	A	G
6	chr6:116433293:G:T	0	116433293	T	G
6	chr6:116433871:T:C	0	116433871	C	T
6	chr6:116434160:TA:T	0	116434160	T	TA
6	chr6:116434162:A:T	0	116434162	T	A
6	chr6:116434219:G:A	0	116434219	A	G
6	chr6:116434482:TTC:T	0	116434482	T	TTC
6	chr6:116435504:G:A	0	116435504	A	G
6	chr6:116435610:T:C	0	116435610	C	T
6	chr6:116436394:T:C	0	116436394	C	T
6	chr6:116438811:A:G	0	116438811	G	A
6	chr6:116439178:A:G	0	116439178	G	A
6	chr6:116439432:T:G	0	116439432	G	T
6	chr6:116439827:A:G	0	116439827	G	A
6	chr6:116439944:TC:T	0	116439944	T	TC
6	chr6:116440043:T:C	0	116440043	C	T
6	chr6:116440458:C:T	0	116440458	T	C
6	chr6:116440936:G:C	0	116440936	C	G
6	chr6:116441294:C:T	0	116441294	T	C
6	chr6:116442610:T:G	0	116442610	G	T
6	chr6:116443312:G:A	0	116443312	A	G
6	chr6:116443400:G:A	0	116443400	A	G
6	chr6:116446244:A:T	0	116446244	T	A
6	chr6:116446719:C:A	0	116446719	A	C
6	chr6:116446999:A:G	0	116446999	G	A
6	chr6:116447754:A:G	0	116447754	G	A
6	chr6:116448435:C:A	0	116448435	A	C
6	chr6:116448682:T:G	0	116448682	G	T
6	chr6:116448937:C:T	0	116448937	T	C
6	chr6:116449054:GAT:G	0	116449054	G	GAT
6	chr6:116449609:A:G	0	116449609	G	A
6	chr6:116450351:G:T	0	116450351	T	G
6	chr6:116450509:T:TAA	0	116450509	TAA	T
6	chr6:116451501:T:C	0	116451501	C	T
6	chr6:116451734:A:G	0	116451734	G	A
6	chr6:116452237:G:A	0	116452237	A	G
6	chr6:116452402:C:T	0	116452402	T	C
6	chr6:116452996:A:T	0	116452996	T	A
6	chr6:116454506:T:C	0	116454506	C	T
6	chr6:116455150:CATCACACATT:C	0	116455150	C	CATCACACATT
6	chr6:116455167:C:T	0	116455167	T	C
6	chr6:116455264:A:T	0	116455264	T	A
6	chr6:116455336:G:A	0	116455336	A	G
6	chr6:116455430:G:A	0	116455430	A	G
6	chr6:116456075:C:G	0	116456075	G	C
6	chr6:116456678:A:C	0	116456678	C	A
6	chr6:116456817:TG:T	0	116456817	T	TG
6	chr6:116457653:TCCAAGCGGCC:T	0	116457653	T	TCCAAGCGGCC
6	chr6:116457674:T:C	0	116457674	C	T
6	chr6:116457784:A:T	0	116457784	T	A
6	chr6:116458316:CTGT:C	0	116458316	C	CTGT
6	chr6:116458529:G:A	0	116458529	A	G
6	chr6:116460362:A:C	0	116460362	C	A
6	chr6:116460830:C:T	0	116460830	T	C
6	chr6:116461006:G:A	0	116461006	A	G
6	chr6:116461128:C:G	0	116461128	G	C
6	chr6:116462167:G:A	0	116462167	A	G
6	chr6:116462456:T:G	0	116462456	G	T
6	chr6:116463634:G:A	0	116463634	A	G
6	chr6:116464032:A:G	0	116464032	G	A
6	chr6:116464456:G:A	0	116464456	A	G
6	chr6:116464622:C:G	0	116464622	G	C
6	chr6:116464909:G:A	0	116464909	A	G
6	chr6:116465121:A:G	0	116465121	G	A
6	chr6:116465854:T:G	0	116465854	G	T
6	chr6:116465872:T:A	0	116465872	A	T
6	chr6:116465887:C:T	0	116465887	T	C
6	chr6:116466073:C:T	0	116466073	T	C
6	chr6:116466091:A:G	0	116466091	G	A
6	chr6:116466215:T:C	0	116466215	C	T
6	chr6:116466501:G:A	0	116466501	A	G
6	chr6:116466525:C:A	0	116466525	A	C
6	chr6:116467290:T:C	0	116467290	C	T
6	chr6:116468269:A:G	0	116468269	G	A
6	chr6:116468661:A:G	0	116468661	G	A
6	chr6:116469584:A:G	0	116469584	G	A
6	chr6:116469745:A:C	0	116469745	C	A
6	chr6:116470361:T:G	0	116470361	G	T
6	chr6:116470588:A:G	0	116470588	G	A
6	chr6:116471004:G:C	0	116471004	C	G
6	chr6:116472197:G:T	0	116472197	T	G
6	chr6:116473172:G:A	0	116473172	A	G
6	chr6:116473365:C:T	0	116473365	T	C
6	chr6:116473418:A:G	0	116473418	G	A
6	chr6:116473877:G:A	0	116473877	A	G
6	chr6:116474634:C:CA	0	116474634	CA	C
6	chr6:116474786:A:C	0	116474786	C	A
6	chr6:116475379:A:G	0	116475379	G	A
6	chr6:116475559:A:G	0	116475559	G	A
6	chr6:116476221:C:T	0	116476221	T	C
6	chr6:116476251:T:TG	0	116476251	TG	T
6	chr6:116476452:T:G	0	116476452	G	T
6	chr6:116478062:A:G	0	116478062	G	A
6	chr6:116478134:G:A	0	116478134	A	G
6	chr6:116478636:A:T	0	116478636	T	A
6	chr6:116479400:T:C	0	116479400	C	T
6	chr6:116479464:T:C	0	116479464	C	T
6	chr6:116480035:G:T	0	116480035	T	G
6	chr6:116480252:C:CA	0	116480252	CA	C
6	chr6:116480285:A:T	0	116480285	T	A
6	chr6:116480410:T:C	0	116480410	C	T
6	chr6:116481037:A:T	0	116481037	T	A
6	chr6:116481391:A:T	0	116481391	T	A
6	chr6:116482090:C:T	0	116482090	T	C
6	chr6:116482165:T:C	0	116482165	C	T
6	chr6:116482496:TA:T	0	116482496	T	TA
6	chr6:116482666:T:C	0	116482666	C	T
6	chr6:116482756:G:A	0	116482756	A	G
6	chr6:116483419:C:T	0	116483419	T	C
6	chr6:116483466:A:G	0	116483466	G	A
6	chr6:116484041:ACT:A	0	116484041	A	ACT
6	chr6:116484731:A:G	0	116484731	G	A
6	chr6:116485736:T:C	0	116485736	C	T
6	chr6:116485807:C:T	0	116485807	T	C
6	chr6:116485888:T:C	0	116485888	C	T
6	chr6:116486429:C:T	0	116486429	T	C
6	chr6:116487724:C:T	0	116487724	T	C
6	chr6:116487725:A:T	0	116487725	T	A
6	chr6:116488552:T:C	0	116488552	C	T
6	chr6:116489638:T:A	0	116489638	A	T
6	chr6:116490056:C:G	0	116490056	G	C
6	chr6:116490172:G:A	0	116490172	A	G
6	chr6:116490402:A:G	0	116490402	G	A
6	chr6:116490546:T:C	0	116490546	C	T
6	chr6:116490701:C:T	0	116490701	T	C
6	chr6:116491043:T:C	0	116491043	C	T
6	chr6:116491787:A:T	0	116491787	T	A
6	chr6:116492770:A:G	0	116492770	G	A
6	chr6:116493205:G:A	0	116493205	A	G
6	chr6:116493443:T:C	0	116493443	C	T
6	chr6:116493674:C:T	0	116493674	T	C
6	chr6:116494049:A:G	0	116494049	G	A
6	chr6:116494117:T:C	0	116494117	C	T
6	chr6:116494227:T:C	0	116494227	C	T
6	chr6:116495868:ATTAATT:A	0	116495868	A	ATTAATT
6	chr6:116497313:C:A	0	116497313	A	C
6	chr6:116497560:G:C	0	116497560	C	G
6	chr6:116497724:A:G	0	116497724	G	A
6	chr6:116497857:A:G	0	116497857	G	A
6	chr6:116499508:G:A	0	116499508	A	G
6	chr6:116499572:C:A	0	116499572	A	C
6	chr6:116499983:T:C	0	116499983	C	T
6	chr6:116501392:A:G	0	116501392	G	A
6	chr6:116501810:C:T	0	116501810	T	C
6	chr6:116501858:C:T	0	116501858	T	C
6	chr6:116502076:C:T	0	116502076	T	C
6	chr6:116502140:G:A	0	116502140	A	G
6	chr6:116502418:C:T	0	116502418	T	C
6	chr6:116503553:T:C	0	116503553	C	T
6	chr6:116503907:G:A	0	116503907	A	G
6	chr6:116504088:G:A	0	116504088	A	G
6	chr6:116504127:C:T	0	116504127	T	C
6	chr6:116504155:A:G	0	116504155	G	A
6	chr6:116504168:G:A	0	116504168	A	G
6	chr6:116504194:G:A	0	116504194	A	G
6	chr6:116504653:C:T	0	116504653	T	C
6	chr6:116504814:A:G	0	116504814	G	A
6	chr6:116505123:T:C	0	116505123	C	T
6	chr6:116505418:A:G	0	116505418	G	A
6	chr6:116505451:A:G	0	116505451	G	A
6	chr6:116505966:T:C	0	116505966	C	T
6	chr6:116505995:A:C	0	116505995	C	A
6	chr6:116506004:C:T	0	116506004	T	C
6	chr6:116506499:C:T	0	116506499	T	C
6	chr6:116506548:T:G	0	116506548	G	T
6	chr6:116506695:A:T	0	116506695	T	A
6	chr6:116507200:G:GAT	0	116507200	GAT	G
6	chr6:116507615:A:C	0	116507615	C	A
6	chr6:116507808:CT:C	0	116507808	C	CT
6	chr6:116508160:C:T	0	116508160	T	C
6	chr6:116508762:A:G	0	116508762	G	A
6	chr6:116509118:C:T	0	116509118	T	C
6	chr6:116509671:A:C	0	116509671	C	A
6	chr6:116509753:G:C	0	116509753	C	G
6	chr6:116510132:C:T	0	116510132	T	C
6	chr6:116510337:C:T	0	116510337	T	C
6	chr6:116510647:T:C	0	116510647	C	T
6	chr6:116510906:C:T	0	116510906	T	C
6	chr6:116511282:C:A	0	116511282	A	C
6	chr6:116512483:A:G	0	116512483	G	A
6	chr6:116513537:T:A	0	116513537	A	T
6	chr6:116514106:T:A	0	116514106	A	T
6	chr6:116514328:G:A	0	116514328	A	G
6	chr6:116514335:C:G	0	116514335	G	C
6	chr6:116514519:A:G	0	116514519	G	A
6	chr6:116514831:A:G	0	116514831	G	A
6	chr6:116515312:T:C	0	116515312	C	T
6	chr6:116516147:G:A	0	116516147	A	G
6	chr6:116516393:A:G	0	116516393	G	A
6	chr6:116517460:A:G	0	116517460	G	A
6	chr6:116518411:T:C	0	116518411	C	T
6	chr6:116518695:T:C	0	116518695	C	T
6	chr6:116518877:G:A	0	116518877	A	G
6	chr6:116519373:G:C	0	116519373	C	G
6	chr6:116519416:C:T	0	116519416	T	C
6	chr6:116519547:T:C	0	116519547	C	T
6	chr6:116519720:C:T	0	116519720	T	C
6	chr6:116519944:A:AG	0	116519944	AG	A
6	chr6:116520554:A:C	0	116520554	C	A
6	chr6:116521217:T:A	0	116521217	A	T
6	chr6:116521218:G:T	0	116521218	T	G
6	chr6:116521714:G:A	0	116521714	A	G
6	chr6:116522916:A:G	0	116522916	G	A
6	chr6:116523368:G:A	0	116523368	A	G
6	chr6:116524071:C:T	0	116524071	T	C
6	chr6:116524777:G:A	0	116524777	A	G
```
