## Supplementary material for "Characterization of shared and ancestry-specific signals driving complex traits using multi-ancestry fine-mapping": mesusiecsinfo

```
*************************************************************

  Multiple Ancestry Sum of Single Effect Model (MESuSiE)          

   Visit http://www.xzlab.org/software.html For Update            

            (C) 2022 Boran Gao, Xiang Zhou                        

              GNU General Public License                          

*************************************************************
# Start data processing for sufficient statistics 
# Create MESuSiE object 
# Start data analysis 

# Data analysis is done, and now generates result 

Potential causal SNPs with PIP > 0.5:  chr6:135062080:TAAA:T chr6:135097904:G:A 

Credible sets for effects: 
$cs
$cs$L1
[1] 2078 2081

$cs$L2
[1] 1884 1924 1990 2036 2038 2039 2041 2044

$cs$L3
 [1] 1407 1410 1416 1422 1425 1426 1427 1428 1432 1436 1442 1443 1447


$cs_category
       L1        L2        L3 
"eur_afr" "eur_afr" "eur_afr" 

$purity
   min.abs.corr mean.abs.corr median.abs.corr
L1     1.000000     1.0000000        1.000000
L2     0.982479     0.9940890        0.995380
L3     0.991297     0.9970207        0.997053

$cs_index
[1] 1 2 3

$coverage
[1] 0.9868280 0.9503808 0.9547700

$requested_coverage
[1] 0.95


 Use MESuSiE_Plot() for visualization
# Total time used for the analysis: 0.19 mins
```
