## Supplementary material for "Characterization of shared and ancestry-specific signals driving complex traits using multi-ancestry fine-mapping": mesusieoutput

```
                 eur          afr      eur_afr
   [1,] 1.249174e-08 5.060283e-09 1.795508e-09
   [2,] 1.517893e-08 4.593886e-09 1.643505e-09
   [3,] 1.468724e-08 4.488934e-09 1.546125e-09
   [4,] 1.536625e-08 7.340674e-09 2.324677e-09
   [5,] 1.606862e-08 4.647562e-09 1.705815e-09
   [6,] 1.511763e-08 4.892006e-09 1.556441e-09
   [7,] 7.925300e-09 4.940133e-09 1.609137e-09
   [8,] 6.031890e-09 4.644559e-09 1.438882e-09
   [9,] 2.252543e-08 5.182181e-09 1.854404e-09
  [10,] 1.235678e-08 4.747931e-09 1.483548e-09
  [11,] 5.044516e-09 1.583187e-08 2.868512e-09
  [12,] 5.186166e-09 1.634243e-08 3.140528e-09
  [13,] 5.456688e-09 5.507587e-09 1.624570e-09
  [14,] 4.834624e-09 1.126204e-08 2.152444e-09
  [15,] 5.299330e-09 7.056254e-09 1.338131e-09
  [16,] 1.482951e-08 1.103320e-08 3.067885e-09
  [17,] 5.443536e-09 1.119070e-08 2.561931e-09
  [18,] 5.628298e-09 5.992400e-09 1.822567e-09
  [19,] 1.093092e-08 5.824976e-09 1.726127e-09
  [20,] 5.154442e-09 4.724018e-09 1.127050e-09
  [21,] 1.333412e-08 7.840436e-09 2.347456e-09
  [22,] 7.641374e-09 6.664802e-09 1.970059e-09
  [23,] 1.317342e-08 1.232916e-08 3.219314e-09
  [24,] 5.811185e-09 4.796222e-09 1.162739e-09
  [25,] 1.334854e-08 1.837335e-08 4.521660e-09
  [26,] 1.135042e-08 5.945846e-09 1.822250e-09
  [27,] 1.129133e-08 6.253026e-09 1.749078e-09
  [28,] 5.980762e-09 5.055119e-09 1.131989e-09
  [29,] 1.270392e-08 6.454584e-09 1.951797e-09
  [30,] 5.554405e-09 4.660313e-09 1.374481e-09
  [31,] 1.271740e-08 5.167897e-09 1.632421e-09
  [32,] 6.104349e-09 1.728628e-08 4.017671e-09
  [33,] 6.153872e-09 1.712828e-08 4.043763e-09
  [34,] 5.146632e-09 6.984693e-09 1.416244e-09
  [35,] 1.094715e-08 6.534193e-09 1.887482e-09
  [36,] 4.900978e-09 5.173467e-09 1.105645e-09
  [37,] 5.035476e-09 4.665874e-09 1.185764e-09
  [38,] 5.191957e-09 5.192742e-09 1.116032e-09
  [39,] 4.918426e-09 4.926504e-09 1.173013e-09
  [40,] 1.392943e-08 1.174054e-08 3.092698e-09
  [41,] 1.109121e-08 1.112734e-08 2.888764e-09
  [42,] 6.777403e-09 7.388084e-09 1.540645e-09
  [43,] 1.751149e-08 5.066629e-08 1.496018e-08
  [44,] 6.355776e-09 1.520348e-08 1.961087e-09
  [45,] 1.328049e-08 1.272155e-08 3.968064e-09
  [46,] 4.592601e-08 5.296522e-09 2.253695e-09
  [47,] 7.255516e-09 1.210224e-08 1.466230e-09
  [48,] 2.587354e-08 5.550730e-09 1.816971e-09
  [49,] 7.588629e-09 1.264008e-08 1.471018e-09
  [50,] 1.209652e-08 6.363970e-09 1.174537e-09
  [51,] 1.110008e-08 8.830832e-09 1.223218e-09
  [52,] 4.178369e-08 6.304736e-09 1.733009e-09
  [53,] 3.650339e-08 5.369680e-09 2.009412e-09
  [54,] 1.122037e-08 6.037475e-09 1.170556e-09
  [55,] 1.172035e-08 1.209206e-08 1.295056e-09
  [56,] 1.281840e-08 1.080304e-08 1.239374e-09
  [57,] 4.424755e-08 6.307189e-09 1.747561e-09
  [58,] 1.285234e-08 1.067777e-08 1.236209e-09
  [59,] 1.710489e-08 1.743628e-08 5.005921e-09
  [60,] 1.677389e-08 7.920769e-09 1.822513e-09
  [61,] 1.643987e-08 7.682817e-09 1.818597e-09
  [62,] 1.639573e-08 7.800750e-09 1.821910e-09
  [63,] 1.347614e-08 1.063019e-08 3.174235e-09
  [64,] 2.482440e-08 7.446976e-09 1.421059e-09
  [65,] 3.180774e-08 6.355315e-09 1.613394e-09
  [66,] 3.414307e-08 6.204533e-09 1.670916e-09
  [67,] 2.878626e-08 7.083923e-09 1.514223e-09
  [68,] 1.302142e-08 1.072044e-08 3.139333e-09
  [69,] 7.927891e-09 7.897245e-09 1.325787e-09
  [70,] 1.111003e-08 7.144399e-09 1.187389e-09
  [71,] 3.668320e-08 8.212936e-09 1.298816e-09
  [72,] 2.839874e-08 7.695550e-09 1.429211e-09
  [73,] 3.051860e-08 7.953709e-09 1.428473e-09
  [74,] 5.603715e-09 6.736426e-09 1.342316e-09
  [75,] 9.424535e-09 6.878083e-09 1.234504e-09
  [76,] 9.409712e-09 6.819712e-09 1.236687e-09
  [77,] 4.745015e-09 7.521410e-09 1.299568e-09
  [78,] 8.733426e-09 6.341714e-09 1.907271e-09
  [79,] 9.441524e-09 6.770917e-09 1.239945e-09
  [80,] 8.903629e-09 6.362235e-09 1.958859e-09
  [81,] 8.721481e-09 6.341970e-09 1.901379e-09
  [82,] 1.027295e-07 1.715402e-08 2.305912e-08
  [83,] 1.062762e-08 7.388947e-09 1.074379e-09
  [84,] 4.751704e-09 7.438561e-09 1.289831e-09
  [85,] 1.070062e-08 7.402268e-09 1.074745e-09
  [86,] 7.276071e-09 4.845625e-09 1.464300e-09
  [87,] 1.162788e-08 5.975361e-09 1.120325e-09
  [88,] 1.354774e-08 6.296680e-09 1.126632e-09
  [89,] 9.899267e-09 6.516361e-09 1.362904e-09
  [90,] 1.016729e-08 6.674264e-09 1.091397e-09
  [91,] 8.962763e-09 9.372399e-09 1.084939e-09
  [92,] 8.497752e-09 2.068410e-08 1.251994e-09
  [93,] 7.199495e-09 6.085236e-09 1.074983e-09
  [94,] 7.256567e-09 6.941741e-09 1.364837e-09
  [95,] 7.190374e-09 7.056363e-09 1.355689e-09
  [96,] 6.762289e-09 6.371075e-09 1.682034e-09
  [97,] 5.092739e-09 2.183163e-08 1.649826e-09
  [98,] 6.758041e-09 4.564599e-09 1.280788e-09
  [99,] 5.940577e-09 2.583487e-08 1.568142e-09
 [100,] 7.022261e-09 4.568195e-09 1.296716e-09
 [101,] 5.787856e-09 5.688271e-09 1.085582e-09
 [102,] 1.944691e-08 1.452514e-08 4.538257e-09
 [103,] 6.849280e-09 6.481321e-09 1.624420e-09
 [104,] 1.249798e-08 1.658312e-08 3.432086e-09
 [105,] 3.376564e-08 3.626629e-08 1.074394e-09
 [106,] 1.815766e-08 1.124708e-08 3.118635e-09
 [107,] 4.806973e-09 5.759665e-09 1.457843e-09
 [108,] 4.668854e-09 9.606480e-09 1.310297e-09
 [109,] 4.829029e-09 1.054114e-08 1.284760e-09
 [110,] 4.964860e-09 8.389484e-09 1.241569e-09
 [111,] 1.889498e-08 8.062781e-09 2.672523e-09
 [112,] 4.657272e-09 9.175895e-09 1.298403e-09
 [113,] 7.915929e-09 1.484444e-08 3.880151e-09
 [114,] 8.494734e-09 1.223515e-08 3.877497e-09
 [115,] 4.688707e-09 1.150199e-08 1.367526e-09
 [116,] 4.735025e-09 1.113149e-08 1.336135e-09
 [117,] 8.233057e-09 1.624099e-08 4.726080e-09
 [118,] 4.855116e-09 9.317824e-09 1.344479e-09
 [119,] 4.783095e-09 9.621064e-09 1.279172e-09
 [120,] 4.811091e-09 8.977915e-09 1.255255e-09
 [121,] 4.700545e-09 9.181894e-09 1.286973e-09
 [122,] 8.280876e-09 2.008968e-08 5.775929e-09
 [123,] 8.334056e-09 2.039302e-08 5.946859e-09
 [124,] 8.532771e-09 1.413672e-08 4.420168e-09
 [125,] 1.990169e-08 7.728710e-09 2.450477e-09
 [126,] 9.252864e-09 1.405879e-08 5.012328e-09
 [127,] 9.175688e-09 1.234617e-08 4.338335e-09
 [128,] 7.864565e-09 5.991142e-09 1.584267e-09
 [129,] 5.424500e-09 7.961331e-09 1.323972e-09
 [130,] 9.094180e-09 9.629139e-09 3.385274e-09
 [131,] 9.141213e-09 9.286361e-09 3.286595e-09
 [132,] 8.737400e-09 1.935830e-08 6.134048e-09
 [133,] 8.099597e-09 1.433748e-08 4.086631e-09
 [134,] 5.343677e-09 8.767083e-09 1.433506e-09
 [135,] 8.867429e-09 1.691291e-08 5.434134e-09
 [136,] 8.703324e-09 1.652695e-08 5.169628e-09
 [137,] 9.785656e-09 5.863982e-09 2.483248e-09
 [138,] 8.319482e-09 1.769033e-08 5.057576e-09
 [139,] 7.819773e-09 6.811592e-09 2.000047e-09
 [140,] 1.080725e-08 1.843331e-08 7.137711e-09
 [141,] 1.194746e-08 1.678032e-08 7.332965e-09
 [142,] 1.095955e-08 1.247704e-08 5.009137e-09
 [143,] 1.064850e-08 1.774408e-08 6.646958e-09
 [144,] 9.661038e-09 2.365865e-08 7.006174e-09
 [145,] 9.683341e-09 2.449900e-08 7.239841e-09
 [146,] 9.745385e-09 7.689503e-09 2.606328e-09
 [147,] 1.711252e-08 7.636737e-09 2.357884e-09
 [148,] 1.097719e-08 9.827987e-09 5.647142e-09
 [149,] 9.456124e-09 2.445047e-08 6.976828e-09
 [150,] 9.504774e-09 2.443314e-08 7.036449e-09
 [151,] 9.441469e-09 2.399172e-08 6.852005e-09
 [152,] 6.844744e-09 8.850584e-09 1.728966e-09
 [153,] 9.840568e-09 7.727494e-09 2.653695e-09
 [154,] 1.078132e-08 1.093060e-08 6.202934e-09
 [155,] 1.014972e-08 6.928235e-09 2.401927e-09
 [156,] 1.007907e-08 7.047532e-09 2.439998e-09
 [157,] 9.305626e-09 2.150660e-08 6.104880e-09
 [158,] 1.003093e-08 7.000759e-09 2.410904e-09
 [159,] 1.005232e-08 7.003598e-09 2.416516e-09
 [160,] 1.033368e-08 7.059960e-09 2.493314e-09
 [161,] 1.024314e-08 9.994652e-09 3.657002e-09
 [162,] 1.023482e-08 6.826058e-09 2.378349e-09
 [163,] 1.111421e-08 1.860349e-08 2.138009e-09
 [164,] 9.886668e-09 7.154373e-09 2.449603e-09
 [165,] 1.016323e-08 7.119399e-09 2.490772e-09
 [166,] 1.010422e-08 7.030726e-09 2.441689e-09
 [167,] 1.019054e-08 7.151677e-09 2.509222e-09
 [168,] 1.000159e-08 7.110608e-09 2.454880e-09
 [169,] 9.193278e-09 7.266123e-09 2.340053e-09
 [170,] 1.030840e-08 7.122051e-09 2.519339e-09
 [171,] 1.031078e-08 7.167364e-09 2.540121e-09
 [172,] 5.586196e-09 8.719775e-09 1.487090e-09
 [173,] 1.076189e-08 7.376834e-09 2.716678e-09
 [174,] 1.063286e-08 7.438225e-09 2.717759e-09
 [175,] 9.582108e-09 2.234611e-08 6.646409e-09
 [176,] 1.028399e-08 7.230150e-09 2.562102e-09
 [177,] 9.498913e-09 1.854093e-08 5.600930e-09
 [178,] 1.497957e-08 3.365322e-08 2.781259e-09
 [179,] 1.008224e-08 7.149504e-09 2.485256e-09
 [180,] 9.377703e-09 2.187127e-08 6.290590e-09
 [181,] 1.019734e-08 7.225632e-09 2.542383e-09
 [182,] 1.006517e-08 7.111021e-09 2.467932e-09
 [183,] 8.357314e-09 2.658314e-08 5.867288e-09
 [184,] 1.001154e-08 7.430923e-09 2.586073e-09
 [185,] 1.019293e-08 7.571447e-09 2.684478e-09
 [186,] 9.996840e-09 9.831225e-09 3.420005e-09
 [187,] 9.363062e-09 1.144237e-08 3.664312e-09
 [188,] 9.928662e-09 9.837616e-09 5.118043e-09
 [189,] 9.933907e-09 7.172681e-09 2.466360e-09
 [190,] 1.004857e-08 7.074882e-09 2.449350e-09
 [191,] 1.017196e-08 7.198103e-09 2.525341e-09
 [192,] 1.043971e-08 1.094215e-08 3.992750e-09
 [193,] 1.086223e-08 7.079416e-09 2.500403e-09
 [194,] 1.629405e-08 7.719184e-09 2.293991e-09
 [195,] 8.722063e-09 5.885212e-09 1.928929e-09
 [196,] 8.902264e-09 5.140680e-09 2.027739e-09
 [197,] 8.767221e-09 6.158759e-09 2.050650e-09
 [198,] 8.836549e-09 6.065146e-09 2.022715e-09
 [199,] 1.497795e-08 7.112455e-09 2.183717e-09
 [200,] 1.499842e-08 7.237788e-09 2.205093e-09
 [201,] 1.496257e-08 7.105732e-09 2.189139e-09
 [202,] 1.498629e-08 7.087549e-09 2.173164e-09
 [203,] 1.497494e-08 7.165572e-09 2.199240e-09
 [204,] 9.780414e-09 1.218752e-08 3.966106e-09
 [205,] 1.498146e-08 7.130744e-09 2.184677e-09
 [206,] 8.936588e-09 5.608487e-09 1.877260e-09
 [207,] 8.650151e-09 5.544263e-09 1.807808e-09
 [208,] 9.637743e-09 1.168867e-08 3.747415e-09
 [209,] 8.688425e-09 5.861154e-09 1.916004e-09
 [210,] 9.538021e-09 1.194291e-08 3.769869e-09
 [211,] 1.496935e-08 7.148564e-09 2.195700e-09
 [212,] 8.595239e-09 5.890628e-09 1.912099e-09
 [213,] 5.768295e-09 7.542171e-09 1.597011e-09
 [214,] 8.530407e-09 5.934089e-09 1.916947e-09
 [215,] 9.735204e-09 1.186152e-08 3.845973e-09
 [216,] 1.509971e-08 6.913298e-09 2.132260e-09
 [217,] 9.744364e-09 1.150298e-08 3.744042e-09
 [218,] 1.497537e-08 7.062604e-09 2.186309e-09
 [219,] 8.739395e-09 5.986932e-09 1.975027e-09
 [220,] 9.748194e-09 1.181927e-08 3.840314e-09
 [221,] 1.496415e-08 6.991837e-09 2.159805e-09
 [222,] 9.883778e-09 1.178758e-08 3.896993e-09
 [223,] 1.005305e-08 1.167225e-08 3.941694e-09
 [224,] 9.779825e-09 5.468953e-09 2.422354e-09
 [225,] 8.888510e-09 5.875360e-09 1.955721e-09
 [226,] 5.889081e-09 1.028629e-08 1.719078e-09
 [227,] 1.555664e-08 8.060469e-09 2.348645e-09
 [228,] 9.901570e-09 1.153540e-08 3.828187e-09
 [229,] 8.968141e-09 1.005141e-08 1.902598e-09
 [230,] 9.026168e-09 8.652735e-09 1.854909e-09
 [231,] 1.512628e-08 7.065046e-09 2.239369e-09
 [232,] 7.410370e-09 6.394154e-09 1.774343e-09
 [233,] 1.009864e-08 1.226290e-08 4.150861e-09
 [234,] 1.532113e-08 7.871183e-09 2.329106e-09
 [235,] 7.529663e-09 5.516430e-09 2.003340e-09
 [236,] 8.857280e-09 8.275891e-09 1.857205e-09
 [237,] 1.495890e-08 7.258503e-09 2.234520e-09
 [238,] 1.822617e-08 1.758891e-08 5.173145e-09
 [239,] 9.558493e-09 1.270823e-08 3.994339e-09
 [240,] 1.544747e-08 8.118211e-09 2.358927e-09
 [241,] 8.675382e-09 6.004044e-09 1.999174e-09
 [242,] 9.741827e-09 1.125052e-08 3.669050e-09
 [243,] 1.487519e-08 6.930860e-09 2.189522e-09
 [244,] 1.071831e-08 5.118634e-08 9.080841e-09
 [245,] 1.258610e-08 3.557351e-08 9.105219e-09
 [246,] 1.864554e-08 1.249539e-08 1.218508e-09
 [247,] 1.507344e-08 5.598235e-09 1.643149e-09
 [248,] 1.538083e-08 5.737264e-09 1.660174e-09
 [249,] 1.566007e-08 5.768819e-09 1.654505e-09
 [250,] 1.031837e-08 4.469743e-09 1.337291e-09
 [251,] 1.047618e-08 1.182183e-08 2.357312e-09
 [252,] 1.036126e-08 1.082197e-08 2.245730e-09
 [253,] 1.020841e-08 1.163278e-08 2.395548e-09
 [254,] 1.062417e-08 5.127623e-09 1.424675e-09
 [255,] 1.543114e-08 5.267704e-09 1.563631e-09
 [256,] 1.024705e-08 1.276642e-08 2.543898e-09
 [257,] 1.018033e-08 7.249389e-09 2.489315e-09
 [258,] 1.738301e-08 5.089288e-09 1.530433e-09
 [259,] 1.520949e-08 5.331224e-09 1.582284e-09
 [260,] 1.087165e-08 5.194498e-09 1.424704e-09
 [261,] 1.029234e-08 1.310943e-08 2.574986e-09
 [262,] 1.485857e-08 5.364348e-09 1.601077e-09
 [263,] 1.413313e-08 5.065624e-08 5.397728e-09
 [264,] 1.288078e-08 3.844537e-08 5.730207e-09
 [265,] 2.547589e-08 8.100723e-09 7.276424e-09
 [266,] 1.472661e-08 5.361511e-09 1.605826e-09
 [267,] 1.600252e-08 1.245558e-08 1.339820e-09
 [268,] 1.668886e-08 3.591176e-08 2.994382e-08
 [269,] 6.953453e-09 6.622778e-09 2.403353e-09
 [270,] 5.259957e-09 1.277597e-08 1.523733e-09
 [271,] 1.477468e-08 1.383541e-08 8.153290e-09
 [272,] 5.839378e-09 4.619165e-09 1.271583e-09
 [273,] 5.528539e-09 5.804775e-09 1.693858e-09
 [274,] 1.006545e-08 1.528619e-08 6.080760e-09
 [275,] 5.670967e-09 6.363830e-09 1.804993e-09
 [276,] 5.569896e-09 6.138586e-09 1.711191e-09
 [277,] 1.165528e-08 9.224285e-09 3.685413e-09
 [278,] 1.787347e-08 1.557141e-07 1.704819e-08
 [279,] 1.137725e-08 1.081721e-08 4.322495e-09
 [280,] 1.143469e-08 9.881168e-09 3.973258e-09
 [281,] 5.293069e-09 1.198791e-08 1.575590e-09
 [282,] 1.682626e-08 1.508874e-08 1.038280e-08
 [283,] 1.677914e-08 8.636091e-09 4.665126e-09
 [284,] 6.723537e-09 1.193619e-08 1.789290e-09
 [285,] 8.857403e-09 5.195441e-09 2.066840e-09
 [286,] 7.232642e-09 8.888186e-09 2.057186e-09
 [287,] 6.460733e-09 8.372565e-09 1.956982e-09
 [288,] 1.314426e-08 2.767751e-08 1.288458e-08
 [289,] 1.326435e-08 2.213966e-08 1.086197e-08
 [290,] 6.257377e-09 4.385273e-09 1.146849e-09
 [291,] 1.356140e-08 2.707422e-08 1.315578e-08
 [292,] 2.535683e-08 7.622350e-09 8.096480e-09
 [293,] 6.784005e-09 1.020942e-08 2.481167e-09
 [294,] 2.105399e-08 1.215895e-08 1.038415e-08
 [295,] 7.049295e-09 7.751112e-09 2.052352e-09
 [296,] 1.635488e-08 4.418202e-09 2.295127e-09
 [297,] 7.725520e-09 1.021448e-08 2.908598e-09
 [298,] 6.263360e-09 5.126338e-09 1.431574e-09
 [299,] 5.812508e-09 1.338704e-08 2.984550e-09
 [300,] 5.885637e-09 1.421546e-08 3.202992e-09
 [301,] 1.905068e-08 1.645460e-08 3.460561e-09
 [302,] 2.194027e-08 2.273863e-07 1.043341e-07
 [303,] 6.628492e-09 1.037156e-08 1.762667e-09
 [304,] 6.578034e-09 1.015539e-08 1.769308e-09
 [305,] 9.249086e-09 1.044497e-08 4.001668e-09
 [306,] 9.255997e-09 1.244793e-08 4.663145e-09
 [307,] 4.684359e-09 1.010329e-08 1.275434e-09
 [308,] 8.953096e-09 5.987025e-08 3.349756e-09
 [309,] 1.657248e-08 6.782417e-09 3.461787e-09
 [310,] 8.165195e-09 6.410762e-09 1.925782e-09
 [311,] 7.413450e-09 4.804431e-09 1.392655e-09
 [312,] 6.804773e-09 2.517539e-08 3.344001e-09
 [313,] 3.363160e-08 5.439079e-09 4.560948e-09
 [314,] 1.301483e-08 1.309977e-08 2.919148e-09
 [315,] 7.843353e-09 7.173963e-09 1.789758e-09
 [316,] 6.153923e-09 9.460378e-09 2.621679e-09
 [317,] 2.447690e-08 7.710021e-09 3.315050e-09
 [318,] 2.661900e-08 8.808717e-09 3.102486e-09
 [319,] 1.281873e-08 6.897480e-09 2.526951e-09
 [320,] 4.790389e-09 6.627504e-09 1.562119e-09
 [321,] 8.491365e-09 9.223633e-09 2.500040e-09
 [322,] 4.550119e-09 7.131010e-09 1.386234e-09
 [323,] 1.234437e-08 5.028201e-09 1.675096e-09
 [324,] 9.748529e-09 1.209117e-08 1.091926e-09
 [325,] 1.492263e-08 7.520858e-09 5.405233e-09
 [326,] 1.007140e-08 5.568472e-09 2.740455e-09
 [327,] 8.992330e-09 4.862439e-09 2.022201e-09
 [328,] 5.046781e-09 2.164565e-08 3.029639e-09
 [329,] 1.150555e-08 7.322818e-09 4.108758e-09
 [330,] 4.970952e-09 4.770068e-08 4.779791e-09
 [331,] 9.683619e-09 4.713261e-09 2.014321e-09
 [332,] 9.510498e-09 4.748012e-09 2.022665e-09
 [333,] 4.975327e-09 5.515363e-08 4.895713e-09
 [334,] 1.362690e-08 7.025039e-09 3.139631e-09
 [335,] 2.390477e-08 6.588737e-09 2.545962e-09
 [336,] 6.502478e-09 5.877789e-09 1.523658e-09
 [337,] 6.332135e-09 5.982562e-09 1.476287e-09
 [338,] 7.155342e-09 5.909267e-09 1.499508e-09
 [339,] 4.754738e-09 7.173067e-09 1.344989e-09
 [340,] 4.759799e-09 7.096869e-09 1.337584e-09
 [341,] 1.017690e-08 6.728913e-09 1.354189e-09
 [342,] 9.480472e-09 4.414466e-09 1.439697e-09
 [343,] 1.129079e-08 3.389766e-08 2.134075e-09
 [344,] 7.160446e-09 4.311632e-09 1.248445e-09
 [345,] 6.387411e-09 5.456271e-09 1.288663e-09
 [346,] 9.567881e-09 5.014825e-09 2.224237e-09
 [347,] 1.057249e-08 6.290197e-09 1.426153e-09
 [348,] 8.364373e-09 4.336445e-09 1.447164e-09
 [349,] 1.250501e-08 1.377638e-08 3.303410e-09
 [350,] 1.070566e-08 4.673450e-09 1.259816e-09
 [351,] 7.893056e-09 5.394349e-09 1.794618e-09
 [352,] 1.848509e-08 5.108439e-09 1.386106e-09
 [353,] 1.219252e-08 5.601802e-09 1.774743e-09
 [354,] 7.868555e-09 6.110452e-09 1.532493e-09
 [355,] 5.594991e-08 5.114814e-09 1.986853e-09
 [356,] 4.895447e-08 7.740898e-08 2.758930e-09
 [357,] 7.835050e-09 1.486134e-08 2.377230e-09
 [358,] 2.996813e-08 5.423454e-09 1.723797e-09
 [359,] 1.184480e-08 5.743656e-09 1.828442e-09
 [360,] 1.309120e-08 6.784064e-09 1.578835e-09
 [361,] 4.953575e-08 5.219837e-08 2.353430e-09
 [362,] 7.787444e-09 1.183544e-08 2.222561e-09
 [363,] 7.827378e-09 1.580705e-08 2.410695e-09
 [364,] 7.369697e-09 6.438122e-09 1.342337e-09
 [365,] 3.548281e-08 5.671294e-09 1.728821e-09
 [366,] 3.207558e-08 5.759712e-09 1.649199e-09
 [367,] 7.878620e-09 6.250241e-09 1.300952e-09
 [368,] 4.130120e-08 1.264800e-08 1.823959e-09
 [369,] 7.738281e-09 8.968749e-09 1.913837e-09
 [370,] 7.789472e-09 1.175126e-08 2.212190e-09
 [371,] 3.841701e-08 1.322349e-08 1.659188e-09
 [372,] 5.078338e-08 1.485774e-08 1.824174e-09
 [373,] 1.657660e-08 5.952708e-09 2.029658e-09
 [374,] 1.784753e-08 1.713351e-08 1.371516e-09
 [375,] 3.901604e-08 5.740438e-09 1.754287e-09
 [376,] 3.445115e-08 5.867489e-09 1.681808e-09
 [377,] 7.624439e-09 1.522148e-08 2.342083e-09
 [378,] 2.800287e-08 1.064495e-08 1.279457e-09
 [379,] 9.128031e-08 1.359395e-08 8.795934e-09
 [380,] 5.700422e-08 1.298227e-08 7.025936e-09
 [381,] 2.449104e-08 5.893823e-09 3.631721e-09
 [382,] 6.156452e-08 1.513574e-08 1.104849e-08
 [383,] 2.636584e-08 8.356972e-09 1.269920e-09
 [384,] 5.164663e-08 5.166414e-09 2.919681e-09
 [385,] 8.592606e-09 1.605728e-08 2.796751e-09
 [386,] 1.050300e-08 7.088679e-09 1.780535e-09
 [387,] 6.292272e-08 2.484275e-08 1.787076e-09
 [388,] 1.183116e-07 5.583454e-09 2.124846e-09
 [389,] 6.116888e-08 2.841011e-08 1.867426e-09
 [390,] 8.131297e-09 1.341414e-08 2.600106e-09
 [391,] 7.552833e-09 1.163901e-08 2.159900e-09
 [392,] 6.690931e-08 1.161925e-08 1.150019e-08
 [393,] 8.812635e-09 8.361417e-09 1.211462e-09
 [394,] 8.568745e-09 1.616411e-08 2.799348e-09
 [395,] 8.676437e-09 1.947779e-08 3.101141e-09
 [396,] 9.386195e-09 1.010059e-08 1.249980e-09
 [397,] 5.094108e-08 5.762477e-09 4.886110e-09
 [398,] 8.218514e-09 8.335532e-09 2.132755e-09
 [399,] 8.325975e-09 8.105983e-09 2.111497e-09
 [400,] 8.217759e-09 8.383220e-09 2.142858e-09
 [401,] 8.540294e-09 8.313480e-09 2.222178e-09
 [402,] 8.203612e-09 8.388648e-09 2.139367e-09
 [403,] 8.171950e-09 8.383243e-09 2.127081e-09
 [404,] 3.611037e-08 1.279716e-08 8.937740e-09
 [405,] 1.045398e-08 1.550077e-08 1.753361e-09
 [406,] 8.232949e-09 8.423900e-09 2.158010e-09
 [407,] 1.188261e-08 1.622949e-08 3.981776e-09
 [408,] 1.302095e-08 1.857892e-08 3.410893e-09
 [409,] 9.567480e-09 4.532960e-09 1.465620e-09
 [410,] 1.255846e-07 1.351391e-08 3.237277e-08
 [411,] 1.001119e-08 6.573839e-09 1.557839e-09
 [412,] 8.251949e-09 1.127027e-08 2.263913e-09
 [413,] 2.640266e-07 4.682313e-09 5.068202e-09
 [414,] 9.348956e-08 5.717457e-09 1.766419e-09
 [415,] 2.357542e-07 1.513362e-08 3.533151e-08
 [416,] 5.662500e-08 5.322711e-09 1.728928e-09
 [417,] 2.198406e-07 1.330280e-08 4.909372e-08
 [418,] 1.307223e-07 1.369745e-08 3.512034e-08
 [419,] 9.017551e-09 6.778219e-09 1.596742e-09
 [420,] 3.229250e-07 5.239374e-09 3.408738e-09
 [421,] 1.441839e-07 6.670576e-09 9.765308e-09
 [422,] 8.280357e-09 6.828873e-09 1.699804e-09
 [423,] 1.663404e-08 5.514778e-09 1.346341e-09
 [424,] 4.368569e-07 4.982444e-09 4.110333e-09
 [425,] 9.180660e-09 4.689542e-09 1.522580e-09
 [426,] 7.836077e-09 1.508498e-08 1.785110e-09
 [427,] 9.316639e-09 4.700909e-09 1.538916e-09
 [428,] 1.001909e-07 1.384383e-08 2.858503e-08
 [429,] 3.467410e-07 4.915085e-09 3.935916e-09
 [430,] 3.587500e-07 4.875499e-09 4.084684e-09
 [431,] 1.698861e-08 5.558866e-09 1.345448e-09
 [432,] 1.633256e-07 1.303130e-08 3.564709e-08
 [433,] 1.653282e-07 1.303920e-08 3.609344e-08
 [434,] 4.034015e-07 4.892292e-09 4.210846e-09
 [435,] 1.658214e-08 5.333966e-09 1.350725e-09
 [436,] 3.756975e-07 5.040699e-09 3.766369e-09
 [437,] 9.720840e-09 4.635003e-09 1.532092e-09
 [438,] 3.753026e-07 5.068768e-09 3.736170e-09
 [439,] 1.578312e-07 6.824198e-09 9.472233e-09
 [440,] 1.756312e-07 1.270050e-08 3.405416e-08
 [441,] 2.030469e-07 6.599678e-09 1.267430e-08
 [442,] 2.384306e-07 9.140495e-09 4.435326e-08
 [443,] 1.073093e-07 9.384246e-09 1.835106e-09
 [444,] 8.841755e-09 6.814124e-09 1.612023e-09
 [445,] 8.679549e-09 5.936331e-09 1.572467e-09
 [446,] 1.222083e-08 1.086402e-08 2.776816e-09
 [447,] 8.308575e-09 6.393750e-09 1.593510e-09
 [448,] 5.401566e-08 9.060640e-09 3.328129e-09
 [449,] 1.358820e-07 1.218199e-08 2.514736e-08
 [450,] 1.832775e-07 1.214934e-08 2.589548e-08
 [451,] 1.118264e-08 1.284307e-08 3.393252e-09
 [452,] 6.629248e-08 6.655359e-09 7.375085e-09
 [453,] 5.526954e-09 5.450115e-09 1.320133e-09
 [454,] 1.384298e-08 2.001072e-08 1.127011e-08
 [455,] 1.179437e-08 1.151817e-08 2.497516e-09
 [456,] 1.530085e-08 9.518303e-09 2.357027e-09
 [457,] 7.560679e-09 1.190003e-08 2.232242e-09
 [458,] 6.607366e-09 2.414431e-08 2.649465e-09
 [459,] 1.593252e-08 9.394293e-09 2.372684e-09
 [460,] 1.683806e-08 9.340933e-09 2.398881e-09
 [461,] 4.589655e-09 4.679976e-09 1.136603e-09
 [462,] 1.493350e-08 1.707457e-08 3.860872e-09
 [463,] 1.744345e-08 9.469183e-09 2.399438e-09
 [464,] 1.519588e-08 6.508824e-09 1.563977e-09
 [465,] 5.481270e-09 5.963678e-09 1.680872e-09
 [466,] 5.604225e-09 4.399759e-09 1.165428e-09
 [467,] 1.972566e-08 9.278521e-09 2.479194e-09
 [468,] 1.407227e-08 5.886931e-09 1.636156e-09
 [469,] 7.269513e-09 2.040217e-08 2.912102e-09
 [470,] 5.408540e-09 6.041788e-09 1.670820e-09
 [471,] 7.338293e-09 2.927244e-08 3.778649e-09
 [472,] 7.218153e-09 4.013976e-08 4.158221e-09
 [473,] 1.009028e-08 6.183069e-09 2.740490e-09
 [474,] 8.693987e-09 4.922966e-09 1.756845e-09
 [475,] 1.160649e-08 1.111040e-08 2.462649e-09
 [476,] 1.096412e-08 6.100583e-09 2.486216e-09
 [477,] 7.962803e-09 5.150293e-09 1.559160e-09
 [478,] 7.155538e-09 4.535508e-09 1.497501e-09
 [479,] 5.392428e-09 5.631489e-09 1.076757e-09
 [480,] 4.805760e-09 4.900456e-09 1.083422e-09
 [481,] 2.411497e-08 5.669476e-09 2.608161e-09
 [482,] 1.009173e-08 7.438235e-09 1.984961e-09
 [483,] 2.377287e-08 1.654123e-08 8.003438e-09
 [484,] 1.436160e-08 1.777883e-08 3.510254e-09
 [485,] 2.553181e-08 3.675922e-08 1.907530e-08
 [486,] 1.839891e-08 2.752300e-08 1.108696e-08
 [487,] 1.015011e-07 1.423282e-08 8.000556e-09
 [488,] 1.994133e-08 1.580293e-08 1.689897e-09
 [489,] 5.701548e-09 5.098849e-09 1.115682e-09
 [490,] 2.207119e-08 9.364570e-09 3.145127e-09
 [491,] 5.663242e-09 6.436473e-09 1.166686e-09
 [492,] 1.000195e-08 4.542191e-08 2.911341e-09
 [493,] 4.879056e-09 5.036419e-09 1.083575e-09
 [494,] 7.894775e-09 4.439464e-09 1.530486e-09
 [495,] 9.034731e-09 2.095148e-08 2.467664e-09
 [496,] 9.065477e-09 2.100353e-08 2.468615e-09
 [497,] 7.862832e-08 5.210139e-09 2.664628e-09
 [498,] 1.282377e-07 5.599006e-09 4.512197e-09
 [499,] 1.538569e-07 5.727987e-09 3.875008e-09
 [500,] 9.863399e-09 1.917804e-08 2.535765e-09
 [501,] 6.430307e-09 9.027317e-09 1.775184e-09
 [502,] 8.041465e-08 1.412757e-08 3.509344e-09
 [503,] 1.784339e-07 7.516677e-09 1.685577e-09
 [504,] 1.889015e-07 1.045457e-08 7.724795e-09
 [505,] 4.886599e-07 1.670850e-08 4.871759e-08
 [506,] 8.581638e-09 1.717459e-08 2.449096e-09
 [507,] 1.375390e-08 1.071822e-08 5.528536e-09
 [508,] 9.010254e-09 1.748161e-08 2.486431e-09
 [509,] 1.369760e-08 1.114083e-08 4.275354e-09
 [510,] 5.356682e-09 5.179515e-09 1.485400e-09
 [511,] 1.262075e-07 5.317074e-09 2.457803e-09
 [512,] 1.932051e-08 2.741238e-08 2.231259e-09
 [513,] 3.861765e-07 1.539429e-08 4.444867e-08
 [514,] 1.737193e-08 2.853272e-08 2.330168e-09
 [515,] 1.148285e-08 8.589275e-09 2.886562e-09
 [516,] 1.852914e-08 5.139374e-09 2.736471e-09
 [517,] 4.536646e-09 4.360234e-09 1.032611e-09
 [518,] 1.242078e-08 1.721955e-08 3.533548e-09
 [519,] 4.782462e-09 4.333556e-09 1.106923e-09
 [520,] 4.734766e-09 4.290858e-09 1.055283e-09
 [521,] 6.515360e-09 7.312404e-09 1.655078e-09
 [522,] 6.391090e-09 6.972839e-09 1.386352e-09
 [523,] 4.810123e-09 4.306730e-09 1.053904e-09
 [524,] 6.519646e-09 7.617268e-09 1.656735e-09
 [525,] 1.074788e-08 8.956115e-09 2.429890e-09
 [526,] 1.331332e-08 1.945377e-08 4.686868e-09
 [527,] 1.267808e-08 1.768967e-08 3.784689e-09
 [528,] 1.337533e-07 5.331782e-09 2.676540e-09
 [529,] 1.219120e-07 5.511823e-09 2.426820e-09
 [530,] 1.741297e-07 5.406078e-09 2.788030e-09
 [531,] 5.345155e-09 4.266775e-09 1.132259e-09
 [532,] 5.955240e-09 6.392934e-09 1.378585e-09
 [533,] 1.146281e-07 5.582479e-09 5.335623e-09
 [534,] 1.336391e-07 5.489815e-09 4.683649e-09
 [535,] 5.231874e-09 4.307306e-09 1.157756e-09
 [536,] 1.515552e-07 6.108639e-09 8.431897e-09
 [537,] 6.976383e-09 8.714381e-09 2.266910e-09
 [538,] 8.708852e-09 8.388616e-09 2.141440e-09
 [539,] 7.153053e-09 6.891965e-09 1.776165e-09
 [540,] 9.642395e-09 9.397345e-09 2.131105e-09
 [541,] 5.425611e-09 5.563742e-09 1.302277e-09
 [542,] 1.155362e-08 8.988094e-09 2.950149e-09
 [543,] 1.196313e-08 1.670137e-08 3.439221e-09
 [544,] 9.685562e-09 1.783747e-08 2.790114e-09
 [545,] 1.211887e-08 9.027787e-09 3.146391e-09
 [546,] 1.143636e-08 8.995073e-09 2.954705e-09
 [547,] 4.811591e-09 4.291317e-09 1.057241e-09
 [548,] 1.235908e-08 8.967110e-09 3.100018e-09
 [549,] 4.948761e-09 4.704787e-09 1.159178e-09
 [550,] 8.155740e-08 5.136834e-09 3.794570e-09
 [551,] 1.125308e-08 9.018468e-09 3.060486e-09
 [552,] 1.093476e-08 9.864938e-09 3.543205e-09
 [553,] 1.018560e-07 6.924655e-09 9.579223e-09
 [554,] 1.015738e-07 6.296695e-09 7.590863e-09
 [555,] 4.524591e-09 4.603906e-09 1.079727e-09
 [556,] 6.376432e-08 5.205904e-09 3.747130e-09
 [557,] 7.297870e-09 5.899021e-09 1.487409e-09
 [558,] 1.059836e-08 9.306462e-09 3.144019e-09
 [559,] 1.021989e-08 1.708128e-08 2.971997e-09
 [560,] 9.518900e-09 9.562228e-09 2.899513e-09
 [561,] 1.022627e-08 1.732804e-08 3.382944e-09
 [562,] 1.239720e-08 2.301376e-08 3.430540e-09
 [563,] 7.588116e-09 1.419114e-08 2.379724e-09
 [564,] 1.759627e-08 5.009855e-09 1.815675e-09
 [565,] 1.060487e-08 1.696060e-08 3.442614e-09
 [566,] 7.147511e-09 6.084198e-09 1.584421e-09
 [567,] 1.017203e-08 1.722308e-08 2.941874e-09
 [568,] 3.150625e-08 6.634460e-09 2.811605e-09
 [569,] 9.721693e-09 1.711071e-08 2.864410e-09
 [570,] 1.009207e-08 1.634492e-08 3.015402e-09
 [571,] 9.715382e-09 1.702456e-08 2.858661e-09
 [572,] 1.046638e-08 4.614379e-09 2.043093e-09
 [573,] 9.699077e-09 1.034879e-08 5.365107e-09
 [574,] 9.879211e-09 1.100039e-08 5.806707e-09
 [575,] 7.754336e-09 1.136691e-08 4.244440e-09
 [576,] 6.183057e-09 8.299169e-09 1.786473e-09
 [577,] 1.155804e-08 8.252509e-09 5.081032e-09
 [578,] 1.019413e-08 2.009719e-08 3.485383e-09
 [579,] 9.617477e-09 1.739789e-08 2.802820e-09
 [580,] 1.024198e-08 1.878513e-08 3.427921e-09
 [581,] 5.238662e-09 1.501136e-08 2.912403e-09
 [582,] 9.682015e-09 1.740503e-08 2.813812e-09
 [583,] 9.489702e-09 1.146313e-08 5.802229e-09
 [584,] 5.278189e-09 9.579794e-09 1.414202e-09
 [585,] 1.246192e-08 9.865251e-09 6.598897e-09
 [586,] 1.407192e-08 1.055489e-08 7.958971e-09
 [587,] 7.309335e-09 6.237985e-09 1.609582e-09
 [588,] 1.413527e-08 1.170534e-08 8.903667e-09
 [589,] 1.192150e-08 1.035621e-08 6.664670e-09
 [590,] 7.304021e-09 6.548987e-09 1.654716e-09
 [591,] 1.180220e-08 7.711660e-09 3.252588e-09
 [592,] 9.261203e-09 1.738955e-08 2.744637e-09
 [593,] 1.195513e-08 5.857012e-09 3.365225e-09
 [594,] 9.390521e-09 6.096996e-09 2.897922e-09
 [595,] 8.856985e-09 5.462758e-09 1.207678e-09
 [596,] 8.285724e-09 7.150400e-09 1.814860e-09
 [597,] 1.228391e-08 6.495400e-09 1.694760e-09
 [598,] 2.604343e-08 1.368021e-08 1.252404e-09
 [599,] 9.634354e-09 1.726839e-08 2.815755e-09
 [600,] 9.634800e-09 6.843009e-09 1.510334e-09
 [601,] 9.509371e-09 1.727387e-08 2.791397e-09
 [602,] 9.661065e-09 1.730683e-08 2.786864e-09
 [603,] 2.833859e-08 7.154461e-09 2.471824e-09
 [604,] 1.200705e-08 1.143004e-08 1.190968e-09
 [605,] 1.010943e-08 1.949884e-08 2.960509e-09
 [606,] 1.251300e-08 6.325381e-09 1.706005e-09
 [607,] 3.151233e-08 2.036713e-08 1.316181e-09
 [608,] 3.055614e-08 1.414739e-08 1.241734e-09
 [609,] 1.027474e-08 2.001786e-08 2.941482e-09
 [610,] 3.977421e-08 1.510375e-08 1.256216e-09
 [611,] 9.931630e-09 6.555610e-09 2.357147e-09
 [612,] 9.248276e-09 6.224491e-09 1.690975e-09
 [613,] 5.004878e-08 7.606759e-09 2.189391e-09
 [614,] 4.543127e-08 1.173551e-08 1.765639e-09
 [615,] 1.164302e-08 1.378034e-08 1.235719e-09
 [616,] 2.803240e-08 1.639200e-08 1.282175e-09
 [617,] 9.482264e-09 1.715175e-08 2.804162e-09
 [618,] 2.741328e-08 1.658995e-08 1.288457e-09
 [619,] 1.234661e-08 1.635019e-08 4.379886e-09
 [620,] 1.070812e-08 1.154729e-08 1.218681e-09
 [621,] 2.229314e-08 1.818711e-08 1.354968e-09
 [622,] 9.919025e-09 1.945854e-08 2.992989e-09
 [623,] 2.767973e-08 1.622656e-08 1.281865e-09
 [624,] 2.705561e-08 1.811382e-08 1.313085e-09
 [625,] 2.550516e-08 1.854803e-08 1.330811e-09
 [626,] 9.431872e-09 1.724240e-08 2.782789e-09
 [627,] 4.967526e-09 1.316966e-08 1.410777e-09
 [628,] 1.023204e-08 1.386133e-08 1.272645e-09
 [629,] 1.214980e-08 1.414080e-08 1.232222e-09
 [630,] 9.882051e-09 8.614065e-09 1.468584e-09
 [631,] 9.448801e-09 1.723601e-08 2.786666e-09
 [632,] 9.644747e-09 1.718215e-08 2.827362e-09
 [633,] 1.201541e-08 1.003910e-08 1.168725e-09
 [634,] 9.419830e-09 1.437076e-08 2.799891e-09
 [635,] 1.303112e-08 8.117469e-09 1.162978e-09
 [636,] 6.253259e-08 6.889404e-09 1.496424e-09
 [637,] 9.724318e-09 1.746702e-08 2.812874e-09
 [638,] 3.273327e-08 1.060604e-08 1.670137e-09
 [639,] 9.722434e-09 1.747065e-08 2.812265e-09
 [640,] 7.048356e-09 8.614908e-09 1.625557e-09
 [641,] 1.394039e-08 1.257475e-08 1.272669e-09
 [642,] 9.594159e-09 1.749645e-08 2.788038e-09
 [643,] 1.613136e-08 5.728248e-09 1.836195e-09
 [644,] 1.005361e-08 2.274111e-08 3.524218e-09
 [645,] 9.548877e-09 1.716915e-08 2.812413e-09
 [646,] 5.330163e-08 7.029965e-09 2.629941e-09
 [647,] 1.296706e-08 1.407280e-08 1.222005e-09
 [648,] 3.832697e-08 1.254005e-08 1.735873e-09
 [649,] 8.511374e-08 4.989288e-09 1.781320e-09
 [650,] 8.312999e-08 4.905488e-09 1.823107e-09
 [651,] 1.612022e-08 5.903311e-09 1.876566e-09
 [652,] 1.658084e-08 6.011758e-09 1.776831e-09
 [653,] 9.281131e-09 1.588120e-08 2.930766e-09
 [654,] 1.131589e-08 5.691094e-09 2.338637e-09
 [655,] 8.624004e-09 1.706643e-08 2.665832e-09
 [656,] 8.620155e-09 1.708988e-08 2.663984e-09
 [657,] 8.729988e-09 1.698981e-08 2.687502e-09
 [658,] 6.696110e-09 1.359453e-08 2.045735e-09
 [659,] 8.366458e-09 6.905628e-09 1.867103e-09
 [660,] 3.153113e-08 1.066172e-08 1.400551e-09
 [661,] 4.747728e-09 4.280569e-09 1.069538e-09
 [662,] 8.459377e-09 7.483899e-09 2.008712e-09
 [663,] 2.350969e-08 7.200038e-09 3.066009e-09
 [664,] 5.850077e-09 1.093275e-08 2.622582e-09
 [665,] 9.379218e-09 2.011265e-08 3.127712e-09
 [666,] 8.570982e-09 1.647262e-08 2.612110e-09
 [667,] 8.128427e-08 5.747134e-09 1.804924e-09
 [668,] 1.125883e-08 2.596627e-08 2.954227e-09
 [669,] 8.582871e-09 1.646314e-08 2.613844e-09
 [670,] 8.487579e-09 7.402222e-09 2.002283e-09
 [671,] 5.973082e-09 2.142624e-08 4.862065e-09
 [672,] 1.714543e-08 1.158455e-08 4.130979e-09
 [673,] 5.410083e-09 1.296817e-08 2.425030e-09
 [674,] 5.023736e-09 1.623039e-08 2.520283e-09
 [675,] 8.260746e-09 1.646087e-08 2.543491e-09
 [676,] 1.905102e-08 6.819654e-09 2.286718e-09
 [677,] 1.353533e-08 1.112111e-08 4.670909e-09
 [678,] 8.460265e-09 1.646411e-08 2.586263e-09
 [679,] 1.100679e-08 5.372618e-09 1.607675e-09
 [680,] 5.514159e-09 1.383072e-08 2.665829e-09
 [681,] 8.438613e-09 1.664788e-08 2.578318e-09
 [682,] 5.496905e-09 1.273267e-08 2.514986e-09
 [683,] 8.499613e-09 1.646298e-08 2.594838e-09
 [684,] 8.479550e-09 1.645143e-08 2.598825e-09
 [685,] 1.845599e-08 1.481449e-08 6.000690e-09
 [686,] 1.462912e-08 6.628770e-09 1.821178e-09
 [687,] 8.480140e-09 1.650682e-08 2.605891e-09
 [688,] 5.013930e-09 8.043509e-09 1.706069e-09
 [689,] 1.236347e-08 4.786505e-09 1.513813e-09
 [690,] 3.684309e-08 7.584257e-09 3.493645e-09
 [691,] 5.380457e-09 6.941549e-09 1.859500e-09
 [692,] 8.513553e-09 1.648148e-08 2.612362e-09
 [693,] 3.588844e-07 5.720546e-09 4.693499e-09
 [694,] 3.723737e-07 5.749227e-09 4.635996e-09
 [695,] 8.521203e-09 1.649356e-08 2.606590e-09
 [696,] 4.335484e-07 5.962361e-09 4.257879e-09
 [697,] 6.437574e-09 7.969856e-09 2.412461e-09
 [698,] 6.946496e-09 1.279091e-08 4.419440e-09
 [699,] 4.928956e-09 1.506854e-08 1.687032e-09
 [700,] 4.577019e-09 6.716243e-09 1.216481e-09
 [701,] 8.428152e-09 1.656865e-08 2.603210e-09
 [702,] 1.146343e-08 4.591075e-09 1.288624e-09
 [703,] 1.807282e-08 9.008620e-09 2.871985e-09
 [704,] 7.592104e-09 1.068467e-08 2.314085e-09
 [705,] 1.809682e-08 8.556174e-09 2.755969e-09
 [706,] 1.808680e-08 8.425243e-09 2.677805e-09
 [707,] 8.166982e-09 1.287300e-08 2.637404e-09
 [708,] 1.040785e-08 4.651858e-09 1.280249e-09
 [709,] 9.457207e-09 1.691157e-08 2.786781e-09
 [710,] 1.862344e-08 4.498320e-09 1.420555e-09
 [711,] 1.808267e-08 8.044449e-09 2.552240e-09
 [712,] 1.834940e-08 4.555730e-09 1.430809e-09
 [713,] 8.304842e-09 1.315116e-08 5.680600e-09
 [714,] 9.561333e-09 1.679271e-08 2.836195e-09
 [715,] 9.172589e-09 1.679271e-08 2.749167e-09
 [716,] 9.763853e-09 1.686935e-08 2.863060e-09
 [717,] 1.322451e-08 6.595085e-09 1.451895e-09
 [718,] 1.183211e-08 8.969374e-09 5.680108e-09
 [719,] 5.021304e-09 4.483822e-09 1.194976e-09
 [720,] 1.379208e-08 4.218904e-08 3.728833e-09
 [721,] 1.459058e-08 5.781245e-09 2.040864e-09
 [722,] 5.321650e-09 8.239686e-09 1.893518e-09
 [723,] 9.270120e-09 2.496745e-08 3.439324e-09
 [724,] 5.390561e-09 5.329084e-09 1.222740e-09
 [725,] 6.899809e-09 2.246654e-08 3.883774e-09
 [726,] 6.755976e-09 4.622602e-09 1.196706e-09
 [727,] 7.372397e-09 6.344997e-09 1.186144e-09
 [728,] 7.006903e-09 4.673534e-09 1.180435e-09
 [729,] 6.901880e-09 4.694822e-09 1.173905e-09
 [730,] 7.073589e-09 4.855717e-09 1.165520e-09
 [731,] 6.402387e-09 4.420199e-09 1.303626e-09
 [732,] 1.205808e-08 6.683726e-09 2.006320e-09
 [733,] 1.063001e-08 4.620310e-09 1.426484e-09
 [734,] 7.320640e-09 1.247081e-08 3.017745e-09
 [735,] 1.070178e-08 4.837111e-09 1.489087e-09
 [736,] 1.068116e-08 4.854751e-09 1.488466e-09
 [737,] 1.071381e-08 4.822490e-09 1.485807e-09
 [738,] 8.694174e-09 5.582868e-09 1.816409e-09
 [739,] 8.043073e-09 6.804289e-09 2.548654e-09
 [740,] 8.287606e-09 5.482501e-09 1.729841e-09
 [741,] 2.558799e-08 1.516444e-08 1.738232e-08
 [742,] 1.043402e-08 4.851039e-09 1.416595e-09
 [743,] 1.040978e-08 4.889783e-09 1.423674e-09
 [744,] 1.051447e-08 4.850910e-09 1.414320e-09
 [745,] 1.068756e-08 5.139886e-09 1.512231e-09
 [746,] 1.042317e-08 4.837210e-09 1.415295e-09
 [747,] 1.564359e-08 1.028890e-08 6.188430e-09
 [748,] 7.112756e-09 1.406337e-08 2.680725e-09
 [749,] 8.614703e-09 5.534698e-09 1.755398e-09
 [750,] 1.193864e-08 1.263231e-08 2.678395e-09
 [751,] 1.046591e-08 4.884940e-09 1.420744e-09
 [752,] 1.593156e-08 5.252585e-09 1.881454e-09
 [753,] 7.080681e-09 1.349102e-08 2.594661e-09
 [754,] 8.706511e-09 5.538957e-09 1.817577e-09
 [755,] 1.547983e-08 6.580235e-09 2.450290e-09
 [756,] 1.702771e-08 4.584078e-09 1.624619e-09
 [757,] 7.990842e-09 6.169873e-09 2.260359e-09
 [758,] 9.462984e-09 6.233857e-09 1.273522e-09
 [759,] 1.085556e-08 5.896747e-09 1.320094e-09
 [760,] 9.706055e-09 7.009523e-09 1.253983e-09
 [761,] 7.174856e-09 1.443531e-08 2.766307e-09
 [762,] 9.842143e-09 8.509491e-09 1.232609e-09
 [763,] 8.645032e-09 5.656691e-09 1.199165e-09
 [764,] 8.808563e-09 5.722625e-09 1.199323e-09
 [765,] 8.781832e-09 5.724174e-09 1.199653e-09
 [766,] 8.604425e-09 5.706003e-09 1.864691e-09
 [767,] 1.277282e-08 8.117895e-09 2.050810e-09
 [768,] 8.585077e-09 5.628662e-09 1.199029e-09
 [769,] 9.076046e-09 5.832245e-09 1.199636e-09
 [770,] 8.691117e-09 6.151829e-09 1.220945e-09
 [771,] 9.000357e-09 5.862195e-09 2.251248e-09
 [772,] 7.089201e-09 9.201207e-09 2.365074e-09
 [773,] 1.197573e-08 8.324022e-09 2.318556e-09
 [774,] 8.054089e-09 4.349378e-09 1.240554e-09
 [775,] 9.031468e-09 4.727634e-09 1.202008e-09
 [776,] 9.164602e-09 4.346830e-09 1.311488e-09
 [777,] 9.163227e-09 4.368412e-09 1.291866e-09
 [778,] 7.421528e-09 5.625937e-09 1.807944e-09
 [779,] 4.839795e-08 4.159262e-08 1.130428e-07
 [780,] 6.598954e-09 5.878872e-09 1.163345e-09
 [781,] 1.547582e-08 1.303610e-08 1.951594e-09
 [782,] 1.795501e-08 4.869869e-09 2.714680e-09
 [783,] 1.707219e-08 9.053055e-09 3.670686e-09
 [784,] 8.357831e-09 1.759351e-08 1.158205e-09
 [785,] 6.262786e-09 4.514114e-09 1.276420e-09
 [786,] 6.461041e-09 1.231225e-08 3.139881e-09
 [787,] 1.654112e-08 5.072051e-09 2.252825e-09
 [788,] 1.740446e-08 4.348029e-09 1.508889e-09
 [789,] 1.764418e-08 5.265565e-09 2.466086e-09
 [790,] 9.082552e-09 2.289789e-08 2.236171e-09
 [791,] 8.972755e-09 2.380514e-08 2.283023e-09
 [792,] 1.826043e-08 4.348764e-09 1.548101e-09
 [793,] 1.932991e-08 4.353249e-09 1.596085e-09
 [794,] 2.352027e-08 4.708163e-09 1.590664e-09
 [795,] 8.678517e-09 1.195235e-08 3.295530e-09
 [796,] 5.813161e-09 1.411172e-08 1.243492e-09
 [797,] 6.801203e-09 1.176719e-08 3.338374e-09
 [798,] 2.029759e-08 4.987666e-09 2.186474e-09
 [799,] 1.807858e-08 4.376340e-09 1.561002e-09
 [800,] 5.808767e-09 1.396709e-08 1.242323e-09
 [801,] 8.905399e-09 2.428723e-08 2.312996e-09
 [802,] 6.540998e-09 1.271466e-08 3.310419e-09
 [803,] 8.639959e-09 1.768917e-08 2.359783e-09
 [804,] 6.546474e-09 1.619038e-08 4.010368e-09
 [805,] 2.024590e-08 5.329626e-09 1.364905e-09
 [806,] 1.972530e-08 5.205197e-09 1.370767e-09
 [807,] 1.697741e-08 8.469493e-09 1.511965e-09
 [808,] 8.545255e-09 1.826858e-08 2.405057e-09
 [809,] 9.315645e-09 4.439757e-09 1.491206e-09
 [810,] 1.385115e-08 1.150221e-08 2.537192e-09
 [811,] 8.505846e-09 5.230683e-09 1.611814e-09
 [812,] 7.301310e-09 5.583113e-09 1.647155e-09
 [813,] 2.926955e-08 6.383304e-09 1.808649e-09
 [814,] 2.006598e-08 5.479659e-09 1.585437e-09
 [815,] 1.416487e-08 6.244200e-09 2.890197e-09
 [816,] 1.348801e-08 6.221137e-09 2.704939e-09
 [817,] 7.351542e-09 6.048697e-09 1.820001e-09
 [818,] 8.028556e-09 1.006302e-08 2.093989e-09
 [819,] 2.285483e-08 7.902431e-09 1.440557e-09
 [820,] 8.775931e-09 5.752892e-09 2.203996e-09
 [821,] 1.544017e-07 7.474655e-09 3.124756e-08
 [822,] 7.608885e-09 5.936472e-09 1.683630e-09
 [823,] 1.556300e-08 3.154419e-08 1.156987e-08
 [824,] 4.682549e-09 4.826805e-09 1.060729e-09
 [825,] 7.142398e-09 6.567418e-09 1.735948e-09
 [826,] 4.644364e-09 4.640762e-09 1.126434e-09
 [827,] 3.294104e-08 1.329920e-08 8.833231e-09
 [828,] 4.632990e-09 4.707511e-09 1.131084e-09
 [829,] 8.229649e-09 8.699035e-09 1.960276e-09
 [830,] 7.421331e-09 6.469202e-09 1.762478e-09
 [831,] 6.170583e-09 1.400133e-08 1.255399e-09
 [832,] 1.597351e-08 1.292690e-08 8.261322e-09
 [833,] 6.339087e-09 4.617379e-09 1.445710e-09
 [834,] 5.267049e-09 1.055309e-07 1.217344e-08
 [835,] 5.061400e-09 2.854185e-08 4.637942e-09
 [836,] 8.542880e-09 7.113513e-09 1.828605e-09
 [837,] 8.441495e-09 1.713315e-08 2.602929e-09
 [838,] 4.851725e-09 2.150656e-08 3.473792e-09
 [839,] 2.405584e-08 6.741219e-09 3.278119e-09
 [840,] 2.045247e-08 7.154360e-09 4.172868e-09
 [841,] 1.095310e-08 7.873930e-08 1.579345e-08
 [842,] 5.043857e-09 9.235253e-09 1.682319e-09
 [843,] 5.041401e-09 9.858400e-09 1.769316e-09
 [844,] 2.929266e-08 7.174371e-09 2.908765e-09
 [845,] 5.320436e-09 1.117837e-08 1.623435e-09
 [846,] 6.501436e-09 4.458280e-09 1.345974e-09
 [847,] 5.708044e-09 4.464124e-09 1.210925e-09
 [848,] 4.669701e-09 3.561753e-08 3.424017e-09
 [849,] 3.948590e-08 5.875661e-09 2.364126e-09
 [850,] 4.729249e-09 3.767634e-08 3.682296e-09
 [851,] 1.667997e-08 1.706895e-08 3.055148e-09
 [852,] 5.060938e-09 1.233448e-08 2.165726e-09
 [853,] 5.036813e-09 1.147863e-08 1.981596e-09
 [854,] 5.044674e-09 1.154845e-08 2.030301e-09
 [855,] 5.049106e-09 1.141055e-08 2.033517e-09
 [856,] 5.089069e-09 9.494368e-09 1.595268e-09
 [857,] 5.054138e-09 1.146574e-08 2.055324e-09
 [858,] 5.047590e-09 1.137668e-08 2.023893e-09
 [859,] 5.051880e-09 1.136798e-08 2.038421e-09
 [860,] 5.044501e-09 1.108547e-08 1.979123e-09
 [861,] 5.044848e-09 1.170611e-08 2.047383e-09
 [862,] 5.052991e-09 1.152863e-08 2.058655e-09
 [863,] 2.648003e-08 1.150288e-08 7.035631e-09
 [864,] 5.054676e-09 1.088877e-08 1.993087e-09
 [865,] 5.052109e-09 1.134329e-08 2.035161e-09
 [866,] 8.580588e-09 1.465064e-08 3.125457e-09
 [867,] 5.072075e-09 1.108071e-08 2.059818e-09
 [868,] 8.736504e-09 1.442982e-08 3.136376e-09
 [869,] 5.677846e-09 4.884591e-09 1.242420e-09
 [870,] 5.036532e-09 1.096722e-08 1.899405e-09
 [871,] 5.045561e-09 1.077282e-08 1.949443e-09
 [872,] 5.261112e-09 5.146977e-09 1.369180e-09
 [873,] 5.077337e-09 1.523057e-08 2.328965e-09
 [874,] 5.082932e-09 1.117614e-08 1.770441e-09
 [875,] 9.194754e-09 1.503184e-08 3.724825e-09
 [876,] 5.068441e-09 1.287866e-08 2.253496e-09
 [877,] 5.045923e-09 1.300485e-08 2.187271e-09
 [878,] 5.048686e-09 1.293986e-08 2.193248e-09
 [879,] 5.052352e-09 9.907928e-09 1.876060e-09
 [880,] 5.043102e-09 2.045414e-08 2.556885e-09
 [881,] 5.045237e-09 1.271464e-08 2.156707e-09
 [882,] 5.046774e-09 1.384950e-08 2.275902e-09
 [883,] 5.047974e-09 1.232468e-08 2.129451e-09
 [884,] 5.060674e-09 1.191700e-08 2.128431e-09
 [885,] 5.105524e-09 1.060807e-08 1.977349e-09
 [886,] 5.109231e-09 4.360294e-09 1.129325e-09
 [887,] 5.107079e-09 1.065967e-08 1.988126e-09
 [888,] 5.103007e-09 1.115041e-08 2.031971e-09
 [889,] 5.103566e-09 1.069281e-08 1.981828e-09
 [890,] 5.127826e-09 1.123232e-08 2.107497e-09
 [891,] 5.115219e-09 1.047014e-08 1.987837e-09
 [892,] 5.116378e-09 1.113922e-08 2.069308e-09
 [893,] 5.385601e-09 5.008408e-09 1.192425e-09
 [894,] 5.221202e-09 9.897706e-09 1.520237e-09
 [895,] 9.444521e-09 2.755355e-08 2.873243e-09
 [896,] 5.192439e-09 1.268779e-08 2.417008e-09
 [897,] 5.124937e-09 1.438682e-08 2.465440e-09
 [898,] 5.088016e-09 6.832811e-09 1.452511e-09
 [899,] 4.733566e-09 9.161251e-09 1.822866e-09
 [900,] 5.181056e-09 5.495359e-09 1.219009e-09
 [901,] 5.091812e-09 7.458473e-09 1.544773e-09
 [902,] 5.341669e-09 4.331017e-09 1.122766e-09
 [903,] 5.088824e-09 7.528970e-09 1.540691e-09
 [904,] 4.790356e-09 8.995228e-09 1.847048e-09
 [905,] 5.091548e-09 7.453050e-09 1.543960e-09
 [906,] 5.380544e-09 6.310930e-09 1.290185e-09
 [907,] 5.097875e-09 7.356335e-09 1.498286e-09
 [908,] 5.241970e-09 5.516399e-09 1.211950e-09
 [909,] 5.523612e-09 5.086228e-09 1.191000e-09
 [910,] 4.766860e-09 9.263937e-09 1.861637e-09
 [911,] 4.822778e-09 9.669874e-09 1.956251e-09
 [912,] 5.218824e-09 5.614880e-09 1.257986e-09
 [913,] 5.115447e-09 4.948519e-09 1.187133e-09
 [914,] 5.096146e-09 6.797456e-09 1.472366e-09
 [915,] 4.871529e-09 1.633357e-08 2.793455e-09
 [916,] 5.116517e-09 4.917548e-09 1.187696e-09
 [917,] 8.910872e-09 1.374580e-08 3.057197e-09
 [918,] 5.140277e-09 4.960651e-09 1.206326e-09
 [919,] 5.194268e-09 4.552217e-09 1.175498e-09
 [920,] 5.228684e-09 4.576570e-09 1.189909e-09
 [921,] 5.253431e-09 4.581600e-09 1.196755e-09
 [922,] 5.237480e-09 4.538141e-09 1.181580e-09
 [923,] 5.157263e-09 5.180911e-09 1.195418e-09
 [924,] 5.316898e-09 1.105090e-08 1.616405e-09
 [925,] 5.158552e-09 5.132840e-09 1.191134e-09
 [926,] 5.117541e-09 6.007419e-09 1.304024e-09
 [927,] 5.113572e-09 5.799763e-09 1.289324e-09
 [928,] 5.110915e-09 6.107326e-09 1.332096e-09
 [929,] 5.110936e-09 5.276079e-09 1.235753e-09
 [930,] 4.791991e-09 5.251320e-09 1.211513e-09
 [931,] 1.247570e-08 4.808104e-09 1.631047e-09
 [932,] 8.405319e-09 3.116059e-08 9.194696e-09
 [933,] 9.864586e-09 9.252564e-09 2.288974e-09
 [934,] 1.143539e-08 6.116638e-09 1.848678e-09
 [935,] 1.173067e-08 5.418545e-09 1.684748e-09
 [936,] 1.158963e-08 5.263780e-09 1.607574e-09
 [937,] 1.144553e-08 6.314369e-09 1.915826e-09
 [938,] 1.420225e-08 4.473730e-09 1.419414e-09
 [939,] 5.517734e-09 5.669049e-09 1.500425e-09
 [940,] 1.005352e-08 1.778940e-08 2.505490e-09
 [941,] 9.925562e-09 5.037771e-09 1.915552e-09
 [942,] 7.448573e-09 4.428578e-09 1.265778e-09
 [943,] 7.227600e-09 4.404948e-09 1.222538e-09
 [944,] 9.939120e-09 4.793601e-09 1.306710e-09
 [945,] 8.338303e-09 4.828309e-09 1.226165e-09
 [946,] 8.353640e-09 1.475826e-08 3.260756e-09
 [947,] 5.033593e-09 1.165414e-08 1.562904e-09
 [948,] 5.512474e-09 4.951834e-09 1.349468e-09
 [949,] 6.118570e-09 5.222002e-09 1.564660e-09
 [950,] 5.701922e-09 6.403771e-09 1.747023e-09
 [951,] 5.738341e-09 6.447865e-09 1.773003e-09
 [952,] 5.654846e-09 6.403654e-09 1.725191e-09
 [953,] 5.694390e-09 6.398288e-09 1.742532e-09
 [954,] 5.504176e-09 6.285696e-09 1.628938e-09
 [955,] 5.228105e-09 5.642926e-09 1.489202e-09
 [956,] 1.213445e-08 5.158530e-09 1.598441e-09
 [957,] 1.213485e-08 5.161161e-09 1.598971e-09
 [958,] 5.248028e-09 5.501627e-09 1.465640e-09
 [959,] 1.336516e-08 1.721982e-08 5.927442e-09
 [960,] 5.811332e-09 5.129022e-09 1.460369e-09
 [961,] 5.331078e-09 5.207645e-09 1.424511e-09
 [962,] 1.196247e-08 9.770745e-09 4.104402e-09
 [963,] 1.213161e-08 5.150885e-09 1.588584e-09
 [964,] 1.121870e-08 1.633730e-08 4.695108e-09
 [965,] 5.620953e-09 1.093930e-08 1.912880e-09
 [966,] 1.569097e-08 1.599381e-08 5.189167e-09
 [967,] 5.897687e-09 4.550900e-09 1.214573e-09
 [968,] 9.075176e-09 6.713586e-09 2.973495e-09
 [969,] 9.424327e-09 1.754486e-08 2.930026e-09
 [970,] 5.640056e-09 6.943132e-09 1.604495e-09
 [971,] 7.472340e-09 6.659638e-09 1.938684e-09
 [972,] 6.582688e-09 1.105188e-08 3.331348e-09
 [973,] 1.653527e-08 6.586872e-09 2.141307e-09
 [974,] 1.629480e-08 6.549835e-09 2.085000e-09
 [975,] 6.186692e-09 4.558014e-09 1.339669e-09
 [976,] 9.532676e-09 6.891866e-09 2.096437e-09
 [977,] 2.274440e-08 1.153410e-08 4.810287e-09
 [978,] 6.604330e-09 1.220851e-08 3.935524e-09
 [979,] 1.821650e-08 1.562359e-08 4.205544e-09
 [980,] 9.564329e-09 1.515597e-08 2.605011e-09
 [981,] 1.492388e-08 5.914901e-09 4.016468e-09
 [982,] 3.461565e-08 1.983691e-08 3.694312e-09
 [983,] 1.443336e-08 4.361111e-09 1.694317e-09
 [984,] 9.586434e-09 5.758675e-09 1.865146e-09
 [985,] 1.297319e-08 4.515439e-09 1.508810e-09
 [986,] 1.412400e-08 8.050112e-09 5.787320e-09
 [987,] 1.352926e-08 7.339788e-09 5.005809e-09
 [988,] 1.391508e-08 4.346186e-09 1.852660e-09
 [989,] 9.023640e-09 9.221860e-09 3.759365e-09
 [990,] 1.356287e-08 4.331184e-09 1.688880e-09
 [991,] 1.437584e-08 4.329384e-09 1.741686e-09
 [992,] 1.493396e-08 7.321975e-09 5.414016e-09
 [993,] 1.450556e-08 7.513430e-09 5.460465e-09
 [994,] 1.559474e-08 8.019535e-09 6.293045e-09
 [995,] 8.454083e-09 1.038896e-08 3.932870e-09
 [996,] 7.316942e-09 6.762886e-09 2.114018e-09
 [997,] 5.576941e-09 6.073433e-09 1.314592e-09
 [998,] 6.918534e-09 9.804016e-09 2.868346e-09
 [999,] 7.830037e-09 5.600043e-09 1.543849e-09
[1000,] 1.298438e-08 1.827427e-08 3.452894e-09
[1001,] 8.653791e-09 3.249154e-08 3.148603e-09
[1002,] 6.249857e-08 9.543719e-09 1.360270e-08
[1003,] 7.631009e-09 7.350413e-09 1.061097e-09
[1004,] 3.620546e-08 5.352745e-09 1.908381e-09
[1005,] 1.457683e-08 8.011515e-09 4.591848e-09
[1006,] 2.276440e-08 9.248494e-09 2.881739e-09
[1007,] 5.307646e-08 5.459058e-09 2.175277e-09
[1008,] 6.043609e-09 4.723581e-09 1.338609e-09
[1009,] 1.707863e-08 8.761838e-09 2.531727e-09
[1010,] 3.430939e-08 8.943223e-09 3.767085e-09
[1011,] 7.979567e-09 6.286341e-09 1.541122e-09
[1012,] 2.823202e-08 2.502165e-08 1.135713e-09
[1013,] 2.651378e-07 8.968898e-09 5.780424e-08
[1014,] 6.193910e-07 1.011453e-08 2.468282e-08
[1015,] 9.508291e-08 4.353986e-09 4.741872e-09
[1016,] 5.066264e-07 1.319438e-08 4.689398e-08
[1017,] 1.958344e-07 9.048991e-09 4.564888e-08
[1018,] 5.312909e-09 4.678306e-09 1.163180e-09
[1019,] 1.810309e-07 8.637704e-09 3.754048e-08
[1020,] 6.867368e-07 1.001412e-08 2.499260e-08
[1021,] 4.793712e-07 9.768832e-09 1.985132e-08
[1022,] 6.733727e-09 4.984654e-09 1.278481e-09
[1023,] 6.182962e-09 5.115977e-09 1.521539e-09
[1024,] 6.564311e-09 5.399941e-09 1.477130e-09
[1025,] 9.279152e-09 2.926723e-08 2.228157e-09
[1026,] 1.797515e-08 1.960160e-08 4.098609e-09
[1027,] 6.545928e-09 5.266419e-09 1.387975e-09
[1028,] 5.249570e-07 1.276616e-08 4.377751e-08
[1029,] 2.034779e-07 8.915525e-09 4.544388e-08
[1030,] 2.550492e-07 8.971353e-09 5.585497e-08
[1031,] 6.397162e-09 4.952572e-09 1.332042e-09
[1032,] 5.870280e-09 4.740880e-09 1.325996e-09
[1033,] 3.173973e-07 1.482778e-08 4.751217e-08
[1034,] 7.489353e-09 5.439662e-09 1.651421e-09
[1035,] 2.811058e-07 9.263164e-09 6.585195e-08
[1036,] 3.567265e-08 2.819358e-08 4.428989e-08
[1037,] 2.997677e-08 1.389993e-08 1.752441e-08
[1038,] 4.197117e-08 1.592708e-08 2.837295e-08
[1039,] 4.493989e-08 1.648587e-08 3.152340e-08
[1040,] 2.987116e-08 1.564573e-08 1.976417e-08
[1041,] 2.389180e-08 7.413417e-09 6.518698e-09
[1042,] 2.391491e-08 6.266983e-09 5.057749e-09
[1043,] 5.005675e-08 1.630150e-08 3.357898e-08
[1044,] 1.372611e-06 7.687254e-09 5.357987e-09
[1045,] 2.160540e-06 1.009074e-08 4.329579e-08
[1046,] 4.853226e-08 1.460708e-08 2.896116e-08
[1047,] 4.612285e-08 8.195246e-09 9.163772e-09
[1048,] 4.787209e-08 7.480030e-09 1.985469e-09
[1049,] 8.498889e-09 5.318668e-09 1.638201e-09
[1050,] 1.715819e-08 1.364348e-08 5.591745e-09
[1051,] 3.216043e-08 8.479533e-09 9.694247e-09
[1052,] 2.386083e-08 8.013610e-09 7.282024e-09
[1053,] 1.408013e-06 7.441612e-09 6.230084e-09
[1054,] 5.969323e-09 5.975376e-09 1.289037e-09
[1055,] 6.544779e-09 1.937094e-08 2.172614e-09
[1056,] 1.653943e-06 1.190019e-08 6.069312e-08
[1057,] 1.814383e-08 4.907941e-09 1.491409e-09
[1058,] 5.610676e-09 5.852020e-09 1.073210e-09
[1059,] 6.787523e-09 6.599623e-09 1.073322e-09
[1060,] 8.859186e-09 1.165892e-08 4.183104e-09
[1061,] 9.230808e-09 1.121959e-08 4.237369e-09
[1062,] 9.322887e-09 1.105358e-08 4.227943e-09
[1063,] 3.066862e-08 8.217790e-09 6.730079e-09
[1064,] 6.978922e-09 4.615140e-09 1.575199e-09
[1065,] 2.882615e-08 7.581385e-09 3.659703e-09
[1066,] 1.931837e-08 4.777171e-09 1.540627e-09
[1067,] 2.589124e-08 5.673674e-09 2.097246e-09
[1068,] 5.973296e-09 1.442466e-08 2.253082e-09
[1069,] 7.048857e-09 1.206488e-08 3.342288e-09
[1070,] 4.755727e-09 5.261444e-09 1.280764e-09
[1071,] 5.010873e-09 6.606376e-09 1.531473e-09
[1072,] 2.306329e-08 5.857305e-09 2.499154e-09
[1073,] 1.562664e-07 1.105715e-08 5.858054e-08
[1074,] 3.942298e-07 1.186174e-08 1.493725e-07
[1075,] 3.013068e-08 4.596284e-08 3.640880e-08
[1076,] 2.746377e-08 1.023046e-08 9.018749e-09
[1077,] 3.101537e-07 1.459825e-08 1.657477e-07
[1078,] 2.210385e-08 8.367592e-09 8.796885e-09
[1079,] 2.188150e-08 1.085237e-08 6.790382e-09
[1080,] 2.976162e-08 1.098204e-08 1.068920e-08
[1081,] 1.853956e-08 5.792453e-09 2.046891e-09
[1082,] 1.854503e-08 5.803360e-09 2.055793e-09
[1083,] 3.314551e-08 9.168122e-09 1.387219e-08
[1084,] 5.071563e-09 7.024318e-09 1.631151e-09
[1085,] 2.782261e-08 9.059689e-09 1.188415e-08
[1086,] 3.106824e-07 1.683013e-08 2.207528e-08
[1087,] 2.847436e-08 9.057989e-09 1.210276e-08
[1088,] 2.805888e-08 7.050483e-08 3.316747e-08
[1089,] 3.209547e-07 1.744201e-08 2.166915e-07
[1090,] 2.578045e-07 1.641359e-08 1.628958e-07
[1091,] 3.170310e-07 4.609376e-08 6.443312e-07
[1092,] 1.792194e-08 2.539082e-08 1.078682e-08
[1093,] 3.454843e-08 6.915789e-09 4.576133e-09
[1094,] 3.388248e-08 1.011220e-08 8.524102e-09
[1095,] 9.204700e-08 1.741069e-08 7.425816e-08
[1096,] 2.983656e-07 1.396957e-07 2.211734e-06
[1097,] 2.394346e-08 7.292637e-09 4.383163e-09
[1098,] 4.632100e-07 1.890020e-08 1.407104e-08
[1099,] 1.207320e-08 2.714959e-08 5.400836e-09
[1100,] 1.235947e-07 5.213916e-09 1.204223e-08
[1101,] 4.576905e-07 2.758254e-08 3.647151e-09
[1102,] 3.347556e-07 1.186397e-07 2.616542e-09
[1103,] 1.231356e-07 5.405190e-09 1.309010e-08
[1104,] 1.725124e-08 1.803766e-08 7.092239e-09
[1105,] 3.454895e-08 1.311679e-08 8.005311e-09
[1106,] 3.097842e-07 6.387647e-08 3.186923e-09
[1107,] 3.177977e-07 2.041747e-08 1.542436e-08
[1108,] 1.222023e-08 6.110216e-09 1.796392e-09
[1109,] 1.246594e-08 6.096915e-09 1.802870e-09
[1110,] 1.240310e-08 6.071864e-09 1.806753e-09
[1111,] 4.172005e-07 1.452305e-08 2.164407e-07
[1112,] 1.383176e-08 1.195848e-08 3.899853e-09
[1113,] 3.574318e-07 7.447735e-09 5.606839e-08
[1114,] 1.312663e-08 1.395018e-08 4.298751e-09
[1115,] 3.745524e-07 1.499429e-08 2.048726e-07
[1116,] 1.322942e-08 8.375825e-09 2.205639e-09
[1117,] 2.495782e-08 5.293229e-09 2.630977e-09
[1118,] 1.489540e-08 1.588214e-08 5.679305e-09
[1119,] 3.139100e-08 4.382860e-09 3.268560e-09
[1120,] 1.301223e-08 6.939572e-09 4.328419e-09
[1121,] 1.329309e-08 4.922803e-09 2.667340e-09
[1122,] 1.316613e-08 5.372860e-09 3.092921e-09
[1123,] 1.399484e-07 9.726599e-09 1.181610e-08
[1124,] 1.813440e-08 2.403782e-08 2.352196e-08
[1125,] 4.028397e-08 7.026647e-08 1.022209e-07
[1126,] 6.435537e-08 1.657753e-08 3.040661e-08
[1127,] 6.320918e-08 1.602324e-08 2.876327e-08
[1128,] 5.857248e-08 2.244304e-08 4.229499e-08
[1129,] 3.031194e-08 2.235631e-08 2.357020e-08
[1130,] 5.593469e-08 1.389218e-08 6.016239e-09
[1131,] 1.198300e-08 3.318923e-08 1.080517e-08
[1132,] 1.333883e-08 5.174528e-09 1.776422e-09
[1133,] 1.376138e-08 5.216071e-09 1.821402e-09
[1134,] 1.626661e-07 1.636485e-08 3.455695e-08
[1135,] 2.226536e-08 3.696433e-08 3.163506e-08
[1136,] 3.341494e-08 5.467644e-09 2.285476e-09
[1137,] 9.401199e-08 2.828055e-08 7.789775e-08
[1138,] 2.120133e-08 5.381786e-09 2.060796e-09
[1139,] 4.147083e-08 4.789704e-08 6.953712e-08
[1140,] 2.168380e-08 5.497575e-09 2.146405e-09
[1141,] 2.018668e-08 5.459920e-09 2.073733e-09
[1142,] 9.763959e-08 2.239578e-08 3.844819e-09
[1143,] 2.230938e-08 5.463996e-09 2.137410e-09
[1144,] 2.821057e-08 1.561946e-07 1.559958e-07
[1145,] 1.956023e-08 7.086256e-09 3.314774e-09
[1146,] 5.826647e-08 8.385384e-09 1.566392e-08
[1147,] 2.786099e-07 2.528084e-08 2.929999e-07
[1148,] 2.624713e-07 2.950652e-08 3.393941e-07
[1149,] 7.097935e-08 1.819144e-08 4.097746e-08
[1150,] 1.783516e-06 1.099405e-08 1.051141e-07
[1151,] 2.217530e-08 7.745750e-09 7.851340e-09
[1152,] 5.277637e-08 5.157709e-09 7.161039e-09
[1153,] 2.265426e-08 1.273771e-08 5.892827e-09
[1154,] 6.259338e-08 6.112038e-09 5.930021e-09
[1155,] 6.524610e-09 4.907662e-09 1.376615e-09
[1156,] 4.656266e-08 2.865398e-08 3.992549e-08
[1157,] 2.024389e-08 1.040880e-08 3.899993e-09
[1158,] 7.260848e-08 4.784176e-09 7.064790e-09
[1159,] 1.632281e-08 1.227251e-08 3.542975e-09
[1160,] 7.953228e-08 4.780357e-09 7.412343e-09
[1161,] 1.145396e-07 5.345449e-09 6.676790e-09
[1162,] 2.251850e-08 5.096513e-09 1.806444e-09
[1163,] 2.256616e-07 3.360812e-07 2.830435e-06
[1164,] 1.069488e-08 3.099871e-08 6.083404e-09
[1165,] 6.518273e-09 5.053789e-09 1.419517e-09
[1166,] 6.982337e-08 4.775427e-09 6.854231e-09
[1167,] 1.193701e-07 5.335110e-09 6.177567e-09
[1168,] 1.759294e-08 4.900304e-09 1.736728e-09
[1169,] 1.093044e-08 2.387153e-08 5.328527e-09
[1170,] 9.038512e-08 5.350951e-09 6.110100e-09
[1171,] 2.240785e-08 1.201305e-08 5.249574e-09
[1172,] 4.384979e-08 5.788492e-09 4.030358e-09
[1173,] 9.905875e-08 5.341783e-09 6.216177e-09
[1174,] 6.306040e-08 4.505364e-09 5.228708e-09
[1175,] 6.808897e-08 8.637476e-09 1.859770e-08
[1176,] 1.389131e-07 1.985957e-08 4.997597e-08
[1177,] 5.971341e-08 4.422993e-09 4.613660e-09
[1178,] 1.596639e-08 1.062918e-08 4.089978e-09
[1179,] 1.031376e-08 2.949786e-08 6.138027e-09
[1180,] 2.250544e-08 5.005892e-09 1.711149e-09
[1181,] 6.815065e-09 4.562088e-09 1.205138e-09
[1182,] 8.533111e-09 4.606028e-09 1.363914e-09
[1183,] 1.832627e-08 1.439862e-08 2.878000e-09
[1184,] 1.770806e-08 1.374540e-08 2.890939e-09
[1185,] 1.717886e-07 9.325634e-09 4.843825e-08
[1186,] 6.532139e-09 5.954047e-09 1.359421e-09
[1187,] 1.060663e-08 1.949537e-08 4.477063e-09
[1188,] 1.050075e-07 5.839463e-09 7.185769e-09
[1189,] 4.789807e-08 7.817183e-09 8.848968e-09
[1190,] 5.659786e-08 4.662221e-09 5.438464e-09
[1191,] 1.207963e-08 5.305223e-09 1.733173e-09
[1192,] 1.077945e-08 1.263315e-08 3.454747e-09
[1193,] 8.313881e-08 4.450746e-09 3.475530e-09
[1194,] 3.923704e-08 6.357920e-09 6.371168e-09
[1195,] 1.781841e-08 2.172423e-08 5.654187e-09
[1196,] 9.751348e-09 2.094228e-08 4.233375e-09
[1197,] 2.636047e-08 3.039163e-08 1.476580e-08
[1198,] 8.703780e-08 4.378457e-09 3.438588e-09
[1199,] 2.691452e-08 2.853083e-08 1.410372e-08
[1200,] 8.190705e-08 4.349815e-09 3.538334e-09
[1201,] 6.964242e-08 4.381083e-09 3.104534e-09
[1202,] 5.656645e-08 4.404360e-09 2.750977e-09
[1203,] 4.144737e-08 7.337218e-09 2.832182e-09
[1204,] 2.626944e-08 2.455370e-08 1.140256e-08
[1205,] 2.247494e-07 4.315034e-09 6.505300e-09
[1206,] 4.162022e-08 7.637005e-09 2.685385e-09
[1207,] 3.010703e-08 4.991446e-09 1.794287e-09
[1208,] 1.053079e-08 1.889386e-08 4.353364e-09
[1209,] 2.806822e-08 7.320194e-09 1.804853e-09
[1210,] 8.143386e-09 1.336878e-08 2.669185e-09
[1211,] 8.935639e-08 4.467330e-09 3.126194e-09
[1212,] 7.879186e-09 1.276802e-08 2.436676e-09
[1213,] 7.972222e-09 1.262985e-08 2.421412e-09
[1214,] 7.775097e-09 1.263044e-08 2.362547e-09
[1215,] 8.135054e-09 1.273096e-08 2.496057e-09
[1216,] 7.768488e-09 1.264079e-08 2.368099e-09
[1217,] 7.961585e-09 1.276439e-08 2.455334e-09
[1218,] 1.006435e-08 1.554111e-08 3.678119e-09
[1219,] 3.809527e-08 7.355870e-09 2.718621e-09
[1220,] 7.862334e-09 1.236661e-08 2.223018e-09
[1221,] 6.358847e-08 2.251441e-07 4.334592e-07
[1222,] 7.389104e-09 1.262049e-08 2.244598e-09
[1223,] 7.805091e-08 4.322452e-09 3.436409e-09
[1224,] 4.176976e-08 1.060518e-08 9.328195e-09
[1225,] 4.587636e-08 1.351151e-08 2.402381e-08
[1226,] 2.450369e-08 7.077447e-09 1.815078e-09
[1227,] 6.191624e-08 4.323832e-09 3.320628e-09
[1228,] 8.769656e-08 4.339817e-09 4.824361e-09
[1229,] 4.386264e-08 7.273465e-09 2.827846e-09
[1230,] 7.658836e-09 1.307734e-08 2.459014e-09
[1231,] 6.775706e-09 1.115455e-08 1.792539e-09
[1232,] 4.343072e-08 7.399273e-09 2.739076e-09
[1233,] 5.960649e-08 7.486219e-08 1.723314e-07
[1234,] 2.609797e-08 4.646261e-09 1.761085e-09
[1235,] 7.942760e-09 1.366799e-08 2.652702e-09
[1236,] 1.014743e-07 4.360651e-09 3.667674e-09
[1237,] 7.553934e-09 1.355495e-08 2.506862e-09
[1238,] 6.891957e-08 4.754742e-09 2.370361e-09
[1239,] 6.837981e-09 1.372026e-08 1.856697e-09
[1240,] 7.282299e-08 1.259638e-07 3.271365e-07
[1241,] 1.156654e-07 4.376146e-09 4.396553e-09
[1242,] 6.653360e-08 7.185827e-08 1.890261e-07
[1243,] 5.721525e-08 1.256402e-07 2.376834e-07
[1244,] 1.039552e-07 4.384833e-09 3.175363e-09
[1245,] 8.369678e-08 4.477438e-09 3.019005e-09
[1246,] 8.347755e-09 1.249064e-08 2.459761e-09
[1247,] 5.221182e-08 6.692417e-09 3.138432e-09
[1248,] 7.493814e-09 1.197263e-08 1.717127e-09
[1249,] 1.357144e-08 5.570713e-09 1.692496e-09
[1250,] 1.785701e-08 5.612650e-09 1.808532e-09
[1251,] 1.739007e-08 5.913599e-09 1.799974e-09
[1252,] 1.749127e-08 5.893703e-09 1.798117e-09
[1253,] 1.870032e-08 6.003066e-09 1.799715e-09
[1254,] 1.850952e-08 5.913230e-09 1.794612e-09
[1255,] 1.830362e-08 5.931747e-09 1.796572e-09
[1256,] 1.911664e-08 7.157350e-09 2.408511e-09
[1257,] 2.462300e-08 4.793870e-09 1.610015e-09
[1258,] 1.850970e-08 5.882354e-09 1.793258e-09
[1259,] 1.851406e-08 5.872549e-09 1.792828e-09
[1260,] 1.381598e-08 6.889336e-09 1.938780e-09
[1261,] 2.884149e-08 9.590772e-09 6.160277e-09
[1262,] 1.799162e-08 6.027968e-09 1.807331e-09
[1263,] 1.360138e-08 5.925261e-09 1.772051e-09
[1264,] 1.836397e-08 5.925037e-09 1.818138e-09
[1265,] 1.896557e-08 6.469026e-09 2.371395e-09
[1266,] 1.197033e-05 6.519265e-08 2.526520e-05
[1267,] 2.465589e-08 5.328461e-09 4.661539e-09
[1268,] 1.717403e-08 7.335174e-09 2.073845e-09
[1269,] 4.378259e-08 6.807816e-09 9.676912e-09
[1270,] 1.351244e-08 6.083273e-09 1.841297e-09
[1271,] 1.336057e-08 5.253891e-09 1.676254e-09
[1272,] 2.861004e-08 5.289984e-09 5.052430e-09
[1273,] 4.296471e-08 5.014867e-09 2.041016e-09
[1274,] 2.490042e-08 7.098320e-09 7.602423e-09
[1275,] 2.604338e-08 5.563155e-09 5.247666e-09
[1276,] 6.160652e-08 5.319981e-09 7.931884e-09
[1277,] 2.327314e-08 5.508918e-09 4.786363e-09
[1278,] 3.674000e-08 1.296202e-08 1.906378e-08
[1279,] 2.642820e-08 6.133843e-09 6.330517e-09
[1280,] 2.633993e-08 6.437736e-09 6.834695e-09
[1281,] 1.676019e-08 6.395211e-09 2.204579e-09
[1282,] 4.291892e-08 4.767245e-09 3.458108e-09
[1283,] 7.025434e-09 1.529555e-08 2.216202e-09
[1284,] 6.482064e-08 4.520097e-09 4.853068e-09
[1285,] 1.144079e-07 5.128179e-09 3.318185e-09
[1286,] 2.044672e-08 7.016061e-09 2.527283e-09
[1287,] 4.209560e-08 1.498416e-08 1.514022e-08
[1288,] 3.764186e-08 1.565065e-08 1.451815e-08
[1289,] 3.843070e-07 7.485068e-07 1.435300e-05
[1290,] 1.894815e-08 7.150447e-09 2.467082e-09
[1291,] 9.217136e-09 5.085531e-09 1.821798e-09
[1292,] 1.430492e-08 6.547932e-09 2.076019e-09
[1293,] 7.350704e-09 1.022298e-08 1.994105e-09
[1294,] 1.233209e-07 5.224093e-09 4.624807e-09
[1295,] 7.514573e-09 1.199687e-08 2.071630e-09
[1296,] 8.517987e-08 8.839087e-08 3.322200e-07
[1297,] 2.525188e-07 3.105153e-08 3.524620e-07
[1298,] 7.311887e-08 1.563803e-08 3.812379e-08
[1299,] 1.816981e-08 9.383433e-09 1.898874e-09
[1300,] 7.526259e-09 1.216051e-08 2.068250e-09
[1301,] 3.480322e-08 1.511471e-08 1.330140e-08
[1302,] 3.240522e-08 1.499894e-08 1.180901e-08
[1303,] 1.392085e-08 9.010653e-09 1.935837e-09
[1304,] 1.698324e-08 9.470001e-09 1.918092e-09
[1305,] 1.845483e-08 9.106802e-09 1.883464e-09
[1306,] 1.259478e-08 1.254158e-08 1.738533e-09
[1307,] 1.371701e-08 1.196778e-08 1.771222e-09
[1308,] 2.159932e-07 5.163664e-09 4.043206e-09
[1309,] 2.527325e-07 5.155681e-09 4.227342e-09
[1310,] 6.271810e-07 3.215729e-08 7.651658e-07
[1311,] 3.068371e-08 1.477181e-08 1.096869e-08
[1312,] 6.463138e-08 4.963559e-09 4.332182e-09
[1313,] 6.045584e-08 4.963559e-09 4.212125e-09
[1314,] 7.011146e-08 4.979386e-09 4.526024e-09
[1315,] 6.112938e-08 4.960020e-09 4.222742e-09
[1316,] 3.089425e-08 2.215165e-08 1.765182e-08
[1317,] 2.525415e-07 7.966952e-09 4.391634e-08
[1318,] 9.244387e-08 3.023917e-08 1.432708e-07
[1319,] 7.077850e-08 5.465834e-09 5.828443e-09
[1320,] 7.725513e-08 4.575977e-09 2.995549e-09
[1321,] 8.209613e-08 7.089677e-09 1.025339e-08
[1322,] 9.484781e-08 4.489925e-09 3.129667e-09
[1323,] 6.381935e-08 5.309768e-09 8.426288e-09
[1324,] 2.328112e-08 1.141982e-08 4.713755e-09
[1325,] 5.785264e-08 6.114002e-09 1.655721e-09
[1326,] 1.495856e-08 7.519930e-09 1.797593e-09
[1327,] 6.342755e-08 5.192955e-09 8.182837e-09
[1328,] 5.958354e-08 6.041826e-09 1.684546e-09
[1329,] 7.497190e-09 4.315512e-09 1.278951e-09
[1330,] 6.535367e-08 5.300730e-09 8.516910e-09
[1331,] 7.272299e-08 5.228025e-09 8.765606e-09
[1332,] 1.806991e-08 4.538297e-09 1.451516e-09
[1333,] 7.294521e-08 5.314662e-09 9.197686e-09
[1334,] 1.957467e-08 4.541423e-09 1.461921e-09
[1335,] 8.451763e-08 1.339668e-08 4.969893e-08
[1336,] 5.255669e-08 8.966516e-09 1.266552e-08
[1337,] 9.446246e-08 1.416377e-08 5.885852e-08
[1338,] 7.942632e-09 4.326225e-09 1.286189e-09
[1339,] 3.702035e-08 6.337453e-09 8.084786e-09
[1340,] 3.444856e-08 1.885043e-08 1.671995e-08
[1341,] 3.114445e-08 6.547155e-09 7.687227e-09
[1342,] 6.227974e-09 6.210389e-09 1.531572e-09
[1343,] 6.193394e-09 6.214335e-09 1.527625e-09
[1344,] 3.196901e-08 6.855383e-09 8.457369e-09
[1345,] 3.166954e-08 1.886440e-08 1.533523e-08
[1346,] 7.118911e-09 6.033874e-09 1.535831e-09
[1347,] 5.935242e-08 9.495443e-09 1.529662e-08
[1348,] 7.388856e-09 1.723421e-08 1.723945e-09
[1349,] 1.098273e-07 4.650951e-09 5.710714e-09
[1350,] 3.155320e-08 1.880642e-08 1.522284e-08
[1351,] 8.314407e-09 2.597126e-08 1.769180e-09
[1352,] 1.123000e-07 4.587655e-09 5.462788e-09
[1353,] 1.347515e-08 6.601062e-09 1.535724e-09
[1354,] 1.413648e-08 5.453029e-09 1.659837e-09
[1355,] 2.270262e-08 1.789966e-08 5.389662e-09
[1356,] 7.857564e-07 9.506376e-09 7.460118e-08
[1357,] 9.119195e-09 1.429900e-08 3.253281e-09
[1358,] 8.902446e-09 1.208998e-08 2.730504e-09
[1359,] 1.240828e-08 1.215044e-08 5.270284e-09
[1360,] 2.326118e-08 5.524674e-09 3.252665e-09
[1361,] 1.796142e-04 1.794099e-07 1.304209e-03
[1362,] 9.527295e-09 1.941553e-08 4.291990e-09
[1363,] 4.645734e-04 5.407508e-08 6.338626e-04
[1364,] 1.013974e-07 7.536410e-09 1.637790e-08
[1365,] 9.837098e-09 2.880953e-08 5.965532e-09
[1366,] 1.263739e-08 2.536757e-08 5.527678e-09
[1367,] 1.364766e-08 5.129032e-08 1.010555e-08
[1368,] 9.771150e-09 4.127417e-08 7.372500e-09
[1369,] 1.159124e-07 1.410400e-08 4.516740e-08
[1370,] 8.712989e-08 7.763852e-09 1.517392e-08
[1371,] 1.030791e-07 8.038388e-09 1.776726e-08
[1372,] 2.500217e-08 5.322058e-09 2.761412e-09
[1373,] 9.451730e-09 1.528596e-08 3.714955e-09
[1374,] 3.044388e-08 5.348336e-09 3.148258e-09
[1375,] 9.528056e-09 1.599635e-08 3.903642e-09
[1376,] 9.388178e-09 1.543864e-08 3.687542e-09
[1377,] 4.000990e-08 5.409921e-09 4.551374e-09
[1378,] 1.125412e-07 1.436367e-08 1.284618e-08
[1379,] 9.572499e-09 1.483014e-08 3.727268e-09
[1380,] 5.715150e-04 3.847386e-08 1.256701e-04
[1381,] 1.007802e-08 1.401127e-08 3.841400e-09
[1382,] 4.058919e-07 8.317998e-09 2.714047e-08
[1383,] 9.204706e-07 3.341393e-08 1.337966e-06
[1384,] 1.383719e-07 1.640642e-08 9.656030e-08
[1385,] 1.405675e-07 1.627130e-08 9.667642e-08
[1386,] 2.117932e-08 1.404857e-08 6.152305e-09
[1387,] 1.711926e-08 5.602189e-09 1.874449e-09
[1388,] 1.919130e-08 4.681313e-09 1.629753e-09
[1389,] 5.842495e-07 6.405844e-09 5.673068e-08
[1390,] 1.792295e-08 5.684935e-09 1.919228e-09
[1391,] 7.552079e-07 4.566989e-09 1.878750e-08
[1392,] 3.779680e-07 4.348252e-09 1.001022e-08
[1393,] 8.911609e-07 6.589185e-09 7.906908e-08
[1394,] 3.494997e-07 4.385308e-09 1.082690e-08
[1395,] 1.838679e-08 5.852503e-09 2.005427e-09
[1396,] 1.556863e-08 5.952266e-09 1.904206e-09
[1397,] 2.195254e-08 1.984153e-08 1.127863e-08
[1398,] 1.069196e-08 8.216411e-09 4.482757e-09
[1399,] 1.523392e-08 5.047764e-09 1.602861e-09
[1400,] 1.136029e-06 2.309242e-08 5.909844e-07
[1401,] 8.586474e-09 1.728895e-08 2.296691e-09
[1402,] 9.575903e-09 4.444451e-09 1.684517e-09
[1403,] 1.168654e-08 4.800602e-09 1.870151e-09
[1404,] 9.907154e-09 6.548657e-09 3.341997e-09
[1405,] 9.754604e-09 6.678531e-09 3.459800e-09
[1406,] 3.170825e-08 4.924018e-09 4.007909e-09
[1407,] 9.227787e-03 5.639301e-08 1.477423e-02
[1408,] 3.472022e-07 5.155501e-09 2.227908e-08
[1409,] 2.198129e-08 1.491585e-08 9.832743e-09
[1410,] 8.069716e-03 6.278500e-08 1.524971e-02
[1411,] 1.915242e-08 5.228014e-09 3.395306e-09
[1412,] 1.785644e-08 2.275039e-08 3.854347e-09
[1413,] 1.755730e-08 2.236208e-08 3.863422e-09
[1414,] 7.629752e-09 5.197834e-09 1.809340e-09
[1415,] 1.883558e-08 1.448288e-08 7.142367e-09
[1416,] 6.361977e-03 5.219537e-08 9.297142e-03
[1417,] 8.257078e-09 5.443546e-09 1.476760e-09
[1418,] 8.050074e-03 4.190840e-08 5.867127e-03
[1419,] 4.114359e-08 4.855017e-09 3.308119e-09
[1420,] 8.256886e-08 5.326890e-09 2.594572e-09
[1421,] 4.825948e-08 6.445901e-09 2.506512e-09
[1422,] 7.307855e-03 2.803691e-07 9.220912e-02
[1423,] 6.805422e-09 5.379055e-09 1.388025e-09
[1424,] 7.933652e-09 7.758793e-08 2.142073e-09
[1425,] 5.811848e-03 2.802894e-07 7.315854e-02
[1426,] 6.262896e-03 2.910286e-07 8.220835e-02
[1427,] 6.421348e-03 3.047848e-07 8.841736e-02
[1428,] 7.908530e-03 2.798036e-07 9.963198e-02
[1429,] 3.140754e-08 5.061588e-09 1.752481e-09
[1430,] 6.292506e-04 8.770965e-09 4.615852e-06
[1431,] 3.039795e-08 4.895910e-09 3.234801e-09
[1432,] 6.530453e-03 3.083262e-07 9.107881e-02
[1433,] 3.243019e-08 4.899159e-09 3.367468e-09
[1434,] 6.952638e-09 5.718400e-09 1.980640e-09
[1435,] 2.868809e-08 5.055630e-09 1.718277e-09
[1436,] 7.096880e-03 3.541601e-07 1.151769e-01
[1437,] 8.690689e-07 1.490158e-08 4.210244e-07
[1438,] 7.329588e-09 5.751662e-09 2.090560e-09
[1439,] 5.647694e-09 1.267849e-08 1.541144e-09
[1440,] 4.179916e-08 4.910214e-09 3.627903e-09
[1441,] 1.557573e-08 1.431439e-08 3.347525e-09
[1442,] 6.024217e-03 2.112706e-07 5.532199e-02
[1443,] 6.710904e-03 2.485998e-07 7.406768e-02
[1444,] 3.260946e-08 5.091831e-09 1.708635e-09
[1445,] 3.399208e-08 5.097021e-09 1.696225e-09
[1446,] 3.165915e-08 5.027559e-09 3.801703e-09
[1447,] 5.320426e-03 2.354277e-07 5.512040e-02
[1448,] 1.551395e-07 1.557635e-08 3.097075e-08
[1449,] 1.287395e-07 4.773907e-09 5.285968e-09
[1450,] 9.614687e-09 6.886100e-08 2.919583e-09
[1451,] 3.359655e-08 8.763751e-09 1.352788e-08
[1452,] 1.611054e-07 1.416684e-08 8.108400e-08
[1453,] 3.548784e-08 4.804162e-09 1.754987e-09
[1454,] 5.949546e-05 7.070228e-09 1.399901e-06
[1455,] 3.447502e-08 4.791757e-09 1.725819e-09
[1456,] 4.235436e-05 7.821578e-09 1.471987e-06
[1457,] 4.109940e-05 7.934058e-09 1.497868e-06
[1458,] 4.243048e-05 7.703307e-09 1.418472e-06
[1459,] 2.860929e-08 8.519868e-09 8.799921e-09
[1460,] 8.359221e-09 5.046074e-09 1.342864e-09
[1461,] 2.701657e-08 1.266531e-08 1.408705e-08
[1462,] 3.222534e-08 4.794536e-09 1.709783e-09
[1463,] 2.434247e-04 8.822287e-09 6.409842e-06
[1464,] 3.110888e-08 4.800326e-09 1.719735e-09
[1465,] 3.292771e-04 6.574435e-08 6.533639e-04
[1466,] 1.754145e-08 1.282211e-08 3.864913e-09
[1467,] 4.080368e-05 7.025984e-09 1.085901e-06
[1468,] 1.761669e-04 7.039054e-09 2.838109e-06
[1469,] 2.895235e-08 7.036477e-09 6.896875e-09
[1470,] 6.310364e-05 6.462186e-09 1.112634e-06
[1471,] 4.356087e-05 7.153587e-09 1.187023e-06
[1472,] 4.118089e-05 7.122001e-09 1.132916e-06
[1473,] 4.148275e-05 7.260327e-09 1.198991e-06
[1474,] 4.067231e-05 6.939828e-09 1.042382e-06
[1475,] 2.757529e-05 7.192176e-09 8.976012e-07
[1476,] 1.743336e-08 1.249309e-08 3.689390e-09
[1477,] 2.577766e-05 6.476129e-09 6.355004e-07
[1478,] 5.603513e-09 4.298548e-09 1.157675e-09
[1479,] 1.495542e-04 9.847358e-09 4.853901e-06
[1480,] 5.696477e-09 4.307670e-09 1.139527e-09
[1481,] 2.500080e-05 6.616545e-09 6.637246e-07
[1482,] 2.899052e-04 8.506481e-09 6.121917e-06
[1483,] 1.339032e-04 2.762023e-08 6.312488e-05
[1484,] 2.596606e-05 6.485961e-09 6.418973e-07
[1485,] 3.602731e-08 1.551843e-08 6.431504e-09
[1486,] 1.739336e-08 1.225150e-08 3.536513e-09
[1487,] 6.535965e-05 5.642987e-09 7.113650e-07
[1488,] 6.492211e-09 4.306194e-09 1.196634e-09
[1489,] 5.110355e-05 5.826444e-09 6.883957e-07
[1490,] 1.908847e-04 3.092353e-08 1.474339e-04
[1491,] 5.191987e-05 5.939837e-09 7.406120e-07
[1492,] 4.976185e-05 5.978713e-09 7.382718e-07
[1493,] 4.989730e-05 5.914942e-09 7.138895e-07
[1494,] 5.785922e-05 5.783176e-09 7.216034e-07
[1495,] 5.128827e-05 5.778258e-09 6.703844e-07
[1496,] 4.341407e-05 5.791040e-09 6.124091e-07
[1497,] 5.561695e-05 5.825127e-09 7.228875e-07
[1498,] 1.842459e-08 1.122475e-08 3.165585e-09
[1499,] 4.747337e-05 5.768101e-09 6.366865e-07
[1500,] 9.767435e-09 5.213125e-09 1.866074e-09
[1501,] 5.748581e-05 5.836886e-09 7.415531e-07
[1502,] 6.515697e-09 4.322121e-09 1.180975e-09
[1503,] 4.895014e-05 5.761119e-09 6.454727e-07
[1504,] 6.293210e-09 4.318653e-09 1.168227e-09
[1505,] 2.127890e-04 3.318861e-08 1.821071e-04
[1506,] 1.490002e-04 1.196011e-08 7.729415e-06
[1507,] 6.172765e-09 4.347802e-09 1.143916e-09
[1508,] 1.913392e-04 1.168614e-08 8.658617e-06
[1509,] 1.520135e-04 1.132728e-08 6.862888e-06
[1510,] 1.728740e-04 1.145159e-08 7.687792e-06
[1511,] 5.622226e-04 4.798945e-07 1.229681e-02
[1512,] 9.858132e-09 5.233986e-09 1.910467e-09
[1513,] 1.587990e-04 1.106822e-08 6.674753e-06
[1514,] 3.056965e-05 5.552512e-09 4.220803e-07
[1515,] 1.551769e-04 1.120357e-08 6.778656e-06
[1516,] 1.777771e-04 1.206339e-08 8.911227e-06
[1517,] 1.738836e-08 1.245717e-08 3.603652e-09
[1518,] 1.260628e-04 2.856351e-08 6.345895e-05
[1519,] 1.527756e-04 1.192759e-08 7.819671e-06
[1520,] 1.741431e-04 1.169680e-08 8.148294e-06
[1521,] 1.300916e-04 9.997292e-09 4.354393e-06
[1522,] 6.485611e-09 4.334627e-09 1.171736e-09
[1523,] 6.502981e-09 4.321090e-09 1.181847e-09
[1524,] 1.679328e-04 1.104696e-08 6.889896e-06
[1525,] 1.750616e-04 1.077349e-08 6.643697e-06
[1526,] 1.635592e-04 1.115782e-08 6.941839e-06
[1527,] 1.585408e-04 1.133778e-08 7.074117e-06
[1528,] 5.706037e-05 5.509044e-09 6.011137e-07
[1529,] 1.684239e-04 1.097607e-08 6.789333e-06
[1530,] 3.070135e-04 3.470572e-08 2.832751e-04
[1531,] 1.683998e-04 1.083320e-08 6.563866e-06
[1532,] 1.739307e-08 1.251176e-08 3.597404e-09
[1533,] 1.517614e-04 1.099793e-08 6.362871e-06
[1534,] 1.740622e-08 1.230205e-08 3.531578e-09
[1535,] 1.074809e-08 8.384454e-09 3.603490e-09
[1536,] 6.342290e-09 4.320260e-09 1.173230e-09
[1537,] 1.968910e-04 1.029234e-08 6.360099e-06
[1538,] 1.652953e-04 1.117403e-08 7.013974e-06
[1539,] 1.436975e-04 1.146964e-08 6.807517e-06
[1540,] 1.342510e-04 6.128296e-09 1.372111e-06
[1541,] 1.509566e-04 1.096167e-08 6.287293e-06
[1542,] 1.799226e-04 1.142562e-08 7.855048e-06
[1543,] 1.664991e-04 1.103493e-08 6.827642e-06
[1544,] 1.378026e-04 1.117855e-08 6.211692e-06
[1545,] 2.242676e-08 6.327310e-09 3.948573e-09
[1546,] 1.575108e-04 1.104980e-08 6.602869e-06
[1547,] 1.318332e-04 1.081023e-08 5.553767e-06
[1548,] 9.836361e-09 5.285807e-09 1.980356e-09
[1549,] 6.084454e-09 4.297319e-09 1.184613e-09
[1550,] 1.190890e-04 9.621153e-09 3.624991e-06
[1551,] 1.218046e-04 9.621153e-09 3.678143e-06
[1552,] 6.284444e-09 4.298061e-09 1.199902e-09
[1553,] 8.505538e-05 1.102144e-08 4.320904e-06
[1554,] 1.821782e-04 1.114001e-08 7.480883e-06
[1555,] 1.499105e-08 1.612192e-08 3.723487e-09
[1556,] 1.496520e-08 1.613228e-08 3.739091e-09
[1557,] 9.806237e-05 1.070486e-08 4.421520e-06
[1558,] 3.276352e-05 7.736364e-09 1.165539e-06
[1559,] 1.743529e-08 1.249144e-08 3.706596e-09
[1560,] 2.214931e-04 9.989420e-09 6.388969e-06
[1561,] 2.146170e-04 3.434762e-08 1.942246e-04
[1562,] 3.152786e-05 5.710073e-09 4.814911e-07
[1563,] 1.879250e-04 1.024977e-08 6.139485e-06
[1564,] 1.763214e-04 9.831922e-09 5.240086e-06
[1565,] 1.896068e-04 3.003249e-08 9.584603e-05
[1566,] 5.071403e-08 1.484087e-08 9.108566e-09
[1567,] 7.902900e-09 5.566091e-09 1.919762e-09
[1568,] 2.722781e-04 3.733013e-08 2.820197e-04
[1569,] 2.814654e-04 3.731244e-08 2.906614e-04
[1570,] 2.393788e-08 7.109493e-09 6.214306e-09
[1571,] 1.952846e-04 1.060493e-08 6.898881e-06
[1572,] 1.336296e-04 1.233573e-08 7.737444e-06
[1573,] 4.494917e-05 6.077096e-09 7.290829e-07
[1574,] 1.561102e-04 1.048411e-08 5.763543e-06
[1575,] 1.493850e-04 1.030617e-08 5.350910e-06
[1576,] 6.036488e-09 4.308303e-09 1.214900e-09
[1577,] 1.510170e-08 1.615995e-08 3.705774e-09
[1578,] 2.022586e-04 3.064351e-08 1.533116e-04
[1579,] 4.192239e-04 1.023277e-08 1.041955e-05
[1580,] 1.732177e-08 1.205556e-08 3.586041e-09
[1581,] 8.549647e-07 7.960029e-09 1.080150e-07
[1582,] 2.537920e-05 3.285620e-08 2.533889e-05
[1583,] 1.944491e-08 6.186255e-09 1.723117e-09
[1584,] 4.573284e-08 1.151207e-08 4.443550e-09
[1585,] 8.444174e-09 1.744085e-08 2.824987e-09
[1586,] 4.807916e-08 1.098893e-08 4.939885e-09
[1587,] 1.645232e-08 8.784844e-09 2.762758e-09
[1588,] 1.772760e-08 1.184910e-08 3.295209e-09
[1589,] 1.851363e-08 6.953479e-09 1.882638e-09
[1590,] 1.820249e-08 6.322545e-09 1.775517e-09
[1591,] 1.783735e-08 1.195253e-08 3.290468e-09
[1592,] 1.790359e-08 1.201918e-08 3.287264e-09
[1593,] 1.748561e-08 1.068359e-08 3.169785e-09
[1594,] 1.898429e-08 5.966673e-09 1.700684e-09
[1595,] 4.573695e-09 5.459040e-09 1.205894e-09
[1596,] 1.693865e-08 8.266192e-09 2.444712e-09
[1597,] 4.813950e-09 7.532704e-09 1.560699e-09
[1598,] 1.698211e-08 8.387476e-09 2.460397e-09
[1599,] 1.763192e-08 1.119049e-08 3.217035e-09
[1600,] 1.685277e-08 7.453190e-09 2.277721e-09
[1601,] 4.928245e-09 8.514119e-09 1.689529e-09
[1602,] 1.676012e-08 1.183808e-08 7.728504e-09
[1603,] 1.743611e-08 1.115494e-08 3.273633e-09
[1604,] 1.830249e-08 5.493307e-09 1.641195e-09
[1605,] 1.745341e-08 1.037453e-08 3.092062e-09
[1606,] 1.680896e-08 7.448997e-09 2.287516e-09
[1607,] 3.137649e-08 1.310687e-08 5.958389e-09
[1608,] 1.681941e-08 7.456554e-09 2.288132e-09
[1609,] 1.973991e-08 5.525258e-09 1.634293e-09
[1610,] 1.998072e-08 5.573217e-09 1.638309e-09
[1611,] 3.656873e-08 1.068281e-08 4.824316e-09
[1612,] 1.677891e-08 7.457976e-09 2.284626e-09
[1613,] 3.432346e-08 1.449987e-08 7.646566e-09
[1614,] 1.957536e-08 5.398345e-09 1.621587e-09
[1615,] 1.735494e-08 5.903425e-09 1.731851e-09
[1616,] 1.732709e-08 8.813627e-09 2.848746e-09
[1617,] 1.800062e-08 1.088386e-08 3.346069e-09
[1618,] 1.796623e-08 1.081829e-08 3.314844e-09
[1619,] 1.741743e-08 8.582875e-09 2.796325e-09
[1620,] 1.761383e-08 1.030090e-08 3.142277e-09
[1621,] 1.711471e-08 8.100146e-09 2.545746e-09
[1622,] 6.100198e-08 1.370156e-08 6.873299e-09
[1623,] 1.726196e-08 8.791105e-09 2.831745e-09
[1624,] 1.744951e-08 8.614746e-09 2.809404e-09
[1625,] 3.400406e-08 1.473711e-08 6.885121e-09
[1626,] 4.952543e-09 7.234536e-09 1.625709e-09
[1627,] 1.700872e-08 8.473982e-09 2.669154e-09
[1628,] 1.696409e-08 8.330680e-09 2.588183e-09
[1629,] 1.882342e-08 5.892833e-09 1.706383e-09
[1630,] 7.948264e-09 6.922518e-09 2.265513e-09
[1631,] 2.824533e-08 1.450393e-08 4.385147e-09
[1632,] 1.854104e-08 5.843598e-09 1.704098e-09
[1633,] 1.895496e-08 6.123427e-09 1.746195e-09
[1634,] 7.835440e-09 7.728896e-09 1.846823e-09
[1635,] 1.803707e-08 5.793008e-09 1.703444e-09
[1636,] 1.516046e-08 6.035035e-09 4.281311e-09
[1637,] 1.714581e-08 8.777653e-09 2.767492e-09
[1638,] 1.756387e-08 1.079843e-08 3.324985e-09
[1639,] 1.709892e-08 8.714179e-09 2.739864e-09
[1640,] 1.714710e-08 8.767450e-09 2.763944e-09
[1641,] 1.787771e-08 1.050991e-08 3.274506e-09
[1642,] 7.644259e-09 7.734788e-09 1.835307e-09
[1643,] 7.505247e-08 1.516885e-08 6.175744e-09
[1644,] 1.710881e-08 8.512431e-09 2.682946e-09
[1645,] 2.330347e-08 1.348484e-08 4.280061e-09
[1646,] 1.711545e-08 8.635418e-09 2.728517e-09
[1647,] 2.730806e-08 8.003951e-09 6.762931e-09
[1648,] 1.842809e-08 5.864548e-09 1.709863e-09
[1649,] 1.714306e-08 8.871915e-09 2.793096e-09
[1650,] 1.708889e-08 8.991251e-09 2.804168e-09
[1651,] 5.889353e-09 6.701462e-09 2.007985e-09
[1652,] 1.715328e-08 9.834114e-09 3.101816e-09
[1653,] 4.759983e-09 4.286789e-09 1.069051e-09
[1654,] 4.728939e-09 4.300441e-09 1.068987e-09
[1655,] 1.690814e-08 6.056039e-09 1.930370e-09
[1656,] 4.875484e-09 9.326363e-09 1.668239e-09
[1657,] 2.091939e-08 4.631659e-09 1.529253e-09
[1658,] 1.699320e-08 6.054312e-09 1.931326e-09
[1659,] 1.698844e-08 6.078166e-09 1.932518e-09
[1660,] 1.698445e-08 6.065290e-09 1.931385e-09
[1661,] 1.699225e-08 6.048458e-09 1.932050e-09
[1662,] 1.931286e-08 4.673451e-09 1.552434e-09
[1663,] 1.745261e-08 7.159883e-09 2.267057e-09
[1664,] 1.740676e-08 7.157001e-09 2.262969e-09
[1665,] 1.679058e-08 6.127928e-09 1.954782e-09
[1666,] 1.733228e-08 7.040891e-09 2.223993e-09
[1667,] 5.756433e-09 8.347794e-09 1.113058e-09
[1668,] 6.501340e-08 7.697910e-09 1.848898e-09
[1669,] 9.140996e-09 7.679127e-09 2.525812e-09
[1670,] 1.100928e-08 6.061002e-09 2.577050e-09
[1671,] 2.407583e-08 5.898093e-09 3.677188e-09
[1672,] 2.177869e-08 6.193587e-09 4.037196e-09
[1673,] 1.995381e-08 1.102780e-08 8.204635e-09
[1674,] 1.430883e-08 8.260636e-09 5.013206e-09
[1675,] 5.215328e-09 6.889852e-09 1.300578e-09
[1676,] 5.962989e-09 4.372280e-09 1.281816e-09
[1677,] 5.191785e-09 6.812012e-09 1.299394e-09
[1678,] 1.261844e-08 5.764108e-09 1.287136e-09
[1679,] 1.150770e-08 5.460108e-09 1.302010e-09
[1680,] 1.178843e-08 5.391101e-09 1.319852e-09
[1681,] 5.857801e-09 4.347240e-09 1.243663e-09
[1682,] 7.702239e-09 7.105577e-09 1.797299e-09
[1683,] 8.919965e-09 6.638888e-08 3.168448e-09
[1684,] 7.907972e-09 5.662425e-09 1.563991e-09
[1685,] 7.849256e-09 5.871461e-09 1.612672e-09
[1686,] 7.770852e-09 4.869632e-09 1.310901e-09
[1687,] 7.817144e-09 8.555290e-09 1.889113e-09
[1688,] 9.902852e-09 9.411583e-09 1.691840e-09
[1689,] 8.205280e-09 4.648092e-09 1.276822e-09
[1690,] 1.423485e-08 6.097677e-09 2.284224e-09
[1691,] 9.192465e-09 9.141693e-09 1.725433e-09
[1692,] 6.442520e-09 1.418547e-08 3.221588e-09
[1693,] 4.846153e-09 1.044092e-08 2.081843e-09
[1694,] 5.183998e-09 8.488300e-09 2.108348e-09
[1695,] 6.736356e-09 1.232755e-08 3.120855e-09
[1696,] 8.389722e-09 4.699639e-09 1.276899e-09
[1697,] 8.835402e-09 2.305941e-08 2.425090e-09
[1698,] 8.386413e-09 4.683315e-09 1.275980e-09
[1699,] 9.333707e-09 9.274189e-09 1.722886e-09
[1700,] 6.356459e-09 1.351631e-08 1.236361e-09
[1701,] 6.699063e-09 1.265760e-08 3.155847e-09
[1702,] 6.845997e-09 1.267503e-08 3.255475e-09
[1703,] 6.822140e-09 1.263658e-08 3.232226e-09
[1704,] 1.115679e-08 5.326838e-09 2.615817e-09
[1705,] 5.923406e-09 1.278593e-08 1.287934e-09
[1706,] 6.939380e-09 1.263796e-08 3.308819e-09
[1707,] 8.550038e-09 2.121591e-08 2.456094e-09
[1708,] 6.880895e-09 1.311185e-08 3.357290e-09
[1709,] 8.139243e-09 4.693894e-09 1.281124e-09
[1710,] 8.886485e-09 2.156004e-08 2.386673e-09
[1711,] 8.423723e-09 4.656053e-09 1.274699e-09
[1712,] 1.651473e-08 4.988554e-09 1.375590e-09
[1713,] 1.711269e-08 5.033938e-09 1.378717e-09
[1714,] 1.036654e-08 7.229508e-09 1.479694e-09
[1715,] 8.253280e-09 4.686098e-09 1.277960e-09
[1716,] 1.525141e-08 5.352846e-09 1.269145e-09
[1717,] 5.085234e-09 7.377330e-09 1.772692e-09
[1718,] 6.734283e-09 5.034159e-09 1.574704e-09
[1719,] 7.996369e-09 5.528397e-09 1.386908e-09
[1720,] 8.032199e-09 5.457596e-09 1.374053e-09
[1721,] 6.404588e-09 1.671108e-08 1.239758e-09
[1722,] 8.119197e-09 5.715994e-09 1.399169e-09
[1723,] 8.126546e-09 5.746238e-09 1.402173e-09
[1724,] 8.225957e-09 5.415594e-09 1.353781e-09
[1725,] 8.283697e-09 5.674183e-09 1.379790e-09
[1726,] 1.625252e-08 4.605662e-09 1.514738e-09
[1727,] 1.636311e-08 4.577997e-09 1.506798e-09
[1728,] 8.315883e-09 6.255377e-08 3.927737e-09
[1729,] 1.743006e-08 5.338890e-09 1.835505e-09
[1730,] 1.780933e-08 5.388086e-09 1.843686e-09
[1731,] 1.754504e-08 5.340240e-09 1.812890e-09
[1732,] 5.522115e-09 4.795111e-09 1.145039e-09
[1733,] 1.744459e-08 5.448354e-09 1.848841e-09
[1734,] 7.869327e-09 5.241952e-09 1.457179e-09
[1735,] 5.756059e-09 4.579486e-09 1.257614e-09
[1736,] 5.663108e-09 4.554503e-09 1.228420e-09
[1737,] 5.611611e-09 4.558905e-09 1.225320e-09
[1738,] 6.163556e-09 4.357657e-09 1.199075e-09
[1739,] 8.380600e-09 5.145545e-08 3.546158e-09
[1740,] 1.372501e-08 5.794559e-09 2.076370e-09
[1741,] 5.289160e-09 4.802218e-09 1.206526e-09
[1742,] 1.351370e-08 5.796580e-09 2.055433e-09
[1743,] 1.526299e-08 6.283346e-09 2.071933e-09
[1744,] 1.436138e-08 5.233806e-09 1.946149e-09
[1745,] 8.393617e-09 3.770265e-08 3.124640e-09
[1746,] 5.933563e-08 6.404008e-09 2.113011e-09
[1747,] 8.628109e-09 3.826366e-08 2.962935e-09
[1748,] 5.464341e-09 4.832061e-09 1.279756e-09
[1749,] 5.430824e-09 5.051703e-09 1.175306e-09
[1750,] 6.918672e-08 6.336630e-09 2.299180e-09
[1751,] 1.903895e-08 9.593189e-09 1.573971e-09
[1752,] 5.168482e-08 4.759287e-09 2.318566e-09
[1753,] 4.430882e-08 4.638339e-09 2.515088e-09
[1754,] 9.212605e-08 5.564972e-09 3.150118e-09
[1755,] 4.647749e-08 4.786032e-09 2.197779e-09
[1756,] 4.657882e-08 4.901007e-09 2.082254e-09
[1757,] 9.346167e-08 5.426412e-09 3.330462e-09
[1758,] 4.922337e-08 4.868758e-09 2.170368e-09
[1759,] 5.083230e-08 4.776300e-09 2.285889e-09
[1760,] 5.462496e-08 7.484594e-09 1.925970e-09
[1761,] 4.648270e-08 4.867304e-09 2.112125e-09
[1762,] 2.881478e-08 4.671131e-09 1.866005e-09
[1763,] 3.729734e-08 4.624575e-09 2.195451e-09
[1764,] 2.702432e-08 6.826696e-09 1.662811e-09
[1765,] 3.988438e-08 5.602820e-09 2.094985e-09
[1766,] 4.281709e-08 5.039898e-09 2.480710e-09
[1767,] 2.171647e-08 4.615305e-09 1.626204e-09
[1768,] 4.143926e-08 4.621515e-09 2.219362e-09
[1769,] 3.994544e-08 4.622893e-09 2.213381e-09
[1770,] 7.464383e-08 1.414350e-08 2.445563e-09
[1771,] 2.272551e-08 6.824559e-09 1.557182e-09
[1772,] 9.472062e-08 4.593550e-09 2.866878e-09
[1773,] 9.864852e-09 2.253482e-08 4.086633e-09
[1774,] 1.392100e-07 4.879340e-09 3.587856e-09
[1775,] 1.144096e-07 4.897888e-09 2.879283e-09
[1776,] 1.107837e-07 4.621089e-09 3.216716e-09
[1777,] 1.018026e-07 4.879135e-09 2.823066e-09
[1778,] 1.093952e-07 7.431311e-09 2.281599e-09
[1779,] 8.009620e-09 1.254668e-08 2.049125e-09
[1780,] 1.380972e-07 5.146453e-09 2.681729e-09
[1781,] 1.611976e-07 4.982131e-09 3.997451e-09
[1782,] 7.860442e-09 1.270838e-08 2.113466e-09
[1783,] 1.509463e-07 5.182562e-09 2.656780e-09
[1784,] 1.614432e-07 4.890640e-09 3.127248e-09
[1785,] 1.623771e-07 4.889968e-09 3.138264e-09
[1786,] 7.809677e-09 1.290768e-08 2.146698e-09
[1787,] 4.235670e-08 5.179698e-09 1.942580e-09
[1788,] 7.824068e-09 1.308315e-08 2.333994e-09
[1789,] 7.837227e-09 1.305358e-08 2.333509e-09
[1790,] 1.577225e-07 4.889578e-09 3.108473e-09
[1791,] 7.762710e-09 1.290318e-08 2.173953e-09
[1792,] 8.545782e-09 1.472794e-08 2.568448e-09
[1793,] 9.977205e-09 1.124299e-08 4.211331e-09
[1794,] 1.558924e-07 7.672355e-09 1.884470e-09
[1795,] 1.558018e-07 4.903141e-09 3.019252e-09
[1796,] 1.372005e-07 7.188783e-09 5.723269e-09
[1797,] 9.315007e-09 7.949127e-09 2.511786e-09
[1798,] 7.230414e-08 5.544112e-09 5.553186e-09
[1799,] 1.473998e-07 4.948773e-09 2.826299e-09
[1800,] 1.603675e-07 4.922805e-09 2.951375e-09
[1801,] 1.734591e-07 4.900195e-09 3.129129e-09
[1802,] 1.631861e-07 4.905400e-09 3.046489e-09
[1803,] 1.456421e-07 4.906112e-09 2.950939e-09
[1804,] 1.613558e-07 4.884041e-09 3.195756e-09
[1805,] 1.704980e-07 4.959549e-09 2.909621e-09
[1806,] 1.787153e-07 4.881879e-09 3.343562e-09
[1807,] 2.536655e-08 4.537700e-09 2.381421e-09
[1808,] 1.790447e-07 7.159834e-09 2.035481e-09
[1809,] 7.735471e-09 1.271586e-08 2.260970e-09
[1810,] 7.657518e-09 7.642611e-09 1.826946e-09
[1811,] 4.676127e-08 5.553177e-09 4.183406e-09
[1812,] 7.518577e-09 9.543066e-09 2.094220e-09
[1813,] 7.648074e-09 1.170484e-08 2.194158e-09
[1814,] 7.709939e-09 1.237984e-08 2.367247e-09
[1815,] 7.645954e-09 1.180460e-08 2.193869e-09
[1816,] 6.129106e-08 5.493137e-09 5.571799e-09
[1817,] 1.738122e-08 5.022342e-09 2.882537e-09
[1818,] 7.614128e-09 1.207907e-08 2.164945e-09
[1819,] 3.991677e-08 8.187104e-09 1.944220e-09
[1820,] 1.529222e-07 5.755924e-09 6.388641e-09
[1821,] 7.371533e-09 1.694745e-08 2.696093e-09
[1822,] 2.392850e-07 5.408189e-09 1.222759e-08
[1823,] 7.015604e-09 1.306944e-08 1.618545e-09
[1824,] 5.009108e-09 1.263593e-08 1.677746e-09
[1825,] 2.357319e-07 9.375089e-09 2.367569e-08
[1826,] 8.624242e-09 6.851554e-09 1.589120e-09
[1827,] 8.783356e-09 6.921561e-09 1.583972e-09
[1828,] 6.752806e-09 5.096849e-09 1.628810e-09
[1829,] 6.205398e-09 6.644000e-09 2.169132e-09
[1830,] 5.497336e-09 5.613264e-09 1.623449e-09
[1831,] 5.770070e-09 5.706993e-09 1.732619e-09
[1832,] 6.207630e-09 5.998151e-09 2.004622e-09
[1833,] 9.106078e-09 5.690754e-09 1.594563e-09
[1834,] 7.966009e-09 4.566808e-09 1.270597e-09
[1835,] 9.465595e-09 7.599429e-09 1.520573e-09
[1836,] 7.832409e-09 4.556590e-09 1.267106e-09
[1837,] 8.033879e-09 4.520287e-09 1.258949e-09
[1838,] 8.913910e-09 5.519227e-09 1.705967e-09
[1839,] 4.926072e-09 1.097656e-08 2.233404e-09
[1840,] 8.091818e-09 4.538935e-09 1.259190e-09
[1841,] 1.769462e-08 4.767742e-09 1.549878e-09
[1842,] 1.863090e-08 4.797978e-09 1.531478e-09
[1843,] 1.863447e-08 4.855987e-09 1.545198e-09
[1844,] 1.000936e-08 1.079648e-08 2.585012e-09
[1845,] 7.788162e-09 4.580953e-09 1.321703e-09
[1846,] 5.358831e-09 5.451689e-09 1.146664e-05
[1847,] 7.716545e-09 4.574690e-09 1.328368e-09
[1848,] 5.514553e-09 8.287056e-09 1.610878e-09
[1849,] 5.603302e-09 7.863883e-09 2.286219e-09
[1850,] 5.438118e-09 7.720640e-09 1.555830e-09
[1851,] 7.928079e-09 1.444648e-08 2.556792e-09
[1852,] 5.660928e-09 7.375036e-09 3.326683e-09
[1853,] 5.597664e-09 7.254059e-09 3.447021e-09
[1854,] 7.654815e-09 4.533906e-09 1.311039e-09
[1855,] 5.475100e-09 7.046652e-09 3.731284e-09
[1856,] 8.443732e-09 1.507461e-08 2.620898e-09
[1857,] 1.447636e-08 5.241227e-09 5.071020e-08
[1858,] 4.660493e-09 4.733227e-09 1.133257e-09
[1859,] 9.272731e-09 2.756931e-08 6.804368e-09
[1860,] 6.402225e-09 4.350966e-09 1.089176e-09
[1861,] 4.949571e-09 4.777345e-09 1.185567e-09
[1862,] 2.818251e-08 7.491876e-09 2.451914e-08
[1863,] 7.647629e-09 8.069581e-09 1.915756e-09
[1864,] 6.151545e-08 4.829289e-09 7.505340e-08
[1865,] 7.685149e-09 8.278826e-09 1.906297e-09
[1866,] 7.794478e-09 1.307469e-08 2.362632e-09
[1867,] 2.929868e-08 1.438298e-08 3.138460e-09
[1868,] 4.692355e-09 7.527149e-09 1.680863e-09
[1869,] 8.108488e-09 1.582399e-08 2.475686e-09
[1870,] 7.622206e-09 8.389977e-09 2.121232e-09
[1871,] 7.620056e-09 8.699703e-09 2.173637e-09
[1872,] 7.617653e-09 8.425209e-09 2.110798e-09
[1873,] 8.936633e-09 1.442565e-08 4.127441e-09
[1874,] 4.825407e-09 8.091520e-09 2.131201e-07
[1875,] 1.044801e-08 3.463269e-08 9.786922e-09
[1876,] 6.081339e-09 8.219210e-09 3.738146e-08
[1877,] 5.476943e-09 1.755744e-08 4.152450e-08
[1878,] 5.478478e-09 1.710887e-08 3.873670e-08
[1879,] 3.755262e-08 6.310440e-09 3.905040e-05
[1880,] 2.964933e-08 5.590533e-09 8.635765e-06
[1881,] 9.445454e-09 1.322200e-08 4.171482e-09
[1882,] 4.723758e-09 2.579148e-08 3.650987e-09
[1883,] 4.417012e-08 7.067730e-09 2.622778e-04
[1884,] 9.473087e-08 5.562646e-09 1.270309e-02
[1885,] 4.558067e-08 8.137206e-09 9.324104e-04
[1886,] 5.219792e-09 3.031905e-08 2.132499e-07
[1887,] 3.695386e-08 7.809575e-09 6.169765e-04
[1888,] 8.501070e-09 1.065399e-08 3.187849e-09
[1889,] 7.854855e-08 9.094391e-09 2.574992e-03
[1890,] 4.827662e-09 2.498995e-08 4.409391e-09
[1891,] 4.861684e-09 9.733333e-09 2.056987e-09
[1892,] 5.815458e-09 9.315464e-09 1.617679e-07
[1893,] 7.571230e-08 5.331674e-09 1.874989e-04
[1894,] 7.426736e-08 5.105603e-09 1.980159e-06
[1895,] 4.568327e-09 4.931202e-09 1.163976e-09
[1896,] 9.733838e-08 5.529147e-09 1.492480e-03
[1897,] 1.111076e-07 5.604611e-09 1.552485e-03
[1898,] 4.980371e-09 9.154497e-09 6.512021e-09
[1899,] 4.598670e-09 1.380718e-08 2.382040e-09
[1900,] 2.885694e-08 5.016693e-08 2.561322e-08
[1901,] 1.254658e-07 5.633491e-09 3.284885e-03
[1902,] 9.510191e-08 5.713184e-09 5.106333e-04
[1903,] 6.437067e-09 2.282360e-08 1.976661e-09
[1904,] 9.879730e-08 5.483464e-09 1.700468e-03
[1905,] 6.784407e-09 8.578044e-09 1.957695e-09
[1906,] 1.259650e-07 5.202450e-09 2.218721e-03
[1907,] 7.829943e-09 1.027136e-08 1.618380e-09
[1908,] 6.659930e-09 8.390531e-09 1.878449e-09
[1909,] 5.502986e-09 6.574034e-09 1.495066e-09
[1910,] 5.626752e-09 4.583263e-09 1.672376e-09
[1911,] 5.528701e-09 6.598598e-09 1.514172e-09
[1912,] 5.937186e-09 4.502002e-09 2.776324e-09
[1913,] 5.540514e-09 4.602080e-09 1.621564e-09
[1914,] 5.348472e-09 4.794331e-09 6.352194e-09
[1915,] 5.381545e-09 4.753674e-09 6.051691e-09
[1916,] 5.517155e-09 6.623285e-09 1.519326e-09
[1917,] 5.656186e-09 4.799790e-09 9.641072e-09
[1918,] 5.471828e-09 5.079390e-09 1.361309e-08
[1919,] 1.029789e-07 5.624813e-09 1.394746e-03
[1920,] 5.647170e-09 5.156403e-09 1.901703e-08
[1921,] 6.610808e-09 2.236440e-08 1.938093e-09
[1922,] 8.283466e-08 5.542035e-09 1.229898e-03
[1923,] 5.115072e-09 9.857962e-09 1.096308e-08
[1924,] 9.534090e-08 5.471099e-09 2.629424e-02
[1925,] 4.922623e-09 6.071264e-09 1.471832e-09
[1926,] 6.809430e-09 1.437412e-08 2.905287e-09
[1927,] 6.580165e-09 8.505218e-09 2.041589e-09
[1928,] 6.198066e-08 5.221919e-09 1.273540e-03
[1929,] 5.362217e-09 5.544114e-09 1.708677e-08
[1930,] 7.839221e-08 5.317595e-09 1.240445e-03
[1931,] 6.572006e-09 9.117494e-09 2.144239e-09
[1932,] 4.587871e-09 1.513338e-08 2.497756e-09
[1933,] 5.436759e-09 4.733935e-09 7.633539e-09
[1934,] 5.296346e-09 5.001213e-09 1.169596e-08
[1935,] 8.796604e-08 5.421010e-09 2.088343e-03
[1936,] 8.956239e-08 5.409517e-09 2.202993e-03
[1937,] 5.497297e-09 4.455025e-09 1.160183e-09
[1938,] 5.477647e-09 4.660232e-09 7.997290e-09
[1939,] 5.437967e-09 4.592862e-09 1.409122e-09
[1940,] 1.079013e-07 5.362406e-09 3.078453e-03
[1941,] 6.717464e-09 6.326744e-09 1.673368e-09
[1942,] 4.727706e-09 6.412922e-09 1.455753e-09
[1943,] 5.454988e-09 4.605935e-09 5.741406e-09
[1944,] 8.723478e-08 5.388876e-09 2.298375e-03
[1945,] 8.435245e-08 5.443581e-09 2.124460e-03
[1946,] 7.564550e-08 5.619469e-09 1.240821e-03
[1947,] 4.896262e-09 8.571454e-09 4.612567e-09
[1948,] 6.609114e-09 8.951066e-09 1.962882e-09
[1949,] 4.670661e-09 6.340892e-09 1.417516e-09
[1950,] 5.289899e-09 4.710665e-09 1.597121e-09
[1951,] 5.427735e-09 4.451720e-09 1.161619e-09
[1952,] 5.254996e-09 4.700570e-09 1.454632e-09
[1953,] 7.007017e-09 9.008232e-09 2.301079e-09
[1954,] 6.323795e-09 8.211313e-09 1.840612e-09
[1955,] 5.675444e-09 4.453857e-09 1.185441e-09
[1956,] 5.553511e-09 4.452037e-09 1.190557e-09
[1957,] 5.595465e-09 4.450792e-09 1.187352e-09
[1958,] 5.431895e-09 4.460871e-09 1.142170e-09
[1959,] 5.578235e-09 4.720349e-09 2.312849e-09
[1960,] 5.379856e-09 4.651739e-09 1.565022e-09
[1961,] 5.415755e-09 4.754284e-09 2.152187e-09
[1962,] 5.427047e-09 4.451295e-09 1.159733e-09
[1963,] 5.655063e-09 4.733411e-09 2.671974e-09
[1964,] 5.637590e-09 4.455419e-09 1.207110e-09
[1965,] 5.520163e-09 4.452081e-09 1.167287e-09
[1966,] 5.015949e-09 1.068181e-08 1.257063e-08
[1967,] 5.475284e-09 4.752700e-09 2.312683e-09
[1968,] 4.582855e-09 3.643462e-08 4.143257e-09
[1969,] 5.371514e-09 4.781624e-09 2.140639e-09
[1970,] 1.301942e-07 5.422203e-09 2.984671e-03
[1971,] 4.690940e-09 5.026051e-09 1.191208e-09
[1972,] 5.512311e-09 4.767033e-09 2.524217e-09
[1973,] 6.248160e-09 4.468374e-09 1.226445e-09
[1974,] 5.478045e-09 4.806460e-09 2.625629e-09
[1975,] 5.498592e-09 4.750251e-09 2.379997e-09
[1976,] 5.298518e-09 4.528724e-09 1.213432e-09
[1977,] 5.635423e-09 4.714704e-09 1.246230e-08
[1978,] 5.602379e-09 4.751106e-09 2.725898e-09
[1979,] 5.478495e-09 4.760783e-09 2.346260e-09
[1980,] 5.740995e-08 5.611462e-09 8.662327e-04
[1981,] 8.605353e-09 1.572767e-08 2.613459e-09
[1982,] 1.280074e-07 5.608762e-09 4.142222e-03
[1983,] 6.492544e-09 9.277030e-09 1.958517e-09
[1984,] 4.718734e-09 5.088494e-09 1.215609e-09
[1985,] 5.584817e-09 4.450914e-09 1.184505e-09
[1986,] 5.620385e-09 4.463855e-09 1.215195e-09
[1987,] 5.629507e-09 4.453851e-09 1.198748e-09
[1988,] 5.561059e-09 4.569268e-09 1.560532e-09
[1989,] 5.508427e-09 4.589393e-09 3.626963e-09
[1990,] 1.163964e-07 5.409507e-09 6.418046e-02
[1991,] 1.168761e-07 5.492902e-09 2.516691e-03
[1992,] 9.800461e-08 5.501060e-09 2.090032e-03
[1993,] 5.637036e-09 4.741269e-09 2.743750e-09
[1994,] 1.288879e-07 5.443751e-09 2.709073e-03
[1995,] 5.451508e-09 4.746705e-09 2.224701e-09
[1996,] 6.637126e-09 6.964879e-09 1.689442e-09
[1997,] 5.540080e-09 4.454345e-09 1.160026e-09
[1998,] 5.038239e-09 1.025049e-08 1.126056e-08
[1999,] 4.866458e-09 6.389769e-09 1.475946e-09
[2000,] 5.474218e-09 4.450914e-09 1.160698e-09
[2001,] 4.683167e-09 1.758219e-08 2.921907e-09
[2002,] 4.702027e-09 5.066589e-09 1.211138e-09
[2003,] 6.505982e-09 2.206905e-08 1.952916e-09
[2004,] 5.574219e-09 4.450329e-09 1.191906e-09
[2005,] 6.847783e-09 7.221462e-09 1.815789e-09
[2006,] 6.619882e-09 6.146576e-09 1.533179e-09
[2007,] 5.794097e-09 4.450312e-09 1.210256e-09
[2008,] 5.100558e-09 4.510472e-09 1.232860e-09
[2009,] 5.620595e-09 4.450916e-09 1.177443e-09
[2010,] 4.577267e-09 1.771272e-08 2.724015e-09
[2011,] 1.157153e-08 5.487169e-09 1.142362e-09
[2012,] 9.586406e-08 6.374263e-09 2.955355e-04
[2013,] 4.625363e-09 1.693113e-08 2.747533e-09
[2014,] 5.555612e-09 4.450172e-09 1.154644e-09
[2015,] 4.620415e-09 1.680033e-08 2.725456e-09
[2016,] 5.500648e-09 4.502604e-09 1.124673e-09
[2017,] 5.397253e-09 6.643826e-09 1.503053e-09
[2018,] 6.701186e-09 8.509292e-09 2.063790e-09
[2019,] 4.666299e-09 1.776376e-08 2.909096e-09
[2020,] 4.686882e-09 1.698520e-08 2.867316e-09
[2021,] 5.659363e-09 4.488344e-09 1.145164e-09
[2022,] 4.767996e-09 6.137427e-09 1.394018e-09
[2023,] 5.493737e-09 4.494342e-09 1.127968e-09
[2024,] 4.952180e-09 4.491189e-09 1.198241e-09
[2025,] 5.654404e-09 4.508358e-09 1.134924e-09
[2026,] 5.082978e-09 4.360832e-09 1.165369e-09
[2027,] 5.673356e-09 4.650823e-09 1.103296e-09
[2028,] 6.530414e-09 4.568699e-09 1.411860e-09
[2029,] 5.611211e-09 4.488757e-09 1.141207e-09
[2030,] 4.702401e-09 1.345822e-08 2.503709e-09
[2031,] 5.041770e-09 4.457052e-09 1.202451e-09
[2032,] 5.731033e-09 4.459935e-09 1.198039e-09
[2033,] 5.770239e-09 4.462577e-09 1.187161e-09
[2034,] 5.730670e-09 4.484743e-09 2.778136e-09
[2035,] 1.738595e-07 5.411921e-09 1.561442e-04
[2036,] 1.495038e-07 5.293436e-09 1.082741e-02
[2037,] 1.024767e-07 5.442669e-09 9.212448e-05
[2038,] 1.664006e-07 5.345504e-09 9.685151e-03
[2039,] 1.730317e-07 5.310617e-09 1.153007e-02
[2040,] 1.897754e-08 6.045862e-09 1.951278e-04
[2041,] 2.326993e-07 5.377743e-09 6.768386e-01
[2042,] 6.490618e-09 8.949135e-09 1.902434e-09
[2043,] 6.465915e-09 8.932509e-09 1.888733e-09
[2044,] 7.955323e-08 5.357352e-09 1.383206e-01
[2045,] 6.194024e-09 8.769973e-09 1.897253e-09
[2046,] 1.906277e-08 3.430920e-07 7.502887e-08
[2047,] 4.612971e-09 5.270159e-09 1.082279e-09
[2048,] 6.033848e-09 4.367986e-09 1.192551e-09
[2049,] 4.799646e-09 5.482671e-09 1.078336e-09
[2050,] 1.639170e-08 1.381728e-07 2.037481e-08
[2051,] 1.520472e-08 2.401726e-08 7.873236e-08
[2052,] 1.299476e-08 1.876290e-08 1.095825e-08
[2053,] 6.027587e-09 5.558985e-09 1.383629e-09
[2054,] 5.980725e-09 5.567343e-09 1.365270e-09
[2055,] 3.025283e-08 1.543607e-08 2.217779e-08
[2056,] 5.976353e-09 5.550451e-09 1.370709e-09
[2057,] 1.322937e-07 7.710272e-09 2.392231e-09
[2058,] 5.307421e-09 3.013478e-08 2.107642e-03
[2059,] 1.356712e-07 7.786840e-09 2.382127e-09
[2060,] 5.954268e-09 5.569013e-09 1.367621e-09
[2061,] 5.992998e-09 5.545043e-09 1.372561e-09
[2062,] 1.217228e-07 7.807196e-09 2.315650e-09
[2063,] 1.235443e-07 7.509262e-09 2.413462e-09
[2064,] 2.433339e-08 1.963683e-08 2.262666e-08
[2065,] 6.028566e-09 5.561616e-09 1.384489e-09
[2066,] 1.330030e-07 7.716792e-09 2.392859e-09
[2067,] 6.032397e-09 5.549582e-09 1.380284e-09
[2068,] 5.361572e-09 5.311487e-08 7.073594e-05
[2069,] 5.975804e-09 5.890508e-09 1.313204e-09
[2070,] 1.316450e-07 6.788061e-09 2.783894e-09
[2071,] 1.207731e-07 6.277789e-09 3.863324e-09
[2072,] 1.145923e-08 2.402566e-08 1.910305e-09
[2073,] 7.686513e-09 8.139557e-09 2.122603e-09
[2074,] 2.048101e-08 7.977866e-09 1.531244e-09
[2075,] 3.474905e-08 6.714685e-09 1.301070e-09
[2076,] 9.858625e-08 8.354158e-09 2.094463e-09
[2077,] 5.196267e-09 5.190045e-09 1.232584e-09
[2078,] 5.235916e-09 8.911230e-09 4.082570e-01
[2079,] 5.205256e-09 5.195352e-09 1.234916e-09
[2080,] 5.207996e-09 5.195055e-09 1.235199e-09
[2081,] 5.238043e-09 8.974618e-09 5.785710e-01
[2082,] 6.068335e-08 1.246424e-08 1.486476e-09
[2083,] 5.275612e-09 5.348183e-09 1.248051e-09
[2084,] 5.388830e-09 5.019503e-09 1.288008e-09
[2085,] 1.099960e-08 6.078040e-09 1.420548e-09
[2086,] 6.943421e-09 3.767082e-07 5.714978e-08
[2087,] 7.792533e-08 6.855582e-09 1.177821e-08
[2088,] 6.124368e-09 2.810848e-08 6.402127e-09
[2089,] 5.590946e-09 3.082392e-05 1.372227e-06
[2090,] 5.921402e-09 1.511830e-04 1.037467e-02
[2091,] 5.454441e-09 9.933636e-05 6.176077e-04
[2092,] 1.708534e-08 9.975095e-09 3.090523e-09
[2093,] 8.712140e-09 3.162071e-08 3.193326e-09
[2094,] 7.240641e-09 1.930006e-08 6.285976e-09
[2095,] 1.741718e-08 6.771095e-09 2.182074e-09
[2096,] 4.117940e-08 1.349554e-08 2.440056e-08
[2097,] 9.706180e-09 1.130591e-06 5.263716e-08
[2098,] 8.656696e-09 8.814306e-09 1.106385e-09
[2099,] 3.795591e-08 1.120238e-08 1.798260e-08
[2100,] 4.101920e-08 1.126695e-08 1.925482e-08
[2101,] 6.079179e-09 8.818017e-07 1.499657e-08
[2102,] 8.547972e-08 1.801329e-08 1.546703e-08
[2103,] 3.138067e-08 8.424884e-09 1.067546e-08
[2104,] 9.394643e-09 1.538467e-08 2.825074e-09
[2105,] 8.588440e-09 3.468332e-08 3.306905e-09
[2106,] 1.796614e-08 5.445508e-09 1.751438e-09
[2107,] 8.686889e-09 7.855557e-09 1.136959e-09
[2108,] 7.230318e-08 1.880555e-08 5.837716e-08
[2109,] 6.251475e-08 1.935987e-08 5.369924e-08
[2110,] 7.075538e-08 1.090989e-08 2.773955e-08
[2111,] 5.346087e-08 9.511561e-09 1.865868e-08
[2112,] 5.843293e-08 1.003755e-08 2.150028e-08
[2113,] 5.969958e-08 9.478226e-09 2.008804e-08
[2114,] 2.688812e-08 4.604273e-09 2.496234e-09
[2115,] 3.415903e-08 4.957348e-09 3.180021e-09
[2116,] 5.774117e-08 9.967322e-09 2.110021e-08
[2117,] 1.712595e-08 4.897897e-09 1.469178e-09
[2118,] 1.684955e-08 5.532788e-09 1.633479e-09
[2119,] 3.507733e-08 6.946202e-09 1.334223e-09
[2120,] 8.455989e-08 6.173924e-09 1.238811e-08
[2121,] 3.318496e-08 4.960750e-09 1.945635e-09
[2122,] 4.176001e-08 6.302777e-09 1.749659e-09
[2123,] 1.366317e-08 1.887938e-08 3.439774e-09
[2124,] 4.108873e-08 8.540569e-09 1.218890e-08
[2125,] 9.279052e-09 6.984881e-09 1.162129e-09
[2126,] 7.359752e-09 8.294267e-08 6.486591e-09
[2127,] 5.974285e-08 9.926948e-09 2.059869e-08
[2128,] 1.009348e-07 1.430671e-08 5.233717e-08
[2129,] 9.507726e-08 1.593908e-08 5.797749e-08
[2130,] 6.845508e-08 9.720194e-09 2.276427e-08
[2131,] 7.396549e-08 1.335090e-08 3.767253e-08
[2132,] 2.065609e-08 5.953446e-09 1.989601e-09
[2133,] 6.607020e-08 1.014151e-08 2.347134e-08
[2134,] 8.150524e-08 9.436574e-09 2.460302e-08
[2135,] 1.028471e-08 5.326310e-09 1.330718e-09
[2136,] 5.145920e-08 8.850194e-09 1.597898e-08
[2137,] 3.162955e-08 9.304548e-09 1.199958e-08
[2138,] 9.525707e-09 5.388015e-09 1.220985e-09
[2139,] 1.609209e-08 2.368393e-08 8.230274e-09
[2140,] 7.793146e-09 8.315394e-09 3.248449e-09
[2141,] 4.336139e-08 8.204173e-09 1.272532e-08
[2142,] 1.360295e-08 3.288229e-08 7.980769e-09
[2143,] 4.357695e-08 1.164167e-08 2.094187e-08
[2144,] 7.971032e-09 6.742223e-09 2.531738e-09
[2145,] 3.514817e-08 1.087188e-08 1.617688e-08
[2146,] 4.226693e-08 9.638544e-09 1.581798e-08
[2147,] 7.705730e-09 3.288400e-07 4.381349e-08
[2148,] 3.897840e-08 9.089835e-09 1.371119e-08
[2149,] 7.675676e-09 4.497241e-09 1.454026e-09
[2150,] 7.702195e-09 4.199052e-07 5.006036e-08
[2151,] 7.342188e-09 7.361461e-09 2.613517e-09
[2152,] 6.624008e-09 2.432683e-07 2.229238e-08
[2153,] 3.680212e-08 7.951082e-09 1.082329e-08
[2154,] 3.996071e-08 6.519511e-09 8.226801e-09
[2155,] 6.792805e-09 1.876564e-07 2.308262e-08
[2156,] 1.739656e-08 4.724975e-08 1.306382e-08
[2157,] 6.759456e-09 4.628537e-09 1.421801e-09
[2158,] 3.765224e-08 6.788343e-09 8.493203e-09
[2159,] 6.961017e-09 1.549705e-07 2.161245e-08
[2160,] 3.649947e-08 6.933796e-09 8.615752e-09
[2161,] 6.871420e-09 1.491941e-07 2.037822e-08
[2162,] 1.790880e-08 4.528228e-08 1.327299e-08
[2163,] 8.220347e-09 5.311181e-09 1.900268e-09
[2164,] 7.251284e-09 5.035060e-09 1.661196e-09
[2165,] 7.967291e-09 5.784800e-09 2.348950e-09
[2166,] 1.381212e-08 1.671771e-08 4.120494e-09
[2167,] 7.311568e-09 1.412911e-08 4.817606e-09
[2168,] 8.658877e-09 1.307330e-08 4.763832e-09
[2169,] 9.568997e-09 1.165260e-08 4.880248e-09
[2170,] 7.523153e-09 4.989027e-09 1.605417e-09
[2171,] 1.205153e-08 1.168804e-08 6.056539e-09
[2172,] 5.740369e-09 4.745715e-09 1.226165e-09
[2173,] 6.349154e-09 5.373203e-09 1.279385e-09
[2174,] 5.674781e-09 4.576335e-09 1.285105e-09
[2175,] 8.189899e-09 1.090867e-08 3.841016e-09
[2176,] 6.048515e-09 6.294297e-09 1.307712e-09
[2177,] 1.248054e-08 3.169286e-08 1.282575e-08
[2178,] 1.029430e-08 7.080409e-09 2.837280e-09
[2179,] 5.790594e-08 4.529733e-09 4.432502e-09
[2180,] 4.067075e-08 5.210099e-09 2.494792e-09
[2181,] 9.832264e-08 7.618018e-09 1.088648e-08
[2182,] 1.872223e-08 4.988262e-08 1.466192e-08
[2183,] 1.043976e-07 6.734445e-09 8.783191e-09
[2184,] 3.001364e-08 9.935987e-09 1.247817e-08
[2185,] 2.586782e-08 1.015694e-08 1.146978e-08
[2186,] 3.652018e-08 1.433651e-08 2.321676e-08
[2187,] 2.682180e-08 1.004503e-08 1.162280e-08
[2188,] 2.215303e-08 5.616272e-09 2.709428e-09
[2189,] 4.477310e-09 7.012081e-09 1.318772e-09
[2190,] 5.409577e-08 1.241524e-08 2.653321e-08
[2191,] 4.598898e-09 8.783999e-09 1.577889e-09
[2192,] 1.104260e-08 4.872579e-09 1.627315e-09
[2193,] 1.570546e-08 9.640024e-09 7.440540e-09
[2194,] 1.281943e-08 4.446993e-09 1.425682e-09
[2195,] 5.990533e-08 4.454225e-08 6.173314e-08
[2196,] 4.563221e-09 6.573380e-09 1.307003e-09
[2197,] 1.955156e-08 4.382431e-09 2.320218e-09
[2198,] 2.100306e-08 4.373919e-09 2.381148e-09
[2199,] 4.667296e-09 4.473610e-09 1.085471e-09
[2200,] 4.019277e-08 5.766055e-09 2.417983e-09
[2201,] 2.231853e-08 4.713266e-08 1.793371e-08
[2202,] 4.953714e-08 5.218119e-09 2.161907e-09
[2203,] 1.811521e-08 6.157331e-09 1.941257e-09
[2204,] 8.665746e-08 5.101159e-09 3.598322e-09
[2205,] 1.740611e-08 6.277315e-09 1.964765e-09
[2206,] 6.933334e-08 8.094428e-09 3.805712e-09
[2207,] 5.302537e-08 5.712415e-09 2.174741e-09
[2208,] 7.468787e-09 1.704005e-08 2.320420e-09
[2209,] 7.351744e-08 7.365880e-09 3.763111e-09
[2210,] 1.157282e-08 1.081354e-08 6.819344e-09
[2211,] 2.293461e-08 3.877657e-08 1.619602e-08
[2212,] 1.102692e-08 5.109432e-09 2.565953e-09
[2213,] 1.121030e-08 1.017364e-08 6.198322e-09
[2214,] 6.261163e-08 7.739988e-09 4.662632e-09
[2215,] 1.071035e-08 5.943440e-09 3.180936e-09
[2216,] 7.866967e-09 4.462808e-09 1.271580e-09
[2217,] 1.286350e-08 5.599428e-09 3.363871e-09
[2218,] 8.506408e-09 4.629523e-09 1.724193e-09
[2219,] 4.505507e-09 3.008331e-08 2.774563e-09
[2220,] 5.976187e-08 1.592541e-08 2.333929e-09
[2221,] 1.297660e-08 6.828010e-09 4.465038e-09
[2222,] 5.942389e-09 1.218143e-08 1.925461e-09
[2223,] 8.495978e-09 6.940157e-09 3.056541e-09
[2224,] 8.183807e-09 4.663478e-09 1.717309e-09
[2225,] 5.811631e-08 1.263995e-08 2.267854e-09
[2226,] 9.403917e-09 4.673844e-09 1.883994e-09
[2227,] 4.403404e-09 1.861402e-08 2.118311e-09
[2228,] 4.426260e-09 1.808322e-08 2.096737e-09
[2229,] 4.612628e-09 3.033649e-08 1.543574e-09
[2230,] 7.236884e-09 4.635793e-09 1.550375e-09
[2231,] 7.601702e-09 4.680850e-09 1.636573e-09
[2232,] 1.767864e-08 7.483337e-09 1.290045e-09
[2233,] 4.420986e-09 5.793029e-08 3.516337e-09
[2234,] 4.453602e-09 1.232532e-07 5.320310e-09
[2235,] 7.428850e-09 5.347606e-09 1.960713e-09
[2236,] 1.029680e-08 5.636842e-09 2.777462e-09
[2237,] 2.272994e-08 1.523087e-08 1.147582e-09
[2238,] 5.618332e-09 6.469852e-09 1.830213e-09
[2239,] 4.731922e-09 9.340621e-09 1.268328e-09
[2240,] 4.676386e-09 9.541544e-09 1.277733e-09
[2241,] 5.097120e-09 1.157001e-08 1.720801e-09
[2242,] 5.461245e-09 8.591154e-09 1.594588e-09
[2243,] 5.468400e-09 8.616362e-09 1.589134e-09
[2244,] 9.937835e-09 1.482896e-08 4.094334e-09
[2245,] 4.666243e-09 9.840361e-09 1.284600e-09
[2246,] 8.480644e-09 6.795036e-09 1.993573e-09
[2247,] 8.490137e-09 7.424167e-09 2.160443e-09
[2248,] 9.422096e-09 1.494130e-08 3.495055e-09
[2249,] 5.434072e-09 9.797977e-09 1.645210e-09
[2250,] 4.790835e-09 7.562707e-09 1.273961e-09
[2251,] 6.359432e-09 1.532016e-08 1.959093e-09
[2252,] 6.725201e-09 5.592938e-09 1.427370e-09
[2253,] 6.658297e-09 5.592219e-09 1.421936e-09
[2254,] 6.325598e-09 9.590937e-09 2.479529e-09
[2255,] 7.817779e-09 6.681521e-09 2.501836e-09
[2256,] 6.260233e-09 6.131320e-09 1.513440e-09
[2257,] 6.410519e-09 5.926765e-09 1.498552e-09
[2258,] 6.396372e-09 1.262353e-08 2.793096e-09
[2259,] 8.075723e-09 7.454058e-09 2.967859e-09
[2260,] 5.741097e-09 2.484373e-08 2.297157e-09
[2261,] 6.711413e-09 8.606527e-09 2.527794e-09
[2262,] 1.807049e-08 1.131657e-07 2.991364e-08
[2263,] 6.943762e-09 1.612641e-08 4.497165e-09
[2264,] 2.853080e-08 2.655685e-08 1.493257e-08
[2265,] 6.513784e-09 1.094609e-08 2.933592e-09
[2266,] 6.831325e-09 5.837150e-09 1.892755e-09
[2267,] 6.311851e-09 7.441170e-09 2.059480e-09
[2268,] 2.389524e-08 1.163714e-08 4.066142e-09
[2269,] 6.261057e-09 7.749224e-09 2.099651e-09
[2270,] 5.989322e-09 2.181763e-08 2.548857e-09
[2271,] 6.323406e-09 8.258155e-09 2.251836e-09
[2272,] 6.507454e-09 6.079560e-09 1.871343e-09
[2273,] 6.276971e-09 8.172714e-09 2.201255e-09
[2274,] 6.243953e-09 9.587941e-09 2.404884e-09
[2275,] 5.962548e-09 6.110121e-09 1.789018e-09
[2276,] 1.785535e-08 8.267093e-09 2.335944e-09
[2277,] 6.010443e-09 5.199756e-09 1.313213e-09
[2278,] 1.490833e-08 5.169817e-09 1.594702e-09
[2279,] 1.527175e-08 5.229977e-09 1.595191e-09
[2280,] 6.295050e-09 1.687884e-08 1.885697e-09
[2281,] 7.749759e-09 5.442225e-09 1.942334e-09
[2282,] 1.915273e-08 1.949804e-08 4.150115e-09
[2283,] 6.235184e-09 2.703466e-08 2.370665e-09
[2284,] 1.777633e-08 1.317484e-08 5.945819e-09
[2285,] 1.864147e-08 1.380075e-08 6.576472e-09
[2286,] 7.498033e-09 5.037975e-09 1.723926e-09
[2287,] 6.292458e-09 2.724925e-08 2.304448e-09
[2288,] 2.824190e-08 1.240717e-08 6.759136e-09
[2289,] 3.796466e-08 8.814754e-08 7.945705e-08
[2290,] 2.847944e-08 1.434805e-08 5.971521e-09
[2291,] 6.296051e-09 2.633872e-08 2.258626e-09
[2292,] 5.727917e-09 5.673995e-09 1.595031e-09
[2293,] 6.280474e-09 2.840350e-08 2.334094e-09
[2294,] 6.311854e-09 1.316651e-08 3.443505e-09
[2295,] 5.349173e-09 7.063545e-09 1.133915e-09
[2296,] 1.216847e-08 1.868714e-08 4.854267e-09
[2297,] 1.143176e-08 1.200352e-08 3.682079e-09
[2298,] 8.039767e-09 5.395697e-09 1.780843e-09
[2299,] 5.959122e-09 7.802002e-09 2.244614e-09
[2300,] 9.566487e-09 7.522530e-09 3.088422e-09
[2301,] 1.045819e-08 4.812496e-09 1.834478e-09
[2302,] 4.473021e-09 7.380305e-09 1.286292e-09
[2303,] 9.949749e-09 5.596106e-09 2.158953e-09
[2304,] 4.218068e-08 4.654866e-09 1.658402e-09
[2305,] 7.171424e-09 2.996573e-08 2.389619e-09
[2306,] 5.839398e-09 8.326529e-09 2.309121e-09
[2307,] 1.068115e-08 5.293958e-09 2.198388e-09
[2308,] 1.066508e-08 8.910200e-09 2.561143e-09
[2309,] 1.052659e-08 9.241017e-09 2.645653e-09
[2310,] 1.045225e-08 4.307933e-09 1.422771e-09
[2311,] 1.048182e-08 4.316074e-09 1.450421e-09
[2312,] 1.142169e-08 8.919055e-09 2.696329e-09
[2313,] 6.107371e-09 1.709944e-08 4.113642e-09
[2314,] 4.660437e-08 6.399878e-09 3.058257e-09
[2315,] 5.666031e-09 4.399611e-09 1.117408e-09
[2316,] 5.356786e-09 6.378594e-09 1.484499e-09
[2317,] 1.083585e-08 1.042507e-08 3.278653e-09
[2318,] 1.307992e-08 5.016782e-09 1.882397e-09
[2319,] 6.438780e-09 5.430507e-09 1.432648e-09
[2320,] 1.885049e-08 5.182215e-08 1.491999e-08
[2321,] 1.251546e-08 1.539918e-08 3.488768e-09
[2322,] 3.713404e-08 1.030047e-07 6.681337e-08
[2323,] 1.102050e-08 4.359295e-09 1.351230e-09
[2324,] 1.240078e-08 1.315586e-08 3.146026e-09
[2325,] 1.277424e-08 1.317259e-08 4.304893e-09
[2326,] 1.533571e-08 1.443681e-08 6.291524e-09
[2327,] 1.535949e-08 1.617299e-08 7.103263e-09
[2328,] 1.226467e-08 1.509655e-08 3.307843e-09
[2329,] 1.235986e-08 1.574792e-08 3.299756e-09
[2330,] 1.338878e-08 4.203173e-08 1.484553e-08
[2331,] 1.236867e-08 1.574295e-08 3.286484e-09
[2332,] 1.299538e-08 2.654110e-08 9.582690e-09
[2333,] 1.227054e-08 1.596186e-08 3.273970e-09
[2334,] 1.613072e-08 1.554880e-08 7.080727e-09
[2335,] 1.026227e-08 2.163233e-08 6.696759e-09
[2336,] 1.618789e-08 1.776322e-08 8.194760e-09
[2337,] 1.359383e-08 3.267630e-08 1.294924e-08
[2338,] 1.138465e-08 1.106701e-08 5.170988e-09
[2339,] 1.348061e-08 2.094345e-08 7.779621e-09
[2340,] 8.735753e-09 1.721109e-07 1.543102e-08
[2341,] 1.249516e-08 1.048576e-08 2.553642e-09
[2342,] 1.189393e-08 1.094849e-07 2.629306e-08
[2343,] 8.949366e-09 3.137245e-08 3.951275e-09
[2344,] 8.685692e-09 8.837627e-09 2.563120e-09
[2345,] 8.013074e-09 8.200332e-09 1.865452e-09
[2346,] 2.238849e-08 1.001891e-08 4.750301e-09
[2347,] 1.701842e-08 1.445586e-08 4.718147e-09
[2348,] 8.575921e-09 9.048434e-09 2.541201e-09
[2349,] 7.641102e-09 1.134802e-08 2.270451e-09
[2350,] 8.783051e-09 8.993197e-09 2.658944e-09
[2351,] 1.489501e-08 1.423856e-08 5.621436e-09
[2352,] 1.709172e-08 8.640357e-09 1.896654e-09
[2353,] 2.720000e-08 2.169304e-08 1.103989e-08
[2354,] 1.278039e-08 1.527948e-08 3.103194e-09
[2355,] 1.998764e-08 4.842519e-09 1.616330e-09
[2356,] 1.524567e-08 1.200217e-08 2.363690e-09
[2357,] 2.272373e-08 1.612722e-08 9.566074e-09
[2358,] 8.003821e-09 1.186922e-08 2.392569e-09
[2359,] 1.253774e-08 6.518491e-09 2.518284e-09
[2360,] 1.228671e-08 6.572857e-09 2.510059e-09
[2361,] 1.724705e-08 2.385205e-08 6.201414e-09
[2362,] 1.242268e-08 5.674761e-09 2.121331e-09
[2363,] 1.349548e-08 5.645996e-09 2.201257e-09
[2364,] 4.556104e-09 6.964605e-09 1.277958e-09
[2365,] 8.247258e-09 1.160372e-08 2.233450e-09
[2366,] 1.217734e-08 9.404941e-09 2.222831e-09
[2367,] 6.602075e-09 8.284725e-09 1.755268e-09
[2368,] 1.104111e-08 3.792326e-08 1.218494e-09
[2369,] 1.327960e-08 1.012797e-08 2.174245e-09
[2370,] 8.548989e-09 5.099385e-09 1.672640e-09
[2371,] 1.472010e-08 6.290669e-09 1.500278e-09
[2372,] 2.564052e-08 5.535450e-09 1.919802e-09
[2373,] 1.742328e-08 9.673544e-09 3.406716e-09
[2374,] 1.950855e-08 4.879381e-09 1.747904e-09
[2375,] 1.890122e-08 4.808089e-09 1.699484e-09
[2376,] 1.901306e-08 1.314034e-08 6.734366e-09
[2377,] 8.151521e-09 1.923744e-08 1.180235e-09
[2378,] 8.080137e-09 1.767366e-08 1.163606e-09
[2379,] 1.713698e-08 1.036324e-08 3.571902e-09
[2380,] 5.597834e-08 1.513945e-08 6.248408e-09
[2381,] 9.014374e-09 2.242394e-08 6.521702e-09
[2382,] 1.928502e-08 4.780418e-09 1.695171e-09
[2383,] 1.572184e-08 1.159806e-08 3.492191e-09
[2384,] 9.330200e-09 9.819800e-09 1.461486e-09
[2385,] 1.777754e-08 5.504770e-09 1.855715e-09
[2386,] 2.046826e-08 6.077432e-09 4.926662e-09
[2387,] 1.922088e-08 6.116531e-09 2.168738e-09
[2388,] 1.510542e-08 1.790241e-08 4.927370e-09
[2389,] 8.935366e-09 1.443737e-08 1.099005e-09
[2390,] 3.952594e-08 1.482099e-08 9.408469e-09
[2391,] 1.402655e-08 6.290330e-09 3.735847e-09
[2392,] 1.265973e-08 8.725452e-09 1.052272e-09
[2393,] 2.107375e-08 1.878186e-08 8.300338e-09
[2394,] 1.187895e-08 8.198515e-09 1.052915e-09
[2395,] 1.323521e-08 9.693552e-09 1.047341e-09
[2396,] 1.112223e-08 6.620966e-09 1.076406e-09
[2397,] 1.763016e-08 6.242616e-09 2.115737e-09
[2398,] 1.063576e-07 1.617683e-08 1.767052e-08
[2399,] 1.601914e-08 1.196574e-08 3.083700e-09
[2400,] 9.377577e-09 1.488788e-08 1.295157e-09
[2401,] 1.276246e-08 5.942337e-09 1.498222e-09
[2402,] 1.175015e-08 8.123105e-09 1.053353e-09
[2403,] 1.352517e-08 6.032302e-09 1.512740e-09
[2404,] 1.285264e-08 8.803800e-09 2.485200e-09
[2405,] 1.142050e-08 1.314837e-08 1.053720e-09
[2406,] 1.199100e-08 5.662611e-09 1.525399e-09
[2407,] 1.665179e-08 1.305169e-08 3.735483e-09
[2408,] 4.572514e-08 3.361088e-08 3.137246e-08
[2409,] 1.773762e-08 7.106195e-09 2.432335e-09
[2410,] 1.141152e-08 2.828320e-08 5.132551e-09
[2411,] 1.176477e-08 1.398178e-08 1.056291e-09
[2412,] 7.777275e-09 2.291882e-08 1.244647e-09
[2413,] 1.290553e-08 5.992920e-09 1.492950e-09
[2414,] 1.212083e-08 7.904035e-09 1.058894e-09
[2415,] 1.721718e-08 7.276858e-09 2.491781e-09
[2416,] 8.616016e-09 1.830000e-08 2.716276e-09
[2417,] 1.237449e-08 1.575004e-08 1.060396e-09
[2418,] 1.713937e-08 6.864978e-09 2.336271e-09
[2419,] 1.820691e-08 4.423341e-08 1.535507e-08
[2420,] 1.024387e-08 2.611973e-08 1.299726e-09
[2421,] 1.758484e-08 5.055612e-09 1.638041e-09
[2422,] 1.587878e-08 1.604414e-08 3.396439e-09
[2423,] 2.393395e-08 9.340617e-09 3.467340e-09
[2424,] 1.352332e-08 5.665161e-09 1.270646e-09
[2425,] 2.232549e-08 5.186481e-09 1.752124e-09
[2426,] 4.958145e-08 1.303352e-08 8.189318e-09
[2427,] 1.145010e-08 4.599780e-09 1.457228e-09
[2428,] 1.779528e-08 4.073520e-08 1.362175e-08
[2429,] 2.699479e-08 9.617884e-09 3.603935e-09
[2430,] 2.028768e-08 5.279199e-09 1.821128e-09
[2431,] 1.235969e-08 4.577904e-09 1.522106e-09
[2432,] 4.744952e-08 1.360846e-08 8.717038e-09
[2433,] 1.556055e-08 1.305913e-08 3.251171e-09
[2434,] 1.149151e-08 6.066076e-09 1.150438e-09
[2435,] 3.211602e-08 5.622334e-09 1.934479e-09
[2436,] 9.056370e-09 3.708386e-08 1.275495e-09
[2437,] 1.734334e-07 2.026790e-08 1.753826e-08
[2438,] 1.795916e-08 1.076934e-07 3.174851e-08
[2439,] 1.269401e-08 1.020817e-08 2.026309e-09
[2440,] 3.257954e-08 5.620024e-09 1.916587e-09
[2441,] 4.658256e-08 1.557508e-08 1.090065e-08
[2442,] 1.061851e-08 9.385580e-09 1.079380e-09
[2443,] 1.754772e-08 1.141932e-07 3.156471e-08
[2444,] 1.559456e-08 1.282892e-08 3.217339e-09
[2445,] 4.109836e-08 1.065797e-08 5.965106e-09
[2446,] 2.719146e-08 1.144523e-08 7.370987e-09
[2447,] 2.318499e-08 7.072238e-09 1.305435e-09
[2448,] 1.557940e-08 1.255959e-08 3.187612e-09
[2449,] 2.717079e-08 5.810080e-09 1.589512e-09
[2450,] 1.771926e-08 1.077166e-07 3.077391e-08
[2451,] 1.191722e-08 1.107786e-08 3.833218e-09
[2452,] 8.829703e-08 9.689968e-09 2.294091e-09
[2453,] 4.058953e-08 5.620910e-09 2.020040e-09
[2454,] 1.560636e-08 1.323301e-08 3.263506e-09
[2455,] 1.787068e-08 4.177979e-08 1.366269e-08
[2456,] 1.494669e-08 3.662015e-08 8.830282e-09
[2457,] 8.142434e-08 9.630091e-09 2.291712e-09
[2458,] 1.084933e-08 7.115702e-09 1.064998e-09
[2459,] 1.860310e-08 5.213236e-09 1.623834e-09
[2460,] 8.618290e-09 1.315243e-08 2.647013e-09
[2461,] 8.441084e-09 1.005945e-08 3.528301e-09
[2462,] 2.653581e-08 1.201047e-08 3.190113e-09
[2463,] 1.187795e-08 4.335940e-09 1.382595e-09
[2464,] 2.707613e-08 7.545598e-09 4.330437e-09
[2465,] 1.919296e-08 1.387985e-07 4.696737e-08
[2466,] 1.170775e-08 4.822939e-09 1.295343e-09
[2467,] 2.842574e-08 7.757918e-09 7.375282e-09
[2468,] 1.946017e-08 1.306122e-07 4.554966e-08
[2469,] 2.517137e-08 6.490801e-09 3.165713e-09
[2470,] 1.099396e-08 4.958224e-09 1.628801e-09
[2471,] 1.119934e-08 4.876070e-09 1.600868e-09
[2472,] 3.963541e-08 3.170790e-08 5.924528e-08
[2473,] 1.057212e-08 4.939616e-09 1.586118e-09
[2474,] 2.630176e-08 1.225070e-08 3.150121e-09
[2475,] 1.650125e-08 4.553329e-09 1.827074e-09
[2476,] 1.668983e-08 4.562622e-09 1.843351e-09
[2477,] 2.589893e-08 1.218847e-08 3.147560e-09
[2478,] 2.118557e-08 9.577481e-08 4.032377e-08
[2479,] 2.580497e-08 1.267408e-08 3.095891e-09
[2480,] 3.799238e-08 6.113620e-08 6.750078e-08
[2481,] 1.612759e-08 4.649256e-09 1.902048e-09
[2482,] 2.551554e-08 1.178897e-08 3.201119e-09
[2483,] 2.700393e-08 1.165509e-08 3.273640e-09
[2484,] 5.248089e-09 3.160466e-08 1.969504e-09
[2485,] 2.543047e-08 1.181174e-08 3.194375e-09
[2486,] 2.449157e-08 5.783322e-09 1.303249e-09
[2487,] 2.457748e-08 1.180901e-08 3.172806e-09
[2488,] 2.532447e-08 1.154813e-08 3.243321e-09
[2489,] 2.473182e-08 1.234151e-08 3.108867e-09
[2490,] 3.093948e-08 5.660923e-09 2.067452e-09
[2491,] 2.547759e-08 1.241100e-08 3.115534e-09
[2492,] 3.165964e-08 4.814688e-09 1.522288e-09
[2493,] 2.514345e-08 1.232797e-08 3.118249e-09
[2494,] 2.052788e-08 1.783900e-08 2.962391e-09
[2495,] 1.637342e-08 4.687110e-09 1.945799e-09
[2496,] 4.068167e-08 5.666440e-09 2.006182e-09
[2497,] 9.108481e-09 1.874313e-08 5.932642e-09
[2498,] 1.647984e-08 4.494756e-09 1.770320e-09
[2499,] 2.418470e-08 1.213586e-08 3.117625e-09
[2500,] 7.808185e-09 9.531108e-09 3.092461e-09
[2501,] 1.976935e-08 1.585148e-08 2.850999e-09
[2502,] 2.165457e-08 4.381156e-09 1.623525e-09
[2503,] 2.236552e-08 2.712998e-08 3.453236e-09
[2504,] 1.951888e-08 1.759845e-08 3.001025e-09
[2505,] 1.993529e-08 1.689026e-08 2.922531e-09
[2506,] 2.022420e-08 1.689026e-08 2.907799e-09
[2507,] 7.757180e-09 1.074439e-08 3.401736e-09
[2508,] 2.503502e-08 1.218905e-08 3.133969e-09
[2509,] 2.104399e-08 2.170654e-08 3.376805e-09
[2510,] 2.260608e-08 7.830563e-09 3.005237e-09
[2511,] 3.394686e-08 4.547706e-09 1.776120e-09
[2512,] 2.180305e-08 1.026189e-07 9.479221e-09
[2513,] 3.530184e-08 4.529345e-09 1.830735e-09
[2514,] 2.326376e-08 2.571975e-08 1.253350e-08
[2515,] 8.560602e-09 1.297011e-08 4.444886e-09
[2516,] 8.398157e-09 1.280378e-08 4.302820e-09
[2517,] 2.062130e-08 2.988396e-08 4.244868e-09
[2518,] 8.303004e-09 1.170867e-08 3.965039e-09
[2519,] 2.656251e-08 1.181713e-08 3.315611e-09
[2520,] 2.630646e-08 3.294216e-08 1.927994e-08
[2521,] 1.189569e-08 5.211930e-09 1.841904e-09
[2522,] 2.366359e-08 2.581584e-08 1.281780e-08
[2523,] 8.966026e-09 1.192329e-08 4.391497e-09
[2524,] 1.153818e-08 5.131119e-09 1.767206e-09
[2525,] 1.205804e-07 1.703055e-08 1.780404e-08
[2526,] 2.304483e-08 2.581912e-08 1.244165e-08
[2527,] 2.311384e-08 1.359624e-08 2.667922e-09
[2528,] 2.192252e-08 6.215716e-08 2.847790e-08
[2529,] 2.018580e-08 2.575595e-08 3.871069e-09
[2530,] 2.198046e-08 7.029248e-08 3.219320e-08
[2531,] 3.486580e-08 4.551025e-09 1.781098e-09
[2532,] 4.999669e-08 4.152077e-08 6.020340e-08
[2533,] 2.469119e-08 6.920246e-09 2.359436e-09
[2534,] 7.402459e-08 7.874799e-09 1.986754e-08
[2535,] 8.677047e-09 1.409899e-08 4.659779e-09
[2536,] 2.387303e-08 1.084507e-07 9.244148e-09
[2537,] 1.851356e-08 9.386838e-09 5.574343e-09
[2538,] 3.441343e-08 1.561030e-08 7.498564e-09
[2539,] 3.854173e-08 9.233985e-09 4.641970e-09
[2540,] 1.640419e-08 8.992784e-09 4.870943e-09
[2541,] 2.424611e-08 1.129747e-07 9.430216e-09
[2542,] 2.592383e-08 1.202307e-08 3.248826e-09
[2543,] 6.037236e-08 7.884264e-09 1.705099e-08
[2544,] 2.362474e-08 1.082191e-07 9.313458e-09
[2545,] 7.997495e-09 1.201790e-08 3.876181e-09
[2546,] 2.013918e-08 2.555989e-08 3.857616e-09
[2547,] 2.012210e-08 2.383487e-08 3.676638e-09
[2548,] 2.300393e-08 7.114687e-09 2.437526e-09
[2549,] 2.347778e-08 1.020660e-07 8.972091e-09
[2550,] 3.504619e-08 4.563713e-09 1.762529e-09
[2551,] 6.781963e-08 8.020170e-09 1.917033e-08
[2552,] 8.422345e-09 1.123137e-08 3.885225e-09
[2553,] 3.783981e-08 7.079147e-09 1.365461e-09
[2554,] 1.786478e-08 8.945553e-09 5.135874e-09
[2555,] 2.328596e-08 5.944528e-08 2.991239e-08
[2556,] 2.522266e-08 9.750352e-09 2.592836e-09
[2557,] 4.747757e-08 4.138864e-08 5.693394e-08
[2558,] 1.558848e-08 7.628747e-09 3.857994e-09
[2559,] 3.173199e-08 1.579159e-08 7.751568e-09
[2560,] 3.683677e-08 7.960388e-09 1.346771e-09
[2561,] 2.316102e-08 7.027134e-09 1.333033e-09
[2562,] 1.094412e-08 5.386917e-09 1.563716e-09
[2563,] 2.134439e-08 8.866039e-09 5.663636e-09
[2564,] 7.394471e-08 5.385794e-09 5.098522e-09
[2565,] 1.578959e-08 9.621056e-09 2.265384e-09
[2566,] 2.211114e-08 1.654325e-08 2.785811e-09
[2567,] 1.901891e-08 1.170504e-08 2.267340e-09
[2568,] 2.214298e-08 1.573845e-08 2.705328e-09
[2569,] 1.695321e-08 1.673545e-08 3.071699e-09
[2570,] 1.192978e-08 4.081053e-08 6.678535e-09
[2571,] 3.009406e-08 7.061668e-09 1.344669e-09
[2572,] 9.237278e-08 5.628112e-09 8.123324e-09
[2573,] 1.880151e-08 5.260462e-09 2.448241e-09
[2574,] 1.444003e-08 1.741667e-08 3.538761e-09
[2575,] 1.980109e-08 5.496005e-09 2.707045e-09
[2576,] 1.026634e-07 5.618892e-09 8.386057e-09
[2577,] 2.087493e-08 5.275682e-09 2.570072e-09
[2578,] 8.567367e-08 5.617812e-09 7.462791e-09
[2579,] 9.113814e-08 5.634000e-09 8.137253e-09
[2580,] 8.918225e-08 5.612104e-09 7.507968e-09
[2581,] 1.466985e-08 7.503241e-09 1.611871e-09
[2582,] 1.504243e-08 6.759239e-08 9.882657e-09
[2583,] 4.584903e-08 3.002964e-08 3.766647e-08
[2584,] 2.281738e-08 1.600115e-08 2.701625e-09
[2585,] 1.922405e-08 5.342399e-09 2.541916e-09
[2586,] 6.879073e-08 5.633463e-09 6.695251e-09
[2587,] 2.002904e-08 5.332654e-09 2.577690e-09
[2588,] 9.346550e-09 1.173391e-08 4.541136e-09
[2589,] 7.935854e-09 1.198316e-08 3.840324e-09
[2590,] 2.376464e-08 3.904870e-08 2.029888e-08
[2591,] 8.365172e-09 1.192322e-08 4.067774e-09
[2592,] 2.148281e-08 1.338006e-08 5.470202e-09
[2593,] 2.203355e-08 6.985917e-08 3.102171e-08
[2594,] 3.648352e-08 3.667563e-08 2.481294e-09
[2595,] 2.373363e-08 1.415439e-08 2.646343e-09
[2596,] 1.218562e-08 4.239113e-08 7.038102e-09
[2597,] 2.189470e-08 3.738715e-08 1.748550e-08
[2598,] 1.092188e-08 5.731321e-09 1.903923e-09
[2599,] 3.077413e-08 1.757553e-08 1.879325e-09
[2600,] 7.448782e-09 1.130134e-08 3.402834e-09
[2601,] 1.121699e-08 7.559452e-09 2.240863e-09
[2602,] 7.579312e-09 1.048180e-08 3.269470e-09
[2603,] 7.287788e-08 5.731107e-09 8.090382e-09
[2604,] 3.218865e-08 1.552038e-08 7.695217e-09
[2605,] 3.405941e-08 1.531482e-08 6.908872e-09
[2606,] 8.446446e-09 1.547660e-08 4.741247e-09
[2607,] 7.454850e-09 1.029290e-08 3.157201e-09
[2608,] 1.989197e-08 7.940242e-09 3.533231e-09
[2609,] 1.093065e-08 5.599122e-09 1.859783e-09
[2610,] 1.106016e-08 7.802851e-09 2.201642e-09
[2611,] 1.087388e-08 5.432774e-09 1.791385e-09
[2612,] 1.617763e-08 1.082631e-08 6.094547e-09
[2613,] 1.652955e-08 6.444877e-09 3.243472e-09
[2614,] 1.122834e-08 5.670581e-09 1.923937e-09
[2615,] 1.508983e-08 1.083407e-08 5.795683e-09
[2616,] 2.252648e-08 4.055330e-08 1.969512e-08
[2617,] 8.277764e-09 1.102137e-08 3.769727e-09
[2618,] 2.079513e-08 4.438171e-09 1.600015e-09
[2619,] 2.073269e-08 4.435053e-09 1.615991e-09
[2620,] 2.289352e-08 1.447015e-08 2.576732e-09
[2621,] 1.688526e-08 5.631749e-09 2.705662e-09
[2622,] 1.080013e-08 1.090496e-08 3.592907e-09
[2623,] 2.022083e-08 3.738983e-08 1.568709e-08
[2624,] 9.598012e-09 4.130179e-08 1.355465e-08
[2625,] 1.129002e-08 7.573560e-09 2.214826e-09
[2626,] 1.975063e-08 1.629570e-08 6.378119e-09
[2627,] 6.742518e-08 5.612819e-09 6.219623e-09
[2628,] 1.122331e-08 5.587320e-09 1.893044e-09
[2629,] 7.776932e-08 5.644467e-09 7.460462e-09
[2630,] 1.344912e-07 1.656582e-08 2.091951e-08
[2631,] 1.623435e-08 9.991684e-09 5.560604e-09
[2632,] 1.394617e-08 9.176195e-08 2.918133e-09
[2633,] 8.487275e-09 1.897983e-08 2.629832e-09
[2634,] 1.718624e-08 5.988000e-09 2.987369e-09
[2635,] 1.406419e-08 1.156641e-08 2.430317e-09
[2636,] 2.336251e-08 1.471407e-08 2.582070e-09
[2637,] 9.477502e-09 2.200257e-08 2.854113e-09
[2638,] 7.742402e-09 2.028628e-08 2.597064e-09
[2639,] 1.666505e-08 5.980226e-09 2.935294e-09
[2640,] 1.195314e-08 3.632319e-08 6.351269e-09
[2641,] 1.731481e-08 1.013950e-08 5.913820e-09
[2642,] 3.283477e-08 1.114682e-08 3.272147e-09
[2643,] 3.363940e-08 1.118868e-08 3.284055e-09
[2644,] 4.871580e-08 5.595573e-09 5.221061e-09
[2645,] 3.858674e-08 8.906816e-09 3.990298e-09
[2646,] 1.719890e-08 5.921218e-09 2.940312e-09
[2647,] 1.606747e-08 1.016350e-08 5.633668e-09
[2648,] 1.979559e-08 4.439499e-09 1.575173e-09
[2649,] 1.705609e-08 1.013242e-08 5.849840e-09
[2650,] 1.550777e-08 1.285731e-08 7.177866e-09
[2651,] 1.628372e-08 1.270083e-08 7.349276e-09
[2652,] 3.201648e-08 9.509022e-09 3.962754e-09
[2653,] 1.641601e-08 1.300572e-08 7.593328e-09
[2654,] 1.686904e-08 1.388581e-08 8.353097e-09
[2655,] 1.580778e-08 1.382954e-08 7.900668e-09
[2656,] 1.532443e-08 1.377052e-08 7.672265e-09
[2657,] 2.512666e-08 1.623504e-08 7.662826e-09
[2658,] 1.566402e-08 2.447673e-08 3.633495e-09
[2659,] 1.108521e-07 4.608894e-09 4.011162e-09
[2660,] 1.176134e-07 4.664395e-09 3.900782e-09
[2661,] 1.149397e-07 4.639091e-09 3.951087e-09
[2662,] 5.525933e-07 1.577196e-08 2.557269e-07
[2663,] 1.197786e-07 4.678300e-09 3.889235e-09
[2664,] 1.164446e-07 4.628789e-09 4.021871e-09
[2665,] 3.776055e-08 5.506787e-09 5.377821e-09
[2666,] 1.662255e-08 2.451151e-08 3.535742e-09
[2667,] 1.149434e-07 4.721965e-09 3.689241e-09
[2668,] 4.076283e-08 5.907477e-09 7.399534e-09
[2669,] 1.143887e-07 4.709867e-09 3.716195e-09
[2670,] 1.428071e-08 3.814953e-08 4.277048e-09
[2671,] 1.273491e-07 4.625189e-09 4.206901e-09
[2672,] 1.334357e-07 4.670793e-09 4.110310e-09
[2673,] 1.557443e-08 1.237200e-08 3.165816e-09
[2674,] 1.418399e-08 2.558852e-08 3.850352e-09
[2675,] 1.361163e-07 4.684237e-09 4.096240e-09
[2676,] 1.363662e-07 4.668188e-09 4.157133e-09
[2677,] 2.682354e-07 4.678430e-09 1.331748e-08
[2678,] 1.282803e-07 4.670650e-09 4.034318e-09
[2679,] 4.813055e-08 5.539325e-09 6.470891e-09
[2680,] 4.763626e-08 5.982401e-09 8.513914e-09
```
