## Supplementary material for "Characterization of shared and ancestry-specific signals driving complex traits using multi-ancestry fine-mapping": s1_data.bim

```
6	chr6:134037379:C:T	0	134037379	T	C
6	chr6:134037421:A:G	0	134037421	G	A
6	chr6:134037752:G:A	0	134037752	A	G
6	chr6:134037882:A:T	0	134037882	T	A
6	chr6:134038471:A:C	0	134038471	C	A
6	chr6:134041136:C:G	0	134041136	G	C
6	chr6:134041469:A:C	0	134041469	C	A
6	chr6:134041596:CT:C	0	134041596	C	CT
6	chr6:134041792:G:A	0	134041792	A	G
6	chr6:134042339:A:C	0	134042339	C	A
6	chr6:134042922:C:G	0	134042922	G	C
6	chr6:134043905:T:C	0	134043905	C	T
6	chr6:134044077:G:A	0	134044077	A	G
6	chr6:134044647:A:G	0	134044647	G	A
6	chr6:134044663:G:A	0	134044663	A	G
6	chr6:134044884:G:A	0	134044884	A	G
6	chr6:134046703:T:C	0	134046703	C	T
6	chr6:134046726:G:A	0	134046726	A	G
6	chr6:134046857:A:G	0	134046857	G	A
6	chr6:134047815:G:A	0	134047815	A	G
6	chr6:134048182:T:C	0	134048182	C	T
6	chr6:134048286:T:G	0	134048286	G	T
6	chr6:134048524:G:A	0	134048524	A	G
6	chr6:134048684:G:A	0	134048684	A	G
6	chr6:134049127:C:A	0	134049127	A	C
6	chr6:134049655:G:GA	0	134049655	GA	G
6	chr6:134050061:G:A	0	134050061	A	G
6	chr6:134051012:C:G	0	134051012	G	C
6	chr6:134051392:T:C	0	134051392	C	T
6	chr6:134051573:G:T	0	134051573	T	G
6	chr6:134052780:A:G	0	134052780	G	A
6	chr6:134053066:G:A	0	134053066	A	G
6	chr6:134053535:G:A	0	134053535	A	G
6	chr6:134054450:G:A	0	134054450	A	G
6	chr6:134054842:T:A	0	134054842	A	T
6	chr6:134056080:C:A	0	134056080	A	C
6	chr6:134056618:C:A	0	134056618	A	C
6	chr6:134057013:T:A	0	134057013	A	T
6	chr6:134058731:A:T	0	134058731	T	A
6	chr6:134058957:A:T	0	134058957	T	A
6	chr6:134060644:C:T	0	134060644	T	C
6	chr6:134060774:CAA:C	0	134060774	C	CAA
6	chr6:134061313:A:G	0	134061313	G	A
6	chr6:134061318:C:T	0	134061318	T	C
6	chr6:134066649:T:C	0	134066649	C	T
6	chr6:134067747:C:G	0	134067747	G	C
6	chr6:134068394:A:G	0	134068394	G	A
6	chr6:134069305:T:C	0	134069305	C	T
6	chr6:134069512:T:A	0	134069512	A	T
6	chr6:134070235:T:C	0	134070235	C	T
6	chr6:134071677:C:T	0	134071677	T	C
6	chr6:134072594:CAGAT:C	0	134072594	C	CAGAT
6	chr6:134073545:G:T	0	134073545	T	G
6	chr6:134073632:T:C	0	134073632	C	T
6	chr6:134076930:A:G	0	134076930	G	A
6	chr6:134077698:T:A	0	134077698	A	T
6	chr6:134077920:C:T	0	134077920	T	C
6	chr6:134078035:C:G	0	134078035	G	C
6	chr6:134081223:G:A	0	134081223	A	G
6	chr6:134081443:G:A	0	134081443	A	G
6	chr6:134081889:G:C	0	134081889	C	G
6	chr6:134082072:G:A	0	134082072	A	G
6	chr6:134082541:T:C	0	134082541	C	T
6	chr6:134083104:G:A	0	134083104	A	G
6	chr6:134083592:T:C	0	134083592	C	T
6	chr6:134084609:T:C	0	134084609	C	T
6	chr6:134085990:TG:T	0	134085990	T	TG
6	chr6:134086861:A:G	0	134086861	G	A
6	chr6:134088661:G:A	0	134088661	A	G
6	chr6:134090856:C:CA	0	134090856	CA	C
6	chr6:134091154:T:C	0	134091154	C	T
6	chr6:134091537:A:T	0	134091537	T	A
6	chr6:134091548:T:G	0	134091548	G	T
6	chr6:134092399:A:G	0	134092399	G	A
6	chr6:134095180:G:C	0	134095180	C	G
6	chr6:134095181:A:G	0	134095181	G	A
6	chr6:134096184:C:A	0	134096184	A	C
6	chr6:134096363:T:C	0	134096363	C	T
6	chr6:134096384:A:G	0	134096384	G	A
6	chr6:134096962:G:A	0	134096962	A	G
6	chr6:134097063:CCAAT:C	0	134097063	C	CCAAT
6	chr6:134097589:C:T	0	134097589	T	C
6	chr6:134098181:G:A	0	134098181	A	G
6	chr6:134098315:T:C	0	134098315	C	T
6	chr6:134098874:G:A	0	134098874	A	G
6	chr6:134099209:G:A	0	134099209	A	G
6	chr6:134099349:A:G	0	134099349	G	A
6	chr6:134100133:C:A	0	134100133	A	C
6	chr6:134100474:G:A	0	134100474	A	G
6	chr6:134101108:TCA:T	0	134101108	T	TCA
6	chr6:134101978:G:A	0	134101978	A	G
6	chr6:134102037:A:T	0	134102037	T	A
6	chr6:134102291:C:G	0	134102291	G	C
6	chr6:134102581:A:G	0	134102581	G	A
6	chr6:134102754:T:C	0	134102754	C	T
6	chr6:134102762:A:G	0	134102762	G	A
6	chr6:134103463:G:A	0	134103463	A	G
6	chr6:134104436:T:A	0	134104436	A	T
6	chr6:134104806:C:T	0	134104806	T	C
6	chr6:134105077:C:T	0	134105077	T	C
6	chr6:134105822:C:T	0	134105822	T	C
6	chr6:134106344:A:G	0	134106344	G	A
6	chr6:134106519:T:C	0	134106519	C	T
6	chr6:134107140:G:A	0	134107140	A	G
6	chr6:134108317:T:A	0	134108317	A	T
6	chr6:134108831:G:A	0	134108831	A	G
6	chr6:134109331:C:G	0	134109331	G	C
6	chr6:134109654:T:C	0	134109654	C	T
6	chr6:134109737:C:T	0	134109737	T	C
6	chr6:134110039:T:C	0	134110039	C	T
6	chr6:134110164:C:T	0	134110164	T	C
6	chr6:134110165:A:G	0	134110165	G	A
6	chr6:134110195:T:G	0	134110195	G	T
6	chr6:134110199:G:A	0	134110199	A	G
6	chr6:134110443:G:C	0	134110443	C	G
6	chr6:134110640:C:T	0	134110640	T	C
6	chr6:134110699:T:C	0	134110699	C	T
6	chr6:134110732:T:G	0	134110732	G	T
6	chr6:134110862:C:T	0	134110862	T	C
6	chr6:134111056:A:G	0	134111056	G	A
6	chr6:134111076:G:A	0	134111076	A	G
6	chr6:134111439:T:C	0	134111439	C	T
6	chr6:134111468:T:G	0	134111468	G	T
6	chr6:134111509:G:A	0	134111509	A	G
6	chr6:134112449:C:T	0	134112449	T	C
6	chr6:134112456:A:G	0	134112456	G	A
6	chr6:134112588:T:TTA	0	134112588	TTA	T
6	chr6:134112733:T:A	0	134112733	A	T
6	chr6:134112870:G:A	0	134112870	A	G
6	chr6:134113190:T:TA	0	134113190	TA	T
6	chr6:134113237:G:A	0	134113237	A	G
6	chr6:134113571:G:A	0	134113571	A	G
6	chr6:134113646:G:A	0	134113646	A	G
6	chr6:134114037:A:G	0	134114037	G	A
6	chr6:134114544:C:CA	0	134114544	CA	C
6	chr6:134114567:A:G	0	134114567	G	A
6	chr6:134114639:G:A	0	134114639	A	G
6	chr6:134114661:G:T	0	134114661	T	G
6	chr6:134115158:G:A	0	134115158	A	G
6	chr6:134115381:A:G	0	134115381	G	A
6	chr6:134115411:C:T	0	134115411	T	C
6	chr6:134115471:G:A	0	134115471	A	G
6	chr6:134115492:T:C	0	134115492	C	T
6	chr6:134115802:C:A	0	134115802	A	C
6	chr6:134115813:G:A	0	134115813	A	G
6	chr6:134115986:T:C	0	134115986	C	T
6	chr6:134116264:C:T	0	134116264	T	C
6	chr6:134116400:G:A	0	134116400	A	G
6	chr6:134116413:A:G	0	134116413	G	A
6	chr6:134116444:C:T	0	134116444	T	C
6	chr6:134116445:C:T	0	134116445	T	C
6	chr6:134116599:C:A	0	134116599	A	C
6	chr6:134116737:T:A	0	134116737	A	T
6	chr6:134116789:G:C	0	134116789	C	G
6	chr6:134117765:T:A	0	134117765	A	T
6	chr6:134117811:G:A	0	134117811	A	G
6	chr6:134117882:T:C	0	134117882	C	T
6	chr6:134118034:A:G	0	134118034	G	A
6	chr6:134118115:T:A	0	134118115	A	T
6	chr6:134118265:C:A	0	134118265	A	C
6	chr6:134118509:C:T	0	134118509	T	C
6	chr6:134118589:C:T	0	134118589	T	C
6	chr6:134118626:C:T	0	134118626	T	C
6	chr6:134118705:T:C	0	134118705	C	T
6	chr6:134118774:T:C	0	134118774	C	T
6	chr6:134118836:A:AAAAT	0	134118836	AAAAT	A
6	chr6:134118933:A:G	0	134118933	G	A
6	chr6:134118952:G:A	0	134118952	A	G
6	chr6:134119117:A:G	0	134119117	G	A
6	chr6:134119303:C:T	0	134119303	T	C
6	chr6:134119481:C:T	0	134119481	T	C
6	chr6:134119747:T:TCA	0	134119747	TCA	T
6	chr6:134119819:G:T	0	134119819	T	G
6	chr6:134119976:G:A	0	134119976	A	G
6	chr6:134120206:C:T	0	134120206	T	C
6	chr6:134120511:G:C	0	134120511	C	G
6	chr6:134120931:G:A	0	134120931	A	G
6	chr6:134121431:G:A	0	134121431	A	G
6	chr6:134121470:C:T	0	134121470	T	C
6	chr6:134121578:G:A	0	134121578	A	G
6	chr6:134121651:A:G	0	134121651	G	A
6	chr6:134121815:G:A	0	134121815	A	G
6	chr6:134121958:G:A	0	134121958	A	G
6	chr6:134122295:A:G	0	134122295	G	A
6	chr6:134122405:G:A	0	134122405	A	G
6	chr6:134122427:G:A	0	134122427	A	G
6	chr6:134122527:A:AG	0	134122527	AG	A
6	chr6:134122696:C:T	0	134122696	T	C
6	chr6:134122909:A:T	0	134122909	T	A
6	chr6:134123032:C:T	0	134123032	T	C
6	chr6:134123053:C:A	0	134123053	A	C
6	chr6:134123746:G:A	0	134123746	A	G
6	chr6:134123866:T:C	0	134123866	C	T
6	chr6:134124055:G:A	0	134124055	A	G
6	chr6:134124315:C:T	0	134124315	T	C
6	chr6:134124625:C:T	0	134124625	T	C
6	chr6:134124636:A:G	0	134124636	G	A
6	chr6:134124664:G:A	0	134124664	A	G
6	chr6:134125351:A:G	0	134125351	G	A
6	chr6:134125679:T:G	0	134125679	G	T
6	chr6:134125760:T:C	0	134125760	C	T
6	chr6:134125844:G:T	0	134125844	T	G
6	chr6:134125985:A:C	0	134125985	C	A
6	chr6:134126060:G:A	0	134126060	A	G
6	chr6:134126077:A:T	0	134126077	T	A
6	chr6:134126163:T:TGGGTG	0	134126163	TGGGTG	T
6	chr6:134126166:TC:T	0	134126166	T	TC
6	chr6:134126187:G:A	0	134126187	A	G
6	chr6:134126252:C:T	0	134126252	T	C
6	chr6:134126509:A:G	0	134126509	G	A
6	chr6:134126613:T:C	0	134126613	C	T
6	chr6:134126696:A:G	0	134126696	G	A
6	chr6:134126821:A:G	0	134126821	G	A
6	chr6:134127335:T:TAA	0	134127335	TAA	T
6	chr6:134127946:G:A	0	134127946	A	G
6	chr6:134128064:AAAT:A	0	134128064	A	AAAT
6	chr6:134128218:A:G	0	134128218	G	A
6	chr6:134128749:A:G	0	134128749	G	A
6	chr6:134129321:G:A	0	134129321	A	G
6	chr6:134129489:T:C	0	134129489	C	T
6	chr6:134129822:AT:A	0	134129822	A	AT
6	chr6:134130083:C:T	0	134130083	T	C
6	chr6:134130088:T:C	0	134130088	C	T
6	chr6:134130516:A:G	0	134130516	G	A
6	chr6:134130778:C:T	0	134130778	T	C
6	chr6:134130985:T:C	0	134130985	C	T
6	chr6:134131127:G:A	0	134131127	A	G
6	chr6:134131737:A:G	0	134131737	G	A
6	chr6:134132003:T:C	0	134132003	C	T
6	chr6:134132100:C:T	0	134132100	T	C
6	chr6:134132205:G:A	0	134132205	A	G
6	chr6:134132236:T:C	0	134132236	C	T
6	chr6:134132828:A:T	0	134132828	T	A
6	chr6:134133069:A:G	0	134133069	G	A
6	chr6:134133138:G:C	0	134133138	C	G
6	chr6:134133697:C:T	0	134133697	T	C
6	chr6:134133780:G:A	0	134133780	A	G
6	chr6:134133811:A:G	0	134133811	G	A
6	chr6:134134016:C:T	0	134134016	T	C
6	chr6:134134438:A:G	0	134134438	G	A
6	chr6:134135022:G:A	0	134135022	A	G
6	chr6:134135099:G:A	0	134135099	A	G
6	chr6:134135400:A:G	0	134135400	G	A
6	chr6:134136030:C:CAGG	0	134136030	CAGG	C
6	chr6:134136368:T:TTA	0	134136368	TTA	T
6	chr6:134136781:A:G	0	134136781	G	A
6	chr6:134137060:C:T	0	134137060	T	C
6	chr6:134138851:G:A	0	134138851	A	G
6	chr6:134139393:G:A	0	134139393	A	G
6	chr6:134139578:G:A	0	134139578	A	G
6	chr6:134139696:A:G	0	134139696	G	A
6	chr6:134139761:G:A	0	134139761	A	G
6	chr6:134140305:T:C	0	134140305	C	T
6	chr6:134140593:T:C	0	134140593	C	T
6	chr6:134141049:G:A	0	134141049	A	G
6	chr6:134141428:G:C	0	134141428	C	G
6	chr6:134141518:T:A	0	134141518	A	T
6	chr6:134141637:T:G	0	134141637	G	T
6	chr6:134141665:C:T	0	134141665	T	C
6	chr6:134141775:C:G	0	134141775	G	C
6	chr6:134142748:T:G	0	134142748	G	T
6	chr6:134142874:T:G	0	134142874	G	T
6	chr6:134143106:C:T	0	134143106	T	C
6	chr6:134143376:T:C	0	134143376	C	T
6	chr6:134143635:G:A	0	134143635	A	G
6	chr6:134143752:T:G	0	134143752	G	T
6	chr6:134143791:A:G	0	134143791	G	A
6	chr6:134144762:T:C	0	134144762	C	T
6	chr6:134145138:G:A	0	134145138	A	G
6	chr6:134145335:T:C	0	134145335	C	T
6	chr6:134146362:A:T	0	134146362	T	A
6	chr6:134146703:T:C	0	134146703	C	T
6	chr6:134146799:A:G	0	134146799	G	A
6	chr6:134146931:G:A	0	134146931	A	G
6	chr6:134147150:G:A	0	134147150	A	G
6	chr6:134147285:G:A	0	134147285	A	G
6	chr6:134147423:G:A	0	134147423	A	G
6	chr6:134147838:A:G	0	134147838	G	A
6	chr6:134148304:G:T	0	134148304	T	G
6	chr6:134148715:T:C	0	134148715	C	T
6	chr6:134148772:A:T	0	134148772	T	A
6	chr6:134149163:C:G	0	134149163	G	C
6	chr6:134149721:T:C	0	134149721	C	T
6	chr6:134150952:T:C	0	134150952	C	T
6	chr6:134150967:G:T	0	134150967	T	G
6	chr6:134151162:A:G	0	134151162	G	A
6	chr6:134151191:T:C	0	134151191	C	T
6	chr6:134151196:A:T	0	134151196	T	A
6	chr6:134151472:G:A	0	134151472	A	G
6	chr6:134151576:C:CAGAT	0	134151576	CAGAT	C
6	chr6:134151818:G:A	0	134151818	A	G
6	chr6:134152173:T:A	0	134152173	A	T
6	chr6:134152552:T:G	0	134152552	G	T
6	chr6:134153142:G:A	0	134153142	A	G
6	chr6:134153227:A:G	0	134153227	G	A
6	chr6:134153270:G:A	0	134153270	A	G
6	chr6:134153674:A:G	0	134153674	G	A
6	chr6:134153778:G:A	0	134153778	A	G
6	chr6:134155915:G:A	0	134155915	A	G
6	chr6:134156016:C:G	0	134156016	G	C
6	chr6:134156391:A:G	0	134156391	G	A
6	chr6:134156516:T:C	0	134156516	C	T
6	chr6:134156798:TAAA:T	0	134156798	T	TAAA
6	chr6:134157455:G:T	0	134157455	T	G
6	chr6:134157710:T:A	0	134157710	A	T
6	chr6:134157759:C:T	0	134157759	T	C
6	chr6:134163413:A:G	0	134163413	G	A
6	chr6:134165766:T:C	0	134165766	C	T
6	chr6:134165987:A:G	0	134165987	G	A
6	chr6:134166556:C:T	0	134166556	T	C
6	chr6:134167399:CAG:C	0	134167399	C	CAG
6	chr6:134167775:G:T	0	134167775	T	G
6	chr6:134167822:T:G	0	134167822	G	T
6	chr6:134168108:A:G	0	134168108	G	A
6	chr6:134172259:G:A	0	134172259	A	G
6	chr6:134172809:A:G	0	134172809	G	A
6	chr6:134174974:G:A	0	134174974	A	G
6	chr6:134176537:G:A	0	134176537	A	G
6	chr6:134178426:G:A	0	134178426	A	G
6	chr6:134178716:T:C	0	134178716	C	T
6	chr6:134181747:G:A	0	134181747	A	G
6	chr6:134182487:C:T	0	134182487	T	C
6	chr6:134183277:TCAAA:T	0	134183277	T	TCAAA
6	chr6:134184443:C:T	0	134184443	T	C
6	chr6:134185375:T:C	0	134185375	C	T
6	chr6:134186283:G:C	0	134186283	C	G
6	chr6:134187353:G:A	0	134187353	A	G
6	chr6:134187371:A:T	0	134187371	T	A
6	chr6:134188116:T:C	0	134188116	C	T
6	chr6:134189048:C:A	0	134189048	A	C
6	chr6:134189668:G:A	0	134189668	A	G
6	chr6:134189737:G:A	0	134189737	A	G
6	chr6:134190011:G:A	0	134190011	A	G
6	chr6:134190367:A:C	0	134190367	C	A
6	chr6:134190475:A:G	0	134190475	G	A
6	chr6:134192195:C:T	0	134192195	T	C
6	chr6:134192260:C:T	0	134192260	T	C
6	chr6:134192479:C:G	0	134192479	G	C
6	chr6:134194881:C:A	0	134194881	A	C
6	chr6:134194974:G:C	0	134194974	C	G
6	chr6:134196549:C:T	0	134196549	T	C
6	chr6:134197374:G:C	0	134197374	C	G
6	chr6:134197849:A:T	0	134197849	T	A
6	chr6:134198302:T:C	0	134198302	C	T
6	chr6:134199671:T:A	0	134199671	A	T
6	chr6:134199758:T:C	0	134199758	C	T
6	chr6:134201349:C:T	0	134201349	T	C
6	chr6:134201350:A:G	0	134201350	G	A
6	chr6:134206293:C:T	0	134206293	T	C
6	chr6:134206525:C:T	0	134206525	T	C
6	chr6:134206721:T:C	0	134206721	C	T
6	chr6:134207142:C:T	0	134207142	T	C
6	chr6:134207920:TTTTG:T	0	134207920	T	TTTTG
6	chr6:134208492:A:G	0	134208492	G	A
6	chr6:134208766:ATATATGTG:A	0	134208766	A	ATATATGTG
6	chr6:134209424:C:A	0	134209424	A	C
6	chr6:134210699:C:G	0	134210699	G	C
6	chr6:134211978:T:C	0	134211978	C	T
6	chr6:134212374:T:C	0	134212374	C	T
6	chr6:134212585:G:A	0	134212585	A	G
6	chr6:134212728:G:A	0	134212728	A	G
6	chr6:134213244:G:A	0	134213244	A	G
6	chr6:134213851:G:A	0	134213851	A	G
6	chr6:134214021:C:T	0	134214021	T	C
6	chr6:134214610:AAGTTT:A	0	134214610	A	AAGTTT
6	chr6:134215171:G:A	0	134215171	A	G
6	chr6:134215292:G:T	0	134215292	T	G
6	chr6:134215560:T:C	0	134215560	C	T
6	chr6:134215579:T:G	0	134215579	G	T
6	chr6:134215676:T:G	0	134215676	G	T
6	chr6:134216310:G:C	0	134216310	C	G
6	chr6:134216452:T:C	0	134216452	C	T
6	chr6:134216609:T:C	0	134216609	C	T
6	chr6:134217886:T:G	0	134217886	G	T
6	chr6:134218041:G:A	0	134218041	A	G
6	chr6:134218588:C:T	0	134218588	T	C
6	chr6:134219316:A:G	0	134219316	G	A
6	chr6:134219660:A:T	0	134219660	T	A
6	chr6:134219884:C:G	0	134219884	G	C
6	chr6:134220807:C:T	0	134220807	T	C
6	chr6:134220832:AT:A	0	134220832	A	AT
6	chr6:134221133:G:T	0	134221133	T	G
6	chr6:134222583:A:G	0	134222583	G	A
6	chr6:134222681:T:C	0	134222681	C	T
6	chr6:134223167:G:A	0	134223167	A	G
6	chr6:134223292:C:T	0	134223292	T	C
6	chr6:134223299:T:C	0	134223299	C	T
6	chr6:134223568:C:T	0	134223568	T	C
6	chr6:134223595:G:A	0	134223595	A	G
6	chr6:134223670:T:C	0	134223670	C	T
6	chr6:134223852:A:G	0	134223852	G	A
6	chr6:134224248:A:G	0	134224248	G	A
6	chr6:134224751:A:G	0	134224751	G	A
6	chr6:134224815:G:T	0	134224815	T	G
6	chr6:134224861:AAC:A	0	134224861	A	AAC
6	chr6:134224913:T:C	0	134224913	C	T
6	chr6:134225547:G:A	0	134225547	A	G
6	chr6:134225755:T:G	0	134225755	G	T
6	chr6:134225834:A:G	0	134225834	G	A
6	chr6:134225904:C:T	0	134225904	T	C
6	chr6:134226107:G:A	0	134226107	A	G
6	chr6:134226221:A:G	0	134226221	G	A
6	chr6:134226232:C:A	0	134226232	A	C
6	chr6:134226453:C:A	0	134226453	A	C
6	chr6:134227496:A:T	0	134227496	T	A
6	chr6:134227789:A:C	0	134227789	C	A
6	chr6:134228188:C:T	0	134228188	T	C
6	chr6:134228595:C:T	0	134228595	T	C
6	chr6:134229516:G:A	0	134229516	A	G
6	chr6:134229623:G:A	0	134229623	A	G
6	chr6:134229919:C:T	0	134229919	T	C
6	chr6:134231171:A:G	0	134231171	G	A
6	chr6:134231207:T:C	0	134231207	C	T
6	chr6:134232284:T:C	0	134232284	C	T
6	chr6:134232986:ATAT:A	0	134232986	A	ATAT
6	chr6:134233114:A:T	0	134233114	T	A
6	chr6:134233976:C:T	0	134233976	T	C
6	chr6:134234273:T:G	0	134234273	G	T
6	chr6:134234642:C:T	0	134234642	T	C
6	chr6:134234753:G:A	0	134234753	A	G
6	chr6:134236069:T:C	0	134236069	C	T
6	chr6:134236079:A:G	0	134236079	G	A
6	chr6:134236639:G:A	0	134236639	A	G
6	chr6:134236641:A:G	0	134236641	G	A
6	chr6:134236840:C:CA	0	134236840	CA	C
6	chr6:134237951:C:A	0	134237951	A	C
6	chr6:134238054:G:T	0	134238054	T	G
6	chr6:134238274:A:G	0	134238274	G	A
6	chr6:134238632:A:G	0	134238632	G	A
6	chr6:134238715:T:A	0	134238715	A	T
6	chr6:134238834:A:T	0	134238834	T	A
6	chr6:134238857:G:A	0	134238857	A	G
6	chr6:134238867:A:C	0	134238867	C	A
6	chr6:134238883:G:A	0	134238883	A	G
6	chr6:134239380:C:T	0	134239380	T	C
6	chr6:134239608:C:T	0	134239608	T	C
6	chr6:134240005:C:T	0	134240005	T	C
6	chr6:134240109:T:C	0	134240109	C	T
6	chr6:134240200:G:A	0	134240200	A	G
6	chr6:134240248:C:T	0	134240248	T	C
6	chr6:134241900:A:G	0	134241900	G	A
6	chr6:134242018:G:A	0	134242018	A	G
6	chr6:134242209:G:A	0	134242209	A	G
6	chr6:134242273:G:T	0	134242273	T	G
6	chr6:134242418:G:A	0	134242418	A	G
6	chr6:134243665:G:A	0	134243665	A	G
6	chr6:134243728:C:A	0	134243728	A	C
6	chr6:134245364:C:T	0	134245364	T	C
6	chr6:134246358:T:C	0	134246358	C	T
6	chr6:134246359:G:A	0	134246359	A	G
6	chr6:134246851:C:T	0	134246851	T	C
6	chr6:134247783:C:T	0	134247783	T	C
6	chr6:134248221:C:T	0	134248221	T	C
6	chr6:134249344:C:T	0	134249344	T	C
6	chr6:134250040:C:A	0	134250040	A	C
6	chr6:134250369:A:T	0	134250369	T	A
6	chr6:134251349:T:A	0	134251349	A	T
6	chr6:134251702:A:C	0	134251702	C	A
6	chr6:134253210:T:C	0	134253210	C	T
6	chr6:134253457:C:A	0	134253457	A	C
6	chr6:134253796:C:T	0	134253796	T	C
6	chr6:134254450:C:CT	0	134254450	CT	C
6	chr6:134255373:T:C	0	134255373	C	T
6	chr6:134255669:C:T	0	134255669	T	C
6	chr6:134256676:A:T	0	134256676	T	A
6	chr6:134256998:C:A	0	134256998	A	C
6	chr6:134257193:G:A	0	134257193	A	G
6	chr6:134257236:G:A	0	134257236	A	G
6	chr6:134257337:G:A	0	134257337	A	G
6	chr6:134257529:T:C	0	134257529	C	T
6	chr6:134257782:G:A	0	134257782	A	G
6	chr6:134258002:A:C	0	134258002	C	A
6	chr6:134258248:A:C	0	134258248	C	A
6	chr6:134258432:T:C	0	134258432	C	T
6	chr6:134258911:C:T	0	134258911	T	C
6	chr6:134259076:G:A	0	134259076	A	G
6	chr6:134259878:G:A	0	134259878	A	G
6	chr6:134259980:T:C	0	134259980	C	T
6	chr6:134260773:G:GTCTTT	0	134260773	GTCTTT	G
6	chr6:134261206:C:T	0	134261206	T	C
6	chr6:134264274:C:T	0	134264274	T	C
6	chr6:134264389:T:G	0	134264389	G	T
6	chr6:134264655:G:T	0	134264655	T	G
6	chr6:134265403:T:C	0	134265403	C	T
6	chr6:134266020:G:T	0	134266020	T	G
6	chr6:134266523:A:G	0	134266523	G	A
6	chr6:134267481:C:T	0	134267481	T	C
6	chr6:134273406:C:T	0	134273406	T	C
6	chr6:134275718:G:A	0	134275718	A	G
6	chr6:134277356:C:A	0	134277356	A	C
6	chr6:134278077:A:G	0	134278077	G	A
6	chr6:134278109:T:C	0	134278109	C	T
6	chr6:134278688:A:G	0	134278688	G	A
6	chr6:134281316:T:C	0	134281316	C	T
6	chr6:134281425:C:T	0	134281425	T	C
6	chr6:134281817:T:C	0	134281817	C	T
6	chr6:134283071:T:G	0	134283071	G	T
6	chr6:134283219:G:A	0	134283219	A	G
6	chr6:134284163:G:C	0	134284163	C	G
6	chr6:134286560:G:A	0	134286560	A	G
6	chr6:134287641:G:A	0	134287641	A	G
6	chr6:134288153:A:C	0	134288153	C	A
6	chr6:134288252:A:G	0	134288252	G	A
6	chr6:134288843:T:A	0	134288843	A	T
6	chr6:134289092:T:C	0	134289092	C	T
6	chr6:134289260:G:A	0	134289260	A	G
6	chr6:134289618:C:A	0	134289618	A	C
6	chr6:134290118:C:T	0	134290118	T	C
6	chr6:134291748:A:C	0	134291748	C	A
6	chr6:134292518:A:G	0	134292518	G	A
6	chr6:134292594:A:C	0	134292594	C	A
6	chr6:134292650:T:G	0	134292650	G	T
6	chr6:134292657:A:G	0	134292657	G	A
6	chr6:134293139:G:C	0	134293139	C	G
6	chr6:134293623:G:A	0	134293623	A	G
6	chr6:134293892:A:G	0	134293892	G	A
6	chr6:134294679:T:C	0	134294679	C	T
6	chr6:134295053:T:C	0	134295053	C	T
6	chr6:134295811:A:G	0	134295811	G	A
6	chr6:134296884:A:G	0	134296884	G	A
6	chr6:134297359:C:T	0	134297359	T	C
6	chr6:134297407:C:T	0	134297407	T	C
6	chr6:134297534:A:G	0	134297534	G	A
6	chr6:134298697:GGTGGAGGCAGGA:G	0	134298697	G	GGTGGAGGCAGGA
6	chr6:134299077:G:C	0	134299077	C	G
6	chr6:134299731:T:C	0	134299731	C	T
6	chr6:134299732:G:A	0	134299732	A	G
6	chr6:134299933:T:G	0	134299933	G	T
6	chr6:134299969:A:G	0	134299969	G	A
6	chr6:134300077:A:C	0	134300077	C	A
6	chr6:134300399:C:T	0	134300399	T	C
6	chr6:134300864:C:T	0	134300864	T	C
6	chr6:134300919:C:A	0	134300919	A	C
6	chr6:134301805:C:T	0	134301805	T	C
6	chr6:134301957:G:A	0	134301957	A	G
6	chr6:134302702:G:A	0	134302702	A	G
6	chr6:134303261:A:G	0	134303261	G	A
6	chr6:134303318:G:A	0	134303318	A	G
6	chr6:134303370:T:C	0	134303370	C	T
6	chr6:134303522:A:T	0	134303522	T	A
6	chr6:134303552:A:T	0	134303552	T	A
6	chr6:134304557:G:A	0	134304557	A	G
6	chr6:134305251:C:T	0	134305251	T	C
6	chr6:134305952:T:A	0	134305952	A	T
6	chr6:134306147:C:T	0	134306147	T	C
6	chr6:134306180:T:C	0	134306180	C	T
6	chr6:134306287:A:G	0	134306287	G	A
6	chr6:134306462:T:C	0	134306462	C	T
6	chr6:134306597:T:C	0	134306597	C	T
6	chr6:134307405:C:T	0	134307405	T	C
6	chr6:134307547:A:G	0	134307547	G	A
6	chr6:134307932:C:G	0	134307932	G	C
6	chr6:134308588:T:C	0	134308588	C	T
6	chr6:134309262:A:T	0	134309262	T	A
6	chr6:134309371:G:C	0	134309371	C	G
6	chr6:134309605:CT:C	0	134309605	C	CT
6	chr6:134309645:C:T	0	134309645	T	C
6	chr6:134309674:C:T	0	134309674	T	C
6	chr6:134309953:T:G	0	134309953	G	T
6	chr6:134310032:T:C	0	134310032	C	T
6	chr6:134310336:T:C	0	134310336	C	T
6	chr6:134310568:C:T	0	134310568	T	C
6	chr6:134311385:G:A	0	134311385	A	G
6	chr6:134312170:C:T	0	134312170	T	C
6	chr6:134314842:G:A	0	134314842	A	G
6	chr6:134315501:CT:C	0	134315501	C	CT
6	chr6:134316597:A:C	0	134316597	C	A
6	chr6:134316970:T:A	0	134316970	A	T
6	chr6:134319194:G:C	0	134319194	C	G
6	chr6:134319464:C:T	0	134319464	T	C
6	chr6:134319574:A:G	0	134319574	G	A
6	chr6:134321095:AT:A	0	134321095	A	AT
6	chr6:134321232:C:T	0	134321232	T	C
6	chr6:134322709:C:T	0	134322709	T	C
6	chr6:134323521:AT:A	0	134323521	A	AT
6	chr6:134323587:G:A	0	134323587	A	G
6	chr6:134324389:G:A	0	134324389	A	G
6	chr6:134324460:C:T	0	134324460	T	C
6	chr6:134324771:C:G	0	134324771	G	C
6	chr6:134325235:A:G	0	134325235	G	A
6	chr6:134325605:A:G	0	134325605	G	A
6	chr6:134327207:A:G	0	134327207	G	A
6	chr6:134327276:C:T	0	134327276	T	C
6	chr6:134328423:T:C	0	134328423	C	T
6	chr6:134328878:A:G	0	134328878	G	A
6	chr6:134330092:T:G	0	134330092	G	T
6	chr6:134330411:G:A	0	134330411	A	G
6	chr6:134330789:A:AT	0	134330789	AT	A
6	chr6:134330956:T:C	0	134330956	C	T
6	chr6:134332731:T:G	0	134332731	G	T
6	chr6:134333033:C:T	0	134333033	T	C
6	chr6:134333204:A:T	0	134333204	T	A
6	chr6:134333305:A:G	0	134333305	G	A
6	chr6:134333317:C:T	0	134333317	T	C
6	chr6:134335966:C:T	0	134335966	T	C
6	chr6:134336387:C:T	0	134336387	T	C
6	chr6:134336591:G:T	0	134336591	T	G
6	chr6:134336811:A:C	0	134336811	C	A
6	chr6:134336854:T:A	0	134336854	A	T
6	chr6:134337263:A:G	0	134337263	G	A
6	chr6:134337546:T:C	0	134337546	C	T
6	chr6:134338148:A:T	0	134338148	T	A
6	chr6:134338296:C:T	0	134338296	T	C
6	chr6:134338452:A:G	0	134338452	G	A
6	chr6:134338504:G:A	0	134338504	A	G
6	chr6:134338754:T:C	0	134338754	C	T
6	chr6:134339091:G:A	0	134339091	A	G
6	chr6:134341414:A:T	0	134341414	T	A
6	chr6:134341589:G:C	0	134341589	C	G
6	chr6:134341812:T:A	0	134341812	A	T
6	chr6:134341896:G:A	0	134341896	A	G
6	chr6:134342194:T:C	0	134342194	C	T
6	chr6:134342245:G:A	0	134342245	A	G
6	chr6:134342348:G:A	0	134342348	A	G
6	chr6:134343068:A:G	0	134343068	G	A
6	chr6:134343262:G:A	0	134343262	A	G
6	chr6:134343572:C:T	0	134343572	T	C
6	chr6:134343649:G:A	0	134343649	A	G
6	chr6:134343926:C:T	0	134343926	T	C
6	chr6:134343970:A:G	0	134343970	G	A
6	chr6:134344497:G:A	0	134344497	A	G
6	chr6:134344614:C:T	0	134344614	T	C
6	chr6:134344848:G:C	0	134344848	C	G
6	chr6:134345173:A:G	0	134345173	G	A
6	chr6:134345213:T:G	0	134345213	G	T
6	chr6:134345263:C:T	0	134345263	T	C
6	chr6:134345594:A:G	0	134345594	G	A
6	chr6:134346078:T:G	0	134346078	G	T
6	chr6:134346182:A:G	0	134346182	G	A
6	chr6:134346262:A:G	0	134346262	G	A
6	chr6:134346296:A:G	0	134346296	G	A
6	chr6:134346547:G:A	0	134346547	A	G
6	chr6:134346549:A:G	0	134346549	G	A
6	chr6:134346896:T:C	0	134346896	C	T
6	chr6:134347375:A:T	0	134347375	T	A
6	chr6:134347443:G:A	0	134347443	A	G
6	chr6:134347869:G:C	0	134347869	C	G
6	chr6:134347945:G:A	0	134347945	A	G
6	chr6:134348826:T:C	0	134348826	C	T
6	chr6:134349391:G:A	0	134349391	A	G
6	chr6:134349996:A:G	0	134349996	G	A
6	chr6:134350249:A:C	0	134350249	C	A
6	chr6:134350315:A:G	0	134350315	G	A
6	chr6:134351147:G:A	0	134351147	A	G
6	chr6:134351962:T:C	0	134351962	C	T
6	chr6:134352798:G:A	0	134352798	A	G
6	chr6:134352992:A:C	0	134352992	C	A
6	chr6:134353125:T:C	0	134353125	C	T
6	chr6:134354323:C:T	0	134354323	T	C
6	chr6:134354413:C:T	0	134354413	T	C
6	chr6:134354605:C:T	0	134354605	T	C
6	chr6:134354633:G:A	0	134354633	A	G
6	chr6:134358068:C:T	0	134358068	T	C
6	chr6:134359460:A:G	0	134359460	G	A
6	chr6:134359602:G:C	0	134359602	C	G
6	chr6:134360203:A:G	0	134360203	G	A
6	chr6:134362553:G:A	0	134362553	A	G
6	chr6:134363401:A:G	0	134363401	G	A
6	chr6:134363475:G:T	0	134363475	T	G
6	chr6:134363793:G:A	0	134363793	A	G
6	chr6:134364370:A:G	0	134364370	G	A
6	chr6:134364913:C:T	0	134364913	T	C
6	chr6:134365685:A:G	0	134365685	G	A
6	chr6:134365722:C:T	0	134365722	T	C
6	chr6:134365821:C:T	0	134365821	T	C
6	chr6:134367088:C:T	0	134367088	T	C
6	chr6:134367139:C:T	0	134367139	T	C
6	chr6:134367312:G:A	0	134367312	A	G
6	chr6:134367497:T:C	0	134367497	C	T
6	chr6:134367575:G:A	0	134367575	A	G
6	chr6:134367824:A:G	0	134367824	G	A
6	chr6:134369519:A:G	0	134369519	G	A
6	chr6:134369607:G:A	0	134369607	A	G
6	chr6:134370473:A:G	0	134370473	G	A
6	chr6:134370816:G:A	0	134370816	A	G
6	chr6:134371440:G:A	0	134371440	A	G
6	chr6:134372365:T:C	0	134372365	C	T
6	chr6:134372555:C:G	0	134372555	G	C
6	chr6:134372718:A:G	0	134372718	G	A
6	chr6:134373945:A:G	0	134373945	G	A
6	chr6:134374683:C:T	0	134374683	T	C
6	chr6:134374708:G:A	0	134374708	A	G
6	chr6:134374758:T:C	0	134374758	C	T
6	chr6:134375399:T:C	0	134375399	C	T
6	chr6:134376042:T:C	0	134376042	C	T
6	chr6:134376364:A:G	0	134376364	G	A
6	chr6:134376772:G:A	0	134376772	A	G
6	chr6:134376858:T:C	0	134376858	C	T
6	chr6:134377964:A:G	0	134377964	G	A
6	chr6:134380574:A:G	0	134380574	G	A
6	chr6:134381286:G:A	0	134381286	A	G
6	chr6:134381406:T:C	0	134381406	C	T
6	chr6:134382041:T:G	0	134382041	G	T
6	chr6:134382042:G:T	0	134382042	T	G
6	chr6:134382090:A:G	0	134382090	G	A
6	chr6:134382197:C:G	0	134382197	G	C
6	chr6:134382533:T:G	0	134382533	G	T
6	chr6:134382563:C:G	0	134382563	G	C
6	chr6:134382720:T:C	0	134382720	C	T
6	chr6:134383057:T:C	0	134383057	C	T
6	chr6:134383125:C:T	0	134383125	T	C
6	chr6:134383583:G:A	0	134383583	A	G
6	chr6:134384121:A:G	0	134384121	G	A
6	chr6:134384324:A:G	0	134384324	G	A
6	chr6:134385195:G:A	0	134385195	A	G
6	chr6:134385676:T:C	0	134385676	C	T
6	chr6:134385747:G:A	0	134385747	A	G
6	chr6:134385850:C:G	0	134385850	G	C
6	chr6:134386319:C:A	0	134386319	A	C
6	chr6:134388558:G:A	0	134388558	A	G
6	chr6:134389421:A:G	0	134389421	G	A
6	chr6:134389537:G:A	0	134389537	A	G
6	chr6:134392636:C:T	0	134392636	T	C
6	chr6:134392842:T:A	0	134392842	A	T
6	chr6:134392931:A:C	0	134392931	C	A
6	chr6:134394465:C:G	0	134394465	G	C
6	chr6:134394516:T:C	0	134394516	C	T
6	chr6:134395350:A:G	0	134395350	G	A
6	chr6:134396520:C:T	0	134396520	T	C
6	chr6:134397390:C:T	0	134397390	T	C
6	chr6:134398522:T:C	0	134398522	C	T
6	chr6:134398929:G:A	0	134398929	A	G
6	chr6:134399052:G:A	0	134399052	A	G
6	chr6:134400820:G:A	0	134400820	A	G
6	chr6:134401341:T:G	0	134401341	G	T
6	chr6:134402085:A:G	0	134402085	G	A
6	chr6:134402385:T:A	0	134402385	A	T
6	chr6:134402400:A:G	0	134402400	G	A
6	chr6:134402519:T:C	0	134402519	C	T
6	chr6:134403284:T:C	0	134403284	C	T
6	chr6:134403741:T:C	0	134403741	C	T
6	chr6:134404641:T:C	0	134404641	C	T
6	chr6:134405882:A:C	0	134405882	C	A
6	chr6:134406341:G:C	0	134406341	C	G
6	chr6:134406667:G:A	0	134406667	A	G
6	chr6:134406693:G:A	0	134406693	A	G
6	chr6:134406768:C:T	0	134406768	T	C
6	chr6:134407056:T:A	0	134407056	A	T
6	chr6:134407424:A:C	0	134407424	C	A
6	chr6:134407836:T:C	0	134407836	C	T
6	chr6:134408264:T:C	0	134408264	C	T
6	chr6:134409214:G:A	0	134409214	A	G
6	chr6:134409911:G:T	0	134409911	T	G
6	chr6:134410298:C:T	0	134410298	T	C
6	chr6:134410350:A:G	0	134410350	G	A
6	chr6:134410474:G:T	0	134410474	T	G
6	chr6:134410559:T:C	0	134410559	C	T
6	chr6:134410674:T:C	0	134410674	C	T
6	chr6:134411097:T:A	0	134411097	A	T
6	chr6:134411210:T:C	0	134411210	C	T
6	chr6:134411225:G:A	0	134411225	A	G
6	chr6:134411336:C:T	0	134411336	T	C
6	chr6:134411354:G:A	0	134411354	A	G
6	chr6:134411396:T:G	0	134411396	G	T
6	chr6:134411605:C:G	0	134411605	G	C
6	chr6:134411654:C:T	0	134411654	T	C
6	chr6:134412207:A:T	0	134412207	T	A
6	chr6:134412460:C:T	0	134412460	T	C
6	chr6:134412500:T:C	0	134412500	C	T
6	chr6:134412590:A:C	0	134412590	C	A
6	chr6:134412603:T:C	0	134412603	C	T
6	chr6:134412649:T:C	0	134412649	C	T
6	chr6:134412944:A:G	0	134412944	G	A
6	chr6:134413109:A:C	0	134413109	C	A
6	chr6:134413130:AC:A	0	134413130	A	AC
6	chr6:134413205:T:C	0	134413205	C	T
6	chr6:134413409:A:G	0	134413409	G	A
6	chr6:134413582:A:G	0	134413582	G	A
6	chr6:134413667:T:C	0	134413667	C	T
6	chr6:134414274:C:G	0	134414274	G	C
6	chr6:134414410:T:C	0	134414410	C	T
6	chr6:134414965:C:T	0	134414965	T	C
6	chr6:134415106:C:T	0	134415106	T	C
6	chr6:134415176:A:G	0	134415176	G	A
6	chr6:134415449:T:C	0	134415449	C	T
6	chr6:134415639:T:C	0	134415639	C	T
6	chr6:134415666:T:C	0	134415666	C	T
6	chr6:134415733:C:G	0	134415733	G	C
6	chr6:134415884:C:T	0	134415884	T	C
6	chr6:134416271:G:A	0	134416271	A	G
6	chr6:134416332:A:G	0	134416332	G	A
6	chr6:134416537:A:G	0	134416537	G	A
6	chr6:134416855:T:C	0	134416855	C	T
6	chr6:134416950:G:A	0	134416950	A	G
6	chr6:134417448:T:C	0	134417448	C	T
6	chr6:134417552:A:G	0	134417552	G	A
6	chr6:134417634:T:C	0	134417634	C	T
6	chr6:134417749:C:T	0	134417749	T	C
6	chr6:134417770:C:T	0	134417770	T	C
6	chr6:134417990:A:T	0	134417990	T	A
6	chr6:134418031:G:A	0	134418031	A	G
6	chr6:134418249:T:G	0	134418249	G	T
6	chr6:134418342:A:G	0	134418342	G	A
6	chr6:134418353:C:T	0	134418353	T	C
6	chr6:134418441:C:T	0	134418441	T	C
6	chr6:134418580:A:G	0	134418580	G	A
6	chr6:134418713:C:T	0	134418713	T	C
6	chr6:134418964:C:G	0	134418964	G	C
6	chr6:134419025:A:G	0	134419025	G	A
6	chr6:134419068:C:T	0	134419068	T	C
6	chr6:134419330:T:C	0	134419330	C	T
6	chr6:134419426:C:T	0	134419426	T	C
6	chr6:134419531:G:A	0	134419531	A	G
6	chr6:134419573:C:T	0	134419573	T	C
6	chr6:134419606:C:T	0	134419606	T	C
6	chr6:134419935:T:G	0	134419935	G	T
6	chr6:134420142:G:A	0	134420142	A	G
6	chr6:134420248:A:G	0	134420248	G	A
6	chr6:134421023:G:A	0	134421023	A	G
6	chr6:134421583:G:A	0	134421583	A	G
6	chr6:134422032:G:GA	0	134422032	GA	G
6	chr6:134422254:C:T	0	134422254	T	C
6	chr6:134422758:G:A	0	134422758	A	G
6	chr6:134422772:T:C	0	134422772	C	T
6	chr6:134423046:A:G	0	134423046	G	A
6	chr6:134423725:T:G	0	134423725	G	T
6	chr6:134424187:T:A	0	134424187	A	T
6	chr6:134424688:A:G	0	134424688	G	A
6	chr6:134424692:A:G	0	134424692	G	A
6	chr6:134424915:T:C	0	134424915	C	T
6	chr6:134425740:G:A	0	134425740	A	G
6	chr6:134425950:C:A	0	134425950	A	C
6	chr6:134426666:C:G	0	134426666	G	C
6	chr6:134426924:G:A	0	134426924	A	G
6	chr6:134427528:A:C	0	134427528	C	A
6	chr6:134427936:T:A	0	134427936	A	T
6	chr6:134428082:C:T	0	134428082	T	C
6	chr6:134428183:C:T	0	134428183	T	C
6	chr6:134428220:TAAAAC:T	0	134428220	T	TAAAAC
6	chr6:134428426:A:G	0	134428426	G	A
6	chr6:134431488:C:T	0	134431488	T	C
6	chr6:134431792:T:C	0	134431792	C	T
6	chr6:134432086:C:T	0	134432086	T	C
6	chr6:134432200:A:G	0	134432200	G	A
6	chr6:134432242:G:C	0	134432242	C	G
6	chr6:134432379:A:G	0	134432379	G	A
6	chr6:134432692:C:T	0	134432692	T	C
6	chr6:134433580:A:T	0	134433580	T	A
6	chr6:134433831:A:G	0	134433831	G	A
6	chr6:134435606:A:T	0	134435606	T	A
6	chr6:134436653:T:C	0	134436653	C	T
6	chr6:134437175:A:T	0	134437175	T	A
6	chr6:134437342:G:A	0	134437342	A	G
6	chr6:134438858:G:A	0	134438858	A	G
6	chr6:134439161:C:T	0	134439161	T	C
6	chr6:134439166:C:T	0	134439166	T	C
6	chr6:134439547:T:C	0	134439547	C	T
6	chr6:134439637:T:C	0	134439637	C	T
6	chr6:134439952:AG:A	0	134439952	A	AG
6	chr6:134439978:G:A	0	134439978	A	G
6	chr6:134440346:G:A	0	134440346	A	G
6	chr6:134441088:T:C	0	134441088	C	T
6	chr6:134442542:T:A	0	134442542	A	T
6	chr6:134442555:C:T	0	134442555	T	C
6	chr6:134442866:G:A	0	134442866	A	G
6	chr6:134442898:C:T	0	134442898	T	C
6	chr6:134443046:T:C	0	134443046	C	T
6	chr6:134443115:A:G	0	134443115	G	A
6	chr6:134443162:C:T	0	134443162	T	C
6	chr6:134443249:C:T	0	134443249	T	C
6	chr6:134443311:G:C	0	134443311	C	G
6	chr6:134443517:T:C	0	134443517	C	T
6	chr6:134443709:T:C	0	134443709	C	T
6	chr6:134443710:T:C	0	134443710	C	T
6	chr6:134443740:C:T	0	134443740	T	C
6	chr6:134443796:A:G	0	134443796	G	A
6	chr6:134443832:T:C	0	134443832	C	T
6	chr6:134443923:T:C	0	134443923	C	T
6	chr6:134444615:T:C	0	134444615	C	T
6	chr6:134444731:C:T	0	134444731	T	C
6	chr6:134444913:G:A	0	134444913	A	G
6	chr6:134445337:C:T	0	134445337	T	C
6	chr6:134445605:G:A	0	134445605	A	G
6	chr6:134445615:C:T	0	134445615	T	C
6	chr6:134445697:G:A	0	134445697	A	G
6	chr6:134445735:C:T	0	134445735	T	C
6	chr6:134445986:C:T	0	134445986	T	C
6	chr6:134446127:G:A	0	134446127	A	G
6	chr6:134446357:T:C	0	134446357	C	T
6	chr6:134446419:G:A	0	134446419	A	G
6	chr6:134446432:C:T	0	134446432	T	C
6	chr6:134446623:A:G	0	134446623	G	A
6	chr6:134446958:A:C	0	134446958	C	A
6	chr6:134446993:A:T	0	134446993	T	A
6	chr6:134447086:C:A	0	134447086	A	C
6	chr6:134447144:A:G	0	134447144	G	A
6	chr6:134447150:C:T	0	134447150	T	C
6	chr6:134447332:T:C	0	134447332	C	T
6	chr6:134447459:A:G	0	134447459	G	A
6	chr6:134447875:G:A	0	134447875	A	G
6	chr6:134448687:A:G	0	134448687	G	A
6	chr6:134448856:G:A	0	134448856	A	G
6	chr6:134449334:A:T	0	134449334	T	A
6	chr6:134449661:C:T	0	134449661	T	C
6	chr6:134449803:A:G	0	134449803	G	A
6	chr6:134451497:AC:A	0	134451497	A	AC
6	chr6:134451568:T:A	0	134451568	A	T
6	chr6:134451737:G:T	0	134451737	T	G
6	chr6:134452089:C:T	0	134452089	T	C
6	chr6:134452270:T:C	0	134452270	C	T
6	chr6:134453070:T:A	0	134453070	A	T
6	chr6:134453083:C:T	0	134453083	T	C
6	chr6:134453176:T:A	0	134453176	A	T
6	chr6:134453316:A:C	0	134453316	C	A
6	chr6:134453397:A:G	0	134453397	G	A
6	chr6:134453439:G:A	0	134453439	A	G
6	chr6:134453547:T:C	0	134453547	C	T
6	chr6:134453677:C:A	0	134453677	A	C
6	chr6:134453899:G:C	0	134453899	C	G
6	chr6:134454341:G:A	0	134454341	A	G
6	chr6:134454367:C:A	0	134454367	A	C
6	chr6:134456796:T:C	0	134456796	C	T
6	chr6:134457405:A:G	0	134457405	G	A
6	chr6:134457758:T:C	0	134457758	C	T
6	chr6:134459060:C:T	0	134459060	T	C
6	chr6:134459137:T:C	0	134459137	C	T
6	chr6:134459473:T:C	0	134459473	C	T
6	chr6:134459507:C:T	0	134459507	T	C
6	chr6:134459613:T:C	0	134459613	C	T
6	chr6:134460025:T:C	0	134460025	C	T
6	chr6:134460132:G:A	0	134460132	A	G
6	chr6:134461014:T:A	0	134461014	A	T
6	chr6:134461247:C:A	0	134461247	A	C
6	chr6:134461297:A:G	0	134461297	G	A
6	chr6:134461521:A:G	0	134461521	G	A
6	chr6:134462346:T:A	0	134462346	A	T
6	chr6:134462347:T:C	0	134462347	C	T
6	chr6:134462356:A:G	0	134462356	G	A
6	chr6:134462500:C:T	0	134462500	T	C
6	chr6:134462506:T:C	0	134462506	C	T
6	chr6:134463143:C:T	0	134463143	T	C
6	chr6:134463475:G:T	0	134463475	T	G
6	chr6:134463592:AAG:A	0	134463592	A	AAG
6	chr6:134464134:G:C	0	134464134	C	G
6	chr6:134464195:C:A	0	134464195	A	C
6	chr6:134464288:C:T	0	134464288	T	C
6	chr6:134464611:A:T	0	134464611	T	A
6	chr6:134465324:T:A	0	134465324	A	T
6	chr6:134465916:A:G	0	134465916	G	A
6	chr6:134466066:T:C	0	134466066	C	T
6	chr6:134467129:A:T	0	134467129	T	A
6	chr6:134467903:A:G	0	134467903	G	A
6	chr6:134468010:A:AT	0	134468010	AT	A
6	chr6:134468270:G:A	0	134468270	A	G
6	chr6:134468672:T:C	0	134468672	C	T
6	chr6:134468744:C:T	0	134468744	T	C
6	chr6:134469167:T:C	0	134469167	C	T
6	chr6:134469230:T:C	0	134469230	C	T
6	chr6:134469345:C:T	0	134469345	T	C
6	chr6:134469662:T:C	0	134469662	C	T
6	chr6:134469834:TG:T	0	134469834	T	TG
6	chr6:134469937:G:A	0	134469937	A	G
6	chr6:134469950:C:T	0	134469950	T	C
6	chr6:134470118:T:G	0	134470118	G	T
6	chr6:134470663:A:C	0	134470663	C	A
6	chr6:134471010:A:ATC	0	134471010	ATC	A
6	chr6:134471011:G:C	0	134471011	C	G
6	chr6:134471163:A:G	0	134471163	G	A
6	chr6:134471646:T:C	0	134471646	C	T
6	chr6:134471788:G:A	0	134471788	A	G
6	chr6:134471846:T:C	0	134471846	C	T
6	chr6:134473104:A:G	0	134473104	G	A
6	chr6:134473512:T:C	0	134473512	C	T
6	chr6:134473810:G:A	0	134473810	A	G
6	chr6:134474021:G:C	0	134474021	C	G
6	chr6:134474704:A:T	0	134474704	T	A
6	chr6:134474905:C:T	0	134474905	T	C
6	chr6:134476775:T:A	0	134476775	A	T
6	chr6:134480066:C:T	0	134480066	T	C
6	chr6:134480442:C:T	0	134480442	T	C
6	chr6:134481035:T:C	0	134481035	C	T
6	chr6:134481179:G:A	0	134481179	A	G
6	chr6:134482451:C:CAA	0	134482451	CAA	C
6	chr6:134482620:A:G	0	134482620	G	A
6	chr6:134482874:T:C	0	134482874	C	T
6	chr6:134483303:C:T	0	134483303	T	C
6	chr6:134483997:G:T	0	134483997	T	G
6	chr6:134484562:C:T	0	134484562	T	C
6	chr6:134484688:TTTC:T	0	134484688	T	TTTC
6	chr6:134484870:A:G	0	134484870	G	A
6	chr6:134485880:A:T	0	134485880	T	A
6	chr6:134486021:T:C	0	134486021	C	T
6	chr6:134486050:G:C	0	134486050	C	G
6	chr6:134487310:C:A	0	134487310	A	C
6	chr6:134487730:A:G	0	134487730	G	A
6	chr6:134488694:G:A	0	134488694	A	G
6	chr6:134489179:T:C	0	134489179	C	T
6	chr6:134489338:T:C	0	134489338	C	T
6	chr6:134489853:G:A	0	134489853	A	G
6	chr6:134490128:A:G	0	134490128	G	A
6	chr6:134490240:A:G	0	134490240	G	A
6	chr6:134490619:C:T	0	134490619	T	C
6	chr6:134491061:C:T	0	134491061	T	C
6	chr6:134491227:C:T	0	134491227	T	C
6	chr6:134491350:C:A	0	134491350	A	C
6	chr6:134492186:C:T	0	134492186	T	C
6	chr6:134493213:T:C	0	134493213	C	T
6	chr6:134495997:C:T	0	134495997	T	C
6	chr6:134497176:T:C	0	134497176	C	T
6	chr6:134497280:T:A	0	134497280	A	T
6	chr6:134497699:A:G	0	134497699	G	A
6	chr6:134498125:T:C	0	134498125	C	T
6	chr6:134498755:A:G	0	134498755	G	A
6	chr6:134499327:C:G	0	134499327	G	C
6	chr6:134500739:G:T	0	134500739	T	G
6	chr6:134501103:A:T	0	134501103	T	A
6	chr6:134501126:C:T	0	134501126	T	C
6	chr6:134501832:T:C	0	134501832	C	T
6	chr6:134501990:A:T	0	134501990	T	A
6	chr6:134502018:C:T	0	134502018	T	C
6	chr6:134502781:A:G	0	134502781	G	A
6	chr6:134503460:A:T	0	134503460	T	A
6	chr6:134504175:A:C	0	134504175	C	A
6	chr6:134506138:T:C	0	134506138	C	T
6	chr6:134506327:A:T	0	134506327	T	A
6	chr6:134506668:T:C	0	134506668	C	T
6	chr6:134507023:T:C	0	134507023	C	T
6	chr6:134507396:C:T	0	134507396	T	C
6	chr6:134507715:G:A	0	134507715	A	G
6	chr6:134508026:G:A	0	134508026	A	G
6	chr6:134509272:T:C	0	134509272	C	T
6	chr6:134510067:C:T	0	134510067	T	C
6	chr6:134510184:C:T	0	134510184	T	C
6	chr6:134511584:G:T	0	134511584	T	G
6	chr6:134511595:C:T	0	134511595	T	C
6	chr6:134511989:A:C	0	134511989	C	A
6	chr6:134512194:TTG:T	0	134512194	T	TTG
6	chr6:134512417:C:T	0	134512417	T	C
6	chr6:134513120:T:C	0	134513120	C	T
6	chr6:134513400:G:A	0	134513400	A	G
6	chr6:134513612:C:T	0	134513612	T	C
6	chr6:134514001:G:T	0	134514001	T	G
6	chr6:134514051:T:C	0	134514051	C	T
6	chr6:134514464:A:T	0	134514464	T	A
6	chr6:134514536:G:A	0	134514536	A	G
6	chr6:134515450:A:G	0	134515450	G	A
6	chr6:134517138:G:C	0	134517138	C	G
6	chr6:134517403:C:T	0	134517403	T	C
6	chr6:134517595:A:G	0	134517595	G	A
6	chr6:134518578:GT:G	0	134518578	G	GT
6	chr6:134519810:C:A	0	134519810	A	C
6	chr6:134520005:G:A	0	134520005	A	G
6	chr6:134520160:C:T	0	134520160	T	C
6	chr6:134520215:C:T	0	134520215	T	C
6	chr6:134520318:A:G	0	134520318	G	A
6	chr6:134520402:T:C	0	134520402	C	T
6	chr6:134521057:C:G	0	134521057	G	C
6	chr6:134521101:A:G	0	134521101	G	A
6	chr6:134522131:G:A	0	134522131	A	G
6	chr6:134522292:A:G	0	134522292	G	A
6	chr6:134523180:T:A	0	134523180	A	T
6	chr6:134523360:T:A	0	134523360	A	T
6	chr6:134523617:C:T	0	134523617	T	C
6	chr6:134524001:A:G	0	134524001	G	A
6	chr6:134525663:C:T	0	134525663	T	C
6	chr6:134525695:T:C	0	134525695	C	T
6	chr6:134525924:G:C	0	134525924	C	G
6	chr6:134525975:C:T	0	134525975	T	C
6	chr6:134526037:A:G	0	134526037	G	A
6	chr6:134526109:C:G	0	134526109	G	C
6	chr6:134526163:AC:A	0	134526163	A	AC
6	chr6:134526167:A:T	0	134526167	T	A
6	chr6:134526660:A:G	0	134526660	G	A
6	chr6:134526800:A:G	0	134526800	G	A
6	chr6:134527217:C:T	0	134527217	T	C
6	chr6:134527427:A:G	0	134527427	G	A
6	chr6:134528022:T:C	0	134528022	C	T
6	chr6:134528386:C:T	0	134528386	T	C
6	chr6:134529463:T:C	0	134529463	C	T
6	chr6:134529471:T:C	0	134529471	C	T
6	chr6:134530952:A:C	0	134530952	C	A
6	chr6:134531008:C:A	0	134531008	A	C
6	chr6:134532056:G:A	0	134532056	A	G
6	chr6:134533233:A:G	0	134533233	G	A
6	chr6:134533433:A:C	0	134533433	C	A
6	chr6:134533552:A:G	0	134533552	G	A
6	chr6:134533736:C:T	0	134533736	T	C
6	chr6:134534322:T:C	0	134534322	C	T
6	chr6:134534570:T:G	0	134534570	G	T
6	chr6:134534731:T:C	0	134534731	C	T
6	chr6:134534835:C:T	0	134534835	T	C
6	chr6:134534885:T:C	0	134534885	C	T
6	chr6:134534964:T:G	0	134534964	G	T
6	chr6:134535215:C:T	0	134535215	T	C
6	chr6:134536430:C:T	0	134536430	T	C
6	chr6:134536743:C:A	0	134536743	A	C
6	chr6:134537209:T:C	0	134537209	C	T
6	chr6:134537361:A:G	0	134537361	G	A
6	chr6:134539547:G:A	0	134539547	A	G
6	chr6:134541399:A:T	0	134541399	T	A
6	chr6:134541824:A:G	0	134541824	G	A
6	chr6:134542120:G:A	0	134542120	A	G
6	chr6:134543859:T:C	0	134543859	C	T
6	chr6:134544022:C:T	0	134544022	T	C
6	chr6:134544468:C:T	0	134544468	T	C
6	chr6:134545480:A:T	0	134545480	T	A
6	chr6:134545529:G:A	0	134545529	A	G
6	chr6:134549479:G:A	0	134549479	A	G
6	chr6:134549687:A:G	0	134549687	G	A
6	chr6:134549835:A:G	0	134549835	G	A
6	chr6:134550981:A:G	0	134550981	G	A
6	chr6:134550983:T:C	0	134550983	C	T
6	chr6:134552849:T:C	0	134552849	C	T
6	chr6:134554358:C:T	0	134554358	T	C
6	chr6:134554899:A:G	0	134554899	G	A
6	chr6:134554990:T:C	0	134554990	C	T
6	chr6:134555858:A:C	0	134555858	C	A
6	chr6:134556171:C:G	0	134556171	G	C
6	chr6:134556413:C:T	0	134556413	T	C
6	chr6:134556528:T:C	0	134556528	C	T
6	chr6:134556703:C:A	0	134556703	A	C
6	chr6:134556723:T:G	0	134556723	G	T
6	chr6:134557432:C:T	0	134557432	T	C
6	chr6:134557664:A:G	0	134557664	G	A
6	chr6:134558128:CT:C	0	134558128	C	CT
6	chr6:134558567:C:T	0	134558567	T	C
6	chr6:134559566:C:T	0	134559566	T	C
6	chr6:134560705:T:G	0	134560705	G	T
6	chr6:134561431:G:T	0	134561431	T	G
6	chr6:134561620:T:C	0	134561620	C	T
6	chr6:134561629:G:GT	0	134561629	GT	G
6	chr6:134561894:C:T	0	134561894	T	C
6	chr6:134563215:CT:C	0	134563215	C	CT
6	chr6:134563415:A:G	0	134563415	G	A
6	chr6:134565236:G:C	0	134565236	C	G
6	chr6:134565909:G:A	0	134565909	A	G
6	chr6:134566242:T:C	0	134566242	C	T
6	chr6:134566514:A:G	0	134566514	G	A
6	chr6:134566565:T:G	0	134566565	G	T
6	chr6:134566724:A:G	0	134566724	G	A
6	chr6:134566741:C:T	0	134566741	T	C
6	chr6:134567650:T:C	0	134567650	C	T
6	chr6:134567963:T:G	0	134567963	G	T
6	chr6:134568478:G:A	0	134568478	A	G
6	chr6:134569034:A:G	0	134569034	G	A
6	chr6:134569546:G:A	0	134569546	A	G
6	chr6:134569680:C:T	0	134569680	T	C
6	chr6:134570648:T:C	0	134570648	C	T
6	chr6:134570822:T:G	0	134570822	G	T
6	chr6:134571149:C:T	0	134571149	T	C
6	chr6:134571373:T:C	0	134571373	C	T
6	chr6:134571525:T:C	0	134571525	C	T
6	chr6:134571535:A:C	0	134571535	C	A
6	chr6:134571741:G:C	0	134571741	C	G
6	chr6:134571846:T:C	0	134571846	C	T
6	chr6:134572713:T:C	0	134572713	C	T
6	chr6:134573684:G:A	0	134573684	A	G
6	chr6:134574053:A:T	0	134574053	T	A
6	chr6:134574313:G:A	0	134574313	A	G
6	chr6:134574762:G:A	0	134574762	A	G
6	chr6:134575076:G:A	0	134575076	A	G
6	chr6:134575390:C:T	0	134575390	T	C
6	chr6:134575637:G:A	0	134575637	A	G
6	chr6:134575775:T:A	0	134575775	A	T
6	chr6:134576373:C:T	0	134576373	T	C
6	chr6:134577044:TC:T	0	134577044	T	TC
6	chr6:134577223:T:C	0	134577223	C	T
6	chr6:134577354:G:T	0	134577354	T	G
6	chr6:134577818:T:A	0	134577818	A	T
6	chr6:134578242:A:G	0	134578242	G	A
6	chr6:134578793:C:T	0	134578793	T	C
6	chr6:134578856:A:G	0	134578856	G	A
6	chr6:134579089:C:T	0	134579089	T	C
6	chr6:134579327:G:A	0	134579327	A	G
6	chr6:134579538:G:A	0	134579538	A	G
6	chr6:134579999:G:A	0	134579999	A	G
6	chr6:134580080:C:T	0	134580080	T	C
6	chr6:134580804:A:T	0	134580804	T	A
6	chr6:134581585:G:C	0	134581585	C	G
6	chr6:134581765:C:T	0	134581765	T	C
6	chr6:134581977:G:A	0	134581977	A	G
6	chr6:134582170:C:T	0	134582170	T	C
6	chr6:134582491:A:G	0	134582491	G	A
6	chr6:134583304:C:T	0	134583304	T	C
6	chr6:134583386:G:A	0	134583386	A	G
6	chr6:134583450:A:G	0	134583450	G	A
6	chr6:134584358:ACT:A	0	134584358	A	ACT
6	chr6:134584429:C:T	0	134584429	T	C
6	chr6:134584935:G:T	0	134584935	T	G
6	chr6:134585465:A:C	0	134585465	C	A
6	chr6:134585529:T:G	0	134585529	G	T
6	chr6:134585666:A:G	0	134585666	G	A
6	chr6:134585946:T:C	0	134585946	C	T
6	chr6:134586285:T:C	0	134586285	C	T
6	chr6:134586425:A:T	0	134586425	T	A
6	chr6:134586966:G:A	0	134586966	A	G
6	chr6:134588527:G:A	0	134588527	A	G
6	chr6:134588917:A:C	0	134588917	C	A
6	chr6:134588998:T:C	0	134588998	C	T
6	chr6:134589900:A:G	0	134589900	G	A
6	chr6:134590423:G:A	0	134590423	A	G
6	chr6:134590539:C:T	0	134590539	T	C
6	chr6:134590678:G:A	0	134590678	A	G
6	chr6:134591309:C:T	0	134591309	T	C
6	chr6:134591551:T:C	0	134591551	C	T
6	chr6:134592965:T:G	0	134592965	G	T
6	chr6:134593170:A:C	0	134593170	C	A
6	chr6:134593745:C:T	0	134593745	T	C
6	chr6:134593792:A:AC	0	134593792	AC	A
6	chr6:134594201:C:T	0	134594201	T	C
6	chr6:134594353:T:A	0	134594353	A	T
6	chr6:134594589:GT:G	0	134594589	G	GT
6	chr6:134595333:A:G	0	134595333	G	A
6	chr6:134595509:A:G	0	134595509	G	A
6	chr6:134595825:A:G	0	134595825	G	A
6	chr6:134595874:G:A	0	134595874	A	G
6	chr6:134596335:G:C	0	134596335	C	G
6	chr6:134597008:T:TC	0	134597008	TC	T
6	chr6:134597171:C:T	0	134597171	T	C
6	chr6:134597465:G:A	0	134597465	A	G
6	chr6:134598009:G:A	0	134598009	A	G
6	chr6:134598216:A:G	0	134598216	G	A
6	chr6:134598530:A:T	0	134598530	T	A
6	chr6:134600399:AG:A	0	134600399	A	AG
6	chr6:134600862:G:A	0	134600862	A	G
6	chr6:134601230:A:G	0	134601230	G	A
6	chr6:134601591:C:T	0	134601591	T	C
6	chr6:134602201:A:T	0	134602201	T	A
6	chr6:134603087:A:G	0	134603087	G	A
6	chr6:134603489:C:T	0	134603489	T	C
6	chr6:134603824:C:T	0	134603824	T	C
6	chr6:134604168:G:A	0	134604168	A	G
6	chr6:134604211:C:T	0	134604211	T	C
6	chr6:134604581:G:A	0	134604581	A	G
6	chr6:134605824:T:G	0	134605824	G	T
6	chr6:134606062:AG:A	0	134606062	A	AG
6	chr6:134606324:T:A	0	134606324	A	T
6	chr6:134606878:G:A	0	134606878	A	G
6	chr6:134609755:C:T	0	134609755	T	C
6	chr6:134609793:T:C	0	134609793	C	T
6	chr6:134610062:C:CA	0	134610062	CA	C
6	chr6:134611397:G:A	0	134611397	A	G
6	chr6:134611433:C:A	0	134611433	A	C
6	chr6:134611923:G:A	0	134611923	A	G
6	chr6:134611992:A:T	0	134611992	T	A
6	chr6:134612774:T:C	0	134612774	C	T
6	chr6:134614503:A:C	0	134614503	C	A
6	chr6:134614626:G:T	0	134614626	T	G
6	chr6:134615942:A:C	0	134615942	C	A
6	chr6:134617082:A:G	0	134617082	G	A
6	chr6:134617300:G:A	0	134617300	A	G
6	chr6:134618290:C:T	0	134618290	T	C
6	chr6:134618421:C:G	0	134618421	G	C
6	chr6:134618480:A:G	0	134618480	G	A
6	chr6:134618490:C:A	0	134618490	A	C
6	chr6:134619474:A:G	0	134619474	G	A
6	chr6:134620375:G:A	0	134620375	A	G
6	chr6:134621418:C:CAAAT	0	134621418	CAAAT	C
6	chr6:134624094:T:C	0	134624094	C	T
6	chr6:134624698:C:T	0	134624698	T	C
6	chr6:134624963:T:C	0	134624963	C	T
6	chr6:134625124:G:A	0	134625124	A	G
6	chr6:134625403:G:A	0	134625403	A	G
6	chr6:134625746:C:A	0	134625746	A	C
6	chr6:134625889:C:T	0	134625889	T	C
6	chr6:134625943:A:AGG	0	134625943	AGG	A
6	chr6:134626382:T:G	0	134626382	G	T
6	chr6:134627547:AGACAACTGT:A	0	134627547	A	AGACAACTGT
6	chr6:134627575:TCC:T	0	134627575	T	TCC
6	chr6:134628443:C:T	0	134628443	T	C
6	chr6:134628617:A:C	0	134628617	C	A
6	chr6:134629145:G:C	0	134629145	C	G
6	chr6:134629980:T:A	0	134629980	A	T
6	chr6:134630855:C:T	0	134630855	T	C
6	chr6:134632698:A:G	0	134632698	G	A
6	chr6:134633134:C:T	0	134633134	T	C
6	chr6:134633381:C:T	0	134633381	T	C
6	chr6:134633537:C:T	0	134633537	T	C
6	chr6:134634060:C:T	0	134634060	T	C
6	chr6:134634442:T:C	0	134634442	C	T
6	chr6:134634541:T:G	0	134634541	G	T
6	chr6:134636247:C:T	0	134636247	T	C
6	chr6:134639340:G:A	0	134639340	A	G
6	chr6:134640178:T:C	0	134640178	C	T
6	chr6:134640785:C:T	0	134640785	T	C
6	chr6:134640835:C:T	0	134640835	T	C
6	chr6:134641778:C:T	0	134641778	T	C
6	chr6:134641923:T:C	0	134641923	C	T
6	chr6:134643442:T:A	0	134643442	A	T
6	chr6:134643508:A:G	0	134643508	G	A
6	chr6:134643609:A:G	0	134643609	G	A
6	chr6:134644719:A:T	0	134644719	T	A
6	chr6:134645738:A:G	0	134645738	G	A
6	chr6:134646477:T:G	0	134646477	G	T
6	chr6:134646829:C:T	0	134646829	T	C
6	chr6:134647715:A:G	0	134647715	G	A
6	chr6:134647863:G:A	0	134647863	A	G
6	chr6:134647990:C:A	0	134647990	A	C
6	chr6:134648063:G:A	0	134648063	A	G
6	chr6:134648556:T:C	0	134648556	C	T
6	chr6:134648869:T:A	0	134648869	A	T
6	chr6:134649826:T:A	0	134649826	A	T
6	chr6:134649859:G:A	0	134649859	A	G
6	chr6:134650763:G:A	0	134650763	A	G
6	chr6:134653564:G:A	0	134653564	A	G
6	chr6:134653828:T:C	0	134653828	C	T
6	chr6:134654610:C:T	0	134654610	T	C
6	chr6:134654746:G:A	0	134654746	A	G
6	chr6:134655349:C:T	0	134655349	T	C
6	chr6:134656951:C:T	0	134656951	T	C
6	chr6:134657869:G:A	0	134657869	A	G
6	chr6:134658094:A:G	0	134658094	G	A
6	chr6:134658259:T:C	0	134658259	C	T
6	chr6:134658845:C:G	0	134658845	G	C
6	chr6:134660356:G:A	0	134660356	A	G
6	chr6:134660809:T:G	0	134660809	G	T
6	chr6:134660814:A:C	0	134660814	C	A
6	chr6:134662020:G:A	0	134662020	A	G
6	chr6:134663733:T:C	0	134663733	C	T
6	chr6:134663913:T:C	0	134663913	C	T
6	chr6:134664923:G:A	0	134664923	A	G
6	chr6:134666519:A:T	0	134666519	T	A
6	chr6:134666547:A:G	0	134666547	G	A
6	chr6:134666689:A:C	0	134666689	C	A
6	chr6:134666753:A:G	0	134666753	G	A
6	chr6:134666811:G:A	0	134666811	A	G
6	chr6:134667311:T:C	0	134667311	C	T
6	chr6:134667424:T:C	0	134667424	C	T
6	chr6:134668302:A:G	0	134668302	G	A
6	chr6:134668957:C:T	0	134668957	T	C
6	chr6:134670282:G:A	0	134670282	A	G
6	chr6:134671059:T:G	0	134671059	G	T
6	chr6:134671854:A:T	0	134671854	T	A
6	chr6:134672182:AAAAG:A	0	134672182	A	AAAAG
6	chr6:134673193:A:G	0	134673193	G	A
6	chr6:134673953:G:A	0	134673953	A	G
6	chr6:134674259:G:GAAT	0	134674259	GAAT	G
6	chr6:134674513:A:C	0	134674513	C	A
6	chr6:134674966:C:T	0	134674966	T	C
6	chr6:134676208:T:C	0	134676208	C	T
6	chr6:134677050:T:C	0	134677050	C	T
6	chr6:134677384:A:G	0	134677384	G	A
6	chr6:134677709:A:G	0	134677709	G	A
6	chr6:134677748:G:A	0	134677748	A	G
6	chr6:134678001:C:A	0	134678001	A	C
6	chr6:134678741:C:G	0	134678741	G	C
6	chr6:134679915:T:C	0	134679915	C	T
6	chr6:134680063:A:C	0	134680063	C	A
6	chr6:134681586:TGAAA:T	0	134681586	T	TGAAA
6	chr6:134682177:C:T	0	134682177	T	C
6	chr6:134682567:ACT:A	0	134682567	A	ACT
6	chr6:134682626:T:C	0	134682626	C	T
6	chr6:134682664:G:C	0	134682664	C	G
6	chr6:134682965:G:C	0	134682965	C	G
6	chr6:134683610:G:A	0	134683610	A	G
6	chr6:134684110:T:G	0	134684110	G	T
6	chr6:134684157:G:A	0	134684157	A	G
6	chr6:134684408:T:C	0	134684408	C	T
6	chr6:134684577:G:A	0	134684577	A	G
6	chr6:134684748:C:T	0	134684748	T	C
6	chr6:134685343:TTTTC:T	0	134685343	T	TTTTC
6	chr6:134685446:C:T	0	134685446	T	C
6	chr6:134687154:C:T	0	134687154	T	C
6	chr6:134687204:A:G	0	134687204	G	A
6	chr6:134687223:C:T	0	134687223	T	C
6	chr6:134687389:T:C	0	134687389	C	T
6	chr6:134688228:G:A	0	134688228	A	G
6	chr6:134688409:A:C	0	134688409	C	A
6	chr6:134688615:A:G	0	134688615	G	A
6	chr6:134688792:G:C	0	134688792	C	G
6	chr6:134689398:A:G	0	134689398	G	A
6	chr6:134690195:G:A	0	134690195	A	G
6	chr6:134690250:C:T	0	134690250	T	C
6	chr6:134690438:G:A	0	134690438	A	G
6	chr6:134690609:T:A	0	134690609	A	T
6	chr6:134690921:A:G	0	134690921	G	A
6	chr6:134692170:A:G	0	134692170	G	A
6	chr6:134693239:C:T	0	134693239	T	C
6	chr6:134693828:G:A	0	134693828	A	G
6	chr6:134693911:A:G	0	134693911	G	A
6	chr6:134693984:A:G	0	134693984	G	A
6	chr6:134694783:A:G	0	134694783	G	A
6	chr6:134695407:CTCTT:C	0	134695407	C	CTCTT
6	chr6:134695804:T:A	0	134695804	A	T
6	chr6:134696580:TTGAGG:T	0	134696580	T	TTGAGG
6	chr6:134696691:C:G	0	134696691	G	C
6	chr6:134697851:A:G	0	134697851	G	A
6	chr6:134698216:T:A	0	134698216	A	T
6	chr6:134698378:G:A	0	134698378	A	G
6	chr6:134698443:TGAG:T	0	134698443	T	TGAG
6	chr6:134699201:T:A	0	134699201	A	T
6	chr6:134700991:G:A	0	134700991	A	G
6	chr6:134701115:A:G	0	134701115	G	A
6	chr6:134701258:CAAAACCCA:C	0	134701258	C	CAAAACCCA
6	chr6:134701268:C:CT	0	134701268	CT	C
6	chr6:134701481:G:T	0	134701481	T	G
6	chr6:134702270:G:C	0	134702270	C	G
6	chr6:134702617:T:C	0	134702617	C	T
6	chr6:134703974:T:C	0	134703974	C	T
6	chr6:134704028:A:C	0	134704028	C	A
6	chr6:134704091:C:T	0	134704091	T	C
6	chr6:134704590:GC:G	0	134704590	G	GC
6	chr6:134704615:A:G	0	134704615	G	A
6	chr6:134705224:T:C	0	134705224	C	T
6	chr6:134705399:C:T	0	134705399	T	C
6	chr6:134706592:A:G	0	134706592	G	A
6	chr6:134706829:G:A	0	134706829	A	G
6	chr6:134707712:G:A	0	134707712	A	G
6	chr6:134707734:G:C	0	134707734	C	G
6	chr6:134707948:C:T	0	134707948	T	C
6	chr6:134708289:G:A	0	134708289	A	G
6	chr6:134708907:T:C	0	134708907	C	T
6	chr6:134709743:C:T	0	134709743	T	C
6	chr6:134710009:C:T	0	134710009	T	C
6	chr6:134710514:G:A	0	134710514	A	G
6	chr6:134710863:A:G	0	134710863	G	A
6	chr6:134711596:C:T	0	134711596	T	C
6	chr6:134711704:T:C	0	134711704	C	T
6	chr6:134711900:A:G	0	134711900	G	A
6	chr6:134711945:A:G	0	134711945	G	A
6	chr6:134712177:A:G	0	134712177	G	A
6	chr6:134712810:T:C	0	134712810	C	T
6	chr6:134713089:C:T	0	134713089	T	C
6	chr6:134714471:C:T	0	134714471	T	C
6	chr6:134714574:T:C	0	134714574	C	T
6	chr6:134714754:A:G	0	134714754	G	A
6	chr6:134714935:G:A	0	134714935	A	G
6	chr6:134714983:C:T	0	134714983	T	C
6	chr6:134715364:G:A	0	134715364	A	G
6	chr6:134715900:C:G	0	134715900	G	C
6	chr6:134716274:T:A	0	134716274	A	T
6	chr6:134716787:C:T	0	134716787	T	C
6	chr6:134717400:C:T	0	134717400	T	C
6	chr6:134717544:G:A	0	134717544	A	G
6	chr6:134718013:G:A	0	134718013	A	G
6	chr6:134718376:A:T	0	134718376	T	A
6	chr6:134718954:C:T	0	134718954	T	C
6	chr6:134719654:A:G	0	134719654	G	A
6	chr6:134719960:G:A	0	134719960	A	G
6	chr6:134721003:G:A	0	134721003	A	G
6	chr6:134721222:A:C	0	134721222	C	A
6	chr6:134721458:G:A	0	134721458	A	G
6	chr6:134721804:C:T	0	134721804	T	C
6	chr6:134722257:A:G	0	134722257	G	A
6	chr6:134722262:G:A	0	134722262	A	G
6	chr6:134722593:C:T	0	134722593	T	C
6	chr6:134722931:A:T	0	134722931	T	A
6	chr6:134723238:C:T	0	134723238	T	C
6	chr6:134723504:ATC:A	0	134723504	A	ATC
6	chr6:134724687:G:A	0	134724687	A	G
6	chr6:134725714:T:C	0	134725714	C	T
6	chr6:134725909:TAAAGG:T	0	134725909	T	TAAAGG
6	chr6:134727426:A:G	0	134727426	G	A
6	chr6:134727710:G:A	0	134727710	A	G
6	chr6:134728100:A:G	0	134728100	G	A
6	chr6:134728982:A:G	0	134728982	G	A
6	chr6:134730269:A:G	0	134730269	G	A
6	chr6:134730531:G:A	0	134730531	A	G
6	chr6:134730675:G:A	0	134730675	A	G
6	chr6:134730756:T:C	0	134730756	C	T
6	chr6:134730894:G:A	0	134730894	A	G
6	chr6:134730908:C:A	0	134730908	A	C
6	chr6:134731546:A:G	0	134731546	G	A
6	chr6:134731549:T:C	0	134731549	C	T
6	chr6:134731573:G:A	0	134731573	A	G
6	chr6:134731986:A:AG	0	134731986	AG	A
6	chr6:134732459:G:A	0	134732459	A	G
6	chr6:134732676:T:C	0	134732676	C	T
6	chr6:134732840:T:A	0	134732840	A	T
6	chr6:134732846:T:C	0	134732846	C	T
6	chr6:134733230:T:C	0	134733230	C	T
6	chr6:134733410:TTTTG:T	0	134733410	T	TTTTG
6	chr6:134733500:T:G	0	134733500	G	T
6	chr6:134733750:A:G	0	134733750	G	A
6	chr6:134733843:A:G	0	134733843	G	A
6	chr6:134734603:C:T	0	134734603	T	C
6	chr6:134735106:G:A	0	134735106	A	G
6	chr6:134735619:T:C	0	134735619	C	T
6	chr6:134735776:C:G	0	134735776	G	C
6	chr6:134735911:C:A	0	134735911	A	C
6	chr6:134736106:T:C	0	134736106	C	T
6	chr6:134736200:G:A	0	134736200	A	G
6	chr6:134736342:A:G	0	134736342	G	A
6	chr6:134737262:A:G	0	134737262	G	A
6	chr6:134737403:G:A	0	134737403	A	G
6	chr6:134738020:C:T	0	134738020	T	C
6	chr6:134738079:C:T	0	134738079	T	C
6	chr6:134738420:T:C	0	134738420	C	T
6	chr6:134738556:C:T	0	134738556	T	C
6	chr6:134738960:C:G	0	134738960	G	C
6	chr6:134739134:T:C	0	134739134	C	T
6	chr6:134739168:C:T	0	134739168	T	C
6	chr6:134739309:G:A	0	134739309	A	G
6	chr6:134739515:T:A	0	134739515	A	T
6	chr6:134739983:C:A	0	134739983	A	C
6	chr6:134740089:G:C	0	134740089	C	G
6	chr6:134740612:T:G	0	134740612	G	T
6	chr6:134740726:TCAGA:T	0	134740726	T	TCAGA
6	chr6:134740942:A:G	0	134740942	G	A
6	chr6:134741100:GGCTGCAGGACCTAA:G	0	134741100	G	GGCTGCAGGACCTAA
6	chr6:134741340:C:T	0	134741340	T	C
6	chr6:134741404:G:A	0	134741404	A	G
6	chr6:134741437:C:T	0	134741437	T	C
6	chr6:134741540:T:C	0	134741540	C	T
6	chr6:134741594:A:G	0	134741594	G	A
6	chr6:134741708:A:G	0	134741708	G	A
6	chr6:134741743:A:G	0	134741743	G	A
6	chr6:134742070:AC:A	0	134742070	A	AC
6	chr6:134742113:G:A	0	134742113	A	G
6	chr6:134742234:C:A	0	134742234	A	C
6	chr6:134742311:G:A	0	134742311	A	G
6	chr6:134742402:G:A	0	134742402	A	G
6	chr6:134742511:C:T	0	134742511	T	C
6	chr6:134742735:C:T	0	134742735	T	C
6	chr6:134743638:A:G	0	134743638	G	A
6	chr6:134743752:T:C	0	134743752	C	T
6	chr6:134744001:A:G	0	134744001	G	A
6	chr6:134744192:C:A	0	134744192	A	C
6	chr6:134744266:C:G	0	134744266	G	C
6	chr6:134744341:G:A	0	134744341	A	G
6	chr6:134744453:A:G	0	134744453	G	A
6	chr6:134744718:G:A	0	134744718	A	G
6	chr6:134744813:C:T	0	134744813	T	C
6	chr6:134745023:C:T	0	134745023	T	C
6	chr6:134745346:A:G	0	134745346	G	A
6	chr6:134745537:C:T	0	134745537	T	C
6	chr6:134745610:T:C	0	134745610	C	T
6	chr6:134745682:G:A	0	134745682	A	G
6	chr6:134745717:C:T	0	134745717	T	C
6	chr6:134745746:T:C	0	134745746	C	T
6	chr6:134746137:C:T	0	134746137	T	C
6	chr6:134746217:A:G	0	134746217	G	A
6	chr6:134746229:C:T	0	134746229	T	C
6	chr6:134746375:A:G	0	134746375	G	A
6	chr6:134746383:C:T	0	134746383	T	C
6	chr6:134746486:G:A	0	134746486	A	G
6	chr6:134746515:G:C	0	134746515	C	G
6	chr6:134746579:TC:T	0	134746579	T	TC
6	chr6:134747273:T:G	0	134747273	G	T
6	chr6:134747365:C:T	0	134747365	T	C
6	chr6:134747440:C:T	0	134747440	T	C
6	chr6:134747547:G:A	0	134747547	A	G
6	chr6:134747688:A:G	0	134747688	G	A
6	chr6:134747713:T:C	0	134747713	C	T
6	chr6:134747875:C:T	0	134747875	T	C
6	chr6:134747927:C:T	0	134747927	T	C
6	chr6:134747947:A:G	0	134747947	G	A
6	chr6:134748160:C:G	0	134748160	G	C
6	chr6:134749088:A:G	0	134749088	G	A
6	chr6:134749639:T:C	0	134749639	C	T
6	chr6:134749838:T:C	0	134749838	C	T
6	chr6:134750199:A:G	0	134750199	G	A
6	chr6:134750391:A:G	0	134750391	G	A
6	chr6:134750660:G:A	0	134750660	A	G
6	chr6:134750688:G:A	0	134750688	A	G
6	chr6:134750722:T:A	0	134750722	A	T
6	chr6:134751261:A:G	0	134751261	G	A
6	chr6:134751503:C:T	0	134751503	T	C
6	chr6:134752557:C:G	0	134752557	G	C
6	chr6:134752627:C:A	0	134752627	A	C
6	chr6:134752628:C:T	0	134752628	T	C
6	chr6:134752891:T:C	0	134752891	C	T
6	chr6:134752925:G:C	0	134752925	C	G
6	chr6:134752964:A:G	0	134752964	G	A
6	chr6:134753191:C:T	0	134753191	T	C
6	chr6:134753195:T:C	0	134753195	C	T
6	chr6:134753257:C:T	0	134753257	T	C
6	chr6:134754898:A:G	0	134754898	G	A
6	chr6:134755098:C:T	0	134755098	T	C
6	chr6:134755134:A:G	0	134755134	G	A
6	chr6:134755482:C:G	0	134755482	G	C
6	chr6:134755582:T:C	0	134755582	C	T
6	chr6:134755707:A:G	0	134755707	G	A
6	chr6:134756020:A:C	0	134756020	C	A
6	chr6:134756030:C:A	0	134756030	A	C
6	chr6:134756048:A:G	0	134756048	G	A
6	chr6:134756102:G:A	0	134756102	A	G
6	chr6:134756287:C:T	0	134756287	T	C
6	chr6:134756289:A:G	0	134756289	G	A
6	chr6:134757565:T:C	0	134757565	C	T
6	chr6:134757902:T:C	0	134757902	C	T
6	chr6:134758305:C:T	0	134758305	T	C
6	chr6:134758479:G:A	0	134758479	A	G
6	chr6:134758923:A:G	0	134758923	G	A
6	chr6:134759139:T:C	0	134759139	C	T
6	chr6:134759417:CAA:C	0	134759417	C	CAA
6	chr6:134759569:T:C	0	134759569	C	T
6	chr6:134759577:G:A	0	134759577	A	G
6	chr6:134759974:A:G	0	134759974	G	A
6	chr6:134760168:C:T	0	134760168	T	C
6	chr6:134760431:T:C	0	134760431	C	T
6	chr6:134760554:A:T	0	134760554	T	A
6	chr6:134760695:G:A	0	134760695	A	G
6	chr6:134761225:G:A	0	134761225	A	G
6	chr6:134761394:G:A	0	134761394	A	G
6	chr6:134761426:G:C	0	134761426	C	G
6	chr6:134762015:C:T	0	134762015	T	C
6	chr6:134762136:T:C	0	134762136	C	T
6	chr6:134762363:G:A	0	134762363	A	G
6	chr6:134762856:C:T	0	134762856	T	C
6	chr6:134763145:T:C	0	134763145	C	T
6	chr6:134763633:G:A	0	134763633	A	G
6	chr6:134764753:A:G	0	134764753	G	A
6	chr6:134765708:T:TAGAGTA	0	134765708	TAGAGTA	T
6	chr6:134765885:T:C	0	134765885	C	T
6	chr6:134766316:C:T	0	134766316	T	C
6	chr6:134766520:G:A	0	134766520	A	G
6	chr6:134766864:T:C	0	134766864	C	T
6	chr6:134768013:A:G	0	134768013	G	A
6	chr6:134768399:T:A	0	134768399	A	T
6	chr6:134768416:C:T	0	134768416	T	C
6	chr6:134770133:T:A	0	134770133	A	T
6	chr6:134770443:G:A	0	134770443	A	G
6	chr6:134770926:A:C	0	134770926	C	A
6	chr6:134771063:C:T	0	134771063	T	C
6	chr6:134771681:C:T	0	134771681	T	C
6	chr6:134771690:G:A	0	134771690	A	G
6	chr6:134771989:C:T	0	134771989	T	C
6	chr6:134772090:T:C	0	134772090	C	T
6	chr6:134772681:A:T	0	134772681	T	A
6	chr6:134773009:T:C	0	134773009	C	T
6	chr6:134773124:T:C	0	134773124	C	T
6	chr6:134773134:C:T	0	134773134	T	C
6	chr6:134773449:A:G	0	134773449	G	A
6	chr6:134774358:C:T	0	134774358	T	C
6	chr6:134774999:T:C	0	134774999	C	T
6	chr6:134775023:C:T	0	134775023	T	C
6	chr6:134775223:A:G	0	134775223	G	A
6	chr6:134775283:GACAAAA:G	0	134775283	G	GACAAAA
6	chr6:134775751:A:G	0	134775751	G	A
6	chr6:134777240:C:A	0	134777240	A	C
6	chr6:134777285:T:C	0	134777285	C	T
6	chr6:134777932:G:A	0	134777932	A	G
6	chr6:134779368:A:T	0	134779368	T	A
6	chr6:134779835:A:C	0	134779835	C	A
6	chr6:134780050:G:C	0	134780050	C	G
6	chr6:134782017:T:C	0	134782017	C	T
6	chr6:134782153:G:A	0	134782153	A	G
6	chr6:134782306:T:C	0	134782306	C	T
6	chr6:134783086:C:T	0	134783086	T	C
6	chr6:134783442:C:T	0	134783442	T	C
6	chr6:134784092:A:G	0	134784092	G	A
6	chr6:134786798:T:C	0	134786798	C	T
6	chr6:134786904:C:T	0	134786904	T	C
6	chr6:134787484:T:C	0	134787484	C	T
6	chr6:134789741:C:T	0	134789741	T	C
6	chr6:134790617:A:G	0	134790617	G	A
6	chr6:134791046:C:T	0	134791046	T	C
6	chr6:134791219:A:G	0	134791219	G	A
6	chr6:134791652:A:G	0	134791652	G	A
6	chr6:134792476:G:C	0	134792476	C	G
6	chr6:134792709:C:G	0	134792709	G	C
6	chr6:134792814:T:C	0	134792814	C	T
6	chr6:134792959:G:A	0	134792959	A	G
6	chr6:134793364:G:T	0	134793364	T	G
6	chr6:134794041:T:C	0	134794041	C	T
6	chr6:134795733:C:T	0	134795733	T	C
6	chr6:134796329:G:A	0	134796329	A	G
6	chr6:134797730:A:G	0	134797730	G	A
6	chr6:134797835:T:C	0	134797835	C	T
6	chr6:134797951:C:T	0	134797951	T	C
6	chr6:134799779:T:C	0	134799779	C	T
6	chr6:134800517:C:G	0	134800517	G	C
6	chr6:134800524:A:G	0	134800524	G	A
6	chr6:134802627:T:C	0	134802627	C	T
6	chr6:134802698:C:T	0	134802698	T	C
6	chr6:134803326:A:AAAGAG	0	134803326	AAAGAG	A
6	chr6:134804390:T:C	0	134804390	C	T
6	chr6:134804452:A:G	0	134804452	G	A
6	chr6:134804490:A:G	0	134804490	G	A
6	chr6:134804496:T:C	0	134804496	C	T
6	chr6:134804803:C:T	0	134804803	T	C
6	chr6:134804828:C:T	0	134804828	T	C
6	chr6:134805976:CA:C	0	134805976	C	CA
6	chr6:134806507:C:T	0	134806507	T	C
6	chr6:134807391:A:G	0	134807391	G	A
6	chr6:134807720:G:A	0	134807720	A	G
6	chr6:134808163:C:T	0	134808163	T	C
6	chr6:134808264:G:A	0	134808264	A	G
6	chr6:134808468:G:A	0	134808468	A	G
6	chr6:134808892:C:T	0	134808892	T	C
6	chr6:134809039:A:G	0	134809039	G	A
6	chr6:134809123:T:C	0	134809123	C	T
6	chr6:134812420:A:AG	0	134812420	AG	A
6	chr6:134815562:C:A	0	134815562	A	C
6	chr6:134817222:A:G	0	134817222	G	A
6	chr6:134817852:C:A	0	134817852	A	C
6	chr6:134818393:A:G	0	134818393	G	A
6	chr6:134819511:T:C	0	134819511	C	T
6	chr6:134819615:ATTTC:A	0	134819615	A	ATTTC
6	chr6:134820642:C:T	0	134820642	T	C
6	chr6:134821271:C:A	0	134821271	A	C
6	chr6:134821671:G:A	0	134821671	A	G
6	chr6:134822053:G:A	0	134822053	A	G
6	chr6:134822422:C:T	0	134822422	T	C
6	chr6:134822466:A:G	0	134822466	G	A
6	chr6:134822830:C:T	0	134822830	T	C
6	chr6:134823376:T:A	0	134823376	A	T
6	chr6:134825563:G:A	0	134825563	A	G
6	chr6:134825915:C:T	0	134825915	T	C
6	chr6:134825955:C:T	0	134825955	T	C
6	chr6:134826211:T:C	0	134826211	C	T
6	chr6:134826642:A:T	0	134826642	T	A
6	chr6:134826830:T:A	0	134826830	A	T
6	chr6:134827633:T:C	0	134827633	C	T
6	chr6:134827986:C:CCAGAAAGCAT	0	134827986	CCAGAAAGCAT	C
6	chr6:134828444:C:T	0	134828444	T	C
6	chr6:134828632:C:T	0	134828632	T	C
6	chr6:134828750:A:AAGGGCCC	0	134828750	AAGGGCCC	A
6	chr6:134828995:C:T	0	134828995	T	C
6	chr6:134829350:A:G	0	134829350	G	A
6	chr6:134829378:T:G	0	134829378	G	T
6	chr6:134830171:A:G	0	134830171	G	A
6	chr6:134830256:T:C	0	134830256	C	T
6	chr6:134830412:G:C	0	134830412	C	G
6	chr6:134831001:G:C	0	134831001	C	G
6	chr6:134831343:ATTAT:A	0	134831343	A	ATTAT
6	chr6:134831654:A:G	0	134831654	G	A
6	chr6:134832972:A:G	0	134832972	G	A
6	chr6:134833684:T:C	0	134833684	C	T
6	chr6:134833977:G:A	0	134833977	A	G
6	chr6:134834622:G:A	0	134834622	A	G
6	chr6:134834624:TCATAGTTTTAGA:T	0	134834624	T	TCATAGTTTTAGA
6	chr6:134835167:G:A	0	134835167	A	G
6	chr6:134835660:G:A	0	134835660	A	G
6	chr6:134836396:A:C	0	134836396	C	A
6	chr6:134836991:T:TC	0	134836991	TC	T
6	chr6:134837379:C:T	0	134837379	T	C
6	chr6:134837395:C:T	0	134837395	T	C
6	chr6:134837825:C:T	0	134837825	T	C
6	chr6:134838627:ACAC:A	0	134838627	A	ACAC
6	chr6:134838970:C:T	0	134838970	T	C
6	chr6:134839061:C:T	0	134839061	T	C
6	chr6:134839171:A:G	0	134839171	G	A
6	chr6:134839761:G:A	0	134839761	A	G
6	chr6:134839988:A:G	0	134839988	G	A
6	chr6:134840130:G:T	0	134840130	T	G
6	chr6:134840170:G:A	0	134840170	A	G
6	chr6:134840272:C:T	0	134840272	T	C
6	chr6:134840783:A:T	0	134840783	T	A
6	chr6:134841224:G:A	0	134841224	A	G
6	chr6:134841339:A:G	0	134841339	G	A
6	chr6:134841381:G:A	0	134841381	A	G
6	chr6:134842605:C:T	0	134842605	T	C
6	chr6:134843713:G:A	0	134843713	A	G
6	chr6:134843734:T:C	0	134843734	C	T
6	chr6:134843739:T:C	0	134843739	C	T
6	chr6:134844380:T:C	0	134844380	C	T
6	chr6:134845290:G:A	0	134845290	A	G
6	chr6:134847336:T:C	0	134847336	C	T
6	chr6:134847585:C:T	0	134847585	T	C
6	chr6:134848240:G:C	0	134848240	C	G
6	chr6:134849114:T:C	0	134849114	C	T
6	chr6:134850125:A:C	0	134850125	C	A
6	chr6:134850351:C:T	0	134850351	T	C
6	chr6:134850585:T:G	0	134850585	G	T
6	chr6:134850786:C:A	0	134850786	A	C
6	chr6:134851207:G:A	0	134851207	A	G
6	chr6:134852887:A:G	0	134852887	G	A
6	chr6:134853353:T:C	0	134853353	C	T
6	chr6:134854721:C:T	0	134854721	T	C
6	chr6:134855692:C:T	0	134855692	T	C
6	chr6:134855724:T:C	0	134855724	C	T
6	chr6:134855829:C:CA	0	134855829	CA	C
6	chr6:134856196:G:A	0	134856196	A	G
6	chr6:134857714:G:A	0	134857714	A	G
6	chr6:134858286:G:T	0	134858286	T	G
6	chr6:134858318:G:A	0	134858318	A	G
6	chr6:134858627:G:A	0	134858627	A	G
6	chr6:134859122:G:T	0	134859122	T	G
6	chr6:134859203:G:A	0	134859203	A	G
6	chr6:134861391:T:A	0	134861391	A	T
6	chr6:134862095:A:C	0	134862095	C	A
6	chr6:134862335:G:A	0	134862335	A	G
6	chr6:134862695:C:T	0	134862695	T	C
6	chr6:134863749:T:C	0	134863749	C	T
6	chr6:134865008:C:T	0	134865008	T	C
6	chr6:134865057:A:G	0	134865057	G	A
6	chr6:134865395:G:C	0	134865395	C	G
6	chr6:134865787:T:C	0	134865787	C	T
6	chr6:134866005:G:A	0	134866005	A	G
6	chr6:134868508:T:C	0	134868508	C	T
6	chr6:134868801:G:A	0	134868801	A	G
6	chr6:134868890:G:A	0	134868890	A	G
6	chr6:134868911:T:C	0	134868911	C	T
6	chr6:134870276:T:C	0	134870276	C	T
6	chr6:134870725:G:C	0	134870725	C	G
6	chr6:134871062:A:G	0	134871062	G	A
6	chr6:134871607:A:G	0	134871607	G	A
6	chr6:134871672:T:A	0	134871672	A	T
6	chr6:134871719:T:C	0	134871719	C	T
6	chr6:134871898:C:T	0	134871898	T	C
6	chr6:134872034:T:C	0	134872034	C	T
6	chr6:134872384:T:C	0	134872384	C	T
6	chr6:134872440:A:G	0	134872440	G	A
6	chr6:134872745:G:A	0	134872745	A	G
6	chr6:134873056:C:T	0	134873056	T	C
6	chr6:134873130:AC:A	0	134873130	A	AC
6	chr6:134873137:T:G	0	134873137	G	T
6	chr6:134873710:A:C	0	134873710	C	A
6	chr6:134873723:G:A	0	134873723	A	G
6	chr6:134874194:T:C	0	134874194	C	T
6	chr6:134874751:G:A	0	134874751	A	G
6	chr6:134874888:C:T	0	134874888	T	C
6	chr6:134875273:C:T	0	134875273	T	C
6	chr6:134875459:T:C	0	134875459	C	T
6	chr6:134876770:C:T	0	134876770	T	C
6	chr6:134876978:G:A	0	134876978	A	G
6	chr6:134877014:T:C	0	134877014	C	T
6	chr6:134878149:A:C	0	134878149	C	A
6	chr6:134878458:C:T	0	134878458	T	C
6	chr6:134878724:T:C	0	134878724	C	T
6	chr6:134879008:T:C	0	134879008	C	T
6	chr6:134879371:G:C	0	134879371	C	G
6	chr6:134879447:A:G	0	134879447	G	A
6	chr6:134879518:C:T	0	134879518	T	C
6	chr6:134879519:A:G	0	134879519	G	A
6	chr6:134879715:A:T	0	134879715	T	A
6	chr6:134879748:C:T	0	134879748	T	C
6	chr6:134880280:T:C	0	134880280	C	T
6	chr6:134880302:C:T	0	134880302	T	C
6	chr6:134882641:T:C	0	134882641	C	T
6	chr6:134883232:C:G	0	134883232	G	C
6	chr6:134883813:T:G	0	134883813	G	T
6	chr6:134884508:C:T	0	134884508	T	C
6	chr6:134885645:C:T	0	134885645	T	C
6	chr6:134887775:T:G	0	134887775	G	T
6	chr6:134888312:G:A	0	134888312	A	G
6	chr6:134888712:G:A	0	134888712	A	G
6	chr6:134889545:C:T	0	134889545	T	C
6	chr6:134890074:T:TA	0	134890074	TA	T
6	chr6:134890386:T:C	0	134890386	C	T
6	chr6:134891089:G:T	0	134891089	T	G
6	chr6:134894150:A:G	0	134894150	G	A
6	chr6:134894278:G:T	0	134894278	T	G
6	chr6:134898558:T:A	0	134898558	A	T
6	chr6:134899342:A:G	0	134899342	G	A
6	chr6:134903190:A:G	0	134903190	G	A
6	chr6:134908262:T:C	0	134908262	C	T
6	chr6:134908507:C:G	0	134908507	G	C
6	chr6:134910375:G:A	0	134910375	A	G
6	chr6:134912771:A:G	0	134912771	G	A
6	chr6:134913700:T:C	0	134913700	C	T
6	chr6:134914396:C:T	0	134914396	T	C
6	chr6:134914910:G:A	0	134914910	A	G
6	chr6:134915608:T:C	0	134915608	C	T
6	chr6:134916020:A:G	0	134916020	G	A
6	chr6:134916221:G:A	0	134916221	A	G
6	chr6:134916548:G:A	0	134916548	A	G
6	chr6:134916595:A:G	0	134916595	G	A
6	chr6:134919836:C:T	0	134919836	T	C
6	chr6:134924899:A:G	0	134924899	G	A
6	chr6:134924920:A:C	0	134924920	C	A
6	chr6:134927534:G:C	0	134927534	C	G
6	chr6:134927551:T:A	0	134927551	A	T
6	chr6:134929392:G:A	0	134929392	A	G
6	chr6:134931485:AGC:A	0	134931485	A	AGC
6	chr6:134931910:T:G	0	134931910	G	T
6	chr6:134932313:A:G	0	134932313	G	A
6	chr6:134932465:G:A	0	134932465	A	G
6	chr6:134933898:G:A	0	134933898	A	G
6	chr6:134934005:A:G	0	134934005	G	A
6	chr6:134934572:A:C	0	134934572	C	A
6	chr6:134934763:A:G	0	134934763	G	A
6	chr6:134935357:G:C	0	134935357	C	G
6	chr6:134936405:G:C	0	134936405	C	G
6	chr6:134937804:T:G	0	134937804	G	T
6	chr6:134938228:C:T	0	134938228	T	C
6	chr6:134938233:G:A	0	134938233	A	G
6	chr6:134938596:G:A	0	134938596	A	G
6	chr6:134938615:GATTTT:G	0	134938615	G	GATTTT
6	chr6:134939165:T:C	0	134939165	C	T
6	chr6:134941364:G:A	0	134941364	A	G
6	chr6:134941427:G:A	0	134941427	A	G
6	chr6:134941609:C:T	0	134941609	T	C
6	chr6:134942168:C:T	0	134942168	T	C
6	chr6:134942917:C:T	0	134942917	T	C
6	chr6:134944479:G:A	0	134944479	A	G
6	chr6:134945803:T:C	0	134945803	C	T
6	chr6:134947058:A:G	0	134947058	G	A
6	chr6:134947134:A:G	0	134947134	G	A
6	chr6:134947927:T:A	0	134947927	A	T
6	chr6:134948049:C:A	0	134948049	A	C
6	chr6:134950190:C:A	0	134950190	A	C
6	chr6:134950748:C:T	0	134950748	T	C
6	chr6:134950808:A:G	0	134950808	G	A
6	chr6:134951244:A:AT	0	134951244	AT	A
6	chr6:134951339:T:G	0	134951339	G	T
6	chr6:134951397:G:A	0	134951397	A	G
6	chr6:134952258:CAG:C	0	134952258	C	CAG
6	chr6:134952292:A:C	0	134952292	C	A
6	chr6:134953094:A:G	0	134953094	G	A
6	chr6:134954004:G:A	0	134954004	A	G
6	chr6:134954347:T:C	0	134954347	C	T
6	chr6:134954927:G:A	0	134954927	A	G
6	chr6:134955558:T:C	0	134955558	C	T
6	chr6:134957481:G:T	0	134957481	T	G
6	chr6:134959124:T:C	0	134959124	C	T
6	chr6:134959300:C:T	0	134959300	T	C
6	chr6:134959381:G:C	0	134959381	C	G
6	chr6:134960657:C:T	0	134960657	T	C
6	chr6:134961518:T:C	0	134961518	C	T
6	chr6:134961597:T:C	0	134961597	C	T
6	chr6:134961633:G:A	0	134961633	A	G
6	chr6:134962210:T:C	0	134962210	C	T
6	chr6:134962736:C:G	0	134962736	G	C
6	chr6:134963701:T:G	0	134963701	G	T
6	chr6:134964010:C:A	0	134964010	A	C
6	chr6:134965367:T:C	0	134965367	C	T
6	chr6:134966099:G:A	0	134966099	A	G
6	chr6:134967525:T:C	0	134967525	C	T
6	chr6:134967578:C:T	0	134967578	T	C
6	chr6:134968239:GA:G	0	134968239	G	GA
6	chr6:134969217:T:C	0	134969217	C	T
6	chr6:134969785:A:G	0	134969785	G	A
6	chr6:134970155:C:T	0	134970155	T	C
6	chr6:134970980:T:C	0	134970980	C	T
6	chr6:134972004:G:A	0	134972004	A	G
6	chr6:134972227:G:A	0	134972227	A	G
6	chr6:134972253:C:T	0	134972253	T	C
6	chr6:134972325:C:A	0	134972325	A	C
6	chr6:134972507:T:C	0	134972507	C	T
6	chr6:134973121:A:G	0	134973121	G	A
6	chr6:134973863:G:A	0	134973863	A	G
6	chr6:134973943:T:C	0	134973943	C	T
6	chr6:134974272:T:G	0	134974272	G	T
6	chr6:134974935:C:A	0	134974935	A	C
6	chr6:134975825:A:G	0	134975825	G	A
6	chr6:134976524:G:A	0	134976524	A	G
6	chr6:134977020:T:C	0	134977020	C	T
6	chr6:134978230:T:C	0	134978230	C	T
6	chr6:134978544:T:C	0	134978544	C	T
6	chr6:134978575:C:G	0	134978575	G	C
6	chr6:134978821:T:C	0	134978821	C	T
6	chr6:134981602:G:A	0	134981602	A	G
6	chr6:134982218:A:G	0	134982218	G	A
6	chr6:134984166:T:C	0	134984166	C	T
6	chr6:134985842:A:T	0	134985842	T	A
6	chr6:134986602:T:C	0	134986602	C	T
6	chr6:134987237:A:G	0	134987237	G	A
6	chr6:134987993:T:C	0	134987993	C	T
6	chr6:134988074:C:T	0	134988074	T	C
6	chr6:134988802:A:G	0	134988802	G	A
6	chr6:134989408:C:T	0	134989408	T	C
6	chr6:134990503:T:C	0	134990503	C	T
6	chr6:134991242:G:A	0	134991242	A	G
6	chr6:134992810:T:A	0	134992810	A	T
6	chr6:134992856:C:A	0	134992856	A	C
6	chr6:134993044:C:T	0	134993044	T	C
6	chr6:134993127:T:C	0	134993127	C	T
6	chr6:134994260:C:T	0	134994260	T	C
6	chr6:134994432:C:T	0	134994432	T	C
6	chr6:134995096:AG:A	0	134995096	A	AG
6	chr6:134995338:T:C	0	134995338	C	T
6	chr6:134995888:A:C	0	134995888	C	A
6	chr6:134996216:G:A	0	134996216	A	G
6	chr6:134996527:G:T	0	134996527	T	G
6	chr6:134996651:T:C	0	134996651	C	T
6	chr6:134997252:A:G	0	134997252	G	A
6	chr6:134997716:A:T	0	134997716	T	A
6	chr6:134998925:A:G	0	134998925	G	A
6	chr6:135000371:C:T	0	135000371	T	C
6	chr6:135001191:A:C	0	135001191	C	A
6	chr6:135001606:C:T	0	135001606	T	C
6	chr6:135001888:A:T	0	135001888	T	A
6	chr6:135002913:T:C	0	135002913	C	T
6	chr6:135002947:T:C	0	135002947	C	T
6	chr6:135003373:G:A	0	135003373	A	G
6	chr6:135003396:C:T	0	135003396	T	C
6	chr6:135004518:G:GA	0	135004518	GA	G
6	chr6:135004656:C:G	0	135004656	G	C
6	chr6:135007654:G:A	0	135007654	A	G
6	chr6:135008617:T:C	0	135008617	C	T
6	chr6:135008831:C:T	0	135008831	T	C
6	chr6:135009735:G:A	0	135009735	A	G
6	chr6:135010116:A:C	0	135010116	C	A
6	chr6:135013288:C:A	0	135013288	A	C
6	chr6:135013462:A:G	0	135013462	G	A
6	chr6:135013925:G:A	0	135013925	A	G
6	chr6:135014130:C:T	0	135014130	T	C
6	chr6:135014244:C:T	0	135014244	T	C
6	chr6:135015449:C:T	0	135015449	T	C
6	chr6:135015719:C:T	0	135015719	T	C
6	chr6:135016595:A:G	0	135016595	G	A
6	chr6:135016915:T:TCC	0	135016915	TCC	T
6	chr6:135019873:A:G	0	135019873	G	A
6	chr6:135021299:G:A	0	135021299	A	G
6	chr6:135021765:C:T	0	135021765	T	C
6	chr6:135023173:A:G	0	135023173	G	A
6	chr6:135023317:G:A	0	135023317	A	G
6	chr6:135023542:TTTAACAGATTA:T	0	135023542	T	TTTAACAGATTA
6	chr6:135024321:T:A	0	135024321	A	T
6	chr6:135024809:C:T	0	135024809	T	C
6	chr6:135025501:C:CAA	0	135025501	CAA	C
6	chr6:135025993:G:C	0	135025993	C	G
6	chr6:135026457:A:G	0	135026457	G	A
6	chr6:135026523:T:A	0	135026523	A	T
6	chr6:135028019:A:G	0	135028019	G	A
6	chr6:135028432:C:T	0	135028432	T	C
6	chr6:135028497:CAT:C	0	135028497	C	CAT
6	chr6:135028618:G:A	0	135028618	A	G
6	chr6:135028707:C:T	0	135028707	T	C
6	chr6:135029241:A:G	0	135029241	G	A
6	chr6:135029794:G:C	0	135029794	C	G
6	chr6:135029812:C:G	0	135029812	G	C
6	chr6:135030582:G:A	0	135030582	A	G
6	chr6:135031305:C:A	0	135031305	A	C
6	chr6:135031510:G:C	0	135031510	C	G
6	chr6:135033980:C:T	0	135033980	T	C
6	chr6:135034369:C:T	0	135034369	T	C
6	chr6:135034585:A:G	0	135034585	G	A
6	chr6:135035078:G:C	0	135035078	C	G
6	chr6:135035331:T:C	0	135035331	C	T
6	chr6:135037429:T:G	0	135037429	G	T
6	chr6:135037778:G:A	0	135037778	A	G
6	chr6:135038908:C:T	0	135038908	T	C
6	chr6:135040002:T:C	0	135040002	C	T
6	chr6:135041240:T:C	0	135041240	C	T
6	chr6:135043279:A:C	0	135043279	C	A
6	chr6:135044680:C:T	0	135044680	T	C
6	chr6:135044994:C:T	0	135044994	T	C
6	chr6:135045171:G:A	0	135045171	A	G
6	chr6:135045742:T:C	0	135045742	C	T
6	chr6:135046251:AT:A	0	135046251	A	AT
6	chr6:135046619:A:G	0	135046619	G	A
6	chr6:135046778:A:G	0	135046778	G	A
6	chr6:135047176:G:A	0	135047176	A	G
6	chr6:135048554:G:A	0	135048554	A	G
6	chr6:135048775:A:G	0	135048775	G	A
6	chr6:135050086:T:C	0	135050086	C	T
6	chr6:135050191:T:C	0	135050191	C	T
6	chr6:135051093:A:G	0	135051093	G	A
6	chr6:135051938:G:T	0	135051938	T	G
6	chr6:135052396:G:A	0	135052396	A	G
6	chr6:135053230:C:G	0	135053230	G	C
6	chr6:135054094:C:T	0	135054094	T	C
6	chr6:135054624:G:A	0	135054624	A	G
6	chr6:135054853:G:A	0	135054853	A	G
6	chr6:135054920:T:C	0	135054920	C	T
6	chr6:135055094:C:T	0	135055094	T	C
6	chr6:135055241:T:G	0	135055241	G	T
6	chr6:135055953:C:T	0	135055953	T	C
6	chr6:135056048:G:T	0	135056048	T	G
6	chr6:135056494:A:T	0	135056494	T	A
6	chr6:135058010:A:G	0	135058010	G	A
6	chr6:135059189:A:G	0	135059189	G	A
6	chr6:135059623:T:C	0	135059623	C	T
6	chr6:135060110:A:C	0	135060110	C	A
6	chr6:135060213:A:G	0	135060213	G	A
6	chr6:135061842:T:G	0	135061842	G	T
6	chr6:135062080:TAAA:T	0	135062080	T	TAAA
6	chr6:135062932:GTA:G	0	135062932	G	GTA
6	chr6:135062935:CCTGA:C	0	135062935	C	CCTGA
6	chr6:135063050:T:C	0	135063050	C	T
6	chr6:135063800:CCCAGG:C	0	135063800	C	CCCAGG
6	chr6:135069698:G:A	0	135069698	A	G
6	chr6:135070327:G:A	0	135070327	A	G
6	chr6:135070357:A:G	0	135070357	G	A
6	chr6:135070962:C:A	0	135070962	A	C
6	chr6:135073984:A:G	0	135073984	G	A
6	chr6:135074410:G:A	0	135074410	A	G
6	chr6:135076163:G:T	0	135076163	T	G
6	chr6:135077927:C:G	0	135077927	G	C
6	chr6:135078105:C:T	0	135078105	T	C
6	chr6:135079427:G:A	0	135079427	A	G
6	chr6:135079974:C:G	0	135079974	G	C
6	chr6:135080233:C:T	0	135080233	T	C
6	chr6:135081201:T:C	0	135081201	C	T
6	chr6:135081951:C:G	0	135081951	G	C
6	chr6:135082486:C:T	0	135082486	T	C
6	chr6:135082681:T:C	0	135082681	C	T
6	chr6:135082789:T:C	0	135082789	C	T
6	chr6:135082974:G:A	0	135082974	A	G
6	chr6:135083984:A:C	0	135083984	C	A
6	chr6:135085660:T:A	0	135085660	A	T
6	chr6:135087334:G:T	0	135087334	T	G
6	chr6:135087978:A:G	0	135087978	G	A
6	chr6:135090090:T:C	0	135090090	C	T
6	chr6:135090599:G:T	0	135090599	T	G
6	chr6:135091244:C:T	0	135091244	T	C
6	chr6:135091498:T:C	0	135091498	C	T
6	chr6:135093456:C:A	0	135093456	A	C
6	chr6:135093655:A:G	0	135093655	G	A
6	chr6:135093712:G:A	0	135093712	A	G
6	chr6:135094070:G:A	0	135094070	A	G
6	chr6:135096322:G:T	0	135096322	T	G
6	chr6:135097778:A:G	0	135097778	G	A
6	chr6:135097880:T:C	0	135097880	C	T
6	chr6:135097899:AC:A	0	135097899	A	AC
6	chr6:135097901:C:A	0	135097901	A	C
6	chr6:135097904:G:A	0	135097904	A	G
6	chr6:135098167:T:C	0	135098167	C	T
6	chr6:135098493:A:G	0	135098493	G	A
6	chr6:135098550:T:C	0	135098550	C	T
6	chr6:135100038:C:T	0	135100038	T	C
6	chr6:135102071:T:C	0	135102071	C	T
6	chr6:135102274:G:A	0	135102274	A	G
6	chr6:135105420:A:T	0	135105420	T	A
6	chr6:135105435:A:G	0	135105435	G	A
6	chr6:135106021:T:C	0	135106021	C	T
6	chr6:135106679:G:A	0	135106679	A	G
6	chr6:135108095:T:C	0	135108095	C	T
6	chr6:135108955:G:A	0	135108955	A	G
6	chr6:135110180:T:C	0	135110180	C	T
6	chr6:135110867:C:T	0	135110867	T	C
6	chr6:135110923:A:G	0	135110923	G	A
6	chr6:135111414:T:C	0	135111414	C	T
6	chr6:135111745:T:C	0	135111745	C	T
6	chr6:135112266:C:T	0	135112266	T	C
6	chr6:135114033:G:A	0	135114033	A	G
6	chr6:135114363:T:C	0	135114363	C	T
6	chr6:135115968:G:T	0	135115968	T	G
6	chr6:135116248:T:C	0	135116248	C	T
6	chr6:135116652:G:A	0	135116652	A	G
6	chr6:135117485:A:G	0	135117485	G	A
6	chr6:135117913:A:C	0	135117913	C	A
6	chr6:135118125:A:G	0	135118125	G	A
6	chr6:135119519:A:G	0	135119519	G	A
6	chr6:135120027:T:C	0	135120027	C	T
6	chr6:135120107:C:T	0	135120107	T	C
6	chr6:135121387:T:C	0	135121387	C	T
6	chr6:135122006:G:A	0	135122006	A	G
6	chr6:135122074:A:G	0	135122074	G	A
6	chr6:135122871:G:A	0	135122871	A	G
6	chr6:135124041:A:C	0	135124041	C	A
6	chr6:135124310:C:T	0	135124310	T	C
6	chr6:135124676:T:A	0	135124676	A	T
6	chr6:135125703:C:T	0	135125703	T	C
6	chr6:135126635:T:C	0	135126635	C	T
6	chr6:135126682:T:C	0	135126682	C	T
6	chr6:135127505:T:C	0	135127505	C	T
6	chr6:135128177:C:T	0	135128177	T	C
6	chr6:135129348:G:T	0	135129348	T	G
6	chr6:135129617:T:C	0	135129617	C	T
6	chr6:135130059:A:G	0	135130059	G	A
6	chr6:135130426:T:A	0	135130426	A	T
6	chr6:135130442:C:T	0	135130442	T	C
6	chr6:135131078:T:A	0	135131078	A	T
6	chr6:135131754:T:C	0	135131754	C	T
6	chr6:135132889:C:A	0	135132889	A	C
6	chr6:135133247:C:T	0	135133247	T	C
6	chr6:135133355:C:T	0	135133355	T	C
6	chr6:135134191:A:G	0	135134191	G	A
6	chr6:135135620:A:G	0	135135620	G	A
6	chr6:135136403:A:G	0	135136403	G	A
6	chr6:135137285:A:G	0	135137285	G	A
6	chr6:135137457:C:A	0	135137457	A	C
6	chr6:135138053:CT:C	0	135138053	C	CT
6	chr6:135139600:T:G	0	135139600	G	T
6	chr6:135139861:A:G	0	135139861	G	A
6	chr6:135139996:C:T	0	135139996	T	C
6	chr6:135139998:G:A	0	135139998	A	G
6	chr6:135140799:A:G	0	135140799	G	A
6	chr6:135141542:A:G	0	135141542	G	A
6	chr6:135142195:G:A	0	135142195	A	G
6	chr6:135142809:C:T	0	135142809	T	C
6	chr6:135144336:T:C	0	135144336	C	T
6	chr6:135144413:A:C	0	135144413	C	A
6	chr6:135146050:C:T	0	135146050	T	C
6	chr6:135146383:T:A	0	135146383	A	T
6	chr6:135146587:T:A	0	135146587	A	T
6	chr6:135147172:C:T	0	135147172	T	C
6	chr6:135148614:C:T	0	135148614	T	C
6	chr6:135150478:T:C	0	135150478	C	T
6	chr6:135151364:A:G	0	135151364	G	A
6	chr6:135152789:T:A	0	135152789	A	T
6	chr6:135153138:A:G	0	135153138	G	A
6	chr6:135153496:T:C	0	135153496	C	T
6	chr6:135154983:A:C	0	135154983	C	A
6	chr6:135155302:A:T	0	135155302	T	A
6	chr6:135155413:G:A	0	135155413	A	G
6	chr6:135156130:C:T	0	135156130	T	C
6	chr6:135156199:A:G	0	135156199	G	A
6	chr6:135156849:T:A	0	135156849	A	T
6	chr6:135158277:A:G	0	135158277	G	A
6	chr6:135158413:A:G	0	135158413	G	A
6	chr6:135158539:C:T	0	135158539	T	C
6	chr6:135158916:T:C	0	135158916	C	T
6	chr6:135159009:T:G	0	135159009	G	T
6	chr6:135159438:A:G	0	135159438	G	A
6	chr6:135160747:T:A	0	135160747	A	T
6	chr6:135161428:C:T	0	135161428	T	C
6	chr6:135161681:A:C	0	135161681	C	A
6	chr6:135162604:C:A	0	135162604	A	C
6	chr6:135162671:T:A	0	135162671	A	T
6	chr6:135162673:T:C	0	135162673	C	T
6	chr6:135163956:C:T	0	135163956	T	C
6	chr6:135164360:G:A	0	135164360	A	G
6	chr6:135165148:GAGAAAAC:G	0	135165148	G	GAGAAAAC
6	chr6:135166364:G:C	0	135166364	C	G
6	chr6:135166476:A:G	0	135166476	G	A
6	chr6:135166661:T:A	0	135166661	A	T
6	chr6:135166945:G:A	0	135166945	A	G
6	chr6:135167358:T:C	0	135167358	C	T
6	chr6:135167931:T:C	0	135167931	C	T
6	chr6:135169760:C:T	0	135169760	T	C
6	chr6:135170349:G:A	0	135170349	A	G
6	chr6:135170734:G:T	0	135170734	T	G
6	chr6:135171396:C:T	0	135171396	T	C
6	chr6:135171399:C:T	0	135171399	T	C
6	chr6:135172740:A:C	0	135172740	C	A
6	chr6:135173737:T:C	0	135173737	C	T
6	chr6:135174088:C:T	0	135174088	T	C
6	chr6:135174436:T:C	0	135174436	C	T
6	chr6:135176299:A:G	0	135176299	G	A
6	chr6:135177063:C:T	0	135177063	T	C
6	chr6:135177114:A:T	0	135177114	T	A
6	chr6:135177595:G:C	0	135177595	C	G
6	chr6:135178322:T:A	0	135178322	A	T
6	chr6:135179635:G:C	0	135179635	C	G
6	chr6:135185304:G:A	0	135185304	A	G
6	chr6:135186256:T:C	0	135186256	C	T
6	chr6:135191641:A:G	0	135191641	G	A
6	chr6:135194310:T:C	0	135194310	C	T
6	chr6:135196676:G:A	0	135196676	A	G
6	chr6:135196858:G:A	0	135196858	A	G
6	chr6:135198362:T:C	0	135198362	C	T
6	chr6:135201544:A:G	0	135201544	G	A
6	chr6:135201617:A:G	0	135201617	G	A
6	chr6:135201801:T:C	0	135201801	C	T
6	chr6:135202112:G:A	0	135202112	A	G
6	chr6:135202445:T:C	0	135202445	C	T
6	chr6:135202636:A:G	0	135202636	G	A
6	chr6:135202648:G:A	0	135202648	A	G
6	chr6:135203378:A:G	0	135203378	G	A
6	chr6:135203415:C:T	0	135203415	T	C
6	chr6:135204599:A:G	0	135204599	G	A
6	chr6:135205630:C:T	0	135205630	T	C
6	chr6:135206176:G:A	0	135206176	A	G
6	chr6:135207162:C:T	0	135207162	T	C
6	chr6:135207584:A:G	0	135207584	G	A
6	chr6:135207978:C:T	0	135207978	T	C
6	chr6:135208073:T:A	0	135208073	A	T
6	chr6:135208423:C:T	0	135208423	T	C
6	chr6:135208901:C:A	0	135208901	A	C
6	chr6:135210313:C:G	0	135210313	G	C
6	chr6:135210662:T:C	0	135210662	C	T
6	chr6:135212146:T:G	0	135212146	G	T
6	chr6:135213880:G:A	0	135213880	A	G
6	chr6:135214102:C:T	0	135214102	T	C
6	chr6:135214309:T:C	0	135214309	C	T
6	chr6:135214883:C:T	0	135214883	T	C
6	chr6:135215358:T:C	0	135215358	C	T
6	chr6:135215448:A:G	0	135215448	G	A
6	chr6:135216752:C:G	0	135216752	G	C
6	chr6:135216759:A:G	0	135216759	G	A
6	chr6:135217454:G:A	0	135217454	A	G
6	chr6:135217501:A:G	0	135217501	G	A
6	chr6:135219242:G:A	0	135219242	A	G
6	chr6:135219311:A:G	0	135219311	G	A
6	chr6:135220031:G:A	0	135220031	A	G
6	chr6:135220257:G:A	0	135220257	A	G
6	chr6:135221654:G:A	0	135221654	A	G
6	chr6:135221661:G:A	0	135221661	A	G
6	chr6:135222701:A:T	0	135222701	T	A
6	chr6:135222789:T:G	0	135222789	G	T
6	chr6:135223219:C:T	0	135223219	T	C
6	chr6:135223420:G:T	0	135223420	T	G
6	chr6:135224247:G:A	0	135224247	A	G
6	chr6:135224322:T:G	0	135224322	G	T
6	chr6:135226036:C:T	0	135226036	T	C
6	chr6:135228963:C:T	0	135228963	T	C
6	chr6:135229205:C:T	0	135229205	T	C
6	chr6:135229583:A:T	0	135229583	T	A
6	chr6:135230622:T:A	0	135230622	A	T
6	chr6:135230632:T:C	0	135230632	C	T
6	chr6:135232061:G:A	0	135232061	A	G
6	chr6:135232064:C:T	0	135232064	T	C
6	chr6:135232222:T:C	0	135232222	C	T
6	chr6:135232898:C:G	0	135232898	G	C
6	chr6:135234775:G:A	0	135234775	A	G
6	chr6:135235123:C:T	0	135235123	T	C
6	chr6:135235312:C:T	0	135235312	T	C
6	chr6:135235687:G:A	0	135235687	A	G
6	chr6:135236552:CCCTTCTT:C	0	135236552	C	CCCTTCTT
6	chr6:135237575:T:A	0	135237575	A	T
6	chr6:135237867:A:G	0	135237867	G	A
6	chr6:135238077:T:C	0	135238077	C	T
6	chr6:135238283:G:A	0	135238283	A	G
6	chr6:135238645:T:C	0	135238645	C	T
6	chr6:135238655:A:G	0	135238655	G	A
6	chr6:135239019:T:C	0	135239019	C	T
6	chr6:135239824:C:A	0	135239824	A	C
6	chr6:135240789:TA:T	0	135240789	T	TA
6	chr6:135241769:A:G	0	135241769	G	A
6	chr6:135243086:C:T	0	135243086	T	C
6	chr6:135243237:G:A	0	135243237	A	G
6	chr6:135243812:T:C	0	135243812	C	T
6	chr6:135244243:A:C	0	135244243	C	A
6	chr6:135244253:C:T	0	135244253	T	C
6	chr6:135246309:A:G	0	135246309	G	A
6	chr6:135247534:G:A	0	135247534	A	G
6	chr6:135248284:C:T	0	135248284	T	C
6	chr6:135248947:A:G	0	135248947	G	A
6	chr6:135248957:T:C	0	135248957	C	T
6	chr6:135248987:A:G	0	135248987	G	A
6	chr6:135250683:G:A	0	135250683	A	G
6	chr6:135250956:T:C	0	135250956	C	T
6	chr6:135252114:C:T	0	135252114	T	C
6	chr6:135254071:G:A	0	135254071	A	G
6	chr6:135254113:C:T	0	135254113	T	C
6	chr6:135254220:T:C	0	135254220	C	T
6	chr6:135254372:C:T	0	135254372	T	C
6	chr6:135254606:G:C	0	135254606	C	G
6	chr6:135255106:A:G	0	135255106	G	A
6	chr6:135255637:G:C	0	135255637	C	G
6	chr6:135255643:T:C	0	135255643	C	T
6	chr6:135256457:C:T	0	135256457	T	C
6	chr6:135257977:C:T	0	135257977	T	C
6	chr6:135258759:G:A	0	135258759	A	G
6	chr6:135259584:C:A	0	135259584	A	C
6	chr6:135259815:T:C	0	135259815	C	T
6	chr6:135260103:C:T	0	135260103	T	C
6	chr6:135260414:A:G	0	135260414	G	A
6	chr6:135260562:C:T	0	135260562	T	C
6	chr6:135260935:T:C	0	135260935	C	T
6	chr6:135261653:G:GCCAT	0	135261653	GCCAT	G
6	chr6:135261690:T:C	0	135261690	C	T
6	chr6:135261929:T:C	0	135261929	C	T
6	chr6:135263011:T:C	0	135263011	C	T
6	chr6:135263160:C:G	0	135263160	G	C
6	chr6:135264350:C:T	0	135264350	T	C
6	chr6:135264414:A:G	0	135264414	G	A
6	chr6:135264556:A:G	0	135264556	G	A
6	chr6:135265087:T:C	0	135265087	C	T
6	chr6:135265124:C:T	0	135265124	T	C
6	chr6:135266540:T:A	0	135266540	A	T
6	chr6:135267925:T:C	0	135267925	C	T
6	chr6:135268628:T:C	0	135268628	C	T
6	chr6:135268705:G:A	0	135268705	A	G
6	chr6:135269109:A:G	0	135269109	G	A
6	chr6:135270006:T:A	0	135270006	A	T
6	chr6:135270458:G:A	0	135270458	A	G
6	chr6:135271073:G:A	0	135271073	A	G
6	chr6:135271587:A:G	0	135271587	G	A
6	chr6:135272166:G:C	0	135272166	C	G
6	chr6:135272288:A:G	0	135272288	G	A
6	chr6:135272343:C:A	0	135272343	A	C
6	chr6:135272431:T:C	0	135272431	C	T
6	chr6:135274422:A:G	0	135274422	G	A
6	chr6:135274445:T:C	0	135274445	C	T
6	chr6:135274922:G:A	0	135274922	A	G
6	chr6:135275735:C:T	0	135275735	T	C
6	chr6:135275989:C:A	0	135275989	A	C
6	chr6:135276125:C:T	0	135276125	T	C
6	chr6:135276652:T:TAAAC	0	135276652	TAAAC	T
6	chr6:135277229:A:G	0	135277229	G	A
6	chr6:135277983:A:T	0	135277983	T	A
6	chr6:135278592:TAA:T	0	135278592	T	TAA
6	chr6:135278608:T:C	0	135278608	C	T
6	chr6:135278821:C:T	0	135278821	T	C
6	chr6:135279071:C:A	0	135279071	A	C
6	chr6:135279174:C:T	0	135279174	T	C
6	chr6:135282771:A:G	0	135282771	G	A
6	chr6:135282932:C:T	0	135282932	T	C
6	chr6:135283016:A:AAAG	0	135283016	AAAG	A
6	chr6:135284586:AAAAT:A	0	135284586	A	AAAAT
6	chr6:135285247:C:CCA	0	135285247	CCA	C
6	chr6:135285427:G:A	0	135285427	A	G
6	chr6:135285753:T:C	0	135285753	C	T
6	chr6:135287106:A:C	0	135287106	C	A
6	chr6:135287299:A:C	0	135287299	C	A
6	chr6:135288400:C:A	0	135288400	A	C
6	chr6:135288849:A:C	0	135288849	C	A
6	chr6:135292049:C:T	0	135292049	T	C
6	chr6:135292548:G:T	0	135292548	T	G
6	chr6:135294170:C:T	0	135294170	T	C
6	chr6:135296463:A:G	0	135296463	G	A
6	chr6:135297196:G:A	0	135297196	A	G
6	chr6:135298858:C:T	0	135298858	T	C
6	chr6:135299135:T:C	0	135299135	C	T
6	chr6:135299870:T:C	0	135299870	C	T
6	chr6:135300034:T:C	0	135300034	C	T
6	chr6:135301681:T:G	0	135301681	G	T
6	chr6:135301867:A:G	0	135301867	G	A
6	chr6:135302446:C:T	0	135302446	T	C
6	chr6:135302614:AGTT:A	0	135302614	A	AGTT
6	chr6:135303673:G:A	0	135303673	A	G
6	chr6:135305210:T:G	0	135305210	G	T
6	chr6:135306231:T:C	0	135306231	C	T
6	chr6:135306396:G:A	0	135306396	A	G
6	chr6:135306402:A:G	0	135306402	G	A
6	chr6:135306855:G:A	0	135306855	A	G
6	chr6:135308280:G:C	0	135308280	C	G
6	chr6:135309232:A:G	0	135309232	G	A
6	chr6:135311210:G:A	0	135311210	A	G
6	chr6:135311487:A:C	0	135311487	C	A
6	chr6:135311511:C:T	0	135311511	T	C
6	chr6:135311604:C:T	0	135311604	T	C
6	chr6:135312067:G:A	0	135312067	A	G
6	chr6:135312868:T:C	0	135312868	C	T
6	chr6:135312895:C:G	0	135312895	G	C
6	chr6:135313237:G:A	0	135313237	A	G
6	chr6:135313962:G:C	0	135313962	C	G
6	chr6:135314002:A:G	0	135314002	G	A
6	chr6:135314411:A:G	0	135314411	G	A
6	chr6:135316176:C:T	0	135316176	T	C
6	chr6:135318451:G:T	0	135318451	T	G
6	chr6:135318506:C:T	0	135318506	T	C
6	chr6:135318845:A:G	0	135318845	G	A
6	chr6:135319827:G:C	0	135319827	C	G
6	chr6:135320279:C:A	0	135320279	A	C
6	chr6:135320313:A:C	0	135320313	C	A
6	chr6:135321618:T:C	0	135321618	C	T
6	chr6:135324065:G:A	0	135324065	A	G
6	chr6:135324309:C:T	0	135324309	T	C
6	chr6:135324408:T:TA	0	135324408	TA	T
6	chr6:135325554:T:C	0	135325554	C	T
6	chr6:135325961:A:T	0	135325961	T	A
6	chr6:135326774:T:TG	0	135326774	TG	T
6	chr6:135327875:C:T	0	135327875	T	C
6	chr6:135328678:A:G	0	135328678	G	A
6	chr6:135329128:G:A	0	135329128	A	G
6	chr6:135332219:A:G	0	135332219	G	A
6	chr6:135332260:G:T	0	135332260	T	G
6	chr6:135332717:A:C	0	135332717	C	A
6	chr6:135334726:T:C	0	135334726	C	T
6	chr6:135334986:T:G	0	135334986	G	T
6	chr6:135338531:C:T	0	135338531	T	C
6	chr6:135338932:T:C	0	135338932	C	T
6	chr6:135340491:T:A	0	135340491	A	T
6	chr6:135341234:T:C	0	135341234	C	T
6	chr6:135342443:C:T	0	135342443	T	C
6	chr6:135345294:T:C	0	135345294	C	T
6	chr6:135350731:G:C	0	135350731	C	G
6	chr6:135351073:T:C	0	135351073	C	T
6	chr6:135352146:C:T	0	135352146	T	C
6	chr6:135353064:G:A	0	135353064	A	G
6	chr6:135354030:G:A	0	135354030	A	G
6	chr6:135355266:C:T	0	135355266	T	C
6	chr6:135357151:A:C	0	135357151	C	A
6	chr6:135359000:T:C	0	135359000	C	T
6	chr6:135360566:T:C	0	135360566	C	T
6	chr6:135363485:T:G	0	135363485	G	T
6	chr6:135364380:C:T	0	135364380	T	C
6	chr6:135366737:C:T	0	135366737	T	C
6	chr6:135366924:T:C	0	135366924	C	T
6	chr6:135370440:T:C	0	135370440	C	T
6	chr6:135370654:G:A	0	135370654	A	G
6	chr6:135370724:G:A	0	135370724	A	G
6	chr6:135371533:C:A	0	135371533	A	C
6	chr6:135374342:G:C	0	135374342	C	G
6	chr6:135375265:A:G	0	135375265	G	A
6	chr6:135375459:C:T	0	135375459	T	C
6	chr6:135376356:T:C	0	135376356	C	T
6	chr6:135379567:T:C	0	135379567	C	T
6	chr6:135382232:G:A	0	135382232	A	G
6	chr6:135382631:G:A	0	135382631	A	G
6	chr6:135383475:GA:G	0	135383475	G	GA
6	chr6:135385617:C:T	0	135385617	T	C
6	chr6:135386293:C:T	0	135386293	T	C
6	chr6:135386348:C:T	0	135386348	T	C
6	chr6:135386641:T:G	0	135386641	G	T
6	chr6:135387190:A:G	0	135387190	G	A
6	chr6:135388070:T:TA	0	135388070	TA	T
6	chr6:135391300:G:A	0	135391300	A	G
6	chr6:135394237:C:T	0	135394237	T	C
6	chr6:135395129:G:C	0	135395129	C	G
6	chr6:135398362:C:A	0	135398362	A	C
6	chr6:135399517:G:A	0	135399517	A	G
6	chr6:135400147:G:A	0	135400147	A	G
6	chr6:135400354:A:G	0	135400354	G	A
6	chr6:135401599:CTT:C	0	135401599	C	CTT
6	chr6:135402232:T:C	0	135402232	C	T
6	chr6:135403098:C:T	0	135403098	T	C
6	chr6:135405922:T:C	0	135405922	C	T
6	chr6:135407284:A:T	0	135407284	T	A
6	chr6:135408024:G:C	0	135408024	C	G
6	chr6:135409325:T:C	0	135409325	C	T
6	chr6:135411056:G:A	0	135411056	A	G
6	chr6:135413172:T:C	0	135413172	C	T
6	chr6:135414508:G:A	0	135414508	A	G
6	chr6:135414782:C:A	0	135414782	A	C
6	chr6:135415100:A:G	0	135415100	G	A
6	chr6:135417193:C:T	0	135417193	T	C
6	chr6:135417924:C:T	0	135417924	T	C
6	chr6:135418217:C:A	0	135418217	A	C
6	chr6:135419235:C:G	0	135419235	G	C
6	chr6:135420206:T:C	0	135420206	C	T
6	chr6:135422989:C:T	0	135422989	T	C
6	chr6:135423411:G:A	0	135423411	A	G
6	chr6:135425746:C:T	0	135425746	T	C
6	chr6:135427062:A:G	0	135427062	G	A
6	chr6:135427786:T:C	0	135427786	C	T
6	chr6:135428064:C:T	0	135428064	T	C
6	chr6:135428177:C:T	0	135428177	T	C
6	chr6:135428240:C:G	0	135428240	G	C
6	chr6:135430186:C:T	0	135430186	T	C
6	chr6:135430402:T:C	0	135430402	C	T
6	chr6:135431470:T:C	0	135431470	C	T
6	chr6:135431675:C:T	0	135431675	T	C
6	chr6:135431895:A:G	0	135431895	G	A
6	chr6:135431915:ATTCT:A	0	135431915	A	ATTCT
6	chr6:135432266:T:A	0	135432266	A	T
6	chr6:135432767:A:T	0	135432767	T	A
6	chr6:135432792:C:T	0	135432792	T	C
6	chr6:135433070:A:G	0	135433070	G	A
6	chr6:135433440:CAT:C	0	135433440	C	CAT
6	chr6:135433642:G:A	0	135433642	A	G
6	chr6:135433698:A:C	0	135433698	C	A
6	chr6:135435307:C:T	0	135435307	T	C
6	chr6:135435884:A:G	0	135435884	G	A
6	chr6:135435897:A:G	0	135435897	G	A
6	chr6:135435926:C:T	0	135435926	T	C
6	chr6:135437966:G:A	0	135437966	A	G
6	chr6:135438279:C:T	0	135438279	T	C
6	chr6:135439655:T:C	0	135439655	C	T
6	chr6:135439948:G:T	0	135439948	T	G
6	chr6:135440808:C:T	0	135440808	T	C
6	chr6:135441376:CAGA:C	0	135441376	C	CAGA
6	chr6:135441655:G:A	0	135441655	A	G
6	chr6:135441727:C:T	0	135441727	T	C
6	chr6:135443697:G:A	0	135443697	A	G
6	chr6:135443941:G:A	0	135443941	A	G
6	chr6:135445008:C:T	0	135445008	T	C
6	chr6:135445360:G:A	0	135445360	A	G
6	chr6:135446416:C:T	0	135446416	T	C
6	chr6:135447252:A:T	0	135447252	T	A
6	chr6:135448551:A:G	0	135448551	G	A
6	chr6:135450580:G:A	0	135450580	A	G
6	chr6:135450821:A:G	0	135450821	G	A
6	chr6:135451058:A:G	0	135451058	G	A
6	chr6:135451437:G:C	0	135451437	C	G
6	chr6:135451464:C:T	0	135451464	T	C
6	chr6:135451910:T:G	0	135451910	G	T
6	chr6:135451916:ATT:A	0	135451916	A	ATT
6	chr6:135452087:A:C	0	135452087	C	A
6	chr6:135455340:T:A	0	135455340	A	T
6	chr6:135457139:C:G	0	135457139	G	C
6	chr6:135457233:A:G	0	135457233	G	A
6	chr6:135458564:A:G	0	135458564	G	A
6	chr6:135458787:A:G	0	135458787	G	A
6	chr6:135459579:A:C	0	135459579	C	A
6	chr6:135459931:T:C	0	135459931	C	T
6	chr6:135460021:G:A	0	135460021	A	G
6	chr6:135462604:A:T	0	135462604	T	A
6	chr6:135463791:G:A	0	135463791	A	G
6	chr6:135465599:T:C	0	135465599	C	T
6	chr6:135468478:T:C	0	135468478	C	T
6	chr6:135469172:A:G	0	135469172	G	A
6	chr6:135470461:C:T	0	135470461	T	C
6	chr6:135471386:C:T	0	135471386	T	C
6	chr6:135472246:C:T	0	135472246	T	C
6	chr6:135472568:A:G	0	135472568	G	A
6	chr6:135472799:TA:T	0	135472799	T	TA
6	chr6:135473608:G:A	0	135473608	A	G
6	chr6:135473758:A:AAATT	0	135473758	AAATT	A
6	chr6:135475977:T:G	0	135475977	G	T
6	chr6:135476670:T:C	0	135476670	C	T
6	chr6:135477083:T:C	0	135477083	C	T
6	chr6:135477133:C:T	0	135477133	T	C
6	chr6:135477629:G:A	0	135477629	A	G
6	chr6:135477707:C:T	0	135477707	T	C
6	chr6:135478190:T:C	0	135478190	C	T
6	chr6:135478786:C:T	0	135478786	T	C
6	chr6:135478966:T:C	0	135478966	C	T
6	chr6:135480884:T:C	0	135480884	C	T
6	chr6:135481640:T:A	0	135481640	A	T
6	chr6:135483155:C:T	0	135483155	T	C
6	chr6:135483440:C:T	0	135483440	T	C
6	chr6:135483493:C:A	0	135483493	A	C
6	chr6:135485081:T:G	0	135485081	G	T
6	chr6:135486067:G:A	0	135486067	A	G
6	chr6:135486304:A:G	0	135486304	G	A
6	chr6:135486893:A:G	0	135486893	G	A
6	chr6:135487152:TCTTA:T	0	135487152	T	TCTTA
6	chr6:135488118:C:T	0	135488118	T	C
6	chr6:135488673:T:C	0	135488673	C	T
6	chr6:135489926:C:T	0	135489926	T	C
6	chr6:135492113:G:T	0	135492113	T	G
6	chr6:135495365:T:C	0	135495365	C	T
6	chr6:135496012:T:C	0	135496012	C	T
6	chr6:135496997:C:T	0	135496997	T	C
6	chr6:135497759:C:A	0	135497759	A	C
6	chr6:135501444:T:A	0	135501444	A	T
6	chr6:135502733:C:T	0	135502733	T	C
6	chr6:135503989:G:C	0	135503989	C	G
6	chr6:135504273:T:C	0	135504273	C	T
6	chr6:135504563:T:C	0	135504563	C	T
6	chr6:135504782:T:C	0	135504782	C	T
6	chr6:135506428:G:A	0	135506428	A	G
6	chr6:135506535:A:G	0	135506535	G	A
6	chr6:135506613:T:C	0	135506613	C	T
6	chr6:135507156:T:A	0	135507156	A	T
6	chr6:135508658:T:C	0	135508658	C	T
6	chr6:135512325:T:A	0	135512325	A	T
6	chr6:135514429:A:G	0	135514429	G	A
6	chr6:135514763:A:G	0	135514763	G	A
6	chr6:135515824:T:C	0	135515824	C	T
6	chr6:135519918:C:A	0	135519918	A	C
6	chr6:135521328:A:G	0	135521328	G	A
6	chr6:135521666:G:A	0	135521666	A	G
6	chr6:135522467:C:T	0	135522467	T	C
6	chr6:135522876:A:C	0	135522876	C	A
6	chr6:135523097:C:T	0	135523097	T	C
6	chr6:135523221:T:A	0	135523221	A	T
6	chr6:135524007:C:T	0	135524007	T	C
6	chr6:135525380:G:A	0	135525380	A	G
6	chr6:135526248:A:G	0	135526248	G	A
6	chr6:135526923:A:G	0	135526923	G	A
6	chr6:135527085:C:T	0	135527085	T	C
6	chr6:135527868:C:T	0	135527868	T	C
6	chr6:135530920:A:C	0	135530920	C	A
6	chr6:135532866:GAAGAAGAAGAAGA:G	0	135532866	G	GAAGAAGAAGAAGA
6	chr6:135533268:A:G	0	135533268	G	A
6	chr6:135533932:T:C	0	135533932	C	T
6	chr6:135534938:A:G	0	135534938	G	A
6	chr6:135536102:T:A	0	135536102	A	T
6	chr6:135536746:G:A	0	135536746	A	G
6	chr6:135539276:G:A	0	135539276	A	G
6	chr6:135542019:C:A	0	135542019	A	C
6	chr6:135544091:G:A	0	135544091	A	G
6	chr6:135546162:C:CTG	0	135546162	CTG	C
6	chr6:135549190:A:T	0	135549190	T	A
6	chr6:135549234:A:G	0	135549234	G	A
6	chr6:135549640:T:C	0	135549640	C	T
6	chr6:135549844:C:T	0	135549844	T	C
6	chr6:135550860:A:G	0	135550860	G	A
6	chr6:135552717:G:A	0	135552717	A	G
6	chr6:135553674:A:G	0	135553674	G	A
6	chr6:135554948:T:C	0	135554948	C	T
6	chr6:135555205:A:G	0	135555205	G	A
6	chr6:135555230:T:C	0	135555230	C	T
6	chr6:135555907:T:G	0	135555907	G	T
6	chr6:135555913:T:G	0	135555913	G	T
6	chr6:135556089:C:T	0	135556089	T	C
6	chr6:135556839:A:C	0	135556839	C	A
6	chr6:135559342:A:G	0	135559342	G	A
6	chr6:135559530:C:CA	0	135559530	CA	C
6	chr6:135559783:G:A	0	135559783	A	G
6	chr6:135562321:T:C	0	135562321	C	T
6	chr6:135565217:G:A	0	135565217	A	G
6	chr6:135566333:A:T	0	135566333	T	A
6	chr6:135566848:G:C	0	135566848	C	G
6	chr6:135566970:A:G	0	135566970	G	A
6	chr6:135567793:G:A	0	135567793	A	G
6	chr6:135570532:T:A	0	135570532	A	T
6	chr6:135572416:C:T	0	135572416	T	C
6	chr6:135572585:G:T	0	135572585	T	G
6	chr6:135572673:C:T	0	135572673	T	C
6	chr6:135572812:T:C	0	135572812	C	T
6	chr6:135572887:T:C	0	135572887	C	T
6	chr6:135573135:A:G	0	135573135	G	A
6	chr6:135574770:A:G	0	135574770	G	A
6	chr6:135575978:T:C	0	135575978	C	T
6	chr6:135576497:G:A	0	135576497	A	G
6	chr6:135576797:C:T	0	135576797	T	C
6	chr6:135577495:T:A	0	135577495	A	T
6	chr6:135578206:C:T	0	135578206	T	C
6	chr6:135578474:T:A	0	135578474	A	T
6	chr6:135579379:G:T	0	135579379	T	G
6	chr6:135580586:A:G	0	135580586	G	A
6	chr6:135581093:G:A	0	135581093	A	G
6	chr6:135581461:A:T	0	135581461	T	A
6	chr6:135582179:T:C	0	135582179	C	T
6	chr6:135582579:A:G	0	135582579	G	A
6	chr6:135583063:G:A	0	135583063	A	G
6	chr6:135583206:A:G	0	135583206	G	A
6	chr6:135585890:T:C	0	135585890	C	T
6	chr6:135588189:T:C	0	135588189	C	T
6	chr6:135588231:G:A	0	135588231	A	G
6	chr6:135588658:T:C	0	135588658	C	T
6	chr6:135589108:A:C	0	135589108	C	A
6	chr6:135590588:A:G	0	135590588	G	A
6	chr6:135590869:A:G	0	135590869	G	A
6	chr6:135591218:G:A	0	135591218	A	G
6	chr6:135592009:T:C	0	135592009	C	T
6	chr6:135594171:A:G	0	135594171	G	A
6	chr6:135594938:G:A	0	135594938	A	G
6	chr6:135595619:C:T	0	135595619	T	C
6	chr6:135595767:A:G	0	135595767	G	A
6	chr6:135596407:T:G	0	135596407	G	T
6	chr6:135596752:T:G	0	135596752	G	T
6	chr6:135597296:A:G	0	135597296	G	A
6	chr6:135597588:G:A	0	135597588	A	G
6	chr6:135598082:C:T	0	135598082	T	C
6	chr6:135598935:A:G	0	135598935	G	A
6	chr6:135599752:A:G	0	135599752	G	A
6	chr6:135600001:A:G	0	135600001	G	A
6	chr6:135601713:A:G	0	135601713	G	A
6	chr6:135602218:G:A	0	135602218	A	G
6	chr6:135603299:A:T	0	135603299	T	A
6	chr6:135603595:A:G	0	135603595	G	A
6	chr6:135603734:G:C	0	135603734	C	G
6	chr6:135603885:A:G	0	135603885	G	A
6	chr6:135604248:T:C	0	135604248	C	T
6	chr6:135604386:T:C	0	135604386	C	T
6	chr6:135604595:A:G	0	135604595	G	A
6	chr6:135605412:C:T	0	135605412	T	C
6	chr6:135605725:A:G	0	135605725	G	A
```
