## Supplementary material for "Characterization of shared and ancestry-specific signals driving complex traits using multi-ancestry fine-mapping": mesusieoutput

```
                 eur          afr      eur_afr
   [1,] 5.203042e-10 1.638043e-09 1.656028e-10
   [2,] 6.459075e-10 1.750566e-09 2.156258e-10
   [3,] 2.396648e-09 3.374862e-09 3.332204e-10
   [4,] 4.233543e-10 4.134410e-09 1.326875e-10
   [5,] 4.486929e-10 4.748283e-09 1.321141e-10
   [6,] 4.418412e-10 5.047199e-09 2.087039e-10
   [7,] 8.986423e-09 2.185616e-09 2.170057e-09
   [8,] 6.099521e-10 1.299558e-09 1.585700e-10
   [9,] 4.068913e-09 2.151743e-09 2.229481e-09
  [10,] 2.408979e-09 1.285690e-09 4.590102e-10
  [11,] 1.136598e-09 3.534055e-09 2.614828e-10
  [12,] 1.461967e-09 3.205753e-09 6.047788e-10
  [13,] 6.821299e-10 3.759694e-09 2.877466e-10
  [14,] 1.358915e-08 1.245706e-09 2.138092e-09
  [15,] 4.791649e-10 2.386333e-09 1.394208e-10
  [16,] 6.504701e-10 4.484845e-09 4.052649e-10
  [17,] 3.455429e-09 2.376401e-09 1.745881e-09
  [18,] 2.800360e-09 2.327591e-09 1.364538e-09
  [19,] 3.202311e-09 2.443499e-09 1.661652e-09
  [20,] 1.485673e-08 1.261807e-09 2.345873e-09
  [21,] 1.322897e-09 1.180944e-09 3.398571e-10
  [22,] 2.894355e-09 1.843509e-09 9.430542e-10
  [23,] 5.907415e-10 1.876614e-09 2.055171e-10
  [24,] 3.118393e-09 4.502558e-09 2.758155e-09
  [25,] 3.150886e-09 4.281133e-09 2.652907e-09
  [26,] 3.204131e-09 2.989112e-09 1.958358e-09
  [27,] 3.188274e-09 4.942260e-09 3.095267e-09
  [28,] 3.147506e-09 4.274303e-09 2.646757e-09
  [29,] 4.059159e-08 2.054560e-09 1.142038e-08
  [30,] 3.102601e-09 4.532361e-09 2.755916e-09
  [31,] 7.381072e-10 4.268707e-09 4.528932e-10
  [32,] 7.156914e-10 4.400101e-09 4.383836e-10
  [33,] 7.869355e-10 2.861991e-09 2.909488e-10
  [34,] 5.148950e-10 2.072293e-09 1.730346e-10
  [35,] 5.299734e-10 1.806486e-09 1.777997e-10
  [36,] 5.240557e-08 1.195446e-08 1.694306e-07
  [37,] 2.979093e-09 3.174600e-09 1.792122e-09
  [38,] 5.507695e-10 1.779351e-09 1.855469e-10
  [39,] 6.092704e-10 1.325634e-09 1.859854e-10
  [40,] 6.159297e-10 1.722219e-09 2.103717e-10
  [41,] 5.619507e-10 1.789475e-09 1.904227e-10
  [42,] 1.003419e-07 3.198766e-09 9.620747e-08
  [43,] 2.901146e-09 3.088752e-09 1.681725e-09
  [44,] 2.685658e-09 4.814495e-09 2.272188e-09
  [45,] 6.064871e-10 1.322603e-09 1.846748e-10
  [46,] 9.206863e-10 3.160330e-09 3.476295e-10
  [47,] 5.594999e-10 1.804551e-09 1.897433e-10
  [48,] 6.587895e-10 4.276542e-09 4.158802e-10
  [49,] 5.850723e-10 1.322101e-09 1.820953e-10
  [50,] 5.211837e-10 2.175697e-09 1.780089e-10
  [51,] 1.829841e-08 4.688839e-09 2.019052e-08
  [52,] 6.664002e-10 7.506825e-09 4.638408e-10
  [53,] 2.964430e-09 3.044057e-09 1.698538e-09
  [54,] 2.903875e-09 3.055768e-09 1.664598e-09
  [55,] 2.253267e-09 5.110741e-09 2.204883e-09
  [56,] 5.630430e-10 6.657254e-09 2.050289e-10
  [57,] 2.629182e-09 1.230848e-09 6.021693e-10
  [58,] 2.258785e-09 5.488487e-09 2.361043e-09
  [59,] 2.252791e-09 5.499138e-09 2.355737e-09
  [60,] 2.250885e-09 4.356711e-09 1.897064e-09
  [61,] 5.038106e-10 2.794453e-09 1.768558e-10
  [62,] 2.801022e-09 3.705040e-09 1.965061e-09
  [63,] 3.271945e-09 3.468731e-09 2.179658e-09
  [64,] 2.908921e-09 3.710737e-09 2.067229e-09
  [65,] 2.909253e-09 3.141078e-09 1.721107e-09
  [66,] 2.749018e-09 1.251889e-09 5.977629e-10
  [67,] 2.902649e-09 3.191977e-09 1.747075e-09
  [68,] 2.312439e-09 5.685152e-09 2.526699e-09
  [69,] 2.820653e-09 3.796731e-09 2.035372e-09
  [70,] 3.090420e-09 4.073796e-09 2.423055e-09
  [71,] 5.615361e-10 6.683032e-09 2.103595e-10
  [72,] 3.195658e-09 3.360019e-09 2.042032e-09
  [73,] 2.201045e-08 5.012113e-09 2.607399e-08
  [74,] 2.214859e-09 5.543062e-09 2.311593e-09
  [75,] 2.824361e-09 2.969432e-09 1.558519e-09
  [76,] 2.005507e-09 4.287552e-09 1.705877e-09
  [77,] 2.835846e-09 2.964577e-09 1.563155e-09
  [78,] 1.929159e-08 4.590271e-09 2.100666e-08
  [79,] 1.362043e-09 3.820734e-09 6.137089e-10
  [80,] 1.356082e-09 4.197927e-09 6.753829e-10
  [81,] 1.359823e-09 4.266320e-09 6.658223e-10
  [82,] 4.915188e-10 2.839197e-09 1.661213e-10
  [83,] 1.356318e-09 4.207451e-09 6.788437e-10
  [84,] 9.182753e-10 3.315605e-09 3.532406e-10
  [85,] 1.356956e-09 4.497831e-09 7.041005e-10
  [86,] 1.359355e-09 4.413268e-09 6.815211e-10
  [87,] 1.359549e-09 4.234969e-09 6.632398e-10
  [88,] 1.355181e-09 4.341069e-09 7.011934e-10
  [89,] 1.364822e-09 4.337681e-09 6.547540e-10
  [90,] 8.643028e-10 2.705796e-09 4.235742e-10
  [91,] 5.766462e-10 6.580518e-09 2.147050e-10
  [92,] 1.359419e-09 4.324355e-09 6.726474e-10
  [93,] 4.941285e-10 2.609627e-09 1.698455e-10
  [94,] 2.691423e-09 5.117906e-09 2.412836e-09
  [95,] 1.357092e-09 4.676940e-09 6.811043e-10
  [96,] 1.411280e-09 3.663435e-09 6.973537e-10
  [97,] 1.336842e-09 7.444483e-09 1.010634e-09
  [98,] 1.340757e-09 7.749899e-09 9.731206e-10
  [99,] 1.345090e-09 9.855079e-09 1.268561e-09
 [100,] 1.444243e-09 1.899790e-08 1.612270e-09
 [101,] 1.872132e-09 2.044256e-09 6.329398e-10
 [102,] 1.505050e-09 5.949533e-09 8.395615e-10
 [103,] 1.503988e-09 5.874421e-09 8.418455e-10
 [104,] 1.241546e-09 2.056673e-09 2.601923e-10
 [105,] 9.152582e-10 1.571403e-09 2.259908e-10
 [106,] 1.816947e-09 2.211948e-09 6.539132e-10
 [107,] 9.974532e-10 1.634814e-09 2.769555e-10
 [108,] 9.248747e-10 1.608082e-09 2.252760e-10
 [109,] 1.740202e-09 1.541492e-09 2.933212e-10
 [110,] 1.430024e-09 4.783274e-09 2.711093e-10
 [111,] 1.292595e-09 4.155426e-09 2.965759e-10
 [112,] 6.946554e-10 1.389778e-09 2.210188e-10
 [113,] 6.097873e-10 7.707044e-09 3.693772e-10
 [114,] 4.135961e-10 1.060714e-09 1.327831e-10
 [115,] 1.963783e-09 1.671904e-09 8.049543e-10
 [116,] 1.091429e-08 1.268305e-09 4.107074e-09
 [117,] 8.812335e-09 1.405766e-09 4.014136e-09
 [118,] 4.164887e-09 2.656453e-09 8.979522e-10
 [119,] 4.107485e-10 1.369118e-09 1.248378e-10
 [120,] 5.750377e-10 2.307184e-09 2.245185e-10
 [121,] 6.353478e-10 3.482592e-09 2.926248e-10
 [122,] 1.228305e-09 1.131236e-09 4.389925e-10
 [123,] 7.340224e-10 1.738965e-09 2.910883e-10
 [124,] 7.671399e-10 2.100701e-09 3.384337e-10
 [125,] 2.165873e-09 1.677962e-09 5.567834e-10
 [126,] 6.380055e-09 1.825968e-09 1.649495e-09
 [127,] 6.030454e-10 1.476875e-09 1.540591e-10
 [128,] 3.560507e-09 1.361613e-09 1.328612e-09
 [129,] 4.490784e-10 1.393668e-09 1.309242e-10
 [130,] 1.305704e-09 1.777468e-09 6.682075e-10
 [131,] 2.438767e-09 1.657195e-09 6.745373e-10
 [132,] 3.794933e-08 1.398338e-09 1.435216e-08
 [133,] 1.734907e-09 1.000237e-09 3.768105e-10
 [134,] 1.631916e-09 1.231409e-09 3.738616e-10
 [135,] 1.920918e-09 1.422840e-09 5.886848e-10
 [136,] 2.606390e-09 1.798613e-09 8.037311e-10
 [137,] 7.185375e-10 1.282367e-09 1.721218e-10
 [138,] 6.014806e-10 2.663144e-09 2.148394e-10
 [139,] 2.142809e-09 1.481128e-09 5.657419e-10
 [140,] 4.393025e-10 1.107549e-09 1.373469e-10
 [141,] 2.248152e-09 1.454556e-09 6.648317e-10
 [142,] 1.489928e-09 1.191715e-09 5.367966e-10
 [143,] 2.269859e-09 1.417538e-09 5.473100e-10
 [144,] 4.263452e-10 1.018757e-09 1.366108e-10
 [145,] 4.282004e-10 1.033529e-09 1.289341e-10
 [146,] 6.394809e-10 1.193944e-09 1.914959e-10
 [147,] 7.864553e-10 1.227189e-09 2.285182e-10
 [148,] 4.287882e-10 1.011345e-09 1.319251e-10
 [149,] 6.925393e-10 1.186974e-09 2.315070e-10
 [150,] 8.425496e-10 2.200757e-09 2.899104e-10
 [151,] 2.382222e-09 1.687600e-09 6.943322e-10
 [152,] 6.589553e-10 1.174015e-09 2.089315e-10
 [153,] 1.719228e-09 3.168336e-09 7.068832e-10
 [154,] 4.182572e-10 1.005347e-09 1.324785e-10
 [155,] 6.665967e-10 1.207302e-09 2.063855e-10
 [156,] 7.103538e-10 1.215241e-09 2.338138e-10
 [157,] 1.071783e-09 1.115940e-09 3.139369e-10
 [158,] 7.437103e-10 1.026639e-09 2.334381e-10
 [159,] 9.447803e-10 1.146694e-09 2.442733e-10
 [160,] 2.064628e-09 1.680470e-09 5.935102e-10
 [161,] 2.098295e-09 1.681188e-09 6.069381e-10
 [162,] 1.078964e-09 2.652599e-09 3.393190e-10
 [163,] 4.314032e-10 1.111616e-09 1.433494e-10
 [164,] 9.075305e-10 1.181185e-09 2.227256e-10
 [165,] 4.203465e-10 1.080933e-09 1.254762e-10
 [166,] 4.209089e-10 1.070231e-09 1.257755e-10
 [167,] 9.418321e-10 2.213014e-09 3.273792e-10
 [168,] 2.004497e-09 1.682882e-09 5.852874e-10
 [169,] 9.519663e-10 1.471511e-09 3.193948e-10
 [170,] 4.181781e-09 1.842955e-09 9.519536e-10
 [171,] 4.297417e-10 1.087804e-09 1.267103e-10
 [172,] 1.678184e-09 1.413830e-09 4.629408e-10
 [173,] 4.257079e-10 1.105263e-09 1.403807e-10
 [174,] 7.346203e-10 1.145783e-09 1.954905e-10
 [175,] 4.490174e-10 1.115558e-09 1.504897e-10
 [176,] 1.019747e-09 1.536068e-09 3.548868e-10
 [177,] 2.223129e-09 1.681716e-09 6.376881e-10
 [178,] 8.069839e-10 1.134233e-09 2.116181e-10
 [179,] 9.933651e-10 1.279383e-09 3.139606e-10
 [180,] 1.715111e-09 1.414846e-09 4.694328e-10
 [181,] 4.371081e-10 1.060946e-09 1.287162e-10
 [182,] 4.354458e-10 1.103521e-09 1.272183e-10
 [183,] 2.249922e-09 1.681996e-09 6.486055e-10
 [184,] 4.299475e-10 1.076876e-09 1.270195e-10
 [185,] 9.425740e-10 1.460198e-09 3.128331e-10
 [186,] 9.679955e-10 1.463628e-09 3.222573e-10
 [187,] 2.263389e-09 1.682995e-09 6.480916e-10
 [188,] 4.267569e-10 1.082751e-09 1.263822e-10
 [189,] 4.279050e-10 1.083624e-09 1.265346e-10
 [190,] 9.927968e-10 1.538173e-09 3.465847e-10
 [191,] 2.313727e-09 1.681230e-09 6.628049e-10
 [192,] 2.461642e-09 1.813902e-09 7.789761e-10
 [193,] 6.755441e-10 1.219272e-09 2.118847e-10
 [194,] 4.276848e-10 1.095536e-09 1.262580e-10
 [195,] 4.276002e-10 1.083456e-09 1.264972e-10
 [196,] 6.582171e-10 1.209685e-09 2.038682e-10
 [197,] 1.199195e-09 2.016112e-09 3.384775e-10
 [198,] 4.267044e-10 1.082422e-09 1.263807e-10
 [199,] 4.297857e-10 1.049281e-09 1.278995e-10
 [200,] 2.253734e-09 1.681716e-09 6.453701e-10
 [201,] 6.524429e-10 1.214402e-09 2.034660e-10
 [202,] 2.834609e-09 1.505559e-09 7.556163e-10
 [203,] 2.551857e-09 1.686020e-09 7.298867e-10
 [204,] 1.875010e-09 4.656158e-09 1.284557e-09
 [205,] 4.242726e-10 1.074860e-09 1.261724e-10
 [206,] 4.251605e-10 1.079020e-09 1.262087e-10
 [207,] 9.861330e-10 1.129477e-09 2.592926e-10
 [208,] 4.407998e-10 1.100140e-09 1.469364e-10
 [209,] 4.492283e-10 1.108646e-09 1.510442e-10
 [210,] 9.913899e-10 2.227849e-09 3.474315e-10
 [211,] 4.395750e-10 1.085048e-09 1.454904e-10
 [212,] 4.395295e-10 1.083898e-09 1.453927e-10
 [213,] 8.053880e-10 1.120128e-09 2.464594e-10
 [214,] 4.380524e-10 1.096612e-09 1.455516e-10
 [215,] 4.399635e-10 1.090920e-09 1.460728e-10
 [216,] 1.144906e-09 1.523120e-09 3.931272e-10
 [217,] 4.317830e-10 1.177964e-09 1.466445e-10
 [218,] 4.404386e-10 1.085042e-09 1.458201e-10
 [219,] 4.379487e-10 1.088731e-09 1.450289e-10
 [220,] 6.849278e-10 2.099290e-09 2.548679e-10
 [221,] 4.408711e-10 1.080332e-09 1.457456e-10
 [222,] 3.731097e-09 1.646397e-09 9.151824e-10
 [223,] 4.402047e-10 1.083745e-09 1.456345e-10
 [224,] 4.439140e-10 1.013223e-09 1.416800e-10
 [225,] 4.262966e-10 9.813557e-10 1.316631e-10
 [226,] 1.320435e-09 1.959119e-09 4.062688e-10
 [227,] 4.239145e-10 1.008654e-09 1.342078e-10
 [228,] 3.425217e-09 1.684666e-09 8.143147e-10
 [229,] 1.105940e-09 1.033333e-09 3.133460e-10
 [230,] 3.415540e-09 1.143940e-09 9.112944e-10
 [231,] 7.129953e-10 1.110523e-09 1.983240e-10
 [232,] 4.910789e-10 1.322816e-09 1.638821e-10
 [233,] 5.147957e-10 1.496462e-09 1.655064e-10
 [234,] 2.549356e-09 9.988362e-10 6.911648e-10
 [235,] 6.701370e-09 1.747449e-09 5.943100e-10
 [236,] 6.633689e-09 1.816547e-09 5.785613e-10
 [237,] 3.100430e-09 1.298918e-09 4.952744e-10
 [238,] 7.277509e-09 1.850961e-09 6.081081e-10
 [239,] 8.020219e-09 2.038124e-09 6.333510e-10
 [240,] 6.598099e-09 1.847546e-09 5.704687e-10
 [241,] 6.865945e-09 1.815547e-09 5.922586e-10
 [242,] 7.156907e-09 1.736379e-09 6.250669e-10
 [243,] 6.260982e-10 1.384504e-09 1.932139e-10
 [244,] 6.145971e-09 2.248432e-09 4.894279e-10
 [245,] 5.954852e-10 1.733575e-09 1.990742e-10
 [246,] 6.113913e-10 1.647829e-09 1.978781e-10
 [247,] 1.842355e-09 1.023662e-09 3.842611e-10
 [248,] 2.052339e-09 1.023378e-09 4.161980e-10
 [249,] 2.069799e-09 1.069424e-09 4.750264e-10
 [250,] 1.472734e-09 1.017365e-09 3.363425e-10
 [251,] 1.921791e-09 1.016692e-09 4.034905e-10
 [252,] 5.069712e-09 3.877096e-09 4.707513e-10
 [253,] 1.792272e-09 1.009720e-09 3.887297e-10
 [254,] 1.920860e-09 1.055113e-09 4.743834e-10
 [255,] 1.938349e-09 1.033615e-09 3.899331e-10
 [256,] 3.179483e-09 1.207476e-09 6.136311e-10
 [257,] 9.963763e-10 4.156090e-09 1.898876e-10
 [258,] 1.811776e-09 1.016843e-09 3.849386e-10
 [259,] 1.893467e-09 1.056631e-09 4.625490e-10
 [260,] 1.270150e-09 2.048129e-09 3.685921e-10
 [261,] 2.055402e-09 9.844512e-10 4.905522e-10
 [262,] 1.739952e-09 9.897490e-10 4.377568e-10
 [263,] 1.927034e-09 9.844599e-10 4.645082e-10
 [264,] 1.668874e-09 9.900457e-10 4.262494e-10
 [265,] 1.833956e-09 9.843780e-10 4.483857e-10
 [266,] 1.291509e-09 2.799518e-09 4.657890e-10
 [267,] 1.933946e-09 9.860493e-10 4.551629e-10
 [268,] 1.141753e-09 2.570212e-09 3.511502e-10
 [269,] 3.348367e-09 1.022382e-09 6.590079e-10
 [270,] 1.906093e-09 9.849330e-10 4.566999e-10
 [271,] 3.827303e-09 1.010883e-09 6.615263e-10
 [272,] 3.370696e-09 1.023625e-09 6.294452e-10
 [273,] 1.114660e-09 2.259631e-09 3.765138e-10
 [274,] 3.827697e-09 1.013451e-09 6.514393e-10
 [275,] 2.620169e-09 1.997147e-09 1.167639e-09
 [276,] 9.334029e-10 4.106255e-09 1.882725e-10
 [277,] 1.131579e-09 6.162697e-09 5.146499e-10
 [278,] 4.865289e-09 3.463781e-09 4.793496e-10
 [279,] 1.126122e-09 5.890476e-09 5.074830e-10
 [280,] 3.910606e-09 1.011314e-09 6.711374e-10
 [281,] 1.244861e-09 1.871554e-09 3.498111e-10
 [282,] 4.557696e-09 1.038766e-09 7.048967e-10
 [283,] 4.044471e-09 1.305745e-09 1.242921e-09
 [284,] 1.112744e-09 2.269457e-09 3.790192e-10
 [285,] 1.159650e-09 2.648177e-09 3.359477e-10
 [286,] 5.113706e-09 3.579985e-09 4.902815e-10
 [287,] 4.088752e-09 1.013794e-09 6.835714e-10
 [288,] 3.959293e-09 1.011403e-09 6.772864e-10
 [289,] 4.011898e-09 1.227636e-09 1.029715e-09
 [290,] 1.289732e-09 2.424028e-09 3.946650e-10
 [291,] 6.112138e-10 1.630560e-09 1.966439e-10
 [292,] 1.263735e-09 2.510447e-09 4.502130e-10
 [293,] 2.431727e-09 1.448089e-09 7.084724e-10
 [294,] 3.340648e-09 1.152323e-09 9.336889e-10
 [295,] 1.208992e-09 2.570708e-09 4.390222e-10
 [296,] 1.262559e-09 2.385165e-09 4.070486e-10
 [297,] 3.028692e-09 1.150659e-09 8.536609e-10
 [298,] 1.136062e-09 2.279234e-09 3.894862e-10
 [299,] 9.446854e-10 4.255119e-09 1.882951e-10
 [300,] 9.196257e-10 4.360474e-09 1.876372e-10
 [301,] 3.273804e-09 1.097695e-09 8.555310e-10
 [302,] 1.077220e-09 2.674502e-09 3.567376e-10
 [303,] 3.211684e-09 1.147774e-09 8.927680e-10
 [304,] 3.163761e-09 1.149256e-09 8.842114e-10
 [305,] 1.141914e-09 2.277975e-09 3.914327e-10
 [306,] 1.163316e-09 2.259631e-09 3.931789e-10
 [307,] 9.429042e-10 4.439946e-09 1.880332e-10
 [308,] 3.039769e-09 1.150783e-09 8.571069e-10
 [309,] 6.023922e-10 1.161990e-09 1.719605e-10
 [310,] 3.279459e-09 1.135969e-09 8.691637e-10
 [311,] 8.814417e-10 3.562385e-09 1.876112e-10
 [312,] 6.198077e-10 1.173190e-09 1.732631e-10
 [313,] 1.159372e-09 2.362404e-09 4.209153e-10
 [314,] 3.055940e-09 1.090053e-09 7.797245e-10
 [315,] 8.743995e-10 3.643896e-09 1.873334e-10
 [316,] 6.206682e-10 1.620125e-09 1.996335e-10
 [317,] 2.253948e-09 1.180786e-09 5.941823e-10
 [318,] 6.705363e-10 1.238878e-09 2.165518e-10
 [319,] 2.590559e-09 1.329314e-09 6.765227e-10
 [320,] 6.740093e-10 1.277375e-09 2.221396e-10
 [321,] 6.850900e-10 1.243810e-09 2.225513e-10
 [322,] 8.062890e-10 2.892748e-09 1.485443e-10
 [323,] 8.739048e-10 3.861996e-09 1.873839e-10
 [324,] 7.906839e-10 1.584488e-09 1.633701e-10
 [325,] 8.811393e-10 3.940429e-09 1.874125e-10
 [326,] 7.677382e-10 3.847555e-09 1.874867e-10
 [327,] 8.932048e-10 3.930887e-09 1.876564e-10
 [328,] 8.923975e-10 3.898844e-09 1.876727e-10
 [329,] 7.814966e-10 1.547811e-09 1.633432e-10
 [330,] 6.652709e-10 1.230245e-09 2.134824e-10
 [331,] 8.274831e-10 1.523170e-09 1.689000e-10
 [332,] 9.337902e-10 3.929796e-09 1.884890e-10
 [333,] 1.271689e-09 2.385358e-09 4.694109e-10
 [334,] 6.736924e-10 1.245110e-09 2.186878e-10
 [335,] 8.949227e-10 2.100875e-09 2.615508e-10
 [336,] 6.686608e-10 1.247598e-09 2.173055e-10
 [337,] 6.680537e-10 1.247267e-09 2.170532e-10
 [338,] 6.562797e-10 1.247267e-09 2.127618e-10
 [339,] 4.681587e-09 4.373383e-09 4.293050e-10
 [340,] 6.663713e-10 1.257677e-09 2.176796e-10
 [341,] 6.685408e-10 1.259043e-09 2.186697e-10
 [342,] 8.880482e-10 2.244951e-09 2.083420e-10
 [343,] 8.042873e-10 3.310780e-09 1.869619e-10
 [344,] 2.938258e-09 1.237983e-09 7.265351e-10
 [345,] 7.875668e-10 3.137134e-09 1.794997e-10
 [346,] 6.513616e-10 1.039014e-09 1.766431e-10
 [347,] 1.085085e-09 3.056774e-09 4.279582e-10
 [348,] 1.002152e-09 1.686858e-09 2.486940e-10
 [349,] 1.473643e-09 5.685571e-09 1.829220e-10
 [350,] 4.046396e-10 3.483636e-09 1.611806e-10
 [351,] 3.359780e-09 1.936930e-09 3.186559e-10
 [352,] 2.143754e-09 7.588364e-09 2.062350e-10
 [353,] 1.310578e-09 3.866880e-09 6.794267e-10
 [354,] 9.248458e-10 1.185912e-09 2.352317e-10
 [355,] 1.049478e-09 1.226404e-09 2.558717e-10
 [356,] 1.896408e-08 1.605596e-09 5.810163e-09
 [357,] 8.510109e-10 1.169517e-09 2.239198e-10
 [358,] 8.526419e-10 1.173667e-09 2.229359e-10
 [359,] 3.483196e-09 1.499849e-09 7.953226e-10
 [360,] 2.033427e-08 1.626815e-09 6.396207e-09
 [361,] 1.899689e-08 1.663210e-09 6.306863e-09
 [362,] 4.045126e-10 1.035441e-09 1.298555e-10
 [363,] 9.848011e-10 1.135804e-09 2.606232e-10
 [364,] 9.394519e-10 1.137409e-09 2.496222e-10
 [365,] 9.448487e-10 1.134871e-09 2.520398e-10
 [366,] 4.038977e-10 1.016172e-09 1.274848e-10
 [367,] 9.055965e-10 1.134391e-09 2.445987e-10
 [368,] 9.608205e-10 1.139883e-09 2.534044e-10
 [369,] 9.596984e-10 1.142085e-09 2.522992e-10
 [370,] 9.699978e-10 1.140328e-09 2.552744e-10
 [371,] 2.128445e-08 1.639271e-09 6.669351e-09
 [372,] 8.851260e-10 1.095372e-09 2.623332e-10
 [373,] 1.954457e-08 1.630029e-09 6.200180e-09
 [374,] 1.132477e-09 1.117351e-09 3.124495e-10
 [375,] 1.022460e-09 1.291274e-09 2.933034e-10
 [376,] 3.993862e-09 1.488504e-09 4.568548e-10
 [377,] 8.003383e-10 1.778723e-09 2.485575e-10
 [378,] 9.580406e-10 1.498191e-09 2.913068e-10
 [379,] 7.394319e-10 1.495438e-09 2.221567e-10
 [380,] 3.240766e-09 7.331739e-09 2.875107e-09
 [381,] 8.375802e-10 1.481383e-09 2.554266e-10
 [382,] 2.858669e-09 1.442998e-09 4.192309e-10
 [383,] 4.213683e-09 2.897713e-09 6.078303e-10
 [384,] 2.826790e-09 4.978579e-09 1.862082e-09
 [385,] 3.258873e-09 1.475353e-09 4.354243e-10
 [386,] 2.601628e-09 1.467883e-09 3.933560e-10
 [387,] 6.022776e-09 3.468363e-09 3.245333e-09
 [388,] 2.663982e-09 1.948394e-09 3.156560e-10
 [389,] 8.675895e-09 2.080502e-09 1.423742e-09
 [390,] 1.017784e-09 1.245932e-09 2.692298e-10
 [391,] 3.517000e-09 1.835214e-09 3.517954e-10
 [392,] 5.719474e-10 1.498429e-09 1.768494e-10
 [393,] 4.184788e-09 1.447667e-09 3.350076e-10
 [394,] 3.432625e-09 2.010701e-09 3.354108e-10
 [395,] 6.122518e-09 3.238926e-09 3.129842e-09
 [396,] 4.610324e-09 1.389966e-09 1.089094e-09
 [397,] 1.109245e-08 1.076170e-09 2.626146e-09
 [398,] 5.276185e-10 1.294752e-08 3.742532e-10
 [399,] 5.953990e-09 1.855208e-09 1.304916e-09
 [400,] 5.204032e-10 1.804527e-09 1.368379e-10
 [401,] 4.916074e-10 1.008852e-08 1.299480e-10
 [402,] 2.508035e-09 2.277670e-09 3.557783e-10
 [403,] 4.566855e-10 2.195633e-09 1.870999e-10
 [404,] 4.593345e-10 2.201082e-09 1.895918e-10
 [405,] 3.722974e-08 7.227860e-09 8.021297e-08
 [406,] 4.474386e-10 1.950350e-09 1.731783e-10
 [407,] 4.583624e-10 2.187332e-09 1.884084e-10
 [408,] 2.176191e-09 1.623331e-09 2.999755e-10
 [409,] 4.532492e-10 2.191453e-09 1.838871e-10
 [410,] 4.536106e-10 2.228569e-09 1.849969e-10
 [411,] 4.521201e-10 2.225341e-09 1.835504e-10
 [412,] 7.929810e-10 1.105557e-09 2.065383e-10
 [413,] 4.528375e-10 2.279396e-09 1.853590e-10
 [414,] 4.529955e-10 2.265769e-09 1.852228e-10
 [415,] 4.585862e-10 2.224383e-09 1.894314e-10
 [416,] 4.488159e-10 2.896400e-09 1.920738e-10
 [417,] 4.472379e-10 2.897359e-09 1.902707e-10
 [418,] 4.486701e-10 2.226150e-09 1.802771e-10
 [419,] 4.508652e-10 2.200918e-09 1.818708e-10
 [420,] 4.611293e-10 1.870443e-09 1.829513e-10
 [421,] 4.539734e-10 1.806988e-09 1.752666e-10
 [422,] 8.169101e-10 1.135226e-09 2.400515e-10
 [423,] 4.519520e-10 2.241827e-09 1.836952e-10
 [424,] 4.472074e-10 2.316897e-09 1.805074e-10
 [425,] 4.489484e-10 2.278556e-09 1.815736e-10
 [426,] 4.541436e-10 2.065385e-09 1.817872e-10
 [427,] 4.573695e-10 2.203415e-09 1.878555e-10
 [428,] 4.543568e-10 2.152942e-09 1.839668e-10
 [429,] 5.022303e-10 9.046025e-09 1.289178e-10
 [430,] 4.558431e-10 2.224383e-09 1.869387e-10
 [431,] 4.577187e-10 2.223287e-09 1.886231e-10
 [432,] 4.432659e-10 2.156866e-09 1.732520e-10
 [433,] 4.969736e-10 1.050102e-08 1.297276e-10
 [434,] 4.515952e-10 2.228294e-09 1.831104e-10
 [435,] 4.511183e-10 2.232439e-09 1.827481e-10
 [436,] 4.537595e-10 2.229240e-09 1.851356e-10
 [437,] 4.530247e-10 2.219483e-09 1.842514e-10
 [438,] 4.539066e-10 2.792509e-09 1.947714e-10
 [439,] 4.563811e-10 2.676080e-09 1.952007e-10
 [440,] 4.525432e-10 2.065105e-09 1.803837e-10
 [441,] 4.560358e-10 2.087053e-09 1.839730e-10
 [442,] 7.404084e-10 1.252848e-09 2.625537e-10
 [443,] 2.239052e-09 1.526197e-09 3.166062e-10
 [444,] 4.554540e-10 4.005617e-09 2.059225e-10
 [445,] 4.518765e-10 1.995200e-09 1.781316e-10
 [446,] 7.509529e-10 1.137777e-09 2.267774e-10
 [447,] 4.568982e-10 2.051866e-09 1.838800e-10
 [448,] 4.446934e-10 2.104097e-09 1.733144e-10
 [449,] 8.844611e-10 2.071635e-09 3.074983e-10
 [450,] 4.303890e-10 1.689809e-09 1.285633e-10
 [451,] 3.796326e-09 1.567998e-09 8.373340e-10
 [452,] 9.025288e-10 4.234552e-09 6.819236e-10
 [453,] 5.127061e-09 1.187600e-09 1.100784e-09
 [454,] 6.807751e-10 2.256751e-09 3.279465e-10
 [455,] 9.845333e-10 1.593026e-09 4.283469e-10
 [456,] 5.490758e-10 1.226008e-09 1.703764e-10
 [457,] 7.455562e-10 1.038554e-09 2.336206e-10
 [458,] 6.866533e-10 1.095337e-09 1.717185e-10
 [459,] 4.018636e-10 1.428882e-09 1.273022e-10
 [460,] 4.285030e-10 1.469051e-09 1.338994e-10
 [461,] 4.459502e-10 6.644604e-09 2.240625e-10
 [462,] 4.822078e-10 1.247377e-09 1.350695e-10
 [463,] 4.403589e-10 8.969730e-09 2.412421e-10
 [464,] 5.146443e-10 8.538944e-09 3.295573e-10
 [465,] 9.723818e-10 2.329040e-09 3.816834e-10
 [466,] 2.542386e-09 2.394215e-09 6.093718e-10
 [467,] 4.495196e-10 2.233119e-09 1.867486e-10
 [468,] 6.606671e-10 4.263112e-09 2.114184e-10
 [469,] 4.482784e-10 8.694925e-09 2.376200e-10
 [470,] 4.195712e-10 2.095160e-08 2.461498e-10
 [471,] 4.207982e-10 2.570055e-08 2.611051e-10
 [472,] 9.788461e-10 2.551756e-09 4.089055e-10
 [473,] 7.791186e-10 8.654821e-09 2.525788e-10
 [474,] 4.396318e-10 2.501520e-08 3.051784e-10
 [475,] 4.185413e-10 2.323357e-08 2.500928e-10
 [476,] 4.203231e-10 2.294808e-08 2.542946e-10
 [477,] 4.245793e-10 2.963879e-09 1.865130e-10
 [478,] 2.250006e-09 2.036279e-09 6.054614e-10
 [479,] 4.186567e-10 3.458591e-09 1.781756e-10
 [480,] 4.186250e-10 2.615661e-08 2.555691e-10
 [481,] 4.427429e-10 1.067417e-09 1.362180e-10
 [482,] 4.288010e-10 6.397535e-09 2.278406e-10
 [483,] 4.177245e-10 2.558504e-08 2.519342e-10
 [484,] 4.176870e-10 2.466117e-08 2.502566e-10
 [485,] 4.185491e-10 2.473202e-08 2.529277e-10
 [486,] 4.204760e-10 2.402059e-08 2.570518e-10
 [487,] 4.205402e-10 2.466827e-08 2.584629e-10
 [488,] 4.229562e-10 2.355028e-08 2.627551e-10
 [489,] 4.405702e-10 1.529720e-08 2.827578e-10
 [490,] 4.205630e-10 2.335482e-08 2.559696e-10
 [491,] 4.748951e-10 4.956387e-09 2.322643e-10
 [492,] 4.508722e-10 5.843187e-09 2.179905e-10
 [493,] 1.628558e-09 1.460249e-09 3.448312e-10
 [494,] 2.312634e-09 3.645278e-09 3.518907e-10
 [495,] 6.030994e-10 1.383170e-09 1.850871e-10
 [496,] 6.274027e-10 1.134010e-09 1.858254e-10
 [497,] 4.912768e-10 4.613847e-09 2.434347e-10
 [498,] 5.961775e-10 1.035837e-09 1.747940e-10
 [499,] 6.413863e-10 1.600660e-09 2.116414e-10
 [500,] 5.693122e-10 1.198027e-09 1.758014e-10
 [501,] 6.480547e-10 1.654596e-09 1.983093e-10
 [502,] 6.422113e-10 1.654030e-09 1.983830e-10
 [503,] 4.303804e-10 1.388327e-09 1.242904e-10
 [504,] 8.177166e-10 5.561303e-09 2.463768e-10
 [505,] 6.417734e-10 1.633163e-09 1.986610e-10
 [506,] 6.294662e-10 1.746653e-09 1.993772e-10
 [507,] 6.481437e-10 1.656157e-09 1.985603e-10
 [508,] 6.462628e-10 1.705116e-09 1.986714e-10
 [509,] 2.536987e-09 1.997940e-09 6.416547e-10
 [510,] 2.531173e-09 1.997917e-09 6.405984e-10
 [511,] 6.505961e-10 1.663690e-09 1.985579e-10
 [512,] 6.505696e-10 1.656254e-09 2.032710e-10
 [513,] 6.485067e-10 1.604750e-09 1.987118e-10
 [514,] 6.553987e-10 1.660795e-09 1.988088e-10
 [515,] 6.536467e-10 1.660795e-09 1.986913e-10
 [516,] 6.532909e-10 1.656332e-09 1.987117e-10
 [517,] 2.500831e-09 2.631665e-09 7.651739e-10
 [518,] 6.881700e-10 2.490496e-09 2.044835e-10
 [519,] 6.521813e-10 1.649711e-09 1.987499e-10
 [520,] 5.993942e-10 1.071172e-09 1.771871e-10
 [521,] 2.492174e-09 2.563681e-09 7.361625e-10
 [522,] 5.992165e-10 1.064941e-09 1.761404e-10
 [523,] 5.990807e-10 1.070913e-09 1.768531e-10
 [524,] 6.564638e-10 1.641763e-09 1.989707e-10
 [525,] 7.483745e-10 3.396871e-09 2.225594e-10
 [526,] 7.303002e-10 1.641737e-09 2.084291e-10
 [527,] 4.554985e-10 3.577448e-09 1.981821e-10
 [528,] 7.204950e-10 1.628479e-09 2.073636e-10
 [529,] 7.142122e-10 1.628479e-09 2.063170e-10
 [530,] 4.469770e-10 3.668245e-09 1.916756e-10
 [531,] 7.107830e-10 1.627883e-09 2.057921e-10
 [532,] 7.154368e-10 1.620525e-09 2.068352e-10
 [533,] 7.182581e-10 1.635977e-09 2.067233e-10
 [534,] 7.135165e-10 1.633403e-09 2.060247e-10
 [535,] 7.147867e-10 1.640644e-09 2.059968e-10
 [536,] 7.149245e-10 1.630136e-09 2.063726e-10
 [537,] 7.124786e-10 1.634528e-09 2.058242e-10
 [538,] 7.515504e-10 2.764828e-09 1.892508e-10
 [539,] 6.180947e-10 1.643915e-09 1.822384e-10
 [540,] 6.330459e-10 2.997335e-09 1.928306e-10
 [541,] 6.342846e-10 3.429435e-09 1.955377e-10
 [542,] 7.912324e-10 1.648144e-09 2.461432e-10
 [543,] 8.877519e-10 4.960267e-09 3.606643e-10
 [544,] 5.127742e-10 1.212545e-09 1.611574e-10
 [545,] 2.447162e-09 1.997909e-09 6.246006e-10
 [546,] 4.330694e-10 5.135319e-09 1.955368e-10
 [547,] 5.414843e-10 3.295059e-09 1.670133e-10
 [548,] 4.378568e-10 1.153104e-09 1.510249e-10
 [549,] 8.298139e-10 1.615358e-09 2.532987e-10
 [550,] 4.003028e-10 1.179065e-09 1.228227e-10
 [551,] 5.451494e-10 1.474613e-09 1.561147e-10
 [552,] 3.925863e-10 1.171234e-09 1.233739e-10
 [553,] 7.501057e-10 3.085370e-09 2.261325e-10
 [554,] 1.054157e-09 3.558103e-09 4.164947e-10
 [555,] 6.059491e-10 6.818283e-09 2.430797e-10
 [556,] 5.953724e-10 8.309054e-09 2.853084e-10
 [557,] 2.004672e-09 2.104511e-09 5.251675e-10
 [558,] 4.110429e-10 1.306336e-09 1.386283e-10
 [559,] 4.427284e-10 1.076289e-09 1.324333e-10
 [560,] 7.889338e-09 1.781882e-09 6.924023e-10
 [561,] 4.087201e-10 1.043464e-09 1.236519e-10
 [562,] 8.510878e-09 1.315153e-09 1.370573e-09
 [563,] 4.279892e-10 1.045262e-09 1.383133e-10
 [564,] 4.362860e-10 1.194624e-09 1.487069e-10
 [565,] 1.338058e-09 1.276203e-09 2.740588e-10
 [566,] 4.314896e-10 1.194968e-09 1.464423e-10
 [567,] 1.805209e-09 1.418065e-09 2.948357e-10
 [568,] 2.204982e-09 2.896606e-09 5.948714e-10
 [569,] 1.833949e-09 1.470137e-09 2.909642e-10
 [570,] 1.883308e-09 1.473442e-09 2.949046e-10
 [571,] 4.408201e-10 1.145551e-09 1.448597e-10
 [572,] 1.796230e-09 1.405090e-09 2.965750e-10
 [573,] 1.882346e-09 1.409587e-09 3.047917e-10
 [574,] 4.455692e-10 1.160629e-09 1.476608e-10
 [575,] 5.511865e-10 2.573705e-09 1.824824e-10
 [576,] 4.397460e-10 1.095054e-09 1.325070e-10
 [577,] 1.660904e-09 1.203965e-09 3.192786e-10
 [578,] 1.702728e-09 1.066877e-09 4.112151e-10
 [579,] 1.795530e-09 1.424999e-09 2.936194e-10
 [580,] 1.802688e-09 1.400538e-09 2.979668e-10
 [581,] 1.823219e-09 1.402064e-09 2.997933e-10
 [582,] 1.720324e-09 1.397159e-09 2.898079e-10
 [583,] 1.754608e-09 1.390200e-09 2.946989e-10
 [584,] 6.579697e-10 2.196458e-09 2.129424e-10
 [585,] 1.474584e-09 1.232766e-09 3.045123e-10
 [586,] 1.977183e-09 1.361299e-09 3.230523e-10
 [587,] 1.693381e-09 1.063012e-09 4.274282e-10
 [588,] 1.626215e-09 1.329397e-09 2.919687e-10
 [589,] 1.454893e-09 1.277613e-09 2.903013e-10
 [590,] 4.381302e-10 1.070315e-09 1.331169e-10
 [591,] 1.723984e-09 1.311505e-09 3.049349e-10
 [592,] 4.377229e-10 1.142906e-09 1.479292e-10
 [593,] 1.764246e-09 1.324241e-09 3.075096e-10
 [594,] 1.786871e-09 1.336396e-09 3.073766e-10
 [595,] 1.750767e-09 1.322442e-09 3.059305e-10
 [596,] 1.849800e-09 1.316412e-09 3.182765e-10
 [597,] 1.078230e-09 1.118695e-09 2.719570e-10
 [598,] 1.781786e-09 1.282420e-09 3.187499e-10
 [599,] 1.485650e-09 1.388627e-09 2.626971e-10
 [600,] 4.237808e-10 1.057194e-09 1.306395e-10
 [601,] 1.055612e-09 1.323885e-09 3.580196e-10
 [602,] 1.435526e-09 1.355141e-09 2.612548e-10
 [603,] 1.496624e-09 1.358159e-09 2.675857e-10
 [604,] 1.521703e-09 1.358159e-09 2.703340e-10
 [605,] 1.547810e-09 1.368457e-09 2.717778e-10
 [606,] 1.564226e-09 1.360300e-09 2.746867e-10
 [607,] 1.521399e-09 1.367091e-09 2.691244e-10
 [608,] 1.573953e-09 1.358301e-09 2.800829e-10
 [609,] 1.671853e-09 1.336104e-09 2.945708e-10
 [610,] 1.613105e-09 1.367789e-09 2.829842e-10
 [611,] 1.642883e-09 1.331908e-09 2.921378e-10
 [612,] 1.500573e-09 1.351508e-09 2.728537e-10
 [613,] 1.265567e-09 1.145550e-09 2.537790e-10
 [614,] 1.656639e-09 1.218415e-09 3.243213e-10
 [615,] 4.242211e-10 1.117144e-09 1.289908e-10
 [616,] 4.139372e-10 1.059886e-09 1.266378e-10
 [617,] 4.289283e-10 1.084516e-09 1.352821e-10
 [618,] 4.152114e-10 1.007208e-09 1.298959e-10
 [619,] 4.121436e-10 1.009071e-09 1.275405e-10
 [620,] 4.093227e-10 1.047088e-09 1.297906e-10
 [621,] 4.121412e-10 1.009670e-09 1.274988e-10
 [622,] 4.114681e-10 1.060503e-09 1.315450e-10
 [623,] 4.089529e-10 1.220484e-09 1.340971e-10
 [624,] 4.172967e-10 1.336451e-09 1.430650e-10
 [625,] 4.471246e-10 1.509917e-09 1.337689e-10
 [626,] 4.106593e-10 1.136907e-09 1.334162e-10
 [627,] 1.167999e-09 1.351160e-09 4.056693e-10
 [628,] 4.193284e-10 1.207331e-09 1.411372e-10
 [629,] 4.207782e-10 1.035194e-09 1.346976e-10
 [630,] 4.211511e-10 1.060438e-09 1.360901e-10
 [631,] 1.361013e-09 1.115221e-09 3.723263e-10
 [632,] 1.655095e-09 1.225582e-09 3.227149e-10
 [633,] 4.433554e-10 1.146352e-09 1.461424e-10
 [634,] 1.944250e-09 2.393776e-09 5.369823e-10
 [635,] 1.773036e-09 1.166022e-09 3.829170e-10
 [636,] 2.451418e-09 1.217198e-09 4.325200e-10
 [637,] 4.172362e-10 1.070463e-09 1.324012e-10
 [638,] 4.245351e-10 1.125570e-09 1.376956e-10
 [639,] 4.188756e-10 1.068813e-09 1.328733e-10
 [640,] 1.675966e-09 1.162610e-09 3.761388e-10
 [641,] 1.925763e-09 1.183705e-09 3.856094e-10
 [642,] 1.243680e-09 1.114376e-09 3.488353e-10
 [643,] 2.167562e-09 2.663705e-09 5.659204e-10
 [644,] 1.372188e-09 2.557819e-09 4.471259e-10
 [645,] 1.677128e-09 1.271428e-09 3.444328e-10
 [646,] 1.696469e-09 1.275785e-09 3.442337e-10
 [647,] 4.228660e-10 1.143523e-09 1.377877e-10
 [648,] 1.700100e-09 1.271428e-09 3.442809e-10
 [649,] 1.787251e-09 1.831869e-09 3.970471e-10
 [650,] 1.833025e-09 1.943622e-09 3.999940e-10
 [651,] 2.318355e-09 1.189807e-09 4.189704e-10
 [652,] 1.325135e-09 1.069568e-09 3.593756e-10
 [653,] 1.353225e-09 1.038574e-09 3.964901e-10
 [654,] 1.030886e-09 1.310726e-09 3.620063e-10
 [655,] 8.924891e-09 2.087964e-09 5.250052e-09
 [656,] 1.047590e-08 1.002356e-09 1.602545e-09
 [657,] 7.369167e-10 1.199026e-09 2.544148e-10
 [658,] 1.042815e-08 1.047202e-09 1.296732e-09
 [659,] 4.740478e-10 2.935687e-09 1.305220e-10
 [660,] 6.535303e-10 1.230696e-09 1.723665e-10
 [661,] 4.640775e-10 3.402459e-09 1.307078e-10
 [662,] 6.338132e-10 1.392021e-09 1.501552e-10
 [663,] 2.594889e-09 1.539201e-09 5.417184e-10
 [664,] 7.866118e-10 2.246556e-09 2.546367e-10
 [665,] 5.912937e-10 1.189576e-09 1.512134e-10
 [666,] 6.847112e-10 1.469790e-09 2.466960e-10
 [667,] 5.686088e-10 1.154403e-09 1.608476e-10
 [668,] 5.954081e-10 1.424665e-09 1.519275e-10
 [669,] 4.138399e-09 1.209255e-09 5.372708e-10
 [670,] 6.527316e-10 1.111549e-09 2.107628e-10
 [671,] 4.792963e-10 1.055247e-09 1.383784e-10
 [672,] 7.609227e-10 1.291949e-09 1.947283e-10
 [673,] 6.025875e-10 1.021678e-09 1.889180e-10
 [674,] 3.501483e-09 1.140223e-09 6.579070e-10
 [675,] 1.592634e-09 1.635652e-09 3.378309e-10
 [676,] 1.450483e-09 1.777674e-09 3.641153e-10
 [677,] 1.601435e-09 1.623776e-09 3.369816e-10
 [678,] 1.595027e-09 1.648864e-09 3.386342e-10
 [679,] 1.501707e-09 1.605054e-09 3.906861e-10
 [680,] 3.087744e-09 1.205906e-09 4.930597e-10
 [681,] 6.156003e-10 1.217013e-09 1.732398e-10
 [682,] 5.593238e-10 1.201319e-09 1.936937e-10
 [683,] 7.768114e-10 2.235933e-09 2.515709e-10
 [684,] 6.303579e-10 1.295855e-09 1.614190e-10
 [685,] 1.495272e-09 1.620304e-09 3.933962e-10
 [686,] 1.520768e-09 2.440144e-09 4.646045e-10
 [687,] 2.190855e-09 1.186089e-09 4.075564e-10
 [688,] 2.418197e-09 1.724308e-09 2.884501e-10
 [689,] 6.093100e-10 1.274022e-09 1.584593e-10
 [690,] 2.424463e-09 1.561592e-09 5.813971e-10
 [691,] 5.683284e-10 1.131235e-09 1.878622e-10
 [692,] 5.919819e-10 2.275886e-09 1.829390e-10
 [693,] 1.496723e-09 1.617012e-09 3.932074e-10
 [694,] 2.421879e-09 1.553691e-09 5.729727e-10
 [695,] 2.908602e-09 1.182007e-09 5.198091e-10
 [696,] 6.337530e-10 1.349734e-09 1.591435e-10
 [697,] 6.264323e-10 1.238787e-09 1.708124e-10
 [698,] 7.612773e-10 1.544332e-09 1.701531e-10
 [699,] 8.909451e-10 1.083407e-09 2.064234e-10
 [700,] 8.053956e-10 1.399434e-09 1.831007e-10
 [701,] 8.602298e-10 1.439998e-09 1.731341e-10
 [702,] 8.121846e-10 1.450016e-09 2.429292e-10
 [703,] 8.306564e-10 1.361969e-09 1.907508e-10
 [704,] 3.293682e-09 1.086732e-09 6.986509e-10
 [705,] 1.599060e-09 2.072913e-09 4.498240e-10
 [706,] 1.600660e-09 2.074726e-09 4.497511e-10
 [707,] 8.172973e-10 1.442099e-09 2.503627e-10
 [708,] 8.687740e-10 1.017939e-09 2.144387e-10
 [709,] 8.824561e-10 1.350449e-09 1.986673e-10
 [710,] 8.900701e-10 1.276094e-09 2.061155e-10
 [711,] 8.137219e-10 1.822901e-09 1.568319e-10
 [712,] 1.096781e-09 1.061211e-09 2.534219e-10
 [713,] 8.623782e-10 1.489263e-09 1.775284e-10
 [714,] 8.231654e-10 1.005482e-09 2.092953e-10
 [715,] 9.130046e-10 1.290910e-09 2.100064e-10
 [716,] 8.132379e-10 1.675739e-09 2.384154e-10
 [717,] 1.116434e-09 2.641470e-09 3.513990e-10
 [718,] 8.189369e-10 1.718584e-09 2.378856e-10
 [719,] 8.556530e-10 1.035944e-09 2.091971e-10
 [720,] 8.385646e-10 1.284523e-09 1.976124e-10
 [721,] 8.225123e-10 1.423954e-09 2.517631e-10
 [722,] 8.147177e-10 1.691040e-09 2.386288e-10
 [723,] 7.078445e-10 1.002019e-09 1.868613e-10
 [724,] 1.558169e-09 2.215044e-09 4.588186e-10
 [725,] 8.211853e-10 1.363429e-09 2.308070e-10
 [726,] 8.177087e-10 1.345773e-09 2.310714e-10
 [727,] 8.064261e-10 1.438100e-09 2.542305e-10
 [728,] 8.202331e-10 1.492922e-09 2.693956e-10
 [729,] 4.202194e-10 1.212116e-09 1.257686e-10
 [730,] 1.569177e-09 2.047190e-09 4.514215e-10
 [731,] 3.946204e-10 1.042053e-09 1.214136e-10
 [732,] 4.086164e-10 1.075141e-09 1.319201e-10
 [733,] 9.010875e-10 1.981631e-09 2.840840e-10
 [734,] 3.940593e-10 9.807427e-10 1.218165e-10
 [735,] 8.471738e-10 1.443909e-09 2.796605e-10
 [736,] 1.571427e-09 2.174982e-09 4.634644e-10
 [737,] 1.558952e-09 2.050006e-09 4.519234e-10
 [738,] 2.949553e-09 2.449797e-09 9.468229e-10
 [739,] 4.982290e-10 6.845356e-09 3.063634e-10
 [740,] 5.190820e-10 1.509986e-09 1.809413e-10
 [741,] 6.317629e-10 1.449331e-09 2.588345e-10
 [742,] 1.266812e-09 2.656798e-09 8.519899e-10
 [743,] 8.984953e-10 2.257707e-09 3.204332e-10
 [744,] 3.028639e-09 1.829760e-09 6.588233e-10
 [745,] 9.085492e-10 2.422387e-09 3.377743e-10
 [746,] 2.938107e-09 1.781107e-09 1.572816e-09
 [747,] 5.353063e-10 2.186511e-09 2.292525e-10
 [748,] 1.415233e-09 3.054966e-09 1.059107e-09
 [749,] 8.886496e-10 2.276047e-09 3.168757e-10
 [750,] 2.812573e-09 1.731458e-09 1.465014e-09
 [751,] 6.736176e-10 2.431886e-09 2.246227e-10
 [752,] 9.190704e-10 2.457927e-09 3.451264e-10
 [753,] 2.757053e-09 2.045435e-09 3.776017e-10
 [754,] 6.005144e-10 1.623686e-09 2.402875e-10
 [755,] 5.456475e-10 2.626366e-09 2.749294e-10
 [756,] 8.972610e-10 2.427049e-09 3.318849e-10
 [757,] 2.806909e-09 2.327273e-09 3.733167e-10
 [758,] 1.357554e-09 3.009200e-09 5.193907e-10
 [759,] 8.913010e-10 2.293847e-09 3.191679e-10
 [760,] 8.867307e-10 2.434969e-09 3.245613e-10
 [761,] 4.648378e-10 1.217048e-09 1.494151e-10
 [762,] 4.581161e-10 1.216811e-09 1.471821e-10
 [763,] 2.882509e-09 2.158877e-09 3.781855e-10
 [764,] 8.962399e-10 2.397153e-09 3.275495e-10
 [765,] 5.841948e-10 1.721120e-09 2.198912e-10
 [766,] 2.855002e-09 2.158877e-09 3.778721e-10
 [767,] 6.049244e-10 1.748584e-09 2.306123e-10
 [768,] 9.458651e-10 2.603034e-09 3.086561e-10
 [769,] 2.965816e-09 2.158877e-09 3.796247e-10
 [770,] 9.123496e-10 2.296048e-09 3.298785e-10
 [771,] 5.506850e-10 2.598905e-09 2.776407e-10
 [772,] 4.590662e-10 1.220704e-09 1.474723e-10
 [773,] 2.894582e-09 2.220292e-09 3.776628e-10
 [774,] 3.141337e-09 2.685916e-09 2.224372e-09
 [775,] 2.778750e-09 2.179677e-09 3.766254e-10
 [776,] 5.588502e-10 1.702871e-09 2.058298e-10
 [777,] 5.697253e-10 2.036941e-09 2.204880e-10
 [778,] 5.013599e-10 1.699604e-09 1.683848e-10
 [779,] 8.481243e-10 2.290397e-09 2.828601e-10
 [780,] 9.309531e-10 2.210165e-09 3.324288e-10
 [781,] 9.237579e-10 2.432856e-09 3.464049e-10
 [782,] 5.710397e-10 2.391629e-09 2.808761e-10
 [783,] 2.867213e-09 2.252600e-09 3.741359e-10
 [784,] 6.023699e-10 1.592645e-09 2.390567e-10
 [785,] 3.067472e-09 1.729595e-09 1.603777e-09
 [786,] 2.952070e-09 1.826408e-09 6.979828e-10
 [787,] 4.806142e-10 2.407314e-09 2.171224e-10
 [788,] 1.078657e-09 2.869281e-09 3.877043e-10
 [789,] 5.099027e-09 1.921618e-09 9.685989e-10
 [790,] 6.036605e-10 1.645630e-09 2.248852e-10
 [791,] 2.869253e-09 1.669041e-09 1.447841e-09
 [792,] 9.282472e-10 2.478518e-09 3.489448e-10
 [793,] 6.025221e-10 1.755969e-09 2.298391e-10
 [794,] 4.566687e-10 1.217716e-09 1.461373e-10
 [795,] 4.515773e-10 1.212514e-09 1.436488e-10
 [796,] 2.827584e-09 1.691444e-09 1.443510e-09
 [797,] 5.986742e-10 1.755969e-09 2.280408e-10
 [798,] 3.724568e-09 1.894925e-09 2.115002e-09
 [799,] 6.010133e-10 1.755969e-09 2.291302e-10
 [800,] 5.489887e-10 3.334633e-09 3.010450e-10
 [801,] 9.397396e-10 2.612751e-09 3.652571e-10
 [802,] 5.947575e-10 1.621176e-09 2.187759e-10
 [803,] 6.308192e-10 1.581125e-09 2.513987e-10
 [804,] 3.568035e-09 1.909211e-09 2.034437e-09
 [805,] 1.501555e-09 3.007006e-09 5.820665e-10
 [806,] 9.434272e-10 2.660204e-09 3.701760e-10
 [807,] 5.916288e-10 1.673715e-09 2.205657e-10
 [808,] 5.874792e-10 1.752709e-09 2.229454e-10
 [809,] 9.305961e-10 2.421270e-09 3.492618e-10
 [810,] 6.317630e-10 1.622903e-09 2.549762e-10
 [811,] 5.939794e-10 2.884783e-09 3.187616e-10
 [812,] 9.063847e-10 2.707180e-09 3.489340e-10
 [813,] 9.186308e-10 2.639222e-09 3.039348e-10
 [814,] 2.915694e-09 1.821635e-09 6.755922e-10
 [815,] 9.327435e-10 2.674804e-09 3.648787e-10
 [816,] 4.558117e-10 1.217584e-09 1.458144e-10
 [817,] 9.083913e-10 2.846744e-09 3.563947e-10
 [818,] 6.052274e-10 1.665848e-09 2.261435e-10
 [819,] 3.303168e-09 1.892301e-09 1.861281e-09
 [820,] 8.531295e-10 1.493655e-09 3.801142e-10
 [821,] 5.990730e-10 1.539203e-09 2.140172e-10
 [822,] 3.130543e-09 5.030181e-09 3.382641e-09
 [823,] 3.278343e-09 2.399936e-09 2.328983e-09
 [824,] 8.291170e-10 1.458082e-09 3.625083e-10
 [825,] 6.162007e-10 1.828649e-09 2.401877e-10
 [826,] 3.584996e-09 1.981397e-09 2.114141e-09
 [827,] 4.763711e-10 1.236632e-09 1.543343e-10
 [828,] 8.511790e-10 2.357473e-09 2.873090e-10
 [829,] 6.251850e-10 1.521791e-09 2.441245e-10
 [830,] 6.333782e-10 1.806996e-09 2.483650e-10
 [831,] 6.316414e-10 1.773963e-09 2.455380e-10
 [832,] 5.123900e-09 1.928972e-09 9.593578e-10
 [833,] 6.278280e-10 1.555200e-09 2.480134e-10
 [834,] 5.323224e-10 2.189289e-09 2.444177e-10
 [835,] 3.141817e-09 2.160564e-09 1.967076e-09
 [836,] 2.421867e-09 2.036751e-09 1.415525e-09
 [837,] 5.537519e-10 2.079786e-09 2.531559e-10
 [838,] 3.727095e-09 1.861321e-09 2.081639e-09
 [839,] 1.442420e-09 2.571416e-09 4.577017e-10
 [840,] 3.032958e-09 1.820974e-09 6.844967e-10
 [841,] 4.666436e-10 1.144275e-09 1.479051e-10
 [842,] 5.223425e-10 2.345130e-09 2.436272e-10
 [843,] 7.769854e-10 1.292959e-09 3.107749e-10
 [844,] 7.820064e-10 1.330177e-09 3.190102e-10
 [845,] 2.982236e-09 2.776841e-09 3.704713e-10
 [846,] 8.382540e-10 2.319145e-09 2.793953e-10
 [847,] 2.803728e-09 2.814370e-09 3.687140e-10
 [848,] 7.631444e-10 2.633471e-09 2.489293e-10
 [849,] 5.282220e-10 3.020603e-09 2.365390e-10
 [850,] 2.877545e-09 3.070053e-09 3.704825e-10
 [851,] 6.960475e-10 1.352953e-09 2.831697e-10
 [852,] 8.422308e-10 2.076143e-09 2.987000e-10
 [853,] 9.248667e-10 2.639222e-09 3.063195e-10
 [854,] 5.215195e-10 2.222126e-09 2.342131e-10
 [855,] 5.140769e-10 4.760697e-09 2.888750e-10
 [856,] 3.030286e-09 2.745440e-09 2.139200e-09
 [857,] 5.316091e-10 1.665733e-09 1.988516e-10
 [858,] 4.722365e-10 2.305924e-09 1.894021e-10
 [859,] 4.443704e-10 1.944150e-09 1.600974e-10
 [860,] 4.114949e-09 2.178345e-09 5.082338e-10
 [861,] 4.537423e-10 1.998500e-09 1.688807e-10
 [862,] 4.376974e-09 2.584869e-09 3.254235e-09
 [863,] 4.527800e-10 2.141696e-09 1.705882e-10
 [864,] 4.521984e-10 1.927774e-09 1.663973e-10
 [865,] 8.491663e-10 2.631579e-09 2.842545e-10
 [866,] 3.979337e-09 3.883519e-09 3.730676e-09
 [867,] 4.460680e-09 2.491296e-09 3.230665e-09
 [868,] 7.109510e-10 1.219325e-09 2.305766e-10
 [869,] 6.463004e-09 1.889342e-09 1.488263e-09
 [870,] 4.533764e-10 2.236865e-09 1.787026e-10
 [871,] 1.611932e-09 2.502252e-09 5.231404e-10
 [872,] 4.064689e-09 3.083004e-09 3.210085e-09
 [873,] 3.588001e-09 2.621213e-09 2.644209e-09
 [874,] 3.688937e-09 2.308937e-09 3.927845e-10
 [875,] 5.689478e-10 1.204303e-09 1.848264e-10
 [876,] 6.010070e-10 1.220422e-09 1.986214e-10
 [877,] 4.211197e-09 2.316017e-09 4.918025e-10
 [878,] 3.628620e-09 3.269458e-09 2.933937e-09
 [879,] 4.240342e-09 2.281104e-09 2.849264e-09
 [880,] 5.361361e-10 1.231334e-09 1.787040e-10
 [881,] 5.704375e-10 2.317165e-09 1.627800e-10
 [882,] 4.544926e-10 2.085845e-09 1.711141e-10
 [883,] 3.711916e-09 2.454946e-09 3.786395e-10
 [884,] 4.371677e-09 2.300413e-09 2.964962e-09
 [885,] 3.754440e-09 2.444898e-09 3.808938e-10
 [886,] 4.631075e-10 1.591657e-09 1.672919e-10
 [887,] 3.694667e-09 2.501607e-09 3.750808e-10
 [888,] 6.203765e-10 1.272426e-09 2.082980e-10
 [889,] 4.854823e-09 2.248530e-09 3.255079e-09
 [890,] 1.592743e-09 2.519762e-09 5.167285e-10
 [891,] 4.587789e-09 2.272354e-09 3.091166e-09
 [892,] 1.600536e-09 2.461808e-09 5.095426e-10
 [893,] 4.582049e-09 1.532539e-09 2.137969e-09
 [894,] 4.485391e-10 2.123929e-09 1.665183e-10
 [895,] 4.546578e-10 4.486985e-09 2.162405e-10
 [896,] 5.447202e-10 2.538816e-09 1.653288e-10
 [897,] 3.642885e-09 2.783800e-09 2.732385e-09
 [898,] 9.857800e-10 2.786530e-09 3.437345e-10
 [899,] 4.627925e-09 3.089193e-09 3.754757e-09
 [900,] 4.305901e-09 5.919414e-09 6.667493e-09
 [901,] 8.082358e-10 1.138455e-09 2.355323e-10
 [902,] 3.751868e-09 1.611060e-09 6.488396e-10
 [903,] 2.488961e-09 1.292375e-09 5.137041e-10
 [904,] 1.001715e-09 3.144993e-09 3.688963e-10
 [905,] 4.568325e-09 2.866740e-09 3.565641e-09
 [906,] 3.170884e-09 1.187673e-09 8.842044e-10
 [907,] 3.738007e-09 1.623485e-09 6.329006e-10
 [908,] 4.672059e-09 3.171977e-09 3.785162e-09
 [909,] 4.520893e-09 1.802609e-09 1.061997e-09
 [910,] 4.739841e-10 2.242549e-09 1.516501e-10
 [911,] 4.673553e-09 2.901572e-09 3.690979e-09
 [912,] 2.604804e-09 1.485325e-09 7.872411e-10
 [913,] 4.389019e-09 3.004569e-09 3.441117e-09
 [914,] 2.943490e-09 1.203434e-09 8.779788e-10
 [915,] 4.326845e-09 2.927229e-09 3.407911e-09
 [916,] 4.059333e-09 3.016114e-09 3.188065e-09
 [917,] 4.400867e-09 2.961854e-09 3.504538e-09
 [918,] 7.381949e-10 1.504992e-09 1.837547e-10
 [919,] 4.675224e-10 1.746231e-09 1.536511e-10
 [920,] 2.269086e-09 1.151851e-09 6.215514e-10
 [921,] 7.584426e-10 1.151129e-09 2.329541e-10
 [922,] 8.236837e-10 1.147242e-09 2.485981e-10
 [923,] 4.700779e-10 1.866110e-09 1.515336e-10
 [924,] 3.736657e-09 1.173594e-09 9.029229e-10
 [925,] 2.662055e-09 1.256829e-09 5.631834e-10
 [926,] 4.927756e-10 9.995069e-10 1.473994e-10
 [927,] 2.077486e-09 1.153533e-09 5.867410e-10
 [928,] 3.921429e-09 1.632882e-09 6.429596e-10
 [929,] 8.149255e-10 1.142442e-09 2.427512e-10
 [930,] 3.979658e-09 1.607318e-09 6.759567e-10
 [931,] 8.492040e-10 1.142120e-09 2.518056e-10
 [932,] 8.794439e-10 2.663517e-09 2.957117e-10
 [933,] 4.563725e-09 1.801497e-09 1.046977e-09
 [934,] 7.446277e-10 1.147862e-09 2.274048e-10
 [935,] 7.229190e-10 2.079546e-09 2.270671e-10
 [936,] 4.730742e-10 1.784032e-09 1.487413e-10
 [937,] 2.650094e-09 1.151447e-09 6.954347e-10
 [938,] 2.204560e-09 1.151329e-09 6.079486e-10
 [939,] 4.554281e-09 2.905456e-09 3.588846e-09
 [940,] 4.131538e-09 3.003505e-09 3.298772e-09
 [941,] 1.978878e-09 2.176815e-09 3.987149e-10
 [942,] 7.239678e-10 1.492472e-09 1.821781e-10
 [943,] 5.750062e-09 2.925315e-09 4.654350e-09
 [944,] 4.671485e-10 1.682364e-09 1.537294e-10
 [945,] 6.924263e-10 1.148343e-09 2.124719e-10
 [946,] 2.673966e-09 1.190026e-09 7.879245e-10
 [947,] 7.220446e-10 1.153199e-09 2.232883e-10
 [948,] 7.144413e-10 1.154803e-09 2.217398e-10
 [949,] 2.139776e-09 1.152271e-09 5.939250e-10
 [950,] 3.705067e-09 1.617138e-09 6.361305e-10
 [951,] 7.126570e-10 1.150338e-09 2.193614e-10
 [952,] 2.464068e-09 1.199980e-09 7.390262e-10
 [953,] 3.347006e-09 1.642285e-09 5.746602e-10
 [954,] 5.855082e-09 4.013162e-09 6.127363e-09
 [955,] 4.715562e-09 2.972753e-09 3.792819e-09
 [956,] 4.901693e-09 3.035118e-09 3.868249e-09
 [957,] 2.552230e-09 1.199873e-09 7.615077e-10
 [958,] 4.500825e-09 2.955137e-09 3.588905e-09
 [959,] 5.682471e-07 2.667933e-09 1.564552e-07
 [960,] 7.872682e-10 1.088435e-09 2.448188e-10
 [961,] 2.620167e-09 1.210105e-09 8.012877e-10
 [962,] 8.684919e-10 1.108590e-09 3.018741e-10
 [963,] 3.626444e-09 1.647584e-09 6.115622e-10
 [964,] 3.622698e-09 1.620257e-09 6.197953e-10
 [965,] 7.624746e-10 1.220309e-09 1.909688e-10
 [966,] 3.276195e-09 2.303573e-09 2.105526e-09
 [967,] 5.790610e-10 1.726915e-09 1.930663e-10
 [968,] 3.440489e-09 2.341988e-09 2.248473e-09
 [969,] 5.101461e-10 2.313012e-09 1.652733e-10
 [970,] 8.914555e-10 1.087776e-09 3.030795e-10
 [971,] 2.468302e-09 1.185455e-09 6.800369e-10
 [972,] 2.098368e-09 1.182052e-09 5.770085e-10
 [973,] 2.879663e-09 3.690112e-09 2.671648e-09
 [974,] 1.938973e-09 1.065174e-09 5.429823e-10
 [975,] 3.494698e-09 2.328756e-09 2.277725e-09
 [976,] 2.213234e-09 1.182331e-09 6.179009e-10
 [977,] 3.776512e-09 1.633740e-09 6.405081e-10
 [978,] 3.434248e-09 1.616320e-09 6.019204e-10
 [979,] 2.087074e-09 1.183075e-09 5.896104e-10
 [980,] 2.113789e-09 1.380307e-09 7.444000e-10
 [981,] 6.906685e-10 1.447488e-09 1.787954e-10
 [982,] 1.903246e-09 1.062043e-09 5.205205e-10
 [983,] 7.952716e-10 1.263275e-09 1.941034e-10
 [984,] 7.789232e-10 1.508082e-09 1.898908e-10
 [985,] 3.377738e-09 1.628722e-09 5.858082e-10
 [986,] 3.354758e-09 1.624019e-09 5.866934e-10
 [987,] 3.603182e-09 2.378745e-09 2.393226e-09
 [988,] 7.712856e-10 1.503484e-09 1.889256e-10
 [989,] 1.955026e-09 1.064362e-09 5.420620e-10
 [990,] 1.994314e-09 1.063391e-09 5.480723e-10
 [991,] 3.721531e-09 2.676606e-09 2.614121e-09
 [992,] 3.547412e-09 1.619298e-09 6.122625e-10
 [993,] 7.070496e-10 1.205372e-09 1.840235e-10
 [994,] 4.078734e-09 1.601016e-09 7.010367e-10
 [995,] 3.726913e-09 2.338999e-09 2.451572e-09
 [996,] 6.948658e-10 1.192138e-09 1.820531e-10
 [997,] 1.553766e-09 1.067051e-09 4.483170e-10
 [998,] 6.817091e-10 1.468522e-09 1.768196e-10
 [999,] 1.916150e-09 1.188157e-09 5.540106e-10
[1000,] 4.379339e-09 1.811877e-09 1.081219e-09
[1001,] 4.100792e-09 1.808207e-09 1.003739e-09
[1002,] 1.673027e-09 7.723280e-09 1.341797e-09
[1003,] 3.355120e-09 2.327239e-09 2.178945e-09
[1004,] 1.873244e-09 1.998426e-09 3.509310e-10
[1005,] 1.910417e-09 2.021512e-09 3.548122e-10
[1006,] 6.263292e-10 1.377210e-09 1.693001e-10
[1007,] 1.099194e-09 1.386607e-09 4.731045e-10
[1008,] 9.816289e-10 2.868032e-09 6.449947e-10
[1009,] 1.039386e-09 3.069554e-09 7.184647e-10
[1010,] 1.064987e-09 2.951904e-09 7.267121e-10
[1011,] 1.082271e-09 3.012785e-09 7.495684e-10
[1012,] 1.050409e-09 2.861017e-09 7.025730e-10
[1013,] 1.069675e-09 2.969867e-09 7.332758e-10
[1014,] 6.052059e-10 1.565313e-09 1.555107e-10
[1015,] 6.017821e-10 1.361116e-09 1.656754e-10
[1016,] 2.740428e-09 1.328772e-09 6.357418e-10
[1017,] 1.836429e-09 2.052876e-09 1.049854e-09
[1018,] 1.844973e-09 2.078882e-09 1.063702e-09
[1019,] 1.836075e-09 2.040567e-09 1.045640e-09
[1020,] 1.909784e-09 2.068642e-09 1.101713e-09
[1021,] 2.919593e-09 2.538681e-09 1.993977e-09
[1022,] 2.017740e-09 1.992956e-09 1.142915e-09
[1023,] 4.721880e-09 1.902592e-09 2.896089e-09
[1024,] 3.185774e-09 2.387867e-09 2.099990e-09
[1025,] 3.281439e-09 2.449928e-09 2.210221e-09
[1026,] 1.723024e-09 2.984354e-09 3.078800e-10
[1027,] 1.984847e-09 2.312037e-09 5.638792e-10
[1028,] 6.220260e-10 1.326456e-09 1.710795e-10
[1029,] 3.193887e-09 2.411882e-09 2.121101e-09
[1030,] 6.193953e-10 1.344282e-09 1.695797e-10
[1031,] 3.001009e-09 3.879736e-09 2.765777e-09
[1032,] 1.810916e-09 2.037620e-09 1.028916e-09
[1033,] 1.882638e-09 2.066276e-09 1.083738e-09
[1034,] 5.269771e-09 1.827198e-09 3.142376e-09
[1035,] 1.819825e-09 1.777174e-09 9.189651e-10
[1036,] 3.114759e-09 2.523663e-09 2.133131e-09
[1037,] 1.800752e-09 1.703541e-09 8.821242e-10
[1038,] 1.877415e-09 2.010876e-09 3.528124e-10
[1039,] 1.758636e-09 2.042359e-09 9.971092e-10
[1040,] 3.039876e-09 2.518970e-09 2.072806e-09
[1041,] 1.949922e-09 1.914067e-09 1.070558e-09
[1042,] 6.198805e-10 1.368101e-09 1.685065e-10
[1043,] 9.685184e-09 1.632985e-09 4.836567e-09
[1044,] 1.822028e-09 1.673825e-09 9.291951e-10
[1045,] 1.842634e-09 2.075192e-09 1.062219e-09
[1046,] 1.895516e-09 1.499393e-09 8.850576e-10
[1047,] 1.853745e-09 1.620665e-09 9.182328e-10
[1048,] 1.809581e-09 1.582799e-09 8.800264e-10
[1049,] 1.712399e-09 1.461567e-09 7.855337e-10
[1050,] 1.697448e-09 1.552603e-09 8.092992e-10
[1051,] 1.791000e-09 2.125729e-09 3.405858e-10
[1052,] 2.904536e-09 2.260754e-09 1.819585e-09
[1053,] 6.665672e-10 1.550491e-09 1.609557e-10
[1054,] 6.573431e-10 1.655273e-09 1.580416e-10
[1055,] 6.634080e-10 1.764463e-09 1.569640e-10
[1056,] 2.871848e-09 2.346541e-09 1.848230e-09
[1057,] 3.317433e-09 2.566116e-09 2.239390e-09
[1058,] 1.700235e-09 2.701911e-09 6.182397e-10
[1059,] 3.233498e-09 2.322387e-09 2.087925e-09
[1060,] 2.820209e-09 2.323390e-09 1.798496e-09
[1061,] 2.443540e-09 1.197649e-09 7.281504e-10
[1062,] 1.992012e-09 1.917923e-09 4.428375e-10
[1063,] 1.179246e-09 1.412127e-08 8.770540e-10
[1064,] 1.285167e-09 3.172386e-09 7.471197e-10
[1065,] 1.572032e-09 3.611138e-09 9.994158e-10
[1066,] 1.654854e-09 1.205689e-09 4.572002e-10
[1067,] 6.170406e-10 2.494867e-09 2.066631e-10
[1068,] 1.105054e-09 3.104540e-09 6.467022e-10
[1069,] 1.820067e-09 1.013882e-09 4.891868e-10
[1070,] 1.592072e-09 1.218557e-09 4.895840e-10
[1071,] 1.846171e-09 1.137115e-09 4.222923e-10
[1072,] 1.163869e-08 2.309882e-08 2.094008e-08
[1073,] 5.308387e-10 1.516580e-09 1.802187e-10
[1074,] 5.353143e-10 2.061699e-09 2.017833e-10
[1075,] 5.801626e-10 1.974275e-09 1.733529e-10
[1076,] 8.610357e-10 2.412719e-09 4.721402e-10
[1077,] 8.522262e-10 3.793806e-09 5.945058e-10
[1078,] 6.199044e-10 1.886347e-09 2.315955e-10
[1079,] 6.198728e-10 1.891027e-09 1.994885e-10
[1080,] 1.463695e-08 1.123575e-09 4.671433e-09
[1081,] 6.962292e-10 1.803196e-09 2.980068e-10
[1082,] 6.871747e-10 1.266809e-09 2.256425e-10
[1083,] 7.231273e-10 1.336704e-09 2.707887e-10
[1084,] 7.247529e-10 1.244378e-09 2.587391e-10
[1085,] 9.254435e-10 1.232906e-09 2.092435e-10
[1086,] 7.847272e-10 1.000127e-09 2.142380e-10
[1087,] 1.239742e-08 1.664304e-09 1.023663e-09
[1088,] 1.973312e-08 2.654351e-08 8.446900e-08
[1089,] 1.104369e-08 3.691395e-09 1.139591e-08
[1090,] 4.529722e-10 1.017939e-09 1.437669e-10
[1091,] 2.924099e-08 1.626556e-09 1.273056e-08
[1092,] 4.375934e-10 9.788823e-10 1.346348e-10
[1093,] 4.899128e-08 2.182080e-09 3.121558e-08
[1094,] 2.644752e-08 2.371256e-09 8.971481e-09
[1095,] 4.562187e-10 1.390313e-09 1.446056e-10
[1096,] 7.660049e-10 1.261063e-09 2.970194e-10
[1097,] 4.067013e-09 1.868177e-09 3.493703e-10
[1098,] 4.782491e-10 1.304542e-08 2.703267e-10
[1099,] 4.748142e-10 1.364684e-08 2.679698e-10
[1100,] 5.662828e-10 1.550632e-09 1.916840e-10
[1101,] 3.355451e-09 2.316636e-09 2.829905e-10
[1102,] 2.749345e-09 2.728143e-09 3.070384e-10
[1103,] 6.671967e-10 1.261964e-09 2.571337e-10
[1104,] 2.715506e-09 2.620790e-09 3.059681e-10
[1105,] 6.873244e-10 1.268989e-09 2.642901e-10
[1106,] 2.496300e-09 2.692234e-09 3.226913e-10
[1107,] 2.692430e-09 2.628387e-09 3.065110e-10
[1108,] 2.698407e-09 2.675163e-09 3.071604e-10
[1109,] 2.640203e-09 2.786715e-09 3.099705e-10
[1110,] 5.578605e-10 1.031223e-08 3.407128e-10
[1111,] 7.621346e-10 1.101707e-09 2.674580e-10
[1112,] 2.787611e-09 2.340698e-09 3.014077e-10
[1113,] 2.808443e-09 2.507598e-09 3.031941e-10
[1114,] 2.796997e-09 2.483307e-09 3.030261e-10
[1115,] 2.906414e-09 1.837244e-09 1.329928e-09
[1116,] 4.376756e-10 4.220562e-09 1.842910e-10
[1117,] 4.382379e-10 4.073580e-09 1.837879e-10
[1118,] 2.937152e-09 1.939397e-09 2.977742e-10
[1119,] 2.999076e-09 2.213973e-09 2.988436e-10
[1120,] 3.020178e-09 1.602795e-09 3.094545e-10
[1121,] 2.615842e-09 1.966692e-09 2.984196e-10
[1122,] 2.937256e-09 1.993299e-09 2.977376e-10
[1123,] 5.126959e-10 1.000874e-09 1.616011e-10
[1124,] 4.317009e-10 3.155835e-09 1.692946e-10
[1125,] 2.824993e-09 2.087339e-09 3.133704e-10
[1126,] 4.377655e-10 3.026564e-09 1.737349e-10
[1127,] 4.909899e-09 2.583605e-09 3.105474e-10
[1128,] 5.218634e-10 1.005802e-09 1.653928e-10
[1129,] 6.224161e-10 1.054297e-09 2.088409e-10
[1130,] 4.313972e-10 3.033881e-09 1.737539e-10
[1131,] 5.272940e-09 1.513254e-09 3.327731e-10
[1132,] 4.567529e-09 2.475917e-09 3.112353e-10
[1133,] 4.231613e-09 1.990019e-09 3.470017e-10
[1134,] 6.575983e-10 1.070228e-09 2.241599e-10
[1135,] 4.604685e-10 2.707440e-09 1.868334e-10
[1136,] 4.324954e-09 1.875255e-09 3.543935e-10
[1137,] 6.275718e-10 1.059681e-09 2.116591e-10
[1138,] 6.129244e-10 3.463439e-09 2.419272e-10
[1139,] 6.353260e-10 1.090257e-09 2.201157e-10
[1140,] 5.708760e-10 1.183142e-09 2.048974e-10
[1141,] 6.567952e-10 1.079831e-09 2.258529e-10
[1142,] 6.486299e-10 1.074885e-09 2.220050e-10
[1143,] 5.673468e-10 1.011927e-09 1.809235e-10
[1144,] 4.441182e-09 2.084675e-09 3.141297e-10
[1145,] 1.916591e-09 3.313381e-09 8.467291e-10
[1146,] 3.785440e-08 2.428256e-09 1.381958e-08
[1147,] 2.792383e-09 2.249994e-09 1.541718e-09
[1148,] 4.450428e-09 1.859815e-09 3.573582e-10
[1149,] 5.879256e-10 1.146487e-09 2.070830e-10
[1150,] 4.279472e-10 3.496002e-09 1.658821e-10
[1151,] 5.407285e-10 1.124441e-09 1.843279e-10
[1152,] 6.007580e-10 1.062996e-09 2.029367e-10
[1153,] 5.100882e-10 1.185341e-09 1.801842e-10
[1154,] 4.925366e-08 4.699195e-09 3.629376e-08
[1155,] 6.053844e-10 1.061686e-09 2.043765e-10
[1156,] 5.903648e-10 1.051236e-09 1.973122e-10
[1157,] 4.445121e-09 2.059158e-09 3.487459e-10
[1158,] 5.267428e-10 1.167026e-09 1.854570e-10
[1159,] 4.366491e-10 3.605423e-09 1.776404e-10
[1160,] 5.110940e-10 1.016092e-09 1.640608e-10
[1161,] 2.138318e-09 1.176344e-09 5.514953e-10
[1162,] 4.539043e-09 1.910537e-09 3.553541e-10
[1163,] 6.082660e-10 1.117823e-09 2.147234e-10
[1164,] 6.512356e-10 1.115872e-09 2.305028e-10
[1165,] 1.036822e-08 3.141406e-09 4.858111e-09
[1166,] 5.555245e-10 1.176087e-09 1.984472e-10
[1167,] 5.669923e-10 1.137913e-09 1.496975e-10
[1168,] 4.612149e-10 1.027145e-09 1.482789e-10
[1169,] 2.259378e-09 1.516019e-09 9.210791e-10
[1170,] 8.001493e-10 1.401734e-09 2.381237e-10
[1171,] 3.748787e-09 2.179546e-09 2.159580e-09
[1172,] 5.160127e-10 1.064577e-09 1.713253e-10
[1173,] 2.034648e-09 1.712742e-09 9.474269e-10
[1174,] 3.784664e-09 1.090432e-08 4.618011e-09
[1175,] 1.995959e-09 1.710612e-09 9.289445e-10
[1176,] 9.798431e-09 3.336281e-09 8.993864e-09
[1177,] 5.519710e-10 1.036440e-09 1.794733e-10
[1178,] 5.493091e-10 1.030389e-09 1.774262e-10
[1179,] 5.260703e-10 1.070271e-09 1.758868e-10
[1180,] 3.843766e-09 2.292960e-09 2.308150e-09
[1181,] 5.318638e-10 1.078983e-09 1.790932e-10
[1182,] 3.961724e-09 2.288883e-09 2.380050e-09
[1183,] 4.445769e-09 2.788995e-09 3.122504e-09
[1184,] 5.280908e-10 1.096859e-09 1.798583e-10
[1185,] 3.898286e-09 2.125728e-09 2.162774e-09
[1186,] 1.677189e-09 1.868057e-09 5.652595e-10
[1187,] 4.220048e-09 2.610965e-09 2.962260e-09
[1188,] 4.651696e-10 1.102148e-09 1.549800e-10
[1189,] 3.346780e-09 3.897229e-09 3.491353e-10
[1190,] 3.743335e-09 2.384823e-09 2.290120e-09
[1191,] 3.040253e-09 2.706959e-09 2.020736e-09
[1192,] 1.628725e-08 2.414140e-09 6.050698e-09
[1193,] 7.630528e-10 3.137676e-09 2.456715e-10
[1194,] 4.992758e-09 2.289672e-09 3.294407e-09
[1195,] 4.788475e-10 1.002015e-09 1.504483e-10
[1196,] 1.695355e-08 2.499185e-09 6.093782e-09
[1197,] 4.859946e-09 2.670537e-09 3.626860e-09
[1198,] 7.225896e-10 3.539185e-09 3.003542e-10
[1199,] 5.810484e-09 3.143146e-09 4.597136e-09
[1200,] 5.607893e-09 2.461323e-09 3.872140e-09
[1201,] 5.721675e-10 9.782632e-10 1.670258e-10
[1202,] 5.019522e-09 3.588083e-09 3.868115e-09
[1203,] 5.680296e-10 1.027071e-09 1.546924e-10
[1204,] 9.603292e-09 2.202227e-09 6.336037e-09
[1205,] 6.638601e-10 1.125733e-09 1.632092e-10
[1206,] 3.317903e-09 2.356271e-09 1.146542e-09
[1207,] 2.365825e-09 1.735854e-09 1.072677e-09
[1208,] 6.589176e-10 1.079456e-09 1.670199e-10
[1209,] 3.451438e-09 1.431378e-09 1.266533e-09
[1210,] 4.002452e-09 5.064204e-09 3.566018e-10
[1211,] 7.517411e-09 1.134336e-09 1.923303e-09
[1212,] 7.683867e-09 1.135130e-09 1.957647e-09
[1213,] 7.348303e-10 1.106254e-09 1.776371e-10
[1214,] 8.051586e-10 1.054519e-09 1.970641e-10
[1215,] 1.022300e-08 1.116114e-09 2.367931e-09
[1216,] 3.117916e-09 1.408241e-09 1.055344e-09
[1217,] 1.458551e-09 2.170219e-09 5.907591e-10
[1218,] 2.881307e-09 5.053864e-09 3.486616e-09
[1219,] 1.068410e-09 1.891610e-09 2.226036e-10
[1220,] 4.542096e-10 3.351141e-09 1.478491e-10
[1221,] 9.912099e-10 2.622682e-09 3.226415e-10
[1222,] 1.006741e-08 2.696603e-09 2.527582e-09
[1223,] 4.792105e-09 5.076621e-09 5.545521e-09
[1224,] 2.132655e-08 2.419834e-09 9.371986e-09
[1225,] 6.021061e-10 1.012853e-09 1.678296e-10
[1226,] 5.576640e-10 9.950462e-10 1.693377e-10
[1227,] 5.417169e-10 9.935342e-10 1.624143e-10
[1228,] 4.104344e-09 8.966536e-09 6.406770e-09
[1229,] 3.002477e-09 2.245538e-09 1.804231e-09
[1230,] 2.959563e-09 2.320749e-09 1.832614e-09
[1231,] 3.020058e-09 2.345341e-09 1.891314e-09
[1232,] 4.452597e-09 5.645594e-08 1.531581e-08
[1233,] 4.607576e-09 1.740546e-08 1.035032e-08
[1234,] 9.503996e-09 2.520515e-09 1.437992e-09
[1235,] 8.426728e-09 2.386057e-09 1.333709e-09
[1236,] 7.118062e-10 1.003315e-09 1.949198e-10
[1237,] 8.310196e-09 2.238776e-09 1.497112e-09
[1238,] 6.751963e-09 6.000208e-09 9.850361e-09
[1239,] 8.766304e-09 2.743691e-09 1.254706e-09
[1240,] 6.757038e-10 1.042183e-09 2.181184e-10
[1241,] 8.571145e-09 2.698408e-09 1.247713e-09
[1242,] 8.311010e-10 2.933621e-09 2.018901e-10
[1243,] 7.268620e-09 3.783083e-09 7.848187e-09
[1244,] 8.639272e-09 4.700532e-09 7.604045e-10
[1245,] 8.381503e-09 4.351155e-09 7.693673e-10
[1246,] 6.972164e-09 4.105580e-09 7.945546e-09
[1247,] 5.700883e-09 1.305484e-09 1.134082e-09
[1248,] 6.977825e-09 2.534059e-09 5.502130e-09
[1249,] 5.430744e-09 1.304070e-09 1.065230e-09
[1250,] 8.940223e-09 3.586048e-09 9.006479e-10
[1251,] 8.826080e-09 3.659163e-09 8.827616e-10
[1252,] 6.592730e-10 1.033736e-09 2.101846e-10
[1253,] 9.582365e-09 4.125794e-09 8.911924e-10
[1254,] 9.556271e-09 3.660416e-09 9.350482e-10
[1255,] 8.883444e-09 2.137145e-09 1.755444e-09
[1256,] 6.314461e-09 2.625847e-09 5.086264e-09
[1257,] 7.212994e-09 2.084621e-09 1.411173e-09
[1258,] 6.852491e-09 2.087781e-09 1.347721e-09
[1259,] 8.245404e-09 4.658782e-09 1.042364e-08
[1260,] 1.267287e-08 2.028473e-09 8.548929e-09
[1261,] 5.652326e-09 2.021467e-09 1.208895e-09
[1262,] 1.069067e-08 2.507577e-09 8.765118e-09
[1263,] 6.060219e-10 1.263172e-09 2.286188e-10
[1264,] 3.912473e-08 2.525246e-09 3.336546e-08
[1265,] 1.181456e-09 3.278518e-09 8.668693e-10
[1266,] 6.706866e-10 4.443585e-09 4.557765e-10
[1267,] 2.371768e-09 2.602121e-09 7.339542e-10
[1268,] 6.962294e-10 3.867236e-09 4.579654e-10
[1269,] 7.374478e-10 2.881543e-09 4.411299e-10
[1270,] 9.990511e-09 2.060379e-09 1.960591e-09
[1271,] 6.527092e-10 1.692554e-09 2.963281e-10
[1272,] 9.333811e-09 9.166904e-09 1.759874e-08
[1273,] 9.836245e-09 1.780927e-09 5.797751e-09
[1274,] 8.002884e-09 3.272766e-09 7.538823e-09
[1275,] 8.830476e-10 3.741827e-09 2.574743e-10
[1276,] 9.370164e-09 1.534011e-09 4.674456e-09
[1277,] 7.130726e-09 1.874605e-09 4.244024e-09
[1278,] 7.961912e-09 2.916793e-09 6.882177e-09
[1279,] 6.220962e-10 1.628580e-09 2.732967e-10
[1280,] 6.640931e-10 1.337464e-09 2.338018e-10
[1281,] 9.288256e-09 7.242636e-09 1.509055e-08
[1282,] 1.008340e-08 1.398180e-09 4.474654e-09
[1283,] 1.060087e-08 1.332298e-09 4.396796e-09
[1284,] 9.973470e-09 1.373377e-09 4.323253e-09
[1285,] 3.072316e-09 2.719488e-09 1.191674e-09
[1286,] 1.150103e-08 1.373377e-09 4.962488e-09
[1287,] 1.090272e-08 1.353208e-09 4.617434e-09
[1288,] 3.328496e-09 3.136428e-09 1.917997e-09
[1289,] 9.237903e-09 1.350968e-09 3.927461e-09
[1290,] 6.221764e-09 2.253274e-09 4.354256e-09
[1291,] 1.591249e-08 1.951438e-09 3.921879e-09
[1292,] 7.006639e-09 2.029080e-09 4.655669e-09
[1293,] 9.727755e-09 2.712585e-09 7.941572e-09
[1294,] 5.336431e-09 1.511437e-08 1.184813e-08
[1295,] 4.245068e-09 3.144444e-09 3.699306e-09
[1296,] 4.925687e-09 6.083128e-09 6.838317e-09
[1297,] 1.084905e-08 1.964853e-09 7.104183e-09
[1298,] 5.389215e-08 5.059499e-09 4.314413e-08
[1299,] 1.790173e-08 1.958341e-09 4.159259e-09
[1300,] 9.216382e-09 1.786487e-09 5.441178e-09
[1301,] 5.221428e-09 2.738954e-09 2.660160e-09
[1302,] 2.218384e-09 2.619064e-09 7.237107e-10
[1303,] 8.853778e-09 1.491979e-09 4.288545e-09
[1304,] 9.702850e-09 2.007606e-09 6.307305e-09
[1305,] 5.504605e-09 2.691739e-09 2.712294e-09
[1306,] 3.416196e-09 1.269922e-08 5.380604e-09
[1307,] 8.597642e-09 1.553230e-09 4.346565e-09
[1308,] 5.490823e-08 1.071417e-09 4.704088e-09
[1309,] 5.805487e-09 2.918696e-09 3.262624e-09
[1310,] 6.032035e-08 1.071041e-09 5.069434e-09
[1311,] 4.803323e-09 2.758382e-09 2.465619e-09
[1312,] 3.610278e-09 1.305511e-09 1.404526e-09
[1313,] 1.479580e-07 1.020429e-09 1.618170e-08
[1314,] 7.645075e-09 1.368303e-09 3.250658e-09
[1315,] 5.447286e-09 2.221412e-09 2.001401e-09
[1316,] 4.637360e-09 2.747300e-09 2.375774e-09
[1317,] 9.536162e-09 1.687884e-09 5.288365e-09
[1318,] 2.789558e-09 1.450532e-09 6.732653e-10
[1319,] 1.344538e-09 2.658338e-09 4.220324e-10
[1320,] 4.910573e-10 1.260613e-09 1.791296e-10
[1321,] 1.511356e-08 1.817412e-09 4.490889e-09
[1322,] 1.624836e-08 1.814231e-09 4.770194e-09
[1323,] 2.434867e-08 1.304378e-09 7.315785e-09
[1324,] 3.320328e-08 1.565764e-09 1.122333e-08
[1325,] 5.297698e-10 7.873869e-09 3.466085e-10
[1326,] 6.320352e-10 1.400480e-09 2.256411e-10
[1327,] 6.817047e-10 1.428588e-09 2.469628e-10
[1328,] 7.230320e-10 1.389724e-09 2.567387e-10
[1329,] 6.802321e-10 1.429481e-09 2.465335e-10
[1330,] 8.697128e-10 1.556964e-09 3.395758e-10
[1331,] 8.468440e-10 1.554105e-09 3.293958e-10
[1332,] 5.099333e-10 3.774457e-09 1.881837e-10
[1333,] 8.870502e-10 1.554732e-09 3.466985e-10
[1334,] 8.143884e-10 1.707021e-09 3.325603e-10
[1335,] 8.111015e-10 1.555180e-09 3.115518e-10
[1336,] 8.158781e-10 1.549967e-09 3.128519e-10
[1337,] 2.051798e-01 3.025975e-09 1.636670e-01
[1338,] 2.529879e-08 3.172023e-09 2.494543e-08
[1339,] 2.833317e-08 1.459112e-09 9.880337e-09
[1340,] 1.810961e-08 1.087203e-09 2.112009e-09
[1341,] 4.417698e-08 1.795835e-09 1.551571e-08
[1342,] 1.589232e-08 2.675966e-09 1.167855e-08
[1343,] 9.737748e-08 1.792501e-09 3.215720e-08
[1344,] 4.036350e-08 2.586271e-09 2.147846e-08
[1345,] 2.835739e-09 4.464558e-09 4.430043e-10
[1346,] 9.169002e-09 2.415956e-09 6.302246e-09
[1347,] 2.861923e-09 4.505243e-09 4.425713e-10
[1348,] 2.004909e-09 4.533111e-09 1.047879e-09
[1349,] 4.271589e-10 1.037507e-09 1.319331e-10
[1350,] 7.962603e-09 1.546505e-09 3.126479e-09
[1351,] 1.347101e-09 2.863667e-09 5.548860e-10
[1352,] 3.657720e-08 3.837016e-09 2.894516e-08
[1353,] 9.457665e-10 1.981760e-09 2.667366e-10
[1354,] 7.070292e-10 6.979096e-09 2.238205e-10
[1355,] 6.403742e-10 2.089750e-09 1.881167e-10
[1356,] 8.744670e-09 1.183640e-09 1.221004e-09
[1357,] 1.228011e-09 3.665594e-09 4.562006e-10
[1358,] 3.236923e-08 2.691766e-09 7.086094e-09
[1359,] 9.173145e-09 1.127035e-09 2.251139e-09
[1360,] 8.598445e-09 1.354980e-09 2.993658e-09
[1361,] 4.528555e-10 1.246214e-09 1.316059e-10
[1362,] 9.068966e-09 1.315310e-09 2.976633e-09
[1363,] 4.478887e-10 1.204465e-09 1.317327e-10
[1364,] 7.263145e-10 7.849445e-09 2.201227e-10
[1365,] 1.420366e-09 2.622598e-09 6.501578e-10
[1366,] 9.008184e-10 3.538030e-09 3.112099e-10
[1367,] 7.787894e-08 8.536546e-09 1.308711e-07
[1368,] 1.242939e-08 1.511271e-09 4.904794e-09
[1369,] 4.416341e-10 1.205175e-09 1.316288e-10
[1370,] 1.369798e-08 1.500664e-09 5.317209e-09
[1371,] 9.421320e-09 1.411889e-09 3.373721e-09
[1372,] 1.373443e-08 3.386754e-09 9.428185e-09
[1373,] 1.350076e-08 1.371459e-09 4.493963e-09
[1374,] 4.419508e-10 1.214769e-09 1.320040e-10
[1375,] 1.151531e-08 1.519447e-09 4.581838e-09
[1376,] 1.111010e-08 1.443152e-09 4.076427e-09
[1377,] 1.132961e-08 1.188319e-09 3.017752e-09
[1378,] 1.144030e-08 1.183351e-09 3.007650e-09
[1379,] 1.162950e-08 1.176545e-09 2.998904e-09
[1380,] 1.501621e-09 3.436086e-09 6.711751e-10
[1381,] 1.111231e-08 1.344921e-09 3.326452e-09
[1382,] 1.103603e-08 1.162316e-09 2.678028e-09
[1383,] 1.150559e-08 1.373702e-09 3.847457e-09
[1384,] 1.228954e-08 1.377115e-09 4.111679e-09
[1385,] 1.190555e-08 1.163387e-09 2.929768e-09
[1386,] 4.911221e-09 1.382346e-09 1.968512e-09
[1387,] 4.439068e-10 1.233830e-09 1.316242e-10
[1388,] 1.223248e-08 1.398347e-09 4.145791e-09
[1389,] 1.216583e-08 1.163867e-09 2.993267e-09
[1390,] 9.274232e-10 9.125458e-09 2.463398e-10
[1391,] 5.502628e-09 1.755370e-09 2.730343e-09
[1392,] 1.364410e-08 1.312692e-09 3.744666e-09
[1393,] 1.587851e-09 1.449747e-09 4.135685e-10
[1394,] 2.906892e-09 1.580520e-09 1.075453e-09
[1395,] 8.046388e-10 1.712228e-09 1.594745e-10
[1396,] 2.158881e-09 2.183476e-09 8.426725e-10
[1397,] 4.166664e-09 1.338298e-09 1.242432e-09
[1398,] 1.034806e-09 2.079937e-09 2.283499e-10
[1399,] 5.073361e-10 1.130944e-09 1.594852e-10
[1400,] 9.424742e-10 2.563212e-09 3.047794e-10
[1401,] 1.257073e-09 1.994398e-09 3.079641e-10
[1402,] 1.784119e-09 2.155253e-09 6.555385e-10
[1403,] 1.127530e-09 1.927216e-09 3.607322e-10
[1404,] 1.582781e-09 1.876861e-09 3.837592e-10
[1405,] 1.439470e-09 2.295566e-09 5.823183e-10
[1406,] 1.240623e-09 1.806977e-09 2.672438e-10
[1407,] 1.236188e-09 2.160002e-09 2.494433e-10
[1408,] 1.806766e-09 1.683715e-09 4.691127e-10
[1409,] 1.446373e-09 1.898998e-09 3.336755e-10
[1410,] 1.021418e-09 1.511259e-09 3.443264e-10
[1411,] 1.251515e-09 1.650475e-09 3.101901e-10
[1412,] 8.100473e-10 4.645325e-09 1.913877e-10
[1413,] 4.415930e-10 1.000591e-09 1.367271e-10
[1414,] 1.041285e-09 5.591472e-09 1.887629e-10
[1415,] 1.089496e-09 1.994320e-09 3.226011e-10
[1416,] 9.833678e-09 2.376507e-09 5.707287e-09
[1417,] 1.091439e-08 1.965738e-09 5.415572e-09
[1418,] 1.008320e-08 3.015509e-09 6.929922e-09
[1419,] 1.034260e-08 2.527164e-09 6.237524e-09
[1420,] 8.262163e-09 3.092469e-09 5.692384e-09
[1421,] 7.143651e-08 3.090150e-09 3.519674e-08
[1422,] 2.915206e-06 7.213163e-09 3.998577e-06
[1423,] 7.704984e-09 2.327430e-09 4.015707e-09
[1424,] 7.675475e-10 2.609716e-09 2.504642e-10
[1425,] 1.319262e-09 3.126686e-09 2.901857e-10
[1426,] 3.200502e-08 2.091294e-09 1.943529e-09
[1427,] 3.027434e-08 1.228660e-09 7.257365e-09
[1428,] 2.856187e-08 1.356971e-09 3.109248e-09
[1429,] 2.685084e-08 1.024681e-09 4.137042e-09
[1430,] 3.921731e-09 1.655365e-09 6.418322e-10
[1431,] 2.510657e-08 1.154488e-09 3.629645e-09
[1432,] 2.060736e-09 2.840549e-09 7.935996e-10
[1433,] 5.749471e-08 1.162068e-09 7.072570e-09
[1434,] 2.567874e-09 2.555776e-09 7.862700e-10
[1435,] 5.290790e-08 1.114321e-09 5.119631e-09
[1436,] 7.406846e-09 5.119056e-09 9.477013e-09
[1437,] 3.536477e-08 5.360443e-09 2.958782e-08
[1438,] 7.643280e-03 1.642277e-09 1.797958e-03
[1439,] 1.395080e-07 1.075009e-09 3.396348e-08
[1440,] 4.333148e-08 4.692674e-09 3.336410e-08
[1441,] 1.208815e-07 1.520386e-09 2.965066e-08
[1442,] 1.323010e-07 1.079645e-09 3.296083e-08
[1443,] 2.480830e-09 1.040020e-09 7.396280e-10
[1444,] 1.376064e-02 1.644936e-09 3.175462e-03
[1445,] 9.152116e-08 2.578801e-09 5.945228e-08
[1446,] 5.686079e-08 4.984201e-09 4.762097e-08
[1447,] 8.633377e-10 1.102012e-09 2.387940e-10
[1448,] 1.356322e-02 1.574938e-09 3.659214e-03
[1449,] 1.105361e-08 1.169604e-09 2.162270e-09
[1450,] 1.707754e-09 1.296444e-09 4.776219e-10
[1451,] 9.263623e-10 1.393264e-09 2.692227e-10
[1452,] 5.769994e-08 1.192082e-09 1.676478e-08
[1453,] 5.728570e-08 1.233092e-09 1.787666e-08
[1454,] 4.797192e-08 1.243735e-09 1.539245e-08
[1455,] 5.556140e-09 2.305182e-09 1.544432e-09
[1456,] 7.138617e-08 5.291469e-09 6.408306e-08
[1457,] 1.070318e-02 1.701238e-09 4.462213e-03
[1458,] 1.220404e-02 1.645159e-09 3.234658e-03
[1459,] 4.089151e-09 3.144510e-09 2.037816e-09
[1460,] 9.339679e-10 1.527624e-09 2.683915e-10
[1461,] 1.299112e-09 1.345852e-09 4.128850e-10
[1462,] 2.254687e-04 2.129859e-09 7.587595e-05
[1463,] 2.030033e-08 2.851702e-09 4.281694e-09
[1464,] 5.142107e-08 5.369105e-09 4.457774e-08
[1465,] 1.980213e-08 1.196584e-09 5.481297e-09
[1466,] 2.838655e-08 1.057575e-09 4.413851e-09
[1467,] 3.121310e-08 2.226828e-09 1.580787e-08
[1468,] 2.049474e-05 1.038494e-09 2.720030e-06
[1469,] 2.101202e-08 1.104117e-09 5.391436e-09
[1470,] 3.460461e-05 1.064229e-09 4.845158e-06
[1471,] 6.522825e-08 1.002698e-09 1.214190e-08
[1472,] 1.722388e-03 1.494319e-09 4.315035e-04
[1473,] 2.716439e-03 1.624248e-09 6.032527e-04
[1474,] 8.011419e-10 1.793353e-09 2.840902e-10
[1475,] 9.037620e-10 2.648911e-09 3.299610e-10
[1476,] 2.282876e-08 1.379408e-09 4.801375e-09
[1477,] 9.013192e-10 1.553318e-09 2.533987e-10
[1478,] 3.589220e-08 2.310569e-09 1.926855e-08
[1479,] 4.793099e-08 1.060295e-09 1.127601e-08
[1480,] 1.034786e-09 1.240805e-09 2.653985e-10
[1481,] 3.343292e-05 1.038955e-09 4.195185e-06
[1482,] 7.578661e-09 2.287908e-09 2.320538e-09
[1483,] 4.832747e-05 1.756282e-09 2.692173e-05
[1484,] 5.277061e-05 1.781801e-09 3.066931e-05
[1485,] 3.061516e-07 2.959308e-09 1.421885e-07
[1486,] 8.499506e-08 7.742060e-09 1.042091e-07
[1487,] 2.128646e-08 1.311952e-09 3.957583e-09
[1488,] 9.990234e-08 1.251976e-09 1.948411e-08
[1489,] 2.369261e-05 1.012036e-09 2.617281e-06
[1490,] 1.271209e-05 1.093053e-09 2.252554e-06
[1491,] 3.926834e-03 1.541623e-09 8.254628e-04
[1492,] 2.817962e-08 1.256533e-09 4.785436e-09
[1493,] 3.191416e-05 1.039946e-09 4.090340e-06
[1494,] 3.139004e-08 1.288713e-09 6.255461e-09
[1495,] 6.953806e-08 4.719689e-09 5.596866e-08
[1496,] 9.606680e-03 2.012369e-09 3.166550e-03
[1497,] 3.708036e-03 1.713584e-09 7.652196e-04
[1498,] 2.469533e-08 1.341343e-09 5.050270e-09
[1499,] 2.444550e-09 2.892439e-09 1.056996e-09
[1500,] 3.109889e-08 1.460495e-09 6.990222e-09
[1501,] 2.979935e-05 1.051454e-09 4.071793e-06
[1502,] 1.962870e-05 9.840393e-10 1.790613e-06
[1503,] 6.020473e-08 2.943820e-09 4.501367e-08
[1504,] 2.139072e-03 1.533689e-09 4.975251e-04
[1505,] 3.364192e-05 1.215024e-09 7.538791e-06
[1506,] 2.389475e-03 1.702880e-09 7.115352e-04
[1507,] 3.070489e-05 1.053059e-09 4.212244e-06
[1508,] 2.448187e-08 1.343454e-09 5.185517e-09
[1509,] 7.005477e-03 1.604666e-09 1.485638e-03
[1510,] 1.572854e-04 1.673473e-09 8.387506e-05
[1511,] 5.142650e-06 2.817055e-09 2.200051e-06
[1512,] 1.154371e-09 2.499553e-09 4.461638e-10
[1513,] 4.819181e-08 1.730862e-09 1.510495e-08
[1514,] 1.694099e-07 1.482826e-09 4.418790e-08
[1515,] 2.782611e-05 1.037241e-09 3.583840e-06
[1516,] 1.422754e-09 1.179149e-09 4.751833e-10
[1517,] 5.444021e-09 1.866964e-09 1.428006e-09
[1518,] 1.547219e-08 2.985329e-09 7.113601e-09
[1519,] 9.701440e-10 2.791843e-09 3.661537e-10
[1520,] 1.456602e-08 2.004985e-09 1.523687e-09
[1521,] 1.226415e-07 3.414629e-09 7.214023e-08
[1522,] 6.868857e-09 1.678914e-09 9.029759e-10
[1523,] 4.767412e-07 3.288033e-09 4.914518e-07
[1524,] 4.278841e-07 1.124213e-09 1.025378e-07
[1525,] 6.436621e-07 1.040064e-09 1.124760e-07
[1526,] 2.872232e-08 6.327773e-09 3.142153e-08
[1527,] 1.724796e-01 2.126350e-09 1.989415e-01
[1528,] 4.374499e-07 3.652462e-09 5.075891e-07
[1529,] 2.370584e-08 1.372831e-09 9.974347e-09
[1530,] 2.077110e-08 1.043308e-08 2.951104e-08
[1531,] 1.827035e-08 1.575959e-09 8.925285e-09
[1532,] 1.988883e-08 1.083155e-08 2.860715e-08
[1533,] 2.130836e-08 1.581976e-09 1.091204e-08
[1534,] 2.066011e-08 1.043300e-08 2.933313e-08
[1535,] 2.112281e-08 1.050205e-08 3.018695e-08
[1536,] 7.657769e-02 2.274609e-09 7.953820e-02
[1537,] 4.636254e-07 1.195572e-08 1.013075e-06
[1538,] 1.243293e-08 2.137670e-09 8.327170e-09
[1539,] 1.565121e-03 1.455830e-09 7.420792e-04
[1540,] 9.955881e-10 2.132887e-09 3.936664e-10
[1541,] 2.806997e-08 5.061777e-09 4.024999e-08
[1542,] 2.551728e-09 3.529050e-09 1.518771e-09
[1543,] 3.408510e-02 1.875771e-09 2.864798e-02
[1544,] 1.913993e-07 1.073337e-09 4.281340e-08
[1545,] 2.713828e-08 1.606097e-09 1.391772e-08
[1546,] 6.388001e-03 1.930995e-09 6.188990e-03
[1547,] 2.137941e-08 4.128778e-09 2.626627e-08
[1548,] 1.664289e-04 2.618875e-09 4.356736e-05
[1549,] 2.437121e-09 1.296922e-08 2.310428e-09
[1550,] 1.104426e-09 2.075365e-09 4.331419e-10
[1551,] 1.388892e-09 4.889302e-09 8.081963e-10
[1552,] 3.560607e-02 3.547980e-09 3.159376e-02
[1553,] 1.935580e-08 3.341599e-09 1.511686e-08
[1554,] 1.178216e-09 3.386405e-09 6.215284e-10
[1555,] 4.696449e-09 1.904304e-09 5.458240e-10
[1556,] 2.613090e-08 1.015918e-09 5.986375e-09
[1557,] 1.541258e-09 1.720452e-09 3.548300e-10
[1558,] 1.289482e-08 2.696357e-09 2.509917e-09
[1559,] 4.317709e-08 3.121676e-09 2.117947e-08
[1560,] 4.408311e-05 2.658255e-09 1.425144e-05
[1561,] 9.868477e-10 4.224841e-09 5.443524e-10
[1562,] 7.874296e-02 2.648803e-09 1.478863e-01
[1563,] 8.354975e-10 4.419960e-09 4.208051e-10
[1564,] 3.309487e-07 1.288918e-09 4.576469e-08
[1565,] 9.050220e-10 2.215529e-09 3.946228e-10
[1566,] 1.015889e-09 2.157068e-09 4.463586e-10
[1567,] 2.184800e-09 1.182901e-09 7.801886e-10
[1568,] 2.201244e-09 1.186106e-09 7.888515e-10
[1569,] 2.890035e-09 1.068557e-09 8.323071e-10
[1570,] 6.670373e-09 1.482831e-09 8.781569e-10
[1571,] 1.168526e-09 1.251182e-09 3.596998e-10
[1572,] 3.586904e-02 2.018207e-09 1.283817e-02
[1573,] 8.990440e-10 1.996846e-09 3.678978e-10
[1574,] 4.314475e-09 1.381248e-09 8.031240e-10
[1575,] 4.146391e-08 3.047319e-09 1.959330e-08
[1576,] 5.155551e-09 1.819756e-09 1.113083e-09
[1577,] 6.440916e-08 3.150233e-09 3.258035e-08
[1578,] 6.935202e-02 4.556481e-09 8.902522e-02
[1579,] 1.830130e-09 1.143438e-09 5.851361e-10
[1580,] 3.713206e-09 2.881708e-09 2.516186e-09
[1581,] 5.594284e-09 1.561337e-09 5.971475e-10
[1582,] 6.532886e-09 1.377319e-09 2.501553e-09
[1583,] 6.368125e-09 1.533826e-09 6.620189e-10
[1584,] 6.706049e-08 3.133302e-09 3.376421e-08
[1585,] 7.301121e-09 3.901509e-09 4.665805e-10
[1586,] 1.607274e-01 4.997047e-09 2.344632e-01
[1587,] 8.644370e-10 1.043112e-09 2.787626e-10
[1588,] 3.646985e-09 6.569088e-09 4.015137e-09
[1589,] 4.150257e-09 1.914598e-09 3.961449e-10
[1590,] 2.509819e-09 1.591879e-08 2.584261e-09
[1591,] 4.891488e-10 2.549861e-08 2.842725e-10
[1592,] 7.516834e-04 2.775088e-09 4.832400e-04
[1593,] 7.250881e-10 1.126792e-09 2.569375e-10
[1594,] 9.237797e-08 1.603630e-09 4.130651e-08
[1595,] 6.277177e-10 1.489228e-09 2.654620e-10
[1596,] 7.119589e-10 1.111631e-09 2.492926e-10
[1597,] 1.259675e-09 3.565949e-09 6.019330e-10
[1598,] 1.047630e-09 1.334402e-07 1.421480e-09
[1599,] 9.185058e-10 2.998647e-08 1.042207e-09
[1600,] 2.760399e-09 2.511855e-09 5.932497e-10
[1601,] 8.421740e-10 2.149689e-07 1.110030e-09
[1602,] 2.597272e-07 1.555107e-09 1.040111e-07
[1603,] 1.194386e-09 2.924841e-07 2.053376e-09
[1604,] 1.267801e-09 3.164572e-09 5.880867e-10
[1605,] 8.709145e-10 1.308231e-09 3.505668e-10
[1606,] 1.028783e-09 1.878736e-09 5.190327e-10
[1607,] 2.993908e-07 1.578623e-09 1.226949e-07
[1608,] 9.596872e-10 1.405293e-09 4.163159e-10
[1609,] 9.699532e-10 1.566554e-09 4.537194e-10
[1610,] 1.432542e-03 3.087946e-09 9.027646e-04
[1611,] 1.444023e-09 1.346141e-08 6.371154e-10
[1612,] 4.740251e-09 1.962822e-09 2.990388e-09
[1613,] 1.308125e-09 1.920120e-08 9.471567e-10
[1614,] 1.305176e-09 1.479535e-08 8.441552e-10
[1615,] 1.403520e-09 2.675554e-08 6.751551e-10
[1616,] 2.503993e-03 2.560441e-09 1.411669e-03
[1617,] 4.616960e-09 1.075403e-09 7.904400e-10
[1618,] 4.692195e-09 1.096697e-09 1.153627e-09
[1619,] 1.208895e-09 1.215956e-09 4.199494e-10
[1620,] 2.055226e-09 2.650451e-09 1.001784e-09
[1621,] 5.786025e-10 1.509745e-09 1.420343e-10
[1622,] 4.627321e-09 1.460510e-09 1.024519e-09
[1623,] 8.571239e-10 1.764063e-09 2.404775e-10
[1624,] 1.045554e-09 1.415101e-09 3.029293e-10
[1625,] 4.144170e-10 1.778248e-09 1.266555e-10
[1626,] 4.120144e-10 1.183513e-09 1.309987e-10
[1627,] 4.486474e-10 3.504659e-09 1.427686e-10
[1628,] 4.088370e-10 1.588433e-09 1.271477e-10
[1629,] 6.010259e-10 1.757734e-09 2.009713e-10
[1630,] 4.133012e-10 1.710324e-09 1.270847e-10
[1631,] 4.150872e-10 6.313628e-09 1.396144e-10
[1632,] 4.117419e-10 1.682766e-09 1.270799e-10
[1633,] 6.110102e-10 2.316560e-09 2.347886e-10
[1634,] 1.770673e-09 2.690545e-09 6.254093e-10
[1635,] 9.021345e-10 1.437087e-09 2.129562e-10
[1636,] 1.529710e-09 2.589629e-09 5.305407e-10
[1637,] 4.604978e-10 3.348054e-09 1.647592e-10
[1638,] 8.391825e-10 7.587462e-09 2.516444e-10
[1639,] 1.333397e-09 1.416184e-09 3.926365e-10
[1640,] 4.131896e-10 1.681117e-09 1.268804e-10
[1641,] 4.093624e-10 1.629293e-09 1.272333e-10
[1642,] 1.166714e-09 1.418386e-09 3.490668e-10
[1643,] 1.181399e-09 1.406049e-09 3.606943e-10
[1644,] 6.167428e-10 2.278426e-09 2.361995e-10
[1645,] 1.180293e-09 1.408575e-09 3.621611e-10
[1646,] 4.020047e-10 1.254477e-08 1.685189e-10
[1647,] 5.845982e-10 2.548290e-09 2.287461e-10
[1648,] 6.342960e-10 2.543624e-09 2.530224e-10
[1649,] 4.262964e-10 2.212413e-08 1.515803e-10
[1650,] 4.273191e-10 2.568241e-08 1.532372e-10
[1651,] 4.364421e-10 2.162362e-09 1.533077e-10
[1652,] 4.211904e-10 2.401903e-08 1.561093e-10
[1653,] 2.380505e-09 1.963015e-09 5.843771e-10
[1654,] 5.350324e-10 2.461668e-09 2.117270e-10
[1655,] 4.345520e-10 4.555251e-09 1.296959e-10
[1656,] 5.130492e-10 2.359222e-09 1.314119e-10
[1657,] 1.020634e-09 1.380765e-09 2.870104e-10
[1658,] 4.342499e-10 4.419958e-09 1.295081e-10
[1659,] 4.579824e-10 4.672765e-09 2.022799e-10
[1660,] 4.569754e-10 4.672765e-09 2.012250e-10
[1661,] 6.363716e-10 2.181575e-09 2.418744e-10
[1662,] 5.801254e-10 2.596883e-09 2.392519e-10
[1663,] 5.781203e-10 1.270364e-09 1.790123e-10
[1664,] 4.692134e-10 1.578517e-09 1.715826e-10
[1665,] 7.018126e-10 3.044358e-09 2.496945e-10
[1666,] 1.449631e-09 2.459411e-09 4.825686e-10
[1667,] 4.314549e-10 4.286540e-09 1.297942e-10
[1668,] 1.493389e-09 2.549092e-09 3.419318e-10
[1669,] 1.432074e-09 2.413693e-09 3.407295e-10
[1670,] 4.502909e-10 1.032761e-08 1.325819e-10
[1671,] 2.912930e-09 3.221761e-09 1.301811e-09
[1672,] 5.173408e-10 1.771561e-08 3.732314e-10
[1673,] 9.373440e-10 3.004040e-09 4.179866e-10
[1674,] 1.203151e-09 1.399759e-09 3.355859e-10
[1675,] 5.192548e-10 1.765237e-08 3.758393e-10
[1676,] 7.023360e-10 3.752898e-09 3.084227e-10
[1677,] 1.376653e-09 1.420968e-09 3.808631e-10
[1678,] 6.412038e-10 1.475697e-09 2.402940e-10
[1679,] 4.045278e-10 7.989341e-09 1.516743e-10
[1680,] 5.162687e-10 2.630714e-09 2.386260e-10
[1681,] 5.178829e-10 2.806962e-09 2.445654e-10
[1682,] 1.209896e-09 3.270693e-09 3.253986e-10
[1683,] 5.082795e-10 1.866706e-08 3.627760e-10
[1684,] 5.599309e-10 3.076294e-09 1.332987e-10
[1685,] 1.211618e-09 1.400248e-09 3.482004e-10
[1686,] 6.390977e-10 1.466183e-09 2.384611e-10
[1687,] 7.924866e-10 3.192270e-09 3.667729e-10
[1688,] 5.469191e-10 2.490115e-08 4.832349e-10
[1689,] 1.299309e-09 1.400396e-09 3.706613e-10
[1690,] 1.117134e-09 4.924662e-09 4.308254e-10
[1691,] 1.606060e-08 2.420712e-09 9.729491e-10
[1692,] 1.281921e-09 2.291137e-08 2.129134e-09
[1693,] 5.800036e-10 4.027286e-09 1.327456e-10
[1694,] 6.701040e-10 3.879701e-09 3.304757e-10
[1695,] 6.862756e-10 4.026136e-09 3.448497e-10
[1696,] 1.798023e-09 4.380177e-09 3.052262e-10
[1697,] 1.630076e-09 3.880091e-09 2.772877e-10
[1698,] 1.528692e-09 3.898956e-09 3.108495e-10
[1699,] 3.820765e-09 2.575420e-09 1.019860e-09
[1700,] 1.669442e-09 2.480752e-09 5.146852e-10
[1701,] 5.221573e-10 3.849857e-09 1.387436e-10
[1702,] 8.925895e-10 1.426672e-09 2.928269e-10
[1703,] 2.500658e-09 4.711282e-09 3.655453e-10
[1704,] 5.731630e-10 1.642481e-09 1.828555e-10
[1705,] 7.430005e-10 1.272339e-09 2.113666e-10
[1706,] 6.972329e-10 1.605698e-09 1.842604e-10
[1707,] 7.029285e-10 1.267415e-09 2.037585e-10
[1708,] 7.044263e-10 1.269063e-09 2.037818e-10
[1709,] 6.702237e-10 1.969485e-09 2.074259e-10
[1710,] 6.882399e-10 1.301035e-09 1.828648e-10
[1711,] 7.231618e-10 1.264856e-09 2.084663e-10
[1712,] 6.937764e-10 1.239625e-09 1.833399e-10
[1713,] 6.832820e-10 1.258027e-09 1.829367e-10
[1714,] 7.208733e-10 1.263524e-09 2.082955e-10
[1715,] 6.231763e-10 1.197507e-09 1.552367e-10
[1716,] 1.100015e-09 2.544796e-09 3.518000e-10
[1717,] 7.201882e-10 1.265870e-09 2.075700e-10
[1718,] 6.783692e-10 1.436825e-09 2.074824e-10
[1719,] 6.826798e-10 1.190534e-09 1.834679e-10
[1720,] 6.283632e-10 1.188807e-09 1.562026e-10
[1721,] 6.210442e-10 1.206655e-09 1.547347e-10
[1722,] 6.908336e-10 1.660616e-09 2.295416e-10
[1723,] 7.220049e-10 1.283062e-09 2.052956e-10
[1724,] 7.025684e-10 1.736270e-09 2.384584e-10
[1725,] 7.254502e-10 1.249597e-09 1.847636e-10
[1726,] 7.288110e-10 1.265191e-09 2.097378e-10
[1727,] 6.908780e-10 1.191236e-09 1.837686e-10
[1728,] 6.968288e-10 1.276265e-09 1.831041e-10
[1729,] 7.259812e-10 1.263894e-09 2.096158e-10
[1730,] 7.151672e-10 1.267198e-09 2.062744e-10
[1731,] 5.794929e-10 1.533628e-09 1.459009e-10
[1732,] 5.871760e-10 1.459184e-09 1.469426e-10
[1733,] 6.774703e-10 1.198605e-09 1.836393e-10
[1734,] 6.924207e-10 1.265462e-09 1.830491e-10
[1735,] 7.382177e-10 1.569667e-09 1.641426e-10
[1736,] 7.000122e-10 1.240442e-09 1.835747e-10
[1737,] 7.301333e-10 1.263960e-09 2.104509e-10
[1738,] 6.850766e-10 1.258905e-09 1.829476e-10
[1739,] 5.828595e-10 1.501107e-09 1.463098e-10
[1740,] 7.681523e-10 1.835260e-09 2.661494e-10
[1741,] 7.130733e-10 1.262633e-09 2.070126e-10
[1742,] 6.115689e-10 1.231123e-09 1.528831e-10
[1743,] 6.892101e-10 1.220047e-09 1.833511e-10
[1744,] 5.893820e-10 1.508430e-09 1.466660e-10
[1745,] 6.996351e-10 1.244004e-09 1.835313e-10
[1746,] 9.285518e-10 3.167788e-09 2.613128e-10
[1747,] 6.445512e-10 1.196540e-09 1.578479e-10
[1748,] 7.051434e-10 1.261015e-09 2.058508e-10
[1749,] 7.192791e-10 1.259507e-09 2.094807e-10
[1750,] 7.014506e-10 1.256677e-09 1.834105e-10
[1751,] 6.995372e-10 1.257289e-09 1.833160e-10
[1752,] 6.850553e-10 1.457746e-09 2.136502e-10
[1753,] 7.492331e-10 1.467217e-09 1.844471e-10
[1754,] 7.521741e-10 1.557313e-09 1.839784e-10
[1755,] 5.021995e-10 1.009762e-09 1.497617e-10
[1756,] 5.573878e-10 1.055825e-09 1.701527e-10
[1757,] 8.357793e-10 2.249059e-09 2.747993e-10
[1758,] 5.658937e-10 1.692367e-09 1.434536e-10
[1759,] 5.617756e-10 1.304102e-09 1.462277e-10
[1760,] 7.823825e-10 2.449523e-09 2.576188e-10
[1761,] 5.577432e-10 1.707038e-09 1.431206e-10
[1762,] 5.666671e-10 1.701205e-09 1.434431e-10
[1763,] 5.830008e-10 2.159076e-09 1.431338e-10
[1764,] 6.311365e-10 1.507800e-09 1.491288e-10
[1765,] 5.833930e-10 2.720365e-09 1.429926e-10
[1766,] 6.372009e-10 1.261848e-09 1.968693e-10
[1767,] 6.116651e-10 1.775205e-09 1.446395e-10
[1768,] 6.086048e-10 1.768417e-09 1.445426e-10
[1769,] 5.590006e-10 2.564529e-09 1.428033e-10
[1770,] 6.066576e-10 1.661430e-09 1.450630e-10
[1771,] 5.522830e-10 2.598667e-09 1.430840e-10
[1772,] 6.633072e-10 2.092422e-09 2.352375e-10
[1773,] 6.596270e-10 2.016854e-09 2.303083e-10
[1774,] 6.322706e-10 1.253761e-09 1.949187e-10
[1775,] 6.631126e-10 2.033309e-09 2.332196e-10
[1776,] 5.857958e-10 1.660019e-09 1.436473e-10
[1777,] 5.530233e-10 1.569449e-09 1.426860e-10
[1778,] 5.609469e-10 1.691273e-09 1.425670e-10
[1779,] 7.251525e-10 1.131849e-09 1.966065e-10
[1780,] 5.995892e-10 1.792976e-09 1.446916e-10
[1781,] 6.485572e-10 2.080924e-09 2.218404e-10
[1782,] 5.960513e-10 1.680603e-09 1.451873e-10
[1783,] 5.980142e-10 1.674383e-09 1.453382e-10
[1784,] 5.886270e-10 1.648819e-09 1.449606e-10
[1785,] 6.478697e-10 2.351063e-09 2.250398e-10
[1786,] 5.648603e-10 1.698784e-09 1.435658e-10
[1787,] 8.072506e-10 2.789890e-09 2.415391e-10
[1788,] 6.578863e-10 2.013764e-09 2.269874e-10
[1789,] 6.008816e-10 2.076975e-09 1.440585e-10
[1790,] 5.967956e-10 1.940697e-09 1.950090e-10
[1791,] 5.961091e-10 1.698140e-09 1.450757e-10
[1792,] 5.972093e-10 1.692099e-09 1.451766e-10
[1793,] 5.755531e-10 2.798165e-09 1.431945e-10
[1794,] 5.934249e-10 2.586846e-09 2.034430e-10
[1795,] 6.635178e-10 2.279473e-09 2.359262e-10
[1796,] 5.872973e-10 1.682214e-09 1.447273e-10
[1797,] 5.553449e-10 2.810395e-09 1.436922e-10
[1798,] 6.492403e-10 1.855419e-09 1.467800e-10
[1799,] 7.509432e-10 2.933708e-09 2.550767e-10
[1800,] 6.573905e-10 1.314443e-09 1.963626e-10
[1801,] 7.474752e-10 1.036838e-09 1.874388e-10
[1802,] 8.370524e-10 1.150904e-09 1.866535e-10
[1803,] 6.690820e-10 1.106757e-09 1.658970e-10
[1804,] 8.729029e-10 1.163500e-09 1.904184e-10
[1805,] 8.515376e-10 1.157768e-09 1.880175e-10
[1806,] 8.410974e-10 1.354244e-09 1.740502e-10
[1807,] 9.394656e-10 6.151437e-09 7.070709e-10
[1808,] 1.274431e-09 1.621028e-09 2.969988e-10
[1809,] 6.536146e-10 1.739954e-09 1.477517e-10
[1810,] 6.668199e-10 1.482007e-09 1.526086e-10
[1811,] 6.619181e-10 1.465086e-09 1.524508e-10
[1812,] 8.046157e-10 1.412533e-09 2.131840e-10
[1813,] 1.863834e-09 2.498161e-09 5.288910e-10
[1814,] 9.605857e-10 1.449077e-09 2.340221e-10
[1815,] 6.537061e-10 3.993363e-09 1.999882e-10
[1816,] 1.153047e-09 1.522369e-09 3.208631e-10
[1817,] 1.311190e-09 1.531710e-09 2.552965e-10
[1818,] 6.783816e-10 1.761477e-09 2.094139e-10
[1819,] 5.362294e-10 1.145203e-09 1.558636e-10
[1820,] 4.797243e-10 2.302146e-09 1.437556e-10
[1821,] 4.213970e-10 1.047735e-09 1.275471e-10
[1822,] 1.551364e-09 2.844719e-09 5.903126e-10
[1823,] 4.829823e-10 2.743648e-09 1.626691e-10
[1824,] 4.837689e-10 2.758107e-09 1.602819e-10
[1825,] 5.428902e-10 1.581316e-09 1.459779e-10
[1826,] 1.578352e-09 2.844719e-09 6.017387e-10
[1827,] 6.689558e-10 1.759160e-09 2.073859e-10
[1828,] 5.417436e-10 1.687366e-09 1.454295e-10
[1829,] 4.202888e-10 1.032115e-09 1.281409e-10
[1830,] 4.066947e-10 1.188491e-09 1.279026e-10
[1831,] 8.598742e-10 1.785236e-09 2.373514e-10
[1832,] 1.254949e-09 2.699249e-09 4.006441e-10
[1833,] 4.034091e-10 1.164271e-09 1.279563e-10
[1834,] 6.625725e-10 2.259848e-09 1.878995e-10
[1835,] 8.420292e-10 1.176242e-09 1.889850e-10
[1836,] 4.528533e-10 1.185271e-09 1.275101e-10
[1837,] 4.043751e-10 2.228155e-09 1.344497e-10
[1838,] 7.104942e-10 2.163803e-09 1.902573e-10
[1839,] 4.889779e-10 1.161847e-09 1.674254e-10
[1840,] 4.132356e-10 1.010050e-09 1.274734e-10
[1841,] 6.792048e-10 1.763197e-09 2.181288e-10
[1842,] 4.112035e-10 1.428595e-09 1.330723e-10
[1843,] 4.112206e-10 1.302593e-09 1.312541e-10
[1844,] 1.182362e-09 4.953111e-09 6.468275e-10
[1845,] 8.201525e-10 1.297465e-09 2.103365e-10
[1846,] 1.283286e-09 3.508215e-09 6.321426e-10
[1847,] 4.095601e-10 1.185367e-09 1.379122e-10
[1848,] 4.093323e-10 1.185471e-09 1.377830e-10
[1849,] 4.116779e-10 1.207388e-09 1.398529e-10
[1850,] 4.079321e-10 1.219928e-09 1.381306e-10
[1851,] 4.087142e-10 1.210743e-09 1.382861e-10
[1852,] 4.096746e-10 1.185621e-09 1.379874e-10
[1853,] 4.110081e-10 1.178160e-09 1.384401e-10
[1854,] 1.250999e-09 3.547737e-09 6.136154e-10
[1855,] 4.110686e-10 1.186062e-09 1.387558e-10
[1856,] 4.080415e-10 1.186321e-09 1.370961e-10
[1857,] 7.808339e-10 1.882122e-09 2.161898e-10
[1858,] 4.172500e-10 1.017751e-09 1.332402e-10
[1859,] 7.419070e-10 3.014988e-09 2.456203e-10
[1860,] 5.568994e-10 5.154614e-09 3.334450e-10
[1861,] 4.643978e-10 1.236075e-09 1.584008e-10
[1862,] 4.814831e-10 2.418905e-09 2.071702e-10
[1863,] 7.372363e-10 1.337354e-09 2.024427e-10
[1864,] 9.263267e-10 5.138136e-09 4.636663e-10
[1865,] 1.243455e-09 2.059719e-09 3.269296e-10
[1866,] 1.094771e-09 1.294626e-09 2.219569e-10
[1867,] 5.476906e-10 1.710332e-09 1.600993e-10
[1868,] 1.325109e-09 2.818709e-09 8.134746e-10
[1869,] 1.509413e-09 3.162717e-09 1.006878e-09
[1870,] 5.189877e-10 2.036610e-09 1.533515e-10
[1871,] 1.231308e-09 3.324518e-09 8.053150e-10
[1872,] 1.428326e-09 2.803760e-09 5.298354e-10
[1873,] 5.232126e-10 2.490143e-09 1.760126e-10
[1874,] 4.623895e-10 1.042561e-09 1.413119e-10
[1875,] 5.745876e-10 1.404828e-09 2.311703e-10
[1876,] 9.456940e-10 2.068215e-09 5.123831e-10
[1877,] 1.030829e-09 3.138385e-09 5.123114e-10
[1878,] 1.233876e-09 2.211151e-09 7.097485e-10
[1879,] 1.247597e-09 2.521057e-09 7.752258e-10
[1880,] 4.463073e-10 2.886899e-09 1.526298e-10
[1881,] 1.296041e-09 3.435764e-09 9.627230e-10
[1882,] 9.768102e-10 2.115777e-09 5.389361e-10
[1883,] 1.315249e-09 2.312150e-09 7.860486e-10
[1884,] 1.264846e-09 2.229138e-09 7.349204e-10
[1885,] 1.280311e-09 2.258825e-09 7.512369e-10
[1886,] 1.214378e-09 1.335760e-09 4.951217e-10
[1887,] 9.688094e-10 2.202648e-09 5.449989e-10
[1888,] 1.222027e-09 1.403222e-09 5.190757e-10
[1889,] 1.310248e-09 2.275862e-09 7.754092e-10
[1890,] 1.278347e-09 2.249004e-09 7.480201e-10
[1891,] 1.212009e-09 2.158576e-09 6.852558e-10
[1892,] 4.059656e-10 1.060816e-09 1.271481e-10
[1893,] 4.155049e-10 2.996464e-09 1.329070e-10
[1894,] 4.062782e-10 1.061420e-09 1.271879e-10
[1895,] 8.250244e-10 5.280272e-09 6.299641e-10
[1896,] 1.268969e-09 2.233590e-09 7.386550e-10
[1897,] 1.235218e-09 2.299987e-09 7.277873e-10
[1898,] 1.347825e-09 2.301427e-09 8.068395e-10
[1899,] 1.147947e-09 1.286955e-08 1.053499e-09
[1900,] 1.005905e-09 3.373794e-09 4.951444e-10
[1901,] 1.091254e-09 3.827558e-09 6.040432e-10
[1902,] 9.745483e-10 2.146134e-09 5.415104e-10
[1903,] 6.302167e-10 1.902109e-09 1.954458e-10
[1904,] 6.469604e-10 1.912418e-09 1.977831e-10
[1905,] 1.352342e-09 2.154140e-09 7.782369e-10
[1906,] 6.352736e-10 1.952473e-09 1.954549e-10
[1907,] 1.279362e-09 2.260325e-09 7.507454e-10
[1908,] 1.290408e-09 2.202570e-09 7.467938e-10
[1909,] 1.302713e-09 2.395847e-09 7.933309e-10
[1910,] 9.202910e-10 2.055986e-09 4.939515e-10
[1911,] 1.244714e-09 2.267608e-09 7.284931e-10
[1912,] 1.235035e-09 2.274449e-09 7.230889e-10
[1913,] 1.255347e-09 2.274449e-09 7.371424e-10
[1914,] 1.289524e-09 2.284514e-09 7.627752e-10
[1915,] 1.294370e-09 2.243864e-09 7.581131e-10
[1916,] 4.057227e-10 1.060815e-09 1.271095e-10
[1917,] 4.056008e-10 1.061097e-09 1.270761e-10
[1918,] 1.277482e-09 2.231476e-09 7.439137e-10
[1919,] 1.290480e-09 2.301821e-09 7.667799e-10
[1920,] 1.248131e-09 2.288104e-09 7.346191e-10
[1921,] 9.645115e-10 2.026510e-09 5.186382e-10
[1922,] 1.322474e-09 2.282539e-09 7.851951e-10
[1923,] 1.260421e-09 1.334807e-09 5.142605e-10
[1924,] 1.290768e-09 2.148694e-09 7.362161e-10
[1925,] 1.309425e-09 2.063304e-09 7.306379e-10
[1926,] 1.313350e-09 2.296801e-09 7.815428e-10
[1927,] 1.234285e-09 2.279658e-09 7.233075e-10
[1928,] 1.213354e-09 2.186897e-09 6.920954e-10
[1929,] 4.067533e-10 1.061571e-09 1.272874e-10
[1930,] 1.251499e-09 1.505793e-08 1.598880e-09
[1931,] 1.311462e-09 2.310688e-09 7.831935e-10
[1932,] 4.480479e-10 2.952370e-09 1.568352e-10
[1933,] 1.259767e-09 2.240430e-09 7.332951e-10
[1934,] 1.070490e-09 2.195070e-09 6.124693e-10
[1935,] 1.430093e-09 2.118308e-09 8.101380e-10
[1936,] 1.185006e-09 1.654944e-09 5.549785e-10
[1937,] 7.830353e-10 1.475258e-09 3.348309e-10
[1938,] 1.137199e-09 1.880098e-09 5.546713e-10
[1939,] 6.152867e-10 1.932202e-09 1.934743e-10
[1940,] 1.171550e-09 1.708408e-09 5.619339e-10
[1941,] 1.059627e-09 1.695780e-08 1.017585e-09
[1942,] 1.178985e-09 1.046061e-09 3.893821e-10
[1943,] 1.119173e-09 1.369612e-09 4.603566e-10
[1944,] 9.329298e-10 1.174530e-09 3.282926e-10
[1945,] 1.137404e-09 1.969054e-09 6.061000e-10
[1946,] 3.175524e-09 1.173882e-09 4.122389e-10
[1947,] 1.282794e-09 1.212263e-09 4.642014e-10
[1948,] 8.890611e-10 1.459690e-09 3.745928e-10
[1949,] 1.234261e-09 1.220993e-09 4.581483e-10
[1950,] 1.210005e-09 1.192593e-09 4.376712e-10
[1951,] 1.145828e-09 1.203453e-09 4.187375e-10
[1952,] 1.073944e-09 1.155974e-08 9.422160e-10
[1953,] 1.200559e-09 1.213906e-09 4.431382e-10
[1954,] 1.095410e-09 1.143084e-09 3.762586e-10
[1955,] 4.469249e-10 2.802533e-09 1.534474e-10
[1956,] 9.215734e-10 1.278385e-09 3.532203e-10
[1957,] 8.296010e-10 2.020191e-09 2.626417e-10
[1958,] 1.024213e-09 1.147444e-09 3.489367e-10
[1959,] 1.319419e-09 1.160964e-09 4.603792e-10
[1960,] 1.073623e-09 1.195149e-09 3.891250e-10
[1961,] 8.357891e-10 8.498416e-09 4.336872e-10
[1962,] 1.027653e-09 3.582419e-09 5.293038e-10
[1963,] 5.952614e-10 1.156409e-09 1.771313e-10
[1964,] 1.024993e-09 1.191680e-09 3.688381e-10
[1965,] 8.054471e-10 8.775504e-09 4.148392e-10
[1966,] 1.111415e-09 1.205142e-09 4.067118e-10
[1967,] 7.091365e-10 2.649443e-09 2.342692e-10
[1968,] 5.933627e-10 1.155941e-09 1.768990e-10
[1969,] 5.952106e-10 1.154588e-09 1.771906e-10
[1970,] 5.970911e-10 1.154588e-09 1.774726e-10
[1971,] 8.316968e-10 8.482975e-09 4.306651e-10
[1972,] 1.161929e-09 1.207969e-09 4.263859e-10
[1973,] 1.016423e-09 3.482903e-09 5.122995e-10
[1974,] 1.078572e-09 1.077921e-09 3.722441e-10
[1975,] 5.956298e-10 1.151777e-09 1.774505e-10
[1976,] 1.057303e-09 1.053490e-09 3.540829e-10
[1977,] 5.937643e-10 1.151847e-09 1.771330e-10
[1978,] 5.905300e-10 1.150282e-09 1.780923e-10
[1979,] 4.468315e-10 2.468173e-09 1.485919e-10
[1980,] 5.944243e-10 1.156456e-09 1.770140e-10
[1981,] 8.435237e-10 1.562738e-09 3.751680e-10
[1982,] 1.086538e-09 1.274612e-09 4.395693e-10
[1983,] 8.033604e-10 1.654296e-09 3.656707e-10
[1984,] 1.156667e-09 1.265928e-09 4.664781e-10
[1985,] 8.730500e-10 1.801389e-09 4.214769e-10
[1986,] 9.224264e-10 2.547698e-09 5.189906e-10
[1987,] 1.076918e-09 1.297294e-09 4.418901e-10
[1988,] 5.949811e-10 1.170554e-09 1.767846e-10
[1989,] 5.925356e-10 1.166356e-09 1.766266e-10
[1990,] 1.024600e-09 1.282794e-09 4.153656e-10
[1991,] 1.042810e-09 1.286553e-09 4.241971e-10
[1992,] 1.033410e-09 1.261757e-09 4.134472e-10
[1993,] 4.419458e-10 1.259442e-09 1.407781e-10
[1994,] 1.072881e-09 1.429687e-09 4.586148e-10
[1995,] 1.082684e-09 1.421667e-09 4.609257e-10
[1996,] 5.942380e-10 1.164469e-09 1.767613e-10
[1997,] 1.026468e-09 1.292883e-09 4.189349e-10
[1998,] 8.533541e-10 1.601892e-09 3.856166e-10
[1999,] 1.070901e-09 1.293302e-09 4.382717e-10
[2000,] 9.645670e-10 1.309271e-09 3.959685e-10
[2001,] 9.636570e-10 1.318884e-09 3.977895e-10
[2002,] 9.530530e-10 1.303255e-09 3.895076e-10
[2003,] 1.273356e-09 1.598140e-08 1.029129e-09
[2004,] 7.885388e-10 1.598448e-09 3.517808e-10
[2005,] 9.777041e-10 1.319657e-09 4.041640e-10
[2006,] 9.515694e-10 1.319871e-09 3.926290e-10
[2007,] 7.984077e-10 1.570649e-09 3.534005e-10
[2008,] 9.299514e-10 1.246079e-09 3.660393e-10
[2009,] 9.566501e-10 1.247115e-09 3.774145e-10
[2010,] 9.183001e-10 1.244606e-09 3.608302e-10
[2011,] 5.965212e-10 1.159256e-09 1.772219e-10
[2012,] 9.550189e-10 1.247640e-09 3.768825e-10
[2013,] 6.253419e-10 1.996862e-09 1.941691e-10
[2014,] 8.701037e-10 1.252042e-09 3.423835e-10
[2015,] 8.426573e-10 1.269536e-09 3.343275e-10
[2016,] 4.456621e-10 1.441605e-09 1.440761e-10
[2017,] 1.111712e-09 5.073127e-09 5.477643e-10
[2018,] 8.917796e-10 1.255762e-09 3.522735e-10
[2019,] 1.053597e-09 2.156664e-08 8.540765e-10
[2020,] 5.906201e-10 1.161050e-09 1.765438e-10
[2021,] 8.405266e-10 1.255604e-09 3.307258e-10
[2022,] 8.496256e-10 1.253397e-09 3.340701e-10
[2023,] 8.323772e-10 1.253221e-09 3.268078e-10
[2024,] 4.426619e-10 1.309758e-09 1.429975e-10
[2025,] 8.391760e-10 1.237641e-09 3.263511e-10
[2026,] 6.830924e-10 1.467632e-09 2.845111e-10
[2027,] 8.047374e-10 1.253423e-09 3.151732e-10
[2028,] 9.351648e-10 1.246529e-09 3.684207e-10
[2029,] 7.491496e-10 1.505102e-09 3.208589e-10
[2030,] 6.486991e-10 1.988791e-09 1.969611e-10
[2031,] 5.894124e-10 1.157788e-09 1.765093e-10
[2032,] 9.509832e-10 1.260240e-09 3.783653e-10
[2033,] 8.140293e-10 1.461232e-09 3.463811e-10
[2034,] 7.756708e-10 1.548824e-09 3.391850e-10
[2035,] 6.852044e-10 2.004167e-09 2.027167e-10
[2036,] 8.124427e-10 1.511213e-09 3.526582e-10
[2037,] 8.386939e-10 1.528249e-09 3.680041e-10
[2038,] 5.906650e-10 1.157594e-09 1.767746e-10
[2039,] 8.129738e-10 1.415574e-09 3.391353e-10
[2040,] 5.897293e-10 1.151728e-09 1.768414e-10
[2041,] 7.706248e-10 1.347574e-09 3.095849e-10
[2042,] 5.926609e-10 1.152695e-09 1.772738e-10
[2043,] 8.214644e-10 1.429347e-09 3.451913e-10
[2044,] 8.219267e-10 1.414665e-09 3.431550e-10
[2045,] 8.213425e-10 1.402842e-09 3.409942e-10
[2046,] 5.925259e-10 1.177584e-09 1.799052e-10
[2047,] 5.900784e-10 1.163271e-09 1.771819e-10
[2048,] 5.876466e-10 1.149571e-09 1.766199e-10
[2049,] 1.041445e-09 1.261105e-09 4.167070e-10
[2050,] 8.147591e-10 1.387846e-09 3.356252e-10
[2051,] 1.021580e-09 1.261547e-09 4.084598e-10
[2052,] 8.269074e-10 1.416299e-09 3.457107e-10
[2053,] 7.985409e-10 1.425301e-09 3.338981e-10
[2054,] 1.014904e-09 1.260297e-09 4.053543e-10
[2055,] 8.282883e-10 1.416452e-09 3.463678e-10
[2056,] 8.354370e-10 1.441018e-09 3.535365e-10
[2057,] 8.105454e-10 1.449927e-09 3.431370e-10
[2058,] 8.040147e-10 1.422657e-09 3.360813e-10
[2059,] 5.915389e-10 1.151938e-09 1.770897e-10
[2060,] 8.470809e-10 1.400148e-09 3.523417e-10
[2061,] 5.954500e-10 1.426200e-09 2.157697e-10
[2062,] 8.163504e-10 1.440926e-09 3.444831e-10
[2063,] 5.748849e-10 1.485601e-09 2.286162e-10
[2064,] 9.429975e-10 1.245042e-09 3.712349e-10
[2065,] 8.317774e-10 1.414665e-09 3.477067e-10
[2066,] 5.909822e-10 1.153011e-09 1.769567e-10
[2067,] 8.348311e-10 1.404822e-09 3.475029e-10
[2068,] 6.491346e-10 2.165774e-09 1.958549e-10
[2069,] 1.029300e-09 1.239768e-09 4.056169e-10
[2070,] 8.420195e-10 1.412907e-09 3.521023e-10
[2071,] 1.008871e-09 1.281601e-09 4.084228e-10
[2072,] 8.643176e-10 1.423740e-09 3.642048e-10
[2073,] 8.123742e-10 1.360597e-09 3.301452e-10
[2074,] 5.992903e-10 1.180537e-09 1.822033e-10
[2075,] 5.906537e-10 1.150579e-09 1.770691e-10
[2076,] 1.006262e-09 1.258873e-09 4.013033e-10
[2077,] 7.699915e-10 1.394152e-09 3.161552e-10
[2078,] 6.550922e-10 2.163804e-09 1.965981e-10
[2079,] 4.473353e-10 2.219778e-09 1.499785e-10
[2080,] 6.111149e-10 1.433119e-09 2.226304e-10
[2081,] 9.777417e-10 1.282246e-09 3.951736e-10
[2082,] 9.695713e-10 1.273853e-09 3.895613e-10
[2083,] 7.999475e-10 1.434402e-09 3.358811e-10
[2084,] 1.018644e-09 1.262860e-09 4.076181e-10
[2085,] 8.257268e-10 1.414812e-09 3.449151e-10
[2086,] 5.917473e-10 1.151417e-09 1.772037e-10
[2087,] 4.475317e-10 2.651474e-09 1.502526e-10
[2088,] 1.024692e-09 1.262860e-09 4.101680e-10
[2089,] 1.239239e-09 3.285397e-09 5.757353e-10
[2090,] 8.357563e-10 1.401610e-09 3.474191e-10
[2091,] 8.260422e-10 1.418430e-09 3.456326e-10
[2092,] 8.316129e-10 1.417499e-09 3.480306e-10
[2093,] 8.422244e-10 1.424174e-09 3.540480e-10
[2094,] 8.435335e-10 1.404835e-09 3.515246e-10
[2095,] 8.307734e-10 1.403137e-09 3.453992e-10
[2096,] 8.326647e-10 1.443054e-09 3.525443e-10
[2097,] 7.257621e-10 3.106005e-09 2.652775e-10
[2098,] 8.185156e-10 1.414665e-09 3.415765e-10
[2099,] 8.136009e-10 1.414665e-09 3.393042e-10
[2100,] 8.301938e-10 1.413931e-09 3.468577e-10
[2101,] 8.234505e-10 1.435915e-09 3.471244e-10
[2102,] 1.076683e-09 5.053493e-09 5.191318e-10
[2103,] 4.470983e-10 2.502894e-09 1.498916e-10
[2104,] 4.476555e-10 2.687000e-09 1.524575e-10
[2105,] 1.150747e-09 1.263626e-09 4.630559e-10
[2106,] 8.463018e-10 1.416230e-09 3.546657e-10
[2107,] 5.924934e-10 1.152241e-09 1.772335e-10
[2108,] 1.233615e-09 3.267170e-09 5.705406e-10
[2109,] 8.105365e-10 1.407838e-09 3.368429e-10
[2110,] 8.210488e-10 1.392738e-09 3.393273e-10
[2111,] 9.841109e-10 1.253332e-09 3.906026e-10
[2112,] 8.084694e-10 1.423123e-09 3.382250e-10
[2113,] 1.000873e-09 1.243138e-09 3.948403e-10
[2114,] 5.884266e-10 1.150234e-09 1.767262e-10
[2115,] 4.473768e-10 2.583392e-09 1.514164e-10
[2116,] 8.354205e-10 1.404902e-09 3.478482e-10
[2117,] 8.202539e-10 1.419285e-09 3.430398e-10
[2118,] 5.904841e-10 1.151086e-09 1.770180e-10
[2119,] 1.012934e-09 1.247513e-09 4.010825e-10
[2120,] 9.937883e-10 1.265921e-09 3.979188e-10
[2121,] 1.027338e-09 1.231202e-09 4.023765e-10
[2122,] 4.478070e-10 2.583392e-09 1.524020e-10
[2123,] 8.230776e-10 1.402675e-09 3.418279e-10
[2124,] 4.473830e-10 2.154741e-09 1.497412e-10
[2125,] 8.380868e-10 1.405643e-09 3.491721e-10
[2126,] 1.139739e-09 1.233246e-09 4.488174e-10
[2127,] 1.561359e-09 3.277897e-09 7.782952e-10
[2128,] 1.445082e-09 4.316712e-09 8.177228e-10
[2129,] 9.448401e-10 1.371700e-09 3.912677e-10
[2130,] 9.785274e-10 1.442607e-09 4.208666e-10
[2131,] 9.307413e-10 1.844461e-09 4.593090e-10
[2132,] 9.682103e-10 1.362327e-09 3.997713e-10
[2133,] 9.255182e-10 1.470575e-09 3.987503e-10
[2134,] 4.470972e-10 2.044111e-09 1.472318e-10
[2135,] 9.187124e-10 1.477071e-09 3.966036e-10
[2136,] 1.048501e-09 1.358786e-09 4.458695e-10
[2137,] 1.389155e-09 5.899217e-09 9.680954e-10
[2138,] 4.820069e-10 1.477701e-09 1.752916e-10
[2139,] 4.611343e-10 1.520352e-09 1.672319e-10
[2140,] 5.817304e-09 1.964998e-09 1.393414e-09
[2141,] 9.249478e-10 2.582671e-09 5.658559e-10
[2142,] 9.551732e-10 1.628329e-09 4.578075e-10
[2143,] 9.552619e-10 2.500565e-09 5.799073e-10
[2144,] 4.474451e-10 2.064332e-09 1.473610e-10
[2145,] 4.474096e-10 2.178964e-09 1.478319e-10
[2146,] 7.434832e-10 3.341612e-08 5.357306e-10
[2147,] 9.549405e-10 2.390285e-09 5.660996e-10
[2148,] 4.458672e-10 1.834725e-09 1.459886e-10
[2149,] 8.870103e-10 1.108237e-08 4.964832e-10
[2150,] 6.584677e-10 2.151253e-09 1.970296e-10
[2151,] 8.933776e-10 1.108237e-08 5.012958e-10
[2152,] 4.474224e-10 2.062371e-09 1.474730e-10
[2153,] 6.580363e-10 2.163519e-09 1.968495e-10
[2154,] 7.380178e-10 1.247017e-08 3.912376e-10
[2155,] 9.746895e-10 2.157681e-09 5.514458e-10
[2156,] 8.340031e-10 1.983310e-09 2.675157e-10
[2157,] 9.587551e-10 2.135963e-09 5.375999e-10
[2158,] 9.631920e-10 2.068366e-09 5.314008e-10
[2159,] 1.012609e-09 2.101137e-09 5.691615e-10
[2160,] 5.918037e-10 3.841388e-09 2.081149e-10
[2161,] 9.571141e-10 2.110706e-09 5.330842e-10
[2162,] 9.818493e-10 1.364630e-09 4.077912e-10
[2163,] 9.051974e-10 1.135087e-09 2.506422e-10
[2164,] 1.196072e-09 1.340851e-09 4.903876e-10
[2165,] 4.590072e-10 1.221007e-09 1.495349e-10
[2166,] 7.515796e-10 2.503639e-09 3.683203e-10
[2167,] 6.750228e-10 2.485015e-09 3.618206e-10
[2168,] 4.246582e-10 1.955217e-09 1.236673e-10
[2169,] 9.739075e-10 3.233687e-08 7.954555e-10
[2170,] 4.518909e-10 1.486416e-09 1.561029e-10
[2171,] 8.702085e-10 1.059625e-08 4.765359e-10
[2172,] 6.927529e-09 5.470861e-09 4.776386e-09
[2173,] 1.465826e-09 1.018748e-09 4.427387e-10
[2174,] 5.260805e-10 2.252683e-09 1.306660e-10
[2175,] 5.016812e-10 1.804272e-09 1.306040e-10
[2176,] 4.609555e-10 1.447928e-09 1.304055e-10
[2177,] 1.361876e-09 1.019327e-09 4.143872e-10
[2178,] 4.967491e-10 1.744984e-09 1.305234e-10
[2179,] 4.618547e-10 1.516383e-09 1.303032e-10
[2180,] 5.115326e-10 1.680211e-09 1.316533e-10
[2181,] 1.008994e-09 1.078423e-09 3.477887e-10
[2182,] 9.054860e-10 1.041799e-09 2.995110e-10
[2183,] 9.040908e-10 1.052423e-09 3.023319e-10
[2184,] 2.288731e-09 1.270090e-09 3.716662e-10
[2185,] 6.448130e-10 2.711047e-09 2.914458e-10
[2186,] 6.238379e-10 4.482969e-09 3.247954e-10
[2187,] 1.004227e-09 4.852957e-09 4.558176e-10
[2188,] 9.799168e-10 2.305272e-09 5.250039e-10
[2189,] 1.123048e-09 1.513597e-09 5.200135e-10
[2190,] 1.052451e-09 3.408642e-09 2.959893e-10
[2191,] 8.365945e-10 1.065706e-09 2.835997e-10
[2192,] 8.564739e-10 1.067411e-09 2.908874e-10
[2193,] 8.391013e-10 1.076118e-09 2.878245e-10
[2194,] 8.330255e-10 1.079451e-09 2.867634e-10
[2195,] 8.219422e-10 1.078381e-09 2.826826e-10
[2196,] 7.276298e-10 1.049852e-08 3.735617e-10
[2197,] 8.357333e-10 1.074411e-09 2.862793e-10
[2198,] 8.192366e-10 1.075627e-09 2.810283e-10
[2199,] 8.524293e-10 1.330641e-09 3.333004e-10
[2200,] 7.063327e-10 1.159476e-08 3.561114e-10
[2201,] 8.300227e-10 1.066045e-09 2.816624e-10
[2202,] 7.091794e-10 1.053530e-08 3.602023e-10
[2203,] 8.785042e-10 1.155662e-09 3.234217e-10
[2204,] 8.164436e-10 1.075228e-09 2.799604e-10
[2205,] 3.096794e-09 1.414706e-09 1.310423e-09
[2206,] 7.766292e-10 1.078198e-09 2.671564e-10
[2207,] 8.351430e-10 1.035972e-09 2.729399e-10
[2208,] 7.328088e-10 2.129242e-08 6.075517e-10
[2209,] 8.801414e-10 1.168913e-09 3.235980e-10
[2210,] 5.633198e-10 1.711951e-09 2.203280e-10
[2211,] 8.111312e-10 1.194053e-09 3.028284e-10
[2212,] 4.917754e-10 1.655306e-09 1.888307e-10
[2213,] 1.622706e-09 5.482595e-09 1.303675e-09
[2214,] 1.524599e-09 8.226750e-09 1.273170e-09
[2215,] 7.075906e-10 1.025262e-09 2.218042e-10
[2216,] 6.744732e-10 2.845433e-09 2.428770e-10
[2217,] 5.494789e-10 1.397843e-09 2.031995e-10
[2218,] 4.756065e-10 3.680243e-09 1.718920e-10
[2219,] 4.706292e-10 1.491340e-09 1.512093e-10
[2220,] 6.308600e-10 1.008428e-09 1.984658e-10
[2221,] 4.696423e-10 1.481958e-09 1.505048e-10
[2222,] 4.743669e-10 1.484133e-09 1.522990e-10
[2223,] 1.630522e-09 1.891162e-09 3.963651e-10
[2224,] 4.751946e-10 1.485540e-09 1.521369e-10
[2225,] 4.764183e-10 1.484938e-09 1.529427e-10
[2226,] 4.763519e-10 1.484340e-09 1.526356e-10
[2227,] 4.699756e-10 1.484884e-09 1.508422e-10
[2228,] 4.728695e-10 1.484339e-09 1.515837e-10
[2229,] 1.587562e-09 3.179604e-09 5.822267e-10
[2230,] 4.705050e-10 1.487824e-09 1.516673e-10
[2231,] 4.781277e-10 2.371927e-09 1.714536e-10
[2232,] 4.473717e-10 1.519858e-09 1.549780e-10
[2233,] 1.648806e-09 1.363898e-09 3.711497e-10
[2234,] 1.658889e-09 1.366215e-09 3.711354e-10
[2235,] 1.658771e-09 1.380766e-09 3.724564e-10
[2236,] 7.483244e-10 1.242866e-09 1.712687e-10
[2237,] 7.208832e-10 1.573235e-09 2.738538e-10
[2238,] 6.275640e-10 1.152330e-09 1.601718e-10
[2239,] 3.430723e-09 1.627149e-09 5.728639e-10
[2240,] 6.007729e-10 1.465050e-09 1.435474e-10
[2241,] 6.145490e-10 1.473509e-09 1.452335e-10
[2242,] 1.655037e-09 1.364547e-09 3.711120e-10
[2243,] 6.240544e-10 1.199692e-09 1.564944e-10
[2244,] 4.845440e-10 9.452800e-09 1.606372e-10
[2245,] 7.096104e-10 1.574607e-09 2.691752e-10
[2246,] 1.650955e-09 1.380622e-09 3.745609e-10
[2247,] 6.530490e-10 1.360659e-09 2.244601e-10
[2248,] 4.871298e-10 9.039742e-09 1.595162e-10
[2249,] 5.980702e-10 1.520448e-09 1.419585e-10
[2250,] 7.124054e-10 1.566068e-09 2.694875e-10
[2251,] 5.951900e-10 1.306300e-09 1.472589e-10
[2252,] 4.923251e-10 9.452800e-09 1.583504e-10
[2253,] 7.099335e-10 1.536142e-09 2.653633e-10
[2254,] 5.987455e-10 1.335615e-09 1.468184e-10
[2255,] 2.559632e-09 1.548946e-09 3.532213e-10
[2256,] 5.984979e-10 2.116913e-09 2.128836e-10
[2257,] 9.787711e-10 1.492429e-09 2.485233e-10
[2258,] 6.011884e-10 1.552396e-09 1.417526e-10
[2259,] 7.217176e-10 1.487551e-09 2.646211e-10
[2260,] 4.824742e-10 2.066686e-09 1.588140e-10
[2261,] 1.666087e-09 1.358355e-09 3.707447e-10
[2262,] 4.918466e-10 9.033889e-09 1.582991e-10
[2263,] 7.023268e-10 1.105523e-09 1.726966e-10
[2264,] 3.463990e-09 1.747244e-09 5.468622e-10
[2265,] 1.664824e-09 1.355229e-09 3.708294e-10
[2266,] 4.862743e-10 9.050088e-09 1.598091e-10
[2267,] 7.091165e-10 1.447546e-09 2.548316e-10
[2268,] 1.663420e-09 1.364375e-09 3.713250e-10
[2269,] 6.076662e-10 1.547809e-09 1.427041e-10
[2270,] 6.769424e-10 1.971893e-09 2.313158e-10
[2271,] 6.108680e-10 1.534606e-09 1.434110e-10
[2272,] 4.793493e-10 2.601990e-09 1.511737e-10
[2273,] 4.909007e-10 8.974101e-09 1.584372e-10
[2274,] 4.847692e-10 8.405517e-09 1.600377e-10
[2275,] 5.770715e-10 1.472689e-09 1.401513e-10
[2276,] 6.052519e-10 1.467191e-09 1.441379e-10
[2277,] 6.045255e-10 1.537527e-09 1.425152e-10
[2278,] 4.923110e-10 9.033889e-09 1.582905e-10
[2279,] 2.373062e-09 1.574329e-09 3.342535e-10
[2280,] 1.668980e-09 1.367860e-09 3.715160e-10
[2281,] 1.663259e-09 1.379254e-09 3.722545e-10
[2282,] 1.655482e-09 1.372770e-09 3.726616e-10
[2283,] 4.869496e-10 1.632633e-09 1.549520e-10
[2284,] 1.662623e-09 1.359477e-09 3.708869e-10
[2285,] 1.662766e-09 1.359686e-09 3.707066e-10
[2286,] 5.742388e-10 1.796452e-09 1.863676e-10
[2287,] 1.663337e-09 1.367690e-09 3.714653e-10
[2288,] 5.736737e-10 1.787761e-09 1.849877e-10
[2289,] 1.663197e-09 1.368014e-09 3.714990e-10
[2290,] 4.243656e-10 1.340643e-09 1.333769e-10
[2291,] 5.674077e-10 1.825911e-09 1.771112e-10
[2292,] 1.663185e-09 1.367690e-09 3.715402e-10
[2293,] 4.917825e-10 9.782558e-09 1.587120e-10
[2294,] 4.926850e-10 9.782558e-09 1.584924e-10
[2295,] 1.692912e-09 1.363444e-09 3.709785e-10
[2296,] 2.962571e-09 1.611041e-09 3.942994e-10
[2297,] 4.812417e-10 8.759697e-09 1.604429e-10
[2298,] 9.600881e-10 1.210596e-09 3.081762e-10
[2299,] 5.392370e-10 2.709895e-09 1.490176e-10
[2300,] 1.745557e-09 9.029241e-09 1.685230e-09
[2301,] 1.743965e-09 7.772567e-09 1.521469e-09
[2302,] 5.204900e-09 1.301611e-09 2.166538e-09
[2303,] 5.697135e-10 1.830070e-09 1.967514e-10
[2304,] 1.127146e-07 2.585624e-09 2.804672e-08
[2305,] 1.108978e-09 2.249273e-09 3.780742e-10
[2306,] 4.909274e-10 1.724702e-08 1.868495e-10
[2307,] 1.599691e-09 2.548139e-09 5.073212e-10
[2308,] 2.457968e-09 3.373438e-09 1.271289e-09
[2309,] 4.918197e-10 1.622380e-08 1.882802e-10
[2310,] 8.501544e-10 2.296859e-09 4.348737e-10
[2311,] 7.056121e-10 1.815569e-09 2.454877e-10
[2312,] 5.327307e-10 2.082060e-09 1.903255e-10
[2313,] 2.322758e-09 4.202424e-09 1.441667e-09
[2314,] 1.187019e-08 2.147840e-09 6.958154e-09
[2315,] 5.323272e-10 9.227832e-09 2.173565e-10
[2316,] 1.578646e-08 2.120855e-09 9.303743e-09
[2317,] 5.351634e-10 9.360750e-09 2.202688e-10
[2318,] 5.768035e-10 2.423041e-09 1.981020e-10
[2319,] 5.067294e-10 1.383843e-09 1.420457e-10
[2320,] 2.319050e-09 3.843776e-09 1.332754e-09
[2321,] 1.184318e-09 4.521849e-09 8.318444e-10
[2322,] 2.271711e-09 3.218690e-09 1.127536e-09
[2323,] 4.087296e-10 1.467705e-09 1.340584e-10
[2324,] 8.016134e-10 3.987606e-09 4.373940e-10
[2325,] 3.954919e-10 9.964061e-10 1.232783e-10
[2326,] 3.955728e-10 9.997228e-10 1.235730e-10
[2327,] 2.300698e-09 1.246112e-09 4.973790e-10
[2328,] 2.255580e-09 1.197137e-09 4.609749e-10
[2329,] 5.054215e-10 2.126363e-09 1.545602e-10
[2330,] 4.080490e-10 1.670898e-09 1.328169e-10
[2331,] 5.243010e-10 1.503464e-08 2.166476e-10
[2332,] 7.331190e-10 3.787137e-09 4.323553e-10
[2333,] 4.073263e-10 1.702521e-09 1.331371e-10
[2334,] 4.071232e-10 1.639442e-09 1.327028e-10
[2335,] 4.072597e-10 1.639019e-09 1.326980e-10
[2336,] 4.073324e-10 1.639957e-09 1.327103e-10
[2337,] 3.964531e-10 9.924731e-10 1.236714e-10
[2338,] 4.073529e-10 1.703277e-09 1.330160e-10
[2339,] 2.285161e-09 1.274288e-09 4.998750e-10
[2340,] 5.230274e-10 4.397534e-09 2.140827e-10
[2341,] 2.403472e-09 3.001996e-09 1.132892e-09
[2342,] 5.248408e-10 4.344034e-09 2.155242e-10
[2343,] 4.065557e-10 3.426205e-09 1.409180e-10
[2344,] 4.071819e-10 1.642642e-09 1.329128e-10
[2345,] 3.957931e-10 9.805442e-10 1.230018e-10
[2346,] 4.621324e-09 1.484258e-09 9.048152e-10
[2347,] 2.141085e-09 4.041396e-09 1.515321e-09
[2348,] 2.431399e-09 4.589713e-09 1.847386e-09
[2349,] 3.971574e-10 9.903512e-10 1.237248e-10
[2350,] 1.912391e-09 2.072202e-09 1.045472e-09
[2351,] 4.887871e-10 1.415804e-09 1.543037e-10
[2352,] 9.478605e-10 1.913007e-09 4.474319e-10
[2353,] 4.408039e-10 1.009912e-09 1.396380e-10
[2354,] 2.540168e-09 3.422964e-09 1.635034e-09
[2355,] 9.683020e-10 3.580697e-09 5.706690e-10
[2356,] 2.540231e-09 3.491090e-09 1.666636e-09
[2357,] 5.361129e-10 6.016060e-09 2.321350e-10
[2358,] 2.377408e-09 3.540518e-09 1.548994e-09
[2359,] 6.375114e-09 1.491941e-09 1.165775e-09
[2360,] 4.061661e-10 1.693256e-09 1.326400e-10
[2361,] 2.542986e-09 3.447584e-09 1.648887e-09
[2362,] 2.204859e-09 1.335288e-09 8.430670e-10
[2363,] 4.058350e-10 1.665488e-09 1.325978e-10
[2364,] 2.202326e-09 3.945021e-09 1.393926e-09
[2365,] 2.243640e-09 4.034988e-09 1.458084e-09
[2366,] 2.206529e-09 2.975631e-09 1.009793e-09
[2367,] 2.038237e-09 1.312989e-09 7.397098e-10
[2368,] 8.211650e-10 2.755886e-09 4.420431e-10
[2369,] 4.428876e-10 1.118392e-09 1.402435e-10
[2370,] 2.846367e-09 5.354919e-09 2.569269e-09
[2371,] 3.286356e-09 4.268905e-09 2.448912e-09
[2372,] 4.435935e-10 1.086340e-09 1.393973e-10
[2373,] 2.728542e-09 5.302344e-09 2.395456e-09
[2374,] 2.917160e-09 5.168298e-09 2.579557e-09
[2375,] 5.213761e-10 1.555132e-09 2.152127e-10
[2376,] 3.918865e-10 3.164097e-09 1.401365e-10
[2377,] 5.342955e-10 4.701806e-09 2.579108e-10
[2378,] 6.720110e-10 1.607438e-09 2.117155e-10
[2379,] 5.561818e-10 4.732132e-09 2.748483e-10
[2380,] 4.411228e-10 1.088707e-09 1.383204e-10
[2381,] 4.143699e-10 6.226201e-09 2.051477e-10
[2382,] 5.446701e-10 3.000508e-09 2.615130e-10
[2383,] 7.218379e-10 1.690045e-09 2.167421e-10
[2384,] 9.825254e-10 2.708777e-09 3.319274e-10
[2385,] 2.997344e-09 6.115320e-09 3.104623e-09
[2386,] 3.711970e-08 2.681697e-09 6.751501e-09
[2387,] 1.765274e-09 1.333581e-09 3.702622e-10
[2388,] 5.011835e-10 1.672587e-09 1.604856e-10
[2389,] 5.027679e-10 1.666925e-09 1.610493e-10
[2390,] 5.038285e-10 1.687337e-09 1.598005e-10
[2391,] 3.444756e-09 4.874914e-09 2.974458e-09
[2392,] 6.018804e-10 2.600712e-09 2.658730e-10
[2393,] 3.111695e-09 6.120605e-09 3.307588e-09
[2394,] 5.021780e-10 5.321473e-09 1.974872e-10
[2395,] 1.847405e-09 1.394375e-09 3.604954e-10
[2396,] 5.298093e-10 1.080073e-09 1.710379e-10
[2397,] 5.241650e-10 1.082158e-08 2.202108e-10
[2398,] 5.410577e-10 1.201938e-09 1.895135e-10
[2399,] 3.226394e-09 6.415793e-09 3.621099e-09
[2400,] 4.809741e-10 3.940549e-09 2.317830e-10
[2401,] 1.471555e-09 3.544712e-09 3.466785e-10
[2402,] 1.877516e-09 1.524731e-08 3.369224e-09
[2403,] 3.478499e-09 6.418522e-09 3.998735e-09
[2404,] 1.957727e-09 1.595396e-08 3.801573e-09
[2405,] 5.038339e-10 1.744771e-09 1.655018e-10
[2406,] 5.148993e-10 5.838171e-09 1.905960e-10
[2407,] 1.945446e-09 1.524142e-08 3.634191e-09
[2408,] 4.157894e-10 3.900749e-09 1.274293e-10
[2409,] 3.664221e-09 5.102986e-09 3.349239e-09
[2410,] 1.736487e-09 2.410646e-09 7.709974e-10
[2411,] 1.735794e-09 2.403904e-09 7.686913e-10
[2412,] 1.740461e-09 2.411309e-09 7.737624e-10
[2413,] 5.181265e-10 1.228947e-08 2.055355e-10
[2414,] 3.632715e-09 4.855426e-09 3.163205e-09
[2415,] 5.110958e-10 6.702464e-09 2.218003e-10
[2416,] 3.997615e-10 1.446344e-09 1.379578e-10
[2417,] 5.872320e-10 4.006314e-09 2.863956e-10
[2418,] 4.782262e-10 3.827786e-09 2.271979e-10
[2419,] 1.712767e-09 2.216770e-09 7.006471e-10
[2420,] 5.613735e-10 1.079808e-09 1.769015e-10
[2421,] 3.651358e-09 4.769325e-09 3.129330e-09
[2422,] 4.957147e-10 1.739565e-09 1.584831e-10
[2423,] 6.415924e-10 1.577002e-09 1.688629e-10
[2424,] 1.363720e-09 3.132246e-09 6.697872e-10
[2425,] 1.704019e-09 1.702143e-09 5.389895e-10
[2426,] 2.268164e-09 2.857320e-09 1.282157e-09
[2427,] 1.614880e-09 4.744425e-09 1.283241e-09
[2428,] 4.941063e-10 3.121208e-09 2.260940e-10
[2429,] 2.177672e-09 2.850783e-09 1.215561e-09
[2430,] 3.437382e-09 5.005313e-09 2.981895e-09
[2431,] 1.592400e-09 4.548033e-09 1.208601e-09
[2432,] 1.989857e-09 1.215845e-08 2.871922e-09
[2433,] 4.709791e-10 1.152742e-09 1.440759e-10
[2434,] 5.045656e-10 6.538871e-09 2.072849e-10
[2435,] 5.670790e-10 3.447596e-09 2.725270e-10
[2436,] 4.427860e-10 4.554784e-09 1.328766e-10
[2437,] 4.543257e-10 3.704098e-09 1.297889e-10
[2438,] 4.381435e-10 3.639087e-09 1.320676e-10
[2439,] 4.204111e-10 1.915251e-09 1.229487e-10
[2440,] 4.346209e-10 2.289656e-09 1.285100e-10
[2441,] 5.045035e-10 6.554711e-09 2.061144e-10
[2442,] 4.874695e-10 1.766919e-09 1.280880e-10
[2443,] 7.116150e-10 3.230718e-09 3.456864e-10
[2444,] 7.906966e-10 2.528856e-09 3.639478e-10
[2445,] 4.599121e-10 1.769839e-09 1.236714e-10
[2446,] 4.908199e-10 1.317033e-09 1.737276e-10
[2447,] 4.743636e-10 1.612578e-09 1.279575e-10
[2448,] 5.774778e-10 1.065074e-09 1.670092e-10
[2449,] 5.243989e-10 1.062398e-09 1.549540e-10
[2450,] 5.166304e-10 1.946020e-09 1.282657e-10
[2451,] 5.092967e-10 5.627548e-09 1.820716e-10
[2452,] 5.026433e-10 3.923351e-09 1.831509e-10
[2453,] 6.066574e-10 3.127405e-09 2.242014e-10
[2454,] 6.372226e-10 2.472133e-09 1.934874e-10
[2455,] 4.661175e-09 2.429565e-09 1.864084e-09
[2456,] 3.612822e-09 2.535339e-09 1.427597e-09
[2457,] 2.878078e-09 4.677751e-09 2.201987e-09
[2458,] 2.139238e-09 2.636839e-09 7.332137e-10
[2459,] 4.843877e-10 1.144193e-09 1.352529e-10
[2460,] 7.348952e-10 3.671539e-09 3.742493e-10
[2461,] 4.980718e-10 1.418296e-09 1.814881e-10
[2462,] 5.056755e-10 2.359007e-09 1.636477e-10
[2463,] 2.980644e-09 4.823264e-09 2.379709e-09
[2464,] 7.063220e-10 5.164640e-09 1.494729e-10
[2465,] 5.417760e-10 1.694453e-09 1.708522e-10
[2466,] 5.077643e-10 4.625730e-09 1.779216e-10
[2467,] 6.136993e-10 3.378008e-09 2.311334e-10
[2468,] 3.749556e-09 2.138421e-09 2.442585e-09
[2469,] 4.657138e-10 1.134962e-09 1.313815e-10
[2470,] 1.158710e-09 1.765316e-09 4.848655e-10
[2471,] 5.943200e-10 2.286688e-09 1.973434e-10
[2472,] 2.985564e-09 2.507771e-08 3.849752e-09
[2473,] 6.039159e-10 2.274610e-09 1.992266e-10
[2474,] 5.832418e-10 2.278049e-09 1.923232e-10
[2475,] 1.088665e-09 2.549688e-09 5.447100e-10
[2476,] 5.047355e-10 1.194490e-09 1.526226e-10
[2477,] 7.531616e-10 2.500855e-09 2.803627e-10
[2478,] 5.884624e-10 2.295391e-09 1.923488e-10
[2479,] 5.868303e-10 2.291264e-09 1.941508e-10
[2480,] 5.884883e-10 2.283644e-09 1.943917e-10
[2481,] 5.027241e-10 1.204852e-09 1.507465e-10
[2482,] 4.142872e-10 1.011995e-09 1.304310e-10
[2483,] 6.158773e-10 2.074026e-09 2.147636e-10
[2484,] 7.351876e-10 2.426319e-09 2.707074e-10
[2485,] 4.168465e-10 9.956753e-10 1.299885e-10
[2486,] 4.247834e-10 1.042043e-09 1.364851e-10
[2487,] 8.562868e-10 2.018411e-09 3.715781e-10
[2488,] 6.057375e-10 2.292747e-09 2.011360e-10
[2489,] 1.889118e-09 1.122466e-09 6.062027e-10
[2490,] 4.186140e-10 1.038866e-09 1.339436e-10
[2491,] 6.246518e-10 2.288276e-09 2.073433e-10
[2492,] 5.075426e-10 1.203467e-09 1.626084e-10
[2493,] 7.468604e-10 1.868098e-09 3.030001e-10
[2494,] 9.147257e-10 1.937866e-09 3.928476e-10
[2495,] 7.516630e-10 1.681814e-09 2.602552e-10
[2496,] 4.246224e-10 1.039295e-09 1.365447e-10
[2497,] 4.299542e-10 1.056487e-09 1.397829e-10
[2498,] 6.143678e-10 2.288640e-09 2.038880e-10
[2499,] 4.245997e-10 1.065706e-09 1.382374e-10
[2500,] 4.216684e-10 1.066773e-09 1.369735e-10
[2501,] 1.284170e-03 2.686020e-09 4.448247e-03
[2502,] 1.610345e-09 2.071872e-09 4.547132e-10
[2503,] 4.257716e-10 1.045842e-09 1.374070e-10
[2504,] 7.792070e-10 1.683939e-09 2.704934e-10
[2505,] 4.275712e-10 9.977945e-10 1.304153e-10
[2506,] 4.273922e-10 1.040087e-09 1.377265e-10
[2507,] 4.255789e-10 1.040448e-09 1.370090e-10
[2508,] 3.211719e-09 1.056569e-09 3.284095e-10
[2509,] 1.933097e-01 2.707759e-09 7.637860e-01
[2510,] 4.280773e-10 1.035339e-09 1.376962e-10
[2511,] 4.272340e-10 1.032997e-09 1.372002e-10
[2512,] 3.284045e-09 1.055472e-09 3.303914e-10
[2513,] 4.251700e-10 1.039659e-09 1.367854e-10
[2514,] 4.272065e-10 1.052999e-09 1.384310e-10
[2515,] 4.282207e-10 1.038924e-09 1.379898e-10
[2516,] 4.273736e-10 1.002783e-09 1.349191e-10
[2517,] 2.441172e-09 2.624389e-08 3.005853e-09
[2518,] 7.689838e-10 1.676741e-09 2.659662e-10
[2519,] 4.287140e-10 1.044247e-09 1.382585e-10
[2520,] 2.711118e-03 2.234361e-09 4.692560e-04
[2521,] 3.476812e-09 1.639914e-09 1.652287e-09
[2522,] 1.384513e-09 3.518165e-09 6.590774e-10
[2523,] 1.786573e-09 1.868764e-09 4.811949e-10
[2524,] 1.772039e-09 1.866362e-09 4.770049e-10
[2525,] 4.345387e-10 2.102674e-09 1.768123e-10
[2526,] 1.048322e-09 2.313559e-09 3.596479e-10
[2527,] 2.850527e-09 1.340624e-08 2.951712e-09
[2528,] 4.387352e-10 2.085703e-09 1.798847e-10
[2529,] 4.352519e-10 2.030603e-09 1.758271e-10
[2530,] 1.029082e-09 2.085050e-09 3.074517e-10
[2531,] 4.406843e-10 2.007728e-09 1.795995e-10
[2532,] 4.310545e-10 5.750129e-09 2.190965e-10
[2533,] 1.373057e-09 3.518165e-09 6.528531e-10
[2534,] 1.775038e-09 4.203887e-09 1.152948e-09
[2535,] 1.725946e-09 4.188622e-09 1.113367e-09
[2536,] 1.100623e-09 2.301053e-09 3.795994e-10
[2537,] 1.785023e-09 1.867170e-09 4.773522e-10
[2538,] 4.359999e-10 2.051903e-09 1.772614e-10
[2539,] 4.394112e-10 2.152785e-09 1.823144e-10
[2540,] 4.898237e-10 3.600393e-09 2.168235e-10
[2541,] 1.139449e-09 2.052034e-09 3.404382e-10
[2542,] 4.350953e-10 2.057091e-09 1.766464e-10
[2543,] 4.482412e-10 2.088248e-09 1.879242e-10
[2544,] 4.228385e-10 1.937249e-09 1.634944e-10
[2545,] 4.273422e-10 1.917244e-09 1.668869e-10
[2546,] 1.144922e-09 2.336643e-09 3.987469e-10
[2547,] 2.965969e-09 1.051646e-08 4.202598e-09
[2548,] 1.183557e-09 2.033940e-09 3.677821e-10
[2549,] 1.756622e-09 1.868074e-09 4.747865e-10
[2550,] 4.321557e-10 1.291324e-09 1.522270e-10
[2551,] 1.121289e-09 2.274190e-09 3.668371e-10
[2552,] 1.786301e-09 1.869820e-09 4.821160e-10
[2553,] 1.263483e-09 2.070806e-09 3.741000e-10
[2554,] 4.277952e-10 1.933447e-09 1.675962e-10
[2555,] 4.302445e-10 2.003866e-09 1.711877e-10
[2556,] 1.760937e-09 1.870316e-09 4.817353e-10
[2557,] 1.755652e-09 1.870343e-09 4.779561e-10
[2558,] 1.067350e-09 2.355167e-09 3.740722e-10
[2559,] 5.265948e-10 2.012568e-09 1.777815e-10
[2560,] 1.324042e-09 3.441823e-09 6.215410e-10
[2561,] 3.440639e-09 2.742663e-09 1.600324e-09
[2562,] 4.313242e-10 1.735704e-09 1.658843e-10
[2563,] 4.311090e-10 1.307472e-09 1.522295e-10
[2564,] 4.481799e-10 1.361265e-09 1.632762e-10
[2565,] 4.364668e-10 1.802661e-09 1.712617e-10
[2566,] 4.285191e-10 1.870606e-09 1.668036e-10
[2567,] 1.133207e-09 2.396196e-09 4.045435e-10
[2568,] 4.167552e-10 1.507747e-09 1.423291e-10
[2569,] 4.250471e-10 6.407237e-09 2.151906e-10
[2570,] 5.514448e-10 1.303204e-09 1.403815e-10
[2571,] 6.336990e-09 4.270578e-09 5.171811e-09
[2572,] 5.510798e-10 1.312126e-09 1.401752e-10
[2573,] 1.192007e-09 2.319426e-09 4.121461e-10
[2574,] 2.830870e-09 1.219857e-09 1.119780e-09
[2575,] 2.805566e-09 1.222586e-09 1.114007e-09
[2576,] 2.448295e-09 1.026344e-09 7.017467e-10
[2577,] 2.696511e-09 1.099774e-09 9.270026e-10
[2578,] 1.123069e-08 4.628781e-09 7.441325e-09
[2579,] 2.282000e-09 1.008296e-09 5.866422e-10
[2580,] 1.108216e-09 1.524738e-09 5.102413e-10
[2581,] 1.110124e-08 4.509265e-09 7.288880e-09
[2582,] 9.869930e-10 1.243730e-08 7.621334e-10
[2583,] 6.460190e-09 4.663940e-09 5.603056e-09
[2584,] 1.326486e-09 2.294132e-09 4.514518e-10
[2585,] 1.866063e-09 4.595068e-09 1.874499e-09
[2586,] 4.742371e-08 1.190013e-09 8.570987e-09
[2587,] 9.244256e-10 2.497622e-09 4.413824e-10
[2588,] 9.404774e-10 2.193893e-09 4.650864e-10
[2589,] 7.937936e-10 2.293289e-09 2.672401e-10
[2590,] 5.076813e-10 2.662050e-09 2.418625e-10
[2591,] 8.066036e-10 2.202700e-09 2.520516e-10
[2592,] 2.783386e-09 5.131297e-09 1.622501e-09
[2593,] 1.645181e-09 1.425486e-09 3.869239e-10
[2594,] 1.646099e-09 1.376234e-09 3.749087e-10
[2595,] 7.296137e-10 2.282887e-09 2.321299e-10
[2596,] 7.247072e-10 2.209529e-09 2.366616e-10
[2597,] 1.645114e-09 1.386179e-09 3.764868e-10
[2598,] 1.650604e-09 1.382344e-09 3.775401e-10
[2599,] 4.237713e-10 2.373128e-09 1.529241e-10
[2600,] 1.656968e-09 1.384311e-09 3.799587e-10
[2601,] 2.915418e-09 2.504514e-09 3.552392e-10
[2602,] 3.580603e-09 2.501436e-09 8.649343e-10
[2603,] 1.650670e-09 1.382240e-09 3.774961e-10
[2604,] 4.627488e-10 3.782559e-09 1.231568e-10
[2605,] 4.537124e-10 3.634091e-09 1.233711e-10
[2606,] 7.239630e-10 2.256256e-09 2.325025e-10
[2607,] 8.395084e-10 1.108312e-09 2.033530e-10
[2608,] 9.778990e-10 1.587644e-09 2.022774e-10
[2609,] 7.779960e-10 1.076557e-09 1.937039e-10
[2610,] 5.906682e-09 1.037299e-09 1.355529e-09
[2611,] 3.648152e-09 1.988139e-09 1.907231e-09
[2612,] 3.423285e-09 2.135859e-09 1.901307e-09
[2613,] 3.451242e-09 2.106737e-09 1.895399e-09
[2614,] 4.317088e-10 1.024818e-09 1.342492e-10
[2615,] 4.369931e-10 1.047521e-09 1.394568e-10
[2616,] 4.181005e-10 1.198034e-09 1.419477e-10
[2617,] 1.939800e-09 1.172668e-09 4.898596e-10
[2618,] 1.574661e-09 1.209714e-09 3.818038e-10
[2619,] 4.451066e-10 1.324237e-09 1.613003e-10
[2620,] 4.455143e-10 1.309561e-09 1.608856e-10
[2621,] 2.144165e-09 2.054932e-09 1.092122e-09
[2622,] 3.043419e-09 2.364954e-09 1.119891e-09
[2623,] 1.797429e-09 1.469956e-09 3.536319e-10
[2624,] 4.079630e-10 1.237811e-09 1.366050e-10
[2625,] 8.189357e-10 2.613588e-09 2.468146e-10
[2626,] 4.432869e-10 1.348534e-09 1.612281e-10
[2627,] 3.568054e-03 3.186687e-09 3.351023e-02
[2628,] 1.814802e-09 1.165071e-09 4.520655e-10
[2629,] 1.783214e-09 1.388802e-09 3.491888e-10
[2630,] 1.715588e-09 1.164839e-09 4.338937e-10
[2631,] 2.179281e-09 2.091948e-09 1.134923e-09
[2632,] 2.666478e-09 2.370513e-09 9.694419e-10
[2633,] 1.745758e-09 1.436640e-09 3.555869e-10
[2634,] 2.341841e-09 1.187789e-09 5.935337e-10
[2635,] 1.773591e-09 1.805661e-09 5.441143e-10
[2636,] 2.523788e-09 1.707645e-09 6.649091e-10
[2637,] 1.790016e-09 1.441656e-09 3.520640e-10
[2638,] 1.738302e-09 1.447944e-09 3.471346e-10
[2639,] 1.750547e-09 3.019722e-09 8.059933e-10
[2640,] 1.881663e-09 1.505664e-09 3.420041e-10
[2641,] 4.503072e-10 1.715105e-09 1.303532e-10
[2642,] 1.321084e-09 4.925739e-09 1.249883e-09
[2643,] 4.339452e-10 1.478657e-09 1.286181e-10
[2644,] 1.857512e-09 1.346820e-09 3.379484e-10
[2645,] 2.482226e-09 2.580396e-09 6.821978e-10
[2646,] 2.177186e-09 1.618648e-09 9.264771e-10
[2647,] 2.550370e-09 1.748135e-09 8.304928e-10
[2648,] 4.399986e-10 1.365150e-09 1.246480e-10
[2649,] 2.741468e-07 3.555015e-08 6.594101e-07
[2650,] 1.725426e-09 6.016206e-09 1.569621e-09
[2651,] 1.417182e-09 3.869710e-09 3.352941e-10
[2652,] 1.963227e-09 8.051643e-09 1.677900e-09
[2653,] 2.276963e-09 2.260422e-09 7.712533e-10
[2654,] 2.134079e-09 2.777741e-09 9.452719e-10
[2655,] 4.227067e-10 1.279446e-09 1.269005e-10
[2656,] 2.336004e-09 2.273417e-09 7.994598e-10
[2657,] 4.421840e-10 1.202753e-09 1.258475e-10
[2658,] 4.275413e-10 1.306943e-09 1.268555e-10
[2659,] 4.661726e-10 1.285844e-09 1.698609e-10
[2660,] 4.365093e-10 1.923701e-09 1.700927e-10
[2661,] 8.946744e-10 2.329636e-09 3.970965e-10
[2662,] 8.640919e-10 2.362369e-09 3.825671e-10
[2663,] 2.102988e-09 2.317742e-09 7.429138e-10
[2664,] 3.098188e-09 1.681843e-09 7.088817e-10
[2665,] 7.970476e-10 3.282294e-09 3.246342e-10
[2666,] 4.502095e-10 1.294633e-09 1.623712e-10
[2667,] 4.595240e-10 1.296440e-09 1.668182e-10
[2668,] 4.090467e-10 1.022231e-09 1.252097e-10
[2669,] 2.638665e-05 2.767037e-09 6.715496e-05
[2670,] 4.253437e-10 1.555729e-09 1.585470e-10
[2671,] 4.016406e-10 1.097200e-09 1.262011e-10
[2672,] 1.734538e-09 3.085570e-09 7.103821e-10
[2673,] 5.598352e-09 1.450830e-09 2.245870e-09
[2674,] 1.258444e-09 2.216514e-09 5.868385e-10
[2675,] 7.586593e-10 2.691407e-09 4.196696e-10
[2676,] 7.015439e-10 1.201343e-09 2.326881e-10
[2677,] 7.095592e-10 3.145065e-09 4.055080e-10
[2678,] 5.856063e-10 1.741021e-09 2.562735e-10
[2679,] 6.467423e-10 3.140660e-09 3.820948e-10
[2680,] 5.960792e-10 2.784282e-09 3.230276e-10
[2681,] 6.221337e-10 2.715492e-09 3.409131e-10
[2682,] 6.216676e-10 2.521110e-09 3.308319e-10
[2683,] 6.056387e-10 2.514798e-09 3.180994e-10
[2684,] 6.062815e-10 2.747262e-09 3.296208e-10
[2685,] 8.359372e-10 1.131070e-09 2.308385e-10
[2686,] 4.765081e-10 1.455653e-09 1.389440e-10
[2687,] 3.240098e-09 1.193069e-08 9.454190e-09
[2688,] 8.202668e-10 1.173101e-09 2.188403e-10
[2689,] 4.737320e-10 1.457012e-09 1.385278e-10
[2690,] 6.268545e-10 2.422523e-09 3.291991e-10
[2691,] 6.364891e-10 1.653321e-09 1.835177e-10
[2692,] 5.832386e-10 2.469087e-09 2.985652e-10
[2693,] 7.604662e-10 1.125721e-09 2.154314e-10
[2694,] 1.039071e-09 2.355620e-09 3.651277e-10
[2695,] 5.817431e-10 8.215727e-09 3.502520e-10
[2696,] 6.456825e-10 1.655294e-09 1.854473e-10
[2697,] 1.804177e-09 1.689834e-09 5.044592e-10
[2698,] 7.227146e-10 1.118681e-09 2.084639e-10
[2699,] 2.313497e-09 3.014117e-09 1.824110e-09
[2700,] 1.093118e-09 1.087372e-09 2.661377e-10
[2701,] 6.563311e-10 1.654105e-09 1.879984e-10
[2702,] 5.820147e-10 8.567383e-09 3.540380e-10
[2703,] 7.955221e-10 9.841197e-10 2.292439e-10
[2704,] 5.543728e-10 1.957469e-09 2.338954e-10
[2705,] 3.350820e-09 2.079558e-09 1.622064e-09
[2706,] 3.223218e-09 3.577074e-09 2.792712e-09
[2707,] 7.610648e-10 1.125005e-09 2.136416e-10
[2708,] 5.932016e-10 1.124177e-08 3.901890e-10
[2709,] 8.344296e-10 1.152142e-09 2.219794e-10
[2710,] 3.240821e-09 3.318176e-09 2.605954e-09
[2711,] 6.200648e-10 4.726448e-09 4.159013e-10
[2712,] 1.114998e-09 1.265103e-09 3.053204e-10
[2713,] 6.371894e-10 1.788006e-09 1.775746e-10
[2714,] 5.838810e-10 8.376735e-09 3.586495e-10
[2715,] 1.125638e-09 1.218189e-09 3.019723e-10
[2716,] 1.124317e-09 1.246324e-09 3.068881e-10
[2717,] 1.125882e-09 1.260847e-09 3.103121e-10
[2718,] 1.125802e-09 1.267713e-09 3.115298e-10
[2719,] 6.402569e-10 1.805038e-09 1.776771e-10
[2720,] 1.124989e-09 1.263754e-09 3.104151e-10
[2721,] 6.102390e-10 6.912011e-09 4.581383e-10
[2722,] 1.117210e-09 1.242427e-09 3.025118e-10
[2723,] 1.712303e-09 4.582832e-09 1.432329e-09
[2724,] 1.123408e-09 1.236053e-09 3.038791e-10
[2725,] 5.762636e-10 6.672719e-09 4.093451e-10
[2726,] 1.124268e-09 1.242606e-09 3.060689e-10
[2727,] 6.108895e-10 1.807256e-09 1.716153e-10
[2728,] 1.125783e-09 1.245251e-09 3.072992e-10
[2729,] 1.791331e-09 4.395309e-09 1.486396e-09
[2730,] 1.119778e-09 1.241458e-09 3.035960e-10
[2731,] 3.194660e-09 2.545573e-09 9.455546e-10
[2732,] 9.252994e-10 2.461585e-09 3.137570e-10
[2733,] 1.142517e-09 1.220543e-09 3.097571e-10
[2734,] 6.442402e-10 1.801165e-09 1.786425e-10
[2735,] 1.622394e-08 1.852999e-09 2.962687e-09
[2736,] 5.483253e-10 9.255626e-09 3.276303e-10
[2737,] 6.038611e-10 1.603034e-09 1.767715e-10
[2738,] 6.078936e-10 1.602839e-09 1.777601e-10
[2739,] 6.153270e-10 1.595031e-09 1.799563e-10
[2740,] 4.219773e-09 1.669662e-09 1.154094e-09
[2741,] 3.990426e-09 2.253248e-09 2.082607e-09
[2742,] 4.679821e-09 1.485751e-09 9.689197e-10
[2743,] 6.381990e-10 1.703688e-09 1.808011e-10
[2744,] 2.082153e-09 1.875345e-09 1.038205e-09
[2745,] 2.166643e-09 1.715065e-09 1.009806e-09
[2746,] 1.111097e-09 1.203330e-09 2.555237e-10
[2747,] 6.414491e-10 1.586480e-09 2.794613e-10
[2748,] 2.726553e-09 1.828848e-09 1.354520e-09
[2749,] 8.065723e-10 1.308781e-09 2.032581e-10
[2750,] 8.569512e-10 2.551715e-09 2.976913e-10
[2751,] 6.610202e-10 2.037020e-09 1.620186e-10
[2752,] 4.025703e-10 1.933121e-09 1.445347e-10
[2753,] 6.533968e-10 1.614776e-09 1.871362e-10
[2754,] 4.992947e-10 1.042537e-09 1.520396e-10
[2755,] 4.594903e-10 1.054517e-09 1.457740e-10
[2756,] 8.949178e-10 3.434898e-09 3.641709e-10
[2757,] 4.390638e-10 1.279370e-09 1.571066e-10
[2758,] 5.549285e-10 4.222387e-09 1.738142e-10
[2759,] 4.362047e-10 1.300697e-09 1.565177e-10
[2760,] 4.458435e-10 1.331051e-09 1.250438e-10
[2761,] 4.404327e-10 1.328613e-09 1.246228e-10
[2762,] 7.641336e-10 3.844075e-09 2.202595e-10
[2763,] 6.169700e-10 1.522762e-09 1.832811e-10
[2764,] 5.313654e-09 2.548008e-09 1.745559e-09
[2765,] 4.315371e-10 1.366247e-09 1.563866e-10
[2766,] 1.567614e-09 2.427348e-09 7.207762e-10
[2767,] 1.582216e-09 2.427348e-09 7.305774e-10
[2768,] 1.567352e-09 2.427348e-09 7.206022e-10
[2769,] 1.568148e-09 2.427348e-09 7.211338e-10
[2770,] 4.456804e-10 1.373394e-09 1.247660e-10
[2771,] 4.515819e-10 1.240043e-09 1.264628e-10
[2772,] 4.474635e-10 1.342504e-09 1.250694e-10
[2773,] 4.285440e-10 1.418883e-09 1.564524e-10
[2774,] 4.479278e-10 1.355903e-09 1.250244e-10
[2775,] 5.638748e-10 4.153462e-09 1.721321e-10
[2776,] 6.967948e-10 1.506754e-09 2.097883e-10
[2777,] 6.181553e-09 2.479903e-09 1.797193e-09
[2778,] 5.070376e-10 1.036865e-09 1.599788e-10
[2779,] 4.469665e-10 1.204451e-09 1.572750e-10
[2780,] 6.178700e-09 2.484052e-09 1.776570e-09
[2781,] 4.475872e-10 1.187541e-09 1.567425e-10
[2782,] 5.788084e-10 2.634188e-09 1.864499e-10
[2783,] 4.482018e-10 1.159650e-09 1.553212e-10
[2784,] 5.238768e-10 1.051515e-09 1.602472e-10
[2785,] 6.571781e-10 1.535070e-09 1.945410e-10
[2786,] 5.829789e-10 2.578911e-09 1.872661e-10
[2787,] 5.513645e-10 2.582030e-09 1.699496e-10
[2788,] 1.692019e-09 2.254912e-09 3.028209e-10
[2789,] 5.542836e-10 3.145561e-09 1.709787e-10
[2790,] 1.377335e-09 2.770084e-09 4.403257e-10
[2791,] 4.521256e-10 1.206388e-09 1.598488e-10
[2792,] 6.943221e-10 1.511911e-09 2.078176e-10
[2793,] 1.444460e-09 1.903492e-09 6.358996e-10
[2794,] 5.669057e-10 2.959410e-09 1.699708e-10
[2795,] 5.150107e-10 1.051282e-09 1.572296e-10
[2796,] 1.670413e-09 2.384768e-09 3.061173e-10
[2797,] 1.043689e-09 6.262971e-09 6.256553e-10
[2798,] 5.357896e-10 1.087308e-09 1.483991e-10
[2799,] 5.476909e-10 1.081561e-09 1.512839e-10
[2800,] 4.564600e-10 1.210292e-09 1.621391e-10
[2801,] 6.740878e-10 1.501329e-09 2.000499e-10
[2802,] 4.528924e-10 1.227773e-09 1.613843e-10
[2803,] 4.733477e-10 1.159281e-09 1.616973e-10
[2804,] 4.225199e-10 1.128163e-09 1.391298e-10
[2805,] 5.732521e-10 1.567701e-09 1.362522e-10
[2806,] 5.666761e-10 2.478675e-09 1.850351e-10
[2807,] 4.770248e-10 1.291982e-09 1.763834e-10
[2808,] 9.758021e-10 7.980627e-09 6.021802e-10
[2809,] 4.471130e-10 1.064729e-09 1.378367e-10
[2810,] 1.456540e-09 2.133270e-09 6.912145e-10
[2811,] 5.331145e-10 2.056641e-09 1.619109e-10
[2812,] 5.354355e-10 2.029422e-09 1.616730e-10
[2813,] 2.840132e-09 1.962482e-09 9.962115e-10
[2814,] 1.199988e-09 1.945106e-09 5.755243e-10
[2815,] 4.633116e-10 1.085105e-09 1.386234e-10
[2816,] 6.998541e-10 8.351972e-09 1.973262e-10
[2817,] 4.689213e-10 1.079143e-09 1.405500e-10
[2818,] 4.120078e-10 3.349556e-09 1.745823e-10
[2819,] 4.678548e-10 1.080265e-09 1.401684e-10
[2820,] 4.147543e-10 3.378537e-09 1.779615e-10
[2821,] 4.650858e-10 2.027150e-09 1.889800e-10
[2822,] 5.303453e-10 2.228158e-09 1.625831e-10
[2823,] 6.178881e-10 1.941809e-09 1.605359e-10
[2824,] 4.250278e-10 1.160194e-09 1.426566e-10
[2825,] 4.410350e-10 1.052627e-09 1.437755e-10
[2826,] 4.382187e-10 1.049124e-09 1.424329e-10
[2827,] 1.473767e-09 2.222788e-09 7.180013e-10
[2828,] 4.900127e-10 1.216346e-09 1.773915e-10
[2829,] 1.329278e-09 2.220045e-09 6.383732e-10
[2830,] 1.420828e-09 2.215649e-09 6.874421e-10
[2831,] 1.407522e-09 2.220045e-09 6.810942e-10
[2832,] 1.386631e-09 2.233983e-09 6.721678e-10
[2833,] 5.255608e-10 3.376415e-09 1.846480e-10
[2834,] 1.400798e-09 2.040839e-09 6.419308e-10
[2835,] 1.438303e-09 2.175086e-09 6.890554e-10
[2836,] 1.518429e-09 2.182919e-09 7.340108e-10
[2837,] 5.621616e-10 1.179969e-09 1.658876e-10
[2838,] 1.680175e-09 2.432726e-09 8.640945e-10
[2839,] 1.471190e-09 2.424477e-09 7.419213e-10
[2840,] 1.023102e-09 1.075648e-09 2.853896e-10
[2841,] 1.458361e-09 2.441759e-09 7.378830e-10
[2842,] 1.040883e-09 7.283754e-09 6.413053e-10
[2843,] 4.591585e-10 1.447021e-09 1.726054e-10
[2844,] 5.336297e-10 2.189601e-09 1.619491e-10
[2845,] 5.455630e-10 9.872679e-10 1.599902e-10
[2846,] 5.502959e-10 9.872553e-10 1.611650e-10
[2847,] 2.236176e-09 1.211267e-09 4.011005e-10
[2848,] 5.249226e-10 9.879039e-10 1.545046e-10
[2849,] 5.375443e-10 9.872164e-10 1.580469e-10
[2850,] 5.422638e-10 9.872553e-10 1.591863e-10
[2851,] 5.500091e-10 9.872957e-10 1.610562e-10
[2852,] 5.378161e-10 9.892010e-10 1.571377e-10
[2853,] 5.425795e-10 9.881574e-10 1.587674e-10
[2854,] 5.346998e-10 2.502226e-09 1.625365e-10
[2855,] 5.409168e-10 9.893542e-10 1.577703e-10
[2856,] 5.376130e-10 9.886547e-10 1.573425e-10
[2857,] 5.392402e-10 9.886547e-10 1.577388e-10
[2858,] 5.441559e-10 9.873828e-10 1.594369e-10
[2859,] 2.609159e-09 1.216101e-09 4.441652e-10
[2860,] 5.306683e-10 9.868389e-10 1.565793e-10
[2861,] 1.085161e-09 7.082241e-09 6.724412e-10
[2862,] 5.256727e-10 9.862427e-10 1.557797e-10
[2863,] 5.470161e-10 9.866807e-10 1.603496e-10
[2864,] 5.363217e-10 9.856820e-10 1.589177e-10
[2865,] 5.367954e-10 9.905269e-10 1.563249e-10
[2866,] 5.317586e-10 9.870766e-10 1.586658e-10
[2867,] 6.337932e-10 1.826834e-09 1.646615e-10
[2868,] 5.357686e-10 2.631004e-09 1.627756e-10
[2869,] 4.594906e-10 1.079083e-09 1.383338e-10
[2870,] 5.431397e-10 2.362323e-09 1.612529e-10
[2871,] 5.310107e-10 2.336290e-09 1.627776e-10
[2872,] 5.358885e-10 9.918068e-10 1.555771e-10
[2873,] 5.530646e-10 9.896901e-10 1.605809e-10
[2874,] 5.349797e-10 9.904539e-10 1.560226e-10
[2875,] 1.323860e-09 2.406832e-09 6.452012e-10
[2876,] 1.512160e-09 2.394314e-09 7.713523e-10
[2877,] 5.725270e-10 3.280694e-09 1.279534e-10
[2878,] 5.936398e-10 3.212185e-09 1.292266e-10
[2879,] 5.815420e-10 3.157071e-09 1.286627e-10
[2880,] 5.793894e-10 3.240547e-09 1.283748e-10
[2881,] 1.488317e-09 1.907806e-09 6.590762e-10
[2882,] 5.371180e-10 3.452877e-08 2.160076e-10
[2883,] 6.249886e-10 3.567431e-09 1.301412e-10
[2884,] 5.429874e-10 3.727356e-08 2.113892e-10
[2885,] 5.879654e-10 3.381974e-09 1.286005e-10
[2886,] 5.835500e-10 3.087676e-09 1.289696e-10
[2887,] 5.890166e-10 3.328322e-09 1.286993e-10
[2888,] 5.804053e-10 3.193832e-09 1.285044e-10
[2889,] 5.687828e-10 3.268160e-09 1.277579e-10
[2890,] 5.706538e-10 3.148765e-09 1.280833e-10
[2891,] 5.021596e-10 3.954777e-09 1.259557e-10
[2892,] 5.305689e-10 2.733098e-09 1.295224e-10
[2893,] 1.556733e-09 2.483269e-09 6.791645e-10
[2894,] 7.892251e-10 2.846284e-09 3.689802e-10
[2895,] 4.232228e-10 1.227687e-09 1.256084e-10
[2896,] 4.181476e-10 1.989731e-09 1.272745e-10
[2897,] 4.221941e-10 1.183804e-09 1.257466e-10
[2898,] 4.154990e-10 1.136879e-09 1.255674e-10
[2899,] 4.284738e-10 1.046067e-09 1.269513e-10
[2900,] 6.865979e-10 6.857571e-09 1.836581e-10
[2901,] 5.990919e-10 2.021362e-09 1.729831e-10
[2902,] 4.145849e-10 1.122921e-09 1.306078e-10
[2903,] 7.107113e-10 3.981127e-09 3.528060e-10
[2904,] 4.325349e-10 1.640844e-09 1.270908e-10
[2905,] 5.869708e-09 2.503444e-09 2.141254e-09
[2906,] 4.948549e-10 1.233716e-09 1.735301e-10
[2907,] 4.369412e-10 1.343760e-09 1.304990e-10
[2908,] 8.151838e-10 1.803697e-09 2.243602e-10
[2909,] 4.964614e-10 1.485354e-09 1.284788e-10
[2910,] 5.989932e-10 2.049221e-09 1.343649e-10
[2911,] 5.996879e-10 1.648967e-09 1.674517e-10
[2912,] 4.925834e-10 1.139101e-09 1.622318e-10
[2913,] 9.181293e-10 1.798218e-09 2.692538e-10
[2914,] 4.987504e-10 1.396942e-09 1.296590e-10
[2915,] 4.364255e-10 1.046635e-09 1.343021e-10
[2916,] 4.316264e-10 1.050426e-09 1.324379e-10
[2917,] 1.158465e-09 6.605304e-09 7.096003e-10
[2918,] 1.264663e-09 7.059919e-09 8.208992e-10
[2919,] 4.338524e-10 1.120019e-09 1.317571e-10
[2920,] 1.445831e-09 1.117089e-09 2.767669e-10
[2921,] 1.146337e-09 2.548405e-09 5.166987e-10
[2922,] 5.648510e-10 2.398022e-09 1.840606e-10
[2923,] 4.339895e-10 1.079303e-09 1.343828e-10
[2924,] 1.217661e-09 2.823431e-08 6.881769e-10
[2925,] 5.897283e-10 1.118934e-09 1.629598e-10
[2926,] 4.124460e-10 1.157904e-09 1.338628e-10
[2927,] 5.791569e-10 1.787406e-09 1.890557e-10
[2928,] 4.303117e-10 1.058936e-09 1.311488e-10
[2929,] 2.725290e-09 3.731906e-09 1.605723e-09
[2930,] 7.775690e-10 1.521785e-09 1.718176e-10
[2931,] 2.463080e-09 3.833449e-09 1.450253e-09
[2932,] 6.273132e-10 1.097911e-09 1.741557e-10
[2933,] 4.080701e-10 1.143860e-09 1.309026e-10
[2934,] 4.074668e-10 1.144638e-09 1.306695e-10
[2935,] 4.226185e-10 1.113445e-09 1.277378e-10
[2936,] 1.758535e-09 1.598177e-08 2.253480e-09
[2937,] 5.900515e-10 2.508072e-09 1.750592e-10
[2938,] 4.073448e-10 1.133819e-09 1.301182e-10
[2939,] 2.209125e-09 3.792547e-09 1.272775e-09
[2940,] 2.001719e-09 3.616576e-09 1.110164e-09
[2941,] 1.642105e-09 1.367611e-08 1.947778e-09
[2942,] 4.164246e-10 1.065000e-09 1.280063e-10
[2943,] 1.956779e-09 3.671396e-09 1.099479e-09
[2944,] 4.197957e-10 1.064589e-09 1.289912e-10
[2945,] 1.544002e-09 1.485985e-08 1.843648e-09
[2946,] 4.207429e-10 1.062344e-09 1.292778e-10
[2947,] 1.551012e-09 2.560555e-09 5.789275e-10
[2948,] 6.017278e-10 1.122155e-09 1.650066e-10
[2949,] 2.306281e-09 3.620262e-09 1.320245e-09
[2950,] 2.043189e-09 3.612831e-09 1.147357e-09
[2951,] 1.687107e-09 2.594585e-09 6.135612e-10
[2952,] 1.516132e-09 2.003435e-09 5.652113e-10
[2953,] 2.021342e-09 3.707374e-09 1.150225e-09
[2954,] 4.058685e-10 1.158359e-09 1.300063e-10
[2955,] 4.037426e-10 1.182794e-09 1.268376e-10
[2956,] 4.252151e-10 6.315978e-09 1.356704e-10
[2957,] 2.322666e-09 3.492370e-09 1.306882e-09
[2958,] 4.049369e-10 1.291977e-09 1.272246e-10
[2959,] 4.061449e-10 1.301207e-09 1.268837e-10
[2960,] 1.139743e-09 2.049182e-08 7.138890e-10
[2961,] 4.029898e-10 1.343042e-09 1.285843e-10
[2962,] 4.077867e-10 4.137860e-09 1.402618e-10
[2963,] 6.638006e-10 1.130322e-09 2.159957e-10
[2964,] 1.677312e-09 3.241488e-09 2.050565e-10
[2965,] 4.316683e-10 3.915676e-09 1.301722e-10
[2966,] 4.350911e-10 3.849064e-09 1.294002e-10
[2967,] 4.271939e-10 2.935527e-09 1.300294e-10
[2968,] 4.190305e-10 4.640308e-09 1.359541e-10
[2969,] 1.401016e-09 2.057019e-08 4.031629e-10
[2970,] 4.104679e-10 4.598218e-09 1.460312e-10
[2971,] 4.444413e-10 4.051472e-09 1.285425e-10
[2972,] 4.438705e-10 3.872541e-09 1.285760e-10
[2973,] 4.374375e-10 4.502980e-09 1.303582e-10
[2974,] 5.151398e-10 1.082831e-09 1.523377e-10
[2975,] 4.309484e-10 3.357979e-09 1.293441e-10
[2976,] 4.827391e-10 4.217487e-09 1.267248e-10
[2977,] 4.344139e-10 3.544734e-09 1.294603e-10
[2978,] 4.337809e-10 3.782723e-09 1.296960e-10
[2979,] 4.500548e-10 4.178536e-09 1.288098e-10
[2980,] 4.257576e-10 3.525222e-09 1.313013e-10
[2981,] 4.891965e-10 1.091287e-09 1.586140e-10
[2982,] 4.433175e-10 3.872924e-09 1.283147e-10
[2983,] 6.934513e-10 1.126220e-09 1.848055e-10
[2984,] 4.129257e-10 2.795822e-09 1.387227e-10
[2985,] 4.382435e-10 3.828571e-09 1.289361e-10
[2986,] 4.215040e-10 3.952087e-09 1.350903e-10
[2987,] 4.441227e-10 3.898208e-09 1.284126e-10
[2988,] 1.354360e-09 1.568684e-08 3.929054e-10
[2989,] 4.385728e-10 3.309757e-09 1.279825e-10
[2990,] 4.420416e-10 3.599461e-09 1.281867e-10
[2991,] 4.310737e-10 4.031183e-09 1.305918e-10
[2992,] 4.387106e-10 4.503084e-09 1.303064e-10
[2993,] 4.311681e-10 3.681144e-09 1.298346e-10
[2994,] 4.338251e-10 3.945286e-09 1.299828e-10
[2995,] 4.364293e-10 3.819034e-09 1.291170e-10
[2996,] 2.557481e-09 6.641234e-09 2.244130e-10
[2997,] 5.518481e-10 1.106051e-09 1.828259e-10
[2998,] 4.469458e-10 4.543835e-09 1.302919e-10
[2999,] 4.395018e-10 3.493224e-09 1.289946e-10
[3000,] 4.353962e-10 3.624420e-09 1.539201e-10
[3001,] 4.441992e-10 3.844844e-09 1.282154e-10
[3002,] 4.327690e-10 4.064583e-09 1.303421e-10
[3003,] 4.369714e-10 3.408458e-09 1.284525e-10
[3004,] 5.363236e-10 4.103700e-09 1.299033e-10
[3005,] 4.257251e-10 3.879683e-09 1.337564e-10
[3006,] 4.451894e-10 3.825387e-09 1.280086e-10
[3007,] 4.287694e-10 4.214229e-09 1.318849e-10
[3008,] 4.263373e-10 3.530695e-09 1.306159e-10
[3009,] 4.755998e-10 2.801425e-09 1.259675e-10
[3010,] 1.310015e-09 1.856101e-08 4.246198e-10
[3011,] 1.474558e-09 2.700078e-09 2.021606e-10
[3012,] 4.746314e-10 2.560089e-09 1.272187e-10
[3013,] 4.374856e-10 5.730989e-09 1.340701e-10
[3014,] 4.310703e-10 3.869083e-09 1.302330e-10
[3015,] 4.303262e-10 3.353323e-09 1.293767e-10
[3016,] 4.325524e-10 3.611413e-09 1.302142e-10
[3017,] 4.232220e-10 3.526945e-09 1.316174e-10
[3018,] 4.283364e-10 3.926316e-09 1.309810e-10
[3019,] 5.595395e-10 1.126074e-09 1.885652e-10
[3020,] 4.276100e-10 2.499905e-09 1.292716e-10
[3021,] 5.526581e-10 1.088895e-09 1.591325e-10
[3022,] 4.443309e-10 3.603565e-09 1.278318e-10
[3023,] 4.297095e-10 4.270269e-09 1.319042e-10
[3024,] 4.463534e-10 3.602425e-09 1.279553e-10
[3025,] 4.311710e-10 3.524692e-09 1.296535e-10
[3026,] 5.367021e-10 3.536667e-09 1.279980e-10
[3027,] 1.514518e-09 2.718159e-09 2.037847e-10
[3028,] 4.396538e-10 3.994115e-09 1.291571e-10
[3029,] 4.406804e-10 3.665381e-09 1.283532e-10
[3030,] 4.072452e-10 1.148994e-09 1.289702e-10
[3031,] 4.254948e-10 4.057723e-09 1.325437e-10
[3032,] 4.274571e-10 3.838853e-09 1.328053e-10
[3033,] 1.377504e-09 1.553036e-08 3.861553e-10
[3034,] 4.413433e-10 3.093996e-09 1.290589e-10
[3035,] 4.314109e-10 3.880925e-09 1.301900e-10
[3036,] 5.484611e-10 1.111426e-09 1.560132e-10
[3037,] 4.474674e-10 4.215416e-09 1.312355e-10
[3038,] 4.627428e-10 2.850225e-09 1.279820e-10
[3039,] 4.831256e-10 3.225121e-09 1.267484e-10
[3040,] 6.935363e-10 1.920958e-09 1.483741e-10
[3041,] 4.480523e-10 4.278473e-09 1.284598e-10
[3042,] 4.549341e-10 4.509347e-09 1.279412e-10
[3043,] 4.611821e-10 4.893028e-09 1.284379e-10
[3044,] 6.169087e-10 1.128298e-09 2.080099e-10
[3045,] 1.580407e-09 3.093974e-09 2.019213e-10
[3046,] 5.293365e-10 1.746742e-09 1.338544e-10
[3047,] 4.499576e-10 3.628601e-09 1.276432e-10
[3048,] 4.632593e-10 3.755541e-09 1.268720e-10
[3049,] 4.613873e-10 4.363427e-09 1.272657e-10
[3050,] 4.410160e-10 3.711038e-09 1.285995e-10
[3051,] 4.560612e-10 3.661489e-09 1.278463e-10
[3052,] 4.609588e-10 3.453180e-09 1.272544e-10
[3053,] 4.140752e-10 3.041968e-09 1.333367e-10
[3054,] 4.331427e-10 3.660318e-09 1.300671e-10
[3055,] 4.343819e-10 3.946036e-09 1.298807e-10
[3056,] 4.949359e-10 4.194736e-09 1.270127e-10
[3057,] 1.293399e-09 1.139229e-08 3.865896e-10
[3058,] 5.695090e-10 2.748474e-09 1.789743e-10
[3059,] 4.202213e-10 3.491214e-09 1.328564e-10
[3060,] 4.294938e-10 3.951900e-09 1.308482e-10
[3061,] 4.443408e-10 3.005032e-09 1.274536e-10
[3062,] 5.021203e-10 1.164155e-09 1.453001e-10
[3063,] 5.023902e-10 1.114706e-09 1.472110e-10
[3064,] 5.428899e-10 1.088892e-09 1.606599e-10
[3065,] 4.379978e-10 3.880073e-09 1.290297e-10
[3066,] 4.142280e-10 1.138000e-09 1.322460e-10
[3067,] 4.352179e-10 3.838094e-09 1.293338e-10
[3068,] 4.391885e-10 3.885772e-09 1.288032e-10
[3069,] 4.406212e-10 3.832488e-09 1.284930e-10
[3070,] 1.734708e-09 3.924212e-09 2.028537e-10
[3071,] 4.413705e-10 3.870179e-09 1.284740e-10
[3072,] 4.114080e-10 3.862710e-09 1.370584e-10
[3073,] 4.166462e-10 3.965535e-09 1.344161e-10
[3074,] 4.229107e-10 3.816519e-09 1.318283e-10
[3075,] 1.103944e-09 2.667621e-09 4.913706e-10
[3076,] 4.617517e-10 3.369072e-09 1.254929e-10
[3077,] 1.390215e-09 1.472473e-08 3.813051e-10
[3078,] 1.229882e-09 1.156317e-09 3.410418e-10
[3079,] 4.417468e-10 1.860822e-09 1.252524e-10
[3080,] 4.438891e-10 1.870493e-09 1.253082e-10
[3081,] 4.441262e-10 1.954484e-09 1.253035e-10
[3082,] 4.458115e-10 1.904036e-09 1.253082e-10
[3083,] 4.463987e-10 1.904036e-09 1.253139e-10
[3084,] 4.041971e-10 1.580687e-09 1.282585e-10
[3085,] 4.960119e-10 1.828918e-09 1.576064e-10
[3086,] 4.049396e-10 1.343926e-09 1.262607e-10
[3087,] 1.067168e-09 2.767821e-09 4.819739e-10
[3088,] 6.022038e-10 1.337938e-09 1.493244e-10
[3089,] 7.032260e-10 1.471728e-09 1.606201e-10
[3090,] 4.969872e-10 1.237822e-09 1.375809e-10
[3091,] 3.920456e-10 1.521287e-09 1.325570e-10
[3092,] 6.516249e-10 2.465153e-09 1.439056e-10
[3093,] 5.926423e-10 1.021836e-09 1.741909e-10
[3094,] 1.615596e-09 2.563805e-09 5.030458e-10
[3095,] 6.077036e-10 2.045079e-09 1.428837e-10
[3096,] 6.128689e-10 1.961520e-09 1.442374e-10
[3097,] 3.934262e-10 1.470344e-09 1.300385e-10
[3098,] 6.147761e-10 2.170016e-09 1.426149e-10
[3099,] 8.573803e-10 2.289856e-09 3.711286e-10
[3100,] 5.823111e-10 2.172168e-09 1.395204e-10
[3101,] 3.930205e-10 4.826926e-09 1.515043e-10
[3102,] 3.915171e-10 1.475154e-09 1.270709e-10
[3103,] 1.303517e-09 1.296668e-09 3.803512e-10
[3104,] 1.282611e-09 1.296591e-09 3.750757e-10
[3105,] 1.181446e-09 2.381525e-09 3.125299e-10
[3106,] 1.277837e-09 2.841709e-09 3.143216e-10
[3107,] 1.302131e-09 1.299357e-09 3.853910e-10
[3108,] 1.005413e-09 3.283756e-09 5.219882e-10
[3109,] 5.207981e-09 2.376844e-09 2.278824e-09
[3110,] 1.031351e-09 2.060104e-09 4.382579e-10
[3111,] 1.029375e-09 3.456620e-08 1.211055e-09
[3112,] 1.021167e-09 2.044668e-09 4.313954e-10
[3113,] 1.379122e-09 1.298575e-09 4.047429e-10
[3114,] 1.389519e-09 1.302355e-09 3.796269e-10
[3115,] 9.647265e-10 2.692014e-08 8.572935e-10
[3116,] 1.027728e-09 2.046750e-09 4.350396e-10
[3117,] 1.367484e-09 1.296328e-09 3.974477e-10
[3118,] 9.656118e-10 2.846606e-08 8.783803e-10
[3119,] 1.307136e-09 2.832124e-09 3.169957e-10
[3120,] 3.969335e-10 1.250332e-08 1.618527e-10
[3121,] 1.025891e-09 2.036827e-09 4.328934e-10
[3122,] 1.069066e-09 2.039946e-09 4.548462e-10
[3123,] 1.114503e-09 1.932002e-09 4.604482e-10
[3124,] 8.561008e-10 9.467949e-08 1.727482e-09
[3125,] 6.939141e-10 1.387708e-07 1.305689e-09
[3126,] 7.396635e-10 1.459968e-09 2.637717e-10
[3127,] 6.605167e-10 4.762443e-09 2.234744e-10
[3128,] 1.020166e-09 1.901989e-09 4.134542e-10
[3129,] 3.933016e-10 1.613932e-08 1.681425e-10
[3130,] 4.012357e-10 1.445934e-09 1.323430e-10
[3131,] 9.848015e-10 2.489278e-08 9.324012e-10
[3132,] 9.966375e-10 2.379436e-08 9.644045e-10
[3133,] 6.546585e-10 9.765343e-08 1.051173e-09
[3134,] 9.834583e-10 4.552240e-09 5.979410e-10
[3135,] 6.402700e-10 1.400488e-09 2.185200e-10
[3136,] 6.939837e-10 1.423523e-09 2.453396e-10
[3137,] 3.592557e-09 2.967238e-09 1.486114e-09
[3138,] 4.081407e-09 2.094463e-09 1.454443e-09
[3139,] 8.770956e-10 1.071697e-09 2.195871e-10
[3140,] 8.545523e-10 1.050820e-09 2.189199e-10
[3141,] 1.137130e-09 1.298050e-09 3.129208e-10
[3142,] 2.782657e-09 2.501349e-09 1.016496e-09
[3143,] 5.774205e-10 9.942901e-09 2.397660e-10
[3144,] 7.748201e-10 1.451751e-09 2.098448e-10
[3145,] 4.020376e-10 3.059630e-09 1.531072e-10
[3146,] 7.930941e-10 1.342220e-09 2.364487e-10
[3147,] 1.011031e-09 1.201279e-08 7.019106e-10
[3148,] 4.020617e-10 3.494859e-09 1.548768e-10
[3149,] 4.014949e-10 3.468855e-09 1.519064e-10
[3150,] 9.763742e-10 1.367235e-09 3.421926e-10
[3151,] 6.364175e-10 2.225898e-09 1.450183e-10
[3152,] 6.591815e-10 2.220650e-09 1.465021e-10
[3153,] 7.905962e-10 1.893578e-09 2.985424e-10
[3154,] 6.466360e-10 2.376648e-09 1.449559e-10
[3155,] 8.509181e-10 1.387874e-09 3.026436e-10
[3156,] 6.251937e-10 2.420925e-09 1.435957e-10
[3157,] 6.282199e-10 2.548467e-09 1.433345e-10
[3158,] 6.302882e-10 2.646799e-09 1.431645e-10
[3159,] 1.073907e-09 1.397613e-08 6.056029e-10
[3160,] 6.325326e-10 2.599662e-09 1.433789e-10
[3161,] 6.283165e-10 2.571275e-09 1.432674e-10
[3162,] 7.344816e-10 1.699168e-09 2.786540e-10
[3163,] 6.261255e-10 2.634424e-09 1.429968e-10
[3164,] 6.246405e-10 2.734683e-09 1.426873e-10
[3165,] 6.206589e-10 2.727362e-09 1.425529e-10
[3166,] 6.142845e-10 2.660290e-09 1.424366e-10
[3167,] 7.394105e-10 1.692551e-09 2.802242e-10
[3168,] 6.167166e-10 2.650458e-09 1.425538e-10
[3169,] 6.324715e-10 2.592021e-09 1.433858e-10
[3170,] 7.153969e-10 2.203784e-09 2.131738e-10
[3171,] 7.129574e-10 2.204369e-09 2.125220e-10
[3172,] 8.282699e-10 1.863282e-09 3.122627e-10
[3173,] 6.665243e-10 2.901602e-09 2.019426e-10
[3174,] 4.019934e-10 4.247804e-09 1.498103e-10
[3175,] 9.027983e-10 1.443169e-09 3.328322e-10
[3176,] 4.015719e-10 4.356610e-09 1.529527e-10
[3177,] 5.625253e-10 1.501752e-09 1.778810e-10
[3178,] 7.191897e-10 1.601013e-09 1.527703e-10
[3179,] 9.827491e-10 3.426789e-09 3.979769e-10
[3180,] 1.779958e-09 1.763104e-09 8.254417e-10
[3181,] 4.534653e-10 1.054390e-09 1.496658e-10
[3182,] 7.283290e-10 1.665091e-09 2.239010e-10
[3183,] 1.204706e-09 5.182061e-09 3.520794e-10
[3184,] 6.855943e-10 1.289693e-09 1.983255e-10
[3185,] 9.779649e-10 1.407220e-09 3.524380e-10
[3186,] 6.608139e-10 1.804313e-09 2.210418e-10
[3187,] 6.781259e-10 2.035935e-09 2.316402e-10
[3188,] 6.818273e-10 1.876277e-09 2.358925e-10
[3189,] 1.158291e-09 5.212623e-09 3.656610e-10
[3190,] 6.762106e-10 1.496281e-09 2.077816e-10
[3191,] 8.188900e-10 1.219280e-09 2.530164e-10
[3192,] 6.738885e-10 1.906879e-09 2.249686e-10
[3193,] 6.764958e-10 1.504076e-09 2.073491e-10
[3194,] 8.202055e-10 1.220233e-09 2.539976e-10
[3195,] 6.795005e-10 1.497243e-09 2.084535e-10
[3196,] 5.650761e-10 1.528745e-09 1.719278e-10
[3197,] 1.547279e-09 2.166710e-09 2.884266e-10
[3198,] 6.799019e-10 1.372288e-09 2.547003e-10
[3199,] 6.806148e-10 1.500567e-09 2.082056e-10
[3200,] 6.885261e-10 1.662059e-09 2.152175e-10
[3201,] 8.424566e-10 1.213625e-09 2.569553e-10
[3202,] 6.724610e-10 1.500019e-09 2.067273e-10
[3203,] 6.935154e-10 1.257212e-09 2.118513e-10
[3204,] 6.702319e-10 1.369331e-09 2.503535e-10
[3205,] 7.284912e-10 1.659776e-09 2.279405e-10
[3206,] 6.667410e-10 1.904154e-09 2.189007e-10
[3207,] 8.398931e-10 1.204746e-09 2.562932e-10
[3208,] 8.316839e-10 1.208449e-09 2.511613e-10
[3209,] 8.227512e-10 1.212282e-09 2.549883e-10
[3210,] 8.237795e-10 1.200866e-09 2.453484e-10
[3211,] 5.234826e-10 1.657101e-09 1.897065e-10
[3212,] 7.184525e-10 1.664132e-09 2.228960e-10
[3213,] 6.702016e-10 1.894409e-09 2.214117e-10
[3214,] 1.218471e-09 2.384733e-09 6.378334e-10
[3215,] 8.964075e-10 1.211161e-09 2.728881e-10
[3216,] 8.452669e-10 1.210415e-09 2.581726e-10
[3217,] 1.533457e-09 1.727202e-09 5.203876e-10
[3218,] 8.594599e-10 1.213587e-09 2.578328e-10
[3219,] 8.298677e-10 1.204541e-09 2.501291e-10
[3220,] 6.993521e-10 1.249444e-09 2.242881e-10
[3221,] 6.775696e-10 1.894409e-09 2.260975e-10
[3222,] 3.956917e-10 3.237672e-09 1.479364e-10
[3223,] 9.750858e-10 1.453746e-09 3.880868e-10
[3224,] 6.910868e-10 2.017133e-09 2.843956e-10
[3225,] 8.524428e-10 1.207168e-09 2.579411e-10
[3226,] 6.772273e-10 1.986373e-09 2.757882e-10
[3227,] 6.680037e-10 1.981226e-09 2.219623e-10
[3228,] 5.853242e-10 1.352975e-09 1.831580e-10
[3229,] 5.883129e-10 1.330482e-09 1.811822e-10
[3230,] 6.706291e-10 1.892884e-09 2.214120e-10
[3231,] 1.367662e-09 1.718683e-09 4.611511e-10
[3232,] 6.693709e-10 1.972483e-09 2.229678e-10
[3233,] 1.281279e-09 1.583837e-09 5.038338e-10
[3234,] 8.541114e-10 1.196969e-09 2.531871e-10
[3235,] 7.170794e-10 2.471807e-09 2.351989e-10
[3236,] 5.658269e-10 1.519574e-09 1.824734e-10
[3237,] 8.619890e-10 1.207998e-09 2.609849e-10
[3238,] 7.672334e-10 2.539304e-09 2.508603e-10
[3239,] 8.600586e-10 1.236994e-09 2.741584e-10
[3240,] 8.606126e-10 1.223800e-09 2.691950e-10
[3241,] 8.384549e-10 1.212773e-09 2.519386e-10
[3242,] 5.056953e-10 1.297037e-09 1.780171e-10
[3243,] 4.211407e-10 2.351020e-09 1.250680e-10
[3244,] 1.361997e-09 2.191890e-09 2.619712e-10
[3245,] 8.851663e-10 1.877686e-09 1.644132e-10
[3246,] 8.946682e-10 1.214530e-09 2.750137e-10
[3247,] 8.580453e-10 1.552918e-09 3.323946e-10
[3248,] 6.676986e-10 1.820939e-09 2.254390e-10
[3249,] 1.563167e-09 2.495271e-09 2.737336e-10
[3250,] 6.708941e-10 2.669578e-09 1.438127e-10
[3251,] 4.004167e-10 3.181559e-09 1.460240e-10
[3252,] 6.643345e-10 1.261806e-09 2.022956e-10
[3253,] 9.531518e-10 1.913945e-09 4.342693e-10
[3254,] 6.507010e-10 2.151483e-09 1.449886e-10
[3255,] 6.582997e-10 1.656886e-09 2.083766e-10
[3256,] 6.450120e-10 1.536016e-09 1.640871e-10
[3257,] 6.705962e-10 2.292758e-09 1.454516e-10
[3258,] 6.621631e-10 2.190698e-09 1.455099e-10
[3259,] 7.289025e-10 2.429083e-09 1.491959e-10
[3260,] 6.699971e-10 2.070668e-09 2.261343e-10
[3261,] 6.830080e-10 1.528104e-09 1.700072e-10
[3262,] 1.271928e-09 1.691562e-09 4.162908e-10
[3263,] 6.841179e-10 2.199325e-09 1.469305e-10
[3264,] 6.955875e-10 2.194186e-09 1.477680e-10
[3265,] 6.845350e-10 2.199325e-09 1.469579e-10
[3266,] 6.859229e-10 2.188941e-09 1.471284e-10
[3267,] 7.472903e-10 1.272656e-09 2.312093e-10
[3268,] 6.821036e-10 2.114085e-09 1.473966e-10
[3269,] 9.454822e-10 2.006216e-09 4.412057e-10
[3270,] 1.304041e-09 2.201950e-09 2.557274e-10
[3271,] 2.624978e-09 1.129343e-08 6.228931e-09
[3272,] 8.009839e-10 1.079300e-09 2.466910e-10
[3273,] 9.838012e-10 2.613507e-09 3.155928e-10
[3274,] 1.004165e-09 2.712164e-09 5.182289e-10
[3275,] 1.009194e-09 2.695618e-09 5.196508e-10
[3276,] 6.746393e-10 1.981048e-09 2.265777e-10
[3277,] 7.481901e-10 1.924180e-09 1.668556e-10
[3278,] 1.182437e-09 1.311323e-09 4.070974e-10
[3279,] 1.049162e-09 3.230416e-09 4.334249e-10
[3280,] 6.747630e-10 1.947295e-09 2.256448e-10
[3281,] 9.309083e-10 2.631349e-09 5.540966e-10
[3282,] 5.721578e-10 2.720525e-09 2.474211e-10
[3283,] 1.032069e-09 1.190056e-09 2.929342e-10
[3284,] 6.698696e-10 2.022964e-09 2.242094e-10
[3285,] 7.722055e-10 2.521916e-09 2.523386e-10
[3286,] 9.907396e-10 1.234282e-09 2.687786e-10
[3287,] 6.146430e-10 1.636455e-09 1.979913e-10
[3288,] 1.122436e-09 1.225576e-09 3.059553e-10
[3289,] 9.166291e-10 1.612457e-09 3.688772e-10
[3290,] 6.358815e-10 1.386897e-09 2.329678e-10
[3291,] 1.127728e-09 1.934355e-09 3.728001e-10
[3292,] 6.683001e-10 2.114989e-09 2.244682e-10
[3293,] 1.208451e-09 1.707601e-09 4.991179e-10
[3294,] 9.144696e-10 1.721962e-09 3.828873e-10
[3295,] 9.346572e-10 1.724785e-09 3.927236e-10
[3296,] 1.163064e-09 1.236762e-09 3.387931e-10
[3297,] 4.537989e-09 2.296314e-09 2.257022e-09
[3298,] 1.549332e-09 1.067007e-09 3.957083e-10
[3299,] 3.059606e-09 1.010145e-09 7.862230e-10
[3300,] 1.618286e-09 1.900255e-09 9.214304e-10
[3301,] 8.929832e-10 1.669838e-09 2.186465e-10
[3302,] 2.971615e-09 9.939602e-10 6.860618e-10
[3303,] 9.270745e-10 1.727626e-09 2.876330e-10
[3304,] 2.613400e-09 3.153337e-09 3.955653e-10
[3305,] 7.682526e-09 2.611609e-09 4.607997e-09
[3306,] 2.829016e-09 2.069558e-09 5.642220e-10
[3307,] 2.989047e-09 1.388061e-09 1.293350e-09
[3308,] 1.547843e-09 1.149316e-09 3.745819e-10
[3309,] 9.555357e-10 1.944233e-09 3.122298e-10
[3310,] 1.005531e-09 1.488067e-09 2.469385e-10
[3311,] 1.789746e-09 1.147493e-09 4.241573e-10
[3312,] 5.400494e-10 1.791201e-09 1.738960e-10
[3313,] 9.282789e-10 2.000631e-09 2.947726e-10
[3314,] 1.257946e-09 1.625866e-09 4.833093e-10
[3315,] 1.917758e-09 1.155781e-09 4.040576e-10
[3316,] 8.885800e-10 2.436009e-09 1.619398e-10
[3317,] 5.580757e-10 2.494386e-09 1.911359e-10
[3318,] 1.231282e-09 1.035481e-09 3.761779e-10
[3319,] 1.464327e-09 1.038076e-09 4.463979e-10
[3320,] 1.307924e-09 2.405886e-09 4.216199e-10
[3321,] 1.133011e-09 1.148905e-09 3.149804e-10
[3322,] 9.412530e-10 2.008369e-09 3.007658e-10
[3323,] 1.343434e-09 1.011374e-09 3.112133e-10
[3324,] 9.063454e-10 1.084506e-09 2.857990e-10
[3325,] 9.418461e-10 1.840438e-09 2.989676e-10
[3326,] 1.126045e-09 1.057767e-09 3.037073e-10
[3327,] 4.650482e-10 2.011705e-09 1.481329e-10
[3328,] 9.357085e-09 2.791928e-09 5.987927e-09
[3329,] 1.975086e-09 1.016235e-09 5.235404e-10
[3330,] 9.526928e-10 1.860676e-09 3.053010e-10
[3331,] 8.478225e-10 1.635458e-09 2.144186e-10
[3332,] 1.813292e-09 1.016709e-09 4.875134e-10
[3333,] 1.892666e-09 9.861325e-10 4.428470e-10
[3334,] 5.519610e-10 2.093336e-09 1.771839e-10
[3335,] 9.298688e-10 1.136763e-09 2.459830e-10
[3336,] 8.328890e-10 2.469899e-09 2.720695e-10
[3337,] 2.971532e-09 2.167648e-09 1.951480e-09
[3338,] 1.104659e-08 2.973945e-09 7.681976e-09
[3339,] 8.567019e-10 1.631158e-09 2.154524e-10
[3340,] 4.734240e-10 1.669823e-09 1.481624e-10
[3341,] 2.061347e-09 1.132106e-09 3.285021e-10
[3342,] 1.155038e-09 1.082458e-09 2.651695e-10
[3343,] 1.225958e-09 9.932354e-10 3.266444e-10
[3344,] 4.922049e-10 1.665576e-09 1.585668e-10
[3345,] 1.011854e-09 1.369934e-09 2.638927e-10
[3346,] 5.467948e-10 1.544846e-09 1.741429e-10
[3347,] 4.752454e-10 1.484180e-09 1.515424e-10
[3348,] 6.079709e-10 2.341825e-09 1.995316e-10
[3349,] 4.794353e-10 1.508059e-09 1.563966e-10
[3350,] 4.527605e-10 1.868989e-09 1.286879e-10
[3351,] 4.212907e-10 1.922878e-09 1.313562e-10
[3352,] 4.628649e-10 1.031093e-09 1.368003e-10
[3353,] 7.292973e-10 5.752256e-09 3.861058e-10
[3354,] 5.922742e-10 1.564875e-09 1.766766e-10
[3355,] 4.687082e-10 1.637341e-09 1.301224e-10
[3356,] 4.457723e-10 1.279209e-09 1.291400e-10
[3357,] 4.470331e-10 1.787103e-09 1.286307e-10
[3358,] 1.709073e-09 2.450890e-09 5.617397e-10
[3359,] 5.648772e-10 1.553432e-09 1.820662e-10
[3360,] 4.767509e-10 1.485471e-09 1.543709e-10
[3361,] 4.660883e-10 1.039243e-09 1.427172e-10
[3362,] 4.687467e-10 1.267361e-09 1.450794e-10
[3363,] 3.693191e-09 2.553853e-09 1.052408e-09
[3364,] 4.655218e-10 1.037887e-09 1.429446e-10
[3365,] 1.082933e-09 1.104181e-09 2.973105e-10
[3366,] 5.327702e-10 1.102022e-09 1.692798e-10
[3367,] 4.655309e-10 1.035393e-09 1.426974e-10
[3368,] 4.412880e-10 1.024467e-09 1.322893e-10
[3369,] 4.672196e-10 1.032368e-09 1.433220e-10
[3370,] 5.869615e-10 1.382155e-09 1.698791e-10
[3371,] 4.696158e-10 1.419561e-09 1.593328e-10
[3372,] 6.097250e-10 2.188159e-09 1.996748e-10
[3373,] 4.268043e-10 1.271520e-09 1.239389e-10
[3374,] 5.791044e-10 2.419225e-09 1.737878e-10
[3375,] 1.751426e-09 3.465856e-09 8.022371e-10
[3376,] 4.748420e-10 1.047566e-09 1.486744e-10
[3377,] 4.707305e-10 1.273162e-09 1.528430e-10
[3378,] 4.414680e-10 1.026299e-09 1.376848e-10
[3379,] 7.229272e-10 2.191491e-09 2.379025e-10
[3380,] 6.114838e-10 2.193672e-09 2.006598e-10
[3381,] 8.512958e-10 3.975758e-09 3.552319e-10
[3382,] 7.214260e-10 2.169991e-09 2.363248e-10
[3383,] 5.521759e-10 3.381912e-09 1.359029e-10
[3384,] 5.631190e-10 1.844261e-09 1.754421e-10
[3385,] 7.090119e-10 1.869210e-09 2.202150e-10
[3386,] 6.134704e-10 2.304633e-09 2.042955e-10
[3387,] 5.094621e-10 1.934058e-09 1.610553e-10
[3388,] 4.407405e-10 1.318501e-09 1.353598e-10
[3389,] 7.781645e-10 2.193196e-09 2.483573e-10
[3390,] 4.319542e-10 1.493066e-09 1.362686e-10
[3391,] 6.911479e-10 1.813870e-09 2.194079e-10
[3392,] 4.920140e-10 1.141842e-09 1.615311e-10
[3393,] 6.129203e-10 2.245455e-09 2.021645e-10
[3394,] 8.375316e-10 2.119573e-09 2.756690e-10
[3395,] 6.253216e-10 2.300482e-09 2.020804e-10
[3396,] 1.589366e-09 4.457233e-09 7.737473e-10
[3397,] 7.039789e-10 1.847537e-09 2.236659e-10
[3398,] 5.151327e-09 2.697902e-09 1.147627e-09
[3399,] 7.035023e-10 1.578293e-09 2.188407e-10
[3400,] 5.462623e-10 2.304334e-09 1.601640e-10
[3401,] 5.559861e-10 2.337465e-09 1.680926e-10
[3402,] 7.018437e-10 1.939397e-09 2.229797e-10
[3403,] 5.607392e-10 2.150395e-09 1.684205e-10
[3404,] 1.536310e-09 1.792988e-09 4.256769e-10
[3405,] 1.596621e-09 4.379836e-09 7.888778e-10
[3406,] 5.391440e-10 3.752659e-09 1.661780e-10
[3407,] 2.465252e-08 1.420960e-09 3.232761e-09
[3408,] 1.655887e-09 2.323324e-09 4.700118e-10
[3409,] 7.029592e-10 1.119749e-09 1.729042e-10
[3410,] 2.794603e-08 1.539052e-09 2.026064e-09
[3411,] 4.108728e-10 1.033607e-09 1.259170e-10
[3412,] 8.461072e-10 1.468273e-09 2.590205e-10
[3413,] 5.138717e-10 1.463383e-09 1.330470e-10
[3414,] 4.132087e-10 2.577704e-09 1.278639e-10
[3415,] 3.241647e-09 1.595260e-09 5.364945e-10
[3416,] 1.692080e-09 9.164158e-09 8.125642e-10
[3417,] 1.112281e-09 1.865181e-09 3.746158e-10
[3418,] 9.184039e-10 3.535493e-09 3.815248e-10
[3419,] 6.116033e-10 1.248316e-09 1.843723e-10
[3420,] 1.784480e-09 1.887804e-09 3.873870e-10
[3421,] 6.176259e-10 1.249695e-09 1.848527e-10
[3422,] 4.965385e-10 1.321444e-09 1.332965e-10
[3423,] 6.688302e-10 2.373153e-09 1.505812e-10
[3424,] 9.331827e-10 1.772733e-09 2.923456e-10
[3425,] 1.725195e-09 1.755559e-09 4.102015e-10
[3426,] 1.738515e-09 1.753720e-09 4.103881e-10
[3427,] 1.881314e-09 2.330579e-09 2.631432e-10
[3428,] 1.841086e-09 2.330579e-09 2.612691e-10
[3429,] 1.890526e-09 2.357494e-09 2.628046e-10
[3430,] 1.285329e-09 2.632696e-09 4.313258e-10
[3431,] 8.741871e-10 2.718375e-09 2.831131e-10
[3432,] 9.834579e-10 1.679629e-09 2.783514e-10
[3433,] 6.658098e-10 2.123920e-09 1.510688e-10
[3434,] 1.736027e-09 1.754051e-09 4.104387e-10
[3435,] 2.499571e-09 1.944754e-09 4.503485e-10
[3436,] 1.708362e-09 1.751230e-09 4.100499e-10
[3437,] 8.732717e-10 2.503782e-09 2.806086e-10
[3438,] 7.174935e-10 2.332101e-09 1.521237e-10
[3439,] 6.982466e-10 2.557875e-09 1.509603e-10
[3440,] 6.875539e-10 2.525801e-09 1.507284e-10
[3441,] 1.012101e-09 1.682133e-09 2.814140e-10
[3442,] 9.247495e-10 3.280143e-09 3.763510e-10
[3443,] 8.084577e-10 1.486213e-09 1.710641e-10
[3444,] 6.216155e-10 2.385185e-09 1.987698e-10
[3445,] 2.831107e-09 2.141347e-09 4.359397e-10
[3446,] 1.747879e-09 1.759608e-09 4.102417e-10
[3447,] 1.752897e-09 1.788426e-09 4.098692e-10
[3448,] 2.069768e-09 2.364521e-09 2.707913e-10
[3449,] 1.746777e-09 1.761152e-09 4.101165e-10
[3450,] 8.991019e-10 3.613641e-09 3.704263e-10
[3451,] 1.718097e-09 1.770299e-09 4.097312e-10
[3452,] 1.741223e-09 1.744391e-09 4.104344e-10
[3453,] 8.739710e-10 2.662720e-09 2.827335e-10
[3454,] 1.367634e-09 1.421022e-09 3.555701e-10
[3455,] 9.584776e-10 1.747225e-09 2.650864e-10
[3456,] 1.215755e-09 1.463760e-09 3.597995e-10
[3457,] 1.043829e-09 1.441318e-09 2.422133e-10
[3458,] 7.175020e-10 2.128193e-09 1.529923e-10
[3459,] 1.019399e-09 1.568787e-09 2.343214e-10
[3460,] 1.025988e-09 1.637935e-09 2.324455e-10
[3461,] 8.270447e-10 1.730661e-09 2.386792e-10
[3462,] 7.178486e-10 1.341480e-09 1.627150e-10
[3463,] 9.899449e-10 1.708822e-09 2.268365e-10
[3464,] 9.868244e-10 1.654953e-09 2.280402e-10
[3465,] 1.674912e-09 1.883316e-09 4.188390e-10
[3466,] 9.999675e-10 1.876985e-09 3.322574e-10
[3467,] 9.452707e-10 3.160543e-09 3.876529e-10
[3468,] 9.074892e-10 3.399834e-09 3.691940e-10
[3469,] 8.801421e-10 2.414827e-09 2.801786e-10
[3470,] 8.763583e-10 3.280143e-09 3.436026e-10
[3471,] 6.277571e-10 2.385311e-09 1.999471e-10
[3472,] 4.457437e-10 1.053726e-09 1.381056e-10
[3473,] 6.169980e-10 1.232787e-09 1.903916e-10
[3474,] 6.195405e-10 1.229883e-09 1.911736e-10
[3475,] 5.852748e-10 2.781332e-09 1.926957e-10
[3476,] 1.019967e-09 1.755714e-09 2.749216e-10
[3477,] 1.005933e-09 1.546655e-09 2.334531e-10
[3478,] 1.689724e-09 1.887275e-09 4.183149e-10
[3479,] 1.647504e-09 1.884719e-09 4.112808e-10
[3480,] 6.397432e-10 2.338057e-09 2.034114e-10
[3481,] 2.076762e-09 2.182321e-09 2.499364e-10
[3482,] 1.061736e-09 1.898175e-09 3.583810e-10
[3483,] 1.716889e-09 1.867143e-09 4.166492e-10
[3484,] 4.536838e-10 1.688499e-09 1.489611e-10
[3485,] 1.702724e-09 1.887275e-09 4.176050e-10
[3486,] 6.312080e-10 2.380541e-09 2.008544e-10
[3487,] 6.026860e-10 2.608939e-09 1.825899e-10
[3488,] 1.721071e-09 1.841774e-09 4.045827e-10
[3489,] 1.717683e-09 1.859699e-09 4.055123e-10
[3490,] 1.709977e-09 1.878331e-09 4.068444e-10
[3491,] 4.227861e-10 1.234565e-09 1.367723e-10
[3492,] 6.423143e-10 1.695886e-09 1.701769e-10
[3493,] 1.686464e-09 1.865768e-09 4.178425e-10
[3494,] 1.712460e-09 1.891225e-09 4.175876e-10
[3495,] 1.723041e-09 1.822615e-09 4.030505e-10
[3496,] 4.298476e-10 1.286081e-09 1.445758e-10
[3497,] 5.843819e-10 1.221825e-09 1.799644e-10
[3498,] 6.241675e-10 2.338057e-09 1.998786e-10
[3499,] 6.287749e-10 2.339868e-09 2.008268e-10
[3500,] 1.587302e-09 2.040179e-09 4.763885e-10
[3501,] 6.002340e-10 1.571986e-09 1.852353e-10
[3502,] 1.689656e-09 1.863556e-09 4.174593e-10
[3503,] 3.358577e-09 4.558468e-09 1.960244e-09
[3504,] 3.733309e-09 2.763343e-09 1.397217e-09
[3505,] 1.964753e-09 3.127943e-09 4.680581e-10
[3506,] 9.538079e-10 2.409426e-09 3.139092e-10
[3507,] 9.636938e-10 1.792790e-09 2.795509e-10
[3508,] 7.932605e-10 2.475275e-09 2.671515e-10
[3509,] 9.739433e-10 1.775340e-09 2.847757e-10
[3510,] 1.684712e-09 1.896441e-09 4.197546e-10
[3511,] 6.062970e-10 2.864751e-09 1.845882e-10
[3512,] 1.694940e-09 1.842830e-09 4.259216e-10
[3513,] 9.220949e-10 2.806158e-09 3.530185e-10
[3514,] 6.089069e-10 2.658908e-09 1.812451e-10
[3515,] 6.956003e-10 2.423601e-09 2.150270e-10
[3516,] 9.208550e-10 2.842583e-09 2.671996e-10
[3517,] 6.697801e-10 3.499375e-09 1.669306e-10
[3518,] 1.705640e-09 1.878748e-09 4.176750e-10
[3519,] 6.931010e-10 2.447517e-09 2.138761e-10
[3520,] 1.713463e-09 1.893614e-09 4.263847e-10
[3521,] 6.091415e-10 1.046712e-09 1.973050e-10
[3522,] 1.017798e-09 2.629399e-09 3.312857e-10
[3523,] 7.005393e-10 2.397699e-09 2.168162e-10
[3524,] 1.747247e-09 1.855292e-09 4.227026e-10
[3525,] 4.397055e-10 1.186807e-09 1.469520e-10
[3526,] 6.352116e-10 2.565598e-09 1.675784e-10
[3527,] 1.144417e-09 1.420809e-09 3.556824e-10
[3528,] 1.754711e-09 1.876719e-09 4.236553e-10
[3529,] 1.164634e-09 1.364277e-09 3.403295e-10
[3530,] 6.451015e-10 2.345874e-09 1.676685e-10
[3531,] 3.940381e-10 1.078874e-09 1.238072e-10
[3532,] 4.209858e-10 2.148947e-09 1.278711e-10
[3533,] 5.431458e-10 1.061114e-09 1.771671e-10
[3534,] 5.039216e-10 1.551710e-09 1.930559e-10
[3535,] 1.456211e-09 3.315609e-09 8.649654e-10
[3536,] 6.430688e-10 2.069043e-09 1.810091e-10
[3537,] 1.746814e-09 1.917371e-09 4.246960e-10
[3538,] 6.189276e-10 3.263421e-09 1.858177e-10
[3539,] 5.846117e-10 2.503153e-09 1.898005e-10
[3540,] 5.790869e-10 4.902265e-09 2.250584e-10
[3541,] 4.576163e-10 1.357664e-09 1.574802e-10
[3542,] 6.305137e-10 2.442286e-09 1.979129e-10
[3543,] 8.736374e-10 2.862355e-09 2.857563e-10
[3544,] 5.803843e-10 5.101444e-09 2.293447e-10
[3545,] 1.861958e-09 3.165425e-09 4.210429e-10
[3546,] 8.665898e-10 2.982780e-09 3.237675e-10
[3547,] 5.848672e-10 3.245619e-09 2.017696e-10
[3548,] 9.242959e-10 1.748792e-09 2.846205e-10
[3549,] 8.519021e-10 2.869898e-09 3.117984e-10
[3550,] 4.330198e-10 1.213315e-09 1.438928e-10
[3551,] 9.009600e-10 2.794974e-09 3.400225e-10
[3552,] 8.298889e-10 2.957507e-09 2.745965e-10
[3553,] 1.985277e-09 3.007671e-09 3.983050e-10
[3554,] 5.913834e-10 3.353992e-09 1.966541e-10
[3555,] 4.725683e-10 1.003274e-09 1.418554e-10
[3556,] 4.804622e-10 1.107065e-09 1.391088e-10
[3557,] 4.861933e-10 1.029916e-09 1.418902e-10
[3558,] 9.481246e-10 3.033228e-09 1.585196e-10
[3559,] 5.931256e-10 3.429993e-09 1.961973e-10
[3560,] 8.957771e-10 2.693051e-09 2.916127e-10
[3561,] 4.589975e-10 1.034641e-09 1.372905e-10
[3562,] 6.757517e-10 2.382214e-09 2.109082e-10
[3563,] 4.610315e-10 1.063913e-09 1.391104e-10
[3564,] 6.098282e-10 1.792048e-09 2.225276e-10
[3565,] 6.865686e-10 2.598131e-09 2.084889e-10
[3566,] 9.062814e-10 3.471348e-09 3.640001e-10
[3567,] 9.043786e-10 2.748010e-09 3.369998e-10
[3568,] 9.719768e-10 2.353063e-09 3.063669e-10
[3569,] 6.140498e-10 3.354007e-09 2.090997e-10
[3570,] 1.701942e-09 1.916148e-09 2.541025e-10
[3571,] 9.438702e-10 3.982947e-09 3.999425e-10
[3572,] 6.368329e-10 1.704082e-09 1.786779e-10
[3573,] 4.301524e-10 1.145649e-09 1.405947e-10
[3574,] 6.343329e-10 2.478985e-09 2.002925e-10
[3575,] 7.146055e-10 1.972714e-09 1.992324e-10
[3576,] 5.996107e-10 3.477765e-09 2.042935e-10
[3577,] 1.556659e-09 1.633839e-09 4.477832e-10
[3578,] 6.029131e-10 1.290579e-09 1.882522e-10
[3579,] 4.581400e-10 3.057958e-09 1.512797e-10
[3580,] 6.047615e-10 2.405177e-09 2.002447e-10
[3581,] 5.817244e-10 1.331635e-09 2.091086e-10
[3582,] 8.917380e-10 3.064564e-09 3.417936e-10
[3583,] 8.938692e-10 2.353742e-09 3.179271e-10
[3584,] 5.827727e-10 4.388768e-09 3.483126e-10
[3585,] 8.811203e-10 2.665935e-09 2.989817e-10
[3586,] 1.688697e-09 3.788762e-09 5.365310e-10
[3587,] 2.392775e-09 3.839856e-09 1.578639e-09
[3588,] 5.053070e-10 2.990016e-09 1.665339e-10
[3589,] 5.044961e-10 2.759987e-09 2.080697e-10
[3590,] 5.102538e-10 2.736942e-09 2.157948e-10
[3591,] 6.165851e-10 1.303413e-09 1.944499e-10
[3592,] 1.187704e-09 3.331946e-09 8.028633e-10
[3593,] 1.982817e-09 3.454848e-09 3.710390e-10
[3594,] 6.057760e-10 2.411940e-09 1.978540e-10
[3595,] 2.202013e-09 1.921117e-09 3.068556e-10
[3596,] 5.065660e-10 3.033910e-09 1.655787e-10
[3597,] 9.984105e-10 3.157700e-09 5.048162e-10
[3598,] 6.082772e-10 1.279943e-09 1.892595e-10
[3599,] 4.945146e-10 2.089913e-09 1.860393e-10
[3600,] 2.836968e-09 2.493368e-09 1.691208e-09
[3601,] 6.047952e-10 2.452221e-09 1.981988e-10
[3602,] 1.654642e-09 2.285061e-09 6.435210e-10
[3603,] 6.069444e-10 2.459800e-09 1.978053e-10
[3604,] 6.014376e-10 2.674635e-09 1.996223e-10
[3605,] 8.828281e-10 2.530534e-09 2.799547e-10
[3606,] 7.522810e-10 1.190886e-09 2.184075e-10
[3607,] 1.787497e-09 1.605845e-09 5.457377e-10
[3608,] 6.001548e-10 1.443390e-09 1.818033e-10
[3609,] 5.443477e-10 2.498646e-09 2.453162e-10
[3610,] 5.181459e-10 8.628526e-09 3.119360e-10
[3611,] 1.649664e-09 2.541723e-09 5.217885e-10
[3612,] 5.027176e-10 7.231485e-09 3.256628e-10
[3613,] 6.031880e-10 2.453701e-09 1.984684e-10
[3614,] 4.951008e-10 2.290128e-09 1.911657e-10
[3615,] 1.750784e-09 1.828874e-09 4.137780e-10
[3616,] 6.300838e-10 1.601302e-09 2.074695e-10
[3617,] 1.696786e-09 2.329052e-09 4.664288e-10
[3618,] 1.752322e-09 1.812447e-09 4.131180e-10
[3619,] 9.274069e-10 2.380135e-09 2.977038e-10
[3620,] 1.718505e-09 1.830758e-09 4.162073e-10
[3621,] 1.749185e-09 1.646492e-09 4.193336e-10
[3622,] 1.764879e-09 1.646266e-09 4.207776e-10
[3623,] 1.741821e-09 1.838283e-09 4.145547e-10
[3624,] 1.763335e-09 1.649790e-09 4.199076e-10
[3625,] 1.748230e-09 1.811506e-09 4.134654e-10
[3626,] 1.730156e-09 1.805986e-09 4.142204e-10
[3627,] 1.742666e-09 1.811579e-09 4.134877e-10
[3628,] 1.691921e-09 2.409482e-09 4.741870e-10
[3629,] 1.750870e-09 1.811973e-09 4.131653e-10
[3630,] 1.763331e-09 1.649599e-09 4.197632e-10
[3631,] 1.763512e-09 1.648196e-09 4.200391e-10
[3632,] 1.691782e-09 2.320471e-09 4.670974e-10
[3633,] 1.743125e-09 1.789291e-09 4.127008e-10
[3634,] 1.742580e-09 1.784131e-09 4.125712e-10
[3635,] 7.987640e-10 2.577552e-09 2.984038e-10
[3636,] 7.991861e-10 2.584127e-09 2.994010e-10
[3637,] 5.242561e-10 1.858163e-09 1.714346e-10
[3638,] 1.845758e-09 1.595174e-09 5.555657e-10
[3639,] 1.375710e-09 1.969767e-09 3.507420e-10
[3640,] 1.454124e-09 2.048244e-09 3.549830e-10
[3641,] 5.873492e-10 2.214844e-09 1.934569e-10
[3642,] 8.890830e-10 2.391656e-09 3.020082e-10
[3643,] 6.621771e-09 4.003655e-09 5.565807e-10
[3644,] 1.573732e-09 1.450278e-09 6.748234e-10
[3645,] 1.180835e-09 1.351841e-09 3.535381e-10
[3646,] 6.922436e-10 4.666948e-09 2.094471e-10
[3647,] 6.360518e-10 2.277737e-09 2.066902e-10
[3648,] 6.385121e-10 2.414730e-09 2.114470e-10
[3649,] 1.683760e-09 1.599695e-09 5.161916e-10
[3650,] 1.581720e-09 1.604718e-09 5.042640e-10
[3651,] 9.172842e-10 2.766402e-09 3.048766e-10
[3652,] 4.063941e-10 1.753679e-09 1.278806e-10
[3653,] 4.003882e-10 1.197963e-09 1.302288e-10
[3654,] 4.998691e-10 2.267269e-09 1.609541e-10
[3655,] 9.055015e-10 3.074888e-09 2.987160e-10
[3656,] 4.964739e-10 2.286053e-09 1.619751e-10
[3657,] 4.009432e-10 1.367978e-09 1.341428e-10
[3658,] 4.505646e-10 1.039460e-09 1.366734e-10
[3659,] 6.522507e-10 2.122863e-09 2.068700e-10
[3660,] 4.854713e-10 1.201804e-09 1.539781e-10
[3661,] 9.142411e-10 2.975592e-09 3.182405e-10
[3662,] 4.851135e-10 1.243067e-09 1.541572e-10
[3663,] 5.302072e-10 1.394614e-09 1.745536e-10
[3664,] 9.093873e-10 3.104736e-09 3.115308e-10
[3665,] 9.087738e-10 3.104736e-09 3.089387e-10
[3666,] 1.704786e-09 1.806572e-09 5.391760e-10
[3667,] 7.444157e-10 1.049469e-09 1.977053e-10
[3668,] 4.051763e-10 2.630179e-09 1.531244e-10
[3669,] 1.083491e-09 2.540939e-09 3.499032e-10
[3670,] 9.417320e-10 3.717272e-09 3.052261e-10
[3671,] 2.927892e-09 1.209592e-09 4.966901e-10
[3672,] 6.709843e-10 1.051247e-09 1.839871e-10
[3673,] 5.253453e-10 2.419797e-09 1.481519e-10
[3674,] 7.251294e-10 1.169988e-09 1.862267e-10
[3675,] 6.224209e-10 4.316903e-09 2.197226e-10
[3676,] 8.019569e-10 1.921889e-09 2.483242e-10
[3677,] 7.721090e-10 1.054198e-09 1.969885e-10
[3678,] 1.665119e-09 1.615779e-09 5.451306e-10
[3679,] 7.323404e-10 1.037473e-09 2.120522e-10
[3680,] 1.162106e-09 2.608773e-09 4.064788e-10
[3681,] 7.828768e-10 1.027770e-09 2.398556e-10
[3682,] 4.866230e-10 9.600420e-10 1.448673e-10
[3683,] 8.551808e-10 1.296940e-09 1.769745e-10
[3684,] 4.499319e-10 2.837466e-09 1.312059e-10
[3685,] 4.846847e-10 1.877882e-09 1.569159e-10
[3686,] 7.181680e-10 1.056517e-09 2.085229e-10
[3687,] 1.022439e-09 2.082120e-09 2.951076e-10
[3688,] 5.068674e-10 1.364610e-09 1.462834e-10
[3689,] 5.332394e-09 2.660137e-09 1.883734e-09
[3690,] 9.918304e-10 3.885033e-09 2.863458e-10
[3691,] 4.774304e-10 1.508826e-09 1.641464e-10
[3692,] 4.789600e-10 1.199672e-09 1.500321e-10
[3693,] 2.442035e-09 2.335906e-09 5.567335e-10
[3694,] 7.882786e-10 1.428067e-09 2.400570e-10
[3695,] 8.629245e-10 1.656630e-09 2.540657e-10
[3696,] 5.268932e-10 1.165770e-09 1.461214e-10
[3697,] 5.155378e-10 1.096784e-09 1.461994e-10
[3698,] 7.903743e-10 2.358422e-09 2.698562e-10
[3699,] 8.555462e-10 1.748239e-09 2.527903e-10
[3700,] 5.425132e-10 1.080401e-09 1.631923e-10
[3701,] 5.272137e-10 1.242341e-09 1.453124e-10
[3702,] 1.297391e-09 2.436808e-09 4.134357e-10
[3703,] 8.664288e-10 1.742216e-09 2.562821e-10
[3704,] 1.221428e-09 3.365494e-09 5.759302e-10
[3705,] 9.037839e-10 2.291957e-09 2.937658e-10
[3706,] 5.055712e-10 1.143047e-09 1.454026e-10
[3707,] 1.143841e-09 1.747145e-09 4.890986e-10
[3708,] 8.304400e-10 2.132945e-09 2.718186e-10
[3709,] 8.378227e-10 2.081720e-09 2.716311e-10
[3710,] 1.521322e-09 2.605517e-09 8.682794e-10
[3711,] 7.238216e-10 3.815959e-09 2.969105e-10
[3712,] 1.018773e-09 2.688025e-09 3.001013e-10
[3713,] 9.962079e-10 2.648677e-09 2.947573e-10
[3714,] 6.359329e-10 1.740065e-09 2.272250e-10
[3715,] 1.141734e-09 2.434349e-09 3.662702e-10
[3716,] 4.795280e-10 1.006883e-09 1.424979e-10
[3717,] 6.734123e-10 2.264461e-09 2.228812e-10
[3718,] 1.000834e-09 2.325456e-09 3.372384e-10
[3719,] 1.010166e-09 2.477788e-09 2.980933e-10
[3720,] 1.007296e-09 2.646681e-09 3.070714e-10
[3721,] 9.714301e-10 2.440260e-09 3.377253e-10
[3722,] 1.066790e-09 4.498510e-09 6.048456e-10
[3723,] 1.019028e-09 2.493463e-09 2.993478e-10
[3724,] 6.764274e-10 2.257707e-09 2.258194e-10
[3725,] 1.033654e-09 6.011842e-09 6.418521e-10
[3726,] 1.177352e-09 1.667784e-09 3.282227e-10
[3727,] 9.395485e-10 2.665621e-09 3.063619e-10
[3728,] 1.229486e-09 2.706168e-09 4.205081e-10
[3729,] 6.745278e-10 1.348964e-09 1.916021e-10
[3730,] 9.896569e-10 2.479574e-09 2.934334e-10
[3731,] 6.656561e-10 1.531747e-09 1.863042e-10
[3732,] 1.083901e-09 2.818522e-09 3.300103e-10
[3733,] 6.326695e-10 1.776417e-09 1.999608e-10
[3734,] 6.653856e-10 1.726590e-09 1.928168e-10
[3735,] 4.708843e-10 1.517675e-09 1.403854e-10
[3736,] 9.978848e-10 2.545783e-09 2.920079e-10
[3737,] 4.666999e-10 1.565648e-09 1.417130e-10
[3738,] 4.578992e-10 1.712443e-09 1.524591e-10
[3739,] 9.556776e-10 9.264447e-09 6.663570e-10
[3740,] 9.178773e-10 1.134694e-08 5.106382e-10
[3741,] 6.435088e-10 2.244554e-09 2.142893e-10
[3742,] 6.341633e-10 2.537381e-09 2.163133e-10
[3743,] 9.360794e-10 2.380823e-09 3.231379e-10
[3744,] 9.166907e-10 1.761489e-09 3.255143e-10
[3745,] 4.141419e-10 1.450361e-09 1.388263e-10
[3746,] 7.153214e-10 1.517404e-09 2.207534e-10
[3747,] 9.849055e-10 1.753338e-09 3.360145e-10
[3748,] 4.223610e-10 1.956242e-09 1.577300e-10
[3749,] 5.498614e-10 2.081542e-09 2.576336e-10
[3750,] 4.209833e-10 2.949753e-09 1.707302e-10
[3751,] 6.237659e-10 4.490323e-09 4.098272e-10
[3752,] 6.187997e-10 1.572956e-09 1.973549e-10
[3753,] 5.955409e-10 1.528014e-09 1.757086e-10
[3754,] 5.197916e-10 1.514483e-09 1.445717e-10
[3755,] 6.131321e-10 2.330749e-09 3.113412e-10
[3756,] 5.262141e-10 1.827413e-09 1.448744e-10
[3757,] 7.135522e-10 1.530497e-09 2.250004e-10
[3758,] 1.143790e-09 2.438269e-09 4.054570e-10
[3759,] 8.503991e-10 1.463466e-09 3.726227e-10
[3760,] 7.244872e-10 3.023068e-09 2.562950e-10
[3761,] 5.873082e-10 2.243619e-09 1.919481e-10
[3762,] 7.279221e-10 3.208178e-09 2.565773e-10
[3763,] 6.142508e-10 2.125678e-09 1.958240e-10
[3764,] 7.267857e-10 2.968652e-09 2.519895e-10
[3765,] 7.301342e-10 2.839764e-09 2.456850e-10
[3766,] 7.298606e-10 3.019009e-09 2.500568e-10
[3767,] 7.213731e-10 3.056037e-09 2.602984e-10
[3768,] 7.255892e-10 3.045002e-09 2.522137e-10
[3769,] 7.217260e-10 3.221544e-09 2.641090e-10
[3770,] 7.207902e-10 3.067772e-09 2.614170e-10
[3771,] 7.233978e-10 4.453742e-09 3.134898e-10
[3772,] 7.119888e-10 2.281962e-09 2.395574e-10
[3773,] 7.080895e-10 2.720353e-09 2.604583e-10
[3774,] 7.079589e-10 2.478215e-09 2.583693e-10
[3775,] 6.558147e-10 2.129153e-09 2.062292e-10
[3776,] 7.465977e-10 1.727742e-09 2.377397e-10
[3777,] 4.086297e-10 2.044781e-09 1.428036e-10
[3778,] 7.566217e-10 3.530188e-09 2.515930e-10
[3779,] 9.974357e-10 2.259011e-09 4.194039e-10
[3780,] 7.771794e-10 2.809583e-09 2.611832e-10
[3781,] 8.484650e-10 2.651398e-09 2.790685e-10
[3782,] 9.500759e-10 3.400245e-09 2.785932e-10
[3783,] 4.094892e-10 2.050713e-09 1.434204e-10
[3784,] 7.652882e-10 5.782755e-09 2.579477e-10
[3785,] 8.271499e-10 1.576397e-09 1.874952e-10
[3786,] 4.572011e-10 3.060320e-09 2.086769e-10
[3787,] 8.113872e-10 2.734259e-09 1.984039e-10
[3788,] 4.436914e-10 2.475356e-09 1.898717e-10
[3789,] 4.512786e-10 2.505819e-09 1.976192e-10
[3790,] 7.572975e-10 1.213184e-09 2.158252e-10
[3791,] 6.748311e-10 1.626469e-09 2.200827e-10
[3792,] 7.489084e-10 1.219893e-09 2.141996e-10
[3793,] 8.096445e-10 3.920037e-09 2.014098e-10
[3794,] 8.327411e-10 1.734246e-09 1.884472e-10
[3795,] 5.161920e-10 1.365862e-09 1.643653e-10
[3796,] 5.117820e-10 1.364250e-09 1.626285e-10
[3797,] 7.621794e-10 2.955448e-09 2.551049e-10
[3798,] 7.471187e-10 1.672501e-09 2.371947e-10
[3799,] 5.038357e-10 1.498102e-09 1.553313e-10
[3800,] 7.482967e-10 1.615560e-09 2.356986e-10
[3801,] 1.081196e-09 2.249547e-09 4.609947e-10
[3802,] 4.057135e-10 1.835127e-09 1.294038e-10
[3803,] 6.223344e-10 2.974120e-09 2.177639e-10
[3804,] 5.677276e-10 1.567263e-09 1.711025e-10
[3805,] 9.342277e-10 2.069751e-09 1.884611e-10
[3806,] 1.008672e-09 2.184745e-09 4.201448e-10
[3807,] 8.599384e-10 6.010202e-09 2.024694e-10
[3808,] 4.033165e-10 1.871343e-09 1.354519e-10
[3809,] 4.964313e-10 6.047779e-09 1.562549e-10
[3810,] 7.405595e-10 1.245119e-09 2.157198e-10
[3811,] 7.628766e-10 5.490612e-09 2.735346e-10
[3812,] 7.356319e-10 6.155498e-09 2.178731e-10
[3813,] 4.634779e-10 3.656801e-09 2.308502e-10
[3814,] 4.085502e-10 2.019042e-09 1.413737e-10
[3815,] 1.112581e-09 2.309581e-09 3.751235e-10
[3816,] 9.855986e-10 2.114848e-09 3.995738e-10
[3817,] 4.875938e-10 5.191404e-09 1.571686e-10
[3818,] 7.594410e-10 1.620096e-09 2.297752e-10
[3819,] 6.692680e-10 3.953227e-09 1.852302e-10
[3820,] 1.363008e-09 2.268852e-09 3.655906e-10
[3821,] 9.383542e-10 2.453446e-09 2.087603e-10
[3822,] 6.005897e-10 1.973053e-09 2.027291e-10
[3823,] 8.662557e-10 1.848164e-09 4.119825e-10
[3824,] 8.282813e-10 1.082586e-09 2.472877e-10
[3825,] 5.762948e-10 1.485393e-09 1.787166e-10
[3826,] 5.827167e-10 1.780973e-09 1.962286e-10
[3827,] 8.954552e-10 3.478969e-09 2.898888e-10
[3828,] 5.255929e-10 2.799998e-09 2.386754e-10
[3829,] 1.615680e-09 1.878254e-09 7.342953e-10
[3830,] 1.023808e-09 1.045693e-08 8.044827e-10
[3831,] 9.846569e-10 2.197002e-09 4.643713e-10
[3832,] 9.810280e-10 2.196057e-09 4.622301e-10
[3833,] 8.886470e-10 2.944296e-09 3.040151e-10
[3834,] 9.422387e-10 1.690373e-09 2.692279e-10
[3835,] 9.080583e-10 2.857207e-09 2.904852e-10
[3836,] 7.004313e-10 1.034874e-09 2.026596e-10
[3837,] 1.418192e-09 2.257521e-09 7.318195e-10
[3838,] 1.372293e-09 2.408089e-09 7.311609e-10
[3839,] 1.372362e-09 2.422371e-09 7.338489e-10
[3840,] 6.871898e-10 1.692744e-09 3.085118e-10
[3841,] 6.223740e-10 2.614500e-09 1.915614e-10
[3842,] 1.664125e-09 2.315143e-09 5.914795e-10
[3843,] 5.761201e-10 1.673184e-09 2.524825e-10
[3844,] 1.504294e-09 1.816065e-08 1.677823e-09
[3845,] 7.030412e-10 1.016820e-09 2.057991e-10
[3846,] 1.028217e-09 2.031104e-09 3.219795e-10
[3847,] 8.874802e-10 1.778969e-09 4.343993e-10
[3848,] 7.888769e-10 1.497534e-09 2.005342e-10
[3849,] 2.533465e-09 2.040328e-09 1.334261e-09
[3850,] 5.994746e-10 4.189137e-09 3.725622e-10
[3851,] 7.298418e-10 1.062290e-09 2.123049e-10
[3852,] 1.411253e-09 1.238660e-09 3.303417e-10
[3853,] 4.638215e-10 2.325502e-09 1.949976e-10
[3854,] 4.008467e-09 2.654672e-09 1.499025e-09
[3855,] 9.647172e-09 2.605423e-09 2.675400e-09
[3856,] 8.008838e-10 6.030948e-09 1.465453e-10
[3857,] 7.213681e-10 1.418099e-09 2.217246e-10
[3858,] 1.896382e-09 2.721909e-09 3.402548e-10
[3859,] 7.228545e-09 6.709000e-09 3.473958e-10
[3860,] 5.334659e-10 1.130420e-09 1.833719e-10
[3861,] 7.922074e-10 1.366341e-08 9.497668e-10
[3862,] 5.492918e-10 3.100870e-09 1.907707e-10
[3863,] 8.883921e-10 1.172708e-09 2.343756e-10
[3864,] 5.493483e-10 2.942677e-09 1.893768e-10
[3865,] 7.208198e-10 1.490729e-09 2.228569e-10
[3866,] 5.774542e-10 3.000133e-09 2.060814e-10
[3867,] 7.661003e-10 4.478466e-09 5.154173e-10
[3868,] 1.693723e-09 2.434118e-09 3.271281e-10
[3869,] 7.478714e-10 4.533999e-09 4.902219e-10
[3870,] 2.176446e-08 2.735018e-09 3.932307e-09
[3871,] 7.416469e-10 3.931378e-09 2.834590e-10
[3872,] 2.280929e-09 2.248270e-08 1.402715e-09
[3873,] 7.157455e-10 5.403675e-08 7.690442e-10
[3874,] 5.482985e-10 2.781928e-09 1.876562e-10
[3875,] 4.887473e-10 9.997371e-10 1.498162e-10
[3876,] 1.412053e-09 3.346026e-09 3.099573e-10
[3877,] 7.501808e-10 4.171595e-09 4.762875e-10
[3878,] 1.730542e-09 2.379968e-09 3.371527e-10
[3879,] 7.335659e-10 2.643871e-09 3.704467e-10
[3880,] 6.754284e-10 5.274521e-09 4.282696e-10
[3881,] 1.753835e-09 2.428618e-09 3.381379e-10
[3882,] 6.676323e-10 2.513033e-08 5.798502e-10
[3883,] 4.624201e-10 1.007383e-09 1.437068e-10
[3884,] 4.062125e-10 8.485939e-09 2.068435e-10
[3885,] 4.054374e-10 2.625642e-09 1.252216e-10
[3886,] 6.796632e-10 5.298466e-09 3.998059e-10
[3887,] 4.190957e-09 2.445674e-08 6.188554e-10
[3888,] 6.942237e-10 5.186702e-09 4.109034e-10
[3889,] 4.105978e-10 1.316685e-09 1.251959e-10
[3890,] 7.333417e-10 6.693005e-09 2.633264e-10
[3891,] 7.291422e-10 3.608240e-09 2.583509e-10
[3892,] 8.460805e-10 4.486204e-09 2.620884e-10
[3893,] 5.583958e-10 3.127434e-09 1.774239e-10
[3894,] 2.706645e-09 1.591368e-09 1.090395e-09
[3895,] 5.706399e-10 1.406108e-08 3.198463e-10
[3896,] 5.372981e-10 2.060153e-09 1.761862e-10
[3897,] 2.208142e-09 1.405416e-09 3.280385e-10
[3898,] 4.307567e-10 2.361696e-09 1.629901e-10
[3899,] 5.543894e-10 4.354500e-09 1.959917e-10
[3900,] 5.659103e-10 6.110048e-09 2.692981e-10
[3901,] 4.511874e-10 1.607397e-09 1.646551e-10
[3902,] 4.600371e-10 1.986359e-09 1.797416e-10
[3903,] 5.699569e-10 5.036296e-09 2.641032e-10
[3904,] 4.654122e-10 1.401908e-09 1.301985e-10
[3905,] 1.208812e-08 2.820223e-09 7.029262e-09
[3906,] 1.258056e-08 3.545578e-09 2.056303e-09
[3907,] 1.378334e-08 2.429703e-09 5.739036e-09
[3908,] 6.396036e-10 3.538803e-09 2.378470e-10
[3909,] 6.655508e-09 1.902177e-09 1.818880e-09
[3910,] 6.265959e-10 1.752073e-09 2.113001e-10
[3911,] 1.716651e-08 2.752836e-09 8.878632e-09
[3912,] 1.450613e-08 2.690758e-09 7.351405e-09
[3913,] 4.461335e-10 1.064084e-09 1.391495e-10
[3914,] 1.824329e-08 2.672339e-09 8.853784e-09
[3915,] 6.099303e-10 3.490104e-09 2.212250e-10
[3916,] 5.825280e-10 4.205967e-09 2.125023e-10
[3917,] 7.868784e-10 3.893813e-09 2.433906e-10
[3918,] 5.594053e-10 2.096411e-09 1.872270e-10
[3919,] 4.005350e-10 1.329986e-09 1.330898e-10
[3920,] 7.698134e-10 1.676967e-09 3.567419e-10
[3921,] 5.621933e-10 1.842624e-09 1.765323e-10
[3922,] 4.959309e-10 1.018903e-09 1.509497e-10
[3923,] 4.434602e-10 1.295758e-09 1.394807e-10
[3924,] 4.124230e-10 2.585541e-09 1.592317e-10
[3925,] 8.066874e-10 2.978818e-09 2.307691e-10
[3926,] 7.193421e-10 1.343431e-09 2.301516e-10
[3927,] 6.260125e-10 2.146351e-09 2.934370e-10
[3928,] 9.669129e-10 3.510547e-09 1.908513e-10
[3929,] 1.513467e-09 1.582684e-09 3.277801e-10
[3930,] 6.986988e-10 2.583269e-09 2.313987e-10
[3931,] 1.531359e-09 1.713549e-09 3.329952e-10
[3932,] 1.336647e-09 2.555588e-09 8.082326e-10
[3933,] 9.528017e-10 5.258933e-09 1.817170e-10
[3934,] 1.605225e-09 2.657321e-09 7.752578e-10
[3935,] 1.116009e-09 5.587527e-09 1.962032e-10
[3936,] 1.662739e-09 4.029030e-09 1.534463e-09
[3937,] 7.906028e-10 6.610459e-09 1.704189e-10
[3938,] 1.206232e-09 2.476568e-09 7.182667e-10
[3939,] 9.370954e-10 1.079520e-09 3.069123e-10
[3940,] 7.197719e-10 5.248569e-09 2.679293e-10
[3941,] 4.432538e-10 1.695182e-09 1.588050e-10
[3942,] 5.674836e-10 2.431258e-09 1.617433e-10
[3943,] 4.892337e-10 1.573158e-09 1.777306e-10
[3944,] 1.970627e-09 2.628051e-09 6.768591e-10
[3945,] 8.907530e-10 1.863915e-09 2.744130e-10
[3946,] 8.529227e-10 2.016794e-09 2.657154e-10
[3947,] 6.887473e-10 1.906657e-09 2.368570e-10
[3948,] 4.032765e-10 1.102906e-09 1.226025e-10
[3949,] 7.076211e-10 1.916892e-09 2.383941e-10
[3950,] 5.523869e-10 2.288382e-09 2.055280e-10
[3951,] 6.025217e-10 1.719877e-09 1.522496e-10
[3952,] 6.834122e-10 1.271863e-09 1.989742e-10
[3953,] 4.832420e-10 3.331047e-09 1.550803e-10
[3954,] 4.688365e-10 2.025438e-09 1.566442e-10
[3955,] 4.498890e-10 2.408108e-09 1.415211e-10
[3956,] 4.731424e-10 4.252966e-09 1.682539e-10
[3957,] 6.251842e-10 1.949955e-09 2.143213e-10
[3958,] 4.746699e-10 3.824492e-09 1.639041e-10
[3959,] 4.546628e-10 2.665899e-09 1.410485e-10
[3960,] 4.853053e-10 3.508960e-09 1.524453e-10
[3961,] 5.364333e-10 2.157470e-09 1.949067e-10
[3962,] 5.658254e-10 1.671260e-09 1.411706e-10
[3963,] 5.057037e-10 2.467450e-09 1.249217e-10
[3964,] 4.729025e-10 4.098874e-09 1.669797e-10
[3965,] 4.960813e-10 1.914037e-09 1.709595e-10
[3966,] 4.706356e-10 4.086279e-09 1.690874e-10
[3967,] 5.407018e-10 3.134441e-09 1.434208e-10
[3968,] 4.468485e-10 2.819969e-09 1.431114e-10
[3969,] 4.436937e-10 3.091891e-09 1.452218e-10
[3970,] 5.023938e-10 3.682432e-09 1.485912e-10
[3971,] 4.971727e-10 3.417231e-09 1.487418e-10
[3972,] 1.153491e-09 4.516838e-09 5.280084e-10
[3973,] 4.635682e-10 2.011123e-09 1.583828e-10
[3974,] 4.420034e-10 4.289747e-09 1.484307e-10
[3975,] 4.014355e-10 6.357114e-09 1.705822e-10
[3976,] 4.953521e-10 2.196713e-09 1.760886e-10
[3977,] 5.519721e-10 2.096484e-09 1.448010e-10
[3978,] 4.734784e-10 2.096782e-09 1.645225e-10
[3979,] 5.968221e-10 2.410813e-09 2.180612e-10
[3980,] 4.380641e-10 5.204837e-09 1.564361e-10
[3981,] 6.087400e-10 1.873690e-09 2.034822e-10
[3982,] 1.101810e-09 2.218950e-09 1.873594e-10
[3983,] 4.359632e-10 5.314178e-09 1.603560e-10
[3984,] 1.323079e-09 2.287092e-09 3.799740e-10
[3985,] 1.237361e-09 2.258210e-09 3.659737e-10
[3986,] 1.257817e-09 2.249665e-09 3.731820e-10
[3987,] 3.992393e-10 1.291815e-09 1.228621e-10
[3988,] 1.281298e-09 2.261765e-09 3.758202e-10
[3989,] 4.067819e-10 1.393312e-09 1.224117e-10
[3990,] 4.663854e-10 1.061907e-09 1.369821e-10
[3991,] 3.986947e-10 1.158232e-09 1.224408e-10
[3992,] 1.158002e-09 2.183616e-09 3.277563e-10
[3993,] 4.075813e-10 1.290495e-09 1.221383e-10
[3994,] 6.472903e-10 2.042629e-09 2.281473e-10
[3995,] 1.302383e-09 2.212225e-09 3.954729e-10
[3996,] 5.782154e-10 5.498371e-09 3.043238e-10
[3997,] 5.852045e-10 1.101428e-09 1.744771e-10
[3998,] 4.900864e-10 1.499712e-09 1.829831e-10
[3999,] 4.239666e-09 2.340952e-09 1.368186e-09
[4000,] 8.719559e-10 1.560142e-09 2.747232e-10
[4001,] 5.433733e-10 2.236607e-09 1.782120e-10
[4002,] 4.292431e-10 2.145408e-09 1.465931e-10
[4003,] 4.806196e-10 2.829991e-09 1.797300e-10
[4004,] 4.472248e-10 1.417971e-09 1.444000e-10
[4005,] 4.527100e-10 1.418412e-09 1.462118e-10
[4006,] 1.228666e-09 2.506566e-09 3.015179e-10
[4007,] 1.056271e-09 1.833156e-09 3.933809e-10
[4008,] 8.246482e-10 3.287563e-09 3.906329e-10
[4009,] 6.379072e-10 1.193363e-09 2.102477e-10
[4010,] 6.470574e-10 4.999994e-09 2.125673e-10
[4011,] 6.795438e-10 3.196597e-09 3.049939e-10
[4012,] 7.074593e-10 3.445024e-09 3.275631e-10
[4013,] 1.105284e-09 5.567057e-09 2.813473e-10
[4014,] 9.660872e-10 1.847366e-09 3.477184e-10
[4015,] 4.175496e-10 1.269010e-09 1.331372e-10
[4016,] 4.213749e-10 1.352437e-09 1.319284e-10
[4017,] 4.253994e-10 1.416841e-09 1.312117e-10
[4018,] 6.626931e-10 2.239417e-09 1.986615e-10
[4019,] 3.931105e-10 2.020124e-09 1.350104e-10
[4020,] 6.557452e-10 1.849729e-09 1.981708e-10
[4021,] 1.038438e-09 1.002989e-08 2.592326e-10
[4022,] 3.931054e-10 1.661125e-09 1.387200e-10
[4023,] 7.060514e-10 2.975580e-09 3.104942e-10
[4024,] 8.422987e-10 3.794450e-09 4.187345e-10
[4025,] 8.410887e-10 3.751082e-09 3.174601e-10
[4026,] 8.485650e-10 3.941188e-09 4.309811e-10
[4027,] 4.128225e-10 2.678049e-09 1.261080e-10
[4028,] 4.118898e-10 2.315688e-09 1.251529e-10
[4029,] 4.266659e-10 1.854319e-09 1.504083e-10
[4030,] 4.296498e-10 2.495304e-09 1.368412e-10
[4031,] 3.911938e-10 1.790414e-09 1.380435e-10
[4032,] 6.869241e-10 1.287046e-08 2.180125e-10
[4033,] 1.054549e-09 6.578875e-09 2.639958e-10
[4034,] 1.054412e-09 7.096415e-09 2.616238e-10
[4035,] 6.497102e-10 2.435173e-09 2.012007e-10
[4036,] 4.084680e-10 1.722919e-09 1.236585e-10
[4037,] 6.884620e-10 1.034776e-08 2.133280e-10
[4038,] 3.887425e-10 1.012388e-09 1.216099e-10
[4039,] 3.893827e-10 1.368745e-09 1.291244e-10
[4040,] 4.171704e-10 2.433924e-09 1.286531e-10
[4041,] 4.848426e-10 2.958092e-09 1.958171e-10
[4042,] 4.364907e-10 1.333617e-09 1.253640e-10
[4043,] 3.893667e-10 1.118908e-09 1.247152e-10
[4044,] 4.165764e-10 2.524775e-09 1.289693e-10
[4045,] 4.243102e-10 1.782498e-09 1.368320e-10
[4046,] 4.196992e-10 2.581411e-09 1.484707e-10
[4047,] 4.494735e-10 1.827125e-09 1.396617e-10
[4048,] 6.817450e-10 1.380179e-09 1.995745e-10
[4049,] 6.844168e-10 1.839244e-09 2.035860e-10
[4050,] 1.242360e-09 2.007221e-09 3.362186e-10
[4051,] 4.223145e-10 2.556740e-09 1.527128e-10
[4052,] 4.228459e-10 2.562502e-09 1.536609e-10
[4053,] 4.215099e-10 2.666277e-09 1.520139e-10
[4054,] 4.223864e-10 2.559071e-09 1.528214e-10
[4055,] 4.208095e-10 2.526464e-09 1.489787e-10
[4056,] 4.351884e-10 2.658644e-09 1.680609e-10
[4057,] 4.208860e-10 2.463548e-09 1.471761e-10
[4058,] 7.043416e-10 1.657746e-09 2.154008e-10
[4059,] 1.027370e-09 2.389714e-09 2.833518e-10
[4060,] 4.205080e-10 2.711888e-09 1.494658e-10
[4061,] 4.203331e-10 2.586969e-09 1.475017e-10
[4062,] 4.203889e-10 2.563138e-09 1.474751e-10
[4063,] 4.486498e-10 1.820064e-09 1.393275e-10
[4064,] 4.205957e-10 2.671822e-09 1.493644e-10
[4065,] 1.038081e-09 2.312482e-09 2.888485e-10
[4066,] 7.271868e-10 1.668973e-09 2.195001e-10
[4067,] 3.893388e-10 1.021291e-09 1.227318e-10
[4068,] 4.603475e-10 2.193102e-09 1.287666e-10
[4069,] 1.046709e-09 2.302838e-09 2.911802e-10
[4070,] 1.121869e-09 2.396564e-09 3.066241e-10
[4071,] 1.125473e-09 2.318753e-09 3.056979e-10
[4072,] 7.138453e-10 1.951515e-09 2.085772e-10
[4073,] 1.103623e-09 2.287679e-09 3.034830e-10
[4074,] 1.101205e-09 2.534480e-09 2.946954e-10
[4075,] 1.080981e-09 2.338769e-09 2.966215e-10
[4076,] 1.171110e-09 2.310223e-09 3.152948e-10
[4077,] 1.136204e-09 2.300526e-09 3.089282e-10
[4078,] 4.313608e-10 2.356056e-09 1.613188e-10
[4079,] 3.910876e-10 9.862914e-10 1.212668e-10
[4080,] 3.933966e-10 9.865228e-10 1.215825e-10
[4081,] 1.055433e-09 2.474087e-09 2.888903e-10
[4082,] 1.045294e-09 2.540549e-09 2.845975e-10
[4083,] 4.123830e-10 3.359210e-09 1.332933e-10
[4084,] 1.059643e-09 2.540549e-09 2.871086e-10
[4085,] 1.054347e-09 2.540549e-09 2.861795e-10
[4086,] 1.057582e-09 2.717577e-09 2.853751e-10
[4087,] 3.904625e-10 9.901591e-10 1.212737e-10
[4088,] 4.270721e-10 2.012856e-09 1.369937e-10
[4089,] 4.270943e-10 2.612824e-09 1.603533e-10
[4090,] 1.055678e-09 2.597198e-09 2.846666e-10
[4091,] 4.064348e-10 3.785465e-09 1.384349e-10
[4092,] 1.097380e-09 7.157265e-09 2.779786e-10
[4093,] 1.069639e-09 2.542023e-09 2.888267e-10
[4094,] 1.053391e-09 2.540549e-09 2.860103e-10
[4095,] 1.032004e-09 2.579326e-09 2.811647e-10
[4096,] 1.038239e-09 2.501552e-09 2.847117e-10
[4097,] 1.077787e-09 2.587621e-09 2.887111e-10
[4098,] 6.660812e-10 1.992267e-09 2.004751e-10
[4099,] 1.046332e-09 2.540549e-09 2.847879e-10
[4100,] 1.066470e-09 2.540549e-09 2.883066e-10
[4101,] 1.012061e-09 2.540549e-09 2.788444e-10
[4102,] 4.268646e-10 2.531250e-09 1.592810e-10
[4103,] 4.114164e-10 3.536682e-09 1.343125e-10
[4104,] 4.255631e-10 2.461746e-09 1.568904e-10
[4105,] 3.910757e-10 1.015317e-09 1.213078e-10
[4106,] 4.128327e-10 3.919697e-09 1.347630e-10
[4107,] 3.916596e-10 1.011405e-09 1.213392e-10
[4108,] 9.834467e-10 2.543874e-09 2.738846e-10
[4109,] 9.832228e-10 2.474535e-09 2.758470e-10
[4110,] 4.399385e-10 1.697396e-09 1.687414e-10
[4111,] 1.009670e-09 2.552199e-09 2.781733e-10
[4112,] 6.172718e-10 1.457060e-09 1.861791e-10
[4113,] 3.902054e-10 1.034750e-09 1.214035e-10
[4114,] 4.313894e-10 1.944627e-09 1.559794e-10
[4115,] 1.012959e-09 2.581512e-09 2.781379e-10
[4116,] 1.114058e-09 2.738644e-09 2.933641e-10
[4117,] 4.089281e-10 3.479596e-09 1.362240e-10
[4118,] 4.270022e-10 1.851918e-09 1.364094e-10
[4119,] 4.160632e-10 3.826182e-09 1.334539e-10
[4120,] 4.071880e-10 1.453574e-09 1.293216e-10
[4121,] 4.313378e-10 2.443959e-09 1.495521e-10
[4122,] 4.143723e-10 1.013343e-08 1.414738e-10
[4123,] 6.220794e-10 2.366076e-09 2.077604e-10
[4124,] 3.984818e-10 1.657665e-09 1.279854e-10
[4125,] 5.914051e-10 1.876459e-09 1.430494e-10
[4126,] 3.975218e-10 1.624819e-09 1.284928e-10
[4127,] 3.975398e-10 4.780391e-09 1.517460e-10
[4128,] 6.373318e-10 1.688376e-09 2.002094e-10
[4129,] 3.967809e-10 6.235200e-09 1.532630e-10
[4130,] 5.760975e-10 1.085802e-09 1.796027e-10
[4131,] 1.081961e-09 2.114649e-09 2.544545e-10
[4132,] 9.677921e-10 1.278985e-09 2.655877e-10
[4133,] 1.060414e-09 1.178217e-09 2.262671e-10
[4134,] 5.690964e-10 2.245959e-09 1.876867e-10
[4135,] 1.388295e-09 1.924047e-09 7.137304e-10
[4136,] 1.341685e-09 1.953562e-09 6.943099e-10
[4137,] 1.314540e-09 1.960739e-09 6.794592e-10
[4138,] 1.401473e-09 1.955490e-09 7.318730e-10
[4139,] 1.384211e-09 2.924142e-09 2.642547e-10
[4140,] 1.541238e-09 1.946420e-09 8.064597e-10
[4141,] 1.319783e-09 1.910839e-09 6.691434e-10
[4142,] 6.605526e-10 1.881619e-09 3.149042e-10
[4143,] 1.264339e-09 1.547363e-09 5.315548e-10
[4144,] 1.353351e-09 2.713562e-09 2.665970e-10
[4145,] 1.010883e-09 1.610057e-09 4.276105e-10
[4146,] 1.217007e-09 1.578068e-09 5.182962e-10
[4147,] 1.213464e-09 1.497312e-09 4.924778e-10
[4148,] 7.288643e-10 3.007627e-09 2.143647e-10
[4149,] 7.644005e-10 2.951080e-09 2.160348e-10
[4150,] 1.233801e-09 1.479854e-09 4.962336e-10
[4151,] 1.295159e-09 1.574785e-09 5.547825e-10
[4152,] 5.957339e-10 1.391699e-09 2.293733e-10
[4153,] 1.225832e-09 1.535806e-09 5.099943e-10
[4154,] 1.205250e-09 1.485783e-09 4.854131e-10
[4155,] 1.210967e-09 1.509927e-09 4.953146e-10
[4156,] 1.219977e-09 1.552221e-09 5.121046e-10
[4157,] 5.913936e-10 1.442015e-09 2.312159e-10
[4158,] 5.703424e-10 2.046888e-09 1.836857e-10
[4159,] 8.032164e-10 2.473732e-09 2.663077e-10
[4160,] 1.223519e-09 1.424114e-09 4.734923e-10
[4161,] 1.218908e-09 1.515181e-09 4.999171e-10
[4162,] 5.736687e-10 1.967580e-09 1.835582e-10
[4163,] 9.717515e-10 1.691367e-09 4.158608e-10
[4164,] 1.026616e-09 1.613253e-09 4.304442e-10
[4165,] 1.036124e-09 1.686136e-09 4.503488e-10
[4166,] 1.013043e-09 1.636389e-09 4.276713e-10
[4167,] 1.007942e-09 1.613703e-09 4.210289e-10
[4168,] 5.988492e-10 2.120003e-09 1.859218e-10
[4169,] 1.507014e-09 2.543570e-09 2.865811e-10
[4170,] 9.947687e-10 2.796299e-09 1.969593e-10
[4171,] 5.892936e-10 2.056118e-09 1.849089e-10
[4172,] 8.269674e-10 1.242018e-09 3.232613e-10
[4173,] 7.466143e-10 3.205672e-09 1.535762e-10
[4174,] 9.984576e-10 2.066315e-09 4.930663e-10
[4175,] 6.552699e-10 1.617919e-09 2.785739e-10
[4176,] 1.865113e-09 2.843745e-09 3.220081e-10
[4177,] 1.020688e-09 4.333305e-09 7.773800e-10
[4178,] 8.114340e-10 2.144025e-09 2.278228e-10
[4179,] 6.198271e-09 3.076985e-09 3.657867e-09
[4180,] 1.305463e-09 1.110740e-09 4.609154e-10
[4181,] 1.006217e-09 4.370345e-09 7.700813e-10
[4182,] 6.326821e-10 2.348728e-09 3.149207e-10
[4183,] 7.577117e-10 1.776930e-09 2.959617e-10
[4184,] 5.794906e-10 1.961534e-09 2.540258e-10
[4185,] 5.267843e-10 4.130161e-09 1.968222e-10
[4186,] 5.299422e-10 3.126004e-09 1.861755e-10
[4187,] 5.302586e-10 1.526081e-09 1.714204e-10
[4188,] 5.165678e-10 1.509043e-09 2.048836e-10
[4189,] 8.536168e-10 3.545878e-09 4.980796e-10
[4190,] 7.224080e-10 3.098223e-09 2.248269e-10
[4191,] 6.356770e-10 2.710328e-09 1.767539e-10
[4192,] 5.075675e-10 2.443926e-09 2.135048e-10
[4193,] 5.080620e-10 2.451089e-09 2.142145e-10
[4194,] 5.474548e-10 1.376470e-09 2.155202e-10
[4195,] 9.350652e-10 2.942221e-09 2.105304e-10
[4196,] 6.998477e-10 2.047504e-09 2.047245e-10
[4197,] 4.348414e-10 1.218558e-09 1.402689e-10
[4198,] 1.148800e-09 1.987935e-09 2.895804e-10
[4199,] 5.332122e-10 1.256946e-09 1.966009e-10
[4200,] 4.040360e-10 1.067214e-09 1.267488e-10
[4201,] 4.354593e-10 1.052470e-09 1.348612e-10
[4202,] 8.921948e-10 1.114796e-09 2.157285e-10
[4203,] 7.580485e-10 1.147813e-09 2.022041e-10
[4204,] 7.982891e-10 1.062697e-09 2.111497e-10
[4205,] 5.501324e-10 1.405546e-09 1.674786e-10
[4206,] 8.858661e-10 1.103559e-08 4.394881e-10
[4207,] 4.140608e-10 1.138819e-09 1.351577e-10
[4208,] 1.106732e-09 1.563023e-09 2.500310e-10
[4209,] 5.065119e-10 2.205725e-09 2.258292e-10
[4210,] 7.480491e-10 2.442217e-09 2.669760e-10
[4211,] 8.988040e-10 1.937746e-09 2.910442e-10
[4212,] 4.527894e-10 1.179864e-09 1.573143e-10
[4213,] 1.217391e-09 1.923772e-09 3.581129e-10
[4214,] 1.270211e-09 2.008937e-09 4.157599e-10
[4215,] 7.506646e-10 2.179148e-09 2.591708e-10
[4216,] 1.120601e-09 1.363256e-09 3.397596e-10
[4217,] 8.224008e-10 2.085630e-09 2.888997e-10
[4218,] 1.039055e-09 2.811499e-09 3.800502e-10
[4219,] 9.479678e-10 2.074119e-09 3.302151e-10
[4220,] 9.608501e-10 2.065983e-09 3.337448e-10
[4221,] 1.385287e-09 1.334046e-08 9.050673e-10
[4222,] 9.549666e-10 2.111136e-09 3.376812e-10
[4223,] 8.166105e-10 2.277278e-09 2.986223e-10
[4224,] 1.971156e-09 1.283201e-09 6.936781e-10
[4225,] 1.193809e-09 5.493734e-09 6.516748e-10
[4226,] 1.297142e-09 1.332397e-08 8.248775e-10
[4227,] 1.143265e-09 1.623607e-09 4.555757e-10
[4228,] 1.474706e-09 2.094701e-09 5.183558e-10
[4229,] 2.339031e-09 2.193434e-09 1.269098e-09
[4230,] 8.213017e-10 1.692133e-09 2.414544e-10
[4231,] 1.384736e-09 2.083613e-09 4.807898e-10
[4232,] 9.603382e-10 2.892940e-09 3.393652e-10
[4233,] 1.382607e-09 1.700995e-08 9.620388e-10
[4234,] 9.272413e-10 2.075702e-09 3.331745e-10
[4235,] 1.299455e-09 2.407667e-08 9.431585e-10
[4236,] 1.405285e-09 2.076731e-09 4.886664e-10
[4237,] 8.261869e-10 2.076944e-09 2.883346e-10
[4238,] 8.381115e-10 1.969139e-09 2.871029e-10
[4239,] 2.100468e-09 1.384953e-09 8.223922e-10
[4240,] 7.855594e-10 1.620835e-09 2.939590e-10
[4241,] 6.563719e-10 1.266977e-09 2.504742e-10
[4242,] 2.103673e-09 1.352547e-09 8.020691e-10
[4243,] 1.252918e-09 2.808789e-09 4.770335e-10
[4244,] 8.426585e-10 1.852347e-09 2.808373e-10
[4245,] 8.544695e-10 1.852706e-09 2.851718e-10
[4246,] 5.475239e-10 1.795442e-09 1.775457e-10
[4247,] 8.303153e-10 1.714020e-09 2.409414e-10
[4248,] 7.594163e-10 1.633918e-09 2.847323e-10
[4249,] 1.015605e-09 1.417186e-09 3.385460e-10
[4250,] 8.030668e-10 1.848681e-09 2.603746e-10
[4251,] 8.651126e-10 1.317035e-09 2.610712e-10
[4252,] 1.312861e-09 1.925615e-09 4.635943e-10
[4253,] 1.449898e-09 1.986638e-09 4.780688e-10
[4254,] 1.446881e-09 1.995826e-09 4.809381e-10
[4255,] 1.488808e-09 1.985494e-09 4.899256e-10
[4256,] 8.059260e-10 1.941476e-09 2.745447e-10
[4257,] 1.102277e-09 1.360196e-09 2.993057e-10
[4258,] 2.068798e-09 1.216149e-09 4.810435e-10
[4259,] 1.023662e-09 2.124023e-09 3.628891e-10
[4260,] 1.467359e-09 1.941040e-08 1.071312e-09
[4261,] 1.346402e-09 1.945040e-08 9.460611e-10
[4262,] 5.877433e-10 1.501305e-09 1.848423e-10
[4263,] 1.075782e-09 1.456408e-09 3.712861e-10
[4264,] 1.315216e-09 1.344837e-09 4.470424e-10
[4265,] 7.277520e-10 2.013727e-09 2.399935e-10
[4266,] 1.746611e-09 1.290188e-09 5.974421e-10
[4267,] 1.150026e-09 1.370424e-09 3.554906e-10
[4268,] 1.364879e-09 4.367841e-09 7.539573e-10
[4269,] 7.255030e-10 2.035761e-09 2.380450e-10
[4270,] 2.101871e-09 2.665782e-09 8.892621e-10
[4271,] 1.874323e-09 1.767842e-08 1.465957e-09
[4272,] 7.299772e-10 2.088324e-09 2.419099e-10
[4273,] 1.923603e-09 3.538706e-09 9.593112e-10
[4274,] 9.643455e-10 2.239580e-09 3.159888e-10
[4275,] 2.249278e-09 2.203638e-09 8.291179e-10
[4276,] 1.815896e-09 1.572474e-09 7.732513e-10
[4277,] 9.196321e-10 2.250178e-09 3.034094e-10
[4278,] 2.351656e-09 1.480257e-09 9.404008e-10
[4279,] 1.588616e-09 1.931984e-08 1.196038e-09
[4280,] 2.148970e-09 1.122014e-09 7.313248e-10
[4281,] 1.420161e-09 1.369399e-09 5.204082e-10
[4282,] 7.534046e-10 2.135010e-09 2.558687e-10
[4283,] 5.733187e-10 2.302683e-09 2.108530e-10
[4284,] 1.831292e-09 1.120991e-09 5.734371e-10
[4285,] 2.085730e-09 3.242372e-09 1.120616e-09
[4286,] 5.319335e-10 1.336061e-09 1.782699e-10
[4287,] 5.418810e-10 1.299443e-09 1.774484e-10
[4288,] 5.675523e-10 1.302889e-09 1.862427e-10
[4289,] 7.968278e-10 2.516797e-09 2.938353e-10
[4290,] 6.605407e-10 1.452389e-09 1.602646e-10
[4291,] 7.936496e-10 2.215810e-09 2.799303e-10
[4292,] 8.918253e-10 4.910138e-09 4.646877e-10
[4293,] 1.142761e-09 5.699851e-09 6.836445e-10
[4294,] 1.120921e-09 4.386277e-09 5.456978e-10
[4295,] 9.110194e-10 1.404117e-09 3.354461e-10
[4296,] 4.664667e-10 1.043539e-09 1.366817e-10
[4297,] 2.010029e-09 2.645057e-09 5.735014e-10
[4298,] 3.976800e-10 3.195178e-09 1.448253e-10
[4299,] 4.978486e-09 2.466551e-09 1.545466e-09
[4300,] 1.628499e-09 4.291031e-09 1.641709e-09
[4301,] 3.522020e-09 2.488781e-09 1.122214e-09
[4302,] 1.149846e-09 2.939634e-09 4.395797e-10
[4303,] 1.443526e-09 2.348362e-09 3.979399e-10
[4304,] 9.828917e-10 1.784199e-09 2.640082e-10
[4305,] 6.487763e-10 1.330151e-09 1.902680e-10
[4306,] 6.624111e-10 2.378323e-09 2.355552e-10
[4307,] 4.568714e-10 1.249666e-09 1.421821e-10
[4308,] 9.249250e-10 2.837548e-09 3.240246e-10
[4309,] 4.663634e-10 1.748739e-09 1.419670e-10
[4310,] 4.828693e-10 3.881717e-09 1.473318e-10
[4311,] 5.114633e-10 1.382981e-09 1.426682e-10
[4312,] 4.906087e-10 1.213816e-09 1.506294e-10
[4313,] 4.897803e-10 1.409241e-09 1.408103e-10
[4314,] 6.938226e-10 1.473054e-09 2.014372e-10
[4315,] 6.966252e-10 1.453883e-09 2.051351e-10
[4316,] 5.281103e-10 1.198852e-09 1.922793e-10
[4317,] 4.522180e-10 1.628923e-09 1.414969e-10
[4318,] 4.572308e-10 6.192999e-09 1.628907e-10
[4319,] 7.791781e-10 2.706303e-09 2.025780e-10
[4320,] 5.505752e-10 1.479046e-09 2.263054e-10
[4321,] 4.466522e-10 1.044118e-09 1.450565e-10
[4322,] 5.167136e-10 1.080545e-09 1.771153e-10
[4323,] 5.274596e-10 1.092447e-09 1.825759e-10
[4324,] 4.627962e-10 9.782954e-10 1.445316e-10
[4325,] 4.527121e-10 9.745308e-10 1.357725e-10
[4326,] 5.433719e-10 1.651601e-09 1.598772e-10
[4327,] 5.227034e-10 9.981246e-10 1.667159e-10
[4328,] 4.451343e-10 9.712439e-10 1.364970e-10
[4329,] 6.817333e-10 1.998002e-09 2.622091e-10
[4330,] 6.664354e-10 2.393031e-09 1.506094e-10
[4331,] 6.789964e-10 1.260300e-09 2.005137e-10
[4332,] 1.003415e-09 2.154817e-09 3.188117e-10
[4333,] 5.054031e-10 2.240549e-09 1.440203e-10
[4334,] 1.086540e-09 2.152504e-09 3.392920e-10
[4335,] 6.728786e-10 3.519696e-09 2.154113e-10
[4336,] 4.355991e-10 1.713724e-09 1.686727e-10
[4337,] 3.974795e-10 1.075274e-09 1.254136e-10
[4338,] 1.027659e-08 1.553095e-09 1.668209e-09
[4339,] 1.335874e-08 1.846656e-09 2.889037e-09
[4340,] 1.292110e-08 1.766658e-09 2.568567e-09
[4341,] 1.468606e-08 1.998169e-09 3.601713e-09
[4342,] 5.742684e-10 3.766867e-09 2.000997e-10
[4343,] 5.924322e-10 4.682282e-09 2.052777e-10
[4344,] 7.594244e-10 3.446776e-09 2.263234e-10
[4345,] 6.772249e-10 2.319135e-09 1.893169e-10
[4346,] 6.015986e-10 2.374142e-09 1.823291e-10
[4347,] 5.787453e-10 2.517764e-09 1.980164e-10
[4348,] 7.441364e-10 1.936973e-09 1.778911e-10
[4349,] 4.390473e-10 1.783068e-09 1.469442e-10
[4350,] 7.360336e-10 3.010631e-09 2.074720e-10
[4351,] 4.137128e-09 1.743305e-09 1.141546e-09
[4352,] 5.455944e-10 3.156471e-09 2.015526e-10
[4353,] 7.371381e-10 2.298245e-09 2.466671e-10
[4354,] 7.289808e-10 2.009762e-09 2.589635e-10
[4355,] 5.293832e-10 1.234446e-09 1.906704e-10
[4356,] 5.419502e-10 1.218906e-09 1.944595e-10
[4357,] 4.658907e-10 1.784056e-09 1.598993e-10
[4358,] 5.316864e-10 1.069384e-09 1.713372e-10
[4359,] 5.473739e-10 1.075751e-09 1.775645e-10
[4360,] 5.667749e-10 2.484242e-09 2.339713e-10
[4361,] 8.012628e-10 2.757497e-09 4.160472e-10
[4362,] 1.126391e-09 1.932913e-09 5.212154e-10
[4363,] 5.891668e-10 1.120295e-09 1.753482e-10
[4364,] 5.852247e-10 1.111081e-09 1.796575e-10
[4365,] 5.202865e-10 2.121835e-09 1.692074e-10
[4366,] 2.324941e-09 2.021734e-09 6.265212e-10
[4367,] 1.001640e-09 1.655728e-09 2.695255e-10
[4368,] 1.023144e-09 1.904147e-09 3.265506e-10
[4369,] 1.056955e-09 1.413339e-09 2.552332e-10
[4370,] 1.111121e-09 2.644310e-09 3.787556e-10
[4371,] 9.382333e-10 1.132628e-09 2.933486e-10
[4372,] 1.041141e-09 1.338329e-09 2.565623e-10
[4373,] 1.012223e-09 1.257934e-09 3.384954e-10
[4374,] 1.072484e-09 1.256096e-09 3.578254e-10
[4375,] 9.592934e-10 1.310051e-09 3.197815e-10
[4376,] 8.904365e-10 1.203948e-09 2.397747e-10
[4377,] 8.733940e-10 1.383325e-09 2.070333e-10
[4378,] 9.729621e-10 1.752304e-09 2.930110e-10
[4379,] 7.560863e-10 1.508726e-09 1.875374e-10
[4380,] 1.641549e-09 1.315898e-09 4.093867e-10
[4381,] 9.736021e-10 1.799917e-09 2.953666e-10
[4382,] 7.776307e-10 1.497242e-09 2.022971e-10
[4383,] 7.782526e-10 1.497242e-09 2.023557e-10
[4384,] 1.133496e-09 1.995932e-09 3.915442e-10
[4385,] 9.726899e-10 1.744877e-09 2.925812e-10
[4386,] 9.738292e-10 1.737145e-09 2.966619e-10
[4387,] 7.551009e-10 1.036977e-09 1.978846e-10
[4388,] 1.088201e-09 2.007986e-09 3.749786e-10
[4389,] 1.302602e-08 2.418861e-09 6.350500e-09
[4390,] 8.335249e-10 1.355476e-09 1.849096e-10
[4391,] 6.772399e-09 4.434876e-09 9.367012e-10
[4392,] 5.207837e-10 1.028280e-09 1.575209e-10
[4393,] 6.148087e-10 1.386430e-09 1.724976e-10
[4394,] 1.146766e-09 1.108600e-09 3.377113e-10
[4395,] 6.333922e-10 1.049711e-09 1.747926e-10
[4396,] 1.767571e-09 2.401756e-09 5.829940e-10
[4397,] 1.602221e-09 1.854550e-09 3.994192e-10
[4398,] 6.436117e-10 1.755281e-09 1.743481e-10
[4399,] 1.770798e-09 2.544149e-09 4.455461e-10
[4400,] 9.321322e-10 1.984266e-09 2.356733e-10
[4401,] 9.406735e-10 1.718649e-09 3.061021e-10
[4402,] 4.633677e-10 1.811385e-09 1.704691e-10
[4403,] 2.302314e-09 2.845889e-09 8.750565e-10
[4404,] 5.888746e-10 2.662999e-09 2.118167e-10
[4405,] 4.037644e-09 1.548734e-09 8.775431e-10
[4406,] 5.795382e-10 1.848306e-09 1.466690e-10
[4407,] 3.306421e-09 1.348407e-09 8.309771e-10
[4408,] 4.889479e-09 1.269810e-09 8.819510e-10
[4409,] 2.224060e-09 2.927316e-09 8.757974e-10
[4410,] 8.472263e-10 1.806649e-09 3.122438e-10
[4411,] 6.556398e-10 1.393667e-09 2.025637e-10
[4412,] 7.316016e-10 2.275336e-09 2.646883e-10
[4413,] 3.505340e-09 1.311804e-09 7.892467e-10
[4414,] 1.169680e-08 1.262603e-09 1.179721e-09
[4415,] 4.778482e-10 1.902745e-09 1.641458e-10
[4416,] 4.765535e-10 2.787155e-09 1.776381e-10
[4417,] 4.279421e-10 1.302321e-09 1.276194e-10
[4418,] 5.944372e-10 1.384851e-09 1.853337e-10
[4419,] 4.163420e-10 1.402515e-09 1.427117e-10
[4420,] 4.357021e-10 1.008111e-09 1.352651e-10
[4421,] 6.216848e-10 1.443854e-09 1.778862e-10
[4422,] 6.276234e-10 1.442025e-09 1.775929e-10
[4423,] 7.434465e-10 1.118178e-09 2.444865e-10
[4424,] 7.663914e-10 1.118629e-09 2.522035e-10
[4425,] 8.121680e-10 1.102877e-09 2.625341e-10
[4426,] 5.329742e-10 1.405952e-09 1.939017e-10
[4427,] 8.006706e-10 1.105495e-09 2.596997e-10
[4428,] 7.858975e-10 1.105664e-09 2.550409e-10
[4429,] 7.932543e-10 1.096614e-09 2.546749e-10
[4430,] 7.870743e-10 1.098585e-09 2.532874e-10
[4431,] 4.925347e-10 1.030092e-09 1.405577e-10
[4432,] 6.074806e-10 1.391637e-09 1.801221e-10
[4433,] 5.932099e-09 1.594843e-09 9.232769e-10
[4434,] 6.955341e-10 1.165271e-09 1.809600e-10
[4435,] 6.906781e-10 1.032650e-09 1.840015e-10
[4436,] 9.436534e-10 1.423925e-09 2.556125e-10
[4437,] 8.822843e-10 1.340308e-09 2.322763e-10
[4438,] 1.292994e-09 1.313943e-09 3.289950e-10
[4439,] 3.939467e-10 1.594362e-09 1.281084e-10
[4440,] 7.273206e-10 1.118314e-09 2.183101e-10
[4441,] 1.000093e-09 1.563620e-09 2.525606e-10
[4442,] 3.929810e-10 1.794865e-09 1.296070e-10
[4443,] 1.193410e-09 2.555940e-09 5.155715e-10
[4444,] 5.570967e-10 9.868890e-10 1.587830e-10
[4445,] 3.961434e-10 2.222218e-09 1.285157e-10
[4446,] 3.960391e-10 2.255848e-09 1.285610e-10
[4447,] 3.930360e-10 1.304773e-09 1.262703e-10
[4448,] 3.943018e-10 2.193490e-09 1.291059e-10
[4449,] 1.836603e-09 1.402528e-09 3.764888e-10
[4450,] 5.058902e-10 1.296410e-09 1.654080e-10
[4451,] 3.937167e-10 1.926133e-09 1.287394e-10
[4452,] 4.280966e-10 2.570229e-09 1.369498e-10
[4453,] 5.236832e-10 1.090939e-09 1.586149e-10
[4454,] 3.967122e-10 2.279477e-09 1.284251e-10
[4455,] 3.924063e-10 1.560085e-09 1.280595e-10
[4456,] 5.305974e-10 1.111297e-09 1.661621e-10
[4457,] 4.007126e-10 1.580678e-09 1.254476e-10
[4458,] 3.945937e-10 2.247321e-09 1.292327e-10
[4459,] 3.953449e-10 2.268453e-09 1.288668e-10
[4460,] 3.953113e-10 2.242036e-09 1.288133e-10
[4461,] 4.087002e-10 1.561228e-09 1.255458e-10
[4462,] 3.960654e-10 2.278174e-09 1.286440e-10
[4463,] 3.051271e-09 1.622492e-09 9.095991e-10
[4464,] 5.750496e-10 1.449302e-09 1.383384e-10
[4465,] 4.928712e-10 2.434915e-09 1.468992e-10
[4466,] 7.254294e-10 1.824325e-09 2.098246e-10
[4467,] 1.547967e-09 1.324072e-09 4.915357e-10
[4468,] 2.307026e-09 1.329990e-09 6.429681e-10
[4469,] 2.295698e-09 1.331928e-09 6.425020e-10
[4470,] 2.459065e-09 1.282406e-09 4.997509e-10
[4471,] 6.571091e-10 2.403011e-09 2.178241e-10
[4472,] 4.551688e-10 1.074717e-09 1.317245e-10
[4473,] 1.304718e-09 1.287513e-09 3.894524e-10
[4474,] 2.911786e-09 1.282730e-09 5.627479e-10
[4475,] 4.011252e-10 1.368884e-09 1.345298e-10
[4476,] 9.822182e-10 3.295894e-09 2.167339e-10
[4477,] 4.027607e-10 1.391009e-09 1.359822e-10
[4478,] 4.646060e-10 1.033216e-09 1.363724e-10
[4479,] 9.528831e-10 5.016840e-09 2.268038e-10
[4480,] 4.860902e-10 3.916138e-09 1.308382e-10
[4481,] 2.664235e-09 1.278457e-09 5.570077e-10
[4482,] 1.308289e-09 2.979067e-09 2.590786e-10
[4483,] 6.363900e-10 2.128282e-09 2.014133e-10
[4484,] 1.104121e-09 1.699199e-09 2.160576e-10
[4485,] 4.888035e-10 2.775494e-09 1.562603e-10
[4486,] 2.669997e-09 1.278637e-09 5.531048e-10
[4487,] 1.981112e-09 1.865436e-09 2.540460e-10
[4488,] 5.107177e-10 1.035312e-09 1.522809e-10
[4489,] 2.733113e-09 1.279067e-09 5.733409e-10
[4490,] 6.511224e-10 1.998921e-09 1.938417e-10
[4491,] 6.895527e-10 6.139468e-09 1.328345e-10
[4492,] 1.565149e-09 1.247104e-09 4.339552e-10
[4493,] 4.846297e-10 3.622411e-09 1.293566e-10
[4494,] 3.845696e-09 3.989051e-09 3.285479e-10
[4495,] 5.824835e-10 1.030961e-09 1.748837e-10
[4496,] 3.010688e-09 1.277511e-09 6.214806e-10
[4497,] 2.513236e-09 1.281439e-09 5.650829e-10
[4498,] 2.001220e-09 1.249318e-09 5.564578e-10
[4499,] 2.009940e-09 1.248782e-09 5.564801e-10
[4500,] 1.983750e-09 1.250026e-09 5.542719e-10
[4501,] 2.008042e-09 1.250788e-09 5.632447e-10
[4502,] 5.212647e-10 1.030103e-09 1.573474e-10
[4503,] 1.511640e-09 1.248225e-09 4.231256e-10
[4504,] 1.386837e-09 2.765961e-09 2.281783e-10
[4505,] 1.366030e-09 1.254327e-09 3.948100e-10
[4506,] 1.610211e-09 1.244182e-09 4.382062e-10
[4507,] 2.731187e-09 1.294825e-09 6.221646e-10
[4508,] 2.409820e-09 1.309150e-09 5.882070e-10
[4509,] 5.181514e-10 1.031090e-09 1.576646e-10
[4510,] 2.747480e-09 1.280371e-09 5.963898e-10
[4511,] 4.911864e-10 1.244721e-09 1.575409e-10
[4512,] 1.493463e-09 1.247877e-09 4.225097e-10
[4513,] 1.322263e-09 1.320243e-09 3.029047e-10
[4514,] 1.459893e-09 1.250760e-09 4.206107e-10
[4515,] 5.175651e-10 1.031933e-09 1.581615e-10
[4516,] 1.392836e-09 1.248365e-09 3.969041e-10
[4517,] 1.373222e-09 1.248365e-09 3.918817e-10
[4518,] 1.547520e-09 2.869920e-09 2.440714e-10
[4519,] 4.248831e-09 1.571692e-09 4.170615e-10
[4520,] 1.519485e-09 2.718158e-09 2.409393e-10
[4521,] 2.272545e-09 1.280970e-09 5.109495e-10
[4522,] 2.330983e-09 1.278483e-09 5.062650e-10
[4523,] 4.156357e-10 1.460903e-09 1.331518e-10
[4524,] 4.155646e-10 1.449041e-09 1.330929e-10
[4525,] 1.735282e-09 1.250636e-09 4.905325e-10
[4526,] 2.575695e-09 1.281922e-09 5.185429e-10
[4527,] 2.473020e-09 1.280428e-09 5.094694e-10
[4528,] 2.441164e-09 1.279245e-09 5.125859e-10
[4529,] 2.366560e-09 1.278720e-09 5.142238e-10
[4530,] 2.211280e-09 1.280366e-09 4.706074e-10
[4531,] 2.130524e-09 1.283547e-09 4.480500e-10
[4532,] 2.460028e-09 1.289527e-09 4.818268e-10
[4533,] 2.470875e-09 1.286850e-09 4.886992e-10
[4534,] 2.385345e-09 1.285821e-09 4.791830e-10
[4535,] 4.354316e-10 1.564013e-09 1.615434e-10
[4536,] 2.446300e-09 1.284462e-09 4.905699e-10
[4537,] 7.718924e-10 1.608125e-09 3.471149e-10
[4538,] 2.027949e-09 1.269551e-09 6.037259e-10
[4539,] 2.458218e-09 1.288622e-09 4.842666e-10
[4540,] 2.737733e-09 1.286743e-09 5.251769e-10
[4541,] 1.235998e-09 2.043284e-09 2.269690e-10
[4542,] 1.861572e-09 1.339348e-09 4.685517e-10
[4543,] 1.530500e-09 1.326660e-09 4.088888e-10
[4544,] 1.493470e-09 1.364195e-09 3.744489e-10
[4545,] 1.096796e-09 2.411638e-09 2.250589e-10
[4546,] 1.110364e-09 2.456624e-09 2.252568e-10
[4547,] 4.834445e-10 1.952882e-09 1.551191e-10
[4548,] 6.253379e-10 1.445216e-09 2.464937e-10
[4549,] 4.253038e-10 1.296660e-09 1.305101e-10
[4550,] 1.679351e-09 1.294827e-09 4.565881e-10
[4551,] 1.187567e-09 2.219586e-09 6.500028e-10
[4552,] 1.756089e-09 1.296030e-09 4.701164e-10
[4553,] 4.944176e-10 2.153835e-09 1.559020e-10
[4554,] 6.948862e-10 1.554005e-09 2.935960e-10
[4555,] 4.569887e-10 1.301143e-09 1.627876e-10
[4556,] 6.681255e-10 1.602247e-09 2.844062e-10
[4557,] 5.575753e-10 1.421075e-09 2.195862e-10
[4558,] 4.580075e-10 1.240129e-09 1.602896e-10
[4559,] 1.174420e-09 1.842474e-09 2.214056e-10
[4560,] 1.167647e-09 2.205493e-09 2.106618e-10
[4561,] 1.155808e-09 1.687452e-09 2.260692e-10
[4562,] 4.519709e-10 2.187680e-09 1.297613e-10
[4563,] 1.075539e-09 1.807490e-09 5.294414e-10
[4564,] 5.435152e-10 1.348703e-09 2.074465e-10
[4565,] 3.917244e-09 1.569585e-09 1.261264e-09
[4566,] 1.465851e-09 2.640194e-09 4.330366e-10
[4567,] 5.368010e-10 1.238943e-09 1.950828e-10
[4568,] 9.814095e-10 1.465002e-09 4.211319e-10
[4569,] 4.259882e-09 1.602043e-09 1.409104e-09
[4570,] 1.526938e-09 1.298315e-09 4.082709e-10
[4571,] 9.650967e-10 3.003822e-09 2.211171e-10
[4572,] 5.435525e-09 1.620907e-09 1.798763e-09
[4573,] 5.351518e-10 2.243641e-09 1.603908e-10
[4574,] 4.453175e-09 1.660695e-09 1.573309e-09
[4575,] 4.252824e-09 1.666325e-09 1.516468e-09
[4576,] 7.154016e-10 1.457226e-09 2.930233e-10
[4577,] 1.267407e-09 2.114420e-09 2.212418e-10
[4578,] 6.849014e-10 1.538407e-09 2.866476e-10
[4579,] 6.804063e-10 1.548658e-09 2.854032e-10
[4580,] 4.450185e-10 1.225483e-09 1.533464e-10
[4581,] 5.726934e-10 1.164405e-09 2.032304e-10
[4582,] 4.448254e-10 1.208127e-09 1.515108e-10
[4583,] 1.963165e-09 1.375364e-09 4.465526e-10
[4584,] 9.119473e-10 3.627135e-09 2.255639e-10
[4585,] 9.507095e-10 3.499846e-09 2.237643e-10
[4586,] 1.968034e-09 1.405790e-09 4.331379e-10
[4587,] 2.654868e-09 1.393863e-09 5.606405e-10
[4588,] 2.650328e-09 1.475676e-09 4.735218e-10
[4589,] 1.035301e-09 3.471552e-09 2.227481e-10
[4590,] 5.025839e-09 1.267859e-09 1.147266e-09
[4591,] 2.658666e-09 1.940170e-09 8.989481e-10
[4592,] 8.311429e-10 2.501034e-09 2.579087e-10
[4593,] 6.870647e-10 2.215541e-09 1.698147e-10
[4594,] 3.371141e-09 1.748780e-09 1.317308e-09
[4595,] 4.565008e-09 2.350666e-09 2.710840e-09
[4596,] 5.571876e-10 1.308062e-09 1.714021e-10
[4597,] 2.100649e-09 1.881628e-09 7.767344e-10
[4598,] 3.365682e-09 1.746750e-09 1.313001e-09
[4599,] 8.872749e-10 1.337467e-09 2.433446e-10
[4600,] 5.221185e-10 1.305351e-09 1.623650e-10
[4601,] 5.161940e-10 2.179786e-09 1.568859e-10
[4602,] 1.149379e-09 1.453449e-09 2.796550e-10
[4603,] 1.489163e-09 2.643913e-09 4.967310e-10
[4604,] 3.377342e-09 1.729737e-09 1.299107e-09
[4605,] 8.686788e-10 1.791162e-09 1.972239e-10
[4606,] 3.409776e-09 1.742770e-09 1.325253e-09
[4607,] 4.830185e-09 2.454267e-09 3.019978e-09
[4608,] 8.801748e-10 1.311136e-09 2.535506e-10
[4609,] 8.792819e-10 1.572774e-09 2.182057e-10
[4610,] 8.112913e-09 3.057909e-09 3.939317e-09
[4611,] 4.677702e-10 1.960216e-09 1.335194e-10
[4612,] 3.365784e-09 2.041428e-09 1.752785e-09
[4613,] 1.602242e-09 1.061642e-09 5.193170e-10
[4614,] 3.295291e-09 1.697688e-09 1.235130e-09
[4615,] 9.260394e-10 1.334213e-09 2.587222e-10
[4616,] 5.520900e-10 1.419637e-09 1.698863e-10
[4617,] 9.222432e-10 1.361261e-09 2.494749e-10
[4618,] 6.220678e-10 1.448008e-09 1.583978e-10
[4619,] 3.720114e-09 2.081196e-09 1.982854e-09
[4620,] 8.843606e-09 3.059147e-09 4.324163e-09
[4621,] 9.587728e-10 1.320141e-09 2.678539e-10
[4622,] 3.724946e-09 1.955735e-09 1.846307e-09
[4623,] 3.625076e-09 2.013230e-09 1.860334e-09
[4624,] 3.002328e-09 1.709181e-09 1.141138e-09
[4625,] 3.825029e-09 1.875160e-09 1.798684e-09
[4626,] 9.105910e-10 1.337166e-09 2.503258e-10
[4627,] 5.765779e-10 1.403100e-09 1.792057e-10
[4628,] 8.925945e-10 1.486420e-09 2.282090e-10
[4629,] 2.604558e-09 1.707194e-09 9.954935e-10
[4630,] 1.132310e-08 2.849180e-09 1.159148e-09
[4631,] 5.154004e-10 2.003323e-09 1.592337e-10
[4632,] 4.011258e-09 1.829022e-09 1.821781e-09
[4633,] 4.038391e-09 1.829022e-09 1.833672e-09
[4634,] 5.101461e-10 1.842781e-09 1.586761e-10
[4635,] 4.156093e-09 1.850259e-09 1.913126e-09
[4636,] 3.882546e-09 1.979204e-09 1.948777e-09
[4637,] 3.965632e-09 2.114553e-09 2.153161e-09
[4638,] 8.810549e-10 1.471794e-09 2.279321e-10
[4639,] 3.965174e-09 1.721439e-09 1.506124e-09
[4640,] 4.280467e-09 1.941968e-09 2.094296e-09
[4641,] 3.287120e-09 2.554343e-09 2.104748e-09
[4642,] 5.339303e-10 1.214920e-09 1.685186e-10
[4643,] 1.280586e-08 3.038025e-09 6.308418e-09
[4644,] 3.764538e-09 1.729062e-09 1.438594e-09
[4645,] 5.184321e-10 1.810262e-09 1.606764e-10
[4646,] 6.005521e-10 1.637860e-09 1.383903e-10
[4647,] 5.120170e-10 4.221943e-09 1.423212e-10
[4648,] 7.195210e-10 1.404600e-09 2.293631e-10
[4649,] 4.595828e-10 1.480606e-09 1.783939e-10
[4650,] 4.756491e-10 1.623899e-09 1.539793e-10
[4651,] 2.088219e-09 1.763295e-09 5.649125e-10
[4652,] 5.003374e-10 1.862606e-09 1.760019e-10
[4653,] 4.896542e-10 1.893764e-09 1.612024e-10
[4654,] 1.336450e-09 1.704198e-09 5.344415e-10
[4655,] 1.372669e-09 1.530971e-09 4.782888e-10
[4656,] 6.913732e-10 2.150856e-09 1.988126e-10
[4657,] 4.962111e-10 3.049976e-09 2.418550e-10
[4658,] 6.827827e-10 1.716625e-09 2.292502e-10
[4659,] 5.658835e-10 2.544538e-09 2.798624e-10
[4660,] 1.195815e-09 3.531320e-09 9.008126e-10
[4661,] 4.623257e-10 1.194850e-09 1.506084e-10
[4662,] 5.028202e-10 1.366346e-09 1.572230e-10
[4663,] 1.920543e-09 3.860177e-09 1.600731e-09
[4664,] 1.232096e-09 1.717523e-09 4.764732e-10
[4665,] 4.073606e-09 3.376125e-09 2.082620e-09
[4666,] 2.100621e-09 4.411990e-09 4.847437e-10
[4667,] 9.798720e-10 1.192335e-09 2.825608e-10
[4668,] 5.751141e-10 1.517849e-09 1.517849e-10
[4669,] 4.983049e-10 1.695558e-09 1.589027e-10
[4670,] 7.641598e-10 1.425701e-09 2.503166e-10
[4671,] 1.059844e-09 1.106491e-09 2.350473e-10
[4672,] 1.876788e-09 8.769878e-09 2.654809e-10
[4673,] 1.243011e-09 1.222047e-09 2.470474e-10
[4674,] 4.818117e-10 1.492653e-09 1.410687e-10
[4675,] 3.976350e-10 1.217967e-09 1.292918e-10
[4676,] 4.107750e-10 1.253842e-09 1.380004e-10
[4677,] 4.039366e-10 1.253173e-09 1.350894e-10
[4678,] 4.020847e-10 1.290581e-09 1.351758e-10
[4679,] 4.863359e-10 1.944228e-09 1.604903e-10
[4680,] 3.943297e-10 1.036534e-09 1.247968e-10
[4681,] 4.038443e-10 1.017387e-09 1.250062e-10
[4682,] 3.963678e-10 1.027330e-09 1.255601e-10
[4683,] 7.799697e-09 1.162019e-08 4.126975e-10
[4684,] 3.948388e-10 1.032685e-09 1.249776e-10
[4685,] 3.934120e-10 1.006481e-09 1.225620e-10
[4686,] 4.087001e-10 1.015304e-09 1.259927e-10
[4687,] 3.927459e-10 1.003341e-09 1.226561e-10
[4688,] 3.937394e-10 1.088432e-09 1.257478e-10
[4689,] 4.075195e-10 1.011625e-09 1.259199e-10
[4690,] 4.077354e-10 1.013810e-09 1.258520e-10
[4691,] 4.010129e-10 1.005230e-09 1.246007e-10
[4692,] 5.094850e-10 3.766679e-09 1.838031e-10
[4693,] 4.277346e-10 1.011037e-09 1.304649e-10
[4694,] 3.924098e-10 1.072715e-09 1.239937e-10
[4695,] 4.078235e-10 1.032725e-09 1.282825e-10
[4696,] 6.599191e-10 1.147661e-09 1.962250e-10
[4697,] 5.113192e-10 1.135223e-09 1.756110e-10
[4698,] 5.075672e-10 1.466226e-09 1.376901e-10
[4699,] 8.492167e-09 4.344754e-09 3.958543e-10
[4700,] 5.847005e-09 5.595756e-09 3.913508e-10
[4701,] 8.794236e-10 2.985665e-09 1.579076e-10
[4702,] 4.338436e-10 6.270367e-09 1.918738e-10
[4703,] 4.363885e-10 8.232840e-09 2.110324e-10
[4704,] 8.281738e-10 1.024614e-09 2.079181e-10
[4705,] 7.272556e-10 1.183227e-09 1.833470e-10
[4706,] 9.875080e-10 9.876877e-10 2.625878e-10
[4707,] 1.154287e-09 1.078874e-09 2.554774e-10
[4708,] 5.761220e-09 7.030483e-09 3.694894e-10
[4709,] 1.073616e-08 6.720642e-09 5.321474e-10
[4710,] 4.011556e-10 1.006801e-09 1.234919e-10
[4711,] 7.515978e-10 1.307077e-09 2.979623e-10
[4712,] 4.851059e-10 2.676970e-09 1.397952e-10
[4713,] 4.015419e-10 1.376731e-09 1.227357e-10
[4714,] 4.949481e-10 2.804356e-09 1.390348e-10
[4715,] 4.912596e-10 2.996970e-09 1.400140e-10
[4716,] 9.764327e-09 1.011717e-08 4.838232e-10
[4717,] 4.233758e-10 1.144831e-09 1.292735e-10
[4718,] 9.406111e-09 6.877970e-09 4.940808e-10
[4719,] 4.127518e-10 1.805801e-09 1.347292e-10
[4720,] 4.378065e-10 1.168890e-09 1.389749e-10
[4721,] 8.909524e-10 3.355629e-09 3.385816e-10
[4722,] 5.140379e-10 1.331197e-09 1.600177e-10
[4723,] 3.921038e-10 1.210901e-09 1.252278e-10
[4724,] 8.702522e-10 1.300932e-09 3.006281e-10
[4725,] 5.054566e-10 2.549006e-09 1.813724e-10
[4726,] 3.927960e-10 3.284495e-09 1.462717e-10
[4727,] 4.398215e-10 1.298919e-09 1.380046e-10
[4728,] 4.615853e-10 1.513165e-09 1.335361e-10
[4729,] 1.132875e-08 1.378941e-09 4.089924e-10
[4730,] 3.970931e-10 9.923659e-10 1.242663e-10
[4731,] 3.957397e-10 1.013982e-09 1.241107e-10
[4732,] 4.032132e-10 1.029724e-09 1.284741e-10
[4733,] 6.361438e-10 1.079004e-09 1.888845e-10
[4734,] 6.338743e-10 1.078678e-09 1.889063e-10
[4735,] 6.861929e-10 1.059110e-09 2.064759e-10
[4736,] 4.079964e-10 1.425710e-09 1.295129e-10
[4737,] 6.359608e-10 1.549546e-09 2.454758e-10
[4738,] 7.026318e-10 1.046281e-09 2.004043e-10
[4739,] 6.558648e-09 1.409445e-09 1.391866e-09
[4740,] 5.161766e-10 1.137091e-09 1.629772e-10
[4741,] 5.251286e-10 1.151220e-09 1.688516e-10
[4742,] 4.054116e-10 3.805102e-09 1.407870e-10
[4743,] 5.048013e-10 1.201413e-09 1.816583e-10
[4744,] 4.270560e-10 1.915040e-09 1.646070e-10
[4745,] 4.283391e-10 1.043401e-09 1.387556e-10
[4746,] 5.355817e-10 1.297539e-09 2.021759e-10
[4747,] 5.527400e-10 1.220168e-09 1.909780e-10
[4748,] 4.061845e-10 1.710808e-09 1.349344e-10
[4749,] 4.315296e-09 2.201687e-09 1.206214e-09
[4750,] 4.010702e-10 1.210034e-09 1.280409e-10
[4751,] 4.471567e-09 2.261798e-09 1.186832e-09
[4752,] 5.226156e-10 1.749943e-09 1.609487e-10
[4753,] 4.027611e-10 1.191448e-09 1.279139e-10
[4754,] 4.310563e-10 9.967719e-10 1.335161e-10
[4755,] 5.158249e-10 1.667756e-09 1.606867e-10
[4756,] 4.830103e-10 1.091004e-09 1.495378e-10
[4757,] 5.053010e-10 1.154958e-09 1.623787e-10
[4758,] 1.338328e-09 2.549632e-09 4.415579e-10
[4759,] 4.182505e-10 1.108592e-09 1.372057e-10
[4760,] 4.014042e-10 1.065380e-09 1.262129e-10
[4761,] 4.141124e-10 1.995865e-09 1.418542e-10
[4762,] 6.060046e-10 1.559754e-09 2.319190e-10
[4763,] 5.180850e-10 1.016691e-09 1.537998e-10
[4764,] 4.170192e-10 2.311542e-09 1.454259e-10
[4765,] 4.721516e-10 1.110764e-09 1.570753e-10
[4766,] 4.291114e-10 1.238097e-09 1.275100e-10
[4767,] 1.804813e-09 1.949626e-09 5.273246e-10
[4768,] 4.046983e-10 2.295988e-09 1.383816e-10
[4769,] 6.554352e-10 1.438833e-09 2.421067e-10
[4770,] 1.507127e-09 3.357011e-09 3.849368e-10
[4771,] 3.993523e-10 1.516700e-09 1.258250e-10
[4772,] 1.438703e-09 2.081839e-09 5.035015e-10
[4773,] 1.752314e-09 1.220248e-09 3.516457e-10
[4774,] 4.056970e-10 1.121225e-09 1.314815e-10
[4775,] 6.531836e-10 1.388547e-09 2.358751e-10
[4776,] 1.695360e-09 1.329257e-09 3.511620e-10
[4777,] 4.527464e-10 3.917499e-09 1.759893e-10
[4778,] 5.434776e-10 1.606362e-09 1.788032e-10
[4779,] 5.367915e-10 1.227138e-09 1.667722e-10
[4780,] 6.071233e-10 1.553763e-09 1.779924e-10
[4781,] 5.300512e-10 1.284826e-09 1.768366e-10
[4782,] 5.244500e-10 1.308870e-09 1.709345e-10
[4783,] 5.765061e-10 1.316885e-09 1.908160e-10
[4784,] 6.030669e-10 1.712532e-09 1.944326e-10
[4785,] 4.933503e-10 1.024669e-09 1.458443e-10
[4786,] 4.982663e-10 1.192316e-09 1.616823e-10
[4787,] 4.296719e-10 2.098119e-09 1.292303e-10
[4788,] 4.428408e-10 2.201962e-09 1.300202e-10
[4789,] 4.913084e-10 1.032504e-09 1.442901e-10
[4790,] 3.990794e-10 2.205979e-09 1.326934e-10
[4791,] 4.860690e-10 2.239802e-09 1.493442e-10
[4792,] 1.083161e-09 3.830508e-09 3.133320e-10
[4793,] 4.278354e-10 1.745975e-09 1.477731e-10
[4794,] 7.412945e-10 2.880049e-09 3.977079e-10
[4795,] 1.365054e-09 1.313656e-09 3.133475e-10
[4796,] 5.039041e-10 1.357454e-09 1.553226e-10
[4797,] 1.623079e-09 1.800264e-09 4.131946e-10
[4798,] 4.977377e-10 1.543779e-09 1.558743e-10
[4799,] 4.543550e-10 3.630011e-09 1.699310e-10
[4800,] 2.842382e-09 1.610469e-09 8.824511e-10
[4801,] 1.443473e-09 1.934303e-09 3.967098e-10
[4802,] 5.194454e-10 1.789842e-09 1.517220e-10
[4803,] 4.441194e-10 2.198752e-09 1.531582e-10
[4804,] 1.515597e-09 1.804122e-09 4.069984e-10
[4805,] 5.426668e-10 2.496128e-09 1.329157e-10
[4806,] 1.016896e-09 3.980390e-09 2.833774e-10
[4807,] 4.612093e-10 2.186529e-09 1.699643e-10
[4808,] 4.242262e-10 3.973044e-09 1.386584e-10
[4809,] 1.520541e-09 1.791378e-09 4.257534e-10
[4810,] 1.715068e-09 1.749746e-09 4.586226e-10
[4811,] 1.644830e-09 1.742619e-09 4.251290e-10
[4812,] 4.295078e-10 2.611192e-09 1.333156e-10
[4813,] 6.304954e-10 2.562896e-09 2.112256e-10
[4814,] 4.569836e-10 2.057137e-09 1.330757e-10
[4815,] 4.675254e-10 2.227721e-09 1.336594e-10
[4816,] 4.272295e-10 4.168698e-09 1.794347e-10
[4817,] 4.773796e-10 1.302377e-09 1.356048e-10
[4818,] 4.041501e-10 3.521634e-09 1.435354e-10
[4819,] 4.005585e-10 4.233918e-09 1.405112e-10
[4820,] 4.022589e-10 4.380618e-09 1.438903e-10
[4821,] 1.487819e-09 1.887356e-09 4.817025e-10
[4822,] 4.008544e-10 2.278492e-09 1.388953e-10
[4823,] 4.595687e-10 1.030763e-09 1.474585e-10
[4824,] 4.020276e-10 4.769611e-09 1.444345e-10
[4825,] 3.998063e-10 3.242903e-09 1.398584e-10
[4826,] 3.997871e-10 3.706604e-09 1.414908e-10
[4827,] 3.998043e-10 3.702569e-09 1.415616e-10
[4828,] 5.819994e-10 1.122399e-09 1.533069e-10
[4829,] 4.247705e-10 1.229408e-08 2.126061e-10
[4830,] 4.606138e-10 1.255131e-09 1.497527e-10
[4831,] 2.317422e-09 1.662900e-09 6.981688e-10
[4832,] 4.651741e-10 6.008018e-09 2.139569e-10
[4833,] 4.608618e-10 6.205130e-09 2.112547e-10
[4834,] 4.704572e-10 5.879752e-09 2.174196e-10
[4835,] 1.484865e-09 7.657925e-09 6.088735e-10
[4836,] 4.501057e-10 7.068239e-09 2.043946e-10
[4837,] 4.566500e-10 6.123023e-09 2.069166e-10
[4838,] 4.365858e-10 3.896571e-09 1.666544e-10
[4839,] 4.383826e-10 3.763559e-09 1.738866e-10
[4840,] 1.758294e-09 1.630296e-09 4.073305e-10
[4841,] 4.545554e-10 7.155233e-09 2.092455e-10
[4842,] 4.791274e-10 1.102685e-09 1.352756e-10
[4843,] 4.542252e-10 3.846158e-09 1.734574e-10
[4844,] 4.491003e-10 1.121625e-09 1.294718e-10
[4845,] 4.939986e-10 4.777324e-09 2.042861e-10
[4846,] 4.647953e-10 3.600997e-09 1.833957e-10
[4847,] 4.368800e-10 6.015956e-09 1.754777e-10
[4848,] 4.625829e-10 3.689131e-09 1.820931e-10
[4849,] 4.650557e-10 3.749353e-09 1.848151e-10
[4850,] 3.495156e-09 1.342524e-09 6.720633e-10
[4851,] 4.633693e-10 3.657653e-09 1.825875e-10
[4852,] 4.412436e-10 2.389887e-09 1.416994e-10
[4853,] 5.067697e-10 5.285588e-09 2.159780e-10
[4854,] 1.428117e-09 5.348676e-09 5.907391e-10
[4855,] 3.338711e-09 1.339938e-09 6.534017e-10
[4856,] 5.763850e-10 1.401614e-08 3.963101e-10
[4857,] 1.994241e-09 2.088070e-09 5.289253e-10
[4858,] 5.780247e-10 1.295451e-08 3.916936e-10
[4859,] 5.699546e-10 4.066941e-09 2.447245e-10
[4860,] 5.897105e-10 1.297290e-08 4.050670e-10
[4861,] 5.803329e-10 1.261322e-08 3.920370e-10
[4862,] 4.504321e-10 7.067685e-09 2.374922e-10
[4863,] 3.266050e-09 1.368957e-09 6.339644e-10
[4864,] 5.637334e-10 1.258018e-08 3.731177e-10
[4865,] 4.316070e-10 7.404966e-09 1.586501e-10
[4866,] 5.780675e-10 1.389015e-08 3.976032e-10
[4867,] 5.692754e-10 1.473851e-08 3.921584e-10
[4868,] 3.250020e-09 1.328563e-09 6.547433e-10
[4869,] 1.487334e-09 2.517307e-09 4.779700e-10
[4870,] 5.726096e-10 1.306427e-08 3.861842e-10
[4871,] 5.822875e-10 1.410076e-08 4.037976e-10
[4872,] 5.788684e-10 1.401520e-08 3.993125e-10
[4873,] 5.760893e-10 1.306540e-08 3.901361e-10
[4874,] 5.671207e-10 1.286733e-08 3.787563e-10
[4875,] 1.431042e-09 5.460709e-09 5.922287e-10
[4876,] 9.611774e-10 2.512061e-09 3.135539e-10
[4877,] 4.425221e-10 1.165343e-09 1.389676e-10
[4878,] 5.415246e-10 1.769509e-08 3.717488e-10
[4879,] 5.953241e-10 1.372776e-08 4.164406e-10
[4880,] 5.912820e-10 1.412280e-08 4.144150e-10
[4881,] 5.766849e-10 1.401520e-08 3.967763e-10
[4882,] 5.757820e-10 1.418104e-08 3.966771e-10
[4883,] 5.782516e-10 1.393885e-08 3.981099e-10
[4884,] 4.423806e-10 2.495280e-09 1.420121e-10
[4885,] 5.611064e-10 1.469148e-08 3.822234e-10
[4886,] 5.813180e-10 1.307502e-08 3.961817e-10
[4887,] 5.853512e-10 1.277718e-08 3.986131e-10
[4888,] 3.223688e-09 1.321800e-09 6.692499e-10
[4889,] 1.487378e-09 2.480795e-09 4.752808e-10
[4890,] 5.091570e-10 4.562041e-09 2.119543e-10
[4891,] 1.577760e-09 1.696015e-09 4.083336e-10
[4892,] 4.047259e-10 1.700854e-09 1.274889e-10
[4893,] 4.209643e-10 1.223751e-08 1.833559e-10
[4894,] 5.738976e-10 1.407310e-08 3.984391e-10
[4895,] 4.401664e-10 5.794766e-09 1.774783e-10
[4896,] 1.905487e-09 1.942777e-09 3.114536e-10
[4897,] 4.403991e-10 2.732215e-08 2.820303e-10
[4898,] 1.670893e-09 1.427372e-09 3.415068e-10
[4899,] 7.048756e-10 6.361825e-09 5.588946e-10
[4900,] 1.796613e-09 1.487193e-09 3.391260e-10
[4901,] 4.533691e-10 1.288472e-08 2.912811e-10
[4902,] 6.954681e-10 2.653724e-09 3.904115e-10
[4903,] 2.706956e-09 3.151089e-09 2.921334e-10
[4904,] 8.310758e-10 7.950917e-09 6.635260e-10
[4905,] 6.016884e-10 4.874183e-09 3.239901e-10
[4906,] 8.301153e-10 2.143267e-09 2.630505e-10
[4907,] 6.080015e-10 2.176887e-09 2.077000e-10
[4908,] 7.758919e-10 7.129500e-09 5.985323e-10
[4909,] 5.403857e-10 2.003282e-09 2.222306e-10
[4910,] 5.523384e-10 7.868567e-08 7.148743e-10
[4911,] 5.461476e-10 1.024496e-07 7.394563e-10
[4912,] 5.430379e-10 2.637242e-08 5.009131e-10
[4913,] 4.325498e-10 3.375885e-09 1.918818e-10
[4914,] 4.028852e-10 2.481373e-09 1.469367e-10
[4915,] 1.346405e-09 1.792513e-09 2.200252e-10
[4916,] 4.710902e-10 3.026125e-09 1.658289e-10
[4917,] 4.298126e-10 2.209457e-09 1.710219e-10
[4918,] 4.844745e-10 2.393076e-08 3.409632e-10
[4919,] 4.726366e-10 1.870374e-09 1.669317e-10
[4920,] 4.130340e-10 2.432511e-09 1.553525e-10
[4921,] 4.838466e-10 1.859776e-08 3.193009e-10
[4922,] 4.779730e-10 1.960057e-08 3.060538e-10
[4923,] 4.818868e-10 1.873543e-08 3.131077e-10
[4924,] 3.979023e-10 2.315079e-09 1.396071e-10
[4925,] 4.695461e-10 2.973055e-08 3.334772e-10
[4926,] 4.046208e-10 2.631288e-09 1.497748e-10
[4927,] 1.306764e-09 1.594009e-09 2.371699e-10
[4928,] 4.300715e-10 3.510756e-09 1.695373e-10
[4929,] 1.433920e-09 1.607181e-09 2.438483e-10
[4930,] 1.682343e-09 3.251499e-09 4.375574e-10
[4931,] 1.574810e-09 2.023017e-09 5.265457e-10
[4932,] 1.327475e-09 2.155958e-09 2.371721e-10
[4933,] 4.770230e-10 1.410449e-09 1.272248e-10
[4934,] 9.706591e-10 2.551515e-09 2.649117e-10
[4935,] 1.035147e-09 2.643683e-09 4.045677e-10
[4936,] 1.225326e-09 2.537966e-09 3.611062e-10
[4937,] 9.484886e-10 2.644705e-09 3.671476e-10
[4938,] 4.916145e-10 7.584333e-09 3.088137e-10
[4939,] 1.360018e-09 1.411602e-09 3.012224e-10
[4940,] 4.732328e-10 2.611882e-08 3.654256e-10
[4941,] 5.361136e-10 1.890366e-09 1.829569e-10
[4942,] 3.997290e-10 3.648146e-09 1.331194e-10
[4943,] 8.787812e-10 1.923975e-09 3.875530e-10
[4944,] 3.954632e-10 1.005812e-08 1.485886e-10
[4945,] 1.115736e-09 1.861261e-09 2.819993e-10
[4946,] 4.244011e-10 1.470001e-09 1.466522e-10
[4947,] 4.703665e-10 1.668428e-09 1.560638e-10
[4948,] 4.828965e-10 1.143214e-09 1.628692e-10
[4949,] 4.276378e-10 1.440254e-09 1.471172e-10
[4950,] 4.933196e-10 1.834374e-09 1.593287e-10
[4951,] 5.119758e-10 1.728703e-09 1.632553e-10
[4952,] 8.440267e-10 3.258218e-09 4.794447e-10
[4953,] 1.260607e-09 2.390405e-09 4.074129e-10
[4954,] 9.814512e-10 1.502583e-09 3.811262e-10
[4955,] 9.195378e-10 1.103596e-09 2.436678e-10
[4956,] 9.477032e-10 1.052062e-08 9.990701e-10
[4957,] 1.256044e-09 2.360709e-09 4.064378e-10
[4958,] 4.884441e-10 1.823531e-09 1.961611e-10
[4959,] 4.999906e-10 2.994135e-09 1.482488e-10
[4960,] 4.756464e-10 1.627892e-09 1.794675e-10
[4961,] 9.804013e-10 1.587442e-09 2.792860e-10
[4962,] 4.999432e-10 3.549838e-09 1.477721e-10
[4963,] 4.927690e-10 1.704072e-09 1.905199e-10
[4964,] 4.979573e-10 2.145027e-09 1.644082e-10
[4965,] 1.289719e-09 1.559021e-09 4.267894e-10
[4966,] 4.715660e-10 1.199407e-09 1.562705e-10
[4967,] 1.524710e-09 2.170615e-09 4.545353e-10
[4968,] 2.265686e-09 1.375317e-09 5.674193e-10
[4969,] 1.419054e-09 2.946790e-09 3.958643e-10
[4970,] 9.902090e-10 1.666251e-09 4.019452e-10
[4971,] 4.572869e-10 1.084589e-09 1.419652e-10
[4972,] 2.275389e-09 1.059236e-09 3.834393e-10
[4973,] 4.277107e-10 4.334191e-09 1.280357e-10
[4974,] 4.309530e-10 4.334191e-09 1.274309e-10
[4975,] 1.242284e-09 2.160923e-09 4.889642e-10
[4976,] 1.357870e-09 1.386977e-09 4.922087e-10
[4977,] 3.964910e-09 2.119421e-09 3.934998e-10
[4978,] 6.094879e-10 1.958963e-09 1.996762e-10
[4979,] 3.976153e-10 4.854025e-08 2.462646e-10
[4980,] 5.842978e-10 2.120248e-09 1.999760e-10
[4981,] 5.978666e-10 1.995424e-09 1.991811e-10
[4982,] 5.911411e-10 2.370978e-09 2.139245e-10
[4983,] 3.958297e-10 6.688024e-08 2.471776e-10
[4984,] 1.134013e-09 9.807256e-09 1.382122e-09
[4985,] 4.875087e-10 9.420671e-08 5.197111e-10
[4986,] 3.153320e-09 2.402109e-09 3.433871e-10
[4987,] 8.920815e-10 1.615270e-09 2.516609e-10
[4988,] 9.115095e-09 2.616757e-09 2.949678e-10
[4989,] 7.246780e-10 1.198037e-09 2.693212e-10
[4990,] 5.156319e-10 3.114014e-09 1.956607e-10
[4991,] 2.850933e-09 1.440320e-09 9.614952e-10
[4992,] 2.722947e-09 1.355573e-09 4.475290e-10
[4993,] 3.504046e-09 1.686372e-09 8.865067e-10
[4994,] 9.922908e-10 3.958736e-09 2.327902e-10
[4995,] 4.655752e-10 1.441939e-09 1.772092e-10
[4996,] 6.584349e-10 1.400332e-09 2.668535e-10
[4997,] 5.723706e-10 1.050794e-09 1.800486e-10
[4998,] 6.021120e-10 1.071389e-09 1.973333e-10
[4999,] 3.958732e-10 1.075118e-09 1.230130e-10
[5000,] 3.930025e-10 1.499905e-09 1.308604e-10
[5001,] 4.013261e-10 1.237549e-09 1.239481e-10
[5002,] 4.035574e-10 1.038525e-09 1.244707e-10
[5003,] 4.029903e-10 1.230560e-09 1.239420e-10
[5004,] 3.979283e-10 1.521222e-09 1.381348e-10
[5005,] 3.982301e-10 1.559458e-09 1.391545e-10
[5006,] 3.942238e-10 1.035184e-09 1.231702e-10
[5007,] 1.517433e-09 1.830202e-09 3.371866e-10
[5008,] 3.951926e-10 1.513272e-09 1.329845e-10
[5009,] 4.067859e-10 1.469524e-09 1.441608e-10
[5010,] 3.954003e-10 1.358727e-09 1.319414e-10
[5011,] 3.990891e-10 1.361702e-09 1.248989e-10
[5012,] 4.006896e-10 1.456530e-09 1.239469e-10
[5013,] 3.943578e-10 1.474993e-09 1.319868e-10
[5014,] 1.583488e-09 2.929666e-09 3.659047e-10
[5015,] 1.661933e-09 2.442934e-09 8.967730e-10
[5016,] 4.029912e-10 1.002044e-09 1.251736e-10
[5017,] 4.329043e-10 2.121912e-09 1.767275e-10
[5018,] 4.162881e-10 1.771645e-09 1.552412e-10
[5019,] 3.111321e-09 2.076679e-09 2.769583e-10
[5020,] 6.154850e-09 2.079311e-09 3.572750e-10
[5021,] 3.941501e-09 1.343117e-08 1.951539e-10
[5022,] 3.944782e-09 1.370576e-08 1.949208e-10
[5023,] 1.543200e-09 1.471011e-09 2.406327e-10
[5024,] 1.071406e-08 3.745251e-09 3.379590e-10
[5025,] 4.718107e-09 2.887459e-08 1.904110e-10
[5026,] 1.016137e-09 1.310025e-09 2.756592e-10
[5027,] 1.860948e-09 1.038390e-08 1.796992e-10
[5028,] 1.934843e-09 8.324871e-09 1.842077e-10
[5029,] 1.744201e-09 5.709071e-09 3.389918e-10
[5030,] 4.841411e-09 1.242726e-09 5.713895e-10
[5031,] 2.101604e-09 2.123489e-09 2.305736e-10
[5032,] 4.930894e-10 2.249306e-09 1.612531e-10
[5033,] 1.954533e-09 1.668697e-09 2.440989e-10
[5034,] 2.073681e-09 1.974533e-09 2.350533e-10
[5035,] 1.857836e-09 1.171632e-09 2.877036e-10
[5036,] 1.995479e-09 1.005112e-09 3.771957e-10
[5037,] 2.963604e-09 2.807883e-09 6.764147e-10
[5038,] 1.679039e-09 5.575243e-09 5.924099e-10
[5039,] 1.581715e-09 1.859048e-09 2.123129e-10
[5040,] 5.051376e-09 1.724230e-09 4.124271e-10
[5041,] 4.977050e-10 2.200645e-09 1.644114e-10
[5042,] 4.932635e-10 2.216412e-09 1.690462e-10
[5043,] 4.946828e-10 2.272289e-09 1.736053e-10
[5044,] 4.826256e-10 2.193427e-09 1.579156e-10
[5045,] 5.128278e-10 2.386363e-09 1.286185e-10
[5046,] 4.997152e-10 3.723057e-09 1.597241e-10
[5047,] 1.393392e-09 2.815516e-09 3.525546e-10
[5048,] 2.123850e-09 1.733930e-08 2.544563e-10
[5049,] 1.519344e-09 1.787747e-09 4.422108e-10
[5050,] 5.002215e-10 2.085276e-09 1.658604e-10
[5051,] 1.063252e-09 6.078926e-09 2.091913e-10
[5052,] 1.022421e-09 2.259174e-09 1.961952e-10
[5053,] 5.005084e-10 2.225179e-09 1.636693e-10
[5054,] 2.856128e-09 1.306464e-09 3.379923e-10
[5055,] 1.053175e-09 2.212242e-09 2.007518e-10
[5056,] 5.815511e-10 2.545521e-09 1.412933e-10
[5057,] 1.595748e-09 2.575031e-09 5.405308e-10
[5058,] 3.473393e-09 2.379965e-08 2.363081e-10
[5059,] 3.147143e-09 1.904090e-08 2.353231e-10
[5060,] 2.746995e-09 1.743483e-09 2.711379e-10
[5061,] 3.443279e-09 5.974912e-09 2.396645e-10
[5062,] 3.531249e-09 4.889412e-09 2.427035e-10
[5063,] 2.199467e-09 1.142326e-09 2.864885e-10
[5064,] 1.104301e-09 2.401874e-09 2.011081e-10
[5065,] 1.447490e-09 2.323583e-09 3.673692e-10
[5066,] 3.883934e-09 3.271570e-08 2.393970e-10
[5067,] 5.819484e-10 2.199171e-09 1.971894e-10
[5068,] 4.136519e-10 2.359908e-09 1.237378e-10
[5069,] 6.011621e-10 1.250999e-09 2.058975e-10
[5070,] 2.524116e-09 2.530828e-09 2.657288e-10
[5071,] 1.179296e-09 1.233530e-09 2.607025e-10
[5072,] 1.158541e-09 1.243154e-09 2.555496e-10
[5073,] 4.871097e-10 1.876058e-09 1.254513e-10
[5074,] 1.251326e-09 1.276569e-09 2.652635e-10
[5075,] 1.142806e-09 1.229009e-09 2.554726e-10
[5076,] 1.069479e-09 1.598484e-09 3.171782e-10
[5077,] 9.709099e-10 2.006217e-09 3.008501e-10
[5078,] 6.354913e-10 1.193522e-09 2.114835e-10
[5079,] 6.287027e-10 1.162548e-09 2.040281e-10
[5080,] 4.921942e-10 1.607861e-09 1.261755e-10
[5081,] 1.311329e-09 1.300374e-09 2.706753e-10
[5082,] 5.086383e-10 1.363553e-09 1.311913e-10
[5083,] 8.771930e-10 2.015597e-09 2.683539e-10
[5084,] 1.279106e-09 1.302986e-09 2.654766e-10
```
