## Supplementary material for "Characterization of shared and ancestry-specific signals driving complex traits using multi-ancestry fine-mapping": s1_data.bim

```
6	chr6:159372302:A:G	0	159372302	G	A
6	chr6:159373881:AC:A	0	159373881	A	AC
6	chr6:159374222:T:G	0	159374222	G	T
6	chr6:159374300:T:C	0	159374300	C	T
6	chr6:159374362:A:G	0	159374362	G	A
6	chr6:159376056:G:A	0	159376056	A	G
6	chr6:159378159:C:T	0	159378159	T	C
6	chr6:159379992:A:G	0	159379992	G	A
6	chr6:159380537:C:G	0	159380537	G	C
6	chr6:159381106:G:A	0	159381106	A	G
6	chr6:159382428:G:A	0	159382428	A	G
6	chr6:159383930:G:A	0	159383930	A	G
6	chr6:159384192:T:C	0	159384192	C	T
6	chr6:159384218:C:T	0	159384218	T	C
6	chr6:159384537:G:T	0	159384537	T	G
6	chr6:159386907:G:A	0	159386907	A	G
6	chr6:159387256:G:A	0	159387256	A	G
6	chr6:159388062:G:A	0	159388062	A	G
6	chr6:159388654:G:A	0	159388654	A	G
6	chr6:159389016:C:T	0	159389016	T	C
6	chr6:159389946:A:G	0	159389946	G	A
6	chr6:159390698:G:T	0	159390698	T	G
6	chr6:159391203:T:C	0	159391203	C	T
6	chr6:159391331:T:C	0	159391331	C	T
6	chr6:159391434:T:C	0	159391434	C	T
6	chr6:159391719:AT:A	0	159391719	A	AT
6	chr6:159392240:G:A	0	159392240	A	G
6	chr6:159393078:A:G	0	159393078	G	A
6	chr6:159394111:C:T	0	159394111	T	C
6	chr6:159395191:G:C	0	159395191	C	G
6	chr6:159395358:G:A	0	159395358	A	G
6	chr6:159395411:G:A	0	159395411	A	G
6	chr6:159395612:A:T	0	159395612	T	A
6	chr6:159396918:C:T	0	159396918	T	C
6	chr6:159397859:T:C	0	159397859	C	T
6	chr6:159398001:A:G	0	159398001	G	A
6	chr6:159398162:A:G	0	159398162	G	A
6	chr6:159398754:A:C	0	159398754	C	A
6	chr6:159399661:A:G	0	159399661	G	A
6	chr6:159399747:G:A	0	159399747	A	G
6	chr6:159400106:A:G	0	159400106	G	A
6	chr6:159400154:G:A	0	159400154	A	G
6	chr6:159401426:G:A	0	159401426	A	G
6	chr6:159402286:G:A	0	159402286	A	G
6	chr6:159402378:G:T	0	159402378	T	G
6	chr6:159402553:A:G	0	159402553	G	A
6	chr6:159403294:C:T	0	159403294	T	C
6	chr6:159404417:G:A	0	159404417	A	G
6	chr6:159405422:T:C	0	159405422	C	T
6	chr6:159407216:A:G	0	159407216	G	A
6	chr6:159407766:C:T	0	159407766	T	C
6	chr6:159408367:T:C	0	159408367	C	T
6	chr6:159410234:G:A	0	159410234	A	G
6	chr6:159411331:G:A	0	159411331	A	G
6	chr6:159412155:T:C	0	159412155	C	T
6	chr6:159412174:A:G	0	159412174	G	A
6	chr6:159412337:T:C	0	159412337	C	T
6	chr6:159412339:A:G	0	159412339	G	A
6	chr6:159412601:C:T	0	159412601	T	C
6	chr6:159413530:C:G	0	159413530	G	C
6	chr6:159413727:G:A	0	159413727	A	G
6	chr6:159414489:G:A	0	159414489	A	G
6	chr6:159416077:C:T	0	159416077	T	C
6	chr6:159416336:G:A	0	159416336	A	G
6	chr6:159416566:C:T	0	159416566	T	C
6	chr6:159416763:C:T	0	159416763	T	C
6	chr6:159417380:T:G	0	159417380	G	T
6	chr6:159419188:T:C	0	159419188	C	T
6	chr6:159419349:C:A	0	159419349	A	C
6	chr6:159420231:G:A	0	159420231	A	G
6	chr6:159420770:C:G	0	159420770	G	C
6	chr6:159420798:C:T	0	159420798	T	C
6	chr6:159421878:A:T	0	159421878	T	A
6	chr6:159422269:A:G	0	159422269	G	A
6	chr6:159422572:T:C	0	159422572	C	T
6	chr6:159422580:T:C	0	159422580	C	T
6	chr6:159422702:A:G	0	159422702	G	A
6	chr6:159422809:C:T	0	159422809	T	C
6	chr6:159423327:C:T	0	159423327	T	C
6	chr6:159423818:T:C	0	159423818	C	T
6	chr6:159423907:T:C	0	159423907	C	T
6	chr6:159424391:T:C	0	159424391	C	T
6	chr6:159424613:T:C	0	159424613	C	T
6	chr6:159425044:A:C	0	159425044	C	A
6	chr6:159425105:G:A	0	159425105	A	G
6	chr6:159425376:A:G	0	159425376	G	A
6	chr6:159425402:G:A	0	159425402	A	G
6	chr6:159425483:T:C	0	159425483	C	T
6	chr6:159425743:G:C	0	159425743	C	G
6	chr6:159426249:C:G	0	159426249	G	C
6	chr6:159427110:CT:C	0	159427110	C	CT
6	chr6:159427187:T:C	0	159427187	C	T
6	chr6:159427292:C:T	0	159427292	T	C
6	chr6:159427307:G:A	0	159427307	A	G
6	chr6:159427543:T:C	0	159427543	C	T
6	chr6:159427783:A:C	0	159427783	C	A
6	chr6:159428577:G:A	0	159428577	A	G
6	chr6:159428624:G:T	0	159428624	T	G
6	chr6:159428676:GAGA:G	0	159428676	G	GAGA
6	chr6:159429247:T:C	0	159429247	C	T
6	chr6:159429850:G:T	0	159429850	T	G
6	chr6:159430052:A:T	0	159430052	T	A
6	chr6:159430087:G:C	0	159430087	C	G
6	chr6:159430120:G:T	0	159430120	T	G
6	chr6:159431748:T:C	0	159431748	C	T
6	chr6:159431798:G:A	0	159431798	A	G
6	chr6:159432054:C:T	0	159432054	T	C
6	chr6:159432531:A:G	0	159432531	G	A
6	chr6:159432868:G:A	0	159432868	A	G
6	chr6:159433391:A:C	0	159433391	C	A
6	chr6:159433505:T:C	0	159433505	C	T
6	chr6:159433591:C:T	0	159433591	T	C
6	chr6:159435050:C:T	0	159435050	T	C
6	chr6:159435329:A:G	0	159435329	G	A
6	chr6:159435427:G:A	0	159435427	A	G
6	chr6:159436234:C:T	0	159436234	T	C
6	chr6:159436257:T:C	0	159436257	C	T
6	chr6:159436267:A:G	0	159436267	G	A
6	chr6:159436883:A:G	0	159436883	G	A
6	chr6:159437984:T:C	0	159437984	C	T
6	chr6:159438167:C:T	0	159438167	T	C
6	chr6:159438485:T:C	0	159438485	C	T
6	chr6:159438500:C:T	0	159438500	T	C
6	chr6:159438517:C:T	0	159438517	T	C
6	chr6:159439482:T:C	0	159439482	C	T
6	chr6:159439521:C:T	0	159439521	T	C
6	chr6:159440013:C:A	0	159440013	A	C
6	chr6:159440993:C:T	0	159440993	T	C
6	chr6:159441229:A:G	0	159441229	G	A
6	chr6:159441619:A:G	0	159441619	G	A
6	chr6:159441627:C:T	0	159441627	T	C
6	chr6:159441800:G:A	0	159441800	A	G
6	chr6:159442131:T:C	0	159442131	C	T
6	chr6:159442230:A:G	0	159442230	G	A
6	chr6:159442700:A:C	0	159442700	C	A
6	chr6:159442843:C:T	0	159442843	T	C
6	chr6:159442869:G:A	0	159442869	A	G
6	chr6:159443152:G:C	0	159443152	C	G
6	chr6:159443730:A:G	0	159443730	G	A
6	chr6:159443876:G:T	0	159443876	T	G
6	chr6:159444341:C:G	0	159444341	G	C
6	chr6:159444725:G:A	0	159444725	A	G
6	chr6:159445017:G:C	0	159445017	C	G
6	chr6:159445234:C:T	0	159445234	T	C
6	chr6:159445377:C:A	0	159445377	A	C
6	chr6:159445403:G:A	0	159445403	A	G
6	chr6:159445726:T:A	0	159445726	A	T
6	chr6:159446058:A:C	0	159446058	C	A
6	chr6:159446235:G:A	0	159446235	A	G
6	chr6:159446319:T:C	0	159446319	C	T
6	chr6:159447210:GCATGA:G	0	159447210	G	GCATGA
6	chr6:159447530:G:A	0	159447530	A	G
6	chr6:159447714:G:A	0	159447714	A	G
6	chr6:159447763:C:T	0	159447763	T	C
6	chr6:159448087:T:C	0	159448087	C	T
6	chr6:159448288:T:A	0	159448288	A	T
6	chr6:159449313:C:T	0	159449313	T	C
6	chr6:159450068:G:A	0	159450068	A	G
6	chr6:159451644:T:C	0	159451644	C	T
6	chr6:159452133:A:G	0	159452133	G	A
6	chr6:159452362:C:A	0	159452362	A	C
6	chr6:159452856:T:A	0	159452856	A	T
6	chr6:159452907:T:C	0	159452907	C	T
6	chr6:159452926:C:A	0	159452926	A	C
6	chr6:159453373:C:T	0	159453373	T	C
6	chr6:159453467:C:T	0	159453467	T	C
6	chr6:159453757:G:A	0	159453757	A	G
6	chr6:159454253:T:C	0	159454253	C	T
6	chr6:159454412:A:G	0	159454412	G	A
6	chr6:159454996:A:G	0	159454996	G	A
6	chr6:159455195:T:C	0	159455195	C	T
6	chr6:159455352:T:C	0	159455352	C	T
6	chr6:159455506:A:G	0	159455506	G	A
6	chr6:159456108:C:T	0	159456108	T	C
6	chr6:159456670:T:C	0	159456670	C	T
6	chr6:159456673:T:C	0	159456673	C	T
6	chr6:159456730:T:C	0	159456730	C	T
6	chr6:159457862:C:T	0	159457862	T	C
6	chr6:159457863:A:G	0	159457863	G	A
6	chr6:159457865:C:T	0	159457865	T	C
6	chr6:159458279:T:C	0	159458279	C	T
6	chr6:159458323:G:A	0	159458323	A	G
6	chr6:159458446:A:G	0	159458446	G	A
6	chr6:159458528:T:C	0	159458528	C	T
6	chr6:159458610:G:C	0	159458610	C	G
6	chr6:159458613:G:T	0	159458613	T	G
6	chr6:159458662:C:T	0	159458662	T	C
6	chr6:159458842:T:C	0	159458842	C	T
6	chr6:159459125:A:G	0	159459125	G	A
6	chr6:159459228:C:T	0	159459228	T	C
6	chr6:159459452:G:A	0	159459452	A	G
6	chr6:159459650:CAAG:C	0	159459650	C	CAAG
6	chr6:159459745:T:A	0	159459745	A	T
6	chr6:159459835:T:C	0	159459835	C	T
6	chr6:159459838:G:A	0	159459838	A	G
6	chr6:159460045:T:C	0	159460045	C	T
6	chr6:159460112:C:A	0	159460112	A	C
6	chr6:159460151:A:G	0	159460151	G	A
6	chr6:159460234:T:C	0	159460234	C	T
6	chr6:159460396:T:C	0	159460396	C	T
6	chr6:159460518:C:A	0	159460518	A	C
6	chr6:159460992:C:T	0	159460992	T	C
6	chr6:159461094:C:T	0	159461094	T	C
6	chr6:159461153:T:A	0	159461153	A	T
6	chr6:159461300:T:C	0	159461300	C	T
6	chr6:159461530:G:A	0	159461530	A	G
6	chr6:159461562:C:T	0	159461562	T	C
6	chr6:159461666:G:C	0	159461666	C	G
6	chr6:159461689:A:G	0	159461689	G	A
6	chr6:159462177:G:A	0	159462177	A	G
6	chr6:159462275:CTG:C	0	159462275	C	CTG
6	chr6:159462411:C:G	0	159462411	G	C
6	chr6:159462868:A:G	0	159462868	G	A
6	chr6:159462970:C:T	0	159462970	T	C
6	chr6:159463255:C:T	0	159463255	T	C
6	chr6:159463262:G:T	0	159463262	T	G
6	chr6:159463482:T:C	0	159463482	C	T
6	chr6:159463629:AT:A	0	159463629	A	AT
6	chr6:159463796:T:C	0	159463796	C	T
6	chr6:159463832:C:T	0	159463832	T	C
6	chr6:159463981:G:A	0	159463981	A	G
6	chr6:159464058:A:T	0	159464058	T	A
6	chr6:159464116:T:C	0	159464116	C	T
6	chr6:159464773:A:G	0	159464773	G	A
6	chr6:159465132:A:G	0	159465132	G	A
6	chr6:159465271:C:T	0	159465271	T	C
6	chr6:159465306:A:C	0	159465306	C	A
6	chr6:159465630:T:C	0	159465630	C	T
6	chr6:159465677:G:A	0	159465677	A	G
6	chr6:159465782:C:T	0	159465782	T	C
6	chr6:159466137:C:T	0	159466137	T	C
6	chr6:159466152:A:G	0	159466152	G	A
6	chr6:159466178:T:C	0	159466178	C	T
6	chr6:159466333:G:A	0	159466333	A	G
6	chr6:159466670:C:T	0	159466670	T	C
6	chr6:159466922:A:G	0	159466922	G	A
6	chr6:159467014:A:G	0	159467014	G	A
6	chr6:159467111:T:C	0	159467111	C	T
6	chr6:159467208:A:T	0	159467208	T	A
6	chr6:159467216:C:T	0	159467216	T	C
6	chr6:159467234:G:A	0	159467234	A	G
6	chr6:159467308:C:T	0	159467308	T	C
6	chr6:159467517:G:A	0	159467517	A	G
6	chr6:159467587:T:C	0	159467587	C	T
6	chr6:159468073:T:A	0	159468073	A	T
6	chr6:159468456:C:T	0	159468456	T	C
6	chr6:159468767:T:C	0	159468767	C	T
6	chr6:159468829:C:T	0	159468829	T	C
6	chr6:159468868:G:A	0	159468868	A	G
6	chr6:159469009:A:G	0	159469009	G	A
6	chr6:159469199:T:C	0	159469199	C	T
6	chr6:159469361:A:G	0	159469361	G	A
6	chr6:159469417:G:A	0	159469417	A	G
6	chr6:159469685:A:G	0	159469685	G	A
6	chr6:159469797:A:G	0	159469797	G	A
6	chr6:159469806:A:G	0	159469806	G	A
6	chr6:159470026:T:C	0	159470026	C	T
6	chr6:159470031:A:G	0	159470031	G	A
6	chr6:159470064:C:T	0	159470064	T	C
6	chr6:159470388:C:A	0	159470388	A	C
6	chr6:159471073:T:C	0	159471073	C	T
6	chr6:159471708:A:C	0	159471708	C	A
6	chr6:159471903:T:C	0	159471903	C	T
6	chr6:159472905:G:T	0	159472905	T	G
6	chr6:159473434:G:A	0	159473434	A	G
6	chr6:159473583:A:C	0	159473583	C	A
6	chr6:159474096:A:G	0	159474096	G	A
6	chr6:159474765:T:A	0	159474765	A	T
6	chr6:159476359:G:A	0	159476359	A	G
6	chr6:159476389:T:A	0	159476389	A	T
6	chr6:159476864:C:T	0	159476864	T	C
6	chr6:159477142:A:G	0	159477142	G	A
6	chr6:159477229:T:C	0	159477229	C	T
6	chr6:159477358:A:G	0	159477358	G	A
6	chr6:159477496:T:C	0	159477496	C	T
6	chr6:159477752:C:T	0	159477752	T	C
6	chr6:159478266:C:T	0	159478266	T	C
6	chr6:159478585:G:GA	0	159478585	GA	G
6	chr6:159478694:C:T	0	159478694	T	C
6	chr6:159478949:G:GAA	0	159478949	GAA	G
6	chr6:159479215:ATGAC:A	0	159479215	A	ATGAC
6	chr6:159479242:A:G	0	159479242	G	A
6	chr6:159479256:AT:A	0	159479256	A	AT
6	chr6:159479683:C:T	0	159479683	T	C
6	chr6:159479803:G:A	0	159479803	A	G
6	chr6:159480078:C:T	0	159480078	T	C
6	chr6:159480131:A:C	0	159480131	C	A
6	chr6:159480461:A:G	0	159480461	G	A
6	chr6:159480876:T:C	0	159480876	C	T
6	chr6:159482202:A:G	0	159482202	G	A
6	chr6:159482549:G:A	0	159482549	A	G
6	chr6:159482639:G:A	0	159482639	A	G
6	chr6:159483137:A:G	0	159483137	G	A
6	chr6:159483352:T:C	0	159483352	C	T
6	chr6:159483561:C:T	0	159483561	T	C
6	chr6:159483878:G:A	0	159483878	A	G
6	chr6:159484495:C:T	0	159484495	T	C
6	chr6:159484744:T:C	0	159484744	C	T
6	chr6:159485363:A:G	0	159485363	G	A
6	chr6:159486037:C:T	0	159486037	T	C
6	chr6:159486238:C:T	0	159486238	T	C
6	chr6:159487655:G:A	0	159487655	A	G
6	chr6:159489454:C:G	0	159489454	G	C
6	chr6:159489532:G:C	0	159489532	C	G
6	chr6:159490026:A:T	0	159490026	T	A
6	chr6:159490181:T:C	0	159490181	C	T
6	chr6:159491085:C:T	0	159491085	T	C
6	chr6:159491262:G:A	0	159491262	A	G
6	chr6:159491305:G:A	0	159491305	A	G
6	chr6:159491575:A:G	0	159491575	G	A
6	chr6:159491750:T:C	0	159491750	C	T
6	chr6:159491822:A:G	0	159491822	G	A
6	chr6:159492324:T:C	0	159492324	C	T
6	chr6:159492716:T:C	0	159492716	C	T
6	chr6:159493011:G:A	0	159493011	A	G
6	chr6:159493682:T:C	0	159493682	C	T
6	chr6:159493706:C:T	0	159493706	T	C
6	chr6:159494579:C:T	0	159494579	T	C
6	chr6:159494601:C:G	0	159494601	G	C
6	chr6:159494793:A:G	0	159494793	G	A
6	chr6:159495727:A:G	0	159495727	G	A
6	chr6:159495979:C:A	0	159495979	A	C
6	chr6:159496589:C:T	0	159496589	T	C
6	chr6:159497302:C:T	0	159497302	T	C
6	chr6:159498404:T:C	0	159498404	C	T
6	chr6:159499478:C:T	0	159499478	T	C
6	chr6:159499550:G:A	0	159499550	A	G
6	chr6:159499575:C:T	0	159499575	T	C
6	chr6:159499631:G:T	0	159499631	T	G
6	chr6:159500452:C:CA	0	159500452	CA	C
6	chr6:159500780:CCTGCAACATTGAG:C	0	159500780	C	CCTGCAACATTGAG
6	chr6:159500903:C:G	0	159500903	G	C
6	chr6:159501007:A:G	0	159501007	G	A
6	chr6:159501252:G:A	0	159501252	A	G
6	chr6:159501509:G:A	0	159501509	A	G
6	chr6:159501539:C:T	0	159501539	T	C
6	chr6:159501634:TG:T	0	159501634	T	TG
6	chr6:159501650:A:G	0	159501650	G	A
6	chr6:159502102:C:G	0	159502102	G	C
6	chr6:159502302:C:T	0	159502302	T	C
6	chr6:159502358:G:A	0	159502358	A	G
6	chr6:159502438:C:A	0	159502438	A	C
6	chr6:159503262:T:G	0	159503262	G	T
6	chr6:159503412:A:G	0	159503412	G	A
6	chr6:159504327:A:G	0	159504327	G	A
6	chr6:159504848:C:T	0	159504848	T	C
6	chr6:159505337:G:C	0	159505337	C	G
6	chr6:159505544:A:G	0	159505544	G	A
6	chr6:159505752:G:A	0	159505752	A	G
6	chr6:159505889:A:C	0	159505889	C	A
6	chr6:159505964:C:T	0	159505964	T	C
6	chr6:159506143:G:A	0	159506143	A	G
6	chr6:159506236:G:A	0	159506236	A	G
6	chr6:159507049:C:T	0	159507049	T	C
6	chr6:159507129:G:A	0	159507129	A	G
6	chr6:159507292:G:A	0	159507292	A	G
6	chr6:159507313:G:A	0	159507313	A	G
6	chr6:159507450:A:G	0	159507450	G	A
6	chr6:159507555:T:C	0	159507555	C	T
6	chr6:159507805:A:G	0	159507805	G	A
6	chr6:159507897:C:T	0	159507897	T	C
6	chr6:159507952:T:C	0	159507952	C	T
6	chr6:159508085:A:G	0	159508085	G	A
6	chr6:159508528:T:C	0	159508528	C	T
6	chr6:159508530:T:C	0	159508530	C	T
6	chr6:159508537:T:C	0	159508537	C	T
6	chr6:159508621:G:A	0	159508621	A	G
6	chr6:159508692:A:G	0	159508692	G	A
6	chr6:159508751:G:C	0	159508751	C	G
6	chr6:159508757:T:C	0	159508757	C	T
6	chr6:159508957:T:A	0	159508957	A	T
6	chr6:159509530:A:G	0	159509530	G	A
6	chr6:159509534:C:T	0	159509534	T	C
6	chr6:159510073:T:G	0	159510073	G	T
6	chr6:159511317:G:A	0	159511317	A	G
6	chr6:159511375:C:A	0	159511375	A	C
6	chr6:159511584:C:T	0	159511584	T	C
6	chr6:159512206:A:G	0	159512206	G	A
6	chr6:159513466:TG:T	0	159513466	T	TG
6	chr6:159517047:G:A	0	159517047	A	G
6	chr6:159517125:C:T	0	159517125	T	C
6	chr6:159517452:G:A	0	159517452	A	G
6	chr6:159517462:T:G	0	159517462	G	T
6	chr6:159518692:G:A	0	159518692	A	G
6	chr6:159518994:G:A	0	159518994	A	G
6	chr6:159519630:A:G	0	159519630	G	A
6	chr6:159520750:T:C	0	159520750	C	T
6	chr6:159521154:C:T	0	159521154	T	C
6	chr6:159521259:A:G	0	159521259	G	A
6	chr6:159521623:G:A	0	159521623	A	G
6	chr6:159521836:A:G	0	159521836	G	A
6	chr6:159521923:G:A	0	159521923	A	G
6	chr6:159522296:C:T	0	159522296	T	C
6	chr6:159522391:G:A	0	159522391	A	G
6	chr6:159522930:AG:A	0	159522930	A	AG
6	chr6:159523115:AAAG:A	0	159523115	A	AAAG
6	chr6:159523964:C:T	0	159523964	T	C
6	chr6:159524617:C:T	0	159524617	T	C
6	chr6:159525208:T:C	0	159525208	C	T
6	chr6:159525263:T:G	0	159525263	G	T
6	chr6:159525643:T:C	0	159525643	C	T
6	chr6:159525658:G:A	0	159525658	A	G
6	chr6:159526335:C:T	0	159526335	T	C
6	chr6:159526343:C:CTT	0	159526343	CTT	C
6	chr6:159526412:A:G	0	159526412	G	A
6	chr6:159526435:G:A	0	159526435	A	G
6	chr6:159526444:T:TG	0	159526444	TG	T
6	chr6:159526558:C:T	0	159526558	T	C
6	chr6:159526585:T:A	0	159526585	A	T
6	chr6:159526616:G:T	0	159526616	T	G
6	chr6:159526683:G:C	0	159526683	C	G
6	chr6:159526757:C:T	0	159526757	T	C
6	chr6:159526768:G:T	0	159526768	T	G
6	chr6:159526775:G:A	0	159526775	A	G
6	chr6:159526807:A:G	0	159526807	G	A
6	chr6:159526908:A:C	0	159526908	C	A
6	chr6:159526913:G:T	0	159526913	T	G
6	chr6:159527041:T:C	0	159527041	C	T
6	chr6:159527088:A:G	0	159527088	G	A
6	chr6:159527100:G:A	0	159527100	A	G
6	chr6:159527130:C:T	0	159527130	T	C
6	chr6:159527131:G:T	0	159527131	T	G
6	chr6:159527146:T:A	0	159527146	A	T
6	chr6:159527170:T:G	0	159527170	G	T
6	chr6:159527176:C:T	0	159527176	T	C
6	chr6:159527224:C:T	0	159527224	T	C
6	chr6:159527225:A:G	0	159527225	G	A
6	chr6:159527236:T:C	0	159527236	C	T
6	chr6:159527363:T:A	0	159527363	A	T
6	chr6:159527458:T:C	0	159527458	C	T
6	chr6:159527535:A:G	0	159527535	G	A
6	chr6:159527599:A:G	0	159527599	G	A
6	chr6:159527622:T:G	0	159527622	G	T
6	chr6:159527629:T:C	0	159527629	C	T
6	chr6:159527634:C:T	0	159527634	T	C
6	chr6:159527839:A:G	0	159527839	G	A
6	chr6:159527927:G:A	0	159527927	A	G
6	chr6:159527947:A:ATGT	0	159527947	ATGT	A
6	chr6:159527950:TCC:T	0	159527950	T	TCC
6	chr6:159528058:A:G	0	159528058	G	A
6	chr6:159528255:A:G	0	159528255	G	A
6	chr6:159528308:T:C	0	159528308	C	T
6	chr6:159528362:T:C	0	159528362	C	T
6	chr6:159528566:A:T	0	159528566	T	A
6	chr6:159528618:T:C	0	159528618	C	T
6	chr6:159528713:C:T	0	159528713	T	C
6	chr6:159528749:T:C	0	159528749	C	T
6	chr6:159528766:A:C	0	159528766	C	A
6	chr6:159528790:TA:T	0	159528790	T	TA
6	chr6:159529465:A:T	0	159529465	T	A
6	chr6:159529638:C:T	0	159529638	T	C
6	chr6:159530476:C:T	0	159530476	T	C
6	chr6:159530798:T:C	0	159530798	C	T
6	chr6:159531400:G:A	0	159531400	A	G
6	chr6:159532115:G:A	0	159532115	A	G
6	chr6:159532394:A:G	0	159532394	G	A
6	chr6:159532402:A:G	0	159532402	G	A
6	chr6:159532516:A:G	0	159532516	G	A
6	chr6:159532896:T:C	0	159532896	C	T
6	chr6:159534009:T:C	0	159534009	C	T
6	chr6:159534011:G:A	0	159534011	A	G
6	chr6:159534433:G:A	0	159534433	A	G
6	chr6:159534751:A:G	0	159534751	G	A
6	chr6:159535285:T:C	0	159535285	C	T
6	chr6:159535424:G:A	0	159535424	A	G
6	chr6:159536314:A:G	0	159536314	G	A
6	chr6:159537640:G:A	0	159537640	A	G
6	chr6:159538641:G:A	0	159538641	A	G
6	chr6:159538799:G:A	0	159538799	A	G
6	chr6:159539125:C:T	0	159539125	T	C
6	chr6:159539664:T:C	0	159539664	C	T
6	chr6:159540155:T:C	0	159540155	C	T
6	chr6:159540456:G:A	0	159540456	A	G
6	chr6:159540509:G:T	0	159540509	T	G
6	chr6:159540543:G:C	0	159540543	C	G
6	chr6:159540617:A:G	0	159540617	G	A
6	chr6:159540987:A:G	0	159540987	G	A
6	chr6:159541126:C:T	0	159541126	T	C
6	chr6:159541771:G:A	0	159541771	A	G
6	chr6:159541847:T:C	0	159541847	C	T
6	chr6:159541930:A:G	0	159541930	G	A
6	chr6:159542255:G:A	0	159542255	A	G
6	chr6:159542270:C:T	0	159542270	T	C
6	chr6:159542390:C:T	0	159542390	T	C
6	chr6:159542397:T:C	0	159542397	C	T
6	chr6:159542496:T:C	0	159542496	C	T
6	chr6:159542534:C:T	0	159542534	T	C
6	chr6:159542678:G:A	0	159542678	A	G
6	chr6:159542754:A:G	0	159542754	G	A
6	chr6:159542948:C:T	0	159542948	T	C
6	chr6:159543508:A:G	0	159543508	G	A
6	chr6:159543565:C:A	0	159543565	A	C
6	chr6:159543584:C:T	0	159543584	T	C
6	chr6:159543771:G:A	0	159543771	A	G
6	chr6:159543923:T:C	0	159543923	C	T
6	chr6:159544156:A:G	0	159544156	G	A
6	chr6:159544505:T:C	0	159544505	C	T
6	chr6:159545579:A:G	0	159545579	G	A
6	chr6:159545692:T:C	0	159545692	C	T
6	chr6:159545932:T:G	0	159545932	G	T
6	chr6:159546019:C:T	0	159546019	T	C
6	chr6:159546030:G:A	0	159546030	A	G
6	chr6:159546121:A:T	0	159546121	T	A
6	chr6:159546200:C:T	0	159546200	T	C
6	chr6:159546247:T:C	0	159546247	C	T
6	chr6:159546900:C:T	0	159546900	T	C
6	chr6:159550058:C:T	0	159550058	T	C
6	chr6:159550664:C:T	0	159550664	T	C
6	chr6:159550725:A:T	0	159550725	T	A
6	chr6:159550751:G:A	0	159550751	A	G
6	chr6:159551328:C:T	0	159551328	T	C
6	chr6:159551537:T:C	0	159551537	C	T
6	chr6:159552115:T:C	0	159552115	C	T
6	chr6:159552449:T:A	0	159552449	A	T
6	chr6:159552789:T:C	0	159552789	C	T
6	chr6:159552845:C:T	0	159552845	T	C
6	chr6:159553043:T:G	0	159553043	G	T
6	chr6:159554358:C:T	0	159554358	T	C
6	chr6:159554673:G:A	0	159554673	A	G
6	chr6:159554967:C:T	0	159554967	T	C
6	chr6:159555159:G:T	0	159555159	T	G
6	chr6:159555557:T:C	0	159555557	C	T
6	chr6:159555600:A:G	0	159555600	G	A
6	chr6:159556090:A:C	0	159556090	C	A
6	chr6:159556409:G:A	0	159556409	A	G
6	chr6:159556652:T:C	0	159556652	C	T
6	chr6:159556753:A:T	0	159556753	T	A
6	chr6:159556893:G:A	0	159556893	A	G
6	chr6:159556919:G:A	0	159556919	A	G
6	chr6:159557437:A:C	0	159557437	C	A
6	chr6:159557678:T:C	0	159557678	C	T
6	chr6:159557751:A:T	0	159557751	T	A
6	chr6:159558058:G:C	0	159558058	C	G
6	chr6:159558171:G:A	0	159558171	A	G
6	chr6:159558299:T:C	0	159558299	C	T
6	chr6:159558308:G:GA	0	159558308	GA	G
6	chr6:159558330:C:G	0	159558330	G	C
6	chr6:159558711:A:G	0	159558711	G	A
6	chr6:159558957:T:C	0	159558957	C	T
6	chr6:159559497:T:A	0	159559497	A	T
6	chr6:159559598:G:A	0	159559598	A	G
6	chr6:159559862:C:A	0	159559862	A	C
6	chr6:159560224:T:C	0	159560224	C	T
6	chr6:159560712:G:T	0	159560712	T	G
6	chr6:159560721:A:C	0	159560721	C	A
6	chr6:159561294:T:C	0	159561294	C	T
6	chr6:159562973:C:T	0	159562973	T	C
6	chr6:159563141:T:C	0	159563141	C	T
6	chr6:159563149:C:T	0	159563149	T	C
6	chr6:159563991:C:G	0	159563991	G	C
6	chr6:159564172:G:A	0	159564172	A	G
6	chr6:159564392:T:C	0	159564392	C	T
6	chr6:159564447:T:C	0	159564447	C	T
6	chr6:159564680:G:C	0	159564680	C	G
6	chr6:159564752:C:T	0	159564752	T	C
6	chr6:159564824:G:A	0	159564824	A	G
6	chr6:159566000:T:G	0	159566000	G	T
6	chr6:159566016:C:A	0	159566016	A	C
6	chr6:159566208:C:A	0	159566208	A	C
6	chr6:159566623:C:T	0	159566623	T	C
6	chr6:159566856:C:T	0	159566856	T	C
6	chr6:159567304:T:G	0	159567304	G	T
6	chr6:159567960:A:T	0	159567960	T	A
6	chr6:159568689:T:C	0	159568689	C	T
6	chr6:159568820:C:A	0	159568820	A	C
6	chr6:159569101:T:C	0	159569101	C	T
6	chr6:159570051:T:C	0	159570051	C	T
6	chr6:159570262:C:G	0	159570262	G	C
6	chr6:159570540:T:C	0	159570540	C	T
6	chr6:159570636:T:C	0	159570636	C	T
6	chr6:159571206:G:A	0	159571206	A	G
6	chr6:159571450:C:T	0	159571450	T	C
6	chr6:159571671:G:T	0	159571671	T	G
6	chr6:159572047:A:G	0	159572047	G	A
6	chr6:159572148:C:T	0	159572148	T	C
6	chr6:159572160:C:A	0	159572160	A	C
6	chr6:159572241:A:C	0	159572241	C	A
6	chr6:159572491:G:A	0	159572491	A	G
6	chr6:159572622:G:A	0	159572622	A	G
6	chr6:159572694:A:G	0	159572694	G	A
6	chr6:159573127:T:C	0	159573127	C	T
6	chr6:159573183:T:C	0	159573183	C	T
6	chr6:159573219:A:C	0	159573219	C	A
6	chr6:159573300:C:T	0	159573300	T	C
6	chr6:159573360:A:G	0	159573360	G	A
6	chr6:159573388:A:G	0	159573388	G	A
6	chr6:159574003:A:G	0	159574003	G	A
6	chr6:159574117:T:A	0	159574117	A	T
6	chr6:159574119:C:T	0	159574119	T	C
6	chr6:159574157:A:G	0	159574157	G	A
6	chr6:159574964:C:A	0	159574964	A	C
6	chr6:159575126:A:C	0	159575126	C	A
6	chr6:159575386:CA:C	0	159575386	C	CA
6	chr6:159575984:C:T	0	159575984	T	C
6	chr6:159576104:A:G	0	159576104	G	A
6	chr6:159576201:A:G	0	159576201	G	A
6	chr6:159576860:G:A	0	159576860	A	G
6	chr6:159576901:G:A	0	159576901	A	G
6	chr6:159577558:C:T	0	159577558	T	C
6	chr6:159577681:T:C	0	159577681	C	T
6	chr6:159577846:T:C	0	159577846	C	T
6	chr6:159578154:G:T	0	159578154	T	G
6	chr6:159578191:A:G	0	159578191	G	A
6	chr6:159578199:T:C	0	159578199	C	T
6	chr6:159578544:G:C	0	159578544	C	G
6	chr6:159578604:C:T	0	159578604	T	C
6	chr6:159578635:A:T	0	159578635	T	A
6	chr6:159578848:G:T	0	159578848	T	G
6	chr6:159579254:G:A	0	159579254	A	G
6	chr6:159579349:T:C	0	159579349	C	T
6	chr6:159579432:G:A	0	159579432	A	G
6	chr6:159579451:G:A	0	159579451	A	G
6	chr6:159580421:A:T	0	159580421	T	A
6	chr6:159580809:A:G	0	159580809	G	A
6	chr6:159582308:G:A	0	159582308	A	G
6	chr6:159582671:T:G	0	159582671	G	T
6	chr6:159582739:G:A	0	159582739	A	G
6	chr6:159583346:C:A	0	159583346	A	C
6	chr6:159584882:C:CT	0	159584882	CT	C
6	chr6:159585342:C:T	0	159585342	T	C
6	chr6:159585424:T:C	0	159585424	C	T
6	chr6:159585453:C:T	0	159585453	T	C
6	chr6:159586354:C:A	0	159586354	A	C
6	chr6:159586699:A:G	0	159586699	G	A
6	chr6:159586738:T:C	0	159586738	C	T
6	chr6:159587172:C:T	0	159587172	T	C
6	chr6:159588105:G:A	0	159588105	A	G
6	chr6:159590157:T:C	0	159590157	C	T
6	chr6:159590684:G:A	0	159590684	A	G
6	chr6:159591440:T:G	0	159591440	G	T
6	chr6:159592553:A:C	0	159592553	C	A
6	chr6:159592560:G:A	0	159592560	A	G
6	chr6:159592972:A:C	0	159592972	C	A
6	chr6:159593076:G:T	0	159593076	T	G
6	chr6:159593366:C:G	0	159593366	G	C
6	chr6:159593786:C:T	0	159593786	T	C
6	chr6:159593918:G:T	0	159593918	T	G
6	chr6:159595408:A:G	0	159595408	G	A
6	chr6:159595904:A:AC	0	159595904	AC	A
6	chr6:159596329:G:A	0	159596329	A	G
6	chr6:159596413:T:C	0	159596413	C	T
6	chr6:159596815:A:C	0	159596815	C	A
6	chr6:159597026:G:A	0	159597026	A	G
6	chr6:159597204:G:A	0	159597204	A	G
6	chr6:159597893:T:G	0	159597893	G	T
6	chr6:159597956:T:A	0	159597956	A	T
6	chr6:159598774:G:A	0	159598774	A	G
6	chr6:159598920:T:C	0	159598920	C	T
6	chr6:159600488:T:C	0	159600488	C	T
6	chr6:159600500:C:A	0	159600500	A	C
6	chr6:159600733:T:G	0	159600733	G	T
6	chr6:159601247:T:A	0	159601247	A	T
6	chr6:159602205:C:A	0	159602205	A	C
6	chr6:159602326:T:A	0	159602326	A	T
6	chr6:159603016:G:C	0	159603016	C	G
6	chr6:159604175:G:A	0	159604175	A	G
6	chr6:159604424:G:A	0	159604424	A	G
6	chr6:159604439:C:T	0	159604439	T	C
6	chr6:159604633:C:T	0	159604633	T	C
6	chr6:159605096:A:G	0	159605096	G	A
6	chr6:159608976:G:A	0	159608976	A	G
6	chr6:159609031:A:T	0	159609031	T	A
6	chr6:159609267:C:T	0	159609267	T	C
6	chr6:159610027:T:A	0	159610027	A	T
6	chr6:159610183:T:G	0	159610183	G	T
6	chr6:159610828:CTAGT:C	0	159610828	C	CTAGT
6	chr6:159614713:T:C	0	159614713	C	T
6	chr6:159615791:T:A	0	159615791	A	T
6	chr6:159616333:G:A	0	159616333	A	G
6	chr6:159616835:A:G	0	159616835	G	A
6	chr6:159617231:A:C	0	159617231	C	A
6	chr6:159617432:G:A	0	159617432	A	G
6	chr6:159617794:T:C	0	159617794	C	T
6	chr6:159617808:T:C	0	159617808	C	T
6	chr6:159618771:A:G	0	159618771	G	A
6	chr6:159618785:C:T	0	159618785	T	C
6	chr6:159618855:C:A	0	159618855	A	C
6	chr6:159619080:A:G	0	159619080	G	A
6	chr6:159619141:G:T	0	159619141	T	G
6	chr6:159620042:A:G	0	159620042	G	A
6	chr6:159620298:C:A	0	159620298	A	C
6	chr6:159621720:A:T	0	159621720	T	A
6	chr6:159621826:G:A	0	159621826	A	G
6	chr6:159622828:A:C	0	159622828	C	A
6	chr6:159622837:C:T	0	159622837	T	C
6	chr6:159622926:A:T	0	159622926	T	A
6	chr6:159623527:A:C	0	159623527	C	A
6	chr6:159623720:A:C	0	159623720	C	A
6	chr6:159624300:T:C	0	159624300	C	T
6	chr6:159624652:T:C	0	159624652	C	T
6	chr6:159624968:A:T	0	159624968	T	A
6	chr6:159625369:C:T	0	159625369	T	C
6	chr6:159625405:A:G	0	159625405	G	A
6	chr6:159625432:C:T	0	159625432	T	C
6	chr6:159625917:T:TA	0	159625917	TA	T
6	chr6:159627133:T:G	0	159627133	G	T
6	chr6:159627605:T:A	0	159627605	A	T
6	chr6:159628410:A:C	0	159628410	C	A
6	chr6:159629383:T:C	0	159629383	C	T
6	chr6:159629477:C:CT	0	159629477	CT	C
6	chr6:159629953:C:T	0	159629953	T	C
6	chr6:159630226:G:A	0	159630226	A	G
6	chr6:159630633:A:G	0	159630633	G	A
6	chr6:159630787:C:T	0	159630787	T	C
6	chr6:159632959:C:T	0	159632959	T	C
6	chr6:159633445:A:G	0	159633445	G	A
6	chr6:159633486:C:T	0	159633486	T	C
6	chr6:159633753:C:T	0	159633753	T	C
6	chr6:159633904:T:C	0	159633904	C	T
6	chr6:159633923:C:T	0	159633923	T	C
6	chr6:159633926:G:A	0	159633926	A	G
6	chr6:159635077:A:G	0	159635077	G	A
6	chr6:159637208:C:T	0	159637208	T	C
6	chr6:159637932:C:T	0	159637932	T	C
6	chr6:159637973:G:GCAAA	0	159637973	GCAAA	G
6	chr6:159638045:T:C	0	159638045	C	T
6	chr6:159638232:C:T	0	159638232	T	C
6	chr6:159638712:C:A	0	159638712	A	C
6	chr6:159639039:T:A	0	159639039	A	T
6	chr6:159639580:G:A	0	159639580	A	G
6	chr6:159640058:C:T	0	159640058	T	C
6	chr6:159640197:C:T	0	159640197	T	C
6	chr6:159640445:A:G	0	159640445	G	A
6	chr6:159640893:G:A	0	159640893	A	G
6	chr6:159641068:C:T	0	159641068	T	C
6	chr6:159641095:G:A	0	159641095	A	G
6	chr6:159641640:G:C	0	159641640	C	G
6	chr6:159641989:G:A	0	159641989	A	G
6	chr6:159642820:T:C	0	159642820	C	T
6	chr6:159643836:G:A	0	159643836	A	G
6	chr6:159644342:A:G	0	159644342	G	A
6	chr6:159645640:C:T	0	159645640	T	C
6	chr6:159645879:G:A	0	159645879	A	G
6	chr6:159646255:C:A	0	159646255	A	C
6	chr6:159646402:A:G	0	159646402	G	A
6	chr6:159647178:C:T	0	159647178	T	C
6	chr6:159647216:C:A	0	159647216	A	C
6	chr6:159647452:A:C	0	159647452	C	A
6	chr6:159647936:G:A	0	159647936	A	G
6	chr6:159648245:A:G	0	159648245	G	A
6	chr6:159648413:G:A	0	159648413	A	G
6	chr6:159648605:C:G	0	159648605	G	C
6	chr6:159648737:A:G	0	159648737	G	A
6	chr6:159648846:G:C	0	159648846	C	G
6	chr6:159649384:A:T	0	159649384	T	A
6	chr6:159649644:T:G	0	159649644	G	T
6	chr6:159649899:A:C	0	159649899	C	A
6	chr6:159650127:G:A	0	159650127	A	G
6	chr6:159650437:T:C	0	159650437	C	T
6	chr6:159650579:C:G	0	159650579	G	C
6	chr6:159650786:C:T	0	159650786	T	C
6	chr6:159651516:A:G	0	159651516	G	A
6	chr6:159653424:A:G	0	159653424	G	A
6	chr6:159653616:G:A	0	159653616	A	G
6	chr6:159654165:G:A	0	159654165	A	G
6	chr6:159654301:A:C	0	159654301	C	A
6	chr6:159654671:C:T	0	159654671	T	C
6	chr6:159655913:G:A	0	159655913	A	G
6	chr6:159656979:T:TA	0	159656979	TA	T
6	chr6:159657729:C:T	0	159657729	T	C
6	chr6:159658335:A:G	0	159658335	G	A
6	chr6:159658621:G:A	0	159658621	A	G
6	chr6:159659071:G:A	0	159659071	A	G
6	chr6:159659278:G:A	0	159659278	A	G
6	chr6:159659427:G:T	0	159659427	T	G
6	chr6:159659665:G:A	0	159659665	A	G
6	chr6:159660062:G:A	0	159660062	A	G
6	chr6:159660624:G:A	0	159660624	A	G
6	chr6:159661683:C:T	0	159661683	T	C
6	chr6:159661816:C:T	0	159661816	T	C
6	chr6:159661907:G:A	0	159661907	A	G
6	chr6:159662986:G:A	0	159662986	A	G
6	chr6:159663737:A:T	0	159663737	T	A
6	chr6:159664402:C:T	0	159664402	T	C
6	chr6:159664894:C:T	0	159664894	T	C
6	chr6:159665235:T:C	0	159665235	C	T
6	chr6:159665254:A:G	0	159665254	G	A
6	chr6:159665269:C:T	0	159665269	T	C
6	chr6:159668296:G:C	0	159668296	C	G
6	chr6:159668326:G:A	0	159668326	A	G
6	chr6:159668346:G:A	0	159668346	A	G
6	chr6:159668448:G:A	0	159668448	A	G
6	chr6:159669161:C:T	0	159669161	T	C
6	chr6:159669167:G:A	0	159669167	A	G
6	chr6:159669699:T:A	0	159669699	A	T
6	chr6:159669869:C:T	0	159669869	T	C
6	chr6:159669879:A:G	0	159669879	G	A
6	chr6:159670553:A:G	0	159670553	G	A
6	chr6:159670578:C:T	0	159670578	T	C
6	chr6:159670659:G:A	0	159670659	A	G
6	chr6:159671129:GGCCT:G	0	159671129	G	GGCCT
6	chr6:159671564:A:G	0	159671564	G	A
6	chr6:159671740:G:C	0	159671740	C	G
6	chr6:159673460:G:A	0	159673460	A	G
6	chr6:159674998:C:T	0	159674998	T	C
6	chr6:159675283:C:T	0	159675283	T	C
6	chr6:159676447:G:A	0	159676447	A	G
6	chr6:159676759:G:A	0	159676759	A	G
6	chr6:159677190:G:A	0	159677190	A	G
6	chr6:159677251:T:C	0	159677251	C	T
6	chr6:159678111:G:A	0	159678111	A	G
6	chr6:159678228:T:C	0	159678228	C	T
6	chr6:159678411:C:A	0	159678411	A	C
6	chr6:159679084:A:T	0	159679084	T	A
6	chr6:159679270:A:G	0	159679270	G	A
6	chr6:159680288:C:T	0	159680288	T	C
6	chr6:159680500:T:G	0	159680500	G	T
6	chr6:159680746:G:A	0	159680746	A	G
6	chr6:159680797:A:G	0	159680797	G	A
6	chr6:159680813:G:A	0	159680813	A	G
6	chr6:159680887:G:A	0	159680887	A	G
6	chr6:159681008:A:T	0	159681008	T	A
6	chr6:159681678:C:T	0	159681678	T	C
6	chr6:159681754:T:TAGC	0	159681754	TAGC	T
6	chr6:159681820:T:C	0	159681820	C	T
6	chr6:159682052:C:T	0	159682052	T	C
6	chr6:159683485:G:A	0	159683485	A	G
6	chr6:159683806:T:C	0	159683806	C	T
6	chr6:159683812:G:T	0	159683812	T	G
6	chr6:159685056:C:A	0	159685056	A	C
6	chr6:159685203:T:A	0	159685203	A	T
6	chr6:159685389:C:T	0	159685389	T	C
6	chr6:159685431:A:G	0	159685431	G	A
6	chr6:159686413:G:A	0	159686413	A	G
6	chr6:159687254:G:A	0	159687254	A	G
6	chr6:159687393:A:G	0	159687393	G	A
6	chr6:159687517:T:C	0	159687517	C	T
6	chr6:159687783:C:A	0	159687783	A	C
6	chr6:159688019:A:T	0	159688019	T	A
6	chr6:159689108:C:T	0	159689108	T	C
6	chr6:159689128:T:C	0	159689128	C	T
6	chr6:159689186:C:T	0	159689186	T	C
6	chr6:159689422:T:C	0	159689422	C	T
6	chr6:159689926:C:G	0	159689926	G	C
6	chr6:159689979:G:A	0	159689979	A	G
6	chr6:159690049:T:C	0	159690049	C	T
6	chr6:159690202:G:A	0	159690202	A	G
6	chr6:159690441:C:T	0	159690441	T	C
6	chr6:159691464:T:C	0	159691464	C	T
6	chr6:159691604:T:C	0	159691604	C	T
6	chr6:159691606:A:G	0	159691606	G	A
6	chr6:159691637:C:T	0	159691637	T	C
6	chr6:159692289:C:T	0	159692289	T	C
6	chr6:159692840:A:G	0	159692840	G	A
6	chr6:159693694:C:T	0	159693694	T	C
6	chr6:159694591:T:A	0	159694591	A	T
6	chr6:159694674:G:C	0	159694674	C	G
6	chr6:159695531:T:C	0	159695531	C	T
6	chr6:159695608:C:T	0	159695608	T	C
6	chr6:159695926:G:A	0	159695926	A	G
6	chr6:159696675:T:C	0	159696675	C	T
6	chr6:159697379:T:C	0	159697379	C	T
6	chr6:159697582:T:A	0	159697582	A	T
6	chr6:159697853:G:A	0	159697853	A	G
6	chr6:159697930:G:A	0	159697930	A	G
6	chr6:159698208:A:G	0	159698208	G	A
6	chr6:159698395:G:A	0	159698395	A	G
6	chr6:159699767:T:C	0	159699767	C	T
6	chr6:159699787:G:A	0	159699787	A	G
6	chr6:159699834:G:GCAGC	0	159699834	GCAGC	G
6	chr6:159700382:C:T	0	159700382	T	C
6	chr6:159701889:A:G	0	159701889	G	A
6	chr6:159702341:G:A	0	159702341	A	G
6	chr6:159703449:C:T	0	159703449	T	C
6	chr6:159703552:AAAT:A	0	159703552	A	AAAT
6	chr6:159704635:G:A	0	159704635	A	G
6	chr6:159704822:A:G	0	159704822	G	A
6	chr6:159705462:T:C	0	159705462	C	T
6	chr6:159706067:TGAGA:T	0	159706067	T	TGAGA
6	chr6:159706764:G:A	0	159706764	A	G
6	chr6:159707167:G:A	0	159707167	A	G
6	chr6:159707365:A:G	0	159707365	G	A
6	chr6:159712925:G:A	0	159712925	A	G
6	chr6:159713847:C:T	0	159713847	T	C
6	chr6:159713959:C:T	0	159713959	T	C
6	chr6:159715909:A:G	0	159715909	G	A
6	chr6:159716772:A:C	0	159716772	C	A
6	chr6:159717209:C:T	0	159717209	T	C
6	chr6:159717764:C:T	0	159717764	T	C
6	chr6:159717844:A:C	0	159717844	C	A
6	chr6:159718571:A:G	0	159718571	G	A
6	chr6:159718929:G:A	0	159718929	A	G
6	chr6:159719150:G:A	0	159719150	A	G
6	chr6:159720560:C:T	0	159720560	T	C
6	chr6:159721203:G:C	0	159721203	C	G
6	chr6:159722246:C:A	0	159722246	A	C
6	chr6:159722272:C:T	0	159722272	T	C
6	chr6:159723309:A:G	0	159723309	G	A
6	chr6:159724332:C:T	0	159724332	T	C
6	chr6:159724618:G:A	0	159724618	A	G
6	chr6:159725262:C:A	0	159725262	A	C
6	chr6:159726315:T:C	0	159726315	C	T
6	chr6:159726409:A:G	0	159726409	G	A
6	chr6:159726475:T:C	0	159726475	C	T
6	chr6:159726598:A:G	0	159726598	G	A
6	chr6:159727316:C:T	0	159727316	T	C
6	chr6:159727709:C:T	0	159727709	T	C
6	chr6:159727962:C:T	0	159727962	T	C
6	chr6:159730187:A:G	0	159730187	G	A
6	chr6:159731446:C:T	0	159731446	T	C
6	chr6:159731744:T:C	0	159731744	C	T
6	chr6:159731959:A:ATACC	0	159731959	ATACC	A
6	chr6:159732134:C:T	0	159732134	T	C
6	chr6:159732265:G:A	0	159732265	A	G
6	chr6:159732420:G:A	0	159732420	A	G
6	chr6:159732560:C:T	0	159732560	T	C
6	chr6:159733055:G:A	0	159733055	A	G
6	chr6:159733067:G:C	0	159733067	C	G
6	chr6:159734962:C:T	0	159734962	T	C
6	chr6:159735234:A:G	0	159735234	G	A
6	chr6:159735601:G:T	0	159735601	T	G
6	chr6:159735758:A:T	0	159735758	T	A
6	chr6:159736025:G:A	0	159736025	A	G
6	chr6:159736872:C:T	0	159736872	T	C
6	chr6:159737608:T:C	0	159737608	C	T
6	chr6:159737868:A:G	0	159737868	G	A
6	chr6:159738002:C:T	0	159738002	T	C
6	chr6:159738189:A:G	0	159738189	G	A
6	chr6:159738471:C:T	0	159738471	T	C
6	chr6:159738635:A:T	0	159738635	T	A
6	chr6:159738875:A:G	0	159738875	G	A
6	chr6:159740193:C:T	0	159740193	T	C
6	chr6:159740596:T:C	0	159740596	C	T
6	chr6:159740770:C:T	0	159740770	T	C
6	chr6:159741502:G:A	0	159741502	A	G
6	chr6:159741804:G:A	0	159741804	A	G
6	chr6:159742891:A:G	0	159742891	G	A
6	chr6:159744622:C:T	0	159744622	T	C
6	chr6:159744747:G:A	0	159744747	A	G
6	chr6:159745644:A:G	0	159745644	G	A
6	chr6:159747129:T:C	0	159747129	C	T
6	chr6:159748504:C:T	0	159748504	T	C
6	chr6:159750085:CTT:C	0	159750085	C	CTT
6	chr6:159750576:T:A	0	159750576	A	T
6	chr6:159751708:T:C	0	159751708	C	T
6	chr6:159753271:A:G	0	159753271	G	A
6	chr6:159753424:T:G	0	159753424	G	T
6	chr6:159754304:A:G	0	159754304	G	A
6	chr6:159754787:C:G	0	159754787	G	C
6	chr6:159756975:T:C	0	159756975	C	T
6	chr6:159757044:T:C	0	159757044	C	T
6	chr6:159757633:G:A	0	159757633	A	G
6	chr6:159758503:A:T	0	159758503	T	A
6	chr6:159758736:G:A	0	159758736	A	G
6	chr6:159759538:C:T	0	159759538	T	C
6	chr6:159759626:C:T	0	159759626	T	C
6	chr6:159760070:G:A	0	159760070	A	G
6	chr6:159760403:G:A	0	159760403	A	G
6	chr6:159760705:G:C	0	159760705	C	G
6	chr6:159760745:T:A	0	159760745	A	T
6	chr6:159760846:C:T	0	159760846	T	C
6	chr6:159761064:A:G	0	159761064	G	A
6	chr6:159761220:C:T	0	159761220	T	C
6	chr6:159761703:A:T	0	159761703	T	A
6	chr6:159761717:G:A	0	159761717	A	G
6	chr6:159761813:A:G	0	159761813	G	A
6	chr6:159762350:C:T	0	159762350	T	C
6	chr6:159763858:C:T	0	159763858	T	C
6	chr6:159764119:A:C	0	159764119	C	A
6	chr6:159765840:T:C	0	159765840	C	T
6	chr6:159765888:A:C	0	159765888	C	A
6	chr6:159767859:T:C	0	159767859	C	T
6	chr6:159767975:C:A	0	159767975	A	C
6	chr6:159768714:T:G	0	159768714	G	T
6	chr6:159769586:A:T	0	159769586	T	A
6	chr6:159771150:T:C	0	159771150	C	T
6	chr6:159771249:G:A	0	159771249	A	G
6	chr6:159771896:T:G	0	159771896	G	T
6	chr6:159771948:G:A	0	159771948	A	G
6	chr6:159772097:T:C	0	159772097	C	T
6	chr6:159772208:C:A	0	159772208	A	C
6	chr6:159772682:T:C	0	159772682	C	T
6	chr6:159772885:G:T	0	159772885	T	G
6	chr6:159773752:G:A	0	159773752	A	G
6	chr6:159773850:G:A	0	159773850	A	G
6	chr6:159775311:A:G	0	159775311	G	A
6	chr6:159775431:A:G	0	159775431	G	A
6	chr6:159775742:C:T	0	159775742	T	C
6	chr6:159776544:T:C	0	159776544	C	T
6	chr6:159776770:C:T	0	159776770	T	C
6	chr6:159777327:C:T	0	159777327	T	C
6	chr6:159777744:CTA:C	0	159777744	C	CTA
6	chr6:159778392:TA:T	0	159778392	T	TA
6	chr6:159778994:A:C	0	159778994	C	A
6	chr6:159780128:A:T	0	159780128	T	A
6	chr6:159780412:T:TA	0	159780412	TA	T
6	chr6:159780645:G:A	0	159780645	A	G
6	chr6:159780863:C:T	0	159780863	T	C
6	chr6:159781135:G:A	0	159781135	A	G
6	chr6:159781413:C:T	0	159781413	T	C
6	chr6:159781828:C:T	0	159781828	T	C
6	chr6:159782265:A:T	0	159782265	T	A
6	chr6:159783324:G:A	0	159783324	A	G
6	chr6:159784314:T:A	0	159784314	A	T
6	chr6:159784959:C:A	0	159784959	A	C
6	chr6:159785083:A:C	0	159785083	C	A
6	chr6:159785599:T:C	0	159785599	C	T
6	chr6:159785684:T:C	0	159785684	C	T
6	chr6:159786017:T:C	0	159786017	C	T
6	chr6:159786304:TC:T	0	159786304	T	TC
6	chr6:159787703:G:A	0	159787703	A	G
6	chr6:159788618:T:C	0	159788618	C	T
6	chr6:159789029:A:G	0	159789029	G	A
6	chr6:159789862:G:C	0	159789862	C	G
6	chr6:159789947:A:C	0	159789947	C	A
6	chr6:159790007:C:T	0	159790007	T	C
6	chr6:159790227:G:A	0	159790227	A	G
6	chr6:159790307:C:A	0	159790307	A	C
6	chr6:159790392:A:C	0	159790392	C	A
6	chr6:159790413:C:T	0	159790413	T	C
6	chr6:159790453:T:C	0	159790453	C	T
6	chr6:159790522:T:G	0	159790522	G	T
6	chr6:159790613:GGTT:G	0	159790613	G	GGTT
6	chr6:159790665:C:T	0	159790665	T	C
6	chr6:159791236:G:A	0	159791236	A	G
6	chr6:159791594:C:A	0	159791594	A	C
6	chr6:159793028:T:C	0	159793028	C	T
6	chr6:159793061:G:A	0	159793061	A	G
6	chr6:159793105:A:G	0	159793105	G	A
6	chr6:159793110:A:G	0	159793110	G	A
6	chr6:159793455:C:A	0	159793455	A	C
6	chr6:159793785:A:G	0	159793785	G	A
6	chr6:159793897:C:G	0	159793897	G	C
6	chr6:159794711:T:C	0	159794711	C	T
6	chr6:159794777:T:C	0	159794777	C	T
6	chr6:159795186:C:T	0	159795186	T	C
6	chr6:159795301:G:A	0	159795301	A	G
6	chr6:159795452:TCTTAACGAGCATG:T	0	159795452	T	TCTTAACGAGCATG
6	chr6:159795545:A:G	0	159795545	G	A
6	chr6:159795912:T:C	0	159795912	C	T
6	chr6:159796401:T:A	0	159796401	A	T
6	chr6:159796695:G:A	0	159796695	A	G
6	chr6:159796856:T:A	0	159796856	A	T
6	chr6:159796974:G:A	0	159796974	A	G
6	chr6:159797166:TTGAAG:T	0	159797166	T	TTGAAG
6	chr6:159797177:G:T	0	159797177	T	G
6	chr6:159797925:C:T	0	159797925	T	C
6	chr6:159798003:C:T	0	159798003	T	C
6	chr6:159798608:C:T	0	159798608	T	C
6	chr6:159799655:A:G	0	159799655	G	A
6	chr6:159799983:G:C	0	159799983	C	G
6	chr6:159800528:G:A	0	159800528	A	G
6	chr6:159800658:GCTT:G	0	159800658	G	GCTT
6	chr6:159800960:CTTT:C	0	159800960	C	CTTT
6	chr6:159801445:C:T	0	159801445	T	C
6	chr6:159801492:A:G	0	159801492	G	A
6	chr6:159801661:T:G	0	159801661	G	T
6	chr6:159801786:AT:A	0	159801786	A	AT
6	chr6:159802149:G:A	0	159802149	A	G
6	chr6:159802586:T:G	0	159802586	G	T
6	chr6:159802995:A:C	0	159802995	C	A
6	chr6:159803314:T:C	0	159803314	C	T
6	chr6:159803766:C:T	0	159803766	T	C
6	chr6:159805389:G:A	0	159805389	A	G
6	chr6:159805891:A:G	0	159805891	G	A
6	chr6:159806403:G:C	0	159806403	C	G
6	chr6:159806498:A:G	0	159806498	G	A
6	chr6:159807733:G:A	0	159807733	A	G
6	chr6:159807891:C:T	0	159807891	T	C
6	chr6:159808298:A:G	0	159808298	G	A
6	chr6:159808857:T:C	0	159808857	C	T
6	chr6:159809020:A:G	0	159809020	G	A
6	chr6:159814304:A:T	0	159814304	T	A
6	chr6:159815638:G:A	0	159815638	A	G
6	chr6:159816457:T:C	0	159816457	C	T
6	chr6:159817677:C:T	0	159817677	T	C
6	chr6:159817755:G:A	0	159817755	A	G
6	chr6:159818069:G:A	0	159818069	A	G
6	chr6:159818350:T:C	0	159818350	C	T
6	chr6:159818429:G:A	0	159818429	A	G
6	chr6:159818680:C:T	0	159818680	T	C
6	chr6:159818803:T:C	0	159818803	C	T
6	chr6:159819734:T:C	0	159819734	C	T
6	chr6:159819736:T:C	0	159819736	C	T
6	chr6:159820319:T:C	0	159820319	C	T
6	chr6:159820927:G:A	0	159820927	A	G
6	chr6:159821057:G:A	0	159821057	A	G
6	chr6:159822599:T:C	0	159822599	C	T
6	chr6:159822849:G:A	0	159822849	A	G
6	chr6:159826217:G:T	0	159826217	T	G
6	chr6:159827058:G:A	0	159827058	A	G
6	chr6:159827340:T:C	0	159827340	C	T
6	chr6:159827344:G:A	0	159827344	A	G
6	chr6:159827652:A:G	0	159827652	G	A
6	chr6:159827930:A:G	0	159827930	G	A
6	chr6:159828336:A:G	0	159828336	G	A
6	chr6:159829369:G:A	0	159829369	A	G
6	chr6:159829675:G:A	0	159829675	A	G
6	chr6:159830524:G:A	0	159830524	A	G
6	chr6:159832720:T:A	0	159832720	A	T
6	chr6:159833424:G:A	0	159833424	A	G
6	chr6:159834211:G:T	0	159834211	T	G
6	chr6:159834687:G:A	0	159834687	A	G
6	chr6:159834902:G:A	0	159834902	A	G
6	chr6:159836762:G:C	0	159836762	C	G
6	chr6:159837701:G:A	0	159837701	A	G
6	chr6:159837828:G:C	0	159837828	C	G
6	chr6:159838342:A:G	0	159838342	G	A
6	chr6:159838407:T:C	0	159838407	C	T
6	chr6:159838699:C:T	0	159838699	T	C
6	chr6:159838797:G:T	0	159838797	T	G
6	chr6:159839037:C:T	0	159839037	T	C
6	chr6:159839083:G:A	0	159839083	A	G
6	chr6:159839113:G:A	0	159839113	A	G
6	chr6:159839142:C:T	0	159839142	T	C
6	chr6:159839435:A:G	0	159839435	G	A
6	chr6:159839503:A:C	0	159839503	C	A
6	chr6:159839582:T:A	0	159839582	A	T
6	chr6:159839593:G:A	0	159839593	A	G
6	chr6:159839642:G:A	0	159839642	A	G
6	chr6:159840111:G:A	0	159840111	A	G
6	chr6:159840244:C:A	0	159840244	A	C
6	chr6:159840836:T:C	0	159840836	C	T
6	chr6:159840939:C:G	0	159840939	G	C
6	chr6:159841144:G:A	0	159841144	A	G
6	chr6:159841342:T:G	0	159841342	G	T
6	chr6:159841344:A:G	0	159841344	G	A
6	chr6:159842464:A:G	0	159842464	G	A
6	chr6:159842918:A:G	0	159842918	G	A
6	chr6:159843477:G:A	0	159843477	A	G
6	chr6:159843502:G:A	0	159843502	A	G
6	chr6:159843629:C:T	0	159843629	T	C
6	chr6:159843653:T:C	0	159843653	C	T
6	chr6:159844094:T:C	0	159844094	C	T
6	chr6:159844299:CAG:C	0	159844299	C	CAG
6	chr6:159844391:T:C	0	159844391	C	T
6	chr6:159844787:T:C	0	159844787	C	T
6	chr6:159845194:G:T	0	159845194	T	G
6	chr6:159845412:G:A	0	159845412	A	G
6	chr6:159845796:C:T	0	159845796	T	C
6	chr6:159846453:C:T	0	159846453	T	C
6	chr6:159846736:C:T	0	159846736	T	C
6	chr6:159846749:G:A	0	159846749	A	G
6	chr6:159846956:A:G	0	159846956	G	A
6	chr6:159847342:A:G	0	159847342	G	A
6	chr6:159847811:GA:G	0	159847811	G	GA
6	chr6:159848426:G:A	0	159848426	A	G
6	chr6:159848573:C:A	0	159848573	A	C
6	chr6:159848629:A:G	0	159848629	G	A
6	chr6:159848659:T:A	0	159848659	A	T
6	chr6:159849034:A:T	0	159849034	T	A
6	chr6:159849551:C:T	0	159849551	T	C
6	chr6:159849660:C:T	0	159849660	T	C
6	chr6:159850360:A:G	0	159850360	G	A
6	chr6:159850777:A:G	0	159850777	G	A
6	chr6:159852244:T:C	0	159852244	C	T
6	chr6:159852424:G:A	0	159852424	A	G
6	chr6:159853381:T:A	0	159853381	A	T
6	chr6:159854940:A:AG	0	159854940	AG	A
6	chr6:159855895:G:A	0	159855895	A	G
6	chr6:159856184:G:A	0	159856184	A	G
6	chr6:159856373:C:T	0	159856373	T	C
6	chr6:159860142:A:G	0	159860142	G	A
6	chr6:159860968:CAT:C	0	159860968	C	CAT
6	chr6:159861802:G:A	0	159861802	A	G
6	chr6:159861827:G:A	0	159861827	A	G
6	chr6:159861958:G:A	0	159861958	A	G
6	chr6:159862095:C:T	0	159862095	T	C
6	chr6:159862507:T:C	0	159862507	C	T
6	chr6:159862700:G:A	0	159862700	A	G
6	chr6:159862768:C:T	0	159862768	T	C
6	chr6:159862858:C:T	0	159862858	T	C
6	chr6:159863739:T:C	0	159863739	C	T
6	chr6:159864044:T:C	0	159864044	C	T
6	chr6:159864668:G:A	0	159864668	A	G
6	chr6:159864680:C:T	0	159864680	T	C
6	chr6:159864720:C:T	0	159864720	T	C
6	chr6:159865965:C:A	0	159865965	A	C
6	chr6:159866123:T:G	0	159866123	G	T
6	chr6:159866885:C:T	0	159866885	T	C
6	chr6:159866932:C:T	0	159866932	T	C
6	chr6:159867319:C:T	0	159867319	T	C
6	chr6:159867349:C:A	0	159867349	A	C
6	chr6:159867833:A:C	0	159867833	C	A
6	chr6:159868035:T:C	0	159868035	C	T
6	chr6:159868456:A:G	0	159868456	G	A
6	chr6:159868671:C:G	0	159868671	G	C
6	chr6:159868963:T:A	0	159868963	A	T
6	chr6:159869267:C:T	0	159869267	T	C
6	chr6:159869840:T:G	0	159869840	G	T
6	chr6:159870274:C:T	0	159870274	T	C
6	chr6:159870720:G:A	0	159870720	A	G
6	chr6:159870873:C:T	0	159870873	T	C
6	chr6:159871075:G:A	0	159871075	A	G
6	chr6:159871420:C:T	0	159871420	T	C
6	chr6:159872614:T:A	0	159872614	A	T
6	chr6:159873487:G:A	0	159873487	A	G
6	chr6:159874345:T:C	0	159874345	C	T
6	chr6:159874530:G:A	0	159874530	A	G
6	chr6:159874890:G:C	0	159874890	C	G
6	chr6:159875580:T:C	0	159875580	C	T
6	chr6:159876786:G:A	0	159876786	A	G
6	chr6:159877056:G:A	0	159877056	A	G
6	chr6:159877320:AG:A	0	159877320	A	AG
6	chr6:159877902:G:A	0	159877902	A	G
6	chr6:159878198:A:G	0	159878198	G	A
6	chr6:159878473:G:A	0	159878473	A	G
6	chr6:159879189:G:A	0	159879189	A	G
6	chr6:159880025:T:C	0	159880025	C	T
6	chr6:159880075:A:G	0	159880075	G	A
6	chr6:159880204:G:T	0	159880204	T	G
6	chr6:159880326:T:C	0	159880326	C	T
6	chr6:159881189:T:A	0	159881189	A	T
6	chr6:159883844:G:A	0	159883844	A	G
6	chr6:159886304:T:TG	0	159886304	TG	T
6	chr6:159888014:C:G	0	159888014	G	C
6	chr6:159890213:T:G	0	159890213	G	T
6	chr6:159890720:A:C	0	159890720	C	A
6	chr6:159893659:A:G	0	159893659	G	A
6	chr6:159894211:C:T	0	159894211	T	C
6	chr6:159901528:A:G	0	159901528	G	A
6	chr6:159901671:A:G	0	159901671	G	A
6	chr6:159902345:C:G	0	159902345	G	C
6	chr6:159902826:A:G	0	159902826	G	A
6	chr6:159902832:T:C	0	159902832	C	T
6	chr6:159903040:A:C	0	159903040	C	A
6	chr6:159903424:G:T	0	159903424	T	G
6	chr6:159904318:A:C	0	159904318	C	A
6	chr6:159904566:T:C	0	159904566	C	T
6	chr6:159905535:A:G	0	159905535	G	A
6	chr6:159905658:A:G	0	159905658	G	A
6	chr6:159906143:GA:G	0	159906143	G	GA
6	chr6:159907588:C:T	0	159907588	T	C
6	chr6:159908584:G:A	0	159908584	A	G
6	chr6:159909364:T:G	0	159909364	G	T
6	chr6:159910611:T:G	0	159910611	G	T
6	chr6:159911401:T:C	0	159911401	C	T
6	chr6:159911681:G:A	0	159911681	A	G
6	chr6:159911887:TCCCTGGCTAAGGTGATA:T	0	159911887	T	TCCCTGGCTAAGGTGATA
6	chr6:159912273:A:G	0	159912273	G	A
6	chr6:159912439:C:T	0	159912439	T	C
6	chr6:159913985:G:A	0	159913985	A	G
6	chr6:159914023:T:C	0	159914023	C	T
6	chr6:159916053:T:G	0	159916053	G	T
6	chr6:159916516:G:A	0	159916516	A	G
6	chr6:159918287:G:A	0	159918287	A	G
6	chr6:159919823:T:C	0	159919823	C	T
6	chr6:159919903:A:G	0	159919903	G	A
6	chr6:159920886:T:C	0	159920886	C	T
6	chr6:159921620:C:G	0	159921620	G	C
6	chr6:159921752:A:C	0	159921752	C	A
6	chr6:159922066:T:C	0	159922066	C	T
6	chr6:159922158:C:T	0	159922158	T	C
6	chr6:159922456:A:G	0	159922456	G	A
6	chr6:159923233:C:T	0	159923233	T	C
6	chr6:159923667:T:G	0	159923667	G	T
6	chr6:159923995:T:C	0	159923995	C	T
6	chr6:159924027:AC:A	0	159924027	A	AC
6	chr6:159924077:G:C	0	159924077	C	G
6	chr6:159924413:T:C	0	159924413	C	T
6	chr6:159924970:T:C	0	159924970	C	T
6	chr6:159925121:G:A	0	159925121	A	G
6	chr6:159925444:AAAC:A	0	159925444	A	AAAC
6	chr6:159925866:C:T	0	159925866	T	C
6	chr6:159926524:T:G	0	159926524	G	T
6	chr6:159926605:G:T	0	159926605	T	G
6	chr6:159930865:T:A	0	159930865	A	T
6	chr6:159931238:A:T	0	159931238	T	A
6	chr6:159931386:G:C	0	159931386	C	G
6	chr6:159931402:C:G	0	159931402	G	C
6	chr6:159931465:C:T	0	159931465	T	C
6	chr6:159931889:T:C	0	159931889	C	T
6	chr6:159932216:T:C	0	159932216	C	T
6	chr6:159932259:C:T	0	159932259	T	C
6	chr6:159932790:C:T	0	159932790	T	C
6	chr6:159933137:C:A	0	159933137	A	C
6	chr6:159933315:T:A	0	159933315	A	T
6	chr6:159933770:A:G	0	159933770	G	A
6	chr6:159935168:A:T	0	159935168	T	A
6	chr6:159935286:TCA:T	0	159935286	T	TCA
6	chr6:159936005:T:G	0	159936005	G	T
6	chr6:159936192:C:T	0	159936192	T	C
6	chr6:159937749:A:G	0	159937749	G	A
6	chr6:159938622:C:CT	0	159938622	CT	C
6	chr6:159939312:G:C	0	159939312	C	G
6	chr6:159939716:T:C	0	159939716	C	T
6	chr6:159940060:G:A	0	159940060	A	G
6	chr6:159940177:A:T	0	159940177	T	A
6	chr6:159940777:C:T	0	159940777	T	C
6	chr6:159941044:A:G	0	159941044	G	A
6	chr6:159942773:T:A	0	159942773	A	T
6	chr6:159942968:T:G	0	159942968	G	T
6	chr6:159943074:C:T	0	159943074	T	C
6	chr6:159943613:A:C	0	159943613	C	A
6	chr6:159944460:G:A	0	159944460	A	G
6	chr6:159944746:G:A	0	159944746	A	G
6	chr6:159944781:A:T	0	159944781	T	A
6	chr6:159945521:T:C	0	159945521	C	T
6	chr6:159946191:G:A	0	159946191	A	G
6	chr6:159947177:A:G	0	159947177	G	A
6	chr6:159947210:T:G	0	159947210	G	T
6	chr6:159948315:T:C	0	159948315	C	T
6	chr6:159949722:ATATATATATATG:A	0	159949722	A	ATATATATATATG
6	chr6:159949779:T:C	0	159949779	C	T
6	chr6:159950209:A:G	0	159950209	G	A
6	chr6:159952077:A:C	0	159952077	C	A
6	chr6:159957768:T:C	0	159957768	C	T
6	chr6:159958064:T:C	0	159958064	C	T
6	chr6:159958160:A:T	0	159958160	T	A
6	chr6:159958355:A:G	0	159958355	G	A
6	chr6:159959741:C:T	0	159959741	T	C
6	chr6:159959892:C:T	0	159959892	T	C
6	chr6:159959968:A:G	0	159959968	G	A
6	chr6:159960757:A:G	0	159960757	G	A
6	chr6:159961137:T:C	0	159961137	C	T
6	chr6:159961484:T:C	0	159961484	C	T
6	chr6:159962273:A:G	0	159962273	G	A
6	chr6:159963021:T:A	0	159963021	A	T
6	chr6:159963114:G:A	0	159963114	A	G
6	chr6:159963371:A:G	0	159963371	G	A
6	chr6:159965802:C:T	0	159965802	T	C
6	chr6:159966199:C:T	0	159966199	T	C
6	chr6:159967124:C:T	0	159967124	T	C
6	chr6:159967423:A:G	0	159967423	G	A
6	chr6:159968115:G:T	0	159968115	T	G
6	chr6:159968207:T:A	0	159968207	A	T
6	chr6:159969209:T:C	0	159969209	C	T
6	chr6:159970157:C:T	0	159970157	T	C
6	chr6:159970166:TTC:T	0	159970166	T	TTC
6	chr6:159971005:C:G	0	159971005	G	C
6	chr6:159972145:T:C	0	159972145	C	T
6	chr6:159972828:C:T	0	159972828	T	C
6	chr6:159973215:A:G	0	159973215	G	A
6	chr6:159973698:A:G	0	159973698	G	A
6	chr6:159974600:A:G	0	159974600	G	A
6	chr6:159975323:T:C	0	159975323	C	T
6	chr6:159975495:A:G	0	159975495	G	A
6	chr6:159975705:G:A	0	159975705	A	G
6	chr6:159976028:T:G	0	159976028	G	T
6	chr6:159976510:C:G	0	159976510	G	C
6	chr6:159976621:A:G	0	159976621	G	A
6	chr6:159976681:C:T	0	159976681	T	C
6	chr6:159977004:T:C	0	159977004	C	T
6	chr6:159977298:C:T	0	159977298	T	C
6	chr6:159977674:C:T	0	159977674	T	C
6	chr6:159977766:A:G	0	159977766	G	A
6	chr6:159979115:A:G	0	159979115	G	A
6	chr6:159979164:A:G	0	159979164	G	A
6	chr6:159979672:C:G	0	159979672	G	C
6	chr6:159979754:G:A	0	159979754	A	G
6	chr6:159979996:G:A	0	159979996	A	G
6	chr6:159980284:A:G	0	159980284	G	A
6	chr6:159980630:G:A	0	159980630	A	G
6	chr6:159981673:G:A	0	159981673	A	G
6	chr6:159982331:G:A	0	159982331	A	G
6	chr6:159982756:C:T	0	159982756	T	C
6	chr6:159983012:C:T	0	159983012	T	C
6	chr6:159983800:T:C	0	159983800	C	T
6	chr6:159984367:A:G	0	159984367	G	A
6	chr6:159986435:T:G	0	159986435	G	T
6	chr6:159986439:T:G	0	159986439	G	T
6	chr6:159987293:G:T	0	159987293	T	G
6	chr6:159987595:C:T	0	159987595	T	C
6	chr6:159989299:T:C	0	159989299	C	T
6	chr6:159990235:A:G	0	159990235	G	A
6	chr6:159990693:G:A	0	159990693	A	G
6	chr6:159991610:T:TA	0	159991610	TA	T
6	chr6:159992042:G:A	0	159992042	A	G
6	chr6:159992507:T:G	0	159992507	G	T
6	chr6:159994309:T:C	0	159994309	C	T
6	chr6:159995008:T:C	0	159995008	C	T
6	chr6:159995072:A:G	0	159995072	G	A
6	chr6:159995243:A:G	0	159995243	G	A
6	chr6:159995318:G:GT	0	159995318	GT	G
6	chr6:159996173:G:C	0	159996173	C	G
6	chr6:159996190:G:A	0	159996190	A	G
6	chr6:159997018:G:A	0	159997018	A	G
6	chr6:159999293:T:G	0	159999293	G	T
6	chr6:159999474:C:T	0	159999474	T	C
6	chr6:159999832:A:T	0	159999832	T	A
6	chr6:160001167:C:T	0	160001167	T	C
6	chr6:160001183:C:T	0	160001183	T	C
6	chr6:160001753:A:G	0	160001753	G	A
6	chr6:160002408:G:C	0	160002408	C	G
6	chr6:160003082:C:T	0	160003082	T	C
6	chr6:160003780:A:T	0	160003780	T	A
6	chr6:160003869:T:C	0	160003869	C	T
6	chr6:160004215:T:C	0	160004215	C	T
6	chr6:160004572:A:G	0	160004572	G	A
6	chr6:160005424:C:T	0	160005424	T	C
6	chr6:160005427:T:G	0	160005427	G	T
6	chr6:160006479:A:T	0	160006479	T	A
6	chr6:160006612:G:C	0	160006612	C	G
6	chr6:160006850:T:C	0	160006850	C	T
6	chr6:160007042:G:A	0	160007042	A	G
6	chr6:160007105:T:C	0	160007105	C	T
6	chr6:160007376:G:T	0	160007376	T	G
6	chr6:160007811:C:T	0	160007811	T	C
6	chr6:160007826:G:A	0	160007826	A	G
6	chr6:160008705:A:G	0	160008705	G	A
6	chr6:160008851:A:G	0	160008851	G	A
6	chr6:160009559:G:A	0	160009559	A	G
6	chr6:160010348:G:A	0	160010348	A	G
6	chr6:160011299:T:A	0	160011299	A	T
6	chr6:160011817:A:G	0	160011817	G	A
6	chr6:160012961:G:A	0	160012961	A	G
6	chr6:160014897:G:A	0	160014897	A	G
6	chr6:160015171:T:C	0	160015171	C	T
6	chr6:160016315:G:A	0	160016315	A	G
6	chr6:160016848:A:G	0	160016848	G	A
6	chr6:160018748:G:A	0	160018748	A	G
6	chr6:160019702:T:A	0	160019702	A	T
6	chr6:160019851:C:T	0	160019851	T	C
6	chr6:160020333:A:G	0	160020333	G	A
6	chr6:160022358:A:G	0	160022358	G	A
6	chr6:160022829:C:T	0	160022829	T	C
6	chr6:160022979:A:G	0	160022979	G	A
6	chr6:160023960:C:A	0	160023960	A	C
6	chr6:160024317:G:C	0	160024317	C	G
6	chr6:160024461:G:A	0	160024461	A	G
6	chr6:160024761:A:G	0	160024761	G	A
6	chr6:160025566:A:G	0	160025566	G	A
6	chr6:160026956:A:G	0	160026956	G	A
6	chr6:160027292:C:G	0	160027292	G	C
6	chr6:160027430:G:A	0	160027430	A	G
6	chr6:160030366:C:T	0	160030366	T	C
6	chr6:160031125:A:T	0	160031125	T	A
6	chr6:160031619:G:C	0	160031619	C	G
6	chr6:160032529:T:G	0	160032529	G	T
6	chr6:160034222:G:A	0	160034222	A	G
6	chr6:160034944:A:G	0	160034944	G	A
6	chr6:160035131:C:T	0	160035131	T	C
6	chr6:160037725:T:C	0	160037725	C	T
6	chr6:160038159:A:G	0	160038159	G	A
6	chr6:160038173:G:T	0	160038173	T	G
6	chr6:160039050:C:G	0	160039050	G	C
6	chr6:160039330:G:A	0	160039330	A	G
6	chr6:160040053:A:G	0	160040053	G	A
6	chr6:160040302:A:G	0	160040302	G	A
6	chr6:160040899:GAA:G	0	160040899	G	GAA
6	chr6:160042075:A:G	0	160042075	G	A
6	chr6:160042904:G:A	0	160042904	A	G
6	chr6:160043257:G:A	0	160043257	A	G
6	chr6:160043552:T:G	0	160043552	G	T
6	chr6:160044259:G:A	0	160044259	A	G
6	chr6:160044721:T:G	0	160044721	G	T
6	chr6:160046055:C:T	0	160046055	T	C
6	chr6:160047148:G:A	0	160047148	A	G
6	chr6:160047246:A:G	0	160047246	G	A
6	chr6:160047521:A:G	0	160047521	G	A
6	chr6:160047637:G:A	0	160047637	A	G
6	chr6:160048067:T:A	0	160048067	A	T
6	chr6:160048117:G:A	0	160048117	A	G
6	chr6:160049848:G:A	0	160049848	A	G
6	chr6:160050159:T:G	0	160050159	G	T
6	chr6:160050720:C:T	0	160050720	T	C
6	chr6:160051000:T:G	0	160051000	G	T
6	chr6:160052766:A:G	0	160052766	G	A
6	chr6:160055913:C:T	0	160055913	T	C
6	chr6:160056853:G:A	0	160056853	A	G
6	chr6:160057757:A:G	0	160057757	G	A
6	chr6:160058446:G:A	0	160058446	A	G
6	chr6:160058757:A:G	0	160058757	G	A
6	chr6:160058850:G:A	0	160058850	A	G
6	chr6:160059911:A:G	0	160059911	G	A
6	chr6:160062112:G:A	0	160062112	A	G
6	chr6:160062133:A:G	0	160062133	G	A
6	chr6:160064028:G:A	0	160064028	A	G
6	chr6:160064162:A:G	0	160064162	G	A
6	chr6:160065051:A:G	0	160065051	G	A
6	chr6:160065830:A:G	0	160065830	G	A
6	chr6:160065899:C:T	0	160065899	T	C
6	chr6:160066101:G:A	0	160066101	A	G
6	chr6:160067839:G:A	0	160067839	A	G
6	chr6:160068183:CAG:C	0	160068183	C	CAG
6	chr6:160068712:G:C	0	160068712	C	G
6	chr6:160069063:G:A	0	160069063	A	G
6	chr6:160069142:G:A	0	160069142	A	G
6	chr6:160069282:C:T	0	160069282	T	C
6	chr6:160070709:A:G	0	160070709	G	A
6	chr6:160071149:C:A	0	160071149	A	C
6	chr6:160071581:T:C	0	160071581	C	T
6	chr6:160072802:G:A	0	160072802	A	G
6	chr6:160073036:C:T	0	160073036	T	C
6	chr6:160073377:A:G	0	160073377	G	A
6	chr6:160073489:C:T	0	160073489	T	C
6	chr6:160074213:G:T	0	160074213	T	G
6	chr6:160074313:G:A	0	160074313	A	G
6	chr6:160074575:A:G	0	160074575	G	A
6	chr6:160075023:G:A	0	160075023	A	G
6	chr6:160075211:T:G	0	160075211	G	T
6	chr6:160075400:C:T	0	160075400	T	C
6	chr6:160075785:T:C	0	160075785	C	T
6	chr6:160076510:C:T	0	160076510	T	C
6	chr6:160076814:AAT:A	0	160076814	A	AAT
6	chr6:160076858:C:T	0	160076858	T	C
6	chr6:160077017:G:A	0	160077017	A	G
6	chr6:160078533:T:C	0	160078533	C	T
6	chr6:160078704:A:G	0	160078704	G	A
6	chr6:160080675:C:T	0	160080675	T	C
6	chr6:160080733:TG:T	0	160080733	T	TG
6	chr6:160081428:A:T	0	160081428	T	A
6	chr6:160081695:T:C	0	160081695	C	T
6	chr6:160082862:C:T	0	160082862	T	C
6	chr6:160084175:A:G	0	160084175	G	A
6	chr6:160084280:G:C	0	160084280	C	G
6	chr6:160084499:G:A	0	160084499	A	G
6	chr6:160085430:G:A	0	160085430	A	G
6	chr6:160085479:T:C	0	160085479	C	T
6	chr6:160085723:C:T	0	160085723	T	C
6	chr6:160086266:A:G	0	160086266	G	A
6	chr6:160086446:A:G	0	160086446	G	A
6	chr6:160086855:A:G	0	160086855	G	A
6	chr6:160087081:G:A	0	160087081	A	G
6	chr6:160087140:T:C	0	160087140	C	T
6	chr6:160087589:C:T	0	160087589	T	C
6	chr6:160090218:T:A	0	160090218	A	T
6	chr6:160090322:G:A	0	160090322	A	G
6	chr6:160092380:G:C	0	160092380	C	G
6	chr6:160092611:T:A	0	160092611	A	T
6	chr6:160093251:A:G	0	160093251	G	A
6	chr6:160094113:G:A	0	160094113	A	G
6	chr6:160096062:C:T	0	160096062	T	C
6	chr6:160096449:C:T	0	160096449	T	C
6	chr6:160096856:C:T	0	160096856	T	C
6	chr6:160097335:T:C	0	160097335	C	T
6	chr6:160097494:T:C	0	160097494	C	T
6	chr6:160098196:G:A	0	160098196	A	G
6	chr6:160098244:T:C	0	160098244	C	T
6	chr6:160099774:A:G	0	160099774	G	A
6	chr6:160102139:C:G	0	160102139	G	C
6	chr6:160102223:C:T	0	160102223	T	C
6	chr6:160103304:C:G	0	160103304	G	C
6	chr6:160103546:C:G	0	160103546	G	C
6	chr6:160103639:A:G	0	160103639	G	A
6	chr6:160104155:G:A	0	160104155	A	G
6	chr6:160105606:G:A	0	160105606	A	G
6	chr6:160105872:TCAAA:T	0	160105872	T	TCAAA
6	chr6:160107025:T:C	0	160107025	C	T
6	chr6:160108389:A:C	0	160108389	C	A
6	chr6:160108663:C:T	0	160108663	T	C
6	chr6:160108778:G:A	0	160108778	A	G
6	chr6:160109594:T:C	0	160109594	C	T
6	chr6:160110411:A:G	0	160110411	G	A
6	chr6:160110743:A:G	0	160110743	G	A
6	chr6:160111043:G:A	0	160111043	A	G
6	chr6:160111303:C:T	0	160111303	T	C
6	chr6:160111620:T:C	0	160111620	C	T
6	chr6:160113908:C:T	0	160113908	T	C
6	chr6:160114719:A:T	0	160114719	T	A
6	chr6:160116257:A:G	0	160116257	G	A
6	chr6:160116276:C:T	0	160116276	T	C
6	chr6:160116988:G:A	0	160116988	A	G
6	chr6:160118014:C:T	0	160118014	T	C
6	chr6:160120141:G:A	0	160120141	A	G
6	chr6:160120316:T:C	0	160120316	C	T
6	chr6:160122091:T:C	0	160122091	C	T
6	chr6:160122116:C:T	0	160122116	T	C
6	chr6:160122530:G:A	0	160122530	A	G
6	chr6:160122902:G:A	0	160122902	A	G
6	chr6:160123929:G:C	0	160123929	C	G
6	chr6:160124362:G:T	0	160124362	T	G
6	chr6:160127401:A:G	0	160127401	G	A
6	chr6:160128370:A:G	0	160128370	G	A
6	chr6:160128917:A:G	0	160128917	G	A
6	chr6:160129897:T:C	0	160129897	C	T
6	chr6:160130061:T:G	0	160130061	G	T
6	chr6:160130172:G:C	0	160130172	C	G
6	chr6:160130304:G:A	0	160130304	A	G
6	chr6:160130454:C:T	0	160130454	T	C
6	chr6:160131237:C:T	0	160131237	T	C
6	chr6:160131545:G:T	0	160131545	T	G
6	chr6:160131771:C:T	0	160131771	T	C
6	chr6:160131975:C:T	0	160131975	T	C
6	chr6:160132206:C:T	0	160132206	T	C
6	chr6:160133035:C:CA	0	160133035	CA	C
6	chr6:160133220:GT:G	0	160133220	G	GT
6	chr6:160133224:G:A	0	160133224	A	G
6	chr6:160134722:G:A	0	160134722	A	G
6	chr6:160135011:C:G	0	160135011	G	C
6	chr6:160135115:C:T	0	160135115	T	C
6	chr6:160135153:A:G	0	160135153	G	A
6	chr6:160136537:C:T	0	160136537	T	C
6	chr6:160137495:C:T	0	160137495	T	C
6	chr6:160137656:G:A	0	160137656	A	G
6	chr6:160137973:G:A	0	160137973	A	G
6	chr6:160138202:T:G	0	160138202	G	T
6	chr6:160139848:CATG:C	0	160139848	C	CATG
6	chr6:160139865:CTGGTAAGT:C	0	160139865	C	CTGGTAAGT
6	chr6:160139901:C:T	0	160139901	T	C
6	chr6:160140708:C:T	0	160140708	T	C
6	chr6:160141449:G:A	0	160141449	A	G
6	chr6:160141491:A:T	0	160141491	T	A
6	chr6:160142173:C:T	0	160142173	T	C
6	chr6:160142488:C:T	0	160142488	T	C
6	chr6:160143444:C:G	0	160143444	G	C
6	chr6:160144971:G:T	0	160144971	T	G
6	chr6:160145060:T:C	0	160145060	C	T
6	chr6:160146357:T:C	0	160146357	C	T
6	chr6:160147010:AC:A	0	160147010	A	AC
6	chr6:160147965:G:A	0	160147965	A	G
6	chr6:160148036:C:T	0	160148036	T	C
6	chr6:160148981:C:T	0	160148981	T	C
6	chr6:160149051:T:C	0	160149051	C	T
6	chr6:160149082:G:A	0	160149082	A	G
6	chr6:160149140:A:G	0	160149140	G	A
6	chr6:160149191:T:C	0	160149191	C	T
6	chr6:160149592:C:T	0	160149592	T	C
6	chr6:160150467:A:G	0	160150467	G	A
6	chr6:160151022:T:C	0	160151022	C	T
6	chr6:160151525:T:A	0	160151525	A	T
6	chr6:160151834:C:A	0	160151834	A	C
6	chr6:160152375:C:T	0	160152375	T	C
6	chr6:160152516:TTTTCTGG:T	0	160152516	T	TTTTCTGG
6	chr6:160152995:C:T	0	160152995	T	C
6	chr6:160153005:C:T	0	160153005	T	C
6	chr6:160153503:C:A	0	160153503	A	C
6	chr6:160153770:A:G	0	160153770	G	A
6	chr6:160154170:G:A	0	160154170	A	G
6	chr6:160154334:G:A	0	160154334	A	G
6	chr6:160154947:G:T	0	160154947	T	G
6	chr6:160154953:C:T	0	160154953	T	C
6	chr6:160155650:T:C	0	160155650	C	T
6	chr6:160155979:G:A	0	160155979	A	G
6	chr6:160156711:T:C	0	160156711	C	T
6	chr6:160157828:T:C	0	160157828	C	T
6	chr6:160157882:C:T	0	160157882	T	C
6	chr6:160158495:C:T	0	160158495	T	C
6	chr6:160160342:A:G	0	160160342	G	A
6	chr6:160160470:T:C	0	160160470	C	T
6	chr6:160160511:T:TG	0	160160511	TG	T
6	chr6:160160879:G:A	0	160160879	A	G
6	chr6:160161000:A:G	0	160161000	G	A
6	chr6:160161308:G:A	0	160161308	A	G
6	chr6:160162016:G:A	0	160162016	A	G
6	chr6:160163182:A:G	0	160163182	G	A
6	chr6:160164366:A:T	0	160164366	T	A
6	chr6:160165706:G:A	0	160165706	A	G
6	chr6:160165775:A:G	0	160165775	G	A
6	chr6:160165906:T:C	0	160165906	C	T
6	chr6:160166489:A:G	0	160166489	G	A
6	chr6:160166719:C:T	0	160166719	T	C
6	chr6:160167046:T:C	0	160167046	C	T
6	chr6:160167128:G:A	0	160167128	A	G
6	chr6:160167977:A:G	0	160167977	G	A
6	chr6:160168298:T:G	0	160168298	G	T
6	chr6:160168459:C:T	0	160168459	T	C
6	chr6:160170799:C:A	0	160170799	A	C
6	chr6:160170814:C:T	0	160170814	T	C
6	chr6:160171087:T:A	0	160171087	A	T
6	chr6:160172842:C:A	0	160172842	A	C
6	chr6:160172875:A:G	0	160172875	G	A
6	chr6:160173599:C:T	0	160173599	T	C
6	chr6:160173834:T:G	0	160173834	G	T
6	chr6:160174201:T:C	0	160174201	C	T
6	chr6:160174558:C:T	0	160174558	T	C
6	chr6:160174622:A:G	0	160174622	G	A
6	chr6:160174699:G:A	0	160174699	A	G
6	chr6:160175254:GA:G	0	160175254	G	GA
6	chr6:160176529:A:G	0	160176529	G	A
6	chr6:160177454:A:G	0	160177454	G	A
6	chr6:160177483:G:A	0	160177483	A	G
6	chr6:160177564:T:G	0	160177564	G	T
6	chr6:160179105:T:G	0	160179105	G	T
6	chr6:160179185:C:T	0	160179185	T	C
6	chr6:160181876:C:T	0	160181876	T	C
6	chr6:160182562:G:A	0	160182562	A	G
6	chr6:160183103:A:G	0	160183103	G	A
6	chr6:160183449:T:G	0	160183449	G	T
6	chr6:160183450:C:G	0	160183450	G	C
6	chr6:160183756:T:A	0	160183756	A	T
6	chr6:160184131:C:T	0	160184131	T	C
6	chr6:160184150:T:G	0	160184150	G	T
6	chr6:160184646:G:C	0	160184646	C	G
6	chr6:160185493:C:T	0	160185493	T	C
6	chr6:160186064:G:A	0	160186064	A	G
6	chr6:160186168:C:T	0	160186168	T	C
6	chr6:160187461:A:G	0	160187461	G	A
6	chr6:160188320:A:G	0	160188320	G	A
6	chr6:160189092:G:A	0	160189092	A	G
6	chr6:160190224:G:C	0	160190224	C	G
6	chr6:160190468:T:C	0	160190468	C	T
6	chr6:160190512:A:G	0	160190512	G	A
6	chr6:160190654:C:T	0	160190654	T	C
6	chr6:160190997:T:G	0	160190997	G	T
6	chr6:160191001:G:A	0	160191001	A	G
6	chr6:160191648:C:A	0	160191648	A	C
6	chr6:160192139:C:T	0	160192139	T	C
6	chr6:160192241:A:G	0	160192241	G	A
6	chr6:160192675:T:C	0	160192675	C	T
6	chr6:160193601:A:G	0	160193601	G	A
6	chr6:160193617:G:A	0	160193617	A	G
6	chr6:160193845:G:A	0	160193845	A	G
6	chr6:160193955:A:T	0	160193955	T	A
6	chr6:160193975:A:T	0	160193975	T	A
6	chr6:160196112:A:C	0	160196112	C	A
6	chr6:160197125:C:T	0	160197125	T	C
6	chr6:160197397:G:A	0	160197397	A	G
6	chr6:160197687:A:G	0	160197687	G	A
6	chr6:160198886:A:C	0	160198886	C	A
6	chr6:160201078:G:A	0	160201078	A	G
6	chr6:160201470:G:A	0	160201470	A	G
6	chr6:160201605:G:A	0	160201605	A	G
6	chr6:160201676:A:G	0	160201676	G	A
6	chr6:160201853:A:G	0	160201853	G	A
6	chr6:160203083:T:G	0	160203083	G	T
6	chr6:160203188:A:G	0	160203188	G	A
6	chr6:160203315:T:TCA	0	160203315	TCA	T
6	chr6:160204894:G:A	0	160204894	A	G
6	chr6:160204897:A:G	0	160204897	G	A
6	chr6:160204946:T:G	0	160204946	G	T
6	chr6:160205147:T:C	0	160205147	C	T
6	chr6:160205816:T:C	0	160205816	C	T
6	chr6:160205969:C:G	0	160205969	G	C
6	chr6:160207021:A:T	0	160207021	T	A
6	chr6:160207244:T:C	0	160207244	C	T
6	chr6:160207525:T:C	0	160207525	C	T
6	chr6:160207558:G:A	0	160207558	A	G
6	chr6:160207873:C:T	0	160207873	T	C
6	chr6:160208410:G:A	0	160208410	A	G
6	chr6:160208793:T:C	0	160208793	C	T
6	chr6:160208928:T:C	0	160208928	C	T
6	chr6:160208973:T:C	0	160208973	C	T
6	chr6:160208988:T:C	0	160208988	C	T
6	chr6:160209090:G:A	0	160209090	A	G
6	chr6:160209265:G:A	0	160209265	A	G
6	chr6:160209454:AT:A	0	160209454	A	AT
6	chr6:160209535:C:T	0	160209535	T	C
6	chr6:160210002:T:C	0	160210002	C	T
6	chr6:160210063:G:A	0	160210063	A	G
6	chr6:160210070:T:C	0	160210070	C	T
6	chr6:160210368:A:AT	0	160210368	AT	A
6	chr6:160210514:CTGTT:C	0	160210514	C	CTGTT
6	chr6:160210638:T:C	0	160210638	C	T
6	chr6:160210657:C:T	0	160210657	T	C
6	chr6:160210888:G:A	0	160210888	A	G
6	chr6:160211218:C:T	0	160211218	T	C
6	chr6:160211223:C:T	0	160211223	T	C
6	chr6:160211379:TTATTGCCTC:T	0	160211379	T	TTATTGCCTC
6	chr6:160212075:T:A	0	160212075	A	T
6	chr6:160212293:C:T	0	160212293	T	C
6	chr6:160212480:C:T	0	160212480	T	C
6	chr6:160212548:T:C	0	160212548	C	T
6	chr6:160212631:A:G	0	160212631	G	A
6	chr6:160212790:GC:G	0	160212790	G	GC
6	chr6:160213003:C:T	0	160213003	T	C
6	chr6:160214084:C:A	0	160214084	A	C
6	chr6:160214166:G:T	0	160214166	T	G
6	chr6:160214226:G:A	0	160214226	A	G
6	chr6:160214272:A:C	0	160214272	C	A
6	chr6:160214520:G:A	0	160214520	A	G
6	chr6:160214696:G:A	0	160214696	A	G
6	chr6:160215154:A:G	0	160215154	G	A
6	chr6:160215531:G:A	0	160215531	A	G
6	chr6:160216207:T:C	0	160216207	C	T
6	chr6:160216453:G:T	0	160216453	T	G
6	chr6:160216530:A:G	0	160216530	G	A
6	chr6:160216812:T:C	0	160216812	C	T
6	chr6:160216971:A:T	0	160216971	T	A
6	chr6:160217713:G:A	0	160217713	A	G
6	chr6:160217723:T:A	0	160217723	A	T
6	chr6:160218180:G:A	0	160218180	A	G
6	chr6:160219849:G:A	0	160219849	A	G
6	chr6:160220366:T:C	0	160220366	C	T
6	chr6:160221496:G:A	0	160221496	A	G
6	chr6:160221687:C:A	0	160221687	A	C
6	chr6:160222787:C:T	0	160222787	T	C
6	chr6:160224800:C:T	0	160224800	T	C
6	chr6:160225141:T:G	0	160225141	G	T
6	chr6:160225200:T:C	0	160225200	C	T
6	chr6:160225248:T:C	0	160225248	C	T
6	chr6:160225333:T:A	0	160225333	A	T
6	chr6:160225580:C:T	0	160225580	T	C
6	chr6:160227235:T:G	0	160227235	G	T
6	chr6:160227985:T:C	0	160227985	C	T
6	chr6:160228694:G:A	0	160228694	A	G
6	chr6:160228832:C:A	0	160228832	A	C
6	chr6:160229144:C:T	0	160229144	T	C
6	chr6:160230077:G:A	0	160230077	A	G
6	chr6:160230823:T:TA	0	160230823	TA	T
6	chr6:160231177:C:T	0	160231177	T	C
6	chr6:160231441:T:C	0	160231441	C	T
6	chr6:160231646:A:G	0	160231646	G	A
6	chr6:160231826:T:C	0	160231826	C	T
6	chr6:160231897:T:G	0	160231897	G	T
6	chr6:160232895:T:G	0	160232895	G	T
6	chr6:160232949:G:A	0	160232949	A	G
6	chr6:160233015:CG:C	0	160233015	C	CG
6	chr6:160233627:T:G	0	160233627	G	T
6	chr6:160233982:C:T	0	160233982	T	C
6	chr6:160236103:ATTG:A	0	160236103	A	ATTG
6	chr6:160236651:AC:A	0	160236651	A	AC
6	chr6:160236671:A:G	0	160236671	G	A
6	chr6:160236839:A:AC	0	160236839	AC	A
6	chr6:160237098:C:T	0	160237098	T	C
6	chr6:160238691:C:T	0	160238691	T	C
6	chr6:160238920:C:T	0	160238920	T	C
6	chr6:160240136:T:G	0	160240136	G	T
6	chr6:160241938:C:T	0	160241938	T	C
6	chr6:160242198:T:C	0	160242198	C	T
6	chr6:160243151:G:A	0	160243151	A	G
6	chr6:160244429:G:A	0	160244429	A	G
6	chr6:160245324:C:G	0	160245324	G	C
6	chr6:160245333:G:A	0	160245333	A	G
6	chr6:160245769:G:T	0	160245769	T	G
6	chr6:160246017:G:A	0	160246017	A	G
6	chr6:160246112:C:T	0	160246112	T	C
6	chr6:160247009:C:T	0	160247009	T	C
6	chr6:160248686:T:C	0	160248686	C	T
6	chr6:160249250:A:C	0	160249250	C	A
6	chr6:160249462:A:G	0	160249462	G	A
6	chr6:160250468:T:C	0	160250468	C	T
6	chr6:160251232:C:T	0	160251232	T	C
6	chr6:160251474:A:T	0	160251474	T	A
6	chr6:160251593:G:A	0	160251593	A	G
6	chr6:160253069:G:T	0	160253069	T	G
6	chr6:160253525:C:T	0	160253525	T	C
6	chr6:160253600:G:A	0	160253600	A	G
6	chr6:160255284:TC:T	0	160255284	T	TC
6	chr6:160255344:G:T	0	160255344	T	G
6	chr6:160255376:C:T	0	160255376	T	C
6	chr6:160259706:CCTT:C	0	160259706	C	CCTT
6	chr6:160260026:CTGAA:C	0	160260026	C	CTGAA
6	chr6:160260361:A:G	0	160260361	G	A
6	chr6:160261186:A:G	0	160261186	G	A
6	chr6:160261622:G:A	0	160261622	A	G
6	chr6:160261865:A:G	0	160261865	G	A
6	chr6:160262114:G:A	0	160262114	A	G
6	chr6:160262237:A:G	0	160262237	G	A
6	chr6:160262349:T:C	0	160262349	C	T
6	chr6:160263338:C:T	0	160263338	T	C
6	chr6:160263835:A:T	0	160263835	T	A
6	chr6:160263992:T:C	0	160263992	C	T
6	chr6:160263997:C:T	0	160263997	T	C
6	chr6:160264001:T:A	0	160264001	A	T
6	chr6:160264015:G:A	0	160264015	A	G
6	chr6:160264040:C:T	0	160264040	T	C
6	chr6:160264504:C:T	0	160264504	T	C
6	chr6:160264753:G:T	0	160264753	T	G
6	chr6:160264951:C:T	0	160264951	T	C
6	chr6:160265636:T:C	0	160265636	C	T
6	chr6:160265996:T:C	0	160265996	C	T
6	chr6:160266834:T:G	0	160266834	G	T
6	chr6:160268225:T:C	0	160268225	C	T
6	chr6:160268526:T:G	0	160268526	G	T
6	chr6:160268567:T:C	0	160268567	C	T
6	chr6:160268698:A:G	0	160268698	G	A
6	chr6:160270606:T:G	0	160270606	G	T
6	chr6:160271075:C:T	0	160271075	T	C
6	chr6:160271288:A:C	0	160271288	C	A
6	chr6:160271343:G:A	0	160271343	A	G
6	chr6:160271547:T:G	0	160271547	G	T
6	chr6:160271687:A:G	0	160271687	G	A
6	chr6:160271776:T:C	0	160271776	C	T
6	chr6:160272075:T:C	0	160272075	C	T
6	chr6:160272637:A:G	0	160272637	G	A
6	chr6:160272695:A:G	0	160272695	G	A
6	chr6:160272704:G:C	0	160272704	C	G
6	chr6:160272874:C:T	0	160272874	T	C
6	chr6:160273049:G:A	0	160273049	A	G
6	chr6:160273920:C:T	0	160273920	T	C
6	chr6:160274238:A:G	0	160274238	G	A
6	chr6:160274288:A:G	0	160274288	G	A
6	chr6:160274710:A:G	0	160274710	G	A
6	chr6:160274741:C:G	0	160274741	G	C
6	chr6:160275286:G:T	0	160275286	T	G
6	chr6:160275512:T:C	0	160275512	C	T
6	chr6:160275796:C:T	0	160275796	T	C
6	chr6:160275887:C:T	0	160275887	T	C
6	chr6:160276274:G:A	0	160276274	A	G
6	chr6:160276596:G:T	0	160276596	T	G
6	chr6:160276730:A:G	0	160276730	G	A
6	chr6:160277123:T:C	0	160277123	C	T
6	chr6:160277145:A:G	0	160277145	G	A
6	chr6:160277762:G:A	0	160277762	A	G
6	chr6:160277991:G:A	0	160277991	A	G
6	chr6:160278084:C:G	0	160278084	G	C
6	chr6:160278367:C:T	0	160278367	T	C
6	chr6:160278502:C:T	0	160278502	T	C
6	chr6:160278629:C:A	0	160278629	A	C
6	chr6:160278648:G:T	0	160278648	T	G
6	chr6:160278656:A:G	0	160278656	G	A
6	chr6:160278666:A:G	0	160278666	G	A
6	chr6:160279269:T:C	0	160279269	C	T
6	chr6:160279354:G:A	0	160279354	A	G
6	chr6:160279409:T:C	0	160279409	C	T
6	chr6:160279679:C:T	0	160279679	T	C
6	chr6:160279737:T:C	0	160279737	C	T
6	chr6:160279826:T:C	0	160279826	C	T
6	chr6:160279867:T:C	0	160279867	C	T
6	chr6:160280149:G:A	0	160280149	A	G
6	chr6:160280392:A:G	0	160280392	G	A
6	chr6:160280548:C:T	0	160280548	T	C
6	chr6:160280631:A:T	0	160280631	T	A
6	chr6:160280709:CT:C	0	160280709	C	CT
6	chr6:160280903:C:G	0	160280903	G	C
6	chr6:160281131:T:C	0	160281131	C	T
6	chr6:160281176:T:C	0	160281176	C	T
6	chr6:160281300:G:A	0	160281300	A	G
6	chr6:160281390:C:T	0	160281390	T	C
6	chr6:160281444:T:C	0	160281444	C	T
6	chr6:160281469:A:AT	0	160281469	AT	A
6	chr6:160281513:C:T	0	160281513	T	C
6	chr6:160281620:G:A	0	160281620	A	G
6	chr6:160281653:T:C	0	160281653	C	T
6	chr6:160281668:A:C	0	160281668	C	A
6	chr6:160281678:A:C	0	160281678	C	A
6	chr6:160281855:C:T	0	160281855	T	C
6	chr6:160282015:T:G	0	160282015	G	T
6	chr6:160282168:GTTTTC:G	0	160282168	G	GTTTTC
6	chr6:160282296:C:A	0	160282296	A	C
6	chr6:160282323:CA:C	0	160282323	C	CA
6	chr6:160282326:A:G	0	160282326	G	A
6	chr6:160282345:G:A	0	160282345	A	G
6	chr6:160282802:C:T	0	160282802	T	C
6	chr6:160283880:T:C	0	160283880	C	T
6	chr6:160283973:T:C	0	160283973	C	T
6	chr6:160283989:G:A	0	160283989	A	G
6	chr6:160284016:A:G	0	160284016	G	A
6	chr6:160284059:T:TC	0	160284059	TC	T
6	chr6:160284135:A:T	0	160284135	T	A
6	chr6:160284250:A:T	0	160284250	T	A
6	chr6:160284698:C:T	0	160284698	T	C
6	chr6:160284755:A:G	0	160284755	G	A
6	chr6:160285233:GT:G	0	160285233	G	GT
6	chr6:160285615:GC:G	0	160285615	G	GC
6	chr6:160285629:C:T	0	160285629	T	C
6	chr6:160285686:G:A	0	160285686	A	G
6	chr6:160286215:C:T	0	160286215	T	C
6	chr6:160286271:G:A	0	160286271	A	G
6	chr6:160286618:T:C	0	160286618	C	T
6	chr6:160286642:C:T	0	160286642	T	C
6	chr6:160286719:C:G	0	160286719	G	C
6	chr6:160287083:T:G	0	160287083	G	T
6	chr6:160287146:T:C	0	160287146	C	T
6	chr6:160287193:C:G	0	160287193	G	C
6	chr6:160287412:C:T	0	160287412	T	C
6	chr6:160287487:C:T	0	160287487	T	C
6	chr6:160287819:T:C	0	160287819	C	T
6	chr6:160287893:T:C	0	160287893	C	T
6	chr6:160288301:A:G	0	160288301	G	A
6	chr6:160288481:T:C	0	160288481	C	T
6	chr6:160288539:G:A	0	160288539	A	G
6	chr6:160288763:T:C	0	160288763	C	T
6	chr6:160289007:C:T	0	160289007	T	C
6	chr6:160289067:G:A	0	160289067	A	G
6	chr6:160289086:A:G	0	160289086	G	A
6	chr6:160289789:C:T	0	160289789	T	C
6	chr6:160289819:C:T	0	160289819	T	C
6	chr6:160289833:C:T	0	160289833	T	C
6	chr6:160289970:G:A	0	160289970	A	G
6	chr6:160290121:G:C	0	160290121	C	G
6	chr6:160290298:G:C	0	160290298	C	G
6	chr6:160290334:T:C	0	160290334	C	T
6	chr6:160290350:G:A	0	160290350	A	G
6	chr6:160290353:T:C	0	160290353	C	T
6	chr6:160290357:C:T	0	160290357	T	C
6	chr6:160290406:T:TA	0	160290406	TA	T
6	chr6:160290481:ATTGC:A	0	160290481	A	ATTGC
6	chr6:160290667:A:G	0	160290667	G	A
6	chr6:160290778:A:G	0	160290778	G	A
6	chr6:160290783:T:C	0	160290783	C	T
6	chr6:160290882:G:A	0	160290882	A	G
6	chr6:160290888:T:C	0	160290888	C	T
6	chr6:160291244:A:G	0	160291244	G	A
6	chr6:160291358:G:A	0	160291358	A	G
6	chr6:160291384:A:T	0	160291384	T	A
6	chr6:160291436:C:T	0	160291436	T	C
6	chr6:160291484:C:T	0	160291484	T	C
6	chr6:160291610:C:T	0	160291610	T	C
6	chr6:160291662:T:G	0	160291662	G	T
6	chr6:160291685:G:A	0	160291685	A	G
6	chr6:160291779:G:A	0	160291779	A	G
6	chr6:160291861:G:A	0	160291861	A	G
6	chr6:160291902:G:A	0	160291902	A	G
6	chr6:160292239:G:A	0	160292239	A	G
6	chr6:160292485:A:G	0	160292485	G	A
6	chr6:160292492:G:A	0	160292492	A	G
6	chr6:160292664:T:C	0	160292664	C	T
6	chr6:160292672:C:T	0	160292672	T	C
6	chr6:160292816:G:A	0	160292816	A	G
6	chr6:160293044:T:G	0	160293044	G	T
6	chr6:160293062:G:GA	0	160293062	GA	G
6	chr6:160293087:G:A	0	160293087	A	G
6	chr6:160293095:T:G	0	160293095	G	T
6	chr6:160293115:T:C	0	160293115	C	T
6	chr6:160293291:T:TA	0	160293291	TA	T
6	chr6:160293571:T:C	0	160293571	C	T
6	chr6:160293757:T:C	0	160293757	C	T
6	chr6:160294061:C:T	0	160294061	T	C
6	chr6:160294528:T:C	0	160294528	C	T
6	chr6:160294532:G:T	0	160294532	T	G
6	chr6:160294543:G:A	0	160294543	A	G
6	chr6:160294703:A:G	0	160294703	G	A
6	chr6:160294826:C:A	0	160294826	A	C
6	chr6:160294907:G:A	0	160294907	A	G
6	chr6:160295028:C:G	0	160295028	G	C
6	chr6:160295034:A:G	0	160295034	G	A
6	chr6:160295121:T:C	0	160295121	C	T
6	chr6:160295428:T:C	0	160295428	C	T
6	chr6:160295448:A:G	0	160295448	G	A
6	chr6:160295556:A:G	0	160295556	G	A
6	chr6:160295800:T:G	0	160295800	G	T
6	chr6:160295900:G:T	0	160295900	T	G
6	chr6:160296260:G:A	0	160296260	A	G
6	chr6:160296440:C:T	0	160296440	T	C
6	chr6:160296679:C:T	0	160296679	T	C
6	chr6:160296741:A:G	0	160296741	G	A
6	chr6:160296879:C:T	0	160296879	T	C
6	chr6:160297232:A:G	0	160297232	G	A
6	chr6:160297280:T:C	0	160297280	C	T
6	chr6:160297342:C:T	0	160297342	T	C
6	chr6:160297434:G:GCC	0	160297434	GCC	G
6	chr6:160297507:C:T	0	160297507	T	C
6	chr6:160297679:C:T	0	160297679	T	C
6	chr6:160297732:G:T	0	160297732	T	G
6	chr6:160298005:C:T	0	160298005	T	C
6	chr6:160298248:C:T	0	160298248	T	C
6	chr6:160298459:T:C	0	160298459	C	T
6	chr6:160298537:G:A	0	160298537	A	G
6	chr6:160298560:C:T	0	160298560	T	C
6	chr6:160298561:A:G	0	160298561	G	A
6	chr6:160298709:G:A	0	160298709	A	G
6	chr6:160299499:C:T	0	160299499	T	C
6	chr6:160299959:A:C	0	160299959	C	A
6	chr6:160299965:A:G	0	160299965	G	A
6	chr6:160300043:CA:C	0	160300043	C	CA
6	chr6:160300189:A:G	0	160300189	G	A
6	chr6:160301065:T:G	0	160301065	G	T
6	chr6:160301973:T:C	0	160301973	C	T
6	chr6:160302292:T:A	0	160302292	A	T
6	chr6:160303154:T:C	0	160303154	C	T
6	chr6:160303776:G:A	0	160303776	A	G
6	chr6:160303940:G:A	0	160303940	A	G
6	chr6:160304221:G:A	0	160304221	A	G
6	chr6:160304321:A:G	0	160304321	G	A
6	chr6:160304327:C:T	0	160304327	T	C
6	chr6:160304528:A:C	0	160304528	C	A
6	chr6:160304584:A:G	0	160304584	G	A
6	chr6:160304737:A:G	0	160304737	G	A
6	chr6:160304863:G:T	0	160304863	T	G
6	chr6:160305160:A:T	0	160305160	T	A
6	chr6:160305176:A:G	0	160305176	G	A
6	chr6:160305391:AG:A	0	160305391	A	AG
6	chr6:160305400:G:A	0	160305400	A	G
6	chr6:160305503:T:G	0	160305503	G	T
6	chr6:160305673:T:C	0	160305673	C	T
6	chr6:160306025:G:A	0	160306025	A	G
6	chr6:160306070:T:C	0	160306070	C	T
6	chr6:160306099:G:A	0	160306099	A	G
6	chr6:160306374:G:A	0	160306374	A	G
6	chr6:160306510:G:A	0	160306510	A	G
6	chr6:160306605:A:G	0	160306605	G	A
6	chr6:160306648:C:A	0	160306648	A	C
6	chr6:160306753:C:A	0	160306753	A	C
6	chr6:160306834:A:G	0	160306834	G	A
6	chr6:160306918:A:G	0	160306918	G	A
6	chr6:160307109:A:T	0	160307109	T	A
6	chr6:160307243:ATTGT:A	0	160307243	A	ATTGT
6	chr6:160307349:T:C	0	160307349	C	T
6	chr6:160307408:T:C	0	160307408	C	T
6	chr6:160307441:C:T	0	160307441	T	C
6	chr6:160307453:C:T	0	160307453	T	C
6	chr6:160307646:C:T	0	160307646	T	C
6	chr6:160307729:C:A	0	160307729	A	C
6	chr6:160307902:A:T	0	160307902	T	A
6	chr6:160307941:T:G	0	160307941	G	T
6	chr6:160307979:G:A	0	160307979	A	G
6	chr6:160308266:A:G	0	160308266	G	A
6	chr6:160308315:G:T	0	160308315	T	G
6	chr6:160308361:C:T	0	160308361	T	C
6	chr6:160308444:A:T	0	160308444	T	A
6	chr6:160308673:C:G	0	160308673	G	C
6	chr6:160309100:C:T	0	160309100	T	C
6	chr6:160309742:A:G	0	160309742	G	A
6	chr6:160309773:T:A	0	160309773	A	T
6	chr6:160309877:A:T	0	160309877	T	A
6	chr6:160310072:T:A	0	160310072	A	T
6	chr6:160310169:C:T	0	160310169	T	C
6	chr6:160310212:T:C	0	160310212	C	T
6	chr6:160310324:A:C	0	160310324	C	A
6	chr6:160310328:C:A	0	160310328	A	C
6	chr6:160310436:TTTTG:T	0	160310436	T	TTTTG
6	chr6:160310445:A:G	0	160310445	G	A
6	chr6:160310534:CA:C	0	160310534	C	CA
6	chr6:160310559:G:A	0	160310559	A	G
6	chr6:160310848:T:C	0	160310848	C	T
6	chr6:160310863:C:T	0	160310863	T	C
6	chr6:160312000:C:T	0	160312000	T	C
6	chr6:160312253:G:T	0	160312253	T	G
6	chr6:160312270:G:C	0	160312270	C	G
6	chr6:160312322:A:G	0	160312322	G	A
6	chr6:160312417:C:A	0	160312417	A	C
6	chr6:160312631:T:A	0	160312631	A	T
6	chr6:160312936:A:T	0	160312936	T	A
6	chr6:160313168:TG:T	0	160313168	T	TG
6	chr6:160313259:C:A	0	160313259	A	C
6	chr6:160313291:T:A	0	160313291	A	T
6	chr6:160313345:T:A	0	160313345	A	T
6	chr6:160313384:C:T	0	160313384	T	C
6	chr6:160313432:T:C	0	160313432	C	T
6	chr6:160313443:T:G	0	160313443	G	T
6	chr6:160313719:A:G	0	160313719	G	A
6	chr6:160313844:A:G	0	160313844	G	A
6	chr6:160313845:C:T	0	160313845	T	C
6	chr6:160313903:G:C	0	160313903	C	G
6	chr6:160314249:T:C	0	160314249	C	T
6	chr6:160314636:G:T	0	160314636	T	G
6	chr6:160314666:G:A	0	160314666	A	G
6	chr6:160315020:T:A	0	160315020	A	T
6	chr6:160315327:C:T	0	160315327	T	C
6	chr6:160315329:C:T	0	160315329	T	C
6	chr6:160315406:T:TGAA	0	160315406	TGAA	T
6	chr6:160315465:C:A	0	160315465	A	C
6	chr6:160315647:C:A	0	160315647	A	C
6	chr6:160315771:C:A	0	160315771	A	C
6	chr6:160315908:T:C	0	160315908	C	T
6	chr6:160316090:A:G	0	160316090	G	A
6	chr6:160316108:G:C	0	160316108	C	G
6	chr6:160316329:A:T	0	160316329	T	A
6	chr6:160316549:C:A	0	160316549	A	C
6	chr6:160316918:T:C	0	160316918	C	T
6	chr6:160316955:T:A	0	160316955	A	T
6	chr6:160317341:T:C	0	160317341	C	T
6	chr6:160317446:A:G	0	160317446	G	A
6	chr6:160317460:A:G	0	160317460	G	A
6	chr6:160317696:G:A	0	160317696	A	G
6	chr6:160317698:G:A	0	160317698	A	G
6	chr6:160317768:T:C	0	160317768	C	T
6	chr6:160317798:T:C	0	160317798	C	T
6	chr6:160317888:T:G	0	160317888	G	T
6	chr6:160317928:A:G	0	160317928	G	A
6	chr6:160318157:T:C	0	160318157	C	T
6	chr6:160318231:G:A	0	160318231	A	G
6	chr6:160318253:C:G	0	160318253	G	C
6	chr6:160318473:C:T	0	160318473	T	C
6	chr6:160318558:T:G	0	160318558	G	T
6	chr6:160318785:C:T	0	160318785	T	C
6	chr6:160318960:TG:T	0	160318960	T	TG
6	chr6:160319202:C:T	0	160319202	T	C
6	chr6:160319208:T:C	0	160319208	C	T
6	chr6:160319281:A:G	0	160319281	G	A
6	chr6:160319977:T:C	0	160319977	C	T
6	chr6:160320074:C:T	0	160320074	T	C
6	chr6:160320862:G:A	0	160320862	A	G
6	chr6:160321207:A:G	0	160321207	G	A
6	chr6:160322414:A:G	0	160322414	G	A
6	chr6:160322865:G:A	0	160322865	A	G
6	chr6:160323119:A:G	0	160323119	G	A
6	chr6:160323374:A:C	0	160323374	C	A
6	chr6:160323527:C:CTCTTT	0	160323527	CTCTTT	C
6	chr6:160324719:A:C	0	160324719	C	A
6	chr6:160326870:T:C	0	160326870	C	T
6	chr6:160326931:C:T	0	160326931	T	C
6	chr6:160327821:A:G	0	160327821	G	A
6	chr6:160327837:G:A	0	160327837	A	G
6	chr6:160327908:A:G	0	160327908	G	A
6	chr6:160328495:A:C	0	160328495	C	A
6	chr6:160328989:C:T	0	160328989	T	C
6	chr6:160329437:A:C	0	160329437	C	A
6	chr6:160329513:C:T	0	160329513	T	C
6	chr6:160329523:G:A	0	160329523	A	G
6	chr6:160329611:C:T	0	160329611	T	C
6	chr6:160331060:C:A	0	160331060	A	C
6	chr6:160331446:G:A	0	160331446	A	G
6	chr6:160332929:GA:G	0	160332929	G	GA
6	chr6:160332951:G:A	0	160332951	A	G
6	chr6:160333170:T:C	0	160333170	C	T
6	chr6:160333441:C:T	0	160333441	T	C
6	chr6:160333680:G:A	0	160333680	A	G
6	chr6:160333720:G:A	0	160333720	A	G
6	chr6:160334625:T:G	0	160334625	G	T
6	chr6:160334778:G:A	0	160334778	A	G
6	chr6:160335005:C:T	0	160335005	T	C
6	chr6:160335035:GC:G	0	160335035	G	GC
6	chr6:160335403:A:G	0	160335403	G	A
6	chr6:160335697:T:G	0	160335697	G	T
6	chr6:160336193:C:A	0	160336193	A	C
6	chr6:160336257:CCAA:C	0	160336257	C	CCAA
6	chr6:160337084:G:C	0	160337084	C	G
6	chr6:160337954:T:C	0	160337954	C	T
6	chr6:160338808:C:T	0	160338808	T	C
6	chr6:160339046:A:G	0	160339046	G	A
6	chr6:160339412:A:G	0	160339412	G	A
6	chr6:160341643:T:C	0	160341643	C	T
6	chr6:160343590:C:T	0	160343590	T	C
6	chr6:160343869:T:C	0	160343869	C	T
6	chr6:160343997:A:G	0	160343997	G	A
6	chr6:160344375:G:A	0	160344375	A	G
6	chr6:160344557:A:T	0	160344557	T	A
6	chr6:160344799:A:T	0	160344799	T	A
6	chr6:160344972:G:A	0	160344972	A	G
6	chr6:160345151:A:T	0	160345151	T	A
6	chr6:160345738:T:C	0	160345738	C	T
6	chr6:160346151:C:T	0	160346151	T	C
6	chr6:160346411:T:C	0	160346411	C	T
6	chr6:160346958:A:C	0	160346958	C	A
6	chr6:160347817:CTG:C	0	160347817	C	CTG
6	chr6:160348779:C:T	0	160348779	T	C
6	chr6:160349188:G:A	0	160349188	A	G
6	chr6:160349280:A:G	0	160349280	G	A
6	chr6:160349328:A:G	0	160349328	G	A
6	chr6:160349511:A:G	0	160349511	G	A
6	chr6:160349520:G:A	0	160349520	A	G
6	chr6:160349886:T:G	0	160349886	G	T
6	chr6:160350586:G:A	0	160350586	A	G
6	chr6:160350734:G:A	0	160350734	A	G
6	chr6:160351810:C:T	0	160351810	T	C
6	chr6:160351868:G:A	0	160351868	A	G
6	chr6:160352346:G:A	0	160352346	A	G
6	chr6:160352787:T:C	0	160352787	C	T
6	chr6:160353084:G:A	0	160353084	A	G
6	chr6:160353427:C:T	0	160353427	T	C
6	chr6:160353806:A:G	0	160353806	G	A
6	chr6:160353896:A:G	0	160353896	G	A
6	chr6:160354546:G:T	0	160354546	T	G
6	chr6:160354620:T:G	0	160354620	G	T
6	chr6:160354985:C:A	0	160354985	A	C
6	chr6:160355293:A:G	0	160355293	G	A
6	chr6:160355500:A:G	0	160355500	G	A
6	chr6:160355621:G:A	0	160355621	A	G
6	chr6:160355750:C:T	0	160355750	T	C
6	chr6:160356069:C:T	0	160356069	T	C
6	chr6:160357792:A:G	0	160357792	G	A
6	chr6:160358102:G:A	0	160358102	A	G
6	chr6:160359851:AT:A	0	160359851	A	AT
6	chr6:160359880:G:T	0	160359880	T	G
6	chr6:160360287:G:A	0	160360287	A	G
6	chr6:160360634:G:A	0	160360634	A	G
6	chr6:160360701:G:A	0	160360701	A	G
6	chr6:160360771:G:A	0	160360771	A	G
6	chr6:160362095:G:T	0	160362095	T	G
6	chr6:160362843:C:T	0	160362843	T	C
6	chr6:160363468:G:A	0	160363468	A	G
6	chr6:160363804:A:C	0	160363804	C	A
6	chr6:160364315:A:T	0	160364315	T	A
6	chr6:160364475:T:C	0	160364475	C	T
6	chr6:160365310:G:A	0	160365310	A	G
6	chr6:160365971:G:A	0	160365971	A	G
6	chr6:160366414:G:A	0	160366414	A	G
6	chr6:160367794:C:A	0	160367794	A	C
6	chr6:160368509:G:C	0	160368509	C	G
6	chr6:160369320:T:C	0	160369320	C	T
6	chr6:160369898:A:G	0	160369898	G	A
6	chr6:160373885:T:C	0	160373885	C	T
6	chr6:160375026:C:T	0	160375026	T	C
6	chr6:160375533:G:A	0	160375533	A	G
6	chr6:160376593:G:T	0	160376593	T	G
6	chr6:160377016:A:G	0	160377016	G	A
6	chr6:160378573:C:T	0	160378573	T	C
6	chr6:160381207:C:T	0	160381207	T	C
6	chr6:160381519:A:G	0	160381519	G	A
6	chr6:160382425:A:T	0	160382425	T	A
6	chr6:160383605:A:C	0	160383605	C	A
6	chr6:160384135:G:A	0	160384135	A	G
6	chr6:160384504:G:A	0	160384504	A	G
6	chr6:160384637:C:T	0	160384637	T	C
6	chr6:160385012:G:T	0	160385012	T	G
6	chr6:160385992:GT:G	0	160385992	G	GT
6	chr6:160385995:A:C	0	160385995	C	A
6	chr6:160386129:C:T	0	160386129	T	C
6	chr6:160386371:G:A	0	160386371	A	G
6	chr6:160387116:C:T	0	160387116	T	C
6	chr6:160387336:C:T	0	160387336	T	C
6	chr6:160387415:C:T	0	160387415	T	C
6	chr6:160387869:G:T	0	160387869	T	G
6	chr6:160388592:G:A	0	160388592	A	G
6	chr6:160389688:C:T	0	160389688	T	C
6	chr6:160390122:G:A	0	160390122	A	G
6	chr6:160391230:T:C	0	160391230	C	T
6	chr6:160391748:G:T	0	160391748	T	G
6	chr6:160392376:A:G	0	160392376	G	A
6	chr6:160392724:A:G	0	160392724	G	A
6	chr6:160394678:A:C	0	160394678	C	A
6	chr6:160394982:A:T	0	160394982	T	A
6	chr6:160396769:A:G	0	160396769	G	A
6	chr6:160397231:C:T	0	160397231	T	C
6	chr6:160399163:C:T	0	160399163	T	C
6	chr6:160399946:G:A	0	160399946	A	G
6	chr6:160401643:A:G	0	160401643	G	A
6	chr6:160401893:A:G	0	160401893	G	A
6	chr6:160402996:T:A	0	160402996	A	T
6	chr6:160403722:C:T	0	160403722	T	C
6	chr6:160403779:CATCA:C	0	160403779	C	CATCA
6	chr6:160405013:A:G	0	160405013	G	A
6	chr6:160405063:T:C	0	160405063	C	T
6	chr6:160406638:C:T	0	160406638	T	C
6	chr6:160408486:T:C	0	160408486	C	T
6	chr6:160409386:G:A	0	160409386	A	G
6	chr6:160410269:G:A	0	160410269	A	G
6	chr6:160410858:C:T	0	160410858	T	C
6	chr6:160410907:T:G	0	160410907	G	T
6	chr6:160411118:C:G	0	160411118	G	C
6	chr6:160411434:A:G	0	160411434	G	A
6	chr6:160412305:A:G	0	160412305	G	A
6	chr6:160412632:C:T	0	160412632	T	C
6	chr6:160413434:C:A	0	160413434	A	C
6	chr6:160413483:T:C	0	160413483	C	T
6	chr6:160413506:A:G	0	160413506	G	A
6	chr6:160413796:T:C	0	160413796	C	T
6	chr6:160414160:C:A	0	160414160	A	C
6	chr6:160414411:T:C	0	160414411	C	T
6	chr6:160414497:A:G	0	160414497	G	A
6	chr6:160415374:T:C	0	160415374	C	T
6	chr6:160415971:T:C	0	160415971	C	T
6	chr6:160416535:G:A	0	160416535	A	G
6	chr6:160417616:G:A	0	160417616	A	G
6	chr6:160418179:C:A	0	160418179	A	C
6	chr6:160418318:C:T	0	160418318	T	C
6	chr6:160419372:T:G	0	160419372	G	T
6	chr6:160420036:G:A	0	160420036	A	G
6	chr6:160421179:C:T	0	160421179	T	C
6	chr6:160421505:T:C	0	160421505	C	T
6	chr6:160421693:A:G	0	160421693	G	A
6	chr6:160424003:G:A	0	160424003	A	G
6	chr6:160424187:T:C	0	160424187	C	T
6	chr6:160424258:T:G	0	160424258	G	T
6	chr6:160426340:G:A	0	160426340	A	G
6	chr6:160426954:T:C	0	160426954	C	T
6	chr6:160427135:A:C	0	160427135	C	A
6	chr6:160428108:A:T	0	160428108	T	A
6	chr6:160429241:C:T	0	160429241	T	C
6	chr6:160430209:TTAA:T	0	160430209	T	TTAA
6	chr6:160432897:A:G	0	160432897	G	A
6	chr6:160433106:G:T	0	160433106	T	G
6	chr6:160433989:A:T	0	160433989	T	A
6	chr6:160434169:T:C	0	160434169	C	T
6	chr6:160434201:T:C	0	160434201	C	T
6	chr6:160435811:C:T	0	160435811	T	C
6	chr6:160435974:G:A	0	160435974	A	G
6	chr6:160436283:T:C	0	160436283	C	T
6	chr6:160436917:A:C	0	160436917	C	A
6	chr6:160437156:G:A	0	160437156	A	G
6	chr6:160439122:A:G	0	160439122	G	A
6	chr6:160439398:C:T	0	160439398	T	C
6	chr6:160440671:A:T	0	160440671	T	A
6	chr6:160441455:T:C	0	160441455	C	T
6	chr6:160442091:A:C	0	160442091	C	A
6	chr6:160442300:A:G	0	160442300	G	A
6	chr6:160442500:T:C	0	160442500	C	T
6	chr6:160444023:G:A	0	160444023	A	G
6	chr6:160444587:G:C	0	160444587	C	G
6	chr6:160444613:G:C	0	160444613	C	G
6	chr6:160446127:G:A	0	160446127	A	G
6	chr6:160447636:A:G	0	160447636	G	A
6	chr6:160447655:GC:G	0	160447655	G	GC
6	chr6:160447669:G:A	0	160447669	A	G
6	chr6:160448676:ATTCT:A	0	160448676	A	ATTCT
6	chr6:160449412:A:G	0	160449412	G	A
6	chr6:160449444:A:C	0	160449444	C	A
6	chr6:160450504:G:A	0	160450504	A	G
6	chr6:160450527:G:T	0	160450527	T	G
6	chr6:160451119:C:T	0	160451119	T	C
6	chr6:160451620:G:A	0	160451620	A	G
6	chr6:160451754:C:G	0	160451754	G	C
6	chr6:160452265:A:G	0	160452265	G	A
6	chr6:160453181:C:A	0	160453181	A	C
6	chr6:160453645:C:A	0	160453645	A	C
6	chr6:160455258:T:C	0	160455258	C	T
6	chr6:160455324:A:G	0	160455324	G	A
6	chr6:160455362:T:C	0	160455362	C	T
6	chr6:160456109:C:T	0	160456109	T	C
6	chr6:160456608:G:A	0	160456608	A	G
6	chr6:160457961:T:A	0	160457961	A	T
6	chr6:160458599:T:C	0	160458599	C	T
6	chr6:160459645:T:G	0	160459645	G	T
6	chr6:160460476:G:A	0	160460476	A	G
6	chr6:160461017:C:T	0	160461017	T	C
6	chr6:160461557:A:G	0	160461557	G	A
6	chr6:160462262:T:C	0	160462262	C	T
6	chr6:160462740:T:C	0	160462740	C	T
6	chr6:160463068:G:A	0	160463068	A	G
6	chr6:160463243:C:T	0	160463243	T	C
6	chr6:160466055:T:C	0	160466055	C	T
6	chr6:160466799:G:A	0	160466799	A	G
6	chr6:160468603:C:T	0	160468603	T	C
6	chr6:160468751:T:C	0	160468751	C	T
6	chr6:160469199:C:T	0	160469199	T	C
6	chr6:160469810:A:T	0	160469810	T	A
6	chr6:160470590:T:C	0	160470590	C	T
6	chr6:160471016:T:C	0	160471016	C	T
6	chr6:160471209:C:T	0	160471209	T	C
6	chr6:160471596:C:T	0	160471596	T	C
6	chr6:160472882:TTAAG:T	0	160472882	T	TTAAG
6	chr6:160472974:T:G	0	160472974	G	T
6	chr6:160473333:T:C	0	160473333	C	T
6	chr6:160474097:T:C	0	160474097	C	T
6	chr6:160474429:C:T	0	160474429	T	C
6	chr6:160475399:A:C	0	160475399	C	A
6	chr6:160475555:A:C	0	160475555	C	A
6	chr6:160476840:C:A	0	160476840	A	C
6	chr6:160477609:A:G	0	160477609	G	A
6	chr6:160477799:G:A	0	160477799	A	G
6	chr6:160478017:C:CA	0	160478017	CA	C
6	chr6:160478255:A:ACTT	0	160478255	ACTT	A
6	chr6:160480379:G:A	0	160480379	A	G
6	chr6:160480896:C:T	0	160480896	T	C
6	chr6:160481237:G:A	0	160481237	A	G
6	chr6:160482146:C:A	0	160482146	A	C
6	chr6:160482590:G:A	0	160482590	A	G
6	chr6:160483037:G:A	0	160483037	A	G
6	chr6:160483224:C:G	0	160483224	G	C
6	chr6:160483665:C:T	0	160483665	T	C
6	chr6:160484383:A:G	0	160484383	G	A
6	chr6:160484836:C:T	0	160484836	T	C
6	chr6:160485054:G:A	0	160485054	A	G
6	chr6:160485408:A:G	0	160485408	G	A
6	chr6:160486102:C:T	0	160486102	T	C
6	chr6:160486522:G:C	0	160486522	C	G
6	chr6:160487052:A:G	0	160487052	G	A
6	chr6:160487821:C:T	0	160487821	T	C
6	chr6:160488790:T:C	0	160488790	C	T
6	chr6:160488964:T:C	0	160488964	C	T
6	chr6:160489075:T:TTTCC	0	160489075	TTTCC	T
6	chr6:160489867:C:T	0	160489867	T	C
6	chr6:160490021:C:T	0	160490021	T	C
6	chr6:160490389:A:G	0	160490389	G	A
6	chr6:160490650:A:G	0	160490650	G	A
6	chr6:160490903:T:C	0	160490903	C	T
6	chr6:160490984:G:A	0	160490984	A	G
6	chr6:160491023:A:C	0	160491023	C	A
6	chr6:160491683:G:T	0	160491683	T	G
6	chr6:160492491:C:T	0	160492491	T	C
6	chr6:160492899:C:T	0	160492899	T	C
6	chr6:160493311:G:A	0	160493311	A	G
6	chr6:160493428:A:G	0	160493428	G	A
6	chr6:160494989:T:C	0	160494989	C	T
6	chr6:160495304:T:C	0	160495304	C	T
6	chr6:160495524:A:G	0	160495524	G	A
6	chr6:160495795:C:T	0	160495795	T	C
6	chr6:160495898:T:C	0	160495898	C	T
6	chr6:160496103:G:A	0	160496103	A	G
6	chr6:160496527:C:T	0	160496527	T	C
6	chr6:160498112:A:AACATT	0	160498112	AACATT	A
6	chr6:160498718:G:A	0	160498718	A	G
6	chr6:160499209:T:C	0	160499209	C	T
6	chr6:160500020:A:G	0	160500020	G	A
6	chr6:160500534:T:G	0	160500534	G	T
6	chr6:160501122:G:A	0	160501122	A	G
6	chr6:160502157:C:T	0	160502157	T	C
6	chr6:160502821:A:G	0	160502821	G	A
6	chr6:160508780:G:C	0	160508780	C	G
6	chr6:160510117:G:A	0	160510117	A	G
6	chr6:160513576:T:C	0	160513576	C	T
6	chr6:160514628:C:T	0	160514628	T	C
6	chr6:160515199:A:T	0	160515199	T	A
6	chr6:160515288:T:C	0	160515288	C	T
6	chr6:160515556:G:A	0	160515556	A	G
6	chr6:160518130:T:C	0	160518130	C	T
6	chr6:160519088:A:G	0	160519088	G	A
6	chr6:160520221:G:A	0	160520221	A	G
6	chr6:160521859:T:A	0	160521859	A	T
6	chr6:160524333:C:T	0	160524333	T	C
6	chr6:160525417:G:T	0	160525417	T	G
6	chr6:160527116:G:A	0	160527116	A	G
6	chr6:160527371:T:G	0	160527371	G	T
6	chr6:160530082:A:G	0	160530082	G	A
6	chr6:160532003:A:G	0	160532003	G	A
6	chr6:160533473:G:A	0	160533473	A	G
6	chr6:160536664:T:C	0	160536664	C	T
6	chr6:160536730:C:T	0	160536730	T	C
6	chr6:160536737:C:T	0	160536737	T	C
6	chr6:160539327:T:C	0	160539327	C	T
6	chr6:160541471:T:C	0	160541471	C	T
6	chr6:160541978:AGAG:A	0	160541978	A	AGAG
6	chr6:160542198:T:C	0	160542198	C	T
6	chr6:160542932:C:G	0	160542932	G	C
6	chr6:160543103:T:C	0	160543103	C	T
6	chr6:160545315:G:C	0	160545315	C	G
6	chr6:160548597:A:G	0	160548597	G	A
6	chr6:160549931:G:A	0	160549931	A	G
6	chr6:160550939:T:C	0	160550939	C	T
6	chr6:160551112:A:G	0	160551112	G	A
6	chr6:160553396:G:C	0	160553396	C	G
6	chr6:160555116:A:G	0	160555116	G	A
6	chr6:160555588:C:T	0	160555588	T	C
6	chr6:160556343:A:G	0	160556343	G	A
6	chr6:160559298:T:C	0	160559298	C	T
6	chr6:160560704:C:A	0	160560704	A	C
6	chr6:160561019:C:T	0	160561019	T	C
6	chr6:160562330:C:T	0	160562330	T	C
6	chr6:160564003:C:A	0	160564003	A	C
6	chr6:160564075:A:G	0	160564075	G	A
6	chr6:160564406:C:T	0	160564406	T	C
6	chr6:160564641:C:T	0	160564641	T	C
6	chr6:160565755:C:T	0	160565755	T	C
6	chr6:160565883:A:C	0	160565883	C	A
6	chr6:160566507:G:A	0	160566507	A	G
6	chr6:160566515:C:T	0	160566515	T	C
6	chr6:160567211:G:A	0	160567211	A	G
6	chr6:160567925:C:A	0	160567925	A	C
6	chr6:160568166:T:G	0	160568166	G	T
6	chr6:160570766:C:T	0	160570766	T	C
6	chr6:160572716:G:A	0	160572716	A	G
6	chr6:160573111:A:G	0	160573111	G	A
6	chr6:160574167:G:A	0	160574167	A	G
6	chr6:160574182:A:G	0	160574182	G	A
6	chr6:160574511:A:G	0	160574511	G	A
6	chr6:160574924:C:T	0	160574924	T	C
6	chr6:160575765:A:G	0	160575765	G	A
6	chr6:160576204:C:T	0	160576204	T	C
6	chr6:160576571:A:G	0	160576571	G	A
6	chr6:160576707:T:C	0	160576707	C	T
6	chr6:160577116:G:T	0	160577116	T	G
6	chr6:160578008:G:A	0	160578008	A	G
6	chr6:160578159:T:C	0	160578159	C	T
6	chr6:160580175:T:C	0	160580175	C	T
6	chr6:160581717:T:C	0	160581717	C	T
6	chr6:160581785:A:G	0	160581785	G	A
6	chr6:160582804:T:C	0	160582804	C	T
6	chr6:160584578:C:T	0	160584578	T	C
6	chr6:160585073:C:T	0	160585073	T	C
6	chr6:160585956:T:C	0	160585956	C	T
6	chr6:160586328:C:T	0	160586328	T	C
6	chr6:160586464:G:C	0	160586464	C	G
6	chr6:160586506:G:C	0	160586506	C	G
6	chr6:160587083:C:G	0	160587083	G	C
6	chr6:160588041:AAC:A	0	160588041	A	AAC
6	chr6:160589086:A:G	0	160589086	G	A
6	chr6:160589522:G:C	0	160589522	C	G
6	chr6:160589734:A:T	0	160589734	T	A
6	chr6:160591238:C:T	0	160591238	T	C
6	chr6:160591717:C:T	0	160591717	T	C
6	chr6:160591773:T:C	0	160591773	C	T
6	chr6:160591820:TG:T	0	160591820	T	TG
6	chr6:160591987:A:G	0	160591987	G	A
6	chr6:160593075:C:T	0	160593075	T	C
6	chr6:160593719:T:C	0	160593719	C	T
6	chr6:160594730:G:A	0	160594730	A	G
6	chr6:160596331:G:A	0	160596331	A	G
6	chr6:160597142:C:T	0	160597142	T	C
6	chr6:160598106:T:C	0	160598106	C	T
6	chr6:160599494:A:G	0	160599494	G	A
6	chr6:160601691:G:A	0	160601691	A	G
6	chr6:160602177:T:A	0	160602177	A	T
6	chr6:160602313:T:C	0	160602313	C	T
6	chr6:160602459:G:T	0	160602459	T	G
6	chr6:160603816:C:T	0	160603816	T	C
6	chr6:160604256:G:A	0	160604256	A	G
6	chr6:160604765:T:C	0	160604765	C	T
6	chr6:160605423:C:T	0	160605423	T	C
6	chr6:160605483:A:G	0	160605483	G	A
6	chr6:160605732:G:A	0	160605732	A	G
6	chr6:160607876:C:G	0	160607876	G	C
6	chr6:160608696:T:C	0	160608696	C	T
6	chr6:160609199:C:A	0	160609199	A	C
6	chr6:160609376:T:C	0	160609376	C	T
6	chr6:160609437:T:C	0	160609437	C	T
6	chr6:160610140:T:C	0	160610140	C	T
6	chr6:160610221:C:T	0	160610221	T	C
6	chr6:160610545:G:A	0	160610545	A	G
6	chr6:160610686:A:T	0	160610686	T	A
6	chr6:160611057:T:C	0	160611057	C	T
6	chr6:160647032:G:C	0	160647032	C	G
6	chr6:160647144:T:G	0	160647144	G	T
6	chr6:160647160:A:G	0	160647160	G	A
6	chr6:160647288:C:G	0	160647288	G	C
6	chr6:160647575:T:C	0	160647575	C	T
6	chr6:160648487:T:C	0	160648487	C	T
6	chr6:160648909:G:A	0	160648909	A	G
6	chr6:160649423:C:T	0	160649423	T	C
6	chr6:160649799:C:T	0	160649799	T	C
6	chr6:160649958:G:A	0	160649958	A	G
6	chr6:160650180:T:A	0	160650180	A	T
6	chr6:160651299:G:A	0	160651299	A	G
6	chr6:160651414:T:C	0	160651414	C	T
6	chr6:160651693:A:G	0	160651693	G	A
6	chr6:160652432:T:C	0	160652432	C	T
6	chr6:160653111:T:G	0	160653111	G	T
6	chr6:160653408:C:A	0	160653408	A	C
6	chr6:160653500:ATAATGAG:A	0	160653500	A	ATAATGAG
6	chr6:160655215:A:G	0	160655215	G	A
6	chr6:160655484:T:C	0	160655484	C	T
6	chr6:160655495:C:T	0	160655495	T	C
6	chr6:160656310:G:T	0	160656310	T	G
6	chr6:160656989:G:T	0	160656989	T	G
6	chr6:160657971:T:A	0	160657971	A	T
6	chr6:160658867:TAGG:T	0	160658867	T	TAGG
6	chr6:160660299:A:G	0	160660299	G	A
6	chr6:160661663:T:C	0	160661663	C	T
6	chr6:160661767:C:T	0	160661767	T	C
6	chr6:160661815:G:A	0	160661815	A	G
6	chr6:160661993:G:A	0	160661993	A	G
6	chr6:160662240:T:C	0	160662240	C	T
6	chr6:160662449:T:C	0	160662449	C	T
6	chr6:160662499:C:G	0	160662499	G	C
6	chr6:160662601:T:C	0	160662601	C	T
6	chr6:160663124:A:G	0	160663124	G	A
6	chr6:160663610:C:T	0	160663610	T	C
6	chr6:160664235:C:T	0	160664235	T	C
6	chr6:160664263:A:G	0	160664263	G	A
6	chr6:160666831:T:C	0	160666831	C	T
6	chr6:160666837:A:T	0	160666837	T	A
6	chr6:160667367:G:T	0	160667367	T	G
6	chr6:160667886:C:A	0	160667886	A	C
6	chr6:160668275:C:T	0	160668275	T	C
6	chr6:160669488:G:T	0	160669488	T	G
6	chr6:160669538:C:G	0	160669538	G	C
6	chr6:160670136:A:G	0	160670136	G	A
6	chr6:160670561:C:T	0	160670561	T	C
6	chr6:160670920:C:T	0	160670920	T	C
6	chr6:160671406:C:T	0	160671406	T	C
6	chr6:160671851:G:GA	0	160671851	GA	G
6	chr6:160671937:A:T	0	160671937	T	A
6	chr6:160673237:G:T	0	160673237	T	G
6	chr6:160673764:C:T	0	160673764	T	C
6	chr6:160673936:C:T	0	160673936	T	C
6	chr6:160674460:C:T	0	160674460	T	C
6	chr6:160674805:T:C	0	160674805	C	T
6	chr6:160674814:A:G	0	160674814	G	A
6	chr6:160675348:G:A	0	160675348	A	G
6	chr6:160675414:T:C	0	160675414	C	T
6	chr6:160675447:T:C	0	160675447	C	T
6	chr6:160675451:C:A	0	160675451	A	C
6	chr6:160675726:T:C	0	160675726	C	T
6	chr6:160675770:A:T	0	160675770	T	A
6	chr6:160676186:A:C	0	160676186	C	A
6	chr6:160676196:AAAG:A	0	160676196	A	AAAG
6	chr6:160676833:G:A	0	160676833	A	G
6	chr6:160676839:A:G	0	160676839	G	A
6	chr6:160678258:T:C	0	160678258	C	T
6	chr6:160678471:G:A	0	160678471	A	G
6	chr6:160678927:T:A	0	160678927	A	T
6	chr6:160679306:C:T	0	160679306	T	C
6	chr6:160679480:C:T	0	160679480	T	C
6	chr6:160679526:C:T	0	160679526	T	C
6	chr6:160679753:A:G	0	160679753	G	A
6	chr6:160679966:T:C	0	160679966	C	T
6	chr6:160680990:G:A	0	160680990	A	G
6	chr6:160681381:G:A	0	160681381	A	G
6	chr6:160681611:A:G	0	160681611	G	A
6	chr6:160681799:C:T	0	160681799	T	C
6	chr6:160681976:T:C	0	160681976	C	T
6	chr6:160682373:G:A	0	160682373	A	G
6	chr6:160682427:A:C	0	160682427	C	A
6	chr6:160682536:G:A	0	160682536	A	G
6	chr6:160682773:T:A	0	160682773	A	T
6	chr6:160683938:A:G	0	160683938	G	A
6	chr6:160684123:G:A	0	160684123	A	G
6	chr6:160684168:A:G	0	160684168	G	A
6	chr6:160684228:G:C	0	160684228	C	G
6	chr6:160684416:C:T	0	160684416	T	C
6	chr6:160685416:T:C	0	160685416	C	T
6	chr6:160685476:G:T	0	160685476	T	G
6	chr6:160685571:C:A	0	160685571	A	C
6	chr6:160685986:G:A	0	160685986	A	G
6	chr6:160686364:G:A	0	160686364	A	G
6	chr6:160687913:A:T	0	160687913	T	A
6	chr6:160688210:C:T	0	160688210	T	C
6	chr6:160688354:T:A	0	160688354	A	T
6	chr6:160689241:C:T	0	160689241	T	C
6	chr6:160690081:A:G	0	160690081	G	A
6	chr6:160690924:AC:A	0	160690924	A	AC
6	chr6:160691664:CTG:C	0	160691664	C	CTG
6	chr6:160692178:A:C	0	160692178	C	A
6	chr6:160695095:T:TA	0	160695095	TA	T
6	chr6:160695384:C:T	0	160695384	T	C
6	chr6:160696881:G:A	0	160696881	A	G
6	chr6:160697114:CAGAAACT:C	0	160697114	C	CAGAAACT
6	chr6:160697545:A:G	0	160697545	G	A
6	chr6:160697760:G:A	0	160697760	A	G
6	chr6:160698207:C:T	0	160698207	T	C
6	chr6:160698399:C:T	0	160698399	T	C
6	chr6:160698546:T:C	0	160698546	C	T
6	chr6:160698869:G:A	0	160698869	A	G
6	chr6:160699531:G:A	0	160699531	A	G
6	chr6:160699616:G:A	0	160699616	A	G
6	chr6:160700178:G:A	0	160700178	A	G
6	chr6:160700271:C:T	0	160700271	T	C
6	chr6:160700683:A:G	0	160700683	G	A
6	chr6:160700926:G:A	0	160700926	A	G
6	chr6:160701052:T:C	0	160701052	C	T
6	chr6:160701184:T:C	0	160701184	C	T
6	chr6:160701242:A:G	0	160701242	G	A
6	chr6:160701494:G:A	0	160701494	A	G
6	chr6:160701675:G:A	0	160701675	A	G
6	chr6:160701899:G:A	0	160701899	A	G
6	chr6:160702381:G:T	0	160702381	T	G
6	chr6:160702419:T:C	0	160702419	C	T
6	chr6:160702739:T:C	0	160702739	C	T
6	chr6:160704387:T:C	0	160704387	C	T
6	chr6:160704422:T:C	0	160704422	C	T
6	chr6:160705042:C:T	0	160705042	T	C
6	chr6:160706294:CAG:C	0	160706294	C	CAG
6	chr6:160707232:A:T	0	160707232	T	A
6	chr6:160707585:G:A	0	160707585	A	G
6	chr6:160707890:A:G	0	160707890	G	A
6	chr6:160707981:G:A	0	160707981	A	G
6	chr6:160709898:T:C	0	160709898	C	T
6	chr6:160711114:C:T	0	160711114	T	C
6	chr6:160711385:T:G	0	160711385	G	T
6	chr6:160711772:T:C	0	160711772	C	T
6	chr6:160712014:C:T	0	160712014	T	C
6	chr6:160712093:G:C	0	160712093	C	G
6	chr6:160712303:T:C	0	160712303	C	T
6	chr6:160712512:A:T	0	160712512	T	A
6	chr6:160712527:A:G	0	160712527	G	A
6	chr6:160712619:G:A	0	160712619	A	G
6	chr6:160712653:A:G	0	160712653	G	A
6	chr6:160713700:A:G	0	160713700	G	A
6	chr6:160713773:T:C	0	160713773	C	T
6	chr6:160713908:G:A	0	160713908	A	G
6	chr6:160714079:C:T	0	160714079	T	C
6	chr6:160714170:C:T	0	160714170	T	C
6	chr6:160714474:G:GA	0	160714474	GA	G
6	chr6:160714635:CTTATTGCCAATT:C	0	160714635	C	CTTATTGCCAATT
6	chr6:160714676:A:G	0	160714676	G	A
6	chr6:160715026:T:A	0	160715026	A	T
6	chr6:160715453:G:A	0	160715453	A	G
6	chr6:160716226:A:G	0	160716226	G	A
6	chr6:160716486:T:C	0	160716486	C	T
6	chr6:160716631:T:G	0	160716631	G	T
6	chr6:160716747:T:C	0	160716747	C	T
6	chr6:160716958:G:A	0	160716958	A	G
6	chr6:160717816:C:G	0	160717816	G	C
6	chr6:160717885:A:G	0	160717885	G	A
6	chr6:160718448:C:T	0	160718448	T	C
6	chr6:160718825:A:G	0	160718825	G	A
6	chr6:160720126:T:C	0	160720126	C	T
6	chr6:160720152:C:T	0	160720152	T	C
6	chr6:160722158:T:C	0	160722158	C	T
6	chr6:160722201:A:C	0	160722201	C	A
6	chr6:160722344:A:G	0	160722344	G	A
6	chr6:160722576:T:C	0	160722576	C	T
6	chr6:160722602:A:G	0	160722602	G	A
6	chr6:160723304:A:G	0	160723304	G	A
6	chr6:160723697:G:A	0	160723697	A	G
6	chr6:160723747:T:C	0	160723747	C	T
6	chr6:160723768:A:G	0	160723768	G	A
6	chr6:160723916:C:T	0	160723916	T	C
6	chr6:160724144:A:T	0	160724144	T	A
6	chr6:160724265:A:G	0	160724265	G	A
6	chr6:160725186:A:G	0	160725186	G	A
6	chr6:160725602:A:G	0	160725602	G	A
6	chr6:160725672:A:G	0	160725672	G	A
6	chr6:160725771:A:G	0	160725771	G	A
6	chr6:160726336:A:T	0	160726336	T	A
6	chr6:160727115:T:C	0	160727115	C	T
6	chr6:160727367:G:T	0	160727367	T	G
6	chr6:160727730:T:C	0	160727730	C	T
6	chr6:160728290:G:T	0	160728290	T	G
6	chr6:160728292:A:G	0	160728292	G	A
6	chr6:160728886:A:G	0	160728886	G	A
6	chr6:160729145:G:GA	0	160729145	GA	G
6	chr6:160730936:T:C	0	160730936	C	T
6	chr6:160731208:G:A	0	160731208	A	G
6	chr6:160732048:A:C	0	160732048	C	A
6	chr6:160732495:T:C	0	160732495	C	T
6	chr6:160732529:T:C	0	160732529	C	T
6	chr6:160732663:G:C	0	160732663	C	G
6	chr6:160732958:G:A	0	160732958	A	G
6	chr6:160735008:C:CTGCCCAGCTTCGCAT	0	160735008	CTGCCCAGCTTCGCAT	C
6	chr6:160735635:G:A	0	160735635	A	G
6	chr6:160735897:T:A	0	160735897	A	T
6	chr6:160737702:T:C	0	160737702	C	T
6	chr6:160737970:A:AC	0	160737970	AC	A
6	chr6:160737984:A:G	0	160737984	G	A
6	chr6:160739051:G:A	0	160739051	A	G
6	chr6:160739727:TTC:T	0	160739727	T	TTC
6	chr6:160741374:T:C	0	160741374	C	T
6	chr6:160742042:A:T	0	160742042	T	A
6	chr6:160742745:A:G	0	160742745	G	A
6	chr6:160745391:C:CCCTTT	0	160745391	CCCTTT	C
6	chr6:160745470:C:T	0	160745470	T	C
6	chr6:160746420:A:G	0	160746420	G	A
6	chr6:160747365:A:T	0	160747365	T	A
6	chr6:160747516:G:A	0	160747516	A	G
6	chr6:160747727:T:C	0	160747727	C	T
6	chr6:160747929:G:T	0	160747929	T	G
6	chr6:160748707:C:T	0	160748707	T	C
6	chr6:160748783:C:T	0	160748783	T	C
6	chr6:160749823:A:G	0	160749823	G	A
6	chr6:160750650:T:A	0	160750650	A	T
6	chr6:160750825:T:C	0	160750825	C	T
6	chr6:160750887:C:T	0	160750887	T	C
6	chr6:160750982:TCA:T	0	160750982	T	TCA
6	chr6:160750985:C:G	0	160750985	G	C
6	chr6:160750987:C:A	0	160750987	A	C
6	chr6:160750989:C:T	0	160750989	T	C
6	chr6:160752578:A:G	0	160752578	G	A
6	chr6:160752914:T:G	0	160752914	G	T
6	chr6:160753345:AT:A	0	160753345	A	AT
6	chr6:160753547:T:C	0	160753547	C	T
6	chr6:160753562:A:G	0	160753562	G	A
6	chr6:160753626:G:A	0	160753626	A	G
6	chr6:160753972:C:T	0	160753972	T	C
6	chr6:160756205:A:G	0	160756205	G	A
6	chr6:160756810:A:C	0	160756810	C	A
6	chr6:160759445:G:A	0	160759445	A	G
6	chr6:160760239:A:G	0	160760239	G	A
6	chr6:160760891:C:T	0	160760891	T	C
6	chr6:160761005:G:A	0	160761005	A	G
6	chr6:160761922:A:G	0	160761922	G	A
6	chr6:160762392:A:C	0	160762392	C	A
6	chr6:160762423:G:A	0	160762423	A	G
6	chr6:160762494:G:A	0	160762494	A	G
6	chr6:160762633:A:G	0	160762633	G	A
6	chr6:160762650:A:G	0	160762650	G	A
6	chr6:160762690:C:T	0	160762690	T	C
6	chr6:160762767:G:GAC	0	160762767	GAC	G
6	chr6:160764293:G:A	0	160764293	A	G
6	chr6:160764348:C:T	0	160764348	T	C
6	chr6:160765505:A:G	0	160765505	G	A
6	chr6:160765609:A:G	0	160765609	G	A
6	chr6:160765857:G:T	0	160765857	T	G
6	chr6:160765887:C:T	0	160765887	T	C
6	chr6:160766012:G:A	0	160766012	A	G
6	chr6:160766048:T:C	0	160766048	C	T
6	chr6:160766303:C:T	0	160766303	T	C
6	chr6:160766485:T:C	0	160766485	C	T
6	chr6:160766539:ACAT:A	0	160766539	A	ACAT
6	chr6:160766712:G:T	0	160766712	T	G
6	chr6:160767071:A:G	0	160767071	G	A
6	chr6:160767100:A:AG	0	160767100	AG	A
6	chr6:160767986:A:C	0	160767986	C	A
6	chr6:160768039:G:A	0	160768039	A	G
6	chr6:160768638:A:G	0	160768638	G	A
6	chr6:160769819:T:G	0	160769819	G	T
6	chr6:160770099:GAGT:G	0	160770099	G	GAGT
6	chr6:160770826:AG:A	0	160770826	A	AG
6	chr6:160771071:G:GTGA	0	160771071	GTGA	G
6	chr6:160771157:C:T	0	160771157	T	C
6	chr6:160772206:A:G	0	160772206	G	A
6	chr6:160772927:C:G	0	160772927	G	C
6	chr6:160773782:T:C	0	160773782	C	T
6	chr6:160774768:T:A	0	160774768	A	T
6	chr6:160774769:C:T	0	160774769	T	C
6	chr6:160774834:C:A	0	160774834	A	C
6	chr6:160774863:A:G	0	160774863	G	A
6	chr6:160775130:A:G	0	160775130	G	A
6	chr6:160775265:T:C	0	160775265	C	T
6	chr6:160775444:G:T	0	160775444	T	G
6	chr6:160775530:T:C	0	160775530	C	T
6	chr6:160776055:A:G	0	160776055	G	A
6	chr6:160776526:T:C	0	160776526	C	T
6	chr6:160776813:A:G	0	160776813	G	A
6	chr6:160776850:G:A	0	160776850	A	G
6	chr6:160776853:G:A	0	160776853	A	G
6	chr6:160777051:G:T	0	160777051	T	G
6	chr6:160777258:T:C	0	160777258	C	T
6	chr6:160777456:C:T	0	160777456	T	C
6	chr6:160777534:GC:G	0	160777534	G	GC
6	chr6:160777982:T:C	0	160777982	C	T
6	chr6:160778168:C:A	0	160778168	A	C
6	chr6:160778181:G:T	0	160778181	T	G
6	chr6:160778362:G:A	0	160778362	A	G
6	chr6:160778704:C:T	0	160778704	T	C
6	chr6:160778855:G:A	0	160778855	A	G
6	chr6:160778868:T:C	0	160778868	C	T
6	chr6:160778901:C:T	0	160778901	T	C
6	chr6:160779026:T:C	0	160779026	C	T
6	chr6:160779159:G:A	0	160779159	A	G
6	chr6:160779301:TA:T	0	160779301	T	TA
6	chr6:160779600:G:A	0	160779600	A	G
6	chr6:160780080:G:A	0	160780080	A	G
6	chr6:160780324:T:C	0	160780324	C	T
6	chr6:160780559:A:G	0	160780559	G	A
6	chr6:160780619:G:A	0	160780619	A	G
6	chr6:160780751:A:G	0	160780751	G	A
6	chr6:160780810:A:T	0	160780810	T	A
6	chr6:160780928:T:C	0	160780928	C	T
6	chr6:160781387:A:G	0	160781387	G	A
6	chr6:160781994:A:G	0	160781994	G	A
6	chr6:160782104:C:T	0	160782104	T	C
6	chr6:160782106:T:A	0	160782106	A	T
6	chr6:160782110:T:C	0	160782110	C	T
6	chr6:160782116:G:C	0	160782116	C	G
6	chr6:160782127:C:T	0	160782127	T	C
6	chr6:160782148:A:G	0	160782148	G	A
6	chr6:160782150:C:T	0	160782150	T	C
6	chr6:160782422:T:C	0	160782422	C	T
6	chr6:160782434:C:A	0	160782434	A	C
6	chr6:160782737:C:T	0	160782737	T	C
6	chr6:160783279:T:A	0	160783279	A	T
6	chr6:160783456:G:A	0	160783456	A	G
6	chr6:160783751:G:T	0	160783751	T	G
6	chr6:160783779:T:TGA	0	160783779	TGA	T
6	chr6:160783824:C:T	0	160783824	T	C
6	chr6:160783963:G:A	0	160783963	A	G
6	chr6:160784424:C:T	0	160784424	T	C
6	chr6:160784917:G:A	0	160784917	A	G
6	chr6:160785181:C:T	0	160785181	T	C
6	chr6:160785317:A:G	0	160785317	G	A
6	chr6:160785355:A:G	0	160785355	G	A
6	chr6:160785618:C:A	0	160785618	A	C
6	chr6:160786283:G:A	0	160786283	A	G
6	chr6:160786611:G:A	0	160786611	A	G
6	chr6:160786860:G:A	0	160786860	A	G
6	chr6:160786960:A:G	0	160786960	G	A
6	chr6:160786975:C:T	0	160786975	T	C
6	chr6:160787265:T:C	0	160787265	C	T
6	chr6:160787354:C:T	0	160787354	T	C
6	chr6:160787552:C:T	0	160787552	T	C
6	chr6:160787623:C:T	0	160787623	T	C
6	chr6:160787733:A:G	0	160787733	G	A
6	chr6:160787836:A:G	0	160787836	G	A
6	chr6:160787988:A:G	0	160787988	G	A
6	chr6:160788213:A:C	0	160788213	C	A
6	chr6:160788684:C:T	0	160788684	T	C
6	chr6:160788685:A:G	0	160788685	G	A
6	chr6:160789087:G:A	0	160789087	A	G
6	chr6:160789709:T:C	0	160789709	C	T
6	chr6:160790851:T:A	0	160790851	A	T
6	chr6:160790965:G:A	0	160790965	A	G
6	chr6:160792015:T:C	0	160792015	C	T
6	chr6:160792395:T:C	0	160792395	C	T
6	chr6:160792604:T:C	0	160792604	C	T
6	chr6:160794220:A:G	0	160794220	G	A
6	chr6:160794991:G:A	0	160794991	A	G
6	chr6:160795576:G:A	0	160795576	A	G
6	chr6:160797619:A:G	0	160797619	G	A
6	chr6:160800385:C:G	0	160800385	G	C
6	chr6:160801458:A:G	0	160801458	G	A
6	chr6:160802741:A:G	0	160802741	G	A
6	chr6:160805907:T:C	0	160805907	C	T
6	chr6:160806620:G:C	0	160806620	C	G
6	chr6:160806660:T:A	0	160806660	A	T
6	chr6:160808100:ACCACCTTGGGCACAAGT:A	0	160808100	A	ACCACCTTGGGCACAAGT
6	chr6:160808546:T:G	0	160808546	G	T
6	chr6:160808748:G:T	0	160808748	T	G
6	chr6:160808765:G:A	0	160808765	A	G
6	chr6:160809336:A:G	0	160809336	G	A
6	chr6:160809769:T:C	0	160809769	C	T
6	chr6:160810145:T:C	0	160810145	C	T
6	chr6:160810560:C:T	0	160810560	T	C
6	chr6:160811192:T:C	0	160811192	C	T
6	chr6:160811739:T:C	0	160811739	C	T
6	chr6:160813015:C:T	0	160813015	T	C
6	chr6:160813894:A:G	0	160813894	G	A
6	chr6:160814110:G:T	0	160814110	T	G
6	chr6:160814498:A:T	0	160814498	T	A
6	chr6:160814501:T:C	0	160814501	C	T
6	chr6:160814678:C:T	0	160814678	T	C
6	chr6:160815353:T:C	0	160815353	C	T
6	chr6:160816055:AAAC:A	0	160816055	A	AAAC
6	chr6:160816172:C:A	0	160816172	A	C
6	chr6:160816859:G:A	0	160816859	A	G
6	chr6:160817183:G:A	0	160817183	A	G
6	chr6:160818001:C:T	0	160818001	T	C
6	chr6:160819298:A:T	0	160819298	T	A
6	chr6:160820491:T:C	0	160820491	C	T
6	chr6:160820832:G:A	0	160820832	A	G
6	chr6:160821318:T:C	0	160821318	C	T
6	chr6:160822552:C:A	0	160822552	A	C
6	chr6:160823327:A:G	0	160823327	G	A
6	chr6:160823534:G:A	0	160823534	A	G
6	chr6:160823806:A:C	0	160823806	C	A
6	chr6:160825271:G:A	0	160825271	A	G
6	chr6:160825864:G:T	0	160825864	T	G
6	chr6:160826862:T:C	0	160826862	C	T
6	chr6:160827105:T:C	0	160827105	C	T
6	chr6:160827520:T:A	0	160827520	A	T
6	chr6:160828294:G:A	0	160828294	A	G
6	chr6:160828380:A:G	0	160828380	G	A
6	chr6:160828467:G:A	0	160828467	A	G
6	chr6:160828537:T:G	0	160828537	G	T
6	chr6:160829227:G:A	0	160829227	A	G
6	chr6:160830318:G:C	0	160830318	C	G
6	chr6:160830756:T:C	0	160830756	C	T
6	chr6:160831420:G:A	0	160831420	A	G
6	chr6:160831738:G:A	0	160831738	A	G
6	chr6:160831763:T:C	0	160831763	C	T
6	chr6:160831984:G:A	0	160831984	A	G
6	chr6:160832453:T:C	0	160832453	C	T
6	chr6:160833371:T:C	0	160833371	C	T
6	chr6:160834014:C:T	0	160834014	T	C
6	chr6:160835359:A:G	0	160835359	G	A
6	chr6:160836929:G:A	0	160836929	A	G
6	chr6:160836995:C:G	0	160836995	G	C
6	chr6:160838227:C:T	0	160838227	T	C
6	chr6:160838517:G:A	0	160838517	A	G
6	chr6:160838767:T:A	0	160838767	A	T
6	chr6:160838951:CT:C	0	160838951	C	CT
6	chr6:160839498:A:G	0	160839498	G	A
6	chr6:160840077:T:C	0	160840077	C	T
6	chr6:160840166:G:A	0	160840166	A	G
6	chr6:160841051:A:C	0	160841051	C	A
6	chr6:160841101:G:A	0	160841101	A	G
6	chr6:160842405:G:A	0	160842405	A	G
6	chr6:160842421:A:T	0	160842421	T	A
6	chr6:160842496:T:C	0	160842496	C	T
6	chr6:160843092:A:G	0	160843092	G	A
6	chr6:160843099:A:G	0	160843099	G	A
6	chr6:160843169:A:G	0	160843169	G	A
6	chr6:160843572:T:G	0	160843572	G	T
6	chr6:160843771:A:T	0	160843771	T	A
6	chr6:160843834:G:A	0	160843834	A	G
6	chr6:160843888:G:A	0	160843888	A	G
6	chr6:160844177:C:T	0	160844177	T	C
6	chr6:160844300:C:T	0	160844300	T	C
6	chr6:160844324:G:A	0	160844324	A	G
6	chr6:160844860:C:T	0	160844860	T	C
6	chr6:160844988:TC:T	0	160844988	T	TC
6	chr6:160845003:A:G	0	160845003	G	A
6	chr6:160845375:C:G	0	160845375	G	C
6	chr6:160845385:C:T	0	160845385	T	C
6	chr6:160845396:A:C	0	160845396	C	A
6	chr6:160845455:G:A	0	160845455	A	G
6	chr6:160845716:G:C	0	160845716	C	G
6	chr6:160845780:C:A	0	160845780	A	C
6	chr6:160845990:T:G	0	160845990	G	T
6	chr6:160846054:A:G	0	160846054	G	A
6	chr6:160846090:T:A	0	160846090	A	T
6	chr6:160846142:A:G	0	160846142	G	A
6	chr6:160846410:C:T	0	160846410	T	C
6	chr6:160846457:C:T	0	160846457	T	C
6	chr6:160846524:G:C	0	160846524	C	G
6	chr6:160847168:T:C	0	160847168	C	T
6	chr6:160847442:C:T	0	160847442	T	C
6	chr6:160847538:A:G	0	160847538	G	A
6	chr6:160847698:G:A	0	160847698	A	G
6	chr6:160847704:C:T	0	160847704	T	C
6	chr6:160847756:A:C	0	160847756	C	A
6	chr6:160847935:T:C	0	160847935	C	T
6	chr6:160848027:CAAACAT:C	0	160848027	C	CAAACAT
6	chr6:160848065:A:G	0	160848065	G	A
6	chr6:160848172:C:T	0	160848172	T	C
6	chr6:160848224:A:C	0	160848224	C	A
6	chr6:160848339:G:A	0	160848339	A	G
6	chr6:160848447:G:A	0	160848447	A	G
6	chr6:160848491:A:T	0	160848491	T	A
6	chr6:160848705:C:A	0	160848705	A	C
6	chr6:160848717:T:G	0	160848717	G	T
6	chr6:160848817:T:C	0	160848817	C	T
6	chr6:160848858:A:G	0	160848858	G	A
6	chr6:160848871:A:G	0	160848871	G	A
6	chr6:160848919:A:G	0	160848919	G	A
6	chr6:160849038:A:G	0	160849038	G	A
6	chr6:160849473:A:G	0	160849473	G	A
6	chr6:160849587:G:A	0	160849587	A	G
6	chr6:160850505:C:T	0	160850505	T	C
6	chr6:160850611:C:T	0	160850611	T	C
6	chr6:160850674:T:G	0	160850674	G	T
6	chr6:160850745:T:C	0	160850745	C	T
6	chr6:160850751:T:G	0	160850751	G	T
6	chr6:160851369:A:G	0	160851369	G	A
6	chr6:160851723:A:G	0	160851723	G	A
6	chr6:160851781:G:A	0	160851781	A	G
6	chr6:160851964:C:T	0	160851964	T	C
6	chr6:160852034:A:G	0	160852034	G	A
6	chr6:160852225:T:C	0	160852225	C	T
6	chr6:160852955:C:T	0	160852955	T	C
6	chr6:160853884:G:A	0	160853884	A	G
6	chr6:160853930:A:G	0	160853930	G	A
6	chr6:160854484:T:C	0	160854484	C	T
6	chr6:160854703:A:G	0	160854703	G	A
6	chr6:160854792:T:C	0	160854792	C	T
6	chr6:160854860:G:A	0	160854860	A	G
6	chr6:160855402:C:T	0	160855402	T	C
6	chr6:160855551:C:T	0	160855551	T	C
6	chr6:160855596:CTG:C	0	160855596	C	CTG
6	chr6:160855644:G:A	0	160855644	A	G
6	chr6:160855720:C:T	0	160855720	T	C
6	chr6:160855838:A:T	0	160855838	T	A
6	chr6:160855879:C:T	0	160855879	T	C
6	chr6:160855933:C:T	0	160855933	T	C
6	chr6:160856204:G:A	0	160856204	A	G
6	chr6:160856318:T:C	0	160856318	C	T
6	chr6:160856321:C:G	0	160856321	G	C
6	chr6:160856547:C:T	0	160856547	T	C
6	chr6:160856635:G:A	0	160856635	A	G
6	chr6:160856674:C:T	0	160856674	T	C
6	chr6:160856818:T:C	0	160856818	C	T
6	chr6:160856886:C:T	0	160856886	T	C
6	chr6:160856907:G:T	0	160856907	T	G
6	chr6:160857276:C:T	0	160857276	T	C
6	chr6:160857360:T:A	0	160857360	A	T
6	chr6:160857737:A:G	0	160857737	G	A
6	chr6:160857878:A:G	0	160857878	G	A
6	chr6:160857906:T:C	0	160857906	C	T
6	chr6:160858060:T:C	0	160858060	C	T
6	chr6:160858244:A:G	0	160858244	G	A
6	chr6:160858251:C:T	0	160858251	T	C
6	chr6:160858278:T:C	0	160858278	C	T
6	chr6:160858358:CA:C	0	160858358	C	CA
6	chr6:160858363:A:G	0	160858363	G	A
6	chr6:160858446:T:C	0	160858446	C	T
6	chr6:160858507:G:A	0	160858507	A	G
6	chr6:160858567:G:A	0	160858567	A	G
6	chr6:160858653:A:G	0	160858653	G	A
6	chr6:160858658:C:T	0	160858658	T	C
6	chr6:160858702:A:G	0	160858702	G	A
6	chr6:160858991:C:T	0	160858991	T	C
6	chr6:160859135:C:T	0	160859135	T	C
6	chr6:160859213:T:C	0	160859213	C	T
6	chr6:160860143:T:C	0	160860143	C	T
6	chr6:160860174:T:G	0	160860174	G	T
6	chr6:160861070:T:C	0	160861070	C	T
6	chr6:160861468:C:T	0	160861468	T	C
6	chr6:160861940:T:TTC	0	160861940	TTC	T
6	chr6:160862019:A:G	0	160862019	G	A
6	chr6:160862032:A:G	0	160862032	G	A
6	chr6:160862039:A:T	0	160862039	T	A
6	chr6:160862101:T:A	0	160862101	A	T
6	chr6:160862554:C:G	0	160862554	G	C
6	chr6:160862568:T:C	0	160862568	C	T
6	chr6:160862797:T:C	0	160862797	C	T
6	chr6:160863441:C:G	0	160863441	G	C
6	chr6:160863747:T:C	0	160863747	C	T
6	chr6:160863863:A:G	0	160863863	G	A
6	chr6:160864728:A:G	0	160864728	G	A
6	chr6:160865918:T:C	0	160865918	C	T
6	chr6:160866301:C:T	0	160866301	T	C
6	chr6:160867318:TG:T	0	160867318	T	TG
6	chr6:160867608:C:T	0	160867608	T	C
6	chr6:160868863:G:A	0	160868863	A	G
6	chr6:160868900:T:C	0	160868900	C	T
6	chr6:160869780:T:C	0	160869780	C	T
6	chr6:160869894:C:T	0	160869894	T	C
6	chr6:160870585:C:G	0	160870585	G	C
6	chr6:160871765:AT:A	0	160871765	A	AT
6	chr6:160872119:A:G	0	160872119	G	A
6	chr6:160874185:C:CTT	0	160874185	CTT	C
6	chr6:160874566:G:A	0	160874566	A	G
6	chr6:160875380:G:A	0	160875380	A	G
6	chr6:160875448:T:C	0	160875448	C	T
6	chr6:160875628:A:G	0	160875628	G	A
6	chr6:160875759:TA:T	0	160875759	T	TA
6	chr6:160875994:G:C	0	160875994	C	G
6	chr6:160876340:G:C	0	160876340	C	G
6	chr6:160876381:C:T	0	160876381	T	C
6	chr6:160876894:A:T	0	160876894	T	A
6	chr6:160877372:A:T	0	160877372	T	A
6	chr6:160877560:G:T	0	160877560	T	G
6	chr6:160878082:T:C	0	160878082	C	T
6	chr6:160878940:A:G	0	160878940	G	A
6	chr6:160879056:T:C	0	160879056	C	T
6	chr6:160879210:G:T	0	160879210	T	G
6	chr6:160879818:C:T	0	160879818	T	C
6	chr6:160880071:A:G	0	160880071	G	A
6	chr6:160880081:A:G	0	160880081	G	A
6	chr6:160880836:T:C	0	160880836	C	T
6	chr6:160880933:A:G	0	160880933	G	A
6	chr6:160881235:A:T	0	160881235	T	A
6	chr6:160881851:G:A	0	160881851	A	G
6	chr6:160882688:A:T	0	160882688	T	A
6	chr6:160883210:A:T	0	160883210	T	A
6	chr6:160883291:C:T	0	160883291	T	C
6	chr6:160884019:A:T	0	160884019	T	A
6	chr6:160884683:G:A	0	160884683	A	G
6	chr6:160886225:T:C	0	160886225	C	T
6	chr6:160887176:C:T	0	160887176	T	C
6	chr6:160888123:T:C	0	160888123	C	T
6	chr6:160889878:G:A	0	160889878	A	G
6	chr6:160890817:T:C	0	160890817	C	T
6	chr6:160891312:T:A	0	160891312	A	T
6	chr6:160891623:T:C	0	160891623	C	T
6	chr6:160892784:T:C	0	160892784	C	T
6	chr6:160893350:A:G	0	160893350	G	A
6	chr6:160893427:C:T	0	160893427	T	C
6	chr6:160893943:G:C	0	160893943	C	G
6	chr6:160893952:T:C	0	160893952	C	T
6	chr6:160894098:T:C	0	160894098	C	T
6	chr6:160894184:A:C	0	160894184	C	A
6	chr6:160894315:C:T	0	160894315	T	C
6	chr6:160894368:T:G	0	160894368	G	T
6	chr6:160894429:CA:C	0	160894429	C	CA
6	chr6:160894645:C:A	0	160894645	A	C
6	chr6:160894646:A:G	0	160894646	G	A
6	chr6:160894692:A:G	0	160894692	G	A
6	chr6:160894725:C:A	0	160894725	A	C
6	chr6:160894763:G:A	0	160894763	A	G
6	chr6:160894863:C:T	0	160894863	T	C
6	chr6:160895031:G:A	0	160895031	A	G
6	chr6:160895096:A:G	0	160895096	G	A
6	chr6:160895343:G:C	0	160895343	C	G
6	chr6:160895887:A:G	0	160895887	G	A
6	chr6:160895938:C:T	0	160895938	T	C
6	chr6:160896121:C:A	0	160896121	A	C
6	chr6:160896273:A:T	0	160896273	T	A
6	chr6:160896583:G:A	0	160896583	A	G
6	chr6:160896713:A:G	0	160896713	G	A
6	chr6:160896929:C:T	0	160896929	T	C
6	chr6:160896977:T:G	0	160896977	G	T
6	chr6:160897779:A:T	0	160897779	T	A
6	chr6:160898151:C:T	0	160898151	T	C
6	chr6:160898191:C:T	0	160898191	T	C
6	chr6:160898219:C:T	0	160898219	T	C
6	chr6:160898308:AAG:A	0	160898308	A	AAG
6	chr6:160898536:ATT:A	0	160898536	A	ATT
6	chr6:160898541:T:A	0	160898541	A	T
6	chr6:160898762:A:G	0	160898762	G	A
6	chr6:160898767:G:A	0	160898767	A	G
6	chr6:160898872:A:C	0	160898872	C	A
6	chr6:160898903:T:C	0	160898903	C	T
6	chr6:160899028:G:T	0	160899028	T	G
6	chr6:160899132:G:T	0	160899132	T	G
6	chr6:160899178:G:A	0	160899178	A	G
6	chr6:160899802:C:T	0	160899802	T	C
6	chr6:160899899:T:C	0	160899899	C	T
6	chr6:160900062:G:A	0	160900062	A	G
6	chr6:160900520:C:A	0	160900520	A	C
6	chr6:160901552:C:T	0	160901552	T	C
6	chr6:160901895:G:A	0	160901895	A	G
6	chr6:160902256:T:G	0	160902256	G	T
6	chr6:160903350:T:C	0	160903350	C	T
6	chr6:160903544:G:A	0	160903544	A	G
6	chr6:160904064:C:T	0	160904064	T	C
6	chr6:160905570:T:C	0	160905570	C	T
6	chr6:160906263:C:T	0	160906263	T	C
6	chr6:160906725:C:T	0	160906725	T	C
6	chr6:160906944:A:G	0	160906944	G	A
6	chr6:160906991:G:A	0	160906991	A	G
6	chr6:160907039:A:T	0	160907039	T	A
6	chr6:160907267:T:C	0	160907267	C	T
6	chr6:160907445:A:G	0	160907445	G	A
6	chr6:160908659:T:C	0	160908659	C	T
6	chr6:160908735:C:T	0	160908735	T	C
6	chr6:160908797:A:T	0	160908797	T	A
6	chr6:160908902:TA:T	0	160908902	T	TA
6	chr6:160908981:G:A	0	160908981	A	G
6	chr6:160909689:G:C	0	160909689	C	G
6	chr6:160911178:G:A	0	160911178	A	G
6	chr6:160911727:C:T	0	160911727	T	C
6	chr6:160912367:G:A	0	160912367	A	G
6	chr6:160912588:G:A	0	160912588	A	G
6	chr6:160912749:T:C	0	160912749	C	T
6	chr6:160912828:T:C	0	160912828	C	T
6	chr6:160912905:G:C	0	160912905	C	G
6	chr6:160913382:G:T	0	160913382	T	G
6	chr6:160913475:T:C	0	160913475	C	T
6	chr6:160913530:A:G	0	160913530	G	A
6	chr6:160913731:C:T	0	160913731	T	C
6	chr6:160913823:T:C	0	160913823	C	T
6	chr6:160914113:G:A	0	160914113	A	G
6	chr6:160914221:A:G	0	160914221	G	A
6	chr6:160914228:G:A	0	160914228	A	G
6	chr6:160914988:T:C	0	160914988	C	T
6	chr6:160915159:G:A	0	160915159	A	G
6	chr6:160915604:A:C	0	160915604	C	A
6	chr6:160915738:T:A	0	160915738	A	T
6	chr6:160916161:A:AT	0	160916161	AT	A
6	chr6:160916170:A:G	0	160916170	G	A
6	chr6:160916843:A:G	0	160916843	G	A
6	chr6:160916969:T:G	0	160916969	G	T
6	chr6:160917171:C:A	0	160917171	A	C
6	chr6:160917986:C:T	0	160917986	T	C
6	chr6:160918233:A:G	0	160918233	G	A
6	chr6:160918240:AG:A	0	160918240	A	AG
6	chr6:160918619:A:G	0	160918619	G	A
6	chr6:160918871:A:G	0	160918871	G	A
6	chr6:160918915:G:A	0	160918915	A	G
6	chr6:160919650:C:G	0	160919650	G	C
6	chr6:160920176:A:G	0	160920176	G	A
6	chr6:160920697:T:C	0	160920697	C	T
6	chr6:160921334:T:C	0	160921334	C	T
6	chr6:160921403:CT:C	0	160921403	C	CT
6	chr6:160921449:A:G	0	160921449	G	A
6	chr6:160921628:A:C	0	160921628	C	A
6	chr6:160921658:G:A	0	160921658	A	G
6	chr6:160921706:G:C	0	160921706	C	G
6	chr6:160922020:T:G	0	160922020	G	T
6	chr6:160923685:G:A	0	160923685	A	G
6	chr6:160924172:A:G	0	160924172	G	A
6	chr6:160925314:C:A	0	160925314	A	C
6	chr6:160925412:C:A	0	160925412	A	C
6	chr6:160925448:A:G	0	160925448	G	A
6	chr6:160925798:G:A	0	160925798	A	G
6	chr6:160926147:G:C	0	160926147	C	G
6	chr6:160926437:A:G	0	160926437	G	A
6	chr6:160926464:C:T	0	160926464	T	C
6	chr6:160926657:G:A	0	160926657	A	G
6	chr6:160926906:T:C	0	160926906	C	T
6	chr6:160927037:T:C	0	160927037	C	T
6	chr6:160927099:C:T	0	160927099	T	C
6	chr6:160927102:C:A	0	160927102	A	C
6	chr6:160927142:A:C	0	160927142	C	A
6	chr6:160927235:G:A	0	160927235	A	G
6	chr6:160927361:A:G	0	160927361	G	A
6	chr6:160927676:A:G	0	160927676	G	A
6	chr6:160928074:AT:A	0	160928074	A	AT
6	chr6:160928294:T:C	0	160928294	C	T
6	chr6:160928522:T:C	0	160928522	C	T
6	chr6:160929144:C:T	0	160929144	T	C
6	chr6:160929242:A:G	0	160929242	G	A
6	chr6:160929260:C:T	0	160929260	T	C
6	chr6:160929447:A:C	0	160929447	C	A
6	chr6:160929750:T:C	0	160929750	C	T
6	chr6:160929758:A:G	0	160929758	G	A
6	chr6:160930492:C:T	0	160930492	T	C
6	chr6:160931181:T:C	0	160931181	C	T
6	chr6:160931224:A:G	0	160931224	G	A
6	chr6:160932370:A:G	0	160932370	G	A
6	chr6:160932542:C:T	0	160932542	T	C
6	chr6:160932752:A:G	0	160932752	G	A
6	chr6:160935260:A:C	0	160935260	C	A
6	chr6:160935518:A:AT	0	160935518	AT	A
6	chr6:160937776:C:T	0	160937776	T	C
6	chr6:160938023:A:G	0	160938023	G	A
6	chr6:160938100:AT:A	0	160938100	A	AT
6	chr6:160938526:G:A	0	160938526	A	G
6	chr6:160939346:C:T	0	160939346	T	C
6	chr6:160939590:T:C	0	160939590	C	T
6	chr6:160940307:C:T	0	160940307	T	C
6	chr6:160941010:A:G	0	160941010	G	A
6	chr6:160941646:G:A	0	160941646	A	G
6	chr6:160942199:T:G	0	160942199	G	T
6	chr6:160942876:C:T	0	160942876	T	C
6	chr6:160942887:T:C	0	160942887	C	T
6	chr6:160943113:G:GTC	0	160943113	GTC	G
6	chr6:160943709:G:A	0	160943709	A	G
6	chr6:160943721:CA:C	0	160943721	C	CA
6	chr6:160943752:C:T	0	160943752	T	C
6	chr6:160943960:C:T	0	160943960	T	C
6	chr6:160944404:A:T	0	160944404	T	A
6	chr6:160944597:T:A	0	160944597	A	T
6	chr6:160947236:G:T	0	160947236	T	G
6	chr6:160947797:T:C	0	160947797	C	T
6	chr6:160947802:T:A	0	160947802	A	T
6	chr6:160948545:T:C	0	160948545	C	T
6	chr6:160948555:C:T	0	160948555	T	C
6	chr6:160948774:G:A	0	160948774	A	G
6	chr6:160948913:A:G	0	160948913	G	A
6	chr6:160949731:A:G	0	160949731	G	A
6	chr6:160950385:G:C	0	160950385	C	G
6	chr6:160950472:G:A	0	160950472	A	G
6	chr6:160950589:T:C	0	160950589	C	T
6	chr6:160950768:G:A	0	160950768	A	G
6	chr6:160951432:G:A	0	160951432	A	G
6	chr6:160951762:T:C	0	160951762	C	T
6	chr6:160951820:G:A	0	160951820	A	G
6	chr6:160951899:C:T	0	160951899	T	C
6	chr6:160952257:C:T	0	160952257	T	C
6	chr6:160952339:G:A	0	160952339	A	G
6	chr6:160952698:G:A	0	160952698	A	G
6	chr6:160952751:C:T	0	160952751	T	C
6	chr6:160953757:T:C	0	160953757	C	T
6	chr6:160953862:T:C	0	160953862	C	T
6	chr6:160954057:A:G	0	160954057	G	A
6	chr6:160955131:G:T	0	160955131	T	G
6	chr6:160955147:A:T	0	160955147	T	A
6	chr6:160955310:C:A	0	160955310	A	C
6	chr6:160956525:TG:CG	0	160956525	CG	TG
6	chr6:160956621:G:A	0	160956621	A	G
6	chr6:160956957:G:C	0	160956957	C	G
6	chr6:160957160:A:G	0	160957160	G	A
6	chr6:160957431:T:C	0	160957431	C	T
6	chr6:160957904:T:C	0	160957904	C	T
6	chr6:160958325:T:C	0	160958325	C	T
6	chr6:160958610:G:T	0	160958610	T	G
6	chr6:160958988:C:T	0	160958988	T	C
6	chr6:160959183:A:G	0	160959183	G	A
6	chr6:160959336:C:T	0	160959336	T	C
6	chr6:160959393:G:A	0	160959393	A	G
6	chr6:160959604:A:G	0	160959604	G	A
6	chr6:160959810:C:T	0	160959810	T	C
6	chr6:160960121:T:G	0	160960121	G	T
6	chr6:160961014:T:C	0	160961014	C	T
6	chr6:160961604:A:C	0	160961604	C	A
6	chr6:160961685:A:C	0	160961685	C	A
6	chr6:160961687:A:G	0	160961687	G	A
6	chr6:160962015:A:C	0	160962015	C	A
6	chr6:160962447:C:T	0	160962447	T	C
6	chr6:160962925:T:C	0	160962925	C	T
6	chr6:160963386:G:A	0	160963386	A	G
6	chr6:160963397:G:A	0	160963397	A	G
6	chr6:160963414:T:C	0	160963414	C	T
6	chr6:160964370:T:G	0	160964370	G	T
6	chr6:160964725:A:G	0	160964725	G	A
6	chr6:160964784:G:A	0	160964784	A	G
6	chr6:160965027:G:A	0	160965027	A	G
6	chr6:160965098:G:A	0	160965098	A	G
6	chr6:160965174:A:G	0	160965174	G	A
6	chr6:160965740:G:A	0	160965740	A	G
6	chr6:160966377:T:C	0	160966377	C	T
6	chr6:160966438:T:G	0	160966438	G	T
6	chr6:160966473:A:T	0	160966473	T	A
6	chr6:160966980:G:A	0	160966980	A	G
6	chr6:160967233:G:T	0	160967233	T	G
6	chr6:160967946:C:T	0	160967946	T	C
6	chr6:160968815:G:A	0	160968815	A	G
6	chr6:160968823:C:T	0	160968823	T	C
6	chr6:160968906:T:A	0	160968906	A	T
6	chr6:160969018:A:G	0	160969018	G	A
6	chr6:160969184:C:T	0	160969184	T	C
6	chr6:160969735:G:T	0	160969735	T	G
6	chr6:160970045:G:A	0	160970045	A	G
6	chr6:160970344:T:C	0	160970344	C	T
6	chr6:160970360:A:G	0	160970360	G	A
6	chr6:160970514:G:A	0	160970514	A	G
6	chr6:160971813:A:G	0	160971813	G	A
6	chr6:160971903:C:T	0	160971903	T	C
6	chr6:160972279:T:C	0	160972279	C	T
6	chr6:160972864:T:C	0	160972864	C	T
6	chr6:160972913:C:T	0	160972913	T	C
6	chr6:160973021:T:C	0	160973021	C	T
6	chr6:160973083:G:C	0	160973083	C	G
6	chr6:160973157:T:C	0	160973157	C	T
6	chr6:160974285:C:T	0	160974285	T	C
6	chr6:160974706:C:T	0	160974706	T	C
6	chr6:160974825:A:G	0	160974825	G	A
6	chr6:160975106:C:T	0	160975106	T	C
6	chr6:160975126:A:G	0	160975126	G	A
6	chr6:160975459:A:G	0	160975459	G	A
6	chr6:160976945:G:GT	0	160976945	GT	G
6	chr6:160977196:G:A	0	160977196	A	G
6	chr6:160977664:TG:T	0	160977664	T	TG
6	chr6:160977991:A:G	0	160977991	G	A
6	chr6:160978161:G:A	0	160978161	A	G
6	chr6:160978458:A:G	0	160978458	G	A
6	chr6:160978848:T:C	0	160978848	C	T
6	chr6:160980589:T:C	0	160980589	C	T
6	chr6:160980598:C:T	0	160980598	T	C
6	chr6:160981010:T:G	0	160981010	G	T
6	chr6:160981289:A:G	0	160981289	G	A
6	chr6:160981780:C:T	0	160981780	T	C
6	chr6:160982241:G:A	0	160982241	A	G
6	chr6:160982932:C:G	0	160982932	G	C
6	chr6:160983185:A:T	0	160983185	T	A
6	chr6:160983351:C:A	0	160983351	A	C
6	chr6:160983938:C:A	0	160983938	A	C
6	chr6:160984260:C:T	0	160984260	T	C
6	chr6:160984469:G:T	0	160984469	T	G
6	chr6:160984872:T:G	0	160984872	G	T
6	chr6:160985674:A:G	0	160985674	G	A
6	chr6:160985839:A:G	0	160985839	G	A
6	chr6:160986199:C:T	0	160986199	T	C
6	chr6:160986397:A:G	0	160986397	G	A
6	chr6:160986787:C:T	0	160986787	T	C
6	chr6:160987805:A:G	0	160987805	G	A
6	chr6:160988355:T:C	0	160988355	C	T
6	chr6:160988838:A:C	0	160988838	C	A
6	chr6:160989879:A:G	0	160989879	G	A
6	chr6:160990941:C:T	0	160990941	T	C
6	chr6:160991128:AG:A	0	160991128	A	AG
6	chr6:160991288:A:G	0	160991288	G	A
6	chr6:160993015:G:A	0	160993015	A	G
6	chr6:160993509:T:G	0	160993509	G	T
6	chr6:160993857:C:CA	0	160993857	CA	C
6	chr6:160994313:T:C	0	160994313	C	T
6	chr6:160994314:T:C	0	160994314	C	T
6	chr6:160994661:G:T	0	160994661	T	G
6	chr6:160994727:G:A	0	160994727	A	G
6	chr6:160994915:T:G	0	160994915	G	T
6	chr6:160995357:A:G	0	160995357	G	A
6	chr6:160995779:A:G	0	160995779	G	A
6	chr6:160996117:CT:C	0	160996117	C	CT
6	chr6:160996121:T:A	0	160996121	A	T
6	chr6:160996122:ATGT:A	0	160996122	A	ATGT
6	chr6:160996594:C:T	0	160996594	T	C
6	chr6:160996619:A:G	0	160996619	G	A
6	chr6:160996622:G:A	0	160996622	A	G
6	chr6:160997610:T:C	0	160997610	C	T
6	chr6:160997652:G:A	0	160997652	A	G
6	chr6:160998520:T:C	0	160998520	C	T
6	chr6:160998789:A:G	0	160998789	G	A
6	chr6:161002198:T:G	0	161002198	G	T
6	chr6:161003650:A:G	0	161003650	G	A
6	chr6:161003941:TAA:T	0	161003941	T	TAA
6	chr6:161004113:GA:G	0	161004113	G	GA
6	chr6:161004240:G:A	0	161004240	A	G
6	chr6:161005351:A:G	0	161005351	G	A
6	chr6:161005513:T:A	0	161005513	A	T
6	chr6:161005549:C:T	0	161005549	T	C
6	chr6:161005869:CCTCTGCCTCCGAGGTT:C	0	161005869	C	CCTCTGCCTCCGAGGTT
6	chr6:161006585:C:T	0	161006585	T	C
6	chr6:161006754:A:G	0	161006754	G	A
6	chr6:161007480:T:C	0	161007480	C	T
6	chr6:161007701:T:C	0	161007701	C	T
6	chr6:161007821:G:A	0	161007821	A	G
6	chr6:161007940:T:G	0	161007940	G	T
6	chr6:161008384:A:G	0	161008384	G	A
6	chr6:161008603:A:G	0	161008603	G	A
6	chr6:161008613:A:G	0	161008613	G	A
6	chr6:161008673:T:C	0	161008673	C	T
6	chr6:161008978:C:T	0	161008978	T	C
6	chr6:161009436:G:T	0	161009436	T	G
6	chr6:161009490:G:A	0	161009490	A	G
6	chr6:161009724:C:T	0	161009724	T	C
6	chr6:161009810:T:C	0	161009810	C	T
6	chr6:161009952:G:A	0	161009952	A	G
6	chr6:161010008:C:A	0	161010008	A	C
6	chr6:161010226:C:T	0	161010226	T	C
6	chr6:161010498:GT:G	0	161010498	G	GT
6	chr6:161010856:T:C	0	161010856	C	T
6	chr6:161011835:C:T	0	161011835	T	C
6	chr6:161011952:C:T	0	161011952	T	C
6	chr6:161012002:C:G	0	161012002	G	C
6	chr6:161012198:G:C	0	161012198	C	G
6	chr6:161012442:G:A	0	161012442	A	G
6	chr6:161012841:T:TA	0	161012841	TA	T
6	chr6:161012949:T:C	0	161012949	C	T
6	chr6:161013229:A:G	0	161013229	G	A
6	chr6:161013256:C:T	0	161013256	T	C
6	chr6:161013304:G:A	0	161013304	A	G
6	chr6:161013555:T:C	0	161013555	C	T
6	chr6:161013556:G:A	0	161013556	A	G
6	chr6:161014050:T:C	0	161014050	C	T
6	chr6:161014536:C:T	0	161014536	T	C
6	chr6:161014845:CA:C	0	161014845	C	CA
6	chr6:161015249:C:T	0	161015249	T	C
6	chr6:161015565:G:C	0	161015565	C	G
6	chr6:161017094:T:A	0	161017094	A	T
6	chr6:161017963:C:T	0	161017963	T	C
6	chr6:161018076:A:G	0	161018076	G	A
6	chr6:161018375:G:T	0	161018375	T	G
6	chr6:161018639:G:A	0	161018639	A	G
6	chr6:161019422:C:T	0	161019422	T	C
6	chr6:161019617:T:C	0	161019617	C	T
6	chr6:161019618:T:A	0	161019618	A	T
6	chr6:161020029:T:C	0	161020029	C	T
6	chr6:161020077:T:C	0	161020077	C	T
6	chr6:161020317:C:G	0	161020317	G	C
6	chr6:161020717:C:T	0	161020717	T	C
6	chr6:161020801:T:C	0	161020801	C	T
6	chr6:161022424:A:G	0	161022424	G	A
6	chr6:161022975:G:C	0	161022975	C	G
6	chr6:161023120:A:G	0	161023120	G	A
6	chr6:161024028:G:A	0	161024028	A	G
6	chr6:161024716:G:A	0	161024716	A	G
6	chr6:161024820:G:A	0	161024820	A	G
6	chr6:161025413:G:T	0	161025413	T	G
6	chr6:161026015:G:A	0	161026015	A	G
6	chr6:161026191:C:T	0	161026191	T	C
6	chr6:161026433:T:C	0	161026433	C	T
6	chr6:161028269:TC:T	0	161028269	T	TC
6	chr6:161028292:CTAAAT:C	0	161028292	C	CTAAAT
6	chr6:161028356:T:TG	0	161028356	TG	T
6	chr6:161028544:A:G	0	161028544	G	A
6	chr6:161028638:T:C	0	161028638	C	T
6	chr6:161029496:C:T	0	161029496	T	C
6	chr6:161029635:C:A	0	161029635	A	C
6	chr6:161029810:CT:C	0	161029810	C	CT
6	chr6:161031602:C:T	0	161031602	T	C
6	chr6:161032362:A:G	0	161032362	G	A
6	chr6:161032475:C:T	0	161032475	T	C
6	chr6:161032577:G:C	0	161032577	C	G
6	chr6:161032606:T:A	0	161032606	A	T
6	chr6:161033073:G:A	0	161033073	A	G
6	chr6:161033137:T:G	0	161033137	G	T
6	chr6:161033430:G:A	0	161033430	A	G
6	chr6:161037899:G:A	0	161037899	A	G
6	chr6:161038633:A:G	0	161038633	G	A
6	chr6:161038830:A:G	0	161038830	G	A
6	chr6:161039480:A:G	0	161039480	G	A
6	chr6:161039905:T:C	0	161039905	C	T
6	chr6:161040037:G:T	0	161040037	T	G
6	chr6:161041805:C:T	0	161041805	T	C
6	chr6:161041811:G:T	0	161041811	T	G
6	chr6:161043600:T:C	0	161043600	C	T
6	chr6:161044265:A:G	0	161044265	G	A
6	chr6:161045148:G:A	0	161045148	A	G
6	chr6:161046031:T:C	0	161046031	C	T
6	chr6:161047785:A:G	0	161047785	G	A
6	chr6:161053628:G:A	0	161053628	A	G
6	chr6:161053934:A:C	0	161053934	C	A
6	chr6:161053951:C:T	0	161053951	T	C
6	chr6:161054496:A:C	0	161054496	C	A
6	chr6:161055648:A:G	0	161055648	G	A
6	chr6:161056632:A:G	0	161056632	G	A
6	chr6:161057414:A:G	0	161057414	G	A
6	chr6:161057478:G:C	0	161057478	C	G
6	chr6:161058969:A:G	0	161058969	G	A
6	chr6:161059100:A:G	0	161059100	G	A
6	chr6:161059260:T:C	0	161059260	C	T
6	chr6:161059599:A:G	0	161059599	G	A
6	chr6:161060958:C:T	0	161060958	T	C
6	chr6:161061462:T:C	0	161061462	C	T
6	chr6:161062555:C:A	0	161062555	A	C
6	chr6:161062917:C:CT	0	161062917	CT	C
6	chr6:161063341:C:G	0	161063341	G	C
6	chr6:161064476:C:A	0	161064476	A	C
6	chr6:161064848:A:G	0	161064848	G	A
6	chr6:161065665:A:G	0	161065665	G	A
6	chr6:161065887:G:A	0	161065887	A	G
6	chr6:161065892:C:T	0	161065892	T	C
6	chr6:161065919:A:C	0	161065919	C	A
6	chr6:161066762:G:T	0	161066762	T	G
6	chr6:161067051:T:G	0	161067051	G	T
6	chr6:161067594:AAATT:A	0	161067594	A	AAATT
6	chr6:161068300:A:T	0	161068300	T	A
6	chr6:161068456:G:A	0	161068456	A	G
6	chr6:161069227:A:C	0	161069227	C	A
6	chr6:161074137:G:A	0	161074137	A	G
6	chr6:161075753:G:A	0	161075753	A	G
6	chr6:161075871:G:A	0	161075871	A	G
6	chr6:161075931:G:A	0	161075931	A	G
6	chr6:161076861:G:A	0	161076861	A	G
6	chr6:161077295:G:A	0	161077295	A	G
6	chr6:161077440:G:C	0	161077440	C	G
6	chr6:161077876:T:A	0	161077876	A	T
6	chr6:161078461:G:A	0	161078461	A	G
6	chr6:161078850:G:A	0	161078850	A	G
6	chr6:161080287:T:C	0	161080287	C	T
6	chr6:161081062:C:T	0	161081062	T	C
6	chr6:161082438:CT:C	0	161082438	C	CT
6	chr6:161084171:A:G	0	161084171	G	A
6	chr6:161085907:G:T	0	161085907	T	G
6	chr6:161087406:G:A	0	161087406	A	G
6	chr6:161087971:T:A	0	161087971	A	T
6	chr6:161088511:T:C	0	161088511	C	T
6	chr6:161089814:A:G	0	161089814	G	A
6	chr6:161089942:A:G	0	161089942	G	A
6	chr6:161090393:C:T	0	161090393	T	C
6	chr6:161093141:G:A	0	161093141	A	G
6	chr6:161094006:A:G	0	161094006	G	A
6	chr6:161094351:A:C	0	161094351	C	A
6	chr6:161095799:T:G	0	161095799	G	T
6	chr6:161096932:T:C	0	161096932	C	T
6	chr6:161097349:A:G	0	161097349	G	A
6	chr6:161097482:A:G	0	161097482	G	A
6	chr6:161098768:A:G	0	161098768	G	A
6	chr6:161099116:A:G	0	161099116	G	A
6	chr6:161099194:A:G	0	161099194	G	A
6	chr6:161099711:T:C	0	161099711	C	T
6	chr6:161100007:A:G	0	161100007	G	A
6	chr6:161100648:A:G	0	161100648	G	A
6	chr6:161101333:G:A	0	161101333	A	G
6	chr6:161101364:G:C	0	161101364	C	G
6	chr6:161101446:A:G	0	161101446	G	A
6	chr6:161104213:A:G	0	161104213	G	A
6	chr6:161104299:G:A	0	161104299	A	G
6	chr6:161104630:A:G	0	161104630	G	A
6	chr6:161106956:C:G	0	161106956	G	C
6	chr6:161107545:T:G	0	161107545	G	T
6	chr6:161108285:A:G	0	161108285	G	A
6	chr6:161109272:T:C	0	161109272	C	T
6	chr6:161111823:CT:C	0	161111823	C	CT
6	chr6:161112295:C:T	0	161112295	T	C
6	chr6:161113583:C:T	0	161113583	T	C
6	chr6:161114055:G:A	0	161114055	A	G
6	chr6:161117218:G:A	0	161117218	A	G
6	chr6:161117710:T:A	0	161117710	A	T
6	chr6:161120877:A:G	0	161120877	G	A
6	chr6:161121160:A:G	0	161121160	G	A
6	chr6:161121166:T:C	0	161121166	C	T
6	chr6:161121221:C:T	0	161121221	T	C
6	chr6:161121363:A:G	0	161121363	G	A
6	chr6:161121643:G:T	0	161121643	T	G
6	chr6:161121709:C:A	0	161121709	A	C
6	chr6:161122927:T:G	0	161122927	G	T
6	chr6:161123397:T:C	0	161123397	C	T
6	chr6:161123409:T:C	0	161123409	C	T
6	chr6:161123972:A:G	0	161123972	G	A
6	chr6:161124325:T:G	0	161124325	G	T
6	chr6:161124965:T:A	0	161124965	A	T
6	chr6:161125075:A:G	0	161125075	G	A
6	chr6:161125472:T:C	0	161125472	C	T
6	chr6:161125739:G:C	0	161125739	C	G
6	chr6:161126462:A:G	0	161126462	G	A
6	chr6:161126513:T:G	0	161126513	G	T
6	chr6:161127280:A:G	0	161127280	G	A
6	chr6:161127346:TC:T	0	161127346	T	TC
6	chr6:161127349:T:C	0	161127349	C	T
6	chr6:161127417:T:C	0	161127417	C	T
6	chr6:161127418:CTGAGAGGGAGCTG:C	0	161127418	C	CTGAGAGGGAGCTG
6	chr6:161128224:T:C	0	161128224	C	T
6	chr6:161129238:G:A	0	161129238	A	G
6	chr6:161129313:G:A	0	161129313	A	G
6	chr6:161129324:C:T	0	161129324	T	C
6	chr6:161129375:C:T	0	161129375	T	C
6	chr6:161129847:C:T	0	161129847	T	C
6	chr6:161129887:C:T	0	161129887	T	C
6	chr6:161129967:T:C	0	161129967	C	T
6	chr6:161130186:G:A	0	161130186	A	G
6	chr6:161130407:G:A	0	161130407	A	G
6	chr6:161130435:G:A	0	161130435	A	G
6	chr6:161130484:A:G	0	161130484	G	A
6	chr6:161130821:C:T	0	161130821	T	C
6	chr6:161132805:T:C	0	161132805	C	T
6	chr6:161134194:G:A	0	161134194	A	G
6	chr6:161134808:C:T	0	161134808	T	C
6	chr6:161135127:A:G	0	161135127	G	A
6	chr6:161135379:T:A	0	161135379	A	T
6	chr6:161136476:AAGG:A	0	161136476	A	AAGG
6	chr6:161136630:G:A	0	161136630	A	G
6	chr6:161136975:A:G	0	161136975	G	A
6	chr6:161137004:A:G	0	161137004	G	A
6	chr6:161137066:C:A	0	161137066	A	C
6	chr6:161138008:C:T	0	161138008	T	C
6	chr6:161138143:C:T	0	161138143	T	C
6	chr6:161138148:C:G	0	161138148	G	C
6	chr6:161138775:A:G	0	161138775	G	A
6	chr6:161139050:G:A	0	161139050	A	G
6	chr6:161139187:G:A	0	161139187	A	G
6	chr6:161140137:C:T	0	161140137	T	C
6	chr6:161140224:G:T	0	161140224	T	G
6	chr6:161141365:C:T	0	161141365	T	C
6	chr6:161141503:G:A	0	161141503	A	G
6	chr6:161142318:C:T	0	161142318	T	C
6	chr6:161142684:G:A	0	161142684	A	G
6	chr6:161143072:C:T	0	161143072	T	C
6	chr6:161143158:C:G	0	161143158	G	C
6	chr6:161143357:T:C	0	161143357	C	T
6	chr6:161144126:T:C	0	161144126	C	T
6	chr6:161144273:G:A	0	161144273	A	G
6	chr6:161144700:T:C	0	161144700	C	T
6	chr6:161144853:T:C	0	161144853	C	T
6	chr6:161144864:C:G	0	161144864	G	C
6	chr6:161144935:C:T	0	161144935	T	C
6	chr6:161144994:A:T	0	161144994	T	A
6	chr6:161145373:T:G	0	161145373	G	T
6	chr6:161145481:T:C	0	161145481	C	T
6	chr6:161146301:G:A	0	161146301	A	G
6	chr6:161147322:A:G	0	161147322	G	A
6	chr6:161149994:G:C	0	161149994	C	G
6	chr6:161150314:T:G	0	161150314	G	T
6	chr6:161150528:T:C	0	161150528	C	T
6	chr6:161151052:G:C	0	161151052	C	G
6	chr6:161151112:G:A	0	161151112	A	G
6	chr6:161152446:A:C	0	161152446	C	A
6	chr6:161152804:G:A	0	161152804	A	G
6	chr6:161153776:C:T	0	161153776	T	C
6	chr6:161154511:T:C	0	161154511	C	T
6	chr6:161155758:T:C	0	161155758	C	T
6	chr6:161155763:C:T	0	161155763	T	C
6	chr6:161155887:A:G	0	161155887	G	A
6	chr6:161156207:C:G	0	161156207	G	C
6	chr6:161156548:A:G	0	161156548	G	A
6	chr6:161157127:T:C	0	161157127	C	T
6	chr6:161157538:G:C	0	161157538	C	G
6	chr6:161157705:A:T	0	161157705	T	A
6	chr6:161158452:T:C	0	161158452	C	T
6	chr6:161158466:G:A	0	161158466	A	G
6	chr6:161159016:T:C	0	161159016	C	T
6	chr6:161161503:T:C	0	161161503	C	T
6	chr6:161162336:A:G	0	161162336	G	A
6	chr6:161162631:T:C	0	161162631	C	T
6	chr6:161162898:G:A	0	161162898	A	G
6	chr6:161163351:C:T	0	161163351	T	C
6	chr6:161164647:G:C	0	161164647	C	G
6	chr6:161165325:C:T	0	161165325	T	C
6	chr6:161165769:ACT:A	0	161165769	A	ACT
6	chr6:161167027:C:G	0	161167027	G	C
6	chr6:161167676:CTT:C	0	161167676	C	CTT
6	chr6:161168445:C:T	0	161168445	T	C
6	chr6:161168563:C:T	0	161168563	T	C
6	chr6:161169152:T:C	0	161169152	C	T
6	chr6:161169679:A:G	0	161169679	G	A
6	chr6:161171068:C:T	0	161171068	T	C
6	chr6:161171139:T:C	0	161171139	C	T
6	chr6:161171242:G:T	0	161171242	T	G
6	chr6:161171688:G:C	0	161171688	C	G
6	chr6:161171942:C:T	0	161171942	T	C
6	chr6:161172156:G:C	0	161172156	C	G
6	chr6:161172815:C:T	0	161172815	T	C
6	chr6:161173164:C:T	0	161173164	T	C
6	chr6:161174118:T:G	0	161174118	G	T
6	chr6:161176444:G:A	0	161176444	A	G
6	chr6:161176750:A:G	0	161176750	G	A
6	chr6:161177847:C:T	0	161177847	T	C
6	chr6:161178335:G:A	0	161178335	A	G
6	chr6:161178701:C:T	0	161178701	T	C
6	chr6:161179654:C:A	0	161179654	A	C
6	chr6:161180004:T:C	0	161180004	C	T
6	chr6:161180047:A:G	0	161180047	G	A
6	chr6:161180130:A:G	0	161180130	G	A
6	chr6:161180263:T:C	0	161180263	C	T
6	chr6:161180804:A:G	0	161180804	G	A
6	chr6:161182655:C:T	0	161182655	T	C
6	chr6:161182948:G:A	0	161182948	A	G
6	chr6:161183488:C:T	0	161183488	T	C
6	chr6:161184565:C:T	0	161184565	T	C
6	chr6:161184571:C:A	0	161184571	A	C
6	chr6:161184793:C:T	0	161184793	T	C
6	chr6:161184912:T:C	0	161184912	C	T
6	chr6:161185685:T:C	0	161185685	C	T
6	chr6:161186340:C:T	0	161186340	T	C
6	chr6:161186620:G:A	0	161186620	A	G
6	chr6:161186720:C:T	0	161186720	T	C
6	chr6:161187057:T:C	0	161187057	C	T
6	chr6:161187390:G:C	0	161187390	C	G
6	chr6:161187425:C:G	0	161187425	G	C
6	chr6:161187660:C:T	0	161187660	T	C
6	chr6:161188115:T:C	0	161188115	C	T
6	chr6:161188757:G:A	0	161188757	A	G
6	chr6:161189600:G:A	0	161189600	A	G
6	chr6:161189996:C:T	0	161189996	T	C
6	chr6:161190126:G:C	0	161190126	C	G
6	chr6:161191060:C:T	0	161191060	T	C
6	chr6:161191271:A:C	0	161191271	C	A
6	chr6:161192291:C:T	0	161192291	T	C
6	chr6:161192597:G:A	0	161192597	A	G
6	chr6:161193008:A:T	0	161193008	T	A
6	chr6:161193241:C:G	0	161193241	G	C
6	chr6:161193852:T:TAAG	0	161193852	TAAG	T
6	chr6:161194321:C:T	0	161194321	T	C
6	chr6:161194707:G:A	0	161194707	A	G
6	chr6:161195497:CCA:C	0	161195497	C	CCA
6	chr6:161195591:T:C	0	161195591	C	T
6	chr6:161196167:A:T	0	161196167	T	A
6	chr6:161196356:T:C	0	161196356	C	T
6	chr6:161196911:C:G	0	161196911	G	C
6	chr6:161198087:T:C	0	161198087	C	T
6	chr6:161198778:G:A	0	161198778	A	G
6	chr6:161200355:G:A	0	161200355	A	G
6	chr6:161200752:A:G	0	161200752	G	A
6	chr6:161200761:G:A	0	161200761	A	G
6	chr6:161200991:C:T	0	161200991	T	C
6	chr6:161201065:C:T	0	161201065	T	C
6	chr6:161201447:C:G	0	161201447	G	C
6	chr6:161201465:G:C	0	161201465	C	G
6	chr6:161201593:A:G	0	161201593	G	A
6	chr6:161201917:G:T	0	161201917	T	G
6	chr6:161201959:T:C	0	161201959	C	T
6	chr6:161202145:C:T	0	161202145	T	C
6	chr6:161202514:C:T	0	161202514	T	C
6	chr6:161203117:G:A	0	161203117	A	G
6	chr6:161203534:G:A	0	161203534	A	G
6	chr6:161203764:G:C	0	161203764	C	G
6	chr6:161204676:A:G	0	161204676	G	A
6	chr6:161204946:G:C	0	161204946	C	G
6	chr6:161205145:C:T	0	161205145	T	C
6	chr6:161206028:T:C	0	161206028	C	T
6	chr6:161207079:T:C	0	161207079	C	T
6	chr6:161207589:A:G	0	161207589	G	A
6	chr6:161207628:G:A	0	161207628	A	G
6	chr6:161207671:G:T	0	161207671	T	G
6	chr6:161209348:A:T	0	161209348	T	A
6	chr6:161209427:C:T	0	161209427	T	C
6	chr6:161209931:T:C	0	161209931	C	T
6	chr6:161210123:T:C	0	161210123	C	T
6	chr6:161210144:T:C	0	161210144	C	T
6	chr6:161210185:T:C	0	161210185	C	T
6	chr6:161210446:C:T	0	161210446	T	C
6	chr6:161211589:A:T	0	161211589	T	A
6	chr6:161211630:A:T	0	161211630	T	A
6	chr6:161212379:T:A	0	161212379	A	T
6	chr6:161212719:T:C	0	161212719	C	T
6	chr6:161212743:T:C	0	161212743	C	T
6	chr6:161212962:T:C	0	161212962	C	T
6	chr6:161214126:C:G	0	161214126	G	C
6	chr6:161214274:C:G	0	161214274	G	C
6	chr6:161214493:T:C	0	161214493	C	T
6	chr6:161214494:G:A	0	161214494	A	G
6	chr6:161215842:G:A	0	161215842	A	G
6	chr6:161215909:T:C	0	161215909	C	T
6	chr6:161215930:G:A	0	161215930	A	G
6	chr6:161220448:A:G	0	161220448	G	A
6	chr6:161220586:C:T	0	161220586	T	C
6	chr6:161221453:G:A	0	161221453	A	G
6	chr6:161221479:A:G	0	161221479	G	A
6	chr6:161223508:C:T	0	161223508	T	C
6	chr6:161224016:A:G	0	161224016	G	A
6	chr6:161225227:T:C	0	161225227	C	T
6	chr6:161225466:T:G	0	161225466	G	T
6	chr6:161225682:G:A	0	161225682	A	G
6	chr6:161226930:A:G	0	161226930	G	A
6	chr6:161228181:A:T	0	161228181	T	A
6	chr6:161230079:G:C	0	161230079	C	G
6	chr6:161230451:G:C	0	161230451	C	G
6	chr6:161230836:A:G	0	161230836	G	A
6	chr6:161230971:T:C	0	161230971	C	T
6	chr6:161232407:T:C	0	161232407	C	T
6	chr6:161233083:G:C	0	161233083	C	G
6	chr6:161233797:A:C	0	161233797	C	A
6	chr6:161233979:C:T	0	161233979	T	C
6	chr6:161234190:C:T	0	161234190	T	C
6	chr6:161234325:G:A	0	161234325	A	G
6	chr6:161234964:A:G	0	161234964	G	A
6	chr6:161235091:G:T	0	161235091	T	G
6	chr6:161235877:G:C	0	161235877	C	G
6	chr6:161236155:C:T	0	161236155	T	C
6	chr6:161236727:T:A	0	161236727	A	T
6	chr6:161236784:C:A	0	161236784	A	C
6	chr6:161237096:G:A	0	161237096	A	G
6	chr6:161237312:C:T	0	161237312	T	C
6	chr6:161237348:A:G	0	161237348	G	A
6	chr6:161237535:G:A	0	161237535	A	G
6	chr6:161237619:G:A	0	161237619	A	G
6	chr6:161237689:T:A	0	161237689	A	T
6	chr6:161237793:A:G	0	161237793	G	A
6	chr6:161238715:A:G	0	161238715	G	A
6	chr6:161240171:G:A	0	161240171	A	G
6	chr6:161241604:G:A	0	161241604	A	G
6	chr6:161242512:A:G	0	161242512	G	A
6	chr6:161243988:A:G	0	161243988	G	A
6	chr6:161244491:G:A	0	161244491	A	G
6	chr6:161244706:A:G	0	161244706	G	A
6	chr6:161245245:A:G	0	161245245	G	A
6	chr6:161245689:A:C	0	161245689	C	A
6	chr6:161245733:T:C	0	161245733	C	T
6	chr6:161246431:CAG:C	0	161246431	C	CAG
6	chr6:161247713:G:A	0	161247713	A	G
6	chr6:161248118:C:A	0	161248118	A	C
6	chr6:161248199:C:G	0	161248199	G	C
6	chr6:161248276:A:G	0	161248276	G	A
6	chr6:161248401:C:T	0	161248401	T	C
6	chr6:161248468:T:C	0	161248468	C	T
6	chr6:161248721:A:G	0	161248721	G	A
6	chr6:161249235:C:T	0	161249235	T	C
6	chr6:161250108:ACG:A	0	161250108	A	ACG
6	chr6:161250196:C:T	0	161250196	T	C
6	chr6:161250371:G:A	0	161250371	A	G
6	chr6:161250562:G:A	0	161250562	A	G
6	chr6:161250792:T:C	0	161250792	C	T
6	chr6:161251411:T:G	0	161251411	G	T
6	chr6:161251656:T:C	0	161251656	C	T
6	chr6:161252197:T:C	0	161252197	C	T
6	chr6:161252507:T:C	0	161252507	C	T
6	chr6:161252509:T:G	0	161252509	G	T
6	chr6:161253291:G:T	0	161253291	T	G
6	chr6:161253416:A:G	0	161253416	G	A
6	chr6:161254459:T:C	0	161254459	C	T
6	chr6:161254918:C:T	0	161254918	T	C
6	chr6:161255947:A:G	0	161255947	G	A
6	chr6:161256052:G:A	0	161256052	A	G
6	chr6:161256069:C:T	0	161256069	T	C
6	chr6:161256372:A:G	0	161256372	G	A
6	chr6:161256629:G:A	0	161256629	A	G
6	chr6:161257065:G:A	0	161257065	A	G
6	chr6:161257194:G:A	0	161257194	A	G
6	chr6:161257709:T:C	0	161257709	C	T
6	chr6:161257719:A:C	0	161257719	C	A
6	chr6:161259434:A:G	0	161259434	G	A
6	chr6:161259812:G:A	0	161259812	A	G
6	chr6:161259975:A:G	0	161259975	G	A
6	chr6:161260132:A:T	0	161260132	T	A
6	chr6:161260724:A:G	0	161260724	G	A
6	chr6:161262775:G:A	0	161262775	A	G
6	chr6:161262942:G:T	0	161262942	T	G
6	chr6:161263530:T:C	0	161263530	C	T
6	chr6:161263613:T:G	0	161263613	G	T
6	chr6:161264377:T:C	0	161264377	C	T
6	chr6:161264790:G:A	0	161264790	A	G
6	chr6:161265778:T:G	0	161265778	G	T
6	chr6:161266398:G:A	0	161266398	A	G
6	chr6:161266632:G:T	0	161266632	T	G
6	chr6:161266758:T:C	0	161266758	C	T
6	chr6:161267051:C:T	0	161267051	T	C
6	chr6:161267433:A:G	0	161267433	G	A
6	chr6:161267534:G:A	0	161267534	A	G
6	chr6:161267927:T:C	0	161267927	C	T
6	chr6:161268442:C:T	0	161268442	T	C
6	chr6:161268784:A:G	0	161268784	G	A
6	chr6:161269535:G:A	0	161269535	A	G
6	chr6:161270152:C:T	0	161270152	T	C
6	chr6:161271007:C:A	0	161271007	A	C
6	chr6:161271254:A:G	0	161271254	G	A
6	chr6:161271441:G:A	0	161271441	A	G
6	chr6:161272231:AC:A	0	161272231	A	AC
6	chr6:161272606:A:T	0	161272606	T	A
6	chr6:161273147:T:G	0	161273147	G	T
6	chr6:161273220:T:C	0	161273220	C	T
6	chr6:161273580:C:G	0	161273580	G	C
6	chr6:161273900:C:G	0	161273900	G	C
6	chr6:161274718:G:A	0	161274718	A	G
6	chr6:161275131:A:G	0	161275131	G	A
6	chr6:161275189:G:C	0	161275189	C	G
6	chr6:161275737:A:C	0	161275737	C	A
6	chr6:161276166:T:C	0	161276166	C	T
6	chr6:161276368:A:G	0	161276368	G	A
6	chr6:161276533:G:T	0	161276533	T	G
6	chr6:161276577:G:C	0	161276577	C	G
6	chr6:161277137:A:T	0	161277137	T	A
6	chr6:161277226:C:T	0	161277226	T	C
6	chr6:161278056:C:T	0	161278056	T	C
6	chr6:161278293:A:C	0	161278293	C	A
6	chr6:161279842:C:T	0	161279842	T	C
6	chr6:161280601:C:T	0	161280601	T	C
6	chr6:161281238:G:A	0	161281238	A	G
6	chr6:161281542:A:T	0	161281542	T	A
6	chr6:161281722:T:C	0	161281722	C	T
6	chr6:161282003:A:G	0	161282003	G	A
6	chr6:161282110:T:C	0	161282110	C	T
6	chr6:161282396:G:A	0	161282396	A	G
6	chr6:161283459:A:G	0	161283459	G	A
6	chr6:161283501:T:C	0	161283501	C	T
6	chr6:161283585:T:G	0	161283585	G	T
6	chr6:161284023:G:T	0	161284023	T	G
6	chr6:161284482:G:A	0	161284482	A	G
6	chr6:161284793:C:G	0	161284793	G	C
6	chr6:161284854:A:C	0	161284854	C	A
6	chr6:161285239:C:A	0	161285239	A	C
6	chr6:161285422:G:A	0	161285422	A	G
6	chr6:161285910:A:G	0	161285910	G	A
6	chr6:161286088:A:G	0	161286088	G	A
6	chr6:161286255:T:C	0	161286255	C	T
6	chr6:161286315:T:C	0	161286315	C	T
6	chr6:161286430:G:A	0	161286430	A	G
6	chr6:161286606:T:C	0	161286606	C	T
6	chr6:161287048:T:C	0	161287048	C	T
6	chr6:161287325:C:T	0	161287325	T	C
6	chr6:161287354:TG:T	0	161287354	T	TG
6	chr6:161289129:G:A	0	161289129	A	G
6	chr6:161289300:C:G	0	161289300	G	C
6	chr6:161289319:C:A	0	161289319	A	C
6	chr6:161289427:T:C	0	161289427	C	T
6	chr6:161289517:T:C	0	161289517	C	T
6	chr6:161289631:A:G	0	161289631	G	A
6	chr6:161289658:G:A	0	161289658	A	G
6	chr6:161290075:C:T	0	161290075	T	C
6	chr6:161290081:A:G	0	161290081	G	A
6	chr6:161290131:T:C	0	161290131	C	T
6	chr6:161290155:G:C	0	161290155	C	G
6	chr6:161290386:T:A	0	161290386	A	T
6	chr6:161291003:T:G	0	161291003	G	T
6	chr6:161291203:C:T	0	161291203	T	C
6	chr6:161291282:G:A	0	161291282	A	G
6	chr6:161291523:C:T	0	161291523	T	C
6	chr6:161291848:T:G	0	161291848	G	T
6	chr6:161292122:G:A	0	161292122	A	G
6	chr6:161292935:G:A	0	161292935	A	G
6	chr6:161294624:C:T	0	161294624	T	C
6	chr6:161294812:G:C	0	161294812	C	G
6	chr6:161295640:G:A	0	161295640	A	G
6	chr6:161295736:A:G	0	161295736	G	A
6	chr6:161297255:C:T	0	161297255	T	C
6	chr6:161297268:T:A	0	161297268	A	T
6	chr6:161297500:G:A	0	161297500	A	G
6	chr6:161298609:T:C	0	161298609	C	T
6	chr6:161298810:G:C	0	161298810	C	G
6	chr6:161299243:G:C	0	161299243	C	G
6	chr6:161299642:A:G	0	161299642	G	A
6	chr6:161299914:A:T	0	161299914	T	A
6	chr6:161300222:G:A	0	161300222	A	G
6	chr6:161301025:A:G	0	161301025	G	A
6	chr6:161301764:T:C	0	161301764	C	T
6	chr6:161301977:AAAAG:A	0	161301977	A	AAAAG
6	chr6:161302023:A:G	0	161302023	G	A
6	chr6:161302083:C:T	0	161302083	T	C
6	chr6:161302494:T:C	0	161302494	C	T
6	chr6:161302673:C:T	0	161302673	T	C
6	chr6:161302803:TC:T	0	161302803	T	TC
6	chr6:161302805:C:T	0	161302805	T	C
6	chr6:161303182:G:A	0	161303182	A	G
6	chr6:161303348:A:G	0	161303348	G	A
6	chr6:161303477:C:T	0	161303477	T	C
6	chr6:161304265:A:G	0	161304265	G	A
6	chr6:161304659:C:G	0	161304659	G	C
6	chr6:161304769:A:C	0	161304769	C	A
6	chr6:161304806:G:T	0	161304806	T	G
6	chr6:161305266:A:C	0	161305266	C	A
6	chr6:161305278:C:T	0	161305278	T	C
6	chr6:161306805:A:G	0	161306805	G	A
6	chr6:161306905:T:C	0	161306905	C	T
6	chr6:161307395:T:C	0	161307395	C	T
6	chr6:161308036:C:T	0	161308036	T	C
6	chr6:161308089:G:A	0	161308089	A	G
6	chr6:161308486:C:T	0	161308486	T	C
6	chr6:161308950:G:A	0	161308950	A	G
6	chr6:161309311:G:A	0	161309311	A	G
6	chr6:161309529:T:C	0	161309529	C	T
6	chr6:161309534:G:A	0	161309534	A	G
6	chr6:161309564:G:T	0	161309564	T	G
6	chr6:161309677:A:G	0	161309677	G	A
6	chr6:161309936:G:A	0	161309936	A	G
6	chr6:161309978:A:G	0	161309978	G	A
6	chr6:161310240:T:C	0	161310240	C	T
6	chr6:161310389:G:A	0	161310389	A	G
6	chr6:161310416:A:T	0	161310416	T	A
6	chr6:161310542:G:A	0	161310542	A	G
6	chr6:161310654:G:A	0	161310654	A	G
6	chr6:161310897:G:A	0	161310897	A	G
6	chr6:161310983:G:A	0	161310983	A	G
6	chr6:161311108:T:C	0	161311108	C	T
6	chr6:161311237:G:A	0	161311237	A	G
6	chr6:161312344:A:G	0	161312344	G	A
6	chr6:161312357:C:T	0	161312357	T	C
6	chr6:161312358:C:T	0	161312358	T	C
6	chr6:161312622:G:A	0	161312622	A	G
6	chr6:161312784:T:C	0	161312784	C	T
6	chr6:161313011:C:T	0	161313011	T	C
6	chr6:161313217:T:C	0	161313217	C	T
6	chr6:161313886:G:A	0	161313886	A	G
6	chr6:161314518:T:G	0	161314518	G	T
6	chr6:161314982:G:A	0	161314982	A	G
6	chr6:161315190:T:G	0	161315190	G	T
6	chr6:161315305:A:G	0	161315305	G	A
6	chr6:161315312:C:T	0	161315312	T	C
6	chr6:161315346:C:T	0	161315346	T	C
6	chr6:161315358:G:A	0	161315358	A	G
6	chr6:161316262:A:G	0	161316262	G	A
6	chr6:161316503:C:A	0	161316503	A	C
6	chr6:161316909:T:C	0	161316909	C	T
6	chr6:161316971:T:G	0	161316971	G	T
6	chr6:161316995:G:A	0	161316995	A	G
6	chr6:161317134:C:T	0	161317134	T	C
6	chr6:161317195:A:G	0	161317195	G	A
6	chr6:161317300:A:T	0	161317300	T	A
6	chr6:161317986:A:G	0	161317986	G	A
6	chr6:161318070:G:C	0	161318070	C	G
6	chr6:161318352:T:C	0	161318352	C	T
6	chr6:161318586:T:C	0	161318586	C	T
6	chr6:161318989:T:C	0	161318989	C	T
6	chr6:161319452:G:T	0	161319452	T	G
6	chr6:161320410:G:A	0	161320410	A	G
6	chr6:161320628:C:T	0	161320628	T	C
6	chr6:161320777:A:G	0	161320777	G	A
6	chr6:161320890:AAAG:A	0	161320890	A	AAAG
6	chr6:161320996:G:T	0	161320996	T	G
6	chr6:161321355:C:T	0	161321355	T	C
6	chr6:161321723:T:C	0	161321723	C	T
6	chr6:161321728:G:A	0	161321728	A	G
6	chr6:161321826:G:T	0	161321826	T	G
6	chr6:161321873:A:T	0	161321873	T	A
6	chr6:161322005:T:C	0	161322005	C	T
6	chr6:161322979:G:A	0	161322979	A	G
6	chr6:161323006:T:C	0	161323006	C	T
6	chr6:161323054:A:G	0	161323054	G	A
6	chr6:161323209:A:G	0	161323209	G	A
6	chr6:161323244:T:A	0	161323244	A	T
6	chr6:161323394:A:G	0	161323394	G	A
6	chr6:161323585:C:T	0	161323585	T	C
6	chr6:161323610:C:T	0	161323610	T	C
6	chr6:161323717:C:T	0	161323717	T	C
6	chr6:161323885:A:G	0	161323885	G	A
6	chr6:161324578:T:G	0	161324578	G	T
6	chr6:161324753:T:C	0	161324753	C	T
6	chr6:161324990:G:A	0	161324990	A	G
6	chr6:161325118:A:G	0	161325118	G	A
6	chr6:161325181:A:G	0	161325181	G	A
6	chr6:161325293:T:C	0	161325293	C	T
6	chr6:161325455:C:T	0	161325455	T	C
6	chr6:161325481:T:C	0	161325481	C	T
6	chr6:161325500:C:A	0	161325500	A	C
6	chr6:161325553:C:T	0	161325553	T	C
6	chr6:161325639:C:T	0	161325639	T	C
6	chr6:161325883:G:GC	0	161325883	GC	G
6	chr6:161326018:G:A	0	161326018	A	G
6	chr6:161326274:T:G	0	161326274	G	T
6	chr6:161326287:G:A	0	161326287	A	G
6	chr6:161326288:G:A	0	161326288	A	G
6	chr6:161326365:T:C	0	161326365	C	T
6	chr6:161326583:C:T	0	161326583	T	C
6	chr6:161326685:A:G	0	161326685	G	A
6	chr6:161326779:A:G	0	161326779	G	A
6	chr6:161327559:T:C	0	161327559	C	T
6	chr6:161327581:T:G	0	161327581	G	T
6	chr6:161327970:C:T	0	161327970	T	C
6	chr6:161328101:C:A	0	161328101	A	C
6	chr6:161328233:T:TA	0	161328233	TA	T
6	chr6:161328409:G:A	0	161328409	A	G
6	chr6:161328512:G:A	0	161328512	A	G
6	chr6:161328570:C:T	0	161328570	T	C
6	chr6:161328637:C:T	0	161328637	T	C
6	chr6:161328766:C:A	0	161328766	A	C
6	chr6:161328824:A:G	0	161328824	G	A
6	chr6:161328835:C:T	0	161328835	T	C
6	chr6:161329116:T:C	0	161329116	C	T
6	chr6:161329447:G:A	0	161329447	A	G
6	chr6:161329474:AG:A	0	161329474	A	AG
6	chr6:161329788:G:C	0	161329788	C	G
6	chr6:161329998:A:G	0	161329998	G	A
6	chr6:161330057:T:TC	0	161330057	TC	T
6	chr6:161330247:C:T	0	161330247	T	C
6	chr6:161330452:G:A	0	161330452	A	G
6	chr6:161330625:G:C	0	161330625	C	G
6	chr6:161331045:G:A	0	161331045	A	G
6	chr6:161331522:T:C	0	161331522	C	T
6	chr6:161331758:T:C	0	161331758	C	T
6	chr6:161331820:T:C	0	161331820	C	T
6	chr6:161331943:A:G	0	161331943	G	A
6	chr6:161332626:A:T	0	161332626	T	A
6	chr6:161332727:G:A	0	161332727	A	G
6	chr6:161332802:A:G	0	161332802	G	A
6	chr6:161333050:G:A	0	161333050	A	G
6	chr6:161333208:T:G	0	161333208	G	T
6	chr6:161333324:C:T	0	161333324	T	C
6	chr6:161333479:C:A	0	161333479	A	C
6	chr6:161333636:G:C	0	161333636	C	G
6	chr6:161333732:G:A	0	161333732	A	G
6	chr6:161334621:T:C	0	161334621	C	T
6	chr6:161334631:A:G	0	161334631	G	A
6	chr6:161334731:T:G	0	161334731	G	T
6	chr6:161335106:A:G	0	161335106	G	A
6	chr6:161335310:AC:A	0	161335310	A	AC
6	chr6:161335361:A:T	0	161335361	T	A
6	chr6:161335685:C:T	0	161335685	T	C
6	chr6:161336161:G:A	0	161336161	A	G
6	chr6:161336247:C:T	0	161336247	T	C
6	chr6:161336297:GT:AT	0	161336297	AT	GT
6	chr6:161336611:C:CCTTTT	0	161336611	CCTTTT	C
6	chr6:161336674:G:A	0	161336674	A	G
6	chr6:161336735:G:A	0	161336735	A	G
6	chr6:161336793:A:G	0	161336793	G	A
6	chr6:161336972:G:A	0	161336972	A	G
6	chr6:161337014:C:T	0	161337014	T	C
6	chr6:161337113:T:G	0	161337113	G	T
6	chr6:161337608:T:C	0	161337608	C	T
6	chr6:161337653:T:C	0	161337653	C	T
6	chr6:161337730:C:T	0	161337730	T	C
6	chr6:161338857:C:T	0	161338857	T	C
6	chr6:161339150:A:G	0	161339150	G	A
6	chr6:161339205:A:G	0	161339205	G	A
6	chr6:161339237:C:T	0	161339237	T	C
6	chr6:161339248:G:A	0	161339248	A	G
6	chr6:161339451:C:A	0	161339451	A	C
6	chr6:161339861:C:T	0	161339861	T	C
6	chr6:161340057:T:G	0	161340057	G	T
6	chr6:161340244:A:G	0	161340244	G	A
6	chr6:161340493:C:T	0	161340493	T	C
6	chr6:161340721:A:G	0	161340721	G	A
6	chr6:161345168:G:A	0	161345168	A	G
6	chr6:161345688:C:G	0	161345688	G	C
6	chr6:161346505:G:A	0	161346505	A	G
6	chr6:161346972:G:A	0	161346972	A	G
6	chr6:161348803:T:C	0	161348803	C	T
6	chr6:161350005:T:C	0	161350005	C	T
6	chr6:161351707:T:C	0	161351707	C	T
6	chr6:161351866:A:T	0	161351866	T	A
6	chr6:161351917:A:G	0	161351917	G	A
6	chr6:161352205:G:A	0	161352205	A	G
6	chr6:161353637:C:T	0	161353637	T	C
6	chr6:161353943:G:C	0	161353943	C	G
6	chr6:161355376:T:C	0	161355376	C	T
6	chr6:161355805:C:A	0	161355805	A	C
6	chr6:161356010:T:C	0	161356010	C	T
6	chr6:161356057:C:T	0	161356057	T	C
6	chr6:161356688:G:A	0	161356688	A	G
6	chr6:161357373:G:A	0	161357373	A	G
6	chr6:161358362:CTTG:C	0	161358362	C	CTTG
6	chr6:161358366:G:A	0	161358366	A	G
6	chr6:161358674:T:C	0	161358674	C	T
6	chr6:161359438:G:A	0	161359438	A	G
6	chr6:161361572:G:A	0	161361572	A	G
6	chr6:161364230:G:A	0	161364230	A	G
6	chr6:161365011:C:T	0	161365011	T	C
6	chr6:161365609:C:T	0	161365609	T	C
6	chr6:161365662:C:T	0	161365662	T	C
6	chr6:161367745:A:G	0	161367745	G	A
6	chr6:161369065:C:T	0	161369065	T	C
6	chr6:161369738:G:A	0	161369738	A	G
6	chr6:161370044:C:T	0	161370044	T	C
6	chr6:161370159:C:T	0	161370159	T	C
6	chr6:161370734:A:C	0	161370734	C	A
6	chr6:161372287:T:G	0	161372287	G	T
6	chr6:161373807:C:T	0	161373807	T	C
6	chr6:161375389:T:C	0	161375389	C	T
6	chr6:161375483:T:C	0	161375483	C	T
6	chr6:161375768:C:T	0	161375768	T	C
6	chr6:161376117:A:G	0	161376117	G	A
6	chr6:161376649:G:A	0	161376649	A	G
6	chr6:161376658:G:T	0	161376658	T	G
6	chr6:161377136:A:G	0	161377136	G	A
6	chr6:161377707:G:A	0	161377707	A	G
6	chr6:161377965:G:A	0	161377965	A	G
6	chr6:161377983:G:C	0	161377983	C	G
6	chr6:161378357:C:T	0	161378357	T	C
6	chr6:161378512:T:C	0	161378512	C	T
6	chr6:161379304:C:T	0	161379304	T	C
6	chr6:161379559:C:T	0	161379559	T	C
6	chr6:161379560:A:T	0	161379560	T	A
6	chr6:161379791:A:T	0	161379791	T	A
6	chr6:161380856:T:C	0	161380856	C	T
6	chr6:161380921:C:T	0	161380921	T	C
6	chr6:161381416:A:G	0	161381416	G	A
6	chr6:161382375:CT:C	0	161382375	C	CT
6	chr6:161382920:T:C	0	161382920	C	T
6	chr6:161383022:T:C	0	161383022	C	T
6	chr6:161383619:C:T	0	161383619	T	C
6	chr6:161383645:G:C	0	161383645	C	G
6	chr6:161383879:A:G	0	161383879	G	A
6	chr6:161384599:A:G	0	161384599	G	A
6	chr6:161384675:A:G	0	161384675	G	A
6	chr6:161385023:G:A	0	161385023	A	G
6	chr6:161385625:T:C	0	161385625	C	T
6	chr6:161387216:G:A	0	161387216	A	G
6	chr6:161387265:T:C	0	161387265	C	T
6	chr6:161387450:A:G	0	161387450	G	A
6	chr6:161387872:T:C	0	161387872	C	T
6	chr6:161388051:T:C	0	161388051	C	T
6	chr6:161388059:C:T	0	161388059	T	C
6	chr6:161388990:G:C	0	161388990	C	G
6	chr6:161389051:A:G	0	161389051	G	A
6	chr6:161389250:G:A	0	161389250	A	G
6	chr6:161389511:A:C	0	161389511	C	A
6	chr6:161389876:T:C	0	161389876	C	T
6	chr6:161390634:G:A	0	161390634	A	G
6	chr6:161391329:G:T	0	161391329	T	G
6	chr6:161391594:T:C	0	161391594	C	T
6	chr6:161391696:A:G	0	161391696	G	A
6	chr6:161391973:C:T	0	161391973	T	C
6	chr6:161392127:C:T	0	161392127	T	C
6	chr6:161392178:C:T	0	161392178	T	C
6	chr6:161392230:C:CA	0	161392230	CA	C
6	chr6:161393455:T:A	0	161393455	A	T
6	chr6:161393736:GAT:G	0	161393736	G	GAT
6	chr6:161393875:A:G	0	161393875	G	A
6	chr6:161394159:AT:A	0	161394159	A	AT
6	chr6:161394247:C:T	0	161394247	T	C
6	chr6:161395628:T:C	0	161395628	C	T
6	chr6:161396136:C:T	0	161396136	T	C
6	chr6:161396659:C:T	0	161396659	T	C
6	chr6:161396930:A:G	0	161396930	G	A
6	chr6:161396961:C:T	0	161396961	T	C
6	chr6:161397291:A:G	0	161397291	G	A
6	chr6:161397294:A:G	0	161397294	G	A
6	chr6:161397657:A:T	0	161397657	T	A
6	chr6:161398240:A:T	0	161398240	T	A
6	chr6:161398606:C:T	0	161398606	T	C
6	chr6:161398632:G:A	0	161398632	A	G
6	chr6:161399485:G:A	0	161399485	A	G
6	chr6:161400439:C:A	0	161400439	A	C
6	chr6:161401365:C:T	0	161401365	T	C
6	chr6:161402768:A:G	0	161402768	G	A
6	chr6:161402935:G:T	0	161402935	T	G
6	chr6:161403483:G:A	0	161403483	A	G
6	chr6:161404471:C:T	0	161404471	T	C
6	chr6:161404485:C:T	0	161404485	T	C
6	chr6:161404947:T:C	0	161404947	C	T
6	chr6:161405415:C:T	0	161405415	T	C
6	chr6:161406304:A:G	0	161406304	G	A
6	chr6:161407347:A:G	0	161407347	G	A
6	chr6:161408177:G:A	0	161408177	A	G
6	chr6:161408692:T:A	0	161408692	A	T
6	chr6:161409509:T:C	0	161409509	C	T
6	chr6:161410242:T:C	0	161410242	C	T
6	chr6:161412688:T:A	0	161412688	A	T
6	chr6:161413348:T:G	0	161413348	G	T
6	chr6:161413540:T:C	0	161413540	C	T
6	chr6:161414288:T:A	0	161414288	A	T
6	chr6:161415980:G:C	0	161415980	C	G
6	chr6:161416656:T:C	0	161416656	C	T
6	chr6:161416757:T:C	0	161416757	C	T
6	chr6:161418131:T:C	0	161418131	C	T
6	chr6:161419536:C:T	0	161419536	T	C
6	chr6:161421692:A:AG	0	161421692	AG	A
6	chr6:161422074:A:T	0	161422074	T	A
6	chr6:161422148:T:C	0	161422148	C	T
6	chr6:161422877:G:A	0	161422877	A	G
6	chr6:161424164:G:C	0	161424164	C	G
6	chr6:161426081:G:A	0	161426081	A	G
6	chr6:161426249:T:C	0	161426249	C	T
6	chr6:161426915:TTCA:T	0	161426915	T	TTCA
6	chr6:161427079:C:T	0	161427079	T	C
6	chr6:161428799:T:G	0	161428799	G	T
6	chr6:161429305:T:C	0	161429305	C	T
6	chr6:161430312:C:T	0	161430312	T	C
6	chr6:161430565:A:C	0	161430565	C	A
6	chr6:161430731:C:T	0	161430731	T	C
6	chr6:161431467:G:T	0	161431467	T	G
6	chr6:161431673:C:T	0	161431673	T	C
6	chr6:161431936:T:C	0	161431936	C	T
6	chr6:161432171:A:G	0	161432171	G	A
6	chr6:161433174:G:C	0	161433174	C	G
6	chr6:161433395:ATAAT:A	0	161433395	A	ATAAT
6	chr6:161433506:A:G	0	161433506	G	A
6	chr6:161433693:G:T	0	161433693	T	G
6	chr6:161434079:G:A	0	161434079	A	G
6	chr6:161434317:TAA:T	0	161434317	T	TAA
6	chr6:161434438:C:T	0	161434438	T	C
6	chr6:161434723:C:T	0	161434723	T	C
6	chr6:161434753:C:T	0	161434753	T	C
6	chr6:161434824:T:C	0	161434824	C	T
6	chr6:161434933:G:A	0	161434933	A	G
6	chr6:161435100:A:G	0	161435100	G	A
6	chr6:161435530:T:C	0	161435530	C	T
6	chr6:161437062:C:T	0	161437062	T	C
6	chr6:161438325:C:A	0	161438325	A	C
6	chr6:161438579:T:G	0	161438579	G	T
6	chr6:161438596:A:G	0	161438596	G	A
6	chr6:161438623:G:A	0	161438623	A	G
6	chr6:161438785:C:T	0	161438785	T	C
6	chr6:161438978:T:C	0	161438978	C	T
6	chr6:161439137:C:T	0	161439137	T	C
6	chr6:161439632:C:T	0	161439632	T	C
6	chr6:161440557:T:C	0	161440557	C	T
6	chr6:161441370:T:C	0	161441370	C	T
6	chr6:161441723:A:G	0	161441723	G	A
6	chr6:161441902:C:G	0	161441902	G	C
6	chr6:161442478:C:T	0	161442478	T	C
6	chr6:161442918:C:T	0	161442918	T	C
6	chr6:161442985:C:T	0	161442985	T	C
6	chr6:161443304:C:T	0	161443304	T	C
6	chr6:161443416:G:A	0	161443416	A	G
6	chr6:161443599:T:G	0	161443599	G	T
6	chr6:161444170:A:G	0	161444170	G	A
6	chr6:161444200:C:A	0	161444200	A	C
6	chr6:161445151:C:T	0	161445151	T	C
6	chr6:161445397:C:T	0	161445397	T	C
6	chr6:161446425:G:A	0	161446425	A	G
6	chr6:161447502:T:C	0	161447502	C	T
6	chr6:161447553:G:A	0	161447553	A	G
6	chr6:161448280:C:T	0	161448280	T	C
6	chr6:161448283:T:C	0	161448283	C	T
6	chr6:161448580:C:G	0	161448580	G	C
6	chr6:161448998:A:T	0	161448998	T	A
6	chr6:161449142:T:A	0	161449142	A	T
6	chr6:161449403:G:A	0	161449403	A	G
6	chr6:161449688:C:G	0	161449688	G	C
6	chr6:161450481:A:G	0	161450481	G	A
6	chr6:161450563:C:T	0	161450563	T	C
6	chr6:161450619:T:C	0	161450619	C	T
6	chr6:161450756:T:C	0	161450756	C	T
6	chr6:161450791:G:A	0	161450791	A	G
6	chr6:161451274:C:T	0	161451274	T	C
6	chr6:161451355:A:C	0	161451355	C	A
6	chr6:161451515:T:C	0	161451515	C	T
6	chr6:161451567:C:A	0	161451567	A	C
6	chr6:161452194:T:TCCA	0	161452194	TCCA	T
6	chr6:161452368:T:C	0	161452368	C	T
6	chr6:161452772:T:C	0	161452772	C	T
6	chr6:161452979:G:A	0	161452979	A	G
6	chr6:161452987:A:G	0	161452987	G	A
6	chr6:161453416:T:C	0	161453416	C	T
6	chr6:161453947:A:G	0	161453947	G	A
6	chr6:161454358:C:T	0	161454358	T	C
6	chr6:161454590:T:C	0	161454590	C	T
6	chr6:161455163:T:C	0	161455163	C	T
6	chr6:161455333:G:A	0	161455333	A	G
6	chr6:161456620:A:AC	0	161456620	AC	A
6	chr6:161456621:A:ATCCAT	0	161456621	ATCCAT	A
6	chr6:161456961:G:A	0	161456961	A	G
6	chr6:161457017:C:T	0	161457017	T	C
6	chr6:161457090:C:T	0	161457090	T	C
6	chr6:161457127:T:A	0	161457127	A	T
6	chr6:161458062:T:C	0	161458062	C	T
6	chr6:161461189:T:C	0	161461189	C	T
6	chr6:161461958:C:T	0	161461958	T	C
6	chr6:161463598:C:A	0	161463598	A	C
6	chr6:161464203:A:G	0	161464203	G	A
6	chr6:161464466:T:C	0	161464466	C	T
6	chr6:161464563:C:T	0	161464563	T	C
6	chr6:161465005:A:G	0	161465005	G	A
6	chr6:161465176:G:A	0	161465176	A	G
6	chr6:161465722:T:A	0	161465722	A	T
6	chr6:161467379:G:A	0	161467379	A	G
6	chr6:161469132:G:A	0	161469132	A	G
6	chr6:161469955:G:A	0	161469955	A	G
6	chr6:161469996:C:T	0	161469996	T	C
6	chr6:161470166:A:G	0	161470166	G	A
6	chr6:161470278:C:T	0	161470278	T	C
6	chr6:161470356:T:C	0	161470356	C	T
6	chr6:161470453:A:G	0	161470453	G	A
6	chr6:161470762:T:C	0	161470762	C	T
6	chr6:161472658:C:T	0	161472658	T	C
6	chr6:161473665:T:TC	0	161473665	TC	T
6	chr6:161473772:T:C	0	161473772	C	T
6	chr6:161473942:G:A	0	161473942	A	G
6	chr6:161475062:G:A	0	161475062	A	G
6	chr6:161475198:C:T	0	161475198	T	C
6	chr6:161475559:C:T	0	161475559	T	C
6	chr6:161476010:G:C	0	161476010	C	G
6	chr6:161476099:A:G	0	161476099	G	A
6	chr6:161476107:G:A	0	161476107	A	G
6	chr6:161476657:C:T	0	161476657	T	C
6	chr6:161477144:T:C	0	161477144	C	T
6	chr6:161477371:T:G	0	161477371	G	T
6	chr6:161477394:A:G	0	161477394	G	A
6	chr6:161477689:T:C	0	161477689	C	T
6	chr6:161477841:T:A	0	161477841	A	T
6	chr6:161478159:T:A	0	161478159	A	T
6	chr6:161478248:G:A	0	161478248	A	G
6	chr6:161478422:C:T	0	161478422	T	C
6	chr6:161478423:A:G	0	161478423	G	A
6	chr6:161478426:A:C	0	161478426	C	A
6	chr6:161478469:A:G	0	161478469	G	A
6	chr6:161478513:T:C	0	161478513	C	T
6	chr6:161478516:A:AAAT	0	161478516	AAAT	A
6	chr6:161479167:T:C	0	161479167	C	T
6	chr6:161479262:T:C	0	161479262	C	T
6	chr6:161479422:T:G	0	161479422	G	T
6	chr6:161479464:T:G	0	161479464	G	T
6	chr6:161479493:C:T	0	161479493	T	C
6	chr6:161479505:G:A	0	161479505	A	G
6	chr6:161479811:A:G	0	161479811	G	A
6	chr6:161480647:T:C	0	161480647	C	T
6	chr6:161481122:T:C	0	161481122	C	T
6	chr6:161481334:T:G	0	161481334	G	T
6	chr6:161482074:T:G	0	161482074	G	T
6	chr6:161482203:G:C	0	161482203	C	G
6	chr6:161484070:C:T	0	161484070	T	C
6	chr6:161484201:A:T	0	161484201	T	A
6	chr6:161485075:A:G	0	161485075	G	A
6	chr6:161485490:T:C	0	161485490	C	T
6	chr6:161486069:C:T	0	161486069	T	C
6	chr6:161486284:G:T	0	161486284	T	G
6	chr6:161486387:T:C	0	161486387	C	T
6	chr6:161486472:G:A	0	161486472	A	G
6	chr6:161486860:T:A	0	161486860	A	T
6	chr6:161487514:C:T	0	161487514	T	C
6	chr6:161488877:T:C	0	161488877	C	T
6	chr6:161489739:C:T	0	161489739	T	C
6	chr6:161489827:T:C	0	161489827	C	T
6	chr6:161490784:T:C	0	161490784	C	T
6	chr6:161491018:T:C	0	161491018	C	T
6	chr6:161491791:C:T	0	161491791	T	C
6	chr6:161492141:TTTG:T	0	161492141	T	TTTG
6	chr6:161492290:T:A	0	161492290	A	T
6	chr6:161492405:T:G	0	161492405	G	T
6	chr6:161492631:G:C	0	161492631	C	G
6	chr6:161493576:C:A	0	161493576	A	C
6	chr6:161493616:C:T	0	161493616	T	C
6	chr6:161493627:C:T	0	161493627	T	C
6	chr6:161493650:C:T	0	161493650	T	C
6	chr6:161493848:T:C	0	161493848	C	T
6	chr6:161494201:G:GC	0	161494201	GC	G
6	chr6:161494205:A:T	0	161494205	T	A
6	chr6:161494390:A:T	0	161494390	T	A
6	chr6:161494436:T:C	0	161494436	C	T
6	chr6:161494632:C:G	0	161494632	G	C
6	chr6:161494863:A:G	0	161494863	G	A
6	chr6:161495011:T:C	0	161495011	C	T
6	chr6:161495216:C:T	0	161495216	T	C
6	chr6:161495270:G:A	0	161495270	A	G
6	chr6:161495448:C:T	0	161495448	T	C
6	chr6:161496362:G:A	0	161496362	A	G
6	chr6:161496830:G:C	0	161496830	C	G
6	chr6:161496860:G:T	0	161496860	T	G
6	chr6:161496919:A:G	0	161496919	G	A
6	chr6:161497097:C:T	0	161497097	T	C
6	chr6:161497102:C:G	0	161497102	G	C
6	chr6:161497292:C:T	0	161497292	T	C
6	chr6:161498182:T:C	0	161498182	C	T
6	chr6:161498480:A:G	0	161498480	G	A
6	chr6:161498494:G:C	0	161498494	C	G
6	chr6:161499112:C:G	0	161499112	G	C
6	chr6:161499833:G:A	0	161499833	A	G
6	chr6:161500263:C:T	0	161500263	T	C
6	chr6:161500342:T:C	0	161500342	C	T
6	chr6:161500853:T:C	0	161500853	C	T
6	chr6:161501218:G:A	0	161501218	A	G
6	chr6:161502373:A:G	0	161502373	G	A
6	chr6:161502506:G:A	0	161502506	A	G
6	chr6:161502745:G:A	0	161502745	A	G
6	chr6:161503608:C:T	0	161503608	T	C
6	chr6:161503923:G:A	0	161503923	A	G
6	chr6:161504087:T:A	0	161504087	A	T
6	chr6:161504112:T:C	0	161504112	C	T
6	chr6:161504120:G:T	0	161504120	T	G
6	chr6:161504306:C:T	0	161504306	T	C
6	chr6:161504307:A:G	0	161504307	G	A
6	chr6:161504885:T:C	0	161504885	C	T
6	chr6:161504973:T:C	0	161504973	C	T
6	chr6:161505254:T:A	0	161505254	A	T
6	chr6:161505309:T:C	0	161505309	C	T
6	chr6:161505317:T:C	0	161505317	C	T
6	chr6:161505565:A:G	0	161505565	G	A
6	chr6:161506469:C:A	0	161506469	A	C
6	chr6:161506492:C:A	0	161506492	A	C
6	chr6:161506641:T:C	0	161506641	C	T
6	chr6:161506692:T:C	0	161506692	C	T
6	chr6:161506736:G:A	0	161506736	A	G
6	chr6:161506762:T:C	0	161506762	C	T
6	chr6:161506799:T:C	0	161506799	C	T
6	chr6:161506827:A:G	0	161506827	G	A
6	chr6:161507002:G:A	0	161507002	A	G
6	chr6:161507463:C:T	0	161507463	T	C
6	chr6:161507514:C:T	0	161507514	T	C
6	chr6:161507595:C:T	0	161507595	T	C
6	chr6:161507621:C:A	0	161507621	A	C
6	chr6:161507771:A:G	0	161507771	G	A
6	chr6:161507772:A:C	0	161507772	C	A
6	chr6:161507841:T:C	0	161507841	C	T
6	chr6:161507989:T:A	0	161507989	A	T
6	chr6:161508007:T:C	0	161508007	C	T
6	chr6:161508259:T:A	0	161508259	A	T
6	chr6:161508493:C:T	0	161508493	T	C
6	chr6:161508907:C:T	0	161508907	T	C
6	chr6:161508922:A:G	0	161508922	G	A
6	chr6:161509137:T:C	0	161509137	C	T
6	chr6:161509358:T:C	0	161509358	C	T
6	chr6:161509381:A:G	0	161509381	G	A
6	chr6:161509388:G:A	0	161509388	A	G
6	chr6:161509520:A:T	0	161509520	T	A
6	chr6:161509636:TGG:T	0	161509636	T	TGG
6	chr6:161509641:A:G	0	161509641	G	A
6	chr6:161510031:C:T	0	161510031	T	C
6	chr6:161510043:G:T	0	161510043	T	G
6	chr6:161510620:C:G	0	161510620	G	C
6	chr6:161510987:G:A	0	161510987	A	G
6	chr6:161512018:T:C	0	161512018	C	T
6	chr6:161512357:A:AAC	0	161512357	AAC	A
6	chr6:161512903:G:A	0	161512903	A	G
6	chr6:161513228:A:T	0	161513228	T	A
6	chr6:161513257:T:A	0	161513257	A	T
6	chr6:161513498:T:C	0	161513498	C	T
6	chr6:161514134:T:G	0	161514134	G	T
6	chr6:161514644:A:G	0	161514644	G	A
6	chr6:161514798:C:T	0	161514798	T	C
6	chr6:161514896:T:C	0	161514896	C	T
6	chr6:161515034:C:T	0	161515034	T	C
6	chr6:161515202:A:G	0	161515202	G	A
6	chr6:161515245:G:C	0	161515245	C	G
6	chr6:161515365:A:C	0	161515365	C	A
6	chr6:161515592:G:A	0	161515592	A	G
6	chr6:161515654:A:G	0	161515654	G	A
6	chr6:161515748:G:A	0	161515748	A	G
6	chr6:161515766:C:T	0	161515766	T	C
6	chr6:161515966:T:C	0	161515966	C	T
6	chr6:161516100:T:C	0	161516100	C	T
6	chr6:161516599:T:A	0	161516599	A	T
6	chr6:161516644:G:A	0	161516644	A	G
6	chr6:161516657:A:G	0	161516657	G	A
6	chr6:161517166:T:C	0	161517166	C	T
6	chr6:161517187:C:T	0	161517187	T	C
6	chr6:161517462:C:T	0	161517462	T	C
6	chr6:161517564:C:A	0	161517564	A	C
6	chr6:161518539:G:A	0	161518539	A	G
6	chr6:161518563:C:G	0	161518563	G	C
6	chr6:161518641:C:T	0	161518641	T	C
6	chr6:161518733:C:T	0	161518733	T	C
6	chr6:161518911:G:C	0	161518911	C	G
6	chr6:161519200:AGAG:A	0	161519200	A	AGAG
6	chr6:161519576:T:C	0	161519576	C	T
6	chr6:161520034:T:C	0	161520034	C	T
6	chr6:161520645:T:A	0	161520645	A	T
6	chr6:161520649:G:A	0	161520649	A	G
6	chr6:161520761:C:T	0	161520761	T	C
6	chr6:161521221:GA:G	0	161521221	G	GA
6	chr6:161521373:T:C	0	161521373	C	T
6	chr6:161521946:A:C	0	161521946	C	A
6	chr6:161522040:G:T	0	161522040	T	G
6	chr6:161522333:G:A	0	161522333	A	G
6	chr6:161522627:T:C	0	161522627	C	T
6	chr6:161522819:T:C	0	161522819	C	T
6	chr6:161523003:T:C	0	161523003	C	T
6	chr6:161523547:G:A	0	161523547	A	G
6	chr6:161524014:T:A	0	161524014	A	T
6	chr6:161524648:C:T	0	161524648	T	C
6	chr6:161526134:A:G	0	161526134	G	A
6	chr6:161526680:T:C	0	161526680	C	T
6	chr6:161526789:C:T	0	161526789	T	C
6	chr6:161527466:C:T	0	161527466	T	C
6	chr6:161527472:G:C	0	161527472	C	G
6	chr6:161527594:A:G	0	161527594	G	A
6	chr6:161527771:G:C	0	161527771	C	G
6	chr6:161528022:C:T	0	161528022	T	C
6	chr6:161528065:A:G	0	161528065	G	A
6	chr6:161528399:A:C	0	161528399	C	A
6	chr6:161528458:T:C	0	161528458	C	T
6	chr6:161528676:T:C	0	161528676	C	T
6	chr6:161529145:C:G	0	161529145	G	C
6	chr6:161529157:C:T	0	161529157	T	C
6	chr6:161529415:C:T	0	161529415	T	C
6	chr6:161529702:C:T	0	161529702	T	C
6	chr6:161530731:C:T	0	161530731	T	C
6	chr6:161530767:A:C	0	161530767	C	A
6	chr6:161530984:A:G	0	161530984	G	A
6	chr6:161531195:C:T	0	161531195	T	C
6	chr6:161531197:T:C	0	161531197	C	T
6	chr6:161531855:T:G	0	161531855	G	T
6	chr6:161531978:A:G	0	161531978	G	A
6	chr6:161532044:T:C	0	161532044	C	T
6	chr6:161532229:G:A	0	161532229	A	G
6	chr6:161532253:T:G	0	161532253	G	T
6	chr6:161532326:T:G	0	161532326	G	T
6	chr6:161532378:G:A	0	161532378	A	G
6	chr6:161532468:CCTACTCAGGAGTTTACTCCATACTCTATCTCT:C	0	161532468	C	CCTACTCAGGAGTTTACTCCATACTCTATCTCT
6	chr6:161532545:C:T	0	161532545	T	C
6	chr6:161532664:T:C	0	161532664	C	T
6	chr6:161532708:T:C	0	161532708	C	T
6	chr6:161532709:G:A	0	161532709	A	G
6	chr6:161532766:A:G	0	161532766	G	A
6	chr6:161532822:T:C	0	161532822	C	T
6	chr6:161533075:A:G	0	161533075	G	A
6	chr6:161533414:A:G	0	161533414	G	A
6	chr6:161533461:A:G	0	161533461	G	A
6	chr6:161533772:A:G	0	161533772	G	A
6	chr6:161533822:G:A	0	161533822	A	G
6	chr6:161533974:A:C	0	161533974	C	A
6	chr6:161533975:G:C	0	161533975	C	G
6	chr6:161534042:T:C	0	161534042	C	T
6	chr6:161534111:A:G	0	161534111	G	A
6	chr6:161534287:T:C	0	161534287	C	T
6	chr6:161534393:C:A	0	161534393	A	C
6	chr6:161534405:A:G	0	161534405	G	A
6	chr6:161534561:G:A	0	161534561	A	G
6	chr6:161534608:G:A	0	161534608	A	G
6	chr6:161534648:T:C	0	161534648	C	T
6	chr6:161534973:T:C	0	161534973	C	T
6	chr6:161534985:G:A	0	161534985	A	G
6	chr6:161535320:C:A	0	161535320	A	C
6	chr6:161535361:T:TA	0	161535361	TA	T
6	chr6:161535643:A:G	0	161535643	G	A
6	chr6:161537133:T:G	0	161537133	G	T
6	chr6:161537702:T:C	0	161537702	C	T
6	chr6:161537866:G:A	0	161537866	A	G
6	chr6:161538000:G:A	0	161538000	A	G
6	chr6:161538077:T:C	0	161538077	C	T
6	chr6:161538763:C:T	0	161538763	T	C
6	chr6:161538973:T:G	0	161538973	G	T
6	chr6:161538989:G:A	0	161538989	A	G
6	chr6:161539050:T:A	0	161539050	A	T
6	chr6:161539183:T:C	0	161539183	C	T
6	chr6:161539559:TA:T	0	161539559	T	TA
6	chr6:161540487:A:C	0	161540487	C	A
6	chr6:161541089:T:C	0	161541089	C	T
6	chr6:161542383:G:A	0	161542383	A	G
6	chr6:161542860:A:G	0	161542860	G	A
6	chr6:161543906:C:T	0	161543906	T	C
6	chr6:161545004:T:C	0	161545004	C	T
6	chr6:161546869:C:T	0	161546869	T	C
6	chr6:161549199:T:A	0	161549199	A	T
6	chr6:161549209:C:A	0	161549209	A	C
6	chr6:161549720:C:T	0	161549720	T	C
6	chr6:161550044:T:C	0	161550044	C	T
6	chr6:161550366:G:A	0	161550366	A	G
6	chr6:161550566:G:A	0	161550566	A	G
6	chr6:161550663:C:T	0	161550663	T	C
6	chr6:161550668:C:T	0	161550668	T	C
6	chr6:161551154:G:A	0	161551154	A	G
6	chr6:161551896:G:C	0	161551896	C	G
6	chr6:161552462:C:A	0	161552462	A	C
6	chr6:161552468:CTG:C	0	161552468	C	CTG
6	chr6:161552482:ACG:A	0	161552482	A	ACG
6	chr6:161552488:A:T	0	161552488	T	A
6	chr6:161552639:A:G	0	161552639	G	A
6	chr6:161552875:T:C	0	161552875	C	T
6	chr6:161552894:G:A	0	161552894	A	G
6	chr6:161553272:G:T	0	161553272	T	G
6	chr6:161553317:T:C	0	161553317	C	T
6	chr6:161553400:A:T	0	161553400	T	A
6	chr6:161553674:A:T	0	161553674	T	A
6	chr6:161553924:G:A	0	161553924	A	G
6	chr6:161554059:C:T	0	161554059	T	C
6	chr6:161554346:T:C	0	161554346	C	T
6	chr6:161555170:C:T	0	161555170	T	C
6	chr6:161555423:TCA:T	0	161555423	T	TCA
6	chr6:161555481:A:G	0	161555481	G	A
6	chr6:161555942:A:G	0	161555942	G	A
6	chr6:161555986:C:T	0	161555986	T	C
6	chr6:161556365:T:C	0	161556365	C	T
6	chr6:161557911:C:T	0	161557911	T	C
6	chr6:161558232:A:G	0	161558232	G	A
6	chr6:161558407:A:T	0	161558407	T	A
6	chr6:161558627:T:C	0	161558627	C	T
6	chr6:161559481:T:C	0	161559481	C	T
6	chr6:161560257:T:G	0	161560257	G	T
6	chr6:161560502:C:T	0	161560502	T	C
6	chr6:161560545:G:A	0	161560545	A	G
6	chr6:161560607:C:T	0	161560607	T	C
6	chr6:161561956:T:C	0	161561956	C	T
6	chr6:161562312:A:T	0	161562312	T	A
6	chr6:161563345:A:G	0	161563345	G	A
6	chr6:161563662:T:C	0	161563662	C	T
6	chr6:161564245:T:C	0	161564245	C	T
6	chr6:161565440:C:T	0	161565440	T	C
6	chr6:161565525:G:A	0	161565525	A	G
6	chr6:161566018:C:T	0	161566018	T	C
6	chr6:161567429:T:C	0	161567429	C	T
6	chr6:161567481:G:A	0	161567481	A	G
6	chr6:161567507:A:G	0	161567507	G	A
6	chr6:161567735:A:G	0	161567735	G	A
6	chr6:161567993:T:A	0	161567993	A	T
6	chr6:161568586:CCTT:C	0	161568586	C	CCTT
6	chr6:161568642:C:G	0	161568642	G	C
6	chr6:161568678:T:C	0	161568678	C	T
6	chr6:161568871:A:C	0	161568871	C	A
6	chr6:161569031:T:C	0	161569031	C	T
6	chr6:161569307:G:A	0	161569307	A	G
6	chr6:161569451:C:T	0	161569451	T	C
6	chr6:161569484:G:C	0	161569484	C	G
6	chr6:161569597:C:T	0	161569597	T	C
6	chr6:161569646:C:T	0	161569646	T	C
6	chr6:161569812:A:G	0	161569812	G	A
6	chr6:161570232:T:C	0	161570232	C	T
6	chr6:161571356:A:C	0	161571356	C	A
6	chr6:161571951:A:G	0	161571951	G	A
6	chr6:161572007:A:G	0	161572007	G	A
6	chr6:161572056:A:G	0	161572056	G	A
6	chr6:161573253:TAAAATGACAGC:T	0	161573253	T	TAAAATGACAGC
6	chr6:161573334:A:G	0	161573334	G	A
6	chr6:161573434:C:T	0	161573434	T	C
6	chr6:161573570:A:G	0	161573570	G	A
6	chr6:161574128:A:C	0	161574128	C	A
6	chr6:161574142:C:T	0	161574142	T	C
6	chr6:161574381:A:C	0	161574381	C	A
6	chr6:161575338:C:T	0	161575338	T	C
6	chr6:161576684:A:T	0	161576684	T	A
6	chr6:161577181:A:G	0	161577181	G	A
6	chr6:161577661:C:T	0	161577661	T	C
6	chr6:161577959:A:G	0	161577959	G	A
6	chr6:161578214:T:C	0	161578214	C	T
6	chr6:161578366:C:G	0	161578366	G	C
6	chr6:161578712:C:T	0	161578712	T	C
6	chr6:161580404:T:C	0	161580404	C	T
6	chr6:161582811:G:A	0	161582811	A	G
6	chr6:161583699:G:A	0	161583699	A	G
6	chr6:161584026:C:T	0	161584026	T	C
6	chr6:161585804:C:T	0	161585804	T	C
6	chr6:161586219:C:T	0	161586219	T	C
6	chr6:161586790:A:C	0	161586790	C	A
6	chr6:161587583:T:A	0	161587583	A	T
6	chr6:161587642:A:T	0	161587642	T	A
6	chr6:161587697:C:T	0	161587697	T	C
6	chr6:161591350:C:G	0	161591350	G	C
6	chr6:161592479:T:C	0	161592479	C	T
6	chr6:161594059:G:A	0	161594059	A	G
6	chr6:161596142:T:C	0	161596142	C	T
6	chr6:161596556:G:A	0	161596556	A	G
6	chr6:161597104:T:C	0	161597104	C	T
6	chr6:161598412:T:C	0	161598412	C	T
6	chr6:161599243:A:G	0	161599243	G	A
6	chr6:161600608:T:C	0	161600608	C	T
6	chr6:161600975:T:C	0	161600975	C	T
6	chr6:161601460:C:T	0	161601460	T	C
6	chr6:161601727:C:T	0	161601727	T	C
6	chr6:161601772:C:T	0	161601772	T	C
6	chr6:161602571:G:A	0	161602571	A	G
6	chr6:161604341:G:A	0	161604341	A	G
6	chr6:161609537:G:A	0	161609537	A	G
6	chr6:161611095:G:T	0	161611095	T	G
6	chr6:161611206:G:A	0	161611206	A	G
6	chr6:161612111:C:T	0	161612111	T	C
6	chr6:161614894:A:C	0	161614894	C	A
6	chr6:161615624:C:T	0	161615624	T	C
6	chr6:161615747:C:A	0	161615747	A	C
6	chr6:161615777:T:C	0	161615777	C	T
6	chr6:161616867:CAT:C	0	161616867	C	CAT
6	chr6:161616975:G:T	0	161616975	T	G
6	chr6:161617606:T:C	0	161617606	C	T
6	chr6:161617736:A:C	0	161617736	C	A
6	chr6:161618679:T:C	0	161618679	C	T
6	chr6:161618895:A:C	0	161618895	C	A
6	chr6:161619373:A:G	0	161619373	G	A
6	chr6:161619428:A:G	0	161619428	G	A
6	chr6:161619749:T:C	0	161619749	C	T
6	chr6:161620726:A:G	0	161620726	G	A
6	chr6:161621807:T:C	0	161621807	C	T
6	chr6:161621904:T:C	0	161621904	C	T
6	chr6:161622068:C:T	0	161622068	T	C
6	chr6:161622227:A:G	0	161622227	G	A
6	chr6:161624250:A:C	0	161624250	C	A
6	chr6:161625316:G:GA	0	161625316	GA	G
6	chr6:161625804:C:T	0	161625804	T	C
6	chr6:161626175:C:T	0	161626175	T	C
6	chr6:161626349:C:T	0	161626349	T	C
6	chr6:161628729:C:T	0	161628729	T	C
6	chr6:161629268:G:A	0	161629268	A	G
6	chr6:161629292:C:T	0	161629292	T	C
6	chr6:161629403:C:G	0	161629403	G	C
6	chr6:161629703:G:C	0	161629703	C	G
6	chr6:161629708:C:T	0	161629708	T	C
6	chr6:161630046:T:C	0	161630046	C	T
6	chr6:161630495:G:T	0	161630495	T	G
6	chr6:161630548:A:T	0	161630548	T	A
6	chr6:161630795:G:A	0	161630795	A	G
6	chr6:161631689:T:A	0	161631689	A	T
6	chr6:161632682:A:C	0	161632682	C	A
6	chr6:161634128:T:C	0	161634128	C	T
6	chr6:161636387:C:T	0	161636387	T	C
6	chr6:161636768:A:T	0	161636768	T	A
6	chr6:161637527:T:C	0	161637527	C	T
6	chr6:161637553:C:T	0	161637553	T	C
6	chr6:161637695:C:A	0	161637695	A	C
6	chr6:161637707:A:G	0	161637707	G	A
6	chr6:161637965:T:C	0	161637965	C	T
6	chr6:161638082:T:C	0	161638082	C	T
6	chr6:161638242:C:T	0	161638242	T	C
6	chr6:161639436:C:T	0	161639436	T	C
6	chr6:161639888:T:C	0	161639888	C	T
6	chr6:161640110:A:G	0	161640110	G	A
6	chr6:161640299:T:C	0	161640299	C	T
6	chr6:161640326:T:C	0	161640326	C	T
6	chr6:161640328:C:T	0	161640328	T	C
6	chr6:161640378:G:A	0	161640378	A	G
6	chr6:161640427:G:A	0	161640427	A	G
6	chr6:161640455:A:C	0	161640455	C	A
6	chr6:161640922:C:T	0	161640922	T	C
6	chr6:161640940:A:G	0	161640940	G	A
6	chr6:161641080:C:T	0	161641080	T	C
6	chr6:161641202:A:G	0	161641202	G	A
6	chr6:161641600:G:T	0	161641600	T	G
6	chr6:161641627:A:G	0	161641627	G	A
6	chr6:161641637:C:T	0	161641637	T	C
6	chr6:161642468:T:G	0	161642468	G	T
6	chr6:161642854:C:A	0	161642854	A	C
6	chr6:161642917:A:G	0	161642917	G	A
6	chr6:161643196:T:C	0	161643196	C	T
6	chr6:161643577:G:A	0	161643577	A	G
6	chr6:161644335:T:C	0	161644335	C	T
6	chr6:161644353:T:C	0	161644353	C	T
6	chr6:161644670:G:A	0	161644670	A	G
6	chr6:161644676:T:C	0	161644676	C	T
6	chr6:161644784:G:A	0	161644784	A	G
6	chr6:161644836:G:A	0	161644836	A	G
6	chr6:161644850:G:A	0	161644850	A	G
6	chr6:161645197:A:G	0	161645197	G	A
6	chr6:161645389:A:G	0	161645389	G	A
6	chr6:161645588:T:C	0	161645588	C	T
6	chr6:161645932:T:C	0	161645932	C	T
6	chr6:161647044:T:A	0	161647044	A	T
6	chr6:161647053:C:G	0	161647053	G	C
6	chr6:161647189:C:T	0	161647189	T	C
6	chr6:161647215:C:T	0	161647215	T	C
6	chr6:161647232:T:A	0	161647232	A	T
6	chr6:161647400:A:G	0	161647400	G	A
6	chr6:161647533:T:G	0	161647533	G	T
6	chr6:161648033:C:T	0	161648033	T	C
6	chr6:161648066:G:C	0	161648066	C	G
6	chr6:161648225:G:T	0	161648225	T	G
6	chr6:161648383:C:T	0	161648383	T	C
6	chr6:161648721:G:A	0	161648721	A	G
6	chr6:161649532:T:C	0	161649532	C	T
6	chr6:161649783:G:A	0	161649783	A	G
6	chr6:161650102:A:G	0	161650102	G	A
6	chr6:161650255:G:A	0	161650255	A	G
6	chr6:161650282:A:G	0	161650282	G	A
6	chr6:161650383:A:G	0	161650383	G	A
6	chr6:161650406:T:A	0	161650406	A	T
6	chr6:161650545:A:T	0	161650545	T	A
6	chr6:161650603:C:T	0	161650603	T	C
6	chr6:161650685:G:A	0	161650685	A	G
6	chr6:161650970:C:T	0	161650970	T	C
6	chr6:161651111:T:C	0	161651111	C	T
6	chr6:161651914:A:G	0	161651914	G	A
6	chr6:161652030:A:G	0	161652030	G	A
6	chr6:161652246:G:A	0	161652246	A	G
6	chr6:161652298:C:G	0	161652298	G	C
6	chr6:161652360:TAATTTA:T	0	161652360	T	TAATTTA
6	chr6:161652491:C:T	0	161652491	T	C
6	chr6:161652680:T:C	0	161652680	C	T
6	chr6:161652707:G:A	0	161652707	A	G
6	chr6:161652799:G:A	0	161652799	A	G
6	chr6:161652850:A:G	0	161652850	G	A
6	chr6:161652983:A:G	0	161652983	G	A
6	chr6:161653068:A:C	0	161653068	C	A
6	chr6:161653197:T:C	0	161653197	C	T
6	chr6:161653276:A:G	0	161653276	G	A
6	chr6:161653283:G:A	0	161653283	A	G
6	chr6:161654199:C:A	0	161654199	A	C
6	chr6:161654684:C:T	0	161654684	T	C
6	chr6:161654887:T:A	0	161654887	A	T
6	chr6:161655465:G:C	0	161655465	C	G
6	chr6:161655507:C:T	0	161655507	T	C
6	chr6:161655514:G:A	0	161655514	A	G
6	chr6:161655695:A:G	0	161655695	G	A
6	chr6:161655698:T:C	0	161655698	C	T
6	chr6:161655762:A:G	0	161655762	G	A
6	chr6:161655853:T:C	0	161655853	C	T
6	chr6:161656314:T:A	0	161656314	A	T
6	chr6:161656315:T:C	0	161656315	C	T
6	chr6:161656399:C:T	0	161656399	T	C
6	chr6:161656492:C:G	0	161656492	G	C
6	chr6:161656550:G:A	0	161656550	A	G
6	chr6:161656587:G:A	0	161656587	A	G
6	chr6:161657812:G:A	0	161657812	A	G
6	chr6:161659153:A:T	0	161659153	T	A
6	chr6:161659517:C:G	0	161659517	G	C
6	chr6:161659663:G:A	0	161659663	A	G
6	chr6:161660510:C:T	0	161660510	T	C
6	chr6:161660603:C:T	0	161660603	T	C
6	chr6:161661576:A:T	0	161661576	T	A
6	chr6:161661741:C:T	0	161661741	T	C
6	chr6:161661791:C:T	0	161661791	T	C
6	chr6:161661852:G:A	0	161661852	A	G
6	chr6:161662010:G:A	0	161662010	A	G
6	chr6:161662668:CTT:C	0	161662668	C	CTT
6	chr6:161662815:G:A	0	161662815	A	G
6	chr6:161662908:C:G	0	161662908	G	C
6	chr6:161663001:C:T	0	161663001	T	C
6	chr6:161663239:A:G	0	161663239	G	A
6	chr6:161663577:A:T	0	161663577	T	A
6	chr6:161663776:C:T	0	161663776	T	C
6	chr6:161664261:C:T	0	161664261	T	C
6	chr6:161665293:G:T	0	161665293	T	G
6	chr6:161665477:C:T	0	161665477	T	C
6	chr6:161666443:T:C	0	161666443	C	T
6	chr6:161667970:T:C	0	161667970	C	T
6	chr6:161668125:G:A	0	161668125	A	G
6	chr6:161668667:T:C	0	161668667	C	T
6	chr6:161668843:C:T	0	161668843	T	C
6	chr6:161669949:G:A	0	161669949	A	G
6	chr6:161670733:A:G	0	161670733	G	A
6	chr6:161670780:C:A	0	161670780	A	C
6	chr6:161670987:T:A	0	161670987	A	T
6	chr6:161671420:C:T	0	161671420	T	C
6	chr6:161671469:A:G	0	161671469	G	A
6	chr6:161672108:A:G	0	161672108	G	A
6	chr6:161672395:T:C	0	161672395	C	T
6	chr6:161672526:A:G	0	161672526	G	A
6	chr6:161673091:C:T	0	161673091	T	C
6	chr6:161673642:G:A	0	161673642	A	G
6	chr6:161673835:A:G	0	161673835	G	A
6	chr6:161674057:A:G	0	161674057	G	A
6	chr6:161674423:T:C	0	161674423	C	T
6	chr6:161674548:C:T	0	161674548	T	C
6	chr6:161675169:A:G	0	161675169	G	A
6	chr6:161675310:C:T	0	161675310	T	C
6	chr6:161675534:T:A	0	161675534	A	T
6	chr6:161676130:C:T	0	161676130	T	C
6	chr6:161676136:T:C	0	161676136	C	T
6	chr6:161676266:C:T	0	161676266	T	C
6	chr6:161676483:T:C	0	161676483	C	T
6	chr6:161676866:A:C	0	161676866	C	A
6	chr6:161677321:A:G	0	161677321	G	A
6	chr6:161680135:A:G	0	161680135	G	A
6	chr6:161680146:A:C	0	161680146	C	A
6	chr6:161680259:G:A	0	161680259	A	G
6	chr6:161680548:C:G	0	161680548	G	C
6	chr6:161681381:C:A	0	161681381	A	C
6	chr6:161681419:C:T	0	161681419	T	C
6	chr6:161681519:C:T	0	161681519	T	C
6	chr6:161682032:A:G	0	161682032	G	A
6	chr6:161682549:C:T	0	161682549	T	C
6	chr6:161683141:G:C	0	161683141	C	G
6	chr6:161683665:A:G	0	161683665	G	A
6	chr6:161683825:T:G	0	161683825	G	T
6	chr6:161685407:C:T	0	161685407	T	C
6	chr6:161686014:T:C	0	161686014	C	T
6	chr6:161686427:A:G	0	161686427	G	A
6	chr6:161686428:A:G	0	161686428	G	A
6	chr6:161689831:T:C	0	161689831	C	T
6	chr6:161689950:TAC:T	0	161689950	T	TAC
6	chr6:161691277:A:T	0	161691277	T	A
6	chr6:161691774:G:A	0	161691774	A	G
6	chr6:161691849:C:T	0	161691849	T	C
6	chr6:161693144:A:G	0	161693144	G	A
6	chr6:161693425:G:T	0	161693425	T	G
6	chr6:161693654:T:C	0	161693654	C	T
6	chr6:161693777:G:A	0	161693777	A	G
6	chr6:161694780:A:G	0	161694780	G	A
6	chr6:161694890:T:A	0	161694890	A	T
6	chr6:161695633:G:A	0	161695633	A	G
6	chr6:161696060:T:C	0	161696060	C	T
6	chr6:161698611:A:AAC	0	161698611	AAC	A
6	chr6:161698925:T:C	0	161698925	C	T
6	chr6:161699721:T:A	0	161699721	A	T
6	chr6:161703003:C:A	0	161703003	A	C
6	chr6:161703672:T:C	0	161703672	C	T
6	chr6:161704659:C:T	0	161704659	T	C
6	chr6:161705001:C:T	0	161705001	T	C
6	chr6:161706389:T:C	0	161706389	C	T
6	chr6:161706410:C:T	0	161706410	T	C
6	chr6:161706482:G:T	0	161706482	T	G
6	chr6:161706538:A:G	0	161706538	G	A
6	chr6:161706787:G:A	0	161706787	A	G
6	chr6:161707104:C:A	0	161707104	A	C
6	chr6:161707193:T:A	0	161707193	A	T
6	chr6:161707281:A:G	0	161707281	G	A
6	chr6:161707286:CAG:C	0	161707286	C	CAG
6	chr6:161707384:T:C	0	161707384	C	T
6	chr6:161707511:A:G	0	161707511	G	A
6	chr6:161707575:A:C	0	161707575	C	A
6	chr6:161708008:T:C	0	161708008	C	T
6	chr6:161708149:A:G	0	161708149	G	A
6	chr6:161708504:G:A	0	161708504	A	G
6	chr6:161708797:T:C	0	161708797	C	T
6	chr6:161709175:T:C	0	161709175	C	T
6	chr6:161709447:T:G	0	161709447	G	T
6	chr6:161709811:C:T	0	161709811	T	C
6	chr6:161710306:G:A	0	161710306	A	G
6	chr6:161711721:C:T	0	161711721	T	C
6	chr6:161711777:C:G	0	161711777	G	C
6	chr6:161712122:T:G	0	161712122	G	T
6	chr6:161713854:T:G	0	161713854	G	T
6	chr6:161715026:C:A	0	161715026	A	C
6	chr6:161715073:C:T	0	161715073	T	C
6	chr6:161715127:C:T	0	161715127	T	C
6	chr6:161715187:A:G	0	161715187	G	A
6	chr6:161716067:CATCTT:C	0	161716067	C	CATCTT
6	chr6:161716115:C:T	0	161716115	T	C
6	chr6:161716918:G:A	0	161716918	A	G
6	chr6:161717328:C:T	0	161717328	T	C
6	chr6:161717416:T:G	0	161717416	G	T
6	chr6:161717419:T:C	0	161717419	C	T
6	chr6:161717791:C:T	0	161717791	T	C
6	chr6:161717840:C:T	0	161717840	T	C
6	chr6:161718091:T:A	0	161718091	A	T
6	chr6:161718252:G:A	0	161718252	A	G
6	chr6:161718325:A:G	0	161718325	G	A
6	chr6:161718587:T:TCTC	0	161718587	TCTC	T
6	chr6:161719653:T:C	0	161719653	C	T
6	chr6:161720059:C:T	0	161720059	T	C
6	chr6:161720060:A:G	0	161720060	G	A
6	chr6:161720087:T:C	0	161720087	C	T
6	chr6:161720405:A:G	0	161720405	G	A
6	chr6:161721612:A:G	0	161721612	G	A
6	chr6:161722244:CA:C	0	161722244	C	CA
6	chr6:161722292:C:T	0	161722292	T	C
6	chr6:161722332:A:G	0	161722332	G	A
6	chr6:161722984:G:A	0	161722984	A	G
6	chr6:161723136:T:C	0	161723136	C	T
6	chr6:161723477:G:C	0	161723477	C	G
6	chr6:161724161:A:G	0	161724161	G	A
6	chr6:161724404:T:C	0	161724404	C	T
6	chr6:161724971:G:T	0	161724971	T	G
6	chr6:161725301:T:C	0	161725301	C	T
6	chr6:161725531:G:A	0	161725531	A	G
6	chr6:161726695:A:T	0	161726695	T	A
6	chr6:161727005:C:T	0	161727005	T	C
6	chr6:161727029:A:G	0	161727029	G	A
6	chr6:161727303:T:C	0	161727303	C	T
6	chr6:161728507:T:C	0	161728507	C	T
6	chr6:161728511:T:C	0	161728511	C	T
6	chr6:161731614:A:G	0	161731614	G	A
6	chr6:161731687:G:A	0	161731687	A	G
6	chr6:161732263:G:T	0	161732263	T	G
6	chr6:161732576:C:T	0	161732576	T	C
6	chr6:161732837:C:T	0	161732837	T	C
6	chr6:161733019:T:C	0	161733019	C	T
6	chr6:161734338:C:T	0	161734338	T	C
6	chr6:161734429:G:C	0	161734429	C	G
6	chr6:161734468:G:T	0	161734468	T	G
6	chr6:161734869:G:A	0	161734869	A	G
6	chr6:161735823:G:A	0	161735823	A	G
6	chr6:161736428:C:T	0	161736428	T	C
6	chr6:161736447:C:T	0	161736447	T	C
6	chr6:161736511:G:A	0	161736511	A	G
6	chr6:161736540:G:A	0	161736540	A	G
6	chr6:161736624:G:A	0	161736624	A	G
6	chr6:161736688:T:C	0	161736688	C	T
6	chr6:161736828:A:G	0	161736828	G	A
6	chr6:161736873:G:A	0	161736873	A	G
6	chr6:161737236:G:A	0	161737236	A	G
6	chr6:161737280:C:A	0	161737280	A	C
6	chr6:161737362:G:A	0	161737362	A	G
6	chr6:161737423:A:G	0	161737423	G	A
6	chr6:161737463:G:A	0	161737463	A	G
6	chr6:161737548:A:G	0	161737548	G	A
6	chr6:161737589:T:C	0	161737589	C	T
6	chr6:161737772:G:A	0	161737772	A	G
```
