## Supplementary material for "Characterization of shared and ancestry-specific signals driving complex traits using multi-ancestry fine-mapping": s1_data.bim

```
6	chr6:163559204:CTT:C	0	163559204	C	CTT
6	chr6:163559442:T:TGAA	0	163559442	TGAA	T
6	chr6:163559831:T:C	0	163559831	C	T
6	chr6:163560185:A:G	0	163560185	G	A
6	chr6:163560256:T:C	0	163560256	C	T
6	chr6:163562364:C:CAGAT	0	163562364	CAGAT	C
6	chr6:163562625:C:T	0	163562625	T	C
6	chr6:163563103:C:T	0	163563103	T	C
6	chr6:163563934:G:C	0	163563934	C	G
6	chr6:163564623:G:A	0	163564623	A	G
6	chr6:163565450:A:G	0	163565450	G	A
6	chr6:163566357:T:A	0	163566357	A	T
6	chr6:163567379:AAATT:A	0	163567379	A	AAATT
6	chr6:163569276:A:T	0	163569276	T	A
6	chr6:163574705:T:C	0	163574705	C	T
6	chr6:163575669:G:A	0	163575669	A	G
6	chr6:163576347:A:G	0	163576347	G	A
6	chr6:163576435:T:G	0	163576435	G	T
6	chr6:163576641:C:T	0	163576641	T	C
6	chr6:163577575:C:T	0	163577575	T	C
6	chr6:163579087:C:G	0	163579087	G	C
6	chr6:163579185:A:G	0	163579185	G	A
6	chr6:163580227:C:A	0	163580227	A	C
6	chr6:163581172:G:C	0	163581172	C	G
6	chr6:163585784:AC:A	0	163585784	A	AC
6	chr6:163586391:T:C	0	163586391	C	T
6	chr6:163586788:A:G	0	163586788	G	A
6	chr6:163586841:C:T	0	163586841	T	C
6	chr6:163586999:A:C	0	163586999	C	A
6	chr6:163587080:G:A	0	163587080	A	G
6	chr6:163587376:C:T	0	163587376	T	C
6	chr6:163587678:C:T	0	163587678	T	C
6	chr6:163587839:T:C	0	163587839	C	T
6	chr6:163587998:T:A	0	163587998	A	T
6	chr6:163588099:A:G	0	163588099	G	A
6	chr6:163588124:C:T	0	163588124	T	C
6	chr6:163588680:C:G	0	163588680	G	C
6	chr6:163589141:C:T	0	163589141	T	C
6	chr6:163590075:TC:T	0	163590075	T	TC
6	chr6:163591264:G:A	0	163591264	A	G
6	chr6:163592372:C:T	0	163592372	T	C
6	chr6:163592459:A:T	0	163592459	T	A
6	chr6:163593216:G:A	0	163593216	A	G
6	chr6:163593301:AAC:A	0	163593301	A	AAC
6	chr6:163594474:G:T	0	163594474	T	G
6	chr6:163596358:A:G	0	163596358	G	A
6	chr6:163597156:A:C	0	163597156	C	A
6	chr6:163597506:C:T	0	163597506	T	C
6	chr6:163598272:A:T	0	163598272	T	A
6	chr6:163598661:T:G	0	163598661	G	T
6	chr6:163598975:T:C	0	163598975	C	T
6	chr6:163599293:G:A	0	163599293	A	G
6	chr6:163599636:A:G	0	163599636	G	A
6	chr6:163599752:C:G	0	163599752	G	C
6	chr6:163599789:C:A	0	163599789	A	C
6	chr6:163599855:A:C	0	163599855	C	A
6	chr6:163600100:G:A	0	163600100	A	G
6	chr6:163600327:AG:A	0	163600327	A	AG
6	chr6:163600719:T:A	0	163600719	A	T
6	chr6:163600930:C:T	0	163600930	T	C
6	chr6:163602833:G:C	0	163602833	C	G
6	chr6:163603071:G:C	0	163603071	C	G
6	chr6:163603092:C:T	0	163603092	T	C
6	chr6:163603160:G:A	0	163603160	A	G
6	chr6:163603178:G:A	0	163603178	A	G
6	chr6:163603186:G:T	0	163603186	T	G
6	chr6:163603622:G:A	0	163603622	A	G
6	chr6:163603695:A:G	0	163603695	G	A
6	chr6:163604058:G:T	0	163604058	T	G
6	chr6:163604159:A:G	0	163604159	G	A
6	chr6:163604162:G:C	0	163604162	C	G
6	chr6:163604758:G:T	0	163604758	T	G
6	chr6:163604827:T:A	0	163604827	A	T
6	chr6:163605324:TG:T	0	163605324	T	TG
6	chr6:163605638:C:A	0	163605638	A	C
6	chr6:163605873:A:G	0	163605873	G	A
6	chr6:163606512:T:C	0	163606512	C	T
6	chr6:163606631:T:C	0	163606631	C	T
6	chr6:163606706:C:T	0	163606706	T	C
6	chr6:163606715:C:T	0	163606715	T	C
6	chr6:163606726:T:C	0	163606726	C	T
6	chr6:163606786:T:C	0	163606786	C	T
6	chr6:163606815:A:T	0	163606815	T	A
6	chr6:163606895:G:T	0	163606895	T	G
6	chr6:163607011:C:A	0	163607011	A	C
6	chr6:163607013:G:C	0	163607013	C	G
6	chr6:163607155:C:T	0	163607155	T	C
6	chr6:163607159:G:A	0	163607159	A	G
6	chr6:163607299:T:C	0	163607299	C	T
6	chr6:163607602:G:A	0	163607602	A	G
6	chr6:163607634:G:A	0	163607634	A	G
6	chr6:163607744:A:G	0	163607744	G	A
6	chr6:163608303:T:G	0	163608303	G	T
6	chr6:163608416:G:A	0	163608416	A	G
6	chr6:163608438:G:C	0	163608438	C	G
6	chr6:163608626:G:T	0	163608626	T	G
6	chr6:163608655:C:A	0	163608655	A	C
6	chr6:163609085:A:G	0	163609085	G	A
6	chr6:163609166:G:C	0	163609166	C	G
6	chr6:163609509:C:T	0	163609509	T	C
6	chr6:163609768:A:G	0	163609768	G	A
6	chr6:163610180:G:A	0	163610180	A	G
6	chr6:163610257:T:C	0	163610257	C	T
6	chr6:163610307:A:C	0	163610307	C	A
6	chr6:163610376:C:T	0	163610376	T	C
6	chr6:163610462:C:T	0	163610462	T	C
6	chr6:163610589:G:T	0	163610589	T	G
6	chr6:163610893:T:C	0	163610893	C	T
6	chr6:163610922:A:G	0	163610922	G	A
6	chr6:163610977:T:C	0	163610977	C	T
6	chr6:163611466:G:A	0	163611466	A	G
6	chr6:163612222:A:G	0	163612222	G	A
6	chr6:163612617:T:C	0	163612617	C	T
6	chr6:163613191:A:G	0	163613191	G	A
6	chr6:163613311:T:C	0	163613311	C	T
6	chr6:163613319:A:T	0	163613319	T	A
6	chr6:163614111:C:T	0	163614111	T	C
6	chr6:163614933:TA:T	0	163614933	T	TA
6	chr6:163615109:T:A	0	163615109	A	T
6	chr6:163615328:T:C	0	163615328	C	T
6	chr6:163616015:C:A	0	163616015	A	C
6	chr6:163616694:T:C	0	163616694	C	T
6	chr6:163616766:T:C	0	163616766	C	T
6	chr6:163616798:C:T	0	163616798	T	C
6	chr6:163617166:C:T	0	163617166	T	C
6	chr6:163617269:A:C	0	163617269	C	A
6	chr6:163617407:C:T	0	163617407	T	C
6	chr6:163617422:C:T	0	163617422	T	C
6	chr6:163617542:A:C	0	163617542	C	A
6	chr6:163618257:C:T	0	163618257	T	C
6	chr6:163618611:G:A	0	163618611	A	G
6	chr6:163619491:C:G	0	163619491	G	C
6	chr6:163619588:G:C	0	163619588	C	G
6	chr6:163619733:A:G	0	163619733	G	A
6	chr6:163619816:C:G	0	163619816	G	C
6	chr6:163619944:A:T	0	163619944	T	A
6	chr6:163620084:A:C	0	163620084	C	A
6	chr6:163620438:C:A	0	163620438	A	C
6	chr6:163620609:C:T	0	163620609	T	C
6	chr6:163621275:T:C	0	163621275	C	T
6	chr6:163621499:A:G	0	163621499	G	A
6	chr6:163623058:A:G	0	163623058	G	A
6	chr6:163623068:C:T	0	163623068	T	C
6	chr6:163624541:T:TG	0	163624541	TG	T
6	chr6:163624908:G:A	0	163624908	A	G
6	chr6:163625729:T:G	0	163625729	G	T
6	chr6:163625861:T:C	0	163625861	C	T
6	chr6:163626396:C:G	0	163626396	G	C
6	chr6:163626607:G:A	0	163626607	A	G
6	chr6:163626656:C:A	0	163626656	A	C
6	chr6:163626770:A:C	0	163626770	C	A
6	chr6:163626779:A:C	0	163626779	C	A
6	chr6:163627499:A:G	0	163627499	G	A
6	chr6:163627518:T:G	0	163627518	G	T
6	chr6:163627655:A:G	0	163627655	G	A
6	chr6:163627695:G:A	0	163627695	A	G
6	chr6:163627845:T:A	0	163627845	A	T
6	chr6:163628190:T:C	0	163628190	C	T
6	chr6:163628213:T:C	0	163628213	C	T
6	chr6:163628519:A:G	0	163628519	G	A
6	chr6:163629145:G:A	0	163629145	A	G
6	chr6:163629327:G:A	0	163629327	A	G
6	chr6:163629889:T:C	0	163629889	C	T
6	chr6:163630516:T:G	0	163630516	G	T
6	chr6:163630844:T:C	0	163630844	C	T
6	chr6:163631449:T:C	0	163631449	C	T
6	chr6:163631461:C:T	0	163631461	T	C
6	chr6:163632038:C:A	0	163632038	A	C
6	chr6:163632503:C:T	0	163632503	T	C
6	chr6:163632696:A:G	0	163632696	G	A
6	chr6:163632706:C:A	0	163632706	A	C
6	chr6:163633053:A:G	0	163633053	G	A
6	chr6:163633837:A:G	0	163633837	G	A
6	chr6:163633901:G:A	0	163633901	A	G
6	chr6:163634513:A:G	0	163634513	G	A
6	chr6:163634640:T:C	0	163634640	C	T
6	chr6:163636019:A:G	0	163636019	G	A
6	chr6:163636717:G:A	0	163636717	A	G
6	chr6:163636751:G:C	0	163636751	C	G
6	chr6:163637211:A:G	0	163637211	G	A
6	chr6:163637374:T:C	0	163637374	C	T
6	chr6:163637400:G:A	0	163637400	A	G
6	chr6:163637670:T:C	0	163637670	C	T
6	chr6:163637902:G:A	0	163637902	A	G
6	chr6:163637946:A:G	0	163637946	G	A
6	chr6:163637995:C:T	0	163637995	T	C
6	chr6:163638039:T:C	0	163638039	C	T
6	chr6:163638064:G:T	0	163638064	T	G
6	chr6:163638104:G:A	0	163638104	A	G
6	chr6:163638124:G:A	0	163638124	A	G
6	chr6:163638559:A:G	0	163638559	G	A
6	chr6:163638820:G:A	0	163638820	A	G
6	chr6:163638868:A:G	0	163638868	G	A
6	chr6:163639300:C:A	0	163639300	A	C
6	chr6:163639426:G:C	0	163639426	C	G
6	chr6:163640572:C:A	0	163640572	A	C
6	chr6:163640814:G:A	0	163640814	A	G
6	chr6:163641246:G:A	0	163641246	A	G
6	chr6:163642231:C:T	0	163642231	T	C
6	chr6:163643757:A:G	0	163643757	G	A
6	chr6:163643798:C:G	0	163643798	G	C
6	chr6:163644070:T:C	0	163644070	C	T
6	chr6:163644435:C:T	0	163644435	T	C
6	chr6:163644493:A:G	0	163644493	G	A
6	chr6:163644881:C:T	0	163644881	T	C
6	chr6:163644954:A:G	0	163644954	G	A
6	chr6:163645204:T:C	0	163645204	C	T
6	chr6:163645582:C:G	0	163645582	G	C
6	chr6:163645683:C:T	0	163645683	T	C
6	chr6:163646284:G:A	0	163646284	A	G
6	chr6:163647383:C:T	0	163647383	T	C
6	chr6:163649803:A:G	0	163649803	G	A
6	chr6:163650374:C:T	0	163650374	T	C
6	chr6:163650791:T:C	0	163650791	C	T
6	chr6:163651726:A:G	0	163651726	G	A
6	chr6:163651736:C:A	0	163651736	A	C
6	chr6:163651953:T:C	0	163651953	C	T
6	chr6:163652336:A:G	0	163652336	G	A
6	chr6:163653107:C:T	0	163653107	T	C
6	chr6:163653479:G:A	0	163653479	A	G
6	chr6:163653810:T:C	0	163653810	C	T
6	chr6:163654062:G:A	0	163654062	A	G
6	chr6:163654208:G:A	0	163654208	A	G
6	chr6:163654779:CCTT:C	0	163654779	C	CCTT
6	chr6:163654956:G:A	0	163654956	A	G
6	chr6:163656046:T:C	0	163656046	C	T
6	chr6:163656853:C:T	0	163656853	T	C
6	chr6:163658364:G:A	0	163658364	A	G
6	chr6:163659165:C:T	0	163659165	T	C
6	chr6:163659318:G:T	0	163659318	T	G
6	chr6:163662257:T:TA	0	163662257	TA	T
6	chr6:163662917:T:C	0	163662917	C	T
6	chr6:163663163:C:T	0	163663163	T	C
6	chr6:163663238:C:T	0	163663238	T	C
6	chr6:163663456:T:C	0	163663456	C	T
6	chr6:163663639:C:T	0	163663639	T	C
6	chr6:163664889:C:T	0	163664889	T	C
6	chr6:163665351:C:T	0	163665351	T	C
6	chr6:163667412:A:G	0	163667412	G	A
6	chr6:163668059:T:C	0	163668059	C	T
6	chr6:163668078:G:A	0	163668078	A	G
6	chr6:163668544:T:G	0	163668544	G	T
6	chr6:163668812:A:G	0	163668812	G	A
6	chr6:163669760:A:G	0	163669760	G	A
6	chr6:163670625:A:G	0	163670625	G	A
6	chr6:163671259:C:A	0	163671259	A	C
6	chr6:163671674:C:T	0	163671674	T	C
6	chr6:163671771:G:A	0	163671771	A	G
6	chr6:163672116:A:T	0	163672116	T	A
6	chr6:163672279:G:A	0	163672279	A	G
6	chr6:163672337:G:A	0	163672337	A	G
6	chr6:163673185:T:C	0	163673185	C	T
6	chr6:163673251:T:C	0	163673251	C	T
6	chr6:163673443:G:A	0	163673443	A	G
6	chr6:163673716:A:G	0	163673716	G	A
6	chr6:163674033:A:G	0	163674033	G	A
6	chr6:163674101:A:C	0	163674101	C	A
6	chr6:163674544:TG:T	0	163674544	T	TG
6	chr6:163675344:G:A	0	163675344	A	G
6	chr6:163675689:A:G	0	163675689	G	A
6	chr6:163676069:G:A	0	163676069	A	G
6	chr6:163676151:G:A	0	163676151	A	G
6	chr6:163676317:C:A	0	163676317	A	C
6	chr6:163678329:G:A	0	163678329	A	G
6	chr6:163678844:A:G	0	163678844	G	A
6	chr6:163679213:A:C	0	163679213	C	A
6	chr6:163679264:T:C	0	163679264	C	T
6	chr6:163679372:C:G	0	163679372	G	C
6	chr6:163679444:A:G	0	163679444	G	A
6	chr6:163679778:A:G	0	163679778	G	A
6	chr6:163679971:T:C	0	163679971	C	T
6	chr6:163680643:T:C	0	163680643	C	T
6	chr6:163681182:T:C	0	163681182	C	T
6	chr6:163681213:C:T	0	163681213	T	C
6	chr6:163681790:T:G	0	163681790	G	T
6	chr6:163681856:C:G	0	163681856	G	C
6	chr6:163682211:G:A	0	163682211	A	G
6	chr6:163682629:T:C	0	163682629	C	T
6	chr6:163683245:G:T	0	163683245	T	G
6	chr6:163683385:A:G	0	163683385	G	A
6	chr6:163683642:C:T	0	163683642	T	C
6	chr6:163683796:A:G	0	163683796	G	A
6	chr6:163683944:C:T	0	163683944	T	C
6	chr6:163684952:T:C	0	163684952	C	T
6	chr6:163684993:A:G	0	163684993	G	A
6	chr6:163685989:A:G	0	163685989	G	A
6	chr6:163686176:C:T	0	163686176	T	C
6	chr6:163686497:A:G	0	163686497	G	A
6	chr6:163687278:C:G	0	163687278	G	C
6	chr6:163687348:T:C	0	163687348	C	T
6	chr6:163687726:C:T	0	163687726	T	C
6	chr6:163688019:A:C	0	163688019	C	A
6	chr6:163688200:A:C	0	163688200	C	A
6	chr6:163688406:G:T	0	163688406	T	G
6	chr6:163690234:T:C	0	163690234	C	T
6	chr6:163690316:T:A	0	163690316	A	T
6	chr6:163690329:G:A	0	163690329	A	G
6	chr6:163691166:GA:G	0	163691166	G	GA
6	chr6:163691783:G:A	0	163691783	A	G
6	chr6:163692304:T:C	0	163692304	C	T
6	chr6:163692548:T:C	0	163692548	C	T
6	chr6:163692730:A:G	0	163692730	G	A
6	chr6:163692949:G:C	0	163692949	C	G
6	chr6:163693330:A:C	0	163693330	C	A
6	chr6:163693489:T:C	0	163693489	C	T
6	chr6:163694952:C:A	0	163694952	A	C
6	chr6:163695877:A:G	0	163695877	G	A
6	chr6:163696559:T:C	0	163696559	C	T
6	chr6:163699299:TGTG:T	0	163699299	T	TGTG
6	chr6:163702063:A:G	0	163702063	G	A
6	chr6:163702080:T:C	0	163702080	C	T
6	chr6:163703813:G:A	0	163703813	A	G
6	chr6:163705201:C:A	0	163705201	A	C
6	chr6:163705420:T:C	0	163705420	C	T
6	chr6:163705565:C:T	0	163705565	T	C
6	chr6:163706906:C:T	0	163706906	T	C
6	chr6:163707634:C:T	0	163707634	T	C
6	chr6:163708143:A:G	0	163708143	G	A
6	chr6:163708326:A:T	0	163708326	T	A
6	chr6:163708695:T:C	0	163708695	C	T
6	chr6:163708984:T:C	0	163708984	C	T
6	chr6:163711421:C:T	0	163711421	T	C
6	chr6:163711969:C:T	0	163711969	T	C
6	chr6:163712118:G:A	0	163712118	A	G
6	chr6:163712152:A:G	0	163712152	G	A
6	chr6:163715257:C:T	0	163715257	T	C
6	chr6:163715380:G:A	0	163715380	A	G
6	chr6:163716715:A:G	0	163716715	G	A
6	chr6:163716915:G:A	0	163716915	A	G
6	chr6:163718811:G:A	0	163718811	A	G
6	chr6:163719240:G:A	0	163719240	A	G
6	chr6:163719659:A:G	0	163719659	G	A
6	chr6:163719716:G:A	0	163719716	A	G
6	chr6:163720701:T:C	0	163720701	C	T
6	chr6:163721081:A:G	0	163721081	G	A
6	chr6:163721092:A:G	0	163721092	G	A
6	chr6:163722886:G:A	0	163722886	A	G
6	chr6:163722979:T:C	0	163722979	C	T
6	chr6:163723602:A:G	0	163723602	G	A
6	chr6:163725534:G:A	0	163725534	A	G
6	chr6:163726185:G:A	0	163726185	A	G
6	chr6:163726240:C:T	0	163726240	T	C
6	chr6:163726606:G:A	0	163726606	A	G
6	chr6:163728143:T:C	0	163728143	C	T
6	chr6:163729765:G:A	0	163729765	A	G
6	chr6:163729832:A:G	0	163729832	G	A
6	chr6:163729910:C:T	0	163729910	T	C
6	chr6:163731317:T:A	0	163731317	A	T
6	chr6:163732189:T:C	0	163732189	C	T
6	chr6:163732726:C:T	0	163732726	T	C
6	chr6:163733186:A:G	0	163733186	G	A
6	chr6:163733855:T:C	0	163733855	C	T
6	chr6:163733897:A:G	0	163733897	G	A
6	chr6:163734622:C:T	0	163734622	T	C
6	chr6:163734820:G:C	0	163734820	C	G
6	chr6:163734999:T:C	0	163734999	C	T
6	chr6:163735088:G:C	0	163735088	C	G
6	chr6:163736478:C:T	0	163736478	T	C
6	chr6:163736530:G:A	0	163736530	A	G
6	chr6:163737375:A:T	0	163737375	T	A
6	chr6:163739453:A:G	0	163739453	G	A
6	chr6:163739976:C:T	0	163739976	T	C
6	chr6:163742429:A:G	0	163742429	G	A
6	chr6:163743201:T:C	0	163743201	C	T
6	chr6:163743310:G:T	0	163743310	T	G
6	chr6:163743781:C:T	0	163743781	T	C
6	chr6:163743990:A:G	0	163743990	G	A
6	chr6:163744140:C:T	0	163744140	T	C
6	chr6:163744646:G:A	0	163744646	A	G
6	chr6:163744794:T:C	0	163744794	C	T
6	chr6:163745501:A:G	0	163745501	G	A
6	chr6:163745546:T:C	0	163745546	C	T
6	chr6:163745797:A:G	0	163745797	G	A
6	chr6:163745876:C:T	0	163745876	T	C
6	chr6:163747610:G:A	0	163747610	A	G
6	chr6:163748279:T:C	0	163748279	C	T
6	chr6:163748479:T:C	0	163748479	C	T
6	chr6:163748669:C:T	0	163748669	T	C
6	chr6:163748716:T:A	0	163748716	A	T
6	chr6:163748995:A:T	0	163748995	T	A
6	chr6:163749025:G:T	0	163749025	T	G
6	chr6:163749966:A:G	0	163749966	G	A
6	chr6:163750091:C:T	0	163750091	T	C
6	chr6:163750882:A:G	0	163750882	G	A
6	chr6:163750891:G:A	0	163750891	A	G
6	chr6:163750897:T:C	0	163750897	C	T
6	chr6:163751342:C:T	0	163751342	T	C
6	chr6:163751845:A:G	0	163751845	G	A
6	chr6:163752123:C:T	0	163752123	T	C
6	chr6:163752124:A:G	0	163752124	G	A
6	chr6:163752195:C:T	0	163752195	T	C
6	chr6:163752296:G:A	0	163752296	A	G
6	chr6:163752354:G:A	0	163752354	A	G
6	chr6:163752416:C:A	0	163752416	A	C
6	chr6:163752630:A:G	0	163752630	G	A
6	chr6:163753585:G:A	0	163753585	A	G
6	chr6:163753628:A:G	0	163753628	G	A
6	chr6:163754129:G:A	0	163754129	A	G
6	chr6:163755053:T:C	0	163755053	C	T
6	chr6:163755203:C:T	0	163755203	T	C
6	chr6:163755771:A:G	0	163755771	G	A
6	chr6:163755910:C:G	0	163755910	G	C
6	chr6:163755968:C:T	0	163755968	T	C
6	chr6:163756289:C:T	0	163756289	T	C
6	chr6:163756822:G:A	0	163756822	A	G
6	chr6:163757769:C:T	0	163757769	T	C
6	chr6:163758199:G:A	0	163758199	A	G
6	chr6:163758447:T:C	0	163758447	C	T
6	chr6:163758780:A:G	0	163758780	G	A
6	chr6:163759184:C:G	0	163759184	G	C
6	chr6:163759595:A:G	0	163759595	G	A
6	chr6:163760336:CAAAT:C	0	163760336	C	CAAAT
6	chr6:163760490:G:A	0	163760490	A	G
6	chr6:163760633:C:T	0	163760633	T	C
6	chr6:163761143:T:C	0	163761143	C	T
6	chr6:163761226:T:C	0	163761226	C	T
6	chr6:163761823:C:T	0	163761823	T	C
6	chr6:163761959:G:A	0	163761959	A	G
6	chr6:163763583:A:C	0	163763583	C	A
6	chr6:163765283:C:A	0	163765283	A	C
6	chr6:163766160:A:T	0	163766160	T	A
6	chr6:163766852:A:G	0	163766852	G	A
6	chr6:163768362:A:T	0	163768362	T	A
6	chr6:163769458:T:A	0	163769458	A	T
6	chr6:163769887:A:G	0	163769887	G	A
6	chr6:163770430:T:G	0	163770430	G	T
6	chr6:163770929:G:A	0	163770929	A	G
6	chr6:163770930:T:A	0	163770930	A	T
6	chr6:163771208:A:G	0	163771208	G	A
6	chr6:163771336:T:C	0	163771336	C	T
6	chr6:163771509:G:A	0	163771509	A	G
6	chr6:163771873:C:T	0	163771873	T	C
6	chr6:163772381:A:G	0	163772381	G	A
6	chr6:163772486:A:C	0	163772486	C	A
6	chr6:163772658:C:A	0	163772658	A	C
6	chr6:163773260:C:A	0	163773260	A	C
6	chr6:163773305:C:G	0	163773305	G	C
6	chr6:163773459:T:C	0	163773459	C	T
6	chr6:163773856:C:T	0	163773856	T	C
6	chr6:163774252:G:A	0	163774252	A	G
6	chr6:163774595:G:A	0	163774595	A	G
6	chr6:163774604:T:C	0	163774604	C	T
6	chr6:163775227:A:T	0	163775227	T	A
6	chr6:163775313:C:T	0	163775313	T	C
6	chr6:163775855:A:G	0	163775855	G	A
6	chr6:163777200:T:C	0	163777200	C	T
6	chr6:163777233:G:A	0	163777233	A	G
6	chr6:163778192:G:A	0	163778192	A	G
6	chr6:163778707:C:T	0	163778707	T	C
6	chr6:163779510:T:A	0	163779510	A	T
6	chr6:163780153:A:C	0	163780153	C	A
6	chr6:163781150:T:C	0	163781150	C	T
6	chr6:163783029:GTAT:G	0	163783029	G	GTAT
6	chr6:163783311:C:T	0	163783311	T	C
6	chr6:163783337:A:T	0	163783337	T	A
6	chr6:163783669:T:A	0	163783669	A	T
6	chr6:163784198:C:T	0	163784198	T	C
6	chr6:163784580:C:T	0	163784580	T	C
6	chr6:163784715:A:G	0	163784715	G	A
6	chr6:163784781:A:G	0	163784781	G	A
6	chr6:163784887:G:T	0	163784887	T	G
6	chr6:163785277:C:T	0	163785277	T	C
6	chr6:163785568:T:C	0	163785568	C	T
6	chr6:163785570:A:G	0	163785570	G	A
6	chr6:163785593:T:G	0	163785593	G	T
6	chr6:163785676:T:C	0	163785676	C	T
6	chr6:163786150:T:G	0	163786150	G	T
6	chr6:163786291:T:C	0	163786291	C	T
6	chr6:163786706:C:G	0	163786706	G	C
6	chr6:163787185:A:G	0	163787185	G	A
6	chr6:163787191:G:A	0	163787191	A	G
6	chr6:163788499:C:T	0	163788499	T	C
6	chr6:163790169:A:AC	0	163790169	AC	A
6	chr6:163790178:C:T	0	163790178	T	C
6	chr6:163790323:T:A	0	163790323	A	T
6	chr6:163790798:T:G	0	163790798	G	T
6	chr6:163790800:T:C	0	163790800	C	T
6	chr6:163790941:T:C	0	163790941	C	T
6	chr6:163791014:A:C	0	163791014	C	A
6	chr6:163791390:T:A	0	163791390	A	T
6	chr6:163791441:A:G	0	163791441	G	A
6	chr6:163791665:A:G	0	163791665	G	A
6	chr6:163792342:A:G	0	163792342	G	A
6	chr6:163792441:G:A	0	163792441	A	G
6	chr6:163792587:TTAGA:T	0	163792587	T	TTAGA
6	chr6:163792873:A:G	0	163792873	G	A
6	chr6:163793264:G:A	0	163793264	A	G
6	chr6:163793705:G:A	0	163793705	A	G
6	chr6:163794040:C:T	0	163794040	T	C
6	chr6:163794601:C:G	0	163794601	G	C
6	chr6:163795208:A:G	0	163795208	G	A
6	chr6:163795826:G:T	0	163795826	T	G
6	chr6:163798508:C:G	0	163798508	G	C
6	chr6:163799218:A:G	0	163799218	G	A
6	chr6:163799324:A:AC	0	163799324	AC	A
6	chr6:163799381:C:T	0	163799381	T	C
6	chr6:163799558:A:T	0	163799558	T	A
6	chr6:163799725:A:G	0	163799725	G	A
6	chr6:163800489:T:G	0	163800489	G	T
6	chr6:163800671:G:A	0	163800671	A	G
6	chr6:163801255:T:C	0	163801255	C	T
6	chr6:163802300:G:A	0	163802300	A	G
6	chr6:163802417:T:C	0	163802417	C	T
6	chr6:163802860:G:T	0	163802860	T	G
6	chr6:163803736:G:A	0	163803736	A	G
6	chr6:163803832:A:G	0	163803832	G	A
6	chr6:163804014:A:G	0	163804014	G	A
6	chr6:163804243:C:A	0	163804243	A	C
6	chr6:163804613:C:T	0	163804613	T	C
6	chr6:163804872:G:A	0	163804872	A	G
6	chr6:163806192:A:G	0	163806192	G	A
6	chr6:163806753:T:C	0	163806753	C	T
6	chr6:163807249:CA:C	0	163807249	C	CA
6	chr6:163808954:A:G	0	163808954	G	A
6	chr6:163810168:A:G	0	163810168	G	A
6	chr6:163810865:A:T	0	163810865	T	A
6	chr6:163811240:C:T	0	163811240	T	C
6	chr6:163812356:T:C	0	163812356	C	T
6	chr6:163813287:A:G	0	163813287	G	A
6	chr6:163813671:T:TAA	0	163813671	TAA	T
6	chr6:163814438:G:A	0	163814438	A	G
6	chr6:163815230:A:G	0	163815230	G	A
6	chr6:163816947:A:T	0	163816947	T	A
6	chr6:163817140:A:G	0	163817140	G	A
6	chr6:163817571:G:A	0	163817571	A	G
6	chr6:163817734:T:C	0	163817734	C	T
6	chr6:163818243:T:C	0	163818243	C	T
6	chr6:163818667:T:C	0	163818667	C	T
6	chr6:163818985:T:G	0	163818985	G	T
6	chr6:163820658:C:T	0	163820658	T	C
6	chr6:163821067:A:G	0	163821067	G	A
6	chr6:163821137:TG:T	0	163821137	T	TG
6	chr6:163821243:A:G	0	163821243	G	A
6	chr6:163822090:C:T	0	163822090	T	C
6	chr6:163822800:C:G	0	163822800	G	C
6	chr6:163823164:A:G	0	163823164	G	A
6	chr6:163823569:A:G	0	163823569	G	A
6	chr6:163825499:G:A	0	163825499	A	G
6	chr6:163828300:G:A	0	163828300	A	G
6	chr6:163828670:A:G	0	163828670	G	A
6	chr6:163828822:C:T	0	163828822	T	C
6	chr6:163829642:A:G	0	163829642	G	A
6	chr6:163830491:G:A	0	163830491	A	G
6	chr6:163830516:C:T	0	163830516	T	C
6	chr6:163832969:G:A	0	163832969	A	G
6	chr6:163834439:A:G	0	163834439	G	A
6	chr6:163834819:T:C	0	163834819	C	T
6	chr6:163835401:T:C	0	163835401	C	T
6	chr6:163835454:G:A	0	163835454	A	G
6	chr6:163836166:C:T	0	163836166	T	C
6	chr6:163836455:G:A	0	163836455	A	G
6	chr6:163836462:G:A	0	163836462	A	G
6	chr6:163836531:A:G	0	163836531	G	A
6	chr6:163836570:A:C	0	163836570	C	A
6	chr6:163837237:C:T	0	163837237	T	C
6	chr6:163837565:G:C	0	163837565	C	G
6	chr6:163837775:G:A	0	163837775	A	G
6	chr6:163838048:A:G	0	163838048	G	A
6	chr6:163838672:C:T	0	163838672	T	C
6	chr6:163839305:G:A	0	163839305	A	G
6	chr6:163839605:A:T	0	163839605	T	A
6	chr6:163839637:T:C	0	163839637	C	T
6	chr6:163839802:CTCT:C	0	163839802	C	CTCT
6	chr6:163839903:C:T	0	163839903	T	C
6	chr6:163840044:G:C	0	163840044	C	G
6	chr6:163840475:T:TTAGGA	0	163840475	TTAGGA	T
6	chr6:163841046:T:G	0	163841046	G	T
6	chr6:163841981:G:A	0	163841981	A	G
6	chr6:163842070:A:G	0	163842070	G	A
6	chr6:163842492:T:C	0	163842492	C	T
6	chr6:163842504:G:A	0	163842504	A	G
6	chr6:163843552:G:A	0	163843552	A	G
6	chr6:163843721:A:G	0	163843721	G	A
6	chr6:163846015:G:A	0	163846015	A	G
6	chr6:163846359:A:G	0	163846359	G	A
6	chr6:163846490:G:T	0	163846490	T	G
6	chr6:163846518:G:A	0	163846518	A	G
6	chr6:163846721:T:G	0	163846721	G	T
6	chr6:163846961:A:G	0	163846961	G	A
6	chr6:163847068:T:A	0	163847068	A	T
6	chr6:163847572:G:A	0	163847572	A	G
6	chr6:163847923:C:T	0	163847923	T	C
6	chr6:163848290:A:C	0	163848290	C	A
6	chr6:163848720:G:A	0	163848720	A	G
6	chr6:163849636:G:A	0	163849636	A	G
6	chr6:163850149:G:A	0	163850149	A	G
6	chr6:163850315:T:A	0	163850315	A	T
6	chr6:163850626:G:C	0	163850626	C	G
6	chr6:163850771:G:T	0	163850771	T	G
6	chr6:163851114:T:C	0	163851114	C	T
6	chr6:163851978:A:T	0	163851978	T	A
6	chr6:163852063:T:C	0	163852063	C	T
6	chr6:163852078:T:G	0	163852078	G	T
6	chr6:163852578:T:G	0	163852578	G	T
6	chr6:163853226:G:A	0	163853226	A	G
6	chr6:163853264:T:C	0	163853264	C	T
6	chr6:163854941:A:G	0	163854941	G	A
6	chr6:163855287:G:A	0	163855287	A	G
6	chr6:163855904:G:A	0	163855904	A	G
6	chr6:163856323:C:T	0	163856323	T	C
6	chr6:163857387:T:A	0	163857387	A	T
6	chr6:163857533:T:TG	0	163857533	TG	T
6	chr6:163858220:G:T	0	163858220	T	G
6	chr6:163858574:T:C	0	163858574	C	T
6	chr6:163858738:G:C	0	163858738	C	G
6	chr6:163858917:C:T	0	163858917	T	C
6	chr6:163859654:G:A	0	163859654	A	G
6	chr6:163860255:G:A	0	163860255	A	G
6	chr6:163860465:T:C	0	163860465	C	T
6	chr6:163861390:T:C	0	163861390	C	T
6	chr6:163861554:G:A	0	163861554	A	G
6	chr6:163862214:C:A	0	163862214	A	C
6	chr6:163862788:A:G	0	163862788	G	A
6	chr6:163862933:G:A	0	163862933	A	G
6	chr6:163862937:G:T	0	163862937	T	G
6	chr6:163863022:A:C	0	163863022	C	A
6	chr6:163863320:C:T	0	163863320	T	C
6	chr6:163863371:G:C	0	163863371	C	G
6	chr6:163863408:A:G	0	163863408	G	A
6	chr6:163863481:C:T	0	163863481	T	C
6	chr6:163863965:G:A	0	163863965	A	G
6	chr6:163864147:C:G	0	163864147	G	C
6	chr6:163864178:A:G	0	163864178	G	A
6	chr6:163864189:A:G	0	163864189	G	A
6	chr6:163864648:G:A	0	163864648	A	G
6	chr6:163864983:C:T	0	163864983	T	C
6	chr6:163865064:A:G	0	163865064	G	A
6	chr6:163865294:C:A	0	163865294	A	C
6	chr6:163865335:T:C	0	163865335	C	T
6	chr6:163865375:G:A	0	163865375	A	G
6	chr6:163865424:G:A	0	163865424	A	G
6	chr6:163865839:T:C	0	163865839	C	T
6	chr6:163866283:G:C	0	163866283	C	G
6	chr6:163866680:T:G	0	163866680	G	T
6	chr6:163867101:C:T	0	163867101	T	C
6	chr6:163867773:A:G	0	163867773	G	A
6	chr6:163867909:G:C	0	163867909	C	G
6	chr6:163867920:G:A	0	163867920	A	G
6	chr6:163868170:C:T	0	163868170	T	C
6	chr6:163868188:A:G	0	163868188	G	A
6	chr6:163868217:A:G	0	163868217	G	A
6	chr6:163868330:A:T	0	163868330	T	A
6	chr6:163868381:A:G	0	163868381	G	A
6	chr6:163868669:G:A	0	163868669	A	G
6	chr6:163869111:A:G	0	163869111	G	A
6	chr6:163869974:C:T	0	163869974	T	C
6	chr6:163870013:G:A	0	163870013	A	G
6	chr6:163870337:T:G	0	163870337	G	T
6	chr6:163870413:C:A	0	163870413	A	C
6	chr6:163870467:GAACCCCTCTCAAC:G	0	163870467	G	GAACCCCTCTCAAC
6	chr6:163870580:C:A	0	163870580	A	C
6	chr6:163870934:G:A	0	163870934	A	G
6	chr6:163871157:C:T	0	163871157	T	C
6	chr6:163871284:G:A	0	163871284	A	G
6	chr6:163871481:T:C	0	163871481	C	T
6	chr6:163871533:T:G	0	163871533	G	T
6	chr6:163871599:G:A	0	163871599	A	G
6	chr6:163871974:C:T	0	163871974	T	C
6	chr6:163872152:G:A	0	163872152	A	G
6	chr6:163872298:C:T	0	163872298	T	C
6	chr6:163872372:C:T	0	163872372	T	C
6	chr6:163873269:T:G	0	163873269	G	T
6	chr6:163873289:G:A	0	163873289	A	G
6	chr6:163873480:C:G	0	163873480	G	C
6	chr6:163874119:T:C	0	163874119	C	T
6	chr6:163875983:G:A	0	163875983	A	G
6	chr6:163876009:C:T	0	163876009	T	C
6	chr6:163876089:A:G	0	163876089	G	A
6	chr6:163876412:T:C	0	163876412	C	T
6	chr6:163876582:T:C	0	163876582	C	T
6	chr6:163877163:T:C	0	163877163	C	T
6	chr6:163877427:C:A	0	163877427	A	C
6	chr6:163877471:C:T	0	163877471	T	C
6	chr6:163877656:GAGAC:G	0	163877656	G	GAGAC
6	chr6:163877944:A:T	0	163877944	T	A
6	chr6:163877963:C:T	0	163877963	T	C
6	chr6:163877965:C:T	0	163877965	T	C
6	chr6:163878451:A:G	0	163878451	G	A
6	chr6:163878555:A:G	0	163878555	G	A
6	chr6:163878896:G:T	0	163878896	T	G
6	chr6:163879187:C:T	0	163879187	T	C
6	chr6:163879226:G:A	0	163879226	A	G
6	chr6:163879438:T:A	0	163879438	A	T
6	chr6:163879615:A:G	0	163879615	G	A
6	chr6:163879652:G:C	0	163879652	C	G
6	chr6:163879835:T:C	0	163879835	C	T
6	chr6:163880295:G:A	0	163880295	A	G
6	chr6:163880440:G:T	0	163880440	T	G
6	chr6:163881241:A:C	0	163881241	C	A
6	chr6:163881362:G:A	0	163881362	A	G
6	chr6:163881552:A:G	0	163881552	G	A
6	chr6:163881799:T:A	0	163881799	A	T
6	chr6:163881969:A:G	0	163881969	G	A
6	chr6:163882297:A:C	0	163882297	C	A
6	chr6:163882428:G:A	0	163882428	A	G
6	chr6:163882497:C:A	0	163882497	A	C
6	chr6:163882761:A:G	0	163882761	G	A
6	chr6:163882913:A:T	0	163882913	T	A
6	chr6:163882948:A:G	0	163882948	G	A
6	chr6:163883161:A:G	0	163883161	G	A
6	chr6:163883175:A:G	0	163883175	G	A
6	chr6:163883209:G:A	0	163883209	A	G
6	chr6:163883213:T:A	0	163883213	A	T
6	chr6:163883557:G:A	0	163883557	A	G
6	chr6:163883620:A:G	0	163883620	G	A
6	chr6:163884838:G:A	0	163884838	A	G
6	chr6:163885158:A:T	0	163885158	T	A
6	chr6:163885184:G:A	0	163885184	A	G
6	chr6:163885354:A:T	0	163885354	T	A
6	chr6:163886180:T:C	0	163886180	C	T
6	chr6:163886187:G:T	0	163886187	T	G
6	chr6:163886368:T:G	0	163886368	G	T
6	chr6:163886807:C:T	0	163886807	T	C
6	chr6:163887273:A:G	0	163887273	G	A
6	chr6:163888003:G:A	0	163888003	A	G
6	chr6:163888112:A:T	0	163888112	T	A
6	chr6:163888115:C:A	0	163888115	A	C
6	chr6:163888255:G:GA	0	163888255	GA	G
6	chr6:163888283:C:T	0	163888283	T	C
6	chr6:163888284:A:G	0	163888284	G	A
6	chr6:163888447:T:C	0	163888447	C	T
6	chr6:163889094:A:G	0	163889094	G	A
6	chr6:163889427:T:A	0	163889427	A	T
6	chr6:163889465:A:G	0	163889465	G	A
6	chr6:163889515:T:C	0	163889515	C	T
6	chr6:163889524:T:C	0	163889524	C	T
6	chr6:163889732:G:A	0	163889732	A	G
6	chr6:163889843:A:G	0	163889843	G	A
6	chr6:163889859:T:A	0	163889859	A	T
6	chr6:163890095:C:A	0	163890095	A	C
6	chr6:163890584:T:C	0	163890584	C	T
6	chr6:163890585:G:T	0	163890585	T	G
6	chr6:163890596:T:G	0	163890596	G	T
6	chr6:163891224:A:G	0	163891224	G	A
6	chr6:163891232:C:T	0	163891232	T	C
6	chr6:163891438:G:A	0	163891438	A	G
6	chr6:163891439:G:A	0	163891439	A	G
6	chr6:163891520:C:T	0	163891520	T	C
6	chr6:163891869:G:A	0	163891869	A	G
6	chr6:163892357:CT:C	0	163892357	C	CT
6	chr6:163892504:T:C	0	163892504	C	T
6	chr6:163892747:G:A	0	163892747	A	G
6	chr6:163893793:C:A	0	163893793	A	C
6	chr6:163893944:G:A	0	163893944	A	G
6	chr6:163894047:A:C	0	163894047	C	A
6	chr6:163894076:C:A	0	163894076	A	C
6	chr6:163894085:C:T	0	163894085	T	C
6	chr6:163895343:A:G	0	163895343	G	A
6	chr6:163895913:T:C	0	163895913	C	T
6	chr6:163895914:C:T	0	163895914	T	C
6	chr6:163895915:A:G	0	163895915	G	A
6	chr6:163896085:T:C	0	163896085	C	T
6	chr6:163896211:A:G	0	163896211	G	A
6	chr6:163896251:G:T	0	163896251	T	G
6	chr6:163896549:C:T	0	163896549	T	C
6	chr6:163896762:A:G	0	163896762	G	A
6	chr6:163896796:C:T	0	163896796	T	C
6	chr6:163897214:G:A	0	163897214	A	G
6	chr6:163897608:C:T	0	163897608	T	C
6	chr6:163897613:A:AC	0	163897613	AC	A
6	chr6:163897622:C:T	0	163897622	T	C
6	chr6:163897778:A:G	0	163897778	G	A
6	chr6:163897817:G:A	0	163897817	A	G
6	chr6:163897929:A:G	0	163897929	G	A
6	chr6:163897958:T:C	0	163897958	C	T
6	chr6:163898787:T:C	0	163898787	C	T
6	chr6:163898803:A:G	0	163898803	G	A
6	chr6:163898931:C:T	0	163898931	T	C
6	chr6:163899087:A:G	0	163899087	G	A
6	chr6:163899174:A:G	0	163899174	G	A
6	chr6:163899790:A:G	0	163899790	G	A
6	chr6:163900104:A:T	0	163900104	T	A
6	chr6:163900474:C:T	0	163900474	T	C
6	chr6:163901209:G:A	0	163901209	A	G
6	chr6:163901703:T:C	0	163901703	C	T
6	chr6:163901807:A:G	0	163901807	G	A
6	chr6:163901974:T:C	0	163901974	C	T
6	chr6:163902192:A:T	0	163902192	T	A
6	chr6:163902605:G:A	0	163902605	A	G
6	chr6:163902697:A:G	0	163902697	G	A
6	chr6:163903156:C:T	0	163903156	T	C
6	chr6:163903187:G:A	0	163903187	A	G
6	chr6:163903605:C:T	0	163903605	T	C
6	chr6:163903679:G:A	0	163903679	A	G
6	chr6:163904654:A:G	0	163904654	G	A
6	chr6:163904816:C:T	0	163904816	T	C
6	chr6:163904894:G:A	0	163904894	A	G
6	chr6:163905472:T:C	0	163905472	C	T
6	chr6:163907412:C:T	0	163907412	T	C
6	chr6:163907443:A:G	0	163907443	G	A
6	chr6:163907631:A:G	0	163907631	G	A
6	chr6:163907638:C:T	0	163907638	T	C
6	chr6:163909059:G:A	0	163909059	A	G
6	chr6:163909086:TC:T	0	163909086	T	TC
6	chr6:163909566:T:G	0	163909566	G	T
6	chr6:163909873:T:C	0	163909873	C	T
6	chr6:163911098:T:C	0	163911098	C	T
6	chr6:163911358:A:G	0	163911358	G	A
6	chr6:163911568:A:T	0	163911568	T	A
6	chr6:163912101:G:A	0	163912101	A	G
6	chr6:163912152:T:C	0	163912152	C	T
6	chr6:163912153:G:A	0	163912153	A	G
6	chr6:163913664:T:C	0	163913664	C	T
6	chr6:163915208:T:G	0	163915208	G	T
6	chr6:163916983:T:A	0	163916983	A	T
6	chr6:163917238:C:G	0	163917238	G	C
6	chr6:163919401:A:G	0	163919401	G	A
6	chr6:163919631:A:G	0	163919631	G	A
6	chr6:163920010:C:A	0	163920010	A	C
6	chr6:163920182:T:C	0	163920182	C	T
6	chr6:163920203:A:G	0	163920203	G	A
6	chr6:163922078:A:G	0	163922078	G	A
6	chr6:163922694:C:T	0	163922694	T	C
6	chr6:163924327:C:T	0	163924327	T	C
6	chr6:163925017:T:C	0	163925017	C	T
6	chr6:163925235:G:A	0	163925235	A	G
6	chr6:163925351:G:A	0	163925351	A	G
6	chr6:163925442:TATC:T	0	163925442	T	TATC
6	chr6:163925488:C:A	0	163925488	A	C
6	chr6:163925572:C:T	0	163925572	T	C
6	chr6:163925822:G:A	0	163925822	A	G
6	chr6:163925930:T:G	0	163925930	G	T
6	chr6:163926594:G:T	0	163926594	T	G
6	chr6:163926642:C:T	0	163926642	T	C
6	chr6:163926782:C:T	0	163926782	T	C
6	chr6:163926941:C:T	0	163926941	T	C
6	chr6:163927373:G:A	0	163927373	A	G
6	chr6:163927994:G:A	0	163927994	A	G
6	chr6:163928259:C:T	0	163928259	T	C
6	chr6:163928324:C:T	0	163928324	T	C
6	chr6:163928708:T:TGCTCC	0	163928708	TGCTCC	T
6	chr6:163928769:T:C	0	163928769	C	T
6	chr6:163929055:C:T	0	163929055	T	C
6	chr6:163929168:A:G	0	163929168	G	A
6	chr6:163930215:C:A	0	163930215	A	C
6	chr6:163930489:C:T	0	163930489	T	C
6	chr6:163931187:T:C	0	163931187	C	T
6	chr6:163931657:G:T	0	163931657	T	G
6	chr6:163931846:G:A	0	163931846	A	G
6	chr6:163931977:A:C	0	163931977	C	A
6	chr6:163932029:G:A	0	163932029	A	G
6	chr6:163933049:T:C	0	163933049	C	T
6	chr6:163933605:T:G	0	163933605	G	T
6	chr6:163934126:A:T	0	163934126	T	A
6	chr6:163934554:A:T	0	163934554	T	A
6	chr6:163934621:A:T	0	163934621	T	A
6	chr6:163934706:A:G	0	163934706	G	A
6	chr6:163934752:T:C	0	163934752	C	T
6	chr6:163934774:T:C	0	163934774	C	T
6	chr6:163934793:T:C	0	163934793	C	T
6	chr6:163934926:G:A	0	163934926	A	G
6	chr6:163935593:C:T	0	163935593	T	C
6	chr6:163935829:A:G	0	163935829	G	A
6	chr6:163935867:C:T	0	163935867	T	C
6	chr6:163936296:C:T	0	163936296	T	C
6	chr6:163936434:G:A	0	163936434	A	G
6	chr6:163936528:C:G	0	163936528	G	C
6	chr6:163937300:G:T	0	163937300	T	G
6	chr6:163937336:G:T	0	163937336	T	G
6	chr6:163937517:C:G	0	163937517	G	C
6	chr6:163937548:A:G	0	163937548	G	A
6	chr6:163937853:A:T	0	163937853	T	A
6	chr6:163937954:A:G	0	163937954	G	A
6	chr6:163937977:A:G	0	163937977	G	A
6	chr6:163938106:G:A	0	163938106	A	G
6	chr6:163938578:A:G	0	163938578	G	A
6	chr6:163938611:G:T	0	163938611	T	G
6	chr6:163938848:G:A	0	163938848	A	G
6	chr6:163939031:G:C	0	163939031	C	G
6	chr6:163939035:A:T	0	163939035	T	A
6	chr6:163939385:C:T	0	163939385	T	C
6	chr6:163939476:C:T	0	163939476	T	C
6	chr6:163939625:G:A	0	163939625	A	G
6	chr6:163939775:G:A	0	163939775	A	G
6	chr6:163940013:G:T	0	163940013	T	G
6	chr6:163940486:A:T	0	163940486	T	A
6	chr6:163940504:T:A	0	163940504	A	T
6	chr6:163940512:T:G	0	163940512	G	T
6	chr6:163941034:T:C	0	163941034	C	T
6	chr6:163941094:C:T	0	163941094	T	C
6	chr6:163941677:T:C	0	163941677	C	T
6	chr6:163942380:T:C	0	163942380	C	T
6	chr6:163942775:C:T	0	163942775	T	C
6	chr6:163942819:G:T	0	163942819	T	G
6	chr6:163943078:A:G	0	163943078	G	A
6	chr6:163943329:C:T	0	163943329	T	C
6	chr6:163943669:T:C	0	163943669	C	T
6	chr6:163943762:G:A	0	163943762	A	G
6	chr6:163943943:C:T	0	163943943	T	C
6	chr6:163944281:G:A	0	163944281	A	G
6	chr6:163945099:G:A	0	163945099	A	G
6	chr6:163945251:G:A	0	163945251	A	G
6	chr6:163945399:A:G	0	163945399	G	A
6	chr6:163945776:T:A	0	163945776	A	T
6	chr6:163945825:G:T	0	163945825	T	G
6	chr6:163946133:G:C	0	163946133	C	G
6	chr6:163946298:AC:A	0	163946298	A	AC
6	chr6:163947055:A:G	0	163947055	G	A
6	chr6:163948014:C:T	0	163948014	T	C
6	chr6:163948419:A:G	0	163948419	G	A
6	chr6:163948632:G:A	0	163948632	A	G
6	chr6:163949551:T:C	0	163949551	C	T
6	chr6:163950422:T:C	0	163950422	C	T
6	chr6:163951119:C:T	0	163951119	T	C
6	chr6:163951280:G:A	0	163951280	A	G
6	chr6:163952148:T:G	0	163952148	G	T
6	chr6:163952336:T:C	0	163952336	C	T
6	chr6:163952622:T:C	0	163952622	C	T
6	chr6:163954302:G:A	0	163954302	A	G
6	chr6:163954759:C:T	0	163954759	T	C
6	chr6:163954827:T:A	0	163954827	A	T
6	chr6:163954896:C:T	0	163954896	T	C
6	chr6:163956647:G:A	0	163956647	A	G
6	chr6:163957653:A:G	0	163957653	G	A
6	chr6:163959817:C:T	0	163959817	T	C
6	chr6:163959904:C:A	0	163959904	A	C
6	chr6:163960190:T:G	0	163960190	G	T
6	chr6:163960310:TG:T	0	163960310	T	TG
6	chr6:163960994:C:G	0	163960994	G	C
6	chr6:163961867:G:A	0	163961867	A	G
6	chr6:163962489:C:T	0	163962489	T	C
6	chr6:163962958:A:G	0	163962958	G	A
6	chr6:163962976:A:G	0	163962976	G	A
6	chr6:163963891:C:T	0	163963891	T	C
6	chr6:163964150:C:T	0	163964150	T	C
6	chr6:163964924:AC:A	0	163964924	A	AC
6	chr6:163965939:A:G	0	163965939	G	A
6	chr6:163966152:G:A	0	163966152	A	G
6	chr6:163966571:T:C	0	163966571	C	T
6	chr6:163966679:A:G	0	163966679	G	A
6	chr6:163967047:A:G	0	163967047	G	A
6	chr6:163968061:G:A	0	163968061	A	G
6	chr6:163968096:A:G	0	163968096	G	A
6	chr6:163968133:G:A	0	163968133	A	G
6	chr6:163968853:C:T	0	163968853	T	C
6	chr6:163968875:C:T	0	163968875	T	C
6	chr6:163968956:A:G	0	163968956	G	A
6	chr6:163968996:A:G	0	163968996	G	A
6	chr6:163969000:T:G	0	163969000	G	T
6	chr6:163969766:C:T	0	163969766	T	C
6	chr6:163970906:C:G	0	163970906	G	C
6	chr6:163971274:G:A	0	163971274	A	G
6	chr6:163971421:C:T	0	163971421	T	C
6	chr6:163971782:G:A	0	163971782	A	G
6	chr6:163971936:G:A	0	163971936	A	G
6	chr6:163971954:G:A	0	163971954	A	G
6	chr6:163972212:G:T	0	163972212	T	G
6	chr6:163972629:A:G	0	163972629	G	A
6	chr6:163974368:C:A	0	163974368	A	C
6	chr6:163974694:TA:T	0	163974694	T	TA
6	chr6:163974887:C:A	0	163974887	A	C
6	chr6:163975473:G:A	0	163975473	A	G
6	chr6:163975756:C:T	0	163975756	T	C
6	chr6:163976139:C:A	0	163976139	A	C
6	chr6:163976296:G:C	0	163976296	C	G
6	chr6:163978175:ATGTT:A	0	163978175	A	ATGTT
6	chr6:163978258:A:G	0	163978258	G	A
6	chr6:163978346:C:T	0	163978346	T	C
6	chr6:163978423:C:T	0	163978423	T	C
6	chr6:163978508:T:C	0	163978508	C	T
6	chr6:163978521:TA:T	0	163978521	T	TA
6	chr6:163978636:T:C	0	163978636	C	T
6	chr6:163978914:G:A	0	163978914	A	G
6	chr6:163978916:G:A	0	163978916	A	G
6	chr6:163979235:G:A	0	163979235	A	G
6	chr6:163979502:C:T	0	163979502	T	C
6	chr6:163979551:G:A	0	163979551	A	G
6	chr6:163979563:G:A	0	163979563	A	G
6	chr6:163979590:T:C	0	163979590	C	T
6	chr6:163979596:C:T	0	163979596	T	C
6	chr6:163979612:C:T	0	163979612	T	C
6	chr6:163980029:T:A	0	163980029	A	T
6	chr6:163980975:A:T	0	163980975	T	A
6	chr6:163980990:T:C	0	163980990	C	T
6	chr6:163981342:G:T	0	163981342	T	G
6	chr6:163981343:A:T	0	163981343	T	A
6	chr6:163981829:G:A	0	163981829	A	G
6	chr6:163982472:G:A	0	163982472	A	G
6	chr6:163982671:A:C	0	163982671	C	A
6	chr6:163982802:A:G	0	163982802	G	A
6	chr6:163983901:A:G	0	163983901	G	A
6	chr6:163984030:A:G	0	163984030	G	A
6	chr6:163984057:T:C	0	163984057	C	T
6	chr6:163984347:T:C	0	163984347	C	T
6	chr6:163985232:C:T	0	163985232	T	C
6	chr6:163985440:T:G	0	163985440	G	T
6	chr6:163985626:C:T	0	163985626	T	C
6	chr6:163986265:C:T	0	163986265	T	C
6	chr6:163988160:G:A	0	163988160	A	G
6	chr6:163989089:C:T	0	163989089	T	C
6	chr6:163990139:G:GAGGA	0	163990139	GAGGA	G
6	chr6:163993609:A:G	0	163993609	G	A
6	chr6:163993848:A:T	0	163993848	T	A
6	chr6:163994180:A:G	0	163994180	G	A
6	chr6:163994715:C:T	0	163994715	T	C
6	chr6:163995548:C:T	0	163995548	T	C
6	chr6:163996588:C:T	0	163996588	T	C
6	chr6:163996790:A:G	0	163996790	G	A
6	chr6:163996979:C:T	0	163996979	T	C
6	chr6:163998619:C:T	0	163998619	T	C
6	chr6:163999800:G:A	0	163999800	A	G
6	chr6:163999970:C:T	0	163999970	T	C
6	chr6:164000957:G:C	0	164000957	C	G
6	chr6:164001711:C:G	0	164001711	G	C
6	chr6:164001994:A:G	0	164001994	G	A
6	chr6:164002217:C:G	0	164002217	G	C
6	chr6:164002393:C:T	0	164002393	T	C
6	chr6:164005733:A:G	0	164005733	G	A
6	chr6:164005873:A:G	0	164005873	G	A
6	chr6:164005993:A:T	0	164005993	T	A
6	chr6:164008092:C:T	0	164008092	T	C
6	chr6:164008253:T:G	0	164008253	G	T
6	chr6:164008494:T:A	0	164008494	A	T
6	chr6:164009039:A:G	0	164009039	G	A
6	chr6:164009389:T:C	0	164009389	C	T
6	chr6:164009966:G:A	0	164009966	A	G
6	chr6:164010016:C:T	0	164010016	T	C
6	chr6:164011638:C:T	0	164011638	T	C
6	chr6:164011767:T:C	0	164011767	C	T
6	chr6:164012776:G:T	0	164012776	T	G
6	chr6:164013053:A:G	0	164013053	G	A
6	chr6:164013255:G:T	0	164013255	T	G
6	chr6:164013271:G:A	0	164013271	A	G
6	chr6:164013596:A:C	0	164013596	C	A
6	chr6:164016605:C:T	0	164016605	T	C
6	chr6:164018679:C:T	0	164018679	T	C
6	chr6:164018700:G:A	0	164018700	A	G
6	chr6:164018842:A:G	0	164018842	G	A
6	chr6:164018900:T:C	0	164018900	C	T
6	chr6:164018903:C:T	0	164018903	T	C
6	chr6:164019117:G:A	0	164019117	A	G
6	chr6:164019249:T:C	0	164019249	C	T
6	chr6:164019339:C:T	0	164019339	T	C
6	chr6:164019510:T:C	0	164019510	C	T
6	chr6:164019603:A:G	0	164019603	G	A
6	chr6:164019812:C:T	0	164019812	T	C
6	chr6:164020396:C:G	0	164020396	G	C
6	chr6:164020429:A:G	0	164020429	G	A
6	chr6:164020603:T:C	0	164020603	C	T
6	chr6:164020697:A:G	0	164020697	G	A
6	chr6:164021388:A:G	0	164021388	G	A
6	chr6:164021579:G:A	0	164021579	A	G
6	chr6:164021673:G:A	0	164021673	A	G
6	chr6:164021741:A:C	0	164021741	C	A
6	chr6:164021816:CACAA:C	0	164021816	C	CACAA
6	chr6:164022317:T:C	0	164022317	C	T
6	chr6:164022324:A:G	0	164022324	G	A
6	chr6:164022456:A:G	0	164022456	G	A
6	chr6:164022710:C:T	0	164022710	T	C
6	chr6:164022749:G:C	0	164022749	C	G
6	chr6:164023342:T:TC	0	164023342	TC	T
6	chr6:164024200:T:C	0	164024200	C	T
6	chr6:164024632:C:T	0	164024632	T	C
6	chr6:164024716:T:C	0	164024716	C	T
6	chr6:164025079:C:A	0	164025079	A	C
6	chr6:164025505:T:C	0	164025505	C	T
6	chr6:164025638:C:A	0	164025638	A	C
6	chr6:164026221:T:C	0	164026221	C	T
6	chr6:164026585:T:C	0	164026585	C	T
6	chr6:164027124:G:T	0	164027124	T	G
6	chr6:164027329:A:G	0	164027329	G	A
6	chr6:164027919:A:G	0	164027919	G	A
6	chr6:164028626:A:C	0	164028626	C	A
6	chr6:164028727:T:TA	0	164028727	TA	T
6	chr6:164028961:T:C	0	164028961	C	T
6	chr6:164029380:G:A	0	164029380	A	G
6	chr6:164029609:A:G	0	164029609	G	A
6	chr6:164029693:G:A	0	164029693	A	G
6	chr6:164029729:A:G	0	164029729	G	A
6	chr6:164029890:A:G	0	164029890	G	A
6	chr6:164029914:G:A	0	164029914	A	G
6	chr6:164030032:A:G	0	164030032	G	A
6	chr6:164030166:T:TGATA	0	164030166	TGATA	T
6	chr6:164030369:A:G	0	164030369	G	A
6	chr6:164030514:G:A	0	164030514	A	G
6	chr6:164030533:G:A	0	164030533	A	G
6	chr6:164030887:C:T	0	164030887	T	C
6	chr6:164031104:C:T	0	164031104	T	C
6	chr6:164031125:T:C	0	164031125	C	T
6	chr6:164031171:T:C	0	164031171	C	T
6	chr6:164031232:C:T	0	164031232	T	C
6	chr6:164031251:A:G	0	164031251	G	A
6	chr6:164031572:A:T	0	164031572	T	A
6	chr6:164032001:A:G	0	164032001	G	A
6	chr6:164033043:T:A	0	164033043	A	T
6	chr6:164033188:AG:A	0	164033188	A	AG
6	chr6:164033333:T:C	0	164033333	C	T
6	chr6:164033505:C:T	0	164033505	T	C
6	chr6:164033718:T:C	0	164033718	C	T
6	chr6:164034343:G:A	0	164034343	A	G
6	chr6:164034943:G:A	0	164034943	A	G
6	chr6:164035828:G:A	0	164035828	A	G
6	chr6:164035939:A:G	0	164035939	G	A
6	chr6:164035998:C:T	0	164035998	T	C
6	chr6:164036014:C:T	0	164036014	T	C
6	chr6:164036072:A:G	0	164036072	G	A
6	chr6:164036224:A:G	0	164036224	G	A
6	chr6:164036589:G:C	0	164036589	C	G
6	chr6:164036808:C:T	0	164036808	T	C
6	chr6:164037134:A:G	0	164037134	G	A
6	chr6:164037173:A:G	0	164037173	G	A
6	chr6:164037234:T:C	0	164037234	C	T
6	chr6:164037240:G:A	0	164037240	A	G
6	chr6:164037255:T:C	0	164037255	C	T
6	chr6:164037304:A:G	0	164037304	G	A
6	chr6:164037360:G:A	0	164037360	A	G
6	chr6:164037782:CTGAG:C	0	164037782	C	CTGAG
6	chr6:164037862:A:C	0	164037862	C	A
6	chr6:164037980:A:G	0	164037980	G	A
6	chr6:164038108:T:C	0	164038108	C	T
6	chr6:164038227:CAG:C	0	164038227	C	CAG
6	chr6:164038515:A:G	0	164038515	G	A
6	chr6:164039083:C:T	0	164039083	T	C
6	chr6:164039249:TA:T	0	164039249	T	TA
6	chr6:164039385:G:A	0	164039385	A	G
6	chr6:164039654:A:G	0	164039654	G	A
6	chr6:164039749:G:A	0	164039749	A	G
6	chr6:164040014:A:G	0	164040014	G	A
6	chr6:164040333:A:T	0	164040333	T	A
6	chr6:164040717:T:C	0	164040717	C	T
6	chr6:164040944:C:T	0	164040944	T	C
6	chr6:164040977:C:T	0	164040977	T	C
6	chr6:164041153:T:C	0	164041153	C	T
6	chr6:164041193:A:G	0	164041193	G	A
6	chr6:164041261:C:T	0	164041261	T	C
6	chr6:164041747:C:T	0	164041747	T	C
6	chr6:164041929:A:G	0	164041929	G	A
6	chr6:164042322:C:T	0	164042322	T	C
6	chr6:164042323:G:A	0	164042323	A	G
6	chr6:164042341:C:A	0	164042341	A	C
6	chr6:164042390:C:A	0	164042390	A	C
6	chr6:164042509:A:G	0	164042509	G	A
6	chr6:164042564:A:G	0	164042564	G	A
6	chr6:164042717:G:A	0	164042717	A	G
6	chr6:164042891:T:C	0	164042891	C	T
6	chr6:164043017:A:G	0	164043017	G	A
6	chr6:164043172:C:T	0	164043172	T	C
6	chr6:164043188:A:G	0	164043188	G	A
6	chr6:164043423:A:G	0	164043423	G	A
6	chr6:164043966:T:C	0	164043966	C	T
6	chr6:164044008:C:T	0	164044008	T	C
6	chr6:164044192:C:T	0	164044192	T	C
6	chr6:164044497:T:C	0	164044497	C	T
6	chr6:164044661:C:T	0	164044661	T	C
6	chr6:164044758:G:A	0	164044758	A	G
6	chr6:164045465:T:C	0	164045465	C	T
6	chr6:164045566:C:T	0	164045566	T	C
6	chr6:164047205:A:T	0	164047205	T	A
6	chr6:164047410:T:G	0	164047410	G	T
6	chr6:164047740:T:G	0	164047740	G	T
6	chr6:164048110:G:T	0	164048110	T	G
6	chr6:164048111:T:C	0	164048111	C	T
6	chr6:164049133:T:A	0	164049133	A	T
6	chr6:164049237:A:G	0	164049237	G	A
6	chr6:164049391:G:T	0	164049391	T	G
6	chr6:164049658:G:A	0	164049658	A	G
6	chr6:164049692:C:A	0	164049692	A	C
6	chr6:164049954:T:C	0	164049954	C	T
6	chr6:164050599:G:T	0	164050599	T	G
6	chr6:164050634:G:T	0	164050634	T	G
6	chr6:164051089:G:A	0	164051089	A	G
6	chr6:164051213:A:G	0	164051213	G	A
6	chr6:164051271:G:GA	0	164051271	GA	G
6	chr6:164051406:A:G	0	164051406	G	A
6	chr6:164052587:C:A	0	164052587	A	C
6	chr6:164052592:T:TAAA	0	164052592	TAAA	T
6	chr6:164052789:C:T	0	164052789	T	C
6	chr6:164053673:C:T	0	164053673	T	C
6	chr6:164054246:T:C	0	164054246	C	T
6	chr6:164054627:T:C	0	164054627	C	T
6	chr6:164055001:C:A	0	164055001	A	C
6	chr6:164055015:A:G	0	164055015	G	A
6	chr6:164055088:T:A	0	164055088	A	T
6	chr6:164055621:G:T	0	164055621	T	G
6	chr6:164055684:C:T	0	164055684	T	C
6	chr6:164055796:T:G	0	164055796	G	T
6	chr6:164055865:C:A	0	164055865	A	C
6	chr6:164056767:G:T	0	164056767	T	G
6	chr6:164057356:C:A	0	164057356	A	C
6	chr6:164057526:G:A	0	164057526	A	G
6	chr6:164057660:T:C	0	164057660	C	T
6	chr6:164057661:G:A	0	164057661	A	G
6	chr6:164057884:T:C	0	164057884	C	T
6	chr6:164058044:T:C	0	164058044	C	T
6	chr6:164058066:G:A	0	164058066	A	G
6	chr6:164058631:G:A	0	164058631	A	G
6	chr6:164058637:T:G	0	164058637	G	T
6	chr6:164058804:T:G	0	164058804	G	T
6	chr6:164059282:T:A	0	164059282	A	T
6	chr6:164059289:T:C	0	164059289	C	T
6	chr6:164059678:TAG:T	0	164059678	T	TAG
6	chr6:164059727:C:T	0	164059727	T	C
6	chr6:164059766:G:A	0	164059766	A	G
6	chr6:164059874:G:A	0	164059874	A	G
6	chr6:164059901:C:T	0	164059901	T	C
6	chr6:164060094:T:C	0	164060094	C	T
6	chr6:164060225:A:G	0	164060225	G	A
6	chr6:164061023:T:C	0	164061023	C	T
6	chr6:164061190:T:G	0	164061190	G	T
6	chr6:164061255:ACT:A	0	164061255	A	ACT
6	chr6:164061623:A:T	0	164061623	T	A
6	chr6:164061745:A:C	0	164061745	C	A
6	chr6:164061804:A:G	0	164061804	G	A
6	chr6:164062009:C:T	0	164062009	T	C
6	chr6:164062026:A:G	0	164062026	G	A
6	chr6:164062034:G:A	0	164062034	A	G
6	chr6:164062038:T:C	0	164062038	C	T
6	chr6:164062156:G:A	0	164062156	A	G
6	chr6:164062271:T:C	0	164062271	C	T
6	chr6:164062342:A:G	0	164062342	G	A
6	chr6:164062414:C:CT	0	164062414	CT	C
6	chr6:164062433:C:G	0	164062433	G	C
6	chr6:164062507:G:A	0	164062507	A	G
6	chr6:164062880:G:A	0	164062880	A	G
6	chr6:164062897:G:A	0	164062897	A	G
6	chr6:164063205:C:A	0	164063205	A	C
6	chr6:164063239:C:T	0	164063239	T	C
6	chr6:164064113:G:A	0	164064113	A	G
6	chr6:164064324:A:G	0	164064324	G	A
6	chr6:164064466:G:A	0	164064466	A	G
6	chr6:164064589:G:A	0	164064589	A	G
6	chr6:164064605:C:T	0	164064605	T	C
6	chr6:164065137:A:G	0	164065137	G	A
6	chr6:164065632:G:A	0	164065632	A	G
6	chr6:164065853:T:C	0	164065853	C	T
6	chr6:164066158:C:T	0	164066158	T	C
6	chr6:164066328:A:G	0	164066328	G	A
6	chr6:164066566:G:A	0	164066566	A	G
6	chr6:164066652:G:A	0	164066652	A	G
6	chr6:164067980:T:C	0	164067980	C	T
6	chr6:164068223:C:CA	0	164068223	CA	C
6	chr6:164068410:C:T	0	164068410	T	C
6	chr6:164068432:G:A	0	164068432	A	G
6	chr6:164068555:G:A	0	164068555	A	G
6	chr6:164069477:C:A	0	164069477	A	C
6	chr6:164070022:T:C	0	164070022	C	T
6	chr6:164070212:A:G	0	164070212	G	A
6	chr6:164070613:T:C	0	164070613	C	T
6	chr6:164070705:G:A	0	164070705	A	G
6	chr6:164070831:T:C	0	164070831	C	T
6	chr6:164070894:T:A	0	164070894	A	T
6	chr6:164071094:A:G	0	164071094	G	A
6	chr6:164071126:C:T	0	164071126	T	C
6	chr6:164071737:T:C	0	164071737	C	T
6	chr6:164073063:A:C	0	164073063	C	A
6	chr6:164073403:G:A	0	164073403	A	G
6	chr6:164073462:A:G	0	164073462	G	A
6	chr6:164073507:G:A	0	164073507	A	G
6	chr6:164074105:T:A	0	164074105	A	T
6	chr6:164074381:A:T	0	164074381	T	A
6	chr6:164077400:C:T	0	164077400	T	C
6	chr6:164078387:G:A	0	164078387	A	G
6	chr6:164079260:G:A	0	164079260	A	G
6	chr6:164079612:G:T	0	164079612	T	G
6	chr6:164079980:T:G	0	164079980	G	T
6	chr6:164080016:A:C	0	164080016	C	A
6	chr6:164080180:T:C	0	164080180	C	T
6	chr6:164080303:C:T	0	164080303	T	C
6	chr6:164080461:T:C	0	164080461	C	T
6	chr6:164080463:A:C	0	164080463	C	A
6	chr6:164080703:G:A	0	164080703	A	G
6	chr6:164080745:G:A	0	164080745	A	G
6	chr6:164080781:G:A	0	164080781	A	G
6	chr6:164081196:C:T	0	164081196	T	C
6	chr6:164081334:G:A	0	164081334	A	G
6	chr6:164081450:T:C	0	164081450	C	T
6	chr6:164081550:C:CA	0	164081550	CA	C
6	chr6:164081603:C:T	0	164081603	T	C
6	chr6:164081899:T:G	0	164081899	G	T
6	chr6:164081900:T:A	0	164081900	A	T
6	chr6:164082097:G:A	0	164082097	A	G
6	chr6:164082625:C:A	0	164082625	A	C
6	chr6:164082776:T:C	0	164082776	C	T
6	chr6:164082925:A:G	0	164082925	G	A
6	chr6:164083082:T:C	0	164083082	C	T
6	chr6:164084629:C:T	0	164084629	T	C
6	chr6:164085886:C:T	0	164085886	T	C
6	chr6:164086072:T:A	0	164086072	A	T
6	chr6:164086320:G:A	0	164086320	A	G
6	chr6:164086494:G:A	0	164086494	A	G
6	chr6:164087244:A:C	0	164087244	C	A
6	chr6:164088283:A:G	0	164088283	G	A
6	chr6:164088418:A:C	0	164088418	C	A
6	chr6:164089338:A:G	0	164089338	G	A
6	chr6:164090085:A:AGT	0	164090085	AGT	A
6	chr6:164091063:C:T	0	164091063	T	C
6	chr6:164091146:T:C	0	164091146	C	T
6	chr6:164091193:G:A	0	164091193	A	G
6	chr6:164091230:C:T	0	164091230	T	C
6	chr6:164091495:T:C	0	164091495	C	T
6	chr6:164091661:A:G	0	164091661	G	A
6	chr6:164093272:A:G	0	164093272	G	A
6	chr6:164094733:G:A	0	164094733	A	G
6	chr6:164094904:A:G	0	164094904	G	A
6	chr6:164095049:T:C	0	164095049	C	T
6	chr6:164095186:T:C	0	164095186	C	T
6	chr6:164096065:G:A	0	164096065	A	G
6	chr6:164096186:C:T	0	164096186	T	C
6	chr6:164096288:AAC:A	0	164096288	A	AAC
6	chr6:164096471:A:G	0	164096471	G	A
6	chr6:164097286:C:T	0	164097286	T	C
6	chr6:164097631:A:G	0	164097631	G	A
6	chr6:164098408:T:TA	0	164098408	TA	T
6	chr6:164099471:C:A	0	164099471	A	C
6	chr6:164100064:G:T	0	164100064	T	G
6	chr6:164100621:A:G	0	164100621	G	A
6	chr6:164101940:A:G	0	164101940	G	A
6	chr6:164102814:T:C	0	164102814	C	T
6	chr6:164102869:C:T	0	164102869	T	C
6	chr6:164102895:A:G	0	164102895	G	A
6	chr6:164103817:A:G	0	164103817	G	A
6	chr6:164104935:G:A	0	164104935	A	G
6	chr6:164105247:T:G	0	164105247	G	T
6	chr6:164106481:C:T	0	164106481	T	C
6	chr6:164107063:C:A	0	164107063	A	C
6	chr6:164107375:G:A	0	164107375	A	G
6	chr6:164107835:A:T	0	164107835	T	A
6	chr6:164108330:G:A	0	164108330	A	G
6	chr6:164108349:G:A	0	164108349	A	G
6	chr6:164108720:A:G	0	164108720	G	A
6	chr6:164108747:C:T	0	164108747	T	C
6	chr6:164109836:A:G	0	164109836	G	A
6	chr6:164110327:A:G	0	164110327	G	A
6	chr6:164110490:T:A	0	164110490	A	T
6	chr6:164110808:G:A	0	164110808	A	G
6	chr6:164110824:C:T	0	164110824	T	C
6	chr6:164111217:C:T	0	164111217	T	C
6	chr6:164111244:A:C	0	164111244	C	A
6	chr6:164111688:G:A	0	164111688	A	G
6	chr6:164111711:C:A	0	164111711	A	C
6	chr6:164111780:C:G	0	164111780	G	C
6	chr6:164111977:G:T	0	164111977	T	G
6	chr6:164112061:A:T	0	164112061	T	A
6	chr6:164112719:C:T	0	164112719	T	C
6	chr6:164112735:G:A	0	164112735	A	G
6	chr6:164112875:A:T	0	164112875	T	A
6	chr6:164112980:C:T	0	164112980	T	C
6	chr6:164113428:C:T	0	164113428	T	C
6	chr6:164113550:C:T	0	164113550	T	C
6	chr6:164114218:G:A	0	164114218	A	G
6	chr6:164114310:C:T	0	164114310	T	C
6	chr6:164114367:G:A	0	164114367	A	G
6	chr6:164114997:A:G	0	164114997	G	A
6	chr6:164115002:T:A	0	164115002	A	T
6	chr6:164115012:C:G	0	164115012	G	C
6	chr6:164115529:C:A	0	164115529	A	C
6	chr6:164115557:T:C	0	164115557	C	T
6	chr6:164116111:T:C	0	164116111	C	T
6	chr6:164116182:T:C	0	164116182	C	T
6	chr6:164116376:T:A	0	164116376	A	T
6	chr6:164116393:T:C	0	164116393	C	T
6	chr6:164116556:T:C	0	164116556	C	T
6	chr6:164116658:T:C	0	164116658	C	T
6	chr6:164117373:C:T	0	164117373	T	C
6	chr6:164117575:C:T	0	164117575	T	C
6	chr6:164118403:T:C	0	164118403	C	T
6	chr6:164119105:A:C	0	164119105	C	A
6	chr6:164119390:G:A	0	164119390	A	G
6	chr6:164120262:T:A	0	164120262	A	T
6	chr6:164120292:C:T	0	164120292	T	C
6	chr6:164121276:T:C	0	164121276	C	T
6	chr6:164122206:G:A	0	164122206	A	G
6	chr6:164126398:G:A	0	164126398	A	G
6	chr6:164126800:C:T	0	164126800	T	C
6	chr6:164126841:A:G	0	164126841	G	A
6	chr6:164127410:C:G	0	164127410	G	C
6	chr6:164128344:T:C	0	164128344	C	T
6	chr6:164128953:A:G	0	164128953	G	A
6	chr6:164129351:T:C	0	164129351	C	T
6	chr6:164130114:TC:T	0	164130114	T	TC
6	chr6:164130129:CACTCTTCTTCCCCAGGCTCCTCTCTCCT:C	0	164130129	C	CACTCTTCTTCCCCAGGCTCCTCTCTCCT
6	chr6:164130859:G:T	0	164130859	T	G
6	chr6:164130940:A:C	0	164130940	C	A
6	chr6:164131917:T:C	0	164131917	C	T
6	chr6:164132577:G:A	0	164132577	A	G
6	chr6:164133309:G:A	0	164133309	A	G
6	chr6:164134501:C:T	0	164134501	T	C
6	chr6:164135887:G:C	0	164135887	C	G
6	chr6:164136067:A:G	0	164136067	G	A
6	chr6:164136457:A:G	0	164136457	G	A
6	chr6:164137193:T:A	0	164137193	A	T
6	chr6:164138563:TGA:T	0	164138563	T	TGA
6	chr6:164139002:T:A	0	164139002	A	T
6	chr6:164139081:C:T	0	164139081	T	C
6	chr6:164139226:T:C	0	164139226	C	T
6	chr6:164139937:A:G	0	164139937	G	A
6	chr6:164140043:T:C	0	164140043	C	T
6	chr6:164140114:T:G	0	164140114	G	T
6	chr6:164140481:A:G	0	164140481	G	A
6	chr6:164140596:A:G	0	164140596	G	A
6	chr6:164141019:A:G	0	164141019	G	A
6	chr6:164141243:T:C	0	164141243	C	T
6	chr6:164141455:A:G	0	164141455	G	A
6	chr6:164142119:A:T	0	164142119	T	A
6	chr6:164142507:A:G	0	164142507	G	A
6	chr6:164142560:T:A	0	164142560	A	T
6	chr6:164142925:G:A	0	164142925	A	G
6	chr6:164143539:T:C	0	164143539	C	T
6	chr6:164145295:C:T	0	164145295	T	C
6	chr6:164146167:G:T	0	164146167	T	G
6	chr6:164146180:G:A	0	164146180	A	G
6	chr6:164146840:T:G	0	164146840	G	T
6	chr6:164147006:T:C	0	164147006	C	T
6	chr6:164147122:A:G	0	164147122	G	A
6	chr6:164147551:A:G	0	164147551	G	A
6	chr6:164147942:T:C	0	164147942	C	T
6	chr6:164148241:T:A	0	164148241	A	T
6	chr6:164148382:G:A	0	164148382	A	G
6	chr6:164149365:G:T	0	164149365	T	G
6	chr6:164149482:T:G	0	164149482	G	T
6	chr6:164149573:A:T	0	164149573	T	A
6	chr6:164149760:T:C	0	164149760	C	T
6	chr6:164150006:G:A	0	164150006	A	G
6	chr6:164151004:C:T	0	164151004	T	C
6	chr6:164151794:A:C	0	164151794	C	A
6	chr6:164152670:CATAG:C	0	164152670	C	CATAG
6	chr6:164152911:A:T	0	164152911	T	A
6	chr6:164153126:A:G	0	164153126	G	A
6	chr6:164154890:T:A	0	164154890	A	T
6	chr6:164155211:T:G	0	164155211	G	T
6	chr6:164155891:G:T	0	164155891	T	G
6	chr6:164155933:A:AAG	0	164155933	AAG	A
6	chr6:164155956:T:C	0	164155956	C	T
6	chr6:164156846:A:G	0	164156846	G	A
6	chr6:164157151:G:A	0	164157151	A	G
6	chr6:164157392:T:C	0	164157392	C	T
6	chr6:164158100:G:A	0	164158100	A	G
6	chr6:164159553:A:G	0	164159553	G	A
6	chr6:164159971:T:C	0	164159971	C	T
6	chr6:164160716:C:T	0	164160716	T	C
6	chr6:164161273:G:T	0	164161273	T	G
6	chr6:164162164:T:C	0	164162164	C	T
6	chr6:164162534:C:T	0	164162534	T	C
6	chr6:164163551:G:A	0	164163551	A	G
6	chr6:164163845:G:T	0	164163845	T	G
6	chr6:164164642:G:T	0	164164642	T	G
6	chr6:164166927:C:G	0	164166927	G	C
6	chr6:164167468:C:G	0	164167468	G	C
6	chr6:164168013:T:C	0	164168013	C	T
6	chr6:164168892:A:C	0	164168892	C	A
6	chr6:164171841:A:G	0	164171841	G	A
6	chr6:164174721:A:G	0	164174721	G	A
6	chr6:164174966:G:A	0	164174966	A	G
6	chr6:164175025:A:G	0	164175025	G	A
6	chr6:164175553:G:T	0	164175553	T	G
6	chr6:164175746:G:A	0	164175746	A	G
6	chr6:164175829:G:A	0	164175829	A	G
6	chr6:164176136:A:C	0	164176136	C	A
6	chr6:164176329:C:A	0	164176329	A	C
6	chr6:164176655:C:T	0	164176655	T	C
6	chr6:164176701:A:G	0	164176701	G	A
6	chr6:164176899:C:T	0	164176899	T	C
6	chr6:164177188:C:T	0	164177188	T	C
6	chr6:164177453:A:C	0	164177453	C	A
6	chr6:164178588:A:C	0	164178588	C	A
6	chr6:164178715:G:A	0	164178715	A	G
6	chr6:164179912:T:C	0	164179912	C	T
6	chr6:164180022:G:A	0	164180022	A	G
6	chr6:164180095:T:C	0	164180095	C	T
6	chr6:164180491:T:C	0	164180491	C	T
6	chr6:164180587:C:T	0	164180587	T	C
6	chr6:164181030:C:A	0	164181030	A	C
6	chr6:164181462:C:T	0	164181462	T	C
6	chr6:164181622:T:C	0	164181622	C	T
6	chr6:164181720:C:T	0	164181720	T	C
6	chr6:164181951:A:G	0	164181951	G	A
6	chr6:164182053:T:G	0	164182053	G	T
6	chr6:164182668:G:A	0	164182668	A	G
6	chr6:164182680:A:G	0	164182680	G	A
6	chr6:164182755:G:A	0	164182755	A	G
6	chr6:164182778:T:G	0	164182778	G	T
6	chr6:164183773:A:G	0	164183773	G	A
6	chr6:164183837:T:C	0	164183837	C	T
6	chr6:164184289:ATGT:A	0	164184289	A	ATGT
6	chr6:164184306:A:C	0	164184306	C	A
6	chr6:164184681:C:T	0	164184681	T	C
6	chr6:164185287:A:G	0	164185287	G	A
6	chr6:164185502:C:T	0	164185502	T	C
6	chr6:164185956:A:C	0	164185956	C	A
6	chr6:164186260:G:A	0	164186260	A	G
6	chr6:164186339:G:C	0	164186339	C	G
6	chr6:164188302:C:T	0	164188302	T	C
6	chr6:164188454:T:A	0	164188454	A	T
6	chr6:164188474:A:C	0	164188474	C	A
6	chr6:164188663:G:A	0	164188663	A	G
6	chr6:164189363:C:T	0	164189363	T	C
6	chr6:164190207:G:A	0	164190207	A	G
6	chr6:164190311:C:T	0	164190311	T	C
6	chr6:164190426:C:T	0	164190426	T	C
6	chr6:164190447:G:C	0	164190447	C	G
6	chr6:164191035:T:C	0	164191035	C	T
6	chr6:164191448:C:T	0	164191448	T	C
6	chr6:164191496:A:T	0	164191496	T	A
6	chr6:164191505:C:T	0	164191505	T	C
6	chr6:164191636:CT:C	0	164191636	C	CT
6	chr6:164191643:G:A	0	164191643	A	G
6	chr6:164191650:T:C	0	164191650	C	T
6	chr6:164191761:C:T	0	164191761	T	C
6	chr6:164191786:A:G	0	164191786	G	A
6	chr6:164191943:C:A	0	164191943	A	C
6	chr6:164192183:G:A	0	164192183	A	G
6	chr6:164192425:C:T	0	164192425	T	C
6	chr6:164192741:G:A	0	164192741	A	G
6	chr6:164192807:C:G	0	164192807	G	C
6	chr6:164193036:C:T	0	164193036	T	C
6	chr6:164193286:C:T	0	164193286	T	C
6	chr6:164193873:C:T	0	164193873	T	C
6	chr6:164194096:A:T	0	164194096	T	A
6	chr6:164195135:A:T	0	164195135	T	A
6	chr6:164195725:T:C	0	164195725	C	T
6	chr6:164195937:A:G	0	164195937	G	A
6	chr6:164196392:C:G	0	164196392	G	C
6	chr6:164196544:G:A	0	164196544	A	G
6	chr6:164196936:C:T	0	164196936	T	C
6	chr6:164197664:T:A	0	164197664	A	T
6	chr6:164197693:C:T	0	164197693	T	C
6	chr6:164198007:G:GA	0	164198007	GA	G
6	chr6:164198366:A:G	0	164198366	G	A
6	chr6:164198392:T:A	0	164198392	A	T
6	chr6:164198828:C:T	0	164198828	T	C
6	chr6:164198924:C:T	0	164198924	T	C
6	chr6:164199498:C:G	0	164199498	G	C
6	chr6:164199630:C:T	0	164199630	T	C
6	chr6:164199826:C:A	0	164199826	A	C
6	chr6:164200413:G:A	0	164200413	A	G
6	chr6:164201077:C:T	0	164201077	T	C
6	chr6:164201907:C:G	0	164201907	G	C
6	chr6:164202396:G:A	0	164202396	A	G
6	chr6:164202457:T:A	0	164202457	A	T
6	chr6:164203155:T:C	0	164203155	C	T
6	chr6:164203495:ATACTT:A	0	164203495	A	ATACTT
6	chr6:164203502:A:AT	0	164203502	AT	A
6	chr6:164204000:A:G	0	164204000	G	A
6	chr6:164204747:CA:C	0	164204747	C	CA
6	chr6:164205602:T:C	0	164205602	C	T
6	chr6:164206561:T:C	0	164206561	C	T
6	chr6:164207010:T:C	0	164207010	C	T
6	chr6:164207762:G:T	0	164207762	T	G
6	chr6:164207943:G:A	0	164207943	A	G
6	chr6:164208232:G:A	0	164208232	A	G
6	chr6:164208320:C:A	0	164208320	A	C
6	chr6:164208436:G:A	0	164208436	A	G
6	chr6:164208592:C:T	0	164208592	T	C
6	chr6:164208605:A:G	0	164208605	G	A
6	chr6:164209094:G:T	0	164209094	T	G
6	chr6:164209109:C:T	0	164209109	T	C
6	chr6:164210360:G:C	0	164210360	C	G
6	chr6:164210430:T:C	0	164210430	C	T
6	chr6:164210468:C:T	0	164210468	T	C
6	chr6:164210723:A:G	0	164210723	G	A
6	chr6:164211381:G:A	0	164211381	A	G
6	chr6:164211544:C:A	0	164211544	A	C
6	chr6:164211826:T:C	0	164211826	C	T
6	chr6:164212086:T:C	0	164212086	C	T
6	chr6:164212280:G:A	0	164212280	A	G
6	chr6:164212798:A:G	0	164212798	G	A
6	chr6:164213557:A:G	0	164213557	G	A
6	chr6:164213749:G:A	0	164213749	A	G
6	chr6:164213914:T:C	0	164213914	C	T
6	chr6:164214333:G:C	0	164214333	C	G
6	chr6:164214675:A:C	0	164214675	C	A
6	chr6:164215132:G:A	0	164215132	A	G
6	chr6:164217108:A:G	0	164217108	G	A
6	chr6:164217880:G:A	0	164217880	A	G
6	chr6:164219590:C:T	0	164219590	T	C
6	chr6:164219996:C:T	0	164219996	T	C
6	chr6:164221485:G:A	0	164221485	A	G
6	chr6:164221634:A:G	0	164221634	G	A
6	chr6:164221725:T:C	0	164221725	C	T
6	chr6:164222020:AG:A	0	164222020	A	AG
6	chr6:164222278:C:A	0	164222278	A	C
6	chr6:164222875:A:C	0	164222875	C	A
6	chr6:164222910:G:A	0	164222910	A	G
6	chr6:164223927:G:T	0	164223927	T	G
6	chr6:164224432:C:T	0	164224432	T	C
6	chr6:164225207:A:G	0	164225207	G	A
6	chr6:164225662:A:G	0	164225662	G	A
6	chr6:164226723:T:C	0	164226723	C	T
6	chr6:164228008:G:A	0	164228008	A	G
6	chr6:164229228:C:T	0	164229228	T	C
6	chr6:164229248:T:G	0	164229248	G	T
6	chr6:164229675:A:G	0	164229675	G	A
6	chr6:164232960:G:T	0	164232960	T	G
6	chr6:164233644:C:T	0	164233644	T	C
6	chr6:164234040:A:T	0	164234040	T	A
6	chr6:164234598:G:T	0	164234598	T	G
6	chr6:164234628:G:A	0	164234628	A	G
6	chr6:164234752:A:C	0	164234752	C	A
6	chr6:164235155:A:G	0	164235155	G	A
6	chr6:164235294:TG:T	0	164235294	T	TG
6	chr6:164236203:G:A	0	164236203	A	G
6	chr6:164236403:T:C	0	164236403	C	T
6	chr6:164236765:G:A	0	164236765	A	G
6	chr6:164237102:A:G	0	164237102	G	A
6	chr6:164237742:A:G	0	164237742	G	A
6	chr6:164237848:A:C	0	164237848	C	A
6	chr6:164238440:G:A	0	164238440	A	G
6	chr6:164238744:G:A	0	164238744	A	G
6	chr6:164238953:G:A	0	164238953	A	G
6	chr6:164241055:G:A	0	164241055	A	G
6	chr6:164241219:T:C	0	164241219	C	T
6	chr6:164241435:C:CAGG	0	164241435	CAGG	C
6	chr6:164241672:G:A	0	164241672	A	G
6	chr6:164241824:A:G	0	164241824	G	A
6	chr6:164242043:TG:T	0	164242043	T	TG
6	chr6:164242577:G:A	0	164242577	A	G
6	chr6:164242654:A:G	0	164242654	G	A
6	chr6:164242732:G:A	0	164242732	A	G
6	chr6:164242835:G:A	0	164242835	A	G
6	chr6:164242870:T:C	0	164242870	C	T
6	chr6:164242902:GC:G	0	164242902	G	GC
6	chr6:164243361:C:T	0	164243361	T	C
6	chr6:164243371:C:A	0	164243371	A	C
6	chr6:164243565:T:A	0	164243565	A	T
6	chr6:164243798:G:A	0	164243798	A	G
6	chr6:164243808:C:T	0	164243808	T	C
6	chr6:164243905:C:T	0	164243905	T	C
6	chr6:164244168:C:T	0	164244168	T	C
6	chr6:164244621:T:C	0	164244621	C	T
6	chr6:164244632:C:T	0	164244632	T	C
6	chr6:164244962:C:T	0	164244962	T	C
6	chr6:164244977:A:T	0	164244977	T	A
6	chr6:164245119:T:C	0	164245119	C	T
6	chr6:164245151:C:T	0	164245151	T	C
6	chr6:164245447:T:C	0	164245447	C	T
6	chr6:164245536:G:A	0	164245536	A	G
6	chr6:164245709:A:G	0	164245709	G	A
6	chr6:164245898:G:A	0	164245898	A	G
6	chr6:164246467:G:A	0	164246467	A	G
6	chr6:164247786:C:T	0	164247786	T	C
6	chr6:164248760:G:A	0	164248760	A	G
6	chr6:164248900:C:A	0	164248900	A	C
6	chr6:164249053:T:C	0	164249053	C	T
6	chr6:164249172:G:T	0	164249172	T	G
6	chr6:164249525:C:A	0	164249525	A	C
6	chr6:164249828:A:G	0	164249828	G	A
6	chr6:164250350:G:A	0	164250350	A	G
6	chr6:164250497:G:A	0	164250497	A	G
6	chr6:164252117:A:G	0	164252117	G	A
6	chr6:164252378:G:A	0	164252378	A	G
6	chr6:164252592:C:T	0	164252592	T	C
6	chr6:164253146:T:C	0	164253146	C	T
6	chr6:164253651:T:G	0	164253651	G	T
6	chr6:164254275:C:T	0	164254275	T	C
6	chr6:164255027:G:A	0	164255027	A	G
6	chr6:164255414:C:T	0	164255414	T	C
6	chr6:164255415:A:G	0	164255415	G	A
6	chr6:164256563:T:C	0	164256563	C	T
6	chr6:164257442:G:A	0	164257442	A	G
6	chr6:164257496:T:A	0	164257496	A	T
6	chr6:164259101:C:T	0	164259101	T	C
6	chr6:164259821:T:C	0	164259821	C	T
6	chr6:164259978:T:C	0	164259978	C	T
6	chr6:164260043:T:C	0	164260043	C	T
6	chr6:164260216:A:G	0	164260216	G	A
6	chr6:164260395:T:G	0	164260395	G	T
6	chr6:164260740:G:A	0	164260740	A	G
6	chr6:164261228:C:T	0	164261228	T	C
6	chr6:164261803:TG:T	0	164261803	T	TG
6	chr6:164261931:T:C	0	164261931	C	T
6	chr6:164262155:T:A	0	164262155	A	T
6	chr6:164262256:C:G	0	164262256	G	C
6	chr6:164262682:C:T	0	164262682	T	C
6	chr6:164263093:A:T	0	164263093	T	A
6	chr6:164263272:T:C	0	164263272	C	T
6	chr6:164264302:T:C	0	164264302	C	T
6	chr6:164265299:G:C	0	164265299	C	G
6	chr6:164265308:A:G	0	164265308	G	A
6	chr6:164268303:T:G	0	164268303	G	T
6	chr6:164268458:G:A	0	164268458	A	G
6	chr6:164269580:A:G	0	164269580	G	A
6	chr6:164269594:A:G	0	164269594	G	A
6	chr6:164269939:C:T	0	164269939	T	C
6	chr6:164270065:C:A	0	164270065	A	C
6	chr6:164270426:C:T	0	164270426	T	C
6	chr6:164270812:A:G	0	164270812	G	A
6	chr6:164270846:C:T	0	164270846	T	C
6	chr6:164270854:C:A	0	164270854	A	C
6	chr6:164270891:T:C	0	164270891	C	T
6	chr6:164271557:C:T	0	164271557	T	C
6	chr6:164271905:G:A	0	164271905	A	G
6	chr6:164272070:T:A	0	164272070	A	T
6	chr6:164272691:T:C	0	164272691	C	T
6	chr6:164272724:T:C	0	164272724	C	T
6	chr6:164272928:T:C	0	164272928	C	T
6	chr6:164273555:C:T	0	164273555	T	C
6	chr6:164273559:G:A	0	164273559	A	G
6	chr6:164273602:C:T	0	164273602	T	C
6	chr6:164273646:T:C	0	164273646	C	T
6	chr6:164273717:A:T	0	164273717	T	A
6	chr6:164273738:A:G	0	164273738	G	A
6	chr6:164273961:G:A	0	164273961	A	G
6	chr6:164274402:C:A	0	164274402	A	C
6	chr6:164274514:T:A	0	164274514	A	T
6	chr6:164274715:C:T	0	164274715	T	C
6	chr6:164275260:A:G	0	164275260	G	A
6	chr6:164275938:A:T	0	164275938	T	A
6	chr6:164276147:CTT:C	0	164276147	C	CTT
6	chr6:164276282:T:G	0	164276282	G	T
6	chr6:164276686:C:T	0	164276686	T	C
6	chr6:164276796:T:C	0	164276796	C	T
6	chr6:164276846:G:T	0	164276846	T	G
6	chr6:164277284:G:A	0	164277284	A	G
6	chr6:164277453:T:C	0	164277453	C	T
6	chr6:164278151:C:T	0	164278151	T	C
6	chr6:164278289:T:C	0	164278289	C	T
6	chr6:164278343:C:T	0	164278343	T	C
6	chr6:164278371:A:T	0	164278371	T	A
6	chr6:164279639:A:G	0	164279639	G	A
6	chr6:164280016:C:T	0	164280016	T	C
6	chr6:164280775:T:C	0	164280775	C	T
6	chr6:164281065:T:C	0	164281065	C	T
6	chr6:164281100:T:C	0	164281100	C	T
6	chr6:164282120:C:T	0	164282120	T	C
6	chr6:164282143:C:T	0	164282143	T	C
6	chr6:164282848:T:G	0	164282848	G	T
6	chr6:164283753:C:A	0	164283753	A	C
6	chr6:164284281:C:T	0	164284281	T	C
6	chr6:164284498:C:T	0	164284498	T	C
6	chr6:164285001:G:A	0	164285001	A	G
6	chr6:164285140:C:T	0	164285140	T	C
6	chr6:164285402:C:T	0	164285402	T	C
6	chr6:164285631:A:G	0	164285631	G	A
6	chr6:164285807:A:G	0	164285807	G	A
6	chr6:164285946:T:C	0	164285946	C	T
6	chr6:164286228:G:A	0	164286228	A	G
6	chr6:164286285:T:C	0	164286285	C	T
6	chr6:164286313:A:T	0	164286313	T	A
6	chr6:164286383:G:T	0	164286383	T	G
6	chr6:164286530:A:G	0	164286530	G	A
6	chr6:164287279:T:G	0	164287279	G	T
6	chr6:164287759:T:C	0	164287759	C	T
6	chr6:164288432:G:A	0	164288432	A	G
6	chr6:164288938:A:G	0	164288938	G	A
6	chr6:164289329:T:G	0	164289329	G	T
6	chr6:164290045:T:C	0	164290045	C	T
6	chr6:164290739:C:T	0	164290739	T	C
6	chr6:164291300:A:G	0	164291300	G	A
6	chr6:164291343:C:T	0	164291343	T	C
6	chr6:164291795:G:A	0	164291795	A	G
6	chr6:164292122:T:A	0	164292122	A	T
6	chr6:164292135:C:T	0	164292135	T	C
6	chr6:164292424:C:T	0	164292424	T	C
6	chr6:164292546:G:A	0	164292546	A	G
6	chr6:164292695:A:T	0	164292695	T	A
6	chr6:164292824:T:G	0	164292824	G	T
6	chr6:164292947:A:G	0	164292947	G	A
6	chr6:164293788:C:T	0	164293788	T	C
6	chr6:164294132:C:T	0	164294132	T	C
6	chr6:164294375:T:C	0	164294375	C	T
6	chr6:164294712:A:G	0	164294712	G	A
6	chr6:164294972:A:G	0	164294972	G	A
6	chr6:164295357:C:T	0	164295357	T	C
6	chr6:164295512:T:C	0	164295512	C	T
6	chr6:164295587:T:C	0	164295587	C	T
6	chr6:164296126:C:A	0	164296126	A	C
6	chr6:164296251:C:T	0	164296251	T	C
6	chr6:164296345:T:C	0	164296345	C	T
6	chr6:164296422:AT:A	0	164296422	A	AT
6	chr6:164297566:G:A	0	164297566	A	G
6	chr6:164297717:C:A	0	164297717	A	C
6	chr6:164298091:C:A	0	164298091	A	C
6	chr6:164298419:C:T	0	164298419	T	C
6	chr6:164298909:T:G	0	164298909	G	T
6	chr6:164299287:T:A	0	164299287	A	T
6	chr6:164299339:A:AG	0	164299339	AG	A
6	chr6:164299899:T:C	0	164299899	C	T
6	chr6:164299917:T:C	0	164299917	C	T
6	chr6:164300140:T:C	0	164300140	C	T
6	chr6:164300342:T:C	0	164300342	C	T
6	chr6:164300402:C:T	0	164300402	T	C
6	chr6:164300914:G:A	0	164300914	A	G
6	chr6:164300998:A:G	0	164300998	G	A
6	chr6:164301772:C:T	0	164301772	T	C
6	chr6:164302373:A:G	0	164302373	G	A
6	chr6:164303014:A:G	0	164303014	G	A
6	chr6:164303036:C:G	0	164303036	G	C
6	chr6:164303332:A:G	0	164303332	G	A
6	chr6:164304050:C:T	0	164304050	T	C
6	chr6:164304891:C:G	0	164304891	G	C
6	chr6:164305095:C:T	0	164305095	T	C
6	chr6:164305193:G:A	0	164305193	A	G
6	chr6:164305618:C:T	0	164305618	T	C
6	chr6:164305926:T:C	0	164305926	C	T
6	chr6:164306893:C:G	0	164306893	G	C
6	chr6:164308706:T:C	0	164308706	C	T
6	chr6:164310641:A:T	0	164310641	T	A
6	chr6:164310821:T:A	0	164310821	A	T
6	chr6:164310977:A:G	0	164310977	G	A
6	chr6:164311016:G:A	0	164311016	A	G
6	chr6:164311135:A:G	0	164311135	G	A
6	chr6:164311251:CA:C	0	164311251	C	CA
6	chr6:164311832:G:A	0	164311832	A	G
6	chr6:164311880:TAAAC:T	0	164311880	T	TAAAC
6	chr6:164311934:CAAT:C	0	164311934	C	CAAT
6	chr6:164312712:C:T	0	164312712	T	C
6	chr6:164313049:T:A	0	164313049	A	T
6	chr6:164313416:A:G	0	164313416	G	A
6	chr6:164314054:A:G	0	164314054	G	A
6	chr6:164314891:C:T	0	164314891	T	C
6	chr6:164315206:G:T	0	164315206	T	G
6	chr6:164315343:T:G	0	164315343	G	T
6	chr6:164316774:C:T	0	164316774	T	C
6	chr6:164317970:C:T	0	164317970	T	C
6	chr6:164318134:A:T	0	164318134	T	A
6	chr6:164318788:G:A	0	164318788	A	G
6	chr6:164319689:AC:A	0	164319689	A	AC
6	chr6:164320115:G:A	0	164320115	A	G
6	chr6:164320553:T:C	0	164320553	C	T
6	chr6:164320867:AAG:A	0	164320867	A	AAG
6	chr6:164321317:G:C	0	164321317	C	G
6	chr6:164321848:G:A	0	164321848	A	G
6	chr6:164322821:A:G	0	164322821	G	A
6	chr6:164323868:T:C	0	164323868	C	T
6	chr6:164324707:C:A	0	164324707	A	C
6	chr6:164324903:T:C	0	164324903	C	T
6	chr6:164326474:G:C	0	164326474	C	G
6	chr6:164327141:A:G	0	164327141	G	A
6	chr6:164327176:A:G	0	164327176	G	A
6	chr6:164327518:T:C	0	164327518	C	T
6	chr6:164329550:C:T	0	164329550	T	C
6	chr6:164330302:C:T	0	164330302	T	C
6	chr6:164331282:A:G	0	164331282	G	A
6	chr6:164331443:G:A	0	164331443	A	G
6	chr6:164331804:C:T	0	164331804	T	C
6	chr6:164331866:G:A	0	164331866	A	G
6	chr6:164332111:G:A	0	164332111	A	G
6	chr6:164335099:C:T	0	164335099	T	C
6	chr6:164335331:G:A	0	164335331	A	G
6	chr6:164339600:A:G	0	164339600	G	A
6	chr6:164341037:T:C	0	164341037	C	T
6	chr6:164341216:A:G	0	164341216	G	A
6	chr6:164341330:T:C	0	164341330	C	T
6	chr6:164342884:T:C	0	164342884	C	T
6	chr6:164343502:C:G	0	164343502	G	C
6	chr6:164344399:A:G	0	164344399	G	A
6	chr6:164345269:T:A	0	164345269	A	T
6	chr6:164345684:A:G	0	164345684	G	A
6	chr6:164345978:G:C	0	164345978	C	G
6	chr6:164346090:T:C	0	164346090	C	T
6	chr6:164347455:T:C	0	164347455	C	T
6	chr6:164350209:T:A	0	164350209	A	T
6	chr6:164350677:C:T	0	164350677	T	C
6	chr6:164350909:A:T	0	164350909	T	A
6	chr6:164351801:T:A	0	164351801	A	T
6	chr6:164352491:A:G	0	164352491	G	A
6	chr6:164352513:T:C	0	164352513	C	T
6	chr6:164352718:G:T	0	164352718	T	G
6	chr6:164356152:T:C	0	164356152	C	T
6	chr6:164357088:CT:C	0	164357088	C	CT
6	chr6:164357173:C:T	0	164357173	T	C
6	chr6:164359006:G:A	0	164359006	A	G
6	chr6:164360177:G:A	0	164360177	A	G
6	chr6:164361489:A:G	0	164361489	G	A
6	chr6:164361856:A:G	0	164361856	G	A
6	chr6:164362073:T:A	0	164362073	A	T
6	chr6:164362680:A:G	0	164362680	G	A
6	chr6:164363018:C:T	0	164363018	T	C
6	chr6:164363235:C:T	0	164363235	T	C
6	chr6:164363294:A:T	0	164363294	T	A
6	chr6:164363912:G:A	0	164363912	A	G
6	chr6:164364802:C:G	0	164364802	G	C
6	chr6:164365213:C:T	0	164365213	T	C
6	chr6:164365275:G:T	0	164365275	T	G
6	chr6:164365300:C:T	0	164365300	T	C
6	chr6:164366358:A:G	0	164366358	G	A
6	chr6:164366395:C:T	0	164366395	T	C
6	chr6:164366437:AG:A	0	164366437	A	AG
6	chr6:164368029:A:G	0	164368029	G	A
6	chr6:164368993:C:T	0	164368993	T	C
6	chr6:164369163:C:T	0	164369163	T	C
6	chr6:164369367:A:G	0	164369367	G	A
6	chr6:164369789:A:G	0	164369789	G	A
6	chr6:164372009:T:A	0	164372009	A	T
6	chr6:164372205:T:C	0	164372205	C	T
6	chr6:164372826:T:TA	0	164372826	TA	T
6	chr6:164372875:A:C	0	164372875	C	A
6	chr6:164374762:G:A	0	164374762	A	G
6	chr6:164375818:G:A	0	164375818	A	G
6	chr6:164376257:A:G	0	164376257	G	A
6	chr6:164376283:GA:G	0	164376283	G	GA
6	chr6:164376893:A:G	0	164376893	G	A
6	chr6:164377116:G:C	0	164377116	C	G
6	chr6:164377202:T:C	0	164377202	C	T
6	chr6:164379287:T:C	0	164379287	C	T
6	chr6:164380665:G:A	0	164380665	A	G
6	chr6:164383045:G:GCAA	0	164383045	GCAA	G
6	chr6:164383951:A:G	0	164383951	G	A
6	chr6:164386920:TA:T	0	164386920	T	TA
6	chr6:164387557:C:T	0	164387557	T	C
6	chr6:164389732:G:T	0	164389732	T	G
6	chr6:164390536:G:A	0	164390536	A	G
6	chr6:164390555:T:C	0	164390555	C	T
6	chr6:164390828:T:C	0	164390828	C	T
6	chr6:164391064:A:T	0	164391064	T	A
6	chr6:164391199:TTCAGCACTTTAAGTGTCTGGA:T	0	164391199	T	TTCAGCACTTTAAGTGTCTGGA
6	chr6:164391556:G:C	0	164391556	C	G
6	chr6:164391666:T:C	0	164391666	C	T
6	chr6:164392272:A:C	0	164392272	C	A
6	chr6:164393077:TTTTTA:T	0	164393077	T	TTTTTA
6	chr6:164393359:C:A	0	164393359	A	C
6	chr6:164393660:C:T	0	164393660	T	C
6	chr6:164394056:TATTTTGA:T	0	164394056	T	TATTTTGA
6	chr6:164394161:G:A	0	164394161	A	G
6	chr6:164394742:G:A	0	164394742	A	G
6	chr6:164394743:C:T	0	164394743	T	C
6	chr6:164394756:T:G	0	164394756	G	T
6	chr6:164394784:C:G	0	164394784	G	C
6	chr6:164394989:T:C	0	164394989	C	T
6	chr6:164395402:A:G	0	164395402	G	A
6	chr6:164395513:G:A	0	164395513	A	G
6	chr6:164396079:T:A	0	164396079	A	T
6	chr6:164396205:G:C	0	164396205	C	G
6	chr6:164397094:G:T	0	164397094	T	G
6	chr6:164397313:C:A	0	164397313	A	C
6	chr6:164397801:G:A	0	164397801	A	G
6	chr6:164398878:C:T	0	164398878	T	C
6	chr6:164400223:AT:A	0	164400223	A	AT
6	chr6:164400773:T:G	0	164400773	G	T
6	chr6:164401290:G:A	0	164401290	A	G
6	chr6:164401648:G:A	0	164401648	A	G
6	chr6:164401873:G:A	0	164401873	A	G
6	chr6:164402219:T:C	0	164402219	C	T
6	chr6:164403212:G:A	0	164403212	A	G
6	chr6:164403444:A:G	0	164403444	G	A
6	chr6:164403510:T:G	0	164403510	G	T
6	chr6:164403528:C:T	0	164403528	T	C
6	chr6:164404314:G:A	0	164404314	A	G
6	chr6:164404648:C:T	0	164404648	T	C
6	chr6:164404830:A:G	0	164404830	G	A
6	chr6:164405378:G:A	0	164405378	A	G
6	chr6:164405785:T:G	0	164405785	G	T
6	chr6:164406361:C:T	0	164406361	T	C
6	chr6:164406467:A:G	0	164406467	G	A
6	chr6:164406847:A:G	0	164406847	G	A
6	chr6:164407331:G:C	0	164407331	C	G
6	chr6:164407806:T:A	0	164407806	A	T
6	chr6:164408362:G:A	0	164408362	A	G
6	chr6:164408798:G:A	0	164408798	A	G
6	chr6:164409497:C:G	0	164409497	G	C
6	chr6:164409955:C:G	0	164409955	G	C
6	chr6:164411541:C:T	0	164411541	T	C
6	chr6:164411555:G:C	0	164411555	C	G
6	chr6:164411794:G:A	0	164411794	A	G
6	chr6:164412066:C:T	0	164412066	T	C
6	chr6:164412071:C:T	0	164412071	T	C
6	chr6:164412860:G:A	0	164412860	A	G
6	chr6:164413160:G:A	0	164413160	A	G
6	chr6:164413261:T:C	0	164413261	C	T
6	chr6:164413433:C:T	0	164413433	T	C
6	chr6:164413506:C:T	0	164413506	T	C
6	chr6:164413853:CT:C	0	164413853	C	CT
6	chr6:164413856:CA:C	0	164413856	C	CA
6	chr6:164413966:T:G	0	164413966	G	T
6	chr6:164417068:A:G	0	164417068	G	A
6	chr6:164417333:C:T	0	164417333	T	C
6	chr6:164417923:C:T	0	164417923	T	C
6	chr6:164419043:C:G	0	164419043	G	C
6	chr6:164419086:T:C	0	164419086	C	T
6	chr6:164419400:C:A	0	164419400	A	C
6	chr6:164420163:G:T	0	164420163	T	G
6	chr6:164420510:G:A	0	164420510	A	G
6	chr6:164420511:A:G	0	164420511	G	A
6	chr6:164420610:A:G	0	164420610	G	A
6	chr6:164420673:C:T	0	164420673	T	C
6	chr6:164421080:C:T	0	164421080	T	C
6	chr6:164422394:T:C	0	164422394	C	T
6	chr6:164422443:G:A	0	164422443	A	G
6	chr6:164422934:G:A	0	164422934	A	G
6	chr6:164423893:T:C	0	164423893	C	T
6	chr6:164424065:C:T	0	164424065	T	C
6	chr6:164425061:C:T	0	164425061	T	C
6	chr6:164425483:G:A	0	164425483	A	G
6	chr6:164425736:A:C	0	164425736	C	A
6	chr6:164427905:G:A	0	164427905	A	G
6	chr6:164428188:A:G	0	164428188	G	A
6	chr6:164429305:A:T	0	164429305	T	A
6	chr6:164429458:C:T	0	164429458	T	C
6	chr6:164429650:C:A	0	164429650	A	C
6	chr6:164429721:G:A	0	164429721	A	G
6	chr6:164431112:C:G	0	164431112	G	C
6	chr6:164431199:A:G	0	164431199	G	A
6	chr6:164431450:A:G	0	164431450	G	A
6	chr6:164431838:GC:G	0	164431838	G	GC
6	chr6:164433257:A:G	0	164433257	G	A
6	chr6:164433914:A:G	0	164433914	G	A
6	chr6:164434944:C:G	0	164434944	G	C
6	chr6:164436006:C:G	0	164436006	G	C
6	chr6:164436059:C:T	0	164436059	T	C
6	chr6:164436294:T:C	0	164436294	C	T
6	chr6:164436494:A:G	0	164436494	G	A
6	chr6:164437653:A:G	0	164437653	G	A
6	chr6:164438304:A:T	0	164438304	T	A
6	chr6:164439929:C:T	0	164439929	T	C
6	chr6:164441012:A:G	0	164441012	G	A
6	chr6:164441039:CA:C	0	164441039	C	CA
6	chr6:164441582:T:C	0	164441582	C	T
6	chr6:164442517:C:T	0	164442517	T	C
6	chr6:164443075:G:A	0	164443075	A	G
6	chr6:164443476:T:C	0	164443476	C	T
6	chr6:164443870:G:A	0	164443870	A	G
6	chr6:164444125:T:C	0	164444125	C	T
6	chr6:164444217:G:A	0	164444217	A	G
6	chr6:164444615:A:G	0	164444615	G	A
6	chr6:164446665:G:A	0	164446665	A	G
6	chr6:164447441:A:G	0	164447441	G	A
6	chr6:164447594:A:G	0	164447594	G	A
6	chr6:164448066:C:T	0	164448066	T	C
6	chr6:164449032:A:G	0	164449032	G	A
6	chr6:164449997:T:C	0	164449997	C	T
6	chr6:164450011:A:G	0	164450011	G	A
6	chr6:164450571:A:G	0	164450571	G	A
6	chr6:164453351:A:AG	0	164453351	AG	A
6	chr6:164453610:A:G	0	164453610	G	A
6	chr6:164454335:A:G	0	164454335	G	A
6	chr6:164455102:C:T	0	164455102	T	C
6	chr6:164456153:A:G	0	164456153	G	A
6	chr6:164462903:G:A	0	164462903	A	G
6	chr6:164463816:A:G	0	164463816	G	A
6	chr6:164465343:G:C	0	164465343	C	G
6	chr6:164465710:G:A	0	164465710	A	G
6	chr6:164466405:C:T	0	164466405	T	C
6	chr6:164467333:G:A	0	164467333	A	G
6	chr6:164467580:C:T	0	164467580	T	C
6	chr6:164468662:C:T	0	164468662	T	C
6	chr6:164472745:T:C	0	164472745	C	T
6	chr6:164473120:G:A	0	164473120	A	G
6	chr6:164473153:C:G	0	164473153	G	C
6	chr6:164473744:G:A	0	164473744	A	G
6	chr6:164474529:TC:T	0	164474529	T	TC
6	chr6:164475055:G:A	0	164475055	A	G
6	chr6:164475208:C:T	0	164475208	T	C
6	chr6:164475275:T:C	0	164475275	C	T
6	chr6:164476728:G:A	0	164476728	A	G
6	chr6:164478152:G:A	0	164478152	A	G
6	chr6:164479542:G:T	0	164479542	T	G
6	chr6:164479565:G:A	0	164479565	A	G
6	chr6:164482154:GA:G	0	164482154	G	GA
6	chr6:164483078:C:T	0	164483078	T	C
6	chr6:164484173:T:A	0	164484173	A	T
6	chr6:164484361:G:A	0	164484361	A	G
6	chr6:164484948:C:A	0	164484948	A	C
6	chr6:164485855:A:C	0	164485855	C	A
6	chr6:164486279:C:T	0	164486279	T	C
6	chr6:164486716:T:C	0	164486716	C	T
6	chr6:164486735:G:A	0	164486735	A	G
6	chr6:164488137:T:C	0	164488137	C	T
6	chr6:164488339:G:A	0	164488339	A	G
6	chr6:164488899:CTT:C	0	164488899	C	CTT
6	chr6:164489155:A:C	0	164489155	C	A
6	chr6:164489654:G:A	0	164489654	A	G
6	chr6:164490941:C:T	0	164490941	T	C
6	chr6:164492641:G:A	0	164492641	A	G
6	chr6:164492768:C:G	0	164492768	G	C
6	chr6:164492883:C:T	0	164492883	T	C
6	chr6:164493056:T:C	0	164493056	C	T
6	chr6:164493141:T:A	0	164493141	A	T
6	chr6:164493403:C:G	0	164493403	G	C
6	chr6:164493412:C:A	0	164493412	A	C
6	chr6:164493737:C:G	0	164493737	G	C
6	chr6:164493779:T:C	0	164493779	C	T
6	chr6:164493956:G:A	0	164493956	A	G
6	chr6:164495567:G:T	0	164495567	T	G
6	chr6:164495616:T:C	0	164495616	C	T
6	chr6:164497019:A:C	0	164497019	C	A
6	chr6:164498840:C:A	0	164498840	A	C
6	chr6:164499360:T:C	0	164499360	C	T
6	chr6:164500123:C:A	0	164500123	A	C
6	chr6:164500463:CA:C	0	164500463	C	CA
6	chr6:164501258:CA:C	0	164501258	C	CA
6	chr6:164501343:C:T	0	164501343	T	C
6	chr6:164501539:C:T	0	164501539	T	C
6	chr6:164504800:G:T	0	164504800	T	G
6	chr6:164504801:C:A	0	164504801	A	C
6	chr6:164504821:G:A	0	164504821	A	G
6	chr6:164506640:C:T	0	164506640	T	C
6	chr6:164507053:C:T	0	164507053	T	C
6	chr6:164507255:A:G	0	164507255	G	A
6	chr6:164507263:A:G	0	164507263	G	A
6	chr6:164507315:T:C	0	164507315	C	T
6	chr6:164507343:T:C	0	164507343	C	T
6	chr6:164507890:C:T	0	164507890	T	C
6	chr6:164508843:C:T	0	164508843	T	C
6	chr6:164508910:G:T	0	164508910	T	G
6	chr6:164509072:T:C	0	164509072	C	T
6	chr6:164509969:C:T	0	164509969	T	C
6	chr6:164510213:G:T	0	164510213	T	G
6	chr6:164510664:C:A	0	164510664	A	C
6	chr6:164510831:A:G	0	164510831	G	A
6	chr6:164510905:A:G	0	164510905	G	A
6	chr6:164510930:C:T	0	164510930	T	C
6	chr6:164511214:G:A	0	164511214	A	G
6	chr6:164511629:G:A	0	164511629	A	G
6	chr6:164512249:T:C	0	164512249	C	T
6	chr6:164512370:G:A	0	164512370	A	G
6	chr6:164513780:TTG:T	0	164513780	T	TTG
6	chr6:164514196:T:G	0	164514196	G	T
6	chr6:164514218:G:A	0	164514218	A	G
6	chr6:164514262:C:A	0	164514262	A	C
6	chr6:164514610:A:G	0	164514610	G	A
6	chr6:164514695:G:A	0	164514695	A	G
6	chr6:164514719:C:A	0	164514719	A	C
6	chr6:164514752:G:A	0	164514752	A	G
6	chr6:164515033:T:G	0	164515033	G	T
6	chr6:164515242:C:G	0	164515242	G	C
6	chr6:164515971:A:G	0	164515971	G	A
6	chr6:164516003:A:G	0	164516003	G	A
6	chr6:164516004:C:T	0	164516004	T	C
6	chr6:164516022:C:T	0	164516022	T	C
6	chr6:164516341:G:A	0	164516341	A	G
6	chr6:164517275:A:G	0	164517275	G	A
6	chr6:164517366:A:G	0	164517366	G	A
6	chr6:164517508:A:G	0	164517508	G	A
6	chr6:164517686:T:C	0	164517686	C	T
6	chr6:164518859:C:G	0	164518859	G	C
6	chr6:164519209:A:G	0	164519209	G	A
6	chr6:164519230:T:A	0	164519230	A	T
6	chr6:164520524:A:G	0	164520524	G	A
6	chr6:164520704:A:C	0	164520704	C	A
6	chr6:164520760:A:G	0	164520760	G	A
6	chr6:164521112:C:T	0	164521112	T	C
6	chr6:164522381:A:T	0	164522381	T	A
6	chr6:164522600:C:A	0	164522600	A	C
6	chr6:164522838:A:AC	0	164522838	AC	A
6	chr6:164523028:A:T	0	164523028	T	A
6	chr6:164523058:A:G	0	164523058	G	A
6	chr6:164523863:TC:T	0	164523863	T	TC
6	chr6:164524296:A:AT	0	164524296	AT	A
6	chr6:164524307:C:T	0	164524307	T	C
6	chr6:164524323:A:G	0	164524323	G	A
6	chr6:164524388:A:G	0	164524388	G	A
6	chr6:164524437:T:C	0	164524437	C	T
6	chr6:164524478:G:A	0	164524478	A	G
6	chr6:164525275:A:G	0	164525275	G	A
6	chr6:164525372:C:T	0	164525372	T	C
6	chr6:164525653:A:G	0	164525653	G	A
6	chr6:164525684:C:T	0	164525684	T	C
6	chr6:164525908:C:T	0	164525908	T	C
6	chr6:164526415:A:G	0	164526415	G	A
6	chr6:164526519:T:A	0	164526519	A	T
6	chr6:164526671:G:A	0	164526671	A	G
6	chr6:164526762:T:C	0	164526762	C	T
6	chr6:164527296:A:G	0	164527296	G	A
6	chr6:164527472:C:T	0	164527472	T	C
6	chr6:164527609:G:A	0	164527609	A	G
6	chr6:164528722:G:A	0	164528722	A	G
6	chr6:164528771:G:A	0	164528771	A	G
6	chr6:164528968:C:G	0	164528968	G	C
6	chr6:164529049:GAT:G	0	164529049	G	GAT
6	chr6:164529200:G:A	0	164529200	A	G
6	chr6:164529486:AAAG:A	0	164529486	A	AAAG
6	chr6:164529831:T:C	0	164529831	C	T
6	chr6:164531425:TAA:T	0	164531425	T	TAA
6	chr6:164531712:A:G	0	164531712	G	A
6	chr6:164532061:G:A	0	164532061	A	G
6	chr6:164532187:G:A	0	164532187	A	G
6	chr6:164532514:T:G	0	164532514	G	T
6	chr6:164533243:C:T	0	164533243	T	C
6	chr6:164533650:G:T	0	164533650	T	G
6	chr6:164534221:A:G	0	164534221	G	A
6	chr6:164534359:C:T	0	164534359	T	C
6	chr6:164534917:T:C	0	164534917	C	T
6	chr6:164535165:G:T	0	164535165	T	G
6	chr6:164535170:T:C	0	164535170	C	T
6	chr6:164535351:G:A	0	164535351	A	G
6	chr6:164535397:T:C	0	164535397	C	T
6	chr6:164535662:G:A	0	164535662	A	G
6	chr6:164535690:T:C	0	164535690	C	T
6	chr6:164536054:C:T	0	164536054	T	C
6	chr6:164536887:C:G	0	164536887	G	C
6	chr6:164537564:C:G	0	164537564	G	C
6	chr6:164537667:C:T	0	164537667	T	C
6	chr6:164539469:T:C	0	164539469	C	T
6	chr6:164539720:A:G	0	164539720	G	A
6	chr6:164539946:G:A	0	164539946	A	G
6	chr6:164540227:C:T	0	164540227	T	C
6	chr6:164541536:A:G	0	164541536	G	A
6	chr6:164541620:C:T	0	164541620	T	C
6	chr6:164541939:TA:T	0	164541939	T	TA
6	chr6:164542504:T:A	0	164542504	A	T
6	chr6:164542562:T:C	0	164542562	C	T
6	chr6:164543288:A:G	0	164543288	G	A
6	chr6:164543367:G:T	0	164543367	T	G
6	chr6:164543538:G:A	0	164543538	A	G
6	chr6:164543775:G:A	0	164543775	A	G
6	chr6:164544886:T:C	0	164544886	C	T
6	chr6:164544945:T:C	0	164544945	C	T
6	chr6:164544986:G:A	0	164544986	A	G
6	chr6:164544988:A:G	0	164544988	G	A
6	chr6:164545129:G:T	0	164545129	T	G
6	chr6:164545387:C:T	0	164545387	T	C
6	chr6:164546040:G:C	0	164546040	C	G
6	chr6:164546555:A:T	0	164546555	T	A
6	chr6:164546983:C:T	0	164546983	T	C
6	chr6:164546998:G:A	0	164546998	A	G
6	chr6:164547096:T:C	0	164547096	C	T
6	chr6:164547493:T:C	0	164547493	C	T
6	chr6:164548230:A:G	0	164548230	G	A
6	chr6:164548433:A:T	0	164548433	T	A
6	chr6:164548656:G:A	0	164548656	A	G
6	chr6:164548868:C:T	0	164548868	T	C
6	chr6:164549263:T:C	0	164549263	C	T
6	chr6:164550279:T:C	0	164550279	C	T
6	chr6:164550429:G:A	0	164550429	A	G
6	chr6:164550561:G:A	0	164550561	A	G
6	chr6:164550695:C:T	0	164550695	T	C
6	chr6:164550874:A:G	0	164550874	G	A
6	chr6:164551650:A:G	0	164551650	G	A
6	chr6:164552368:G:A	0	164552368	A	G
6	chr6:164552432:ACT:A	0	164552432	A	ACT
6	chr6:164552592:A:G	0	164552592	G	A
6	chr6:164552831:G:A	0	164552831	A	G
6	chr6:164552834:A:G	0	164552834	G	A
6	chr6:164553060:T:A	0	164553060	A	T
6	chr6:164553942:A:G	0	164553942	G	A
6	chr6:164553981:G:A	0	164553981	A	G
6	chr6:164554355:G:A	0	164554355	A	G
6	chr6:164554794:A:G	0	164554794	G	A
6	chr6:164555939:G:A	0	164555939	A	G
6	chr6:164556301:C:T	0	164556301	T	C
6	chr6:164556543:A:T	0	164556543	T	A
6	chr6:164556673:G:A	0	164556673	A	G
6	chr6:164556963:C:A	0	164556963	A	C
6	chr6:164557161:T:C	0	164557161	C	T
```
