## Supplementary material for "Characterization of shared and ancestry-specific signals driving complex traits using multi-ancestry fine-mapping": mesusieoutput

```
                 eur          afr      eur_afr
   [1,] 1.434470e-06 3.798057e-06 4.521001e-07
   [2,] 1.428589e-06 3.798586e-06 4.499378e-07
   [3,] 1.417444e-06 3.799044e-06 4.489219e-07
   [4,] 1.417444e-06 3.799547e-06 4.491633e-07
   [5,] 1.446856e-06 3.797928e-06 4.558888e-07
   [6,] 1.453368e-06 3.798244e-06 4.588260e-07
   [7,] 1.469883e-06 3.814749e-06 4.622295e-07
   [8,] 1.476617e-06 3.814639e-06 4.654061e-07
   [9,] 1.500210e-06 3.816307e-06 4.737277e-07
  [10,] 1.447642e-06 3.799547e-06 4.579204e-07
  [11,] 1.467039e-06 3.799547e-06 4.638081e-07
  [12,] 1.453368e-06 3.798558e-06 4.591318e-07
  [13,] 1.478513e-06 3.815535e-06 4.668750e-07
  [14,] 1.472149e-06 3.798016e-06 4.639131e-07
  [15,] 4.287958e-06 7.296077e-06 1.420735e-06
  [16,] 1.446856e-06 3.809269e-06 4.607478e-07
  [17,] 1.469883e-06 3.814512e-06 4.631379e-07
  [18,] 1.472818e-06 3.805365e-06 4.674506e-07
  [19,] 1.460095e-06 3.810753e-06 4.651559e-07
  [20,] 1.476617e-06 3.815108e-06 4.659785e-07
  [21,] 1.460095e-06 3.800427e-06 4.622055e-07
  [22,] 1.460095e-06 3.818893e-06 4.666762e-07
  [23,] 1.498127e-06 3.820539e-06 4.749145e-07
  [24,] 1.474205e-06 3.809269e-06 4.691743e-07
  [25,] 1.474205e-06 3.825433e-06 4.693130e-07
  [26,] 1.525223e-06 3.817606e-06 4.864170e-07
  [27,] 1.513448e-06 3.833591e-06 4.832677e-07
  [28,] 1.498218e-06 3.826883e-06 4.766966e-07
  [29,] 1.513448e-06 3.825934e-06 4.847650e-07
  [30,] 1.543137e-06 3.841762e-06 4.937810e-07
  [31,] 1.533623e-06 3.843802e-06 4.911605e-07
  [32,] 1.561187e-06 3.846158e-06 5.003012e-07
  [33,] 1.581668e-06 3.879601e-06 5.123135e-07
  [34,] 1.581668e-06 3.879601e-06 5.123135e-07
  [35,] 1.571978e-06 3.876180e-06 5.086436e-07
  [36,] 1.552040e-06 3.846158e-06 4.974115e-07
  [37,] 1.552040e-06 3.841762e-06 4.965773e-07
  [38,] 1.547252e-06 3.822929e-06 4.904760e-07
  [39,] 1.552040e-06 3.839581e-06 4.961408e-07
  [40,] 2.269663e-06 3.903052e-06 6.755978e-07
  [41,] 1.541876e-06 3.878213e-06 4.990100e-07
  [42,] 1.500249e-06 3.846158e-06 4.809394e-07
  [43,] 1.507915e-06 3.837493e-06 4.819064e-07
  [44,] 1.533252e-06 3.874829e-06 4.957174e-07
  [45,] 1.491018e-06 3.860806e-06 4.799933e-07
  [46,] 1.443982e-06 3.884967e-06 4.666132e-07
  [47,] 1.463988e-06 3.852187e-06 4.700326e-07
  [48,] 1.484878e-06 3.863641e-06 4.783185e-07
  [49,] 1.484925e-06 3.850519e-06 4.701159e-07
  [50,] 1.446818e-06 3.838652e-06 4.597255e-07
  [51,] 1.471037e-06 3.862210e-06 4.688692e-07
  [52,] 1.531614e-06 3.852147e-06 4.846685e-07
  [53,] 1.385850e-06 3.883625e-06 4.399378e-07
  [54,] 1.400111e-06 3.883625e-06 4.447295e-07
  [55,] 1.391379e-06 3.883625e-06 4.419086e-07
  [56,] 1.385654e-06 3.893760e-06 4.401221e-07
  [57,] 1.407502e-06 3.902284e-06 4.470301e-07
  [58,] 1.435323e-06 5.412710e-06 4.394731e-07
  [59,] 1.370872e-06 6.477255e-06 4.668545e-07
  [60,] 1.371264e-06 6.232498e-06 4.664580e-07
  [61,] 1.372945e-06 5.635593e-06 4.476624e-07
  [62,] 1.372153e-06 5.828608e-06 4.500350e-07
  [63,] 1.422094e-06 5.545440e-06 4.344892e-07
  [64,] 1.396142e-06 5.347173e-06 4.363770e-07
  [65,] 1.445413e-06 5.452979e-06 4.341529e-07
  [66,] 3.270871e-06 9.245788e-06 1.110522e-06
  [67,] 3.271029e-06 9.210808e-06 1.111104e-06
  [68,] 1.416628e-06 5.692464e-06 4.350639e-07
  [69,] 1.393815e-06 5.476338e-06 4.372702e-07
  [70,] 1.405926e-06 5.744330e-06 4.362622e-07
  [71,] 1.388984e-06 5.369627e-06 4.378108e-07
  [72,] 1.421616e-06 5.235381e-06 4.337663e-07
  [73,] 2.217058e-06 4.378853e-06 5.672705e-07
  [74,] 2.894314e-06 4.180041e-06 7.042736e-07
  [75,] 2.472564e-06 3.825789e-06 7.013995e-07
  [76,] 2.801917e-06 4.306681e-06 6.740481e-07
  [77,] 2.271369e-06 3.822955e-06 6.532762e-07
  [78,] 2.523165e-06 4.238751e-06 6.297085e-07
  [79,] 2.690181e-06 4.382894e-06 6.474928e-07
  [80,] 2.280894e-06 4.273445e-06 5.816995e-07
  [81,] 2.364233e-06 4.285300e-06 5.963728e-07
  [82,] 2.335814e-06 4.296095e-06 5.903354e-07
  [83,] 2.393313e-06 4.313660e-06 5.997029e-07
  [84,] 2.393313e-06 4.296095e-06 6.009729e-07
  [85,] 2.335814e-06 4.296095e-06 5.903354e-07
  [86,] 2.479954e-06 4.190713e-06 6.257957e-07
  [87,] 2.313413e-06 4.308238e-06 5.853591e-07
  [88,] 2.360269e-06 4.320524e-06 5.931470e-07
  [89,] 2.447601e-06 4.320524e-06 6.091704e-07
  [90,] 2.545147e-06 4.243941e-06 6.333700e-07
  [91,] 2.512626e-06 4.296100e-06 6.229873e-07
  [92,] 2.331944e-06 4.320524e-06 5.879419e-07
  [93,] 3.198602e-06 9.430675e-06 1.102594e-06
  [94,] 2.451602e-06 4.148886e-06 6.242178e-07
  [95,] 2.224925e-06 4.296100e-06 5.697797e-07
  [96,] 2.968274e-06 1.003972e-05 9.608225e-07
  [97,] 2.250767e-06 4.296100e-06 5.745741e-07
  [98,] 2.961431e-06 1.003972e-05 9.631659e-07
  [99,] 2.961431e-06 1.003972e-05 9.631659e-07
 [100,] 2.490547e-06 4.469163e-06 6.062364e-07
 [101,] 2.400660e-06 4.512262e-06 5.880337e-07
 [102,] 2.400660e-06 4.483364e-06 5.897033e-07
 [103,] 2.372034e-06 4.455125e-06 5.863611e-07
 [104,] 2.360269e-06 4.415330e-06 5.869602e-07
 [105,] 2.340029e-06 4.264198e-06 5.934027e-07
 [106,] 2.312170e-06 4.252604e-06 5.890308e-07
 [107,] 2.456403e-06 4.332961e-06 6.098671e-07
 [108,] 2.338502e-06 4.227465e-06 5.958749e-07
 [109,] 2.127232e-06 3.793622e-06 6.218345e-07
 [110,] 2.310680e-06 4.230212e-06 5.880325e-07
 [111,] 2.295075e-06 4.250168e-06 5.859964e-07
 [112,] 2.371321e-06 4.189686e-06 6.051477e-07
 [113,] 2.256914e-06 4.230212e-06 5.779606e-07
 [114,] 2.256914e-06 4.230212e-06 5.779606e-07
 [115,] 2.256914e-06 4.218774e-06 5.787702e-07
 [116,] 2.338502e-06 4.189686e-06 5.988677e-07
 [117,] 2.367418e-06 4.200484e-06 6.035088e-07
 [118,] 2.338502e-06 4.234124e-06 5.953648e-07
 [119,] 2.338502e-06 4.234124e-06 5.953648e-07
 [120,] 2.297147e-06 4.397070e-06 5.829209e-07
 [121,] 1.958659e-06 3.775795e-06 5.865182e-07
 [122,] 1.999630e-06 3.775795e-06 5.972447e-07
 [123,] 1.616527e-06 5.080712e-06 4.962857e-07
 [124,] 2.212568e-06 3.916731e-06 6.137992e-07
 [125,] 1.838469e-06 3.807951e-06 5.451398e-07
 [126,] 3.185002e-06 1.034001e-05 1.139317e-06
 [127,] 1.822508e-06 3.797545e-06 5.436032e-07
 [128,] 2.225432e-06 4.453469e-06 5.607445e-07
 [129,] 2.158014e-06 4.143178e-06 5.653764e-07
 [130,] 2.616087e-06 4.269883e-06 6.464459e-07
 [131,] 2.175483e-06 4.403170e-06 5.544908e-07
 [132,] 2.251432e-06 4.335740e-06 5.721747e-07
 [133,] 2.304926e-06 4.277430e-06 5.836142e-07
 [134,] 2.317278e-06 4.343111e-06 5.837576e-07
 [135,] 2.433921e-06 4.497317e-06 5.950135e-07
 [136,] 1.577367e-06 4.022415e-06 4.606168e-07
 [137,] 3.157498e-06 1.068877e-05 1.097131e-06
 [138,] 2.153465e-06 3.754802e-06 6.398377e-07
 [139,] 2.154658e-06 3.757139e-06 6.382999e-07
 [140,] 2.219914e-06 4.290514e-06 5.690722e-07
 [141,] 1.441672e-06 4.034258e-06 4.368153e-07
 [142,] 2.219914e-06 4.266831e-06 5.705995e-07
 [143,] 2.279487e-06 4.256363e-06 5.826270e-07
 [144,] 2.154658e-06 3.751796e-06 6.430967e-07
 [145,] 2.154658e-06 3.750980e-06 6.440853e-07
 [146,] 2.154658e-06 3.753707e-06 6.411293e-07
 [147,] 2.305293e-06 4.222311e-06 5.899802e-07
 [148,] 2.282605e-06 4.211243e-06 5.865057e-07
 [149,] 2.278242e-06 4.079652e-06 5.966782e-07
 [150,] 1.493024e-06 3.978027e-06 4.462167e-07
 [151,] 2.390323e-06 4.055708e-06 6.214994e-07
 [152,] 3.196129e-06 1.110943e-05 1.110782e-06
 [153,] 2.306616e-06 3.950939e-06 6.164679e-07
 [154,] 3.196129e-06 1.113261e-05 1.111197e-06
 [155,] 2.109488e-06 3.950939e-06 5.746253e-07
 [156,] 3.208080e-06 1.129654e-05 1.125923e-06
 [157,] 2.563369e-06 4.034181e-06 6.553843e-07
 [158,] 1.799280e-06 3.880582e-06 5.579642e-07
 [159,] 2.519543e-06 3.751475e-06 7.637581e-07
 [160,] 2.405085e-06 3.759241e-06 7.521369e-07
 [161,] 2.387130e-06 3.776326e-06 7.476422e-07
 [162,] 2.424902e-06 3.783662e-06 7.629234e-07
 [163,] 2.449052e-06 3.956398e-06 6.450020e-07
 [164,] 2.662669e-06 3.752888e-06 8.058293e-07
 [165,] 2.454723e-06 3.787470e-06 7.738308e-07
 [166,] 2.454723e-06 3.790239e-06 7.752624e-07
 [167,] 2.848658e-06 4.206919e-06 9.974215e-07
 [168,] 2.466237e-06 3.816888e-06 7.832412e-07
 [169,] 3.459318e-06 3.781256e-06 1.000265e-06
 [170,] 2.747787e-06 3.800586e-06 8.463925e-07
 [171,] 8.766267e-06 4.952782e-06 3.627797e-06
 [172,] 3.059594e-06 3.782731e-06 9.070430e-07
 [173,] 2.875556e-06 3.851555e-06 9.169855e-07
 [174,] 3.288672e-06 3.819499e-06 1.018741e-06
 [175,] 3.475229e-06 1.121353e-05 1.405639e-06
 [176,] 3.783441e-06 3.818369e-06 1.066869e-06
 [177,] 2.005356e-06 4.082044e-06 6.705702e-07
 [178,] 4.070261e-06 4.045208e-06 1.396419e-06
 [179,] 2.919372e-06 3.834370e-06 9.104237e-07
 [180,] 3.001334e-06 3.817494e-06 9.334066e-07
 [181,] 2.904936e-06 3.806013e-06 8.793988e-07
 [182,] 2.954458e-06 3.807268e-06 8.949967e-07
 [183,] 3.330142e-06 3.857684e-06 1.058516e-06
 [184,] 3.156886e-06 3.819352e-06 9.662760e-07
 [185,] 3.074840e-06 3.861188e-06 9.829296e-07
 [186,] 5.338599e-06 4.209364e-06 1.904392e-06
 [187,] 5.238705e-06 4.236255e-06 1.875791e-06
 [188,] 5.719598e-06 4.234578e-06 2.055437e-06
 [189,] 6.354724e-06 4.138696e-06 2.193939e-06
 [190,] 1.951227e-06 7.000640e-06 4.822451e-07
 [191,] 5.123018e-06 4.137567e-06 1.763762e-06
 [192,] 5.305204e-06 4.210167e-06 1.872115e-06
 [193,] 4.010272e-06 4.152474e-06 1.402776e-06
 [194,] 1.764610e-06 1.026248e-05 7.383137e-07
 [195,] 3.044933e-06 4.947901e-06 6.605352e-07
 [196,] 4.680166e-06 4.221438e-06 1.651527e-06
 [197,] 1.695024e-06 9.321584e-06 6.279551e-07
 [198,] 2.458991e-06 4.613536e-06 5.974054e-07
 [199,] 2.008873e-06 6.227679e-06 4.946222e-07
 [200,] 2.300797e-06 6.412535e-06 5.253031e-07
 [201,] 5.623810e-06 7.436706e-06 1.083577e-06
 [202,] 1.710098e-06 6.441567e-06 5.276790e-07
 [203,] 2.048234e-05 9.039973e-06 3.493893e-06
 [204,] 2.011321e-05 9.008196e-06 3.450324e-06
 [205,] 1.773460e-06 8.900785e-06 4.809610e-07
 [206,] 1.238774e-05 8.971408e-06 2.359051e-06
 [207,] 1.535155e-05 8.128771e-06 3.102279e-06
 [208,] 1.653358e-06 8.577036e-06 6.010650e-07
 [209,] 1.882174e-06 6.612047e-06 5.241063e-07
 [210,] 1.559632e-06 1.300302e-05 4.659614e-07
 [211,] 1.624893e-06 7.256107e-06 5.383838e-07
 [212,] 1.680178e-06 8.291475e-06 6.111171e-07
 [213,] 1.579582e-06 1.196253e-05 6.596765e-07
 [214,] 4.479421e-06 8.219944e-06 1.195621e-06
 [215,] 3.244134e-06 7.918623e-06 9.404251e-07
 [216,] 1.726542e-06 7.248748e-06 6.302554e-07
 [217,] 2.060332e-05 9.760216e-06 3.505719e-06
 [218,] 1.816607e-06 7.229070e-06 6.892840e-07
 [219,] 4.786162e-06 7.169238e-06 2.214819e-06
 [220,] 1.674060e-06 7.074780e-06 6.363659e-07
 [221,] 1.790346e-06 8.202921e-06 6.936389e-07
 [222,] 1.862699e-06 7.210439e-06 6.099622e-07
 [223,] 1.591512e-06 7.009631e-06 5.904277e-07
 [224,] 3.694082e-06 6.570746e-06 1.567683e-06
 [225,] 2.236902e-06 5.206251e-06 6.423664e-07
 [226,] 4.275171e-06 8.067587e-06 1.558410e-06
 [227,] 4.543564e-06 1.070554e-05 1.027625e-06
 [228,] 2.496152e-06 5.711161e-06 6.142521e-07
 [229,] 2.667105e-05 4.070431e-06 8.754447e-06
 [230,] 2.567473e-04 9.642684e-06 2.393879e-04
 [231,] 2.484985e-04 9.139838e-06 2.164487e-04
 [232,] 1.706105e-06 4.945925e-06 5.417744e-07
 [233,] 5.002137e-06 5.145318e-06 1.212516e-06
 [234,] 2.312862e-05 8.826407e-06 1.858527e-05
 [235,] 6.002574e-06 5.579789e-06 2.823589e-06
 [236,] 5.126893e-04 7.888388e-06 3.619228e-04
 [237,] 4.104239e-05 1.020984e-05 7.479642e-06
 [238,] 1.132245e-04 3.896735e-06 3.417826e-05
 [239,] 3.637106e-04 7.637347e-06 2.497367e-04
 [240,] 1.126223e-04 3.905885e-06 3.468564e-05
 [241,] 4.487032e-05 3.781513e-06 1.330709e-05
 [242,] 1.023025e-05 6.196573e-06 5.407642e-06
 [243,] 1.743515e-06 8.568108e-06 5.031623e-07
 [244,] 8.353838e-06 5.791202e-06 4.124224e-06
 [245,] 3.706693e-06 7.069453e-06 1.914624e-06
 [246,] 4.046011e-06 6.809663e-06 2.074912e-06
 [247,] 1.607550e-06 9.223403e-06 5.010098e-07
 [248,] 1.981968e-04 8.561504e-06 1.612916e-04
 [249,] 1.931052e-06 7.601129e-06 5.255173e-07
 [250,] 1.646404e-06 8.648432e-06 4.988375e-07
 [251,] 5.759973e-06 8.563197e-06 2.024100e-06
 [252,] 1.772115e-06 6.516881e-06 5.014699e-07
 [253,] 1.746017e-06 8.478287e-06 5.099288e-07
 [254,] 1.729877e-06 5.753397e-06 5.230610e-07
 [255,] 2.001833e-06 4.003454e-06 6.051778e-07
 [256,] 1.532478e-06 3.979026e-06 4.847823e-07
 [257,] 1.849550e-06 6.832272e-06 5.289427e-07
 [258,] 1.872858e-06 6.656989e-06 5.347994e-07
 [259,] 1.893829e-05 5.928678e-06 1.019742e-05
 [260,] 1.838815e-06 6.565790e-06 5.305485e-07
 [261,] 1.828309e-06 6.643159e-06 5.278910e-07
 [262,] 1.849550e-06 6.658089e-06 5.312838e-07
 [263,] 1.838815e-06 6.688226e-06 5.291434e-07
 [264,] 1.849550e-06 6.866294e-06 5.290118e-07
 [265,] 1.860519e-06 6.883957e-06 5.310422e-07
 [266,] 1.884328e-06 6.900222e-06 5.347993e-07
 [267,] 6.922520e-05 4.741907e-06 2.919855e-05
 [268,] 1.860519e-06 6.826543e-06 5.316580e-07
 [269,] 4.913281e-04 8.740360e-06 3.990208e-04
 [270,] 1.806931e-06 7.018119e-06 5.212506e-07
 [271,] 1.806931e-06 6.993394e-06 5.214594e-07
 [272,] 7.629750e-05 4.770674e-06 3.240406e-05
 [273,] 2.995965e-05 5.156692e-06 1.419208e-05
 [274,] 1.762284e-06 7.188711e-06 5.134236e-07
 [275,] 5.098939e-04 1.046159e-05 5.258575e-04
 [276,] 5.344993e-04 1.022481e-05 5.348236e-04
 [277,] 2.502446e-05 9.924500e-06 2.043812e-05
 [278,] 2.359026e-06 2.678496e-05 1.778292e-06
 [279,] 4.351160e-06 1.590921e-05 3.491330e-06
 [280,] 9.976803e-06 1.285887e-05 8.705919e-06
 [281,] 7.113819e-06 1.315393e-05 5.975728e-06
 [282,] 1.791971e-06 5.457427e-06 5.500275e-07
 [283,] 1.571768e-06 5.504526e-06 5.005586e-07
 [284,] 1.462496e-06 5.595264e-06 4.814870e-07
 [285,] 2.778141e-04 6.522047e-06 1.542347e-04
 [286,] 1.523370e-06 5.351665e-06 5.164305e-07
 [287,] 3.523753e-04 6.921089e-06 2.119865e-04
 [288,] 1.422925e-06 5.191658e-06 4.673954e-07
 [289,] 3.882801e-04 7.132551e-06 2.429564e-04
 [290,] 1.489074e-06 5.256492e-06 5.008316e-07
 [291,] 1.448637e-06 5.093731e-06 4.753201e-07
 [292,] 1.678018e-06 5.571360e-06 5.154502e-07
 [293,] 1.433168e-06 5.260006e-06 4.767069e-07
 [294,] 2.699445e-04 7.869069e-06 1.952861e-04
 [295,] 1.419142e-06 5.188039e-06 4.685506e-07
 [296,] 3.943792e-04 7.478337e-06 2.637090e-04
 [297,] 1.522173e-05 5.917787e-06 8.000103e-06
 [298,] 1.010769e-05 4.577085e-06 2.225617e-06
 [299,] 1.431069e-06 4.999930e-06 4.679004e-07
 [300,] 2.100546e-05 3.902031e-06 6.328460e-06
 [301,] 1.152386e-05 4.603749e-06 2.492181e-06
 [302,] 8.799992e-06 4.579369e-06 1.986358e-06
 [303,] 1.561096e-05 4.476717e-06 3.404870e-06
 [304,] 8.658129e-06 4.673850e-06 1.908059e-06
 [305,] 1.208401e-05 4.357541e-06 2.844682e-06
 [306,] 3.884513e-06 5.213189e-06 1.534352e-06
 [307,] 1.416108e-06 4.966883e-06 4.583430e-07
 [308,] 2.064281e-05 5.912905e-06 5.928847e-06
 [309,] 2.196140e-05 5.880931e-06 5.993231e-06
 [310,] 1.816295e-06 6.023799e-06 5.188208e-07
 [311,] 2.158965e-05 5.881775e-06 5.955755e-06
 [312,] 2.287842e-05 5.882548e-06 6.316082e-06
 [313,] 2.422628e-05 5.882264e-06 6.651324e-06
 [314,] 1.760202e-05 5.883947e-06 4.976985e-06
 [315,] 9.056407e-06 4.706105e-06 1.950589e-06
 [316,] 3.192720e-05 5.973878e-06 9.567650e-06
 [317,] 1.844260e-06 6.246271e-06 5.170891e-07
 [318,] 2.287842e-05 5.884850e-06 6.377915e-06
 [319,] 2.287842e-05 5.903693e-06 6.631051e-06
 [320,] 4.651336e-06 4.470096e-06 1.155001e-06
 [321,] 1.390255e-05 5.073803e-06 2.583571e-06
 [322,] 2.252373e-05 5.924272e-06 6.702037e-06
 [323,] 2.291658e-05 5.889426e-06 6.584378e-06
 [324,] 2.320673e-05 5.914142e-06 6.815113e-06
 [325,] 1.916802e-06 6.422336e-06 5.265803e-07
 [326,] 2.570731e-05 5.896195e-06 7.309446e-06
 [327,] 2.388055e-05 5.898048e-06 6.842732e-06
 [328,] 1.953801e-06 6.543268e-06 5.305269e-07
 [329,] 2.149674e-06 6.605489e-06 5.627501e-07
 [330,] 1.738862e-05 5.891019e-06 5.151911e-06
 [331,] 2.276148e-06 3.683163e-06 6.876397e-07
 [332,] 2.311588e-05 5.892280e-06 6.750560e-06
 [333,] 1.090515e-05 3.803033e-06 3.413140e-06
 [334,] 5.675457e-06 4.413310e-06 1.404688e-06
 [335,] 1.836541e-05 5.954055e-06 5.813716e-06
 [336,] 1.740139e-05 5.949234e-06 5.473054e-06
 [337,] 1.716122e-05 5.906684e-06 5.226049e-06
 [338,] 2.073658e-06 7.850579e-06 5.310991e-07
 [339,] 7.902790e-06 3.711530e-06 2.420600e-06
 [340,] 8.072263e-06 3.678299e-06 2.434311e-06
 [341,] 2.176196e-06 7.900806e-06 5.452192e-07
 [342,] 1.913789e-05 5.921943e-06 5.913135e-06
 [343,] 7.796710e-06 3.702921e-06 2.401599e-06
 [344,] 5.300603e-06 6.368002e-06 2.836448e-06
 [345,] 6.804432e-06 3.661156e-06 2.071366e-06
 [346,] 2.197693e-06 7.947620e-06 5.463741e-07
 [347,] 2.155764e-06 8.008800e-06 5.395126e-07
 [348,] 1.260684e-05 3.665379e-06 3.698051e-06
 [349,] 2.851965e-06 6.930694e-06 9.175615e-07
 [350,] 1.642300e-06 3.647265e-06 5.251457e-07
 [351,] 7.316103e-06 3.618042e-06 2.127149e-06
 [352,] 8.149260e-06 3.670080e-06 2.431616e-06
 [353,] 7.124101e-06 3.657821e-06 2.156489e-06
 [354,] 1.894425e-06 8.511457e-06 4.995236e-07
 [355,] 3.594394e-06 7.952205e-06 7.928298e-07
 [356,] 2.448648e-05 6.107522e-06 8.346566e-06
 [357,] 2.013431e-06 9.197743e-06 5.108321e-07
 [358,] 1.149391e-05 3.619498e-06 3.160854e-06
 [359,] 7.676674e-06 3.619054e-06 2.180742e-06
 [360,] 1.979033e-06 8.015157e-06 5.151311e-07
 [361,] 1.916477e-06 7.999020e-06 5.058922e-07
 [362,] 7.840011e-06 3.663178e-06 2.337905e-06
 [363,] 1.967618e-06 8.406889e-06 5.135499e-07
 [364,] 1.422369e-05 5.534056e-06 2.371331e-06
 [365,] 9.217528e-06 3.684738e-06 2.685430e-06
 [366,] 1.024465e-05 3.667874e-06 2.956868e-06
 [367,] 1.818432e-06 7.797585e-06 4.948574e-07
 [368,] 7.256938e-06 3.667738e-06 2.147216e-06
 [369,] 1.832355e-06 7.584372e-06 4.982383e-07
 [370,] 1.757161e-05 6.193273e-06 6.199182e-06
 [371,] 6.976046e-06 3.675084e-06 2.052794e-06
 [372,] 4.586798e-06 3.691966e-06 1.391845e-06
 [373,] 1.323679e-05 3.726009e-06 3.736085e-06
 [374,] 3.182369e-06 5.091402e-06 1.252474e-06
 [375,] 2.317934e-06 8.297911e-06 5.651389e-07
 [376,] 2.398832e-05 6.086353e-06 8.057291e-06
 [377,] 2.000893e-06 5.968136e-06 5.439408e-07
 [378,] 9.027532e-06 1.590014e-05 8.315525e-06
 [379,] 2.568049e-05 5.902333e-06 8.222661e-06
 [380,] 2.059484e-06 9.452087e-06 5.200648e-07
 [381,] 2.231432e-05 5.964286e-06 7.072230e-06
 [382,] 2.478268e-05 6.011824e-06 8.053211e-06
 [383,] 2.070608e-05 3.711903e-06 5.372787e-06
 [384,] 2.870860e-05 6.356695e-06 3.888743e-06
 [385,] 5.107228e-05 3.731471e-06 1.150502e-05
 [386,] 1.999655e-06 9.890105e-06 5.104797e-07
 [387,] 2.559051e-05 6.454408e-06 3.504287e-06
 [388,] 2.572468e-05 3.711903e-06 6.552425e-06
 [389,] 4.958818e-06 7.594152e-06 1.153645e-06
 [390,] 2.137000e-06 3.925290e-06 5.852381e-07
 [391,] 1.987935e-06 9.840237e-06 5.097759e-07
 [392,] 2.134760e-05 3.718191e-06 5.362968e-06
 [393,] 6.073178e-05 3.748028e-06 1.345403e-05
 [394,] 4.662589e-05 3.909178e-06 8.424446e-06
 [395,] 7.460592e-06 6.127824e-06 2.618970e-06
 [396,] 1.298178e-05 3.850919e-06 3.797671e-06
 [397,] 2.014865e-06 1.256462e-05 5.045874e-07
 [398,] 2.032368e-06 1.502276e-05 5.002819e-07
 [399,] 7.498664e-06 6.619668e-06 2.946025e-06
 [400,] 2.403676e-06 4.139067e-06 6.441473e-07
 [401,] 4.683012e-06 8.582289e-06 1.530050e-06
 [402,] 1.558028e-06 7.671588e-06 4.520006e-07
 [403,] 1.439822e-06 7.047836e-06 4.702428e-07
 [404,] 1.487182e-06 7.139085e-06 4.630541e-07
 [405,] 1.494830e-06 7.517523e-06 4.628068e-07
 [406,] 2.252945e-06 2.978858e-05 5.153600e-07
 [407,] 4.328223e-06 7.084266e-06 1.063285e-06
 [408,] 8.467613e-06 6.574804e-06 1.890935e-06
 [409,] 1.492236e-05 7.813158e-06 2.602097e-06
 [410,] 2.328160e-06 8.303402e-06 5.601265e-07
 [411,] 5.736460e-06 7.462133e-06 1.281467e-06
 [412,] 8.372676e-06 8.089158e-06 1.621467e-06
 [413,] 1.025405e-05 7.906380e-06 1.928895e-06
 [414,] 1.036764e-05 7.777548e-06 1.952372e-06
 [415,] 1.229932e-05 7.833286e-06 2.226232e-06
 [416,] 1.370368e-06 4.883369e-06 4.467780e-07
 [417,] 5.723100e-06 7.859803e-06 2.463452e-06
 [418,] 6.225794e-06 7.251176e-06 1.371770e-06
 [419,] 7.402709e-06 6.567700e-06 1.686948e-06
 [420,] 2.255351e-06 7.754981e-06 5.502524e-07
 [421,] 2.073998e-06 8.408751e-06 5.217500e-07
 [422,] 6.945002e-06 6.832732e-06 1.559680e-06
 [423,] 8.687998e-06 6.742372e-06 1.892595e-06
 [424,] 7.097614e-06 6.941382e-06 1.564123e-06
 [425,] 7.186781e-06 6.841058e-06 1.598952e-06
 [426,] 7.202121e-06 6.501659e-06 1.683943e-06
 [427,] 6.539235e-06 6.650610e-06 1.519168e-06
 [428,] 7.743454e-06 7.023846e-06 1.659836e-06
 [429,] 6.513708e-06 6.829541e-06 1.478694e-06
 [430,] 7.522442e-06 6.343939e-06 1.762421e-06
 [431,] 7.366723e-06 6.252258e-06 1.760860e-06
 [432,] 7.201537e-06 6.218996e-06 1.738649e-06
 [433,] 7.120901e-06 6.197183e-06 1.729676e-06
 [434,] 7.041538e-06 6.310460e-06 1.677378e-06
 [435,] 6.463756e-06 6.615000e-06 1.494090e-06
 [436,] 7.247032e-06 7.145664e-06 1.259760e-06
 [437,] 6.743770e-06 6.312747e-06 1.617225e-06
 [438,] 6.971181e-06 6.253270e-06 1.680550e-06
 [439,] 8.876526e-06 6.613631e-06 1.955260e-06
 [440,] 5.220279e-06 5.750780e-06 1.472500e-06
 [441,] 5.744983e-06 5.807096e-06 1.580623e-06
 [442,] 6.084048e-06 5.936754e-06 1.636328e-06
 [443,] 5.537456e-06 5.769014e-06 1.530309e-06
 [444,] 7.665942e-06 6.359201e-06 1.777005e-06
 [445,] 6.869209e-06 6.189424e-06 1.672732e-06
 [446,] 6.786298e-06 6.313385e-06 1.617306e-06
 [447,] 4.906738e-06 5.187710e-06 9.161594e-07
 [448,] 6.277988e-06 6.180552e-06 1.550999e-06
 [449,] 6.483169e-06 6.164391e-06 1.598594e-06
 [450,] 1.697092e-06 1.344817e-05 4.753475e-07
 [451,] 6.591119e-06 6.420782e-06 1.566186e-06
 [452,] 6.897420e-06 5.929576e-06 1.790686e-06
 [453,] 7.573642e-06 6.182114e-06 1.810932e-06
 [454,] 6.963563e-06 6.319669e-06 1.639810e-06
 [455,] 7.656020e-06 5.893427e-06 1.989635e-06
 [456,] 6.338743e-06 8.389412e-06 9.772544e-07
 [457,] 7.398444e-06 8.389412e-06 1.078254e-06
 [458,] 6.967400e-06 5.845489e-06 1.864473e-06
 [459,] 8.566383e-06 5.764989e-06 2.315699e-06
 [460,] 7.350852e-06 6.474746e-06 1.679305e-06
 [461,] 9.279674e-06 6.384756e-06 2.063074e-06
 [462,] 3.470543e-06 6.660966e-06 1.007077e-06
 [463,] 6.663907e-06 6.314568e-06 1.589512e-06
 [464,] 5.539070e-06 5.874957e-06 1.489490e-06
 [465,] 1.372364e-06 4.953811e-06 4.542118e-07
 [466,] 4.728637e-06 5.768690e-06 1.325733e-06
 [467,] 6.327303e-06 6.176596e-06 1.564654e-06
 [468,] 6.228005e-06 5.649006e-06 1.132259e-06
 [469,] 4.623430e-06 6.202820e-06 1.197967e-06
 [470,] 4.806124e-06 6.240470e-06 1.232868e-06
 [471,] 5.466168e-06 6.077982e-06 9.887212e-07
 [472,] 3.913039e-06 4.286322e-06 1.099644e-06
 [473,] 4.489163e-06 5.002037e-06 8.645861e-07
 [474,] 4.570848e-06 5.750732e-06 1.321965e-06
 [475,] 5.297497e-06 5.719455e-06 1.534701e-06
 [476,] 4.221492e-06 5.766247e-06 1.227310e-06
 [477,] 5.739937e-06 5.708308e-06 1.685938e-06
 [478,] 5.325606e-06 4.457070e-06 1.280507e-06
 [479,] 5.920856e-06 6.320694e-06 1.492648e-06
 [480,] 6.741656e-06 6.253632e-06 1.648218e-06
 [481,] 5.117228e-06 6.186592e-06 1.328327e-06
 [482,] 1.847707e-06 4.243791e-06 6.351287e-07
 [483,] 1.991183e-06 4.622207e-06 6.703306e-07
 [484,] 2.821849e-06 5.214443e-06 1.091730e-06
 [485,] 2.525625e-06 4.776831e-06 9.028514e-07
 [486,] 2.095443e-06 4.704023e-06 7.262070e-07
 [487,] 2.518600e-06 4.693494e-06 8.873764e-07
 [488,] 2.588902e-06 6.142402e-06 8.048630e-07
 [489,] 2.605037e-06 6.104352e-06 8.141194e-07
 [490,] 2.509253e-06 5.081617e-06 9.289601e-07
 [491,] 1.733941e-06 4.721347e-06 6.118488e-07
 [492,] 4.332406e-06 5.477400e-06 1.786265e-06
 [493,] 1.898441e-06 5.285940e-06 7.153310e-07
 [494,] 1.104816e-05 6.994370e-06 6.199065e-06
 [495,] 4.490698e-05 5.469236e-06 1.487477e-05
 [496,] 3.367882e-06 4.163529e-06 1.077557e-06
 [497,] 1.599940e-06 4.168512e-06 4.972114e-07
 [498,] 7.541740e-06 5.017354e-06 1.685396e-06
 [499,] 2.101831e-06 5.393027e-06 6.979812e-07
 [500,] 2.420023e-06 6.329742e-06 7.847109e-07
 [501,] 2.502752e-06 6.452703e-06 8.319309e-07
 [502,] 4.228304e-06 3.798558e-06 1.211259e-06
 [503,] 4.949231e-06 3.782422e-06 1.362887e-06
 [504,] 6.307089e-06 5.327257e-06 2.511023e-06
 [505,] 1.808719e-06 4.937260e-06 5.569720e-07
 [506,] 1.593049e-05 5.121849e-06 4.718428e-06
 [507,] 1.993888e-06 4.847027e-06 6.057782e-07
 [508,] 2.406838e-06 6.243583e-06 7.963795e-07
 [509,] 1.995449e-06 4.282980e-06 6.963676e-07
 [510,] 2.410062e-06 4.176225e-06 8.227014e-07
 [511,] 2.136687e-06 5.774332e-06 7.298201e-07
 [512,] 1.474888e-06 4.316801e-06 4.587626e-07
 [513,] 5.523613e-06 6.738656e-06 1.692385e-06
 [514,] 1.360679e-05 8.187139e-06 4.360085e-06
 [515,] 9.364785e-06 7.056042e-06 1.382085e-06
 [516,] 1.886620e-06 4.475042e-06 5.776956e-07
 [517,] 1.623179e-06 5.332949e-06 5.084364e-07
 [518,] 5.035855e-06 5.642607e-06 1.047979e-06
 [519,] 1.240578e-05 4.961487e-06 2.984713e-06
 [520,] 3.968150e-06 4.599206e-06 9.659086e-07
 [521,] 2.432643e-06 4.357310e-06 6.761589e-07
 [522,] 1.709900e-06 5.128079e-06 5.303473e-07
 [523,] 5.503879e-06 7.886967e-06 1.747197e-06
 [524,] 4.444009e-06 4.208282e-06 1.176588e-06
 [525,] 3.005916e-02 5.740133e-06 5.565591e-04
 [526,] 2.071425e-06 4.871935e-06 6.317426e-07
 [527,] 3.372712e-06 4.977359e-06 7.828063e-07
 [528,] 1.464967e-03 4.525480e-06 1.388462e-04
 [529,] 2.533521e-04 6.666253e-06 1.216309e-04
 [530,] 1.241207e-02 4.421120e-06 4.570080e-04
 [531,] 1.097810e-02 4.405686e-06 4.204652e-04
 [532,] 1.298974e-02 4.530748e-06 6.305140e-04
 [533,] 1.704176e-06 5.374364e-06 5.774447e-07
 [534,] 1.453158e-02 5.009620e-06 4.967219e-04
 [535,] 1.114683e-02 5.125826e-06 2.502255e-04
 [536,] 9.134776e-03 4.814449e-06 2.451122e-04
 [537,] 2.095686e-02 4.909889e-06 4.273929e-04
 [538,] 9.426211e-03 5.542767e-06 2.966817e-04
 [539,] 2.394876e-02 5.149489e-06 4.202462e-04
 [540,] 2.734192e-06 8.537424e-06 8.702303e-07
 [541,] 2.817107e-06 8.527094e-06 8.939644e-07
 [542,] 1.409870e-02 5.556082e-06 4.304732e-04
 [543,] 1.185580e-02 5.398734e-06 4.015037e-04
 [544,] 5.166835e-02 5.173214e-06 8.053348e-04
 [545,] 4.503722e-02 5.190871e-06 7.188937e-04
 [546,] 1.994285e-06 5.353462e-06 7.059755e-07
 [547,] 4.346234e-04 5.765172e-06 2.500703e-05
 [548,] 4.129943e-04 6.029488e-06 2.164472e-05
 [549,] 4.010922e-04 5.913257e-06 2.197682e-05
 [550,] 2.423739e-06 8.762196e-06 8.137106e-07
 [551,] 6.546793e-04 5.146717e-06 2.696259e-05
 [552,] 6.215407e-04 5.156865e-06 2.586317e-05
 [553,] 2.782123e-04 5.601938e-06 1.773038e-05
 [554,] 1.994993e-04 5.623881e-06 1.363646e-05
 [555,] 2.455917e-04 6.173115e-06 1.468619e-05
 [556,] 2.293529e-04 6.198100e-06 1.387693e-05
 [557,] 3.574967e-04 6.334354e-06 1.912351e-05
 [558,] 3.361663e-04 7.014448e-06 1.559163e-05
 [559,] 1.914053e-03 5.413952e-06 5.399356e-05
 [560,] 3.828494e-04 6.223746e-06 1.928717e-05
 [561,] 1.861078e-03 5.501247e-06 5.153048e-05
 [562,] 2.695846e-04 6.446844e-06 1.451418e-05
 [563,] 7.013167e-06 7.890631e-06 1.000906e-06
 [564,] 1.089936e-03 5.459878e-06 3.519855e-05
 [565,] 3.514823e-04 5.502416e-06 2.153813e-05
 [566,] 1.920064e-04 6.358886e-06 1.122431e-05
 [567,] 2.418988e-06 8.584309e-06 8.225042e-07
 [568,] 1.808638e-04 5.428544e-06 1.304710e-05
 [569,] 2.721131e-03 4.579996e-06 1.003885e-04
 [570,] 4.527587e-05 4.614698e-06 5.325591e-06
 [571,] 6.574302e-04 4.166495e-06 4.372346e-05
 [572,] 2.957601e-04 5.098457e-06 1.733464e-05
 [573,] 3.203240e-05 5.384252e-06 3.523823e-06
 [574,] 3.045408e-06 8.400875e-06 1.034271e-06
 [575,] 3.482028e-06 8.484341e-06 1.206706e-06
 [576,] 3.347681e-06 8.426656e-06 1.146357e-06
 [577,] 3.518821e-06 8.422067e-06 1.208424e-06
 [578,] 6.052145e-06 4.429939e-06 1.218666e-06
 [579,] 1.167172e-04 7.450822e-06 3.952174e-05
 [580,] 3.494022e-06 8.402385e-06 1.195105e-06
 [581,] 3.494022e-06 8.417808e-06 1.199185e-06
 [582,] 3.494022e-06 8.395080e-06 1.193550e-06
 [583,] 3.399919e-05 3.925067e-06 5.114646e-06
 [584,] 3.477673e-06 8.400219e-06 1.189698e-06
 [585,] 3.233157e-06 8.343692e-06 1.099155e-06
 [586,] 4.622999e-06 3.889724e-06 1.090672e-06
 [587,] 3.781053e-06 3.905943e-06 9.223325e-07
 [588,] 4.438177e-06 3.905943e-06 1.047898e-06
 [589,] 4.974512e-06 3.930698e-06 1.135886e-06
 [590,] 5.027999e-06 3.918894e-06 1.151450e-06
 [591,] 2.265971e-05 3.896462e-06 3.743472e-06
 [592,] 4.415081e-06 3.879480e-06 1.045170e-06
 [593,] 4.630979e-06 3.865653e-06 1.093007e-06
 [594,] 4.979547e-06 3.865653e-06 1.158851e-06
 [595,] 4.666951e-06 3.882898e-06 1.090958e-06
 [596,] 4.727438e-06 3.894040e-06 1.096786e-06
 [597,] 4.666951e-06 3.877483e-06 1.093673e-06
 [598,] 1.583350e-05 3.838880e-06 2.978506e-06
 [599,] 3.862144e-06 3.888417e-06 9.359611e-07
 [600,] 5.211353e-06 3.888797e-06 1.188683e-06
 [601,] 4.795988e-06 3.888417e-06 1.112270e-06
 [602,] 4.865981e-06 3.882898e-06 1.128109e-06
 [603,] 4.889425e-06 3.872171e-06 1.138249e-06
 [604,] 3.962586e-06 3.877483e-06 9.595670e-07
 [605,] 4.015202e-06 3.866962e-06 9.741706e-07
 [606,] 4.015202e-06 3.877483e-06 9.697048e-07
 [607,] 4.015202e-06 3.877483e-06 9.697048e-07
 [608,] 4.473280e-06 3.877483e-06 1.057135e-06
 [609,] 4.727438e-06 3.872171e-06 1.107809e-06
 [610,] 4.012149e-06 3.892413e-06 9.631247e-07
 [611,] 4.473280e-06 3.886821e-06 1.052742e-06
 [612,] 4.601054e-06 3.886821e-06 1.076710e-06
 [613,] 4.536507e-06 3.886821e-06 1.064616e-06
 [614,] 1.044527e-04 3.965724e-06 1.126107e-05
 [615,] 4.133127e-06 3.881333e-06 9.907056e-07
 [616,] 4.770859e-06 3.881333e-06 1.111185e-06
 [617,] 4.390985e-06 3.907841e-06 1.028175e-06
 [618,] 4.330723e-06 3.919901e-06 1.012164e-06
 [619,] 4.330723e-06 3.919901e-06 1.012164e-06
 [620,] 3.434433e-06 8.470423e-06 1.194274e-06
 [621,] 4.494122e-06 3.874296e-06 1.062628e-06
 [622,] 4.494122e-06 3.875949e-06 1.061822e-06
 [623,] 4.551343e-06 3.875949e-06 1.072648e-06
 [624,] 4.536507e-06 3.886821e-06 1.064616e-06
 [625,] 4.160977e-06 3.865267e-06 1.003154e-06
 [626,] 4.494122e-06 3.870667e-06 1.064420e-06
 [627,] 4.980266e-06 3.865489e-06 1.159082e-06
 [628,] 4.370700e-06 3.870667e-06 1.040901e-06
 [629,] 4.370700e-06 3.870667e-06 1.040901e-06
 [630,] 4.431776e-06 3.870667e-06 1.052552e-06
 [631,] 4.431776e-06 3.870667e-06 1.052552e-06
 [632,] 4.431776e-06 3.872280e-06 1.051767e-06
 [633,] 4.310864e-06 3.865489e-06 1.031930e-06
 [634,] 4.431776e-06 3.860412e-06 1.057683e-06
 [635,] 3.924697e-06 3.865489e-06 9.572024e-07
 [636,] 4.431776e-06 3.860412e-06 1.057683e-06
 [637,] 1.670762e-05 3.867649e-06 3.014560e-06
 [638,] 6.782290e-05 7.455165e-06 2.217256e-05
 [639,] 1.586606e-05 3.901585e-06 2.806752e-06
 [640,] 3.435539e-06 8.326553e-06 1.173018e-06
 [641,] 1.717497e-06 5.532303e-06 4.977292e-07
 [642,] 1.409608e-05 3.863671e-06 2.641157e-06
 [643,] 2.326341e-06 8.535942e-06 7.683850e-07
 [644,] 2.295556e-06 8.389671e-06 7.591204e-07
 [645,] 8.743391e-06 3.870667e-06 1.850201e-06
 [646,] 9.128885e-06 3.865489e-06 1.923470e-06
 [647,] 8.959125e-06 3.865489e-06 1.893835e-06
 [648,] 9.302768e-06 3.865489e-06 1.953737e-06
 [649,] 9.128885e-06 3.865489e-06 1.923470e-06
 [650,] 6.837924e-06 3.909815e-06 1.480762e-06
 [651,] 9.941477e-06 3.961917e-06 1.875062e-06
 [652,] 6.033271e-06 3.892593e-06 1.348447e-06
 [653,] 7.259357e-06 3.916019e-06 1.550013e-06
 [654,] 2.288079e-06 8.390011e-06 7.606810e-07
 [655,] 2.298639e-06 8.212421e-06 7.684069e-07
 [656,] 2.363959e-06 8.507907e-06 7.736695e-07
 [657,] 2.288493e-06 8.442369e-06 7.594613e-07
 [658,] 8.047162e-06 3.986654e-06 1.595592e-06
 [659,] 5.707461e-06 3.846057e-06 1.320661e-06
 [660,] 6.137363e-06 3.868590e-06 1.384353e-06
 [661,] 6.871468e-06 3.816435e-06 1.573359e-06
 [662,] 4.828800e-06 4.043708e-06 1.074513e-06
 [663,] 3.667092e-06 4.316820e-06 8.168413e-07
 [664,] 3.871217e-06 4.305339e-06 8.520092e-07
 [665,] 4.509723e-06 4.337189e-06 9.408220e-07
 [666,] 4.111321e-06 4.245277e-06 8.958207e-07
 [667,] 4.038218e-06 4.279435e-06 8.755185e-07
 [668,] 1.788586e-06 7.314350e-06 4.789974e-07
 [669,] 4.072371e-06 4.492389e-06 8.498857e-07
 [670,] 4.800821e-06 4.534190e-06 9.613419e-07
 [671,] 3.697890e-06 9.065446e-06 6.130800e-07
 [672,] 4.563548e-06 4.451569e-06 9.302842e-07
 [673,] 4.331751e-06 4.452853e-06 9.029673e-07
 [674,] 4.569110e-06 4.438520e-06 9.389031e-07
 [675,] 3.683073e-06 4.376307e-06 8.053346e-07
 [676,] 3.594434e-06 4.364125e-06 7.929450e-07
 [677,] 7.520467e-06 4.694715e-06 1.279220e-06
 [678,] 2.546475e-06 4.339483e-06 6.263828e-07
 [679,] 3.579406e-06 4.492389e-06 7.758017e-07
 [680,] 3.330686e-06 4.426450e-06 7.444075e-07
 [681,] 3.683073e-06 4.492389e-06 7.915087e-07
 [682,] 3.485830e-06 4.388630e-06 7.728862e-07
 [683,] 3.632161e-06 4.363038e-06 8.049463e-07
 [684,] 2.097437e-06 7.135196e-06 5.287338e-07
 [685,] 6.892288e-06 4.557554e-06 1.230827e-06
 [686,] 3.312648e-06 4.145676e-06 7.814461e-07
 [687,] 4.131755e-06 4.177235e-06 9.092538e-07
 [688,] 2.100170e-06 7.382157e-06 5.253329e-07
 [689,] 4.862902e-06 4.202663e-06 1.032232e-06
 [690,] 4.574016e-06 4.179613e-06 9.905330e-07
 [691,] 1.444589e-06 9.374643e-06 4.368886e-07
 [692,] 2.257499e-06 8.095000e-06 5.398965e-07
 [693,] 2.313775e-06 8.604206e-06 5.456641e-07
 [694,] 2.532065e-06 8.308517e-06 5.790691e-07
 [695,] 2.546828e-06 8.415063e-06 5.798262e-07
 [696,] 1.939872e-06 8.200909e-06 4.930798e-07
 [697,] 2.162296e-06 7.864554e-06 5.282814e-07
 [698,] 2.228834e-06 7.834087e-06 5.387045e-07
 [699,] 2.614706e-06 8.109387e-06 5.931302e-07
 [700,] 2.614706e-06 8.143434e-06 5.926111e-07
 [701,] 2.353763e-06 7.779506e-06 5.584637e-07
 [702,] 2.550929e-06 6.771928e-06 6.069697e-07
 [703,] 2.444174e-06 8.070660e-06 5.670714e-07
 [704,] 2.283226e-06 8.003357e-06 5.438984e-07
 [705,] 2.550929e-06 8.138991e-06 5.820119e-07
 [706,] 4.078041e-06 3.881552e-06 1.018411e-06
 [707,] 2.358938e-06 6.575796e-06 5.837240e-07
 [708,] 2.831524e-06 8.500349e-06 6.177164e-07
 [709,] 1.685799e-05 6.074159e-06 1.952141e-06
 [710,] 2.733612e-06 8.500349e-06 6.035400e-07
 [711,] 2.771076e-06 8.651305e-06 6.067362e-07
 [712,] 2.697003e-06 8.355282e-06 6.003661e-07
 [713,] 2.816536e-06 8.651305e-06 6.132565e-07
 [714,] 3.353348e-06 8.846582e-06 6.859749e-07
 [715,] 2.874671e-06 8.780413e-06 6.196336e-07
 [716,] 2.532065e-06 8.065709e-06 5.791288e-07
 [717,] 2.688000e-06 8.208365e-06 6.012851e-07
 [718,] 2.564822e-06 7.565142e-06 5.944377e-07
 [719,] 2.700013e-06 7.473753e-06 6.172558e-07
 [720,] 5.805193e-06 3.840767e-06 1.466563e-06
 [721,] 3.197837e-06 8.353195e-06 6.748949e-07
 [722,] 5.557168e-06 3.836211e-06 1.428719e-06
 [723,] 2.573744e-06 9.010015e-06 5.751216e-07
 [724,] 1.785998e-05 6.397140e-06 2.008462e-06
 [725,] 7.405694e-06 4.112567e-06 2.149346e-06
 [726,] 1.388085e-05 5.753576e-06 1.795265e-06
 [727,] 2.178101e-06 1.662847e-05 4.798036e-07
 [728,] 2.350147e-06 4.100741e-05 4.475071e-07
 [729,] 1.276219e-05 7.761807e-06 3.865057e-06
 [730,] 2.956168e-06 2.145891e-05 5.172045e-07
 [731,] 1.738992e-05 7.511226e-06 1.833405e-06
 [732,] 1.738992e-05 8.656350e-06 1.713131e-06
 [733,] 3.014191e-06 5.793455e-06 8.926819e-07
 [734,] 2.992109e-06 3.683058e-05 4.907375e-07
 [735,] 3.410694e-06 4.046824e-05 5.152328e-07
 [736,] 4.573950e-05 7.751061e-06 3.673425e-06
 [737,] 8.458274e-06 5.797709e-06 3.996225e-06
 [738,] 2.420290e-05 9.483267e-06 2.049578e-06
 [739,] 3.257094e-06 5.273472e-05 4.927674e-07
 [740,] 2.345014e-05 8.222922e-06 2.146791e-06
 [741,] 4.633995e-06 5.318061e-06 1.966855e-06
 [742,] 3.324656e-06 4.837495e-05 4.967173e-07
 [743,] 2.883073e-06 4.198246e-05 4.749019e-07
 [744,] 2.782510e-05 7.687893e-06 2.513354e-06
 [745,] 2.900971e-06 3.862708e-05 4.819721e-07
 [746,] 3.182411e-06 3.786777e-05 4.993703e-07
 [747,] 4.970436e-06 1.977587e-05 5.420187e-06
 [748,] 2.469412e-06 3.145779e-05 4.713556e-07
 [749,] 4.003939e-06 5.038120e-06 1.616372e-06
 [750,] 3.876035e-06 4.989116e-06 1.543923e-06
 [751,] 1.844221e-06 2.714705e-05 4.349684e-07
 [752,] 8.122487e-06 7.300119e-06 1.080836e-06
 [753,] 8.323506e-06 6.285091e-06 1.175485e-06
 [754,] 1.184021e-05 5.547083e-06 1.777087e-06
 [755,] 2.040562e-06 3.154500e-05 1.117832e-06
 [756,] 3.340742e-06 5.087099e-06 1.322551e-06
 [757,] 1.910090e-06 3.066873e-05 9.642684e-07
 [758,] 1.945651e-06 3.026053e-05 1.003030e-06
 [759,] 2.607926e-06 6.148188e-06 1.152087e-06
 [760,] 2.764069e-06 2.070780e-05 5.218920e-07
 [761,] 4.033648e-06 3.832480e-05 3.529738e-06
 [762,] 2.221411e-06 2.841529e-05 1.271019e-06
 [763,] 3.712766e-06 5.936009e-06 1.616239e-06
 [764,] 2.845201e-06 5.695465e-06 1.166219e-06
 [765,] 2.933001e-06 5.508857e-06 1.179508e-06
 [766,] 2.782776e-06 3.746473e-06 7.436999e-07
 [767,] 2.273559e-06 2.543439e-05 1.265596e-06
 [768,] 1.620809e-06 1.438636e-05 4.300615e-07
 [769,] 4.170710e-06 3.757893e-06 1.033287e-06
 [770,] 4.820370e-06 5.002724e-06 9.031375e-07
 [771,] 4.311294e-06 5.477022e-06 8.013455e-07
 [772,] 3.399214e-06 5.521960e-06 6.802562e-07
 [773,] 1.711813e-06 1.446768e-05 4.356484e-07
 [774,] 8.131731e-06 5.024568e-05 1.035367e-05
 [775,] 1.383521e-06 1.284310e-05 4.562815e-07
 [776,] 1.022628e-05 3.802830e-05 1.163016e-05
 [777,] 1.623013e-06 1.306650e-05 4.296829e-07
 [778,] 9.703913e-06 4.153948e-05 1.130093e-05
 [779,] 1.311006e-05 4.465585e-06 2.071755e-06
 [780,] 1.003292e-05 3.850251e-05 1.144283e-05
 [781,] 1.482696e-06 2.673743e-05 4.405488e-07
 [782,] 1.419484e-06 1.458813e-05 4.468253e-07
 [783,] 8.346367e-06 4.449567e-06 1.449381e-06
 [784,] 1.246154e-05 4.418621e-06 1.993157e-06
 [785,] 7.852623e-06 6.877600e-06 2.982667e-06
 [786,] 9.578296e-06 6.939039e-06 3.741242e-06
 [787,] 1.574759e-06 1.290559e-05 4.250190e-07
 [788,] 1.492203e-06 2.681580e-05 4.392567e-07
 [789,] 1.485023e-06 2.626604e-05 4.399987e-07
 [790,] 7.791849e-06 7.123531e-06 3.111209e-06
 [791,] 1.477347e-06 2.672174e-05 4.420129e-07
 [792,] 1.462506e-06 2.644410e-05 4.447439e-07
 [793,] 1.462506e-06 2.617004e-05 4.444822e-07
 [794,] 9.551690e-06 7.263903e-06 4.007902e-06
 [795,] 1.455918e-06 2.760567e-05 4.473403e-07
 [796,] 1.443165e-06 2.731663e-05 4.502661e-07
 [797,] 1.066068e-05 4.804553e-05 1.341619e-05
 [798,] 1.449774e-06 2.801032e-05 4.492380e-07
 [799,] 1.449774e-06 2.849572e-05 4.497110e-07
 [800,] 1.456166e-06 2.945287e-05 4.490120e-07
 [801,] 1.490472e-06 4.324839e-05 4.516561e-07
 [802,] 1.119388e-05 4.557988e-05 1.402958e-05
 [803,] 1.445098e-06 4.548179e-05 4.656802e-07
 [804,] 1.585479e-06 1.945674e-05 4.371525e-07
 [805,] 9.935565e-06 5.003395e-05 1.249007e-05
 [806,] 1.536030e-05 4.971548e-06 2.093135e-06
 [807,] 1.243443e-05 5.116317e-06 1.745810e-06
 [808,] 9.775074e-06 5.161244e-06 1.450484e-06
 [809,] 1.363687e-06 5.054823e-05 5.553883e-07
 [810,] 1.355569e-06 5.247711e-05 5.346422e-07
 [811,] 8.466114e-06 4.878292e-05 9.998149e-06
 [812,] 1.128897e-05 5.187345e-06 1.608605e-06
 [813,] 9.407831e-06 7.370067e-06 4.029154e-06
 [814,] 1.155916e-05 5.095016e-06 1.657826e-06
 [815,] 1.411162e-06 1.990701e-05 4.597360e-07
 [816,] 1.105243e-05 5.074260e-06 1.607776e-06
 [817,] 1.465104e-06 4.373066e-05 4.582893e-07
 [818,] 1.412219e-06 2.047289e-05 4.602340e-07
 [819,] 1.495300e-06 4.298839e-05 4.504454e-07
 [820,] 1.403457e-06 4.766077e-05 5.028240e-07
 [821,] 1.407052e-06 1.983807e-05 4.609598e-07
 [822,] 1.094576e-05 7.446518e-06 4.793281e-06
 [823,] 1.460050e-06 1.918462e-05 4.447522e-07
 [824,] 2.701539e-06 6.188893e-05 2.087891e-06
 [825,] 2.701329e-06 4.624980e-06 6.128574e-07
 [826,] 2.736803e-06 4.659449e-06 6.163239e-07
 [827,] 8.567819e-06 7.448697e-06 3.700688e-06
 [828,] 1.929870e-06 5.226665e-05 1.118796e-06
 [829,] 2.701702e-06 4.573026e-06 6.158578e-07
 [830,] 2.636864e-06 4.506991e-06 6.096626e-07
 [831,] 1.567005e-06 3.304084e-05 4.340830e-07
 [832,] 3.305819e-06 6.855960e-06 1.004238e-06
 [833,] 1.369336e-06 3.723997e-05 5.003371e-07
 [834,] 1.370291e-06 3.926595e-05 5.029414e-07
 [835,] 1.359660e-06 3.926595e-05 5.149190e-07
 [836,] 1.473588e-06 1.860707e-05 4.417423e-07
 [837,] 1.373774e-06 3.881094e-05 4.991459e-07
 [838,] 1.380940e-06 4.032151e-05 4.940846e-07
 [839,] 7.669717e-06 7.181370e-06 3.086182e-06
 [840,] 2.212650e-06 6.439378e-05 1.506597e-06
 [841,] 1.373774e-06 3.980925e-05 4.994169e-07
 [842,] 2.192857e-06 4.621941e-06 5.315618e-07
 [843,] 1.007109e-05 7.311858e-06 4.280237e-06
 [844,] 2.084324e-06 4.516747e-06 5.188168e-07
 [845,] 1.374505e-06 3.980925e-05 4.987707e-07
 [846,] 1.452807e-06 1.819195e-05 4.451788e-07
 [847,] 2.316390e-06 4.657445e-06 5.488120e-07
 [848,] 2.131440e-06 6.273409e-05 1.403625e-06
 [849,] 1.427930e-06 2.287986e-05 4.583312e-07
 [850,] 8.646283e-06 7.433987e-06 3.728763e-06
 [851,] 2.138611e-06 4.905441e-06 5.146143e-07
 [852,] 1.370291e-06 4.871916e-05 5.125985e-07
 [853,] 2.070440e-06 6.884502e-05 1.352872e-06
 [854,] 1.440288e-06 2.201148e-05 4.530004e-07
 [855,] 2.024584e-06 4.762411e-06 5.022582e-07
 [856,] 2.893129e-06 4.646403e-06 6.349653e-07
 [857,] 2.160368e-06 6.930490e-05 1.466856e-06
 [858,] 3.210158e-06 9.527782e-06 7.338976e-07
 [859,] 2.401427e-06 6.930490e-05 1.768221e-06
 [860,] 8.452852e-06 6.854549e-06 3.252896e-06
 [861,] 1.423069e-06 4.161308e-05 4.716373e-07
 [862,] 1.355716e-06 4.712541e-05 5.875838e-07
 [863,] 8.778101e-06 6.689493e-06 3.277299e-06
 [864,] 6.610957e-06 6.599514e-06 2.337356e-06
 [865,] 2.601851e-06 4.491632e-06 6.000674e-07
 [866,] 3.086905e-06 1.030116e-05 1.713316e-06
 [867,] 2.346728e-06 7.141782e-05 1.707900e-06
 [868,] 3.606959e-06 6.363049e-06 9.797025e-07
 [869,] 4.195399e-06 4.468464e-06 8.406217e-07
 [870,] 3.245083e-06 1.062506e-05 1.849123e-06
 [871,] 3.549363e-06 6.332408e-06 9.778684e-07
 [872,] 1.382229e-06 2.233988e-05 4.814289e-07
 [873,] 1.369986e-06 2.255958e-05 4.939668e-07
 [874,] 3.113757e-06 4.487004e-06 6.752827e-07
 [875,] 2.952555e-06 4.538522e-06 6.475794e-07
 [876,] 3.135518e-06 4.487004e-06 6.785402e-07
 [877,] 3.208541e-06 1.070626e-05 1.828425e-06
 [878,] 3.317998e-06 4.587239e-06 7.013842e-07
 [879,] 3.317998e-06 4.587239e-06 7.013842e-07
 [880,] 3.180633e-06 4.505080e-06 6.838988e-07
 [881,] 2.335852e-06 7.026074e-05 1.692569e-06
 [882,] 3.294235e-06 4.487004e-06 7.022072e-07
 [883,] 3.641057e-06 6.342877e-06 9.815735e-07
 [884,] 3.627469e-06 6.342877e-06 9.808907e-07
 [885,] 1.363705e-06 2.169711e-05 5.011545e-07
 [886,] 3.199850e-06 4.502124e-06 6.904253e-07
 [887,] 2.291694e-06 7.517791e-05 1.661726e-06
 [888,] 1.991782e-05 1.003290e-05 1.487601e-05
 [889,] 1.381380e-06 2.148816e-05 4.804233e-07
 [890,] 3.095401e-06 4.502124e-06 6.746968e-07
 [891,] 3.543514e-06 6.264592e-06 9.782092e-07
 [892,] 1.379064e-06 2.190868e-05 4.832182e-07
 [893,] 8.412064e-06 6.489284e-06 2.997720e-06
 [894,] 3.474304e-06 6.322947e-06 9.766454e-07
 [895,] 3.456323e-06 6.322947e-06 9.767103e-07
 [896,] 2.357447e-06 7.707060e-05 1.756845e-06
 [897,] 1.370876e-06 2.439430e-05 5.375742e-07
 [898,] 3.287155e-06 4.665584e-06 6.911550e-07
 [899,] 1.392364e-06 2.309998e-05 4.756151e-07
 [900,] 1.382695e-06 2.356162e-05 4.833730e-07
 [901,] 3.457428e-06 6.318021e-06 9.736078e-07
 [902,] 1.388946e-06 2.332934e-05 4.782808e-07
 [903,] 2.659341e-06 7.548243e-05 2.139690e-06
 [904,] 3.437637e-06 6.389077e-06 9.738984e-07
 [905,] 3.372475e-06 6.409794e-06 9.769797e-07
 [906,] 1.376446e-06 2.183647e-05 4.848346e-07
 [907,] 3.279154e-06 4.610624e-06 6.939496e-07
 [908,] 3.185555e-06 4.610624e-06 6.802533e-07
 [909,] 2.605002e-06 7.548243e-05 2.068808e-06
 [910,] 1.379783e-06 2.142097e-05 4.810245e-07
 [911,] 2.653234e-06 7.399006e-05 2.122268e-06
 [912,] 3.396992e-06 6.464974e-06 9.763413e-07
 [913,] 1.371533e-06 2.121705e-05 4.885336e-07
 [914,] 1.369112e-06 2.121705e-05 4.913892e-07
 [915,] 2.701015e-06 7.297761e-05 2.177674e-06
 [916,] 2.544996e-06 7.438019e-05 1.984530e-06
 [917,] 2.478036e-06 7.925087e-05 1.924106e-06
 [918,] 2.839871e-06 4.310417e-06 6.496536e-07
 [919,] 2.777475e-06 4.340239e-06 6.374070e-07
 [920,] 9.257244e-06 6.583731e-06 3.353640e-06
 [921,] 2.921800e-06 4.530976e-06 6.464618e-07
 [922,] 3.101365e-06 4.554815e-06 6.717609e-07
 [923,] 3.245589e-06 4.326711e-06 7.125478e-07
 [924,] 2.148765e-06 3.633687e-06 5.986924e-07
 [925,] 2.064798e-06 4.429361e-06 5.190111e-07
 [926,] 2.917547e-06 4.566015e-06 6.456941e-07
 [927,] 2.017981e-06 4.342908e-06 5.149121e-07
 [928,] 1.407558e-06 1.729586e-05 4.565783e-07
 [929,] 2.149461e-06 3.682498e-06 5.896172e-07
 [930,] 5.829472e-06 6.219738e-06 1.879783e-06
 [931,] 2.165098e-06 5.853295e-05 1.421891e-06
 [932,] 7.549620e-06 5.964072e-06 2.320407e-06
 [933,] 1.952319e-06 2.371548e-05 9.711304e-07
 [934,] 1.385595e-06 4.268383e-06 4.445254e-07
 [935,] 1.945369e-06 3.526543e-05 1.042467e-06
 [936,] 2.108207e-06 3.962088e-06 5.511230e-07
 [937,] 1.530393e-06 3.889223e-06 4.484196e-07
 [938,] 1.783813e-06 4.868229e-06 4.704271e-07
 [939,] 2.048734e-06 4.750560e-06 5.088364e-07
 [940,] 1.653725e-06 7.616165e-06 5.669974e-07
 [941,] 1.972402e-06 4.566920e-06 5.008126e-07
 [942,] 6.201229e-06 6.703798e-06 2.251061e-06
 [943,] 1.600250e-06 4.995904e-06 4.459723e-07
 [944,] 1.361551e-06 1.404655e-05 4.813805e-07
 [945,] 1.419153e-06 1.441089e-05 6.127049e-07
 [946,] 1.377628e-06 1.502554e-05 4.673287e-07
 [947,] 1.376750e-06 5.259516e-06 4.693054e-07
 [948,] 1.423207e-06 1.393175e-05 6.140955e-07
 [949,] 1.515885e-06 5.328541e-06 4.393561e-07
 [950,] 1.371620e-06 4.882573e-06 4.545682e-07
 [951,] 1.600726e-06 6.358904e-06 6.614060e-07
 [952,] 1.683266e-06 7.205891e-06 5.559259e-07
 [953,] 1.376445e-06 1.356812e-05 5.378963e-07
 [954,] 1.396543e-06 1.313612e-05 5.732818e-07
 [955,] 1.631821e-06 5.787572e-06 5.227569e-07
 [956,] 1.513590e-06 5.035605e-06 5.640606e-07
 [957,] 1.397592e-06 1.278143e-05 5.722041e-07
 [958,] 1.639904e-06 5.613389e-06 5.320254e-07
 [959,] 1.639904e-06 5.750442e-06 5.335089e-07
 [960,] 1.530294e-06 4.556303e-06 5.527765e-07
 [961,] 1.627939e-06 5.881305e-06 5.264172e-07
 [962,] 1.630334e-06 5.842566e-06 5.241389e-07
 [963,] 1.625121e-06 5.938676e-06 5.307771e-07
 [964,] 1.630334e-06 5.898956e-06 5.246052e-07
 [965,] 1.531401e-06 4.556303e-06 5.533289e-07
 [966,] 1.643472e-06 5.994144e-06 5.194786e-07
 [967,] 1.625091e-06 5.898956e-06 5.304444e-07
 [968,] 1.549753e-06 4.642756e-06 5.653945e-07
 [969,] 1.411353e-06 1.190044e-05 5.835128e-07
 [970,] 1.636814e-06 5.999471e-06 5.218463e-07
 [971,] 1.373271e-06 1.168647e-05 5.182681e-07
 [972,] 1.624803e-06 6.072125e-06 5.328820e-07
 [973,] 1.400916e-06 1.050449e-05 5.577494e-07
 [974,] 1.400125e-06 4.555256e-06 4.821226e-07
 [975,] 1.388911e-06 4.487564e-06 4.771685e-07
 [976,] 1.401895e-06 5.317365e-06 4.341406e-07
 [977,] 1.416531e-06 5.530624e-06 4.328148e-07
 [978,] 1.688733e-06 2.550523e-05 5.858834e-07
 [979,] 1.413802e-06 5.211267e-06 5.083366e-07
 [980,] 1.409216e-06 5.186967e-06 5.045547e-07
 [981,] 1.637149e-06 5.813532e-06 5.204130e-07
 [982,] 1.405463e-06 5.103083e-06 4.326896e-07
 [983,] 1.450609e-06 1.169396e-05 6.269646e-07
 [984,] 1.394047e-06 4.870607e-06 4.334973e-07
 [985,] 1.417355e-06 1.226889e-05 5.941515e-07
 [986,] 5.721283e-06 7.503094e-06 1.105935e-06
 [987,] 5.292800e-06 7.808580e-06 2.055704e-06
 [988,] 1.389037e-06 3.682879e-06 4.489040e-07
 [989,] 1.411821e-06 5.119710e-06 4.319984e-07
 [990,] 5.291202e-06 7.305962e-06 1.951746e-06
 [991,] 1.438190e-06 3.666691e-06 4.665653e-07
 [992,] 1.717339e-06 3.031127e-05 7.569414e-07
 [993,] 1.446240e-06 1.291669e-05 6.333772e-07
 [994,] 1.391084e-06 3.661848e-06 4.485106e-07
 [995,] 5.082412e-06 7.711293e-06 1.894873e-06
 [996,] 1.454412e-06 1.271192e-05 6.402345e-07
 [997,] 1.457181e-06 1.281373e-05 6.442132e-07
 [998,] 1.371834e-06 1.230629e-05 4.923713e-07
 [999,] 4.897924e-06 7.927564e-06 1.626680e-06
[1000,] 1.415567e-06 4.809608e-06 4.310685e-07
[1001,] 4.913561e-06 7.465894e-06 1.650329e-06
[1002,] 4.899730e-06 7.563791e-06 1.648663e-06
[1003,] 4.889410e-06 7.455336e-06 1.594312e-06
[1004,] 1.371161e-06 1.217250e-05 4.947175e-07
[1005,] 1.359238e-06 2.389332e-05 5.220389e-07
[1006,] 1.676967e-06 3.215733e-05 6.111621e-07
[1007,] 4.882784e-06 7.444406e-06 1.603741e-06
[1008,] 1.374628e-06 1.270813e-05 5.279187e-07
[1009,] 5.407905e-06 7.948827e-06 2.185950e-06
[1010,] 1.401206e-06 4.758378e-06 4.751420e-07
[1011,] 1.386192e-06 4.876399e-06 4.725214e-07
[1012,] 1.385342e-06 1.133973e-05 5.413686e-07
[1013,] 1.372689e-06 1.175333e-05 5.159387e-07
[1014,] 1.377657e-06 4.877070e-06 4.637134e-07
[1015,] 3.110844e-06 8.485980e-06 1.035921e-06
[1016,] 1.843231e-06 5.522181e-06 6.829581e-07
[1017,] 1.412768e-06 4.835543e-06 4.373304e-07
[1018,] 1.785882e-06 3.737547e-05 7.111543e-07
[1019,] 1.389045e-06 4.905272e-06 4.349255e-07
[1020,] 1.758318e-06 3.084856e-05 8.650603e-07
[1021,] 1.494789e-06 4.850066e-06 4.334068e-07
[1022,] 1.504477e-06 4.809145e-06 4.343305e-07
[1023,] 1.672593e-06 3.042445e-05 5.884964e-07
[1024,] 1.669408e-06 3.251244e-05 6.327100e-07
[1025,] 1.370735e-06 1.567635e-05 5.082031e-07
[1026,] 1.661730e-06 3.216365e-05 6.786053e-07
[1027,] 1.706078e-06 3.308376e-05 7.485533e-07
[1028,] 1.374602e-06 1.364932e-05 4.894438e-07
[1029,] 1.382682e-06 1.373399e-05 5.509577e-07
[1030,] 1.601427e-06 5.243013e-06 4.402892e-07
[1031,] 1.666958e-06 3.395061e-05 6.959752e-07
[1032,] 1.377191e-06 1.405087e-05 4.856760e-07
[1033,] 1.373287e-06 1.392651e-05 4.931048e-07
[1034,] 1.572990e-06 5.077740e-06 4.387275e-07
[1035,] 1.674501e-06 3.395061e-05 6.847256e-07
[1036,] 1.679832e-06 3.414221e-05 6.091463e-07
[1037,] 1.425833e-06 4.918257e-06 4.310622e-07
[1038,] 1.372422e-06 1.334863e-05 4.932965e-07
[1039,] 1.425833e-06 4.753106e-06 4.309181e-07
[1040,] 7.499967e-01 8.188243e-06 2.500000e-01
[1041,] 1.816896e-06 4.113031e-06 5.626929e-07
[1042,] 1.457515e-06 4.331517e-06 4.331645e-07
[1043,] 1.769038e-06 3.693174e-05 5.617684e-07
[1044,] 1.786495e-06 3.609407e-05 5.570557e-07
[1045,] 1.379850e-06 8.940810e-06 4.616972e-07
[1046,] 1.682340e-06 3.634385e-05 6.086681e-07
[1047,] 1.411280e-06 2.016686e-05 4.920772e-07
[1048,] 1.441281e-06 1.602479e-05 4.555308e-07
[1049,] 1.355812e-06 4.223298e-06 4.346575e-07
[1050,] 1.393772e-06 4.054666e-06 4.631935e-07
[1051,] 1.400354e-06 4.065345e-06 4.670593e-07
[1052,] 1.382058e-06 4.178633e-06 4.322135e-07
[1053,] 1.377406e-06 4.140241e-06 4.332308e-07
[1054,] 1.719595e-06 4.228540e-05 5.713584e-07
[1055,] 1.402693e-06 4.189380e-06 4.358475e-07
[1056,] 1.375945e-06 4.128625e-06 4.336500e-07
[1057,] 1.374662e-06 4.140241e-06 4.343087e-07
[1058,] 1.385069e-06 2.027538e-05 4.990076e-07
[1059,] 1.383363e-06 4.076161e-06 4.580209e-07
[1060,] 1.383363e-06 4.065345e-06 4.577019e-07
[1061,] 1.395784e-06 4.083902e-06 4.657217e-07
[1062,] 1.391881e-06 4.083902e-06 4.635609e-07
[1063,] 1.379033e-06 4.156423e-06 4.580135e-07
[1064,] 1.382046e-06 4.168645e-06 4.602522e-07
[1065,] 1.377853e-06 4.266244e-06 4.339595e-07
[1066,] 1.377971e-06 4.152876e-06 4.330573e-07
[1067,] 1.370602e-06 2.175506e-05 5.415277e-07
[1068,] 1.381442e-06 4.236165e-06 4.326999e-07
[1069,] 1.654423e-06 4.830537e-05 6.499678e-07
[1070,] 1.361129e-06 3.900122e-06 4.393267e-07
[1071,] 1.391562e-06 4.042307e-06 4.620550e-07
[1072,] 1.391562e-06 4.057805e-06 4.625538e-07
[1073,] 1.386252e-06 9.349968e-06 4.841348e-07
[1074,] 1.371728e-06 9.858708e-06 4.794361e-07
[1075,] 1.654742e-06 5.137313e-05 6.515434e-07
[1076,] 1.399578e-06 4.006780e-06 4.651254e-07
[1077,] 1.370527e-06 9.817921e-06 4.915778e-07
[1078,] 1.388319e-06 4.146536e-06 4.638692e-07
[1079,] 1.835172e-06 4.200376e-05 5.244681e-07
[1080,] 1.383933e-06 4.123138e-06 4.601342e-07
[1081,] 1.380807e-06 4.154439e-06 4.590869e-07
[1082,] 1.371930e-06 4.217868e-06 4.371222e-07
[1083,] 1.376206e-06 4.129194e-06 4.558268e-07
[1084,] 1.801196e-06 4.515172e-05 5.282095e-07
[1085,] 1.381411e-06 4.239142e-06 4.326182e-07
[1086,] 1.374290e-06 4.293727e-06 4.359206e-07
[1087,] 1.401324e-06 4.136276e-06 4.694545e-07
[1088,] 1.375163e-06 4.217868e-06 4.347049e-07
[1089,] 1.417350e-06 4.191561e-06 4.809270e-07
[1090,] 1.385654e-06 4.554123e-06 4.490381e-07
[1091,] 1.383249e-06 4.191130e-06 4.320557e-07
[1092,] 1.385432e-06 3.940964e-06 4.307131e-07
[1093,] 1.380277e-06 9.945778e-06 4.651324e-07
[1094,] 1.456230e-06 4.810804e-06 4.351300e-07
[1095,] 1.394020e-06 1.183598e-05 4.623767e-07
[1096,] 1.473825e-06 1.094665e-05 4.385755e-07
[1097,] 1.461122e-06 1.156775e-05 4.412822e-07
[1098,] 1.753142e-06 4.895037e-05 8.487543e-07
[1099,] 1.736442e-06 4.735849e-05 8.193608e-07
[1100,] 1.774162e-06 4.507437e-05 8.708089e-07
[1101,] 1.795897e-06 4.847069e-05 9.109803e-07
[1102,] 1.619829e-06 1.102135e-05 4.334961e-07
[1103,] 1.838941e-06 4.709978e-06 4.782312e-07
[1104,] 2.074722e-06 4.833851e-06 5.069521e-07
[1105,] 1.582916e-06 1.343541e-05 4.293086e-07
[1106,] 1.566761e-06 3.512823e-05 4.423400e-07
[1107,] 1.631107e-06 5.080265e-05 7.396669e-07
[1108,] 1.540208e-06 1.148331e-05 4.344009e-07
[1109,] 1.560570e-06 1.171931e-05 4.338806e-07
[1110,] 1.668633e-06 6.647440e-06 6.353584e-07
[1111,] 1.566341e-06 1.174783e-05 4.337542e-07
[1112,] 1.752551e-06 4.529541e-06 4.697390e-07
[1113,] 1.621913e-06 4.589869e-05 7.152476e-07
[1114,] 1.653633e-06 4.956544e-05 7.737149e-07
[1115,] 1.614747e-06 5.103469e-05 7.088784e-07
[1116,] 1.664277e-06 7.205767e-05 8.112149e-07
[1117,] 1.596719e-06 4.498539e-06 4.448062e-07
[1118,] 1.983866e-06 4.557417e-06 5.021350e-07
[1119,] 1.664161e-06 3.690527e-05 7.185415e-07
[1120,] 1.407924e-06 4.258924e-06 4.354124e-07
[1121,] 1.490619e-06 8.077543e-06 4.509099e-07
[1122,] 1.440664e-06 8.995502e-06 4.469668e-07
[1123,] 1.591743e-06 4.212762e-06 4.512077e-07
[1124,] 1.582476e-06 4.282674e-06 4.487725e-07
[1125,] 1.525110e-06 9.012671e-06 4.552918e-07
[1126,] 1.564695e-06 4.311473e-06 4.460664e-07
[1127,] 1.504531e-06 8.762824e-06 4.507467e-07
[1128,] 1.617617e-06 4.396028e-06 4.524384e-07
[1129,] 1.666625e-06 4.169817e-06 4.642159e-07
[1130,] 1.628361e-06 3.352269e-05 6.543730e-07
[1131,] 1.563758e-06 9.452669e-06 4.377941e-07
[1132,] 1.497433e-06 3.689443e-06 4.548209e-07
[1133,] 1.492087e-06 3.545175e-06 4.621774e-07
[1134,] 3.489906e-06 8.879357e-06 9.391172e-07
[1135,] 3.609789e-06 7.937205e-06 9.327332e-07
[1136,] 3.619301e-06 8.590755e-06 9.320759e-07
[1137,] 1.511497e-05 3.586584e-06 8.138060e-04
[1138,] 1.617706e-06 5.112159e-06 4.497828e-07
[1139,] 3.705509e-06 8.686803e-06 9.324751e-07
[1140,] 1.524113e-06 5.382910e-06 5.051905e-07
[1141,] 6.209525e-06 8.523597e-06 3.071317e-06
[1142,] 2.617402e-06 8.368656e-06 5.395601e-07
[1143,] 3.844477e-06 9.329331e-06 9.363359e-07
[1144,] 3.411961e-06 9.181570e-06 9.460977e-07
[1145,] 3.411961e-06 9.181570e-06 9.460977e-07
[1146,] 3.411961e-06 9.181570e-06 9.460977e-07
[1147,] 3.405031e-06 9.181570e-06 9.467068e-07
[1148,] 3.405495e-06 9.181570e-06 9.419291e-07
[1149,] 3.398868e-06 9.206792e-06 9.474808e-07
[1150,] 3.418274e-06 9.181570e-06 9.455640e-07
[1151,] 3.418274e-06 9.181570e-06 9.455640e-07
[1152,] 3.425372e-06 9.181570e-06 9.449870e-07
[1153,] 3.439103e-06 9.206792e-06 9.441166e-07
[1154,] 1.599064e-06 4.960502e-06 4.467379e-07
[1155,] 3.453159e-06 9.181570e-06 9.429483e-07
[1156,] 3.727343e-06 9.260483e-06 9.321251e-07
[1157,] 3.425372e-06 9.422300e-06 9.468329e-07
[1158,] 3.418274e-06 9.588671e-06 9.488112e-07
[1159,] 3.446460e-06 9.588671e-06 9.463168e-07
[1160,] 3.624082e-06 9.448811e-06 9.368310e-07
[1161,] 3.460688e-06 9.655887e-06 9.456678e-07
[1162,] 3.446460e-06 9.597787e-06 9.463842e-07
[1163,] 3.446460e-06 9.625226e-06 9.465875e-07
[1164,] 3.475245e-06 9.625226e-06 9.443767e-07
[1165,] 3.453159e-06 9.739590e-06 9.468766e-07
[1166,] 1.426608e-06 1.216870e-05 5.766125e-07
[1167,] 2.152138e-06 4.369859e-05 1.322788e-06
[1168,] 3.477616e-06 9.759413e-06 9.405708e-07
[1169,] 3.477616e-06 9.731242e-06 9.403960e-07
[1170,] 3.508534e-06 9.232149e-06 9.359817e-07
[1171,] 3.475245e-06 9.640435e-06 9.447567e-07
[1172,] 3.477616e-06 9.938143e-06 9.417003e-07
[1173,] 1.898098e-06 5.024046e-05 1.083476e-06
[1174,] 1.447756e-06 1.144065e-05 4.721903e-07
[1175,] 1.587229e-06 5.511184e-06 4.368381e-07
[1176,] 1.477085e-06 1.248128e-05 6.081943e-07
[1177,] 3.473297e-06 9.970692e-06 9.516725e-07
[1178,] 3.513515e-06 9.819385e-06 9.430590e-07
[1179,] 3.516901e-06 9.848031e-06 9.386835e-07
[1180,] 3.540845e-06 1.018708e-05 9.391523e-07
[1181,] 1.401606e-06 3.334359e-05 6.135114e-07
[1182,] 3.557534e-06 1.015324e-05 9.380970e-07
[1183,] 3.601316e-06 1.015324e-05 9.361495e-07
[1184,] 3.416987e-06 1.106792e-05 9.736267e-07
[1185,] 3.540845e-06 1.015324e-05 9.389754e-07
[1186,] 3.557534e-06 1.009283e-05 9.378054e-07
[1187,] 3.592001e-06 1.021771e-05 9.367947e-07
[1188,] 3.574585e-06 1.018708e-05 9.374332e-07
[1189,] 1.616766e-06 1.279432e-05 7.754665e-07
[1190,] 3.687216e-06 1.002977e-05 9.369459e-07
[1191,] 3.540845e-06 1.012295e-05 9.388181e-07
[1192,] 3.595793e-06 1.012295e-05 9.402967e-07
[1193,] 1.654369e-06 5.408289e-06 4.451022e-07
[1194,] 3.622704e-06 1.012295e-05 9.391908e-07
[1195,] 3.540845e-06 9.848031e-06 9.374383e-07
[1196,] 2.373083e-06 6.426915e-05 1.692887e-06
[1197,] 1.392935e-06 6.229819e-05 6.988377e-07
[1198,] 4.947265e-06 8.280262e-06 1.619431e-06
[1199,] 3.866010e-06 1.054411e-05 9.354548e-07
[1200,] 3.799649e-06 1.021771e-05 9.356015e-07
[1201,] 1.914016e-06 5.344227e-06 4.745392e-07
[1202,] 4.054517e-06 1.096144e-05 9.424533e-07
[1203,] 3.777852e-06 1.012040e-05 1.549365e-06
[1204,] 1.960268e-06 5.334039e-06 4.803797e-07
[1205,] 3.988208e-06 1.096144e-05 9.455158e-07
[1206,] 3.985492e-06 1.022822e-05 9.367801e-07
[1207,] 4.018565e-06 9.977034e-06 9.364763e-07
[1208,] 1.614535e-06 3.562895e-06 4.949951e-07
[1209,] 3.697396e-06 1.213295e-05 9.465844e-07
[1210,] 3.778379e-06 1.237404e-05 9.434748e-07
[1211,] 2.025148e-06 8.604190e-05 1.328771e-06
[1212,] 1.391592e-06 1.339185e-05 5.643401e-07
[1213,] 3.798327e-06 9.439674e-06 9.377865e-07
[1214,] 3.302641e-06 3.543571e-06 3.502817e-04
[1215,] 1.397190e-06 1.291799e-05 5.685514e-07
[1216,] 1.407357e-06 1.311559e-05 5.839893e-07
[1217,] 1.373384e-06 5.893246e-05 5.825794e-07
[1218,] 1.909237e-06 1.116492e-04 1.131450e-06
[1219,] 3.596715e-06 9.205578e-06 9.422210e-07
[1220,] 1.640732e-06 4.391160e-06 4.556729e-07
[1221,] 2.251089e-06 8.371502e-05 1.631429e-06
[1222,] 1.572675e-03 3.543943e-06 1.878752e-01
[1223,] 2.184346e-06 8.262149e-05 1.541187e-06
[1224,] 1.736732e-06 4.619223e-06 4.637456e-07
[1225,] 2.219880e-06 8.669404e-05 1.601753e-06
[1226,] 1.773257e-06 3.546679e-06 5.468809e-07
[1227,] 1.946576e-06 3.560929e-06 5.872426e-07
[1228,] 2.225425e-06 3.543610e-06 6.629398e-07
[1229,] 1.950739e-06 3.545010e-06 5.935180e-07
[1230,] 1.137485e-03 3.543554e-06 1.306009e-01
[1231,] 1.723451e-06 3.546930e-06 5.331026e-07
[1232,] 2.222330e-06 8.853060e-05 1.607697e-06
[1233,] 1.750209e-06 3.546930e-06 5.406330e-07
[1234,] 4.761126e-03 3.547169e-06 6.698455e-01
[1235,] 1.750209e-06 3.546930e-06 5.406330e-07
[1236,] 1.762802e-06 3.546930e-06 5.441716e-07
[1237,] 1.750209e-06 3.546930e-06 5.406330e-07
[1238,] 1.806345e-06 3.548229e-06 5.575068e-07
[1239,] 2.215294e-06 9.164853e-05 1.612803e-06
[1240,] 1.362674e-06 1.342569e-05 4.760678e-07
[1241,] 2.272351e-06 8.915426e-05 1.677333e-06
[1242,] 1.513973e-06 1.388084e-05 7.068527e-07
[1243,] 1.360072e-06 1.229268e-05 4.760587e-07
[1244,] 1.455278e-06 1.312615e-05 6.396804e-07
[1245,] 1.362956e-06 1.238624e-05 4.719291e-07
[1246,] 1.743040e-06 3.563321e-06 5.378767e-07
[1247,] 1.682749e-06 3.545916e-06 5.207874e-07
[1248,] 1.559282e-06 3.528440e-06 4.854432e-07
[1249,] 1.469141e-06 1.121190e-05 5.952099e-07
[1250,] 1.429553e-06 1.150161e-05 4.383857e-07
[1251,] 1.773765e-06 3.526661e-06 5.384760e-07
[1252,] 1.790171e-06 3.526369e-06 5.436222e-07
[1253,] 1.462254e-06 1.245875e-05 6.136416e-07
[1254,] 3.449004e-06 4.988791e-06 7.061161e-07
[1255,] 1.420910e-06 1.156098e-05 5.758984e-07
[1256,] 4.603138e-06 1.185619e-05 1.560770e-06
[1257,] 8.677419e-06 3.592845e-06 1.333912e-03
[1258,] 4.566352e-06 1.228256e-05 1.615471e-06
[1259,] 1.404412e-06 1.042864e-05 5.432278e-07
[1260,] 1.923075e-06 3.652876e-06 6.261272e-07
[1261,] 1.905490e-06 3.662618e-06 6.224994e-07
[1262,] 1.959482e-06 4.025232e-06 6.922569e-07
[1263,] 4.557296e-06 3.966967e-06 8.287883e-04
[1264,] 1.976591e-06 4.018133e-06 6.957214e-07
[1265,] 4.557296e-06 3.984528e-06 8.435878e-04
[1266,] 2.035637e-06 4.025232e-06 7.214043e-07
[1267,] 2.739192e-06 2.675818e-05 1.963659e-06
[1268,] 1.405688e-06 7.276625e-06 5.053727e-07
[1269,] 4.545950e-06 1.176107e-05 1.595800e-06
[1270,] 1.794534e-06 4.350165e-06 6.558988e-07
[1271,] 2.281601e-06 2.563906e-05 1.451781e-06
[1272,] 2.475588e-06 2.531055e-05 1.646487e-06
[1273,] 1.426370e-06 7.896902e-06 5.322771e-07
[1274,] 2.618306e-06 2.625288e-05 1.816394e-06
[1275,] 1.399931e-06 1.036878e-05 5.275682e-07
[1276,] 5.400811e-06 4.965076e-06 2.232532e-06
[1277,] 4.663615e-06 1.123532e-05 1.492069e-06
[1278,] 4.667270e-06 1.116193e-05 1.486701e-06
[1279,] 1.865637e-06 5.245450e-06 4.907558e-07
[1280,] 4.904506e-06 1.184170e-05 1.365355e-06
[1281,] 8.595403e-06 1.146812e-05 1.163741e-06
[1282,] 8.227352e-06 1.138936e-05 1.142202e-06
[1283,] 8.349584e-06 1.246947e-05 1.118371e-06
[1284,] 8.045830e-06 1.128076e-05 1.130762e-06
[1285,] 8.107747e-06 1.260542e-05 1.100654e-06
[1286,] 7.603208e-06 1.229341e-05 1.076903e-06
[1287,] 4.689146e-06 1.219022e-05 1.511385e-06
[1288,] 8.284920e-06 1.225119e-05 1.119782e-06
[1289,] 8.633448e-06 1.238331e-05 1.138544e-06
[1290,] 4.696831e-06 1.193846e-05 1.496749e-06
[1291,] 9.206811e-06 1.293027e-05 1.157604e-06
[1292,] 9.206811e-06 1.284082e-05 1.159863e-06
[1293,] 2.387076e-06 2.225795e-05 1.514859e-06
[1294,] 2.368800e-06 2.225795e-05 1.496389e-06
[1295,] 2.368800e-06 2.209122e-05 1.493183e-06
[1296,] 2.348869e-06 2.194258e-05 1.470288e-06
[1297,] 9.720768e-06 1.205686e-05 1.215709e-06
[1298,] 4.630238e-06 1.081748e-05 1.491175e-06
[1299,] 4.636586e-06 1.137920e-05 1.514842e-06
[1300,] 4.594994e-06 1.140447e-05 1.533796e-06
[1301,] 1.385487e-06 6.641498e-06 4.669038e-07
[1302,] 4.126647e-06 1.160182e-05 1.903295e-06
[1303,] 1.387683e-06 8.773318e-06 4.928654e-07
[1304,] 2.334364e-06 4.563367e-06 5.554905e-07
[1305,] 9.133685e-06 1.171206e-05 1.187334e-06
[1306,] 4.692789e-06 1.135898e-05 1.474015e-06
[1307,] 4.712056e-06 1.143498e-05 1.443748e-06
[1308,] 8.132130e-06 4.542531e-06 3.111071e-06
[1309,] 4.673832e-06 1.135898e-05 1.483520e-06
[1310,] 4.707980e-06 1.143498e-05 1.445425e-06
[1311,] 2.690543e-06 4.495910e-06 6.139865e-07
[1312,] 4.704653e-06 1.143498e-05 1.471622e-06
[1313,] 5.563289e-06 1.116278e-05 1.267983e-06
[1314,] 8.662479e-06 1.171206e-05 1.157797e-06
[1315,] 8.826329e-06 1.175311e-05 1.165804e-06
[1316,] 8.895426e-06 1.179439e-05 1.168863e-06
[1317,] 8.895426e-06 1.183590e-05 1.167636e-06
[1318,] 8.601474e-06 1.183590e-05 1.150396e-06
[1319,] 4.735367e-06 1.130772e-05 1.530001e-06
[1320,] 4.767084e-06 1.151420e-05 1.522604e-06
[1321,] 1.386829e-06 6.343822e-06 4.701428e-07
[1322,] 2.348869e-06 1.938631e-05 1.422610e-06
[1323,] 2.348869e-06 1.951303e-05 1.425312e-06
[1324,] 2.101023e-06 1.912241e-05 1.182529e-06
[1325,] 8.898365e-06 1.204310e-05 1.163997e-06
[1326,] 8.567016e-06 1.183590e-05 1.149203e-06
[1327,] 4.544330e-06 1.174011e-05 1.542565e-06
[1328,] 8.567016e-06 1.208602e-05 1.142289e-06
[1329,] 2.368800e-06 1.950650e-05 1.444282e-06
[1330,] 8.500460e-06 1.191580e-05 1.142778e-06
[1331,] 8.567016e-06 1.221223e-05 1.138928e-06
[1332,] 6.612626e-06 1.200043e-05 1.020972e-06
[1333,] 6.904087e-06 1.200043e-05 1.039402e-06
[1334,] 7.091936e-06 1.187384e-05 1.053970e-06
[1335,] 7.240347e-06 1.183590e-05 1.064275e-06
[1336,] 4.663140e-06 1.142133e-05 1.491990e-06
[1337,] 2.258344e-06 1.839092e-05 1.316813e-06
[1338,] 2.258344e-06 1.858046e-05 1.320652e-06
[1339,] 6.904087e-06 1.234053e-05 1.032777e-06
[1340,] 6.997046e-06 1.234053e-05 1.038516e-06
[1341,] 4.659417e-06 1.168618e-05 1.505917e-06
[1342,] 7.078646e-06 1.216861e-05 1.046863e-06
[1343,] 4.666557e-06 1.133208e-05 1.486149e-06
[1344,] 4.655730e-06 1.153313e-05 1.501147e-06
[1345,] 2.022271e-06 2.288644e-05 4.412774e-07
[1346,] 6.860487e-06 1.247505e-05 1.027610e-06
[1347,] 2.092949e-06 4.297344e-06 7.254024e-07
[1348,] 2.208310e-06 1.838545e-05 1.270240e-06
[1349,] 1.884255e-06 2.009661e-05 9.380822e-07
[1350,] 6.514028e-06 4.301849e-06 2.312738e-06
[1351,] 2.258344e-06 1.826855e-05 1.314315e-06
[1352,] 1.876107e-06 2.133858e-05 9.327577e-07
[1353,] 4.696938e-06 1.258330e-05 1.406112e-06
[1354,] 7.917921e-06 4.297389e-06 2.791703e-06
[1355,] 1.882089e-06 2.179525e-05 9.445914e-07
[1356,] 1.807198e-06 2.031415e-05 8.433747e-07
[1357,] 5.688579e-06 4.250654e-06 1.999418e-06
[1358,] 3.578462e-06 4.071341e-06 8.007135e-07
[1359,] 1.418787e-06 6.125025e-06 4.437655e-07
[1360,] 5.126994e-06 4.336998e-06 1.845496e-06
[1361,] 5.126994e-06 4.327446e-06 1.840217e-06
[1362,] 4.602281e-06 1.241022e-05 1.444870e-06
[1363,] 3.703539e-06 3.968269e-06 8.374562e-07
[1364,] 4.658798e-06 4.345698e-06 1.681549e-06
[1365,] 5.497630e-06 4.169914e-06 1.867717e-06
[1366,] 1.790390e-06 1.696510e-05 7.915295e-07
[1367,] 4.586694e-06 1.185288e-05 1.422801e-06
[1368,] 1.793818e-06 2.092293e-05 8.293253e-07
[1369,] 1.785503e-06 1.982134e-05 8.086509e-07
[1370,] 4.656012e-06 1.258330e-05 1.420606e-06
[1371,] 4.682488e-06 1.262818e-05 1.420223e-06
[1372,] 4.679833e-06 4.327446e-06 1.680281e-06
[1373,] 4.903126e-06 4.336998e-06 1.765198e-06
[1374,] 1.870542e-06 2.179525e-05 9.382384e-07
[1375,] 4.980759e-06 1.280603e-05 1.335155e-06
[1376,] 1.478155e-06 5.733123e-06 5.247953e-07
[1377,] 3.505481e-06 4.023103e-06 7.938222e-07
[1378,] 4.797703e-06 1.327451e-05 1.317777e-06
[1379,] 1.118106e-05 1.435269e-05 1.328450e-06
[1380,] 4.291226e-06 1.279506e-05 1.565312e-06
[1381,] 2.048637e-06 2.089511e-05 1.110034e-06
[1382,] 5.347212e-06 8.208700e-06 1.758359e-06
[1383,] 5.448549e-06 8.374922e-06 1.518620e-06
[1384,] 6.530236e-06 4.308706e-06 2.320575e-06
[1385,] 6.205140e-06 4.318016e-06 2.213639e-06
[1386,] 6.400560e-06 4.300430e-06 2.268924e-06
[1387,] 4.418569e-06 1.267331e-05 1.579522e-06
[1388,] 4.356908e-06 1.234955e-05 1.656840e-06
[1389,] 4.344617e-06 1.219809e-05 1.620306e-06
[1390,] 1.434931e-06 6.148319e-06 4.426832e-07
[1391,] 4.064881e-06 4.357318e-06 8.422743e-07
[1392,] 3.870456e-06 1.821457e-05 2.817903e-06
[1393,] 1.983797e-06 1.880986e-05 1.028256e-06
[1394,] 2.011231e-06 1.880986e-05 1.057563e-06
[1395,] 3.771680e-06 1.809786e-05 2.716806e-06
[1396,] 3.823175e-06 1.821457e-05 2.772576e-06
[1397,] 6.314738e-06 4.336998e-06 2.266118e-06
[1398,] 3.939712e-06 1.768891e-05 2.843716e-06
[1399,] 1.432763e-06 7.051550e-06 4.438977e-07
[1400,] 3.389690e-06 4.371389e-06 1.220625e-06
[1401,] 2.606867e-06 1.734997e-05 1.611981e-06
[1402,] 4.735338e-06 1.819770e-05 3.659670e-06
[1403,] 4.794160e-06 1.717596e-05 3.631503e-06
[1404,] 4.935637e-06 1.751703e-05 3.798590e-06
[1405,] 4.362471e-06 1.222269e-05 1.637956e-06
[1406,] 4.366914e-06 1.222269e-05 1.629405e-06
[1407,] 2.673686e-06 1.659068e-05 1.650325e-06
[1408,] 2.567868e-06 1.659068e-05 1.553987e-06
[1409,] 1.446866e-06 5.733102e-06 4.423684e-07
[1410,] 4.370088e-06 1.201494e-05 1.612456e-06
[1411,] 1.594036e-06 7.102189e-06 4.470876e-07
[1412,] 3.776886e-06 1.618040e-05 2.601319e-06
[1413,] 2.421064e-06 1.579199e-05 1.401319e-06
[1414,] 3.681799e-06 1.607103e-05 2.509533e-06
[1415,] 4.390011e-06 1.185298e-05 1.574039e-06
[1416,] 5.405284e-06 1.118001e-05 1.221010e-06
[1417,] 2.146161e-06 4.592786e-06 8.208508e-07
[1418,] 1.782069e-06 5.125219e-06 5.603262e-07
[1419,] 6.084097e-06 1.869369e-05 1.053822e-06
[1420,] 5.451299e-06 1.892838e-05 1.205798e-06
[1421,] 4.453359e-06 3.918681e-05 2.226829e-06
[1422,] 2.734943e-06 1.446607e-05 8.534233e-07
[1423,] 1.647019e-06 1.299631e-05 4.523389e-07
[1424,] 1.446262e-06 4.836343e-06 4.736793e-07
[1425,] 4.151898e-06 8.763318e-06 1.462405e-06
[1426,] 4.574393e-06 1.525900e-05 1.792473e-06
[1427,] 4.875162e-06 1.149672e-05 1.333309e-06
[1428,] 1.577857e-06 5.355329e-06 4.466565e-07
[1429,] 2.394586e-06 4.658472e-06 5.605162e-07
[1430,] 1.714270e-06 1.153281e-05 7.337997e-07
[1431,] 1.647780e-06 1.197554e-05 6.797993e-07
[1432,] 1.456779e-06 6.857557e-06 4.611425e-07
[1433,] 1.645879e-06 4.015067e-06 5.367102e-07
[1434,] 5.053423e-06 1.233057e-05 1.316941e-06
[1435,] 1.638168e-06 4.019796e-06 5.345145e-07
[1436,] 2.885957e-06 1.222632e-05 1.026369e-06
[1437,] 1.810924e-06 6.765596e-06 4.772479e-07
[1438,] 2.883414e-06 1.307170e-05 1.047430e-06
[1439,] 1.631059e-06 1.088907e-05 6.517871e-07
[1440,] 2.873804e-06 1.211895e-05 1.066076e-06
[1441,] 4.868484e-06 1.250308e-05 1.356709e-06
[1442,] 4.901406e-06 1.233057e-05 1.350743e-06
[1443,] 4.949393e-06 1.245900e-05 1.344140e-06
[1444,] 3.006205e-06 1.198074e-05 9.376580e-07
[1445,] 1.606436e-06 1.134980e-05 6.198323e-07
[1446,] 3.415376e-06 1.180894e-05 8.823287e-07
[1447,] 1.702748e-06 1.392010e-05 6.930358e-07
[1448,] 1.597211e-06 1.205360e-05 5.324455e-07
[1449,] 4.591821e-06 1.244631e-05 1.715478e-06
[1450,] 1.476974e-06 2.443296e-05 4.753310e-07
[1451,] 2.212031e-06 2.360877e-05 4.467905e-07
[1452,] 2.163312e-06 2.455067e-05 4.434512e-07
[1453,] 1.613128e-06 6.592742e-06 4.539755e-07
[1454,] 1.696225e-06 6.831597e-06 4.611978e-07
[1455,] 1.629566e-06 1.147388e-05 6.573836e-07
[1456,] 2.362584e-06 2.439303e-05 4.583452e-07
[1457,] 2.240006e-06 2.519211e-05 4.514848e-07
[1458,] 2.247614e-06 2.567144e-05 4.514822e-07
[1459,] 2.323778e-06 2.532865e-05 4.512839e-07
[1460,] 1.778520e-06 5.104762e-06 4.600676e-07
[1461,] 1.673621e-06 6.593044e-06 4.600955e-07
[1462,] 4.975439e-06 1.309639e-05 1.378894e-06
[1463,] 4.961954e-06 1.272557e-05 1.371931e-06
[1464,] 2.078744e-06 6.337138e-06 6.707670e-07
[1465,] 1.609635e-06 1.082902e-05 6.300840e-07
[1466,] 5.120976e-06 1.291106e-05 1.345527e-06
[1467,] 5.105653e-06 1.304859e-05 1.351511e-06
[1468,] 3.099750e-06 1.307170e-05 9.303703e-07
[1469,] 5.067819e-06 1.281780e-05 1.352791e-06
[1470,] 2.115533e-06 3.257765e-05 4.358440e-07
[1471,] 5.216944e-06 1.295380e-05 1.331094e-06
[1472,] 5.074080e-06 1.319278e-05 1.366558e-06
[1473,] 5.045548e-06 1.286430e-05 1.358195e-06
[1474,] 1.599677e-06 1.045191e-05 6.153357e-07
[1475,] 3.072581e-06 1.340060e-05 9.403851e-07
[1476,] 5.023548e-06 1.304859e-05 1.373147e-06
[1477,] 5.098992e-06 1.334903e-05 2.490889e-06
[1478,] 5.016228e-06 1.295380e-05 1.372208e-06
[1479,] 5.009616e-06 1.291106e-05 1.372482e-06
[1480,] 5.002942e-06 1.272557e-05 1.363154e-06
[1481,] 5.002942e-06 1.272557e-05 1.363154e-06
[1482,] 1.700305e-06 1.140105e-05 4.736665e-07
[1483,] 5.649695e-06 1.263849e-05 1.273600e-06
[1484,] 3.091231e-06 1.265088e-05 9.365856e-07
[1485,] 1.524328e-05 1.235634e-05 1.337818e-06
[1486,] 2.542371e-06 1.278737e-05 8.327705e-07
[1487,] 3.312416e-06 1.297879e-05 8.979555e-07
[1488,] 4.996329e-06 1.293094e-05 1.369936e-06
[1489,] 1.598740e-06 5.758378e-06 5.136556e-07
[1490,] 4.954960e-06 1.272557e-05 1.373495e-06
[1491,] 4.996329e-06 1.272557e-05 1.364527e-06
[1492,] 4.995862e-06 1.286430e-05 1.374194e-06
[1493,] 4.922550e-06 1.277156e-05 1.382312e-06
[1494,] 4.922550e-06 1.254825e-05 1.376027e-06
[1495,] 4.995862e-06 1.263849e-05 1.368130e-06
[1496,] 3.124785e-06 1.302733e-05 9.318575e-07
[1497,] 5.023548e-06 1.263849e-05 1.362402e-06
[1498,] 1.584343e-06 8.995107e-06 5.859292e-07
[1499,] 3.148227e-06 1.293052e-05 9.260785e-07
[1500,] 5.060115e-06 2.918671e-05 1.719479e-06
[1501,] 5.075574e-06 1.309639e-05 1.358219e-06
[1502,] 1.641337e-06 4.972402e-06 4.454231e-07
[1503,] 2.830746e-06 1.127465e-05 8.887352e-07
[1504,] 1.730884e-06 3.899059e-06 5.271303e-07
[1505,] 4.954960e-06 1.286430e-05 1.377282e-06
[1506,] 3.040638e-06 1.265088e-05 9.519256e-07
[1507,] 4.975439e-06 1.272557e-05 1.368971e-06
[1508,] 4.982285e-06 1.272557e-05 1.373414e-06
[1509,] 1.636397e-06 3.892641e-06 5.044627e-07
[1510,] 4.975244e-06 1.279573e-05 1.376885e-06
[1511,] 3.505364e-06 1.119172e-05 8.024364e-07
[1512,] 1.610718e-06 7.808968e-06 5.874973e-07
[1513,] 4.968353e-06 1.294204e-05 1.376702e-06
[1514,] 5.051952e-06 1.237474e-05 1.350021e-06
[1515,] 7.545497e-06 5.094721e-06 9.760728e-07
[1516,] 3.023146e-06 1.186990e-05 9.495949e-07
[1517,] 1.481320e-06 5.844687e-06 4.466752e-07
[1518,] 4.860319e-06 1.242480e-05 1.388296e-06
[1519,] 1.656350e-06 1.584758e-05 4.384488e-07
[1520,] 1.916118e-06 5.082389e-06 4.780305e-07
[1521,] 1.908401e-06 5.375511e-06 4.721958e-07
[1522,] 1.791721e-06 3.897401e-06 5.553011e-07
[1523,] 1.916118e-06 5.062174e-06 4.784037e-07
[1524,] 1.916118e-06 5.094870e-06 4.778029e-07
[1525,] 4.791160e-06 1.223467e-05 1.401889e-06
[1526,] 1.916118e-06 5.141323e-06 4.769722e-07
[1527,] 1.469498e-06 3.593961e-06 4.652850e-07
[1528,] 1.369101e-06 3.588143e-06 4.329993e-07
[1529,] 1.633090e-06 7.404469e-06 6.013352e-07
[1530,] 1.469947e-06 5.777745e-06 4.464297e-07
[1531,] 1.934147e-06 5.099345e-06 4.800911e-07
[1532,] 1.630335e-06 7.397784e-06 5.353766e-07
[1533,] 1.472726e-06 5.798789e-06 4.464750e-07
[1534,] 1.654717e-06 5.720239e-06 4.414683e-07
[1535,] 1.685354e-06 5.170329e-06 4.483017e-07
[1536,] 1.633100e-06 7.831950e-06 6.075872e-07
[1537,] 1.484355e-06 5.956543e-06 4.466584e-07
[1538,] 1.609104e-06 7.831950e-06 5.857583e-07
[1539,] 5.353847e-06 1.177459e-05 1.256541e-06
[1540,] 1.496347e-06 6.450371e-06 4.468141e-07
[1541,] 1.665910e-06 7.463863e-06 4.571120e-07
[1542,] 4.826788e-06 1.191291e-05 1.387272e-06
[1543,] 1.587669e-06 8.014030e-06 5.626609e-07
[1544,] 1.356169e-06 3.581675e-06 4.280101e-07
[1545,] 1.444020e-06 5.999084e-06 4.470269e-07
[1546,] 1.583912e-06 8.220967e-06 5.280503e-07
[1547,] 1.418237e-06 5.077261e-06 4.219963e-07
[1548,] 1.517007e-06 1.722862e-05 4.555839e-07
[1549,] 1.418237e-06 5.007800e-06 4.220225e-07
[1550,] 1.524398e-06 1.629658e-05 4.532112e-07
[1551,] 1.447792e-06 5.909059e-06 4.466927e-07
[1552,] 1.623047e-06 4.933203e-06 4.437907e-07
[1553,] 1.542188e-06 5.992236e-06 4.533651e-07
[1554,] 1.603238e-06 8.399527e-06 5.965960e-07
[1555,] 1.425195e-06 4.701591e-06 4.265810e-07
[1556,] 1.425195e-06 4.701591e-06 4.265810e-07
[1557,] 1.458459e-06 4.651807e-06 4.250098e-07
[1558,] 1.621387e-06 9.166281e-06 6.234957e-07
[1559,] 1.562117e-06 3.739838e-06 5.139894e-07
[1560,] 1.527598e-06 5.562034e-06 4.536779e-07
[1561,] 4.758776e-06 1.098903e-05 1.369066e-06
[1562,] 1.397179e-06 3.747028e-06 4.541798e-07
[1563,] 1.569832e-06 4.176161e-06 4.457126e-07
[1564,] 1.649426e-06 4.179351e-06 4.579031e-07
[1565,] 1.788886e-06 4.178722e-06 4.814942e-07
[1566,] 4.813556e-06 1.086945e-05 1.350834e-06
[1567,] 1.465504e-06 3.651577e-06 4.721210e-07
[1568,] 1.775564e-06 3.683894e-06 5.781670e-07
[1569,] 1.617105e-06 1.059199e-05 6.361063e-07
[1570,] 4.806571e-06 1.041490e-05 1.348849e-06
[1571,] 1.803879e-06 4.331264e-06 4.790974e-07
[1572,] 1.623860e-06 1.579580e-05 4.391046e-07
[1573,] 5.066889e-06 9.943326e-06 1.249453e-06
[1574,] 1.672570e-06 4.266085e-06 4.593625e-07
[1575,] 1.467764e-06 6.145283e-06 4.463748e-07
[1576,] 1.419972e-06 5.881365e-06 4.498494e-07
[1577,] 1.858026e-06 4.290751e-06 4.889554e-07
[1578,] 1.874667e-06 4.224595e-06 4.940004e-07
[1579,] 1.843234e-06 4.061240e-06 4.952970e-07
[1580,] 1.575733e-06 3.745465e-06 5.194088e-07
[1581,] 1.874667e-06 4.068484e-06 5.004581e-07
[1582,] 4.698279e-06 1.153116e-05 1.406835e-06
[1583,] 2.965749e-06 1.141409e-05 9.696755e-07
[1584,] 2.071595e-06 4.309817e-06 5.246886e-07
[1585,] 1.465120e-06 5.099442e-06 4.853624e-07
[1586,] 2.150447e-06 4.747230e-06 5.319592e-07
[1587,] 1.550106e-06 7.658482e-06 5.215087e-07
[1588,] 1.708058e-06 4.913549e-06 4.843016e-07
[1589,] 1.705876e-06 3.937366e-06 5.372810e-07
[1590,] 5.574229e-06 1.009301e-05 1.042082e-06
[1591,] 7.278773e-06 9.667661e-06 1.141736e-06
[1592,] 1.605134e-06 3.929333e-06 5.028399e-07
[1593,] 3.087774e-06 4.268037e-06 6.906098e-07
[1594,] 8.450246e-06 1.081368e-05 1.166563e-06
[1595,] 3.067319e-06 4.991584e-06 6.389779e-07
[1596,] 1.633557e-06 6.723712e-06 4.355791e-07
[1597,] 2.260349e-06 4.632184e-06 5.393392e-07
[1598,] 2.896489e-06 4.766964e-06 1.005518e-06
[1599,] 3.729139e-06 3.799185e-06 8.775917e-07
[1600,] 2.776075e-06 3.911979e-06 6.762301e-07
[1601,] 3.743934e-06 4.088398e-06 8.217506e-07
[1602,] 5.535878e-06 8.540373e-06 1.081989e-06
[1603,] 3.491682e-06 4.316981e-06 7.519355e-07
[1604,] 2.837327e-06 3.906868e-06 6.881189e-07
[1605,] 3.797813e-06 3.803396e-06 8.892015e-07
[1606,] 3.544998e-06 4.284832e-06 7.637761e-07
[1607,] 2.068373e-06 3.751989e-06 5.627209e-07
[1608,] 2.580921e-06 3.903059e-06 6.449814e-07
[1609,] 2.745939e-06 3.904065e-06 6.756647e-07
[1610,] 2.068373e-06 3.864534e-06 5.513425e-07
[1611,] 2.713398e-06 3.975834e-06 6.606904e-07
[1612,] 1.579332e-06 5.246896e-06 4.610233e-07
[1613,] 1.556333e-06 6.295639e-06 5.062551e-07
[1614,] 3.598873e-06 4.973555e-06 7.199540e-07
[1615,] 1.543508e-06 5.021505e-06 4.588924e-07
[1616,] 2.108404e-06 3.729201e-06 6.883443e-07
[1617,] 1.763886e-06 6.215021e-06 5.669226e-07
[1618,] 1.856055e-06 6.558170e-06 6.028694e-07
[1619,] 1.537180e-06 4.877483e-06 4.628223e-07
[1620,] 1.927055e-06 7.467501e-06 6.983480e-07
[1621,] 1.993497e-06 4.064407e-06 6.681678e-07
[1622,] 1.389527e-06 3.638177e-06 4.393712e-07
[1623,] 1.387164e-06 3.621224e-06 4.374693e-07
[1624,] 1.860021e-06 6.146299e-06 5.895374e-07
[1625,] 1.862738e-06 6.355949e-06 5.694027e-07
[1626,] 1.990190e-06 6.320473e-06 5.995610e-07
[1627,] 1.857056e-06 6.320474e-06 5.689150e-07
[1628,] 2.364237e-06 6.122794e-06 7.060806e-07
[1629,] 1.388582e-06 3.619919e-06 4.382444e-07
[1630,] 1.386941e-06 3.617139e-06 4.372097e-07
[1631,] 1.895379e-06 6.326834e-06 5.774625e-07
[1632,] 1.468028e-06 4.345999e-06 4.633949e-07
[1633,] 2.096397e-06 6.286801e-06 6.257994e-07
[1634,] 1.986879e-06 6.372448e-06 5.972595e-07
[1635,] 1.830350e-06 6.365815e-06 5.620116e-07
[1636,] 2.209789e-06 6.174345e-06 6.644411e-07
[1637,] 2.111989e-06 6.204455e-06 6.396724e-07
[1638,] 2.111989e-06 6.184244e-06 6.405412e-07
[1639,] 1.461257e-06 4.289980e-06 4.703206e-07
[1640,] 2.477345e-06 6.709821e-06 8.349687e-07
[1641,] 1.461257e-06 4.317378e-06 4.719769e-07
[1642,] 1.954221e-06 6.372448e-06 5.897499e-07
[1643,] 1.942716e-06 6.399377e-06 5.864240e-07
[1644,] 1.931453e-06 6.406208e-06 5.837016e-07
[1645,] 1.400316e-06 4.924948e-06 4.409632e-07
[1646,] 1.942716e-06 6.406208e-06 5.862516e-07
[1647,] 1.954221e-06 6.406208e-06 5.888638e-07
[1648,] 1.513271e-06 3.978168e-06 4.665511e-07
[1649,] 1.986879e-06 6.419990e-06 5.959389e-07
[1650,] 3.800113e-06 8.036299e-06 1.105243e-06
[1651,] 1.492596e-06 4.363716e-06 4.681588e-07
[1652,] 2.080979e-06 6.187220e-06 6.335380e-07
[1653,] 2.120691e-06 6.172625e-06 6.438066e-07
[1654,] 2.084345e-06 6.167828e-06 6.351795e-07
[1655,] 1.370683e-06 3.920056e-06 4.360488e-07
[1656,] 1.486483e-06 4.348115e-06 4.673757e-07
[1657,] 2.073855e-06 6.177456e-06 6.322263e-07
[1658,] 1.520684e-06 4.299427e-06 4.786916e-07
[1659,] 2.319753e-06 6.412090e-06 6.832295e-07
[1660,] 1.513161e-06 4.320963e-06 4.818733e-07
[1661,] 2.322626e-06 7.552247e-06 7.305429e-07
[1662,] 2.032713e-06 6.166947e-06 6.221699e-07
[1663,] 1.394189e-06 3.578549e-06 4.393156e-07
[1664,] 1.353989e-06 3.975503e-06 4.241002e-07
[1665,] 1.549691e-06 4.244188e-06 4.914570e-07
[1666,] 2.097002e-06 6.186155e-06 6.368443e-07
[1667,] 2.141476e-06 6.089660e-06 6.524220e-07
[1668,] 1.799485e-06 6.338416e-06 5.557857e-07
[1669,] 1.843371e-06 6.300540e-06 5.794381e-07
[1670,] 2.170789e-06 6.158758e-06 6.553410e-07
[1671,] 2.097002e-06 6.173585e-06 6.367690e-07
[1672,] 2.208555e-06 6.183643e-06 6.632914e-07
[1673,] 1.674590e-06 4.577441e-06 5.993205e-07
[1674,] 1.609273e-06 3.843812e-06 4.700054e-07
[1675,] 2.250804e-06 6.152939e-06 6.744593e-07
[1676,] 2.265914e-06 6.162878e-06 6.776041e-07
[1677,] 1.397384e-06 3.563308e-06 4.390462e-07
[1678,] 1.933232e-06 6.137755e-06 6.003087e-07
[1679,] 1.385863e-06 3.565059e-06 4.349230e-07
[1680,] 1.748430e-06 6.629640e-06 5.396206e-07
[1681,] 1.728162e-06 6.687938e-06 5.352294e-07
[1682,] 2.381728e-06 5.019640e-06 6.506454e-07
[1683,] 1.415885e-06 3.570806e-06 4.465140e-07
[1684,] 1.887366e-06 6.178597e-06 5.884091e-07
[1685,] 1.438280e-06 4.491944e-06 4.704771e-07
[1686,] 1.593264e-06 3.807976e-06 4.681634e-07
[1687,] 1.849853e-06 6.178597e-06 5.802942e-07
[1688,] 1.385908e-06 4.103139e-06 4.415834e-07
[1689,] 1.370539e-06 6.141890e-06 4.601981e-07
[1690,] 6.427809e-06 7.011146e-06 1.662684e-06
[1691,] 1.393587e-06 4.249048e-06 4.581733e-07
[1692,] 1.421116e-06 6.385201e-06 5.250720e-07
[1693,] 1.492611e-06 4.384899e-06 4.841555e-07
[1694,] 6.552978e-06 6.923699e-06 1.698698e-06
[1695,] 6.395074e-06 6.879250e-06 1.692660e-06
[1696,] 1.371171e-06 4.609736e-06 4.418295e-07
[1697,] 1.406515e-06 4.537248e-06 4.386581e-07
[1698,] 1.376219e-06 4.276457e-06 4.467689e-07
[1699,] 1.908282e-06 6.262363e-06 5.925251e-07
[1700,] 5.922388e-06 5.081529e-06 1.635473e-06
[1701,] 1.787381e-06 6.308285e-06 5.326151e-07
[1702,] 1.656159e-06 6.370197e-06 5.157899e-07
[1703,] 6.418334e-06 6.868581e-06 1.695443e-06
[1704,] 1.377756e-06 3.733994e-06 4.297124e-07
[1705,] 6.702686e-06 6.901996e-06 1.720321e-06
[1706,] 1.421344e-06 3.757328e-06 4.368078e-07
[1707,] 5.985409e-06 6.795189e-06 1.641255e-06
[1708,] 1.837599e-06 6.410671e-06 5.762674e-07
[1709,] 1.971385e-06 4.308676e-06 6.212076e-07
[1710,] 1.965393e-06 6.308624e-06 8.361238e-07
[1711,] 2.077793e-06 6.660000e-06 6.205210e-07
[1712,] 1.415602e-06 1.522600e-05 4.932300e-07
[1713,] 2.028775e-06 6.499386e-06 6.116012e-07
[1714,] 7.827355e-06 6.827462e-06 1.878925e-06
[1715,] 1.405387e-06 1.275049e-05 5.642603e-07
[1716,] 2.231502e-06 6.016478e-06 6.305622e-07
[1717,] 1.425525e-06 6.258416e-06 5.120023e-07
[1718,] 1.403962e-06 4.750506e-06 4.659483e-07
[1719,] 1.417678e-06 1.385463e-05 5.776321e-07
[1720,] 1.584413e-06 6.690426e-06 5.282653e-07
[1721,] 1.639031e-06 6.666093e-06 5.147709e-07
[1722,] 1.393681e-06 7.928254e-06 5.076114e-07
[1723,] 4.452637e-06 6.645956e-06 1.362943e-06
[1724,] 1.463392e-06 4.826568e-06 4.459752e-07
[1725,] 9.732025e-05 5.444821e-06 1.457432e-05
[1726,] 6.075206e-06 8.682589e-06 1.812638e-06
[1727,] 3.019228e-06 7.741503e-06 9.936212e-07
[1728,] 5.254083e-06 9.621787e-06 2.788139e-06
[1729,] 4.139821e-06 6.490054e-06 1.540874e-06
[1730,] 1.661940e-06 6.378732e-06 5.295525e-07
[1731,] 1.661940e-06 6.396665e-06 5.294331e-07
[1732,] 1.536983e-06 6.825246e-06 5.121868e-07
[1733,] 2.193402e-06 3.632819e-06 6.253746e-07
[1734,] 1.594759e-06 6.088152e-06 5.212101e-07
[1735,] 2.099044e-06 3.642979e-06 5.996985e-07
[1736,] 2.001921e-06 3.651911e-06 5.745279e-07
[1737,] 5.588488e-06 6.607909e-06 1.824971e-06
[1738,] 1.620246e-06 6.228585e-06 5.376225e-07
[1739,] 2.149002e-06 3.610953e-06 6.160666e-07
[1740,] 2.044692e-06 3.608487e-06 5.917879e-07
[1741,] 1.615552e-06 6.276881e-06 5.351802e-07
[1742,] 2.325965e-06 3.910555e-06 6.212504e-07
[1743,] 2.044049e-06 3.588234e-06 6.009917e-07
[1744,] 1.609092e-06 6.254830e-06 5.274835e-07
[1745,] 2.621193e-06 3.931844e-06 6.797565e-07
[1746,] 2.689460e-06 3.931844e-06 6.937386e-07
[1747,] 2.903747e-06 1.210060e-05 9.988939e-07
[1748,] 2.760870e-06 3.901549e-06 7.092418e-07
[1749,] 1.609914e-06 5.050981e-06 5.181571e-07
[1750,] 2.476830e-06 4.854169e-06 5.831411e-07
[1751,] 2.598364e-06 3.835931e-06 6.877538e-07
[1752,] 2.062391e-06 3.583648e-06 5.982632e-07
[1753,] 5.714115e-06 6.771339e-06 1.947936e-06
[1754,] 2.883788e-06 3.856762e-06 7.424042e-07
[1755,] 2.007543e-06 3.743659e-06 5.540522e-07
[1756,] 5.663944e-06 6.934155e-06 1.987232e-06
[1757,] 1.549325e-06 4.062875e-06 4.582913e-07
[1758,] 1.650366e-06 6.121223e-06 5.271544e-07
[1759,] 1.376387e-05 5.373311e-06 2.067255e-06
[1760,] 1.733343e-06 3.854343e-06 4.881148e-07
[1761,] 1.783358e-06 5.105308e-06 5.912161e-07
[1762,] 1.450680e-06 3.622268e-06 4.497621e-07
[1763,] 1.691091e-06 5.899493e-06 5.553743e-07
[1764,] 1.859206e-06 3.777217e-06 5.196706e-07
[1765,] 2.056050e-06 3.794524e-06 5.732508e-07
[1766,] 1.813626e-06 3.750758e-06 5.125889e-07
[1767,] 1.880836e-06 3.792548e-06 5.375886e-07
[1768,] 1.580683e-06 5.601626e-06 5.143064e-07
[1769,] 1.074309e-05 8.624628e-06 5.317550e-06
[1770,] 9.960323e-06 8.705842e-06 4.936164e-06
[1771,] 1.858848e-06 3.750758e-06 5.222099e-07
[1772,] 2.906337e-06 7.216802e-06 9.870254e-07
[1773,] 1.802150e-06 3.802229e-06 5.041270e-07
[1774,] 1.580025e-06 5.589536e-06 5.142869e-07
[1775,] 1.893345e-06 3.685695e-06 5.336854e-07
[1776,] 1.580302e-06 5.588365e-06 5.147304e-07
[1777,] 2.091159e-06 3.660866e-06 5.802757e-07
[1778,] 2.124649e-06 3.660505e-06 5.918568e-07
[1779,] 1.597273e-06 5.745607e-06 5.189905e-07
[1780,] 6.435578e-06 8.917759e-06 2.994085e-06
[1781,] 1.567219e-06 5.311557e-06 5.118046e-07
[1782,] 2.025242e-06 3.565810e-06 5.885937e-07
[1783,] 1.947377e-06 3.578049e-06 5.653983e-07
[1784,] 2.857526e-06 4.525498e-06 8.153177e-07
[1785,] 2.190503e-06 3.589745e-06 6.361980e-07
[1786,] 1.585087e-06 5.780742e-06 5.111752e-07
[1787,] 2.895385e-06 4.629422e-06 8.166390e-07
[1788,] 1.568603e-06 5.792760e-06 5.094875e-07
[1789,] 1.564794e-06 5.837255e-06 5.121654e-07
[1790,] 1.918961e-06 3.697337e-06 5.853267e-07
[1791,] 1.626800e-06 6.245231e-06 5.299850e-07
[1792,] 1.402291e-06 3.683838e-06 4.435096e-07
[1793,] 1.443536e-06 4.208111e-06 4.873495e-07
[1794,] 3.301584e-06 4.379515e-06 9.227015e-07
[1795,] 1.429211e-06 4.179561e-06 4.786615e-07
[1796,] 1.379463e-06 4.195286e-06 4.522883e-07
[1797,] 2.815591e-06 4.380336e-06 8.221913e-07
[1798,] 3.079937e-06 4.378922e-06 8.778480e-07
[1799,] 2.838931e-06 4.382306e-06 8.294574e-07
[1800,] 1.445587e-06 4.190516e-06 4.600284e-07
[1801,] 1.513811e-06 4.455262e-06 4.960074e-07
[1802,] 1.447268e-06 4.232107e-06 4.591759e-07
[1803,] 1.429660e-06 3.695085e-06 4.575590e-07
[1804,] 1.477190e-06 4.435260e-06 4.806053e-07
[1805,] 1.538102e-06 4.228872e-06 4.845340e-07
[1806,] 1.387025e-06 4.282065e-06 4.504409e-07
[1807,] 1.445577e-06 4.422494e-06 4.626668e-07
[1808,] 1.530455e-06 4.408210e-06 4.968601e-07
[1809,] 1.687186e-06 6.394390e-06 5.594862e-07
[1810,] 1.724016e-06 6.329772e-06 5.517211e-07
[1811,] 2.265071e-06 6.084230e-06 6.768258e-07
[1812,] 1.409486e-06 4.215442e-06 4.681124e-07
[1813,] 1.811608e-06 6.365025e-06 5.682668e-07
[1814,] 1.402325e-06 4.171331e-06 4.621944e-07
[1815,] 1.583253e-06 4.408703e-06 4.982599e-07
[1816,] 3.240912e-06 4.380801e-06 9.099310e-07
[1817,] 1.425490e-06 3.612538e-06 4.509778e-07
[1818,] 3.062727e-06 4.394246e-06 8.747354e-07
[1819,] 1.640702e-06 4.412645e-06 5.176361e-07
[1820,] 1.590688e-06 4.418218e-06 5.016661e-07
[1821,] 3.296835e-06 4.408468e-06 9.223667e-07
[1822,] 1.835162e-06 6.485979e-06 5.742291e-07
[1823,] 3.256185e-06 4.414990e-06 9.178762e-07
[1824,] 1.387149e-06 3.631541e-06 4.377950e-07
[1825,] 1.531468e-06 4.365908e-06 4.905023e-07
[1826,] 1.390206e-06 3.807880e-06 4.359318e-07
[1827,] 3.243966e-06 4.395784e-06 9.119822e-07
[1828,] 1.398015e-06 3.891300e-06 4.355649e-07
[1829,] 1.395964e-06 3.891300e-06 4.356746e-07
[1830,] 1.222035e-05 9.478127e-06 5.556746e-06
[1831,] 3.245097e-06 4.397895e-06 9.129640e-07
[1832,] 2.225312e-06 6.968289e-06 6.366809e-07
[1833,] 3.254600e-06 4.395450e-06 9.144325e-07
[1834,] 1.463851e-05 1.027565e-05 7.117052e-06
[1835,] 1.353931e-05 1.002242e-05 6.444965e-06
[1836,] 1.443246e-06 3.794031e-06 4.387748e-07
[1837,] 3.225240e-06 4.409386e-06 9.086485e-07
[1838,] 3.251601e-06 4.394961e-06 9.134656e-07
[1839,] 1.373151e-06 3.808626e-06 4.320049e-07
[1840,] 3.250186e-06 4.409778e-06 9.143697e-07
[1841,] 3.236951e-06 4.415656e-06 9.122756e-07
[1842,] 1.380705e-06 3.763701e-06 4.309927e-07
[1843,] 2.010625e-06 4.442026e-06 6.157902e-07
[1844,] 2.065040e-06 6.886415e-06 6.057699e-07
[1845,] 2.678322e-06 4.390366e-06 7.834047e-07
[1846,] 1.707458e-06 4.389008e-06 5.339032e-07
[1847,] 2.051220e-06 4.465216e-06 5.651250e-07
[1848,] 1.381999e-06 3.922998e-06 4.312444e-07
[1849,] 1.441633e-06 3.633834e-06 4.440944e-07
[1850,] 2.187020e-06 4.572907e-06 5.832195e-07
[1851,] 1.497542e-06 3.649019e-06 4.551247e-07
[1852,] 2.213898e-06 6.959392e-06 6.350194e-07
[1853,] 2.229454e-06 7.214432e-06 6.326551e-07
[1854,] 1.425712e-06 3.828210e-06 4.354006e-07
[1855,] 3.261702e-06 4.453985e-06 9.183432e-07
[1856,] 1.462057e-06 4.337216e-06 4.658651e-07
[1857,] 1.430474e-06 3.818633e-06 4.362539e-07
[1858,] 2.252807e-06 6.939166e-06 6.441693e-07
[1859,] 6.051689e-06 6.951510e-06 1.993663e-06
[1860,] 1.411759e-06 3.794062e-06 4.339847e-07
[1861,] 1.419762e-06 3.762824e-06 4.356624e-07
[1862,] 2.272823e-06 4.284601e-06 6.316596e-07
[1863,] 2.258260e-06 6.726301e-06 6.521944e-07
[1864,] 2.594793e-06 6.629014e-06 7.309984e-07
[1865,] 2.419217e-06 6.636793e-06 6.913277e-07
[1866,] 1.463496e-06 3.805017e-06 4.635613e-07
[1867,] 1.476746e-06 4.456526e-06 4.600957e-07
[1868,] 2.111099e-06 4.537844e-06 5.794698e-07
[1869,] 3.113859e-06 4.664042e-06 7.834794e-07
[1870,] 5.456942e-06 7.142981e-06 1.822482e-06
[1871,] 2.546904e-06 4.202104e-06 6.617185e-07
[1872,] 1.471861e-06 3.909739e-06 4.507505e-07
[1873,] 1.461430e-06 3.791988e-06 4.570291e-07
[1874,] 1.410537e-06 3.785984e-06 4.463558e-07
[1875,] 1.421265e-06 3.854701e-06 4.545915e-07
[1876,] 1.421744e-06 3.684674e-06 4.457825e-07
[1877,] 1.388967e-06 3.956331e-06 4.492285e-07
[1878,] 1.407208e-06 3.712853e-06 4.378479e-07
[1879,] 1.410433e-06 3.639187e-06 4.410473e-07
[1880,] 1.413630e-06 3.641451e-06 4.416055e-07
[1881,] 1.356148e-06 3.868066e-06 4.321656e-07
[1882,] 1.385245e-06 3.676559e-06 4.348477e-07
[1883,] 1.390661e-06 3.865903e-06 4.443949e-07
[1884,] 1.418671e-06 3.667593e-06 4.447449e-07
[1885,] 1.390772e-06 4.134587e-06 4.504733e-07
[1886,] 1.478362e-06 3.700356e-06 4.608891e-07
[1887,] 5.702316e-06 9.404132e-06 2.554429e-06
[1888,] 1.422978e-06 3.708332e-06 4.456980e-07
[1889,] 1.516492e-06 4.064717e-06 5.062139e-07
[1890,] 1.667026e-06 4.165848e-06 5.724467e-07
[1891,] 1.550708e-06 3.897955e-06 5.034718e-07
[1892,] 1.504308e-06 4.476224e-06 4.845759e-07
[1893,] 1.504308e-06 4.456362e-06 4.840064e-07
[1894,] 1.403070e-06 5.785943e-06 4.366381e-07
[1895,] 1.475236e-06 4.174875e-06 4.697450e-07
[1896,] 1.492679e-06 4.147716e-06 4.786524e-07
[1897,] 1.567743e-06 4.105250e-06 4.875518e-07
[1898,] 2.462500e-06 7.791397e-06 8.157473e-07
[1899,] 1.475449e-06 4.216014e-06 4.707847e-07
[1900,] 1.493436e-06 4.437671e-06 4.779218e-07
[1901,] 1.475215e-06 4.223999e-06 4.697045e-07
[1902,] 1.527934e-06 4.423517e-06 4.884938e-07
[1903,] 1.388314e-06 6.163395e-06 4.418268e-07
[1904,] 1.475154e-06 4.158666e-06 4.691827e-07
[1905,] 1.495716e-06 4.434028e-06 4.802561e-07
[1906,] 1.520222e-06 4.422617e-06 4.885835e-07
[1907,] 1.952664e-06 6.661296e-06 5.820490e-07
[1908,] 1.863405e-06 6.641916e-06 6.078238e-07
[1909,] 1.486156e-06 4.443044e-06 4.749295e-07
[1910,] 1.533961e-06 4.195476e-06 4.968186e-07
[1911,] 1.479469e-06 4.425348e-06 4.739901e-07
[1912,] 1.486380e-06 4.254788e-06 4.791063e-07
[1913,] 1.482461e-06 4.213394e-06 4.757871e-07
[1914,] 1.478655e-06 4.471893e-06 4.758109e-07
[1915,] 1.494236e-06 4.429254e-06 4.816392e-07
[1916,] 1.489687e-06 4.437476e-06 4.801712e-07
[1917,] 1.903540e-06 6.189556e-06 5.788951e-07
[1918,] 1.493818e-06 4.462504e-06 4.832942e-07
[1919,] 1.487583e-06 4.446057e-06 4.796102e-07
[1920,] 2.000668e-06 6.205106e-06 5.795002e-07
[1921,] 1.478449e-06 4.123057e-06 4.700091e-07
[1922,] 1.381157e-06 5.229098e-06 4.394734e-07
[1923,] 1.498843e-06 4.478019e-06 4.860310e-07
[1924,] 1.892512e-06 6.220029e-06 5.806531e-07
[1925,] 1.480215e-06 4.123057e-06 4.706071e-07
[1926,] 1.482597e-06 4.490831e-06 4.788591e-07
[1927,] 1.504889e-06 4.474782e-06 4.884346e-07
[1928,] 1.480717e-06 4.122077e-06 4.706625e-07
[1929,] 1.496135e-06 4.519341e-06 4.855597e-07
[1930,] 1.588736e-06 4.139661e-06 4.989414e-07
[1931,] 3.366185e-06 5.792120e-06 8.796473e-07
[1932,] 2.874520e-06 8.276427e-06 5.863093e-07
[1933,] 4.721224e-05 8.621435e-06 1.426791e-05
[1934,] 1.874003e-06 3.944376e-06 5.668529e-07
[1935,] 2.009234e-06 4.033402e-06 5.844256e-07
[1936,] 1.430583e-06 5.034571e-06 4.298201e-07
[1937,] 1.428328e-06 5.093288e-06 4.296418e-07
[1938,] 1.420643e-06 5.034571e-06 4.294760e-07
[1939,] 1.420643e-06 5.053940e-06 4.294579e-07
[1940,] 1.415882e-06 5.093288e-06 4.293455e-07
[1941,] 1.390209e-06 1.553950e-05 4.570676e-07
[1942,] 1.555477e-06 1.652352e-05 4.321658e-07
[1943,] 1.379092e-06 4.235734e-05 4.897604e-07
[1944,] 1.479148e-06 4.038133e-05 4.500288e-07
[1945,] 1.455468e-06 4.300797e-05 4.562023e-07
[1946,] 1.450134e-06 3.139432e-05 4.515663e-07
[1947,] 1.758893e-06 2.994077e-05 4.358408e-07
[1948,] 1.765869e-06 3.740418e-05 4.358506e-07
[1949,] 1.553803e-06 8.166307e-06 4.318172e-07
[1950,] 1.432944e-06 1.152448e-05 4.377913e-07
[1951,] 1.417826e-06 3.124234e-05 4.605065e-07
[1952,] 1.637510e-06 7.645535e-06 4.393754e-07
[1953,] 1.392046e-06 3.417827e-05 4.932954e-07
[1954,] 1.408791e-06 1.068278e-05 4.497646e-07
[1955,] 1.408791e-06 1.270261e-05 4.545906e-07
[1956,] 1.394148e-06 1.258629e-05 4.610237e-07
[1957,] 2.645115e-06 2.740524e-05 2.027914e-06
[1958,] 1.595776e-06 1.360768e-05 5.912751e-07
[1959,] 6.695812e-06 1.708387e-05 4.993931e-06
[1960,] 4.135192e-06 1.100632e-04 5.862538e-06
[1961,] 7.742658e-06 1.456767e-05 5.586929e-06
[1962,] 4.274870e-06 9.294624e-05 5.920668e-06
[1963,] 3.957373e-06 8.835414e-05 5.205993e-06
[1964,] 1.555769e-06 1.129371e-05 4.990299e-07
[1965,] 1.789540e-06 6.860647e-06 7.747005e-07
[1966,] 1.293565e-04 3.151136e-05 2.235045e-04
[1967,] 1.172227e-04 2.292685e-05 1.678096e-04
[1968,] 1.461294e-06 6.913541e-06 5.735708e-07
[1969,] 1.237330e-04 2.007767e-05 1.634666e-04
[1970,] 1.482536e-06 7.328567e-06 5.976387e-07
[1971,] 1.265038e-05 4.194199e-06 3.853260e-06
[1972,] 1.163701e-04 3.116579e-05 1.977589e-04
[1973,] 1.291034e-05 4.148439e-06 3.786539e-06
[1974,] 1.039801e-05 6.995720e-06 2.943840e-06
[1975,] 1.530121e-06 8.260917e-06 6.513865e-07
[1976,] 1.312093e-04 3.415885e-05 2.390750e-04
[1977,] 1.633835e-06 1.206674e-05 7.730392e-07
[1978,] 7.446187e-06 5.351665e-06 2.589170e-06
[1979,] 1.515587e-06 1.298919e-05 6.887088e-07
[1980,] 1.509715e-06 1.289501e-05 6.826541e-07
[1981,] 1.596342e-06 1.320938e-05 7.589492e-07
[1982,] 8.156450e-06 4.945798e-06 2.506927e-06
[1983,] 8.156450e-06 4.949188e-06 2.515619e-06
[1984,] 1.087270e-05 4.983685e-06 3.379490e-06
[1985,] 1.528493e-06 1.371588e-05 7.132250e-07
[1986,] 6.633301e-05 4.508142e-05 1.242753e-04
[1987,] 6.788001e-05 4.508142e-05 1.276646e-04
[1988,] 1.013003e-05 4.945891e-06 3.120421e-06
[1989,] 1.148862e-05 4.925621e-06 3.490528e-06
[1990,] 1.490402e-06 1.900913e-05 7.336312e-07
[1991,] 1.500895e-06 1.330091e-05 6.865571e-07
[1992,] 1.004849e-05 4.931279e-06 3.089124e-06
[1993,] 8.200296e-06 4.884612e-06 2.532203e-06
[1994,] 1.089264e-04 4.660013e-05 2.312567e-04
[1995,] 8.512840e-05 3.609819e-05 1.553481e-04
[1996,] 1.211472e-04 5.870403e-05 2.972421e-04
[1997,] 1.031926e-04 6.552821e-05 2.595235e-04
[1998,] 1.537819e-04 4.781237e-05 3.505613e-04
[1999,] 1.058233e-04 5.434141e-05 2.438213e-04
[2000,] 1.683186e-06 1.645336e-05 8.828321e-07
[2001,] 1.164056e-04 6.353444e-05 2.941949e-04
[2002,] 7.881417e-06 4.872012e-06 2.404492e-06
[2003,] 7.983639e-06 4.876352e-06 2.446867e-06
[2004,] 7.232872e-06 4.876352e-06 2.226896e-06
[2005,] 8.773591e-05 6.336961e-05 2.118634e-04
[2006,] 1.696407e-06 1.651181e-05 8.952024e-07
[2007,] 1.656429e-06 1.824640e-05 8.772291e-07
[2008,] 7.320389e-06 4.885578e-06 2.297998e-06
[2009,] 7.455596e-06 4.888277e-06 2.319741e-06
[2010,] 7.320389e-06 4.896226e-06 2.294962e-06
[2011,] 9.988446e-05 6.197208e-05 2.439765e-04
[2012,] 1.027072e-04 5.824034e-05 2.441340e-04
[2013,] 9.988446e-05 6.053490e-05 2.410580e-04
[2014,] 1.559699e-04 6.014930e-05 4.018639e-04
[2015,] 7.455596e-06 4.905003e-06 2.351649e-06
[2016,] 1.056199e-04 6.496697e-05 2.655407e-04
[2017,] 6.087432e-06 4.679819e-06 1.899086e-06
[2018,] 1.114133e-04 6.651989e-05 2.861377e-04
[2019,] 1.370249e-04 5.792121e-05 3.373090e-04
[2020,] 1.632180e-06 1.590273e-05 8.271236e-07
[2021,] 1.632180e-06 2.507375e-05 9.295197e-07
[2022,] 1.970240e-01 1.013388e-05 1.774021e-01
[2023,] 2.723431e-06 2.087898e-05 1.816776e-06
[2024,] 2.652144e-06 7.371363e-06 8.642221e-07
[2025,] 1.105811e-05 4.878946e-06 3.297535e-06
[2026,] 9.560300e-06 4.984781e-06 3.117420e-06
[2027,] 1.548269e-06 1.347156e-05 7.219514e-07
[2028,] 1.431811e-05 5.043087e-06 4.787178e-06
[2029,] 1.593468e-06 1.309054e-05 7.550503e-07
[2030,] 3.296628e-04 5.519419e-05 8.995002e-04
[2031,] 2.374029e-04 3.935680e-05 5.254996e-04
[2032,] 1.637694e-05 4.624750e-06 6.073830e-06
[2033,] 3.452248e-04 5.048652e-05 9.033000e-04
[2034,] 1.651544e-06 8.500570e-06 7.429685e-07
[2035,] 2.669218e-04 4.988619e-05 6.666855e-04
[2036,] 1.158149e-05 4.597248e-06 4.300729e-06
[2037,] 1.530633e-06 8.504667e-06 6.552145e-07
[2038,] 1.626128e-06 8.373628e-06 7.205039e-07
[2039,] 1.329150e-04 7.101940e-05 3.594995e-04
[2040,] 1.535245e-06 1.046908e-05 6.911725e-07
[2041,] 6.533319e-05 3.695540e-05 1.199687e-04
[2042,] 1.554283e-06 9.778634e-06 6.447058e-07
[2043,] 3.503269e-05 6.075625e-06 1.066631e-05
[2044,] 2.614737e-05 6.373344e-06 7.201442e-06
[2045,] 3.892517e-05 6.207330e-06 9.257424e-06
[2046,] 3.623153e-05 6.309038e-06 9.542031e-06
[2047,] 3.540963e-05 6.408803e-06 8.920101e-06
[2048,] 3.792916e-05 6.324273e-06 8.668316e-06
[2049,] 3.905991e-05 6.440336e-06 9.629218e-06
[2050,] 5.221897e-05 6.822607e-06 1.140793e-05
[2051,] 3.415885e-05 6.473512e-06 7.522921e-06
[2052,] 2.774180e-05 6.469735e-06 6.247478e-06
[2053,] 3.388544e-06 6.517746e-06 8.169211e-07
[2054,] 1.364848e-06 8.638600e-06 5.032234e-07
[2055,] 1.366575e-06 9.022811e-06 5.094143e-07
[2056,] 3.837833e-05 6.426421e-06 9.368131e-06
[2057,] 2.770405e-05 6.325371e-06 6.440005e-06
[2058,] 2.770405e-05 6.330260e-06 6.431789e-06
[2059,] 3.052398e-05 6.357644e-06 7.756234e-06
[2060,] 1.109375e-05 6.188998e-06 3.138050e-06
[2061,] 3.736535e-05 6.327117e-06 9.457337e-06
[2062,] 3.092066e-05 6.385155e-06 7.732458e-06
[2063,] 3.815215e-05 6.367652e-06 9.485861e-06
[2064,] 3.408958e-05 6.362843e-06 8.516193e-06
[2065,] 3.379757e-05 6.424533e-06 8.292916e-06
[2066,] 3.487597e-05 6.363545e-06 8.697872e-06
[2067,] 3.458499e-05 6.172101e-06 9.423282e-06
[2068,] 1.687085e-06 4.771577e-05 1.038168e-06
[2069,] 4.861690e-04 4.147021e-05 1.704682e-03
[2070,] 3.591807e-05 6.364382e-06 8.929070e-06
[2071,] 3.432676e-06 6.779862e-06 8.211015e-07
[2072,] 3.809641e-04 4.847061e-05 1.416373e-03
[2073,] 5.750443e-06 6.554941e-06 1.648144e-06
[2074,] 2.243373e-06 5.576133e-05 1.804080e-06
[2075,] 1.417236e-06 3.583482e-05 5.886589e-07
[2076,] 1.431295e-06 3.857059e-05 6.386612e-07
[2077,] 3.933266e-04 4.323936e-05 1.346625e-03
[2078,] 1.438584e-06 3.832183e-05 6.581898e-07
[2079,] 1.435897e-06 3.616344e-05 6.435538e-07
[2080,] 4.035891e-04 4.063099e-05 1.321254e-03
[2081,] 1.426613e-06 3.069804e-05 6.091593e-07
[2082,] 4.173140e-05 6.109707e-06 1.145670e-05
[2083,] 1.425841e-06 4.619233e-05 6.442334e-07
[2084,] 1.437000e-06 4.155939e-05 6.634297e-07
[2085,] 4.766016e-04 4.323936e-05 1.671286e-03
[2086,] 4.226507e-04 4.599261e-05 1.530952e-03
[2087,] 5.000058e-04 5.447952e-05 2.166207e-03
[2088,] 5.381900e-04 6.914433e-05 2.816528e-03
[2089,] 2.406372e-05 7.075158e-05 5.704868e-05
[2090,] 2.236880e-05 5.190404e-05 4.380636e-05
[2091,] 2.248573e-05 4.638808e-05 4.168297e-05
[2092,] 2.248573e-05 4.712254e-05 4.201403e-05
[2093,] 3.528531e-05 6.080971e-06 1.052363e-05
[2094,] 5.308519e-04 3.262991e-05 1.297485e-03
[2095,] 2.726163e-05 6.186792e-06 8.870097e-06
[2096,] 2.236880e-05 6.135707e-05 4.907905e-05
[2097,] 2.073564e-05 5.003975e-05 3.934057e-05
[2098,] 2.326625e-05 6.085693e-05 5.135437e-05
[2099,] 2.903326e-05 4.519200e-05 5.599006e-05
[2100,] 3.345677e-05 4.662062e-05 6.761153e-05
[2101,] 1.603774e-06 3.592504e-05 8.681706e-07
[2102,] 2.035024e-05 6.217425e-06 5.795210e-06
[2103,] 1.555192e-06 4.550646e-05 8.346505e-07
[2104,] 6.105359e-04 4.229344e-05 2.168822e-03
[2105,] 2.289409e-05 6.238571e-06 6.393009e-06
[2106,] 2.704230e-05 7.806559e-06 1.771212e-06
[2107,] 7.414756e-04 2.831002e-05 1.910240e-03
[2108,] 1.432181e-05 8.197848e-06 1.305092e-06
[2109,] 1.411160e-05 8.362577e-06 1.282681e-06
[2110,] 6.114490e-04 3.298065e-05 1.755447e-03
[2111,] 7.044812e-04 3.109964e-05 1.979377e-03
[2112,] 7.032609e-04 2.645298e-05 1.561662e-03
[2113,] 3.540903e-05 7.819203e-06 2.052705e-06
[2114,] 6.966499e-05 2.147842e-05 9.154730e-05
[2115,] 2.390183e-06 7.486505e-06 7.847172e-07
[2116,] 2.918045e-06 7.131521e-06 8.658018e-07
[2117,] 2.835853e-02 1.012071e-05 1.710673e-02
[2118,] 4.392754e-06 4.323812e-06 1.480448e-06
[2119,] 3.425504e-06 6.676349e-06 1.072146e-06
[2120,] 3.050393e-06 4.936111e-06 8.256750e-07
[2121,] 2.887273e-06 5.701800e-06 1.204094e-06
[2122,] 2.616470e-06 6.407144e-06 1.140430e-06
[2123,] 6.140333e-06 5.957989e-06 2.816465e-06
[2124,] 6.555601e-06 5.895709e-06 2.996685e-06
[2125,] 2.800753e-06 5.156860e-06 7.446603e-07
[2126,] 1.841615e-06 8.360478e-06 7.121367e-07
[2127,] 3.361223e-06 6.687803e-06 1.050849e-06
[2128,] 3.380922e-06 6.547853e-06 1.545427e-06
[2129,] 8.644917e-06 4.947469e-06 1.864401e-06
[2130,] 3.779172e-02 9.407046e-06 2.076610e-02
[2131,] 2.347425e-06 6.814047e-06 7.327433e-07
[2132,] 4.145928e-02 9.573113e-06 2.360295e-02
[2133,] 4.010206e-02 9.656587e-06 2.325132e-02
[2134,] 4.651131e-06 7.191137e-06 2.348439e-06
[2135,] 2.731832e-06 6.925992e-06 8.246649e-07
[2136,] 3.051485e-06 4.787788e-06 8.480533e-07
[2137,] 6.585973e-06 6.156526e-06 3.112343e-06
[2138,] 3.019392e-06 5.016948e-06 8.131552e-07
[2139,] 2.912749e-06 4.845666e-06 8.075105e-07
[2140,] 3.497184e-06 7.604943e-06 9.641923e-07
[2141,] 3.848743e-06 5.696823e-06 1.640609e-06
[2142,] 2.853063e-06 4.769488e-06 8.186071e-07
[2143,] 3.766262e-06 7.023171e-06 1.090930e-06
[2144,] 7.500211e-06 9.080606e-06 3.505706e-06
[2145,] 2.317553e-06 5.370847e-06 8.939325e-07
[2146,] 2.724377e-06 7.444668e-06 1.011079e-06
[2147,] 1.713902e-06 8.560232e-06 6.097706e-07
[2148,] 6.232092e-06 5.926116e-06 2.849958e-06
[2149,] 1.774758e-05 7.166170e-06 7.243975e-06
[2150,] 1.433139e-06 5.021114e-06 4.620669e-07
[2151,] 6.539198e-06 8.179070e-06 2.004646e-06
[2152,] 1.535642e-06 7.196816e-06 5.102922e-07
[2153,] 7.766103e-06 8.145576e-06 2.385501e-06
[2154,] 7.766103e-06 8.155046e-06 2.378957e-06
[2155,] 7.969915e-06 8.136510e-06 2.452838e-06
[2156,] 7.862268e-06 8.148339e-06 2.410853e-06
[2157,] 1.578163e-06 7.289741e-06 5.373001e-07
[2158,] 1.430752e-06 4.999949e-06 4.655468e-07
[2159,] 1.431259e-06 5.110786e-06 4.632169e-07
[2160,] 1.567319e-06 7.340170e-06 5.323506e-07
[2161,] 3.326329e-06 6.576060e-06 1.214707e-06
[2162,] 6.160240e-06 8.212122e-06 1.875233e-06
[2163,] 4.113016e-06 5.300629e-06 1.687285e-06
[2164,] 1.427766e-06 5.478569e-06 5.003455e-07
[2165,] 4.491015e-06 5.276987e-06 1.846057e-06
[2166,] 4.485841e-06 5.207870e-06 1.823911e-06
[2167,] 5.877334e-06 8.266316e-06 1.771866e-06
[2168,] 2.110505e-06 8.004356e-06 7.820047e-07
[2169,] 1.431194e-06 4.869753e-06 4.618882e-07
[2170,] 1.846715e-06 7.234299e-06 6.555008e-07
[2171,] 8.345139e-06 5.091522e-06 3.405544e-06
[2172,] 1.775381e-06 7.245696e-06 6.390099e-07
[2173,] 8.043425e-06 5.027458e-06 3.235496e-06
[2174,] 1.598569e-06 7.591489e-06 5.537996e-07
[2175,] 1.588833e-06 7.652550e-06 5.497728e-07
[2176,] 4.474930e-06 5.139940e-06 1.798845e-06
[2177,] 4.405900e-06 5.182829e-06 1.782193e-06
[2178,] 1.432260e-06 4.791044e-06 4.612850e-07
[2179,] 3.389526e-06 5.728333e-06 1.444158e-06
[2180,] 4.092377e-06 4.885960e-06 1.571389e-06
[2181,] 7.190636e-06 4.583832e-06 2.579247e-06
[2182,] 1.963696e-06 7.312547e-06 7.099275e-07
[2183,] 1.434131e-06 4.739787e-06 4.610726e-07
[2184,] 1.434131e-06 4.736335e-06 4.610769e-07
[2185,] 5.148709e-06 8.185160e-06 1.572094e-06
[2186,] 1.433095e-06 4.732944e-06 4.610546e-07
[2187,] 4.676998e-06 8.042303e-06 1.507696e-06
[2188,] 2.262591e-06 7.730934e-06 8.427284e-07
[2189,] 2.314935e-06 8.145738e-06 8.834162e-07
[2190,] 3.354910e-06 4.628793e-06 1.193507e-06
[2191,] 3.066823e-06 4.553387e-06 1.065860e-06
[2192,] 1.655583e-06 7.725010e-06 5.701023e-07
[2193,] 1.989856e-06 8.303631e-06 7.406015e-07
[2194,] 1.406427e-06 4.684830e-06 4.510855e-07
[2195,] 8.184727e-06 7.646772e-06 2.283849e-06
[2196,] 2.031036e-06 7.936238e-06 7.491622e-07
[2197,] 1.412132e-06 4.723636e-06 4.519141e-07
[2198,] 6.126608e-06 4.702551e-06 2.269330e-06
[2199,] 8.075379e-06 8.350925e-06 2.423295e-06
[2200,] 1.404348e-06 4.654353e-06 4.517954e-07
[2201,] 1.235438e-05 4.552955e-06 4.305918e-06
[2202,] 3.146977e-06 8.389443e-06 1.275208e-06
[2203,] 7.004309e-06 8.358451e-06 2.113094e-06
[2204,] 1.406959e-06 4.719194e-06 4.530574e-07
[2205,] 2.590674e-06 4.604050e-06 7.907529e-07
[2206,] 9.789685e-06 8.304958e-06 2.943977e-06
[2207,] 9.789685e-06 8.340100e-06 2.920377e-06
[2208,] 3.059857e-05 7.395143e-06 1.409888e-05
[2209,] 2.634504e-06 5.595691e-06 1.052732e-06
[2210,] 1.401709e-06 4.807712e-06 4.526205e-07
[2211,] 8.170218e-06 8.834681e-06 2.329614e-06
[2212,] 1.401847e-06 4.754622e-06 4.530796e-07
[2213,] 9.552712e-06 8.870039e-06 2.687809e-06
[2214,] 2.668470e-06 5.415010e-06 1.056632e-06
[2215,] 8.723562e-06 8.689648e-06 2.497951e-06
[2216,] 3.746961e-06 8.551624e-06 1.636562e-06
[2217,] 8.752774e-06 8.625464e-06 2.525002e-06
[2218,] 2.251410e-05 9.001762e-06 1.139930e-05
[2219,] 2.916197e-05 4.852160e-06 1.104599e-05
[2220,] 2.094464e-06 4.736704e-06 6.301348e-07
[2221,] 1.038159e-05 8.362573e-06 3.048586e-06
[2222,] 1.426219e-06 4.747818e-06 4.603093e-07
[2223,] 1.447117e-06 4.750724e-06 4.658356e-07
[2224,] 4.523046e-06 1.019433e-05 2.123904e-06
[2225,] 3.025051e-05 4.765453e-06 1.107295e-05
[2226,] 8.697473e-06 8.662784e-06 2.496210e-06
[2227,] 3.871315e-06 1.358117e-05 1.973458e-06
[2228,] 1.421475e-06 4.850254e-06 4.552755e-07
[2229,] 5.276064e-06 1.058931e-05 2.571579e-06
[2230,] 4.619562e-06 8.562877e-06 1.395168e-06
[2231,] 5.998282e-06 7.530471e-06 1.741950e-06
[2232,] 2.059409e-05 5.762444e-06 9.667015e-06
[2233,] 4.187224e-06 6.765388e-06 1.491033e-06
[2234,] 7.197987e-06 7.577613e-06 2.060461e-06
[2235,] 1.542225e-05 5.838017e-06 7.270472e-06
[2236,] 1.467130e-06 5.006871e-06 4.677532e-07
[2237,] 2.098139e-06 7.392596e-06 9.170745e-07
[2238,] 7.035464e-06 8.481377e-06 2.082836e-06
[2239,] 1.472662e-06 4.970164e-06 4.690765e-07
[2240,] 4.654790e-06 8.609043e-06 1.397756e-06
[2241,] 1.097921e-05 5.871453e-06 5.134844e-06
[2242,] 6.865285e-06 8.473023e-06 2.037559e-06
[2243,] 1.561147e-05 6.634544e-06 6.058903e-06
[2244,] 1.482557e-06 4.983291e-06 4.703193e-07
[2245,] 1.115302e-05 5.072814e-06 4.452777e-06
[2246,] 3.676961e-06 8.350555e-06 1.530083e-06
[2247,] 1.606761e-05 6.647569e-06 6.253264e-06
[2248,] 1.132304e-05 8.062833e-06 1.127504e-06
[2249,] 1.509462e-06 5.021298e-06 4.751401e-07
[2250,] 1.475881e-06 5.086188e-06 4.686300e-07
[2251,] 1.105858e-05 5.069079e-06 4.487619e-06
[2252,] 9.145795e-06 4.901396e-06 3.549048e-06
[2253,] 1.480476e-06 4.974024e-06 4.703589e-07
[2254,] 1.571470e-06 5.208707e-06 4.842397e-07
```
