## Supplementary material for "Characterization of shared and ancestry-specific signals driving complex traits using multi-ancestry fine-mapping": s2_remaining_snps.pvar

```
##FILTER=<ID=PASS,Description="All filters passed">
##reference=ftp://ftp.1000genomes.ebi.ac.uk//vol1/ftp/technical/reference/phase2_reference_assembly_sequence/hs37d5.fa.gz
##contig=<ID=7,assembly=b37,length=159138663>
##ALT=<ID=CNV,Description="Copy Number Polymorphism">
##ALT=<ID=DEL,Description="Deletion">
##ALT=<ID=DUP,Description="Duplication">
##ALT=<ID=INS:ME:ALU,Description="Insertion of ALU element">
##ALT=<ID=INS:ME:LINE1,Description="Insertion of LINE1 element">
##ALT=<ID=INS:ME:SVA,Description="Insertion of SVA element">
##ALT=<ID=INS:MT,Description="Nuclear Mitochondrial Insertion">
##ALT=<ID=INV,Description="Inversion">
##ALT=<ID=CN0,Description="Copy number allele: 0 copies">
##ALT=<ID=CN1,Description="Copy number allele: 1 copy">
##ALT=<ID=CN2,Description="Copy number allele: 2 copies">
##ALT=<ID=CN3,Description="Copy number allele: 3 copies">
##ALT=<ID=CN4,Description="Copy number allele: 4 copies">
##ALT=<ID=CN5,Description="Copy number allele: 5 copies">
##ALT=<ID=CN6,Description="Copy number allele: 6 copies">
##ALT=<ID=CN7,Description="Copy number allele: 7 copies">
##ALT=<ID=CN8,Description="Copy number allele: 8 copies">
##ALT=<ID=CN9,Description="Copy number allele: 9 copies">
##ALT=<ID=CN10,Description="Copy number allele: 10 copies">
##ALT=<ID=CN11,Description="Copy number allele: 11 copies">
##ALT=<ID=CN12,Description="Copy number allele: 12 copies">
##ALT=<ID=CN13,Description="Copy number allele: 13 copies">
##ALT=<ID=CN14,Description="Copy number allele: 14 copies">
##ALT=<ID=CN15,Description="Copy number allele: 15 copies">
##ALT=<ID=CN16,Description="Copy number allele: 16 copies">
##ALT=<ID=CN17,Description="Copy number allele: 17 copies">
##ALT=<ID=CN18,Description="Copy number allele: 18 copies">
##ALT=<ID=CN19,Description="Copy number allele: 19 copies">
##ALT=<ID=CN20,Description="Copy number allele: 20 copies">
##ALT=<ID=CN21,Description="Copy number allele: 21 copies">
##ALT=<ID=CN22,Description="Copy number allele: 22 copies">
##ALT=<ID=CN23,Description="Copy number allele: 23 copies">
##ALT=<ID=CN24,Description="Copy number allele: 24 copies">
##ALT=<ID=CN25,Description="Copy number allele: 25 copies">
##ALT=<ID=CN26,Description="Copy number allele: 26 copies">
##ALT=<ID=CN27,Description="Copy number allele: 27 copies">
##ALT=<ID=CN28,Description="Copy number allele: 28 copies">
##ALT=<ID=CN29,Description="Copy number allele: 29 copies">
##ALT=<ID=CN30,Description="Copy number allele: 30 copies">
##ALT=<ID=CN31,Description="Copy number allele: 31 copies">
##ALT=<ID=CN32,Description="Copy number allele: 32 copies">
##ALT=<ID=CN33,Description="Copy number allele: 33 copies">
##ALT=<ID=CN34,Description="Copy number allele: 34 copies">
##ALT=<ID=CN35,Description="Copy number allele: 35 copies">
##ALT=<ID=CN36,Description="Copy number allele: 36 copies">
##ALT=<ID=CN37,Description="Copy number allele: 37 copies">
##ALT=<ID=CN38,Description="Copy number allele: 38 copies">
##ALT=<ID=CN39,Description="Copy number allele: 39 copies">
##ALT=<ID=CN40,Description="Copy number allele: 40 copies">
##ALT=<ID=CN41,Description="Copy number allele: 41 copies">
##ALT=<ID=CN42,Description="Copy number allele: 42 copies">
##ALT=<ID=CN43,Description="Copy number allele: 43 copies">
##ALT=<ID=CN44,Description="Copy number allele: 44 copies">
##ALT=<ID=CN45,Description="Copy number allele: 45 copies">
##ALT=<ID=CN46,Description="Copy number allele: 46 copies">
##ALT=<ID=CN47,Description="Copy number allele: 47 copies">
##ALT=<ID=CN48,Description="Copy number allele: 48 copies">
##ALT=<ID=CN49,Description="Copy number allele: 49 copies">
##ALT=<ID=CN50,Description="Copy number allele: 50 copies">
##ALT=<ID=CN51,Description="Copy number allele: 51 copies">
##ALT=<ID=CN52,Description="Copy number allele: 52 copies">
##ALT=<ID=CN53,Description="Copy number allele: 53 copies">
##ALT=<ID=CN54,Description="Copy number allele: 54 copies">
##ALT=<ID=CN55,Description="Copy number allele: 55 copies">
##ALT=<ID=CN56,Description="Copy number allele: 56 copies">
##ALT=<ID=CN57,Description="Copy number allele: 57 copies">
##ALT=<ID=CN58,Description="Copy number allele: 58 copies">
##ALT=<ID=CN59,Description="Copy number allele: 59 copies">
##ALT=<ID=CN60,Description="Copy number allele: 60 copies">
##ALT=<ID=CN61,Description="Copy number allele: 61 copies">
##ALT=<ID=CN62,Description="Copy number allele: 62 copies">
##ALT=<ID=CN63,Description="Copy number allele: 63 copies">
##ALT=<ID=CN64,Description="Copy number allele: 64 copies">
##ALT=<ID=CN65,Description="Copy number allele: 65 copies">
##ALT=<ID=CN66,Description="Copy number allele: 66 copies">
##ALT=<ID=CN67,Description="Copy number allele: 67 copies">
##ALT=<ID=CN68,Description="Copy number allele: 68 copies">
##ALT=<ID=CN69,Description="Copy number allele: 69 copies">
##ALT=<ID=CN70,Description="Copy number allele: 70 copies">
##ALT=<ID=CN71,Description="Copy number allele: 71 copies">
##ALT=<ID=CN72,Description="Copy number allele: 72 copies">
##ALT=<ID=CN73,Description="Copy number allele: 73 copies">
##ALT=<ID=CN74,Description="Copy number allele: 74 copies">
##ALT=<ID=CN75,Description="Copy number allele: 75 copies">
##ALT=<ID=CN76,Description="Copy number allele: 76 copies">
##ALT=<ID=CN77,Description="Copy number allele: 77 copies">
##ALT=<ID=CN78,Description="Copy number allele: 78 copies">
##ALT=<ID=CN79,Description="Copy number allele: 79 copies">
##ALT=<ID=CN80,Description="Copy number allele: 80 copies">
##ALT=<ID=CN81,Description="Copy number allele: 81 copies">
##ALT=<ID=CN82,Description="Copy number allele: 82 copies">
##ALT=<ID=CN83,Description="Copy number allele: 83 copies">
##ALT=<ID=CN84,Description="Copy number allele: 84 copies">
##ALT=<ID=CN85,Description="Copy number allele: 85 copies">
##ALT=<ID=CN86,Description="Copy number allele: 86 copies">
##ALT=<ID=CN87,Description="Copy number allele: 87 copies">
##ALT=<ID=CN88,Description="Copy number allele: 88 copies">
##ALT=<ID=CN89,Description="Copy number allele: 89 copies">
##ALT=<ID=CN90,Description="Copy number allele: 90 copies">
##ALT=<ID=CN91,Description="Copy number allele: 91 copies">
##ALT=<ID=CN92,Description="Copy number allele: 92 copies">
##ALT=<ID=CN93,Description="Copy number allele: 93 copies">
##ALT=<ID=CN94,Description="Copy number allele: 94 copies">
##ALT=<ID=CN95,Description="Copy number allele: 95 copies">
##ALT=<ID=CN96,Description="Copy number allele: 96 copies">
##ALT=<ID=CN97,Description="Copy number allele: 97 copies">
##ALT=<ID=CN98,Description="Copy number allele: 98 copies">
##ALT=<ID=CN99,Description="Copy number allele: 99 copies">
##ALT=<ID=CN100,Description="Copy number allele: 100 copies">
##ALT=<ID=CN101,Description="Copy number allele: 101 copies">
##ALT=<ID=CN102,Description="Copy number allele: 102 copies">
##ALT=<ID=CN103,Description="Copy number allele: 103 copies">
##ALT=<ID=CN104,Description="Copy number allele: 104 copies">
##ALT=<ID=CN105,Description="Copy number allele: 105 copies">
##ALT=<ID=CN106,Description="Copy number allele: 106 copies">
##ALT=<ID=CN107,Description="Copy number allele: 107 copies">
##ALT=<ID=CN108,Description="Copy number allele: 108 copies">
##ALT=<ID=CN109,Description="Copy number allele: 109 copies">
##ALT=<ID=CN110,Description="Copy number allele: 110 copies">
##ALT=<ID=CN111,Description="Copy number allele: 111 copies">
##ALT=<ID=CN112,Description="Copy number allele: 112 copies">
##ALT=<ID=CN113,Description="Copy number allele: 113 copies">
##ALT=<ID=CN114,Description="Copy number allele: 114 copies">
##ALT=<ID=CN115,Description="Copy number allele: 115 copies">
##ALT=<ID=CN116,Description="Copy number allele: 116 copies">
##ALT=<ID=CN117,Description="Copy number allele: 117 copies">
##ALT=<ID=CN118,Description="Copy number allele: 118 copies">
##ALT=<ID=CN119,Description="Copy number allele: 119 copies">
##ALT=<ID=CN120,Description="Copy number allele: 120 copies">
##ALT=<ID=CN121,Description="Copy number allele: 121 copies">
##ALT=<ID=CN122,Description="Copy number allele: 122 copies">
##ALT=<ID=CN123,Description="Copy number allele: 123 copies">
##ALT=<ID=CN124,Description="Copy number allele: 124 copies">
##INFO=<ID=CIEND,Number=2,Type=Integer,Description="Confidence interval around END for imprecise variants">
##INFO=<ID=CIPOS,Number=2,Type=Integer,Description="Confidence interval around POS for imprecise variants">
##INFO=<ID=CS,Number=1,Type=String,Description="Source call set.">
##INFO=<ID=END,Number=1,Type=Integer,Description="End coordinate of this variant">
##INFO=<ID=IMPRECISE,Number=0,Type=Flag,Description="Imprecise structural variation">
##INFO=<ID=MC,Number=.,Type=String,Description="Merged calls.">
##INFO=<ID=MEINFO,Number=4,Type=String,Description="Mobile element info of the form NAME,START,END<POLARITY; If there is only 5' OR 3' support for this call, will be NULL NULL for START and END">
##INFO=<ID=MEND,Number=1,Type=Integer,Description="Mitochondrial end coordinate of inserted sequence">
##INFO=<ID=MLEN,Number=1,Type=Integer,Description="Estimated length of mitochondrial insert">
##INFO=<ID=MSTART,Number=1,Type=Integer,Description="Mitochondrial start coordinate of inserted sequence">
##INFO=<ID=SVLEN,Number=.,Type=Integer,Description="SV length. It is only calculated for structural variation MEIs. For other types of SVs; one may calculate the SV length by INFO:END-START+1, or by finding the difference between lengthes of REF and ALT alleles">
##INFO=<ID=SVTYPE,Number=1,Type=String,Description="Type of structural variant">
##INFO=<ID=TSD,Number=1,Type=String,Description="Precise Target Site Duplication for bases, if unknown, value will be NULL">
##INFO=<ID=AC,Number=A,Type=Integer,Description="Total number of alternate alleles in called genotypes">
##INFO=<ID=AF,Number=A,Type=Float,Description="Estimated allele frequency in the range (0,1)">
##INFO=<ID=NS,Number=1,Type=Integer,Description="Number of samples with data">
##INFO=<ID=AN,Number=1,Type=Integer,Description="Total number of alleles in called genotypes">
##INFO=<ID=EAS_AF,Number=A,Type=Float,Description="Allele frequency in the EAS populations calculated from AC and AN, in the range (0,1)">
##INFO=<ID=EUR_AF,Number=A,Type=Float,Description="Allele frequency in the EUR populations calculated from AC and AN, in the range (0,1)">
##INFO=<ID=AFR_AF,Number=A,Type=Float,Description="Allele frequency in the AFR populations calculated from AC and AN, in the range (0,1)">
##INFO=<ID=AMR_AF,Number=A,Type=Float,Description="Allele frequency in the AMR populations calculated from AC and AN, in the range (0,1)">
##INFO=<ID=SAS_AF,Number=A,Type=Float,Description="Allele frequency in the SAS populations calculated from AC and AN, in the range (0,1)">
##INFO=<ID=DP,Number=1,Type=Integer,Description="Total read depth; only low coverage data were counted towards the DP, exome data were not used">
##INFO=<ID=AA,Number=1,Type=String,Description="Ancestral Allele. Format: AA|REF|ALT|IndelType. AA: Ancestral allele, REF:Reference Allele, ALT:Alternate Allele, IndelType:Type of Indel (REF, ALT and IndelType are only defined for indels)">
##INFO=<ID=VT,Number=.,Type=String,Description="indicates what type of variant the line represents">
##INFO=<ID=EX_TARGET,Number=0,Type=Flag,Description="indicates whether a variant is within the exon pull down target boundaries">
##INFO=<ID=MULTI_ALLELIC,Number=0,Type=Flag,Description="indicates whether a site is multi-allelic">
#CHROM	POS	ID	REF	ALT	QUAL	FILTER	INFO
7	1530436	rs6463854	T	C	100	PASS	AC=3081;AF=0.615216;AN=5008;NS=2504;DP=22636;EAS_AF=0.7123;AMR_AF=0.4251;AFR_AF=0.8396;EUR_AF=0.4662;SAS_AF=0.5;AA=C|||;VT=SNP
7	1530465	rs6463855	T	C	100	PASS	AC=3084;AF=0.615815;AN=5008;NS=2504;DP=22840;EAS_AF=0.7123;AMR_AF=0.4294;AFR_AF=0.8396;EUR_AF=0.4662;SAS_AF=0.5;AA=T|||;VT=SNP
7	1530489	rs7812194	A	G	100	PASS	AC=3087;AF=0.616414;AN=5008;NS=2504;DP=21427;EAS_AF=0.7123;AMR_AF=0.428;AFR_AF=0.8396;EUR_AF=0.4662;SAS_AF=0.5041;AA=A|||;VT=SNP
7	1530494	rs7812196	A	G	100	PASS	AC=3084;AF=0.615815;AN=5008;NS=2504;DP=21064;EAS_AF=0.7123;AMR_AF=0.428;AFR_AF=0.8404;EUR_AF=0.4662;SAS_AF=0.5;AA=G|||;VT=SNP
7	1531152	rs4339536	A	G	100	PASS	AC=3086;AF=0.616214;AN=5008;NS=2504;DP=21235;EAS_AF=0.7123;AMR_AF=0.4236;AFR_AF=0.8411;EUR_AF=0.4662;SAS_AF=0.5041;AA=G|||;VT=SNP
7	1531260	rs4436031	G	A	100	PASS	AC=3083;AF=0.615615;AN=5008;NS=2504;DP=19814;EAS_AF=0.7133;AMR_AF=0.4265;AFR_AF=0.8396;EUR_AF=0.4662;SAS_AF=0.5;AA=A|||;VT=SNP
7	1531261	rs4436032	G	C	100	PASS	AC=2561;AF=0.511382;AN=5008;NS=2504;DP=19843;EAS_AF=0.7133;AMR_AF=0.3804;AFR_AF=0.5083;EUR_AF=0.4463;SAS_AF=0.4673;AA=G|||;VT=SNP
7	1532217	rs56318509	G	A	100	PASS	AC=2475;AF=0.494209;AN=5008;NS=2504;DP=18921;EAS_AF=0.7123;AMR_AF=0.3761;AFR_AF=0.4463;EUR_AF=0.4463;SAS_AF=0.4673;AA=G|||;VT=SNP
7	1532401	rs56315048	G	A	100	PASS	AC=2690;AF=0.537141;AN=5008;NS=2504;DP=11225;EAS_AF=0.7133;AMR_AF=0.3862;AFR_AF=0.5779;EUR_AF=0.4493;SAS_AF=0.498;AA=G|||;VT=SNP
7	1532470	rs56279771	C	T	100	PASS	AC=3080;AF=0.615016;AN=5008;NS=2504;DP=8531;EAS_AF=0.7123;AMR_AF=0.4236;AFR_AF=0.8396;EUR_AF=0.4662;SAS_AF=0.5;AA=C|||;VT=SNP
7	1532631	rs10229645	G	A	100	PASS	AC=3080;AF=0.615016;AN=5008;NS=2504;DP=7780;EAS_AF=0.7123;AMR_AF=0.4236;AFR_AF=0.8389;EUR_AF=0.4662;SAS_AF=0.501;AA=G|||;VT=SNP
7	1533513	rs2251226	A	G	100	PASS	AC=3083;AF=0.615615;AN=5008;NS=2504;DP=16908;EAS_AF=0.7123;AMR_AF=0.4236;AFR_AF=0.8419;EUR_AF=0.4662;SAS_AF=0.5;AA=G|||;VT=SNP;EX_TARGET
7	1533556	rs2251231	T	C	100	PASS	AC=2708;AF=0.540735;AN=5008;NS=2504;DP=15903;EAS_AF=0.7123;AMR_AF=0.3876;AFR_AF=0.5908;EUR_AF=0.4493;SAS_AF=0.499;AA=t|||;VT=SNP;EX_TARGET
7	1533566	rs2251232	A	G	100	PASS	AC=3077;AF=0.614417;AN=5008;NS=2504;DP=14867;EAS_AF=0.7113;AMR_AF=0.4207;AFR_AF=0.8396;EUR_AF=0.4652;SAS_AF=0.501;AA=G|||;VT=SNP;EX_TARGET
7	1533610	rs2304356	G	A	100	PASS	AC=313;AF=0.0625;AN=5008;NS=2504;DP=14655;EAS_AF=0.1746;AMR_AF=0.0605;AFR_AF=0.0023;EUR_AF=0.0318;SAS_AF=0.0613;AA=G|||;VT=SNP
7	1533788	rs2251235	A	C	100	PASS	AC=3067;AF=0.61242;AN=5008;NS=2504;DP=16472;EAS_AF=0.7133;AMR_AF=0.4222;AFR_AF=0.8404;EUR_AF=0.4662;SAS_AF=0.4857;AA=C|||;VT=SNP
7	1533866	rs732492	C	T	100	PASS	AC=2514;AF=0.501997;AN=5008;NS=2504;DP=17697;EAS_AF=0.7133;AMR_AF=0.3775;AFR_AF=0.4735;EUR_AF=0.4463;SAS_AF=0.4683;AA=C|||;VT=SNP
7	1533964	rs892527	G	A	100	PASS	AC=2880;AF=0.57508;AN=5008;NS=2504;DP=16330;EAS_AF=0.7133;AMR_AF=0.4107;AFR_AF=0.6944;EUR_AF=0.4662;SAS_AF=0.5;AA=G|||;VT=SNP
7	1534045	rs732491	T	C	100	PASS	AC=3069;AF=0.612819;AN=5008;NS=2504;DP=13917;EAS_AF=0.7133;AMR_AF=0.4222;AFR_AF=0.8419;EUR_AF=0.4662;SAS_AF=0.4857;AA=C|||;VT=SNP
7	1534146	rs892528	C	T	100	PASS	AC=2501;AF=0.499401;AN=5008;NS=2504;DP=15430;EAS_AF=0.7133;AMR_AF=0.3761;AFR_AF=0.475;EUR_AF=0.4463;SAS_AF=0.454;AA=C|||;VT=SNP
7	1534155	rs892529	T	C	100	PASS	AC=3068;AF=0.61262;AN=5008;NS=2504;DP=15665;EAS_AF=0.7123;AMR_AF=0.4236;AFR_AF=0.8389;EUR_AF=0.4662;SAS_AF=0.4888;AA=C|||;VT=SNP
7	1534425	rs752791	A	G	100	PASS	AC=3080;AF=0.615016;AN=5008;NS=2504;DP=12685;EAS_AF=0.7113;AMR_AF=0.4236;AFR_AF=0.8411;EUR_AF=0.4662;SAS_AF=0.499;AA=A|||;VT=SNP
7	1534593	rs752792	C	A	100	PASS	AC=2456;AF=0.490415;AN=5008;NS=2504;DP=12077;EAS_AF=0.7133;AMR_AF=0.3746;AFR_AF=0.4425;EUR_AF=0.4463;SAS_AF=0.453;AA=C|||;VT=SNP
7	1535051	rs892530	A	G	100	PASS	AC=3062;AF=0.611422;AN=5008;NS=2504;DP=10346;EAS_AF=0.7133;AMR_AF=0.4236;AFR_AF=0.8245;EUR_AF=0.4662;SAS_AF=0.501;AA=G|||;VT=SNP;EX_TARGET
7	1535632	rs6971387	C	T	100	PASS	AC=3062;AF=0.611422;AN=5008;NS=2504;DP=14516;EAS_AF=0.7133;AMR_AF=0.4222;AFR_AF=0.8268;EUR_AF=0.4662;SAS_AF=0.499;AA=C|||;VT=SNP
7	1536436	rs6946025	A	G	100	PASS	AC=3045;AF=0.608027;AN=5008;NS=2504;DP=16519;EAS_AF=0.7133;AMR_AF=0.4222;AFR_AF=0.8411;EUR_AF=0.4662;SAS_AF=0.4622;AA=G|||;VT=SNP
7	1536448	rs6946028	A	C	100	PASS	AC=3046;AF=0.608227;AN=5008;NS=2504;DP=16605;EAS_AF=0.7133;AMR_AF=0.4222;AFR_AF=0.8419;EUR_AF=0.4662;SAS_AF=0.4622;AA=C|||;VT=SNP
7	1536566	rs6950990	T	C	100	PASS	AC=2594;AF=0.517971;AN=5008;NS=2504;DP=18280;EAS_AF=0.7133;AMR_AF=0.3833;AFR_AF=0.5575;EUR_AF=0.4473;SAS_AF=0.4315;AA=T|||;VT=SNP
7	1536630	rs6976875	C	G	100	PASS	AC=3045;AF=0.608027;AN=5008;NS=2504;DP=18015;EAS_AF=0.7133;AMR_AF=0.4222;AFR_AF=0.8411;EUR_AF=0.4662;SAS_AF=0.4622;AA=C|||;VT=SNP
7	1536717	rs3735660	T	C	100	PASS	AC=3045;AF=0.608027;AN=5008;NS=2504;DP=17843;EAS_AF=0.7133;AMR_AF=0.4207;AFR_AF=0.8411;EUR_AF=0.4662;SAS_AF=0.4632;AA=T|||;VT=SNP
7	1537075	rs3735662	T	C	100	PASS	AC=3045;AF=0.608027;AN=5008;NS=2504;DP=14690;EAS_AF=0.7133;AMR_AF=0.4222;AFR_AF=0.8411;EUR_AF=0.4662;SAS_AF=0.4622;AA=t|||;VT=SNP
7	1537230	rs7795749	G	A	100	PASS	AC=3045;AF=0.608027;AN=5008;NS=2504;DP=15823;EAS_AF=0.7133;AMR_AF=0.4222;AFR_AF=0.8411;EUR_AF=0.4662;SAS_AF=0.4622;AA=G|||;VT=SNP
7	1537413	rs7789285	T	G	100	PASS	AC=3051;AF=0.609225;AN=5008;NS=2504;DP=15158;EAS_AF=0.7173;AMR_AF=0.4222;AFR_AF=0.8411;EUR_AF=0.4672;SAS_AF=0.4632;AA=G|||;VT=SNP
7	1537417	rs7789292	T	C	100	PASS	AC=3051;AF=0.609225;AN=5008;NS=2504;DP=15123;EAS_AF=0.7173;AMR_AF=0.4222;AFR_AF=0.8411;EUR_AF=0.4672;SAS_AF=0.4632;AA=C|||;VT=SNP
7	1537439	rs7789410	T	C	100	PASS	AC=3053;AF=0.609625;AN=5008;NS=2504;DP=15566;EAS_AF=0.7173;AMR_AF=0.4222;AFR_AF=0.8427;EUR_AF=0.4672;SAS_AF=0.4632;AA=C|||;VT=SNP
7	1537704	rs7778207	C	T	100	PASS	AC=3045;AF=0.608027;AN=5008;NS=2504;DP=17975;EAS_AF=0.7133;AMR_AF=0.4222;AFR_AF=0.8411;EUR_AF=0.4662;SAS_AF=0.4622;AA=T|||;VT=SNP
7	1538539	rs57092311	A	G	100	PASS	AC=3050;AF=0.609026;AN=5008;NS=2504;DP=4079;EAS_AF=0.7133;AMR_AF=0.4222;AFR_AF=0.8411;EUR_AF=0.4662;SAS_AF=0.4673;AA=G|||;VT=SNP
7	1538614	rs2289035	G	A	100	PASS	AC=2437;AF=0.486621;AN=5008;NS=2504;DP=4515;EAS_AF=0.7123;AMR_AF=0.3761;AFR_AF=0.4402;EUR_AF=0.4483;SAS_AF=0.4346;AA=G|||;VT=SNP
7	1538877	rs750005	A	G	100	PASS	AC=3048;AF=0.608626;AN=5008;NS=2504;DP=8367;EAS_AF=0.7133;AMR_AF=0.4236;AFR_AF=0.8328;EUR_AF=0.4662;SAS_AF=0.4755;AA=G|||;VT=SNP
7	1539799	rs2304357	C	T	100	PASS	AC=2428;AF=0.484824;AN=5008;NS=2504;DP=14812;EAS_AF=0.7014;AMR_AF=0.3588;AFR_AF=0.469;EUR_AF=0.4254;SAS_AF=0.4335;AA=C|||;VT=SNP;EX_TARGET
7	1540049	rs2304358	A	G	100	PASS	AC=3084;AF=0.615815;AN=5008;NS=2504;DP=13444;EAS_AF=0.7133;AMR_AF=0.4236;AFR_AF=0.8623;EUR_AF=0.4652;SAS_AF=0.4734;AA=G|||;VT=SNP
7	1540502	rs55738771	T	C	100	PASS	AC=2952;AF=0.589457;AN=5008;NS=2504;DP=19346;EAS_AF=0.7133;AMR_AF=0.4193;AFR_AF=0.7852;EUR_AF=0.4642;SAS_AF=0.4468;AA=C|||;VT=SNP
7	1540535	rs56173921	A	C	100	PASS	AC=2972;AF=0.59345;AN=5008;NS=2504;DP=19764;EAS_AF=0.7133;AMR_AF=0.4179;AFR_AF=0.7746;EUR_AF=0.4642;SAS_AF=0.4826;AA=A|||;VT=SNP
7	1541002	rs12537304	T	C	100	PASS	AC=3055;AF=0.610024;AN=5008;NS=2504;DP=14914;EAS_AF=0.7133;AMR_AF=0.4222;AFR_AF=0.8411;EUR_AF=0.4652;SAS_AF=0.4734;AA=C|||;VT=SNP
7	1541483	rs10256386	C	A	100	PASS	AC=2943;AF=0.58766;AN=5008;NS=2504;DP=18912;EAS_AF=0.7113;AMR_AF=0.4193;AFR_AF=0.7829;EUR_AF=0.4622;SAS_AF=0.4448;AA=C|||;VT=SNP
7	1542124	rs3752712	G	A	100	PASS	AC=2734;AF=0.545927;AN=5008;NS=2504;DP=21060;EAS_AF=0.6766;AMR_AF=0.3919;AFR_AF=0.6868;EUR_AF=0.4493;SAS_AF=0.4294;AA=G|||;VT=SNP
7	1542125	rs7806171	A	G	100	PASS	AC=2822;AF=0.563498;AN=5008;NS=2504;DP=21247;EAS_AF=0.7123;AMR_AF=0.4107;AFR_AF=0.7065;EUR_AF=0.4622;SAS_AF=0.4294;AA=A|||;VT=SNP
7	1542697	rs3752714	G	A	100	PASS	AC=2933;AF=0.585663;AN=5008;NS=2504;DP=15450;EAS_AF=0.7123;AMR_AF=0.4179;AFR_AF=0.7746;EUR_AF=0.4642;SAS_AF=0.4438;AA=A|||;VT=SNP;EX_TARGET
7	1543981	rs1369011	C	A	100	PASS	AC=2894;AF=0.577875;AN=5008;NS=2504;DP=9299;EAS_AF=0.7143;AMR_AF=0.4035;AFR_AF=0.7617;EUR_AF=0.4503;SAS_AF=0.4438;AA=C|||;VT=SNP;EX_TARGET
7	1544128	rs2278460	G	T	100	PASS	AC=2805;AF=0.560104;AN=5008;NS=2504;DP=5841;EAS_AF=0.7153;AMR_AF=0.3977;AFR_AF=0.6982;EUR_AF=0.4483;SAS_AF=0.4438;AA=G|||;VT=SNP;EX_TARGET
7	1545177	rs7799232	T	C	100	PASS	AC=3033;AF=0.605631;AN=5008;NS=2504;DP=18070;EAS_AF=0.7143;AMR_AF=0.4092;AFR_AF=0.8419;EUR_AF=0.4513;SAS_AF=0.4724;AA=C|||;VT=SNP
7	1545854	rs745563	G	A	100	PASS	AC=2699;AF=0.538938;AN=5008;NS=2504;DP=13059;EAS_AF=0.7143;AMR_AF=0.3862;AFR_AF=0.6248;EUR_AF=0.4493;SAS_AF=0.4427;AA=G|||;VT=SNP
7	1547058	rs67490389	C	T	100	PASS	AC=2887;AF=0.576478;AN=5008;NS=2504;DP=10139;EAS_AF=0.7143;AMR_AF=0.4035;AFR_AF=0.7746;EUR_AF=0.4414;SAS_AF=0.4284;AA=T|||;VT=SNP
7	1547215	rs66856989	C	T	100	PASS	AC=2780;AF=0.555112;AN=5008;NS=2504;DP=13153;EAS_AF=0.7143;AMR_AF=0.3919;AFR_AF=0.7012;EUR_AF=0.4394;SAS_AF=0.4284;AA=C|||;VT=SNP
7	1547220	rs67780721	G	A	100	PASS	AC=2781;AF=0.555312;AN=5008;NS=2504;DP=13231;EAS_AF=0.7143;AMR_AF=0.3919;AFR_AF=0.7012;EUR_AF=0.4404;SAS_AF=0.4284;AA=G|||;VT=SNP
7	1547447	rs6976713	A	G	100	PASS	AC=3019;AF=0.602835;AN=5008;NS=2504;DP=13387;EAS_AF=0.7143;AMR_AF=0.4063;AFR_AF=0.8427;EUR_AF=0.4433;SAS_AF=0.4673;AA=a|||;VT=SNP
7	1548842	rs56217612	C	T	100	PASS	AC=2760;AF=0.551118;AN=5008;NS=2504;DP=15271;EAS_AF=0.7143;AMR_AF=0.3919;AFR_AF=0.6762;EUR_AF=0.4404;SAS_AF=0.4407;AA=T|||;VT=SNP
7	1551262	rs67049052	A	G	100	PASS	AC=2669;AF=0.532947;AN=5008;NS=2504;DP=16136;EAS_AF=0.6726;AMR_AF=0.4755;AFR_AF=0.475;EUR_AF=0.5268;SAS_AF=0.5143;AA=A|||;VT=SNP
7	1551716	rs10282181	A	G	100	PASS	AC=2785;AF=0.55611;AN=5008;NS=2504;DP=16368;EAS_AF=0.6716;AMR_AF=0.4625;AFR_AF=0.559;EUR_AF=0.5268;SAS_AF=0.5297;AA=A|||;VT=SNP
7	1552298	rs10277127	C	A	100	PASS	AC=3010;AF=0.601038;AN=5008;NS=2504;DP=18132;EAS_AF=0.6627;AMR_AF=0.4856;AFR_AF=0.7413;EUR_AF=0.5328;SAS_AF=0.5;AA=C|||;VT=SNP
7	1552420	rs6942930	G	A	100	PASS	AC=2641;AF=0.527356;AN=5008;NS=2504;DP=16653;EAS_AF=0.6607;AMR_AF=0.4625;AFR_AF=0.4675;EUR_AF=0.5398;SAS_AF=0.5041;AA=G|||;VT=SNP
7	1552438	rs6965558	A	G	100	PASS	AC=3122;AF=0.623403;AN=5008;NS=2504;DP=15898;EAS_AF=0.6627;AMR_AF=0.5389;AFR_AF=0.7663;EUR_AF=0.5636;SAS_AF=0.5112;AA=G|||;VT=SNP
7	1552970	rs7777834	G	A	100	PASS	AC=3001;AF=0.599241;AN=5008;NS=2504;DP=13208;EAS_AF=0.6627;AMR_AF=0.4914;AFR_AF=0.733;EUR_AF=0.5408;SAS_AF=0.4898;AA=A|||;VT=SNP
7	1553373	rs10952143	A	G	100	PASS	AC=3103;AF=0.619609;AN=5008;NS=2504;DP=15096;EAS_AF=0.6617;AMR_AF=0.5115;AFR_AF=0.7738;EUR_AF=0.5666;SAS_AF=0.499;AA=G|||;VT=SNP
7	1553788	rs12673103	G	A	100	PASS	AC=2221;AF=0.44349;AN=5008;NS=2504;DP=16170;EAS_AF=0.6627;AMR_AF=0.4409;AFR_AF=0.2065;EUR_AF=0.5209;SAS_AF=0.4601;AA=G|||;VT=SNP
7	1553789	rs117731637	T	A	100	PASS	AC=193;AF=0.0385383;AN=5008;NS=2504;DP=16190;EAS_AF=0.0268;AMR_AF=0.1628;AFR_AF=0.0008;EUR_AF=0.0457;SAS_AF=0.0061;AA=T|||;VT=SNP
7	1553790	rs116984111	C	A	100	PASS	AC=193;AF=0.0385383;AN=5008;NS=2504;DP=16162;EAS_AF=0.0268;AMR_AF=0.1628;AFR_AF=0.0008;EUR_AF=0.0457;SAS_AF=0.0061;AA=C|||;VT=SNP
7	1553908	rs3943775	T	C	100	PASS	AC=3054;AF=0.609824;AN=5008;NS=2504;DP=14725;EAS_AF=0.6627;AMR_AF=0.4971;AFR_AF=0.7648;EUR_AF=0.5467;SAS_AF=0.4908;AA=C|||;VT=SNP
7	1554315	rs2117346	T	A	100	PASS	AC=2552;AF=0.509585;AN=5008;NS=2504;DP=15043;EAS_AF=0.6627;AMR_AF=0.4625;AFR_AF=0.4251;EUR_AF=0.5437;SAS_AF=0.4642;AA=T|||;VT=SNP
7	1554674	rs6978756	C	G	100	PASS	AC=2746;AF=0.548323;AN=5008;NS=2504;DP=15421;EAS_AF=0.6627;AMR_AF=0.4697;AFR_AF=0.5477;EUR_AF=0.5447;SAS_AF=0.4908;AA=G|||;VT=SNP
7	1556078	rs4720827	T	C	100	PASS	AC=3084;AF=0.615815;AN=5008;NS=2504;DP=12963;EAS_AF=0.6577;AMR_AF=0.4928;AFR_AF=0.7965;EUR_AF=0.5348;SAS_AF=0.499;AA=C|||;VT=SNP
7	1556121	rs4725176	G	A	100	PASS	AC=2736;AF=0.546326;AN=5008;NS=2504;DP=12369;EAS_AF=0.6558;AMR_AF=0.4568;AFR_AF=0.5734;EUR_AF=0.5189;SAS_AF=0.4888;AA=G|||;VT=SNP
7	1556765	rs6951678	C	T	100	PASS	AC=3125;AF=0.624002;AN=5008;NS=2504;DP=17698;EAS_AF=0.6637;AMR_AF=0.5202;AFR_AF=0.7859;EUR_AF=0.5577;SAS_AF=0.5061;AA=T|||;VT=SNP
7	1557620	rs2164078	C	T	100	PASS	AC=2680;AF=0.535144;AN=5008;NS=2504;DP=16692;EAS_AF=0.6687;AMR_AF=0.4914;AFR_AF=0.4758;EUR_AF=0.5676;SAS_AF=0.4755;AA=C|||;VT=SNP
7	1557646	rs2164079	T	C	100	PASS	AC=3406;AF=0.680112;AN=5008;NS=2504;DP=16605;EAS_AF=0.6974;AMR_AF=0.7032;AFR_AF=0.8064;EUR_AF=0.6302;SAS_AF=0.5266;AA=C|||;VT=SNP
7	1557967	rs2117347	T	C	100	PASS	AC=2640;AF=0.527157;AN=5008;NS=2504;DP=16234;EAS_AF=0.6667;AMR_AF=0.4798;AFR_AF=0.4766;EUR_AF=0.5457;SAS_AF=0.4663;AA=T|||;VT=SNP
7	1559144	rs6947915	G	C	100	PASS	AC=3400;AF=0.678914;AN=5008;NS=2504;DP=19084;EAS_AF=0.6974;AMR_AF=0.7032;AFR_AF=0.8033;EUR_AF=0.6312;SAS_AF=0.5235;AA=C|||;VT=SNP
7	1559452	rs10237910	T	G	100	PASS	AC=3000;AF=0.599042;AN=5008;NS=2504;DP=18174;EAS_AF=0.6696;AMR_AF=0.5173;AFR_AF=0.6914;EUR_AF=0.5686;SAS_AF=0.4908;AA=T|||;VT=SNP
7	1559524	rs10237934	T	C	100	PASS	AC=3151;AF=0.629193;AN=5008;NS=2504;DP=18803;EAS_AF=0.6696;AMR_AF=0.5303;AFR_AF=0.7769;EUR_AF=0.5706;SAS_AF=0.5184;AA=t|||;VT=SNP
7	1559898	rs6463891	G	T	100	PASS	AC=3000;AF=0.599042;AN=5008;NS=2504;DP=18649;EAS_AF=0.6696;AMR_AF=0.5173;AFR_AF=0.6906;EUR_AF=0.5696;SAS_AF=0.4908;AA=T|||;VT=SNP
7	1560160	rs1434336	A	G	100	PASS	AC=2998;AF=0.598642;AN=5008;NS=2504;DP=18176;EAS_AF=0.6696;AMR_AF=0.5173;AFR_AF=0.6906;EUR_AF=0.5696;SAS_AF=0.4888;AA=G|||;VT=SNP
7	1560679	rs10242329	T	C	100	PASS	AC=2998;AF=0.598642;AN=5008;NS=2504;DP=19100;EAS_AF=0.6696;AMR_AF=0.5173;AFR_AF=0.6906;EUR_AF=0.5696;SAS_AF=0.4888;AA=T|||;VT=SNP
7	1560714	rs10242343	T	C	100	PASS	AC=2995;AF=0.598043;AN=5008;NS=2504;DP=20368;EAS_AF=0.6687;AMR_AF=0.5173;AFR_AF=0.6884;EUR_AF=0.5696;SAS_AF=0.4898;AA=C|||;VT=SNP
7	1560722	rs10280144	G	A	100	PASS	AC=2998;AF=0.598642;AN=5008;NS=2504;DP=20822;EAS_AF=0.6696;AMR_AF=0.5173;AFR_AF=0.6906;EUR_AF=0.5696;SAS_AF=0.4888;AA=G|||;VT=SNP
7	1561198	rs10280798	G	A	100	PASS	AC=2998;AF=0.598642;AN=5008;NS=2504;DP=17905;EAS_AF=0.6696;AMR_AF=0.5159;AFR_AF=0.6906;EUR_AF=0.5696;SAS_AF=0.4898;AA=A|||;VT=SNP
7	1561224	rs35683430	C	G	100	PASS	AC=2665;AF=0.532149;AN=5008;NS=2504;DP=16856;EAS_AF=0.6687;AMR_AF=0.4914;AFR_AF=0.4667;EUR_AF=0.5656;SAS_AF=0.4744;AA=C|||;VT=SNP
7	1561454	rs10215442	T	C	100	PASS	AC=2994;AF=0.597843;AN=5008;NS=2504;DP=18302;EAS_AF=0.6677;AMR_AF=0.5159;AFR_AF=0.6899;EUR_AF=0.5696;SAS_AF=0.4888;AA=C|||;VT=SNP
7	1561504	rs10215243	C	T	100	PASS	AC=2998;AF=0.598642;AN=5008;NS=2504;DP=20141;EAS_AF=0.6677;AMR_AF=0.5173;AFR_AF=0.6906;EUR_AF=0.5706;SAS_AF=0.4898;AA=C|||;VT=SNP
7	1561537	rs10214972	G	T	100	PASS	AC=2999;AF=0.598842;AN=5008;NS=2504;DP=20527;EAS_AF=0.6677;AMR_AF=0.5173;AFR_AF=0.6906;EUR_AF=0.5716;SAS_AF=0.4898;AA=T|||;VT=SNP
7	1561660	rs11973946	C	T	100	PASS	AC=2681;AF=0.535343;AN=5008;NS=2504;DP=17733;EAS_AF=0.6667;AMR_AF=0.4914;AFR_AF=0.4773;EUR_AF=0.5696;SAS_AF=0.4744;AA=c|||;VT=SNP
7	1561702	rs11973950	C	T	100	PASS	AC=2738;AF=0.546725;AN=5008;NS=2504;DP=18412;EAS_AF=0.6677;AMR_AF=0.4928;AFR_AF=0.5076;EUR_AF=0.5696;SAS_AF=0.4898;AA=C|||;VT=SNP
7	1561735	rs10214976	G	A	100	PASS	AC=2998;AF=0.598642;AN=5008;NS=2504;DP=18798;EAS_AF=0.6677;AMR_AF=0.5173;AFR_AF=0.6906;EUR_AF=0.5706;SAS_AF=0.4898;AA=A|||;VT=SNP
7	1561970	rs112347572	G	A	100	PASS	AC=195;AF=0.0389377;AN=5008;NS=2504;DP=19438;EAS_AF=0.0288;AMR_AF=0.1643;AFR_AF=0.0008;EUR_AF=0.0447;SAS_AF=0.0061;AA=G|||;VT=SNP
7	1562163	rs56675300	G	A	100	PASS	AC=2762;AF=0.551518;AN=5008;NS=2504;DP=18067;EAS_AF=0.6667;AMR_AF=0.4942;AFR_AF=0.5363;EUR_AF=0.5706;SAS_AF=0.4744;AA=G|||;VT=SNP
7	1562293	rs28526203	T	C	100	PASS	AC=2997;AF=0.598442;AN=5008;NS=2504;DP=16442;EAS_AF=0.6677;AMR_AF=0.5173;AFR_AF=0.6899;EUR_AF=0.5706;SAS_AF=0.4898;AA=C|||;VT=SNP
7	1562468	rs73042742	C	T	100	PASS	AC=247;AF=0.0493211;AN=5008;NS=2504;DP=15169;EAS_AF=0.0278;AMR_AF=0.1787;AFR_AF=0.0204;EUR_AF=0.0616;SAS_AF=0.0061;AA=C|||;VT=SNP
7	1562518	rs67771371	A	G	100	PASS	AC=2998;AF=0.598642;AN=5008;NS=2504;DP=15280;EAS_AF=0.6677;AMR_AF=0.5173;AFR_AF=0.6906;EUR_AF=0.5706;SAS_AF=0.4898;AA=G|||;VT=SNP
7	1562519	rs113441957	C	A	100	PASS	AC=247;AF=0.0493211;AN=5008;NS=2504;DP=15307;EAS_AF=0.0278;AMR_AF=0.1787;AFR_AF=0.0204;EUR_AF=0.0616;SAS_AF=0.0061;AA=C|||;VT=SNP
7	1562593	rs73042747	G	A	100	PASS	AC=247;AF=0.0493211;AN=5008;NS=2504;DP=15590;EAS_AF=0.0278;AMR_AF=0.1787;AFR_AF=0.0204;EUR_AF=0.0616;SAS_AF=0.0061;AA=G|||;VT=SNP
7	1562631	rs67895171	T	C	100	PASS	AC=3005;AF=0.60004;AN=5008;NS=2504;DP=16373;EAS_AF=0.6687;AMR_AF=0.5187;AFR_AF=0.6921;EUR_AF=0.5706;SAS_AF=0.4928;AA=C|||;VT=SNP
7	1562648	rs67573033	C	A	100	PASS	AC=3001;AF=0.599241;AN=5008;NS=2504;DP=16283;EAS_AF=0.6687;AMR_AF=0.5187;AFR_AF=0.6921;EUR_AF=0.5706;SAS_AF=0.4888;AA=A|||;VT=SNP
7	1562666	rs66729249	G	T	100	PASS	AC=3003;AF=0.599641;AN=5008;NS=2504;DP=16875;EAS_AF=0.6687;AMR_AF=0.5187;AFR_AF=0.6929;EUR_AF=0.5706;SAS_AF=0.4898;AA=G|||;VT=SNP
7	1562686	rs66833358	T	C	100	PASS	AC=3003;AF=0.599641;AN=5008;NS=2504;DP=17557;EAS_AF=0.6687;AMR_AF=0.5187;AFR_AF=0.6929;EUR_AF=0.5706;SAS_AF=0.4898;AA=C|||;VT=SNP
7	1562707	rs66508086	G	A	100	PASS	AC=3003;AF=0.599641;AN=5008;NS=2504;DP=17317;EAS_AF=0.6687;AMR_AF=0.5187;AFR_AF=0.6929;EUR_AF=0.5706;SAS_AF=0.4898;AA=A|||;VT=SNP
7	1562784	rs35937737	G	A	100	PASS	AC=3002;AF=0.599441;AN=5008;NS=2504;DP=17266;EAS_AF=0.6687;AMR_AF=0.5173;AFR_AF=0.6929;EUR_AF=0.5706;SAS_AF=0.4898;AA=G|||;VT=SNP
7	1562789	rs34710514	T	C	100	PASS	AC=3002;AF=0.599441;AN=5008;NS=2504;DP=17175;EAS_AF=0.6687;AMR_AF=0.5173;AFR_AF=0.6929;EUR_AF=0.5706;SAS_AF=0.4898;AA=t|||;VT=SNP
7	1562873	rs6463892	A	G	100	PASS	AC=3143;AF=0.627596;AN=5008;NS=2504;DP=16605;EAS_AF=0.6677;AMR_AF=0.5245;AFR_AF=0.7769;EUR_AF=0.5696;SAS_AF=0.5174;AA=G|||;VT=SNP
7	1562882	rs6953649	A	G	100	PASS	AC=2998;AF=0.598642;AN=5008;NS=2504;DP=16419;EAS_AF=0.6677;AMR_AF=0.5173;AFR_AF=0.6906;EUR_AF=0.5696;SAS_AF=0.4908;AA=a|||;VT=SNP
7	1562997	rs6463893	T	A	100	PASS	AC=3390;AF=0.676917;AN=5008;NS=2504;DP=13105;EAS_AF=0.6954;AMR_AF=0.7032;AFR_AF=0.7973;EUR_AF=0.6322;SAS_AF=0.5225;AA=A|||;VT=SNP
7	1563025	rs6463894	C	T	100	PASS	AC=2996;AF=0.598243;AN=5008;NS=2504;DP=11994;EAS_AF=0.6677;AMR_AF=0.5173;AFR_AF=0.6899;EUR_AF=0.5696;SAS_AF=0.4898;AA=C|||;VT=SNP
7	1563114	rs6463896	A	G	100	PASS	AC=2970;AF=0.593051;AN=5008;NS=2504;DP=16494;EAS_AF=0.6677;AMR_AF=0.5159;AFR_AF=0.6687;EUR_AF=0.5716;SAS_AF=0.4908;AA=G|||;VT=SNP
7	1563168	rs6463897	G	A	100	PASS	AC=2489;AF=0.497005;AN=5008;NS=2504;DP=16027;EAS_AF=0.6667;AMR_AF=0.4827;AFR_AF=0.3427;EUR_AF=0.5616;SAS_AF=0.4744;AA=G|||;VT=SNP
7	1563272	rs6463898	C	G	100	PASS	AC=2995;AF=0.598043;AN=5008;NS=2504;DP=14079;EAS_AF=0.6677;AMR_AF=0.5173;AFR_AF=0.6906;EUR_AF=0.5696;SAS_AF=0.4877;AA=G|||;VT=SNP
7	1563284	rs6463899	T	C	100	PASS	AC=2997;AF=0.598442;AN=5008;NS=2504;DP=13999;EAS_AF=0.6677;AMR_AF=0.5173;AFR_AF=0.6906;EUR_AF=0.5696;SAS_AF=0.4898;AA=C|||;VT=SNP
7	1563401	rs6463900	T	C	100	PASS	AC=2998;AF=0.598642;AN=5008;NS=2504;DP=14852;EAS_AF=0.6677;AMR_AF=0.5173;AFR_AF=0.6914;EUR_AF=0.5696;SAS_AF=0.4898;AA=C|||;VT=SNP
7	1563732	rs4725180	C	T	100	PASS	AC=2824;AF=0.563898;AN=5008;NS=2504;DP=14984;EAS_AF=0.6667;AMR_AF=0.5014;AFR_AF=0.5696;EUR_AF=0.5696;SAS_AF=0.4888;AA=T|||;VT=SNP
7	1564095	rs4725181	C	T	100	PASS	AC=2715;AF=0.542133;AN=5008;NS=2504;DP=16709;EAS_AF=0.6667;AMR_AF=0.4914;AFR_AF=0.4932;EUR_AF=0.5686;SAS_AF=0.4888;AA=C|||;VT=SNP
7	1564810	rs4725182	C	T	100	PASS	AC=2827;AF=0.564497;AN=5008;NS=2504;DP=13408;EAS_AF=0.6677;AMR_AF=0.5014;AFR_AF=0.5696;EUR_AF=0.5696;SAS_AF=0.4908;AA=c|||;VT=SNP
7	1564931	rs7784926	G	A	100	PASS	AC=2824;AF=0.563898;AN=5008;NS=2504;DP=16103;EAS_AF=0.6677;AMR_AF=0.5014;AFR_AF=0.5688;EUR_AF=0.5696;SAS_AF=0.4888;AA=g|||;VT=SNP
7	1565185	rs7806521	A	G	100	PASS	AC=2829;AF=0.564896;AN=5008;NS=2504;DP=21327;EAS_AF=0.6677;AMR_AF=0.5029;AFR_AF=0.5711;EUR_AF=0.5696;SAS_AF=0.4898;AA=A|||;VT=SNP
7	1565345	rs10215326	T	C	100	PASS	AC=3405;AF=0.679912;AN=5008;NS=2504;DP=19067;EAS_AF=0.6954;AMR_AF=0.7003;AFR_AF=0.8071;EUR_AF=0.6332;SAS_AF=0.5256;AA=C|||;VT=SNP
7	1565409	rs6978445	A	G	100	PASS	AC=3392;AF=0.677316;AN=5008;NS=2504;DP=17721;EAS_AF=0.6954;AMR_AF=0.7017;AFR_AF=0.7973;EUR_AF=0.6322;SAS_AF=0.5256;AA=G|||;VT=SNP
7	1565710	rs12667910	A	C	100	PASS	AC=1348;AF=0.269169;AN=5008;NS=2504;DP=14780;EAS_AF=0.4901;AMR_AF=0.2579;AFR_AF=0.0159;EUR_AF=0.3201;SAS_AF=0.3395;AA=A|||;VT=SNP
7	1566207	rs4720831	G	A	100	PASS	AC=3340;AF=0.666933;AN=5008;NS=2504;DP=16760;EAS_AF=0.6746;AMR_AF=0.6859;AFR_AF=0.7874;EUR_AF=0.6243;SAS_AF=0.5266;AA=G|||;VT=SNP
7	1567375	rs10215520	T	C	100	PASS	AC=3416;AF=0.682109;AN=5008;NS=2504;DP=16494;EAS_AF=0.6865;AMR_AF=0.7032;AFR_AF=0.7973;EUR_AF=0.6312;SAS_AF=0.5593;AA=C|||;VT=SNP
7	1568048	rs111603112	G	C	100	PASS	AC=193;AF=0.0385383;AN=5008;NS=2504;DP=15536;EAS_AF=0.0278;AMR_AF=0.1643;AFR_AF=0.0008;EUR_AF=0.0437;SAS_AF=0.0061;AA=G|||;VT=SNP
7	1568251	rs28856905	G	A	100	PASS	AC=3413;AF=0.68151;AN=5008;NS=2504;DP=17583;EAS_AF=0.6865;AMR_AF=0.7032;AFR_AF=0.7973;EUR_AF=0.6312;SAS_AF=0.5562;AA=A|||;VT=SNP
7	1568785	rs7794842	T	C	100	PASS	AC=2998;AF=0.598642;AN=5008;NS=2504;DP=16148;EAS_AF=0.6587;AMR_AF=0.5101;AFR_AF=0.6573;EUR_AF=0.5696;SAS_AF=0.5501;AA=C|||;VT=SNP
7	1568930	rs7805230	G	A	100	PASS	AC=2665;AF=0.532149;AN=5008;NS=2504;DP=15793;EAS_AF=0.6478;AMR_AF=0.4899;AFR_AF=0.4599;EUR_AF=0.5676;SAS_AF=0.5041;AA=G|||;VT=SNP
7	1569211	rs3829898	G	A	100	PASS	AC=2720;AF=0.543131;AN=5008;NS=2504;DP=14918;EAS_AF=0.6567;AMR_AF=0.4957;AFR_AF=0.5136;EUR_AF=0.5716;SAS_AF=0.4703;AA=G|||;VT=SNP
7	1569418	rs3814477	C	T	100	PASS	AC=3000;AF=0.599042;AN=5008;NS=2504;DP=15512;EAS_AF=0.6577;AMR_AF=0.5101;AFR_AF=0.6596;EUR_AF=0.5696;SAS_AF=0.5501;AA=T|||;VT=SNP
7	1569449	rs3814478	C	T	100	PASS	AC=2809;AF=0.560903;AN=5008;NS=2504;DP=15739;EAS_AF=0.6587;AMR_AF=0.4942;AFR_AF=0.5234;EUR_AF=0.5686;SAS_AF=0.5501;AA=C|||;VT=SNP
7	1569520	rs3814479	C	T	100	PASS	AC=2702;AF=0.539537;AN=5008;NS=2504;DP=14529;EAS_AF=0.6577;AMR_AF=0.4914;AFR_AF=0.4788;EUR_AF=0.5686;SAS_AF=0.5041;AA=C|||;VT=SNP
7	1570093	rs10254597	A	G	100	PASS	AC=2886;AF=0.576278;AN=5008;NS=2504;DP=11208;EAS_AF=0.6587;AMR_AF=0.5072;AFR_AF=0.6067;EUR_AF=0.5686;SAS_AF=0.5072;AA=N|||;VT=SNP
7	1570120	rs11763285	G	C	100	PASS	AC=2783;AF=0.555711;AN=5008;NS=2504;DP=10358;EAS_AF=0.6508;AMR_AF=0.4971;AFR_AF=0.5408;EUR_AF=0.5676;SAS_AF=0.5072;AA=g|||;VT=SNP
7	1571238	rs73042767	G	A	100	PASS	AC=2729;AF=0.544928;AN=5008;NS=2504;DP=11449;EAS_AF=0.6567;AMR_AF=0.4769;AFR_AF=0.5;EUR_AF=0.5447;SAS_AF=0.5389;AA=G|||;VT=SNP
7	1574016	rs3824069	C	T	100	PASS	AC=364;AF=0.0726837;AN=5008;NS=2504;DP=15713;EAS_AF=0.0278;AMR_AF=0.1758;AFR_AF=0.1241;EUR_AF=0.0437;SAS_AF=0.0061;AA=C|||;VT=SNP
7	1574403	rs4720833	A	G	100	PASS	AC=3406;AF=0.680112;AN=5008;NS=2504;DP=14006;EAS_AF=0.6855;AMR_AF=0.7032;AFR_AF=0.7973;EUR_AF=0.6272;SAS_AF=0.5542;AA=G|||;VT=SNP
7	1574562	rs4720834	T	C	100	PASS	AC=3407;AF=0.680312;AN=5008;NS=2504;DP=14225;EAS_AF=0.6855;AMR_AF=0.7032;AFR_AF=0.7973;EUR_AF=0.6282;SAS_AF=0.5542;AA=C|||;VT=SNP
7	1574777	rs4720835	G	A	100	PASS	AC=3041;AF=0.607228;AN=5008;NS=2504;DP=11873;EAS_AF=0.6577;AMR_AF=0.5274;AFR_AF=0.6732;EUR_AF=0.5845;SAS_AF=0.546;AA=A|||;VT=SNP
7	1574812	rs4720836	C	T	100	PASS	AC=2981;AF=0.595248;AN=5008;NS=2504;DP=13873;EAS_AF=0.6567;AMR_AF=0.5115;AFR_AF=0.6634;EUR_AF=0.5596;SAS_AF=0.5358;AA=T|||;VT=SNP
7	1574817	rs4720837	C	A	100	PASS	AC=3041;AF=0.607228;AN=5008;NS=2504;DP=14234;EAS_AF=0.6577;AMR_AF=0.5274;AFR_AF=0.6732;EUR_AF=0.5845;SAS_AF=0.546;AA=A|||;VT=SNP
7	1575089	rs61423551	G	A	100	PASS	AC=3042;AF=0.607428;AN=5008;NS=2504;DP=16722;EAS_AF=0.6577;AMR_AF=0.5274;AFR_AF=0.674;EUR_AF=0.5845;SAS_AF=0.546;AA=g|||;VT=SNP
7	1575234	rs58943706	T	C	100	PASS	AC=3413;AF=0.68151;AN=5008;NS=2504;DP=17649;EAS_AF=0.6855;AMR_AF=0.7032;AFR_AF=0.8033;EUR_AF=0.6282;SAS_AF=0.5521;AA=N|||;VT=SNP
7	1575377	rs3824070	A	G	100	PASS	AC=3413;AF=0.68151;AN=5008;NS=2504;DP=15968;EAS_AF=0.6855;AMR_AF=0.7032;AFR_AF=0.8033;EUR_AF=0.6282;SAS_AF=0.5521;AA=G|||;VT=SNP
7	1575414	rs4725190	A	G	100	PASS	AC=3417;AF=0.682308;AN=5008;NS=2504;DP=14640;EAS_AF=0.6855;AMR_AF=0.7032;AFR_AF=0.8048;EUR_AF=0.6282;SAS_AF=0.5542;AA=C|||;VT=SNP
7	1575611	rs3735654	G	A	100	PASS	AC=3043;AF=0.607628;AN=5008;NS=2504;DP=15678;EAS_AF=0.6577;AMR_AF=0.5274;AFR_AF=0.6747;EUR_AF=0.5845;SAS_AF=0.546;AA=A|||;VT=SNP
7	1575972	rs3808335	A	G	100	PASS	AC=3030;AF=0.605032;AN=5008;NS=2504;DP=15467;EAS_AF=0.6577;AMR_AF=0.5259;AFR_AF=0.6634;EUR_AF=0.5865;SAS_AF=0.547;AA=A|||;VT=SNP
7	1576217	rs3808336	A	G	100	PASS	AC=2732;AF=0.545527;AN=5008;NS=2504;DP=17468;EAS_AF=0.6567;AMR_AF=0.5014;AFR_AF=0.4871;EUR_AF=0.5845;SAS_AF=0.501;AA=G|||;VT=SNP
7	1576454	rs3808337	C	T	100	PASS	AC=2787;AF=0.55651;AN=5008;NS=2504;DP=15659;EAS_AF=0.6558;AMR_AF=0.4914;AFR_AF=0.5484;EUR_AF=0.5596;SAS_AF=0.5082;AA=C|||;VT=SNP
7	1576704	rs3808338	C	A	100	PASS	AC=2742;AF=0.547524;AN=5008;NS=2504;DP=16627;EAS_AF=0.6498;AMR_AF=0.5014;AFR_AF=0.4879;EUR_AF=0.5835;SAS_AF=0.5184;AA=C|||;VT=SNP
7	1578489	rs4725197	C	T	100	PASS	AC=356;AF=0.0710863;AN=5008;NS=2504;DP=11564;EAS_AF=0.0278;AMR_AF=0.1744;AFR_AF=0.1195;EUR_AF=0.0427;SAS_AF=0.0061;AA=C|||;VT=SNP
7	1579274	rs892522	G	A	100	PASS	AC=2735;AF=0.546126;AN=5008;NS=2504;DP=18969;EAS_AF=0.6528;AMR_AF=0.5;AFR_AF=0.4902;EUR_AF=0.5845;SAS_AF=0.5051;AA=G|||;VT=SNP
7	1579349	rs73042781	C	T	100	PASS	AC=358;AF=0.0714856;AN=5008;NS=2504;DP=18560;EAS_AF=0.0278;AMR_AF=0.1744;AFR_AF=0.121;EUR_AF=0.0427;SAS_AF=0.0061;AA=C|||;VT=SNP
7	1579371	rs3824071	C	T	100	PASS	AC=2720;AF=0.543131;AN=5008;NS=2504;DP=18596;EAS_AF=0.6528;AMR_AF=0.5014;AFR_AF=0.4796;EUR_AF=0.5835;SAS_AF=0.5041;AA=C|||;VT=SNP
7	1579480	rs3735655	G	A	100	PASS	AC=215;AF=0.0429313;AN=5008;NS=2504;DP=15699;EAS_AF=0.0278;AMR_AF=0.1671;AFR_AF=0.0166;EUR_AF=0.0427;SAS_AF=0.0061;AA=G|||;VT=SNP
7	1580921	rs3735656	C	T	100	PASS	AC=3064;AF=0.611821;AN=5008;NS=2504;DP=16138;EAS_AF=0.6567;AMR_AF=0.5274;AFR_AF=0.708;EUR_AF=0.5726;SAS_AF=0.5358;AA=C|||;VT=SNP
7	1581517	rs10226620	T	C	100	PASS	AC=3499;AF=0.698682;AN=5008;NS=2504;DP=12816;EAS_AF=0.6865;AMR_AF=0.7464;AFR_AF=0.823;EUR_AF=0.6491;SAS_AF=0.5603;AA=t|||;VT=SNP
7	1582875	rs1550007	A	G	100	PASS	AC=3392;AF=0.677316;AN=5008;NS=2504;DP=13823;EAS_AF=0.6865;AMR_AF=0.6974;AFR_AF=0.8041;EUR_AF=0.6203;SAS_AF=0.5409;AA=G|||;VT=SNP
7	1583288	rs892523	A	G	100	PASS	AC=3073;AF=0.613618;AN=5008;NS=2504;DP=16842;EAS_AF=0.6865;AMR_AF=0.6715;AFR_AF=0.5983;EUR_AF=0.6183;SAS_AF=0.5133;AA=A|||;VT=SNP
7	1583673	rs4268033	A	G	100	PASS	AC=3072;AF=0.613419;AN=5008;NS=2504;DP=18983;EAS_AF=0.6865;AMR_AF=0.6715;AFR_AF=0.5983;EUR_AF=0.6173;SAS_AF=0.5133;AA=A|||;VT=SNP
7	1583941	rs11760769	C	T	100	PASS	AC=3079;AF=0.614816;AN=5008;NS=2504;DP=15169;EAS_AF=0.6865;AMR_AF=0.6686;AFR_AF=0.6067;EUR_AF=0.6163;SAS_AF=0.5123;AA=C|||;VT=SNP
7	1584078	rs73042784	C	T	100	PASS	AC=2597;AF=0.51857;AN=5008;NS=2504;DP=13695;EAS_AF=0.6587;AMR_AF=0.5029;AFR_AF=0.3986;EUR_AF=0.5696;SAS_AF=0.4949;AA=C|||;VT=SNP
7	1584481	rs1550008	T	C	100	PASS	AC=3406;AF=0.680112;AN=5008;NS=2504;DP=17979;EAS_AF=0.6875;AMR_AF=0.696;AFR_AF=0.8011;EUR_AF=0.6193;SAS_AF=0.5603;AA=N|||;VT=SNP
7	1584674	rs1550009	C	T	100	PASS	AC=3067;AF=0.61242;AN=5008;NS=2504;DP=16959;EAS_AF=0.6875;AMR_AF=0.6686;AFR_AF=0.5961;EUR_AF=0.6163;SAS_AF=0.5133;AA=c|||;VT=SNP
7	1584735	rs1550010	G	A	100	PASS	AC=3080;AF=0.615016;AN=5008;NS=2504;DP=15141;EAS_AF=0.6875;AMR_AF=0.6686;AFR_AF=0.6051;EUR_AF=0.6163;SAS_AF=0.5143;AA=g|||;VT=SNP
7	1584911	rs7782070	A	G	100	PASS	AC=3378;AF=0.674521;AN=5008;NS=2504;DP=14414;EAS_AF=0.6567;AMR_AF=0.7075;AFR_AF=0.7799;EUR_AF=0.6441;SAS_AF=0.5583;AA=N|||;VT=SNP
7	1585243	rs4725207	C	T	100	PASS	AC=3004;AF=0.59984;AN=5008;NS=2504;DP=11238;EAS_AF=0.6885;AMR_AF=0.6686;AFR_AF=0.5454;EUR_AF=0.6173;SAS_AF=0.5153;AA=C|||;VT=SNP;EX_TARGET
7	1585603	rs10280178	T	C	100	PASS	AC=3427;AF=0.684305;AN=5008;NS=2504;DP=13245;EAS_AF=0.6905;AMR_AF=0.6988;AFR_AF=0.8056;EUR_AF=0.6252;SAS_AF=0.5644;AA=C|||;VT=SNP;EX_TARGET
7	1586239	rs1124669	A	G	100	PASS	AC=3080;AF=0.615016;AN=5008;NS=2504;DP=14527;EAS_AF=0.6895;AMR_AF=0.67;AFR_AF=0.5961;EUR_AF=0.6193;SAS_AF=0.5204;AA=A|||;VT=SNP;EX_TARGET
7	1586662	rs3779607	T	C	100	PASS	AC=3140;AF=0.626997;AN=5008;NS=2504;DP=12257;EAS_AF=0.6895;AMR_AF=0.6744;AFR_AF=0.6377;EUR_AF=0.6213;SAS_AF=0.5204;AA=C|||;VT=SNP;EX_TARGET
7	1586866	rs3824072	T	C	100	PASS	AC=3394;AF=0.677716;AN=5008;NS=2504;DP=11973;EAS_AF=0.6895;AMR_AF=0.6974;AFR_AF=0.7965;EUR_AF=0.6233;SAS_AF=0.547;AA=C|||;VT=SNP
7	1587043	rs57984014	G	A	100	PASS	AC=3070;AF=0.613019;AN=5008;NS=2504;DP=15671;EAS_AF=0.6845;AMR_AF=0.67;AFR_AF=0.5923;EUR_AF=0.6203;SAS_AF=0.5194;AA=G|||;VT=SNP
7	1587687	rs3814480	A	G	100	PASS	AC=3428;AF=0.684505;AN=5008;NS=2504;DP=14200;EAS_AF=0.6895;AMR_AF=0.7017;AFR_AF=0.8139;EUR_AF=0.6233;SAS_AF=0.5552;AA=G|||;VT=SNP
7	1588007	rs59001762	G	A	100	PASS	AC=358;AF=0.0714856;AN=5008;NS=2504;DP=15449;EAS_AF=0.0278;AMR_AF=0.17;AFR_AF=0.1241;EUR_AF=0.0417;SAS_AF=0.0061;AA=G|||;VT=SNP
7	1588391	rs3814481	A	G	100	PASS	AC=3379;AF=0.67472;AN=5008;NS=2504;DP=14449;EAS_AF=0.6895;AMR_AF=0.6902;AFR_AF=0.7753;EUR_AF=0.6282;SAS_AF=0.5603;AA=a|||;VT=SNP
7	1588549	rs3814482	G	A	100	PASS	AC=2716;AF=0.542332;AN=5008;NS=2504;DP=16905;EAS_AF=0.6835;AMR_AF=0.598;AFR_AF=0.41;EUR_AF=0.5885;SAS_AF=0.4888;AA=G|||;VT=SNP
7	1588768	rs1124871	G	A	100	PASS	AC=2951;AF=0.589257;AN=5008;NS=2504;DP=23321;EAS_AF=0.6458;AMR_AF=0.647;AFR_AF=0.5401;EUR_AF=0.6203;SAS_AF=0.5245;AA=g|||;VT=SNP
7	1588912	rs3890492	C	A	100	PASS	AC=3136;AF=0.626198;AN=5008;NS=2504;DP=22719;EAS_AF=0.6905;AMR_AF=0.6671;AFR_AF=0.6354;EUR_AF=0.6262;SAS_AF=0.5184;AA=A|||;VT=SNP
7	1589056	rs4294092	G	A	100	PASS	AC=3007;AF=0.600439;AN=5008;NS=2504;DP=19430;EAS_AF=0.6905;AMR_AF=0.6499;AFR_AF=0.5469;EUR_AF=0.6262;SAS_AF=0.5184;AA=G|||;VT=SNP
7	1589083	rs1865348	G	A	100	PASS	AC=3285;AF=0.65595;AN=5008;NS=2504;DP=19049;EAS_AF=0.6905;AMR_AF=0.6715;AFR_AF=0.7307;EUR_AF=0.6282;SAS_AF=0.5368;AA=A|||;VT=SNP
7	1589417	rs10237660	T	G	100	PASS	AC=3330;AF=0.664936;AN=5008;NS=2504;DP=12410;EAS_AF=0.6905;AMR_AF=0.6758;AFR_AF=0.7496;EUR_AF=0.6272;SAS_AF=0.5552;AA=T|||;VT=SNP
7	1590280	rs2304359	A	G	100	PASS	AC=3051;AF=0.609225;AN=5008;NS=2504;DP=13584;EAS_AF=0.6925;AMR_AF=0.6542;AFR_AF=0.559;EUR_AF=0.6282;SAS_AF=0.5399;AA=G|||;VT=SNP
7	1590376	rs2304360	T	C	100	PASS	AC=3360;AF=0.670927;AN=5008;NS=2504;DP=14505;EAS_AF=0.6895;AMR_AF=0.6787;AFR_AF=0.7655;EUR_AF=0.6292;SAS_AF=0.5613;AA=t|||;VT=SNP
7	1590443	rs2304361	T	C	100	PASS	AC=3051;AF=0.609225;AN=5008;NS=2504;DP=14910;EAS_AF=0.6915;AMR_AF=0.6542;AFR_AF=0.5613;EUR_AF=0.6252;SAS_AF=0.5409;AA=C|||;VT=SNP;EX_TARGET
7	1591434	rs7781047	A	G	100	PASS	AC=3034;AF=0.605831;AN=5008;NS=2504;DP=10850;EAS_AF=0.7004;AMR_AF=0.6513;AFR_AF=0.5469;EUR_AF=0.6193;SAS_AF=0.5419;AA=a|||;VT=SNP
7	1591894	rs4461805	A	G	100	PASS	AC=3068;AF=0.61262;AN=5008;NS=2504;DP=16453;EAS_AF=0.7004;AMR_AF=0.6527;AFR_AF=0.5719;EUR_AF=0.6183;SAS_AF=0.5429;AA=G|||;VT=SNP
7	1591997	rs4257937	G	C	100	PASS	AC=3031;AF=0.605232;AN=5008;NS=2504;DP=20531;EAS_AF=0.6994;AMR_AF=0.6499;AFR_AF=0.5454;EUR_AF=0.6203;SAS_AF=0.5419;AA=G|||;VT=SNP
7	1592413	rs4285398	A	G	100	PASS	AC=3341;AF=0.667133;AN=5008;NS=2504;DP=15143;EAS_AF=0.6994;AMR_AF=0.6758;AFR_AF=0.7489;EUR_AF=0.6233;SAS_AF=0.5624;AA=a|||;VT=SNP
7	1593658	rs10952167	G	A	100	PASS	AC=1545;AF=0.308506;AN=5008;NS=2504;DP=17639;EAS_AF=0.5069;AMR_AF=0.2709;AFR_AF=0.0764;EUR_AF=0.3897;SAS_AF=0.3609;AA=G|||;VT=SNP
7	1593963	rs10155977	A	G	100	PASS	AC=3369;AF=0.672724;AN=5008;NS=2504;DP=15166;EAS_AF=0.6984;AMR_AF=0.6758;AFR_AF=0.7693;EUR_AF=0.6243;SAS_AF=0.5634;AA=G|||;VT=SNP
7	1594141	rs6959291	A	G	100	PASS	AC=3382;AF=0.675319;AN=5008;NS=2504;DP=14185;EAS_AF=0.6984;AMR_AF=0.6772;AFR_AF=0.7791;EUR_AF=0.6243;SAS_AF=0.5624;AA=G|||;VT=SNP
7	1594428	rs10952168	G	A	100	PASS	AC=3152;AF=0.629393;AN=5008;NS=2504;DP=16539;EAS_AF=0.6984;AMR_AF=0.6499;AFR_AF=0.6475;EUR_AF=0.6103;SAS_AF=0.5389;AA=A|||;VT=SNP
7	1595068	rs17852421	G	A	100	PASS	AC=1112;AF=0.222045;AN=5008;NS=2504;DP=15201;EAS_AF=0.1915;AMR_AF=0.3631;AFR_AF=0.1936;EUR_AF=0.2455;SAS_AF=0.1677;AA=G|||;VT=SNP;EX_TARGET
7	1595296	rs3735657	C	T	100	PASS	AC=1804;AF=0.360224;AN=5008;NS=2504;DP=14954;EAS_AF=0.505;AMR_AF=0.2738;AFR_AF=0.3026;EUR_AF=0.3618;SAS_AF=0.3487;AA=C|||;VT=SNP
7	1595839	rs6463928	A	G	100	PASS	AC=3252;AF=0.649361;AN=5008;NS=2504;DP=18007;EAS_AF=0.6944;AMR_AF=0.6801;AFR_AF=0.702;EUR_AF=0.6372;SAS_AF=0.5225;AA=A|||;VT=SNP
7	1596196	rs7811444	A	G	100	PASS	AC=1435;AF=0.286542;AN=5008;NS=2504;DP=17528;EAS_AF=0.1062;AMR_AF=0.3501;AFR_AF=0.5166;EUR_AF=0.2435;SAS_AF=0.1605;AA=G|||;VT=SNP
7	1597285	rs10236421	C	T	100	PASS	AC=1776;AF=0.354633;AN=5008;NS=2504;DP=16949;EAS_AF=0.495;AMR_AF=0.2867;AFR_AF=0.2398;EUR_AF=0.3917;SAS_AF=0.3753;AA=c|||;VT=SNP
7	1597380	rs7799217	G	A	100	PASS	AC=1879;AF=0.3752;AN=5008;NS=2504;DP=16827;EAS_AF=0.4851;AMR_AF=0.2853;AFR_AF=0.3351;EUR_AF=0.3817;SAS_AF=0.3732;AA=g|||;VT=SNP
7	1597834	rs12702926	C	T	100	PASS	AC=2115;AF=0.422324;AN=5008;NS=2504;DP=18668;EAS_AF=0.4881;AMR_AF=0.3156;AFR_AF=0.4856;EUR_AF=0.3897;SAS_AF=0.3783;AA=c|||;VT=SNP
7	1600414	rs55861403	G	C	100	PASS	AC=1863;AF=0.372005;AN=5008;NS=2504;DP=8655;EAS_AF=0.6032;AMR_AF=0.3242;AFR_AF=0.2776;EUR_AF=0.3559;SAS_AF=0.3119;AA=C|||;VT=SNP
7	1601072	rs6972838	T	C	100	PASS	AC=3805;AF=0.759784;AN=5008;NS=2504;DP=13957;EAS_AF=0.8929;AMR_AF=0.7579;AFR_AF=0.5847;EUR_AF=0.7833;SAS_AF=0.8364;AA=T|||;VT=SNP
7	1602518	rs114512904	G	T	100	PASS	AC=412;AF=0.0822684;AN=5008;NS=2504;DP=15711;EAS_AF=0.0456;AMR_AF=0.1037;AFR_AF=0.152;EUR_AF=0.0577;SAS_AF=0.0358;AA=G|||;VT=SNP
7	1602519	rs116505052	G	T	100	PASS	AC=412;AF=0.0822684;AN=5008;NS=2504;DP=15741;EAS_AF=0.0456;AMR_AF=0.1037;AFR_AF=0.152;EUR_AF=0.0577;SAS_AF=0.0358;AA=G|||;VT=SNP
7	1602673	rs2033572	G	A	100	PASS	AC=3184;AF=0.635783;AN=5008;NS=2504;DP=14939;EAS_AF=0.8413;AMR_AF=0.67;AFR_AF=0.2837;EUR_AF=0.7117;SAS_AF=0.7975;AA=G|||;VT=SNP
7	1603341	rs112857923	A	C	100	PASS	AC=527;AF=0.105232;AN=5008;NS=2504;DP=15050;EAS_AF=0.0486;AMR_AF=0.1138;AFR_AF=0.2368;EUR_AF=0.0586;SAS_AF=0.0276;AA=C|||;VT=SNP
7	1604146	rs113046579	G	C	100	PASS	AC=436;AF=0.0870607;AN=5008;NS=2504;DP=22118;EAS_AF=0.0486;AMR_AF=0.1052;AFR_AF=0.1672;EUR_AF=0.0567;SAS_AF=0.0368;AA=g|||;VT=SNP
7	1604320	rs12702933	G	A	100	PASS	AC=3836;AF=0.765974;AN=5008;NS=2504;DP=19106;EAS_AF=0.875;AMR_AF=0.8184;AFR_AF=0.5651;EUR_AF=0.8151;SAS_AF=0.8374;AA=A|||;VT=SNP
7	1604549	rs12702934	C	G	100	PASS	AC=3573;AF=0.713458;AN=5008;NS=2504;DP=12831;EAS_AF=0.8869;AMR_AF=0.7161;AFR_AF=0.4924;EUR_AF=0.7237;SAS_AF=0.8211;AA=G|||;VT=SNP
7	1605289	rs7798348	C	A	100	PASS	AC=3181;AF=0.635184;AN=5008;NS=2504;DP=17861;EAS_AF=0.8313;AMR_AF=0.6671;AFR_AF=0.2882;EUR_AF=0.7087;SAS_AF=0.8037;AA=C|||;VT=SNP
7	1606615	rs1865347	T	C	100	PASS	AC=3749;AF=0.748602;AN=5008;NS=2504;DP=17931;EAS_AF=0.8859;AMR_AF=0.8055;AFR_AF=0.4955;EUR_AF=0.8161;SAS_AF=0.8395;AA=C|||;VT=SNP
7	1608591	rs7788760	A	C	100	PASS	AC=4386;AF=0.875799;AN=5008;NS=2504;DP=17001;EAS_AF=0.881;AMR_AF=0.8501;AFR_AF=0.9455;EUR_AF=0.8231;SAS_AF=0.8487;AA=C|||;VT=SNP
7	1609688	rs12702939	G	A	100	PASS	AC=3120;AF=0.623003;AN=5008;NS=2504;DP=7980;EAS_AF=0.8413;AMR_AF=0.647;AFR_AF=0.2799;EUR_AF=0.6829;SAS_AF=0.7832;AA=G|||;VT=SNP
7	1613666	rs28625953	C	A	100	PASS	AC=626;AF=0.125;AN=5008;NS=2504;DP=16963;EAS_AF=0.0387;AMR_AF=0.1513;AFR_AF=0.2474;EUR_AF=0.1133;SAS_AF=0.0419;AA=N|||;VT=SNP
7	1614082	rs11770962	A	G	100	PASS	AC=597;AF=0.119209;AN=5008;NS=2504;DP=17751;EAS_AF=0.0387;AMR_AF=0.147;AFR_AF=0.2368;EUR_AF=0.1054;SAS_AF=0.0378;AA=N|||;VT=SNP
7	1614261	rs10274145	T	C	100	PASS	AC=4416;AF=0.881789;AN=5008;NS=2504;DP=20204;EAS_AF=0.879;AMR_AF=0.8559;AFR_AF=0.9682;EUR_AF=0.8231;SAS_AF=0.8466;AA=C|||;VT=SNP
7	1614367	rs60961513	T	C	100	PASS	AC=529;AF=0.105631;AN=5008;NS=2504;DP=20856;EAS_AF=0.0387;AMR_AF=0.1167;AFR_AF=0.233;EUR_AF=0.0656;SAS_AF=0.0358;AA=C|||;VT=SNP
7	1616229	rs4725228	C	T	100	PASS	AC=3972;AF=0.793131;AN=5008;NS=2504;DP=19269;EAS_AF=0.878;AMR_AF=0.8127;AFR_AF=0.68;EUR_AF=0.8032;SAS_AF=0.8344;AA=c|||;VT=SNP
7	1618854	rs4720855	A	G	100	PASS	AC=3920;AF=0.782748;AN=5008;NS=2504;DP=17733;EAS_AF=0.878;AMR_AF=0.7983;AFR_AF=0.6861;EUR_AF=0.7575;SAS_AF=0.8303;AA=G|||;VT=SNP
7	1619911	rs4725230	G	A	100	PASS	AC=3544;AF=0.707668;AN=5008;NS=2504;DP=21377;EAS_AF=0.881;AMR_AF=0.6931;AFR_AF=0.5484;EUR_AF=0.6571;SAS_AF=0.8067;AA=G|||;VT=SNP
7	1619976	rs4725231	G	C	100	PASS	AC=3991;AF=0.796925;AN=5008;NS=2504;DP=22591;EAS_AF=0.8859;AMR_AF=0.8156;AFR_AF=0.6838;EUR_AF=0.8062;SAS_AF=0.8354;AA=C|||;VT=SNP
7	1620592	rs4725234	T	C	100	PASS	AC=4083;AF=0.815296;AN=5008;NS=2504;DP=15964;EAS_AF=0.877;AMR_AF=0.8314;AFR_AF=0.6921;EUR_AF=0.8529;SAS_AF=0.8681;AA=C|||;VT=SNP
7	1620854	rs4725235	C	T	100	PASS	AC=3611;AF=0.721046;AN=5008;NS=2504;DP=18616;EAS_AF=0.878;AMR_AF=0.696;AFR_AF=0.6036;EUR_AF=0.6521;SAS_AF=0.8067;AA=C|||;VT=SNP
7	1621247	rs12672891	C	T	100	PASS	AC=3868;AF=0.772364;AN=5008;NS=2504;DP=21475;EAS_AF=0.874;AMR_AF=0.7925;AFR_AF=0.6566;EUR_AF=0.7753;SAS_AF=0.8067;AA=T|||;VT=SNP
7	1621412	rs12673322	C	T	100	PASS	AC=1023;AF=0.204273;AN=5008;NS=2504;DP=17773;EAS_AF=0.377;AMR_AF=0.3084;AFR_AF=0.0567;EUR_AF=0.2068;SAS_AF=0.1493;AA=C|||;VT=SNP
7	1621911	rs111667948	C	T	100	PASS	AC=287;AF=0.0573083;AN=5008;NS=2504;DP=20742;EAS_AF=0.0466;AMR_AF=0.0418;AFR_AF=0.0976;EUR_AF=0.0437;SAS_AF=0.0389;AA=C|||;VT=SNP
7	1622210	rs149054366	C	T	100	PASS	AC=459;AF=0.0916534;AN=5008;NS=2504;DP=17257;EAS_AF=0.0565;AMR_AF=0.1081;AFR_AF=0.0076;EUR_AF=0.174;SAS_AF=0.1452;AA=C|||;VT=SNP
7	1622363	rs35825246	C	G	100	PASS	AC=2133;AF=0.425919;AN=5008;NS=2504;DP=16480;EAS_AF=0.2054;AMR_AF=0.6484;AFR_AF=0.2648;EUR_AF=0.6839;SAS_AF=0.4479;AA=A|||;VT=SNP
7	1622775	rs4725236	C	G	100	PASS	AC=1779;AF=0.355232;AN=5008;NS=2504;DP=17148;EAS_AF=0.5308;AMR_AF=0.4236;AFR_AF=0.1384;EUR_AF=0.3748;SAS_AF=0.3988;AA=C|||;VT=SNP
7	1622837	rs62436910	C	T	100	PASS	AC=841;AF=0.167931;AN=5008;NS=2504;DP=19405;EAS_AF=0.3819;AMR_AF=0.1153;AFR_AF=0.0681;EUR_AF=0.1103;SAS_AF=0.1789;AA=C|||;VT=SNP
7	1623723	rs62436911	C	T	100	PASS	AC=873;AF=0.174321;AN=5008;NS=2504;DP=14279;EAS_AF=0.3819;AMR_AF=0.1138;AFR_AF=0.0885;EUR_AF=0.1123;SAS_AF=0.183;AA=C|||;VT=SNP
7	1624795	rs73050578	G	A	100	PASS	AC=729;AF=0.145567;AN=5008;NS=2504;DP=18411;EAS_AF=0.1409;AMR_AF=0.196;AFR_AF=0.0401;EUR_AF=0.2356;SAS_AF=0.1646;AA=N|||;VT=SNP
7	1626600	rs35666979	C	T	100	PASS	AC=857;AF=0.171126;AN=5008;NS=2504;DP=18365;EAS_AF=0.1438;AMR_AF=0.2363;AFR_AF=0.0756;EUR_AF=0.2744;SAS_AF=0.1759;AA=C|||;VT=SNP
7	1626835	rs73289427	G	A	100	PASS	AC=1008;AF=0.201278;AN=5008;NS=2504;DP=16484;EAS_AF=0.381;AMR_AF=0.1571;AFR_AF=0.1309;EUR_AF=0.1412;SAS_AF=0.2045;AA=G|||;VT=SNP
7	1627632	rs7800178	T	C	100	PASS	AC=2689;AF=0.536941;AN=5008;NS=2504;DP=19316;EAS_AF=0.6776;AMR_AF=0.6729;AFR_AF=0.2194;EUR_AF=0.675;SAS_AF=0.5828;AA=t|||;VT=SNP
7	1627726	rs62436912	C	G	100	PASS	AC=760;AF=0.151757;AN=5008;NS=2504;DP=17383;EAS_AF=0.3859;AMR_AF=0.1066;AFR_AF=0.0053;EUR_AF=0.1093;SAS_AF=0.184;AA=C|||;VT=SNP
7	1627983	rs34990622	C	T	100	PASS	AC=412;AF=0.0822684;AN=5008;NS=2504;DP=20450;EAS_AF=0.0069;AMR_AF=0.1801;AFR_AF=0.0083;EUR_AF=0.1978;SAS_AF=0.0716;AA=C|||;VT=SNP
7	1628183	rs4725240	T	C	100	PASS	AC=1834;AF=0.366214;AN=5008;NS=2504;DP=19721;EAS_AF=0.5337;AMR_AF=0.4395;AFR_AF=0.1437;EUR_AF=0.4026;SAS_AF=0.4049;AA=c|||;VT=SNP
7	1628951	rs7458089	A	G	100	PASS	AC=909;AF=0.18151;AN=5008;NS=2504;DP=19614;EAS_AF=0.3859;AMR_AF=0.1182;AFR_AF=0.1127;EUR_AF=0.1113;SAS_AF=0.181;AA=A|||;VT=SNP
7	1629188	rs1275	T	C	100	PASS	AC=1836;AF=0.366613;AN=5008;NS=2504;DP=18299;EAS_AF=0.5327;AMR_AF=0.4395;AFR_AF=0.1445;EUR_AF=0.4046;SAS_AF=0.4049;AA=T|||;VT=SNP
7	1629376	rs4518570	T	C	100	PASS	AC=1795;AF=0.358427;AN=5008;NS=2504;DP=15408;EAS_AF=0.5337;AMR_AF=0.4251;AFR_AF=0.1445;EUR_AF=0.3867;SAS_AF=0.3906;AA=T|||;VT=SNP
7	1629385	rs4368888	A	G	100	PASS	AC=2903;AF=0.579673;AN=5008;NS=2504;DP=15554;EAS_AF=0.6796;AMR_AF=0.7291;AFR_AF=0.3026;EUR_AF=0.7207;SAS_AF=0.6002;AA=G|||;VT=SNP
7	1629417	rs6463946	G	A	100	PASS	AC=880;AF=0.175719;AN=5008;NS=2504;DP=15736;EAS_AF=0.1448;AMR_AF=0.3055;AFR_AF=0.0318;EUR_AF=0.2744;SAS_AF=0.2086;AA=G|||;VT=SNP
7	1629781	rs4725242	T	C	100	PASS	AC=2672;AF=0.533546;AN=5008;NS=2504;DP=14670;EAS_AF=0.6776;AMR_AF=0.6643;AFR_AF=0.2005;EUR_AF=0.674;SAS_AF=0.5982;AA=t|||;VT=SNP
7	1630047	rs4720857	A	G	100	PASS	AC=3381;AF=0.67512;AN=5008;NS=2504;DP=17312;EAS_AF=0.6786;AMR_AF=0.7939;AFR_AF=0.5938;EUR_AF=0.7535;SAS_AF=0.6166;AA=G|||;VT=SNP
7	1630321	rs1434335	T	C	100	PASS	AC=3618;AF=0.722444;AN=5008;NS=2504;DP=16690;EAS_AF=0.6776;AMR_AF=0.7824;AFR_AF=0.7799;EUR_AF=0.7545;SAS_AF=0.6155;AA=T|||;VT=SNP
7	1631227	rs2077421	T	C	100	PASS	AC=1010;AF=0.201677;AN=5008;NS=2504;DP=17679;EAS_AF=0.1429;AMR_AF=0.3141;AFR_AF=0.1301;EUR_AF=0.2694;SAS_AF=0.2096;AA=C|||;VT=SNP
7	1631379	rs753114	C	T	100	PASS	AC=942;AF=0.188099;AN=5008;NS=2504;DP=16338;EAS_AF=0.3859;AMR_AF=0.1153;AFR_AF=0.1415;EUR_AF=0.1163;SAS_AF=0.1728;AA=C|||;VT=SNP
7	1631471	rs753113	G	C	100	PASS	AC=1013;AF=0.202276;AN=5008;NS=2504;DP=20209;EAS_AF=0.1399;AMR_AF=0.3271;AFR_AF=0.1044;EUR_AF=0.2863;SAS_AF=0.2239;AA=g|||;VT=SNP
7	1631580	rs753112	A	G	100	PASS	AC=981;AF=0.195887;AN=5008;NS=2504;DP=16585;EAS_AF=0.1448;AMR_AF=0.3127;AFR_AF=0.1051;EUR_AF=0.2724;SAS_AF=0.2096;AA=G|||;VT=SNP
7	1632376	rs113210207	G	A	100	PASS	AC=66;AF=0.0131789;AN=5008;NS=2504;DP=15638;EAS_AF=0.002;AMR_AF=0.0173;AFR_AF=0.0038;EUR_AF=0.0308;SAS_AF=0.0164;AA=G|||;VT=SNP
7	1632513	rs13235561	C	A	100	PASS	AC=807;AF=0.161142;AN=5008;NS=2504;DP=17187;EAS_AF=0.1409;AMR_AF=0.2522;AFR_AF=0.0129;EUR_AF=0.2883;SAS_AF=0.1871;AA=C|||;VT=SNP
7	1632529	rs12533374	C	G	100	PASS	AC=909;AF=0.18151;AN=5008;NS=2504;DP=16925;EAS_AF=0.126;AMR_AF=0.3127;AFR_AF=0.0749;EUR_AF=0.2584;SAS_AF=0.2106;AA=C|||;VT=SNP
7	1633229	rs4725250	C	T	100	PASS	AC=862;AF=0.172125;AN=5008;NS=2504;DP=14892;EAS_AF=0.122;AMR_AF=0.3213;AFR_AF=0.0144;EUR_AF=0.2843;SAS_AF=0.2157;AA=C|||;VT=SNP
7	1633368	rs1897793	A	G	100	PASS	AC=2325;AF=0.464257;AN=5008;NS=2504;DP=14873;EAS_AF=0.255;AMR_AF=0.634;AFR_AF=0.4123;EUR_AF=0.6163;SAS_AF=0.4734;AA=G|||;VT=SNP
7	1633546	rs4725251	A	G	100	PASS	AC=2290;AF=0.457268;AN=5008;NS=2504;DP=16469;EAS_AF=0.255;AMR_AF=0.6095;AFR_AF=0.4077;EUR_AF=0.6233;SAS_AF=0.454;AA=g|||;VT=SNP
7	1635634	rs753550	G	A	100	PASS	AC=882;AF=0.176118;AN=5008;NS=2504;DP=16040;EAS_AF=0.1181;AMR_AF=0.3026;AFR_AF=0.0121;EUR_AF=0.2853;SAS_AF=0.2556;AA=G|||;VT=SNP
7	1635756	rs892525	A	T	100	PASS	AC=886;AF=0.176917;AN=5008;NS=2504;DP=17661;EAS_AF=0.1181;AMR_AF=0.3026;AFR_AF=0.0151;EUR_AF=0.2853;SAS_AF=0.2556;AA=A|||;VT=SNP
7	1636396	rs755908	G	T	100	PASS	AC=2675;AF=0.534145;AN=5008;NS=2504;DP=18116;EAS_AF=0.505;AMR_AF=0.5029;AFR_AF=0.6944;EUR_AF=0.4453;SAS_AF=0.4611;AA=T|||;VT=SNP
7	1636574	rs1030739	C	G	100	PASS	AC=902;AF=0.180112;AN=5008;NS=2504;DP=18797;EAS_AF=0.1161;AMR_AF=0.3026;AFR_AF=0.0295;EUR_AF=0.2853;SAS_AF=0.2546;AA=G|||;VT=SNP
7	1636704	rs34149340	G	A	100	PASS	AC=884;AF=0.176518;AN=5008;NS=2504;DP=20540;EAS_AF=0.1171;AMR_AF=0.3026;AFR_AF=0.0151;EUR_AF=0.2853;SAS_AF=0.2546;AA=G|||;VT=SNP
7	1637074	rs12702960	C	T	100	PASS	AC=885;AF=0.176717;AN=5008;NS=2504;DP=21562;EAS_AF=0.1171;AMR_AF=0.304;AFR_AF=0.0151;EUR_AF=0.2853;SAS_AF=0.2546;AA=C|||;VT=SNP
7	1637280	rs13247883	G	C	100	PASS	AC=903;AF=0.180312;AN=5008;NS=2504;DP=15911;EAS_AF=0.1171;AMR_AF=0.304;AFR_AF=0.0287;EUR_AF=0.2853;SAS_AF=0.2546;AA=C|||;VT=SNP
7	1637473	rs13234433	C	T	100	PASS	AC=883;AF=0.176318;AN=5008;NS=2504;DP=17040;EAS_AF=0.1181;AMR_AF=0.304;AFR_AF=0.0121;EUR_AF=0.2853;SAS_AF=0.2556;AA=C|||;VT=SNP
7	1637625	rs12702961	G	A	100	PASS	AC=883;AF=0.176318;AN=5008;NS=2504;DP=18111;EAS_AF=0.1181;AMR_AF=0.304;AFR_AF=0.0121;EUR_AF=0.2853;SAS_AF=0.2556;AA=G|||;VT=SNP
7	1637672	rs13234642	C	T	100	PASS	AC=905;AF=0.180711;AN=5008;NS=2504;DP=17225;EAS_AF=0.1181;AMR_AF=0.304;AFR_AF=0.0287;EUR_AF=0.2853;SAS_AF=0.2556;AA=T|||;VT=SNP
7	1637713	rs10248301	T	C	100	PASS	AC=2292;AF=0.457668;AN=5008;NS=2504;DP=17829;EAS_AF=0.5169;AMR_AF=0.4496;AFR_AF=0.4644;EUR_AF=0.4006;SAS_AF=0.4519;AA=C|||;VT=SNP
7	1638227	rs12531242	G	A	100	PASS	AC=883;AF=0.176318;AN=5008;NS=2504;DP=18442;EAS_AF=0.119;AMR_AF=0.304;AFR_AF=0.0113;EUR_AF=0.2853;SAS_AF=0.2556;AA=G|||;VT=SNP
7	1638446	rs10248501	A	G	100	PASS	AC=1281;AF=0.255791;AN=5008;NS=2504;DP=10759;EAS_AF=0.3998;AMR_AF=0.1412;AFR_AF=0.3487;EUR_AF=0.1173;SAS_AF=0.2055;AA=a|||;VT=SNP
7	1638780	rs35879376	A	G	100	PASS	AC=883;AF=0.176318;AN=5008;NS=2504;DP=14569;EAS_AF=0.1181;AMR_AF=0.3069;AFR_AF=0.0113;EUR_AF=0.2843;SAS_AF=0.2556;AA=A|||;VT=SNP
7	1639109	rs11766049	A	G	100	PASS	AC=882;AF=0.176118;AN=5008;NS=2504;DP=13861;EAS_AF=0.119;AMR_AF=0.304;AFR_AF=0.0113;EUR_AF=0.2843;SAS_AF=0.2556;AA=A|||;VT=SNP
7	1639234	rs10253103	T	C	100	PASS	AC=2285;AF=0.45627;AN=5008;NS=2504;DP=14871;EAS_AF=0.5109;AMR_AF=0.4481;AFR_AF=0.4614;EUR_AF=0.4016;SAS_AF=0.455;AA=C|||;VT=SNP
7	1639331	rs11767656	T	C	100	PASS	AC=2736;AF=0.546326;AN=5008;NS=2504;DP=16442;EAS_AF=0.5139;AMR_AF=0.5115;AFR_AF=0.7337;EUR_AF=0.4304;SAS_AF=0.4703;AA=C|||;VT=SNP
7	1639436	rs4725254	C	G	100	PASS	AC=883;AF=0.176318;AN=5008;NS=2504;DP=16503;EAS_AF=0.119;AMR_AF=0.304;AFR_AF=0.0121;EUR_AF=0.2843;SAS_AF=0.2556;AA=C|||;VT=SNP
7	1639557	rs6976130	G	T	100	PASS	AC=1370;AF=0.273562;AN=5008;NS=2504;DP=16617;EAS_AF=0.3889;AMR_AF=0.1441;AFR_AF=0.4312;EUR_AF=0.1173;SAS_AF=0.1943;AA=G|||;VT=SNP
7	1639872	rs10247351	C	T	100	PASS	AC=1225;AF=0.244609;AN=5008;NS=2504;DP=16103;EAS_AF=0.3899;AMR_AF=0.1369;AFR_AF=0.3298;EUR_AF=0.1173;SAS_AF=0.1871;AA=C|||;VT=SNP
7	1640538	rs10251061	C	G	100	PASS	AC=3447;AF=0.688299;AN=5008;NS=2504;DP=20523;EAS_AF=0.6558;AMR_AF=0.7392;AFR_AF=0.6868;EUR_AF=0.7326;SAS_AF=0.6421;AA=G|||;VT=SNP
7	1640742	rs10239695	G	A	100	PASS	AC=2347;AF=0.46865;AN=5008;NS=2504;DP=17232;EAS_AF=0.5079;AMR_AF=0.4179;AFR_AF=0.5446;EUR_AF=0.4334;SAS_AF=0.3978;AA=A|||;VT=SNP
7	1640749	rs10257085	A	G	100	PASS	AC=2551;AF=0.509385;AN=5008;NS=2504;DP=16714;EAS_AF=0.5317;AMR_AF=0.3934;AFR_AF=0.7284;EUR_AF=0.4066;SAS_AF=0.3783;AA=A|||;VT=SNP
7	1640772	rs10239711	G	A	100	PASS	AC=3313;AF=0.661542;AN=5008;NS=2504;DP=15508;EAS_AF=0.6587;AMR_AF=0.7291;AFR_AF=0.5764;EUR_AF=0.7575;SAS_AF=0.6329;AA=A|||;VT=SNP
7	1640842	rs10257217	A	G	100	PASS	AC=3671;AF=0.733027;AN=5008;NS=2504;DP=17485;EAS_AF=0.6577;AMR_AF=0.7911;AFR_AF=0.7867;EUR_AF=0.7704;SAS_AF=0.6585;AA=G|||;VT=SNP
7	1642196	rs113772882	G	T	100	PASS	AC=1048;AF=0.209265;AN=5008;NS=2504;DP=14475;EAS_AF=0.1518;AMR_AF=0.3386;AFR_AF=0.0893;EUR_AF=0.2962;SAS_AF=0.2495;AA=G|||;VT=SNP
7	1642203	rs112074219	A	G	100	PASS	AC=1017;AF=0.203075;AN=5008;NS=2504;DP=14329;EAS_AF=0.1518;AMR_AF=0.3386;AFR_AF=0.0643;EUR_AF=0.2972;SAS_AF=0.2505;AA=a|||;VT=SNP
7	1643055	rs66872864	G	A	100	PASS	AC=1095;AF=0.21865;AN=5008;NS=2504;DP=17724;EAS_AF=0.128;AMR_AF=0.3602;AFR_AF=0.062;EUR_AF=0.3459;SAS_AF=0.2924;AA=N|||;VT=SNP
7	1643579	rs28425496	C	G	100	PASS	AC=948;AF=0.189297;AN=5008;NS=2504;DP=13151;EAS_AF=0.3899;AMR_AF=0.0865;AFR_AF=0.1566;EUR_AF=0.1352;SAS_AF=0.1554;AA=c|||;VT=SNP
7	1644891	rs62436920	T	C	100	PASS	AC=1595;AF=0.31849;AN=5008;NS=2504;DP=17868;EAS_AF=0.127;AMR_AF=0.4049;AFR_AF=0.3691;EUR_AF=0.3976;SAS_AF=0.3047;AA=N|||;VT=SNP
7	1645651	rs10259427	T	A	100	PASS	AC=1263;AF=0.252196;AN=5008;NS=2504;DP=18701;EAS_AF=0.377;AMR_AF=0.1254;AFR_AF=0.382;EUR_AF=0.1362;SAS_AF=0.1575;AA=T|||;VT=SNP
7	1645843	rs13245145	C	T	100	PASS	AC=1529;AF=0.305312;AN=5008;NS=2504;DP=15922;EAS_AF=0.131;AMR_AF=0.3948;AFR_AF=0.3253;EUR_AF=0.3926;SAS_AF=0.3047;AA=C|||;VT=SNP
7	1645882	rs10238589	G	A	100	PASS	AC=1254;AF=0.250399;AN=5008;NS=2504;DP=15257;EAS_AF=0.371;AMR_AF=0.1254;AFR_AF=0.3797;EUR_AF=0.1362;SAS_AF=0.1575;AA=G|||;VT=SNP
7	1648737	rs4725257	T	G	100	PASS	AC=1688;AF=0.337061;AN=5008;NS=2504;DP=17970;EAS_AF=0.1339;AMR_AF=0.4107;AFR_AF=0.4304;EUR_AF=0.3996;SAS_AF=0.3037;AA=G|||;VT=SNP
7	1649907	rs4725258	C	T	100	PASS	AC=1172;AF=0.234026;AN=5008;NS=2504;DP=15808;EAS_AF=0.124;AMR_AF=0.3761;AFR_AF=0.0673;EUR_AF=0.3926;SAS_AF=0.3088;AA=C|||;VT=SNP
7	1650511	rs4720869	G	A	100	PASS	AC=977;AF=0.195088;AN=5008;NS=2504;DP=12472;EAS_AF=0.123;AMR_AF=0.3242;AFR_AF=0.0174;EUR_AF=0.332;SAS_AF=0.2771;AA=g|||;VT=SNP
7	1651900	rs12539603	C	T	100	PASS	AC=1468;AF=0.293131;AN=5008;NS=2504;DP=18037;EAS_AF=0.1349;AMR_AF=0.3948;AFR_AF=0.27;EUR_AF=0.3966;SAS_AF=0.3088;AA=C|||;VT=SNP
7	1652093	rs11980056	G	A	100	PASS	AC=1207;AF=0.241014;AN=5008;NS=2504;DP=16912;EAS_AF=0.3839;AMR_AF=0.1153;AFR_AF=0.354;EUR_AF=0.1332;SAS_AF=0.1411;AA=G|||;VT=SNP
7	1652164	rs12539677	C	T	100	PASS	AC=1174;AF=0.234425;AN=5008;NS=2504;DP=17861;EAS_AF=0.1369;AMR_AF=0.3732;AFR_AF=0.059;EUR_AF=0.3946;SAS_AF=0.3088;AA=C|||;VT=SNP
7	1652282	rs6975322	G	T	100	PASS	AC=1211;AF=0.241813;AN=5008;NS=2504;DP=19849;EAS_AF=0.3839;AMR_AF=0.1153;AFR_AF=0.3555;EUR_AF=0.1342;SAS_AF=0.1421;AA=G|||;VT=SNP
7	1654146	rs6970313	A	G	100	PASS	AC=2946;AF=0.588259;AN=5008;NS=2504;DP=14343;EAS_AF=0.5357;AMR_AF=0.5274;AFR_AF=0.7882;EUR_AF=0.5437;SAS_AF=0.4611;AA=G|||;VT=SNP
7	1655601	rs10429166	C	T	100	PASS	AC=2132;AF=0.425719;AN=5008;NS=2504;DP=17422;EAS_AF=0.2024;AMR_AF=0.4669;AFR_AF=0.5053;EUR_AF=0.5318;SAS_AF=0.41;AA=T|||;VT=SNP
7	1655662	rs10429241	T	C	100	PASS	AC=1211;AF=0.241813;AN=5008;NS=2504;DP=15497;EAS_AF=0.1508;AMR_AF=0.3689;AFR_AF=0.084;EUR_AF=0.3787;SAS_AF=0.318;AA=T|||;VT=SNP
7	1656967	rs10429121	G	A	100	PASS	AC=2567;AF=0.51258;AN=5008;NS=2504;DP=13106;EAS_AF=0.6141;AMR_AF=0.4914;AFR_AF=0.469;EUR_AF=0.5368;SAS_AF=0.4571;AA=G|||;VT=SNP
7	1657543	rs10266105	G	C	100	PASS	AC=2039;AF=0.407149;AN=5008;NS=2504;DP=17930;EAS_AF=0.2401;AMR_AF=0.4553;AFR_AF=0.4183;EUR_AF=0.5318;SAS_AF=0.4018;AA=G|||;VT=SNP
7	1657844	rs10225166	A	C	100	PASS	AC=2289;AF=0.457069;AN=5008;NS=2504;DP=14336;EAS_AF=0.2411;AMR_AF=0.4654;AFR_AF=0.5991;EUR_AF=0.5328;SAS_AF=0.4039;AA=C|||;VT=SNP
7	1657923	rs12702990	T	G	100	PASS	AC=2553;AF=0.509784;AN=5008;NS=2504;DP=14382;EAS_AF=0.2411;AMR_AF=0.4885;AFR_AF=0.789;EUR_AF=0.5318;SAS_AF=0.4018;AA=t|||;VT=SNP
7	1659565	rs4720872	T	G	100	PASS	AC=2387;AF=0.476637;AN=5008;NS=2504;DP=11206;EAS_AF=0.2421;AMR_AF=0.4697;AFR_AF=0.6596;EUR_AF=0.5378;SAS_AF=0.4131;AA=A|||;VT=SNP
7	1659747	rs4725261	A	C	100	PASS	AC=2403;AF=0.479832;AN=5008;NS=2504;DP=9812;EAS_AF=0.245;AMR_AF=0.4697;AFR_AF=0.6694;EUR_AF=0.5398;SAS_AF=0.411;AA=C|||;VT=SNP
7	1660285	rs73052635	C	T	100	PASS	AC=1229;AF=0.245407;AN=5008;NS=2504;DP=18982;EAS_AF=0.3214;AMR_AF=0.3156;AFR_AF=0.0371;EUR_AF=0.2684;SAS_AF=0.3753;AA=C|||;VT=SNP
7	1660310	rs12532974	T	G	100	PASS	AC=1350;AF=0.269569;AN=5008;NS=2504;DP=19308;EAS_AF=0.1845;AMR_AF=0.3703;AFR_AF=0.1778;EUR_AF=0.3738;SAS_AF=0.3027;AA=T|||;VT=SNP
7	1661810	rs6463979	T	C	100	PASS	AC=866;AF=0.172923;AN=5008;NS=2504;DP=16461;EAS_AF=0.0556;AMR_AF=0.085;AFR_AF=0.4017;EUR_AF=0.1143;SAS_AF=0.1074;AA=C|||;VT=SNP
7	1662125	rs62436945	A	G	100	PASS	AC=866;AF=0.172923;AN=5008;NS=2504;DP=19560;EAS_AF=0.0556;AMR_AF=0.0879;AFR_AF=0.4002;EUR_AF=0.1163;SAS_AF=0.1053;AA=G|||;VT=SNP
7	1662327	rs62436946	G	C	100	PASS	AC=1014;AF=0.202476;AN=5008;NS=2504;DP=15676;EAS_AF=0.1835;AMR_AF=0.3141;AFR_AF=0.0151;EUR_AF=0.325;SAS_AF=0.2699;AA=G|||;VT=SNP
7	1662818	rs62436947	T	G	100	PASS	AC=860;AF=0.171725;AN=5008;NS=2504;DP=10978;EAS_AF=0.0556;AMR_AF=0.085;AFR_AF=0.3994;EUR_AF=0.1143;SAS_AF=0.1043;AA=G|||;VT=SNP
7	1663473	rs67388036	T	A	100	PASS	AC=851;AF=0.169928;AN=5008;NS=2504;DP=9470;EAS_AF=0.0556;AMR_AF=0.085;AFR_AF=0.3971;EUR_AF=0.1143;SAS_AF=0.0982;AA=T|||;VT=SNP
7	1663572	rs58720737	T	C	100	PASS	AC=851;AF=0.169928;AN=5008;NS=2504;DP=9655;EAS_AF=0.0556;AMR_AF=0.085;AFR_AF=0.3971;EUR_AF=0.1143;SAS_AF=0.0982;AA=C|||;VT=SNP
7	1663838	rs10253718	T	C	100	PASS	AC=859;AF=0.171526;AN=5008;NS=2504;DP=17553;EAS_AF=0.0556;AMR_AF=0.0908;AFR_AF=0.3979;EUR_AF=0.1173;SAS_AF=0.0982;AA=T|||;VT=SNP
7	1663886	rs7804981	G	C	100	PASS	AC=2191;AF=0.4375;AN=5008;NS=2504;DP=17827;EAS_AF=0.2391;AMR_AF=0.4582;AFR_AF=0.5613;EUR_AF=0.502;SAS_AF=0.3937;AA=C|||;VT=SNP
7	1664344	rs59553524	G	A	100	PASS	AC=841;AF=0.167931;AN=5008;NS=2504;DP=18542;EAS_AF=0.0556;AMR_AF=0.0836;AFR_AF=0.3964;EUR_AF=0.1064;SAS_AF=0.0982;AA=G|||;VT=SNP
7	1664350	rs13239071	G	A	100	PASS	AC=1042;AF=0.208067;AN=5008;NS=2504;DP=18479;EAS_AF=0.1855;AMR_AF=0.3473;AFR_AF=0.0098;EUR_AF=0.336;SAS_AF=0.2689;AA=G|||;VT=SNP
7	1664419	rs57697690	C	T	100	PASS	AC=848;AF=0.169329;AN=5008;NS=2504;DP=17511;EAS_AF=0.0556;AMR_AF=0.085;AFR_AF=0.3949;EUR_AF=0.1143;SAS_AF=0.0982;AA=C|||;VT=SNP
7	1664569	rs58462665	T	C	100	PASS	AC=849;AF=0.169529;AN=5008;NS=2504;DP=16714;EAS_AF=0.0556;AMR_AF=0.085;AFR_AF=0.3956;EUR_AF=0.1143;SAS_AF=0.0982;AA=T|||;VT=SNP
7	1665289	rs10952198	T	C	100	PASS	AC=2464;AF=0.492013;AN=5008;NS=2504;DP=16235;EAS_AF=0.2391;AMR_AF=0.4769;AFR_AF=0.7526;EUR_AF=0.504;SAS_AF=0.3988;AA=C|||;VT=SNP
7	1665339	rs10952199	C	T	100	PASS	AC=1870;AF=0.373403;AN=5008;NS=2504;DP=15449;EAS_AF=0.2381;AMR_AF=0.4006;AFR_AF=0.4175;EUR_AF=0.4394;SAS_AF=0.3661;AA=T|||;VT=SNP
7	1665552	rs66598417	C	G	100	PASS	AC=847;AF=0.169129;AN=5008;NS=2504;DP=17482;EAS_AF=0.0546;AMR_AF=0.085;AFR_AF=0.3949;EUR_AF=0.1143;SAS_AF=0.0982;AA=C|||;VT=SNP
7	1665666	rs10239756	T	C	100	PASS	AC=909;AF=0.18151;AN=5008;NS=2504;DP=18549;EAS_AF=0.0546;AMR_AF=0.0908;AFR_AF=0.438;EUR_AF=0.1153;SAS_AF=0.0982;AA=C|||;VT=SNP
7	1665692	rs10277643	G	A	100	PASS	AC=658;AF=0.13139;AN=5008;NS=2504;DP=18036;EAS_AF=0.0546;AMR_AF=0.0735;AFR_AF=0.2579;EUR_AF=0.1143;SAS_AF=0.0982;AA=G|||;VT=SNP
7	1667238	rs4725267	T	A	100	PASS	AC=1011;AF=0.201877;AN=5008;NS=2504;DP=15846;EAS_AF=0.1835;AMR_AF=0.3141;AFR_AF=0.0174;EUR_AF=0.3211;SAS_AF=0.2679;AA=T|||;VT=SNP
7	1667284	rs28883686	C	A	100	PASS	AC=704;AF=0.140575;AN=5008;NS=2504;DP=16924;EAS_AF=0.0546;AMR_AF=0.0749;AFR_AF=0.2927;EUR_AF=0.1133;SAS_AF=0.0982;AA=C|||;VT=SNP
7	1667664	rs28833283	T	C	100	PASS	AC=668;AF=0.133387;AN=5008;NS=2504;DP=14278;EAS_AF=0.0546;AMR_AF=0.0735;AFR_AF=0.2602;EUR_AF=0.1143;SAS_AF=0.1053;AA=T|||;VT=SNP
7	1668813	rs11764677	C	T	100	PASS	AC=1011;AF=0.201877;AN=5008;NS=2504;DP=17245;EAS_AF=0.1845;AMR_AF=0.3141;AFR_AF=0.0144;EUR_AF=0.3241;SAS_AF=0.2679;AA=c|||;VT=SNP
7	1669295	rs35303290	C	T	100	PASS	AC=1002;AF=0.20008;AN=5008;NS=2504;DP=18180;EAS_AF=0.1845;AMR_AF=0.3141;AFR_AF=0.0083;EUR_AF=0.3231;SAS_AF=0.2679;AA=C|||;VT=SNP
7	1670131	rs28656056	C	T	100	PASS	AC=847;AF=0.169129;AN=5008;NS=2504;DP=18728;EAS_AF=0.0546;AMR_AF=0.085;AFR_AF=0.3956;EUR_AF=0.1133;SAS_AF=0.0982;AA=C|||;VT=SNP
7	1670353	rs77791627	C	T	100	PASS	AC=1822;AF=0.363818;AN=5008;NS=2504;DP=19641;EAS_AF=0.5506;AMR_AF=0.3775;AFR_AF=0.2587;EUR_AF=0.33;SAS_AF=0.3384;AA=C|||;VT=SNP
7	1671767	rs73277057	A	C	100	PASS	AC=572;AF=0.114217;AN=5008;NS=2504;DP=19008;EAS_AF=0.0546;AMR_AF=0.072;AFR_AF=0.1929;EUR_AF=0.1143;SAS_AF=0.0992;AA=a|||;VT=SNP
7	1671825	rs4725272	C	T	100	PASS	AC=3076;AF=0.614217;AN=5008;NS=2504;DP=19515;EAS_AF=0.6062;AMR_AF=0.5259;AFR_AF=0.8616;EUR_AF=0.505;SAS_AF=0.4632;AA=N|||;VT=SNP
7	1672540	rs10807969	C	T	100	PASS	AC=2413;AF=0.481829;AN=5008;NS=2504;DP=18556;EAS_AF=0.2083;AMR_AF=0.4798;AFR_AF=0.7421;EUR_AF=0.502;SAS_AF=0.3926;AA=T|||;VT=SNP
7	1673348	rs62436952	T	C	100	PASS	AC=862;AF=0.172125;AN=5008;NS=2504;DP=19288;EAS_AF=0.0546;AMR_AF=0.0879;AFR_AF=0.3971;EUR_AF=0.1153;SAS_AF=0.1074;AA=T|||;VT=SNP
7	1673502	rs62436953	T	C	100	PASS	AC=583;AF=0.116414;AN=5008;NS=2504;DP=17261;EAS_AF=0.0546;AMR_AF=0.072;AFR_AF=0.1936;EUR_AF=0.1163;SAS_AF=0.1074;AA=T|||;VT=SNP
7	1674981	rs10251968	A	C	100	PASS	AC=622;AF=0.124201;AN=5008;NS=2504;DP=20459;EAS_AF=0.0546;AMR_AF=0.072;AFR_AF=0.2254;EUR_AF=0.1153;SAS_AF=0.1053;AA=A|||;VT=SNP
7	1675117	rs2037890	T	C	100	PASS	AC=1005;AF=0.200679;AN=5008;NS=2504;DP=19177;EAS_AF=0.1875;AMR_AF=0.3127;AFR_AF=0.0083;EUR_AF=0.3231;SAS_AF=0.2689;AA=T|||;VT=SNP
7	1675353	rs892520	T	C	100	PASS	AC=3095;AF=0.618011;AN=5008;NS=2504;DP=18756;EAS_AF=0.6141;AMR_AF=0.5259;AFR_AF=0.8601;EUR_AF=0.5119;SAS_AF=0.4693;AA=C|||;VT=SNP
7	1675621	rs10255516	A	G	100	PASS	AC=3106;AF=0.620208;AN=5008;NS=2504;DP=19093;EAS_AF=0.6161;AMR_AF=0.5259;AFR_AF=0.8623;EUR_AF=0.5119;SAS_AF=0.4755;AA=A|||;VT=SNP
7	1676036	rs1807146	C	T	100	PASS	AC=1002;AF=0.20008;AN=5008;NS=2504;DP=16479;EAS_AF=0.1875;AMR_AF=0.3127;AFR_AF=0.0083;EUR_AF=0.3211;SAS_AF=0.2679;AA=C|||;VT=SNP
7	1676038	rs1807147	T	C	100	PASS	AC=583;AF=0.116414;AN=5008;NS=2504;DP=16527;EAS_AF=0.0546;AMR_AF=0.072;AFR_AF=0.1921;EUR_AF=0.1153;SAS_AF=0.1104;AA=C|||;VT=SNP
7	1676535	rs2398738	A	T	100	PASS	AC=3091;AF=0.617212;AN=5008;NS=2504;DP=15283;EAS_AF=0.6091;AMR_AF=0.5259;AFR_AF=0.8608;EUR_AF=0.508;SAS_AF=0.4734;AA=T|||;VT=SNP
7	1677026	rs9886201	C	T	100	PASS	AC=1686;AF=0.336661;AN=5008;NS=2504;DP=16012;EAS_AF=0.4226;AMR_AF=0.1844;AFR_AF=0.5711;EUR_AF=0.1849;SAS_AF=0.1953;AA=C|||;VT=SNP
7	1677399	rs4464874	G	A	100	PASS	AC=3100;AF=0.61901;AN=5008;NS=2504;DP=17894;EAS_AF=0.6141;AMR_AF=0.5259;AFR_AF=0.8608;EUR_AF=0.5109;SAS_AF=0.4744;AA=A|||;VT=SNP
7	1677538	rs4587234	C	T	100	PASS	AC=1002;AF=0.20008;AN=5008;NS=2504;DP=16029;EAS_AF=0.1875;AMR_AF=0.3127;AFR_AF=0.0083;EUR_AF=0.3221;SAS_AF=0.2669;AA=C|||;VT=SNP
7	1677696	rs4720882	G	A	100	PASS	AC=1011;AF=0.201877;AN=5008;NS=2504;DP=21262;EAS_AF=0.1875;AMR_AF=0.3127;AFR_AF=0.0144;EUR_AF=0.3221;SAS_AF=0.2679;AA=G|||;VT=SNP
7	1677860	rs4720883	G	C	100	PASS	AC=3068;AF=0.61262;AN=5008;NS=2504;DP=18666;EAS_AF=0.6141;AMR_AF=0.5245;AFR_AF=0.8449;EUR_AF=0.5089;SAS_AF=0.4663;AA=C|||;VT=SNP
7	1679827	rs10952209	T	C	100	PASS	AC=4768;AF=0.952077;AN=5008;NS=2504;DP=14055;EAS_AF=0.9286;AMR_AF=0.9654;AFR_AF=0.9947;EUR_AF=0.9433;SAS_AF=0.9182;AA=t|||;VT=SNP
7	1680165	rs12703010	C	T	100	PASS	AC=2447;AF=0.488618;AN=5008;NS=2504;DP=13871;EAS_AF=0.5595;AMR_AF=0.4496;AFR_AF=0.6309;EUR_AF=0.3837;SAS_AF=0.3589;AA=C|||;VT=SNP
7	1680603	rs7786528	A	G	100	PASS	AC=3103;AF=0.619609;AN=5008;NS=2504;DP=9528;EAS_AF=0.621;AMR_AF=0.5259;AFR_AF=0.8608;EUR_AF=0.5109;SAS_AF=0.4703;AA=N|||;VT=SNP
7	1682057	rs2398737	T	G	100	PASS	AC=3090;AF=0.617013;AN=5008;NS=2504;DP=12602;EAS_AF=0.6121;AMR_AF=0.5216;AFR_AF=0.8616;EUR_AF=0.501;SAS_AF=0.4785;AA=N|||;VT=SNP
7	1682162	rs7807151	G	C	100	PASS	AC=3104;AF=0.619808;AN=5008;NS=2504;DP=10052;EAS_AF=0.6131;AMR_AF=0.5259;AFR_AF=0.8616;EUR_AF=0.5109;SAS_AF=0.4785;AA=N|||;VT=SNP
7	1682690	rs6956683	C	T	100	PASS	AC=1305;AF=0.260583;AN=5008;NS=2504;DP=9375;EAS_AF=0.1865;AMR_AF=0.33;AFR_AF=0.2284;EUR_AF=0.3241;SAS_AF=0.2658;AA=T|||;VT=SNP
7	1682837	rs111820040	T	C	100	PASS	AC=1401;AF=0.279752;AN=5008;NS=2504;DP=11523;EAS_AF=0.2718;AMR_AF=0.2882;AFR_AF=0.3222;EUR_AF=0.2674;SAS_AF=0.2372;AA=T|||;VT=SNP
7	1683151	rs72575915	G	C	100	PASS	AC=621;AF=0.124002;AN=5008;NS=2504;DP=16495;EAS_AF=0.0536;AMR_AF=0.0749;AFR_AF=0.2194;EUR_AF=0.1123;SAS_AF=0.1145;AA=G|||;VT=SNP
7	1684275	rs4720885	G	T	100	PASS	AC=1002;AF=0.20008;AN=5008;NS=2504;DP=15196;EAS_AF=0.1865;AMR_AF=0.3127;AFR_AF=0.0076;EUR_AF=0.325;SAS_AF=0.2658;AA=G|||;VT=SNP
7	1685010	rs7785046	T	C	100	PASS	AC=3097;AF=0.618411;AN=5008;NS=2504;DP=18878;EAS_AF=0.6141;AMR_AF=0.5231;AFR_AF=0.8623;EUR_AF=0.507;SAS_AF=0.4755;AA=C|||;VT=SNP
7	1685790	rs2012136	T	C	100	PASS	AC=3103;AF=0.619609;AN=5008;NS=2504;DP=16047;EAS_AF=0.6151;AMR_AF=0.5231;AFR_AF=0.8638;EUR_AF=0.5099;SAS_AF=0.4755;AA=C|||;VT=SNP
7	1687370	rs17235762	G	T	100	PASS	AC=1002;AF=0.20008;AN=5008;NS=2504;DP=16999;EAS_AF=0.1855;AMR_AF=0.3127;AFR_AF=0.0076;EUR_AF=0.3241;SAS_AF=0.2679;AA=G|||;VT=SNP
7	1687702	rs6464022	C	T	100	PASS	AC=1304;AF=0.260383;AN=5008;NS=2504;DP=18067;EAS_AF=0.1885;AMR_AF=0.33;AFR_AF=0.2247;EUR_AF=0.3241;SAS_AF=0.2679;AA=C|||;VT=SNP
7	1687838	rs6464023	A	G	100	PASS	AC=3104;AF=0.619808;AN=5008;NS=2504;DP=16465;EAS_AF=0.6171;AMR_AF=0.5216;AFR_AF=0.8638;EUR_AF=0.5099;SAS_AF=0.4755;AA=G|||;VT=SNP
7	1688329	rs4720886	C	T	100	PASS	AC=1003;AF=0.20028;AN=5008;NS=2504;DP=18884;EAS_AF=0.1865;AMR_AF=0.3141;AFR_AF=0.0076;EUR_AF=0.3221;SAS_AF=0.2689;AA=C|||;VT=SNP
7	1688369	rs6464024	C	T	100	PASS	AC=1787;AF=0.356829;AN=5008;NS=2504;DP=19208;EAS_AF=0.2401;AMR_AF=0.3948;AFR_AF=0.3533;EUR_AF=0.4374;SAS_AF=0.3722;AA=T|||;VT=SNP
7	1690562	rs6464025	T	C	100	PASS	AC=3129;AF=0.6248;AN=5008;NS=2504;DP=16362;EAS_AF=0.619;AMR_AF=0.5202;AFR_AF=0.8812;EUR_AF=0.508;SAS_AF=0.4785;AA=C|||;VT=SNP
7	1690695	rs7810616	A	C	100	PASS	AC=3110;AF=0.621006;AN=5008;NS=2504;DP=16270;EAS_AF=0.619;AMR_AF=0.5231;AFR_AF=0.8623;EUR_AF=0.5109;SAS_AF=0.4796;AA=C|||;VT=SNP
7	1691024	rs4991292	C	T	100	PASS	AC=998;AF=0.199281;AN=5008;NS=2504;DP=14660;EAS_AF=0.1885;AMR_AF=0.3098;AFR_AF=0.0076;EUR_AF=0.3171;SAS_AF=0.2699;AA=C|||;VT=SNP
7	1691307	rs1107198	A	G	100	PASS	AC=3125;AF=0.624002;AN=5008;NS=2504;DP=16854;EAS_AF=0.619;AMR_AF=0.5187;AFR_AF=0.8805;EUR_AF=0.504;SAS_AF=0.4806;AA=a|||;VT=SNP
7	1691375	rs1107199	G	A	100	PASS	AC=997;AF=0.199081;AN=5008;NS=2504;DP=16370;EAS_AF=0.1865;AMR_AF=0.3112;AFR_AF=0.0076;EUR_AF=0.3171;SAS_AF=0.2699;AA=G|||;VT=SNP
7	1691937	rs1107610	T	A	100	PASS	AC=920;AF=0.183706;AN=5008;NS=2504;DP=20074;EAS_AF=0.0536;AMR_AF=0.0922;AFR_AF=0.4372;EUR_AF=0.1143;SAS_AF=0.1115;AA=T|||;VT=SNP
7	1692448	rs1976991	A	G	100	PASS	AC=3101;AF=0.619209;AN=5008;NS=2504;DP=13331;EAS_AF=0.619;AMR_AF=0.5187;AFR_AF=0.8608;EUR_AF=0.505;SAS_AF=0.4816;AA=G|||;VT=SNP
7	1692476	rs7784500	A	G	100	PASS	AC=3113;AF=0.621605;AN=5008;NS=2504;DP=11263;EAS_AF=0.619;AMR_AF=0.5115;AFR_AF=0.8805;EUR_AF=0.5;SAS_AF=0.4775;AA=G|||;VT=SNP
7	1693023	rs6944308	C	T	100	PASS	AC=3136;AF=0.626198;AN=5008;NS=2504;DP=18836;EAS_AF=0.6468;AMR_AF=0.5202;AFR_AF=0.8744;EUR_AF=0.503;SAS_AF=0.4714;AA=T|||;VT=SNP
7	1693407	rs4725295	A	G	100	PASS	AC=3737;AF=0.746206;AN=5008;NS=2504;DP=29591;EAS_AF=0.6954;AMR_AF=0.6571;AFR_AF=0.9599;EUR_AF=0.6849;SAS_AF=0.636;AA=G|||;VT=SNP
7	1695215	rs4725299	A	T	100	PASS	AC=1138;AF=0.227236;AN=5008;NS=2504;DP=16368;EAS_AF=0.1736;AMR_AF=0.3213;AFR_AF=0.1331;EUR_AF=0.3072;SAS_AF=0.2607;AA=A|||;VT=SNP
7	1697082	rs6960596	G	A	100	PASS	AC=501;AF=0.10004;AN=5008;NS=2504;DP=18895;EAS_AF=0.0565;AMR_AF=0.0677;AFR_AF=0.1369;EUR_AF=0.1123;SAS_AF=0.1053;AA=N|||;VT=SNP
7	1698086	rs4725302	C	T	100	PASS	AC=2032;AF=0.405751;AN=5008;NS=2504;DP=19397;EAS_AF=0.1935;AMR_AF=0.415;AFR_AF=0.6573;EUR_AF=0.3857;SAS_AF=0.2986;AA=c|||;VT=SNP
7	1698159	rs146883263	G	A	100	PASS	AC=141;AF=0.028155;AN=5008;NS=2504;DP=16041;EAS_AF=0.0694;AMR_AF=0.0807;AFR_AF=0.0023;EUR_AF=0.0109;SAS_AF=0.001;AA=g|||;VT=SNP
7	1698311	rs62435461	T	C	100	PASS	AC=559;AF=0.111621;AN=5008;NS=2504;DP=19150;EAS_AF=0.0585;AMR_AF=0.0807;AFR_AF=0.1415;EUR_AF=0.1491;SAS_AF=0.1094;AA=t|||;VT=SNP
7	1699326	rs77164466	T	A	100	PASS	AC=1327;AF=0.264976;AN=5008;NS=2504;DP=16750;EAS_AF=0.1954;AMR_AF=0.3415;AFR_AF=0.2277;EUR_AF=0.3191;SAS_AF=0.2771;AA=T|||;VT=SNP
7	1700373	rs72575924	G	A	100	PASS	AC=497;AF=0.0992412;AN=5008;NS=2504;DP=16018;EAS_AF=0.0595;AMR_AF=0.0706;AFR_AF=0.1293;EUR_AF=0.1123;SAS_AF=0.1063;AA=G|||;VT=SNP
7	1700504	rs62435462	C	T	100	PASS	AC=504;AF=0.100639;AN=5008;NS=2504;DP=14692;EAS_AF=0.0595;AMR_AF=0.0706;AFR_AF=0.1278;EUR_AF=0.1163;SAS_AF=0.1115;AA=c|||;VT=SNP
7	1701128	rs4725308	G	A	100	PASS	AC=3094;AF=0.617812;AN=5008;NS=2504;DP=17811;EAS_AF=0.619;AMR_AF=0.5231;AFR_AF=0.8782;EUR_AF=0.505;SAS_AF=0.4479;AA=A|||;VT=SNP
7	1701592	rs10255004	C	T	100	PASS	AC=2140;AF=0.427316;AN=5008;NS=2504;DP=18331;EAS_AF=0.248;AMR_AF=0.428;AFR_AF=0.5938;EUR_AF=0.4334;SAS_AF=0.3804;AA=C|||;VT=SNP
7	1701717	rs9886253	A	G	100	PASS	AC=3156;AF=0.630192;AN=5008;NS=2504;DP=16181;EAS_AF=0.621;AMR_AF=0.5317;AFR_AF=0.8843;EUR_AF=0.5417;SAS_AF=0.4571;AA=G|||;VT=SNP
7	1701824	rs6948843	G	A	100	PASS	AC=1436;AF=0.286741;AN=5008;NS=2504;DP=18134;EAS_AF=0.1875;AMR_AF=0.3444;AFR_AF=0.3124;EUR_AF=0.3201;SAS_AF=0.2791;AA=G|||;VT=SNP
7	1702344	rs6464033	A	T	100	PASS	AC=2149;AF=0.429113;AN=5008;NS=2504;DP=19141;EAS_AF=0.247;AMR_AF=0.4294;AFR_AF=0.6044;EUR_AF=0.4284;SAS_AF=0.3804;AA=A|||;VT=SNP
7	1702606	rs7787321	G	A	100	PASS	AC=3105;AF=0.620008;AN=5008;NS=2504;DP=20353;EAS_AF=0.619;AMR_AF=0.5231;AFR_AF=0.8812;EUR_AF=0.505;SAS_AF=0.455;AA=A|||;VT=SNP
7	1702668	rs118111305	A	T	100	PASS	AC=267;AF=0.0533147;AN=5008;NS=2504;DP=21752;EAS_AF=0.1548;AMR_AF=0.0173;AFR_AF=0.0008;EUR_AF=0.0547;SAS_AF=0.044;AA=A|||;VT=SNP
7	1703675	rs10272990	T	C	100	PASS	AC=2158;AF=0.430911;AN=5008;NS=2504;DP=15527;EAS_AF=0.5605;AMR_AF=0.3905;AFR_AF=0.5;EUR_AF=0.329;SAS_AF=0.3374;AA=T|||;VT=SNP
7	1703730	rs10252002	G	A	100	PASS	AC=1275;AF=0.254593;AN=5008;NS=2504;DP=14947;EAS_AF=0.1875;AMR_AF=0.3329;AFR_AF=0.202;EUR_AF=0.3191;SAS_AF=0.273;AA=G|||;VT=SNP
7	1704297	rs10273779	T	C	100	PASS	AC=3168;AF=0.632588;AN=5008;NS=2504;DP=7632;EAS_AF=0.627;AMR_AF=0.5231;AFR_AF=0.9009;EUR_AF=0.5089;SAS_AF=0.4806;AA=C|||;VT=SNP
7	1704673	rs6952435	A	G	100	PASS	AC=3188;AF=0.636581;AN=5008;NS=2504;DP=8664;EAS_AF=0.623;AMR_AF=0.5331;AFR_AF=0.888;EUR_AF=0.5447;SAS_AF=0.4785;AA=G|||;VT=SNP
7	1706527	rs10256087	A	G	100	PASS	AC=2834;AF=0.565895;AN=5008;NS=2504;DP=9527;EAS_AF=0.624;AMR_AF=0.4769;AFR_AF=0.7179;EUR_AF=0.4751;SAS_AF=0.4571;AA=N|||;VT=SNP
7	1706796	rs67106788	C	A	100	PASS	AC=520;AF=0.103834;AN=5008;NS=2504;DP=9450;EAS_AF=0.0605;AMR_AF=0.0764;AFR_AF=0.1331;EUR_AF=0.1183;SAS_AF=0.1135;AA=C|||;VT=SNP
7	1708080	rs4236259	T	G	100	PASS	AC=3154;AF=0.629792;AN=5008;NS=2504;DP=16819;EAS_AF=0.62;AMR_AF=0.5245;AFR_AF=0.9017;EUR_AF=0.5219;SAS_AF=0.4581;AA=G|||;VT=SNP
7	1711039	rs12113798	T	G	100	PASS	AC=1415;AF=0.282548;AN=5008;NS=2504;DP=16511;EAS_AF=0.2093;AMR_AF=0.3314;AFR_AF=0.3094;EUR_AF=0.3042;SAS_AF=0.2648;AA=T|||;VT=SNP
7	1711062	rs12113799	T	G	100	PASS	AC=1440;AF=0.28754;AN=5008;NS=2504;DP=15770;EAS_AF=0.2093;AMR_AF=0.3314;AFR_AF=0.3283;EUR_AF=0.3042;SAS_AF=0.2648;AA=T|||;VT=SNP
7	1711594	rs62435468	T	G	100	PASS	AC=554;AF=0.110623;AN=5008;NS=2504;DP=15720;EAS_AF=0.0665;AMR_AF=0.0821;AFR_AF=0.1422;EUR_AF=0.1312;SAS_AF=0.1125;AA=T|||;VT=SNP
7	1712820	rs1881865	G	T	100	PASS	AC=2483;AF=0.495807;AN=5008;NS=2504;DP=11230;EAS_AF=0.5843;AMR_AF=0.4179;AFR_AF=0.702;EUR_AF=0.3648;SAS_AF=0.316;AA=G|||;VT=SNP
7	1713275	rs117051541	C	T	100	PASS	AC=101;AF=0.0201677;AN=5008;NS=2504;DP=13651;EAS_AF=0.004;AMR_AF=0.0303;AFR_AF=0.0136;EUR_AF=0.0338;SAS_AF=0.0245;AA=C|||;VT=SNP
7	1714075	rs6942630	G	C	100	PASS	AC=2540;AF=0.507188;AN=5008;NS=2504;DP=17463;EAS_AF=0.5536;AMR_AF=0.4179;AFR_AF=0.7489;EUR_AF=0.3479;SAS_AF=0.3599;AA=C|||;VT=SNP
7	1714448	rs4073785	G	C	100	PASS	AC=2130;AF=0.425319;AN=5008;NS=2504;DP=15694;EAS_AF=0.5655;AMR_AF=0.3948;AFR_AF=0.444;EUR_AF=0.3449;SAS_AF=0.3599;AA=G|||;VT=SNP
7	1714703	rs10270726	T	C	100	PASS	AC=2575;AF=0.514177;AN=5008;NS=2504;DP=13848;EAS_AF=0.5635;AMR_AF=0.4135;AFR_AF=0.767;EUR_AF=0.3489;SAS_AF=0.363;AA=t|||;VT=SNP
7	1714730	rs10252526	C	G	100	PASS	AC=2575;AF=0.514177;AN=5008;NS=2504;DP=13817;EAS_AF=0.5625;AMR_AF=0.4135;AFR_AF=0.7685;EUR_AF=0.3489;SAS_AF=0.362;AA=C|||;VT=SNP
7	1714844	rs7383874	T	A	100	PASS	AC=881;AF=0.175919;AN=5008;NS=2504;DP=13488;EAS_AF=0.131;AMR_AF=0.2867;AFR_AF=0.0098;EUR_AF=0.2763;SAS_AF=0.2648;AA=T|||;VT=SNP
7	1716661	rs12671352	C	A	100	PASS	AC=772;AF=0.154153;AN=5008;NS=2504;DP=18470;EAS_AF=0.0645;AMR_AF=0.0865;AFR_AF=0.323;EUR_AF=0.1173;SAS_AF=0.1043;AA=A|||;VT=SNP
7	1719733	rs55749304	G	A	100	PASS	AC=407;AF=0.08127;AN=5008;NS=2504;DP=23472;EAS_AF=0.0645;AMR_AF=0.0778;AFR_AF=0.0605;EUR_AF=0.1153;SAS_AF=0.0941;AA=G|||;VT=SNP
7	1720252	rs55898015	T	G	100	PASS	AC=591;AF=0.118011;AN=5008;NS=2504;DP=17182;EAS_AF=0.0645;AMR_AF=0.1182;AFR_AF=0.1445;EUR_AF=0.1382;SAS_AF=0.1166;AA=T|||;VT=SNP
7	1720342	rs12539909	C	T	100	PASS	AC=961;AF=0.191893;AN=5008;NS=2504;DP=16130;EAS_AF=0.1706;AMR_AF=0.2824;AFR_AF=0.0083;EUR_AF=0.2813;SAS_AF=0.3057;AA=C|||;VT=SNP
7	1724090	rs6950626	A	G	100	PASS	AC=486;AF=0.0970447;AN=5008;NS=2504;DP=16924;EAS_AF=0.0635;AMR_AF=0.085;AFR_AF=0.0734;EUR_AF=0.1571;SAS_AF=0.1104;AA=A|||;VT=SNP
7	1725656	rs12667167	A	G	100	PASS	AC=638;AF=0.127396;AN=5008;NS=2504;DP=9410;EAS_AF=0.0615;AMR_AF=0.0908;AFR_AF=0.2186;EUR_AF=0.1213;SAS_AF=0.1043;AA=A|||;VT=SNP
7	1725751	rs12667647	T	C	100	PASS	AC=399;AF=0.0796725;AN=5008;NS=2504;DP=11013;EAS_AF=0.0615;AMR_AF=0.0778;AFR_AF=0.0454;EUR_AF=0.1203;SAS_AF=0.1043;AA=T|||;VT=SNP
7	1728891	rs12669525	T	C	100	PASS	AC=973;AF=0.194289;AN=5008;NS=2504;DP=21765;EAS_AF=0.0635;AMR_AF=0.1081;AFR_AF=0.4387;EUR_AF=0.1392;SAS_AF=0.1166;AA=C|||;VT=SNP
7	1729682	rs1919910	T	C	100	PASS	AC=772;AF=0.154153;AN=5008;NS=2504;DP=23760;EAS_AF=0.0635;AMR_AF=0.0965;AFR_AF=0.298;EUR_AF=0.1372;SAS_AF=0.1115;AA=T|||;VT=SNP
7	1729853	rs10950331	T	A	100	PASS	AC=2370;AF=0.473243;AN=5008;NS=2504;DP=21888;EAS_AF=0.2361;AMR_AF=0.4251;AFR_AF=0.7663;EUR_AF=0.4115;SAS_AF=0.4192;AA=N|||;VT=SNP
7	1730131	rs10950332	A	G	100	PASS	AC=4469;AF=0.892372;AN=5008;NS=2504;DP=23720;EAS_AF=0.9157;AMR_AF=0.8674;AFR_AF=0.9902;EUR_AF=0.7893;SAS_AF=0.8599;AA=a|||;VT=SNP
7	1730362	rs10237672	C	T	100	PASS	AC=1100;AF=0.219649;AN=5008;NS=2504;DP=20295;EAS_AF=0.0635;AMR_AF=0.1153;AFR_AF=0.5408;EUR_AF=0.1252;SAS_AF=0.1176;AA=N|||;VT=SNP
7	1731866	rs12670854	A	G	100	PASS	AC=497;AF=0.0992412;AN=5008;NS=2504;DP=20003;EAS_AF=0.0625;AMR_AF=0.0821;AFR_AF=0.115;EUR_AF=0.1173;SAS_AF=0.1094;AA=G|||;VT=SNP
7	1732010	rs12536482	A	G	100	PASS	AC=984;AF=0.196486;AN=5008;NS=2504;DP=17202;EAS_AF=0.1756;AMR_AF=0.2896;AFR_AF=0.0098;EUR_AF=0.2843;SAS_AF=0.3139;AA=A|||;VT=SNP
7	1733102	rs4720922	G	T	100	PASS	AC=921;AF=0.183906;AN=5008;NS=2504;DP=22706;EAS_AF=0.1627;AMR_AF=0.2824;AFR_AF=0.0083;EUR_AF=0.2744;SAS_AF=0.2802;AA=G|||;VT=SNP
7	1733182	rs79496824	C	T	100	PASS	AC=607;AF=0.121206;AN=5008;NS=2504;DP=22409;EAS_AF=0.0615;AMR_AF=0.085;AFR_AF=0.2057;EUR_AF=0.1103;SAS_AF=0.1053;AA=C|||;VT=SNP
7	1733192	rs56130225	C	T	100	PASS	AC=402;AF=0.0802716;AN=5008;NS=2504;DP=22447;EAS_AF=0.0615;AMR_AF=0.0692;AFR_AF=0.0613;EUR_AF=0.1093;SAS_AF=0.1033;AA=c|||;VT=SNP
7	1734195	rs7789732	C	T	100	PASS	AC=631;AF=0.125998;AN=5008;NS=2504;DP=17043;EAS_AF=0.0625;AMR_AF=0.085;AFR_AF=0.2194;EUR_AF=0.1103;SAS_AF=0.1104;AA=C|||;VT=SNP
7	1735606	rs10215242	C	A	100	PASS	AC=951;AF=0.189896;AN=5008;NS=2504;DP=15466;EAS_AF=0.0615;AMR_AF=0.111;AFR_AF=0.438;EUR_AF=0.1252;SAS_AF=0.1094;AA=A|||;VT=SNP
7	1735855	rs56181349	A	C	100	PASS	AC=360;AF=0.071885;AN=5008;NS=2504;DP=18113;EAS_AF=0.0615;AMR_AF=0.0692;AFR_AF=0.0295;EUR_AF=0.1113;SAS_AF=0.1012;AA=A|||;VT=SNP
7	1736658	rs76175635	G	A	100	PASS	AC=632;AF=0.126198;AN=5008;NS=2504;DP=18599;EAS_AF=0.0615;AMR_AF=0.0879;AFR_AF=0.2095;EUR_AF=0.1243;SAS_AF=0.1094;AA=G|||;VT=SNP
7	1737497	rs7780984	G	T	100	PASS	AC=811;AF=0.161941;AN=5008;NS=2504;DP=14922;EAS_AF=0.0645;AMR_AF=0.1009;AFR_AF=0.3336;EUR_AF=0.1262;SAS_AF=0.1104;AA=T|||;VT=SNP
7	1737867	rs74472841	T	A	100	PASS	AC=429;AF=0.0856629;AN=5008;NS=2504;DP=18486;EAS_AF=0.0645;AMR_AF=0.072;AFR_AF=0.0764;EUR_AF=0.1123;SAS_AF=0.1022;AA=T|||;VT=SNP
7	1739566	rs140268094	G	C	100	PASS	AC=442;AF=0.0882588;AN=5008;NS=2504;DP=15035;EAS_AF=0.0645;AMR_AF=0.0749;AFR_AF=0.0794;EUR_AF=0.1173;SAS_AF=0.1043;AA=C|||;VT=SNP
7	1739829	rs75378012	C	T	100	PASS	AC=429;AF=0.0856629;AN=5008;NS=2504;DP=17010;EAS_AF=0.0635;AMR_AF=0.0735;AFR_AF=0.0711;EUR_AF=0.1183;SAS_AF=0.1033;AA=T|||;VT=SNP
7	1739859	rs76429146	G	A	100	PASS	AC=430;AF=0.0858626;AN=5008;NS=2504;DP=17422;EAS_AF=0.0635;AMR_AF=0.0735;AFR_AF=0.0711;EUR_AF=0.1183;SAS_AF=0.1043;AA=g|||;VT=SNP
7	1739916	rs74665615	A	G	100	PASS	AC=429;AF=0.0856629;AN=5008;NS=2504;DP=18509;EAS_AF=0.0635;AMR_AF=0.0735;AFR_AF=0.0711;EUR_AF=0.1183;SAS_AF=0.1033;AA=A|||;VT=SNP
7	1739934	rs79055096	A	G	100	PASS	AC=433;AF=0.0864617;AN=5008;NS=2504;DP=18503;EAS_AF=0.0645;AMR_AF=0.0749;AFR_AF=0.0719;EUR_AF=0.1183;SAS_AF=0.1043;AA=G|||;VT=SNP
7	1740124	rs12670365	C	G	100	PASS	AC=443;AF=0.0884585;AN=5008;NS=2504;DP=20922;EAS_AF=0.0655;AMR_AF=0.0749;AFR_AF=0.0787;EUR_AF=0.1183;SAS_AF=0.1043;AA=C|||;VT=SNP
7	1740375	rs62435472	C	T	100	PASS	AC=666;AF=0.132987;AN=5008;NS=2504;DP=17540;EAS_AF=0.1677;AMR_AF=0.0706;AFR_AF=0.0053;EUR_AF=0.1799;SAS_AF=0.2658;AA=C|||;VT=SNP
7	1740463	rs12670820	C	G	100	PASS	AC=441;AF=0.0880591;AN=5008;NS=2504;DP=18348;EAS_AF=0.0645;AMR_AF=0.0735;AFR_AF=0.0787;EUR_AF=0.1183;SAS_AF=0.1043;AA=C|||;VT=SNP
7	1740743	rs76516415	A	G	100	PASS	AC=431;AF=0.0860623;AN=5008;NS=2504;DP=20771;EAS_AF=0.0645;AMR_AF=0.0735;AFR_AF=0.0711;EUR_AF=0.1183;SAS_AF=0.1043;AA=G|||;VT=SNP
7	1740970	rs116737962	C	T	100	PASS	AC=414;AF=0.0826677;AN=5008;NS=2504;DP=18268;EAS_AF=0.0645;AMR_AF=0.0648;AFR_AF=0.0696;EUR_AF=0.1064;SAS_AF=0.1074;AA=C|||;VT=SNP
7	1742249	rs6952841	A	G	100	PASS	AC=721;AF=0.14397;AN=5008;NS=2504;DP=14707;EAS_AF=0.0665;AMR_AF=0.2896;AFR_AF=0.0862;EUR_AF=0.2227;SAS_AF=0.1176;AA=A|||;VT=SNP
7	1742691	rs11760614	T	C	100	PASS	AC=751;AF=0.14996;AN=5008;NS=2504;DP=19587;EAS_AF=0.0665;AMR_AF=0.2867;AFR_AF=0.1036;EUR_AF=0.2207;SAS_AF=0.1288;AA=T|||;VT=SNP
7	1742914	rs11762989	G	C	100	PASS	AC=711;AF=0.141973;AN=5008;NS=2504;DP=18120;EAS_AF=0.0665;AMR_AF=0.2853;AFR_AF=0.0802;EUR_AF=0.2167;SAS_AF=0.1247;AA=G|||;VT=SNP
7	1743332	rs10807747	T	C	100	PASS	AC=1098;AF=0.219249;AN=5008;NS=2504;DP=16361;EAS_AF=0.0694;AMR_AF=0.3098;AFR_AF=0.3374;EUR_AF=0.2356;SAS_AF=0.1329;AA=C|||;VT=SNP
7	1744293	rs75467157	G	T	100	PASS	AC=791;AF=0.157947;AN=5008;NS=2504;DP=19719;EAS_AF=0.0635;AMR_AF=0.0922;AFR_AF=0.3253;EUR_AF=0.1292;SAS_AF=0.1053;AA=T|||;VT=SNP
7	1744421	rs79848511	G	A	100	PASS	AC=433;AF=0.0864617;AN=5008;NS=2504;DP=19338;EAS_AF=0.0635;AMR_AF=0.072;AFR_AF=0.0779;EUR_AF=0.1163;SAS_AF=0.1012;AA=G|||;VT=SNP
7	1744573	rs77184524	G	A	100	PASS	AC=658;AF=0.13139;AN=5008;NS=2504;DP=19522;EAS_AF=0.0635;AMR_AF=0.0865;AFR_AF=0.23;EUR_AF=0.1272;SAS_AF=0.1043;AA=A|||;VT=SNP
7	1746132	rs7783310	T	C	100	PASS	AC=1892;AF=0.377796;AN=5008;NS=2504;DP=20362;EAS_AF=0.4841;AMR_AF=0.1383;AFR_AF=0.6036;EUR_AF=0.2038;SAS_AF=0.3119;AA=C|||;VT=SNP
7	1747186	rs111835361	G	A	100	PASS	AC=493;AF=0.0984425;AN=5008;NS=2504;DP=15127;EAS_AF=0.0635;AMR_AF=0.0764;AFR_AF=0.0893;EUR_AF=0.1153;SAS_AF=0.1452;AA=G|||;VT=SNP
7	1747205	rs75993785	C	A	100	PASS	AC=477;AF=0.0952476;AN=5008;NS=2504;DP=14982;EAS_AF=0.0635;AMR_AF=0.0749;AFR_AF=0.0779;EUR_AF=0.1153;SAS_AF=0.1452;AA=c|||;VT=SNP
7	1747662	rs1534790	C	G	100	PASS	AC=1277;AF=0.254992;AN=5008;NS=2504;DP=14994;EAS_AF=0.2272;AMR_AF=0.3026;AFR_AF=0.2073;EUR_AF=0.2913;SAS_AF=0.2771;AA=C|||;VT=SNP
7	1747971	rs78409012	G	A	100	PASS	AC=483;AF=0.0964457;AN=5008;NS=2504;DP=18813;EAS_AF=0.0635;AMR_AF=0.0764;AFR_AF=0.0847;EUR_AF=0.1113;SAS_AF=0.1452;AA=G|||;VT=SNP
7	1748154	rs76209641	A	C	100	PASS	AC=1295;AF=0.258586;AN=5008;NS=2504;DP=20282;EAS_AF=0.0685;AMR_AF=0.3271;AFR_AF=0.4463;EUR_AF=0.2366;SAS_AF=0.1748;AA=C|||;VT=SNP
7	1750178	rs74523977	C	T	100	PASS	AC=483;AF=0.0964457;AN=5008;NS=2504;DP=19010;EAS_AF=0.0645;AMR_AF=0.0735;AFR_AF=0.0832;EUR_AF=0.1143;SAS_AF=0.1452;AA=C|||;VT=SNP
7	1750265	rs7780342	G	A	100	PASS	AC=946;AF=0.188898;AN=5008;NS=2504;DP=18492;EAS_AF=0.0645;AMR_AF=0.1052;AFR_AF=0.4002;EUR_AF=0.1272;SAS_AF=0.1544;AA=A|||;VT=SNP
7	1750797	rs4720940	C	T	100	PASS	AC=958;AF=0.191294;AN=5008;NS=2504;DP=18605;EAS_AF=0.0645;AMR_AF=0.2939;AFR_AF=0.2163;EUR_AF=0.2296;SAS_AF=0.1759;AA=T|||;VT=SNP
7	1751897	rs113474638	A	G	100	PASS	AC=691;AF=0.137979;AN=5008;NS=2504;DP=14674;EAS_AF=0.2242;AMR_AF=0.0706;AFR_AF=0.0076;EUR_AF=0.1809;SAS_AF=0.229;AA=A|||;VT=SNP
7	1752044	rs10281936	C	T	100	PASS	AC=936;AF=0.186901;AN=5008;NS=2504;DP=15742;EAS_AF=0.2242;AMR_AF=0.0821;AFR_AF=0.1868;EUR_AF=0.1809;SAS_AF=0.229;AA=C|||;VT=SNP
7	1752347	rs10950335	T	C	100	PASS	AC=764;AF=0.152556;AN=5008;NS=2504;DP=16382;EAS_AF=0.0635;AMR_AF=0.2839;AFR_AF=0.0877;EUR_AF=0.2197;SAS_AF=0.1697;AA=T|||;VT=SNP
7	1753083	rs10950336	C	T	100	PASS	AC=766;AF=0.152955;AN=5008;NS=2504;DP=18055;EAS_AF=0.0635;AMR_AF=0.2824;AFR_AF=0.0968;EUR_AF=0.2167;SAS_AF=0.1636;AA=C|||;VT=SNP
7	1753241	rs6963851	C	G	100	PASS	AC=1020;AF=0.203674;AN=5008;NS=2504;DP=16452;EAS_AF=0.0635;AMR_AF=0.111;AFR_AF=0.4508;EUR_AF=0.1302;SAS_AF=0.1554;AA=G|||;VT=SNP
7	1753390	rs12671076	G	A	100	PASS	AC=512;AF=0.102236;AN=5008;NS=2504;DP=14178;EAS_AF=0.0645;AMR_AF=0.0793;AFR_AF=0.0953;EUR_AF=0.1163;SAS_AF=0.1524;AA=G|||;VT=SNP
7	1753467	rs76230336	C	T	100	PASS	AC=272;AF=0.0543131;AN=5008;NS=2504;DP=14468;EAS_AF=0.1448;AMR_AF=0.0274;AFR_AF=0.0008;EUR_AF=0.0586;SAS_AF=0.0481;AA=c|||;VT=SNP
7	1753944	rs116318051	G	A	100	PASS	AC=502;AF=0.10024;AN=5008;NS=2504;DP=14183;EAS_AF=0.0645;AMR_AF=0.0749;AFR_AF=0.0946;EUR_AF=0.1153;SAS_AF=0.1472;AA=G|||;VT=SNP
7	1754118	rs11765505	A	C	100	PASS	AC=1433;AF=0.286142;AN=5008;NS=2504;DP=16895;EAS_AF=0.0645;AMR_AF=0.33;AFR_AF=0.553;EUR_AF=0.2336;SAS_AF=0.1769;AA=C|||;VT=SNP
7	1754509	rs10227916	A	G	100	PASS	AC=2682;AF=0.535543;AN=5008;NS=2504;DP=19520;EAS_AF=0.5109;AMR_AF=0.4308;AFR_AF=0.7572;EUR_AF=0.4314;SAS_AF=0.4427;AA=G|||;VT=SNP
7	1754553	rs12531839	T	C	100	PASS	AC=1436;AF=0.286741;AN=5008;NS=2504;DP=18684;EAS_AF=0.0635;AMR_AF=0.33;AFR_AF=0.5514;EUR_AF=0.2366;SAS_AF=0.18;AA=C|||;VT=SNP
7	1756284	rs112488380	G	A	100	PASS	AC=713;AF=0.142372;AN=5008;NS=2504;DP=21058;EAS_AF=0.0645;AMR_AF=0.0951;AFR_AF=0.2292;EUR_AF=0.1302;SAS_AF=0.1513;AA=G|||;VT=SNP
7	1757126	rs78395187	G	A	100	PASS	AC=631;AF=0.125998;AN=5008;NS=2504;DP=19220;EAS_AF=0.2133;AMR_AF=0.0663;AFR_AF=0.0068;EUR_AF=0.1451;SAS_AF=0.2198;AA=G|||;VT=SNP
7	1757236	rs6942534	T	C	100	PASS	AC=870;AF=0.173722;AN=5008;NS=2504;DP=19853;EAS_AF=0.0635;AMR_AF=0.1037;AFR_AF=0.3381;EUR_AF=0.1322;SAS_AF=0.1575;AA=C|||;VT=SNP
7	1757251	rs6955859	G	A	100	PASS	AC=857;AF=0.171126;AN=5008;NS=2504;DP=19991;EAS_AF=0.0635;AMR_AF=0.1009;AFR_AF=0.3359;EUR_AF=0.1302;SAS_AF=0.1513;AA=A|||;VT=SNP
7	1757605	rs62435490	A	C	100	PASS	AC=682;AF=0.136182;AN=5008;NS=2504;DP=19461;EAS_AF=0.2192;AMR_AF=0.0677;AFR_AF=0.0053;EUR_AF=0.1581;SAS_AF=0.2536;AA=A|||;VT=SNP
7	1758672	rs4997844	T	C	100	PASS	AC=1675;AF=0.334465;AN=5008;NS=2504;DP=12116;EAS_AF=0.3056;AMR_AF=0.3501;AFR_AF=0.5113;EUR_AF=0.2445;SAS_AF=0.2065;AA=C|||;VT=SNP
7	1759389	rs12671525	G	A	100	PASS	AC=1424;AF=0.284345;AN=5008;NS=2504;DP=12864;EAS_AF=0.4524;AMR_AF=0.1037;AFR_AF=0.3722;EUR_AF=0.1571;SAS_AF=0.2515;AA=G|||;VT=SNP
7	1759891	rs6972238	C	T	100	PASS	AC=914;AF=0.182508;AN=5008;NS=2504;DP=15723;EAS_AF=0.0645;AMR_AF=0.2925;AFR_AF=0.1959;EUR_AF=0.2217;SAS_AF=0.1677;AA=C|||;VT=SNP
7	1759970	rs6958253	T	C	100	PASS	AC=764;AF=0.152556;AN=5008;NS=2504;DP=14646;EAS_AF=0.0645;AMR_AF=0.2839;AFR_AF=0.0877;EUR_AF=0.2207;SAS_AF=0.1677;AA=T|||;VT=SNP
7	1760564	rs73040552	C	G	100	PASS	AC=909;AF=0.18151;AN=5008;NS=2504;DP=15625;EAS_AF=0.0645;AMR_AF=0.2925;AFR_AF=0.1936;EUR_AF=0.2217;SAS_AF=0.1656;AA=C|||;VT=SNP
7	1762247	rs11768091	A	C	100	PASS	AC=782;AF=0.15615;AN=5008;NS=2504;DP=12119;EAS_AF=0.0645;AMR_AF=0.2867;AFR_AF=0.093;EUR_AF=0.2276;SAS_AF=0.1697;AA=A|||;VT=SNP
7	1763164	rs56113861	G	A	100	PASS	AC=773;AF=0.154353;AN=5008;NS=2504;DP=19400;EAS_AF=0.2976;AMR_AF=0.0893;AFR_AF=0.0802;EUR_AF=0.1312;SAS_AF=0.1769;AA=G|||;VT=SNP
7	1763735	rs9886168	C	G	100	PASS	AC=1059;AF=0.211462;AN=5008;NS=2504;DP=22790;EAS_AF=0.0536;AMR_AF=0.121;AFR_AF=0.4743;EUR_AF=0.1382;SAS_AF=0.1585;AA=G|||;VT=SNP
7	1764443	rs6951734	A	G	100	PASS	AC=915;AF=0.182708;AN=5008;NS=2504;DP=18175;EAS_AF=0.0645;AMR_AF=0.1052;AFR_AF=0.3661;EUR_AF=0.1372;SAS_AF=0.1585;AA=G|||;VT=SNP
7	1764472	rs6968884	G	C	100	PASS	AC=658;AF=0.13139;AN=5008;NS=2504;DP=18895;EAS_AF=0.0645;AMR_AF=0.0893;AFR_AF=0.1952;EUR_AF=0.1252;SAS_AF=0.1503;AA=C|||;VT=SNP
7	1764585	rs6460799	G	C	100	PASS	AC=2525;AF=0.504193;AN=5008;NS=2504;DP=18880;EAS_AF=0.497;AMR_AF=0.2262;AFR_AF=0.8359;EUR_AF=0.3221;SAS_AF=0.4479;AA=C|||;VT=SNP
7	1766082	rs12670145	A	G	100	PASS	AC=865;AF=0.172724;AN=5008;NS=2504;DP=19954;EAS_AF=0.2262;AMR_AF=0.1009;AFR_AF=0.056;EUR_AF=0.1958;SAS_AF=0.3027;AA=A|||;VT=SNP
7	1766670	rs4720965	C	T	100	PASS	AC=769;AF=0.153554;AN=5008;NS=2504;DP=16709;EAS_AF=0.1984;AMR_AF=0.1095;AFR_AF=0.0098;EUR_AF=0.1938;SAS_AF=0.2914;AA=C|||;VT=SNP
7	1769473	rs56055450	A	T	100	PASS	AC=785;AF=0.156749;AN=5008;NS=2504;DP=451;EAS_AF=0.2044;AMR_AF=0.1095;AFR_AF=0.0098;EUR_AF=0.1998;SAS_AF=0.2955;AA=A|||;VT=SNP
7	1770948	rs62435492	A	G	100	PASS	AC=804;AF=0.160543;AN=5008;NS=2504;DP=18987;EAS_AF=0.2133;AMR_AF=0.1138;AFR_AF=0.0098;EUR_AF=0.2078;SAS_AF=0.2945;AA=A|||;VT=SNP
7	1771272	rs12666498	G	A	100	PASS	AC=751;AF=0.14996;AN=5008;NS=2504;DP=17836;EAS_AF=0.2044;AMR_AF=0.1095;AFR_AF=0.0113;EUR_AF=0.1968;SAS_AF=0.2618;AA=G|||;VT=SNP
7	1771475	rs148976950	G	A	100	PASS	AC=280;AF=0.0559105;AN=5008;NS=2504;DP=15985;EAS_AF=0.0546;AMR_AF=0.0274;AFR_AF=0.0053;EUR_AF=0.0825;SAS_AF=0.1186;AA=G|||;VT=SNP
7	1775961	rs76073580	G	A	100	PASS	AC=274;AF=0.0547125;AN=5008;NS=2504;DP=13664;EAS_AF=0.0536;AMR_AF=0.0274;AFR_AF=0.0045;EUR_AF=0.0805;SAS_AF=0.1166;AA=G|||;VT=SNP
7	1776432	rs55939167	G	A	100	PASS	AC=773;AF=0.154353;AN=5008;NS=2504;DP=15354;EAS_AF=0.2024;AMR_AF=0.1095;AFR_AF=0.0098;EUR_AF=0.1938;SAS_AF=0.2914;AA=G|||;VT=SNP
7	1778741	rs3735664	C	T	100	PASS	AC=1994;AF=0.398163;AN=5008;NS=2504;DP=16936;EAS_AF=0.253;AMR_AF=0.2205;AFR_AF=0.6384;EUR_AF=0.329;SAS_AF=0.4202;AA=T|||;VT=SNP
7	1778953	rs3735663	T	G	100	PASS	AC=1347;AF=0.26897;AN=5008;NS=2504;DP=17640;EAS_AF=0.2004;AMR_AF=0.147;AFR_AF=0.3903;EUR_AF=0.2237;SAS_AF=0.3088;AA=T|||;VT=SNP
7	1779109	rs12672562	C	T	100	PASS	AC=1511;AF=0.301717;AN=5008;NS=2504;DP=16272;EAS_AF=0.253;AMR_AF=0.1844;AFR_AF=0.3018;EUR_AF=0.3161;SAS_AF=0.4202;AA=C|||;VT=SNP
7	1781299	rs10429037	G	A	100	PASS	AC=2589;AF=0.516973;AN=5008;NS=2504;DP=19811;EAS_AF=0.5724;AMR_AF=0.7435;AFR_AF=0.2284;EUR_AF=0.6909;SAS_AF=0.5102;AA=G|||;VT=SNP
7	1782032	rs10281826	C	G	100	PASS	AC=821;AF=0.163938;AN=5008;NS=2504;DP=14939;EAS_AF=0.1627;AMR_AF=0.1729;AFR_AF=0.1301;EUR_AF=0.2197;SAS_AF=0.1472;AA=C|||;VT=SNP
7	1782773	rs12670548	G	A	100	PASS	AC=2238;AF=0.446885;AN=5008;NS=2504;DP=14565;EAS_AF=0.4028;AMR_AF=0.3156;AFR_AF=0.4244;EUR_AF=0.4911;SAS_AF=0.5706;AA=G|||;VT=SNP
7	1783373	rs1107200	G	A	100	PASS	AC=1882;AF=0.375799;AN=5008;NS=2504;DP=15254;EAS_AF=0.499;AMR_AF=0.4035;AFR_AF=0.3442;EUR_AF=0.3181;SAS_AF=0.3313;AA=G|||;VT=SNP
7	1783781	rs34170521	G	A	100	PASS	AC=778;AF=0.155351;AN=5008;NS=2504;DP=15603;EAS_AF=0.1716;AMR_AF=0.1182;AFR_AF=0.0076;EUR_AF=0.2187;SAS_AF=0.2996;AA=G|||;VT=SNP
7	1785738	rs61236605	G	A	100	PASS	AC=684;AF=0.136581;AN=5008;NS=2504;DP=13818;EAS_AF=0.1042;AMR_AF=0.1138;AFR_AF=0.0325;EUR_AF=0.2018;SAS_AF=0.2597;AA=G|||;VT=SNP
7	1786818	rs76371074	T	C	100	PASS	AC=391;AF=0.0780751;AN=5008;NS=2504;DP=12264;EAS_AF=0.0665;AMR_AF=0.0403;AFR_AF=0.0537;EUR_AF=0.0865;SAS_AF=0.1411;AA=T|||;VT=SNP
7	1786845	rs1534789	G	A	100	PASS	AC=387;AF=0.0772764;AN=5008;NS=2504;DP=12028;EAS_AF=0.0665;AMR_AF=0.0807;AFR_AF=0.0303;EUR_AF=0.0875;SAS_AF=0.1391;AA=G|||;VT=SNP
7	1787003	rs1534788	G	C	100	PASS	AC=2161;AF=0.43151;AN=5008;NS=2504;DP=11795;EAS_AF=0.5;AMR_AF=0.6153;AFR_AF=0.2905;EUR_AF=0.4553;SAS_AF=0.3967;AA=G|||;VT=SNP
7	1787236	rs9177	A	G	100	PASS	AC=2305;AF=0.460264;AN=5008;NS=2504;DP=10861;EAS_AF=0.504;AMR_AF=0.6268;AFR_AF=0.3926;EUR_AF=0.4533;SAS_AF=0.3957;AA=A|||;VT=SNP
7	1787574	rs3829824	C	A	100	PASS	AC=3759;AF=0.750599;AN=5008;NS=2504;DP=15490;EAS_AF=0.7371;AMR_AF=0.7738;AFR_AF=0.7791;EUR_AF=0.6889;SAS_AF=0.773;AA=A|||;VT=SNP
7	1787842	rs62435496	C	T	100	PASS	AC=1079;AF=0.215455;AN=5008;NS=2504;DP=13238;EAS_AF=0.2579;AMR_AF=0.134;AFR_AF=0.171;EUR_AF=0.2147;SAS_AF=0.2904;AA=C|||;VT=SNP
7	1788280	rs10950352	G	C	100	PASS	AC=4041;AF=0.806909;AN=5008;NS=2504;DP=15085;EAS_AF=0.8442;AMR_AF=0.8271;AFR_AF=0.7678;EUR_AF=0.7674;SAS_AF=0.8476;AA=C|||;VT=SNP
7	1788351	rs28634488	G	A	100	PASS	AC=1003;AF=0.20028;AN=5008;NS=2504;DP=14605;EAS_AF=0.1597;AMR_AF=0.1326;AFR_AF=0.2292;EUR_AF=0.2117;SAS_AF=0.2393;AA=G|||;VT=SNP
7	1789243	rs11975865	A	G	100	PASS	AC=768;AF=0.153355;AN=5008;NS=2504;DP=16922;EAS_AF=0.0675;AMR_AF=0.0879;AFR_AF=0.2708;EUR_AF=0.1193;SAS_AF=0.1646;AA=A|||;VT=SNP
7	1790525	rs73670628	A	G	100	PASS	AC=2057;AF=0.410743;AN=5008;NS=2504;DP=17267;EAS_AF=0.5119;AMR_AF=0.6023;AFR_AF=0.2405;EUR_AF=0.4294;SAS_AF=0.3814;AA=A|||;VT=SNP
7	1790617	rs11770039	G	A	100	PASS	AC=2123;AF=0.423922;AN=5008;NS=2504;DP=16891;EAS_AF=0.496;AMR_AF=0.5893;AFR_AF=0.3238;EUR_AF=0.4036;SAS_AF=0.3885;AA=A|||;VT=SNP
7	1790624	rs4719277	C	T	100	PASS	AC=596;AF=0.11901;AN=5008;NS=2504;DP=16927;EAS_AF=0.1042;AMR_AF=0.1081;AFR_AF=0.0068;EUR_AF=0.2028;SAS_AF=0.2076;AA=C|||;VT=SNP
7	1791017	rs2398718	A	G	100	PASS	AC=2511;AF=0.501398;AN=5008;NS=2504;DP=17970;EAS_AF=0.5873;AMR_AF=0.6772;AFR_AF=0.3185;EUR_AF=0.5149;SAS_AF=0.5215;AA=A|||;VT=SNP
7	1791028	rs75962580	C	G	100	PASS	AC=231;AF=0.0461262;AN=5008;NS=2504;DP=17996;EAS_AF=0.0625;AMR_AF=0.0187;AFR_AF=0.0023;EUR_AF=0.0199;SAS_AF=0.135;AA=C|||;VT=SNP
7	1791348	rs60397723	C	T	100	PASS	AC=151;AF=0.0301518;AN=5008;NS=2504;DP=14913;EAS_AF=0.0099;AMR_AF=0.0245;AFR_AF=0.0537;EUR_AF=0.0328;SAS_AF=0.0204;AA=T|||;VT=SNP
7	1791443	rs7455264	C	T	100	PASS	AC=926;AF=0.184904;AN=5008;NS=2504;DP=14184;EAS_AF=0.2371;AMR_AF=0.072;AFR_AF=0.3812;EUR_AF=0.0408;SAS_AF=0.0941;AA=C|||;VT=SNP
7	1791641	rs11975046	C	T	100	PASS	AC=3297;AF=0.658347;AN=5008;NS=2504;DP=12797;EAS_AF=0.504;AMR_AF=0.5432;AFR_AF=0.9281;EUR_AF=0.6571;SAS_AF=0.5358;AA=T|||;VT=SNP
7	1791678	rs11981606	G	C	100	PASS	AC=1651;AF=0.329673;AN=5008;NS=2504;DP=11673;EAS_AF=0.1567;AMR_AF=0.3372;AFR_AF=0.4758;EUR_AF=0.3797;SAS_AF=0.2536;AA=G|||;VT=SNP
7	1791695	rs34846337	C	T	100	PASS	AC=1711;AF=0.341653;AN=5008;NS=2504;DP=11803;EAS_AF=0.2976;AMR_AF=0.2262;AFR_AF=0.5234;EUR_AF=0.2903;SAS_AF=0.2761;AA=T|||;VT=SNP
7	1791770	rs11979306	T	A	100	PASS	AC=2313;AF=0.461861;AN=5008;NS=2504;DP=16619;EAS_AF=0.1915;AMR_AF=0.4323;AFR_AF=0.8048;EUR_AF=0.4702;SAS_AF=0.2894;AA=A|||;VT=SNP
7	1791913	rs2895214	C	G	100	PASS	AC=2961;AF=0.591254;AN=5008;NS=2504;DP=13407;EAS_AF=0.496;AMR_AF=0.5922;AFR_AF=0.7443;EUR_AF=0.5477;SAS_AF=0.5266;AA=G|||;VT=SNP
7	1791972	rs3857702	T	C	100	PASS	AC=3017;AF=0.602436;AN=5008;NS=2504;DP=15963;EAS_AF=0.4712;AMR_AF=0.4323;AFR_AF=0.9054;EUR_AF=0.5457;SAS_AF=0.5072;AA=t|||;VT=SNP
7	1792201	rs2031047	G	A	100	PASS	AC=1272;AF=0.253994;AN=5008;NS=2504;DP=18269;EAS_AF=0.1835;AMR_AF=0.2421;AFR_AF=0.3245;EUR_AF=0.2694;SAS_AF=0.2239;AA=G|||;VT=SNP
7	1792396	rs76720445	T	C	100	PASS	AC=111;AF=0.0221645;AN=5008;NS=2504;DP=18822;EAS_AF=0.0179;AMR_AF=0.0144;AFR_AF=0.0015;EUR_AF=0.0417;SAS_AF=0.0399;AA=T|||;VT=SNP
7	1792546	rs4720993	G	A	100	PASS	AC=2895;AF=0.578075;AN=5008;NS=2504;DP=18721;EAS_AF=0.4772;AMR_AF=0.4395;AFR_AF=0.8631;EUR_AF=0.5527;SAS_AF=0.4213;AA=A|||;VT=SNP
7	1792688	rs6949979	C	T	100	PASS	AC=814;AF=0.16254;AN=5008;NS=2504;DP=19710;EAS_AF=0.2708;AMR_AF=0.0908;AFR_AF=0.1384;EUR_AF=0.1322;SAS_AF=0.1656;AA=C|||;VT=SNP
7	1792804	rs4719278	C	T	100	PASS	AC=1295;AF=0.258586;AN=5008;NS=2504;DP=17589;EAS_AF=0.1806;AMR_AF=0.2421;AFR_AF=0.4017;EUR_AF=0.2704;SAS_AF=0.1452;AA=C|||;VT=SNP
7	1792950	rs6974065	T	G	100	PASS	AC=1774;AF=0.354233;AN=5008;NS=2504;DP=17413;EAS_AF=0.3264;AMR_AF=0.1888;AFR_AF=0.6399;EUR_AF=0.2485;SAS_AF=0.2229;AA=T|||;VT=SNP
7	1793235	rs6460822	C	G	100	PASS	AC=1035;AF=0.206669;AN=5008;NS=2504;DP=14360;EAS_AF=0.2996;AMR_AF=0.1599;AFR_AF=0.1067;EUR_AF=0.2644;SAS_AF=0.2198;AA=C|||;VT=SNP
7	1793768	rs11773062	G	A	100	PASS	AC=973;AF=0.194289;AN=5008;NS=2504;DP=17957;EAS_AF=0.121;AMR_AF=0.1066;AFR_AF=0.3207;EUR_AF=0.1899;SAS_AF=0.1656;AA=G|||;VT=SNP
7	1794634	rs10950354	T	C	100	PASS	AC=747;AF=0.149161;AN=5008;NS=2504;DP=16548;EAS_AF=0.3065;AMR_AF=0.072;AFR_AF=0.0416;EUR_AF=0.16;SAS_AF=0.1759;AA=t|||;VT=SNP
7	1795154	rs12537167	G	A	100	PASS	AC=756;AF=0.150958;AN=5008;NS=2504;DP=18823;EAS_AF=0.3065;AMR_AF=0.0735;AFR_AF=0.0477;EUR_AF=0.16;SAS_AF=0.1759;AA=G|||;VT=SNP
7	1795701	rs11766652	A	G	100	PASS	AC=1238;AF=0.247204;AN=5008;NS=2504;DP=21986;EAS_AF=0.3075;AMR_AF=0.1369;AFR_AF=0.2927;EUR_AF=0.2256;SAS_AF=0.2239;AA=G|||;VT=SNP
7	1795706	rs12537784	G	A	100	PASS	AC=904;AF=0.180511;AN=5008;NS=2504;DP=21973;EAS_AF=0.1796;AMR_AF=0.1902;AFR_AF=0.1316;EUR_AF=0.2465;SAS_AF=0.1728;AA=G|||;VT=SNP
7	1796562	rs10950356	T	C	100	PASS	AC=1350;AF=0.269569;AN=5008;NS=2504;DP=20559;EAS_AF=0.3234;AMR_AF=0.1412;AFR_AF=0.3631;EUR_AF=0.2256;SAS_AF=0.2239;AA=C|||;VT=SNP
7	1796625	rs12533498	C	A	100	PASS	AC=763;AF=0.152356;AN=5008;NS=2504;DP=19884;EAS_AF=0.3224;AMR_AF=0.072;AFR_AF=0.0416;EUR_AF=0.16;SAS_AF=0.1759;AA=C|||;VT=SNP
7	1797192	rs67959267	C	T	100	PASS	AC=750;AF=0.14976;AN=5008;NS=2504;DP=17294;EAS_AF=0.3115;AMR_AF=0.072;AFR_AF=0.0416;EUR_AF=0.1581;SAS_AF=0.1759;AA=C|||;VT=SNP
7	1798594	rs12540003	G	A	100	PASS	AC=754;AF=0.150559;AN=5008;NS=2504;DP=16124;EAS_AF=0.3105;AMR_AF=0.0749;AFR_AF=0.0446;EUR_AF=0.1571;SAS_AF=0.1759;AA=G|||;VT=SNP
7	1798931	rs10950357	C	T	100	PASS	AC=985;AF=0.196685;AN=5008;NS=2504;DP=17403;EAS_AF=0.3264;AMR_AF=0.1643;AFR_AF=0.0461;EUR_AF=0.2326;SAS_AF=0.2526;AA=C|||;VT=SNP
7	1798952	rs10950358	G	C	100	PASS	AC=763;AF=0.152356;AN=5008;NS=2504;DP=16624;EAS_AF=0.3244;AMR_AF=0.0749;AFR_AF=0.0401;EUR_AF=0.1581;SAS_AF=0.1759;AA=G|||;VT=SNP
7	1799284	rs73042617	T	C	100	PASS	AC=359;AF=0.0716853;AN=5008;NS=2504;DP=17911;EAS_AF=0.004;AMR_AF=0.2392;AFR_AF=0.0189;EUR_AF=0.0815;SAS_AF=0.0838;AA=T|||;VT=SNP
7	1799799	rs62435502	G	A	100	PASS	AC=354;AF=0.0706869;AN=5008;NS=2504;DP=15542;EAS_AF=0.004;AMR_AF=0.2378;AFR_AF=0.0182;EUR_AF=0.0785;SAS_AF=0.0838;AA=G|||;VT=SNP
7	1799838	rs55682486	T	C	100	PASS	AC=1510;AF=0.301518;AN=5008;NS=2504;DP=14601;EAS_AF=0.3274;AMR_AF=0.3588;AFR_AF=0.3079;EUR_AF=0.2525;SAS_AF=0.2761;AA=C|||;VT=SNP
7	1799925	rs62435504	A	G	100	PASS	AC=1212;AF=0.242013;AN=5008;NS=2504;DP=17527;EAS_AF=0.3155;AMR_AF=0.3429;AFR_AF=0.1006;EUR_AF=0.2515;SAS_AF=0.2761;AA=A|||;VT=SNP
7	1800064	rs60491075	A	G	100	PASS	AC=806;AF=0.160942;AN=5008;NS=2504;DP=16560;EAS_AF=0.3234;AMR_AF=0.098;AFR_AF=0.0401;EUR_AF=0.17;SAS_AF=0.1922;AA=A|||;VT=SNP
7	1800234	rs61259157	T	C	100	PASS	AC=807;AF=0.161142;AN=5008;NS=2504;DP=15591;EAS_AF=0.3234;AMR_AF=0.098;AFR_AF=0.0408;EUR_AF=0.17;SAS_AF=0.1922;AA=C|||;VT=SNP
7	1800696	rs10275833	T	C	100	PASS	AC=1381;AF=0.275759;AN=5008;NS=2504;DP=17609;EAS_AF=0.1716;AMR_AF=0.3963;AFR_AF=0.3245;EUR_AF=0.2843;SAS_AF=0.2229;AA=T|||;VT=SNP
7	1800967	rs10950359	A	G	100	PASS	AC=1561;AF=0.311701;AN=5008;NS=2504;DP=15081;EAS_AF=0.3264;AMR_AF=0.366;AFR_AF=0.3669;EUR_AF=0.2217;SAS_AF=0.2761;AA=G|||;VT=SNP
7	1801294	rs10950360	G	T	100	PASS	AC=923;AF=0.184305;AN=5008;NS=2504;DP=14897;EAS_AF=0.3204;AMR_AF=0.1643;AFR_AF=0.0386;EUR_AF=0.2048;SAS_AF=0.2342;AA=G|||;VT=SNP
7	1801305	rs10950361	C	T	100	PASS	AC=926;AF=0.184904;AN=5008;NS=2504;DP=15007;EAS_AF=0.3224;AMR_AF=0.1628;AFR_AF=0.0386;EUR_AF=0.2048;SAS_AF=0.2362;AA=C|||;VT=SNP
7	1801321	rs10258103	C	T	100	PASS	AC=283;AF=0.0565096;AN=5008;NS=2504;DP=15285;EAS_AF=0.002;AMR_AF=0.0937;AFR_AF=0.053;EUR_AF=0.0706;SAS_AF=0.0767;AA=C|||;VT=SNP
7	1801623	rs11761898	G	A	100	PASS	AC=732;AF=0.146166;AN=5008;NS=2504;DP=18149;EAS_AF=0.3234;AMR_AF=0.0764;AFR_AF=0.0393;EUR_AF=0.1412;SAS_AF=0.1626;AA=G|||;VT=SNP
7	1801707	rs11768936	C	T	100	PASS	AC=747;AF=0.149161;AN=5008;NS=2504;DP=18921;EAS_AF=0.3264;AMR_AF=0.0778;AFR_AF=0.0393;EUR_AF=0.1412;SAS_AF=0.1738;AA=C|||;VT=SNP
7	1801914	rs11769007	C	G	100	PASS	AC=953;AF=0.190296;AN=5008;NS=2504;DP=21708;EAS_AF=0.3165;AMR_AF=0.1671;AFR_AF=0.0469;EUR_AF=0.2097;SAS_AF=0.2505;AA=C|||;VT=SNP
7	1802023	rs11769049	C	G	100	PASS	AC=957;AF=0.191094;AN=5008;NS=2504;DP=21149;EAS_AF=0.3165;AMR_AF=0.1671;AFR_AF=0.0477;EUR_AF=0.2127;SAS_AF=0.2505;AA=G|||;VT=SNP
7	1802422	rs55835113	G	A	100	PASS	AC=1117;AF=0.223043;AN=5008;NS=2504;DP=19754;EAS_AF=0.3165;AMR_AF=0.3401;AFR_AF=0.0552;EUR_AF=0.2266;SAS_AF=0.2669;AA=A|||;VT=SNP
7	1802677	rs7790092	A	G	100	PASS	AC=1520;AF=0.303514;AN=5008;NS=2504;DP=18451;EAS_AF=0.3175;AMR_AF=0.3689;AFR_AF=0.3434;EUR_AF=0.2286;SAS_AF=0.2658;AA=a|||;VT=SNP
7	1804909	rs7800904	G	T	100	PASS	AC=1266;AF=0.252796;AN=5008;NS=2504;DP=16200;EAS_AF=0.3185;AMR_AF=0.3545;AFR_AF=0.1596;EUR_AF=0.2266;SAS_AF=0.2658;AA=T|||;VT=SNP
7	1805519	rs56404040	C	A	100	PASS	AC=1291;AF=0.257788;AN=5008;NS=2504;DP=18310;EAS_AF=0.3423;AMR_AF=0.3545;AFR_AF=0.1596;EUR_AF=0.2266;SAS_AF=0.2669;AA=A|||;VT=SNP
7	1805622	rs56246328	C	G	100	PASS	AC=779;AF=0.155551;AN=5008;NS=2504;DP=18265;EAS_AF=0.3264;AMR_AF=0.0994;AFR_AF=0.0401;EUR_AF=0.1501;SAS_AF=0.181;AA=G|||;VT=SNP
7	1805917	rs11769612	G	A	100	PASS	AC=995;AF=0.198682;AN=5008;NS=2504;DP=15166;EAS_AF=0.3204;AMR_AF=0.1916;AFR_AF=0.0484;EUR_AF=0.2217;SAS_AF=0.2577;AA=G|||;VT=SNP
7	1805927	rs11763008	C	T	100	PASS	AC=779;AF=0.155551;AN=5008;NS=2504;DP=15353;EAS_AF=0.3264;AMR_AF=0.0994;AFR_AF=0.0401;EUR_AF=0.1501;SAS_AF=0.181;AA=C|||;VT=SNP
7	1806293	rs12532765	C	T	100	PASS	AC=1121;AF=0.223842;AN=5008;NS=2504;DP=16950;EAS_AF=0.3284;AMR_AF=0.3401;AFR_AF=0.0499;EUR_AF=0.2256;SAS_AF=0.2669;AA=C|||;VT=SNP
7	1806591	rs12535951	A	T	100	PASS	AC=3305;AF=0.659944;AN=5008;NS=2504;DP=17404;EAS_AF=0.504;AMR_AF=0.6282;AFR_AF=0.9871;EUR_AF=0.5636;SAS_AF=0.5;AA=T|||;VT=SNP
7	1806723	rs12538366	G	T	100	PASS	AC=775;AF=0.154752;AN=5008;NS=2504;DP=19219;EAS_AF=0.3254;AMR_AF=0.098;AFR_AF=0.0401;EUR_AF=0.1501;SAS_AF=0.1789;AA=G|||;VT=SNP
7	1806967	rs62435506	G	A	100	PASS	AC=1269;AF=0.253395;AN=5008;NS=2504;DP=17782;EAS_AF=0.3204;AMR_AF=0.353;AFR_AF=0.1596;EUR_AF=0.2276;SAS_AF=0.2669;AA=G|||;VT=SNP
7	1807602	rs10950363	A	C	100	PASS	AC=1293;AF=0.258187;AN=5008;NS=2504;DP=19554;EAS_AF=0.3423;AMR_AF=0.3545;AFR_AF=0.1604;EUR_AF=0.2276;SAS_AF=0.2669;AA=C|||;VT=SNP
7	1807944	rs56122302	C	T	100	PASS	AC=350;AF=0.0698882;AN=5008;NS=2504;DP=18311;EAS_AF=0.002;AMR_AF=0.245;AFR_AF=0.0076;EUR_AF=0.0815;SAS_AF=0.0879;AA=C|||;VT=SNP
7	1808592	rs2222813	C	G	100	PASS	AC=1357;AF=0.270966;AN=5008;NS=2504;DP=15769;EAS_AF=0.3423;AMR_AF=0.366;AFR_AF=0.1989;EUR_AF=0.2336;SAS_AF=0.2658;AA=G|||;VT=SNP
7	1808628	rs10248201	C	G	100	PASS	AC=859;AF=0.171526;AN=5008;NS=2504;DP=16542;EAS_AF=0.3264;AMR_AF=0.1095;AFR_AF=0.0976;EUR_AF=0.1511;SAS_AF=0.1769;AA=C|||;VT=SNP
7	1809120	rs10277267	G	A	100	PASS	AC=1436;AF=0.286741;AN=5008;NS=2504;DP=15045;EAS_AF=0.3442;AMR_AF=0.3718;AFR_AF=0.2617;EUR_AF=0.2376;SAS_AF=0.2515;AA=A|||;VT=SNP
7	1809385	rs1113831	T	G	100	PASS	AC=903;AF=0.180312;AN=5008;NS=2504;DP=18268;EAS_AF=0.3433;AMR_AF=0.1081;AFR_AF=0.1271;EUR_AF=0.1551;SAS_AF=0.1616;AA=T|||;VT=SNP
7	1809530	rs3857705	C	G	100	PASS	AC=976;AF=0.194888;AN=5008;NS=2504;DP=16073;EAS_AF=0.3155;AMR_AF=0.1254;AFR_AF=0.1914;EUR_AF=0.159;SAS_AF=0.1616;AA=C|||;VT=SNP
7	1809618	rs1919908	G	A	100	PASS	AC=1140;AF=0.227636;AN=5008;NS=2504;DP=16582;EAS_AF=0.3145;AMR_AF=0.3271;AFR_AF=0.1097;EUR_AF=0.2127;SAS_AF=0.2423;AA=A|||;VT=SNP
7	1810666	rs73042652	G	C	100	PASS	AC=653;AF=0.130391;AN=5008;NS=2504;DP=17337;EAS_AF=0.002;AMR_AF=0.2536;AFR_AF=0.2489;EUR_AF=0.0616;SAS_AF=0.0859;AA=C|||;VT=SNP
7	1810768	rs62435529	T	C	100	PASS	AC=553;AF=0.110423;AN=5008;NS=2504;DP=13781;EAS_AF=0.002;AMR_AF=0.2435;AFR_AF=0.1793;EUR_AF=0.0606;SAS_AF=0.0859;AA=T|||;VT=SNP
7	1811089	rs73042655	T	C	100	PASS	AC=368;AF=0.0734824;AN=5008;NS=2504;DP=13374;EAS_AF=0.002;AMR_AF=0.2378;AFR_AF=0.0431;EUR_AF=0.0596;SAS_AF=0.0859;AA=T|||;VT=SNP
7	1811562	rs56171262	G	A	100	PASS	AC=534;AF=0.106629;AN=5008;NS=2504;DP=15027;EAS_AF=0.002;AMR_AF=0.2406;AFR_AF=0.1657;EUR_AF=0.0616;SAS_AF=0.0859;AA=G|||;VT=SNP
7	1811628	rs10230245	G	C	100	PASS	AC=2943;AF=0.58766;AN=5008;NS=2504;DP=14951;EAS_AF=0.5079;AMR_AF=0.611;AFR_AF=0.7625;EUR_AF=0.5477;SAS_AF=0.4581;AA=C|||;VT=SNP
7	1811708	rs11768705	C	T	100	PASS	AC=219;AF=0.04373;AN=5008;NS=2504;DP=15315;EAS_AF=0.004;AMR_AF=0.0504;AFR_AF=0.0113;EUR_AF=0.1014;SAS_AF=0.0644;AA=C|||;VT=SNP
7	1811867	rs56353081	A	G	100	PASS	AC=487;AF=0.0972444;AN=5008;NS=2504;DP=16489;EAS_AF=0.002;AMR_AF=0.2421;AFR_AF=0.1293;EUR_AF=0.0616;SAS_AF=0.0859;AA=a|||;VT=SNP
7	1811883	rs55781164	G	A	100	PASS	AC=504;AF=0.100639;AN=5008;NS=2504;DP=16728;EAS_AF=0.002;AMR_AF=0.2421;AFR_AF=0.1422;EUR_AF=0.0616;SAS_AF=0.0859;AA=G|||;VT=SNP
7	1811928	rs56271307	T	G	100	PASS	AC=487;AF=0.0972444;AN=5008;NS=2504;DP=16998;EAS_AF=0.002;AMR_AF=0.2421;AFR_AF=0.1293;EUR_AF=0.0616;SAS_AF=0.0859;AA=G|||;VT=SNP
7	1811976	rs13227985	C	T	100	PASS	AC=1498;AF=0.299121;AN=5008;NS=2504;DP=19668;EAS_AF=0.3601;AMR_AF=0.1499;AFR_AF=0.4955;EUR_AF=0.1779;SAS_AF=0.2014;AA=C|||;VT=SNP
7	1812024	rs55722302	C	T	100	PASS	AC=486;AF=0.0970447;AN=5008;NS=2504;DP=22203;EAS_AF=0.002;AMR_AF=0.2435;AFR_AF=0.1278;EUR_AF=0.0616;SAS_AF=0.0859;AA=C|||;VT=SNP
7	1812128	rs56293803	C	G	100	PASS	AC=347;AF=0.0692891;AN=5008;NS=2504;DP=19688;EAS_AF=0.0069;AMR_AF=0.1988;AFR_AF=0.0431;EUR_AF=0.0606;SAS_AF=0.0859;AA=C|||;VT=SNP
7	1812267	rs4634524	T	C	100	PASS	AC=1943;AF=0.387979;AN=5008;NS=2504;DP=18985;EAS_AF=0.3641;AMR_AF=0.3847;AFR_AF=0.5915;EUR_AF=0.2425;SAS_AF=0.2894;AA=T|||;VT=SNP
7	1812295	rs4255033	G	A	100	PASS	AC=1878;AF=0.375;AN=5008;NS=2504;DP=19142;EAS_AF=0.3641;AMR_AF=0.3818;AFR_AF=0.5454;EUR_AF=0.2416;SAS_AF=0.2883;AA=g|||;VT=SNP
7	1812311	rs4475382	C	T	100	PASS	AC=1942;AF=0.38778;AN=5008;NS=2504;DP=18906;EAS_AF=0.3641;AMR_AF=0.3847;AFR_AF=0.5915;EUR_AF=0.2425;SAS_AF=0.2883;AA=T|||;VT=SNP
7	1812494	rs13221022	T	C	100	PASS	AC=1940;AF=0.38738;AN=5008;NS=2504;DP=16327;EAS_AF=0.3621;AMR_AF=0.3847;AFR_AF=0.5908;EUR_AF=0.2435;SAS_AF=0.2883;AA=C|||;VT=SNP
7	1812548	rs13231311	C	T	100	PASS	AC=1939;AF=0.387181;AN=5008;NS=2504;DP=18758;EAS_AF=0.3621;AMR_AF=0.3847;AFR_AF=0.59;EUR_AF=0.2435;SAS_AF=0.2883;AA=C|||;VT=SNP
7	1812576	rs13221159	T	C	100	PASS	AC=1538;AF=0.307109;AN=5008;NS=2504;DP=16722;EAS_AF=0.3562;AMR_AF=0.1859;AFR_AF=0.5061;EUR_AF=0.1819;SAS_AF=0.2025;AA=C|||;VT=SNP
7	1812676	rs13245370	A	G	100	PASS	AC=2125;AF=0.424321;AN=5008;NS=2504;DP=16693;EAS_AF=0.3631;AMR_AF=0.3963;AFR_AF=0.7239;EUR_AF=0.2445;SAS_AF=0.2873;AA=G|||;VT=SNP
7	1812726	rs13230722	G	T	100	PASS	AC=1867;AF=0.372804;AN=5008;NS=2504;DP=18000;EAS_AF=0.3661;AMR_AF=0.3804;AFR_AF=0.5333;EUR_AF=0.2445;SAS_AF=0.2894;AA=G|||;VT=SNP
7	1812743	rs12532459	G	T	100	PASS	AC=1944;AF=0.388179;AN=5008;NS=2504;DP=18636;EAS_AF=0.3661;AMR_AF=0.3847;AFR_AF=0.59;EUR_AF=0.2435;SAS_AF=0.2894;AA=G|||;VT=SNP
7	1812860	rs12540491	A	G	100	PASS	AC=1940;AF=0.38738;AN=5008;NS=2504;DP=19690;EAS_AF=0.3641;AMR_AF=0.3847;AFR_AF=0.59;EUR_AF=0.2425;SAS_AF=0.2883;AA=a|||;VT=SNP
7	1812909	rs12540494	A	G	100	PASS	AC=2100;AF=0.419329;AN=5008;NS=2504;DP=20172;EAS_AF=0.3641;AMR_AF=0.3963;AFR_AF=0.705;EUR_AF=0.2425;SAS_AF=0.2883;AA=G|||;VT=SNP
7	1812972	rs12530625	T	G	100	PASS	AC=1939;AF=0.387181;AN=5008;NS=2504;DP=19444;EAS_AF=0.3641;AMR_AF=0.3847;AFR_AF=0.5893;EUR_AF=0.2425;SAS_AF=0.2883;AA=T|||;VT=SNP
7	1813056	rs66491680	A	G	100	PASS	AC=1416;AF=0.282748;AN=5008;NS=2504;DP=19840;EAS_AF=0.3631;AMR_AF=0.1801;AFR_AF=0.4123;EUR_AF=0.1809;SAS_AF=0.2025;AA=A|||;VT=SNP
7	1813062	rs67486596	C	T	100	PASS	AC=1877;AF=0.3748;AN=5008;NS=2504;DP=19697;EAS_AF=0.3641;AMR_AF=0.3818;AFR_AF=0.5439;EUR_AF=0.2425;SAS_AF=0.2883;AA=C|||;VT=SNP
7	1813150	rs10280601	A	G	100	PASS	AC=1946;AF=0.388578;AN=5008;NS=2504;DP=20338;EAS_AF=0.3611;AMR_AF=0.3876;AFR_AF=0.5915;EUR_AF=0.2445;SAS_AF=0.2914;AA=G|||;VT=SNP
7	1813198	rs13245980	A	G	100	PASS	AC=1939;AF=0.387181;AN=5008;NS=2504;DP=20000;EAS_AF=0.3641;AMR_AF=0.3847;AFR_AF=0.5893;EUR_AF=0.2425;SAS_AF=0.2883;AA=A|||;VT=SNP
7	1813258	rs10235174	G	A	100	PASS	AC=1939;AF=0.387181;AN=5008;NS=2504;DP=19268;EAS_AF=0.3641;AMR_AF=0.3847;AFR_AF=0.5893;EUR_AF=0.2425;SAS_AF=0.2883;AA=G|||;VT=SNP
7	1813406	rs10238227	G	A	100	PASS	AC=1860;AF=0.371406;AN=5008;NS=2504;DP=19766;EAS_AF=0.3641;AMR_AF=0.3804;AFR_AF=0.5325;EUR_AF=0.2416;SAS_AF=0.2883;AA=G|||;VT=SNP
7	1813498	rs10268666	C	T	100	PASS	AC=1941;AF=0.38758;AN=5008;NS=2504;DP=18059;EAS_AF=0.3641;AMR_AF=0.3847;AFR_AF=0.5885;EUR_AF=0.2445;SAS_AF=0.2894;AA=T|||;VT=SNP
7	1813525	rs10225055	A	G	100	PASS	AC=1984;AF=0.396166;AN=5008;NS=2504;DP=18458;EAS_AF=0.3641;AMR_AF=0.3876;AFR_AF=0.6195;EUR_AF=0.2445;SAS_AF=0.2894;AA=G|||;VT=SNP
7	1813576	rs10238448	G	A	100	PASS	AC=1942;AF=0.38778;AN=5008;NS=2504;DP=16967;EAS_AF=0.3641;AMR_AF=0.3847;AFR_AF=0.5893;EUR_AF=0.2445;SAS_AF=0.2894;AA=A|||;VT=SNP
7	1813580	rs10238449	G	A	100	PASS	AC=1942;AF=0.38778;AN=5008;NS=2504;DP=16834;EAS_AF=0.3641;AMR_AF=0.3847;AFR_AF=0.5893;EUR_AF=0.2445;SAS_AF=0.2894;AA=G|||;VT=SNP
7	1813776	rs55634111	A	T	100	PASS	AC=1941;AF=0.38758;AN=5008;NS=2504;DP=16482;EAS_AF=0.3641;AMR_AF=0.3862;AFR_AF=0.5893;EUR_AF=0.2425;SAS_AF=0.2894;AA=A|||;VT=SNP
7	1813959	rs35267398	A	G	100	PASS	AC=1981;AF=0.395567;AN=5008;NS=2504;DP=16207;EAS_AF=0.3641;AMR_AF=0.3876;AFR_AF=0.6195;EUR_AF=0.2425;SAS_AF=0.2883;AA=G|||;VT=SNP
7	1814063	rs10239047	G	T	100	PASS	AC=1878;AF=0.375;AN=5008;NS=2504;DP=14939;EAS_AF=0.3651;AMR_AF=0.3833;AFR_AF=0.5439;EUR_AF=0.2416;SAS_AF=0.2883;AA=T|||;VT=SNP
7	1814082	rs10225815	A	C	100	PASS	AC=1943;AF=0.387979;AN=5008;NS=2504;DP=14749;EAS_AF=0.3651;AMR_AF=0.3862;AFR_AF=0.5893;EUR_AF=0.2425;SAS_AF=0.2904;AA=C|||;VT=SNP
7	1814164	rs10228960	T	G	100	PASS	AC=1943;AF=0.387979;AN=5008;NS=2504;DP=16471;EAS_AF=0.3651;AMR_AF=0.3862;AFR_AF=0.5893;EUR_AF=0.2425;SAS_AF=0.2904;AA=T|||;VT=SNP
7	1814448	rs5028881	C	G	100	PASS	AC=1943;AF=0.387979;AN=5008;NS=2504;DP=13461;EAS_AF=0.3651;AMR_AF=0.3862;AFR_AF=0.5893;EUR_AF=0.2425;SAS_AF=0.2904;AA=G|||;VT=SNP
7	1814967	rs11770842	T	A	100	PASS	AC=949;AF=0.189497;AN=5008;NS=2504;DP=18947;EAS_AF=0.3641;AMR_AF=0.1427;AFR_AF=0.1021;EUR_AF=0.1511;SAS_AF=0.2004;AA=T|||;VT=SNP
7	1815002	rs6955820	G	A	100	PASS	AC=1807;AF=0.360823;AN=5008;NS=2504;DP=19695;EAS_AF=0.3651;AMR_AF=0.379;AFR_AF=0.4917;EUR_AF=0.2406;SAS_AF=0.2904;AA=G|||;VT=SNP
7	1815304	rs10950368	C	G	100	PASS	AC=1944;AF=0.388179;AN=5008;NS=2504;DP=19355;EAS_AF=0.3651;AMR_AF=0.3876;AFR_AF=0.5893;EUR_AF=0.2425;SAS_AF=0.2904;AA=G|||;VT=SNP
7	1815496	rs74573274	C	T	100	PASS	AC=1950;AF=0.389377;AN=5008;NS=2504;DP=17655;EAS_AF=0.3681;AMR_AF=0.3876;AFR_AF=0.5908;EUR_AF=0.2416;SAS_AF=0.2924;AA=C|||;VT=SNP
7	1815497	rs74760239	A	G	100	PASS	AC=1950;AF=0.389377;AN=5008;NS=2504;DP=17713;EAS_AF=0.3681;AMR_AF=0.3876;AFR_AF=0.5908;EUR_AF=0.2416;SAS_AF=0.2924;AA=G|||;VT=SNP
7	1815501	rs34411311	G	A	100	PASS	AC=1950;AF=0.389377;AN=5008;NS=2504;DP=17644;EAS_AF=0.3681;AMR_AF=0.3876;AFR_AF=0.5908;EUR_AF=0.2416;SAS_AF=0.2924;AA=G|||;VT=SNP
7	1815665	rs73042683	T	C	100	PASS	AC=253;AF=0.0505192;AN=5008;NS=2504;DP=15361;EAS_AF=0.006;AMR_AF=0.1945;AFR_AF=0.0045;EUR_AF=0.0596;SAS_AF=0.047;AA=T|||;VT=SNP
7	1815716	rs10270415	A	G	100	PASS	AC=1862;AF=0.371805;AN=5008;NS=2504;DP=14727;EAS_AF=0.3641;AMR_AF=0.3818;AFR_AF=0.5325;EUR_AF=0.2416;SAS_AF=0.2894;AA=G|||;VT=SNP
7	1815791	rs10270538	A	G	100	PASS	AC=1863;AF=0.372005;AN=5008;NS=2504;DP=16814;EAS_AF=0.3651;AMR_AF=0.3818;AFR_AF=0.5325;EUR_AF=0.2416;SAS_AF=0.2894;AA=A|||;VT=SNP
7	1815851	rs10270654	A	G	100	PASS	AC=1864;AF=0.372204;AN=5008;NS=2504;DP=16153;EAS_AF=0.3651;AMR_AF=0.3818;AFR_AF=0.5333;EUR_AF=0.2416;SAS_AF=0.2894;AA=G|||;VT=SNP
7	1816112	rs12539381	T	C	100	PASS	AC=2201;AF=0.439497;AN=5008;NS=2504;DP=13792;EAS_AF=0.3651;AMR_AF=0.402;AFR_AF=0.7761;EUR_AF=0.2425;SAS_AF=0.2904;AA=C|||;VT=SNP
7	1816229	rs10271168	A	G	100	PASS	AC=1879;AF=0.3752;AN=5008;NS=2504;DP=13909;EAS_AF=0.372;AMR_AF=0.3818;AFR_AF=0.531;EUR_AF=0.2445;SAS_AF=0.2975;AA=A|||;VT=SNP
7	1816322	rs4577861	C	T	100	PASS	AC=1863;AF=0.372005;AN=5008;NS=2504;DP=14219;EAS_AF=0.3651;AMR_AF=0.3818;AFR_AF=0.5318;EUR_AF=0.2416;SAS_AF=0.2904;AA=C|||;VT=SNP
7	1816397	rs4436012	G	A	100	PASS	AC=1891;AF=0.377596;AN=5008;NS=2504;DP=12207;EAS_AF=0.3651;AMR_AF=0.3818;AFR_AF=0.5507;EUR_AF=0.2425;SAS_AF=0.2924;AA=A|||;VT=SNP
7	1816742	rs10277923	T	C	100	PASS	AC=1864;AF=0.372204;AN=5008;NS=2504;DP=17747;EAS_AF=0.3651;AMR_AF=0.3818;AFR_AF=0.5318;EUR_AF=0.2416;SAS_AF=0.2914;AA=C|||;VT=SNP
7	1816743	rs10277924	T	C	100	PASS	AC=1864;AF=0.372204;AN=5008;NS=2504;DP=17850;EAS_AF=0.3651;AMR_AF=0.3818;AFR_AF=0.5318;EUR_AF=0.2416;SAS_AF=0.2914;AA=T|||;VT=SNP
7	1816831	rs10259574	C	G	100	PASS	AC=1862;AF=0.371805;AN=5008;NS=2504;DP=20261;EAS_AF=0.3651;AMR_AF=0.3804;AFR_AF=0.5318;EUR_AF=0.2416;SAS_AF=0.2904;AA=G|||;VT=SNP
7	1816893	rs10259592	C	G	100	PASS	AC=1863;AF=0.372005;AN=5008;NS=2504;DP=19105;EAS_AF=0.3651;AMR_AF=0.3818;AFR_AF=0.5318;EUR_AF=0.2416;SAS_AF=0.2904;AA=C|||;VT=SNP
7	1816966	rs10259699	C	T	100	PASS	AC=1864;AF=0.372204;AN=5008;NS=2504;DP=18262;EAS_AF=0.3661;AMR_AF=0.3818;AFR_AF=0.5318;EUR_AF=0.2416;SAS_AF=0.2904;AA=C|||;VT=SNP
7	1817141	rs10275253	A	G	100	PASS	AC=1863;AF=0.372005;AN=5008;NS=2504;DP=20790;EAS_AF=0.3651;AMR_AF=0.3818;AFR_AF=0.5318;EUR_AF=0.2416;SAS_AF=0.2904;AA=A|||;VT=SNP
7	1817310	rs10260077	C	T	100	PASS	AC=1865;AF=0.372404;AN=5008;NS=2504;DP=19549;EAS_AF=0.3651;AMR_AF=0.3818;AFR_AF=0.5325;EUR_AF=0.2416;SAS_AF=0.2914;AA=c|||;VT=SNP
7	1817375	rs13229113	G	A	100	PASS	AC=1801;AF=0.359625;AN=5008;NS=2504;DP=18346;EAS_AF=0.3651;AMR_AF=0.3804;AFR_AF=0.4864;EUR_AF=0.2406;SAS_AF=0.2904;AA=G|||;VT=SNP
7	1817409	rs10263066	C	T	100	PASS	AC=1863;AF=0.372005;AN=5008;NS=2504;DP=17651;EAS_AF=0.3651;AMR_AF=0.3818;AFR_AF=0.5318;EUR_AF=0.2416;SAS_AF=0.2904;AA=C|||;VT=SNP
7	1817997	rs1112898	C	T	100	PASS	AC=1410;AF=0.28155;AN=5008;NS=2504;DP=22260;EAS_AF=0.3581;AMR_AF=0.1772;AFR_AF=0.4123;EUR_AF=0.1799;SAS_AF=0.2045;AA=C|||;VT=SNP
7	1818739	rs73042690	C	T	100	PASS	AC=206;AF=0.0411342;AN=5008;NS=2504;DP=22862;EAS_AF=0.003;AMR_AF=0.0476;AFR_AF=0.0045;EUR_AF=0.1024;SAS_AF=0.0624;AA=C|||;VT=SNP
7	1818907	rs10267930	C	A	100	PASS	AC=1409;AF=0.28135;AN=5008;NS=2504;DP=19134;EAS_AF=0.3532;AMR_AF=0.1787;AFR_AF=0.4145;EUR_AF=0.1799;SAS_AF=0.2045;AA=C|||;VT=SNP
7	1819139	rs10227806	T	G	100	PASS	AC=571;AF=0.114018;AN=5008;NS=2504;DP=19928;EAS_AF=0.0069;AMR_AF=0.2089;AFR_AF=0.2057;EUR_AF=0.0616;SAS_AF=0.0869;AA=T|||;VT=SNP
7	1819179	rs7810648	C	T	100	PASS	AC=1193;AF=0.238219;AN=5008;NS=2504;DP=19676;EAS_AF=0.1895;AMR_AF=0.2349;AFR_AF=0.2186;EUR_AF=0.326;SAS_AF=0.227;AA=C|||;VT=SNP
7	1819185	rs28430626	G	A	100	PASS	AC=1420;AF=0.283546;AN=5008;NS=2504;DP=19807;EAS_AF=0.3581;AMR_AF=0.1772;AFR_AF=0.4198;EUR_AF=0.1799;SAS_AF=0.2045;AA=G|||;VT=SNP
7	1819584	rs62435643	G	A	100	PASS	AC=278;AF=0.0555112;AN=5008;NS=2504;DP=13998;EAS_AF=0.006;AMR_AF=0.2089;AFR_AF=0.0053;EUR_AF=0.0726;SAS_AF=0.0481;AA=G|||;VT=SNP
7	1820029	rs28754361	T	A	100	PASS	AC=534;AF=0.106629;AN=5008;NS=2504;DP=14531;EAS_AF=0.0069;AMR_AF=0.2205;AFR_AF=0.1611;EUR_AF=0.0746;SAS_AF=0.0879;AA=T|||;VT=SNP
7	1820158	rs6965555	A	G	100	PASS	AC=2027;AF=0.404752;AN=5008;NS=2504;DP=14156;EAS_AF=0.3651;AMR_AF=0.4049;AFR_AF=0.6309;EUR_AF=0.2565;SAS_AF=0.2924;AA=G|||;VT=SNP
7	1820538	rs2103342	C	T	100	PASS	AC=1938;AF=0.386981;AN=5008;NS=2504;DP=14425;EAS_AF=0.3651;AMR_AF=0.3963;AFR_AF=0.5696;EUR_AF=0.2545;SAS_AF=0.2924;AA=C|||;VT=SNP
7	1820702	rs2091640	A	C	100	PASS	AC=1938;AF=0.386981;AN=5008;NS=2504;DP=16354;EAS_AF=0.3651;AMR_AF=0.3963;AFR_AF=0.5696;EUR_AF=0.2545;SAS_AF=0.2924;AA=C|||;VT=SNP
7	1820852	rs2091639	A	G	100	PASS	AC=1938;AF=0.386981;AN=5008;NS=2504;DP=19306;EAS_AF=0.3651;AMR_AF=0.3963;AFR_AF=0.5696;EUR_AF=0.2545;SAS_AF=0.2924;AA=G|||;VT=SNP
7	1821008	rs2091638	A	G	100	PASS	AC=1939;AF=0.387181;AN=5008;NS=2504;DP=22232;EAS_AF=0.3651;AMR_AF=0.3963;AFR_AF=0.5696;EUR_AF=0.2545;SAS_AF=0.2935;AA=A|||;VT=SNP
7	1821278	rs1881858	G	T	100	PASS	AC=1879;AF=0.3752;AN=5008;NS=2504;DP=24195;EAS_AF=0.3651;AMR_AF=0.3934;AFR_AF=0.525;EUR_AF=0.2604;SAS_AF=0.2883;AA=T|||;VT=SNP
7	1821564	rs11766178	G	A	100	PASS	AC=1430;AF=0.285543;AN=5008;NS=2504;DP=22049;EAS_AF=0.3581;AMR_AF=0.1772;AFR_AF=0.4244;EUR_AF=0.1879;SAS_AF=0.2004;AA=G|||;VT=SNP
7	1821635	rs1106396	T	C	100	PASS	AC=2028;AF=0.404952;AN=5008;NS=2504;DP=20408;EAS_AF=0.3661;AMR_AF=0.4049;AFR_AF=0.6278;EUR_AF=0.2644;SAS_AF=0.2883;AA=C|||;VT=SNP
7	1821725	rs11766215	G	A	100	PASS	AC=2169;AF=0.433107;AN=5008;NS=2504;DP=19478;EAS_AF=0.3661;AMR_AF=0.4121;AFR_AF=0.7315;EUR_AF=0.2634;SAS_AF=0.2883;AA=A|||;VT=SNP
7	1821981	rs62435645	G	A	100	PASS	AC=558;AF=0.111422;AN=5008;NS=2504;DP=16829;EAS_AF=0.0069;AMR_AF=0.2277;AFR_AF=0.1778;EUR_AF=0.0736;SAS_AF=0.0859;AA=A|||;VT=SNP
7	1822160	rs35531597	A	G	100	PASS	AC=568;AF=0.113419;AN=5008;NS=2504;DP=18527;EAS_AF=0.0069;AMR_AF=0.2277;AFR_AF=0.1657;EUR_AF=0.0944;SAS_AF=0.091;AA=G|||;VT=SNP
7	1822234	rs62435647	T	C	100	PASS	AC=273;AF=0.0545128;AN=5008;NS=2504;DP=19482;EAS_AF=0.006;AMR_AF=0.2089;AFR_AF=0.0053;EUR_AF=0.0716;SAS_AF=0.044;AA=T|||;VT=SNP
7	1822303	rs62435648	A	G	100	PASS	AC=317;AF=0.0632987;AN=5008;NS=2504;DP=19252;EAS_AF=0.0069;AMR_AF=0.2118;AFR_AF=0.0053;EUR_AF=0.0736;SAS_AF=0.0838;AA=A|||;VT=SNP
7	1822667	rs11760634	C	G	100	PASS	AC=1457;AF=0.290935;AN=5008;NS=2504;DP=11484;EAS_AF=0.3502;AMR_AF=0.1859;AFR_AF=0.4206;EUR_AF=0.2008;SAS_AF=0.2219;AA=C|||;VT=SNP
7	1822891	rs13236682	A	G	100	PASS	AC=1837;AF=0.366813;AN=5008;NS=2504;DP=10237;EAS_AF=0.3571;AMR_AF=0.3963;AFR_AF=0.4962;EUR_AF=0.2614;SAS_AF=0.2894;AA=G|||;VT=SNP
7	1823203	rs36020539	A	T	100	PASS	AC=1877;AF=0.3748;AN=5008;NS=2504;DP=12585;EAS_AF=0.3552;AMR_AF=0.3934;AFR_AF=0.5325;EUR_AF=0.2584;SAS_AF=0.2883;AA=a|||;VT=SNP
7	1823265	rs62435650	A	G	100	PASS	AC=1524;AF=0.304313;AN=5008;NS=2504;DP=11992;EAS_AF=0.3562;AMR_AF=0.2248;AFR_AF=0.416;EUR_AF=0.2435;SAS_AF=0.2188;AA=A|||;VT=SNP
7	1824028	rs7800019	C	T	100	PASS	AC=2045;AF=0.408347;AN=5008;NS=2504;DP=18959;EAS_AF=0.3571;AMR_AF=0.4063;AFR_AF=0.6566;EUR_AF=0.2555;SAS_AF=0.2843;AA=T|||;VT=SNP
7	1824534	rs67845389	A	C	100	PASS	AC=1756;AF=0.350639;AN=5008;NS=2504;DP=14212;EAS_AF=0.3571;AMR_AF=0.3948;AFR_AF=0.4175;EUR_AF=0.2694;SAS_AF=0.3057;AA=N|||;VT=SNP
7	1824758	rs73042701	T	C	100	PASS	AC=1755;AF=0.350439;AN=5008;NS=2504;DP=11059;EAS_AF=0.3571;AMR_AF=0.3948;AFR_AF=0.4168;EUR_AF=0.2694;SAS_AF=0.3057;AA=T|||;VT=SNP
7	1825304	rs10950371	T	C	100	PASS	AC=1753;AF=0.35004;AN=5008;NS=2504;DP=20659;EAS_AF=0.3571;AMR_AF=0.3934;AFR_AF=0.4168;EUR_AF=0.2674;SAS_AF=0.3067;AA=T|||;VT=SNP
7	1825321	rs10230862	T	G	100	PASS	AC=2191;AF=0.4375;AN=5008;NS=2504;DP=21018;EAS_AF=0.3571;AMR_AF=0.4179;AFR_AF=0.733;EUR_AF=0.2704;SAS_AF=0.3067;AA=G|||;VT=SNP
7	1826878	rs12669620	G	C	100	PASS	AC=1600;AF=0.319489;AN=5008;NS=2504;DP=19205;EAS_AF=0.3562;AMR_AF=0.2349;AFR_AF=0.4501;EUR_AF=0.2515;SAS_AF=0.2352;AA=G|||;VT=SNP
7	1827002	rs6954989	C	T	100	PASS	AC=1251;AF=0.2498;AN=5008;NS=2504;DP=17024;EAS_AF=0.1647;AMR_AF=0.2651;AFR_AF=0.2383;EUR_AF=0.3757;SAS_AF=0.2127;AA=C|||;VT=SNP
7	1827569	rs11760284	C	T	100	PASS	AC=1570;AF=0.313498;AN=5008;NS=2504;DP=16650;EAS_AF=0.3482;AMR_AF=0.2277;AFR_AF=0.4168;EUR_AF=0.2545;SAS_AF=0.2597;AA=C|||;VT=SNP
7	1827577	rs11764562	T	C	100	PASS	AC=1784;AF=0.35623;AN=5008;NS=2504;DP=17144;EAS_AF=0.3552;AMR_AF=0.3919;AFR_AF=0.4228;EUR_AF=0.2704;SAS_AF=0.3303;AA=C|||;VT=SNP
7	1827717	rs9648141	A	G	100	PASS	AC=3523;AF=0.703474;AN=5008;NS=2504;DP=17979;EAS_AF=0.5228;AMR_AF=0.6916;AFR_AF=0.9894;EUR_AF=0.661;SAS_AF=0.5552;AA=G|||;VT=SNP
7	1828038	rs13238613	T	C	100	PASS	AC=1781;AF=0.355631;AN=5008;NS=2504;DP=19941;EAS_AF=0.3552;AMR_AF=0.3919;AFR_AF=0.4206;EUR_AF=0.2704;SAS_AF=0.3303;AA=T|||;VT=SNP
7	1828761	rs34400421	C	T	100	PASS	AC=1779;AF=0.355232;AN=5008;NS=2504;DP=17310;EAS_AF=0.3552;AMR_AF=0.3919;AFR_AF=0.4206;EUR_AF=0.2694;SAS_AF=0.3292;AA=C|||;VT=SNP
7	1828774	rs34590341	G	A	100	PASS	AC=1779;AF=0.355232;AN=5008;NS=2504;DP=17396;EAS_AF=0.3552;AMR_AF=0.3919;AFR_AF=0.4206;EUR_AF=0.2694;SAS_AF=0.3292;AA=A|||;VT=SNP
7	1829228	rs11761457	C	T	100	PASS	AC=1569;AF=0.313299;AN=5008;NS=2504;DP=20576;EAS_AF=0.3482;AMR_AF=0.2291;AFR_AF=0.4168;EUR_AF=0.2535;SAS_AF=0.2587;AA=C|||;VT=SNP
7	1829495	rs7802621	C	G	100	PASS	AC=1569;AF=0.313299;AN=5008;NS=2504;DP=19293;EAS_AF=0.3482;AMR_AF=0.2291;AFR_AF=0.4168;EUR_AF=0.2535;SAS_AF=0.2587;AA=C|||;VT=SNP
7	1829530	rs60291312	C	T	100	PASS	AC=1075;AF=0.214657;AN=5008;NS=2504;DP=19547;EAS_AF=0.3482;AMR_AF=0.1988;AFR_AF=0.1029;EUR_AF=0.2237;SAS_AF=0.2301;AA=C|||;VT=SNP
7	1829835	rs7803164	C	T	100	PASS	AC=2158;AF=0.430911;AN=5008;NS=2504;DP=20078;EAS_AF=0.3552;AMR_AF=0.4107;AFR_AF=0.7027;EUR_AF=0.2674;SAS_AF=0.3241;AA=T|||;VT=SNP
7	1829899	rs7789703	T	C	100	PASS	AC=1569;AF=0.313299;AN=5008;NS=2504;DP=20495;EAS_AF=0.3482;AMR_AF=0.2291;AFR_AF=0.416;EUR_AF=0.2545;SAS_AF=0.2587;AA=T|||;VT=SNP
7	1830011	rs10232901	C	G	100	PASS	AC=1792;AF=0.357827;AN=5008;NS=2504;DP=16420;EAS_AF=0.3482;AMR_AF=0.2392;AFR_AF=0.5794;EUR_AF=0.2545;SAS_AF=0.2587;AA=C|||;VT=SNP
7	1830116	rs11765833	A	C	100	PASS	AC=1570;AF=0.313498;AN=5008;NS=2504;DP=14814;EAS_AF=0.3482;AMR_AF=0.2291;AFR_AF=0.4168;EUR_AF=0.2535;SAS_AF=0.2597;AA=A|||;VT=SNP
7	1831671	rs7777233	C	T	100	PASS	AC=1536;AF=0.306709;AN=5008;NS=2504;DP=16513;EAS_AF=0.3482;AMR_AF=0.2305;AFR_AF=0.3941;EUR_AF=0.2515;SAS_AF=0.2566;AA=C|||;VT=SNP
7	1832091	rs13223867	A	G	100	PASS	AC=2247;AF=0.448682;AN=5008;NS=2504;DP=14122;EAS_AF=0.3571;AMR_AF=0.4193;AFR_AF=0.7572;EUR_AF=0.2714;SAS_AF=0.3292;AA=a|||;VT=SNP
7	1833009	rs12669133	C	T	100	PASS	AC=1215;AF=0.242612;AN=5008;NS=2504;DP=18331;EAS_AF=0.1637;AMR_AF=0.2594;AFR_AF=0.2269;EUR_AF=0.3757;SAS_AF=0.1963;AA=C|||;VT=SNP
7	1833097	rs11765289	C	G	100	PASS	AC=1098;AF=0.219249;AN=5008;NS=2504;DP=18723;EAS_AF=0.3571;AMR_AF=0.1988;AFR_AF=0.1157;EUR_AF=0.2227;SAS_AF=0.228;AA=C|||;VT=SNP
7	1834022	rs7806265	A	T	100	PASS	AC=2198;AF=0.438898;AN=5008;NS=2504;DP=17856;EAS_AF=0.3581;AMR_AF=0.415;AFR_AF=0.7209;EUR_AF=0.2724;SAS_AF=0.3292;AA=T|||;VT=SNP
7	1835894	rs10950377	C	G	100	PASS	AC=1637;AF=0.326877;AN=5008;NS=2504;DP=19014;EAS_AF=0.3562;AMR_AF=0.2305;AFR_AF=0.4803;EUR_AF=0.2316;SAS_AF=0.2556;AA=C|||;VT=SNP
7	1837226	rs9655092	A	C	100	PASS	AC=1557;AF=0.310903;AN=5008;NS=2504;DP=19114;EAS_AF=0.1667;AMR_AF=0.2882;AFR_AF=0.4433;EUR_AF=0.3797;SAS_AF=0.226;AA=A|||;VT=SNP
7	1837439	rs2398735	C	T	100	PASS	AC=1942;AF=0.38778;AN=5008;NS=2504;DP=16482;EAS_AF=0.3581;AMR_AF=0.3963;AFR_AF=0.562;EUR_AF=0.2485;SAS_AF=0.32;AA=C|||;VT=SNP
7	1837636	rs2895215	C	T	100	PASS	AC=1984;AF=0.396166;AN=5008;NS=2504;DP=17758;EAS_AF=0.3591;AMR_AF=0.3977;AFR_AF=0.5915;EUR_AF=0.2495;SAS_AF=0.32;AA=C|||;VT=SNP
7	1839009	rs7804761	A	G	100	PASS	AC=1457;AF=0.290935;AN=5008;NS=2504;DP=18038;EAS_AF=0.1637;AMR_AF=0.304;AFR_AF=0.3298;EUR_AF=0.4105;SAS_AF=0.2372;AA=G|||;VT=SNP
7	1839151	rs7785471	G	A	100	PASS	AC=1443;AF=0.288139;AN=5008;NS=2504;DP=16758;EAS_AF=0.1637;AMR_AF=0.2839;AFR_AF=0.3548;EUR_AF=0.3807;SAS_AF=0.2342;AA=G|||;VT=SNP
7	1839531	rs12535468	C	T	100	PASS	AC=1239;AF=0.247404;AN=5008;NS=2504;DP=18997;EAS_AF=0.1647;AMR_AF=0.2666;AFR_AF=0.2179;EUR_AF=0.3708;SAS_AF=0.2321;AA=C|||;VT=SNP
7	1839581	rs9654923	A	G	100	PASS	AC=1438;AF=0.287141;AN=5008;NS=2504;DP=19488;EAS_AF=0.1637;AMR_AF=0.2867;AFR_AF=0.3495;EUR_AF=0.3827;SAS_AF=0.2321;AA=A|||;VT=SNP
7	1839588	rs9654924	G	A	100	PASS	AC=1421;AF=0.283746;AN=5008;NS=2504;DP=19398;EAS_AF=0.1637;AMR_AF=0.2608;AFR_AF=0.3517;EUR_AF=0.3807;SAS_AF=0.2321;AA=G|||;VT=SNP
7	1839652	rs9655093	C	A	100	PASS	AC=1478;AF=0.295128;AN=5008;NS=2504;DP=17736;EAS_AF=0.1637;AMR_AF=0.2839;AFR_AF=0.3812;EUR_AF=0.3797;SAS_AF=0.2352;AA=A|||;VT=SNP
7	1839758	rs9655094	C	G	100	PASS	AC=1552;AF=0.309904;AN=5008;NS=2504;DP=17766;EAS_AF=0.1637;AMR_AF=0.2911;AFR_AF=0.4312;EUR_AF=0.3827;SAS_AF=0.2352;AA=C|||;VT=SNP
7	1839787	rs9654925	C	G	100	PASS	AC=1555;AF=0.310503;AN=5008;NS=2504;DP=18297;EAS_AF=0.1647;AMR_AF=0.2925;AFR_AF=0.4319;EUR_AF=0.3817;SAS_AF=0.2362;AA=G|||;VT=SNP
7	1840118	rs10252681	C	G	100	PASS	AC=1518;AF=0.303115;AN=5008;NS=2504;DP=18494;EAS_AF=0.1657;AMR_AF=0.2896;AFR_AF=0.4047;EUR_AF=0.3827;SAS_AF=0.2352;AA=C|||;VT=SNP
7	1840122	rs10252682	C	T	100	PASS	AC=1519;AF=0.303315;AN=5008;NS=2504;DP=18639;EAS_AF=0.1657;AMR_AF=0.2896;AFR_AF=0.4047;EUR_AF=0.3827;SAS_AF=0.2362;AA=C|||;VT=SNP
7	1840212	rs10281410	G	C	100	PASS	AC=1614;AF=0.322284;AN=5008;NS=2504;DP=16338;EAS_AF=0.1657;AMR_AF=0.2954;AFR_AF=0.4735;EUR_AF=0.3837;SAS_AF=0.2352;AA=C|||;VT=SNP
7	1840300	rs10271282	T	C	100	PASS	AC=1543;AF=0.308107;AN=5008;NS=2504;DP=15525;EAS_AF=0.1746;AMR_AF=0.2925;AFR_AF=0.4153;EUR_AF=0.3827;SAS_AF=0.2352;AA=t|||;VT=SNP
7	1840356	rs13223291	C	T	100	PASS	AC=1275;AF=0.254593;AN=5008;NS=2504;DP=15865;EAS_AF=0.1657;AMR_AF=0.268;AFR_AF=0.2337;EUR_AF=0.3807;SAS_AF=0.2352;AA=C|||;VT=SNP
7	1840406	rs10271165	A	C	100	PASS	AC=1484;AF=0.296326;AN=5008;NS=2504;DP=17553;EAS_AF=0.1657;AMR_AF=0.2882;AFR_AF=0.3797;EUR_AF=0.3827;SAS_AF=0.2352;AA=A|||;VT=SNP
7	1840451	rs10274477	T	A	100	PASS	AC=1520;AF=0.303514;AN=5008;NS=2504;DP=19117;EAS_AF=0.1657;AMR_AF=0.2896;AFR_AF=0.4062;EUR_AF=0.3827;SAS_AF=0.2352;AA=T|||;VT=SNP
7	1840557	rs11767667	C	T	100	PASS	AC=1567;AF=0.312899;AN=5008;NS=2504;DP=16760;EAS_AF=0.3442;AMR_AF=0.2277;AFR_AF=0.441;EUR_AF=0.2316;SAS_AF=0.2515;AA=C|||;VT=SNP
7	1840583	rs66461929	C	T	100	PASS	AC=1072;AF=0.214058;AN=5008;NS=2504;DP=16660;EAS_AF=0.1607;AMR_AF=0.2478;AFR_AF=0.1377;EUR_AF=0.3648;SAS_AF=0.1933;AA=C|||;VT=SNP
7	1841180	rs7783210	T	C	100	PASS	AC=1467;AF=0.292931;AN=5008;NS=2504;DP=22140;EAS_AF=0.1657;AMR_AF=0.2853;AFR_AF=0.3684;EUR_AF=0.3827;SAS_AF=0.2352;AA=C|||;VT=SNP
7	1841342	rs6949478	A	G	100	PASS	AC=3491;AF=0.697085;AN=5008;NS=2504;DP=19084;EAS_AF=0.5188;AMR_AF=0.6931;AFR_AF=0.9879;EUR_AF=0.6332;SAS_AF=0.5562;AA=G|||;VT=SNP
7	1841703	rs9648146	G	T	100	PASS	AC=1385;AF=0.276558;AN=5008;NS=2504;DP=19687;EAS_AF=0.1657;AMR_AF=0.2795;AFR_AF=0.3101;EUR_AF=0.3817;SAS_AF=0.2352;AA=T|||;VT=SNP
7	1841733	rs9648147	C	T	100	PASS	AC=1391;AF=0.277756;AN=5008;NS=2504;DP=18083;EAS_AF=0.1657;AMR_AF=0.281;AFR_AF=0.3139;EUR_AF=0.3817;SAS_AF=0.2352;AA=C|||;VT=SNP
7	1841891	rs9648148	C	T	100	PASS	AC=1388;AF=0.277157;AN=5008;NS=2504;DP=21185;EAS_AF=0.1667;AMR_AF=0.281;AFR_AF=0.3109;EUR_AF=0.3817;SAS_AF=0.2352;AA=C|||;VT=SNP
7	1842019	rs12666855	G	T	100	PASS	AC=1346;AF=0.26877;AN=5008;NS=2504;DP=20021;EAS_AF=0.1657;AMR_AF=0.2767;AFR_AF=0.2829;EUR_AF=0.3807;SAS_AF=0.2352;AA=T|||;VT=SNP
7	1842086	rs56216201	A	G	100	PASS	AC=1473;AF=0.294129;AN=5008;NS=2504;DP=18330;EAS_AF=0.1657;AMR_AF=0.2853;AFR_AF=0.3691;EUR_AF=0.3847;SAS_AF=0.2382;AA=A|||;VT=SNP
7	1842090	rs12673973	T	C	100	PASS	AC=1466;AF=0.292732;AN=5008;NS=2504;DP=18191;EAS_AF=0.1647;AMR_AF=0.2853;AFR_AF=0.3676;EUR_AF=0.3837;SAS_AF=0.2352;AA=C|||;VT=SNP
7	1842407	rs12699299	A	G	100	PASS	AC=1392;AF=0.277955;AN=5008;NS=2504;DP=18906;EAS_AF=0.1657;AMR_AF=0.281;AFR_AF=0.3139;EUR_AF=0.3827;SAS_AF=0.2352;AA=G|||;VT=SNP
7	1842620	rs6959430	T	A	100	PASS	AC=1437;AF=0.286941;AN=5008;NS=2504;DP=13948;EAS_AF=0.1657;AMR_AF=0.2839;AFR_AF=0.3457;EUR_AF=0.3837;SAS_AF=0.2352;AA=T|||;VT=SNP
7	1842745	rs6959701	T	C	100	PASS	AC=1391;AF=0.277756;AN=5008;NS=2504;DP=16717;EAS_AF=0.1657;AMR_AF=0.281;AFR_AF=0.3132;EUR_AF=0.3827;SAS_AF=0.2352;AA=C|||;VT=SNP
7	1842754	rs6955733	A	G	100	PASS	AC=1382;AF=0.275958;AN=5008;NS=2504;DP=16654;EAS_AF=0.1657;AMR_AF=0.2795;AFR_AF=0.3071;EUR_AF=0.3827;SAS_AF=0.2352;AA=G|||;VT=SNP
7	1843200	rs6460870	C	G	100	PASS	AC=1538;AF=0.307109;AN=5008;NS=2504;DP=16444;EAS_AF=0.3462;AMR_AF=0.2205;AFR_AF=0.444;EUR_AF=0.2187;SAS_AF=0.2342;AA=C|||;VT=SNP
7	1843348	rs7809679	G	A	100	PASS	AC=1401;AF=0.279752;AN=5008;NS=2504;DP=16072;EAS_AF=0.1657;AMR_AF=0.281;AFR_AF=0.3185;EUR_AF=0.3857;SAS_AF=0.2352;AA=G|||;VT=SNP
7	1843541	rs7811019	C	G	100	PASS	AC=1540;AF=0.307508;AN=5008;NS=2504;DP=16276;EAS_AF=0.3462;AMR_AF=0.2205;AFR_AF=0.4448;EUR_AF=0.2187;SAS_AF=0.2352;AA=C|||;VT=SNP
7	1843794	rs7810323	G	T	100	PASS	AC=1356;AF=0.270767;AN=5008;NS=2504;DP=17535;EAS_AF=0.1657;AMR_AF=0.2738;AFR_AF=0.2912;EUR_AF=0.3817;SAS_AF=0.2352;AA=G|||;VT=SNP
7	1843966	rs10950380	T	C	100	PASS	AC=2736;AF=0.546326;AN=5008;NS=2504;DP=18749;EAS_AF=0.5238;AMR_AF=0.6354;AFR_AF=0.4781;EUR_AF=0.6193;SAS_AF=0.5235;AA=C|||;VT=SNP
7	1844156	rs62436961	C	G	100	PASS	AC=1559;AF=0.311302;AN=5008;NS=2504;DP=16678;EAS_AF=0.2937;AMR_AF=0.2305;AFR_AF=0.4486;EUR_AF=0.2386;SAS_AF=0.2761;AA=C|||;VT=SNP
7	1844882	rs6955485	G	T	100	PASS	AC=3473;AF=0.69349;AN=5008;NS=2504;DP=18923;EAS_AF=0.5179;AMR_AF=0.6801;AFR_AF=0.9781;EUR_AF=0.6471;SAS_AF=0.547;AA=T|||;VT=SNP
7	1844893	rs35109831	A	G	100	PASS	AC=1237;AF=0.247005;AN=5008;NS=2504;DP=18461;EAS_AF=0.2292;AMR_AF=0.2608;AFR_AF=0.1831;EUR_AF=0.3847;SAS_AF=0.2004;AA=A|||;VT=SNP
7	1844933	rs35702780	T	C	100	PASS	AC=2320;AF=0.463259;AN=5008;NS=2504;DP=17127;EAS_AF=0.3264;AMR_AF=0.4914;AFR_AF=0.6815;EUR_AF=0.4344;SAS_AF=0.319;AA=C|||;VT=SNP
7	1845368	rs112426919	G	A	100	PASS	AC=211;AF=0.0421326;AN=5008;NS=2504;DP=13994;EAS_AF=0.003;AMR_AF=0.049;AFR_AF=0.0038;EUR_AF=0.1093;SAS_AF=0.0603;AA=G|||;VT=SNP
7	1845373	rs13221450	G	A	100	PASS	AC=1456;AF=0.290735;AN=5008;NS=2504;DP=13793;EAS_AF=0.2698;AMR_AF=0.2954;AFR_AF=0.2602;EUR_AF=0.4036;SAS_AF=0.2342;AA=G|||;VT=SNP
7	1846024	rs6943624	A	G	100	PASS	AC=3478;AF=0.694489;AN=5008;NS=2504;DP=15826;EAS_AF=0.5615;AMR_AF=0.6715;AFR_AF=0.9516;EUR_AF=0.6352;SAS_AF=0.5613;AA=G|||;VT=SNP
7	1846069	rs6943754	A	G	100	PASS	AC=3485;AF=0.695887;AN=5008;NS=2504;DP=16466;EAS_AF=0.5595;AMR_AF=0.6715;AFR_AF=0.9576;EUR_AF=0.6352;SAS_AF=0.5624;AA=G|||;VT=SNP
7	1846257	rs13237323	A	G	100	PASS	AC=1285;AF=0.256589;AN=5008;NS=2504;DP=15332;EAS_AF=0.0109;AMR_AF=0.4207;AFR_AF=0.264;EUR_AF=0.4036;SAS_AF=0.2321;AA=A|||;VT=SNP
7	1846286	rs6962590	C	T	100	PASS	AC=1922;AF=0.383786;AN=5008;NS=2504;DP=15886;EAS_AF=0.2817;AMR_AF=0.4625;AFR_AF=0.4425;EUR_AF=0.4235;SAS_AF=0.3129;AA=C|||;VT=SNP
7	1846775	rs35938635	C	T	100	PASS	AC=1448;AF=0.289137;AN=5008;NS=2504;DP=15709;EAS_AF=0.2758;AMR_AF=0.2853;AFR_AF=0.261;EUR_AF=0.3986;SAS_AF=0.2311;AA=C|||;VT=SNP
7	1847390	rs12699308	A	G	100	PASS	AC=3158;AF=0.630591;AN=5008;NS=2504;DP=17695;EAS_AF=0.5585;AMR_AF=0.634;AFR_AF=0.7405;EUR_AF=0.6262;SAS_AF=0.5583;AA=A|||;VT=SNP
7	1847623	rs62434660	G	C	100	PASS	AC=860;AF=0.171725;AN=5008;NS=2504;DP=19032;EAS_AF=0.2788;AMR_AF=0.1599;AFR_AF=0.0393;EUR_AF=0.2008;SAS_AF=0.2188;AA=G|||;VT=SNP
7	1847913	rs12540834	T	C	100	PASS	AC=3371;AF=0.673123;AN=5008;NS=2504;DP=20677;EAS_AF=0.5575;AMR_AF=0.6513;AFR_AF=0.8888;EUR_AF=0.6302;SAS_AF=0.5603;AA=C|||;VT=SNP
7	1848156	rs12532324	G	A	100	PASS	AC=1443;AF=0.288139;AN=5008;NS=2504;DP=21624;EAS_AF=0.2728;AMR_AF=0.2867;AFR_AF=0.2617;EUR_AF=0.3986;SAS_AF=0.227;AA=G|||;VT=SNP
7	1848484	rs6460880	T	C	100	PASS	AC=3463;AF=0.691494;AN=5008;NS=2504;DP=17325;EAS_AF=0.5625;AMR_AF=0.6571;AFR_AF=0.9516;EUR_AF=0.6312;SAS_AF=0.5593;AA=C|||;VT=SNP
7	1848795	rs6976684	G	A	100	PASS	AC=1344;AF=0.268371;AN=5008;NS=2504;DP=15774;EAS_AF=0.2778;AMR_AF=0.1916;AFR_AF=0.3843;EUR_AF=0.2078;SAS_AF=0.2188;AA=G|||;VT=SNP
7	1848851	rs35467549	G	A	100	PASS	AC=1925;AF=0.384385;AN=5008;NS=2504;DP=12980;EAS_AF=0.2847;AMR_AF=0.4539;AFR_AF=0.4486;EUR_AF=0.4185;SAS_AF=0.316;AA=G|||;VT=SNP
7	1849127	rs4540313	C	T	100	PASS	AC=1937;AF=0.386781;AN=5008;NS=2504;DP=19260;EAS_AF=0.2847;AMR_AF=0.4553;AFR_AF=0.4569;EUR_AF=0.4195;SAS_AF=0.3149;AA=T|||;VT=SNP
7	1849272	rs4351332	T	C	100	PASS	AC=3517;AF=0.702276;AN=5008;NS=2504;DP=15889;EAS_AF=0.5635;AMR_AF=0.6571;AFR_AF=0.9879;EUR_AF=0.6342;SAS_AF=0.5613;AA=C|||;VT=SNP
7	1849413	rs4346905	C	T	100	PASS	AC=1458;AF=0.291134;AN=5008;NS=2504;DP=15870;EAS_AF=0.2778;AMR_AF=0.2925;AFR_AF=0.2632;EUR_AF=0.4006;SAS_AF=0.229;AA=C|||;VT=SNP
7	1849810	rs6944063	G	T	100	PASS	AC=1959;AF=0.391174;AN=5008;NS=2504;DP=15856;EAS_AF=0.2857;AMR_AF=0.4582;AFR_AF=0.4728;EUR_AF=0.4225;SAS_AF=0.3098;AA=G|||;VT=SNP
7	1850251	rs74724615	T	C	100	PASS	AC=838;AF=0.167332;AN=5008;NS=2504;DP=15629;EAS_AF=0.5595;AMR_AF=0.0908;AFR_AF=0.1112;EUR_AF=0.0318;SAS_AF=0.0327;AA=t|||;VT=SNP
7	1851205	rs35273555	A	G	100	PASS	AC=1162;AF=0.232029;AN=5008;NS=2504;DP=26240;EAS_AF=0.2708;AMR_AF=0.2637;AFR_AF=0.0749;EUR_AF=0.3986;SAS_AF=0.2106;AA=A|||;VT=SNP
7	1851461	rs7807190	A	G	100	PASS	AC=1974;AF=0.394169;AN=5008;NS=2504;DP=27211;EAS_AF=0.2917;AMR_AF=0.3285;AFR_AF=0.6188;EUR_AF=0.2435;SAS_AF=0.3978;AA=G|||;VT=SNP
7	1852063	rs6955410	G	A	100	PASS	AC=2137;AF=0.426717;AN=5008;NS=2504;DP=16327;EAS_AF=0.2927;AMR_AF=0.3401;AFR_AF=0.7194;EUR_AF=0.2445;SAS_AF=0.4182;AA=A|||;VT=SNP
7	1852166	rs4385369	G	A	100	PASS	AC=1877;AF=0.3748;AN=5008;NS=2504;DP=12484;EAS_AF=0.2798;AMR_AF=0.3156;AFR_AF=0.5234;EUR_AF=0.4294;SAS_AF=0.2577;AA=G|||;VT=SNP
7	1852193	rs4588735	A	G	100	PASS	AC=3451;AF=0.689097;AN=5008;NS=2504;DP=13070;EAS_AF=0.5744;AMR_AF=0.6282;AFR_AF=0.8835;EUR_AF=0.669;SAS_AF=0.6084;AA=G|||;VT=SNP
7	1852269	rs4370428	T	C	100	PASS	AC=3493;AF=0.697484;AN=5008;NS=2504;DP=15384;EAS_AF=0.5734;AMR_AF=0.634;AFR_AF=0.9092;EUR_AF=0.673;SAS_AF=0.6094;AA=C|||;VT=SNP
7	1852413	rs12535719	G	T	100	PASS	AC=1361;AF=0.271765;AN=5008;NS=2504;DP=13771;EAS_AF=0.3165;AMR_AF=0.2781;AFR_AF=0.1392;EUR_AF=0.2843;SAS_AF=0.3875;AA=G|||;VT=SNP
7	1852753	rs11760633	C	T	100	PASS	AC=632;AF=0.126198;AN=5008;NS=2504;DP=13528;EAS_AF=0.1339;AMR_AF=0.1239;AFR_AF=0.0295;EUR_AF=0.1958;SAS_AF=0.1789;AA=C|||;VT=SNP
7	1852823	rs11767176	G	A	100	PASS	AC=1831;AF=0.365615;AN=5008;NS=2504;DP=15430;EAS_AF=0.2798;AMR_AF=0.2882;AFR_AF=0.5454;EUR_AF=0.2396;SAS_AF=0.3957;AA=A|||;VT=SNP
7	1853964	rs11768191	G	A	100	PASS	AC=627;AF=0.1252;AN=5008;NS=2504;DP=14366;EAS_AF=0.1429;AMR_AF=0.121;AFR_AF=0.0083;EUR_AF=0.1998;SAS_AF=0.1912;AA=G|||;VT=SNP
7	1854159	rs73046311	C	G	100	PASS	AC=649;AF=0.129593;AN=5008;NS=2504;DP=15149;EAS_AF=0.1448;AMR_AF=0.1254;AFR_AF=0.0204;EUR_AF=0.2018;SAS_AF=0.1902;AA=C|||;VT=SNP
7	1854263	rs6948971	A	G	100	PASS	AC=2416;AF=0.482428;AN=5008;NS=2504;DP=14571;EAS_AF=0.371;AMR_AF=0.3055;AFR_AF=0.8797;EUR_AF=0.2306;SAS_AF=0.4448;AA=G|||;VT=SNP
7	1854348	rs6942941	C	T	100	PASS	AC=1342;AF=0.267971;AN=5008;NS=2504;DP=13415;EAS_AF=0.3234;AMR_AF=0.3228;AFR_AF=0.1536;EUR_AF=0.3499;SAS_AF=0.2423;AA=C|||;VT=SNP
7	1855531	rs7680	G	A	100	PASS	AC=601;AF=0.120008;AN=5008;NS=2504;DP=16464;EAS_AF=0.1419;AMR_AF=0.1153;AFR_AF=0.0189;EUR_AF=0.171;SAS_AF=0.1851;AA=G|||;VT=SNP
7	1856273	rs11772232	C	T	100	PASS	AC=618;AF=0.123403;AN=5008;NS=2504;DP=17641;EAS_AF=0.1419;AMR_AF=0.1225;AFR_AF=0.0083;EUR_AF=0.1958;SAS_AF=0.1861;AA=C|||;VT=SNP
7	1856669	rs6973700	A	G	100	PASS	AC=1442;AF=0.287939;AN=5008;NS=2504;DP=17563;EAS_AF=0.245;AMR_AF=0.268;AFR_AF=0.3366;EUR_AF=0.2376;SAS_AF=0.3323;AA=G|||;VT=SNP
7	1858467	rs11765458	T	C	100	PASS	AC=1416;AF=0.282748;AN=5008;NS=2504;DP=14584;EAS_AF=0.2401;AMR_AF=0.2695;AFR_AF=0.298;EUR_AF=0.2445;SAS_AF=0.3548;AA=C|||;VT=SNP
7	1858475	rs11765459	T	G	100	PASS	AC=1417;AF=0.282947;AN=5008;NS=2504;DP=14458;EAS_AF=0.2401;AMR_AF=0.2709;AFR_AF=0.298;EUR_AF=0.2445;SAS_AF=0.3548;AA=T|||;VT=SNP
7	1858618	rs6950455	T	C	100	PASS	AC=2949;AF=0.588858;AN=5008;NS=2504;DP=14963;EAS_AF=0.496;AMR_AF=0.4597;AFR_AF=0.8003;EUR_AF=0.6223;SAS_AF=0.456;AA=C|||;VT=SNP
7	1858651	rs11761254	C	T	100	PASS	AC=734;AF=0.146565;AN=5008;NS=2504;DP=15784;EAS_AF=0.1409;AMR_AF=0.1153;AFR_AF=0.1135;EUR_AF=0.1789;SAS_AF=0.1861;AA=C|||;VT=SNP
7	1858725	rs6963853	G	A	100	PASS	AC=2140;AF=0.427316;AN=5008;NS=2504;DP=15509;EAS_AF=0.3502;AMR_AF=0.3256;AFR_AF=0.6831;EUR_AF=0.4155;SAS_AF=0.2454;AA=G|||;VT=SNP
7	1858898	rs6965294	C	T	100	PASS	AC=3171;AF=0.633187;AN=5008;NS=2504;DP=17510;EAS_AF=0.4931;AMR_AF=0.5562;AFR_AF=0.8472;EUR_AF=0.6412;SAS_AF=0.5348;AA=T|||;VT=SNP
7	1858991	rs6965428	C	G	100	PASS	AC=3543;AF=0.707468;AN=5008;NS=2504;DP=15300;EAS_AF=0.5804;AMR_AF=0.5937;AFR_AF=0.9629;EUR_AF=0.666;SAS_AF=0.6166;AA=G|||;VT=SNP
7	1859059	rs6951276	T	C	100	PASS	AC=3275;AF=0.653954;AN=5008;NS=2504;DP=14512;EAS_AF=0.5843;AMR_AF=0.4914;AFR_AF=0.913;EUR_AF=0.6292;SAS_AF=0.5164;AA=T|||;VT=SNP
7	1859194	rs6951456	T	G	100	PASS	AC=3359;AF=0.670727;AN=5008;NS=2504;DP=18299;EAS_AF=0.5853;AMR_AF=0.5043;AFR_AF=0.9614;EUR_AF=0.6392;SAS_AF=0.5164;AA=G|||;VT=SNP
7	1859327	rs13228407	C	T	100	PASS	AC=1359;AF=0.271366;AN=5008;NS=2504;DP=19948;EAS_AF=0.3522;AMR_AF=0.268;AFR_AF=0.1861;EUR_AF=0.3946;SAS_AF=0.1789;AA=C|||;VT=SNP
7	1859501	rs74978173	C	T	100	PASS	AC=758;AF=0.151358;AN=5008;NS=2504;DP=19983;EAS_AF=0.1597;AMR_AF=0.1095;AFR_AF=0.1074;EUR_AF=0.1948;SAS_AF=0.1871;AA=C|||;VT=SNP
7	1860455	rs58802890	C	T	100	PASS	AC=1352;AF=0.269968;AN=5008;NS=2504;DP=17601;EAS_AF=0.3472;AMR_AF=0.2695;AFR_AF=0.1891;EUR_AF=0.3986;SAS_AF=0.1677;AA=c|||;VT=SNP
7	1860980	rs11769866	G	A	100	PASS	AC=708;AF=0.141374;AN=5008;NS=2504;DP=18234;EAS_AF=0.1359;AMR_AF=0.1254;AFR_AF=0.034;EUR_AF=0.1889;SAS_AF=0.2546;AA=G|||;VT=SNP
7	1861460	rs34256344	G	C	100	PASS	AC=1574;AF=0.314297;AN=5008;NS=2504;DP=21092;EAS_AF=0.3522;AMR_AF=0.3646;AFR_AF=0.2239;EUR_AF=0.4235;SAS_AF=0.2495;AA=G|||;VT=SNP
7	1861695	rs11764159	C	T	100	PASS	AC=710;AF=0.141773;AN=5008;NS=2504;DP=18036;EAS_AF=0.1359;AMR_AF=0.1254;AFR_AF=0.0348;EUR_AF=0.1899;SAS_AF=0.2546;AA=C|||;VT=SNP
7	1861952	rs34120092	A	C	100	PASS	AC=2778;AF=0.554712;AN=5008;NS=2504;DP=12704;EAS_AF=0.5774;AMR_AF=0.5115;AFR_AF=0.525;EUR_AF=0.6233;SAS_AF=0.5317;AA=-|||;VT=SNP
7	1862183	rs55995895	C	T	100	PASS	AC=714;AF=0.142572;AN=5008;NS=2504;DP=11569;EAS_AF=0.1389;AMR_AF=0.1254;AFR_AF=0.0356;EUR_AF=0.1899;SAS_AF=0.2546;AA=c|||;VT=SNP
7	1862417	rs57193069	A	G	100	PASS	AC=1875;AF=0.374401;AN=5008;NS=2504;DP=12721;EAS_AF=0.4395;AMR_AF=0.3746;AFR_AF=0.3601;EUR_AF=0.4304;SAS_AF=0.2689;AA=G|||;VT=SNP
7	1862533	rs58582974	G	A	100	PASS	AC=1356;AF=0.270767;AN=5008;NS=2504;DP=13777;EAS_AF=0.3452;AMR_AF=0.268;AFR_AF=0.1891;EUR_AF=0.4006;SAS_AF=0.1728;AA=G|||;VT=SNP
7	1863164	rs9770241	T	C	100	PASS	AC=3273;AF=0.653554;AN=5008;NS=2504;DP=16869;EAS_AF=0.5784;AMR_AF=0.5274;AFR_AF=0.8487;EUR_AF=0.6173;SAS_AF=0.5941;AA=C|||;VT=SNP
7	1863463	rs56053419	T	C	100	PASS	AC=2662;AF=0.53155;AN=5008;NS=2504;DP=17610;EAS_AF=0.5784;AMR_AF=0.4986;AFR_AF=0.447;EUR_AF=0.6213;SAS_AF=0.5286;AA=C|||;VT=SNP
7	1863573	rs57641962	G	A	100	PASS	AC=314;AF=0.0626997;AN=5008;NS=2504;DP=17985;EAS_AF=0.0873;AMR_AF=0.0144;AFR_AF=0.146;EUR_AF=0.006;SAS_AF=0.0174;AA=G|||;VT=SNP
7	1863657	rs7786059	G	C	100	PASS	AC=344;AF=0.0686901;AN=5008;NS=2504;DP=17192;EAS_AF=0.0873;AMR_AF=0.0144;AFR_AF=0.1687;EUR_AF=0.006;SAS_AF=0.0174;AA=G|||;VT=SNP
7	1863828	rs7786367	G	A	100	PASS	AC=1550;AF=0.309505;AN=5008;NS=2504;DP=16429;EAS_AF=0.3532;AMR_AF=0.353;AFR_AF=0.2141;EUR_AF=0.4215;SAS_AF=0.2474;AA=G|||;VT=SNP
7	1864129	rs7806394	A	G	100	PASS	AC=1862;AF=0.371805;AN=5008;NS=2504;DP=15613;EAS_AF=0.4405;AMR_AF=0.3674;AFR_AF=0.3593;EUR_AF=0.4264;SAS_AF=0.2648;AA=G|||;VT=SNP
7	1864245	rs4631355	C	A	100	PASS	AC=1862;AF=0.371805;AN=5008;NS=2504;DP=13171;EAS_AF=0.4405;AMR_AF=0.3674;AFR_AF=0.3593;EUR_AF=0.4264;SAS_AF=0.2648;AA=C|||;VT=SNP
7	1864273	rs73286622	A	G	100	PASS	AC=316;AF=0.063099;AN=5008;NS=2504;DP=13227;EAS_AF=0.0873;AMR_AF=0.0144;AFR_AF=0.1475;EUR_AF=0.006;SAS_AF=0.0174;AA=A|||;VT=SNP
7	1864356	rs4455739	T	G	100	PASS	AC=1863;AF=0.372005;AN=5008;NS=2504;DP=16806;EAS_AF=0.4405;AMR_AF=0.3674;AFR_AF=0.3608;EUR_AF=0.4254;SAS_AF=0.2648;AA=G|||;VT=SNP
7	1864415	rs4379359	A	T	100	PASS	AC=1865;AF=0.372404;AN=5008;NS=2504;DP=16168;EAS_AF=0.4405;AMR_AF=0.3674;AFR_AF=0.3616;EUR_AF=0.4264;SAS_AF=0.2648;AA=A|||;VT=SNP
7	1864444	rs4255035	C	T	100	PASS	AC=1865;AF=0.372404;AN=5008;NS=2504;DP=15590;EAS_AF=0.4405;AMR_AF=0.3674;AFR_AF=0.3616;EUR_AF=0.4264;SAS_AF=0.2648;AA=C|||;VT=SNP
7	1864475	rs73286624	G	C	100	PASS	AC=337;AF=0.0672923;AN=5008;NS=2504;DP=15157;EAS_AF=0.0873;AMR_AF=0.013;AFR_AF=0.1641;EUR_AF=0.006;SAS_AF=0.0174;AA=g|||;VT=SNP
7	1865174	rs35091011	A	T	100	PASS	AC=1863;AF=0.372005;AN=5008;NS=2504;DP=17454;EAS_AF=0.4405;AMR_AF=0.3674;AFR_AF=0.3593;EUR_AF=0.4274;SAS_AF=0.2648;AA=T|||;VT=SNP
7	1865249	rs34074471	C	T	100	PASS	AC=1863;AF=0.372005;AN=5008;NS=2504;DP=18183;EAS_AF=0.4405;AMR_AF=0.3674;AFR_AF=0.3593;EUR_AF=0.4274;SAS_AF=0.2648;AA=C|||;VT=SNP
7	1865260	rs62434666	G	A	100	PASS	AC=759;AF=0.151558;AN=5008;NS=2504;DP=17889;EAS_AF=0.1359;AMR_AF=0.1326;AFR_AF=0.0537;EUR_AF=0.1968;SAS_AF=0.2669;AA=G|||;VT=SNP
7	1865527	rs35406566	C	T	100	PASS	AC=1862;AF=0.371805;AN=5008;NS=2504;DP=15732;EAS_AF=0.4395;AMR_AF=0.3674;AFR_AF=0.3593;EUR_AF=0.4274;SAS_AF=0.2648;AA=C|||;VT=SNP
7	1865583	rs6955652	A	G	100	PASS	AC=1863;AF=0.372005;AN=5008;NS=2504;DP=15643;EAS_AF=0.4405;AMR_AF=0.3674;AFR_AF=0.3593;EUR_AF=0.4274;SAS_AF=0.2648;AA=G|||;VT=SNP
7	1865921	rs6974455	C	T	100	PASS	AC=1865;AF=0.372404;AN=5008;NS=2504;DP=17845;EAS_AF=0.4405;AMR_AF=0.3689;AFR_AF=0.3601;EUR_AF=0.4264;SAS_AF=0.2658;AA=C|||;VT=SNP
7	1866395	rs28661143	T	C	100	PASS	AC=2063;AF=0.411941;AN=5008;NS=2504;DP=16221;EAS_AF=0.4464;AMR_AF=0.3847;AFR_AF=0.4962;EUR_AF=0.4274;SAS_AF=0.2658;AA=C|||;VT=SNP
7	1866901	rs62434668	G	A	100	PASS	AC=769;AF=0.153554;AN=5008;NS=2504;DP=14000;EAS_AF=0.1419;AMR_AF=0.1354;AFR_AF=0.0537;EUR_AF=0.1978;SAS_AF=0.2679;AA=G|||;VT=SNP
7	1866916	rs13225346	T	C	100	PASS	AC=1945;AF=0.388379;AN=5008;NS=2504;DP=14392;EAS_AF=0.4464;AMR_AF=0.3703;AFR_AF=0.416;EUR_AF=0.4274;SAS_AF=0.2638;AA=T|||;VT=SNP
7	1866931	rs13234909	G	A	100	PASS	AC=1346;AF=0.26877;AN=5008;NS=2504;DP=14507;EAS_AF=0.3502;AMR_AF=0.2594;AFR_AF=0.1959;EUR_AF=0.3857;SAS_AF=0.1697;AA=G|||;VT=SNP
7	1866946	rs62434669	G	A	100	PASS	AC=774;AF=0.154553;AN=5008;NS=2504;DP=14533;EAS_AF=0.1419;AMR_AF=0.1354;AFR_AF=0.0567;EUR_AF=0.1988;SAS_AF=0.2679;AA=G|||;VT=SNP
7	1866953	rs55948146	G	C	100	PASS	AC=2816;AF=0.5623;AN=5008;NS=2504;DP=14517;EAS_AF=0.5853;AMR_AF=0.513;AFR_AF=0.5378;EUR_AF=0.6262;SAS_AF=0.5409;AA=C|||;VT=SNP
7	1868039	rs7799782	A	G	100	PASS	AC=2892;AF=0.577476;AN=5008;NS=2504;DP=16955;EAS_AF=0.5883;AMR_AF=0.5231;AFR_AF=0.5915;EUR_AF=0.6243;SAS_AF=0.5378;AA=G|||;VT=SNP
7	1868092	rs7799807	A	G	100	PASS	AC=2940;AF=0.587061;AN=5008;NS=2504;DP=16614;EAS_AF=0.5883;AMR_AF=0.5245;AFR_AF=0.6415;EUR_AF=0.6233;SAS_AF=0.5194;AA=A|||;VT=SNP
7	1868582	rs12537387	A	G	100	PASS	AC=1860;AF=0.371406;AN=5008;NS=2504;DP=21124;EAS_AF=0.4444;AMR_AF=0.2925;AFR_AF=0.4667;EUR_AF=0.4056;SAS_AF=0.1881;AA=A|||;VT=SNP
7	1868711	rs12534763	C	T	100	PASS	AC=1939;AF=0.387181;AN=5008;NS=2504;DP=21984;EAS_AF=0.4444;AMR_AF=0.2997;AFR_AF=0.5212;EUR_AF=0.4066;SAS_AF=0.1892;AA=T|||;VT=SNP
7	1868727	rs56758848	A	G	100	PASS	AC=766;AF=0.152955;AN=5008;NS=2504;DP=21510;EAS_AF=0.1379;AMR_AF=0.134;AFR_AF=0.056;EUR_AF=0.1968;SAS_AF=0.2679;AA=A|||;VT=SNP
7	1868761	rs12537430	A	G	100	PASS	AC=2922;AF=0.583466;AN=5008;NS=2504;DP=19899;EAS_AF=0.5893;AMR_AF=0.5245;AFR_AF=0.615;EUR_AF=0.6252;SAS_AF=0.5337;AA=G|||;VT=SNP
7	1868851	rs57116830	G	A	100	PASS	AC=310;AF=0.061901;AN=5008;NS=2504;DP=17213;EAS_AF=0.0873;AMR_AF=0.013;AFR_AF=0.1437;EUR_AF=0.006;SAS_AF=0.0174;AA=G|||;VT=SNP
7	1868995	rs12537479	A	G	100	PASS	AC=2921;AF=0.583267;AN=5008;NS=2504;DP=16025;EAS_AF=0.5893;AMR_AF=0.5245;AFR_AF=0.6142;EUR_AF=0.6252;SAS_AF=0.5337;AA=G|||;VT=SNP
7	1869102	rs13242649	G	A	100	PASS	AC=1369;AF=0.273363;AN=5008;NS=2504;DP=17529;EAS_AF=0.3571;AMR_AF=0.2608;AFR_AF=0.1967;EUR_AF=0.3986;SAS_AF=0.1708;AA=G|||;VT=SNP
7	1869242	rs35935754	T	C	100	PASS	AC=2924;AF=0.583866;AN=5008;NS=2504;DP=16853;EAS_AF=0.5893;AMR_AF=0.5245;AFR_AF=0.6165;EUR_AF=0.6252;SAS_AF=0.5337;AA=C|||;VT=SNP
7	1869473	rs34373690	T	A	100	PASS	AC=2029;AF=0.405152;AN=5008;NS=2504;DP=18098;EAS_AF=0.4504;AMR_AF=0.3818;AFR_AF=0.4705;EUR_AF=0.4274;SAS_AF=0.2638;AA=A|||;VT=SNP
7	1870068	rs34411636	C	T	100	PASS	AC=1448;AF=0.289137;AN=5008;NS=2504;DP=17947;EAS_AF=0.3562;AMR_AF=0.2651;AFR_AF=0.2542;EUR_AF=0.3996;SAS_AF=0.1708;AA=C|||;VT=SNP
7	1870242	rs35641411	T	C	100	PASS	AC=2120;AF=0.423323;AN=5008;NS=2504;DP=17677;EAS_AF=0.4514;AMR_AF=0.389;AFR_AF=0.5333;EUR_AF=0.4294;SAS_AF=0.2638;AA=T|||;VT=SNP
7	1870794	rs6948707	T	G	100	PASS	AC=1950;AF=0.389377;AN=5008;NS=2504;DP=21794;EAS_AF=0.4425;AMR_AF=0.2997;AFR_AF=0.531;EUR_AF=0.4076;SAS_AF=0.1881;AA=T|||;VT=SNP
7	1871102	rs62435120	C	A	100	PASS	AC=1370;AF=0.273562;AN=5008;NS=2504;DP=20805;EAS_AF=0.3512;AMR_AF=0.2637;AFR_AF=0.2035;EUR_AF=0.3986;SAS_AF=0.1667;AA=C|||;VT=SNP
7	1871182	rs6962703	G	C	100	PASS	AC=337;AF=0.0672923;AN=5008;NS=2504;DP=21916;EAS_AF=0.0873;AMR_AF=0.013;AFR_AF=0.1641;EUR_AF=0.006;SAS_AF=0.0174;AA=G|||;VT=SNP
7	1872904	rs62435122	A	T	100	PASS	AC=1526;AF=0.304712;AN=5008;NS=2504;DP=19841;EAS_AF=0.3442;AMR_AF=0.268;AFR_AF=0.3185;EUR_AF=0.4016;SAS_AF=0.1718;AA=A|||;VT=SNP
7	1872921	rs4721089	C	T	100	PASS	AC=4013;AF=0.801318;AN=5008;NS=2504;DP=19836;EAS_AF=0.8482;AMR_AF=0.7651;AFR_AF=0.9387;EUR_AF=0.7624;SAS_AF=0.6329;AA=T|||;VT=SNP
7	1873084	rs4721090	T	C	100	PASS	AC=2132;AF=0.425719;AN=5008;NS=2504;DP=20773;EAS_AF=0.4187;AMR_AF=0.4827;AFR_AF=0.4402;EUR_AF=0.3569;SAS_AF=0.4438;AA=T|||;VT=SNP
7	1873343	rs10237989	G	A	100	PASS	AC=2097;AF=0.41873;AN=5008;NS=2504;DP=20673;EAS_AF=0.4187;AMR_AF=0.4741;AFR_AF=0.4191;EUR_AF=0.3559;SAS_AF=0.4438;AA=G|||;VT=SNP
7	1873608	rs73286641	G	A	100	PASS	AC=330;AF=0.0658946;AN=5008;NS=2504;DP=20176;EAS_AF=0.0853;AMR_AF=0.013;AFR_AF=0.1604;EUR_AF=0.006;SAS_AF=0.0174;AA=G|||;VT=SNP
7	1873756	rs10268797	C	G	100	PASS	AC=4225;AF=0.84365;AN=5008;NS=2504;DP=17902;EAS_AF=0.8611;AMR_AF=0.8545;AFR_AF=0.9629;EUR_AF=0.7873;SAS_AF=0.7147;AA=G|||;VT=SNP
7	1873879	rs13222183	A	G	100	PASS	AC=2046;AF=0.408546;AN=5008;NS=2504;DP=18919;EAS_AF=0.4187;AMR_AF=0.4741;AFR_AF=0.382;EUR_AF=0.3559;SAS_AF=0.4417;AA=A|||;VT=SNP
7	1873894	rs13235380	C	T	100	PASS	AC=2009;AF=0.401158;AN=5008;NS=2504;DP=19337;EAS_AF=0.4187;AMR_AF=0.4726;AFR_AF=0.3563;EUR_AF=0.3559;SAS_AF=0.4397;AA=C|||;VT=SNP
7	1874264	rs61164094	T	C	100	PASS	AC=2100;AF=0.419329;AN=5008;NS=2504;DP=19006;EAS_AF=0.4425;AMR_AF=0.3804;AFR_AF=0.5295;EUR_AF=0.4294;SAS_AF=0.2638;AA=T|||;VT=SNP
7	1874533	rs185164488	T	C	100	PASS	AC=575;AF=0.114816;AN=5008;NS=2504;DP=16823;EAS_AF=0.0982;AMR_AF=0.1124;AFR_AF=0.211;EUR_AF=0.0278;SAS_AF=0.093;AA=T|||;VT=SNP
7	1874979	rs6976097	A	G	100	PASS	AC=1849;AF=0.369209;AN=5008;NS=2504;DP=18273;EAS_AF=0.4296;AMR_AF=0.2853;AFR_AF=0.4728;EUR_AF=0.4066;SAS_AF=0.1881;AA=A|||;VT=SNP
7	1876081	rs4458759	T	C	100	PASS	AC=1914;AF=0.382188;AN=5008;NS=2504;DP=19015;EAS_AF=0.4286;AMR_AF=0.2896;AFR_AF=0.5197;EUR_AF=0.4076;SAS_AF=0.1881;AA=T|||;VT=SNP
7	1876199	rs6460944	C	T	100	PASS	AC=1842;AF=0.367812;AN=5008;NS=2504;DP=18174;EAS_AF=0.4286;AMR_AF=0.2824;AFR_AF=0.4697;EUR_AF=0.4066;SAS_AF=0.1881;AA=C|||;VT=SNP
7	1876503	rs6947937	A	G	100	PASS	AC=1524;AF=0.304313;AN=5008;NS=2504;DP=17272;EAS_AF=0.3433;AMR_AF=0.268;AFR_AF=0.3185;EUR_AF=0.4016;SAS_AF=0.1708;AA=A|||;VT=SNP
7	1876768	rs6948403	A	G	100	PASS	AC=1925;AF=0.384385;AN=5008;NS=2504;DP=19753;EAS_AF=0.4286;AMR_AF=0.2896;AFR_AF=0.528;EUR_AF=0.4076;SAS_AF=0.1881;AA=A|||;VT=SNP
7	1876895	rs6965935	G	A	100	PASS	AC=1926;AF=0.384585;AN=5008;NS=2504;DP=20897;EAS_AF=0.4286;AMR_AF=0.2896;AFR_AF=0.528;EUR_AF=0.4076;SAS_AF=0.1892;AA=G|||;VT=SNP
7	1876938	rs55772680	T	G	100	PASS	AC=302;AF=0.0603035;AN=5008;NS=2504;DP=21395;EAS_AF=0.0853;AMR_AF=0.013;AFR_AF=0.1392;EUR_AF=0.006;SAS_AF=0.0174;AA=T|||;VT=SNP
7	1877311	rs4721096	T	C	100	PASS	AC=4249;AF=0.848442;AN=5008;NS=2504;DP=22907;EAS_AF=0.8631;AMR_AF=0.8588;AFR_AF=0.9728;EUR_AF=0.7893;SAS_AF=0.7188;AA=C|||;VT=SNP
7	1877924	rs3889797	A	C	100	PASS	AC=1924;AF=0.384185;AN=5008;NS=2504;DP=20128;EAS_AF=0.4286;AMR_AF=0.2896;AFR_AF=0.5272;EUR_AF=0.4076;SAS_AF=0.1881;AA=A|||;VT=SNP
7	1878453	rs1078112	T	A	100	PASS	AC=2226;AF=0.444489;AN=5008;NS=2504;DP=21723;EAS_AF=0.4335;AMR_AF=0.5677;AFR_AF=0.3828;EUR_AF=0.3787;SAS_AF=0.5194;AA=T|||;VT=SNP
7	1878572	rs1078111	G	A	100	PASS	AC=329;AF=0.0656949;AN=5008;NS=2504;DP=18034;EAS_AF=0.0853;AMR_AF=0.013;AFR_AF=0.1596;EUR_AF=0.006;SAS_AF=0.0174;AA=G|||;VT=SNP
7	1878965	rs13233509	G	T	100	PASS	AC=2189;AF=0.437101;AN=5008;NS=2504;DP=12955;EAS_AF=0.4335;AMR_AF=0.5663;AFR_AF=0.357;EUR_AF=0.3787;SAS_AF=0.5174;AA=G|||;VT=SNP
7	1879188	rs62435124	A	G	100	PASS	AC=1965;AF=0.392372;AN=5008;NS=2504;DP=18243;EAS_AF=0.4286;AMR_AF=0.2896;AFR_AF=0.5575;EUR_AF=0.4085;SAS_AF=0.1881;AA=G|||;VT=SNP
7	1879687	rs13237891	C	T	100	PASS	AC=1432;AF=0.285942;AN=5008;NS=2504;DP=16163;EAS_AF=0.3423;AMR_AF=0.2608;AFR_AF=0.2542;EUR_AF=0.4006;SAS_AF=0.1708;AA=c|||;VT=SNP
7	1879779	rs10228057	A	T	100	PASS	AC=2227;AF=0.444688;AN=5008;NS=2504;DP=16413;EAS_AF=0.4335;AMR_AF=0.5677;AFR_AF=0.3835;EUR_AF=0.3787;SAS_AF=0.5194;AA=A|||;VT=SNP
7	1879843	rs10228189	A	G	100	PASS	AC=4242;AF=0.847045;AN=5008;NS=2504;DP=15721;EAS_AF=0.8621;AMR_AF=0.8588;AFR_AF=0.9735;EUR_AF=0.7883;SAS_AF=0.7127;AA=G|||;VT=SNP
7	1881265	rs35610003	C	T	100	PASS	AC=1523;AF=0.304113;AN=5008;NS=2504;DP=17236;EAS_AF=0.3452;AMR_AF=0.2695;AFR_AF=0.3139;EUR_AF=0.4026;SAS_AF=0.1718;AA=C|||;VT=SNP
7	1881283	rs60481999	G	C	100	PASS	AC=306;AF=0.0611022;AN=5008;NS=2504;DP=17373;EAS_AF=0.0853;AMR_AF=0.013;AFR_AF=0.1422;EUR_AF=0.006;SAS_AF=0.0174;AA=G|||;VT=SNP
7	1881369	rs4236271	C	T	100	PASS	AC=2203;AF=0.439896;AN=5008;NS=2504;DP=17163;EAS_AF=0.4315;AMR_AF=0.5648;AFR_AF=0.3676;EUR_AF=0.3797;SAS_AF=0.5194;AA=C|||;VT=SNP
7	1881433	rs34043991	T	C	100	PASS	AC=1928;AF=0.384984;AN=5008;NS=2504;DP=17648;EAS_AF=0.4306;AMR_AF=0.2911;AFR_AF=0.528;EUR_AF=0.4076;SAS_AF=0.1881;AA=T|||;VT=SNP
7	1881527	rs4721098	G	C	100	PASS	AC=4192;AF=0.837061;AN=5008;NS=2504;DP=15284;EAS_AF=0.8621;AMR_AF=0.8588;AFR_AF=0.941;EUR_AF=0.7863;SAS_AF=0.7076;AA=C|||;VT=SNP
7	1881564	rs35375366	A	T	100	PASS	AC=1449;AF=0.289337;AN=5008;NS=2504;DP=13869;EAS_AF=0.3492;AMR_AF=0.2651;AFR_AF=0.2557;EUR_AF=0.4046;SAS_AF=0.1718;AA=A|||;VT=SNP
7	1881813	rs4719311	C	T	100	PASS	AC=2014;AF=0.402157;AN=5008;NS=2504;DP=17777;EAS_AF=0.4315;AMR_AF=0.5533;AFR_AF=0.2859;EUR_AF=0.3777;SAS_AF=0.4468;AA=T|||;VT=SNP
7	1882470	rs10950400	C	T	100	PASS	AC=1507;AF=0.300919;AN=5008;NS=2504;DP=16556;EAS_AF=0.4177;AMR_AF=0.4452;AFR_AF=0.0439;EUR_AF=0.3529;SAS_AF=0.3722;AA=C|||;VT=SNP
7	1882795	rs73046323	G	A	100	PASS	AC=785;AF=0.156749;AN=5008;NS=2504;DP=19102;EAS_AF=0.1379;AMR_AF=0.1455;AFR_AF=0.0386;EUR_AF=0.2137;SAS_AF=0.2853;AA=G|||;VT=SNP
7	1882914	rs11767177	G	T	100	PASS	AC=575;AF=0.114816;AN=5008;NS=2504;DP=20115;EAS_AF=0.2688;AMR_AF=0.1427;AFR_AF=0.0076;EUR_AF=0.0855;SAS_AF=0.1115;AA=G|||;VT=SNP
7	1883274	rs58169303	T	C	100	PASS	AC=817;AF=0.163139;AN=5008;NS=2504;DP=20685;EAS_AF=0.1379;AMR_AF=0.1441;AFR_AF=0.0575;EUR_AF=0.2147;SAS_AF=0.2924;AA=T|||;VT=SNP
7	1883429	rs60078905	G	A	100	PASS	AC=333;AF=0.0664936;AN=5008;NS=2504;DP=17321;EAS_AF=0.0843;AMR_AF=0.0144;AFR_AF=0.1626;EUR_AF=0.006;SAS_AF=0.0174;AA=G|||;VT=SNP
7	1883476	rs10807751	G	C	100	PASS	AC=2932;AF=0.585463;AN=5008;NS=2504;DP=17831;EAS_AF=0.5585;AMR_AF=0.6254;AFR_AF=0.4818;EUR_AF=0.5736;SAS_AF=0.7372;AA=C|||;VT=SNP
7	1883486	rs10807752	T	C	100	PASS	AC=3100;AF=0.61901;AN=5008;NS=2504;DP=18202;EAS_AF=0.5635;AMR_AF=0.7176;AFR_AF=0.4841;EUR_AF=0.5964;SAS_AF=0.8119;AA=T|||;VT=SNP
7	1884077	rs12666769	C	G	100	PASS	AC=402;AF=0.0802716;AN=5008;NS=2504;DP=17839;EAS_AF=0.0853;AMR_AF=0.0216;AFR_AF=0.2103;EUR_AF=0.006;SAS_AF=0.0174;AA=G|||;VT=SNP
7	1884099	rs12666773	C	T	100	PASS	AC=299;AF=0.0597045;AN=5008;NS=2504;DP=18223;EAS_AF=0.0853;AMR_AF=0.013;AFR_AF=0.1369;EUR_AF=0.006;SAS_AF=0.0174;AA=C|||;VT=SNP
7	1884630	rs4449693	G	C	100	PASS	AC=1596;AF=0.31869;AN=5008;NS=2504;DP=17211;EAS_AF=0.4196;AMR_AF=0.4553;AFR_AF=0.1059;EUR_AF=0.3529;SAS_AF=0.3701;AA=G|||;VT=SNP
7	1884830	rs11764040	G	C	100	PASS	AC=1379;AF=0.275359;AN=5008;NS=2504;DP=21753;EAS_AF=0.2302;AMR_AF=0.255;AFR_AF=0.2663;EUR_AF=0.2445;SAS_AF=0.3804;AA=C|||;VT=SNP
7	1884937	rs62435127	A	G	100	PASS	AC=786;AF=0.156949;AN=5008;NS=2504;DP=20546;EAS_AF=0.1379;AMR_AF=0.1441;AFR_AF=0.0371;EUR_AF=0.2137;SAS_AF=0.2894;AA=A|||;VT=SNP
7	1885400	rs72503892	G	A	100	PASS	AC=567;AF=0.113219;AN=5008;NS=2504;DP=20123;EAS_AF=0.0923;AMR_AF=0.111;AFR_AF=0.2133;EUR_AF=0.0278;SAS_AF=0.089;AA=g|||;VT=SNP
7	1885415	rs10233560	T	C	100	PASS	AC=1999;AF=0.399161;AN=5008;NS=2504;DP=19915;EAS_AF=0.4187;AMR_AF=0.4769;AFR_AF=0.3404;EUR_AF=0.3559;SAS_AF=0.4479;AA=T|||;VT=SNP
7	1885600	rs58673065	A	G	100	PASS	AC=1385;AF=0.276558;AN=5008;NS=2504;DP=21025;EAS_AF=0.2292;AMR_AF=0.255;AFR_AF=0.2708;EUR_AF=0.2435;SAS_AF=0.3824;AA=G|||;VT=SNP
7	1886075	rs73286665	G	A	100	PASS	AC=567;AF=0.113219;AN=5008;NS=2504;DP=18774;EAS_AF=0.0923;AMR_AF=0.111;AFR_AF=0.2133;EUR_AF=0.0278;SAS_AF=0.089;AA=G|||;VT=SNP
7	1886174	rs10231456	A	G	100	PASS	AC=3474;AF=0.69369;AN=5008;NS=2504;DP=16211;EAS_AF=0.6478;AMR_AF=0.7334;AFR_AF=0.6785;EUR_AF=0.5994;SAS_AF=0.8303;AA=G|||;VT=SNP
7	1886333	rs10234557	A	G	100	PASS	AC=3553;AF=0.709465;AN=5008;NS=2504;DP=16910;EAS_AF=0.6478;AMR_AF=0.7435;AFR_AF=0.7322;EUR_AF=0.6004;SAS_AF=0.8303;AA=G|||;VT=SNP
7	1886388	rs6953693	C	G	100	PASS	AC=2002;AF=0.39976;AN=5008;NS=2504;DP=17428;EAS_AF=0.4187;AMR_AF=0.4769;AFR_AF=0.3434;EUR_AF=0.3559;SAS_AF=0.4468;AA=C|||;VT=SNP
7	1886535	rs6952808	G	C	100	PASS	AC=2041;AF=0.407548;AN=5008;NS=2504;DP=19092;EAS_AF=0.4187;AMR_AF=0.4784;AFR_AF=0.3707;EUR_AF=0.3559;SAS_AF=0.4489;AA=G|||;VT=SNP
7	1886725	rs6977733	T	A	100	PASS	AC=1582;AF=0.315895;AN=5008;NS=2504;DP=19948;EAS_AF=0.4187;AMR_AF=0.4553;AFR_AF=0.0946;EUR_AF=0.3539;SAS_AF=0.3712;AA=T|||;VT=SNP
7	1886805	rs11762803	A	G	100	PASS	AC=1382;AF=0.275958;AN=5008;NS=2504;DP=20480;EAS_AF=0.2282;AMR_AF=0.255;AFR_AF=0.27;EUR_AF=0.2435;SAS_AF=0.3814;AA=G|||;VT=SNP
7	1886865	rs6954521	C	A	100	PASS	AC=1591;AF=0.317692;AN=5008;NS=2504;DP=19941;EAS_AF=0.4187;AMR_AF=0.4553;AFR_AF=0.1006;EUR_AF=0.3539;SAS_AF=0.3722;AA=T|||;VT=SNP
7	1886872	rs6978048	T	G	100	PASS	AC=1591;AF=0.317692;AN=5008;NS=2504;DP=19923;EAS_AF=0.4187;AMR_AF=0.4553;AFR_AF=0.1006;EUR_AF=0.3539;SAS_AF=0.3722;AA=T|||;VT=SNP
7	1886937	rs6954673	C	T	100	PASS	AC=1590;AF=0.317492;AN=5008;NS=2504;DP=19505;EAS_AF=0.4187;AMR_AF=0.4553;AFR_AF=0.1006;EUR_AF=0.3539;SAS_AF=0.3712;AA=c|||;VT=SNP
7	1887037	rs73046334	T	C	100	PASS	AC=781;AF=0.15595;AN=5008;NS=2504;DP=17451;EAS_AF=0.1369;AMR_AF=0.1427;AFR_AF=0.0371;EUR_AF=0.2147;SAS_AF=0.2853;AA=T|||;VT=SNP
7	1887362	rs6957894	G	A	100	PASS	AC=2042;AF=0.407748;AN=5008;NS=2504;DP=18991;EAS_AF=0.4187;AMR_AF=0.4784;AFR_AF=0.3714;EUR_AF=0.3559;SAS_AF=0.4489;AA=G|||;VT=SNP
7	1887442	rs6959164	C	G	100	PASS	AC=567;AF=0.113219;AN=5008;NS=2504;DP=18828;EAS_AF=0.0923;AMR_AF=0.1124;AFR_AF=0.2126;EUR_AF=0.0278;SAS_AF=0.089;AA=C|||;VT=SNP
7	1887523	rs6978725	A	G	100	PASS	AC=568;AF=0.113419;AN=5008;NS=2504;DP=17366;EAS_AF=0.0923;AMR_AF=0.1124;AFR_AF=0.2133;EUR_AF=0.0278;SAS_AF=0.089;AA=G|||;VT=SNP
7	1887871	rs4719317	T	C	100	PASS	AC=3554;AF=0.709665;AN=5008;NS=2504;DP=17236;EAS_AF=0.6478;AMR_AF=0.7435;AFR_AF=0.7322;EUR_AF=0.6014;SAS_AF=0.8303;AA=C|||;VT=SNP
7	1887930	rs4719318	G	A	100	PASS	AC=2037;AF=0.406749;AN=5008;NS=2504;DP=17485;EAS_AF=0.4187;AMR_AF=0.4784;AFR_AF=0.3676;EUR_AF=0.3559;SAS_AF=0.4489;AA=G|||;VT=SNP
7	1888051	rs11766944	G	A	100	PASS	AC=780;AF=0.155751;AN=5008;NS=2504;DP=17893;EAS_AF=0.1369;AMR_AF=0.1427;AFR_AF=0.0371;EUR_AF=0.2137;SAS_AF=0.2853;AA=G|||;VT=SNP
7	1888054	rs11766945	G	A	100	PASS	AC=1336;AF=0.266773;AN=5008;NS=2504;DP=17952;EAS_AF=0.2282;AMR_AF=0.245;AFR_AF=0.27;EUR_AF=0.2266;SAS_AF=0.3589;AA=G|||;VT=SNP
7	1888063	rs4721110	T	C	100	PASS	AC=3489;AF=0.696685;AN=5008;NS=2504;DP=18138;EAS_AF=0.6478;AMR_AF=0.7536;AFR_AF=0.6785;EUR_AF=0.6004;SAS_AF=0.8303;AA=C|||;VT=SNP
7	1888094	rs4719319	G	A	100	PASS	AC=1591;AF=0.317692;AN=5008;NS=2504;DP=18416;EAS_AF=0.4187;AMR_AF=0.4553;AFR_AF=0.1006;EUR_AF=0.3539;SAS_AF=0.3722;AA=G|||;VT=SNP
7	1888200	rs73286668	G	T	100	PASS	AC=502;AF=0.10024;AN=5008;NS=2504;DP=18397;EAS_AF=0.0923;AMR_AF=0.1052;AFR_AF=0.1672;EUR_AF=0.0278;SAS_AF=0.089;AA=G|||;VT=SNP
7	1888294	rs4719320	C	G	100	PASS	AC=3473;AF=0.69349;AN=5008;NS=2504;DP=19553;EAS_AF=0.6478;AMR_AF=0.7334;AFR_AF=0.6778;EUR_AF=0.5994;SAS_AF=0.8303;AA=G|||;VT=SNP
7	1889011	rs73286670	T	C	100	PASS	AC=347;AF=0.0692891;AN=5008;NS=2504;DP=19178;EAS_AF=0.0853;AMR_AF=0.0202;AFR_AF=0.1694;EUR_AF=0.006;SAS_AF=0.0174;AA=T|||;VT=SNP
7	1889048	rs73671095	G	A	100	PASS	AC=582;AF=0.116214;AN=5008;NS=2504;DP=18272;EAS_AF=0.0923;AMR_AF=0.1167;AFR_AF=0.2209;EUR_AF=0.0288;SAS_AF=0.089;AA=T|||;VT=SNP
7	1889049	rs73671096	C	A	100	PASS	AC=581;AF=0.116014;AN=5008;NS=2504;DP=18165;EAS_AF=0.0923;AMR_AF=0.1167;AFR_AF=0.2209;EUR_AF=0.0278;SAS_AF=0.089;AA=C|||;VT=SNP
7	1889300	rs73046339	G	A	100	PASS	AC=812;AF=0.162141;AN=5008;NS=2504;DP=14697;EAS_AF=0.1369;AMR_AF=0.1427;AFR_AF=0.0575;EUR_AF=0.2137;SAS_AF=0.2904;AA=G|||;VT=SNP
7	1889466	rs4721112	T	C	100	PASS	AC=3508;AF=0.700479;AN=5008;NS=2504;DP=11002;EAS_AF=0.6488;AMR_AF=0.745;AFR_AF=0.6838;EUR_AF=0.6133;SAS_AF=0.8344;AA=C|||;VT=SNP
7	1889521	rs10260585	G	A	100	PASS	AC=1581;AF=0.315695;AN=5008;NS=2504;DP=12686;EAS_AF=0.4187;AMR_AF=0.4553;AFR_AF=0.0946;EUR_AF=0.3529;SAS_AF=0.3712;AA=G|||;VT=SNP
7	1889599	rs10250550	T	C	100	PASS	AC=3483;AF=0.695487;AN=5008;NS=2504;DP=14745;EAS_AF=0.6488;AMR_AF=0.7378;AFR_AF=0.6823;EUR_AF=0.5994;SAS_AF=0.8303;AA=C|||;VT=SNP
7	1889622	rs10247428	A	G	100	PASS	AC=3484;AF=0.695687;AN=5008;NS=2504;DP=15257;EAS_AF=0.6488;AMR_AF=0.7378;AFR_AF=0.6815;EUR_AF=0.6014;SAS_AF=0.8303;AA=a|||;VT=SNP
7	1889746	rs73286673	C	A	100	PASS	AC=581;AF=0.116014;AN=5008;NS=2504;DP=14414;EAS_AF=0.0933;AMR_AF=0.1167;AFR_AF=0.2194;EUR_AF=0.0288;SAS_AF=0.089;AA=C|||;VT=SNP
7	1889773	rs10260968	G	A	100	PASS	AC=3482;AF=0.695288;AN=5008;NS=2504;DP=13373;EAS_AF=0.6488;AMR_AF=0.7378;AFR_AF=0.6823;EUR_AF=0.5994;SAS_AF=0.8292;AA=A|||;VT=SNP
7	1890002	rs62435130	C	T	100	PASS	AC=774;AF=0.154553;AN=5008;NS=2504;DP=16901;EAS_AF=0.1369;AMR_AF=0.1427;AFR_AF=0.034;EUR_AF=0.2127;SAS_AF=0.2843;AA=C|||;VT=SNP
7	1890504	rs6974035	G	T	100	PASS	AC=566;AF=0.113019;AN=5008;NS=2504;DP=18644;EAS_AF=0.0933;AMR_AF=0.1167;AFR_AF=0.208;EUR_AF=0.0288;SAS_AF=0.089;AA=G|||;VT=SNP
7	1890747	rs6961398	T	C	100	PASS	AC=584;AF=0.116613;AN=5008;NS=2504;DP=17527;EAS_AF=0.0933;AMR_AF=0.1167;AFR_AF=0.2216;EUR_AF=0.0288;SAS_AF=0.089;AA=T|||;VT=SNP
7	1890751	rs4236272	T	C	100	PASS	AC=3470;AF=0.692891;AN=5008;NS=2504;DP=17611;EAS_AF=0.6488;AMR_AF=0.7378;AFR_AF=0.6732;EUR_AF=0.5994;SAS_AF=0.8292;AA=C|||;VT=SNP
7	1890764	rs4256490	G	A	100	PASS	AC=1587;AF=0.316893;AN=5008;NS=2504;DP=17613;EAS_AF=0.4187;AMR_AF=0.4553;AFR_AF=0.0983;EUR_AF=0.3539;SAS_AF=0.3712;AA=G|||;VT=SNP
7	1890925	rs4601204	C	T	100	PASS	AC=1582;AF=0.315895;AN=5008;NS=2504;DP=15694;EAS_AF=0.4187;AMR_AF=0.4553;AFR_AF=0.0938;EUR_AF=0.3539;SAS_AF=0.3722;AA=C|||;VT=SNP
7	1891015	rs56070303	C	T	100	PASS	AC=776;AF=0.154952;AN=5008;NS=2504;DP=16440;EAS_AF=0.1369;AMR_AF=0.1412;AFR_AF=0.0378;EUR_AF=0.2107;SAS_AF=0.2843;AA=c|||;VT=SNP
7	1891303	rs4721118	A	G	100	PASS	AC=3442;AF=0.6873;AN=5008;NS=2504;DP=17424;EAS_AF=0.6488;AMR_AF=0.7421;AFR_AF=0.6467;EUR_AF=0.6014;SAS_AF=0.8313;AA=G|||;VT=SNP
7	1891315	rs62435132	C	T	100	PASS	AC=776;AF=0.154952;AN=5008;NS=2504;DP=17802;EAS_AF=0.1369;AMR_AF=0.1412;AFR_AF=0.0378;EUR_AF=0.2107;SAS_AF=0.2843;AA=C|||;VT=SNP
7	1891385	rs12672508	G	A	100	PASS	AC=581;AF=0.116014;AN=5008;NS=2504;DP=17594;EAS_AF=0.0933;AMR_AF=0.1167;AFR_AF=0.2194;EUR_AF=0.0288;SAS_AF=0.089;AA=G|||;VT=SNP
7	1891403	rs4719322	A	T	100	PASS	AC=3475;AF=0.69389;AN=5008;NS=2504;DP=17158;EAS_AF=0.6488;AMR_AF=0.7378;AFR_AF=0.677;EUR_AF=0.5994;SAS_AF=0.8292;AA=T|||;VT=SNP
7	1891483	rs4719323	A	G	100	PASS	AC=3483;AF=0.695487;AN=5008;NS=2504;DP=16745;EAS_AF=0.6488;AMR_AF=0.7378;AFR_AF=0.6815;EUR_AF=0.5994;SAS_AF=0.8313;AA=G|||;VT=SNP
7	1891723	rs11764124	C	G	100	PASS	AC=815;AF=0.16274;AN=5008;NS=2504;DP=16564;EAS_AF=0.1369;AMR_AF=0.1427;AFR_AF=0.053;EUR_AF=0.2147;SAS_AF=0.2986;AA=C|||;VT=SNP
7	1892309	rs11764337	C	T	100	PASS	AC=813;AF=0.16234;AN=5008;NS=2504;DP=18381;EAS_AF=0.1379;AMR_AF=0.1427;AFR_AF=0.0598;EUR_AF=0.2137;SAS_AF=0.2873;AA=C|||;VT=SNP
7	1892529	rs56256289	C	T	100	PASS	AC=804;AF=0.160543;AN=5008;NS=2504;DP=16543;EAS_AF=0.1369;AMR_AF=0.1412;AFR_AF=0.0545;EUR_AF=0.2137;SAS_AF=0.2873;AA=T|||;VT=SNP
7	1892565	rs4721121	T	C	100	PASS	AC=2008;AF=0.400958;AN=5008;NS=2504;DP=18268;EAS_AF=0.4206;AMR_AF=0.4784;AFR_AF=0.3427;EUR_AF=0.3569;SAS_AF=0.4499;AA=T|||;VT=SNP
7	1893311	rs4721122	C	G	100	PASS	AC=2138;AF=0.426917;AN=5008;NS=2504;DP=15071;EAS_AF=0.4206;AMR_AF=0.4827;AFR_AF=0.4259;EUR_AF=0.3559;SAS_AF=0.4683;AA=C|||;VT=SNP
7	1893339	rs60719967	A	T	100	PASS	AC=315;AF=0.0628994;AN=5008;NS=2504;DP=14528;EAS_AF=0.0863;AMR_AF=0.013;AFR_AF=0.1483;EUR_AF=0.006;SAS_AF=0.0174;AA=A|||;VT=SNP
7	1894022	rs12699404	A	T	100	PASS	AC=1527;AF=0.304912;AN=5008;NS=2504;DP=14307;EAS_AF=0.4226;AMR_AF=0.4553;AFR_AF=0.0817;EUR_AF=0.3519;SAS_AF=0.3303;AA=A|||;VT=SNP;EX_TARGET
7	1894116	rs7810038	T	C	100	PASS	AC=2198;AF=0.438898;AN=5008;NS=2504;DP=13813;EAS_AF=0.4206;AMR_AF=0.4885;AFR_AF=0.5053;EUR_AF=0.3588;SAS_AF=0.4151;AA=T|||;VT=SNP
7	1894884	rs11768541	G	A	100	PASS	AC=1635;AF=0.326478;AN=5008;NS=2504;DP=14801;EAS_AF=0.4206;AMR_AF=0.428;AFR_AF=0.149;EUR_AF=0.3559;SAS_AF=0.3671;AA=G|||;VT=SNP
7	1895629	rs10263703	G	C	100	PASS	AC=2798;AF=0.558706;AN=5008;NS=2504;DP=17095;EAS_AF=0.5149;AMR_AF=0.6052;AFR_AF=0.7209;EUR_AF=0.3877;SAS_AF=0.5276;AA=-|||;VT=SNP
7	1895641	rs11762834	C	T	100	PASS	AC=2320;AF=0.463259;AN=5008;NS=2504;DP=17352;EAS_AF=0.4286;AMR_AF=0.5548;AFR_AF=0.4758;EUR_AF=0.3797;SAS_AF=0.5031;AA=C|||;VT=SNP
7	1895666	rs10950407	T	G	100	PASS	AC=1589;AF=0.317292;AN=5008;NS=2504;DP=18170;EAS_AF=0.4226;AMR_AF=0.4294;AFR_AF=0.1172;EUR_AF=0.3549;SAS_AF=0.3609;AA=T|||;VT=SNP
7	1895755	rs12667600	C	A	100	PASS	AC=2329;AF=0.465056;AN=5008;NS=2504;DP=18733;EAS_AF=0.4276;AMR_AF=0.5562;AFR_AF=0.4803;EUR_AF=0.3807;SAS_AF=0.5051;AA=C|||;VT=SNP
7	1896341	rs4236273	G	A	100	PASS	AC=3777;AF=0.754193;AN=5008;NS=2504;DP=15280;EAS_AF=0.6518;AMR_AF=0.7651;AFR_AF=0.9017;EUR_AF=0.6034;SAS_AF=0.8078;AA=A|||;VT=SNP
7	1896413	rs4236274	A	G	100	PASS	AC=2687;AF=0.536542;AN=5008;NS=2504;DP=15109;EAS_AF=0.5149;AMR_AF=0.6052;AFR_AF=0.6362;EUR_AF=0.3907;SAS_AF=0.5256;AA=G|||;VT=SNP
7	1896571	rs4073079	T	G	100	PASS	AC=466;AF=0.0930511;AN=5008;NS=2504;DP=16502;EAS_AF=0.0863;AMR_AF=0.0504;AFR_AF=0.2405;EUR_AF=0.0089;SAS_AF=0.0174;AA=G|||;VT=SNP
7	1896690	rs11763813	C	T	100	PASS	AC=758;AF=0.151358;AN=5008;NS=2504;DP=17722;EAS_AF=0.1359;AMR_AF=0.1427;AFR_AF=0.0318;EUR_AF=0.2087;SAS_AF=0.2761;AA=c|||;VT=SNP
7	1897703	rs12672975	G	A	100	PASS	AC=286;AF=0.0571086;AN=5008;NS=2504;DP=20892;EAS_AF=0.0833;AMR_AF=0.0418;AFR_AF=0.1135;EUR_AF=0.006;SAS_AF=0.0174;AA=G|||;VT=SNP
7	1897761	rs28432248	T	C	100	PASS	AC=1648;AF=0.329073;AN=5008;NS=2504;DP=20553;EAS_AF=0.1319;AMR_AF=0.2046;AFR_AF=0.6256;EUR_AF=0.2068;SAS_AF=0.3456;AA=T|||;VT=SNP
7	1898075	rs4602777	C	T	100	PASS	AC=2984;AF=0.595847;AN=5008;NS=2504;DP=18857;EAS_AF=0.7262;AMR_AF=0.5893;AFR_AF=0.6611;EUR_AF=0.4463;SAS_AF=0.5317;AA=C|||;VT=SNP
7	1899447	rs11770148	A	G	100	PASS	AC=844;AF=0.16853;AN=5008;NS=2504;DP=17213;EAS_AF=0.131;AMR_AF=0.1427;AFR_AF=0.1082;EUR_AF=0.1958;SAS_AF=0.2791;AA=A|||;VT=SNP
7	1899479	rs12155225	T	C	100	PASS	AC=2180;AF=0.435304;AN=5008;NS=2504;DP=16182;EAS_AF=0.5218;AMR_AF=0.5072;AFR_AF=0.4213;EUR_AF=0.3757;SAS_AF=0.3753;AA=t|||;VT=SNP
7	1900208	rs4644136	C	T	100	PASS	AC=2416;AF=0.482428;AN=5008;NS=2504;DP=18281;EAS_AF=0.5248;AMR_AF=0.5965;AFR_AF=0.475;EUR_AF=0.4036;SAS_AF=0.4489;AA=T|||;VT=SNP
7	1903100	rs4610628	C	T	100	PASS	AC=1486;AF=0.296725;AN=5008;NS=2504;DP=16030;EAS_AF=0.4335;AMR_AF=0.4251;AFR_AF=0.0287;EUR_AF=0.3678;SAS_AF=0.3538;AA=C|||;VT=SNP
7	1904709	rs11761670	C	T	100	PASS	AC=1490;AF=0.297524;AN=5008;NS=2504;DP=17300;EAS_AF=0.4335;AMR_AF=0.4251;AFR_AF=0.0287;EUR_AF=0.3698;SAS_AF=0.3558;AA=C|||;VT=SNP
7	1906466	rs57234495	G	A	100	PASS	AC=975;AF=0.194688;AN=5008;NS=2504;DP=18308;EAS_AF=0.2133;AMR_AF=0.17;AFR_AF=0.1301;EUR_AF=0.1938;SAS_AF=0.2812;AA=G|||;VT=SNP
7	1907009	rs12672286	G	A	100	PASS	AC=1498;AF=0.299121;AN=5008;NS=2504;DP=17870;EAS_AF=0.4315;AMR_AF=0.4251;AFR_AF=0.0295;EUR_AF=0.3738;SAS_AF=0.3609;AA=G|||;VT=SNP
7	1908413	rs6949118	G	C	100	PASS	AC=270;AF=0.0539137;AN=5008;NS=2504;DP=16128;EAS_AF=0.0853;AMR_AF=0.0418;AFR_AF=0.0998;EUR_AF=0.0089;SAS_AF=0.0143;AA=G|||;VT=SNP
7	1908727	rs6949794	G	A	100	PASS	AC=1747;AF=0.348842;AN=5008;NS=2504;DP=14705;EAS_AF=0.4345;AMR_AF=0.4553;AFR_AF=0.1982;EUR_AF=0.3748;SAS_AF=0.362;AA=G|||;VT=SNP
7	1909086	rs10950410	C	G	100	PASS	AC=3727;AF=0.744209;AN=5008;NS=2504;DP=16801;EAS_AF=0.6597;AMR_AF=0.7594;AFR_AF=0.857;EUR_AF=0.6093;SAS_AF=0.8067;AA=G|||;VT=SNP
7	1909153	rs10950411	A	G	100	PASS	AC=3764;AF=0.751597;AN=5008;NS=2504;DP=17324;EAS_AF=0.6597;AMR_AF=0.7709;AFR_AF=0.857;EUR_AF=0.6362;SAS_AF=0.8088;AA=a|||;VT=SNP
7	1909479	rs12699415	A	G	100	PASS	AC=2955;AF=0.590056;AN=5008;NS=2504;DP=18031;EAS_AF=0.6548;AMR_AF=0.6455;AFR_AF=0.4592;EUR_AF=0.6024;SAS_AF=0.6483;AA=G|||;VT=SNP
7	1909865	rs71523265	G	A	100	PASS	AC=1541;AF=0.307708;AN=5008;NS=2504;DP=20172;EAS_AF=0.4335;AMR_AF=0.4409;AFR_AF=0.0295;EUR_AF=0.4006;SAS_AF=0.364;AA=G|||;VT=SNP
7	1911166	rs35349665	C	T	100	PASS	AC=3827;AF=0.764177;AN=5008;NS=2504;DP=12912;EAS_AF=0.6597;AMR_AF=0.7738;AFR_AF=0.9085;EUR_AF=0.6362;SAS_AF=0.8016;AA=c|||;VT=SNP
7	1912057	rs4721134	G	A	100	PASS	AC=1523;AF=0.304113;AN=5008;NS=2504;DP=18733;EAS_AF=0.4365;AMR_AF=0.4222;AFR_AF=0.0424;EUR_AF=0.3767;SAS_AF=0.363;AA=G|||;VT=SNP
7	1912222	rs4721135	A	G	100	PASS	AC=1911;AF=0.381589;AN=5008;NS=2504;DP=18534;EAS_AF=0.4415;AMR_AF=0.4654;AFR_AF=0.2882;EUR_AF=0.4016;SAS_AF=0.3661;AA=G|||;VT=SNP
7	1912988	rs10950413	A	G	100	PASS	AC=2098;AF=0.41893;AN=5008;NS=2504;DP=13089;EAS_AF=0.4454;AMR_AF=0.5591;AFR_AF=0.2935;EUR_AF=0.4284;SAS_AF=0.4519;AA=a|||;VT=SNP
7	1913270	rs11973114	G	A	100	PASS	AC=1595;AF=0.31849;AN=5008;NS=2504;DP=12253;EAS_AF=0.0347;AMR_AF=0.1628;AFR_AF=0.6876;EUR_AF=0.1978;SAS_AF=0.3466;AA=A|||;VT=SNP
7	1913856	rs13221208	A	G	100	PASS	AC=3727;AF=0.744209;AN=5008;NS=2504;DP=16959;EAS_AF=0.6617;AMR_AF=0.7666;AFR_AF=0.8374;EUR_AF=0.6332;SAS_AF=0.8016;AA=G|||;VT=SNP
7	1913869	rs13224015	T	C	100	PASS	AC=3727;AF=0.744209;AN=5008;NS=2504;DP=17204;EAS_AF=0.6617;AMR_AF=0.7666;AFR_AF=0.8374;EUR_AF=0.6332;SAS_AF=0.8016;AA=C|||;VT=SNP
7	1914059	rs55934553	T	C	100	PASS	AC=1887;AF=0.376797;AN=5008;NS=2504;DP=13726;EAS_AF=0.2192;AMR_AF=0.2291;AFR_AF=0.7095;EUR_AF=0.2097;SAS_AF=0.3661;AA=C|||;VT=SNP
7	1914477	rs10950415	A	G	100	PASS	AC=2053;AF=0.409944;AN=5008;NS=2504;DP=13237;EAS_AF=0.4415;AMR_AF=0.5562;AFR_AF=0.2806;EUR_AF=0.4225;SAS_AF=0.4356;AA=G|||;VT=SNP
7	1914613	rs4719330	A	G	100	PASS	AC=3749;AF=0.748602;AN=5008;NS=2504;DP=13901;EAS_AF=0.6607;AMR_AF=0.768;AFR_AF=0.8548;EUR_AF=0.6322;SAS_AF=0.8016;AA=A|||;VT=SNP
7	1914679	rs4719331	A	C	100	PASS	AC=1659;AF=0.33127;AN=5008;NS=2504;DP=15617;EAS_AF=0.2192;AMR_AF=0.2104;AFR_AF=0.5469;EUR_AF=0.2097;SAS_AF=0.3661;AA=A|||;VT=SNP
7	1914681	rs4719332	G	A	100	PASS	AC=1659;AF=0.33127;AN=5008;NS=2504;DP=15639;EAS_AF=0.2192;AMR_AF=0.2104;AFR_AF=0.5469;EUR_AF=0.2097;SAS_AF=0.3661;AA=G|||;VT=SNP
7	1914757	rs12669758	C	T	100	PASS	AC=2036;AF=0.40655;AN=5008;NS=2504;DP=15282;EAS_AF=0.4246;AMR_AF=0.5562;AFR_AF=0.2806;EUR_AF=0.4225;SAS_AF=0.4356;AA=C|||;VT=SNP
7	1914997	rs7787341	G	C	100	PASS	AC=1654;AF=0.330272;AN=5008;NS=2504;DP=19690;EAS_AF=0.2192;AMR_AF=0.2104;AFR_AF=0.5431;EUR_AF=0.2097;SAS_AF=0.3661;AA=G|||;VT=SNP
7	1915282	rs7788921	C	A	100	PASS	AC=1660;AF=0.33147;AN=5008;NS=2504;DP=19305;EAS_AF=0.2192;AMR_AF=0.2104;AFR_AF=0.5477;EUR_AF=0.2097;SAS_AF=0.3661;AA=C|||;VT=SNP
7	1915423	rs7791637	G	A	100	PASS	AC=1286;AF=0.256789;AN=5008;NS=2504;DP=20903;EAS_AF=0.2192;AMR_AF=0.1974;AFR_AF=0.3321;EUR_AF=0.2038;SAS_AF=0.2904;AA=G|||;VT=SNP
7	1915493	rs11770612	A	C	100	PASS	AC=1658;AF=0.33107;AN=5008;NS=2504;DP=19446;EAS_AF=0.2192;AMR_AF=0.2104;AFR_AF=0.5461;EUR_AF=0.2097;SAS_AF=0.3661;AA=A|||;VT=SNP
7	1915731	rs10269191	A	G	100	PASS	AC=2037;AF=0.406749;AN=5008;NS=2504;DP=17528;EAS_AF=0.4246;AMR_AF=0.5562;AFR_AF=0.2806;EUR_AF=0.4235;SAS_AF=0.4356;AA=G|||;VT=SNP
7	1915824	rs60346318	C	G	100	PASS	AC=1662;AF=0.331869;AN=5008;NS=2504;DP=18858;EAS_AF=0.2202;AMR_AF=0.2118;AFR_AF=0.5454;EUR_AF=0.2117;SAS_AF=0.3671;AA=C|||;VT=SNP
7	1916116	rs28705934	T	A	100	PASS	AC=1659;AF=0.33127;AN=5008;NS=2504;DP=17967;EAS_AF=0.2192;AMR_AF=0.2104;AFR_AF=0.5461;EUR_AF=0.2107;SAS_AF=0.3661;AA=T|||;VT=SNP
7	1916397	rs4719336	T	C	100	PASS	AC=2033;AF=0.40595;AN=5008;NS=2504;DP=12227;EAS_AF=0.4216;AMR_AF=0.5576;AFR_AF=0.2799;EUR_AF=0.4235;SAS_AF=0.4346;AA=C|||;VT=SNP
7	1917337	rs4721139	T	C	100	PASS	AC=3573;AF=0.713458;AN=5008;NS=2504;DP=13841;EAS_AF=0.6448;AMR_AF=0.7565;AFR_AF=0.739;EUR_AF=0.6322;SAS_AF=0.8027;AA=T|||;VT=SNP
7	1917635	rs4721140	A	T	100	PASS	AC=1670;AF=0.333466;AN=5008;NS=2504;DP=16449;EAS_AF=0.2202;AMR_AF=0.2104;AFR_AF=0.5439;EUR_AF=0.2097;SAS_AF=0.3804;AA=A|||;VT=SNP
7	1917806	rs4639400	G	T	100	PASS	AC=3592;AF=0.717252;AN=5008;NS=2504;DP=15273;EAS_AF=0.6419;AMR_AF=0.7003;AFR_AF=0.7897;EUR_AF=0.6262;SAS_AF=0.8027;AA=T|||;VT=SNP
7	1918079	rs4721142	T	C	100	PASS	AC=1310;AF=0.261581;AN=5008;NS=2504;DP=16656;EAS_AF=0.2202;AMR_AF=0.1974;AFR_AF=0.3374;EUR_AF=0.2048;SAS_AF=0.3057;AA=T|||;VT=SNP
7	1918179	rs4721143	T	G	100	PASS	AC=3654;AF=0.729633;AN=5008;NS=2504;DP=16123;EAS_AF=0.6429;AMR_AF=0.7666;AFR_AF=0.7965;EUR_AF=0.6322;SAS_AF=0.8027;AA=G|||;VT=SNP
7	1918337	rs10265944	C	T	100	PASS	AC=1976;AF=0.394569;AN=5008;NS=2504;DP=13915;EAS_AF=0.4226;AMR_AF=0.5548;AFR_AF=0.2474;EUR_AF=0.4215;SAS_AF=0.4233;AA=C|||;VT=SNP
7	1918941	rs10266703	C	A	100	PASS	AC=2004;AF=0.40016;AN=5008;NS=2504;DP=13920;EAS_AF=0.4226;AMR_AF=0.5605;AFR_AF=0.2519;EUR_AF=0.4384;SAS_AF=0.4243;AA=A|||;VT=SNP
7	1919539	rs4721146	C	T	100	PASS	AC=1513;AF=0.302117;AN=5008;NS=2504;DP=17532;EAS_AF=0.4315;AMR_AF=0.438;AFR_AF=0.0303;EUR_AF=0.3926;SAS_AF=0.3466;AA=T|||;VT=SNP
7	1920171	rs35487994	G	A	100	PASS	AC=1520;AF=0.303514;AN=5008;NS=2504;DP=19411;EAS_AF=0.4335;AMR_AF=0.4395;AFR_AF=0.034;EUR_AF=0.3926;SAS_AF=0.3456;AA=G|||;VT=SNP
7	1920356	rs34040190	G	A	100	PASS	AC=721;AF=0.14397;AN=5008;NS=2504;DP=19147;EAS_AF=0.1349;AMR_AF=0.1297;AFR_AF=0.0234;EUR_AF=0.1918;SAS_AF=0.2771;AA=G|||;VT=SNP
7	1920826	rs10275045	C	T	100	PASS	AC=1795;AF=0.358427;AN=5008;NS=2504;DP=20274;EAS_AF=0.4365;AMR_AF=0.4784;AFR_AF=0.1445;EUR_AF=0.4175;SAS_AF=0.4213;AA=T|||;VT=SNP
7	1921068	rs10244946	G	A	100	PASS	AC=1739;AF=0.347244;AN=5008;NS=2504;DP=18588;EAS_AF=0.4375;AMR_AF=0.4741;AFR_AF=0.1036;EUR_AF=0.4175;SAS_AF=0.4213;AA=G|||;VT=SNP
7	1921362	rs10278591	C	T	100	PASS	AC=1758;AF=0.351038;AN=5008;NS=2504;DP=18856;EAS_AF=0.2232;AMR_AF=0.2176;AFR_AF=0.6014;EUR_AF=0.2087;SAS_AF=0.3855;AA=T|||;VT=SNP
7	1921429	rs12669518	G	C	100	PASS	AC=1608;AF=0.321086;AN=5008;NS=2504;DP=18543;EAS_AF=0.4335;AMR_AF=0.3876;AFR_AF=0.1301;EUR_AF=0.3897;SAS_AF=0.3456;AA=G|||;VT=SNP
7	1923385	rs7783715	T	C	100	PASS	AC=2953;AF=0.589657;AN=5008;NS=2504;DP=18917;EAS_AF=0.6607;AMR_AF=0.6729;AFR_AF=0.3646;EUR_AF=0.6233;SAS_AF=0.727;AA=C|||;VT=SNP
7	1923695	rs11761270	C	T	100	PASS	AC=1473;AF=0.294129;AN=5008;NS=2504;DP=18272;EAS_AF=0.4355;AMR_AF=0.3775;AFR_AF=0.0303;EUR_AF=0.3887;SAS_AF=0.3487;AA=C|||;VT=SNP
7	1925166	rs12538674	C	G	100	PASS	AC=3695;AF=0.737819;AN=5008;NS=2504;DP=15994;EAS_AF=0.6538;AMR_AF=0.7853;AFR_AF=0.851;EUR_AF=0.6272;SAS_AF=0.7515;AA=t|||;VT=SNP
7	1925273	rs57871170	G	A	100	PASS	AC=683;AF=0.136382;AN=5008;NS=2504;DP=15771;EAS_AF=0.0893;AMR_AF=0.17;AFR_AF=0.2549;EUR_AF=0.0408;SAS_AF=0.0992;AA=A|||;VT=SNP
7	1925837	rs73288728	G	C	100	PASS	AC=272;AF=0.0543131;AN=5008;NS=2504;DP=19033;EAS_AF=0.0873;AMR_AF=0.0403;AFR_AF=0.0923;EUR_AF=0.0089;SAS_AF=0.0256;AA=G|||;VT=SNP
7	1926090	rs6967442	A	G	100	PASS	AC=2882;AF=0.575479;AN=5008;NS=2504;DP=22175;EAS_AF=0.5248;AMR_AF=0.6527;AFR_AF=0.7103;EUR_AF=0.4404;SAS_AF=0.5297;AA=G|||;VT=SNP
7	1926237	rs34145223	G	A	100	PASS	AC=1513;AF=0.302117;AN=5008;NS=2504;DP=20538;EAS_AF=0.4306;AMR_AF=0.4395;AFR_AF=0.0303;EUR_AF=0.3956;SAS_AF=0.3436;AA=G|||;VT=SNP
7	1926244	rs10233586	T	C	100	PASS	AC=289;AF=0.0577077;AN=5008;NS=2504;DP=20389;EAS_AF=0.0873;AMR_AF=0.0403;AFR_AF=0.1044;EUR_AF=0.0089;SAS_AF=0.0266;AA=T|||;VT=SNP
7	1926577	rs10950422	T	C	100	PASS	AC=2887;AF=0.576478;AN=5008;NS=2504;DP=21089;EAS_AF=0.5248;AMR_AF=0.6484;AFR_AF=0.7201;EUR_AF=0.4394;SAS_AF=0.5256;AA=T|||;VT=SNP
7	1926636	rs62436669	G	A	100	PASS	AC=726;AF=0.144968;AN=5008;NS=2504;DP=22456;EAS_AF=0.1349;AMR_AF=0.1326;AFR_AF=0.0234;EUR_AF=0.1938;SAS_AF=0.2781;AA=G|||;VT=SNP
7	1926639	rs10950423	A	G	100	PASS	AC=3775;AF=0.753794;AN=5008;NS=2504;DP=22246;EAS_AF=0.6597;AMR_AF=0.7925;AFR_AF=0.857;EUR_AF=0.6342;SAS_AF=0.8067;AA=G|||;VT=SNP
7	1926745	rs12534679	G	A	100	PASS	AC=2938;AF=0.586661;AN=5008;NS=2504;DP=22967;EAS_AF=0.5248;AMR_AF=0.6542;AFR_AF=0.7526;EUR_AF=0.4394;SAS_AF=0.5297;AA=G|||;VT=SNP
7	1926799	rs12532392	A	G	100	PASS	AC=4736;AF=0.945687;AN=5008;NS=2504;DP=22528;EAS_AF=0.9127;AMR_AF=0.9597;AFR_AF=0.9077;EUR_AF=0.9901;SAS_AF=0.9755;AA=G|||;VT=SNP
7	1926964	rs10950425	C	G	100	PASS	AC=3773;AF=0.753395;AN=5008;NS=2504;DP=27277;EAS_AF=0.6597;AMR_AF=0.7925;AFR_AF=0.857;EUR_AF=0.6362;SAS_AF=0.8027;AA=G|||;VT=SNP
7	1927126	rs12667946	T	C	100	PASS	AC=3774;AF=0.753594;AN=5008;NS=2504;DP=27889;EAS_AF=0.6597;AMR_AF=0.7925;AFR_AF=0.8555;EUR_AF=0.6342;SAS_AF=0.8078;AA=t|||;VT=SNP
7	1927668	rs13437894	A	G	100	PASS	AC=3650;AF=0.728834;AN=5008;NS=2504;DP=29698;EAS_AF=0.6597;AMR_AF=0.781;AFR_AF=0.7753;EUR_AF=0.6282;SAS_AF=0.8037;AA=C|||;VT=SNP
7	1927804	rs73288743	A	G	100	PASS	AC=476;AF=0.0950479;AN=5008;NS=2504;DP=31080;EAS_AF=0.0883;AMR_AF=0.0533;AFR_AF=0.2315;EUR_AF=0.0169;SAS_AF=0.0276;AA=a|||;VT=SNP
7	1928159	rs4513875	C	T	100	PASS	AC=1581;AF=0.315695;AN=5008;NS=2504;DP=30547;EAS_AF=0.4325;AMR_AF=0.4424;AFR_AF=0.0764;EUR_AF=0.3956;SAS_AF=0.3466;AA=T|||;VT=SNP
7	1928196	rs111066265	G	A	100	PASS	AC=456;AF=0.0910543;AN=5008;NS=2504;DP=30824;EAS_AF=0.0843;AMR_AF=0.0519;AFR_AF=0.2269;EUR_AF=0.0109;SAS_AF=0.0245;AA=G|||;VT=SNP
7	1928242	rs75924025	A	G	100	PASS	AC=518;AF=0.103435;AN=5008;NS=2504;DP=31136;EAS_AF=0.0843;AMR_AF=0.0591;AFR_AF=0.27;EUR_AF=0.0109;SAS_AF=0.0245;AA=A|||;VT=SNP
7	1928350	rs73288747	C	T	100	PASS	AC=503;AF=0.100439;AN=5008;NS=2504;DP=28469;EAS_AF=0.0853;AMR_AF=0.0576;AFR_AF=0.2595;EUR_AF=0.0109;SAS_AF=0.0235;AA=C|||;VT=SNP
7	1928662	rs4994764	C	G	100	PASS	AC=3738;AF=0.746406;AN=5008;NS=2504;DP=21163;EAS_AF=0.6587;AMR_AF=0.7853;AFR_AF=0.8442;EUR_AF=0.6272;SAS_AF=0.7996;AA=G|||;VT=SNP
7	1928823	rs4994763	C	T	100	PASS	AC=3144;AF=0.627796;AN=5008;NS=2504;DP=21064;EAS_AF=0.5734;AMR_AF=0.7176;AFR_AF=0.5234;EUR_AF=0.6163;SAS_AF=0.773;AA=C|||;VT=SNP
7	1929019	rs73048106	G	T	100	PASS	AC=725;AF=0.144768;AN=5008;NS=2504;DP=19405;EAS_AF=0.1359;AMR_AF=0.1282;AFR_AF=0.0234;EUR_AF=0.1918;SAS_AF=0.2812;AA=G|||;VT=SNP
7	1929255	rs73288749	C	T	100	PASS	AC=544;AF=0.108626;AN=5008;NS=2504;DP=20918;EAS_AF=0.0843;AMR_AF=0.0519;AFR_AF=0.2935;EUR_AF=0.0109;SAS_AF=0.0245;AA=T|||;VT=SNP
7	1930350	rs4721162	A	G	100	PASS	AC=3846;AF=0.767971;AN=5008;NS=2504;DP=15742;EAS_AF=0.6597;AMR_AF=0.7997;AFR_AF=0.91;EUR_AF=0.6332;SAS_AF=0.8037;AA=G|||;VT=SNP
7	1930856	rs56406856	T	C	100	PASS	AC=273;AF=0.0545128;AN=5008;NS=2504;DP=17422;EAS_AF=0.0873;AMR_AF=0.0418;AFR_AF=0.0923;EUR_AF=0.0089;SAS_AF=0.0256;AA=T|||;VT=SNP
7	1931030	rs12667688	C	T	100	PASS	AC=1499;AF=0.299321;AN=5008;NS=2504;DP=12477;EAS_AF=0.4236;AMR_AF=0.4366;AFR_AF=0.0287;EUR_AF=0.3897;SAS_AF=0.3466;AA=C|||;VT=SNP
7	1931113	rs12669956	A	C	100	PASS	AC=1502;AF=0.29992;AN=5008;NS=2504;DP=14540;EAS_AF=0.4236;AMR_AF=0.4395;AFR_AF=0.0287;EUR_AF=0.3907;SAS_AF=0.3466;AA=A|||;VT=SNP
7	1931544	rs6978209	G	A	100	PASS	AC=3717;AF=0.742212;AN=5008;NS=2504;DP=18925;EAS_AF=0.6528;AMR_AF=0.7896;AFR_AF=0.8343;EUR_AF=0.6223;SAS_AF=0.7996;AA=A|||;VT=SNP
7	1932092	rs10255204	A	C	100	PASS	AC=3683;AF=0.735423;AN=5008;NS=2504;DP=20932;EAS_AF=0.6567;AMR_AF=0.7839;AFR_AF=0.8048;EUR_AF=0.6262;SAS_AF=0.8006;AA=C|||;VT=SNP
7	1932151	rs11768206	T	G	100	PASS	AC=1500;AF=0.299521;AN=5008;NS=2504;DP=21050;EAS_AF=0.4226;AMR_AF=0.4395;AFR_AF=0.0287;EUR_AF=0.3897;SAS_AF=0.3466;AA=T|||;VT=SNP
7	1932374	rs117829095	C	A	100	PASS	AC=199;AF=0.0397364;AN=5008;NS=2504;DP=16531;EAS_AF=0.002;AMR_AF=0.0259;AFR_AF=0.0015;EUR_AF=0.0964;SAS_AF=0.0818;AA=c|||;VT=SNP
7	1932629	rs4721164	C	G	100	PASS	AC=1978;AF=0.394968;AN=5008;NS=2504;DP=18483;EAS_AF=0.2272;AMR_AF=0.3343;AFR_AF=0.6354;EUR_AF=0.2326;SAS_AF=0.453;AA=C|||;VT=SNP
7	1932688	rs6945719	G	A	100	PASS	AC=1453;AF=0.290136;AN=5008;NS=2504;DP=17579;EAS_AF=0.4226;AMR_AF=0.3775;AFR_AF=0.0287;EUR_AF=0.3857;SAS_AF=0.3466;AA=G|||;VT=SNP
7	1932936	rs12113633	G	A	100	PASS	AC=730;AF=0.145767;AN=5008;NS=2504;DP=14090;EAS_AF=0.1329;AMR_AF=0.1326;AFR_AF=0.0257;EUR_AF=0.1938;SAS_AF=0.2812;AA=G|||;VT=SNP
7	1933224	rs4721167	C	T	100	PASS	AC=1458;AF=0.291134;AN=5008;NS=2504;DP=17093;EAS_AF=0.4236;AMR_AF=0.3775;AFR_AF=0.0303;EUR_AF=0.3877;SAS_AF=0.3466;AA=C|||;VT=SNP
7	1934131	rs6951956	G	A	100	PASS	AC=1539;AF=0.307308;AN=5008;NS=2504;DP=19751;EAS_AF=0.1389;AMR_AF=0.2839;AFR_AF=0.4206;EUR_AF=0.2256;SAS_AF=0.4284;AA=G|||;VT=SNP
7	1935245	rs34296663	C	T	100	PASS	AC=1467;AF=0.292931;AN=5008;NS=2504;DP=18309;EAS_AF=0.4256;AMR_AF=0.3804;AFR_AF=0.0303;EUR_AF=0.3926;SAS_AF=0.3466;AA=C|||;VT=SNP
7	1935273	rs11761818	C	T	100	PASS	AC=1466;AF=0.292732;AN=5008;NS=2504;DP=17335;EAS_AF=0.4256;AMR_AF=0.3804;AFR_AF=0.0303;EUR_AF=0.3917;SAS_AF=0.3466;AA=C|||;VT=SNP
7	1935598	rs7791299	T	C	100	PASS	AC=1359;AF=0.271366;AN=5008;NS=2504;DP=17329;EAS_AF=0.1339;AMR_AF=0.1744;AFR_AF=0.4228;EUR_AF=0.1958;SAS_AF=0.3548;AA=T|||;VT=SNP
7	1935988	rs7791899	T	C	100	PASS	AC=730;AF=0.145767;AN=5008;NS=2504;DP=16862;EAS_AF=0.1339;AMR_AF=0.1326;AFR_AF=0.0257;EUR_AF=0.1928;SAS_AF=0.2812;AA=T|||;VT=SNP
7	1936272	rs4721170	A	G	100	PASS	AC=3677;AF=0.734225;AN=5008;NS=2504;DP=18564;EAS_AF=0.6875;AMR_AF=0.7378;AFR_AF=0.7973;EUR_AF=0.6312;SAS_AF=0.8006;AA=G|||;VT=SNP
7	1936938	rs62442895	G	A	100	PASS	AC=728;AF=0.145367;AN=5008;NS=2504;DP=17637;EAS_AF=0.1339;AMR_AF=0.1326;AFR_AF=0.0257;EUR_AF=0.1938;SAS_AF=0.2781;AA=G|||;VT=SNP
7	1937261	rs10267593	G	A	100	PASS	AC=1352;AF=0.269968;AN=5008;NS=2504;DP=18246;EAS_AF=0.1339;AMR_AF=0.1729;AFR_AF=0.4221;EUR_AF=0.1958;SAS_AF=0.3497;AA=G|||;VT=SNP
7	1937407	rs10260386	T	C	100	PASS	AC=3644;AF=0.727636;AN=5008;NS=2504;DP=17232;EAS_AF=0.6637;AMR_AF=0.7378;AFR_AF=0.7973;EUR_AF=0.6252;SAS_AF=0.7975;AA=C|||;VT=SNP
7	1937500	rs10257349	A	G	100	PASS	AC=3651;AF=0.729034;AN=5008;NS=2504;DP=18233;EAS_AF=0.6637;AMR_AF=0.7378;AFR_AF=0.8026;EUR_AF=0.6252;SAS_AF=0.7975;AA=G|||;VT=SNP
7	1938655	rs34922657	C	T	100	PASS	AC=1463;AF=0.292133;AN=5008;NS=2504;DP=15938;EAS_AF=0.4236;AMR_AF=0.3804;AFR_AF=0.0303;EUR_AF=0.3907;SAS_AF=0.3466;AA=C|||;VT=SNP
7	1939021	rs7807014	T	C	100	PASS	AC=727;AF=0.145168;AN=5008;NS=2504;DP=14563;EAS_AF=0.1329;AMR_AF=0.1326;AFR_AF=0.0257;EUR_AF=0.1938;SAS_AF=0.2781;AA=T|||;VT=SNP
7	1939202	rs4721175	T	C	100	PASS	AC=3693;AF=0.73742;AN=5008;NS=2504;DP=18902;EAS_AF=0.6617;AMR_AF=0.7421;AFR_AF=0.8336;EUR_AF=0.6252;SAS_AF=0.7975;AA=C|||;VT=SNP
7	1939564	rs4721176	T	C	100	PASS	AC=3641;AF=0.727037;AN=5008;NS=2504;DP=17142;EAS_AF=0.6617;AMR_AF=0.7378;AFR_AF=0.7973;EUR_AF=0.6243;SAS_AF=0.7975;AA=C|||;VT=SNP
7	1939765	rs12669937	C	T	100	PASS	AC=1461;AF=0.291733;AN=5008;NS=2504;DP=19179;EAS_AF=0.4226;AMR_AF=0.379;AFR_AF=0.0303;EUR_AF=0.3907;SAS_AF=0.3466;AA=C|||;VT=SNP
7	1941003	rs11771828	T	C	100	PASS	AC=725;AF=0.144768;AN=5008;NS=2504;DP=16000;EAS_AF=0.1329;AMR_AF=0.1326;AFR_AF=0.0242;EUR_AF=0.1938;SAS_AF=0.2781;AA=T|||;VT=SNP
7	1941051	rs11767515	C	T	100	PASS	AC=725;AF=0.144768;AN=5008;NS=2504;DP=13808;EAS_AF=0.1329;AMR_AF=0.1326;AFR_AF=0.025;EUR_AF=0.1928;SAS_AF=0.2781;AA=C|||;VT=SNP
7	1942270	rs4236277	C	T	100	PASS	AC=1466;AF=0.292732;AN=5008;NS=2504;DP=19066;EAS_AF=0.4286;AMR_AF=0.3804;AFR_AF=0.0303;EUR_AF=0.3907;SAS_AF=0.3446;AA=C|||;VT=SNP
7	1942499	rs10950429	C	A	100	PASS	AC=3409;AF=0.680711;AN=5008;NS=2504;DP=26143;EAS_AF=0.6607;AMR_AF=0.7104;AFR_AF=0.6369;EUR_AF=0.6243;SAS_AF=0.7975;AA=c|||;VT=SNP
7	1942866	rs12699439	T	C	100	PASS	AC=1469;AF=0.293331;AN=5008;NS=2504;DP=27353;EAS_AF=0.4315;AMR_AF=0.3804;AFR_AF=0.0303;EUR_AF=0.3907;SAS_AF=0.3446;AA=t|||;VT=SNP
7	1944591	rs10264573	A	G	100	PASS	AC=1127;AF=0.22504;AN=5008;NS=2504;DP=10208;EAS_AF=0.1875;AMR_AF=0.3746;AFR_AF=0.1868;EUR_AF=0.1839;SAS_AF=0.2515;AA=N|||;VT=SNP
7	1945050	rs12540201	G	A	100	PASS	AC=1610;AF=0.321486;AN=5008;NS=2504;DP=18467;EAS_AF=0.4554;AMR_AF=0.402;AFR_AF=0.1944;EUR_AF=0.3419;SAS_AF=0.2771;AA=g|||;VT=SNP
7	1945428	rs10807761	G	A	100	PASS	AC=1476;AF=0.294728;AN=5008;NS=2504;DP=17138;EAS_AF=0.4236;AMR_AF=0.4424;AFR_AF=0.031;EUR_AF=0.3907;SAS_AF=0.3149;AA=G|||;VT=SNP
7	1945442	rs11767036	C	G	100	PASS	AC=721;AF=0.14397;AN=5008;NS=2504;DP=17779;EAS_AF=0.1339;AMR_AF=0.1282;AFR_AF=0.0242;EUR_AF=0.1928;SAS_AF=0.2771;AA=T|||;VT=SNP
7	1945468	rs11767040	C	T	100	PASS	AC=721;AF=0.14397;AN=5008;NS=2504;DP=17908;EAS_AF=0.1339;AMR_AF=0.1282;AFR_AF=0.0242;EUR_AF=0.1928;SAS_AF=0.2771;AA=C|||;VT=SNP
7	1946106	rs4618595	A	G	100	PASS	AC=3710;AF=0.740815;AN=5008;NS=2504;DP=17453;EAS_AF=0.6577;AMR_AF=0.7954;AFR_AF=0.8427;EUR_AF=0.6262;SAS_AF=0.7679;AA=G|||;VT=SNP
7	1946130	rs56403963	C	G	100	PASS	AC=723;AF=0.144369;AN=5008;NS=2504;DP=18739;EAS_AF=0.1329;AMR_AF=0.1326;AFR_AF=0.0242;EUR_AF=0.1938;SAS_AF=0.2761;AA=C|||;VT=SNP
7	1947342	rs34302027	G	A	100	PASS	AC=1587;AF=0.316893;AN=5008;NS=2504;DP=17751;EAS_AF=0.3909;AMR_AF=0.2421;AFR_AF=0.329;EUR_AF=0.3598;SAS_AF=0.2331;AA=A|||;VT=SNP
7	1947392	rs13242597	A	C	100	PASS	AC=1734;AF=0.346246;AN=5008;NS=2504;DP=18734;EAS_AF=0.4206;AMR_AF=0.2666;AFR_AF=0.3805;EUR_AF=0.3827;SAS_AF=0.2423;AA=A|||;VT=SNP
7	1947687	rs6461005	A	G	100	PASS	AC=2412;AF=0.481629;AN=5008;NS=2504;DP=18523;EAS_AF=0.4395;AMR_AF=0.5965;AFR_AF=0.4939;EUR_AF=0.4284;SAS_AF=0.4816;AA=G|||;VT=SNP
7	1947958	rs6952727	A	G	100	PASS	AC=2335;AF=0.466254;AN=5008;NS=2504;DP=21193;EAS_AF=0.4395;AMR_AF=0.5893;AFR_AF=0.441;EUR_AF=0.4274;SAS_AF=0.4806;AA=G|||;VT=SNP
7	1948110	rs10232234	G	T	100	PASS	AC=2408;AF=0.480831;AN=5008;NS=2504;DP=19211;EAS_AF=0.4395;AMR_AF=0.5951;AFR_AF=0.4939;EUR_AF=0.4264;SAS_AF=0.4806;AA=t|||;VT=SNP
7	1948172	rs12537348	C	G	100	PASS	AC=1543;AF=0.308107;AN=5008;NS=2504;DP=17574;EAS_AF=0.4395;AMR_AF=0.4438;AFR_AF=0.0318;EUR_AF=0.3956;SAS_AF=0.3599;AA=C|||;VT=SNP
7	1948359	rs12537914	C	T	100	PASS	AC=1504;AF=0.300319;AN=5008;NS=2504;DP=18031;EAS_AF=0.4335;AMR_AF=0.4424;AFR_AF=0.0303;EUR_AF=0.3946;SAS_AF=0.3303;AA=C|||;VT=SNP
7	1948454	rs62442899	C	T	100	PASS	AC=717;AF=0.143171;AN=5008;NS=2504;DP=17838;EAS_AF=0.1339;AMR_AF=0.1282;AFR_AF=0.025;EUR_AF=0.1889;SAS_AF=0.2761;AA=C|||;VT=SNP
7	1948620	rs34961072	G	C	100	PASS	AC=1493;AF=0.298123;AN=5008;NS=2504;DP=17967;EAS_AF=0.4335;AMR_AF=0.438;AFR_AF=0.0303;EUR_AF=0.3867;SAS_AF=0.3303;AA=G|||;VT=SNP
7	1948712	rs34269264	C	T	100	PASS	AC=1504;AF=0.300319;AN=5008;NS=2504;DP=16149;EAS_AF=0.4335;AMR_AF=0.4424;AFR_AF=0.0303;EUR_AF=0.3946;SAS_AF=0.3303;AA=C|||;VT=SNP
7	1948756	rs35582663	G	A	100	PASS	AC=1488;AF=0.297125;AN=5008;NS=2504;DP=15934;EAS_AF=0.4335;AMR_AF=0.4424;AFR_AF=0.0174;EUR_AF=0.3946;SAS_AF=0.3313;AA=G|||;VT=SNP
7	1948948	rs34074205	G	A	100	PASS	AC=1665;AF=0.332468;AN=5008;NS=2504;DP=14256;EAS_AF=0.4256;AMR_AF=0.255;AFR_AF=0.3389;EUR_AF=0.3797;SAS_AF=0.2342;AA=G|||;VT=SNP
7	1949198	rs60605830	A	G	100	PASS	AC=2412;AF=0.481629;AN=5008;NS=2504;DP=12032;EAS_AF=0.4395;AMR_AF=0.5965;AFR_AF=0.4955;EUR_AF=0.4274;SAS_AF=0.4806;AA=G|||;VT=SNP
7	1949328	rs73048162	T	C	100	PASS	AC=2420;AF=0.483227;AN=5008;NS=2504;DP=13887;EAS_AF=0.4395;AMR_AF=0.5965;AFR_AF=0.4947;EUR_AF=0.4274;SAS_AF=0.4898;AA=C|||;VT=SNP
7	1950113	rs10230383	T	C	100	PASS	AC=2451;AF=0.489417;AN=5008;NS=2504;DP=15110;EAS_AF=0.4464;AMR_AF=0.5951;AFR_AF=0.4947;EUR_AF=0.4324;SAS_AF=0.5102;AA=C|||;VT=SNP
7	1950292	rs10227517	A	T	100	PASS	AC=2450;AF=0.489217;AN=5008;NS=2504;DP=18306;EAS_AF=0.4464;AMR_AF=0.5951;AFR_AF=0.4947;EUR_AF=0.4314;SAS_AF=0.5102;AA=T|||;VT=SNP
7	1950385	rs10243920	G	A	100	PASS	AC=2367;AF=0.472644;AN=5008;NS=2504;DP=17642;EAS_AF=0.4464;AMR_AF=0.5879;AFR_AF=0.4357;EUR_AF=0.4314;SAS_AF=0.5102;AA=G|||;VT=SNP
7	1950405	rs10274300	C	G	100	PASS	AC=2450;AF=0.489217;AN=5008;NS=2504;DP=17193;EAS_AF=0.4464;AMR_AF=0.5951;AFR_AF=0.4947;EUR_AF=0.4314;SAS_AF=0.5102;AA=G|||;VT=SNP
7	1950440	rs11771973	C	G	100	PASS	AC=1544;AF=0.308307;AN=5008;NS=2504;DP=17759;EAS_AF=0.4405;AMR_AF=0.4424;AFR_AF=0.0303;EUR_AF=0.3966;SAS_AF=0.362;AA=C|||;VT=SNP
7	1950532	rs11764960	G	A	100	PASS	AC=1530;AF=0.305511;AN=5008;NS=2504;DP=17588;EAS_AF=0.4395;AMR_AF=0.4337;AFR_AF=0.0303;EUR_AF=0.3907;SAS_AF=0.3609;AA=G|||;VT=SNP
7	1950613	rs62442900	G	A	100	PASS	AC=1646;AF=0.328674;AN=5008;NS=2504;DP=16432;EAS_AF=0.4196;AMR_AF=0.2594;AFR_AF=0.3396;EUR_AF=0.3787;SAS_AF=0.2178;AA=G|||;VT=SNP
7	1950784	rs4721184	T	C	100	PASS	AC=1542;AF=0.307907;AN=5008;NS=2504;DP=18750;EAS_AF=0.4395;AMR_AF=0.4395;AFR_AF=0.031;EUR_AF=0.3966;SAS_AF=0.362;AA=T|||;VT=SNP
7	1950809	rs4332037	C	T	100	PASS	AC=902;AF=0.180112;AN=5008;NS=2504;DP=19158;EAS_AF=0.1339;AMR_AF=0.147;AFR_AF=0.1528;EUR_AF=0.1918;SAS_AF=0.2761;AA=C|||;VT=SNP
7	1951109	rs4721185	T	C	100	PASS	AC=2454;AF=0.490016;AN=5008;NS=2504;DP=18206;EAS_AF=0.4464;AMR_AF=0.5965;AFR_AF=0.4955;EUR_AF=0.4314;SAS_AF=0.5123;AA=C|||;VT=SNP
7	1951227	rs12699449	G	C	100	PASS	AC=2367;AF=0.472644;AN=5008;NS=2504;DP=15610;EAS_AF=0.4454;AMR_AF=0.5879;AFR_AF=0.438;EUR_AF=0.4304;SAS_AF=0.5092;AA=G|||;VT=SNP
7	1951236	rs11772205	C	T	100	PASS	AC=2449;AF=0.489018;AN=5008;NS=2504;DP=16060;EAS_AF=0.4444;AMR_AF=0.5951;AFR_AF=0.497;EUR_AF=0.4304;SAS_AF=0.5092;AA=T|||;VT=SNP
7	1951260	rs34290436	G	C	100	PASS	AC=1151;AF=0.229832;AN=5008;NS=2504;DP=17186;EAS_AF=0.3313;AMR_AF=0.1988;AFR_AF=0.0915;EUR_AF=0.3628;SAS_AF=0.1973;AA=G|||;VT=SNP
7	1952031	rs7810386	T	A	100	PASS	AC=1353;AF=0.270168;AN=5008;NS=2504;DP=19027;EAS_AF=0.3323;AMR_AF=0.2147;AFR_AF=0.2284;EUR_AF=0.3668;SAS_AF=0.2025;AA=T|||;VT=SNP
7	1952139	rs6461009	T	C	100	PASS	AC=4086;AF=0.815895;AN=5008;NS=2504;DP=16139;EAS_AF=0.8661;AMR_AF=0.8516;AFR_AF=0.8359;EUR_AF=0.8042;SAS_AF=0.7239;AA=C|||;VT=SNP
7	1952582	rs6944877	T	G	100	PASS	AC=2461;AF=0.491414;AN=5008;NS=2504;DP=13928;EAS_AF=0.4504;AMR_AF=0.5965;AFR_AF=0.5;EUR_AF=0.4314;SAS_AF=0.5092;AA=G|||;VT=SNP
7	1952799	rs35327420	C	A	100	PASS	AC=1241;AF=0.247804;AN=5008;NS=2504;DP=15194;EAS_AF=0.3313;AMR_AF=0.2061;AFR_AF=0.152;EUR_AF=0.3638;SAS_AF=0.2014;AA=C|||;VT=SNP
7	1953056	rs12699453	C	T	100	PASS	AC=2352;AF=0.469649;AN=5008;NS=2504;DP=12606;EAS_AF=0.4444;AMR_AF=0.5865;AFR_AF=0.4349;EUR_AF=0.4314;SAS_AF=0.499;AA=C|||;VT=SNP
7	1953416	rs62442903	G	A	100	PASS	AC=766;AF=0.152955;AN=5008;NS=2504;DP=16790;EAS_AF=0.1329;AMR_AF=0.1441;AFR_AF=0.0242;EUR_AF=0.2237;SAS_AF=0.2812;AA=G|||;VT=SNP
7	1953521	rs6950151	T	C	100	PASS	AC=2437;AF=0.486621;AN=5008;NS=2504;DP=18849;EAS_AF=0.4454;AMR_AF=0.5937;AFR_AF=0.4947;EUR_AF=0.4324;SAS_AF=0.498;AA=C|||;VT=SNP
7	1953523	rs6964522	C	T	100	PASS	AC=2355;AF=0.470248;AN=5008;NS=2504;DP=18890;EAS_AF=0.4464;AMR_AF=0.5865;AFR_AF=0.4357;EUR_AF=0.4324;SAS_AF=0.498;AA=c|||;VT=SNP
7	1953571	rs12536261	G	A	100	PASS	AC=1536;AF=0.306709;AN=5008;NS=2504;DP=18640;EAS_AF=0.4395;AMR_AF=0.4395;AFR_AF=0.0303;EUR_AF=0.3986;SAS_AF=0.3548;AA=G|||;VT=SNP
7	1953606	rs6950330	T	C	100	PASS	AC=2438;AF=0.486821;AN=5008;NS=2504;DP=16977;EAS_AF=0.4454;AMR_AF=0.5937;AFR_AF=0.4955;EUR_AF=0.4314;SAS_AF=0.499;AA=C|||;VT=SNP
7	1953615	rs4721188	G	A	100	PASS	AC=4047;AF=0.808107;AN=5008;NS=2504;DP=16550;EAS_AF=0.8661;AMR_AF=0.8415;AFR_AF=0.8359;EUR_AF=0.7763;SAS_AF=0.7198;AA=A|||;VT=SNP
7	1953766	rs13224989	C	G	100	PASS	AC=1618;AF=0.323083;AN=5008;NS=2504;DP=17854;EAS_AF=0.4395;AMR_AF=0.4467;AFR_AF=0.09;EUR_AF=0.3966;SAS_AF=0.3548;AA=G|||;VT=SNP
7	1953897	rs2056478	C	T	100	PASS	AC=1478;AF=0.295128;AN=5008;NS=2504;DP=18610;EAS_AF=0.4236;AMR_AF=0.4395;AFR_AF=0.0303;EUR_AF=0.3956;SAS_AF=0.3149;AA=C|||;VT=SNP
7	1954273	rs2056479	G	A	100	PASS	AC=2348;AF=0.46885;AN=5008;NS=2504;DP=13990;EAS_AF=0.4296;AMR_AF=0.5331;AFR_AF=0.5;EUR_AF=0.4274;SAS_AF=0.4642;AA=A|||;VT=SNP
7	1954301	rs2056480	G	A	100	PASS	AC=1484;AF=0.296326;AN=5008;NS=2504;DP=12830;EAS_AF=0.4395;AMR_AF=0.3775;AFR_AF=0.0303;EUR_AF=0.3936;SAS_AF=0.3507;AA=G|||;VT=SNP
7	1954732	rs4721190	G	A	100	PASS	AC=1672;AF=0.333866;AN=5008;NS=2504;DP=13658;EAS_AF=0.4444;AMR_AF=0.4885;AFR_AF=0.0318;EUR_AF=0.4245;SAS_AF=0.4254;AA=A|||;VT=SNP
7	1954914	rs35797753	G	A	100	PASS	AC=1464;AF=0.292332;AN=5008;NS=2504;DP=16405;EAS_AF=0.4385;AMR_AF=0.3689;AFR_AF=0.0303;EUR_AF=0.3837;SAS_AF=0.3476;AA=A|||;VT=SNP
7	1955152	rs4421257	T	C	100	PASS	AC=2098;AF=0.41893;AN=5008;NS=2504;DP=13956;EAS_AF=0.4395;AMR_AF=0.4121;AFR_AF=0.41;EUR_AF=0.3966;SAS_AF=0.4376;AA=T|||;VT=SNP
7	1955435	rs2056481	A	G	100	PASS	AC=1499;AF=0.299321;AN=5008;NS=2504;DP=17436;EAS_AF=0.4484;AMR_AF=0.379;AFR_AF=0.0303;EUR_AF=0.3946;SAS_AF=0.3548;AA=A|||;VT=SNP
7	1956056	rs36054673	G	T	100	PASS	AC=1391;AF=0.277756;AN=5008;NS=2504;DP=22512;EAS_AF=0.3185;AMR_AF=0.2795;AFR_AF=0.2315;EUR_AF=0.3708;SAS_AF=0.2014;AA=G|||;VT=SNP
7	1958672	rs12536062	G	A	100	PASS	AC=1454;AF=0.290335;AN=5008;NS=2504;DP=14010;EAS_AF=0.4286;AMR_AF=0.4352;AFR_AF=0.0174;EUR_AF=0.3857;SAS_AF=0.316;AA=G|||;VT=SNP
7	1959975	rs34008721	T	C	100	PASS	AC=1480;AF=0.295527;AN=5008;NS=2504;DP=16943;EAS_AF=0.3472;AMR_AF=0.232;AFR_AF=0.2791;EUR_AF=0.3797;SAS_AF=0.2229;AA=T|||;VT=SNP
7	1960646	rs34647879	G	A	100	PASS	AC=1465;AF=0.292532;AN=5008;NS=2504;DP=14925;EAS_AF=0.3413;AMR_AF=0.2291;AFR_AF=0.2776;EUR_AF=0.3767;SAS_AF=0.2209;AA=G|||;VT=SNP
7	1960887	rs1464541	A	G	100	PASS	AC=1471;AF=0.29373;AN=5008;NS=2504;DP=19074;EAS_AF=0.3442;AMR_AF=0.2305;AFR_AF=0.2776;EUR_AF=0.3777;SAS_AF=0.2219;AA=A|||;VT=SNP
7	1961814	rs28728306	C	A	100	PASS	AC=735;AF=0.146765;AN=5008;NS=2504;DP=14654;EAS_AF=0.1329;AMR_AF=0.1282;AFR_AF=0.0424;EUR_AF=0.1928;SAS_AF=0.2679;AA=C|||;VT=SNP
7	1961882	rs73050128	C	A	100	PASS	AC=705;AF=0.140775;AN=5008;NS=2504;DP=14623;EAS_AF=0.1329;AMR_AF=0.1282;AFR_AF=0.0189;EUR_AF=0.1928;SAS_AF=0.2689;AA=C|||;VT=SNP
7	1962163	rs10268609	G	T	100	PASS	AC=4142;AF=0.827077;AN=5008;NS=2504;DP=20622;EAS_AF=0.8661;AMR_AF=0.8602;AFR_AF=0.8661;EUR_AF=0.8072;SAS_AF=0.7311;AA=T|||;VT=SNP
7	1964357	rs1403175	A	T	100	PASS	AC=4148;AF=0.828275;AN=5008;NS=2504;DP=18558;EAS_AF=0.8671;AMR_AF=0.8617;AFR_AF=0.8676;EUR_AF=0.8072;SAS_AF=0.7331;AA=T|||;VT=SNP
7	1964675	rs62442906	C	T	100	PASS	AC=1367;AF=0.272963;AN=5008;NS=2504;DP=18985;EAS_AF=0.3254;AMR_AF=0.2233;AFR_AF=0.2375;EUR_AF=0.3728;SAS_AF=0.1994;AA=C|||;VT=SNP
7	1965255	rs12671113	G	A	100	PASS	AC=1506;AF=0.300719;AN=5008;NS=2504;DP=19794;EAS_AF=0.4335;AMR_AF=0.4395;AFR_AF=0.0287;EUR_AF=0.3887;SAS_AF=0.3425;AA=G|||;VT=SNP
7	1966492	rs10950448	G	C	100	PASS	AC=1543;AF=0.308107;AN=5008;NS=2504;DP=22741;EAS_AF=0.4444;AMR_AF=0.4395;AFR_AF=0.031;EUR_AF=0.3926;SAS_AF=0.362;AA=G|||;VT=SNP
7	1966831	rs6959688	A	G	100	PASS	AC=1648;AF=0.329073;AN=5008;NS=2504;DP=21794;EAS_AF=0.3333;AMR_AF=0.3314;AFR_AF=0.3245;EUR_AF=0.3847;SAS_AF=0.272;AA=G|||;VT=SNP
7	1966841	rs6978112	C	T	100	PASS	AC=2575;AF=0.514177;AN=5008;NS=2504;DP=21651;EAS_AF=0.4226;AMR_AF=0.4063;AFR_AF=0.8396;EUR_AF=0.3956;SAS_AF=0.3671;AA=T|||;VT=SNP
7	1967731	rs60595248	G	A	100	PASS	AC=830;AF=0.165735;AN=5008;NS=2504;DP=11835;EAS_AF=0.1319;AMR_AF=0.1556;AFR_AF=0.0756;EUR_AF=0.2237;SAS_AF=0.2699;AA=g|||;VT=SNP
7	1967887	rs61150432	C	T	100	PASS	AC=1249;AF=0.249401;AN=5008;NS=2504;DP=13416;EAS_AF=0.3244;AMR_AF=0.2089;AFR_AF=0.1657;EUR_AF=0.3608;SAS_AF=0.1994;AA=C|||;VT=SNP
7	1968226	rs34976285	C	T	100	PASS	AC=1389;AF=0.277356;AN=5008;NS=2504;DP=21236;EAS_AF=0.3274;AMR_AF=0.2205;AFR_AF=0.2617;EUR_AF=0.3628;SAS_AF=0.1994;AA=C|||;VT=SNP
7	1968245	rs12699476	A	C	100	PASS	AC=3466;AF=0.692093;AN=5008;NS=2504;DP=21329;EAS_AF=0.7718;AMR_AF=0.6816;AFR_AF=0.6483;EUR_AF=0.7346;SAS_AF=0.6329;AA=A|||;VT=SNP
7	1968851	rs34419870	C	T	100	PASS	AC=1386;AF=0.276757;AN=5008;NS=2504;DP=15135;EAS_AF=0.3284;AMR_AF=0.2205;AFR_AF=0.2602;EUR_AF=0.3608;SAS_AF=0.1994;AA=C|||;VT=SNP
7	1968953	rs12699477	T	C	100	PASS	AC=1507;AF=0.300919;AN=5008;NS=2504;DP=17606;EAS_AF=0.4454;AMR_AF=0.4236;AFR_AF=0.0295;EUR_AF=0.3698;SAS_AF=0.3609;AA=T|||;VT=SNP
7	1969133	rs62442910	T	A	100	PASS	AC=1423;AF=0.284145;AN=5008;NS=2504;DP=12167;EAS_AF=0.1319;AMR_AF=0.196;AFR_AF=0.447;EUR_AF=0.2276;SAS_AF=0.3415;AA=T|||;VT=SNP
7	1970229	rs78443464	C	T	100	PASS	AC=752;AF=0.15016;AN=5008;NS=2504;DP=10583;EAS_AF=0.1319;AMR_AF=0.1484;AFR_AF=0.0189;EUR_AF=0.2247;SAS_AF=0.271;AA=C|||;VT=SNP
7	1970649	rs62442913	G	A	100	PASS	AC=757;AF=0.151158;AN=5008;NS=2504;DP=19352;EAS_AF=0.1329;AMR_AF=0.1484;AFR_AF=0.0212;EUR_AF=0.2256;SAS_AF=0.271;AA=G|||;VT=SNP
7	1971226	rs61409925	G	A	100	PASS	AC=687;AF=0.137181;AN=5008;NS=2504;DP=13896;EAS_AF=0.131;AMR_AF=0.1455;AFR_AF=0.0045;EUR_AF=0.2237;SAS_AF=0.228;AA=G|||;VT=SNP
7	1973004	rs13244345	A	G	100	PASS	AC=1772;AF=0.353834;AN=5008;NS=2504;DP=18721;EAS_AF=0.4544;AMR_AF=0.5562;AFR_AF=0.0673;EUR_AF=0.4245;SAS_AF=0.4213;AA=G|||;VT=SNP
7	1973579	rs4721217	C	T	100	PASS	AC=1531;AF=0.305711;AN=5008;NS=2504;DP=15718;EAS_AF=0.4464;AMR_AF=0.438;AFR_AF=0.0295;EUR_AF=0.3907;SAS_AF=0.3528;AA=C|||;VT=SNP
7	1973970	rs56093134	C	T	100	PASS	AC=724;AF=0.144569;AN=5008;NS=2504;DP=19837;EAS_AF=0.1329;AMR_AF=0.1383;AFR_AF=0.0061;EUR_AF=0.2197;SAS_AF=0.271;AA=C|||;VT=SNP
7	1975624	rs12699483	C	G	100	PASS	AC=1500;AF=0.299521;AN=5008;NS=2504;DP=18705;EAS_AF=0.4444;AMR_AF=0.4352;AFR_AF=0.0295;EUR_AF=0.3867;SAS_AF=0.3292;AA=C|||;VT=SNP
7	1975849	rs4719364	T	C	100	PASS	AC=3750;AF=0.748802;AN=5008;NS=2504;DP=17121;EAS_AF=0.6726;AMR_AF=0.7983;AFR_AF=0.7867;EUR_AF=0.671;SAS_AF=0.8211;AA=C|||;VT=SNP
7	1976263	rs2280552	C	T	100	PASS	AC=1911;AF=0.381589;AN=5008;NS=2504;DP=15170;EAS_AF=0.3254;AMR_AF=0.2536;AFR_AF=0.6104;EUR_AF=0.3549;SAS_AF=0.2485;AA=C|||;VT=SNP
7	1976457	rs1801368	C	T	100	PASS	AC=1526;AF=0.304712;AN=5008;NS=2504;DP=17568;EAS_AF=0.4454;AMR_AF=0.4366;AFR_AF=0.0295;EUR_AF=0.3877;SAS_AF=0.3528;AA=C|||;VT=SNP;EX_TARGET
7	1976556	rs2280550	G	A	100	PASS	AC=1529;AF=0.305312;AN=5008;NS=2504;DP=18823;EAS_AF=0.4435;AMR_AF=0.4366;AFR_AF=0.0295;EUR_AF=0.3877;SAS_AF=0.3579;AA=G|||;VT=SNP
7	1976635	rs2280549	G	A	100	PASS	AC=1065;AF=0.21266;AN=5008;NS=2504;DP=19289;EAS_AF=0.3353;AMR_AF=0.1888;AFR_AF=0.0847;EUR_AF=0.3211;SAS_AF=0.1646;AA=G|||;VT=SNP
7	1976667	rs2280548	G	T	100	PASS	AC=1530;AF=0.305511;AN=5008;NS=2504;DP=19430;EAS_AF=0.4444;AMR_AF=0.4366;AFR_AF=0.0295;EUR_AF=0.3877;SAS_AF=0.3579;AA=G|||;VT=SNP
7	1976749	rs2067948	G	A	100	PASS	AC=1153;AF=0.230232;AN=5008;NS=2504;DP=18728;EAS_AF=0.3274;AMR_AF=0.196;AFR_AF=0.146;EUR_AF=0.327;SAS_AF=0.1687;AA=G|||;VT=SNP
7	1976863	rs2280546	G	A	100	PASS	AC=1534;AF=0.30631;AN=5008;NS=2504;DP=19539;EAS_AF=0.4415;AMR_AF=0.4366;AFR_AF=0.0295;EUR_AF=0.3887;SAS_AF=0.364;AA=G|||;VT=SNP
7	1977906	rs4719366	G	A	100	PASS	AC=1510;AF=0.301518;AN=5008;NS=2504;DP=19556;EAS_AF=0.4296;AMR_AF=0.4366;AFR_AF=0.0219;EUR_AF=0.3867;SAS_AF=0.364;AA=G|||;VT=SNP
7	1978002	rs56259105	T	C	100	PASS	AC=1534;AF=0.30631;AN=5008;NS=2504;DP=22303;EAS_AF=0.1339;AMR_AF=0.1931;AFR_AF=0.5204;EUR_AF=0.2197;SAS_AF=0.364;AA=T|||;VT=SNP
7	1979425	rs11770899	C	T	100	PASS	AC=2958;AF=0.590655;AN=5008;NS=2504;DP=19437;EAS_AF=0.6687;AMR_AF=0.7363;AFR_AF=0.2935;EUR_AF=0.6481;SAS_AF=0.7495;AA=C|||;VT=SNP
7	1979741	rs11557347	G	A	100	PASS	AC=1756;AF=0.350639;AN=5008;NS=2504;DP=17615;EAS_AF=0.4107;AMR_AF=0.4697;AFR_AF=0.1248;EUR_AF=0.4235;SAS_AF=0.4346;AA=G|||;VT=SNP
7	1979750	rs10950456	G	A	100	PASS	AC=2641;AF=0.527356;AN=5008;NS=2504;DP=17243;EAS_AF=0.4663;AMR_AF=0.3934;AFR_AF=0.6089;EUR_AF=0.5656;SAS_AF=0.5358;AA=G|||;VT=SNP
7	1981254	rs55678474	C	T	100	PASS	AC=752;AF=0.15016;AN=5008;NS=2504;DP=14523;EAS_AF=0.0913;AMR_AF=0.1671;AFR_AF=0.3154;EUR_AF=0.0398;SAS_AF=0.089;AA=C|||;VT=SNP
7	1981386	rs7809140	T	C	100	PASS	AC=4162;AF=0.83107;AN=5008;NS=2504;DP=16054;EAS_AF=0.9038;AMR_AF=0.8271;AFR_AF=0.621;EUR_AF=0.9592;SAS_AF=0.911;AA=t|||;VT=SNP
7	1981673	rs4273749	C	T	100	PASS	AC=4162;AF=0.83107;AN=5008;NS=2504;DP=19434;EAS_AF=0.9038;AMR_AF=0.8271;AFR_AF=0.621;EUR_AF=0.9592;SAS_AF=0.911;AA=C|||;VT=SNP
7	1982181	rs12154473	A	G	100	PASS	AC=2732;AF=0.545527;AN=5008;NS=2504;DP=17240;EAS_AF=0.4583;AMR_AF=0.3948;AFR_AF=0.6316;EUR_AF=0.5885;SAS_AF=0.5818;AA=G|||;VT=SNP
7	1982779	rs7792631	C	T	100	PASS	AC=1742;AF=0.347843;AN=5008;NS=2504;DP=19554;EAS_AF=0.4454;AMR_AF=0.4452;AFR_AF=0.2179;EUR_AF=0.3718;SAS_AF=0.3292;AA=C|||;VT=SNP
7	1983216	rs3996333	G	A	100	PASS	AC=4165;AF=0.831669;AN=5008;NS=2504;DP=21878;EAS_AF=0.9048;AMR_AF=0.8285;AFR_AF=0.6225;EUR_AF=0.9592;SAS_AF=0.91;AA=A|||;VT=SNP
7	1983929	rs1554505	G	A	100	PASS	AC=3303;AF=0.659545;AN=5008;NS=2504;DP=19164;EAS_AF=0.7927;AMR_AF=0.6816;AFR_AF=0.5227;EUR_AF=0.7247;SAS_AF=0.6247;AA=A|||;VT=SNP
7	1984038	rs76421927	C	T	100	PASS	AC=183;AF=0.0365415;AN=5008;NS=2504;DP=16761;EAS_AF=0.0873;AMR_AF=0.0375;AFR_AF=0.025;EUR_AF=0.0209;SAS_AF=0.0153;AA=C|||;VT=SNP
7	1984066	rs13225225	C	T	100	PASS	AC=1109;AF=0.221446;AN=5008;NS=2504;DP=15030;EAS_AF=0.3264;AMR_AF=0.1758;AFR_AF=0.1566;EUR_AF=0.3052;SAS_AF=0.1472;AA=T|||;VT=SNP
7	1984122	rs1554506	A	G	100	PASS	AC=4255;AF=0.849641;AN=5008;NS=2504;DP=16735;EAS_AF=0.9137;AMR_AF=0.8372;AFR_AF=0.6793;EUR_AF=0.9583;SAS_AF=0.911;AA=G|||;VT=SNP
7	1985039	rs10228977	T	G	100	PASS	AC=4186;AF=0.835863;AN=5008;NS=2504;DP=21915;EAS_AF=0.9048;AMR_AF=0.8285;AFR_AF=0.6377;EUR_AF=0.9592;SAS_AF=0.911;AA=T|||;VT=SNP
7	1985063	rs10239186	G	A	100	PASS	AC=4186;AF=0.835863;AN=5008;NS=2504;DP=21077;EAS_AF=0.9048;AMR_AF=0.8285;AFR_AF=0.6377;EUR_AF=0.9592;SAS_AF=0.911;AA=A|||;VT=SNP
7	1985072	rs12699490	A	G	100	PASS	AC=4186;AF=0.835863;AN=5008;NS=2504;DP=20623;EAS_AF=0.9048;AMR_AF=0.8285;AFR_AF=0.6377;EUR_AF=0.9592;SAS_AF=0.911;AA=A|||;VT=SNP
7	1985198	rs12699491	T	C	100	PASS	AC=4187;AF=0.836062;AN=5008;NS=2504;DP=17248;EAS_AF=0.9048;AMR_AF=0.8285;AFR_AF=0.6384;EUR_AF=0.9592;SAS_AF=0.911;AA=T|||;VT=SNP
7	1985199	rs12699492	G	A	100	PASS	AC=4186;AF=0.835863;AN=5008;NS=2504;DP=17304;EAS_AF=0.9048;AMR_AF=0.8285;AFR_AF=0.6377;EUR_AF=0.9592;SAS_AF=0.911;AA=G|||;VT=SNP
7	1985272	rs12699493	T	G	100	PASS	AC=4271;AF=0.852835;AN=5008;NS=2504;DP=17913;EAS_AF=0.9048;AMR_AF=0.8343;AFR_AF=0.6989;EUR_AF=0.9592;SAS_AF=0.911;AA=T|||;VT=SNP
7	1985282	rs12699494	G	A	100	PASS	AC=4186;AF=0.835863;AN=5008;NS=2504;DP=18703;EAS_AF=0.9048;AMR_AF=0.8285;AFR_AF=0.6377;EUR_AF=0.9592;SAS_AF=0.911;AA=G|||;VT=SNP
7	1985366	rs12699495	A	G	100	PASS	AC=4186;AF=0.835863;AN=5008;NS=2504;DP=18979;EAS_AF=0.9048;AMR_AF=0.8285;AFR_AF=0.6377;EUR_AF=0.9592;SAS_AF=0.911;AA=A|||;VT=SNP
7	1985402	rs12699496	G	A	100	PASS	AC=4186;AF=0.835863;AN=5008;NS=2504;DP=18102;EAS_AF=0.9048;AMR_AF=0.8285;AFR_AF=0.6377;EUR_AF=0.9592;SAS_AF=0.911;AA=G|||;VT=SNP
7	1985981	rs10950458	C	T	100	PASS	AC=4188;AF=0.836262;AN=5008;NS=2504;DP=16803;EAS_AF=0.9048;AMR_AF=0.8271;AFR_AF=0.6399;EUR_AF=0.9592;SAS_AF=0.911;AA=C|||;VT=SNP
7	1986738	rs11765639	G	A	100	PASS	AC=1503;AF=0.30012;AN=5008;NS=2504;DP=17815;EAS_AF=0.4266;AMR_AF=0.4395;AFR_AF=0.0333;EUR_AF=0.3797;SAS_AF=0.3497;AA=G|||;VT=SNP
7	1986770	rs7804387	A	G	100	PASS	AC=4206;AF=0.839856;AN=5008;NS=2504;DP=17546;EAS_AF=0.9048;AMR_AF=0.8285;AFR_AF=0.6528;EUR_AF=0.9592;SAS_AF=0.911;AA=G|||;VT=SNP
7	1987092	rs10237340	T	C	100	PASS	AC=4189;AF=0.836462;AN=5008;NS=2504;DP=20289;EAS_AF=0.9048;AMR_AF=0.8285;AFR_AF=0.6399;EUR_AF=0.9592;SAS_AF=0.911;AA=T|||;VT=SNP
7	1987458	rs7789484	G	A	100	PASS	AC=4188;AF=0.836262;AN=5008;NS=2504;DP=18511;EAS_AF=0.9048;AMR_AF=0.8285;AFR_AF=0.6392;EUR_AF=0.9592;SAS_AF=0.911;AA=G|||;VT=SNP
7	1987776	rs7791124	C	A	100	PASS	AC=4192;AF=0.837061;AN=5008;NS=2504;DP=12520;EAS_AF=0.9077;AMR_AF=0.8285;AFR_AF=0.6399;EUR_AF=0.9592;SAS_AF=0.911;AA=A|||;VT=SNP
7	1987803	rs7789967	G	A	100	PASS	AC=4192;AF=0.837061;AN=5008;NS=2504;DP=12026;EAS_AF=0.9077;AMR_AF=0.8285;AFR_AF=0.6399;EUR_AF=0.9592;SAS_AF=0.911;AA=G|||;VT=SNP
7	1987902	rs10950461	G	A	100	PASS	AC=4187;AF=0.836062;AN=5008;NS=2504;DP=11472;EAS_AF=0.9048;AMR_AF=0.8285;AFR_AF=0.6392;EUR_AF=0.9583;SAS_AF=0.911;AA=G|||;VT=SNP
7	1988065	rs10950464	A	G	100	PASS	AC=4192;AF=0.837061;AN=5008;NS=2504;DP=11930;EAS_AF=0.9058;AMR_AF=0.8285;AFR_AF=0.6415;EUR_AF=0.9592;SAS_AF=0.911;AA=G|||;VT=SNP
7	1988260	rs10950466	G	A	100	PASS	AC=4187;AF=0.836062;AN=5008;NS=2504;DP=14140;EAS_AF=0.9058;AMR_AF=0.8271;AFR_AF=0.6384;EUR_AF=0.9592;SAS_AF=0.911;AA=G|||;VT=SNP
7	1988617	rs11760932	C	A	100	PASS	AC=4190;AF=0.836661;AN=5008;NS=2504;DP=17686;EAS_AF=0.9058;AMR_AF=0.8285;AFR_AF=0.6399;EUR_AF=0.9592;SAS_AF=0.911;AA=C|||;VT=SNP
7	1988646	rs11760946	C	G	100	PASS	AC=4200;AF=0.838658;AN=5008;NS=2504;DP=17436;EAS_AF=0.9058;AMR_AF=0.8314;AFR_AF=0.646;EUR_AF=0.9592;SAS_AF=0.911;AA=G|||;VT=SNP
7	1989569	rs7799855	G	A	100	PASS	AC=4190;AF=0.836661;AN=5008;NS=2504;DP=16802;EAS_AF=0.9058;AMR_AF=0.8285;AFR_AF=0.6399;EUR_AF=0.9592;SAS_AF=0.911;AA=G|||;VT=SNP
7	1989888	rs7801421	C	G	100	PASS	AC=1213;AF=0.242212;AN=5008;NS=2504;DP=17135;EAS_AF=0.3254;AMR_AF=0.183;AFR_AF=0.1785;EUR_AF=0.3429;SAS_AF=0.181;AA=C|||;VT=SNP
7	1989976	rs62442924	C	T	100	PASS	AC=761;AF=0.151957;AN=5008;NS=2504;DP=17264;EAS_AF=0.125;AMR_AF=0.1499;AFR_AF=0.0212;EUR_AF=0.2197;SAS_AF=0.2883;AA=C|||;VT=SNP
7	1990992	rs10253879	T	C	100	PASS	AC=4188;AF=0.836262;AN=5008;NS=2504;DP=17246;EAS_AF=0.9048;AMR_AF=0.8271;AFR_AF=0.6399;EUR_AF=0.9592;SAS_AF=0.911;AA=C|||;VT=SNP
7	1991440	rs6977735	G	A	100	PASS	AC=4189;AF=0.836462;AN=5008;NS=2504;DP=17491;EAS_AF=0.9048;AMR_AF=0.8285;AFR_AF=0.6399;EUR_AF=0.9592;SAS_AF=0.911;AA=G|||;VT=SNP
7	1991796	rs6961018	A	G	100	PASS	AC=4189;AF=0.836462;AN=5008;NS=2504;DP=19277;EAS_AF=0.9048;AMR_AF=0.8285;AFR_AF=0.6399;EUR_AF=0.9592;SAS_AF=0.911;AA=G|||;VT=SNP
7	1991811	rs6965059	T	C	100	PASS	AC=4221;AF=0.842851;AN=5008;NS=2504;DP=19511;EAS_AF=0.9048;AMR_AF=0.8285;AFR_AF=0.6641;EUR_AF=0.9592;SAS_AF=0.911;AA=C|||;VT=SNP
7	1992390	rs7798407	A	G	100	PASS	AC=4191;AF=0.836861;AN=5008;NS=2504;DP=18571;EAS_AF=0.9048;AMR_AF=0.8285;AFR_AF=0.6399;EUR_AF=0.9592;SAS_AF=0.9131;AA=A|||;VT=SNP
7	1992582	rs11768212	A	C	100	PASS	AC=854;AF=0.170527;AN=5008;NS=2504;DP=16391;EAS_AF=0.123;AMR_AF=0.1758;AFR_AF=0.0439;EUR_AF=0.2396;SAS_AF=0.316;AA=A|||;VT=SNP
7	1992822	rs1316716	G	A	100	PASS	AC=1181;AF=0.235823;AN=5008;NS=2504;DP=16778;EAS_AF=0.3264;AMR_AF=0.1816;AFR_AF=0.1762;EUR_AF=0.334;SAS_AF=0.1605;AA=G|||;VT=SNP
7	1992992	rs1113736	T	C	100	PASS	AC=1610;AF=0.321486;AN=5008;NS=2504;DP=14855;EAS_AF=0.4534;AMR_AF=0.4597;AFR_AF=0.0303;EUR_AF=0.4225;SAS_AF=0.3773;AA=C|||;VT=SNP
7	1993078	rs1113737	G	A	100	PASS	AC=1162;AF=0.232029;AN=5008;NS=2504;DP=12686;EAS_AF=0.3274;AMR_AF=0.1758;AFR_AF=0.1626;EUR_AF=0.3171;SAS_AF=0.18;AA=G|||;VT=SNP
7	1993359	rs7807248	T	C	100	PASS	AC=4193;AF=0.83726;AN=5008;NS=2504;DP=15746;EAS_AF=0.9048;AMR_AF=0.8285;AFR_AF=0.6422;EUR_AF=0.9592;SAS_AF=0.9121;AA=T|||;VT=SNP
7	1993374	rs7803415	A	G	100	PASS	AC=4184;AF=0.835463;AN=5008;NS=2504;DP=15975;EAS_AF=0.9048;AMR_AF=0.8285;AFR_AF=0.6369;EUR_AF=0.9592;SAS_AF=0.91;AA=G|||;VT=SNP
7	1993384	rs2140123	G	A	100	PASS	AC=4184;AF=0.835463;AN=5008;NS=2504;DP=15909;EAS_AF=0.9048;AMR_AF=0.8285;AFR_AF=0.6369;EUR_AF=0.9592;SAS_AF=0.91;AA=G|||;VT=SNP
7	1993867	rs7785679	C	T	100	PASS	AC=4185;AF=0.835663;AN=5008;NS=2504;DP=18235;EAS_AF=0.9048;AMR_AF=0.8271;AFR_AF=0.6377;EUR_AF=0.9592;SAS_AF=0.911;AA=T|||;VT=SNP
7	1993899	rs7804190	A	C	100	PASS	AC=3144;AF=0.627796;AN=5008;NS=2504;DP=17226;EAS_AF=0.5873;AMR_AF=0.6542;AFR_AF=0.5552;EUR_AF=0.6392;SAS_AF=0.7372;AA=A|||;VT=SNP
7	1994335	rs6952085	T	C	100	PASS	AC=4177;AF=0.834065;AN=5008;NS=2504;DP=16761;EAS_AF=0.9048;AMR_AF=0.8271;AFR_AF=0.6316;EUR_AF=0.9592;SAS_AF=0.911;AA=C|||;VT=SNP
7	1994404	rs6947892	A	C	100	PASS	AC=4180;AF=0.834665;AN=5008;NS=2504;DP=13949;EAS_AF=0.9048;AMR_AF=0.8271;AFR_AF=0.6339;EUR_AF=0.9592;SAS_AF=0.911;AA=C|||;VT=SNP
7	1994689	rs11972209	C	T	100	PASS	AC=663;AF=0.132388;AN=5008;NS=2504;DP=15794;EAS_AF=0.0942;AMR_AF=0.1614;AFR_AF=0.2489;EUR_AF=0.0398;SAS_AF=0.089;AA=C|||;VT=SNP
7	1995502	rs939936	G	A	100	PASS	AC=4180;AF=0.834665;AN=5008;NS=2504;DP=15260;EAS_AF=0.9048;AMR_AF=0.8271;AFR_AF=0.6339;EUR_AF=0.9592;SAS_AF=0.911;AA=a|||;VT=SNP
7	1995571	rs1815054	C	T	100	PASS	AC=4178;AF=0.834265;AN=5008;NS=2504;DP=9934;EAS_AF=0.9048;AMR_AF=0.8271;AFR_AF=0.6331;EUR_AF=0.9592;SAS_AF=0.91;AA=T|||;VT=SNP
7	1995668	rs939935	T	C	100	PASS	AC=4188;AF=0.836262;AN=5008;NS=2504;DP=8375;EAS_AF=0.9048;AMR_AF=0.8285;AFR_AF=0.6392;EUR_AF=0.9592;SAS_AF=0.911;AA=C|||;VT=SNP
7	1995693	rs939934	T	C	100	PASS	AC=4192;AF=0.837061;AN=5008;NS=2504;DP=10216;EAS_AF=0.9048;AMR_AF=0.8285;AFR_AF=0.6422;EUR_AF=0.9592;SAS_AF=0.911;AA=C|||;VT=SNP
7	1995864	rs882948	C	T	100	PASS	AC=1070;AF=0.213658;AN=5008;NS=2504;DP=13571;EAS_AF=0.3264;AMR_AF=0.1671;AFR_AF=0.0862;EUR_AF=0.331;SAS_AF=0.182;AA=C|||;VT=SNP
7	1998032	rs11979459	T	C	100	PASS	AC=4264;AF=0.851438;AN=5008;NS=2504;DP=19304;EAS_AF=0.9048;AMR_AF=0.8357;AFR_AF=0.6952;EUR_AF=0.9592;SAS_AF=0.908;AA=T|||;VT=SNP
7	1998815	rs6949306	G	T	100	PASS	AC=4184;AF=0.835463;AN=5008;NS=2504;DP=17822;EAS_AF=0.9048;AMR_AF=0.8285;AFR_AF=0.6377;EUR_AF=0.9592;SAS_AF=0.909;AA=G|||;VT=SNP
7	1999160	rs6974807	T	A	100	PASS	AC=4188;AF=0.836262;AN=5008;NS=2504;DP=14280;EAS_AF=0.9048;AMR_AF=0.8285;AFR_AF=0.6407;EUR_AF=0.9592;SAS_AF=0.909;AA=T|||;VT=SNP
7	1999453	rs10950473	G	A	100	PASS	AC=1508;AF=0.301118;AN=5008;NS=2504;DP=10080;EAS_AF=0.4494;AMR_AF=0.4366;AFR_AF=0.0295;EUR_AF=0.3877;SAS_AF=0.3303;AA=G|||;VT=SNP
7	2000388	rs4721248	A	T	100	PASS	AC=4184;AF=0.835463;AN=5008;NS=2504;DP=18844;EAS_AF=0.9048;AMR_AF=0.8285;AFR_AF=0.6384;EUR_AF=0.9592;SAS_AF=0.908;AA=A|||;VT=SNP
7	2000702	rs2140121	G	A	100	PASS	AC=4184;AF=0.835463;AN=5008;NS=2504;DP=19646;EAS_AF=0.9048;AMR_AF=0.8285;AFR_AF=0.6384;EUR_AF=0.9592;SAS_AF=0.908;AA=G|||;VT=SNP
7	2002733	rs11773627	T	C	100	PASS	AC=826;AF=0.164936;AN=5008;NS=2504;DP=19646;EAS_AF=0.125;AMR_AF=0.1556;AFR_AF=0.0408;EUR_AF=0.2247;SAS_AF=0.319;AA=T|||;VT=SNP
7	2003043	rs6972374	C	T	100	PASS	AC=1772;AF=0.353834;AN=5008;NS=2504;DP=19610;EAS_AF=0.4127;AMR_AF=0.2522;AFR_AF=0.4251;EUR_AF=0.3499;SAS_AF=0.273;AA=C|||;VT=SNP
7	2003132	rs117998432	C	T	100	PASS	AC=69;AF=0.013778;AN=5008;NS=2504;DP=21272;EAS_AF=0.0079;AMR_AF=0.0202;AFR_AF=0.003;EUR_AF=0.0219;SAS_AF=0.0215;AA=C|||;VT=SNP
7	2003332	rs7795303	T	C	100	PASS	AC=4274;AF=0.853435;AN=5008;NS=2504;DP=17649;EAS_AF=0.9048;AMR_AF=0.8386;AFR_AF=0.6997;EUR_AF=0.9592;SAS_AF=0.91;AA=T|||;VT=SNP
7	2004393	rs6946691	A	T	100	PASS	AC=4200;AF=0.838658;AN=5008;NS=2504;DP=19411;EAS_AF=0.9048;AMR_AF=0.8314;AFR_AF=0.6475;EUR_AF=0.9592;SAS_AF=0.91;AA=A|||;VT=SNP
7	2004421	rs12666575	C	T	100	PASS	AC=1512;AF=0.301917;AN=5008;NS=2504;DP=18697;EAS_AF=0.4524;AMR_AF=0.4409;AFR_AF=0.0272;EUR_AF=0.3877;SAS_AF=0.3313;AA=C|||;VT=SNP
7	2004504	rs61467855	G	A	100	PASS	AC=434;AF=0.0866613;AN=5008;NS=2504;DP=15935;EAS_AF=0.0942;AMR_AF=0.1484;AFR_AF=0.0817;EUR_AF=0.0398;SAS_AF=0.09;AA=G|||;VT=SNP
7	2005132	rs12669018	A	G	100	PASS	AC=282;AF=0.0563099;AN=5008;NS=2504;DP=20245;EAS_AF=0.0873;AMR_AF=0.0562;AFR_AF=0.0802;EUR_AF=0.0298;SAS_AF=0.0194;AA=G|||;VT=SNP
7	2005747	rs11766575	T	C	100	PASS	AC=1507;AF=0.300919;AN=5008;NS=2504;DP=18737;EAS_AF=0.4524;AMR_AF=0.4424;AFR_AF=0.0204;EUR_AF=0.3907;SAS_AF=0.3313;AA=T|||;VT=SNP
7	2006623	rs1105641	A	G	100	PASS	AC=438;AF=0.0874601;AN=5008;NS=2504;DP=19200;EAS_AF=0.0942;AMR_AF=0.1484;AFR_AF=0.084;EUR_AF=0.0398;SAS_AF=0.091;AA=G|||;VT=SNP
7	2007110	rs1105639	G	A	100	PASS	AC=4187;AF=0.836062;AN=5008;NS=2504;DP=20774;EAS_AF=0.9038;AMR_AF=0.8285;AFR_AF=0.6407;EUR_AF=0.9592;SAS_AF=0.909;AA=G|||;VT=SNP
7	2007852	rs10256644	A	G	100	PASS	AC=4184;AF=0.835463;AN=5008;NS=2504;DP=21450;EAS_AF=0.8988;AMR_AF=0.8285;AFR_AF=0.643;EUR_AF=0.9583;SAS_AF=0.909;AA=A|||;VT=SNP
7	2012997	rs4721264	G	A	100	PASS	AC=1748;AF=0.349042;AN=5008;NS=2504;DP=21251;EAS_AF=0.5387;AMR_AF=0.4697;AFR_AF=0.1135;EUR_AF=0.3857;SAS_AF=0.3487;AA=G|||;VT=SNP
7	2013823	rs1533828	C	A	100	PASS	AC=4196;AF=0.837859;AN=5008;NS=2504;DP=16874;EAS_AF=0.9087;AMR_AF=0.8285;AFR_AF=0.6422;EUR_AF=0.9592;SAS_AF=0.911;AA=C|||;VT=SNP
7	2014390	rs4721267	G	A	100	PASS	AC=4192;AF=0.837061;AN=5008;NS=2504;DP=18293;EAS_AF=0.9058;AMR_AF=0.8256;AFR_AF=0.643;EUR_AF=0.9592;SAS_AF=0.911;AA=G|||;VT=SNP
7	2015047	rs62442944	T	G	100	PASS	AC=801;AF=0.159944;AN=5008;NS=2504;DP=17450;EAS_AF=0.1171;AMR_AF=0.1441;AFR_AF=0.0424;EUR_AF=0.2167;SAS_AF=0.316;AA=T|||;VT=SNP
7	2015970	rs12699547	C	T	100	PASS	AC=1587;AF=0.316893;AN=5008;NS=2504;DP=23331;EAS_AF=0.3373;AMR_AF=0.2233;AFR_AF=0.3608;EUR_AF=0.3559;SAS_AF=0.2628;AA=C|||;VT=SNP
7	2017054	rs6964314	C	T	100	PASS	AC=4196;AF=0.837859;AN=5008;NS=2504;DP=13322;EAS_AF=0.9067;AMR_AF=0.83;AFR_AF=0.6422;EUR_AF=0.9602;SAS_AF=0.911;AA=C|||;VT=SNP
7	2017445	rs6461049	C	T	100	PASS	AC=2651;AF=0.529353;AN=5008;NS=2504;DP=16989;EAS_AF=0.4524;AMR_AF=0.3804;AFR_AF=0.6089;EUR_AF=0.5616;SAS_AF=0.5736;AA=C|||;VT=SNP
7	2018037	rs6969587	C	T	100	PASS	AC=1576;AF=0.314696;AN=5008;NS=2504;DP=16573;EAS_AF=0.3294;AMR_AF=0.2219;AFR_AF=0.3601;EUR_AF=0.3539;SAS_AF=0.2638;AA=C|||;VT=SNP
7	2018418	rs12699561	G	T	100	PASS	AC=1571;AF=0.313698;AN=5008;NS=2504;DP=14954;EAS_AF=0.3294;AMR_AF=0.2233;AFR_AF=0.3585;EUR_AF=0.3539;SAS_AF=0.2597;AA=G|||;VT=SNP
7	2018823	rs3996330	C	A	100	PASS	AC=2853;AF=0.569688;AN=5008;NS=2504;DP=16005;EAS_AF=0.5704;AMR_AF=0.6081;AFR_AF=0.5098;EUR_AF=0.5716;SAS_AF=0.6207;AA=C|||;VT=SNP
7	2018870	rs3996329	G	A	100	PASS	AC=730;AF=0.145767;AN=5008;NS=2504;DP=17064;EAS_AF=0.1161;AMR_AF=0.1081;AFR_AF=0.0575;EUR_AF=0.1899;SAS_AF=0.2771;AA=G|||;VT=SNP
7	2019561	rs66979794	T	C	100	PASS	AC=694;AF=0.138578;AN=5008;NS=2504;DP=18939;EAS_AF=0.0933;AMR_AF=0.1686;AFR_AF=0.2708;EUR_AF=0.0388;SAS_AF=0.0879;AA=C|||;VT=SNP
7	2019875	rs12668156	G	A	100	PASS	AC=1484;AF=0.296326;AN=5008;NS=2504;DP=17279;EAS_AF=0.4425;AMR_AF=0.4409;AFR_AF=0.0166;EUR_AF=0.3827;SAS_AF=0.3323;AA=G|||;VT=SNP
7	2020904	rs11764780	G	C	100	PASS	AC=802;AF=0.160144;AN=5008;NS=2504;DP=17459;EAS_AF=0.124;AMR_AF=0.1427;AFR_AF=0.0386;EUR_AF=0.2157;SAS_AF=0.317;AA=G|||;VT=SNP
7	2020995	rs12668848	G	A	100	PASS	AC=2132;AF=0.425719;AN=5008;NS=2504;DP=17194;EAS_AF=0.5456;AMR_AF=0.598;AFR_AF=0.2504;EUR_AF=0.4205;SAS_AF=0.4223;AA=A|||;VT=SNP
7	2021248	rs55790766	C	T	100	PASS	AC=769;AF=0.153554;AN=5008;NS=2504;DP=18307;EAS_AF=0.124;AMR_AF=0.1383;AFR_AF=0.0159;EUR_AF=0.2157;SAS_AF=0.317;AA=c|||;VT=SNP
7	2022063	rs79950306	C	G	100	PASS	AC=1515;AF=0.302516;AN=5008;NS=2504;DP=12108;EAS_AF=0.4514;AMR_AF=0.4424;AFR_AF=0.0303;EUR_AF=0.3847;SAS_AF=0.3333;AA=C|||;VT=SNP
7	2025001	rs57148375	G	C	100	PASS	AC=803;AF=0.160343;AN=5008;NS=2504;DP=17965;EAS_AF=0.124;AMR_AF=0.1412;AFR_AF=0.0393;EUR_AF=0.2167;SAS_AF=0.317;AA=G|||;VT=SNP
7	2025040	rs4721282	A	G	100	PASS	AC=2010;AF=0.401358;AN=5008;NS=2504;DP=17781;EAS_AF=0.5387;AMR_AF=0.4957;AFR_AF=0.295;EUR_AF=0.3887;SAS_AF=0.3497;AA=G|||;VT=SNP
7	2027311	rs11765549	G	T	100	PASS	AC=1755;AF=0.350439;AN=5008;NS=2504;DP=11461;EAS_AF=0.5387;AMR_AF=0.4769;AFR_AF=0.1104;EUR_AF=0.3907;SAS_AF=0.3497;AA=G|||;VT=SNP
7	2027324	rs11765550	G	A	100	PASS	AC=1759;AF=0.351238;AN=5008;NS=2504;DP=11359;EAS_AF=0.5397;AMR_AF=0.4784;AFR_AF=0.1127;EUR_AF=0.3897;SAS_AF=0.3497;AA=A|||;VT=SNP
7	2027354	rs11773316	C	T	100	PASS	AC=1847;AF=0.36881;AN=5008;NS=2504;DP=12177;EAS_AF=0.5407;AMR_AF=0.4885;AFR_AF=0.1672;EUR_AF=0.3867;SAS_AF=0.3609;AA=C|||;VT=SNP
7	2027448	rs11763870	T	C	100	PASS	AC=2683;AF=0.535743;AN=5008;NS=2504;DP=14395;EAS_AF=0.4514;AMR_AF=0.3905;AFR_AF=0.6097;EUR_AF=0.5805;SAS_AF=0.5798;AA=T|||;VT=SNP
7	2028663	rs4721287	A	C	100	PASS	AC=1753;AF=0.35004;AN=5008;NS=2504;DP=19975;EAS_AF=0.5397;AMR_AF=0.4769;AFR_AF=0.1097;EUR_AF=0.3877;SAS_AF=0.3507;AA=A|||;VT=SNP
7	2028968	rs34809719	G	T	100	PASS	AC=804;AF=0.160543;AN=5008;NS=2504;DP=17352;EAS_AF=0.123;AMR_AF=0.1427;AFR_AF=0.0408;EUR_AF=0.2157;SAS_AF=0.317;AA=G|||;VT=SNP
7	2029629	rs60432611	G	C	100	PASS	AC=1751;AF=0.349641;AN=5008;NS=2504;DP=17346;EAS_AF=0.5397;AMR_AF=0.4769;AFR_AF=0.1089;EUR_AF=0.3877;SAS_AF=0.3497;AA=G|||;VT=SNP
7	2029867	rs58120505	T	C	100	PASS	AC=2025;AF=0.404353;AN=5008;NS=2504;DP=16731;EAS_AF=0.5476;AMR_AF=0.5951;AFR_AF=0.1694;EUR_AF=0.4205;SAS_AF=0.4223;AA=C|||;VT=SNP
7	2029940	rs56727870	T	C	100	PASS	AC=1751;AF=0.349641;AN=5008;NS=2504;DP=17152;EAS_AF=0.5397;AMR_AF=0.4769;AFR_AF=0.1089;EUR_AF=0.3877;SAS_AF=0.3497;AA=T|||;VT=SNP
7	2030007	rs60995052	G	C	100	PASS	AC=1754;AF=0.35024;AN=5008;NS=2504;DP=17704;EAS_AF=0.5397;AMR_AF=0.4769;AFR_AF=0.1112;EUR_AF=0.3877;SAS_AF=0.3497;AA=G|||;VT=SNP
7	2030104	rs60755037	G	A	100	PASS	AC=1751;AF=0.349641;AN=5008;NS=2504;DP=18210;EAS_AF=0.5397;AMR_AF=0.4769;AFR_AF=0.1089;EUR_AF=0.3877;SAS_AF=0.3497;AA=G|||;VT=SNP
7	2030287	rs57216949	G	T	100	PASS	AC=1749;AF=0.349241;AN=5008;NS=2504;DP=17431;EAS_AF=0.5367;AMR_AF=0.4755;AFR_AF=0.1104;EUR_AF=0.3877;SAS_AF=0.3497;AA=G|||;VT=SNP
7	2032803	rs11764590	C	T	100	PASS	AC=804;AF=0.160543;AN=5008;NS=2504;DP=16669;EAS_AF=0.123;AMR_AF=0.1427;AFR_AF=0.0416;EUR_AF=0.2147;SAS_AF=0.317;AA=C|||;VT=SNP
7	2032865	rs1403174	A	T	100	PASS	AC=2564;AF=0.511981;AN=5008;NS=2504;DP=17180;EAS_AF=0.6627;AMR_AF=0.6239;AFR_AF=0.1505;EUR_AF=0.6074;SAS_AF=0.6677;AA=A|||;VT=SNP
7	2033780	rs868754	G	C	100	PASS	AC=802;AF=0.160144;AN=5008;NS=2504;DP=21454;EAS_AF=0.123;AMR_AF=0.1441;AFR_AF=0.0416;EUR_AF=0.2117;SAS_AF=0.317;AA=G|||;VT=SNP
7	2034017	rs3996328	C	T	100	PASS	AC=2036;AF=0.40655;AN=5008;NS=2504;DP=20150;EAS_AF=0.3274;AMR_AF=0.255;AFR_AF=0.6899;EUR_AF=0.3598;SAS_AF=0.2607;AA=C|||;VT=SNP
7	2034193	rs3857706	A	G	100	PASS	AC=2647;AF=0.528554;AN=5008;NS=2504;DP=16102;EAS_AF=0.6647;AMR_AF=0.6326;AFR_AF=0.2095;EUR_AF=0.6044;SAS_AF=0.6677;AA=A|||;VT=SNP
7	2034349	rs872465	G	A	100	PASS	AC=1814;AF=0.36222;AN=5008;NS=2504;DP=14525;EAS_AF=0.3274;AMR_AF=0.2378;AFR_AF=0.531;EUR_AF=0.3598;SAS_AF=0.2607;AA=G|||;VT=SNP
7	2034562	rs872464	A	G	100	PASS	AC=2564;AF=0.511981;AN=5008;NS=2504;DP=17648;EAS_AF=0.6647;AMR_AF=0.6254;AFR_AF=0.1505;EUR_AF=0.6044;SAS_AF=0.6677;AA=G|||;VT=SNP
7	2036550	rs4721294	T	C	100	PASS	AC=1769;AF=0.353235;AN=5008;NS=2504;DP=12949;EAS_AF=0.5407;AMR_AF=0.4827;AFR_AF=0.1089;EUR_AF=0.3996;SAS_AF=0.3507;AA=-|||;VT=SNP
7	2036669	rs4721295	T	G	100	PASS	AC=1769;AF=0.353235;AN=5008;NS=2504;DP=16714;EAS_AF=0.5407;AMR_AF=0.4827;AFR_AF=0.1089;EUR_AF=0.3996;SAS_AF=0.3507;AA=T|||;VT=SNP
7	2037215	rs55689856	G	A	100	PASS	AC=1761;AF=0.351637;AN=5008;NS=2504;DP=18176;EAS_AF=0.5407;AMR_AF=0.4813;AFR_AF=0.1097;EUR_AF=0.3926;SAS_AF=0.3497;AA=G|||;VT=SNP
7	2037761	rs34021847	G	A	100	PASS	AC=1597;AF=0.31889;AN=5008;NS=2504;DP=17659;EAS_AF=0.2728;AMR_AF=0.2248;AFR_AF=0.4244;EUR_AF=0.3469;SAS_AF=0.2618;AA=g|||;VT=SNP
7	2039594	rs10950503	A	C	100	PASS	AC=2738;AF=0.546725;AN=5008;NS=2504;DP=16026;EAS_AF=0.7183;AMR_AF=0.6311;AFR_AF=0.2542;EUR_AF=0.5994;SAS_AF=0.6513;AA=A|||;VT=SNP
7	2041432	rs1107592	A	G	100	PASS	AC=2003;AF=0.39996;AN=5008;NS=2504;DP=15115;EAS_AF=0.5417;AMR_AF=0.4986;AFR_AF=0.2693;EUR_AF=0.3996;SAS_AF=0.3609;AA=G|||;VT=SNP
7	2041638	rs1107591	G	A	100	PASS	AC=1768;AF=0.353035;AN=5008;NS=2504;DP=17121;EAS_AF=0.5397;AMR_AF=0.4827;AFR_AF=0.1097;EUR_AF=0.3986;SAS_AF=0.3507;AA=G|||;VT=SNP;EX_TARGET
7	2042448	rs57460298	C	T	100	PASS	AC=1208;AF=0.241214;AN=5008;NS=2504;DP=16513;EAS_AF=0.2679;AMR_AF=0.2061;AFR_AF=0.1861;EUR_AF=0.3579;SAS_AF=0.1933;AA=C|||;VT=SNP
7	2042547	rs57633152	C	G	100	PASS	AC=1927;AF=0.384784;AN=5008;NS=2504;DP=16516;EAS_AF=0.4633;AMR_AF=0.4726;AFR_AF=0.3359;EUR_AF=0.3827;SAS_AF=0.3098;AA=G|||;VT=SNP
7	2044096	rs6975354	G	C	100	PASS	AC=1923;AF=0.383986;AN=5008;NS=2504;DP=20621;EAS_AF=0.3234;AMR_AF=0.2493;AFR_AF=0.612;EUR_AF=0.3588;SAS_AF=0.2597;AA=G|||;VT=SNP
7	2044196	rs56220145	C	T	100	PASS	AC=249;AF=0.0497204;AN=5008;NS=2504;DP=16504;EAS_AF=0.0853;AMR_AF=0.0418;AFR_AF=0.0809;EUR_AF=0.0109;SAS_AF=0.0164;AA=C|||;VT=SNP
7	2045351	rs10479762	T	C	100	PASS	AC=2709;AF=0.540935;AN=5008;NS=2504;DP=19096;EAS_AF=0.4444;AMR_AF=0.3919;AFR_AF=0.6543;EUR_AF=0.5696;SAS_AF=0.5634;AA=T|||;VT=SNP
7	2045611	rs73672006	C	T	100	PASS	AC=253;AF=0.0505192;AN=5008;NS=2504;DP=18145;EAS_AF=0.0853;AMR_AF=0.0418;AFR_AF=0.084;EUR_AF=0.0109;SAS_AF=0.0164;AA=C|||;VT=SNP
7	2046188	rs13246996	G	C	100	PASS	AC=1555;AF=0.310503;AN=5008;NS=2504;DP=18852;EAS_AF=0.3204;AMR_AF=0.2233;AFR_AF=0.3502;EUR_AF=0.3569;SAS_AF=0.2607;AA=G|||;VT=SNP
7	2046328	rs58227534	A	G	100	PASS	AC=1796;AF=0.358626;AN=5008;NS=2504;DP=16603;EAS_AF=0.5496;AMR_AF=0.4856;AFR_AF=0.1241;EUR_AF=0.3976;SAS_AF=0.3487;AA=A|||;VT=SNP
7	2046830	rs12670737	C	T	100	PASS	AC=1928;AF=0.384984;AN=5008;NS=2504;DP=18182;EAS_AF=0.5496;AMR_AF=0.4971;AFR_AF=0.2186;EUR_AF=0.3976;SAS_AF=0.3476;AA=C|||;VT=SNP
7	2047845	rs871924	A	G	100	PASS	AC=2019;AF=0.403155;AN=5008;NS=2504;DP=18827;EAS_AF=0.5873;AMR_AF=0.4971;AFR_AF=0.2564;EUR_AF=0.3976;SAS_AF=0.3507;AA=G|||;VT=SNP
7	2047875	rs871925	G	A	100	PASS	AC=2635;AF=0.526158;AN=5008;NS=2504;DP=18373;EAS_AF=0.4048;AMR_AF=0.3905;AFR_AF=0.6309;EUR_AF=0.5696;SAS_AF=0.5613;AA=G|||;VT=SNP
7	2048136	rs4719391	T	C	100	PASS	AC=2023;AF=0.403954;AN=5008;NS=2504;DP=19045;EAS_AF=0.5873;AMR_AF=0.4971;AFR_AF=0.2557;EUR_AF=0.3976;SAS_AF=0.3558;AA=C|||;VT=SNP
7	2048220	rs13227554	G	C	100	PASS	AC=2633;AF=0.525759;AN=5008;NS=2504;DP=16188;EAS_AF=0.4038;AMR_AF=0.3905;AFR_AF=0.6324;EUR_AF=0.5696;SAS_AF=0.5583;AA=G|||;VT=SNP
7	2048335	rs2008263	A	G	100	PASS	AC=2003;AF=0.39996;AN=5008;NS=2504;DP=17026;EAS_AF=0.5873;AMR_AF=0.4971;AFR_AF=0.2443;EUR_AF=0.3976;SAS_AF=0.3507;AA=G|||;VT=SNP
7	2048706	rs56305291	A	G	100	PASS	AC=843;AF=0.168331;AN=5008;NS=2504;DP=16167;EAS_AF=0.1756;AMR_AF=0.1412;AFR_AF=0.0431;EUR_AF=0.2147;SAS_AF=0.3016;AA=A|||;VT=SNP
7	2049854	rs4721302	A	G	100	PASS	AC=3045;AF=0.608027;AN=5008;NS=2504;DP=12003;EAS_AF=0.7688;AMR_AF=0.7435;AFR_AF=0.2897;EUR_AF=0.6441;SAS_AF=0.7393;AA=G|||;VT=SNP
7	2049880	rs4721303	G	A	100	PASS	AC=254;AF=0.0507188;AN=5008;NS=2504;DP=10970;EAS_AF=0.0853;AMR_AF=0.0432;AFR_AF=0.084;EUR_AF=0.0109;SAS_AF=0.0164;AA=G|||;VT=SNP
7	2050401	rs11771625	C	T	100	PASS	AC=1814;AF=0.36222;AN=5008;NS=2504;DP=15251;EAS_AF=0.5843;AMR_AF=0.4827;AFR_AF=0.1135;EUR_AF=0.3976;SAS_AF=0.3476;AA=C|||;VT=SNP
7	2050747	rs56180486	C	T	100	PASS	AC=810;AF=0.161741;AN=5008;NS=2504;DP=13311;EAS_AF=0.1756;AMR_AF=0.1369;AFR_AF=0.0227;EUR_AF=0.2137;SAS_AF=0.2996;AA=C|||;VT=SNP
7	2051503	rs11514731	C	G	100	PASS	AC=822;AF=0.164137;AN=5008;NS=2504;DP=18323;EAS_AF=0.1756;AMR_AF=0.1412;AFR_AF=0.0318;EUR_AF=0.2107;SAS_AF=0.2996;AA=C|||;VT=SNP
7	2051543	rs12699570	G	A	100	PASS	AC=1800;AF=0.359425;AN=5008;NS=2504;DP=18364;EAS_AF=0.2321;AMR_AF=0.2493;AFR_AF=0.587;EUR_AF=0.3569;SAS_AF=0.2638;AA=G|||;VT=SNP
7	2052318	rs62444881	C	T	100	PASS	AC=821;AF=0.163938;AN=5008;NS=2504;DP=20021;EAS_AF=0.1766;AMR_AF=0.1412;AFR_AF=0.0318;EUR_AF=0.2097;SAS_AF=0.2986;AA=C|||;VT=SNP
7	2053538	rs35745518	G	A	100	PASS	AC=1473;AF=0.294129;AN=5008;NS=2504;DP=19791;EAS_AF=0.2698;AMR_AF=0.2277;AFR_AF=0.3351;EUR_AF=0.3539;SAS_AF=0.2495;AA=G|||;VT=SNP
7	2053747	rs3996325	T	C	100	PASS	AC=1508;AF=0.301118;AN=5008;NS=2504;DP=18341;EAS_AF=0.2679;AMR_AF=0.3012;AFR_AF=0.2799;EUR_AF=0.2565;SAS_AF=0.41;AA=C|||;VT=SNP
7	2053749	rs59822957	G	C	100	PASS	AC=248;AF=0.0495208;AN=5008;NS=2504;DP=18388;EAS_AF=0.0853;AMR_AF=0.0418;AFR_AF=0.0802;EUR_AF=0.0109;SAS_AF=0.0164;AA=G|||;VT=SNP
7	2053803	rs4623312	C	A	100	PASS	AC=249;AF=0.0497204;AN=5008;NS=2504;DP=18999;EAS_AF=0.0853;AMR_AF=0.0418;AFR_AF=0.0809;EUR_AF=0.0109;SAS_AF=0.0164;AA=C|||;VT=SNP
7	2056253	rs939946	C	G	100	PASS	AC=1637;AF=0.326877;AN=5008;NS=2504;DP=13070;EAS_AF=0.3968;AMR_AF=0.5317;AFR_AF=0.0809;EUR_AF=0.3598;SAS_AF=0.408;AA=G|||;VT=SNP
7	2056378	rs1317138	C	T	100	PASS	AC=647;AF=0.129193;AN=5008;NS=2504;DP=16729;EAS_AF=0.0833;AMR_AF=0.0735;AFR_AF=0.3147;EUR_AF=0.0119;SAS_AF=0.0859;AA=T|||;VT=SNP
7	2056472	rs939947	A	C	100	PASS	AC=3950;AF=0.788738;AN=5008;NS=2504;DP=19608;EAS_AF=0.9087;AMR_AF=0.8112;AFR_AF=0.5325;EUR_AF=0.9553;SAS_AF=0.8241;AA=A|||;VT=SNP
7	2056800	rs939948	G	T	100	PASS	AC=3858;AF=0.770367;AN=5008;NS=2504;DP=19698;EAS_AF=0.9087;AMR_AF=0.8069;AFR_AF=0.4652;EUR_AF=0.9553;SAS_AF=0.8241;AA=G|||;VT=SNP
7	2056868	rs4721308	G	A	100	PASS	AC=3855;AF=0.769768;AN=5008;NS=2504;DP=19615;EAS_AF=0.9067;AMR_AF=0.8069;AFR_AF=0.4637;EUR_AF=0.9553;SAS_AF=0.8252;AA=A|||;VT=SNP
7	2056924	rs4721309	G	A	100	PASS	AC=3815;AF=0.761781;AN=5008;NS=2504;DP=19473;EAS_AF=0.9067;AMR_AF=0.8055;AFR_AF=0.4637;EUR_AF=0.9553;SAS_AF=0.7853;AA=G|||;VT=SNP
7	2057372	rs939949	A	G	100	PASS	AC=3872;AF=0.773163;AN=5008;NS=2504;DP=20454;EAS_AF=0.9067;AMR_AF=0.8069;AFR_AF=0.4766;EUR_AF=0.9553;SAS_AF=0.8252;AA=G|||;VT=SNP
7	2057685	rs883445	A	G	100	PASS	AC=3929;AF=0.784545;AN=5008;NS=2504;DP=17188;EAS_AF=0.9067;AMR_AF=0.8141;AFR_AF=0.5159;EUR_AF=0.9553;SAS_AF=0.8252;AA=G|||;VT=SNP
7	2057891	rs73277191	C	T	100	PASS	AC=241;AF=0.048123;AN=5008;NS=2504;DP=20706;EAS_AF=0.0853;AMR_AF=0.0418;AFR_AF=0.0749;EUR_AF=0.0109;SAS_AF=0.0164;AA=C|||;VT=SNP
7	2057934	rs883444	C	T	100	PASS	AC=3855;AF=0.769768;AN=5008;NS=2504;DP=20848;EAS_AF=0.9067;AMR_AF=0.8055;AFR_AF=0.4644;EUR_AF=0.9553;SAS_AF=0.8252;AA=C|||;VT=SNP
7	2058634	rs10254204	G	A	100	PASS	AC=3852;AF=0.769169;AN=5008;NS=2504;DP=15687;EAS_AF=0.9067;AMR_AF=0.8055;AFR_AF=0.4622;EUR_AF=0.9553;SAS_AF=0.8252;AA=A|||;VT=SNP
7	2059247	rs73281311	G	A	100	PASS	AC=239;AF=0.0477236;AN=5008;NS=2504;DP=15252;EAS_AF=0.0843;AMR_AF=0.0418;AFR_AF=0.0741;EUR_AF=0.0109;SAS_AF=0.0164;AA=G|||;VT=SNP
7	2059463	rs4719395	A	C	100	PASS	AC=1129;AF=0.225439;AN=5008;NS=2504;DP=15540;EAS_AF=0.0933;AMR_AF=0.1945;AFR_AF=0.5272;EUR_AF=0.0447;SAS_AF=0.1616;AA=C|||;VT=SNP
7	2059547	rs4721312	T	C	100	PASS	AC=1133;AF=0.226238;AN=5008;NS=2504;DP=18171;EAS_AF=0.0923;AMR_AF=0.1945;AFR_AF=0.531;EUR_AF=0.0447;SAS_AF=0.1616;AA=T|||;VT=SNP
7	2059761	rs55988458	G	A	100	PASS	AC=799;AF=0.159545;AN=5008;NS=2504;DP=13692;EAS_AF=0.1825;AMR_AF=0.1369;AFR_AF=0.0204;EUR_AF=0.2127;SAS_AF=0.2853;AA=G|||;VT=SNP
7	2060126	rs56016347	C	T	100	PASS	AC=808;AF=0.161342;AN=5008;NS=2504;DP=15175;EAS_AF=0.1825;AMR_AF=0.1369;AFR_AF=0.0204;EUR_AF=0.2127;SAS_AF=0.2945;AA=C|||;VT=SNP
7	2060775	rs11762545	C	T	100	PASS	AC=809;AF=0.161542;AN=5008;NS=2504;DP=19930;EAS_AF=0.1825;AMR_AF=0.1369;AFR_AF=0.0204;EUR_AF=0.2127;SAS_AF=0.2955;AA=C|||;VT=SNP
7	2061111	rs11762636	C	A	100	PASS	AC=809;AF=0.161542;AN=5008;NS=2504;DP=19719;EAS_AF=0.1825;AMR_AF=0.1369;AFR_AF=0.0204;EUR_AF=0.2127;SAS_AF=0.2955;AA=C|||;VT=SNP
7	2061321	rs67408806	A	C	100	PASS	AC=1128;AF=0.22524;AN=5008;NS=2504;DP=15217;EAS_AF=0.0923;AMR_AF=0.1945;AFR_AF=0.5318;EUR_AF=0.0447;SAS_AF=0.1554;AA=A|||;VT=SNP
7	2061783	rs73281316	G	T	100	PASS	AC=235;AF=0.0469249;AN=5008;NS=2504;DP=18343;EAS_AF=0.0853;AMR_AF=0.0418;AFR_AF=0.0703;EUR_AF=0.0109;SAS_AF=0.0164;AA=G|||;VT=SNP
7	2062621	rs56016843	C	T	100	PASS	AC=232;AF=0.0463259;AN=5008;NS=2504;DP=20724;EAS_AF=0.0843;AMR_AF=0.0418;AFR_AF=0.0688;EUR_AF=0.0109;SAS_AF=0.0164;AA=C|||;VT=SNP
7	2063281	rs10258126	A	C	100	PASS	AC=253;AF=0.0505192;AN=5008;NS=2504;DP=16188;EAS_AF=0.0863;AMR_AF=0.0418;AFR_AF=0.0832;EUR_AF=0.0109;SAS_AF=0.0164;AA=A|||;VT=SNP
7	2063476	rs6973622	T	C	100	PASS	AC=3821;AF=0.762979;AN=5008;NS=2504;DP=11651;EAS_AF=0.7718;AMR_AF=0.7896;AFR_AF=0.7988;EUR_AF=0.6451;SAS_AF=0.8078;AA=C|||;VT=SNP
7	2063750	rs4721314	A	T	100	PASS	AC=265;AF=0.0529153;AN=5008;NS=2504;DP=12406;EAS_AF=0.0843;AMR_AF=0.0461;AFR_AF=0.084;EUR_AF=0.0199;SAS_AF=0.0174;AA=A|||;VT=SNP
7	2065828	rs12699596	A	G	100	PASS	AC=1052;AF=0.210064;AN=5008;NS=2504;DP=14899;EAS_AF=0.2589;AMR_AF=0.196;AFR_AF=0.09;EUR_AF=0.3479;SAS_AF=0.1902;AA=A|||;VT=SNP
7	2067593	rs11764212	C	A	100	PASS	AC=1560;AF=0.311502;AN=5008;NS=2504;DP=16270;EAS_AF=0.4653;AMR_AF=0.438;AFR_AF=0.056;EUR_AF=0.3867;SAS_AF=0.3313;AA=C|||;VT=SNP
7	2067760	rs10269764	G	C	100	PASS	AC=1141;AF=0.227835;AN=5008;NS=2504;DP=16563;EAS_AF=0.0923;AMR_AF=0.196;AFR_AF=0.5257;EUR_AF=0.0447;SAS_AF=0.1759;AA=G|||;VT=SNP
7	2067976	rs61096774	C	T	100	PASS	AC=243;AF=0.0485224;AN=5008;NS=2504;DP=15667;EAS_AF=0.0843;AMR_AF=0.0418;AFR_AF=0.0764;EUR_AF=0.0109;SAS_AF=0.0174;AA=C|||;VT=SNP
7	2068224	rs4721320	C	T	100	PASS	AC=317;AF=0.0632987;AN=5008;NS=2504;DP=18406;EAS_AF=0.0843;AMR_AF=0.049;AFR_AF=0.1293;EUR_AF=0.0109;SAS_AF=0.0164;AA=C|||;VT=SNP
7	2068470	rs4721321	A	G	100	PASS	AC=1965;AF=0.392372;AN=5008;NS=2504;DP=22103;EAS_AF=0.2758;AMR_AF=0.33;AFR_AF=0.556;EUR_AF=0.2575;SAS_AF=0.4744;AA=G|||;VT=SNP
7	2068550	rs4721322	G	A	100	PASS	AC=241;AF=0.048123;AN=5008;NS=2504;DP=20670;EAS_AF=0.0843;AMR_AF=0.0418;AFR_AF=0.0756;EUR_AF=0.0109;SAS_AF=0.0164;AA=g|||;VT=SNP
7	2068580	rs4721323	T	C	100	PASS	AC=317;AF=0.0632987;AN=5008;NS=2504;DP=20046;EAS_AF=0.0843;AMR_AF=0.049;AFR_AF=0.1293;EUR_AF=0.0109;SAS_AF=0.0164;AA=T|||;VT=SNP
7	2068630	rs59619245	C	T	100	PASS	AC=1530;AF=0.305511;AN=5008;NS=2504;DP=18971;EAS_AF=0.4653;AMR_AF=0.4409;AFR_AF=0.0325;EUR_AF=0.3857;SAS_AF=0.3313;AA=C|||;VT=SNP
7	2069194	rs73672014	G	T	100	PASS	AC=241;AF=0.048123;AN=5008;NS=2504;DP=18979;EAS_AF=0.0843;AMR_AF=0.0432;AFR_AF=0.0749;EUR_AF=0.0109;SAS_AF=0.0164;AA=G|||;VT=SNP
7	2069588	rs3735210	T	C	100	PASS	AC=422;AF=0.0842652;AN=5008;NS=2504;DP=19718;EAS_AF=0.0853;AMR_AF=0.0533;AFR_AF=0.205;EUR_AF=0.0119;SAS_AF=0.0164;AA=T|||;VT=SNP
7	2069779	rs3735211	T	C	100	PASS	AC=1147;AF=0.229034;AN=5008;NS=2504;DP=16172;EAS_AF=0.0923;AMR_AF=0.1945;AFR_AF=0.5318;EUR_AF=0.0447;SAS_AF=0.1748;AA=t|||;VT=SNP
7	2069802	rs3735212	A	C	100	PASS	AC=1148;AF=0.229233;AN=5008;NS=2504;DP=16218;EAS_AF=0.0923;AMR_AF=0.196;AFR_AF=0.5318;EUR_AF=0.0447;SAS_AF=0.1748;AA=C|||;VT=SNP
7	2069819	rs4721324	T	C	100	PASS	AC=1149;AF=0.229433;AN=5008;NS=2504;DP=16234;EAS_AF=0.0923;AMR_AF=0.196;AFR_AF=0.5318;EUR_AF=0.0447;SAS_AF=0.1759;AA=C|||;VT=SNP
7	2069846	rs4721325	A	G	100	PASS	AC=1147;AF=0.229034;AN=5008;NS=2504;DP=16624;EAS_AF=0.0923;AMR_AF=0.1945;AFR_AF=0.5318;EUR_AF=0.0447;SAS_AF=0.1748;AA=G|||;VT=SNP
7	2069888	rs4721326	C	T	100	PASS	AC=1147;AF=0.229034;AN=5008;NS=2504;DP=17563;EAS_AF=0.0923;AMR_AF=0.1945;AFR_AF=0.5318;EUR_AF=0.0447;SAS_AF=0.1748;AA=T|||;VT=SNP
7	2070396	rs28406048	C	A	100	PASS	AC=255;AF=0.0509185;AN=5008;NS=2504;DP=16783;EAS_AF=0.0853;AMR_AF=0.0418;AFR_AF=0.0855;EUR_AF=0.0109;SAS_AF=0.0164;AA=C|||;VT=SNP
7	2070397	rs28537163	A	G	100	PASS	AC=255;AF=0.0509185;AN=5008;NS=2504;DP=16707;EAS_AF=0.0853;AMR_AF=0.0418;AFR_AF=0.0855;EUR_AF=0.0109;SAS_AF=0.0164;AA=A|||;VT=SNP
7	2070517	rs7778752	T	C	100	PASS	AC=3848;AF=0.768371;AN=5008;NS=2504;DP=16585;EAS_AF=0.7679;AMR_AF=0.7939;AFR_AF=0.8222;EUR_AF=0.6461;SAS_AF=0.8037;AA=C|||;VT=SNP
7	2070554	rs55773130	T	C	100	PASS	AC=814;AF=0.16254;AN=5008;NS=2504;DP=17988;EAS_AF=0.1835;AMR_AF=0.1354;AFR_AF=0.0219;EUR_AF=0.2127;SAS_AF=0.2986;AA=T|||;VT=SNP
7	2070680	rs55952733	G	A	100	PASS	AC=814;AF=0.16254;AN=5008;NS=2504;DP=18316;EAS_AF=0.1835;AMR_AF=0.1354;AFR_AF=0.0219;EUR_AF=0.2127;SAS_AF=0.2986;AA=G|||;VT=SNP
7	2071132	rs55993248	A	G	100	PASS	AC=822;AF=0.164137;AN=5008;NS=2504;DP=24500;EAS_AF=0.1835;AMR_AF=0.1369;AFR_AF=0.0219;EUR_AF=0.2197;SAS_AF=0.2986;AA=A|||;VT=SNP
7	2071260	rs3934792	T	C	100	PASS	AC=1146;AF=0.228834;AN=5008;NS=2504;DP=19078;EAS_AF=0.0923;AMR_AF=0.196;AFR_AF=0.5295;EUR_AF=0.0447;SAS_AF=0.1759;AA=C|||;VT=SNP
7	2071368	rs4719399	T	C	100	PASS	AC=1145;AF=0.228634;AN=5008;NS=2504;DP=19794;EAS_AF=0.0923;AMR_AF=0.196;AFR_AF=0.5295;EUR_AF=0.0447;SAS_AF=0.1748;AA=C|||;VT=SNP
7	2071518	rs4719401	C	T	100	PASS	AC=319;AF=0.0636981;AN=5008;NS=2504;DP=22491;EAS_AF=0.0843;AMR_AF=0.049;AFR_AF=0.1293;EUR_AF=0.0129;SAS_AF=0.0164;AA=C|||;VT=SNP
7	2071713	rs4721327	A	G	100	PASS	AC=1144;AF=0.228435;AN=5008;NS=2504;DP=19251;EAS_AF=0.0923;AMR_AF=0.196;AFR_AF=0.5287;EUR_AF=0.0447;SAS_AF=0.1748;AA=G|||;VT=SNP
7	2071723	rs4470910	C	T	100	PASS	AC=815;AF=0.16274;AN=5008;NS=2504;DP=19367;EAS_AF=0.1845;AMR_AF=0.1354;AFR_AF=0.0219;EUR_AF=0.2127;SAS_AF=0.2986;AA=C|||;VT=SNP
7	2072571	rs4719402	C	A	100	PASS	AC=1145;AF=0.228634;AN=5008;NS=2504;DP=18386;EAS_AF=0.0923;AMR_AF=0.196;AFR_AF=0.5287;EUR_AF=0.0447;SAS_AF=0.1759;AA=C|||;VT=SNP
7	2072978	rs7802187	G	T	100	PASS	AC=1140;AF=0.227636;AN=5008;NS=2504;DP=18178;EAS_AF=0.0923;AMR_AF=0.196;AFR_AF=0.525;EUR_AF=0.0447;SAS_AF=0.1759;AA=G|||;VT=SNP
7	2073027	rs7803310	C	A	100	PASS	AC=1145;AF=0.228634;AN=5008;NS=2504;DP=19448;EAS_AF=0.0923;AMR_AF=0.196;AFR_AF=0.528;EUR_AF=0.0457;SAS_AF=0.1759;AA=A|||;VT=SNP
7	2073344	rs10225174	T	C	100	PASS	AC=1149;AF=0.229433;AN=5008;NS=2504;DP=17539;EAS_AF=0.0923;AMR_AF=0.1974;AFR_AF=0.531;EUR_AF=0.0447;SAS_AF=0.1759;AA=C|||;VT=SNP
7	2073362	rs10280870	A	G	100	PASS	AC=1153;AF=0.230232;AN=5008;NS=2504;DP=17719;EAS_AF=0.0923;AMR_AF=0.2003;AFR_AF=0.5325;EUR_AF=0.0447;SAS_AF=0.1759;AA=G|||;VT=SNP
7	2073364	rs10225180	T	C	100	PASS	AC=1157;AF=0.23103;AN=5008;NS=2504;DP=17292;EAS_AF=0.0923;AMR_AF=0.2017;AFR_AF=0.5348;EUR_AF=0.0447;SAS_AF=0.1759;AA=C|||;VT=SNP
7	2074084	rs10215961	C	T	100	PASS	AC=255;AF=0.0509185;AN=5008;NS=2504;DP=16120;EAS_AF=0.0853;AMR_AF=0.0418;AFR_AF=0.0855;EUR_AF=0.0109;SAS_AF=0.0164;AA=C|||;VT=SNP
7	2074122	rs28528997	A	G	100	PASS	AC=823;AF=0.164337;AN=5008;NS=2504;DP=18231;EAS_AF=0.1825;AMR_AF=0.1369;AFR_AF=0.0257;EUR_AF=0.2197;SAS_AF=0.2955;AA=A|||;VT=SNP
7	2074290	rs1533827	C	T	100	PASS	AC=817;AF=0.163139;AN=5008;NS=2504;DP=20110;EAS_AF=0.1815;AMR_AF=0.1369;AFR_AF=0.0219;EUR_AF=0.2197;SAS_AF=0.2955;AA=C|||;VT=SNP
7	2074303	rs6976645	C	T	100	PASS	AC=1139;AF=0.227436;AN=5008;NS=2504;DP=19341;EAS_AF=0.0923;AMR_AF=0.1931;AFR_AF=0.5257;EUR_AF=0.0447;SAS_AF=0.1759;AA=C|||;VT=SNP
7	2074435	rs6975908	T	C	100	PASS	AC=1139;AF=0.227436;AN=5008;NS=2504;DP=20765;EAS_AF=0.0923;AMR_AF=0.1931;AFR_AF=0.5257;EUR_AF=0.0447;SAS_AF=0.1759;AA=C|||;VT=SNP
7	2074755	rs56068044	T	C	100	PASS	AC=255;AF=0.0509185;AN=5008;NS=2504;DP=20331;EAS_AF=0.0853;AMR_AF=0.0418;AFR_AF=0.0855;EUR_AF=0.0109;SAS_AF=0.0164;AA=T|||;VT=SNP
7	2074847	rs58775644	C	T	100	PASS	AC=1141;AF=0.227835;AN=5008;NS=2504;DP=21030;EAS_AF=0.0923;AMR_AF=0.1945;AFR_AF=0.5265;EUR_AF=0.0447;SAS_AF=0.1759;AA=T|||;VT=SNP
7	2074865	rs56074241	G	A	100	PASS	AC=257;AF=0.0513179;AN=5008;NS=2504;DP=20457;EAS_AF=0.0873;AMR_AF=0.0418;AFR_AF=0.0855;EUR_AF=0.0109;SAS_AF=0.0164;AA=G|||;VT=SNP
7	2076434	rs10214987	G	A	100	PASS	AC=256;AF=0.0511182;AN=5008;NS=2504;DP=18188;EAS_AF=0.0853;AMR_AF=0.0418;AFR_AF=0.0862;EUR_AF=0.0109;SAS_AF=0.0164;AA=G|||;VT=SNP
7	2076626	rs7795126	G	A	100	PASS	AC=2498;AF=0.498802;AN=5008;NS=2504;DP=15165;EAS_AF=0.6617;AMR_AF=0.5994;AFR_AF=0.1127;EUR_AF=0.6163;SAS_AF=0.6605;AA=g|||;VT=SNP
7	2076673	rs6948902	T	C	100	PASS	AC=1143;AF=0.228235;AN=5008;NS=2504;DP=14937;EAS_AF=0.0923;AMR_AF=0.1945;AFR_AF=0.5272;EUR_AF=0.0447;SAS_AF=0.1769;AA=c|||;VT=SNP
7	2076701	rs6948912	T	C	100	PASS	AC=2076;AF=0.414537;AN=5008;NS=2504;DP=16176;EAS_AF=0.2827;AMR_AF=0.3761;AFR_AF=0.5492;EUR_AF=0.333;SAS_AF=0.4796;AA=C|||;VT=SNP
7	2078855	rs55683212	G	C	100	PASS	AC=828;AF=0.165335;AN=5008;NS=2504;DP=21454;EAS_AF=0.1835;AMR_AF=0.1383;AFR_AF=0.028;EUR_AF=0.2197;SAS_AF=0.2955;AA=G|||;VT=SNP
7	2078981	rs56226325	C	T	100	PASS	AC=753;AF=0.150359;AN=5008;NS=2504;DP=21263;EAS_AF=0.1825;AMR_AF=0.134;AFR_AF=0.0174;EUR_AF=0.173;SAS_AF=0.2853;AA=C|||;VT=SNP
7	2079428	rs3996323	G	T	100	PASS	AC=1956;AF=0.390575;AN=5008;NS=2504;DP=18127;EAS_AF=0.2768;AMR_AF=0.33;AFR_AF=0.5492;EUR_AF=0.2644;SAS_AF=0.4663;AA=T|||;VT=SNP
7	2080114	rs11763750	G	A	100	PASS	AC=819;AF=0.163538;AN=5008;NS=2504;DP=20403;EAS_AF=0.1835;AMR_AF=0.1354;AFR_AF=0.0227;EUR_AF=0.2197;SAS_AF=0.2955;AA=G|||;VT=SNP
7	2082604	rs11766468	G	A	100	PASS	AC=716;AF=0.142971;AN=5008;NS=2504;DP=17650;EAS_AF=0.1835;AMR_AF=0.1311;AFR_AF=0.0272;EUR_AF=0.168;SAS_AF=0.2403;AA=G|||;VT=SNP
7	2082745	rs56720835	A	C	100	PASS	AC=269;AF=0.0537141;AN=5008;NS=2504;DP=20407;EAS_AF=0.0853;AMR_AF=0.0418;AFR_AF=0.0938;EUR_AF=0.0119;SAS_AF=0.0184;AA=A|||;VT=SNP
7	2082841	rs1533829	A	G	100	PASS	AC=1916;AF=0.382588;AN=5008;NS=2504;DP=18047;EAS_AF=0.2758;AMR_AF=0.3256;AFR_AF=0.5545;EUR_AF=0.2604;SAS_AF=0.4264;AA=G|||;VT=SNP
7	2083161	rs62444906	G	T	100	PASS	AC=716;AF=0.142971;AN=5008;NS=2504;DP=18895;EAS_AF=0.1825;AMR_AF=0.1311;AFR_AF=0.0272;EUR_AF=0.168;SAS_AF=0.2413;AA=G|||;VT=SNP
7	2083267	rs62444907	C	T	100	PASS	AC=755;AF=0.150759;AN=5008;NS=2504;DP=16484;EAS_AF=0.1806;AMR_AF=0.134;AFR_AF=0.0204;EUR_AF=0.173;SAS_AF=0.2853;AA=G|||;VT=SNP
7	2083358	rs10241537	A	G	100	PASS	AC=1967;AF=0.392772;AN=5008;NS=2504;DP=15862;EAS_AF=0.2748;AMR_AF=0.3314;AFR_AF=0.5545;EUR_AF=0.2644;SAS_AF=0.4714;AA=G|||;VT=SNP
7	2083664	rs60137119	A	G	100	PASS	AC=1549;AF=0.309305;AN=5008;NS=2504;DP=19441;EAS_AF=0.495;AMR_AF=0.4395;AFR_AF=0.0182;EUR_AF=0.3827;SAS_AF=0.3436;AA=A|||;VT=SNP
7	2083782	rs6944660	A	G	100	PASS	AC=3838;AF=0.766374;AN=5008;NS=2504;DP=19960;EAS_AF=0.7718;AMR_AF=0.7911;AFR_AF=0.8064;EUR_AF=0.6501;SAS_AF=0.8088;AA=G|||;VT=SNP
7	2085165	rs7797112	T	C	100	PASS	AC=1962;AF=0.391773;AN=5008;NS=2504;DP=17400;EAS_AF=0.2748;AMR_AF=0.33;AFR_AF=0.5499;EUR_AF=0.2684;SAS_AF=0.4693;AA=C|||;VT=SNP
7	2085553	rs7801349	T	C	100	PASS	AC=1963;AF=0.391973;AN=5008;NS=2504;DP=15327;EAS_AF=0.2748;AMR_AF=0.33;AFR_AF=0.5507;EUR_AF=0.2684;SAS_AF=0.4693;AA=C|||;VT=SNP
7	2086301	rs73672021	G	A	100	PASS	AC=255;AF=0.0509185;AN=5008;NS=2504;DP=15582;EAS_AF=0.0853;AMR_AF=0.0432;AFR_AF=0.0832;EUR_AF=0.0119;SAS_AF=0.0174;AA=g|||;VT=SNP
7	2086672	rs6950627	C	T	100	PASS	AC=1790;AF=0.357428;AN=5008;NS=2504;DP=19969;EAS_AF=0.4931;AMR_AF=0.4496;AFR_AF=0.2012;EUR_AF=0.3797;SAS_AF=0.3405;AA=C|||;VT=SNP
7	2086814	rs10235664	T	C	100	PASS	AC=1988;AF=0.396965;AN=5008;NS=2504;DP=19666;EAS_AF=0.2748;AMR_AF=0.3329;AFR_AF=0.5582;EUR_AF=0.2694;SAS_AF=0.4816;AA=C|||;VT=SNP
7	2086960	rs10276536	C	T	100	PASS	AC=1957;AF=0.390775;AN=5008;NS=2504;DP=20244;EAS_AF=0.2728;AMR_AF=0.3329;AFR_AF=0.5492;EUR_AF=0.2644;SAS_AF=0.4693;AA=T|||;VT=SNP
7	2087315	rs9639202	G	A	100	PASS	AC=757;AF=0.151158;AN=5008;NS=2504;DP=28352;EAS_AF=0.1825;AMR_AF=0.1354;AFR_AF=0.0219;EUR_AF=0.171;SAS_AF=0.2843;AA=g|||;VT=SNP
7	2087625	rs4721341	C	T	100	PASS	AC=258;AF=0.0515176;AN=5008;NS=2504;DP=31824;EAS_AF=0.0863;AMR_AF=0.0447;AFR_AF=0.084;EUR_AF=0.0119;SAS_AF=0.0174;AA=C|||;VT=SNP
7	2087823	rs55770986	T	C	100	PASS	AC=785;AF=0.156749;AN=5008;NS=2504;DP=25805;EAS_AF=0.1825;AMR_AF=0.1369;AFR_AF=0.0325;EUR_AF=0.172;SAS_AF=0.2965;AA=T|||;VT=SNP
7	2088460	rs9969125	C	T	100	PASS	AC=764;AF=0.152556;AN=5008;NS=2504;DP=16648;EAS_AF=0.1825;AMR_AF=0.1369;AFR_AF=0.0265;EUR_AF=0.172;SAS_AF=0.2832;AA=C|||;VT=SNP
7	2089004	rs73672023	A	C	100	PASS	AC=270;AF=0.0539137;AN=5008;NS=2504;DP=15685;EAS_AF=0.0853;AMR_AF=0.0432;AFR_AF=0.0946;EUR_AF=0.0119;SAS_AF=0.0174;AA=A|||;VT=SNP
7	2089482	rs10257899	G	A	100	PASS	AC=270;AF=0.0539137;AN=5008;NS=2504;DP=20103;EAS_AF=0.0853;AMR_AF=0.0432;AFR_AF=0.0946;EUR_AF=0.0119;SAS_AF=0.0174;AA=g|||;VT=SNP
7	2090129	rs55669426	G	C	100	PASS	AC=1906;AF=0.380591;AN=5008;NS=2504;DP=16921;EAS_AF=0.2748;AMR_AF=0.3242;AFR_AF=0.5053;EUR_AF=0.2634;SAS_AF=0.4816;AA=C|||;VT=SNP
7	2090849	rs7787359	A	G	100	PASS	AC=1909;AF=0.38119;AN=5008;NS=2504;DP=16283;EAS_AF=0.2748;AMR_AF=0.3256;AFR_AF=0.5053;EUR_AF=0.2644;SAS_AF=0.4826;AA=G|||;VT=SNP
7	2091415	rs56289396	G	A	100	PASS	AC=776;AF=0.154952;AN=5008;NS=2504;DP=5154;EAS_AF=0.1825;AMR_AF=0.1383;AFR_AF=0.0265;EUR_AF=0.17;SAS_AF=0.2965;AA=G|||;VT=SNP
7	2091527	rs73281402	A	G	100	PASS	AC=269;AF=0.0537141;AN=5008;NS=2504;DP=10726;EAS_AF=0.0853;AMR_AF=0.0432;AFR_AF=0.0938;EUR_AF=0.0129;SAS_AF=0.0164;AA=A|||;VT=SNP
7	2092885	rs4721347	G	A	100	PASS	AC=3647;AF=0.728235;AN=5008;NS=2504;DP=16271;EAS_AF=0.7768;AMR_AF=0.7954;AFR_AF=0.6422;EUR_AF=0.659;SAS_AF=0.818;AA=A|||;VT=SNP
7	2093162	rs12699646	T	G	100	PASS	AC=3108;AF=0.620607;AN=5008;NS=2504;DP=18774;EAS_AF=0.506;AMR_AF=0.536;AFR_AF=0.7118;EUR_AF=0.6173;SAS_AF=0.6789;AA=G|||;VT=SNP
7	2093265	rs73283510	G	A	100	PASS	AC=304;AF=0.0607029;AN=5008;NS=2504;DP=15392;EAS_AF=0.0853;AMR_AF=0.0476;AFR_AF=0.118;EUR_AF=0.0129;SAS_AF=0.0164;AA=G|||;VT=SNP
7	2094340	rs6461108	A	G	100	PASS	AC=1111;AF=0.221845;AN=5008;NS=2504;DP=16712;EAS_AF=0.0923;AMR_AF=0.1873;AFR_AF=0.472;EUR_AF=0.0924;SAS_AF=0.1748;AA=A|||;VT=SNP
7	2095999	rs61154218	C	T	100	PASS	AC=268;AF=0.0535144;AN=5008;NS=2504;DP=16091;EAS_AF=0.0853;AMR_AF=0.0418;AFR_AF=0.0946;EUR_AF=0.0119;SAS_AF=0.0164;AA=C|||;VT=SNP
7	2096255	rs55893771	C	T	100	PASS	AC=761;AF=0.151957;AN=5008;NS=2504;DP=17261;EAS_AF=0.1815;AMR_AF=0.1354;AFR_AF=0.0356;EUR_AF=0.159;SAS_AF=0.2832;AA=C|||;VT=SNP
7	2099193	rs4719412	G	A	100	PASS	AC=254;AF=0.0507188;AN=5008;NS=2504;DP=15898;EAS_AF=0.0853;AMR_AF=0.0346;AFR_AF=0.093;EUR_AF=0.005;SAS_AF=0.0164;AA=g|||;VT=SNP
7	2099196	rs4719413	G	T	100	PASS	AC=302;AF=0.0603035;AN=5008;NS=2504;DP=15593;EAS_AF=0.0853;AMR_AF=0.0389;AFR_AF=0.1263;EUR_AF=0.006;SAS_AF=0.0164;AA=G|||;VT=SNP
7	2099331	rs6972969	A	G	100	PASS	AC=1889;AF=0.377196;AN=5008;NS=2504;DP=17296;EAS_AF=0.2748;AMR_AF=0.3213;AFR_AF=0.5008;EUR_AF=0.2555;SAS_AF=0.4806;AA=G|||;VT=SNP
7	2099361	rs6977161	T	C	100	PASS	AC=1889;AF=0.377196;AN=5008;NS=2504;DP=18598;EAS_AF=0.2748;AMR_AF=0.3213;AFR_AF=0.5008;EUR_AF=0.2555;SAS_AF=0.4806;AA=C|||;VT=SNP
7	2099719	rs60626033	A	G	100	PASS	AC=1895;AF=0.378395;AN=5008;NS=2504;DP=24733;EAS_AF=0.2748;AMR_AF=0.3213;AFR_AF=0.5053;EUR_AF=0.2565;SAS_AF=0.4796;AA=N|||;VT=SNP
7	2101075	rs4721353	G	A	100	PASS	AC=282;AF=0.0563099;AN=5008;NS=2504;DP=15412;EAS_AF=0.0853;AMR_AF=0.0432;AFR_AF=0.1044;EUR_AF=0.0109;SAS_AF=0.0174;AA=G|||;VT=SNP
7	2101414	rs4719414	T	C	100	PASS	AC=264;AF=0.0527157;AN=5008;NS=2504;DP=20300;EAS_AF=0.0853;AMR_AF=0.0418;AFR_AF=0.0923;EUR_AF=0.0109;SAS_AF=0.0164;AA=T|||;VT=SNP
7	2102726	rs10261796	C	T	100	PASS	AC=264;AF=0.0527157;AN=5008;NS=2504;DP=21832;EAS_AF=0.0853;AMR_AF=0.0418;AFR_AF=0.0923;EUR_AF=0.0109;SAS_AF=0.0164;AA=C|||;VT=SNP
7	2103005	rs7785626	A	G	100	PASS	AC=3753;AF=0.749401;AN=5008;NS=2504;DP=17922;EAS_AF=0.7688;AMR_AF=0.781;AFR_AF=0.7519;EUR_AF=0.6451;SAS_AF=0.8108;AA=G|||;VT=SNP
7	2103637	rs73048919	C	A	100	PASS	AC=1524;AF=0.304313;AN=5008;NS=2504;DP=18375;EAS_AF=0.4732;AMR_AF=0.4424;AFR_AF=0.0174;EUR_AF=0.3867;SAS_AF=0.3354;AA=C|||;VT=SNP
7	2103668	rs6461115	A	G	100	PASS	AC=1609;AF=0.321286;AN=5008;NS=2504;DP=18386;EAS_AF=0.1895;AMR_AF=0.2795;AFR_AF=0.4002;EUR_AF=0.2445;SAS_AF=0.4591;AA=G|||;VT=SNP
7	2103739	rs55810445	C	T	100	PASS	AC=760;AF=0.151757;AN=5008;NS=2504;DP=18464;EAS_AF=0.1825;AMR_AF=0.134;AFR_AF=0.0295;EUR_AF=0.164;SAS_AF=0.2853;AA=C|||;VT=SNP
7	2104055	rs11760737	T	C	100	PASS	AC=744;AF=0.148562;AN=5008;NS=2504;DP=17579;EAS_AF=0.1825;AMR_AF=0.134;AFR_AF=0.0174;EUR_AF=0.164;SAS_AF=0.2853;AA=T|||;VT=SNP
7	2104063	rs11773643	A	G	100	PASS	AC=1612;AF=0.321885;AN=5008;NS=2504;DP=17616;EAS_AF=0.1895;AMR_AF=0.2795;AFR_AF=0.4009;EUR_AF=0.2445;SAS_AF=0.4611;AA=G|||;VT=SNP
7	2104364	rs56072378	A	G	100	PASS	AC=1610;AF=0.321486;AN=5008;NS=2504;DP=15549;EAS_AF=0.1895;AMR_AF=0.2795;AFR_AF=0.4002;EUR_AF=0.2445;SAS_AF=0.4601;AA=G|||;VT=SNP
7	2104951	rs4721359	A	G	100	PASS	AC=1896;AF=0.378594;AN=5008;NS=2504;DP=15608;EAS_AF=0.2748;AMR_AF=0.3228;AFR_AF=0.5083;EUR_AF=0.2555;SAS_AF=0.4765;AA=G|||;VT=SNP
7	2105594	rs55860148	G	A	100	PASS	AC=1025;AF=0.204673;AN=5008;NS=2504;DP=18107;EAS_AF=0.1895;AMR_AF=0.2435;AFR_AF=0.0363;EUR_AF=0.2425;SAS_AF=0.3814;AA=G|||;VT=SNP
7	2105760	rs4719415	A	G	100	PASS	AC=3758;AF=0.750399;AN=5008;NS=2504;DP=17965;EAS_AF=0.744;AMR_AF=0.7839;AFR_AF=0.7625;EUR_AF=0.6481;SAS_AF=0.8221;AA=G|||;VT=SNP
7	2106608	rs4719416	G	A	100	PASS	AC=1389;AF=0.277356;AN=5008;NS=2504;DP=16029;EAS_AF=0.2688;AMR_AF=0.1945;AFR_AF=0.3457;EUR_AF=0.2227;SAS_AF=0.3088;AA=G|||;VT=SNP
7	2106928	rs34731055	C	T	100	PASS	AC=823;AF=0.164337;AN=5008;NS=2504;DP=14257;EAS_AF=0.1825;AMR_AF=0.1383;AFR_AF=0.0348;EUR_AF=0.2097;SAS_AF=0.2924;AA=C|||;VT=SNP
7	2107262	rs62444917	A	C	100	PASS	AC=1559;AF=0.311302;AN=5008;NS=2504;DP=12847;EAS_AF=0.1905;AMR_AF=0.2767;AFR_AF=0.3691;EUR_AF=0.2445;SAS_AF=0.4509;AA=-|||;VT=SNP
7	2107649	rs55789728	A	G	100	PASS	AC=1558;AF=0.311102;AN=5008;NS=2504;DP=22555;EAS_AF=0.1895;AMR_AF=0.2767;AFR_AF=0.3676;EUR_AF=0.2445;SAS_AF=0.453;AA=G|||;VT=SNP
7	2108036	rs17132130	G	C	100	PASS	AC=1561;AF=0.311701;AN=5008;NS=2504;DP=22460;EAS_AF=0.1895;AMR_AF=0.2767;AFR_AF=0.3669;EUR_AF=0.2445;SAS_AF=0.4571;AA=C|||;VT=SNP
7	2108144	rs12333585	C	T	100	PASS	AC=327;AF=0.0652955;AN=5008;NS=2504;DP=18251;EAS_AF=0.0863;AMR_AF=0.0418;AFR_AF=0.1392;EUR_AF=0.0109;SAS_AF=0.0164;AA=C|||;VT=SNP
7	2109428	rs57429877	C	T	100	PASS	AC=329;AF=0.0656949;AN=5008;NS=2504;DP=15763;EAS_AF=0.0863;AMR_AF=0.0418;AFR_AF=0.1407;EUR_AF=0.0109;SAS_AF=0.0164;AA=C|||;VT=SNP
7	2109499	rs62444919	C	T	100	PASS	AC=813;AF=0.16234;AN=5008;NS=2504;DP=16284;EAS_AF=0.1825;AMR_AF=0.1354;AFR_AF=0.0303;EUR_AF=0.2087;SAS_AF=0.2914;AA=C|||;VT=SNP
7	2109821	rs11772627	G	C	100	PASS	AC=817;AF=0.163139;AN=5008;NS=2504;DP=19118;EAS_AF=0.1825;AMR_AF=0.1354;AFR_AF=0.0325;EUR_AF=0.2097;SAS_AF=0.2914;AA=G|||;VT=SNP
7	2109933	rs3800869	C	T	100	PASS	AC=1065;AF=0.21266;AN=5008;NS=2504;DP=19680;EAS_AF=0.2272;AMR_AF=0.1945;AFR_AF=0.1233;EUR_AF=0.3539;SAS_AF=0.1861;AA=C|||;VT=SNP
7	2110043	rs3800870	G	A	100	PASS	AC=262;AF=0.0523163;AN=5008;NS=2504;DP=17569;EAS_AF=0.0853;AMR_AF=0.0418;AFR_AF=0.0908;EUR_AF=0.0109;SAS_AF=0.0164;AA=G|||;VT=SNP
7	2110236	rs3800871	C	T	100	PASS	AC=3636;AF=0.726038;AN=5008;NS=2504;DP=20498;EAS_AF=0.745;AMR_AF=0.7089;AFR_AF=0.7201;EUR_AF=0.6441;SAS_AF=0.8108;AA=T|||;VT=SNP
7	2110272	rs3800872	C	G	100	PASS	AC=1026;AF=0.204872;AN=5008;NS=2504;DP=20758;EAS_AF=0.1895;AMR_AF=0.2421;AFR_AF=0.0363;EUR_AF=0.2396;SAS_AF=0.3865;AA=G|||;VT=SNP
7	2110346	rs3823624	T	C	100	PASS	AC=852;AF=0.170128;AN=5008;NS=2504;DP=20091;EAS_AF=0.1825;AMR_AF=0.1354;AFR_AF=0.0567;EUR_AF=0.2107;SAS_AF=0.2935;AA=T|||;VT=SNP
7	2110517	rs17734969	T	C	100	PASS	AC=1059;AF=0.211462;AN=5008;NS=2504;DP=20356;EAS_AF=0.1895;AMR_AF=0.2435;AFR_AF=0.0605;EUR_AF=0.2396;SAS_AF=0.3865;AA=C|||;VT=SNP
7	2110771	rs10270935	T	A	100	PASS	AC=264;AF=0.0527157;AN=5008;NS=2504;DP=17646;EAS_AF=0.0853;AMR_AF=0.0418;AFR_AF=0.0923;EUR_AF=0.0109;SAS_AF=0.0164;AA=T|||;VT=SNP
7	2111168	rs10253087	C	A	100	PASS	AC=740;AF=0.147764;AN=5008;NS=2504;DP=17833;EAS_AF=0.0853;AMR_AF=0.0677;AFR_AF=0.3903;EUR_AF=0.0129;SAS_AF=0.0798;AA=C|||;VT=SNP
7	2111184	rs11771283	T	C	100	PASS	AC=1892;AF=0.377796;AN=5008;NS=2504;DP=17283;EAS_AF=0.6528;AMR_AF=0.5403;AFR_AF=0.0363;EUR_AF=0.4205;SAS_AF=0.3967;AA=T|||;VT=SNP
7	2111533	rs12699659	T	C	100	PASS	AC=1455;AF=0.290535;AN=5008;NS=2504;DP=18842;EAS_AF=0.0982;AMR_AF=0.3487;AFR_AF=0.2095;EUR_AF=0.5577;SAS_AF=0.2822;AA=t|||;VT=SNP
7	2111553	rs12530949	G	C	100	PASS	AC=3511;AF=0.701078;AN=5008;NS=2504;DP=18379;EAS_AF=0.7639;AMR_AF=0.8934;AFR_AF=0.2685;EUR_AF=0.9751;SAS_AF=0.8027;AA=G|||;VT=SNP
7	2111555	rs12536235	C	A	100	PASS	AC=3533;AF=0.705471;AN=5008;NS=2504;DP=18852;EAS_AF=0.7639;AMR_AF=0.8963;AFR_AF=0.2685;EUR_AF=0.9811;SAS_AF=0.817;AA=A|||;VT=SNP
7	2111580	rs12536239	C	T	100	PASS	AC=339;AF=0.0676917;AN=5008;NS=2504;DP=19496;EAS_AF=0.127;AMR_AF=0.0533;AFR_AF=0.0968;EUR_AF=0.0109;SAS_AF=0.0358;AA=C|||;VT=SNP
7	2111622	rs56320659	C	T	100	PASS	AC=620;AF=0.123802;AN=5008;NS=2504;DP=20672;EAS_AF=0.0933;AMR_AF=0.1081;AFR_AF=0.2057;EUR_AF=0.0696;SAS_AF=0.1115;AA=T|||;VT=SNP
7	2111636	rs10950536	G	A	100	PASS	AC=3147;AF=0.628395;AN=5008;NS=2504;DP=20806;EAS_AF=0.7897;AMR_AF=0.6974;AFR_AF=0.5484;EUR_AF=0.5189;SAS_AF=0.6339;AA=A|||;VT=SNP
7	2111666	rs56918704	A	G	100	PASS	AC=2232;AF=0.445687;AN=5008;NS=2504;DP=20849;EAS_AF=0.5149;AMR_AF=0.549;AFR_AF=0.3835;EUR_AF=0.3767;SAS_AF=0.456;AA=A|||;VT=SNP
7	2111924	rs9632587	A	G	100	PASS	AC=401;AF=0.0800719;AN=5008;NS=2504;DP=18387;EAS_AF=0.1062;AMR_AF=0.0447;AFR_AF=0.1543;EUR_AF=0.0169;SAS_AF=0.0429;AA=A|||;VT=SNP
7	2111996	rs17132133	C	T	100	PASS	AC=466;AF=0.0930511;AN=5008;NS=2504;DP=17830;EAS_AF=0.1677;AMR_AF=0.1816;AFR_AF=0.003;EUR_AF=0.0328;SAS_AF=0.137;AA=C|||;VT=SNP
7	2112174	rs3800873	C	G	100	PASS	AC=260;AF=0.0519169;AN=5008;NS=2504;DP=19982;EAS_AF=0.0843;AMR_AF=0.0418;AFR_AF=0.0908;EUR_AF=0.0099;SAS_AF=0.0164;AA=C|||;VT=SNP
7	2112506	rs1860826	G	A	100	PASS	AC=1502;AF=0.29992;AN=5008;NS=2504;DP=19749;EAS_AF=0.4752;AMR_AF=0.4207;AFR_AF=0.0318;EUR_AF=0.3549;SAS_AF=0.3395;AA=G|||;VT=SNP
7	2112548	rs2398709	C	T	100	PASS	AC=1589;AF=0.317292;AN=5008;NS=2504;DP=20361;EAS_AF=0.5;AMR_AF=0.4424;AFR_AF=0.0356;EUR_AF=0.3847;SAS_AF=0.3517;AA=C|||;VT=SNP
7	2112549	rs35145970	G	A	100	PASS	AC=884;AF=0.176518;AN=5008;NS=2504;DP=20249;EAS_AF=0.1806;AMR_AF=0.2435;AFR_AF=0.0333;EUR_AF=0.2256;SAS_AF=0.2679;AA=G|||;VT=SNP
7	2113062	rs13227446	G	A	100	PASS	AC=896;AF=0.178914;AN=5008;NS=2504;DP=17478;EAS_AF=0.1806;AMR_AF=0.245;AFR_AF=0.0401;EUR_AF=0.2276;SAS_AF=0.2679;AA=G|||;VT=SNP
7	2113327	rs1860827	T	C	100	PASS	AC=3820;AF=0.76278;AN=5008;NS=2504;DP=20761;EAS_AF=0.7718;AMR_AF=0.8357;AFR_AF=0.7678;EUR_AF=0.675;SAS_AF=0.7853;AA=C|||;VT=SNP
7	2113375	rs2398708	A	C	100	PASS	AC=2208;AF=0.440895;AN=5008;NS=2504;DP=20491;EAS_AF=0.2718;AMR_AF=0.3804;AFR_AF=0.7262;EUR_AF=0.2734;SAS_AF=0.4448;AA=C|||;VT=SNP
7	2113429	rs2398707	A	G	100	PASS	AC=260;AF=0.0519169;AN=5008;NS=2504;DP=21108;EAS_AF=0.0843;AMR_AF=0.0418;AFR_AF=0.0908;EUR_AF=0.0099;SAS_AF=0.0164;AA=A|||;VT=SNP
7	2113455	rs3778937	T	C	100	PASS	AC=2251;AF=0.449481;AN=5008;NS=2504;DP=21226;EAS_AF=0.2718;AMR_AF=0.3818;AFR_AF=0.7579;EUR_AF=0.2753;SAS_AF=0.4427;AA=C|||;VT=SNP
7	2113941	rs10280529	A	G	100	PASS	AC=688;AF=0.13738;AN=5008;NS=2504;DP=16722;EAS_AF=0.0913;AMR_AF=0.0937;AFR_AF=0.2882;EUR_AF=0.0427;SAS_AF=0.1094;AA=G|||;VT=SNP
7	2114785	rs3778938	A	G	100	PASS	AC=3797;AF=0.758187;AN=5008;NS=2504;DP=14904;EAS_AF=0.7718;AMR_AF=0.8314;AFR_AF=0.7602;EUR_AF=0.662;SAS_AF=0.7883;AA=G|||;VT=SNP
7	2114924	rs3778939	A	C	100	PASS	AC=771;AF=0.153954;AN=5008;NS=2504;DP=15504;EAS_AF=0.0923;AMR_AF=0.0937;AFR_AF=0.3064;EUR_AF=0.0427;SAS_AF=0.1687;AA=a|||;VT=SNP
7	2115163	rs3729620	C	T	100	PASS	AC=857;AF=0.171126;AN=5008;NS=2504;DP=18729;EAS_AF=0.1796;AMR_AF=0.245;AFR_AF=0.0272;EUR_AF=0.2237;SAS_AF=0.2505;AA=C|||;VT=SNP
7	2115215	rs3800874	A	G	100	PASS	AC=713;AF=0.142372;AN=5008;NS=2504;DP=16841;EAS_AF=0.0923;AMR_AF=0.0937;AFR_AF=0.3056;EUR_AF=0.0427;SAS_AF=0.1104;AA=G|||;VT=SNP
7	2115794	rs10251391	C	T	100	PASS	AC=283;AF=0.0565096;AN=5008;NS=2504;DP=19109;EAS_AF=0.0843;AMR_AF=0.0432;AFR_AF=0.1074;EUR_AF=0.0099;SAS_AF=0.0164;AA=C|||;VT=SNP
7	2116333	rs10254998	C	A	100	PASS	AC=260;AF=0.0519169;AN=5008;NS=2504;DP=23743;EAS_AF=0.0843;AMR_AF=0.0418;AFR_AF=0.0908;EUR_AF=0.0099;SAS_AF=0.0164;AA=C|||;VT=SNP
7	2116690	rs3778940	G	A	100	PASS	AC=270;AF=0.0539137;AN=5008;NS=2504;DP=19801;EAS_AF=0.0853;AMR_AF=0.0418;AFR_AF=0.0976;EUR_AF=0.0099;SAS_AF=0.0164;AA=G|||;VT=SNP
7	2116877	rs3778943	C	T	100	PASS	AC=451;AF=0.0900559;AN=5008;NS=2504;DP=22966;EAS_AF=0.0913;AMR_AF=0.0778;AFR_AF=0.1218;EUR_AF=0.0427;SAS_AF=0.1033;AA=T|||;VT=SNP
7	2117146	rs34564512	C	G	100	PASS	AC=888;AF=0.177316;AN=5008;NS=2504;DP=18160;EAS_AF=0.1806;AMR_AF=0.2435;AFR_AF=0.0477;EUR_AF=0.2197;SAS_AF=0.2587;AA=C|||;VT=SNP
7	2117206	rs4721372	C	G	100	PASS	AC=567;AF=0.113219;AN=5008;NS=2504;DP=19250;EAS_AF=0.0942;AMR_AF=0.1052;AFR_AF=0.1884;EUR_AF=0.0457;SAS_AF=0.1063;AA=G|||;VT=SNP
7	2117261	rs3800875	C	T	100	PASS	AC=870;AF=0.173722;AN=5008;NS=2504;DP=19202;EAS_AF=0.1806;AMR_AF=0.2363;AFR_AF=0.0575;EUR_AF=0.2028;SAS_AF=0.2495;AA=C|||;VT=SNP
7	2117309	rs3800876	T	C	100	PASS	AC=914;AF=0.182508;AN=5008;NS=2504;DP=19167;EAS_AF=0.1756;AMR_AF=0.255;AFR_AF=0.0522;EUR_AF=0.2326;SAS_AF=0.2628;AA=T|||;VT=SNP
7	2117752	rs3778944	G	A	100	PASS	AC=217;AF=0.0433307;AN=5008;NS=2504;DP=18259;EAS_AF=0.0853;AMR_AF=0.0418;AFR_AF=0.0575;EUR_AF=0.0099;SAS_AF=0.0164;AA=G|||;VT=SNP
7	2117912	rs3778945	A	C	100	PASS	AC=3594;AF=0.717652;AN=5008;NS=2504;DP=18124;EAS_AF=0.6865;AMR_AF=0.7939;AFR_AF=0.7095;EUR_AF=0.6561;SAS_AF=0.7699;AA=C|||;VT=SNP
7	2118448	rs3778946	G	A	100	PASS	AC=3355;AF=0.669928;AN=5008;NS=2504;DP=17956;EAS_AF=0.6796;AMR_AF=0.7522;AFR_AF=0.6483;EUR_AF=0.6173;SAS_AF=0.6851;AA=G|||;VT=SNP
7	2118772	rs3800877	T	C	100	PASS	AC=3355;AF=0.669928;AN=5008;NS=2504;DP=17036;EAS_AF=0.6796;AMR_AF=0.7522;AFR_AF=0.6483;EUR_AF=0.6173;SAS_AF=0.6851;AA=T|||;VT=SNP
7	2119174	rs7805774	C	T	100	PASS	AC=3805;AF=0.759784;AN=5008;NS=2504;DP=18847;EAS_AF=0.7708;AMR_AF=0.83;AFR_AF=0.77;EUR_AF=0.66;SAS_AF=0.7873;AA=T|||;VT=SNP
7	2119657	rs7796547	T	C	100	PASS	AC=3837;AF=0.766174;AN=5008;NS=2504;DP=18124;EAS_AF=0.7728;AMR_AF=0.8357;AFR_AF=0.7882;EUR_AF=0.662;SAS_AF=0.7873;AA=C|||;VT=SNP
7	2119869	rs34903893	C	T	100	PASS	AC=870;AF=0.173722;AN=5008;NS=2504;DP=15217;EAS_AF=0.1806;AMR_AF=0.245;AFR_AF=0.0318;EUR_AF=0.2237;SAS_AF=0.2566;AA=C|||;VT=SNP
7	2120364	rs3800878	T	G	100	PASS	AC=3508;AF=0.700479;AN=5008;NS=2504;DP=12627;EAS_AF=0.6865;AMR_AF=0.7867;AFR_AF=0.6543;EUR_AF=0.6501;SAS_AF=0.7679;AA=G|||;VT=SNP
7	2120378	rs3800879	A	G	100	PASS	AC=3550;AF=0.708866;AN=5008;NS=2504;DP=13342;EAS_AF=0.6875;AMR_AF=0.7882;AFR_AF=0.6838;EUR_AF=0.6501;SAS_AF=0.7689;AA=G|||;VT=SNP
7	2120616	rs3800880	A	G	100	PASS	AC=3517;AF=0.702276;AN=5008;NS=2504;DP=19310;EAS_AF=0.6875;AMR_AF=0.7867;AFR_AF=0.6589;EUR_AF=0.6511;SAS_AF=0.7689;AA=N|||;VT=SNP
7	2120635	rs3800881	T	C	100	PASS	AC=3360;AF=0.670927;AN=5008;NS=2504;DP=19675;EAS_AF=0.6806;AMR_AF=0.7522;AFR_AF=0.6528;EUR_AF=0.6183;SAS_AF=0.682;AA=C|||;VT=SNP
7	2120758	rs3800882	G	A	100	PASS	AC=2393;AF=0.477835;AN=5008;NS=2504;DP=19100;EAS_AF=0.499;AMR_AF=0.5029;AFR_AF=0.5484;EUR_AF=0.3966;SAS_AF=0.4264;AA=G|||;VT=SNP
7	2120894	rs3800883	A	G	100	PASS	AC=3727;AF=0.744209;AN=5008;NS=2504;DP=16722;EAS_AF=0.7728;AMR_AF=0.8199;AFR_AF=0.7163;EUR_AF=0.66;SAS_AF=0.7853;AA=G|||;VT=SNP
7	2121113	rs3800884	C	A	100	PASS	AC=260;AF=0.0519169;AN=5008;NS=2504;DP=16842;EAS_AF=0.0853;AMR_AF=0.0418;AFR_AF=0.09;EUR_AF=0.0099;SAS_AF=0.0164;AA=C|||;VT=SNP
7	2121114	rs3800885	C	A	100	PASS	AC=260;AF=0.0519169;AN=5008;NS=2504;DP=16912;EAS_AF=0.0853;AMR_AF=0.0418;AFR_AF=0.09;EUR_AF=0.0099;SAS_AF=0.0164;AA=C|||;VT=SNP
7	2121156	rs1558461	G	A	100	PASS	AC=381;AF=0.0760783;AN=5008;NS=2504;DP=15993;EAS_AF=0.0754;AMR_AF=0.1282;AFR_AF=0.0113;EUR_AF=0.1083;SAS_AF=0.0941;AA=G|||;VT=SNP
7	2121196	rs1558462	G	A	100	PASS	AC=859;AF=0.171526;AN=5008;NS=2504;DP=14787;EAS_AF=0.1806;AMR_AF=0.245;AFR_AF=0.0272;EUR_AF=0.2217;SAS_AF=0.2536;AA=G|||;VT=SNP
7	2121274	rs3800887	C	G	100	PASS	AC=301;AF=0.0601038;AN=5008;NS=2504;DP=16264;EAS_AF=0.0853;AMR_AF=0.0432;AFR_AF=0.1195;EUR_AF=0.0099;SAS_AF=0.0174;AA=G|||;VT=SNP
7	2121616	rs3800888	T	C	100	PASS	AC=261;AF=0.0521166;AN=5008;NS=2504;DP=17864;EAS_AF=0.0853;AMR_AF=0.0418;AFR_AF=0.09;EUR_AF=0.0099;SAS_AF=0.0174;AA=T|||;VT=SNP
7	2122183	rs3778947	T	C	100	PASS	AC=458;AF=0.0914537;AN=5008;NS=2504;DP=15756;EAS_AF=0.0923;AMR_AF=0.0778;AFR_AF=0.121;EUR_AF=0.0427;SAS_AF=0.1104;AA=C|||;VT=SNP
7	2122454	rs3800889	C	T	100	PASS	AC=262;AF=0.0523163;AN=5008;NS=2504;DP=16036;EAS_AF=0.0853;AMR_AF=0.0418;AFR_AF=0.0915;EUR_AF=0.0099;SAS_AF=0.0164;AA=C|||;VT=SNP
7	2122643	rs3800890	G	A	100	PASS	AC=3305;AF=0.659944;AN=5008;NS=2504;DP=15699;EAS_AF=0.6538;AMR_AF=0.7522;AFR_AF=0.6415;EUR_AF=0.6123;SAS_AF=0.6748;AA=G|||;VT=SNP
7	2123291	rs3778948	G	A	100	PASS	AC=260;AF=0.0519169;AN=5008;NS=2504;DP=17886;EAS_AF=0.0853;AMR_AF=0.0418;AFR_AF=0.09;EUR_AF=0.0099;SAS_AF=0.0164;AA=G|||;VT=SNP
7	2123409	rs3778949	G	A	100	PASS	AC=262;AF=0.0523163;AN=5008;NS=2504;DP=20358;EAS_AF=0.0853;AMR_AF=0.0418;AFR_AF=0.09;EUR_AF=0.0099;SAS_AF=0.0184;AA=G|||;VT=SNP
7	2123772	rs3800891	C	T	100	PASS	AC=264;AF=0.0527157;AN=5008;NS=2504;DP=20522;EAS_AF=0.0853;AMR_AF=0.0418;AFR_AF=0.093;EUR_AF=0.0099;SAS_AF=0.0164;AA=C|||;VT=SNP
7	2123963	rs3800893	C	T	100	PASS	AC=866;AF=0.172923;AN=5008;NS=2504;DP=17671;EAS_AF=0.1786;AMR_AF=0.2406;AFR_AF=0.0318;EUR_AF=0.2237;SAS_AF=0.2577;AA=C|||;VT=SNP
7	2124250	rs9654938	A	G	100	PASS	AC=453;AF=0.0904553;AN=5008;NS=2504;DP=17964;EAS_AF=0.0933;AMR_AF=0.0778;AFR_AF=0.1218;EUR_AF=0.0427;SAS_AF=0.1033;AA=G|||;VT=SNP
7	2124355	rs9654939	G	T	100	PASS	AC=260;AF=0.0519169;AN=5008;NS=2504;DP=19438;EAS_AF=0.0853;AMR_AF=0.0418;AFR_AF=0.09;EUR_AF=0.0099;SAS_AF=0.0164;AA=G|||;VT=SNP
7	2124801	rs4721384	C	T	100	PASS	AC=246;AF=0.0491214;AN=5008;NS=2504;DP=21748;EAS_AF=0.0853;AMR_AF=0.0418;AFR_AF=0.0817;EUR_AF=0.007;SAS_AF=0.0164;AA=C|||;VT=SNP
7	2125131	rs3778950	G	T	100	PASS	AC=260;AF=0.0519169;AN=5008;NS=2504;DP=22701;EAS_AF=0.0853;AMR_AF=0.0418;AFR_AF=0.09;EUR_AF=0.0099;SAS_AF=0.0164;AA=G|||;VT=SNP
7	2125320	rs3778951	C	T	100	PASS	AC=261;AF=0.0521166;AN=5008;NS=2504;DP=21526;EAS_AF=0.0853;AMR_AF=0.0418;AFR_AF=0.09;EUR_AF=0.0099;SAS_AF=0.0174;AA=C|||;VT=SNP
7	2125673	rs3823626	C	G	100	PASS	AC=300;AF=0.0599042;AN=5008;NS=2504;DP=18693;EAS_AF=0.0853;AMR_AF=0.0432;AFR_AF=0.1195;EUR_AF=0.0099;SAS_AF=0.0164;AA=C|||;VT=SNP
7	2125805	rs3800894	C	A	100	PASS	AC=300;AF=0.0599042;AN=5008;NS=2504;DP=20398;EAS_AF=0.0853;AMR_AF=0.0432;AFR_AF=0.1195;EUR_AF=0.0099;SAS_AF=0.0164;AA=C|||;VT=SNP
7	2125942	rs3800895	G	A	100	PASS	AC=1292;AF=0.257987;AN=5008;NS=2504;DP=19970;EAS_AF=0.1687;AMR_AF=0.2997;AFR_AF=0.2209;EUR_AF=0.2674;SAS_AF=0.3609;AA=A|||;VT=SNP
7	2126219	rs3778953	G	A	100	PASS	AC=302;AF=0.0603035;AN=5008;NS=2504;DP=19405;EAS_AF=0.0853;AMR_AF=0.0447;AFR_AF=0.1195;EUR_AF=0.0109;SAS_AF=0.0164;AA=G|||;VT=SNP
7	2126453	rs3778954	T	G	100	PASS	AC=457;AF=0.091254;AN=5008;NS=2504;DP=18526;EAS_AF=0.0923;AMR_AF=0.0778;AFR_AF=0.121;EUR_AF=0.0427;SAS_AF=0.1094;AA=G|||;VT=SNP
7	2126480	rs3778955	G	A	100	PASS	AC=277;AF=0.0553115;AN=5008;NS=2504;DP=18029;EAS_AF=0.0853;AMR_AF=0.0504;AFR_AF=0.0915;EUR_AF=0.0189;SAS_AF=0.0164;AA=g|||;VT=SNP
7	2126815	rs11973308	T	C	100	PASS	AC=493;AF=0.0984425;AN=5008;NS=2504;DP=17624;EAS_AF=0.0923;AMR_AF=0.085;AFR_AF=0.1233;EUR_AF=0.0706;SAS_AF=0.1094;AA=C|||;VT=SNP
7	2127194	rs11982791	C	A	100	PASS	AC=547;AF=0.109225;AN=5008;NS=2504;DP=18496;EAS_AF=0.0923;AMR_AF=0.0821;AFR_AF=0.1906;EUR_AF=0.0437;SAS_AF=0.1033;AA=A|||;VT=SNP
7	2127276	rs3823627	A	G	100	PASS	AC=301;AF=0.0601038;AN=5008;NS=2504;DP=18677;EAS_AF=0.0863;AMR_AF=0.0432;AFR_AF=0.1195;EUR_AF=0.0099;SAS_AF=0.0164;AA=A|||;VT=SNP
7	2127515	rs3778956	C	G	100	PASS	AC=786;AF=0.156949;AN=5008;NS=2504;DP=18762;EAS_AF=0.0774;AMR_AF=0.2219;AFR_AF=0.059;EUR_AF=0.2256;SAS_AF=0.2546;AA=C|||;VT=SNP
7	2127711	rs3778957	G	A	100	PASS	AC=294;AF=0.0587061;AN=5008;NS=2504;DP=17234;EAS_AF=0.0853;AMR_AF=0.0432;AFR_AF=0.115;EUR_AF=0.0099;SAS_AF=0.0164;AA=G|||;VT=SNP
7	2127795	rs3778958	G	A	100	PASS	AC=300;AF=0.0599042;AN=5008;NS=2504;DP=18047;EAS_AF=0.0853;AMR_AF=0.0432;AFR_AF=0.1195;EUR_AF=0.0099;SAS_AF=0.0164;AA=G|||;VT=SNP
7	2127990	rs3778959	G	A	100	PASS	AC=260;AF=0.0519169;AN=5008;NS=2504;DP=15720;EAS_AF=0.0853;AMR_AF=0.0418;AFR_AF=0.09;EUR_AF=0.0099;SAS_AF=0.0164;AA=G|||;VT=SNP
7	2128041	rs3778960	C	T	100	PASS	AC=301;AF=0.0601038;AN=5008;NS=2504;DP=15968;EAS_AF=0.0853;AMR_AF=0.0432;AFR_AF=0.1203;EUR_AF=0.0099;SAS_AF=0.0164;AA=C|||;VT=SNP
7	2128048	rs3778961	C	T	100	PASS	AC=300;AF=0.0599042;AN=5008;NS=2504;DP=15967;EAS_AF=0.0853;AMR_AF=0.0432;AFR_AF=0.1195;EUR_AF=0.0099;SAS_AF=0.0164;AA=C|||;VT=SNP
7	2128115	rs3778962	C	T	100	PASS	AC=260;AF=0.0519169;AN=5008;NS=2504;DP=14693;EAS_AF=0.0853;AMR_AF=0.0418;AFR_AF=0.09;EUR_AF=0.0099;SAS_AF=0.0164;AA=C|||;VT=SNP
7	2128648	rs10242757	T	C	100	PASS	AC=457;AF=0.091254;AN=5008;NS=2504;DP=19846;EAS_AF=0.0923;AMR_AF=0.0778;AFR_AF=0.121;EUR_AF=0.0427;SAS_AF=0.1094;AA=C|||;VT=SNP
7	2129142	rs73285726	T	C	100	PASS	AC=261;AF=0.0521166;AN=5008;NS=2504;DP=16785;EAS_AF=0.0853;AMR_AF=0.0418;AFR_AF=0.0908;EUR_AF=0.0099;SAS_AF=0.0164;AA=T|||;VT=SNP
7	2130014	rs13242473	T	C	100	PASS	AC=898;AF=0.179313;AN=5008;NS=2504;DP=18164;EAS_AF=0.2054;AMR_AF=0.2421;AFR_AF=0.0348;EUR_AF=0.2237;SAS_AF=0.2577;AA=T|||;VT=SNP
7	2130600	rs56291341	A	G	100	PASS	AC=458;AF=0.0914537;AN=5008;NS=2504;DP=19583;EAS_AF=0.0923;AMR_AF=0.0778;AFR_AF=0.121;EUR_AF=0.0427;SAS_AF=0.1104;AA=a|||;VT=SNP
7	2130960	rs10950541	T	C	100	PASS	AC=323;AF=0.0644968;AN=5008;NS=2504;DP=16728;EAS_AF=0.1071;AMR_AF=0.0432;AFR_AF=0.1195;EUR_AF=0.0099;SAS_AF=0.0174;AA=T|||;VT=SNP
7	2131141	rs10950542	T	C	100	PASS	AC=305;AF=0.0609026;AN=5008;NS=2504;DP=18100;EAS_AF=0.0853;AMR_AF=0.0432;AFR_AF=0.1225;EUR_AF=0.0099;SAS_AF=0.0174;AA=T|||;VT=SNP
7	2131829	rs2895202	T	C	100	PASS	AC=1594;AF=0.318291;AN=5008;NS=2504;DP=23632;EAS_AF=0.496;AMR_AF=0.4481;AFR_AF=0.0174;EUR_AF=0.3926;SAS_AF=0.3732;AA=T|||;VT=SNP
7	2132126	rs4721390	T	C	100	PASS	AC=467;AF=0.0932508;AN=5008;NS=2504;DP=17421;EAS_AF=0.0923;AMR_AF=0.0793;AFR_AF=0.1248;EUR_AF=0.0457;SAS_AF=0.1104;AA=t|||;VT=SNP
7	2132749	rs56409553	A	G	100	PASS	AC=1435;AF=0.286542;AN=5008;NS=2504;DP=14071;EAS_AF=0.2837;AMR_AF=0.3228;AFR_AF=0.2254;EUR_AF=0.2674;SAS_AF=0.3661;AA=G|||;VT=SNP
7	2132992	rs73671837	T	C	100	PASS	AC=300;AF=0.0599042;AN=5008;NS=2504;DP=18971;EAS_AF=0.0853;AMR_AF=0.0432;AFR_AF=0.1195;EUR_AF=0.0099;SAS_AF=0.0164;AA=T|||;VT=SNP
7	2133000	rs56922345	T	C	100	PASS	AC=456;AF=0.0910543;AN=5008;NS=2504;DP=18823;EAS_AF=0.0923;AMR_AF=0.0778;AFR_AF=0.121;EUR_AF=0.0417;SAS_AF=0.1094;AA=C|||;VT=SNP
7	2133088	rs10256690	A	C	100	PASS	AC=301;AF=0.0601038;AN=5008;NS=2504;DP=18259;EAS_AF=0.0853;AMR_AF=0.0432;AFR_AF=0.1203;EUR_AF=0.0099;SAS_AF=0.0164;AA=C|||;VT=SNP
7	2133443	rs3800896	C	T	100	PASS	AC=260;AF=0.0519169;AN=5008;NS=2504;DP=19372;EAS_AF=0.0853;AMR_AF=0.0418;AFR_AF=0.09;EUR_AF=0.0099;SAS_AF=0.0164;AA=C|||;VT=SNP
7	2133814	rs745528	A	G	100	PASS	AC=1978;AF=0.394968;AN=5008;NS=2504;DP=18998;EAS_AF=0.2837;AMR_AF=0.3646;AFR_AF=0.5666;EUR_AF=0.2684;SAS_AF=0.4294;AA=G|||;VT=SNP
7	2134368	rs3888009	G	A	100	PASS	AC=262;AF=0.0523163;AN=5008;NS=2504;DP=15935;EAS_AF=0.0863;AMR_AF=0.0418;AFR_AF=0.09;EUR_AF=0.0099;SAS_AF=0.0174;AA=G|||;VT=SNP
7	2134616	rs10242452	A	G	100	PASS	AC=548;AF=0.109425;AN=5008;NS=2504;DP=16045;EAS_AF=0.0933;AMR_AF=0.0951;AFR_AF=0.1218;EUR_AF=0.0606;SAS_AF=0.1697;AA=G|||;VT=SNP
7	2134728	rs35143793	A	G	100	PASS	AC=875;AF=0.17472;AN=5008;NS=2504;DP=11060;EAS_AF=0.1915;AMR_AF=0.2406;AFR_AF=0.0295;EUR_AF=0.2247;SAS_AF=0.2556;AA=A|||;VT=SNP
7	2134971	rs4721392	G	T	100	PASS	AC=300;AF=0.0599042;AN=5008;NS=2504;DP=13443;EAS_AF=0.0853;AMR_AF=0.0432;AFR_AF=0.1195;EUR_AF=0.0099;SAS_AF=0.0164;AA=G|||;VT=SNP
7	2135015	rs4721393	G	A	100	PASS	AC=260;AF=0.0519169;AN=5008;NS=2504;DP=15930;EAS_AF=0.0853;AMR_AF=0.0418;AFR_AF=0.09;EUR_AF=0.0099;SAS_AF=0.0164;AA=G|||;VT=SNP
7	2135170	rs3800897	T	C	100	PASS	AC=696;AF=0.138978;AN=5008;NS=2504;DP=16317;EAS_AF=0.3631;AMR_AF=0.0706;AFR_AF=0.1286;EUR_AF=0.0298;SAS_AF=0.0828;AA=T|||;VT=SNP
7	2136421	rs3823628	G	C	100	PASS	AC=457;AF=0.091254;AN=5008;NS=2504;DP=14123;EAS_AF=0.0942;AMR_AF=0.0778;AFR_AF=0.1203;EUR_AF=0.0417;SAS_AF=0.1094;AA=C|||;VT=SNP
7	2136468	rs3800898	T	C	100	PASS	AC=3819;AF=0.76258;AN=5008;NS=2504;DP=13020;EAS_AF=0.7808;AMR_AF=0.8285;AFR_AF=0.7746;EUR_AF=0.661;SAS_AF=0.7853;AA=C|||;VT=SNP
7	2137195	rs3800900	T	A	100	PASS	AC=262;AF=0.0523163;AN=5008;NS=2504;DP=19572;EAS_AF=0.0863;AMR_AF=0.0418;AFR_AF=0.0908;EUR_AF=0.0099;SAS_AF=0.0164;AA=T|||;VT=SNP
7	2137903	rs3778963	A	G	100	PASS	AC=3101;AF=0.619209;AN=5008;NS=2504;DP=17751;EAS_AF=0.7014;AMR_AF=0.7565;AFR_AF=0.3979;EUR_AF=0.6501;SAS_AF=0.7045;AA=G|||;VT=SNP
7	2138109	rs3778964	C	T	100	PASS	AC=1572;AF=0.313898;AN=5008;NS=2504;DP=17650;EAS_AF=0.494;AMR_AF=0.4481;AFR_AF=0.0166;EUR_AF=0.3907;SAS_AF=0.3558;AA=C|||;VT=SNP
7	2138296	rs3778965	G	A	100	PASS	AC=1573;AF=0.314097;AN=5008;NS=2504;DP=14747;EAS_AF=0.496;AMR_AF=0.4481;AFR_AF=0.0166;EUR_AF=0.3897;SAS_AF=0.3558;AA=g|||;VT=SNP
7	2138761	rs3800901	G	A	100	PASS	AC=1535;AF=0.30651;AN=5008;NS=2504;DP=16887;EAS_AF=0.2778;AMR_AF=0.3112;AFR_AF=0.3548;EUR_AF=0.2366;SAS_AF=0.3395;AA=G|||;VT=SNP
7	2139286	rs73038441	T	C	100	PASS	AC=1577;AF=0.314896;AN=5008;NS=2504;DP=15773;EAS_AF=0.495;AMR_AF=0.4481;AFR_AF=0.0197;EUR_AF=0.3907;SAS_AF=0.3558;AA=T|||;VT=SNP
7	2139457	rs73038442	C	T	100	PASS	AC=1572;AF=0.313898;AN=5008;NS=2504;DP=18651;EAS_AF=0.494;AMR_AF=0.4481;AFR_AF=0.0166;EUR_AF=0.3907;SAS_AF=0.3558;AA=C|||;VT=SNP
7	2139904	rs3778968	C	A	100	PASS	AC=262;AF=0.0523163;AN=5008;NS=2504;DP=21086;EAS_AF=0.0873;AMR_AF=0.0418;AFR_AF=0.09;EUR_AF=0.0099;SAS_AF=0.0164;AA=C|||;VT=SNP
7	2139990	rs3778969	G	A	100	PASS	AC=1572;AF=0.313898;AN=5008;NS=2504;DP=20237;EAS_AF=0.494;AMR_AF=0.4481;AFR_AF=0.0166;EUR_AF=0.3907;SAS_AF=0.3558;AA=G|||;VT=SNP
7	2140312	rs4719431	T	C	100	PASS	AC=2029;AF=0.405152;AN=5008;NS=2504;DP=16865;EAS_AF=0.5933;AMR_AF=0.5259;AFR_AF=0.1331;EUR_AF=0.4324;SAS_AF=0.4652;AA=C|||;VT=SNP
7	2140330	rs4719432	A	G	100	PASS	AC=2117;AF=0.422724;AN=5008;NS=2504;DP=17666;EAS_AF=0.5893;AMR_AF=0.5432;AFR_AF=0.1354;EUR_AF=0.4523;SAS_AF=0.5235;AA=G|||;VT=SNP
7	2140704	rs62442993	C	T	100	PASS	AC=872;AF=0.174121;AN=5008;NS=2504;DP=18692;EAS_AF=0.1915;AMR_AF=0.2406;AFR_AF=0.0257;EUR_AF=0.2256;SAS_AF=0.2566;AA=C|||;VT=SNP
7	2140938	rs4380817	T	C	100	PASS	AC=3542;AF=0.707268;AN=5008;NS=2504;DP=12985;EAS_AF=0.7798;AMR_AF=0.8098;AFR_AF=0.5756;EUR_AF=0.661;SAS_AF=0.7853;AA=C|||;VT=SNP
7	2141239	rs4719436	G	A	100	PASS	AC=1574;AF=0.314297;AN=5008;NS=2504;DP=20624;EAS_AF=0.4931;AMR_AF=0.4481;AFR_AF=0.0189;EUR_AF=0.3907;SAS_AF=0.3558;AA=g|||;VT=SNP
7	2141670	rs6944886	A	G	100	PASS	AC=859;AF=0.171526;AN=5008;NS=2504;DP=20596;EAS_AF=0.1905;AMR_AF=0.2305;AFR_AF=0.0787;EUR_AF=0.2078;SAS_AF=0.1984;AA=A|||;VT=SNP
7	2143165	rs4721405	T	G	100	PASS	AC=3075;AF=0.614018;AN=5008;NS=2504;DP=16419;EAS_AF=0.7798;AMR_AF=0.7795;AFR_AF=0.2837;EUR_AF=0.66;SAS_AF=0.7249;AA=G|||;VT=SNP
7	2143208	rs3778970	C	A	100	PASS	AC=1579;AF=0.315296;AN=5008;NS=2504;DP=16356;EAS_AF=0.4921;AMR_AF=0.4467;AFR_AF=0.0166;EUR_AF=0.3857;SAS_AF=0.3712;AA=C|||;VT=SNP
7	2144378	rs3800902	C	T	100	PASS	AC=1571;AF=0.313698;AN=5008;NS=2504;DP=18801;EAS_AF=0.4921;AMR_AF=0.4467;AFR_AF=0.0166;EUR_AF=0.3907;SAS_AF=0.3579;AA=C|||;VT=SNP
7	2145406	rs35876604	G	A	100	PASS	AC=946;AF=0.188898;AN=5008;NS=2504;DP=10330;EAS_AF=0.1905;AMR_AF=0.2478;AFR_AF=0.0794;EUR_AF=0.2256;SAS_AF=0.2556;AA=G|||;VT=SNP
7	2145425	rs1860829	A	C	100	PASS	AC=3822;AF=0.763179;AN=5008;NS=2504;DP=10636;EAS_AF=0.7788;AMR_AF=0.8271;AFR_AF=0.7746;EUR_AF=0.664;SAS_AF=0.7883;AA=C|||;VT=SNP
7	2146254	rs3778971	C	A	100	PASS	AC=943;AF=0.188299;AN=5008;NS=2504;DP=17232;EAS_AF=0.1905;AMR_AF=0.2478;AFR_AF=0.0787;EUR_AF=0.2256;SAS_AF=0.2536;AA=C|||;VT=SNP
7	2146751	rs3800904	G	A	100	PASS	AC=703;AF=0.140375;AN=5008;NS=2504;DP=19887;EAS_AF=0.0873;AMR_AF=0.0749;AFR_AF=0.357;EUR_AF=0.0109;SAS_AF=0.0818;AA=G|||;VT=SNP
7	2147301	rs4721407	A	G	100	PASS	AC=3690;AF=0.736821;AN=5008;NS=2504;DP=17360;EAS_AF=0.7817;AMR_AF=0.8228;AFR_AF=0.6778;EUR_AF=0.662;SAS_AF=0.7863;AA=G|||;VT=SNP
7	2147596	rs3800905	A	G	100	PASS	AC=3759;AF=0.750599;AN=5008;NS=2504;DP=15602;EAS_AF=0.7817;AMR_AF=0.8156;AFR_AF=0.7595;EUR_AF=0.6312;SAS_AF=0.7832;AA=G|||;VT=SNP
7	2148059	rs3800906	T	A	100	PASS	AC=250;AF=0.0499201;AN=5008;NS=2504;DP=14709;EAS_AF=0.0873;AMR_AF=0.0418;AFR_AF=0.0809;EUR_AF=0.0099;SAS_AF=0.0164;AA=T|||;VT=SNP
7	2149947	rs7809320	G	A	100	PASS	AC=866;AF=0.172923;AN=5008;NS=2504;DP=16136;EAS_AF=0.1905;AMR_AF=0.2406;AFR_AF=0.025;EUR_AF=0.2237;SAS_AF=0.2546;AA=G|||;VT=SNP
7	2149967	rs10224497	A	G	100	PASS	AC=2203;AF=0.439896;AN=5008;NS=2504;DP=16425;EAS_AF=0.5913;AMR_AF=0.5403;AFR_AF=0.2557;EUR_AF=0.4344;SAS_AF=0.4673;AA=G|||;VT=SNP
7	2150343	rs4721410	A	G	100	PASS	AC=3801;AF=0.758986;AN=5008;NS=2504;DP=20204;EAS_AF=0.7798;AMR_AF=0.8271;AFR_AF=0.7602;EUR_AF=0.662;SAS_AF=0.7873;AA=G|||;VT=SNP
7	2151178	rs3778973	C	T	100	PASS	AC=878;AF=0.175319;AN=5008;NS=2504;DP=21606;EAS_AF=0.1915;AMR_AF=0.2421;AFR_AF=0.031;EUR_AF=0.2256;SAS_AF=0.2546;AA=C|||;VT=SNP
7	2151398	rs1558465	G	C	100	PASS	AC=1842;AF=0.367812;AN=5008;NS=2504;DP=19125;EAS_AF=0.503;AMR_AF=0.4942;AFR_AF=0.09;EUR_AF=0.4274;SAS_AF=0.453;AA=C|||;VT=SNP
7	2151432	rs1558466	A	C	100	PASS	AC=3089;AF=0.616813;AN=5008;NS=2504;DP=18538;EAS_AF=0.6944;AMR_AF=0.755;AFR_AF=0.3903;EUR_AF=0.6531;SAS_AF=0.7076;AA=C|||;VT=SNP
7	2151633	rs1476887	T	C	100	PASS	AC=1838;AF=0.367013;AN=5008;NS=2504;DP=18745;EAS_AF=0.503;AMR_AF=0.4942;AFR_AF=0.087;EUR_AF=0.4274;SAS_AF=0.453;AA=C|||;VT=SNP
7	2152001	rs731140	G	A	100	PASS	AC=2817;AF=0.5625;AN=5008;NS=2504;DP=19692;EAS_AF=0.6915;AMR_AF=0.7378;AFR_AF=0.1989;EUR_AF=0.6521;SAS_AF=0.7045;AA=A|||;VT=SNP
7	2152344	rs1860830	A	G	100	PASS	AC=3842;AF=0.767173;AN=5008;NS=2504;DP=16834;EAS_AF=0.7798;AMR_AF=0.8357;AFR_AF=0.7867;EUR_AF=0.662;SAS_AF=0.7873;AA=G|||;VT=SNP
7	2153071	rs4721411	C	T	100	PASS	AC=1653;AF=0.330072;AN=5008;NS=2504;DP=14878;EAS_AF=0.4931;AMR_AF=0.4582;AFR_AF=0.0673;EUR_AF=0.3946;SAS_AF=0.3599;AA=C|||;VT=SNP
7	2153084	rs4721412	A	G	100	PASS	AC=3842;AF=0.767173;AN=5008;NS=2504;DP=14156;EAS_AF=0.7798;AMR_AF=0.8357;AFR_AF=0.7867;EUR_AF=0.663;SAS_AF=0.7863;AA=G|||;VT=SNP
7	2153541	rs6461158	G	A	100	PASS	AC=1761;AF=0.351637;AN=5008;NS=2504;DP=15174;EAS_AF=0.1925;AMR_AF=0.2997;AFR_AF=0.6188;EUR_AF=0.2286;SAS_AF=0.318;AA=G|||;VT=SNP
7	2155250	rs11770254	C	G	100	PASS	AC=1927;AF=0.384784;AN=5008;NS=2504;DP=16656;EAS_AF=0.498;AMR_AF=0.4986;AFR_AF=0.1581;EUR_AF=0.4274;SAS_AF=0.4499;AA=a|||;VT=SNP
7	2155251	rs11770255	C	G	100	PASS	AC=1927;AF=0.384784;AN=5008;NS=2504;DP=16755;EAS_AF=0.498;AMR_AF=0.4986;AFR_AF=0.1581;EUR_AF=0.4274;SAS_AF=0.4499;AA=G|||;VT=SNP
7	2156338	rs2398706	A	T	100	PASS	AC=1823;AF=0.364018;AN=5008;NS=2504;DP=18133;EAS_AF=0.501;AMR_AF=0.4942;AFR_AF=0.0787;EUR_AF=0.4254;SAS_AF=0.453;AA=a|||;VT=SNP
7	2157186	rs13240499	G	A	100	PASS	AC=863;AF=0.172324;AN=5008;NS=2504;DP=21899;EAS_AF=0.1925;AMR_AF=0.2392;AFR_AF=0.0333;EUR_AF=0.2276;SAS_AF=0.2352;AA=g|||;VT=SNP
7	2158390	rs10239050	A	G	100	PASS	AC=1910;AF=0.38139;AN=5008;NS=2504;DP=19821;EAS_AF=0.5833;AMR_AF=0.4971;AFR_AF=0.1566;EUR_AF=0.3996;SAS_AF=0.3763;AA=g|||;VT=SNP
7	2159214	rs11767038	G	A	100	PASS	AC=949;AF=0.189497;AN=5008;NS=2504;DP=18816;EAS_AF=0.2192;AMR_AF=0.1527;AFR_AF=0.0666;EUR_AF=0.326;SAS_AF=0.2106;AA=g|||;VT=SNP
7	2159430	rs3800907	C	T	100	PASS	AC=263;AF=0.052516;AN=5008;NS=2504;DP=18950;EAS_AF=0.0863;AMR_AF=0.0432;AFR_AF=0.0908;EUR_AF=0.0099;SAS_AF=0.0164;AA=c|||;VT=SNP
7	2159437	rs3800908	C	T	100	PASS	AC=2659;AF=0.53095;AN=5008;NS=2504;DP=19052;EAS_AF=0.5893;AMR_AF=0.5692;AFR_AF=0.5408;EUR_AF=0.4324;SAS_AF=0.5317;AA=c|||;VT=SNP
7	2159594	rs3800909	C	G	100	PASS	AC=1935;AF=0.386382;AN=5008;NS=2504;DP=18355;EAS_AF=0.503;AMR_AF=0.4957;AFR_AF=0.1641;EUR_AF=0.4225;SAS_AF=0.4519;AA=g|||;VT=SNP
7	2159746	rs3778977	C	T	100	PASS	AC=1802;AF=0.359824;AN=5008;NS=2504;DP=17712;EAS_AF=0.504;AMR_AF=0.4899;AFR_AF=0.0666;EUR_AF=0.4215;SAS_AF=0.4519;AA=c|||;VT=SNP
7	2159817	rs3778978	A	G	100	PASS	AC=1578;AF=0.315096;AN=5008;NS=2504;DP=17472;EAS_AF=0.496;AMR_AF=0.4467;AFR_AF=0.0174;EUR_AF=0.3897;SAS_AF=0.3609;AA=a|||;VT=SNP
7	2159987	rs4721418	T	C	100	PASS	AC=279;AF=0.0557109;AN=5008;NS=2504;DP=16552;EAS_AF=0.0863;AMR_AF=0.0447;AFR_AF=0.0908;EUR_AF=0.0099;SAS_AF=0.0317;AA=t|||;VT=SNP
7	2160931	rs1860831	T	C	100	PASS	AC=1922;AF=0.383786;AN=5008;NS=2504;DP=17732;EAS_AF=0.5724;AMR_AF=0.5231;AFR_AF=0.084;EUR_AF=0.4254;SAS_AF=0.453;AA=c|||;VT=SNP
7	2161099	rs4719443	A	G	100	PASS	AC=1669;AF=0.333267;AN=5008;NS=2504;DP=16993;EAS_AF=0.5655;AMR_AF=0.4769;AFR_AF=0.0166;EUR_AF=0.3897;SAS_AF=0.362;AA=a|||;VT=SNP
7	2161447	rs3778980	G	A	100	PASS	AC=839;AF=0.167532;AN=5008;NS=2504;DP=17995;EAS_AF=0.1895;AMR_AF=0.2392;AFR_AF=0.0151;EUR_AF=0.2276;SAS_AF=0.2382;AA=G|||;VT=SNP
7	2161545	rs3778981	C	T	100	PASS	AC=240;AF=0.0479233;AN=5008;NS=2504;DP=17594;EAS_AF=0.0863;AMR_AF=0.0432;AFR_AF=0.0734;EUR_AF=0.0099;SAS_AF=0.0164;AA=C|||;VT=SNP
7	2161849	rs1860832	G	A	100	PASS	AC=1650;AF=0.329473;AN=5008;NS=2504;DP=17724;EAS_AF=0.4921;AMR_AF=0.4539;AFR_AF=0.0726;EUR_AF=0.3897;SAS_AF=0.3589;AA=G|||;VT=SNP
7	2161978	rs879672	C	A	100	PASS	AC=2789;AF=0.556909;AN=5008;NS=2504;DP=19314;EAS_AF=0.6885;AMR_AF=0.7334;AFR_AF=0.1982;EUR_AF=0.6491;SAS_AF=0.6861;AA=A|||;VT=SNP
7	2162553	rs73285786	G	A	100	PASS	AC=714;AF=0.142572;AN=5008;NS=2504;DP=17530;EAS_AF=0.0833;AMR_AF=0.0749;AFR_AF=0.3585;EUR_AF=0.0109;SAS_AF=0.0951;AA=G|||;VT=SNP
7	2163237	rs3800913	A	G	100	PASS	AC=1831;AF=0.365615;AN=5008;NS=2504;DP=16185;EAS_AF=0.5069;AMR_AF=0.4914;AFR_AF=0.0953;EUR_AF=0.4215;SAS_AF=0.4387;AA=A|||;VT=SNP
7	2163254	rs3800914	G	C	100	PASS	AC=3882;AF=0.77516;AN=5008;NS=2504;DP=16475;EAS_AF=0.7808;AMR_AF=0.8314;AFR_AF=0.8132;EUR_AF=0.67;SAS_AF=0.7863;AA=C|||;VT=SNP
7	2163800	rs3800915	A	C	100	PASS	AC=3092;AF=0.617412;AN=5008;NS=2504;DP=16955;EAS_AF=0.7808;AMR_AF=0.781;AFR_AF=0.292;EUR_AF=0.665;SAS_AF=0.7239;AA=C|||;VT=SNP
7	2164995	rs2398705	G	A	100	PASS	AC=1570;AF=0.313498;AN=5008;NS=2504;DP=16040;EAS_AF=0.4901;AMR_AF=0.4467;AFR_AF=0.0166;EUR_AF=0.3907;SAS_AF=0.3589;AA=G|||;VT=SNP
7	2166072	rs3800916	C	T	100	PASS	AC=1646;AF=0.328674;AN=5008;NS=2504;DP=15988;EAS_AF=0.4921;AMR_AF=0.4539;AFR_AF=0.0666;EUR_AF=0.3907;SAS_AF=0.362;AA=C|||;VT=SNP
7	2166233	rs3778982	T	C	100	PASS	AC=1576;AF=0.314696;AN=5008;NS=2504;DP=19284;EAS_AF=0.4931;AMR_AF=0.4467;AFR_AF=0.0166;EUR_AF=0.3907;SAS_AF=0.362;AA=T|||;VT=SNP
7	2166319	rs3778983	T	G	100	PASS	AC=1869;AF=0.373203;AN=5008;NS=2504;DP=17781;EAS_AF=0.5823;AMR_AF=0.4914;AFR_AF=0.1059;EUR_AF=0.4006;SAS_AF=0.407;AA=T|||;VT=SNP
7	2166514	rs3778984	T	C	100	PASS	AC=1577;AF=0.314896;AN=5008;NS=2504;DP=19362;EAS_AF=0.494;AMR_AF=0.4467;AFR_AF=0.0166;EUR_AF=0.3907;SAS_AF=0.362;AA=T|||;VT=SNP
7	2167273	rs3778985	G	C	100	PASS	AC=295;AF=0.0589058;AN=5008;NS=2504;DP=16175;EAS_AF=0.0933;AMR_AF=0.0447;AFR_AF=0.0893;EUR_AF=0.0099;SAS_AF=0.0429;AA=G|||;VT=SNP
7	2167383	rs3778986	T	G	100	PASS	AC=437;AF=0.0872604;AN=5008;NS=2504;DP=16318;EAS_AF=0.1002;AMR_AF=0.0807;AFR_AF=0.0908;EUR_AF=0.0417;SAS_AF=0.1207;AA=T|||;VT=SNP
7	2167939	rs3800917	G	A	100	PASS	AC=1514;AF=0.302316;AN=5008;NS=2504;DP=18725;EAS_AF=0.4435;AMR_AF=0.4467;AFR_AF=0.0166;EUR_AF=0.3837;SAS_AF=0.3569;AA=G|||;VT=SNP
7	2167978	rs3800918	T	C	100	PASS	AC=3941;AF=0.786941;AN=5008;NS=2504;DP=19058;EAS_AF=0.7768;AMR_AF=0.8386;AFR_AF=0.8018;EUR_AF=0.7187;SAS_AF=0.8108;AA=C|||;VT=SNP
7	2168495	rs3778987	C	T	100	PASS	AC=1469;AF=0.293331;AN=5008;NS=2504;DP=19974;EAS_AF=0.4246;AMR_AF=0.451;AFR_AF=0.0136;EUR_AF=0.3608;SAS_AF=0.3548;AA=C|||;VT=SNP
7	2169815	rs34111510	C	T	100	PASS	AC=868;AF=0.173323;AN=5008;NS=2504;DP=19172;EAS_AF=0.1726;AMR_AF=0.2392;AFR_AF=0.0469;EUR_AF=0.2316;SAS_AF=0.2382;AA=C|||;VT=SNP
7	2170606	rs4721428	G	A	100	PASS	AC=3897;AF=0.778155;AN=5008;NS=2504;DP=21067;EAS_AF=0.7708;AMR_AF=0.8329;AFR_AF=0.826;EUR_AF=0.673;SAS_AF=0.7904;AA=A|||;VT=SNP
7	2170759	rs6461168	A	G	100	PASS	AC=2062;AF=0.411741;AN=5008;NS=2504;DP=20672;EAS_AF=0.2679;AMR_AF=0.3516;AFR_AF=0.7073;EUR_AF=0.2654;SAS_AF=0.3538;AA=A|||;VT=SNP
7	2171115	rs3778988	C	G	100	PASS	AC=341;AF=0.0680911;AN=5008;NS=2504;DP=20529;EAS_AF=0.0893;AMR_AF=0.0605;AFR_AF=0.1082;EUR_AF=0.0278;SAS_AF=0.0389;AA=G|||;VT=SNP
7	2171151	rs3778989	G	A	100	PASS	AC=554;AF=0.110623;AN=5008;NS=2504;DP=19767;EAS_AF=0.0903;AMR_AF=0.0677;AFR_AF=0.2095;EUR_AF=0.0278;SAS_AF=0.1135;AA=G|||;VT=SNP
7	2171155	rs3778990	C	T	100	PASS	AC=2241;AF=0.447484;AN=5008;NS=2504;DP=19926;EAS_AF=0.2708;AMR_AF=0.3818;AFR_AF=0.7405;EUR_AF=0.2992;SAS_AF=0.4325;AA=C|||;VT=SNP
7	2171704	rs4721429	T	C	100	PASS	AC=1672;AF=0.333866;AN=5008;NS=2504;DP=18789;EAS_AF=0.499;AMR_AF=0.451;AFR_AF=0.0968;EUR_AF=0.3757;SAS_AF=0.3579;AA=C|||;VT=SNP
7	2171891	rs7795360	G	A	100	PASS	AC=775;AF=0.154752;AN=5008;NS=2504;DP=19473;EAS_AF=0.0913;AMR_AF=0.0807;AFR_AF=0.3691;EUR_AF=0.0278;SAS_AF=0.1135;AA=G|||;VT=SNP
7	2172455	rs3778991	G	A	100	PASS	AC=1541;AF=0.307708;AN=5008;NS=2504;DP=21316;EAS_AF=0.4861;AMR_AF=0.4395;AFR_AF=0.0151;EUR_AF=0.3748;SAS_AF=0.3569;AA=G|||;VT=SNP
7	2175313	rs3778992	C	G	100	PASS	AC=2824;AF=0.563898;AN=5008;NS=2504;DP=13025;EAS_AF=0.6984;AMR_AF=0.6412;AFR_AF=0.444;EUR_AF=0.502;SAS_AF=0.5961;AA=G|||;VT=SNP
7	2175855	rs3778994	C	A	100	PASS	AC=1909;AF=0.38119;AN=5008;NS=2504;DP=21436;EAS_AF=0.495;AMR_AF=0.4841;AFR_AF=0.1808;EUR_AF=0.4085;SAS_AF=0.4335;AA=A|||;VT=SNP
7	2175871	rs3778995	T	C	100	PASS	AC=894;AF=0.178514;AN=5008;NS=2504;DP=21038;EAS_AF=0.2044;AMR_AF=0.1542;AFR_AF=0.2481;EUR_AF=0.0934;SAS_AF=0.1626;AA=T|||;VT=SNP
7	2177093	rs1107351	G	A	100	PASS	AC=1541;AF=0.307708;AN=5008;NS=2504;DP=18813;EAS_AF=0.499;AMR_AF=0.4337;AFR_AF=0.0144;EUR_AF=0.3688;SAS_AF=0.3548;AA=g|||;VT=SNP
7	2177190	rs3778996	G	A	100	PASS	AC=1551;AF=0.309704;AN=5008;NS=2504;DP=18902;EAS_AF=0.501;AMR_AF=0.4337;AFR_AF=0.0151;EUR_AF=0.3757;SAS_AF=0.3548;AA=G|||;VT=SNP
7	2178731	rs73039217	G	A	100	PASS	AC=1533;AF=0.30611;AN=5008;NS=2504;DP=14088;EAS_AF=0.4881;AMR_AF=0.438;AFR_AF=0.0144;EUR_AF=0.3678;SAS_AF=0.3558;AA=G|||;VT=SNP
7	2180461	rs3800920	A	T	100	PASS	AC=267;AF=0.0533147;AN=5008;NS=2504;DP=18835;EAS_AF=0.0903;AMR_AF=0.049;AFR_AF=0.0484;EUR_AF=0.0258;SAS_AF=0.0532;AA=A|||;VT=SNP
7	2180753	rs3778998	C	A	100	PASS	AC=1830;AF=0.365415;AN=5008;NS=2504;DP=14726;EAS_AF=0.4901;AMR_AF=0.4625;AFR_AF=0.2224;EUR_AF=0.3688;SAS_AF=0.3579;AA=A|||;VT=SNP
7	2180885	rs3778999	G	A	100	PASS	AC=1556;AF=0.310703;AN=5008;NS=2504;DP=17287;EAS_AF=0.501;AMR_AF=0.4409;AFR_AF=0.0151;EUR_AF=0.3738;SAS_AF=0.3569;AA=G|||;VT=SNP
7	2181628	rs3779000	G	A	100	PASS	AC=1547;AF=0.308906;AN=5008;NS=2504;DP=15356;EAS_AF=0.499;AMR_AF=0.4409;AFR_AF=0.0144;EUR_AF=0.3678;SAS_AF=0.3569;AA=G|||;VT=SNP
7	2183219	rs3779002	C	T	100	PASS	AC=1551;AF=0.309704;AN=5008;NS=2504;DP=19386;EAS_AF=0.495;AMR_AF=0.4424;AFR_AF=0.0144;EUR_AF=0.3688;SAS_AF=0.363;AA=C|||;VT=SNP
7	2183702	rs1859993	A	G	100	PASS	AC=2317;AF=0.46266;AN=5008;NS=2504;DP=18063;EAS_AF=0.5139;AMR_AF=0.5187;AFR_AF=0.4508;EUR_AF=0.4095;SAS_AF=0.4407;AA=G|||;VT=SNP
7	2184060	rs4721441	T	C	100	PASS	AC=1843;AF=0.368011;AN=5008;NS=2504;DP=17775;EAS_AF=0.506;AMR_AF=0.4553;AFR_AF=0.2163;EUR_AF=0.3748;SAS_AF=0.362;AA=C|||;VT=SNP
7	2184505	rs3800922	A	G	100	PASS	AC=1571;AF=0.313698;AN=5008;NS=2504;DP=19168;EAS_AF=0.5079;AMR_AF=0.4438;AFR_AF=0.0151;EUR_AF=0.3748;SAS_AF=0.362;AA=A|||;VT=SNP
7	2184673	rs3800923	A	G	100	PASS	AC=2315;AF=0.46226;AN=5008;NS=2504;DP=16586;EAS_AF=0.5119;AMR_AF=0.5187;AFR_AF=0.4516;EUR_AF=0.4095;SAS_AF=0.4397;AA=A|||;VT=SNP
7	2184902	rs3779003	C	T	100	PASS	AC=1591;AF=0.317692;AN=5008;NS=2504;DP=20902;EAS_AF=0.503;AMR_AF=0.4409;AFR_AF=0.0378;EUR_AF=0.3748;SAS_AF=0.3589;AA=C|||;VT=SNP
7	2185324	rs1004643	G	C	100	PASS	AC=1003;AF=0.20028;AN=5008;NS=2504;DP=20456;EAS_AF=0.2371;AMR_AF=0.1571;AFR_AF=0.1006;EUR_AF=0.3181;SAS_AF=0.2065;AA=G|||;VT=SNP
7	2186013	rs1614599	A	C	100	PASS	AC=4255;AF=0.849641;AN=5008;NS=2504;DP=15289;EAS_AF=0.9415;AMR_AF=0.781;AFR_AF=0.9486;EUR_AF=0.7604;SAS_AF=0.7618;AA=C|||;VT=SNP
7	2188249	rs3800924	C	T	100	PASS	AC=1486;AF=0.296725;AN=5008;NS=2504;DP=17927;EAS_AF=0.495;AMR_AF=0.4251;AFR_AF=0.0151;EUR_AF=0.329;SAS_AF=0.3487;AA=C|||;VT=SNP
7	2189371	rs1637771	C	T	100	PASS	AC=1730;AF=0.345447;AN=5008;NS=2504;DP=19585;EAS_AF=0.2252;AMR_AF=0.2176;AFR_AF=0.6195;EUR_AF=0.325;SAS_AF=0.2106;AA=C|||;VT=SNP
7	2190100	rs3823631	A	G	100	PASS	AC=1690;AF=0.33746;AN=5008;NS=2504;DP=15289;EAS_AF=0.5913;AMR_AF=0.4712;AFR_AF=0.0151;EUR_AF=0.3738;SAS_AF=0.3793;AA=A|||;VT=SNP
7	2190452	rs6461188	C	T	100	PASS	AC=1209;AF=0.241414;AN=5008;NS=2504;DP=17463;EAS_AF=0.0575;AMR_AF=0.2089;AFR_AF=0.4788;EUR_AF=0.1869;SAS_AF=0.1892;AA=C|||;VT=SNP
7	2191428	rs34739081	A	C	100	PASS	AC=713;AF=0.142372;AN=5008;NS=2504;DP=20464;EAS_AF=0.0139;AMR_AF=0.1599;AFR_AF=0.1203;EUR_AF=0.1849;SAS_AF=0.2485;AA=A|||;VT=SNP
7	2191884	rs1620530	T	C	100	PASS	AC=2549;AF=0.508986;AN=5008;NS=2504;DP=18085;EAS_AF=0.6944;AMR_AF=0.6225;AFR_AF=0.1914;EUR_AF=0.5765;SAS_AF=0.5971;AA=T|||;VT=SNP
7	2192093	rs1639895	C	T	100	PASS	AC=1181;AF=0.235823;AN=5008;NS=2504;DP=21031;EAS_AF=0.0625;AMR_AF=0.2046;AFR_AF=0.2973;EUR_AF=0.3191;SAS_AF=0.2679;AA=T|||;VT=SNP
7	2192540	rs4721446	G	A	100	PASS	AC=1189;AF=0.23742;AN=5008;NS=2504;DP=19781;EAS_AF=0.3462;AMR_AF=0.2853;AFR_AF=0.0151;EUR_AF=0.3628;SAS_AF=0.2628;AA=G|||;VT=SNP
7	2192654	rs10240891	C	T	100	PASS	AC=1859;AF=0.371206;AN=5008;NS=2504;DP=20690;EAS_AF=0.5377;AMR_AF=0.438;AFR_AF=0.2194;EUR_AF=0.3728;SAS_AF=0.3558;AA=C|||;VT=SNP
7	2193433	rs4721447	C	T	100	PASS	AC=1809;AF=0.361222;AN=5008;NS=2504;DP=23880;EAS_AF=0.5377;AMR_AF=0.4323;AFR_AF=0.1861;EUR_AF=0.3708;SAS_AF=0.3558;AA=C|||;VT=SNP
7	2193891	rs35256954	G	A	100	PASS	AC=563;AF=0.11242;AN=5008;NS=2504;DP=19827;EAS_AF=0.0575;AMR_AF=0.1542;AFR_AF=0.0401;EUR_AF=0.17;SAS_AF=0.1779;AA=G|||;VT=SNP
7	2194396	rs13240401	T	C	100	PASS	AC=1124;AF=0.224441;AN=5008;NS=2504;DP=15789;EAS_AF=0.0645;AMR_AF=0.2104;AFR_AF=0.3132;EUR_AF=0.2256;SAS_AF=0.2781;AA=C|||;VT=SNP
7	2194607	rs3800925	T	C	100	PASS	AC=1348;AF=0.269169;AN=5008;NS=2504;DP=17437;EAS_AF=0.0635;AMR_AF=0.2378;AFR_AF=0.469;EUR_AF=0.2256;SAS_AF=0.2781;AA=C|||;VT=SNP
7	2195062	rs13238385	A	C	100	PASS	AC=1282;AF=0.25599;AN=5008;NS=2504;DP=18622;EAS_AF=0.0635;AMR_AF=0.2334;AFR_AF=0.4191;EUR_AF=0.2266;SAS_AF=0.2802;AA=A|||;VT=SNP
7	2195132	rs34782622	A	G	100	PASS	AC=594;AF=0.11861;AN=5008;NS=2504;DP=17468;EAS_AF=0.0575;AMR_AF=0.1599;AFR_AF=0.0393;EUR_AF=0.1918;SAS_AF=0.184;AA=A|||;VT=SNP
7	2195442	rs58835785	C	T	100	PASS	AC=1707;AF=0.340855;AN=5008;NS=2504;DP=17168;EAS_AF=0.5337;AMR_AF=0.4251;AFR_AF=0.1142;EUR_AF=0.3718;SAS_AF=0.3569;AA=C|||;VT=SNP
7	2195445	rs59134428	G	A	100	PASS	AC=1535;AF=0.30651;AN=5008;NS=2504;DP=17004;EAS_AF=0.5337;AMR_AF=0.4179;AFR_AF=0.0189;EUR_AF=0.3718;SAS_AF=0.3149;AA=G|||;VT=SNP
7	2196349	rs7788620	A	G	100	PASS	AC=1355;AF=0.270567;AN=5008;NS=2504;DP=11532;EAS_AF=0.0635;AMR_AF=0.2378;AFR_AF=0.4735;EUR_AF=0.2266;SAS_AF=0.2781;AA=G|||;VT=SNP
7	2196551	rs6972752	G	A	100	PASS	AC=997;AF=0.199081;AN=5008;NS=2504;DP=18852;EAS_AF=0.1845;AMR_AF=0.1643;AFR_AF=0.1248;EUR_AF=0.3151;SAS_AF=0.2198;AA=G|||;VT=SNP
7	2197554	rs35666814	T	C	100	PASS	AC=1112;AF=0.222045;AN=5008;NS=2504;DP=17968;EAS_AF=0.0645;AMR_AF=0.2262;AFR_AF=0.2958;EUR_AF=0.2256;SAS_AF=0.2781;AA=C|||;VT=SNP
7	2198421	rs34045509	G	A	100	PASS	AC=1109;AF=0.221446;AN=5008;NS=2504;DP=18347;EAS_AF=0.0635;AMR_AF=0.2262;AFR_AF=0.295;EUR_AF=0.2247;SAS_AF=0.2781;AA=A|||;VT=SNP
7	2198777	rs35076297	C	A	100	PASS	AC=1040;AF=0.207668;AN=5008;NS=2504;DP=20482;EAS_AF=0.0635;AMR_AF=0.2219;AFR_AF=0.2458;EUR_AF=0.2247;SAS_AF=0.2771;AA=C|||;VT=SNP
7	2199541	rs62443025	T	C	100	PASS	AC=888;AF=0.177316;AN=5008;NS=2504;DP=19741;EAS_AF=0.0575;AMR_AF=0.1859;AFR_AF=0.2443;EUR_AF=0.1909;SAS_AF=0.1902;AA=T|||;VT=SNP
7	2200291	rs34513550	A	G	100	PASS	AC=598;AF=0.119409;AN=5008;NS=2504;DP=13372;EAS_AF=0.0575;AMR_AF=0.1599;AFR_AF=0.0401;EUR_AF=0.1889;SAS_AF=0.1902;AA=A|||;VT=SNP
7	2200698	rs62443026	T	G	100	PASS	AC=598;AF=0.119409;AN=5008;NS=2504;DP=5736;EAS_AF=0.0575;AMR_AF=0.1599;AFR_AF=0.0401;EUR_AF=0.1889;SAS_AF=0.1902;AA=T|||;VT=SNP
7	2200864	rs75340993	G	T	100	PASS	AC=952;AF=0.190096;AN=5008;NS=2504;DP=10164;EAS_AF=0.1925;AMR_AF=0.1614;AFR_AF=0.0893;EUR_AF=0.3151;SAS_AF=0.2157;AA=G|||;VT=SNP
7	2201080	rs142930614	C	T	100	PASS	AC=306;AF=0.0611022;AN=5008;NS=2504;DP=12363;EAS_AF=0.0585;AMR_AF=0.0648;AFR_AF=0.0038;EUR_AF=0.1213;SAS_AF=0.0767;AA=C|||;VT=SNP
7	2201299	rs150084146	G	A	100	PASS	AC=948;AF=0.189297;AN=5008;NS=2504;DP=11527;EAS_AF=0.1925;AMR_AF=0.1614;AFR_AF=0.0885;EUR_AF=0.3151;SAS_AF=0.2127;AA=G|||;VT=SNP
7	2202297	rs62443035	G	A	100	PASS	AC=1059;AF=0.211462;AN=5008;NS=2504;DP=13999;EAS_AF=0.0635;AMR_AF=0.2219;AFR_AF=0.2602;EUR_AF=0.2237;SAS_AF=0.2781;AA=A|||;VT=SNP
7	2203162	rs34129678	C	A	100	PASS	AC=1057;AF=0.211062;AN=5008;NS=2504;DP=18038;EAS_AF=0.0635;AMR_AF=0.2219;AFR_AF=0.2587;EUR_AF=0.2237;SAS_AF=0.2781;AA=C|||;VT=SNP
7	2203369	rs13230911	C	T	100	PASS	AC=1041;AF=0.207867;AN=5008;NS=2504;DP=20935;EAS_AF=0.0635;AMR_AF=0.2219;AFR_AF=0.2466;EUR_AF=0.2237;SAS_AF=0.2781;AA=C|||;VT=SNP
7	2203692	rs3779009	G	C	100	PASS	AC=1784;AF=0.35623;AN=5008;NS=2504;DP=21022;EAS_AF=0.6617;AMR_AF=0.4438;AFR_AF=0.0416;EUR_AF=0.3748;SAS_AF=0.3855;AA=G|||;VT=SNP
7	2203808	rs34198643	C	T	100	PASS	AC=1058;AF=0.211262;AN=5008;NS=2504;DP=20400;EAS_AF=0.0635;AMR_AF=0.2219;AFR_AF=0.2595;EUR_AF=0.2237;SAS_AF=0.2781;AA=T|||;VT=SNP
7	2203895	rs33959324	C	T	100	PASS	AC=1058;AF=0.211262;AN=5008;NS=2504;DP=18973;EAS_AF=0.0635;AMR_AF=0.2219;AFR_AF=0.2595;EUR_AF=0.2237;SAS_AF=0.2781;AA=C|||;VT=SNP
7	2204400	rs1637766	G	A	100	PASS	AC=2806;AF=0.560304;AN=5008;NS=2504;DP=17500;EAS_AF=0.246;AMR_AF=0.4409;AFR_AF=0.9145;EUR_AF=0.5527;SAS_AF=0.498;AA=A|||;VT=SNP
7	2204448	rs35536620	G	T	100	PASS	AC=1108;AF=0.221246;AN=5008;NS=2504;DP=16816;EAS_AF=0.0635;AMR_AF=0.2262;AFR_AF=0.2943;EUR_AF=0.2247;SAS_AF=0.2781;AA=T|||;VT=SNP
7	2204473	rs1639898	A	G	100	PASS	AC=4627;AF=0.923922;AN=5008;NS=2504;DP=12938;EAS_AF=0.9851;AMR_AF=0.9179;AFR_AF=0.9357;EUR_AF=0.9284;SAS_AF=0.8446;AA=G|||;VT=SNP
7	2205956	rs3800926	G	A	100	PASS	AC=940;AF=0.1877;AN=5008;NS=2504;DP=18123;EAS_AF=0.1845;AMR_AF=0.1614;AFR_AF=0.0885;EUR_AF=0.3151;SAS_AF=0.2127;AA=T|||;VT=SNP
7	2206318	rs13226690	G	A	100	PASS	AC=599;AF=0.119609;AN=5008;NS=2504;DP=16055;EAS_AF=0.0565;AMR_AF=0.1599;AFR_AF=0.0408;EUR_AF=0.1899;SAS_AF=0.1902;AA=G|||;VT=SNP
7	2206581	rs13229741	G	A	100	PASS	AC=593;AF=0.118411;AN=5008;NS=2504;DP=18440;EAS_AF=0.0565;AMR_AF=0.1585;AFR_AF=0.0401;EUR_AF=0.1859;SAS_AF=0.1902;AA=G|||;VT=SNP
7	2206690	rs13244625	A	G	100	PASS	AC=611;AF=0.122005;AN=5008;NS=2504;DP=17589;EAS_AF=0.0565;AMR_AF=0.1585;AFR_AF=0.0537;EUR_AF=0.1859;SAS_AF=0.1902;AA=G|||;VT=SNP
7	2207401	rs2159045	T	C	100	PASS	AC=1800;AF=0.359425;AN=5008;NS=2504;DP=13451;EAS_AF=0.7391;AMR_AF=0.4827;AFR_AF=0.0159;EUR_AF=0.3777;SAS_AF=0.3262;AA=T|||;VT=SNP
7	2207416	rs34255795	A	G	100	PASS	AC=969;AF=0.19349;AN=5008;NS=2504;DP=14123;EAS_AF=0.1865;AMR_AF=0.1643;AFR_AF=0.1044;EUR_AF=0.3191;SAS_AF=0.2127;AA=A|||;VT=SNP
7	2209085	rs35324681	G	A	100	PASS	AC=612;AF=0.122204;AN=5008;NS=2504;DP=19549;EAS_AF=0.0565;AMR_AF=0.1585;AFR_AF=0.0545;EUR_AF=0.1859;SAS_AF=0.1902;AA=G|||;VT=SNP
7	2209354	rs62443039	C	T	100	PASS	AC=947;AF=0.189097;AN=5008;NS=2504;DP=16952;EAS_AF=0.1845;AMR_AF=0.1628;AFR_AF=0.0885;EUR_AF=0.3181;SAS_AF=0.2157;AA=C|||;VT=SNP
7	2209563	rs1637762	T	C	100	PASS	AC=900;AF=0.179712;AN=5008;NS=2504;DP=18172;EAS_AF=0.0565;AMR_AF=0.1873;AFR_AF=0.2428;EUR_AF=0.1978;SAS_AF=0.1973;AA=C|||;VT=SNP
7	2210844	rs3779013	G	A	100	PASS	AC=832;AF=0.166134;AN=5008;NS=2504;DP=21542;EAS_AF=0.1845;AMR_AF=0.1455;AFR_AF=0.0673;EUR_AF=0.2773;SAS_AF=0.181;AA=G|||;VT=SNP
7	2211592	rs74545244	C	A	100	PASS	AC=388;AF=0.077476;AN=5008;NS=2504;DP=22508;EAS_AF=0.002;AMR_AF=0.0749;AFR_AF=0.0045;EUR_AF=0.2078;SAS_AF=0.1217;AA=C|||;VT=SNP
7	2211937	rs12699750	G	A	100	PASS	AC=608;AF=0.121406;AN=5008;NS=2504;DP=19368;EAS_AF=0.0565;AMR_AF=0.1585;AFR_AF=0.0522;EUR_AF=0.1859;SAS_AF=0.1892;AA=G|||;VT=SNP
7	2212758	rs6967286	C	A	100	PASS	AC=2062;AF=0.411741;AN=5008;NS=2504;DP=22609;EAS_AF=0.5437;AMR_AF=0.4438;AFR_AF=0.3941;EUR_AF=0.3738;SAS_AF=0.316;AA=C|||;VT=SNP
7	2212923	rs1637761	G	T	100	PASS	AC=2454;AF=0.490016;AN=5008;NS=2504;DP=18071;EAS_AF=0.2907;AMR_AF=0.4063;AFR_AF=0.6694;EUR_AF=0.5338;SAS_AF=0.4673;AA=T|||;VT=SNP
7	2213106	rs35038526	A	G	100	PASS	AC=971;AF=0.19389;AN=5008;NS=2504;DP=22923;EAS_AF=0.1935;AMR_AF=0.1657;AFR_AF=0.0946;EUR_AF=0.3221;SAS_AF=0.2168;AA=A|||;VT=SNP
7	2213287	rs62443041	A	G	100	PASS	AC=611;AF=0.122005;AN=5008;NS=2504;DP=18629;EAS_AF=0.0565;AMR_AF=0.1585;AFR_AF=0.0537;EUR_AF=0.1849;SAS_AF=0.1912;AA=G|||;VT=SNP
7	2213543	rs34875122	C	T	100	PASS	AC=862;AF=0.172125;AN=5008;NS=2504;DP=20208;EAS_AF=0.0565;AMR_AF=0.1859;AFR_AF=0.2352;EUR_AF=0.1869;SAS_AF=0.181;AA=C|||;VT=SNP
7	2214187	rs34853711	G	C	100	PASS	AC=1230;AF=0.245607;AN=5008;NS=2504;DP=20836;EAS_AF=0.0625;AMR_AF=0.2305;AFR_AF=0.3911;EUR_AF=0.2207;SAS_AF=0.274;AA=G|||;VT=SNP
7	2214602	rs13240130	G	T	100	PASS	AC=562;AF=0.11222;AN=5008;NS=2504;DP=18118;EAS_AF=0.0565;AMR_AF=0.1484;AFR_AF=0.0393;EUR_AF=0.1759;SAS_AF=0.1769;AA=G|||;VT=SNP
7	2216549	rs17186327	G	A	100	PASS	AC=610;AF=0.121805;AN=5008;NS=2504;DP=19550;EAS_AF=0.0575;AMR_AF=0.1585;AFR_AF=0.0522;EUR_AF=0.1849;SAS_AF=0.1912;AA=G|||;VT=SNP
7	2219528	rs13233029	C	A	100	PASS	AC=601;AF=0.120008;AN=5008;NS=2504;DP=17754;EAS_AF=0.0575;AMR_AF=0.1585;AFR_AF=0.0522;EUR_AF=0.1849;SAS_AF=0.182;AA=C|||;VT=SNP
7	2219954	rs35413321	G	A	100	PASS	AC=602;AF=0.120208;AN=5008;NS=2504;DP=18276;EAS_AF=0.0575;AMR_AF=0.1585;AFR_AF=0.0522;EUR_AF=0.1859;SAS_AF=0.182;AA=G|||;VT=SNP
7	2219966	rs1639906	T	C	100	PASS	AC=3644;AF=0.727636;AN=5008;NS=2504;DP=18410;EAS_AF=0.7252;AMR_AF=0.7219;AFR_AF=0.8835;EUR_AF=0.6064;SAS_AF=0.6483;AA=C|||;VT=SNP
7	2220053	rs1637759	C	T	100	PASS	AC=3509;AF=0.700679;AN=5008;NS=2504;DP=18742;EAS_AF=0.6121;AMR_AF=0.6988;AFR_AF=0.8828;EUR_AF=0.6054;SAS_AF=0.6452;AA=T|||;VT=SNP
7	2220092	rs17790410	A	G	100	PASS	AC=611;AF=0.122005;AN=5008;NS=2504;DP=18418;EAS_AF=0.0575;AMR_AF=0.1585;AFR_AF=0.0522;EUR_AF=0.1859;SAS_AF=0.1912;AA=A|||;VT=SNP
7	2221032	rs13224212	A	G	100	PASS	AC=614;AF=0.122604;AN=5008;NS=2504;DP=21263;EAS_AF=0.0575;AMR_AF=0.1628;AFR_AF=0.0514;EUR_AF=0.1859;SAS_AF=0.1922;AA=A|||;VT=SNP
7	2221583	rs73039284	C	G	100	PASS	AC=1563;AF=0.312101;AN=5008;NS=2504;DP=16414;EAS_AF=0.5496;AMR_AF=0.4179;AFR_AF=0.0159;EUR_AF=0.3718;SAS_AF=0.3313;AA=C|||;VT=SNP
7	2222575	rs62442470	C	T	100	PASS	AC=593;AF=0.118411;AN=5008;NS=2504;DP=19925;EAS_AF=0.0585;AMR_AF=0.1571;AFR_AF=0.0477;EUR_AF=0.1839;SAS_AF=0.181;AA=C|||;VT=SNP
7	2223624	rs4721458	G	A	100	PASS	AC=1631;AF=0.325679;AN=5008;NS=2504;DP=11746;EAS_AF=0.5496;AMR_AF=0.4164;AFR_AF=0.0439;EUR_AF=0.3698;SAS_AF=0.3661;AA=g|||;VT=SNP
7	2223696	rs35239146	C	T	100	PASS	AC=1286;AF=0.256789;AN=5008;NS=2504;DP=8574;EAS_AF=0.0635;AMR_AF=0.2421;AFR_AF=0.4244;EUR_AF=0.2276;SAS_AF=0.2699;AA=T|||;VT=SNP
7	2223997	rs62442472	A	C	100	PASS	AC=1303;AF=0.260184;AN=5008;NS=2504;DP=15957;EAS_AF=0.0635;AMR_AF=0.2421;AFR_AF=0.4304;EUR_AF=0.2276;SAS_AF=0.2791;AA=C|||;VT=SNP
7	2224667	rs1625464	G	A	100	PASS	AC=4363;AF=0.871206;AN=5008;NS=2504;DP=13551;EAS_AF=0.7937;AMR_AF=0.8473;AFR_AF=0.9531;EUR_AF=0.9006;SAS_AF=0.8272;AA=A|||;VT=SNP
7	2226162	rs10226475	A	G	100	PASS	AC=1929;AF=0.385184;AN=5008;NS=2504;DP=20705;EAS_AF=0.5516;AMR_AF=0.4524;AFR_AF=0.233;EUR_AF=0.3807;SAS_AF=0.3763;AA=A|||;VT=SNP
7	2227289	rs62442473	A	T	100	PASS	AC=622;AF=0.124201;AN=5008;NS=2504;DP=18581;EAS_AF=0.0575;AMR_AF=0.1571;AFR_AF=0.0605;EUR_AF=0.1859;SAS_AF=0.1922;AA=A|||;VT=SNP
7	2227707	rs13233298	T	C	100	PASS	AC=899;AF=0.179513;AN=5008;NS=2504;DP=20172;EAS_AF=0.1895;AMR_AF=0.1628;AFR_AF=0.0469;EUR_AF=0.3231;SAS_AF=0.2127;AA=T|||;VT=SNP
7	2227811	rs1637750	G	A	100	PASS	AC=3180;AF=0.634984;AN=5008;NS=2504;DP=20184;EAS_AF=0.6121;AMR_AF=0.6859;AFR_AF=0.6422;EUR_AF=0.5994;SAS_AF=0.6493;AA=A|||;VT=SNP
7	2228379	rs56247048	G	A	100	PASS	AC=603;AF=0.120407;AN=5008;NS=2504;DP=18223;EAS_AF=0.0575;AMR_AF=0.1571;AFR_AF=0.0537;EUR_AF=0.1849;SAS_AF=0.183;AA=G|||;VT=SNP
7	2228704	rs4719456	G	C	100	PASS	AC=1683;AF=0.336062;AN=5008;NS=2504;DP=20731;EAS_AF=0.5903;AMR_AF=0.4597;AFR_AF=0.0431;EUR_AF=0.3618;SAS_AF=0.3558;AA=G|||;VT=SNP
7	2228848	rs1637749	A	G	100	PASS	AC=2070;AF=0.413339;AN=5008;NS=2504;DP=20581;EAS_AF=0.6657;AMR_AF=0.4899;AFR_AF=0.2277;EUR_AF=0.3817;SAS_AF=0.3824;AA=A|||;VT=SNP
7	2229701	rs1632674	C	G	100	PASS	AC=321;AF=0.0640974;AN=5008;NS=2504;DP=18910;EAS_AF=0.0367;AMR_AF=0.0245;AFR_AF=0.1755;EUR_AF=0.0179;SAS_AF=0.0174;AA=C|||;VT=SNP
7	2230225	rs4719457	A	G	100	PASS	AC=2004;AF=0.40016;AN=5008;NS=2504;DP=18171;EAS_AF=0.7321;AMR_AF=0.4986;AFR_AF=0.1664;EUR_AF=0.3728;SAS_AF=0.3323;AA=A|||;VT=SNP
7	2230644	rs1639908	C	G	100	PASS	AC=3645;AF=0.727835;AN=5008;NS=2504;DP=18967;EAS_AF=0.7222;AMR_AF=0.719;AFR_AF=0.8911;EUR_AF=0.6024;SAS_AF=0.6483;AA=G|||;VT=SNP
7	2231002	rs17186614	G	A	100	PASS	AC=820;AF=0.163738;AN=5008;NS=2504;DP=19284;EAS_AF=0.1875;AMR_AF=0.147;AFR_AF=0.0431;EUR_AF=0.2932;SAS_AF=0.181;AA=G|||;VT=SNP
7	2231344	rs1637748	C	T	100	PASS	AC=322;AF=0.0642971;AN=5008;NS=2504;DP=14823;EAS_AF=0.0367;AMR_AF=0.0259;AFR_AF=0.1755;EUR_AF=0.0179;SAS_AF=0.0174;AA=C|||;VT=SNP
7	2231974	rs1637747	C	T	100	PASS	AC=236;AF=0.0471246;AN=5008;NS=2504;DP=15460;EAS_AF=0.0367;AMR_AF=0.0202;AFR_AF=0.1135;EUR_AF=0.0179;SAS_AF=0.0174;AA=C|||;VT=SNP
7	2232671	rs10257990	T	C	100	PASS	AC=2024;AF=0.404153;AN=5008;NS=2504;DP=17544;EAS_AF=0.6974;AMR_AF=0.5;AFR_AF=0.1861;EUR_AF=0.3718;SAS_AF=0.362;AA=T|||;VT=SNP
7	2232946	rs12112306	C	T	100	PASS	AC=1749;AF=0.349241;AN=5008;NS=2504;DP=18374;EAS_AF=0.6964;AMR_AF=0.4827;AFR_AF=0.0166;EUR_AF=0.3688;SAS_AF=0.3262;AA=C|||;VT=SNP
7	2233045	rs1639909	A	C	100	PASS	AC=3789;AF=0.756589;AN=5008;NS=2504;DP=18311;EAS_AF=0.7976;AMR_AF=0.7622;AFR_AF=0.9002;EUR_AF=0.6093;SAS_AF=0.6677;AA=C|||;VT=SNP
7	2233457	rs17790613	G	A	100	PASS	AC=613;AF=0.122404;AN=5008;NS=2504;DP=15310;EAS_AF=0.0575;AMR_AF=0.1556;AFR_AF=0.0477;EUR_AF=0.1819;SAS_AF=0.2055;AA=G|||;VT=SNP
7	2233528	rs62442476	G	A	100	PASS	AC=255;AF=0.0509185;AN=5008;NS=2504;DP=17044;EAS_AF=0.1825;AMR_AF=0.0274;AFR_AF=0.0008;EUR_AF=0.0348;SAS_AF=0.0164;AA=G|||;VT=SNP
7	2233871	rs1637746	G	A	100	PASS	AC=1415;AF=0.282548;AN=5008;NS=2504;DP=17526;EAS_AF=0.1022;AMR_AF=0.2464;AFR_AF=0.4697;EUR_AF=0.2346;SAS_AF=0.2904;AA=A|||;VT=SNP
7	2234211	rs1637745	C	G	100	PASS	AC=1394;AF=0.278355;AN=5008;NS=2504;DP=18394;EAS_AF=0.1022;AMR_AF=0.2435;AFR_AF=0.4433;EUR_AF=0.2346;SAS_AF=0.3067;AA=G|||;VT=SNP
7	2235931	rs1558458	C	G	100	PASS	AC=236;AF=0.0471246;AN=5008;NS=2504;DP=21951;EAS_AF=0.0367;AMR_AF=0.0202;AFR_AF=0.1135;EUR_AF=0.0179;SAS_AF=0.0174;AA=C|||;VT=SNP
7	2236432	rs1637742	G	A	100	PASS	AC=3529;AF=0.704673;AN=5008;NS=2504;DP=20534;EAS_AF=0.6081;AMR_AF=0.7017;AFR_AF=0.8888;EUR_AF=0.6133;SAS_AF=0.6513;AA=A|||;VT=SNP
7	2236460	rs1637741	G	A	100	PASS	AC=316;AF=0.063099;AN=5008;NS=2504;DP=20203;EAS_AF=0.0367;AMR_AF=0.0245;AFR_AF=0.1717;EUR_AF=0.0179;SAS_AF=0.0174;AA=G|||;VT=SNP
7	2237198	rs3800929	C	G	100	PASS	AC=1717;AF=0.342851;AN=5008;NS=2504;DP=16814;EAS_AF=0.5109;AMR_AF=0.4366;AFR_AF=0.1445;EUR_AF=0.3688;SAS_AF=0.3446;AA=C|||;VT=SNP
7	2237322	rs1637740	C	T	100	PASS	AC=417;AF=0.0832668;AN=5008;NS=2504;DP=14785;EAS_AF=0.0357;AMR_AF=0.0317;AFR_AF=0.2436;EUR_AF=0.0199;SAS_AF=0.0174;AA=C|||;VT=SNP
7	2237661	rs35865023	C	T	100	PASS	AC=612;AF=0.122204;AN=5008;NS=2504;DP=11341;EAS_AF=0.0585;AMR_AF=0.1571;AFR_AF=0.0469;EUR_AF=0.1809;SAS_AF=0.2045;AA=C|||;VT=SNP
7	2239080	rs1558460	C	T	100	PASS	AC=820;AF=0.163738;AN=5008;NS=2504;DP=18495;EAS_AF=0.1865;AMR_AF=0.1441;AFR_AF=0.0439;EUR_AF=0.2843;SAS_AF=0.1922;AA=C|||;VT=SNP
7	2239569	rs1637738	T	C	100	PASS	AC=3694;AF=0.73762;AN=5008;NS=2504;DP=17881;EAS_AF=0.7242;AMR_AF=0.7262;AFR_AF=0.8994;EUR_AF=0.6163;SAS_AF=0.6656;AA=C|||;VT=SNP
7	2239971	rs6950269	G	T	100	PASS	AC=1436;AF=0.286741;AN=5008;NS=2504;DP=17535;EAS_AF=0.0605;AMR_AF=0.2046;AFR_AF=0.5673;EUR_AF=0.1809;SAS_AF=0.3078;AA=T|||;VT=SNP
7	2240094	rs11976342	C	T	100	PASS	AC=1620;AF=0.323482;AN=5008;NS=2504;DP=17759;EAS_AF=0.6151;AMR_AF=0.4207;AFR_AF=0.0386;EUR_AF=0.3588;SAS_AF=0.3027;AA=C|||;VT=SNP
7	2241862	rs749991	G	C	100	PASS	AC=629;AF=0.125599;AN=5008;NS=2504;DP=19820;EAS_AF=0.0575;AMR_AF=0.1585;AFR_AF=0.0598;EUR_AF=0.1829;SAS_AF=0.2025;AA=G|||;VT=SNP
7	2242802	rs1637737	A	G	100	PASS	AC=279;AF=0.0557109;AN=5008;NS=2504;DP=18600;EAS_AF=0.0377;AMR_AF=0.0245;AFR_AF=0.1415;EUR_AF=0.0189;SAS_AF=0.0184;AA=A|||;VT=SNP
7	2243983	rs1639910	T	C	100	PASS	AC=2672;AF=0.533546;AN=5008;NS=2504;DP=21416;EAS_AF=0.6567;AMR_AF=0.5043;AFR_AF=0.7095;EUR_AF=0.3767;SAS_AF=0.3507;AA=T|||;VT=SNP
7	2245885	rs34033546	G	C	100	PASS	AC=907;AF=0.18111;AN=5008;NS=2504;DP=18412;EAS_AF=0.0913;AMR_AF=0.1844;AFR_AF=0.2027;EUR_AF=0.2038;SAS_AF=0.2188;AA=G|||;VT=SNP
7	2246454	rs1637736	T	C	100	PASS	AC=3695;AF=0.737819;AN=5008;NS=2504;DP=18568;EAS_AF=0.7302;AMR_AF=0.7406;AFR_AF=0.8525;EUR_AF=0.6481;SAS_AF=0.681;AA=C|||;VT=SNP
7	2246864	rs57007970	G	A	100	PASS	AC=1518;AF=0.303115;AN=5008;NS=2504;DP=18995;EAS_AF=0.506;AMR_AF=0.3948;AFR_AF=0.0408;EUR_AF=0.3459;SAS_AF=0.3395;AA=G|||;VT=SNP
7	2247496	rs56086108	T	A	100	PASS	AC=1623;AF=0.324081;AN=5008;NS=2504;DP=20137;EAS_AF=0.621;AMR_AF=0.4308;AFR_AF=0.0174;EUR_AF=0.3469;SAS_AF=0.3333;AA=T|||;VT=SNP
7	2247730	rs17187301	T	G	100	PASS	AC=700;AF=0.139776;AN=5008;NS=2504;DP=23497;EAS_AF=0.0556;AMR_AF=0.1916;AFR_AF=0.0484;EUR_AF=0.2356;SAS_AF=0.2147;AA=T|||;VT=SNP
7	2248472	rs1612548	G	A	100	PASS	AC=1564;AF=0.3123;AN=5008;NS=2504;DP=20881;EAS_AF=0.0962;AMR_AF=0.2622;AFR_AF=0.5552;EUR_AF=0.2326;SAS_AF=0.3241;AA=A|||;VT=SNP
7	2248690	rs1637735	T	C	100	PASS	AC=3214;AF=0.641773;AN=5008;NS=2504;DP=21762;EAS_AF=0.8105;AMR_AF=0.6643;AFR_AF=0.6172;EUR_AF=0.5596;SAS_AF=0.5695;AA=T|||;VT=SNP
7	2248836	rs3800932	C	T	100	PASS	AC=100;AF=0.0199681;AN=5008;NS=2504;DP=18292;EAS_AF=0.0357;AMR_AF=0.013;AFR_AF=0.0053;EUR_AF=0.0348;SAS_AF=0.0133;AA=C|||;VT=SNP
7	2248959	rs3800933	C	T	100	PASS	AC=2167;AF=0.432708;AN=5008;NS=2504;DP=18906;EAS_AF=0.754;AMR_AF=0.5043;AFR_AF=0.0598;EUR_AF=0.4911;SAS_AF=0.4949;AA=C|||;VT=SNP
7	2249894	rs1639911	G	A	100	PASS	AC=834;AF=0.166534;AN=5008;NS=2504;DP=17063;EAS_AF=0.1577;AMR_AF=0.072;AFR_AF=0.3056;EUR_AF=0.0726;SAS_AF=0.1513;AA=A|||;VT=SNP
7	2249955	rs112702513	G	T	100	PASS	AC=163;AF=0.0325479;AN=5008;NS=2504;DP=16996;EAS_AF=0.002;AMR_AF=0.0519;AFR_AF=0.003;EUR_AF=0.0616;SAS_AF=0.0603;AA=T|||;VT=SNP
7	2250051	rs113218142	G	A	100	PASS	AC=604;AF=0.120607;AN=5008;NS=2504;DP=16328;EAS_AF=0.0397;AMR_AF=0.1859;AFR_AF=0.2307;EUR_AF=0.0517;SAS_AF=0.0798;AA=g|||;VT=SNP
7	2250057	rs149401019	G	A	100	PASS	AC=449;AF=0.0896565;AN=5008;NS=2504;DP=16099;EAS_AF=0.126;AMR_AF=0.1643;AFR_AF=0.0469;EUR_AF=0.0567;SAS_AF=0.091;AA=g|||;VT=SNP
7	2250293	rs35173522	A	C	100	PASS	AC=948;AF=0.189297;AN=5008;NS=2504;DP=17310;EAS_AF=0.0625;AMR_AF=0.2983;AFR_AF=0.1309;EUR_AF=0.3032;SAS_AF=0.2045;AA=A|||;VT=SNP
7	2252986	rs1002170	G	A	100	PASS	AC=624;AF=0.124601;AN=5008;NS=2504;DP=20975;EAS_AF=0.0565;AMR_AF=0.2104;AFR_AF=0.0182;EUR_AF=0.2207;SAS_AF=0.1789;AA=G|||;VT=SNP
7	2253173	rs1002169	G	A	100	PASS	AC=640;AF=0.127796;AN=5008;NS=2504;DP=20742;EAS_AF=0.0565;AMR_AF=0.2089;AFR_AF=0.031;EUR_AF=0.2207;SAS_AF=0.1789;AA=G|||;VT=SNP
7	2253426	rs10252533	G	C	100	PASS	AC=1321;AF=0.263778;AN=5008;NS=2504;DP=20504;EAS_AF=0.0625;AMR_AF=0.2867;AFR_AF=0.4123;EUR_AF=0.2634;SAS_AF=0.2546;AA=C|||;VT=SNP
7	2256406	rs745566	T	C	100	PASS	AC=1466;AF=0.292732;AN=5008;NS=2504;DP=20017;EAS_AF=0.5149;AMR_AF=0.3746;AFR_AF=0.0204;EUR_AF=0.335;SAS_AF=0.3303;AA=T|||;VT=SNP
7	2256418	rs62442481	T	G	100	PASS	AC=664;AF=0.132588;AN=5008;NS=2504;DP=20201;EAS_AF=0.0585;AMR_AF=0.2161;AFR_AF=0.0333;EUR_AF=0.2266;SAS_AF=0.1871;AA=T|||;VT=SNP
7	2256689	rs745565	G	C	100	PASS	AC=1464;AF=0.292332;AN=5008;NS=2504;DP=18676;EAS_AF=0.5149;AMR_AF=0.3746;AFR_AF=0.0204;EUR_AF=0.334;SAS_AF=0.3292;AA=G|||;VT=SNP
7	2256779	rs733611	G	A	100	PASS	AC=1827;AF=0.364816;AN=5008;NS=2504;DP=20373;EAS_AF=0.5139;AMR_AF=0.3876;AFR_AF=0.2587;EUR_AF=0.335;SAS_AF=0.3691;AA=G|||;VT=SNP
7	2256802	rs1637732	T	C	100	PASS	AC=165;AF=0.0329473;AN=5008;NS=2504;DP=20973;EAS_AF=0.0407;AMR_AF=0.0101;AFR_AF=0.0545;EUR_AF=0.0229;SAS_AF=0.0225;AA=T|||;VT=SNP
7	2256852	rs55848703	C	T	100	PASS	AC=640;AF=0.127796;AN=5008;NS=2504;DP=22251;EAS_AF=0.0575;AMR_AF=0.2147;AFR_AF=0.0182;EUR_AF=0.2217;SAS_AF=0.1902;AA=C|||;VT=SNP
7	2257171	rs35629140	G	C	100	PASS	AC=1470;AF=0.29353;AN=5008;NS=2504;DP=20433;EAS_AF=0.5149;AMR_AF=0.3775;AFR_AF=0.0204;EUR_AF=0.337;SAS_AF=0.3303;AA=G|||;VT=SNP
7	2257199	rs7781856	C	T	100	PASS	AC=1820;AF=0.363419;AN=5008;NS=2504;DP=21466;EAS_AF=0.5149;AMR_AF=0.3905;AFR_AF=0.2496;EUR_AF=0.337;SAS_AF=0.3691;AA=C|||;VT=SNP
7	2257200	rs1859991	G	A	100	PASS	AC=638;AF=0.127396;AN=5008;NS=2504;DP=21502;EAS_AF=0.0575;AMR_AF=0.2118;AFR_AF=0.0182;EUR_AF=0.2217;SAS_AF=0.1902;AA=G|||;VT=SNP
7	2257467	rs1639914	A	G	100	PASS	AC=3512;AF=0.701278;AN=5008;NS=2504;DP=18124;EAS_AF=0.6141;AMR_AF=0.7046;AFR_AF=0.8525;EUR_AF=0.6312;SAS_AF=0.6564;AA=G|||;VT=SNP
7	2257612	rs6951493	G	A	100	PASS	AC=1831;AF=0.365615;AN=5008;NS=2504;DP=18844;EAS_AF=0.5139;AMR_AF=0.389;AFR_AF=0.2587;EUR_AF=0.338;SAS_AF=0.3691;AA=G|||;VT=SNP;EX_TARGET
7	2257939	rs62442483	C	G	100	PASS	AC=665;AF=0.132788;AN=5008;NS=2504;DP=14132;EAS_AF=0.0575;AMR_AF=0.2133;AFR_AF=0.0333;EUR_AF=0.2266;SAS_AF=0.1912;AA=C|||;VT=SNP
7	2258084	rs1639915	C	G	100	PASS	AC=3507;AF=0.70028;AN=5008;NS=2504;DP=17754;EAS_AF=0.6141;AMR_AF=0.7061;AFR_AF=0.8517;EUR_AF=0.6292;SAS_AF=0.6534;AA=G|||;VT=SNP
7	2258139	rs1624785	T	C	100	PASS	AC=3507;AF=0.70028;AN=5008;NS=2504;DP=18221;EAS_AF=0.6141;AMR_AF=0.7061;AFR_AF=0.8517;EUR_AF=0.6292;SAS_AF=0.6534;AA=C|||;VT=SNP
7	2258435	rs6957871	C	T	100	PASS	AC=4751;AF=0.948682;AN=5008;NS=2504;DP=20015;EAS_AF=0.8929;AMR_AF=0.9366;AFR_AF=0.9992;EUR_AF=0.9602;SAS_AF=0.9346;AA=T|||;VT=SNP
7	2258899	rs1639916	G	A	100	PASS	AC=3504;AF=0.699681;AN=5008;NS=2504;DP=12366;EAS_AF=0.6151;AMR_AF=0.7032;AFR_AF=0.8502;EUR_AF=0.6292;SAS_AF=0.6534;AA=A|||;VT=SNP
7	2260499	rs1637731	C	T	100	PASS	AC=1321;AF=0.263778;AN=5008;NS=2504;DP=20187;EAS_AF=0.0962;AMR_AF=0.2608;AFR_AF=0.4539;EUR_AF=0.2376;SAS_AF=0.2086;AA=T|||;VT=SNP;EX_TARGET
7	2260715	rs1639917	G	T	100	PASS	AC=3360;AF=0.670927;AN=5008;NS=2504;DP=16437;EAS_AF=0.5069;AMR_AF=0.6441;AFR_AF=0.8517;EUR_AF=0.6312;SAS_AF=0.6554;AA=T|||;VT=SNP
7	2260928	rs1637730	T	C	100	PASS	AC=3515;AF=0.701877;AN=5008;NS=2504;DP=13538;EAS_AF=0.6161;AMR_AF=0.7089;AFR_AF=0.8502;EUR_AF=0.6322;SAS_AF=0.6564;AA=C|||;VT=SNP
7	2261468	rs6461233	G	A	100	PASS	AC=1840;AF=0.367412;AN=5008;NS=2504;DP=15673;EAS_AF=0.5119;AMR_AF=0.3919;AFR_AF=0.264;EUR_AF=0.34;SAS_AF=0.3691;AA=G|||;VT=SNP
7	2262524	rs1639918	G	A	100	PASS	AC=162;AF=0.0323482;AN=5008;NS=2504;DP=18168;EAS_AF=0.0417;AMR_AF=0.0101;AFR_AF=0.0514;EUR_AF=0.0229;SAS_AF=0.0225;AA=G|||;VT=SNP
7	2262934	rs1639919	C	G	100	PASS	AC=3514;AF=0.701677;AN=5008;NS=2504;DP=18218;EAS_AF=0.6171;AMR_AF=0.7118;AFR_AF=0.851;EUR_AF=0.6382;SAS_AF=0.6452;AA=G|||;VT=SNP
7	2262941	rs2159044	C	A	100	PASS	AC=2026;AF=0.404553;AN=5008;NS=2504;DP=18467;EAS_AF=0.5169;AMR_AF=0.4337;AFR_AF=0.2973;EUR_AF=0.3827;SAS_AF=0.4356;AA=C|||;VT=SNP
7	2263246	rs1639920	G	A	100	PASS	AC=163;AF=0.0325479;AN=5008;NS=2504;DP=17384;EAS_AF=0.0417;AMR_AF=0.0101;AFR_AF=0.0522;EUR_AF=0.0229;SAS_AF=0.0225;AA=G|||;VT=SNP
7	2263354	rs1108036	A	G	100	PASS	AC=3577;AF=0.714257;AN=5008;NS=2504;DP=17568;EAS_AF=0.6171;AMR_AF=0.7378;AFR_AF=0.8517;EUR_AF=0.671;SAS_AF=0.6564;AA=G|||;VT=SNP
7	2264269	rs3800937	A	G	100	PASS	AC=659;AF=0.131589;AN=5008;NS=2504;DP=20114;EAS_AF=0.0565;AMR_AF=0.2161;AFR_AF=0.031;EUR_AF=0.2266;SAS_AF=0.1871;AA=A|||;VT=SNP
7	2264892	rs13222228	G	A	100	PASS	AC=2633;AF=0.525759;AN=5008;NS=2504;DP=12842;EAS_AF=0.3869;AMR_AF=0.5605;AFR_AF=0.6641;EUR_AF=0.4722;SAS_AF=0.5123;AA=g|||;VT=SNP
7	2266384	rs4719462	A	G	100	PASS	AC=1981;AF=0.395567;AN=5008;NS=2504;DP=18546;EAS_AF=0.5198;AMR_AF=0.4308;AFR_AF=0.2579;EUR_AF=0.3857;SAS_AF=0.4387;AA=G|||;VT=SNP
7	2267122	rs1639922	G	A	100	PASS	AC=1453;AF=0.290136;AN=5008;NS=2504;DP=18269;EAS_AF=0.0982;AMR_AF=0.2695;AFR_AF=0.5408;EUR_AF=0.2485;SAS_AF=0.2065;AA=A|||;VT=SNP
7	2267442	rs3800938	C	G	100	PASS	AC=1496;AF=0.298722;AN=5008;NS=2504;DP=18718;EAS_AF=0.5169;AMR_AF=0.4222;AFR_AF=0.0197;EUR_AF=0.331;SAS_AF=0.3303;AA=C|||;VT=SNP
7	2268036	rs62442501	G	A	100	PASS	AC=572;AF=0.114217;AN=5008;NS=2504;DP=16459;EAS_AF=0.0565;AMR_AF=0.2089;AFR_AF=0.0174;EUR_AF=0.2147;SAS_AF=0.1339;AA=G|||;VT=SNP
7	2268792	rs71525363	G	A	100	PASS	AC=1454;AF=0.290335;AN=5008;NS=2504;DP=18721;EAS_AF=0.5099;AMR_AF=0.379;AFR_AF=0.0197;EUR_AF=0.339;SAS_AF=0.317;AA=G|||;VT=SNP
7	2268970	rs1626670	A	G	100	PASS	AC=3482;AF=0.695288;AN=5008;NS=2504;DP=15982;EAS_AF=0.62;AMR_AF=0.7089;AFR_AF=0.8449;EUR_AF=0.6332;SAS_AF=0.6247;AA=G|||;VT=SNP
7	2269248	rs35791351	C	T	100	PASS	AC=1804;AF=0.360224;AN=5008;NS=2504;DP=16901;EAS_AF=0.5099;AMR_AF=0.3905;AFR_AF=0.239;EUR_AF=0.339;SAS_AF=0.3701;AA=C|||;VT=SNP
7	2269552	rs1637728	G	T	100	PASS	AC=3471;AF=0.693091;AN=5008;NS=2504;DP=18553;EAS_AF=0.62;AMR_AF=0.7032;AFR_AF=0.8449;EUR_AF=0.6272;SAS_AF=0.6237;AA=T|||;VT=SNP;EX_TARGET
7	2269947	rs17791802	A	G	100	PASS	AC=661;AF=0.131989;AN=5008;NS=2504;DP=19772;EAS_AF=0.0675;AMR_AF=0.2161;AFR_AF=0.0174;EUR_AF=0.2326;SAS_AF=0.1902;AA=A|||;VT=SNP
7	2271246	rs111958031	A	C	100	PASS	AC=154;AF=0.0307508;AN=5008;NS=2504;DP=13872;EAS_AF=0.0367;AMR_AF=0.0115;AFR_AF=0.0537;EUR_AF=0.0199;SAS_AF=0.0184;AA=A|||;VT=SNP
7	2271720	rs3757436	A	G	100	PASS	AC=156;AF=0.0311502;AN=5008;NS=2504;DP=16661;EAS_AF=0.0367;AMR_AF=0.0115;AFR_AF=0.0545;EUR_AF=0.0209;SAS_AF=0.0184;AA=G|||;VT=SNP
7	2271980	rs3757437	C	T	100	PASS	AC=1452;AF=0.289936;AN=5008;NS=2504;DP=13870;EAS_AF=0.5099;AMR_AF=0.379;AFR_AF=0.0189;EUR_AF=0.337;SAS_AF=0.318;AA=C|||;VT=SNP
7	2271982	rs3757438	A	G	100	PASS	AC=290;AF=0.0579073;AN=5008;NS=2504;DP=13808;EAS_AF=0.0437;AMR_AF=0.0447;AFR_AF=0.0567;EUR_AF=0.0616;SAS_AF=0.0798;AA=G|||;VT=SNP
7	2272122	rs3757439	C	T	100	PASS	AC=1852;AF=0.369808;AN=5008;NS=2504;DP=11616;EAS_AF=0.5099;AMR_AF=0.3934;AFR_AF=0.2738;EUR_AF=0.339;SAS_AF=0.3701;AA=C|||;VT=SNP
7	2272683	rs62442503	C	A	100	PASS	AC=657;AF=0.13119;AN=5008;NS=2504;DP=12612;EAS_AF=0.0655;AMR_AF=0.2176;AFR_AF=0.0174;EUR_AF=0.2316;SAS_AF=0.1881;AA=C|||;VT=SNP
7	2272936	rs3757440	A	G	100	PASS	AC=1927;AF=0.384784;AN=5008;NS=2504;DP=19608;EAS_AF=0.5089;AMR_AF=0.3991;AFR_AF=0.3222;EUR_AF=0.3459;SAS_AF=0.3712;AA=A|||;VT=SNP
7	2273301	rs62442504	A	G	100	PASS	AC=648;AF=0.129393;AN=5008;NS=2504;DP=16665;EAS_AF=0.0655;AMR_AF=0.2176;AFR_AF=0.0113;EUR_AF=0.2306;SAS_AF=0.1881;AA=A|||;VT=SNP
7	2275993	rs7787274	G	A	100	PASS	AC=1856;AF=0.370607;AN=5008;NS=2504;DP=18978;EAS_AF=0.506;AMR_AF=0.3948;AFR_AF=0.2761;EUR_AF=0.3449;SAS_AF=0.3681;AA=G|||;VT=SNP
7	2276385	rs7810970	A	G	100	PASS	AC=1914;AF=0.382188;AN=5008;NS=2504;DP=20206;EAS_AF=0.506;AMR_AF=0.3991;AFR_AF=0.3139;EUR_AF=0.3459;SAS_AF=0.3722;AA=A|||;VT=SNP
7	2276917	rs62442506	G	A	100	PASS	AC=647;AF=0.129193;AN=5008;NS=2504;DP=19685;EAS_AF=0.0655;AMR_AF=0.2133;AFR_AF=0.0182;EUR_AF=0.2266;SAS_AF=0.1851;AA=G|||;VT=SNP
7	2277326	rs6963660	G	A	100	PASS	AC=162;AF=0.0323482;AN=5008;NS=2504;DP=17180;EAS_AF=0.0367;AMR_AF=0.0115;AFR_AF=0.056;EUR_AF=0.0219;SAS_AF=0.0215;AA=G|||;VT=SNP
7	2278103	rs11547270	C	G	100	PASS	AC=840;AF=0.167732;AN=5008;NS=2504;DP=17657;EAS_AF=0.1022;AMR_AF=0.2291;AFR_AF=0.09;EUR_AF=0.2525;SAS_AF=0.2096;AA=C|||;VT=SNP
7	2278183	rs34418140	C	T	100	PASS	AC=1447;AF=0.288938;AN=5008;NS=2504;DP=16427;EAS_AF=0.505;AMR_AF=0.3775;AFR_AF=0.0189;EUR_AF=0.3419;SAS_AF=0.3139;AA=C|||;VT=SNP
7	2278226	rs7799006	C	T	100	PASS	AC=1852;AF=0.369808;AN=5008;NS=2504;DP=15268;EAS_AF=0.505;AMR_AF=0.3919;AFR_AF=0.2769;EUR_AF=0.3429;SAS_AF=0.3681;AA=C|||;VT=SNP
7	2278399	rs6951825	A	G	100	PASS	AC=4453;AF=0.889177;AN=5008;NS=2504;DP=11805;EAS_AF=0.7976;AMR_AF=0.8919;AFR_AF=0.9319;EUR_AF=0.9553;SAS_AF=0.8558;AA=G|||;VT=SNP
7	2279482	rs11984133	A	C	100	PASS	AC=1841;AF=0.367612;AN=5008;NS=2504;DP=20231;EAS_AF=0.5099;AMR_AF=0.3646;AFR_AF=0.2844;EUR_AF=0.337;SAS_AF=0.3671;AA=A|||;VT=SNP
7	2279645	rs62442507	C	T	100	PASS	AC=712;AF=0.142173;AN=5008;NS=2504;DP=18830;EAS_AF=0.0655;AMR_AF=0.2464;AFR_AF=0.0378;EUR_AF=0.2386;SAS_AF=0.1892;AA=C|||;VT=SNP
7	2279851	rs6962067	T	C	100	PASS	AC=4450;AF=0.888578;AN=5008;NS=2504;DP=17640;EAS_AF=0.8006;AMR_AF=0.8905;AFR_AF=0.9281;EUR_AF=0.9553;SAS_AF=0.8558;AA=C|||;VT=SNP
7	2280105	rs62442508	G	A	100	PASS	AC=683;AF=0.136382;AN=5008;NS=2504;DP=16331;EAS_AF=0.0655;AMR_AF=0.2435;AFR_AF=0.0182;EUR_AF=0.2376;SAS_AF=0.1892;AA=G|||;VT=SNP
7	2282107	rs34996498	A	G	100	PASS	AC=711;AF=0.141973;AN=5008;NS=2504;DP=12870;EAS_AF=0.0655;AMR_AF=0.245;AFR_AF=0.0371;EUR_AF=0.2396;SAS_AF=0.1892;AA=A|||;VT=SNP
7	2282964	rs6978317	T	G	100	PASS	AC=3528;AF=0.704473;AN=5008;NS=2504;DP=18562;EAS_AF=0.6141;AMR_AF=0.7219;AFR_AF=0.8495;EUR_AF=0.6531;SAS_AF=0.6421;AA=G|||;VT=SNP
7	2284416	rs34185397	C	G	100	PASS	AC=623;AF=0.124401;AN=5008;NS=2504;DP=16041;EAS_AF=0.0615;AMR_AF=0.1974;AFR_AF=0.0166;EUR_AF=0.2207;SAS_AF=0.184;AA=C|||;VT=SNP
7	2285019	rs4719468	G	C	100	PASS	AC=1430;AF=0.285543;AN=5008;NS=2504;DP=21307;EAS_AF=0.501;AMR_AF=0.3775;AFR_AF=0.0182;EUR_AF=0.3559;SAS_AF=0.2873;AA=G|||;VT=SNP
7	2285178	rs33922585	C	T	100	PASS	AC=1541;AF=0.307708;AN=5008;NS=2504;DP=21032;EAS_AF=0.5397;AMR_AF=0.3847;AFR_AF=0.0424;EUR_AF=0.3728;SAS_AF=0.3057;AA=C|||;VT=SNP
7	2286347	rs10232413	T	C	100	PASS	AC=4341;AF=0.866813;AN=5008;NS=2504;DP=17427;EAS_AF=0.7966;AMR_AF=0.8905;AFR_AF=0.8328;EUR_AF=0.9652;SAS_AF=0.8671;AA=C|||;VT=SNP
7	2286487	rs12673108	C	A	100	PASS	AC=1551;AF=0.309704;AN=5008;NS=2504;DP=15239;EAS_AF=0.5387;AMR_AF=0.3862;AFR_AF=0.0492;EUR_AF=0.3738;SAS_AF=0.3057;AA=C|||;VT=SNP
7	2286778	rs4719469	T	C	100	PASS	AC=1811;AF=0.361621;AN=5008;NS=2504;DP=16212;EAS_AF=0.5377;AMR_AF=0.4078;AFR_AF=0.2005;EUR_AF=0.3857;SAS_AF=0.3405;AA=T|||;VT=SNP
7	2286810	rs4719470	C	G	100	PASS	AC=4346;AF=0.867812;AN=5008;NS=2504;DP=15230;EAS_AF=0.7976;AMR_AF=0.8847;AFR_AF=0.8502;EUR_AF=0.9533;SAS_AF=0.864;AA=G|||;VT=SNP
7	2287094	rs3807428	A	G	100	PASS	AC=4515;AF=0.901558;AN=5008;NS=2504;DP=17222;EAS_AF=0.7976;AMR_AF=0.8963;AFR_AF=0.972;EUR_AF=0.9533;SAS_AF=0.864;AA=G|||;VT=SNP
7	2287127	rs3807429	G	A	100	PASS	AC=4355;AF=0.869609;AN=5008;NS=2504;DP=17046;EAS_AF=0.7986;AMR_AF=0.8876;AFR_AF=0.8548;EUR_AF=0.9533;SAS_AF=0.864;AA=A|||;VT=SNP
7	2287560	rs4721505	A	G	100	PASS	AC=3071;AF=0.613219;AN=5008;NS=2504;DP=19186;EAS_AF=0.7331;AMR_AF=0.611;AFR_AF=0.4826;EUR_AF=0.7058;SAS_AF=0.5726;AA=G|||;VT=SNP
7	2287835	rs3735092	C	T	100	PASS	AC=1496;AF=0.298722;AN=5008;NS=2504;DP=19524;EAS_AF=0.1974;AMR_AF=0.2248;AFR_AF=0.4138;EUR_AF=0.331;SAS_AF=0.2669;AA=C|||;VT=SNP
7	2287856	rs3735093	G	T	100	PASS	AC=3066;AF=0.61222;AN=5008;NS=2504;DP=18923;EAS_AF=0.7331;AMR_AF=0.611;AFR_AF=0.4803;EUR_AF=0.7058;SAS_AF=0.5706;AA=G|||;VT=SNP
7	2288669	rs33981648	T	C	100	PASS	AC=1427;AF=0.284944;AN=5008;NS=2504;DP=18615;EAS_AF=0.498;AMR_AF=0.3775;AFR_AF=0.0182;EUR_AF=0.3559;SAS_AF=0.2873;AA=T|||;VT=SNP
7	2288820	rs10281945	C	A	100	PASS	AC=1500;AF=0.299521;AN=5008;NS=2504;DP=17039;EAS_AF=0.1974;AMR_AF=0.2248;AFR_AF=0.4168;EUR_AF=0.33;SAS_AF=0.2679;AA=C|||;VT=SNP
7	2289865	rs2240576	A	C	100	PASS	AC=3715;AF=0.741813;AN=5008;NS=2504;DP=18983;EAS_AF=0.7351;AMR_AF=0.6888;AFR_AF=0.8169;EUR_AF=0.7575;SAS_AF=0.6687;AA=C|||;VT=SNP
7	2289888	rs12531150	C	T	100	PASS	AC=1687;AF=0.336861;AN=5008;NS=2504;DP=18727;EAS_AF=0.5357;AMR_AF=0.3991;AFR_AF=0.1467;EUR_AF=0.3748;SAS_AF=0.3057;AA=C|||;VT=SNP
7	2289903	rs6962576	G	A	100	PASS	AC=3063;AF=0.611621;AN=5008;NS=2504;DP=18698;EAS_AF=0.7321;AMR_AF=0.611;AFR_AF=0.4773;EUR_AF=0.7068;SAS_AF=0.5716;AA=G|||;VT=SNP
7	2290433	rs10230928	C	T	100	PASS	AC=1510;AF=0.301518;AN=5008;NS=2504;DP=18604;EAS_AF=0.2044;AMR_AF=0.2248;AFR_AF=0.4191;EUR_AF=0.329;SAS_AF=0.2689;AA=C|||;VT=SNP;EX_TARGET
7	2290522	rs1799832	C	T	100	PASS	AC=746;AF=0.148962;AN=5008;NS=2504;DP=16718;EAS_AF=0.0625;AMR_AF=0.2061;AFR_AF=0.0968;EUR_AF=0.2087;SAS_AF=0.2065;AA=C|||;VT=SNP;EX_TARGET
7	2290685	rs1062492	C	T	100	PASS	AC=654;AF=0.130591;AN=5008;NS=2504;DP=16543;EAS_AF=0.0605;AMR_AF=0.196;AFR_AF=0.0439;EUR_AF=0.1948;SAS_AF=0.2076;AA=C|||;VT=SNP
7	2291102	rs34236280	G	A	100	PASS	AC=736;AF=0.146965;AN=5008;NS=2504;DP=18543;EAS_AF=0.0625;AMR_AF=0.2003;AFR_AF=0.1263;EUR_AF=0.1819;SAS_AF=0.1881;AA=G|||;VT=SNP
7	2291399	rs2270052	G	A	100	PASS	AC=1589;AF=0.317292;AN=5008;NS=2504;DP=20034;EAS_AF=0.5357;AMR_AF=0.389;AFR_AF=0.0605;EUR_AF=0.3767;SAS_AF=0.3272;AA=G|||;VT=SNP
7	2291910	rs62442512	G	A	100	PASS	AC=764;AF=0.152556;AN=5008;NS=2504;DP=12168;EAS_AF=0.0625;AMR_AF=0.2061;AFR_AF=0.1286;EUR_AF=0.1859;SAS_AF=0.2055;AA=G|||;VT=SNP
7	2291943	rs2256545	G	A	100	PASS	AC=1534;AF=0.30631;AN=5008;NS=2504;DP=11480;EAS_AF=0.5367;AMR_AF=0.3833;AFR_AF=0.0386;EUR_AF=0.3757;SAS_AF=0.3047;AA=G|||;VT=SNP
7	2293509	rs6945323	G	A	100	PASS	AC=1540;AF=0.307508;AN=5008;NS=2504;DP=15182;EAS_AF=0.1944;AMR_AF=0.232;AFR_AF=0.4387;EUR_AF=0.3429;SAS_AF=0.2638;AA=G|||;VT=SNP
7	2293609	rs4719471	A	G	100	PASS	AC=4376;AF=0.873802;AN=5008;NS=2504;DP=16203;EAS_AF=0.7976;AMR_AF=0.889;AFR_AF=0.857;EUR_AF=0.9662;SAS_AF=0.8691;AA=G|||;VT=SNP
7	2294123	rs12534131	C	T	100	PASS	AC=1438;AF=0.287141;AN=5008;NS=2504;DP=18201;EAS_AF=0.502;AMR_AF=0.3775;AFR_AF=0.0182;EUR_AF=0.3569;SAS_AF=0.2935;AA=C|||;VT=SNP
7	2296493	rs2302070	A	G	100	PASS	AC=4163;AF=0.83127;AN=5008;NS=2504;DP=15109;EAS_AF=0.8026;AMR_AF=0.866;AFR_AF=0.7118;EUR_AF=0.9583;SAS_AF=0.8671;AA=G|||;VT=SNP;EX_TARGET
7	2296696	rs2302071	C	A	100	PASS	AC=1491;AF=0.297724;AN=5008;NS=2504;DP=17106;EAS_AF=0.1905;AMR_AF=0.232;AFR_AF=0.4115;EUR_AF=0.3469;SAS_AF=0.2505;AA=C|||;VT=SNP;EX_TARGET
7	2296722	rs3815313	A	T	100	PASS	AC=1092;AF=0.218051;AN=5008;NS=2504;DP=16987;EAS_AF=0.1905;AMR_AF=0.2089;AFR_AF=0.1225;EUR_AF=0.3459;SAS_AF=0.2505;AA=A|||;VT=SNP
7	2297006	rs6888	A	G	100	PASS	AC=4538;AF=0.90615;AN=5008;NS=2504;DP=15617;EAS_AF=0.7996;AMR_AF=0.8991;AFR_AF=0.9728;EUR_AF=0.9662;SAS_AF=0.8691;AA=G|||;VT=SNP;EX_TARGET
7	2297212	rs62442513	C	T	100	PASS	AC=608;AF=0.121406;AN=5008;NS=2504;DP=14041;EAS_AF=0.0585;AMR_AF=0.1931;AFR_AF=0.0212;EUR_AF=0.1829;SAS_AF=0.2076;AA=C|||;VT=SNP
7	2298071	rs2398669	A	G	100	PASS	AC=4404;AF=0.879393;AN=5008;NS=2504;DP=15947;EAS_AF=0.8085;AMR_AF=0.889;AFR_AF=0.8654;EUR_AF=0.9662;SAS_AF=0.8753;AA=G|||;VT=SNP
7	2298227	rs2398668	C	T	100	PASS	AC=1461;AF=0.291733;AN=5008;NS=2504;DP=18277;EAS_AF=0.502;AMR_AF=0.3818;AFR_AF=0.0197;EUR_AF=0.3559;SAS_AF=0.3129;AA=C|||;VT=SNP
7	2299700	rs11772177	G	C	100	PASS	AC=1795;AF=0.358427;AN=5008;NS=2504;DP=21273;EAS_AF=0.1954;AMR_AF=0.2695;AFR_AF=0.5446;EUR_AF=0.3797;SAS_AF=0.316;AA=G|||;VT=SNP
7	2299900	rs12537790	T	A	100	PASS	AC=1591;AF=0.317692;AN=5008;NS=2504;DP=19411;EAS_AF=0.5466;AMR_AF=0.3876;AFR_AF=0.0628;EUR_AF=0.3767;SAS_AF=0.316;AA=T|||;VT=SNP
7	2300030	rs7803189	A	G	100	PASS	AC=4396;AF=0.877796;AN=5008;NS=2504;DP=20885;EAS_AF=0.8006;AMR_AF=0.889;AFR_AF=0.8654;EUR_AF=0.9662;SAS_AF=0.8753;AA=G|||;VT=SNP
7	2301484	rs10447540	A	G	100	PASS	AC=1569;AF=0.313299;AN=5008;NS=2504;DP=16610;EAS_AF=0.5496;AMR_AF=0.3876;AFR_AF=0.0424;EUR_AF=0.3757;SAS_AF=0.319;AA=A|||;VT=SNP
7	2301578	rs10447541	T	G	100	PASS	AC=1567;AF=0.312899;AN=5008;NS=2504;DP=17620;EAS_AF=0.5496;AMR_AF=0.3862;AFR_AF=0.0424;EUR_AF=0.3757;SAS_AF=0.318;AA=T|||;VT=SNP
7	2301980	rs12699807	A	T	100	PASS	AC=435;AF=0.086861;AN=5008;NS=2504;DP=16056;EAS_AF=0.006;AMR_AF=0.1124;AFR_AF=0.0053;EUR_AF=0.1879;SAS_AF=0.1585;AA=A|||;VT=SNP
7	2301989	rs4721524	C	T	100	PASS	AC=4371;AF=0.872804;AN=5008;NS=2504;DP=16229;EAS_AF=0.7996;AMR_AF=0.889;AFR_AF=0.848;EUR_AF=0.9662;SAS_AF=0.8742;AA=-|||;VT=SNP
7	2302131	rs62442514	G	C	100	PASS	AC=690;AF=0.13778;AN=5008;NS=2504;DP=13982;EAS_AF=0.0556;AMR_AF=0.2046;AFR_AF=0.0514;EUR_AF=0.2117;SAS_AF=0.2157;AA=G|||;VT=SNP
7	2302414	rs9639264	T	C	100	PASS	AC=4372;AF=0.873003;AN=5008;NS=2504;DP=16487;EAS_AF=0.7996;AMR_AF=0.889;AFR_AF=0.8487;EUR_AF=0.9662;SAS_AF=0.8742;AA=c|||;VT=SNP
7	2302471	rs35605848	G	A	100	PASS	AC=604;AF=0.120607;AN=5008;NS=2504;DP=15725;EAS_AF=0.006;AMR_AF=0.1282;AFR_AF=0.1286;EUR_AF=0.1879;SAS_AF=0.1534;AA=A|||;VT=SNP
7	2302527	rs36026497	C	T	100	PASS	AC=429;AF=0.0856629;AN=5008;NS=2504;DP=17510;EAS_AF=0.006;AMR_AF=0.1124;AFR_AF=0.0053;EUR_AF=0.1869;SAS_AF=0.1534;AA=C|||;VT=SNP
7	2303109	rs2286207	G	A	100	PASS	AC=1829;AF=0.365216;AN=5008;NS=2504;DP=16143;EAS_AF=0.5486;AMR_AF=0.4049;AFR_AF=0.2027;EUR_AF=0.3867;SAS_AF=0.3456;AA=G|||;VT=SNP
7	2303986	rs2286206	T	C	100	PASS	AC=4223;AF=0.843251;AN=5008;NS=2504;DP=18856;EAS_AF=0.7996;AMR_AF=0.8775;AFR_AF=0.7428;EUR_AF=0.9652;SAS_AF=0.8742;AA=C|||;VT=SNP;EX_TARGET
7	2304191	rs2286205	A	C	100	PASS	AC=4372;AF=0.873003;AN=5008;NS=2504;DP=17969;EAS_AF=0.7996;AMR_AF=0.889;AFR_AF=0.8487;EUR_AF=0.9662;SAS_AF=0.8742;AA=C|||;VT=SNP
7	2304275	rs34262822	C	T	100	PASS	AC=1654;AF=0.330272;AN=5008;NS=2504;DP=21017;EAS_AF=0.5417;AMR_AF=0.3963;AFR_AF=0.0809;EUR_AF=0.3887;SAS_AF=0.3425;AA=C|||;VT=SNP
7	2304643	rs10950627	T	C	100	PASS	AC=4373;AF=0.873203;AN=5008;NS=2504;DP=19416;EAS_AF=0.7996;AMR_AF=0.889;AFR_AF=0.8487;EUR_AF=0.9662;SAS_AF=0.8753;AA=C|||;VT=SNP
7	2306597	rs6970973	C	G	100	PASS	AC=4370;AF=0.872604;AN=5008;NS=2504;DP=13470;EAS_AF=0.7986;AMR_AF=0.889;AFR_AF=0.848;EUR_AF=0.9662;SAS_AF=0.8742;AA=G|||;VT=SNP
7	2306655	rs4721527	G	A	100	PASS	AC=1652;AF=0.329872;AN=5008;NS=2504;DP=11728;EAS_AF=0.5417;AMR_AF=0.3963;AFR_AF=0.0809;EUR_AF=0.3867;SAS_AF=0.3425;AA=G|||;VT=SNP
7	2306708	rs6971143	C	T	100	PASS	AC=982;AF=0.196086;AN=5008;NS=2504;DP=11065;EAS_AF=0.1944;AMR_AF=0.1988;AFR_AF=0.0393;EUR_AF=0.3439;SAS_AF=0.2556;AA=C|||;VT=SNP
7	2306794	rs62442515	C	T	100	PASS	AC=590;AF=0.117812;AN=5008;NS=2504;DP=12954;EAS_AF=0.0575;AMR_AF=0.2032;AFR_AF=0.0204;EUR_AF=0.2097;SAS_AF=0.1564;AA=C|||;VT=SNP
7	2306846	rs4721528	G	A	100	PASS	AC=4000;AF=0.798722;AN=5008;NS=2504;DP=14296;EAS_AF=0.7946;AMR_AF=0.8357;AFR_AF=0.6528;EUR_AF=0.9423;SAS_AF=0.8262;AA=G|||;VT=SNP
7	2309355	rs6947645	G	A	100	PASS	AC=1667;AF=0.332867;AN=5008;NS=2504;DP=16006;EAS_AF=0.1954;AMR_AF=0.2363;AFR_AF=0.525;EUR_AF=0.3439;SAS_AF=0.272;AA=G|||;VT=SNP
7	2310193	rs7802283	A	G	100	PASS	AC=3595;AF=0.717851;AN=5008;NS=2504;DP=6849;EAS_AF=0.7401;AMR_AF=0.6758;AFR_AF=0.739;EUR_AF=0.7535;SAS_AF=0.6595;AA=G|||;VT=SNP
7	2310974	rs12535174	C	T	100	PASS	AC=1621;AF=0.323682;AN=5008;NS=2504;DP=20864;EAS_AF=0.5417;AMR_AF=0.3963;AFR_AF=0.059;EUR_AF=0.3857;SAS_AF=0.3415;AA=C|||;VT=SNP
7	2311266	rs34502289	G	A	100	PASS	AC=1475;AF=0.294529;AN=5008;NS=2504;DP=21504;EAS_AF=0.495;AMR_AF=0.3862;AFR_AF=0.0189;EUR_AF=0.3678;SAS_AF=0.32;AA=G|||;VT=SNP
7	2312507	rs4721533	C	T	100	PASS	AC=3498;AF=0.698482;AN=5008;NS=2504;DP=17199;EAS_AF=0.7391;AMR_AF=0.647;AFR_AF=0.7307;EUR_AF=0.7336;SAS_AF=0.6135;AA=C|||;VT=SNP
7	2312568	rs4721534	A	G	100	PASS	AC=1484;AF=0.296326;AN=5008;NS=2504;DP=14754;EAS_AF=0.499;AMR_AF=0.3862;AFR_AF=0.0219;EUR_AF=0.3688;SAS_AF=0.32;AA=A|||;VT=SNP
7	2313607	rs7456643	T	C	100	PASS	AC=644;AF=0.128594;AN=5008;NS=2504;DP=17975;EAS_AF=0.0496;AMR_AF=0.2017;AFR_AF=0.028;EUR_AF=0.2097;SAS_AF=0.2106;AA=T|||;VT=SNP
7	2313649	rs73043244	C	T	100	PASS	AC=650;AF=0.129792;AN=5008;NS=2504;DP=15658;EAS_AF=0.0556;AMR_AF=0.2017;AFR_AF=0.028;EUR_AF=0.2097;SAS_AF=0.2106;AA=C|||;VT=SNP
7	2314652	rs878534	G	A	100	PASS	AC=1588;AF=0.317093;AN=5008;NS=2504;DP=19514;EAS_AF=0.5387;AMR_AF=0.3934;AFR_AF=0.0416;EUR_AF=0.3847;SAS_AF=0.3374;AA=G|||;VT=SNP
7	2315008	rs2398667	G	C	100	PASS	AC=4353;AF=0.869209;AN=5008;NS=2504;DP=19130;EAS_AF=0.7986;AMR_AF=0.8847;AFR_AF=0.8374;EUR_AF=0.9682;SAS_AF=0.8722;AA=C|||;VT=SNP
7	2315056	rs4549678	C	T	100	PASS	AC=1877;AF=0.3748;AN=5008;NS=2504;DP=16631;EAS_AF=0.2034;AMR_AF=0.2752;AFR_AF=0.5545;EUR_AF=0.3897;SAS_AF=0.364;AA=C|||;VT=SNP
7	2315105	rs34417375	C	T	100	PASS	AC=1594;AF=0.318291;AN=5008;NS=2504;DP=17490;EAS_AF=0.5377;AMR_AF=0.3934;AFR_AF=0.0469;EUR_AF=0.3847;SAS_AF=0.3374;AA=C|||;VT=SNP
7	2315324	rs62442525	G	A	100	PASS	AC=649;AF=0.129593;AN=5008;NS=2504;DP=16715;EAS_AF=0.0546;AMR_AF=0.2017;AFR_AF=0.028;EUR_AF=0.2107;SAS_AF=0.2096;AA=G|||;VT=SNP
7	2315798	rs12673658	G	C	100	PASS	AC=180;AF=0.0359425;AN=5008;NS=2504;DP=16382;EAS_AF=0.0446;AMR_AF=0.0101;AFR_AF=0.0696;EUR_AF=0.0189;SAS_AF=0.0174;AA=G|||;VT=SNP
7	2315950	rs12669625	C	T	100	PASS	AC=1658;AF=0.33107;AN=5008;NS=2504;DP=14668;EAS_AF=0.5387;AMR_AF=0.3963;AFR_AF=0.0915;EUR_AF=0.3867;SAS_AF=0.3374;AA=c|||;VT=SNP
7	2316852	rs7792045	C	T	100	PASS	AC=1659;AF=0.33127;AN=5008;NS=2504;DP=19478;EAS_AF=0.5387;AMR_AF=0.3977;AFR_AF=0.0915;EUR_AF=0.3867;SAS_AF=0.3374;AA=C|||;VT=SNP
7	2317429	rs6945061	A	G	100	PASS	AC=3641;AF=0.727037;AN=5008;NS=2504;DP=14441;EAS_AF=0.7431;AMR_AF=0.6801;AFR_AF=0.7648;EUR_AF=0.7575;SAS_AF=0.6616;AA=G|||;VT=SNP
7	2319129	rs62442529	G	A	100	PASS	AC=690;AF=0.13778;AN=5008;NS=2504;DP=20023;EAS_AF=0.0556;AMR_AF=0.2089;AFR_AF=0.0537;EUR_AF=0.2107;SAS_AF=0.2106;AA=G|||;VT=SNP
7	2322338	rs62442530	G	A	100	PASS	AC=633;AF=0.126398;AN=5008;NS=2504;DP=17065;EAS_AF=0.0556;AMR_AF=0.1974;AFR_AF=0.0212;EUR_AF=0.2107;SAS_AF=0.2045;AA=G|||;VT=SNP
7	2322403	rs62442531	G	A	100	PASS	AC=684;AF=0.136581;AN=5008;NS=2504;DP=17286;EAS_AF=0.0556;AMR_AF=0.2075;AFR_AF=0.0537;EUR_AF=0.2117;SAS_AF=0.2045;AA=G|||;VT=SNP
7	2322943	rs58921703	T	C	100	PASS	AC=3259;AF=0.650759;AN=5008;NS=2504;DP=14412;EAS_AF=0.6052;AMR_AF=0.7032;AFR_AF=0.7126;EUR_AF=0.6322;SAS_AF=0.5961;AA=T|||;VT=SNP
7	2323019	rs10278242	C	G	100	PASS	AC=1778;AF=0.355032;AN=5008;NS=2504;DP=15861;EAS_AF=0.2401;AMR_AF=0.2219;AFR_AF=0.5613;EUR_AF=0.3519;SAS_AF=0.2924;AA=G|||;VT=SNP
7	2323167	rs6952527	G	C	100	PASS	AC=3392;AF=0.677316;AN=5008;NS=2504;DP=20224;EAS_AF=0.7401;AMR_AF=0.634;AFR_AF=0.6573;EUR_AF=0.7296;SAS_AF=0.6166;AA=G|||;VT=SNP
7	2323488	rs6943446	T	C	100	PASS	AC=1663;AF=0.332069;AN=5008;NS=2504;DP=17706;EAS_AF=0.25;AMR_AF=0.3818;AFR_AF=0.1172;EUR_AF=0.5636;SAS_AF=0.4335;AA=T|||;VT=SNP
7	2323756	rs6957272	G	T	100	PASS	AC=680;AF=0.135783;AN=5008;NS=2504;DP=15564;EAS_AF=0.0446;AMR_AF=0.0389;AFR_AF=0.4334;EUR_AF=0.0179;SAS_AF=0.0174;AA=G|||;VT=SNP
7	2324644	rs61491879	G	A	100	PASS	AC=1774;AF=0.354233;AN=5008;NS=2504;DP=12453;EAS_AF=0.5526;AMR_AF=0.4409;AFR_AF=0.1694;EUR_AF=0.3221;SAS_AF=0.3712;AA=A|||;VT=SNP
7	2324748	rs76080135	G	A	100	PASS	AC=1511;AF=0.301717;AN=5008;NS=2504;DP=14738;EAS_AF=0.5089;AMR_AF=0.4006;AFR_AF=0.0439;EUR_AF=0.3439;SAS_AF=0.3231;AA=G|||;VT=SNP
7	2324783	rs9690444	G	C	100	PASS	AC=2262;AF=0.451677;AN=5008;NS=2504;DP=13405;EAS_AF=0.6399;AMR_AF=0.5014;AFR_AF=0.3737;EUR_AF=0.3608;SAS_AF=0.4213;AA=C|||;VT=SNP
7	2324976	rs13220928	T	A	100	PASS	AC=2113;AF=0.421925;AN=5008;NS=2504;DP=15599;EAS_AF=0.6617;AMR_AF=0.4856;AFR_AF=0.2685;EUR_AF=0.3718;SAS_AF=0.3885;AA=A|||;VT=SNP
7	2326286	rs34196856	C	T	100	PASS	AC=2964;AF=0.591853;AN=5008;NS=2504;DP=8980;EAS_AF=0.6597;AMR_AF=0.536;AFR_AF=0.8472;EUR_AF=0.3688;SAS_AF=0.4458;AA=T|||;VT=SNP
7	2326816	rs34219261	C	T	100	PASS	AC=1600;AF=0.319489;AN=5008;NS=2504;DP=13016;EAS_AF=0.5813;AMR_AF=0.402;AFR_AF=0.0605;EUR_AF=0.3529;SAS_AF=0.3067;AA=c|||;VT=SNP
7	2329497	rs4719486	G	A	100	PASS	AC=2406;AF=0.480431;AN=5008;NS=2504;DP=18649;EAS_AF=0.6617;AMR_AF=0.5173;AFR_AF=0.4032;EUR_AF=0.4046;SAS_AF=0.4499;AA=A|||;VT=SNP
7	2330496	rs4721548	A	G	100	PASS	AC=1819;AF=0.363219;AN=5008;NS=2504;DP=19324;EAS_AF=0.5883;AMR_AF=0.4352;AFR_AF=0.0938;EUR_AF=0.4185;SAS_AF=0.3875;AA=T|||;VT=SNP
7	2332880	rs75537891	G	T	100	PASS	AC=1684;AF=0.336262;AN=5008;NS=2504;DP=13447;EAS_AF=0.5863;AMR_AF=0.4063;AFR_AF=0.0885;EUR_AF=0.3559;SAS_AF=0.3436;AA=G|||;VT=SNP
7	2332968	rs12699820	G	T	100	PASS	AC=1689;AF=0.33726;AN=5008;NS=2504;DP=19020;EAS_AF=0.5873;AMR_AF=0.4049;AFR_AF=0.0923;EUR_AF=0.3559;SAS_AF=0.3436;AA=G|||;VT=SNP
7	2333057	rs34974704	A	G	100	PASS	AC=2451;AF=0.489417;AN=5008;NS=2504;DP=18987;EAS_AF=0.6647;AMR_AF=0.5303;AFR_AF=0.3918;EUR_AF=0.4284;SAS_AF=0.4744;AA=G|||;VT=SNP
7	2333542	rs7797577	A	G	100	PASS	AC=1972;AF=0.39377;AN=5008;NS=2504;DP=16080;EAS_AF=0.5893;AMR_AF=0.4395;AFR_AF=0.2224;EUR_AF=0.4185;SAS_AF=0.3661;AA=G|||;VT=SNP
7	2334025	rs11520750	G	C	100	PASS	AC=2202;AF=0.439696;AN=5008;NS=2504;DP=17451;EAS_AF=0.6647;AMR_AF=0.4885;AFR_AF=0.3313;EUR_AF=0.3648;SAS_AF=0.3967;AA=C|||;VT=SNP
7	2338087	rs13233723	C	A	100	PASS	AC=1662;AF=0.331869;AN=5008;NS=2504;DP=16462;EAS_AF=0.5923;AMR_AF=0.4006;AFR_AF=0.0673;EUR_AF=0.3559;SAS_AF=0.3476;AA=C|||;VT=SNP
7	2339405	rs7781284	G	T	100	PASS	AC=2206;AF=0.440495;AN=5008;NS=2504;DP=16038;EAS_AF=0.6647;AMR_AF=0.4885;AFR_AF=0.3381;EUR_AF=0.3658;SAS_AF=0.3906;AA=T|||;VT=SNP
7	2340117	rs4721561	A	G	100	PASS	AC=1982;AF=0.395767;AN=5008;NS=2504;DP=16954;EAS_AF=0.5952;AMR_AF=0.4409;AFR_AF=0.208;EUR_AF=0.4205;SAS_AF=0.3865;AA=A|||;VT=SNP
7	2340298	rs117144060	A	C	100	PASS	AC=188;AF=0.0375399;AN=5008;NS=2504;DP=19032;EAS_AF=0.0536;AMR_AF=0.0159;AFR_AF=0;EUR_AF=0.0258;SAS_AF=0.0992;AA=A|||;VT=SNP
7	2341055	rs13245097	C	T	100	PASS	AC=1663;AF=0.332069;AN=5008;NS=2504;DP=19292;EAS_AF=0.5903;AMR_AF=0.4049;AFR_AF=0.0877;EUR_AF=0.3579;SAS_AF=0.318;AA=C|||;VT=SNP
7	2344203	rs6971396	C	T	100	PASS	AC=1996;AF=0.398562;AN=5008;NS=2504;DP=17476;EAS_AF=0.6091;AMR_AF=0.4856;AFR_AF=0.18;EUR_AF=0.3658;SAS_AF=0.4489;AA=C|||;VT=SNP
7	2345091	rs4318967	T	C	100	PASS	AC=2408;AF=0.480831;AN=5008;NS=2504;DP=15576;EAS_AF=0.6121;AMR_AF=0.5231;AFR_AF=0.4365;EUR_AF=0.4036;SAS_AF=0.455;AA=C|||;VT=SNP
7	2346115	rs10249052	C	T	100	PASS	AC=2175;AF=0.434305;AN=5008;NS=2504;DP=17791;EAS_AF=0.6081;AMR_AF=0.4683;AFR_AF=0.3737;EUR_AF=0.332;SAS_AF=0.4182;AA=T|||;VT=SNP
7	2347753	rs6963924	C	T	100	PASS	AC=1175;AF=0.234625;AN=5008;NS=2504;DP=15395;EAS_AF=0.1567;AMR_AF=0.2478;AFR_AF=0.2526;EUR_AF=0.3062;SAS_AF=0.2076;AA=C|||;VT=SNP
7	2347854	rs6962946	G	C	100	PASS	AC=1287;AF=0.256989;AN=5008;NS=2504;DP=14254;EAS_AF=0.1577;AMR_AF=0.2507;AFR_AF=0.3147;EUR_AF=0.3062;SAS_AF=0.2352;AA=G|||;VT=SNP
7	2348547	rs35879307	C	T	100	PASS	AC=1971;AF=0.39357;AN=5008;NS=2504;DP=13427;EAS_AF=0.5317;AMR_AF=0.4697;AFR_AF=0.0197;EUR_AF=0.5298;SAS_AF=0.5624;AA=C|||;VT=SNP
7	2348890	rs62442536	A	C	100	PASS	AC=1983;AF=0.395966;AN=5008;NS=2504;DP=15879;EAS_AF=0.2381;AMR_AF=0.3573;AFR_AF=0.7012;EUR_AF=0.3101;SAS_AF=0.2618;AA=C|||;VT=SNP
7	2349470	rs10479970	T	C	100	PASS	AC=1974;AF=0.394169;AN=5008;NS=2504;DP=20065;EAS_AF=0.2371;AMR_AF=0.3602;AFR_AF=0.6944;EUR_AF=0.3082;SAS_AF=0.2628;AA=C|||;VT=SNP
7	2349608	rs7805462	G	A	100	PASS	AC=1955;AF=0.390375;AN=5008;NS=2504;DP=18176;EAS_AF=0.2371;AMR_AF=0.3559;AFR_AF=0.6604;EUR_AF=0.326;SAS_AF=0.274;AA=A|||;VT=SNP
7	2350148	rs62442538	A	G	100	PASS	AC=249;AF=0.0497204;AN=5008;NS=2504;DP=16878;EAS_AF=0.0109;AMR_AF=0.0548;AFR_AF=0.0053;EUR_AF=0.1252;SAS_AF=0.0685;AA=A|||;VT=SNP
7	2350184	rs4721571	T	C	100	PASS	AC=1969;AF=0.393171;AN=5008;NS=2504;DP=17337;EAS_AF=0.2381;AMR_AF=0.3573;AFR_AF=0.6891;EUR_AF=0.3101;SAS_AF=0.2638;AA=C|||;VT=SNP
7	2350368	rs4721572	T	C	100	PASS	AC=1344;AF=0.268371;AN=5008;NS=2504;DP=16960;EAS_AF=0.1567;AMR_AF=0.255;AFR_AF=0.3548;EUR_AF=0.3062;SAS_AF=0.2372;AA=T|||;VT=SNP
7	2350433	rs4721573	G	A	100	PASS	AC=1965;AF=0.392372;AN=5008;NS=2504;DP=16634;EAS_AF=0.2361;AMR_AF=0.3573;AFR_AF=0.6884;EUR_AF=0.3091;SAS_AF=0.2638;AA=A|||;VT=SNP
7	2350451	rs4721574	G	A	100	PASS	AC=1448;AF=0.289137;AN=5008;NS=2504;DP=17428;EAS_AF=0.1607;AMR_AF=0.2579;AFR_AF=0.4198;EUR_AF=0.3072;SAS_AF=0.2485;AA=A|||;VT=SNP
7	2350515	rs4721575	T	C	100	PASS	AC=1980;AF=0.395367;AN=5008;NS=2504;DP=17042;EAS_AF=0.5337;AMR_AF=0.4712;AFR_AF=0.0234;EUR_AF=0.5318;SAS_AF=0.5613;AA=T|||;VT=SNP
7	2351981	rs4442022	T	C	100	PASS	AC=1974;AF=0.394169;AN=5008;NS=2504;DP=20007;EAS_AF=0.2381;AMR_AF=0.3588;AFR_AF=0.6899;EUR_AF=0.3101;SAS_AF=0.2669;AA=C|||;VT=SNP
7	2352594	rs62442539	G	C	100	PASS	AC=1299;AF=0.259385;AN=5008;NS=2504;DP=15176;EAS_AF=0.1587;AMR_AF=0.255;AFR_AF=0.3185;EUR_AF=0.3062;SAS_AF=0.2382;AA=G|||;VT=SNP
7	2352811	rs62442541	A	C	100	PASS	AC=1507;AF=0.300919;AN=5008;NS=2504;DP=13296;EAS_AF=0.1627;AMR_AF=0.2666;AFR_AF=0.4554;EUR_AF=0.3082;SAS_AF=0.2515;AA=g|||;VT=SNP
7	2353600	rs2398666	A	G	100	PASS	AC=4111;AF=0.820887;AN=5008;NS=2504;DP=14012;EAS_AF=0.7728;AMR_AF=0.8357;AFR_AF=0.8124;EUR_AF=0.8419;SAS_AF=0.8497;AA=G|||;VT=SNP
7	2354342	rs34519622	A	G	100	PASS	AC=4359;AF=0.870407;AN=5008;NS=2504;DP=14622;EAS_AF=0.7758;AMR_AF=0.8501;AFR_AF=0.9879;EUR_AF=0.8449;SAS_AF=0.8497;AA=G|||;VT=SNP
7	2354352	rs55871547	C	G	100	PASS	AC=1203;AF=0.240216;AN=5008;NS=2504;DP=15458;EAS_AF=0.1587;AMR_AF=0.2507;AFR_AF=0.2489;EUR_AF=0.3052;SAS_AF=0.2382;AA=C|||;VT=SNP
7	2355281	rs111162086	G	T	100	PASS	AC=1969;AF=0.393171;AN=5008;NS=2504;DP=33067;EAS_AF=0.2381;AMR_AF=0.3602;AFR_AF=0.6876;EUR_AF=0.3091;SAS_AF=0.2648;AA=t|||;VT=SNP
7	2356038	rs35642219	A	C	100	PASS	AC=1232;AF=0.246006;AN=5008;NS=2504;DP=30051;EAS_AF=0.1587;AMR_AF=0.2536;AFR_AF=0.2557;EUR_AF=0.3082;SAS_AF=0.2536;AA=A|||;VT=SNP
7	2357284	rs10232355	T	C	100	PASS	AC=1986;AF=0.396565;AN=5008;NS=2504;DP=19829;EAS_AF=0.2391;AMR_AF=0.3602;AFR_AF=0.6997;EUR_AF=0.3082;SAS_AF=0.2658;AA=T|||;VT=SNP
7	2358244	rs10236582	T	C	100	PASS	AC=1990;AF=0.397364;AN=5008;NS=2504;DP=14428;EAS_AF=0.2411;AMR_AF=0.3617;AFR_AF=0.6989;EUR_AF=0.3101;SAS_AF=0.2658;AA=C|||;VT=SNP
7	2359918	rs9768897	A	G	100	PASS	AC=1253;AF=0.2502;AN=5008;NS=2504;DP=16018;EAS_AF=0.1647;AMR_AF=0.2565;AFR_AF=0.2799;EUR_AF=0.3032;SAS_AF=0.2393;AA=A|||;VT=SNP
7	2360110	rs59973093	G	C	100	PASS	AC=1414;AF=0.282348;AN=5008;NS=2504;DP=17971;EAS_AF=0.1647;AMR_AF=0.2608;AFR_AF=0.3994;EUR_AF=0.3032;SAS_AF=0.2393;AA=C|||;VT=SNP
7	2360604	rs10950654	A	G	100	PASS	AC=1422;AF=0.283946;AN=5008;NS=2504;DP=16406;EAS_AF=0.1647;AMR_AF=0.2608;AFR_AF=0.4039;EUR_AF=0.3042;SAS_AF=0.2403;AA=G|||;VT=SNP
7	2361011	rs4721590	C	A	100	PASS	AC=4019;AF=0.802516;AN=5008;NS=2504;DP=17144;EAS_AF=0.7639;AMR_AF=0.8329;AFR_AF=0.7526;EUR_AF=0.841;SAS_AF=0.8487;AA=A|||;VT=SNP
7	2361253	rs59455908	A	G	100	PASS	AC=1499;AF=0.299321;AN=5008;NS=2504;DP=14615;EAS_AF=0.1687;AMR_AF=0.2651;AFR_AF=0.447;EUR_AF=0.3052;SAS_AF=0.2526;AA=G|||;VT=SNP
7	2361284	rs55739293	T	C	100	PASS	AC=1418;AF=0.283147;AN=5008;NS=2504;DP=14307;EAS_AF=0.1657;AMR_AF=0.2608;AFR_AF=0.4009;EUR_AF=0.3042;SAS_AF=0.2393;AA=T|||;VT=SNP
7	2361452	rs12699833	A	G	100	PASS	AC=4127;AF=0.824081;AN=5008;NS=2504;DP=14134;EAS_AF=0.7629;AMR_AF=0.8386;AFR_AF=0.8298;EUR_AF=0.8429;SAS_AF=0.8497;AA=G|||;VT=SNP
7	2361462	rs55940829	A	G	100	PASS	AC=2000;AF=0.399361;AN=5008;NS=2504;DP=14402;EAS_AF=0.2341;AMR_AF=0.3646;AFR_AF=0.7133;EUR_AF=0.3072;SAS_AF=0.2648;AA=G|||;VT=SNP
7	2361483	rs12699834	C	T	100	PASS	AC=1964;AF=0.392173;AN=5008;NS=2504;DP=13859;EAS_AF=0.5278;AMR_AF=0.4654;AFR_AF=0.0182;EUR_AF=0.5338;SAS_AF=0.5603;AA=C|||;VT=SNP
7	2361530	rs59702609	C	T	100	PASS	AC=1496;AF=0.298722;AN=5008;NS=2504;DP=14506;EAS_AF=0.1687;AMR_AF=0.2651;AFR_AF=0.4448;EUR_AF=0.3052;SAS_AF=0.2526;AA=T|||;VT=SNP
7	2362186	rs2398665	T	C	100	PASS	AC=4019;AF=0.802516;AN=5008;NS=2504;DP=16912;EAS_AF=0.7639;AMR_AF=0.8329;AFR_AF=0.7526;EUR_AF=0.841;SAS_AF=0.8487;AA=G|||;VT=SNP
7	2362369	rs12670248	A	G	100	PASS	AC=2000;AF=0.399361;AN=5008;NS=2504;DP=14989;EAS_AF=0.2341;AMR_AF=0.3646;AFR_AF=0.7133;EUR_AF=0.3082;SAS_AF=0.2638;AA=G|||;VT=SNP
7	2362940	rs12672260	G	C	100	PASS	AC=1342;AF=0.267971;AN=5008;NS=2504;DP=12907;EAS_AF=0.1647;AMR_AF=0.2594;AFR_AF=0.3457;EUR_AF=0.3032;SAS_AF=0.2393;AA=G|||;VT=SNP
7	2363129	rs12670380	A	C	100	PASS	AC=1417;AF=0.282947;AN=5008;NS=2504;DP=20124;EAS_AF=0.1647;AMR_AF=0.2608;AFR_AF=0.3986;EUR_AF=0.3042;SAS_AF=0.2423;AA=A|||;VT=SNP
7	2363860	rs59917907	A	G	100	PASS	AC=2001;AF=0.399561;AN=5008;NS=2504;DP=16849;EAS_AF=0.2361;AMR_AF=0.366;AFR_AF=0.7118;EUR_AF=0.3072;SAS_AF=0.2648;AA=G|||;VT=SNP
7	2365747	rs6965699	C	G	100	PASS	AC=1301;AF=0.259784;AN=5008;NS=2504;DP=13989;EAS_AF=0.1657;AMR_AF=0.2594;AFR_AF=0.3351;EUR_AF=0.3042;SAS_AF=0.2096;AA=C|||;VT=SNP
7	2365892	rs4314559	T	C	100	PASS	AC=1875;AF=0.374401;AN=5008;NS=2504;DP=16236;EAS_AF=0.2361;AMR_AF=0.3703;AFR_AF=0.6036;EUR_AF=0.3201;SAS_AF=0.2658;AA=C|||;VT=SNP
7	2367358	rs11766676	A	T	100	PASS	AC=545;AF=0.108826;AN=5008;NS=2504;DP=15039;EAS_AF=0.1587;AMR_AF=0.1383;AFR_AF=0.0242;EUR_AF=0.1382;SAS_AF=0.1207;AA=A|||;VT=SNP
7	2367378	rs34355737	C	T	100	PASS	AC=1911;AF=0.381589;AN=5008;NS=2504;DP=14819;EAS_AF=0.496;AMR_AF=0.4986;AFR_AF=0.0522;EUR_AF=0.4384;SAS_AF=0.5675;AA=C|||;VT=SNP
7	2367386	rs62442558	C	T	100	PASS	AC=145;AF=0.0289537;AN=5008;NS=2504;DP=15082;EAS_AF=0.002;AMR_AF=0.0245;AFR_AF=0.0053;EUR_AF=0.0676;SAS_AF=0.0521;AA=C|||;VT=SNP
7	2367445	rs2398664	G	A	100	PASS	AC=2513;AF=0.501797;AN=5008;NS=2504;DP=17303;EAS_AF=0.5813;AMR_AF=0.4827;AFR_AF=0.3843;EUR_AF=0.4553;SAS_AF=0.6401;AA=G|||;VT=SNP
7	2367460	rs2398663	G	C	100	PASS	AC=2611;AF=0.521366;AN=5008;NS=2504;DP=16669;EAS_AF=0.5804;AMR_AF=0.4856;AFR_AF=0.4433;EUR_AF=0.4652;SAS_AF=0.6493;AA=G|||;VT=SNP
7	2369596	rs12699838	T	A	100	PASS	AC=2554;AF=0.509984;AN=5008;NS=2504;DP=9713;EAS_AF=0.6012;AMR_AF=0.5706;AFR_AF=0.3404;EUR_AF=0.5159;SAS_AF=0.5961;AA=A|||;VT=SNP
7	2370412	rs10264281	A	G	100	PASS	AC=2509;AF=0.500998;AN=5008;NS=2504;DP=20020;EAS_AF=0.6012;AMR_AF=0.5677;AFR_AF=0.3071;EUR_AF=0.5159;SAS_AF=0.5971;AA=G|||;VT=SNP
7	2370956	rs12699839	G	A	100	PASS	AC=2553;AF=0.509784;AN=5008;NS=2504;DP=14054;EAS_AF=0.6012;AMR_AF=0.5706;AFR_AF=0.3396;EUR_AF=0.5149;SAS_AF=0.5971;AA=A|||;VT=SNP
7	2371106	rs12538376	T	C	100	PASS	AC=2553;AF=0.509784;AN=5008;NS=2504;DP=11795;EAS_AF=0.6012;AMR_AF=0.5706;AFR_AF=0.3396;EUR_AF=0.5149;SAS_AF=0.5971;AA=C|||;VT=SNP
7	2371329	rs12535689	C	G	100	PASS	AC=2553;AF=0.509784;AN=5008;NS=2504;DP=11687;EAS_AF=0.6012;AMR_AF=0.5706;AFR_AF=0.3396;EUR_AF=0.5149;SAS_AF=0.5971;AA=G|||;VT=SNP
7	2371943	rs6945864	T	C	100	PASS	AC=2153;AF=0.429912;AN=5008;NS=2504;DP=13839;EAS_AF=0.6399;AMR_AF=0.4784;AFR_AF=0.0772;EUR_AF=0.5109;SAS_AF=0.5726;AA=T|||;VT=SNP
7	2372876	rs4721592	C	G	100	PASS	AC=2452;AF=0.489617;AN=5008;NS=2504;DP=15992;EAS_AF=0.626;AMR_AF=0.4899;AFR_AF=0.2995;EUR_AF=0.499;SAS_AF=0.5961;AA=G|||;VT=SNP
7	2375396	rs7784694	G	C	100	PASS	AC=2701;AF=0.539337;AN=5008;NS=2504;DP=9573;EAS_AF=0.8026;AMR_AF=0.5663;AFR_AF=0.292;EUR_AF=0.5219;SAS_AF=0.6012;AA=g|||;VT=SNP
7	2376204	rs10264072	A	G	100	PASS	AC=2789;AF=0.556909;AN=5008;NS=2504;DP=16531;EAS_AF=0.8026;AMR_AF=0.5735;AFR_AF=0.3623;EUR_AF=0.5149;SAS_AF=0.5982;AA=G|||;VT=SNP
7	2376369	rs10252176	C	G	100	PASS	AC=2679;AF=0.534944;AN=5008;NS=2504;DP=17448;EAS_AF=0.8026;AMR_AF=0.5634;AFR_AF=0.2844;EUR_AF=0.5139;SAS_AF=0.5992;AA=C|||;VT=SNP
7	2376434	rs12699843	A	G	100	PASS	AC=2779;AF=0.554912;AN=5008;NS=2504;DP=18187;EAS_AF=0.7887;AMR_AF=0.5749;AFR_AF=0.3623;EUR_AF=0.5169;SAS_AF=0.5992;AA=G|||;VT=SNP
7	2377332	rs2895183	G	A	100	PASS	AC=2747;AF=0.548522;AN=5008;NS=2504;DP=15900;EAS_AF=0.7887;AMR_AF=0.5591;AFR_AF=0.3593;EUR_AF=0.5;SAS_AF=0.5992;AA=A|||;VT=SNP
7	2378786	rs12699846	A	G	100	PASS	AC=2834;AF=0.565895;AN=5008;NS=2504;DP=19048;EAS_AF=0.7986;AMR_AF=0.5648;AFR_AF=0.4168;EUR_AF=0.497;SAS_AF=0.5992;AA=G|||;VT=SNP
7	2378880	rs12699847	G	A	100	PASS	AC=1953;AF=0.389976;AN=5008;NS=2504;DP=15387;EAS_AF=0.5526;AMR_AF=0.451;AFR_AF=0.0212;EUR_AF=0.495;SAS_AF=0.5695;AA=G|||;VT=SNP
7	2379991	rs7807013	C	G	100	PASS	AC=2697;AF=0.538538;AN=5008;NS=2504;DP=12210;EAS_AF=0.7103;AMR_AF=0.5735;AFR_AF=0.3623;EUR_AF=0.5149;SAS_AF=0.5992;AA=G|||;VT=SNP
7	2380823	rs6461318	A	G	100	PASS	AC=2773;AF=0.553714;AN=5008;NS=2504;DP=16406;EAS_AF=0.7877;AMR_AF=0.572;AFR_AF=0.3616;EUR_AF=0.5149;SAS_AF=0.5992;AA=A|||;VT=SNP
7	2382358	rs12699855	C	T	100	PASS	AC=2621;AF=0.523363;AN=5008;NS=2504;DP=15066;EAS_AF=0.6696;AMR_AF=0.5576;AFR_AF=0.357;EUR_AF=0.499;SAS_AF=0.5982;AA=T|||;VT=SNP
7	2383175	rs9638744	T	C	100	PASS	AC=2777;AF=0.554513;AN=5008;NS=2504;DP=12502;EAS_AF=0.7758;AMR_AF=0.5764;AFR_AF=0.3608;EUR_AF=0.5268;SAS_AF=0.6012;AA=t|||;VT=SNP
7	2383436	rs2398662	T	C	100	PASS	AC=2684;AF=0.535942;AN=5008;NS=2504;DP=17167;EAS_AF=0.6845;AMR_AF=0.5764;AFR_AF=0.3616;EUR_AF=0.5258;SAS_AF=0.6002;AA=C|||;VT=SNP
7	2384460	rs7791306	T	C	100	PASS	AC=2656;AF=0.530351;AN=5008;NS=2504;DP=17632;EAS_AF=0.6567;AMR_AF=0.5778;AFR_AF=0.3616;EUR_AF=0.5258;SAS_AF=0.5992;AA=T|||;VT=SNP
7	2384599	rs7804905	C	T	100	PASS	AC=2656;AF=0.530351;AN=5008;NS=2504;DP=21914;EAS_AF=0.6597;AMR_AF=0.5764;AFR_AF=0.3616;EUR_AF=0.5249;SAS_AF=0.5982;AA=c|||;VT=SNP
7	2385639	rs75680634	C	T	100	PASS	AC=2017;AF=0.402756;AN=5008;NS=2504;DP=15276;EAS_AF=0.5625;AMR_AF=0.4654;AFR_AF=0.0219;EUR_AF=0.5179;SAS_AF=0.59;AA=C|||;VT=SNP
7	2386419	rs62444161	G	A	100	PASS	AC=996;AF=0.198882;AN=5008;NS=2504;DP=10994;EAS_AF=0.126;AMR_AF=0.183;AFR_AF=0.2065;EUR_AF=0.2922;SAS_AF=0.1789;AA=G|||;VT=SNP
7	2386522	rs10447599	G	T	100	PASS	AC=3427;AF=0.684305;AN=5008;NS=2504;DP=11046;EAS_AF=0.8353;AMR_AF=0.7061;AFR_AF=0.466;EUR_AF=0.7167;SAS_AF=0.7751;AA=T|||;VT=SNP
7	2387095	rs73275098	G	A	100	PASS	AC=2219;AF=0.443091;AN=5008;NS=2504;DP=9396;EAS_AF=0.6419;AMR_AF=0.4265;AFR_AF=0.2481;EUR_AF=0.4155;SAS_AF=0.5419;AA=G|||;VT=SNP
7	2387642	rs6974490	T	C	100	PASS	AC=3787;AF=0.75619;AN=5008;NS=2504;DP=18960;EAS_AF=0.8383;AMR_AF=0.7305;AFR_AF=0.6967;EUR_AF=0.7435;SAS_AF=0.7832;AA=C|||;VT=SNP
7	2390135	rs11767378	G	T	100	PASS	AC=2083;AF=0.415935;AN=5008;NS=2504;DP=17292;EAS_AF=0.6399;AMR_AF=0.4107;AFR_AF=0.1649;EUR_AF=0.4046;SAS_AF=0.5399;AA=T|||;VT=SNP
7	2390174	rs11760846	C	T	100	PASS	AC=2147;AF=0.428714;AN=5008;NS=2504;DP=16867;EAS_AF=0.6389;AMR_AF=0.4107;AFR_AF=0.2156;EUR_AF=0.4046;SAS_AF=0.5378;AA=C|||;VT=SNP
7	2391196	rs57053689	A	G	100	PASS	AC=1333;AF=0.266174;AN=5008;NS=2504;DP=13984;EAS_AF=0.1915;AMR_AF=0.304;AFR_AF=0.2837;EUR_AF=0.326;SAS_AF=0.2311;AA=A|||;VT=SNP
7	2392233	rs7805570	C	T	100	PASS	AC=2189;AF=0.437101;AN=5008;NS=2504;DP=17544;EAS_AF=0.5794;AMR_AF=0.5836;AFR_AF=0.2648;EUR_AF=0.501;SAS_AF=0.3538;AA=C|||;VT=SNP
7	2393016	rs7792934	A	G	100	PASS	AC=3727;AF=0.744209;AN=5008;NS=2504;DP=19090;EAS_AF=0.8621;AMR_AF=0.7637;AFR_AF=0.5749;EUR_AF=0.7833;SAS_AF=0.7975;AA=G|||;VT=SNP
7	2393381	rs6944584	C	T	100	PASS	AC=3526;AF=0.704073;AN=5008;NS=2504;DP=16018;EAS_AF=0.8542;AMR_AF=0.7565;AFR_AF=0.4523;EUR_AF=0.7823;SAS_AF=0.772;AA=C|||;VT=SNP
7	2393632	rs2398661	C	A	100	PASS	AC=2280;AF=0.455272;AN=5008;NS=2504;DP=14074;EAS_AF=0.5744;AMR_AF=0.5965;AFR_AF=0.3192;EUR_AF=0.5089;SAS_AF=0.3609;AA=C|||;VT=SNP
7	2393947	rs7801817	T	G	100	PASS	AC=3528;AF=0.704473;AN=5008;NS=2504;DP=16854;EAS_AF=0.8562;AMR_AF=0.7565;AFR_AF=0.4523;EUR_AF=0.7823;SAS_AF=0.772;AA=T|||;VT=SNP
7	2394296	rs2301942	C	T	100	PASS	AC=2039;AF=0.407149;AN=5008;NS=2504;DP=17174;EAS_AF=0.5764;AMR_AF=0.585;AFR_AF=0.1407;EUR_AF=0.5089;SAS_AF=0.362;AA=C|||;VT=SNP
7	2394316	rs2301943	C	G	100	PASS	AC=1169;AF=0.233427;AN=5008;NS=2504;DP=15776;EAS_AF=0.2778;AMR_AF=0.1513;AFR_AF=0.084;EUR_AF=0.2704;SAS_AF=0.41;AA=C|||;VT=SNP
7	2394746	rs9690787	T	C	100	PASS	AC=3762;AF=0.751198;AN=5008;NS=2504;DP=6276;EAS_AF=0.8621;AMR_AF=0.768;AFR_AF=0.5915;EUR_AF=0.7833;SAS_AF=0.8078;AA=C|||;VT=SNP;EX_TARGET
7	2394991	rs11551167	C	T	100	PASS	AC=1173;AF=0.234225;AN=5008;NS=2504;DP=9860;EAS_AF=0.2808;AMR_AF=0.1513;AFR_AF=0.0847;EUR_AF=0.2704;SAS_AF=0.41;AA=C|||;VT=SNP;EX_TARGET
7	2395043	rs78680793	G	C	100	PASS	AC=135;AF=0.0269569;AN=5008;NS=2504;DP=10567;EAS_AF=0.0407;AMR_AF=0.1095;AFR_AF=0.0023;EUR_AF=0.0119;SAS_AF=0.0031;AA=G|||;VT=SNP;EX_TARGET
7	2395509	rs3807430	T	C	100	PASS	AC=2037;AF=0.406749;AN=5008;NS=2504;DP=16660;EAS_AF=0.5734;AMR_AF=0.585;AFR_AF=0.1399;EUR_AF=0.5089;SAS_AF=0.364;AA=T|||;VT=SNP
7	2396638	rs6952433	A	G	100	PASS	AC=3761;AF=0.750998;AN=5008;NS=2504;DP=16974;EAS_AF=0.8591;AMR_AF=0.768;AFR_AF=0.5915;EUR_AF=0.7843;SAS_AF=0.8088;AA=G|||;VT=SNP
7	2397907	rs6461332	T	C	100	PASS	AC=2325;AF=0.464257;AN=5008;NS=2504;DP=16013;EAS_AF=0.7242;AMR_AF=0.6009;AFR_AF=0.2315;EUR_AF=0.5119;SAS_AF=0.365;AA=C|||;VT=SNP
7	2399008	rs13236428	G	T	100	PASS	AC=888;AF=0.177316;AN=5008;NS=2504;DP=17749;EAS_AF=0.126;AMR_AF=0.1311;AFR_AF=0.0106;EUR_AF=0.2555;SAS_AF=0.408;AA=G|||;VT=SNP
7	2399161	rs12533699	C	G	100	PASS	AC=2338;AF=0.466853;AN=5008;NS=2504;DP=19682;EAS_AF=0.7222;AMR_AF=0.6009;AFR_AF=0.2443;EUR_AF=0.5109;SAS_AF=0.364;AA=C|||;VT=SNP
7	2399179	rs12533700	C	T	100	PASS	AC=2337;AF=0.466653;AN=5008;NS=2504;DP=20265;EAS_AF=0.7222;AMR_AF=0.6009;AFR_AF=0.2443;EUR_AF=0.5099;SAS_AF=0.364;AA=C|||;VT=SNP
7	2400306	rs953770	T	C	100	PASS	AC=2342;AF=0.467652;AN=5008;NS=2504;DP=21634;EAS_AF=0.7242;AMR_AF=0.6023;AFR_AF=0.2436;EUR_AF=0.5129;SAS_AF=0.364;AA=T|||;VT=SNP
7	2401252	rs12699880	C	T	100	PASS	AC=976;AF=0.194888;AN=5008;NS=2504;DP=12806;EAS_AF=0.125;AMR_AF=0.134;AFR_AF=0.0756;EUR_AF=0.2565;SAS_AF=0.408;AA=C|||;VT=SNP
7	2401569	rs12699881	G	A	100	PASS	AC=976;AF=0.194888;AN=5008;NS=2504;DP=14882;EAS_AF=0.125;AMR_AF=0.134;AFR_AF=0.0756;EUR_AF=0.2565;SAS_AF=0.408;AA=G|||;VT=SNP
7	2403063	rs3778895	G	A	100	PASS	AC=1075;AF=0.214657;AN=5008;NS=2504;DP=15693;EAS_AF=0.125;AMR_AF=0.1484;AFR_AF=0.1384;EUR_AF=0.2614;SAS_AF=0.409;AA=G|||;VT=SNP
7	2404455	rs4609106	G	T	100	PASS	AC=2188;AF=0.436901;AN=5008;NS=2504;DP=21101;EAS_AF=0.7212;AMR_AF=0.5893;AFR_AF=0.1392;EUR_AF=0.5089;SAS_AF=0.364;AA=G|||;VT=SNP
7	2404657	rs10252112	G	A	100	PASS	AC=1497;AF=0.298922;AN=5008;NS=2504;DP=18781;EAS_AF=0.1429;AMR_AF=0.2565;AFR_AF=0.5681;EUR_AF=0.2346;SAS_AF=0.1922;AA=G|||;VT=SNP
7	2404952	rs7810812	A	C	100	PASS	AC=1584;AF=0.316294;AN=5008;NS=2504;DP=16658;EAS_AF=0.1429;AMR_AF=0.2608;AFR_AF=0.6354;EUR_AF=0.2296;SAS_AF=0.1922;AA=A|||;VT=SNP
7	2405028	rs7810944	A	G	100	PASS	AC=3961;AF=0.790935;AN=5008;NS=2504;DP=15246;EAS_AF=0.875;AMR_AF=0.8588;AFR_AF=0.8759;EUR_AF=0.7406;SAS_AF=0.593;AA=-|||;VT=SNP
7	2405127	rs7791679	G	A	100	PASS	AC=3872;AF=0.773163;AN=5008;NS=2504;DP=15444;EAS_AF=0.875;AMR_AF=0.853;AFR_AF=0.8139;EUR_AF=0.7406;SAS_AF=0.59;AA=G|||;VT=SNP
7	2405260	rs72569139	G	A	100	PASS	AC=1921;AF=0.383586;AN=5008;NS=2504;DP=15337;EAS_AF=0.6567;AMR_AF=0.4928;AFR_AF=0.0446;EUR_AF=0.507;SAS_AF=0.3558;AA=G|||;VT=SNP
7	2405885	rs2286204	C	A	100	PASS	AC=2054;AF=0.410144;AN=5008;NS=2504;DP=17102;EAS_AF=0.7232;AMR_AF=0.5778;AFR_AF=0.0431;EUR_AF=0.507;SAS_AF=0.365;AA=C|||;VT=SNP
7	2406925	rs10260603	G	C	100	PASS	AC=4031;AF=0.804912;AN=5008;NS=2504;DP=11914;EAS_AF=0.875;AMR_AF=0.866;AFR_AF=0.9228;EUR_AF=0.7435;SAS_AF=0.593;AA=C|||;VT=SNP
7	2409035	rs2301944	C	T	100	PASS	AC=4010;AF=0.800719;AN=5008;NS=2504;DP=22930;EAS_AF=0.874;AMR_AF=0.8545;AFR_AF=0.9266;EUR_AF=0.7256;SAS_AF=0.5941;AA=T|||;VT=SNP
7	2410151	rs4721650	A	G	100	PASS	AC=1416;AF=0.282748;AN=5008;NS=2504;DP=18284;EAS_AF=0.1429;AMR_AF=0.2622;AFR_AF=0.5166;EUR_AF=0.2187;SAS_AF=0.1912;AA=G|||;VT=SNP
7	2410482	rs4721651	G	A	100	PASS	AC=1621;AF=0.323682;AN=5008;NS=2504;DP=18910;EAS_AF=0.1538;AMR_AF=0.2695;AFR_AF=0.6316;EUR_AF=0.2207;SAS_AF=0.227;AA=A|||;VT=SNP
7	2410677	rs7804900	A	G	100	PASS	AC=1615;AF=0.322484;AN=5008;NS=2504;DP=15610;EAS_AF=0.1429;AMR_AF=0.2723;AFR_AF=0.6596;EUR_AF=0.2217;SAS_AF=0.1912;AA=a|||;VT=SNP
7	2411644	rs6958478	C	T	100	PASS	AC=1535;AF=0.30651;AN=5008;NS=2504;DP=18378;EAS_AF=0.1379;AMR_AF=0.268;AFR_AF=0.6059;EUR_AF=0.2207;SAS_AF=0.1912;AA=C|||;VT=SNP
7	2411685	rs6978000	A	T	100	PASS	AC=1439;AF=0.28734;AN=5008;NS=2504;DP=17487;EAS_AF=0.1419;AMR_AF=0.268;AFR_AF=0.531;EUR_AF=0.2197;SAS_AF=0.1912;AA=T|||;VT=SNP
7	2411768	rs4719519	G	A	100	PASS	AC=1535;AF=0.30651;AN=5008;NS=2504;DP=20168;EAS_AF=0.1379;AMR_AF=0.268;AFR_AF=0.6059;EUR_AF=0.2207;SAS_AF=0.1912;AA=G|||;VT=SNP
7	2412032	rs1010303	G	A	100	PASS	AC=2195;AF=0.438299;AN=5008;NS=2504;DP=17380;EAS_AF=0.7212;AMR_AF=0.5706;AFR_AF=0.1346;EUR_AF=0.504;SAS_AF=0.3957;AA=G|||;VT=SNP
7	2412493	rs1548595	C	T	100	PASS	AC=1502;AF=0.29992;AN=5008;NS=2504;DP=17837;EAS_AF=0.1379;AMR_AF=0.2666;AFR_AF=0.5832;EUR_AF=0.2187;SAS_AF=0.1912;AA=C|||;VT=SNP
7	2412566	rs1548596	C	G	100	PASS	AC=4122;AF=0.823083;AN=5008;NS=2504;DP=18583;EAS_AF=0.874;AMR_AF=0.8588;AFR_AF=0.9887;EUR_AF=0.7266;SAS_AF=0.6207;AA=G|||;VT=SNP
7	2412638	rs7779134	A	G	100	PASS	AC=4034;AF=0.805511;AN=5008;NS=2504;DP=21263;EAS_AF=0.874;AMR_AF=0.8559;AFR_AF=0.9236;EUR_AF=0.7276;SAS_AF=0.6196;AA=G|||;VT=SNP
7	2413135	rs7783775	T	C	100	PASS	AC=4118;AF=0.822284;AN=5008;NS=2504;DP=18636;EAS_AF=0.874;AMR_AF=0.8573;AFR_AF=0.9879;EUR_AF=0.7256;SAS_AF=0.6196;AA=C|||;VT=SNP
7	2413258	rs1419722	T	C	100	PASS	AC=1639;AF=0.327276;AN=5008;NS=2504;DP=21779;EAS_AF=0.1419;AMR_AF=0.2723;AFR_AF=0.68;EUR_AF=0.2197;SAS_AF=0.1912;AA=C|||;VT=SNP
7	2413329	rs3807432	G	T	100	PASS	AC=2161;AF=0.43151;AN=5008;NS=2504;DP=21221;EAS_AF=0.7232;AMR_AF=0.5692;AFR_AF=0.1097;EUR_AF=0.504;SAS_AF=0.3937;AA=G|||;VT=SNP
7	2413948	rs883667	C	T	100	PASS	AC=2172;AF=0.433706;AN=5008;NS=2504;DP=20413;EAS_AF=0.7272;AMR_AF=0.5692;AFR_AF=0.115;EUR_AF=0.504;SAS_AF=0.3937;AA=C|||;VT=SNP
7	2414142	rs886632	A	G	100	PASS	AC=4035;AF=0.805711;AN=5008;NS=2504;DP=16196;EAS_AF=0.874;AMR_AF=0.8559;AFR_AF=0.9236;EUR_AF=0.7266;SAS_AF=0.6217;AA=G|||;VT=SNP;EX_TARGET
7	2414365	rs884565	A	G	100	PASS	AC=4035;AF=0.805711;AN=5008;NS=2504;DP=18731;EAS_AF=0.874;AMR_AF=0.8559;AFR_AF=0.9236;EUR_AF=0.7266;SAS_AF=0.6217;AA=G|||;VT=SNP
7	2414487	rs884564	T	C	100	PASS	AC=4035;AF=0.805711;AN=5008;NS=2504;DP=17503;EAS_AF=0.874;AMR_AF=0.8559;AFR_AF=0.9236;EUR_AF=0.7266;SAS_AF=0.6217;AA=C|||;VT=SNP
7	2414550	rs884566	C	A	100	PASS	AC=1531;AF=0.305711;AN=5008;NS=2504;DP=18610;EAS_AF=0.1379;AMR_AF=0.2651;AFR_AF=0.6051;EUR_AF=0.2197;SAS_AF=0.1912;AA=C|||;VT=SNP
7	2414567	rs1010302	G	A	100	PASS	AC=1533;AF=0.30611;AN=5008;NS=2504;DP=17644;EAS_AF=0.1379;AMR_AF=0.2666;AFR_AF=0.6059;EUR_AF=0.2197;SAS_AF=0.1912;AA=G|||;VT=SNP
7	2414587	rs1010301	T	C	100	PASS	AC=1532;AF=0.305911;AN=5008;NS=2504;DP=17787;EAS_AF=0.1379;AMR_AF=0.2666;AFR_AF=0.6051;EUR_AF=0.2197;SAS_AF=0.1912;AA=T|||;VT=SNP
7	2414757	rs1010300	C	T	100	PASS	AC=1400;AF=0.279553;AN=5008;NS=2504;DP=23108;EAS_AF=0.1379;AMR_AF=0.2536;AFR_AF=0.5136;EUR_AF=0.2177;SAS_AF=0.1912;AA=c|||;VT=SNP
7	2414825	rs1548597	A	G	100	PASS	AC=4035;AF=0.805711;AN=5008;NS=2504;DP=21915;EAS_AF=0.874;AMR_AF=0.8559;AFR_AF=0.9236;EUR_AF=0.7266;SAS_AF=0.6217;AA=G|||;VT=SNP
7	2415771	rs4721656	T	C	100	PASS	AC=1540;AF=0.307508;AN=5008;NS=2504;DP=18393;EAS_AF=0.1419;AMR_AF=0.2666;AFR_AF=0.6082;EUR_AF=0.2197;SAS_AF=0.1912;AA=T|||;VT=SNP
7	2415797	rs1054058	T	C	100	PASS	AC=2744;AF=0.547923;AN=5008;NS=2504;DP=17843;EAS_AF=0.8393;AMR_AF=0.7075;AFR_AF=0.2216;EUR_AF=0.6133;SAS_AF=0.5082;AA=T|||;VT=SNP
7	2415905	rs4721657	A	G	100	PASS	AC=1561;AF=0.311701;AN=5008;NS=2504;DP=17119;EAS_AF=0.1419;AMR_AF=0.268;AFR_AF=0.6233;EUR_AF=0.2197;SAS_AF=0.1912;AA=G|||;VT=SNP
7	2415948	rs4721658	A	G	100	PASS	AC=1415;AF=0.282548;AN=5008;NS=2504;DP=14284;EAS_AF=0.1419;AMR_AF=0.2608;AFR_AF=0.5174;EUR_AF=0.2187;SAS_AF=0.1912;AA=A|||;VT=SNP
7	2416203	rs12669470	C	T	100	PASS	AC=2161;AF=0.43151;AN=5008;NS=2504;DP=19732;EAS_AF=0.7222;AMR_AF=0.5692;AFR_AF=0.112;EUR_AF=0.504;SAS_AF=0.3916;AA=C|||;VT=SNP
7	2416822	rs2240347	A	G	100	PASS	AC=1920;AF=0.383387;AN=5008;NS=2504;DP=20732;EAS_AF=0.6508;AMR_AF=0.4726;AFR_AF=0.0424;EUR_AF=0.504;SAS_AF=0.3814;AA=A|||;VT=SNP
7	2417765	rs113033132	C	T	100	PASS	AC=2538;AF=0.506789;AN=5008;NS=2504;DP=61801;EAS_AF=0.498;AMR_AF=0.5072;AFR_AF=0.6815;EUR_AF=0.4165;SAS_AF=0.3722;AA=c|||;VT=SNP
7	2417803	rs62444177	A	T	100	PASS	AC=2483;AF=0.495807;AN=5008;NS=2504;DP=51417;EAS_AF=0.4653;AMR_AF=0.4683;AFR_AF=0.6672;EUR_AF=0.4384;SAS_AF=0.3742;AA=T|||;VT=SNP
7	2418021	rs112501635	T	A	100	PASS	AC=1004;AF=0.200479;AN=5008;NS=2504;DP=21520;EAS_AF=0.0575;AMR_AF=0.1441;AFR_AF=0.4924;EUR_AF=0.1173;SAS_AF=0.0787;AA=N|||;VT=SNP
7	2418645	rs6461351	A	G	100	PASS	AC=3967;AF=0.792133;AN=5008;NS=2504;DP=17386;EAS_AF=0.875;AMR_AF=0.8487;AFR_AF=0.8775;EUR_AF=0.7207;SAS_AF=0.6247;AA=G|||;VT=SNP
7	2419515	rs10233271	G	C	100	PASS	AC=3998;AF=0.798323;AN=5008;NS=2504;DP=19106;EAS_AF=0.875;AMR_AF=0.8545;AFR_AF=0.8994;EUR_AF=0.7296;SAS_AF=0.6135;AA=C|||;VT=SNP
7	2421199	rs10950686	G	A	100	PASS	AC=2188;AF=0.436901;AN=5008;NS=2504;DP=16576;EAS_AF=0.7252;AMR_AF=0.5706;AFR_AF=0.1324;EUR_AF=0.506;SAS_AF=0.3855;AA=G|||;VT=SNP
7	2421292	rs6461352	G	A	100	PASS	AC=4019;AF=0.802516;AN=5008;NS=2504;DP=16235;EAS_AF=0.876;AMR_AF=0.853;AFR_AF=0.9183;EUR_AF=0.7256;SAS_AF=0.6135;AA=A|||;VT=SNP
7	2421453	rs3735095	G	A	100	PASS	AC=2069;AF=0.413139;AN=5008;NS=2504;DP=18261;EAS_AF=0.7252;AMR_AF=0.5648;AFR_AF=0.0446;EUR_AF=0.507;SAS_AF=0.3855;AA=G|||;VT=SNP
7	2421659	rs3735096	G	C	100	PASS	AC=1609;AF=0.321286;AN=5008;NS=2504;DP=12003;EAS_AF=0.1399;AMR_AF=0.2752;AFR_AF=0.6589;EUR_AF=0.2187;SAS_AF=0.1902;AA=G|||;VT=SNP
7	2422520	rs10232384	A	G	100	PASS	AC=1690;AF=0.33746;AN=5008;NS=2504;DP=17322;EAS_AF=0.1518;AMR_AF=0.268;AFR_AF=0.6868;EUR_AF=0.2187;SAS_AF=0.228;AA=G|||;VT=SNP
7	2423574	rs10239862	T	C	100	PASS	AC=3837;AF=0.766174;AN=5008;NS=2504;DP=13581;EAS_AF=0.7431;AMR_AF=0.8415;AFR_AF=0.8858;EUR_AF=0.7276;SAS_AF=0.6145;AA=C|||;VT=SNP
7	2423803	rs10280755	C	T	100	PASS	AC=1416;AF=0.282748;AN=5008;NS=2504;DP=17912;EAS_AF=0.1379;AMR_AF=0.2594;AFR_AF=0.5272;EUR_AF=0.2157;SAS_AF=0.1871;AA=C|||;VT=SNP
7	2423886	rs10950688	C	G	100	PASS	AC=2266;AF=0.452476;AN=5008;NS=2504;DP=18955;EAS_AF=0.6062;AMR_AF=0.5692;AFR_AF=0.2489;EUR_AF=0.5099;SAS_AF=0.4274;AA=G|||;VT=SNP
7	2423951	rs4721663	C	T	100	PASS	AC=1531;AF=0.305711;AN=5008;NS=2504;DP=18128;EAS_AF=0.1379;AMR_AF=0.2651;AFR_AF=0.6104;EUR_AF=0.2167;SAS_AF=0.1871;AA=C|||;VT=SNP
7	2424266	rs4719524	A	G	100	PASS	AC=3936;AF=0.785942;AN=5008;NS=2504;DP=18498;EAS_AF=0.744;AMR_AF=0.8444;AFR_AF=0.9592;EUR_AF=0.7266;SAS_AF=0.6145;AA=G|||;VT=SNP
7	2425504	rs35419677	C	T	100	PASS	AC=2005;AF=0.400359;AN=5008;NS=2504;DP=11643;EAS_AF=0.5933;AMR_AF=0.5605;AFR_AF=0.1112;EUR_AF=0.5139;SAS_AF=0.362;AA=C|||;VT=SNP
7	2425741	rs7808948	C	T	100	PASS	AC=2181;AF=0.435503;AN=5008;NS=2504;DP=16705;EAS_AF=0.5923;AMR_AF=0.5778;AFR_AF=0.2345;EUR_AF=0.5159;SAS_AF=0.362;AA=C|||;VT=SNP
7	2426867	rs886634	G	A	100	PASS	AC=1642;AF=0.327875;AN=5008;NS=2504;DP=13632;EAS_AF=0.1389;AMR_AF=0.2695;AFR_AF=0.6921;EUR_AF=0.2147;SAS_AF=0.1881;AA=A|||;VT=SNP
7	2426868	rs1362137	C	A	100	PASS	AC=2145;AF=0.428315;AN=5008;NS=2504;DP=13736;EAS_AF=0.5823;AMR_AF=0.5764;AFR_AF=0.2156;EUR_AF=0.5149;SAS_AF=0.363;AA=C|||;VT=SNP
7	2427528	rs4721667	G	A	100	PASS	AC=1437;AF=0.286941;AN=5008;NS=2504;DP=14914;EAS_AF=0.1944;AMR_AF=0.3401;AFR_AF=0.4297;EUR_AF=0.2356;SAS_AF=0.2045;AA=G|||;VT=SNP
7	2427599	rs10275146	C	G	100	PASS	AC=3050;AF=0.609026;AN=5008;NS=2504;DP=15685;EAS_AF=0.7688;AMR_AF=0.5749;AFR_AF=0.5484;EUR_AF=0.5815;SAS_AF=0.5787;AA=G|||;VT=SNP
7	2427925	rs10245195	G	A	100	PASS	AC=4163;AF=0.83127;AN=5008;NS=2504;DP=16712;EAS_AF=0.9385;AMR_AF=0.8963;AFR_AF=0.8343;EUR_AF=0.8062;SAS_AF=0.6963;AA=A|||;VT=SNP
7	2428271	rs7782956	G	A	100	PASS	AC=4384;AF=0.875399;AN=5008;NS=2504;DP=16788;EAS_AF=0.9474;AMR_AF=0.9049;AFR_AF=0.941;EUR_AF=0.8091;SAS_AF=0.7597;AA=A|||;VT=SNP
7	2429304	rs28663449	C	T	100	PASS	AC=4018;AF=0.802316;AN=5008;NS=2504;DP=19297;EAS_AF=0.9296;AMR_AF=0.8818;AFR_AF=0.708;EUR_AF=0.8042;SAS_AF=0.7403;AA=c|||;VT=SNP
7	2430231	rs6942749	A	G	100	PASS	AC=4407;AF=0.879992;AN=5008;NS=2504;DP=17626;EAS_AF=0.9435;AMR_AF=0.9006;AFR_AF=0.947;EUR_AF=0.8072;SAS_AF=0.7843;AA=G|||;VT=SNP
7	2431331	rs6956223	T	C	100	PASS	AC=4407;AF=0.879992;AN=5008;NS=2504;DP=19264;EAS_AF=0.9425;AMR_AF=0.9006;AFR_AF=0.947;EUR_AF=0.8072;SAS_AF=0.7853;AA=C|||;VT=SNP
7	2432143	rs7803015	G	A	100	PASS	AC=4009;AF=0.800519;AN=5008;NS=2504;DP=19541;EAS_AF=0.9325;AMR_AF=0.879;AFR_AF=0.7012;EUR_AF=0.8052;SAS_AF=0.7382;AA=G|||;VT=SNP
7	2432167	rs6461361	A	G	100	PASS	AC=4473;AF=0.893171;AN=5008;NS=2504;DP=18465;EAS_AF=0.9435;AMR_AF=0.9063;AFR_AF=0.9932;EUR_AF=0.8082;SAS_AF=0.7843;AA=G|||;VT=SNP
7	2432211	rs1468337	C	T	100	PASS	AC=4170;AF=0.832668;AN=5008;NS=2504;DP=17831;EAS_AF=0.9464;AMR_AF=0.8862;AFR_AF=0.7738;EUR_AF=0.8062;SAS_AF=0.7843;AA=c|||;VT=SNP
7	2432797	rs2057840	G	C	100	PASS	AC=4027;AF=0.804113;AN=5008;NS=2504;DP=18142;EAS_AF=0.9325;AMR_AF=0.8804;AFR_AF=0.7126;EUR_AF=0.8042;SAS_AF=0.7413;AA=G|||;VT=SNP
7	2432931	rs6962495	T	G	100	PASS	AC=4016;AF=0.801917;AN=5008;NS=2504;DP=16630;EAS_AF=0.9325;AMR_AF=0.8804;AFR_AF=0.702;EUR_AF=0.8062;SAS_AF=0.7423;AA=G|||;VT=SNP
7	2433729	rs11974910	C	A	100	PASS	AC=401;AF=0.0800719;AN=5008;NS=2504;DP=16988;EAS_AF=0.1498;AMR_AF=0.0692;AFR_AF=0.0159;EUR_AF=0.0557;SAS_AF=0.1278;AA=C|||;VT=SNP
7	2436186	rs1476614	G	A	100	PASS	AC=1840;AF=0.367412;AN=5008;NS=2504;DP=20438;EAS_AF=0.5972;AMR_AF=0.4553;AFR_AF=0.0257;EUR_AF=0.507;SAS_AF=0.3865;AA=g|||;VT=SNP
7	2437998	rs58638919	C	T	100	PASS	AC=1835;AF=0.366414;AN=5008;NS=2504;DP=20689;EAS_AF=0.5992;AMR_AF=0.4524;AFR_AF=0.025;EUR_AF=0.502;SAS_AF=0.3875;AA=C|||;VT=SNP
7	2438526	rs7811831	C	A	100	PASS	AC=4368;AF=0.872204;AN=5008;NS=2504;DP=14591;EAS_AF=0.9415;AMR_AF=0.8977;AFR_AF=0.9206;EUR_AF=0.8022;SAS_AF=0.7894;AA=A|||;VT=SNP
7	2438912	rs1548598	T	C	100	PASS	AC=4098;AF=0.818291;AN=5008;NS=2504;DP=14450;EAS_AF=0.9315;AMR_AF=0.8847;AFR_AF=0.7617;EUR_AF=0.8052;SAS_AF=0.7444;AA=C|||;VT=SNP
7	2438977	rs1972518	C	T	100	PASS	AC=4098;AF=0.818291;AN=5008;NS=2504;DP=15725;EAS_AF=0.9315;AMR_AF=0.8847;AFR_AF=0.7617;EUR_AF=0.8052;SAS_AF=0.7444;AA=C|||;VT=SNP
7	2439467	rs10272548	G	A	100	PASS	AC=4405;AF=0.879593;AN=5008;NS=2504;DP=16410;EAS_AF=0.9415;AMR_AF=0.8977;AFR_AF=0.9455;EUR_AF=0.8062;SAS_AF=0.7894;AA=A|||;VT=SNP
7	2439587	rs10244138	C	A	100	PASS	AC=4079;AF=0.814497;AN=5008;NS=2504;DP=16795;EAS_AF=0.9405;AMR_AF=0.8444;AFR_AF=0.7769;EUR_AF=0.7624;SAS_AF=0.7679;AA=A|||;VT=SNP
7	2439896	rs10259587	A	T	100	PASS	AC=4402;AF=0.878994;AN=5008;NS=2504;DP=17250;EAS_AF=0.9415;AMR_AF=0.8977;AFR_AF=0.9455;EUR_AF=0.8062;SAS_AF=0.7863;AA=T|||;VT=SNP
7	2440382	rs4721687	A	G	100	PASS	AC=4204;AF=0.839457;AN=5008;NS=2504;DP=12293;EAS_AF=0.9415;AMR_AF=0.8847;AFR_AF=0.8003;EUR_AF=0.8052;SAS_AF=0.7904;AA=a|||;VT=SNP
7	2440476	rs4721688	T	C	100	PASS	AC=4406;AF=0.879792;AN=5008;NS=2504;DP=9353;EAS_AF=0.9415;AMR_AF=0.8977;AFR_AF=0.9455;EUR_AF=0.8062;SAS_AF=0.7904;AA=t|||;VT=SNP
7	2440722	rs6952959	C	T	100	PASS	AC=4406;AF=0.879792;AN=5008;NS=2504;DP=12740;EAS_AF=0.9415;AMR_AF=0.8977;AFR_AF=0.9455;EUR_AF=0.8062;SAS_AF=0.7904;AA=t|||;VT=SNP
7	2440874	rs6953297	C	G	100	PASS	AC=4214;AF=0.841454;AN=5008;NS=2504;DP=11671;EAS_AF=0.9385;AMR_AF=0.8847;AFR_AF=0.8101;EUR_AF=0.8052;SAS_AF=0.7904;AA=g|||;VT=SNP
7	2440912	rs6952152	G	A	100	PASS	AC=4407;AF=0.879992;AN=5008;NS=2504;DP=12555;EAS_AF=0.9405;AMR_AF=0.8977;AFR_AF=0.947;EUR_AF=0.8062;SAS_AF=0.7904;AA=a|||;VT=SNP
7	2441075	rs6972968	A	G	100	PASS	AC=4190;AF=0.836661;AN=5008;NS=2504;DP=17006;EAS_AF=0.9375;AMR_AF=0.8847;AFR_AF=0.7927;EUR_AF=0.8052;SAS_AF=0.7904;AA=g|||;VT=SNP
7	2441337	rs55970742	C	T	100	PASS	AC=3269;AF=0.652756;AN=5008;NS=2504;DP=18543;EAS_AF=0.7758;AMR_AF=0.7104;AFR_AF=0.5174;EUR_AF=0.6789;SAS_AF=0.6411;AA=c|||;VT=SNP
7	2442246	rs12538383	A	G	100	PASS	AC=947;AF=0.189097;AN=5008;NS=2504;DP=15129;EAS_AF=0.1667;AMR_AF=0.1744;AFR_AF=0.292;EUR_AF=0.1252;SAS_AF=0.1493;AA=a|||;VT=SNP
7	2442319	rs12535685	C	T	100	PASS	AC=4408;AF=0.880192;AN=5008;NS=2504;DP=15993;EAS_AF=0.9415;AMR_AF=0.8977;AFR_AF=0.9478;EUR_AF=0.8062;SAS_AF=0.7894;AA=t|||;VT=SNP
7	2443829	rs1004642	G	T	100	PASS	AC=403;AF=0.0804712;AN=5008;NS=2504;DP=12375;EAS_AF=0.1518;AMR_AF=0.0735;AFR_AF=0.0159;EUR_AF=0.0537;SAS_AF=0.1268;AA=G|||;VT=SNP
7	2444948	rs7802518	T	G	100	PASS	AC=942;AF=0.188099;AN=5008;NS=2504;DP=16985;EAS_AF=0.1567;AMR_AF=0.1801;AFR_AF=0.292;EUR_AF=0.1272;SAS_AF=0.1483;AA=T|||;VT=SNP
7	2446680	rs7808353	A	T	100	PASS	AC=529;AF=0.105631;AN=5008;NS=2504;DP=20113;EAS_AF=0.0625;AMR_AF=0.0879;AFR_AF=0.0492;EUR_AF=0.1521;SAS_AF=0.1912;AA=A|||;VT=SNP
7	2446834	rs7789095	G	C	100	PASS	AC=1808;AF=0.361022;AN=5008;NS=2504;DP=17286;EAS_AF=0.2222;AMR_AF=0.2853;AFR_AF=0.5386;EUR_AF=0.2783;SAS_AF=0.4029;AA=C|||;VT=SNP
7	2448317	rs6944568	A	C	100	PASS	AC=3330;AF=0.664936;AN=5008;NS=2504;DP=20168;EAS_AF=0.7907;AMR_AF=0.7089;AFR_AF=0.5522;EUR_AF=0.6759;SAS_AF=0.6452;AA=C|||;VT=SNP
7	2448493	rs6952809	T	C	100	PASS	AC=3301;AF=0.659145;AN=5008;NS=2504;DP=18873;EAS_AF=0.7897;AMR_AF=0.7089;AFR_AF=0.5318;EUR_AF=0.674;SAS_AF=0.6462;AA=C|||;VT=SNP
7	2448989	rs12536888	C	T	100	PASS	AC=929;AF=0.185503;AN=5008;NS=2504;DP=19018;EAS_AF=0.1508;AMR_AF=0.1787;AFR_AF=0.2912;EUR_AF=0.1272;SAS_AF=0.1431;AA=C|||;VT=SNP
7	2449157	rs7350030	G	A	100	PASS	AC=3237;AF=0.646366;AN=5008;NS=2504;DP=18725;EAS_AF=0.7768;AMR_AF=0.7089;AFR_AF=0.528;EUR_AF=0.673;SAS_AF=0.6002;AA=G|||;VT=SNP
7	2449590	rs28712717	T	C	100	PASS	AC=3300;AF=0.658946;AN=5008;NS=2504;DP=19716;EAS_AF=0.7907;AMR_AF=0.7089;AFR_AF=0.531;EUR_AF=0.673;SAS_AF=0.6462;AA=T|||;VT=SNP
7	2449733	rs10215904	C	T	100	PASS	AC=929;AF=0.185503;AN=5008;NS=2504;DP=20020;EAS_AF=0.1508;AMR_AF=0.1787;AFR_AF=0.292;EUR_AF=0.1262;SAS_AF=0.1431;AA=C|||;VT=SNP
7	2449740	rs12671804	C	T	100	PASS	AC=3456;AF=0.690096;AN=5008;NS=2504;DP=20254;EAS_AF=0.7907;AMR_AF=0.7219;AFR_AF=0.6415;EUR_AF=0.674;SAS_AF=0.6462;AA=T|||;VT=SNP
7	2449980	rs2023969	T	C	100	PASS	AC=4409;AF=0.880391;AN=5008;NS=2504;DP=19251;EAS_AF=0.9405;AMR_AF=0.9006;AFR_AF=0.9478;EUR_AF=0.8012;SAS_AF=0.7945;AA=C|||;VT=SNP
7	2450794	rs7796798	T	A	100	PASS	AC=3141;AF=0.627196;AN=5008;NS=2504;DP=14566;EAS_AF=0.7768;AMR_AF=0.7032;AFR_AF=0.4592;EUR_AF=0.672;SAS_AF=0.6002;AA=T|||;VT=SNP
7	2451461	rs2023968	C	T	100	PASS	AC=3120;AF=0.623003;AN=5008;NS=2504;DP=21813;EAS_AF=0.7778;AMR_AF=0.7046;AFR_AF=0.4493;EUR_AF=0.675;SAS_AF=0.5869;AA=C|||;VT=SNP
7	2452373	rs4721695	G	C	100	PASS	AC=897;AF=0.179113;AN=5008;NS=2504;DP=18109;EAS_AF=0.1508;AMR_AF=0.1772;AFR_AF=0.2648;EUR_AF=0.1272;SAS_AF=0.1472;AA=G|||;VT=SNP
7	2452624	rs4719530	C	T	100	PASS	AC=1006;AF=0.200879;AN=5008;NS=2504;DP=19182;EAS_AF=0.1498;AMR_AF=0.1844;AFR_AF=0.3434;EUR_AF=0.1272;SAS_AF=0.1483;AA=C|||;VT=SNP
7	2452661	rs2270005	T	G	100	PASS	AC=1104;AF=0.220447;AN=5008;NS=2504;DP=19341;EAS_AF=0.1597;AMR_AF=0.1859;AFR_AF=0.3729;EUR_AF=0.1272;SAS_AF=0.1973;AA=G|||;VT=SNP
7	2453699	rs10239877	T	C	100	PASS	AC=1174;AF=0.234425;AN=5008;NS=2504;DP=15761;EAS_AF=0.1627;AMR_AF=0.1902;AFR_AF=0.4213;EUR_AF=0.1272;SAS_AF=0.1973;AA=C|||;VT=SNP
7	2454635	rs10280923	T	C	100	PASS	AC=1254;AF=0.250399;AN=5008;NS=2504;DP=21855;EAS_AF=0.1627;AMR_AF=0.2176;AFR_AF=0.4175;EUR_AF=0.1779;SAS_AF=0.2127;AA=C|||;VT=SNP
7	2454949	rs10232546	G	A	100	PASS	AC=1039;AF=0.207468;AN=5008;NS=2504;DP=14349;EAS_AF=0.1528;AMR_AF=0.2133;AFR_AF=0.3026;EUR_AF=0.1769;SAS_AF=0.1626;AA=G|||;VT=SNP
7	2456066	rs4721697	A	T	100	PASS	AC=1051;AF=0.209864;AN=5008;NS=2504;DP=21517;EAS_AF=0.1518;AMR_AF=0.2118;AFR_AF=0.3124;EUR_AF=0.1779;SAS_AF=0.1626;AA=A|||;VT=SNP
7	2456068	rs4721698	G	A	100	PASS	AC=1027;AF=0.205072;AN=5008;NS=2504;DP=21646;EAS_AF=0.1518;AMR_AF=0.2118;AFR_AF=0.2943;EUR_AF=0.1779;SAS_AF=0.1626;AA=G|||;VT=SNP
7	2456799	rs10227362	A	G	100	PASS	AC=4400;AF=0.878594;AN=5008;NS=2504;DP=16024;EAS_AF=0.9365;AMR_AF=0.8991;AFR_AF=0.9478;EUR_AF=0.8052;SAS_AF=0.7863;AA=G|||;VT=SNP
7	2457682	rs12534223	G	A	100	PASS	AC=437;AF=0.0872604;AN=5008;NS=2504;DP=17168;EAS_AF=0.0813;AMR_AF=0.1095;AFR_AF=0.0136;EUR_AF=0.1243;SAS_AF=0.1391;AA=G|||;VT=SNP
7	2457709	rs6972852	T	C	100	PASS	AC=4404;AF=0.879393;AN=5008;NS=2504;DP=19905;EAS_AF=0.9405;AMR_AF=0.9006;AFR_AF=0.9463;EUR_AF=0.8072;SAS_AF=0.7853;AA=C|||;VT=SNP
7	2458103	rs62444199	C	T	100	PASS	AC=1219;AF=0.243411;AN=5008;NS=2504;DP=17261;EAS_AF=0.1657;AMR_AF=0.2161;AFR_AF=0.3903;EUR_AF=0.1769;SAS_AF=0.2127;AA=T|||;VT=SNP
7	2458129	rs10245377	G	C	100	PASS	AC=1144;AF=0.228435;AN=5008;NS=2504;DP=19019;EAS_AF=0.1558;AMR_AF=0.2176;AFR_AF=0.3775;EUR_AF=0.1769;SAS_AF=0.1626;AA=G|||;VT=SNP
7	2458399	rs12533091	T	C	100	PASS	AC=1218;AF=0.243211;AN=5008;NS=2504;DP=20194;EAS_AF=0.1657;AMR_AF=0.2161;AFR_AF=0.3903;EUR_AF=0.1769;SAS_AF=0.2117;AA=C|||;VT=SNP
7	2460625	rs1946119	G	T	100	PASS	AC=996;AF=0.198882;AN=5008;NS=2504;DP=16438;EAS_AF=0.1567;AMR_AF=0.2089;AFR_AF=0.2708;EUR_AF=0.1759;SAS_AF=0.1616;AA=G|||;VT=SNP
7	2461211	rs2906182	A	G	100	PASS	AC=980;AF=0.195687;AN=5008;NS=2504;DP=14140;EAS_AF=0.1567;AMR_AF=0.2075;AFR_AF=0.2602;EUR_AF=0.1759;SAS_AF=0.1605;AA=A|||;VT=SNP
7	2462068	rs9791681	A	C	100	PASS	AC=3167;AF=0.632388;AN=5008;NS=2504;DP=16881;EAS_AF=0.7758;AMR_AF=0.7118;AFR_AF=0.4531;EUR_AF=0.6849;SAS_AF=0.6166;AA=A|||;VT=SNP
7	2462708	rs2906181	A	C	100	PASS	AC=4436;AF=0.885783;AN=5008;NS=2504;DP=14648;EAS_AF=0.9405;AMR_AF=0.9035;AFR_AF=0.9478;EUR_AF=0.8101;SAS_AF=0.8108;AA=C|||;VT=SNP
7	2464394	rs60383982	T	G	100	PASS	AC=3159;AF=0.630791;AN=5008;NS=2504;DP=17635;EAS_AF=0.7728;AMR_AF=0.7133;AFR_AF=0.4523;EUR_AF=0.6809;SAS_AF=0.6155;AA=T|||;VT=SNP
7	2465087	rs2969073	A	C	100	PASS	AC=960;AF=0.191693;AN=5008;NS=2504;DP=18229;EAS_AF=0.1577;AMR_AF=0.1801;AFR_AF=0.3071;EUR_AF=0.1272;SAS_AF=0.1452;AA=A|||;VT=SNP
7	2466346	rs2906180	T	G	100	PASS	AC=4433;AF=0.885184;AN=5008;NS=2504;DP=16835;EAS_AF=0.9365;AMR_AF=0.9035;AFR_AF=0.9486;EUR_AF=0.8101;SAS_AF=0.8108;AA=G|||;VT=SNP
7	2467974	rs79503311	C	T	100	PASS	AC=349;AF=0.0696885;AN=5008;NS=2504;DP=15475;EAS_AF=0.1518;AMR_AF=0.0533;AFR_AF=0.0144;EUR_AF=0.0378;SAS_AF=0.1043;AA=C|||;VT=SNP
7	2470320	rs10215412	C	G	100	PASS	AC=910;AF=0.181709;AN=5008;NS=2504;DP=18517;EAS_AF=0.1567;AMR_AF=0.1772;AFR_AF=0.27;EUR_AF=0.1272;SAS_AF=0.1472;AA=C|||;VT=SNP
7	2472429	rs3735099	C	A	100	PASS	AC=378;AF=0.0754792;AN=5008;NS=2504;DP=15137;EAS_AF=0.1538;AMR_AF=0.0562;AFR_AF=0.0144;EUR_AF=0.0398;SAS_AF=0.1278;AA=C|||;VT=SNP;EX_TARGET
7	2472455	rs3735100	A	T	100	PASS	AC=380;AF=0.0758786;AN=5008;NS=2504;DP=15044;EAS_AF=0.1538;AMR_AF=0.0562;AFR_AF=0.0159;EUR_AF=0.0398;SAS_AF=0.1278;AA=A|||;VT=SNP;EX_TARGET
7	2473804	rs2969077	G	T	100	PASS	AC=895;AF=0.178714;AN=5008;NS=2504;DP=6760;EAS_AF=0.1458;AMR_AF=0.1758;AFR_AF=0.2708;EUR_AF=0.1262;SAS_AF=0.1442;AA=G|||;VT=SNP
7	2476023	rs2906179	A	T	100	PASS	AC=1103;AF=0.220248;AN=5008;NS=2504;DP=20740;EAS_AF=0.1597;AMR_AF=0.1787;AFR_AF=0.3797;EUR_AF=0.1262;SAS_AF=0.1933;AA=T|||;VT=SNP
7	2478020	rs2398634	C	T	100	PASS	AC=1043;AF=0.208267;AN=5008;NS=2504;DP=16355;EAS_AF=0.1032;AMR_AF=0.1772;AFR_AF=0.3812;EUR_AF=0.1243;SAS_AF=0.1912;AA=T|||;VT=SNP
7	2478273	rs17132410	G	A	100	PASS	AC=341;AF=0.0680911;AN=5008;NS=2504;DP=21586;EAS_AF=0.1518;AMR_AF=0.0562;AFR_AF=0.0091;EUR_AF=0.0378;SAS_AF=0.1012;AA=G|||;VT=SNP
7	2479029	rs2969078	T	C	100	PASS	AC=1181;AF=0.235823;AN=5008;NS=2504;DP=18359;EAS_AF=0.1944;AMR_AF=0.2968;AFR_AF=0.2602;EUR_AF=0.2545;SAS_AF=0.183;AA=T|||;VT=SNP
7	2480729	rs10267898	C	T	100	PASS	AC=753;AF=0.150359;AN=5008;NS=2504;DP=17887;EAS_AF=0.0169;AMR_AF=0.1772;AFR_AF=0.3472;EUR_AF=0.1064;SAS_AF=0.0481;AA=C|||;VT=SNP
7	2482304	rs117883639	C	G	100	PASS	AC=454;AF=0.090655;AN=5008;NS=2504;DP=17296;EAS_AF=0.0516;AMR_AF=0.062;AFR_AF=0.0038;EUR_AF=0.1461;SAS_AF=0.2117;AA=C|||;VT=SNP
7	2482355	rs117257155	A	G	100	PASS	AC=348;AF=0.0694888;AN=5008;NS=2504;DP=16390;EAS_AF=0.0119;AMR_AF=0.0937;AFR_AF=0.0045;EUR_AF=0.1799;SAS_AF=0.0859;AA=A|||;VT=SNP
7	2482781	rs6461379	G	C	100	PASS	AC=2652;AF=0.529553;AN=5008;NS=2504;DP=17893;EAS_AF=0.6984;AMR_AF=0.4294;AFR_AF=0.6604;EUR_AF=0.3101;SAS_AF=0.4755;AA=G|||;VT=SNP
7	2485223	rs11772900	A	T	100	PASS	AC=480;AF=0.0958466;AN=5008;NS=2504;DP=16806;EAS_AF=0.0585;AMR_AF=0.062;AFR_AF=0.003;EUR_AF=0.1481;SAS_AF=0.2301;AA=A|||;VT=SNP
7	2485933	rs2906176	T	C	100	PASS	AC=3996;AF=0.797923;AN=5008;NS=2504;DP=19105;EAS_AF=0.8532;AMR_AF=0.6297;AFR_AF=0.944;EUR_AF=0.664;SAS_AF=0.8006;AA=C|||;VT=SNP
7	2486004	rs2906175	C	T	100	PASS	AC=2781;AF=0.555312;AN=5008;NS=2504;DP=17523;EAS_AF=0.7688;AMR_AF=0.4496;AFR_AF=0.68;EUR_AF=0.335;SAS_AF=0.4683;AA=C|||;VT=SNP
7	2486187	rs10226762	T	C	100	PASS	AC=2634;AF=0.525958;AN=5008;NS=2504;DP=15158;EAS_AF=0.7698;AMR_AF=0.415;AFR_AF=0.6112;EUR_AF=0.3161;SAS_AF=0.454;AA=T|||;VT=SNP
7	2486368	rs10240036	G	C	100	PASS	AC=2727;AF=0.544529;AN=5008;NS=2504;DP=19055;EAS_AF=0.7688;AMR_AF=0.4337;AFR_AF=0.6551;EUR_AF=0.325;SAS_AF=0.4683;AA=G|||;VT=SNP
7	2486719	rs2969058	A	T	100	PASS	AC=2729;AF=0.544928;AN=5008;NS=2504;DP=18153;EAS_AF=0.7688;AMR_AF=0.4337;AFR_AF=0.6573;EUR_AF=0.3241;SAS_AF=0.4683;AA=A|||;VT=SNP
7	2486810	rs2906173	G	A	100	PASS	AC=3861;AF=0.770966;AN=5008;NS=2504;DP=18618;EAS_AF=0.8472;AMR_AF=0.621;AFR_AF=0.8563;EUR_AF=0.663;SAS_AF=0.7945;AA=A|||;VT=SNP
7	2487344	rs73047204	G	A	100	PASS	AC=581;AF=0.116014;AN=5008;NS=2504;DP=13078;EAS_AF=0.1171;AMR_AF=0.1066;AFR_AF=0.025;EUR_AF=0.2087;SAS_AF=0.1493;AA=G|||;VT=SNP
7	2487535	rs118092134	C	G	100	PASS	AC=472;AF=0.0942492;AN=5008;NS=2504;DP=16797;EAS_AF=0.0585;AMR_AF=0.062;AFR_AF=0.003;EUR_AF=0.1451;SAS_AF=0.2249;AA=C|||;VT=SNP
7	2488229	rs2906172	A	G	100	PASS	AC=2753;AF=0.54972;AN=5008;NS=2504;DP=17500;EAS_AF=0.7748;AMR_AF=0.4467;AFR_AF=0.6641;EUR_AF=0.337;SAS_AF=0.455;AA=A|||;VT=SNP
7	2488261	rs2906171	C	G	100	PASS	AC=3369;AF=0.672724;AN=5008;NS=2504;DP=17237;EAS_AF=0.7897;AMR_AF=0.5591;AFR_AF=0.8487;EUR_AF=0.5149;SAS_AF=0.5573;AA=G|||;VT=SNP
7	2488425	rs2097873	G	T	100	PASS	AC=649;AF=0.129593;AN=5008;NS=2504;DP=18289;EAS_AF=0.0208;AMR_AF=0.1138;AFR_AF=0.2035;EUR_AF=0.1799;SAS_AF=0.1012;AA=T|||;VT=SNP
7	2489067	rs56145652	C	T	100	PASS	AC=468;AF=0.0934505;AN=5008;NS=2504;DP=18199;EAS_AF=0.0476;AMR_AF=0.0764;AFR_AF=0.0038;EUR_AF=0.16;SAS_AF=0.2055;AA=C|||;VT=SNP
7	2489311	rs11773261	C	G	100	PASS	AC=537;AF=0.107228;AN=5008;NS=2504;DP=19324;EAS_AF=0.0208;AMR_AF=0.1095;AFR_AF=0.1044;EUR_AF=0.1809;SAS_AF=0.1227;AA=C|||;VT=SNP
7	2489382	rs11763749	A	G	100	PASS	AC=538;AF=0.107428;AN=5008;NS=2504;DP=20048;EAS_AF=0.0218;AMR_AF=0.1095;AFR_AF=0.1044;EUR_AF=0.1809;SAS_AF=0.1227;AA=a|||;VT=SNP
7	2489700	rs2969059	G	C	100	PASS	AC=2613;AF=0.521765;AN=5008;NS=2504;DP=17634;EAS_AF=0.7817;AMR_AF=0.3963;AFR_AF=0.618;EUR_AF=0.3022;SAS_AF=0.4387;AA=G|||;VT=SNP
7	2489738	rs62444218	C	G	100	PASS	AC=485;AF=0.096845;AN=5008;NS=2504;DP=16808;EAS_AF=0.0476;AMR_AF=0.0821;AFR_AF=0.0045;EUR_AF=0.167;SAS_AF=0.2106;AA=C|||;VT=SNP
7	2489873	rs2969060	C	A	100	PASS	AC=3967;AF=0.792133;AN=5008;NS=2504;DP=16927;EAS_AF=0.8502;AMR_AF=0.6268;AFR_AF=0.9357;EUR_AF=0.665;SAS_AF=0.7863;AA=A|||;VT=SNP
7	2490048	rs2969061	G	A	100	PASS	AC=2699;AF=0.538938;AN=5008;NS=2504;DP=14670;EAS_AF=0.7817;AMR_AF=0.4294;AFR_AF=0.643;EUR_AF=0.3181;SAS_AF=0.453;AA=G|||;VT=SNP
7	2490871	rs872243	A	G	100	PASS	AC=4009;AF=0.800519;AN=5008;NS=2504;DP=17276;EAS_AF=0.8562;AMR_AF=0.6297;AFR_AF=0.9455;EUR_AF=0.672;SAS_AF=0.8006;AA=G|||;VT=SNP
7	2491621	rs886625	T	C	100	PASS	AC=3790;AF=0.756789;AN=5008;NS=2504;DP=19518;EAS_AF=0.8522;AMR_AF=0.6182;AFR_AF=0.792;EUR_AF=0.668;SAS_AF=0.8006;AA=C|||;VT=SNP
7	2491918	rs11486794	C	T	100	PASS	AC=613;AF=0.122404;AN=5008;NS=2504;DP=12850;EAS_AF=0.0556;AMR_AF=0.0692;AFR_AF=0.1036;EUR_AF=0.1501;SAS_AF=0.226;AA=C|||;VT=SNP
7	2492492	rs35882675	A	G	100	PASS	AC=2901;AF=0.579273;AN=5008;NS=2504;DP=9051;EAS_AF=0.7867;AMR_AF=0.4539;AFR_AF=0.7519;EUR_AF=0.333;SAS_AF=0.4744;AA=A|||;VT=SNP
7	2494372	rs2969034	T	C	100	PASS	AC=4003;AF=0.799321;AN=5008;NS=2504;DP=11004;EAS_AF=0.8552;AMR_AF=0.6383;AFR_AF=0.9418;EUR_AF=0.666;SAS_AF=0.8006;AA=C|||;VT=SNP
7	2494410	rs144987953	A	G	100	PASS	AC=413;AF=0.0824681;AN=5008;NS=2504;DP=9343;EAS_AF=0.0506;AMR_AF=0.0663;AFR_AF=0.003;EUR_AF=0.1501;SAS_AF=0.1646;AA=A|||;VT=SNP
7	2494700	rs13234280	A	C	100	PASS	AC=128;AF=0.0255591;AN=5008;NS=2504;DP=11528;EAS_AF=0.0813;AMR_AF=0.0115;AFR_AF=0.003;EUR_AF=0.0239;SAS_AF=0.0102;AA=a|||;VT=SNP
7	2494797	rs6461380	A	G	100	PASS	AC=2484;AF=0.496006;AN=5008;NS=2504;DP=15155;EAS_AF=0.746;AMR_AF=0.3977;AFR_AF=0.6014;EUR_AF=0.2485;SAS_AF=0.4202;AA=a|||;VT=SNP
7	2495008	rs11773843	C	T	100	PASS	AC=570;AF=0.113818;AN=5008;NS=2504;DP=16626;EAS_AF=0.0456;AMR_AF=0.0922;AFR_AF=0.0045;EUR_AF=0.2028;SAS_AF=0.2556;AA=c|||;VT=SNP
7	2495235	rs11760223	C	T	100	PASS	AC=601;AF=0.120008;AN=5008;NS=2504;DP=14162;EAS_AF=0.0456;AMR_AF=0.1052;AFR_AF=0.034;EUR_AF=0.2266;SAS_AF=0.2137;AA=C|||;VT=SNP
7	2495271	rs2969080	C	T	100	PASS	AC=2533;AF=0.505791;AN=5008;NS=2504;DP=13891;EAS_AF=0.7649;AMR_AF=0.3934;AFR_AF=0.6051;EUR_AF=0.2863;SAS_AF=0.41;AA=C|||;VT=SNP
7	2495390	rs10950701	A	G	100	PASS	AC=966;AF=0.192891;AN=5008;NS=2504;DP=15585;EAS_AF=0.0605;AMR_AF=0.183;AFR_AF=0.093;EUR_AF=0.337;SAS_AF=0.3231;AA=G|||;VT=SNP
7	2495724	rs2906170	A	G	100	PASS	AC=4086;AF=0.815895;AN=5008;NS=2504;DP=15732;EAS_AF=0.869;AMR_AF=0.6931;AFR_AF=0.966;EUR_AF=0.6799;SAS_AF=0.7853;AA=G|||;VT=SNP
7	2496001	rs34747233	G	A	100	PASS	AC=309;AF=0.0617013;AN=5008;NS=2504;DP=14577;EAS_AF=0.0149;AMR_AF=0.0908;AFR_AF=0.0045;EUR_AF=0.1501;SAS_AF=0.0757;AA=G|||;VT=SNP
7	2496918	rs7458163	C	T	100	PASS	AC=647;AF=0.129193;AN=5008;NS=2504;DP=16123;EAS_AF=0.0456;AMR_AF=0.1138;AFR_AF=0.0076;EUR_AF=0.2425;SAS_AF=0.274;AA=C|||;VT=SNP
7	2496989	rs71525383	C	T	100	PASS	AC=314;AF=0.0626997;AN=5008;NS=2504;DP=14401;EAS_AF=0.0149;AMR_AF=0.098;AFR_AF=0.0045;EUR_AF=0.1521;SAS_AF=0.0736;AA=C|||;VT=SNP
7	2497050	rs71525384	T	C	100	PASS	AC=341;AF=0.0680911;AN=5008;NS=2504;DP=15423;EAS_AF=0.0149;AMR_AF=0.098;AFR_AF=0.0257;EUR_AF=0.1521;SAS_AF=0.0726;AA=T|||;VT=SNP
7	2497060	rs71525385	A	G	100	PASS	AC=313;AF=0.0625;AN=5008;NS=2504;DP=15874;EAS_AF=0.0149;AMR_AF=0.098;AFR_AF=0.0045;EUR_AF=0.1521;SAS_AF=0.0726;AA=A|||;VT=SNP
7	2497105	rs66825458	A	G	100	PASS	AC=341;AF=0.0680911;AN=5008;NS=2504;DP=15714;EAS_AF=0.0149;AMR_AF=0.098;AFR_AF=0.0257;EUR_AF=0.1521;SAS_AF=0.0726;AA=a|||;VT=SNP
7	2497930	rs76071584	C	T	100	PASS	AC=655;AF=0.130791;AN=5008;NS=2504;DP=16456;EAS_AF=0.0446;AMR_AF=0.1225;AFR_AF=0.0076;EUR_AF=0.2455;SAS_AF=0.274;AA=C|||;VT=SNP
7	2498052	rs886626	A	C	100	PASS	AC=4090;AF=0.816693;AN=5008;NS=2504;DP=19062;EAS_AF=0.8681;AMR_AF=0.6945;AFR_AF=0.9675;EUR_AF=0.6809;SAS_AF=0.7863;AA=C|||;VT=SNP
7	2498467	rs4721714	G	A	100	PASS	AC=4086;AF=0.815895;AN=5008;NS=2504;DP=17607;EAS_AF=0.8671;AMR_AF=0.6931;AFR_AF=0.9675;EUR_AF=0.6789;SAS_AF=0.7863;AA=A|||;VT=SNP
7	2499068	rs11767507	A	C	100	PASS	AC=655;AF=0.130791;AN=5008;NS=2504;DP=19658;EAS_AF=0.0446;AMR_AF=0.1225;AFR_AF=0.0076;EUR_AF=0.2445;SAS_AF=0.2751;AA=A|||;VT=SNP
7	2499770	rs11768384	A	G	100	PASS	AC=1128;AF=0.22524;AN=5008;NS=2504;DP=16909;EAS_AF=0.0595;AMR_AF=0.2233;AFR_AF=0.1316;EUR_AF=0.3976;SAS_AF=0.3466;AA=G|||;VT=SNP
7	2500542	rs35847516	G	A	100	PASS	AC=304;AF=0.0607029;AN=5008;NS=2504;DP=14937;EAS_AF=0.0149;AMR_AF=0.0893;AFR_AF=0.0045;EUR_AF=0.1491;SAS_AF=0.0726;AA=G|||;VT=SNP
7	2500936	rs2906168	G	A	100	PASS	AC=2534;AF=0.50599;AN=5008;NS=2504;DP=12611;EAS_AF=0.7867;AMR_AF=0.4063;AFR_AF=0.6225;EUR_AF=0.2833;SAS_AF=0.3589;AA=A|||;VT=SNP
7	2501296	rs2906167	A	G	100	PASS	AC=2998;AF=0.598642;AN=5008;NS=2504;DP=14609;EAS_AF=0.8036;AMR_AF=0.5072;AFR_AF=0.7352;EUR_AF=0.4354;SAS_AF=0.4356;AA=G|||;VT=SNP
7	2501452	rs2969063	T	C	100	PASS	AC=2578;AF=0.514776;AN=5008;NS=2504;DP=13754;EAS_AF=0.7917;AMR_AF=0.4078;AFR_AF=0.649;EUR_AF=0.2853;SAS_AF=0.3599;AA=T|||;VT=SNP
7	2501952	rs7810043	A	G	100	PASS	AC=2601;AF=0.519369;AN=5008;NS=2504;DP=15907;EAS_AF=0.7887;AMR_AF=0.4078;AFR_AF=0.6687;EUR_AF=0.2863;SAS_AF=0.3589;AA=G|||;VT=SNP
7	2502577	rs9648243	A	G	100	PASS	AC=307;AF=0.0613019;AN=5008;NS=2504;DP=19682;EAS_AF=0.0149;AMR_AF=0.0893;AFR_AF=0.0045;EUR_AF=0.1501;SAS_AF=0.0746;AA=A|||;VT=SNP
7	2502708	rs75716847	G	T	100	PASS	AC=522;AF=0.104233;AN=5008;NS=2504;DP=17921;EAS_AF=0.0417;AMR_AF=0.0951;AFR_AF=0.0053;EUR_AF=0.2068;SAS_AF=0.2035;AA=G|||;VT=SNP
7	2503998	rs10279360	T	C	100	PASS	AC=4083;AF=0.815296;AN=5008;NS=2504;DP=10965;EAS_AF=0.8651;AMR_AF=0.6902;AFR_AF=0.9675;EUR_AF=0.6809;SAS_AF=0.7853;AA=C|||;VT=SNP
7	2504021	rs11772390	A	G	100	PASS	AC=664;AF=0.132588;AN=5008;NS=2504;DP=12222;EAS_AF=0.0437;AMR_AF=0.1254;AFR_AF=0.0091;EUR_AF=0.2525;SAS_AF=0.273;AA=A|||;VT=SNP
7	2504770	rs2969064	C	A	100	PASS	AC=2505;AF=0.5002;AN=5008;NS=2504;DP=16495;EAS_AF=0.7867;AMR_AF=0.3963;AFR_AF=0.6021;EUR_AF=0.2724;SAS_AF=0.3753;AA=C|||;VT=SNP
7	2504956	rs11764189	T	C	100	PASS	AC=956;AF=0.190895;AN=5008;NS=2504;DP=17001;EAS_AF=0.0635;AMR_AF=0.183;AFR_AF=0.1369;EUR_AF=0.2545;SAS_AF=0.3354;AA=T|||;VT=SNP
7	2505567	rs1362136	G	A	100	PASS	AC=2540;AF=0.507188;AN=5008;NS=2504;DP=19270;EAS_AF=0.7857;AMR_AF=0.3991;AFR_AF=0.6263;EUR_AF=0.2734;SAS_AF=0.3763;AA=G|||;VT=SNP
7	2505763	rs74459853	G	T	100	PASS	AC=661;AF=0.131989;AN=5008;NS=2504;DP=18960;EAS_AF=0.0456;AMR_AF=0.1225;AFR_AF=0.0144;EUR_AF=0.2425;SAS_AF=0.273;AA=g|||;VT=SNP
7	2505927	rs17794229	C	T	100	PASS	AC=656;AF=0.13099;AN=5008;NS=2504;DP=18196;EAS_AF=0.0456;AMR_AF=0.1225;AFR_AF=0.0106;EUR_AF=0.2425;SAS_AF=0.273;AA=C|||;VT=SNP
7	2506275	rs7778848	A	C	100	PASS	AC=2581;AF=0.515375;AN=5008;NS=2504;DP=17043;EAS_AF=0.7867;AMR_AF=0.4063;AFR_AF=0.643;EUR_AF=0.2873;SAS_AF=0.3753;AA=A|||;VT=SNP
7	2506281	rs7778854	A	G	100	PASS	AC=2622;AF=0.523562;AN=5008;NS=2504;DP=16713;EAS_AF=0.7867;AMR_AF=0.4078;AFR_AF=0.6725;EUR_AF=0.2873;SAS_AF=0.3763;AA=G|||;VT=SNP
7	2506595	rs7799266	G	A	100	PASS	AC=4080;AF=0.814696;AN=5008;NS=2504;DP=18720;EAS_AF=0.8651;AMR_AF=0.6902;AFR_AF=0.9644;EUR_AF=0.6799;SAS_AF=0.7873;AA=A|||;VT=SNP
7	2507083	rs2969065	G	A	100	PASS	AC=2471;AF=0.493411;AN=5008;NS=2504;DP=12486;EAS_AF=0.7867;AMR_AF=0.3732;AFR_AF=0.6044;EUR_AF=0.2644;SAS_AF=0.362;AA=G|||;VT=SNP
7	2507246	rs2969066	A	G	100	PASS	AC=2543;AF=0.507788;AN=5008;NS=2504;DP=14972;EAS_AF=0.7857;AMR_AF=0.4049;AFR_AF=0.6172;EUR_AF=0.2843;SAS_AF=0.3763;AA=A|||;VT=SNP
7	2507907	rs2969067	C	T	100	PASS	AC=2508;AF=0.500799;AN=5008;NS=2504;DP=19147;EAS_AF=0.7738;AMR_AF=0.3977;AFR_AF=0.6127;EUR_AF=0.2724;SAS_AF=0.3763;AA=C|||;VT=SNP
7	2507912	rs12112077	C	T	100	PASS	AC=681;AF=0.135982;AN=5008;NS=2504;DP=18929;EAS_AF=0.0466;AMR_AF=0.1297;AFR_AF=0.0144;EUR_AF=0.2545;SAS_AF=0.2751;AA=C|||;VT=SNP
7	2508072	rs2906166	T	C	100	PASS	AC=4079;AF=0.814497;AN=5008;NS=2504;DP=19297;EAS_AF=0.8651;AMR_AF=0.6902;AFR_AF=0.9637;EUR_AF=0.6799;SAS_AF=0.7873;AA=C|||;VT=SNP
7	2508177	rs2906165	T	C	100	PASS	AC=4080;AF=0.814696;AN=5008;NS=2504;DP=17207;EAS_AF=0.8651;AMR_AF=0.6902;AFR_AF=0.9637;EUR_AF=0.6799;SAS_AF=0.7883;AA=C|||;VT=SNP
7	2508341	rs34623776	A	G	100	PASS	AC=306;AF=0.0611022;AN=5008;NS=2504;DP=17943;EAS_AF=0.0149;AMR_AF=0.0893;AFR_AF=0.0045;EUR_AF=0.1501;SAS_AF=0.0736;AA=A|||;VT=SNP
7	2508415	rs9691234	A	G	100	PASS	AC=4078;AF=0.814297;AN=5008;NS=2504;DP=16778;EAS_AF=0.8651;AMR_AF=0.6902;AFR_AF=0.9629;EUR_AF=0.6799;SAS_AF=0.7873;AA=G|||;VT=SNP
7	2509143	rs34701082	C	T	100	PASS	AC=305;AF=0.0609026;AN=5008;NS=2504;DP=15770;EAS_AF=0.0149;AMR_AF=0.0893;AFR_AF=0.0045;EUR_AF=0.1491;SAS_AF=0.0736;AA=c|||;VT=SNP
7	2509770	rs10950702	C	A	100	PASS	AC=576;AF=0.115016;AN=5008;NS=2504;DP=16321;EAS_AF=0.0427;AMR_AF=0.0994;AFR_AF=0.0461;EUR_AF=0.2048;SAS_AF=0.2014;AA=C|||;VT=SNP
7	2510094	rs11764837	C	T	100	PASS	AC=521;AF=0.104034;AN=5008;NS=2504;DP=18531;EAS_AF=0.0446;AMR_AF=0.0951;AFR_AF=0.0053;EUR_AF=0.2048;SAS_AF=0.2014;AA=C|||;VT=SNP
7	2511844	rs60840198	T	G	100	PASS	AC=2885;AF=0.576078;AN=5008;NS=2504;DP=14519;EAS_AF=0.8115;AMR_AF=0.4683;AFR_AF=0.7723;EUR_AF=0.2863;SAS_AF=0.4427;AA=A|||;VT=SNP
7	2511848	rs57933235	T	G	100	PASS	AC=2886;AF=0.576278;AN=5008;NS=2504;DP=14533;EAS_AF=0.8115;AMR_AF=0.4683;AFR_AF=0.7731;EUR_AF=0.2863;SAS_AF=0.4427;AA=G|||;VT=SNP
7	2511852	rs118023379	G	T	100	PASS	AC=591;AF=0.118011;AN=5008;NS=2504;DP=14622;EAS_AF=0.0427;AMR_AF=0.1081;AFR_AF=0.0333;EUR_AF=0.2167;SAS_AF=0.2157;AA=G|||;VT=SNP
7	2511960	rs13233428	A	G	100	PASS	AC=540;AF=0.107827;AN=5008;NS=2504;DP=13634;EAS_AF=0.0446;AMR_AF=0.0951;AFR_AF=0.0197;EUR_AF=0.2048;SAS_AF=0.2014;AA=A|||;VT=SNP
7	2512545	rs2969070	G	A	100	PASS	AC=3945;AF=0.78774;AN=5008;NS=2504;DP=17743;EAS_AF=0.8661;AMR_AF=0.6614;AFR_AF=0.9607;EUR_AF=0.6392;SAS_AF=0.7157;AA=g|||;VT=SNP
7	2513002	rs12699980	T	C	100	PASS	AC=563;AF=0.11242;AN=5008;NS=2504;DP=15910;EAS_AF=0.0327;AMR_AF=0.1441;AFR_AF=0.112;EUR_AF=0.1471;SAS_AF=0.137;AA=C|||;VT=SNP
7	2513100	rs11760689	G	A	100	PASS	AC=518;AF=0.103435;AN=5008;NS=2504;DP=17556;EAS_AF=0.0427;AMR_AF=0.0951;AFR_AF=0.0053;EUR_AF=0.2038;SAS_AF=0.2014;AA=g|||;VT=SNP
7	2513281	rs1548594	G	C	100	PASS	AC=3951;AF=0.788938;AN=5008;NS=2504;DP=19426;EAS_AF=0.8671;AMR_AF=0.6614;AFR_AF=0.9644;EUR_AF=0.6392;SAS_AF=0.7157;AA=C|||;VT=SNP
7	2513442	rs2969071	G	A	100	PASS	AC=2593;AF=0.517772;AN=5008;NS=2504;DP=20937;EAS_AF=0.7946;AMR_AF=0.4063;AFR_AF=0.6415;EUR_AF=0.2903;SAS_AF=0.3783;AA=G|||;VT=SNP
7	2514439	rs34751039	G	A	100	PASS	AC=303;AF=0.0605032;AN=5008;NS=2504;DP=15717;EAS_AF=0.0139;AMR_AF=0.0893;AFR_AF=0.0045;EUR_AF=0.1471;SAS_AF=0.0746;AA=G|||;VT=SNP
7	2516594	rs2906163	C	T	100	PASS	AC=3711;AF=0.741014;AN=5008;NS=2504;DP=10540;EAS_AF=0.8512;AMR_AF=0.6095;AFR_AF=0.8616;EUR_AF=0.6481;SAS_AF=0.6534;AA=C|||;VT=SNP
7	2516790	rs886628	C	A	100	PASS	AC=2560;AF=0.511182;AN=5008;NS=2504;DP=14754;EAS_AF=0.7808;AMR_AF=0.3948;AFR_AF=0.6399;EUR_AF=0.2843;SAS_AF=0.3753;AA=C|||;VT=SNP
7	2517473	rs11767162	C	T	100	PASS	AC=572;AF=0.114217;AN=5008;NS=2504;DP=14781;EAS_AF=0.0427;AMR_AF=0.1052;AFR_AF=0.0325;EUR_AF=0.2137;SAS_AF=0.2025;AA=C|||;VT=SNP
7	2517729	rs13221130	G	C	100	PASS	AC=304;AF=0.0607029;AN=5008;NS=2504;DP=18035;EAS_AF=0.0139;AMR_AF=0.0893;AFR_AF=0.0045;EUR_AF=0.1481;SAS_AF=0.0746;AA=G|||;VT=SNP
7	2518104	rs2906162	T	C	100	PASS	AC=3873;AF=0.773363;AN=5008;NS=2504;DP=18250;EAS_AF=0.869;AMR_AF=0.6556;AFR_AF=0.9009;EUR_AF=0.6481;SAS_AF=0.7147;AA=C|||;VT=SNP
7	2518119	rs2906161	T	C	100	PASS	AC=3574;AF=0.713658;AN=5008;NS=2504;DP=18655;EAS_AF=0.8552;AMR_AF=0.5706;AFR_AF=0.8964;EUR_AF=0.501;SAS_AF=0.6411;AA=C|||;VT=SNP
7	2518478	rs12155306	A	G	100	PASS	AC=317;AF=0.0632987;AN=5008;NS=2504;DP=16059;EAS_AF=0.0139;AMR_AF=0.0893;AFR_AF=0.0045;EUR_AF=0.1531;SAS_AF=0.0828;AA=A|||;VT=SNP
7	2518558	rs35891222	T	C	100	PASS	AC=309;AF=0.0617013;AN=5008;NS=2504;DP=13422;EAS_AF=0.0139;AMR_AF=0.0893;AFR_AF=0.0045;EUR_AF=0.1531;SAS_AF=0.0746;AA=T|||;VT=SNP
7	2518689	rs35069969	G	C	100	PASS	AC=1196;AF=0.238818;AN=5008;NS=2504;DP=17983;EAS_AF=0.0863;AMR_AF=0.2507;AFR_AF=0.1815;EUR_AF=0.3598;SAS_AF=0.3405;AA=C|||;VT=SNP
7	2518902	rs2906160	T	C	100	PASS	AC=2975;AF=0.59405;AN=5008;NS=2504;DP=19062;EAS_AF=0.8185;AMR_AF=0.5447;AFR_AF=0.6702;EUR_AF=0.4394;SAS_AF=0.454;AA=T|||;VT=SNP
7	2518907	rs2906159	T	C	100	PASS	AC=3683;AF=0.735423;AN=5008;NS=2504;DP=18917;EAS_AF=0.8671;AMR_AF=0.6297;AFR_AF=0.8147;EUR_AF=0.6471;SAS_AF=0.6585;AA=T|||;VT=SNP
7	2518985	rs34016486	C	G	100	PASS	AC=306;AF=0.0611022;AN=5008;NS=2504;DP=19075;EAS_AF=0.0139;AMR_AF=0.0879;AFR_AF=0.0045;EUR_AF=0.1511;SAS_AF=0.0746;AA=C|||;VT=SNP
7	2519003	rs2906157	A	G	100	PASS	AC=3970;AF=0.792732;AN=5008;NS=2504;DP=19099;EAS_AF=0.8859;AMR_AF=0.6643;AFR_AF=0.9546;EUR_AF=0.6481;SAS_AF=0.7178;AA=A|||;VT=SNP
7	2519014	rs34530291	C	T	100	PASS	AC=304;AF=0.0607029;AN=5008;NS=2504;DP=19304;EAS_AF=0.0129;AMR_AF=0.0879;AFR_AF=0.0045;EUR_AF=0.1511;SAS_AF=0.0736;AA=T|||;VT=SNP
7	2519075	rs2906156	A	C	100	PASS	AC=3099;AF=0.61881;AN=5008;NS=2504;DP=20699;EAS_AF=0.8085;AMR_AF=0.5;AFR_AF=0.7965;EUR_AF=0.4394;SAS_AF=0.4519;AA=A|||;VT=SNP
7	2519096	rs34599097	A	G	100	PASS	AC=485;AF=0.096845;AN=5008;NS=2504;DP=20673;EAS_AF=0.0129;AMR_AF=0.1052;AFR_AF=0.1324;EUR_AF=0.1511;SAS_AF=0.0736;AA=A|||;VT=SNP
7	2519231	rs73283443	T	C	100	PASS	AC=1188;AF=0.23722;AN=5008;NS=2504;DP=17364;EAS_AF=0.0784;AMR_AF=0.183;AFR_AF=0.3843;EUR_AF=0.2117;SAS_AF=0.2669;AA=T|||;VT=SNP
7	2519633	rs55859865	G	C	100	PASS	AC=303;AF=0.0605032;AN=5008;NS=2504;DP=16022;EAS_AF=0.0129;AMR_AF=0.0879;AFR_AF=0.0045;EUR_AF=0.1501;SAS_AF=0.0736;AA=G|||;VT=SNP
7	2519809	rs10488611	G	A	100	PASS	AC=549;AF=0.109625;AN=5008;NS=2504;DP=16006;EAS_AF=0.0595;AMR_AF=0.0951;AFR_AF=0.0227;EUR_AF=0.1968;SAS_AF=0.1994;AA=G|||;VT=SNP
7	2519887	rs2023970	C	T	100	PASS	AC=2405;AF=0.480232;AN=5008;NS=2504;DP=15971;EAS_AF=0.7946;AMR_AF=0.3862;AFR_AF=0.5174;EUR_AF=0.2823;SAS_AF=0.3763;AA=C|||;VT=SNP
7	2520866	rs2969075	G	T	100	PASS	AC=3261;AF=0.651158;AN=5008;NS=2504;DP=17901;EAS_AF=0.872;AMR_AF=0.5461;AFR_AF=0.6664;EUR_AF=0.4911;SAS_AF=0.6421;AA=T|||;VT=SNP
7	2520924	rs55772818	A	T	100	PASS	AC=463;AF=0.0924521;AN=5008;NS=2504;DP=18800;EAS_AF=0.0129;AMR_AF=0.0937;AFR_AF=0.121;EUR_AF=0.1511;SAS_AF=0.0746;AA=a|||;VT=SNP
7	2521090	rs2906155	A	G	100	PASS	AC=3990;AF=0.796725;AN=5008;NS=2504;DP=17895;EAS_AF=0.8849;AMR_AF=0.6643;AFR_AF=0.9735;EUR_AF=0.6451;SAS_AF=0.7168;AA=G|||;VT=SNP
7	2521374	rs2906154	A	G	100	PASS	AC=3998;AF=0.798323;AN=5008;NS=2504;DP=16064;EAS_AF=0.8859;AMR_AF=0.6643;AFR_AF=0.9788;EUR_AF=0.6451;SAS_AF=0.7168;AA=G|||;VT=SNP
7	2521389	rs17794559	C	T	100	PASS	AC=546;AF=0.109026;AN=5008;NS=2504;DP=15295;EAS_AF=0.0595;AMR_AF=0.1009;AFR_AF=0.0061;EUR_AF=0.2087;SAS_AF=0.2025;AA=C|||;VT=SNP
7	2521858	rs2906153	C	T	100	PASS	AC=2387;AF=0.476637;AN=5008;NS=2504;DP=19089;EAS_AF=0.7808;AMR_AF=0.3602;AFR_AF=0.5522;EUR_AF=0.2644;SAS_AF=0.362;AA=C|||;VT=SNP
7	2522164	rs56375103	G	A	100	PASS	AC=306;AF=0.0611022;AN=5008;NS=2504;DP=19803;EAS_AF=0.0129;AMR_AF=0.0865;AFR_AF=0.0045;EUR_AF=0.1531;SAS_AF=0.0746;AA=G|||;VT=SNP
7	2522782	rs12055928	A	G	100	PASS	AC=708;AF=0.141374;AN=5008;NS=2504;DP=18952;EAS_AF=0.0595;AMR_AF=0.1398;AFR_AF=0.0825;EUR_AF=0.2296;SAS_AF=0.2157;AA=a|||;VT=SNP
7	2523003	rs2906152	G	A	100	PASS	AC=3859;AF=0.770567;AN=5008;NS=2504;DP=18668;EAS_AF=0.8849;AMR_AF=0.6239;AFR_AF=0.9213;EUR_AF=0.6262;SAS_AF=0.7014;AA=A|||;VT=SNP
7	2523308	rs11765273	G	A	100	PASS	AC=555;AF=0.110823;AN=5008;NS=2504;DP=18905;EAS_AF=0.0595;AMR_AF=0.1037;AFR_AF=0.0136;EUR_AF=0.2068;SAS_AF=0.2014;AA=G|||;VT=SNP
7	2523599	rs34603945	C	T	100	PASS	AC=301;AF=0.0601038;AN=5008;NS=2504;DP=15883;EAS_AF=0.0129;AMR_AF=0.0893;AFR_AF=0.0045;EUR_AF=0.1441;SAS_AF=0.0767;AA=C|||;VT=SNP
7	2523851	rs11973621	A	G	100	PASS	AC=888;AF=0.177316;AN=5008;NS=2504;DP=16650;EAS_AF=0.0298;AMR_AF=0.1643;AFR_AF=0.3427;EUR_AF=0.1561;SAS_AF=0.137;AA=A|||;VT=SNP
7	2524034	rs2906151	A	G	100	PASS	AC=2696;AF=0.538339;AN=5008;NS=2504;DP=17484;EAS_AF=0.7877;AMR_AF=0.3977;AFR_AF=0.6762;EUR_AF=0.3052;SAS_AF=0.4346;AA=A|||;VT=SNP
7	2524133	rs11976803	G	C	100	PASS	AC=523;AF=0.104433;AN=5008;NS=2504;DP=17914;EAS_AF=0.0675;AMR_AF=0.0893;AFR_AF=0.0212;EUR_AF=0.17;SAS_AF=0.1984;AA=G|||;VT=SNP
7	2524151	rs73047259	G	T	100	PASS	AC=563;AF=0.11242;AN=5008;NS=2504;DP=17929;EAS_AF=0.0298;AMR_AF=0.1427;AFR_AF=0.112;EUR_AF=0.1531;SAS_AF=0.135;AA=T|||;VT=SNP
7	2524162	rs2906150	G	A	100	PASS	AC=2473;AF=0.49381;AN=5008;NS=2504;DP=17941;EAS_AF=0.7887;AMR_AF=0.379;AFR_AF=0.5204;EUR_AF=0.3012;SAS_AF=0.4335;AA=G|||;VT=SNP
7	2524359	rs2906149	A	G	100	PASS	AC=4141;AF=0.826877;AN=5008;NS=2504;DP=17821;EAS_AF=0.8899;AMR_AF=0.6873;AFR_AF=0.9849;EUR_AF=0.6889;SAS_AF=0.7894;AA=G|||;VT=SNP
7	2524379	rs2906148	A	G	100	PASS	AC=2845;AF=0.568091;AN=5008;NS=2504;DP=17563;EAS_AF=0.8006;AMR_AF=0.4726;AFR_AF=0.5726;EUR_AF=0.4553;SAS_AF=0.5061;AA=A|||;VT=SNP
7	2524702	rs34782714	A	T	100	PASS	AC=307;AF=0.0613019;AN=5008;NS=2504;DP=15583;EAS_AF=0.0129;AMR_AF=0.0893;AFR_AF=0.0045;EUR_AF=0.1531;SAS_AF=0.0736;AA=A|||;VT=SNP
7	2524939	rs2906146	A	G	100	PASS	AC=4138;AF=0.826278;AN=5008;NS=2504;DP=17921;EAS_AF=0.8899;AMR_AF=0.6873;AFR_AF=0.9849;EUR_AF=0.6879;SAS_AF=0.7873;AA=G|||;VT=SNP
7	2525116	rs78671244	G	A	100	PASS	AC=299;AF=0.0597045;AN=5008;NS=2504;DP=15457;EAS_AF=0.0129;AMR_AF=0.0893;AFR_AF=0.0045;EUR_AF=0.1451;SAS_AF=0.0736;AA=G|||;VT=SNP
7	2525227	rs62444221	C	T	100	PASS	AC=2513;AF=0.501797;AN=5008;NS=2504;DP=18751;EAS_AF=0.7837;AMR_AF=0.3818;AFR_AF=0.5446;EUR_AF=0.3062;SAS_AF=0.4397;AA=T|||;VT=SNP
7	2526107	rs12700008	A	G	100	PASS	AC=308;AF=0.0615016;AN=5008;NS=2504;DP=15598;EAS_AF=0.0129;AMR_AF=0.0908;AFR_AF=0.0045;EUR_AF=0.1531;SAS_AF=0.0736;AA=A|||;VT=SNP
7	2526135	rs34690742	T	A	100	PASS	AC=1113;AF=0.222244;AN=5008;NS=2504;DP=16905;EAS_AF=0.0794;AMR_AF=0.2147;AFR_AF=0.1861;EUR_AF=0.3658;SAS_AF=0.2761;AA=T|||;VT=SNP
7	2526511	rs2906145	T	G	100	PASS	AC=4084;AF=0.815495;AN=5008;NS=2504;DP=15799;EAS_AF=0.8819;AMR_AF=0.6844;AFR_AF=0.9569;EUR_AF=0.6889;SAS_AF=0.7791;AA=G|||;VT=SNP
7	2526844	rs2906143	A	G	100	PASS	AC=2944;AF=0.587859;AN=5008;NS=2504;DP=12906;EAS_AF=0.8026;AMR_AF=0.4654;AFR_AF=0.7519;EUR_AF=0.3231;SAS_AF=0.5041;AA=A|||;VT=SNP
7	2526942	rs11770940	C	A	100	PASS	AC=573;AF=0.114417;AN=5008;NS=2504;DP=9086;EAS_AF=0.0665;AMR_AF=0.1023;AFR_AF=0.0204;EUR_AF=0.2097;SAS_AF=0.2014;AA=C|||;VT=SNP
7	2527210	rs11760914	A	G	100	PASS	AC=1104;AF=0.220447;AN=5008;NS=2504;DP=13849;EAS_AF=0.0794;AMR_AF=0.2133;AFR_AF=0.1793;EUR_AF=0.3668;SAS_AF=0.2761;AA=A|||;VT=SNP
7	2527933	rs62444222	A	C	100	PASS	AC=534;AF=0.106629;AN=5008;NS=2504;DP=17419;EAS_AF=0.3105;AMR_AF=0.085;AFR_AF=0.0045;EUR_AF=0.0298;SAS_AF=0.1288;AA=G|||;VT=SNP
7	2528060	rs886629	A	C	100	PASS	AC=4114;AF=0.821486;AN=5008;NS=2504;DP=17609;EAS_AF=0.881;AMR_AF=0.6859;AFR_AF=0.9796;EUR_AF=0.6899;SAS_AF=0.7781;AA=C|||;VT=SNP
7	2528126	rs886630	G	T	100	PASS	AC=4108;AF=0.820288;AN=5008;NS=2504;DP=17188;EAS_AF=0.877;AMR_AF=0.6859;AFR_AF=0.9796;EUR_AF=0.6889;SAS_AF=0.7771;AA=T|||;VT=SNP
7	2528599	rs2906142	G	T	100	PASS	AC=2508;AF=0.500799;AN=5008;NS=2504;DP=12096;EAS_AF=0.7679;AMR_AF=0.3804;AFR_AF=0.5492;EUR_AF=0.3022;SAS_AF=0.4499;AA=G|||;VT=SNP
7	2529327	rs2906141	G	A	100	PASS	AC=2572;AF=0.513578;AN=5008;NS=2504;DP=19131;EAS_AF=0.7718;AMR_AF=0.3847;AFR_AF=0.5923;EUR_AF=0.3062;SAS_AF=0.4458;AA=G|||;VT=SNP
7	2529410	rs2906140	G	A	100	PASS	AC=4105;AF=0.819688;AN=5008;NS=2504;DP=16645;EAS_AF=0.881;AMR_AF=0.6873;AFR_AF=0.9743;EUR_AF=0.6879;SAS_AF=0.7771;AA=A|||;VT=SNP
7	2529623	rs10282122	C	T	100	PASS	AC=3784;AF=0.755591;AN=5008;NS=2504;DP=12982;EAS_AF=0.881;AMR_AF=0.6383;AFR_AF=0.7738;EUR_AF=0.669;SAS_AF=0.774;AA=T|||;VT=SNP
```
