## Supplementary material for "Characterization of shared and ancestry-specific signals driving complex traits using multi-ancestry fine-mapping": mesusieoutput

```
                 eur          afr      eur_afr
   [1,] 0.0001782408 0.0001661101 5.536962e-05
   [2,] 0.0004502380 0.0001715684 3.190976e-04
   [3,] 0.0001782408 0.0001400019 4.666701e-05
   [4,] 0.0001782408 0.0001163909 3.879705e-05
   [5,] 0.0004168300 0.0001634320 2.545238e-04
   [6,] 0.0004731146 0.0001565518 8.711722e-05
   [7,] 0.0001782408 0.0001740899 5.803089e-05
   [8,] 0.0001782408 0.0001987978 6.626749e-05
   [9,] 0.0005295178 0.0002285646 7.362137e-04
  [10,] 0.0005364687 0.0002301192 7.566680e-04
  [11,] 0.0003623402 0.0001248930 7.047429e-05
  [12,] 0.0003292250 0.0001468138 6.038429e-05
  [13,] 0.0001782408 0.0001702491 5.675015e-05
  [14,] 0.0001782408 0.0001647286 5.490974e-05
  [15,] 0.0003212215 0.0001585411 8.537980e-05
  [16,] 0.0002864742 0.0001470381 6.697048e-05
  [17,] 0.0001782408 0.0001117268 3.724199e-05
  [18,] 0.0002851409 0.0001501905 8.151464e-05
  [19,] 0.0002858921 0.0001499080 8.056660e-05
  [20,] 0.0004239356 0.0001216238 4.913547e-05
  [21,] 0.0003283094 0.0001474290 7.575959e-05
  [22,] 0.0001782408 0.0001845455 6.151533e-05
  [23,] 0.0001782408 0.0001328495 4.428311e-05
  [24,] 0.0005004053 0.0002307454 5.724120e-04
  [25,] 0.0001782408 0.0001236916 4.123103e-05
  [26,] 0.0001782408 0.0001542278 5.141003e-05
  [27,] 0.0001782408 0.0001097155 3.657177e-05
  [28,] 0.0088770826 0.0003252389 3.879834e-02
  [29,] 0.0173053316 0.0002624732 2.920334e-02
  [30,] 0.0001782408 0.0001373112 4.577012e-05
  [31,] 0.0173945049 0.0002093388 3.244375e-02
  [32,] 0.0176256256 0.0002117886 3.380322e-02
  [33,] 0.0058249658 0.0002257375 6.578099e-03
  [34,] 0.0161970352 0.0002306607 3.942769e-02
  [35,] 0.0172449110 0.0002282369 4.091865e-02
  [36,] 0.0001782408 0.0001640864 5.469533e-05
  [37,] 0.0058377613 0.0001882256 7.569458e-03
  [38,] 0.0132735039 0.0002277154 2.971493e-02
  [39,] 0.0027985668 0.0001514410 1.390191e-03
  [40,] 0.0001782408 0.0001395096 4.650310e-05
  [41,] 0.0001782408 0.0001399493 4.664960e-05
  [42,] 0.0001782408 0.0001404440 4.681444e-05
  [43,] 0.0001782408 0.0001398648 4.662133e-05
  [44,] 0.0002142207 0.0001717698 8.854209e-05
  [45,] 0.0001782408 0.0001389554 4.631824e-05
  [46,] 0.0001782408 0.0001469665 4.898896e-05
  [47,] 0.0066380938 0.0001390617 2.582321e-03
  [48,] 0.0168818595 0.0002347502 4.151460e-02
  [49,] 0.0001782408 0.0001359590 4.531957e-05
  [50,] 0.0073175071 0.0001992545 9.944603e-03
  [51,] 0.0066959409 0.0001999903 9.162562e-03
  [52,] 0.0001782408 0.0001361956 4.539842e-05
  [53,] 0.0001782408 0.0001362659 4.542184e-05
  [54,] 0.0020881364 0.0001453497 9.142899e-04
  [55,] 0.0001782408 0.0001767330 5.891025e-05
  [56,] 0.0004080480 0.0001935125 4.957359e-04
  [57,] 0.0001782408 0.0001488015 4.960043e-05
  [58,] 0.0001782408 0.0001820421 6.068215e-05
  [59,] 0.0015972098 0.0001474186 8.498963e-04
  [60,] 0.0001782408 0.0001536566 5.121951e-05
  [61,] 0.0059501579 0.0001516737 2.620692e-03
  [62,] 0.0081456393 0.0001278925 1.473314e-03
  [63,] 0.0001782408 0.0002079032 6.930002e-05
  [64,] 0.0001782408 0.0001224778 4.082647e-05
  [65,] 0.0001782408 0.0001166010 3.886674e-05
  [66,] 0.0001782408 0.0001461481 4.871668e-05
  [67,] 0.0001782408 0.0001408076 4.693358e-05
  [68,] 0.0001782408 0.0001574733 5.249083e-05
  [69,] 0.0001782408 0.0001553815 5.179056e-05
  [70,] 0.0001782408 0.0001379402 4.597798e-05
  [71,] 0.0001782408 0.0001137300 3.790980e-05
  [72,] 0.0001782408 0.0001100558 3.668539e-05
  [73,] 0.0001782408 0.0001440967 4.803280e-05
  [74,] 0.0001782408 0.0001641495 5.471590e-05
  [75,] 0.0001782408 0.0001336752 4.455669e-05
  [76,] 0.0001782408 0.0001359955 4.533002e-05
  [77,] 0.0001782408 0.0001171835 3.906148e-05
  [78,] 0.0001782408 0.0001648641 5.495428e-05
  [79,] 0.0001782408 0.0001346017 4.486876e-05
  [80,] 0.0001782408 0.0001410869 4.702702e-05
  [81,] 0.0001782408 0.0001896032 6.320552e-05
  [82,] 0.0001782408 0.0001245928 4.153202e-05
  [83,] 0.0001782408 0.0001522038 5.073327e-05
  [84,] 0.0001782408 0.0001259406 4.198133e-05
  [85,] 0.0001782408 0.0001280885 4.269752e-05
  [86,] 0.0001782408 0.0001222751 4.075907e-05
  [87,] 0.0001782408 0.0001134337 3.781078e-05
  [88,] 0.0001782408 0.0001222973 4.076682e-05
  [89,] 0.0001782408 0.0001578453 5.261484e-05
  [90,] 0.0001782408 0.0001113376 3.711236e-05
  [91,] 0.0001782408 0.0001197754 3.992418e-05
  [92,] 0.0001782408 0.0001679155 5.597132e-05
  [93,] 0.0001782408 0.0001634418 5.448012e-05
  [94,] 0.0001782408 0.0001654498 5.514942e-05
  [95,] 0.0001782408 0.0001383823 4.612939e-05
  [96,] 0.0001782408 0.0001535337 5.117992e-05
  [97,] 0.0001782408 0.0001607107 5.357261e-05
  [98,] 0.0001782408 0.0001354453 4.514930e-05
  [99,] 0.0001782408 0.0001672048 5.573437e-05
 [100,] 0.0001782408 0.0001524417 5.081551e-05
 [101,] 0.0001782408 0.0001638727 5.462668e-05
 [102,] 0.0001782408 0.0001774490 5.915199e-05
 [103,] 0.0001782408 0.0001805288 6.017979e-05
 [104,] 0.0001782408 0.0001852373 6.174963e-05
 [105,] 0.0001782408 0.0001476623 4.922210e-05
 [106,] 0.0001782408 0.0001730282 5.767618e-05
 [107,] 0.0001782408 0.0001384536 4.615277e-05
 [108,] 0.0001782408 0.0001477268 4.924399e-05
 [109,] 0.0001782408 0.0001714531 5.715134e-05
 [110,] 0.0001782408 0.0001714740 5.715833e-05
 [111,] 0.0001782408 0.0001586615 5.288867e-05
 [112,] 0.0001782408 0.0001544110 5.147223e-05
 [113,] 0.0001782408 0.0001501702 5.005829e-05
 [114,] 0.0001782408 0.0001427639 4.758766e-05
 [115,] 0.0001782408 0.0001217630 4.058771e-05
 [116,] 0.0003214218 0.0001830848 2.195683e-04
 [117,] 0.0001782408 0.0001289931 4.299676e-05
 [118,] 0.0001782408 0.0001303498 4.344835e-05
 [119,] 0.0001782408 0.0001326131 4.420518e-05
 [120,] 0.0001782408 0.0001106963 3.689850e-05
 [121,] 0.0001782408 0.0001100130 3.667108e-05
 [122,] 0.0001782408 0.0001273886 4.246372e-05
 [123,] 0.0002866005 0.0001470960 9.318621e-05
 [124,] 0.0001782408 0.0001306164 4.354005e-05
 [125,] 0.0001782408 0.0001197758 3.992635e-05
 [126,] 0.0001862251 0.0001927507 1.360210e-04
 [127,] 0.0001782408 0.0001139346 3.797861e-05
 [128,] 0.0001782408 0.0001138726 3.795793e-05
 [129,] 0.0001782408 0.0001883580 6.278580e-05
 [130,] 0.0001782408 0.0001187857 3.959627e-05
 [131,] 0.0002297860 0.0001510382 8.196132e-05
 [132,] 0.0001782408 0.0001243708 4.145634e-05
 [133,] 0.0001782408 0.0001108107 3.693734e-05
 [134,] 0.0003314031 0.0001222914 4.076387e-05
 [135,] 0.0001782408 0.0001376839 4.589483e-05
 [136,] 0.0001782408 0.0001371697 4.572344e-05
 [137,] 0.0002048874 0.0001464393 6.274265e-05
 [138,] 0.0001782408 0.0001091124 3.637113e-05
 [139,] 0.0005047190 0.0001415824 1.440125e-04
 [140,] 0.0001782408 0.0001083620 3.612085e-05
 [141,] 0.0001782408 0.0001085210 3.617386e-05
 [142,] 0.0001782408 0.0001083121 3.610421e-05
 [143,] 0.0001782408 0.0001254095 4.180223e-05
 [144,] 0.0001782408 0.0001096165 3.653927e-05
 [145,] 0.0008715852 0.0001490552 2.728960e-04
 [146,] 0.0001782408 0.0001144675 3.815663e-05
 [147,] 0.0001782408 0.0001269475 4.231516e-05
 [148,] 0.0001782408 0.0001262521 4.208339e-05
 [149,] 0.0008885043 0.0001482816 2.695097e-04
 [150,] 0.0009116127 0.0001487409 2.808177e-04
 [151,] 0.0001782408 0.0001081336 3.604453e-05
 [152,] 0.0001782408 0.0001081293 3.604312e-05
 [153,] 0.0001782408 0.0001081623 3.605404e-05
 [154,] 0.0001782408 0.0001086079 3.620282e-05
 [155,] 0.0009346796 0.0001476090 2.743074e-04
 [156,] 0.0001782408 0.0001081385 3.604619e-05
 [157,] 0.0014885283 0.0001166406 1.336282e-04
 [158,] 0.0001782408 0.0001095816 3.652754e-05
 [159,] 0.0001782408 0.0001379558 4.598557e-05
 [160,] 0.0007825483 0.0001425655 1.811834e-04
 [161,] 0.0001782408 0.0001380938 4.603172e-05
 [162,] 0.0001782408 0.0001130867 3.769589e-05
 [163,] 0.0001782408 0.0001083950 3.613166e-05
 [164,] 0.0001782408 0.0001099756 3.665905e-05
 [165,] 0.0001782408 0.0001081301 3.604341e-05
 [166,] 0.0005568433 0.0001818956 3.789521e-04
 [167,] 0.0001782408 0.0001180539 3.935063e-05
 [168,] 0.0006956409 0.0001101734 4.985393e-05
 [169,] 0.0001782408 0.0001096423 3.654697e-05
 [170,] 0.0007475367 0.0002188044 8.580828e-04
 [171,] 0.0101581800 0.0001562963 1.933285e-03
 [172,] 0.0023787692 0.0002638640 4.822200e-03
 [173,] 0.0027100653 0.0002613344 5.412511e-03
 [174,] 0.0001782408 0.0001990584 6.635327e-05
 [175,] 0.0035112589 0.0002438199 5.976304e-03
 [176,] 0.0070922931 0.0001258558 5.873193e-04
 [177,] 0.0033845855 0.0001774322 2.114066e-03
 [178,] 0.0046363141 0.0001228368 3.703119e-04
 [179,] 0.0052599141 0.0001243394 4.475529e-04
 [180,] 0.0051190196 0.0001237198 4.268389e-04
 [181,] 0.0060237481 0.0001276800 5.672936e-04
 [182,] 0.0001782408 0.0001781245 5.937474e-05
 [183,] 0.0001782408 0.0001957088 6.523701e-05
 [184,] 0.0060389407 0.0001282830 5.826669e-04
 [185,] 0.0001782408 0.0001529752 5.099058e-05
 [186,] 0.0001782408 0.0001489850 4.966081e-05
 [187,] 0.0067042537 0.0001475959 1.255501e-03
 [188,] 0.0062234206 0.0001524795 1.341742e-03
 [189,] 0.0034577293 0.0002305164 5.006332e-03
 [190,] 0.0003509523 0.0001581007 1.478371e-04
 [191,] 0.0034674523 0.0002271053 4.813898e-03
 [192,] 0.0037847214 0.0002163274 4.575129e-03
 [193,] 0.0098827549 0.0001489662 1.868622e-03
 [194,] 0.0001782408 0.0001076163 3.587224e-05
 [195,] 0.0001782408 0.0001693711 5.645697e-05
 [196,] 0.0001782408 0.0001281816 4.272635e-05
 [197,] 0.0001782408 0.0001952694 6.509026e-05
 [198,] 0.0001782408 0.0001254684 4.182215e-05
 [199,] 0.0001782408 0.0001732301 5.774376e-05
 [200,] 0.0001782408 0.0001082982 3.609887e-05
 [201,] 0.0001782408 0.0001313507 4.378274e-05
 [202,] 0.0001782408 0.0001098618 3.661991e-05
 [203,] 0.0001782408 0.0001173302 3.911094e-05
 [204,] 0.0001782408 0.0001099136 3.663717e-05
 [205,] 0.0016797785 0.0002031474 1.644814e-03
 [206,] 0.0001782408 0.0001076613 3.588689e-05
 [207,] 0.0001782408 0.0001078934 3.596469e-05
 [208,] 0.0001782408 0.0001224605 4.081977e-05
 [209,] 0.0001782408 0.0001134331 3.781081e-05
 [210,] 0.0001782408 0.0001103000 3.676657e-05
 [211,] 0.0001782408 0.0001162439 3.874788e-05
 [212,] 0.0001782408 0.0001172386 3.907937e-05
 [213,] 0.0001782408 0.0001905105 9.150076e-05
 [214,] 0.0001782408 0.0001188582 3.961926e-05
 [215,] 0.0008896804 0.0001908340 7.063391e-04
 [216,] 0.0001782408 0.0001118134 3.727122e-05
 [217,] 0.0001782408 0.0001125057 3.750203e-05
 [218,] 0.0001782408 0.0001938317 6.461041e-05
 [219,] 0.0001782408 0.0001180993 3.936640e-05
 [220,] 0.0001782408 0.0001092107 3.640300e-05
 [221,] 0.0005513211 0.0001961130 4.662776e-04
 [222,] 0.0001782408 0.0001918676 6.395667e-05
 [223,] 0.0001782408 0.0001653924 5.513078e-05
 [224,] 0.0004582823 0.0001743052 8.649939e-05
 [225,] 0.0001782408 0.0001230713 4.102323e-05
 [226,] 0.0001782408 0.0001219848 4.066116e-05
 [227,] 0.0001782408 0.0001381430 4.604657e-05
 [228,] 0.0001782408 0.0001752131 5.840458e-05
 [229,] 0.0001782408 0.0001566547 5.221568e-05
 [230,] 0.0001782408 0.0001166968 3.889952e-05
 [231,] 0.0001782408 0.0003782947 1.260947e-04
 [232,] 0.0001782408 0.0002083061 6.943392e-05
 [233,] 0.0001782408 0.0002060106 6.866902e-05
 [234,] 0.0001782408 0.0003245896 1.081939e-04
 [235,] 0.0001782408 0.0001940960 6.469940e-05
 [236,] 0.0001782408 0.0002231602 7.438220e-05
 [237,] 0.0001782408 0.0001326013 4.419931e-05
 [238,] 0.0001782408 0.0001209380 4.031185e-05
 [239,] 0.0001782408 0.0001522256 5.074040e-05
 [240,] 0.0001782408 0.0001972895 6.576198e-05
 [241,] 0.0001782408 0.0001997547 6.658454e-05
 [242,] 0.0001782408 0.0001965404 6.551323e-05
 [243,] 0.0001782408 0.0001990033 6.633392e-05
 [244,] 0.0001782408 0.0001996904 6.656311e-05
 [245,] 0.0001782408 0.0002173982 7.246583e-05
 [246,] 0.0001782408 0.0001481493 4.938310e-05
 [247,] 0.0001782408 0.0001470344 4.901150e-05
 [248,] 0.0001782408 0.0001979685 6.598928e-05
 [249,] 0.0001782408 0.0001181998 3.939887e-05
 [250,] 0.0001782408 0.0001978996 6.596627e-05
 [251,] 0.0001782408 0.0001973725 6.579059e-05
 [252,] 0.0001782408 0.0002393348 7.977181e-05
 [253,] 0.0001782408 0.0002040393 6.801262e-05
 [254,] 0.0001782408 0.0001685940 5.619846e-05
 [255,] 0.0001782408 0.0001963972 6.546519e-05
 [256,] 0.0001782408 0.0001148026 3.826743e-05
 [257,] 0.0001782408 0.0002006007 6.686642e-05
 [258,] 0.0001782408 0.0001956414 6.521367e-05
 [259,] 0.0001782408 0.0001915283 6.384034e-05
 [260,] 0.0001782408 0.0001893003 6.309704e-05
 [261,] 0.0001782408 0.0001088679 3.628933e-05
 [262,] 0.0001782408 0.0001686220 5.620712e-05
 [263,] 0.0001782408 0.0001360270 4.534235e-05
 [264,] 0.0001782408 0.0001740935 5.803364e-05
 [265,] 0.0001782408 0.0001589298 5.297678e-05
 [266,] 0.0001782408 0.0001683579 5.612122e-05
 [267,] 0.0001782408 0.0001695805 5.652473e-05
 [268,] 0.0001782408 0.0001295849 4.319494e-05
 [269,] 0.0001782408 0.0001495765 4.985895e-05
 [270,] 0.0001782408 0.0001667490 5.558306e-05
 [271,] 0.0001782408 0.0001473026 4.910096e-05
 [272,] 0.0001782408 0.0001242265 4.140894e-05
 [273,] 0.0001782408 0.0001177662 3.925503e-05
 [274,] 0.0001782408 0.0001130454 3.768165e-05
 [275,] 0.0001782408 0.0001112911 3.709695e-05
 [276,] 0.0001782408 0.0001456337 4.854462e-05
 [277,] 0.0001782408 0.0001664258 5.547531e-05
 [278,] 0.0001782408 0.0001794076 5.980241e-05
 [279,] 0.0001782408 0.0001461717 4.872398e-05
 [280,] 0.0001782408 0.0001716800 5.722534e-05
 [281,] 0.0001782408 0.0001872925 6.243421e-05
 [282,] 0.0001782408 0.0001119921 3.733086e-05
 [283,] 0.0001782408 0.0001833456 6.111844e-05
 [284,] 0.0001782408 0.0001626735 5.422572e-05
 [285,] 0.0001782408 0.0001149915 3.833045e-05
 [286,] 0.0001782408 0.0001542199 5.140591e-05
 [287,] 0.0001782408 0.0001117583 3.725274e-05
 [288,] 0.0001782408 0.0001281183 4.270611e-05
 [289,] 0.0001782408 0.0001567542 5.225064e-05
 [290,] 0.0001782408 0.0001563840 5.212732e-05
 [291,] 0.0001782408 0.0001666157 5.553867e-05
 [292,] 0.0001782408 0.0001566441 5.221395e-05
 [293,] 0.0001782408 0.0001475935 4.919789e-05
 [294,] 0.0001782408 0.0001670924 5.569764e-05
 [295,] 0.0001782408 0.0001475189 4.917304e-05
 [296,] 0.0001782408 0.0002065112 6.883643e-05
 [297,] 0.0001782408 0.0001662842 5.542843e-05
 [298,] 0.0001782408 0.0001661983 5.539973e-05
 [299,] 0.0001782408 0.0001494666 4.982282e-05
 [300,] 0.0001782408 0.0001403735 4.679128e-05
 [301,] 0.0001782408 0.0001208206 4.027322e-05
 [302,] 0.0001782408 0.0001221987 4.073342e-05
 [303,] 0.0001782408 0.0001501707 5.005761e-05
 [304,] 0.0001782408 0.0001737066 5.790237e-05
 [305,] 0.0001782408 0.0001434285 4.780956e-05
 [306,] 0.0001782408 0.0001731870 5.772925e-05
 [307,] 0.0001782408 0.0001443840 4.812905e-05
 [308,] 0.0001782408 0.0001718767 5.729265e-05
 [309,] 0.0001782408 0.0001705950 5.686535e-05
 [310,] 0.0001782408 0.0001633750 5.445631e-05
 [311,] 0.0001782408 0.0001138250 3.794163e-05
 [312,] 0.0001782408 0.0001958731 6.529413e-05
 [313,] 0.0001782408 0.0001705286 5.684334e-05
 [314,] 0.0001782408 0.0001293743 4.312479e-05
 [315,] 0.0001782408 0.0001959035 6.530390e-05
 [316,] 0.0001782408 0.0001734269 5.780892e-05
 [317,] 0.0001782408 0.0001860676 6.202390e-05
 [318,] 0.0001782408 0.0001335186 4.450604e-05
 [319,] 0.0001782408 0.0001297249 4.324275e-05
 [320,] 0.0001782408 0.0001707516 5.691760e-05
 [321,] 0.0001782408 0.0001721524 5.738244e-05
 [322,] 0.0001782408 0.0001416102 4.720338e-05
 [323,] 0.0001782408 0.0001679236 5.597447e-05
 [324,] 0.0001782408 0.0004613388 1.537861e-04
 [325,] 0.0001782408 0.0001517901 5.059707e-05
 [326,] 0.0001782408 0.0001523961 5.079905e-05
 [327,] 0.0001782408 0.0002142398 7.141034e-05
 [328,] 0.0001782408 0.0001077937 3.593123e-05
 [329,] 0.0001782408 0.0001575825 5.252596e-05
 [330,] 0.0001782408 0.0002114304 7.047393e-05
 [331,] 0.0001782408 0.0001728459 5.761559e-05
 [332,] 0.0001782408 0.0002416588 8.055479e-05
 [333,] 0.0001782408 0.0001199652 3.998983e-05
 [334,] 0.0001782408 0.0001663416 5.544623e-05
 [335,] 0.0001782408 0.0001155394 3.851445e-05
 [336,] 0.0001782408 0.0001792377 5.974424e-05
 [337,] 0.0001782408 0.0001763867 5.879487e-05
 [338,] 0.0001782408 0.0001719759 5.732576e-05
 [339,] 0.0001782408 0.0001078794 3.595994e-05
 [340,] 0.0001782408 0.0001687772 5.625909e-05
 [341,] 0.0001782408 0.0001700004 5.666687e-05
 [342,] 0.0001782408 0.0001712346 5.707867e-05
 [343,] 0.0001782408 0.0001263044 4.210076e-05
 [344,] 0.0001782408 0.0001901127 6.336871e-05
 [345,] 0.0001782408 0.0002057228 6.856654e-05
 [346,] 0.0001782408 0.0001625443 5.418071e-05
 [347,] 0.0001782408 0.0001630759 5.435781e-05
 [348,] 0.0001782408 0.0001126835 3.756003e-05
 [349,] 0.0001782408 0.0001229251 4.097545e-05
 [350,] 0.0001782408 0.0001137609 3.792087e-05
 [351,] 0.0001782408 0.0001732753 5.775897e-05
 [352,] 0.0001782408 0.0001735824 5.785906e-05
 [353,] 0.0001782408 0.0001479946 4.933155e-05
 [354,] 0.0001782408 0.0001544489 5.148496e-05
 [355,] 0.0001782408 0.0001548398 5.161288e-05
 [356,] 0.0001782408 0.0001574601 5.248604e-05
 [357,] 0.0001782408 0.0001657022 5.523401e-05
 [358,] 0.0001782408 0.0001214293 4.047783e-05
 [359,] 0.0001782408 0.0002293848 7.645999e-05
 [360,] 0.0001782408 0.0001605303 5.350997e-05
 [361,] 0.0001782408 0.0001652957 5.509823e-05
 [362,] 0.0001782408 0.0001084872 3.616245e-05
 [363,] 0.0001782408 0.0001409833 4.699432e-05
 [364,] 0.0001782408 0.0001708236 5.694118e-05
 [365,] 0.0001782408 0.0001612762 5.376107e-05
 [366,] 0.0001782408 0.0001713357 5.711183e-05
 [367,] 0.0001782408 0.0001163787 3.879356e-05
 [368,] 0.0001782408 0.0001294419 4.314721e-05
 [369,] 0.0001782408 0.0001662800 5.542671e-05
 [370,] 0.0001782408 0.0001325000 4.416657e-05
 [371,] 0.0001782408 0.0001124088 3.747053e-05
 [372,] 0.0001782408 0.0001236508 4.121691e-05
 [373,] 0.0001782408 0.0001667411 5.558038e-05
 [374,] 0.0001782408 0.0001959033 6.530073e-05
 [375,] 0.0001782408 0.0001729324 5.764394e-05
 [376,] 0.0001782408 0.0001090474 3.634899e-05
 [377,] 0.0001782408 0.0001518455 5.061543e-05
 [378,] 0.0001782408 0.0002310099 7.700234e-05
 [379,] 0.0001782408 0.0001934272 6.447510e-05
 [380,] 0.0001782408 0.0002083029 6.943347e-05
 [381,] 0.0001782408 0.0002647695 8.825525e-05
 [382,] 0.0001782408 0.0001410485 4.701517e-05
 [383,] 0.0001782408 0.0002419840 8.066015e-05
 [384,] 0.0001782408 0.0001655273 5.517564e-05
 [385,] 0.0001782408 0.0001678899 5.596369e-05
 [386,] 0.0001782408 0.0001683550 5.611882e-05
 [387,] 0.0001782408 0.0001693585 5.645355e-05
 [388,] 0.0001782408 0.0002451436 8.171419e-05
 [389,] 0.0001782408 0.0002254441 7.514777e-05
 [390,] 0.0001782408 0.0002452113 8.173686e-05
 [391,] 0.0001782408 0.0001417854 4.726247e-05
 [392,] 0.0001782408 0.0002465901 8.219649e-05
 [393,] 0.0001782408 0.0002569551 8.565186e-05
 [394,] 0.0001782408 0.0001614268 5.380896e-05
 [395,] 0.0001782408 0.0001890340 6.300861e-05
 [396,] 0.0001782408 0.0001197034 3.989968e-05
 [397,] 0.0001782408 0.0001775557 5.918567e-05
 [398,] 0.0001782408 0.0001487723 4.959094e-05
 [399,] 0.0001782408 0.0001220737 4.069143e-05
 [400,] 0.0001782408 0.0001477253 4.923984e-05
 [401,] 0.0001782408 0.0001485779 4.952328e-05
 [402,] 0.0001782408 0.0001335100 4.450113e-05
 [403,] 0.0001782408 0.0001475032 4.916483e-05
 [404,] 0.0001782408 0.0001422733 4.742108e-05
 [405,] 0.0001782408 0.0001717655 5.725513e-05
 [406,] 0.0001782408 0.0001718822 5.729354e-05
 [407,] 0.0001782408 0.0001517990 5.059926e-05
 [408,] 0.0001782408 0.0001731388 5.771274e-05
 [409,] 0.0001782408 0.0001665674 5.552154e-05
 [410,] 0.0001782408 0.0001679504 5.598324e-05
 [411,] 0.0001782408 0.0001722953 5.743161e-05
 [412,] 0.0001782408 0.0001269967 4.233244e-05
 [413,] 0.0001782408 0.0001198636 3.995450e-05
 [414,] 0.0001782408 0.0001298149 4.327187e-05
 [415,] 0.0001782408 0.0001729996 5.766547e-05
 [416,] 0.0001782408 0.0001280344 4.267712e-05
 [417,] 0.0001782408 0.0001123757 3.745797e-05
 [418,] 0.0001782408 0.0001416772 4.722534e-05
 [419,] 0.0001782408 0.0001427956 4.759804e-05
 [420,] 0.0001782408 0.0001546255 5.154130e-05
 [421,] 0.0001782408 0.0001282070 4.273555e-05
 [422,] 0.0001782408 0.0001694846 5.649483e-05
 [423,] 0.0001782408 0.0001531406 5.104700e-05
 [424,] 0.0001782408 0.0001500179 5.000605e-05
 [425,] 0.0001782408 0.0001696878 5.656252e-05
 [426,] 0.0001782408 0.0001447235 4.824204e-05
 [427,] 0.0001782408 0.0001718827 5.729346e-05
 [428,] 0.0001782408 0.0001124236 3.747464e-05
 [429,] 0.0001782408 0.0001361201 4.537337e-05
 [430,] 0.0001782408 0.0001386510 4.621978e-05
 [431,] 0.0001782408 0.0001712963 5.709814e-05
 [432,] 0.0001782408 0.0001699515 5.665051e-05
 [433,] 0.0001782408 0.0001477863 4.926195e-05
 [434,] 0.0001782408 0.0001743907 5.813124e-05
 [435,] 0.0001782408 0.0001724443 5.748145e-05
 [436,] 0.0001782408 0.0001691309 5.637713e-05
 [437,] 0.0001782408 0.0001752923 5.842934e-05
 [438,] 0.0001782408 0.0001716975 5.723160e-05
 [439,] 0.0001782408 0.0010054705 3.351796e-04
 [440,] 0.0001782408 0.0001574564 5.248567e-05
 [441,] 0.0001782408 0.0001166019 3.886730e-05
 [442,] 0.0001782408 0.0001658099 5.527012e-05
 [443,] 0.0001782408 0.0002273372 7.578049e-05
 [444,] 0.0001782408 0.0001754010 5.846732e-05
 [445,] 0.0001782408 0.0002137479 7.125836e-05
 [446,] 0.0003692511 0.0001634073 1.111121e-04
 [447,] 0.0001782408 0.0003220781 1.073803e-04
 [448,] 0.0001782408 0.0001548955 5.163170e-05
 [449,] 0.0002785265 0.0001635491 8.745567e-05
 [450,] 0.0001782408 0.0001723843 5.746092e-05
 [451,] 0.0001782408 0.0001919468 6.398203e-05
 [452,] 0.0001782408 0.0003582028 1.194246e-04
 [453,] 0.0001782408 0.0002663383 8.878271e-05
 [454,] 0.0001782408 0.0003213955 1.071517e-04
 [455,] 0.0001782408 0.0004574905 1.525295e-04
 [456,] 0.0003583670 0.0001632562 1.058785e-04
 [457,] 0.0001782408 0.0001730026 5.766775e-05
 [458,] 0.0003463275 0.0001633354 1.036201e-04
 [459,] 0.0001782408 0.0003229155 1.076586e-04
 [460,] 0.0001782408 0.0003205092 1.068565e-04
 [461,] 0.0003746425 0.0001633729 1.123059e-04
 [462,] 0.0001782408 0.0001627334 5.424290e-05
 [463,] 0.0003292996 0.0001631462 9.560640e-05
 [464,] 0.0003817148 0.0001632585 1.121296e-04
 [465,] 0.0003460300 0.0001631248 9.917741e-05
 [466,] 0.0001782408 0.0001667798 5.559295e-05
 [467,] 0.0001782408 0.0009222464 3.074339e-04
 [468,] 0.0001782408 0.0003051666 1.017399e-04
 [469,] 0.0001782408 0.0001618371 5.394543e-05
 [470,] 0.0001782408 0.0009591556 3.197932e-04
 [471,] 0.0001782408 0.0003558278 1.186138e-04
 [472,] 0.0001782408 0.0008613664 2.871343e-04
 [473,] 0.0001782408 0.0002659865 8.866422e-05
 [474,] 0.0001782408 0.0007553715 2.518009e-04
 [475,] 0.0001782408 0.0002987607 9.960369e-05
 [476,] 0.0001782408 0.0001615752 5.385713e-05
 [477,] 0.0001782408 0.0002820799 9.403063e-05
 [478,] 0.0001782408 0.0003015344 1.005299e-04
 [479,] 0.0001782408 0.0011663011 3.888669e-04
 [480,] 0.0001782408 0.0021506914 7.169432e-04
 [481,] 0.0001782408 0.0001899690 6.332281e-05
 [482,] 0.0001782408 0.0001615867 5.386096e-05
 [483,] 0.0001782408 0.0010288232 3.429565e-04
 [484,] 0.0003518873 0.0001633061 1.038951e-04
 [485,] 0.0001782408 0.0001404250 4.680822e-05
 [486,] 0.0002001822 0.0001633259 6.431688e-05
 [487,] 0.0001782408 0.0002496591 8.322384e-05
 [488,] 0.0001782408 0.0001749016 5.829972e-05
 [489,] 0.0001782408 0.0005098383 1.699536e-04
 [490,] 0.0001782408 0.0001458935 4.863107e-05
 [491,] 0.0002451615 0.0001626490 6.902712e-05
 [492,] 0.0001782408 0.0004976343 1.658841e-04
 [493,] 0.0001782408 0.0002597252 8.657988e-05
 [494,] 0.0001782408 0.0001429703 4.765572e-05
 [495,] 0.0002038803 0.0001626904 5.902316e-05
 [496,] 0.0001782408 0.0004467684 1.489232e-04
 [497,] 0.0001782408 0.0001627031 5.423426e-05
 [498,] 0.0001782408 0.0002034879 6.783744e-05
 [499,] 0.0001782408 0.0001818190 6.060659e-05
 [500,] 0.0001782408 0.0003580775 1.193644e-04
 [501,] 0.0001782408 0.0001286606 4.288830e-05
 [502,] 0.0001782408 0.0001713136 5.710402e-05
 [503,] 0.0001782408 0.0001771401 5.904680e-05
 [504,] 0.0001782408 0.0002233455 7.445475e-05
 [505,] 0.0001782408 0.0001695161 5.650537e-05
 [506,] 0.0001782408 0.0001267242 4.224284e-05
 [507,] 0.0001782408 0.0003071998 1.024044e-04
 [508,] 0.0002537247 0.0001655051 8.275040e-05
 [509,] 0.0002383784 0.0001654480 7.743939e-05
 [510,] 0.0001782408 0.0001696750 5.655823e-05
 [511,] 0.0001782408 0.0002202292 7.340798e-05
 [512,] 0.0002189759 0.0001654989 7.170807e-05
 [513,] 0.0001782408 0.0001673135 5.577073e-05
 [514,] 0.0001782408 0.0001761667 5.872408e-05
 [515,] 0.0001782408 0.0001879220 6.264552e-05
 [516,] 0.0001782408 0.0001760732 5.869034e-05
 [517,] 0.0001782408 0.0001099198 3.663997e-05
 [518,] 0.0001782408 0.0001123319 3.744414e-05
 [519,] 0.0001782408 0.0004583660 1.528213e-04
 [520,] 0.0001782408 0.0008533708 2.844615e-04
 [521,] 0.0001782408 0.0001777860 5.926249e-05
 [522,] 0.0001782408 0.0001620224 5.400758e-05
 [523,] 0.0009877691 0.0001264231 6.947934e-05
 [524,] 0.0001782408 0.0003929606 1.310029e-04
 [525,] 0.0001782408 0.0003762444 1.254307e-04
 [526,] 0.0001782408 0.0001575839 5.253162e-05
 [527,] 0.0001782408 0.0001898332 6.328261e-05
 [528,] 0.0001782408 0.0001961033 6.537311e-05
 [529,] 0.0001782408 0.0001827338 6.091575e-05
 [530,] 0.0001782408 0.0002078333 6.928400e-05
 [531,] 0.0013474672 0.0001828436 6.095787e-05
 [532,] 0.0001782408 0.0001946000 6.487214e-05
 [533,] 0.0001782408 0.0001992312 6.641609e-05
 [534,] 0.0001782408 0.0001997470 6.658807e-05
 [535,] 0.0001782408 0.0001670237 5.567537e-05
 [536,] 0.0001782408 0.0001150961 3.836381e-05
 [537,] 0.0001782408 0.0002095081 6.984235e-05
 [538,] 0.0001782408 0.0001714213 5.713938e-05
 [539,] 0.0001782408 0.0001843429 6.144597e-05
 [540,] 0.0001782408 0.0002123752 7.079654e-05
 [541,] 0.0001782408 0.0001826341 6.088109e-05
 [542,] 0.0001782408 0.0002248513 7.494829e-05
 [543,] 0.0001782408 0.0001190927 3.969758e-05
 [544,] 0.0001782408 0.0001202280 4.007600e-05
 [545,] 0.0001782408 0.0001206805 4.022671e-05
 [546,] 0.0001782408 0.0001457662 4.858690e-05
 [547,] 0.0001782408 0.0001850096 6.167417e-05
 [548,] 0.0001782408 0.0001190586 3.968621e-05
 [549,] 0.0001782408 0.0001132772 3.775900e-05
 [550,] 0.0001782408 0.0001245422 4.151385e-05
 [551,] 0.0001782408 0.0001346852 4.489207e-05
 [552,] 0.0001782408 0.0002189342 7.298496e-05
 [553,] 0.0001782408 0.0001912275 6.374009e-05
 [554,] 0.0001782408 0.0001330772 4.435632e-05
 [555,] 0.0001782408 0.0001813027 6.043265e-05
 [556,] 0.0001782408 0.0001680089 5.600260e-05
 [557,] 0.0001782408 0.0001284102 4.280326e-05
 [558,] 0.0009407560 0.0001468207 2.357422e-04
 [559,] 0.0009002269 0.0001392258 1.833558e-04
 [560,] 0.0001782408 0.0001247115 4.156952e-05
 [561,] 0.0001782408 0.0001382734 4.608797e-05
 [562,] 0.0001782408 0.0001837978 6.126447e-05
 [563,] 0.0001782408 0.0001822620 6.075134e-05
 [564,] 0.0001782408 0.0001371302 4.570766e-05
 [565,] 0.0001782408 0.0001116119 3.720405e-05
 [566,] 0.0001782408 0.0001579374 5.264827e-05
 [567,] 0.0001782408 0.0001329343 4.430868e-05
 [568,] 0.0001782408 0.0001720104 5.733921e-05
 [569,] 0.0001782408 0.0001805617 6.018568e-05
 [570,] 0.0001782408 0.0001333750 4.445544e-05
 [571,] 0.0009334722 0.0001378895 1.807008e-04
 [572,] 0.0001782408 0.0001357723 4.525691e-05
 [573,] 0.0007756782 0.0001385748 1.596498e-04
 [574,] 0.0001782408 0.0001239044 4.130017e-05
 [575,] 0.0001782408 0.0001957943 6.526291e-05
 [576,] 0.0001782408 0.0001674122 5.580660e-05
 [577,] 0.0001782408 0.0001653255 5.510684e-05
 [578,] 0.0001782408 0.0002515503 8.385931e-05
 [579,] 0.0001782408 0.0001464775 4.882297e-05
 [580,] 0.0001782408 0.0001481435 4.938324e-05
 [581,] 0.0001782408 0.0001114620 3.715408e-05
 [582,] 0.0001782408 0.0001723643 5.745477e-05
 [583,] 0.0001782408 0.0001116051 3.720176e-05
 [584,] 0.0001782408 0.0001422245 4.740487e-05
 [585,] 0.0001782408 0.0001242002 4.139794e-05
 [586,] 0.0001782408 0.0001660682 5.535509e-05
 [587,] 0.0001782408 0.0001435213 4.784018e-05
 [588,] 0.0001782408 0.0001880986 6.269817e-05
 [589,] 0.0001782408 0.0001410328 4.701299e-05
 [590,] 0.0001782408 0.0001707636 5.692134e-05
 [591,] 0.0001782408 0.0001471108 4.903578e-05
 [592,] 0.0001782408 0.0001333544 4.445004e-05
 [593,] 0.0001782408 0.0001668328 5.561155e-05
 [594,] 0.0001782408 0.0001444151 4.813643e-05
 [595,] 0.0001782408 0.0001210253 4.034179e-05
 [596,] 0.0001782408 0.0001217175 4.057350e-05
 [597,] 0.0001782408 0.0001518677 5.062613e-05
 [598,] 0.0001782408 0.0001695431 5.651460e-05
 [599,] 0.0001782408 0.0001702448 5.674760e-05
 [600,] 0.0001782408 0.0001323309 4.410992e-05
 [601,] 0.0001782408 0.0001763659 5.878830e-05
 [602,] 0.0001782408 0.0001630389 5.434578e-05
 [603,] 0.0001782408 0.0001460847 4.869758e-05
 [604,] 0.0001782408 0.0001288708 4.295714e-05
 [605,] 0.0001782408 0.0001626658 5.422143e-05
 [606,] 0.0001782408 0.0001107499 3.691676e-05
 [607,] 0.0001782408 0.0001338127 4.460387e-05
 [608,] 0.0001782408 0.0001661093 5.536953e-05
 [609,] 0.0001782408 0.0001078756 3.595858e-05
 [610,] 0.0001782408 0.0001702098 5.673800e-05
 [611,] 0.0001782408 0.0001302784 4.342657e-05
 [612,] 0.0001782408 0.0001668656 5.562178e-05
 [613,] 0.0001782408 0.0001396787 4.655970e-05
 [614,] 0.0001782408 0.0001306885 4.356303e-05
 [615,] 0.0001782408 0.0001362071 4.540243e-05
 [616,] 0.0001782408 0.0001318122 4.393849e-05
 [617,] 0.0001782408 0.0001269748 4.232599e-05
 [618,] 0.0001782408 0.0001166934 3.889755e-05
 [619,] 0.0001782408 0.0001286485 4.288288e-05
 [620,] 0.0001782408 0.0001543721 5.145712e-05
 [621,] 0.0001782408 0.0001375217 4.583974e-05
 [622,] 0.0001782408 0.0001489135 4.963735e-05
 [623,] 0.0001782408 0.0002406634 8.022795e-05
 [624,] 0.0001782408 0.0001669623 5.565319e-05
 [625,] 0.0001782408 0.0001221612 4.072041e-05
 [626,] 0.0001782408 0.0002343029 7.810642e-05
 [627,] 0.0001782408 0.0001429620 4.765357e-05
 [628,] 0.0001782408 0.0001707600 5.692180e-05
 [629,] 0.0001782408 0.0001373326 4.577788e-05
 [630,] 0.0001782408 0.0001704335 5.681248e-05
 [631,] 0.0001782408 0.0001571467 5.238160e-05
 [632,] 0.0001782408 0.0001985112 6.617587e-05
 [633,] 0.0001782408 0.0002444557 8.149165e-05
 [634,] 0.0001782408 0.0002511886 8.373596e-05
 [635,] 0.0001782408 0.0001523289 5.077589e-05
 [636,] 0.0001782408 0.0001294422 4.314868e-05
 [637,] 0.0001782408 0.0001509124 5.029986e-05
 [638,] 0.0001782408 0.0001480516 4.935324e-05
 [639,] 0.0001782408 0.0001557687 5.192238e-05
 [640,] 0.0001782408 0.0001725193 5.750641e-05
 [641,] 0.0001782408 0.0001809569 6.031559e-05
 [642,] 0.0001782408 0.0001545757 5.152479e-05
 [643,] 0.0001782408 0.0001450213 4.834119e-05
 [644,] 0.0001782408 0.0001296075 4.320279e-05
 [645,] 0.0001782408 0.0001281527 4.271754e-05
 [646,] 0.0001782408 0.0001301601 4.338646e-05
 [647,] 0.0001782408 0.0001151312 3.837708e-05
 [648,] 0.0001782408 0.0001576408 5.254585e-05
 [649,] 0.0001782408 0.0001220502 4.068352e-05
 [650,] 0.0001782408 0.0001713053 5.710326e-05
 [651,] 0.0001782408 0.0001116418 3.721388e-05
 [652,] 0.0001782408 0.0001251439 4.171475e-05
 [653,] 0.0001782408 0.0001490652 4.968823e-05
 [654,] 0.0001782408 0.0001602951 5.343217e-05
 [655,] 0.0001782408 0.0001375574 4.585324e-05
 [656,] 0.0001782408 0.0001782983 5.943214e-05
 [657,] 0.0001782408 0.0001607723 5.358905e-05
 [658,] 0.0001782408 0.0001577849 5.259479e-05
 [659,] 0.0001782408 0.0001597111 5.323696e-05
 [660,] 0.0001782408 0.0001587063 5.290198e-05
 [661,] 0.0001782408 0.0001399690 4.665627e-05
 [662,] 0.0001782408 0.0001307197 4.357135e-05
 [663,] 0.0033266665 0.0001667508 4.844285e-04
 [664,] 0.0034006919 0.0001597990 5.706039e-04
 [665,] 0.0049192264 0.0001582480 8.037177e-04
 [666,] 0.0001782408 0.0001676371 5.587871e-05
 [667,] 0.0042414946 0.0001723943 2.910205e-04
 [668,] 0.0040114002 0.0001593956 5.565997e-04
 [669,] 0.0043742568 0.0001432186 3.764319e-04
 [670,] 0.0043366204 0.0001415667 3.472214e-04
 [671,] 0.0043942614 0.0001453483 4.154470e-04
 [672,] 0.0001782408 0.0001206545 4.021902e-05
 [673,] 0.0051272851 0.0001594288 6.672918e-04
 [674,] 0.0001782408 0.0001275021 4.250072e-05
 [675,] 0.0001782408 0.0002082295 6.941149e-05
 [676,] 0.0001782408 0.0001450237 4.834400e-05
 [677,] 0.0001782408 0.0001534639 5.115435e-05
 [678,] 0.0001782408 0.0001298689 4.328986e-05
 [679,] 0.0001782408 0.0001293118 4.310422e-05
 [680,] 0.0001782408 0.0001098019 3.660084e-05
 [681,] 0.0085571027 0.0001973215 3.907355e-04
 [682,] 0.0001782408 0.0001727800 5.759402e-05
 [683,] 0.0001782408 0.0001867593 6.225416e-05
 [684,] 0.0001782408 0.0001459631 4.865476e-05
 [685,] 0.0001782408 0.0001577183 5.257253e-05
 [686,] 0.0001782408 0.0001154389 3.847966e-05
 [687,] 0.0001782408 0.0001546177 5.153903e-05
 [688,] 0.0001782408 0.0001359671 4.532295e-05
 [689,] 0.0003055342 0.0001124002 3.746746e-05
 [690,] 0.0001782408 0.0001588648 5.295365e-05
 [691,] 0.0001782408 0.0002071156 6.903731e-05
 [692,] 0.0001782408 0.0001314030 4.380168e-05
 [693,] 0.0002334515 0.0001703731 5.679223e-05
 [694,] 0.0001782408 0.0001783825 5.946275e-05
 [695,] 0.0001782408 0.0001828525 6.095292e-05
 [696,] 0.0001955397 0.0001708408 5.694819e-05
 [697,] 0.0001782408 0.0001517145 5.057078e-05
 [698,] 0.0001782408 0.0002440311 8.134907e-05
 [699,] 0.0001782408 0.0002262707 7.542735e-05
 [700,] 0.0001782408 0.0002393144 7.977585e-05
 [701,] 0.0002053652 0.0001711817 5.706195e-05
 [702,] 0.0001782408 0.0002192985 7.310198e-05
 [703,] 0.0001782408 0.0001444898 4.816454e-05
 [704,] 0.0001782408 0.0001545279 5.150839e-05
 [705,] 0.0001782408 0.0002562110 8.540560e-05
 [706,] 0.0001782408 0.0002408808 8.029587e-05
 [707,] 0.0001782408 0.0001212859 4.042925e-05
 [708,] 0.0001782408 0.0002623471 8.745315e-05
 [709,] 0.0001782408 0.0002269360 7.564878e-05
 [710,] 0.0001782408 0.0001294447 4.314856e-05
 [711,] 0.0001782408 0.0002261501 7.538618e-05
 [712,] 0.0001782408 0.0001129857 3.766209e-05
 [713,] 0.0001782408 0.0001425544 4.751761e-05
 [714,] 0.0001782408 0.0001283190 4.277319e-05
 [715,] 0.0001782408 0.0001324488 4.414994e-05
 [716,] 0.0001782408 0.0001439504 4.798390e-05
 [717,] 0.0001782408 0.0001153006 3.843317e-05
 [718,] 0.0001782408 0.0001295749 4.319189e-05
 [719,] 0.0001782408 0.0001262303 4.207687e-05
 [720,] 0.0001782408 0.0001279645 4.265495e-05
 [721,] 0.0001782408 0.0001415895 4.719876e-05
 [722,] 0.0001782408 0.0001619347 5.397840e-05
 [723,] 0.0001782408 0.0001092212 3.640650e-05
 [724,] 0.0001782408 0.0001691545 5.638462e-05
 [725,] 0.0001782408 0.0001281459 4.271534e-05
 [726,] 0.0001782408 0.0001870211 6.233908e-05
 [727,] 0.0001782408 0.0002096291 6.987108e-05
 [728,] 0.0001782408 0.0001714351 5.714514e-05
 [729,] 0.0001782408 0.0001140246 3.800879e-05
 [730,] 0.0001782408 0.0001256113 4.187021e-05
 [731,] 0.0001782408 0.0001644687 5.482245e-05
 [732,] 0.0001782408 0.0001491852 4.972800e-05
 [733,] 0.0001782408 0.0001092869 3.642894e-05
 [734,] 0.0001782408 0.0001248982 4.163191e-05
 [735,] 0.0001782408 0.0001453446 4.844623e-05
 [736,] 0.0001782408 0.0001164608 3.882015e-05
 [737,] 0.0001782408 0.0001430871 4.769533e-05
 [738,] 0.0001782408 0.0001163179 3.877262e-05
 [739,] 0.0001782408 0.0001749028 5.830252e-05
 [740,] 0.0001782408 0.0001101680 3.672304e-05
 [741,] 0.0001782408 0.0001576730 5.255861e-05
 [742,] 0.0001782408 0.0001358334 4.527767e-05
 [743,] 0.0001782408 0.0001704865 5.683182e-05
 [744,] 0.0001782408 0.0001116347 3.721128e-05
 [745,] 0.0001782408 0.0001293415 4.311386e-05
 [746,] 0.0001782408 0.0001860025 6.200199e-05
 [747,] 0.0001782408 0.0001267194 4.223979e-05
 [748,] 0.0001782408 0.0001474863 4.916361e-05
 [749,] 0.0001782408 0.0001316396 4.387982e-05
 [750,] 0.0001782408 0.0001709398 5.698074e-05
 [751,] 0.0001782408 0.0001344569 4.481921e-05
 [752,] 0.0001782408 0.0001744756 5.815943e-05
 [753,] 0.0001782408 0.0001539895 5.133030e-05
 [754,] 0.0001782408 0.0002007784 6.692890e-05
 [755,] 0.0001782408 0.0001484304 4.947684e-05
 [756,] 0.0001782408 0.0001571600 5.238704e-05
 [757,] 0.0001782408 0.0001443449 4.811510e-05
 [758,] 0.0001782408 0.0006601909 2.200654e-04
 [759,] 0.0001782408 0.0001549898 5.166380e-05
 [760,] 0.0001782408 0.0001468266 4.894171e-05
 [761,] 0.0001782408 0.0002945193 9.817879e-05
 [762,] 0.0001782408 0.0001638086 5.460209e-05
 [763,] 0.0001782408 0.0001608380 5.361283e-05
 [764,] 0.0001782408 0.0001256429 4.188108e-05
 [765,] 0.0001782408 0.0002011252 6.704256e-05
 [766,] 0.0001782408 0.0001263619 4.212039e-05
 [767,] 0.0001782408 0.0001585643 5.285340e-05
 [768,] 0.0001782408 0.0001638682 5.462343e-05
 [769,] 0.0001782408 0.0001367841 4.559589e-05
 [770,] 0.0001782408 0.0001638723 5.462480e-05
 [771,] 0.0001782408 0.0001324681 4.415604e-05
 [772,] 0.0001782408 0.0001521580 5.071973e-05
 [773,] 0.0001782408 0.0001764013 5.880133e-05
 [774,] 0.0001782408 0.0001341783 4.472627e-05
 [775,] 0.0001782408 0.0001311025 4.370154e-05
 [776,] 0.0001782408 0.0001614151 5.380569e-05
 [777,] 0.0001782408 0.0001627688 5.425715e-05
 [778,] 0.0001782408 0.0001105953 3.686495e-05
 [779,] 0.0001782408 0.0001815869 6.052334e-05
 [780,] 0.0001782408 0.0001650087 5.500385e-05
 [781,] 0.0001782408 0.0001658747 5.528719e-05
 [782,] 0.0001782408 0.0001752064 5.839719e-05
 [783,] 0.0001782408 0.0018881601 6.293106e-04
 [784,] 0.0001782408 0.0001624626 5.415122e-05
 [785,] 0.0001782408 0.0001723865 5.745873e-05
 [786,] 0.0001782408 0.0001127880 3.759562e-05
 [787,] 0.0001782408 0.0001112067 3.706836e-05
 [788,] 0.0001782408 0.0004695769 1.565105e-04
 [789,] 0.0001782408 0.0001117345 3.724422e-05
 [790,] 0.0001782408 0.0001859894 6.199214e-05
 [791,] 0.0001782408 0.0001705633 5.685106e-05
 [792,] 0.0001782408 0.0001138573 3.795144e-05
 [793,] 0.0001782408 0.0001116880 3.722873e-05
 [794,] 0.0001782408 0.0001110520 3.701674e-05
 [795,] 0.0001782408 0.0001117472 3.724841e-05
 [796,] 0.0001782408 0.0001112438 3.708067e-05
 [797,] 0.0001782408 0.0001112759 3.709136e-05
 [798,] 0.0001782408 0.0001484214 4.947478e-05
 [799,] 0.0001782408 0.0001609557 5.365166e-05
 [800,] 0.0001782408 0.0001630728 5.435813e-05
 [801,] 0.0001782408 0.0001281653 4.272162e-05
 [802,] 0.0001782408 0.0001246335 4.154453e-05
 [803,] 0.0001782408 0.0002355472 7.851647e-05
 [804,] 0.0001782408 0.0001510812 5.035902e-05
 [805,] 0.0001782408 0.0002206909 7.356270e-05
 [806,] 0.0001782408 0.0001465177 4.883792e-05
 [807,] 0.0001782408 0.0001260702 4.202340e-05
 [808,] 0.0001782408 0.0002693933 8.980023e-05
 [809,] 0.0001782408 0.0001152306 3.841006e-05
 [810,] 0.0001782408 0.0001173124 3.910450e-05
 [811,] 0.0001782408 0.0001984327 6.614316e-05
 [812,] 0.0001782408 0.0001641772 5.472591e-05
 [813,] 0.0001782408 0.0001856412 6.187902e-05
 [814,] 0.0001782408 0.0001634097 5.446876e-05
 [815,] 0.0001782408 0.0001633549 5.445212e-05
 [816,] 0.0001782408 0.0001689505 5.631616e-05
 [817,] 0.0001782408 0.0001260285 4.200915e-05
 [818,] 0.0001782408 0.0001918775 6.395841e-05
 [819,] 0.0001782408 0.0001481013 4.936797e-05
 [820,] 0.0001782408 0.0001441374 4.804596e-05
 [821,] 0.0001782408 0.0002093341 6.977744e-05
 [822,] 0.0001782408 0.0001408121 4.693920e-05
 [823,] 0.0001782408 0.0001288351 4.294526e-05
 [824,] 0.0001782408 0.0002322227 7.741098e-05
 [825,] 0.0001782408 0.0001518813 5.062929e-05
 [826,] 0.0001782408 0.0001611522 5.371714e-05
 [827,] 0.0001782408 0.0001340589 4.468631e-05
 [828,] 0.0001782408 0.0001201544 4.005145e-05
 [829,] 0.0001782408 0.0001718908 5.729692e-05
 [830,] 0.0001782408 0.0001286082 4.286971e-05
 [831,] 0.0001782408 0.0002684083 8.947899e-05
 [832,] 0.0001782408 0.0001587753 5.292596e-05
 [833,] 0.0001782408 0.0001311925 4.373121e-05
 [834,] 0.0001782408 0.0002172123 7.240861e-05
 [835,] 0.0001782408 0.0001316611 4.388745e-05
 [836,] 0.0001782408 0.0002007808 6.692932e-05
 [837,] 0.0001782408 0.0001951438 6.504987e-05
 [838,] 0.0001782408 0.0002141499 7.138867e-05
 [839,] 0.0001782408 0.0001173769 3.912597e-05
 [840,] 0.0001782408 0.0001578874 5.262975e-05
 [841,] 0.0001782408 0.0001661498 5.538311e-05
 [842,] 0.0001782408 0.0001296984 4.323283e-05
 [843,] 0.0001782408 0.0001527030 5.090198e-05
 [844,] 0.0001782408 0.0001172527 3.908506e-05
 [845,] 0.0001782408 0.0001241107 4.137168e-05
 [846,] 0.0001782408 0.0001142313 3.807742e-05
 [847,] 0.0001782408 0.0001261191 4.203973e-05
 [848,] 0.0001782408 0.0001627121 5.423780e-05
 [849,] 0.0001782408 0.0001085719 3.619053e-05
 [850,] 0.0001782408 0.0001158255 3.860793e-05
 [851,] 0.0001782408 0.0001671601 5.572004e-05
 [852,] 0.0001782408 0.0001421292 4.737668e-05
 [853,] 0.0001782408 0.0001488624 4.962081e-05
 [854,] 0.0001782408 0.0001238196 4.127337e-05
 [855,] 0.0001782408 0.0001425692 4.752310e-05
 [856,] 0.0001782408 0.0001730405 5.768068e-05
 [857,] 0.0001782408 0.0001857937 6.193183e-05
 [858,] 0.0001782408 0.0001184316 3.947576e-05
 [859,] 0.0001782408 0.0001382029 4.606767e-05
 [860,] 0.0001782408 0.0001273449 4.244822e-05
 [861,] 0.0001782408 0.0002147435 7.158205e-05
 [862,] 0.0001782408 0.0001366328 4.554436e-05
 [863,] 0.0001782408 0.0001387898 4.626077e-05
 [864,] 0.0001782408 0.0001349906 4.499444e-05
 [865,] 0.0001782408 0.0001363960 4.546285e-05
 [866,] 0.0001782408 0.0001164957 3.883188e-05
 [867,] 0.0001782408 0.0001345343 4.484231e-05
 [868,] 0.0001782408 0.0001352843 4.509235e-05
 [869,] 0.0001782408 0.0001356660 4.521954e-05
 [870,] 0.0001782408 0.0001174931 3.916311e-05
 [871,] 0.0001782408 0.0001290164 4.300649e-05
 [872,] 0.0001782408 0.0001131647 3.772087e-05
 [873,] 0.0001782408 0.0001291692 4.305484e-05
 [874,] 0.0001782408 0.0001391551 4.638639e-05
 [875,] 0.0001782408 0.0001602367 5.341221e-05
 [876,] 0.0001782408 0.0001502386 5.007920e-05
 [877,] 0.0002604370 0.0001281816 7.067635e-05
 [878,] 0.0001782408 0.0001330391 4.434695e-05
 [879,] 0.0001785336 0.0001336668 4.612062e-05
 [880,] 0.0001782408 0.0001399641 4.665456e-05
 [881,] 0.0001782408 0.0001469281 4.897603e-05
 [882,] 0.0001782408 0.0001421304 4.737816e-05
 [883,] 0.0028664295 0.0001278710 1.407815e-03
 [884,] 0.0001782408 0.0001397911 4.659824e-05
 [885,] 0.0001782408 0.0001726665 5.755606e-05
 [886,] 0.0001782408 0.0001656532 5.521777e-05
 [887,] 0.0001782408 0.0001425760 4.752614e-05
 [888,] 0.0002014287 0.0001271689 5.920080e-05
 [889,] 0.0105693039 0.0001373113 5.811942e-03
 [890,] 0.0001782408 0.0001388270 4.627692e-05
 [891,] 0.0001782408 0.0001360632 4.535533e-05
 [892,] 0.0001782408 0.0001580621 5.268612e-05
 [893,] 0.0001782408 0.0001537920 5.126280e-05
 [894,] 0.0001782408 0.0001405239 5.255179e-05
 [895,] 0.0001782408 0.0001357825 4.526062e-05
 [896,] 0.0001782408 0.0001518735 5.062415e-05
 [897,] 0.0146056742 0.0001354047 7.798424e-03
 [898,] 0.0107353496 0.0001344105 5.659387e-03
 [899,] 0.0001782408 0.0001449983 4.833196e-05
 [900,] 0.0001782408 0.0001556895 5.189590e-05
 [901,] 0.0001782408 0.0001804959 6.016443e-05
 [902,] 0.0203115666 0.0001438747 1.182942e-02
 [903,] 0.0320970391 0.0001434281 1.869513e-02
 [904,] 0.0001782408 0.0001634344 5.447848e-05
 [905,] 0.0001782408 0.0001717561 5.725070e-05
 [906,] 0.0104694735 0.0001519399 6.430010e-03
 [907,] 0.0001782408 0.0001720684 5.735465e-05
 [908,] 0.0267357803 0.0001388289 1.486111e-02
 [909,] 0.0001782408 0.0001432378 4.774553e-05
 [910,] 0.0275370311 0.0001490465 1.684161e-02
 [911,] 0.0144031641 0.0001301651 3.027322e-03
 [912,] 0.0353644928 0.0001375229 1.942540e-02
 [913,] 0.0001782408 0.0001824813 6.082657e-05
 [914,] 0.0001782408 0.0001503862 5.012856e-05
 [915,] 0.0001782408 0.0001079098 3.596983e-05
 [916,] 0.0001782408 0.0001380443 4.601500e-05
 [917,] 0.0001782408 0.0001077416 3.591382e-05
 [918,] 0.0001782408 0.0001169996 3.899904e-05
 [919,] 0.0001782408 0.0002078918 6.929737e-05
 [920,] 0.0001782408 0.0001836708 6.122350e-05
 [921,] 0.0001782408 0.0001605239 5.350827e-05
 [922,] 0.0001782408 0.0001239243 4.130773e-05
 [923,] 0.0001782408 0.0002123680 7.078832e-05
 [924,] 0.0001782408 0.0002069947 6.899881e-05
 [925,] 0.0001782408 0.0001525796 5.085959e-05
 [926,] 0.0001782408 0.0001393807 4.646075e-05
 [927,] 0.0001782408 0.0001157818 3.859359e-05
 [928,] 0.0001782408 0.0001158605 3.861983e-05
 [929,] 0.0001782408 0.0001893658 6.312184e-05
 [930,] 0.0001782408 0.0001795837 5.986107e-05
 [931,] 0.0001782408 0.0001096588 3.655281e-05
 [932,] 0.0001782408 0.0001576598 5.255351e-05
 [933,] 0.0001782408 0.0001256690 4.188954e-05
 [934,] 0.0001782408 0.0001739863 5.799545e-05
 [935,] 0.0001782408 0.0001565152 5.217201e-05
 [936,] 0.0001782408 0.0001395533 4.651711e-05
 [937,] 0.0001782408 0.0001084408 3.614680e-05
 [938,] 0.0001782408 0.0001730981 5.769953e-05
 [939,] 0.0001782408 0.0001168918 3.896362e-05
 [940,] 0.0001782408 0.0001541871 5.139591e-05
 [941,] 0.0001782408 0.0001774963 5.916545e-05
 [942,] 0.0001782408 0.0001673636 5.578749e-05
 [943,] 0.0001782408 0.0001409240 4.697498e-05
 [944,] 0.0001782408 0.0001699155 5.663870e-05
 [945,] 0.0193908490 0.0001417545 1.095071e-02
 [946,] 0.0001782408 0.0001394261 4.647535e-05
 [947,] 0.0001782408 0.0001439735 4.799174e-05
 [948,] 0.0001782408 0.0001399420 4.664804e-05
 [949,] 0.0001782408 0.0001657509 5.525045e-05
 [950,] 0.0001782408 0.0002594146 8.646695e-05
 [951,] 0.0001782408 0.0001590405 5.301367e-05
 [952,] 0.0001782408 0.0001665732 5.552457e-05
 [953,] 0.0001782408 0.0001461720 4.872402e-05
 [954,] 0.0001782408 0.0001827189 6.090596e-05
 [955,] 0.0001782408 0.0001625229 5.417455e-05
 [956,] 0.0001782408 0.0001720555 5.735203e-05
 [957,] 0.0001782408 0.0001724330 5.747797e-05
 [958,] 0.0001782408 0.0001682932 5.609793e-05
 [959,] 0.0001782408 0.0001468676 4.895594e-05
 [960,] 0.0001782408 0.0001625550 5.418529e-05
 [961,] 0.0001782408 0.0001577908 5.259704e-05
 [962,] 0.0001782408 0.0001504212 5.014027e-05
 [963,] 0.0001782408 0.0001753740 5.845909e-05
 [964,] 0.0001782408 0.0001455708 4.852352e-05
 [965,] 0.0001782408 0.0001296685 4.322184e-05
 [966,] 0.0001782408 0.0001273690 4.245508e-05
 [967,] 0.0299366990 0.0001298194 1.510116e-02
 [968,] 0.0001782408 0.0001392392 4.641316e-05
 [969,] 0.0001782408 0.0001426125 4.753781e-05
 [970,] 0.0001782408 0.0001615573 5.385274e-05
 [971,] 0.0001782408 0.0001650004 5.500047e-05
 [972,] 0.0001782408 0.0001380219 4.600730e-05
 [973,] 0.0001782408 0.0001579839 5.266136e-05
 [974,] 0.0001782408 0.0001639676 5.465591e-05
 [975,] 0.0001782408 0.0001628936 5.429806e-05
 [976,] 0.0001782408 0.0001562202 5.207357e-05
 [977,] 0.0001782408 0.0001792934 5.976448e-05
 [978,] 0.0001782408 0.0001461458 4.871526e-05
 [979,] 0.0001782408 0.0001374427 4.581361e-05
 [980,] 0.0001782408 0.0001484268 4.947562e-05
 [981,] 0.0001782408 0.0001410348 4.701195e-05
 [982,] 0.0001782408 0.0001596541 5.321805e-05
 [983,] 0.0001782408 0.0001336890 4.456293e-05
 [984,] 0.0001782408 0.0001423465 4.744940e-05
 [985,] 0.0001782408 0.0001732688 5.775579e-05
 [986,] 0.0001782408 0.0001189140 3.963799e-05
 [987,] 0.0001782408 0.0001666401 5.554664e-05
 [988,] 0.0001782408 0.0001615355 5.384536e-05
 [989,] 0.0001782408 0.0001668536 5.561767e-05
 [990,] 0.0001782408 0.0001410863 4.702880e-05
 [991,] 0.0001782408 0.0001746957 5.823143e-05
 [992,] 0.0001782408 0.0001597327 5.324436e-05
 [993,] 0.0001782408 0.0001580534 5.268491e-05
 [994,] 0.0001782408 0.0001298132 4.327100e-05
 [995,] 0.0001782408 0.0001843331 6.144449e-05
 [996,] 0.0001782408 0.0001263441 4.211483e-05
 [997,] 0.0001782408 0.0001345702 4.485599e-05
 [998,] 0.0001782408 0.0001412240 4.707475e-05
 [999,] 0.0001782408 0.0001720294 5.734340e-05
[1000,] 0.0001782408 0.0001724431 5.748073e-05
[1001,] 0.0001782408 0.0001682997 5.609995e-05
[1002,] 0.0001782408 0.0001443672 4.812327e-05
[1003,] 0.0001782408 0.0001528635 5.095455e-05
[1004,] 0.0001782408 0.0001679476 5.598252e-05
[1005,] 0.0001782408 0.0001440039 4.800182e-05
[1006,] 0.0001782408 0.0001271043 4.236804e-05
[1007,] 0.0001782408 0.0002985414 9.951574e-05
[1008,] 0.0001782408 0.0002340037 7.800197e-05
[1009,] 0.0001782408 0.0001747664 5.825631e-05
[1010,] 0.0001782408 0.0003093696 1.031247e-04
[1011,] 0.0001782408 0.0001442655 4.808915e-05
[1012,] 0.0001782408 0.0002954021 9.846923e-05
[1013,] 0.0001782408 0.0001092740 3.642451e-05
[1014,] 0.0001782408 0.0001492760 4.975824e-05
[1015,] 0.0001782408 0.0002569687 8.565793e-05
[1016,] 0.0001782408 0.0002335824 7.786223e-05
[1017,] 0.0001782408 0.0001457971 4.859881e-05
[1018,] 0.0001782408 0.0001596249 5.321012e-05
[1019,] 0.0001782408 0.0001407406 4.691318e-05
[1020,] 0.0001782408 0.0001952211 6.507444e-05
[1021,] 0.1270242645 0.0001163828 3.198149e-02
[1022,] 0.0443503818 0.0001203480 1.936780e-02
[1023,] 0.0001782408 0.0002614074 8.713378e-05
[1024,] 0.0709250864 0.0001183894 2.517432e-02
[1025,] 0.0001782408 0.0001994672 6.648993e-05
[1026,] 0.0001782408 0.0001905040 6.350236e-05
[1027,] 0.0001782408 0.0001744166 5.813888e-05
[1028,] 0.0001782408 0.0001320714 4.402353e-05
[1029,] 0.0001782408 0.0001740479 5.801652e-05
[1030,] 0.0001782408 0.0001818572 6.061901e-05
[1031,] 0.0001782408 0.0001421708 4.739034e-05
[1032,] 0.0001782408 0.0001791616 5.972081e-05
[1033,] 0.0001782408 0.0001794458 5.981541e-05
[1034,] 0.0001782408 0.0001825113 6.083722e-05
[1035,] 0.0001782408 0.0001788921 5.963084e-05
[1036,] 0.0001782408 0.0001836040 6.120141e-05
[1037,] 0.0309387738 0.0001336974 1.636306e-02
[1038,] 0.0001782408 0.0001127460 3.758154e-05
[1039,] 0.0001782408 0.0001476291 4.921051e-05
[1040,] 0.0001782408 0.0001777703 5.925695e-05
[1041,] 0.0001782408 0.0001210506 4.035009e-05
[1042,] 0.0001782408 0.0001855500 6.184852e-05
[1043,] 0.0001782408 0.0001394390 4.647944e-05
[1044,] 0.0001782408 0.0001407737 4.692445e-05
[1045,] 0.0254223752 0.0001180869 1.063159e-02
[1046,] 0.0001782408 0.0001693120 5.643751e-05
[1047,] 0.0022625690 0.0001256348 5.825684e-04
[1048,] 0.0001782408 0.0001726104 5.753700e-05
[1049,] 0.0099815742 0.0001196812 3.930536e-03
[1050,] 0.0001782408 0.0001746132 5.820447e-05
[1051,] 0.0001782408 0.0001728741 5.762480e-05
[1052,] 0.0001782408 0.0001738621 5.795421e-05
[1053,] 0.0001782408 0.0001732868 5.776230e-05
[1054,] 0.0001782408 0.0001115402 3.717973e-05
[1055,] 0.0001782408 0.0001099001 3.663335e-05
[1056,] 0.0001782408 0.0001616451 5.388178e-05
[1057,] 0.0001782408 0.0002725254 9.084328e-05
[1058,] 0.0001782408 0.0001440510 4.801640e-05
[1059,] 0.0001782408 0.0001197843 3.992810e-05
[1060,] 0.0001782408 0.0001405096 4.683652e-05
[1061,] 0.0001782408 0.0001655391 5.517976e-05
[1062,] 0.0001782408 0.0001197743 3.992475e-05
[1063,] 0.0001782408 0.0001643381 5.477942e-05
[1064,] 0.0001782408 0.0002020739 6.735706e-05
[1065,] 0.0001782408 0.0001541798 5.139311e-05
[1066,] 0.0001782408 0.0001630048 5.433496e-05
[1067,] 0.0001782408 0.0001628450 5.428171e-05
[1068,] 0.0001782408 0.0001646489 5.488298e-05
[1069,] 0.0001782408 0.0001643464 5.478217e-05
[1070,] 0.0001782408 0.0001625407 5.418027e-05
[1071,] 0.0001782408 0.0001636105 5.453688e-05
[1072,] 0.0001782408 0.0001632010 5.440040e-05
[1073,] 0.0001782408 0.0001621634 5.405450e-05
[1074,] 0.0001782408 0.0001394130 4.646996e-05
[1075,] 0.0001782408 0.0001635928 5.453099e-05
[1076,] 0.0001782408 0.0001669212 5.564044e-05
[1077,] 0.0001782408 0.0001332065 4.440159e-05
[1078,] 0.0001782408 0.0001447265 4.824215e-05
[1079,] 0.0001782408 0.0001088636 3.628769e-05
[1080,] 0.0001782408 0.0001326855 4.422852e-05
[1081,] 0.0001782408 0.0001951723 6.505802e-05
[1082,] 0.0001782408 0.0001712417 5.708054e-05
[1083,] 0.0001782408 0.0001386667 4.622226e-05
[1084,] 0.0001782408 0.0001081064 3.603555e-05
[1085,] 0.0001782408 0.0001377233 4.590751e-05
[1086,] 0.0001782408 0.0001423889 4.746290e-05
[1087,] 0.0001782408 0.0001750954 5.836471e-05
[1088,] 0.0001782408 0.0001078195 3.593992e-05
[1089,] 0.0001782408 0.0001576924 5.256406e-05
[1090,] 0.0001782408 0.0001167351 3.891240e-05
[1091,] 0.0001782408 0.0001076260 3.587531e-05
[1092,] 0.0001782408 0.0001748564 5.828553e-05
[1093,] 0.0001782408 0.0001575698 5.252347e-05
[1094,] 0.0020992443 0.0001226068 9.497176e-04
[1095,] 0.0001782408 0.0001649947 5.499818e-05
[1096,] 0.0068406548 0.0001145673 2.486600e-03
[1097,] 0.0086145853 0.0001150105 3.158044e-03
[1098,] 0.0063572537 0.0001140774 2.275283e-03
[1099,] 0.0001782408 0.0001765408 5.884644e-05
[1100,] 0.0034057667 0.0001184693 1.439235e-03
[1101,] 0.0001782408 0.0001681857 5.606120e-05
[1102,] 0.0001782408 0.0001788384 5.961333e-05
[1103,] 0.0045410578 0.0001205859 1.991382e-03
[1104,] 0.0001782408 0.0001433361 4.777902e-05
[1105,] 0.0028133477 0.0001194492 1.210827e-03
[1106,] 0.0035064221 0.0001104537 1.026654e-03
[1107,] 0.0001782408 0.0001922766 6.409192e-05
[1108,] 0.0019547327 0.0001198972 8.463048e-04
[1109,] 0.0001782408 0.0001421213 4.737361e-05
[1110,] 0.0089165528 0.0001129459 2.163657e-03
[1111,] 0.0001782408 0.0001775054 5.916703e-05
[1112,] 0.0001782408 0.0001849313 6.164413e-05
[1113,] 0.0001782408 0.0001502761 5.008974e-05
[1114,] 0.0001782408 0.0001354610 4.515422e-05
[1115,] 0.0001782408 0.0001490135 5.310560e-05
[1116,] 0.0001782408 0.0001675405 5.584683e-05
[1117,] 0.0001782408 0.0001712019 5.706733e-05
[1118,] 0.0001782408 0.0001911398 6.371071e-05
[1119,] 0.0001782408 0.0001944879 6.482984e-05
[1120,] 0.0121205488 0.0001267499 2.397590e-03
[1121,] 0.0259197213 0.0001301298 1.310458e-02
[1122,] 0.0061718666 0.0001299487 1.424513e-03
[1123,] 0.0050071912 0.0001301562 2.511522e-03
[1124,] 0.0040731974 0.0001249678 1.907188e-03
[1125,] 0.0043379330 0.0001234794 1.988553e-03
[1126,] 0.0052312864 0.0001234367 2.397634e-03
[1127,] 0.0001782408 0.0001292483 4.308247e-05
[1128,] 0.0001782408 0.0001427388 4.757970e-05
[1129,] 0.0001782408 0.0001254858 4.182866e-05
[1130,] 0.0001782408 0.0001294422 4.314706e-05
[1131,] 0.0001782408 0.0001378547 4.595033e-05
[1132,] 0.0001782408 0.0001331986 4.439992e-05
[1133,] 0.0001782408 0.0001333870 4.446274e-05
[1134,] 0.0001782408 0.0001338433 4.461488e-05
[1135,] 0.0001782408 0.0001361366 4.537947e-05
[1136,] 0.0001782408 0.0001740045 5.800156e-05
[1137,] 0.0001782408 0.0001709153 5.697116e-05
[1138,] 0.0051672784 0.0001178582 2.159637e-03
[1139,] 0.0001782408 0.0001353853 4.512917e-05
[1140,] 0.0001782408 0.0001420174 4.733940e-05
[1141,] 0.0001782408 0.0001966690 6.555569e-05
[1142,] 0.0001782408 0.0001914566 6.381832e-05
[1143,] 0.0001782408 0.0001415542 4.718481e-05
[1144,] 0.0001782408 0.0001901822 6.339402e-05
[1145,] 0.0001782408 0.0001388618 4.628824e-05
[1146,] 0.0001782408 0.0001543542 5.145102e-05
[1147,] 0.0003947579 0.0001175786 1.605440e-04
[1148,] 0.0001782408 0.0001628052 5.426684e-05
[1149,] 0.0001782408 0.0002576654 8.588714e-05
[1150,] 0.0001782408 0.0001594044 5.313343e-05
[1151,] 0.0001782408 0.0002477058 8.256373e-05
[1152,] 0.0001782408 0.0002322311 7.740927e-05
[1153,] 0.0001782408 0.0004219020 1.406213e-04
[1154,] 0.0006203237 0.0001547138 3.614827e-04
[1155,] 0.0004028021 0.0001248113 1.829877e-04
[1156,] 0.0004757163 0.0001248226 2.163599e-04
[1157,] 0.0005581701 0.0001563573 3.283321e-04
[1158,] 0.0001782408 0.0002299859 7.666067e-05
[1159,] 0.0001782408 0.0001311719 4.372350e-05
[1160,] 0.0001782408 0.0001756113 5.853750e-05
[1161,] 0.0001782408 0.0004354065 1.451205e-04
[1162,] 0.0001782408 0.0004608817 1.536113e-04
[1163,] 0.0001782408 0.0004285948 1.428518e-04
[1164,] 0.0001782408 0.0004673016 1.557629e-04
[1165,] 0.0001782408 0.0004321617 1.440394e-04
[1166,] 0.0001782408 0.0004044180 1.347939e-04
[1167,] 0.0001782408 0.0002564280 8.547506e-05
[1168,] 0.0001782408 0.0003089611 1.029838e-04
[1169,] 0.0001782408 0.0005155911 1.718576e-04
[1170,] 0.0001782408 0.0005149338 1.716388e-04
[1171,] 0.0001782408 0.0001512086 5.040163e-05
[1172,] 0.0001782408 0.0001500257 5.000728e-05
[1173,] 0.0001782408 0.0002438041 8.126720e-05
[1174,] 0.0001782408 0.0002600708 8.668900e-05
[1175,] 0.0001782408 0.0001701854 5.672882e-05
[1176,] 0.0001782408 0.0003476410 1.158710e-04
[1177,] 0.0001782408 0.0002441699 8.138894e-05
[1178,] 0.0001782408 0.0004363920 1.454501e-04
[1179,] 0.0001782408 0.0002058570 6.861506e-05
[1180,] 0.0001782408 0.0001470273 4.900831e-05
[1181,] 0.0035159417 0.0001188755 1.443130e-03
[1182,] 0.0001782408 0.0002592170 8.639959e-05
[1183,] 0.0001782408 0.0001356144 4.520420e-05
[1184,] 0.0001782408 0.0002760580 9.202029e-05
[1185,] 0.0001782408 0.0001377029 4.590044e-05
[1186,] 0.0001782408 0.0001416913 4.722986e-05
[1187,] 0.0001782408 0.0002442210 8.140815e-05
[1188,] 0.0001782408 0.0001272849 4.242820e-05
[1189,] 0.0038943022 0.0001469750 2.246464e-03
[1190,] 0.0001782408 0.0001462223 4.874027e-05
[1191,] 0.0001782408 0.0001225052 4.083513e-05
[1192,] 0.0022446279 0.0001215452 9.741204e-04
[1193,] 0.0001782408 0.0001783140 5.943410e-05
[1194,] 0.0001782408 0.0002044694 6.815614e-05
[1195,] 0.0001782408 0.0001483344 4.944423e-05
[1196,] 0.0001782408 0.0001522581 5.075261e-05
[1197,] 0.0001782408 0.0001536852 5.122832e-05
[1198,] 0.0001782408 0.0002908649 9.695547e-05
[1199,] 0.0001782408 0.0001757894 5.859570e-05
[1200,] 0.0001782408 0.0001275942 4.253151e-05
[1201,] 0.0001782408 0.0001293993 4.313318e-05
[1202,] 0.0001782408 0.0001709295 5.697656e-05
[1203,] 0.0001782408 0.0001998834 6.662864e-05
[1204,] 0.0001782408 0.0001527994 5.093291e-05
[1205,] 0.0001782408 0.0001240454 4.134741e-05
[1206,] 0.0001782408 0.0001392724 4.642386e-05
[1207,] 0.0002993478 0.0001260711 1.367761e-04
[1208,] 0.0001782408 0.0001087009 3.623332e-05
[1209,] 0.0001782408 0.0002543007 8.476870e-05
[1210,] 0.0001782408 0.0001583773 5.279263e-05
[1211,] 0.0001782408 0.0001585979 5.286615e-05
[1212,] 0.0001782408 0.0001376668 4.588910e-05
[1213,] 0.0001782408 0.0001380865 4.602903e-05
[1214,] 0.0001782408 0.0001670334 5.567822e-05
[1215,] 0.0001782408 0.0002558738 8.529275e-05
[1216,] 0.0001782408 0.0002008523 6.695174e-05
[1217,] 0.0001782408 0.0002666083 8.886920e-05
[1218,] 0.0001782408 0.0001441886 4.806431e-05
[1219,] 0.0001782408 0.0002097808 6.992714e-05
[1220,] 0.0002365100 0.0001552649 1.366979e-04
[1221,] 0.0001782408 0.0002138841 7.129509e-05
[1222,] 0.0001782408 0.0001355159 4.517123e-05
[1223,] 0.0001782408 0.0001978365 6.593889e-05
[1224,] 0.0001782408 0.0002081127 6.937056e-05
[1225,] 0.0001782408 0.0002273593 7.578604e-05
[1226,] 0.0001782408 0.0002098351 6.994444e-05
[1227,] 0.0001782408 0.0002646516 8.821711e-05
[1228,] 0.0001782408 0.0002641929 8.806434e-05
[1229,] 0.0001782408 0.0002318825 7.729422e-05
[1230,] 0.0001782408 0.0003921654 1.307241e-04
[1231,] 0.0001782408 0.0003710477 1.236842e-04
[1232,] 0.0001782408 0.0003349821 1.116617e-04
[1233,] 0.0001782408 0.0001324291 4.414271e-05
[1234,] 0.0001782408 0.0003493832 1.164600e-04
[1235,] 0.0001782408 0.0003617037 1.205671e-04
[1236,] 0.0001782408 0.0001396870 4.656199e-05
[1237,] 0.0001782408 0.0001331094 4.436959e-05
[1238,] 0.0001782408 0.0001793492 5.978441e-05
[1239,] 0.0001782408 0.0001307312 4.357690e-05
[1240,] 0.0001782408 0.0001294842 4.316143e-05
[1241,] 0.0001782408 0.0001308240 4.360783e-05
[1242,] 0.0001782408 0.0001303855 4.346290e-05
[1243,] 0.0001782408 0.0001336732 4.455748e-05
[1244,] 0.0001782408 0.0001163447 3.878131e-05
[1245,] 0.0001782408 0.0001143359 3.811175e-05
[1246,] 0.0001782408 0.0002097468 6.991816e-05
[1247,] 0.0001782408 0.0001392391 4.641398e-05
[1248,] 0.0001782408 0.0001657458 5.524912e-05
[1249,] 0.0001782408 0.0001653118 5.510459e-05
[1250,] 0.0001782408 0.0001327448 4.424801e-05
[1251,] 0.0001782408 0.0001360315 4.534453e-05
[1252,] 0.0001782408 0.0001375870 4.586232e-05
[1253,] 0.0001782408 0.0001088579 3.628599e-05
[1254,] 0.0001782408 0.0001369567 4.565315e-05
[1255,] 0.0001782408 0.0001575946 5.253168e-05
[1256,] 0.0001782408 0.0001485622 4.952153e-05
[1257,] 0.0001782408 0.0001627667 5.425582e-05
[1258,] 0.0001782408 0.0001232207 4.107351e-05
[1259,] 0.0001782408 0.0001518450 5.061560e-05
[1260,] 0.0001782408 0.0001378458 4.594895e-05
[1261,] 0.0001782408 0.0001335052 4.450175e-05
[1262,] 0.0001782408 0.0001242196 4.140653e-05
[1263,] 0.0001782408 0.0001195309 3.984366e-05
[1264,] 0.0001782408 0.0001523849 5.079579e-05
[1265,] 0.0001782408 0.0001318908 4.396398e-05
[1266,] 0.0001782408 0.0001563320 5.211186e-05
[1267,] 0.0001782408 0.0001500837 5.002853e-05
[1268,] 0.0001782408 0.0001269371 4.231251e-05
[1269,] 0.0001782408 0.0001152770 3.842576e-05
[1270,] 0.0001782408 0.0001578235 5.260912e-05
[1271,] 0.0001782408 0.0001100232 3.667449e-05
[1272,] 0.0001782408 0.0001185927 3.953117e-05
[1273,] 0.0001782408 0.0001273003 4.243344e-05
[1274,] 0.0001782408 0.0001520708 5.069103e-05
[1275,] 0.0001782408 0.0001814972 6.049882e-05
[1276,] 0.0001782408 0.0001557044 5.190254e-05
[1277,] 0.0001782408 0.0001612510 5.375039e-05
[1278,] 0.0001782408 0.0001536022 5.120075e-05
[1279,] 0.0001782408 0.0001313931 4.379779e-05
[1280,] 0.0001782408 0.0001567440 5.224883e-05
[1281,] 0.0001782408 0.0001507062 5.023349e-05
[1282,] 0.0001782408 0.0001353117 4.510329e-05
[1283,] 0.0001782408 0.0001099579 3.665264e-05
[1284,] 0.0001782408 0.0001223119 4.077051e-05
[1285,] 0.0001782408 0.0001268997 4.229959e-05
[1286,] 0.0001782408 0.0001209831 4.032747e-05
[1287,] 0.0001782408 0.0001256300 4.187639e-05
[1288,] 0.0001782408 0.0001313299 4.377657e-05
[1289,] 0.0001782408 0.0001283137 4.277161e-05
[1290,] 0.0001782408 0.0001151907 3.839698e-05
[1291,] 0.0001782408 0.0001270584 4.235277e-05
[1292,] 0.0001782408 0.0001233299 4.110935e-05
[1293,] 0.0001782408 0.0007473943 2.491104e-04
[1294,] 0.0001782408 0.0002830616 9.435295e-05
[1295,] 0.0001782408 0.0001746907 5.822885e-05
[1296,] 0.0001782408 0.0001528278 5.093958e-05
[1297,] 0.0001782408 0.0001436557 4.788317e-05
[1298,] 0.0001782408 0.0001613558 5.378560e-05
[1299,] 0.0001782408 0.0001346163 4.487251e-05
[1300,] 0.0001782408 0.0002709283 9.030139e-05
[1301,] 0.0001782408 0.0001358039 4.526807e-05
[1302,] 0.0001782408 0.0001549397 5.164475e-05
[1303,] 0.0001782408 0.0001878782 6.262347e-05
[1304,] 0.0001782408 0.0002336373 7.787437e-05
[1305,] 0.0001782408 0.0001106132 3.687100e-05
[1306,] 0.0001782408 0.0001551865 5.172731e-05
[1307,] 0.0001782408 0.0001601182 5.337330e-05
[1308,] 0.0001782408 0.0001198645 3.995413e-05
[1309,] 0.0001782408 0.0001101680 3.672281e-05
[1310,] 0.0001782408 0.0001517290 5.057601e-05
[1311,] 0.0001782408 0.0001616809 5.389316e-05
[1312,] 0.0001782408 0.0001329841 4.432793e-05
[1313,] 0.0001782408 0.0001131017 3.769993e-05
[1314,] 0.0001782408 0.0001107810 3.692693e-05
[1315,] 0.0001782408 0.0001516137 5.054046e-05
[1316,] 0.0001782408 0.0001189237 3.964111e-05
[1317,] 0.0001782408 0.0002166408 7.221764e-05
[1318,] 0.0001782408 0.0001640543 5.468475e-05
[1319,] 0.0001782408 0.0001977778 6.592291e-05
[1320,] 0.0001782408 0.0001715528 5.718409e-05
[1321,] 0.0001782408 0.0001511320 5.037777e-05
[1322,] 0.0001782408 0.0001743958 5.813179e-05
[1323,] 0.0001782408 0.0001660687 5.535667e-05
[1324,] 0.0001782408 0.0001760617 5.868639e-05
[1325,] 0.0001782408 0.0001373996 4.580023e-05
[1326,] 0.0001782408 0.0001173668 3.912203e-05
[1327,] 0.0001782408 0.0001315825 4.386048e-05
[1328,] 0.0001782408 0.0001358056 4.526793e-05
[1329,] 0.0001782408 0.0002758513 9.195287e-05
[1330,] 0.0001782408 0.0001741436 5.804628e-05
[1331,] 0.0001782408 0.0001882635 6.275226e-05
[1332,] 0.0001782408 0.0001944788 6.482686e-05
[1333,] 0.0001782408 0.0001647067 5.490114e-05
[1334,] 0.0001782408 0.0001603178 5.343797e-05
[1335,] 0.0001782408 0.0001775572 5.918621e-05
[1336,] 0.0001782408 0.0001233319 4.111009e-05
[1337,] 0.0001782408 0.0001702161 5.673932e-05
[1338,] 0.0001782408 0.0001396617 4.655345e-05
[1339,] 0.0001782408 0.0002415531 8.051174e-05
[1340,] 0.0001782408 0.0001312212 4.373687e-05
[1341,] 0.0001782408 0.0001435811 4.785691e-05
[1342,] 0.0001782408 0.0001853109 6.176833e-05
[1343,] 0.0001782408 0.0001771627 5.905322e-05
[1344,] 0.0001782408 0.0002559798 8.531533e-05
[1345,] 0.0001782408 0.0001745095 5.816967e-05
[1346,] 0.0001782408 0.0001469782 4.899264e-05
[1347,] 0.0001782408 0.0001078857 3.596192e-05
[1348,] 0.0001782408 0.0001259793 4.199369e-05
[1349,] 0.0001782408 0.0001266334 4.221195e-05
[1350,] 0.0001782408 0.0001281715 4.272354e-05
[1351,] 0.0001782408 0.0001516696 5.055606e-05
[1352,] 0.0001782408 0.0001204029 4.013265e-05
[1353,] 0.0001782408 0.0001384016 4.613326e-05
[1354,] 0.0001782408 0.0001156936 3.856493e-05
[1355,] 0.0001782408 0.0001609379 5.364607e-05
[1356,] 0.0001782408 0.0001601993 5.340216e-05
[1357,] 0.0001782408 0.0001914509 6.381455e-05
[1358,] 0.0001782408 0.0001496158 4.987134e-05
[1359,] 0.0001782408 0.0001978266 6.594049e-05
[1360,] 0.0001782408 0.0001079478 3.598271e-05
[1361,] 0.0001782408 0.0001765954 5.886080e-05
[1362,] 0.0001782408 0.0001523501 5.078270e-05
[1363,] 0.0001782408 0.0001670631 5.569080e-05
[1364,] 0.0001782408 0.0001610091 5.366886e-05
[1365,] 0.0001782408 0.0001617164 5.390410e-05
[1366,] 0.0001782408 0.0001163230 3.877344e-05
[1367,] 0.0001782408 0.0001638359 5.461469e-05
[1368,] 0.0001782408 0.0001961850 6.539263e-05
[1369,] 0.0001782408 0.0002308360 7.694258e-05
[1370,] 0.0001782408 0.0001660396 5.534543e-05
[1371,] 0.0001866581 0.0001523427 5.084633e-05
[1372,] 0.0001782408 0.0001673212 5.576865e-05
[1373,] 0.0001782408 0.0001572723 5.242617e-05
[1374,] 0.0001782408 0.0001885106 6.283491e-05
[1375,] 0.0002323749 0.0001737222 5.790833e-05
[1376,] 0.0001782408 0.0001521009 5.069842e-05
[1377,] 0.0001782408 0.0001902083 6.340074e-05
[1378,] 0.0001782408 0.0001819716 6.065564e-05
[1379,] 0.0001782408 0.0001682758 5.609387e-05
[1380,] 0.0001782408 0.0001517591 5.058764e-05
[1381,] 0.0001782408 0.0002237894 7.460035e-05
[1382,] 0.0001782408 0.0001338749 4.462412e-05
[1383,] 0.0001782408 0.0001848419 6.161381e-05
[1384,] 0.0001782408 0.0001370815 4.569295e-05
[1385,] 0.0001782408 0.0002253660 7.512387e-05
[1386,] 0.0001782408 0.0002420312 8.068366e-05
[1387,] 0.0001782408 0.0001548131 5.160574e-05
[1388,] 0.0001782408 0.0001730897 5.769871e-05
[1389,] 0.0001782408 0.0001372699 4.575706e-05
[1390,] 0.0001782408 0.0001498746 4.995917e-05
[1391,] 0.0001782408 0.0001848926 6.162938e-05
[1392,] 0.0001782408 0.0002270048 7.566483e-05
[1393,] 0.0001782408 0.0001755183 5.850486e-05
[1394,] 0.0001782408 0.0001600019 5.333228e-05
[1395,] 0.0001782408 0.0001630548 5.434858e-05
[1396,] 0.0001782408 0.0001889435 6.298161e-05
[1397,] 0.0001782408 0.0001861452 6.204764e-05
[1398,] 0.0001782408 0.0002891586 9.638099e-05
[1399,] 0.0001782408 0.0002510705 8.369030e-05
[1400,] 0.0001782408 0.0001694234 5.647680e-05
[1401,] 0.0001782408 0.0002335107 7.783282e-05
[1402,] 0.0001782408 0.0001690496 5.635223e-05
[1403,] 0.0001782408 0.0002205335 7.350854e-05
[1404,] 0.0001782408 0.0001312744 4.375785e-05
[1405,] 0.0001782408 0.0001269387 4.231268e-05
[1406,] 0.0001782408 0.0001105855 3.686194e-05
[1407,] 0.0001782408 0.0002511146 8.370400e-05
[1408,] 0.0001782408 0.0001483965 4.946548e-05
[1409,] 0.0001782408 0.0001862999 6.209794e-05
[1410,] 0.0001782408 0.0001621529 5.405101e-05
[1411,] 0.0001782408 0.0001486915 4.956374e-05
[1412,] 0.0001782408 0.0001128490 3.761623e-05
[1413,] 0.0001782408 0.0001809478 6.031353e-05
[1414,] 0.0001782408 0.0001211230 4.037396e-05
[1415,] 0.0001782408 0.0001152020 3.840060e-05
[1416,] 0.0001782408 0.0001271267 4.237578e-05
[1417,] 0.0001782408 0.0001401170 4.670546e-05
[1418,] 0.0001782408 0.0001373585 4.578573e-05
[1419,] 0.0001782408 0.0001374701 4.582290e-05
[1420,] 0.0001782408 0.0001113886 3.712923e-05
[1421,] 0.0001782408 0.0001312102 4.373659e-05
[1422,] 0.0001782408 0.0001802163 6.007199e-05
[1423,] 0.0001782408 0.0001228219 4.093999e-05
[1424,] 0.0001782408 0.0001250483 4.168174e-05
[1425,] 0.0001782408 0.0001291793 4.305972e-05
[1426,] 0.0001782408 0.0001335817 4.452711e-05
[1427,] 0.0001782408 0.0001590055 5.300164e-05
[1428,] 0.0001782408 0.0001338732 4.462356e-05
[1429,] 0.0001782408 0.0001228187 4.093958e-05
[1430,] 0.0001782408 0.0001120154 3.733808e-05
[1431,] 0.0001782408 0.0001518206 5.060688e-05
[1432,] 0.0001782408 0.0001434404 4.781340e-05
[1433,] 0.0001782408 0.0001926541 6.421898e-05
[1434,] 0.0001782408 0.0001884610 6.282084e-05
[1435,] 0.0001782408 0.0001576084 5.253606e-05
[1436,] 0.0001782408 0.0002198221 7.327494e-05
[1437,] 0.0001782408 0.0001213364 4.044551e-05
[1438,] 0.0001782408 0.0001222439 4.074787e-05
[1439,] 0.0001782408 0.0001250471 4.168219e-05
[1440,] 0.0001782408 0.0001216248 4.054150e-05
[1441,] 0.0001782408 0.0002417531 8.058568e-05
[1442,] 0.0001782408 0.0002326674 7.755692e-05
[1443,] 0.0001782408 0.0002234033 7.446872e-05
[1444,] 0.0001782408 0.0001653400 5.511349e-05
[1445,] 0.0001782408 0.0002327687 7.759083e-05
[1446,] 0.0001782408 0.0001252196 4.173976e-05
[1447,] 0.0001782408 0.0001209934 4.033100e-05
[1448,] 0.0001782408 0.0002130039 7.100261e-05
[1449,] 0.0001782408 0.0001203081 4.010265e-05
[1450,] 0.0001782408 0.0001149330 3.831092e-05
[1451,] 0.0001782408 0.0001880011 6.266801e-05
[1452,] 0.0001782408 0.0001144547 3.815148e-05
[1453,] 0.0001782408 0.0001156579 3.855254e-05
[1454,] 0.0001782408 0.0001092749 3.642475e-05
[1455,] 0.0001782408 0.0005995869 1.998665e-04
[1456,] 0.0001782408 0.0003544926 1.181679e-04
[1457,] 0.0001782408 0.0001737643 5.792156e-05
[1458,] 0.0001782408 0.0001606876 5.356253e-05
[1459,] 0.0001782408 0.0002571387 8.570758e-05
[1460,] 0.0001782408 0.0007323185 2.440915e-04
[1461,] 0.0001782408 0.0001345922 4.486334e-05
[1462,] 0.0001782408 0.0008133739 2.711092e-04
[1463,] 0.0001782408 0.0007511421 2.503694e-04
[1464,] 0.0001782408 0.0002403598 8.011461e-05
[1465,] 0.0001782408 0.0005560514 1.853372e-04
[1466,] 0.0001782408 0.0005582747 1.860786e-04
[1467,] 0.0001782408 0.0001247712 4.158953e-05
[1468,] 0.0001782408 0.0008217660 2.739026e-04
[1469,] 0.0001782408 0.0001120976 3.736537e-05
[1470,] 0.0001782408 0.0003803513 1.267865e-04
[1471,] 0.0001782408 0.0001522722 5.075736e-05
[1472,] 0.0001782408 0.0001082032 3.606767e-05
[1473,] 0.0001782408 0.0001530011 5.100023e-05
[1474,] 0.0001782408 0.0001083209 3.610695e-05
[1475,] 0.0001782408 0.0001673794 5.579249e-05
[1476,] 0.0001782408 0.0004158723 1.386238e-04
[1477,] 0.0001782408 0.0001729247 5.764292e-05
[1478,] 0.0001782408 0.0003685897 1.228651e-04
[1479,] 0.0001782408 0.0003325815 1.108638e-04
[1480,] 0.0001782408 0.0002120103 7.067086e-05
[1481,] 0.0001782408 0.0001111210 3.704013e-05
[1482,] 0.0001782408 0.0001409988 4.699904e-05
[1483,] 0.0001782408 0.0001746220 5.820752e-05
[1484,] 0.0001782408 0.0001319462 4.398285e-05
[1485,] 0.0001782408 0.0001130721 3.769074e-05
[1486,] 0.0001782408 0.0001089634 3.632112e-05
[1487,] 0.0001782408 0.0001817267 6.057606e-05
[1488,] 0.0001782408 0.0001569594 5.231795e-05
[1489,] 0.0001782408 0.0001719793 5.732648e-05
[1490,] 0.0001782408 0.0001323956 4.413160e-05
[1491,] 0.0001782408 0.0001583141 5.277097e-05
[1492,] 0.0001782408 0.0001431448 4.771611e-05
[1493,] 0.0001782408 0.0001668946 5.563095e-05
[1494,] 0.0001782408 0.0001663432 5.545019e-05
[1495,] 0.0001782408 0.0003306365 1.102075e-04
[1496,] 0.0001782408 0.0002426638 8.089156e-05
[1497,] 0.0001782408 0.0001980484 6.601715e-05
[1498,] 0.0001782408 0.0003228091 1.075954e-04
[1499,] 0.0001782408 0.0001971034 8.379371e-05
[1500,] 0.0001782408 0.0002072260 6.907791e-05
[1501,] 0.0001782408 0.0001999066 6.663898e-05
[1502,] 0.0001782408 0.0002046191 6.821004e-05
[1503,] 0.0001782408 0.0001402252 4.674175e-05
[1504,] 0.0001782408 0.0002202494 7.341847e-05
[1505,] 0.0001782408 0.0002043375 6.811572e-05
[1506,] 0.0001782408 0.0001766754 5.889504e-05
[1507,] 0.0001782408 0.0001620109 5.400287e-05
[1508,] 0.0001782408 0.0002108805 7.029489e-05
[1509,] 0.0001782408 0.0002019088 6.730669e-05
[1510,] 0.0001782408 0.0001216458 4.054752e-05
[1511,] 0.0001782408 0.0001893302 6.311376e-05
[1512,] 0.0001782408 0.0002386255 7.954405e-05
[1513,] 0.0001782408 0.0002084691 6.949365e-05
[1514,] 0.0001782408 0.0001999792 6.666079e-05
[1515,] 0.0001782408 0.0002185049 7.284346e-05
[1516,] 0.0001782408 0.0004517274 1.505996e-04
[1517,] 0.0001782408 0.0001274205 4.247336e-05
[1518,] 0.0001782408 0.0002166100 7.221102e-05
[1519,] 0.0001782408 0.0001353260 4.510866e-05
[1520,] 0.0001782408 0.0001507487 5.024815e-05
[1521,] 0.0001782408 0.0001340643 4.468793e-05
[1522,] 0.0001782408 0.0001112086 3.706959e-05
[1523,] 0.0001782408 0.0001115479 3.718259e-05
[1524,] 0.0001782408 0.0002455870 8.186620e-05
[1525,] 0.0001782408 0.0002048660 6.829109e-05
[1526,] 0.0001782408 0.0001416831 4.722652e-05
[1527,] 0.0001782408 0.0001229933 4.099804e-05
[1528,] 0.0001782408 0.0001725420 5.751404e-05
[1529,] 0.0001782408 0.0001233308 4.111049e-05
[1530,] 0.0001782408 0.0001108319 3.694401e-05
[1531,] 0.0001782408 0.0001545328 5.151216e-05
[1532,] 0.0001782408 0.0001242527 4.141794e-05
[1533,] 0.0001782408 0.0001230740 4.102485e-05
[1534,] 0.0001782408 0.0001511139 5.037225e-05
[1535,] 0.0001782408 0.0001231228 4.104125e-05
[1536,] 0.0001782408 0.0001231039 4.103487e-05
[1537,] 0.0001782408 0.0001516910 5.056482e-05
[1538,] 0.0001782408 0.0001669657 5.565841e-05
[1539,] 0.0001782408 0.0001700827 5.669696e-05
[1540,] 0.0001782408 0.0001690579 5.635530e-05
[1541,] 0.0001782408 0.0001695254 5.651107e-05
[1542,] 0.0001782408 0.0002284695 7.616356e-05
[1543,] 0.0001782408 0.0001727612 5.759024e-05
[1544,] 0.0001782408 0.0001708081 5.694050e-05
[1545,] 0.0001782408 0.0001591874 5.306577e-05
[1546,] 0.0001782408 0.0005582999 1.861306e-04
[1547,] 0.0001782408 0.0001807447 6.025307e-05
[1548,] 0.0001782408 0.0001793444 5.978608e-05
[1549,] 0.0001782408 0.0001850464 6.168529e-05
[1550,] 0.0001782408 0.0002306380 7.688436e-05
[1551,] 0.0001782408 0.0001209912 4.033034e-05
[1552,] 0.0001782408 0.0001760642 5.868974e-05
[1553,] 0.0001782408 0.0002286661 7.622706e-05
[1554,] 0.0001782408 0.0001440647 4.802054e-05
[1555,] 0.0001782408 0.0001279489 4.264877e-05
[1556,] 0.0001782408 0.0002313221 7.711217e-05
[1557,] 0.0001782408 0.0001102753 3.675849e-05
[1558,] 0.0001782408 0.0001509921 5.033010e-05
[1559,] 0.0001782408 0.0001491807 4.972819e-05
[1560,] 0.0001782408 0.0001377136 4.590418e-05
[1561,] 0.0001782408 0.0001386826 4.622747e-05
[1562,] 0.0001782408 0.0001394458 4.648123e-05
[1563,] 0.0001782408 0.0001660001 5.533338e-05
[1564,] 0.0001782408 0.0002203682 7.345781e-05
[1565,] 0.0001782408 0.0002200477 7.335106e-05
[1566,] 0.0001782408 0.0001570394 5.234278e-05
[1567,] 0.0001782408 0.0001612011 5.373383e-05
[1568,] 0.0001782408 0.0001319909 4.399478e-05
[1569,] 0.0001782408 0.0001456974 4.856373e-05
[1570,] 0.0001782408 0.0002474422 8.247174e-05
[1571,] 0.0001782408 0.0001970043 6.566919e-05
[1572,] 0.0001782408 0.0001147088 3.823590e-05
[1573,] 0.0001782408 0.0001567357 5.224524e-05
[1574,] 0.0001782408 0.0001178950 3.929850e-05
[1575,] 0.0001782408 0.0001414285 4.714092e-05
[1576,] 0.0001782408 0.0001367508 4.558204e-05
[1577,] 0.0001782408 0.0001336441 4.454690e-05
[1578,] 0.0001782408 0.0001796141 5.986688e-05
[1579,] 0.0001782408 0.0001481489 4.938029e-05
[1580,] 0.0001782408 0.0001395634 4.651831e-05
[1581,] 0.0001782408 0.0001712470 5.708231e-05
[1582,] 0.0001782408 0.0001470620 4.902057e-05
[1583,] 0.0001782408 0.0001745806 5.819356e-05
[1584,] 0.0001782408 0.0001192779 3.975896e-05
[1585,] 0.0001782408 0.0001292634 4.308681e-05
[1586,] 0.0009191182 0.0001730511 2.956700e-04
[1587,] 0.0010331065 0.0001730460 3.307090e-04
[1588,] 0.0001782408 0.0001258560 4.195129e-05
[1589,] 0.0001782408 0.0001764925 5.883028e-05
[1590,] 0.0008009118 0.0001730492 2.587532e-04
[1591,] 0.0001782408 0.0001128036 3.760093e-05
[1592,] 0.0001782408 0.0001255722 4.185778e-05
[1593,] 0.0001782408 0.0001566850 5.222864e-05
[1594,] 0.0008524802 0.0001730575 2.752155e-04
[1595,] 0.0001782408 0.0001750069 5.833485e-05
[1596,] 0.0001782408 0.0001391674 4.638670e-05
[1597,] 0.0010132650 0.0001729350 3.182779e-04
[1598,] 0.0001782408 0.0001477643 4.925176e-05
[1599,] 0.0001782408 0.0001338061 4.459977e-05
[1600,] 0.0009348622 0.0001729423 2.938415e-04
[1601,] 0.0009558597 0.0001729364 2.998944e-04
[1602,] 0.0009874178 0.0001729569 3.105138e-04
[1603,] 0.0009780079 0.0001728739 3.026327e-04
[1604,] 0.0009881873 0.0001729397 3.098484e-04
[1605,] 0.0009381999 0.0001729238 2.939100e-04
[1606,] 0.0010238869 0.0001729396 3.205699e-04
[1607,] 0.0010772885 0.0001729473 3.371011e-04
[1608,] 0.0009711004 0.0001731336 3.139631e-04
[1609,] 0.0008994669 0.0001726627 2.689212e-04
[1610,] 0.0001782408 0.0001686410 5.621448e-05
[1611,] 0.0001782408 0.0001184196 3.947292e-05
[1612,] 0.0001782408 0.0002909133 9.696146e-05
[1613,] 0.0001782408 0.0001613103 5.377007e-05
[1614,] 0.0001782408 0.0002732150 9.107274e-05
[1615,] 0.0001782408 0.0006987853 2.328935e-04
[1616,] 0.0008714425 0.0001728160 2.667661e-04
[1617,] 0.0001782408 0.0001628349 5.427856e-05
[1618,] 0.0001782408 0.0001410748 4.702532e-05
[1619,] 0.0001782408 0.0001722855 5.742875e-05
[1620,] 0.0004072065 0.0001707927 1.213950e-04
[1621,] 0.0001782408 0.0001599799 5.332677e-05
[1622,] 0.0001782408 0.0002218864 7.395366e-05
[1623,] 0.0001782408 0.0001938142 6.459992e-05
[1624,] 0.0001782408 0.0001552645 5.175268e-05
[1625,] 0.0001782408 0.0001421500 4.738309e-05
[1626,] 0.0001782408 0.0001573035 5.243322e-05
[1627,] 0.0001782408 0.0003811230 1.270188e-04
[1628,] 0.0001782408 0.0001524384 5.081164e-05
[1629,] 0.0001782408 0.0001615941 5.386385e-05
[1630,] 0.0001782408 0.0001713532 5.711571e-05
[1631,] 0.0001782408 0.0001619067 5.396927e-05
[1632,] 0.0001782408 0.0001338567 4.461896e-05
[1633,] 0.0004005019 0.0001709975 1.228148e-04
[1634,] 0.0001782408 0.0001735468 5.785041e-05
[1635,] 0.0001782408 0.0001615497 5.385017e-05
[1636,] 0.0001782408 0.0001377065 4.590153e-05
[1637,] 0.0001782408 0.0003358539 1.119394e-04
[1638,] 0.0001782408 0.0001331013 4.436679e-05
[1639,] 0.0005269795 0.0001709818 1.595066e-04
[1640,] 0.0001782408 0.0001696297 5.653799e-05
[1641,] 0.0001782408 0.0001203104 4.010351e-05
[1642,] 0.0001782408 0.0001198712 3.995711e-05
[1643,] 0.0001782408 0.0001422528 4.741797e-05
[1644,] 0.0001782408 0.0001407238 4.690815e-05
[1645,] 0.0001782408 0.0001690264 5.634239e-05
[1646,] 0.0001782408 0.0001427011 4.756748e-05
[1647,] 0.0004333112 0.0001707528 1.273353e-04
[1648,] 0.0001782408 0.0001615653 5.385535e-05
[1649,] 0.0001782408 0.0001399631 4.665466e-05
[1650,] 0.0001782408 0.0001128618 3.762035e-05
[1651,] 0.0001782408 0.0001129266 3.764194e-05
[1652,] 0.0004605744 0.0001707343 1.345486e-04
[1653,] 0.0001782408 0.0001136084 3.786790e-05
[1654,] 0.0001782408 0.0001113765 3.712431e-05
[1655,] 0.0001782408 0.0001148104 3.826967e-05
[1656,] 0.0001782408 0.0001767719 5.892301e-05
[1657,] 0.0004874870 0.0001694919 5.859880e-05
[1658,] 0.0017717514 0.0001715189 3.993435e-04
[1659,] 0.0001782408 0.0001391833 4.639504e-05
[1660,] 0.0001782408 0.0001283983 4.279889e-05
[1661,] 0.0001782408 0.0001096638 3.655496e-05
[1662,] 0.0001782408 0.0002636598 8.789801e-05
[1663,] 0.0001782408 0.0001669118 5.563644e-05
[1664,] 0.0001782408 0.0001323764 4.412552e-05
[1665,] 0.0001782408 0.0001187790 3.959296e-05
[1666,] 0.0007571085 0.0001586392 5.288355e-05
[1667,] 0.0001782408 0.0001747533 5.825221e-05
[1668,] 0.0008318484 0.0001687232 5.624638e-05
[1669,] 0.0001782408 0.0001625459 5.418204e-05
[1670,] 0.0001782408 0.0002338032 7.793126e-05
[1671,] 0.0001782408 0.0001231929 4.106439e-05
[1672,] 0.0001782408 0.0001706718 5.689031e-05
[1673,] 0.0001782408 0.0001531339 5.104456e-05
[1674,] 0.0008701894 0.0001358610 6.342476e-05
[1675,] 0.0001782408 0.0002864258 9.547510e-05
[1676,] 0.0001782408 0.0004497999 1.499096e-04
[1677,] 0.0001782408 0.0001632779 5.442572e-05
[1678,] 0.0001782408 0.0001204879 4.016318e-05
[1679,] 0.0001782408 0.0001447168 4.823815e-05
[1680,] 0.0001782408 0.0001208707 4.029061e-05
[1681,] 0.0001782408 0.0001821944 6.072949e-05
[1682,] 0.0001782408 0.0001457164 4.857495e-05
[1683,] 0.0001782408 0.0001716912 5.723022e-05
[1684,] 0.0001782408 0.0003152438 1.050811e-04
[1685,] 0.0001782408 0.0001235875 4.119455e-05
[1686,] 0.0001782408 0.0001724957 5.749823e-05
[1687,] 0.0001782408 0.0001956685 6.522359e-05
[1688,] 0.0001782408 0.0001458075 4.859916e-05
[1689,] 0.0001782408 0.0001201040 4.003332e-05
[1690,] 0.0001782408 0.0001408003 4.693326e-05
[1691,] 0.0001782408 0.0001810209 6.034041e-05
[1692,] 0.0001782408 0.0002092961 6.976383e-05
[1693,] 0.0001782408 0.0001890304 6.301075e-05
[1694,] 0.0001782408 0.0002139619 7.131849e-05
[1695,] 0.0001782408 0.0001410276 4.701067e-05
[1696,] 0.0001782408 0.0001331584 4.438674e-05
[1697,] 0.0001782408 0.0002323412 7.744484e-05
[1698,] 0.0001782408 0.0001753966 5.846886e-05
[1699,] 0.0001782408 0.0001883631 6.278537e-05
[1700,] 0.0001782408 0.0001330836 4.436194e-05
[1701,] 0.0001782408 0.0001545632 5.152017e-05
[1702,] 0.0001782408 0.0001691193 5.637599e-05
[1703,] 0.0001782408 0.0001279355 4.264557e-05
[1704,] 0.0001782408 0.0001709102 5.697006e-05
[1705,] 0.0001782408 0.0001777989 5.926557e-05
[1706,] 0.0001782408 0.0002869449 9.564313e-05
[1707,] 0.0001782408 0.0003201632 1.067157e-04
[1708,] 0.0001782408 0.0003056920 1.018919e-04
[1709,] 0.0001782408 0.0003584448 1.194750e-04
[1710,] 0.0001782408 0.0004087394 1.362368e-04
[1711,] 0.0001782408 0.0003793962 1.264579e-04
[1712,] 0.0001782408 0.0004368100 1.455947e-04
[1713,] 0.0001782408 0.0001114479 3.714964e-05
[1714,] 0.0001782408 0.0003143540 1.047784e-04
[1715,] 0.0001782408 0.0002881664 9.606064e-05
[1716,] 0.0001782408 0.0001403050 4.676753e-05
[1717,] 0.0001782408 0.0002906469 9.688468e-05
[1718,] 0.0001782408 0.0002821262 9.404481e-05
[1719,] 0.0001782408 0.0002848441 9.495076e-05
[1720,] 0.0001782408 0.0004183626 1.394559e-04
[1721,] 0.0001782408 0.0001547749 5.158984e-05
[1722,] 0.0001782408 0.0002461962 8.206673e-05
[1723,] 0.0001782408 0.0005884291 1.961315e-04
[1724,] 0.0001782408 0.0002735747 9.118961e-05
[1725,] 0.0001782408 0.0008487090 2.828938e-04
[1726,] 0.0001782408 0.0002047070 6.823695e-05
[1727,] 0.0001782408 0.0001830526 6.101612e-05
[1728,] 0.0001782408 0.0001107079 3.690300e-05
[1729,] 0.0001782408 0.0001839690 6.132455e-05
[1730,] 0.0001782408 0.0001619102 5.396832e-05
[1731,] 0.0001782408 0.0002197863 7.326563e-05
[1732,] 0.0001782408 0.0002081464 6.938019e-05
[1733,] 0.0001782408 0.0004778499 1.592742e-04
[1734,] 0.0001782408 0.0001794720 5.982232e-05
[1735,] 0.0001782408 0.0001499961 4.999817e-05
[1736,] 0.0001782408 0.0001309956 4.366526e-05
[1737,] 0.0001782408 0.0001171305 3.904436e-05
[1738,] 0.0001782408 0.0001304557 4.348518e-05
[1739,] 0.0001782408 0.0001538362 5.127868e-05
[1740,] 0.0001782408 0.0001324101 4.413524e-05
[1741,] 0.0001782408 0.0001880489 6.268463e-05
[1742,] 0.0001782408 0.0001730826 5.769421e-05
[1743,] 0.0001782408 0.0001565289 5.217607e-05
[1744,] 0.0001782408 0.0001229028 4.096753e-05
[1745,] 0.0001782408 0.0001732702 5.775587e-05
[1746,] 0.0001782408 0.0001206590 4.021972e-05
[1747,] 0.0001782408 0.0001206368 4.021225e-05
[1748,] 0.0001782408 0.0001415684 4.718820e-05
[1749,] 0.0001782408 0.0001207330 4.024440e-05
[1750,] 0.0001782408 0.0001802178 6.007275e-05
[1751,] 0.0001782408 0.0001217959 4.059891e-05
[1752,] 0.0001782408 0.0001215749 4.052491e-05
[1753,] 0.0001782408 0.0001252177 4.174001e-05
[1754,] 0.0001782408 0.0001228290 4.094337e-05
[1755,] 0.0001782408 0.0002037885 6.792830e-05
[1756,] 0.0001782408 0.0001499629 4.998714e-05
[1757,] 0.0001782408 0.0001176390 3.921305e-05
[1758,] 0.0001782408 0.0001482425 4.941408e-05
[1759,] 0.0001782408 0.0001687386 5.624651e-05
[1760,] 0.0001782408 0.0001198158 3.993874e-05
[1761,] 0.0001782408 0.0001481150 4.937129e-05
[1762,] 0.0001782408 0.0001449208 4.830774e-05
[1763,] 0.0001782408 0.0001623211 5.410853e-05
[1764,] 0.0001782408 0.0001973982 6.580238e-05
[1765,] 0.0001782408 0.0001496988 4.990041e-05
[1766,] 0.0001782408 0.0001630637 5.435475e-05
[1767,] 0.0001782408 0.0001493352 4.977924e-05
[1768,] 0.0001782408 0.0001472464 4.908215e-05
[1769,] 0.0001782408 0.0001116269 3.720890e-05
[1770,] 0.0001782408 0.0001470490 4.901633e-05
[1771,] 0.0001782408 0.0001468040 4.893471e-05
[1772,] 0.0001782408 0.0001100590 3.668620e-05
[1773,] 0.0001782408 0.0001488598 4.962154e-05
[1774,] 0.0001782408 0.0001801571 6.005309e-05
[1775,] 0.0001782408 0.0001146873 3.822885e-05
[1776,] 0.0001782408 0.0001721340 5.737805e-05
[1777,] 0.0001782408 0.0001224706 4.082313e-05
[1778,] 0.0001782408 0.0001490476 4.968251e-05
[1779,] 0.0001782408 0.0001470669 4.902234e-05
[1780,] 0.0001782408 0.0001477153 4.923848e-05
[1781,] 0.0001782408 0.0001461930 4.873103e-05
[1782,] 0.0001782408 0.0001625806 5.419384e-05
[1783,] 0.0001782408 0.0001443557 4.811882e-05
[1784,] 0.0001782408 0.0001581883 5.272929e-05
[1785,] 0.0001782408 0.0001233998 4.113362e-05
[1786,] 0.0001782408 0.0001769830 5.899500e-05
[1787,] 0.0001782408 0.0001467156 4.890548e-05
[1788,] 0.0001782408 0.0001716631 5.722096e-05
[1789,] 0.0001782408 0.0002651676 8.839490e-05
[1790,] 0.0001782408 0.0001545453 5.151506e-05
[1791,] 0.0001782408 0.0001131736 3.772468e-05
[1792,] 0.0001782408 0.0001574133 5.247119e-05
[1793,] 0.0001782408 0.0001249990 4.166590e-05
[1794,] 0.0001782408 0.0001555705 5.185681e-05
[1795,] 0.0001782408 0.0001173918 3.913050e-05
[1796,] 0.0001782408 0.0001501059 5.003556e-05
[1797,] 0.0001782408 0.0001210177 4.033906e-05
[1798,] 0.0001782408 0.0001201330 4.004417e-05
[1799,] 0.0001782408 0.0001392437 4.641681e-05
[1800,] 0.0001782408 0.0001358209 4.527344e-05
[1801,] 0.0001782408 0.0001194433 3.981434e-05
[1802,] 0.0001782408 0.0001275950 4.253331e-05
[1803,] 0.0001782408 0.0001198015 3.993469e-05
[1804,] 0.0001782408 0.0001335078 4.450246e-05
[1805,] 0.0001782408 0.0001188066 3.960295e-05
[1806,] 0.0001782408 0.0001861184 6.204382e-05
[1807,] 0.0001782408 0.0001208950 4.029926e-05
[1808,] 0.0001782408 0.0001959295 6.531466e-05
[1809,] 0.0001782408 0.0001326732 4.422426e-05
[1810,] 0.0001782408 0.0001520959 5.069854e-05
[1811,] 0.0001782408 0.0001508064 5.026878e-05
[1812,] 0.0001782408 0.0001407160 4.690478e-05
[1813,] 0.0001782408 0.0001221696 4.072331e-05
[1814,] 0.0001782408 0.0001590604 5.302014e-05
[1815,] 0.0001782408 0.0001652391 5.507993e-05
[1816,] 0.0001782408 0.0001520552 5.068422e-05
[1817,] 0.0001782408 0.0001659775 5.532675e-05
[1818,] 0.0001782408 0.0001499603 4.998658e-05
[1819,] 0.0001782408 0.0001715011 5.716446e-05
[1820,] 0.0001782408 0.0001563984 5.213284e-05
[1821,] 0.0001782408 0.0002297353 7.657736e-05
[1822,] 0.0001782408 0.0001831130 6.103611e-05
[1823,] 0.0001782408 0.0001158191 3.860682e-05
[1824,] 0.0001782408 0.0001183256 3.944146e-05
[1825,] 0.0001782408 0.0001212512 4.041647e-05
[1826,] 0.0001782408 0.0001732118 5.773665e-05
[1827,] 0.0001782408 0.0001231683 4.105583e-05
[1828,] 0.0001782408 0.0001465525 4.885033e-05
[1829,] 0.0001782408 0.0001156648 3.855522e-05
[1830,] 0.0001782408 0.0001731676 5.772196e-05
[1831,] 0.0001782408 0.0001391031 4.636799e-05
[1832,] 0.0001782408 0.0001877986 6.259776e-05
[1833,] 0.0001782408 0.0001463944 4.879703e-05
[1834,] 0.0001782408 0.0001176257 3.920896e-05
[1835,] 0.0001782408 0.0001123282 3.744270e-05
[1836,] 0.0001782408 0.0001588716 5.295598e-05
[1837,] 0.0001782408 0.0001352749 4.509182e-05
[1838,] 0.0001782408 0.0001157733 3.859119e-05
[1839,] 0.0001782408 0.0001156974 3.856663e-05
[1840,] 0.0001782408 0.0001222874 4.076238e-05
[1841,] 0.0001782408 0.0001544903 5.149970e-05
[1842,] 0.0001782408 0.0001167981 3.893287e-05
[1843,] 0.0001782408 0.0001750647 5.835885e-05
[1844,] 0.0001782408 0.0001868034 6.227036e-05
[1845,] 0.0001782408 0.0001276955 4.256518e-05
[1846,] 0.0001782408 0.0001240247 4.134303e-05
[1847,] 0.0001782408 0.0001553308 5.177565e-05
[1848,] 0.0001782408 0.0001194002 3.980117e-05
[1849,] 0.0001782408 0.0001233793 4.112597e-05
[1850,] 0.0001782408 0.0001661457 5.538071e-05
[1851,] 0.0001782408 0.0001969020 6.563097e-05
[1852,] 0.0001782408 0.0001192035 3.973571e-05
[1853,] 0.0001782408 0.0002072625 6.908680e-05
[1854,] 0.0001782408 0.0001597724 5.325629e-05
[1855,] 0.0001782408 0.0001143471 3.811601e-05
[1856,] 0.0001782408 0.0001593344 5.311028e-05
[1857,] 0.0001782408 0.0001885949 6.286278e-05
[1858,] 0.0001782408 0.0001435897 4.786224e-05
[1859,] 0.0001782408 0.0001095670 3.652226e-05
[1860,] 0.0001782408 0.0001164267 3.880873e-05
[1861,] 0.0001782408 0.0001176948 3.923153e-05
[1862,] 0.0001782408 0.0001199595 3.998669e-05
[1863,] 0.0001782408 0.0001231147 4.103851e-05
[1864,] 0.0001782408 0.0001200991 4.003340e-05
[1865,] 0.0001782408 0.0001203350 4.011186e-05
[1866,] 0.0001782408 0.0001223894 4.079665e-05
[1867,] 0.0001782408 0.0001194893 3.982994e-05
[1868,] 0.0001782408 0.0001741756 5.805839e-05
[1869,] 0.0001782408 0.0001164244 3.880828e-05
[1870,] 0.0001782408 0.0001456128 4.853696e-05
[1871,] 0.0001782408 0.0001204786 4.015916e-05
[1872,] 0.0001782408 0.0001553323 5.177670e-05
[1873,] 0.0001782408 0.0001113741 3.712392e-05
[1874,] 0.0001782408 0.0001724079 5.746950e-05
[1875,] 0.0001782408 0.0001358954 4.529812e-05
[1876,] 0.0001782408 0.0001943876 6.479511e-05
[1877,] 0.0001782408 0.0007801823 2.600638e-04
[1878,] 0.0001782408 0.0002561395 8.537827e-05
[1879,] 0.0001782408 0.0001826091 6.086905e-05
[1880,] 0.0001782408 0.0002069631 6.898360e-05
[1881,] 0.0001782408 0.0004715097 1.571615e-04
[1882,] 0.0001782408 0.0007105390 2.368534e-04
[1883,] 0.0001782408 0.0004145520 1.381689e-04
[1884,] 0.0001782408 0.0003883088 1.294295e-04
[1885,] 0.0001782408 0.0001227213 4.090705e-05
[1886,] 0.0001782408 0.0001236695 4.122311e-05
[1887,] 0.0001782408 0.0001439997 4.799928e-05
[1888,] 0.0001782408 0.0001123082 3.743625e-05
[1889,] 0.0001991256 0.0001730236 6.501437e-05
[1890,] 0.0001782408 0.0001624595 5.415273e-05
[1891,] 0.0001782408 0.0002259171 7.530241e-05
[1892,] 0.0001782408 0.0002739980 9.133197e-05
[1893,] 0.0001782408 0.0001994272 6.647361e-05
[1894,] 0.0001782408 0.0001249565 4.165217e-05
[1895,] 0.0001782408 0.0001319339 4.397765e-05
[1896,] 0.0001782408 0.0007296656 2.432156e-04
[1897,] 0.0001782408 0.0001286525 4.288460e-05
[1898,] 0.0001782408 0.0001267967 4.226565e-05
[1899,] 0.0001782408 0.0001826709 6.089022e-05
[1900,] 0.0001782408 0.0003928639 1.309548e-04
[1901,] 0.0001782408 0.0005169387 1.723128e-04
[1902,] 0.0001782408 0.0001263851 4.212840e-05
[1903,] 0.0001782408 0.0003998611 1.332856e-04
[1904,] 0.0001782408 0.0001754672 5.848788e-05
[1905,] 0.0001782408 0.0001764618 5.882249e-05
[1906,] 0.0001782408 0.0001802193 6.007498e-05
[1907,] 0.0001782408 0.0004918867 1.639577e-04
[1908,] 0.0001782408 0.0002706204 9.020473e-05
[1909,] 0.0001782408 0.0001281171 4.270552e-05
[1910,] 0.0001782408 0.0001658699 5.529173e-05
[1911,] 0.0001782408 0.0005477962 1.825902e-04
[1912,] 0.0001782408 0.0005593702 1.864474e-04
[1913,] 0.0001782408 0.0001455169 4.850366e-05
[1914,] 0.0001782408 0.0001348706 4.495665e-05
[1915,] 0.0001782408 0.0001635869 5.453048e-05
[1916,] 0.0001782408 0.0001371562 4.571867e-05
[1917,] 0.0001782408 0.0003773835 1.257933e-04
[1918,] 0.0001782408 0.0001630084 5.433741e-05
[1919,] 0.0001782408 0.0001670498 5.568325e-05
[1920,] 0.0001782408 0.0001814539 6.048668e-05
[1921,] 0.0001782408 0.0001432031 4.773309e-05
[1922,] 0.0001782408 0.0001670540 5.568474e-05
[1923,] 0.0001782408 0.0002702763 9.007684e-05
[1924,] 0.0001782408 0.0001311088 4.370318e-05
[1925,] 0.0001782408 0.0004727622 1.575935e-04
[1926,] 0.0001782408 0.0001256956 4.189874e-05
[1927,] 0.0001782408 0.0001741427 5.804530e-05
[1928,] 0.0001782408 0.0001658290 5.527613e-05
[1929,] 0.0001782408 0.0001388386 4.628000e-05
[1930,] 0.0001782408 0.0001387231 4.624148e-05
[1931,] 0.0001782408 0.0001396242 4.654193e-05
[1932,] 0.0001782408 0.0001368482 4.561650e-05
[1933,] 0.0001782408 0.0001382295 4.607696e-05
[1934,] 0.0001782408 0.0001632177 5.440533e-05
[1935,] 0.0001782408 0.0001363376 4.544633e-05
[1936,] 0.0001782408 0.0001878423 6.261434e-05
[1937,] 0.0001782408 0.0001367876 4.559635e-05
[1938,] 0.0001782408 0.0001290222 4.300683e-05
[1939,] 0.0001782408 0.0001407623 4.692136e-05
[1940,] 0.0001782408 0.0001347984 4.493264e-05
[1941,] 0.0001782408 0.0002335610 7.784702e-05
[1942,] 0.0001782408 0.0002068435 6.894861e-05
[1943,] 0.0001782408 0.0001972402 1.134896e-04
[1944,] 0.0005352128 0.0002465318 7.970177e-04
[1945,] 0.0001782408 0.0002090897 6.969729e-05
[1946,] 0.0001782408 0.0001419710 4.732364e-05
[1947,] 0.0001782408 0.0002641160 8.803009e-05
[1948,] 0.0001782408 0.0044537012 2.755585e-03
[1949,] 0.0001782408 0.0014182051 4.726527e-04
[1950,] 0.0001782408 0.0007448512 2.482513e-04
[1951,] 0.0001782408 0.0001510847 5.036156e-05
[1952,] 0.0001782408 0.0001862426 6.207798e-05
[1953,] 0.0001782408 0.0008348537 2.782467e-04
[1954,] 0.0001782408 0.0002525432 8.417320e-05
[1955,] 0.0001782408 0.0001371045 4.569894e-05
[1956,] 0.0001782408 0.0002541723 8.471553e-05
[1957,] 0.0001782408 0.0007380721 2.459907e-04
[1958,] 0.0001782408 0.0002015004 6.716465e-05
[1959,] 0.0001782408 0.0001466828 4.889404e-05
[1960,] 0.0001782408 0.0021917523 2.433446e-03
[1961,] 0.0001782408 0.0001340896 4.469565e-05
[1962,] 0.0007764594 0.0001414002 8.857798e-05
[1963,] 0.0001782408 0.0001232027 4.106728e-05
[1964,] 0.0001782408 0.0001867235 6.224145e-05
[1965,] 0.0001782408 0.0001242481 4.141646e-05
[1966,] 0.0001782408 0.0001164825 3.882805e-05
[1967,] 0.0006102760 0.0001720057 1.532295e-04
[1968,] 0.0001782408 0.0001645117 5.483874e-05
[1969,] 0.0001782408 0.0001167382 3.891334e-05
[1970,] 0.0001782408 0.0001315803 4.385870e-05
[1971,] 0.0005296823 0.0001719912 1.318310e-04
[1972,] 0.0001782408 0.0001159815 3.866105e-05
[1973,] 0.0001782408 0.0001159446 3.864880e-05
[1974,] 0.0006470294 0.0001720308 1.727878e-04
[1975,] 0.0001782408 0.0001153829 3.846141e-05
[1976,] 0.0001782408 0.0001194680 3.982333e-05
[1977,] 0.0001782408 0.0001654133 5.513731e-05
[1978,] 0.0001782408 0.0001694441 5.648298e-05
[1979,] 0.0005565497 0.0001722242 1.603705e-04
[1980,] 0.0001782408 0.0001590067 5.300179e-05
[1981,] 0.0001782408 0.0001739959 5.800011e-05
[1982,] 0.0008940080 0.0001721751 2.409375e-04
[1983,] 0.0001782408 0.0001795068 5.983227e-05
[1984,] 0.0001782408 0.0005989127 1.996273e-04
[1985,] 0.0001782408 0.0001328085 4.426845e-05
[1986,] 0.0001782408 0.0001468347 4.894490e-05
[1987,] 0.0006049009 0.0001732726 2.063309e-04
[1988,] 0.0001782408 0.0002308950 7.696098e-05
[1989,] 0.0001782408 0.0003978394 1.326078e-04
[1990,] 0.0001782408 0.0001476578 4.921778e-05
[1991,] 0.0001782408 0.0004153248 1.384360e-04
[1992,] 0.0001782408 0.0001290374 4.301115e-05
[1993,] 0.0001782408 0.0001660790 5.535952e-05
[1994,] 0.0001867640 0.0001780112 8.795323e-05
[1995,] 0.0001782408 0.0001576928 5.256557e-05
[1996,] 0.0001782408 0.0001262578 4.208470e-05
[1997,] 0.0001782408 0.0004034074 1.344611e-04
[1998,] 0.0001782408 0.0001727488 5.758536e-05
[1999,] 0.0001782408 0.0001540414 5.134717e-05
[2000,] 0.0001782408 0.0001807223 6.024416e-05
[2001,] 0.0001782408 0.0003512687 1.170970e-04
[2002,] 0.0001782408 0.0002253903 7.513430e-05
[2003,] 0.0001782408 0.0001358534 4.528711e-05
[2004,] 0.0001782408 0.0001662824 5.542882e-05
[2005,] 0.0001782408 0.0001661214 5.537817e-05
[2006,] 0.0001782408 0.0001675748 5.586264e-05
[2007,] 0.0001782408 0.0001651930 5.506872e-05
[2008,] 0.0001782408 0.0001618885 5.396304e-05
[2009,] 0.0001782408 0.0001650540 5.502244e-05
[2010,] 0.0001782408 0.0001519249 5.064103e-05
[2011,] 0.0001782408 0.0001549903 5.166954e-05
[2012,] 0.0001782408 0.0001648588 5.495287e-05
[2013,] 0.0001782408 0.0001612814 5.376060e-05
[2014,] 0.0001782408 0.0001269047 4.230211e-05
[2015,] 0.0001782408 0.0001535094 5.117568e-05
[2016,] 0.0001782408 0.0001369576 4.565675e-05
[2017,] 0.0001782408 0.0001500050 5.000747e-05
[2018,] 0.0001782408 0.0001347548 4.491674e-05
[2019,] 0.0001782408 0.0001168646 3.895510e-05
[2020,] 0.0001782408 0.0001649019 5.497421e-05
[2021,] 0.0001782408 0.0001504965 5.017108e-05
[2022,] 0.0001782408 0.0001318323 4.394303e-05
[2023,] 0.0001782408 0.0001465224 4.884605e-05
[2024,] 0.0001782408 0.0001474640 4.915993e-05
[2025,] 0.0001782408 0.0001468436 4.895316e-05
[2026,] 0.0001782408 0.0001335469 4.451420e-05
[2027,] 0.0001782408 0.0001325317 4.417601e-05
[2028,] 0.0001782408 0.0001346549 4.488347e-05
[2029,] 0.0001782408 0.0001321845 4.406041e-05
[2030,] 0.0001782408 0.0001610443 5.368883e-05
[2031,] 0.0001782408 0.0001218246 4.061063e-05
[2032,] 0.0001782408 0.0001684520 5.615372e-05
[2033,] 0.0001782408 0.0001223105 4.077266e-05
[2034,] 0.0001782408 0.0001623538 5.411793e-05
[2035,] 0.0001782408 0.0001199686 3.999164e-05
[2036,] 0.0001782408 0.0001223411 4.078283e-05
[2037,] 0.0001782408 0.0001215257 4.051094e-05
[2038,] 0.0001782408 0.0001204208 4.014251e-05
[2039,] 0.0001807086 0.0001277169 4.257591e-05
[2040,] 0.0001782408 0.0001423166 4.743846e-05
[2041,] 0.0001782408 0.0001159838 3.866090e-05
[2042,] 0.0001782408 0.0002315964 7.720275e-05
[2043,] 0.0001782408 0.0001880308 6.268087e-05
[2044,] 0.0001782408 0.0001427783 4.759271e-05
[2045,] 0.0001782408 0.0001385607 4.618650e-05
[2046,] 0.0002423695 0.0001256223 4.187775e-05
[2047,] 0.0001782408 0.0001477425 4.924941e-05
[2048,] 0.0001782408 0.0001752582 5.841932e-05
[2049,] 0.0001782408 0.0001429306 4.764449e-05
[2050,] 0.0001782408 0.0001392207 4.640822e-05
[2051,] 0.0001782408 0.0001225039 4.083480e-05
[2052,] 0.0001782408 0.0001465151 4.884009e-05
[2053,] 0.0001782408 0.0001247869 4.159577e-05
[2054,] 0.0001782408 0.0001506938 5.023345e-05
[2055,] 0.0001782408 0.0001523073 5.077468e-05
[2056,] 0.0001782408 0.0001106471 3.688234e-05
[2057,] 0.0004312545 0.0001567600 5.225884e-05
[2058,] 0.0005026661 0.0001365290 4.551188e-05
[2059,] 0.0004282394 0.0001632820 5.443353e-05
[2060,] 0.0001782408 0.0001630922 5.436423e-05
[2061,] 0.0001782408 0.0001969546 6.565189e-05
[2062,] 0.0001782408 0.0001152271 3.840947e-05
[2063,] 0.0001782408 0.0001178476 3.928301e-05
[2064,] 0.0001782408 0.0001548300 5.161185e-05
[2065,] 0.0001782408 0.0001625527 5.418433e-05
[2066,] 0.0005779254 0.0001557266 1.336893e-04
[2067,] 0.0001782408 0.0001648656 5.495695e-05
[2068,] 0.0001782408 0.0001547592 5.159170e-05
[2069,] 0.0001782408 0.0001244332 4.147778e-05
[2070,] 0.0001782408 0.0001352207 4.507484e-05
[2071,] 0.0001782408 0.0001492811 4.976002e-05
[2072,] 0.0001782408 0.0001312928 4.376320e-05
[2073,] 0.0001782408 0.0001122139 3.740433e-05
[2074,] 0.0001782408 0.0001582262 5.274513e-05
[2075,] 0.0001782408 0.0001585671 5.286064e-05
[2076,] 0.0001782408 0.0001529626 5.099136e-05
[2077,] 0.0001782408 0.0001520217 5.067748e-05
[2078,] 0.0001782408 0.0002514822 8.382588e-05
[2079,] 0.0001782408 0.0001640577 5.468654e-05
[2080,] 0.0001782408 0.0002338116 7.794557e-05
[2081,] 0.0001831397 0.0001244179 4.147595e-05
[2082,] 0.0001782408 0.0001296577 4.321566e-05
[2083,] 0.0001782408 0.0001490365 4.967993e-05
[2084,] 0.0001782408 0.0001655386 5.518007e-05
[2085,] 0.0001782408 0.0001838953 6.130537e-05
[2086,] 0.0001782408 0.0001327507 4.424655e-05
[2087,] 0.0001782408 0.0001337744 4.458775e-05
[2088,] 0.0001782408 0.0001648405 5.494730e-05
[2089,] 0.0001782408 0.0001469203 4.897328e-05
[2090,] 0.0001782408 0.0002653677 8.845916e-05
[2091,] 0.0001782408 0.0001095282 3.651001e-05
[2092,] 0.0001782408 0.0001254014 4.180289e-05
[2093,] 0.0001782408 0.0003501733 1.167279e-04
[2094,] 0.0001782408 0.0001290663 4.302208e-05
[2095,] 0.0001782408 0.0001590780 5.302759e-05
[2096,] 0.0001782408 0.0001741703 5.806052e-05
[2097,] 0.0001782408 0.0002751675 9.173222e-05
[2098,] 0.0001782408 0.0001734636 5.782187e-05
[2099,] 0.0001782408 0.0001321143 4.403830e-05
[2100,] 0.0001782408 0.0001911360 6.371310e-05
[2101,] 0.0001782408 0.0001428247 4.760798e-05
[2102,] 0.0001782408 0.0002081630 6.938895e-05
[2103,] 0.0001782408 0.0001777860 5.926324e-05
[2104,] 0.0001782408 0.0002092477 6.975076e-05
[2105,] 0.0001782408 0.0006795686 2.265627e-04
[2106,] 0.0001782408 0.0001535685 5.118953e-05
[2107,] 0.0001782408 0.0001446745 4.822613e-05
[2108,] 0.0001782408 0.0001751888 5.839651e-05
[2109,] 0.0001782408 0.0002802510 9.342996e-05
[2110,] 0.0001782408 0.0001751639 5.838816e-05
[2111,] 0.0001782408 0.0004285742 1.428842e-04
[2112,] 0.0001782408 0.0001712301 5.707713e-05
[2113,] 0.0001782408 0.0003887817 1.296167e-04
[2114,] 0.0001782408 0.0002567893 8.560827e-05
[2115,] 0.0001782408 0.0002339341 7.798008e-05
[2116,] 0.0001782408 0.0002027054 6.756970e-05
[2117,] 0.0001782408 0.0001371694 4.572482e-05
[2118,] 0.0001782408 0.0007067516 2.356321e-04
[2119,] 0.0001782408 0.0001361080 4.537096e-05
[2120,] 0.0001782408 0.0001612753 5.375879e-05
[2121,] 0.0001782408 0.0007492306 2.497911e-04
[2122,] 0.0001782408 0.0007158666 2.386766e-04
[2123,] 0.0001782408 0.0007608212 2.536562e-04
[2124,] 0.0001782408 0.0009229885 3.076573e-04
[2125,] 0.0001782408 0.0001164044 3.879999e-05
[2126,] 0.0001782408 0.0001541786 5.139302e-05
[2127,] 0.0001782408 0.0001158520 3.861591e-05
[2128,] 0.0001782408 0.0008660664 2.886820e-04
[2129,] 0.0001782408 0.0001834390 6.114617e-05
[2130,] 0.0001782408 0.0005437083 1.812713e-04
[2131,] 0.0001782408 0.0003279296 1.093061e-04
[2132,] 0.0001782408 0.0004306535 1.435565e-04
[2133,] 0.0001782408 0.0001999741 6.666047e-05
[2134,] 0.0001782408 0.0001362908 4.543052e-05
[2135,] 0.0001782408 0.0001309706 4.365781e-05
[2136,] 0.0001782408 0.0005175741 1.725559e-04
[2137,] 0.0001782408 0.0005026411 1.675720e-04
[2138,] 0.0001782408 0.0002074365 6.914561e-05
[2139,] 0.0001782408 0.0001790269 5.967623e-05
[2140,] 0.0001782408 0.0002251421 7.504654e-05
[2141,] 0.0001782408 0.0004623418 1.541403e-04
[2142,] 0.0001782408 0.0001719257 5.730859e-05
[2143,] 0.0001782408 0.0001722098 5.740329e-05
[2144,] 0.0001782408 0.0001708793 5.695979e-05
[2145,] 0.0001782408 0.0002299046 7.663418e-05
[2146,] 0.0001782408 0.0005120158 1.706983e-04
[2147,] 0.0001782408 0.0001863492 6.211612e-05
[2148,] 0.0001782408 0.0001363189 4.543949e-05
[2149,] 0.0001782408 0.0001704206 5.680656e-05
[2150,] 0.0001782408 0.0001325960 4.420032e-05
[2151,] 0.0001782408 0.0005175435 1.725438e-04
[2152,] 0.0001782408 0.0001966365 6.554705e-05
[2153,] 0.0001782408 0.0001826987 6.090523e-05
[2154,] 0.0001782408 0.0005248660 1.749864e-04
[2155,] 0.0001782408 0.0002010908 6.703225e-05
[2156,] 0.0001782408 0.0001900038 6.333235e-05
[2157,] 0.0001782408 0.0001210641 4.035474e-05
[2158,] 0.0001782408 0.0001152328 3.840940e-05
[2159,] 0.0001782408 0.0001190991 3.969947e-05
[2160,] 0.0001782408 0.0002279258 7.597650e-05
[2161,] 0.0001782408 0.0001693749 5.646320e-05
[2162,] 0.0001782408 0.0001370032 4.566951e-05
[2163,] 0.0001782408 0.0001379592 4.598607e-05
[2164,] 0.0001782408 0.0005731379 1.910791e-04
[2165,] 0.0001782408 0.0001954761 6.516031e-05
[2166,] 0.0001782408 0.0002031507 6.771916e-05
[2167,] 0.0001782408 0.0002038316 6.794313e-05
[2168,] 0.0001782408 0.0001359648 4.532129e-05
[2169,] 0.0001782408 0.0001371479 4.571764e-05
[2170,] 0.0001782408 0.0001231056 4.103591e-05
[2171,] 0.0001782408 0.0004855890 1.618839e-04
[2172,] 0.0001782408 0.0001433253 4.777452e-05
[2173,] 0.0001782408 0.0001567742 5.225837e-05
[2174,] 0.0001782408 0.0001261220 4.204041e-05
[2175,] 0.0001782408 0.0001965261 6.551070e-05
[2176,] 0.0001782408 0.0001601439 5.338432e-05
[2177,] 0.0001782408 0.0001367328 4.557705e-05
[2178,] 0.0001782408 0.0001646473 5.488131e-05
[2179,] 0.0001782408 0.0002871647 9.573101e-05
[2180,] 0.0001782408 0.0001937630 6.458959e-05
[2181,] 0.0001782408 0.0002232582 7.441807e-05
[2182,] 0.0001782408 0.0003264126 1.088045e-04
[2183,] 0.0001782408 0.0002308039 7.693397e-05
[2184,] 0.0001782408 0.0005187278 1.729429e-04
[2185,] 0.0001782408 0.0001466146 4.887196e-05
[2186,] 0.0001782408 0.0002073836 6.912649e-05
[2187,] 0.0001782408 0.0001157118 3.856968e-05
[2188,] 0.0001782408 0.0001116978 3.723286e-05
[2189,] 0.0001782408 0.0001812589 6.041965e-05
[2190,] 0.0001782408 0.0002120037 7.067372e-05
[2191,] 0.0001782408 0.0001402696 4.675939e-05
[2192,] 0.0001782408 0.0001669500 5.564997e-05
[2193,] 0.0001782408 0.0001337018 4.456970e-05
[2194,] 0.0001782408 0.0001124380 3.748013e-05
[2195,] 0.0001782408 0.0001714898 5.716344e-05
[2196,] 0.0001782408 0.0001958678 6.529146e-05
[2197,] 0.0001782408 0.0001110412 3.701302e-05
[2198,] 0.0001782408 0.0002086392 6.954709e-05
[2199,] 0.0001782408 0.0001137827 3.792656e-05
[2200,] 0.0001782408 0.0002436479 8.122029e-05
[2201,] 0.0001782408 0.0002409852 8.033222e-05
[2202,] 0.0001782408 0.0001410915 4.703045e-05
[2203,] 0.0001782408 0.0002213716 7.380156e-05
[2204,] 0.0001782408 0.0002727130 9.090644e-05
[2205,] 0.0001782408 0.0002709597 9.032309e-05
[2206,] 0.0001782408 0.0001679573 5.598659e-05
[2207,] 0.0001782408 0.0001391258 4.637519e-05
[2208,] 0.0001782408 0.0001443563 4.811861e-05
[2209,] 0.0001782408 0.0001963622 6.545339e-05
[2210,] 0.0001782408 0.0001405877 4.686252e-05
[2211,] 0.0001782408 0.0002948100 9.826439e-05
[2212,] 0.0001782408 0.0001384511 4.615057e-05
[2213,] 0.0001782408 0.0001783659 5.945546e-05
[2214,] 0.0001782408 0.0004214511 1.404719e-04
[2215,] 0.0001782408 0.0001661959 5.539771e-05
[2216,] 0.0002620952 0.0001294636 4.315765e-05
[2217,] 0.0001782408 0.0001881858 6.273533e-05
[2218,] 0.0001782408 0.0001294471 4.314731e-05
[2219,] 0.0001782408 0.0001088639 3.628759e-05
[2220,] 0.0006168945 0.0001626673 5.423043e-05
[2221,] 0.0006997910 0.0001595595 5.319419e-05
[2222,] 0.0001782408 0.0002364451 7.882405e-05
[2223,] 0.0001782408 0.0001114128 3.713770e-05
[2224,] 0.0001782408 0.0001753717 5.846260e-05
[2225,] 0.0001782408 0.0002232404 7.442183e-05
[2226,] 0.0001782408 0.0001848654 6.162278e-05
[2227,] 0.0001782408 0.0001708983 5.696614e-05
[2228,] 0.0003213193 0.0001264924 4.216775e-05
[2229,] 0.0001782408 0.0001324082 4.413793e-05
[2230,] 0.0001782408 0.0001555332 5.185020e-05
[2231,] 0.0005492375 0.0001528871 5.096893e-05
[2232,] 0.0001782408 0.0001496982 4.990219e-05
[2233,] 0.0001782408 0.0001473545 4.912046e-05
[2234,] 0.0005542624 0.0001787831 5.960444e-05
[2235,] 0.0006259989 0.0001677060 5.591070e-05
[2236,] 0.0001782408 0.0001281550 4.271985e-05
[2237,] 0.0001782408 0.0001915535 6.385223e-05
[2238,] 0.0001782408 0.0001565232 5.217463e-05
[2239,] 0.0005224779 0.0001667246 5.558323e-05
[2240,] 0.0001782408 0.0001661835 5.539466e-05
[2241,] 0.0001782408 0.0001587930 5.293214e-05
[2242,] 0.0001782408 0.0001548646 5.161872e-05
[2243,] 0.0001782408 0.0002208597 7.362779e-05
[2244,] 0.0001782408 0.0001170548 3.901926e-05
[2245,] 0.0001782408 0.0001650077 5.500292e-05
[2246,] 0.0001782408 0.0001857396 6.191417e-05
[2247,] 0.0001782408 0.0001864536 6.215209e-05
[2248,] 0.0001782408 0.0001847360 6.157955e-05
[2249,] 0.0001782408 0.0001553613 5.179071e-05
[2250,] 0.0001782408 0.0001634132 5.447135e-05
[2251,] 0.0004508714 0.0001747838 5.827051e-05
[2252,] 0.0005872009 0.0001082984 3.878226e-05
[2253,] 0.0002602639 0.0001312102 4.374063e-05
[2254,] 0.0004930298 0.0001092180 3.640699e-05
[2255,] 0.0005035271 0.0001093300 3.644435e-05
[2256,] 0.0004800320 0.0001082878 3.609640e-05
[2257,] 0.0003978287 0.0001082579 3.608635e-05
[2258,] 0.0001782408 0.0001525896 5.086252e-05
[2259,] 0.0003783712 0.0001628871 5.430143e-05
[2260,] 0.0001782408 0.0001678624 5.595407e-05
[2261,] 0.0004105449 0.0001553045 5.177458e-05
[2262,] 0.0001782408 0.0001391627 4.638981e-05
[2263,] 0.0001782408 0.0001273957 4.246774e-05
[2264,] 0.0001782408 0.0001840112 6.133825e-05
[2265,] 0.0001782408 0.0001648806 5.496535e-05
[2266,] 0.0001782408 0.0001421625 4.739043e-05
[2267,] 0.0001782408 0.0001599370 5.331222e-05
[2268,] 0.0001782408 0.0001879731 6.265550e-05
[2269,] 0.0004444131 0.0001562596 5.209181e-05
[2270,] 0.0001782408 0.0001656482 5.522097e-05
[2271,] 0.0001782408 0.0001918249 6.393824e-05
[2272,] 0.0001782408 0.0001113893 3.712982e-05
[2273,] 0.0001782408 0.0001188454 3.961579e-05
[2274,] 0.0001782408 0.0001098980 3.663249e-05
[2275,] 0.0001782408 0.0001955371 6.518257e-05
[2276,] 0.0001782408 0.0001627823 5.426101e-05
[2277,] 0.0001782408 0.0001211138 4.037117e-05
[2278,] 0.0001782408 0.0001344127 4.480465e-05
[2279,] 0.0001782408 0.0001219974 4.066561e-05
[2280,] 0.0001782408 0.0001237855 4.126162e-05
[2281,] 0.0001782408 0.0001236028 4.120069e-05
[2282,] 0.0001782408 0.0001692112 5.640347e-05
[2283,] 0.0001782408 0.0001215554 4.051751e-05
[2284,] 0.0001782408 0.0001166298 3.887651e-05
[2285,] 0.0001782408 0.0001192281 3.974249e-05
[2286,] 0.0001782408 0.0001500551 5.001828e-05
[2287,] 0.0001782408 0.0001288079 4.293584e-05
[2288,] 0.0001782408 0.0001687921 5.626348e-05
[2289,] 0.0001782408 0.0001336210 4.454062e-05
[2290,] 0.0001782408 0.0001402392 4.674481e-05
[2291,] 0.0001782408 0.0001317032 4.390070e-05
[2292,] 0.0001782408 0.0001347315 4.491054e-05
[2293,] 0.0001782408 0.0001538269 5.127602e-05
[2294,] 0.0001782408 0.0001856637 6.188950e-05
[2295,] 0.0001782408 0.0001651930 5.506439e-05
[2296,] 0.0001782408 0.0001265668 4.219031e-05
[2297,] 0.0001782408 0.0001228877 4.096257e-05
[2298,] 0.0001782408 0.0001100155 3.667187e-05
[2299,] 0.0001782408 0.0001666092 5.553657e-05
[2300,] 0.0001782408 0.0001249000 4.163333e-05
[2301,] 0.0001782408 0.0001657969 5.526529e-05
[2302,] 0.0001782408 0.0001416595 4.721990e-05
[2303,] 0.0001782408 0.0001256379 4.187917e-05
[2304,] 0.0001782408 0.0001498670 4.995609e-05
[2305,] 0.0001782408 0.0001193135 3.977091e-05
[2306,] 0.0001782408 0.0001233308 4.110929e-05
[2307,] 0.0001782408 0.0001227660 4.092141e-05
[2308,] 0.0001782408 0.0001192598 3.975290e-05
[2309,] 0.0001782408 0.0001180041 3.933431e-05
[2310,] 0.0001782408 0.0001185213 3.950671e-05
[2311,] 0.0001782408 0.0001419344 4.731086e-05
[2312,] 0.0001782408 0.0001086939 3.623146e-05
[2313,] 0.0001782408 0.0001112293 3.707687e-05
[2314,] 0.0001782408 0.0001133388 3.778037e-05
[2315,] 0.0001782408 0.0001682140 5.607104e-05
[2316,] 0.0001782408 0.0001090904 3.636373e-05
[2317,] 0.0001782408 0.0001136449 3.788172e-05
[2318,] 0.0001782408 0.0001368453 4.561543e-05
[2319,] 0.0001782408 0.0001411400 4.704683e-05
[2320,] 0.0001782408 0.0001506670 5.022270e-05
[2321,] 0.0001782408 0.0001383004 4.610051e-05
[2322,] 0.0001782408 0.0001578788 5.262941e-05
[2323,] 0.0001782408 0.0001403236 4.677467e-05
[2324,] 0.0001782408 0.0001093462 3.644865e-05
[2325,] 0.0001782408 0.0001555145 5.183761e-05
[2326,] 0.0001782408 0.0001456648 4.855530e-05
[2327,] 0.0001782408 0.0001219405 4.064688e-05
[2328,] 0.0001782408 0.0001529691 5.099010e-05
[2329,] 0.0001782408 0.0001299705 4.332525e-05
[2330,] 0.0001782408 0.0001432290 4.774319e-05
[2331,] 0.0001782408 0.0001752577 5.841676e-05
[2332,] 0.0001782408 0.0006414816 2.138585e-04
[2333,] 0.0001782408 0.0001262490 4.208289e-05
[2334,] 0.0001782408 0.0002488942 8.297106e-05
[2335,] 0.0001782408 0.0003746730 1.249031e-04
[2336,] 0.0001782408 0.0001427694 4.758985e-05
[2337,] 0.0001782408 0.0001347123 4.490410e-05
[2338,] 0.0001782408 0.0001363435 4.544791e-05
[2339,] 0.0001782408 0.0001363843 4.546146e-05
[2340,] 0.0001782408 0.0001356407 4.521372e-05
[2341,] 0.0001782408 0.0002534326 8.448013e-05
[2342,] 0.0001782408 0.0001990090 6.633762e-05
[2343,] 0.0001782408 0.0001930344 6.434592e-05
[2344,] 0.0001782408 0.0001382620 4.608752e-05
[2345,] 0.0001782408 0.0001345761 4.485867e-05
[2346,] 0.0001782408 0.0004499469 1.500034e-04
[2347,] 0.0001782408 0.0004457768 1.486136e-04
[2348,] 0.0001782408 0.0001385391 4.617985e-05
[2349,] 0.0001782408 0.0002005654 6.685657e-05
[2350,] 0.0001782408 0.0001306862 4.356191e-05
[2351,] 0.0001782408 0.0001389204 4.630677e-05
[2352,] 0.0001782408 0.0001949781 6.499369e-05
[2353,] 0.0001782408 0.0001983811 6.612838e-05
[2354,] 0.0001782408 0.0001762312 5.874489e-05
[2355,] 0.0001782408 0.0001992364 6.641346e-05
[2356,] 0.0001782408 0.0001503395 5.011582e-05
[2357,] 0.0001782408 0.0001957390 6.524742e-05
[2358,] 0.0001782408 0.0002569461 8.565129e-05
[2359,] 0.0001782408 0.0001856821 6.189586e-05
[2360,] 0.0001782408 0.0002524652 8.415757e-05
[2361,] 0.0001782408 0.0001853639 6.178982e-05
[2362,] 0.0001782408 0.0001298994 4.330070e-05
[2363,] 0.0001782408 0.0002121451 7.071319e-05
[2364,] 0.0001782408 0.0001713014 5.709794e-05
[2365,] 0.0001782408 0.0001384307 4.614406e-05
[2366,] 0.0001782408 0.0001736602 5.788353e-05
[2367,] 0.0001782408 0.0001209893 4.033001e-05
[2368,] 0.0001782408 0.0001316562 4.388539e-05
[2369,] 0.0001782408 0.0001736523 5.788193e-05
[2370,] 0.0001782408 0.0001447833 4.826074e-05
[2371,] 0.0001782408 0.0001649393 5.497725e-05
[2372,] 0.0001782408 0.0001651722 5.505486e-05
[2373,] 0.0001782408 0.0001664447 5.548180e-05
[2374,] 0.0001782408 0.0001288605 4.295192e-05
[2375,] 0.0001782408 0.0001652227 5.507421e-05
```
