## Supplementary material for "Characterization of shared and ancestry-specific signals driving complex traits using multi-ancestry fine-mapping": s1_data.bim

```
7	chr7:2274992:TC:T	0	2274992	T	TC
7	chr7:2275017:G:A	0	2275017	A	G
7	chr7:2275373:G:C	0	2275373	C	G
7	chr7:2275421:C:T	0	2275421	T	C
7	chr7:2275470:C:T	0	2275470	T	C
7	chr7:2275689:G:A	0	2275689	A	G
7	chr7:2275765:G:A	0	2275765	A	G
7	chr7:2276163:G:C	0	2276163	C	G
7	chr7:2276315:C:T	0	2276315	T	C
7	chr7:2276886:AGT:A	0	2276886	A	AGT
7	chr7:2277794:A:G	0	2277794	G	A
7	chr7:2279494:G:A	0	2279494	A	G
7	chr7:2281547:A:G	0	2281547	G	A
7	chr7:2281612:A:G	0	2281612	G	A
7	chr7:2282703:G:A	0	2282703	A	G
7	chr7:2282768:G:A	0	2282768	A	G
7	chr7:2282982:G:A	0	2282982	A	G
7	chr7:2282992:A:G	0	2282992	G	A
7	chr7:2282993:A:C	0	2282993	C	A
7	chr7:2283028:G:A	0	2283028	A	G
7	chr7:2283037:T:C	0	2283037	C	T
7	chr7:2283308:T:C	0	2283308	C	T
7	chr7:2283384:C:G	0	2283384	G	C
7	chr7:2283853:T:C	0	2283853	C	T
7	chr7:2284121:G:T	0	2284121	T	G
7	chr7:2284746:G:A	0	2284746	A	G
7	chr7:2285030:A:G	0	2285030	G	A
7	chr7:2285113:G:A	0	2285113	A	G
7	chr7:2285148:G:C	0	2285148	C	G
7	chr7:2285514:C:T	0	2285514	T	C
7	chr7:2286524:T:A	0	2286524	A	T
7	chr7:2286528:T:A	0	2286528	A	T
7	chr7:2286651:C:T	0	2286651	T	C
7	chr7:2287181:C:T	0	2287181	T	C
7	chr7:2287246:ACT:A	0	2287246	A	ACT
7	chr7:2289964:G:A	0	2289964	A	G
7	chr7:2290861:A:G	0	2290861	G	A
7	chr7:2293333:G:T	0	2293333	T	G
7	chr7:2293422:A:G	0	2293422	G	A
7	chr7:2294729:G:A	0	2294729	A	G
7	chr7:2294766:G:A	0	2294766	A	G
7	chr7:2295353:G:A	0	2295353	A	G
7	chr7:2296241:A:G	0	2296241	G	A
7	chr7:2297647:G:A	0	2297647	A	G
7	chr7:2298172:G:A	0	2298172	A	G
7	chr7:2298319:A:G	0	2298319	G	A
7	chr7:2300482:A:G	0	2300482	G	A
7	chr7:2301420:C:T	0	2301420	T	C
7	chr7:2302147:T:G	0	2302147	G	T
7	chr7:2302431:T:C	0	2302431	C	T
7	chr7:2302434:T:C	0	2302434	C	T
7	chr7:2302461:C:G	0	2302461	G	C
7	chr7:2302462:C:T	0	2302462	T	C
7	chr7:2302751:A:G	0	2302751	G	A
7	chr7:2303727:A:G	0	2303727	G	A
7	chr7:2303978:A:T	0	2303978	T	A
7	chr7:2304129:T:C	0	2304129	C	T
7	chr7:2304311:A:G	0	2304311	G	A
7	chr7:2304568:C:T	0	2304568	T	C
7	chr7:2305048:G:A	0	2305048	A	G
7	chr7:2305456:T:C	0	2305456	C	T
7	chr7:2306480:C:T	0	2306480	T	C
7	chr7:2307798:G:A	0	2307798	A	G
7	chr7:2308118:C:T	0	2308118	T	C
7	chr7:2308219:G:C	0	2308219	C	G
7	chr7:2308912:C:T	0	2308912	T	C
7	chr7:2309255:A:C	0	2309255	C	A
7	chr7:2309280:G:C	0	2309280	C	G
7	chr7:2309973:G:A	0	2309973	A	G
7	chr7:2310549:T:C	0	2310549	C	T
7	chr7:2310733:T:C	0	2310733	C	T
7	chr7:2310816:G:A	0	2310816	A	G
7	chr7:2310880:T:C	0	2310880	C	T
7	chr7:2311324:C:T	0	2311324	T	C
7	chr7:2311854:A:G	0	2311854	G	A
7	chr7:2312346:T:C	0	2312346	C	T
7	chr7:2313058:T:C	0	2313058	C	T
7	chr7:2314707:A:G	0	2314707	G	A
7	chr7:2314717:C:G	0	2314717	G	C
7	chr7:2317649:T:C	0	2317649	C	T
7	chr7:2320283:A:G	0	2320283	G	A
7	chr7:2320475:G:C	0	2320475	C	G
7	chr7:2321376:C:A	0	2321376	A	C
7	chr7:2321618:A:G	0	2321618	G	A
7	chr7:2321649:T:C	0	2321649	C	T
7	chr7:2321693:T:C	0	2321693	C	T
7	chr7:2321827:A:G	0	2321827	G	A
7	chr7:2321895:C:T	0	2321895	T	C
7	chr7:2323639:T:G	0	2323639	G	T
7	chr7:2324225:A:G	0	2324225	G	A
7	chr7:2327825:G:C	0	2327825	C	G
7	chr7:2328238:G:A	0	2328238	A	G
7	chr7:2329121:A:C	0	2329121	C	A
7	chr7:2329861:T:C	0	2329861	C	T
7	chr7:2330777:A:G	0	2330777	G	A
7	chr7:2331471:T:C	0	2331471	C	T
7	chr7:2331694:C:G	0	2331694	G	C
7	chr7:2332308:T:C	0	2332308	C	T
7	chr7:2332493:G:A	0	2332493	A	G
7	chr7:2333241:C:G	0	2333241	G	C
7	chr7:2336569:A:G	0	2336569	G	A
7	chr7:2336734:C:G	0	2336734	G	C
7	chr7:2338319:G:A	0	2338319	A	G
7	chr7:2338324:C:T	0	2338324	T	C
7	chr7:2339151:A:G	0	2339151	G	A
7	chr7:2340242:T:A	0	2340242	A	T
7	chr7:2340356:C:G	0	2340356	G	C
7	chr7:2341188:A:G	0	2341188	G	A
7	chr7:2341843:C:T	0	2341843	T	C
7	chr7:2342110:C:T	0	2342110	T	C
7	chr7:2343540:T:C	0	2343540	C	T
7	chr7:2343801:T:C	0	2343801	C	T
7	chr7:2344825:T:C	0	2344825	C	T
7	chr7:2346004:C:T	0	2346004	T	C
7	chr7:2346784:G:A	0	2346784	A	G
7	chr7:2348526:A:G	0	2348526	G	A
7	chr7:2350500:G:T	0	2350500	T	G
7	chr7:2351627:G:T	0	2351627	T	G
7	chr7:2352598:C:T	0	2352598	T	C
7	chr7:2353381:A:G	0	2353381	G	A
7	chr7:2353997:C:A	0	2353997	A	C
7	chr7:2354661:C:T	0	2354661	T	C
7	chr7:2355356:C:T	0	2355356	T	C
7	chr7:2355874:T:C	0	2355874	C	T
7	chr7:2358272:T:C	0	2358272	C	T
7	chr7:2359373:G:T	0	2359373	T	G
7	chr7:2359526:C:G	0	2359526	G	C
7	chr7:2359544:C:T	0	2359544	T	C
7	chr7:2359635:A:C	0	2359635	C	A
7	chr7:2360671:T:C	0	2360671	C	T
7	chr7:2361617:C:T	0	2361617	T	C
7	chr7:2364820:G:T	0	2364820	T	G
7	chr7:2365022:G:A	0	2365022	A	G
7	chr7:2365492:G:A	0	2365492	A	G
7	chr7:2365625:G:A	0	2365625	A	G
7	chr7:2366250:C:A	0	2366250	A	C
7	chr7:2367290:G:C	0	2367290	C	G
7	chr7:2370516:A:G	0	2370516	G	A
7	chr7:2370935:T:C	0	2370935	C	T
7	chr7:2372009:C:T	0	2372009	T	C
7	chr7:2372050:A:T	0	2372050	T	A
7	chr7:2372133:G:A	0	2372133	A	G
7	chr7:2372397:G:A	0	2372397	A	G
7	chr7:2372858:C:T	0	2372858	T	C
7	chr7:2373003:A:G	0	2373003	G	A
7	chr7:2373623:T:C	0	2373623	C	T
7	chr7:2373694:G:T	0	2373694	T	G
7	chr7:2374313:C:T	0	2374313	T	C
7	chr7:2374507:A:G	0	2374507	G	A
7	chr7:2374730:A:G	0	2374730	G	A
7	chr7:2374915:C:A	0	2374915	A	C
7	chr7:2374932:G:A	0	2374932	A	G
7	chr7:2374952:T:C	0	2374952	C	T
7	chr7:2375122:C:T	0	2375122	T	C
7	chr7:2375190:A:G	0	2375190	G	A
7	chr7:2376136:T:C	0	2376136	C	T
7	chr7:2376162:T:C	0	2376162	C	T
7	chr7:2376313:A:G	0	2376313	G	A
7	chr7:2377187:A:G	0	2377187	G	A
7	chr7:2381657:G:A	0	2381657	A	G
7	chr7:2381818:G:A	0	2381818	A	G
7	chr7:2382024:G:C	0	2382024	C	G
7	chr7:2382514:TTTTTTTTTTTTTC:T	0	2382514	T	TTTTTTTTTTTTTC
7	chr7:2384168:C:T	0	2384168	T	C
7	chr7:2384316:C:T	0	2384316	T	C
7	chr7:2384631:A:G	0	2384631	G	A
7	chr7:2386106:C:T	0	2386106	T	C
7	chr7:2387893:G:A	0	2387893	A	G
7	chr7:2387964:C:G	0	2387964	G	C
7	chr7:2388636:G:A	0	2388636	A	G
7	chr7:2389669:C:T	0	2389669	T	C
7	chr7:2389744:G:A	0	2389744	A	G
7	chr7:2390596:A:G	0	2390596	G	A
7	chr7:2391105:TC:T	0	2391105	T	TC
7	chr7:2391696:T:C	0	2391696	C	T
7	chr7:2392508:G:A	0	2392508	A	G
7	chr7:2392532:A:G	0	2392532	G	A
7	chr7:2393162:G:C	0	2393162	C	G
7	chr7:2393275:G:A	0	2393275	A	G
7	chr7:2393276:C:A	0	2393276	A	C
7	chr7:2393296:T:G	0	2393296	G	T
7	chr7:2393305:C:T	0	2393305	T	C
7	chr7:2394094:C:A	0	2394094	A	C
7	chr7:2394887:G:A	0	2394887	A	G
7	chr7:2396551:G:A	0	2396551	A	G
7	chr7:2398363:C:T	0	2398363	T	C
7	chr7:2399277:T:C	0	2399277	C	T
7	chr7:2399342:C:T	0	2399342	T	C
7	chr7:2399832:G:A	0	2399832	A	G
7	chr7:2399952:C:A	0	2399952	A	C
7	chr7:2400261:A:T	0	2400261	T	A
7	chr7:2401277:G:A	0	2401277	A	G
7	chr7:2401440:A:G	0	2401440	G	A
7	chr7:2401702:C:T	0	2401702	T	C
7	chr7:2401830:A:G	0	2401830	G	A
7	chr7:2402611:A:G	0	2402611	G	A
7	chr7:2404194:G:T	0	2404194	T	G
7	chr7:2405313:T:G	0	2405313	G	T
7	chr7:2405685:A:G	0	2405685	G	A
7	chr7:2407199:G:C	0	2407199	C	G
7	chr7:2409354:C:T	0	2409354	T	C
7	chr7:2409522:G:A	0	2409522	A	G
7	chr7:2409628:A:G	0	2409628	G	A
7	chr7:2409955:T:C	0	2409955	C	T
7	chr7:2410345:T:C	0	2410345	C	T
7	chr7:2411159:T:A	0	2411159	A	T
7	chr7:2411826:C:T	0	2411826	T	C
7	chr7:2413026:T:G	0	2413026	G	T
7	chr7:2414064:T:C	0	2414064	C	T
7	chr7:2415000:T:C	0	2415000	C	T
7	chr7:2415314:G:A	0	2415314	A	G
7	chr7:2415652:G:A	0	2415652	A	G
7	chr7:2415705:C:T	0	2415705	T	C
7	chr7:2416433:G:A	0	2416433	A	G
7	chr7:2417164:A:G	0	2417164	G	A
7	chr7:2418468:C:T	0	2418468	T	C
7	chr7:2418764:T:C	0	2418764	C	T
7	chr7:2420134:C:T	0	2420134	T	C
7	chr7:2420990:G:T	0	2420990	T	G
7	chr7:2424759:T:G	0	2424759	G	T
7	chr7:2426711:T:G	0	2426711	G	T
7	chr7:2428339:C:T	0	2428339	T	C
7	chr7:2430897:A:G	0	2430897	G	A
7	chr7:2436121:G:A	0	2436121	A	G
7	chr7:2436388:A:T	0	2436388	T	A
7	chr7:2437756:T:A	0	2437756	A	T
7	chr7:2438385:C:T	0	2438385	T	C
7	chr7:2438638:G:A	0	2438638	A	G
7	chr7:2439394:T:C	0	2439394	C	T
7	chr7:2441094:C:T	0	2441094	T	C
7	chr7:2443500:C:A	0	2443500	A	C
7	chr7:2443807:C:T	0	2443807	T	C
7	chr7:2444663:A:G	0	2444663	G	A
7	chr7:2444919:T:A	0	2444919	A	T
7	chr7:2445588:A:T	0	2445588	T	A
7	chr7:2446298:T:C	0	2446298	C	T
7	chr7:2446369:C:T	0	2446369	T	C
7	chr7:2446552:T:C	0	2446552	C	T
7	chr7:2447175:G:A	0	2447175	A	G
7	chr7:2447228:T:C	0	2447228	C	T
7	chr7:2447828:A:C	0	2447828	C	A
7	chr7:2447900:C:G	0	2447900	G	C
7	chr7:2448073:G:T	0	2448073	T	G
7	chr7:2448660:G:A	0	2448660	A	G
7	chr7:2449432:C:T	0	2449432	T	C
7	chr7:2449676:C:G	0	2449676	G	C
7	chr7:2449747:A:G	0	2449747	G	A
7	chr7:2450191:A:G	0	2450191	G	A
7	chr7:2450413:G:A	0	2450413	A	G
7	chr7:2450503:T:A	0	2450503	A	T
7	chr7:2450976:T:G	0	2450976	G	T
7	chr7:2451236:A:G	0	2451236	G	A
7	chr7:2451819:G:A	0	2451819	A	G
7	chr7:2452283:C:T	0	2452283	T	C
7	chr7:2452429:G:A	0	2452429	A	G
7	chr7:2452857:A:G	0	2452857	G	A
7	chr7:2453432:C:T	0	2453432	T	C
7	chr7:2453984:C:T	0	2453984	T	C
7	chr7:2454608:G:C	0	2454608	C	G
7	chr7:2454737:T:C	0	2454737	C	T
7	chr7:2455162:A:G	0	2455162	G	A
7	chr7:2455373:C:T	0	2455373	T	C
7	chr7:2455755:A:G	0	2455755	G	A
7	chr7:2457283:C:T	0	2457283	T	C
7	chr7:2457415:T:C	0	2457415	C	T
7	chr7:2458295:C:T	0	2458295	T	C
7	chr7:2458832:G:A	0	2458832	A	G
7	chr7:2460135:A:G	0	2460135	G	A
7	chr7:2460231:A:G	0	2460231	G	A
7	chr7:2460907:G:A	0	2460907	A	G
7	chr7:2461099:G:A	0	2461099	A	G
7	chr7:2461301:G:A	0	2461301	A	G
7	chr7:2461661:A:G	0	2461661	G	A
7	chr7:2461817:T:C	0	2461817	C	T
7	chr7:2462317:A:G	0	2462317	G	A
7	chr7:2462786:T:C	0	2462786	C	T
7	chr7:2462942:A:G	0	2462942	G	A
7	chr7:2463073:G:T	0	2463073	T	G
7	chr7:2463305:G:C	0	2463305	C	G
7	chr7:2464363:T:C	0	2464363	C	T
7	chr7:2464386:A:G	0	2464386	G	A
7	chr7:2465135:C:A	0	2465135	A	C
7	chr7:2465321:T:C	0	2465321	C	T
7	chr7:2466292:C:T	0	2466292	T	C
7	chr7:2466646:A:G	0	2466646	G	A
7	chr7:2466960:G:A	0	2466960	A	G
7	chr7:2467448:G:A	0	2467448	A	G
7	chr7:2467611:A:G	0	2467611	G	A
7	chr7:2468437:T:C	0	2468437	C	T
7	chr7:2468542:T:C	0	2468542	C	T
7	chr7:2468706:A:G	0	2468706	G	A
7	chr7:2468780:A:G	0	2468780	G	A
7	chr7:2468804:G:A	0	2468804	A	G
7	chr7:2469508:C:T	0	2469508	T	C
7	chr7:2470007:G:C	0	2470007	C	G
7	chr7:2470135:C:A	0	2470135	A	C
7	chr7:2472217:G:T	0	2472217	T	G
7	chr7:2472765:A:G	0	2472765	G	A
7	chr7:2472910:G:A	0	2472910	A	G
7	chr7:2473367:T:C	0	2473367	C	T
7	chr7:2473807:G:A	0	2473807	A	G
7	chr7:2474542:T:C	0	2474542	C	T
7	chr7:2474574:G:A	0	2474574	A	G
7	chr7:2474804:G:A	0	2474804	A	G
7	chr7:2475694:G:A	0	2475694	A	G
7	chr7:2478095:G:C	0	2478095	C	G
7	chr7:2478470:T:C	0	2478470	C	T
7	chr7:2478844:A:G	0	2478844	G	A
7	chr7:2478924:T:C	0	2478924	C	T
7	chr7:2479055:G:C	0	2479055	C	G
7	chr7:2479268:T:C	0	2479268	C	T
7	chr7:2479273:T:C	0	2479273	C	T
7	chr7:2479351:C:G	0	2479351	G	C
7	chr7:2479352:A:G	0	2479352	G	A
7	chr7:2479369:A:G	0	2479369	G	A
7	chr7:2479373:G:A	0	2479373	A	G
7	chr7:2479441:A:C	0	2479441	C	A
7	chr7:2479462:A:G	0	2479462	G	A
7	chr7:2479597:T:C	0	2479597	C	T
7	chr7:2479999:G:C	0	2479999	C	G
7	chr7:2480175:G:A	0	2480175	A	G
7	chr7:2480464:T:C	0	2480464	C	T
7	chr7:2481232:G:T	0	2481232	T	G
7	chr7:2481290:A:T	0	2481290	T	A
7	chr7:2481456:A:G	0	2481456	G	A
7	chr7:2481740:A:G	0	2481740	G	A
7	chr7:2481755:C:T	0	2481755	T	C
7	chr7:2482224:C:T	0	2482224	T	C
7	chr7:2483148:A:G	0	2483148	G	A
7	chr7:2483674:G:A	0	2483674	A	G
7	chr7:2483965:C:T	0	2483965	T	C
7	chr7:2484217:A:G	0	2484217	G	A
7	chr7:2484400:A:G	0	2484400	G	A
7	chr7:2484499:G:C	0	2484499	C	G
7	chr7:2484528:G:A	0	2484528	A	G
7	chr7:2484725:A:G	0	2484725	G	A
7	chr7:2485305:A:G	0	2485305	G	A
7	chr7:2485482:G:A	0	2485482	A	G
7	chr7:2485593:C:T	0	2485593	T	C
7	chr7:2485762:G:A	0	2485762	A	G
7	chr7:2486133:C:T	0	2486133	T	C
7	chr7:2486473:A:G	0	2486473	G	A
7	chr7:2486501:T:A	0	2486501	A	T
7	chr7:2486740:AG:A	0	2486740	A	AG
7	chr7:2487736:G:GAC	0	2487736	GAC	G
7	chr7:2488426:A:C	0	2488426	C	A
7	chr7:2488492:G:T	0	2488492	T	G
7	chr7:2489693:G:A	0	2489693	A	G
7	chr7:2489989:C:T	0	2489989	T	C
7	chr7:2490441:A:T	0	2490441	T	A
7	chr7:2490723:A:G	0	2490723	G	A
7	chr7:2490797:A:G	0	2490797	G	A
7	chr7:2491065:C:A	0	2491065	A	C
7	chr7:2494156:T:C	0	2494156	C	T
7	chr7:2494758:A:C	0	2494758	C	A
7	chr7:2495049:G:C	0	2495049	C	G
7	chr7:2495157:C:A	0	2495157	A	C
7	chr7:2495229:A:G	0	2495229	G	A
7	chr7:2495380:A:C	0	2495380	C	A
7	chr7:2495501:G:A	0	2495501	A	G
7	chr7:2495845:T:C	0	2495845	C	T
7	chr7:2496743:A:G	0	2496743	G	A
7	chr7:2496821:G:A	0	2496821	A	G
7	chr7:2497684:C:T	0	2497684	T	C
7	chr7:2497747:G:T	0	2497747	T	G
7	chr7:2498451:G:A	0	2498451	A	G
7	chr7:2498622:G:C	0	2498622	C	G
7	chr7:2498887:G:A	0	2498887	A	G
7	chr7:2498969:G:A	0	2498969	A	G
7	chr7:2499279:T:G	0	2499279	G	T
7	chr7:2499710:C:CT	0	2499710	CT	C
7	chr7:2500042:A:G	0	2500042	G	A
7	chr7:2501331:T:C	0	2501331	C	T
7	chr7:2501765:A:G	0	2501765	G	A
7	chr7:2502354:T:C	0	2502354	C	T
7	chr7:2502606:A:G	0	2502606	G	A
7	chr7:2502662:C:T	0	2502662	T	C
7	chr7:2502710:A:G	0	2502710	G	A
7	chr7:2502863:G:A	0	2502863	A	G
7	chr7:2503132:C:A	0	2503132	A	C
7	chr7:2503160:C:T	0	2503160	T	C
7	chr7:2503183:T:G	0	2503183	G	T
7	chr7:2503473:C:T	0	2503473	T	C
7	chr7:2503750:G:A	0	2503750	A	G
7	chr7:2503755:C:T	0	2503755	T	C
7	chr7:2504150:C:T	0	2504150	T	C
7	chr7:2504572:C:G	0	2504572	G	C
7	chr7:2505357:T:C	0	2505357	C	T
7	chr7:2505456:G:A	0	2505456	A	G
7	chr7:2505743:T:G	0	2505743	G	T
7	chr7:2505853:C:G	0	2505853	G	C
7	chr7:2506145:T:A	0	2506145	A	T
7	chr7:2506254:C:T	0	2506254	T	C
7	chr7:2507424:T:C	0	2507424	C	T
7	chr7:2507434:C:T	0	2507434	T	C
7	chr7:2507484:G:A	0	2507484	A	G
7	chr7:2507551:T:A	0	2507551	A	T
7	chr7:2507877:T:C	0	2507877	C	T
7	chr7:2508117:C:T	0	2508117	T	C
7	chr7:2509298:G:C	0	2509298	C	G
7	chr7:2509930:G:C	0	2509930	C	G
7	chr7:2510420:G:C	0	2510420	C	G
7	chr7:2510539:G:A	0	2510539	A	G
7	chr7:2510844:C:G	0	2510844	G	C
7	chr7:2510869:G:A	0	2510869	A	G
7	chr7:2511189:T:A	0	2511189	A	T
7	chr7:2511205:G:A	0	2511205	A	G
7	chr7:2512044:G:A	0	2512044	A	G
7	chr7:2512091:G:A	0	2512091	A	G
7	chr7:2512784:C:A	0	2512784	A	C
7	chr7:2513396:T:C	0	2513396	C	T
7	chr7:2513549:G:A	0	2513549	A	G
7	chr7:2513589:A:G	0	2513589	G	A
7	chr7:2514385:A:T	0	2514385	T	A
7	chr7:2514403:C:T	0	2514403	T	C
7	chr7:2514458:C:G	0	2514458	G	C
7	chr7:2516523:A:C	0	2516523	C	A
7	chr7:2516764:G:A	0	2516764	A	G
7	chr7:2517005:C:T	0	2517005	T	C
7	chr7:2517041:CT:C	0	2517041	C	CT
7	chr7:2517632:T:C	0	2517632	C	T
7	chr7:2517743:T:C	0	2517743	C	T
7	chr7:2519103:C:A	0	2519103	A	C
7	chr7:2519267:G:A	0	2519267	A	G
7	chr7:2520574:C:G	0	2520574	G	C
7	chr7:2521143:G:A	0	2521143	A	G
7	chr7:2522915:C:G	0	2522915	G	C
7	chr7:2522978:A:C	0	2522978	C	A
7	chr7:2523240:A:T	0	2523240	T	A
7	chr7:2524038:G:A	0	2524038	A	G
7	chr7:2524404:G:A	0	2524404	A	G
7	chr7:2525215:A:G	0	2525215	G	A
7	chr7:2525649:C:T	0	2525649	T	C
7	chr7:2526034:A:C	0	2526034	C	A
7	chr7:2526394:G:A	0	2526394	A	G
7	chr7:2526850:C:T	0	2526850	T	C
7	chr7:2527893:C:G	0	2527893	G	C
7	chr7:2529136:T:C	0	2529136	C	T
7	chr7:2529668:G:C	0	2529668	C	G
7	chr7:2530770:C:T	0	2530770	T	C
7	chr7:2531771:T:C	0	2531771	C	T
7	chr7:2532212:C:T	0	2532212	T	C
7	chr7:2532382:C:T	0	2532382	T	C
7	chr7:2533650:T:C	0	2533650	C	T
7	chr7:2534931:G:A	0	2534931	A	G
7	chr7:2538057:C:G	0	2538057	G	C
7	chr7:2538147:T:C	0	2538147	C	T
7	chr7:2538547:C:T	0	2538547	T	C
7	chr7:2538604:C:T	0	2538604	T	C
7	chr7:2538612:C:T	0	2538612	T	C
7	chr7:2538737:G:A	0	2538737	A	G
7	chr7:2538800:G:T	0	2538800	T	G
7	chr7:2540057:C:G	0	2540057	G	C
7	chr7:2540436:T:C	0	2540436	C	T
7	chr7:2540641:A:G	0	2540641	G	A
7	chr7:2541280:C:T	0	2541280	T	C
7	chr7:2541945:A:G	0	2541945	G	A
7	chr7:2541960:G:A	0	2541960	A	G
7	chr7:2542360:T:C	0	2542360	C	T
7	chr7:2542599:A:G	0	2542599	G	A
7	chr7:2542950:G:A	0	2542950	A	G
7	chr7:2543694:C:T	0	2543694	T	C
7	chr7:2544500:C:G	0	2544500	G	C
7	chr7:2544889:T:C	0	2544889	C	T
7	chr7:2546296:C:T	0	2546296	T	C
7	chr7:2546461:T:A	0	2546461	A	T
7	chr7:2546782:A:T	0	2546782	T	A
7	chr7:2547488:T:C	0	2547488	C	T
7	chr7:2547516:C:T	0	2547516	T	C
7	chr7:2547979:A:G	0	2547979	G	A
7	chr7:2548005:A:C	0	2548005	C	A
7	chr7:2548647:C:T	0	2548647	T	C
7	chr7:2548689:G:A	0	2548689	A	G
7	chr7:2548917:A:C	0	2548917	C	A
7	chr7:2548995:T:C	0	2548995	C	T
7	chr7:2549979:G:A	0	2549979	A	G
7	chr7:2550103:C:T	0	2550103	T	C
7	chr7:2550749:C:T	0	2550749	T	C
7	chr7:2551531:A:G	0	2551531	G	A
7	chr7:2552972:C:T	0	2552972	T	C
7	chr7:2553045:A:C	0	2553045	C	A
7	chr7:2553311:A:G	0	2553311	G	A
7	chr7:2553352:G:A	0	2553352	A	G
7	chr7:2554704:C:T	0	2554704	T	C
7	chr7:2554806:T:G	0	2554806	G	T
7	chr7:2555593:G:A	0	2555593	A	G
7	chr7:2555772:G:A	0	2555772	A	G
7	chr7:2555864:G:C	0	2555864	C	G
7	chr7:2556528:C:T	0	2556528	T	C
7	chr7:2556653:G:A	0	2556653	A	G
7	chr7:2556945:T:C	0	2556945	C	T
7	chr7:2557587:C:T	0	2557587	T	C
7	chr7:2557694:A:G	0	2557694	G	A
7	chr7:2557796:G:A	0	2557796	A	G
7	chr7:2557846:G:A	0	2557846	A	G
7	chr7:2558729:T:C	0	2558729	C	T
7	chr7:2558792:T:C	0	2558792	C	T
7	chr7:2559123:T:C	0	2559123	C	T
7	chr7:2559692:A:G	0	2559692	G	A
7	chr7:2560442:A:G	0	2560442	G	A
7	chr7:2561385:T:C	0	2561385	C	T
7	chr7:2561726:A:G	0	2561726	G	A
7	chr7:2562814:A:G	0	2562814	G	A
7	chr7:2563042:C:T	0	2563042	T	C
7	chr7:2563201:C:T	0	2563201	T	C
7	chr7:2564134:G:C	0	2564134	C	G
7	chr7:2564260:G:T	0	2564260	T	G
7	chr7:2564844:C:T	0	2564844	T	C
7	chr7:2565182:C:T	0	2565182	T	C
7	chr7:2565378:C:G	0	2565378	G	C
7	chr7:2565430:G:A	0	2565430	A	G
7	chr7:2565790:A:G	0	2565790	G	A
7	chr7:2566460:T:G	0	2566460	G	T
7	chr7:2567300:G:A	0	2567300	A	G
7	chr7:2567303:G:A	0	2567303	A	G
7	chr7:2567618:A:G	0	2567618	G	A
7	chr7:2567705:G:A	0	2567705	A	G
7	chr7:2567834:C:T	0	2567834	T	C
7	chr7:2568261:A:T	0	2568261	T	A
7	chr7:2568535:T:C	0	2568535	C	T
7	chr7:2568543:A:T	0	2568543	T	A
7	chr7:2568626:G:A	0	2568626	A	G
7	chr7:2569206:G:A	0	2569206	A	G
7	chr7:2569213:T:C	0	2569213	C	T
7	chr7:2569675:A:G	0	2569675	G	A
7	chr7:2570131:C:T	0	2570131	T	C
7	chr7:2571778:G:A	0	2571778	A	G
7	chr7:2571800:G:A	0	2571800	A	G
7	chr7:2571875:A:G	0	2571875	G	A
7	chr7:2572020:G:T	0	2572020	T	G
7	chr7:2572661:C:A	0	2572661	A	C
7	chr7:2572701:T:C	0	2572701	C	T
7	chr7:2573173:T:C	0	2573173	C	T
7	chr7:2573428:T:C	0	2573428	C	T
7	chr7:2573499:G:A	0	2573499	A	G
7	chr7:2573790:T:G	0	2573790	G	T
7	chr7:2573910:G:A	0	2573910	A	G
7	chr7:2573939:T:G	0	2573939	G	T
7	chr7:2574213:C:G	0	2574213	G	C
7	chr7:2574535:C:T	0	2574535	T	C
7	chr7:2574780:C:T	0	2574780	T	C
7	chr7:2575234:A:G	0	2575234	G	A
7	chr7:2575250:A:G	0	2575250	G	A
7	chr7:2575555:T:G	0	2575555	G	T
7	chr7:2575769:A:T	0	2575769	T	A
7	chr7:2575857:C:T	0	2575857	T	C
7	chr7:2576143:C:T	0	2576143	T	C
7	chr7:2576239:T:C	0	2576239	C	T
7	chr7:2578436:C:CA	0	2578436	CA	C
7	chr7:2579006:T:C	0	2579006	C	T
7	chr7:2579274:G:C	0	2579274	C	G
7	chr7:2579782:T:C	0	2579782	C	T
7	chr7:2579850:T:C	0	2579850	C	T
7	chr7:2580709:A:G	0	2580709	G	A
7	chr7:2581732:T:C	0	2581732	C	T
7	chr7:2581891:T:A	0	2581891	A	T
7	chr7:2581933:T:C	0	2581933	C	T
7	chr7:2582366:C:T	0	2582366	T	C
7	chr7:2582467:C:T	0	2582467	T	C
7	chr7:2582499:G:A	0	2582499	A	G
7	chr7:2582938:T:C	0	2582938	C	T
7	chr7:2582975:G:T	0	2582975	T	G
7	chr7:2583015:T:C	0	2583015	C	T
7	chr7:2583405:T:C	0	2583405	C	T
7	chr7:2583717:G:A	0	2583717	A	G
7	chr7:2584167:G:T	0	2584167	T	G
7	chr7:2584794:C:T	0	2584794	T	C
7	chr7:2585228:G:A	0	2585228	A	G
7	chr7:2585774:C:G	0	2585774	G	C
7	chr7:2586023:GC:G	0	2586023	G	GC
7	chr7:2586204:C:T	0	2586204	T	C
7	chr7:2586976:T:C	0	2586976	C	T
7	chr7:2587277:C:T	0	2587277	T	C
7	chr7:2587660:C:T	0	2587660	T	C
7	chr7:2587676:T:A	0	2587676	A	T
7	chr7:2587944:CAG:C	0	2587944	C	CAG
7	chr7:2588283:C:T	0	2588283	T	C
7	chr7:2588449:G:C	0	2588449	C	G
7	chr7:2588960:T:C	0	2588960	C	T
7	chr7:2589079:G:A	0	2589079	A	G
7	chr7:2589386:A:C	0	2589386	C	A
7	chr7:2590095:G:A	0	2590095	A	G
7	chr7:2590297:C:A	0	2590297	A	C
7	chr7:2590362:A:G	0	2590362	G	A
7	chr7:2590418:A:G	0	2590418	G	A
7	chr7:2591267:G:A	0	2591267	A	G
7	chr7:2591338:T:C	0	2591338	C	T
7	chr7:2592296:A:G	0	2592296	G	A
7	chr7:2592401:CAA:C	0	2592401	C	CAA
7	chr7:2593223:G:A	0	2593223	A	G
7	chr7:2593994:G:C	0	2593994	C	G
7	chr7:2593995:C:T	0	2593995	T	C
7	chr7:2595149:T:G	0	2595149	G	T
7	chr7:2595433:C:T	0	2595433	T	C
7	chr7:2597055:C:T	0	2597055	T	C
7	chr7:2597430:A:G	0	2597430	G	A
7	chr7:2598713:C:G	0	2598713	G	C
7	chr7:2598743:T:G	0	2598743	G	T
7	chr7:2599064:A:G	0	2599064	G	A
7	chr7:2599618:T:C	0	2599618	C	T
7	chr7:2599953:A:C	0	2599953	C	A
7	chr7:2600360:C:T	0	2600360	T	C
7	chr7:2600507:C:T	0	2600507	T	C
7	chr7:2600899:C:T	0	2600899	T	C
7	chr7:2600961:G:T	0	2600961	T	G
7	chr7:2601263:T:C	0	2601263	C	T
7	chr7:2601351:G:C	0	2601351	C	G
7	chr7:2601738:C:T	0	2601738	T	C
7	chr7:2601841:C:T	0	2601841	T	C
7	chr7:2601991:T:G	0	2601991	G	T
7	chr7:2602416:C:T	0	2602416	T	C
7	chr7:2602481:T:C	0	2602481	C	T
7	chr7:2602508:A:G	0	2602508	G	A
7	chr7:2602555:G:A	0	2602555	A	G
7	chr7:2602837:A:G	0	2602837	G	A
7	chr7:2602914:C:T	0	2602914	T	C
7	chr7:2603450:T:C	0	2603450	C	T
7	chr7:2603466:A:G	0	2603466	G	A
7	chr7:2603493:A:G	0	2603493	G	A
7	chr7:2603707:G:A	0	2603707	A	G
7	chr7:2603973:T:C	0	2603973	C	T
7	chr7:2604693:A:G	0	2604693	G	A
7	chr7:2604885:C:T	0	2604885	T	C
7	chr7:2604973:G:T	0	2604973	T	G
7	chr7:2605045:G:A	0	2605045	A	G
7	chr7:2605498:C:T	0	2605498	T	C
7	chr7:2605567:T:C	0	2605567	C	T
7	chr7:2605740:C:T	0	2605740	T	C
7	chr7:2605892:G:A	0	2605892	A	G
7	chr7:2606313:C:T	0	2606313	T	C
7	chr7:2606371:C:T	0	2606371	T	C
7	chr7:2606589:A:G	0	2606589	G	A
7	chr7:2606612:T:C	0	2606612	C	T
7	chr7:2607089:A:G	0	2607089	G	A
7	chr7:2607373:G:A	0	2607373	A	G
7	chr7:2607691:TC:T	0	2607691	T	TC
7	chr7:2607866:G:A	0	2607866	A	G
7	chr7:2607877:T:C	0	2607877	C	T
7	chr7:2608166:G:A	0	2608166	A	G
7	chr7:2608329:C:G	0	2608329	G	C
7	chr7:2608473:C:A	0	2608473	A	C
7	chr7:2608852:GTT:G	0	2608852	G	GTT
7	chr7:2608964:C:T	0	2608964	T	C
7	chr7:2609042:C:T	0	2609042	T	C
7	chr7:2609252:C:T	0	2609252	T	C
7	chr7:2609276:T:C	0	2609276	C	T
7	chr7:2610039:T:C	0	2610039	C	T
7	chr7:2610442:G:T	0	2610442	T	G
7	chr7:2610589:G:C	0	2610589	C	G
7	chr7:2611292:G:A	0	2611292	A	G
7	chr7:2611534:T:G	0	2611534	G	T
7	chr7:2611787:G:C	0	2611787	C	G
7	chr7:2611929:G:A	0	2611929	A	G
7	chr7:2612005:A:G	0	2612005	G	A
7	chr7:2612287:C:T	0	2612287	T	C
7	chr7:2612996:G:A	0	2612996	A	G
7	chr7:2613243:C:T	0	2613243	T	C
7	chr7:2613870:C:G	0	2613870	G	C
7	chr7:2613937:C:T	0	2613937	T	C
7	chr7:2613948:A:G	0	2613948	G	A
7	chr7:2615412:C:T	0	2615412	T	C
7	chr7:2616116:A:G	0	2616116	G	A
7	chr7:2617193:A:T	0	2617193	T	A
7	chr7:2618317:C:T	0	2618317	T	C
7	chr7:2618351:AACAT:A	0	2618351	A	AACAT
7	chr7:2618408:C:T	0	2618408	T	C
7	chr7:2618659:C:T	0	2618659	T	C
7	chr7:2618744:G:T	0	2618744	T	G
7	chr7:2619873:T:C	0	2619873	C	T
7	chr7:2619924:A:G	0	2619924	G	A
7	chr7:2620137:T:G	0	2620137	G	T
7	chr7:2620317:T:C	0	2620317	C	T
7	chr7:2621256:T:C	0	2621256	C	T
7	chr7:2623184:G:A	0	2623184	A	G
7	chr7:2623253:C:A	0	2623253	A	C
7	chr7:2623442:T:C	0	2623442	C	T
7	chr7:2623458:C:T	0	2623458	T	C
7	chr7:2623545:T:C	0	2623545	C	T
7	chr7:2623635:A:G	0	2623635	G	A
7	chr7:2623904:C:T	0	2623904	T	C
7	chr7:2624009:C:T	0	2624009	T	C
7	chr7:2624211:C:T	0	2624211	T	C
7	chr7:2624495:C:T	0	2624495	T	C
7	chr7:2624580:C:T	0	2624580	T	C
7	chr7:2625554:G:C	0	2625554	C	G
7	chr7:2625567:C:T	0	2625567	T	C
7	chr7:2626651:G:T	0	2626651	T	G
7	chr7:2626844:C:T	0	2626844	T	C
7	chr7:2628251:T:G	0	2628251	G	T
7	chr7:2628411:G:A	0	2628411	A	G
7	chr7:2628813:G:C	0	2628813	C	G
7	chr7:2628847:C:T	0	2628847	T	C
7	chr7:2628916:G:A	0	2628916	A	G
7	chr7:2629023:G:A	0	2629023	A	G
7	chr7:2629191:G:C	0	2629191	C	G
7	chr7:2629671:C:A	0	2629671	A	C
7	chr7:2629778:T:G	0	2629778	G	T
7	chr7:2629911:G:A	0	2629911	A	G
7	chr7:2630994:C:T	0	2630994	T	C
7	chr7:2631025:T:A	0	2631025	A	T
7	chr7:2631362:T:G	0	2631362	G	T
7	chr7:2631589:G:A	0	2631589	A	G
7	chr7:2632431:C:T	0	2632431	T	C
7	chr7:2633213:C:T	0	2633213	T	C
7	chr7:2633432:C:A	0	2633432	A	C
7	chr7:2633654:C:T	0	2633654	T	C
7	chr7:2634406:C:T	0	2634406	T	C
7	chr7:2636028:T:G	0	2636028	G	T
7	chr7:2636122:T:C	0	2636122	C	T
7	chr7:2636198:G:A	0	2636198	A	G
7	chr7:2636570:T:C	0	2636570	C	T
7	chr7:2637120:C:G	0	2637120	G	C
7	chr7:2638023:T:C	0	2638023	C	T
7	chr7:2638058:T:C	0	2638058	C	T
7	chr7:2638156:C:T	0	2638156	T	C
7	chr7:2638513:G:A	0	2638513	A	G
7	chr7:2638535:G:T	0	2638535	T	G
7	chr7:2638540:T:C	0	2638540	C	T
7	chr7:2639238:C:T	0	2639238	T	C
7	chr7:2639397:A:G	0	2639397	G	A
7	chr7:2639815:C:T	0	2639815	T	C
7	chr7:2640136:G:A	0	2640136	A	G
7	chr7:2640173:G:A	0	2640173	A	G
7	chr7:2642044:C:G	0	2642044	G	C
7	chr7:2642307:C:T	0	2642307	T	C
7	chr7:2643816:G:C	0	2643816	C	G
7	chr7:2644436:C:G	0	2644436	G	C
7	chr7:2645358:C:T	0	2645358	T	C
7	chr7:2646425:T:C	0	2646425	C	T
7	chr7:2647127:G:C	0	2647127	C	G
7	chr7:2647700:A:G	0	2647700	G	A
7	chr7:2648556:C:T	0	2648556	T	C
7	chr7:2649235:G:A	0	2649235	A	G
7	chr7:2649377:T:C	0	2649377	C	T
7	chr7:2650687:T:A	0	2650687	A	T
7	chr7:2651567:C:A	0	2651567	A	C
7	chr7:2651654:C:T	0	2651654	T	C
7	chr7:2652102:A:G	0	2652102	G	A
7	chr7:2652566:G:A	0	2652566	A	G
7	chr7:2653172:C:T	0	2653172	T	C
7	chr7:2653612:C:T	0	2653612	T	C
7	chr7:2654288:A:G	0	2654288	G	A
7	chr7:2654456:A:T	0	2654456	T	A
7	chr7:2654709:C:G	0	2654709	G	C
7	chr7:2654818:T:C	0	2654818	C	T
7	chr7:2655591:T:G	0	2655591	G	T
7	chr7:2655983:G:A	0	2655983	A	G
7	chr7:2657021:G:A	0	2657021	A	G
7	chr7:2658247:G:T	0	2658247	T	G
7	chr7:2658825:A:C	0	2658825	C	A
7	chr7:2660355:A:G	0	2660355	G	A
7	chr7:2662155:C:T	0	2662155	T	C
7	chr7:2662192:G:A	0	2662192	A	G
7	chr7:2662559:G:A	0	2662559	A	G
7	chr7:2662648:C:T	0	2662648	T	C
7	chr7:2662682:C:T	0	2662682	T	C
7	chr7:2663241:T:C	0	2663241	C	T
7	chr7:2664018:T:C	0	2664018	C	T
7	chr7:2664345:G:A	0	2664345	A	G
7	chr7:2665538:T:G	0	2665538	G	T
7	chr7:2665901:C:T	0	2665901	T	C
7	chr7:2666245:C:T	0	2666245	T	C
7	chr7:2666844:T:C	0	2666844	C	T
7	chr7:2667935:T:A	0	2667935	A	T
7	chr7:2668075:T:C	0	2668075	C	T
7	chr7:2668188:A:C	0	2668188	C	A
7	chr7:2669284:A:G	0	2669284	G	A
7	chr7:2669463:G:A	0	2669463	A	G
7	chr7:2669580:A:G	0	2669580	G	A
7	chr7:2669677:C:T	0	2669677	T	C
7	chr7:2670136:A:G	0	2670136	G	A
7	chr7:2670154:C:T	0	2670154	T	C
7	chr7:2670361:G:A	0	2670361	A	G
7	chr7:2670806:A:G	0	2670806	G	A
7	chr7:2670860:G:A	0	2670860	A	G
7	chr7:2670961:T:A	0	2670961	A	T
7	chr7:2673067:C:T	0	2673067	T	C
7	chr7:2673199:T:C	0	2673199	C	T
7	chr7:2673332:G:A	0	2673332	A	G
7	chr7:2673669:A:G	0	2673669	G	A
7	chr7:2674049:T:A	0	2674049	A	T
7	chr7:2674723:T:C	0	2674723	C	T
7	chr7:2674933:G:C	0	2674933	C	G
7	chr7:2674965:T:C	0	2674965	C	T
7	chr7:2675100:C:T	0	2675100	T	C
7	chr7:2675103:C:T	0	2675103	T	C
7	chr7:2675215:C:T	0	2675215	T	C
7	chr7:2675331:C:G	0	2675331	G	C
7	chr7:2675349:GC:G	0	2675349	G	GC
7	chr7:2675441:A:G	0	2675441	G	A
7	chr7:2675450:G:A	0	2675450	A	G
7	chr7:2675482:CAGTCAT:C	0	2675482	C	CAGTCAT
7	chr7:2675526:G:A	0	2675526	A	G
7	chr7:2675589:C:A	0	2675589	A	C
7	chr7:2675648:C:T	0	2675648	T	C
7	chr7:2675739:C:A	0	2675739	A	C
7	chr7:2675793:G:T	0	2675793	T	G
7	chr7:2676649:T:C	0	2676649	C	T
7	chr7:2678097:T:A	0	2678097	A	T
7	chr7:2680323:C:T	0	2680323	T	C
7	chr7:2682468:G:A	0	2682468	A	G
7	chr7:2684865:A:G	0	2684865	G	A
7	chr7:2686826:T:G	0	2686826	G	T
7	chr7:2687585:C:G	0	2687585	G	C
7	chr7:2687948:G:A	0	2687948	A	G
7	chr7:2688772:A:T	0	2688772	T	A
7	chr7:2690149:G:C	0	2690149	C	G
7	chr7:2691011:T:C	0	2691011	C	T
7	chr7:2691019:T:C	0	2691019	C	T
7	chr7:2692780:C:T	0	2692780	T	C
7	chr7:2693657:T:G	0	2693657	G	T
7	chr7:2693962:G:A	0	2693962	A	G
7	chr7:2694042:A:G	0	2694042	G	A
7	chr7:2694205:C:A	0	2694205	A	C
7	chr7:2694519:C:T	0	2694519	T	C
7	chr7:2695079:G:A	0	2695079	A	G
7	chr7:2695324:A:C	0	2695324	C	A
7	chr7:2696417:T:C	0	2696417	C	T
7	chr7:2697163:C:T	0	2697163	T	C
7	chr7:2697349:G:A	0	2697349	A	G
7	chr7:2697382:C:T	0	2697382	T	C
7	chr7:2698594:T:C	0	2698594	C	T
7	chr7:2698817:A:C	0	2698817	C	A
7	chr7:2698925:C:T	0	2698925	T	C
7	chr7:2699383:T:C	0	2699383	C	T
7	chr7:2699395:C:A	0	2699395	A	C
7	chr7:2701396:G:A	0	2701396	A	G
7	chr7:2701970:G:C	0	2701970	C	G
7	chr7:2703420:C:T	0	2703420	T	C
7	chr7:2703649:G:A	0	2703649	A	G
7	chr7:2703912:A:G	0	2703912	G	A
7	chr7:2704020:C:T	0	2704020	T	C
7	chr7:2704243:A:C	0	2704243	C	A
7	chr7:2704516:C:A	0	2704516	A	C
7	chr7:2704818:G:A	0	2704818	A	G
7	chr7:2704988:G:A	0	2704988	A	G
7	chr7:2705049:C:G	0	2705049	G	C
7	chr7:2705082:T:C	0	2705082	C	T
7	chr7:2705490:G:A	0	2705490	A	G
7	chr7:2705760:C:T	0	2705760	T	C
7	chr7:2706388:G:A	0	2706388	A	G
7	chr7:2706444:A:G	0	2706444	G	A
7	chr7:2707085:T:C	0	2707085	C	T
7	chr7:2708146:A:T	0	2708146	T	A
7	chr7:2708218:T:C	0	2708218	C	T
7	chr7:2708853:A:G	0	2708853	G	A
7	chr7:2709479:A:T	0	2709479	T	A
7	chr7:2709931:G:A	0	2709931	A	G
7	chr7:2710205:GC:G	0	2710205	G	GC
7	chr7:2710413:C:A	0	2710413	A	C
7	chr7:2710449:A:T	0	2710449	T	A
7	chr7:2710559:T:C	0	2710559	C	T
7	chr7:2710600:T:C	0	2710600	C	T
7	chr7:2711284:T:C	0	2711284	C	T
7	chr7:2711783:C:T	0	2711783	T	C
7	chr7:2711791:C:T	0	2711791	T	C
7	chr7:2712425:C:T	0	2712425	T	C
7	chr7:2712853:G:A	0	2712853	A	G
7	chr7:2713387:C:T	0	2713387	T	C
7	chr7:2713864:C:T	0	2713864	T	C
7	chr7:2713967:T:C	0	2713967	C	T
7	chr7:2714033:T:G	0	2714033	G	T
7	chr7:2714091:C:T	0	2714091	T	C
7	chr7:2714451:G:A	0	2714451	A	G
7	chr7:2715119:C:T	0	2715119	T	C
7	chr7:2715298:T:C	0	2715298	C	T
7	chr7:2715480:G:A	0	2715480	A	G
7	chr7:2715738:G:T	0	2715738	T	G
7	chr7:2715918:TCA:T	0	2715918	T	TCA
7	chr7:2717071:G:A	0	2717071	A	G
7	chr7:2717198:T:C	0	2717198	C	T
7	chr7:2717251:G:A	0	2717251	A	G
7	chr7:2717900:G:A	0	2717900	A	G
7	chr7:2718233:A:C	0	2718233	C	A
7	chr7:2718511:G:A	0	2718511	A	G
7	chr7:2718524:G:A	0	2718524	A	G
7	chr7:2718675:A:G	0	2718675	G	A
7	chr7:2718707:T:C	0	2718707	C	T
7	chr7:2719301:T:G	0	2719301	G	T
7	chr7:2719839:T:C	0	2719839	C	T
7	chr7:2719951:G:C	0	2719951	C	G
7	chr7:2720161:C:T	0	2720161	T	C
7	chr7:2720374:G:C	0	2720374	C	G
7	chr7:2720490:G:A	0	2720490	A	G
7	chr7:2720625:G:C	0	2720625	C	G
7	chr7:2720691:G:A	0	2720691	A	G
7	chr7:2720704:A:T	0	2720704	T	A
7	chr7:2720975:A:G	0	2720975	G	A
7	chr7:2721519:A:G	0	2721519	G	A
7	chr7:2722492:C:T	0	2722492	T	C
7	chr7:2722752:C:T	0	2722752	T	C
7	chr7:2723806:G:A	0	2723806	A	G
7	chr7:2723900:A:T	0	2723900	T	A
7	chr7:2724496:G:A	0	2724496	A	G
7	chr7:2724982:C:CA	0	2724982	CA	C
7	chr7:2725821:C:T	0	2725821	T	C
7	chr7:2725937:ACT:A	0	2725937	A	ACT
7	chr7:2726089:C:T	0	2726089	T	C
7	chr7:2726152:T:C	0	2726152	C	T
7	chr7:2726561:C:T	0	2726561	T	C
7	chr7:2726762:G:T	0	2726762	T	G
7	chr7:2727243:A:G	0	2727243	G	A
7	chr7:2727301:C:T	0	2727301	T	C
7	chr7:2727443:G:A	0	2727443	A	G
7	chr7:2727501:A:T	0	2727501	T	A
7	chr7:2727971:C:T	0	2727971	T	C
7	chr7:2728305:T:C	0	2728305	C	T
7	chr7:2728992:C:T	0	2728992	T	C
7	chr7:2729230:T:C	0	2729230	C	T
7	chr7:2729263:C:T	0	2729263	T	C
7	chr7:2729301:G:T	0	2729301	T	G
7	chr7:2730858:CAATT:C	0	2730858	C	CAATT
7	chr7:2731870:C:A	0	2731870	A	C
7	chr7:2732008:G:A	0	2732008	A	G
7	chr7:2732656:T:C	0	2732656	C	T
7	chr7:2732797:A:C	0	2732797	C	A
7	chr7:2733156:T:C	0	2733156	C	T
7	chr7:2733971:A:G	0	2733971	G	A
7	chr7:2734491:G:A	0	2734491	A	G
7	chr7:2734749:G:A	0	2734749	A	G
7	chr7:2734840:C:T	0	2734840	T	C
7	chr7:2735454:GAC:G	0	2735454	G	GAC
7	chr7:2735468:G:A	0	2735468	A	G
7	chr7:2735544:C:T	0	2735544	T	C
7	chr7:2735973:G:A	0	2735973	A	G
7	chr7:2736084:G:A	0	2736084	A	G
7	chr7:2736131:A:G	0	2736131	G	A
7	chr7:2736160:T:C	0	2736160	C	T
7	chr7:2736245:C:T	0	2736245	T	C
7	chr7:2736432:CAG:C	0	2736432	C	CAG
7	chr7:2736498:A:G	0	2736498	G	A
7	chr7:2737580:C:T	0	2737580	T	C
7	chr7:2738191:A:G	0	2738191	G	A
7	chr7:2738862:G:A	0	2738862	A	G
7	chr7:2739068:A:G	0	2739068	G	A
7	chr7:2739271:A:G	0	2739271	G	A
7	chr7:2739495:AT:A	0	2739495	A	AT
7	chr7:2739800:G:A	0	2739800	A	G
7	chr7:2740158:A:G	0	2740158	G	A
7	chr7:2740758:T:C	0	2740758	C	T
7	chr7:2741038:C:A	0	2741038	A	C
7	chr7:2741229:C:A	0	2741229	A	C
7	chr7:2742258:T:C	0	2742258	C	T
7	chr7:2742518:T:C	0	2742518	C	T
7	chr7:2742859:C:T	0	2742859	T	C
7	chr7:2743672:T:C	0	2743672	C	T
7	chr7:2743704:C:T	0	2743704	T	C
7	chr7:2743710:G:A	0	2743710	A	G
7	chr7:2743726:C:T	0	2743726	T	C
7	chr7:2743794:A:G	0	2743794	G	A
7	chr7:2744112:A:G	0	2744112	G	A
7	chr7:2744369:G:A	0	2744369	A	G
7	chr7:2744549:A:T	0	2744549	T	A
7	chr7:2744626:A:G	0	2744626	G	A
7	chr7:2745233:T:C	0	2745233	C	T
7	chr7:2745963:G:A	0	2745963	A	G
7	chr7:2746482:C:T	0	2746482	T	C
7	chr7:2746641:C:T	0	2746641	T	C
7	chr7:2747428:C:T	0	2747428	T	C
7	chr7:2747662:C:T	0	2747662	T	C
7	chr7:2748742:A:C	0	2748742	C	A
7	chr7:2749163:A:G	0	2749163	G	A
7	chr7:2749180:T:TA	0	2749180	TA	T
7	chr7:2749278:T:C	0	2749278	C	T
7	chr7:2749386:T:C	0	2749386	C	T
7	chr7:2749639:T:G	0	2749639	G	T
7	chr7:2750070:G:A	0	2750070	A	G
7	chr7:2750246:A:C	0	2750246	C	A
7	chr7:2751051:T:C	0	2751051	C	T
7	chr7:2751509:G:A	0	2751509	A	G
7	chr7:2752657:A:G	0	2752657	G	A
7	chr7:2752890:G:A	0	2752890	A	G
7	chr7:2753804:T:C	0	2753804	C	T
7	chr7:2754075:T:C	0	2754075	C	T
7	chr7:2754446:T:A	0	2754446	A	T
7	chr7:2755275:A:G	0	2755275	G	A
7	chr7:2755910:T:G	0	2755910	G	T
7	chr7:2756309:T:C	0	2756309	C	T
7	chr7:2756323:A:G	0	2756323	G	A
7	chr7:2756428:T:C	0	2756428	C	T
7	chr7:2757633:T:C	0	2757633	C	T
7	chr7:2758240:T:C	0	2758240	C	T
7	chr7:2758660:C:A	0	2758660	A	C
7	chr7:2759097:A:G	0	2759097	G	A
7	chr7:2759361:T:C	0	2759361	C	T
7	chr7:2760052:G:T	0	2760052	T	G
7	chr7:2760277:C:T	0	2760277	T	C
7	chr7:2760435:C:T	0	2760435	T	C
7	chr7:2760492:A:G	0	2760492	G	A
7	chr7:2761007:A:C	0	2761007	C	A
7	chr7:2761241:T:C	0	2761241	C	T
7	chr7:2761342:C:T	0	2761342	T	C
7	chr7:2762169:C:T	0	2762169	T	C
7	chr7:2762363:A:AG	0	2762363	AG	A
7	chr7:2762539:T:C	0	2762539	C	T
7	chr7:2762888:T:C	0	2762888	C	T
7	chr7:2763309:G:A	0	2763309	A	G
7	chr7:2763876:C:T	0	2763876	T	C
7	chr7:2764999:A:G	0	2764999	G	A
7	chr7:2765001:T:C	0	2765001	C	T
7	chr7:2766969:T:C	0	2766969	C	T
7	chr7:2767614:T:TA	0	2767614	TA	T
7	chr7:2767869:G:T	0	2767869	T	G
7	chr7:2768883:T:C	0	2768883	C	T
7	chr7:2769098:T:G	0	2769098	G	T
7	chr7:2769453:G:A	0	2769453	A	G
7	chr7:2769696:G:A	0	2769696	A	G
7	chr7:2769840:C:T	0	2769840	T	C
7	chr7:2770302:G:A	0	2770302	A	G
7	chr7:2770844:T:C	0	2770844	C	T
7	chr7:2771112:G:A	0	2771112	A	G
7	chr7:2771814:CAT:C	0	2771814	C	CAT
7	chr7:2771909:T:C	0	2771909	C	T
7	chr7:2772337:G:A	0	2772337	A	G
7	chr7:2772375:A:C	0	2772375	C	A
7	chr7:2772578:A:C	0	2772578	C	A
7	chr7:2772621:G:C	0	2772621	C	G
7	chr7:2772998:C:G	0	2772998	G	C
7	chr7:2774172:G:A	0	2774172	A	G
7	chr7:2774187:C:G	0	2774187	G	C
7	chr7:2774637:A:G	0	2774637	G	A
7	chr7:2775001:C:T	0	2775001	T	C
7	chr7:2775100:A:G	0	2775100	G	A
7	chr7:2775506:G:A	0	2775506	A	G
7	chr7:2775606:A:C	0	2775606	C	A
7	chr7:2776640:G:C	0	2776640	C	G
7	chr7:2776750:A:G	0	2776750	G	A
7	chr7:2776903:C:T	0	2776903	T	C
7	chr7:2777295:G:A	0	2777295	A	G
7	chr7:2777443:T:C	0	2777443	C	T
7	chr7:2777821:G:T	0	2777821	T	G
7	chr7:2777871:G:A	0	2777871	A	G
7	chr7:2777995:C:T	0	2777995	T	C
7	chr7:2778795:C:T	0	2778795	T	C
7	chr7:2779714:G:A	0	2779714	A	G
7	chr7:2779889:G:T	0	2779889	T	G
7	chr7:2781637:C:T	0	2781637	T	C
7	chr7:2781656:T:C	0	2781656	C	T
7	chr7:2782043:A:C	0	2782043	C	A
7	chr7:2782057:G:C	0	2782057	C	G
7	chr7:2782782:G:A	0	2782782	A	G
7	chr7:2783299:C:T	0	2783299	T	C
7	chr7:2783352:T:A	0	2783352	A	T
7	chr7:2783842:G:A	0	2783842	A	G
7	chr7:2785073:G:A	0	2785073	A	G
7	chr7:2785651:TATACACACACATTTTTCTTCATGTGTAAGTGTATTGTGTATGTGC:T	0	2785651	T	TATACACACACATTTTTCTTCATGTGTAAGTGTATTGTGTATGTGC
7	chr7:2785957:C:G	0	2785957	G	C
7	chr7:2786093:G:A	0	2786093	A	G
7	chr7:2786288:C:A	0	2786288	A	C
7	chr7:2786571:A:G	0	2786571	G	A
7	chr7:2787188:G:A	0	2787188	A	G
7	chr7:2787332:C:A	0	2787332	A	C
7	chr7:2787559:A:G	0	2787559	G	A
7	chr7:2787642:T:C	0	2787642	C	T
7	chr7:2787920:A:G	0	2787920	G	A
7	chr7:2789747:T:C	0	2789747	C	T
7	chr7:2790397:C:T	0	2790397	T	C
7	chr7:2790864:C:T	0	2790864	T	C
7	chr7:2791449:T:C	0	2791449	C	T
7	chr7:2791773:G:T	0	2791773	T	G
7	chr7:2792645:C:T	0	2792645	T	C
7	chr7:2792731:T:C	0	2792731	C	T
7	chr7:2793013:G:A	0	2793013	A	G
7	chr7:2793074:A:C	0	2793074	C	A
7	chr7:2793211:C:T	0	2793211	T	C
7	chr7:2793614:G:A	0	2793614	A	G
7	chr7:2793621:A:G	0	2793621	G	A
7	chr7:2793717:C:T	0	2793717	T	C
7	chr7:2793751:T:C	0	2793751	C	T
7	chr7:2793808:A:G	0	2793808	G	A
7	chr7:2794262:G:C	0	2794262	C	G
7	chr7:2794311:AT:A	0	2794311	A	AT
7	chr7:2794568:A:G	0	2794568	G	A
7	chr7:2794779:G:A	0	2794779	A	G
7	chr7:2794943:T:C	0	2794943	C	T
7	chr7:2795120:T:C	0	2795120	C	T
7	chr7:2796385:C:T	0	2796385	T	C
7	chr7:2796799:A:G	0	2796799	G	A
7	chr7:2801482:T:C	0	2801482	C	T
7	chr7:2801530:G:A	0	2801530	A	G
7	chr7:2801950:T:C	0	2801950	C	T
7	chr7:2805014:C:T	0	2805014	T	C
7	chr7:2805379:C:G	0	2805379	G	C
7	chr7:2805737:A:G	0	2805737	G	A
7	chr7:2806291:C:A	0	2806291	A	C
7	chr7:2807260:G:T	0	2807260	T	G
7	chr7:2807783:T:C	0	2807783	C	T
7	chr7:2807862:A:G	0	2807862	G	A
7	chr7:2808241:T:C	0	2808241	C	T
7	chr7:2809193:G:T	0	2809193	T	G
7	chr7:2810948:C:G	0	2810948	G	C
7	chr7:2811499:T:C	0	2811499	C	T
7	chr7:2812783:A:C	0	2812783	C	A
7	chr7:2813201:T:C	0	2813201	C	T
7	chr7:2813434:C:G	0	2813434	G	C
7	chr7:2814376:G:A	0	2814376	A	G
7	chr7:2814616:C:T	0	2814616	T	C
7	chr7:2814746:A:T	0	2814746	T	A
7	chr7:2815380:T:C	0	2815380	C	T
7	chr7:2815960:T:C	0	2815960	C	T
7	chr7:2816543:T:G	0	2816543	G	T
7	chr7:2817105:T:G	0	2817105	G	T
7	chr7:2817777:C:T	0	2817777	T	C
7	chr7:2818242:T:C	0	2818242	C	T
7	chr7:2818681:T:C	0	2818681	C	T
7	chr7:2818814:G:C	0	2818814	C	G
7	chr7:2818836:CT:C	0	2818836	C	CT
7	chr7:2819272:A:C	0	2819272	C	A
7	chr7:2820213:G:A	0	2820213	A	G
7	chr7:2820583:A:C	0	2820583	C	A
7	chr7:2821961:C:T	0	2821961	T	C
7	chr7:2823398:C:T	0	2823398	T	C
7	chr7:2823655:A:C	0	2823655	C	A
7	chr7:2823809:T:G	0	2823809	G	T
7	chr7:2823940:G:A	0	2823940	A	G
7	chr7:2824728:A:G	0	2824728	G	A
7	chr7:2824806:C:T	0	2824806	T	C
7	chr7:2824952:G:T	0	2824952	T	G
7	chr7:2826230:T:C	0	2826230	C	T
7	chr7:2826844:T:G	0	2826844	G	T
7	chr7:2827662:A:G	0	2827662	G	A
7	chr7:2829096:A:G	0	2829096	G	A
7	chr7:2829190:C:G	0	2829190	G	C
7	chr7:2829606:A:G	0	2829606	G	A
7	chr7:2829730:A:T	0	2829730	T	A
7	chr7:2829757:T:C	0	2829757	C	T
7	chr7:2830351:T:C	0	2830351	C	T
7	chr7:2831453:GAGTGC:G	0	2831453	G	GAGTGC
7	chr7:2831564:C:T	0	2831564	T	C
7	chr7:2831683:A:G	0	2831683	G	A
7	chr7:2832599:A:G	0	2832599	G	A
7	chr7:2832812:G:A	0	2832812	A	G
7	chr7:2833739:CTG:C	0	2833739	C	CTG
7	chr7:2834014:A:G	0	2834014	G	A
7	chr7:2834129:G:A	0	2834129	A	G
7	chr7:2834755:C:T	0	2834755	T	C
7	chr7:2835348:T:C	0	2835348	C	T
7	chr7:2835392:A:G	0	2835392	G	A
7	chr7:2835786:G:A	0	2835786	A	G
7	chr7:2835936:G:A	0	2835936	A	G
7	chr7:2838177:A:G	0	2838177	G	A
7	chr7:2838307:G:A	0	2838307	A	G
7	chr7:2838469:G:A	0	2838469	A	G
7	chr7:2838570:A:G	0	2838570	G	A
7	chr7:2838876:A:G	0	2838876	G	A
7	chr7:2841916:G:C	0	2841916	C	G
7	chr7:2842396:T:C	0	2842396	C	T
7	chr7:2842987:A:G	0	2842987	G	A
7	chr7:2843221:C:G	0	2843221	G	C
7	chr7:2843370:G:C	0	2843370	C	G
7	chr7:2843437:G:A	0	2843437	A	G
7	chr7:2844293:C:A	0	2844293	A	C
7	chr7:2844649:T:G	0	2844649	G	T
7	chr7:2845086:T:C	0	2845086	C	T
7	chr7:2845359:A:C	0	2845359	C	A
7	chr7:2845601:A:G	0	2845601	G	A
7	chr7:2845688:C:G	0	2845688	G	C
7	chr7:2845805:C:G	0	2845805	G	C
7	chr7:2846090:T:C	0	2846090	C	T
7	chr7:2846401:C:G	0	2846401	G	C
7	chr7:2846491:G:A	0	2846491	A	G
7	chr7:2847114:A:G	0	2847114	G	A
7	chr7:2847239:C:A	0	2847239	A	C
7	chr7:2847561:C:T	0	2847561	T	C
7	chr7:2847650:G:A	0	2847650	A	G
7	chr7:2847716:C:G	0	2847716	G	C
7	chr7:2848149:T:C	0	2848149	C	T
7	chr7:2848356:G:T	0	2848356	T	G
7	chr7:2848380:G:A	0	2848380	A	G
7	chr7:2848381:T:G	0	2848381	G	T
7	chr7:2848423:G:T	0	2848423	T	G
7	chr7:2849400:T:C	0	2849400	C	T
7	chr7:2849616:C:T	0	2849616	T	C
7	chr7:2851047:G:A	0	2851047	A	G
7	chr7:2851088:T:G	0	2851088	G	T
7	chr7:2851140:C:T	0	2851140	T	C
7	chr7:2851974:G:A	0	2851974	A	G
7	chr7:2852188:G:A	0	2852188	A	G
7	chr7:2852750:A:T	0	2852750	T	A
7	chr7:2853338:A:G	0	2853338	G	A
7	chr7:2853705:T:C	0	2853705	C	T
7	chr7:2853806:C:T	0	2853806	T	C
7	chr7:2854142:C:T	0	2854142	T	C
7	chr7:2854300:G:A	0	2854300	A	G
7	chr7:2854947:G:A	0	2854947	A	G
7	chr7:2855110:T:C	0	2855110	C	T
7	chr7:2855307:G:A	0	2855307	A	G
7	chr7:2855782:T:C	0	2855782	C	T
7	chr7:2855993:G:A	0	2855993	A	G
7	chr7:2857955:G:A	0	2857955	A	G
7	chr7:2859205:C:T	0	2859205	T	C
7	chr7:2859776:A:G	0	2859776	G	A
7	chr7:2860675:G:C	0	2860675	C	G
7	chr7:2861028:C:T	0	2861028	T	C
7	chr7:2861266:AT:A	0	2861266	A	AT
7	chr7:2862400:C:T	0	2862400	T	C
7	chr7:2862590:T:C	0	2862590	C	T
7	chr7:2862983:G:C	0	2862983	C	G
7	chr7:2863052:T:A	0	2863052	A	T
7	chr7:2863064:T:C	0	2863064	C	T
7	chr7:2863268:G:A	0	2863268	A	G
7	chr7:2864229:A:T	0	2864229	T	A
7	chr7:2864590:A:G	0	2864590	G	A
7	chr7:2864753:T:G	0	2864753	G	T
7	chr7:2865038:G:A	0	2865038	A	G
7	chr7:2865166:C:G	0	2865166	G	C
7	chr7:2865294:G:A	0	2865294	A	G
7	chr7:2865385:C:T	0	2865385	T	C
7	chr7:2865865:G:A	0	2865865	A	G
7	chr7:2867125:C:T	0	2867125	T	C
7	chr7:2868506:G:A	0	2868506	A	G
7	chr7:2868574:T:C	0	2868574	C	T
7	chr7:2868643:G:A	0	2868643	A	G
7	chr7:2868709:A:G	0	2868709	G	A
7	chr7:2870096:C:T	0	2870096	T	C
7	chr7:2870695:A:T	0	2870695	T	A
7	chr7:2871025:A:T	0	2871025	T	A
7	chr7:2871864:T:G	0	2871864	G	T
7	chr7:2872193:G:A	0	2872193	A	G
7	chr7:2872338:A:G	0	2872338	G	A
7	chr7:2872781:C:G	0	2872781	G	C
7	chr7:2873294:T:C	0	2873294	C	T
7	chr7:2873445:T:C	0	2873445	C	T
7	chr7:2873843:T:C	0	2873843	C	T
7	chr7:2874257:A:G	0	2874257	G	A
7	chr7:2874446:T:C	0	2874446	C	T
7	chr7:2874551:T:C	0	2874551	C	T
7	chr7:2874558:TTG:T	0	2874558	T	TTG
7	chr7:2874764:G:C	0	2874764	C	G
7	chr7:2874939:G:A	0	2874939	A	G
7	chr7:2874942:A:G	0	2874942	G	A
7	chr7:2875390:A:C	0	2875390	C	A
7	chr7:2875785:T:C	0	2875785	C	T
7	chr7:2875839:T:C	0	2875839	C	T
7	chr7:2875866:C:T	0	2875866	T	C
7	chr7:2876223:C:T	0	2876223	T	C
7	chr7:2876267:C:T	0	2876267	T	C
7	chr7:2877343:T:C	0	2877343	C	T
7	chr7:2877493:T:C	0	2877493	C	T
7	chr7:2877800:G:A	0	2877800	A	G
7	chr7:2878141:C:T	0	2878141	T	C
7	chr7:2878463:T:G	0	2878463	G	T
7	chr7:2879144:C:T	0	2879144	T	C
7	chr7:2879249:T:C	0	2879249	C	T
7	chr7:2880433:T:C	0	2880433	C	T
7	chr7:2881381:C:T	0	2881381	T	C
7	chr7:2881632:A:G	0	2881632	G	A
7	chr7:2881672:A:G	0	2881672	G	A
7	chr7:2881750:G:A	0	2881750	A	G
7	chr7:2881948:A:G	0	2881948	G	A
7	chr7:2882143:T:C	0	2882143	C	T
7	chr7:2882384:G:T	0	2882384	T	G
7	chr7:2884448:C:T	0	2884448	T	C
7	chr7:2884635:G:A	0	2884635	A	G
7	chr7:2884732:T:C	0	2884732	C	T
7	chr7:2884797:T:C	0	2884797	C	T
7	chr7:2884798:G:A	0	2884798	A	G
7	chr7:2884971:G:A	0	2884971	A	G
7	chr7:2885523:A:G	0	2885523	G	A
7	chr7:2886026:G:A	0	2886026	A	G
7	chr7:2886041:A:G	0	2886041	G	A
7	chr7:2886215:T:G	0	2886215	G	T
7	chr7:2886639:T:A	0	2886639	A	T
7	chr7:2887573:T:C	0	2887573	C	T
7	chr7:2887911:C:T	0	2887911	T	C
7	chr7:2888096:T:C	0	2888096	C	T
7	chr7:2888422:A:G	0	2888422	G	A
7	chr7:2888432:C:T	0	2888432	T	C
7	chr7:2888476:C:T	0	2888476	T	C
7	chr7:2888541:C:T	0	2888541	T	C
7	chr7:2888626:C:T	0	2888626	T	C
7	chr7:2889542:G:A	0	2889542	A	G
7	chr7:2889761:T:C	0	2889761	C	T
7	chr7:2889793:C:T	0	2889793	T	C
7	chr7:2890033:C:T	0	2890033	T	C
7	chr7:2890127:G:A	0	2890127	A	G
7	chr7:2890987:C:T	0	2890987	T	C
7	chr7:2891012:T:A	0	2891012	A	T
7	chr7:2891114:T:C	0	2891114	C	T
7	chr7:2891295:C:G	0	2891295	G	C
7	chr7:2891307:C:T	0	2891307	T	C
7	chr7:2892390:C:T	0	2892390	T	C
7	chr7:2892476:C:T	0	2892476	T	C
7	chr7:2892698:CT:C	0	2892698	C	CT
7	chr7:2893384:C:T	0	2893384	T	C
7	chr7:2893422:G:A	0	2893422	A	G
7	chr7:2893892:A:G	0	2893892	G	A
7	chr7:2893931:T:C	0	2893931	C	T
7	chr7:2894326:C:T	0	2894326	T	C
7	chr7:2894421:C:T	0	2894421	T	C
7	chr7:2894488:C:G	0	2894488	G	C
7	chr7:2894752:A:G	0	2894752	G	A
7	chr7:2895432:C:T	0	2895432	T	C
7	chr7:2895482:G:A	0	2895482	A	G
7	chr7:2895740:T:G	0	2895740	G	T
7	chr7:2895790:A:G	0	2895790	G	A
7	chr7:2895966:G:A	0	2895966	A	G
7	chr7:2896629:C:A	0	2896629	A	C
7	chr7:2896716:G:A	0	2896716	A	G
7	chr7:2897053:TTCC:T	0	2897053	T	TTCC
7	chr7:2897247:C:T	0	2897247	T	C
7	chr7:2897816:C:T	0	2897816	T	C
7	chr7:2898106:C:G	0	2898106	G	C
7	chr7:2898475:G:A	0	2898475	A	G
7	chr7:2898667:G:C	0	2898667	C	G
7	chr7:2899285:C:T	0	2899285	T	C
7	chr7:2901143:A:G	0	2901143	G	A
7	chr7:2901283:A:G	0	2901283	G	A
7	chr7:2902639:C:T	0	2902639	T	C
7	chr7:2902999:A:G	0	2902999	G	A
7	chr7:2903748:T:G	0	2903748	G	T
7	chr7:2903815:A:G	0	2903815	G	A
7	chr7:2903906:G:A	0	2903906	A	G
7	chr7:2903993:C:T	0	2903993	T	C
7	chr7:2904184:A:G	0	2904184	G	A
7	chr7:2904210:C:T	0	2904210	T	C
7	chr7:2904629:T:C	0	2904629	C	T
7	chr7:2904683:C:T	0	2904683	T	C
7	chr7:2905708:G:T	0	2905708	T	G
7	chr7:2905744:A:G	0	2905744	G	A
7	chr7:2906507:G:A	0	2906507	A	G
7	chr7:2906993:C:T	0	2906993	T	C
7	chr7:2907107:T:C	0	2907107	C	T
7	chr7:2907144:T:A	0	2907144	A	T
7	chr7:2907199:T:C	0	2907199	C	T
7	chr7:2907430:G:A	0	2907430	A	G
7	chr7:2908971:C:T	0	2908971	T	C
7	chr7:2908976:C:T	0	2908976	T	C
7	chr7:2910610:G:A	0	2910610	A	G
7	chr7:2910883:C:G	0	2910883	G	C
7	chr7:2911113:C:T	0	2911113	T	C
7	chr7:2911333:G:A	0	2911333	A	G
7	chr7:2911610:G:A	0	2911610	A	G
7	chr7:2911652:G:T	0	2911652	T	G
7	chr7:2911675:A:G	0	2911675	G	A
7	chr7:2911778:T:C	0	2911778	C	T
7	chr7:2912190:A:G	0	2912190	G	A
7	chr7:2912607:C:T	0	2912607	T	C
7	chr7:2913808:G:A	0	2913808	A	G
7	chr7:2913911:T:C	0	2913911	C	T
7	chr7:2914566:C:T	0	2914566	T	C
7	chr7:2914706:C:T	0	2914706	T	C
7	chr7:2915328:G:A	0	2915328	A	G
7	chr7:2915463:C:T	0	2915463	T	C
7	chr7:2916192:G:C	0	2916192	C	G
7	chr7:2916389:G:A	0	2916389	A	G
7	chr7:2916451:T:G	0	2916451	G	T
7	chr7:2916583:C:T	0	2916583	T	C
7	chr7:2916633:C:A	0	2916633	A	C
7	chr7:2917125:G:A	0	2917125	A	G
7	chr7:2917284:C:A	0	2917284	A	C
7	chr7:2917371:T:C	0	2917371	C	T
7	chr7:2917479:G:GC	0	2917479	GC	G
7	chr7:2918664:C:T	0	2918664	T	C
7	chr7:2918850:TCTC:T	0	2918850	T	TCTC
7	chr7:2918870:G:A	0	2918870	A	G
7	chr7:2919108:T:C	0	2919108	C	T
7	chr7:2919538:G:A	0	2919538	A	G
7	chr7:2920346:G:A	0	2920346	A	G
7	chr7:2921740:G:A	0	2921740	A	G
7	chr7:2921775:T:C	0	2921775	C	T
7	chr7:2922275:A:C	0	2922275	C	A
7	chr7:2922380:G:A	0	2922380	A	G
7	chr7:2922402:C:T	0	2922402	T	C
7	chr7:2922607:G:A	0	2922607	A	G
7	chr7:2923119:G:A	0	2923119	A	G
7	chr7:2923486:C:T	0	2923486	T	C
7	chr7:2923631:C:T	0	2923631	T	C
7	chr7:2923921:G:GGT	0	2923921	GGT	G
7	chr7:2924798:A:T	0	2924798	T	A
7	chr7:2924958:A:G	0	2924958	G	A
7	chr7:2925229:A:G	0	2925229	G	A
7	chr7:2925635:C:T	0	2925635	T	C
7	chr7:2926426:G:A	0	2926426	A	G
7	chr7:2926700:G:A	0	2926700	A	G
7	chr7:2926817:A:G	0	2926817	G	A
7	chr7:2926871:G:A	0	2926871	A	G
7	chr7:2927061:G:A	0	2927061	A	G
7	chr7:2927166:G:A	0	2927166	A	G
7	chr7:2928054:C:T	0	2928054	T	C
7	chr7:2928174:A:G	0	2928174	G	A
7	chr7:2928259:T:A	0	2928259	A	T
7	chr7:2928471:C:A	0	2928471	A	C
7	chr7:2928725:C:T	0	2928725	T	C
7	chr7:2928727:G:A	0	2928727	A	G
7	chr7:2928852:G:C	0	2928852	C	G
7	chr7:2929237:T:C	0	2929237	C	T
7	chr7:2929451:T:C	0	2929451	C	T
7	chr7:2929874:G:A	0	2929874	A	G
7	chr7:2930046:G:A	0	2930046	A	G
7	chr7:2930663:C:T	0	2930663	T	C
7	chr7:2931105:T:C	0	2931105	C	T
7	chr7:2931232:C:T	0	2931232	T	C
7	chr7:2931661:T:G	0	2931661	G	T
7	chr7:2932438:A:G	0	2932438	G	A
7	chr7:2933241:C:T	0	2933241	T	C
7	chr7:2933343:T:C	0	2933343	C	T
7	chr7:2933372:G:C	0	2933372	C	G
7	chr7:2933459:A:G	0	2933459	G	A
7	chr7:2933470:C:T	0	2933470	T	C
7	chr7:2933606:A:G	0	2933606	G	A
7	chr7:2934860:C:A	0	2934860	A	C
7	chr7:2935563:G:C	0	2935563	C	G
7	chr7:2935632:T:C	0	2935632	C	T
7	chr7:2935705:T:G	0	2935705	G	T
7	chr7:2935732:A:G	0	2935732	G	A
7	chr7:2936179:T:C	0	2936179	C	T
7	chr7:2936807:C:T	0	2936807	T	C
7	chr7:2936959:T:C	0	2936959	C	T
7	chr7:2938098:T:C	0	2938098	C	T
7	chr7:2939399:C:G	0	2939399	G	C
7	chr7:2940727:G:T	0	2940727	T	G
7	chr7:2941086:G:C	0	2941086	C	G
7	chr7:2942566:A:G	0	2942566	G	A
7	chr7:2942824:G:C	0	2942824	C	G
7	chr7:2943155:C:T	0	2943155	T	C
7	chr7:2944712:C:A	0	2944712	A	C
7	chr7:2945258:G:C	0	2945258	C	G
7	chr7:2945259:C:A	0	2945259	A	C
7	chr7:2945441:C:G	0	2945441	G	C
7	chr7:2945952:C:G	0	2945952	G	C
7	chr7:2946115:C:T	0	2946115	T	C
7	chr7:2947160:G:A	0	2947160	A	G
7	chr7:2947974:G:A	0	2947974	A	G
7	chr7:2948288:A:G	0	2948288	G	A
7	chr7:2948296:C:A	0	2948296	A	C
7	chr7:2950357:C:T	0	2950357	T	C
7	chr7:2950375:T:C	0	2950375	C	T
7	chr7:2950499:G:C	0	2950499	C	G
7	chr7:2953022:T:G	0	2953022	G	T
7	chr7:2953799:C:G	0	2953799	G	C
7	chr7:2954898:G:A	0	2954898	A	G
7	chr7:2955230:G:T	0	2955230	T	G
7	chr7:2957168:A:G	0	2957168	G	A
7	chr7:2957578:C:T	0	2957578	T	C
7	chr7:2957691:G:A	0	2957691	A	G
7	chr7:2958410:A:G	0	2958410	G	A
7	chr7:2958834:G:C	0	2958834	C	G
7	chr7:2959177:C:T	0	2959177	T	C
7	chr7:2959552:A:T	0	2959552	T	A
7	chr7:2960362:G:A	0	2960362	A	G
7	chr7:2960789:C:T	0	2960789	T	C
7	chr7:2960851:C:A	0	2960851	A	C
7	chr7:2960999:C:T	0	2960999	T	C
7	chr7:2961005:T:C	0	2961005	C	T
7	chr7:2961175:T:C	0	2961175	C	T
7	chr7:2961521:T:C	0	2961521	C	T
7	chr7:2961782:G:T	0	2961782	T	G
7	chr7:2963044:G:A	0	2963044	A	G
7	chr7:2963283:T:C	0	2963283	C	T
7	chr7:2964204:G:A	0	2964204	A	G
7	chr7:2964781:G:A	0	2964781	A	G
7	chr7:2966995:G:A	0	2966995	A	G
7	chr7:2967748:T:C	0	2967748	C	T
7	chr7:2967759:C:T	0	2967759	T	C
7	chr7:2967785:G:A	0	2967785	A	G
7	chr7:2968021:TACC:T	0	2968021	T	TACC
7	chr7:2968385:A:G	0	2968385	G	A
7	chr7:2968426:C:T	0	2968426	T	C
7	chr7:2968677:A:G	0	2968677	G	A
7	chr7:2969468:AC:A	0	2969468	A	AC
7	chr7:2969579:C:T	0	2969579	T	C
7	chr7:2969683:C:T	0	2969683	T	C
7	chr7:2969845:C:G	0	2969845	G	C
7	chr7:2970515:C:T	0	2970515	T	C
7	chr7:2970522:G:C	0	2970522	C	G
7	chr7:2970561:G:A	0	2970561	A	G
7	chr7:2970857:C:A	0	2970857	A	C
7	chr7:2971907:C:G	0	2971907	G	C
7	chr7:2972136:C:T	0	2972136	T	C
7	chr7:2972657:CT:C	0	2972657	C	CT
7	chr7:2973621:A:G	0	2973621	G	A
7	chr7:2973769:T:C	0	2973769	C	T
7	chr7:2975517:C:T	0	2975517	T	C
7	chr7:2976167:C:T	0	2976167	T	C
7	chr7:2976294:T:G	0	2976294	G	T
7	chr7:2976395:T:G	0	2976395	G	T
7	chr7:2976502:T:C	0	2976502	C	T
7	chr7:2977430:C:G	0	2977430	G	C
7	chr7:2978017:T:C	0	2978017	C	T
7	chr7:2978220:C:T	0	2978220	T	C
7	chr7:2978292:A:G	0	2978292	G	A
7	chr7:2978408:G:C	0	2978408	C	G
7	chr7:2979170:C:G	0	2979170	G	C
7	chr7:2979585:T:C	0	2979585	C	T
7	chr7:2979980:G:A	0	2979980	A	G
7	chr7:2980124:C:T	0	2980124	T	C
7	chr7:2980741:C:T	0	2980741	T	C
7	chr7:2980902:C:T	0	2980902	T	C
7	chr7:2981502:C:T	0	2981502	T	C
7	chr7:2981548:C:T	0	2981548	T	C
7	chr7:2981568:A:G	0	2981568	G	A
7	chr7:2981605:G:T	0	2981605	T	G
7	chr7:2981817:C:A	0	2981817	A	C
7	chr7:2981892:T:G	0	2981892	G	T
7	chr7:2981900:G:A	0	2981900	A	G
7	chr7:2981937:G:A	0	2981937	A	G
7	chr7:2982034:C:T	0	2982034	T	C
7	chr7:2982341:G:A	0	2982341	A	G
7	chr7:2982733:A:G	0	2982733	G	A
7	chr7:2983278:T:G	0	2983278	G	T
7	chr7:2983328:T:C	0	2983328	C	T
7	chr7:2983388:C:T	0	2983388	T	C
7	chr7:2983862:C:T	0	2983862	T	C
7	chr7:2983871:C:T	0	2983871	T	C
7	chr7:2984006:A:G	0	2984006	G	A
7	chr7:2984130:T:C	0	2984130	C	T
7	chr7:2984252:T:C	0	2984252	C	T
7	chr7:2984453:TTC:T	0	2984453	T	TTC
7	chr7:2984657:T:G	0	2984657	G	T
7	chr7:2984663:T:C	0	2984663	C	T
7	chr7:2984746:G:A	0	2984746	A	G
7	chr7:2984766:G:T	0	2984766	T	G
7	chr7:2985081:G:A	0	2985081	A	G
7	chr7:2985271:G:A	0	2985271	A	G
7	chr7:2985408:G:A	0	2985408	A	G
7	chr7:2985476:G:A	0	2985476	A	G
7	chr7:2985517:C:T	0	2985517	T	C
7	chr7:2986426:G:A	0	2986426	A	G
7	chr7:2986769:C:T	0	2986769	T	C
7	chr7:2986878:G:A	0	2986878	A	G
7	chr7:2987459:T:A	0	2987459	A	T
7	chr7:2987769:T:C	0	2987769	C	T
7	chr7:2987803:C:T	0	2987803	T	C
7	chr7:2989782:G:C	0	2989782	C	G
7	chr7:2989934:C:T	0	2989934	T	C
7	chr7:2990074:A:G	0	2990074	G	A
7	chr7:2990162:G:C	0	2990162	C	G
7	chr7:2990404:T:TA	0	2990404	TA	T
7	chr7:2990796:G:A	0	2990796	A	G
7	chr7:2990816:C:T	0	2990816	T	C
7	chr7:2990870:T:C	0	2990870	C	T
7	chr7:2990909:A:G	0	2990909	G	A
7	chr7:2990925:C:T	0	2990925	T	C
7	chr7:2991558:T:C	0	2991558	C	T
7	chr7:2991673:T:A	0	2991673	A	T
7	chr7:2991920:C:T	0	2991920	T	C
7	chr7:2992237:G:A	0	2992237	A	G
7	chr7:2992297:G:T	0	2992297	T	G
7	chr7:2992321:A:G	0	2992321	G	A
7	chr7:2992503:C:G	0	2992503	G	C
7	chr7:2992594:T:C	0	2992594	C	T
7	chr7:2992650:C:T	0	2992650	T	C
7	chr7:2993292:A:G	0	2993292	G	A
7	chr7:2993568:C:G	0	2993568	G	C
7	chr7:2993620:C:T	0	2993620	T	C
7	chr7:2993668:A:C	0	2993668	C	A
7	chr7:2993669:A:G	0	2993669	G	A
7	chr7:2994231:C:A	0	2994231	A	C
7	chr7:2994404:G:T	0	2994404	T	G
7	chr7:2994449:T:C	0	2994449	C	T
7	chr7:2994821:T:G	0	2994821	G	T
7	chr7:2995323:T:G	0	2995323	G	T
7	chr7:2995377:A:G	0	2995377	G	A
7	chr7:2995436:G:T	0	2995436	T	G
7	chr7:2995724:A:G	0	2995724	G	A
7	chr7:2996018:A:G	0	2996018	G	A
7	chr7:2996081:G:C	0	2996081	C	G
7	chr7:2996239:G:A	0	2996239	A	G
7	chr7:2996349:A:C	0	2996349	C	A
7	chr7:2996381:C:T	0	2996381	T	C
7	chr7:2996446:C:T	0	2996446	T	C
7	chr7:2996792:A:G	0	2996792	G	A
7	chr7:2997634:A:T	0	2997634	T	A
7	chr7:2997635:A:C	0	2997635	C	A
7	chr7:3002190:A:G	0	3002190	G	A
7	chr7:3002722:A:G	0	3002722	G	A
7	chr7:3002900:G:C	0	3002900	C	G
7	chr7:3003389:C:T	0	3003389	T	C
7	chr7:3003409:A:G	0	3003409	G	A
7	chr7:3003424:G:A	0	3003424	A	G
7	chr7:3003645:C:T	0	3003645	T	C
7	chr7:3003814:C:G	0	3003814	G	C
7	chr7:3004687:A:G	0	3004687	G	A
7	chr7:3004895:T:C	0	3004895	C	T
7	chr7:3004947:T:C	0	3004947	C	T
7	chr7:3005159:G:A	0	3005159	A	G
7	chr7:3005164:C:T	0	3005164	T	C
7	chr7:3005430:C:T	0	3005430	T	C
7	chr7:3005679:TA:T	0	3005679	T	TA
7	chr7:3006219:G:A	0	3006219	A	G
7	chr7:3006497:A:C	0	3006497	C	A
7	chr7:3006532:T:C	0	3006532	C	T
7	chr7:3006572:G:A	0	3006572	A	G
7	chr7:3007101:A:G	0	3007101	G	A
7	chr7:3007174:C:T	0	3007174	T	C
7	chr7:3007233:G:A	0	3007233	A	G
7	chr7:3007328:T:C	0	3007328	C	T
7	chr7:3007389:A:G	0	3007389	G	A
7	chr7:3007599:C:G	0	3007599	G	C
7	chr7:3007863:G:A	0	3007863	A	G
7	chr7:3008386:T:G	0	3008386	G	T
7	chr7:3008769:T:C	0	3008769	C	T
7	chr7:3008778:A:G	0	3008778	G	A
7	chr7:3009271:G:A	0	3009271	A	G
7	chr7:3009675:T:C	0	3009675	C	T
7	chr7:3009765:T:C	0	3009765	C	T
7	chr7:3009777:A:G	0	3009777	G	A
7	chr7:3009818:A:G	0	3009818	G	A
7	chr7:3011047:G:T	0	3011047	T	G
7	chr7:3011161:C:T	0	3011161	T	C
7	chr7:3011194:G:T	0	3011194	T	G
7	chr7:3011281:T:G	0	3011281	G	T
7	chr7:3011372:T:A	0	3011372	A	T
7	chr7:3011547:C:T	0	3011547	T	C
7	chr7:3011831:T:G	0	3011831	G	T
7	chr7:3011858:A:G	0	3011858	G	A
7	chr7:3012453:G:A	0	3012453	A	G
7	chr7:3013335:C:G	0	3013335	G	C
7	chr7:3013575:C:T	0	3013575	T	C
7	chr7:3013577:C:T	0	3013577	T	C
7	chr7:3013782:G:A	0	3013782	A	G
7	chr7:3013850:T:A	0	3013850	A	T
7	chr7:3013913:T:C	0	3013913	C	T
7	chr7:3014464:T:C	0	3014464	C	T
7	chr7:3014891:C:T	0	3014891	T	C
7	chr7:3015227:G:A	0	3015227	A	G
7	chr7:3015413:G:A	0	3015413	A	G
7	chr7:3015465:A:T	0	3015465	T	A
7	chr7:3016839:A:T	0	3016839	T	A
7	chr7:3017262:A:G	0	3017262	G	A
7	chr7:3017533:G:A	0	3017533	A	G
7	chr7:3018166:AC:A	0	3018166	A	AC
7	chr7:3018195:T:C	0	3018195	C	T
7	chr7:3019273:C:G	0	3019273	G	C
7	chr7:3019645:C:G	0	3019645	G	C
7	chr7:3019743:C:T	0	3019743	T	C
7	chr7:3019951:C:T	0	3019951	T	C
7	chr7:3020003:C:T	0	3020003	T	C
7	chr7:3020455:A:T	0	3020455	T	A
7	chr7:3020657:A:G	0	3020657	G	A
7	chr7:3020763:G:A	0	3020763	A	G
7	chr7:3020856:C:T	0	3020856	T	C
7	chr7:3020966:G:A	0	3020966	A	G
7	chr7:3022295:G:T	0	3022295	T	G
7	chr7:3022583:G:A	0	3022583	A	G
7	chr7:3022690:G:A	0	3022690	A	G
7	chr7:3023094:T:C	0	3023094	C	T
7	chr7:3023192:T:G	0	3023192	G	T
7	chr7:3023346:T:C	0	3023346	C	T
7	chr7:3023677:C:G	0	3023677	G	C
7	chr7:3023970:T:C	0	3023970	C	T
7	chr7:3024287:G:T	0	3024287	T	G
7	chr7:3024374:T:A	0	3024374	A	T
7	chr7:3024800:G:A	0	3024800	A	G
7	chr7:3025233:G:A	0	3025233	A	G
7	chr7:3025628:A:G	0	3025628	G	A
7	chr7:3026030:T:A	0	3026030	A	T
7	chr7:3026117:CAT:C	0	3026117	C	CAT
7	chr7:3026332:A:AG	0	3026332	AG	A
7	chr7:3026333:T:A	0	3026333	A	T
7	chr7:3026416:G:A	0	3026416	A	G
7	chr7:3026652:A:G	0	3026652	G	A
7	chr7:3026659:A:G	0	3026659	G	A
7	chr7:3026991:G:C	0	3026991	C	G
7	chr7:3027041:G:A	0	3027041	A	G
7	chr7:3028279:A:G	0	3028279	G	A
7	chr7:3029570:A:G	0	3029570	G	A
7	chr7:3030537:A:G	0	3030537	G	A
7	chr7:3030965:A:T	0	3030965	T	A
7	chr7:3031243:T:C	0	3031243	C	T
7	chr7:3031561:T:C	0	3031561	C	T
7	chr7:3032581:T:C	0	3032581	C	T
7	chr7:3032596:G:C	0	3032596	C	G
7	chr7:3033202:T:C	0	3033202	C	T
7	chr7:3033324:C:T	0	3033324	T	C
7	chr7:3033609:G:A	0	3033609	A	G
7	chr7:3033658:G:T	0	3033658	T	G
7	chr7:3033841:C:T	0	3033841	T	C
7	chr7:3034521:A:G	0	3034521	G	A
7	chr7:3034565:T:C	0	3034565	C	T
7	chr7:3034959:A:G	0	3034959	G	A
7	chr7:3035502:C:T	0	3035502	T	C
7	chr7:3035859:C:A	0	3035859	A	C
7	chr7:3035909:C:T	0	3035909	T	C
7	chr7:3036419:G:A	0	3036419	A	G
7	chr7:3037636:G:T	0	3037636	T	G
7	chr7:3037863:G:C	0	3037863	C	G
7	chr7:3038353:A:C	0	3038353	C	A
7	chr7:3038355:G:T	0	3038355	T	G
7	chr7:3038401:G:A	0	3038401	A	G
7	chr7:3039514:G:A	0	3039514	A	G
7	chr7:3039561:G:T	0	3039561	T	G
7	chr7:3039752:G:A	0	3039752	A	G
7	chr7:3039970:G:A	0	3039970	A	G
7	chr7:3040259:C:T	0	3040259	T	C
7	chr7:3041773:C:T	0	3041773	T	C
7	chr7:3042157:C:T	0	3042157	T	C
7	chr7:3042220:A:C	0	3042220	C	A
7	chr7:3043145:G:C	0	3043145	C	G
7	chr7:3043366:C:A	0	3043366	A	C
7	chr7:3044583:A:G	0	3044583	G	A
7	chr7:3045175:A:C	0	3045175	C	A
7	chr7:3045296:A:G	0	3045296	G	A
7	chr7:3045593:C:A	0	3045593	A	C
7	chr7:3045634:A:G	0	3045634	G	A
7	chr7:3046438:A:G	0	3046438	G	A
7	chr7:3046677:A:T	0	3046677	T	A
7	chr7:3046829:G:C	0	3046829	C	G
7	chr7:3047111:T:C	0	3047111	C	T
7	chr7:3047452:C:T	0	3047452	T	C
7	chr7:3048592:T:C	0	3048592	C	T
7	chr7:3048776:A:G	0	3048776	G	A
7	chr7:3049661:C:T	0	3049661	T	C
7	chr7:3050648:T:C	0	3050648	C	T
7	chr7:3051796:A:G	0	3051796	G	A
7	chr7:3051896:G:A	0	3051896	A	G
7	chr7:3051970:T:G	0	3051970	G	T
7	chr7:3052043:A:T	0	3052043	T	A
7	chr7:3052059:A:T	0	3052059	T	A
7	chr7:3052373:A:G	0	3052373	G	A
7	chr7:3052587:A:T	0	3052587	T	A
7	chr7:3052921:T:G	0	3052921	G	T
7	chr7:3053663:C:T	0	3053663	T	C
7	chr7:3053688:T:C	0	3053688	C	T
7	chr7:3053866:T:A	0	3053866	A	T
7	chr7:3054133:C:G	0	3054133	G	C
7	chr7:3054473:T:C	0	3054473	C	T
7	chr7:3054488:C:G	0	3054488	G	C
7	chr7:3054832:G:A	0	3054832	A	G
7	chr7:3054990:A:G	0	3054990	G	A
7	chr7:3055082:T:C	0	3055082	C	T
7	chr7:3055254:A:G	0	3055254	G	A
7	chr7:3055543:G:A	0	3055543	A	G
7	chr7:3055674:T:C	0	3055674	C	T
7	chr7:3055690:A:G	0	3055690	G	A
7	chr7:3055849:C:T	0	3055849	T	C
7	chr7:3056577:G:A	0	3056577	A	G
7	chr7:3056621:G:C	0	3056621	C	G
7	chr7:3057689:G:T	0	3057689	T	G
7	chr7:3057996:G:A	0	3057996	A	G
7	chr7:3059622:T:C	0	3059622	C	T
7	chr7:3059900:A:C	0	3059900	C	A
7	chr7:3060219:T:G	0	3060219	G	T
7	chr7:3060654:G:C	0	3060654	C	G
7	chr7:3061204:A:G	0	3061204	G	A
7	chr7:3061645:G:A	0	3061645	A	G
7	chr7:3061736:C:T	0	3061736	T	C
7	chr7:3062575:A:G	0	3062575	G	A
7	chr7:3065440:G:A	0	3065440	A	G
7	chr7:3066792:C:T	0	3066792	T	C
7	chr7:3067046:T:G	0	3067046	G	T
7	chr7:3067103:T:C	0	3067103	C	T
7	chr7:3067549:T:C	0	3067549	C	T
7	chr7:3069543:G:A	0	3069543	A	G
7	chr7:3069791:C:T	0	3069791	T	C
7	chr7:3069796:A:C	0	3069796	C	A
7	chr7:3070235:A:C	0	3070235	C	A
7	chr7:3070371:G:A	0	3070371	A	G
7	chr7:3070425:C:T	0	3070425	T	C
7	chr7:3070812:T:C	0	3070812	C	T
7	chr7:3070834:A:G	0	3070834	G	A
7	chr7:3071299:A:G	0	3071299	G	A
7	chr7:3071409:G:A	0	3071409	A	G
7	chr7:3071857:A:G	0	3071857	G	A
7	chr7:3073076:G:C	0	3073076	C	G
7	chr7:3073400:G:A	0	3073400	A	G
7	chr7:3073642:TC:T	0	3073642	T	TC
7	chr7:3074682:C:G	0	3074682	G	C
7	chr7:3075886:C:G	0	3075886	G	C
7	chr7:3078240:C:T	0	3078240	T	C
7	chr7:3078612:T:C	0	3078612	C	T
7	chr7:3078664:C:T	0	3078664	T	C
7	chr7:3078912:T:A	0	3078912	A	T
7	chr7:3079201:T:C	0	3079201	C	T
7	chr7:3079548:A:G	0	3079548	G	A
7	chr7:3080009:G:A	0	3080009	A	G
7	chr7:3080010:C:T	0	3080010	T	C
7	chr7:3080685:T:C	0	3080685	C	T
7	chr7:3081278:A:G	0	3081278	G	A
7	chr7:3081823:T:G	0	3081823	G	T
7	chr7:3081879:A:C	0	3081879	C	A
7	chr7:3081896:G:A	0	3081896	A	G
7	chr7:3082163:CATCA:C	0	3082163	C	CATCA
7	chr7:3082195:A:C	0	3082195	C	A
7	chr7:3083053:G:A	0	3083053	A	G
7	chr7:3083298:A:G	0	3083298	G	A
7	chr7:3083997:G:A	0	3083997	A	G
7	chr7:3084940:G:A	0	3084940	A	G
7	chr7:3085032:C:T	0	3085032	T	C
7	chr7:3085586:C:T	0	3085586	T	C
7	chr7:3085730:G:A	0	3085730	A	G
7	chr7:3085878:T:C	0	3085878	C	T
7	chr7:3086320:C:T	0	3086320	T	C
7	chr7:3086324:T:C	0	3086324	C	T
7	chr7:3086475:C:A	0	3086475	A	C
7	chr7:3086607:G:A	0	3086607	A	G
7	chr7:3086992:C:T	0	3086992	T	C
7	chr7:3087458:C:T	0	3087458	T	C
7	chr7:3087611:C:T	0	3087611	T	C
7	chr7:3087612:G:A	0	3087612	A	G
7	chr7:3088150:G:A	0	3088150	A	G
7	chr7:3088920:TTTTGAC:T	0	3088920	T	TTTTGAC
7	chr7:3088956:T:G	0	3088956	G	T
7	chr7:3089155:T:C	0	3089155	C	T
7	chr7:3089598:A:T	0	3089598	T	A
7	chr7:3090071:C:A	0	3090071	A	C
7	chr7:3090213:G:A	0	3090213	A	G
7	chr7:3090727:TAC:T	0	3090727	T	TAC
7	chr7:3090803:C:T	0	3090803	T	C
7	chr7:3090902:G:A	0	3090902	A	G
7	chr7:3091032:A:T	0	3091032	T	A
7	chr7:3091280:A:G	0	3091280	G	A
7	chr7:3091982:A:G	0	3091982	G	A
7	chr7:3092158:G:A	0	3092158	A	G
7	chr7:3092357:T:A	0	3092357	A	T
7	chr7:3092482:C:G	0	3092482	G	C
7	chr7:3092962:C:T	0	3092962	T	C
7	chr7:3093590:C:T	0	3093590	T	C
7	chr7:3093717:T:C	0	3093717	C	T
7	chr7:3093749:G:C	0	3093749	C	G
7	chr7:3093877:T:G	0	3093877	G	T
7	chr7:3093950:G:C	0	3093950	C	G
7	chr7:3094219:C:T	0	3094219	T	C
7	chr7:3094222:T:C	0	3094222	C	T
7	chr7:3094434:C:T	0	3094434	T	C
7	chr7:3094959:G:A	0	3094959	A	G
7	chr7:3095184:CACGG:C	0	3095184	C	CACGG
7	chr7:3095615:C:A	0	3095615	A	C
7	chr7:3097327:G:A	0	3097327	A	G
7	chr7:3097525:CCT:C	0	3097525	C	CCT
7	chr7:3098014:C:G	0	3098014	G	C
7	chr7:3099022:G:A	0	3099022	A	G
7	chr7:3099065:G:T	0	3099065	T	G
7	chr7:3099634:G:A	0	3099634	A	G
7	chr7:3099680:G:A	0	3099680	A	G
7	chr7:3099783:T:C	0	3099783	C	T
7	chr7:3099799:C:T	0	3099799	T	C
7	chr7:3099872:G:A	0	3099872	A	G
7	chr7:3100615:G:A	0	3100615	A	G
7	chr7:3100722:T:C	0	3100722	C	T
7	chr7:3100830:C:T	0	3100830	T	C
7	chr7:3101142:G:C	0	3101142	C	G
7	chr7:3101503:G:A	0	3101503	A	G
7	chr7:3101513:C:T	0	3101513	T	C
7	chr7:3101575:G:A	0	3101575	A	G
7	chr7:3102461:C:G	0	3102461	G	C
7	chr7:3102470:A:C	0	3102470	C	A
7	chr7:3102524:C:T	0	3102524	T	C
7	chr7:3102781:C:T	0	3102781	T	C
7	chr7:3102938:G:C	0	3102938	C	G
7	chr7:3103101:G:A	0	3103101	A	G
7	chr7:3103420:C:A	0	3103420	A	C
7	chr7:3103685:T:C	0	3103685	C	T
7	chr7:3103759:G:C	0	3103759	C	G
7	chr7:3104100:A:T	0	3104100	T	A
7	chr7:3104743:G:C	0	3104743	C	G
7	chr7:3104754:G:C	0	3104754	C	G
7	chr7:3104874:T:C	0	3104874	C	T
7	chr7:3105276:G:C	0	3105276	C	G
7	chr7:3105423:T:C	0	3105423	C	T
7	chr7:3105620:G:C	0	3105620	C	G
7	chr7:3105795:C:T	0	3105795	T	C
7	chr7:3105964:C:G	0	3105964	G	C
7	chr7:3106447:C:T	0	3106447	T	C
7	chr7:3106718:G:A	0	3106718	A	G
7	chr7:3106861:C:T	0	3106861	T	C
7	chr7:3107349:T:G	0	3107349	G	T
7	chr7:3107447:C:T	0	3107447	T	C
7	chr7:3108458:T:C	0	3108458	C	T
7	chr7:3108755:G:C	0	3108755	C	G
7	chr7:3108927:C:T	0	3108927	T	C
7	chr7:3109081:G:A	0	3109081	A	G
7	chr7:3109266:G:A	0	3109266	A	G
7	chr7:3109532:C:T	0	3109532	T	C
7	chr7:3109624:T:C	0	3109624	C	T
7	chr7:3109909:T:A	0	3109909	A	T
7	chr7:3110249:T:C	0	3110249	C	T
7	chr7:3110269:C:T	0	3110269	T	C
7	chr7:3110958:C:T	0	3110958	T	C
7	chr7:3111063:G:A	0	3111063	A	G
7	chr7:3111225:C:G	0	3111225	G	C
7	chr7:3111543:T:C	0	3111543	C	T
7	chr7:3112482:C:T	0	3112482	T	C
7	chr7:3112546:G:C	0	3112546	C	G
7	chr7:3112746:C:G	0	3112746	G	C
7	chr7:3113116:T:C	0	3113116	C	T
7	chr7:3113328:C:T	0	3113328	T	C
7	chr7:3113539:G:A	0	3113539	A	G
7	chr7:3113930:A:G	0	3113930	G	A
7	chr7:3114781:T:C	0	3114781	C	T
7	chr7:3115453:T:C	0	3115453	C	T
7	chr7:3115667:A:G	0	3115667	G	A
7	chr7:3115945:C:T	0	3115945	T	C
7	chr7:3116179:A:G	0	3116179	G	A
7	chr7:3116224:C:T	0	3116224	T	C
7	chr7:3116383:C:T	0	3116383	T	C
7	chr7:3116397:T:C	0	3116397	C	T
7	chr7:3116529:A:G	0	3116529	G	A
7	chr7:3116903:G:A	0	3116903	A	G
7	chr7:3117322:G:A	0	3117322	A	G
7	chr7:3117842:G:A	0	3117842	A	G
7	chr7:3117880:G:C	0	3117880	C	G
7	chr7:3118009:C:T	0	3118009	T	C
7	chr7:3118991:G:A	0	3118991	A	G
7	chr7:3119576:A:G	0	3119576	G	A
7	chr7:3119858:T:C	0	3119858	C	T
7	chr7:3120412:C:A	0	3120412	A	C
7	chr7:3120684:A:G	0	3120684	G	A
7	chr7:3120717:C:T	0	3120717	T	C
7	chr7:3120886:C:T	0	3120886	T	C
7	chr7:3121026:T:C	0	3121026	C	T
7	chr7:3121581:C:T	0	3121581	T	C
7	chr7:3123264:G:A	0	3123264	A	G
7	chr7:3124407:C:T	0	3124407	T	C
7	chr7:3124451:C:G	0	3124451	G	C
7	chr7:3124572:T:G	0	3124572	G	T
7	chr7:3125286:A:G	0	3125286	G	A
7	chr7:3125580:C:T	0	3125580	T	C
7	chr7:3126255:C:T	0	3126255	T	C
7	chr7:3126258:T:C	0	3126258	C	T
7	chr7:3126259:G:A	0	3126259	A	G
7	chr7:3126304:A:G	0	3126304	G	A
7	chr7:3126972:A:G	0	3126972	G	A
7	chr7:3127228:T:C	0	3127228	C	T
7	chr7:3127693:A:T	0	3127693	T	A
7	chr7:3128122:T:C	0	3128122	C	T
7	chr7:3128304:T:C	0	3128304	C	T
7	chr7:3128895:G:A	0	3128895	A	G
7	chr7:3129499:C:T	0	3129499	T	C
7	chr7:3129860:T:C	0	3129860	C	T
7	chr7:3130859:C:G	0	3130859	G	C
7	chr7:3131386:T:C	0	3131386	C	T
7	chr7:3131516:C:T	0	3131516	T	C
7	chr7:3131796:T:C	0	3131796	C	T
7	chr7:3131934:T:C	0	3131934	C	T
7	chr7:3132030:T:C	0	3132030	C	T
7	chr7:3132040:A:G	0	3132040	G	A
7	chr7:3133015:T:C	0	3133015	C	T
7	chr7:3133081:G:T	0	3133081	T	G
7	chr7:3133351:A:G	0	3133351	G	A
7	chr7:3134212:A:G	0	3134212	G	A
7	chr7:3134426:A:G	0	3134426	G	A
7	chr7:3134575:T:C	0	3134575	C	T
7	chr7:3134979:T:C	0	3134979	C	T
7	chr7:3135097:A:G	0	3135097	G	A
7	chr7:3135287:T:G	0	3135287	G	T
7	chr7:3135832:TA:T	0	3135832	T	TA
7	chr7:3136481:G:A	0	3136481	A	G
7	chr7:3136607:T:G	0	3136607	G	T
7	chr7:3137383:C:T	0	3137383	T	C
7	chr7:3137970:C:T	0	3137970	T	C
7	chr7:3138186:T:C	0	3138186	C	T
7	chr7:3138483:G:C	0	3138483	C	G
7	chr7:3138645:C:A	0	3138645	A	C
7	chr7:3138927:A:G	0	3138927	G	A
7	chr7:3139701:C:T	0	3139701	T	C
7	chr7:3140334:T:G	0	3140334	G	T
7	chr7:3140357:T:C	0	3140357	C	T
7	chr7:3140622:A:T	0	3140622	T	A
7	chr7:3141892:A:G	0	3141892	G	A
7	chr7:3142151:G:A	0	3142151	A	G
7	chr7:3142277:C:T	0	3142277	T	C
7	chr7:3142363:C:T	0	3142363	T	C
7	chr7:3142467:C:T	0	3142467	T	C
7	chr7:3143235:G:A	0	3143235	A	G
7	chr7:3143290:A:G	0	3143290	G	A
7	chr7:3143801:G:A	0	3143801	A	G
7	chr7:3144023:T:G	0	3144023	G	T
7	chr7:3144777:C:G	0	3144777	G	C
7	chr7:3145779:TG:T	0	3145779	T	TG
7	chr7:3146517:G:A	0	3146517	A	G
7	chr7:3146879:C:T	0	3146879	T	C
7	chr7:3147746:T:C	0	3147746	C	T
7	chr7:3148307:G:A	0	3148307	A	G
7	chr7:3148522:C:T	0	3148522	T	C
7	chr7:3148577:T:TG	0	3148577	TG	T
7	chr7:3148662:G:A	0	3148662	A	G
7	chr7:3148677:C:T	0	3148677	T	C
7	chr7:3148783:ATCC:A	0	3148783	A	ATCC
7	chr7:3148828:A:G	0	3148828	G	A
7	chr7:3148915:T:C	0	3148915	C	T
7	chr7:3149078:A:C	0	3149078	C	A
7	chr7:3149362:G:A	0	3149362	A	G
7	chr7:3149595:C:T	0	3149595	T	C
7	chr7:3149707:G:A	0	3149707	A	G
7	chr7:3149845:C:T	0	3149845	T	C
7	chr7:3149996:A:G	0	3149996	G	A
7	chr7:3150475:T:A	0	3150475	A	T
7	chr7:3150503:A:G	0	3150503	G	A
7	chr7:3150643:C:G	0	3150643	G	C
7	chr7:3151390:T:C	0	3151390	C	T
7	chr7:3151578:A:G	0	3151578	G	A
7	chr7:3152021:G:A	0	3152021	A	G
7	chr7:3152232:G:T	0	3152232	T	G
7	chr7:3153114:G:C	0	3153114	C	G
7	chr7:3153516:G:C	0	3153516	C	G
7	chr7:3154038:A:G	0	3154038	G	A
7	chr7:3154150:G:A	0	3154150	A	G
7	chr7:3154288:T:C	0	3154288	C	T
7	chr7:3154523:A:G	0	3154523	G	A
7	chr7:3155129:C:T	0	3155129	T	C
7	chr7:3155287:G:A	0	3155287	A	G
7	chr7:3155537:A:T	0	3155537	T	A
7	chr7:3155995:A:T	0	3155995	T	A
7	chr7:3156094:G:A	0	3156094	A	G
7	chr7:3156484:C:G	0	3156484	G	C
7	chr7:3156700:T:C	0	3156700	C	T
7	chr7:3156802:G:A	0	3156802	A	G
7	chr7:3157485:G:A	0	3157485	A	G
7	chr7:3158234:T:C	0	3158234	C	T
7	chr7:3158806:G:T	0	3158806	T	G
7	chr7:3159400:G:C	0	3159400	C	G
7	chr7:3159907:T:C	0	3159907	C	T
7	chr7:3159958:TTTA:T	0	3159958	T	TTTA
7	chr7:3160054:G:A	0	3160054	A	G
7	chr7:3160093:C:A	0	3160093	A	C
7	chr7:3160154:A:G	0	3160154	G	A
7	chr7:3160190:C:G	0	3160190	G	C
7	chr7:3160411:T:C	0	3160411	C	T
7	chr7:3160704:A:G	0	3160704	G	A
7	chr7:3161116:T:C	0	3161116	C	T
7	chr7:3161242:A:T	0	3161242	T	A
7	chr7:3161351:T:A	0	3161351	A	T
7	chr7:3161434:A:T	0	3161434	T	A
7	chr7:3161547:T:C	0	3161547	C	T
7	chr7:3161867:G:T	0	3161867	T	G
7	chr7:3161913:C:T	0	3161913	T	C
7	chr7:3161972:T:C	0	3161972	C	T
7	chr7:3162099:A:T	0	3162099	T	A
7	chr7:3162409:A:G	0	3162409	G	A
7	chr7:3162524:T:C	0	3162524	C	T
7	chr7:3162729:G:A	0	3162729	A	G
7	chr7:3162931:T:C	0	3162931	C	T
7	chr7:3162942:G:A	0	3162942	A	G
7	chr7:3163189:G:C	0	3163189	C	G
7	chr7:3163397:T:C	0	3163397	C	T
7	chr7:3163620:G:A	0	3163620	A	G
7	chr7:3163821:G:T	0	3163821	T	G
7	chr7:3163999:T:C	0	3163999	C	T
7	chr7:3164150:A:G	0	3164150	G	A
7	chr7:3164500:C:T	0	3164500	T	C
7	chr7:3164888:G:A	0	3164888	A	G
7	chr7:3165080:C:A	0	3165080	A	C
7	chr7:3165269:G:A	0	3165269	A	G
7	chr7:3165343:G:A	0	3165343	A	G
7	chr7:3165550:G:A	0	3165550	A	G
7	chr7:3165741:C:G	0	3165741	G	C
7	chr7:3165948:C:T	0	3165948	T	C
7	chr7:3166072:T:G	0	3166072	G	T
7	chr7:3166130:A:C	0	3166130	C	A
7	chr7:3166521:G:A	0	3166521	A	G
7	chr7:3166797:C:T	0	3166797	T	C
7	chr7:3166821:G:C	0	3166821	C	G
7	chr7:3166942:G:C	0	3166942	C	G
7	chr7:3166968:C:A	0	3166968	A	C
7	chr7:3166980:A:G	0	3166980	G	A
7	chr7:3167340:C:T	0	3167340	T	C
7	chr7:3168438:A:G	0	3168438	G	A
7	chr7:3168683:A:G	0	3168683	G	A
7	chr7:3168777:T:A	0	3168777	A	T
7	chr7:3169266:C:T	0	3169266	T	C
7	chr7:3169529:C:T	0	3169529	T	C
7	chr7:3170245:T:C	0	3170245	C	T
7	chr7:3170606:T:C	0	3170606	C	T
7	chr7:3171383:T:A	0	3171383	A	T
7	chr7:3171974:C:T	0	3171974	T	C
7	chr7:3172073:C:T	0	3172073	T	C
7	chr7:3172088:G:A	0	3172088	A	G
7	chr7:3172142:G:A	0	3172142	A	G
7	chr7:3172216:T:G	0	3172216	G	T
7	chr7:3172446:G:A	0	3172446	A	G
7	chr7:3172635:A:G	0	3172635	G	A
7	chr7:3172664:C:A	0	3172664	A	C
7	chr7:3172916:T:C	0	3172916	C	T
7	chr7:3174218:G:A	0	3174218	A	G
7	chr7:3174888:T:C	0	3174888	C	T
7	chr7:3175564:C:A	0	3175564	A	C
7	chr7:3176172:G:A	0	3176172	A	G
7	chr7:3176244:AAAAAGCAAAAAC:A	0	3176244	A	AAAAAGCAAAAAC
7	chr7:3176898:G:A	0	3176898	A	G
7	chr7:3177217:A:G	0	3177217	G	A
7	chr7:3177728:T:C	0	3177728	C	T
7	chr7:3177843:T:A	0	3177843	A	T
7	chr7:3177991:G:A	0	3177991	A	G
7	chr7:3178581:G:A	0	3178581	A	G
7	chr7:3178818:T:G	0	3178818	G	T
7	chr7:3178858:C:T	0	3178858	T	C
7	chr7:3179267:T:C	0	3179267	C	T
7	chr7:3180137:A:G	0	3180137	G	A
7	chr7:3180626:T:C	0	3180626	C	T
7	chr7:3180654:G:C	0	3180654	C	G
7	chr7:3180783:G:A	0	3180783	A	G
7	chr7:3181074:CAG:C	0	3181074	C	CAG
7	chr7:3181199:C:T	0	3181199	T	C
7	chr7:3181277:T:C	0	3181277	C	T
7	chr7:3181357:A:G	0	3181357	G	A
7	chr7:3182888:T:C	0	3182888	C	T
7	chr7:3183328:G:A	0	3183328	A	G
7	chr7:3183844:T:A	0	3183844	A	T
7	chr7:3184214:T:C	0	3184214	C	T
7	chr7:3184370:T:G	0	3184370	G	T
7	chr7:3184508:A:G	0	3184508	G	A
7	chr7:3184911:A:G	0	3184911	G	A
7	chr7:3184924:T:C	0	3184924	C	T
7	chr7:3184999:T:G	0	3184999	G	T
7	chr7:3185081:G:A	0	3185081	A	G
7	chr7:3185892:A:G	0	3185892	G	A
7	chr7:3185978:A:G	0	3185978	G	A
7	chr7:3186445:A:G	0	3186445	G	A
7	chr7:3187446:G:T	0	3187446	T	G
7	chr7:3187623:C:T	0	3187623	T	C
7	chr7:3187716:C:G	0	3187716	G	C
7	chr7:3187974:C:T	0	3187974	T	C
7	chr7:3188167:G:A	0	3188167	A	G
7	chr7:3188319:C:T	0	3188319	T	C
7	chr7:3188354:G:C	0	3188354	C	G
7	chr7:3188498:G:A	0	3188498	A	G
7	chr7:3188535:G:A	0	3188535	A	G
7	chr7:3188639:A:T	0	3188639	T	A
7	chr7:3188656:T:C	0	3188656	C	T
7	chr7:3188746:G:GC	0	3188746	GC	G
7	chr7:3188941:A:G	0	3188941	G	A
7	chr7:3189006:T:A	0	3189006	A	T
7	chr7:3189195:G:A	0	3189195	A	G
7	chr7:3189277:T:C	0	3189277	C	T
7	chr7:3189319:T:C	0	3189319	C	T
7	chr7:3189412:G:A	0	3189412	A	G
7	chr7:3189477:T:C	0	3189477	C	T
7	chr7:3189578:C:T	0	3189578	T	C
7	chr7:3189643:C:T	0	3189643	T	C
7	chr7:3189975:C:T	0	3189975	T	C
7	chr7:3190164:G:A	0	3190164	A	G
7	chr7:3190218:C:T	0	3190218	T	C
7	chr7:3190495:A:G	0	3190495	G	A
7	chr7:3190660:G:A	0	3190660	A	G
7	chr7:3190716:A:C	0	3190716	C	A
7	chr7:3190746:G:T	0	3190746	T	G
7	chr7:3190774:C:T	0	3190774	T	C
7	chr7:3190962:C:T	0	3190962	T	C
7	chr7:3191812:G:A	0	3191812	A	G
7	chr7:3191898:G:C	0	3191898	C	G
7	chr7:3192474:G:A	0	3192474	A	G
7	chr7:3192545:A:G	0	3192545	G	A
7	chr7:3192551:T:C	0	3192551	C	T
7	chr7:3192584:T:C	0	3192584	C	T
7	chr7:3192746:T:C	0	3192746	C	T
7	chr7:3192769:A:G	0	3192769	G	A
7	chr7:3192882:G:A	0	3192882	A	G
7	chr7:3193143:T:C	0	3193143	C	T
7	chr7:3193175:C:T	0	3193175	T	C
7	chr7:3193227:G:C	0	3193227	C	G
7	chr7:3193275:A:G	0	3193275	G	A
7	chr7:3193295:C:T	0	3193295	T	C
7	chr7:3193338:C:A	0	3193338	A	C
7	chr7:3193370:T:G	0	3193370	G	T
7	chr7:3194052:G:A	0	3194052	A	G
7	chr7:3194055:G:A	0	3194055	A	G
7	chr7:3194126:A:G	0	3194126	G	A
7	chr7:3194398:A:G	0	3194398	G	A
7	chr7:3194509:G:T	0	3194509	T	G
7	chr7:3194519:C:T	0	3194519	T	C
7	chr7:3194616:A:G	0	3194616	G	A
7	chr7:3194984:C:T	0	3194984	T	C
7	chr7:3195106:T:C	0	3195106	C	T
7	chr7:3195602:G:A	0	3195602	A	G
7	chr7:3195647:C:G	0	3195647	G	C
7	chr7:3195870:G:C	0	3195870	C	G
7	chr7:3196264:T:A	0	3196264	A	T
7	chr7:3196302:G:A	0	3196302	A	G
7	chr7:3196444:A:G	0	3196444	G	A
7	chr7:3196814:A:T	0	3196814	T	A
7	chr7:3197293:G:T	0	3197293	T	G
7	chr7:3197434:G:A	0	3197434	A	G
7	chr7:3197573:G:C	0	3197573	C	G
7	chr7:3197891:CA:C	0	3197891	C	CA
7	chr7:3199164:T:C	0	3199164	C	T
7	chr7:3199262:C:T	0	3199262	T	C
7	chr7:3199270:T:C	0	3199270	C	T
7	chr7:3199275:C:G	0	3199275	G	C
7	chr7:3199346:C:T	0	3199346	T	C
7	chr7:3199473:C:T	0	3199473	T	C
7	chr7:3199548:G:C	0	3199548	C	G
7	chr7:3199550:G:A	0	3199550	A	G
7	chr7:3199594:G:C	0	3199594	C	G
7	chr7:3199774:G:A	0	3199774	A	G
7	chr7:3199863:T:C	0	3199863	C	T
7	chr7:3199985:C:T	0	3199985	T	C
7	chr7:3199990:C:T	0	3199990	T	C
7	chr7:3200469:A:G	0	3200469	G	A
7	chr7:3200501:A:G	0	3200501	G	A
7	chr7:3200671:G:A	0	3200671	A	G
7	chr7:3200836:G:A	0	3200836	A	G
7	chr7:3201545:C:T	0	3201545	T	C
7	chr7:3201987:T:C	0	3201987	C	T
7	chr7:3202726:C:T	0	3202726	T	C
7	chr7:3202739:A:G	0	3202739	G	A
7	chr7:3203241:G:A	0	3203241	A	G
7	chr7:3203545:G:A	0	3203545	A	G
7	chr7:3203751:T:C	0	3203751	C	T
7	chr7:3204101:C:T	0	3204101	T	C
7	chr7:3204231:C:T	0	3204231	T	C
7	chr7:3204376:C:A	0	3204376	A	C
7	chr7:3204625:G:A	0	3204625	A	G
7	chr7:3205024:T:C	0	3205024	C	T
7	chr7:3205238:T:C	0	3205238	C	T
7	chr7:3205952:A:G	0	3205952	G	A
7	chr7:3205983:C:T	0	3205983	T	C
7	chr7:3206077:A:G	0	3206077	G	A
7	chr7:3206507:T:C	0	3206507	C	T
7	chr7:3206706:A:G	0	3206706	G	A
7	chr7:3206711:G:C	0	3206711	C	G
7	chr7:3206725:G:A	0	3206725	A	G
7	chr7:3207093:A:G	0	3207093	G	A
7	chr7:3207274:A:G	0	3207274	G	A
7	chr7:3207422:A:C	0	3207422	C	A
7	chr7:3207794:A:C	0	3207794	C	A
7	chr7:3208130:A:T	0	3208130	T	A
7	chr7:3208167:G:C	0	3208167	C	G
7	chr7:3208266:C:T	0	3208266	T	C
7	chr7:3208490:G:A	0	3208490	A	G
7	chr7:3208851:T:G	0	3208851	G	T
7	chr7:3208990:C:T	0	3208990	T	C
7	chr7:3209042:T:C	0	3209042	C	T
7	chr7:3209508:C:T	0	3209508	T	C
7	chr7:3209739:T:C	0	3209739	C	T
7	chr7:3209891:C:A	0	3209891	A	C
7	chr7:3210007:T:C	0	3210007	C	T
7	chr7:3210773:T:G	0	3210773	G	T
7	chr7:3211705:G:C	0	3211705	C	G
7	chr7:3211926:G:A	0	3211926	A	G
7	chr7:3212351:G:T	0	3212351	T	G
7	chr7:3212923:A:G	0	3212923	G	A
7	chr7:3212978:C:T	0	3212978	T	C
7	chr7:3213314:G:A	0	3213314	A	G
7	chr7:3213621:C:T	0	3213621	T	C
7	chr7:3213785:A:G	0	3213785	G	A
7	chr7:3214012:T:A	0	3214012	A	T
7	chr7:3214218:C:T	0	3214218	T	C
7	chr7:3214626:C:T	0	3214626	T	C
7	chr7:3214735:T:C	0	3214735	C	T
7	chr7:3215367:A:G	0	3215367	G	A
7	chr7:3215994:T:C	0	3215994	C	T
7	chr7:3216778:T:C	0	3216778	C	T
7	chr7:3217062:C:G	0	3217062	G	C
7	chr7:3217341:A:G	0	3217341	G	A
7	chr7:3217886:C:T	0	3217886	T	C
7	chr7:3217922:A:G	0	3217922	G	A
7	chr7:3217990:C:A	0	3217990	A	C
7	chr7:3218048:C:T	0	3218048	T	C
7	chr7:3218062:G:A	0	3218062	A	G
7	chr7:3218104:C:T	0	3218104	T	C
7	chr7:3218354:A:G	0	3218354	G	A
7	chr7:3218856:T:A	0	3218856	A	T
7	chr7:3218874:T:G	0	3218874	G	T
7	chr7:3218921:A:G	0	3218921	G	A
7	chr7:3219007:G:A	0	3219007	A	G
7	chr7:3219456:A:G	0	3219456	G	A
7	chr7:3219978:AAATT:A	0	3219978	A	AAATT
7	chr7:3220964:C:G	0	3220964	G	C
7	chr7:3221811:G:A	0	3221811	A	G
7	chr7:3222127:T:G	0	3222127	G	T
7	chr7:3222136:C:A	0	3222136	A	C
7	chr7:3222325:C:T	0	3222325	T	C
7	chr7:3222368:T:A	0	3222368	A	T
7	chr7:3222407:C:T	0	3222407	T	C
7	chr7:3222446:G:A	0	3222446	A	G
7	chr7:3222482:A:G	0	3222482	G	A
7	chr7:3223229:A:C	0	3223229	C	A
7	chr7:3224215:ATAT:A	0	3224215	A	ATAT
7	chr7:3225246:G:T	0	3225246	T	G
7	chr7:3226674:G:C	0	3226674	C	G
7	chr7:3227089:C:T	0	3227089	T	C
7	chr7:3229898:A:C	0	3229898	C	A
7	chr7:3230927:G:C	0	3230927	C	G
7	chr7:3231263:G:A	0	3231263	A	G
7	chr7:3231682:C:T	0	3231682	T	C
7	chr7:3231710:TG:T	0	3231710	T	TG
7	chr7:3231735:G:GTC	0	3231735	GTC	G
7	chr7:3232366:T:C	0	3232366	C	T
7	chr7:3232424:G:A	0	3232424	A	G
7	chr7:3232894:G:A	0	3232894	A	G
7	chr7:3233265:G:C	0	3233265	C	G
7	chr7:3234534:A:G	0	3234534	G	A
7	chr7:3235570:G:A	0	3235570	A	G
7	chr7:3235891:T:C	0	3235891	C	T
7	chr7:3236548:A:C	0	3236548	C	A
7	chr7:3236636:T:C	0	3236636	C	T
7	chr7:3237576:A:G	0	3237576	G	A
7	chr7:3237578:ATG:A	0	3237578	A	ATG
7	chr7:3237585:TACATG:T	0	3237585	T	TACATG
7	chr7:3238010:G:C	0	3238010	C	G
7	chr7:3238325:T:C	0	3238325	C	T
7	chr7:3238333:A:G	0	3238333	G	A
7	chr7:3238545:T:C	0	3238545	C	T
7	chr7:3238647:C:G	0	3238647	G	C
7	chr7:3239127:A:G	0	3239127	G	A
7	chr7:3239823:T:C	0	3239823	C	T
7	chr7:3239850:G:A	0	3239850	A	G
7	chr7:3239878:G:A	0	3239878	A	G
7	chr7:3239933:C:T	0	3239933	T	C
7	chr7:3240669:A:G	0	3240669	G	A
7	chr7:3240728:A:G	0	3240728	G	A
7	chr7:3241017:A:G	0	3241017	G	A
7	chr7:3241848:G:A	0	3241848	A	G
7	chr7:3241866:T:C	0	3241866	C	T
7	chr7:3242045:G:A	0	3242045	A	G
7	chr7:3242194:T:C	0	3242194	C	T
7	chr7:3242201:G:T	0	3242201	T	G
7	chr7:3242312:C:G	0	3242312	G	C
7	chr7:3242752:C:T	0	3242752	T	C
7	chr7:3242828:G:A	0	3242828	A	G
7	chr7:3243200:T:C	0	3243200	C	T
7	chr7:3244000:A:G	0	3244000	G	A
7	chr7:3244506:T:C	0	3244506	C	T
7	chr7:3244891:A:G	0	3244891	G	A
7	chr7:3244920:A:G	0	3244920	G	A
7	chr7:3245410:C:A	0	3245410	A	C
7	chr7:3245630:A:G	0	3245630	G	A
7	chr7:3245801:G:A	0	3245801	A	G
7	chr7:3245812:G:A	0	3245812	A	G
7	chr7:3246466:C:T	0	3246466	T	C
7	chr7:3247509:T:C	0	3247509	C	T
7	chr7:3247568:C:T	0	3247568	T	C
7	chr7:3248254:T:C	0	3248254	C	T
7	chr7:3248839:A:G	0	3248839	G	A
7	chr7:3248950:A:G	0	3248950	G	A
7	chr7:3248998:G:T	0	3248998	T	G
7	chr7:3249285:C:T	0	3249285	T	C
7	chr7:3250253:T:A	0	3250253	A	T
7	chr7:3250547:T:C	0	3250547	C	T
7	chr7:3250618:T:C	0	3250618	C	T
7	chr7:3250642:G:A	0	3250642	A	G
7	chr7:3251557:A:G	0	3251557	G	A
7	chr7:3251562:C:T	0	3251562	T	C
7	chr7:3251964:G:A	0	3251964	A	G
7	chr7:3252519:G:A	0	3252519	A	G
7	chr7:3252878:C:T	0	3252878	T	C
7	chr7:3253353:T:C	0	3253353	C	T
7	chr7:3254666:G:A	0	3254666	A	G
7	chr7:3255046:C:T	0	3255046	T	C
7	chr7:3255597:A:C	0	3255597	C	A
7	chr7:3255752:A:T	0	3255752	T	A
7	chr7:3255883:T:C	0	3255883	C	T
7	chr7:3255964:A:T	0	3255964	T	A
7	chr7:3256169:G:A	0	3256169	A	G
7	chr7:3256428:C:G	0	3256428	G	C
7	chr7:3256500:T:A	0	3256500	A	T
7	chr7:3256566:G:A	0	3256566	A	G
7	chr7:3257407:A:G	0	3257407	G	A
7	chr7:3258884:A:C	0	3258884	C	A
7	chr7:3259035:T:G	0	3259035	G	T
7	chr7:3259389:A:T	0	3259389	T	A
7	chr7:3259716:A:G	0	3259716	G	A
7	chr7:3259727:T:C	0	3259727	C	T
7	chr7:3262012:T:C	0	3262012	C	T
7	chr7:3262060:C:G	0	3262060	G	C
7	chr7:3262179:A:T	0	3262179	T	A
7	chr7:3262495:A:G	0	3262495	G	A
7	chr7:3263067:T:C	0	3263067	C	T
7	chr7:3263084:T:C	0	3263084	C	T
7	chr7:3263411:CAG:C	0	3263411	C	CAG
7	chr7:3263431:C:T	0	3263431	T	C
7	chr7:3263745:T:C	0	3263745	C	T
7	chr7:3263995:G:A	0	3263995	A	G
7	chr7:3264103:A:G	0	3264103	G	A
7	chr7:3264731:T:C	0	3264731	C	T
7	chr7:3265222:T:C	0	3265222	C	T
7	chr7:3265372:T:C	0	3265372	C	T
7	chr7:3265457:G:A	0	3265457	A	G
7	chr7:3265735:C:G	0	3265735	G	C
7	chr7:3266483:G:C	0	3266483	C	G
7	chr7:3267076:C:G	0	3267076	G	C
7	chr7:3267419:T:C	0	3267419	C	T
7	chr7:3268229:T:C	0	3268229	C	T
7	chr7:3268290:A:G	0	3268290	G	A
7	chr7:3268563:C:T	0	3268563	T	C
7	chr7:3268719:C:T	0	3268719	T	C
7	chr7:3268731:A:G	0	3268731	G	A
7	chr7:3271564:T:C	0	3271564	C	T
7	chr7:3271855:A:G	0	3271855	G	A
7	chr7:3271896:T:A	0	3271896	A	T
7	chr7:3273593:C:A	0	3273593	A	C
7	chr7:3273694:A:G	0	3273694	G	A
7	chr7:3274552:C:T	0	3274552	T	C
```
