## Supplementary material for "Characterization of shared and ancestry-specific signals driving complex traits using multi-ancestry fine-mapping": mesusieoutput

```
                 eur          afr      eur_afr
   [1,] 2.798679e-04 0.0001624426 9.328931e-05
   [2,] 1.474146e-04 0.0001624426 4.913821e-05
   [3,] 2.271687e-04 0.0001624426 7.572291e-05
   [4,] 1.459692e-04 0.0001624426 4.865639e-05
   [5,] 1.181225e-04 0.0001624426 3.937416e-05
   [6,] 1.302958e-04 0.0001624426 4.343193e-05
   [7,] 2.911434e-04 0.0001624426 9.704779e-05
   [8,] 1.179167e-04 0.0001624426 3.930557e-05
   [9,] 1.489100e-04 0.0001624426 4.963668e-05
  [10,] 1.181932e-04 0.0005273606 6.276330e-05
  [11,] 1.618725e-04 0.0001624426 5.395749e-05
  [12,] 1.181932e-04 0.0005357580 6.342882e-05
  [13,] 1.137237e-04 0.0001624426 3.790789e-05
  [14,] 1.518266e-04 0.0001624426 5.060886e-05
  [15,] 1.504326e-04 0.0001624426 5.014420e-05
  [16,] 1.602377e-04 0.0001624426 5.341258e-05
  [17,] 2.947630e-04 0.0001624426 9.825434e-05
  [18,] 2.894896e-04 0.0001624426 9.649653e-05
  [19,] 3.100544e-04 0.0001624426 1.033515e-04
  [20,] 1.081782e-04 0.0001624426 3.605939e-05
  [21,] 1.299155e-04 0.0001624426 4.330516e-05
  [22,] 1.181932e-04 0.0001624426 3.939772e-05
  [23,] 1.544134e-04 0.0001624426 5.147115e-05
  [24,] 1.319338e-04 0.0001624426 4.397792e-05
  [25,] 1.179220e-04 0.0001624426 3.930732e-05
  [26,] 1.181955e-04 0.0001624426 3.939849e-05
  [27,] 1.181955e-04 0.0001624426 3.939849e-05
  [28,] 1.185165e-04 0.0006076250 7.247013e-05
  [29,] 1.618725e-04 0.0001624426 5.395749e-05
  [30,] 1.618725e-04 0.0001624426 5.395749e-05
  [31,] 1.618725e-04 0.0001624426 5.395749e-05
  [32,] 1.084505e-04 0.0001624426 3.615016e-05
  [33,] 1.591441e-04 0.0001624426 5.304803e-05
  [34,] 1.179546e-04 0.0001624426 3.931819e-05
  [35,] 1.618179e-04 0.0001624426 5.393930e-05
  [36,] 1.512609e-04 0.0001624426 5.042028e-05
  [37,] 1.179347e-04 0.0001624426 3.931156e-05
  [38,] 1.179439e-04 0.0001624426 3.931463e-05
  [39,] 2.636868e-04 0.0001624426 8.789559e-05
  [40,] 1.179439e-04 0.0001624426 3.931463e-05
  [41,] 1.638465e-04 0.0001624426 5.461550e-05
  [42,] 1.638291e-04 0.0001624426 5.460971e-05
  [43,] 1.614073e-04 0.0001624426 5.380242e-05
  [44,] 1.614073e-04 0.0001624426 5.380242e-05
  [45,] 1.602128e-04 0.0001624426 5.340428e-05
  [46,] 1.223023e-04 0.0001624426 4.076744e-05
  [47,] 2.295285e-04 0.0001624426 7.650950e-05
  [48,] 1.270197e-04 0.0001624426 4.233990e-05
  [49,] 1.184021e-04 0.0001624426 3.946735e-05
  [50,] 3.002151e-04 0.0001624426 1.000717e-04
  [51,] 1.557098e-04 0.0001624426 5.190325e-05
  [52,] 1.307740e-04 0.0001624426 4.359133e-05
  [53,] 1.581643e-04 0.0001624426 5.272143e-05
  [54,] 1.173189e-04 0.0001624426 3.910629e-05
  [55,] 3.037764e-04 0.0001624426 1.012588e-04
  [56,] 1.270197e-04 0.0001624426 4.233990e-05
  [57,] 1.282907e-04 0.0001624426 4.276358e-05
  [58,] 3.037764e-04 0.0001624426 1.012588e-04
  [59,] 1.245496e-04 0.0001624426 4.151652e-05
  [60,] 3.094050e-04 0.0001624426 1.031350e-04
  [61,] 1.270197e-04 0.0001624426 4.233990e-05
  [62,] 1.257728e-04 0.0001624426 4.192426e-05
  [63,] 1.193362e-04 0.0007758423 9.761893e-05
  [64,] 1.194196e-04 0.0009098276 1.102257e-04
  [65,] 1.221723e-04 0.0001624426 4.072410e-05
  [66,] 1.221723e-04 0.0001624426 4.072410e-05
  [67,] 1.183789e-04 0.0008683850 9.636969e-05
  [68,] 1.478166e-04 0.0001624426 4.927221e-05
  [69,] 1.134451e-04 0.0001624426 3.781503e-05
  [70,] 2.356410e-04 0.0001624426 7.854700e-05
  [71,] 2.396070e-04 0.0001624426 7.986900e-05
  [72,] 1.776001e-04 0.0001624426 5.920004e-05
  [73,] 7.649259e-05 0.0001624426 2.549753e-05
  [74,] 1.092083e-04 0.0001624426 3.640277e-05
  [75,] 8.773473e-05 0.0001624426 2.924491e-05
  [76,] 1.042567e-04 0.0001624426 3.475223e-05
  [77,] 1.192378e-04 0.0005677328 8.165549e-05
  [78,] 8.768093e-05 0.0001917768 2.922698e-05
  [79,] 1.870943e-04 0.0001624426 6.236476e-05
  [80,] 1.928238e-04 0.0001624426 6.427460e-05
  [81,] 2.338242e-04 0.0001624426 7.794139e-05
  [82,] 1.899267e-04 0.0001624426 6.330888e-05
  [83,] 1.009785e-04 0.0001624426 3.365950e-05
  [84,] 1.999856e-04 0.0001624426 6.666188e-05
  [85,] 1.957874e-04 0.0001624426 6.526248e-05
  [86,] 1.231526e-04 0.0001624426 4.105087e-05
  [87,] 1.231526e-04 0.0001624426 4.105087e-05
  [88,] 2.452738e-04 0.0001624426 8.175793e-05
  [89,] 2.525878e-04 0.0001624426 8.419594e-05
  [90,] 1.985129e-04 0.0001624426 6.617097e-05
  [91,] 1.843928e-04 0.0001624426 6.146425e-05
  [92,] 2.238412e-04 0.0001624426 7.461374e-05
  [93,] 1.190687e-04 0.0005875674 8.002218e-05
  [94,] 2.238412e-04 0.0001624426 7.461374e-05
  [95,] 2.212113e-04 0.0001624426 7.373710e-05
  [96,] 2.155287e-04 0.0001624426 7.184291e-05
  [97,] 1.512693e-04 0.0001624426 5.042309e-05
  [98,] 2.212113e-04 0.0001624426 7.373710e-05
  [99,] 1.300710e-04 0.0001624426 4.335701e-05
 [100,] 2.238412e-04 0.0001624426 7.461374e-05
 [101,] 1.191534e-04 0.0004853976 7.064703e-05
 [102,] 2.238412e-04 0.0001624426 7.461374e-05
 [103,] 9.866877e-05 0.0001624426 3.288959e-05
 [104,] 2.238412e-04 0.0001624426 7.461374e-05
 [105,] 1.129098e-04 0.0001624426 3.763659e-05
 [106,] 1.193400e-04 0.0005815531 8.190341e-05
 [107,] 2.412539e-04 0.0001624426 8.041796e-05
 [108,] 2.412539e-04 0.0001624426 8.041796e-05
 [109,] 2.183425e-04 0.0001624426 7.278084e-05
 [110,] 2.488926e-04 0.0001624426 8.296421e-05
 [111,] 2.452738e-04 0.0001624426 8.175793e-05
 [112,] 2.022484e-04 0.0001624426 6.741613e-05
 [113,] 1.310619e-04 0.0001624426 4.368729e-05
 [114,] 2.234995e-04 0.0001624426 7.449985e-05
 [115,] 2.244668e-04 0.0001624426 7.482225e-05
 [116,] 2.474655e-04 0.0001624426 8.248849e-05
 [117,] 2.474655e-04 0.0001624426 8.248849e-05
 [118,] 2.978828e-04 0.0001624426 9.929427e-05
 [119,] 2.297956e-04 0.0001624426 7.659853e-05
 [120,] 2.071676e-04 0.0001624426 6.905588e-05
 [121,] 2.372602e-04 0.0001624426 7.908673e-05
 [122,] 1.176534e-04 0.0006478116 7.921021e-05
 [123,] 2.407100e-04 0.0001624426 8.023667e-05
 [124,] 2.442322e-04 0.0001624426 8.141073e-05
 [125,] 2.407100e-04 0.0001624426 8.023667e-05
 [126,] 2.305711e-04 0.0001624426 7.685703e-05
 [127,] 1.330427e-04 0.0001624426 4.434758e-05
 [128,] 1.569746e-04 0.0001624426 5.232487e-05
 [129,] 1.586654e-04 0.0001624426 5.288848e-05
 [130,] 2.715345e-04 0.0001624426 9.051150e-05
 [131,] 1.567327e-04 0.0001624426 5.224424e-05
 [132,] 1.871317e-04 0.0001624426 6.237723e-05
 [133,] 2.498108e-04 0.0001624426 8.327026e-05
 [134,] 2.095417e-04 0.0001624426 6.984722e-05
 [135,] 1.609302e-04 0.0001624426 5.364340e-05
 [136,] 1.572179e-04 0.0001624426 5.240595e-05
 [137,] 9.908311e-05 0.0001624426 3.302770e-05
 [138,] 1.433789e-04 0.0001624426 4.779298e-05
 [139,] 1.312002e-04 0.0001624426 4.373342e-05
 [140,] 1.144862e-04 0.0012901255 1.397542e-04
 [141,] 1.543693e-04 0.0001624426 5.145644e-05
 [142,] 1.056642e-04 0.0013094499 8.089307e-05
 [143,] 7.353060e-05 0.0001624426 2.451020e-05
 [144,] 1.291526e-04 0.0001624426 4.305088e-05
 [145,] 1.136215e-04 0.0008141632 9.840670e-05
 [146,] 1.039400e-04 0.0001624426 3.464667e-05
 [147,] 7.821108e-05 0.0001624426 2.607036e-05
 [148,] 1.407040e-04 0.0001624426 4.690133e-05
 [149,] 8.309515e-05 0.0001624426 2.769838e-05
 [150,] 8.300162e-05 0.0001624426 2.766721e-05
 [151,] 1.095742e-04 0.0005685179 6.377083e-05
 [152,] 1.291755e-04 0.0001624426 4.305849e-05
 [153,] 8.357651e-05 0.0001624426 2.785884e-05
 [154,] 8.324793e-05 0.0001624426 2.774931e-05
 [155,] 8.309515e-05 0.0001624426 2.769838e-05
 [156,] 8.319403e-05 0.0001624426 2.773134e-05
 [157,] 1.387851e-04 0.0001624426 4.626171e-05
 [158,] 8.280438e-05 0.0001624426 2.760146e-05
 [159,] 7.562853e-05 0.0001624426 2.520951e-05
 [160,] 7.574886e-05 0.0001624426 2.524962e-05
 [161,] 7.574886e-05 0.0001624426 2.524962e-05
 [162,] 1.082972e-04 0.0001624426 3.609906e-05
 [163,] 1.012955e-04 0.0001624426 3.376517e-05
 [164,] 8.280438e-05 0.0001624426 2.760146e-05
 [165,] 8.291838e-05 0.0001624426 2.763946e-05
 [166,] 8.231623e-05 0.0001624426 2.743874e-05
 [167,] 1.221961e-04 0.0001624426 4.073203e-05
 [168,] 8.266830e-05 0.0001624426 2.755610e-05
 [169,] 8.631749e-05 0.0001624426 2.877250e-05
 [170,] 8.247051e-05 0.0001624426 2.749017e-05
 [171,] 8.247051e-05 0.0001624426 2.749017e-05
 [172,] 8.337730e-05 0.0001624426 2.779243e-05
 [173,] 8.247051e-05 0.0001624426 2.749017e-05
 [174,] 3.397372e-04 0.0001624426 1.132457e-04
 [175,] 8.256668e-05 0.0001624426 2.752223e-05
 [176,] 1.033702e-04 0.0001624426 3.445672e-05
 [177,] 8.256668e-05 0.0001624426 2.752223e-05
 [178,] 1.038734e-04 0.0001624426 3.462448e-05
 [179,] 8.326917e-05 0.0001624426 2.775639e-05
 [180,] 1.052916e-04 0.0001624426 3.509721e-05
 [181,] 1.079341e-04 0.0007105944 6.681469e-05
 [182,] 1.403177e-04 0.0001624426 4.677258e-05
 [183,] 7.574814e-05 0.0001624426 2.524938e-05
 [184,] 1.044077e-04 0.0001624426 3.480257e-05
 [185,] 8.326917e-05 0.0001624426 2.775639e-05
 [186,] 8.326917e-05 0.0001624426 2.775639e-05
 [187,] 8.326917e-05 0.0001624426 2.775639e-05
 [188,] 8.318676e-05 0.0001624426 2.772892e-05
 [189,] 1.034773e-04 0.0001624426 3.449244e-05
 [190,] 1.239873e-04 0.0001624426 4.132909e-05
 [191,] 1.229657e-04 0.0001624426 4.098857e-05
 [192,] 7.342509e-05 0.0001624426 2.447503e-05
 [193,] 8.360976e-05 0.0001624426 2.786992e-05
 [194,] 1.014823e-04 0.0001624426 3.382742e-05
 [195,] 1.011760e-04 0.0001624426 3.372535e-05
 [196,] 9.920136e-05 0.0001624426 3.306712e-05
 [197,] 1.004287e-04 0.0001624426 3.347624e-05
 [198,] 9.777442e-05 0.0001624426 3.259147e-05
 [199,] 1.009883e-04 0.0001624426 3.366278e-05
 [200,] 1.003051e-04 0.0001624426 3.343502e-05
 [201,] 9.979366e-05 0.0001624426 3.326455e-05
 [202,] 7.571328e-05 0.0001624426 2.523776e-05
 [203,] 9.996853e-05 0.0001624426 3.332284e-05
 [204,] 9.955517e-05 0.0001624426 3.318506e-05
 [205,] 9.963150e-05 0.0001624426 3.321050e-05
 [206,] 1.168107e-04 0.0006208170 9.838165e-05
 [207,] 8.274575e-05 0.0001624426 2.758192e-05
 [208,] 9.810445e-05 0.0001624426 3.270148e-05
 [209,] 8.950028e-05 0.0001624426 2.983343e-05
 [210,] 8.763122e-05 0.0001624426 2.921041e-05
 [211,] 7.624903e-05 0.0001624426 2.541634e-05
 [212,] 8.115560e-05 0.0001624426 2.705187e-05
 [213,] 1.184769e-04 0.0001624426 3.949230e-05
 [214,] 7.647112e-05 0.0001624426 2.549037e-05
 [215,] 8.094744e-05 0.0001624426 2.698248e-05
 [216,] 8.122874e-05 0.0001624426 2.707625e-05
 [217,] 7.650198e-05 0.0001624426 2.550066e-05
 [218,] 7.586160e-05 0.0001624426 2.528720e-05
 [219,] 8.123916e-05 0.0001624426 2.707972e-05
 [220,] 1.255651e-04 0.0001624426 4.185502e-05
 [221,] 1.167096e-04 0.0001624426 3.890319e-05
 [222,] 3.583616e-04 0.0001624426 1.194539e-04
 [223,] 9.577480e-05 0.0001624426 3.192493e-05
 [224,] 8.201768e-05 0.0001624426 2.733923e-05
 [225,] 7.471978e-05 0.0001624426 2.490659e-05
 [226,] 7.314382e-05 0.0001624426 2.438127e-05
 [227,] 7.369025e-05 0.0001624426 2.456342e-05
 [228,] 7.444771e-05 0.0001624426 2.481590e-05
 [229,] 1.241588e-04 0.0001624426 4.138625e-05
 [230,] 8.291847e-05 0.0001624426 2.763949e-05
 [231,] 9.319752e-05 0.0001624426 3.106584e-05
 [232,] 5.928484e-04 0.0001624426 1.976161e-04
 [233,] 1.201627e-04 0.0001624426 4.005425e-05
 [234,] 9.319668e-05 0.0001624426 3.106556e-05
 [235,] 9.081620e-05 0.0001624426 3.027207e-05
 [236,] 1.096977e-04 0.0007967500 6.874785e-05
 [237,] 9.443202e-05 0.0001624426 3.147734e-05
 [238,] 9.380864e-05 0.0001624426 3.126955e-05
 [239,] 9.380864e-05 0.0001624426 3.126955e-05
 [240,] 1.165010e-04 0.0001624426 3.883365e-05
 [241,] 1.165576e-04 0.0001624426 3.885253e-05
 [242,] 1.067570e-04 0.0001624426 3.558568e-05
 [243,] 9.670767e-05 0.0001624426 3.223589e-05
 [244,] 1.171902e-04 0.0001624426 3.906341e-05
 [245,] 1.209552e-04 0.0001624426 4.031842e-05
 [246,] 9.747005e-05 0.0001624426 3.249002e-05
 [247,] 9.596056e-05 0.0001624426 3.198685e-05
 [248,] 1.227735e-04 0.0001624426 4.092450e-05
 [249,] 1.367377e-04 0.0001624426 4.557922e-05
 [250,] 7.978858e-05 0.0001624426 2.659619e-05
 [251,] 7.948109e-05 0.0001624426 2.649370e-05
 [252,] 9.874724e-05 0.0001624426 3.291575e-05
 [253,] 1.174676e-04 0.0001624426 3.915586e-05
 [254,] 1.046766e-04 0.0001624426 3.489220e-05
 [255,] 1.048326e-04 0.0001624426 3.494420e-05
 [256,] 8.345692e-05 0.0001624426 2.781897e-05
 [257,] 1.176142e-04 0.0001624426 3.920473e-05
 [258,] 1.094040e-04 0.0001624426 3.646799e-05
 [259,] 1.085968e-04 0.0001624426 3.619895e-05
 [260,] 1.205736e-04 0.0001624426 4.019119e-05
 [261,] 1.077653e-04 0.0001624426 3.592176e-05
 [262,] 1.180477e-04 0.0001624426 3.934924e-05
 [263,] 1.073505e-04 0.0001624426 3.578349e-05
 [264,] 1.050193e-04 0.0001624426 3.500643e-05
 [265,] 1.344368e-04 0.0001624426 4.481227e-05
 [266,] 1.225646e-04 0.0001624426 4.085487e-05
 [267,] 1.026014e-04 0.0001624426 3.420048e-05
 [268,] 9.673187e-05 0.0001624426 3.224396e-05
 [269,] 1.236539e-04 0.0001624426 4.121798e-05
 [270,] 1.043892e-04 0.0001624426 3.479638e-05
 [271,] 1.027786e-04 0.0001624426 3.425953e-05
 [272,] 8.448324e-05 0.0001624426 2.816108e-05
 [273,] 1.042326e-04 0.0001624426 3.474419e-05
 [274,] 1.060308e-04 0.0001624426 3.534359e-05
 [275,] 1.057403e-04 0.0001624426 3.524678e-05
 [276,] 1.337743e-04 0.0001624426 4.459143e-05
 [277,] 1.318806e-04 0.0001624426 4.396020e-05
 [278,] 9.963259e-05 0.0001624426 3.321086e-05
 [279,] 1.330730e-04 0.0001624426 4.435767e-05
 [280,] 2.294257e-04 0.0001624426 7.647523e-05
 [281,] 1.004320e-04 0.0001624426 3.347734e-05
 [282,] 1.314257e-04 0.0001624426 4.380856e-05
 [283,] 1.064450e-04 0.0001624426 3.548168e-05
 [284,] 8.568668e-05 0.0001624426 2.856223e-05
 [285,] 1.324290e-04 0.0001624426 4.414301e-05
 [286,] 9.800452e-05 0.0001624426 3.266817e-05
 [287,] 7.334760e-05 0.0001624426 2.444920e-05
 [288,] 7.143024e-05 0.0001624426 2.381008e-05
 [289,] 1.325679e-04 0.0001624426 4.418929e-05
 [290,] 1.321551e-04 0.0001624426 4.405169e-05
 [291,] 8.621019e-05 0.0001624426 2.873673e-05
 [292,] 1.385382e-04 0.0001624426 4.617940e-05
 [293,] 9.423496e-05 0.0001624426 3.141165e-05
 [294,] 1.494163e-04 0.0001624426 4.980544e-05
 [295,] 1.558282e-04 0.0001624426 5.194273e-05
 [296,] 1.305632e-04 0.0001624426 4.352107e-05
 [297,] 1.114020e-04 0.0001624426 3.713400e-05
 [298,] 1.124521e-04 0.0001624426 3.748404e-05
 [299,] 1.579785e-04 0.0001624426 5.265949e-05
 [300,] 1.385721e-04 0.0001624426 4.619070e-05
 [301,] 1.119579e-04 0.0001624426 3.731931e-05
 [302,] 1.023453e-04 0.0001624426 3.411510e-05
 [303,] 1.566945e-04 0.0001624426 5.223149e-05
 [304,] 1.141324e-04 0.0001624426 3.804414e-05
 [305,] 1.290082e-04 0.0001624426 4.300272e-05
 [306,] 9.626476e-05 0.0001624426 3.208825e-05
 [307,] 1.538134e-04 0.0001624426 5.127112e-05
 [308,] 1.094744e-04 0.0001624426 3.649148e-05
 [309,] 9.567741e-05 0.0001624426 3.189247e-05
 [310,] 9.127844e-05 0.0001624426 3.042615e-05
 [311,] 9.626476e-05 0.0001624426 3.208825e-05
 [312,] 1.100060e-04 0.0001624426 3.666867e-05
 [313,] 1.113761e-04 0.0001624426 3.712535e-05
 [314,] 1.105012e-04 0.0001624426 3.683374e-05
 [315,] 1.085107e-04 0.0001624426 3.617025e-05
 [316,] 8.846349e-05 0.0001624426 2.948783e-05
 [317,] 4.090022e-04 0.0001624426 1.363341e-04
 [318,] 4.090022e-04 0.0001624426 1.363341e-04
 [319,] 9.085296e-04 0.0001624426 3.028432e-04
 [320,] 1.167820e-04 0.0001624426 3.892732e-05
 [321,] 1.179514e-04 0.0001624426 3.931712e-05
 [322,] 9.791410e-04 0.0001624426 3.263803e-04
 [323,] 6.462734e-04 0.0001624426 2.154245e-04
 [324,] 1.115609e-04 0.0001624426 3.718696e-05
 [325,] 1.122159e-04 0.0001624426 3.740529e-05
 [326,] 1.080616e-04 0.0001624426 3.602054e-05
 [327,] 1.124070e-04 0.0001624426 3.746899e-05
 [328,] 1.629419e-04 0.0001624426 5.431398e-05
 [329,] 1.190944e-04 0.0001624426 3.969815e-05
 [330,] 1.106420e-04 0.0001624426 3.688067e-05
 [331,] 1.169962e-04 0.0001624426 3.899872e-05
 [332,] 1.074164e-04 0.0001624426 3.580546e-05
 [333,] 1.625928e-04 0.0001624426 5.419761e-05
 [334,] 1.122527e-04 0.0001624426 3.741757e-05
 [335,] 9.104376e-05 0.0001624426 3.034792e-05
 [336,] 1.126677e-04 0.0001624426 3.755590e-05
 [337,] 1.652763e-04 0.0001624426 5.509211e-05
 [338,] 1.020193e-04 0.0001624426 3.400642e-05
 [339,] 1.201050e-04 0.0001624426 4.003501e-05
 [340,] 1.271472e-04 0.0001624426 4.238241e-05
 [341,] 1.267032e-04 0.0001624426 4.223439e-05
 [342,] 1.183835e-04 0.0001624426 3.946116e-05
 [343,] 6.909194e-05 0.0001624426 2.303065e-05
 [344,] 9.898987e-05 0.0001624426 3.299662e-05
 [345,] 9.183784e-05 0.0001624426 3.061261e-05
 [346,] 1.187143e-04 0.0001624426 3.957143e-05
 [347,] 1.631976e-04 0.0001624426 5.439921e-05
 [348,] 3.247918e-04 0.0001624426 1.082639e-04
 [349,] 1.295781e-04 0.0001624426 4.319270e-05
 [350,] 1.618418e-04 0.0001624426 5.394728e-05
 [351,] 1.790984e-04 0.0001624426 5.969945e-05
 [352,] 1.605190e-04 0.0001624426 5.350633e-05
 [353,] 1.302357e-04 0.0001624426 4.341189e-05
 [354,] 1.327337e-04 0.0001624426 4.424458e-05
 [355,] 2.942116e-04 0.0001624426 9.807052e-05
 [356,] 1.659125e-04 0.0001624426 5.530416e-05
 [357,] 1.213879e-04 0.0001624426 4.046264e-05
 [358,] 1.105759e-04 0.0003561999 4.505870e-05
 [359,] 1.222750e-04 0.0001624426 4.075835e-05
 [360,] 1.236977e-04 0.0001624426 4.123255e-05
 [361,] 1.357239e-04 0.0001624426 4.524132e-05
 [362,] 1.357239e-04 0.0001624426 4.524132e-05
 [363,] 1.608551e-04 0.0001624426 5.361836e-05
 [364,] 1.359541e-04 0.0001624426 4.531804e-05
 [365,] 1.359541e-04 0.0001624426 4.531804e-05
 [366,] 3.862935e-04 0.0001624426 1.287645e-04
 [367,] 7.956472e-05 0.0001624426 2.652157e-05
 [368,] 1.100866e-04 0.0001624426 3.669553e-05
 [369,] 1.201824e-04 0.0001624426 4.006080e-05
 [370,] 1.002032e-04 0.0001624426 3.340106e-05
 [371,] 5.180563e-04 0.0001624426 1.726854e-04
 [372,] 1.258741e-04 0.0001624426 4.195804e-05
 [373,] 1.169686e-04 0.0001624426 3.898952e-05
 [374,] 3.603062e-04 0.0001624426 1.201021e-04
 [375,] 1.078864e-04 0.0001624426 3.596213e-05
 [376,] 1.567417e-04 0.0001624426 5.224724e-05
 [377,] 4.852326e-04 0.0001624426 1.617442e-04
 [378,] 1.608082e-04 0.0001624426 5.360273e-05
 [379,] 8.550325e-04 0.0001624426 2.850108e-04
 [380,] 1.144884e-04 0.0001624426 3.816281e-05
 [381,] 1.345683e-04 0.0001624426 4.485609e-05
 [382,] 1.181456e-04 0.0001624426 3.938188e-05
 [383,] 1.189765e-04 0.0001624426 3.965883e-05
 [384,] 3.067586e-04 0.0001624426 1.022529e-04
 [385,] 3.543403e-04 0.0001624426 1.181134e-04
 [386,] 9.173151e-05 0.0001624426 3.057717e-05
 [387,] 1.276616e-04 0.0001624426 4.255385e-05
 [388,] 1.310014e-04 0.0001624426 4.366714e-05
 [389,] 1.365050e-04 0.0001624426 4.550167e-05
 [390,] 1.678742e-04 0.0001624426 5.595808e-05
 [391,] 7.307154e-05 0.0001624426 2.435718e-05
 [392,] 1.319477e-04 0.0001624426 4.398257e-05
 [393,] 1.141381e-04 0.0001624426 3.804603e-05
 [394,] 1.161304e-04 0.0001624426 3.871015e-05
 [395,] 1.166571e-04 0.0001624426 3.888570e-05
 [396,] 2.071088e-04 0.0001875578 1.622377e-04
 [397,] 1.560570e-04 0.0001624426 5.201898e-05
 [398,] 1.947694e-04 0.0001624426 6.492312e-05
 [399,] 1.980289e-04 0.0001624426 6.600963e-05
 [400,] 1.337394e-04 0.0001624426 4.457981e-05
 [401,] 1.508423e-04 0.0001624426 5.028078e-05
 [402,] 1.508423e-04 0.0001624426 5.028078e-05
 [403,] 1.377348e-04 0.0001624426 4.591161e-05
 [404,] 1.488796e-04 0.0001624426 4.962652e-05
 [405,] 1.821342e-04 0.0001624426 6.071141e-05
 [406,] 1.889192e-04 0.0001624426 6.297307e-05
 [407,] 1.790601e-04 0.0001624426 5.968671e-05
 [408,] 1.821342e-04 0.0001624426 6.071141e-05
 [409,] 1.862959e-04 0.0001624426 6.209863e-05
 [410,] 1.403932e-04 0.0001624426 4.679772e-05
 [411,] 4.942921e-04 0.0001624426 1.647640e-04
 [412,] 1.319827e-04 0.0001624426 4.399423e-05
 [413,] 1.350498e-04 0.0001624426 4.501661e-05
 [414,] 1.348789e-04 0.0001624426 4.495964e-05
 [415,] 1.309901e-04 0.0001624426 4.366336e-05
 [416,] 1.661653e-04 0.0002696479 1.576487e-04
 [417,] 1.211991e-04 0.0001624426 4.039971e-05
 [418,] 3.667284e-04 0.0001624426 1.222428e-04
 [419,] 1.607570e-04 0.0001624426 5.358566e-05
 [420,] 2.568725e-04 0.0001624426 8.562417e-05
 [421,] 1.460904e-04 0.0001624426 4.869680e-05
 [422,] 1.862890e-04 0.0001624426 6.209633e-05
 [423,] 1.543292e-04 0.0001624426 5.144306e-05
 [424,] 1.207078e-04 0.0001624426 4.023594e-05
 [425,] 1.173937e-04 0.0001948160 3.913124e-05
 [426,] 1.806509e-04 0.0001624426 6.021697e-05
 [427,] 9.818072e-05 0.0001624426 3.272691e-05
 [428,] 6.908192e-05 0.0001624426 2.302731e-05
 [429,] 1.224646e-04 0.0001624426 4.082153e-05
 [430,] 7.565684e-05 0.0001624426 2.521895e-05
 [431,] 1.468158e-04 0.0001624426 4.893859e-05
 [432,] 6.961231e-05 0.0001624426 2.320410e-05
 [433,] 1.051688e-04 0.0001624426 3.505625e-05
 [434,] 1.065353e-04 0.0001624426 3.551176e-05
 [435,] 1.420108e-04 0.0001624426 4.733694e-05
 [436,] 1.429149e-04 0.0001624426 4.763831e-05
 [437,] 1.147080e-04 0.0001624426 3.823600e-05
 [438,] 8.518832e-05 0.0001624426 2.839611e-05
 [439,] 1.440386e-04 0.0001624426 4.801287e-05
 [440,] 1.266331e-04 0.0001624426 4.221104e-05
 [441,] 6.850200e-05 0.0001624426 2.283400e-05
 [442,] 8.998122e-05 0.0001624426 2.999374e-05
 [443,] 7.898245e-05 0.0001624426 2.632748e-05
 [444,] 7.797725e-05 0.0001624426 2.599242e-05
 [445,] 7.797725e-05 0.0001624426 2.599242e-05
 [446,] 1.044696e-04 0.0001624426 3.482319e-05
 [447,] 7.863825e-05 0.0001624426 2.621275e-05
 [448,] 7.933594e-05 0.0001624426 2.644531e-05
 [449,] 7.933594e-05 0.0001624426 2.644531e-05
 [450,] 9.274554e-05 0.0001624426 3.091518e-05
 [451,] 8.966859e-05 0.0001624426 2.988953e-05
 [452,] 2.823893e-04 0.0001624426 9.412977e-05
 [453,] 7.898245e-05 0.0001624426 2.632748e-05
 [454,] 8.478438e-05 0.0001624426 2.826146e-05
 [455,] 9.117304e-05 0.0001624426 3.039101e-05
 [456,] 7.898245e-05 0.0001624426 2.632748e-05
 [457,] 7.933594e-05 0.0001624426 2.644531e-05
 [458,] 9.161129e-05 0.0001624426 3.053710e-05
 [459,] 9.459527e-05 0.0001624426 3.153176e-05
 [460,] 9.106105e-05 0.0001624426 3.035368e-05
 [461,] 1.149114e-04 0.0001624426 3.830381e-05
 [462,] 6.891377e-05 0.0001624426 2.297126e-05
 [463,] 6.901683e-05 0.0001624426 2.300561e-05
 [464,] 1.036504e-04 0.0001624426 3.455012e-05
 [465,] 1.033121e-04 0.0001624426 3.443736e-05
 [466,] 8.999354e-05 0.0001624426 2.999785e-05
 [467,] 6.865515e-05 0.0001624426 2.288505e-05
 [468,] 1.315769e-04 0.0001624426 4.385898e-05
 [469,] 6.890494e-05 0.0001624426 2.296831e-05
 [470,] 7.852466e-05 0.0001624426 2.617489e-05
 [471,] 8.573458e-05 0.0001624426 2.857819e-05
 [472,] 2.855772e-04 0.0001624426 9.519241e-05
 [473,] 7.072904e-05 0.0001624426 2.357635e-05
 [474,] 1.292741e-04 0.0001624426 4.309137e-05
 [475,] 8.494008e-05 0.0001624426 2.831336e-05
 [476,] 1.057647e-04 0.0001624426 3.525490e-05
 [477,] 8.373696e-05 0.0001624426 2.791232e-05
 [478,] 8.404855e-05 0.0001624426 2.801618e-05
 [479,] 1.017682e-04 0.0001624426 3.392273e-05
 [480,] 1.533709e-04 0.0001624426 5.112364e-05
 [481,] 8.421282e-05 0.0001624426 2.807094e-05
 [482,] 1.017682e-04 0.0001624426 3.392273e-05
 [483,] 1.091233e-04 0.0001624426 3.637444e-05
 [484,] 6.892530e-05 0.0001624426 2.297510e-05
 [485,] 9.336006e-05 0.0001624426 3.112002e-05
 [486,] 6.898709e-05 0.0001624426 2.299570e-05
 [487,] 7.911960e-05 0.0001624426 2.637320e-05
 [488,] 1.307894e-04 0.0001624426 4.359646e-05
 [489,] 7.941372e-05 0.0001624426 2.647124e-05
 [490,] 7.883355e-05 0.0001624426 2.627785e-05
 [491,] 1.043767e-04 0.0001624426 3.479222e-05
 [492,] 8.534222e-05 0.0001624426 2.844741e-05
 [493,] 7.799717e-05 0.0001624426 2.599906e-05
 [494,] 7.883355e-05 0.0001624426 2.627785e-05
 [495,] 7.883355e-05 0.0001624426 2.627785e-05
 [496,] 7.855547e-05 0.0001624426 2.618516e-05
 [497,] 6.891534e-05 0.0001624426 2.297178e-05
 [498,] 7.855547e-05 0.0001624426 2.618516e-05
 [499,] 7.855547e-05 0.0001624426 2.618516e-05
 [500,] 8.372177e-05 0.0001624426 2.790726e-05
 [501,] 7.799717e-05 0.0001624426 2.599906e-05
 [502,] 6.891534e-05 0.0001624426 2.297178e-05
 [503,] 7.702786e-05 0.0001624426 2.567595e-05
 [504,] 9.839115e-05 0.0001624426 3.279705e-05
 [505,] 8.307388e-05 0.0001624426 2.769129e-05
 [506,] 1.177425e-04 0.0001624426 3.924750e-05
 [507,] 9.612169e-05 0.0001624426 3.204056e-05
 [508,] 8.502733e-05 0.0001624426 2.834244e-05
 [509,] 8.456445e-05 0.0001624426 2.818815e-05
 [510,] 9.463309e-05 0.0001624426 3.154436e-05
 [511,] 1.277099e-04 0.0001624426 4.256998e-05
 [512,] 1.026912e-04 0.0001624426 3.423039e-05
 [513,] 1.273473e-04 0.0001624426 4.244911e-05
 [514,] 1.186142e-04 0.0001624426 3.953805e-05
 [515,] 1.273473e-04 0.0001624426 4.244911e-05
 [516,] 1.302180e-04 0.0001624426 4.340600e-05
 [517,] 1.273473e-04 0.0001624426 4.244911e-05
 [518,] 1.163516e-04 0.0001624426 3.878387e-05
 [519,] 1.491382e-04 0.0001624426 4.971272e-05
 [520,] 1.179393e-04 0.0001624426 3.931309e-05
 [521,] 8.745650e-05 0.0001624426 2.915217e-05
 [522,] 8.643330e-05 0.0001624426 2.881110e-05
 [523,] 1.188889e-04 0.0001624426 3.962962e-05
 [524,] 1.055650e-04 0.0001624426 3.518832e-05
 [525,] 8.192191e-05 0.0001624426 2.730730e-05
 [526,] 8.793485e-05 0.0001624426 2.931162e-05
 [527,] 1.046516e-04 0.0001624426 3.488387e-05
 [528,] 1.056258e-04 0.0001624426 3.520861e-05
 [529,] 1.100177e-04 0.0001624426 3.667255e-05
 [530,] 6.901292e-05 0.0001624426 2.300431e-05
 [531,] 1.178472e-04 0.0001624426 3.928239e-05
 [532,] 1.161003e-04 0.0001624426 3.870011e-05
 [533,] 1.208393e-04 0.0001624426 4.027977e-05
 [534,] 1.148514e-04 0.0001624426 3.828379e-05
 [535,] 1.197311e-04 0.0001624426 3.991038e-05
 [536,] 1.119997e-04 0.0001624426 3.733323e-05
 [537,] 1.202911e-04 0.0001624426 4.009702e-05
 [538,] 1.202911e-04 0.0001624426 4.009702e-05
 [539,] 1.202911e-04 0.0001624426 4.009702e-05
 [540,] 1.201739e-04 0.0001624426 4.005796e-05
 [541,] 1.207310e-04 0.0001624426 4.024368e-05
 [542,] 1.069591e-04 0.0001624426 3.565303e-05
 [543,] 1.208874e-04 0.0001624426 4.029579e-05
 [544,] 1.204492e-04 0.0001624426 4.014973e-05
 [545,] 1.211662e-04 0.0001624426 4.038872e-05
 [546,] 1.211662e-04 0.0001624426 4.038872e-05
 [547,] 1.211662e-04 0.0001624426 4.038872e-05
 [548,] 1.195145e-04 0.0001624426 3.983816e-05
 [549,] 1.211662e-04 0.0001624426 4.038872e-05
 [550,] 1.221607e-04 0.0001624426 4.072023e-05
 [551,] 1.224475e-04 0.0001624426 4.081585e-05
 [552,] 1.213191e-04 0.0001624426 4.043971e-05
 [553,] 1.150585e-04 0.0001624426 3.835282e-05
 [554,] 1.215965e-04 0.0001624426 4.053217e-05
 [555,] 1.225833e-04 0.0001624426 4.086109e-05
 [556,] 1.225833e-04 0.0001624426 4.086109e-05
 [557,] 1.071867e-04 0.0001624426 3.572889e-05
 [558,] 1.221684e-04 0.0001624426 4.072280e-05
 [559,] 1.541482e-04 0.0001624426 5.138274e-05
 [560,] 1.022578e-04 0.0001624426 3.408594e-05
 [561,] 2.011587e-04 0.0001624426 6.705291e-05
 [562,] 1.841845e-04 0.0001624426 6.139482e-05
 [563,] 1.119829e-04 0.0001624426 3.732764e-05
 [564,] 7.150392e-05 0.0001624426 2.383464e-05
 [565,] 1.143572e-04 0.0001624426 3.811908e-05
 [566,] 1.022896e-04 0.0001624426 3.409652e-05
 [567,] 1.441816e-04 0.0001624426 4.806055e-05
 [568,] 7.348497e-05 0.0001624426 2.449499e-05
 [569,] 9.855879e-05 0.0001624426 3.285293e-05
 [570,] 9.051778e-05 0.0001624426 3.017259e-05
 [571,] 9.122485e-05 0.0001624426 3.040828e-05
 [572,] 9.416002e-05 0.0001624426 3.138667e-05
 [573,] 9.494710e-05 0.0001624426 3.164903e-05
 [574,] 9.008186e-05 0.0001624426 3.002729e-05
 [575,] 9.338978e-05 0.0001624426 3.112993e-05
 [576,] 7.273075e-05 0.0001624426 2.424358e-05
 [577,] 9.117692e-05 0.0001624426 3.039231e-05
 [578,] 4.026750e-04 0.0001624426 1.342250e-04
 [579,] 6.921106e-05 0.0001624426 2.307035e-05
 [580,] 9.122485e-05 0.0001624426 3.040828e-05
 [581,] 9.160227e-05 0.0001624426 3.053409e-05
 [582,] 6.992446e-05 0.0001624426 2.330815e-05
 [583,] 9.534204e-05 0.0001624426 3.178068e-05
 [584,] 9.870163e-05 0.0001624426 3.290054e-05
 [585,] 1.292863e-04 0.0001624426 4.309543e-05
 [586,] 9.534204e-05 0.0001624426 3.178068e-05
 [587,] 1.600378e-04 0.0001624426 5.334593e-05
 [588,] 9.349003e-05 0.0001624426 3.116334e-05
 [589,] 1.656775e-04 0.0001624426 5.522584e-05
 [590,] 9.671743e-05 0.0001624426 3.223914e-05
 [591,] 9.586960e-05 0.0001624426 3.195653e-05
 [592,] 9.503999e-05 0.0001624426 3.168000e-05
 [593,] 1.029653e-04 0.0001624426 3.432176e-05
 [594,] 1.019840e-04 0.0001624426 3.399466e-05
 [595,] 1.019840e-04 0.0001624426 3.399466e-05
 [596,] 9.916350e-05 0.0001624426 3.305450e-05
 [597,] 1.019840e-04 0.0001624426 3.399466e-05
 [598,] 8.996678e-05 0.0001624426 2.998893e-05
 [599,] 1.045606e-04 0.0001624426 3.485354e-05
 [600,] 1.015801e-04 0.0001624426 3.386003e-05
 [601,] 9.451226e-05 0.0001624426 3.150409e-05
 [602,] 1.015801e-04 0.0001624426 3.386003e-05
 [603,] 1.000835e-04 0.0001624426 3.336117e-05
 [604,] 9.916350e-05 0.0001624426 3.305450e-05
 [605,] 9.916350e-05 0.0001624426 3.305450e-05
 [606,] 1.000835e-04 0.0001624426 3.336117e-05
 [607,] 9.439254e-05 0.0001624426 3.146418e-05
 [608,] 9.439254e-05 0.0001624426 3.146418e-05
 [609,] 9.520829e-05 0.0001624426 3.173610e-05
 [610,] 9.689403e-05 0.0001624426 3.229801e-05
 [611,] 9.689403e-05 0.0001624426 3.229801e-05
 [612,] 9.549661e-05 0.0001624426 3.183220e-05
 [613,] 9.776473e-05 0.0001624426 3.258824e-05
 [614,] 1.226061e-04 0.0001624426 4.086871e-05
 [615,] 1.005529e-04 0.0001624426 3.351762e-05
 [616,] 1.005529e-04 0.0001624426 3.351762e-05
 [617,] 1.307246e-04 0.0001624426 4.357486e-05
 [618,] 1.024746e-04 0.0001624426 3.415821e-05
 [619,] 1.024746e-04 0.0001624426 3.415821e-05
 [620,] 1.054119e-04 0.0001624426 3.513730e-05
 [621,] 1.187458e-04 0.0001624426 3.958194e-05
 [622,] 7.152132e-05 0.0001624426 2.384044e-05
 [623,] 7.152309e-05 0.0001624426 2.384103e-05
 [624,] 1.476505e-04 0.0001624426 4.921683e-05
 [625,] 7.160072e-05 0.0001624426 2.386691e-05
 [626,] 9.811782e-05 0.0001624426 3.270594e-05
 [627,] 1.086451e-04 0.0001624426 3.621505e-05
 [628,] 9.995072e-05 0.0001624426 3.331691e-05
 [629,] 8.967809e-05 0.0001624426 2.989270e-05
 [630,] 9.086065e-05 0.0001624426 3.028688e-05
 [631,] 1.130474e-04 0.0001624426 3.768245e-05
 [632,] 1.127406e-04 0.0001624426 3.758020e-05
 [633,] 8.780985e-05 0.0001624426 2.926995e-05
 [634,] 1.400325e-04 0.0001624426 4.667749e-05
 [635,] 1.150049e-04 0.0001624426 3.833496e-05
 [636,] 1.128509e-04 0.0001624426 3.761695e-05
 [637,] 1.137066e-04 0.0001624426 3.790218e-05
 [638,] 8.605928e-05 0.0001624426 2.868643e-05
 [639,] 8.656416e-05 0.0001624426 2.885472e-05
 [640,] 8.907289e-05 0.0001624426 2.969096e-05
 [641,] 1.042818e-04 0.0001624426 3.476061e-05
 [642,] 1.140351e-04 0.0001624426 3.801169e-05
 [643,] 1.137066e-04 0.0001624426 3.790218e-05
 [644,] 1.137697e-04 0.0001624426 3.792324e-05
 [645,] 1.140351e-04 0.0001624426 3.801169e-05
 [646,] 1.138952e-04 0.0001624426 3.796506e-05
 [647,] 1.141006e-04 0.0001624426 3.803353e-05
 [648,] 1.147369e-04 0.0001624426 3.824563e-05
 [649,] 1.140351e-04 0.0001624426 3.801169e-05
 [650,] 1.141006e-04 0.0001624426 3.803353e-05
 [651,] 1.145706e-04 0.0001624426 3.819020e-05
 [652,] 1.167442e-04 0.0001624426 3.891474e-05
 [653,] 1.148274e-04 0.0001624426 3.827579e-05
 [654,] 1.132440e-04 0.0001624426 3.774801e-05
 [655,] 8.909955e-05 0.0001624426 2.969985e-05
 [656,] 8.932615e-05 0.0001624426 2.977538e-05
 [657,] 1.156381e-04 0.0001624426 3.854602e-05
 [658,] 8.696864e-05 0.0001624426 2.898955e-05
 [659,] 1.054022e-04 0.0001624426 3.513406e-05
 [660,] 8.370166e-05 0.0001624426 2.790055e-05
 [661,] 9.092321e-05 0.0001624426 3.030774e-05
 [662,] 1.185257e-04 0.0001624426 3.950858e-05
 [663,] 8.892922e-05 0.0001624426 2.964307e-05
 [664,] 9.915953e-05 0.0001624426 3.305318e-05
 [665,] 8.863244e-05 0.0001624426 2.954415e-05
 [666,] 1.186626e-04 0.0001624426 3.955422e-05
 [667,] 1.535917e-04 0.0001624426 5.119724e-05
 [668,] 1.354540e-04 0.0001624426 4.515133e-05
 [669,] 1.144779e-04 0.0001624426 3.815931e-05
 [670,] 9.389427e-05 0.0001624426 3.129809e-05
 [671,] 1.063185e-04 0.0001624426 3.543949e-05
 [672,] 1.194876e-04 0.0001624426 3.982920e-05
 [673,] 1.487024e-04 0.0001624426 4.956747e-05
 [674,] 3.347341e-04 0.0001624426 1.115780e-04
 [675,] 7.918689e-05 0.0001624426 2.639563e-05
 [676,] 1.045611e-04 0.0001624426 3.485371e-05
 [677,] 1.252756e-04 0.0001624426 4.175852e-05
 [678,] 7.089984e-05 0.0001624426 2.363328e-05
 [679,] 9.365392e-05 0.0001624426 3.121797e-05
 [680,] 9.670710e-05 0.0001624426 3.223570e-05
 [681,] 9.468871e-05 0.0001624426 3.156290e-05
 [682,] 8.962332e-05 0.0001624426 2.987444e-05
 [683,] 1.036912e-04 0.0001624426 3.456372e-05
 [684,] 8.116366e-05 0.0001624426 2.705455e-05
 [685,] 7.916792e-05 0.0001624426 2.638931e-05
 [686,] 1.037558e-04 0.0001624426 3.458527e-05
 [687,] 8.821169e-05 0.0001624426 2.940390e-05
 [688,] 8.691061e-05 0.0001624426 2.897020e-05
 [689,] 2.479325e-04 0.0001624426 8.264415e-05
 [690,] 1.251094e-04 0.0001624426 4.170313e-05
 [691,] 8.541828e-05 0.0001624426 2.847276e-05
 [692,] 1.038856e-04 0.0001624426 3.462852e-05
 [693,] 8.541828e-05 0.0001624426 2.847276e-05
 [694,] 1.037084e-04 0.0001624426 3.456948e-05
 [695,] 8.691061e-05 0.0001624426 2.897020e-05
 [696,] 8.628172e-05 0.0001624426 2.876057e-05
 [697,] 8.220854e-05 0.0001624426 2.740285e-05
 [698,] 1.396489e-04 0.0001624426 4.654963e-05
 [699,] 8.325621e-05 0.0001624426 2.775207e-05
 [700,] 1.254221e-04 0.0001624426 4.180736e-05
 [701,] 8.766904e-05 0.0001624426 2.922301e-05
 [702,] 1.253689e-04 0.0001624426 4.178965e-05
 [703,] 1.254502e-04 0.0001624426 4.181672e-05
 [704,] 8.373093e-05 0.0001624426 2.791031e-05
 [705,] 8.407411e-05 0.0001624426 2.802470e-05
 [706,] 1.038867e-04 0.0001624426 3.462892e-05
 [707,] 7.107149e-05 0.0001624426 2.369050e-05
 [708,] 8.009251e-05 0.0001624426 2.669750e-05
 [709,] 8.394378e-05 0.0001624426 2.798126e-05
 [710,] 7.595963e-05 0.0001624426 2.531988e-05
 [711,] 1.266847e-04 0.0001624426 4.222824e-05
 [712,] 6.920169e-05 0.0001624426 2.306723e-05
 [713,] 7.337912e-05 0.0001624426 2.445971e-05
 [714,] 1.262551e-04 0.0001624426 4.208502e-05
 [715,] 8.319402e-05 0.0001624426 2.773134e-05
 [716,] 8.626117e-05 0.0001624426 2.875372e-05
 [717,] 8.223025e-05 0.0001624426 2.741008e-05
 [718,] 8.687272e-05 0.0001624426 2.895757e-05
 [719,] 8.749824e-05 0.0001624426 2.916608e-05
 [720,] 8.791531e-05 0.0001624426 2.930510e-05
 [721,] 1.261923e-04 0.0001624426 4.206411e-05
 [722,] 1.262232e-04 0.0001624426 4.207440e-05
 [723,] 7.780042e-05 0.0001624426 2.593347e-05
 [724,] 1.010839e-04 0.0001624426 3.369462e-05
 [725,] 1.260527e-04 0.0001624426 4.201756e-05
 [726,] 9.195162e-05 0.0001624426 3.065054e-05
 [727,] 1.308671e-04 0.0001624426 4.362238e-05
 [728,] 7.615418e-05 0.0001624426 2.538473e-05
 [729,] 1.265711e-04 0.0001624426 4.219035e-05
 [730,] 1.041416e-04 0.0001624426 3.471387e-05
 [731,] 8.425970e-05 0.0001624426 2.808657e-05
 [732,] 9.292936e-05 0.0001624426 3.097645e-05
 [733,] 9.875916e-05 0.0001624426 3.291972e-05
 [734,] 7.254514e-05 0.0001624426 2.418171e-05
 [735,] 1.254603e-04 0.0001624426 4.182008e-05
 [736,] 1.151806e-04 0.0001624426 3.839355e-05
 [737,] 7.992444e-05 0.0001624426 2.664148e-05
 [738,] 7.959451e-05 0.0001624426 2.653150e-05
 [739,] 8.193090e-05 0.0001624426 2.731030e-05
 [740,] 8.193090e-05 0.0001624426 2.731030e-05
 [741,] 9.374602e-05 0.0001624426 3.124867e-05
 [742,] 1.029290e-04 0.0001624426 3.430965e-05
 [743,] 1.060459e-04 0.0001624426 3.534863e-05
 [744,] 8.152888e-05 0.0001624426 2.717629e-05
 [745,] 7.114079e-05 0.0001624426 2.371360e-05
 [746,] 9.347181e-05 0.0001624426 3.115727e-05
 [747,] 1.039583e-04 0.0001624426 3.465277e-05
 [748,] 1.483954e-04 0.0001624426 4.946513e-05
 [749,] 1.074065e-04 0.0001624426 3.580218e-05
 [750,] 1.063751e-04 0.0001624426 3.545836e-05
 [751,] 1.102452e-04 0.0001624426 3.674840e-05
 [752,] 1.394157e-04 0.0001624426 4.647191e-05
 [753,] 8.005440e-05 0.0001624426 2.668480e-05
 [754,] 1.212419e-04 0.0001624426 4.041398e-05
 [755,] 1.212419e-04 0.0001624426 4.041398e-05
 [756,] 1.239214e-04 0.0001624426 4.130713e-05
 [757,] 1.255050e-04 0.0001624426 4.183499e-05
 [758,] 1.239214e-04 0.0001624426 4.130713e-05
 [759,] 8.278863e-05 0.0001624426 2.759621e-05
 [760,] 7.900858e-05 0.0001624426 2.633619e-05
 [761,] 1.280977e-04 0.0001624426 4.269924e-05
 [762,] 1.030126e-04 0.0001624426 3.433753e-05
 [763,] 1.841246e-04 0.0001624426 6.137488e-05
 [764,] 1.203340e-04 0.0001624426 4.011132e-05
 [765,] 8.808871e-05 0.0001624426 2.936290e-05
 [766,] 8.484707e-05 0.0001624426 2.828236e-05
 [767,] 7.158463e-05 0.0001624426 2.386154e-05
 [768,] 1.397884e-03 0.0001624426 4.659614e-04
 [769,] 1.335933e-04 0.0001624426 4.453110e-05
 [770,] 1.343784e-04 0.0001624426 4.479281e-05
 [771,] 1.430218e-04 0.0001624426 4.767394e-05
 [772,] 1.154809e-04 0.0001624426 3.849363e-05
 [773,] 1.069911e-04 0.0001624426 3.566371e-05
 [774,] 1.328083e-04 0.0001624426 4.426943e-05
 [775,] 7.243189e-05 0.0001624426 2.414396e-05
 [776,] 8.078577e-05 0.0001624426 2.692859e-05
 [777,] 8.083069e-05 0.0001624426 2.694356e-05
 [778,] 7.197066e-05 0.0001624426 2.399022e-05
 [779,] 7.246238e-05 0.0001624426 2.415413e-05
 [780,] 7.336016e-05 0.0001624426 2.445339e-05
 [781,] 1.107780e-04 0.0001624426 3.692599e-05
 [782,] 1.352536e-04 0.0001624426 4.508455e-05
 [783,] 1.647785e-04 0.0001624426 5.492617e-05
 [784,] 1.742004e-04 0.0001624426 5.806681e-05
 [785,] 1.742004e-04 0.0001624426 5.806681e-05
 [786,] 1.766857e-04 0.0001624426 5.889525e-05
 [787,] 1.319485e-04 0.0001624426 4.398284e-05
 [788,] 1.695972e-04 0.0001624426 5.653240e-05
 [789,] 1.556136e-04 0.0001624426 5.187118e-05
 [790,] 7.575255e-05 0.0001624426 2.525085e-05
 [791,] 1.297819e-04 0.0001624426 4.326062e-05
 [792,] 1.298917e-04 0.0001624426 4.329724e-05
 [793,] 1.183977e-04 0.0001624426 3.946592e-05
 [794,] 4.872542e-04 0.0001624426 1.624181e-04
 [795,] 1.434268e-04 0.0001624426 4.780893e-05
 [796,] 5.010304e-04 0.0001624426 1.670101e-04
 [797,] 1.692623e-04 0.0001624426 1.062621e-04
 [798,] 1.580538e-04 0.0001624426 5.268461e-05
 [799,] 1.034688e-04 0.0001624426 3.448961e-05
 [800,] 7.353573e-05 0.0001624426 2.451191e-05
 [801,] 2.413094e-04 0.0001624426 8.043648e-05
 [802,] 1.101765e-04 0.0001624426 3.672551e-05
 [803,] 2.458619e-04 0.0001624426 8.195398e-05
 [804,] 1.080751e-04 0.0001624426 3.602505e-05
 [805,] 1.092697e-04 0.0001624426 3.642325e-05
 [806,] 7.255340e-05 0.0001624426 2.418447e-05
 [807,] 1.022015e-04 0.0001624426 3.406717e-05
 [808,] 7.018483e-05 0.0001624426 2.339494e-05
 [809,] 7.443297e-05 0.0001624426 2.481099e-05
 [810,] 7.173965e-05 0.0001624426 2.391322e-05
 [811,] 8.792543e-05 0.0001624426 2.930848e-05
 [812,] 7.285013e-05 0.0001624426 2.428338e-05
 [813,] 7.273919e-05 0.0001624426 2.424640e-05
 [814,] 7.103846e-05 0.0001624426 2.367949e-05
 [815,] 7.147650e-05 0.0001624426 2.382550e-05
 [816,] 1.030181e-04 0.0001624426 3.433936e-05
 [817,] 2.269219e-04 0.0001624426 7.564064e-05
 [818,] 7.165323e-05 0.0001624426 2.388441e-05
 [819,] 7.743532e-05 0.0001624426 2.581177e-05
 [820,] 7.085041e-05 0.0001624426 2.361680e-05
 [821,] 7.165713e-05 0.0001624426 2.388571e-05
 [822,] 1.331322e-04 0.0001624426 4.437739e-05
 [823,] 7.174236e-05 0.0001624426 2.391412e-05
 [824,] 8.230846e-05 0.0001624426 2.743615e-05
 [825,] 7.147804e-05 0.0001624426 2.382601e-05
 [826,] 7.707717e-05 0.0001624426 2.569239e-05
 [827,] 2.223279e-04 0.0001624426 7.410929e-05
 [828,] 1.444917e-04 0.0001624426 4.816389e-05
 [829,] 1.299275e-04 0.0001624426 4.330916e-05
 [830,] 7.246720e-05 0.0001624426 2.415573e-05
 [831,] 1.367909e-04 0.0001624426 4.559697e-05
 [832,] 8.437360e-05 0.0001624426 2.812453e-05
 [833,] 8.758097e-05 0.0001624426 2.919366e-05
 [834,] 8.723583e-05 0.0001624426 2.907861e-05
 [835,] 1.645799e-04 0.0001624426 5.485996e-05
 [836,] 1.034491e-04 0.0001624426 3.448303e-05
 [837,] 8.659038e-05 0.0001624426 2.886346e-05
 [838,] 1.325406e-04 0.0001624426 4.418020e-05
 [839,] 1.046431e-04 0.0001624426 3.488102e-05
 [840,] 1.592172e-04 0.0001624426 5.307241e-05
 [841,] 1.046431e-04 0.0001624426 3.488102e-05
 [842,] 8.958284e-05 0.0001624426 2.986095e-05
 [843,] 1.282239e-04 0.0001624426 4.274129e-05
 [844,] 7.257729e-05 0.0001624426 2.419243e-05
 [845,] 1.299819e-04 0.0001624426 4.332728e-05
 [846,] 7.168373e-05 0.0001624426 2.389458e-05
 [847,] 1.538326e-04 0.0001624426 5.127752e-05
 [848,] 7.040280e-05 0.0001624426 2.346760e-05
 [849,] 1.276782e-04 0.0001624426 4.255940e-05
 [850,] 7.164265e-05 0.0001624426 2.388088e-05
 [851,] 1.043296e-04 0.0001624426 3.477654e-05
 [852,] 8.405738e-05 0.0001624426 2.801913e-05
 [853,] 1.039867e-04 0.0001624426 3.466222e-05
 [854,] 7.168373e-05 0.0001624426 2.389458e-05
 [855,] 1.407267e-04 0.0001624426 4.690890e-05
 [856,] 7.765543e-05 0.0001624426 2.588514e-05
 [857,] 7.699827e-05 0.0001624426 2.566609e-05
 [858,] 8.338132e-05 0.0001624426 2.779377e-05
 [859,] 1.335752e-04 0.0001624426 4.452507e-05
 [860,] 8.363847e-05 0.0001624426 2.787949e-05
 [861,] 1.544195e-04 0.0001624426 5.147318e-05
 [862,] 7.018841e-05 0.0001624426 2.339614e-05
 [863,] 7.018841e-05 0.0001624426 2.339614e-05
 [864,] 1.285173e-04 0.0001624426 4.283909e-05
 [865,] 1.571036e-04 0.0001624426 5.236786e-05
 [866,] 9.980417e-05 0.0001624426 3.326806e-05
 [867,] 9.032439e-05 0.0001624426 3.010813e-05
 [868,] 1.329121e-04 0.0001624426 4.430405e-05
 [869,] 9.930112e-05 0.0001624426 3.310037e-05
 [870,] 7.064307e-05 0.0001624426 2.354769e-05
 [871,] 1.306238e-04 0.0001624426 4.354127e-05
 [872,] 1.293275e-04 0.0001624426 4.310915e-05
 [873,] 1.303589e-04 0.0001624426 4.345297e-05
 [874,] 8.847134e-05 0.0001624426 2.949045e-05
 [875,] 1.081001e-04 0.0001624426 3.603338e-05
 [876,] 1.356153e-04 0.0001624426 4.520509e-05
 [877,] 7.743539e-05 0.0001624426 2.581180e-05
 [878,] 1.324876e-04 0.0001624426 4.416253e-05
 [879,] 1.101542e-04 0.0001624426 3.671806e-05
 [880,] 1.315180e-04 0.0001624426 4.383933e-05
 [881,] 7.113651e-05 0.0001624426 2.371217e-05
 [882,] 1.367631e-04 0.0001624426 4.558771e-05
 [883,] 1.406530e-04 0.0001624426 4.688432e-05
 [884,] 8.067052e-05 0.0001624426 2.689017e-05
 [885,] 7.113651e-05 0.0001624426 2.371217e-05
 [886,] 7.212824e-05 0.0001624426 2.404275e-05
 [887,] 7.667382e-05 0.0001624426 2.555794e-05
 [888,] 1.312928e-04 0.0001624426 4.376425e-05
 [889,] 7.083621e-05 0.0001624426 2.361207e-05
 [890,] 7.304617e-05 0.0001624426 2.434872e-05
 [891,] 7.337680e-05 0.0001624426 2.445893e-05
 [892,] 1.261445e-04 0.0001624426 4.204816e-05
 [893,] 1.314632e-04 0.0001624426 4.382105e-05
 [894,] 1.287099e-04 0.0001624426 4.290329e-05
 [895,] 1.156440e-04 0.0001624426 3.854801e-05
 [896,] 1.020931e-04 0.0001624426 3.403105e-05
 [897,] 7.956176e-05 0.0001624426 2.652059e-05
 [898,] 1.345394e-04 0.0001624426 4.484646e-05
 [899,] 1.094083e-04 0.0001624426 3.646943e-05
 [900,] 9.374021e-05 0.0001624426 3.124674e-05
 [901,] 1.309001e-04 0.0001624426 4.363336e-05
 [902,] 1.117069e-04 0.0001624426 3.723563e-05
 [903,] 1.671547e-04 0.0001624426 5.571825e-05
 [904,] 1.145622e-04 0.0001624426 3.818739e-05
 [905,] 9.424183e-05 0.0001624426 3.141394e-05
 [906,] 1.082381e-04 0.0001624426 3.607935e-05
 [907,] 9.182804e-05 0.0001624426 3.060935e-05
 [908,] 1.094083e-04 0.0001624426 3.646943e-05
 [909,] 1.368976e-04 0.0001624426 4.563252e-05
 [910,] 1.310931e-04 0.0001624426 4.369769e-05
 [911,] 1.314417e-04 0.0001624426 4.381390e-05
 [912,] 1.385570e-04 0.0001624426 4.618565e-05
 [913,] 1.722590e-04 0.0001624426 5.741967e-05
 [914,] 1.184439e-04 0.0001624426 3.948129e-05
 [915,] 1.698974e-04 0.0001624426 5.663246e-05
 [916,] 1.307793e-04 0.0001624426 4.359309e-05
 [917,] 1.059085e-04 0.0001624426 3.530285e-05
 [918,] 1.649937e-04 0.0001624426 5.499790e-05
 [919,] 1.793321e-04 0.0001624426 5.977736e-05
 [920,] 9.374688e-05 0.0001624426 3.124896e-05
 [921,] 9.846312e-05 0.0001624426 3.282104e-05
 [922,] 8.961935e-05 0.0001624426 2.987312e-05
 [923,] 6.986175e-05 0.0001624426 2.328725e-05
 [924,] 8.513253e-05 0.0001624426 2.837751e-05
 [925,] 9.135721e-05 0.0001624426 3.045240e-05
 [926,] 9.227602e-05 0.0001624426 3.075867e-05
 [927,] 7.245023e-05 0.0001624426 2.415008e-05
 [928,] 1.341850e-04 0.0001624426 4.472834e-05
 [929,] 9.086504e-05 0.0001624426 3.028835e-05
 [930,] 1.558447e-04 0.0003841392 5.194823e-05
 [931,] 2.184096e-04 0.0001624426 7.280321e-05
 [932,] 1.410258e-04 0.0014763782 1.100003e-03
 [933,] 1.503546e-04 0.0001624426 5.011821e-05
 [934,] 1.128656e-04 0.0002627123 7.331763e-05
 [935,] 1.995966e-04 0.0001624426 6.653220e-05
 [936,] 1.329368e-04 0.0004939296 3.646794e-04
 [937,] 1.004425e-04 0.0001624426 3.348085e-05
 [938,] 1.415396e-04 0.0001624426 4.717988e-05
 [939,] 1.329368e-04 0.0005170894 3.816749e-04
 [940,] 1.305221e-04 0.0005034030 3.597385e-04
 [941,] 1.139862e-04 0.0002535623 7.348720e-05
 [942,] 1.988861e-04 0.0001624426 6.629537e-05
 [943,] 1.367910e-04 0.0005555331 4.284393e-04
 [944,] 1.434037e-04 0.0001624426 4.780124e-05
 [945,] 1.367910e-04 0.0006592064 5.027735e-04
 [946,] 1.251072e-04 0.0002490953 1.551804e-04
 [947,] 1.563173e-04 0.0001624426 5.210576e-05
 [948,] 2.705711e-04 0.0005293855 1.223849e-03
 [949,] 2.519946e-04 0.0005506131 1.148398e-03
 [950,] 3.959782e-04 0.0001624426 1.319927e-04
 [951,] 1.156048e-04 0.0001624426 3.968977e-05
 [952,] 1.749526e-04 0.0001693240 1.841016e-04
 [953,] 1.169330e-04 0.0001624426 3.897768e-05
 [954,] 5.434744e-04 0.0001624426 6.485414e-04
 [955,] 1.040991e-04 0.0001624426 3.469970e-05
 [956,] 9.619178e-04 0.0001624426 1.389443e-03
 [957,] 1.299744e-04 0.0075397129 4.829042e-03
 [958,] 6.171575e-04 0.0005818608 3.794345e-03
 [959,] 1.369603e-04 0.0102980954 7.390458e-03
 [960,] 1.399693e-04 0.0090684108 6.894751e-03
 [961,] 1.376621e-04 0.0001624426 4.588736e-05
 [962,] 1.030264e-04 0.0001624426 3.434214e-05
 [963,] 1.035854e-04 0.0001624426 3.452846e-05
 [964,] 1.105194e-04 0.0001624426 3.683980e-05
 [965,] 4.131214e-04 0.0017027500 8.236018e-03
 [966,] 1.102657e-04 0.0001624426 3.675522e-05
 [967,] 9.447563e-05 0.0008840378 5.451996e-05
 [968,] 1.754013e-04 0.0004995823 4.993401e-04
 [969,] 1.425535e-04 0.0024397286 2.135798e-03
 [970,] 1.107930e-04 0.0001624426 3.693100e-05
 [971,] 1.505281e-04 0.0001624426 5.017603e-05
 [972,] 2.286004e-04 0.0001787465 7.620012e-05
 [973,] 3.352108e-04 0.0003511519 1.079431e-03
 [974,] 2.132453e-04 0.0001624426 7.108175e-05
 [975,] 1.431806e-04 0.0048894894 4.308254e-03
 [976,] 1.328608e-04 0.0002240709 4.428693e-05
 [977,] 1.997260e-04 0.0001624426 6.657532e-05
 [978,] 1.075058e-04 0.0001624426 3.583528e-05
 [979,] 2.355221e-04 0.0001624426 7.850738e-05
 [980,] 1.071726e-04 0.0001624426 3.572421e-05
 [981,] 1.065909e-04 0.0001624426 3.553029e-05
 [982,] 1.832423e-04 0.0001624426 6.108078e-05
 [983,] 1.553178e-04 0.0092750263 9.984629e-03
 [984,] 1.148602e-04 0.0002875677 1.635812e-04
 [985,] 1.149144e-04 0.0002841936 1.616809e-04
 [986,] 1.073711e-04 0.0001624426 3.579037e-05
 [987,] 1.929215e-04 0.0001624426 7.807933e-05
 [988,] 1.075304e-04 0.0001624426 3.584346e-05
 [989,] 1.076840e-04 0.0001624426 3.589467e-05
 [990,] 8.671980e-05 0.0001624426 2.890660e-05
 [991,] 1.718911e-04 0.0001624426 1.016835e-04
 [992,] 1.069048e-04 0.0001624426 3.563493e-05
 [993,] 1.077125e-04 0.0003607001 1.742387e-04
 [994,] 2.474678e-04 0.0001624426 8.248928e-05
 [995,] 1.383626e-04 0.0001624426 4.612085e-05
 [996,] 1.060591e-04 0.0001624426 3.535305e-05
 [997,] 1.363004e-04 0.0001624426 4.543347e-05
 [998,] 2.360181e-04 0.0001624426 7.867270e-05
 [999,] 8.707348e-05 0.0001624426 2.902449e-05
[1000,] 1.328338e-04 0.0001624426 4.427795e-05
[1001,] 1.067698e-04 0.0001624426 3.558995e-05
[1002,] 2.535901e-04 0.0001624426 8.453005e-05
[1003,] 8.671980e-05 0.0001624426 2.890660e-05
[1004,] 4.743721e-04 0.0005452297 2.778584e-03
[1005,] 1.553428e-04 0.0095784726 9.405235e-03
[1006,] 1.072597e-04 0.0001624426 3.575323e-05
[1007,] 2.613243e-04 0.0001624426 8.710810e-05
[1008,] 1.428129e-04 0.0001624426 4.760430e-05
[1009,] 2.613243e-04 0.0001624426 8.710810e-05
[1010,] 1.070797e-04 0.0001624426 3.569325e-05
[1011,] 4.904862e-04 0.0005254475 2.758903e-03
[1012,] 2.388024e-04 0.0001624426 7.960078e-05
[1013,] 3.032491e-04 0.0004269192 1.146738e-03
[1014,] 1.537679e-04 0.0001624426 5.125598e-05
[1015,] 1.624175e-04 0.0056954134 6.752060e-03
[1016,] 1.624175e-04 0.0062745404 7.443894e-03
[1017,] 2.974009e-04 0.0001624426 9.913363e-05
[1018,] 8.838404e-05 0.0001624426 2.946135e-05
[1019,] 1.632494e-04 0.0062319659 7.474452e-03
[1020,] 1.674568e-04 0.0080001395 1.014847e-02
[1021,] 1.774043e-04 0.0089427623 1.277974e-02
[1022,] 1.745251e-04 0.0075019630 1.034096e-02
[1023,] 1.674568e-04 0.0081548881 1.034614e-02
[1024,] 5.721157e-04 0.0006896604 4.570858e-03
[1025,] 1.069211e-04 0.0001624426 3.564037e-05
[1026,] 1.537679e-04 0.0001624426 5.125598e-05
[1027,] 9.161597e-05 0.0001624426 3.053866e-05
[1028,] 1.069211e-04 0.0001624426 3.564037e-05
[1029,] 1.537679e-04 0.0001624426 5.125598e-05
[1030,] 1.537679e-04 0.0001624426 5.125598e-05
[1031,] 2.893276e-04 0.0001624426 9.644255e-05
[1032,] 1.513011e-04 0.0001624426 5.043370e-05
[1033,] 1.744264e-04 0.0104305230 1.438628e-02
[1034,] 1.734999e-04 0.0106349992 1.450688e-02
[1035,] 1.734999e-04 0.0106349992 1.450688e-02
[1036,] 8.794182e-05 0.0001624426 2.931394e-05
[1037,] 1.657129e-04 0.0092459338 1.146724e-02
[1038,] 1.683428e-04 0.0092412461 1.185824e-02
[1039,] 1.711477e-04 0.0098289293 1.303026e-02
[1040,] 1.191769e-04 0.0001624426 3.972564e-05
[1041,] 6.023696e-04 0.0001624426 2.007899e-04
[1042,] 1.915317e-04 0.0002104863 6.384391e-05
[1043,] 1.463249e-04 0.0001624426 4.877496e-05
[1044,] 1.907159e-04 0.0001624426 6.357198e-05
[1045,] 1.333921e-04 0.0001624426 4.446402e-05
[1046,] 3.949059e-04 0.0001624426 3.666220e-04
[1047,] 9.884619e-05 0.0001624426 3.294873e-05
[1048,] 1.338928e-04 0.0001624426 4.463094e-05
[1049,] 1.491687e-04 0.0002183879 1.924484e-04
[1050,] 1.438603e-04 0.0001624426 4.795344e-05
[1051,] 1.011428e-04 0.0001624426 3.371428e-05
[1052,] 1.472805e-04 0.0001624426 4.909351e-05
[1053,] 6.772565e-04 0.0001624426 2.257522e-04
[1054,] 1.441229e-04 0.0001624426 4.804098e-05
[1055,] 1.463971e-04 0.0001952136 1.645887e-04
[1056,] 1.410825e-04 0.0001624426 4.702750e-05
[1057,] 1.441229e-04 0.0001624426 4.804098e-05
[1058,] 1.569039e-04 0.0001733248 1.607969e-04
[1059,] 1.472805e-04 0.0001624426 4.909351e-05
[1060,] 1.441229e-04 0.0001624426 4.804098e-05
[1061,] 1.472805e-04 0.0001624426 4.909351e-05
[1062,] 1.441229e-04 0.0001624426 4.804098e-05
[1063,] 1.331869e-04 0.0001624426 4.439563e-05
[1064,] 1.441229e-04 0.0001624426 4.804098e-05
[1065,] 1.593666e-04 0.0001624426 1.491746e-04
[1066,] 9.389939e-05 0.0001624426 3.129980e-05
[1067,] 1.035955e-04 0.0001624426 3.453183e-05
[1068,] 1.331869e-04 0.0001624426 4.439563e-05
[1069,] 1.575059e-04 0.0001624426 5.250195e-05
[1070,] 1.471624e-04 0.0001649269 1.380476e-04
[1071,] 1.046470e-04 0.0001624426 3.488233e-05
[1072,] 1.434967e-04 0.0001624426 1.236864e-04
[1073,] 1.425084e-04 0.0001624426 4.750280e-05
[1074,] 1.116736e-04 0.0001624426 5.767113e-05
[1075,] 1.640011e-04 0.0001624426 5.466704e-05
[1076,] 1.658774e-04 0.0001624426 5.529248e-05
[1077,] 1.545577e-04 0.0001624426 5.151922e-05
[1078,] 1.309967e-04 0.0001624426 4.366558e-05
[1079,] 1.528877e-04 0.0001624426 5.096255e-05
[1080,] 1.640011e-04 0.0001624426 5.466704e-05
[1081,] 1.558378e-04 0.0001731288 1.596611e-04
[1082,] 1.680034e-04 0.0001624426 5.600112e-05
[1083,] 1.649126e-04 0.0001624426 5.497088e-05
[1084,] 1.373969e-04 0.0001624426 4.579895e-05
[1085,] 1.819696e-04 0.0001653151 1.880204e-04
[1086,] 1.558221e-04 0.0001624426 5.691912e-05
[1087,] 2.912072e-04 0.0001624426 9.706906e-05
[1088,] 1.195372e-04 0.0001624426 7.179912e-05
[1089,] 9.837590e-05 0.0001624426 3.279197e-05
[1090,] 2.573657e-02 0.0001624426 5.626662e-02
[1091,] 1.546882e-04 0.0001624426 5.156274e-05
[1092,] 1.906911e-04 0.0001624426 1.503784e-04
[1093,] 2.595867e-02 0.0001624426 5.518865e-02
[1094,] 1.707976e-04 0.0001624426 5.693254e-05
[1095,] 9.899099e-04 0.0001624426 3.299700e-04
[1096,] 1.648041e-04 0.0001624426 5.493470e-05
[1097,] 1.833699e-04 0.0001624426 6.112330e-05
[1098,] 2.804984e-02 0.0001624426 6.378357e-02
[1099,] 2.260842e-04 0.0001624426 2.045519e-04
[1100,] 6.652494e-04 0.0001624426 2.217498e-04
[1101,] 2.189682e-04 0.0001624426 2.078630e-04
[1102,] 2.082572e-04 0.0001624426 1.962779e-04
[1103,] 1.538325e-04 0.0001624426 5.127752e-05
[1104,] 2.466046e-04 0.0001624426 1.983871e-04
[1105,] 1.944873e-04 0.0001624426 1.386645e-04
[1106,] 2.146700e-04 0.0001624426 1.706149e-04
[1107,] 1.621111e-04 0.0001624426 5.403704e-05
[1108,] 9.170521e-05 0.0001624426 4.005231e-05
[1109,] 2.086302e-04 0.0001624426 1.483514e-04
[1110,] 2.573657e-02 0.0001624426 7.488157e-02
[1111,] 2.173603e-04 0.0001624426 1.518364e-04
[1112,] 1.918689e-04 0.0001624426 1.380067e-04
[1113,] 2.111186e-04 0.0001624426 1.355797e-04
[1114,] 5.792033e-04 0.0001624426 1.930678e-04
[1115,] 1.392061e-02 0.0001624426 2.847656e-02
[1116,] 1.310543e-04 0.0001624426 4.368476e-05
[1117,] 2.243698e-04 0.0001624426 1.728993e-04
[1118,] 2.226762e-04 0.0001624426 1.779207e-04
[1119,] 5.747372e-04 0.0001624426 1.915791e-04
[1120,] 9.045410e-05 0.0001624426 3.477215e-05
[1121,] 2.840799e-04 0.0001624426 9.469329e-05
[1122,] 9.121413e-05 0.0001624426 3.999085e-05
[1123,] 8.953508e-05 0.0001624426 3.243238e-05
[1124,] 5.689087e-04 0.0001624426 1.896362e-04
[1125,] 9.340909e-05 0.0001624426 3.113636e-05
[1126,] 9.491663e-05 0.0001624426 6.502743e-05
[1127,] 1.750048e-04 0.0001624426 5.833493e-05
[1128,] 7.609187e-04 0.0001624426 2.536396e-04
[1129,] 5.905438e-04 0.0001624426 1.968479e-04
[1130,] 2.982391e-04 0.0001624426 1.002596e-04
[1131,] 2.126510e-04 0.0001624426 1.201972e-04
[1132,] 1.044889e-04 0.0001624426 3.482963e-05
[1133,] 6.290065e-04 0.0001624426 2.096688e-04
[1134,] 1.707976e-04 0.0001624426 5.693254e-05
[1135,] 1.832968e-04 0.0001624426 1.015075e-04
[1136,] 2.011712e-04 0.0001624426 1.091622e-04
[1137,] 1.687988e-04 0.0001624426 5.626626e-05
[1138,] 2.979027e-04 0.0001624426 1.142764e-04
[1139,] 1.599078e-04 0.0001624426 5.330259e-05
[1140,] 5.397486e-04 0.0001624426 1.799162e-04
[1141,] 5.397486e-04 0.0001624426 1.799162e-04
[1142,] 5.296071e-04 0.0001624426 1.765357e-04
[1143,] 1.486064e-04 0.0001624426 4.953547e-05
[1144,] 4.985151e-04 0.0001624426 1.661717e-04
[1145,] 3.947137e-02 0.0001624426 1.228236e-01
[1146,] 9.376409e-05 0.0001624426 6.876745e-05
[1147,] 9.459603e-05 0.0001624426 8.045046e-05
[1148,] 9.362037e-05 0.0001624426 6.322831e-05
[1149,] 1.948432e-04 0.0001624426 1.430866e-04
[1150,] 1.763809e-04 0.0001624426 6.066806e-05
[1151,] 7.111173e-04 0.0001624426 2.370391e-04
[1152,] 5.333195e-04 0.0001624426 4.961886e-04
[1153,] 3.331672e-04 0.0001624426 1.110557e-04
[1154,] 6.687708e-04 0.0001624426 2.229236e-04
[1155,] 8.385822e-05 0.0001624426 2.795274e-05
[1156,] 1.866065e-04 0.0001624426 1.383112e-04
[1157,] 1.219315e-04 0.0001624426 4.064382e-05
[1158,] 8.465035e-05 0.0001624426 2.821678e-05
[1159,] 4.004850e-02 0.0001624426 1.251789e-01
[1160,] 2.437221e-04 0.0001624426 8.124070e-05
[1161,] 1.832968e-04 0.0001624426 1.812818e-04
[1162,] 1.341144e-04 0.0003818189 6.237552e-05
[1163,] 1.222521e-04 0.0006519911 4.605530e-05
[1164,] 2.670511e-04 0.0001624426 8.901705e-05
[1165,] 1.918689e-04 0.0001624426 1.116555e-04
[1166,] 2.920145e-04 0.0001624426 9.733817e-05
[1167,] 1.551283e-04 0.0001624426 5.231221e-05
[1168,] 2.693726e-04 0.0001624426 8.979085e-05
[1169,] 2.648317e-04 0.0001624426 8.827723e-05
[1170,] 2.927270e-04 0.0001624426 9.757568e-05
[1171,] 1.799545e-02 0.0001624426 5.296021e-02
[1172,] 1.139957e-04 0.0001624426 3.799857e-05
[1173,] 3.417729e-04 0.0001624426 1.139243e-04
[1174,] 1.608512e-04 0.0001624426 2.492892e-04
[1175,] 3.830441e-04 0.0001624426 1.276814e-04
[1176,] 3.531852e-04 0.0001624426 2.129292e-04
[1177,] 2.877162e-04 0.0001624426 4.473929e-04
[1178,] 9.029814e-05 0.0001624426 3.009938e-05
[1179,] 9.918828e-05 0.0001624426 3.306276e-05
[1180,] 7.659450e-05 0.0001624426 2.553150e-05
[1181,] 9.648418e-04 0.0001624426 6.509073e-04
[1182,] 3.573507e-04 0.0001624426 1.191169e-04
[1183,] 9.511316e-05 0.0001624426 3.170439e-05
[1184,] 8.580366e-05 0.0001624426 2.860122e-05
[1185,] 1.080333e-04 0.0001624426 3.601110e-05
[1186,] 2.579521e-04 0.0001624426 8.598402e-05
[1187,] 1.009199e-04 0.0001624426 3.363997e-05
[1188,] 9.262403e-05 0.0001624426 3.087468e-05
[1189,] 1.033538e-04 0.0001624426 3.445126e-05
[1190,] 3.600970e-04 0.0001624426 1.200323e-04
[1191,] 9.788796e-05 0.0001624426 3.262932e-05
[1192,] 1.046953e-04 0.0001624426 3.489844e-05
[1193,] 1.923966e-04 0.0001624426 6.413219e-05
[1194,] 9.029416e-05 0.0001624426 3.009805e-05
[1195,] 1.143169e-04 0.0001624426 3.810563e-05
[1196,] 1.094516e-04 0.0001624426 3.648387e-05
[1197,] 1.129997e-04 0.0001624426 3.766655e-05
[1198,] 1.137010e-04 0.0001994957 7.669790e-05
[1199,] 1.003555e-04 0.0001624426 3.345183e-05
[1200,] 2.365774e-04 0.0001624426 7.885914e-05
[1201,] 7.192359e-05 0.0001624426 2.397453e-05
[1202,] 1.049546e-04 0.0001624426 3.498487e-05
[1203,] 7.209251e-05 0.0001624426 2.403084e-05
[1204,] 3.957662e-04 0.0001624426 1.319221e-04
[1205,] 1.136627e-04 0.0001624426 3.788755e-05
[1206,] 1.160339e-04 0.0001624426 3.867798e-05
[1207,] 2.748152e-04 0.0001624426 1.363959e-04
[1208,] 1.160339e-04 0.0001624426 3.867798e-05
[1209,] 2.807986e-04 0.0001624426 1.279320e-04
[1210,] 2.777836e-04 0.0001624426 1.265961e-04
[1211,] 1.147738e-04 0.0001624426 3.825792e-05
[1212,] 2.412522e-04 0.0001624426 1.165251e-04
[1213,] 2.468078e-04 0.0001624426 1.163835e-04
[1214,] 2.194017e-04 0.0001624426 1.144099e-04
[1215,] 1.145001e-04 0.0001624426 3.816669e-05
[1216,] 2.084076e-04 0.0001624426 6.946921e-05
[1217,] 1.113148e-04 0.0001624426 3.710492e-05
[1218,] 2.822277e-04 0.0001624426 9.407590e-05
[1219,] 9.299226e-05 0.0001624426 3.099742e-05
[1220,] 9.234345e-05 0.0001624426 3.078115e-05
[1221,] 3.170344e-04 0.0001624426 1.056781e-04
[1222,] 2.271919e-04 0.0001624426 9.084062e-05
[1223,] 2.028972e-04 0.0001624426 6.763240e-05
[1224,] 9.883488e-05 0.0001624426 3.294496e-05
[1225,] 9.816380e-05 0.0001624426 3.272127e-05
[1226,] 2.373783e-04 0.0001624426 7.912611e-05
[1227,] 1.103832e-04 0.0001624426 3.679439e-05
[1228,] 9.613572e-05 0.0001624426 3.204524e-05
[1229,] 1.470495e-04 0.0001624426 4.901650e-05
[1230,] 2.162553e-04 0.0001624426 7.208510e-05
[1231,] 2.260241e-04 0.0001624426 7.534136e-05
[1232,] 2.482668e-04 0.0001624426 8.275559e-05
[1233,] 8.422478e-05 0.0001624426 2.807493e-05
[1234,] 8.495201e-05 0.0001624426 2.831734e-05
[1235,] 8.495201e-05 0.0001624426 2.831734e-05
[1236,] 3.105360e-04 0.0001624426 1.035120e-04
[1237,] 8.482010e-05 0.0001624426 2.827337e-05
[1238,] 1.988717e-04 0.0001624426 6.629057e-05
[1239,] 8.460966e-05 0.0001624426 2.820322e-05
[1240,] 2.054676e-04 0.0001624426 6.848921e-05
[1241,] 1.784484e-04 0.0001624426 5.948279e-05
[1242,] 1.772393e-03 0.0001624426 2.484893e-04
[1243,] 8.448243e-05 0.0001624426 2.816081e-05
[1244,] 2.210073e-04 0.0001624426 7.366911e-05
[1245,] 2.001162e-03 0.0001624426 2.820601e-04
[1246,] 3.299156e-03 0.0001624426 6.340030e-04
[1247,] 1.171136e-03 0.0001624426 4.424148e-04
[1248,] 9.892022e-05 0.0001624426 3.297341e-05
[1249,] 1.424021e-03 0.0001624426 5.450691e-04
[1250,] 1.635390e-03 0.0001624426 8.208918e-04
[1251,] 1.208229e-03 0.0001624426 4.969258e-04
[1252,] 1.161050e-03 0.0001624426 4.784584e-04
[1253,] 2.636698e-04 0.0001624426 9.030661e-05
[1254,] 1.314458e-03 0.0001624426 5.356244e-04
[1255,] 1.756926e-03 0.0001624426 8.514065e-04
[1256,] 1.816825e-04 0.0001624426 6.056083e-05
[1257,] 1.488929e-03 0.0001624426 5.523355e-04
[1258,] 1.022549e-04 0.0001624426 3.408496e-05
[1259,] 1.424021e-03 0.0001624426 5.097525e-04
[1260,] 1.745645e-03 0.0001624426 5.897879e-04
[1261,] 1.867552e-04 0.0001624426 6.225174e-05
[1262,] 2.376296e-04 0.0001624426 7.920985e-05
[1263,] 1.857768e-04 0.0001624426 6.192560e-05
[1264,] 1.772393e-03 0.0001624426 6.769368e-04
[1265,] 1.981575e-03 0.0001624426 6.947290e-04
[1266,] 1.981575e-03 0.0001624426 9.444035e-04
[1267,] 1.983856e-04 0.0001624426 6.612854e-05
[1268,] 9.474489e-05 0.0001624426 3.158163e-05
[1269,] 2.111317e-04 0.0001624426 7.037725e-05
[1270,] 1.419118e-03 0.0001624426 5.058567e-04
[1271,] 3.299156e-03 0.0001624426 1.762525e-03
[1272,] 3.910291e-03 0.0001624426 2.074065e-03
[1273,] 7.085516e-03 0.0001624426 2.982950e-03
[1274,] 7.752416e-03 0.0001624426 3.249419e-03
[1275,] 7.752416e-03 0.0001624426 3.257069e-03
[1276,] 1.502030e-04 0.0001765794 5.006768e-05
[1277,] 1.254429e-04 0.0001624426 4.181429e-05
[1278,] 1.976427e-04 0.0001624426 6.588089e-05
[1279,] 8.186853e-05 0.0001624426 2.728951e-05
[1280,] 8.126683e-03 0.0001624426 4.526799e-03
[1281,] 9.546291e-05 0.0001624426 3.182097e-05
[1282,] 1.100350e-02 0.0001624426 6.208053e-03
[1283,] 7.928102e-05 0.0001624426 2.642701e-05
[1284,] 9.562642e-05 0.0001624426 3.187547e-05
[1285,] 9.562642e-05 0.0001624426 3.187547e-05
[1286,] 9.514842e-05 0.0001624426 3.171614e-05
[1287,] 9.002171e-05 0.0001624426 3.000724e-05
[1288,] 9.483605e-05 0.0001624426 3.161202e-05
[1289,] 1.400191e-04 0.0001624426 4.667305e-05
[1290,] 9.847455e-05 0.0001868331 3.282485e-05
[1291,] 8.201602e-03 0.0001624426 5.178721e-03
[1292,] 1.066412e-02 0.0001624426 8.143275e-03
[1293,] 9.429097e-05 0.0001624426 3.143032e-05
[1294,] 1.232488e-04 0.0001624426 9.343548e-05
[1295,] 1.400406e-04 0.0001624426 4.668019e-05
[1296,] 9.650756e-05 0.0001624426 3.216919e-05
[1297,] 1.772008e-04 0.0001624426 5.906694e-05
[1298,] 7.508201e-05 0.0003310879 2.953610e-05
[1299,] 8.781784e-05 0.0001624426 2.927261e-05
[1300,] 9.776476e-05 0.0001624426 3.258825e-05
[1301,] 9.399561e-05 0.0001624426 3.133187e-05
[1302,] 5.581785e-03 0.0001624426 4.370327e-03
[1303,] 1.274683e-02 0.0001624426 1.036911e-02
[1304,] 2.599997e-03 0.0001624426 1.701210e-03
[1305,] 2.476679e-04 0.0001624426 8.255597e-05
[1306,] 1.370622e-04 0.0001624426 7.911869e-05
[1307,] 9.620099e-05 0.0001624426 3.206700e-05
[1308,] 9.520786e-05 0.0001624426 3.173595e-05
[1309,] 9.511909e-05 0.0001624426 3.170636e-05
[1310,] 9.464451e-05 0.0001624426 3.154817e-05
[1311,] 9.464451e-05 0.0001624426 3.154817e-05
[1312,] 9.452334e-05 0.0001624426 3.150778e-05
[1313,] 9.545537e-05 0.0001624426 3.181846e-05
[1314,] 9.320938e-05 0.0001624426 3.106979e-05
[1315,] 9.371314e-05 0.0001624426 3.123771e-05
[1316,] 9.349333e-05 0.0001624426 3.116444e-05
[1317,] 9.339477e-05 0.0001624426 3.113159e-05
[1318,] 8.285952e-05 0.0001624426 2.761984e-05
[1319,] 9.457768e-05 0.0001624426 3.152589e-05
[1320,] 9.479215e-05 0.0001624426 3.159738e-05
[1321,] 9.447620e-05 0.0001624426 3.149207e-05
[1322,] 9.371439e-05 0.0001624426 3.123813e-05
[1323,] 9.382530e-05 0.0001624426 3.127510e-05
[1324,] 9.340538e-05 0.0001624426 3.113513e-05
[1325,] 9.308658e-05 0.0001624426 3.102886e-05
[1326,] 1.147046e-04 0.0002693454 1.395591e-04
[1327,] 1.007075e-04 0.0001624426 3.356915e-05
[1328,] 9.428786e-05 0.0001624426 3.142928e-05
[1329,] 1.095764e-04 0.0001822761 8.538220e-05
[1330,] 1.157044e-04 0.0001774483 9.474397e-05
[1331,] 9.373843e-05 0.0001624426 3.124614e-05
[1332,] 9.015684e-05 0.0001624426 3.005228e-05
[1333,] 1.809807e-04 0.0001624426 6.032690e-05
[1334,] 9.131682e-05 0.0003240814 6.919643e-05
[1335,] 1.100774e-03 0.0001624426 8.016195e-04
[1336,] 1.173235e-04 0.0001624426 3.910782e-05
[1337,] 5.207365e-04 0.0001624426 3.767530e-04
[1338,] 1.039351e-04 0.0001624426 3.464504e-05
[1339,] 8.689089e-05 0.0002676106 7.944910e-05
[1340,] 1.043644e-04 0.0001624426 3.478815e-05
[1341,] 8.910099e-04 0.0001624426 5.952998e-04
[1342,] 1.047703e-04 0.0007620384 3.343232e-04
[1343,] 9.032285e-05 0.0001650219 3.010762e-05
[1344,] 1.185648e-04 0.0001624426 3.952159e-05
[1345,] 3.037180e-04 0.0001624426 2.026376e-04
[1346,] 1.029234e-04 0.0001624426 3.430780e-05
[1347,] 8.607737e-05 0.0002628109 7.555311e-05
[1348,] 2.389738e-04 0.0001624426 1.533696e-04
[1349,] 2.906292e-04 0.0001624426 1.905851e-04
[1350,] 3.033186e-04 0.0001624426 2.058885e-04
[1351,] 2.122893e-04 0.0001624426 1.367436e-04
[1352,] 1.243990e-04 0.0001624426 4.146635e-05
[1353,] 1.178182e-04 0.0001911178 7.779185e-05
[1354,] 1.146038e-04 0.0001624426 3.820125e-05
[1355,] 1.103477e-04 0.0001624426 3.678257e-05
[1356,] 9.042567e-05 0.0001624426 5.712587e-05
[1357,] 3.435537e-04 0.0001624426 2.297091e-04
[1358,] 1.176411e-04 0.0001624426 3.921371e-05
[1359,] 8.526209e-04 0.0001624426 6.094396e-04
[1360,] 8.518510e-04 0.0001624426 6.522073e-04
[1361,] 1.085414e-04 0.0001624426 3.618048e-05
[1362,] 8.518510e-04 0.0001624426 7.008059e-04
[1363,] 8.897043e-04 0.0001624426 7.213259e-04
[1364,] 8.897043e-04 0.0001624426 7.474104e-04
[1365,] 1.081331e-04 0.0001624426 3.604437e-05
[1366,] 1.181142e-04 0.0002396106 9.598142e-05
[1367,] 5.807949e-04 0.0001624426 5.887943e-04
[1368,] 8.070721e-05 0.0001624426 2.690240e-05
[1369,] 1.291611e-04 0.0001624426 4.305371e-05
[1370,] 1.782468e-04 0.0001624426 1.393786e-04
[1371,] 1.016728e-04 0.0001624426 5.575803e-05
[1372,] 1.830191e-04 0.0001624426 6.100637e-05
[1373,] 9.938270e-05 0.0001624426 3.312757e-05
[1374,] 9.591637e-05 0.0001624426 3.197212e-05
[1375,] 1.366147e-04 0.0001624426 1.871763e-04
[1376,] 1.034855e-04 0.0001624426 3.449517e-05
[1377,] 1.130376e-04 0.0001624426 4.192695e-05
[1378,] 1.137617e-04 0.0001624426 3.946214e-05
[1379,] 1.158134e-04 0.0001624426 4.721619e-05
[1380,] 1.959721e-04 0.0001624426 6.532403e-05
[1381,] 9.346884e-05 0.0001624426 3.115628e-05
[1382,] 1.135037e-04 0.0001624426 4.070173e-05
[1383,] 1.716139e-04 0.0001624426 5.720463e-05
[1384,] 1.023391e-04 0.0001624426 3.411304e-05
[1385,] 9.488938e-05 0.0001624426 3.162979e-05
[1386,] 1.126317e-04 0.0001624426 3.754389e-05
[1387,] 1.051731e-04 0.0001624426 3.505769e-05
[1388,] 1.494057e-04 0.0001624426 4.980190e-05
[1389,] 1.032995e-04 0.0001624426 3.443317e-05
[1390,] 9.383008e-05 0.0001624426 3.127669e-05
[1391,] 8.585999e-05 0.0001624426 2.862000e-05
[1392,] 8.821313e-05 0.0001624426 2.940438e-05
[1393,] 1.017433e-04 0.0001624426 3.391442e-05
[1394,] 1.079839e-04 0.0001624426 3.599463e-05
[1395,] 1.776681e-04 0.0001624426 5.922271e-05
[1396,] 1.513980e-04 0.0001624426 5.046601e-05
[1397,] 9.789462e-05 0.0001624426 3.263154e-05
[1398,] 9.492776e-05 0.0001624426 3.164259e-05
[1399,] 1.032653e-04 0.0001624426 3.442176e-05
[1400,] 1.449910e-04 0.0001624426 4.833033e-05
[1401,] 8.291765e-05 0.0001624426 2.763922e-05
[1402,] 9.915190e-05 0.0001624426 3.305063e-05
[1403,] 9.613979e-05 0.0001624426 3.204660e-05
[1404,] 7.093584e-05 0.0001624426 2.364528e-05
[1405,] 7.124840e-05 0.0001624426 2.374947e-05
[1406,] 2.579703e-04 0.0001624426 8.599011e-05
[1407,] 8.396819e-05 0.0001624426 2.798940e-05
[1408,] 8.440459e-05 0.0001624426 2.813486e-05
[1409,] 1.593467e-04 0.0001624426 5.311558e-05
[1410,] 2.648578e-04 0.0001624426 8.828595e-05
[1411,] 8.207110e-05 0.0001624426 2.735703e-05
[1412,] 2.815047e-04 0.0001624426 9.383490e-05
[1413,] 1.012883e-04 0.0001624426 3.376276e-05
[1414,] 2.561102e-04 0.0001772988 8.537007e-05
[1415,] 8.984518e-05 0.0001624426 2.994839e-05
[1416,] 3.192069e-04 0.0001624426 1.064023e-04
[1417,] 7.088967e-05 0.0004365530 3.918310e-05
[1418,] 2.200340e-04 0.0001624426 7.334467e-05
[1419,] 1.337671e-04 0.0001624426 4.458903e-05
[1420,] 1.265130e-04 0.0001624426 4.217099e-05
[1421,] 2.323504e-04 0.0001624426 7.745014e-05
[1422,] 1.297876e-04 0.0001624426 4.326254e-05
[1423,] 2.923770e-04 0.0001624426 9.745899e-05
[1424,] 1.424289e-04 0.0001624426 4.747629e-05
[1425,] 1.379762e-04 0.0001624426 4.599208e-05
[1426,] 1.608802e-04 0.0001624426 5.362674e-05
[1427,] 1.657719e-04 0.0001624426 5.525730e-05
[1428,] 3.301835e-04 0.0001624426 1.100612e-04
[1429,] 1.324157e-04 0.0001624426 4.413858e-05
[1430,] 1.324157e-04 0.0001624426 4.413858e-05
[1431,] 3.486050e-04 0.0001624426 1.162017e-04
[1432,] 2.646463e-04 0.0001624426 8.821542e-05
[1433,] 1.665369e-04 0.0001624426 5.551231e-05
[1434,] 1.615662e-04 0.0001624426 5.385541e-05
[1435,] 1.638063e-04 0.0001624426 5.460210e-05
[1436,] 1.624987e-04 0.0001624426 5.416623e-05
[1437,] 1.188621e-04 0.0001624426 4.037916e-05
[1438,] 1.176646e-04 0.0001624426 5.095835e-05
[1439,] 1.808237e-04 0.0001624426 6.027455e-05
[1440,] 1.878551e-04 0.0001624426 6.261837e-05
[1441,] 1.956826e-04 0.0001624426 6.522752e-05
[1442,] 2.780032e-04 0.0001624426 9.266772e-05
[1443,] 1.137371e-04 0.0001624426 3.791237e-05
[1444,] 8.253277e-05 0.0002577715 2.751092e-05
[1445,] 1.022024e-04 0.0001624426 3.406746e-05
[1446,] 2.085006e-04 0.0001624426 6.950019e-05
[1447,] 1.395922e-04 0.0001624426 4.653074e-05
[1448,] 1.764761e-04 0.0003175207 2.051969e-04
[1449,] 8.703423e-05 0.0003460284 2.901141e-05
[1450,] 1.023901e-04 0.0001624426 3.413005e-05
[1451,] 9.783004e-05 0.0001624426 3.261001e-05
[1452,] 1.397246e-04 0.0001624426 4.657487e-05
[1453,] 9.536084e-05 0.0015022945 3.178695e-05
[1454,] 1.239767e-04 0.0010408209 3.986868e-04
[1455,] 1.885978e-04 0.0002052834 1.439617e-04
[1456,] 8.063206e-05 0.0010017541 3.835014e-05
[1457,] 1.928050e-04 0.0001624426 6.426832e-05
[1458,] 7.990225e-05 0.0001624426 2.663408e-05
[1459,] 1.134534e-04 0.0001624426 3.781779e-05
[1460,] 1.794662e-04 0.0001624426 5.982206e-05
[1461,] 1.814672e-04 0.0001624426 6.048905e-05
[1462,] 1.777708e-04 0.0001624426 5.925692e-05
[1463,] 9.944271e-05 0.0001624426 3.314757e-05
[1464,] 7.501306e-05 0.0001624426 2.500435e-05
[1465,] 1.395666e-04 0.0001624426 4.652219e-05
[1466,] 7.845450e-05 0.0001624426 2.615150e-05
[1467,] 8.209127e-05 0.0001624426 2.736376e-05
[1468,] 9.853245e-05 0.0001624426 3.284415e-05
[1469,] 1.575865e-04 0.0001624426 5.252884e-05
[1470,] 1.125784e-04 0.0018960663 3.752614e-05
[1471,] 1.808656e-04 0.0001624426 6.028853e-05
[1472,] 2.442794e-04 0.0001624426 8.142647e-05
[1473,] 1.674441e-04 0.0001624426 5.581469e-05
[1474,] 1.776825e-04 0.0001624426 5.922751e-05
[1475,] 1.738685e-04 0.0001624426 5.795616e-05
[1476,] 1.347713e-04 0.0001624426 4.492376e-05
[1477,] 1.285975e-04 0.0001624426 4.286584e-05
[1478,] 1.360239e-04 0.0001624426 4.534131e-05
[1479,] 1.284173e-04 0.0001624426 4.280575e-05
[1480,] 2.187464e-04 0.0001624426 7.291547e-05
[1481,] 1.731735e-04 0.0001624426 5.772449e-05
[1482,] 9.118841e-05 0.0001624426 3.039614e-05
[1483,] 2.662561e-04 0.0001624426 8.875203e-05
[1484,] 1.964680e-04 0.0001624426 6.548934e-05
[1485,] 1.327087e-04 0.0001624426 4.423622e-05
[1486,] 3.215113e-04 0.0001624426 1.071704e-04
[1487,] 1.543313e-04 0.0006448001 2.884558e-04
[1488,] 5.516129e-04 0.0001624426 7.223100e-04
[1489,] 5.516129e-04 0.0001646616 7.453570e-04
[1490,] 3.448980e-04 0.0001624426 1.387619e-04
[1491,] 4.467557e-04 0.0001624426 4.728230e-04
[1492,] 1.382558e-04 0.0002438285 6.060675e-05
[1493,] 2.743257e-04 0.0018624478 2.760383e-03
[1494,] 2.835310e-04 0.0001624426 9.451033e-05
[1495,] 5.315559e-04 0.0001624426 1.771853e-04
[1496,] 1.367043e-04 0.0001624426 4.556812e-05
[1497,] 7.211244e-04 0.0007698324 5.427039e-03
[1498,] 2.563106e-04 0.0016971277 2.266774e-03
[1499,] 7.242150e-04 0.0001624426 2.414050e-04
[1500,] 2.807706e-03 0.0001624426 2.385184e-03
[1501,] 4.199897e-04 0.0002153059 7.119377e-04
[1502,] 7.739256e-05 0.0001624426 2.579752e-05
[1503,] 1.470591e-03 0.0002556175 4.318409e-03
[1504,] 8.018393e-04 0.0001624426 2.672798e-04
[1505,] 1.527903e-03 0.0002774460 4.987828e-03
[1506,] 1.612920e-04 0.0001624426 5.376399e-05
[1507,] 1.144752e-03 0.0001624426 1.549955e-03
[1508,] 1.555207e-04 0.0001624426 5.184023e-05
[1509,] 1.650259e-04 0.0001624426 5.500862e-05
[1510,] 6.286769e-03 0.0001624426 3.947720e-03
[1511,] 8.697072e-05 0.0001624426 2.899024e-05
[1512,] 1.654648e-04 0.0001624426 5.515493e-05
[1513,] 4.445266e-04 0.0001901754 6.701499e-04
[1514,] 7.843314e-04 0.0001624426 1.026440e-03
[1515,] 8.438474e-04 0.0001624426 2.812825e-04
[1516,] 5.092898e-04 0.0003866160 1.735595e-03
[1517,] 4.672226e-04 0.0001786593 6.654084e-04
[1518,] 4.450185e-04 0.0001759775 6.140540e-04
[1519,] 8.354550e-04 0.0001624426 2.784850e-04
[1520,] 7.070850e-04 0.0001624426 2.356950e-04
[1521,] 1.566845e-04 0.0001624426 5.222816e-05
[1522,] 9.331317e-04 0.0001624426 3.110439e-04
[1523,] 7.203354e-04 0.0003179517 2.286590e-03
[1524,] 7.853762e-04 0.0003051921 2.432506e-03
[1525,] 2.818524e-03 0.0001624426 9.395082e-04
[1526,] 6.920562e-04 0.0001624426 6.624723e-04
[1527,] 9.540990e-04 0.0001710412 1.270632e-03
[1528,] 9.060940e-05 0.0001624426 3.020313e-05
[1529,] 1.688636e-04 0.0001624426 8.587860e-05
[1530,] 5.994061e-04 0.0001624426 1.998020e-04
[1531,] 9.111273e-05 0.0001624426 3.037091e-05
[1532,] 7.694985e-05 0.0001624426 2.564995e-05
[1533,] 1.663043e-04 0.0001624426 5.543476e-05
[1534,] 1.011847e-04 0.0001624426 3.372824e-05
[1535,] 5.878334e-04 0.0001624426 1.959445e-04
[1536,] 1.750506e-04 0.0001624426 6.373906e-05
[1537,] 1.627587e-04 0.0001624426 5.425289e-05
[1538,] 9.171379e-05 0.0001624426 3.057126e-05
[1539,] 7.738324e-04 0.0001624426 2.579441e-04
[1540,] 5.862955e-04 0.0001624426 1.954318e-04
[1541,] 5.984597e-04 0.0001624426 1.994866e-04
[1542,] 7.758296e-05 0.0001624426 2.586099e-05
[1543,] 1.012205e-03 0.0001624426 3.374015e-04
[1544,] 2.933670e-03 0.0001624426 9.778901e-04
[1545,] 9.185133e-04 0.0001624426 3.061711e-04
[1546,] 7.777258e-05 0.0001624426 2.592419e-05
[1547,] 5.396584e-04 0.0001624426 1.798861e-04
[1548,] 7.385301e-05 0.0001624426 2.461767e-05
[1549,] 1.032220e-03 0.0001624426 3.440732e-04
[1550,] 2.888617e-04 0.0001624426 9.628724e-05
[1551,] 1.505120e-04 0.0001624426 5.017067e-05
[1552,] 4.218748e-04 0.0001624426 1.711377e-04
[1553,] 1.568911e-04 0.0001624426 5.229704e-05
[1554,] 1.854981e-04 0.0001624426 6.183270e-05
[1555,] 3.195734e-04 0.0001624426 1.065245e-04
[1556,] 3.195734e-04 0.0001624426 1.065245e-04
[1557,] 1.178573e-04 0.0001624426 3.928576e-05
[1558,] 1.518428e-04 0.0001624426 5.061426e-05
[1559,] 7.240913e-05 0.0001624426 2.413638e-05
[1560,] 1.542873e-04 0.0001624426 5.142912e-05
[1561,] 5.738662e-04 0.0001624426 1.912887e-04
[1562,] 3.245598e-04 0.0001624426 1.081866e-04
[1563,] 3.081122e-04 0.0001624426 1.027041e-04
[1564,] 1.180850e-04 0.0001624426 3.936166e-05
[1565,] 2.085070e-04 0.0001624426 6.950232e-05
[1566,] 7.165340e-05 0.0001624426 2.388447e-05
[1567,] 2.184882e-04 0.0001624426 7.282941e-05
[1568,] 7.005502e-05 0.0001624426 2.335167e-05
[1569,] 4.965275e-04 0.0001624426 1.655092e-04
[1570,] 1.740274e-04 0.0001624426 5.800913e-05
[1571,] 1.166500e-04 0.0001624426 3.888334e-05
[1572,] 7.248713e-05 0.0001624426 2.416238e-05
[1573,] 1.976751e-04 0.0001624426 6.589170e-05
[1574,] 2.191300e-04 0.0001624426 7.304332e-05
[1575,] 4.170430e-04 0.0001624426 1.390143e-04
[1576,] 6.458108e-04 0.0001624426 2.152703e-04
[1577,] 4.430319e-04 0.0001624426 1.476773e-04
[1578,] 4.515683e-04 0.0001624426 1.505228e-04
[1579,] 4.316107e-04 0.0001624426 1.438702e-04
[1580,] 1.523442e-04 0.0001624426 5.078140e-05
[1581,] 7.371856e-04 0.0001624426 2.457285e-04
[1582,] 1.074768e-04 0.0001624426 3.582559e-05
[1583,] 1.084947e-04 0.0001624426 3.616491e-05
[1584,] 1.677674e-04 0.0001624426 5.592246e-05
[1585,] 7.323274e-05 0.0001624426 2.441091e-05
[1586,] 7.121832e-05 0.0001624426 2.373944e-05
[1587,] 1.677674e-04 0.0001624426 5.592246e-05
[1588,] 7.045003e-05 0.0001624426 2.348334e-05
[1589,] 7.045003e-05 0.0001624426 2.348334e-05
[1590,] 6.869641e-05 0.0001624426 2.289880e-05
[1591,] 6.851866e-05 0.0001624426 2.283955e-05
[1592,] 4.508958e-04 0.0001624426 1.502986e-04
[1593,] 6.878333e-05 0.0001624426 2.292778e-05
[1594,] 1.862064e-04 0.0001624426 6.206880e-05
[1595,] 6.887810e-05 0.0001624426 2.295937e-05
[1596,] 4.552970e-04 0.0001624426 1.517657e-04
[1597,] 2.361549e-04 0.0001624426 7.871829e-05
[1598,] 6.878333e-05 0.0001624426 2.292778e-05
[1599,] 1.399915e-04 0.0001624426 4.666384e-05
[1600,] 2.168531e-04 0.0001624426 7.228436e-05
[1601,] 6.592391e-04 0.0001624426 2.197464e-04
[1602,] 9.598366e-05 0.0001624426 3.199455e-05
[1603,] 9.750720e-05 0.0001624426 3.250240e-05
[1604,] 8.756021e-05 0.0001624426 2.918674e-05
[1605,] 7.394940e-05 0.0001624426 2.464980e-05
[1606,] 7.394940e-05 0.0001624426 2.464980e-05
[1607,] 8.121228e-05 0.0001624426 2.707076e-05
[1608,] 7.500872e-05 0.0001624426 2.500291e-05
[1609,] 1.875701e-04 0.0001624426 6.252337e-05
[1610,] 2.090319e-04 0.0001624426 7.990913e-05
[1611,] 7.508352e-05 0.0001624426 2.502784e-05
[1612,] 1.946899e-04 0.0001624426 6.489663e-05
[1613,] 7.259249e-05 0.0001624426 2.419750e-05
[1614,] 2.582475e-04 0.0001624426 8.608250e-05
[1615,] 7.366903e-05 0.0001624426 2.455634e-05
[1616,] 9.030785e-05 0.0001624426 3.010262e-05
[1617,] 1.312576e-04 0.0001624426 4.375255e-05
[1618,] 9.136516e-05 0.0001624426 3.045505e-05
[1619,] 7.486681e-05 0.0001624426 2.495560e-05
[1620,] 6.884215e-04 0.0001624426 2.294738e-04
[1621,] 1.631585e-04 0.0001624426 5.438617e-05
[1622,] 6.911559e-05 0.0001624426 2.303853e-05
[1623,] 3.337670e-04 0.0001624426 1.112557e-04
[1624,] 1.734665e-04 0.0001624426 5.782218e-05
[1625,] 8.766146e-05 0.0001624426 2.922049e-05
[1626,] 2.481936e-04 0.0001624426 8.273119e-05
[1627,] 7.754783e-04 0.0001624426 2.584927e-04
[1628,] 1.032474e-04 0.0001624426 3.441580e-05
[1629,] 2.767173e-04 0.0001822306 2.122897e-04
[1630,] 2.784595e-04 0.0001874282 2.212108e-04
[1631,] 1.410772e-04 0.0001624426 4.702573e-05
[1632,] 8.090394e-04 0.0001624426 4.671162e-04
[1633,] 6.993361e-04 0.0002077600 7.562425e-04
[1634,] 7.440146e-04 0.0002096601 8.115105e-04
[1635,] 2.802201e-04 0.0002037943 2.466472e-04
[1636,] 8.846224e-04 0.0002219538 1.048606e-03
[1637,] 2.602984e-03 0.0001624426 8.676612e-04
[1638,] 7.780222e-04 0.0001624426 5.659080e-04
[1639,] 2.464407e-03 0.0001624426 8.214690e-04
[1640,] 7.153243e-04 0.0002262777 8.718619e-04
[1641,] 3.618408e-04 0.0001624426 1.206136e-04
[1642,] 8.089431e-05 0.0001624426 2.696477e-05
[1643,] 2.702868e-04 0.0001624426 9.009561e-05
[1644,] 1.308423e-04 0.0001624426 4.361410e-05
[1645,] 7.918491e-04 0.0001624426 4.923402e-04
[1646,] 2.307563e-04 0.0001624426 7.691878e-05
[1647,] 1.261438e-04 0.0001624426 4.204793e-05
[1648,] 2.845221e-04 0.0002843323 4.931628e-04
[1649,] 1.767116e-04 0.0001624426 6.832729e-05
[1650,] 1.270637e-04 0.0001624426 4.235458e-05
[1651,] 3.685672e-04 0.0003090964 7.622280e-04
[1652,] 1.786196e-04 0.0001624426 5.953986e-05
[1653,] 2.612529e-04 0.0001624426 8.708429e-05
[1654,] 1.431647e-04 0.0001624426 4.772156e-05
[1655,] 1.821135e-04 0.0001624426 6.070451e-05
[1656,] 1.295129e-04 0.0001624426 4.317095e-05
[1657,] 1.462365e-04 0.0001624426 4.874552e-05
[1658,] 2.061357e-03 0.0001624426 6.871190e-04
[1659,] 1.268695e-04 0.0001624426 4.228982e-05
[1660,] 1.310001e-04 0.0001624426 4.366670e-05
[1661,] 2.175390e-04 0.0001624426 7.251300e-05
[1662,] 4.854040e-04 0.0001624426 1.618013e-04
[1663,] 5.460212e-04 0.0001624426 2.381487e-04
[1664,] 9.912498e-05 0.0001624426 3.304166e-05
[1665,] 1.895558e-03 0.0001624426 6.318527e-04
[1666,] 1.673013e-04 0.0001624426 5.576711e-05
[1667,] 6.955122e-04 0.0001624426 3.308957e-04
[1668,] 6.545077e-04 0.0001624426 2.966980e-04
[1669,] 6.669075e-04 0.0001624426 3.186722e-04
[1670,] 6.810255e-04 0.0001624426 3.234536e-04
[1671,] 6.810255e-04 0.0001624426 3.234536e-04
[1672,] 6.669075e-04 0.0001624426 3.145153e-04
[1673,] 6.410615e-04 0.0001624426 2.820458e-04
[1674,] 6.410615e-04 0.0001624426 2.937226e-04
[1675,] 1.032678e-04 0.0001624426 3.442260e-05
[1676,] 5.389928e-03 0.0001624426 1.796643e-03
[1677,] 9.643198e-05 0.0001624426 3.214399e-05
[1678,] 6.027199e-04 0.0001624426 2.540450e-04
[1679,] 6.279544e-04 0.0001624426 2.786115e-04
[1680,] 1.484253e-04 0.0001624426 4.947508e-05
[1681,] 5.534214e-04 0.0001624426 1.844738e-04
[1682,] 5.667735e-04 0.0001624426 1.889245e-04
[1683,] 1.051155e-04 0.0001624426 3.503851e-05
[1684,] 3.893286e-04 0.0001624426 1.297762e-04
[1685,] 8.668853e-05 0.0001624426 2.889618e-05
[1686,] 9.411176e-05 0.0001624426 3.137059e-05
[1687,] 2.620204e-03 0.0001624426 7.606012e-04
[1688,] 9.365280e-05 0.0001624426 3.121760e-05
[1689,] 3.129346e-03 0.0001624426 8.821159e-04
[1690,] 1.028442e-04 0.0001624426 3.428140e-05
[1691,] 8.727458e-05 0.0002449805 2.909153e-05
[1692,] 9.771255e-05 0.0001624426 3.257085e-05
[1693,] 8.654576e-05 0.0001624426 2.884859e-05
[1694,] 9.593852e-05 0.0001624426 3.197951e-05
[1695,] 9.465075e-05 0.0001624426 3.155025e-05
[1696,] 4.708353e-04 0.0001624426 1.569451e-04
[1697,] 1.269699e-03 0.0001624426 4.232332e-04
[1698,] 1.269699e-03 0.0001624426 4.232331e-04
[1699,] 1.472683e-03 0.0001624426 4.908944e-04
[1700,] 8.721540e-05 0.0002994261 2.907180e-05
[1701,] 4.825924e-04 0.0001624426 3.881032e-04
[1702,] 8.714221e-05 0.0003301221 3.078235e-05
[1703,] 8.718644e-05 0.0003361366 3.057903e-05
[1704,] 1.485034e-03 0.0001624426 4.950115e-04
[1705,] 2.196513e-03 0.0001624426 6.567519e-04
[1706,] 4.894731e-04 0.0001624426 3.936143e-04
[1707,] 9.547603e-05 0.0001624426 3.182534e-05
[1708,] 1.334692e-03 0.0001624426 4.448972e-04
[1709,] 2.141367e-03 0.0001624426 6.431755e-04
[1710,] 4.894731e-04 0.0001624426 3.729395e-04
[1711,] 1.543124e-04 0.0001624426 5.143748e-05
[1712,] 1.360420e-04 0.0001624426 4.534733e-05
[1713,] 7.748040e-05 0.0002699920 2.582680e-05
[1714,] 7.711362e-05 0.0002540150 2.570454e-05
[1715,] 5.925900e-04 0.0001624426 1.975300e-04
[1716,] 9.790700e-05 0.0001624426 3.263567e-05
[1717,] 5.381732e-04 0.0001624426 1.793911e-04
[1718,] 6.473068e-04 0.0001624426 2.157689e-04
[1719,] 5.260499e-04 0.0001624426 1.753500e-04
[1720,] 6.877810e-04 0.0001624426 2.292603e-04
[1721,] 9.781720e-05 0.0001624426 3.260573e-05
[1722,] 1.592288e-04 0.0001624426 5.307626e-05
[1723,] 8.750815e-05 0.0001624426 2.916938e-05
[1724,] 1.068983e-04 0.0001624426 3.563277e-05
[1725,] 8.663811e-05 0.0001624426 2.887937e-05
[1726,] 3.813952e-04 0.0001624426 1.271317e-04
[1727,] 8.663811e-05 0.0001624426 2.887937e-05
[1728,] 1.633250e-04 0.0001624426 5.444166e-05
[1729,] 6.565719e-04 0.0001624426 2.188573e-04
[1730,] 1.822115e-03 0.0001624426 5.546037e-04
[1731,] 1.909680e-03 0.0001624426 5.762877e-04
[1732,] 1.048982e-04 0.0001624426 3.496606e-05
[1733,] 3.834272e-04 0.0001624426 1.278091e-04
[1734,] 1.015126e-03 0.0001624426 3.383755e-04
[1735,] 1.602516e-04 0.0001624426 5.341721e-05
[1736,] 1.033468e-04 0.0001624426 3.444894e-05
[1737,] 8.688544e-05 0.0001739157 2.896181e-05
[1738,] 2.619912e-03 0.0001624426 7.475721e-04
[1739,] 2.491423e-03 0.0001624426 7.192246e-04
[1740,] 1.107764e-03 0.0001624426 3.692545e-04
[1741,] 1.827256e-03 0.0001624426 6.090854e-04
[1742,] 8.709028e-05 0.0001624426 2.903009e-05
[1743,] 2.136850e-03 0.0001624426 7.122834e-04
[1744,] 3.118445e-03 0.0001624426 8.625806e-04
[1745,] 1.243988e-03 0.0001624426 4.146626e-04
[1746,] 1.299645e-04 0.0001624426 4.332150e-05
[1747,] 1.992989e-03 0.0001624426 6.243113e-04
[1748,] 1.213803e-03 0.0001624426 4.046012e-04
[1749,] 1.394911e-04 0.0001624426 4.649702e-05
[1750,] 9.644310e-05 0.0001624426 3.214770e-05
[1751,] 2.238870e-03 0.0001624426 6.591136e-04
[1752,] 1.213803e-03 0.0001624426 4.046012e-04
[1753,] 2.619912e-03 0.0001624426 7.475721e-04
[1754,] 1.448950e-04 0.0001624426 4.829833e-05
[1755,] 9.625074e-05 0.0001624426 3.208358e-05
[1756,] 8.703006e-05 0.0001624426 2.901002e-05
[1757,] 9.669944e-05 0.0001624426 3.223315e-05
[1758,] 1.652514e-04 0.0001624426 5.508381e-05
[1759,] 1.430185e-04 0.0001624426 4.767284e-05
[1760,] 9.669944e-05 0.0001624426 3.223315e-05
[1761,] 2.079508e-03 0.0001624426 6.931694e-04
[1762,] 9.709819e-05 0.0001624426 3.236606e-05
[1763,] 1.654677e-04 0.0001624426 5.515591e-05
[1764,] 1.243988e-03 0.0001624426 4.146626e-04
[1765,] 2.751610e-03 0.0001624426 7.782850e-04
[1766,] 2.823880e-03 0.0001624426 7.950336e-04
[1767,] 9.684846e-05 0.0001624426 3.228282e-05
[1768,] 7.292905e-05 0.0001624426 2.430968e-05
[1769,] 7.062659e-05 0.0001624426 2.354220e-05
[1770,] 9.663016e-05 0.0001624426 3.221005e-05
[1771,] 7.016914e-05 0.0001624426 2.338971e-05
[1772,] 7.079535e-05 0.0001624426 2.359845e-05
[1773,] 8.687202e-05 0.0001624426 2.895734e-05
[1774,] 9.756090e-05 0.0001624426 3.252030e-05
[1775,] 8.670432e-05 0.0001624426 2.890144e-05
[1776,] 5.609441e-03 0.0001624426 1.710194e-03
[1777,] 1.437337e-04 0.0001624426 4.791122e-05
[1778,] 9.777716e-05 0.0001624426 3.259239e-05
[1779,] 9.785735e-05 0.0001624426 3.261912e-05
[1780,] 1.007449e-04 0.0001624426 3.358164e-05
[1781,] 8.218646e-05 0.0001624426 2.739549e-05
[1782,] 9.692820e-05 0.0001624426 3.230940e-05
[1783,] 8.148839e-05 0.0001624426 2.716280e-05
[1784,] 1.005509e-04 0.0001624426 3.351696e-05
[1785,] 2.495213e-03 0.0001624426 7.182517e-04
[1786,] 9.808444e-05 0.0001624426 3.269481e-05
[1787,] 9.796517e-05 0.0001624426 3.265506e-05
[1788,] 2.432256e-03 0.0001624426 7.033558e-04
[1789,] 1.566189e-03 0.0001624426 5.220629e-04
[1790,] 4.842243e-04 0.0001624426 1.614081e-04
[1791,] 9.869357e-05 0.0001624426 3.289786e-05
[1792,] 1.396707e-04 0.0001624426 4.655690e-05
[1793,] 1.822700e-03 0.0001624426 5.561705e-04
[1794,] 4.787753e-04 0.0001624426 1.595918e-04
[1795,] 1.410203e-04 0.0001624426 4.700676e-05
[1796,] 8.758532e-05 0.0001624426 2.919511e-05
[1797,] 1.224242e-04 0.0001624426 4.080808e-05
[1798,] 8.797741e-05 0.0001624426 2.932580e-05
[1799,] 1.778420e-03 0.0001624426 5.451060e-04
[1800,] 4.505355e-04 0.0001624426 1.501785e-04
[1801,] 9.938976e-05 0.0001624426 3.312992e-05
[1802,] 9.954136e-05 0.0001624426 3.318045e-05
[1803,] 1.392246e-04 0.0001624426 4.640819e-05
[1804,] 8.789916e-05 0.0001624426 2.929972e-05
[1805,] 9.336294e-05 0.0001624426 3.112098e-05
[1806,] 9.362598e-04 0.0001624426 3.120866e-04
[1807,] 9.322726e-05 0.0001624426 3.107575e-05
[1808,] 9.296893e-05 0.0001624426 3.098964e-05
[1809,] 4.420873e-04 0.0001624426 1.473624e-04
[1810,] 7.553010e-04 0.0001624426 2.517670e-04
[1811,] 8.908234e-05 0.0001624426 2.969411e-05
[1812,] 9.958419e-05 0.0001624426 3.319473e-05
[1813,] 3.380843e-04 0.0001624426 1.126948e-04
[1814,] 1.403213e-04 0.0001624426 4.677377e-05
[1815,] 1.414130e-04 0.0001624426 4.713768e-05
[1816,] 2.371527e-03 0.0001624426 6.910319e-04
[1817,] 1.411229e-04 0.0001624426 4.704096e-05
[1818,] 8.819195e-05 0.0001624426 2.939732e-05
[1819,] 1.422496e-04 0.0001624426 4.741653e-05
[1820,] 9.922234e-05 0.0001624426 3.307411e-05
[1821,] 7.542815e-04 0.0001624426 2.514272e-04
[1822,] 1.415419e-04 0.0001624426 4.718065e-05
[1823,] 9.890322e-05 0.0001624426 3.296774e-05
[1824,] 7.448946e-05 0.0001624426 2.482982e-05
[1825,] 2.447492e-03 0.0001624426 7.070406e-04
[1826,] 1.433369e-04 0.0001624426 4.777898e-05
[1827,] 1.264385e-04 0.0001624426 4.214615e-05
[1828,] 1.862358e-04 0.0001624426 6.207860e-05
[1829,] 1.252487e-04 0.0001624426 4.174957e-05
[1830,] 1.402832e-04 0.0001624426 4.676108e-05
[1831,] 3.090140e-04 0.0001624426 1.030047e-04
[1832,] 3.166884e-04 0.0001624426 1.055628e-04
[1833,] 1.409150e-04 0.0001624426 4.697168e-05
[1834,] 1.977644e-04 0.0001624426 6.592148e-05
[1835,] 3.164846e-04 0.0001624426 1.054949e-04
[1836,] 8.643475e-05 0.0001624426 2.881158e-05
[1837,] 1.215368e-04 0.0001624426 4.051228e-05
[1838,] 1.987212e-04 0.0001624426 6.624040e-05
[1839,] 3.023825e-04 0.0001624426 1.007942e-04
[1840,] 1.403187e-04 0.0001624426 4.677290e-05
[1841,] 1.831560e-04 0.0001624426 6.105200e-05
[1842,] 2.599019e-04 0.0001624426 8.663395e-05
[1843,] 7.057130e-05 0.0001624426 2.352377e-05
[1844,] 2.459145e-04 0.0001624426 8.197149e-05
[1845,] 7.050158e-05 0.0001624426 2.350053e-05
[1846,] 3.429050e-04 0.0001624426 1.143017e-04
[1847,] 7.100496e-05 0.0001624426 2.366832e-05
[1848,] 1.091578e-04 0.0001624426 3.638593e-05
[1849,] 2.341522e-04 0.0001624426 7.805074e-05
[1850,] 7.746918e-04 0.0001624426 2.582306e-04
[1851,] 1.388592e-04 0.0001624426 4.628639e-05
[1852,] 1.386565e-04 0.0001624426 4.621884e-05
[1853,] 1.387206e-04 0.0001624426 4.624019e-05
[1854,] 7.748611e-05 0.0001624426 2.582870e-05
[1855,] 3.072939e-04 0.0001624426 1.024313e-04
[1856,] 1.304203e-04 0.0001624426 4.347343e-05
[1857,] 2.492927e-04 0.0001624426 8.309758e-05
[1858,] 1.418441e-04 0.0001624426 4.728136e-05
[1859,] 1.184067e-04 0.0001624426 3.946889e-05
[1860,] 1.204264e-03 0.0001624426 4.014213e-04
[1861,] 4.356364e-04 0.0001624426 1.452121e-04
[1862,] 1.189215e-04 0.0001624426 3.964049e-05
[1863,] 5.016422e-04 0.0001624426 1.672141e-04
[1864,] 1.854999e-04 0.0001624426 6.183331e-05
[1865,] 3.808265e-04 0.0001624426 1.269422e-04
[1866,] 2.148064e-04 0.0001624426 7.160212e-05
[1867,] 1.834933e-04 0.0001624426 6.116444e-05
[1868,] 1.232726e-04 0.0001624426 4.109087e-05
[1869,] 2.109015e-04 0.0001624426 7.030050e-05
[1870,] 1.297268e-04 0.0001624426 4.324228e-05
[1871,] 6.817200e-04 0.0001624426 2.272400e-04
[1872,] 1.833255e-04 0.0001624426 6.110849e-05
[1873,] 6.672684e-04 0.0001624426 2.224228e-04
[1874,] 8.468737e-04 0.0001624426 2.822912e-04
[1875,] 1.204246e-04 0.0001624426 4.014154e-05
[1876,] 8.164746e-05 0.0001624426 2.721582e-05
[1877,] 9.568113e-05 0.0001624426 3.189371e-05
[1878,] 8.384975e-05 0.0001624426 2.794992e-05
[1879,] 1.660621e-04 0.0001624426 5.535403e-05
[1880,] 8.738105e-05 0.0001624426 2.912702e-05
[1881,] 2.722972e-04 0.0001624426 9.076575e-05
[1882,] 1.560734e-04 0.0001624426 5.202446e-05
[1883,] 1.260938e-04 0.0001624426 4.203127e-05
[1884,] 4.626466e-04 0.0001624426 1.542155e-04
[1885,] 4.775703e-04 0.0001624426 1.591901e-04
[1886,] 1.402030e-04 0.0001624426 4.673433e-05
[1887,] 4.559087e-04 0.0001624426 1.519696e-04
[1888,] 2.717858e-04 0.0001624426 9.059527e-05
[1889,] 9.899966e-05 0.0001624426 3.299989e-05
[1890,] 4.214443e-04 0.0001624426 1.404814e-04
[1891,] 1.862929e-04 0.0001624426 6.209762e-05
[1892,] 4.131653e-04 0.0001624426 1.377218e-04
[1893,] 1.028148e-04 0.0001624426 3.427160e-05
[1894,] 9.914277e-05 0.0001624426 3.304759e-05
[1895,] 1.748433e-04 0.0001624426 5.828109e-05
[1896,] 2.099060e-04 0.0001624426 6.996868e-05
[1897,] 2.907495e-04 0.0001624426 9.691650e-05
[1898,] 1.083959e-04 0.0001624426 3.613197e-05
[1899,] 1.047989e-04 0.0001624426 3.493298e-05
[1900,] 1.655776e-04 0.0001624426 5.519255e-05
[1901,] 2.500422e-04 0.0001624426 8.334741e-05
[1902,] 2.212734e-04 0.0001624426 7.375779e-05
[1903,] 2.493912e-04 0.0001624426 8.313041e-05
[1904,] 5.160755e-04 0.0001624426 1.720252e-04
[1905,] 1.721570e-04 0.0001624426 5.738568e-05
[1906,] 1.084981e-04 0.0001624426 3.616603e-05
[1907,] 1.626292e-04 0.0001624426 5.420974e-05
[1908,] 9.097575e-05 0.0001624426 3.032525e-05
[1909,] 8.500017e-05 0.0001624426 2.833339e-05
[1910,] 8.500017e-05 0.0001624426 2.833339e-05
[1911,] 9.897181e-05 0.0001624426 3.299060e-05
[1912,] 8.106414e-05 0.0001624426 2.702138e-05
[1913,] 7.040551e-05 0.0001624426 2.346850e-05
[1914,] 8.426438e-05 0.0001624426 2.808813e-05
[1915,] 6.999515e-05 0.0001624426 2.333172e-05
[1916,] 1.682854e-04 0.0001624426 5.609515e-05
[1917,] 7.546506e-05 0.0002306938 2.515502e-05
[1918,] 1.073623e-04 0.0007605313 3.578744e-05
[1919,] 8.247708e-05 0.0001624426 2.749236e-05
[1920,] 1.524530e-04 0.0001624426 5.081767e-05
[1921,] 7.025578e-05 0.0001624426 2.341859e-05
[1922,] 7.487343e-05 0.0003595505 2.701151e-05
[1923,] 7.152107e-05 0.0001624426 2.384036e-05
[1924,] 1.487099e-04 0.0001624426 4.956997e-05
[1925,] 1.232440e-04 0.0002506632 8.867760e-05
[1926,] 7.587723e-05 0.0003477317 3.814906e-05
[1927,] 1.005819e-04 0.0004661015 8.526388e-05
[1928,] 1.112327e-04 0.0001624426 3.707756e-05
[1929,] 8.046245e-05 0.0001624426 2.682082e-05
[1930,] 7.757291e-05 0.0001624426 2.585764e-05
[1931,] 1.288611e-04 0.0002674726 4.295370e-05
[1932,] 1.298538e-04 0.0002761602 4.328459e-05
[1933,] 1.055252e-04 0.0024971038 2.423542e-04
[1934,] 8.756682e-05 0.0002696086 4.650412e-05
[1935,] 1.833990e-04 0.0001624426 6.113299e-05
[1936,] 1.226978e-04 0.0014725064 4.089926e-05
[1937,] 1.549287e-04 0.0001624426 5.164290e-05
[1938,] 5.501961e-04 0.0003577240 1.833987e-04
[1939,] 7.251941e-04 0.0003142020 2.417313e-04
[1940,] 8.809958e-05 0.0001624426 2.936653e-05
[1941,] 1.545582e-04 0.0011955795 5.151939e-05
[1942,] 1.529230e-04 0.0001624426 5.097433e-05
[1943,] 5.357034e-04 0.0003033970 1.785678e-04
[1944,] 5.672692e-04 0.0003744065 1.890897e-04
[1945,] 1.269969e-04 0.0001624426 4.233229e-05
[1946,] 5.664645e-04 0.0003436786 1.888215e-04
[1947,] 9.576091e-05 0.0001624426 3.192030e-05
[1948,] 4.711294e-04 0.0003270821 1.570431e-04
[1949,] 2.956476e-04 0.0003363163 9.854919e-05
[1950,] 4.818987e-04 0.0002797671 1.606329e-04
[1951,] 5.363845e-04 0.0003316738 1.787948e-04
[1952,] 4.394697e-04 0.0002862723 1.464899e-04
[1953,] 1.560691e-04 0.0001624426 5.202303e-05
[1954,] 1.323386e-04 0.0001624426 4.411286e-05
[1955,] 1.168736e-04 0.0001624426 3.895785e-05
[1956,] 2.708936e-04 0.0001874126 9.029788e-05
[1957,] 7.936977e-05 0.0001730298 2.645659e-05
[1958,] 1.107447e-04 0.0022020005 3.691488e-05
[1959,] 7.234722e-05 0.0001624426 2.411574e-05
[1960,] 9.207344e-05 0.0001624426 3.069115e-05
[1961,] 1.784882e-04 0.0001624426 5.949606e-05
[1962,] 1.250747e-04 0.0001624426 4.169158e-05
[1963,] 4.772543e-04 0.0004185946 1.020392e-03
[1964,] 5.021026e-04 0.0004063675 1.043339e-03
[1965,] 9.297045e-05 0.0001624426 3.099015e-05
[1966,] 9.936021e-05 0.0001624426 3.312007e-05
[1967,] 9.296203e-05 0.0001624426 3.098734e-05
[1968,] 4.695850e-04 0.0003926484 9.271817e-04
[1969,] 3.778156e-04 0.0004029466 7.430406e-04
[1970,] 3.237901e-04 0.0003949864 6.077758e-04
[1971,] 4.733991e-04 0.0003718217 8.752296e-04
[1972,] 4.701737e-04 0.0003610868 8.346702e-04
[1973,] 4.993405e-04 0.0002901865 6.851213e-04
[1974,] 2.038793e-04 0.0001624426 8.736216e-05
[1975,] 6.955478e-05 0.0001624426 2.318493e-05
[1976,] 3.909234e-04 0.0002957760 5.374685e-04
[1977,] 1.224654e-04 0.0001624426 4.082179e-05
[1978,] 7.101170e-05 0.0001624426 2.367057e-05
[1979,] 2.526675e-04 0.0002309466 2.422060e-04
[1980,] 2.311524e-04 0.0002372339 2.232195e-04
[1981,] 2.296756e-04 0.0002279523 2.120416e-04
[1982,] 1.098441e-04 0.0001624426 3.661469e-05
[1983,] 1.087963e-04 0.0001624426 3.626543e-05
[1984,] 7.121025e-05 0.0001624426 2.373675e-05
[1985,] 2.381183e-04 0.0001792926 1.705246e-04
[1986,] 1.171025e-04 0.0001624426 3.903417e-05
[1987,] 9.942089e-05 0.0001624426 3.314030e-05
[1988,] 9.593522e-05 0.0001624426 3.197841e-05
[1989,] 2.988334e-04 0.0001762736 2.166054e-04
[1990,] 4.537387e-04 0.0002098895 5.056393e-04
[1991,] 9.975923e-05 0.0001624426 3.325308e-05
[1992,] 1.523926e-04 0.0001624426 5.079753e-05
[1993,] 2.510778e-04 0.0001624426 8.369261e-05
[1994,] 1.118119e-04 0.0001624426 3.727064e-05
[1995,] 1.551773e-04 0.0001624426 5.172577e-05
[1996,] 1.231291e-04 0.0001624426 4.104305e-05
[1997,] 1.124725e-04 0.0001624426 4.376417e-05
[1998,] 1.698319e-04 0.0001624426 5.661064e-05
[1999,] 9.926423e-05 0.0001624426 3.308808e-05
[2000,] 9.066534e-05 0.0001624426 3.022178e-05
[2001,] 1.099279e-04 0.0001624426 4.226138e-05
[2002,] 3.051984e-04 0.0001956603 2.552107e-04
[2003,] 7.540935e-05 0.0001624426 2.513645e-05
[2004,] 9.746894e-05 0.0001775487 5.571819e-05
[2005,] 1.119928e-04 0.0001624426 3.733093e-05
[2006,] 3.296073e-04 0.0001904450 2.245632e-04
[2007,] 3.103649e-04 0.0001624426 2.113768e-04
[2008,] 9.066412e-05 0.0003217056 7.740561e-05
[2009,] 3.224739e-04 0.0001624426 2.315087e-04
[2010,] 3.182260e-04 0.0001624426 2.202587e-04
[2011,] 1.025930e-04 0.0001624426 3.419767e-05
[2012,] 3.675808e-04 0.0001624426 2.550008e-04
[2013,] 3.209956e-04 0.0001624426 2.198236e-04
[2014,] 3.942338e-04 0.0001624426 2.278190e-04
[2015,] 3.217192e-04 0.0001624426 1.845911e-04
[2016,] 2.494152e-04 0.0001624426 1.567656e-04
[2017,] 1.120318e-04 0.0001624426 3.734392e-05
[2018,] 2.494152e-04 0.0001624426 1.504875e-04
[2019,] 9.343971e-05 0.0003336404 8.530362e-05
[2020,] 4.588790e-04 0.0001624426 2.554466e-04
[2021,] 7.605201e-05 0.0001624426 2.535067e-05
[2022,] 2.435532e-04 0.0001624426 1.479875e-04
[2023,] 7.548480e-05 0.0001624426 2.516160e-05
[2024,] 3.174861e-04 0.0001624426 1.873279e-04
[2025,] 3.886677e-04 0.0001624426 2.385821e-04
[2026,] 2.435532e-04 0.0001624426 1.493892e-04
[2027,] 7.583506e-05 0.0001624426 2.527835e-05
[2028,] 3.942338e-04 0.0001624426 2.445737e-04
[2029,] 8.071253e-05 0.0001624426 2.955607e-05
[2030,] 2.418204e-04 0.0001624426 8.060681e-05
[2031,] 7.089863e-05 0.0001624426 2.363288e-05
[2032,] 3.174861e-04 0.0001624426 1.982338e-04
[2033,] 3.116964e-04 0.0001624426 2.408542e-04
[2034,] 3.116964e-04 0.0001624426 2.308670e-04
[2035,] 1.800743e-04 0.0001624426 6.002475e-05
[2036,] 2.417986e-04 0.0001624426 1.732655e-04
[2037,] 2.851547e-04 0.0001624426 1.944992e-04
[2038,] 3.012243e-04 0.0001624426 2.038404e-04
[2039,] 3.654452e-04 0.0001624426 2.188124e-04
[2040,] 2.888004e-04 0.0001624426 1.910471e-04
[2041,] 2.888004e-04 0.0001624426 1.913607e-04
[2042,] 2.888004e-04 0.0001624426 1.913607e-04
[2043,] 2.888004e-04 0.0001624426 1.913607e-04
[2044,] 2.888004e-04 0.0001624426 1.913607e-04
[2045,] 2.888004e-04 0.0001624426 1.955328e-04
[2046,] 3.558366e-04 0.0001624426 2.128378e-04
[2047,] 2.925119e-04 0.0001624426 2.020784e-04
[2048,] 3.654452e-04 0.0001624426 2.188124e-04
[2049,] 3.170646e-04 0.0002308777 2.726725e-04
[2050,] 1.177591e-04 0.0001624426 3.925302e-05
[2051,] 2.851547e-04 0.0001624426 1.943067e-04
[2052,] 3.158251e-04 0.0001624426 2.198487e-04
[2053,] 3.076421e-04 0.0001624426 2.136305e-04
[2054,] 2.819288e-04 0.0001624426 1.978343e-04
[2055,] 7.788204e-05 0.0001624426 2.895294e-05
[2056,] 3.758989e-04 0.0001624426 2.818249e-04
[2057,] 2.151708e-04 0.0001624426 1.390692e-04
[2058,] 2.434857e-04 0.0001624426 1.588395e-04
[2059,] 3.037691e-04 0.0001624426 1.927412e-04
[2060,] 2.464587e-04 0.0001624426 1.461846e-04
[2061,] 2.464587e-04 0.0001624426 1.475780e-04
[2062,] 7.086941e-05 0.0001624426 2.362314e-05
[2063,] 3.043959e-04 0.0001624426 1.882575e-04
[2064,] 2.248198e-04 0.0001624426 7.493993e-05
[2065,] 2.151310e-04 0.0001624426 1.326711e-04
[2066,] 6.981317e-05 0.0001624426 2.327106e-05
[2067,] 6.993556e-05 0.0001624426 2.331185e-05
[2068,] 9.364066e-05 0.0004296384 1.071689e-04
[2069,] 9.368598e-05 0.0004502784 1.102791e-04
[2070,] 2.103979e-04 0.0001624426 7.013263e-05
[2071,] 7.571188e-05 0.0001624426 2.523729e-05
[2072,] 7.546141e-05 0.0001624426 2.515380e-05
[2073,] 1.115772e-04 0.0001624426 3.719239e-05
[2074,] 8.092421e-05 0.0001624426 2.697474e-05
[2075,] 6.911700e-05 0.0001624426 2.303900e-05
[2076,] 8.159249e-05 0.0001624426 2.719750e-05
[2077,] 6.898805e-05 0.0001624426 2.299602e-05
[2078,] 7.982343e-05 0.0001624426 2.660781e-05
[2079,] 8.908720e-05 0.0004910777 1.025086e-04
[2080,] 8.159249e-05 0.0001624426 2.719750e-05
[2081,] 2.554382e-04 0.0001624426 1.792854e-04
[2082,] 7.994738e-05 0.0001624426 2.664913e-05
[2083,] 1.181393e-04 0.0001624426 3.937977e-05
[2084,] 1.227750e-04 0.0001624426 4.092501e-05
[2085,] 3.576098e-04 0.0002164335 3.855109e-04
[2086,] 3.588156e-04 0.0001624426 2.713317e-04
[2087,] 3.489513e-04 0.0001624426 2.506904e-04
[2088,] 3.538371e-04 0.0001624426 2.673049e-04
[2089,] 7.946446e-05 0.0002988377 5.300821e-05
[2090,] 1.172396e-04 0.0001624426 3.907987e-05
[2091,] 1.858786e-04 0.0001624426 6.195953e-05
[2092,] 2.753566e-04 0.0001653035 2.085198e-04
[2093,] 8.122042e-05 0.0001624426 2.707347e-05
[2094,] 6.890445e-05 0.0001624426 2.296815e-05
[2095,] 1.187997e-04 0.0001624426 3.959991e-05
[2096,] 2.388580e-04 0.0001656678 1.824207e-04
[2097,] 8.085772e-05 0.0001624426 2.695257e-05
[2098,] 8.673516e-05 0.0001624426 3.036170e-05
[2099,] 7.917776e-05 0.0001624426 2.933598e-05
[2100,] 2.211420e-04 0.0001624426 7.371399e-05
[2101,] 8.085772e-05 0.0001624426 2.695257e-05
[2102,] 2.938847e-04 0.0001899569 2.690875e-04
[2103,] 8.122042e-05 0.0001624426 2.707347e-05
[2104,] 8.085772e-05 0.0001624426 2.695257e-05
[2105,] 8.197489e-05 0.0001624426 2.732496e-05
[2106,] 8.122180e-05 0.0001624426 2.707393e-05
[2107,] 8.159227e-05 0.0001624426 2.719742e-05
[2108,] 8.085772e-05 0.0001624426 2.695257e-05
[2109,] 8.122042e-05 0.0001624426 2.707347e-05
[2110,] 8.085772e-05 0.0001624426 2.695257e-05
[2111,] 8.089136e-05 0.0001624426 2.696379e-05
[2112,] 3.455223e-04 0.0002528522 4.398511e-04
[2113,] 3.381565e-04 0.0002899116 4.974544e-04
[2114,] 8.122042e-05 0.0001624426 2.707347e-05
[2115,] 8.276376e-05 0.0001624426 2.759398e-05
[2116,] 8.085772e-05 0.0001624426 2.695257e-05
[2117,] 6.890666e-05 0.0001624426 2.296889e-05
[2118,] 7.982343e-05 0.0001624426 2.660781e-05
[2119,] 7.949627e-05 0.0001624426 2.649876e-05
[2120,] 1.885283e-04 0.0001624426 6.284277e-05
[2121,] 6.894121e-05 0.0001624426 2.298040e-05
[2122,] 8.066339e-05 0.0001624426 2.699747e-05
[2123,] 1.821556e-04 0.0001624426 6.071852e-05
[2124,] 8.159227e-05 0.0001624426 2.820102e-05
[2125,] 8.122042e-05 0.0001624426 2.787871e-05
[2126,] 8.122042e-05 0.0001624426 2.831211e-05
[2127,] 1.174798e-04 0.0001624426 3.915994e-05
[2128,] 2.997973e-04 0.0001893999 2.739258e-04
[2129,] 3.076925e-04 0.0001893999 2.821605e-04
[2130,] 8.884453e-05 0.0008232237 1.502968e-04
[2131,] 8.197337e-05 0.0001624426 2.967492e-05
[2132,] 1.796120e-04 0.0001624426 5.987068e-05
[2133,] 1.931693e-04 0.0001624426 6.438976e-05
[2134,] 1.549379e-04 0.0002024609 1.283693e-04
[2135,] 8.050405e-05 0.0001624426 2.927834e-05
[2136,] 8.085772e-05 0.0001624426 3.005902e-05
[2137,] 8.276376e-05 0.0001624426 3.268814e-05
[2138,] 8.236383e-05 0.0001624426 3.229760e-05
[2139,] 8.085772e-05 0.0001624426 3.128866e-05
[2140,] 7.985466e-05 0.0001624426 3.033341e-05
[2141,] 8.015932e-05 0.0001624426 3.154538e-05
[2142,] 8.392204e-05 0.0001624426 3.472909e-05
[2143,] 8.359674e-05 0.0001624426 3.641106e-05
[2144,] 1.978965e-04 0.0001624426 9.184897e-05
[2145,] 8.089193e-05 0.0001624426 3.312670e-05
[2146,] 8.435538e-05 0.0001624426 2.811846e-05
[2147,] 8.125558e-05 0.0001624426 3.287673e-05
[2148,] 8.053734e-05 0.0001624426 2.684578e-05
[2149,] 8.112713e-05 0.0001624426 3.208275e-05
[2150,] 8.201046e-05 0.0001624426 2.733682e-05
[2151,] 8.201046e-05 0.0001624426 2.733682e-05
[2152,] 1.878175e-04 0.0001624426 6.260584e-05
[2153,] 1.707869e-04 0.0004276333 3.315321e-04
[2154,] 1.115517e-04 0.0001624426 3.737037e-05
[2155,] 1.807591e-04 0.0002910539 2.526062e-04
[2156,] 1.807591e-04 0.0002910539 2.526062e-04
[2157,] 1.796115e-04 0.0002863032 2.453531e-04
[2158,] 1.796115e-04 0.0002838481 2.433668e-04
[2159,] 7.952272e-05 0.0014964754 1.519358e-04
[2160,] 1.077050e-04 0.0001624426 3.590168e-05
[2161,] 1.747668e-04 0.0002801583 2.323349e-04
[2162,] 1.721238e-04 0.0002768533 2.240919e-04
[2163,] 1.670665e-04 0.0001884278 1.191657e-04
[2164,] 1.177914e-04 0.0001624426 3.926380e-05
[2165,] 1.745651e-04 0.0002768533 2.285253e-04
[2166,] 1.745651e-04 0.0002732712 2.257411e-04
[2167,] 1.164892e-04 0.0001624426 3.882975e-05
[2168,] 1.745651e-04 0.0002732712 2.257411e-04
[2169,] 1.745651e-04 0.0002732712 2.257411e-04
[2170,] 1.721238e-04 0.0002768533 2.240919e-04
[2171,] 1.036798e-04 0.0001624426 3.455993e-05
[2172,] 1.774775e-04 0.0002749284 2.336103e-04
[2173,] 1.043580e-04 0.0001624426 3.478599e-05
[2174,] 1.090023e-04 0.0001624426 3.633411e-05
[2175,] 1.109791e-04 0.0001624426 3.699304e-05
[2176,] 1.111631e-04 0.0001624426 3.705437e-05
[2177,] 1.108690e-04 0.0001624426 3.695633e-05
[2178,] 1.181471e-04 0.0001624426 3.938237e-05
[2179,] 8.058720e-05 0.0019127388 1.919349e-04
[2180,] 1.106079e-04 0.0001624426 3.686930e-05
[2181,] 2.558730e-04 0.0001624426 8.529099e-05
[2182,] 1.029084e-04 0.0001624426 3.430280e-05
[2183,] 1.017280e-04 0.0001624426 3.390935e-05
[2184,] 1.191219e-04 0.0001624426 3.970729e-05
[2185,] 1.030727e-04 0.0001624426 3.435757e-05
[2186,] 1.188676e-04 0.0001624426 3.962252e-05
[2187,] 1.188676e-04 0.0001624426 3.962252e-05
[2188,] 1.204813e-04 0.0001624426 4.016042e-05
[2189,] 1.216046e-04 0.0001624426 4.053486e-05
[2190,] 1.216046e-04 0.0001624426 4.053486e-05
[2191,] 1.027802e-04 0.0001624426 3.426006e-05
[2192,] 1.188676e-04 0.0001624426 3.962252e-05
[2193,] 1.493170e-04 0.0002957380 1.944394e-04
[2194,] 1.257889e-04 0.0001624426 4.192962e-05
[2195,] 1.493170e-04 0.0002850536 1.880509e-04
[2196,] 1.019815e-04 0.0001624426 3.399384e-05
[2197,] 1.243163e-04 0.0001624426 4.143878e-05
[2198,] 1.019815e-04 0.0001624426 3.399384e-05
[2199,] 1.017412e-04 0.0001624426 3.391375e-05
[2200,] 1.019795e-04 0.0001624426 3.399318e-05
[2201,] 1.023639e-04 0.0001624426 3.412131e-05
[2202,] 1.024986e-04 0.0001624426 3.416620e-05
[2203,] 1.017412e-04 0.0001624426 3.391375e-05
[2204,] 1.291272e-04 0.0001624426 4.304240e-05
[2205,] 1.014049e-04 0.0001624426 3.380162e-05
[2206,] 1.016259e-04 0.0001624426 3.387531e-05
[2207,] 1.015138e-04 0.0001624426 3.383793e-05
[2208,] 1.014049e-04 0.0001624426 3.380162e-05
[2209,] 1.015662e-04 0.0001624426 3.385539e-05
[2210,] 1.014049e-04 0.0001624426 3.380162e-05
[2211,] 9.954926e-05 0.0001624426 3.318309e-05
[2212,] 1.455537e-04 0.0001624426 6.438068e-05
[2213,] 1.057278e-04 0.0001624426 3.524259e-05
[2214,] 9.953568e-05 0.0001624426 3.317856e-05
[2215,] 9.953568e-05 0.0001624426 3.317856e-05
[2216,] 9.953568e-05 0.0001624426 3.317856e-05
[2217,] 9.953568e-05 0.0001624426 3.317856e-05
[2218,] 9.953568e-05 0.0001624426 3.317856e-05
[2219,] 1.307051e-04 0.0001624426 4.356837e-05
[2220,] 9.957914e-05 0.0001624426 3.319305e-05
[2221,] 9.954253e-05 0.0001624426 3.318084e-05
[2222,] 9.954253e-05 0.0001624426 3.318084e-05
[2223,] 9.954253e-05 0.0001624426 3.318084e-05
[2224,] 7.722573e-05 0.0024407747 1.741128e-04
[2225,] 1.018598e-04 0.0001624426 3.395326e-05
[2226,] 9.997521e-05 0.0001624426 3.332507e-05
[2227,] 9.955235e-05 0.0001624426 3.318412e-05
[2228,] 9.959403e-05 0.0001624426 3.319801e-05
[2229,] 1.060203e-04 0.0001624426 3.534009e-05
[2230,] 2.298689e-04 0.0001624426 9.317880e-05
[2231,] 1.078373e-04 0.0001624426 3.594578e-05
[2232,] 2.048819e-04 0.0001624426 1.447214e-04
[2233,] 9.962724e-05 0.0001624426 3.320908e-05
[2234,] 1.022950e-04 0.0001624426 3.409833e-05
[2235,] 1.027980e-04 0.0001624426 3.426599e-05
[2236,] 9.553029e-05 0.0015419688 2.099392e-04
[2237,] 1.386152e-04 0.0001624426 4.620506e-05
[2238,] 1.390968e-04 0.0001624426 4.636560e-05
[2239,] 1.190696e-04 0.0001624426 3.968986e-05
[2240,] 1.021065e-04 0.0001624426 3.403549e-05
[2241,] 1.404018e-04 0.0001624426 4.680060e-05
[2242,] 1.000353e-04 0.0001624426 3.334511e-05
[2243,] 1.249160e-04 0.0001624426 4.163867e-05
[2244,] 1.005194e-04 0.0001879173 3.350645e-05
[2245,] 8.322113e-05 0.0033656714 3.109396e-04
[2246,] 1.078533e-04 0.0001624426 3.595109e-05
[2247,] 1.072348e-04 0.0001624426 3.574493e-05
[2248,] 1.222922e-04 0.0001624426 4.076408e-05
[2249,] 1.074737e-04 0.0001624426 3.582456e-05
[2250,] 1.208948e-04 0.0001624426 4.029828e-05
[2251,] 2.390315e-04 0.0001875459 2.332266e-04
[2252,] 2.626214e-04 0.0001624426 8.754045e-05
[2253,] 1.254680e-04 0.0001624426 4.182266e-05
[2254,] 2.256896e-04 0.0001624426 7.522988e-05
[2255,] 1.358068e-04 0.0001624426 4.526892e-05
[2256,] 1.101334e-04 0.0001624426 3.671115e-05
```
