## Supplementary material for "Characterization of shared and ancestry-specific signals driving complex traits using multi-ancestry fine-mapping": s1_remaining_snps.pvar

```
##FILTER=<ID=PASS,Description="All filters passed">
##reference=ftp://ftp.1000genomes.ebi.ac.uk//vol1/ftp/technical/reference/phase2_reference_assembly_sequence/hs37d5.fa.gz
##contig=<ID=7,assembly=b37,length=159138663>
##ALT=<ID=CNV,Description="Copy Number Polymorphism">
##ALT=<ID=DEL,Description="Deletion">
##ALT=<ID=DUP,Description="Duplication">
##ALT=<ID=INS:ME:ALU,Description="Insertion of ALU element">
##ALT=<ID=INS:ME:LINE1,Description="Insertion of LINE1 element">
##ALT=<ID=INS:ME:SVA,Description="Insertion of SVA element">
##ALT=<ID=INS:MT,Description="Nuclear Mitochondrial Insertion">
##ALT=<ID=INV,Description="Inversion">
##ALT=<ID=CN0,Description="Copy number allele: 0 copies">
##ALT=<ID=CN1,Description="Copy number allele: 1 copy">
##ALT=<ID=CN2,Description="Copy number allele: 2 copies">
##ALT=<ID=CN3,Description="Copy number allele: 3 copies">
##ALT=<ID=CN4,Description="Copy number allele: 4 copies">
##ALT=<ID=CN5,Description="Copy number allele: 5 copies">
##ALT=<ID=CN6,Description="Copy number allele: 6 copies">
##ALT=<ID=CN7,Description="Copy number allele: 7 copies">
##ALT=<ID=CN8,Description="Copy number allele: 8 copies">
##ALT=<ID=CN9,Description="Copy number allele: 9 copies">
##ALT=<ID=CN10,Description="Copy number allele: 10 copies">
##ALT=<ID=CN11,Description="Copy number allele: 11 copies">
##ALT=<ID=CN12,Description="Copy number allele: 12 copies">
##ALT=<ID=CN13,Description="Copy number allele: 13 copies">
##ALT=<ID=CN14,Description="Copy number allele: 14 copies">
##ALT=<ID=CN15,Description="Copy number allele: 15 copies">
##ALT=<ID=CN16,Description="Copy number allele: 16 copies">
##ALT=<ID=CN17,Description="Copy number allele: 17 copies">
##ALT=<ID=CN18,Description="Copy number allele: 18 copies">
##ALT=<ID=CN19,Description="Copy number allele: 19 copies">
##ALT=<ID=CN20,Description="Copy number allele: 20 copies">
##ALT=<ID=CN21,Description="Copy number allele: 21 copies">
##ALT=<ID=CN22,Description="Copy number allele: 22 copies">
##ALT=<ID=CN23,Description="Copy number allele: 23 copies">
##ALT=<ID=CN24,Description="Copy number allele: 24 copies">
##ALT=<ID=CN25,Description="Copy number allele: 25 copies">
##ALT=<ID=CN26,Description="Copy number allele: 26 copies">
##ALT=<ID=CN27,Description="Copy number allele: 27 copies">
##ALT=<ID=CN28,Description="Copy number allele: 28 copies">
##ALT=<ID=CN29,Description="Copy number allele: 29 copies">
##ALT=<ID=CN30,Description="Copy number allele: 30 copies">
##ALT=<ID=CN31,Description="Copy number allele: 31 copies">
##ALT=<ID=CN32,Description="Copy number allele: 32 copies">
##ALT=<ID=CN33,Description="Copy number allele: 33 copies">
##ALT=<ID=CN34,Description="Copy number allele: 34 copies">
##ALT=<ID=CN35,Description="Copy number allele: 35 copies">
##ALT=<ID=CN36,Description="Copy number allele: 36 copies">
##ALT=<ID=CN37,Description="Copy number allele: 37 copies">
##ALT=<ID=CN38,Description="Copy number allele: 38 copies">
##ALT=<ID=CN39,Description="Copy number allele: 39 copies">
##ALT=<ID=CN40,Description="Copy number allele: 40 copies">
##ALT=<ID=CN41,Description="Copy number allele: 41 copies">
##ALT=<ID=CN42,Description="Copy number allele: 42 copies">
##ALT=<ID=CN43,Description="Copy number allele: 43 copies">
##ALT=<ID=CN44,Description="Copy number allele: 44 copies">
##ALT=<ID=CN45,Description="Copy number allele: 45 copies">
##ALT=<ID=CN46,Description="Copy number allele: 46 copies">
##ALT=<ID=CN47,Description="Copy number allele: 47 copies">
##ALT=<ID=CN48,Description="Copy number allele: 48 copies">
##ALT=<ID=CN49,Description="Copy number allele: 49 copies">
##ALT=<ID=CN50,Description="Copy number allele: 50 copies">
##ALT=<ID=CN51,Description="Copy number allele: 51 copies">
##ALT=<ID=CN52,Description="Copy number allele: 52 copies">
##ALT=<ID=CN53,Description="Copy number allele: 53 copies">
##ALT=<ID=CN54,Description="Copy number allele: 54 copies">
##ALT=<ID=CN55,Description="Copy number allele: 55 copies">
##ALT=<ID=CN56,Description="Copy number allele: 56 copies">
##ALT=<ID=CN57,Description="Copy number allele: 57 copies">
##ALT=<ID=CN58,Description="Copy number allele: 58 copies">
##ALT=<ID=CN59,Description="Copy number allele: 59 copies">
##ALT=<ID=CN60,Description="Copy number allele: 60 copies">
##ALT=<ID=CN61,Description="Copy number allele: 61 copies">
##ALT=<ID=CN62,Description="Copy number allele: 62 copies">
##ALT=<ID=CN63,Description="Copy number allele: 63 copies">
##ALT=<ID=CN64,Description="Copy number allele: 64 copies">
##ALT=<ID=CN65,Description="Copy number allele: 65 copies">
##ALT=<ID=CN66,Description="Copy number allele: 66 copies">
##ALT=<ID=CN67,Description="Copy number allele: 67 copies">
##ALT=<ID=CN68,Description="Copy number allele: 68 copies">
##ALT=<ID=CN69,Description="Copy number allele: 69 copies">
##ALT=<ID=CN70,Description="Copy number allele: 70 copies">
##ALT=<ID=CN71,Description="Copy number allele: 71 copies">
##ALT=<ID=CN72,Description="Copy number allele: 72 copies">
##ALT=<ID=CN73,Description="Copy number allele: 73 copies">
##ALT=<ID=CN74,Description="Copy number allele: 74 copies">
##ALT=<ID=CN75,Description="Copy number allele: 75 copies">
##ALT=<ID=CN76,Description="Copy number allele: 76 copies">
##ALT=<ID=CN77,Description="Copy number allele: 77 copies">
##ALT=<ID=CN78,Description="Copy number allele: 78 copies">
##ALT=<ID=CN79,Description="Copy number allele: 79 copies">
##ALT=<ID=CN80,Description="Copy number allele: 80 copies">
##ALT=<ID=CN81,Description="Copy number allele: 81 copies">
##ALT=<ID=CN82,Description="Copy number allele: 82 copies">
##ALT=<ID=CN83,Description="Copy number allele: 83 copies">
##ALT=<ID=CN84,Description="Copy number allele: 84 copies">
##ALT=<ID=CN85,Description="Copy number allele: 85 copies">
##ALT=<ID=CN86,Description="Copy number allele: 86 copies">
##ALT=<ID=CN87,Description="Copy number allele: 87 copies">
##ALT=<ID=CN88,Description="Copy number allele: 88 copies">
##ALT=<ID=CN89,Description="Copy number allele: 89 copies">
##ALT=<ID=CN90,Description="Copy number allele: 90 copies">
##ALT=<ID=CN91,Description="Copy number allele: 91 copies">
##ALT=<ID=CN92,Description="Copy number allele: 92 copies">
##ALT=<ID=CN93,Description="Copy number allele: 93 copies">
##ALT=<ID=CN94,Description="Copy number allele: 94 copies">
##ALT=<ID=CN95,Description="Copy number allele: 95 copies">
##ALT=<ID=CN96,Description="Copy number allele: 96 copies">
##ALT=<ID=CN97,Description="Copy number allele: 97 copies">
##ALT=<ID=CN98,Description="Copy number allele: 98 copies">
##ALT=<ID=CN99,Description="Copy number allele: 99 copies">
##ALT=<ID=CN100,Description="Copy number allele: 100 copies">
##ALT=<ID=CN101,Description="Copy number allele: 101 copies">
##ALT=<ID=CN102,Description="Copy number allele: 102 copies">
##ALT=<ID=CN103,Description="Copy number allele: 103 copies">
##ALT=<ID=CN104,Description="Copy number allele: 104 copies">
##ALT=<ID=CN105,Description="Copy number allele: 105 copies">
##ALT=<ID=CN106,Description="Copy number allele: 106 copies">
##ALT=<ID=CN107,Description="Copy number allele: 107 copies">
##ALT=<ID=CN108,Description="Copy number allele: 108 copies">
##ALT=<ID=CN109,Description="Copy number allele: 109 copies">
##ALT=<ID=CN110,Description="Copy number allele: 110 copies">
##ALT=<ID=CN111,Description="Copy number allele: 111 copies">
##ALT=<ID=CN112,Description="Copy number allele: 112 copies">
##ALT=<ID=CN113,Description="Copy number allele: 113 copies">
##ALT=<ID=CN114,Description="Copy number allele: 114 copies">
##ALT=<ID=CN115,Description="Copy number allele: 115 copies">
##ALT=<ID=CN116,Description="Copy number allele: 116 copies">
##ALT=<ID=CN117,Description="Copy number allele: 117 copies">
##ALT=<ID=CN118,Description="Copy number allele: 118 copies">
##ALT=<ID=CN119,Description="Copy number allele: 119 copies">
##ALT=<ID=CN120,Description="Copy number allele: 120 copies">
##ALT=<ID=CN121,Description="Copy number allele: 121 copies">
##ALT=<ID=CN122,Description="Copy number allele: 122 copies">
##ALT=<ID=CN123,Description="Copy number allele: 123 copies">
##ALT=<ID=CN124,Description="Copy number allele: 124 copies">
##INFO=<ID=CIEND,Number=2,Type=Integer,Description="Confidence interval around END for imprecise variants">
##INFO=<ID=CIPOS,Number=2,Type=Integer,Description="Confidence interval around POS for imprecise variants">
##INFO=<ID=CS,Number=1,Type=String,Description="Source call set.">
##INFO=<ID=END,Number=1,Type=Integer,Description="End coordinate of this variant">
##INFO=<ID=IMPRECISE,Number=0,Type=Flag,Description="Imprecise structural variation">
##INFO=<ID=MC,Number=.,Type=String,Description="Merged calls.">
##INFO=<ID=MEINFO,Number=4,Type=String,Description="Mobile element info of the form NAME,START,END<POLARITY; If there is only 5' OR 3' support for this call, will be NULL NULL for START and END">
##INFO=<ID=MEND,Number=1,Type=Integer,Description="Mitochondrial end coordinate of inserted sequence">
##INFO=<ID=MLEN,Number=1,Type=Integer,Description="Estimated length of mitochondrial insert">
##INFO=<ID=MSTART,Number=1,Type=Integer,Description="Mitochondrial start coordinate of inserted sequence">
##INFO=<ID=SVLEN,Number=.,Type=Integer,Description="SV length. It is only calculated for structural variation MEIs. For other types of SVs; one may calculate the SV length by INFO:END-START+1, or by finding the difference between lengthes of REF and ALT alleles">
##INFO=<ID=SVTYPE,Number=1,Type=String,Description="Type of structural variant">
##INFO=<ID=TSD,Number=1,Type=String,Description="Precise Target Site Duplication for bases, if unknown, value will be NULL">
##INFO=<ID=AC,Number=A,Type=Integer,Description="Total number of alternate alleles in called genotypes">
##INFO=<ID=AF,Number=A,Type=Float,Description="Estimated allele frequency in the range (0,1)">
##INFO=<ID=NS,Number=1,Type=Integer,Description="Number of samples with data">
##INFO=<ID=AN,Number=1,Type=Integer,Description="Total number of alleles in called genotypes">
##INFO=<ID=EAS_AF,Number=A,Type=Float,Description="Allele frequency in the EAS populations calculated from AC and AN, in the range (0,1)">
##INFO=<ID=EUR_AF,Number=A,Type=Float,Description="Allele frequency in the EUR populations calculated from AC and AN, in the range (0,1)">
##INFO=<ID=AFR_AF,Number=A,Type=Float,Description="Allele frequency in the AFR populations calculated from AC and AN, in the range (0,1)">
##INFO=<ID=AMR_AF,Number=A,Type=Float,Description="Allele frequency in the AMR populations calculated from AC and AN, in the range (0,1)">
##INFO=<ID=SAS_AF,Number=A,Type=Float,Description="Allele frequency in the SAS populations calculated from AC and AN, in the range (0,1)">
##INFO=<ID=DP,Number=1,Type=Integer,Description="Total read depth; only low coverage data were counted towards the DP, exome data were not used">
##INFO=<ID=AA,Number=1,Type=String,Description="Ancestral Allele. Format: AA|REF|ALT|IndelType. AA: Ancestral allele, REF:Reference Allele, ALT:Alternate Allele, IndelType:Type of Indel (REF, ALT and IndelType are only defined for indels)">
##INFO=<ID=VT,Number=.,Type=String,Description="indicates what type of variant the line represents">
##INFO=<ID=EX_TARGET,Number=0,Type=Flag,Description="indicates whether a variant is within the exon pull down target boundaries">
##INFO=<ID=MULTI_ALLELIC,Number=0,Type=Flag,Description="indicates whether a site is multi-allelic">
#CHROM	POS	ID	REF	ALT	QUAL	FILTER	INFO
7	24217997	rs156308	G	A	100	PASS	AC=2820;AF=0.563099;AN=5008;NS=2504;DP=17765;EAS_AF=0.6022;AMR_AF=0.5144;AFR_AF=0.6664;EUR_AF=0.4394;SAS_AF=0.545;AA=A|||;VT=SNP
7	24218899	rs156306	C	T	100	PASS	AC=2190;AF=0.4373;AN=5008;NS=2504;DP=18899;EAS_AF=0.4792;AMR_AF=0.415;AFR_AF=0.556;EUR_AF=0.2366;SAS_AF=0.456;AA=C|||;VT=SNP
7	24219057	rs76652221	A	G	100	PASS	AC=769;AF=0.153554;AN=5008;NS=2504;DP=19700;EAS_AF=0.2361;AMR_AF=0.2767;AFR_AF=0.0038;EUR_AF=0.1024;SAS_AF=0.2362;AA=A|||;VT=SNP
7	24219300	rs156304	A	G	100	PASS	AC=1734;AF=0.346246;AN=5008;NS=2504;DP=16380;EAS_AF=0.4841;AMR_AF=0.379;AFR_AF=0.23;EUR_AF=0.2356;SAS_AF=0.4519;AA=A|||;VT=SNP
7	24219642	rs17369508	A	G	100	PASS	AC=240;AF=0.0479233;AN=5008;NS=2504;DP=18154;EAS_AF=0.0873;AMR_AF=0.0231;AFR_AF=0.0091;EUR_AF=0.0636;SAS_AF=0.0613;AA=A|||;VT=SNP
7	24219795	rs17369536	T	C	100	PASS	AC=589;AF=0.117612;AN=5008;NS=2504;DP=16736;EAS_AF=0.1627;AMR_AF=0.0937;AFR_AF=0.0424;EUR_AF=0.2028;SAS_AF=0.1022;AA=T|||;VT=SNP
7	24220395	rs156303	A	C	100	PASS	AC=3103;AF=0.619609;AN=5008;NS=2504;DP=17879;EAS_AF=0.6478;AMR_AF=0.5346;AFR_AF=0.8154;EUR_AF=0.4423;SAS_AF=0.5685;AA=C|||;VT=SNP
7	24221031	rs117079527	C	T	100	PASS	AC=242;AF=0.0483227;AN=5008;NS=2504;DP=15222;EAS_AF=0.0883;AMR_AF=0.0231;AFR_AF=0.0091;EUR_AF=0.0636;SAS_AF=0.0624;AA=C|||;VT=SNP
7	24221155	rs156302	C	T	100	PASS	AC=2085;AF=0.416334;AN=5008;NS=2504;DP=15436;EAS_AF=0.4772;AMR_AF=0.4078;AFR_AF=0.4879;EUR_AF=0.2366;SAS_AF=0.4479;AA=C|||;VT=SNP
7	24221805	rs78794247	T	C	100	PASS	AC=199;AF=0.0397364;AN=5008;NS=2504;DP=16594;EAS_AF=0.0506;AMR_AF=0.0231;AFR_AF=0.0076;EUR_AF=0.0636;SAS_AF=0.0593;AA=T|||;VT=SNP
7	24221825	rs62451490	G	T	100	PASS	AC=378;AF=0.0754792;AN=5008;NS=2504;DP=16650;EAS_AF=0.0754;AMR_AF=0.0735;AFR_AF=0.0545;EUR_AF=0.1382;SAS_AF=0.0409;AA=G|||;VT=SNP
7	24222565	rs79018096	G	T	100	PASS	AC=198;AF=0.0395367;AN=5008;NS=2504;DP=14442;EAS_AF=0.0496;AMR_AF=0.0231;AFR_AF=0.0076;EUR_AF=0.0636;SAS_AF=0.0593;AA=G|||;VT=SNP
7	24222898	rs12532815	A	G	100	PASS	AC=535;AF=0.106829;AN=5008;NS=2504;DP=14216;EAS_AF=0.0873;AMR_AF=0.0951;AFR_AF=0.0658;EUR_AF=0.2008;SAS_AF=0.0941;AA=A|||;VT=SNP
7	24222915	rs185657	A	C	100	PASS	AC=2171;AF=0.433506;AN=5008;NS=2504;DP=14024;EAS_AF=0.4772;AMR_AF=0.415;AFR_AF=0.5499;EUR_AF=0.2366;SAS_AF=0.4468;AA=A|||;VT=SNP
7	24223524	rs156301	C	A	100	PASS	AC=2024;AF=0.404153;AN=5008;NS=2504;DP=16001;EAS_AF=0.4752;AMR_AF=0.4035;AFR_AF=0.447;EUR_AF=0.2366;SAS_AF=0.4458;AA=C|||;VT=SNP
7	24224663	rs12539436	G	T	100	PASS	AC=382;AF=0.076278;AN=5008;NS=2504;DP=18231;EAS_AF=0.0754;AMR_AF=0.0735;AFR_AF=0.0582;EUR_AF=0.1372;SAS_AF=0.0409;AA=G|||;VT=SNP
7	24224674	rs156300	G	A	100	PASS	AC=2905;AF=0.580072;AN=5008;NS=2504;DP=18278;EAS_AF=0.6399;AMR_AF=0.513;AFR_AF=0.6997;EUR_AF=0.4394;SAS_AF=0.5491;AA=A|||;VT=SNP
7	24224732	rs156299	T	G	100	PASS	AC=2908;AF=0.580671;AN=5008;NS=2504;DP=18491;EAS_AF=0.6399;AMR_AF=0.5144;AFR_AF=0.7012;EUR_AF=0.4394;SAS_AF=0.5491;AA=G|||;VT=SNP
7	24224839	rs156298	G	C	100	PASS	AC=3139;AF=0.626797;AN=5008;NS=2504;DP=17713;EAS_AF=0.6448;AMR_AF=0.536;AFR_AF=0.8464;EUR_AF=0.4404;SAS_AF=0.5675;AA=C|||;VT=SNP
7	24225656	rs62451491	C	T	100	PASS	AC=264;AF=0.0527157;AN=5008;NS=2504;DP=15924;EAS_AF=0.0744;AMR_AF=0.049;AFR_AF=0.0121;EUR_AF=0.1004;SAS_AF=0.0389;AA=C|||;VT=SNP
7	24225999	rs62451492	A	G	100	PASS	AC=623;AF=0.124401;AN=5008;NS=2504;DP=15244;EAS_AF=0.1627;AMR_AF=0.0965;AFR_AF=0.0673;EUR_AF=0.2018;SAS_AF=0.1022;AA=G|||;VT=SNP
7	24226936	rs78972630	G	A	100	PASS	AC=236;AF=0.0471246;AN=5008;NS=2504;DP=15491;EAS_AF=0.0833;AMR_AF=0.0231;AFR_AF=0.0091;EUR_AF=0.0636;SAS_AF=0.0613;AA=G|||;VT=SNP
7	24227335	rs1304531	G	A	100	PASS	AC=2079;AF=0.415136;AN=5008;NS=2504;DP=18389;EAS_AF=0.4772;AMR_AF=0.4063;AFR_AF=0.4871;EUR_AF=0.2346;SAS_AF=0.4458;AA=G|||;VT=SNP
7	24227608	rs73072569	A	G	100	PASS	AC=623;AF=0.124401;AN=5008;NS=2504;DP=18065;EAS_AF=0.1627;AMR_AF=0.0965;AFR_AF=0.0673;EUR_AF=0.2018;SAS_AF=0.1022;AA=G|||;VT=SNP
7	24228917	rs78521492	A	G	100	PASS	AC=239;AF=0.0477236;AN=5008;NS=2504;DP=17954;EAS_AF=0.0863;AMR_AF=0.0231;AFR_AF=0.0091;EUR_AF=0.0636;SAS_AF=0.0613;AA=A|||;VT=SNP
7	24229317	rs59180320	G	A	100	PASS	AC=239;AF=0.0477236;AN=5008;NS=2504;DP=17807;EAS_AF=0.0863;AMR_AF=0.0231;AFR_AF=0.0091;EUR_AF=0.0636;SAS_AF=0.0613;AA=G|||;VT=SNP
7	24229405	rs58247801	C	T	100	PASS	AC=239;AF=0.0477236;AN=5008;NS=2504;DP=18273;EAS_AF=0.0863;AMR_AF=0.0231;AFR_AF=0.0091;EUR_AF=0.0636;SAS_AF=0.0613;AA=C|||;VT=SNP
7	24229440	rs58130101	G	A	100	PASS	AC=198;AF=0.0395367;AN=5008;NS=2504;DP=17392;EAS_AF=0.0496;AMR_AF=0.0231;AFR_AF=0.0076;EUR_AF=0.0636;SAS_AF=0.0593;AA=G|||;VT=SNP
7	24230473	rs77303657	T	C	100	PASS	AC=383;AF=0.0764776;AN=5008;NS=2504;DP=15730;EAS_AF=0.0754;AMR_AF=0.0735;AFR_AF=0.0582;EUR_AF=0.1382;SAS_AF=0.0409;AA=T|||;VT=SNP
7	24230474	rs77504291	G	A	100	PASS	AC=382;AF=0.076278;AN=5008;NS=2504;DP=15710;EAS_AF=0.0754;AMR_AF=0.072;AFR_AF=0.0582;EUR_AF=0.1382;SAS_AF=0.0409;AA=G|||;VT=SNP
7	24230754	rs62451493	A	G	100	PASS	AC=382;AF=0.076278;AN=5008;NS=2504;DP=15228;EAS_AF=0.0754;AMR_AF=0.072;AFR_AF=0.0582;EUR_AF=0.1382;SAS_AF=0.0409;AA=A|||;VT=SNP
7	24230937	rs78586497	G	A	100	PASS	AC=264;AF=0.0527157;AN=5008;NS=2504;DP=15765;EAS_AF=0.0754;AMR_AF=0.0476;AFR_AF=0.0121;EUR_AF=0.1004;SAS_AF=0.0389;AA=G|||;VT=SNP
7	24231057	rs79013213	C	T	100	PASS	AC=323;AF=0.0644968;AN=5008;NS=2504;DP=16202;EAS_AF=0.0754;AMR_AF=0.0663;AFR_AF=0.0045;EUR_AF=0.0557;SAS_AF=0.1421;AA=C|||;VT=SNP
7	24231559	rs61272861	C	T	100	PASS	AC=238;AF=0.047524;AN=5008;NS=2504;DP=18438;EAS_AF=0.0853;AMR_AF=0.0231;AFR_AF=0.0091;EUR_AF=0.0636;SAS_AF=0.0613;AA=C|||;VT=SNP
7	24232208	rs12540826	C	G	100	PASS	AC=376;AF=0.0750799;AN=5008;NS=2504;DP=19006;EAS_AF=0.0754;AMR_AF=0.072;AFR_AF=0.0552;EUR_AF=0.1362;SAS_AF=0.0409;AA=T|||;VT=SNP
7	24232285	rs756500	T	G	100	PASS	AC=2129;AF=0.42512;AN=5008;NS=2504;DP=17430;EAS_AF=0.4821;AMR_AF=0.4107;AFR_AF=0.5151;EUR_AF=0.2376;SAS_AF=0.4479;AA=T|||;VT=SNP
7	24232562	rs74422317	A	G	100	PASS	AC=240;AF=0.0479233;AN=5008;NS=2504;DP=17890;EAS_AF=0.0883;AMR_AF=0.0231;AFR_AF=0.0083;EUR_AF=0.0636;SAS_AF=0.0613;AA=A|||;VT=SNP
7	24233015	rs77320221	A	C	100	PASS	AC=240;AF=0.0479233;AN=5008;NS=2504;DP=18923;EAS_AF=0.0883;AMR_AF=0.0231;AFR_AF=0.0083;EUR_AF=0.0636;SAS_AF=0.0613;AA=A|||;VT=SNP
7	24233089	rs2642250	G	A	100	PASS	AC=2835;AF=0.566094;AN=5008;NS=2504;DP=19330;EAS_AF=0.63;AMR_AF=0.5058;AFR_AF=0.6581;EUR_AF=0.4374;SAS_AF=0.5511;AA=A|||;VT=SNP
7	24233198	rs78494024	A	G	100	PASS	AC=241;AF=0.048123;AN=5008;NS=2504;DP=19856;EAS_AF=0.0883;AMR_AF=0.0231;AFR_AF=0.0091;EUR_AF=0.0636;SAS_AF=0.0613;AA=A|||;VT=SNP
7	24233331	rs62451494	G	A	100	PASS	AC=378;AF=0.0754792;AN=5008;NS=2504;DP=20279;EAS_AF=0.0754;AMR_AF=0.072;AFR_AF=0.0567;EUR_AF=0.1362;SAS_AF=0.0409;AA=G|||;VT=SNP
7	24233584	rs10487600	G	A	100	PASS	AC=384;AF=0.0766773;AN=5008;NS=2504;DP=17623;EAS_AF=0.0754;AMR_AF=0.072;AFR_AF=0.0605;EUR_AF=0.1372;SAS_AF=0.0409;AA=G|||;VT=SNP
7	24233664	rs10487601	G	A	100	PASS	AC=383;AF=0.0764776;AN=5008;NS=2504;DP=19705;EAS_AF=0.0754;AMR_AF=0.072;AFR_AF=0.0605;EUR_AF=0.1362;SAS_AF=0.0409;AA=G|||;VT=SNP
7	24233987	rs62451495	G	A	100	PASS	AC=384;AF=0.0766773;AN=5008;NS=2504;DP=18171;EAS_AF=0.0754;AMR_AF=0.0735;AFR_AF=0.0605;EUR_AF=0.1362;SAS_AF=0.0409;AA=G|||;VT=SNP
7	24234367	rs12531961	G	A	100	PASS	AC=383;AF=0.0764776;AN=5008;NS=2504;DP=20988;EAS_AF=0.0754;AMR_AF=0.072;AFR_AF=0.0605;EUR_AF=0.1362;SAS_AF=0.0409;AA=A|||;VT=SNP
7	24234644	rs17369837	G	T	100	PASS	AC=620;AF=0.123802;AN=5008;NS=2504;DP=21237;EAS_AF=0.1597;AMR_AF=0.0951;AFR_AF=0.0688;EUR_AF=0.2008;SAS_AF=0.1022;AA=T|||;VT=SNP
7	24234890	rs17369851	A	G	100	PASS	AC=134;AF=0.0267572;AN=5008;NS=2504;DP=21100;EAS_AF=0.003;AMR_AF=0.0274;AFR_AF=0.0008;EUR_AF=0.0636;SAS_AF=0.0481;AA=A|||;VT=SNP
7	24235645	rs156297	G	C	100	PASS	AC=2409;AF=0.48103;AN=5008;NS=2504;DP=21283;EAS_AF=0.5665;AMR_AF=0.4323;AFR_AF=0.5582;EUR_AF=0.3002;SAS_AF=0.5092;AA=C|||;VT=SNP
7	24236093	rs156296	C	T	100	PASS	AC=2563;AF=0.511781;AN=5008;NS=2504;DP=20321;EAS_AF=0.5635;AMR_AF=0.4409;AFR_AF=0.671;EUR_AF=0.3022;SAS_AF=0.5092;AA=T|||;VT=SNP
7	24236454	rs156295	C	T	100	PASS	AC=2759;AF=0.550919;AN=5008;NS=2504;DP=20097;EAS_AF=0.6399;AMR_AF=0.5014;AFR_AF=0.5968;EUR_AF=0.4364;SAS_AF=0.5501;AA=T|||;VT=SNP
7	24236489	rs12540413	C	T	100	PASS	AC=320;AF=0.0638978;AN=5008;NS=2504;DP=19694;EAS_AF=0.0754;AMR_AF=0.0677;AFR_AF=0.0151;EUR_AF=0.1362;SAS_AF=0.0409;AA=C|||;VT=SNP
7	24236667	rs156294	G	C	100	PASS	AC=2383;AF=0.475839;AN=5008;NS=2504;DP=21618;EAS_AF=0.5665;AMR_AF=0.4308;AFR_AF=0.5401;EUR_AF=0.3002;SAS_AF=0.5082;AA=G|||;VT=SNP
7	24236755	rs156293	C	T	100	PASS	AC=2143;AF=0.427915;AN=5008;NS=2504;DP=20969;EAS_AF=0.4782;AMR_AF=0.4078;AFR_AF=0.5318;EUR_AF=0.2356;SAS_AF=0.4479;AA=C|||;VT=SNP
7	24237032	rs156292	G	C	100	PASS	AC=2599;AF=0.51897;AN=5008;NS=2504;DP=19315;EAS_AF=0.5685;AMR_AF=0.4424;AFR_AF=0.6936;EUR_AF=0.3022;SAS_AF=0.5092;AA=C|||;VT=SNP
7	24237073	rs156291	G	A	100	PASS	AC=2764;AF=0.551917;AN=5008;NS=2504;DP=19377;EAS_AF=0.6419;AMR_AF=0.5014;AFR_AF=0.5983;EUR_AF=0.4374;SAS_AF=0.5501;AA=A|||;VT=SNP
7	24237230	rs156290	G	A	100	PASS	AC=2405;AF=0.480232;AN=5008;NS=2504;DP=17770;EAS_AF=0.5655;AMR_AF=0.4308;AFR_AF=0.5567;EUR_AF=0.3002;SAS_AF=0.5092;AA=A|||;VT=SNP
7	24237549	rs156289	G	A	100	PASS	AC=2398;AF=0.478834;AN=5008;NS=2504;DP=16776;EAS_AF=0.5675;AMR_AF=0.428;AFR_AF=0.5514;EUR_AF=0.3002;SAS_AF=0.5092;AA=A|||;VT=SNP
7	24237557	rs156288	T	A	100	PASS	AC=2791;AF=0.557308;AN=5008;NS=2504;DP=16771;EAS_AF=0.6429;AMR_AF=0.5029;AFR_AF=0.6172;EUR_AF=0.4374;SAS_AF=0.5501;AA=A|||;VT=SNP
7	24237673	rs156287	A	C	100	PASS	AC=2414;AF=0.482029;AN=5008;NS=2504;DP=17050;EAS_AF=0.5694;AMR_AF=0.4308;AFR_AF=0.5575;EUR_AF=0.3002;SAS_AF=0.5133;AA=A|||;VT=SNP
7	24237827	rs156286	G	A	100	PASS	AC=2788;AF=0.556709;AN=5008;NS=2504;DP=17829;EAS_AF=0.6409;AMR_AF=0.5029;AFR_AF=0.6165;EUR_AF=0.4374;SAS_AF=0.5501;AA=A|||;VT=SNP
7	24238181	rs198296	C	T	100	PASS	AC=2405;AF=0.480232;AN=5008;NS=2504;DP=15954;EAS_AF=0.5655;AMR_AF=0.4323;AFR_AF=0.556;EUR_AF=0.3002;SAS_AF=0.5092;AA=C|||;VT=SNP
7	24238194	rs156285	T	A	100	PASS	AC=2405;AF=0.480232;AN=5008;NS=2504;DP=16838;EAS_AF=0.5655;AMR_AF=0.4323;AFR_AF=0.556;EUR_AF=0.3002;SAS_AF=0.5092;AA=A|||;VT=SNP
7	24239021	rs77933464	T	C	100	PASS	AC=199;AF=0.0397364;AN=5008;NS=2504;DP=20040;EAS_AF=0.0496;AMR_AF=0.0231;AFR_AF=0.0068;EUR_AF=0.0646;SAS_AF=0.0603;AA=T|||;VT=SNP
7	24239029	rs78807898	C	T	100	PASS	AC=198;AF=0.0395367;AN=5008;NS=2504;DP=19904;EAS_AF=0.0486;AMR_AF=0.0231;AFR_AF=0.0068;EUR_AF=0.0646;SAS_AF=0.0603;AA=C|||;VT=SNP
7	24239113	rs156284	G	A	100	PASS	AC=2547;AF=0.508586;AN=5008;NS=2504;DP=18448;EAS_AF=0.5655;AMR_AF=0.4366;AFR_AF=0.6611;EUR_AF=0.3002;SAS_AF=0.5092;AA=A|||;VT=SNP
7	24239184	rs156283	T	C	100	PASS	AC=2407;AF=0.480631;AN=5008;NS=2504;DP=19281;EAS_AF=0.5655;AMR_AF=0.4323;AFR_AF=0.5575;EUR_AF=0.3002;SAS_AF=0.5092;AA=T|||;VT=SNP
7	24241446	rs117936519	C	G	100	PASS	AC=199;AF=0.0397364;AN=5008;NS=2504;DP=16712;EAS_AF=0.0486;AMR_AF=0.0231;AFR_AF=0.0083;EUR_AF=0.0646;SAS_AF=0.0593;AA=C|||;VT=SNP
7	24242676	rs17660934	G	A	100	PASS	AC=154;AF=0.0307508;AN=5008;NS=2504;DP=19925;EAS_AF=0.0317;AMR_AF=0.0403;AFR_AF=0;EUR_AF=0.0835;SAS_AF=0.0102;AA=G|||;VT=SNP
7	24243926	rs35059508	A	G	100	PASS	AC=1983;AF=0.395966;AN=5008;NS=2504;DP=21766;EAS_AF=0.4871;AMR_AF=0.402;AFR_AF=0.4228;EUR_AF=0.2068;SAS_AF=0.456;AA=A|||;VT=SNP
7	24244012	rs13245518	A	G	100	PASS	AC=3082;AF=0.615415;AN=5008;NS=2504;DP=19979;EAS_AF=0.6498;AMR_AF=0.5317;AFR_AF=0.7965;EUR_AF=0.4404;SAS_AF=0.5746;AA=G|||;VT=SNP
7	24244088	rs963830	T	A	100	PASS	AC=3040;AF=0.607029;AN=5008;NS=2504;DP=18223;EAS_AF=0.6498;AMR_AF=0.5245;AFR_AF=0.7685;EUR_AF=0.4404;SAS_AF=0.5746;AA=A|||;VT=SNP
7	24244569	rs963829	T	C	100	PASS	AC=2838;AF=0.566693;AN=5008;NS=2504;DP=19650;EAS_AF=0.6349;AMR_AF=0.5216;AFR_AF=0.6354;EUR_AF=0.4453;SAS_AF=0.5603;AA=C|||;VT=SNP
7	24244627	rs10254428	C	T	100	PASS	AC=3384;AF=0.675719;AN=5008;NS=2504;DP=21665;EAS_AF=0.7718;AMR_AF=0.6095;AFR_AF=0.7057;EUR_AF=0.5984;SAS_AF=0.6626;AA=T|||;VT=SNP
7	24244879	rs12538738	T	A	100	PASS	AC=309;AF=0.0617013;AN=5008;NS=2504;DP=21209;EAS_AF=0.0774;AMR_AF=0.0519;AFR_AF=0.0408;EUR_AF=0.1024;SAS_AF=0.0389;AA=T|||;VT=SNP
7	24245418	rs62451496	A	G	100	PASS	AC=1082;AF=0.216054;AN=5008;NS=2504;DP=21806;EAS_AF=0.0952;AMR_AF=0.1225;AFR_AF=0.4304;EUR_AF=0.2028;SAS_AF=0.1309;AA=G|||;VT=SNP
7	24245778	rs1494193	A	G	100	PASS	AC=1555;AF=0.310503;AN=5008;NS=2504;DP=19150;EAS_AF=0.4851;AMR_AF=0.3617;AFR_AF=0.1324;EUR_AF=0.2058;SAS_AF=0.4427;AA=A|||;VT=SNP
7	24246629	rs79804613	C	T	100	PASS	AC=207;AF=0.0413339;AN=5008;NS=2504;DP=16063;EAS_AF=0.0506;AMR_AF=0.0231;AFR_AF=0.0129;EUR_AF=0.0646;SAS_AF=0.0593;AA=C|||;VT=SNP
7	24247057	rs1908269	C	G	100	PASS	AC=601;AF=0.120008;AN=5008;NS=2504;DP=17669;EAS_AF=0.0952;AMR_AF=0.0865;AFR_AF=0.1241;EUR_AF=0.171;SAS_AF=0.1115;AA=G|||;VT=SNP
7	24247684	rs198280	A	G	100	PASS	AC=3136;AF=0.626198;AN=5008;NS=2504;DP=21726;EAS_AF=0.6518;AMR_AF=0.5331;AFR_AF=0.826;EUR_AF=0.4463;SAS_AF=0.5808;AA=G|||;VT=SNP
7	24248045	rs198279	A	G	100	PASS	AC=3124;AF=0.623802;AN=5008;NS=2504;DP=21488;EAS_AF=0.6518;AMR_AF=0.5317;AFR_AF=0.82;EUR_AF=0.4463;SAS_AF=0.5777;AA=G|||;VT=SNP
7	24248127	rs17370266	G	A	100	PASS	AC=128;AF=0.0255591;AN=5008;NS=2504;DP=19985;EAS_AF=0.003;AMR_AF=0.0274;AFR_AF=0.0008;EUR_AF=0.0596;SAS_AF=0.046;AA=G|||;VT=SNP
7	24248193	rs198278	A	G	100	PASS	AC=3124;AF=0.623802;AN=5008;NS=2504;DP=21018;EAS_AF=0.6518;AMR_AF=0.5317;AFR_AF=0.82;EUR_AF=0.4463;SAS_AF=0.5777;AA=G|||;VT=SNP
7	24248620	rs13244088	C	G	100	PASS	AC=1533;AF=0.30611;AN=5008;NS=2504;DP=20394;EAS_AF=0.4871;AMR_AF=0.3602;AFR_AF=0.1172;EUR_AF=0.2048;SAS_AF=0.4407;AA=C|||;VT=SNP
7	24248871	rs198277	T	G	100	PASS	AC=2113;AF=0.421925;AN=5008;NS=2504;DP=19630;EAS_AF=0.5536;AMR_AF=0.4121;AFR_AF=0.4433;EUR_AF=0.2435;SAS_AF=0.4479;AA=T|||;VT=SNP
7	24249044	rs198276	G	A	100	PASS	AC=3120;AF=0.623003;AN=5008;NS=2504;DP=18773;EAS_AF=0.6488;AMR_AF=0.5317;AFR_AF=0.8192;EUR_AF=0.4463;SAS_AF=0.5777;AA=A|||;VT=SNP
7	24249469	rs198275	A	G	100	PASS	AC=2049;AF=0.409145;AN=5008;NS=2504;DP=19023;EAS_AF=0.5645;AMR_AF=0.3919;AFR_AF=0.4266;EUR_AF=0.2068;SAS_AF=0.4458;AA=A|||;VT=SNP
7	24249790	rs198274	C	T	100	PASS	AC=2044;AF=0.408147;AN=5008;NS=2504;DP=18103;EAS_AF=0.5625;AMR_AF=0.3919;AFR_AF=0.4251;EUR_AF=0.2068;SAS_AF=0.4448;AA=C|||;VT=SNP
7	24249876	rs198273	C	T	100	PASS	AC=2395;AF=0.478235;AN=5008;NS=2504;DP=17823;EAS_AF=0.5635;AMR_AF=0.4395;AFR_AF=0.5968;EUR_AF=0.2753;SAS_AF=0.4663;AA=T|||;VT=SNP
7	24251034	rs198272	C	A	100	PASS	AC=2293;AF=0.457867;AN=5008;NS=2504;DP=14085;EAS_AF=0.5625;AMR_AF=0.4352;AFR_AF=0.5234;EUR_AF=0.2753;SAS_AF=0.4652;AA=C|||;VT=SNP
7	24251314	rs2107309	C	G	100	PASS	AC=3131;AF=0.6252;AN=5008;NS=2504;DP=18357;EAS_AF=0.6587;AMR_AF=0.5317;AFR_AF=0.8192;EUR_AF=0.4463;SAS_AF=0.5787;AA=G|||;VT=SNP
7	24251799	rs2253753	A	C	100	PASS	AC=2639;AF=0.526957;AN=5008;NS=2504;DP=17046;EAS_AF=0.6488;AMR_AF=0.4625;AFR_AF=0.6089;EUR_AF=0.34;SAS_AF=0.5286;AA=C|||;VT=SNP
7	24252971	rs2813827	C	T	100	PASS	AC=2142;AF=0.427716;AN=5008;NS=2504;DP=19711;EAS_AF=0.5625;AMR_AF=0.4135;AFR_AF=0.4539;EUR_AF=0.2435;SAS_AF=0.453;AA=T|||;VT=SNP
7	24253026	rs79415246	G	A	100	PASS	AC=192;AF=0.0383387;AN=5008;NS=2504;DP=20371;EAS_AF=0.0496;AMR_AF=0.0231;AFR_AF=0.0023;EUR_AF=0.0646;SAS_AF=0.0593;AA=G|||;VT=SNP
7	24253062	rs2642265	C	A	100	PASS	AC=2138;AF=0.426917;AN=5008;NS=2504;DP=21260;EAS_AF=0.5635;AMR_AF=0.4135;AFR_AF=0.4539;EUR_AF=0.2435;SAS_AF=0.4479;AA=A|||;VT=SNP
7	24253081	rs2813828	G	C	100	PASS	AC=2138;AF=0.426917;AN=5008;NS=2504;DP=21359;EAS_AF=0.5635;AMR_AF=0.4135;AFR_AF=0.4539;EUR_AF=0.2435;SAS_AF=0.4479;AA=G|||;VT=SNP
7	24253138	rs2642264	G	A	100	PASS	AC=2138;AF=0.426917;AN=5008;NS=2504;DP=21541;EAS_AF=0.5635;AMR_AF=0.4135;AFR_AF=0.4539;EUR_AF=0.2435;SAS_AF=0.4479;AA=g|||;VT=SNP
7	24253168	rs2813829	C	T	100	PASS	AC=2564;AF=0.511981;AN=5008;NS=2504;DP=21619;EAS_AF=0.6488;AMR_AF=0.4841;AFR_AF=0.4766;EUR_AF=0.4135;SAS_AF=0.5399;AA=T|||;VT=SNP
7	24253264	rs2813830	C	T	100	PASS	AC=2137;AF=0.426717;AN=5008;NS=2504;DP=20508;EAS_AF=0.5635;AMR_AF=0.4135;AFR_AF=0.4539;EUR_AF=0.2435;SAS_AF=0.4468;AA=T|||;VT=SNP
7	24253680	rs2172676	A	G	100	PASS	AC=2049;AF=0.409145;AN=5008;NS=2504;DP=16226;EAS_AF=0.5635;AMR_AF=0.3934;AFR_AF=0.4259;EUR_AF=0.2078;SAS_AF=0.4458;AA=A|||;VT=SNP
7	24253773	rs2172675	G	A	100	PASS	AC=2086;AF=0.416534;AN=5008;NS=2504;DP=16571;EAS_AF=0.5635;AMR_AF=0.4092;AFR_AF=0.4168;EUR_AF=0.2435;SAS_AF=0.4479;AA=A|||;VT=SNP
7	24253806	rs77034864	T	C	100	PASS	AC=206;AF=0.0411342;AN=5008;NS=2504;DP=15530;EAS_AF=0.0496;AMR_AF=0.0231;AFR_AF=0.0129;EUR_AF=0.0646;SAS_AF=0.0593;AA=T|||;VT=SNP
7	24253859	rs2642263	C	A	100	PASS	AC=2086;AF=0.416534;AN=5008;NS=2504;DP=14277;EAS_AF=0.5635;AMR_AF=0.4092;AFR_AF=0.4168;EUR_AF=0.2435;SAS_AF=0.4479;AA=C|||;VT=SNP
7	24253882	rs2642262	G	A	100	PASS	AC=3082;AF=0.615415;AN=5008;NS=2504;DP=13785;EAS_AF=0.6647;AMR_AF=0.5303;AFR_AF=0.7882;EUR_AF=0.4463;SAS_AF=0.5654;AA=g|||;VT=SNP
7	24254319	rs16225	G	C	100	PASS	AC=2065;AF=0.41234;AN=5008;NS=2504;DP=15364;EAS_AF=0.5635;AMR_AF=0.4092;AFR_AF=0.4009;EUR_AF=0.2435;SAS_AF=0.4479;AA=G|||;VT=SNP
7	24255041	rs16224	C	A	100	PASS	AC=1577;AF=0.314896;AN=5008;NS=2504;DP=17902;EAS_AF=0.4921;AMR_AF=0.3602;AFR_AF=0.1475;EUR_AF=0.2058;SAS_AF=0.4387;AA=C|||;VT=SNP
7	24255537	rs150742717	G	A	100	PASS	AC=207;AF=0.0413339;AN=5008;NS=2504;DP=13920;EAS_AF=0.0496;AMR_AF=0.0231;AFR_AF=0.0136;EUR_AF=0.0646;SAS_AF=0.0593;AA=G|||;VT=SNP
7	24255581	rs2525441	A	G	100	PASS	AC=2359;AF=0.471046;AN=5008;NS=2504;DP=12777;EAS_AF=0.5605;AMR_AF=0.4409;AFR_AF=0.5719;EUR_AF=0.2763;SAS_AF=0.4642;AA=G|||;VT=SNP
7	24255778	rs2525440	T	C	100	PASS	AC=2358;AF=0.470847;AN=5008;NS=2504;DP=18672;EAS_AF=0.5615;AMR_AF=0.4409;AFR_AF=0.5719;EUR_AF=0.2763;SAS_AF=0.4622;AA=C|||;VT=SNP
7	24256241	rs16488	G	A	100	PASS	AC=2059;AF=0.411142;AN=5008;NS=2504;DP=22420;EAS_AF=0.5615;AMR_AF=0.4107;AFR_AF=0.4002;EUR_AF=0.2435;SAS_AF=0.4438;AA=G|||;VT=SNP
7	24256282	rs16487	T	A	100	PASS	AC=2359;AF=0.471046;AN=5008;NS=2504;DP=21152;EAS_AF=0.5615;AMR_AF=0.4409;AFR_AF=0.5734;EUR_AF=0.2753;SAS_AF=0.4622;AA=A|||;VT=SNP
7	24256466	rs16486	G	A	100	PASS	AC=2358;AF=0.470847;AN=5008;NS=2504;DP=18840;EAS_AF=0.5615;AMR_AF=0.4409;AFR_AF=0.5734;EUR_AF=0.2753;SAS_AF=0.4611;AA=A|||;VT=SNP
7	24256626	rs16222	A	G	100	PASS	AC=2066;AF=0.41254;AN=5008;NS=2504;DP=21689;EAS_AF=0.5615;AMR_AF=0.4121;AFR_AF=0.3964;EUR_AF=0.2445;SAS_AF=0.454;AA=A|||;VT=SNP
7	24256976	rs16221	A	G	100	PASS	AC=1992;AF=0.397764;AN=5008;NS=2504;DP=19521;EAS_AF=0.5605;AMR_AF=0.389;AFR_AF=0.3911;EUR_AF=0.2068;SAS_AF=0.4417;AA=A|||;VT=SNP
7	24257480	rs16220	C	G	100	PASS	AC=3104;AF=0.619808;AN=5008;NS=2504;DP=17057;EAS_AF=0.6567;AMR_AF=0.5317;AFR_AF=0.7973;EUR_AF=0.4533;SAS_AF=0.5757;AA=G|||;VT=SNP
7	24257608	rs16219	C	G	100	PASS	AC=2363;AF=0.471845;AN=5008;NS=2504;DP=17597;EAS_AF=0.5615;AMR_AF=0.4409;AFR_AF=0.5749;EUR_AF=0.2773;SAS_AF=0.4622;AA=G|||;VT=SNP
7	24257655	rs16218	C	A	100	PASS	AC=2404;AF=0.480032;AN=5008;NS=2504;DP=18271;EAS_AF=0.5605;AMR_AF=0.4438;AFR_AF=0.6059;EUR_AF=0.2773;SAS_AF=0.4611;AA=A|||;VT=SNP
7	24257706	rs16217	T	C	100	PASS	AC=2407;AF=0.480631;AN=5008;NS=2504;DP=17069;EAS_AF=0.5615;AMR_AF=0.4438;AFR_AF=0.6067;EUR_AF=0.2773;SAS_AF=0.4622;AA=C|||;VT=SNP
7	24257938	rs6979896	G	A	100	PASS	AC=2686;AF=0.536342;AN=5008;NS=2504;DP=11978;EAS_AF=0.5625;AMR_AF=0.4899;AFR_AF=0.6868;EUR_AF=0.3837;SAS_AF=0.4959;AA=G|||;VT=SNP
7	24258004	rs6980046	G	A	100	PASS	AC=3099;AF=0.61881;AN=5008;NS=2504;DP=13142;EAS_AF=0.6567;AMR_AF=0.5303;AFR_AF=0.7973;EUR_AF=0.4493;SAS_AF=0.5757;AA=A|||;VT=SNP
7	24259207	rs198295	G	C	100	PASS	AC=1977;AF=0.394768;AN=5008;NS=2504;DP=21759;EAS_AF=0.5615;AMR_AF=0.4063;AFR_AF=0.3389;EUR_AF=0.2455;SAS_AF=0.4438;AA=G|||;VT=SNP
7	24259852	rs185574	G	C	100	PASS	AC=2325;AF=0.464257;AN=5008;NS=2504;DP=19921;EAS_AF=0.5615;AMR_AF=0.4395;AFR_AF=0.5461;EUR_AF=0.2773;SAS_AF=0.4632;AA=G|||;VT=SNP
7	24259922	rs3025153	T	G	100	PASS	AC=212;AF=0.0423323;AN=5008;NS=2504;DP=20399;EAS_AF=0.0526;AMR_AF=0.0231;AFR_AF=0.0129;EUR_AF=0.0676;SAS_AF=0.0593;AA=T|||;VT=SNP
7	24260380	rs198294	C	T	100	PASS	AC=2403;AF=0.479832;AN=5008;NS=2504;DP=17430;EAS_AF=0.5595;AMR_AF=0.4438;AFR_AF=0.6044;EUR_AF=0.2773;SAS_AF=0.4632;AA=T|||;VT=SNP
7	24260672	rs198293	A	C	100	PASS	AC=2383;AF=0.475839;AN=5008;NS=2504;DP=17021;EAS_AF=0.5595;AMR_AF=0.4438;AFR_AF=0.5893;EUR_AF=0.2773;SAS_AF=0.4632;AA=A|||;VT=SNP
7	24261064	rs198292	G	A	100	PASS	AC=2403;AF=0.479832;AN=5008;NS=2504;DP=16080;EAS_AF=0.5595;AMR_AF=0.4438;AFR_AF=0.6051;EUR_AF=0.2773;SAS_AF=0.4622;AA=A|||;VT=SNP
7	24261201	rs198291	G	A	100	PASS	AC=2396;AF=0.478435;AN=5008;NS=2504;DP=17866;EAS_AF=0.5595;AMR_AF=0.4424;AFR_AF=0.6006;EUR_AF=0.2773;SAS_AF=0.4622;AA=A|||;VT=SNP
7	24261262	rs198290	C	T	100	PASS	AC=1923;AF=0.383986;AN=5008;NS=2504;DP=17052;EAS_AF=0.5605;AMR_AF=0.3876;AFR_AF=0.3381;EUR_AF=0.2087;SAS_AF=0.4417;AA=C|||;VT=SNP
7	24262915	rs73272347	G	C	100	PASS	AC=211;AF=0.0421326;AN=5008;NS=2504;DP=17023;EAS_AF=0.0179;AMR_AF=0.0288;AFR_AF=0.0802;EUR_AF=0.0288;SAS_AF=0.0389;AA=G|||;VT=SNP
7	24263451	rs198289	A	G	100	PASS	AC=2150;AF=0.429313;AN=5008;NS=2504;DP=20134;EAS_AF=0.4702;AMR_AF=0.4424;AFR_AF=0.4228;EUR_AF=0.3638;SAS_AF=0.454;AA=A|||;VT=SNP
7	24263896	rs198288	G	A	100	PASS	AC=2747;AF=0.548522;AN=5008;NS=2504;DP=17298;EAS_AF=0.6081;AMR_AF=0.5043;AFR_AF=0.6747;EUR_AF=0.3996;SAS_AF=0.501;AA=g|||;VT=SNP
7	24263908	rs6956032	T	C	100	PASS	AC=210;AF=0.0419329;AN=5008;NS=2504;DP=17423;EAS_AF=0.0169;AMR_AF=0.0288;AFR_AF=0.0802;EUR_AF=0.0288;SAS_AF=0.0389;AA=T|||;VT=SNP
7	24264373	rs16214	T	C	100	PASS	AC=651;AF=0.129992;AN=5008;NS=2504;DP=19949;EAS_AF=0.1399;AMR_AF=0.0706;AFR_AF=0.2852;EUR_AF=0.0368;SAS_AF=0.0481;AA=C|||;VT=SNP
7	24264513	rs16213	T	G	100	PASS	AC=2810;AF=0.561102;AN=5008;NS=2504;DP=19840;EAS_AF=0.6071;AMR_AF=0.5058;AFR_AF=0.7254;EUR_AF=0.3996;SAS_AF=0.4969;AA=G|||;VT=SNP
7	24264661	rs16212	C	G	100	PASS	AC=372;AF=0.0742812;AN=5008;NS=2504;DP=19700;EAS_AF=0.1379;AMR_AF=0.0504;AFR_AF=0.0877;EUR_AF=0.0348;SAS_AF=0.0481;AA=C|||;VT=SNP
7	24264713	rs56051041	C	T	100	PASS	AC=183;AF=0.0365415;AN=5008;NS=2504;DP=20394;EAS_AF=0.0169;AMR_AF=0.0288;AFR_AF=0.0598;EUR_AF=0.0288;SAS_AF=0.0389;AA=C|||;VT=SNP
7	24264832	rs16485	G	A	100	PASS	AC=221;AF=0.0441294;AN=5008;NS=2504;DP=19379;EAS_AF=0.0169;AMR_AF=0.0288;AFR_AF=0.0885;EUR_AF=0.0288;SAS_AF=0.0389;AA=G|||;VT=SNP
7	24265075	rs2813833	G	A	100	PASS	AC=2669;AF=0.532947;AN=5008;NS=2504;DP=17247;EAS_AF=0.6071;AMR_AF=0.598;AFR_AF=0.4365;EUR_AF=0.5169;SAS_AF=0.5573;AA=A|||;VT=SNP
7	24265080	rs2642268	C	T	100	PASS	AC=2677;AF=0.534545;AN=5008;NS=2504;DP=17307;EAS_AF=0.6062;AMR_AF=0.6009;AFR_AF=0.4372;EUR_AF=0.5229;SAS_AF=0.5573;AA=C|||;VT=SNP
7	24265108	rs198285	C	A	100	PASS	AC=2675;AF=0.534145;AN=5008;NS=2504;DP=17796;EAS_AF=0.6071;AMR_AF=0.5994;AFR_AF=0.4365;EUR_AF=0.5239;SAS_AF=0.5552;AA=A|||;VT=SNP
7	24265142	rs73272357	A	G	100	PASS	AC=725;AF=0.144768;AN=5008;NS=2504;DP=17673;EAS_AF=0.0407;AMR_AF=0.0749;AFR_AF=0.3669;EUR_AF=0.0865;SAS_AF=0.0613;AA=A|||;VT=SNP
7	24265335	rs76307776	C	G	100	PASS	AC=210;AF=0.0419329;AN=5008;NS=2504;DP=19900;EAS_AF=0.0169;AMR_AF=0.0288;AFR_AF=0.0696;EUR_AF=0.0298;SAS_AF=0.0521;AA=C|||;VT=SNP
7	24265370	rs198283	T	C	100	PASS	AC=793;AF=0.158347;AN=5008;NS=2504;DP=19749;EAS_AF=0.0417;AMR_AF=0.0735;AFR_AF=0.4183;EUR_AF=0.0865;SAS_AF=0.0613;AA=T|||;VT=SNP
7	24265426	rs1603017	C	G	100	PASS	AC=2029;AF=0.405152;AN=5008;NS=2504;DP=19131;EAS_AF=0.5228;AMR_AF=0.5476;AFR_AF=0.112;EUR_AF=0.4473;SAS_AF=0.5358;AA=C|||;VT=SNP
7	24265601	rs198282	G	A	100	PASS	AC=1361;AF=0.271765;AN=5008;NS=2504;DP=22047;EAS_AF=0.4544;AMR_AF=0.2983;AFR_AF=0.0696;EUR_AF=0.1819;SAS_AF=0.4305;AA=G|||;VT=SNP
7	24265603	rs11977888	T	C	100	PASS	AC=712;AF=0.142173;AN=5008;NS=2504;DP=22026;EAS_AF=0.0367;AMR_AF=0.072;AFR_AF=0.3661;EUR_AF=0.0865;SAS_AF=0.0552;AA=T|||;VT=SNP
7	24266046	rs12055984	C	T	100	PASS	AC=737;AF=0.147165;AN=5008;NS=2504;DP=18114;EAS_AF=0.1518;AMR_AF=0.0821;AFR_AF=0.2685;EUR_AF=0.0934;SAS_AF=0.0798;AA=C|||;VT=SNP
7	24266104	rs10268827	A	G	100	PASS	AC=948;AF=0.189297;AN=5008;NS=2504;DP=18884;EAS_AF=0.1478;AMR_AF=0.1859;AFR_AF=0.1868;EUR_AF=0.2217;SAS_AF=0.2045;AA=A|||;VT=SNP
7	24266248	rs55942345	C	A	100	PASS	AC=200;AF=0.0399361;AN=5008;NS=2504;DP=18452;EAS_AF=0.0159;AMR_AF=0.0288;AFR_AF=0.0658;EUR_AF=0.0258;SAS_AF=0.0521;AA=C|||;VT=SNP
7	24266337	rs16211	C	G	100	PASS	AC=4136;AF=0.825879;AN=5008;NS=2504;DP=18824;EAS_AF=0.8214;AMR_AF=0.8141;AFR_AF=0.8026;EUR_AF=0.8091;SAS_AF=0.8875;AA=G|||;VT=SNP
7	24266825	rs4618586	A	G	100	PASS	AC=4138;AF=0.826278;AN=5008;NS=2504;DP=21749;EAS_AF=0.8224;AMR_AF=0.8141;AFR_AF=0.8026;EUR_AF=0.8091;SAS_AF=0.8885;AA=G|||;VT=SNP
7	24267300	rs3025149	C	T	100	PASS	AC=212;AF=0.0423323;AN=5008;NS=2504;DP=19607;EAS_AF=0.0367;AMR_AF=0.0389;AFR_AF=0.0038;EUR_AF=0.0835;SAS_AF=0.0603;AA=C|||;VT=SNP
7	24267358	rs16210	T	C	100	PASS	AC=482;AF=0.096246;AN=5008;NS=2504;DP=17015;EAS_AF=0.1617;AMR_AF=0.134;AFR_AF=0.0408;EUR_AF=0.1243;SAS_AF=0.0481;AA=T|||;VT=SNP
7	24267847	rs2240126	T	C	100	PASS	AC=4109;AF=0.820487;AN=5008;NS=2504;DP=16827;EAS_AF=0.8214;AMR_AF=0.8098;AFR_AF=0.7852;EUR_AF=0.8072;SAS_AF=0.8885;AA=C|||;VT=SNP
7	24267900	rs16209	G	T	100	PASS	AC=4112;AF=0.821086;AN=5008;NS=2504;DP=17802;EAS_AF=0.8214;AMR_AF=0.8127;AFR_AF=0.7852;EUR_AF=0.8082;SAS_AF=0.8885;AA=T|||;VT=SNP
7	24267930	rs2240124	T	C	100	PASS	AC=4113;AF=0.821286;AN=5008;NS=2504;DP=17621;EAS_AF=0.8214;AMR_AF=0.8127;AFR_AF=0.7852;EUR_AF=0.8091;SAS_AF=0.8885;AA=C|||;VT=SNP
7	24268010	rs10950999	G	C	100	PASS	AC=4113;AF=0.821286;AN=5008;NS=2504;DP=18984;EAS_AF=0.8214;AMR_AF=0.8127;AFR_AF=0.7852;EUR_AF=0.8091;SAS_AF=0.8885;AA=C|||;VT=SNP
7	24268117	rs17149004	T	A	100	PASS	AC=195;AF=0.0389377;AN=5008;NS=2504;DP=18205;EAS_AF=0.0159;AMR_AF=0.0288;AFR_AF=0.062;EUR_AF=0.0258;SAS_AF=0.0521;AA=T|||;VT=SNP
7	24268404	rs2051824	A	G	100	PASS	AC=4095;AF=0.817692;AN=5008;NS=2504;DP=18617;EAS_AF=0.8125;AMR_AF=0.8127;AFR_AF=0.7784;EUR_AF=0.8091;SAS_AF=0.8885;AA=G|||;VT=SNP
7	24269078	rs16208	G	T	100	PASS	AC=3245;AF=0.647963;AN=5008;NS=2504;DP=20037;EAS_AF=0.6587;AMR_AF=0.7176;AFR_AF=0.4372;EUR_AF=0.7117;SAS_AF=0.8067;AA=G|||;VT=SNP
7	24269192	rs3815143	G	A	100	PASS	AC=3248;AF=0.648562;AN=5008;NS=2504;DP=20007;EAS_AF=0.6587;AMR_AF=0.7176;AFR_AF=0.4395;EUR_AF=0.7117;SAS_AF=0.8067;AA=g|||;VT=SNP
7	24269205	rs16207	C	A	100	PASS	AC=3258;AF=0.650559;AN=5008;NS=2504;DP=19965;EAS_AF=0.6587;AMR_AF=0.7176;AFR_AF=0.447;EUR_AF=0.7117;SAS_AF=0.8067;AA=C|||;VT=SNP
7	24269361	rs16206	G	A	100	PASS	AC=1438;AF=0.287141;AN=5008;NS=2504;DP=20848;EAS_AF=0.4563;AMR_AF=0.2795;AFR_AF=0.1657;EUR_AF=0.1521;SAS_AF=0.4213;AA=g|||;VT=SNP
7	24269502	rs7808863	A	G	100	PASS	AC=686;AF=0.136981;AN=5008;NS=2504;DP=22119;EAS_AF=0.1885;AMR_AF=0.1599;AFR_AF=0.1029;EUR_AF=0.1501;SAS_AF=0.1002;AA=A|||;VT=SNP
7	24269503	rs16205	T	C	100	PASS	AC=4101;AF=0.81889;AN=5008;NS=2504;DP=22228;EAS_AF=0.8115;AMR_AF=0.8141;AFR_AF=0.7829;EUR_AF=0.8091;SAS_AF=0.8885;AA=T|||;VT=SNP
7	24269523	rs16204	A	G	100	PASS	AC=4102;AF=0.819089;AN=5008;NS=2504;DP=21647;EAS_AF=0.8125;AMR_AF=0.8141;AFR_AF=0.7829;EUR_AF=0.8091;SAS_AF=0.8885;AA=T|||;VT=SNP
7	24269627	rs16203	T	A	100	PASS	AC=4100;AF=0.81869;AN=5008;NS=2504;DP=21296;EAS_AF=0.8115;AMR_AF=0.8141;AFR_AF=0.7821;EUR_AF=0.8091;SAS_AF=0.8885;AA=A|||;VT=SNP
7	24270441	rs4722329	C	T	100	PASS	AC=436;AF=0.0870607;AN=5008;NS=2504;DP=16759;EAS_AF=0.1627;AMR_AF=0.1311;AFR_AF=0.0076;EUR_AF=0.1233;SAS_AF=0.0481;AA=C|||;VT=SNP
7	24270802	rs16202	A	G	100	PASS	AC=4134;AF=0.825479;AN=5008;NS=2504;DP=19770;EAS_AF=0.8115;AMR_AF=0.8156;AFR_AF=0.8064;EUR_AF=0.8101;SAS_AF=0.8885;AA=G|||;VT=SNP
7	24270871	rs2107311	A	T	100	PASS	AC=4436;AF=0.885783;AN=5008;NS=2504;DP=18618;EAS_AF=0.8274;AMR_AF=0.8501;AFR_AF=0.9463;EUR_AF=0.836;SAS_AF=0.9407;AA=T|||;VT=SNP
7	24270917	rs16201	T	A	100	PASS	AC=4134;AF=0.825479;AN=5008;NS=2504;DP=17612;EAS_AF=0.8115;AMR_AF=0.8156;AFR_AF=0.8064;EUR_AF=0.8101;SAS_AF=0.8885;AA=T|||;VT=SNP
7	24271030	rs16200	T	G	100	PASS	AC=4134;AF=0.825479;AN=5008;NS=2504;DP=15957;EAS_AF=0.8115;AMR_AF=0.8156;AFR_AF=0.8064;EUR_AF=0.8101;SAS_AF=0.8885;AA=T|||;VT=SNP
7	24271219	rs4722330	A	G	100	PASS	AC=4134;AF=0.825479;AN=5008;NS=2504;DP=16030;EAS_AF=0.8115;AMR_AF=0.8156;AFR_AF=0.8064;EUR_AF=0.8101;SAS_AF=0.8885;AA=A|||;VT=SNP
7	24271272	rs16199	T	C	100	PASS	AC=4134;AF=0.825479;AN=5008;NS=2504;DP=16557;EAS_AF=0.8115;AMR_AF=0.8156;AFR_AF=0.8064;EUR_AF=0.8101;SAS_AF=0.8885;AA=T|||;VT=SNP
7	24271275	rs12533126	C	T	100	PASS	AC=397;AF=0.0792732;AN=5008;NS=2504;DP=16606;EAS_AF=0.119;AMR_AF=0.0749;AFR_AF=0.0083;EUR_AF=0.1312;SAS_AF=0.0838;AA=C|||;VT=SNP
7	24271788	rs10242183	G	C	100	PASS	AC=4134;AF=0.825479;AN=5008;NS=2504;DP=15018;EAS_AF=0.8115;AMR_AF=0.8156;AFR_AF=0.8064;EUR_AF=0.8101;SAS_AF=0.8885;AA=G|||;VT=SNP
7	24271891	rs6950182	C	G	100	PASS	AC=792;AF=0.158147;AN=5008;NS=2504;DP=15245;EAS_AF=0.1518;AMR_AF=0.0922;AFR_AF=0.3003;EUR_AF=0.0974;SAS_AF=0.0818;AA=C|||;VT=SNP
7	24271971	rs6950204	A	G	100	PASS	AC=4135;AF=0.825679;AN=5008;NS=2504;DP=16030;EAS_AF=0.8115;AMR_AF=0.817;AFR_AF=0.8064;EUR_AF=0.8101;SAS_AF=0.8885;AA=A|||;VT=SNP
7	24272454	rs74343875	C	T	100	PASS	AC=780;AF=0.155751;AN=5008;NS=2504;DP=21175;EAS_AF=0.1498;AMR_AF=0.0893;AFR_AF=0.2943;EUR_AF=0.0974;SAS_AF=0.0818;AA=C|||;VT=SNP
7	24272554	rs2158343	C	T	100	PASS	AC=4134;AF=0.825479;AN=5008;NS=2504;DP=19788;EAS_AF=0.8115;AMR_AF=0.8156;AFR_AF=0.8064;EUR_AF=0.8101;SAS_AF=0.8885;AA=T|||;VT=SNP
7	24272570	rs12671462	T	C	100	PASS	AC=1460;AF=0.291534;AN=5008;NS=2504;DP=19866;EAS_AF=0.4722;AMR_AF=0.2839;AFR_AF=0.1641;EUR_AF=0.1531;SAS_AF=0.4254;AA=T|||;VT=SNP
7	24273131	rs16484	A	C	100	PASS	AC=352;AF=0.0702875;AN=5008;NS=2504;DP=19900;EAS_AF=0.0357;AMR_AF=0.0519;AFR_AF=0.0976;EUR_AF=0.0895;SAS_AF=0.0624;AA=A|||;VT=SNP
7	24273159	rs3025144	C	A	100	PASS	AC=392;AF=0.0782748;AN=5008;NS=2504;DP=19107;EAS_AF=0.2292;AMR_AF=0.0173;AFR_AF=0.0015;EUR_AF=0.0189;SAS_AF=0.1309;AA=C|||;VT=SNP
7	24273230	rs16198	A	G	100	PASS	AC=3357;AF=0.670327;AN=5008;NS=2504;DP=19637;EAS_AF=0.6597;AMR_AF=0.732;AFR_AF=0.5129;EUR_AF=0.7127;SAS_AF=0.8067;AA=A|||;VT=SNP
7	24273695	rs3025143	G	C	100	PASS	AC=827;AF=0.165136;AN=5008;NS=2504;DP=19306;EAS_AF=0.1538;AMR_AF=0.0951;AFR_AF=0.3238;EUR_AF=0.0974;SAS_AF=0.0818;AA=G|||;VT=SNP
7	24274244	rs16195	T	G	100	PASS	AC=4118;AF=0.822284;AN=5008;NS=2504;DP=18827;EAS_AF=0.8115;AMR_AF=0.8199;AFR_AF=0.792;EUR_AF=0.8101;SAS_AF=0.8885;AA=G|||;VT=SNP
7	24274428	rs7781431	T	G	100	PASS	AC=4118;AF=0.822284;AN=5008;NS=2504;DP=17870;EAS_AF=0.8115;AMR_AF=0.8199;AFR_AF=0.792;EUR_AF=0.8101;SAS_AF=0.8885;AA=T|||;VT=SNP
7	24274525	rs16194	A	G	100	PASS	AC=4118;AF=0.822284;AN=5008;NS=2504;DP=19028;EAS_AF=0.8115;AMR_AF=0.8199;AFR_AF=0.792;EUR_AF=0.8101;SAS_AF=0.8885;AA=A|||;VT=SNP
7	24274753	rs12666025	A	C	100	PASS	AC=4129;AF=0.824481;AN=5008;NS=2504;DP=19048;EAS_AF=0.8214;AMR_AF=0.8199;AFR_AF=0.792;EUR_AF=0.8111;SAS_AF=0.8885;AA=A|||;VT=SNP
7	24275694	rs76517961	G	A	100	PASS	AC=707;AF=0.141174;AN=5008;NS=2504;DP=19083;EAS_AF=0.1528;AMR_AF=0.0821;AFR_AF=0.2405;EUR_AF=0.0974;SAS_AF=0.0818;AA=A|||;VT=SNP
7	24276216	rs10259152	C	T	100	PASS	AC=462;AF=0.0922524;AN=5008;NS=2504;DP=17085;EAS_AF=0.1637;AMR_AF=0.1311;AFR_AF=0.0265;EUR_AF=0.1233;SAS_AF=0.0481;AA=C|||;VT=SNP
7	24276537	rs28897122	T	C	100	PASS	AC=482;AF=0.096246;AN=5008;NS=2504;DP=19493;EAS_AF=0.1627;AMR_AF=0.1326;AFR_AF=0.0416;EUR_AF=0.1233;SAS_AF=0.0481;AA=T|||;VT=SNP
7	24276664	rs2525439	C	A	100	PASS	AC=3248;AF=0.648562;AN=5008;NS=2504;DP=18805;EAS_AF=0.6657;AMR_AF=0.7233;AFR_AF=0.4735;EUR_AF=0.6968;SAS_AF=0.7648;AA=C|||;VT=SNP
7	24276701	rs2525438	A	G	100	PASS	AC=4128;AF=0.824281;AN=5008;NS=2504;DP=18764;EAS_AF=0.8214;AMR_AF=0.8199;AFR_AF=0.792;EUR_AF=0.8101;SAS_AF=0.8885;AA=A|||;VT=SNP
7	24276803	rs28792726	G	A	100	PASS	AC=678;AF=0.135383;AN=5008;NS=2504;DP=18812;EAS_AF=0.1786;AMR_AF=0.1571;AFR_AF=0.1067;EUR_AF=0.1491;SAS_AF=0.1002;AA=g|||;VT=SNP
7	24277115	rs9639487	A	C	100	PASS	AC=660;AF=0.131789;AN=5008;NS=2504;DP=17762;EAS_AF=0.2917;AMR_AF=0.1556;AFR_AF=0.0446;EUR_AF=0.1312;SAS_AF=0.0685;AA=A|||;VT=SNP
7	24278480	rs17149017	C	T	100	PASS	AC=1324;AF=0.264377;AN=5008;NS=2504;DP=13497;EAS_AF=0.4593;AMR_AF=0.281;AFR_AF=0.1157;EUR_AF=0.1362;SAS_AF=0.3845;AA=C|||;VT=SNP
7	24278517	rs10249046	G	A	100	PASS	AC=687;AF=0.137181;AN=5008;NS=2504;DP=13313;EAS_AF=0.1885;AMR_AF=0.1571;AFR_AF=0.1051;EUR_AF=0.1491;SAS_AF=0.1012;AA=A|||;VT=SNP
7	24278754	rs146838935	T	G	100	PASS	AC=915;AF=0.182708;AN=5008;NS=2504;DP=12903;EAS_AF=0.1548;AMR_AF=0.1037;AFR_AF=0.3253;EUR_AF=0.1193;SAS_AF=0.1401;AA=G|||;VT=SNP
7	24279166	rs55788788	G	A	100	PASS	AC=873;AF=0.174321;AN=5008;NS=2504;DP=15947;EAS_AF=0.1548;AMR_AF=0.0937;AFR_AF=0.3147;EUR_AF=0.1143;SAS_AF=0.1237;AA=A|||;VT=SNP
7	24279633	rs55756459	G	A	100	PASS	AC=689;AF=0.13758;AN=5008;NS=2504;DP=16153;EAS_AF=0.1905;AMR_AF=0.1571;AFR_AF=0.1051;EUR_AF=0.1481;SAS_AF=0.1022;AA=G|||;VT=SNP
7	24279642	rs6964661	G	A	100	PASS	AC=876;AF=0.17492;AN=5008;NS=2504;DP=16236;EAS_AF=0.1528;AMR_AF=0.0937;AFR_AF=0.3185;EUR_AF=0.1143;SAS_AF=0.1237;AA=G|||;VT=SNP
7	24279701	rs2525435	T	C	100	PASS	AC=2590;AF=0.517173;AN=5008;NS=2504;DP=17085;EAS_AF=0.6528;AMR_AF=0.5144;AFR_AF=0.4047;EUR_AF=0.4036;SAS_AF=0.6483;AA=T|||;VT=SNP
7	24280205	rs3025139	G	A	100	PASS	AC=864;AF=0.172524;AN=5008;NS=2504;DP=16397;EAS_AF=0.1528;AMR_AF=0.0937;AFR_AF=0.3094;EUR_AF=0.1143;SAS_AF=0.1237;AA=G|||;VT=SNP
7	24280347	rs16193	A	G	100	PASS	AC=876;AF=0.17492;AN=5008;NS=2504;DP=18482;EAS_AF=0.1538;AMR_AF=0.0951;AFR_AF=0.3169;EUR_AF=0.1143;SAS_AF=0.1237;AA=G|||;VT=SNP
7	24280426	rs16192	A	C	100	PASS	AC=877;AF=0.17512;AN=5008;NS=2504;DP=16860;EAS_AF=0.1528;AMR_AF=0.0937;AFR_AF=0.3192;EUR_AF=0.1143;SAS_AF=0.1237;AA=A|||;VT=SNP
7	24280534	rs16483	T	C	100	PASS	AC=298;AF=0.0595048;AN=5008;NS=2504;DP=16414;EAS_AF=0.0427;AMR_AF=0.0418;AFR_AF=0.0174;EUR_AF=0.1004;SAS_AF=0.1043;AA=T|||;VT=SNP
7	24281706	rs12671491	G	A	100	PASS	AC=1657;AF=0.330871;AN=5008;NS=2504;DP=15683;EAS_AF=0.3433;AMR_AF=0.2507;AFR_AF=0.4909;EUR_AF=0.2624;SAS_AF=0.229;AA=A|||;VT=SNP
7	24282334	rs6461787	G	T	100	PASS	AC=3005;AF=0.60004;AN=5008;NS=2504;DP=17397;EAS_AF=0.8006;AMR_AF=0.5432;AFR_AF=0.618;EUR_AF=0.4026;SAS_AF=0.6125;AA=T|||;VT=SNP
7	24282517	rs6461788	G	C	100	PASS	AC=2220;AF=0.443291;AN=5008;NS=2504;DP=14370;EAS_AF=0.5972;AMR_AF=0.3804;AFR_AF=0.4523;EUR_AF=0.2545;SAS_AF=0.5112;AA=C|||;VT=SNP
7	24282760	rs7795700	T	A	100	PASS	AC=2179;AF=0.435104;AN=5008;NS=2504;DP=16836;EAS_AF=0.5813;AMR_AF=0.3804;AFR_AF=0.4508;EUR_AF=0.2535;SAS_AF=0.4888;AA=T|||;VT=SNP
7	24282999	rs6963304	T	G	100	PASS	AC=2973;AF=0.59365;AN=5008;NS=2504;DP=13966;EAS_AF=0.7778;AMR_AF=0.5231;AFR_AF=0.6558;EUR_AF=0.3608;SAS_AF=0.6094;AA=G|||;VT=SNP
7	24283553	rs12672642	G	A	100	PASS	AC=2213;AF=0.441893;AN=5008;NS=2504;DP=19666;EAS_AF=0.5823;AMR_AF=0.3963;AFR_AF=0.4856;EUR_AF=0.2276;SAS_AF=0.4908;AA=G|||;VT=SNP
7	24283583	rs73078658	A	G	100	PASS	AC=890;AF=0.177716;AN=5008;NS=2504;DP=19323;EAS_AF=0.3998;AMR_AF=0.2666;AFR_AF=0.0106;EUR_AF=0.0646;SAS_AF=0.228;AA=A|||;VT=SNP
7	24284164	rs1034732	C	G	100	PASS	AC=2472;AF=0.49361;AN=5008;NS=2504;DP=17386;EAS_AF=0.5933;AMR_AF=0.4121;AFR_AF=0.5643;EUR_AF=0.2714;SAS_AF=0.5818;AA=g|||;VT=SNP
7	24284189	rs1034731	C	T	100	PASS	AC=2219;AF=0.443091;AN=5008;NS=2504;DP=17187;EAS_AF=0.5853;AMR_AF=0.3934;AFR_AF=0.4879;EUR_AF=0.2286;SAS_AF=0.4918;AA=C|||;VT=SNP
7	24284281	rs2006644	G	A	100	PASS	AC=2229;AF=0.445088;AN=5008;NS=2504;DP=17466;EAS_AF=0.5853;AMR_AF=0.3963;AFR_AF=0.4939;EUR_AF=0.2286;SAS_AF=0.4918;AA=A|||;VT=SNP
7	24284325	rs2006643	C	T	100	PASS	AC=2481;AF=0.495407;AN=5008;NS=2504;DP=16540;EAS_AF=0.5933;AMR_AF=0.4135;AFR_AF=0.5703;EUR_AF=0.2714;SAS_AF=0.5818;AA=T|||;VT=SNP
7	24284541	rs17341269	A	G	100	PASS	AC=2483;AF=0.495807;AN=5008;NS=2504;DP=19205;EAS_AF=0.5933;AMR_AF=0.415;AFR_AF=0.5711;EUR_AF=0.2724;SAS_AF=0.5808;AA=a|||;VT=SNP
7	24284687	rs61505992	C	G	100	PASS	AC=2212;AF=0.441693;AN=5008;NS=2504;DP=20076;EAS_AF=0.5883;AMR_AF=0.3934;AFR_AF=0.4811;EUR_AF=0.2286;SAS_AF=0.4908;AA=C|||;VT=SNP
7	24284689	rs76754964	C	G	100	PASS	AC=464;AF=0.0926518;AN=5008;NS=2504;DP=20013;EAS_AF=0.1706;AMR_AF=0.0865;AFR_AF=0.0666;EUR_AF=0.1083;SAS_AF=0.0358;AA=C|||;VT=SNP
7	24285305	rs55944461	G	A	100	PASS	AC=947;AF=0.189097;AN=5008;NS=2504;DP=19165;EAS_AF=0.376;AMR_AF=0.2709;AFR_AF=0.087;EUR_AF=0.0686;SAS_AF=0.2004;AA=G|||;VT=SNP
7	24285329	rs17372029	A	G	100	PASS	AC=400;AF=0.0798722;AN=5008;NS=2504;DP=19336;EAS_AF=0.122;AMR_AF=0.1052;AFR_AF=0.0098;EUR_AF=0.1233;SAS_AF=0.0685;AA=A|||;VT=SNP
7	24285501	rs79009557	T	C	100	PASS	AC=683;AF=0.136382;AN=5008;NS=2504;DP=19828;EAS_AF=0.1786;AMR_AF=0.1023;AFR_AF=0.1188;EUR_AF=0.1511;SAS_AF=0.1258;AA=T|||;VT=SNP
7	24285687	rs59220973	C	T	100	PASS	AC=2216;AF=0.442492;AN=5008;NS=2504;DP=19839;EAS_AF=0.5843;AMR_AF=0.3919;AFR_AF=0.4879;EUR_AF=0.2276;SAS_AF=0.4918;AA=C|||;VT=SNP
7	24286442	rs7788682	T	G	100	PASS	AC=2497;AF=0.498602;AN=5008;NS=2504;DP=19571;EAS_AF=0.6696;AMR_AF=0.6254;AFR_AF=0.3404;EUR_AF=0.4245;SAS_AF=0.5225;AA=T|||;VT=SNP
7	24286638	rs16190	G	C	100	PASS	AC=2489;AF=0.497005;AN=5008;NS=2504;DP=19372;EAS_AF=0.6696;AMR_AF=0.6254;AFR_AF=0.3359;EUR_AF=0.4235;SAS_AF=0.5215;AA=G|||;VT=SNP
7	24286788	rs16189	C	G	100	PASS	AC=2572;AF=0.513578;AN=5008;NS=2504;DP=18925;EAS_AF=0.6687;AMR_AF=0.6297;AFR_AF=0.3971;EUR_AF=0.4225;SAS_AF=0.5225;AA=C|||;VT=SNP
7	24287020	rs16482	T	A	100	PASS	AC=2537;AF=0.506589;AN=5008;NS=2504;DP=19931;EAS_AF=0.6865;AMR_AF=0.6254;AFR_AF=0.3601;EUR_AF=0.4235;SAS_AF=0.5204;AA=A|||;VT=SNP
7	24288024	rs16188	T	C	100	PASS	AC=1237;AF=0.247005;AN=5008;NS=2504;DP=20826;EAS_AF=0.4226;AMR_AF=0.2911;AFR_AF=0.1611;EUR_AF=0.1074;SAS_AF=0.2945;AA=T|||;VT=SNP
7	24288127	rs17149039	A	G	100	PASS	AC=1744;AF=0.348243;AN=5008;NS=2504;DP=21648;EAS_AF=0.3472;AMR_AF=0.2262;AFR_AF=0.3737;EUR_AF=0.3201;SAS_AF=0.4305;AA=A|||;VT=SNP
7	24288579	rs7779775	A	G	100	PASS	AC=1680;AF=0.335463;AN=5008;NS=2504;DP=18563;EAS_AF=0.3323;AMR_AF=0.2176;AFR_AF=0.3601;EUR_AF=0.3151;SAS_AF=0.41;AA=G|||;VT=SNP
7	24288890	rs76687522	A	G	100	PASS	AC=612;AF=0.122204;AN=5008;NS=2504;DP=17593;EAS_AF=0.123;AMR_AF=0.1744;AFR_AF=0.0144;EUR_AF=0.16;SAS_AF=0.1912;AA=A|||;VT=SNP
7	24289027	rs4000777	G	C	100	PASS	AC=1410;AF=0.28155;AN=5008;NS=2504;DP=18852;EAS_AF=0.3204;AMR_AF=0.1988;AFR_AF=0.2723;EUR_AF=0.2734;SAS_AF=0.3211;AA=G|||;VT=SNP
7	24289198	rs5021337	T	C	100	PASS	AC=2648;AF=0.528754;AN=5008;NS=2504;DP=16462;EAS_AF=0.7272;AMR_AF=0.4899;AFR_AF=0.4531;EUR_AF=0.3787;SAS_AF=0.6084;AA=C|||;VT=SNP
7	24289200	rs5021336	G	A	100	PASS	AC=1647;AF=0.328874;AN=5008;NS=2504;DP=16432;EAS_AF=0.3284;AMR_AF=0.219;AFR_AF=0.3374;EUR_AF=0.3151;SAS_AF=0.41;AA=G|||;VT=SNP
7	24289203	rs5021335	C	T	100	PASS	AC=190;AF=0.0379393;AN=5008;NS=2504;DP=16406;EAS_AF=0.0357;AMR_AF=0.0403;AFR_AF=0.003;EUR_AF=0.0686;SAS_AF=0.0542;AA=C|||;VT=SNP
7	24289244	rs4418237	A	G	100	PASS	AC=1675;AF=0.334465;AN=5008;NS=2504;DP=16161;EAS_AF=0.3304;AMR_AF=0.2176;AFR_AF=0.357;EUR_AF=0.3151;SAS_AF=0.411;AA=A|||;VT=SNP
7	24289438	rs4504541	C	A	100	PASS	AC=1673;AF=0.334065;AN=5008;NS=2504;DP=11903;EAS_AF=0.3284;AMR_AF=0.2161;AFR_AF=0.357;EUR_AF=0.3151;SAS_AF=0.4121;AA=C|||;VT=SNP
7	24289569	rs16185	A	G	100	PASS	AC=1674;AF=0.334265;AN=5008;NS=2504;DP=16895;EAS_AF=0.3284;AMR_AF=0.2176;AFR_AF=0.357;EUR_AF=0.3151;SAS_AF=0.4121;AA=A|||;VT=SNP
7	24289842	rs16183	T	A	100	PASS	AC=986;AF=0.196885;AN=5008;NS=2504;DP=20140;EAS_AF=0.3988;AMR_AF=0.2752;AFR_AF=0.1021;EUR_AF=0.0636;SAS_AF=0.1984;AA=A|||;VT=SNP
7	24290612	rs55891953	C	T	100	PASS	AC=971;AF=0.19389;AN=5008;NS=2504;DP=21672;EAS_AF=0.3998;AMR_AF=0.2738;AFR_AF=0.0915;EUR_AF=0.0626;SAS_AF=0.1984;AA=C|||;VT=SNP
7	24290999	rs6957638	A	G	100	PASS	AC=1224;AF=0.244409;AN=5008;NS=2504;DP=19822;EAS_AF=0.4077;AMR_AF=0.2939;AFR_AF=0.1672;EUR_AF=0.1064;SAS_AF=0.2873;AA=A|||;VT=SNP
7	24291204	rs6978147	T	A	100	PASS	AC=2900;AF=0.579073;AN=5008;NS=2504;DP=18933;EAS_AF=0.7312;AMR_AF=0.4986;AFR_AF=0.6309;EUR_AF=0.3777;SAS_AF=0.6166;AA=A|||;VT=SNP
7	24291995	rs62448578	C	G	100	PASS	AC=865;AF=0.172724;AN=5008;NS=2504;DP=17865;EAS_AF=0.4028;AMR_AF=0.2637;AFR_AF=0.0136;EUR_AF=0.0636;SAS_AF=0.1984;AA=C|||;VT=SNP
7	24292242	rs6945477	T	C	100	PASS	AC=1264;AF=0.252396;AN=5008;NS=2504;DP=16527;EAS_AF=0.4256;AMR_AF=0.2911;AFR_AF=0.1815;EUR_AF=0.1074;SAS_AF=0.2914;AA=T|||;VT=SNP
7	24292435	rs6967249	A	T	100	PASS	AC=2661;AF=0.53135;AN=5008;NS=2504;DP=17458;EAS_AF=0.7312;AMR_AF=0.4899;AFR_AF=0.4569;EUR_AF=0.3777;SAS_AF=0.6135;AA=T|||;VT=SNP
7	24292752	rs6967763	A	G	100	PASS	AC=2672;AF=0.533546;AN=5008;NS=2504;DP=20333;EAS_AF=0.7312;AMR_AF=0.4928;AFR_AF=0.4637;EUR_AF=0.3777;SAS_AF=0.6135;AA=a|||;VT=SNP
7	24293361	rs2390889	A	G	100	PASS	AC=361;AF=0.0720847;AN=5008;NS=2504;DP=15147;EAS_AF=0.1518;AMR_AF=0.085;AFR_AF=0.0038;EUR_AF=0.1074;SAS_AF=0.0368;AA=A|||;VT=SNP
7	24293495	rs2893148	G	C	100	PASS	AC=386;AF=0.0770767;AN=5008;NS=2504;DP=15793;EAS_AF=0.1508;AMR_AF=0.085;AFR_AF=0.0227;EUR_AF=0.1083;SAS_AF=0.0368;AA=G|||;VT=SNP
7	24293548	rs16182	C	T	100	PASS	AC=1337;AF=0.266973;AN=5008;NS=2504;DP=16860;EAS_AF=0.25;AMR_AF=0.3069;AFR_AF=0.2504;EUR_AF=0.2853;SAS_AF=0.2597;AA=C|||;VT=SNP
7	24293561	rs16181	G	A	100	PASS	AC=1285;AF=0.256589;AN=5008;NS=2504;DP=17005;EAS_AF=0.249;AMR_AF=0.3012;AFR_AF=0.2156;EUR_AF=0.2853;SAS_AF=0.2587;AA=G|||;VT=SNP
7	24294750	rs16180	T	G	100	PASS	AC=2911;AF=0.58127;AN=5008;NS=2504;DP=16150;EAS_AF=0.7312;AMR_AF=0.5058;AFR_AF=0.6346;EUR_AF=0.3807;SAS_AF=0.6145;AA=T|||;VT=SNP
7	24294993	rs16179	G	A	100	PASS	AC=1206;AF=0.240815;AN=5008;NS=2504;DP=20045;EAS_AF=0.3988;AMR_AF=0.281;AFR_AF=0.2663;EUR_AF=0.0626;SAS_AF=0.1984;AA=A|||;VT=SNP
7	24295818	rs16178	G	A	100	PASS	AC=1558;AF=0.311102;AN=5008;NS=2504;DP=20319;EAS_AF=0.4117;AMR_AF=0.3084;AFR_AF=0.4054;EUR_AF=0.1113;SAS_AF=0.2873;AA=G|||;VT=SNP
7	24295850	rs16177	G	A	100	PASS	AC=1561;AF=0.311701;AN=5008;NS=2504;DP=20310;EAS_AF=0.4117;AMR_AF=0.3069;AFR_AF=0.4085;EUR_AF=0.1113;SAS_AF=0.2873;AA=g|||;VT=SNP
7	24296007	rs16176	A	G	100	PASS	AC=2915;AF=0.582069;AN=5008;NS=2504;DP=18684;EAS_AF=0.746;AMR_AF=0.4986;AFR_AF=0.6278;EUR_AF=0.3787;SAS_AF=0.6196;AA=A|||;VT=SNP
7	24296192	rs16175	T	A	100	PASS	AC=1102;AF=0.220048;AN=5008;NS=2504;DP=17597;EAS_AF=0.4058;AMR_AF=0.2723;AFR_AF=0.1861;EUR_AF=0.0636;SAS_AF=0.1984;AA=T|||;VT=SNP
7	24296513	rs73078701	T	C	100	PASS	AC=1603;AF=0.320088;AN=5008;NS=2504;DP=12907;EAS_AF=0.4236;AMR_AF=0.3084;AFR_AF=0.4312;EUR_AF=0.1113;SAS_AF=0.2863;AA=T|||;VT=SNP
7	24296516	rs73080603	C	T	100	PASS	AC=1603;AF=0.320088;AN=5008;NS=2504;DP=12714;EAS_AF=0.4236;AMR_AF=0.3084;AFR_AF=0.4312;EUR_AF=0.1113;SAS_AF=0.2863;AA=C|||;VT=SNP
7	24297082	rs16174	T	C	100	PASS	AC=1374;AF=0.274361;AN=5008;NS=2504;DP=18699;EAS_AF=0.4355;AMR_AF=0.2954;AFR_AF=0.348;EUR_AF=0.0706;SAS_AF=0.2035;AA=T|||;VT=SNP
7	24297325	rs16172	A	G	100	PASS	AC=1584;AF=0.316294;AN=5008;NS=2504;DP=19014;EAS_AF=0.4256;AMR_AF=0.3112;AFR_AF=0.4123;EUR_AF=0.1113;SAS_AF=0.2883;AA=A|||;VT=SNP
7	24297341	rs16171	A	G	100	PASS	AC=1483;AF=0.296126;AN=5008;NS=2504;DP=18709;EAS_AF=0.4435;AMR_AF=0.3026;AFR_AF=0.3374;EUR_AF=0.1074;SAS_AF=0.2781;AA=A|||;VT=SNP
7	24297458	rs16170	A	G	100	PASS	AC=1309;AF=0.261382;AN=5008;NS=2504;DP=18555;EAS_AF=0.3135;AMR_AF=0.1787;AFR_AF=0.2209;EUR_AF=0.2555;SAS_AF=0.3272;AA=A|||;VT=SNP
7	24297484	rs16169	A	G	100	PASS	AC=1552;AF=0.309904;AN=5008;NS=2504;DP=2719;EAS_AF=0.4256;AMR_AF=0.3055;AFR_AF=0.4123;EUR_AF=0.0944;SAS_AF=0.2771;AA=A|||;VT=SNP
7	24297592	rs12670418	A	C	100	PASS	AC=853;AF=0.170327;AN=5008;NS=2504;DP=19097;EAS_AF=0.4177;AMR_AF=0.2608;AFR_AF=0.0136;EUR_AF=0.0467;SAS_AF=0.1902;AA=A|||;VT=SNP
7	24297781	rs12668380	T	C	100	PASS	AC=1231;AF=0.245807;AN=5008;NS=2504;DP=15796;EAS_AF=0.4355;AMR_AF=0.2824;AFR_AF=0.2723;EUR_AF=0.0477;SAS_AF=0.1922;AA=T|||;VT=SNP
7	24297929	rs10254767	A	G	100	PASS	AC=1391;AF=0.277756;AN=5008;NS=2504;DP=13791;EAS_AF=0.3165;AMR_AF=0.1873;AFR_AF=0.2716;EUR_AF=0.2614;SAS_AF=0.3272;AA=A|||;VT=SNP
7	24298571	rs16168	A	C	100	PASS	AC=913;AF=0.182308;AN=5008;NS=2504;DP=16541;EAS_AF=0.1677;AMR_AF=0.1052;AFR_AF=0.1725;EUR_AF=0.1581;SAS_AF=0.2904;AA=A|||;VT=SNP
7	24298839	rs76072758	C	T	100	PASS	AC=1224;AF=0.244409;AN=5008;NS=2504;DP=18661;EAS_AF=0.4335;AMR_AF=0.281;AFR_AF=0.2716;EUR_AF=0.0447;SAS_AF=0.1922;AA=C|||;VT=SNP
7	24299013	rs983949	T	G	100	PASS	AC=2614;AF=0.521965;AN=5008;NS=2504;DP=19998;EAS_AF=0.75;AMR_AF=0.4683;AFR_AF=0.5431;EUR_AF=0.3062;SAS_AF=0.5184;AA=G|||;VT=SNP
7	24299647	rs2390961	A	G	100	PASS	AC=1394;AF=0.278355;AN=5008;NS=2504;DP=18295;EAS_AF=0.3165;AMR_AF=0.1873;AFR_AF=0.2738;EUR_AF=0.2624;SAS_AF=0.3262;AA=A|||;VT=SNP
7	24299656	rs2390962	C	G	100	PASS	AC=2867;AF=0.572484;AN=5008;NS=2504;DP=18239;EAS_AF=0.7579;AMR_AF=0.4798;AFR_AF=0.6233;EUR_AF=0.3499;SAS_AF=0.6074;AA=G|||;VT=SNP
7	24300017	rs2525432	T	G	100	PASS	AC=1392;AF=0.277955;AN=5008;NS=2504;DP=16101;EAS_AF=0.3165;AMR_AF=0.1873;AFR_AF=0.2723;EUR_AF=0.2624;SAS_AF=0.3262;AA=t|||;VT=SNP
7	24300765	rs2189497	G	A	100	PASS	AC=1429;AF=0.285343;AN=5008;NS=2504;DP=15313;EAS_AF=0.4127;AMR_AF=0.2925;AFR_AF=0.3427;EUR_AF=0.0865;SAS_AF=0.2761;AA=A|||;VT=SNP
7	24301012	rs2722383	G	A	100	PASS	AC=1397;AF=0.278954;AN=5008;NS=2504;DP=14778;EAS_AF=0.3165;AMR_AF=0.1873;AFR_AF=0.2761;EUR_AF=0.2624;SAS_AF=0.3262;AA=G|||;VT=SNP
7	24302066	rs16167	A	G	100	PASS	AC=1212;AF=0.242013;AN=5008;NS=2504;DP=14694;EAS_AF=0.4067;AMR_AF=0.2795;AFR_AF=0.2867;EUR_AF=0.0447;SAS_AF=0.1881;AA=a|||;VT=SNP
7	24302193	rs16481	T	C	100	PASS	AC=1218;AF=0.243211;AN=5008;NS=2504;DP=14958;EAS_AF=0.4177;AMR_AF=0.2795;AFR_AF=0.2829;EUR_AF=0.0447;SAS_AF=0.1881;AA=T|||;VT=SNP
7	24302220	rs16166	A	G	100	PASS	AC=2850;AF=0.569089;AN=5008;NS=2504;DP=15121;EAS_AF=0.7282;AMR_AF=0.4841;AFR_AF=0.6331;EUR_AF=0.3499;SAS_AF=0.6043;AA=G|||;VT=SNP
7	24302257	rs16165	T	A	100	PASS	AC=1216;AF=0.242812;AN=5008;NS=2504;DP=15556;EAS_AF=0.4177;AMR_AF=0.2795;AFR_AF=0.2821;EUR_AF=0.0437;SAS_AF=0.1881;AA=T|||;VT=SNP
7	24302873	rs16164	C	G	100	PASS	AC=427;AF=0.0852636;AN=5008;NS=2504;DP=20968;EAS_AF=0.12;AMR_AF=0.111;AFR_AF=0.0076;EUR_AF=0.1402;SAS_AF=0.0798;AA=C|||;VT=SNP
7	24302940	rs4722335	A	G	100	PASS	AC=2835;AF=0.566094;AN=5008;NS=2504;DP=21086;EAS_AF=0.7282;AMR_AF=0.4841;AFR_AF=0.6286;EUR_AF=0.3499;SAS_AF=0.5951;AA=G|||;VT=SNP
7	24303337	rs16163	C	A	100	PASS	AC=834;AF=0.166534;AN=5008;NS=2504;DP=17683;EAS_AF=0.4117;AMR_AF=0.255;AFR_AF=0.0113;EUR_AF=0.0437;SAS_AF=0.1871;AA=C|||;VT=SNP
7	24303807	rs16162	T	C	100	PASS	AC=1460;AF=0.291534;AN=5008;NS=2504;DP=18704;EAS_AF=0.4236;AMR_AF=0.2968;AFR_AF=0.354;EUR_AF=0.0875;SAS_AF=0.2771;AA=C|||;VT=SNP
7	24304014	rs16159	C	T	100	PASS	AC=1632;AF=0.325879;AN=5008;NS=2504;DP=21876;EAS_AF=0.3264;AMR_AF=0.2032;AFR_AF=0.3396;EUR_AF=0.3052;SAS_AF=0.4151;AA=C|||;VT=SNP
7	24304098	rs16158	G	A	100	PASS	AC=1115;AF=0.222644;AN=5008;NS=2504;DP=18762;EAS_AF=0.4048;AMR_AF=0.268;AFR_AF=0.2209;EUR_AF=0.0447;SAS_AF=0.1881;AA=G|||;VT=SNP
7	24304409	rs16157	T	C	100	PASS	AC=2845;AF=0.568091;AN=5008;NS=2504;DP=18283;EAS_AF=0.7421;AMR_AF=0.4813;AFR_AF=0.6203;EUR_AF=0.3499;SAS_AF=0.6043;AA=T|||;VT=SNP
7	24305843	rs7804106	G	A	100	PASS	AC=3301;AF=0.659145;AN=5008;NS=2504;DP=19698;EAS_AF=0.6736;AMR_AF=0.7752;AFR_AF=0.6513;EUR_AF=0.6581;SAS_AF=0.5736;AA=A|||;VT=SNP
7	24306230	rs6972277	G	A	100	PASS	AC=2051;AF=0.409545;AN=5008;NS=2504;DP=9774;EAS_AF=0.251;AMR_AF=0.4971;AFR_AF=0.351;EUR_AF=0.6123;SAS_AF=0.3814;AA=G|||;VT=SNP
7	24306305	rs11536440	C	A	100	PASS	AC=1105;AF=0.220647;AN=5008;NS=2504;DP=15625;EAS_AF=0.4048;AMR_AF=0.2666;AFR_AF=0.2141;EUR_AF=0.0447;SAS_AF=0.1881;AA=C|||;VT=SNP
7	24306306	rs11536441	C	T	100	PASS	AC=1103;AF=0.220248;AN=5008;NS=2504;DP=15702;EAS_AF=0.4048;AMR_AF=0.2666;AFR_AF=0.2126;EUR_AF=0.0447;SAS_AF=0.1881;AA=C|||;VT=SNP
7	24306749	rs6960016	G	A	100	PASS	AC=1419;AF=0.283347;AN=5008;NS=2504;DP=13973;EAS_AF=0.2748;AMR_AF=0.3184;AFR_AF=0.2663;EUR_AF=0.3042;SAS_AF=0.2689;AA=G|||;VT=SNP
7	24306762	rs2722406	C	T	100	PASS	AC=2495;AF=0.498203;AN=5008;NS=2504;DP=13799;EAS_AF=0.7192;AMR_AF=0.4553;AFR_AF=0.4924;EUR_AF=0.3052;SAS_AF=0.5072;AA=C|||;VT=SNP
7	24307220	rs721262	A	G	100	PASS	AC=2593;AF=0.517772;AN=5008;NS=2504;DP=17364;EAS_AF=0.6429;AMR_AF=0.6671;AFR_AF=0.3623;EUR_AF=0.5109;SAS_AF=0.5;AA=A|||;VT=SNP
7	24307445	rs79043293	T	A	100	PASS	AC=254;AF=0.0507188;AN=5008;NS=2504;DP=17990;EAS_AF=0.0208;AMR_AF=0.0173;AFR_AF=0.0658;EUR_AF=0.0447;SAS_AF=0.091;AA=T|||;VT=SNP
7	24307626	rs77261973	T	C	100	PASS	AC=237;AF=0.0473243;AN=5008;NS=2504;DP=19384;EAS_AF=0.0208;AMR_AF=0.0159;AFR_AF=0.0545;EUR_AF=0.0437;SAS_AF=0.091;AA=T|||;VT=SNP
7	24307921	rs75034250	T	A	100	PASS	AC=823;AF=0.164337;AN=5008;NS=2504;DP=22463;EAS_AF=0.4018;AMR_AF=0.2565;AFR_AF=0.0113;EUR_AF=0.0427;SAS_AF=0.1861;AA=T|||;VT=SNP
7	24308286	rs28366561	A	C	100	PASS	AC=371;AF=0.0740815;AN=5008;NS=2504;DP=20637;EAS_AF=0.1558;AMR_AF=0.0735;AFR_AF=0.0219;EUR_AF=0.0984;SAS_AF=0.0358;AA=A|||;VT=SNP
7	24309098	rs4722337	A	T	100	PASS	AC=2931;AF=0.585264;AN=5008;NS=2504;DP=14089;EAS_AF=0.6627;AMR_AF=0.6888;AFR_AF=0.4939;EUR_AF=0.5507;SAS_AF=0.591;AA=A|||;VT=SNP
7	24309217	rs78691510	C	T	100	PASS	AC=236;AF=0.0471246;AN=5008;NS=2504;DP=14813;EAS_AF=0.0208;AMR_AF=0.0159;AFR_AF=0.0545;EUR_AF=0.0437;SAS_AF=0.09;AA=C|||;VT=SNP
7	24309322	rs75819953	C	G	100	PASS	AC=665;AF=0.132788;AN=5008;NS=2504;DP=14599;EAS_AF=0.2837;AMR_AF=0.2291;AFR_AF=0.0083;EUR_AF=0.0348;SAS_AF=0.1779;AA=C|||;VT=SNP
7	24309323	rs78509801	G	A	100	PASS	AC=366;AF=0.0730831;AN=5008;NS=2504;DP=14541;EAS_AF=0.1508;AMR_AF=0.0735;AFR_AF=0.0219;EUR_AF=0.0984;SAS_AF=0.0358;AA=G|||;VT=SNP
7	24309558	rs16154	A	G	100	PASS	AC=2612;AF=0.521565;AN=5008;NS=2504;DP=14848;EAS_AF=0.6617;AMR_AF=0.6643;AFR_AF=0.3631;EUR_AF=0.5089;SAS_AF=0.5031;AA=A|||;VT=SNP
7	24309570	rs16153	A	G	100	PASS	AC=360;AF=0.071885;AN=5008;NS=2504;DP=14657;EAS_AF=0.0208;AMR_AF=0.0274;AFR_AF=0.1407;EUR_AF=0.0447;SAS_AF=0.091;AA=A|||;VT=SNP
7	24309916	rs4722338	G	A	100	PASS	AC=1565;AF=0.3125;AN=5008;NS=2504;DP=12535;EAS_AF=0.3165;AMR_AF=0.1916;AFR_AF=0.4017;EUR_AF=0.2614;SAS_AF=0.3262;AA=G|||;VT=SNP
7	24309954	rs78121355	C	T	100	PASS	AC=809;AF=0.161542;AN=5008;NS=2504;DP=12530;EAS_AF=0.3859;AMR_AF=0.2565;AFR_AF=0.0121;EUR_AF=0.0427;SAS_AF=0.1871;AA=C|||;VT=SNP
7	24310657	rs16151	A	T	100	PASS	AC=1601;AF=0.319688;AN=5008;NS=2504;DP=17502;EAS_AF=0.3442;AMR_AF=0.1931;AFR_AF=0.4017;EUR_AF=0.2624;SAS_AF=0.3323;AA=A|||;VT=SNP
7	24311024	rs16150	T	C	100	PASS	AC=270;AF=0.0539137;AN=5008;NS=2504;DP=17044;EAS_AF=0.0208;AMR_AF=0.0173;AFR_AF=0.0779;EUR_AF=0.0447;SAS_AF=0.091;AA=T|||;VT=SNP
7	24311067	rs725922	T	C	100	PASS	AC=540;AF=0.107827;AN=5008;NS=2504;DP=17658;EAS_AF=0.1399;AMR_AF=0.0576;AFR_AF=0.0295;EUR_AF=0.0885;SAS_AF=0.2362;AA=T|||;VT=SNP
7	24311069	rs16480	T	C	100	PASS	AC=1600;AF=0.319489;AN=5008;NS=2504;DP=17727;EAS_AF=0.3423;AMR_AF=0.1931;AFR_AF=0.4024;EUR_AF=0.2624;SAS_AF=0.3323;AA=T|||;VT=SNP
7	24311563	rs6948203	C	T	100	PASS	AC=2563;AF=0.511781;AN=5008;NS=2504;DP=17638;EAS_AF=0.6359;AMR_AF=0.6643;AFR_AF=0.3525;EUR_AF=0.506;SAS_AF=0.4969;AA=c|||;VT=SNP
7	24312217	rs4722339	A	C	100	PASS	AC=1627;AF=0.32488;AN=5008;NS=2504;DP=18367;EAS_AF=0.3442;AMR_AF=0.1931;AFR_AF=0.4047;EUR_AF=0.2624;SAS_AF=0.3548;AA=A|||;VT=SNP
7	24312294	rs10241609	C	T	100	PASS	AC=372;AF=0.0742812;AN=5008;NS=2504;DP=18197;EAS_AF=0.1558;AMR_AF=0.0735;AFR_AF=0.0219;EUR_AF=0.0994;SAS_AF=0.0358;AA=C|||;VT=SNP
7	24312397	rs4722340	G	A	100	PASS	AC=1269;AF=0.253395;AN=5008;NS=2504;DP=17360;EAS_AF=0.3175;AMR_AF=0.1816;AFR_AF=0.1831;EUR_AF=0.2604;SAS_AF=0.3262;AA=G|||;VT=SNP
7	24312444	rs11982406	A	C	100	PASS	AC=2599;AF=0.51897;AN=5008;NS=2504;DP=15854;EAS_AF=0.6558;AMR_AF=0.6643;AFR_AF=0.3593;EUR_AF=0.507;SAS_AF=0.5031;AA=A|||;VT=SNP
7	24313216	rs146055004	G	A	100	PASS	AC=1744;AF=0.348243;AN=5008;NS=2504;DP=20436;EAS_AF=0.2421;AMR_AF=0.4078;AFR_AF=0.3366;EUR_AF=0.4632;SAS_AF=0.3129;AA=G|||;VT=SNP
7	24315244	rs56386051	C	T	100	PASS	AC=1535;AF=0.30651;AN=5008;NS=2504;DP=17911;EAS_AF=0.3462;AMR_AF=0.1945;AFR_AF=0.2549;EUR_AF=0.3032;SAS_AF=0.4182;AA=T|||;VT=SNP
7	24315380	rs6947772	T	G	100	PASS	AC=1071;AF=0.213858;AN=5008;NS=2504;DP=19036;EAS_AF=0.2917;AMR_AF=0.3256;AFR_AF=0.0923;EUR_AF=0.1859;SAS_AF=0.2474;AA=T|||;VT=SNP
7	24315963	rs142161226	G	A	100	PASS	AC=1060;AF=0.211661;AN=5008;NS=2504;DP=22184;EAS_AF=0.2808;AMR_AF=0.3256;AFR_AF=0.0923;EUR_AF=0.1859;SAS_AF=0.2474;AA=G|||;VT=SNP
7	24316321	rs10273936	T	C	100	PASS	AC=2620;AF=0.523163;AN=5008;NS=2504;DP=21582;EAS_AF=0.6081;AMR_AF=0.5202;AFR_AF=0.4796;EUR_AF=0.4473;SAS_AF=0.5746;AA=T|||;VT=SNP
7	24316359	rs4722341	C	G	100	PASS	AC=1696;AF=0.338658;AN=5008;NS=2504;DP=21974;EAS_AF=0.25;AMR_AF=0.402;AFR_AF=0.298;EUR_AF=0.4632;SAS_AF=0.3119;AA=C|||;VT=SNP
7	24316536	rs4719761	G	C	100	PASS	AC=1549;AF=0.309305;AN=5008;NS=2504;DP=21248;EAS_AF=0.3204;AMR_AF=0.1916;AFR_AF=0.3865;EUR_AF=0.2604;SAS_AF=0.3272;AA=G|||;VT=SNP
7	24316622	rs13235551	G	A	100	PASS	AC=2749;AF=0.548922;AN=5008;NS=2504;DP=20955;EAS_AF=0.7113;AMR_AF=0.5447;AFR_AF=0.475;EUR_AF=0.4543;SAS_AF=0.5818;AA=G|||;VT=SNP
7	24318236	rs113107396	G	A	100	PASS	AC=571;AF=0.114018;AN=5008;NS=2504;DP=19247;EAS_AF=0.1101;AMR_AF=0.1571;AFR_AF=0.0053;EUR_AF=0.162;SAS_AF=0.1851;AA=G|||;VT=SNP
7	24318629	rs55861495	C	G	100	PASS	AC=605;AF=0.120807;AN=5008;NS=2504;DP=20902;EAS_AF=0.1359;AMR_AF=0.0576;AFR_AF=0.0817;EUR_AF=0.0885;SAS_AF=0.2362;AA=C|||;VT=SNP
7	24318853	rs60435280	A	G	100	PASS	AC=1672;AF=0.333866;AN=5008;NS=2504;DP=20496;EAS_AF=0.253;AMR_AF=0.402;AFR_AF=0.2761;EUR_AF=0.4622;SAS_AF=0.3149;AA=A|||;VT=SNP
7	24320660	rs7800861	A	G	100	PASS	AC=1600;AF=0.319489;AN=5008;NS=2504;DP=19247;EAS_AF=0.3224;AMR_AF=0.1988;AFR_AF=0.4206;EUR_AF=0.2614;SAS_AF=0.3252;AA=A|||;VT=SNP
7	24320787	rs10256432	G	A	100	PASS	AC=1726;AF=0.344649;AN=5008;NS=2504;DP=18525;EAS_AF=0.2272;AMR_AF=0.4078;AFR_AF=0.3343;EUR_AF=0.4622;SAS_AF=0.3139;AA=G|||;VT=SNP
7	24321101	rs1073317	A	G	100	PASS	AC=256;AF=0.0511182;AN=5008;NS=2504;DP=18582;EAS_AF=0.0208;AMR_AF=0.0159;AFR_AF=0.0696;EUR_AF=0.0427;SAS_AF=0.091;AA=A|||;VT=SNP
7	24321266	rs1073316	G	A	100	PASS	AC=1513;AF=0.302117;AN=5008;NS=2504;DP=18648;EAS_AF=0.3224;AMR_AF=0.1916;AFR_AF=0.3585;EUR_AF=0.2614;SAS_AF=0.3252;AA=G|||;VT=SNP
7	24321328	rs1989219	G	A	100	PASS	AC=1513;AF=0.302117;AN=5008;NS=2504;DP=19321;EAS_AF=0.3224;AMR_AF=0.1916;AFR_AF=0.3585;EUR_AF=0.2614;SAS_AF=0.3252;AA=G|||;VT=SNP
7	24321568	rs3905497	G	C	100	PASS	AC=1239;AF=0.247404;AN=5008;NS=2504;DP=20972;EAS_AF=0.3224;AMR_AF=0.1772;AFR_AF=0.1422;EUR_AF=0.2604;SAS_AF=0.3487;AA=G|||;VT=SNP
7	24321753	rs78348904	T	C	100	PASS	AC=389;AF=0.0776757;AN=5008;NS=2504;DP=19878;EAS_AF=0.1597;AMR_AF=0.0764;AFR_AF=0.031;EUR_AF=0.0984;SAS_AF=0.0358;AA=T|||;VT=SNP
7	24322062	rs16479	A	G	100	PASS	AC=256;AF=0.0511182;AN=5008;NS=2504;DP=18340;EAS_AF=0.0208;AMR_AF=0.0159;AFR_AF=0.0696;EUR_AF=0.0427;SAS_AF=0.091;AA=A|||;VT=SNP
7	24322325	rs16149	G	A	100	PASS	AC=1507;AF=0.300919;AN=5008;NS=2504;DP=18463;EAS_AF=0.3175;AMR_AF=0.1916;AFR_AF=0.3585;EUR_AF=0.2604;SAS_AF=0.3252;AA=G|||;VT=SNP
7	24322338	rs16148	T	C	100	PASS	AC=2752;AF=0.549521;AN=5008;NS=2504;DP=18041;EAS_AF=0.745;AMR_AF=0.4755;AFR_AF=0.5552;EUR_AF=0.3459;SAS_AF=0.6022;AA=T|||;VT=SNP
7	24322670	rs1859290	A	C	100	PASS	AC=372;AF=0.0742812;AN=5008;NS=2504;DP=17867;EAS_AF=0.1607;AMR_AF=0.0735;AFR_AF=0.0182;EUR_AF=0.0994;SAS_AF=0.0358;AA=A|||;VT=SNP
7	24323207	rs17149106	G	T	100	PASS	AC=242;AF=0.0483227;AN=5008;NS=2504;DP=11578;EAS_AF=0.0198;AMR_AF=0.013;AFR_AF=0.0787;EUR_AF=0.0417;SAS_AF=0.0685;AA=G|||;VT=SNP
7	24323410	rs16147	T	C	100	PASS	AC=2589;AF=0.516973;AN=5008;NS=2504;DP=15073;EAS_AF=0.6409;AMR_AF=0.6671;AFR_AF=0.3631;EUR_AF=0.507;SAS_AF=0.501;AA=T|||;VT=SNP
7	24323989	rs16145	G	T	100	PASS	AC=2589;AF=0.516973;AN=5008;NS=2504;DP=13187;EAS_AF=0.6538;AMR_AF=0.6614;AFR_AF=0.354;EUR_AF=0.508;SAS_AF=0.5031;AA=G|||;VT=SNP
7	24324588	rs16143	C	T	100	PASS	AC=1549;AF=0.309305;AN=5008;NS=2504;DP=13976;EAS_AF=0.2847;AMR_AF=0.2003;AFR_AF=0.4085;EUR_AF=0.2624;SAS_AF=0.3262;AA=C|||;VT=SNP
7	24324608	rs16478	G	A	100	PASS	AC=1460;AF=0.291534;AN=5008;NS=2504;DP=13779;EAS_AF=0.2847;AMR_AF=0.1916;AFR_AF=0.3464;EUR_AF=0.2614;SAS_AF=0.3262;AA=G|||;VT=SNP
7	24324670	rs16142	A	G	100	PASS	AC=1628;AF=0.32508;AN=5008;NS=2504;DP=12514;EAS_AF=0.2847;AMR_AF=0.2003;AFR_AF=0.4516;EUR_AF=0.2624;SAS_AF=0.3487;AA=G|||;VT=SNP
7	24324759	rs16141	T	G	100	PASS	AC=2569;AF=0.512979;AN=5008;NS=2504;DP=14006;EAS_AF=0.6558;AMR_AF=0.6398;AFR_AF=0.3684;EUR_AF=0.493;SAS_AF=0.4918;AA=G|||;VT=SNP
7	24324808	rs16140	C	G	100	PASS	AC=1499;AF=0.299321;AN=5008;NS=2504;DP=14519;EAS_AF=0.2867;AMR_AF=0.1988;AFR_AF=0.357;EUR_AF=0.2644;SAS_AF=0.3415;AA=C|||;VT=SNP;EX_TARGET
7	24325009	rs5573	G	A	100	PASS	AC=2574;AF=0.513978;AN=5008;NS=2504;DP=16319;EAS_AF=0.6379;AMR_AF=0.6643;AFR_AF=0.3555;EUR_AF=0.507;SAS_AF=0.501;AA=G|||;VT=SNP;EX_TARGET
7	24325495	rs16138	G	C	100	PASS	AC=1584;AF=0.316294;AN=5008;NS=2504;DP=19833;EAS_AF=0.2857;AMR_AF=0.2032;AFR_AF=0.4349;EUR_AF=0.2634;SAS_AF=0.3221;AA=G|||;VT=SNP
7	24326269	rs3025120	T	C	100	PASS	AC=255;AF=0.0509185;AN=5008;NS=2504;DP=15964;EAS_AF=0.0208;AMR_AF=0.013;AFR_AF=0.0703;EUR_AF=0.0417;SAS_AF=0.092;AA=T|||;VT=SNP
7	24327073	rs3757680	G	A	100	PASS	AC=449;AF=0.0896565;AN=5008;NS=2504;DP=14332;EAS_AF=0.0645;AMR_AF=0.0965;AFR_AF=0.0741;EUR_AF=0.1511;SAS_AF=0.0685;AA=G|||;VT=SNP
7	24327526	rs3779477	G	A	100	PASS	AC=1741;AF=0.347644;AN=5008;NS=2504;DP=17170;EAS_AF=0.2411;AMR_AF=0.4035;AFR_AF=0.3389;EUR_AF=0.4622;SAS_AF=0.3119;AA=G|||;VT=SNP
7	24327677	rs3025118	G	T	100	PASS	AC=232;AF=0.0463259;AN=5008;NS=2504;DP=19095;EAS_AF=0.0208;AMR_AF=0.013;AFR_AF=0.0696;EUR_AF=0.0417;SAS_AF=0.0695;AA=G|||;VT=SNP
7	24327920	rs16135	A	G	100	PASS	AC=4200;AF=0.838658;AN=5008;NS=2504;DP=18013;EAS_AF=0.7073;AMR_AF=0.7478;AFR_AF=0.9387;EUR_AF=0.9294;SAS_AF=0.8098;AA=G|||;VT=SNP
7	24328872	rs3025115	G	A	100	PASS	AC=235;AF=0.0469249;AN=5008;NS=2504;DP=15950;EAS_AF=0.0208;AMR_AF=0.013;AFR_AF=0.0719;EUR_AF=0.0417;SAS_AF=0.0695;AA=g|||;VT=SNP
7	24329133	rs5574	C	T	100	PASS	AC=1874;AF=0.374201;AN=5008;NS=2504;DP=16610;EAS_AF=0.3452;AMR_AF=0.4308;AFR_AF=0.3343;EUR_AF=0.4702;SAS_AF=0.319;AA=T|||;VT=SNP;EX_TARGET
7	24329520	rs16132	T	A	100	PASS	AC=682;AF=0.136182;AN=5008;NS=2504;DP=18228;EAS_AF=0.2927;AMR_AF=0.2349;AFR_AF=0.0106;EUR_AF=0.0348;SAS_AF=0.1789;AA=T|||;VT=SNP
7	24329837	rs16131	T	C	100	PASS	AC=435;AF=0.086861;AN=5008;NS=2504;DP=21373;EAS_AF=0.0546;AMR_AF=0.0965;AFR_AF=0.0703;EUR_AF=0.1521;SAS_AF=0.0685;AA=T|||;VT=SNP
7	24330219	rs16476	T	G	100	PASS	AC=1945;AF=0.388379;AN=5008;NS=2504;DP=13117;EAS_AF=0.374;AMR_AF=0.4323;AFR_AF=0.3593;EUR_AF=0.4722;SAS_AF=0.3252;AA=T|||;VT=SNP
7	24330765	rs16129	A	C	100	PASS	AC=2688;AF=0.536741;AN=5008;NS=2504;DP=17709;EAS_AF=0.6538;AMR_AF=0.6686;AFR_AF=0.4251;EUR_AF=0.508;SAS_AF=0.5031;AA=C|||;VT=SNP
7	24331486	rs16475	A	G	100	PASS	AC=186;AF=0.0371406;AN=5008;NS=2504;DP=20948;EAS_AF=0.0288;AMR_AF=0.0418;AFR_AF=0.003;EUR_AF=0.0706;SAS_AF=0.0542;AA=A|||;VT=SNP
7	24331799	rs16124	T	G	100	PASS	AC=2682;AF=0.535543;AN=5008;NS=2504;DP=17019;EAS_AF=0.6567;AMR_AF=0.6715;AFR_AF=0.4153;EUR_AF=0.5089;SAS_AF=0.5041;AA=T|||;VT=SNP
7	24331814	rs2189495	A	G	100	PASS	AC=2682;AF=0.535543;AN=5008;NS=2504;DP=16317;EAS_AF=0.6567;AMR_AF=0.6715;AFR_AF=0.4153;EUR_AF=0.5089;SAS_AF=0.5041;AA=G|||;VT=SNP
7	24332135	rs16123	A	G	100	PASS	AC=745;AF=0.148762;AN=5008;NS=2504;DP=15822;EAS_AF=0.2798;AMR_AF=0.2363;AFR_AF=0.0658;EUR_AF=0.0358;SAS_AF=0.18;AA=A|||;VT=SNP
7	24332224	rs16122	G	C	100	PASS	AC=744;AF=0.148562;AN=5008;NS=2504;DP=15374;EAS_AF=0.2778;AMR_AF=0.2363;AFR_AF=0.0666;EUR_AF=0.0358;SAS_AF=0.18;AA=G|||;VT=SNP
7	24332402	rs77260769	G	A	100	PASS	AC=238;AF=0.047524;AN=5008;NS=2504;DP=15201;EAS_AF=0.0208;AMR_AF=0.013;AFR_AF=0.0741;EUR_AF=0.0417;SAS_AF=0.0695;AA=G|||;VT=SNP
7	24332690	rs75884344	C	A	100	PASS	AC=736;AF=0.146965;AN=5008;NS=2504;DP=18135;EAS_AF=0.2778;AMR_AF=0.2349;AFR_AF=0.0613;EUR_AF=0.0358;SAS_AF=0.18;AA=C|||;VT=SNP
7	24332713	rs76438856	A	T	100	PASS	AC=743;AF=0.148363;AN=5008;NS=2504;DP=18777;EAS_AF=0.2778;AMR_AF=0.2349;AFR_AF=0.0666;EUR_AF=0.0358;SAS_AF=0.18;AA=A|||;VT=SNP
7	24332744	rs13222243	C	T	100	PASS	AC=435;AF=0.086861;AN=5008;NS=2504;DP=18811;EAS_AF=0.0546;AMR_AF=0.0965;AFR_AF=0.0719;EUR_AF=0.1501;SAS_AF=0.0685;AA=C|||;VT=SNP
7	24332747	rs2023890	G	A	100	PASS	AC=4010;AF=0.800719;AN=5008;NS=2504;DP=18781;EAS_AF=0.9246;AMR_AF=0.866;AFR_AF=0.6581;EUR_AF=0.7704;SAS_AF=0.8507;AA=A|||;VT=SNP
7	24332833	rs6461789	C	G	100	PASS	AC=1360;AF=0.271565;AN=5008;NS=2504;DP=19028;EAS_AF=0.2708;AMR_AF=0.1974;AFR_AF=0.2587;EUR_AF=0.2654;SAS_AF=0.3487;AA=C|||;VT=SNP
7	24333610	rs16474	G	T	100	PASS	AC=2667;AF=0.532548;AN=5008;NS=2504;DP=19048;EAS_AF=0.6548;AMR_AF=0.6686;AFR_AF=0.4039;EUR_AF=0.507;SAS_AF=0.5102;AA=G|||;VT=SNP
7	24333651	rs16473	A	T	100	PASS	AC=2635;AF=0.526158;AN=5008;NS=2504;DP=18714;EAS_AF=0.6349;AMR_AF=0.6686;AFR_AF=0.4039;EUR_AF=0.506;SAS_AF=0.499;AA=T|||;VT=SNP
7	24334069	rs16472	A	G	100	PASS	AC=4706;AF=0.939696;AN=5008;NS=2504;DP=22889;EAS_AF=0.9792;AMR_AF=0.9712;AFR_AF=0.9213;EUR_AF=0.9225;SAS_AF=0.9192;AA=G|||;VT=SNP
7	24334724	rs16120	A	G	100	PASS	AC=2679;AF=0.534944;AN=5008;NS=2504;DP=19051;EAS_AF=0.6577;AMR_AF=0.6715;AFR_AF=0.4085;EUR_AF=0.507;SAS_AF=0.5112;AA=G|||;VT=SNP
7	24334930	rs16119	A	G	100	PASS	AC=2682;AF=0.535543;AN=5008;NS=2504;DP=21531;EAS_AF=0.6577;AMR_AF=0.6715;AFR_AF=0.41;EUR_AF=0.508;SAS_AF=0.5112;AA=a|||;VT=SNP
7	24335342	rs11762612	C	T	100	PASS	AC=432;AF=0.086262;AN=5008;NS=2504;DP=21086;EAS_AF=0.0546;AMR_AF=0.0965;AFR_AF=0.0696;EUR_AF=0.1501;SAS_AF=0.0685;AA=C|||;VT=SNP
7	24335527	rs17374047	A	G	100	PASS	AC=814;AF=0.16254;AN=5008;NS=2504;DP=18639;EAS_AF=0.1657;AMR_AF=0.1037;AFR_AF=0.0825;EUR_AF=0.16;SAS_AF=0.3119;AA=A|||;VT=SNP
7	24336148	rs16469	C	T	100	PASS	AC=260;AF=0.0519169;AN=5008;NS=2504;DP=15324;EAS_AF=0.0208;AMR_AF=0.013;AFR_AF=0.0741;EUR_AF=0.0417;SAS_AF=0.092;AA=C|||;VT=SNP
7	24336822	rs16118	C	G	100	PASS	AC=1944;AF=0.388179;AN=5008;NS=2504;DP=19006;EAS_AF=0.3442;AMR_AF=0.2911;AFR_AF=0.4418;EUR_AF=0.4165;SAS_AF=0.4008;AA=C|||;VT=SNP
7	24337202	rs16117	T	C	100	PASS	AC=261;AF=0.0521166;AN=5008;NS=2504;DP=16969;EAS_AF=0.0208;AMR_AF=0.0144;AFR_AF=0.0741;EUR_AF=0.0417;SAS_AF=0.092;AA=T|||;VT=SNP
7	24337244	rs16468	G	T	100	PASS	AC=1657;AF=0.330871;AN=5008;NS=2504;DP=17802;EAS_AF=0.3234;AMR_AF=0.281;AFR_AF=0.2526;EUR_AF=0.4135;SAS_AF=0.3947;AA=G|||;VT=SNP
7	24337402	rs16116	G	A	100	PASS	AC=1941;AF=0.38758;AN=5008;NS=2504;DP=18531;EAS_AF=0.3433;AMR_AF=0.4337;AFR_AF=0.3843;EUR_AF=0.4722;SAS_AF=0.318;AA=G|||;VT=SNP
7	24337477	rs16115	C	G	100	PASS	AC=681;AF=0.135982;AN=5008;NS=2504;DP=16098;EAS_AF=0.2808;AMR_AF=0.2349;AFR_AF=0.0174;EUR_AF=0.0358;SAS_AF=0.18;AA=C|||;VT=SNP
7	24337633	rs16114	G	C	100	PASS	AC=1938;AF=0.386981;AN=5008;NS=2504;DP=15279;EAS_AF=0.3442;AMR_AF=0.4337;AFR_AF=0.3828;EUR_AF=0.4702;SAS_AF=0.318;AA=G|||;VT=SNP
7	24337658	rs16113	T	C	100	PASS	AC=1944;AF=0.388179;AN=5008;NS=2504;DP=15348;EAS_AF=0.3442;AMR_AF=0.4352;AFR_AF=0.3858;EUR_AF=0.4712;SAS_AF=0.318;AA=T|||;VT=SNP
7	24338151	rs16111	A	G	100	PASS	AC=469;AF=0.0936502;AN=5008;NS=2504;DP=18963;EAS_AF=0.0546;AMR_AF=0.1009;AFR_AF=0.0696;EUR_AF=0.175;SAS_AF=0.0777;AA=A|||;VT=SNP
7	24338385	rs12700525	A	G	100	PASS	AC=497;AF=0.0992412;AN=5008;NS=2504;DP=21309;EAS_AF=0.0536;AMR_AF=0.1037;AFR_AF=0.09;EUR_AF=0.175;SAS_AF=0.0777;AA=A|||;VT=SNP
7	24338741	rs4719763	T	C	100	PASS	AC=1314;AF=0.26238;AN=5008;NS=2504;DP=19913;EAS_AF=0.3214;AMR_AF=0.1729;AFR_AF=0.1437;EUR_AF=0.2734;SAS_AF=0.4141;AA=T|||;VT=SNP
7	24339008	rs16110	G	C	100	PASS	AC=1800;AF=0.359425;AN=5008;NS=2504;DP=22372;EAS_AF=0.2421;AMR_AF=0.3991;AFR_AF=0.3132;EUR_AF=0.506;SAS_AF=0.364;AA=G|||;VT=SNP
7	24339369	rs16109	G	T	100	PASS	AC=1136;AF=0.226837;AN=5008;NS=2504;DP=21625;EAS_AF=0.247;AMR_AF=0.1657;AFR_AF=0.1906;EUR_AF=0.2107;SAS_AF=0.3149;AA=T|||;VT=SNP
7	24339418	rs16108	G	T	100	PASS	AC=774;AF=0.154553;AN=5008;NS=2504;DP=19638;EAS_AF=0.2778;AMR_AF=0.1758;AFR_AF=0.1513;EUR_AF=0.0258;SAS_AF=0.1493;AA=G|||;VT=SNP
7	24340101	rs16106	T	C	100	PASS	AC=604;AF=0.120607;AN=5008;NS=2504;DP=18289;EAS_AF=0.0526;AMR_AF=0.1196;AFR_AF=0.1573;EUR_AF=0.1839;SAS_AF=0.0767;AA=T|||;VT=SNP
7	24341544	rs10269857	A	C	100	PASS	AC=2710;AF=0.541134;AN=5008;NS=2504;DP=19576;EAS_AF=0.3214;AMR_AF=0.5749;AFR_AF=0.6762;EUR_AF=0.6799;SAS_AF=0.4182;AA=C|||;VT=SNP
7	24342125	rs16467	A	G	100	PASS	AC=203;AF=0.0405351;AN=5008;NS=2504;DP=21568;EAS_AF=0.0179;AMR_AF=0.0144;AFR_AF=0.0477;EUR_AF=0.0328;SAS_AF=0.0808;AA=A|||;VT=SNP
7	24342251	rs10256891	T	C	100	PASS	AC=1895;AF=0.378395;AN=5008;NS=2504;DP=21619;EAS_AF=0.248;AMR_AF=0.4539;AFR_AF=0.382;EUR_AF=0.493;SAS_AF=0.3364;AA=T|||;VT=SNP
7	24342379	rs12112368	G	C	100	PASS	AC=1895;AF=0.378395;AN=5008;NS=2504;DP=22062;EAS_AF=0.248;AMR_AF=0.4539;AFR_AF=0.382;EUR_AF=0.493;SAS_AF=0.3364;AA=G|||;VT=SNP
7	24342687	rs16104	C	T	100	PASS	AC=1890;AF=0.377396;AN=5008;NS=2504;DP=20926;EAS_AF=0.248;AMR_AF=0.4496;AFR_AF=0.3812;EUR_AF=0.493;SAS_AF=0.3354;AA=C|||;VT=SNP
7	24343178	rs16466	T	C	100	PASS	AC=486;AF=0.0970447;AN=5008;NS=2504;DP=19125;EAS_AF=0.124;AMR_AF=0.1225;AFR_AF=0.0083;EUR_AF=0.167;SAS_AF=0.0992;AA=T|||;VT=SNP
7	24343415	rs7791890	C	T	100	PASS	AC=991;AF=0.197883;AN=5008;NS=2504;DP=17885;EAS_AF=0.2371;AMR_AF=0.1585;AFR_AF=0.0923;EUR_AF=0.2097;SAS_AF=0.316;AA=C|||;VT=SNP
7	24343800	rs16102	A	G	100	PASS	AC=3475;AF=0.69389;AN=5008;NS=2504;DP=20276;EAS_AF=0.5427;AMR_AF=0.7233;AFR_AF=0.6203;EUR_AF=0.8877;SAS_AF=0.729;AA=G|||;VT=SNP
7	24343848	rs10951004	T	C	100	PASS	AC=3711;AF=0.741014;AN=5008;NS=2504;DP=20909;EAS_AF=0.5665;AMR_AF=0.8228;AFR_AF=0.643;EUR_AF=0.9205;SAS_AF=0.8108;AA=C|||;VT=SNP
7	24344192	rs79119278	C	T	100	PASS	AC=167;AF=0.0333466;AN=5008;NS=2504;DP=20409;EAS_AF=0.0179;AMR_AF=0.0101;AFR_AF=0.0227;EUR_AF=0.0328;SAS_AF=0.0808;AA=C|||;VT=SNP
7	24344323	rs16101	A	G	100	PASS	AC=769;AF=0.153554;AN=5008;NS=2504;DP=21351;EAS_AF=0.2083;AMR_AF=0.121;AFR_AF=0.031;EUR_AF=0.166;SAS_AF=0.273;AA=A|||;VT=SNP
7	24344367	rs16100	A	G	100	PASS	AC=771;AF=0.153954;AN=5008;NS=2504;DP=21615;EAS_AF=0.2093;AMR_AF=0.121;AFR_AF=0.0318;EUR_AF=0.166;SAS_AF=0.273;AA=A|||;VT=SNP
7	24344461	rs16099	T	C	100	PASS	AC=168;AF=0.0335463;AN=5008;NS=2504;DP=22715;EAS_AF=0.0179;AMR_AF=0.0101;AFR_AF=0.0234;EUR_AF=0.0328;SAS_AF=0.0808;AA=T|||;VT=SNP
7	24345005	rs16098	T	C	100	PASS	AC=934;AF=0.186502;AN=5008;NS=2504;DP=19663;EAS_AF=0.2381;AMR_AF=0.1585;AFR_AF=0.0469;EUR_AF=0.2107;SAS_AF=0.317;AA=T|||;VT=SNP
7	24345495	rs16096	A	T	100	PASS	AC=3672;AF=0.733227;AN=5008;NS=2504;DP=19871;EAS_AF=0.5645;AMR_AF=0.7392;AFR_AF=0.6589;EUR_AF=0.9205;SAS_AF=0.8108;AA=T|||;VT=SNP
7	24345809	rs16095	T	C	100	PASS	AC=3628;AF=0.724441;AN=5008;NS=2504;DP=19084;EAS_AF=0.5774;AMR_AF=0.7392;AFR_AF=0.6157;EUR_AF=0.9205;SAS_AF=0.8108;AA=T|||;VT=SNP
7	24346361	rs929284	C	G	100	PASS	AC=791;AF=0.157947;AN=5008;NS=2504;DP=15595;EAS_AF=0.2093;AMR_AF=0.121;AFR_AF=0.031;EUR_AF=0.166;SAS_AF=0.2945;AA=C|||;VT=SNP
7	24346374	rs16094	A	G	100	PASS	AC=3670;AF=0.732827;AN=5008;NS=2504;DP=15112;EAS_AF=0.5645;AMR_AF=0.7392;AFR_AF=0.6581;EUR_AF=0.9205;SAS_AF=0.8098;AA=G|||;VT=SNP
7	24346766	rs16093	T	C	100	PASS	AC=3420;AF=0.682907;AN=5008;NS=2504;DP=16156;EAS_AF=0.5466;AMR_AF=0.7248;AFR_AF=0.5582;EUR_AF=0.8877;SAS_AF=0.7515;AA=T|||;VT=SNP
7	24347207	rs12670597	T	G	100	PASS	AC=788;AF=0.157348;AN=5008;NS=2504;DP=17532;EAS_AF=0.4177;AMR_AF=0.2161;AFR_AF=0.0068;EUR_AF=0.0368;SAS_AF=0.1748;AA=T|||;VT=SNP
7	24347387	rs10255852	T	C	100	PASS	AC=1518;AF=0.303115;AN=5008;NS=2504;DP=17768;EAS_AF=0.2897;AMR_AF=0.2709;AFR_AF=0.177;EUR_AF=0.3936;SAS_AF=0.4172;AA=T|||;VT=SNP
7	24347515	rs56088608	G	A	100	PASS	AC=193;AF=0.0385383;AN=5008;NS=2504;DP=18619;EAS_AF=0.0179;AMR_AF=0.0144;AFR_AF=0.0567;EUR_AF=0.0328;SAS_AF=0.0583;AA=G|||;VT=SNP
7	24347534	rs3025099	C	T	100	PASS	AC=145;AF=0.0289537;AN=5008;NS=2504;DP=18848;EAS_AF=0.0179;AMR_AF=0.0101;AFR_AF=0.0227;EUR_AF=0.0328;SAS_AF=0.0583;AA=T|||;VT=SNP
7	24347592	rs56383542	C	T	100	PASS	AC=145;AF=0.0289537;AN=5008;NS=2504;DP=18806;EAS_AF=0.0179;AMR_AF=0.0101;AFR_AF=0.0227;EUR_AF=0.0328;SAS_AF=0.0583;AA=T|||;VT=SNP
7	24347726	rs16091	G	C	100	PASS	AC=1905;AF=0.380391;AN=5008;NS=2504;DP=18499;EAS_AF=0.2569;AMR_AF=0.4539;AFR_AF=0.3835;EUR_AF=0.493;SAS_AF=0.3354;AA=G|||;VT=SNP
7	24347824	rs16090	A	G	100	PASS	AC=490;AF=0.0978435;AN=5008;NS=2504;DP=18462;EAS_AF=0.126;AMR_AF=0.1239;AFR_AF=0.0083;EUR_AF=0.168;SAS_AF=0.0992;AA=A|||;VT=SNP
7	24347891	rs16089	G	T	100	PASS	AC=1159;AF=0.23143;AN=5008;NS=2504;DP=18438;EAS_AF=0.252;AMR_AF=0.1715;AFR_AF=0.118;EUR_AF=0.2416;SAS_AF=0.3957;AA=T|||;VT=SNP
7	24348217	rs16087	C	T	100	PASS	AC=1706;AF=0.340655;AN=5008;NS=2504;DP=19920;EAS_AF=0.3075;AMR_AF=0.2853;AFR_AF=0.2315;EUR_AF=0.4264;SAS_AF=0.4734;AA=C|||;VT=SNP
7	24348527	rs16086	A	G	100	PASS	AC=1066;AF=0.212859;AN=5008;NS=2504;DP=19831;EAS_AF=0.2282;AMR_AF=0.1657;AFR_AF=0.1346;EUR_AF=0.2117;SAS_AF=0.3374;AA=A|||;VT=SNP
7	24349013	rs16085	T	C	100	PASS	AC=1868;AF=0.373003;AN=5008;NS=2504;DP=16762;EAS_AF=0.3244;AMR_AF=0.2939;AFR_AF=0.3328;EUR_AF=0.4284;SAS_AF=0.4765;AA=T|||;VT=SNP
7	24349154	rs16084	A	G	100	PASS	AC=582;AF=0.116214;AN=5008;NS=2504;DP=19962;EAS_AF=0.0615;AMR_AF=0.1138;AFR_AF=0.1354;EUR_AF=0.1839;SAS_AF=0.0787;AA=A|||;VT=SNP
7	24349255	rs16083	A	C	100	PASS	AC=3778;AF=0.754393;AN=5008;NS=2504;DP=21872;EAS_AF=0.5645;AMR_AF=0.7478;AFR_AF=0.7345;EUR_AF=0.9215;SAS_AF=0.8098;AA=C|||;VT=SNP
7	24349873	rs12171603	G	A	100	PASS	AC=903;AF=0.180312;AN=5008;NS=2504;DP=16264;EAS_AF=0.2262;AMR_AF=0.1571;AFR_AF=0.0378;EUR_AF=0.2097;SAS_AF=0.3119;AA=G|||;VT=SNP
7	24350504	rs16082	A	G	100	PASS	AC=799;AF=0.159545;AN=5008;NS=2504;DP=20211;EAS_AF=0.0794;AMR_AF=0.1282;AFR_AF=0.2753;EUR_AF=0.1859;SAS_AF=0.0808;AA=A|||;VT=SNP
7	24350626	rs999387	A	G	100	PASS	AC=148;AF=0.0295527;AN=5008;NS=2504;DP=20983;EAS_AF=0.0258;AMR_AF=0.0375;AFR_AF=0.0068;EUR_AF=0.0437;SAS_AF=0.044;AA=A|||;VT=SNP
7	24350966	rs16080	T	C	100	PASS	AC=3834;AF=0.765575;AN=5008;NS=2504;DP=22651;EAS_AF=0.5645;AMR_AF=0.7507;AFR_AF=0.7746;EUR_AF=0.9215;SAS_AF=0.8108;AA=C|||;VT=SNP
7	24353182	rs16079	T	C	100	PASS	AC=2561;AF=0.511382;AN=5008;NS=2504;DP=19224;EAS_AF=0.624;AMR_AF=0.5634;AFR_AF=0.5219;EUR_AF=0.3996;SAS_AF=0.4591;AA=T|||;VT=SNP
7	24353194	rs11973567	A	C	100	PASS	AC=1975;AF=0.394369;AN=5008;NS=2504;DP=18977;EAS_AF=0.2887;AMR_AF=0.3876;AFR_AF=0.3313;EUR_AF=0.5268;SAS_AF=0.4571;AA=A|||;VT=SNP
7	24353417	rs55827478	T	C	100	PASS	AC=302;AF=0.0603035;AN=5008;NS=2504;DP=19287;EAS_AF=0.0308;AMR_AF=0.0533;AFR_AF=0.1218;EUR_AF=0.0398;SAS_AF=0.0337;AA=T|||;VT=SNP
7	24353507	rs16077	G	C	100	PASS	AC=2828;AF=0.564696;AN=5008;NS=2504;DP=20712;EAS_AF=0.4762;AMR_AF=0.5663;AFR_AF=0.4675;EUR_AF=0.7087;SAS_AF=0.638;AA=G|||;VT=SNP
7	24354172	rs4336503	T	C	100	PASS	AC=682;AF=0.136182;AN=5008;NS=2504;DP=16704;EAS_AF=0.2937;AMR_AF=0.2032;AFR_AF=0.0151;EUR_AF=0.0417;SAS_AF=0.1871;AA=T|||;VT=SNP
7	24354300	rs4307239	A	G	100	PASS	AC=2993;AF=0.597644;AN=5008;NS=2504;DP=15343;EAS_AF=0.6974;AMR_AF=0.5735;AFR_AF=0.6694;EUR_AF=0.4751;SAS_AF=0.5409;AA=G|||;VT=SNP
7	24354427	rs28624148	G	A	100	PASS	AC=406;AF=0.0810703;AN=5008;NS=2504;DP=16617;EAS_AF=0.0942;AMR_AF=0.0951;AFR_AF=0.0893;EUR_AF=0.0984;SAS_AF=0.0286;AA=G|||;VT=SNP
7	24354498	rs10272787	G	A	100	PASS	AC=586;AF=0.117013;AN=5008;NS=2504;DP=17247;EAS_AF=0.0952;AMR_AF=0.111;AFR_AF=0.2156;EUR_AF=0.0994;SAS_AF=0.0286;AA=A|||;VT=SNP
7	24355042	rs10487603	A	C	100	PASS	AC=617;AF=0.123203;AN=5008;NS=2504;DP=19199;EAS_AF=0.0933;AMR_AF=0.1297;AFR_AF=0.1959;EUR_AF=0.1342;SAS_AF=0.0399;AA=C|||;VT=SNP
7	24355227	rs17149196	A	G	100	PASS	AC=616;AF=0.123003;AN=5008;NS=2504;DP=19785;EAS_AF=0.0933;AMR_AF=0.1297;AFR_AF=0.1952;EUR_AF=0.1342;SAS_AF=0.0399;AA=A|||;VT=SNP
7	24355542	rs12333707	A	G	100	PASS	AC=738;AF=0.147364;AN=5008;NS=2504;DP=16407;EAS_AF=0.0933;AMR_AF=0.1427;AFR_AF=0.2307;EUR_AF=0.169;SAS_AF=0.0716;AA=a|||;VT=SNP
7	24355660	rs12334195	C	T	100	PASS	AC=2543;AF=0.507788;AN=5008;NS=2504;DP=17747;EAS_AF=0.3938;AMR_AF=0.5432;AFR_AF=0.447;EUR_AF=0.665;SAS_AF=0.5204;AA=T|||;VT=SNP
7	24356148	rs4236314	G	A	100	PASS	AC=685;AF=0.136781;AN=5008;NS=2504;DP=18107;EAS_AF=0.2976;AMR_AF=0.2032;AFR_AF=0.0166;EUR_AF=0.0417;SAS_AF=0.184;AA=G|||;VT=SNP
7	24356174	rs4722344	G	C	100	PASS	AC=2296;AF=0.458466;AN=5008;NS=2504;DP=18065;EAS_AF=0.5387;AMR_AF=0.5043;AFR_AF=0.5129;EUR_AF=0.3797;SAS_AF=0.3507;AA=C|||;VT=SNP
7	24356504	rs1012768	G	T	100	PASS	AC=1852;AF=0.369808;AN=5008;NS=2504;DP=17794;EAS_AF=0.2728;AMR_AF=0.3775;AFR_AF=0.3139;EUR_AF=0.495;SAS_AF=0.411;AA=G|||;VT=SNP
7	24356899	rs71537272	G	A	100	PASS	AC=635;AF=0.126797;AN=5008;NS=2504;DP=18087;EAS_AF=0.1121;AMR_AF=0.1326;AFR_AF=0.1036;EUR_AF=0.1988;SAS_AF=0.0951;AA=G|||;VT=SNP
7	24356968	rs13226607	G	A	100	PASS	AC=1277;AF=0.254992;AN=5008;NS=2504;DP=18206;EAS_AF=0.2282;AMR_AF=0.2983;AFR_AF=0.2655;EUR_AF=0.333;SAS_AF=0.1575;AA=G|||;VT=SNP
7	24356995	rs11772148	T	C	100	PASS	AC=1365;AF=0.272564;AN=5008;NS=2504;DP=18496;EAS_AF=0.2282;AMR_AF=0.3012;AFR_AF=0.3139;EUR_AF=0.333;SAS_AF=0.18;AA=T|||;VT=SNP
7	24357003	rs11768484	G	A	100	PASS	AC=1365;AF=0.272564;AN=5008;NS=2504;DP=19085;EAS_AF=0.2282;AMR_AF=0.3012;AFR_AF=0.3139;EUR_AF=0.333;SAS_AF=0.18;AA=G|||;VT=SNP
7	24357079	rs73082768	G	A	100	PASS	AC=390;AF=0.0778754;AN=5008;NS=2504;DP=19359;EAS_AF=0.1171;AMR_AF=0.1311;AFR_AF=0.0091;EUR_AF=0.0954;SAS_AF=0.0746;AA=G|||;VT=SNP
7	24357192	rs11761673	A	G	100	PASS	AC=1363;AF=0.272165;AN=5008;NS=2504;DP=20936;EAS_AF=0.2292;AMR_AF=0.3012;AFR_AF=0.3109;EUR_AF=0.333;SAS_AF=0.181;AA=G|||;VT=SNP
7	24357323	rs11768564	G	A	100	PASS	AC=1363;AF=0.272165;AN=5008;NS=2504;DP=19289;EAS_AF=0.2292;AMR_AF=0.3012;AFR_AF=0.3109;EUR_AF=0.333;SAS_AF=0.181;AA=G|||;VT=SNP
7	24357575	rs17149209	T	C	100	PASS	AC=1364;AF=0.272364;AN=5008;NS=2504;DP=15259;EAS_AF=0.2292;AMR_AF=0.3012;AFR_AF=0.3116;EUR_AF=0.333;SAS_AF=0.181;AA=C|||;VT=SNP
7	24357870	rs28674593	G	A	100	PASS	AC=1069;AF=0.213458;AN=5008;NS=2504;DP=16528;EAS_AF=0.2282;AMR_AF=0.2666;AFR_AF=0.146;EUR_AF=0.2942;SAS_AF=0.1687;AA=G|||;VT=SNP
7	24358090	rs17149217	G	A	100	PASS	AC=637;AF=0.127196;AN=5008;NS=2504;DP=19456;EAS_AF=0.1131;AMR_AF=0.1326;AFR_AF=0.1036;EUR_AF=0.1988;SAS_AF=0.0961;AA=G|||;VT=SNP
7	24358103	rs17316431	G	T	100	PASS	AC=613;AF=0.122404;AN=5008;NS=2504;DP=19383;EAS_AF=0.1012;AMR_AF=0.1686;AFR_AF=0.0053;EUR_AF=0.2028;SAS_AF=0.1871;AA=G|||;VT=SNP
7	24358474	rs6461793	C	G	100	PASS	AC=1424;AF=0.284345;AN=5008;NS=2504;DP=22032;EAS_AF=0.2312;AMR_AF=0.3069;AFR_AF=0.3525;EUR_AF=0.333;SAS_AF=0.181;AA=c|||;VT=SNP
7	24358497	rs6461794	G	A	100	PASS	AC=1351;AF=0.269768;AN=5008;NS=2504;DP=20988;EAS_AF=0.2292;AMR_AF=0.2853;AFR_AF=0.3449;EUR_AF=0.2982;SAS_AF=0.1697;AA=A|||;VT=SNP
7	24358549	rs10223953	T	G	100	PASS	AC=1128;AF=0.22524;AN=5008;NS=2504;DP=18094;EAS_AF=0.2302;AMR_AF=0.2723;AFR_AF=0.1846;EUR_AF=0.2952;SAS_AF=0.1697;AA=T|||;VT=SNP
7	24359090	rs28568663	A	C	100	PASS	AC=1424;AF=0.284345;AN=5008;NS=2504;DP=18662;EAS_AF=0.2292;AMR_AF=0.3055;AFR_AF=0.3548;EUR_AF=0.333;SAS_AF=0.181;AA=C|||;VT=SNP
7	24359097	rs68001924	T	C	100	PASS	AC=1423;AF=0.284145;AN=5008;NS=2504;DP=18846;EAS_AF=0.2292;AMR_AF=0.3055;AFR_AF=0.354;EUR_AF=0.333;SAS_AF=0.181;AA=C|||;VT=SNP
7	24359185	rs67903393	T	A	100	PASS	AC=1125;AF=0.224641;AN=5008;NS=2504;DP=19713;EAS_AF=0.2292;AMR_AF=0.2709;AFR_AF=0.1853;EUR_AF=0.2942;SAS_AF=0.1687;AA=T|||;VT=SNP
7	24359265	rs67362970	C	T	100	PASS	AC=1072;AF=0.214058;AN=5008;NS=2504;DP=19569;EAS_AF=0.2292;AMR_AF=0.2651;AFR_AF=0.149;EUR_AF=0.2942;SAS_AF=0.1677;AA=C|||;VT=SNP
7	24359269	rs66639563	C	A	100	PASS	AC=1265;AF=0.252596;AN=5008;NS=2504;DP=19533;EAS_AF=0.2292;AMR_AF=0.2781;AFR_AF=0.2882;EUR_AF=0.2942;SAS_AF=0.1677;AA=A|||;VT=SNP
7	24359732	rs10271834	G	A	100	PASS	AC=2540;AF=0.507188;AN=5008;NS=2504;DP=17031;EAS_AF=0.6458;AMR_AF=0.5432;AFR_AF=0.5378;EUR_AF=0.3817;SAS_AF=0.4264;AA=G|||;VT=SNP
7	24359747	rs10228333	T	C	100	PASS	AC=2635;AF=0.526158;AN=5008;NS=2504;DP=17097;EAS_AF=0.6458;AMR_AF=0.5648;AFR_AF=0.562;EUR_AF=0.4165;SAS_AF=0.4397;AA=T|||;VT=SNP
7	24359921	rs6950851	G	C	100	PASS	AC=2504;AF=0.5;AN=5008;NS=2504;DP=14155;EAS_AF=0.6438;AMR_AF=0.5576;AFR_AF=0.469;EUR_AF=0.4165;SAS_AF=0.4387;AA=C|||;VT=SNP
7	24359948	rs10272064	G	T	100	PASS	AC=437;AF=0.0872604;AN=5008;NS=2504;DP=14743;EAS_AF=0.1151;AMR_AF=0.1354;AFR_AF=0.0454;EUR_AF=0.0954;SAS_AF=0.0726;AA=G|||;VT=SNP
7	24359949	rs10271872	C	T	100	PASS	AC=437;AF=0.0872604;AN=5008;NS=2504;DP=14780;EAS_AF=0.1151;AMR_AF=0.1354;AFR_AF=0.0454;EUR_AF=0.0954;SAS_AF=0.0726;AA=C|||;VT=SNP
7	24360179	rs6950947	C	A	100	PASS	AC=1080;AF=0.215655;AN=5008;NS=2504;DP=16964;EAS_AF=0.2272;AMR_AF=0.2666;AFR_AF=0.1551;EUR_AF=0.2942;SAS_AF=0.1687;AA=C|||;VT=SNP
7	24360190	rs6950954	C	T	100	PASS	AC=1862;AF=0.371805;AN=5008;NS=2504;DP=17263;EAS_AF=0.2758;AMR_AF=0.379;AFR_AF=0.3185;EUR_AF=0.496;SAS_AF=0.41;AA=C|||;VT=SNP
7	24360361	rs56310940	C	G	100	PASS	AC=1109;AF=0.221446;AN=5008;NS=2504;DP=15423;EAS_AF=0.3294;AMR_AF=0.2622;AFR_AF=0.2284;EUR_AF=0.0825;SAS_AF=0.2147;AA=C|||;VT=SNP
7	24362099	rs2188772	T	A	100	PASS	AC=2603;AF=0.519768;AN=5008;NS=2504;DP=18122;EAS_AF=0.627;AMR_AF=0.5303;AFR_AF=0.5651;EUR_AF=0.4165;SAS_AF=0.4468;AA=A|||;VT=SNP
7	24362530	rs4719764	C	T	100	PASS	AC=1249;AF=0.249401;AN=5008;NS=2504;DP=16401;EAS_AF=0.2083;AMR_AF=0.2594;AFR_AF=0.2632;EUR_AF=0.329;SAS_AF=0.184;AA=T|||;VT=SNP
7	24362531	rs4722345	G	A	100	PASS	AC=644;AF=0.128594;AN=5008;NS=2504;DP=16388;EAS_AF=0.1121;AMR_AF=0.1282;AFR_AF=0.1082;EUR_AF=0.1988;SAS_AF=0.1012;AA=G|||;VT=SNP
7	24364110	rs34944101	T	C	100	PASS	AC=186;AF=0.0371406;AN=5008;NS=2504;DP=19335;EAS_AF=0.0675;AMR_AF=0.0447;AFR_AF=0.0015;EUR_AF=0.0258;SAS_AF=0.0603;AA=T|||;VT=SNP
7	24364333	rs11972279	C	G	100	PASS	AC=1925;AF=0.384385;AN=5008;NS=2504;DP=15967;EAS_AF=0.2946;AMR_AF=0.415;AFR_AF=0.3359;EUR_AF=0.496;SAS_AF=0.4059;AA=C|||;VT=SNP
7	24364791	rs10233456	C	T	100	PASS	AC=4466;AF=0.891773;AN=5008;NS=2504;DP=16866;EAS_AF=0.8343;AMR_AF=0.9481;AFR_AF=0.8941;EUR_AF=0.9354;SAS_AF=0.863;AA=T|||;VT=SNP
7	24367761	rs10224039	C	T	100	PASS	AC=1011;AF=0.201877;AN=5008;NS=2504;DP=18878;EAS_AF=0.2183;AMR_AF=0.232;AFR_AF=0.1112;EUR_AF=0.3052;SAS_AF=0.18;AA=C|||;VT=SNP
7	24367809	rs10253435	A	T	100	PASS	AC=351;AF=0.0700879;AN=5008;NS=2504;DP=19249;EAS_AF=0.1062;AMR_AF=0.0994;AFR_AF=0.0083;EUR_AF=0.0954;SAS_AF=0.0695;AA=A|||;VT=SNP
7	24368686	rs10487605	C	T	100	PASS	AC=643;AF=0.128395;AN=5008;NS=2504;DP=20149;EAS_AF=0.1121;AMR_AF=0.1297;AFR_AF=0.1036;EUR_AF=0.1988;SAS_AF=0.1053;AA=C|||;VT=SNP
7	24369700	rs151051083	C	T	100	PASS	AC=631;AF=0.125998;AN=5008;NS=2504;DP=14759;EAS_AF=0.1022;AMR_AF=0.1297;AFR_AF=0.1036;EUR_AF=0.1988;SAS_AF=0.1033;AA=C|||;VT=SNP
7	24369930	rs2521623	A	G	100	PASS	AC=2438;AF=0.486821;AN=5008;NS=2504;DP=15206;EAS_AF=0.629;AMR_AF=0.5058;AFR_AF=0.4909;EUR_AF=0.3777;SAS_AF=0.4335;AA=A|||;VT=SNP
7	24370163	rs78753161	C	T	100	PASS	AC=686;AF=0.136981;AN=5008;NS=2504;DP=16340;EAS_AF=0.3026;AMR_AF=0.2032;AFR_AF=0.0166;EUR_AF=0.0417;SAS_AF=0.18;AA=C|||;VT=SNP
7	24370566	rs11763059	C	T	100	PASS	AC=635;AF=0.126797;AN=5008;NS=2504;DP=19563;EAS_AF=0.1022;AMR_AF=0.1297;AFR_AF=0.1036;EUR_AF=0.1988;SAS_AF=0.1074;AA=C|||;VT=SNP
7	24370883	rs2521624	T	C	100	PASS	AC=2436;AF=0.486422;AN=5008;NS=2504;DP=18790;EAS_AF=0.626;AMR_AF=0.5058;AFR_AF=0.4909;EUR_AF=0.3777;SAS_AF=0.4346;AA=T|||;VT=SNP
7	24371434	rs2521625	C	T	100	PASS	AC=4516;AF=0.901757;AN=5008;NS=2504;DP=17866;EAS_AF=0.9226;AMR_AF=0.9452;AFR_AF=0.8941;EUR_AF=0.9105;SAS_AF=0.8507;AA=T|||;VT=SNP
7	24371586	rs2722407	A	G	100	PASS	AC=2631;AF=0.525359;AN=5008;NS=2504;DP=18490;EAS_AF=0.6319;AMR_AF=0.5317;AFR_AF=0.584;EUR_AF=0.4125;SAS_AF=0.4479;AA=G|||;VT=SNP
7	24372370	rs11771124	A	G	100	PASS	AC=843;AF=0.168331;AN=5008;NS=2504;DP=23490;EAS_AF=0.1032;AMR_AF=0.1542;AFR_AF=0.2133;EUR_AF=0.2326;SAS_AF=0.1186;AA=a|||;VT=SNP
7	24373651	rs1859009	C	T	100	PASS	AC=2624;AF=0.523962;AN=5008;NS=2504;DP=17244;EAS_AF=0.6319;AMR_AF=0.5274;AFR_AF=0.5832;EUR_AF=0.4125;SAS_AF=0.4448;AA=T|||;VT=SNP
7	24374106	rs28645129	G	A	100	PASS	AC=1448;AF=0.289137;AN=5008;NS=2504;DP=19996;EAS_AF=0.3155;AMR_AF=0.2752;AFR_AF=0.3147;EUR_AF=0.2992;SAS_AF=0.227;AA=A|||;VT=SNP
7	24374271	rs4719765	G	A	100	PASS	AC=1041;AF=0.207867;AN=5008;NS=2504;DP=22136;EAS_AF=0.3155;AMR_AF=0.2305;AFR_AF=0.2133;EUR_AF=0.0785;SAS_AF=0.2065;AA=G|||;VT=SNP
7	24374374	rs2521626	T	C	100	PASS	AC=1451;AF=0.289736;AN=5008;NS=2504;DP=20098;EAS_AF=0.3175;AMR_AF=0.2767;AFR_AF=0.3147;EUR_AF=0.2992;SAS_AF=0.227;AA=T|||;VT=SNP
7	24374457	rs17149261	G	A	100	PASS	AC=1449;AF=0.289337;AN=5008;NS=2504;DP=20619;EAS_AF=0.3155;AMR_AF=0.2767;AFR_AF=0.3147;EUR_AF=0.2992;SAS_AF=0.227;AA=A|||;VT=SNP
7	24374778	rs28562688	T	G	100	PASS	AC=394;AF=0.0786741;AN=5008;NS=2504;DP=17249;EAS_AF=0.125;AMR_AF=0.1297;AFR_AF=0.0068;EUR_AF=0.0964;SAS_AF=0.0736;AA=T|||;VT=SNP
7	24375030	rs11760231	A	G	100	PASS	AC=631;AF=0.125998;AN=5008;NS=2504;DP=17577;EAS_AF=0.1032;AMR_AF=0.1311;AFR_AF=0.1029;EUR_AF=0.1978;SAS_AF=0.1033;AA=A|||;VT=SNP
7	24375082	rs2466399	C	T	100	PASS	AC=1348;AF=0.269169;AN=5008;NS=2504;DP=15357;EAS_AF=0.2966;AMR_AF=0.245;AFR_AF=0.2731;EUR_AF=0.2992;SAS_AF=0.2219;AA=C|||;VT=SNP
7	24375186	rs2428343	A	C	100	PASS	AC=1448;AF=0.289137;AN=5008;NS=2504;DP=16993;EAS_AF=0.3175;AMR_AF=0.2767;AFR_AF=0.3154;EUR_AF=0.2992;SAS_AF=0.2229;AA=C|||;VT=SNP
7	24375199	rs2466398	T	C	100	PASS	AC=1446;AF=0.288738;AN=5008;NS=2504;DP=17255;EAS_AF=0.3155;AMR_AF=0.2767;AFR_AF=0.3154;EUR_AF=0.2992;SAS_AF=0.2229;AA=C|||;VT=SNP
7	24375264	rs2466397	G	A	100	PASS	AC=1388;AF=0.277157;AN=5008;NS=2504;DP=17370;EAS_AF=0.3155;AMR_AF=0.2738;AFR_AF=0.2731;EUR_AF=0.2992;SAS_AF=0.2229;AA=G|||;VT=SNP
7	24375349	rs2521627	A	G	100	PASS	AC=2611;AF=0.521366;AN=5008;NS=2504;DP=18279;EAS_AF=0.63;AMR_AF=0.5303;AFR_AF=0.5726;EUR_AF=0.4125;SAS_AF=0.4458;AA=A|||;VT=SNP
7	24375553	rs2521628	G	A	100	PASS	AC=1445;AF=0.288538;AN=5008;NS=2504;DP=19268;EAS_AF=0.3155;AMR_AF=0.2767;AFR_AF=0.3147;EUR_AF=0.2992;SAS_AF=0.2229;AA=G|||;VT=SNP
7	24375606	rs2722381	T	C	100	PASS	AC=1445;AF=0.288538;AN=5008;NS=2504;DP=20334;EAS_AF=0.3155;AMR_AF=0.2767;AFR_AF=0.3147;EUR_AF=0.2992;SAS_AF=0.2229;AA=C|||;VT=SNP
7	24375828	rs4719766	G	A	100	PASS	AC=1029;AF=0.205471;AN=5008;NS=2504;DP=20398;EAS_AF=0.2282;AMR_AF=0.2594;AFR_AF=0.115;EUR_AF=0.2942;SAS_AF=0.1748;AA=G|||;VT=SNP
7	24375947	rs4719767	G	T	100	PASS	AC=1401;AF=0.279752;AN=5008;NS=2504;DP=21989;EAS_AF=0.2937;AMR_AF=0.2478;AFR_AF=0.3139;EUR_AF=0.2992;SAS_AF=0.2219;AA=G|||;VT=SNP
7	24376271	rs2722379	C	T	100	PASS	AC=2580;AF=0.515176;AN=5008;NS=2504;DP=21748;EAS_AF=0.6091;AMR_AF=0.5014;AFR_AF=0.5809;EUR_AF=0.4125;SAS_AF=0.4448;AA=T|||;VT=SNP
7	24376523	rs2521630	C	T	100	PASS	AC=1402;AF=0.279952;AN=5008;NS=2504;DP=19127;EAS_AF=0.2946;AMR_AF=0.2478;AFR_AF=0.3139;EUR_AF=0.2992;SAS_AF=0.2219;AA=C|||;VT=SNP
7	24376596	rs2521631	A	G	100	PASS	AC=2434;AF=0.486022;AN=5008;NS=2504;DP=19671;EAS_AF=0.6091;AMR_AF=0.4798;AFR_AF=0.5166;EUR_AF=0.3777;SAS_AF=0.4335;AA=G|||;VT=SNP
7	24376976	rs2722378	C	T	100	PASS	AC=1052;AF=0.210064;AN=5008;NS=2504;DP=19160;EAS_AF=0.1905;AMR_AF=0.1484;AFR_AF=0.3071;EUR_AF=0.2028;SAS_AF=0.1503;AA=C|||;VT=SNP
7	24377125	rs13235705	C	T	100	PASS	AC=227;AF=0.0453275;AN=5008;NS=2504;DP=21032;EAS_AF=0.0268;AMR_AF=0.072;AFR_AF=0.0053;EUR_AF=0.1024;SAS_AF=0.0409;AA=C|||;VT=SNP
7	24377522	rs2521632	G	A	100	PASS	AC=1186;AF=0.236821;AN=5008;NS=2504;DP=20974;EAS_AF=0.1915;AMR_AF=0.17;AFR_AF=0.3616;EUR_AF=0.2376;SAS_AF=0.1616;AA=G|||;VT=SNP
7	24377638	rs2521633	T	G	100	PASS	AC=4194;AF=0.83746;AN=5008;NS=2504;DP=18000;EAS_AF=0.8115;AMR_AF=0.8487;AFR_AF=0.9115;EUR_AF=0.8151;SAS_AF=0.7791;AA=t|||;VT=SNP
7	24377991	rs10487606	T	C	100	PASS	AC=962;AF=0.192093;AN=5008;NS=2504;DP=17025;EAS_AF=0.1915;AMR_AF=0.1412;AFR_AF=0.2451;EUR_AF=0.1988;SAS_AF=0.1503;AA=T|||;VT=SNP
7	24378040	rs2521634	G	A	100	PASS	AC=1183;AF=0.236222;AN=5008;NS=2504;DP=17206;EAS_AF=0.1915;AMR_AF=0.17;AFR_AF=0.3593;EUR_AF=0.2376;SAS_AF=0.1616;AA=G|||;VT=SNP
7	24378605	rs6957661	G	A	100	PASS	AC=1017;AF=0.203075;AN=5008;NS=2504;DP=21770;EAS_AF=0.3155;AMR_AF=0.2291;AFR_AF=0.2148;EUR_AF=0.0785;SAS_AF=0.181;AA=G|||;VT=SNP
7	24378920	rs17149280	A	G	100	PASS	AC=720;AF=0.14377;AN=5008;NS=2504;DP=20528;EAS_AF=0.2153;AMR_AF=0.1398;AFR_AF=0.1437;EUR_AF=0.0974;SAS_AF=0.1207;AA=A|||;VT=SNP
7	24379367	rs28566482	G	A	100	PASS	AC=1019;AF=0.203474;AN=5008;NS=2504;DP=19379;EAS_AF=0.3155;AMR_AF=0.2291;AFR_AF=0.2163;EUR_AF=0.0785;SAS_AF=0.181;AA=G|||;VT=SNP
7	24379635	rs2521635	A	T	100	PASS	AC=4584;AF=0.915335;AN=5008;NS=2504;DP=22029;EAS_AF=0.9256;AMR_AF=0.9496;AFR_AF=0.9365;EUR_AF=0.9115;SAS_AF=0.8558;AA=T|||;VT=SNP
7	24379665	rs28673835	C	T	100	PASS	AC=1017;AF=0.203075;AN=5008;NS=2504;DP=21817;EAS_AF=0.3155;AMR_AF=0.2291;AFR_AF=0.2148;EUR_AF=0.0785;SAS_AF=0.181;AA=T|||;VT=SNP
7	24379689	rs28414026	A	T	100	PASS	AC=1018;AF=0.203275;AN=5008;NS=2504;DP=21335;EAS_AF=0.3155;AMR_AF=0.2291;AFR_AF=0.2148;EUR_AF=0.0795;SAS_AF=0.181;AA=T|||;VT=SNP
7	24379775	rs10487607	G	A	100	PASS	AC=1018;AF=0.203275;AN=5008;NS=2504;DP=18911;EAS_AF=0.3165;AMR_AF=0.2277;AFR_AF=0.2156;EUR_AF=0.0785;SAS_AF=0.181;AA=A|||;VT=SNP
7	24380187	rs2245662	A	G	100	PASS	AC=4585;AF=0.915535;AN=5008;NS=2504;DP=17140;EAS_AF=0.9256;AMR_AF=0.951;AFR_AF=0.9357;EUR_AF=0.9125;SAS_AF=0.8558;AA=G|||;VT=SNP
7	24380255	rs2521636	T	C	100	PASS	AC=956;AF=0.190895;AN=5008;NS=2504;DP=17480;EAS_AF=0.2143;AMR_AF=0.17;AFR_AF=0.2685;EUR_AF=0.1362;SAS_AF=0.1329;AA=T|||;VT=SNP
7	24380385	rs2245657	G	A	100	PASS	AC=4577;AF=0.913938;AN=5008;NS=2504;DP=21537;EAS_AF=0.9256;AMR_AF=0.9496;AFR_AF=0.9319;EUR_AF=0.9105;SAS_AF=0.8558;AA=A|||;VT=SNP
7	24380815	rs11978325	G	A	100	PASS	AC=2584;AF=0.515974;AN=5008;NS=2504;DP=21011;EAS_AF=0.3958;AMR_AF=0.549;AFR_AF=0.4327;EUR_AF=0.6968;SAS_AF=0.5429;AA=G|||;VT=SNP
7	24381150	rs995659	A	T	100	PASS	AC=1998;AF=0.398962;AN=5008;NS=2504;DP=18780;EAS_AF=0.5317;AMR_AF=0.4006;AFR_AF=0.4985;EUR_AF=0.2137;SAS_AF=0.317;AA=C|||;VT=SNP
7	24381201	rs995660	C	T	100	PASS	AC=1011;AF=0.201877;AN=5008;NS=2504;DP=19240;EAS_AF=0.3155;AMR_AF=0.2305;AFR_AF=0.2073;EUR_AF=0.0775;SAS_AF=0.1851;AA=C|||;VT=SNP
7	24381513	rs73088792	T	C	100	PASS	AC=397;AF=0.0792732;AN=5008;NS=2504;DP=17668;EAS_AF=0.125;AMR_AF=0.1311;AFR_AF=0.0091;EUR_AF=0.0964;SAS_AF=0.0726;AA=T|||;VT=SNP
7	24381734	rs2722400	G	T	100	PASS	AC=2010;AF=0.401358;AN=5008;NS=2504;DP=20525;EAS_AF=0.5317;AMR_AF=0.4121;AFR_AF=0.4962;EUR_AF=0.2217;SAS_AF=0.316;AA=T|||;VT=SNP
7	24381817	rs2722401	T	C	100	PASS	AC=1988;AF=0.396965;AN=5008;NS=2504;DP=20570;EAS_AF=0.5308;AMR_AF=0.4006;AFR_AF=0.4917;EUR_AF=0.2137;SAS_AF=0.317;AA=C|||;VT=SNP
7	24381949	rs10260381	C	T	100	PASS	AC=394;AF=0.0786741;AN=5008;NS=2504;DP=20253;EAS_AF=0.125;AMR_AF=0.1311;AFR_AF=0.0068;EUR_AF=0.0964;SAS_AF=0.0726;AA=C|||;VT=SNP
7	24382410	rs2011336	G	A	100	PASS	AC=2348;AF=0.46885;AN=5008;NS=2504;DP=18432;EAS_AF=0.6458;AMR_AF=0.5;AFR_AF=0.4334;EUR_AF=0.3757;SAS_AF=0.408;AA=G|||;VT=SNP
7	24382726	rs2722403	T	G	100	PASS	AC=1646;AF=0.328674;AN=5008;NS=2504;DP=20925;EAS_AF=0.5317;AMR_AF=0.3674;AFR_AF=0.2852;EUR_AF=0.175;SAS_AF=0.3088;AA=T|||;VT=SNP
7	24382901	rs2722404	A	G	100	PASS	AC=2726;AF=0.544329;AN=5008;NS=2504;DP=18758;EAS_AF=0.6468;AMR_AF=0.5519;AFR_AF=0.6059;EUR_AF=0.4563;SAS_AF=0.4407;AA=a|||;VT=SNP
7	24383739	rs739609	T	C	100	PASS	AC=1074;AF=0.214457;AN=5008;NS=2504;DP=20508;EAS_AF=0.3165;AMR_AF=0.232;AFR_AF=0.2519;EUR_AF=0.0775;SAS_AF=0.1871;AA=T|||;VT=SNP
7	24383768	rs873155	G	A	100	PASS	AC=1158;AF=0.23123;AN=5008;NS=2504;DP=20639;EAS_AF=0.3165;AMR_AF=0.2363;AFR_AF=0.3124;EUR_AF=0.0775;SAS_AF=0.1881;AA=A|||;VT=SNP
7	24383775	rs739610	T	C	100	PASS	AC=1076;AF=0.214856;AN=5008;NS=2504;DP=20553;EAS_AF=0.3165;AMR_AF=0.232;AFR_AF=0.2526;EUR_AF=0.0775;SAS_AF=0.1881;AA=T|||;VT=SNP
7	24383782	rs739611	T	C	100	PASS	AC=1076;AF=0.214856;AN=5008;NS=2504;DP=20426;EAS_AF=0.3165;AMR_AF=0.232;AFR_AF=0.2526;EUR_AF=0.0775;SAS_AF=0.1881;AA=T|||;VT=SNP
7	24383815	rs873156	C	T	100	PASS	AC=1076;AF=0.214856;AN=5008;NS=2504;DP=21010;EAS_AF=0.3165;AMR_AF=0.232;AFR_AF=0.2526;EUR_AF=0.0775;SAS_AF=0.1881;AA=T|||;VT=SNP
7	24383941	rs2390970	C	A	100	PASS	AC=1216;AF=0.242812;AN=5008;NS=2504;DP=21299;EAS_AF=0.3145;AMR_AF=0.2536;AFR_AF=0.3154;EUR_AF=0.1123;SAS_AF=0.1973;AA=A|||;VT=SNP
7	24384118	rs2078965	G	C	100	PASS	AC=1066;AF=0.212859;AN=5008;NS=2504;DP=16263;EAS_AF=0.3145;AMR_AF=0.232;AFR_AF=0.2489;EUR_AF=0.0775;SAS_AF=0.1851;AA=G|||;VT=SNP
7	24384535	rs1468175	T	A	100	PASS	AC=1069;AF=0.213458;AN=5008;NS=2504;DP=15876;EAS_AF=0.3145;AMR_AF=0.232;AFR_AF=0.2511;EUR_AF=0.0775;SAS_AF=0.1851;AA=T|||;VT=SNP
7	24385049	rs12673094	C	T	100	PASS	AC=1069;AF=0.213458;AN=5008;NS=2504;DP=17351;EAS_AF=0.3145;AMR_AF=0.232;AFR_AF=0.2511;EUR_AF=0.0775;SAS_AF=0.1851;AA=T|||;VT=SNP
7	24385517	rs17149299	C	T	100	PASS	AC=1069;AF=0.213458;AN=5008;NS=2504;DP=18101;EAS_AF=0.3145;AMR_AF=0.232;AFR_AF=0.2511;EUR_AF=0.0775;SAS_AF=0.1851;AA=c|||;VT=SNP
7	24385995	rs4722346	C	A	100	PASS	AC=1069;AF=0.213458;AN=5008;NS=2504;DP=19988;EAS_AF=0.3145;AMR_AF=0.232;AFR_AF=0.2511;EUR_AF=0.0775;SAS_AF=0.1851;AA=C|||;VT=SNP
7	24386163	rs10277671	G	A	100	PASS	AC=142;AF=0.0283546;AN=5008;NS=2504;DP=16799;EAS_AF=0.003;AMR_AF=0.0504;AFR_AF=0.0038;EUR_AF=0.0815;SAS_AF=0.0174;AA=G|||;VT=SNP
7	24386575	rs73091112	C	T	100	PASS	AC=1072;AF=0.214058;AN=5008;NS=2504;DP=17732;EAS_AF=0.3155;AMR_AF=0.232;AFR_AF=0.2534;EUR_AF=0.0775;SAS_AF=0.184;AA=T|||;VT=SNP
7	24386873	rs76729073	A	G	100	PASS	AC=1072;AF=0.214058;AN=5008;NS=2504;DP=15776;EAS_AF=0.3155;AMR_AF=0.232;AFR_AF=0.2526;EUR_AF=0.0785;SAS_AF=0.184;AA=G|||;VT=SNP
7	24386896	rs80103103	T	C	100	PASS	AC=1070;AF=0.213658;AN=5008;NS=2504;DP=16860;EAS_AF=0.3125;AMR_AF=0.232;AFR_AF=0.2519;EUR_AF=0.0775;SAS_AF=0.1871;AA=C|||;VT=SNP
7	24387000	rs73091113	G	A	100	PASS	AC=1076;AF=0.214856;AN=5008;NS=2504;DP=20257;EAS_AF=0.3155;AMR_AF=0.2334;AFR_AF=0.2557;EUR_AF=0.0775;SAS_AF=0.184;AA=G|||;VT=SNP
7	24387001	rs73091115	T	C	100	PASS	AC=1076;AF=0.214856;AN=5008;NS=2504;DP=20244;EAS_AF=0.3155;AMR_AF=0.2334;AFR_AF=0.2557;EUR_AF=0.0775;SAS_AF=0.184;AA=T|||;VT=SNP
7	24387094	rs17527852	A	G	100	PASS	AC=1070;AF=0.213658;AN=5008;NS=2504;DP=19563;EAS_AF=0.3145;AMR_AF=0.232;AFR_AF=0.2526;EUR_AF=0.0775;SAS_AF=0.184;AA=A|||;VT=SNP
7	24387206	rs17149302	T	G	100	PASS	AC=1072;AF=0.214058;AN=5008;NS=2504;DP=19414;EAS_AF=0.3145;AMR_AF=0.232;AFR_AF=0.2542;EUR_AF=0.0775;SAS_AF=0.184;AA=T|||;VT=SNP
7	24387874	rs10951006	G	A	100	PASS	AC=1117;AF=0.223043;AN=5008;NS=2504;DP=19140;EAS_AF=0.3591;AMR_AF=0.232;AFR_AF=0.2526;EUR_AF=0.0775;SAS_AF=0.1861;AA=G|||;VT=SNP
7	24388111	rs12155085	C	G	100	PASS	AC=1066;AF=0.212859;AN=5008;NS=2504;DP=18501;EAS_AF=0.3145;AMR_AF=0.232;AFR_AF=0.2526;EUR_AF=0.0775;SAS_AF=0.18;AA=C|||;VT=SNP
7	24388324	rs12155090	C	T	100	PASS	AC=1068;AF=0.213259;AN=5008;NS=2504;DP=16698;EAS_AF=0.3145;AMR_AF=0.232;AFR_AF=0.2534;EUR_AF=0.0775;SAS_AF=0.181;AA=C|||;VT=SNP
7	24388428	rs12155164	G	C	100	PASS	AC=1157;AF=0.23103;AN=5008;NS=2504;DP=19350;EAS_AF=0.3145;AMR_AF=0.2378;AFR_AF=0.3147;EUR_AF=0.0815;SAS_AF=0.181;AA=g|||;VT=SNP
7	24388519	rs12155163	C	T	100	PASS	AC=1068;AF=0.213259;AN=5008;NS=2504;DP=18743;EAS_AF=0.3145;AMR_AF=0.232;AFR_AF=0.2534;EUR_AF=0.0775;SAS_AF=0.181;AA=C|||;VT=SNP
7	24388597	rs55966275	A	C	100	PASS	AC=1069;AF=0.213458;AN=5008;NS=2504;DP=18325;EAS_AF=0.3145;AMR_AF=0.2334;AFR_AF=0.2534;EUR_AF=0.0775;SAS_AF=0.181;AA=A|||;VT=SNP
7	24388624	rs55842023	G	A	100	PASS	AC=1069;AF=0.213458;AN=5008;NS=2504;DP=18796;EAS_AF=0.3145;AMR_AF=0.2334;AFR_AF=0.2534;EUR_AF=0.0775;SAS_AF=0.181;AA=G|||;VT=SNP
7	24388718	rs55845438	A	G	100	PASS	AC=1027;AF=0.205072;AN=5008;NS=2504;DP=20374;EAS_AF=0.3204;AMR_AF=0.2305;AFR_AF=0.2148;EUR_AF=0.0815;SAS_AF=0.182;AA=A|||;VT=SNP
7	24389035	rs55904984	T	A	100	PASS	AC=1014;AF=0.202476;AN=5008;NS=2504;DP=20125;EAS_AF=0.3135;AMR_AF=0.2305;AFR_AF=0.2126;EUR_AF=0.0775;SAS_AF=0.183;AA=T|||;VT=SNP
7	24389147	rs55749640	C	T	100	PASS	AC=1584;AF=0.316294;AN=5008;NS=2504;DP=21100;EAS_AF=0.3998;AMR_AF=0.2695;AFR_AF=0.4871;EUR_AF=0.1163;SAS_AF=0.2382;AA=T|||;VT=SNP
7	24389872	rs73276678	T	C	100	PASS	AC=345;AF=0.0688898;AN=5008;NS=2504;DP=20314;EAS_AF=0.0764;AMR_AF=0.0764;AFR_AF=0.0325;EUR_AF=0.1064;SAS_AF=0.0665;AA=T|||;VT=SNP
7	24390137	rs77504394	C	G	100	PASS	AC=251;AF=0.0501198;AN=5008;NS=2504;DP=20628;EAS_AF=0.0536;AMR_AF=0.0231;AFR_AF=0.0855;EUR_AF=0.0219;SAS_AF=0.047;AA=C|||;VT=SNP
7	24390189	rs56169214	A	C	100	PASS	AC=2903;AF=0.579673;AN=5008;NS=2504;DP=20717;EAS_AF=0.6419;AMR_AF=0.5058;AFR_AF=0.6165;EUR_AF=0.492;SAS_AF=0.6084;AA=A|||;VT=SNP
7	24390331	rs2214205	C	T	100	PASS	AC=1248;AF=0.249201;AN=5008;NS=2504;DP=21412;EAS_AF=0.2768;AMR_AF=0.2723;AFR_AF=0.0946;EUR_AF=0.3022;SAS_AF=0.3589;AA=T|||;VT=SNP
7	24390824	rs6956026	G	A	100	PASS	AC=3848;AF=0.768371;AN=5008;NS=2504;DP=18721;EAS_AF=0.8423;AMR_AF=0.6859;AFR_AF=0.8979;EUR_AF=0.5616;SAS_AF=0.7883;AA=A|||;VT=SNP
7	24391109	rs56140426	G	A	100	PASS	AC=3044;AF=0.607827;AN=5008;NS=2504;DP=15808;EAS_AF=0.744;AMR_AF=0.5937;AFR_AF=0.5817;EUR_AF=0.4642;SAS_AF=0.6605;AA=G|||;VT=SNP
7	24391316	rs56305138	C	T	100	PASS	AC=3055;AF=0.610024;AN=5008;NS=2504;DP=15130;EAS_AF=0.7391;AMR_AF=0.598;AFR_AF=0.5825;EUR_AF=0.4781;SAS_AF=0.6585;AA=T|||;VT=SNP
7	24391618	rs76840429	C	T	100	PASS	AC=412;AF=0.0822684;AN=5008;NS=2504;DP=13873;EAS_AF=0.0804;AMR_AF=0.0418;AFR_AF=0.1815;EUR_AF=0.0298;SAS_AF=0.0327;AA=C|||;VT=SNP
7	24392316	rs7795026	G	A	100	PASS	AC=2500;AF=0.499201;AN=5008;NS=2504;DP=18066;EAS_AF=0.7401;AMR_AF=0.5086;AFR_AF=0.3124;EUR_AF=0.3608;SAS_AF=0.6391;AA=G|||;VT=SNP
7	24392915	rs10951007	T	C	100	PASS	AC=3101;AF=0.619209;AN=5008;NS=2504;DP=20411;EAS_AF=0.7421;AMR_AF=0.6009;AFR_AF=0.6089;EUR_AF=0.4791;SAS_AF=0.6636;AA=C|||;VT=SNP
7	24393129	rs10807819	A	G	100	PASS	AC=3070;AF=0.613019;AN=5008;NS=2504;DP=21692;EAS_AF=0.7421;AMR_AF=0.598;AFR_AF=0.584;EUR_AF=0.4801;SAS_AF=0.6667;AA=A|||;VT=SNP
7	24393216	rs10807820	T	A	100	PASS	AC=3070;AF=0.613019;AN=5008;NS=2504;DP=21013;EAS_AF=0.7421;AMR_AF=0.598;AFR_AF=0.584;EUR_AF=0.4801;SAS_AF=0.6667;AA=T|||;VT=SNP
7	24393967	rs9942561	G	A	100	PASS	AC=3069;AF=0.612819;AN=5008;NS=2504;DP=18822;EAS_AF=0.7401;AMR_AF=0.598;AFR_AF=0.584;EUR_AF=0.4811;SAS_AF=0.6667;AA=G|||;VT=SNP
7	24393973	rs9942606	T	C	100	PASS	AC=3069;AF=0.612819;AN=5008;NS=2504;DP=19020;EAS_AF=0.7401;AMR_AF=0.598;AFR_AF=0.584;EUR_AF=0.4811;SAS_AF=0.6667;AA=T|||;VT=SNP
7	24394066	rs9942563	G	C	100	PASS	AC=3004;AF=0.59984;AN=5008;NS=2504;DP=17844;EAS_AF=0.6974;AMR_AF=0.5533;AFR_AF=0.5847;EUR_AF=0.493;SAS_AF=0.6626;AA=C|||;VT=SNP
7	24394363	rs10229981	C	A	100	PASS	AC=3069;AF=0.612819;AN=5008;NS=2504;DP=19136;EAS_AF=0.7401;AMR_AF=0.598;AFR_AF=0.584;EUR_AF=0.4811;SAS_AF=0.6667;AA=A|||;VT=SNP
7	24394772	rs2188771	A	G	100	PASS	AC=2285;AF=0.45627;AN=5008;NS=2504;DP=19076;EAS_AF=0.7401;AMR_AF=0.5;AFR_AF=0.1505;EUR_AF=0.3628;SAS_AF=0.6421;AA=A|||;VT=SNP
7	24395340	rs10249804	T	C	100	PASS	AC=2999;AF=0.598842;AN=5008;NS=2504;DP=12808;EAS_AF=0.7401;AMR_AF=0.5937;AFR_AF=0.5325;EUR_AF=0.4811;SAS_AF=0.6677;AA=T|||;VT=SNP
7	24395657	rs4431499	A	C	100	PASS	AC=4742;AF=0.946885;AN=5008;NS=2504;DP=5828;EAS_AF=0.9365;AMR_AF=0.9452;AFR_AF=0.9879;EUR_AF=0.8777;SAS_AF=0.9744;AA=-|||;VT=SNP
7	24395805	rs10237661	C	T	100	PASS	AC=3759;AF=0.750599;AN=5008;NS=2504;DP=11407;EAS_AF=0.7937;AMR_AF=0.6297;AFR_AF=0.9054;EUR_AF=0.5626;SAS_AF=0.7761;AA=c|||;VT=SNP
7	24395900	rs10238015	G	A	100	PASS	AC=3015;AF=0.602037;AN=5008;NS=2504;DP=14607;EAS_AF=0.7401;AMR_AF=0.5937;AFR_AF=0.5454;EUR_AF=0.4801;SAS_AF=0.6677;AA=G|||;VT=SNP
7	24396473	rs1122806	C	T	100	PASS	AC=2765;AF=0.552117;AN=5008;NS=2504;DP=17830;EAS_AF=0.7411;AMR_AF=0.5692;AFR_AF=0.3707;EUR_AF=0.4771;SAS_AF=0.6677;AA=C|||;VT=SNP
7	24396495	rs1005592	A	C	100	PASS	AC=3836;AF=0.765974;AN=5008;NS=2504;DP=18452;EAS_AF=0.8353;AMR_AF=0.6729;AFR_AF=0.9054;EUR_AF=0.5596;SAS_AF=0.7843;AA=C|||;VT=SNP
7	24397242	rs4722348	A	T	100	PASS	AC=3087;AF=0.616414;AN=5008;NS=2504;DP=17372;EAS_AF=0.7421;AMR_AF=0.5965;AFR_AF=0.5998;EUR_AF=0.4771;SAS_AF=0.6667;AA=A|||;VT=SNP
7	24397445	rs4722349	T	C	100	PASS	AC=3124;AF=0.623802;AN=5008;NS=2504;DP=16964;EAS_AF=0.7421;AMR_AF=0.6009;AFR_AF=0.6248;EUR_AF=0.4771;SAS_AF=0.6677;AA=C|||;VT=SNP
7	24397491	rs75337060	A	G	100	PASS	AC=237;AF=0.0473243;AN=5008;NS=2504;DP=16432;EAS_AF=0.12;AMR_AF=0.0101;AFR_AF=0.0151;EUR_AF=0.0239;SAS_AF=0.0665;AA=A|||;VT=SNP
7	24397841	rs17377332	G	A	100	PASS	AC=3016;AF=0.602236;AN=5008;NS=2504;DP=16784;EAS_AF=0.7411;AMR_AF=0.5922;AFR_AF=0.5484;EUR_AF=0.4771;SAS_AF=0.6677;AA=G|||;VT=SNP
7	24397958	rs12112282	T	A	100	PASS	AC=622;AF=0.124201;AN=5008;NS=2504;DP=18770;EAS_AF=0.0942;AMR_AF=0.0677;AFR_AF=0.2118;EUR_AF=0.0855;SAS_AF=0.1166;AA=T|||;VT=SNP
7	24399804	rs6975802	G	A	100	PASS	AC=2747;AF=0.548522;AN=5008;NS=2504;DP=16851;EAS_AF=0.6944;AMR_AF=0.5346;AFR_AF=0.4175;EUR_AF=0.4771;SAS_AF=0.6585;AA=g|||;VT=SNP
7	24400013	rs10487609	G	T	100	PASS	AC=614;AF=0.122604;AN=5008;NS=2504;DP=14840;EAS_AF=0.0933;AMR_AF=0.0677;AFR_AF=0.2065;EUR_AF=0.0845;SAS_AF=0.1176;AA=G|||;VT=SNP
7	24400399	rs10251565	T	C	100	PASS	AC=2931;AF=0.585264;AN=5008;NS=2504;DP=14827;EAS_AF=0.6954;AMR_AF=0.5476;AFR_AF=0.5484;EUR_AF=0.4781;SAS_AF=0.6585;AA=C|||;VT=SNP
7	24401115	rs10266124	A	C	100	PASS	AC=2933;AF=0.585663;AN=5008;NS=2504;DP=17889;EAS_AF=0.6944;AMR_AF=0.5476;AFR_AF=0.5484;EUR_AF=0.4781;SAS_AF=0.6616;AA=C|||;VT=SNP
7	24401215	rs10252567	T	C	100	PASS	AC=2933;AF=0.585663;AN=5008;NS=2504;DP=19650;EAS_AF=0.6944;AMR_AF=0.5476;AFR_AF=0.5484;EUR_AF=0.4781;SAS_AF=0.6616;AA=T|||;VT=SNP
7	24401634	rs10240346	C	T	100	PASS	AC=2926;AF=0.584265;AN=5008;NS=2504;DP=20113;EAS_AF=0.6944;AMR_AF=0.5476;AFR_AF=0.5454;EUR_AF=0.4751;SAS_AF=0.6616;AA=C|||;VT=SNP
7	24401867	rs6948218	C	T	100	PASS	AC=2924;AF=0.583866;AN=5008;NS=2504;DP=19255;EAS_AF=0.6944;AMR_AF=0.5476;AFR_AF=0.5461;EUR_AF=0.4751;SAS_AF=0.6585;AA=T|||;VT=SNP
7	24402159	rs6968835	T	C	100	PASS	AC=2927;AF=0.584465;AN=5008;NS=2504;DP=21332;EAS_AF=0.6944;AMR_AF=0.5476;AFR_AF=0.5461;EUR_AF=0.4751;SAS_AF=0.6616;AA=T|||;VT=SNP
7	24402245	rs6968997	T	G	100	PASS	AC=2927;AF=0.584465;AN=5008;NS=2504;DP=22448;EAS_AF=0.6944;AMR_AF=0.5476;AFR_AF=0.5461;EUR_AF=0.4751;SAS_AF=0.6616;AA=T|||;VT=SNP
7	24402266	rs6948741	A	T	100	PASS	AC=2928;AF=0.584665;AN=5008;NS=2504;DP=21426;EAS_AF=0.6944;AMR_AF=0.5476;AFR_AF=0.5469;EUR_AF=0.4751;SAS_AF=0.6616;AA=T|||;VT=SNP
7	24402318	rs6948996	C	T	100	PASS	AC=2926;AF=0.584265;AN=5008;NS=2504;DP=19693;EAS_AF=0.6944;AMR_AF=0.5476;AFR_AF=0.5454;EUR_AF=0.4751;SAS_AF=0.6616;AA=T|||;VT=SNP
7	24402624	rs10244791	G	C	100	PASS	AC=3035;AF=0.60603;AN=5008;NS=2504;DP=20640;EAS_AF=0.6935;AMR_AF=0.5548;AFR_AF=0.6256;EUR_AF=0.4742;SAS_AF=0.6616;AA=C|||;VT=SNP
7	24402640	rs10244581	C	A	100	PASS	AC=2923;AF=0.583666;AN=5008;NS=2504;DP=20182;EAS_AF=0.6925;AMR_AF=0.5476;AFR_AF=0.5454;EUR_AF=0.4742;SAS_AF=0.6616;AA=C|||;VT=SNP
7	24402668	rs10244588	C	T	100	PASS	AC=2685;AF=0.536142;AN=5008;NS=2504;DP=19879;EAS_AF=0.6935;AMR_AF=0.5231;AFR_AF=0.3775;EUR_AF=0.4742;SAS_AF=0.6616;AA=C|||;VT=SNP
7	24402669	rs10244589	C	A	100	PASS	AC=2925;AF=0.584065;AN=5008;NS=2504;DP=20152;EAS_AF=0.6935;AMR_AF=0.5476;AFR_AF=0.5461;EUR_AF=0.4742;SAS_AF=0.6616;AA=C|||;VT=SNP
7	24402773	rs10274084	A	G	100	PASS	AC=2922;AF=0.583466;AN=5008;NS=2504;DP=18444;EAS_AF=0.6935;AMR_AF=0.549;AFR_AF=0.5446;EUR_AF=0.4751;SAS_AF=0.6585;AA=G|||;VT=SNP
7	24402799	rs10245042	G	A	100	PASS	AC=2929;AF=0.584864;AN=5008;NS=2504;DP=18343;EAS_AF=0.6944;AMR_AF=0.549;AFR_AF=0.5469;EUR_AF=0.4751;SAS_AF=0.6616;AA=G|||;VT=SNP
7	24402812	rs10260303	T	C	100	PASS	AC=3000;AF=0.599042;AN=5008;NS=2504;DP=18403;EAS_AF=0.6944;AMR_AF=0.5533;AFR_AF=0.5976;EUR_AF=0.4751;SAS_AF=0.6626;AA=C|||;VT=SNP
7	24402869	rs10274228	A	C	100	PASS	AC=2929;AF=0.584864;AN=5008;NS=2504;DP=18707;EAS_AF=0.6944;AMR_AF=0.549;AFR_AF=0.5469;EUR_AF=0.4751;SAS_AF=0.6616;AA=A|||;VT=SNP
7	24403338	rs10245446	C	G	100	PASS	AC=2929;AF=0.584864;AN=5008;NS=2504;DP=17315;EAS_AF=0.6954;AMR_AF=0.5476;AFR_AF=0.5454;EUR_AF=0.4761;SAS_AF=0.6626;AA=G|||;VT=SNP
7	24403414	rs10263936	T	A	100	PASS	AC=2930;AF=0.585064;AN=5008;NS=2504;DP=17081;EAS_AF=0.6954;AMR_AF=0.5476;AFR_AF=0.5461;EUR_AF=0.4761;SAS_AF=0.6626;AA=T|||;VT=SNP
7	24403705	rs10278260	A	G	100	PASS	AC=3000;AF=0.599042;AN=5008;NS=2504;DP=17424;EAS_AF=0.6954;AMR_AF=0.5519;AFR_AF=0.5968;EUR_AF=0.4761;SAS_AF=0.6626;AA=G|||;VT=SNP
7	24403907	rs10264579	T	C	100	PASS	AC=2966;AF=0.592252;AN=5008;NS=2504;DP=17384;EAS_AF=0.6944;AMR_AF=0.5519;AFR_AF=0.5719;EUR_AF=0.4761;SAS_AF=0.6626;AA=t|||;VT=SNP
7	24404480	rs10951009	C	A	100	PASS	AC=2929;AF=0.584864;AN=5008;NS=2504;DP=21684;EAS_AF=0.6944;AMR_AF=0.549;AFR_AF=0.5454;EUR_AF=0.4761;SAS_AF=0.6626;AA=C|||;VT=SNP
7	24404513	rs10282104	A	G	100	PASS	AC=2923;AF=0.583666;AN=5008;NS=2504;DP=20701;EAS_AF=0.6944;AMR_AF=0.549;AFR_AF=0.5401;EUR_AF=0.4771;SAS_AF=0.6626;AA=G|||;VT=SNP
7	24404794	rs1016978	C	A	100	PASS	AC=2936;AF=0.586262;AN=5008;NS=2504;DP=15308;EAS_AF=0.6944;AMR_AF=0.549;AFR_AF=0.5507;EUR_AF=0.4761;SAS_AF=0.6626;AA=C|||;VT=SNP
7	24404945	rs10282621	A	G	100	PASS	AC=287;AF=0.0573083;AN=5008;NS=2504;DP=18898;EAS_AF=0.122;AMR_AF=0.0202;AFR_AF=0.0106;EUR_AF=0.0517;SAS_AF=0.0859;AA=A|||;VT=SNP
7	24405250	rs10253625	C	T	100	PASS	AC=2918;AF=0.582668;AN=5008;NS=2504;DP=19586;EAS_AF=0.6944;AMR_AF=0.5476;AFR_AF=0.5386;EUR_AF=0.4751;SAS_AF=0.6626;AA=C|||;VT=SNP
7	24405358	rs10253966	G	T	100	PASS	AC=2987;AF=0.596446;AN=5008;NS=2504;DP=19772;EAS_AF=0.6935;AMR_AF=0.5519;AFR_AF=0.5893;EUR_AF=0.4751;SAS_AF=0.6626;AA=T|||;VT=SNP
7	24405627	rs2390971	G	A	100	PASS	AC=2902;AF=0.579473;AN=5008;NS=2504;DP=20642;EAS_AF=0.6944;AMR_AF=0.5375;AFR_AF=0.534;EUR_AF=0.4712;SAS_AF=0.6636;AA=G|||;VT=SNP
7	24405757	rs2390972	G	T	100	PASS	AC=2919;AF=0.582867;AN=5008;NS=2504;DP=18378;EAS_AF=0.6944;AMR_AF=0.549;AFR_AF=0.5386;EUR_AF=0.4751;SAS_AF=0.6626;AA=T|||;VT=SNP
7	24405800	rs2390973	A	G	100	PASS	AC=2922;AF=0.583466;AN=5008;NS=2504;DP=18363;EAS_AF=0.6944;AMR_AF=0.549;AFR_AF=0.5393;EUR_AF=0.4751;SAS_AF=0.6646;AA=G|||;VT=SNP
7	24405842	rs2390974	T	C	100	PASS	AC=2957;AF=0.590455;AN=5008;NS=2504;DP=18324;EAS_AF=0.6944;AMR_AF=0.5519;AFR_AF=0.5651;EUR_AF=0.4751;SAS_AF=0.6636;AA=C|||;VT=SNP
7	24405852	rs17149347	C	T	100	PASS	AC=514;AF=0.102636;AN=5008;NS=2504;DP=18473;EAS_AF=0.248;AMR_AF=0.0692;AFR_AF=0.0023;EUR_AF=0.0746;SAS_AF=0.1411;AA=C|||;VT=SNP
7	24405877	rs2390975	A	G	100	PASS	AC=2245;AF=0.448283;AN=5008;NS=2504;DP=19745;EAS_AF=0.6905;AMR_AF=0.4539;AFR_AF=0.1884;EUR_AF=0.3579;SAS_AF=0.6391;AA=A|||;VT=SNP
7	24405929	rs2390976	T	A	100	PASS	AC=2485;AF=0.496206;AN=5008;NS=2504;DP=20134;EAS_AF=0.6944;AMR_AF=0.464;AFR_AF=0.3585;EUR_AF=0.3618;SAS_AF=0.6391;AA=T|||;VT=SNP
7	24406084	rs55769845	C	T	100	PASS	AC=620;AF=0.123802;AN=5008;NS=2504;DP=17747;EAS_AF=0.0942;AMR_AF=0.0648;AFR_AF=0.2103;EUR_AF=0.0835;SAS_AF=0.1207;AA=C|||;VT=SNP
7	24406124	rs4722350	T	A	100	PASS	AC=2173;AF=0.433906;AN=5008;NS=2504;DP=16968;EAS_AF=0.6944;AMR_AF=0.4496;AFR_AF=0.1331;EUR_AF=0.3608;SAS_AF=0.636;AA=T|||;VT=SNP
7	24406519	rs1107376	A	C	100	PASS	AC=1580;AF=0.315495;AN=5008;NS=2504;DP=19803;EAS_AF=0.2292;AMR_AF=0.3617;AFR_AF=0.4092;EUR_AF=0.3419;SAS_AF=0.2178;AA=A|||;VT=SNP
7	24406742	rs6461799	T	C	100	PASS	AC=1183;AF=0.236222;AN=5008;NS=2504;DP=20897;EAS_AF=0.2212;AMR_AF=0.2709;AFR_AF=0.267;EUR_AF=0.2624;SAS_AF=0.1585;AA=T|||;VT=SNP
7	24406760	rs17149356	T	C	100	PASS	AC=1298;AF=0.259185;AN=5008;NS=2504;DP=20796;EAS_AF=0.2252;AMR_AF=0.2839;AFR_AF=0.3472;EUR_AF=0.2624;SAS_AF=0.1544;AA=C|||;VT=SNP
7	24406847	rs13230631	T	G	100	PASS	AC=1416;AF=0.282748;AN=5008;NS=2504;DP=19029;EAS_AF=0.2292;AMR_AF=0.3184;AFR_AF=0.3699;EUR_AF=0.3022;SAS_AF=0.1748;AA=G|||;VT=SNP
7	24406877	rs17149360	T	C	100	PASS	AC=1419;AF=0.283347;AN=5008;NS=2504;DP=19403;EAS_AF=0.2282;AMR_AF=0.3199;AFR_AF=0.3699;EUR_AF=0.3012;SAS_AF=0.1789;AA=T|||;VT=SNP
7	24406959	rs17149361	G	A	100	PASS	AC=267;AF=0.0533147;AN=5008;NS=2504;DP=19857;EAS_AF=0.0149;AMR_AF=0.0303;AFR_AF=0.0643;EUR_AF=0.0577;SAS_AF=0.09;AA=G|||;VT=SNP
7	24407087	rs55710676	C	T	100	PASS	AC=421;AF=0.0840655;AN=5008;NS=2504;DP=20518;EAS_AF=0.0129;AMR_AF=0.049;AFR_AF=0.174;EUR_AF=0.0577;SAS_AF=0.0879;AA=C|||;VT=SNP
7	24407617	rs1541347	G	T	100	PASS	AC=1391;AF=0.277756;AN=5008;NS=2504;DP=19540;EAS_AF=0.2312;AMR_AF=0.3127;AFR_AF=0.351;EUR_AF=0.3012;SAS_AF=0.1779;AA=G|||;VT=SNP
7	24408358	rs76021545	C	T	100	PASS	AC=157;AF=0.0313498;AN=5008;NS=2504;DP=17884;EAS_AF=0.0784;AMR_AF=0.0231;AFR_AF=0.0098;EUR_AF=0.0229;SAS_AF=0.0266;AA=C|||;VT=SNP
7	24409358	rs117290500	G	A	100	PASS	AC=178;AF=0.0355431;AN=5008;NS=2504;DP=17799;EAS_AF=0.0129;AMR_AF=0.0259;AFR_AF=0.0045;EUR_AF=0.0577;SAS_AF=0.0849;AA=G|||;VT=SNP
7	24409409	rs75629188	C	T	100	PASS	AC=397;AF=0.0792732;AN=5008;NS=2504;DP=19632;EAS_AF=0.0129;AMR_AF=0.049;AFR_AF=0.1581;EUR_AF=0.0577;SAS_AF=0.0849;AA=C|||;VT=SNP
7	24410651	rs6979449	C	T	100	PASS	AC=257;AF=0.0513179;AN=5008;NS=2504;DP=19464;EAS_AF=0.0129;AMR_AF=0.0317;AFR_AF=0.062;EUR_AF=0.0577;SAS_AF=0.0838;AA=C|||;VT=SNP
7	24410781	rs13231710	G	A	100	PASS	AC=1321;AF=0.263778;AN=5008;NS=2504;DP=20320;EAS_AF=0.2381;AMR_AF=0.2997;AFR_AF=0.27;EUR_AF=0.3211;SAS_AF=0.1973;AA=G|||;VT=SNP
7	24411174	rs34249977	T	C	100	PASS	AC=1460;AF=0.291534;AN=5008;NS=2504;DP=21349;EAS_AF=0.2381;AMR_AF=0.317;AFR_AF=0.3661;EUR_AF=0.3211;SAS_AF=0.1973;AA=T|||;VT=SNP
7	24411737	rs34173602	C	T	100	PASS	AC=1496;AF=0.298722;AN=5008;NS=2504;DP=19276;EAS_AF=0.2381;AMR_AF=0.3098;AFR_AF=0.3979;EUR_AF=0.3201;SAS_AF=0.1973;AA=C|||;VT=SNP
7	24411852	rs6947020	C	T	100	PASS	AC=2442;AF=0.48762;AN=5008;NS=2504;DP=19127;EAS_AF=0.251;AMR_AF=0.4697;AFR_AF=0.7413;EUR_AF=0.5567;SAS_AF=0.3303;AA=T|||;VT=SNP
7	24412193	rs17149369	G	A	100	PASS	AC=305;AF=0.0609026;AN=5008;NS=2504;DP=7332;EAS_AF=0.0129;AMR_AF=0.036;AFR_AF=0.0961;EUR_AF=0.0577;SAS_AF=0.0838;AA=G|||;VT=SNP
7	24412502	rs10243689	G	A	100	PASS	AC=306;AF=0.0611022;AN=5008;NS=2504;DP=16109;EAS_AF=0.0139;AMR_AF=0.036;AFR_AF=0.0961;EUR_AF=0.0577;SAS_AF=0.0838;AA=G|||;VT=SNP
7	24412746	rs10259242	T	C	100	PASS	AC=306;AF=0.0611022;AN=5008;NS=2504;DP=19647;EAS_AF=0.0139;AMR_AF=0.036;AFR_AF=0.0961;EUR_AF=0.0577;SAS_AF=0.0838;AA=C|||;VT=SNP
7	24413104	rs73278459	C	A	100	PASS	AC=256;AF=0.0511182;AN=5008;NS=2504;DP=18238;EAS_AF=0.0129;AMR_AF=0.0317;AFR_AF=0.0613;EUR_AF=0.0577;SAS_AF=0.0838;AA=C|||;VT=SNP
7	24413274	rs73278461	G	A	100	PASS	AC=256;AF=0.0511182;AN=5008;NS=2504;DP=20992;EAS_AF=0.0129;AMR_AF=0.0317;AFR_AF=0.0613;EUR_AF=0.0577;SAS_AF=0.0838;AA=G|||;VT=SNP
7	24413279	rs73278464	T	C	100	PASS	AC=256;AF=0.0511182;AN=5008;NS=2504;DP=20988;EAS_AF=0.0129;AMR_AF=0.0317;AFR_AF=0.0613;EUR_AF=0.0577;SAS_AF=0.0838;AA=T|||;VT=SNP
7	24413330	rs73278467	G	T	100	PASS	AC=256;AF=0.0511182;AN=5008;NS=2504;DP=19300;EAS_AF=0.0129;AMR_AF=0.0317;AFR_AF=0.0613;EUR_AF=0.0577;SAS_AF=0.0838;AA=G|||;VT=SNP
7	24413366	rs74862531	G	A	100	PASS	AC=256;AF=0.0511182;AN=5008;NS=2504;DP=18475;EAS_AF=0.0129;AMR_AF=0.0317;AFR_AF=0.0613;EUR_AF=0.0577;SAS_AF=0.0838;AA=G|||;VT=SNP
7	24413380	rs73278471	T	G	100	PASS	AC=257;AF=0.0513179;AN=5008;NS=2504;DP=17218;EAS_AF=0.0129;AMR_AF=0.0317;AFR_AF=0.062;EUR_AF=0.0577;SAS_AF=0.0838;AA=G|||;VT=SNP
7	24413546	rs17149371	A	C	100	PASS	AC=256;AF=0.0511182;AN=5008;NS=2504;DP=18013;EAS_AF=0.0129;AMR_AF=0.0317;AFR_AF=0.0613;EUR_AF=0.0577;SAS_AF=0.0838;AA=C|||;VT=SNP
7	24413602	rs118163738	C	T	100	PASS	AC=177;AF=0.0353435;AN=5008;NS=2504;DP=16843;EAS_AF=0.0129;AMR_AF=0.0259;AFR_AF=0.0045;EUR_AF=0.0577;SAS_AF=0.0838;AA=C|||;VT=SNP
7	24414069	rs17149374	A	G	100	PASS	AC=263;AF=0.052516;AN=5008;NS=2504;DP=19017;EAS_AF=0.0139;AMR_AF=0.0317;AFR_AF=0.0651;EUR_AF=0.0577;SAS_AF=0.0849;AA=A|||;VT=SNP
7	24414447	rs2106709	T	C	100	PASS	AC=362;AF=0.0722843;AN=5008;NS=2504;DP=21440;EAS_AF=0.0139;AMR_AF=0.0346;AFR_AF=0.1369;EUR_AF=0.0586;SAS_AF=0.0859;AA=T|||;VT=SNP
7	24414963	rs34692182	C	T	100	PASS	AC=1465;AF=0.292532;AN=5008;NS=2504;DP=20221;EAS_AF=0.2381;AMR_AF=0.3069;AFR_AF=0.3828;EUR_AF=0.3161;SAS_AF=0.1922;AA=C|||;VT=SNP
7	24415432	rs2893167	T	A	100	PASS	AC=1586;AF=0.316693;AN=5008;NS=2504;DP=20238;EAS_AF=0.2381;AMR_AF=0.3112;AFR_AF=0.4667;EUR_AF=0.3231;SAS_AF=0.1922;AA=T|||;VT=SNP
7	24415743	rs17149382	T	C	100	PASS	AC=265;AF=0.0529153;AN=5008;NS=2504;DP=21357;EAS_AF=0.0139;AMR_AF=0.0317;AFR_AF=0.0666;EUR_AF=0.0586;SAS_AF=0.0838;AA=T|||;VT=SNP
7	24415851	rs6950687	T	C	100	PASS	AC=1509;AF=0.301318;AN=5008;NS=2504;DP=20679;EAS_AF=0.2381;AMR_AF=0.3084;AFR_AF=0.4077;EUR_AF=0.3231;SAS_AF=0.1953;AA=T|||;VT=SNP
7	24415952	rs1859010	C	T	100	PASS	AC=2506;AF=0.500399;AN=5008;NS=2504;DP=19357;EAS_AF=0.251;AMR_AF=0.4712;AFR_AF=0.792;EUR_AF=0.5586;SAS_AF=0.3241;AA=T|||;VT=SNP
7	24416499	rs34702262	G	A	100	PASS	AC=1322;AF=0.263978;AN=5008;NS=2504;DP=20469;EAS_AF=0.2371;AMR_AF=0.2983;AFR_AF=0.2716;EUR_AF=0.3221;SAS_AF=0.1973;AA=G|||;VT=SNP
7	24417595	rs7803032	T	C	100	PASS	AC=2523;AF=0.503794;AN=5008;NS=2504;DP=17115;EAS_AF=0.253;AMR_AF=0.4712;AFR_AF=0.7995;EUR_AF=0.5586;SAS_AF=0.3292;AA=C|||;VT=SNP
7	24418062	rs77920985	G	C	100	PASS	AC=181;AF=0.0361422;AN=5008;NS=2504;DP=20442;EAS_AF=0.0139;AMR_AF=0.0259;AFR_AF=0.0083;EUR_AF=0.0577;SAS_AF=0.0818;AA=G|||;VT=SNP
7	24418536	rs36057573	A	G	100	PASS	AC=2518;AF=0.502796;AN=5008;NS=2504;DP=19390;EAS_AF=0.252;AMR_AF=0.4741;AFR_AF=0.795;EUR_AF=0.5586;SAS_AF=0.3292;AA=G|||;VT=SNP
7	24418797	rs34648154	T	G	100	PASS	AC=2585;AF=0.516174;AN=5008;NS=2504;DP=18728;EAS_AF=0.2649;AMR_AF=0.4769;AFR_AF=0.8283;EUR_AF=0.5656;SAS_AF=0.3303;AA=G|||;VT=SNP
7	24419701	rs10250973	G	A	100	PASS	AC=1086;AF=0.216853;AN=5008;NS=2504;DP=18124;EAS_AF=0.1687;AMR_AF=0.2896;AFR_AF=0.1225;EUR_AF=0.328;SAS_AF=0.228;AA=G|||;VT=SNP
7	24419760	rs74321064	C	T	100	PASS	AC=174;AF=0.0347444;AN=5008;NS=2504;DP=18966;EAS_AF=0.0129;AMR_AF=0.0274;AFR_AF=0.0038;EUR_AF=0.0567;SAS_AF=0.0818;AA=C|||;VT=SNP
7	24420523	rs2521638	A	T	100	PASS	AC=3505;AF=0.69988;AN=5008;NS=2504;DP=15602;EAS_AF=0.6141;AMR_AF=0.7233;AFR_AF=0.8646;EUR_AF=0.6471;SAS_AF=0.6033;AA=T|||;VT=SNP
7	24420613	rs2521639	G	A	100	PASS	AC=655;AF=0.130791;AN=5008;NS=2504;DP=16077;EAS_AF=0.0833;AMR_AF=0.0576;AFR_AF=0.3245;EUR_AF=0.0527;SAS_AF=0.0501;AA=G|||;VT=SNP
7	24422068	rs7805207	G	A	100	PASS	AC=1858;AF=0.371006;AN=5008;NS=2504;DP=19843;EAS_AF=0.1696;AMR_AF=0.4179;AFR_AF=0.4667;EUR_AF=0.507;SAS_AF=0.2761;AA=A|||;VT=SNP
7	24422179	rs2722387	A	G	100	PASS	AC=2515;AF=0.502196;AN=5008;NS=2504;DP=21700;EAS_AF=0.252;AMR_AF=0.4784;AFR_AF=0.7912;EUR_AF=0.5606;SAS_AF=0.3262;AA=A|||;VT=SNP
7	24422510	rs78428914	T	C	100	PASS	AC=276;AF=0.0551118;AN=5008;NS=2504;DP=21681;EAS_AF=0.0169;AMR_AF=0.036;AFR_AF=0.0356;EUR_AF=0.0855;SAS_AF=0.1033;AA=T|||;VT=SNP
7	24423067	rs10263765	G	A	100	PASS	AC=2460;AF=0.491214;AN=5008;NS=2504;DP=17322;EAS_AF=0.3482;AMR_AF=0.4337;AFR_AF=0.6626;EUR_AF=0.5577;SAS_AF=0.3793;AA=A|||;VT=SNP
7	24423445	rs17149396	G	C	100	PASS	AC=351;AF=0.0700879;AN=5008;NS=2504;DP=19048;EAS_AF=0.0744;AMR_AF=0.0346;AFR_AF=0.1362;EUR_AF=0.0249;SAS_AF=0.0481;AA=G|||;VT=SNP
7	24425104	rs7803435	T	A	100	PASS	AC=4171;AF=0.832867;AN=5008;NS=2504;DP=11328;EAS_AF=0.7083;AMR_AF=0.9035;AFR_AF=0.879;EUR_AF=0.827;SAS_AF=0.8548;AA=A|||;VT=SNP
7	24425314	rs2521640	G	C	100	PASS	AC=3435;AF=0.685903;AN=5008;NS=2504;DP=14043;EAS_AF=0.5952;AMR_AF=0.7003;AFR_AF=0.8419;EUR_AF=0.6322;SAS_AF=0.6135;AA=C|||;VT=SNP
7	24425380	rs73076810	T	A	100	PASS	AC=502;AF=0.10024;AN=5008;NS=2504;DP=16475;EAS_AF=0.1081;AMR_AF=0.1239;AFR_AF=0.0477;EUR_AF=0.0855;SAS_AF=0.1616;AA=T|||;VT=SNP
7	24425409	rs72592125	A	G	100	PASS	AC=694;AF=0.138578;AN=5008;NS=2504;DP=16915;EAS_AF=0.2351;AMR_AF=0.1297;AFR_AF=0.1437;EUR_AF=0.0467;SAS_AF=0.1329;AA=A|||;VT=SNP
7	24425461	rs2521641	C	T	100	PASS	AC=1531;AF=0.305711;AN=5008;NS=2504;DP=17611;EAS_AF=0.249;AMR_AF=0.3271;AFR_AF=0.3359;EUR_AF=0.338;SAS_AF=0.2751;AA=T|||;VT=SNP
7	24425479	rs10275499	C	T	100	PASS	AC=1605;AF=0.320487;AN=5008;NS=2504;DP=17629;EAS_AF=0.3433;AMR_AF=0.2853;AFR_AF=0.4841;EUR_AF=0.1322;SAS_AF=0.2945;AA=T|||;VT=SNP
7	24425520	rs62450409	A	G	100	PASS	AC=825;AF=0.164736;AN=5008;NS=2504;DP=18744;EAS_AF=0.1081;AMR_AF=0.2176;AFR_AF=0.0885;EUR_AF=0.2475;SAS_AF=0.2035;AA=A|||;VT=SNP
7	24425698	rs73076817	T	C	100	PASS	AC=1239;AF=0.247404;AN=5008;NS=2504;DP=21433;EAS_AF=0.3423;AMR_AF=0.2594;AFR_AF=0.2224;EUR_AF=0.1302;SAS_AF=0.2955;AA=T|||;VT=SNP
7	24425768	rs62450410	A	G	100	PASS	AC=1697;AF=0.338858;AN=5008;NS=2504;DP=21600;EAS_AF=0.3433;AMR_AF=0.3631;AFR_AF=0.3533;EUR_AF=0.2982;SAS_AF=0.3395;AA=A|||;VT=SNP
7	24426001	rs66736533	C	T	100	PASS	AC=688;AF=0.13738;AN=5008;NS=2504;DP=20859;EAS_AF=0.1081;AMR_AF=0.1369;AFR_AF=0.1815;EUR_AF=0.0845;SAS_AF=0.1626;AA=T|||;VT=SNP
7	24426555	rs2722385	T	G	100	PASS	AC=3444;AF=0.6877;AN=5008;NS=2504;DP=22099;EAS_AF=0.5942;AMR_AF=0.7061;AFR_AF=0.8427;EUR_AF=0.6372;SAS_AF=0.6135;AA=G|||;VT=SNP
7	24426621	rs2722384	A	G	100	PASS	AC=3093;AF=0.617612;AN=5008;NS=2504;DP=21943;EAS_AF=0.5942;AMR_AF=0.6801;AFR_AF=0.5908;EUR_AF=0.6372;SAS_AF=0.6135;AA=G|||;VT=SNP
7	24426975	rs10487610	C	T	100	PASS	AC=680;AF=0.135783;AN=5008;NS=2504;DP=21398;EAS_AF=0.1081;AMR_AF=0.1369;AFR_AF=0.1762;EUR_AF=0.0845;SAS_AF=0.1616;AA=C|||;VT=SNP
7	24426983	rs6971081	G	A	100	PASS	AC=2083;AF=0.415935;AN=5008;NS=2504;DP=21206;EAS_AF=0.252;AMR_AF=0.4395;AFR_AF=0.5318;EUR_AF=0.507;SAS_AF=0.318;AA=A|||;VT=SNP
7	24427007	rs6971202	G	A	100	PASS	AC=2082;AF=0.415735;AN=5008;NS=2504;DP=20443;EAS_AF=0.252;AMR_AF=0.4395;AFR_AF=0.5318;EUR_AF=0.507;SAS_AF=0.317;AA=A|||;VT=SNP
7	24427145	rs6970988	A	C	100	PASS	AC=4755;AF=0.949481;AN=5008;NS=2504;DP=21282;EAS_AF=0.9315;AMR_AF=0.9524;AFR_AF=0.9917;EUR_AF=0.8877;SAS_AF=0.9724;AA=C|||;VT=SNP
7	24427155	rs16873659	T	C	100	PASS	AC=693;AF=0.138379;AN=5008;NS=2504;DP=21567;EAS_AF=0.2341;AMR_AF=0.1297;AFR_AF=0.1437;EUR_AF=0.0457;SAS_AF=0.1339;AA=T|||;VT=SNP
7	24427417	rs2722398	T	G	100	PASS	AC=2751;AF=0.549321;AN=5008;NS=2504;DP=20434;EAS_AF=0.3601;AMR_AF=0.5764;AFR_AF=0.6997;EUR_AF=0.5915;SAS_AF=0.4785;AA=G|||;VT=SNP
7	24427538	rs73076821	T	C	100	PASS	AC=502;AF=0.10024;AN=5008;NS=2504;DP=19821;EAS_AF=0.1081;AMR_AF=0.1239;AFR_AF=0.0484;EUR_AF=0.0845;SAS_AF=0.1616;AA=T|||;VT=SNP
7	24427853	rs2521643	G	A	100	PASS	AC=2752;AF=0.549521;AN=5008;NS=2504;DP=19466;EAS_AF=0.3611;AMR_AF=0.5764;AFR_AF=0.6989;EUR_AF=0.5915;SAS_AF=0.4796;AA=A|||;VT=SNP
7	24427967	rs12532156	A	T	100	PASS	AC=502;AF=0.10024;AN=5008;NS=2504;DP=17590;EAS_AF=0.1081;AMR_AF=0.1239;AFR_AF=0.0484;EUR_AF=0.0845;SAS_AF=0.1616;AA=A|||;VT=SNP
7	24427969	rs2521644	C	T	100	PASS	AC=2066;AF=0.41254;AN=5008;NS=2504;DP=17463;EAS_AF=0.253;AMR_AF=0.4395;AFR_AF=0.5182;EUR_AF=0.507;SAS_AF=0.318;AA=T|||;VT=SNP
7	24428024	rs2722397	T	C	100	PASS	AC=2068;AF=0.412939;AN=5008;NS=2504;DP=15982;EAS_AF=0.253;AMR_AF=0.4395;AFR_AF=0.5197;EUR_AF=0.507;SAS_AF=0.318;AA=T|||;VT=SNP
7	24428217	rs2722396	T	C	100	PASS	AC=1883;AF=0.375998;AN=5008;NS=2504;DP=16260;EAS_AF=0.253;AMR_AF=0.4265;AFR_AF=0.3865;EUR_AF=0.507;SAS_AF=0.318;AA=T|||;VT=SNP
7	24428552	rs17149405	A	C	100	PASS	AC=414;AF=0.0826677;AN=5008;NS=2504;DP=1803;EAS_AF=0.2252;AMR_AF=0.0259;AFR_AF=0.0166;EUR_AF=0.0447;SAS_AF=0.1043;AA=A|||;VT=SNP
7	24428909	rs6943496	A	G	100	PASS	AC=846;AF=0.16893;AN=5008;NS=2504;DP=18734;EAS_AF=0.1419;AMR_AF=0.2709;AFR_AF=0.0598;EUR_AF=0.2833;SAS_AF=0.1544;AA=A|||;VT=SNP
7	24428993	rs4722352	T	C	100	PASS	AC=699;AF=0.139577;AN=5008;NS=2504;DP=16489;EAS_AF=0.2351;AMR_AF=0.1297;AFR_AF=0.1475;EUR_AF=0.0457;SAS_AF=0.1339;AA=T|||;VT=SNP
7	24429520	rs2722395	T	C	100	PASS	AC=2120;AF=0.423323;AN=5008;NS=2504;DP=17131;EAS_AF=0.2639;AMR_AF=0.4481;AFR_AF=0.5295;EUR_AF=0.5119;SAS_AF=0.3354;AA=C|||;VT=SNP
7	24429744	rs72592128	A	C	100	PASS	AC=695;AF=0.138778;AN=5008;NS=2504;DP=19899;EAS_AF=0.2351;AMR_AF=0.1297;AFR_AF=0.1445;EUR_AF=0.0457;SAS_AF=0.1339;AA=A|||;VT=SNP
7	24430356	rs72592129	C	A	100	PASS	AC=691;AF=0.137979;AN=5008;NS=2504;DP=21380;EAS_AF=0.2341;AMR_AF=0.1297;AFR_AF=0.1422;EUR_AF=0.0457;SAS_AF=0.1339;AA=C|||;VT=SNP
7	24430375	rs6949619	C	T	100	PASS	AC=840;AF=0.167732;AN=5008;NS=2504;DP=21794;EAS_AF=0.1419;AMR_AF=0.2709;AFR_AF=0.0598;EUR_AF=0.2823;SAS_AF=0.1493;AA=C|||;VT=SNP
7	24430683	rs78281459	A	T	100	PASS	AC=1242;AF=0.248003;AN=5008;NS=2504;DP=20656;EAS_AF=0.3363;AMR_AF=0.2421;AFR_AF=0.1014;EUR_AF=0.2505;SAS_AF=0.3569;AA=A|||;VT=SNP
7	24430936	rs57885924	T	G	100	PASS	AC=684;AF=0.136581;AN=5008;NS=2504;DP=20741;EAS_AF=0.1081;AMR_AF=0.1369;AFR_AF=0.18;EUR_AF=0.0845;SAS_AF=0.1605;AA=T|||;VT=SNP
7	24431105	rs2722394	T	C	100	PASS	AC=1593;AF=0.318091;AN=5008;NS=2504;DP=17946;EAS_AF=0.254;AMR_AF=0.3357;AFR_AF=0.3767;EUR_AF=0.334;SAS_AF=0.2761;AA=T|||;VT=SNP
7	24431336	rs2722393	T	A	100	PASS	AC=3432;AF=0.685304;AN=5008;NS=2504;DP=19022;EAS_AF=0.5893;AMR_AF=0.7046;AFR_AF=0.8396;EUR_AF=0.6362;SAS_AF=0.6125;AA=A|||;VT=SNP
7	24431481	rs62450416	T	C	100	PASS	AC=920;AF=0.183706;AN=5008;NS=2504;DP=17180;EAS_AF=0.1081;AMR_AF=0.2233;AFR_AF=0.1452;EUR_AF=0.2594;SAS_AF=0.2076;AA=C|||;VT=SNP
7	24431549	rs10487611	A	G	100	PASS	AC=1259;AF=0.251398;AN=5008;NS=2504;DP=16962;EAS_AF=0.3363;AMR_AF=0.2406;AFR_AF=0.1006;EUR_AF=0.2584;SAS_AF=0.3681;AA=A|||;VT=SNP
7	24431789	rs72592130	C	T	100	PASS	AC=618;AF=0.123403;AN=5008;NS=2504;DP=18957;EAS_AF=0.2262;AMR_AF=0.1095;AFR_AF=0.1097;EUR_AF=0.0427;SAS_AF=0.1288;AA=C|||;VT=SNP
7	24431955	rs2521645	T	C	100	PASS	AC=2843;AF=0.567692;AN=5008;NS=2504;DP=20678;EAS_AF=0.5972;AMR_AF=0.6196;AFR_AF=0.5915;EUR_AF=0.4473;SAS_AF=0.592;AA=T|||;VT=SNP
7	24432154	rs35695433	G	A	100	PASS	AC=1593;AF=0.318091;AN=5008;NS=2504;DP=18510;EAS_AF=0.253;AMR_AF=0.3357;AFR_AF=0.3805;EUR_AF=0.3211;SAS_AF=0.2853;AA=G|||;VT=SNP
7	24432360	rs112037334	C	A	100	PASS	AC=688;AF=0.13738;AN=5008;NS=2504;DP=16660;EAS_AF=0.2381;AMR_AF=0.1527;AFR_AF=0.1248;EUR_AF=0.0427;SAS_AF=0.137;AA=C|||;VT=SNP
7	24432431	rs2722390	A	G	100	PASS	AC=3478;AF=0.694489;AN=5008;NS=2504;DP=11871;EAS_AF=0.5992;AMR_AF=0.7378;AFR_AF=0.8472;EUR_AF=0.6183;SAS_AF=0.6339;AA=G|||;VT=SNP
7	24432753	rs916775	A	G	100	PASS	AC=2576;AF=0.514377;AN=5008;NS=2504;DP=17515;EAS_AF=0.3611;AMR_AF=0.5663;AFR_AF=0.5703;EUR_AF=0.5755;SAS_AF=0.4969;AA=A|||;VT=SNP
7	24433001	rs2521646	C	T	100	PASS	AC=3477;AF=0.694289;AN=5008;NS=2504;DP=20764;EAS_AF=0.5992;AMR_AF=0.7378;AFR_AF=0.8464;EUR_AF=0.6183;SAS_AF=0.6339;AA=T|||;VT=SNP
7	24433127	rs2521647	C	G	100	PASS	AC=2576;AF=0.514377;AN=5008;NS=2504;DP=19427;EAS_AF=0.3611;AMR_AF=0.5663;AFR_AF=0.5703;EUR_AF=0.5755;SAS_AF=0.4969;AA=G|||;VT=SNP
7	24433621	rs2722389	G	A	100	PASS	AC=2591;AF=0.517372;AN=5008;NS=2504;DP=19155;EAS_AF=0.3591;AMR_AF=0.5663;AFR_AF=0.5847;EUR_AF=0.5755;SAS_AF=0.4949;AA=A|||;VT=SNP
7	24433656	rs2521648	C	T	100	PASS	AC=2965;AF=0.592053;AN=5008;NS=2504;DP=18780;EAS_AF=0.4901;AMR_AF=0.6124;AFR_AF=0.7935;EUR_AF=0.5348;SAS_AF=0.4693;AA=T|||;VT=SNP
7	24433803	rs67064761	G	C	100	PASS	AC=883;AF=0.176318;AN=5008;NS=2504;DP=18438;EAS_AF=0.2371;AMR_AF=0.1715;AFR_AF=0.2617;EUR_AF=0.0427;SAS_AF=0.1391;AA=G|||;VT=SNP
7	24433827	rs72592134	A	G	100	PASS	AC=884;AF=0.176518;AN=5008;NS=2504;DP=18107;EAS_AF=0.2371;AMR_AF=0.1715;AFR_AF=0.2625;EUR_AF=0.0427;SAS_AF=0.1391;AA=A|||;VT=SNP
7	24434164	rs11761358	C	T	100	PASS	AC=1281;AF=0.255791;AN=5008;NS=2504;DP=16612;EAS_AF=0.3353;AMR_AF=0.2133;AFR_AF=0.1467;EUR_AF=0.2694;SAS_AF=0.3374;AA=C|||;VT=SNP
7	24434310	rs11765036	T	C	100	PASS	AC=605;AF=0.120807;AN=5008;NS=2504;DP=17453;EAS_AF=0.1181;AMR_AF=0.1484;AFR_AF=0.0068;EUR_AF=0.1998;SAS_AF=0.1769;AA=T|||;VT=SNP
7	24434685	rs67583352	G	A	100	PASS	AC=882;AF=0.176118;AN=5008;NS=2504;DP=16649;EAS_AF=0.2381;AMR_AF=0.1715;AFR_AF=0.2617;EUR_AF=0.0427;SAS_AF=0.137;AA=g|||;VT=SNP
7	24435494	rs4722354	C	G	100	PASS	AC=1180;AF=0.235623;AN=5008;NS=2504;DP=18407;EAS_AF=0.2381;AMR_AF=0.2637;AFR_AF=0.2761;EUR_AF=0.2137;SAS_AF=0.181;AA=-|||;VT=SNP
7	24435910	rs143439684	T	C	100	PASS	AC=282;AF=0.0563099;AN=5008;NS=2504;DP=17604;EAS_AF=0.1131;AMR_AF=0.013;AFR_AF=0.0295;EUR_AF=0.0278;SAS_AF=0.0941;AA=T|||;VT=SNP
7	24436079	rs4722355	C	A	100	PASS	AC=1279;AF=0.255391;AN=5008;NS=2504;DP=16988;EAS_AF=0.3333;AMR_AF=0.2133;AFR_AF=0.1467;EUR_AF=0.2704;SAS_AF=0.3364;AA=T|||;VT=SNP
7	24436205	rs59395904	T	C	100	PASS	AC=669;AF=0.133586;AN=5008;NS=2504;DP=16786;EAS_AF=0.2381;AMR_AF=0.1527;AFR_AF=0.1104;EUR_AF=0.0427;SAS_AF=0.137;AA=T|||;VT=SNP
7	24436776	rs151182627	C	G	100	PASS	AC=508;AF=0.101438;AN=5008;NS=2504;DP=16033;EAS_AF=0.1071;AMR_AF=0.1254;AFR_AF=0.0492;EUR_AF=0.0835;SAS_AF=0.1677;AA=c|||;VT=SNP
7	24438409	rs112049812	A	G	100	PASS	AC=4067;AF=0.812101;AN=5008;NS=2504;DP=15808;EAS_AF=0.7946;AMR_AF=0.7104;AFR_AF=0.9357;EUR_AF=0.7038;SAS_AF=0.8466;AA=N|||;VT=SNP
7	24438932	rs98	C	T	100	PASS	AC=1433;AF=0.286142;AN=5008;NS=2504;DP=20715;EAS_AF=0.3343;AMR_AF=0.255;AFR_AF=0.149;EUR_AF=0.3718;SAS_AF=0.3558;AA=c|||;VT=SNP
7	24440589	rs4496869	A	C	100	PASS	AC=1658;AF=0.33107;AN=5008;NS=2504;DP=19784;EAS_AF=0.4435;AMR_AF=0.2594;AFR_AF=0.1876;EUR_AF=0.3738;SAS_AF=0.4162;AA=a|||;VT=SNP
7	24441525	rs93	T	C	100	PASS	AC=3382;AF=0.675319;AN=5008;NS=2504;DP=17061;EAS_AF=0.6815;AMR_AF=0.6599;AFR_AF=0.6573;EUR_AF=0.671;SAS_AF=0.7086;AA=t|||;VT=SNP
7	24441634	rs72592137	G	A	100	PASS	AC=544;AF=0.108626;AN=5008;NS=2504;DP=19281;EAS_AF=0.2361;AMR_AF=0.1441;AFR_AF=0.0197;EUR_AF=0.0467;SAS_AF=0.136;AA=G|||;VT=SNP
7	24442486	rs17149415	A	G	100	PASS	AC=1182;AF=0.236022;AN=5008;NS=2504;DP=18824;EAS_AF=0.12;AMR_AF=0.147;AFR_AF=0.441;EUR_AF=0.1968;SAS_AF=0.182;AA=A|||;VT=SNP
7	24442911	rs4722357	G	A	100	PASS	AC=3771;AF=0.752995;AN=5008;NS=2504;DP=16813;EAS_AF=0.7956;AMR_AF=0.6873;AFR_AF=0.7307;EUR_AF=0.7028;SAS_AF=0.8374;AA=G|||;VT=SNP
7	24443107	rs6953088	G	C	100	PASS	AC=3769;AF=0.752596;AN=5008;NS=2504;DP=23247;EAS_AF=0.7956;AMR_AF=0.6873;AFR_AF=0.7292;EUR_AF=0.7028;SAS_AF=0.8374;AA=G|||;VT=SNP
7	24443376	rs10244401	C	G	100	PASS	AC=1948;AF=0.388978;AN=5008;NS=2504;DP=20838;EAS_AF=0.3571;AMR_AF=0.4121;AFR_AF=0.4281;EUR_AF=0.3221;SAS_AF=0.4213;AA=C|||;VT=SNP
7	24443424	rs10247614	G	T	100	PASS	AC=1948;AF=0.388978;AN=5008;NS=2504;DP=20400;EAS_AF=0.3581;AMR_AF=0.4107;AFR_AF=0.4281;EUR_AF=0.3221;SAS_AF=0.4213;AA=G|||;VT=SNP
7	24443527	rs4404827	C	G	100	PASS	AC=3710;AF=0.740815;AN=5008;NS=2504;DP=19312;EAS_AF=0.7956;AMR_AF=0.6657;AFR_AF=0.7239;EUR_AF=0.673;SAS_AF=0.8303;AA=C|||;VT=SNP
7	24444198	rs4722358	G	C	100	PASS	AC=1254;AF=0.250399;AN=5008;NS=2504;DP=16703;EAS_AF=0.2371;AMR_AF=0.3617;AFR_AF=0.1483;EUR_AF=0.2853;SAS_AF=0.2873;AA=G|||;VT=SNP
7	24444385	rs2106596	T	C	100	PASS	AC=1656;AF=0.330671;AN=5008;NS=2504;DP=15684;EAS_AF=0.2381;AMR_AF=0.3991;AFR_AF=0.3964;EUR_AF=0.2942;SAS_AF=0.3262;AA=T|||;VT=SNP
7	24444664	rs2106598	C	G	100	PASS	AC=2072;AF=0.413738;AN=5008;NS=2504;DP=15542;EAS_AF=0.3571;AMR_AF=0.4193;AFR_AF=0.5174;EUR_AF=0.3221;SAS_AF=0.4223;AA=G|||;VT=SNP
7	24444777	rs4956	C	T	100	PASS	AC=3592;AF=0.717252;AN=5008;NS=2504;DP=16650;EAS_AF=0.6766;AMR_AF=0.6816;AFR_AF=0.7806;EUR_AF=0.675;SAS_AF=0.7423;AA=T|||;VT=SNP
7	24444835	rs4957	C	G	100	PASS	AC=1815;AF=0.36242;AN=5008;NS=2504;DP=17699;EAS_AF=0.4395;AMR_AF=0.2738;AFR_AF=0.2935;EUR_AF=0.3847;SAS_AF=0.4162;AA=C|||;VT=SNP
7	24445058	rs113	A	T	100	PASS	AC=1798;AF=0.359026;AN=5008;NS=2504;DP=16984;EAS_AF=0.4226;AMR_AF=0.2738;AFR_AF=0.2965;EUR_AF=0.3807;SAS_AF=0.4162;AA=A|||;VT=SNP
7	24445246	rs92	T	C	100	PASS	AC=1983;AF=0.395966;AN=5008;NS=2504;DP=17568;EAS_AF=0.5704;AMR_AF=0.2853;AFR_AF=0.1936;EUR_AF=0.4334;SAS_AF=0.5297;AA=T|||;VT=SNP
7	24446909	rs13221610	T	C	100	PASS	AC=663;AF=0.132388;AN=5008;NS=2504;DP=19604;EAS_AF=0.2619;AMR_AF=0.1888;AFR_AF=0.0053;EUR_AF=0.0775;SAS_AF=0.1871;AA=T|||;VT=SNP
7	24448899	rs6956326	C	A	100	PASS	AC=2201;AF=0.439497;AN=5008;NS=2504;DP=19153;EAS_AF=0.4901;AMR_AF=0.3588;AFR_AF=0.4402;EUR_AF=0.4125;SAS_AF=0.4714;AA=C|||;VT=SNP
7	24449611	rs91	T	C	100	PASS	AC=2231;AF=0.445487;AN=5008;NS=2504;DP=18091;EAS_AF=0.5089;AMR_AF=0.3617;AFR_AF=0.444;EUR_AF=0.4145;SAS_AF=0.4734;AA=T|||;VT=SNP
7	24450630	rs59558169	A	T	100	PASS	AC=261;AF=0.0521166;AN=5008;NS=2504;DP=17260;EAS_AF=0.125;AMR_AF=0.0101;AFR_AF=0.0045;EUR_AF=0.0268;SAS_AF=0.0971;AA=A|||;VT=SNP
7	24451566	rs6461803	T	C	100	PASS	AC=3807;AF=0.760184;AN=5008;NS=2504;DP=22652;EAS_AF=0.8859;AMR_AF=0.6671;AFR_AF=0.7405;EUR_AF=0.6819;SAS_AF=0.8037;AA=C|||;VT=SNP
7	24452802	rs112	T	G	100	PASS	AC=2236;AF=0.446486;AN=5008;NS=2504;DP=16975;EAS_AF=0.498;AMR_AF=0.3602;AFR_AF=0.4501;EUR_AF=0.4115;SAS_AF=0.4857;AA=T|||;VT=SNP
7	24452905	rs111	T	C	100	PASS	AC=2235;AF=0.446286;AN=5008;NS=2504;DP=16915;EAS_AF=0.497;AMR_AF=0.3602;AFR_AF=0.4501;EUR_AF=0.4115;SAS_AF=0.4857;AA=T|||;VT=SNP
7	24453325	rs6960552	T	C	100	PASS	AC=2234;AF=0.446086;AN=5008;NS=2504;DP=13885;EAS_AF=0.498;AMR_AF=0.3588;AFR_AF=0.4493;EUR_AF=0.4115;SAS_AF=0.4857;AA=T|||;VT=SNP
7	24453568	rs108	G	A	100	PASS	AC=2204;AF=0.440096;AN=5008;NS=2504;DP=15981;EAS_AF=0.496;AMR_AF=0.3588;AFR_AF=0.4304;EUR_AF=0.4105;SAS_AF=0.4836;AA=G|||;VT=SNP
7	24453722	rs107	A	G	100	PASS	AC=2235;AF=0.446286;AN=5008;NS=2504;DP=17551;EAS_AF=0.498;AMR_AF=0.3588;AFR_AF=0.4501;EUR_AF=0.4115;SAS_AF=0.4857;AA=G|||;VT=SNP
7	24454033	rs106	A	G	100	PASS	AC=3870;AF=0.772764;AN=5008;NS=2504;DP=19983;EAS_AF=0.8859;AMR_AF=0.6715;AFR_AF=0.7844;EUR_AF=0.6819;SAS_AF=0.8057;AA=G|||;VT=SNP
7	24454198	rs9785009	C	T	100	PASS	AC=3154;AF=0.629792;AN=5008;NS=2504;DP=20712;EAS_AF=0.626;AMR_AF=0.4784;AFR_AF=0.7352;EUR_AF=0.6004;SAS_AF=0.6288;AA=T|||;VT=SNP
7	24454602	rs89	G	A	100	PASS	AC=2201;AF=0.439497;AN=5008;NS=2504;DP=22011;EAS_AF=0.4881;AMR_AF=0.3602;AFR_AF=0.4342;EUR_AF=0.4095;SAS_AF=0.4836;AA=A|||;VT=SNP
7	24455130	rs60885158	T	C	100	PASS	AC=825;AF=0.164736;AN=5008;NS=2504;DP=18828;EAS_AF=0.129;AMR_AF=0.1138;AFR_AF=0.2133;EUR_AF=0.1909;SAS_AF=0.1452;AA=T|||;VT=SNP
7	24455178	rs88	A	G	100	PASS	AC=2680;AF=0.535144;AN=5008;NS=2504;DP=20172;EAS_AF=0.627;AMR_AF=0.3818;AFR_AF=0.5794;EUR_AF=0.4394;SAS_AF=0.5879;AA=A|||;VT=SNP
7	24455428	rs1548425	A	C	100	PASS	AC=2374;AF=0.474042;AN=5008;NS=2504;DP=19919;EAS_AF=0.499;AMR_AF=0.3703;AFR_AF=0.5461;EUR_AF=0.4105;SAS_AF=0.4898;AA=A|||;VT=SNP
7	24455956	rs4722359	C	T	100	PASS	AC=4319;AF=0.86242;AN=5008;NS=2504;DP=14321;EAS_AF=0.9633;AMR_AF=0.7579;AFR_AF=0.969;EUR_AF=0.6889;SAS_AF=0.8671;AA=T|||;VT=SNP
7	24455981	rs4719768	G	A	100	PASS	AC=3799;AF=0.758586;AN=5008;NS=2504;DP=13477;EAS_AF=0.8829;AMR_AF=0.6686;AFR_AF=0.7352;EUR_AF=0.6829;SAS_AF=0.8037;AA=A|||;VT=SNP
7	24456228	rs10276566	G	A	100	PASS	AC=2525;AF=0.504193;AN=5008;NS=2504;DP=14925;EAS_AF=0.4891;AMR_AF=0.4481;AFR_AF=0.4697;EUR_AF=0.5726;SAS_AF=0.5358;AA=A|||;VT=SNP
7	24456585	rs17149463	A	G	100	PASS	AC=1230;AF=0.245607;AN=5008;NS=2504;DP=16769;EAS_AF=0.3552;AMR_AF=0.1657;AFR_AF=0.1014;EUR_AF=0.3151;SAS_AF=0.3129;AA=A|||;VT=SNP
7	24456736	rs74938992	T	A	100	PASS	AC=307;AF=0.0613019;AN=5008;NS=2504;DP=19573;EAS_AF=0.1349;AMR_AF=0.0101;AFR_AF=0.031;EUR_AF=0.0288;SAS_AF=0.0961;AA=T|||;VT=SNP
7	24457174	rs10258215	C	T	100	PASS	AC=299;AF=0.0597045;AN=5008;NS=2504;DP=21021;EAS_AF=0.128;AMR_AF=0.0101;AFR_AF=0.031;EUR_AF=0.0278;SAS_AF=0.0961;AA=C|||;VT=SNP
7	24457295	rs4722360	C	T	100	PASS	AC=2197;AF=0.438698;AN=5008;NS=2504;DP=18667;EAS_AF=0.498;AMR_AF=0.3588;AFR_AF=0.4259;EUR_AF=0.4076;SAS_AF=0.4836;AA=c|||;VT=SNP
7	24457649	rs10232211	A	G	100	PASS	AC=636;AF=0.126997;AN=5008;NS=2504;DP=18542;EAS_AF=0.1349;AMR_AF=0.0994;AFR_AF=0.0726;EUR_AF=0.1928;SAS_AF=0.1442;AA=G|||;VT=SNP
7	24458157	rs34989823	T	C	100	PASS	AC=701;AF=0.139976;AN=5008;NS=2504;DP=18716;EAS_AF=0.2589;AMR_AF=0.1888;AFR_AF=0.0401;EUR_AF=0.0835;SAS_AF=0.1759;AA=T|||;VT=SNP
7	24459220	rs28637453	A	C	100	PASS	AC=259;AF=0.0517173;AN=5008;NS=2504;DP=17235;EAS_AF=0.128;AMR_AF=0.0101;AFR_AF=0.0008;EUR_AF=0.0278;SAS_AF=0.0961;AA=A|||;VT=SNP
7	24459336	rs28411101	T	C	100	PASS	AC=2691;AF=0.53734;AN=5008;NS=2504;DP=14750;EAS_AF=0.5139;AMR_AF=0.487;AFR_AF=0.5582;EUR_AF=0.5726;SAS_AF=0.5327;AA=T|||;VT=SNP
7	24460290	rs3899947	G	A	100	PASS	AC=3027;AF=0.604433;AN=5008;NS=2504;DP=17115;EAS_AF=0.6399;AMR_AF=0.5;AFR_AF=0.6172;EUR_AF=0.6014;SAS_AF=0.6278;AA=A|||;VT=SNP
7	24460295	rs2390977	T	C	100	PASS	AC=3028;AF=0.604633;AN=5008;NS=2504;DP=17095;EAS_AF=0.6389;AMR_AF=0.5;AFR_AF=0.618;EUR_AF=0.6024;SAS_AF=0.6278;AA=C|||;VT=SNP
7	24460536	rs7805962	T	G	100	PASS	AC=2694;AF=0.537939;AN=5008;NS=2504;DP=18746;EAS_AF=0.5149;AMR_AF=0.487;AFR_AF=0.5575;EUR_AF=0.5726;SAS_AF=0.5358;AA=T|||;VT=SNP
7	24460634	rs4388361	C	G	100	PASS	AC=2513;AF=0.501797;AN=5008;NS=2504;DP=18761;EAS_AF=0.5099;AMR_AF=0.4741;AFR_AF=0.4357;EUR_AF=0.5706;SAS_AF=0.5317;AA=C|||;VT=SNP
7	24460724	rs7787557	G	A	100	PASS	AC=2638;AF=0.526757;AN=5008;NS=2504;DP=16919;EAS_AF=0.4861;AMR_AF=0.4582;AFR_AF=0.556;EUR_AF=0.5716;SAS_AF=0.5317;AA=G|||;VT=SNP
7	24461623	rs56991569	T	C	100	PASS	AC=752;AF=0.15016;AN=5008;NS=2504;DP=15994;EAS_AF=0.128;AMR_AF=0.1095;AFR_AF=0.1619;EUR_AF=0.1918;SAS_AF=0.1431;AA=C|||;VT=SNP
7	24461917	rs7811649	T	C	100	PASS	AC=2997;AF=0.598442;AN=5008;NS=2504;DP=18348;EAS_AF=0.756;AMR_AF=0.5576;AFR_AF=0.5363;EUR_AF=0.492;SAS_AF=0.6585;AA=T|||;VT=SNP
7	24462320	rs1858957	G	A	100	PASS	AC=3250;AF=0.648962;AN=5008;NS=2504;DP=18948;EAS_AF=0.8829;AMR_AF=0.5648;AFR_AF=0.5348;EUR_AF=0.5209;SAS_AF=0.7536;AA=G|||;VT=SNP
7	24462557	rs6461804	C	T	100	PASS	AC=3163;AF=0.631589;AN=5008;NS=2504;DP=20521;EAS_AF=0.8829;AMR_AF=0.5591;AFR_AF=0.472;EUR_AF=0.5209;SAS_AF=0.7536;AA=T|||;VT=SNP
7	24462817	rs9638820	G	A	100	PASS	AC=3163;AF=0.631589;AN=5008;NS=2504;DP=22205;EAS_AF=0.8829;AMR_AF=0.5591;AFR_AF=0.472;EUR_AF=0.5209;SAS_AF=0.7536;AA=A|||;VT=SNP
7	24462842	rs10224276	G	A	100	PASS	AC=3163;AF=0.631589;AN=5008;NS=2504;DP=22050;EAS_AF=0.8829;AMR_AF=0.5591;AFR_AF=0.472;EUR_AF=0.5209;SAS_AF=0.7536;AA=G|||;VT=SNP
7	24462927	rs10239704	T	G	100	PASS	AC=518;AF=0.103435;AN=5008;NS=2504;DP=20982;EAS_AF=0.1389;AMR_AF=0.0259;AFR_AF=0.1785;EUR_AF=0.0298;SAS_AF=0.0961;AA=T|||;VT=SNP
7	24462934	rs55777002	C	G	100	PASS	AC=381;AF=0.0760783;AN=5008;NS=2504;DP=21228;EAS_AF=0.002;AMR_AF=0.1686;AFR_AF=0.0348;EUR_AF=0.1044;SAS_AF=0.1135;AA=C|||;VT=SNP
7	24463149	rs11760338	C	T	100	PASS	AC=3150;AF=0.628994;AN=5008;NS=2504;DP=22171;EAS_AF=0.8829;AMR_AF=0.5591;AFR_AF=0.4644;EUR_AF=0.5179;SAS_AF=0.7536;AA=c|||;VT=SNP
7	24463193	rs28665026	G	A	100	PASS	AC=2977;AF=0.594449;AN=5008;NS=2504;DP=20897;EAS_AF=0.876;AMR_AF=0.5159;AFR_AF=0.4599;EUR_AF=0.4105;SAS_AF=0.7311;AA=G|||;VT=SNP
7	24463408	rs139299856	G	T	100	PASS	AC=319;AF=0.0636981;AN=5008;NS=2504;DP=18042;EAS_AF=0.1359;AMR_AF=0.0101;AFR_AF=0.0303;EUR_AF=0.0288;SAS_AF=0.1084;AA=G|||;VT=SNP
7	24463409	rs149727258	G	T	100	PASS	AC=319;AF=0.0636981;AN=5008;NS=2504;DP=18013;EAS_AF=0.1359;AMR_AF=0.0101;AFR_AF=0.0303;EUR_AF=0.0288;SAS_AF=0.1084;AA=G|||;VT=SNP
7	24463553	rs10951012	A	C	100	PASS	AC=1669;AF=0.333267;AN=5008;NS=2504;DP=19368;EAS_AF=0.3254;AMR_AF=0.3271;AFR_AF=0.3207;EUR_AF=0.3728;SAS_AF=0.3221;AA=A|||;VT=SNP
7	24463815	rs10951013	G	A	100	PASS	AC=1138;AF=0.227236;AN=5008;NS=2504;DP=20009;EAS_AF=0.002;AMR_AF=0.2882;AFR_AF=0.4085;EUR_AF=0.2843;SAS_AF=0.1125;AA=g|||;VT=SNP
7	24463844	rs74534161	A	G	100	PASS	AC=504;AF=0.100639;AN=5008;NS=2504;DP=20159;EAS_AF=0.2589;AMR_AF=0.0476;AFR_AF=0.0234;EUR_AF=0.0596;SAS_AF=0.1217;AA=A|||;VT=SNP
7	24463875	rs12531310	C	A	100	PASS	AC=793;AF=0.158347;AN=5008;NS=2504;DP=19663;EAS_AF=0.0407;AMR_AF=0.2392;AFR_AF=0.1157;EUR_AF=0.2396;SAS_AF=0.1963;AA=C|||;VT=SNP
7	24464080	rs984209	T	G	100	PASS	AC=1789;AF=0.357228;AN=5008;NS=2504;DP=20464;EAS_AF=0.3423;AMR_AF=0.3703;AFR_AF=0.3048;EUR_AF=0.3439;SAS_AF=0.4479;AA=T|||;VT=SNP
7	24464219	rs76858987	G	A	100	PASS	AC=521;AF=0.104034;AN=5008;NS=2504;DP=19310;EAS_AF=0.1746;AMR_AF=0.0821;AFR_AF=0.1899;EUR_AF=0.0258;SAS_AF=0.0112;AA=A|||;VT=SNP
7	24464343	rs10228771	C	A	100	PASS	AC=2171;AF=0.433506;AN=5008;NS=2504;DP=18388;EAS_AF=0.3224;AMR_AF=0.451;AFR_AF=0.5068;EUR_AF=0.5368;SAS_AF=0.3303;AA=A|||;VT=SNP
7	24464636	rs2023732	G	C	100	PASS	AC=3523;AF=0.703474;AN=5008;NS=2504;DP=19525;EAS_AF=0.754;AMR_AF=0.781;AFR_AF=0.6989;EUR_AF=0.6501;SAS_AF=0.6575;AA=G|||;VT=SNP
7	24464793	rs79434975	C	G	100	PASS	AC=504;AF=0.100639;AN=5008;NS=2504;DP=19031;EAS_AF=0.1915;AMR_AF=0.049;AFR_AF=0.0545;EUR_AF=0.0676;SAS_AF=0.1401;AA=C|||;VT=SNP
7	24464799	rs62448869	A	T	100	PASS	AC=1694;AF=0.338259;AN=5008;NS=2504;DP=19142;EAS_AF=0.248;AMR_AF=0.2608;AFR_AF=0.3411;EUR_AF=0.4602;SAS_AF=0.3569;AA=T|||;VT=SNP
7	24464806	rs114495245	T	A	100	PASS	AC=520;AF=0.103834;AN=5008;NS=2504;DP=19156;EAS_AF=0.1915;AMR_AF=0.049;AFR_AF=0.0666;EUR_AF=0.0676;SAS_AF=0.1401;AA=T|||;VT=SNP
7	24464911	rs62448870	A	G	100	PASS	AC=1690;AF=0.33746;AN=5008;NS=2504;DP=19314;EAS_AF=0.246;AMR_AF=0.2608;AFR_AF=0.3427;EUR_AF=0.4602;SAS_AF=0.3528;AA=A|||;VT=SNP
7	24465024	rs62448871	A	C	100	PASS	AC=1693;AF=0.338059;AN=5008;NS=2504;DP=19790;EAS_AF=0.246;AMR_AF=0.2594;AFR_AF=0.3427;EUR_AF=0.4612;SAS_AF=0.3558;AA=c|||;VT=SNP
7	24465136	rs62448872	G	A	100	PASS	AC=1170;AF=0.233626;AN=5008;NS=2504;DP=19932;EAS_AF=0.0585;AMR_AF=0.2104;AFR_AF=0.2753;EUR_AF=0.3907;SAS_AF=0.2127;AA=G|||;VT=SNP
7	24465373	rs6958654	T	C	100	PASS	AC=350;AF=0.0698882;AN=5008;NS=2504;DP=21259;EAS_AF=0.002;AMR_AF=0.1945;AFR_AF=0.0068;EUR_AF=0.1332;SAS_AF=0.0716;AA=T|||;VT=SNP
7	24465784	rs6942803	C	A	100	PASS	AC=2295;AF=0.458267;AN=5008;NS=2504;DP=22779;EAS_AF=0.244;AMR_AF=0.3646;AFR_AF=0.6483;EUR_AF=0.5656;SAS_AF=0.3783;AA=a|||;VT=SNP
7	24465888	rs6942832	A	T	100	PASS	AC=710;AF=0.141773;AN=5008;NS=2504;DP=22265;EAS_AF=0.003;AMR_AF=0.1844;AFR_AF=0.0363;EUR_AF=0.3877;SAS_AF=0.1442;AA=A|||;VT=SNP
7	24466547	rs62448875	T	C	100	PASS	AC=871;AF=0.173922;AN=5008;NS=2504;DP=19575;EAS_AF=0.003;AMR_AF=0.196;AFR_AF=0.1505;EUR_AF=0.3897;SAS_AF=0.1442;AA=T|||;VT=SNP
7	24467256	rs10278322	G	C	100	PASS	AC=674;AF=0.134585;AN=5008;NS=2504;DP=17414;EAS_AF=0.1121;AMR_AF=0.2118;AFR_AF=0.0756;EUR_AF=0.161;SAS_AF=0.1554;AA=G|||;VT=SNP
7	24468109	rs7796450	A	T	100	PASS	AC=1136;AF=0.226837;AN=5008;NS=2504;DP=20408;EAS_AF=0.0605;AMR_AF=0.2017;AFR_AF=0.2746;EUR_AF=0.3708;SAS_AF=0.2035;AA=A|||;VT=SNP
7	24468110	rs7796569	C	T	100	PASS	AC=1175;AF=0.234625;AN=5008;NS=2504;DP=20512;EAS_AF=0.0605;AMR_AF=0.2032;AFR_AF=0.3041;EUR_AF=0.3698;SAS_AF=0.2035;AA=T|||;VT=SNP
7	24468285	rs7796645	A	G	100	PASS	AC=1170;AF=0.233626;AN=5008;NS=2504;DP=17823;EAS_AF=0.0605;AMR_AF=0.2032;AFR_AF=0.3041;EUR_AF=0.3648;SAS_AF=0.2035;AA=G|||;VT=SNP
7	24468539	rs12533743	T	C	100	PASS	AC=1155;AF=0.230631;AN=5008;NS=2504;DP=14021;EAS_AF=0.0605;AMR_AF=0.2003;AFR_AF=0.3041;EUR_AF=0.3539;SAS_AF=0.2014;AA=C|||;VT=SNP
7	24468556	rs73078900	A	G	100	PASS	AC=353;AF=0.0704872;AN=5008;NS=2504;DP=13984;EAS_AF=0.002;AMR_AF=0.1988;AFR_AF=0.0076;EUR_AF=0.1332;SAS_AF=0.0706;AA=A|||;VT=SNP
7	24468948	rs75651911	T	C	100	PASS	AC=498;AF=0.0994409;AN=5008;NS=2504;DP=13389;EAS_AF=0.1875;AMR_AF=0.0476;AFR_AF=0.0522;EUR_AF=0.0696;SAS_AF=0.1401;AA=T|||;VT=SNP
7	24469184	rs56671959	C	A	100	PASS	AC=1157;AF=0.23103;AN=5008;NS=2504;DP=21445;EAS_AF=0.0615;AMR_AF=0.2003;AFR_AF=0.3041;EUR_AF=0.3549;SAS_AF=0.2014;AA=A|||;VT=SNP
7	24469952	rs10231223	C	T	100	PASS	AC=2977;AF=0.594449;AN=5008;NS=2504;DP=13109;EAS_AF=0.3611;AMR_AF=0.5749;AFR_AF=0.7224;EUR_AF=0.7276;SAS_AF=0.5389;AA=c|||;VT=SNP
7	24470110	rs12531939	G	A	100	PASS	AC=825;AF=0.164736;AN=5008;NS=2504;DP=9271;EAS_AF=0.003;AMR_AF=0.1859;AFR_AF=0.1498;EUR_AF=0.3638;SAS_AF=0.1319;AA=G|||;VT=SNP
7	24471286	rs11973625	C	T	100	PASS	AC=1101;AF=0.219848;AN=5008;NS=2504;DP=15954;EAS_AF=0.0615;AMR_AF=0.2003;AFR_AF=0.2534;EUR_AF=0.3618;SAS_AF=0.2055;AA=C|||;VT=SNP
7	24471306	rs12700532	C	T	100	PASS	AC=904;AF=0.180511;AN=5008;NS=2504;DP=15660;EAS_AF=0.3075;AMR_AF=0.2219;AFR_AF=0.0378;EUR_AF=0.1193;SAS_AF=0.2761;AA=T|||;VT=SNP
7	24471610	rs60426889	G	T	100	PASS	AC=1147;AF=0.229034;AN=5008;NS=2504;DP=17584;EAS_AF=0.003;AMR_AF=0.2075;AFR_AF=0.3828;EUR_AF=0.3618;SAS_AF=0.1329;AA=G|||;VT=SNP
7	24471711	rs62448887	A	C	100	PASS	AC=1648;AF=0.329073;AN=5008;NS=2504;DP=16460;EAS_AF=0.25;AMR_AF=0.2522;AFR_AF=0.3389;EUR_AF=0.4314;SAS_AF=0.3466;AA=C|||;VT=SNP
7	24471747	rs62448888	G	A	100	PASS	AC=1168;AF=0.233227;AN=5008;NS=2504;DP=16929;EAS_AF=0.0615;AMR_AF=0.2017;AFR_AF=0.3026;EUR_AF=0.3638;SAS_AF=0.2045;AA=G|||;VT=SNP
7	24472247	rs10269288	A	G	100	PASS	AC=3002;AF=0.599441;AN=5008;NS=2504;DP=15791;EAS_AF=0.3611;AMR_AF=0.5778;AFR_AF=0.7194;EUR_AF=0.7286;SAS_AF=0.5654;AA=G|||;VT=SNP
7	24472286	rs142042490	T	C	100	PASS	AC=501;AF=0.10004;AN=5008;NS=2504;DP=15338;EAS_AF=0.1875;AMR_AF=0.049;AFR_AF=0.0537;EUR_AF=0.0676;SAS_AF=0.1421;AA=T|||;VT=SNP
7	24472409	rs6951361	A	G	100	PASS	AC=4644;AF=0.927316;AN=5008;NS=2504;DP=13190;EAS_AF=0.9732;AMR_AF=0.879;AFR_AF=0.966;EUR_AF=0.8748;SAS_AF=0.9162;AA=G|||;VT=SNP
7	24472730	rs28708987	C	T	100	PASS	AC=319;AF=0.0636981;AN=5008;NS=2504;DP=13338;EAS_AF=0.1101;AMR_AF=0.013;AFR_AF=0.0673;EUR_AF=0.0278;SAS_AF=0.0838;AA=C|||;VT=SNP
7	24472908	rs34297299	C	A	100	PASS	AC=761;AF=0.151957;AN=5008;NS=2504;DP=16454;EAS_AF=0.003;AMR_AF=0.1787;AFR_AF=0.1074;EUR_AF=0.3608;SAS_AF=0.1319;AA=C|||;VT=SNP
7	24474099	rs117798381	G	A	100	PASS	AC=227;AF=0.0453275;AN=5008;NS=2504;DP=17501;EAS_AF=0.1091;AMR_AF=0.0086;AFR_AF=0.003;EUR_AF=0.0278;SAS_AF=0.0808;AA=G|||;VT=SNP
7	24474316	rs11772769	A	G	100	PASS	AC=2181;AF=0.435503;AN=5008;NS=2504;DP=20301;EAS_AF=0.2946;AMR_AF=0.3617;AFR_AF=0.4796;EUR_AF=0.6153;SAS_AF=0.3885;AA=A|||;VT=SNP
7	24475071	rs28565050	A	C	100	PASS	AC=1796;AF=0.358626;AN=5008;NS=2504;DP=18802;EAS_AF=0.3462;AMR_AF=0.1945;AFR_AF=0.5749;EUR_AF=0.2326;SAS_AF=0.3252;AA=A|||;VT=SNP
7	24476930	rs10267583	A	G	100	PASS	AC=1807;AF=0.360823;AN=5008;NS=2504;DP=18800;EAS_AF=0.3661;AMR_AF=0.196;AFR_AF=0.5711;EUR_AF=0.2336;SAS_AF=0.319;AA=G|||;VT=SNP
7	24476931	rs77572176	A	G	100	PASS	AC=463;AF=0.0924521;AN=5008;NS=2504;DP=18770;EAS_AF=0.2004;AMR_AF=0.0418;AFR_AF=0.025;EUR_AF=0.0696;SAS_AF=0.1319;AA=A|||;VT=SNP
7	24477997	rs1548424	G	C	100	PASS	AC=862;AF=0.172125;AN=5008;NS=2504;DP=13488;EAS_AF=0.3145;AMR_AF=0.2421;AFR_AF=0.0038;EUR_AF=0.0944;SAS_AF=0.2832;AA=G|||;VT=SNP
7	24478451	rs57559830	T	C	100	PASS	AC=1865;AF=0.372404;AN=5008;NS=2504;DP=15058;EAS_AF=0.3661;AMR_AF=0.1974;AFR_AF=0.6097;EUR_AF=0.2336;SAS_AF=0.3252;AA=C|||;VT=SNP
7	24479001	rs10247006	G	C	100	PASS	AC=729;AF=0.145567;AN=5008;NS=2504;DP=20370;EAS_AF=0.1091;AMR_AF=0.0476;AFR_AF=0.3616;EUR_AF=0.0298;SAS_AF=0.0798;AA=G|||;VT=SNP
7	24479314	rs62448892	T	C	100	PASS	AC=614;AF=0.122604;AN=5008;NS=2504;DP=17441;EAS_AF=0.0565;AMR_AF=0.1066;AFR_AF=0.1831;EUR_AF=0.1342;SAS_AF=0.1084;AA=T|||;VT=SNP
7	24479487	rs41335051	T	C	100	PASS	AC=515;AF=0.102835;AN=5008;NS=2504;DP=21440;EAS_AF=0.2004;AMR_AF=0.0432;AFR_AF=0.062;EUR_AF=0.0696;SAS_AF=0.1339;AA=T|||;VT=SNP
7	24479874	rs62448893	G	A	100	PASS	AC=613;AF=0.122404;AN=5008;NS=2504;DP=20808;EAS_AF=0.0565;AMR_AF=0.1066;AFR_AF=0.1831;EUR_AF=0.1342;SAS_AF=0.1074;AA=A|||;VT=SNP
7	24480819	rs7782423	T	A	100	PASS	AC=1280;AF=0.255591;AN=5008;NS=2504;DP=19435;EAS_AF=0.1567;AMR_AF=0.1542;AFR_AF=0.5499;EUR_AF=0.162;SAS_AF=0.1278;AA=T|||;VT=SNP
7	24480963	rs7799805	G	A	100	PASS	AC=660;AF=0.131789;AN=5008;NS=2504;DP=20526;EAS_AF=0.1002;AMR_AF=0.0476;AFR_AF=0.3616;EUR_AF=0.0278;SAS_AF=0.0204;AA=G|||;VT=SNP
7	24481675	rs17327237	T	G	100	PASS	AC=779;AF=0.155551;AN=5008;NS=2504;DP=20893;EAS_AF=0.0109;AMR_AF=0.1902;AFR_AF=0.0454;EUR_AF=0.3847;SAS_AF=0.1933;AA=T|||;VT=SNP
7	24481889	rs79318026	G	A	100	PASS	AC=156;AF=0.0311502;AN=5008;NS=2504;DP=20075;EAS_AF=0.1002;AMR_AF=0.0086;AFR_AF=0.0023;EUR_AF=0.0258;SAS_AF=0.0204;AA=G|||;VT=SNP
7	24482131	rs73083036	C	T	100	PASS	AC=643;AF=0.128395;AN=5008;NS=2504;DP=16712;EAS_AF=0.003;AMR_AF=0.1787;AFR_AF=0.0303;EUR_AF=0.3539;SAS_AF=0.1227;AA=C|||;VT=SNP
7	24483124	rs76341829	A	G	100	PASS	AC=502;AF=0.10024;AN=5008;NS=2504;DP=21980;EAS_AF=0.1994;AMR_AF=0.0418;AFR_AF=0.0514;EUR_AF=0.0696;SAS_AF=0.137;AA=A|||;VT=SNP
7	24483611	rs1010184	G	C	100	PASS	AC=2207;AF=0.440695;AN=5008;NS=2504;DP=19732;EAS_AF=0.3671;AMR_AF=0.3919;AFR_AF=0.6157;EUR_AF=0.3688;SAS_AF=0.3885;AA=C|||;VT=SNP
7	24483722	rs17149489	C	T	100	PASS	AC=411;AF=0.0820687;AN=5008;NS=2504;DP=18109;EAS_AF=0.1994;AMR_AF=0.0288;AFR_AF=0.0242;EUR_AF=0.0457;SAS_AF=0.1145;AA=C|||;VT=SNP
7	24483969	rs11770345	G	A	100	PASS	AC=663;AF=0.132388;AN=5008;NS=2504;DP=17305;EAS_AF=0.003;AMR_AF=0.1801;AFR_AF=0.0424;EUR_AF=0.3569;SAS_AF=0.1227;AA=G|||;VT=SNP
7	24484263	rs56060725	G	A	100	PASS	AC=615;AF=0.122804;AN=5008;NS=2504;DP=17374;EAS_AF=0.0565;AMR_AF=0.1081;AFR_AF=0.1831;EUR_AF=0.1342;SAS_AF=0.1084;AA=G|||;VT=SNP
7	24484274	rs7779109	A	G	100	PASS	AC=1133;AF=0.226238;AN=5008;NS=2504;DP=17276;EAS_AF=0.2569;AMR_AF=0.1513;AFR_AF=0.2458;EUR_AF=0.2038;SAS_AF=0.2444;AA=G|||;VT=SNP
7	24484417	rs17149497	T	C	100	PASS	AC=616;AF=0.123003;AN=5008;NS=2504;DP=17529;EAS_AF=0.0565;AMR_AF=0.1081;AFR_AF=0.1838;EUR_AF=0.1342;SAS_AF=0.1084;AA=T|||;VT=SNP
7	24484602	rs62448900	C	A	100	PASS	AC=643;AF=0.128395;AN=5008;NS=2504;DP=21705;EAS_AF=0.003;AMR_AF=0.1787;AFR_AF=0.0303;EUR_AF=0.3539;SAS_AF=0.1227;AA=C|||;VT=SNP
7	24484962	rs10242095	A	G	100	PASS	AC=598;AF=0.119409;AN=5008;NS=2504;DP=20795;EAS_AF=0.1081;AMR_AF=0.0375;AFR_AF=0.2693;EUR_AF=0.0298;SAS_AF=0.0787;AA=A|||;VT=SNP
7	24485414	rs975995	A	G	100	PASS	AC=2998;AF=0.598642;AN=5008;NS=2504;DP=13182;EAS_AF=0.3681;AMR_AF=0.5836;AFR_AF=0.7216;EUR_AF=0.7525;SAS_AF=0.5225;AA=G|||;VT=SNP
7	24486549	rs1010185	A	G	100	PASS	AC=2940;AF=0.587061;AN=5008;NS=2504;DP=16765;EAS_AF=0.3681;AMR_AF=0.5793;AFR_AF=0.7194;EUR_AF=0.7316;SAS_AF=0.4908;AA=G|||;VT=SNP
7	24487613	rs28412958	A	G	100	PASS	AC=1491;AF=0.297724;AN=5008;NS=2504;DP=17846;EAS_AF=0.3611;AMR_AF=0.1715;AFR_AF=0.3464;EUR_AF=0.2376;SAS_AF=0.318;AA=G|||;VT=SNP
7	24488276	rs116212990	G	A	100	PASS	AC=221;AF=0.0441294;AN=5008;NS=2504;DP=15349;EAS_AF=0.1062;AMR_AF=0.0086;AFR_AF=0.0045;EUR_AF=0.0288;SAS_AF=0.0746;AA=G|||;VT=SNP
7	24488308	rs62448901	T	G	100	PASS	AC=1469;AF=0.293331;AN=5008;NS=2504;DP=16151;EAS_AF=0.3631;AMR_AF=0.1715;AFR_AF=0.3245;EUR_AF=0.2376;SAS_AF=0.3231;AA=G|||;VT=SNP
7	24488382	rs145986625	T	C	100	PASS	AC=521;AF=0.104034;AN=5008;NS=2504;DP=17576;EAS_AF=0.1994;AMR_AF=0.0432;AFR_AF=0.0628;EUR_AF=0.0726;SAS_AF=0.137;AA=T|||;VT=SNP
7	24488820	rs10281745	T	C	100	PASS	AC=2277;AF=0.454673;AN=5008;NS=2504;DP=20029;EAS_AF=0.3641;AMR_AF=0.3963;AFR_AF=0.6657;EUR_AF=0.3728;SAS_AF=0.3885;AA=C|||;VT=SNP
7	24488998	rs10266300	C	G	100	PASS	AC=2275;AF=0.454273;AN=5008;NS=2504;DP=20251;EAS_AF=0.3641;AMR_AF=0.3963;AFR_AF=0.6657;EUR_AF=0.3728;SAS_AF=0.3865;AA=G|||;VT=SNP
7	24489374	rs10266708	C	T	100	PASS	AC=358;AF=0.0714856;AN=5008;NS=2504;DP=19635;EAS_AF=0.1062;AMR_AF=0.0202;AFR_AF=0.1014;EUR_AF=0.0298;SAS_AF=0.0746;AA=C|||;VT=SNP
7	24490073	rs7782559	C	T	100	PASS	AC=508;AF=0.101438;AN=5008;NS=2504;DP=15562;EAS_AF=0.1915;AMR_AF=0.0432;AFR_AF=0.0613;EUR_AF=0.0726;SAS_AF=0.1339;AA=C|||;VT=SNP
7	24491000	rs17149501	C	T	100	PASS	AC=605;AF=0.120807;AN=5008;NS=2504;DP=20920;EAS_AF=0.0556;AMR_AF=0.1081;AFR_AF=0.1762;EUR_AF=0.1352;SAS_AF=0.1074;AA=C|||;VT=SNP
7	24491379	rs10245586	A	G	100	PASS	AC=1365;AF=0.272564;AN=5008;NS=2504;DP=21851;EAS_AF=0.3542;AMR_AF=0.1657;AFR_AF=0.298;EUR_AF=0.2207;SAS_AF=0.2832;AA=G|||;VT=SNP
7	24491419	rs10278197	C	T	100	PASS	AC=223;AF=0.0445288;AN=5008;NS=2504;DP=20440;EAS_AF=0.1062;AMR_AF=0.0086;AFR_AF=0.0053;EUR_AF=0.0298;SAS_AF=0.0746;AA=c|||;VT=SNP
7	24492042	rs73083057	C	A	100	PASS	AC=604;AF=0.120607;AN=5008;NS=2504;DP=18483;EAS_AF=0.0556;AMR_AF=0.1066;AFR_AF=0.177;EUR_AF=0.1352;SAS_AF=0.1063;AA=C|||;VT=SNP
7	24492155	rs6960084	G	C	100	PASS	AC=2209;AF=0.441094;AN=5008;NS=2504;DP=20263;EAS_AF=0.3562;AMR_AF=0.3876;AFR_AF=0.6657;EUR_AF=0.3559;SAS_AF=0.3507;AA=C|||;VT=SNP
7	24492453	rs10282314	C	T	100	PASS	AC=366;AF=0.0730831;AN=5008;NS=2504;DP=20033;EAS_AF=0.1062;AMR_AF=0.0202;AFR_AF=0.1021;EUR_AF=0.0318;SAS_AF=0.0798;AA=T|||;VT=SNP
7	24492485	rs10282525	G	A	100	PASS	AC=368;AF=0.0734824;AN=5008;NS=2504;DP=20164;EAS_AF=0.1071;AMR_AF=0.0202;AFR_AF=0.1021;EUR_AF=0.0318;SAS_AF=0.0808;AA=G|||;VT=SNP
7	24492578	rs10282438	C	T	100	PASS	AC=362;AF=0.0722843;AN=5008;NS=2504;DP=18889;EAS_AF=0.1052;AMR_AF=0.0202;AFR_AF=0.0998;EUR_AF=0.0318;SAS_AF=0.0798;AA=C|||;VT=SNP
7	24493240	rs10224443	C	T	100	PASS	AC=4259;AF=0.850439;AN=5008;NS=2504;DP=18999;EAS_AF=0.8919;AMR_AF=0.8372;AFR_AF=0.8283;EUR_AF=0.838;SAS_AF=0.8599;AA=T|||;VT=SNP
7	24493781	rs2390978	C	T	100	PASS	AC=675;AF=0.134784;AN=5008;NS=2504;DP=20968;EAS_AF=0.003;AMR_AF=0.1916;AFR_AF=0.0325;EUR_AF=0.3658;SAS_AF=0.1309;AA=C|||;VT=SNP
7	24493865	rs10228064	C	T	100	PASS	AC=185;AF=0.0369409;AN=5008;NS=2504;DP=18660;EAS_AF=0.0962;AMR_AF=0.0144;AFR_AF=0.0219;EUR_AF=0.0288;SAS_AF=0.0204;AA=C|||;VT=SNP
7	24495205	rs7791434	T	G	100	PASS	AC=1718;AF=0.343051;AN=5008;NS=2504;DP=17930;EAS_AF=0.3452;AMR_AF=0.2954;AFR_AF=0.447;EUR_AF=0.2346;SAS_AF=0.3456;AA=T|||;VT=SNP
7	24495816	rs77503999	C	T	100	PASS	AC=158;AF=0.0315495;AN=5008;NS=2504;DP=21185;EAS_AF=0.0962;AMR_AF=0.013;AFR_AF=0.0015;EUR_AF=0.0298;SAS_AF=0.0204;AA=C|||;VT=SNP
7	24495817	rs55703680	G	A	100	PASS	AC=881;AF=0.175919;AN=5008;NS=2504;DP=21182;EAS_AF=0.0506;AMR_AF=0.2277;AFR_AF=0.3162;EUR_AF=0.1292;SAS_AF=0.1268;AA=G|||;VT=SNP
7	24496532	rs75862971	G	A	100	PASS	AC=163;AF=0.0325479;AN=5008;NS=2504;DP=19175;EAS_AF=0.0962;AMR_AF=0.013;AFR_AF=0.0053;EUR_AF=0.0298;SAS_AF=0.0204;AA=G|||;VT=SNP
7	24497871	rs7779060	T	C	100	PASS	AC=1928;AF=0.384984;AN=5008;NS=2504;DP=18626;EAS_AF=0.3244;AMR_AF=0.3631;AFR_AF=0.4766;EUR_AF=0.3459;SAS_AF=0.3793;AA=C|||;VT=SNP
7	24498089	rs12375236	G	A	100	PASS	AC=605;AF=0.120807;AN=5008;NS=2504;DP=17115;EAS_AF=0.1736;AMR_AF=0.0548;AFR_AF=0.1021;EUR_AF=0.0755;SAS_AF=0.1851;AA=G|||;VT=SNP
7	24498700	rs17149509	G	C	100	PASS	AC=605;AF=0.120807;AN=5008;NS=2504;DP=18987;EAS_AF=0.1746;AMR_AF=0.0533;AFR_AF=0.0953;EUR_AF=0.0755;SAS_AF=0.1943;AA=G|||;VT=SNP
7	24499602	rs56388393	G	C	100	PASS	AC=1494;AF=0.298323;AN=5008;NS=2504;DP=17734;EAS_AF=0.2282;AMR_AF=0.2824;AFR_AF=0.4123;EUR_AF=0.2048;SAS_AF=0.3241;AA=G|||;VT=SNP
7	24499951	rs10231310	G	T	100	PASS	AC=1912;AF=0.381789;AN=5008;NS=2504;DP=22673;EAS_AF=0.3135;AMR_AF=0.3631;AFR_AF=0.4773;EUR_AF=0.3459;SAS_AF=0.3732;AA=T|||;VT=SNP
7	24500664	rs28485069	T	C	100	PASS	AC=2280;AF=0.455272;AN=5008;NS=2504;DP=17302;EAS_AF=0.3264;AMR_AF=0.3934;AFR_AF=0.7012;EUR_AF=0.3748;SAS_AF=0.3824;AA=C|||;VT=SNP
7	24502845	rs12673052	A	T	100	PASS	AC=1549;AF=0.309305;AN=5008;NS=2504;DP=19563;EAS_AF=0.3284;AMR_AF=0.2882;AFR_AF=0.3396;EUR_AF=0.2346;SAS_AF=0.3405;AA=A|||;VT=SNP
7	24504078	rs10247968	C	T	100	PASS	AC=160;AF=0.0319489;AN=5008;NS=2504;DP=21611;EAS_AF=0.0952;AMR_AF=0.013;AFR_AF=0.0038;EUR_AF=0.0298;SAS_AF=0.0204;AA=C|||;VT=SNP
7	24504401	rs28709622	C	T	100	PASS	AC=1756;AF=0.350639;AN=5008;NS=2504;DP=21322;EAS_AF=0.3194;AMR_AF=0.3559;AFR_AF=0.3722;EUR_AF=0.3449;SAS_AF=0.3558;AA=T|||;VT=SNP
7	24504481	rs28415358	A	G	100	PASS	AC=2185;AF=0.436302;AN=5008;NS=2504;DP=21812;EAS_AF=0.3165;AMR_AF=0.3862;AFR_AF=0.6604;EUR_AF=0.3668;SAS_AF=0.364;AA=G|||;VT=SNP
7	24504482	rs28406833	A	C	100	PASS	AC=2213;AF=0.441893;AN=5008;NS=2504;DP=22074;EAS_AF=0.3224;AMR_AF=0.389;AFR_AF=0.6694;EUR_AF=0.3738;SAS_AF=0.365;AA=C|||;VT=SNP
7	24504641	rs17149514	G	T	100	PASS	AC=591;AF=0.118011;AN=5008;NS=2504;DP=19492;EAS_AF=0.1815;AMR_AF=0.0548;AFR_AF=0.0885;EUR_AF=0.0736;SAS_AF=0.183;AA=A|||;VT=SNP
7	24505207	rs17149519	A	G	100	PASS	AC=493;AF=0.0984425;AN=5008;NS=2504;DP=19917;EAS_AF=0.1875;AMR_AF=0.0432;AFR_AF=0.0227;EUR_AF=0.0716;SAS_AF=0.1759;AA=A|||;VT=SNP
7	24505653	rs79295977	T	C	100	PASS	AC=617;AF=0.123203;AN=5008;NS=2504;DP=23972;EAS_AF=0.1875;AMR_AF=0.0548;AFR_AF=0.1104;EUR_AF=0.0726;SAS_AF=0.1748;AA=T|||;VT=SNP
7	24506494	rs62448935	A	G	100	PASS	AC=1447;AF=0.288938;AN=5008;NS=2504;DP=16590;EAS_AF=0.3165;AMR_AF=0.1657;AFR_AF=0.3843;EUR_AF=0.2167;SAS_AF=0.2935;AA=A|||;VT=SNP
7	24506606	rs6461808	A	T	100	PASS	AC=2847;AF=0.56849;AN=5008;NS=2504;DP=17898;EAS_AF=0.3204;AMR_AF=0.5793;AFR_AF=0.6604;EUR_AF=0.7704;SAS_AF=0.4847;AA=T|||;VT=SNP
7	24507030	rs62448936	T	C	100	PASS	AC=960;AF=0.191693;AN=5008;NS=2504;DP=20545;EAS_AF=0.0774;AMR_AF=0.2176;AFR_AF=0.09;EUR_AF=0.4602;SAS_AF=0.1524;AA=T|||;VT=SNP
7	24507097	rs74511866	A	G	100	PASS	AC=193;AF=0.0385383;AN=5008;NS=2504;DP=18956;EAS_AF=0.0734;AMR_AF=0.0144;AFR_AF=0.0461;EUR_AF=0.0288;SAS_AF=0.0194;AA=A|||;VT=SNP
7	24507953	rs62448937	G	A	100	PASS	AC=1426;AF=0.284744;AN=5008;NS=2504;DP=19810;EAS_AF=0.3036;AMR_AF=0.1657;AFR_AF=0.3858;EUR_AF=0.2157;SAS_AF=0.2843;AA=A|||;VT=SNP
7	24508538	rs6966939	G	A	100	PASS	AC=2788;AF=0.556709;AN=5008;NS=2504;DP=17689;EAS_AF=0.3085;AMR_AF=0.5677;AFR_AF=0.6604;EUR_AF=0.7465;SAS_AF=0.4693;AA=A|||;VT=SNP
7	24508935	rs75050733	A	G	100	PASS	AC=570;AF=0.113818;AN=5008;NS=2504;DP=17606;EAS_AF=0.1766;AMR_AF=0.0519;AFR_AF=0.0915;EUR_AF=0.0726;SAS_AF=0.1656;AA=A|||;VT=SNP
7	24508946	rs28780399	C	T	100	PASS	AC=1448;AF=0.289137;AN=5008;NS=2504;DP=17426;EAS_AF=0.3046;AMR_AF=0.1657;AFR_AF=0.4039;EUR_AF=0.2157;SAS_AF=0.2812;AA=T|||;VT=SNP
7	24509182	rs28808734	A	C	100	PASS	AC=1350;AF=0.269569;AN=5008;NS=2504;DP=15074;EAS_AF=0.3085;AMR_AF=0.1052;AFR_AF=0.4652;EUR_AF=0.1024;SAS_AF=0.2536;AA=A|||;VT=SNP
7	24509260	rs2893168	C	T	100	PASS	AC=4433;AF=0.885184;AN=5008;NS=2504;DP=14365;EAS_AF=0.7718;AMR_AF=0.9366;AFR_AF=0.9168;EUR_AF=0.9185;SAS_AF=0.8885;AA=T|||;VT=SNP
7	24509582	rs10951017	G	C	100	PASS	AC=2782;AF=0.555511;AN=5008;NS=2504;DP=15885;EAS_AF=0.3095;AMR_AF=0.5677;AFR_AF=0.6551;EUR_AF=0.7465;SAS_AF=0.4693;AA=C|||;VT=SNP
7	24509698	rs10951018	G	A	100	PASS	AC=2168;AF=0.432907;AN=5008;NS=2504;DP=15971;EAS_AF=0.3065;AMR_AF=0.3588;AFR_AF=0.4493;EUR_AF=0.6203;SAS_AF=0.4008;AA=A|||;VT=SNP
7	24510801	rs10234295	G	A	100	PASS	AC=2784;AF=0.555911;AN=5008;NS=2504;DP=16992;EAS_AF=0.3095;AMR_AF=0.5648;AFR_AF=0.6581;EUR_AF=0.7465;SAS_AF=0.4693;AA=-|||;VT=SNP
7	24511567	rs12112216	G	C	100	PASS	AC=1502;AF=0.29992;AN=5008;NS=2504;DP=20791;EAS_AF=0.3085;AMR_AF=0.17;AFR_AF=0.4395;EUR_AF=0.2157;SAS_AF=0.2812;AA=C|||;VT=SNP
7	24512394	rs10271357	A	G	100	PASS	AC=135;AF=0.0269569;AN=5008;NS=2504;DP=20445;EAS_AF=0.0734;AMR_AF=0.013;AFR_AF=0.003;EUR_AF=0.0288;SAS_AF=0.0194;AA=A|||;VT=SNP
7	24513020	rs7784509	C	G	100	PASS	AC=563;AF=0.11242;AN=5008;NS=2504;DP=20911;EAS_AF=0.1736;AMR_AF=0.0519;AFR_AF=0.0908;EUR_AF=0.0726;SAS_AF=0.1626;AA=C|||;VT=SNP
7	24513648	rs7789043	C	T	100	PASS	AC=570;AF=0.113818;AN=5008;NS=2504;DP=20942;EAS_AF=0.1776;AMR_AF=0.0519;AFR_AF=0.0908;EUR_AF=0.0726;SAS_AF=0.1656;AA=C|||;VT=SNP
7	24514101	rs28459952	T	C	100	PASS	AC=148;AF=0.0295527;AN=5008;NS=2504;DP=23163;EAS_AF=0.0873;AMR_AF=0.013;AFR_AF=0.0023;EUR_AF=0.0288;SAS_AF=0.0194;AA=T|||;VT=SNP
7	24514635	rs6943230	T	C	100	PASS	AC=820;AF=0.163738;AN=5008;NS=2504;DP=16895;EAS_AF=0.2708;AMR_AF=0.0692;AFR_AF=0.1498;EUR_AF=0.1074;SAS_AF=0.1973;AA=T|||;VT=SNP
7	24514729	rs6961237	A	G	100	PASS	AC=4432;AF=0.884984;AN=5008;NS=2504;DP=17605;EAS_AF=0.7728;AMR_AF=0.9366;AFR_AF=0.9198;EUR_AF=0.9135;SAS_AF=0.8875;AA=G|||;VT=SNP
7	24515356	rs2078928	A	T	100	PASS	AC=2245;AF=0.448283;AN=5008;NS=2504;DP=18820;EAS_AF=0.3105;AMR_AF=0.3559;AFR_AF=0.5197;EUR_AF=0.5944;SAS_AF=0.409;AA=T|||;VT=SNP
7	24515741	rs739538	T	A	100	PASS	AC=593;AF=0.118411;AN=5008;NS=2504;DP=19618;EAS_AF=0.1786;AMR_AF=0.0533;AFR_AF=0.0983;EUR_AF=0.0726;SAS_AF=0.1769;AA=T|||;VT=SNP
7	24516013	rs739540	T	C	100	PASS	AC=2292;AF=0.457668;AN=5008;NS=2504;DP=19618;EAS_AF=0.3095;AMR_AF=0.3646;AFR_AF=0.5318;EUR_AF=0.6203;SAS_AF=0.409;AA=C|||;VT=SNP
7	24516352	rs17149538	C	T	100	PASS	AC=918;AF=0.183307;AN=5008;NS=2504;DP=20203;EAS_AF=0.254;AMR_AF=0.0764;AFR_AF=0.2436;EUR_AF=0.1014;SAS_AF=0.1892;AA=T|||;VT=SNP
7	24516645	rs6943268	A	G	100	PASS	AC=2281;AF=0.455471;AN=5008;NS=2504;DP=20326;EAS_AF=0.3115;AMR_AF=0.3617;AFR_AF=0.5469;EUR_AF=0.5915;SAS_AF=0.407;AA=t|||;VT=SNP
7	24517195	rs719082	C	T	100	PASS	AC=2514;AF=0.501997;AN=5008;NS=2504;DP=21355;EAS_AF=0.3056;AMR_AF=0.5504;AFR_AF=0.466;EUR_AF=0.7465;SAS_AF=0.4673;AA=T|||;VT=SNP
7	24518977	rs6954701	A	G	100	PASS	AC=3717;AF=0.742212;AN=5008;NS=2504;DP=15708;EAS_AF=0.619;AMR_AF=0.7507;AFR_AF=0.7511;EUR_AF=0.8509;SAS_AF=0.7393;AA=G|||;VT=SNP
7	24519008	rs6955203	G	A	100	PASS	AC=2613;AF=0.521765;AN=5008;NS=2504;DP=14960;EAS_AF=0.2996;AMR_AF=0.5605;AFR_AF=0.5356;EUR_AF=0.7475;SAS_AF=0.4724;AA=A|||;VT=SNP
7	24519656	rs11766140	G	A	100	PASS	AC=1145;AF=0.228634;AN=5008;NS=2504;DP=18413;EAS_AF=0.003;AMR_AF=0.3847;AFR_AF=0.143;EUR_AF=0.504;SAS_AF=0.183;AA=G|||;VT=SNP
7	24520652	rs1858959	G	A	100	PASS	AC=2366;AF=0.472444;AN=5008;NS=2504;DP=16719;EAS_AF=0.2956;AMR_AF=0.5418;AFR_AF=0.3691;EUR_AF=0.7475;SAS_AF=0.4622;AA=A|||;VT=SNP
7	24521566	rs11767990	C	T	100	PASS	AC=2756;AF=0.550319;AN=5008;NS=2504;DP=20374;EAS_AF=0.2966;AMR_AF=0.5692;AFR_AF=0.6483;EUR_AF=0.7475;SAS_AF=0.4632;AA=T|||;VT=SNP
7	24521902	rs11761314	A	G	100	PASS	AC=2760;AF=0.551118;AN=5008;NS=2504;DP=18866;EAS_AF=0.2966;AMR_AF=0.5692;AFR_AF=0.6513;EUR_AF=0.7475;SAS_AF=0.4632;AA=G|||;VT=SNP
7	24523181	rs983127	G	C	100	PASS	AC=1143;AF=0.228235;AN=5008;NS=2504;DP=18266;EAS_AF=0.003;AMR_AF=0.3833;AFR_AF=0.1437;EUR_AF=0.505;SAS_AF=0.18;AA=G|||;VT=SNP
7	24524006	rs12672156	C	T	100	PASS	AC=117;AF=0.0233626;AN=5008;NS=2504;DP=15700;EAS_AF=0.0675;AMR_AF=0.013;AFR_AF=0.0008;EUR_AF=0.0268;SAS_AF=0.0123;AA=T|||;VT=SNP
7	24524095	rs10951019	G	A	100	PASS	AC=1879;AF=0.3752;AN=5008;NS=2504;DP=14726;EAS_AF=0.1667;AMR_AF=0.4467;AFR_AF=0.3646;EUR_AF=0.5765;SAS_AF=0.3466;AA=G|||;VT=SNP
7	24525704	rs2521224	C	T	100	PASS	AC=1543;AF=0.308107;AN=5008;NS=2504;DP=17421;EAS_AF=0.3125;AMR_AF=0.2464;AFR_AF=0.4418;EUR_AF=0.2117;SAS_AF=0.2658;AA=T|||;VT=SNP
7	24525864	rs78519326	A	G	100	PASS	AC=294;AF=0.0587061;AN=5008;NS=2504;DP=17293;EAS_AF=0.0466;AMR_AF=0.013;AFR_AF=0.1082;EUR_AF=0.0298;SAS_AF=0.0665;AA=A|||;VT=SNP
7	24526039	rs6461809	T	C	100	PASS	AC=2151;AF=0.429513;AN=5008;NS=2504;DP=15697;EAS_AF=0.629;AMR_AF=0.3573;AFR_AF=0.4266;EUR_AF=0.2475;SAS_AF=0.4663;AA=T|||;VT=SNP
7	24526740	rs981747	T	C	100	PASS	AC=3741;AF=0.747005;AN=5008;NS=2504;DP=18374;EAS_AF=0.8581;AMR_AF=0.7046;AFR_AF=0.8464;EUR_AF=0.5099;SAS_AF=0.772;AA=C|||;VT=SNP
7	24526915	rs78203657	T	C	100	PASS	AC=749;AF=0.149561;AN=5008;NS=2504;DP=20478;EAS_AF=0.2014;AMR_AF=0.1888;AFR_AF=0.087;EUR_AF=0.1034;SAS_AF=0.2004;AA=T|||;VT=SNP
7	24527631	rs80047701	G	A	100	PASS	AC=337;AF=0.0672923;AN=5008;NS=2504;DP=21008;EAS_AF=0.0417;AMR_AF=0.0735;AFR_AF=0.1127;EUR_AF=0.0298;SAS_AF=0.0665;AA=A|||;VT=SNP
7	24527654	rs10231068	A	T	100	PASS	AC=2173;AF=0.433906;AN=5008;NS=2504;DP=19830;EAS_AF=0.6508;AMR_AF=0.3573;AFR_AF=0.4236;EUR_AF=0.2485;SAS_AF=0.4693;AA=A|||;VT=SNP
7	24529055	rs2711111	A	G	100	PASS	AC=4136;AF=0.825879;AN=5008;NS=2504;DP=18536;EAS_AF=0.998;AMR_AF=0.755;AFR_AF=0.8873;EUR_AF=0.5765;SAS_AF=0.8722;AA=G|||;VT=SNP
7	24529342	rs2390979	T	A	100	PASS	AC=3658;AF=0.730431;AN=5008;NS=2504;DP=15455;EAS_AF=0.8978;AMR_AF=0.6988;AFR_AF=0.7572;EUR_AF=0.5089;SAS_AF=0.772;AA=A|||;VT=SNP
7	24529993	rs976680	A	T	100	PASS	AC=2165;AF=0.432308;AN=5008;NS=2504;DP=16907;EAS_AF=0.6538;AMR_AF=0.3588;AFR_AF=0.413;EUR_AF=0.2485;SAS_AF=0.4714;AA=A|||;VT=SNP
7	24530016	rs976681	G	A	100	PASS	AC=2163;AF=0.431909;AN=5008;NS=2504;DP=16540;EAS_AF=0.6528;AMR_AF=0.3573;AFR_AF=0.413;EUR_AF=0.2485;SAS_AF=0.4714;AA=G|||;VT=SNP
7	24530222	rs10240106	A	G	100	PASS	AC=743;AF=0.148363;AN=5008;NS=2504;DP=19998;EAS_AF=0.1994;AMR_AF=0.1888;AFR_AF=0.087;EUR_AF=0.1034;SAS_AF=0.1963;AA=A|||;VT=SNP
7	24530793	rs57952494	A	G	100	PASS	AC=331;AF=0.0660942;AN=5008;NS=2504;DP=19443;EAS_AF=0.0417;AMR_AF=0.0735;AFR_AF=0.1082;EUR_AF=0.0298;SAS_AF=0.0665;AA=A|||;VT=SNP
7	24531346	rs17149577	A	T	100	PASS	AC=2148;AF=0.428914;AN=5008;NS=2504;DP=15888;EAS_AF=0.6548;AMR_AF=0.3559;AFR_AF=0.4032;EUR_AF=0.2485;SAS_AF=0.4683;AA=A|||;VT=SNP
7	24531477	rs2521227	A	C	100	PASS	AC=3701;AF=0.739018;AN=5008;NS=2504;DP=15710;EAS_AF=0.8978;AMR_AF=0.6988;AFR_AF=0.7897;EUR_AF=0.5089;SAS_AF=0.772;AA=C|||;VT=SNP
7	24531534	rs16873668	A	T	100	PASS	AC=2168;AF=0.432907;AN=5008;NS=2504;DP=15542;EAS_AF=0.6498;AMR_AF=0.3559;AFR_AF=0.4221;EUR_AF=0.2485;SAS_AF=0.4683;AA=A|||;VT=SNP
7	24531931	rs10277950	G	A	100	PASS	AC=1670;AF=0.333466;AN=5008;NS=2504;DP=15141;EAS_AF=0.6528;AMR_AF=0.1744;AFR_AF=0.2829;EUR_AF=0.1272;SAS_AF=0.3978;AA=G|||;VT=SNP
7	24534070	rs2521230	T	C	100	PASS	AC=3677;AF=0.734225;AN=5008;NS=2504;DP=19833;EAS_AF=0.8889;AMR_AF=0.6988;AFR_AF=0.7776;EUR_AF=0.5099;SAS_AF=0.772;AA=C|||;VT=SNP
7	24535650	rs10250643	T	G	100	PASS	AC=2165;AF=0.432308;AN=5008;NS=2504;DP=19325;EAS_AF=0.6319;AMR_AF=0.3617;AFR_AF=0.4062;EUR_AF=0.2724;SAS_AF=0.4765;AA=T|||;VT=SNP
7	24536700	rs6956276	C	T	100	PASS	AC=2086;AF=0.416534;AN=5008;NS=2504;DP=17034;EAS_AF=0.63;AMR_AF=0.3631;AFR_AF=0.3555;EUR_AF=0.2724;SAS_AF=0.4652;AA=C|||;VT=SNP
7	24536701	rs2521219	A	G	100	PASS	AC=3341;AF=0.667133;AN=5008;NS=2504;DP=16971;EAS_AF=0.9048;AMR_AF=0.6441;AFR_AF=0.6067;EUR_AF=0.4384;SAS_AF=0.7556;AA=A|||;VT=SNP
7	24536974	rs28661073	T	C	100	PASS	AC=800;AF=0.159744;AN=5008;NS=2504;DP=21385;EAS_AF=0.2073;AMR_AF=0.1873;AFR_AF=0.1135;EUR_AF=0.1074;SAS_AF=0.2076;AA=T|||;VT=SNP
7	24538061	rs4513880	G	C	100	PASS	AC=3016;AF=0.602236;AN=5008;NS=2504;DP=18122;EAS_AF=0.8085;AMR_AF=0.585;AFR_AF=0.5454;EUR_AF=0.3728;SAS_AF=0.7147;AA=G|||;VT=SNP
7	24538132	rs111299740	A	G	100	PASS	AC=780;AF=0.155751;AN=5008;NS=2504;DP=19011;EAS_AF=0.2063;AMR_AF=0.1888;AFR_AF=0.0983;EUR_AF=0.1074;SAS_AF=0.2076;AA=A|||;VT=SNP
7	24539998	rs2711108	C	G	100	PASS	AC=3285;AF=0.65595;AN=5008;NS=2504;DP=14081;EAS_AF=0.7778;AMR_AF=0.6138;AFR_AF=0.705;EUR_AF=0.4264;SAS_AF=0.7301;AA=G|||;VT=SNP
7	24540300	rs17387919	T	C	100	PASS	AC=846;AF=0.16893;AN=5008;NS=2504;DP=17525;EAS_AF=0.2034;AMR_AF=0.219;AFR_AF=0.0998;EUR_AF=0.1412;SAS_AF=0.2198;AA=T|||;VT=SNP
7	24540490	rs4236315	T	C	100	PASS	AC=3089;AF=0.616813;AN=5008;NS=2504;DP=20442;EAS_AF=0.7778;AMR_AF=0.6052;AFR_AF=0.5552;EUR_AF=0.4314;SAS_AF=0.7331;AA=T|||;VT=SNP
7	24541271	rs4719771	T	C	100	PASS	AC=1348;AF=0.269169;AN=5008;NS=2504;DP=18200;EAS_AF=0.505;AMR_AF=0.1455;AFR_AF=0.1747;EUR_AF=0.1342;SAS_AF=0.3804;AA=T|||;VT=SNP
7	24542565	rs4719772	G	T	100	PASS	AC=2691;AF=0.53734;AN=5008;NS=2504;DP=14158;EAS_AF=0.7083;AMR_AF=0.5288;AFR_AF=0.4039;EUR_AF=0.4215;SAS_AF=0.6667;AA=G|||;VT=SNP
7	24543491	rs10246290	G	A	100	PASS	AC=1341;AF=0.267772;AN=5008;NS=2504;DP=17529;EAS_AF=0.503;AMR_AF=0.1455;AFR_AF=0.174;EUR_AF=0.1332;SAS_AF=0.3773;AA=G|||;VT=SNP
7	24543646	rs11765493	G	C	100	PASS	AC=1314;AF=0.26238;AN=5008;NS=2504;DP=15620;EAS_AF=0.503;AMR_AF=0.1441;AFR_AF=0.1558;EUR_AF=0.1332;SAS_AF=0.3753;AA=G|||;VT=SNP
7	24543979	rs12669298	C	T	100	PASS	AC=131;AF=0.0261581;AN=5008;NS=2504;DP=14555;EAS_AF=0.0665;AMR_AF=0.013;AFR_AF=0.0008;EUR_AF=0.0278;SAS_AF=0.0266;AA=C|||;VT=SNP
7	24544188	rs9918576	C	T	100	PASS	AC=2741;AF=0.547324;AN=5008;NS=2504;DP=12303;EAS_AF=0.8264;AMR_AF=0.4323;AFR_AF=0.4826;EUR_AF=0.3241;SAS_AF=0.6585;AA=C|||;VT=SNP
7	24545032	rs10266515	T	A	100	PASS	AC=708;AF=0.141374;AN=5008;NS=2504;DP=15562;EAS_AF=0.1746;AMR_AF=0.1859;AFR_AF=0.0068;EUR_AF=0.1481;SAS_AF=0.2505;AA=T|||;VT=SNP
7	24545088	rs58632387	A	C	100	PASS	AC=277;AF=0.0553115;AN=5008;NS=2504;DP=15155;EAS_AF=0.0585;AMR_AF=0.111;AFR_AF=0.0129;EUR_AF=0.0855;SAS_AF=0.0389;AA=A|||;VT=SNP
7	24545381	rs10266855	T	C	100	PASS	AC=1407;AF=0.28095;AN=5008;NS=2504;DP=16855;EAS_AF=0.5437;AMR_AF=0.183;AFR_AF=0.1558;EUR_AF=0.1491;SAS_AF=0.3845;AA=T|||;VT=SNP
7	24546251	rs78124840	C	T	100	PASS	AC=264;AF=0.0527157;AN=5008;NS=2504;DP=15650;EAS_AF=0.0585;AMR_AF=0.111;AFR_AF=0.003;EUR_AF=0.0855;SAS_AF=0.0389;AA=C|||;VT=SNP
7	24547294	rs11524615	G	A	100	PASS	AC=881;AF=0.175919;AN=5008;NS=2504;DP=20100;EAS_AF=0.2679;AMR_AF=0.2277;AFR_AF=0.0356;EUR_AF=0.1143;SAS_AF=0.2975;AA=G|||;VT=SNP
7	24547490	rs34441881	T	C	100	PASS	AC=374;AF=0.0746805;AN=5008;NS=2504;DP=19486;EAS_AF=0.1151;AMR_AF=0.0706;AFR_AF=0.0015;EUR_AF=0.0765;SAS_AF=0.1329;AA=T|||;VT=SNP
7	24548327	rs11771214	A	G	100	PASS	AC=1299;AF=0.259385;AN=5008;NS=2504;DP=18309;EAS_AF=0.5337;AMR_AF=0.1585;AFR_AF=0.1536;EUR_AF=0.0924;SAS_AF=0.363;AA=A|||;VT=SNP
7	24548340	rs76582536	A	G	100	PASS	AC=266;AF=0.053115;AN=5008;NS=2504;DP=18487;EAS_AF=0.0585;AMR_AF=0.111;AFR_AF=0.003;EUR_AF=0.0875;SAS_AF=0.0389;AA=A|||;VT=SNP
7	24548986	rs35170308	A	T	100	PASS	AC=1325;AF=0.264577;AN=5008;NS=2504;DP=14963;EAS_AF=0.5337;AMR_AF=0.1585;AFR_AF=0.1717;EUR_AF=0.0934;SAS_AF=0.364;AA=A|||;VT=SNP
7	24549526	rs11976703	C	A	100	PASS	AC=727;AF=0.145168;AN=5008;NS=2504;DP=22613;EAS_AF=0.12;AMR_AF=0.0879;AFR_AF=0.3298;EUR_AF=0.0686;SAS_AF=0.0409;AA=C|||;VT=SNP
7	24551993	rs11768140	G	A	100	PASS	AC=2552;AF=0.509585;AN=5008;NS=2504;DP=21147;EAS_AF=0.3383;AMR_AF=0.7032;AFR_AF=0.2965;EUR_AF=0.7813;SAS_AF=0.5573;AA=g|||;VT=SNP
7	24552746	rs9639499	T	C	100	PASS	AC=3930;AF=0.784744;AN=5008;NS=2504;DP=16949;EAS_AF=0.879;AMR_AF=0.866;AFR_AF=0.5023;EUR_AF=0.8748;SAS_AF=0.9192;AA=T|||;VT=SNP
7	24553708	rs4722370	C	T	100	PASS	AC=1270;AF=0.253594;AN=5008;NS=2504;DP=20539;EAS_AF=0.5317;AMR_AF=0.1585;AFR_AF=0.1558;EUR_AF=0.0924;SAS_AF=0.3323;AA=C|||;VT=SNP
7	24554234	rs4722371	G	A	100	PASS	AC=537;AF=0.107228;AN=5008;NS=2504;DP=17938;EAS_AF=0.0913;AMR_AF=0.1282;AFR_AF=0.0061;EUR_AF=0.1163;SAS_AF=0.2362;AA=G|||;VT=SNP
7	24554565	rs11770891	C	T	100	PASS	AC=1081;AF=0.215855;AN=5008;NS=2504;DP=19880;EAS_AF=0.004;AMR_AF=0.3084;AFR_AF=0.1566;EUR_AF=0.5288;SAS_AF=0.1268;AA=T|||;VT=SNP
7	24555045	rs142709589	C	T	100	PASS	AC=296;AF=0.0591054;AN=5008;NS=2504;DP=18274;EAS_AF=0.0853;AMR_AF=0.1052;AFR_AF=0.0166;EUR_AF=0.0855;SAS_AF=0.0297;AA=C|||;VT=SNP
7	24555333	rs78145215	T	C	100	PASS	AC=350;AF=0.0698882;AN=5008;NS=2504;DP=18924;EAS_AF=0.0913;AMR_AF=0.0576;AFR_AF=0.0598;EUR_AF=0.0626;SAS_AF=0.0777;AA=T|||;VT=SNP
7	24555526	rs74903559	G	C	100	PASS	AC=296;AF=0.0591054;AN=5008;NS=2504;DP=17653;EAS_AF=0.0863;AMR_AF=0.1052;AFR_AF=0.0159;EUR_AF=0.0855;SAS_AF=0.0297;AA=G|||;VT=SNP
7	24556340	rs79759111	T	C	100	PASS	AC=418;AF=0.0834665;AN=5008;NS=2504;DP=21904;EAS_AF=0.0873;AMR_AF=0.1095;AFR_AF=0.1051;EUR_AF=0.0855;SAS_AF=0.0297;AA=T|||;VT=SNP
7	24556668	rs2529081	A	G	100	PASS	AC=640;AF=0.127796;AN=5008;NS=2504;DP=19469;EAS_AF=0.0923;AMR_AF=0.1009;AFR_AF=0.174;EUR_AF=0.1213;SAS_AF=0.1278;AA=A|||;VT=SNP
7	24556672	rs36053817	C	G	100	PASS	AC=1153;AF=0.230232;AN=5008;NS=2504;DP=19566;EAS_AF=0.5079;AMR_AF=0.1513;AFR_AF=0.084;EUR_AF=0.0934;SAS_AF=0.3384;AA=C|||;VT=SNP
7	24556824	rs4722372	G	A	100	PASS	AC=2076;AF=0.414537;AN=5008;NS=2504;DP=18448;EAS_AF=0.6796;AMR_AF=0.3876;AFR_AF=0.2428;EUR_AF=0.2376;SAS_AF=0.5746;AA=G|||;VT=SNP
7	24557029	rs4722373	C	T	100	PASS	AC=2078;AF=0.414936;AN=5008;NS=2504;DP=16769;EAS_AF=0.6796;AMR_AF=0.3876;AFR_AF=0.2428;EUR_AF=0.2386;SAS_AF=0.5757;AA=C|||;VT=SNP
7	24557371	rs2190438	C	T	100	PASS	AC=278;AF=0.0555112;AN=5008;NS=2504;DP=18864;EAS_AF=0.0863;AMR_AF=0.1037;AFR_AF=0.003;EUR_AF=0.0855;SAS_AF=0.0297;AA=C|||;VT=SNP
7	24557497	rs2190437	G	A	100	PASS	AC=3160;AF=0.63099;AN=5008;NS=2504;DP=21178;EAS_AF=0.8581;AMR_AF=0.5994;AFR_AF=0.5408;EUR_AF=0.4443;SAS_AF=0.7331;AA=A|||;VT=SNP
7	24557623	rs75020631	G	C	100	PASS	AC=295;AF=0.0589058;AN=5008;NS=2504;DP=20896;EAS_AF=0.0863;AMR_AF=0.1052;AFR_AF=0.0159;EUR_AF=0.0845;SAS_AF=0.0297;AA=g|||;VT=SNP
7	24557667	rs3922328	C	A	100	PASS	AC=295;AF=0.0589058;AN=5008;NS=2504;DP=21743;EAS_AF=0.0863;AMR_AF=0.1052;AFR_AF=0.0159;EUR_AF=0.0845;SAS_AF=0.0297;AA=C|||;VT=SNP
7	24558055	rs10276688	T	C	100	PASS	AC=737;AF=0.147165;AN=5008;NS=2504;DP=19349;EAS_AF=0.1746;AMR_AF=0.219;AFR_AF=0.025;EUR_AF=0.1421;SAS_AF=0.2382;AA=T|||;VT=SNP
7	24558530	rs2711107	C	T	100	PASS	AC=3010;AF=0.601038;AN=5008;NS=2504;DP=16355;EAS_AF=0.8869;AMR_AF=0.5821;AFR_AF=0.4145;EUR_AF=0.4423;SAS_AF=0.7352;AA=T|||;VT=SNP
7	24558663	rs117147312	G	C	100	PASS	AC=296;AF=0.0591054;AN=5008;NS=2504;DP=19158;EAS_AF=0.0863;AMR_AF=0.1052;AFR_AF=0.0159;EUR_AF=0.0855;SAS_AF=0.0297;AA=G|||;VT=SNP
7	24559344	rs36101866	G	C	100	PASS	AC=1953;AF=0.389976;AN=5008;NS=2504;DP=17682;EAS_AF=0.7083;AMR_AF=0.3703;AFR_AF=0.1157;EUR_AF=0.2356;SAS_AF=0.6053;AA=G|||;VT=SNP
7	24560690	rs2711106	T	C	100	PASS	AC=642;AF=0.128195;AN=5008;NS=2504;DP=18243;EAS_AF=0.0923;AMR_AF=0.0937;AFR_AF=0.1929;EUR_AF=0.1074;SAS_AF=0.1237;AA=T|||;VT=SNP
7	24561060	rs2190436	G	A	100	PASS	AC=1067;AF=0.213059;AN=5008;NS=2504;DP=17391;EAS_AF=0.1786;AMR_AF=0.2032;AFR_AF=0.3048;EUR_AF=0.1918;SAS_AF=0.1534;AA=A|||;VT=SNP
7	24561192	rs2190435	C	T	100	PASS	AC=417;AF=0.0832668;AN=5008;NS=2504;DP=18730;EAS_AF=0.0863;AMR_AF=0.1095;AFR_AF=0.1051;EUR_AF=0.0855;SAS_AF=0.0297;AA=C|||;VT=SNP
7	24561317	rs2214939	T	G	100	PASS	AC=1057;AF=0.211062;AN=5008;NS=2504;DP=19018;EAS_AF=0.1786;AMR_AF=0.2017;AFR_AF=0.298;EUR_AF=0.1918;SAS_AF=0.1534;AA=G|||;VT=SNP
7	24561567	rs2711105	T	G	100	PASS	AC=656;AF=0.13099;AN=5008;NS=2504;DP=21238;EAS_AF=0.0933;AMR_AF=0.0951;AFR_AF=0.202;EUR_AF=0.1074;SAS_AF=0.1237;AA=T|||;VT=SNP
7	24562158	rs4719773	T	C	100	PASS	AC=738;AF=0.147364;AN=5008;NS=2504;DP=20612;EAS_AF=0.1746;AMR_AF=0.219;AFR_AF=0.025;EUR_AF=0.1431;SAS_AF=0.2382;AA=T|||;VT=SNP
7	24562279	rs2711104	C	T	100	PASS	AC=1058;AF=0.211262;AN=5008;NS=2504;DP=19791;EAS_AF=0.1786;AMR_AF=0.2032;AFR_AF=0.2988;EUR_AF=0.1909;SAS_AF=0.1534;AA=T|||;VT=SNP
7	24563948	rs76236658	A	G	100	PASS	AC=297;AF=0.0593051;AN=5008;NS=2504;DP=16989;EAS_AF=0.0873;AMR_AF=0.1052;AFR_AF=0.0159;EUR_AF=0.0855;SAS_AF=0.0297;AA=A|||;VT=SNP
7	24564953	rs61056434	G	A	100	PASS	AC=622;AF=0.124201;AN=5008;NS=2504;DP=17420;EAS_AF=0.0913;AMR_AF=0.0922;AFR_AF=0.18;EUR_AF=0.1064;SAS_AF=0.1237;AA=g|||;VT=SNP
7	24565188	rs9639500	C	T	100	PASS	AC=737;AF=0.147165;AN=5008;NS=2504;DP=18425;EAS_AF=0.1746;AMR_AF=0.219;AFR_AF=0.025;EUR_AF=0.1421;SAS_AF=0.2382;AA=C|||;VT=SNP
7	24565460	rs1119811	G	C	100	PASS	AC=1859;AF=0.371206;AN=5008;NS=2504;DP=16477;EAS_AF=0.626;AMR_AF=0.245;AFR_AF=0.2867;EUR_AF=0.1998;SAS_AF=0.4888;AA=C|||;VT=SNP
7	24566835	rs2529077	T	A	100	PASS	AC=1526;AF=0.304712;AN=5008;NS=2504;DP=16859;EAS_AF=0.5347;AMR_AF=0.196;AFR_AF=0.2209;EUR_AF=0.1521;SAS_AF=0.4151;AA=T|||;VT=SNP
7	24567981	rs74744889	T	C	100	PASS	AC=295;AF=0.0589058;AN=5008;NS=2504;DP=18689;EAS_AF=0.0863;AMR_AF=0.1052;AFR_AF=0.0159;EUR_AF=0.0845;SAS_AF=0.0297;AA=T|||;VT=SNP
7	24568021	rs2529076	G	A	100	PASS	AC=624;AF=0.124601;AN=5008;NS=2504;DP=17861;EAS_AF=0.0923;AMR_AF=0.0922;AFR_AF=0.18;EUR_AF=0.1074;SAS_AF=0.1237;AA=G|||;VT=SNP
7	24568120	rs2711100	C	T	100	PASS	AC=1062;AF=0.212061;AN=5008;NS=2504;DP=16701;EAS_AF=0.1786;AMR_AF=0.2032;AFR_AF=0.3011;EUR_AF=0.1918;SAS_AF=0.1534;AA=T|||;VT=SNP
7	24568155	rs2711099	C	T	100	PASS	AC=625;AF=0.1248;AN=5008;NS=2504;DP=16143;EAS_AF=0.0933;AMR_AF=0.0922;AFR_AF=0.18;EUR_AF=0.1074;SAS_AF=0.1237;AA=T|||;VT=SNP
7	24569889	rs75482109	T	C	100	PASS	AC=295;AF=0.0589058;AN=5008;NS=2504;DP=19182;EAS_AF=0.0863;AMR_AF=0.1052;AFR_AF=0.0159;EUR_AF=0.0845;SAS_AF=0.0297;AA=T|||;VT=SNP
7	24569933	rs2711097	C	T	100	PASS	AC=1861;AF=0.371605;AN=5008;NS=2504;DP=18515;EAS_AF=0.625;AMR_AF=0.2464;AFR_AF=0.2859;EUR_AF=0.2008;SAS_AF=0.4908;AA=T|||;VT=SNP
7	24570737	rs2529071	T	C	100	PASS	AC=648;AF=0.129393;AN=5008;NS=2504;DP=18356;EAS_AF=0.0923;AMR_AF=0.0951;AFR_AF=0.1952;EUR_AF=0.1093;SAS_AF=0.1237;AA=T|||;VT=SNP
7	24571038	rs2529069	T	C	100	PASS	AC=2388;AF=0.476837;AN=5008;NS=2504;DP=20699;EAS_AF=0.7133;AMR_AF=0.3617;AFR_AF=0.4705;EUR_AF=0.2853;SAS_AF=0.5204;AA=C|||;VT=SNP
7	24571485	rs1029602	C	T	100	PASS	AC=1180;AF=0.235623;AN=5008;NS=2504;DP=21219;EAS_AF=0.1786;AMR_AF=0.2089;AFR_AF=0.3873;EUR_AF=0.1918;SAS_AF=0.1534;AA=T|||;VT=SNP
7	24572479	rs1015650	A	T	100	PASS	AC=1191;AF=0.237819;AN=5008;NS=2504;DP=17261;EAS_AF=0.5347;AMR_AF=0.1513;AFR_AF=0.0915;EUR_AF=0.0934;SAS_AF=0.3395;AA=A|||;VT=SNP
7	24572794	rs12668620	C	T	100	PASS	AC=1180;AF=0.235623;AN=5008;NS=2504;DP=20136;EAS_AF=0.5337;AMR_AF=0.1513;AFR_AF=0.0847;EUR_AF=0.0934;SAS_AF=0.3384;AA=C|||;VT=SNP
7	24572827	rs2529068	G	A	100	PASS	AC=754;AF=0.150559;AN=5008;NS=2504;DP=19227;EAS_AF=0.0923;AMR_AF=0.1023;AFR_AF=0.2731;EUR_AF=0.1074;SAS_AF=0.1237;AA=G|||;VT=SNP
7	24573002	rs1014116	T	C	100	PASS	AC=740;AF=0.147764;AN=5008;NS=2504;DP=17503;EAS_AF=0.1746;AMR_AF=0.219;AFR_AF=0.025;EUR_AF=0.1431;SAS_AF=0.2403;AA=T|||;VT=SNP
7	24573462	rs13241379	G	A	100	PASS	AC=1182;AF=0.236022;AN=5008;NS=2504;DP=21318;EAS_AF=0.5347;AMR_AF=0.1513;AFR_AF=0.0847;EUR_AF=0.0934;SAS_AF=0.3395;AA=G|||;VT=SNP
7	24576083	rs11771088	T	C	100	PASS	AC=1211;AF=0.241813;AN=5008;NS=2504;DP=14180;EAS_AF=0.5357;AMR_AF=0.1499;AFR_AF=0.0855;EUR_AF=0.0934;SAS_AF=0.3681;AA=T|||;VT=SNP
7	24577591	rs13236354	A	T	100	PASS	AC=1182;AF=0.236022;AN=5008;NS=2504;DP=21315;EAS_AF=0.5357;AMR_AF=0.1499;AFR_AF=0.0847;EUR_AF=0.0934;SAS_AF=0.3395;AA=A|||;VT=SNP
7	24577693	rs10951023	C	T	100	PASS	AC=1190;AF=0.23762;AN=5008;NS=2504;DP=23267;EAS_AF=0.5337;AMR_AF=0.1513;AFR_AF=0.0915;EUR_AF=0.0934;SAS_AF=0.3395;AA=C|||;VT=SNP
7	24577999	rs10951024	T	C	100	PASS	AC=1209;AF=0.241414;AN=5008;NS=2504;DP=22134;EAS_AF=0.5357;AMR_AF=0.1499;AFR_AF=0.0847;EUR_AF=0.0934;SAS_AF=0.3671;AA=T|||;VT=SNP
7	24578445	rs12700535	C	A	100	PASS	AC=1942;AF=0.38778;AN=5008;NS=2504;DP=14410;EAS_AF=0.628;AMR_AF=0.2522;AFR_AF=0.3631;EUR_AF=0.2008;SAS_AF=0.4622;AA=A|||;VT=SNP
7	24578469	rs4292585	A	T	100	PASS	AC=289;AF=0.0577077;AN=5008;NS=2504;DP=14187;EAS_AF=0.0853;AMR_AF=0.098;AFR_AF=0.0159;EUR_AF=0.0845;SAS_AF=0.0297;AA=a|||;VT=SNP
7	24578598	rs12155326	A	C	100	PASS	AC=1163;AF=0.232228;AN=5008;NS=2504;DP=14847;EAS_AF=0.1776;AMR_AF=0.2032;AFR_AF=0.3782;EUR_AF=0.1918;SAS_AF=0.1534;AA=C|||;VT=SNP
7	24578659	rs10245219	G	A	100	PASS	AC=392;AF=0.0782748;AN=5008;NS=2504;DP=15965;EAS_AF=0.0298;AMR_AF=0.1628;AFR_AF=0.0053;EUR_AF=0.1034;SAS_AF=0.1411;AA=G|||;VT=SNP
7	24578832	rs12155331	A	T	100	PASS	AC=287;AF=0.0573083;AN=5008;NS=2504;DP=16760;EAS_AF=0.0843;AMR_AF=0.0965;AFR_AF=0.0159;EUR_AF=0.0845;SAS_AF=0.0297;AA=A|||;VT=SNP
7	24578963	rs2711095	C	T	100	PASS	AC=1172;AF=0.234026;AN=5008;NS=2504;DP=17381;EAS_AF=0.1776;AMR_AF=0.2032;AFR_AF=0.385;EUR_AF=0.1918;SAS_AF=0.1534;AA=T|||;VT=SNP
7	24579251	rs2529062	A	G	100	PASS	AC=1164;AF=0.232428;AN=5008;NS=2504;DP=18707;EAS_AF=0.1776;AMR_AF=0.2032;AFR_AF=0.379;EUR_AF=0.1918;SAS_AF=0.1534;AA=G|||;VT=SNP
7	24579279	rs2529061	G	A	100	PASS	AC=753;AF=0.150359;AN=5008;NS=2504;DP=19122;EAS_AF=0.0923;AMR_AF=0.1023;AFR_AF=0.2716;EUR_AF=0.1083;SAS_AF=0.1237;AA=G|||;VT=SNP
7	24579441	rs2529060	T	C	100	PASS	AC=1166;AF=0.232827;AN=5008;NS=2504;DP=19610;EAS_AF=0.1776;AMR_AF=0.2032;AFR_AF=0.379;EUR_AF=0.1928;SAS_AF=0.1544;AA=C|||;VT=SNP
7	24580324	rs12672013	T	C	100	PASS	AC=1208;AF=0.241214;AN=5008;NS=2504;DP=18174;EAS_AF=0.5357;AMR_AF=0.1513;AFR_AF=0.084;EUR_AF=0.0934;SAS_AF=0.3661;AA=T|||;VT=SNP
7	24580342	rs13232202	T	G	100	PASS	AC=1209;AF=0.241414;AN=5008;NS=2504;DP=18312;EAS_AF=0.5357;AMR_AF=0.1527;AFR_AF=0.084;EUR_AF=0.0934;SAS_AF=0.3661;AA=T|||;VT=SNP
7	24580347	rs13244877	C	A	100	PASS	AC=1209;AF=0.241414;AN=5008;NS=2504;DP=18257;EAS_AF=0.5357;AMR_AF=0.1527;AFR_AF=0.084;EUR_AF=0.0934;SAS_AF=0.3661;AA=C|||;VT=SNP
7	24580359	rs10265529	T	C	100	PASS	AC=742;AF=0.148163;AN=5008;NS=2504;DP=18249;EAS_AF=0.1756;AMR_AF=0.2176;AFR_AF=0.025;EUR_AF=0.1441;SAS_AF=0.2413;AA=T|||;VT=SNP
7	24580885	rs12670305	C	A	100	PASS	AC=1211;AF=0.241813;AN=5008;NS=2504;DP=16995;EAS_AF=0.5367;AMR_AF=0.1513;AFR_AF=0.0847;EUR_AF=0.0934;SAS_AF=0.3671;AA=C|||;VT=SNP
7	24580888	rs12672537	T	G	100	PASS	AC=1212;AF=0.242013;AN=5008;NS=2504;DP=16984;EAS_AF=0.5367;AMR_AF=0.1527;AFR_AF=0.0847;EUR_AF=0.0934;SAS_AF=0.3671;AA=T|||;VT=SNP
7	24581129	rs3922327	G	A	100	PASS	AC=1211;AF=0.241813;AN=5008;NS=2504;DP=19922;EAS_AF=0.5357;AMR_AF=0.1513;AFR_AF=0.0847;EUR_AF=0.0944;SAS_AF=0.3671;AA=C|||;VT=SNP
7	24582960	rs17149687	T	C	100	PASS	AC=258;AF=0.0515176;AN=5008;NS=2504;DP=13842;EAS_AF=0.0665;AMR_AF=0.0951;AFR_AF=0.0182;EUR_AF=0.0736;SAS_AF=0.0276;AA=T|||;VT=SNP
7	24584683	rs2711118	G	A	100	PASS	AC=2142;AF=0.427716;AN=5008;NS=2504;DP=22246;EAS_AF=0.5952;AMR_AF=0.2968;AFR_AF=0.4455;EUR_AF=0.2714;SAS_AF=0.4847;AA=A|||;VT=SNP
7	24585643	rs1963791	T	C	100	PASS	AC=1054;AF=0.210463;AN=5008;NS=2504;DP=10608;EAS_AF=0.1587;AMR_AF=0.1945;AFR_AF=0.3185;EUR_AF=0.1869;SAS_AF=0.1534;AA=C|||;VT=SNP
7	24587280	rs11761070	A	C	100	PASS	AC=1413;AF=0.282149;AN=5008;NS=2504;DP=19545;EAS_AF=0.626;AMR_AF=0.0879;AFR_AF=0.3003;EUR_AF=0.0636;SAS_AF=0.2658;AA=A|||;VT=SNP
7	24587380	rs11767874	C	A	100	PASS	AC=3223;AF=0.64357;AN=5008;NS=2504;DP=15599;EAS_AF=0.9365;AMR_AF=0.5101;AFR_AF=0.7428;EUR_AF=0.3032;SAS_AF=0.6524;AA=A|||;VT=SNP
7	24587433	rs11768627	G	A	100	PASS	AC=2241;AF=0.447484;AN=5008;NS=2504;DP=13747;EAS_AF=0.755;AMR_AF=0.2478;AFR_AF=0.5424;EUR_AF=0.1918;SAS_AF=0.407;AA=G|||;VT=SNP
7	24590069	rs2711117	T	A	100	PASS	AC=941;AF=0.187899;AN=5008;NS=2504;DP=19507;EAS_AF=0.0595;AMR_AF=0.1902;AFR_AF=0.2829;EUR_AF=0.2167;SAS_AF=0.1605;AA=A|||;VT=SNP
7	24590331	rs2529055	A	G	100	PASS	AC=701;AF=0.139976;AN=5008;NS=2504;DP=17924;EAS_AF=0.0595;AMR_AF=0.1671;AFR_AF=0.1483;EUR_AF=0.166;SAS_AF=0.1656;AA=A|||;VT=SNP
7	24590979	rs6952491	C	A	100	PASS	AC=2876;AF=0.574281;AN=5008;NS=2504;DP=17086;EAS_AF=0.7708;AMR_AF=0.4164;AFR_AF=0.7791;EUR_AF=0.2813;SAS_AF=0.5082;AA=C|||;VT=SNP
7	24591138	rs13239509	C	T	100	PASS	AC=1206;AF=0.240815;AN=5008;NS=2504;DP=17918;EAS_AF=0.4613;AMR_AF=0.121;AFR_AF=0.171;EUR_AF=0.1133;SAS_AF=0.3241;AA=C|||;VT=SNP
7	24592310	rs2529054	A	G	100	PASS	AC=2943;AF=0.58766;AN=5008;NS=2504;DP=18346;EAS_AF=0.8065;AMR_AF=0.4135;AFR_AF=0.7791;EUR_AF=0.2823;SAS_AF=0.5409;AA=G|||;VT=SNP
7	24592815	rs2529053	A	G	100	PASS	AC=701;AF=0.139976;AN=5008;NS=2504;DP=18458;EAS_AF=0.0575;AMR_AF=0.1686;AFR_AF=0.149;EUR_AF=0.166;SAS_AF=0.1656;AA=A|||;VT=SNP
7	24594267	rs2529052	A	G	100	PASS	AC=2928;AF=0.584665;AN=5008;NS=2504;DP=19594;EAS_AF=0.8065;AMR_AF=0.4135;AFR_AF=0.7731;EUR_AF=0.2813;SAS_AF=0.5348;AA=a|||;VT=SNP
7	24594306	rs2529051	A	G	100	PASS	AC=3115;AF=0.622005;AN=5008;NS=2504;DP=19354;EAS_AF=0.8065;AMR_AF=0.4366;AFR_AF=0.8563;EUR_AF=0.332;SAS_AF=0.545;AA=G|||;VT=SNP
7	24595020	rs2711116	T	C	100	PASS	AC=2904;AF=0.579872;AN=5008;NS=2504;DP=19931;EAS_AF=0.8065;AMR_AF=0.4107;AFR_AF=0.7791;EUR_AF=0.2813;SAS_AF=0.5041;AA=T|||;VT=SNP
7	24595590	rs2108296	G	T	100	PASS	AC=965;AF=0.192692;AN=5008;NS=2504;DP=18243;EAS_AF=0.4563;AMR_AF=0.0965;AFR_AF=0.0242;EUR_AF=0.1133;SAS_AF=0.2986;AA=G|||;VT=SNP
7	24595823	rs2529050	C	T	100	PASS	AC=2782;AF=0.555511;AN=5008;NS=2504;DP=20175;EAS_AF=0.8056;AMR_AF=0.3948;AFR_AF=0.6967;EUR_AF=0.2813;SAS_AF=0.5031;AA=T|||;VT=SNP
7	24596097	rs2158889	T	C	100	PASS	AC=2903;AF=0.579673;AN=5008;NS=2504;DP=18003;EAS_AF=0.8065;AMR_AF=0.4121;AFR_AF=0.7784;EUR_AF=0.2813;SAS_AF=0.5031;AA=T|||;VT=SNP
7	24596591	rs2390980	T	C	100	PASS	AC=1087;AF=0.217053;AN=5008;NS=2504;DP=17690;EAS_AF=0.4603;AMR_AF=0.1037;AFR_AF=0.0756;EUR_AF=0.1133;SAS_AF=0.3446;AA=T|||;VT=SNP
7	24596607	rs2390981	A	G	100	PASS	AC=2934;AF=0.585863;AN=5008;NS=2504;DP=17703;EAS_AF=0.8065;AMR_AF=0.4121;AFR_AF=0.7784;EUR_AF=0.2813;SAS_AF=0.5348;AA=A|||;VT=SNP
7	24596788	rs2108295	C	G	100	PASS	AC=2933;AF=0.585663;AN=5008;NS=2504;DP=17019;EAS_AF=0.8065;AMR_AF=0.4121;AFR_AF=0.7784;EUR_AF=0.2813;SAS_AF=0.5337;AA=G|||;VT=SNP
7	24597291	rs2711126	T	A	100	PASS	AC=2932;AF=0.585463;AN=5008;NS=2504;DP=18242;EAS_AF=0.8065;AMR_AF=0.4107;AFR_AF=0.7784;EUR_AF=0.2813;SAS_AF=0.5337;AA=A|||;VT=SNP
7	24598118	rs2529048	C	T	100	PASS	AC=2812;AF=0.561502;AN=5008;NS=2504;DP=17605;EAS_AF=0.8065;AMR_AF=0.3948;AFR_AF=0.6959;EUR_AF=0.2813;SAS_AF=0.5337;AA=T|||;VT=SNP
7	24598396	rs10951027	G	A	100	PASS	AC=2113;AF=0.421925;AN=5008;NS=2504;DP=15704;EAS_AF=0.748;AMR_AF=0.2277;AFR_AF=0.5484;EUR_AF=0.1153;SAS_AF=0.3681;AA=G|||;VT=SNP
7	24598708	rs2529047	G	A	100	PASS	AC=2812;AF=0.561502;AN=5008;NS=2504;DP=15316;EAS_AF=0.8065;AMR_AF=0.3948;AFR_AF=0.6959;EUR_AF=0.2813;SAS_AF=0.5337;AA=A|||;VT=SNP
7	24600239	rs35123274	A	G	100	PASS	AC=1085;AF=0.216653;AN=5008;NS=2504;DP=20242;EAS_AF=0.4593;AMR_AF=0.1037;AFR_AF=0.0749;EUR_AF=0.1133;SAS_AF=0.3446;AA=A|||;VT=SNP
7	24600679	rs2711125	C	T	100	PASS	AC=686;AF=0.136981;AN=5008;NS=2504;DP=20396;EAS_AF=0.0585;AMR_AF=0.1671;AFR_AF=0.1505;EUR_AF=0.164;SAS_AF=0.1503;AA=C|||;VT=SNP
7	24601377	rs2711124	T	A	100	PASS	AC=705;AF=0.140775;AN=5008;NS=2504;DP=19217;EAS_AF=0.0585;AMR_AF=0.1686;AFR_AF=0.1513;EUR_AF=0.166;SAS_AF=0.1656;AA=T|||;VT=SNP
7	24601423	rs34209628	C	T	100	PASS	AC=2113;AF=0.421925;AN=5008;NS=2504;DP=20693;EAS_AF=0.748;AMR_AF=0.2291;AFR_AF=0.5469;EUR_AF=0.1153;SAS_AF=0.3691;AA=C|||;VT=SNP
7	24602958	rs917264	A	G	100	PASS	AC=2934;AF=0.585863;AN=5008;NS=2504;DP=21023;EAS_AF=0.8065;AMR_AF=0.4135;AFR_AF=0.7776;EUR_AF=0.2813;SAS_AF=0.5348;AA=G|||;VT=SNP
7	24603096	rs917263	C	T	100	PASS	AC=1052;AF=0.210064;AN=5008;NS=2504;DP=18941;EAS_AF=0.4603;AMR_AF=0.0994;AFR_AF=0.0628;EUR_AF=0.1133;SAS_AF=0.3292;AA=C|||;VT=SNP
7	24603432	rs2711123	A	G	100	PASS	AC=705;AF=0.140775;AN=5008;NS=2504;DP=20090;EAS_AF=0.0585;AMR_AF=0.1686;AFR_AF=0.1513;EUR_AF=0.166;SAS_AF=0.1656;AA=A|||;VT=SNP
7	24604117	rs77833199	G	T	100	PASS	AC=998;AF=0.199281;AN=5008;NS=2504;DP=14402;EAS_AF=0.4593;AMR_AF=0.0965;AFR_AF=0.0242;EUR_AF=0.1133;SAS_AF=0.3292;AA=G|||;VT=SNP
7	24604543	rs2529046	C	T	100	PASS	AC=2930;AF=0.585064;AN=5008;NS=2504;DP=13925;EAS_AF=0.8065;AMR_AF=0.4107;AFR_AF=0.7769;EUR_AF=0.2813;SAS_AF=0.5337;AA=T|||;VT=SNP
7	24606157	rs2529044	C	T	100	PASS	AC=865;AF=0.172724;AN=5008;NS=2504;DP=17568;EAS_AF=0.0585;AMR_AF=0.1787;AFR_AF=0.2784;EUR_AF=0.166;SAS_AF=0.1503;AA=C|||;VT=SNP
7	24606274	rs917262	A	G	100	PASS	AC=2932;AF=0.585463;AN=5008;NS=2504;DP=18260;EAS_AF=0.8065;AMR_AF=0.4107;AFR_AF=0.7784;EUR_AF=0.2813;SAS_AF=0.5337;AA=G|||;VT=SNP
7	24606957	rs2711122	T	C	100	PASS	AC=3038;AF=0.606629;AN=5008;NS=2504;DP=18973;EAS_AF=0.8065;AMR_AF=0.4179;AFR_AF=0.8548;EUR_AF=0.2813;SAS_AF=0.5337;AA=C|||;VT=SNP
7	24607069	rs2529043	G	A	100	PASS	AC=2803;AF=0.559704;AN=5008;NS=2504;DP=17631;EAS_AF=0.8065;AMR_AF=0.4006;AFR_AF=0.6861;EUR_AF=0.2813;SAS_AF=0.5337;AA=G|||;VT=SNP
7	24607175	rs2529042	G	A	100	PASS	AC=4034;AF=0.805511;AN=5008;NS=2504;DP=15848;EAS_AF=0.996;AMR_AF=0.6988;AFR_AF=0.9599;EUR_AF=0.4672;SAS_AF=0.8241;AA=A|||;VT=SNP
7	24607479	rs2529041	C	T	100	PASS	AC=2805;AF=0.560104;AN=5008;NS=2504;DP=14110;EAS_AF=0.8065;AMR_AF=0.402;AFR_AF=0.6868;EUR_AF=0.2813;SAS_AF=0.5337;AA=C|||;VT=SNP
7	24607544	rs2529040	C	T	100	PASS	AC=2932;AF=0.585463;AN=5008;NS=2504;DP=10623;EAS_AF=0.8065;AMR_AF=0.4121;AFR_AF=0.7776;EUR_AF=0.2813;SAS_AF=0.5337;AA=C|||;VT=SNP
7	24607932	rs73286211	T	C	100	PASS	AC=1033;AF=0.20627;AN=5008;NS=2504;DP=14260;EAS_AF=0.4613;AMR_AF=0.1009;AFR_AF=0.0356;EUR_AF=0.1133;SAS_AF=0.3446;AA=T|||;VT=SNP
7	24608287	rs2711121	C	G	100	PASS	AC=2981;AF=0.595248;AN=5008;NS=2504;DP=19301;EAS_AF=0.8065;AMR_AF=0.4121;AFR_AF=0.8147;EUR_AF=0.2813;SAS_AF=0.5337;AA=G|||;VT=SNP
7	24608924	rs2529039	T	A	100	PASS	AC=2869;AF=0.572883;AN=5008;NS=2504;DP=19521;EAS_AF=0.8065;AMR_AF=0.3991;AFR_AF=0.736;EUR_AF=0.2823;SAS_AF=0.5337;AA=t|||;VT=SNP
7	24612441	rs2711119	C	T	100	PASS	AC=2826;AF=0.564297;AN=5008;NS=2504;DP=14923;EAS_AF=0.8056;AMR_AF=0.3948;AFR_AF=0.7095;EUR_AF=0.2793;SAS_AF=0.5327;AA=C|||;VT=SNP
7	24613517	rs112691564	A	G	100	PASS	AC=1073;AF=0.214257;AN=5008;NS=2504;DP=6450;EAS_AF=0.4613;AMR_AF=0.1037;AFR_AF=0.0741;EUR_AF=0.1143;SAS_AF=0.3303;AA=A|||;VT=SNP
7	24614960	rs2711094	C	G	100	PASS	AC=2223;AF=0.44389;AN=5008;NS=2504;DP=19151;EAS_AF=0.6706;AMR_AF=0.2406;AFR_AF=0.556;EUR_AF=0.1769;SAS_AF=0.4775;AA=C|||;VT=SNP
7	24616474	rs985062	G	A	100	PASS	AC=3209;AF=0.640775;AN=5008;NS=2504;DP=19092;EAS_AF=0.8065;AMR_AF=0.4409;AFR_AF=0.9153;EUR_AF=0.337;SAS_AF=0.5532;AA=A|||;VT=SNP
7	24616521	rs13231413	A	G	100	PASS	AC=1207;AF=0.241014;AN=5008;NS=2504;DP=18301;EAS_AF=0.4623;AMR_AF=0.1282;AFR_AF=0.1263;EUR_AF=0.1302;SAS_AF=0.362;AA=A|||;VT=SNP
7	24617290	rs2711093	C	T	100	PASS	AC=2799;AF=0.558906;AN=5008;NS=2504;DP=18848;EAS_AF=0.7292;AMR_AF=0.389;AFR_AF=0.7564;EUR_AF=0.2843;SAS_AF=0.5194;AA=C|||;VT=SNP
7	24619811	rs74394616	T	A	100	PASS	AC=308;AF=0.0615016;AN=5008;NS=2504;DP=17169;EAS_AF=0.0595;AMR_AF=0.1225;AFR_AF=0.0076;EUR_AF=0.1083;SAS_AF=0.045;AA=T|||;VT=SNP
7	24620682	rs2529038	A	T	100	PASS	AC=2665;AF=0.532149;AN=5008;NS=2504;DP=18173;EAS_AF=0.7292;AMR_AF=0.3746;AFR_AF=0.6717;EUR_AF=0.2793;SAS_AF=0.5123;AA=A|||;VT=SNP
7	24620960	rs77190854	A	G	100	PASS	AC=1020;AF=0.203674;AN=5008;NS=2504;DP=17031;EAS_AF=0.4613;AMR_AF=0.0965;AFR_AF=0.028;EUR_AF=0.1123;SAS_AF=0.3456;AA=A|||;VT=SNP
7	24621381	rs79265434	A	G	100	PASS	AC=321;AF=0.0640974;AN=5008;NS=2504;DP=18332;EAS_AF=0.0595;AMR_AF=0.121;AFR_AF=0.0076;EUR_AF=0.1083;SAS_AF=0.0593;AA=A|||;VT=SNP
7	24622086	rs2711091	A	G	100	PASS	AC=2819;AF=0.562899;AN=5008;NS=2504;DP=15194;EAS_AF=0.7292;AMR_AF=0.3847;AFR_AF=0.7806;EUR_AF=0.2823;SAS_AF=0.5123;AA=A|||;VT=SNP
7	24622923	rs2711089	C	A	100	PASS	AC=3058;AF=0.610623;AN=5008;NS=2504;DP=14874;EAS_AF=0.7272;AMR_AF=0.4107;AFR_AF=0.9002;EUR_AF=0.335;SAS_AF=0.5245;AA=A|||;VT=SNP
7	24625582	rs11761560	T	C	100	PASS	AC=1817;AF=0.362819;AN=5008;NS=2504;DP=16107;EAS_AF=0.6677;AMR_AF=0.1931;AFR_AF=0.4085;EUR_AF=0.1143;SAS_AF=0.363;AA=T|||;VT=SNP
7	24626586	rs2529036	C	T	100	PASS	AC=2796;AF=0.558307;AN=5008;NS=2504;DP=12162;EAS_AF=0.7262;AMR_AF=0.3761;AFR_AF=0.7859;EUR_AF=0.2604;SAS_AF=0.5133;AA=C|||;VT=SNP
7	24627942	rs10486428	A	G	100	PASS	AC=307;AF=0.0613019;AN=5008;NS=2504;DP=18185;EAS_AF=0.0595;AMR_AF=0.121;AFR_AF=0.0076;EUR_AF=0.1083;SAS_AF=0.045;AA=A|||;VT=SNP
7	24631245	rs4722378	T	C	100	PASS	AC=1152;AF=0.230032;AN=5008;NS=2504;DP=17747;EAS_AF=0.4583;AMR_AF=0.1124;AFR_AF=0.1301;EUR_AF=0.1123;SAS_AF=0.3344;AA=T|||;VT=SNP
7	24633333	rs2108303	T	G	100	PASS	AC=3225;AF=0.64397;AN=5008;NS=2504;DP=21213;EAS_AF=0.8036;AMR_AF=0.4467;AFR_AF=0.9153;EUR_AF=0.3519;SAS_AF=0.5532;AA=G|||;VT=SNP
7	24636019	rs11766193	T	G	100	PASS	AC=1151;AF=0.229832;AN=5008;NS=2504;DP=15699;EAS_AF=0.4573;AMR_AF=0.111;AFR_AF=0.1309;EUR_AF=0.1123;SAS_AF=0.3344;AA=T|||;VT=SNP
7	24637056	rs12700538	G	A	100	PASS	AC=1130;AF=0.225639;AN=5008;NS=2504;DP=20199;EAS_AF=0.4554;AMR_AF=0.1081;AFR_AF=0.118;EUR_AF=0.1123;SAS_AF=0.3344;AA=G|||;VT=SNP
7	24639312	rs56921395	C	T	100	PASS	AC=1791;AF=0.357628;AN=5008;NS=2504;DP=11882;EAS_AF=0.6637;AMR_AF=0.1916;AFR_AF=0.3994;EUR_AF=0.1143;SAS_AF=0.3538;AA=C|||;VT=SNP
7	24641129	rs34418982	C	A	100	PASS	AC=1032;AF=0.20607;AN=5008;NS=2504;DP=18772;EAS_AF=0.4444;AMR_AF=0.0951;AFR_AF=0.09;EUR_AF=0.0885;SAS_AF=0.317;AA=C|||;VT=SNP
7	24643818	rs80281834	C	T	100	PASS	AC=1094;AF=0.21845;AN=5008;NS=2504;DP=13909;EAS_AF=0.4583;AMR_AF=0.1037;AFR_AF=0.0908;EUR_AF=0.1123;SAS_AF=0.3344;AA=C|||;VT=SNP
7	24645969	rs11770717	T	C	100	PASS	AC=1145;AF=0.228634;AN=5008;NS=2504;DP=16696;EAS_AF=0.4613;AMR_AF=0.1081;AFR_AF=0.1135;EUR_AF=0.1123;SAS_AF=0.3497;AA=T|||;VT=SNP
7	24646774	rs2711130	G	C	100	PASS	AC=2839;AF=0.566893;AN=5008;NS=2504;DP=17534;EAS_AF=0.7272;AMR_AF=0.3862;AFR_AF=0.7905;EUR_AF=0.2843;SAS_AF=0.5184;AA=G|||;VT=SNP
7	24646806	rs2711129	G	A	100	PASS	AC=691;AF=0.137979;AN=5008;NS=2504;DP=17811;EAS_AF=0.0595;AMR_AF=0.1686;AFR_AF=0.1505;EUR_AF=0.169;SAS_AF=0.1483;AA=G|||;VT=SNP
7	24646830	rs12056164	A	C	100	PASS	AC=1142;AF=0.228035;AN=5008;NS=2504;DP=18231;EAS_AF=0.4603;AMR_AF=0.1081;AFR_AF=0.112;EUR_AF=0.1123;SAS_AF=0.3497;AA=A|||;VT=SNP
7	24647222	rs12672003	A	G	100	PASS	AC=331;AF=0.0660942;AN=5008;NS=2504;DP=18729;EAS_AF=0.0585;AMR_AF=0.1225;AFR_AF=0.0257;EUR_AF=0.1083;SAS_AF=0.045;AA=a|||;VT=SNP
7	24648348	rs989234	G	A	100	PASS	AC=1144;AF=0.228435;AN=5008;NS=2504;DP=17370;EAS_AF=0.4593;AMR_AF=0.1052;AFR_AF=0.1157;EUR_AF=0.1123;SAS_AF=0.3497;AA=G|||;VT=SNP
7	24648440	rs989233	C	T	100	PASS	AC=1024;AF=0.204473;AN=5008;NS=2504;DP=16447;EAS_AF=0.4593;AMR_AF=0.0951;AFR_AF=0.0303;EUR_AF=0.1123;SAS_AF=0.3497;AA=C|||;VT=SNP
7	24649490	rs17149758	C	G	100	PASS	AC=1148;AF=0.229233;AN=5008;NS=2504;DP=19117;EAS_AF=0.4613;AMR_AF=0.1066;AFR_AF=0.1157;EUR_AF=0.1123;SAS_AF=0.3507;AA=C|||;VT=SNP
7	24652955	rs2721783	C	T	100	PASS	AC=3220;AF=0.642971;AN=5008;NS=2504;DP=14223;EAS_AF=0.8065;AMR_AF=0.4452;AFR_AF=0.9138;EUR_AF=0.3509;SAS_AF=0.5491;AA=T|||;VT=SNP
7	24653778	rs2390982	C	A	100	PASS	AC=305;AF=0.0609026;AN=5008;NS=2504;DP=17295;EAS_AF=0.0575;AMR_AF=0.121;AFR_AF=0.0076;EUR_AF=0.1083;SAS_AF=0.045;AA=C|||;VT=SNP
7	24654082	rs2529091	C	T	100	PASS	AC=2823;AF=0.563698;AN=5008;NS=2504;DP=17312;EAS_AF=0.7272;AMR_AF=0.3833;AFR_AF=0.7905;EUR_AF=0.2763;SAS_AF=0.5123;AA=C|||;VT=SNP
7	24654575	rs12672481	C	G	100	PASS	AC=1168;AF=0.233227;AN=5008;NS=2504;DP=17688;EAS_AF=0.4613;AMR_AF=0.111;AFR_AF=0.1316;EUR_AF=0.1123;SAS_AF=0.3466;AA=C|||;VT=SNP
7	24655337	rs13235833	A	G	100	PASS	AC=1166;AF=0.232827;AN=5008;NS=2504;DP=18489;EAS_AF=0.4613;AMR_AF=0.111;AFR_AF=0.1301;EUR_AF=0.1123;SAS_AF=0.3466;AA=A|||;VT=SNP
7	24656208	rs2711128	A	G	100	PASS	AC=3226;AF=0.644169;AN=5008;NS=2504;DP=17029;EAS_AF=0.8065;AMR_AF=0.4467;AFR_AF=0.9153;EUR_AF=0.3519;SAS_AF=0.5511;AA=G|||;VT=SNP
7	24659062	rs2721784	C	A	100	PASS	AC=696;AF=0.138978;AN=5008;NS=2504;DP=15230;EAS_AF=0.0595;AMR_AF=0.1686;AFR_AF=0.1528;EUR_AF=0.168;SAS_AF=0.1513;AA=C|||;VT=SNP
7	24660345	rs2108301	T	A	100	PASS	AC=3966;AF=0.791933;AN=5008;NS=2504;DP=19536;EAS_AF=0.9841;AMR_AF=0.7032;AFR_AF=0.9402;EUR_AF=0.494;SAS_AF=0.7628;AA=A|||;VT=SNP
7	24662280	rs2529090	C	G	100	PASS	AC=710;AF=0.141773;AN=5008;NS=2504;DP=15352;EAS_AF=0.0595;AMR_AF=0.17;AFR_AF=0.1536;EUR_AF=0.168;SAS_AF=0.1636;AA=C|||;VT=SNP
7	24664130	rs12530888	C	T	100	PASS	AC=658;AF=0.13139;AN=5008;NS=2504;DP=16121;EAS_AF=0.0595;AMR_AF=0.1643;AFR_AF=0.1309;EUR_AF=0.167;SAS_AF=0.1462;AA=c|||;VT=SNP
7	24667319	rs79221545	G	A	100	PASS	AC=3225;AF=0.64397;AN=5008;NS=2504;DP=18677;EAS_AF=0.8056;AMR_AF=0.4452;AFR_AF=0.9145;EUR_AF=0.3549;SAS_AF=0.5501;AA=A|||;VT=SNP
7	24668272	rs10250011	A	G	100	PASS	AC=767;AF=0.153155;AN=5008;NS=2504;DP=20750;EAS_AF=0.1806;AMR_AF=0.2579;AFR_AF=0.0257;EUR_AF=0.1451;SAS_AF=0.2311;AA=A|||;VT=SNP
7	24670739	rs2721785	A	G	100	PASS	AC=707;AF=0.141174;AN=5008;NS=2504;DP=22717;EAS_AF=0.0595;AMR_AF=0.17;AFR_AF=0.1513;EUR_AF=0.169;SAS_AF=0.1626;AA=A|||;VT=SNP
7	24670765	rs2721786	T	C	100	PASS	AC=2842;AF=0.567492;AN=5008;NS=2504;DP=22470;EAS_AF=0.7292;AMR_AF=0.3862;AFR_AF=0.7912;EUR_AF=0.2823;SAS_AF=0.5204;AA=T|||;VT=SNP
7	24670875	rs2721787	A	C	100	PASS	AC=3096;AF=0.618211;AN=5008;NS=2504;DP=21635;EAS_AF=0.7282;AMR_AF=0.4207;AFR_AF=0.9024;EUR_AF=0.3509;SAS_AF=0.5358;AA=A|||;VT=SNP
7	24671468	rs2190439	G	A	100	PASS	AC=3212;AF=0.641374;AN=5008;NS=2504;DP=18806;EAS_AF=0.8046;AMR_AF=0.4452;AFR_AF=0.9092;EUR_AF=0.3509;SAS_AF=0.5491;AA=A|||;VT=SNP
7	24672223	rs13233475	G	A	100	PASS	AC=648;AF=0.129393;AN=5008;NS=2504;DP=18523;EAS_AF=0.3204;AMR_AF=0.0389;AFR_AF=0.0023;EUR_AF=0.0596;SAS_AF=0.2403;AA=G|||;VT=SNP
7	24672599	rs36124669	C	A	100	PASS	AC=1139;AF=0.227436;AN=5008;NS=2504;DP=16987;EAS_AF=0.4593;AMR_AF=0.1095;AFR_AF=0.1127;EUR_AF=0.1123;SAS_AF=0.3456;AA=C|||;VT=SNP
7	24673223	rs10270776	A	G	100	PASS	AC=761;AF=0.151957;AN=5008;NS=2504;DP=16239;EAS_AF=0.1806;AMR_AF=0.2579;AFR_AF=0.028;EUR_AF=0.1491;SAS_AF=0.2178;AA=A|||;VT=SNP
7	24673252	rs2721789	A	G	100	PASS	AC=3217;AF=0.642372;AN=5008;NS=2504;DP=15716;EAS_AF=0.8036;AMR_AF=0.4467;AFR_AF=0.9145;EUR_AF=0.3509;SAS_AF=0.547;AA=a|||;VT=SNP
7	24674015	rs2711120	A	T	100	PASS	AC=2827;AF=0.564497;AN=5008;NS=2504;DP=14337;EAS_AF=0.7242;AMR_AF=0.3876;AFR_AF=0.7882;EUR_AF=0.2823;SAS_AF=0.5133;AA=A|||;VT=SNP
7	24674763	rs13244368	G	A	100	PASS	AC=1004;AF=0.200479;AN=5008;NS=2504;DP=17756;EAS_AF=0.4593;AMR_AF=0.0965;AFR_AF=0.0295;EUR_AF=0.1123;SAS_AF=0.3292;AA=G|||;VT=SNP
7	24676965	rs13231952	G	A	100	PASS	AC=1120;AF=0.223642;AN=5008;NS=2504;DP=13908;EAS_AF=0.4593;AMR_AF=0.1066;AFR_AF=0.1157;EUR_AF=0.1123;SAS_AF=0.3241;AA=G|||;VT=SNP
7	24679402	rs2721790	G	A	100	PASS	AC=2829;AF=0.564896;AN=5008;NS=2504;DP=14265;EAS_AF=0.7262;AMR_AF=0.3862;AFR_AF=0.7897;EUR_AF=0.2813;SAS_AF=0.5133;AA=G|||;VT=SNP
7	24684897	rs13235382	C	A	100	PASS	AC=636;AF=0.126997;AN=5008;NS=2504;DP=18933;EAS_AF=0.3075;AMR_AF=0.0389;AFR_AF=0.0023;EUR_AF=0.0586;SAS_AF=0.2423;AA=C|||;VT=SNP
7	24687050	rs2711109	G	C	100	PASS	AC=2800;AF=0.559105;AN=5008;NS=2504;DP=16374;EAS_AF=0.7242;AMR_AF=0.3818;AFR_AF=0.7723;EUR_AF=0.2803;SAS_AF=0.5133;AA=G|||;VT=SNP
7	24688183	rs7788403	T	G	100	PASS	AC=3216;AF=0.642173;AN=5008;NS=2504;DP=14839;EAS_AF=0.8036;AMR_AF=0.4424;AFR_AF=0.9153;EUR_AF=0.3499;SAS_AF=0.5491;AA=G|||;VT=SNP
7	24691155	rs2711115	A	G	100	PASS	AC=3223;AF=0.64357;AN=5008;NS=2504;DP=20765;EAS_AF=0.8065;AMR_AF=0.4467;AFR_AF=0.9145;EUR_AF=0.3499;SAS_AF=0.5511;AA=G|||;VT=SNP
7	24691332	rs2721799	T	C	100	PASS	AC=3227;AF=0.644369;AN=5008;NS=2504;DP=18985;EAS_AF=0.8065;AMR_AF=0.4438;AFR_AF=0.9153;EUR_AF=0.3499;SAS_AF=0.5562;AA=C|||;VT=SNP
7	24691934	rs2529085	A	G	100	PASS	AC=2801;AF=0.559305;AN=5008;NS=2504;DP=15179;EAS_AF=0.7252;AMR_AF=0.3818;AFR_AF=0.7716;EUR_AF=0.2813;SAS_AF=0.5133;AA=A|||;VT=SNP
7	24692331	rs767421	G	C	100	PASS	AC=3219;AF=0.642772;AN=5008;NS=2504;DP=18876;EAS_AF=0.8065;AMR_AF=0.4424;AFR_AF=0.9153;EUR_AF=0.3499;SAS_AF=0.5491;AA=g|||;VT=SNP
7	24695495	rs17149781	A	G	100	PASS	AC=302;AF=0.0603035;AN=5008;NS=2504;DP=15520;EAS_AF=0.0575;AMR_AF=0.1196;AFR_AF=0.0068;EUR_AF=0.1074;SAS_AF=0.045;AA=A|||;VT=SNP
7	24697743	rs2721802	C	G	100	PASS	AC=688;AF=0.13738;AN=5008;NS=2504;DP=18063;EAS_AF=0.0595;AMR_AF=0.1671;AFR_AF=0.1498;EUR_AF=0.168;SAS_AF=0.1483;AA=C|||;VT=SNP
7	24699329	rs2721816	A	G	100	PASS	AC=993;AF=0.198283;AN=5008;NS=2504;DP=20831;EAS_AF=0.0595;AMR_AF=0.1945;AFR_AF=0.3654;EUR_AF=0.169;SAS_AF=0.1483;AA=A|||;VT=SNP
7	24700399	rs2721817	T	G	100	PASS	AC=715;AF=0.142772;AN=5008;NS=2504;DP=19107;EAS_AF=0.0595;AMR_AF=0.1715;AFR_AF=0.1558;EUR_AF=0.169;SAS_AF=0.1636;AA=T|||;VT=SNP
7	24700835	rs12700539	G	A	100	PASS	AC=1125;AF=0.224641;AN=5008;NS=2504;DP=14074;EAS_AF=0.4583;AMR_AF=0.1023;AFR_AF=0.1006;EUR_AF=0.1113;SAS_AF=0.3548;AA=G|||;VT=SNP
7	24701602	rs6942812	C	T	100	PASS	AC=1763;AF=0.352037;AN=5008;NS=2504;DP=15314;EAS_AF=0.6597;AMR_AF=0.1816;AFR_AF=0.3722;EUR_AF=0.1133;SAS_AF=0.3742;AA=C|||;VT=SNP
7	24701995	rs6943306	A	G	100	PASS	AC=3106;AF=0.620208;AN=5008;NS=2504;DP=16410;EAS_AF=0.7232;AMR_AF=0.4164;AFR_AF=0.9032;EUR_AF=0.3499;SAS_AF=0.5542;AA=G|||;VT=SNP
7	24702373	rs12700540	G	A	100	PASS	AC=81;AF=0.0161741;AN=5008;NS=2504;DP=12235;EAS_AF=0.002;AMR_AF=0.0216;AFR_AF=0;EUR_AF=0.0338;SAS_AF=0.0307;AA=G|||;VT=SNP
7	24702513	rs2529083	C	T	100	PASS	AC=3949;AF=0.788538;AN=5008;NS=2504;DP=17635;EAS_AF=0.9841;AMR_AF=0.6974;AFR_AF=0.941;EUR_AF=0.4881;SAS_AF=0.7546;AA=T|||;VT=SNP
7	24703298	rs1053962	G	A	100	PASS	AC=3233;AF=0.645567;AN=5008;NS=2504;DP=18088;EAS_AF=0.7996;AMR_AF=0.4409;AFR_AF=0.9153;EUR_AF=0.3499;SAS_AF=0.5716;AA=A|||;VT=SNP;EX_TARGET
7	24706117	rs10253880	G	C	100	PASS	AC=1286;AF=0.256789;AN=5008;NS=2504;DP=17025;EAS_AF=0.2738;AMR_AF=0.3357;AFR_AF=0.1891;EUR_AF=0.2177;SAS_AF=0.3149;AA=C|||;VT=SNP
7	24707521	rs74751868	G	A	100	PASS	AC=1095;AF=0.21865;AN=5008;NS=2504;DP=14457;EAS_AF=0.4583;AMR_AF=0.1023;AFR_AF=0.0998;EUR_AF=0.1123;SAS_AF=0.3241;AA=G|||;VT=SNP
7	24707858	rs117460127	G	A	100	PASS	AC=190;AF=0.0379393;AN=5008;NS=2504;DP=14876;EAS_AF=0.0208;AMR_AF=0.0519;AFR_AF=0.003;EUR_AF=0.0507;SAS_AF=0.0798;AA=G|||;VT=SNP
7	24717951	rs2108298	A	G	100	PASS	AC=730;AF=0.145767;AN=5008;NS=2504;DP=19438;EAS_AF=0.0595;AMR_AF=0.1816;AFR_AF=0.1551;EUR_AF=0.175;SAS_AF=0.1667;AA=A|||;VT=SNP
7	24717969	rs79210963	T	C	100	PASS	AC=325;AF=0.0648962;AN=5008;NS=2504;DP=19888;EAS_AF=0.0575;AMR_AF=0.1254;AFR_AF=0.0068;EUR_AF=0.1083;SAS_AF=0.0634;AA=T|||;VT=SNP
7	24718710	rs722218	A	C	100	PASS	AC=3975;AF=0.79373;AN=5008;NS=2504;DP=17896;EAS_AF=0.9841;AMR_AF=0.7075;AFR_AF=0.941;EUR_AF=0.499;SAS_AF=0.7628;AA=C|||;VT=SNP
7	24719074	rs713571	A	G	100	PASS	AC=1033;AF=0.20627;AN=5008;NS=2504;DP=17435;EAS_AF=0.4653;AMR_AF=0.0994;AFR_AF=0.0424;EUR_AF=0.1123;SAS_AF=0.3333;AA=a|||;VT=SNP
7	24719606	rs2529049	G	A	100	PASS	AC=2196;AF=0.438498;AN=5008;NS=2504;DP=15722;EAS_AF=0.3373;AMR_AF=0.353;AFR_AF=0.8722;EUR_AF=0.2455;SAS_AF=0.2157;AA=A|||;VT=SNP
7	24720434	rs2529045	T	C	100	PASS	AC=2172;AF=0.433706;AN=5008;NS=2504;DP=15764;EAS_AF=0.3085;AMR_AF=0.3588;AFR_AF=0.8737;EUR_AF=0.2485;SAS_AF=0.2117;AA=C|||;VT=SNP
7	24722178	rs2529037	G	C	100	PASS	AC=3947;AF=0.788139;AN=5008;NS=2504;DP=19453;EAS_AF=0.9841;AMR_AF=0.7032;AFR_AF=0.9365;EUR_AF=0.4901;SAS_AF=0.7526;AA=C|||;VT=SNP
7	24724066	rs11769204	A	G	100	PASS	AC=1055;AF=0.210663;AN=5008;NS=2504;DP=19628;EAS_AF=0.4921;AMR_AF=0.0994;AFR_AF=0.0424;EUR_AF=0.1123;SAS_AF=0.3282;AA=A|||;VT=SNP
7	24725834	rs2721781	A	C	100	PASS	AC=3229;AF=0.644768;AN=5008;NS=2504;DP=22004;EAS_AF=0.8046;AMR_AF=0.4539;AFR_AF=0.9153;EUR_AF=0.3569;SAS_AF=0.546;AA=C|||;VT=SNP
7	24726016	rs6949566	C	T	100	PASS	AC=1837;AF=0.366813;AN=5008;NS=2504;DP=19828;EAS_AF=0.6627;AMR_AF=0.1931;AFR_AF=0.4425;EUR_AF=0.1123;SAS_AF=0.3446;AA=C|||;VT=SNP
7	24728563	rs2721780	A	G	100	PASS	AC=3225;AF=0.64397;AN=5008;NS=2504;DP=12142;EAS_AF=0.8056;AMR_AF=0.4553;AFR_AF=0.9092;EUR_AF=0.3579;SAS_AF=0.547;AA=G|||;VT=SNP
7	24728564	rs2529086	T	C	100	PASS	AC=3225;AF=0.64397;AN=5008;NS=2504;DP=12174;EAS_AF=0.8056;AMR_AF=0.4553;AFR_AF=0.9092;EUR_AF=0.3579;SAS_AF=0.547;AA=C|||;VT=SNP
7	24729082	rs2721779	A	G	100	PASS	AC=3233;AF=0.645567;AN=5008;NS=2504;DP=16055;EAS_AF=0.8056;AMR_AF=0.4553;AFR_AF=0.9153;EUR_AF=0.3579;SAS_AF=0.547;AA=G|||;VT=SNP
7	24735004	rs112509803	G	C	100	PASS	AC=317;AF=0.0632987;AN=5008;NS=2504;DP=17599;EAS_AF=0.0575;AMR_AF=0.1196;AFR_AF=0.0068;EUR_AF=0.1083;SAS_AF=0.0593;AA=G|||;VT=SNP
7	24735746	rs2721777	A	G	100	PASS	AC=2820;AF=0.563099;AN=5008;NS=2504;DP=21946;EAS_AF=0.7292;AMR_AF=0.3905;AFR_AF=0.7708;EUR_AF=0.2893;SAS_AF=0.5153;AA=A|||;VT=SNP
7	24736636	rs2954558	T	C	100	PASS	AC=3234;AF=0.645767;AN=5008;NS=2504;DP=18171;EAS_AF=0.8006;AMR_AF=0.4524;AFR_AF=0.9153;EUR_AF=0.3569;SAS_AF=0.5562;AA=C|||;VT=SNP
7	24738164	rs12979	C	G	100	PASS	AC=601;AF=0.120008;AN=5008;NS=2504;DP=20349;EAS_AF=0.0575;AMR_AF=0.1427;AFR_AF=0.1301;EUR_AF=0.1312;SAS_AF=0.1431;AA=C|||;VT=SNP
7	24739228	rs2721820	T	G	100	PASS	AC=3279;AF=0.654752;AN=5008;NS=2504;DP=18519;EAS_AF=0.8442;AMR_AF=0.4539;AFR_AF=0.9153;EUR_AF=0.3539;SAS_AF=0.5593;AA=G|||;VT=SNP
7	24740177	rs2257061	T	C	100	PASS	AC=3176;AF=0.634185;AN=5008;NS=2504;DP=18033;EAS_AF=0.7857;AMR_AF=0.428;AFR_AF=0.9047;EUR_AF=0.3569;SAS_AF=0.544;AA=C|||;VT=SNP
7	24742128	rs2721819	G	A	100	PASS	AC=1038;AF=0.207268;AN=5008;NS=2504;DP=20913;EAS_AF=0.0575;AMR_AF=0.1729;AFR_AF=0.4342;EUR_AF=0.1312;SAS_AF=0.1575;AA=G|||;VT=SNP
7	24742436	rs17149912	T	C	100	PASS	AC=1011;AF=0.201877;AN=5008;NS=2504;DP=20265;EAS_AF=0.2798;AMR_AF=0.2637;AFR_AF=0.1384;EUR_AF=0.1501;SAS_AF=0.2168;AA=T|||;VT=SNP;EX_TARGET
7	24742553	rs2240005	G	A	100	PASS	AC=1646;AF=0.328674;AN=5008;NS=2504;DP=21245;EAS_AF=0.2748;AMR_AF=0.2911;AFR_AF=0.5219;EUR_AF=0.2495;SAS_AF=0.2311;AA=G|||;VT=SNP
7	24742585	rs2074142	C	T	100	PASS	AC=2702;AF=0.539537;AN=5008;NS=2504;DP=21129;EAS_AF=0.7054;AMR_AF=0.4957;AFR_AF=0.5552;EUR_AF=0.2515;SAS_AF=0.6748;AA=T|||;VT=SNP
7	24743205	rs4719777	G	C	100	PASS	AC=2121;AF=0.423522;AN=5008;NS=2504;DP=20958;EAS_AF=0.623;AMR_AF=0.3948;AFR_AF=0.2927;EUR_AF=0.3082;SAS_AF=0.5337;AA=C|||;VT=SNP
7	24744309	rs2721808	C	A	100	PASS	AC=3943;AF=0.78734;AN=5008;NS=2504;DP=19302;EAS_AF=0.9831;AMR_AF=0.6988;AFR_AF=0.938;EUR_AF=0.4781;SAS_AF=0.7628;AA=a|||;VT=SNP
7	24746022	rs2269812	A	G	100	PASS	AC=828;AF=0.165335;AN=5008;NS=2504;DP=16992;EAS_AF=0.2004;AMR_AF=0.2579;AFR_AF=0.0809;EUR_AF=0.1392;SAS_AF=0.2045;AA=A|||;VT=SNP
7	24747277	rs2521754	C	G	100	PASS	AC=715;AF=0.142772;AN=5008;NS=2504;DP=19135;EAS_AF=0.0575;AMR_AF=0.17;AFR_AF=0.1467;EUR_AF=0.167;SAS_AF=0.181;AA=C|||;VT=SNP
7	24747910	rs2721809	G	A	100	PASS	AC=3656;AF=0.730032;AN=5008;NS=2504;DP=21065;EAS_AF=0.9841;AMR_AF=0.6628;AFR_AF=0.8003;EUR_AF=0.4125;SAS_AF=0.7474;AA=G|||;VT=SNP;EX_TARGET
7	24748565	rs2721810	T	C	100	PASS	AC=3960;AF=0.790735;AN=5008;NS=2504;DP=19606;EAS_AF=0.9841;AMR_AF=0.7017;AFR_AF=0.9387;EUR_AF=0.4901;SAS_AF=0.7638;AA=C|||;VT=SNP
7	24749199	rs17149943	G	T	100	PASS	AC=705;AF=0.140775;AN=5008;NS=2504;DP=18189;EAS_AF=0.1687;AMR_AF=0.1945;AFR_AF=0.0613;EUR_AF=0.1322;SAS_AF=0.1902;AA=G|||;VT=SNP
7	24749429	rs2721811	A	G	100	PASS	AC=3739;AF=0.746605;AN=5008;NS=2504;DP=20194;EAS_AF=0.9851;AMR_AF=0.6671;AFR_AF=0.8533;EUR_AF=0.4215;SAS_AF=0.7474;AA=A|||;VT=SNP
7	24750933	rs2282903	C	T	100	PASS	AC=695;AF=0.138778;AN=5008;NS=2504;DP=17411;EAS_AF=0.1706;AMR_AF=0.1931;AFR_AF=0.0598;EUR_AF=0.1302;SAS_AF=0.183;AA=C|||;VT=SNP
7	24751847	rs17149958	C	T	100	PASS	AC=637;AF=0.127196;AN=5008;NS=2504;DP=18416;EAS_AF=0.3095;AMR_AF=0.0418;AFR_AF=0.0023;EUR_AF=0.0537;SAS_AF=0.2444;AA=C|||;VT=SNP
7	24751958	rs2282904	G	C	100	PASS	AC=692;AF=0.138179;AN=5008;NS=2504;DP=17679;EAS_AF=0.1716;AMR_AF=0.1902;AFR_AF=0.0598;EUR_AF=0.1292;SAS_AF=0.182;AA=G|||;VT=SNP
7	24752518	rs2721812	T	A	100	PASS	AC=1520;AF=0.303514;AN=5008;NS=2504;DP=17301;EAS_AF=0.3482;AMR_AF=0.3228;AFR_AF=0.4629;EUR_AF=0.1332;SAS_AF=0.2035;AA=T|||;VT=SNP
7	24754509	rs2721814	A	G	100	PASS	AC=3232;AF=0.645367;AN=5008;NS=2504;DP=19455;EAS_AF=0.8125;AMR_AF=0.5043;AFR_AF=0.8593;EUR_AF=0.3588;SAS_AF=0.5787;AA=G|||;VT=SNP
7	24756377	rs2299098	G	C	100	PASS	AC=1626;AF=0.324681;AN=5008;NS=2504;DP=22416;EAS_AF=0.3661;AMR_AF=0.3516;AFR_AF=0.4644;EUR_AF=0.1769;SAS_AF=0.226;AA=G|||;VT=SNP
7	24756643	rs73082019	A	G	100	PASS	AC=541;AF=0.108027;AN=5008;NS=2504;DP=20534;EAS_AF=0.131;AMR_AF=0.0865;AFR_AF=0.1074;EUR_AF=0.0964;SAS_AF=0.1125;AA=A|||;VT=SNP
7	24756951	rs12540919	C	T	100	PASS	AC=450;AF=0.0898562;AN=5008;NS=2504;DP=20867;EAS_AF=0.13;AMR_AF=0.0778;AFR_AF=0.0439;EUR_AF=0.0964;SAS_AF=0.1125;AA=C|||;VT=SNP;EX_TARGET
7	24757195	rs12530499	C	T	100	PASS	AC=678;AF=0.135383;AN=5008;NS=2504;DP=23544;EAS_AF=0.13;AMR_AF=0.098;AFR_AF=0.2057;EUR_AF=0.0964;SAS_AF=0.1125;AA=C|||;VT=SNP
7	24757202	rs2237306	C	A	100	PASS	AC=1542;AF=0.307907;AN=5008;NS=2504;DP=23598;EAS_AF=0.3512;AMR_AF=0.2709;AFR_AF=0.5008;EUR_AF=0.1342;SAS_AF=0.2076;AA=C|||;VT=SNP
7	24757230	rs17149980	G	A	100	PASS	AC=733;AF=0.146366;AN=5008;NS=2504;DP=24291;EAS_AF=0.1756;AMR_AF=0.1945;AFR_AF=0.0787;EUR_AF=0.1312;SAS_AF=0.1892;AA=G|||;VT=SNP
7	24757241	rs28758560	A	C	100	PASS	AC=811;AF=0.161941;AN=5008;NS=2504;DP=24581;EAS_AF=0.1766;AMR_AF=0.2752;AFR_AF=0.0295;EUR_AF=0.2008;SAS_AF=0.2055;AA=A|||;VT=SNP
7	24757660	rs2237307	G	A	100	PASS	AC=3039;AF=0.606829;AN=5008;NS=2504;DP=21480;EAS_AF=0.6538;AMR_AF=0.6225;AFR_AF=0.8253;EUR_AF=0.3608;SAS_AF=0.5051;AA=G|||;VT=SNP
7	24757797	rs17149990	C	A	100	PASS	AC=772;AF=0.154153;AN=5008;NS=2504;DP=16307;EAS_AF=0.1756;AMR_AF=0.196;AFR_AF=0.1089;EUR_AF=0.1292;SAS_AF=0.1892;AA=c|||;VT=SNP
7	24758161	rs874540	T	C	100	PASS	AC=3062;AF=0.611422;AN=5008;NS=2504;DP=19534;EAS_AF=0.6696;AMR_AF=0.6239;AFR_AF=0.8253;EUR_AF=0.3608;SAS_AF=0.5112;AA=C|||;VT=SNP
7	24758248	rs1544366	A	G	100	PASS	AC=3980;AF=0.794728;AN=5008;NS=2504;DP=18327;EAS_AF=0.9841;AMR_AF=0.7003;AFR_AF=0.9607;EUR_AF=0.4821;SAS_AF=0.7638;AA=G|||;VT=SNP
7	24758565	rs876308	G	A	100	PASS	AC=3694;AF=0.73762;AN=5008;NS=2504;DP=22216;EAS_AF=0.9841;AMR_AF=0.6643;AFR_AF=0.8275;EUR_AF=0.4135;SAS_AF=0.7474;AA=G|||;VT=SNP
7	24758645	rs876307	G	T	100	PASS	AC=3694;AF=0.73762;AN=5008;NS=2504;DP=19784;EAS_AF=0.9841;AMR_AF=0.6643;AFR_AF=0.8275;EUR_AF=0.4135;SAS_AF=0.7474;AA=G|||;VT=SNP;EX_TARGET
7	24758753	rs754555	C	T	100	PASS	AC=1298;AF=0.259185;AN=5008;NS=2504;DP=22645;EAS_AF=0.4435;AMR_AF=0.1383;AFR_AF=0.1982;EUR_AF=0.1501;SAS_AF=0.3497;AA=C|||;VT=SNP;EX_TARGET
7	24758795	rs876305	T	C	100	PASS	AC=3694;AF=0.73762;AN=5008;NS=2504;DP=23268;EAS_AF=0.9841;AMR_AF=0.6643;AFR_AF=0.8275;EUR_AF=0.4135;SAS_AF=0.7474;AA=C|||;VT=SNP;EX_TARGET
7	24758818	rs754554	G	T	100	PASS	AC=1298;AF=0.259185;AN=5008;NS=2504;DP=22470;EAS_AF=0.4444;AMR_AF=0.1383;AFR_AF=0.1982;EUR_AF=0.1501;SAS_AF=0.3487;AA=G|||;VT=SNP;EX_TARGET
7	24758852	rs754553	C	T	100	PASS	AC=1301;AF=0.259784;AN=5008;NS=2504;DP=22425;EAS_AF=0.4444;AMR_AF=0.1383;AFR_AF=0.1982;EUR_AF=0.1501;SAS_AF=0.3517;AA=C|||;VT=SNP;EX_TARGET
7	24759063	rs2023793	G	A	100	PASS	AC=3694;AF=0.73762;AN=5008;NS=2504;DP=19483;EAS_AF=0.9841;AMR_AF=0.6643;AFR_AF=0.8275;EUR_AF=0.4135;SAS_AF=0.7474;AA=G|||;VT=SNP
7	24759138	rs2237308	G	A	100	PASS	AC=978;AF=0.195288;AN=5008;NS=2504;DP=18603;EAS_AF=0.4425;AMR_AF=0.0922;AFR_AF=0.0257;EUR_AF=0.1064;SAS_AF=0.3344;AA=G|||;VT=SNP
7	24759377	rs2237309	G	A	100	PASS	AC=1073;AF=0.214257;AN=5008;NS=2504;DP=17762;EAS_AF=0.4425;AMR_AF=0.1052;AFR_AF=0.0908;EUR_AF=0.1064;SAS_AF=0.3344;AA=g|||;VT=SNP
7	24759648	rs2237310	A	C	100	PASS	AC=1168;AF=0.233227;AN=5008;NS=2504;DP=19344;EAS_AF=0.4444;AMR_AF=0.1311;AFR_AF=0.0961;EUR_AF=0.1531;SAS_AF=0.3558;AA=A|||;VT=SNP
7	24759945	rs2237311	G	A	100	PASS	AC=1552;AF=0.309904;AN=5008;NS=2504;DP=20213;EAS_AF=0.3641;AMR_AF=0.2666;AFR_AF=0.5015;EUR_AF=0.1332;SAS_AF=0.2076;AA=G|||;VT=SNP
7	24760039	rs2237312	A	G	100	PASS	AC=3235;AF=0.645966;AN=5008;NS=2504;DP=18602;EAS_AF=0.8095;AMR_AF=0.4856;AFR_AF=0.8585;EUR_AF=0.3628;SAS_AF=0.5951;AA=G|||;VT=SNP
7	24760701	rs2237313	G	A	100	PASS	AC=673;AF=0.134385;AN=5008;NS=2504;DP=19193;EAS_AF=0.1736;AMR_AF=0.1542;AFR_AF=0.0779;EUR_AF=0.1223;SAS_AF=0.1687;AA=G|||;VT=SNP
7	24761669	rs2521757	A	G	100	PASS	AC=3858;AF=0.770367;AN=5008;NS=2504;DP=19459;EAS_AF=0.9841;AMR_AF=0.6945;AFR_AF=0.8684;EUR_AF=0.4841;SAS_AF=0.7658;AA=a|||;VT=SNP
7	24761850	rs2237315	G	T	100	PASS	AC=2496;AF=0.498403;AN=5008;NS=2504;DP=20710;EAS_AF=0.5377;AMR_AF=0.5504;AFR_AF=0.6369;EUR_AF=0.329;SAS_AF=0.408;AA=T|||;VT=SNP
7	24761968	rs2237316	G	T	100	PASS	AC=1655;AF=0.330471;AN=5008;NS=2504;DP=20408;EAS_AF=0.381;AMR_AF=0.2997;AFR_AF=0.4841;EUR_AF=0.2018;SAS_AF=0.2249;AA=G|||;VT=SNP
7	24762292	rs2521758	G	T	100	PASS	AC=3838;AF=0.766374;AN=5008;NS=2504;DP=20054;EAS_AF=0.9841;AMR_AF=0.6916;AFR_AF=0.8555;EUR_AF=0.4831;SAS_AF=0.7658;AA=T|||;VT=SNP
7	24762350	rs12669044	C	T	100	PASS	AC=1109;AF=0.221446;AN=5008;NS=2504;DP=19916;EAS_AF=0.4266;AMR_AF=0.1239;AFR_AF=0.0726;EUR_AF=0.1521;SAS_AF=0.3517;AA=C|||;VT=SNP
7	24764655	rs2521759	C	G	100	PASS	AC=3706;AF=0.740016;AN=5008;NS=2504;DP=19990;EAS_AF=0.9841;AMR_AF=0.6787;AFR_AF=0.7572;EUR_AF=0.4881;SAS_AF=0.7679;AA=C|||;VT=SNP
7	24766181	rs2721793	G	A	100	PASS	AC=833;AF=0.166334;AN=5008;NS=2504;DP=16424;EAS_AF=0.0804;AMR_AF=0.1585;AFR_AF=0.2746;EUR_AF=0.1302;SAS_AF=0.1513;AA=G|||;VT=SNP
7	24766507	rs2721794	C	G	100	PASS	AC=641;AF=0.127995;AN=5008;NS=2504;DP=17297;EAS_AF=0.0437;AMR_AF=0.1513;AFR_AF=0.1513;EUR_AF=0.1292;SAS_AF=0.1656;AA=C|||;VT=SNP
7	24766614	rs2721795	G	T	100	PASS	AC=3981;AF=0.794928;AN=5008;NS=2504;DP=19523;EAS_AF=0.9841;AMR_AF=0.6988;AFR_AF=0.9576;EUR_AF=0.4871;SAS_AF=0.7648;AA=T|||;VT=SNP
7	24767396	rs76851911	C	T	100	PASS	AC=707;AF=0.141174;AN=5008;NS=2504;DP=20033;EAS_AF=0.1746;AMR_AF=0.2075;AFR_AF=0.0772;EUR_AF=0.1193;SAS_AF=0.1687;AA=C|||;VT=SNP
7	24767483	rs2521760	C	T	100	PASS	AC=683;AF=0.136382;AN=5008;NS=2504;DP=19537;EAS_AF=0.0823;AMR_AF=0.1527;AFR_AF=0.1513;EUR_AF=0.1302;SAS_AF=0.1667;AA=C|||;VT=SNP
7	24769089	rs1001464	G	A	100	PASS	AC=1923;AF=0.383986;AN=5008;NS=2504;DP=20725;EAS_AF=0.7292;AMR_AF=0.2406;AFR_AF=0.4206;EUR_AF=0.0905;SAS_AF=0.3824;AA=g|||;VT=SNP
7	24769231	rs886234	T	C	100	PASS	AC=2950;AF=0.589058;AN=5008;NS=2504;DP=20890;EAS_AF=0.8105;AMR_AF=0.4193;AFR_AF=0.73;EUR_AF=0.326;SAS_AF=0.5613;AA=C|||;VT=SNP
7	24769241	rs886235	C	G	100	PASS	AC=2951;AF=0.589257;AN=5008;NS=2504;DP=21011;EAS_AF=0.8115;AMR_AF=0.4193;AFR_AF=0.73;EUR_AF=0.326;SAS_AF=0.5613;AA=G|||;VT=SNP
7	24769278	rs2237318	C	T	100	PASS	AC=2913;AF=0.581669;AN=5008;NS=2504;DP=21605;EAS_AF=0.8105;AMR_AF=0.4193;AFR_AF=0.7065;EUR_AF=0.3241;SAS_AF=0.5573;AA=T|||;VT=SNP
7	24769400	rs2721798	G	T	100	PASS	AC=922;AF=0.184105;AN=5008;NS=2504;DP=20785;EAS_AF=0.1508;AMR_AF=0.183;AFR_AF=0.2209;EUR_AF=0.174;SAS_AF=0.18;AA=G|||;VT=SNP
7	24769958	rs2521761	T	C	100	PASS	AC=817;AF=0.163139;AN=5008;NS=2504;DP=21384;EAS_AF=0.0813;AMR_AF=0.183;AFR_AF=0.1967;EUR_AF=0.175;SAS_AF=0.1759;AA=C|||;VT=SNP
7	24769991	rs2521762	C	T	100	PASS	AC=817;AF=0.163139;AN=5008;NS=2504;DP=22578;EAS_AF=0.0813;AMR_AF=0.183;AFR_AF=0.1967;EUR_AF=0.175;SAS_AF=0.1759;AA=C|||;VT=SNP
7	24770279	rs2237320	C	G	100	PASS	AC=1797;AF=0.358826;AN=5008;NS=2504;DP=16578;EAS_AF=0.7292;AMR_AF=0.1974;AFR_AF=0.4251;EUR_AF=0.0696;SAS_AF=0.2996;AA=C|||;VT=SNP
7	24770428	rs2721797	C	A	100	PASS	AC=831;AF=0.165935;AN=5008;NS=2504;DP=18348;EAS_AF=0.0813;AMR_AF=0.183;AFR_AF=0.2073;EUR_AF=0.175;SAS_AF=0.1759;AA=C|||;VT=SNP
7	24770653	rs2521763	T	A	100	PASS	AC=2916;AF=0.582268;AN=5008;NS=2504;DP=16376;EAS_AF=0.8105;AMR_AF=0.428;AFR_AF=0.6581;EUR_AF=0.3608;SAS_AF=0.5818;AA=A|||;VT=SNP
7	24770694	rs2237321	T	C	100	PASS	AC=836;AF=0.166933;AN=5008;NS=2504;DP=17344;EAS_AF=0.0813;AMR_AF=0.1844;AFR_AF=0.2073;EUR_AF=0.1779;SAS_AF=0.1769;AA=T|||;VT=SNP
7	24770740	rs2237322	C	G	100	PASS	AC=2918;AF=0.582668;AN=5008;NS=2504;DP=17472;EAS_AF=0.8105;AMR_AF=0.428;AFR_AF=0.6596;EUR_AF=0.3608;SAS_AF=0.5818;AA=G|||;VT=SNP
7	24771392	rs7809659	C	T	100	PASS	AC=1860;AF=0.371406;AN=5008;NS=2504;DP=21247;EAS_AF=0.7272;AMR_AF=0.1902;AFR_AF=0.4274;EUR_AF=0.0835;SAS_AF=0.3538;AA=C|||;VT=SNP
7	24771777	rs17150022	T	C	100	PASS	AC=409;AF=0.0816693;AN=5008;NS=2504;DP=20850;EAS_AF=0.0794;AMR_AF=0.183;AFR_AF=0.0098;EUR_AF=0.1103;SAS_AF=0.0798;AA=T|||;VT=SNP
7	24772409	rs2721796	C	T	100	PASS	AC=814;AF=0.16254;AN=5008;NS=2504;DP=21262;EAS_AF=0.0823;AMR_AF=0.1816;AFR_AF=0.1929;EUR_AF=0.1779;SAS_AF=0.1748;AA=C|||;VT=SNP
7	24772641	rs2521765	G	C	100	PASS	AC=3872;AF=0.773163;AN=5008;NS=2504;DP=7090;EAS_AF=0.9841;AMR_AF=0.6758;AFR_AF=0.9281;EUR_AF=0.4523;SAS_AF=0.7454;AA=C|||;VT=SNP
7	24774299	rs80012185	T	C	100	PASS	AC=455;AF=0.0908546;AN=5008;NS=2504;DP=19173;EAS_AF=0.0794;AMR_AF=0.1744;AFR_AF=0.0499;EUR_AF=0.1103;SAS_AF=0.0787;AA=T|||;VT=SNP
7	24774468	rs80195870	G	T	100	PASS	AC=398;AF=0.0794728;AN=5008;NS=2504;DP=19690;EAS_AF=0.0784;AMR_AF=0.1715;AFR_AF=0.0098;EUR_AF=0.1093;SAS_AF=0.0787;AA=G|||;VT=SNP
7	24774731	rs6976330	T	C	100	PASS	AC=419;AF=0.0836661;AN=5008;NS=2504;DP=20045;EAS_AF=0.0784;AMR_AF=0.1254;AFR_AF=0.0492;EUR_AF=0.1103;SAS_AF=0.0787;AA=T|||;VT=SNP
7	24774895	rs10276520	C	T	100	PASS	AC=868;AF=0.173323;AN=5008;NS=2504;DP=19559;EAS_AF=0.1746;AMR_AF=0.219;AFR_AF=0.1823;EUR_AF=0.1262;SAS_AF=0.1759;AA=C|||;VT=SNP
7	24775318	rs138731899	G	A	100	PASS	AC=433;AF=0.0864617;AN=5008;NS=2504;DP=11364;EAS_AF=0.0794;AMR_AF=0.1254;AFR_AF=0.059;EUR_AF=0.1093;SAS_AF=0.0798;AA=G|||;VT=SNP
7	24775514	rs116052126	G	A	100	PASS	AC=481;AF=0.0960463;AN=5008;NS=2504;DP=12616;EAS_AF=0.0784;AMR_AF=0.1326;AFR_AF=0.0825;EUR_AF=0.1223;SAS_AF=0.0798;AA=G|||;VT=SNP
7	24776030	rs146197383	A	G	100	PASS	AC=461;AF=0.0920527;AN=5008;NS=2504;DP=17948;EAS_AF=0.0784;AMR_AF=0.1254;AFR_AF=0.0809;EUR_AF=0.1093;SAS_AF=0.0798;AA=A|||;VT=SNP
7	24776192	rs75861367	G	A	100	PASS	AC=461;AF=0.0920527;AN=5008;NS=2504;DP=17970;EAS_AF=0.0784;AMR_AF=0.1254;AFR_AF=0.0817;EUR_AF=0.1093;SAS_AF=0.0787;AA=G|||;VT=SNP
7	24776405	rs34470389	C	A	100	PASS	AC=957;AF=0.191094;AN=5008;NS=2504;DP=18655;EAS_AF=0.4167;AMR_AF=0.0749;AFR_AF=0.0673;EUR_AF=0.0795;SAS_AF=0.3231;AA=C|||;VT=SNP
7	24776761	rs114829110	G	A	100	PASS	AC=447;AF=0.0892572;AN=5008;NS=2504;DP=16598;EAS_AF=0.0784;AMR_AF=0.1239;AFR_AF=0.0719;EUR_AF=0.1093;SAS_AF=0.0787;AA=G|||;VT=SNP
7	24776784	rs77112403	T	C	100	PASS	AC=365;AF=0.0728834;AN=5008;NS=2504;DP=15993;EAS_AF=0.0794;AMR_AF=0.1225;AFR_AF=0.0098;EUR_AF=0.1093;SAS_AF=0.0787;AA=t|||;VT=SNP
7	24777871	rs2158063	A	G	100	PASS	AC=3070;AF=0.613019;AN=5008;NS=2504;DP=18834;EAS_AF=0.8115;AMR_AF=0.464;AFR_AF=0.7436;EUR_AF=0.3638;SAS_AF=0.5941;AA=G|||;VT=SNP
7	24778113	rs111383872	G	A	100	PASS	AC=417;AF=0.0832668;AN=5008;NS=2504;DP=18375;EAS_AF=0.0784;AMR_AF=0.1239;AFR_AF=0.0492;EUR_AF=0.1093;SAS_AF=0.0787;AA=A|||;VT=SNP
7	24778617	rs113229869	C	T	100	PASS	AC=714;AF=0.142572;AN=5008;NS=2504;DP=20569;EAS_AF=0.1736;AMR_AF=0.219;AFR_AF=0.0711;EUR_AF=0.1233;SAS_AF=0.1728;AA=C|||;VT=SNP
7	24778961	rs6949503	C	T	100	PASS	AC=418;AF=0.0834665;AN=5008;NS=2504;DP=21371;EAS_AF=0.0784;AMR_AF=0.1239;AFR_AF=0.0499;EUR_AF=0.1093;SAS_AF=0.0787;AA=C|||;VT=SNP
7	24779950	rs75575419	C	T	100	PASS	AC=421;AF=0.0840655;AN=5008;NS=2504;DP=15591;EAS_AF=0.0784;AMR_AF=0.1254;AFR_AF=0.0507;EUR_AF=0.1103;SAS_AF=0.0787;AA=C|||;VT=SNP
7	24779987	rs2721807	T	G	100	PASS	AC=3072;AF=0.613419;AN=5008;NS=2504;DP=16250;EAS_AF=0.8105;AMR_AF=0.464;AFR_AF=0.7458;EUR_AF=0.3618;SAS_AF=0.5961;AA=G|||;VT=SNP
7	24780053	rs2721806	C	T	100	PASS	AC=2928;AF=0.584665;AN=5008;NS=2504;DP=16293;EAS_AF=0.8115;AMR_AF=0.4107;AFR_AF=0.7231;EUR_AF=0.3231;SAS_AF=0.5562;AA=T|||;VT=SNP
7	24780316	rs2721805	C	T	100	PASS	AC=3885;AF=0.775759;AN=5008;NS=2504;DP=14460;EAS_AF=0.9841;AMR_AF=0.6816;AFR_AF=0.9297;EUR_AF=0.4583;SAS_AF=0.7464;AA=T|||;VT=SNP
7	24780777	rs3779463	C	T	100	PASS	AC=429;AF=0.0856629;AN=5008;NS=2504;DP=16814;EAS_AF=0.0784;AMR_AF=0.1268;AFR_AF=0.0545;EUR_AF=0.1103;SAS_AF=0.0808;AA=C|||;VT=SNP
7	24781080	rs11509139	A	G	100	PASS	AC=441;AF=0.0880591;AN=5008;NS=2504;DP=18455;EAS_AF=0.0784;AMR_AF=0.1282;AFR_AF=0.0628;EUR_AF=0.1103;SAS_AF=0.0808;AA=A|||;VT=SNP
7	24781456	rs11509873	T	C	100	PASS	AC=367;AF=0.0732827;AN=5008;NS=2504;DP=18296;EAS_AF=0.0794;AMR_AF=0.1254;AFR_AF=0.0076;EUR_AF=0.1103;SAS_AF=0.0808;AA=T|||;VT=SNP
7	24781532	rs2721803	C	T	100	PASS	AC=3947;AF=0.788139;AN=5008;NS=2504;DP=18199;EAS_AF=0.9851;AMR_AF=0.6916;AFR_AF=0.9304;EUR_AF=0.4901;SAS_AF=0.7679;AA=T|||;VT=SNP
7	24781561	rs2237323	G	A	100	PASS	AC=699;AF=0.139577;AN=5008;NS=2504;DP=17932;EAS_AF=0.1736;AMR_AF=0.2176;AFR_AF=0.059;EUR_AF=0.1262;SAS_AF=0.1718;AA=G|||;VT=SNP
7	24781792	rs2237324	A	G	100	PASS	AC=2637;AF=0.526558;AN=5008;NS=2504;DP=20493;EAS_AF=0.7331;AMR_AF=0.3386;AFR_AF=0.6853;EUR_AF=0.2505;SAS_AF=0.5164;AA=G|||;VT=SNP
7	24781824	rs12665974	C	T	100	PASS	AC=424;AF=0.0846645;AN=5008;NS=2504;DP=20715;EAS_AF=0.0784;AMR_AF=0.1282;AFR_AF=0.0499;EUR_AF=0.1103;SAS_AF=0.0808;AA=C|||;VT=SNP
7	24782761	rs75678193	A	T	100	PASS	AC=365;AF=0.0728834;AN=5008;NS=2504;DP=17423;EAS_AF=0.0784;AMR_AF=0.1268;AFR_AF=0.0076;EUR_AF=0.1093;SAS_AF=0.0798;AA=A|||;VT=SNP
7	24782781	rs79971637	C	T	100	PASS	AC=369;AF=0.0736821;AN=5008;NS=2504;DP=17177;EAS_AF=0.0784;AMR_AF=0.1282;AFR_AF=0.0098;EUR_AF=0.1093;SAS_AF=0.0798;AA=C|||;VT=SNP
7	24783656	rs77162489	G	A	100	PASS	AC=424;AF=0.0846645;AN=5008;NS=2504;DP=18807;EAS_AF=0.0794;AMR_AF=0.1282;AFR_AF=0.0507;EUR_AF=0.1093;SAS_AF=0.0798;AA=A|||;VT=SNP
7	24783693	rs75107726	G	A	100	PASS	AC=422;AF=0.0842652;AN=5008;NS=2504;DP=19440;EAS_AF=0.0794;AMR_AF=0.1282;AFR_AF=0.0492;EUR_AF=0.1093;SAS_AF=0.0798;AA=G|||;VT=SNP
7	24783745	rs79251484	C	T	100	PASS	AC=421;AF=0.0840655;AN=5008;NS=2504;DP=18180;EAS_AF=0.0784;AMR_AF=0.1282;AFR_AF=0.0492;EUR_AF=0.1093;SAS_AF=0.0798;AA=C|||;VT=SNP
7	24783987	rs61241329	C	A	100	PASS	AC=452;AF=0.0902556;AN=5008;NS=2504;DP=19613;EAS_AF=0.0883;AMR_AF=0.0476;AFR_AF=0.2194;EUR_AF=0.0189;SAS_AF=0.0215;AA=C|||;VT=SNP
7	24784057	rs2721801	G	A	100	PASS	AC=1171;AF=0.233826;AN=5008;NS=2504;DP=19681;EAS_AF=0.0903;AMR_AF=0.1153;AFR_AF=0.5885;EUR_AF=0.0984;SAS_AF=0.1258;AA=G|||;VT=SNP
7	24784403	rs2521768	C	T	100	PASS	AC=3594;AF=0.717652;AN=5008;NS=2504;DP=17808;EAS_AF=0.7698;AMR_AF=0.621;AFR_AF=0.9259;EUR_AF=0.4513;SAS_AF=0.7249;AA=T|||;VT=SNP
7	24784485	rs2521769	A	G	100	PASS	AC=1623;AF=0.324081;AN=5008;NS=2504;DP=15385;EAS_AF=0.1835;AMR_AF=0.2536;AFR_AF=0.6536;EUR_AF=0.1998;SAS_AF=0.2014;AA=A|||;VT=SNP
7	24785882	rs12154597	C	G	100	PASS	AC=374;AF=0.0746805;AN=5008;NS=2504;DP=20705;EAS_AF=0.0784;AMR_AF=0.1282;AFR_AF=0.0136;EUR_AF=0.1093;SAS_AF=0.0798;AA=C|||;VT=SNP
7	24786867	rs74642946	A	G	100	PASS	AC=759;AF=0.151558;AN=5008;NS=2504;DP=21596;EAS_AF=0.2034;AMR_AF=0.2392;AFR_AF=0.0802;EUR_AF=0.1143;SAS_AF=0.1708;AA=A|||;VT=SNP
7	24787279	rs12665866	C	G	100	PASS	AC=372;AF=0.0742812;AN=5008;NS=2504;DP=19968;EAS_AF=0.0784;AMR_AF=0.1268;AFR_AF=0.0121;EUR_AF=0.1093;SAS_AF=0.0808;AA=C|||;VT=SNP
7	24787318	rs4719779	A	T	100	PASS	AC=1344;AF=0.268371;AN=5008;NS=2504;DP=17306;EAS_AF=0.2817;AMR_AF=0.3775;AFR_AF=0.2489;EUR_AF=0.2237;SAS_AF=0.2495;AA=A|||;VT=SNP
7	24787877	rs4722384	C	T	100	PASS	AC=763;AF=0.152356;AN=5008;NS=2504;DP=9675;EAS_AF=0.2044;AMR_AF=0.2392;AFR_AF=0.0832;EUR_AF=0.1143;SAS_AF=0.1697;AA=C|||;VT=SNP
7	24788209	rs4722385	A	G	100	PASS	AC=764;AF=0.152556;AN=5008;NS=2504;DP=17630;EAS_AF=0.2054;AMR_AF=0.2392;AFR_AF=0.0832;EUR_AF=0.1143;SAS_AF=0.1697;AA=A|||;VT=SNP
7	24788311	rs4722386	A	G	100	PASS	AC=765;AF=0.152756;AN=5008;NS=2504;DP=17110;EAS_AF=0.2054;AMR_AF=0.2406;AFR_AF=0.0832;EUR_AF=0.1143;SAS_AF=0.1697;AA=A|||;VT=SNP
7	24789082	rs2521770	C	T	100	PASS	AC=4080;AF=0.814696;AN=5008;NS=2504;DP=14045;EAS_AF=0.998;AMR_AF=0.7017;AFR_AF=0.9592;EUR_AF=0.4871;SAS_AF=0.8476;AA=T|||;VT=SNP
7	24789449	rs10235527	G	A	100	PASS	AC=751;AF=0.14996;AN=5008;NS=2504;DP=18991;EAS_AF=0.1974;AMR_AF=0.2392;AFR_AF=0.0832;EUR_AF=0.1143;SAS_AF=0.1646;AA=G|||;VT=SNP
7	24791894	rs2248149	T	C	100	PASS	AC=1177;AF=0.235024;AN=5008;NS=2504;DP=20242;EAS_AF=0.0952;AMR_AF=0.1009;AFR_AF=0.6581;EUR_AF=0.0348;SAS_AF=0.1084;AA=T|||;VT=SNP
7	24791998	rs2248146	C	T	100	PASS	AC=2553;AF=0.509784;AN=5008;NS=2504;DP=20772;EAS_AF=0.376;AMR_AF=0.4957;AFR_AF=0.8669;EUR_AF=0.3221;SAS_AF=0.3681;AA=T|||;VT=SNP
7	24792101	rs78436753	C	T	100	PASS	AC=375;AF=0.0748802;AN=5008;NS=2504;DP=22161;EAS_AF=0.0774;AMR_AF=0.1268;AFR_AF=0.0151;EUR_AF=0.1103;SAS_AF=0.0798;AA=c|||;VT=SNP
7	24793210	rs6979037	T	C	100	PASS	AC=562;AF=0.11222;AN=5008;NS=2504;DP=19798;EAS_AF=0.0853;AMR_AF=0.1369;AFR_AF=0.1452;EUR_AF=0.1103;SAS_AF=0.0798;AA=T|||;VT=SNP
7	24793703	rs1476519	A	T	100	PASS	AC=745;AF=0.148762;AN=5008;NS=2504;DP=20220;EAS_AF=0.2054;AMR_AF=0.2363;AFR_AF=0.0741;EUR_AF=0.1143;SAS_AF=0.1646;AA=A|||;VT=SNP
7	24795019	rs12700545	G	C	100	PASS	AC=1111;AF=0.221845;AN=5008;NS=2504;DP=22559;EAS_AF=0.4177;AMR_AF=0.1383;AFR_AF=0.0469;EUR_AF=0.166;SAS_AF=0.3732;AA=G|||;VT=SNP
7	24795757	rs2188880	C	T	100	PASS	AC=1016;AF=0.202875;AN=5008;NS=2504;DP=21199;EAS_AF=0.0952;AMR_AF=0.0893;AFR_AF=0.5431;EUR_AF=0.0348;SAS_AF=0.1074;AA=C|||;VT=SNP
7	24795852	rs3779462	T	G	100	PASS	AC=758;AF=0.151358;AN=5008;NS=2504;DP=17822;EAS_AF=0.2054;AMR_AF=0.2406;AFR_AF=0.0817;EUR_AF=0.1143;SAS_AF=0.1646;AA=T|||;VT=SNP
7	24796229	rs1476520	T	C	100	PASS	AC=3643;AF=0.727436;AN=5008;NS=2504;DP=17583;EAS_AF=0.8016;AMR_AF=0.6254;AFR_AF=0.9334;EUR_AF=0.4573;SAS_AF=0.7229;AA=C|||;VT=SNP
7	24796502	rs1476521	A	G	100	PASS	AC=2417;AF=0.482628;AN=5008;NS=2504;DP=14748;EAS_AF=0.3839;AMR_AF=0.4697;AFR_AF=0.829;EUR_AF=0.2604;SAS_AF=0.3538;AA=G|||;VT=SNP
7	24796541	rs1001821	C	G	100	PASS	AC=1781;AF=0.355631;AN=5008;NS=2504;DP=13330;EAS_AF=0.3135;AMR_AF=0.2911;AFR_AF=0.6407;EUR_AF=0.1461;SAS_AF=0.2751;AA=C|||;VT=SNP
7	24796693	rs1476522	C	G	100	PASS	AC=3672;AF=0.733227;AN=5008;NS=2504;DP=11054;EAS_AF=0.8036;AMR_AF=0.6441;AFR_AF=0.9297;EUR_AF=0.4732;SAS_AF=0.726;AA=G|||;VT=SNP
7	24797006	rs4722387	C	G	100	PASS	AC=684;AF=0.136581;AN=5008;NS=2504;DP=6755;EAS_AF=0.2063;AMR_AF=0.2291;AFR_AF=0.0287;EUR_AF=0.1163;SAS_AF=0.1656;AA=C|||;VT=SNP
7	24797764	rs2237326	T	C	100	PASS	AC=379;AF=0.0756789;AN=5008;NS=2504;DP=20364;EAS_AF=0.0853;AMR_AF=0.1282;AFR_AF=0.0098;EUR_AF=0.1113;SAS_AF=0.0808;AA=T|||;VT=SNP
7	24798639	rs59945804	C	T	100	PASS	AC=384;AF=0.0766773;AN=5008;NS=2504;DP=21196;EAS_AF=0.0853;AMR_AF=0.1268;AFR_AF=0.0151;EUR_AF=0.1113;SAS_AF=0.0798;AA=C|||;VT=SNP
7	24799227	rs78849264	T	C	100	PASS	AC=717;AF=0.143171;AN=5008;NS=2504;DP=18804;EAS_AF=0.0873;AMR_AF=0.1657;AFR_AF=0.1755;EUR_AF=0.1789;SAS_AF=0.1043;AA=C|||;VT=SNP
7	24799496	rs2521772	A	T	100	PASS	AC=3588;AF=0.716454;AN=5008;NS=2504;DP=17734;EAS_AF=0.7966;AMR_AF=0.6268;AFR_AF=0.8956;EUR_AF=0.4612;SAS_AF=0.7178;AA=a|||;VT=SNP
7	24800099	rs3757652	C	T	100	PASS	AC=1040;AF=0.207668;AN=5008;NS=2504;DP=17488;EAS_AF=0.4157;AMR_AF=0.1239;AFR_AF=0.0439;EUR_AF=0.1322;SAS_AF=0.3517;AA=C|||;VT=SNP
7	24801999	rs2521773	T	G	100	PASS	AC=3952;AF=0.789137;AN=5008;NS=2504;DP=20595;EAS_AF=0.9861;AMR_AF=0.7147;AFR_AF=0.91;EUR_AF=0.5109;SAS_AF=0.7618;AA=G|||;VT=SNP
7	24802138	rs4719780	A	G	100	PASS	AC=689;AF=0.13758;AN=5008;NS=2504;DP=17030;EAS_AF=0.2222;AMR_AF=0.232;AFR_AF=0.0265;EUR_AF=0.1133;SAS_AF=0.1585;AA=A|||;VT=SNP
7	24803592	rs4722388	G	A	100	PASS	AC=764;AF=0.152556;AN=5008;NS=2504;DP=19303;EAS_AF=0.2093;AMR_AF=0.2363;AFR_AF=0.0862;EUR_AF=0.1093;SAS_AF=0.1687;AA=G|||;VT=SNP
7	24803743	rs10215349	A	G	100	PASS	AC=767;AF=0.153155;AN=5008;NS=2504;DP=19305;EAS_AF=0.2103;AMR_AF=0.2363;AFR_AF=0.087;EUR_AF=0.1103;SAS_AF=0.1687;AA=G|||;VT=SNP
7	24803758	rs10216064	C	T	100	PASS	AC=764;AF=0.152556;AN=5008;NS=2504;DP=19781;EAS_AF=0.2103;AMR_AF=0.2363;AFR_AF=0.084;EUR_AF=0.1103;SAS_AF=0.1697;AA=T|||;VT=SNP
7	24803791	rs10215067	T	C	100	PASS	AC=767;AF=0.153155;AN=5008;NS=2504;DP=19857;EAS_AF=0.2103;AMR_AF=0.2363;AFR_AF=0.087;EUR_AF=0.1103;SAS_AF=0.1687;AA=T|||;VT=SNP
7	24804123	rs10216083	G	C	100	PASS	AC=765;AF=0.152756;AN=5008;NS=2504;DP=19699;EAS_AF=0.2093;AMR_AF=0.2363;AFR_AF=0.0862;EUR_AF=0.1103;SAS_AF=0.1687;AA=G|||;VT=SNP
7	24804756	rs9648009	G	A	100	PASS	AC=751;AF=0.14996;AN=5008;NS=2504;DP=17596;EAS_AF=0.2073;AMR_AF=0.2363;AFR_AF=0.0749;EUR_AF=0.1133;SAS_AF=0.1687;AA=G|||;VT=SNP
7	24804884	rs9648313	G	C	100	PASS	AC=768;AF=0.153355;AN=5008;NS=2504;DP=21108;EAS_AF=0.2093;AMR_AF=0.2363;AFR_AF=0.0862;EUR_AF=0.1133;SAS_AF=0.1687;AA=G|||;VT=SNP
7	24804891	rs28570974	A	G	100	PASS	AC=768;AF=0.153355;AN=5008;NS=2504;DP=20946;EAS_AF=0.2093;AMR_AF=0.2363;AFR_AF=0.0862;EUR_AF=0.1133;SAS_AF=0.1687;AA=A|||;VT=SNP
7	24804960	rs9648314	C	T	100	PASS	AC=753;AF=0.150359;AN=5008;NS=2504;DP=20936;EAS_AF=0.2093;AMR_AF=0.2363;AFR_AF=0.0749;EUR_AF=0.1133;SAS_AF=0.1687;AA=T|||;VT=SNP
7	24805050	rs6976667	T	C	100	PASS	AC=2431;AF=0.485423;AN=5008;NS=2504;DP=18581;EAS_AF=0.6865;AMR_AF=0.5101;AFR_AF=0.3238;EUR_AF=0.3559;SAS_AF=0.6125;AA=T|||;VT=SNP
7	24805148	rs10276677	C	A	100	PASS	AC=755;AF=0.150759;AN=5008;NS=2504;DP=17749;EAS_AF=0.2093;AMR_AF=0.2363;AFR_AF=0.0749;EUR_AF=0.1143;SAS_AF=0.1697;AA=A|||;VT=SNP
7	24805180	rs10233226	T	A	100	PASS	AC=754;AF=0.150559;AN=5008;NS=2504;DP=17723;EAS_AF=0.2093;AMR_AF=0.2363;AFR_AF=0.0749;EUR_AF=0.1143;SAS_AF=0.1687;AA=A|||;VT=SNP
7	24805189	rs10276690	C	G	100	PASS	AC=754;AF=0.150559;AN=5008;NS=2504;DP=17966;EAS_AF=0.2093;AMR_AF=0.2363;AFR_AF=0.0749;EUR_AF=0.1143;SAS_AF=0.1687;AA=C|||;VT=SNP
7	24805240	rs10276782	C	T	100	PASS	AC=769;AF=0.153554;AN=5008;NS=2504;DP=19711;EAS_AF=0.2093;AMR_AF=0.2363;AFR_AF=0.0862;EUR_AF=0.1143;SAS_AF=0.1687;AA=C|||;VT=SNP
7	24805386	rs10247348	A	G	100	PASS	AC=768;AF=0.153355;AN=5008;NS=2504;DP=2208;EAS_AF=0.2093;AMR_AF=0.2363;AFR_AF=0.0855;EUR_AF=0.1143;SAS_AF=0.1687;AA=A|||;VT=SNP
7	24805622	rs59111506	A	G	100	PASS	AC=769;AF=0.153554;AN=5008;NS=2504;DP=16086;EAS_AF=0.2103;AMR_AF=0.2363;AFR_AF=0.0855;EUR_AF=0.1143;SAS_AF=0.1687;AA=G|||;VT=SNP
7	24806978	rs2214248	A	C	100	PASS	AC=675;AF=0.134784;AN=5008;NS=2504;DP=16895;EAS_AF=0.2133;AMR_AF=0.2305;AFR_AF=0.0151;EUR_AF=0.1143;SAS_AF=0.1687;AA=A|||;VT=SNP
7	24807097	rs12700547	G	A	100	PASS	AC=980;AF=0.195687;AN=5008;NS=2504;DP=14888;EAS_AF=0.3948;AMR_AF=0.1254;AFR_AF=0.0439;EUR_AF=0.1233;SAS_AF=0.32;AA=G|||;VT=SNP
7	24807995	rs4722389	C	G	100	PASS	AC=3318;AF=0.66254;AN=5008;NS=2504;DP=21525;EAS_AF=0.7966;AMR_AF=0.6369;AFR_AF=0.708;EUR_AF=0.4881;SAS_AF=0.6605;AA=G|||;VT=SNP
7	24808303	rs10246778	C	T	100	PASS	AC=729;AF=0.145567;AN=5008;NS=2504;DP=21407;EAS_AF=0.2093;AMR_AF=0.2349;AFR_AF=0.0605;EUR_AF=0.1133;SAS_AF=0.1646;AA=C|||;VT=SNP
7	24808368	rs17150118	G	T	100	PASS	AC=977;AF=0.195088;AN=5008;NS=2504;DP=24178;EAS_AF=0.3978;AMR_AF=0.1225;AFR_AF=0.0393;EUR_AF=0.1252;SAS_AF=0.32;AA=G|||;VT=SNP
7	24808629	rs12669780	C	G	100	PASS	AC=990;AF=0.197684;AN=5008;NS=2504;DP=21999;EAS_AF=0.3988;AMR_AF=0.1225;AFR_AF=0.0416;EUR_AF=0.1243;SAS_AF=0.3303;AA=C|||;VT=SNP
7	24811034	rs4722390	G	C	100	PASS	AC=756;AF=0.150958;AN=5008;NS=2504;DP=22382;EAS_AF=0.2113;AMR_AF=0.2349;AFR_AF=0.0764;EUR_AF=0.1153;SAS_AF=0.1667;AA=G|||;VT=SNP
7	24812250	rs34155688	G	T	100	PASS	AC=1210;AF=0.241613;AN=5008;NS=2504;DP=20692;EAS_AF=0.1736;AMR_AF=0.2536;AFR_AF=0.3404;EUR_AF=0.2485;SAS_AF=0.1626;AA=G|||;VT=SNP
7	24812873	rs17150120	T	C	100	PASS	AC=623;AF=0.124401;AN=5008;NS=2504;DP=20550;EAS_AF=0.122;AMR_AF=0.062;AFR_AF=0.3109;EUR_AF=0.0129;SAS_AF=0.0337;AA=T|||;VT=SNP
7	24814144	rs13224864	T	A	100	PASS	AC=1439;AF=0.28734;AN=5008;NS=2504;DP=7826;EAS_AF=0.6022;AMR_AF=0.2003;AFR_AF=0.1747;EUR_AF=0.1272;SAS_AF=0.3415;AA=T|||;VT=SNP
7	24814147	rs111498086	A	G	100	PASS	AC=571;AF=0.114018;AN=5008;NS=2504;DP=7866;EAS_AF=0.0635;AMR_AF=0.1441;AFR_AF=0.1407;EUR_AF=0.1163;SAS_AF=0.1063;AA=A|||;VT=SNP
7	24814926	rs4722391	T	C	100	PASS	AC=3398;AF=0.678514;AN=5008;NS=2504;DP=20243;EAS_AF=0.7946;AMR_AF=0.6455;AFR_AF=0.761;EUR_AF=0.4861;SAS_AF=0.6687;AA=C|||;VT=SNP
7	24814953	rs77594613	T	C	100	PASS	AC=410;AF=0.081869;AN=5008;NS=2504;DP=19996;EAS_AF=0.0635;AMR_AF=0.134;AFR_AF=0.0234;EUR_AF=0.1163;SAS_AF=0.1074;AA=T|||;VT=SNP
7	24815296	rs10275940	C	T	100	PASS	AC=762;AF=0.152157;AN=5008;NS=2504;DP=17353;EAS_AF=0.2083;AMR_AF=0.2392;AFR_AF=0.0877;EUR_AF=0.1103;SAS_AF=0.1626;AA=C|||;VT=SNP
7	24815573	rs6959900	C	A	100	PASS	AC=1849;AF=0.369209;AN=5008;NS=2504;DP=15157;EAS_AF=0.4742;AMR_AF=0.2867;AFR_AF=0.3638;EUR_AF=0.2435;SAS_AF=0.456;AA=C|||;VT=SNP
7	24816151	rs10046525	A	G	100	PASS	AC=769;AF=0.153554;AN=5008;NS=2504;DP=17139;EAS_AF=0.2113;AMR_AF=0.2406;AFR_AF=0.0885;EUR_AF=0.1113;SAS_AF=0.1636;AA=A|||;VT=SNP
7	24817067	rs767329	A	G	100	PASS	AC=622;AF=0.124201;AN=5008;NS=2504;DP=19726;EAS_AF=0.0645;AMR_AF=0.1484;AFR_AF=0.1808;EUR_AF=0.1163;SAS_AF=0.1002;AA=A|||;VT=SNP
7	24818656	rs1468185	A	C	100	PASS	AC=1511;AF=0.301717;AN=5008;NS=2504;DP=18523;EAS_AF=0.4067;AMR_AF=0.2104;AFR_AF=0.2542;EUR_AF=0.2505;SAS_AF=0.3753;AA=A|||;VT=SNP
7	24818918	rs10270198	G	C	100	PASS	AC=1256;AF=0.250799;AN=5008;NS=2504;DP=20881;EAS_AF=0.2758;AMR_AF=0.3689;AFR_AF=0.1672;EUR_AF=0.2276;SAS_AF=0.2781;AA=G|||;VT=SNP
7	24819104	rs56169632	G	C	100	PASS	AC=294;AF=0.0587061;AN=5008;NS=2504;DP=14580;EAS_AF=0.0556;AMR_AF=0.0591;AFR_AF=0.0023;EUR_AF=0.0596;SAS_AF=0.137;AA=G|||;VT=SNP
7	24820945	rs74779340	G	C	100	PASS	AC=381;AF=0.0760783;AN=5008;NS=2504;DP=20014;EAS_AF=0.0655;AMR_AF=0.1311;AFR_AF=0.0076;EUR_AF=0.1153;SAS_AF=0.1002;AA=G|||;VT=SNP
7	24820961	rs10248833	A	G	100	PASS	AC=663;AF=0.132388;AN=5008;NS=2504;DP=19424;EAS_AF=0.2103;AMR_AF=0.2233;AFR_AF=0.0136;EUR_AF=0.1143;SAS_AF=0.1667;AA=A|||;VT=SNP
7	24821946	rs140233612	T	C	100	PASS	AC=1539;AF=0.307308;AN=5008;NS=2504;DP=16493;EAS_AF=0.4722;AMR_AF=0.2723;AFR_AF=0.1604;EUR_AF=0.2386;SAS_AF=0.4315;AA=T|||;VT=SNP
7	24822050	rs150362201	G	A	100	PASS	AC=422;AF=0.0842652;AN=5008;NS=2504;DP=19296;EAS_AF=0.0655;AMR_AF=0.1326;AFR_AF=0.0393;EUR_AF=0.1133;SAS_AF=0.1002;AA=G|||;VT=SNP
7	24822230	rs111300961	T	G	100	PASS	AC=439;AF=0.0876597;AN=5008;NS=2504;DP=21091;EAS_AF=0.0655;AMR_AF=0.134;AFR_AF=0.0514;EUR_AF=0.1133;SAS_AF=0.1002;AA=T|||;VT=SNP
7	24822286	rs141147017	G	C	100	PASS	AC=439;AF=0.0876597;AN=5008;NS=2504;DP=21161;EAS_AF=0.0655;AMR_AF=0.1354;AFR_AF=0.0507;EUR_AF=0.1133;SAS_AF=0.1002;AA=G|||;VT=SNP
7	24824304	rs113213591	G	A	100	PASS	AC=400;AF=0.0798722;AN=5008;NS=2504;DP=14893;EAS_AF=0.0655;AMR_AF=0.134;AFR_AF=0.0227;EUR_AF=0.1133;SAS_AF=0.0992;AA=G|||;VT=SNP
7	24824337	rs4722392	G	C	100	PASS	AC=3417;AF=0.682308;AN=5008;NS=2504;DP=16943;EAS_AF=0.7907;AMR_AF=0.6499;AFR_AF=0.7897;EUR_AF=0.4841;SAS_AF=0.6524;AA=C|||;VT=SNP
7	24824774	rs11762966	C	T	100	PASS	AC=547;AF=0.109225;AN=5008;NS=2504;DP=18903;EAS_AF=0.247;AMR_AF=0.0634;AFR_AF=0.0023;EUR_AF=0.0636;SAS_AF=0.1912;AA=C|||;VT=SNP
7	24824911	rs17277761	G	C	100	PASS	AC=675;AF=0.134784;AN=5008;NS=2504;DP=18652;EAS_AF=0.2073;AMR_AF=0.2291;AFR_AF=0.0257;EUR_AF=0.1133;SAS_AF=0.1626;AA=G|||;VT=SNP
7	24825124	rs28508477	G	C	100	PASS	AC=681;AF=0.135982;AN=5008;NS=2504;DP=20144;EAS_AF=0.2093;AMR_AF=0.2291;AFR_AF=0.0257;EUR_AF=0.1143;SAS_AF=0.1656;AA=G|||;VT=SNP
7	24825133	rs10951029	G	A	100	PASS	AC=1386;AF=0.276757;AN=5008;NS=2504;DP=19671;EAS_AF=0.4554;AMR_AF=0.2608;AFR_AF=0.0711;EUR_AF=0.2366;SAS_AF=0.4233;AA=G|||;VT=SNP
7	24826589	rs79879286	G	C	100	PASS	AC=411;AF=0.0820687;AN=5008;NS=2504;DP=18610;EAS_AF=0.0655;AMR_AF=0.1326;AFR_AF=0.0303;EUR_AF=0.1143;SAS_AF=0.1002;AA=G|||;VT=SNP
7	24826613	rs17150155	G	A	100	PASS	AC=1646;AF=0.328674;AN=5008;NS=2504;DP=18625;EAS_AF=0.6022;AMR_AF=0.3559;AFR_AF=0.0794;EUR_AF=0.2366;SAS_AF=0.4591;AA=G|||;VT=SNP
7	24828055	rs2391000	C	T	100	PASS	AC=391;AF=0.0780751;AN=5008;NS=2504;DP=19833;EAS_AF=0.0685;AMR_AF=0.1311;AFR_AF=0.0174;EUR_AF=0.1093;SAS_AF=0.1002;AA=C|||;VT=SNP
7	24829139	rs113041465	C	T	100	PASS	AC=372;AF=0.0742812;AN=5008;NS=2504;DP=20597;EAS_AF=0.0645;AMR_AF=0.1297;AFR_AF=0.0083;EUR_AF=0.1074;SAS_AF=0.1002;AA=C|||;VT=SNP
7	24829598	rs28787388	T	C	100	PASS	AC=685;AF=0.136781;AN=5008;NS=2504;DP=18632;EAS_AF=0.2063;AMR_AF=0.219;AFR_AF=0.031;EUR_AF=0.1074;SAS_AF=0.18;AA=T|||;VT=SNP
7	24829869	rs148910335	G	T	100	PASS	AC=377;AF=0.0752796;AN=5008;NS=2504;DP=18952;EAS_AF=0.0645;AMR_AF=0.1297;AFR_AF=0.0129;EUR_AF=0.1074;SAS_AF=0.0992;AA=G|||;VT=SNP
7	24830214	rs12154468	G	A	100	PASS	AC=372;AF=0.0742812;AN=5008;NS=2504;DP=18385;EAS_AF=0.0645;AMR_AF=0.1311;AFR_AF=0.0083;EUR_AF=0.1074;SAS_AF=0.0992;AA=G|||;VT=SNP
7	24830366	rs12154475	G	A	100	PASS	AC=372;AF=0.0742812;AN=5008;NS=2504;DP=18510;EAS_AF=0.0645;AMR_AF=0.1311;AFR_AF=0.0083;EUR_AF=0.1074;SAS_AF=0.0992;AA=G|||;VT=SNP
7	24830613	rs28837462	C	A	100	PASS	AC=761;AF=0.151957;AN=5008;NS=2504;DP=18772;EAS_AF=0.2054;AMR_AF=0.2233;AFR_AF=0.087;EUR_AF=0.1103;SAS_AF=0.1769;AA=C|||;VT=SNP
7	24831435	rs11771400	A	G	100	PASS	AC=527;AF=0.105232;AN=5008;NS=2504;DP=23583;EAS_AF=0.2589;AMR_AF=0.0634;AFR_AF=0.0023;EUR_AF=0.0596;SAS_AF=0.1626;AA=A|||;VT=SNP
7	24832129	rs12154649	C	G	100	PASS	AC=399;AF=0.0796725;AN=5008;NS=2504;DP=21524;EAS_AF=0.0655;AMR_AF=0.1326;AFR_AF=0.0204;EUR_AF=0.1143;SAS_AF=0.1012;AA=C|||;VT=SNP
7	24832308	rs4719781	A	G	100	PASS	AC=3993;AF=0.797324;AN=5008;NS=2504;DP=18615;EAS_AF=0.9831;AMR_AF=0.7291;AFR_AF=0.9554;EUR_AF=0.506;SAS_AF=0.7403;AA=G|||;VT=SNP
7	24833118	rs7790361	A	G	100	PASS	AC=3396;AF=0.678115;AN=5008;NS=2504;DP=15479;EAS_AF=0.7927;AMR_AF=0.6383;AFR_AF=0.7806;EUR_AF=0.4791;SAS_AF=0.6544;AA=G|||;VT=SNP
7	24833601	rs113922010	G	A	100	PASS	AC=361;AF=0.0720847;AN=5008;NS=2504;DP=16260;EAS_AF=0.0635;AMR_AF=0.1268;AFR_AF=0.0068;EUR_AF=0.0954;SAS_AF=0.1063;AA=G|||;VT=SNP
7	24834021	rs7457348	C	T	100	PASS	AC=1025;AF=0.204673;AN=5008;NS=2504;DP=17549;EAS_AF=0.3988;AMR_AF=0.1311;AFR_AF=0.0545;EUR_AF=0.1243;SAS_AF=0.3425;AA=c|||;VT=SNP
7	24834109	rs60866628	G	A	100	PASS	AC=783;AF=0.15635;AN=5008;NS=2504;DP=19789;EAS_AF=0.123;AMR_AF=0.0836;AFR_AF=0.3782;EUR_AF=0.0328;SAS_AF=0.0695;AA=G|||;VT=SNP
7	24834341	rs6945054	T	C	100	PASS	AC=964;AF=0.192492;AN=5008;NS=2504;DP=20377;EAS_AF=0.254;AMR_AF=0.2334;AFR_AF=0.1558;EUR_AF=0.1302;SAS_AF=0.2137;AA=-|||;VT=SNP
7	24835533	rs59450900	G	A	100	PASS	AC=1034;AF=0.20647;AN=5008;NS=2504;DP=19234;EAS_AF=0.4901;AMR_AF=0.1268;AFR_AF=0.0635;EUR_AF=0.1093;SAS_AF=0.2638;AA=G|||;VT=SNP
7	24835729	rs76881352	A	G	100	PASS	AC=399;AF=0.0796725;AN=5008;NS=2504;DP=19057;EAS_AF=0.0575;AMR_AF=0.1354;AFR_AF=0.0182;EUR_AF=0.1014;SAS_AF=0.1237;AA=A|||;VT=SNP
7	24835787	rs2106760	C	T	100	PASS	AC=3583;AF=0.715455;AN=5008;NS=2504;DP=17375;EAS_AF=0.7619;AMR_AF=0.6599;AFR_AF=0.8638;EUR_AF=0.4911;SAS_AF=0.7372;AA=T|||;VT=SNP
7	24837746	rs10486432	A	G	100	PASS	AC=392;AF=0.0782748;AN=5008;NS=2504;DP=20742;EAS_AF=0.0556;AMR_AF=0.1354;AFR_AF=0.0083;EUR_AF=0.1024;SAS_AF=0.1309;AA=a|||;VT=SNP
7	24839712	rs3088014	T	G	100	PASS	AC=398;AF=0.0794728;AN=5008;NS=2504;DP=16453;EAS_AF=0.0556;AMR_AF=0.1354;AFR_AF=0.0151;EUR_AF=0.1004;SAS_AF=0.1299;AA=T|||;VT=SNP
7	24840975	rs17150177	C	T	100	PASS	AC=504;AF=0.100639;AN=5008;NS=2504;DP=18778;EAS_AF=0.0546;AMR_AF=0.1455;AFR_AF=0.09;EUR_AF=0.1014;SAS_AF=0.1299;AA=C|||;VT=SNP
7	24841591	rs6958470	T	G	100	PASS	AC=1137;AF=0.227037;AN=5008;NS=2504;DP=21833;EAS_AF=0.1944;AMR_AF=0.134;AFR_AF=0.5673;EUR_AF=0.0348;SAS_AF=0.0644;AA=T|||;VT=SNP
7	24842203	rs17150180	A	C	100	PASS	AC=1191;AF=0.237819;AN=5008;NS=2504;DP=19137;EAS_AF=0.5;AMR_AF=0.134;AFR_AF=0.1014;EUR_AF=0.1203;SAS_AF=0.3466;AA=A|||;VT=SNP
7	24843384	rs147418650	T	C	100	PASS	AC=392;AF=0.0782748;AN=5008;NS=2504;DP=16658;EAS_AF=0.0546;AMR_AF=0.1369;AFR_AF=0.0083;EUR_AF=0.1014;SAS_AF=0.1319;AA=t|||;VT=SNP
7	24843542	rs28711029	G	A	100	PASS	AC=709;AF=0.141573;AN=5008;NS=2504;DP=18671;EAS_AF=0.2312;AMR_AF=0.2205;AFR_AF=0.0061;EUR_AF=0.1173;SAS_AF=0.2014;AA=G|||;VT=SNP
7	24843621	rs10227466	T	C	100	PASS	AC=3858;AF=0.770367;AN=5008;NS=2504;DP=17085;EAS_AF=0.9821;AMR_AF=0.7161;AFR_AF=0.8434;EUR_AF=0.497;SAS_AF=0.773;AA=C|||;VT=SNP
7	24843810	rs2285651	G	T	100	PASS	AC=1156;AF=0.230831;AN=5008;NS=2504;DP=19886;EAS_AF=0.496;AMR_AF=0.1282;AFR_AF=0.0961;EUR_AF=0.1133;SAS_AF=0.3333;AA=G|||;VT=SNP
7	24844736	rs79631004	T	G	100	PASS	AC=389;AF=0.0776757;AN=5008;NS=2504;DP=17003;EAS_AF=0.0526;AMR_AF=0.1354;AFR_AF=0.0083;EUR_AF=0.1004;SAS_AF=0.1329;AA=T|||;VT=SNP
7	24847842	rs2051755	A	G	100	PASS	AC=4182;AF=0.835064;AN=5008;NS=2504;DP=21023;EAS_AF=0.9821;AMR_AF=0.7968;AFR_AF=0.9304;EUR_AF=0.6332;SAS_AF=0.7894;AA=G|||;VT=SNP
7	24848336	rs4722393	G	C	100	PASS	AC=716;AF=0.142971;AN=5008;NS=2504;DP=22961;EAS_AF=0.2331;AMR_AF=0.2176;AFR_AF=0.0098;EUR_AF=0.1183;SAS_AF=0.2025;AA=G|||;VT=SNP
7	24848829	rs1012775	A	G	100	PASS	AC=4190;AF=0.836661;AN=5008;NS=2504;DP=23059;EAS_AF=0.9812;AMR_AF=0.7968;AFR_AF=0.938;EUR_AF=0.6332;SAS_AF=0.7883;AA=G|||;VT=SNP
7	24849803	rs2106761	C	T	100	PASS	AC=1132;AF=0.226038;AN=5008;NS=2504;DP=20009;EAS_AF=0.5;AMR_AF=0.134;AFR_AF=0.0651;EUR_AF=0.1213;SAS_AF=0.3344;AA=C|||;VT=SNP
7	24850097	rs35109505	G	A	100	PASS	AC=563;AF=0.11242;AN=5008;NS=2504;DP=17330;EAS_AF=0.0456;AMR_AF=0.2003;AFR_AF=0.0113;EUR_AF=0.2306;SAS_AF=0.1339;AA=G|||;VT=SNP
7	24850995	rs9648315	T	C	100	PASS	AC=571;AF=0.114018;AN=5008;NS=2504;DP=20087;EAS_AF=0.0456;AMR_AF=0.2003;AFR_AF=0.0151;EUR_AF=0.2306;SAS_AF=0.137;AA=T|||;VT=SNP
7	24852157	rs4719782	A	G	100	PASS	AC=4137;AF=0.826078;AN=5008;NS=2504;DP=16127;EAS_AF=0.9732;AMR_AF=0.7939;AFR_AF=0.9145;EUR_AF=0.6332;SAS_AF=0.7761;AA=G|||;VT=SNP
7	24852357	rs17150208	C	T	100	PASS	AC=1877;AF=0.3748;AN=5008;NS=2504;DP=18041;EAS_AF=0.497;AMR_AF=0.2075;AFR_AF=0.531;EUR_AF=0.161;SAS_AF=0.3763;AA=C|||;VT=SNP
7	24852676	rs739625	G	T	100	PASS	AC=3019;AF=0.602835;AN=5008;NS=2504;DP=17675;EAS_AF=0.7798;AMR_AF=0.6671;AFR_AF=0.354;EUR_AF=0.6024;SAS_AF=0.7117;AA=T|||;VT=SNP
7	24852791	rs739626	C	A	100	PASS	AC=709;AF=0.141573;AN=5008;NS=2504;DP=17875;EAS_AF=0.2361;AMR_AF=0.2176;AFR_AF=0.0038;EUR_AF=0.1173;SAS_AF=0.2014;AA=C|||;VT=SNP
7	24853154	rs2391001	G	A	100	PASS	AC=1929;AF=0.385184;AN=5008;NS=2504;DP=20481;EAS_AF=0.7341;AMR_AF=0.3732;AFR_AF=0.1165;EUR_AF=0.2485;SAS_AF=0.5378;AA=G|||;VT=SNP
7	24853496	rs739627	C	T	100	PASS	AC=3457;AF=0.690296;AN=5008;NS=2504;DP=20481;EAS_AF=0.9256;AMR_AF=0.5836;AFR_AF=0.8336;EUR_AF=0.3926;SAS_AF=0.636;AA=T|||;VT=SNP
7	24854765	rs1044956	G	A	100	PASS	AC=1920;AF=0.383387;AN=5008;NS=2504;DP=21082;EAS_AF=0.7371;AMR_AF=0.3646;AFR_AF=0.1051;EUR_AF=0.2475;SAS_AF=0.5481;AA=G|||;VT=SNP;EX_TARGET
7	24856032	rs10215692	T	C	100	PASS	AC=722;AF=0.144169;AN=5008;NS=2504;DP=21106;EAS_AF=0.2351;AMR_AF=0.2161;AFR_AF=0.0106;EUR_AF=0.1183;SAS_AF=0.2065;AA=T|||;VT=SNP
7	24856458	rs35967932	G	A	100	PASS	AC=563;AF=0.11242;AN=5008;NS=2504;DP=19654;EAS_AF=0.0456;AMR_AF=0.2003;AFR_AF=0.0113;EUR_AF=0.2306;SAS_AF=0.1339;AA=G|||;VT=SNP
7	24856997	rs10951030	G	A	100	PASS	AC=1117;AF=0.223043;AN=5008;NS=2504;DP=18889;EAS_AF=0.502;AMR_AF=0.0836;AFR_AF=0.084;EUR_AF=0.1173;SAS_AF=0.3313;AA=G|||;VT=SNP
7	24857148	rs1859118	C	T	100	PASS	AC=559;AF=0.111621;AN=5008;NS=2504;DP=21200;EAS_AF=0.0456;AMR_AF=0.2003;AFR_AF=0.0113;EUR_AF=0.2286;SAS_AF=0.1319;AA=C|||;VT=SNP
7	24857700	rs12700548	T	A	100	PASS	AC=3282;AF=0.655351;AN=5008;NS=2504;DP=15383;EAS_AF=0.9722;AMR_AF=0.7176;AFR_AF=0.4032;EUR_AF=0.5716;SAS_AF=0.7117;AA=A|||;VT=SNP
7	24857983	rs2106943	A	C	100	PASS	AC=1946;AF=0.388578;AN=5008;NS=2504;DP=15254;EAS_AF=0.0536;AMR_AF=0.4049;AFR_AF=0.6074;EUR_AF=0.5636;SAS_AF=0.2464;AA=C|||;VT=SNP
7	24858952	rs35822961	G	A	100	PASS	AC=696;AF=0.138978;AN=5008;NS=2504;DP=17369;EAS_AF=0.2619;AMR_AF=0.2824;AFR_AF=0.0023;EUR_AF=0.0865;SAS_AF=0.1493;AA=G|||;VT=SNP
7	24859250	rs11761859	C	T	100	PASS	AC=4050;AF=0.808706;AN=5008;NS=2504;DP=16038;EAS_AF=0.9712;AMR_AF=0.8141;AFR_AF=0.8283;EUR_AF=0.665;SAS_AF=0.7587;AA=T|||;VT=SNP
7	24859380	rs7806080	A	C	100	PASS	AC=4019;AF=0.802516;AN=5008;NS=2504;DP=15636;EAS_AF=0.9712;AMR_AF=0.8127;AFR_AF=0.8048;EUR_AF=0.665;SAS_AF=0.7597;AA=C|||;VT=SNP
7	24859516	rs17150225	C	T	100	PASS	AC=366;AF=0.0730831;AN=5008;NS=2504;DP=18148;EAS_AF=0.1429;AMR_AF=0.0548;AFR_AF=0.115;EUR_AF=0.007;SAS_AF=0.0256;AA=C|||;VT=SNP
7	24859962	rs7810587	A	C	100	PASS	AC=1692;AF=0.337859;AN=5008;NS=2504;DP=20480;EAS_AF=0.5208;AMR_AF=0.1326;AFR_AF=0.4213;EUR_AF=0.1173;SAS_AF=0.409;AA=A|||;VT=SNP
7	24860000	rs6979174	G	C	100	PASS	AC=4023;AF=0.803315;AN=5008;NS=2504;DP=18718;EAS_AF=0.9712;AMR_AF=0.8141;AFR_AF=0.8071;EUR_AF=0.664;SAS_AF=0.7607;AA=C|||;VT=SNP
7	24860221	rs13231119	A	G	100	PASS	AC=717;AF=0.143171;AN=5008;NS=2504;DP=19272;EAS_AF=0.2629;AMR_AF=0.2853;AFR_AF=0.0136;EUR_AF=0.0865;SAS_AF=0.1524;AA=A|||;VT=SNP
7	24862716	rs17213131	A	C	100	PASS	AC=670;AF=0.133786;AN=5008;NS=2504;DP=18144;EAS_AF=0.0476;AMR_AF=0.2478;AFR_AF=0.0219;EUR_AF=0.2833;SAS_AF=0.1391;AA=A|||;VT=SNP
7	24862934	rs78941772	T	C	100	PASS	AC=715;AF=0.142772;AN=5008;NS=2504;DP=18810;EAS_AF=0.2639;AMR_AF=0.2853;AFR_AF=0.0136;EUR_AF=0.0865;SAS_AF=0.1493;AA=T|||;VT=SNP
7	24863109	rs6957090	A	C	100	PASS	AC=3849;AF=0.76857;AN=5008;NS=2504;DP=17224;EAS_AF=0.8313;AMR_AF=0.7738;AFR_AF=0.8253;EUR_AF=0.6581;SAS_AF=0.7372;AA=C|||;VT=SNP
7	24863792	rs17150239	C	T	100	PASS	AC=1169;AF=0.233427;AN=5008;NS=2504;DP=17705;EAS_AF=0.5159;AMR_AF=0.0865;AFR_AF=0.0696;EUR_AF=0.1064;SAS_AF=0.3988;AA=c|||;VT=SNP
7	24866690	rs7802069	T	C	100	PASS	AC=2445;AF=0.488219;AN=5008;NS=2504;DP=18258;EAS_AF=0.3413;AMR_AF=0.6571;AFR_AF=0.4818;EUR_AF=0.6262;SAS_AF=0.3865;AA=C|||;VT=SNP
7	24866963	rs10486434	G	A	100	PASS	AC=1121;AF=0.223842;AN=5008;NS=2504;DP=19394;EAS_AF=0.503;AMR_AF=0.0807;AFR_AF=0.0545;EUR_AF=0.0984;SAS_AF=0.3957;AA=G|||;VT=SNP
7	24868408	rs12700549	T	A	100	PASS	AC=665;AF=0.132788;AN=5008;NS=2504;DP=16644;EAS_AF=0.0506;AMR_AF=0.2493;AFR_AF=0.0197;EUR_AF=0.2863;SAS_AF=0.1299;AA=T|||;VT=SNP
7	24868789	rs17213284	C	G	100	PASS	AC=760;AF=0.151757;AN=5008;NS=2504;DP=21096;EAS_AF=0.0506;AMR_AF=0.2536;AFR_AF=0.0862;EUR_AF=0.2873;SAS_AF=0.1329;AA=C|||;VT=SNP
7	24868832	rs17150247	A	C	100	PASS	AC=1173;AF=0.234225;AN=5008;NS=2504;DP=20247;EAS_AF=0.5228;AMR_AF=0.0908;AFR_AF=0.0658;EUR_AF=0.1014;SAS_AF=0.4029;AA=A|||;VT=SNP
7	24868863	rs17291810	T	C	100	PASS	AC=760;AF=0.151757;AN=5008;NS=2504;DP=20214;EAS_AF=0.0506;AMR_AF=0.2536;AFR_AF=0.087;EUR_AF=0.2863;SAS_AF=0.1329;AA=T|||;VT=SNP
7	24870722	rs13225320	A	G	100	PASS	AC=726;AF=0.144968;AN=5008;NS=2504;DP=18791;EAS_AF=0.2629;AMR_AF=0.2896;AFR_AF=0.0189;EUR_AF=0.0865;SAS_AF=0.1513;AA=A|||;VT=SNP
7	24870943	rs17213445	C	T	100	PASS	AC=667;AF=0.133187;AN=5008;NS=2504;DP=6317;EAS_AF=0.0506;AMR_AF=0.2493;AFR_AF=0.0197;EUR_AF=0.2863;SAS_AF=0.1319;AA=C|||;VT=SNP
7	24871593	rs35400285	G	T	100	PASS	AC=673;AF=0.134385;AN=5008;NS=2504;DP=18223;EAS_AF=0.0556;AMR_AF=0.2493;AFR_AF=0.0197;EUR_AF=0.2863;SAS_AF=0.1329;AA=G|||;VT=SNP
7	24871759	rs141565320	G	A	100	PASS	AC=237;AF=0.0473243;AN=5008;NS=2504;DP=15978;EAS_AF=0.0397;AMR_AF=0.0375;AFR_AF=0.0008;EUR_AF=0.0348;SAS_AF=0.138;AA=G|||;VT=SNP
7	24872507	rs17150258	G	T	100	PASS	AC=248;AF=0.0495208;AN=5008;NS=2504;DP=19094;EAS_AF=0.1369;AMR_AF=0.0432;AFR_AF=0.0363;EUR_AF=0.007;SAS_AF=0.0256;AA=G|||;VT=SNP
7	24872829	rs12700550	A	T	100	PASS	AC=704;AF=0.140575;AN=5008;NS=2504;DP=18544;EAS_AF=0.2599;AMR_AF=0.2867;AFR_AF=0.0061;EUR_AF=0.0865;SAS_AF=0.1513;AA=A|||;VT=SNP
7	24873911	rs2285687	T	G	100	PASS	AC=673;AF=0.134385;AN=5008;NS=2504;DP=18478;EAS_AF=0.0556;AMR_AF=0.2493;AFR_AF=0.0197;EUR_AF=0.2863;SAS_AF=0.1329;AA=T|||;VT=SNP
7	24874459	rs2285688	A	G	100	PASS	AC=674;AF=0.134585;AN=5008;NS=2504;DP=18522;EAS_AF=0.0556;AMR_AF=0.2493;AFR_AF=0.0197;EUR_AF=0.2863;SAS_AF=0.1339;AA=A|||;VT=SNP
7	24874499	rs2285689	C	T	100	PASS	AC=1122;AF=0.224042;AN=5008;NS=2504;DP=16817;EAS_AF=0.2589;AMR_AF=0.3588;AFR_AF=0.1399;EUR_AF=0.2435;SAS_AF=0.1861;AA=T|||;VT=SNP
7	24875157	rs34986116	C	T	100	PASS	AC=957;AF=0.191094;AN=5008;NS=2504;DP=18981;EAS_AF=0.2589;AMR_AF=0.3444;AFR_AF=0.0212;EUR_AF=0.2445;SAS_AF=0.1871;AA=T|||;VT=SNP
7	24875898	rs79453211	C	T	100	PASS	AC=251;AF=0.0501198;AN=5008;NS=2504;DP=16820;EAS_AF=0.1389;AMR_AF=0.0418;AFR_AF=0.0333;EUR_AF=0.008;SAS_AF=0.0307;AA=C|||;VT=SNP
7	24876279	rs75355073	A	G	100	PASS	AC=315;AF=0.0628994;AN=5008;NS=2504;DP=12818;EAS_AF=0.1399;AMR_AF=0.0447;AFR_AF=0.0787;EUR_AF=0.008;SAS_AF=0.0317;AA=A|||;VT=SNP
7	24876840	rs79872594	T	C	100	PASS	AC=320;AF=0.0638978;AN=5008;NS=2504;DP=18704;EAS_AF=0.1419;AMR_AF=0.0447;AFR_AF=0.0794;EUR_AF=0.008;SAS_AF=0.0337;AA=T|||;VT=SNP
7	24878612	rs1541363	C	T	100	PASS	AC=1478;AF=0.295128;AN=5008;NS=2504;DP=22397;EAS_AF=0.6558;AMR_AF=0.134;AFR_AF=0.1301;EUR_AF=0.1233;SAS_AF=0.4376;AA=C|||;VT=SNP
7	24879030	rs17292264	G	T	100	PASS	AC=652;AF=0.130192;AN=5008;NS=2504;DP=20290;EAS_AF=0.0556;AMR_AF=0.2464;AFR_AF=0.0174;EUR_AF=0.2863;SAS_AF=0.1166;AA=G|||;VT=SNP
7	24879345	rs12700551	C	T	100	PASS	AC=684;AF=0.136581;AN=5008;NS=2504;DP=17904;EAS_AF=0.0556;AMR_AF=0.2478;AFR_AF=0.0424;EUR_AF=0.2873;SAS_AF=0.1135;AA=C|||;VT=SNP
7	24879406	rs34640695	A	G	100	PASS	AC=1037;AF=0.207069;AN=5008;NS=2504;DP=15532;EAS_AF=0.247;AMR_AF=0.353;AFR_AF=0.0983;EUR_AF=0.2137;SAS_AF=0.2025;AA=G|||;VT=SNP
7	24879423	rs56045801	T	C	100	PASS	AC=1253;AF=0.2502;AN=5008;NS=2504;DP=15446;EAS_AF=0.244;AMR_AF=0.3746;AFR_AF=0.2519;EUR_AF=0.2147;SAS_AF=0.2025;AA=C|||;VT=SNP
7	24879566	rs56373103	C	T	100	PASS	AC=1453;AF=0.290136;AN=5008;NS=2504;DP=11845;EAS_AF=0.2391;AMR_AF=0.3876;AFR_AF=0.382;EUR_AF=0.2256;SAS_AF=0.2157;AA=C|||;VT=SNP
7	24879876	rs6953041	A	G	100	PASS	AC=1542;AF=0.307907;AN=5008;NS=2504;DP=11457;EAS_AF=0.4802;AMR_AF=0.2017;AFR_AF=0.3533;EUR_AF=0.1571;SAS_AF=0.2996;AA=A|||;VT=SNP
7	24880086	rs10274129	C	T	100	PASS	AC=201;AF=0.0401358;AN=5008;NS=2504;DP=17634;EAS_AF=0.0198;AMR_AF=0.0159;AFR_AF=0.028;EUR_AF=0.0825;SAS_AF=0.0511;AA=C|||;VT=SNP
7	24880573	rs13243145	A	G	100	PASS	AC=820;AF=0.163738;AN=5008;NS=2504;DP=16554;EAS_AF=0.1875;AMR_AF=0.2205;AFR_AF=0.1309;EUR_AF=0.2197;SAS_AF=0.0859;AA=A|||;VT=SNP
7	24881065	rs73087716	T	C	100	PASS	AC=802;AF=0.160144;AN=5008;NS=2504;DP=11630;EAS_AF=0.1845;AMR_AF=0.1542;AFR_AF=0.0787;EUR_AF=0.1223;SAS_AF=0.2883;AA=T|||;VT=SNP
7	24881125	rs73272222	G	C	100	PASS	AC=825;AF=0.164736;AN=5008;NS=2504;DP=10909;EAS_AF=0.2431;AMR_AF=0.0677;AFR_AF=0.2133;EUR_AF=0.0437;SAS_AF=0.2117;AA=G|||;VT=SNP
7	24881578	rs7796480	G	A	100	PASS	AC=309;AF=0.0617013;AN=5008;NS=2504;DP=14036;EAS_AF=0.0248;AMR_AF=0.0331;AFR_AF=0.1377;EUR_AF=0.0298;SAS_AF=0.0501;AA=G|||;VT=SNP
7	24881694	rs74454569	G	A	100	PASS	AC=374;AF=0.0746805;AN=5008;NS=2504;DP=19554;EAS_AF=0.1448;AMR_AF=0.0519;AFR_AF=0.1157;EUR_AF=0.0089;SAS_AF=0.0307;AA=G|||;VT=SNP
7	24883058	rs7802083	C	T	100	PASS	AC=778;AF=0.155351;AN=5008;NS=2504;DP=20953;EAS_AF=0.1776;AMR_AF=0.1988;AFR_AF=0.1278;EUR_AF=0.2167;SAS_AF=0.0757;AA=C|||;VT=SNP
7	24884038	rs10231952	G	A	100	PASS	AC=792;AF=0.158147;AN=5008;NS=2504;DP=14603;EAS_AF=0.1835;AMR_AF=0.1527;AFR_AF=0.0711;EUR_AF=0.1213;SAS_AF=0.2914;AA=G|||;VT=SNP
7	24884456	rs35271082	T	C	100	PASS	AC=1072;AF=0.214058;AN=5008;NS=2504;DP=13148;EAS_AF=0.3224;AMR_AF=0.2507;AFR_AF=0.1815;EUR_AF=0.2276;SAS_AF=0.1063;AA=T|||;VT=SNP
7	24885335	rs76945944	C	G	100	PASS	AC=279;AF=0.0557109;AN=5008;NS=2504;DP=13035;EAS_AF=0.0397;AMR_AF=0.0245;AFR_AF=0.1082;EUR_AF=0.0298;SAS_AF=0.0501;AA=C|||;VT=SNP
7	24885747	rs17214144	T	C	100	PASS	AC=845;AF=0.16873;AN=5008;NS=2504;DP=17774;EAS_AF=0.1577;AMR_AF=0.2133;AFR_AF=0.1422;EUR_AF=0.2396;SAS_AF=0.1115;AA=T|||;VT=SNP
7	24886767	rs16873714	C	A	100	PASS	AC=1190;AF=0.23762;AN=5008;NS=2504;DP=18528;EAS_AF=0.3423;AMR_AF=0.2522;AFR_AF=0.2216;EUR_AF=0.1163;SAS_AF=0.2658;AA=C|||;VT=SNP
7	24887588	rs17150291	T	C	100	PASS	AC=422;AF=0.0842652;AN=5008;NS=2504;DP=20164;EAS_AF=0.1448;AMR_AF=0.0504;AFR_AF=0.1528;EUR_AF=0.0099;SAS_AF=0.0297;AA=T|||;VT=SNP
7	24887728	rs4719783	A	G	100	PASS	AC=831;AF=0.165935;AN=5008;NS=2504;DP=16970;EAS_AF=0.1538;AMR_AF=0.2104;AFR_AF=0.1339;EUR_AF=0.2435;SAS_AF=0.1104;AA=A|||;VT=SNP
7	24888319	rs739708	G	C	100	PASS	AC=836;AF=0.166933;AN=5008;NS=2504;DP=17271;EAS_AF=0.2252;AMR_AF=0.0677;AFR_AF=0.2451;EUR_AF=0.0437;SAS_AF=0.1984;AA=G|||;VT=SNP
7	24888620	rs757156	T	C	100	PASS	AC=4219;AF=0.842452;AN=5008;NS=2504;DP=16006;EAS_AF=0.9861;AMR_AF=0.781;AFR_AF=0.9191;EUR_AF=0.6511;SAS_AF=0.8313;AA=C|||;VT=SNP
7	24889040	rs76635739	G	A	100	PASS	AC=155;AF=0.0309505;AN=5008;NS=2504;DP=18135;EAS_AF=0.0079;AMR_AF=0.0159;AFR_AF=0.003;EUR_AF=0.0825;SAS_AF=0.0501;AA=G|||;VT=SNP
7	24889552	rs79927138	G	A	100	PASS	AC=241;AF=0.048123;AN=5008;NS=2504;DP=15471;EAS_AF=0.129;AMR_AF=0.0418;AFR_AF=0.0333;EUR_AF=0.0099;SAS_AF=0.0286;AA=G|||;VT=SNP
7	24890149	rs17150299	C	G	100	PASS	AC=324;AF=0.0646965;AN=5008;NS=2504;DP=21728;EAS_AF=0.129;AMR_AF=0.0447;AFR_AF=0.093;EUR_AF=0.0099;SAS_AF=0.0307;AA=C|||;VT=SNP
7	24890438	rs17150301	G	T	100	PASS	AC=242;AF=0.0483227;AN=5008;NS=2504;DP=21749;EAS_AF=0.129;AMR_AF=0.0418;AFR_AF=0.0333;EUR_AF=0.0099;SAS_AF=0.0297;AA=G|||;VT=SNP
7	24890808	rs10238784	G	A	100	PASS	AC=1450;AF=0.289537;AN=5008;NS=2504;DP=20710;EAS_AF=0.4583;AMR_AF=0.2262;AFR_AF=0.2511;EUR_AF=0.1302;SAS_AF=0.3763;AA=G|||;VT=SNP
7	24891093	rs17150305	G	A	100	PASS	AC=1896;AF=0.378594;AN=5008;NS=2504;DP=19041;EAS_AF=0.4613;AMR_AF=0.2911;AFR_AF=0.438;EUR_AF=0.2604;SAS_AF=0.3967;AA=A|||;VT=SNP
7	24891100	rs80010323	C	T	100	PASS	AC=237;AF=0.0473243;AN=5008;NS=2504;DP=19226;EAS_AF=0.0268;AMR_AF=0.0231;AFR_AF=0.0877;EUR_AF=0.0288;SAS_AF=0.0501;AA=C|||;VT=SNP
7	24891947	rs6461822	C	T	100	PASS	AC=4280;AF=0.854633;AN=5008;NS=2504;DP=20796;EAS_AF=0.9861;AMR_AF=0.7824;AFR_AF=0.9652;EUR_AF=0.6501;SAS_AF=0.8313;AA=T|||;VT=SNP
7	24892514	rs6956360	G	A	100	PASS	AC=2016;AF=0.402556;AN=5008;NS=2504;DP=16517;EAS_AF=0.498;AMR_AF=0.464;AFR_AF=0.3449;EUR_AF=0.3598;SAS_AF=0.3824;AA=G|||;VT=SNP
7	24892531	rs35124258	G	A	100	PASS	AC=1414;AF=0.282348;AN=5008;NS=2504;DP=15509;EAS_AF=0.4474;AMR_AF=0.2262;AFR_AF=0.2375;EUR_AF=0.1302;SAS_AF=0.3691;AA=G|||;VT=SNP
7	24893147	rs4470905	C	T	100	PASS	AC=3311;AF=0.661142;AN=5008;NS=2504;DP=19306;EAS_AF=0.749;AMR_AF=0.7017;AFR_AF=0.6558;EUR_AF=0.5944;SAS_AF=0.6176;AA=T|||;VT=SNP
7	24894255	rs17293003	T	C	100	PASS	AC=940;AF=0.1877;AN=5008;NS=2504;DP=19139;EAS_AF=0.1528;AMR_AF=0.2133;AFR_AF=0.1921;EUR_AF=0.2624;SAS_AF=0.1227;AA=T|||;VT=SNP
7	24894650	rs17150311	T	C	100	PASS	AC=324;AF=0.0646965;AN=5008;NS=2504;DP=20995;EAS_AF=0.13;AMR_AF=0.0447;AFR_AF=0.0923;EUR_AF=0.0089;SAS_AF=0.0317;AA=T|||;VT=SNP
7	24895243	rs739709	C	A	100	PASS	AC=743;AF=0.148363;AN=5008;NS=2504;DP=16768;EAS_AF=0.1379;AMR_AF=0.0807;AFR_AF=0.2625;EUR_AF=0.0537;SAS_AF=0.1503;AA=C|||;VT=SNP
7	24895575	rs2007271	C	T	100	PASS	AC=3370;AF=0.672923;AN=5008;NS=2504;DP=20036;EAS_AF=0.8482;AMR_AF=0.6902;AFR_AF=0.587;EUR_AF=0.5915;SAS_AF=0.68;AA=T|||;VT=SNP
7	24896058	rs10486437	C	T	100	PASS	AC=243;AF=0.0485224;AN=5008;NS=2504;DP=22932;EAS_AF=0.13;AMR_AF=0.0418;AFR_AF=0.0333;EUR_AF=0.0099;SAS_AF=0.0297;AA=C|||;VT=SNP
7	24896257	rs17150320	T	A	100	PASS	AC=374;AF=0.0746805;AN=5008;NS=2504;DP=20475;EAS_AF=0.13;AMR_AF=0.0576;AFR_AF=0.0983;EUR_AF=0.0298;SAS_AF=0.044;AA=T|||;VT=SNP
7	24896313	rs10259998	C	T	100	PASS	AC=1828;AF=0.365016;AN=5008;NS=2504;DP=20591;EAS_AF=0.5694;AMR_AF=0.428;AFR_AF=0.2133;EUR_AF=0.2237;SAS_AF=0.4601;AA=c|||;VT=SNP
7	24897257	rs6950461	G	A	100	PASS	AC=911;AF=0.181909;AN=5008;NS=2504;DP=19114;EAS_AF=0.1369;AMR_AF=0.1124;AFR_AF=0.2685;EUR_AF=0.169;SAS_AF=0.1738;AA=G|||;VT=SNP
7	24897854	rs6955303	G	A	100	PASS	AC=1050;AF=0.209665;AN=5008;NS=2504;DP=21027;EAS_AF=0.1379;AMR_AF=0.1239;AFR_AF=0.3616;EUR_AF=0.175;SAS_AF=0.1748;AA=G|||;VT=SNP
7	24898004	rs1010984	C	T	100	PASS	AC=2117;AF=0.422724;AN=5008;NS=2504;DP=22083;EAS_AF=0.5972;AMR_AF=0.5072;AFR_AF=0.1717;EUR_AF=0.4254;SAS_AF=0.5194;AA=C|||;VT=SNP
7	24898123	rs17150327	C	T	100	PASS	AC=605;AF=0.120807;AN=5008;NS=2504;DP=21508;EAS_AF=0.2272;AMR_AF=0.1585;AFR_AF=0.003;EUR_AF=0.0885;SAS_AF=0.1769;AA=C|||;VT=SNP
7	24899073	rs6942762	T	A	100	PASS	AC=456;AF=0.0910543;AN=5008;NS=2504;DP=18306;EAS_AF=0.13;AMR_AF=0.062;AFR_AF=0.1581;EUR_AF=0.0298;SAS_AF=0.044;AA=T|||;VT=SNP
7	24899388	rs6961203	C	T	100	PASS	AC=4250;AF=0.848642;AN=5008;NS=2504;DP=18806;EAS_AF=0.9861;AMR_AF=0.7767;AFR_AF=0.9463;EUR_AF=0.6491;SAS_AF=0.8313;AA=T|||;VT=SNP
7	24899411	rs11977734	G	C	100	PASS	AC=628;AF=0.125399;AN=5008;NS=2504;DP=18449;EAS_AF=0.1657;AMR_AF=0.0519;AFR_AF=0.1225;EUR_AF=0.0487;SAS_AF=0.2188;AA=G|||;VT=SNP
7	24899863	rs77554729	C	T	100	PASS	AC=248;AF=0.0495208;AN=5008;NS=2504;DP=20511;EAS_AF=0.0873;AMR_AF=0.0476;AFR_AF=0.0499;EUR_AF=0.0249;SAS_AF=0.0368;AA=C|||;VT=SNP
7	24900030	rs6966219	G	A	100	PASS	AC=668;AF=0.133387;AN=5008;NS=2504;DP=19173;EAS_AF=0.1389;AMR_AF=0.0418;AFR_AF=0.1959;EUR_AF=0.0457;SAS_AF=0.1984;AA=G|||;VT=SNP
7	24900161	rs6966132	C	T	100	PASS	AC=596;AF=0.11901;AN=5008;NS=2504;DP=19521;EAS_AF=0.0992;AMR_AF=0.1066;AFR_AF=0.1823;EUR_AF=0.1193;SAS_AF=0.0624;AA=T|||;VT=SNP
7	24902375	rs75767471	C	T	100	PASS	AC=595;AF=0.11881;AN=5008;NS=2504;DP=21156;EAS_AF=0.2837;AMR_AF=0.1297;AFR_AF=0.0265;EUR_AF=0.0149;SAS_AF=0.1728;AA=C|||;VT=SNP
7	24902762	rs2285690	C	T	100	PASS	AC=2852;AF=0.569489;AN=5008;NS=2504;DP=21145;EAS_AF=0.7639;AMR_AF=0.4452;AFR_AF=0.6551;EUR_AF=0.2903;SAS_AF=0.6288;AA=T|||;VT=SNP
7	24903107	rs2285691	C	G	100	PASS	AC=2858;AF=0.570687;AN=5008;NS=2504;DP=20327;EAS_AF=0.7639;AMR_AF=0.4452;AFR_AF=0.6551;EUR_AF=0.2903;SAS_AF=0.635;AA=G|||;VT=SNP;EX_TARGET
7	24904873	rs3735543	G	A	100	PASS	AC=2191;AF=0.4375;AN=5008;NS=2504;DP=23039;EAS_AF=0.7649;AMR_AF=0.3718;AFR_AF=0.2814;EUR_AF=0.1849;SAS_AF=0.6176;AA=G|||;VT=SNP
7	24904889	rs2040690	T	C	100	PASS	AC=2868;AF=0.572684;AN=5008;NS=2504;DP=22648;EAS_AF=0.7649;AMR_AF=0.4467;AFR_AF=0.6596;EUR_AF=0.2913;SAS_AF=0.636;AA=C|||;VT=SNP
7	24905504	rs80055518	A	C	100	PASS	AC=687;AF=0.137181;AN=5008;NS=2504;DP=16865;EAS_AF=0.2927;AMR_AF=0.1311;AFR_AF=0.0484;EUR_AF=0.0338;SAS_AF=0.2076;AA=A|||;VT=SNP
7	24906024	rs73272266	C	T	100	PASS	AC=790;AF=0.157748;AN=5008;NS=2504;DP=19278;EAS_AF=0.1399;AMR_AF=0.2017;AFR_AF=0.0734;EUR_AF=0.2505;SAS_AF=0.1636;AA=C|||;VT=SNP
7	24906308	rs13245133	C	G	100	PASS	AC=645;AF=0.128794;AN=5008;NS=2504;DP=21677;EAS_AF=0.2431;AMR_AF=0.1556;AFR_AF=0.0038;EUR_AF=0.0845;SAS_AF=0.2065;AA=C|||;VT=SNP
7	24906579	rs62450560	C	T	100	PASS	AC=949;AF=0.189497;AN=5008;NS=2504;DP=15811;EAS_AF=0.3651;AMR_AF=0.2104;AFR_AF=0.0469;EUR_AF=0.1153;SAS_AF=0.2628;AA=C|||;VT=SNP
7	24907090	rs79133698	T	G	100	PASS	AC=563;AF=0.11242;AN=5008;NS=2504;DP=17717;EAS_AF=0.2718;AMR_AF=0.1081;AFR_AF=0.0053;EUR_AF=0.0328;SAS_AF=0.1779;AA=T|||;VT=SNP
7	24907219	rs6968973	T	A	100	PASS	AC=3057;AF=0.610423;AN=5008;NS=2504;DP=18367;EAS_AF=0.8562;AMR_AF=0.4395;AFR_AF=0.7012;EUR_AF=0.338;SAS_AF=0.636;AA=A|||;VT=SNP
7	24907316	rs55965716	G	T	100	PASS	AC=980;AF=0.195687;AN=5008;NS=2504;DP=18585;EAS_AF=0.1399;AMR_AF=0.2464;AFR_AF=0.1604;EUR_AF=0.2604;SAS_AF=0.1984;AA=G|||;VT=SNP
7	24907928	rs13227525	T	G	100	PASS	AC=598;AF=0.119409;AN=5008;NS=2504;DP=13928;EAS_AF=0.2738;AMR_AF=0.1138;AFR_AF=0.0045;EUR_AF=0.0795;SAS_AF=0.1605;AA=T|||;VT=SNP
7	24908458	rs17150357	A	G	100	PASS	AC=2065;AF=0.41234;AN=5008;NS=2504;DP=19770;EAS_AF=0.7351;AMR_AF=0.3516;AFR_AF=0.3389;EUR_AF=0.2008;SAS_AF=0.4397;AA=A|||;VT=SNP
7	24908697	rs17228163	C	T	100	PASS	AC=1010;AF=0.201677;AN=5008;NS=2504;DP=16519;EAS_AF=0.1548;AMR_AF=0.2493;AFR_AF=0.1679;EUR_AF=0.2614;SAS_AF=0.2004;AA=C|||;VT=SNP
7	24908737	rs10248878	C	T	100	PASS	AC=4218;AF=0.842252;AN=5008;NS=2504;DP=17469;EAS_AF=0.9881;AMR_AF=0.7075;AFR_AF=0.9652;EUR_AF=0.6282;SAS_AF=0.8415;AA=T|||;VT=SNP
7	24909994	rs4722395	C	T	100	PASS	AC=3079;AF=0.614816;AN=5008;NS=2504;DP=21423;EAS_AF=0.8185;AMR_AF=0.4467;AFR_AF=0.7103;EUR_AF=0.3738;SAS_AF=0.6431;AA=T|||;VT=SNP
7	24910034	rs4722396	G	C	100	PASS	AC=1150;AF=0.229633;AN=5008;NS=2504;DP=21210;EAS_AF=0.5258;AMR_AF=0.196;AFR_AF=0.0492;EUR_AF=0.0964;SAS_AF=0.3292;AA=G|||;VT=SNP
7	24910127	rs4722397	C	G	100	PASS	AC=2975;AF=0.59405;AN=5008;NS=2504;DP=20242;EAS_AF=0.8185;AMR_AF=0.4409;AFR_AF=0.6369;EUR_AF=0.3708;SAS_AF=0.6431;AA=G|||;VT=SNP
7	24910591	rs41275973	G	A	100	PASS	AC=488;AF=0.0974441;AN=5008;NS=2504;DP=23156;EAS_AF=0.0764;AMR_AF=0.0519;AFR_AF=0.1029;EUR_AF=0.0845;SAS_AF=0.1575;AA=G|||;VT=SNP
7	24911061	rs6952356	T	C	100	PASS	AC=2943;AF=0.58766;AN=5008;NS=2504;DP=20380;EAS_AF=0.8323;AMR_AF=0.4352;AFR_AF=0.6044;EUR_AF=0.3708;SAS_AF=0.6442;AA=C|||;VT=SNP
7	24911167	rs12670857	C	T	100	PASS	AC=529;AF=0.105631;AN=5008;NS=2504;DP=18293;EAS_AF=0.0764;AMR_AF=0.0548;AFR_AF=0.1309;EUR_AF=0.0855;SAS_AF=0.1585;AA=C|||;VT=SNP
7	24911357	rs6952815	T	G	100	PASS	AC=583;AF=0.116414;AN=5008;NS=2504;DP=19774;EAS_AF=0.0764;AMR_AF=0.0562;AFR_AF=0.171;EUR_AF=0.0855;SAS_AF=0.1585;AA=T|||;VT=SNP;EX_TARGET
7	24911526	rs10261181	G	A	100	PASS	AC=2231;AF=0.445487;AN=5008;NS=2504;DP=18295;EAS_AF=0.7421;AMR_AF=0.3689;AFR_AF=0.3638;EUR_AF=0.2714;SAS_AF=0.4836;AA=G|||;VT=SNP;EX_TARGET
7	24912931	rs62450564	T	C	100	PASS	AC=1104;AF=0.220447;AN=5008;NS=2504;DP=18524;EAS_AF=0.2232;AMR_AF=0.1916;AFR_AF=0.2526;EUR_AF=0.2008;SAS_AF=0.2147;AA=T|||;VT=SNP
7	24913650	rs16873719	T	G	100	PASS	AC=386;AF=0.0770767;AN=5008;NS=2504;DP=19931;EAS_AF=0.2183;AMR_AF=0.0476;AFR_AF=0;EUR_AF=0.0239;SAS_AF=0.1115;AA=T|||;VT=SNP
7	24913874	rs11770911	G	A	100	PASS	AC=1020;AF=0.203674;AN=5008;NS=2504;DP=19668;EAS_AF=0.1538;AMR_AF=0.2493;AFR_AF=0.177;EUR_AF=0.2624;SAS_AF=0.1984;AA=G|||;VT=SNP
7	24914179	rs11981517	C	T	100	PASS	AC=3004;AF=0.59984;AN=5008;NS=2504;DP=18510;EAS_AF=0.8343;AMR_AF=0.4366;AFR_AF=0.6536;EUR_AF=0.3638;SAS_AF=0.6442;AA=T|||;VT=SNP
7	24914555	rs7456235	A	G	100	PASS	AC=1161;AF=0.231829;AN=5008;NS=2504;DP=18109;EAS_AF=0.5317;AMR_AF=0.196;AFR_AF=0.0545;EUR_AF=0.0964;SAS_AF=0.3272;AA=A|||;VT=SNP
7	24916460	rs11761671	A	G	100	PASS	AC=1057;AF=0.211062;AN=5008;NS=2504;DP=18266;EAS_AF=0.1687;AMR_AF=0.2536;AFR_AF=0.1899;EUR_AF=0.2624;SAS_AF=0.2004;AA=A|||;VT=SNP
7	24916997	rs11768710	G	A	100	PASS	AC=1035;AF=0.206669;AN=5008;NS=2504;DP=20781;EAS_AF=0.1548;AMR_AF=0.2522;AFR_AF=0.1861;EUR_AF=0.2624;SAS_AF=0.1984;AA=G|||;VT=SNP
7	24917974	rs6979475	G	A	100	PASS	AC=1034;AF=0.20647;AN=5008;NS=2504;DP=20785;EAS_AF=0.1548;AMR_AF=0.2522;AFR_AF=0.1861;EUR_AF=0.2614;SAS_AF=0.1984;AA=G|||;VT=SNP
7	24918330	rs879496	G	A	100	PASS	AC=1158;AF=0.23123;AN=5008;NS=2504;DP=20583;EAS_AF=0.5317;AMR_AF=0.196;AFR_AF=0.0537;EUR_AF=0.0954;SAS_AF=0.3262;AA=G|||;VT=SNP
7	24919549	rs10229012	T	A	100	PASS	AC=1151;AF=0.229832;AN=5008;NS=2504;DP=17740;EAS_AF=0.5337;AMR_AF=0.196;AFR_AF=0.0537;EUR_AF=0.0954;SAS_AF=0.317;AA=T|||;VT=SNP
7	24919656	rs7785090	G	C	100	PASS	AC=484;AF=0.0966454;AN=5008;NS=2504;DP=16957;EAS_AF=0.0883;AMR_AF=0.0562;AFR_AF=0.1694;EUR_AF=0.0746;SAS_AF=0.0583;AA=G|||;VT=SNP
7	24920003	rs1024456	T	C	100	PASS	AC=617;AF=0.123203;AN=5008;NS=2504;DP=15342;EAS_AF=0.2877;AMR_AF=0.111;AFR_AF=0.0008;EUR_AF=0.0795;SAS_AF=0.1728;AA=T|||;VT=SNP
7	24921240	rs8180767	A	C	100	PASS	AC=3083;AF=0.615615;AN=5008;NS=2504;DP=20335;EAS_AF=0.8075;AMR_AF=0.451;AFR_AF=0.7345;EUR_AF=0.3569;SAS_AF=0.6401;AA=C|||;VT=SNP
7	24921298	rs2189073	C	T	100	PASS	AC=2838;AF=0.566693;AN=5008;NS=2504;DP=20565;EAS_AF=0.8075;AMR_AF=0.4308;AFR_AF=0.5613;EUR_AF=0.3569;SAS_AF=0.638;AA=T|||;VT=SNP
7	24921817	rs34422201	G	A	100	PASS	AC=1230;AF=0.245607;AN=5008;NS=2504;DP=19409;EAS_AF=0.505;AMR_AF=0.2104;AFR_AF=0.0643;EUR_AF=0.1581;SAS_AF=0.3384;AA=G|||;VT=SNP
7	24922835	rs10255575	A	T	100	PASS	AC=2632;AF=0.525559;AN=5008;NS=2504;DP=19833;EAS_AF=0.6925;AMR_AF=0.4222;AFR_AF=0.59;EUR_AF=0.3221;SAS_AF=0.5491;AA=T|||;VT=SNP
7	24923029	rs10242160	T	C	100	PASS	AC=2651;AF=0.529353;AN=5008;NS=2504;DP=20068;EAS_AF=0.7063;AMR_AF=0.4222;AFR_AF=0.593;EUR_AF=0.3221;SAS_AF=0.5501;AA=T|||;VT=SNP
7	24923761	rs17150421	C	T	100	PASS	AC=981;AF=0.195887;AN=5008;NS=2504;DP=17329;EAS_AF=0.1845;AMR_AF=0.1729;AFR_AF=0.2398;EUR_AF=0.1551;SAS_AF=0.2065;AA=C|||;VT=SNP
7	24924015	rs4141251	C	T	100	PASS	AC=2687;AF=0.536542;AN=5008;NS=2504;DP=20039;EAS_AF=0.7312;AMR_AF=0.4222;AFR_AF=0.6165;EUR_AF=0.2932;SAS_AF=0.5593;AA=T|||;VT=SNP
7	24924676	rs35235763	G	A	100	PASS	AC=1143;AF=0.228235;AN=5008;NS=2504;DP=17719;EAS_AF=0.505;AMR_AF=0.1974;AFR_AF=0.0567;EUR_AF=0.1014;SAS_AF=0.3272;AA=G|||;VT=SNP
7	24924727	rs60676332	G	A	100	PASS	AC=992;AF=0.198083;AN=5008;NS=2504;DP=16008;EAS_AF=0.1845;AMR_AF=0.1729;AFR_AF=0.2579;EUR_AF=0.1551;SAS_AF=0.1933;AA=G|||;VT=SNP
7	24925834	rs6946141	G	A	100	PASS	AC=3718;AF=0.742412;AN=5008;NS=2504;DP=20083;EAS_AF=0.9206;AMR_AF=0.6628;AFR_AF=0.7564;EUR_AF=0.5825;SAS_AF=0.7607;AA=A|||;VT=SNP
7	24926478	rs35665484	T	G	100	PASS	AC=3069;AF=0.612819;AN=5008;NS=2504;DP=17533;EAS_AF=0.75;AMR_AF=0.5735;AFR_AF=0.503;EUR_AF=0.5954;SAS_AF=0.6656;AA=T|||;VT=SNP
7	24926837	rs7794156	G	C	100	PASS	AC=4197;AF=0.838059;AN=5008;NS=2504;DP=17677;EAS_AF=0.9742;AMR_AF=0.7392;AFR_AF=0.9085;EUR_AF=0.7038;SAS_AF=0.8108;AA=C|||;VT=SNP
7	24926866	rs17150445	G	A	100	PASS	AC=1135;AF=0.226637;AN=5008;NS=2504;DP=17814;EAS_AF=0.505;AMR_AF=0.1974;AFR_AF=0.0522;EUR_AF=0.1004;SAS_AF=0.3262;AA=G|||;VT=SNP
7	24927624	rs7798909	G	A	100	PASS	AC=812;AF=0.162141;AN=5008;NS=2504;DP=19241;EAS_AF=0.1825;AMR_AF=0.1311;AFR_AF=0.264;EUR_AF=0.0785;SAS_AF=0.1115;AA=g|||;VT=SNP
7	24928191	rs73091415	T	C	100	PASS	AC=483;AF=0.0964457;AN=5008;NS=2504;DP=17222;EAS_AF=0.0744;AMR_AF=0.0548;AFR_AF=0.1127;EUR_AF=0.0845;SAS_AF=0.1391;AA=T|||;VT=SNP
7	24928542	rs58319890	A	T	100	PASS	AC=612;AF=0.122204;AN=5008;NS=2504;DP=19355;EAS_AF=0.0744;AMR_AF=0.0764;AFR_AF=0.1505;EUR_AF=0.1392;SAS_AF=0.1483;AA=A|||;VT=SNP
7	24928777	rs9639502	T	A	100	PASS	AC=1139;AF=0.227436;AN=5008;NS=2504;DP=21323;EAS_AF=0.505;AMR_AF=0.1974;AFR_AF=0.0514;EUR_AF=0.1044;SAS_AF=0.3272;AA=T|||;VT=SNP
7	24929861	rs34340301	T	C	100	PASS	AC=170;AF=0.0339457;AN=5008;NS=2504;DP=19492;EAS_AF=0.0526;AMR_AF=0.0605;AFR_AF=0.0008;EUR_AF=0.0378;SAS_AF=0.0368;AA=T|||;VT=SNP
7	24929889	rs17150451	T	C	100	PASS	AC=675;AF=0.134784;AN=5008;NS=2504;DP=19687;EAS_AF=0.256;AMR_AF=0.1196;AFR_AF=0.0817;EUR_AF=0.0815;SAS_AF=0.1472;AA=T|||;VT=SNP
7	24930069	rs6977159	A	G	100	PASS	AC=1977;AF=0.394768;AN=5008;NS=2504;DP=17966;EAS_AF=0.4127;AMR_AF=0.3934;AFR_AF=0.4198;EUR_AF=0.3996;SAS_AF=0.3384;AA=A|||;VT=SNP
7	24930753	rs4722400	A	G	100	PASS	AC=978;AF=0.195288;AN=5008;NS=2504;DP=18965;EAS_AF=0.3085;AMR_AF=0.1614;AFR_AF=0.1543;EUR_AF=0.161;SAS_AF=0.1933;AA=A|||;VT=SNP
7	24931315	rs17150460	T	G	100	PASS	AC=759;AF=0.151558;AN=5008;NS=2504;DP=19702;EAS_AF=0.255;AMR_AF=0.1369;AFR_AF=0.0877;EUR_AF=0.1362;SAS_AF=0.1575;AA=T|||;VT=SNP
7	24931475	rs73091424	G	A	100	PASS	AC=911;AF=0.181909;AN=5008;NS=2504;DP=17438;EAS_AF=0.3075;AMR_AF=0.1556;AFR_AF=0.1074;EUR_AF=0.161;SAS_AF=0.1933;AA=G|||;VT=SNP
7	24931476	rs10256759	T	A	100	PASS	AC=3140;AF=0.626997;AN=5008;NS=2504;DP=17401;EAS_AF=0.7857;AMR_AF=0.5231;AFR_AF=0.7065;EUR_AF=0.4513;SAS_AF=0.6104;AA=A|||;VT=SNP
7	24932346	rs10486438	C	T	100	PASS	AC=629;AF=0.125599;AN=5008;NS=2504;DP=19050;EAS_AF=0.254;AMR_AF=0.1167;AFR_AF=0.0499;EUR_AF=0.0815;SAS_AF=0.1472;AA=C|||;VT=SNP
7	24932366	rs7784081	C	G	100	PASS	AC=2957;AF=0.590455;AN=5008;NS=2504;DP=18697;EAS_AF=0.7857;AMR_AF=0.5086;AFR_AF=0.5847;EUR_AF=0.4453;SAS_AF=0.6043;AA=G|||;VT=SNP
7	24932724	rs62450585	C	T	100	PASS	AC=956;AF=0.190895;AN=5008;NS=2504;DP=18760;EAS_AF=0.2847;AMR_AF=0.1614;AFR_AF=0.1536;EUR_AF=0.164;SAS_AF=0.1933;AA=C|||;VT=SNP
7	24933246	rs10951032	C	T	100	PASS	AC=1640;AF=0.327476;AN=5008;NS=2504;DP=13795;EAS_AF=0.4762;AMR_AF=0.3156;AFR_AF=0.211;EUR_AF=0.2624;SAS_AF=0.407;AA=C|||;VT=SNP
7	24933691	rs10486439	G	A	100	PASS	AC=286;AF=0.0571086;AN=5008;NS=2504;DP=14656;EAS_AF=0.1052;AMR_AF=0.0893;AFR_AF=0.0166;EUR_AF=0.0398;SAS_AF=0.0573;AA=G|||;VT=SNP
7	24933853	rs17229427	T	C	100	PASS	AC=803;AF=0.160343;AN=5008;NS=2504;DP=16731;EAS_AF=0.1558;AMR_AF=0.2262;AFR_AF=0.0522;EUR_AF=0.2525;SAS_AF=0.1697;AA=T|||;VT=SNP
7	24934374	rs76042221	C	T	100	PASS	AC=540;AF=0.107827;AN=5008;NS=2504;DP=18213;EAS_AF=0.2431;AMR_AF=0.0821;AFR_AF=0.0295;EUR_AF=0.0189;SAS_AF=0.184;AA=C|||;VT=SNP
7	24934600	rs73091429	T	G	100	PASS	AC=425;AF=0.0848642;AN=5008;NS=2504;DP=16085;EAS_AF=0.0734;AMR_AF=0.0533;AFR_AF=0.0711;EUR_AF=0.0835;SAS_AF=0.1391;AA=T|||;VT=SNP
7	24935581	rs144	C	T	100	PASS	AC=1529;AF=0.305312;AN=5008;NS=2504;DP=21244;EAS_AF=0.4038;AMR_AF=0.3184;AFR_AF=0.2065;EUR_AF=0.2793;SAS_AF=0.3548;AA=C|||;VT=SNP
7	24936098	rs136	C	T	100	PASS	AC=1531;AF=0.305711;AN=5008;NS=2504;DP=21786;EAS_AF=0.4067;AMR_AF=0.3184;AFR_AF=0.2065;EUR_AF=0.2793;SAS_AF=0.3538;AA=C|||;VT=SNP
7	24937686	rs121	A	G	100	PASS	AC=3332;AF=0.665335;AN=5008;NS=2504;DP=18809;EAS_AF=0.7817;AMR_AF=0.5519;AFR_AF=0.761;EUR_AF=0.4801;SAS_AF=0.6871;AA=G|||;VT=SNP
7	24938398	rs17150484	T	A	100	PASS	AC=328;AF=0.0654952;AN=5008;NS=2504;DP=20513;EAS_AF=0.13;AMR_AF=0.0937;AFR_AF=0.0257;EUR_AF=0.0408;SAS_AF=0.0583;AA=T|||;VT=SNP
7	24938887	rs131	C	G	100	PASS	AC=2543;AF=0.507788;AN=5008;NS=2504;DP=21065;EAS_AF=0.7262;AMR_AF=0.4568;AFR_AF=0.438;EUR_AF=0.3638;SAS_AF=0.5613;AA=C|||;VT=SNP
7	24939245	rs35434953	T	A	100	PASS	AC=577;AF=0.115216;AN=5008;NS=2504;DP=18915;EAS_AF=0.2431;AMR_AF=0.085;AFR_AF=0.056;EUR_AF=0.0189;SAS_AF=0.184;AA=T|||;VT=SNP
7	24939660	rs4722402	C	T	100	PASS	AC=620;AF=0.123802;AN=5008;NS=2504;DP=19817;EAS_AF=0.247;AMR_AF=0.1167;AFR_AF=0.0492;EUR_AF=0.0815;SAS_AF=0.1462;AA=C|||;VT=SNP
7	24940547	rs130	G	T	100	PASS	AC=1539;AF=0.307308;AN=5008;NS=2504;DP=18402;EAS_AF=0.4077;AMR_AF=0.3199;AFR_AF=0.208;EUR_AF=0.2793;SAS_AF=0.3579;AA=G|||;VT=SNP
7	24943693	rs2189074	G	A	100	PASS	AC=1506;AF=0.300719;AN=5008;NS=2504;DP=20007;EAS_AF=0.4067;AMR_AF=0.3228;AFR_AF=0.1498;EUR_AF=0.3022;SAS_AF=0.3783;AA=G|||;VT=SNP
7	24944420	rs141	A	G	100	PASS	AC=2596;AF=0.518371;AN=5008;NS=2504;DP=17508;EAS_AF=0.7282;AMR_AF=0.5;AFR_AF=0.2988;EUR_AF=0.4672;SAS_AF=0.6646;AA=A|||;VT=SNP
7	24944757	rs132	T	C	100	PASS	AC=1597;AF=0.31889;AN=5008;NS=2504;DP=17358;EAS_AF=0.4077;AMR_AF=0.3357;AFR_AF=0.2073;EUR_AF=0.3062;SAS_AF=0.3793;AA=T|||;VT=SNP
7	24945387	rs7787589	G	T	100	PASS	AC=3416;AF=0.682109;AN=5008;NS=2504;DP=18932;EAS_AF=0.7808;AMR_AF=0.5706;AFR_AF=0.7663;EUR_AF=0.5348;SAS_AF=0.6973;AA=T|||;VT=SNP
7	24945391	rs111691091	T	C	100	PASS	AC=1596;AF=0.31869;AN=5008;NS=2504;DP=19019;EAS_AF=0.4077;AMR_AF=0.3329;AFR_AF=0.208;EUR_AF=0.3052;SAS_AF=0.3804;AA=T|||;VT=SNP
7	24946405	rs7805287	G	C	100	PASS	AC=3297;AF=0.658347;AN=5008;NS=2504;DP=21258;EAS_AF=0.7817;AMR_AF=0.5634;AFR_AF=0.6974;EUR_AF=0.5348;SAS_AF=0.6728;AA=C|||;VT=SNP
7	24947024	rs142	G	T	100	PASS	AC=744;AF=0.148562;AN=5008;NS=2504;DP=23675;EAS_AF=0.1637;AMR_AF=0.2118;AFR_AF=0.0091;EUR_AF=0.2505;SAS_AF=0.1718;AA=G|||;VT=SNP
7	24948424	rs12216670	C	A	100	PASS	AC=415;AF=0.0828674;AN=5008;NS=2504;DP=19687;EAS_AF=0.0734;AMR_AF=0.0548;AFR_AF=0.0635;EUR_AF=0.0835;SAS_AF=0.138;AA=C|||;VT=SNP
7	24949338	rs143	A	C	100	PASS	AC=2628;AF=0.52476;AN=5008;NS=2504;DP=17034;EAS_AF=0.7302;AMR_AF=0.4928;AFR_AF=0.3578;EUR_AF=0.4443;SAS_AF=0.6442;AA=C|||;VT=SNP
7	24950571	rs4722403	T	C	100	PASS	AC=3470;AF=0.692891;AN=5008;NS=2504;DP=18584;EAS_AF=0.7808;AMR_AF=0.5793;AFR_AF=0.7663;EUR_AF=0.5596;SAS_AF=0.7209;AA=C|||;VT=SNP
7	24950897	rs135	T	C	100	PASS	AC=1706;AF=0.340655;AN=5008;NS=2504;DP=18337;EAS_AF=0.3859;AMR_AF=0.3415;AFR_AF=0.2965;EUR_AF=0.3101;SAS_AF=0.3845;AA=T|||;VT=SNP
7	24951363	rs6461826	G	C	100	PASS	AC=1899;AF=0.379193;AN=5008;NS=2504;DP=18481;EAS_AF=0.3859;AMR_AF=0.2522;AFR_AF=0.5537;EUR_AF=0.2594;SAS_AF=0.3497;AA=G|||;VT=SNP
7	24951382	rs134	G	A	100	PASS	AC=1405;AF=0.280551;AN=5008;NS=2504;DP=18569;EAS_AF=0.3958;AMR_AF=0.3098;AFR_AF=0.1316;EUR_AF=0.2773;SAS_AF=0.3456;AA=G|||;VT=SNP
7	24952017	rs13233846	T	C	100	PASS	AC=622;AF=0.124201;AN=5008;NS=2504;DP=20270;EAS_AF=0.246;AMR_AF=0.1182;AFR_AF=0.0484;EUR_AF=0.0835;SAS_AF=0.1472;AA=T|||;VT=SNP
7	24952745	rs7800412	G	A	100	PASS	AC=1431;AF=0.285743;AN=5008;NS=2504;DP=22775;EAS_AF=0.3819;AMR_AF=0.3156;AFR_AF=0.1604;EUR_AF=0.2853;SAS_AF=0.3354;AA=G|||;VT=SNP
7	24952812	rs7783383	T	C	100	PASS	AC=1432;AF=0.285942;AN=5008;NS=2504;DP=23631;EAS_AF=0.3819;AMR_AF=0.3156;AFR_AF=0.1604;EUR_AF=0.2853;SAS_AF=0.3364;AA=C|||;VT=SNP
7	24952978	rs133	G	T	100	PASS	AC=1445;AF=0.288538;AN=5008;NS=2504;DP=19989;EAS_AF=0.3819;AMR_AF=0.3156;AFR_AF=0.1664;EUR_AF=0.2883;SAS_AF=0.3384;AA=T|||;VT=SNP
7	24953002	rs73076224	C	A	100	PASS	AC=480;AF=0.0958466;AN=5008;NS=2504;DP=19801;EAS_AF=0.0863;AMR_AF=0.0562;AFR_AF=0.0991;EUR_AF=0.0835;SAS_AF=0.1421;AA=C|||;VT=SNP
7	24953647	rs10215435	T	C	100	PASS	AC=670;AF=0.133786;AN=5008;NS=2504;DP=21628;EAS_AF=0.246;AMR_AF=0.1239;AFR_AF=0.0825;EUR_AF=0.0825;SAS_AF=0.1472;AA=T|||;VT=SNP
7	24954224	rs6973567	C	T	100	PASS	AC=1348;AF=0.269169;AN=5008;NS=2504;DP=18555;EAS_AF=0.3254;AMR_AF=0.1873;AFR_AF=0.3321;EUR_AF=0.166;SAS_AF=0.2904;AA=C|||;VT=SNP
7	24956173	rs757155	T	C	100	PASS	AC=1363;AF=0.272165;AN=5008;NS=2504;DP=18175;EAS_AF=0.3462;AMR_AF=0.1945;AFR_AF=0.3238;EUR_AF=0.165;SAS_AF=0.2914;AA=T|||;VT=SNP
7	24956248	rs6461827	C	T	100	PASS	AC=476;AF=0.0950479;AN=5008;NS=2504;DP=18245;EAS_AF=0.0853;AMR_AF=0.0562;AFR_AF=0.0946;EUR_AF=0.0845;SAS_AF=0.1442;AA=C|||;VT=SNP
7	24956482	rs10235913	T	C	100	PASS	AC=3331;AF=0.665136;AN=5008;NS=2504;DP=15836;EAS_AF=0.7609;AMR_AF=0.5634;AFR_AF=0.6725;EUR_AF=0.5596;SAS_AF=0.7372;AA=C|||;VT=SNP
7	24957167	rs6461828	G	A	100	PASS	AC=3375;AF=0.673922;AN=5008;NS=2504;DP=11366;EAS_AF=0.7599;AMR_AF=0.5735;AFR_AF=0.7126;EUR_AF=0.5596;SAS_AF=0.7219;AA=A|||;VT=SNP
7	24957691	rs73076235	G	A	100	PASS	AC=490;AF=0.0978435;AN=5008;NS=2504;DP=23156;EAS_AF=0.0853;AMR_AF=0.0562;AFR_AF=0.1067;EUR_AF=0.0845;SAS_AF=0.1421;AA=G|||;VT=SNP
7	24958042	rs120	A	G	100	PASS	AC=3803;AF=0.759385;AN=5008;NS=2504;DP=21621;EAS_AF=0.9028;AMR_AF=0.6657;AFR_AF=0.8548;EUR_AF=0.5746;SAS_AF=0.7393;AA=G|||;VT=SNP
7	24958281	rs129	C	T	100	PASS	AC=3802;AF=0.759185;AN=5008;NS=2504;DP=20632;EAS_AF=0.9028;AMR_AF=0.6657;AFR_AF=0.854;EUR_AF=0.5746;SAS_AF=0.7393;AA=T|||;VT=SNP
7	24958569	rs119	C	T	100	PASS	AC=3337;AF=0.666334;AN=5008;NS=2504;DP=19641;EAS_AF=0.7609;AMR_AF=0.5692;AFR_AF=0.7027;EUR_AF=0.5467;SAS_AF=0.7117;AA=T|||;VT=SNP
7	24958843	rs145	G	A	100	PASS	AC=3492;AF=0.697284;AN=5008;NS=2504;DP=20864;EAS_AF=0.7609;AMR_AF=0.5764;AFR_AF=0.8064;EUR_AF=0.5527;SAS_AF=0.7188;AA=A|||;VT=SNP
7	24958921	rs62450586	G	C	100	PASS	AC=602;AF=0.120208;AN=5008;NS=2504;DP=20609;EAS_AF=0.2609;AMR_AF=0.1182;AFR_AF=0.0242;EUR_AF=0.0815;SAS_AF=0.1462;AA=G|||;VT=SNP
7	24958977	rs128	C	T	100	PASS	AC=3337;AF=0.666334;AN=5008;NS=2504;DP=19686;EAS_AF=0.7609;AMR_AF=0.5692;AFR_AF=0.7027;EUR_AF=0.5467;SAS_AF=0.7117;AA=T|||;VT=SNP
7	24959039	rs12154682	T	A	100	PASS	AC=1485;AF=0.296526;AN=5008;NS=2504;DP=19535;EAS_AF=0.3621;AMR_AF=0.3213;AFR_AF=0.1808;EUR_AF=0.2972;SAS_AF=0.3671;AA=T|||;VT=SNP
7	24959386	rs127	T	C	100	PASS	AC=3402;AF=0.679313;AN=5008;NS=2504;DP=18598;EAS_AF=0.7609;AMR_AF=0.5749;AFR_AF=0.7504;EUR_AF=0.5467;SAS_AF=0.7096;AA=C|||;VT=SNP
7	24959474	rs62450587	T	A	100	PASS	AC=604;AF=0.120607;AN=5008;NS=2504;DP=17306;EAS_AF=0.2609;AMR_AF=0.1182;AFR_AF=0.0242;EUR_AF=0.0815;SAS_AF=0.1483;AA=T|||;VT=SNP
7	24959603	rs126	A	T	100	PASS	AC=1510;AF=0.301518;AN=5008;NS=2504;DP=17558;EAS_AF=0.3621;AMR_AF=0.3256;AFR_AF=0.1808;EUR_AF=0.3091;SAS_AF=0.3773;AA=A|||;VT=SNP
7	24959703	rs125	C	T	100	PASS	AC=3337;AF=0.666334;AN=5008;NS=2504;DP=17990;EAS_AF=0.7609;AMR_AF=0.5692;AFR_AF=0.7027;EUR_AF=0.5467;SAS_AF=0.7117;AA=C|||;VT=SNP
7	24960577	rs79075163	A	T	100	PASS	AC=182;AF=0.0363419;AN=5008;NS=2504;DP=19251;EAS_AF=0.0675;AMR_AF=0.0216;AFR_AF=0.0038;EUR_AF=0.0239;SAS_AF=0.0716;AA=A|||;VT=SNP
7	24961093	rs7778780	G	A	100	PASS	AC=1779;AF=0.355232;AN=5008;NS=2504;DP=23375;EAS_AF=0.3998;AMR_AF=0.2435;AFR_AF=0.466;EUR_AF=0.2525;SAS_AF=0.3446;AA=G|||;VT=SNP
7	24961285	rs28682917	G	C	100	PASS	AC=810;AF=0.161741;AN=5008;NS=2504;DP=20617;EAS_AF=0.2609;AMR_AF=0.134;AFR_AF=0.1717;EUR_AF=0.0815;SAS_AF=0.1483;AA=G|||;VT=SNP
7	24961986	rs10241945	G	A	100	PASS	AC=1388;AF=0.277157;AN=5008;NS=2504;DP=19865;EAS_AF=0.3472;AMR_AF=0.2003;AFR_AF=0.3321;EUR_AF=0.171;SAS_AF=0.2945;AA=G|||;VT=SNP
7	24962055	rs10242072	G	C	100	PASS	AC=1387;AF=0.276957;AN=5008;NS=2504;DP=21005;EAS_AF=0.3482;AMR_AF=0.2017;AFR_AF=0.3275;EUR_AF=0.172;SAS_AF=0.2965;AA=G|||;VT=SNP
7	24962199	rs763852	G	A	100	PASS	AC=1663;AF=0.332069;AN=5008;NS=2504;DP=21945;EAS_AF=0.4911;AMR_AF=0.2767;AFR_AF=0.3585;EUR_AF=0.1928;SAS_AF=0.3149;AA=G|||;VT=SNP
7	24962419	rs456	G	C	100	PASS	AC=3637;AF=0.726238;AN=5008;NS=2504;DP=18091;EAS_AF=0.9048;AMR_AF=0.6571;AFR_AF=0.733;EUR_AF=0.5746;SAS_AF=0.7382;AA=C|||;VT=SNP
7	24962426	rs457	T	C	100	PASS	AC=3637;AF=0.726238;AN=5008;NS=2504;DP=18095;EAS_AF=0.9048;AMR_AF=0.6571;AFR_AF=0.733;EUR_AF=0.5746;SAS_AF=0.7382;AA=C|||;VT=SNP
7	24962751	rs10486440	C	T	100	PASS	AC=1512;AF=0.301917;AN=5008;NS=2504;DP=20060;EAS_AF=0.495;AMR_AF=0.2723;AFR_AF=0.2247;EUR_AF=0.2058;SAS_AF=0.3272;AA=C|||;VT=SNP
7	24963914	rs118	C	T	100	PASS	AC=3812;AF=0.761182;AN=5008;NS=2504;DP=17587;EAS_AF=0.9038;AMR_AF=0.6715;AFR_AF=0.851;EUR_AF=0.5785;SAS_AF=0.7444;AA=T|||;VT=SNP
7	24964056	rs117	C	T	100	PASS	AC=1453;AF=0.290136;AN=5008;NS=2504;DP=19316;EAS_AF=0.3552;AMR_AF=0.3184;AFR_AF=0.1778;EUR_AF=0.2823;SAS_AF=0.363;AA=C|||;VT=SNP
7	24964574	rs76764675	G	C	100	PASS	AC=522;AF=0.104233;AN=5008;NS=2504;DP=21009;EAS_AF=0.2004;AMR_AF=0.0793;AFR_AF=0.0212;EUR_AF=0.0288;SAS_AF=0.2127;AA=G|||;VT=SNP
7	24964633	rs28475742	G	T	100	PASS	AC=3636;AF=0.726038;AN=5008;NS=2504;DP=22320;EAS_AF=0.9028;AMR_AF=0.6585;AFR_AF=0.733;EUR_AF=0.5746;SAS_AF=0.7382;AA=T|||;VT=SNP
7	24964911	rs73691268	G	A	100	PASS	AC=1452;AF=0.289936;AN=5008;NS=2504;DP=18475;EAS_AF=0.3552;AMR_AF=0.317;AFR_AF=0.1778;EUR_AF=0.2823;SAS_AF=0.363;AA=G|||;VT=SNP
7	24965298	rs116	T	C	100	PASS	AC=3647;AF=0.728235;AN=5008;NS=2504;DP=18597;EAS_AF=0.9038;AMR_AF=0.6585;AFR_AF=0.7421;EUR_AF=0.5755;SAS_AF=0.7352;AA=C|||;VT=SNP
7	24965731	rs137	A	G	100	PASS	AC=1615;AF=0.322484;AN=5008;NS=2504;DP=18141;EAS_AF=0.3978;AMR_AF=0.3444;AFR_AF=0.2345;EUR_AF=0.2962;SAS_AF=0.3753;AA=A|||;VT=SNP
7	24965996	rs124	G	A	100	PASS	AC=3658;AF=0.730431;AN=5008;NS=2504;DP=20341;EAS_AF=0.9038;AMR_AF=0.6599;AFR_AF=0.7413;EUR_AF=0.5775;SAS_AF=0.7444;AA=A|||;VT=SNP
7	24966273	rs12536724	G	A	100	PASS	AC=1532;AF=0.305911;AN=5008;NS=2504;DP=18422;EAS_AF=0.4544;AMR_AF=0.2579;AFR_AF=0.3011;EUR_AF=0.1889;SAS_AF=0.3139;AA=G|||;VT=SNP
7	24966446	rs123	C	A	100	PASS	AC=3545;AF=0.707867;AN=5008;NS=2504;DP=20599;EAS_AF=0.9038;AMR_AF=0.6383;AFR_AF=0.7269;EUR_AF=0.5119;SAS_AF=0.7311;AA=C|||;VT=SNP
7	24966522	rs10239961	C	T	100	PASS	AC=1591;AF=0.317692;AN=5008;NS=2504;DP=19563;EAS_AF=0.4544;AMR_AF=0.2637;AFR_AF=0.3427;EUR_AF=0.1889;SAS_AF=0.3139;AA=C|||;VT=SNP
7	24966590	rs122	G	A	100	PASS	AC=3785;AF=0.755791;AN=5008;NS=2504;DP=18918;EAS_AF=0.9038;AMR_AF=0.6643;AFR_AF=0.8351;EUR_AF=0.5775;SAS_AF=0.7444;AA=A|||;VT=SNP
7	24966755	rs115	C	A	100	PASS	AC=2884;AF=0.575879;AN=5008;NS=2504;DP=17704;EAS_AF=0.6409;AMR_AF=0.5086;AFR_AF=0.6694;EUR_AF=0.4284;SAS_AF=0.5818;AA=C|||;VT=SNP
7	24966846	rs114	A	G	100	PASS	AC=3084;AF=0.615815;AN=5008;NS=2504;DP=17073;EAS_AF=0.6825;AMR_AF=0.5461;AFR_AF=0.7156;EUR_AF=0.492;SAS_AF=0.589;AA=A|||;VT=SNP
7	24967256	rs2391004	C	T	100	PASS	AC=1175;AF=0.234625;AN=5008;NS=2504;DP=18378;EAS_AF=0.0962;AMR_AF=0.3228;AFR_AF=0.1498;EUR_AF=0.4046;SAS_AF=0.2546;AA=C|||;VT=SNP
7	24967557	rs2391005	A	G	100	PASS	AC=1130;AF=0.225639;AN=5008;NS=2504;DP=18004;EAS_AF=0.3165;AMR_AF=0.1772;AFR_AF=0.2753;EUR_AF=0.1282;SAS_AF=0.1994;AA=G|||;VT=SNP
7	24967713	rs112708260	C	T	100	PASS	AC=510;AF=0.101837;AN=5008;NS=2504;DP=17309;EAS_AF=0.0526;AMR_AF=0.0576;AFR_AF=0.2171;EUR_AF=0.0835;SAS_AF=0.047;AA=T|||;VT=SNP
7	24968031	rs6953791	C	T	100	PASS	AC=3131;AF=0.6252;AN=5008;NS=2504;DP=16353;EAS_AF=0.5347;AMR_AF=0.6686;AFR_AF=0.5575;EUR_AF=0.8161;SAS_AF=0.5828;AA=T|||;VT=SNP
7	24968078	rs6953682	A	G	100	PASS	AC=518;AF=0.103435;AN=5008;NS=2504;DP=17289;EAS_AF=0.0923;AMR_AF=0.0663;AFR_AF=0.0817;EUR_AF=0.1133;SAS_AF=0.1605;AA=a|||;VT=SNP
7	24968301	rs35617882	A	G	100	PASS	AC=809;AF=0.161542;AN=5008;NS=2504;DP=20281;EAS_AF=0.2093;AMR_AF=0.1369;AFR_AF=0.1921;EUR_AF=0.1024;SAS_AF=0.1493;AA=A|||;VT=SNP
7	24968564	rs2391006	C	G	100	PASS	AC=3482;AF=0.695288;AN=5008;NS=2504;DP=22483;EAS_AF=0.5804;AMR_AF=0.6599;AFR_AF=0.8313;EUR_AF=0.7127;SAS_AF=0.637;AA=G|||;VT=SNP
7	24968674	rs75567617	T	G	100	PASS	AC=683;AF=0.136382;AN=5008;NS=2504;DP=19976;EAS_AF=0.2411;AMR_AF=0.1023;AFR_AF=0.0968;EUR_AF=0.0328;SAS_AF=0.2127;AA=T|||;VT=SNP
7	24968678	rs78727810	A	G	100	PASS	AC=683;AF=0.136382;AN=5008;NS=2504;DP=19925;EAS_AF=0.2411;AMR_AF=0.1023;AFR_AF=0.0968;EUR_AF=0.0328;SAS_AF=0.2127;AA=A|||;VT=SNP
7	24968933	rs76671950	G	A	100	PASS	AC=183;AF=0.0365415;AN=5008;NS=2504;DP=19905;EAS_AF=0.0675;AMR_AF=0.0216;AFR_AF=0.0038;EUR_AF=0.0229;SAS_AF=0.0736;AA=G|||;VT=SNP
7	24969081	rs6461830	C	A	100	PASS	AC=897;AF=0.179113;AN=5008;NS=2504;DP=19050;EAS_AF=0.1994;AMR_AF=0.1182;AFR_AF=0.2284;EUR_AF=0.0964;SAS_AF=0.2198;AA=A|||;VT=SNP
7	24969308	rs7811551	T	A	100	PASS	AC=952;AF=0.190096;AN=5008;NS=2504;DP=17397;EAS_AF=0.2411;AMR_AF=0.134;AFR_AF=0.23;EUR_AF=0.0964;SAS_AF=0.2198;AA=T|||;VT=SNP
7	24969327	rs7792910	G	C	100	PASS	AC=952;AF=0.190096;AN=5008;NS=2504;DP=18569;EAS_AF=0.2411;AMR_AF=0.134;AFR_AF=0.23;EUR_AF=0.0964;SAS_AF=0.2198;AA=C|||;VT=SNP
7	24969481	rs75480678	T	C	100	PASS	AC=688;AF=0.13738;AN=5008;NS=2504;DP=20289;EAS_AF=0.2411;AMR_AF=0.1023;AFR_AF=0.1021;EUR_AF=0.0328;SAS_AF=0.2106;AA=T|||;VT=SNP
7	24969503	rs77721878	T	C	100	PASS	AC=1020;AF=0.203674;AN=5008;NS=2504;DP=19609;EAS_AF=0.2411;AMR_AF=0.1383;AFR_AF=0.2693;EUR_AF=0.1024;SAS_AF=0.227;AA=C|||;VT=SNP
7	24969624	rs11977540	G	A	100	PASS	AC=2039;AF=0.407149;AN=5008;NS=2504;DP=20460;EAS_AF=0.4901;AMR_AF=0.2983;AFR_AF=0.5401;EUR_AF=0.2177;SAS_AF=0.4141;AA=A|||;VT=SNP
7	24969915	rs73276244	G	T	100	PASS	AC=950;AF=0.189696;AN=5008;NS=2504;DP=18616;EAS_AF=0.1994;AMR_AF=0.1196;AFR_AF=0.2685;EUR_AF=0.0974;SAS_AF=0.2178;AA=G|||;VT=SNP
7	24969932	rs62448670	T	G	100	PASS	AC=2047;AF=0.408746;AN=5008;NS=2504;DP=18464;EAS_AF=0.4901;AMR_AF=0.2983;AFR_AF=0.5424;EUR_AF=0.2197;SAS_AF=0.4172;AA=G|||;VT=SNP
7	24969954	rs79796961	G	A	100	PASS	AC=1007;AF=0.201078;AN=5008;NS=2504;DP=18265;EAS_AF=0.2411;AMR_AF=0.1354;AFR_AF=0.2693;EUR_AF=0.0974;SAS_AF=0.2209;AA=A|||;VT=SNP
7	24970023	rs62448671	G	A	100	PASS	AC=752;AF=0.15016;AN=5008;NS=2504;DP=18240;EAS_AF=0.1964;AMR_AF=0.1369;AFR_AF=0.1657;EUR_AF=0.0944;SAS_AF=0.1483;AA=G|||;VT=SNP
7	24970548	rs2391007	C	T	100	PASS	AC=3108;AF=0.620607;AN=5008;NS=2504;DP=19718;EAS_AF=0.5595;AMR_AF=0.6182;AFR_AF=0.6573;EUR_AF=0.6342;SAS_AF=0.6217;AA=T|||;VT=SNP
7	24970805	rs6951637	T	C	100	PASS	AC=635;AF=0.126797;AN=5008;NS=2504;DP=20126;EAS_AF=0.122;AMR_AF=0.0749;AFR_AF=0.1286;EUR_AF=0.1054;SAS_AF=0.1881;AA=T|||;VT=SNP
7	24971074	rs4332039	G	A	100	PASS	AC=833;AF=0.166334;AN=5008;NS=2504;DP=18932;EAS_AF=0.0536;AMR_AF=0.1657;AFR_AF=0.1074;EUR_AF=0.2922;SAS_AF=0.2331;AA=G|||;VT=SNP
7	24971213	rs2391009	A	G	100	PASS	AC=3940;AF=0.786741;AN=5008;NS=2504;DP=20071;EAS_AF=0.8373;AMR_AF=0.7507;AFR_AF=0.7776;EUR_AF=0.7028;SAS_AF=0.8589;AA=C|||;VT=SNP
7	24971264	rs34980993	T	C	100	PASS	AC=1048;AF=0.209265;AN=5008;NS=2504;DP=21356;EAS_AF=0.4048;AMR_AF=0.232;AFR_AF=0.0976;EUR_AF=0.1501;SAS_AF=0.2035;AA=T|||;VT=SNP
7	24971817	rs2001830	G	A	100	PASS	AC=595;AF=0.11881;AN=5008;NS=2504;DP=20900;EAS_AF=0.1944;AMR_AF=0.1196;AFR_AF=0.1271;EUR_AF=0.0596;SAS_AF=0.09;AA=G|||;VT=SNP
7	24972151	rs10480033	T	C	100	PASS	AC=1644;AF=0.328275;AN=5008;NS=2504;DP=18529;EAS_AF=0.3442;AMR_AF=0.2954;AFR_AF=0.2352;EUR_AF=0.3539;SAS_AF=0.4346;AA=T|||;VT=SNP
7	24972658	rs10265239	G	A	100	PASS	AC=725;AF=0.144768;AN=5008;NS=2504;DP=18287;EAS_AF=0.0258;AMR_AF=0.1801;AFR_AF=0.2118;EUR_AF=0.172;SAS_AF=0.1237;AA=G|||;VT=SNP
7	24973209	rs62451590	C	T	100	PASS	AC=536;AF=0.107029;AN=5008;NS=2504;DP=19502;EAS_AF=0.2054;AMR_AF=0.1153;AFR_AF=0.0764;EUR_AF=0.0586;SAS_AF=0.091;AA=C|||;VT=SNP
7	24973549	rs4719785	A	G	100	PASS	AC=1635;AF=0.326478;AN=5008;NS=2504;DP=19761;EAS_AF=0.3413;AMR_AF=0.2925;AFR_AF=0.2345;EUR_AF=0.3479;SAS_AF=0.4376;AA=A|||;VT=SNP
7	24973947	rs57236584	C	T	100	PASS	AC=768;AF=0.153355;AN=5008;NS=2504;DP=20945;EAS_AF=0.0675;AMR_AF=0.1974;AFR_AF=0.2012;EUR_AF=0.174;SAS_AF=0.1247;AA=C|||;VT=SNP
7	24974073	rs79609647	A	T	100	PASS	AC=589;AF=0.117612;AN=5008;NS=2504;DP=21195;EAS_AF=0.2262;AMR_AF=0.085;AFR_AF=0.0393;EUR_AF=0.0328;SAS_AF=0.2219;AA=A|||;VT=SNP
7	24974501	rs6952796	G	A	100	PASS	AC=227;AF=0.0453275;AN=5008;NS=2504;DP=18153;EAS_AF=0.0675;AMR_AF=0.0245;AFR_AF=0.0401;EUR_AF=0.0209;SAS_AF=0.0695;AA=G|||;VT=SNP
7	24975104	rs2522249	T	G	100	PASS	AC=593;AF=0.118411;AN=5008;NS=2504;DP=17525;EAS_AF=0.2282;AMR_AF=0.085;AFR_AF=0.0386;EUR_AF=0.0298;SAS_AF=0.228;AA=T|||;VT=SNP
7	24976078	rs17840679	A	T	100	PASS	AC=632;AF=0.126198;AN=5008;NS=2504;DP=21808;EAS_AF=0.2054;AMR_AF=0.1196;AFR_AF=0.1437;EUR_AF=0.0626;SAS_AF=0.091;AA=A|||;VT=SNP
7	24976905	rs12531725	A	C	100	PASS	AC=899;AF=0.179513;AN=5008;NS=2504;DP=18712;EAS_AF=0.0714;AMR_AF=0.1816;AFR_AF=0.1346;EUR_AF=0.3141;SAS_AF=0.2117;AA=A|||;VT=SNP
7	24979355	rs757139	A	C	100	PASS	AC=2299;AF=0.459065;AN=5008;NS=2504;DP=19102;EAS_AF=0.5546;AMR_AF=0.4092;AFR_AF=0.289;EUR_AF=0.4443;SAS_AF=0.6411;AA=A|||;VT=SNP
7	24979715	rs10242782	A	C	100	PASS	AC=1192;AF=0.238019;AN=5008;NS=2504;DP=18501;EAS_AF=0.0724;AMR_AF=0.2248;AFR_AF=0.2383;EUR_AF=0.4125;SAS_AF=0.2382;AA=G|||;VT=SNP
7	24980026	rs11972120	T	C	100	PASS	AC=859;AF=0.171526;AN=5008;NS=2504;DP=20133;EAS_AF=0.2996;AMR_AF=0.1412;AFR_AF=0.2186;EUR_AF=0.0537;SAS_AF=0.1186;AA=T|||;VT=SNP
7	24980171	rs11771668	G	A	100	PASS	AC=1642;AF=0.327875;AN=5008;NS=2504;DP=19233;EAS_AF=0.3948;AMR_AF=0.3055;AFR_AF=0.1445;EUR_AF=0.3807;SAS_AF=0.4683;AA=G|||;VT=SNP
7	24980408	rs34544927	G	A	100	PASS	AC=1504;AF=0.300319;AN=5008;NS=2504;DP=19497;EAS_AF=0.497;AMR_AF=0.1902;AFR_AF=0.2731;EUR_AF=0.0984;SAS_AF=0.4202;AA=G|||;VT=SNP
7	24982494	rs4722407	A	G	100	PASS	AC=813;AF=0.16234;AN=5008;NS=2504;DP=20088;EAS_AF=0.0506;AMR_AF=0.2104;AFR_AF=0.115;EUR_AF=0.3419;SAS_AF=0.1227;AA=A|||;VT=SNP
7	24982529	rs4236316	C	T	100	PASS	AC=924;AF=0.184505;AN=5008;NS=2504;DP=21181;EAS_AF=0.0675;AMR_AF=0.304;AFR_AF=0.236;EUR_AF=0.2058;SAS_AF=0.1288;AA=C|||;VT=SNP
7	24982863	rs2710993	G	A	100	PASS	AC=4335;AF=0.865615;AN=5008;NS=2504;DP=20953;EAS_AF=0.8829;AMR_AF=0.8516;AFR_AF=0.9523;EUR_AF=0.7028;SAS_AF=0.908;AA=A|||;VT=SNP
7	24983455	rs2710994	C	T	100	PASS	AC=2373;AF=0.473842;AN=5008;NS=2504;DP=17530;EAS_AF=0.7659;AMR_AF=0.3141;AFR_AF=0.4455;EUR_AF=0.1511;SAS_AF=0.6564;AA=C|||;VT=SNP
7	24983793	rs6972578	A	G	100	PASS	AC=790;AF=0.157748;AN=5008;NS=2504;DP=14824;EAS_AF=0.0506;AMR_AF=0.2089;AFR_AF=0.0983;EUR_AF=0.3419;SAS_AF=0.1227;AA=G|||;VT=SNP
7	24983836	rs6972736	C	T	100	PASS	AC=740;AF=0.147764;AN=5008;NS=2504;DP=13995;EAS_AF=0.0506;AMR_AF=0.2075;AFR_AF=0.062;EUR_AF=0.3419;SAS_AF=0.1217;AA=C|||;VT=SNP
7	24983889	rs6955146	T	A	100	PASS	AC=790;AF=0.157748;AN=5008;NS=2504;DP=15497;EAS_AF=0.0506;AMR_AF=0.2089;AFR_AF=0.0983;EUR_AF=0.3419;SAS_AF=0.1227;AA=A|||;VT=SNP
7	24984030	rs6972925	A	G	100	PASS	AC=790;AF=0.157748;AN=5008;NS=2504;DP=16232;EAS_AF=0.0506;AMR_AF=0.2089;AFR_AF=0.0983;EUR_AF=0.3419;SAS_AF=0.1227;AA=G|||;VT=SNP
7	24984118	rs6973076	A	G	100	PASS	AC=790;AF=0.157748;AN=5008;NS=2504;DP=16046;EAS_AF=0.0506;AMR_AF=0.2089;AFR_AF=0.0983;EUR_AF=0.3419;SAS_AF=0.1227;AA=a|||;VT=SNP
7	24984164	rs6973097	A	G	100	PASS	AC=790;AF=0.157748;AN=5008;NS=2504;DP=16180;EAS_AF=0.0506;AMR_AF=0.2089;AFR_AF=0.0983;EUR_AF=0.3419;SAS_AF=0.1227;AA=G|||;VT=SNP
7	24984331	rs34401627	T	C	100	PASS	AC=736;AF=0.146965;AN=5008;NS=2504;DP=19409;EAS_AF=0.0506;AMR_AF=0.2046;AFR_AF=0.0613;EUR_AF=0.3419;SAS_AF=0.1207;AA=C|||;VT=SNP
7	24984415	rs35402623	A	G	100	PASS	AC=749;AF=0.149561;AN=5008;NS=2504;DP=17979;EAS_AF=0.0506;AMR_AF=0.2046;AFR_AF=0.0711;EUR_AF=0.3419;SAS_AF=0.1207;AA=A|||;VT=SNP
7	24984482	rs4722408	T	A	100	PASS	AC=924;AF=0.184505;AN=5008;NS=2504;DP=17257;EAS_AF=0.0675;AMR_AF=0.304;AFR_AF=0.2375;EUR_AF=0.2058;SAS_AF=0.1268;AA=T|||;VT=SNP
7	24984666	rs2710995	A	G	100	PASS	AC=3158;AF=0.630591;AN=5008;NS=2504;DP=18075;EAS_AF=0.8165;AMR_AF=0.5231;AFR_AF=0.5507;EUR_AF=0.4891;SAS_AF=0.7689;AA=G|||;VT=SNP
7	24985153	rs17150604	G	A	100	PASS	AC=555;AF=0.110823;AN=5008;NS=2504;DP=24766;EAS_AF=0.0675;AMR_AF=0.1801;AFR_AF=0.0908;EUR_AF=0.1302;SAS_AF=0.1135;AA=G|||;VT=SNP
7	24985654	rs12533143	G	A	100	PASS	AC=742;AF=0.148163;AN=5008;NS=2504;DP=9481;EAS_AF=0.0506;AMR_AF=0.2046;AFR_AF=0.0658;EUR_AF=0.3419;SAS_AF=0.1207;AA=G|||;VT=SNP
7	24985941	rs12533171	C	A	100	PASS	AC=792;AF=0.158147;AN=5008;NS=2504;DP=21368;EAS_AF=0.0506;AMR_AF=0.2089;AFR_AF=0.1014;EUR_AF=0.3419;SAS_AF=0.1207;AA=C|||;VT=SNP
7	24987715	rs55844228	G	T	100	PASS	AC=584;AF=0.116613;AN=5008;NS=2504;DP=17436;EAS_AF=0.2381;AMR_AF=0.0994;AFR_AF=0.0938;EUR_AF=0.0358;SAS_AF=0.1176;AA=G|||;VT=SNP
7	24988434	rs7803029	C	T	100	PASS	AC=1570;AF=0.313498;AN=5008;NS=2504;DP=20065;EAS_AF=0.2589;AMR_AF=0.3919;AFR_AF=0.2201;EUR_AF=0.4573;SAS_AF=0.2924;AA=C|||;VT=SNP
7	24988554	rs10951036	G	A	100	PASS	AC=1620;AF=0.323482;AN=5008;NS=2504;DP=20724;EAS_AF=0.2619;AMR_AF=0.3948;AFR_AF=0.2504;EUR_AF=0.4622;SAS_AF=0.2924;AA=G|||;VT=SNP
7	24989842	rs2522245	C	T	100	PASS	AC=1714;AF=0.342252;AN=5008;NS=2504;DP=18559;EAS_AF=0.5546;AMR_AF=0.2363;AFR_AF=0.3124;EUR_AF=0.0994;SAS_AF=0.4888;AA=C|||;VT=SNP
7	24990910	rs11766936	T	C	100	PASS	AC=760;AF=0.151757;AN=5008;NS=2504;DP=16016;EAS_AF=0.0496;AMR_AF=0.2089;AFR_AF=0.0817;EUR_AF=0.337;SAS_AF=0.1207;AA=T|||;VT=SNP
7	24991002	rs57509322	C	T	100	PASS	AC=847;AF=0.169129;AN=5008;NS=2504;DP=17074;EAS_AF=0.0327;AMR_AF=0.196;AFR_AF=0.2814;EUR_AF=0.1799;SAS_AF=0.1278;AA=C|||;VT=SNP
7	24993067	rs2710997	A	G	100	PASS	AC=1870;AF=0.373403;AN=5008;NS=2504;DP=19893;EAS_AF=0.5615;AMR_AF=0.3141;AFR_AF=0.3631;EUR_AF=0.1193;SAS_AF=0.4969;AA=A|||;VT=SNP
7	24993109	rs154	A	T	100	PASS	AC=4411;AF=0.880791;AN=5008;NS=2504;DP=20110;EAS_AF=0.8413;AMR_AF=0.8646;AFR_AF=0.9697;EUR_AF=0.7753;SAS_AF=0.9213;AA=T|||;VT=SNP
7	24993561	rs2710998	A	G	100	PASS	AC=1812;AF=0.361821;AN=5008;NS=2504;DP=21384;EAS_AF=0.5615;AMR_AF=0.3084;AFR_AF=0.3177;EUR_AF=0.1203;SAS_AF=0.502;AA=A|||;VT=SNP
7	24993972	rs2710999	T	C	100	PASS	AC=4446;AF=0.88778;AN=5008;NS=2504;DP=19216;EAS_AF=0.8413;AMR_AF=0.8674;AFR_AF=0.9939;EUR_AF=0.7763;SAS_AF=0.9213;AA=C|||;VT=SNP
7	24996771	rs2252255	T	A	100	PASS	AC=1172;AF=0.234026;AN=5008;NS=2504;DP=16601;EAS_AF=0.3185;AMR_AF=0.2046;AFR_AF=0.1868;EUR_AF=0.0875;SAS_AF=0.3824;AA=T|||;VT=SNP
7	24999216	rs164	C	A	100	PASS	AC=681;AF=0.135982;AN=5008;NS=2504;DP=18396;EAS_AF=0.2034;AMR_AF=0.1066;AFR_AF=0.0885;EUR_AF=0.1332;SAS_AF=0.1544;AA=C|||;VT=SNP
7	24999234	rs55881478	T	C	100	PASS	AC=585;AF=0.116813;AN=5008;NS=2504;DP=18188;EAS_AF=0.0655;AMR_AF=0.1801;AFR_AF=0.1006;EUR_AF=0.1322;SAS_AF=0.1309;AA=T|||;VT=SNP
7	25000462	rs73078256	T	C	100	PASS	AC=854;AF=0.170527;AN=5008;NS=2504;DP=18975;EAS_AF=0.0655;AMR_AF=0.2089;AFR_AF=0.2368;EUR_AF=0.1829;SAS_AF=0.1493;AA=t|||;VT=SNP
7	25000876	rs2074335	A	C	100	PASS	AC=1807;AF=0.360823;AN=5008;NS=2504;DP=19113;EAS_AF=0.5605;AMR_AF=0.3069;AFR_AF=0.3154;EUR_AF=0.1223;SAS_AF=0.5;AA=A|||;VT=SNP
7	25000960	rs2522244	T	A	100	PASS	AC=1837;AF=0.366813;AN=5008;NS=2504;DP=20237;EAS_AF=0.5952;AMR_AF=0.33;AFR_AF=0.3003;EUR_AF=0.1213;SAS_AF=0.5;AA=T|||;VT=SNP
7	25001837	rs113248627	G	A	100	PASS	AC=669;AF=0.133586;AN=5008;NS=2504;DP=13448;EAS_AF=0.0188;AMR_AF=0.2046;AFR_AF=0.0431;EUR_AF=0.333;SAS_AF=0.1186;AA=G|||;VT=SNP
7	25003548	rs12700568	C	T	100	PASS	AC=4238;AF=0.846246;AN=5008;NS=2504;DP=18711;EAS_AF=0.8155;AMR_AF=0.8401;AFR_AF=0.9107;EUR_AF=0.7316;SAS_AF=0.9131;AA=C|||;VT=SNP
7	25003554	rs10269252	G	C	100	PASS	AC=4265;AF=0.851637;AN=5008;NS=2504;DP=19040;EAS_AF=0.8413;AMR_AF=0.8386;AFR_AF=0.9107;EUR_AF=0.7316;SAS_AF=0.9151;AA=G|||;VT=SNP
7	25005433	rs2522243	G	A	100	PASS	AC=4209;AF=0.840455;AN=5008;NS=2504;DP=19225;EAS_AF=0.8413;AMR_AF=0.83;AFR_AF=0.8737;EUR_AF=0.7306;SAS_AF=0.9151;AA=G|||;VT=SNP
7	25006720	rs152	C	T	100	PASS	AC=654;AF=0.130591;AN=5008;NS=2504;DP=19281;EAS_AF=0.2034;AMR_AF=0.1066;AFR_AF=0.0809;EUR_AF=0.1342;SAS_AF=0.136;AA=C|||;VT=SNP
7	25007109	rs2522240	C	A	100	PASS	AC=2611;AF=0.521366;AN=5008;NS=2504;DP=19255;EAS_AF=0.5724;AMR_AF=0.513;AFR_AF=0.4365;EUR_AF=0.4583;SAS_AF=0.6544;AA=C|||;VT=SNP
7	25007223	rs151	C	A	100	PASS	AC=637;AF=0.127196;AN=5008;NS=2504;DP=20974;EAS_AF=0.2034;AMR_AF=0.1052;AFR_AF=0.0809;EUR_AF=0.1342;SAS_AF=0.1196;AA=C|||;VT=SNP
7	25008108	rs162	C	A	100	PASS	AC=597;AF=0.119209;AN=5008;NS=2504;DP=15318;EAS_AF=0.2034;AMR_AF=0.1052;AFR_AF=0.0499;EUR_AF=0.1342;SAS_AF=0.1207;AA=C|||;VT=SNP
7	25008381	rs161	T	A	100	PASS	AC=4328;AF=0.864217;AN=5008;NS=2504;DP=14197;EAS_AF=0.8413;AMR_AF=0.8473;AFR_AF=0.9554;EUR_AF=0.7296;SAS_AF=0.9151;AA=A|||;VT=SNP
7	25008779	rs160	C	T	100	PASS	AC=4408;AF=0.880192;AN=5008;NS=2504;DP=19942;EAS_AF=0.8413;AMR_AF=0.8631;AFR_AF=0.969;EUR_AF=0.7744;SAS_AF=0.9213;AA=T|||;VT=SNP
7	25008782	rs2522239	C	T	100	PASS	AC=2672;AF=0.533546;AN=5008;NS=2504;DP=20112;EAS_AF=0.5724;AMR_AF=0.5202;AFR_AF=0.4773;EUR_AF=0.4592;SAS_AF=0.6554;AA=C|||;VT=SNP
7	25008816	rs2522238	A	T	100	PASS	AC=1843;AF=0.368011;AN=5008;NS=2504;DP=20340;EAS_AF=0.5605;AMR_AF=0.3069;AFR_AF=0.3139;EUR_AF=0.1233;SAS_AF=0.5378;AA=A|||;VT=SNP
7	25009698	rs159	T	C	100	PASS	AC=4122;AF=0.823083;AN=5008;NS=2504;DP=16935;EAS_AF=0.8413;AMR_AF=0.8213;AFR_AF=0.8132;EUR_AF=0.7296;SAS_AF=0.9151;AA=T|||;VT=SNP
7	25010652	rs150	C	T	100	PASS	AC=4408;AF=0.880192;AN=5008;NS=2504;DP=20414;EAS_AF=0.8413;AMR_AF=0.8631;AFR_AF=0.969;EUR_AF=0.7744;SAS_AF=0.9213;AA=t|||;VT=SNP
7	25012042	rs2522237	A	G	100	PASS	AC=2685;AF=0.536142;AN=5008;NS=2504;DP=18396;EAS_AF=0.5734;AMR_AF=0.5231;AFR_AF=0.4818;EUR_AF=0.4592;SAS_AF=0.6595;AA=A|||;VT=SNP
7	25012055	rs17150652	C	T	100	PASS	AC=589;AF=0.117612;AN=5008;NS=2504;DP=18536;EAS_AF=0.2411;AMR_AF=0.1009;AFR_AF=0.1051;EUR_AF=0.0288;SAS_AF=0.1104;AA=C|||;VT=SNP
7	25012586	rs17297340	A	G	100	PASS	AC=421;AF=0.0840655;AN=5008;NS=2504;DP=15523;EAS_AF=0.0655;AMR_AF=0.1671;AFR_AF=0.0068;EUR_AF=0.1113;SAS_AF=0.1207;AA=A|||;VT=SNP
7	25012699	rs149	G	A	100	PASS	AC=1535;AF=0.30651;AN=5008;NS=2504;DP=16774;EAS_AF=0.2688;AMR_AF=0.3199;AFR_AF=0.3896;EUR_AF=0.2704;SAS_AF=0.2607;AA=G|||;VT=SNP
7	25012945	rs148	A	T	100	PASS	AC=1543;AF=0.308107;AN=5008;NS=2504;DP=17499;EAS_AF=0.2688;AMR_AF=0.3199;AFR_AF=0.3949;EUR_AF=0.2704;SAS_AF=0.2618;AA=A|||;VT=SNP
7	25013498	rs17231650	T	G	100	PASS	AC=911;AF=0.181909;AN=5008;NS=2504;DP=14866;EAS_AF=0.0119;AMR_AF=0.2291;AFR_AF=0.1732;EUR_AF=0.3867;SAS_AF=0.1247;AA=T|||;VT=SNP
7	25013893	rs2711028	T	G	100	PASS	AC=1369;AF=0.273363;AN=5008;NS=2504;DP=18726;EAS_AF=0.3145;AMR_AF=0.2133;AFR_AF=0.3064;EUR_AF=0.0895;SAS_AF=0.4182;AA=T|||;VT=SNP
7	25013982	rs10486445	A	G	100	PASS	AC=889;AF=0.177516;AN=5008;NS=2504;DP=22318;EAS_AF=0.0139;AMR_AF=0.2277;AFR_AF=0.1467;EUR_AF=0.3887;SAS_AF=0.135;AA=A|||;VT=SNP
7	25014108	rs12530817	T	G	100	PASS	AC=666;AF=0.132987;AN=5008;NS=2504;DP=20322;EAS_AF=0.0119;AMR_AF=0.2017;AFR_AF=0.0431;EUR_AF=0.338;SAS_AF=0.1196;AA=T|||;VT=SNP
7	25014364	rs12538542	G	A	100	PASS	AC=882;AF=0.176118;AN=5008;NS=2504;DP=20660;EAS_AF=0.0119;AMR_AF=0.2277;AFR_AF=0.1505;EUR_AF=0.3877;SAS_AF=0.1258;AA=A|||;VT=SNP
7	25014467	rs55695918	G	A	100	PASS	AC=668;AF=0.133387;AN=5008;NS=2504;DP=18942;EAS_AF=0.0119;AMR_AF=0.2017;AFR_AF=0.0461;EUR_AF=0.338;SAS_AF=0.1176;AA=G|||;VT=SNP
7	25015157	rs2522236	A	G	100	PASS	AC=1101;AF=0.219848;AN=5008;NS=2504;DP=19576;EAS_AF=0.3125;AMR_AF=0.2003;AFR_AF=0.115;EUR_AF=0.0885;SAS_AF=0.4151;AA=A|||;VT=SNP
7	25015235	rs73276293	C	T	100	PASS	AC=779;AF=0.155551;AN=5008;NS=2504;DP=20084;EAS_AF=0.246;AMR_AF=0.1153;AFR_AF=0.2133;EUR_AF=0.0388;SAS_AF=0.1329;AA=C|||;VT=SNP
7	25015809	rs6977038	T	C	100	PASS	AC=1312;AF=0.261981;AN=5008;NS=2504;DP=21340;EAS_AF=0.4365;AMR_AF=0.2147;AFR_AF=0.2262;EUR_AF=0.173;SAS_AF=0.2556;AA=T|||;VT=SNP
7	25015863	rs6461832	G	A	100	PASS	AC=768;AF=0.153355;AN=5008;NS=2504;DP=21533;EAS_AF=0.0645;AMR_AF=0.2089;AFR_AF=0.2284;EUR_AF=0.1312;SAS_AF=0.1268;AA=G|||;VT=SNP
7	25016197	rs6957546	A	C	100	PASS	AC=1370;AF=0.273562;AN=5008;NS=2504;DP=19950;EAS_AF=0.4365;AMR_AF=0.2176;AFR_AF=0.2685;EUR_AF=0.173;SAS_AF=0.2556;AA=A|||;VT=SNP
7	25016300	rs147	G	A	100	PASS	AC=4757;AF=0.94988;AN=5008;NS=2504;DP=20868;EAS_AF=0.998;AMR_AF=0.9107;AFR_AF=0.9962;EUR_AF=0.83;SAS_AF=0.9888;AA=A|||;VT=SNP
7	25016411	rs427	G	A	100	PASS	AC=1373;AF=0.274161;AN=5008;NS=2504;DP=20080;EAS_AF=0.4365;AMR_AF=0.2176;AFR_AF=0.2693;EUR_AF=0.173;SAS_AF=0.2577;AA=G|||;VT=SNP
7	25017201	rs113237225	C	A	100	PASS	AC=627;AF=0.1252;AN=5008;NS=2504;DP=17891;EAS_AF=0.248;AMR_AF=0.1009;AFR_AF=0.1074;EUR_AF=0.0348;SAS_AF=0.1329;AA=C|||;VT=SNP
7	25017202	rs2711027	G	A	100	PASS	AC=2152;AF=0.429712;AN=5008;NS=2504;DP=17846;EAS_AF=0.3155;AMR_AF=0.4193;AFR_AF=0.4501;EUR_AF=0.4264;SAS_AF=0.5307;AA=G|||;VT=SNP
7	25017669	rs2711026	C	G	100	PASS	AC=4390;AF=0.876597;AN=5008;NS=2504;DP=18024;EAS_AF=0.8234;AMR_AF=0.8617;AFR_AF=0.9622;EUR_AF=0.7813;SAS_AF=0.9243;AA=G|||;VT=SNP
7	25017962	rs158	C	T	100	PASS	AC=4400;AF=0.878594;AN=5008;NS=2504;DP=21716;EAS_AF=0.8234;AMR_AF=0.8631;AFR_AF=0.969;EUR_AF=0.7813;SAS_AF=0.9243;AA=T|||;VT=SNP
7	25018426	rs11973976	A	G	100	PASS	AC=783;AF=0.15635;AN=5008;NS=2504;DP=11554;EAS_AF=0.0645;AMR_AF=0.2089;AFR_AF=0.2375;EUR_AF=0.1332;SAS_AF=0.1278;AA=A|||;VT=SNP
7	25019921	rs731049	T	C	100	PASS	AC=3603;AF=0.719449;AN=5008;NS=2504;DP=10388;EAS_AF=0.7589;AMR_AF=0.6527;AFR_AF=0.7209;EUR_AF=0.6491;SAS_AF=0.7965;AA=C|||;VT=SNP
7	25019947	rs886314	A	G	100	PASS	AC=703;AF=0.140375;AN=5008;NS=2504;DP=11599;EAS_AF=0.0119;AMR_AF=0.2017;AFR_AF=0.0741;EUR_AF=0.336;SAS_AF=0.1176;AA=A|||;VT=SNP
7	25020024	rs2072094	G	T	100	PASS	AC=771;AF=0.153954;AN=5008;NS=2504;DP=10645;EAS_AF=0.244;AMR_AF=0.111;AFR_AF=0.211;EUR_AF=0.0388;SAS_AF=0.1329;AA=G|||;VT=SNP
7	25020772	rs2074334	A	G	100	PASS	AC=552;AF=0.110224;AN=5008;NS=2504;DP=19752;EAS_AF=0.0645;AMR_AF=0.1816;AFR_AF=0.0802;EUR_AF=0.1312;SAS_AF=0.1258;AA=A|||;VT=SNP
7	25021625	rs146	A	G	100	PASS	AC=595;AF=0.11881;AN=5008;NS=2504;DP=17165;EAS_AF=0.1935;AMR_AF=0.1081;AFR_AF=0.053;EUR_AF=0.1352;SAS_AF=0.1217;AA=A|||;VT=SNP
7	25023100	rs2214333	A	T	100	PASS	AC=4350;AF=0.86861;AN=5008;NS=2504;DP=20707;EAS_AF=0.8214;AMR_AF=0.8112;AFR_AF=0.9599;EUR_AF=0.7823;SAS_AF=0.9233;AA=T|||;VT=SNP
7	25023145	rs2214332	G	A	100	PASS	AC=4351;AF=0.86881;AN=5008;NS=2504;DP=21494;EAS_AF=0.8214;AMR_AF=0.8112;AFR_AF=0.9599;EUR_AF=0.7833;SAS_AF=0.9233;AA=A|||;VT=SNP
7	25023441	rs179	A	G	100	PASS	AC=3080;AF=0.615016;AN=5008;NS=2504;DP=20934;EAS_AF=0.5099;AMR_AF=0.6326;AFR_AF=0.7708;EUR_AF=0.6441;SAS_AF=0.4703;AA=A|||;VT=SNP
7	25023700	rs4719787	C	T	100	PASS	AC=2235;AF=0.446286;AN=5008;NS=2504;DP=19810;EAS_AF=0.2758;AMR_AF=0.5231;AFR_AF=0.472;EUR_AF=0.6083;SAS_AF=0.3661;AA=C|||;VT=SNP
7	25024679	rs187	G	A	100	PASS	AC=585;AF=0.116813;AN=5008;NS=2504;DP=18512;EAS_AF=0.1984;AMR_AF=0.1037;AFR_AF=0.0461;EUR_AF=0.1342;SAS_AF=0.1196;AA=g|||;VT=SNP
7	25025280	rs178	G	C	100	PASS	AC=2235;AF=0.446286;AN=5008;NS=2504;DP=21817;EAS_AF=0.2768;AMR_AF=0.5231;AFR_AF=0.4766;EUR_AF=0.6044;SAS_AF=0.363;AA=G|||;VT=SNP
7	25025573	rs2711023	T	C	100	PASS	AC=4370;AF=0.872604;AN=5008;NS=2504;DP=21249;EAS_AF=0.8214;AMR_AF=0.8112;AFR_AF=0.9607;EUR_AF=0.7823;SAS_AF=0.9427;AA=C|||;VT=SNP
7	25025863	rs1544376	C	T	100	PASS	AC=3069;AF=0.612819;AN=5008;NS=2504;DP=18733;EAS_AF=0.5099;AMR_AF=0.6311;AFR_AF=0.7693;EUR_AF=0.6402;SAS_AF=0.4663;AA=C|||;VT=SNP
7	25025905	rs75921257	A	G	100	PASS	AC=417;AF=0.0832668;AN=5008;NS=2504;DP=19371;EAS_AF=0.0526;AMR_AF=0.0893;AFR_AF=0.059;EUR_AF=0.0457;SAS_AF=0.182;AA=A|||;VT=SNP
7	25026045	rs1544375	T	C	100	PASS	AC=4229;AF=0.844449;AN=5008;NS=2504;DP=14467;EAS_AF=0.8214;AMR_AF=0.7925;AFR_AF=0.907;EUR_AF=0.7336;SAS_AF=0.9346;AA=C|||;VT=SNP
7	25026299	rs9942629	T	C	100	PASS	AC=3069;AF=0.612819;AN=5008;NS=2504;DP=20299;EAS_AF=0.5099;AMR_AF=0.6311;AFR_AF=0.7685;EUR_AF=0.6402;SAS_AF=0.4673;AA=C|||;VT=SNP
7	25026659	rs16873726	C	T	100	PASS	AC=1116;AF=0.222843;AN=5008;NS=2504;DP=21920;EAS_AF=0.251;AMR_AF=0.1556;AFR_AF=0.466;EUR_AF=0.0368;SAS_AF=0.1043;AA=C|||;VT=SNP
7	25026898	rs2711021	G	A	100	PASS	AC=1152;AF=0.230032;AN=5008;NS=2504;DP=19487;EAS_AF=0.3115;AMR_AF=0.1614;AFR_AF=0.1346;EUR_AF=0.0924;SAS_AF=0.4652;AA=G|||;VT=SNP
7	25027217	rs2711020	G	A	100	PASS	AC=4366;AF=0.871805;AN=5008;NS=2504;DP=18930;EAS_AF=0.8214;AMR_AF=0.8112;AFR_AF=0.9607;EUR_AF=0.7783;SAS_AF=0.9427;AA=g|||;VT=SNP
7	25027668	rs177	G	C	100	PASS	AC=3068;AF=0.61262;AN=5008;NS=2504;DP=18237;EAS_AF=0.5099;AMR_AF=0.6311;AFR_AF=0.7685;EUR_AF=0.6402;SAS_AF=0.4663;AA=C|||;VT=SNP
7	25028132	rs2040670	T	C	100	PASS	AC=4371;AF=0.872804;AN=5008;NS=2504;DP=17754;EAS_AF=0.8214;AMR_AF=0.8112;AFR_AF=0.9614;EUR_AF=0.7823;SAS_AF=0.9427;AA=C|||;VT=SNP
7	25028786	rs17150701	G	T	100	PASS	AC=778;AF=0.155351;AN=5008;NS=2504;DP=14512;EAS_AF=0.251;AMR_AF=0.1196;AFR_AF=0.23;EUR_AF=0.0358;SAS_AF=0.1043;AA=G|||;VT=SNP
7	25028903	rs2711019	C	T	100	PASS	AC=1229;AF=0.245407;AN=5008;NS=2504;DP=13951;EAS_AF=0.3105;AMR_AF=0.1628;AFR_AF=0.1838;EUR_AF=0.0964;SAS_AF=0.4734;AA=T|||;VT=SNP
7	25029135	rs185	C	T	100	PASS	AC=557;AF=0.111222;AN=5008;NS=2504;DP=14567;EAS_AF=0.1726;AMR_AF=0.0821;AFR_AF=0.0454;EUR_AF=0.1342;SAS_AF=0.1339;AA=C|||;VT=SNP
7	25029467	rs2711018	C	T	100	PASS	AC=1155;AF=0.230631;AN=5008;NS=2504;DP=17889;EAS_AF=0.3105;AMR_AF=0.1614;AFR_AF=0.1369;EUR_AF=0.0924;SAS_AF=0.4663;AA=C|||;VT=SNP
7	25029905	rs117541233	A	G	100	PASS	AC=200;AF=0.0399361;AN=5008;NS=2504;DP=19979;EAS_AF=0.0546;AMR_AF=0.0403;AFR_AF=0;EUR_AF=0.0298;SAS_AF=0.089;AA=A|||;VT=SNP
7	25030891	rs58220207	T	C	100	PASS	AC=879;AF=0.175519;AN=5008;NS=2504;DP=20142;EAS_AF=0.2589;AMR_AF=0.1297;AFR_AF=0.295;EUR_AF=0.0358;SAS_AF=0.1043;AA=T|||;VT=SNP
7	25031419	rs2711005	G	A	100	PASS	AC=1149;AF=0.229433;AN=5008;NS=2504;DP=21702;EAS_AF=0.3085;AMR_AF=0.1614;AFR_AF=0.1339;EUR_AF=0.0924;SAS_AF=0.4663;AA=G|||;VT=SNP
7	25031503	rs176	G	A	100	PASS	AC=2191;AF=0.4375;AN=5008;NS=2504;DP=22272;EAS_AF=0.251;AMR_AF=0.5043;AFR_AF=0.4728;EUR_AF=0.6044;SAS_AF=0.363;AA=G|||;VT=SNP
7	25031624	rs2522234	C	T	100	PASS	AC=1186;AF=0.236821;AN=5008;NS=2504;DP=23007;EAS_AF=0.3105;AMR_AF=0.2089;AFR_AF=0.1354;EUR_AF=0.0924;SAS_AF=0.4663;AA=C|||;VT=SNP
7	25031874	rs17232369	A	G	100	PASS	AC=421;AF=0.0840655;AN=5008;NS=2504;DP=19611;EAS_AF=0.0645;AMR_AF=0.17;AFR_AF=0.0076;EUR_AF=0.1083;SAS_AF=0.1217;AA=A|||;VT=SNP
7	25032825	rs184	T	C	100	PASS	AC=3067;AF=0.61242;AN=5008;NS=2504;DP=19156;EAS_AF=0.5109;AMR_AF=0.6282;AFR_AF=0.7678;EUR_AF=0.6402;SAS_AF=0.4673;AA=T|||;VT=SNP
7	25033011	rs183	A	G	100	PASS	AC=4396;AF=0.877796;AN=5008;NS=2504;DP=17246;EAS_AF=0.8214;AMR_AF=0.8588;AFR_AF=0.9554;EUR_AF=0.7823;SAS_AF=0.9427;AA=G|||;VT=SNP
7	25033198	rs182	G	A	100	PASS	AC=4394;AF=0.877396;AN=5008;NS=2504;DP=18298;EAS_AF=0.8214;AMR_AF=0.8559;AFR_AF=0.9554;EUR_AF=0.7823;SAS_AF=0.9427;AA=A|||;VT=SNP
7	25033426	rs2522233	C	T	100	PASS	AC=1185;AF=0.236621;AN=5008;NS=2504;DP=17230;EAS_AF=0.3105;AMR_AF=0.2075;AFR_AF=0.1354;EUR_AF=0.0924;SAS_AF=0.4663;AA=C|||;VT=SNP
7	25033620	rs181	A	G	100	PASS	AC=1929;AF=0.385184;AN=5008;NS=2504;DP=20096;EAS_AF=0.3006;AMR_AF=0.3487;AFR_AF=0.562;EUR_AF=0.3002;SAS_AF=0.3466;AA=A|||;VT=SNP
7	25033755	rs180	G	A	100	PASS	AC=2882;AF=0.575479;AN=5008;NS=2504;DP=17841;EAS_AF=0.5565;AMR_AF=0.5288;AFR_AF=0.6248;EUR_AF=0.4085;SAS_AF=0.7331;AA=A|||;VT=SNP
7	25033756	rs2711025	T	C	100	PASS	AC=1248;AF=0.249201;AN=5008;NS=2504;DP=17858;EAS_AF=0.3105;AMR_AF=0.2104;AFR_AF=0.1815;EUR_AF=0.0924;SAS_AF=0.4663;AA=T|||;VT=SNP
7	25033791	rs175	A	C	100	PASS	AC=2891;AF=0.577276;AN=5008;NS=2504;DP=16778;EAS_AF=0.5585;AMR_AF=0.5288;AFR_AF=0.6256;EUR_AF=0.4085;SAS_AF=0.7393;AA=A|||;VT=SNP
7	25033874	rs174	A	C	100	PASS	AC=2883;AF=0.575679;AN=5008;NS=2504;DP=16745;EAS_AF=0.5565;AMR_AF=0.5317;AFR_AF=0.6241;EUR_AF=0.4085;SAS_AF=0.7331;AA=A|||;VT=SNP
7	25034131	rs173	C	T	100	PASS	AC=558;AF=0.111422;AN=5008;NS=2504;DP=15431;EAS_AF=0.1726;AMR_AF=0.0836;AFR_AF=0.0454;EUR_AF=0.1342;SAS_AF=0.1339;AA=C|||;VT=SNP
7	25034390	rs2522232	G	C	100	PASS	AC=1248;AF=0.249201;AN=5008;NS=2504;DP=14525;EAS_AF=0.3105;AMR_AF=0.2133;AFR_AF=0.1808;EUR_AF=0.0915;SAS_AF=0.4663;AA=G|||;VT=SNP
7	25034655	rs157	C	T	100	PASS	AC=557;AF=0.111222;AN=5008;NS=2504;DP=14263;EAS_AF=0.1726;AMR_AF=0.0821;AFR_AF=0.0454;EUR_AF=0.1342;SAS_AF=0.1339;AA=G|||;VT=SNP
7	25035053	rs172	C	T	100	PASS	AC=3568;AF=0.71246;AN=5008;NS=2504;DP=15693;EAS_AF=0.5605;AMR_AF=0.732;AFR_AF=0.7231;EUR_AF=0.7435;SAS_AF=0.8088;AA=T|||;VT=SNP
7	25036051	rs60684511	G	C	100	PASS	AC=791;AF=0.157947;AN=5008;NS=2504;DP=13557;EAS_AF=0.2599;AMR_AF=0.1196;AFR_AF=0.2337;EUR_AF=0.0348;SAS_AF=0.1043;AA=G|||;VT=SNP
7	25036059	rs2522231	C	T	100	PASS	AC=1151;AF=0.229832;AN=5008;NS=2504;DP=13757;EAS_AF=0.3095;AMR_AF=0.2046;AFR_AF=0.1369;EUR_AF=0.0895;SAS_AF=0.4356;AA=C|||;VT=SNP
7	25036061	rs2522230	G	A	100	PASS	AC=1213;AF=0.242212;AN=5008;NS=2504;DP=13787;EAS_AF=0.3095;AMR_AF=0.2061;AFR_AF=0.1823;EUR_AF=0.0905;SAS_AF=0.4356;AA=G|||;VT=SNP
7	25036204	rs61606045	A	G	100	PASS	AC=774;AF=0.154553;AN=5008;NS=2504;DP=18901;EAS_AF=0.0734;AMR_AF=0.196;AFR_AF=0.2209;EUR_AF=0.1322;SAS_AF=0.1421;AA=A|||;VT=SNP
7	25036781	rs141480506	A	G	100	PASS	AC=1556;AF=0.310703;AN=5008;NS=2504;DP=20489;EAS_AF=0.246;AMR_AF=0.3012;AFR_AF=0.4357;EUR_AF=0.2664;SAS_AF=0.2607;AA=A|||;VT=SNP
7	25037129	rs6966979	T	A	100	PASS	AC=1248;AF=0.249201;AN=5008;NS=2504;DP=20261;EAS_AF=0.3105;AMR_AF=0.2133;AFR_AF=0.1823;EUR_AF=0.0924;SAS_AF=0.4632;AA=T|||;VT=SNP
7	25037369	rs13235641	C	T	100	PASS	AC=1558;AF=0.311102;AN=5008;NS=2504;DP=22054;EAS_AF=0.246;AMR_AF=0.3026;AFR_AF=0.4365;EUR_AF=0.2664;SAS_AF=0.2607;AA=C|||;VT=SNP
7	25038147	rs56206831	G	T	100	PASS	AC=758;AF=0.151358;AN=5008;NS=2504;DP=20628;EAS_AF=0.0734;AMR_AF=0.196;AFR_AF=0.2209;EUR_AF=0.1312;SAS_AF=0.1268;AA=G|||;VT=SNP
7	25038523	rs170	A	G	100	PASS	AC=4399;AF=0.878395;AN=5008;NS=2504;DP=17452;EAS_AF=0.8214;AMR_AF=0.8588;AFR_AF=0.9576;EUR_AF=0.7823;SAS_AF=0.9427;AA=G|||;VT=SNP
7	25040208	rs138327150	G	A	100	PASS	AC=1145;AF=0.228634;AN=5008;NS=2504;DP=19543;EAS_AF=0.3105;AMR_AF=0.2032;AFR_AF=0.1354;EUR_AF=0.0875;SAS_AF=0.4335;AA=G|||;VT=SNP
7	25040287	rs55837213	C	T	100	PASS	AC=1209;AF=0.241414;AN=5008;NS=2504;DP=19189;EAS_AF=0.3105;AMR_AF=0.2061;AFR_AF=0.1823;EUR_AF=0.0875;SAS_AF=0.4335;AA=C|||;VT=SNP
7	25041339	rs2522228	A	G	100	PASS	AC=4399;AF=0.878395;AN=5008;NS=2504;DP=20896;EAS_AF=0.8214;AMR_AF=0.8588;AFR_AF=0.9576;EUR_AF=0.7823;SAS_AF=0.9427;AA=G|||;VT=SNP
7	25041890	rs6973047	A	G	100	PASS	AC=3217;AF=0.642372;AN=5008;NS=2504;DP=20313;EAS_AF=0.5119;AMR_AF=0.6484;AFR_AF=0.8222;EUR_AF=0.6909;SAS_AF=0.4796;AA=G|||;VT=SNP
7	25043536	rs2522227	A	T	100	PASS	AC=2011;AF=0.401558;AN=5008;NS=2504;DP=21804;EAS_AF=0.3165;AMR_AF=0.4294;AFR_AF=0.2874;EUR_AF=0.4761;SAS_AF=0.547;AA=T|||;VT=SNP
7	25045363	rs2522226	G	A	100	PASS	AC=1203;AF=0.240216;AN=5008;NS=2504;DP=22727;EAS_AF=0.3155;AMR_AF=0.2118;AFR_AF=0.171;EUR_AF=0.0885;SAS_AF=0.4325;AA=G|||;VT=SNP
7	25046195	rs73278335	C	T	100	PASS	AC=1039;AF=0.207468;AN=5008;NS=2504;DP=22282;EAS_AF=0.253;AMR_AF=0.1441;AFR_AF=0.413;EUR_AF=0.0358;SAS_AF=0.1043;AA=C|||;VT=SNP
7	25046341	rs169	A	G	100	PASS	AC=4395;AF=0.877596;AN=5008;NS=2504;DP=18914;EAS_AF=0.8254;AMR_AF=0.8559;AFR_AF=0.9539;EUR_AF=0.7813;SAS_AF=0.9427;AA=A|||;VT=SNP
7	25046376	rs2522224	A	C	100	PASS	AC=2014;AF=0.402157;AN=5008;NS=2504;DP=18206;EAS_AF=0.3214;AMR_AF=0.4352;AFR_AF=0.2769;EUR_AF=0.4751;SAS_AF=0.5562;AA=C|||;VT=SNP
7	25047264	rs7804669	C	T	100	PASS	AC=755;AF=0.150759;AN=5008;NS=2504;DP=19347;EAS_AF=0.252;AMR_AF=0.121;AFR_AF=0.2118;EUR_AF=0.0348;SAS_AF=0.1043;AA=C|||;VT=SNP
7	25047483	rs17150754	C	A	100	PASS	AC=678;AF=0.135383;AN=5008;NS=2504;DP=17861;EAS_AF=0.1786;AMR_AF=0.0908;AFR_AF=0.1286;EUR_AF=0.1352;SAS_AF=0.1319;AA=C|||;VT=SNP
7	25048033	rs17232677	C	T	100	PASS	AC=447;AF=0.0892572;AN=5008;NS=2504;DP=16911;EAS_AF=0.0645;AMR_AF=0.17;AFR_AF=0.0083;EUR_AF=0.1123;SAS_AF=0.1431;AA=C|||;VT=SNP
7	25048045	rs17150758	A	G	100	PASS	AC=668;AF=0.133387;AN=5008;NS=2504;DP=16550;EAS_AF=0.1786;AMR_AF=0.0908;AFR_AF=0.1286;EUR_AF=0.1362;SAS_AF=0.1207;AA=A|||;VT=SNP
7	25048245	rs167	T	C	100	PASS	AC=4404;AF=0.879393;AN=5008;NS=2504;DP=16997;EAS_AF=0.8264;AMR_AF=0.8588;AFR_AF=0.9584;EUR_AF=0.7813;SAS_AF=0.9427;AA=C|||;VT=SNP
7	25048911	rs2522223	C	T	100	PASS	AC=2018;AF=0.402955;AN=5008;NS=2504;DP=19296;EAS_AF=0.3204;AMR_AF=0.4337;AFR_AF=0.2814;EUR_AF=0.4751;SAS_AF=0.5562;AA=T|||;VT=SNP
7	25049389	rs2522222	C	G	100	PASS	AC=1206;AF=0.240815;AN=5008;NS=2504;DP=15308;EAS_AF=0.3165;AMR_AF=0.2104;AFR_AF=0.1687;EUR_AF=0.0875;SAS_AF=0.4397;AA=C|||;VT=SNP
7	25049490	rs2522221	C	T	100	PASS	AC=1207;AF=0.241014;AN=5008;NS=2504;DP=13974;EAS_AF=0.3165;AMR_AF=0.2104;AFR_AF=0.1687;EUR_AF=0.0895;SAS_AF=0.4387;AA=C|||;VT=SNP
7	25050566	rs73278343	T	G	100	PASS	AC=1048;AF=0.209265;AN=5008;NS=2504;DP=18613;EAS_AF=0.253;AMR_AF=0.147;AFR_AF=0.4183;EUR_AF=0.0358;SAS_AF=0.1043;AA=T|||;VT=SNP
7	25050869	rs166	C	T	100	PASS	AC=676;AF=0.134984;AN=5008;NS=2504;DP=21239;EAS_AF=0.1786;AMR_AF=0.0908;AFR_AF=0.1271;EUR_AF=0.1352;SAS_AF=0.1319;AA=C|||;VT=SNP
7	25051177	rs4722413	C	T	100	PASS	AC=478;AF=0.0954473;AN=5008;NS=2504;DP=16971;EAS_AF=0.0645;AMR_AF=0.183;AFR_AF=0.0106;EUR_AF=0.1352;SAS_AF=0.1391;AA=C|||;VT=SNP
7	25051191	rs34315485	T	C	100	PASS	AC=730;AF=0.145767;AN=5008;NS=2504;DP=18085;EAS_AF=0.0119;AMR_AF=0.2075;AFR_AF=0.0983;EUR_AF=0.339;SAS_AF=0.1053;AA=T|||;VT=SNP
7	25051371	rs4722414	A	T	100	PASS	AC=476;AF=0.0950479;AN=5008;NS=2504;DP=20226;EAS_AF=0.0645;AMR_AF=0.183;AFR_AF=0.0098;EUR_AF=0.1342;SAS_AF=0.1391;AA=A|||;VT=SNP
7	25052508	rs55945637	G	T	100	PASS	AC=473;AF=0.0944489;AN=5008;NS=2504;DP=16481;EAS_AF=0.0645;AMR_AF=0.1844;AFR_AF=0.0091;EUR_AF=0.1332;SAS_AF=0.137;AA=G|||;VT=SNP
7	25052796	rs2522251	G	T	100	PASS	AC=2008;AF=0.400958;AN=5008;NS=2504;DP=17764;EAS_AF=0.3194;AMR_AF=0.4323;AFR_AF=0.2753;EUR_AF=0.4761;SAS_AF=0.5552;AA=T|||;VT=SNP
7	25053171	rs11971170	G	A	100	PASS	AC=3117;AF=0.622404;AN=5008;NS=2504;DP=19513;EAS_AF=0.5079;AMR_AF=0.6354;AFR_AF=0.7829;EUR_AF=0.6441;SAS_AF=0.4918;AA=G|||;VT=SNP
7	25053207	rs16873731	T	C	100	PASS	AC=567;AF=0.113219;AN=5008;NS=2504;DP=19742;EAS_AF=0.1786;AMR_AF=0.0821;AFR_AF=0.0484;EUR_AF=0.1342;SAS_AF=0.1339;AA=T|||;VT=SNP
7	25053211	rs2522250	A	T	100	PASS	AC=1147;AF=0.229034;AN=5008;NS=2504;DP=19841;EAS_AF=0.3175;AMR_AF=0.2075;AFR_AF=0.1248;EUR_AF=0.0875;SAS_AF=0.4397;AA=A|||;VT=SNP
7	25054104	rs2522246	A	G	100	PASS	AC=1943;AF=0.387979;AN=5008;NS=2504;DP=19914;EAS_AF=0.3234;AMR_AF=0.4265;AFR_AF=0.2292;EUR_AF=0.4702;SAS_AF=0.5573;AA=G|||;VT=SNP
7	25055342	rs17150775	G	A	100	PASS	AC=1035;AF=0.206669;AN=5008;NS=2504;DP=19202;EAS_AF=0.2431;AMR_AF=0.147;AFR_AF=0.4175;EUR_AF=0.0358;SAS_AF=0.1022;AA=G|||;VT=SNP
7	25055548	rs17150777	C	T	100	PASS	AC=788;AF=0.157348;AN=5008;NS=2504;DP=20382;EAS_AF=0.244;AMR_AF=0.1225;AFR_AF=0.2436;EUR_AF=0.0348;SAS_AF=0.1022;AA=C|||;VT=SNP
7	25055740	rs2040672	A	G	100	PASS	AC=4437;AF=0.885982;AN=5008;NS=2504;DP=17595;EAS_AF=0.8185;AMR_AF=0.8674;AFR_AF=0.9849;EUR_AF=0.7823;SAS_AF=0.9417;AA=G|||;VT=SNP
7	25056123	rs73278349	T	C	100	PASS	AC=1006;AF=0.200879;AN=5008;NS=2504;DP=18214;EAS_AF=0.244;AMR_AF=0.134;AFR_AF=0.4009;EUR_AF=0.0358;SAS_AF=0.1033;AA=T|||;VT=SNP
7	25056434	rs1016915	A	G	100	PASS	AC=1218;AF=0.243211;AN=5008;NS=2504;DP=14813;EAS_AF=0.3125;AMR_AF=0.2233;AFR_AF=0.1301;EUR_AF=0.1372;SAS_AF=0.4479;AA=A|||;VT=SNP
7	25060705	rs11973729	G	C	100	PASS	AC=930;AF=0.185703;AN=5008;NS=2504;DP=17027;EAS_AF=0.248;AMR_AF=0.1412;AFR_AF=0.3366;EUR_AF=0.0358;SAS_AF=0.1033;AA=G|||;VT=SNP
7	25061014	rs4722416	A	C	100	PASS	AC=927;AF=0.185104;AN=5008;NS=2504;DP=17924;EAS_AF=0.0794;AMR_AF=0.2133;AFR_AF=0.3215;EUR_AF=0.1352;SAS_AF=0.1411;AA=A|||;VT=SNP
7	25062741	rs1962542	C	T	100	PASS	AC=1328;AF=0.265176;AN=5008;NS=2504;DP=18133;EAS_AF=0.0744;AMR_AF=0.4107;AFR_AF=0.1566;EUR_AF=0.5169;SAS_AF=0.2464;AA=T|||;VT=SNP
7	25062967	rs12112501	G	A	100	PASS	AC=856;AF=0.170927;AN=5008;NS=2504;DP=20093;EAS_AF=0.2431;AMR_AF=0.1268;AFR_AF=0.2965;EUR_AF=0.0348;SAS_AF=0.0982;AA=G|||;VT=SNP
7	25063333	rs56040928	T	C	100	PASS	AC=986;AF=0.196885;AN=5008;NS=2504;DP=15241;EAS_AF=0.0794;AMR_AF=0.2161;AFR_AF=0.3654;EUR_AF=0.1342;SAS_AF=0.1411;AA=T|||;VT=SNP
7	25063924	rs8180777	C	T	100	PASS	AC=1892;AF=0.377796;AN=5008;NS=2504;DP=17718;EAS_AF=0.2421;AMR_AF=0.5432;AFR_AF=0.1732;EUR_AF=0.7376;SAS_AF=0.3067;AA=T|||;VT=SNP
7	25064003	rs8180881	T	G	100	PASS	AC=550;AF=0.109824;AN=5008;NS=2504;DP=18853;EAS_AF=0.1736;AMR_AF=0.1311;AFR_AF=0.0061;EUR_AF=0.2177;SAS_AF=0.0583;AA=T|||;VT=SNP
7	25066251	rs77032223	A	G	100	PASS	AC=831;AF=0.165935;AN=5008;NS=2504;DP=18234;EAS_AF=0.13;AMR_AF=0.0836;AFR_AF=0.3775;EUR_AF=0.0388;SAS_AF=0.1063;AA=A|||;VT=SNP
7	25066757	rs13235046	G	A	100	PASS	AC=776;AF=0.154952;AN=5008;NS=2504;DP=19084;EAS_AF=0.2946;AMR_AF=0.1455;AFR_AF=0.0855;EUR_AF=0.1282;SAS_AF=0.1391;AA=G|||;VT=SNP
7	25067015	rs76113286	A	G	100	PASS	AC=608;AF=0.121406;AN=5008;NS=2504;DP=23875;EAS_AF=0.1815;AMR_AF=0.1585;AFR_AF=0.0098;EUR_AF=0.2575;SAS_AF=0.044;AA=A|||;VT=SNP
7	25067042	rs4722417	T	C	100	PASS	AC=3267;AF=0.652356;AN=5008;NS=2504;DP=23280;EAS_AF=0.5248;AMR_AF=0.7104;AFR_AF=0.8003;EUR_AF=0.7843;SAS_AF=0.407;AA=C|||;VT=SNP
7	25067309	rs6947273	G	T	100	PASS	AC=658;AF=0.13139;AN=5008;NS=2504;DP=19463;EAS_AF=0.1091;AMR_AF=0.0663;AFR_AF=0.2882;EUR_AF=0.0338;SAS_AF=0.089;AA=G|||;VT=SNP
7	25067891	rs2001606	G	A	100	PASS	AC=1019;AF=0.203474;AN=5008;NS=2504;DP=20572;EAS_AF=0.1458;AMR_AF=0.2666;AFR_AF=0.1861;EUR_AF=0.3449;SAS_AF=0.0961;AA=G|||;VT=SNP
7	25067892	rs2001607	A	G	100	PASS	AC=1020;AF=0.203674;AN=5008;NS=2504;DP=20541;EAS_AF=0.1448;AMR_AF=0.2666;AFR_AF=0.1861;EUR_AF=0.3469;SAS_AF=0.0961;AA=A|||;VT=SNP
7	25068223	rs17150790	T	C	100	PASS	AC=647;AF=0.129193;AN=5008;NS=2504;DP=22151;EAS_AF=0.12;AMR_AF=0.0648;AFR_AF=0.2723;EUR_AF=0.0338;SAS_AF=0.089;AA=T|||;VT=SNP
7	25068250	rs73693921	A	G	100	PASS	AC=737;AF=0.147165;AN=5008;NS=2504;DP=21386;EAS_AF=0.244;AMR_AF=0.1095;AFR_AF=0.0567;EUR_AF=0.0497;SAS_AF=0.2965;AA=A|||;VT=SNP
7	25068398	rs2391081	G	A	100	PASS	AC=897;AF=0.179113;AN=5008;NS=2504;DP=21599;EAS_AF=0.1448;AMR_AF=0.2579;AFR_AF=0.1014;EUR_AF=0.3429;SAS_AF=0.0951;AA=G|||;VT=SNP
7	25068898	rs2001434	T	C	100	PASS	AC=4028;AF=0.804313;AN=5008;NS=2504;DP=17017;EAS_AF=0.7698;AMR_AF=0.8199;AFR_AF=0.8707;EUR_AF=0.831;SAS_AF=0.7117;AA=C|||;VT=SNP
7	25069052	rs2391082	A	G	100	PASS	AC=3298;AF=0.658546;AN=5008;NS=2504;DP=19069;EAS_AF=0.5357;AMR_AF=0.7104;AFR_AF=0.8124;EUR_AF=0.7813;SAS_AF=0.4141;AA=G|||;VT=SNP
7	25069129	rs4443562	A	G	100	PASS	AC=628;AF=0.125399;AN=5008;NS=2504;DP=20463;EAS_AF=0.1944;AMR_AF=0.1599;AFR_AF=0.0159;EUR_AF=0.2555;SAS_AF=0.044;AA=A|||;VT=SNP
7	25069340	rs4320455	C	T	100	PASS	AC=1353;AF=0.270168;AN=5008;NS=2504;DP=20778;EAS_AF=0.3105;AMR_AF=0.2349;AFR_AF=0.3215;EUR_AF=0.3101;SAS_AF=0.1431;AA=T|||;VT=SNP
7	25069771	rs73278363	C	T	100	PASS	AC=683;AF=0.136382;AN=5008;NS=2504;DP=19841;EAS_AF=0.1161;AMR_AF=0.0648;AFR_AF=0.3026;EUR_AF=0.0338;SAS_AF=0.089;AA=C|||;VT=SNP
7	25070204	rs6962912	A	C	100	PASS	AC=1822;AF=0.363818;AN=5008;NS=2504;DP=21353;EAS_AF=0.2669;AMR_AF=0.3429;AFR_AF=0.5386;EUR_AF=0.3986;SAS_AF=0.2065;AA=C|||;VT=SNP
7	25070334	rs6963508	G	C	100	PASS	AC=1735;AF=0.346446;AN=5008;NS=2504;DP=20564;EAS_AF=0.2609;AMR_AF=0.3329;AFR_AF=0.5144;EUR_AF=0.3777;SAS_AF=0.1851;AA=G|||;VT=SNP
7	25070514	rs17150808	A	G	100	PASS	AC=2457;AF=0.490615;AN=5008;NS=2504;DP=18965;EAS_AF=0.4613;AMR_AF=0.5014;AFR_AF=0.5567;EUR_AF=0.6551;SAS_AF=0.2546;AA=G|||;VT=SNP
7	25070716	rs34105255	C	T	100	PASS	AC=1702;AF=0.339856;AN=5008;NS=2504;DP=21987;EAS_AF=0.2599;AMR_AF=0.3285;AFR_AF=0.4939;EUR_AF=0.3757;SAS_AF=0.1851;AA=C|||;VT=SNP
7	25070837	rs10255636	C	T	100	PASS	AC=2457;AF=0.490615;AN=5008;NS=2504;DP=21720;EAS_AF=0.4613;AMR_AF=0.5014;AFR_AF=0.5567;EUR_AF=0.6551;SAS_AF=0.2546;AA=T|||;VT=SNP
7	25070863	rs17725486	G	A	100	PASS	AC=985;AF=0.196685;AN=5008;NS=2504;DP=22370;EAS_AF=0.1458;AMR_AF=0.2637;AFR_AF=0.1641;EUR_AF=0.3419;SAS_AF=0.0961;AA=A|||;VT=SNP
7	25071146	rs10271728	T	C	100	PASS	AC=2336;AF=0.466454;AN=5008;NS=2504;DP=23080;EAS_AF=0.4544;AMR_AF=0.4885;AFR_AF=0.5098;EUR_AF=0.6332;SAS_AF=0.2331;AA=C|||;VT=SNP
7	25071824	rs10275560	T	C	100	PASS	AC=2810;AF=0.561102;AN=5008;NS=2504;DP=21376;EAS_AF=0.5397;AMR_AF=0.6643;AFR_AF=0.5234;EUR_AF=0.7575;SAS_AF=0.3589;AA=T|||;VT=SNP
7	25072093	rs73082291	C	T	100	PASS	AC=859;AF=0.171526;AN=5008;NS=2504;DP=17822;EAS_AF=0.0774;AMR_AF=0.2061;AFR_AF=0.2451;EUR_AF=0.1481;SAS_AF=0.1687;AA=c|||;VT=SNP
7	25072358	rs2391084	A	C	100	PASS	AC=613;AF=0.122404;AN=5008;NS=2504;DP=20209;EAS_AF=0.1915;AMR_AF=0.1556;AFR_AF=0.0151;EUR_AF=0.2445;SAS_AF=0.047;AA=C|||;VT=SNP
7	25073121	rs73278367	C	A	100	PASS	AC=697;AF=0.139177;AN=5008;NS=2504;DP=20886;EAS_AF=0.1637;AMR_AF=0.062;AFR_AF=0.2943;EUR_AF=0.0338;SAS_AF=0.0675;AA=C|||;VT=SNP
7	25073216	rs60497093	C	G	100	PASS	AC=695;AF=0.138778;AN=5008;NS=2504;DP=19287;EAS_AF=0.1617;AMR_AF=0.062;AFR_AF=0.2943;EUR_AF=0.0338;SAS_AF=0.0675;AA=G|||;VT=SNP
7	25073237	rs59280120	G	A	100	PASS	AC=695;AF=0.138778;AN=5008;NS=2504;DP=18896;EAS_AF=0.1617;AMR_AF=0.062;AFR_AF=0.2943;EUR_AF=0.0338;SAS_AF=0.0675;AA=G|||;VT=SNP
7	25073439	rs10085787	C	T	100	PASS	AC=1799;AF=0.359225;AN=5008;NS=2504;DP=19603;EAS_AF=0.2946;AMR_AF=0.4308;AFR_AF=0.3434;EUR_AF=0.5984;SAS_AF=0.1503;AA=T|||;VT=SNP
7	25073733	rs73082294	C	A	100	PASS	AC=642;AF=0.128195;AN=5008;NS=2504;DP=15845;EAS_AF=0.0714;AMR_AF=0.1916;AFR_AF=0.1256;EUR_AF=0.1252;SAS_AF=0.1483;AA=C|||;VT=SNP
7	25073988	rs7779697	A	T	100	PASS	AC=3108;AF=0.620607;AN=5008;NS=2504;DP=17109;EAS_AF=0.5179;AMR_AF=0.6931;AFR_AF=0.7269;EUR_AF=0.7793;SAS_AF=0.3681;AA=T|||;VT=SNP
7	25074072	rs73082298	A	C	100	PASS	AC=685;AF=0.136781;AN=5008;NS=2504;DP=19162;EAS_AF=0.0724;AMR_AF=0.1931;AFR_AF=0.152;EUR_AF=0.1282;SAS_AF=0.1513;AA=A|||;VT=SNP
7	25074221	rs73278379	T	G	100	PASS	AC=782;AF=0.15615;AN=5008;NS=2504;DP=18106;EAS_AF=0.1597;AMR_AF=0.0692;AFR_AF=0.3601;EUR_AF=0.0338;SAS_AF=0.0644;AA=T|||;VT=SNP
7	25074365	rs10268816	C	A	100	PASS	AC=1655;AF=0.330471;AN=5008;NS=2504;DP=17810;EAS_AF=0.4226;AMR_AF=0.2752;AFR_AF=0.1876;EUR_AF=0.174;SAS_AF=0.6288;AA=A|||;VT=SNP
7	25074411	rs7803101	T	C	100	PASS	AC=569;AF=0.113618;AN=5008;NS=2504;DP=19128;EAS_AF=0.1607;AMR_AF=0.1542;AFR_AF=0.0091;EUR_AF=0.2445;SAS_AF=0.0429;AA=T|||;VT=SNP
7	25074609	rs12700574	T	C	100	PASS	AC=2124;AF=0.424121;AN=5008;NS=2504;DP=17246;EAS_AF=0.3313;AMR_AF=0.6081;AFR_AF=0.3759;EUR_AF=0.5666;SAS_AF=0.3078;AA=t|||;VT=SNP
7	25074803	rs57605984	G	A	100	PASS	AC=1193;AF=0.238219;AN=5008;NS=2504;DP=13795;EAS_AF=0.3155;AMR_AF=0.1715;AFR_AF=0.1354;EUR_AF=0.1899;SAS_AF=0.3947;AA=G|||;VT=SNP
7	25074850	rs149914628	G	A	100	PASS	AC=369;AF=0.0736821;AN=5008;NS=2504;DP=13410;EAS_AF=0.0754;AMR_AF=0.1037;AFR_AF=0.0038;EUR_AF=0.1103;SAS_AF=0.1074;AA=G|||;VT=SNP
7	25075076	rs59835646	A	G	100	PASS	AC=669;AF=0.133586;AN=5008;NS=2504;DP=18085;EAS_AF=0.245;AMR_AF=0.0879;AFR_AF=0.0923;EUR_AF=0.0179;SAS_AF=0.226;AA=A|||;VT=SNP
7	25075370	rs73084306	C	G	100	PASS	AC=374;AF=0.0746805;AN=5008;NS=2504;DP=17608;EAS_AF=0.0734;AMR_AF=0.1023;AFR_AF=0.0038;EUR_AF=0.1054;SAS_AF=0.1207;AA=C|||;VT=SNP
7	25075713	rs4722419	T	G	100	PASS	AC=984;AF=0.196486;AN=5008;NS=2504;DP=17479;EAS_AF=0.251;AMR_AF=0.1902;AFR_AF=0.1498;EUR_AF=0.1203;SAS_AF=0.2863;AA=T|||;VT=SNP
7	25075802	rs10276780	G	T	100	PASS	AC=1018;AF=0.203275;AN=5008;NS=2504;DP=20256;EAS_AF=0.245;AMR_AF=0.2046;AFR_AF=0.1528;EUR_AF=0.1392;SAS_AF=0.2935;AA=T|||;VT=SNP
7	25075875	rs114450340	G	A	100	PASS	AC=477;AF=0.0952476;AN=5008;NS=2504;DP=19930;EAS_AF=0.1131;AMR_AF=0.072;AFR_AF=0.0794;EUR_AF=0.0676;SAS_AF=0.1431;AA=G|||;VT=SNP
7	25076112	rs10276962	C	T	100	PASS	AC=962;AF=0.192093;AN=5008;NS=2504;DP=20442;EAS_AF=0.249;AMR_AF=0.1945;AFR_AF=0.1505;EUR_AF=0.1193;SAS_AF=0.2628;AA=T|||;VT=SNP
7	25076186	rs74767006	C	A	100	PASS	AC=836;AF=0.166933;AN=5008;NS=2504;DP=20878;EAS_AF=0.1161;AMR_AF=0.1009;AFR_AF=0.3253;EUR_AF=0.0696;SAS_AF=0.1524;AA=C|||;VT=SNP
7	25076683	rs12700576	G	A	100	PASS	AC=4439;AF=0.886382;AN=5008;NS=2504;DP=18603;EAS_AF=0.8294;AMR_AF=0.8473;AFR_AF=0.9924;EUR_AF=0.7634;SAS_AF=0.956;AA=A|||;VT=SNP
7	25077019	rs61295180	T	A	100	PASS	AC=1008;AF=0.201278;AN=5008;NS=2504;DP=20076;EAS_AF=0.252;AMR_AF=0.1916;AFR_AF=0.1649;EUR_AF=0.1183;SAS_AF=0.2904;AA=T|||;VT=SNP
7	25077081	rs1984612	C	G	100	PASS	AC=1278;AF=0.255192;AN=5008;NS=2504;DP=21083;EAS_AF=0.254;AMR_AF=0.3617;AFR_AF=0.1354;EUR_AF=0.4235;SAS_AF=0.1697;AA=C|||;VT=SNP
7	25077097	rs10259148	G	A	100	PASS	AC=557;AF=0.111222;AN=5008;NS=2504;DP=21543;EAS_AF=0.1419;AMR_AF=0.1527;AFR_AF=0.0098;EUR_AF=0.2366;SAS_AF=0.0583;AA=G|||;VT=SNP
7	25077628	rs76856634	T	C	100	PASS	AC=262;AF=0.0523163;AN=5008;NS=2504;DP=19594;EAS_AF=0.0486;AMR_AF=0.0648;AFR_AF=0.0015;EUR_AF=0.0606;SAS_AF=0.1074;AA=T|||;VT=SNP
7	25078140	rs34044974	C	A	100	PASS	AC=881;AF=0.175919;AN=5008;NS=2504;DP=14345;EAS_AF=0.1815;AMR_AF=0.2464;AFR_AF=0.0257;EUR_AF=0.4066;SAS_AF=0.0859;AA=C|||;VT=SNP
7	25078191	rs2710992	G	A	100	PASS	AC=2522;AF=0.503594;AN=5008;NS=2504;DP=13236;EAS_AF=0.4742;AMR_AF=0.4827;AFR_AF=0.5711;EUR_AF=0.4076;SAS_AF=0.5562;AA=A|||;VT=SNP
7	25078213	rs10951045	G	A	100	PASS	AC=1304;AF=0.260383;AN=5008;NS=2504;DP=12857;EAS_AF=0.2113;AMR_AF=0.2291;AFR_AF=0.4047;EUR_AF=0.2654;SAS_AF=0.1329;AA=A|||;VT=SNP
7	25078543	rs10282247	T	C	100	PASS	AC=912;AF=0.182109;AN=5008;NS=2504;DP=14241;EAS_AF=0.1131;AMR_AF=0.1383;AFR_AF=0.2708;EUR_AF=0.1928;SAS_AF=0.1534;AA=T|||;VT=SNP
7	25078624	rs10282364	T	C	100	PASS	AC=1397;AF=0.278954;AN=5008;NS=2504;DP=14186;EAS_AF=0.3294;AMR_AF=0.2233;AFR_AF=0.2708;EUR_AF=0.2068;SAS_AF=0.3517;AA=T|||;VT=SNP
7	25078712	rs1000880	G	A	100	PASS	AC=545;AF=0.108826;AN=5008;NS=2504;DP=12826;EAS_AF=0.0516;AMR_AF=0.2378;AFR_AF=0.0303;EUR_AF=0.0984;SAS_AF=0.1933;AA=G|||;VT=SNP
7	25078763	rs10282490	T	C	100	PASS	AC=1444;AF=0.288339;AN=5008;NS=2504;DP=15737;EAS_AF=0.3383;AMR_AF=0.245;AFR_AF=0.2867;EUR_AF=0.2266;SAS_AF=0.3333;AA=T|||;VT=SNP
7	25078992	rs10237636	A	G	100	PASS	AC=1306;AF=0.260783;AN=5008;NS=2504;DP=18231;EAS_AF=0.3294;AMR_AF=0.2075;AFR_AF=0.2352;EUR_AF=0.1759;SAS_AF=0.3497;AA=A|||;VT=SNP
7	25079587	rs2711032	T	A	100	PASS	AC=2961;AF=0.591254;AN=5008;NS=2504;DP=18579;EAS_AF=0.7569;AMR_AF=0.5043;AFR_AF=0.6089;EUR_AF=0.3718;SAS_AF=0.684;AA=T|||;VT=SNP
7	25079962	rs1990012	C	T	100	PASS	AC=2714;AF=0.541933;AN=5008;NS=2504;DP=17396;EAS_AF=0.755;AMR_AF=0.4741;AFR_AF=0.441;EUR_AF=0.3698;SAS_AF=0.684;AA=C|||;VT=SNP
7	25080328	rs11981902	C	T	100	PASS	AC=1251;AF=0.2498;AN=5008;NS=2504;DP=17083;EAS_AF=0.3115;AMR_AF=0.2118;AFR_AF=0.2345;EUR_AF=0.1809;SAS_AF=0.3047;AA=C|||;VT=SNP
7	25080555	rs10275019	C	T	100	PASS	AC=3034;AF=0.605831;AN=5008;NS=2504;DP=21110;EAS_AF=0.7579;AMR_AF=0.5187;AFR_AF=0.6203;EUR_AF=0.4115;SAS_AF=0.6912;AA=T|||;VT=SNP
7	25080769	rs2711031	C	G	100	PASS	AC=2629;AF=0.52496;AN=5008;NS=2504;DP=20747;EAS_AF=0.6895;AMR_AF=0.4568;AFR_AF=0.5575;EUR_AF=0.326;SAS_AF=0.5644;AA=G|||;VT=SNP
7	25081246	rs6461837	T	C	100	PASS	AC=1638;AF=0.327077;AN=5008;NS=2504;DP=12796;EAS_AF=0.3492;AMR_AF=0.2594;AFR_AF=0.4289;EUR_AF=0.2336;SAS_AF=0.3108;AA=T|||;VT=SNP
7	25088336	rs2526401	A	C	100	PASS	AC=3254;AF=0.64976;AN=5008;NS=2504;DP=20186;EAS_AF=0.7887;AMR_AF=0.5865;AFR_AF=0.7141;EUR_AF=0.3897;SAS_AF=0.7321;AA=C|||;VT=SNP
7	25089059	rs4236318	A	G	100	PASS	AC=1418;AF=0.283147;AN=5008;NS=2504;DP=18684;EAS_AF=0.3899;AMR_AF=0.2594;AFR_AF=0.1989;EUR_AF=0.1988;SAS_AF=0.3906;AA=A|||;VT=SNP
7	25089697	rs2526404	A	G	100	PASS	AC=3244;AF=0.647764;AN=5008;NS=2504;DP=16909;EAS_AF=0.7867;AMR_AF=0.5836;AFR_AF=0.705;EUR_AF=0.3897;SAS_AF=0.7382;AA=G|||;VT=SNP
7	25089945	rs7807143	A	G	100	PASS	AC=1376;AF=0.27476;AN=5008;NS=2504;DP=17332;EAS_AF=0.3433;AMR_AF=0.2176;AFR_AF=0.2663;EUR_AF=0.1879;SAS_AF=0.3456;AA=A|||;VT=SNP
7	25090539	rs7794917	T	C	100	PASS	AC=1254;AF=0.250399;AN=5008;NS=2504;DP=21959;EAS_AF=0.3065;AMR_AF=0.2133;AFR_AF=0.1997;EUR_AF=0.1938;SAS_AF=0.3456;AA=T|||;VT=SNP
7	25090624	rs2526406	A	C	100	PASS	AC=1509;AF=0.301318;AN=5008;NS=2504;DP=20311;EAS_AF=0.4127;AMR_AF=0.2637;AFR_AF=0.2458;EUR_AF=0.1988;SAS_AF=0.3937;AA=A|||;VT=SNP
7	25090641	rs2526407	A	G	100	PASS	AC=4916;AF=0.981629;AN=5008;NS=2504;DP=19720;EAS_AF=0.996;AMR_AF=0.9813;AFR_AF=0.9977;EUR_AF=0.9632;SAS_AF=0.9642;AA=G|||;VT=SNP
7	25091127	rs2526408	A	T	100	PASS	AC=3090;AF=0.617013;AN=5008;NS=2504;DP=17094;EAS_AF=0.7569;AMR_AF=0.5058;AFR_AF=0.652;EUR_AF=0.3907;SAS_AF=0.7372;AA=T|||;VT=SNP
7	25091400	rs17150835	T	A	100	PASS	AC=1552;AF=0.309904;AN=5008;NS=2504;DP=20227;EAS_AF=0.3065;AMR_AF=0.2406;AFR_AF=0.4145;EUR_AF=0.1918;SAS_AF=0.3425;AA=A|||;VT=SNP
7	25091660	rs28737431	A	T	100	PASS	AC=1405;AF=0.280551;AN=5008;NS=2504;DP=18340;EAS_AF=0.3075;AMR_AF=0.2305;AFR_AF=0.3079;EUR_AF=0.1918;SAS_AF=0.3425;AA=A|||;VT=SNP
7	25091946	rs6947646	A	G	100	PASS	AC=596;AF=0.11901;AN=5008;NS=2504;DP=14519;EAS_AF=0.0665;AMR_AF=0.111;AFR_AF=0.2746;EUR_AF=0.0398;SAS_AF=0.0501;AA=A|||;VT=SNP
7	25092927	rs2711013	C	T	100	PASS	AC=2053;AF=0.409944;AN=5008;NS=2504;DP=20585;EAS_AF=0.4385;AMR_AF=0.3804;AFR_AF=0.5144;EUR_AF=0.2356;SAS_AF=0.4397;AA=T|||;VT=SNP
7	25093333	rs2526410	G	A	100	PASS	AC=1598;AF=0.319089;AN=5008;NS=2504;DP=15425;EAS_AF=0.4385;AMR_AF=0.3444;AFR_AF=0.2534;EUR_AF=0.1968;SAS_AF=0.3926;AA=G|||;VT=SNP
7	25093340	rs2526411	A	C	100	PASS	AC=1646;AF=0.328674;AN=5008;NS=2504;DP=15204;EAS_AF=0.4395;AMR_AF=0.3444;AFR_AF=0.2602;EUR_AF=0.1968;SAS_AF=0.4315;AA=A|||;VT=SNP
7	25093433	rs255631	C	T	100	PASS	AC=3539;AF=0.706669;AN=5008;NS=2504;DP=13771;EAS_AF=0.7837;AMR_AF=0.6182;AFR_AF=0.882;EUR_AF=0.4274;SAS_AF=0.7403;AA=T|||;VT=SNP
7	25093559	rs36058933	T	A	100	PASS	AC=1463;AF=0.292133;AN=5008;NS=2504;DP=13770;EAS_AF=0.3889;AMR_AF=0.2695;AFR_AF=0.2322;EUR_AF=0.1958;SAS_AF=0.3885;AA=T|||;VT=SNP
7	25094095	rs255632	C	T	100	PASS	AC=1324;AF=0.264377;AN=5008;NS=2504;DP=19425;EAS_AF=0.3085;AMR_AF=0.232;AFR_AF=0.2791;EUR_AF=0.1918;SAS_AF=0.2965;AA=C|||;VT=SNP
7	25094305	rs2526413	A	G	100	PASS	AC=218;AF=0.0435304;AN=5008;NS=2504;DP=16221;EAS_AF=0.0516;AMR_AF=0.1009;AFR_AF=0.0219;EUR_AF=0.0209;SAS_AF=0.047;AA=A|||;VT=SNP
7	25094977	rs39408	T	C	100	PASS	AC=3053;AF=0.609625;AN=5008;NS=2504;DP=20418;EAS_AF=0.7569;AMR_AF=0.5058;AFR_AF=0.5976;EUR_AF=0.4523;SAS_AF=0.7096;AA=T|||;VT=SNP
7	25095848	rs39409	T	C	100	PASS	AC=3050;AF=0.609026;AN=5008;NS=2504;DP=21318;EAS_AF=0.7619;AMR_AF=0.4813;AFR_AF=0.6339;EUR_AF=0.4155;SAS_AF=0.7076;AA=T|||;VT=SNP
7	25095928	rs39410	T	C	100	PASS	AC=3050;AF=0.609026;AN=5008;NS=2504;DP=19078;EAS_AF=0.7619;AMR_AF=0.4813;AFR_AF=0.6339;EUR_AF=0.4155;SAS_AF=0.7076;AA=T|||;VT=SNP
7	25096066	rs39411	G	A	100	PASS	AC=3392;AF=0.677316;AN=5008;NS=2504;DP=17596;EAS_AF=0.7619;AMR_AF=0.5173;AFR_AF=0.8419;EUR_AF=0.4523;SAS_AF=0.7127;AA=A|||;VT=SNP
7	25096293	rs39412	T	C	100	PASS	AC=3080;AF=0.615016;AN=5008;NS=2504;DP=18693;EAS_AF=0.7619;AMR_AF=0.4885;AFR_AF=0.6399;EUR_AF=0.4314;SAS_AF=0.7086;AA=T|||;VT=SNP
7	25097933	rs39413	A	T	100	PASS	AC=3658;AF=0.730431;AN=5008;NS=2504;DP=18604;EAS_AF=0.8046;AMR_AF=0.5605;AFR_AF=0.9266;EUR_AF=0.5;SAS_AF=0.7464;AA=T|||;VT=SNP
7	25098517	rs76426806	G	A	100	PASS	AC=1371;AF=0.273762;AN=5008;NS=2504;DP=18891;EAS_AF=0.4038;AMR_AF=0.1599;AFR_AF=0.236;EUR_AF=0.2117;SAS_AF=0.3354;AA=G|||;VT=SNP
7	25098946	rs39414	A	G	100	PASS	AC=3666;AF=0.732029;AN=5008;NS=2504;DP=20176;EAS_AF=0.8046;AMR_AF=0.5634;AFR_AF=0.9266;EUR_AF=0.503;SAS_AF=0.7495;AA=G|||;VT=SNP
7	25099673	rs39415	C	T	100	PASS	AC=489;AF=0.0976438;AN=5008;NS=2504;DP=15895;EAS_AF=0.0605;AMR_AF=0.1527;AFR_AF=0.1203;EUR_AF=0.1004;SAS_AF=0.0634;AA=C|||;VT=SNP
7	25100755	rs39416	C	T	100	PASS	AC=2271;AF=0.453474;AN=5008;NS=2504;DP=19109;EAS_AF=0.3909;AMR_AF=0.4006;AFR_AF=0.6899;EUR_AF=0.2863;SAS_AF=0.408;AA=T|||;VT=SNP
7	25101251	rs39417	T	C	100	PASS	AC=1578;AF=0.315096;AN=5008;NS=2504;DP=19834;EAS_AF=0.3145;AMR_AF=0.3228;AFR_AF=0.3676;EUR_AF=0.1998;SAS_AF=0.3579;AA=T|||;VT=SNP
7	25101310	rs4719793	T	C	100	PASS	AC=1396;AF=0.278754;AN=5008;NS=2504;DP=20059;EAS_AF=0.4137;AMR_AF=0.1599;AFR_AF=0.236;EUR_AF=0.2177;SAS_AF=0.3446;AA=T|||;VT=SNP
7	25102891	rs39418	C	G	100	PASS	AC=494;AF=0.0986422;AN=5008;NS=2504;DP=17238;EAS_AF=0.0605;AMR_AF=0.1542;AFR_AF=0.1195;EUR_AF=0.1014;SAS_AF=0.0675;AA=C|||;VT=SNP
7	25103073	rs39419	T	A	100	PASS	AC=3716;AF=0.742013;AN=5008;NS=2504;DP=17157;EAS_AF=0.7887;AMR_AF=0.5764;AFR_AF=0.9418;EUR_AF=0.5398;SAS_AF=0.7495;AA=A|||;VT=SNP
7	25103256	rs39420	A	T	100	PASS	AC=2259;AF=0.451078;AN=5008;NS=2504;DP=15095;EAS_AF=0.376;AMR_AF=0.402;AFR_AF=0.6914;EUR_AF=0.2893;SAS_AF=0.4049;AA=T|||;VT=SNP
7	25103873	rs39421	A	G	100	PASS	AC=3744;AF=0.747604;AN=5008;NS=2504;DP=17241;EAS_AF=0.7867;AMR_AF=0.5821;AFR_AF=0.9644;EUR_AF=0.5457;SAS_AF=0.7393;AA=G|||;VT=SNP
7	25103895	rs151134548	T	A	100	PASS	AC=250;AF=0.0499201;AN=5008;NS=2504;DP=16149;EAS_AF=0.0893;AMR_AF=0.1066;AFR_AF=0.0189;EUR_AF=0.0149;SAS_AF=0.047;AA=t|||;VT=SNP
7	25103911	rs39422	A	G	100	PASS	AC=1081;AF=0.215855;AN=5008;NS=2504;DP=15816;EAS_AF=0.1468;AMR_AF=0.2853;AFR_AF=0.1868;EUR_AF=0.2843;SAS_AF=0.2065;AA=A|||;VT=SNP
7	25103941	rs39423	G	A	100	PASS	AC=2237;AF=0.446685;AN=5008;NS=2504;DP=14429;EAS_AF=0.3542;AMR_AF=0.3674;AFR_AF=0.7398;EUR_AF=0.2843;SAS_AF=0.3691;AA=A|||;VT=SNP
7	25103960	rs73282351	T	C	100	PASS	AC=1216;AF=0.242812;AN=5008;NS=2504;DP=14512;EAS_AF=0.2659;AMR_AF=0.1715;AFR_AF=0.3169;EUR_AF=0.1093;SAS_AF=0.3067;AA=T|||;VT=SNP
7	25104017	rs149421498	C	T	100	PASS	AC=326;AF=0.0650958;AN=5008;NS=2504;DP=16034;EAS_AF=0.0774;AMR_AF=0.0389;AFR_AF=0.0151;EUR_AF=0.1074;SAS_AF=0.0951;AA=C|||;VT=SNP
7	25104706	rs39424	G	T	100	PASS	AC=1500;AF=0.299521;AN=5008;NS=2504;DP=20601;EAS_AF=0.4048;AMR_AF=0.1599;AFR_AF=0.323;EUR_AF=0.2197;SAS_AF=0.3405;AA=G|||;VT=SNP
7	25104840	rs4719794	G	A	100	PASS	AC=1682;AF=0.335863;AN=5008;NS=2504;DP=19249;EAS_AF=0.2837;AMR_AF=0.5692;AFR_AF=0.152;EUR_AF=0.5328;SAS_AF=0.2699;AA=G|||;VT=SNP
7	25105848	rs7789951	G	T	100	PASS	AC=1019;AF=0.203474;AN=5008;NS=2504;DP=20507;EAS_AF=0.244;AMR_AF=0.1585;AFR_AF=0.2262;EUR_AF=0.0954;SAS_AF=0.274;AA=G|||;VT=SNP
7	25105932	rs7790129	G	A	100	PASS	AC=1014;AF=0.202476;AN=5008;NS=2504;DP=22210;EAS_AF=0.244;AMR_AF=0.1585;AFR_AF=0.2216;EUR_AF=0.0954;SAS_AF=0.2751;AA=G|||;VT=SNP
7	25106296	rs39426	G	A	100	PASS	AC=557;AF=0.111222;AN=5008;NS=2504;DP=21339;EAS_AF=0.0903;AMR_AF=0.0677;AFR_AF=0.0983;EUR_AF=0.1581;SAS_AF=0.1329;AA=G|||;VT=SNP
7	25106526	rs39427	C	T	100	PASS	AC=1262;AF=0.251997;AN=5008;NS=2504;DP=21232;EAS_AF=0.2817;AMR_AF=0.1499;AFR_AF=0.2829;EUR_AF=0.1809;SAS_AF=0.3252;AA=C|||;VT=SNP
7	25106828	rs39428	G	A	100	PASS	AC=4615;AF=0.921526;AN=5008;NS=2504;DP=20159;EAS_AF=0.9425;AMR_AF=0.9222;AFR_AF=0.9191;EUR_AF=0.8797;SAS_AF=0.9458;AA=g|||;VT=SNP
7	25107073	rs2893190	C	T	100	PASS	AC=1907;AF=0.380791;AN=5008;NS=2504;DP=19477;EAS_AF=0.3204;AMR_AF=0.4179;AFR_AF=0.5076;EUR_AF=0.2763;SAS_AF=0.3528;AA=T|||;VT=SNP
7	25107343	rs39429	T	G	100	PASS	AC=3432;AF=0.685304;AN=5008;NS=2504;DP=18262;EAS_AF=0.7272;AMR_AF=0.5663;AFR_AF=0.82;EUR_AF=0.503;SAS_AF=0.7321;AA=T|||;VT=SNP
7	25107543	rs13237383	A	T	100	PASS	AC=1130;AF=0.225639;AN=5008;NS=2504;DP=16665;EAS_AF=0.249;AMR_AF=0.2161;AFR_AF=0.2307;EUR_AF=0.159;SAS_AF=0.2699;AA=A|||;VT=SNP
7	25108095	rs7784096	A	G	100	PASS	AC=1150;AF=0.229633;AN=5008;NS=2504;DP=18718;EAS_AF=0.254;AMR_AF=0.2133;AFR_AF=0.2156;EUR_AF=0.1541;SAS_AF=0.3129;AA=-|||;VT=SNP
7	25108425	rs2711006	C	T	100	PASS	AC=1253;AF=0.2502;AN=5008;NS=2504;DP=21461;EAS_AF=0.2669;AMR_AF=0.3501;AFR_AF=0.1014;EUR_AF=0.3738;SAS_AF=0.2362;AA=C|||;VT=SNP
7	25108546	rs7788716	G	C	100	PASS	AC=1791;AF=0.357628;AN=5008;NS=2504;DP=20032;EAS_AF=0.3294;AMR_AF=0.3963;AFR_AF=0.4486;EUR_AF=0.2545;SAS_AF=0.3425;AA=G|||;VT=SNP
7	25109146	rs39431	A	C	100	PASS	AC=3345;AF=0.667931;AN=5008;NS=2504;DP=18783;EAS_AF=0.7321;AMR_AF=0.5562;AFR_AF=0.7625;EUR_AF=0.504;SAS_AF=0.7219;AA=C|||;VT=SNP
7	25109506	rs6960530	C	A	100	PASS	AC=826;AF=0.164936;AN=5008;NS=2504;DP=14750;EAS_AF=0.249;AMR_AF=0.1974;AFR_AF=0.0197;EUR_AF=0.1541;SAS_AF=0.2628;AA=C|||;VT=SNP
7	25110755	rs6966047	A	T	100	PASS	AC=2139;AF=0.427117;AN=5008;NS=2504;DP=15168;EAS_AF=0.5952;AMR_AF=0.2954;AFR_AF=0.5091;EUR_AF=0.1978;SAS_AF=0.4724;AA=A|||;VT=SNP
7	25111149	rs57630187	T	C	100	PASS	AC=1046;AF=0.208866;AN=5008;NS=2504;DP=17478;EAS_AF=0.3462;AMR_AF=0.0807;AFR_AF=0.3026;EUR_AF=0.0427;SAS_AF=0.2025;AA=T|||;VT=SNP
7	25111345	rs4719796	A	C	100	PASS	AC=2117;AF=0.422724;AN=5008;NS=2504;DP=19854;EAS_AF=0.5952;AMR_AF=0.2954;AFR_AF=0.4939;EUR_AF=0.1968;SAS_AF=0.4714;AA=A|||;VT=SNP
7	25111872	rs4722423	T	G	100	PASS	AC=1273;AF=0.254193;AN=5008;NS=2504;DP=11365;EAS_AF=0.254;AMR_AF=0.3559;AFR_AF=0.0998;EUR_AF=0.3996;SAS_AF=0.2413;AA=T|||;VT=SNP
7	25111952	rs13225942	A	G	100	PASS	AC=1864;AF=0.372204;AN=5008;NS=2504;DP=9217;EAS_AF=0.5913;AMR_AF=0.2767;AFR_AF=0.3177;EUR_AF=0.1958;SAS_AF=0.4693;AA=A|||;VT=SNP
7	25112306	rs5019372	C	T	100	PASS	AC=1856;AF=0.370607;AN=5008;NS=2504;DP=12779;EAS_AF=0.5913;AMR_AF=0.2738;AFR_AF=0.3124;EUR_AF=0.1958;SAS_AF=0.4703;AA=C|||;VT=SNP
7	25112709	rs12537364	C	T	100	PASS	AC=1863;AF=0.372005;AN=5008;NS=2504;DP=16818;EAS_AF=0.5903;AMR_AF=0.2752;AFR_AF=0.3185;EUR_AF=0.1948;SAS_AF=0.4703;AA=C|||;VT=SNP
7	25112995	rs28432158	G	C	100	PASS	AC=2104;AF=0.420128;AN=5008;NS=2504;DP=17600;EAS_AF=0.5913;AMR_AF=0.2911;AFR_AF=0.4879;EUR_AF=0.1958;SAS_AF=0.4744;AA=G|||;VT=SNP
7	25113254	rs12056156	G	C	100	PASS	AC=1876;AF=0.374601;AN=5008;NS=2504;DP=15345;EAS_AF=0.5913;AMR_AF=0.2752;AFR_AF=0.323;EUR_AF=0.1958;SAS_AF=0.4755;AA=G|||;VT=SNP
7	25113748	rs116987600	C	T	100	PASS	AC=193;AF=0.0385383;AN=5008;NS=2504;DP=20432;EAS_AF=0.0704;AMR_AF=0.0202;AFR_AF=0.0053;EUR_AF=0.0189;SAS_AF=0.0838;AA=C|||;VT=SNP
7	25114415	rs39433	G	T	100	PASS	AC=3086;AF=0.616214;AN=5008;NS=2504;DP=19208;EAS_AF=0.748;AMR_AF=0.536;AFR_AF=0.6044;EUR_AF=0.4642;SAS_AF=0.7096;AA=T|||;VT=SNP
7	25115316	rs2711015	A	C	100	PASS	AC=1360;AF=0.271565;AN=5008;NS=2504;DP=19353;EAS_AF=0.3621;AMR_AF=0.3285;AFR_AF=0.084;EUR_AF=0.331;SAS_AF=0.3303;AA=A|||;VT=SNP
7	25115576	rs10275364	G	C	100	PASS	AC=1942;AF=0.38778;AN=5008;NS=2504;DP=16144;EAS_AF=0.5536;AMR_AF=0.304;AFR_AF=0.4713;EUR_AF=0.2018;SAS_AF=0.3548;AA=C|||;VT=SNP
7	25115850	rs39435	C	A	100	PASS	AC=895;AF=0.178714;AN=5008;NS=2504;DP=17335;EAS_AF=0.1022;AMR_AF=0.2262;AFR_AF=0.1036;EUR_AF=0.2684;SAS_AF=0.2331;AA=C|||;VT=SNP
7	25115972	rs2711014	T	C	100	PASS	AC=3979;AF=0.794529;AN=5008;NS=2504;DP=19893;EAS_AF=0.9276;AMR_AF=0.7767;AFR_AF=0.8858;EUR_AF=0.6302;SAS_AF=0.7157;AA=T|||;VT=SNP
7	25116332	rs39436	C	T	100	PASS	AC=2093;AF=0.417931;AN=5008;NS=2504;DP=18868;EAS_AF=0.2907;AMR_AF=0.5086;AFR_AF=0.2897;EUR_AF=0.5189;SAS_AF=0.5542;AA=C|||;VT=SNP
7	25116570	rs39437	G	C	100	PASS	AC=3887;AF=0.776158;AN=5008;NS=2504;DP=16369;EAS_AF=0.5853;AMR_AF=0.8818;AFR_AF=0.8079;EUR_AF=0.8489;SAS_AF=0.7802;AA=C|||;VT=SNP
7	25117164	rs2040841	G	A	100	PASS	AC=472;AF=0.0942492;AN=5008;NS=2504;DP=19308;EAS_AF=0.0337;AMR_AF=0.0807;AFR_AF=0.1452;EUR_AF=0.1282;SAS_AF=0.0624;AA=G|||;VT=SNP
7	25117799	rs74948132	T	C	100	PASS	AC=217;AF=0.0433307;AN=5008;NS=2504;DP=24450;EAS_AF=0.0556;AMR_AF=0.0562;AFR_AF=0.0045;EUR_AF=0.0557;SAS_AF=0.0613;AA=T|||;VT=SNP
7	25119125	rs78449568	C	A	100	PASS	AC=617;AF=0.123203;AN=5008;NS=2504;DP=13134;EAS_AF=0.2093;AMR_AF=0.1787;AFR_AF=0.0764;EUR_AF=0.0785;SAS_AF=0.1043;AA=C|||;VT=SNP
7	25119237	rs73084374	C	T	100	PASS	AC=617;AF=0.123203;AN=5008;NS=2504;DP=15383;EAS_AF=0.2093;AMR_AF=0.1787;AFR_AF=0.0764;EUR_AF=0.0785;SAS_AF=0.1043;AA=C|||;VT=SNP
7	25119752	rs39438	A	C	100	PASS	AC=3746;AF=0.748003;AN=5008;NS=2504;DP=13695;EAS_AF=0.5873;AMR_AF=0.8703;AFR_AF=0.7179;EUR_AF=0.8469;SAS_AF=0.7658;AA=C|||;VT=SNP
7	25119906	rs39439	T	C	100	PASS	AC=3969;AF=0.792532;AN=5008;NS=2504;DP=13782;EAS_AF=0.5853;AMR_AF=0.8804;AFR_AF=0.8646;EUR_AF=0.8529;SAS_AF=0.7843;AA=C|||;VT=SNP
7	25120134	rs39440	G	T	100	PASS	AC=3961;AF=0.790935;AN=5008;NS=2504;DP=15865;EAS_AF=0.5853;AMR_AF=0.8804;AFR_AF=0.8646;EUR_AF=0.8489;SAS_AF=0.7802;AA=T|||;VT=SNP
7	25120270	rs12672773	G	A	100	PASS	AC=620;AF=0.123802;AN=5008;NS=2504;DP=14196;EAS_AF=0.2093;AMR_AF=0.1787;AFR_AF=0.0772;EUR_AF=0.0785;SAS_AF=0.1063;AA=G|||;VT=SNP
7	25121496	rs66606808	G	A	100	PASS	AC=918;AF=0.183307;AN=5008;NS=2504;DP=20063;EAS_AF=0.2093;AMR_AF=0.1931;AFR_AF=0.295;EUR_AF=0.0795;SAS_AF=0.1053;AA=G|||;VT=SNP
7	25121768	rs12673795	C	T	100	PASS	AC=917;AF=0.183107;AN=5008;NS=2504;DP=20076;EAS_AF=0.2113;AMR_AF=0.1945;AFR_AF=0.2905;EUR_AF=0.0825;SAS_AF=0.1043;AA=C|||;VT=SNP
7	25121770	rs12673796	C	T	100	PASS	AC=617;AF=0.123203;AN=5008;NS=2504;DP=19657;EAS_AF=0.2093;AMR_AF=0.1787;AFR_AF=0.0764;EUR_AF=0.0785;SAS_AF=0.1043;AA=C|||;VT=SNP
7	25122071	rs12673885	G	A	100	PASS	AC=619;AF=0.123602;AN=5008;NS=2504;DP=18935;EAS_AF=0.2093;AMR_AF=0.1787;AFR_AF=0.0764;EUR_AF=0.0795;SAS_AF=0.1053;AA=G|||;VT=SNP
7	25122832	rs58753080	G	A	100	PASS	AC=619;AF=0.123602;AN=5008;NS=2504;DP=18939;EAS_AF=0.2093;AMR_AF=0.1787;AFR_AF=0.0764;EUR_AF=0.0795;SAS_AF=0.1053;AA=G|||;VT=SNP
7	25123160	rs58367591	C	G	100	PASS	AC=540;AF=0.107827;AN=5008;NS=2504;DP=17117;EAS_AF=0.1746;AMR_AF=0.0778;AFR_AF=0.084;EUR_AF=0.1332;SAS_AF=0.0665;AA=C|||;VT=SNP
7	25123222	rs39441	C	T	100	PASS	AC=1787;AF=0.356829;AN=5008;NS=2504;DP=12925;EAS_AF=0.2788;AMR_AF=0.5;AFR_AF=0.0673;EUR_AF=0.5507;SAS_AF=0.5276;AA=C|||;VT=SNP
7	25123329	rs7798196	G	A	100	PASS	AC=917;AF=0.183107;AN=5008;NS=2504;DP=15538;EAS_AF=0.2093;AMR_AF=0.1931;AFR_AF=0.2927;EUR_AF=0.0815;SAS_AF=0.1053;AA=g|||;VT=SNP
7	25123787	rs12333389	C	T	100	PASS	AC=411;AF=0.0820687;AN=5008;NS=2504;DP=13205;EAS_AF=0.0546;AMR_AF=0.0605;AFR_AF=0.149;EUR_AF=0.0577;SAS_AF=0.0603;AA=C|||;VT=SNP
7	25124032	rs39442	C	T	100	PASS	AC=1781;AF=0.355631;AN=5008;NS=2504;DP=16913;EAS_AF=0.2788;AMR_AF=0.4986;AFR_AF=0.0673;EUR_AF=0.5457;SAS_AF=0.5276;AA=c|||;VT=SNP
7	25124472	rs73084376	C	G	100	PASS	AC=627;AF=0.1252;AN=5008;NS=2504;DP=20493;EAS_AF=0.2113;AMR_AF=0.1787;AFR_AF=0.0772;EUR_AF=0.0855;SAS_AF=0.1043;AA=C|||;VT=SNP
7	25124628	rs12531950	C	T	100	PASS	AC=926;AF=0.184904;AN=5008;NS=2504;DP=19248;EAS_AF=0.2113;AMR_AF=0.1945;AFR_AF=0.2927;EUR_AF=0.0875;SAS_AF=0.1053;AA=C|||;VT=SNP
7	25125289	rs113880629	A	G	100	PASS	AC=933;AF=0.186302;AN=5008;NS=2504;DP=16494;EAS_AF=0.2123;AMR_AF=0.1945;AFR_AF=0.2935;EUR_AF=0.0875;SAS_AF=0.1104;AA=N|||;VT=SNP
7	25126457	rs39443	A	G	100	PASS	AC=4224;AF=0.84345;AN=5008;NS=2504;DP=12768;EAS_AF=0.8105;AMR_AF=0.8818;AFR_AF=0.8654;EUR_AF=0.8598;SAS_AF=0.8037;AA=a|||;VT=SNP
7	25127942	rs39444	T	G	100	PASS	AC=4220;AF=0.842652;AN=5008;NS=2504;DP=22883;EAS_AF=0.8105;AMR_AF=0.8818;AFR_AF=0.8654;EUR_AF=0.8598;SAS_AF=0.7996;AA=G|||;VT=SNP
7	25128500	rs39445	T	A	100	PASS	AC=1823;AF=0.364018;AN=5008;NS=2504;DP=21544;EAS_AF=0.3135;AMR_AF=0.5;AFR_AF=0.0688;EUR_AF=0.5447;SAS_AF=0.5327;AA=T|||;VT=SNP
7	25128522	rs7800212	A	C	100	PASS	AC=1059;AF=0.211462;AN=5008;NS=2504;DP=21240;EAS_AF=0.2192;AMR_AF=0.1988;AFR_AF=0.385;EUR_AF=0.0875;SAS_AF=0.1053;AA=C|||;VT=SNP
7	25128554	rs10255481	A	T	100	PASS	AC=210;AF=0.0419329;AN=5008;NS=2504;DP=20525;EAS_AF=0.0536;AMR_AF=0.0504;AFR_AF=0.0038;EUR_AF=0.0567;SAS_AF=0.0603;AA=A|||;VT=SNP
7	25128788	rs39446	T	C	100	PASS	AC=4217;AF=0.842053;AN=5008;NS=2504;DP=19080;EAS_AF=0.8105;AMR_AF=0.8818;AFR_AF=0.8654;EUR_AF=0.8559;SAS_AF=0.8006;AA=C|||;VT=SNP
7	25128992	rs39447	C	T	100	PASS	AC=4170;AF=0.832668;AN=5008;NS=2504;DP=14193;EAS_AF=0.7718;AMR_AF=0.8804;AFR_AF=0.8638;EUR_AF=0.8549;SAS_AF=0.7965;AA=T|||;VT=SNP
7	25129079	rs56239347	A	G	100	PASS	AC=644;AF=0.128594;AN=5008;NS=2504;DP=13659;EAS_AF=0.2192;AMR_AF=0.1816;AFR_AF=0.0809;EUR_AF=0.0865;SAS_AF=0.1053;AA=A|||;VT=SNP
7	25129415	rs39448	T	C	100	PASS	AC=2793;AF=0.557708;AN=5008;NS=2504;DP=17596;EAS_AF=0.4484;AMR_AF=0.6138;AFR_AF=0.4728;EUR_AF=0.7028;SAS_AF=0.5961;AA=T|||;VT=SNP
7	25129459	rs39449	C	G	100	PASS	AC=4172;AF=0.833067;AN=5008;NS=2504;DP=15780;EAS_AF=0.7718;AMR_AF=0.8804;AFR_AF=0.8654;EUR_AF=0.8539;SAS_AF=0.7975;AA=G|||;VT=SNP
7	25129787	rs75747248	G	A	100	PASS	AC=234;AF=0.0467252;AN=5008;NS=2504;DP=23966;EAS_AF=0.0536;AMR_AF=0.0576;AFR_AF=0.0038;EUR_AF=0.0775;SAS_AF=0.0583;AA=G|||;VT=SNP
7	25130033	rs80201255	G	A	100	PASS	AC=747;AF=0.149161;AN=5008;NS=2504;DP=20634;EAS_AF=0.13;AMR_AF=0.1326;AFR_AF=0.2057;EUR_AF=0.1759;SAS_AF=0.0767;AA=G|||;VT=SNP
7	25130164	rs76634893	G	A	100	PASS	AC=406;AF=0.0810703;AN=5008;NS=2504;DP=23246;EAS_AF=0.1062;AMR_AF=0.0735;AFR_AF=0.062;EUR_AF=0.0895;SAS_AF=0.0777;AA=G|||;VT=SNP
7	25130553	rs39450	G	C	100	PASS	AC=4165;AF=0.831669;AN=5008;NS=2504;DP=16660;EAS_AF=0.7698;AMR_AF=0.8862;AFR_AF=0.8661;EUR_AF=0.8757;SAS_AF=0.7648;AA=C|||;VT=SNP
7	25130592	rs3735537	T	A	100	PASS	AC=529;AF=0.105631;AN=5008;NS=2504;DP=16986;EAS_AF=0.1071;AMR_AF=0.1037;AFR_AF=0.1097;EUR_AF=0.1153;SAS_AF=0.09;AA=T|||;VT=SNP
7	25131043	rs7794397	T	G	100	PASS	AC=1561;AF=0.311701;AN=5008;NS=2504;DP=16534;EAS_AF=0.3234;AMR_AF=0.3314;AFR_AF=0.407;EUR_AF=0.2465;SAS_AF=0.2239;AA=T|||;VT=SNP
7	25131050	rs39451	A	G	100	PASS	AC=4162;AF=0.83107;AN=5008;NS=2504;DP=16425;EAS_AF=0.7708;AMR_AF=0.8876;AFR_AF=0.8661;EUR_AF=0.8767;SAS_AF=0.7587;AA=G|||;VT=SNP
7	25131521	rs9639504	G	A	100	PASS	AC=296;AF=0.0591054;AN=5008;NS=2504;DP=17051;EAS_AF=0.0526;AMR_AF=0.0749;AFR_AF=0.003;EUR_AF=0.1143;SAS_AF=0.0736;AA=G|||;VT=SNP
7	25132183	rs10268780	A	G	100	PASS	AC=876;AF=0.17492;AN=5008;NS=2504;DP=16980;EAS_AF=0.1052;AMR_AF=0.1268;AFR_AF=0.3313;EUR_AF=0.1441;SAS_AF=0.1012;AA=A|||;VT=SNP
7	25132379	rs10239907	G	A	100	PASS	AC=1157;AF=0.23103;AN=5008;NS=2504;DP=17294;EAS_AF=0.3165;AMR_AF=0.2954;AFR_AF=0.1536;EUR_AF=0.2227;SAS_AF=0.2106;AA=A|||;VT=SNP
7	25132897	rs12673033	A	G	100	PASS	AC=652;AF=0.130192;AN=5008;NS=2504;DP=17926;EAS_AF=0.2063;AMR_AF=0.1945;AFR_AF=0.0802;EUR_AF=0.0915;SAS_AF=0.1135;AA=A|||;VT=SNP
7	25133409	rs39452	T	C	100	PASS	AC=2967;AF=0.592452;AN=5008;NS=2504;DP=16118;EAS_AF=0.4623;AMR_AF=0.7695;AFR_AF=0.4629;EUR_AF=0.7087;SAS_AF=0.6564;AA=T|||;VT=SNP
7	25133849	rs39453	T	C	100	PASS	AC=1402;AF=0.279952;AN=5008;NS=2504;DP=19023;EAS_AF=0.2768;AMR_AF=0.3718;AFR_AF=0.2042;EUR_AF=0.3658;SAS_AF=0.2321;AA=T|||;VT=SNP
7	25134534	rs28634865	A	G	100	PASS	AC=539;AF=0.107628;AN=5008;NS=2504;DP=22509;EAS_AF=0.0694;AMR_AF=0.0591;AFR_AF=0.2337;EUR_AF=0.0755;SAS_AF=0.044;AA=A|||;VT=SNP
7	25135215	rs114057721	G	A	100	PASS	AC=450;AF=0.0898562;AN=5008;NS=2504;DP=21625;EAS_AF=0.2183;AMR_AF=0.1455;AFR_AF=0.0106;EUR_AF=0.0318;SAS_AF=0.0849;AA=G|||;VT=SNP
7	25135566	rs7800235	G	A	100	PASS	AC=1409;AF=0.28135;AN=5008;NS=2504;DP=22484;EAS_AF=0.2341;AMR_AF=0.1657;AFR_AF=0.5318;EUR_AF=0.2266;SAS_AF=0.1299;AA=G|||;VT=SNP
7	25135783	rs39454	G	A	100	PASS	AC=1222;AF=0.24401;AN=5008;NS=2504;DP=19453;EAS_AF=0.3433;AMR_AF=0.304;AFR_AF=0.1241;EUR_AF=0.2883;SAS_AF=0.2157;AA=g|||;VT=SNP
7	25135817	rs7800424	C	T	100	PASS	AC=1406;AF=0.280751;AN=5008;NS=2504;DP=19242;EAS_AF=0.2341;AMR_AF=0.1671;AFR_AF=0.5325;EUR_AF=0.2266;SAS_AF=0.1247;AA=T|||;VT=SNP
7	25135928	rs7800601	C	T	100	PASS	AC=1411;AF=0.281749;AN=5008;NS=2504;DP=19598;EAS_AF=0.2351;AMR_AF=0.1657;AFR_AF=0.5325;EUR_AF=0.2266;SAS_AF=0.1299;AA=C|||;VT=SNP
7	25136599	rs10237560	C	T	100	PASS	AC=338;AF=0.067492;AN=5008;NS=2504;DP=15851;EAS_AF=0.0635;AMR_AF=0.0749;AFR_AF=0.0106;EUR_AF=0.1123;SAS_AF=0.0971;AA=C|||;VT=SNP
7	25136646	rs2057812	T	C	100	PASS	AC=1723;AF=0.34405;AN=5008;NS=2504;DP=14183;EAS_AF=0.2321;AMR_AF=0.1873;AFR_AF=0.7564;EUR_AF=0.2296;SAS_AF=0.1309;AA=C|||;VT=SNP
7	25137071	rs2057813	C	T	100	PASS	AC=1412;AF=0.281949;AN=5008;NS=2504;DP=13736;EAS_AF=0.2321;AMR_AF=0.1671;AFR_AF=0.5325;EUR_AF=0.2286;SAS_AF=0.1309;AA=C|||;VT=SNP
7	25137694	rs6461842	T	C	100	PASS	AC=1769;AF=0.353235;AN=5008;NS=2504;DP=16513;EAS_AF=0.2738;AMR_AF=0.1888;AFR_AF=0.7564;EUR_AF=0.2306;SAS_AF=0.1329;AA=C|||;VT=SNP
7	25137805	rs6461843	C	T	100	PASS	AC=1458;AF=0.291134;AN=5008;NS=2504;DP=16029;EAS_AF=0.2738;AMR_AF=0.1686;AFR_AF=0.5333;EUR_AF=0.2296;SAS_AF=0.1319;AA=C|||;VT=SNP
7	25137947	rs11978637	T	C	100	PASS	AC=1194;AF=0.238419;AN=5008;NS=2504;DP=11953;EAS_AF=0.2738;AMR_AF=0.1455;AFR_AF=0.3623;EUR_AF=0.2247;SAS_AF=0.1145;AA=T|||;VT=SNP
7	25138303	rs73084396	C	A	100	PASS	AC=505;AF=0.100839;AN=5008;NS=2504;DP=14526;EAS_AF=0.1121;AMR_AF=0.0591;AFR_AF=0.174;EUR_AF=0.0765;SAS_AF=0.045;AA=C|||;VT=SNP
7	25138770	rs17150913	C	T	100	PASS	AC=1187;AF=0.237021;AN=5008;NS=2504;DP=14892;EAS_AF=0.2728;AMR_AF=0.1455;AFR_AF=0.3578;EUR_AF=0.2247;SAS_AF=0.1145;AA=C|||;VT=SNP
7	25139009	rs39455	C	T	100	PASS	AC=1167;AF=0.233027;AN=5008;NS=2504;DP=18482;EAS_AF=0.3016;AMR_AF=0.3112;AFR_AF=0.1097;EUR_AF=0.2913;SAS_AF=0.2137;AA=C|||;VT=SNP
7	25139021	rs7789053	C	T	100	PASS	AC=1471;AF=0.29373;AN=5008;NS=2504;DP=17930;EAS_AF=0.2738;AMR_AF=0.17;AFR_AF=0.5333;EUR_AF=0.2386;SAS_AF=0.135;AA=C|||;VT=SNP
7	25139164	rs12700577	C	T	100	PASS	AC=1258;AF=0.251198;AN=5008;NS=2504;DP=14897;EAS_AF=0.1597;AMR_AF=0.3329;AFR_AF=0.028;EUR_AF=0.3966;SAS_AF=0.4397;AA=C|||;VT=SNP
7	25139229	rs7789209	A	T	100	PASS	AC=1192;AF=0.238019;AN=5008;NS=2504;DP=16736;EAS_AF=0.2738;AMR_AF=0.1455;AFR_AF=0.3608;EUR_AF=0.2247;SAS_AF=0.1145;AA=A|||;VT=SNP
7	25139497	rs39456	A	T	100	PASS	AC=2437;AF=0.486621;AN=5008;NS=2504;DP=13925;EAS_AF=0.4613;AMR_AF=0.6441;AFR_AF=0.1467;EUR_AF=0.6869;SAS_AF=0.6544;AA=A|||;VT=SNP
7	25139663	rs60541561	G	C	100	PASS	AC=1459;AF=0.291334;AN=5008;NS=2504;DP=14529;EAS_AF=0.2738;AMR_AF=0.1686;AFR_AF=0.5325;EUR_AF=0.2296;SAS_AF=0.1339;AA=G|||;VT=SNP
7	25140047	rs6961098	A	G	100	PASS	AC=1768;AF=0.353035;AN=5008;NS=2504;DP=16303;EAS_AF=0.2738;AMR_AF=0.1888;AFR_AF=0.7557;EUR_AF=0.2306;SAS_AF=0.1329;AA=A|||;VT=SNP
7	25140807	rs58256981	G	A	100	PASS	AC=1188;AF=0.23722;AN=5008;NS=2504;DP=16411;EAS_AF=0.2738;AMR_AF=0.1455;AFR_AF=0.3578;EUR_AF=0.2247;SAS_AF=0.1145;AA=G|||;VT=SNP
7	25141278	rs12700578	T	G	100	PASS	AC=1272;AF=0.253994;AN=5008;NS=2504;DP=18120;EAS_AF=0.1597;AMR_AF=0.3343;AFR_AF=0.0371;EUR_AF=0.3946;SAS_AF=0.4427;AA=T|||;VT=SNP
7	25141704	rs7803756	C	T	100	PASS	AC=1766;AF=0.352636;AN=5008;NS=2504;DP=19759;EAS_AF=0.2738;AMR_AF=0.1873;AFR_AF=0.7549;EUR_AF=0.2306;SAS_AF=0.1329;AA=C|||;VT=SNP
7	25141806	rs6461845	A	G	100	PASS	AC=2597;AF=0.51857;AN=5008;NS=2504;DP=19991;EAS_AF=0.5387;AMR_AF=0.3602;AFR_AF=0.8525;EUR_AF=0.327;SAS_AF=0.3558;AA=G|||;VT=SNP
7	25141960	rs11768325	G	A	100	PASS	AC=826;AF=0.164936;AN=5008;NS=2504;DP=22425;EAS_AF=0.2649;AMR_AF=0.17;AFR_AF=0.0961;EUR_AF=0.0964;SAS_AF=0.2219;AA=G|||;VT=SNP
7	25142196	rs7804503	C	T	100	PASS	AC=1244;AF=0.248403;AN=5008;NS=2504;DP=20386;EAS_AF=0.1597;AMR_AF=0.33;AFR_AF=0.0378;EUR_AF=0.3807;SAS_AF=0.4305;AA=C|||;VT=SNP
7	25142455	rs10479801	C	T	100	PASS	AC=1413;AF=0.282149;AN=5008;NS=2504;DP=14339;EAS_AF=0.2748;AMR_AF=0.1628;AFR_AF=0.5008;EUR_AF=0.2296;SAS_AF=0.1329;AA=C|||;VT=SNP
7	25143517	rs6461846	T	C	100	PASS	AC=1598;AF=0.319089;AN=5008;NS=2504;DP=17914;EAS_AF=0.2748;AMR_AF=0.1772;AFR_AF=0.6407;EUR_AF=0.2256;SAS_AF=0.1268;AA=T|||;VT=SNP
7	25143674	rs6461847	A	G	100	PASS	AC=1598;AF=0.319089;AN=5008;NS=2504;DP=16703;EAS_AF=0.2748;AMR_AF=0.1772;AFR_AF=0.6407;EUR_AF=0.2256;SAS_AF=0.1268;AA=A|||;VT=SNP
7	25143750	rs4629755	C	T	100	PASS	AC=881;AF=0.175919;AN=5008;NS=2504;DP=18530;EAS_AF=0.2649;AMR_AF=0.1787;AFR_AF=0.1301;EUR_AF=0.1004;SAS_AF=0.2219;AA=C|||;VT=SNP
7	25143950	rs57410053	C	T	100	PASS	AC=445;AF=0.0888578;AN=5008;NS=2504;DP=12793;EAS_AF=0.1627;AMR_AF=0.0735;AFR_AF=0.0091;EUR_AF=0.1471;SAS_AF=0.0716;AA=C|||;VT=SNP
7	25143959	rs7797377	T	C	100	PASS	AC=1555;AF=0.310503;AN=5008;NS=2504;DP=12809;EAS_AF=0.2748;AMR_AF=0.1729;AFR_AF=0.6104;EUR_AF=0.2256;SAS_AF=0.1268;AA=C|||;VT=SNP
7	25144603	rs12113574	G	A	100	PASS	AC=682;AF=0.136182;AN=5008;NS=2504;DP=18071;EAS_AF=0.1627;AMR_AF=0.0865;AFR_AF=0.1823;EUR_AF=0.1481;SAS_AF=0.0695;AA=G|||;VT=SNP
7	25144620	rs12112346	A	T	100	PASS	AC=1653;AF=0.330072;AN=5008;NS=2504;DP=18605;EAS_AF=0.2748;AMR_AF=0.183;AFR_AF=0.671;EUR_AF=0.2306;SAS_AF=0.1329;AA=T|||;VT=SNP
7	25145108	rs59280775	C	T	100	PASS	AC=1556;AF=0.310703;AN=5008;NS=2504;DP=20098;EAS_AF=0.2758;AMR_AF=0.1729;AFR_AF=0.6104;EUR_AF=0.2256;SAS_AF=0.1268;AA=C|||;VT=SNP
7	25145190	rs17150926	A	G	100	PASS	AC=1555;AF=0.310503;AN=5008;NS=2504;DP=19493;EAS_AF=0.2748;AMR_AF=0.1729;AFR_AF=0.6104;EUR_AF=0.2256;SAS_AF=0.1268;AA=G|||;VT=SNP
7	25145295	rs17150931	A	G	100	PASS	AC=1558;AF=0.311102;AN=5008;NS=2504;DP=19544;EAS_AF=0.2748;AMR_AF=0.1744;AFR_AF=0.612;EUR_AF=0.2256;SAS_AF=0.1268;AA=A|||;VT=SNP
7	25145351	rs6950514	C	T	100	PASS	AC=1555;AF=0.310503;AN=5008;NS=2504;DP=19513;EAS_AF=0.2748;AMR_AF=0.1729;AFR_AF=0.6104;EUR_AF=0.2256;SAS_AF=0.1268;AA=C|||;VT=SNP
7	25145596	rs6974844	T	C	100	PASS	AC=1555;AF=0.310503;AN=5008;NS=2504;DP=19655;EAS_AF=0.2748;AMR_AF=0.1729;AFR_AF=0.6104;EUR_AF=0.2256;SAS_AF=0.1268;AA=C|||;VT=SNP
7	25145688	rs6954761	A	G	100	PASS	AC=1556;AF=0.310703;AN=5008;NS=2504;DP=17518;EAS_AF=0.2758;AMR_AF=0.1729;AFR_AF=0.6104;EUR_AF=0.2256;SAS_AF=0.1268;AA=A|||;VT=SNP
7	25146095	rs66477528	T	C	100	PASS	AC=1653;AF=0.330072;AN=5008;NS=2504;DP=16678;EAS_AF=0.2748;AMR_AF=0.183;AFR_AF=0.671;EUR_AF=0.2306;SAS_AF=0.1329;AA=C|||;VT=SNP
7	25146787	rs60316361	A	T	100	PASS	AC=1554;AF=0.310304;AN=5008;NS=2504;DP=18717;EAS_AF=0.2748;AMR_AF=0.1715;AFR_AF=0.6104;EUR_AF=0.2256;SAS_AF=0.1268;AA=A|||;VT=SNP
7	25147213	rs111807521	A	G	100	PASS	AC=1652;AF=0.329872;AN=5008;NS=2504;DP=13588;EAS_AF=0.2748;AMR_AF=0.1816;AFR_AF=0.671;EUR_AF=0.2306;SAS_AF=0.1329;AA=-|||;VT=SNP
7	25147837	rs138405776	A	C	100	PASS	AC=397;AF=0.0792732;AN=5008;NS=2504;DP=16266;EAS_AF=0.2173;AMR_AF=0.0893;AFR_AF=0.0008;EUR_AF=0.0308;SAS_AF=0.0859;AA=a|||;VT=SNP
7	25147907	rs112812378	T	G	100	PASS	AC=343;AF=0.0684904;AN=5008;NS=2504;DP=13833;EAS_AF=0.1121;AMR_AF=0.0403;AFR_AF=0.0817;EUR_AF=0.0557;SAS_AF=0.0389;AA=T|||;VT=SNP
7	25148004	rs7807785	C	G	100	PASS	AC=1553;AF=0.310104;AN=5008;NS=2504;DP=15336;EAS_AF=0.2748;AMR_AF=0.1715;AFR_AF=0.6097;EUR_AF=0.2256;SAS_AF=0.1268;AA=C|||;VT=SNP
7	25148446	rs56320245	G	A	100	PASS	AC=1553;AF=0.310104;AN=5008;NS=2504;DP=18339;EAS_AF=0.2748;AMR_AF=0.1715;AFR_AF=0.6097;EUR_AF=0.2256;SAS_AF=0.1268;AA=G|||;VT=SNP
7	25148523	rs17150941	T	C	100	PASS	AC=1553;AF=0.310104;AN=5008;NS=2504;DP=21754;EAS_AF=0.2748;AMR_AF=0.1715;AFR_AF=0.6097;EUR_AF=0.2256;SAS_AF=0.1268;AA=T|||;VT=SNP
7	25148970	rs55950809	G	A	100	PASS	AC=1541;AF=0.307708;AN=5008;NS=2504;DP=19479;EAS_AF=0.2748;AMR_AF=0.1715;AFR_AF=0.6097;EUR_AF=0.2256;SAS_AF=0.1145;AA=G|||;VT=SNP
7	25150148	rs7782239	C	A	100	PASS	AC=2617;AF=0.522564;AN=5008;NS=2504;DP=18172;EAS_AF=0.5387;AMR_AF=0.4107;AFR_AF=0.8449;EUR_AF=0.327;SAS_AF=0.3507;AA=-|||;VT=SNP
7	25150551	rs11975563	A	G	100	PASS	AC=1674;AF=0.334265;AN=5008;NS=2504;DP=19246;EAS_AF=0.2748;AMR_AF=0.1844;AFR_AF=0.6921;EUR_AF=0.2286;SAS_AF=0.1268;AA=G|||;VT=SNP
7	25151029	rs57762293	G	A	100	PASS	AC=1271;AF=0.253794;AN=5008;NS=2504;DP=18852;EAS_AF=0.2748;AMR_AF=0.1513;AFR_AF=0.4077;EUR_AF=0.2247;SAS_AF=0.1268;AA=G|||;VT=SNP
7	25151550	rs67565189	A	T	100	PASS	AC=1272;AF=0.253994;AN=5008;NS=2504;DP=16859;EAS_AF=0.2748;AMR_AF=0.1513;AFR_AF=0.4077;EUR_AF=0.2256;SAS_AF=0.1268;AA=T|||;VT=SNP
7	25152175	rs56076346	A	G	100	PASS	AC=1327;AF=0.264976;AN=5008;NS=2504;DP=18905;EAS_AF=0.2758;AMR_AF=0.1599;AFR_AF=0.4425;EUR_AF=0.2276;SAS_AF=0.1268;AA=G|||;VT=SNP
7	25152501	rs55973724	C	A	100	PASS	AC=1268;AF=0.253195;AN=5008;NS=2504;DP=15276;EAS_AF=0.2748;AMR_AF=0.1499;AFR_AF=0.4062;EUR_AF=0.2247;SAS_AF=0.1268;AA=A|||;VT=SNP
7	25152619	rs55754505	C	T	100	PASS	AC=1271;AF=0.253794;AN=5008;NS=2504;DP=14778;EAS_AF=0.2748;AMR_AF=0.1513;AFR_AF=0.4077;EUR_AF=0.2247;SAS_AF=0.1268;AA=C|||;VT=SNP
7	25152857	rs12700580	G	T	100	PASS	AC=1258;AF=0.251198;AN=5008;NS=2504;DP=16459;EAS_AF=0.1617;AMR_AF=0.3329;AFR_AF=0.0439;EUR_AF=0.3827;SAS_AF=0.4305;AA=G|||;VT=SNP
7	25155861	rs10951046	C	T	100	PASS	AC=1641;AF=0.327676;AN=5008;NS=2504;DP=19659;EAS_AF=0.2738;AMR_AF=0.1801;AFR_AF=0.6717;EUR_AF=0.2276;SAS_AF=0.1258;AA=T|||;VT=SNP
7	25156025	rs17150951	G	C	100	PASS	AC=851;AF=0.169928;AN=5008;NS=2504;DP=20329;EAS_AF=0.2629;AMR_AF=0.2219;AFR_AF=0.0908;EUR_AF=0.0964;SAS_AF=0.2198;AA=G|||;VT=SNP
7	25156224	rs11489282	G	A	100	PASS	AC=1264;AF=0.252396;AN=5008;NS=2504;DP=21377;EAS_AF=0.2738;AMR_AF=0.1499;AFR_AF=0.4054;EUR_AF=0.2237;SAS_AF=0.1258;AA=A|||;VT=SNP
7	25156881	rs12700582	T	C	100	PASS	AC=1238;AF=0.247204;AN=5008;NS=2504;DP=20429;EAS_AF=0.1617;AMR_AF=0.3314;AFR_AF=0.0287;EUR_AF=0.3827;SAS_AF=0.4315;AA=T|||;VT=SNP
7	25157307	rs12700583	A	G	100	PASS	AC=1257;AF=0.250998;AN=5008;NS=2504;DP=23093;EAS_AF=0.1617;AMR_AF=0.3329;AFR_AF=0.0439;EUR_AF=0.3827;SAS_AF=0.4294;AA=A|||;VT=SNP
7	25158246	rs4719799	C	T	100	PASS	AC=3786;AF=0.75599;AN=5008;NS=2504;DP=16890;EAS_AF=0.6984;AMR_AF=0.7421;AFR_AF=0.823;EUR_AF=0.7097;SAS_AF=0.7822;AA=T|||;VT=SNP
7	25159184	rs12700584	T	C	100	PASS	AC=3897;AF=0.778155;AN=5008;NS=2504;DP=15536;EAS_AF=0.6994;AMR_AF=0.7464;AFR_AF=0.9032;EUR_AF=0.7107;SAS_AF=0.7822;AA=C|||;VT=SNP
7	25159348	rs62451611	G	A	100	PASS	AC=851;AF=0.169928;AN=5008;NS=2504;DP=15887;EAS_AF=0.2629;AMR_AF=0.2219;AFR_AF=0.0908;EUR_AF=0.0974;SAS_AF=0.2188;AA=G|||;VT=SNP
7	25160988	rs7810784	A	G	100	PASS	AC=2199;AF=0.439097;AN=5008;NS=2504;DP=15046;EAS_AF=0.5387;AMR_AF=0.3761;AFR_AF=0.5567;EUR_AF=0.3201;SAS_AF=0.3446;AA=G|||;VT=SNP
7	25161133	rs10215217	G	A	100	PASS	AC=2199;AF=0.439097;AN=5008;NS=2504;DP=17923;EAS_AF=0.5387;AMR_AF=0.3761;AFR_AF=0.556;EUR_AF=0.3211;SAS_AF=0.3446;AA=G|||;VT=SNP
7	25161134	rs73086245	C	T	100	PASS	AC=508;AF=0.101438;AN=5008;NS=2504;DP=18103;EAS_AF=0.1161;AMR_AF=0.0591;AFR_AF=0.1732;EUR_AF=0.0765;SAS_AF=0.045;AA=C|||;VT=SNP
7	25164262	rs11769363	T	G	100	PASS	AC=2538;AF=0.506789;AN=5008;NS=2504;DP=17338;EAS_AF=0.5437;AMR_AF=0.4063;AFR_AF=0.8139;EUR_AF=0.3091;SAS_AF=0.3282;AA=G|||;VT=SNP
7	25165724	rs3846998	A	G	100	PASS	AC=1252;AF=0.25;AN=5008;NS=2504;DP=18478;EAS_AF=0.1577;AMR_AF=0.3329;AFR_AF=0.0439;EUR_AF=0.3827;SAS_AF=0.4284;AA=A|||;VT=SNP
7	25166387	rs2107123	A	G	100	PASS	AC=2705;AF=0.540136;AN=5008;NS=2504;DP=17077;EAS_AF=0.4583;AMR_AF=0.6095;AFR_AF=0.3797;EUR_AF=0.6759;SAS_AF=0.6524;AA=A|||;VT=SNP
7	25167941	rs12533754	G	C	100	PASS	AC=1252;AF=0.25;AN=5008;NS=2504;DP=22077;EAS_AF=0.1587;AMR_AF=0.3329;AFR_AF=0.0439;EUR_AF=0.3827;SAS_AF=0.4274;AA=G|||;VT=SNP
7	25168899	rs4722425	G	C	100	PASS	AC=2705;AF=0.540136;AN=5008;NS=2504;DP=20767;EAS_AF=0.4563;AMR_AF=0.6095;AFR_AF=0.3805;EUR_AF=0.6769;SAS_AF=0.6524;AA=G|||;VT=SNP
7	25169713	rs139323697	C	A	100	PASS	AC=1096;AF=0.21885;AN=5008;NS=2504;DP=12581;EAS_AF=0.2996;AMR_AF=0.2507;AFR_AF=0.087;EUR_AF=0.2913;SAS_AF=0.2168;AA=C|||;VT=SNP
7	25170290	rs12700585	C	T	100	PASS	AC=2702;AF=0.539537;AN=5008;NS=2504;DP=20458;EAS_AF=0.4573;AMR_AF=0.6095;AFR_AF=0.3782;EUR_AF=0.6759;SAS_AF=0.6524;AA=C|||;VT=SNP
7	25171946	rs2107122	G	T	100	PASS	AC=1211;AF=0.241813;AN=5008;NS=2504;DP=19427;EAS_AF=0.2738;AMR_AF=0.1484;AFR_AF=0.3752;EUR_AF=0.2237;SAS_AF=0.1135;AA=G|||;VT=SNP
7	25172092	rs2107121	T	A	100	PASS	AC=3119;AF=0.622804;AN=5008;NS=2504;DP=22458;EAS_AF=0.5734;AMR_AF=0.6599;AFR_AF=0.5038;EUR_AF=0.7366;SAS_AF=0.6912;AA=A|||;VT=SNP
7	25172463	rs73086259	C	T	100	PASS	AC=299;AF=0.0597045;AN=5008;NS=2504;DP=21827;EAS_AF=0.1151;AMR_AF=0.0375;AFR_AF=0.0469;EUR_AF=0.0567;SAS_AF=0.0389;AA=C|||;VT=SNP
7	25172480	rs73086260	T	C	100	PASS	AC=384;AF=0.0766773;AN=5008;NS=2504;DP=21757;EAS_AF=0.1151;AMR_AF=0.049;AFR_AF=0.1029;EUR_AF=0.0596;SAS_AF=0.0389;AA=T|||;VT=SNP
7	25173660	rs58844254	C	T	100	PASS	AC=927;AF=0.185104;AN=5008;NS=2504;DP=16727;EAS_AF=0.1587;AMR_AF=0.1138;AFR_AF=0.3374;EUR_AF=0.167;SAS_AF=0.0757;AA=C|||;VT=SNP
7	25173878	rs2717884	T	C	100	PASS	AC=1439;AF=0.28734;AN=5008;NS=2504;DP=17185;EAS_AF=0.2748;AMR_AF=0.1671;AFR_AF=0.5265;EUR_AF=0.2266;SAS_AF=0.1247;AA=C|||;VT=SNP
7	25174332	rs2717885	C	T	100	PASS	AC=1440;AF=0.28754;AN=5008;NS=2504;DP=19261;EAS_AF=0.2738;AMR_AF=0.1671;AFR_AF=0.528;EUR_AF=0.2266;SAS_AF=0.1247;AA=T|||;VT=SNP
7	25174697	rs2717886	T	C	100	PASS	AC=1444;AF=0.288339;AN=5008;NS=2504;DP=18944;EAS_AF=0.2748;AMR_AF=0.1671;AFR_AF=0.5303;EUR_AF=0.2266;SAS_AF=0.1247;AA=T|||;VT=SNP
7	25177029	rs4722429	G	A	100	PASS	AC=2660;AF=0.53115;AN=5008;NS=2504;DP=17007;EAS_AF=0.4206;AMR_AF=0.6095;AFR_AF=0.3782;EUR_AF=0.6769;SAS_AF=0.6462;AA=A|||;VT=SNP
7	25177062	rs4722430	G	A	100	PASS	AC=331;AF=0.0660942;AN=5008;NS=2504;DP=15404;EAS_AF=0.0635;AMR_AF=0.072;AFR_AF=0.003;EUR_AF=0.1123;SAS_AF=0.1022;AA=G|||;VT=SNP
7	25177582	rs145093603	G	A	100	PASS	AC=136;AF=0.0271565;AN=5008;NS=2504;DP=17137;EAS_AF=0.0089;AMR_AF=0.0476;AFR_AF=0.0038;EUR_AF=0.0527;SAS_AF=0.0368;AA=G|||;VT=SNP
7	25177696	rs73284094	G	A	100	PASS	AC=674;AF=0.134585;AN=5008;NS=2504;DP=16379;EAS_AF=0.1587;AMR_AF=0.085;AFR_AF=0.1815;EUR_AF=0.1471;SAS_AF=0.0685;AA=G|||;VT=SNP
7	25177724	rs11561771	T	C	100	PASS	AC=2708;AF=0.540735;AN=5008;NS=2504;DP=15498;EAS_AF=0.4583;AMR_AF=0.611;AFR_AF=0.3805;EUR_AF=0.6769;SAS_AF=0.6524;AA=C|||;VT=SNP
7	25178639	rs12700586	G	A	100	PASS	AC=1251;AF=0.2498;AN=5008;NS=2504;DP=17633;EAS_AF=0.1577;AMR_AF=0.3329;AFR_AF=0.0439;EUR_AF=0.3817;SAS_AF=0.4284;AA=G|||;VT=SNP
7	25179102	rs2717887	G	A	100	PASS	AC=375;AF=0.0748802;AN=5008;NS=2504;DP=16259;EAS_AF=0.1151;AMR_AF=0.0432;AFR_AF=0.1014;EUR_AF=0.0567;SAS_AF=0.0389;AA=G|||;VT=SNP
7	25179133	rs2523088	A	G	100	PASS	AC=1386;AF=0.276757;AN=5008;NS=2504;DP=16864;EAS_AF=0.2738;AMR_AF=0.1556;AFR_AF=0.4932;EUR_AF=0.2256;SAS_AF=0.1258;AA=A|||;VT=SNP
7	25179735	rs6947570	A	G	100	PASS	AC=2719;AF=0.542931;AN=5008;NS=2504;DP=16136;EAS_AF=0.4583;AMR_AF=0.6124;AFR_AF=0.388;EUR_AF=0.6769;SAS_AF=0.6524;AA=G|||;VT=SNP
7	25179820	rs11764023	A	T	100	PASS	AC=2505;AF=0.5002;AN=5008;NS=2504;DP=16633;EAS_AF=0.4762;AMR_AF=0.6427;AFR_AF=0.1399;EUR_AF=0.674;SAS_AF=0.7321;AA=A|||;VT=SNP
7	25180202	rs7782111	A	T	100	PASS	AC=2696;AF=0.538339;AN=5008;NS=2504;DP=15810;EAS_AF=0.4355;AMR_AF=0.6124;AFR_AF=0.388;EUR_AF=0.6769;SAS_AF=0.6524;AA=T|||;VT=SNP
7	25180275	rs2523087	T	C	100	PASS	AC=4148;AF=0.828275;AN=5008;NS=2504;DP=14449;EAS_AF=0.7331;AMR_AF=0.7767;AFR_AF=0.9085;EUR_AF=0.9036;SAS_AF=0.7771;AA=C|||;VT=SNP
7	25180303	rs7782397	C	T	100	PASS	AC=2719;AF=0.542931;AN=5008;NS=2504;DP=14561;EAS_AF=0.4583;AMR_AF=0.6124;AFR_AF=0.388;EUR_AF=0.6769;SAS_AF=0.6524;AA=T|||;VT=SNP
7	25180323	rs2523086	C	G	100	PASS	AC=1372;AF=0.273962;AN=5008;NS=2504;DP=14788;EAS_AF=0.2748;AMR_AF=0.1556;AFR_AF=0.4841;EUR_AF=0.2237;SAS_AF=0.1247;AA=C|||;VT=SNP
7	25180571	rs10244087	A	G	100	PASS	AC=2720;AF=0.543131;AN=5008;NS=2504;DP=17167;EAS_AF=0.4593;AMR_AF=0.6124;AFR_AF=0.388;EUR_AF=0.6769;SAS_AF=0.6524;AA=A|||;VT=SNP
7	25180963	rs34943796	C	T	100	PASS	AC=2733;AF=0.545727;AN=5008;NS=2504;DP=17400;EAS_AF=0.4732;AMR_AF=0.611;AFR_AF=0.388;EUR_AF=0.6769;SAS_AF=0.6524;AA=C|||;VT=SNP
7	25181485	rs62451615	C	T	100	PASS	AC=2733;AF=0.545727;AN=5008;NS=2504;DP=14221;EAS_AF=0.4732;AMR_AF=0.6124;AFR_AF=0.388;EUR_AF=0.6759;SAS_AF=0.6524;AA=T|||;VT=SNP
7	25181504	rs62451616	G	A	100	PASS	AC=2733;AF=0.545727;AN=5008;NS=2504;DP=13804;EAS_AF=0.4732;AMR_AF=0.6124;AFR_AF=0.388;EUR_AF=0.6759;SAS_AF=0.6524;AA=G|||;VT=SNP
7	25181538	rs66863112	G	A	100	PASS	AC=2734;AF=0.545927;AN=5008;NS=2504;DP=15074;EAS_AF=0.4732;AMR_AF=0.6124;AFR_AF=0.388;EUR_AF=0.6769;SAS_AF=0.6524;AA=G|||;VT=SNP
7	25181591	rs62451617	G	C	100	PASS	AC=2721;AF=0.543331;AN=5008;NS=2504;DP=16924;EAS_AF=0.4732;AMR_AF=0.611;AFR_AF=0.379;EUR_AF=0.6769;SAS_AF=0.6524;AA=G|||;VT=SNP
7	25181912	rs2285738	T	C	100	PASS	AC=2734;AF=0.545927;AN=5008;NS=2504;DP=17060;EAS_AF=0.4732;AMR_AF=0.6124;AFR_AF=0.388;EUR_AF=0.6769;SAS_AF=0.6524;AA=T|||;VT=SNP;EX_TARGET
7	25182001	rs2285737	C	T	100	PASS	AC=2733;AF=0.545727;AN=5008;NS=2504;DP=16783;EAS_AF=0.4732;AMR_AF=0.6124;AFR_AF=0.388;EUR_AF=0.6769;SAS_AF=0.6513;AA=C|||;VT=SNP
7	25182172	rs2285736	A	G	100	PASS	AC=2736;AF=0.546326;AN=5008;NS=2504;DP=19053;EAS_AF=0.4732;AMR_AF=0.6124;AFR_AF=0.388;EUR_AF=0.6779;SAS_AF=0.6534;AA=A|||;VT=SNP
7	25182405	rs11984293	G	T	100	PASS	AC=1043;AF=0.208267;AN=5008;NS=2504;DP=17166;EAS_AF=0.1587;AMR_AF=0.1167;AFR_AF=0.416;EUR_AF=0.167;SAS_AF=0.0859;AA=G|||;VT=SNP;EX_TARGET
7	25182734	rs17150990	T	A	100	PASS	AC=952;AF=0.190096;AN=5008;NS=2504;DP=17148;EAS_AF=0.1597;AMR_AF=0.1138;AFR_AF=0.3563;EUR_AF=0.167;SAS_AF=0.0746;AA=T|||;VT=SNP
7	25183112	rs2893191	C	T	100	PASS	AC=2719;AF=0.542931;AN=5008;NS=2504;DP=18345;EAS_AF=0.4583;AMR_AF=0.6124;AFR_AF=0.388;EUR_AF=0.6769;SAS_AF=0.6524;AA=C|||;VT=SNP
7	25183508	rs2391088	G	A	100	PASS	AC=2627;AF=0.524561;AN=5008;NS=2504;DP=19480;EAS_AF=0.4573;AMR_AF=0.6066;AFR_AF=0.3222;EUR_AF=0.6769;SAS_AF=0.6524;AA=G|||;VT=SNP
7	25183945	rs2158247	C	T	100	PASS	AC=2720;AF=0.543131;AN=5008;NS=2504;DP=18913;EAS_AF=0.4583;AMR_AF=0.6124;AFR_AF=0.3888;EUR_AF=0.6769;SAS_AF=0.6524;AA=C|||;VT=SNP
7	25184780	rs12700587	C	T	100	PASS	AC=1251;AF=0.2498;AN=5008;NS=2504;DP=16063;EAS_AF=0.1577;AMR_AF=0.3329;AFR_AF=0.0439;EUR_AF=0.3817;SAS_AF=0.4284;AA=C|||;VT=SNP
7	25184915	rs12700588	A	G	100	PASS	AC=2719;AF=0.542931;AN=5008;NS=2504;DP=20005;EAS_AF=0.4593;AMR_AF=0.611;AFR_AF=0.388;EUR_AF=0.6769;SAS_AF=0.6524;AA=G|||;VT=SNP
7	25184987	rs10951049	C	T	100	PASS	AC=2719;AF=0.542931;AN=5008;NS=2504;DP=21520;EAS_AF=0.4593;AMR_AF=0.611;AFR_AF=0.388;EUR_AF=0.6769;SAS_AF=0.6524;AA=C|||;VT=SNP
7	25185100	rs2523085	A	G	100	PASS	AC=4014;AF=0.801518;AN=5008;NS=2504;DP=18811;EAS_AF=0.7341;AMR_AF=0.7666;AFR_AF=0.8139;EUR_AF=0.9006;SAS_AF=0.7771;AA=G|||;VT=SNP
7	25185270	rs12700589	C	T	100	PASS	AC=1251;AF=0.2498;AN=5008;NS=2504;DP=19115;EAS_AF=0.1577;AMR_AF=0.3329;AFR_AF=0.0439;EUR_AF=0.3817;SAS_AF=0.4284;AA=C|||;VT=SNP
7	25186332	rs10236740	G	C	100	PASS	AC=2718;AF=0.542732;AN=5008;NS=2504;DP=20177;EAS_AF=0.4583;AMR_AF=0.6124;AFR_AF=0.388;EUR_AF=0.6759;SAS_AF=0.6524;AA=G|||;VT=SNP
7	25186496	rs2523083	A	T	100	PASS	AC=4014;AF=0.801518;AN=5008;NS=2504;DP=20425;EAS_AF=0.7341;AMR_AF=0.7666;AFR_AF=0.8139;EUR_AF=0.9006;SAS_AF=0.7771;AA=T|||;VT=SNP
7	25186558	rs10807822	C	T	100	PASS	AC=2718;AF=0.542732;AN=5008;NS=2504;DP=20561;EAS_AF=0.4583;AMR_AF=0.611;AFR_AF=0.388;EUR_AF=0.6769;SAS_AF=0.6524;AA=c|||;VT=SNP
7	25186569	rs10951050	C	T	100	PASS	AC=2718;AF=0.542732;AN=5008;NS=2504;DP=20320;EAS_AF=0.4583;AMR_AF=0.611;AFR_AF=0.388;EUR_AF=0.6769;SAS_AF=0.6524;AA=T|||;VT=SNP
7	25186887	rs7809351	T	A	100	PASS	AC=2719;AF=0.542931;AN=5008;NS=2504;DP=20754;EAS_AF=0.4583;AMR_AF=0.611;AFR_AF=0.388;EUR_AF=0.6769;SAS_AF=0.6534;AA=T|||;VT=SNP
7	25186888	rs2523082	G	C	100	PASS	AC=302;AF=0.0603035;AN=5008;NS=2504;DP=20783;EAS_AF=0.1171;AMR_AF=0.0389;AFR_AF=0.0469;EUR_AF=0.0567;SAS_AF=0.0389;AA=G|||;VT=SNP
7	25186899	rs2523081	C	G	100	PASS	AC=1295;AF=0.258586;AN=5008;NS=2504;DP=20898;EAS_AF=0.2758;AMR_AF=0.1556;AFR_AF=0.4251;EUR_AF=0.2237;SAS_AF=0.1247;AA=C|||;VT=SNP
7	25186945	rs2523080	A	G	100	PASS	AC=1296;AF=0.258786;AN=5008;NS=2504;DP=21524;EAS_AF=0.2758;AMR_AF=0.1556;AFR_AF=0.4259;EUR_AF=0.2237;SAS_AF=0.1247;AA=A|||;VT=SNP
7	25187126	rs73691506	C	G	100	PASS	AC=1098;AF=0.219249;AN=5008;NS=2504;DP=16222;EAS_AF=0.3016;AMR_AF=0.2507;AFR_AF=0.087;EUR_AF=0.2903;SAS_AF=0.2178;AA=C|||;VT=SNP
7	25187152	rs7791127	G	A	100	PASS	AC=2718;AF=0.542732;AN=5008;NS=2504;DP=16265;EAS_AF=0.4583;AMR_AF=0.611;AFR_AF=0.388;EUR_AF=0.6769;SAS_AF=0.6524;AA=G|||;VT=SNP
7	25187358	rs2523079	T	G	100	PASS	AC=4015;AF=0.801717;AN=5008;NS=2504;DP=20907;EAS_AF=0.7341;AMR_AF=0.768;AFR_AF=0.8139;EUR_AF=0.9006;SAS_AF=0.7771;AA=G|||;VT=SNP
7	25187370	rs2717872	C	T	100	PASS	AC=4122;AF=0.823083;AN=5008;NS=2504;DP=20838;EAS_AF=0.7341;AMR_AF=0.7767;AFR_AF=0.888;EUR_AF=0.9036;SAS_AF=0.7771;AA=T|||;VT=SNP
7	25187546	rs2523078	A	G	100	PASS	AC=1355;AF=0.270567;AN=5008;NS=2504;DP=19741;EAS_AF=0.2768;AMR_AF=0.1657;AFR_AF=0.4259;EUR_AF=0.2346;SAS_AF=0.1656;AA=A|||;VT=SNP
7	25187643	rs6944272	T	G	100	PASS	AC=2720;AF=0.543131;AN=5008;NS=2504;DP=19699;EAS_AF=0.4593;AMR_AF=0.611;AFR_AF=0.388;EUR_AF=0.6769;SAS_AF=0.6534;AA=G|||;VT=SNP
7	25187805	rs4722431	G	A	100	PASS	AC=2718;AF=0.542732;AN=5008;NS=2504;DP=21139;EAS_AF=0.4583;AMR_AF=0.611;AFR_AF=0.388;EUR_AF=0.6769;SAS_AF=0.6524;AA=G|||;VT=SNP
7	25187924	rs4722432	C	G	100	PASS	AC=2718;AF=0.542732;AN=5008;NS=2504;DP=17698;EAS_AF=0.4583;AMR_AF=0.611;AFR_AF=0.388;EUR_AF=0.6769;SAS_AF=0.6524;AA=G|||;VT=SNP
7	25187944	rs4722433	G	A	100	PASS	AC=2718;AF=0.542732;AN=5008;NS=2504;DP=18072;EAS_AF=0.4583;AMR_AF=0.611;AFR_AF=0.388;EUR_AF=0.6769;SAS_AF=0.6524;AA=G|||;VT=SNP
7	25188162	rs4722434	C	T	100	PASS	AC=2715;AF=0.542133;AN=5008;NS=2504;DP=12847;EAS_AF=0.4583;AMR_AF=0.611;AFR_AF=0.3858;EUR_AF=0.6769;SAS_AF=0.6524;AA=C|||;VT=SNP
7	25188268	rs7457425	A	C	100	PASS	AC=2718;AF=0.542732;AN=5008;NS=2504;DP=14425;EAS_AF=0.4583;AMR_AF=0.611;AFR_AF=0.3865;EUR_AF=0.6779;SAS_AF=0.6534;AA=A|||;VT=SNP
7	25188876	rs11760900	G	A	100	PASS	AC=2715;AF=0.542133;AN=5008;NS=2504;DP=18898;EAS_AF=0.4583;AMR_AF=0.611;AFR_AF=0.3858;EUR_AF=0.6769;SAS_AF=0.6524;AA=G|||;VT=SNP
7	25189234	rs6968421	C	T	100	PASS	AC=2705;AF=0.540136;AN=5008;NS=2504;DP=17102;EAS_AF=0.4544;AMR_AF=0.6095;AFR_AF=0.385;EUR_AF=0.673;SAS_AF=0.6524;AA=T|||;VT=SNP
7	25189301	rs6968557	C	T	100	PASS	AC=2707;AF=0.540535;AN=5008;NS=2504;DP=17856;EAS_AF=0.4583;AMR_AF=0.6081;AFR_AF=0.385;EUR_AF=0.672;SAS_AF=0.6524;AA=T|||;VT=SNP
7	25189764	rs73285901	G	A	100	PASS	AC=802;AF=0.160144;AN=5008;NS=2504;DP=18285;EAS_AF=0.1597;AMR_AF=0.0504;AFR_AF=0.379;EUR_AF=0.0417;SAS_AF=0.0644;AA=A|||;VT=SNP
7	25189953	rs7788871	T	C	100	PASS	AC=2700;AF=0.539137;AN=5008;NS=2504;DP=20141;EAS_AF=0.4573;AMR_AF=0.6066;AFR_AF=0.3714;EUR_AF=0.674;SAS_AF=0.6636;AA=T|||;VT=SNP
7	25190106	rs7806201	G	A	100	PASS	AC=2587;AF=0.516573;AN=5008;NS=2504;DP=18709;EAS_AF=0.4187;AMR_AF=0.5937;AFR_AF=0.3707;EUR_AF=0.6571;SAS_AF=0.6155;AA=A|||;VT=SNP
7	25190477	rs7809897	A	G	100	PASS	AC=2685;AF=0.536142;AN=5008;NS=2504;DP=20483;EAS_AF=0.4563;AMR_AF=0.6066;AFR_AF=0.3737;EUR_AF=0.674;SAS_AF=0.6462;AA=G|||;VT=SNP
7	25190951	rs12700590	A	G	100	PASS	AC=2699;AF=0.538938;AN=5008;NS=2504;DP=16848;EAS_AF=0.4712;AMR_AF=0.6066;AFR_AF=0.3714;EUR_AF=0.674;SAS_AF=0.6483;AA=G|||;VT=SNP
7	25191044	rs12532548	G	A	100	PASS	AC=2667;AF=0.532548;AN=5008;NS=2504;DP=15985;EAS_AF=0.4563;AMR_AF=0.6052;AFR_AF=0.3608;EUR_AF=0.673;SAS_AF=0.6472;AA=G|||;VT=SNP
7	25191656	rs10238739	G	C	100	PASS	AC=2698;AF=0.538738;AN=5008;NS=2504;DP=17155;EAS_AF=0.4712;AMR_AF=0.6066;AFR_AF=0.3707;EUR_AF=0.674;SAS_AF=0.6483;AA=G|||;VT=SNP
7	25191675	rs957643	C	T	100	PASS	AC=2702;AF=0.539537;AN=5008;NS=2504;DP=17515;EAS_AF=0.4712;AMR_AF=0.6066;AFR_AF=0.3737;EUR_AF=0.674;SAS_AF=0.6483;AA=C|||;VT=SNP
7	25192439	rs113765669	T	C	100	PASS	AC=210;AF=0.0419329;AN=5008;NS=2504;DP=14672;EAS_AF=0.1131;AMR_AF=0.0245;AFR_AF=0.0038;EUR_AF=0.0487;SAS_AF=0.0256;AA=T|||;VT=SNP
7	25192766	rs2523077	G	T	100	PASS	AC=2705;AF=0.540136;AN=5008;NS=2504;DP=18831;EAS_AF=0.4266;AMR_AF=0.5029;AFR_AF=0.5862;EUR_AF=0.6103;SAS_AF=0.5491;AA=T|||;VT=SNP
7	25192875	rs12536655	T	A	100	PASS	AC=1393;AF=0.278155;AN=5008;NS=2504;DP=18030;EAS_AF=0.1567;AMR_AF=0.3919;AFR_AF=0.0363;EUR_AF=0.4891;SAS_AF=0.4325;AA=T|||;VT=SNP
7	25193498	rs956615	A	G	100	PASS	AC=2698;AF=0.538738;AN=5008;NS=2504;DP=20898;EAS_AF=0.4206;AMR_AF=0.5029;AFR_AF=0.5862;EUR_AF=0.6103;SAS_AF=0.5481;AA=G|||;VT=SNP
7	25193643	rs956614	C	G	100	PASS	AC=2698;AF=0.538738;AN=5008;NS=2504;DP=22215;EAS_AF=0.4206;AMR_AF=0.5029;AFR_AF=0.5862;EUR_AF=0.6103;SAS_AF=0.5481;AA=G|||;VT=SNP
7	25193800	rs6956814	C	T	100	PASS	AC=2699;AF=0.538938;AN=5008;NS=2504;DP=23548;EAS_AF=0.4216;AMR_AF=0.5029;AFR_AF=0.587;EUR_AF=0.6093;SAS_AF=0.5481;AA=T|||;VT=SNP
7	25193815	rs6956823	C	T	100	PASS	AC=2698;AF=0.538738;AN=5008;NS=2504;DP=23541;EAS_AF=0.4206;AMR_AF=0.5029;AFR_AF=0.587;EUR_AF=0.6093;SAS_AF=0.5481;AA=T|||;VT=SNP
7	25194291	rs10263162	T	C	100	PASS	AC=1092;AF=0.218051;AN=5008;NS=2504;DP=20688;EAS_AF=0.2986;AMR_AF=0.2478;AFR_AF=0.0877;EUR_AF=0.2883;SAS_AF=0.2178;AA=T|||;VT=SNP
7	25194313	rs2523075	G	A	100	PASS	AC=751;AF=0.14996;AN=5008;NS=2504;DP=19833;EAS_AF=0.2639;AMR_AF=0.0706;AFR_AF=0.1838;EUR_AF=0.0964;SAS_AF=0.0982;AA=G|||;VT=SNP
7	25194331	rs2523074	T	A	100	PASS	AC=2674;AF=0.533946;AN=5008;NS=2504;DP=18846;EAS_AF=0.4206;AMR_AF=0.5014;AFR_AF=0.5703;EUR_AF=0.6083;SAS_AF=0.5481;AA=T|||;VT=SNP
7	25194413	rs2717900	A	G	100	PASS	AC=2697;AF=0.538538;AN=5008;NS=2504;DP=18539;EAS_AF=0.4206;AMR_AF=0.5043;AFR_AF=0.5862;EUR_AF=0.6093;SAS_AF=0.547;AA=G|||;VT=SNP
7	25194431	rs73287713	C	T	100	PASS	AC=791;AF=0.157947;AN=5008;NS=2504;DP=17632;EAS_AF=0.1627;AMR_AF=0.0576;AFR_AF=0.3502;EUR_AF=0.0586;SAS_AF=0.0665;AA=C|||;VT=SNP
7	25194506	rs12538022	T	C	100	PASS	AC=1406;AF=0.280751;AN=5008;NS=2504;DP=17863;EAS_AF=0.1567;AMR_AF=0.3919;AFR_AF=0.0461;EUR_AF=0.4891;SAS_AF=0.4325;AA=T|||;VT=SNP
7	25194618	rs2523073	G	A	100	PASS	AC=2696;AF=0.538339;AN=5008;NS=2504;DP=18464;EAS_AF=0.4206;AMR_AF=0.5029;AFR_AF=0.5855;EUR_AF=0.6093;SAS_AF=0.5481;AA=A|||;VT=SNP;EX_TARGET
7	25194665	rs2523072	G	C	100	PASS	AC=2696;AF=0.538339;AN=5008;NS=2504;DP=18115;EAS_AF=0.4206;AMR_AF=0.5029;AFR_AF=0.5855;EUR_AF=0.6093;SAS_AF=0.5481;AA=G|||;VT=SNP;EX_TARGET
7	25194753	rs12535348	C	T	100	PASS	AC=1409;AF=0.28135;AN=5008;NS=2504;DP=16730;EAS_AF=0.1567;AMR_AF=0.3919;AFR_AF=0.0484;EUR_AF=0.4891;SAS_AF=0.4325;AA=C|||;VT=SNP;EX_TARGET
7	25194857	rs2717899	A	T	100	PASS	AC=2696;AF=0.538339;AN=5008;NS=2504;DP=16362;EAS_AF=0.4206;AMR_AF=0.5029;AFR_AF=0.5855;EUR_AF=0.6093;SAS_AF=0.5481;AA=A|||;VT=SNP
7	25194918	rs2523071	A	G	100	PASS	AC=2697;AF=0.538538;AN=5008;NS=2504;DP=16521;EAS_AF=0.4206;AMR_AF=0.5043;AFR_AF=0.5855;EUR_AF=0.6093;SAS_AF=0.5481;AA=A|||;VT=SNP
7	25195073	rs2523070	G	A	100	PASS	AC=2696;AF=0.538339;AN=5008;NS=2504;DP=16852;EAS_AF=0.4206;AMR_AF=0.5029;AFR_AF=0.5855;EUR_AF=0.6093;SAS_AF=0.5481;AA=A|||;VT=SNP
7	25195087	rs2523069	T	C	100	PASS	AC=1044;AF=0.208466;AN=5008;NS=2504;DP=16745;EAS_AF=0.2639;AMR_AF=0.0937;AFR_AF=0.3737;EUR_AF=0.1163;SAS_AF=0.1043;AA=T|||;VT=SNP
7	25195096	rs2717898	C	G	100	PASS	AC=2697;AF=0.538538;AN=5008;NS=2504;DP=16473;EAS_AF=0.4196;AMR_AF=0.5029;AFR_AF=0.5855;EUR_AF=0.6113;SAS_AF=0.5481;AA=G|||;VT=SNP
7	25195827	rs2523068	A	G	100	PASS	AC=1136;AF=0.226837;AN=5008;NS=2504;DP=17298;EAS_AF=0.2798;AMR_AF=0.0994;AFR_AF=0.4198;EUR_AF=0.1163;SAS_AF=0.1155;AA=A|||;VT=SNP
7	25195880	rs2717897	C	T	100	PASS	AC=1236;AF=0.246805;AN=5008;NS=2504;DP=16855;EAS_AF=0.2827;AMR_AF=0.0908;AFR_AF=0.5363;EUR_AF=0.0785;SAS_AF=0.1022;AA=T|||;VT=SNP
7	25197027	rs2523067	G	A	100	PASS	AC=1285;AF=0.256589;AN=5008;NS=2504;DP=19345;EAS_AF=0.2798;AMR_AF=0.1095;AFR_AF=0.525;EUR_AF=0.1193;SAS_AF=0.1155;AA=G|||;VT=SNP
7	25197078	rs2717896	C	T	100	PASS	AC=1306;AF=0.260783;AN=5008;NS=2504;DP=20824;EAS_AF=0.2798;AMR_AF=0.111;AFR_AF=0.5393;EUR_AF=0.1203;SAS_AF=0.1155;AA=C|||;VT=SNP
7	25197465	rs55925119	T	G	100	PASS	AC=1307;AF=0.260982;AN=5008;NS=2504;DP=19273;EAS_AF=0.2808;AMR_AF=0.111;AFR_AF=0.5393;EUR_AF=0.1203;SAS_AF=0.1155;AA=G|||;VT=SNP
7	25197526	rs73088242	G	A	100	PASS	AC=457;AF=0.091254;AN=5008;NS=2504;DP=21082;EAS_AF=0.1181;AMR_AF=0.0504;AFR_AF=0.1566;EUR_AF=0.0586;SAS_AF=0.0378;AA=G|||;VT=SNP
7	25197536	rs10256921	T	C	100	PASS	AC=1085;AF=0.216653;AN=5008;NS=2504;DP=21092;EAS_AF=0.2976;AMR_AF=0.2478;AFR_AF=0.0877;EUR_AF=0.2873;SAS_AF=0.2127;AA=T|||;VT=SNP
7	25197631	rs10241515	C	T	100	PASS	AC=1305;AF=0.260583;AN=5008;NS=2504;DP=19812;EAS_AF=0.2798;AMR_AF=0.111;AFR_AF=0.5386;EUR_AF=0.1203;SAS_AF=0.1155;AA=T|||;VT=SNP
7	25197667	rs6969507	T	C	100	PASS	AC=4126;AF=0.823882;AN=5008;NS=2504;DP=19735;EAS_AF=0.7183;AMR_AF=0.7752;AFR_AF=0.9123;EUR_AF=0.9006;SAS_AF=0.7689;AA=C|||;VT=SNP
7	25198089	rs2523066	C	G	100	PASS	AC=1037;AF=0.207069;AN=5008;NS=2504;DP=18152;EAS_AF=0.2808;AMR_AF=0.0951;AFR_AF=0.3464;EUR_AF=0.1163;SAS_AF=0.1155;AA=C|||;VT=SNP;EX_TARGET
7	25198434	rs2717913	G	A	100	PASS	AC=1001;AF=0.19988;AN=5008;NS=2504;DP=17317;EAS_AF=0.2808;AMR_AF=0.0937;AFR_AF=0.3283;EUR_AF=0.1163;SAS_AF=0.1043;AA=G|||;VT=SNP
7	25199966	rs1966344	A	G	100	PASS	AC=1391;AF=0.277756;AN=5008;NS=2504;DP=15877;EAS_AF=0.1419;AMR_AF=0.3919;AFR_AF=0.0461;EUR_AF=0.4891;SAS_AF=0.4325;AA=A|||;VT=SNP
7	25200653	rs2717877	G	A	100	PASS	AC=1112;AF=0.222045;AN=5008;NS=2504;DP=14628;EAS_AF=0.2798;AMR_AF=0.0965;AFR_AF=0.4107;EUR_AF=0.1173;SAS_AF=0.1043;AA=G|||;VT=SNP
7	25200976	rs13221848	A	G	100	PASS	AC=1438;AF=0.287141;AN=5008;NS=2504;DP=11748;EAS_AF=0.1419;AMR_AF=0.3948;AFR_AF=0.0794;EUR_AF=0.4901;SAS_AF=0.4325;AA=G|||;VT=SNP
7	25201206	rs13222152	A	G	100	PASS	AC=1424;AF=0.284345;AN=5008;NS=2504;DP=10007;EAS_AF=0.1419;AMR_AF=0.3919;AFR_AF=0.0703;EUR_AF=0.4901;SAS_AF=0.4325;AA=A|||;VT=SNP
7	25202369	rs1034691	G	A	100	PASS	AC=1390;AF=0.277556;AN=5008;NS=2504;DP=16093;EAS_AF=0.1409;AMR_AF=0.3919;AFR_AF=0.0461;EUR_AF=0.4891;SAS_AF=0.4325;AA=G|||;VT=SNP
7	25202399	rs1964213	A	T	100	PASS	AC=1425;AF=0.284545;AN=5008;NS=2504;DP=14654;EAS_AF=0.1419;AMR_AF=0.3934;AFR_AF=0.0703;EUR_AF=0.4901;SAS_AF=0.4325;AA=A|||;VT=SNP
7	25202453	rs2014032	T	C	100	PASS	AC=1439;AF=0.28734;AN=5008;NS=2504;DP=15121;EAS_AF=0.1419;AMR_AF=0.3948;AFR_AF=0.0802;EUR_AF=0.4901;SAS_AF=0.4325;AA=t|||;VT=SNP
7	25202551	rs7808262	C	G	100	PASS	AC=960;AF=0.191693;AN=5008;NS=2504;DP=15028;EAS_AF=0.2798;AMR_AF=0.0879;AFR_AF=0.3003;EUR_AF=0.1173;SAS_AF=0.1043;AA=C|||;VT=SNP
7	25202601	rs6976140	A	G	100	PASS	AC=1426;AF=0.284744;AN=5008;NS=2504;DP=15469;EAS_AF=0.1419;AMR_AF=0.3948;AFR_AF=0.0703;EUR_AF=0.4901;SAS_AF=0.4325;AA=A|||;VT=SNP
7	25203513	rs2189293	A	C	100	PASS	AC=2562;AF=0.511581;AN=5008;NS=2504;DP=24420;EAS_AF=0.4216;AMR_AF=0.4914;AFR_AF=0.4902;EUR_AF=0.6074;SAS_AF=0.5491;AA=C|||;VT=SNP
7	25203895	rs13233607	G	A	100	PASS	AC=1454;AF=0.290335;AN=5008;NS=2504;DP=22538;EAS_AF=0.1577;AMR_AF=0.3948;AFR_AF=0.0794;EUR_AF=0.4901;SAS_AF=0.4325;AA=A|||;VT=SNP
7	25203935	rs2523064	A	G	100	PASS	AC=2550;AF=0.509185;AN=5008;NS=2504;DP=22058;EAS_AF=0.4216;AMR_AF=0.4914;AFR_AF=0.4902;EUR_AF=0.6074;SAS_AF=0.5368;AA=G|||;VT=SNP
7	25204079	rs2717867	T	C	100	PASS	AC=1108;AF=0.221246;AN=5008;NS=2504;DP=18859;EAS_AF=0.2649;AMR_AF=0.098;AFR_AF=0.4183;EUR_AF=0.1173;SAS_AF=0.1043;AA=T|||;VT=SNP
7	25204478	rs10951051	T	C	100	PASS	AC=1441;AF=0.28774;AN=5008;NS=2504;DP=19710;EAS_AF=0.1577;AMR_AF=0.3934;AFR_AF=0.0703;EUR_AF=0.4901;SAS_AF=0.4325;AA=T|||;VT=SNP
7	25204628	rs2523063	C	T	100	PASS	AC=1108;AF=0.221246;AN=5008;NS=2504;DP=21361;EAS_AF=0.2629;AMR_AF=0.098;AFR_AF=0.4198;EUR_AF=0.1173;SAS_AF=0.1043;AA=C|||;VT=SNP
7	25205310	rs2523062	C	T	100	PASS	AC=1105;AF=0.220647;AN=5008;NS=2504;DP=19645;EAS_AF=0.2619;AMR_AF=0.098;AFR_AF=0.4183;EUR_AF=0.1173;SAS_AF=0.1043;AA=T|||;VT=SNP
7	25205944	rs2717866	C	T	100	PASS	AC=1095;AF=0.21865;AN=5008;NS=2504;DP=16595;EAS_AF=0.2619;AMR_AF=0.0965;AFR_AF=0.41;EUR_AF=0.1183;SAS_AF=0.1053;AA=C|||;VT=SNP
7	25205980	rs2717865	G	A	100	PASS	AC=1097;AF=0.21905;AN=5008;NS=2504;DP=16248;EAS_AF=0.2619;AMR_AF=0.0965;AFR_AF=0.4115;EUR_AF=0.1183;SAS_AF=0.1053;AA=G|||;VT=SNP
7	25205987	rs2523061	A	C	100	PASS	AC=1097;AF=0.21905;AN=5008;NS=2504;DP=16255;EAS_AF=0.2619;AMR_AF=0.0965;AFR_AF=0.4115;EUR_AF=0.1183;SAS_AF=0.1053;AA=a|||;VT=SNP
7	25206066	rs2717864	C	T	100	PASS	AC=1109;AF=0.221446;AN=5008;NS=2504;DP=16879;EAS_AF=0.2619;AMR_AF=0.098;AFR_AF=0.4198;EUR_AF=0.1173;SAS_AF=0.1063;AA=C|||;VT=SNP
7	25206282	rs13241585	G	A	100	PASS	AC=1382;AF=0.275958;AN=5008;NS=2504;DP=19485;EAS_AF=0.1567;AMR_AF=0.3905;AFR_AF=0.0295;EUR_AF=0.4891;SAS_AF=0.4315;AA=G|||;VT=SNP
7	25206579	rs2523060	C	G	100	PASS	AC=1094;AF=0.21845;AN=5008;NS=2504;DP=19129;EAS_AF=0.2619;AMR_AF=0.0965;AFR_AF=0.4107;EUR_AF=0.1173;SAS_AF=0.1043;AA=C|||;VT=SNP
7	25206865	rs2717863	G	T	100	PASS	AC=1107;AF=0.221046;AN=5008;NS=2504;DP=17881;EAS_AF=0.2619;AMR_AF=0.098;AFR_AF=0.4198;EUR_AF=0.1173;SAS_AF=0.1043;AA=G|||;VT=SNP
7	25207066	rs2717862	G	A	100	PASS	AC=1096;AF=0.21885;AN=5008;NS=2504;DP=19679;EAS_AF=0.2619;AMR_AF=0.0965;AFR_AF=0.4107;EUR_AF=0.1173;SAS_AF=0.1063;AA=G|||;VT=SNP
7	25207190	rs2523059	G	C	100	PASS	AC=1107;AF=0.221046;AN=5008;NS=2504;DP=19014;EAS_AF=0.2619;AMR_AF=0.098;AFR_AF=0.4198;EUR_AF=0.1173;SAS_AF=0.1043;AA=G|||;VT=SNP
7	25207239	rs2717861	G	T	100	PASS	AC=1131;AF=0.225839;AN=5008;NS=2504;DP=15780;EAS_AF=0.2619;AMR_AF=0.1009;AFR_AF=0.4334;EUR_AF=0.1173;SAS_AF=0.1084;AA=T|||;VT=SNP
7	25207531	rs2391086	T	C	100	PASS	AC=1105;AF=0.220647;AN=5008;NS=2504;DP=15605;EAS_AF=0.2619;AMR_AF=0.098;AFR_AF=0.4183;EUR_AF=0.1173;SAS_AF=0.1043;AA=C|||;VT=SNP
7	25207849	rs2717859	G	A	100	PASS	AC=1023;AF=0.204273;AN=5008;NS=2504;DP=18123;EAS_AF=0.2629;AMR_AF=0.0893;AFR_AF=0.3608;EUR_AF=0.1173;SAS_AF=0.1033;AA=A|||;VT=SNP
7	25207963	rs3213642	G	A	100	PASS	AC=305;AF=0.0609026;AN=5008;NS=2504;DP=18075;EAS_AF=0.1627;AMR_AF=0.0202;AFR_AF=0.0227;EUR_AF=0.0378;SAS_AF=0.0603;AA=G|||;VT=SNP;EX_TARGET
7	25207974	rs2717858	T	C	100	PASS	AC=1518;AF=0.303115;AN=5008;NS=2504;DP=17500;EAS_AF=0.2629;AMR_AF=0.1254;AFR_AF=0.7042;EUR_AF=0.1213;SAS_AF=0.1155;AA=C|||;VT=SNP;EX_TARGET
7	25207994	rs2717857	G	A	100	PASS	AC=990;AF=0.197684;AN=5008;NS=2504;DP=16485;EAS_AF=0.2609;AMR_AF=0.0865;AFR_AF=0.3389;EUR_AF=0.1163;SAS_AF=0.1043;AA=G|||;VT=SNP;EX_TARGET
7	25208328	rs10241642	G	T	100	PASS	AC=992;AF=0.198083;AN=5008;NS=2504;DP=18008;EAS_AF=0.2619;AMR_AF=0.0865;AFR_AF=0.3389;EUR_AF=0.1163;SAS_AF=0.1053;AA=G|||;VT=SNP
7	25208363	rs10241663	G	C	100	PASS	AC=1004;AF=0.200479;AN=5008;NS=2504;DP=15253;EAS_AF=0.2619;AMR_AF=0.0879;AFR_AF=0.348;EUR_AF=0.1163;SAS_AF=0.1043;AA=G|||;VT=SNP
7	25208432	rs2523058	C	T	100	PASS	AC=991;AF=0.197883;AN=5008;NS=2504;DP=15426;EAS_AF=0.2619;AMR_AF=0.0865;AFR_AF=0.3389;EUR_AF=0.1163;SAS_AF=0.1043;AA=C|||;VT=SNP
7	25208480	rs2523057	C	G	100	PASS	AC=1003;AF=0.20028;AN=5008;NS=2504;DP=14439;EAS_AF=0.2619;AMR_AF=0.0879;AFR_AF=0.3472;EUR_AF=0.1163;SAS_AF=0.1043;AA=G|||;VT=SNP
7	25208625	rs13240260	G	A	100	PASS	AC=1398;AF=0.279153;AN=5008;NS=2504;DP=13669;EAS_AF=0.1567;AMR_AF=0.3919;AFR_AF=0.0461;EUR_AF=0.4891;SAS_AF=0.4243;AA=G|||;VT=SNP
7	25208879	rs67274226	G	A	100	PASS	AC=885;AF=0.176717;AN=5008;NS=2504;DP=11512;EAS_AF=0.2619;AMR_AF=0.085;AFR_AF=0.2587;EUR_AF=0.1173;SAS_AF=0.1043;AA=G|||;VT=SNP
7	25208998	rs2523056	C	A	100	PASS	AC=969;AF=0.19349;AN=5008;NS=2504;DP=14264;EAS_AF=0.2619;AMR_AF=0.0865;AFR_AF=0.3222;EUR_AF=0.1163;SAS_AF=0.1043;AA=C|||;VT=SNP
7	25209015	rs2717856	T	A	100	PASS	AC=1006;AF=0.200879;AN=5008;NS=2504;DP=14281;EAS_AF=0.2619;AMR_AF=0.0879;AFR_AF=0.3495;EUR_AF=0.1163;SAS_AF=0.1043;AA=A|||;VT=SNP
7	25209702	rs2717855	G	A	100	PASS	AC=1006;AF=0.200879;AN=5008;NS=2504;DP=18045;EAS_AF=0.2619;AMR_AF=0.0879;AFR_AF=0.3495;EUR_AF=0.1163;SAS_AF=0.1043;AA=A|||;VT=SNP
7	25210154	rs4722436	C	A	100	PASS	AC=1181;AF=0.235823;AN=5008;NS=2504;DP=19257;EAS_AF=0.2986;AMR_AF=0.2565;AFR_AF=0.1536;EUR_AF=0.2883;SAS_AF=0.2137;AA=C|||;VT=SNP
7	25210269	rs2523055	T	C	100	PASS	AC=1094;AF=0.21845;AN=5008;NS=2504;DP=20199;EAS_AF=0.2619;AMR_AF=0.0965;AFR_AF=0.4107;EUR_AF=0.1173;SAS_AF=0.1043;AA=T|||;VT=SNP
7	25210309	rs2523054	A	G	100	PASS	AC=811;AF=0.161941;AN=5008;NS=2504;DP=20448;EAS_AF=0.2619;AMR_AF=0.0778;AFR_AF=0.2073;EUR_AF=0.1163;SAS_AF=0.1043;AA=A|||;VT=SNP
7	25210459	rs2523053	A	G	100	PASS	AC=994;AF=0.198482;AN=5008;NS=2504;DP=19604;EAS_AF=0.2629;AMR_AF=0.0865;AFR_AF=0.3404;EUR_AF=0.1163;SAS_AF=0.1043;AA=A|||;VT=SNP
7	25210587	rs2717882	T	A	100	PASS	AC=1025;AF=0.204673;AN=5008;NS=2504;DP=19534;EAS_AF=0.2619;AMR_AF=0.0893;AFR_AF=0.3623;EUR_AF=0.1173;SAS_AF=0.1043;AA=A|||;VT=SNP
7	25210826	rs2523052	C	T	100	PASS	AC=643;AF=0.128395;AN=5008;NS=2504;DP=17851;EAS_AF=0.2619;AMR_AF=0.0591;AFR_AF=0.1097;EUR_AF=0.0964;SAS_AF=0.0982;AA=C|||;VT=SNP
7	25211104	rs13235643	T	C	100	PASS	AC=1149;AF=0.229433;AN=5008;NS=2504;DP=19574;EAS_AF=0.1062;AMR_AF=0.3415;AFR_AF=0.0242;EUR_AF=0.4254;SAS_AF=0.3528;AA=T|||;VT=SNP
7	25211234	rs2717880	T	C	100	PASS	AC=746;AF=0.148962;AN=5008;NS=2504;DP=19542;EAS_AF=0.2619;AMR_AF=0.0692;AFR_AF=0.1815;EUR_AF=0.0974;SAS_AF=0.0982;AA=T|||;VT=SNP
7	25211612	rs2717878	C	G	100	PASS	AC=2899;AF=0.578874;AN=5008;NS=2504;DP=21321;EAS_AF=0.4038;AMR_AF=0.5187;AFR_AF=0.7451;EUR_AF=0.6123;SAS_AF=0.5429;AA=G|||;VT=SNP
7	25211677	rs2523051	T	C	100	PASS	AC=1087;AF=0.217053;AN=5008;NS=2504;DP=21115;EAS_AF=0.2619;AMR_AF=0.098;AFR_AF=0.4039;EUR_AF=0.1183;SAS_AF=0.1043;AA=T|||;VT=SNP
7	25212582	rs2523050	T	C	100	PASS	AC=1061;AF=0.211861;AN=5008;NS=2504;DP=10363;EAS_AF=0.2619;AMR_AF=0.0951;AFR_AF=0.3873;EUR_AF=0.1173;SAS_AF=0.1033;AA=T|||;VT=SNP
7	25212650	rs2523049	A	C	100	PASS	AC=1062;AF=0.212061;AN=5008;NS=2504;DP=11314;EAS_AF=0.2619;AMR_AF=0.0922;AFR_AF=0.3896;EUR_AF=0.1173;SAS_AF=0.1033;AA=A|||;VT=SNP
7	25213038	rs77993523	C	T	100	PASS	AC=733;AF=0.146366;AN=5008;NS=2504;DP=19133;EAS_AF=0.2778;AMR_AF=0.1643;AFR_AF=0.0144;EUR_AF=0.1441;SAS_AF=0.1789;AA=C|||;VT=SNP
7	25213150	rs12537228	C	T	100	PASS	AC=1419;AF=0.283347;AN=5008;NS=2504;DP=17848;EAS_AF=0.1577;AMR_AF=0.3948;AFR_AF=0.059;EUR_AF=0.4901;SAS_AF=0.4243;AA=C|||;VT=SNP
7	25213269	rs35639823	C	T	100	PASS	AC=1418;AF=0.283147;AN=5008;NS=2504;DP=19625;EAS_AF=0.1577;AMR_AF=0.3948;AFR_AF=0.059;EUR_AF=0.4891;SAS_AF=0.4243;AA=C|||;VT=SNP
7	25213728	rs73090258	A	T	100	PASS	AC=428;AF=0.0854633;AN=5008;NS=2504;DP=17481;EAS_AF=0.0992;AMR_AF=0.0447;AFR_AF=0.1513;EUR_AF=0.0596;SAS_AF=0.0378;AA=A|||;VT=SNP
7	25213931	rs2717902	T	C	100	PASS	AC=1085;AF=0.216653;AN=5008;NS=2504;DP=15021;EAS_AF=0.2629;AMR_AF=0.0922;AFR_AF=0.4062;EUR_AF=0.1173;SAS_AF=0.1033;AA=T|||;VT=SNP
7	25214405	rs12700592	G	A	100	PASS	AC=1419;AF=0.283347;AN=5008;NS=2504;DP=16853;EAS_AF=0.1577;AMR_AF=0.3948;AFR_AF=0.059;EUR_AF=0.4901;SAS_AF=0.4243;AA=G|||;VT=SNP
7	25214727	rs1859208	C	T	100	PASS	AC=994;AF=0.198482;AN=5008;NS=2504;DP=17225;EAS_AF=0.2609;AMR_AF=0.085;AFR_AF=0.3434;EUR_AF=0.1163;SAS_AF=0.1033;AA=C|||;VT=SNP
7	25216116	rs12700593	T	C	100	PASS	AC=1408;AF=0.28115;AN=5008;NS=2504;DP=19797;EAS_AF=0.1409;AMR_AF=0.3948;AFR_AF=0.059;EUR_AF=0.4871;SAS_AF=0.4335;AA=T|||;VT=SNP
7	25216465	rs4719804	G	C	100	PASS	AC=2475;AF=0.494209;AN=5008;NS=2504;DP=18043;EAS_AF=0.4395;AMR_AF=0.6398;AFR_AF=0.1354;EUR_AF=0.7753;SAS_AF=0.6431;AA=G|||;VT=SNP
7	25216481	rs4722437	C	T	100	PASS	AC=1097;AF=0.21905;AN=5008;NS=2504;DP=18589;EAS_AF=0.3006;AMR_AF=0.2464;AFR_AF=0.09;EUR_AF=0.2873;SAS_AF=0.2198;AA=c|||;VT=SNP
7	25216596	rs2523048	A	C	100	PASS	AC=1129;AF=0.225439;AN=5008;NS=2504;DP=17668;EAS_AF=0.2788;AMR_AF=0.0937;AFR_AF=0.416;EUR_AF=0.1203;SAS_AF=0.1145;AA=C|||;VT=SNP
7	25216636	rs2523047	A	G	100	PASS	AC=1080;AF=0.215655;AN=5008;NS=2504;DP=18458;EAS_AF=0.2788;AMR_AF=0.0922;AFR_AF=0.3888;EUR_AF=0.1193;SAS_AF=0.1033;AA=A|||;VT=SNP
7	25216645	rs13223514	G	T	100	PASS	AC=1381;AF=0.275759;AN=5008;NS=2504;DP=18672;EAS_AF=0.1409;AMR_AF=0.3934;AFR_AF=0.0461;EUR_AF=0.4861;SAS_AF=0.4254;AA=g|||;VT=SNP
7	25216787	rs2523046	A	G	100	PASS	AC=1115;AF=0.222644;AN=5008;NS=2504;DP=19573;EAS_AF=0.2788;AMR_AF=0.0922;AFR_AF=0.407;EUR_AF=0.1193;SAS_AF=0.1145;AA=G|||;VT=SNP
7	25216915	rs34539240	C	A	100	PASS	AC=1381;AF=0.275759;AN=5008;NS=2504;DP=18114;EAS_AF=0.1409;AMR_AF=0.3934;AFR_AF=0.0461;EUR_AF=0.4861;SAS_AF=0.4254;AA=C|||;VT=SNP
7	25217027	rs10227016	A	G	100	PASS	AC=3005;AF=0.60004;AN=5008;NS=2504;DP=17622;EAS_AF=0.4196;AMR_AF=0.5245;AFR_AF=0.8064;EUR_AF=0.6123;SAS_AF=0.5481;AA=G|||;VT=SNP
7	25217056	rs10272108	T	C	100	PASS	AC=4102;AF=0.819089;AN=5008;NS=2504;DP=16692;EAS_AF=0.7192;AMR_AF=0.7723;AFR_AF=0.8956;EUR_AF=0.8986;SAS_AF=0.7699;AA=t|||;VT=SNP
7	25217112	rs10227123	A	C	100	PASS	AC=1595;AF=0.31849;AN=5008;NS=2504;DP=18340;EAS_AF=0.2778;AMR_AF=0.1297;AFR_AF=0.7474;EUR_AF=0.1243;SAS_AF=0.1145;AA=A|||;VT=SNP
7	25217429	rs12673428	T	A	100	PASS	AC=3959;AF=0.790535;AN=5008;NS=2504;DP=18348;EAS_AF=0.7173;AMR_AF=0.7565;AFR_AF=0.8147;EUR_AF=0.8807;SAS_AF=0.7648;AA=t|||;VT=SNP
7	25217742	rs62451624	C	T	100	PASS	AC=668;AF=0.133387;AN=5008;NS=2504;DP=22874;EAS_AF=0.2808;AMR_AF=0.1729;AFR_AF=0.0446;EUR_AF=0.0189;SAS_AF=0.1912;AA=C|||;VT=SNP
7	25217750	rs28374617	G	C	100	PASS	AC=948;AF=0.189297;AN=5008;NS=2504;DP=22960;EAS_AF=0.2758;AMR_AF=0.0836;AFR_AF=0.2958;EUR_AF=0.1193;SAS_AF=0.1033;AA=G|||;VT=SNP
```
