## Supplementary material for "Characterization of shared and ancestry-specific signals driving complex traits using multi-ancestry fine-mapping": s1_data.bim

```
7	chr7:35545742:A:G	0	35545742	G	A
7	chr7:35545981:G:A	0	35545981	A	G
7	chr7:35546059:G:A	0	35546059	A	G
7	chr7:35546219:A:G	0	35546219	G	A
7	chr7:35546408:G:A	0	35546408	A	G
7	chr7:35546418:G:A	0	35546418	A	G
7	chr7:35546440:G:A	0	35546440	A	G
7	chr7:35546524:G:A	0	35546524	A	G
7	chr7:35546596:T:C	0	35546596	C	T
7	chr7:35546826:CT:C	0	35546826	C	CT
7	chr7:35547410:C:G	0	35547410	G	C
7	chr7:35549020:G:A	0	35549020	A	G
7	chr7:35549603:T:C	0	35549603	C	T
7	chr7:35549856:G:C	0	35549856	C	G
7	chr7:35550698:G:A	0	35550698	A	G
7	chr7:35550717:G:C	0	35550717	C	G
7	chr7:35550962:A:G	0	35550962	G	A
7	chr7:35551054:G:A	0	35551054	A	G
7	chr7:35551170:T:C	0	35551170	C	T
7	chr7:35551526:T:C	0	35551526	C	T
7	chr7:35552419:A:T	0	35552419	T	A
7	chr7:35552475:T:C	0	35552475	C	T
7	chr7:35552479:C:T	0	35552479	T	C
7	chr7:35552480:G:A	0	35552480	A	G
7	chr7:35552922:G:A	0	35552922	A	G
7	chr7:35553134:T:G	0	35553134	G	T
7	chr7:35553145:C:A	0	35553145	A	C
7	chr7:35553288:C:T	0	35553288	T	C
7	chr7:35553483:A:G	0	35553483	G	A
7	chr7:35553502:C:G	0	35553502	G	C
7	chr7:35553746:A:G	0	35553746	G	A
7	chr7:35553757:T:C	0	35553757	C	T
7	chr7:35553958:C:T	0	35553958	T	C
7	chr7:35553969:A:T	0	35553969	T	A
7	chr7:35554229:G:T	0	35554229	T	G
7	chr7:35554270:A:C	0	35554270	C	A
7	chr7:35554636:A:G	0	35554636	G	A
7	chr7:35554708:C:T	0	35554708	T	C
7	chr7:35554782:C:T	0	35554782	T	C
7	chr7:35554841:G:T	0	35554841	T	G
7	chr7:35554973:G:T	0	35554973	T	G
7	chr7:35554978:C:T	0	35554978	T	C
7	chr7:35554980:A:G	0	35554980	G	A
7	chr7:35555309:G:A	0	35555309	A	G
7	chr7:35556128:T:C	0	35556128	C	T
7	chr7:35556205:A:G	0	35556205	G	A
7	chr7:35556318:T:G	0	35556318	G	T
7	chr7:35556468:T:C	0	35556468	C	T
7	chr7:35556516:AAAG:A	0	35556516	A	AAAG
7	chr7:35556574:C:A	0	35556574	A	C
7	chr7:35556631:G:A	0	35556631	A	G
7	chr7:35556650:C:T	0	35556650	T	C
7	chr7:35556694:T:C	0	35556694	C	T
7	chr7:35556720:C:T	0	35556720	T	C
7	chr7:35556982:A:G	0	35556982	G	A
7	chr7:35557067:A:G	0	35557067	G	A
7	chr7:35557186:C:T	0	35557186	T	C
7	chr7:35557351:C:T	0	35557351	T	C
7	chr7:35557803:G:A	0	35557803	A	G
7	chr7:35558002:G:A	0	35558002	A	G
7	chr7:35558057:A:G	0	35558057	G	A
7	chr7:35558195:T:A	0	35558195	A	T
7	chr7:35558485:A:G	0	35558485	G	A
7	chr7:35558698:C:T	0	35558698	T	C
7	chr7:35558826:T:C	0	35558826	C	T
7	chr7:35559491:T:G	0	35559491	G	T
7	chr7:35559772:G:A	0	35559772	A	G
7	chr7:35559810:T:C	0	35559810	C	T
7	chr7:35559983:G:A	0	35559983	A	G
7	chr7:35560529:G:A	0	35560529	A	G
7	chr7:35561104:C:CAG	0	35561104	CAG	C
7	chr7:35561117:A:G	0	35561117	G	A
7	chr7:35561244:C:A	0	35561244	A	C
7	chr7:35561366:T:C	0	35561366	C	T
7	chr7:35562028:A:G	0	35562028	G	A
7	chr7:35562101:T:C	0	35562101	C	T
7	chr7:35562288:C:T	0	35562288	T	C
7	chr7:35562531:C:T	0	35562531	T	C
7	chr7:35562631:T:C	0	35562631	C	T
7	chr7:35562706:C:A	0	35562706	A	C
7	chr7:35562810:T:C	0	35562810	C	T
7	chr7:35562830:T:C	0	35562830	C	T
7	chr7:35562843:C:G	0	35562843	G	C
7	chr7:35562926:T:C	0	35562926	C	T
7	chr7:35563060:A:G	0	35563060	G	A
7	chr7:35563443:T:C	0	35563443	C	T
7	chr7:35563721:A:G	0	35563721	G	A
7	chr7:35564100:T:C	0	35564100	C	T
7	chr7:35564216:A:C	0	35564216	C	A
7	chr7:35564393:A:G	0	35564393	G	A
7	chr7:35564977:T:C	0	35564977	C	T
7	chr7:35565034:A:T	0	35565034	T	A
7	chr7:35565309:C:A	0	35565309	A	C
7	chr7:35565377:G:A	0	35565377	A	G
7	chr7:35565397:C:T	0	35565397	T	C
7	chr7:35565415:A:G	0	35565415	G	A
7	chr7:35566102:A:C	0	35566102	C	A
7	chr7:35566129:T:C	0	35566129	C	T
7	chr7:35566144:C:T	0	35566144	T	C
7	chr7:35566222:G:C	0	35566222	C	G
7	chr7:35566359:A:C	0	35566359	C	A
7	chr7:35566413:A:C	0	35566413	C	A
7	chr7:35566650:T:A	0	35566650	A	T
7	chr7:35566894:A:G	0	35566894	G	A
7	chr7:35567112:T:C	0	35567112	C	T
7	chr7:35567404:A:G	0	35567404	G	A
7	chr7:35567426:T:C	0	35567426	C	T
7	chr7:35567536:C:T	0	35567536	T	C
7	chr7:35567769:C:T	0	35567769	T	C
7	chr7:35568805:T:C	0	35568805	C	T
7	chr7:35568882:C:G	0	35568882	G	C
7	chr7:35569083:G:A	0	35569083	A	G
7	chr7:35569538:G:A	0	35569538	A	G
7	chr7:35569712:G:A	0	35569712	A	G
7	chr7:35569730:A:G	0	35569730	G	A
7	chr7:35569940:TCTC:T	0	35569940	T	TCTC
7	chr7:35570019:T:C	0	35570019	C	T
7	chr7:35570153:A:G	0	35570153	G	A
7	chr7:35570552:T:C	0	35570552	C	T
7	chr7:35570973:G:A	0	35570973	A	G
7	chr7:35571290:CAA:C	0	35571290	C	CAA
7	chr7:35571497:A:C	0	35571497	C	A
7	chr7:35571560:A:G	0	35571560	G	A
7	chr7:35571902:T:C	0	35571902	C	T
7	chr7:35572096:G:C	0	35572096	C	G
7	chr7:35572137:C:T	0	35572137	T	C
7	chr7:35572150:A:G	0	35572150	G	A
7	chr7:35572220:G:A	0	35572220	A	G
7	chr7:35572238:C:T	0	35572238	T	C
7	chr7:35573930:T:C	0	35573930	C	T
7	chr7:35574323:C:T	0	35574323	T	C
7	chr7:35574348:C:T	0	35574348	T	C
7	chr7:35574422:G:A	0	35574422	A	G
7	chr7:35574426:G:A	0	35574426	A	G
7	chr7:35574687:AAG:A	0	35574687	A	AAG
7	chr7:35575620:TA:T	0	35575620	T	TA
7	chr7:35576001:A:T	0	35576001	T	A
7	chr7:35576092:C:T	0	35576092	T	C
7	chr7:35576443:A:G	0	35576443	G	A
7	chr7:35576621:G:A	0	35576621	A	G
7	chr7:35577349:CATG:C	0	35577349	C	CATG
7	chr7:35577500:C:T	0	35577500	T	C
7	chr7:35578093:C:A	0	35578093	A	C
7	chr7:35578176:C:T	0	35578176	T	C
7	chr7:35578623:T:C	0	35578623	C	T
7	chr7:35579254:A:G	0	35579254	G	A
7	chr7:35579927:A:G	0	35579927	G	A
7	chr7:35579933:A:G	0	35579933	G	A
7	chr7:35579936:C:G	0	35579936	G	C
7	chr7:35580708:G:A	0	35580708	A	G
7	chr7:35581050:T:A	0	35581050	A	T
7	chr7:35581502:T:C	0	35581502	C	T
7	chr7:35581512:A:G	0	35581512	G	A
7	chr7:35581558:C:T	0	35581558	T	C
7	chr7:35583263:A:C	0	35583263	C	A
7	chr7:35583450:A:T	0	35583450	T	A
7	chr7:35585259:C:T	0	35585259	T	C
7	chr7:35586654:T:C	0	35586654	C	T
7	chr7:35586949:C:T	0	35586949	T	C
7	chr7:35588886:G:A	0	35588886	A	G
7	chr7:35589019:C:A	0	35589019	A	C
7	chr7:35590115:G:A	0	35590115	A	G
7	chr7:35590145:A:T	0	35590145	T	A
7	chr7:35591005:G:A	0	35591005	A	G
7	chr7:35591651:T:C	0	35591651	C	T
7	chr7:35592202:G:C	0	35592202	C	G
7	chr7:35592928:C:T	0	35592928	T	C
7	chr7:35593328:G:A	0	35593328	A	G
7	chr7:35593788:A:G	0	35593788	G	A
7	chr7:35594681:G:A	0	35594681	A	G
7	chr7:35594740:C:G	0	35594740	G	C
7	chr7:35594838:A:G	0	35594838	G	A
7	chr7:35595000:A:T	0	35595000	T	A
7	chr7:35595038:A:C	0	35595038	C	A
7	chr7:35595704:A:C	0	35595704	C	A
7	chr7:35597480:CAAACA:C	0	35597480	C	CAAACA
7	chr7:35597502:T:C	0	35597502	C	T
7	chr7:35598263:T:C	0	35598263	C	T
7	chr7:35599236:C:G	0	35599236	G	C
7	chr7:35599669:G:A	0	35599669	A	G
7	chr7:35599704:G:A	0	35599704	A	G
7	chr7:35600263:G:C	0	35600263	C	G
7	chr7:35600479:T:G	0	35600479	G	T
7	chr7:35601305:C:T	0	35601305	T	C
7	chr7:35601941:C:T	0	35601941	T	C
7	chr7:35602226:T:C	0	35602226	C	T
7	chr7:35602390:T:C	0	35602390	C	T
7	chr7:35602573:G:C	0	35602573	C	G
7	chr7:35604161:C:A	0	35604161	A	C
7	chr7:35605026:G:A	0	35605026	A	G
7	chr7:35605516:A:T	0	35605516	T	A
7	chr7:35606673:T:C	0	35606673	C	T
7	chr7:35607298:G:A	0	35607298	A	G
7	chr7:35607370:C:T	0	35607370	T	C
7	chr7:35607428:G:C	0	35607428	C	G
7	chr7:35607839:C:T	0	35607839	T	C
7	chr7:35608385:G:A	0	35608385	A	G
7	chr7:35608759:A:C	0	35608759	C	A
7	chr7:35610547:G:C	0	35610547	C	G
7	chr7:35610953:C:T	0	35610953	T	C
7	chr7:35611095:T:C	0	35611095	C	T
7	chr7:35612018:C:T	0	35612018	T	C
7	chr7:35612849:A:G	0	35612849	G	A
7	chr7:35613084:A:G	0	35613084	G	A
7	chr7:35613528:T:C	0	35613528	C	T
7	chr7:35614586:G:A	0	35614586	A	G
7	chr7:35614866:T:C	0	35614866	C	T
7	chr7:35615352:C:T	0	35615352	T	C
7	chr7:35615788:TC:T	0	35615788	T	TC
7	chr7:35616822:T:C	0	35616822	C	T
7	chr7:35617060:C:T	0	35617060	T	C
7	chr7:35617460:T:C	0	35617460	C	T
7	chr7:35617792:A:G	0	35617792	G	A
7	chr7:35618115:A:T	0	35618115	T	A
7	chr7:35618241:G:A	0	35618241	A	G
7	chr7:35618592:G:A	0	35618592	A	G
7	chr7:35618766:T:C	0	35618766	C	T
7	chr7:35618846:A:G	0	35618846	G	A
7	chr7:35619684:A:G	0	35619684	G	A
7	chr7:35619965:T:C	0	35619965	C	T
7	chr7:35621066:C:T	0	35621066	T	C
7	chr7:35621256:C:T	0	35621256	T	C
7	chr7:35623550:AGGTGTTATCTT:A	0	35623550	A	AGGTGTTATCTT
7	chr7:35623979:T:C	0	35623979	C	T
7	chr7:35625412:G:T	0	35625412	T	G
7	chr7:35625960:A:T	0	35625960	T	A
7	chr7:35626324:C:T	0	35626324	T	C
7	chr7:35626657:C:A	0	35626657	A	C
7	chr7:35626713:A:G	0	35626713	G	A
7	chr7:35626735:A:G	0	35626735	G	A
7	chr7:35628781:T:G	0	35628781	G	T
7	chr7:35628853:C:G	0	35628853	G	C
7	chr7:35630083:G:A	0	35630083	A	G
7	chr7:35630958:G:A	0	35630958	A	G
7	chr7:35631043:A:AT	0	35631043	AT	A
7	chr7:35633366:G:C	0	35633366	C	G
7	chr7:35634189:T:C	0	35634189	C	T
7	chr7:35634260:C:T	0	35634260	T	C
7	chr7:35634641:C:T	0	35634641	T	C
7	chr7:35636045:T:C	0	35636045	C	T
7	chr7:35637911:G:C	0	35637911	C	G
7	chr7:35638604:C:T	0	35638604	T	C
7	chr7:35638952:C:T	0	35638952	T	C
7	chr7:35639815:G:A	0	35639815	A	G
7	chr7:35641331:G:T	0	35641331	T	G
7	chr7:35642382:A:G	0	35642382	G	A
7	chr7:35642383:T:C	0	35642383	C	T
7	chr7:35642571:A:G	0	35642571	G	A
7	chr7:35644901:T:C	0	35644901	C	T
7	chr7:35645337:C:A	0	35645337	A	C
7	chr7:35645636:T:C	0	35645636	C	T
7	chr7:35645739:A:G	0	35645739	G	A
7	chr7:35645888:T:C	0	35645888	C	T
7	chr7:35646786:T:G	0	35646786	G	T
7	chr7:35646984:AC:A	0	35646984	A	AC
7	chr7:35647089:T:G	0	35647089	G	T
7	chr7:35647288:C:T	0	35647288	T	C
7	chr7:35647527:G:A	0	35647527	A	G
7	chr7:35648396:G:A	0	35648396	A	G
7	chr7:35648594:T:C	0	35648594	C	T
7	chr7:35648760:C:A	0	35648760	A	C
7	chr7:35648773:C:G	0	35648773	G	C
7	chr7:35649120:A:G	0	35649120	G	A
7	chr7:35650064:A:T	0	35650064	T	A
7	chr7:35651202:C:T	0	35651202	T	C
7	chr7:35651689:T:C	0	35651689	C	T
7	chr7:35652332:GAC:G	0	35652332	G	GAC
7	chr7:35653440:C:G	0	35653440	G	C
7	chr7:35653522:GAA:G	0	35653522	G	GAA
7	chr7:35653652:T:C	0	35653652	C	T
7	chr7:35655573:C:T	0	35655573	T	C
7	chr7:35657498:T:C	0	35657498	C	T
7	chr7:35657737:G:A	0	35657737	A	G
7	chr7:35657792:G:A	0	35657792	A	G
7	chr7:35659740:A:T	0	35659740	T	A
7	chr7:35661417:A:C	0	35661417	C	A
7	chr7:35662628:T:C	0	35662628	C	T
7	chr7:35663720:T:C	0	35663720	C	T
7	chr7:35663894:T:C	0	35663894	C	T
7	chr7:35664803:C:A	0	35664803	A	C
7	chr7:35665291:G:A	0	35665291	A	G
7	chr7:35665339:T:C	0	35665339	C	T
7	chr7:35665346:G:A	0	35665346	A	G
7	chr7:35666423:G:A	0	35666423	A	G
7	chr7:35666448:G:A	0	35666448	A	G
7	chr7:35666679:C:A	0	35666679	A	C
7	chr7:35667736:G:A	0	35667736	A	G
7	chr7:35667821:C:T	0	35667821	T	C
7	chr7:35667918:G:A	0	35667918	A	G
7	chr7:35670352:TA:T	0	35670352	T	TA
7	chr7:35671107:T:C	0	35671107	C	T
7	chr7:35671833:T:C	0	35671833	C	T
7	chr7:35671877:T:C	0	35671877	C	T
7	chr7:35672535:T:C	0	35672535	C	T
7	chr7:35672892:G:A	0	35672892	A	G
7	chr7:35673731:C:T	0	35673731	T	C
7	chr7:35674234:T:C	0	35674234	C	T
7	chr7:35674434:G:T	0	35674434	T	G
7	chr7:35675242:G:T	0	35675242	T	G
7	chr7:35675538:C:T	0	35675538	T	C
7	chr7:35676259:C:T	0	35676259	T	C
7	chr7:35676291:T:C	0	35676291	C	T
7	chr7:35676486:C:T	0	35676486	T	C
7	chr7:35677992:G:C	0	35677992	C	G
7	chr7:35679524:C:T	0	35679524	T	C
7	chr7:35681097:T:C	0	35681097	C	T
7	chr7:35682195:C:T	0	35682195	T	C
7	chr7:35682629:C:T	0	35682629	T	C
7	chr7:35683246:G:C	0	35683246	C	G
7	chr7:35683504:G:A	0	35683504	A	G
7	chr7:35685569:G:A	0	35685569	A	G
7	chr7:35686098:C:A	0	35686098	A	C
7	chr7:35686258:A:G	0	35686258	G	A
7	chr7:35688895:G:A	0	35688895	A	G
7	chr7:35689966:G:A	0	35689966	A	G
7	chr7:35689999:T:C	0	35689999	C	T
7	chr7:35690208:T:C	0	35690208	C	T
7	chr7:35690722:T:C	0	35690722	C	T
7	chr7:35691035:C:T	0	35691035	T	C
7	chr7:35691391:CA:C	0	35691391	C	CA
7	chr7:35692174:C:T	0	35692174	T	C
7	chr7:35692422:C:T	0	35692422	T	C
7	chr7:35693046:C:T	0	35693046	T	C
7	chr7:35693047:G:A	0	35693047	A	G
7	chr7:35693269:G:A	0	35693269	A	G
7	chr7:35693711:C:A	0	35693711	A	C
7	chr7:35694633:C:A	0	35694633	A	C
7	chr7:35695033:CG:C	0	35695033	C	CG
7	chr7:35695468:A:G	0	35695468	G	A
7	chr7:35695583:G:C	0	35695583	C	G
7	chr7:35695927:G:A	0	35695927	A	G
7	chr7:35695969:A:G	0	35695969	G	A
7	chr7:35696911:G:A	0	35696911	A	G
7	chr7:35697475:G:C	0	35697475	C	G
7	chr7:35698039:G:A	0	35698039	A	G
7	chr7:35698554:C:T	0	35698554	T	C
7	chr7:35698636:G:C	0	35698636	C	G
7	chr7:35699524:G:A	0	35699524	A	G
7	chr7:35699573:G:A	0	35699573	A	G
7	chr7:35699737:A:G	0	35699737	G	A
7	chr7:35700565:A:G	0	35700565	G	A
7	chr7:35702184:C:T	0	35702184	T	C
7	chr7:35703238:T:G	0	35703238	G	T
7	chr7:35703475:G:A	0	35703475	A	G
7	chr7:35704568:T:C	0	35704568	C	T
7	chr7:35704861:T:C	0	35704861	C	T
7	chr7:35706597:A:G	0	35706597	G	A
7	chr7:35707715:G:A	0	35707715	A	G
7	chr7:35707952:T:C	0	35707952	C	T
7	chr7:35708649:C:T	0	35708649	T	C
7	chr7:35708757:T:C	0	35708757	C	T
7	chr7:35709203:T:C	0	35709203	C	T
7	chr7:35710805:A:G	0	35710805	G	A
7	chr7:35711788:A:G	0	35711788	G	A
7	chr7:35711792:G:A	0	35711792	A	G
7	chr7:35711797:T:A	0	35711797	A	T
7	chr7:35711940:A:G	0	35711940	G	A
7	chr7:35712637:A:G	0	35712637	G	A
7	chr7:35713822:A:G	0	35713822	G	A
7	chr7:35715148:G:C	0	35715148	C	G
7	chr7:35715403:G:T	0	35715403	T	G
7	chr7:35715405:A:T	0	35715405	T	A
7	chr7:35715874:G:A	0	35715874	A	G
7	chr7:35716226:G:A	0	35716226	A	G
7	chr7:35716359:A:G	0	35716359	G	A
7	chr7:35717187:T:A	0	35717187	A	T
7	chr7:35718047:TA:T	0	35718047	T	TA
7	chr7:35718058:AT:A	0	35718058	A	AT
7	chr7:35718370:T:C	0	35718370	C	T
7	chr7:35720246:C:T	0	35720246	T	C
7	chr7:35720280:G:A	0	35720280	A	G
7	chr7:35720619:G:A	0	35720619	A	G
7	chr7:35721761:A:G	0	35721761	G	A
7	chr7:35721782:C:G	0	35721782	G	C
7	chr7:35722889:T:C	0	35722889	C	T
7	chr7:35724420:C:T	0	35724420	T	C
7	chr7:35726322:C:A	0	35726322	A	C
7	chr7:35726590:T:C	0	35726590	C	T
7	chr7:35726653:G:A	0	35726653	A	G
7	chr7:35726907:T:C	0	35726907	C	T
7	chr7:35727748:G:A	0	35727748	A	G
7	chr7:35729545:C:T	0	35729545	T	C
7	chr7:35731380:T:C	0	35731380	C	T
7	chr7:35731725:G:C	0	35731725	C	G
7	chr7:35731893:A:G	0	35731893	G	A
7	chr7:35732319:C:T	0	35732319	T	C
7	chr7:35733108:T:G	0	35733108	G	T
7	chr7:35733372:G:A	0	35733372	A	G
7	chr7:35734832:T:C	0	35734832	C	T
7	chr7:35738341:A:T	0	35738341	T	A
7	chr7:35738474:A:G	0	35738474	G	A
7	chr7:35738616:G:A	0	35738616	A	G
7	chr7:35739269:C:T	0	35739269	T	C
7	chr7:35739644:C:G	0	35739644	G	C
7	chr7:35740737:G:A	0	35740737	A	G
7	chr7:35741282:A:C	0	35741282	C	A
7	chr7:35744094:T:C	0	35744094	C	T
7	chr7:35745895:C:T	0	35745895	T	C
7	chr7:35747585:C:T	0	35747585	T	C
7	chr7:35748992:T:G	0	35748992	G	T
7	chr7:35749251:G:C	0	35749251	C	G
7	chr7:35749512:T:C	0	35749512	C	T
7	chr7:35753520:C:T	0	35753520	T	C
7	chr7:35753684:T:TA	0	35753684	TA	T
7	chr7:35754560:A:G	0	35754560	G	A
7	chr7:35754711:T:C	0	35754711	C	T
7	chr7:35756505:G:A	0	35756505	A	G
7	chr7:35759756:A:G	0	35759756	G	A
7	chr7:35763122:G:C	0	35763122	C	G
7	chr7:35765520:G:A	0	35765520	A	G
7	chr7:35767519:C:T	0	35767519	T	C
7	chr7:35768122:C:T	0	35768122	T	C
7	chr7:35768300:G:T	0	35768300	T	G
7	chr7:35768623:T:C	0	35768623	C	T
7	chr7:35769206:A:G	0	35769206	G	A
7	chr7:35770965:G:A	0	35770965	A	G
7	chr7:35771753:T:C	0	35771753	C	T
7	chr7:35772930:G:A	0	35772930	A	G
7	chr7:35776841:C:CA	0	35776841	CA	C
7	chr7:35778636:G:A	0	35778636	A	G
7	chr7:35778760:G:A	0	35778760	A	G
7	chr7:35780788:C:T	0	35780788	T	C
7	chr7:35781894:C:T	0	35781894	T	C
7	chr7:35782109:T:C	0	35782109	C	T
7	chr7:35782856:C:A	0	35782856	A	C
7	chr7:35784805:C:T	0	35784805	T	C
7	chr7:35787043:C:T	0	35787043	T	C
7	chr7:35789386:T:C	0	35789386	C	T
7	chr7:35791310:A:C	0	35791310	C	A
7	chr7:35791838:A:G	0	35791838	G	A
7	chr7:35793233:A:G	0	35793233	G	A
7	chr7:35793322:TC:T	0	35793322	T	TC
7	chr7:35793324:C:T	0	35793324	T	C
7	chr7:35794415:G:A	0	35794415	A	G
7	chr7:35794962:C:T	0	35794962	T	C
7	chr7:35795035:T:C	0	35795035	C	T
7	chr7:35796693:A:T	0	35796693	T	A
7	chr7:35798537:C:T	0	35798537	T	C
7	chr7:35798703:C:T	0	35798703	T	C
7	chr7:35801687:G:C	0	35801687	C	G
7	chr7:35802276:A:G	0	35802276	G	A
7	chr7:35803114:A:G	0	35803114	G	A
7	chr7:35806498:A:G	0	35806498	G	A
7	chr7:35807269:C:T	0	35807269	T	C
7	chr7:35807431:G:A	0	35807431	A	G
7	chr7:35807643:G:A	0	35807643	A	G
7	chr7:35807861:G:T	0	35807861	T	G
7	chr7:35808099:A:G	0	35808099	G	A
7	chr7:35808113:A:G	0	35808113	G	A
7	chr7:35808377:T:C	0	35808377	C	T
7	chr7:35810612:C:T	0	35810612	T	C
7	chr7:35811096:G:A	0	35811096	A	G
7	chr7:35811707:T:C	0	35811707	C	T
7	chr7:35814902:A:G	0	35814902	G	A
7	chr7:35816729:G:T	0	35816729	T	G
7	chr7:35817615:A:G	0	35817615	G	A
7	chr7:35819054:G:A	0	35819054	A	G
7	chr7:35820082:C:T	0	35820082	T	C
7	chr7:35820619:T:C	0	35820619	C	T
7	chr7:35820949:A:G	0	35820949	G	A
7	chr7:35821154:C:G	0	35821154	G	C
7	chr7:35822189:C:T	0	35822189	T	C
7	chr7:35822534:G:A	0	35822534	A	G
7	chr7:35822699:G:A	0	35822699	A	G
7	chr7:35826512:T:C	0	35826512	C	T
7	chr7:35826766:T:G	0	35826766	G	T
7	chr7:35826828:T:C	0	35826828	C	T
7	chr7:35827321:G:GT	0	35827321	GT	G
7	chr7:35827552:G:A	0	35827552	A	G
7	chr7:35829257:A:T	0	35829257	T	A
7	chr7:35830043:G:A	0	35830043	A	G
7	chr7:35832941:G:A	0	35832941	A	G
7	chr7:35833930:G:A	0	35833930	A	G
7	chr7:35838828:C:T	0	35838828	T	C
7	chr7:35839989:T:A	0	35839989	A	T
7	chr7:35841086:C:T	0	35841086	T	C
7	chr7:35842837:C:T	0	35842837	T	C
7	chr7:35843434:T:C	0	35843434	C	T
7	chr7:35843583:C:T	0	35843583	T	C
7	chr7:35845172:G:A	0	35845172	A	G
7	chr7:35845387:G:A	0	35845387	A	G
7	chr7:35845964:T:C	0	35845964	C	T
7	chr7:35846993:A:G	0	35846993	G	A
7	chr7:35847532:ATTAT:A	0	35847532	A	ATTAT
7	chr7:35848424:T:C	0	35848424	C	T
7	chr7:35849531:A:G	0	35849531	G	A
7	chr7:35850076:A:G	0	35850076	G	A
7	chr7:35851413:G:A	0	35851413	A	G
7	chr7:35852283:G:A	0	35852283	A	G
7	chr7:35853298:C:T	0	35853298	T	C
7	chr7:35855127:C:T	0	35855127	T	C
7	chr7:35856686:G:A	0	35856686	A	G
7	chr7:35856907:A:G	0	35856907	G	A
7	chr7:35857600:G:A	0	35857600	A	G
7	chr7:35858345:A:G	0	35858345	G	A
7	chr7:35858738:A:G	0	35858738	G	A
7	chr7:35860074:T:C	0	35860074	C	T
7	chr7:35860494:C:T	0	35860494	T	C
7	chr7:35861880:G:A	0	35861880	A	G
7	chr7:35861914:C:T	0	35861914	T	C
7	chr7:35862989:A:C	0	35862989	C	A
7	chr7:35863239:A:AT	0	35863239	AT	A
7	chr7:35863688:G:A	0	35863688	A	G
7	chr7:35864424:T:C	0	35864424	C	T
7	chr7:35864770:A:G	0	35864770	G	A
7	chr7:35865626:T:C	0	35865626	C	T
7	chr7:35866907:T:C	0	35866907	C	T
7	chr7:35867851:A:T	0	35867851	T	A
7	chr7:35868551:C:G	0	35868551	G	C
7	chr7:35868745:G:C	0	35868745	C	G
7	chr7:35869123:A:G	0	35869123	G	A
7	chr7:35869265:G:A	0	35869265	A	G
7	chr7:35870091:A:G	0	35870091	G	A
7	chr7:35870939:A:G	0	35870939	G	A
7	chr7:35871086:T:G	0	35871086	G	T
7	chr7:35871218:C:T	0	35871218	T	C
7	chr7:35872500:A:G	0	35872500	G	A
7	chr7:35872991:A:T	0	35872991	T	A
7	chr7:35873424:C:T	0	35873424	T	C
7	chr7:35873503:A:G	0	35873503	G	A
7	chr7:35873952:T:C	0	35873952	C	T
7	chr7:35873954:A:G	0	35873954	G	A
7	chr7:35874463:G:A	0	35874463	A	G
7	chr7:35877299:A:G	0	35877299	G	A
7	chr7:35878797:A:G	0	35878797	G	A
7	chr7:35880131:G:C	0	35880131	C	G
7	chr7:35880660:T:A	0	35880660	A	T
7	chr7:35881768:G:A	0	35881768	A	G
7	chr7:35882160:A:T	0	35882160	T	A
7	chr7:35883139:A:G	0	35883139	G	A
7	chr7:35883235:T:C	0	35883235	C	T
7	chr7:35884283:G:A	0	35884283	A	G
7	chr7:35886009:A:G	0	35886009	G	A
7	chr7:35886268:G:A	0	35886268	A	G
7	chr7:35886532:A:G	0	35886532	G	A
7	chr7:35887509:A:G	0	35887509	G	A
7	chr7:35887775:A:C	0	35887775	C	A
7	chr7:35888665:C:G	0	35888665	G	C
7	chr7:35888941:A:G	0	35888941	G	A
7	chr7:35889035:T:G	0	35889035	G	T
7	chr7:35889548:T:A	0	35889548	A	T
7	chr7:35890650:G:T	0	35890650	T	G
7	chr7:35890827:A:C	0	35890827	C	A
7	chr7:35892213:T:C	0	35892213	C	T
7	chr7:35892656:G:T	0	35892656	T	G
7	chr7:35892763:G:GA	0	35892763	GA	G
7	chr7:35892931:G:A	0	35892931	A	G
7	chr7:35894252:T:C	0	35894252	C	T
7	chr7:35894343:C:A	0	35894343	A	C
7	chr7:35895888:G:A	0	35895888	A	G
7	chr7:35895998:A:G	0	35895998	G	A
7	chr7:35896055:T:C	0	35896055	C	T
7	chr7:35897983:A:AT	0	35897983	AT	A
7	chr7:35898970:A:G	0	35898970	G	A
7	chr7:35898987:C:T	0	35898987	T	C
7	chr7:35899210:G:C	0	35899210	C	G
7	chr7:35899281:C:T	0	35899281	T	C
7	chr7:35899751:G:T	0	35899751	T	G
7	chr7:35900105:G:C	0	35900105	C	G
7	chr7:35900696:A:G	0	35900696	G	A
7	chr7:35901670:G:A	0	35901670	A	G
7	chr7:35901856:T:G	0	35901856	G	T
7	chr7:35903837:A:C	0	35903837	C	A
7	chr7:35905802:G:A	0	35905802	A	G
7	chr7:35906643:T:C	0	35906643	C	T
7	chr7:35907169:A:G	0	35907169	G	A
7	chr7:35907874:T:G	0	35907874	G	T
7	chr7:35908200:T:C	0	35908200	C	T
7	chr7:35908275:A:G	0	35908275	G	A
7	chr7:35909066:G:A	0	35909066	A	G
7	chr7:35909411:C:T	0	35909411	T	C
7	chr7:35911257:C:T	0	35911257	T	C
7	chr7:35911449:A:G	0	35911449	G	A
7	chr7:35913805:G:A	0	35913805	A	G
7	chr7:35914103:T:A	0	35914103	A	T
7	chr7:35914713:T:C	0	35914713	C	T
7	chr7:35915099:G:A	0	35915099	A	G
7	chr7:35915814:G:T	0	35915814	T	G
7	chr7:35916148:C:T	0	35916148	T	C
7	chr7:35917745:A:G	0	35917745	G	A
7	chr7:35918740:G:A	0	35918740	A	G
7	chr7:35918963:C:T	0	35918963	T	C
7	chr7:35919323:G:A	0	35919323	A	G
7	chr7:35921527:C:T	0	35921527	T	C
7	chr7:35922801:A:T	0	35922801	T	A
7	chr7:35922935:G:A	0	35922935	A	G
7	chr7:35923558:T:C	0	35923558	C	T
7	chr7:35923745:G:A	0	35923745	A	G
7	chr7:35926771:C:T	0	35926771	T	C
7	chr7:35927977:T:C	0	35927977	C	T
7	chr7:35929395:T:C	0	35929395	C	T
7	chr7:35930481:AG:A	0	35930481	A	AG
7	chr7:35930762:A:G	0	35930762	G	A
7	chr7:35932272:C:T	0	35932272	T	C
7	chr7:35932833:T:C	0	35932833	C	T
7	chr7:35934211:T:C	0	35934211	C	T
7	chr7:35935463:A:G	0	35935463	G	A
7	chr7:35937788:C:T	0	35937788	T	C
7	chr7:35940943:G:A	0	35940943	A	G
7	chr7:35942613:T:C	0	35942613	C	T
7	chr7:35944418:G:A	0	35944418	A	G
7	chr7:35946909:A:G	0	35946909	G	A
7	chr7:35947124:C:A	0	35947124	A	C
7	chr7:35947328:G:A	0	35947328	A	G
7	chr7:35947407:A:G	0	35947407	G	A
7	chr7:35947707:C:A	0	35947707	A	C
7	chr7:35947715:G:C	0	35947715	C	G
7	chr7:35949385:G:C	0	35949385	C	G
7	chr7:35949907:A:C	0	35949907	C	A
7	chr7:35950334:T:C	0	35950334	C	T
7	chr7:35950585:C:T	0	35950585	T	C
7	chr7:35950877:C:T	0	35950877	T	C
7	chr7:35951565:A:C	0	35951565	C	A
7	chr7:35952137:G:C	0	35952137	C	G
7	chr7:35952993:T:A	0	35952993	A	T
7	chr7:35954003:C:G	0	35954003	G	C
7	chr7:35954005:A:G	0	35954005	G	A
7	chr7:35954006:C:T	0	35954006	T	C
7	chr7:35954029:A:G	0	35954029	G	A
7	chr7:35954273:C:T	0	35954273	T	C
7	chr7:35954591:A:G	0	35954591	G	A
7	chr7:35956522:A:C	0	35956522	C	A
7	chr7:35957136:T:C	0	35957136	C	T
7	chr7:35957228:T:C	0	35957228	C	T
7	chr7:35958012:CTTTTG:C	0	35958012	C	CTTTTG
7	chr7:35958942:T:C	0	35958942	C	T
7	chr7:35963967:C:T	0	35963967	T	C
7	chr7:35964002:A:C	0	35964002	C	A
7	chr7:35964806:G:A	0	35964806	A	G
7	chr7:35966726:G:A	0	35966726	A	G
7	chr7:35966754:G:A	0	35966754	A	G
7	chr7:35967451:C:G	0	35967451	G	C
7	chr7:35968128:A:G	0	35968128	G	A
7	chr7:35969903:T:C	0	35969903	C	T
7	chr7:35971663:T:G	0	35971663	G	T
7	chr7:35976554:G:T	0	35976554	T	G
7	chr7:35977033:C:T	0	35977033	T	C
7	chr7:35977049:G:A	0	35977049	A	G
7	chr7:35977485:C:T	0	35977485	T	C
7	chr7:35979357:T:G	0	35979357	G	T
7	chr7:35979657:C:T	0	35979657	T	C
7	chr7:35979850:G:A	0	35979850	A	G
7	chr7:35980611:G:A	0	35980611	A	G
7	chr7:35982063:T:C	0	35982063	C	T
7	chr7:35982806:T:C	0	35982806	C	T
7	chr7:35984319:A:G	0	35984319	G	A
7	chr7:35985749:C:T	0	35985749	T	C
7	chr7:35986176:G:A	0	35986176	A	G
7	chr7:35986525:T:C	0	35986525	C	T
7	chr7:35987205:C:T	0	35987205	T	C
7	chr7:35990224:T:C	0	35990224	C	T
7	chr7:35991082:T:G	0	35991082	G	T
7	chr7:35992362:C:T	0	35992362	T	C
7	chr7:35993481:A:G	0	35993481	G	A
7	chr7:35995052:T:C	0	35995052	C	T
7	chr7:35995482:A:G	0	35995482	G	A
7	chr7:35995557:T:C	0	35995557	C	T
7	chr7:35997825:G:A	0	35997825	A	G
7	chr7:35999579:A:T	0	35999579	T	A
7	chr7:36001584:A:T	0	36001584	T	A
7	chr7:36004437:C:G	0	36004437	G	C
7	chr7:36004469:A:G	0	36004469	G	A
7	chr7:36005438:T:A	0	36005438	A	T
7	chr7:36006752:G:A	0	36006752	A	G
7	chr7:36008570:T:G	0	36008570	G	T
7	chr7:36010087:C:T	0	36010087	T	C
7	chr7:36011278:G:A	0	36011278	A	G
7	chr7:36011354:G:A	0	36011354	A	G
7	chr7:36011585:A:G	0	36011585	G	A
7	chr7:36011888:C:T	0	36011888	T	C
7	chr7:36012466:C:T	0	36012466	T	C
7	chr7:36012554:A:G	0	36012554	G	A
7	chr7:36013018:T:C	0	36013018	C	T
7	chr7:36013802:G:A	0	36013802	A	G
7	chr7:36014396:C:T	0	36014396	T	C
7	chr7:36015704:T:C	0	36015704	C	T
7	chr7:36016674:A:G	0	36016674	G	A
7	chr7:36017730:C:G	0	36017730	G	C
7	chr7:36020617:T:G	0	36020617	G	T
7	chr7:36020983:A:G	0	36020983	G	A
7	chr7:36020991:T:C	0	36020991	C	T
7	chr7:36021011:G:A	0	36021011	A	G
7	chr7:36021108:T:C	0	36021108	C	T
7	chr7:36021180:T:G	0	36021180	G	T
7	chr7:36021328:A:C	0	36021328	C	A
7	chr7:36021346:C:A	0	36021346	A	C
7	chr7:36021687:G:A	0	36021687	A	G
7	chr7:36021786:G:C	0	36021786	C	G
7	chr7:36021874:A:G	0	36021874	G	A
7	chr7:36022036:C:T	0	36022036	T	C
7	chr7:36022175:A:G	0	36022175	G	A
7	chr7:36022195:A:G	0	36022195	G	A
7	chr7:36022204:C:G	0	36022204	G	C
7	chr7:36022355:T:C	0	36022355	C	T
7	chr7:36024188:G:A	0	36024188	A	G
7	chr7:36024516:C:T	0	36024516	T	C
7	chr7:36027352:T:C	0	36027352	C	T
7	chr7:36027856:C:T	0	36027856	T	C
7	chr7:36029047:C:T	0	36029047	T	C
7	chr7:36029468:T:C	0	36029468	C	T
7	chr7:36029672:C:T	0	36029672	T	C
7	chr7:36030236:T:G	0	36030236	G	T
7	chr7:36030818:G:A	0	36030818	A	G
7	chr7:36031286:T:C	0	36031286	C	T
7	chr7:36031515:G:A	0	36031515	A	G
7	chr7:36031602:C:CA	0	36031602	CA	C
7	chr7:36032854:G:A	0	36032854	A	G
7	chr7:36033165:C:T	0	36033165	T	C
7	chr7:36033590:TAGTGGGGAG:T	0	36033590	T	TAGTGGGGAG
7	chr7:36033711:C:A	0	36033711	A	C
7	chr7:36033726:G:A	0	36033726	A	G
7	chr7:36034263:T:C	0	36034263	C	T
7	chr7:36035015:A:G	0	36035015	G	A
7	chr7:36035145:T:C	0	36035145	C	T
7	chr7:36035775:C:T	0	36035775	T	C
7	chr7:36036796:G:A	0	36036796	A	G
7	chr7:36036842:G:A	0	36036842	A	G
7	chr7:36037639:T:C	0	36037639	C	T
7	chr7:36037830:C:T	0	36037830	T	C
7	chr7:36038052:C:T	0	36038052	T	C
7	chr7:36038205:C:T	0	36038205	T	C
7	chr7:36038243:T:C	0	36038243	C	T
7	chr7:36038314:G:C	0	36038314	C	G
7	chr7:36038418:G:A	0	36038418	A	G
7	chr7:36038539:T:C	0	36038539	C	T
7	chr7:36038742:G:C	0	36038742	C	G
7	chr7:36038934:A:G	0	36038934	G	A
7	chr7:36039083:C:T	0	36039083	T	C
7	chr7:36039450:C:T	0	36039450	T	C
7	chr7:36039548:G:C	0	36039548	C	G
7	chr7:36039874:T:C	0	36039874	C	T
7	chr7:36040099:A:G	0	36040099	G	A
7	chr7:36041122:C:T	0	36041122	T	C
7	chr7:36041350:G:A	0	36041350	A	G
7	chr7:36041565:A:C	0	36041565	C	A
7	chr7:36041582:C:T	0	36041582	T	C
7	chr7:36041826:A:T	0	36041826	T	A
7	chr7:36042316:G:A	0	36042316	A	G
7	chr7:36043300:G:A	0	36043300	A	G
7	chr7:36043819:G:C	0	36043819	C	G
7	chr7:36044069:C:T	0	36044069	T	C
7	chr7:36044919:T:C	0	36044919	C	T
7	chr7:36045300:T:G	0	36045300	G	T
7	chr7:36045313:G:A	0	36045313	A	G
7	chr7:36045430:A:G	0	36045430	G	A
7	chr7:36045451:A:T	0	36045451	T	A
7	chr7:36045532:T:C	0	36045532	C	T
7	chr7:36045549:A:G	0	36045549	G	A
7	chr7:36046647:T:C	0	36046647	C	T
7	chr7:36046658:A:G	0	36046658	G	A
7	chr7:36047606:T:C	0	36047606	C	T
7	chr7:36047798:A:G	0	36047798	G	A
7	chr7:36047906:A:G	0	36047906	G	A
7	chr7:36050029:AT:A	0	36050029	A	AT
7	chr7:36050707:C:A	0	36050707	A	C
7	chr7:36050859:T:C	0	36050859	C	T
7	chr7:36051746:C:T	0	36051746	T	C
7	chr7:36052151:A:T	0	36052151	T	A
7	chr7:36052278:G:A	0	36052278	A	G
7	chr7:36053221:G:C	0	36053221	C	G
7	chr7:36053539:G:C	0	36053539	C	G
7	chr7:36054739:C:T	0	36054739	T	C
7	chr7:36055010:G:T	0	36055010	T	G
7	chr7:36055251:G:T	0	36055251	T	G
7	chr7:36056340:A:G	0	36056340	G	A
7	chr7:36057499:C:T	0	36057499	T	C
7	chr7:36057567:A:G	0	36057567	G	A
7	chr7:36058072:C:T	0	36058072	T	C
7	chr7:36058168:T:A	0	36058168	A	T
7	chr7:36058260:T:C	0	36058260	C	T
7	chr7:36058659:A:ATC	0	36058659	ATC	A
7	chr7:36059179:C:T	0	36059179	T	C
7	chr7:36059234:G:A	0	36059234	A	G
7	chr7:36060559:C:T	0	36060559	T	C
7	chr7:36061234:T:C	0	36061234	C	T
7	chr7:36061272:CAA:C	0	36061272	C	CAA
7	chr7:36061576:G:C	0	36061576	C	G
7	chr7:36062243:G:C	0	36062243	C	G
7	chr7:36062669:G:A	0	36062669	A	G
7	chr7:36062831:C:T	0	36062831	T	C
7	chr7:36063836:G:A	0	36063836	A	G
7	chr7:36063909:T:C	0	36063909	C	T
7	chr7:36063957:T:C	0	36063957	C	T
7	chr7:36064553:T:TC	0	36064553	TC	T
7	chr7:36065425:C:T	0	36065425	T	C
7	chr7:36065506:G:A	0	36065506	A	G
7	chr7:36065998:G:A	0	36065998	A	G
7	chr7:36066246:C:T	0	36066246	T	C
7	chr7:36066339:G:A	0	36066339	A	G
7	chr7:36066368:C:T	0	36066368	T	C
7	chr7:36067517:A:G	0	36067517	G	A
7	chr7:36068747:GATAGAAGATCACTTTTCATAC:G	0	36068747	G	GATAGAAGATCACTTTTCATAC
7	chr7:36070126:T:C	0	36070126	C	T
7	chr7:36070137:C:T	0	36070137	T	C
7	chr7:36070238:G:A	0	36070238	A	G
7	chr7:36070607:T:C	0	36070607	C	T
7	chr7:36070773:G:A	0	36070773	A	G
7	chr7:36071372:C:T	0	36071372	T	C
7	chr7:36071569:A:G	0	36071569	G	A
7	chr7:36072687:A:G	0	36072687	G	A
7	chr7:36072948:C:G	0	36072948	G	C
7	chr7:36073451:T:C	0	36073451	C	T
7	chr7:36073550:A:G	0	36073550	G	A
7	chr7:36073563:C:T	0	36073563	T	C
7	chr7:36073591:A:G	0	36073591	G	A
7	chr7:36073701:A:G	0	36073701	G	A
7	chr7:36074268:G:A	0	36074268	A	G
7	chr7:36074549:G:A	0	36074549	A	G
7	chr7:36074708:A:G	0	36074708	G	A
7	chr7:36074862:A:G	0	36074862	G	A
7	chr7:36075106:G:A	0	36075106	A	G
7	chr7:36075126:C:T	0	36075126	T	C
7	chr7:36075133:G:A	0	36075133	A	G
7	chr7:36075169:C:G	0	36075169	G	C
7	chr7:36075258:A:G	0	36075258	G	A
7	chr7:36075330:A:G	0	36075330	G	A
7	chr7:36075693:G:A	0	36075693	A	G
7	chr7:36076002:T:G	0	36076002	G	T
7	chr7:36076267:A:C	0	36076267	C	A
7	chr7:36076455:C:A	0	36076455	A	C
7	chr7:36076463:A:G	0	36076463	G	A
7	chr7:36076789:A:G	0	36076789	G	A
7	chr7:36077092:T:C	0	36077092	C	T
7	chr7:36077174:T:C	0	36077174	C	T
7	chr7:36077479:C:T	0	36077479	T	C
7	chr7:36077558:C:T	0	36077558	T	C
7	chr7:36077643:G:A	0	36077643	A	G
7	chr7:36077719:G:A	0	36077719	A	G
7	chr7:36077732:T:A	0	36077732	A	T
7	chr7:36077827:G:C	0	36077827	C	G
7	chr7:36077977:T:C	0	36077977	C	T
7	chr7:36078156:T:C	0	36078156	C	T
7	chr7:36078333:G:A	0	36078333	A	G
7	chr7:36080204:A:C	0	36080204	C	A
7	chr7:36080863:A:G	0	36080863	G	A
7	chr7:36081232:C:T	0	36081232	T	C
7	chr7:36081619:C:T	0	36081619	T	C
7	chr7:36081931:T:C	0	36081931	C	T
7	chr7:36081936:C:A	0	36081936	A	C
7	chr7:36082420:G:A	0	36082420	A	G
7	chr7:36082615:T:G	0	36082615	G	T
7	chr7:36083385:G:A	0	36083385	A	G
7	chr7:36083650:C:A	0	36083650	A	C
7	chr7:36084146:C:T	0	36084146	T	C
7	chr7:36084621:G:GT	0	36084621	GT	G
7	chr7:36084682:G:A	0	36084682	A	G
7	chr7:36084917:C:T	0	36084917	T	C
7	chr7:36085012:T:C	0	36085012	C	T
7	chr7:36085234:G:A	0	36085234	A	G
7	chr7:36085371:T:C	0	36085371	C	T
7	chr7:36087020:G:C	0	36087020	C	G
7	chr7:36087410:C:T	0	36087410	T	C
7	chr7:36087600:G:A	0	36087600	A	G
7	chr7:36087883:C:T	0	36087883	T	C
7	chr7:36089160:G:T	0	36089160	T	G
7	chr7:36089235:C:T	0	36089235	T	C
7	chr7:36089236:G:A	0	36089236	A	G
7	chr7:36090181:G:T	0	36090181	T	G
7	chr7:36090445:G:A	0	36090445	A	G
7	chr7:36090979:C:T	0	36090979	T	C
7	chr7:36091528:C:T	0	36091528	T	C
7	chr7:36091953:T:C	0	36091953	C	T
7	chr7:36092549:A:G	0	36092549	G	A
7	chr7:36093104:C:T	0	36093104	T	C
7	chr7:36093120:A:C	0	36093120	C	A
7	chr7:36093127:A:T	0	36093127	T	A
7	chr7:36093279:C:T	0	36093279	T	C
7	chr7:36093408:A:G	0	36093408	G	A
7	chr7:36093918:T:C	0	36093918	C	T
7	chr7:36094390:G:A	0	36094390	A	G
7	chr7:36094488:AC:A	0	36094488	A	AC
7	chr7:36094706:G:A	0	36094706	A	G
7	chr7:36094785:C:T	0	36094785	T	C
7	chr7:36094806:G:T	0	36094806	T	G
7	chr7:36095037:A:G	0	36095037	G	A
7	chr7:36095121:G:A	0	36095121	A	G
7	chr7:36095169:G:C	0	36095169	C	G
7	chr7:36095233:T:G	0	36095233	G	T
7	chr7:36095502:T:A	0	36095502	A	T
7	chr7:36096438:G:A	0	36096438	A	G
7	chr7:36096840:A:G	0	36096840	G	A
7	chr7:36097375:C:T	0	36097375	T	C
7	chr7:36097918:G:A	0	36097918	A	G
7	chr7:36098021:A:G	0	36098021	G	A
7	chr7:36099083:CT:C	0	36099083	C	CT
7	chr7:36099441:A:C	0	36099441	C	A
7	chr7:36099483:G:A	0	36099483	A	G
7	chr7:36100286:C:T	0	36100286	T	C
7	chr7:36100616:C:T	0	36100616	T	C
7	chr7:36101175:A:G	0	36101175	G	A
7	chr7:36101520:T:C	0	36101520	C	T
7	chr7:36101634:T:G	0	36101634	G	T
7	chr7:36101916:G:A	0	36101916	A	G
7	chr7:36101929:A:G	0	36101929	G	A
7	chr7:36101942:G:A	0	36101942	A	G
7	chr7:36102146:A:G	0	36102146	G	A
7	chr7:36102161:T:A	0	36102161	A	T
7	chr7:36102678:G:A	0	36102678	A	G
7	chr7:36102776:A:T	0	36102776	T	A
7	chr7:36102892:A:G	0	36102892	G	A
7	chr7:36103408:C:A	0	36103408	A	C
7	chr7:36104163:G:A	0	36104163	A	G
7	chr7:36104542:A:G	0	36104542	G	A
7	chr7:36104583:G:C	0	36104583	C	G
7	chr7:36104655:G:A	0	36104655	A	G
7	chr7:36105488:G:GT	0	36105488	GT	G
7	chr7:36105513:G:A	0	36105513	A	G
7	chr7:36106187:G:A	0	36106187	A	G
7	chr7:36106447:T:C	0	36106447	C	T
7	chr7:36106661:T:C	0	36106661	C	T
7	chr7:36107040:A:T	0	36107040	T	A
7	chr7:36107331:T:G	0	36107331	G	T
7	chr7:36107368:T:G	0	36107368	G	T
7	chr7:36107914:A:G	0	36107914	G	A
7	chr7:36108084:G:T	0	36108084	T	G
7	chr7:36108177:A:G	0	36108177	G	A
7	chr7:36108205:C:T	0	36108205	T	C
7	chr7:36109351:T:C	0	36109351	C	T
7	chr7:36109369:G:A	0	36109369	A	G
7	chr7:36109667:G:A	0	36109667	A	G
7	chr7:36109789:TC:T	0	36109789	T	TC
7	chr7:36110042:T:C	0	36110042	C	T
7	chr7:36110043:G:A	0	36110043	A	G
7	chr7:36110104:A:G	0	36110104	G	A
7	chr7:36110363:G:A	0	36110363	A	G
7	chr7:36111048:A:T	0	36111048	T	A
7	chr7:36111058:T:C	0	36111058	C	T
7	chr7:36111158:G:A	0	36111158	A	G
7	chr7:36112399:T:C	0	36112399	C	T
7	chr7:36112963:T:C	0	36112963	C	T
7	chr7:36113173:G:A	0	36113173	A	G
7	chr7:36113937:C:T	0	36113937	T	C
7	chr7:36114468:C:G	0	36114468	G	C
7	chr7:36114522:C:T	0	36114522	T	C
7	chr7:36114689:T:C	0	36114689	C	T
7	chr7:36114769:A:T	0	36114769	T	A
7	chr7:36115115:AACTC:A	0	36115115	A	AACTC
7	chr7:36115155:G:C	0	36115155	C	G
7	chr7:36115168:G:A	0	36115168	A	G
7	chr7:36115461:C:A	0	36115461	A	C
7	chr7:36115634:G:A	0	36115634	A	G
7	chr7:36116081:T:C	0	36116081	C	T
7	chr7:36116184:A:G	0	36116184	G	A
7	chr7:36116537:C:T	0	36116537	T	C
7	chr7:36117080:C:T	0	36117080	T	C
7	chr7:36117347:T:C	0	36117347	C	T
7	chr7:36117764:C:A	0	36117764	A	C
7	chr7:36117809:C:G	0	36117809	G	C
7	chr7:36117880:G:A	0	36117880	A	G
7	chr7:36118378:T:C	0	36118378	C	T
7	chr7:36118832:T:C	0	36118832	C	T
7	chr7:36118953:A:G	0	36118953	G	A
7	chr7:36119072:G:A	0	36119072	A	G
7	chr7:36120035:T:G	0	36120035	G	T
7	chr7:36122395:G:C	0	36122395	C	G
7	chr7:36122483:A:G	0	36122483	G	A
7	chr7:36122584:C:A	0	36122584	A	C
7	chr7:36122808:A:C	0	36122808	C	A
7	chr7:36125566:G:A	0	36125566	A	G
7	chr7:36127498:C:T	0	36127498	T	C
7	chr7:36127575:C:T	0	36127575	T	C
7	chr7:36128364:C:T	0	36128364	T	C
7	chr7:36128415:G:T	0	36128415	T	G
7	chr7:36128599:G:A	0	36128599	A	G
7	chr7:36128752:A:C	0	36128752	C	A
7	chr7:36129474:A:G	0	36129474	G	A
7	chr7:36129487:G:A	0	36129487	A	G
7	chr7:36129558:C:T	0	36129558	T	C
7	chr7:36129593:T:C	0	36129593	C	T
7	chr7:36129655:A:G	0	36129655	G	A
7	chr7:36130406:C:T	0	36130406	T	C
7	chr7:36130589:A:G	0	36130589	G	A
7	chr7:36130782:T:G	0	36130782	G	T
7	chr7:36130789:A:T	0	36130789	T	A
7	chr7:36130868:G:A	0	36130868	A	G
7	chr7:36130947:C:T	0	36130947	T	C
7	chr7:36131273:G:A	0	36131273	A	G
7	chr7:36131444:G:A	0	36131444	A	G
7	chr7:36131910:C:A	0	36131910	A	C
7	chr7:36132010:A:C	0	36132010	C	A
7	chr7:36132075:C:T	0	36132075	T	C
7	chr7:36132232:A:T	0	36132232	T	A
7	chr7:36132239:A:G	0	36132239	G	A
7	chr7:36132283:C:T	0	36132283	T	C
7	chr7:36132343:C:T	0	36132343	T	C
7	chr7:36132370:G:A	0	36132370	A	G
7	chr7:36132876:G:A	0	36132876	A	G
7	chr7:36133131:T:C	0	36133131	C	T
7	chr7:36133177:G:A	0	36133177	A	G
7	chr7:36133283:T:C	0	36133283	C	T
7	chr7:36133671:C:T	0	36133671	T	C
7	chr7:36133745:C:T	0	36133745	T	C
7	chr7:36134387:CAT:C	0	36134387	C	CAT
7	chr7:36134461:T:C	0	36134461	C	T
7	chr7:36134494:C:G	0	36134494	G	C
7	chr7:36134871:C:T	0	36134871	T	C
7	chr7:36135263:T:C	0	36135263	C	T
7	chr7:36136731:C:A	0	36136731	A	C
7	chr7:36137669:C:T	0	36137669	T	C
7	chr7:36137775:G:A	0	36137775	A	G
7	chr7:36137869:G:A	0	36137869	A	G
7	chr7:36138444:G:A	0	36138444	A	G
7	chr7:36138764:G:A	0	36138764	A	G
7	chr7:36138871:A:C	0	36138871	C	A
7	chr7:36139006:A:G	0	36139006	G	A
7	chr7:36139130:G:A	0	36139130	A	G
7	chr7:36139451:A:G	0	36139451	G	A
7	chr7:36140049:T:TC	0	36140049	TC	T
7	chr7:36140413:A:G	0	36140413	G	A
7	chr7:36140968:T:C	0	36140968	C	T
7	chr7:36140990:C:A	0	36140990	A	C
7	chr7:36141676:G:A	0	36141676	A	G
7	chr7:36141763:A:G	0	36141763	G	A
7	chr7:36141891:A:G	0	36141891	G	A
7	chr7:36142330:C:T	0	36142330	T	C
7	chr7:36142538:G:A	0	36142538	A	G
7	chr7:36142878:C:T	0	36142878	T	C
7	chr7:36143247:G:A	0	36143247	A	G
7	chr7:36143690:C:T	0	36143690	T	C
7	chr7:36144073:C:T	0	36144073	T	C
7	chr7:36144549:C:G	0	36144549	G	C
7	chr7:36144592:C:T	0	36144592	T	C
7	chr7:36144648:C:T	0	36144648	T	C
7	chr7:36144870:A:G	0	36144870	G	A
7	chr7:36144896:C:A	0	36144896	A	C
7	chr7:36144975:G:A	0	36144975	A	G
7	chr7:36145053:G:A	0	36145053	A	G
7	chr7:36145099:T:C	0	36145099	C	T
7	chr7:36145119:C:T	0	36145119	T	C
7	chr7:36145144:G:A	0	36145144	A	G
7	chr7:36145222:C:G	0	36145222	G	C
7	chr7:36145241:A:T	0	36145241	T	A
7	chr7:36145314:AT:A	0	36145314	A	AT
7	chr7:36145681:C:T	0	36145681	T	C
7	chr7:36145800:T:C	0	36145800	C	T
7	chr7:36145822:G:A	0	36145822	A	G
7	chr7:36145824:A:C	0	36145824	C	A
7	chr7:36146116:C:CAAAATAT	0	36146116	CAAAATAT	C
7	chr7:36146133:C:A	0	36146133	A	C
7	chr7:36146217:A:G	0	36146217	G	A
7	chr7:36146460:G:A	0	36146460	A	G
7	chr7:36146501:C:T	0	36146501	T	C
7	chr7:36146525:C:T	0	36146525	T	C
7	chr7:36146762:G:C	0	36146762	C	G
7	chr7:36147061:C:T	0	36147061	T	C
7	chr7:36147397:A:T	0	36147397	T	A
7	chr7:36147557:C:T	0	36147557	T	C
7	chr7:36147760:C:T	0	36147760	T	C
7	chr7:36148368:C:T	0	36148368	T	C
7	chr7:36148993:ACT:A	0	36148993	A	ACT
7	chr7:36149007:G:A	0	36149007	A	G
7	chr7:36149008:A:G	0	36149008	G	A
7	chr7:36149110:C:T	0	36149110	T	C
7	chr7:36149959:A:G	0	36149959	G	A
7	chr7:36150062:T:C	0	36150062	C	T
7	chr7:36150189:T:C	0	36150189	C	T
7	chr7:36150330:C:T	0	36150330	T	C
7	chr7:36150378:A:G	0	36150378	G	A
7	chr7:36150404:C:T	0	36150404	T	C
7	chr7:36150650:C:T	0	36150650	T	C
7	chr7:36150817:C:T	0	36150817	T	C
7	chr7:36151431:G:A	0	36151431	A	G
7	chr7:36152090:G:A	0	36152090	A	G
7	chr7:36152498:C:G	0	36152498	G	C
7	chr7:36152792:C:T	0	36152792	T	C
7	chr7:36152824:T:C	0	36152824	C	T
7	chr7:36153085:C:G	0	36153085	G	C
7	chr7:36153533:T:G	0	36153533	G	T
7	chr7:36155441:T:C	0	36155441	C	T
7	chr7:36156382:C:G	0	36156382	G	C
7	chr7:36156770:A:T	0	36156770	T	A
7	chr7:36157051:T:C	0	36157051	C	T
7	chr7:36157102:G:A	0	36157102	A	G
7	chr7:36157312:A:G	0	36157312	G	A
7	chr7:36157347:C:A	0	36157347	A	C
7	chr7:36157362:G:T	0	36157362	T	G
7	chr7:36158001:G:A	0	36158001	A	G
7	chr7:36158323:GGCGCACTTGCTAAATTGTGA:G	0	36158323	G	GGCGCACTTGCTAAATTGTGA
7	chr7:36158795:C:T	0	36158795	T	C
7	chr7:36159367:G:A	0	36159367	A	G
7	chr7:36159518:T:C	0	36159518	C	T
7	chr7:36159561:G:A	0	36159561	A	G
7	chr7:36160134:C:T	0	36160134	T	C
7	chr7:36160312:A:G	0	36160312	G	A
7	chr7:36161240:C:T	0	36161240	T	C
7	chr7:36161455:A:ATGGG	0	36161455	ATGGG	A
7	chr7:36161493:A:G	0	36161493	G	A
7	chr7:36161566:C:T	0	36161566	T	C
7	chr7:36162104:G:A	0	36162104	A	G
7	chr7:36162321:T:A	0	36162321	A	T
7	chr7:36162503:G:T	0	36162503	T	G
7	chr7:36162807:A:G	0	36162807	G	A
7	chr7:36162897:A:G	0	36162897	G	A
7	chr7:36163535:T:A	0	36163535	A	T
7	chr7:36163696:A:G	0	36163696	G	A
7	chr7:36164150:A:G	0	36164150	G	A
7	chr7:36164553:T:C	0	36164553	C	T
7	chr7:36164559:T:A	0	36164559	A	T
7	chr7:36165053:TTTTAA:T	0	36165053	T	TTTTAA
7	chr7:36165778:G:A	0	36165778	A	G
7	chr7:36167206:C:T	0	36167206	T	C
7	chr7:36167381:C:A	0	36167381	A	C
7	chr7:36167637:CA:C	0	36167637	C	CA
7	chr7:36167840:C:T	0	36167840	T	C
7	chr7:36167864:G:A	0	36167864	A	G
7	chr7:36168072:C:T	0	36168072	T	C
7	chr7:36168975:C:A	0	36168975	A	C
7	chr7:36169356:T:C	0	36169356	C	T
7	chr7:36169995:G:A	0	36169995	A	G
7	chr7:36170380:G:A	0	36170380	A	G
7	chr7:36170433:A:G	0	36170433	G	A
7	chr7:36170680:G:A	0	36170680	A	G
7	chr7:36170685:T:A	0	36170685	A	T
7	chr7:36170876:G:A	0	36170876	A	G
7	chr7:36171057:A:G	0	36171057	G	A
7	chr7:36171136:C:T	0	36171136	T	C
7	chr7:36171395:G:A	0	36171395	A	G
7	chr7:36171434:C:T	0	36171434	T	C
7	chr7:36171501:A:G	0	36171501	G	A
7	chr7:36171538:C:T	0	36171538	T	C
7	chr7:36172016:A:G	0	36172016	G	A
7	chr7:36172966:T:C	0	36172966	C	T
7	chr7:36173428:G:A	0	36173428	A	G
7	chr7:36173929:C:G	0	36173929	G	C
7	chr7:36175664:A:C	0	36175664	C	A
7	chr7:36177059:A:G	0	36177059	G	A
7	chr7:36177249:T:C	0	36177249	C	T
7	chr7:36178077:A:T	0	36178077	T	A
7	chr7:36179830:A:G	0	36179830	G	A
7	chr7:36180197:C:T	0	36180197	T	C
7	chr7:36180237:C:T	0	36180237	T	C
7	chr7:36180336:G:A	0	36180336	A	G
7	chr7:36180351:C:T	0	36180351	T	C
7	chr7:36181184:C:T	0	36181184	T	C
7	chr7:36181482:C:T	0	36181482	T	C
7	chr7:36181873:G:A	0	36181873	A	G
7	chr7:36181988:A:G	0	36181988	G	A
7	chr7:36182049:A:T	0	36182049	T	A
7	chr7:36182296:A:G	0	36182296	G	A
7	chr7:36182482:T:A	0	36182482	A	T
7	chr7:36182780:T:C	0	36182780	C	T
7	chr7:36182923:G:A	0	36182923	A	G
7	chr7:36183413:G:A	0	36183413	A	G
7	chr7:36183470:A:G	0	36183470	G	A
7	chr7:36183484:G:A	0	36183484	A	G
7	chr7:36183491:T:C	0	36183491	C	T
7	chr7:36184099:A:G	0	36184099	G	A
7	chr7:36184633:C:T	0	36184633	T	C
7	chr7:36185657:GGAA:G	0	36185657	G	GGAA
7	chr7:36185663:TG:T	0	36185663	T	TG
7	chr7:36185861:T:C	0	36185861	C	T
7	chr7:36186039:T:C	0	36186039	C	T
7	chr7:36186208:T:C	0	36186208	C	T
7	chr7:36186361:C:T	0	36186361	T	C
7	chr7:36186963:A:G	0	36186963	G	A
7	chr7:36187058:CAT:C	0	36187058	C	CAT
7	chr7:36187480:A:G	0	36187480	G	A
7	chr7:36187524:C:T	0	36187524	T	C
7	chr7:36188209:CTCTT:C	0	36188209	C	CTCTT
7	chr7:36188583:A:G	0	36188583	G	A
7	chr7:36188858:C:G	0	36188858	G	C
7	chr7:36189104:A:T	0	36189104	T	A
7	chr7:36189199:CTA:C	0	36189199	C	CTA
7	chr7:36189230:A:G	0	36189230	G	A
7	chr7:36189294:C:T	0	36189294	T	C
7	chr7:36189351:G:C	0	36189351	C	G
7	chr7:36189542:A:G	0	36189542	G	A
7	chr7:36189798:A:G	0	36189798	G	A
7	chr7:36190327:GCAC:G	0	36190327	G	GCAC
7	chr7:36190332:A:T	0	36190332	T	A
7	chr7:36190659:C:G	0	36190659	G	C
7	chr7:36191381:A:T	0	36191381	T	A
7	chr7:36192477:T:C	0	36192477	C	T
7	chr7:36193156:G:A	0	36193156	A	G
7	chr7:36193298:GT:G	0	36193298	G	GT
7	chr7:36193416:A:G	0	36193416	G	A
7	chr7:36193987:T:C	0	36193987	C	T
7	chr7:36194134:G:C	0	36194134	C	G
7	chr7:36194396:A:T	0	36194396	T	A
7	chr7:36194892:A:G	0	36194892	G	A
7	chr7:36195273:G:A	0	36195273	A	G
7	chr7:36195284:C:A	0	36195284	A	C
7	chr7:36195490:T:C	0	36195490	C	T
7	chr7:36196276:CTG:C	0	36196276	C	CTG
7	chr7:36196496:C:T	0	36196496	T	C
7	chr7:36196656:T:C	0	36196656	C	T
7	chr7:36196712:T:G	0	36196712	G	T
7	chr7:36196718:A:G	0	36196718	G	A
7	chr7:36196780:C:T	0	36196780	T	C
7	chr7:36197057:G:A	0	36197057	A	G
7	chr7:36197506:A:G	0	36197506	G	A
7	chr7:36197918:A:T	0	36197918	T	A
7	chr7:36198536:AT:A	0	36198536	A	AT
7	chr7:36198661:G:A	0	36198661	A	G
7	chr7:36198920:G:A	0	36198920	A	G
7	chr7:36198990:T:C	0	36198990	C	T
7	chr7:36199091:C:T	0	36199091	T	C
7	chr7:36199316:T:C	0	36199316	C	T
7	chr7:36199363:C:T	0	36199363	T	C
7	chr7:36200446:G:A	0	36200446	A	G
7	chr7:36201726:G:A	0	36201726	A	G
7	chr7:36202153:C:T	0	36202153	T	C
7	chr7:36202449:C:T	0	36202449	T	C
7	chr7:36203826:A:G	0	36203826	G	A
7	chr7:36204095:C:T	0	36204095	T	C
7	chr7:36204213:T:A	0	36204213	A	T
7	chr7:36204323:A:T	0	36204323	T	A
7	chr7:36204974:A:G	0	36204974	G	A
7	chr7:36205307:G:C	0	36205307	C	G
7	chr7:36205593:G:A	0	36205593	A	G
7	chr7:36205749:G:A	0	36205749	A	G
7	chr7:36206109:T:C	0	36206109	C	T
7	chr7:36206603:T:C	0	36206603	C	T
7	chr7:36208832:G:A	0	36208832	A	G
7	chr7:36209118:A:G	0	36209118	G	A
7	chr7:36210012:C:T	0	36210012	T	C
7	chr7:36210550:C:G	0	36210550	G	C
7	chr7:36211613:G:A	0	36211613	A	G
7	chr7:36211912:C:T	0	36211912	T	C
7	chr7:36212172:C:T	0	36212172	T	C
7	chr7:36212507:C:T	0	36212507	T	C
7	chr7:36212684:C:T	0	36212684	T	C
7	chr7:36213220:T:C	0	36213220	C	T
7	chr7:36213316:G:A	0	36213316	A	G
7	chr7:36213403:T:C	0	36213403	C	T
7	chr7:36213545:T:C	0	36213545	C	T
7	chr7:36214801:C:T	0	36214801	T	C
7	chr7:36214966:C:A	0	36214966	A	C
7	chr7:36216071:T:C	0	36216071	C	T
7	chr7:36218184:G:A	0	36218184	A	G
7	chr7:36218470:C:T	0	36218470	T	C
7	chr7:36219314:G:A	0	36219314	A	G
7	chr7:36219389:C:A	0	36219389	A	C
7	chr7:36220571:C:T	0	36220571	T	C
7	chr7:36221249:G:A	0	36221249	A	G
7	chr7:36221746:A:G	0	36221746	G	A
7	chr7:36222162:T:C	0	36222162	C	T
7	chr7:36222404:G:T	0	36222404	T	G
7	chr7:36223310:G:A	0	36223310	A	G
7	chr7:36223459:G:A	0	36223459	A	G
7	chr7:36225424:C:T	0	36225424	T	C
7	chr7:36226303:G:A	0	36226303	A	G
7	chr7:36226417:G:C	0	36226417	C	G
7	chr7:36227645:G:A	0	36227645	A	G
7	chr7:36229206:C:T	0	36229206	T	C
7	chr7:36229675:C:T	0	36229675	T	C
7	chr7:36229954:GA:G	0	36229954	G	GA
7	chr7:36232212:G:A	0	36232212	A	G
7	chr7:36232500:C:A	0	36232500	A	C
7	chr7:36233663:G:A	0	36233663	A	G
7	chr7:36234774:G:A	0	36234774	A	G
7	chr7:36236009:C:T	0	36236009	T	C
7	chr7:36236028:A:G	0	36236028	G	A
7	chr7:36237054:T:C	0	36237054	C	T
7	chr7:36237062:C:G	0	36237062	G	C
7	chr7:36237110:C:T	0	36237110	T	C
7	chr7:36237361:T:A	0	36237361	A	T
7	chr7:36237765:A:C	0	36237765	C	A
7	chr7:36238631:C:T	0	36238631	T	C
7	chr7:36238769:CT:C	0	36238769	C	CT
7	chr7:36239615:C:T	0	36239615	T	C
7	chr7:36240475:G:A	0	36240475	A	G
7	chr7:36241142:G:A	0	36241142	A	G
7	chr7:36242288:T:C	0	36242288	C	T
7	chr7:36242400:G:T	0	36242400	T	G
7	chr7:36242546:T:G	0	36242546	G	T
7	chr7:36242742:G:A	0	36242742	A	G
7	chr7:36243267:C:A	0	36243267	A	C
7	chr7:36243417:A:G	0	36243417	G	A
7	chr7:36243744:G:A	0	36243744	A	G
7	chr7:36243998:GTAAC:G	0	36243998	G	GTAAC
7	chr7:36244178:T:G	0	36244178	G	T
7	chr7:36244402:T:C	0	36244402	C	T
7	chr7:36244891:G:C	0	36244891	C	G
7	chr7:36245696:T:C	0	36245696	C	T
7	chr7:36245922:T:G	0	36245922	G	T
7	chr7:36246289:T:A	0	36246289	A	T
7	chr7:36246904:T:C	0	36246904	C	T
7	chr7:36247423:C:T	0	36247423	T	C
7	chr7:36248110:T:C	0	36248110	C	T
7	chr7:36249177:C:A	0	36249177	A	C
7	chr7:36249662:T:A	0	36249662	A	T
7	chr7:36250373:T:A	0	36250373	A	T
7	chr7:36250392:G:A	0	36250392	A	G
7	chr7:36250851:A:C	0	36250851	C	A
7	chr7:36252175:G:A	0	36252175	A	G
7	chr7:36252515:A:G	0	36252515	G	A
7	chr7:36252627:GCA:G	0	36252627	G	GCA
7	chr7:36252659:C:A	0	36252659	A	C
7	chr7:36253316:A:G	0	36253316	G	A
7	chr7:36253394:C:T	0	36253394	T	C
7	chr7:36253867:G:T	0	36253867	T	G
7	chr7:36254503:A:G	0	36254503	G	A
7	chr7:36254555:CTT:C	0	36254555	C	CTT
7	chr7:36254817:A:G	0	36254817	G	A
7	chr7:36255084:G:T	0	36255084	T	G
7	chr7:36255440:A:G	0	36255440	G	A
7	chr7:36256191:T:A	0	36256191	A	T
7	chr7:36256550:A:G	0	36256550	G	A
7	chr7:36256558:C:T	0	36256558	T	C
7	chr7:36256873:G:A	0	36256873	A	G
7	chr7:36256915:T:C	0	36256915	C	T
7	chr7:36257451:A:G	0	36257451	G	A
7	chr7:36257744:T:G	0	36257744	G	T
7	chr7:36257772:C:T	0	36257772	T	C
7	chr7:36258988:A:C	0	36258988	C	A
7	chr7:36259191:T:C	0	36259191	C	T
7	chr7:36259425:C:T	0	36259425	T	C
7	chr7:36260022:T:C	0	36260022	C	T
7	chr7:36261116:G:A	0	36261116	A	G
7	chr7:36261291:G:A	0	36261291	A	G
7	chr7:36261482:C:T	0	36261482	T	C
7	chr7:36261959:A:G	0	36261959	G	A
7	chr7:36262058:G:A	0	36262058	A	G
7	chr7:36262152:T:C	0	36262152	C	T
7	chr7:36262173:G:T	0	36262173	T	G
7	chr7:36262932:G:A	0	36262932	A	G
7	chr7:36263172:A:G	0	36263172	G	A
7	chr7:36263694:CA:C	0	36263694	C	CA
7	chr7:36263696:TCA:T	0	36263696	T	TCA
7	chr7:36264073:C:T	0	36264073	T	C
7	chr7:36264624:C:A	0	36264624	A	C
7	chr7:36264723:T:G	0	36264723	G	T
7	chr7:36264900:G:A	0	36264900	A	G
7	chr7:36265177:C:T	0	36265177	T	C
7	chr7:36265278:G:A	0	36265278	A	G
7	chr7:36266316:G:A	0	36266316	A	G
7	chr7:36266628:G:A	0	36266628	A	G
7	chr7:36268362:T:G	0	36268362	G	T
7	chr7:36268815:G:A	0	36268815	A	G
7	chr7:36268980:A:G	0	36268980	G	A
7	chr7:36270425:A:G	0	36270425	G	A
7	chr7:36270456:T:C	0	36270456	C	T
7	chr7:36270651:A:G	0	36270651	G	A
7	chr7:36271136:G:A	0	36271136	A	G
7	chr7:36271520:G:A	0	36271520	A	G
7	chr7:36272473:G:C	0	36272473	C	G
7	chr7:36272876:G:A	0	36272876	A	G
7	chr7:36274833:G:A	0	36274833	A	G
7	chr7:36275202:C:T	0	36275202	T	C
7	chr7:36275610:T:C	0	36275610	C	T
7	chr7:36275837:A:G	0	36275837	G	A
7	chr7:36275925:TC:T	0	36275925	T	TC
7	chr7:36276024:C:T	0	36276024	T	C
7	chr7:36276062:T:A	0	36276062	A	T
7	chr7:36277282:T:C	0	36277282	C	T
7	chr7:36277860:TA:T	0	36277860	T	TA
7	chr7:36278087:A:G	0	36278087	G	A
7	chr7:36278172:C:T	0	36278172	T	C
7	chr7:36278363:A:G	0	36278363	G	A
7	chr7:36279182:T:A	0	36279182	A	T
7	chr7:36280067:G:A	0	36280067	A	G
7	chr7:36280180:C:T	0	36280180	T	C
7	chr7:36280230:C:T	0	36280230	T	C
7	chr7:36280605:A:G	0	36280605	G	A
7	chr7:36280728:C:CT	0	36280728	CT	C
7	chr7:36281212:G:A	0	36281212	A	G
7	chr7:36281900:C:T	0	36281900	T	C
7	chr7:36283006:C:T	0	36283006	T	C
7	chr7:36283022:GC:G	0	36283022	G	GC
7	chr7:36283700:A:G	0	36283700	G	A
7	chr7:36284826:C:T	0	36284826	T	C
7	chr7:36284827:G:A	0	36284827	A	G
7	chr7:36285329:G:A	0	36285329	A	G
7	chr7:36285450:A:G	0	36285450	G	A
7	chr7:36285952:T:C	0	36285952	C	T
7	chr7:36286282:G:A	0	36286282	A	G
7	chr7:36286420:C:T	0	36286420	T	C
7	chr7:36286444:C:A	0	36286444	A	C
7	chr7:36286806:T:C	0	36286806	C	T
7	chr7:36286965:A:G	0	36286965	G	A
7	chr7:36287346:A:T	0	36287346	T	A
7	chr7:36287906:G:A	0	36287906	A	G
7	chr7:36289422:G:C	0	36289422	C	G
7	chr7:36289818:A:G	0	36289818	G	A
7	chr7:36290425:AG:A	0	36290425	A	AG
7	chr7:36290498:G:A	0	36290498	A	G
7	chr7:36290768:G:A	0	36290768	A	G
7	chr7:36290823:A:G	0	36290823	G	A
7	chr7:36291502:C:T	0	36291502	T	C
7	chr7:36292366:TTTC:T	0	36292366	T	TTTC
7	chr7:36293745:C:T	0	36293745	T	C
7	chr7:36294078:A:G	0	36294078	G	A
7	chr7:36295094:C:T	0	36295094	T	C
7	chr7:36295182:G:A	0	36295182	A	G
7	chr7:36296150:A:G	0	36296150	G	A
7	chr7:36297359:C:G	0	36297359	G	C
7	chr7:36298222:C:T	0	36298222	T	C
7	chr7:36298769:G:A	0	36298769	A	G
7	chr7:36298804:T:C	0	36298804	C	T
7	chr7:36298805:C:T	0	36298805	T	C
7	chr7:36299140:T:C	0	36299140	C	T
7	chr7:36299358:C:T	0	36299358	T	C
7	chr7:36300021:G:A	0	36300021	A	G
7	chr7:36300376:G:A	0	36300376	A	G
7	chr7:36300525:A:G	0	36300525	G	A
7	chr7:36300699:T:C	0	36300699	C	T
7	chr7:36300744:A:G	0	36300744	G	A
7	chr7:36301708:C:T	0	36301708	T	C
7	chr7:36301753:G:A	0	36301753	A	G
7	chr7:36301784:G:T	0	36301784	T	G
7	chr7:36301791:T:A	0	36301791	A	T
7	chr7:36302150:C:A	0	36302150	A	C
7	chr7:36302328:A:G	0	36302328	G	A
7	chr7:36302332:G:T	0	36302332	T	G
7	chr7:36302642:A:G	0	36302642	G	A
7	chr7:36302960:G:A	0	36302960	A	G
7	chr7:36302978:A:G	0	36302978	G	A
7	chr7:36303553:T:C	0	36303553	C	T
7	chr7:36305585:G:A	0	36305585	A	G
7	chr7:36305713:A:G	0	36305713	G	A
7	chr7:36305734:A:G	0	36305734	G	A
7	chr7:36305919:TGA:T	0	36305919	T	TGA
7	chr7:36306041:G:T	0	36306041	T	G
7	chr7:36306888:A:G	0	36306888	G	A
7	chr7:36307819:G:C	0	36307819	C	G
7	chr7:36308582:C:T	0	36308582	T	C
7	chr7:36309593:G:A	0	36309593	A	G
7	chr7:36309933:C:T	0	36309933	T	C
7	chr7:36309967:C:T	0	36309967	T	C
7	chr7:36309977:C:T	0	36309977	T	C
7	chr7:36310212:T:C	0	36310212	C	T
7	chr7:36310521:T:C	0	36310521	C	T
7	chr7:36310583:G:C	0	36310583	C	G
7	chr7:36310740:G:A	0	36310740	A	G
7	chr7:36310756:T:C	0	36310756	C	T
7	chr7:36310928:C:T	0	36310928	T	C
7	chr7:36311528:G:A	0	36311528	A	G
7	chr7:36311588:G:A	0	36311588	A	G
7	chr7:36311672:C:T	0	36311672	T	C
7	chr7:36311961:A:G	0	36311961	G	A
7	chr7:36312326:A:G	0	36312326	G	A
7	chr7:36312367:TCTC:T	0	36312367	T	TCTC
7	chr7:36312879:T:C	0	36312879	C	T
7	chr7:36313043:T:G	0	36313043	G	T
7	chr7:36314248:A:G	0	36314248	G	A
7	chr7:36316019:T:C	0	36316019	C	T
7	chr7:36316715:T:C	0	36316715	C	T
7	chr7:36316764:G:A	0	36316764	A	G
7	chr7:36317052:C:T	0	36317052	T	C
7	chr7:36317756:G:T	0	36317756	T	G
7	chr7:36318568:G:A	0	36318568	A	G
7	chr7:36319373:G:A	0	36319373	A	G
7	chr7:36319475:G:A	0	36319475	A	G
7	chr7:36319577:C:T	0	36319577	T	C
7	chr7:36319778:C:A	0	36319778	A	C
7	chr7:36320083:G:A	0	36320083	A	G
7	chr7:36321133:C:G	0	36321133	G	C
7	chr7:36321678:C:T	0	36321678	T	C
7	chr7:36321914:C:T	0	36321914	T	C
7	chr7:36322301:C:T	0	36322301	T	C
7	chr7:36322315:G:A	0	36322315	A	G
7	chr7:36322404:T:G	0	36322404	G	T
7	chr7:36323968:A:G	0	36323968	G	A
7	chr7:36326221:T:G	0	36326221	G	T
7	chr7:36326450:T:C	0	36326450	C	T
7	chr7:36326593:T:C	0	36326593	C	T
7	chr7:36328466:G:A	0	36328466	A	G
7	chr7:36328676:G:A	0	36328676	A	G
7	chr7:36328886:A:C	0	36328886	C	A
7	chr7:36328963:A:G	0	36328963	G	A
7	chr7:36329059:T:A	0	36329059	A	T
7	chr7:36330461:TTAAAAGAG:T	0	36330461	T	TTAAAAGAG
7	chr7:36330607:C:T	0	36330607	T	C
7	chr7:36330623:C:CA	0	36330623	CA	C
7	chr7:36330661:T:A	0	36330661	A	T
7	chr7:36330946:G:T	0	36330946	T	G
7	chr7:36331460:G:A	0	36331460	A	G
7	chr7:36331924:C:T	0	36331924	T	C
7	chr7:36332014:C:A	0	36332014	A	C
7	chr7:36332757:G:A	0	36332757	A	G
7	chr7:36333097:G:A	0	36333097	A	G
7	chr7:36333583:G:A	0	36333583	A	G
7	chr7:36334417:C:A	0	36334417	A	C
7	chr7:36335190:G:A	0	36335190	A	G
7	chr7:36335778:AACT:A	0	36335778	A	AACT
7	chr7:36336790:T:A	0	36336790	A	T
7	chr7:36338965:T:G	0	36338965	G	T
7	chr7:36339203:A:G	0	36339203	G	A
7	chr7:36340344:T:A	0	36340344	A	T
7	chr7:36342574:T:C	0	36342574	C	T
7	chr7:36342718:A:G	0	36342718	G	A
7	chr7:36343720:A:G	0	36343720	G	A
7	chr7:36345466:G:GT	0	36345466	GT	G
7	chr7:36345873:T:A	0	36345873	A	T
7	chr7:36346055:T:C	0	36346055	C	T
7	chr7:36347539:A:G	0	36347539	G	A
7	chr7:36348335:G:A	0	36348335	A	G
7	chr7:36351227:C:CT	0	36351227	CT	C
7	chr7:36351232:C:G	0	36351232	G	C
7	chr7:36351473:T:A	0	36351473	A	T
7	chr7:36351638:C:T	0	36351638	T	C
7	chr7:36352515:CTT:C	0	36352515	C	CTT
7	chr7:36352759:G:A	0	36352759	A	G
7	chr7:36352985:A:C	0	36352985	C	A
7	chr7:36353431:G:T	0	36353431	T	G
7	chr7:36354109:G:A	0	36354109	A	G
7	chr7:36355685:A:C	0	36355685	C	A
7	chr7:36356200:T:C	0	36356200	C	T
7	chr7:36356285:C:T	0	36356285	T	C
7	chr7:36356374:G:T	0	36356374	T	G
7	chr7:36356749:G:A	0	36356749	A	G
7	chr7:36356871:A:G	0	36356871	G	A
7	chr7:36358419:G:A	0	36358419	A	G
7	chr7:36358721:G:C	0	36358721	C	G
7	chr7:36359509:A:G	0	36359509	G	A
7	chr7:36360047:G:A	0	36360047	A	G
7	chr7:36361022:G:A	0	36361022	A	G
7	chr7:36361217:T:C	0	36361217	C	T
7	chr7:36361436:T:G	0	36361436	G	T
7	chr7:36363071:G:A	0	36363071	A	G
7	chr7:36364175:G:A	0	36364175	A	G
7	chr7:36364460:A:G	0	36364460	G	A
7	chr7:36365566:A:G	0	36365566	G	A
7	chr7:36365628:G:A	0	36365628	A	G
7	chr7:36365648:G:A	0	36365648	A	G
7	chr7:36365933:C:T	0	36365933	T	C
7	chr7:36365959:T:A	0	36365959	A	T
7	chr7:36366285:T:C	0	36366285	C	T
7	chr7:36369286:G:C	0	36369286	C	G
7	chr7:36370356:T:C	0	36370356	C	T
7	chr7:36370763:G:A	0	36370763	A	G
7	chr7:36371129:A:T	0	36371129	T	A
7	chr7:36371164:G:A	0	36371164	A	G
7	chr7:36371872:T:C	0	36371872	C	T
7	chr7:36373253:T:C	0	36373253	C	T
7	chr7:36373758:A:T	0	36373758	T	A
7	chr7:36374169:A:C	0	36374169	C	A
7	chr7:36374507:C:A	0	36374507	A	C
7	chr7:36374549:A:T	0	36374549	T	A
7	chr7:36376033:A:C	0	36376033	C	A
7	chr7:36378446:C:T	0	36378446	T	C
7	chr7:36378525:A:G	0	36378525	G	A
7	chr7:36379057:G:A	0	36379057	A	G
7	chr7:36379204:C:T	0	36379204	T	C
7	chr7:36379378:A:G	0	36379378	G	A
7	chr7:36379628:G:A	0	36379628	A	G
7	chr7:36379851:G:C	0	36379851	C	G
7	chr7:36380182:A:G	0	36380182	G	A
7	chr7:36381885:G:A	0	36381885	A	G
7	chr7:36382118:A:C	0	36382118	C	A
7	chr7:36384671:C:T	0	36384671	T	C
7	chr7:36385008:G:A	0	36385008	A	G
7	chr7:36385060:C:T	0	36385060	T	C
7	chr7:36385342:T:C	0	36385342	C	T
7	chr7:36390460:A:G	0	36390460	G	A
7	chr7:36390840:CA:C	0	36390840	C	CA
7	chr7:36391052:G:A	0	36391052	A	G
7	chr7:36391869:T:G	0	36391869	G	T
7	chr7:36391961:C:T	0	36391961	T	C
7	chr7:36392342:T:C	0	36392342	C	T
7	chr7:36394112:C:T	0	36394112	T	C
7	chr7:36394384:T:C	0	36394384	C	T
7	chr7:36395347:T:C	0	36395347	C	T
7	chr7:36396612:C:T	0	36396612	T	C
7	chr7:36397161:AAAG:A	0	36397161	A	AAAG
7	chr7:36397297:G:A	0	36397297	A	G
7	chr7:36397345:G:T	0	36397345	T	G
7	chr7:36398062:G:A	0	36398062	A	G
7	chr7:36398414:C:T	0	36398414	T	C
7	chr7:36398865:A:G	0	36398865	G	A
7	chr7:36400236:G:C	0	36400236	C	G
7	chr7:36400412:T:G	0	36400412	G	T
7	chr7:36400441:C:T	0	36400441	T	C
7	chr7:36400623:A:AAGT	0	36400623	AAGT	A
7	chr7:36400913:A:G	0	36400913	G	A
7	chr7:36402354:C:T	0	36402354	T	C
7	chr7:36402490:T:C	0	36402490	C	T
7	chr7:36403149:G:T	0	36403149	T	G
7	chr7:36403267:T:C	0	36403267	C	T
7	chr7:36403861:G:A	0	36403861	A	G
7	chr7:36403895:A:G	0	36403895	G	A
7	chr7:36404008:T:A	0	36404008	A	T
7	chr7:36404126:G:A	0	36404126	A	G
7	chr7:36404658:T:C	0	36404658	C	T
7	chr7:36405313:A:G	0	36405313	G	A
7	chr7:36405431:G:A	0	36405431	A	G
7	chr7:36405726:A:G	0	36405726	G	A
7	chr7:36406010:A:G	0	36406010	G	A
7	chr7:36406247:G:A	0	36406247	A	G
7	chr7:36406512:A:G	0	36406512	G	A
7	chr7:36406903:A:G	0	36406903	G	A
7	chr7:36407678:A:G	0	36407678	G	A
7	chr7:36407991:T:C	0	36407991	C	T
7	chr7:36408630:A:C	0	36408630	C	A
7	chr7:36409168:G:A	0	36409168	A	G
7	chr7:36410028:T:C	0	36410028	C	T
7	chr7:36410280:T:A	0	36410280	A	T
7	chr7:36411568:T:A	0	36411568	A	T
7	chr7:36411751:T:C	0	36411751	C	T
7	chr7:36412548:G:A	0	36412548	A	G
7	chr7:36412852:C:T	0	36412852	T	C
7	chr7:36414278:G:C	0	36414278	C	G
7	chr7:36414652:G:A	0	36414652	A	G
7	chr7:36415180:A:G	0	36415180	G	A
7	chr7:36415868:T:C	0	36415868	C	T
7	chr7:36416135:C:T	0	36416135	T	C
7	chr7:36416358:G:C	0	36416358	C	G
7	chr7:36416387:G:T	0	36416387	T	G
7	chr7:36417261:A:G	0	36417261	G	A
7	chr7:36418676:T:C	0	36418676	C	T
7	chr7:36418945:C:G	0	36418945	G	C
7	chr7:36419219:G:A	0	36419219	A	G
7	chr7:36419467:G:A	0	36419467	A	G
7	chr7:36420858:T:A	0	36420858	A	T
7	chr7:36421149:C:T	0	36421149	T	C
7	chr7:36421371:A:T	0	36421371	T	A
7	chr7:36421404:G:C	0	36421404	C	G
7	chr7:36421731:C:G	0	36421731	G	C
7	chr7:36421833:T:C	0	36421833	C	T
7	chr7:36422596:G:A	0	36422596	A	G
7	chr7:36422905:G:A	0	36422905	A	G
7	chr7:36423033:A:G	0	36423033	G	A
7	chr7:36423726:A:G	0	36423726	G	A
7	chr7:36424927:G:C	0	36424927	C	G
7	chr7:36425541:G:A	0	36425541	A	G
7	chr7:36426434:T:C	0	36426434	C	T
7	chr7:36427046:C:A	0	36427046	A	C
7	chr7:36427060:T:G	0	36427060	G	T
7	chr7:36427427:T:C	0	36427427	C	T
7	chr7:36427509:G:A	0	36427509	A	G
7	chr7:36427650:G:A	0	36427650	A	G
7	chr7:36427832:A:G	0	36427832	G	A
7	chr7:36427999:A:G	0	36427999	G	A
7	chr7:36429290:G:A	0	36429290	A	G
7	chr7:36429845:A:T	0	36429845	T	A
7	chr7:36429895:A:G	0	36429895	G	A
7	chr7:36430229:G:A	0	36430229	A	G
7	chr7:36431306:T:C	0	36431306	C	T
7	chr7:36432114:C:G	0	36432114	G	C
7	chr7:36432844:A:G	0	36432844	G	A
7	chr7:36432854:A:G	0	36432854	G	A
7	chr7:36433442:A:T	0	36433442	T	A
7	chr7:36433984:C:T	0	36433984	T	C
7	chr7:36434271:T:C	0	36434271	C	T
7	chr7:36434457:G:A	0	36434457	A	G
7	chr7:36434774:G:A	0	36434774	A	G
7	chr7:36435026:T:C	0	36435026	C	T
7	chr7:36435118:T:C	0	36435118	C	T
7	chr7:36436013:G:A	0	36436013	A	G
7	chr7:36437709:A:G	0	36437709	G	A
7	chr7:36438203:T:G	0	36438203	G	T
7	chr7:36439068:G:A	0	36439068	A	G
7	chr7:36439609:G:A	0	36439609	A	G
7	chr7:36439811:G:T	0	36439811	T	G
7	chr7:36440029:C:A	0	36440029	A	C
7	chr7:36440439:C:T	0	36440439	T	C
7	chr7:36440758:A:G	0	36440758	G	A
7	chr7:36441201:T:C	0	36441201	C	T
7	chr7:36441202:G:A	0	36441202	A	G
7	chr7:36443194:A:G	0	36443194	G	A
7	chr7:36443487:TAA:T	0	36443487	T	TAA
7	chr7:36443604:T:C	0	36443604	C	T
7	chr7:36445876:T:C	0	36445876	C	T
7	chr7:36446251:T:C	0	36446251	C	T
7	chr7:36446993:G:A	0	36446993	A	G
7	chr7:36448692:T:C	0	36448692	C	T
7	chr7:36448804:T:C	0	36448804	C	T
7	chr7:36448918:C:T	0	36448918	T	C
7	chr7:36449868:A:G	0	36449868	G	A
7	chr7:36450989:G:T	0	36450989	T	G
7	chr7:36452202:G:A	0	36452202	A	G
7	chr7:36452436:G:A	0	36452436	A	G
7	chr7:36453000:C:T	0	36453000	T	C
7	chr7:36454813:G:A	0	36454813	A	G
7	chr7:36454815:G:A	0	36454815	A	G
7	chr7:36454956:T:G	0	36454956	G	T
7	chr7:36455695:A:G	0	36455695	G	A
7	chr7:36455883:T:C	0	36455883	C	T
7	chr7:36456159:A:G	0	36456159	G	A
7	chr7:36456377:TA:T	0	36456377	T	TA
7	chr7:36456395:C:T	0	36456395	T	C
7	chr7:36456812:TTGTC:T	0	36456812	T	TTGTC
7	chr7:36457732:C:T	0	36457732	T	C
7	chr7:36457832:G:A	0	36457832	A	G
7	chr7:36458756:G:A	0	36458756	A	G
7	chr7:36459030:G:T	0	36459030	T	G
7	chr7:36459818:G:A	0	36459818	A	G
7	chr7:36460046:G:A	0	36460046	A	G
7	chr7:36460833:G:A	0	36460833	A	G
7	chr7:36460842:T:G	0	36460842	G	T
7	chr7:36460880:AG:A	0	36460880	A	AG
7	chr7:36462241:G:A	0	36462241	A	G
7	chr7:36462376:A:AT	0	36462376	AT	A
7	chr7:36463014:G:T	0	36463014	T	G
7	chr7:36464003:G:A	0	36464003	A	G
7	chr7:36464291:A:G	0	36464291	G	A
7	chr7:36464461:T:C	0	36464461	C	T
7	chr7:36464697:A:T	0	36464697	T	A
7	chr7:36466659:G:A	0	36466659	A	G
7	chr7:36466755:G:A	0	36466755	A	G
7	chr7:36467616:C:T	0	36467616	T	C
7	chr7:36467689:G:A	0	36467689	A	G
7	chr7:36468076:C:T	0	36468076	T	C
7	chr7:36468087:C:T	0	36468087	T	C
7	chr7:36469162:C:T	0	36469162	T	C
7	chr7:36469259:G:T	0	36469259	T	G
7	chr7:36469473:G:C	0	36469473	C	G
7	chr7:36469528:G:A	0	36469528	A	G
7	chr7:36470434:G:A	0	36470434	A	G
7	chr7:36471473:A:G	0	36471473	G	A
7	chr7:36474008:C:A	0	36474008	A	C
7	chr7:36474065:C:G	0	36474065	G	C
7	chr7:36474400:A:T	0	36474400	T	A
7	chr7:36474403:C:T	0	36474403	T	C
7	chr7:36474489:G:T	0	36474489	T	G
7	chr7:36474497:G:A	0	36474497	A	G
7	chr7:36474645:A:G	0	36474645	G	A
7	chr7:36474815:G:A	0	36474815	A	G
7	chr7:36475265:T:C	0	36475265	C	T
7	chr7:36475301:G:T	0	36475301	T	G
7	chr7:36475473:G:A	0	36475473	A	G
7	chr7:36477297:T:A	0	36477297	A	T
7	chr7:36478402:C:T	0	36478402	T	C
7	chr7:36478433:G:C	0	36478433	C	G
7	chr7:36478625:C:T	0	36478625	T	C
7	chr7:36479657:C:T	0	36479657	T	C
7	chr7:36479806:C:G	0	36479806	G	C
7	chr7:36480042:C:T	0	36480042	T	C
7	chr7:36480421:T:C	0	36480421	C	T
7	chr7:36480486:G:A	0	36480486	A	G
7	chr7:36480505:T:A	0	36480505	A	T
7	chr7:36481198:C:T	0	36481198	T	C
7	chr7:36481206:G:T	0	36481206	T	G
7	chr7:36481488:A:G	0	36481488	G	A
7	chr7:36482711:G:A	0	36482711	A	G
7	chr7:36482847:C:A	0	36482847	A	C
7	chr7:36483047:T:C	0	36483047	C	T
7	chr7:36483091:A:G	0	36483091	G	A
7	chr7:36483141:T:C	0	36483141	C	T
7	chr7:36483295:A:G	0	36483295	G	A
7	chr7:36483344:G:A	0	36483344	A	G
7	chr7:36483466:G:A	0	36483466	A	G
7	chr7:36484223:A:G	0	36484223	G	A
7	chr7:36484361:T:C	0	36484361	C	T
7	chr7:36484532:T:C	0	36484532	C	T
7	chr7:36484673:C:G	0	36484673	G	C
7	chr7:36484874:A:C	0	36484874	C	A
7	chr7:36485457:T:G	0	36485457	G	T
7	chr7:36485713:G:A	0	36485713	A	G
7	chr7:36485851:C:T	0	36485851	T	C
7	chr7:36485976:G:A	0	36485976	A	G
7	chr7:36486069:A:G	0	36486069	G	A
7	chr7:36486117:T:C	0	36486117	C	T
7	chr7:36486339:G:T	0	36486339	T	G
7	chr7:36486433:A:G	0	36486433	G	A
7	chr7:36486455:G:A	0	36486455	A	G
7	chr7:36487159:T:C	0	36487159	C	T
7	chr7:36487206:A:C	0	36487206	C	A
7	chr7:36487355:A:G	0	36487355	G	A
7	chr7:36487598:T:C	0	36487598	C	T
7	chr7:36487659:A:G	0	36487659	G	A
7	chr7:36487734:T:G	0	36487734	G	T
7	chr7:36487976:A:G	0	36487976	G	A
7	chr7:36488196:T:C	0	36488196	C	T
7	chr7:36488308:T:C	0	36488308	C	T
7	chr7:36488406:A:G	0	36488406	G	A
7	chr7:36488927:A:G	0	36488927	G	A
7	chr7:36489213:A:G	0	36489213	G	A
7	chr7:36489476:C:T	0	36489476	T	C
7	chr7:36489481:G:A	0	36489481	A	G
7	chr7:36489638:A:G	0	36489638	G	A
7	chr7:36489785:G:A	0	36489785	A	G
7	chr7:36489961:C:T	0	36489961	T	C
7	chr7:36490147:A:G	0	36490147	G	A
7	chr7:36490346:G:A	0	36490346	A	G
7	chr7:36490478:T:C	0	36490478	C	T
7	chr7:36490523:A:G	0	36490523	G	A
7	chr7:36490667:G:A	0	36490667	A	G
7	chr7:36490789:A:G	0	36490789	G	A
7	chr7:36491017:C:T	0	36491017	T	C
7	chr7:36491312:A:G	0	36491312	G	A
7	chr7:36492737:G:A	0	36492737	A	G
7	chr7:36493488:T:A	0	36493488	A	T
7	chr7:36495506:A:C	0	36495506	C	A
7	chr7:36495645:A:G	0	36495645	G	A
7	chr7:36497474:G:A	0	36497474	A	G
7	chr7:36497937:G:A	0	36497937	A	G
7	chr7:36497945:G:A	0	36497945	A	G
7	chr7:36498695:G:C	0	36498695	C	G
7	chr7:36498973:A:G	0	36498973	G	A
7	chr7:36500998:G:A	0	36500998	A	G
7	chr7:36501543:G:A	0	36501543	A	G
7	chr7:36502304:C:T	0	36502304	T	C
7	chr7:36502577:C:T	0	36502577	T	C
7	chr7:36502620:T:C	0	36502620	C	T
7	chr7:36503481:G:A	0	36503481	A	G
7	chr7:36504474:G:A	0	36504474	A	G
7	chr7:36505171:C:G	0	36505171	G	C
7	chr7:36505713:C:CAA	0	36505713	CAA	C
7	chr7:36506676:G:C	0	36506676	C	G
7	chr7:36506752:T:G	0	36506752	G	T
7	chr7:36506796:G:A	0	36506796	A	G
7	chr7:36506880:A:C	0	36506880	C	A
7	chr7:36507009:T:C	0	36507009	C	T
7	chr7:36507350:G:A	0	36507350	A	G
7	chr7:36507368:A:G	0	36507368	G	A
7	chr7:36507523:A:G	0	36507523	G	A
7	chr7:36507531:T:C	0	36507531	C	T
7	chr7:36507544:G:A	0	36507544	A	G
7	chr7:36507557:G:A	0	36507557	A	G
7	chr7:36507637:G:A	0	36507637	A	G
7	chr7:36507776:T:G	0	36507776	G	T
7	chr7:36508059:A:G	0	36508059	G	A
7	chr7:36508081:C:T	0	36508081	T	C
7	chr7:36508281:G:T	0	36508281	T	G
7	chr7:36508371:A:G	0	36508371	G	A
7	chr7:36508777:T:A	0	36508777	A	T
7	chr7:36508849:C:T	0	36508849	T	C
7	chr7:36509477:G:A	0	36509477	A	G
7	chr7:36511546:A:ATT	0	36511546	ATT	A
7	chr7:36511982:T:G	0	36511982	G	T
7	chr7:36512105:G:A	0	36512105	A	G
7	chr7:36514192:C:T	0	36514192	T	C
7	chr7:36516872:T:C	0	36516872	C	T
7	chr7:36516987:C:T	0	36516987	T	C
7	chr7:36517091:T:A	0	36517091	A	T
7	chr7:36518290:A:G	0	36518290	G	A
7	chr7:36518498:T:G	0	36518498	G	T
7	chr7:36518527:C:T	0	36518527	T	C
7	chr7:36518637:G:C	0	36518637	C	G
7	chr7:36520477:G:A	0	36520477	A	G
7	chr7:36522638:G:A	0	36522638	A	G
7	chr7:36524074:A:C	0	36524074	C	A
7	chr7:36524605:G:A	0	36524605	A	G
7	chr7:36525098:C:T	0	36525098	T	C
7	chr7:36525866:C:T	0	36525866	T	C
7	chr7:36525964:C:T	0	36525964	T	C
7	chr7:36525987:C:T	0	36525987	T	C
7	chr7:36526370:G:A	0	36526370	A	G
7	chr7:36526414:G:A	0	36526414	A	G
7	chr7:36526909:G:A	0	36526909	A	G
7	chr7:36527600:C:T	0	36527600	T	C
7	chr7:36527680:C:T	0	36527680	T	C
7	chr7:36527806:T:C	0	36527806	C	T
7	chr7:36528176:A:G	0	36528176	G	A
7	chr7:36528905:G:A	0	36528905	A	G
7	chr7:36529153:G:T	0	36529153	T	G
7	chr7:36529413:C:T	0	36529413	T	C
7	chr7:36529579:T:TG	0	36529579	TG	T
7	chr7:36529593:G:A	0	36529593	A	G
7	chr7:36530578:C:T	0	36530578	T	C
7	chr7:36530974:TG:T	0	36530974	T	TG
7	chr7:36531065:C:T	0	36531065	T	C
7	chr7:36531409:C:T	0	36531409	T	C
7	chr7:36531815:A:G	0	36531815	G	A
7	chr7:36533160:T:C	0	36533160	C	T
7	chr7:36533445:G:A	0	36533445	A	G
7	chr7:36533697:GTGTT:G	0	36533697	G	GTGTT
7	chr7:36534699:G:T	0	36534699	T	G
7	chr7:36535152:G:A	0	36535152	A	G
7	chr7:36535372:C:T	0	36535372	T	C
7	chr7:36535733:T:C	0	36535733	C	T
7	chr7:36535871:T:C	0	36535871	C	T
7	chr7:36535980:T:G	0	36535980	G	T
7	chr7:36536462:T:C	0	36536462	C	T
7	chr7:36537095:T:C	0	36537095	C	T
7	chr7:36537101:A:G	0	36537101	G	A
7	chr7:36537441:G:A	0	36537441	A	G
7	chr7:36537976:G:A	0	36537976	A	G
7	chr7:36538255:C:T	0	36538255	T	C
7	chr7:36539299:G:T	0	36539299	T	G
7	chr7:36539908:G:C	0	36539908	C	G
7	chr7:36541108:T:C	0	36541108	C	T
7	chr7:36542329:T:C	0	36542329	C	T
7	chr7:36542769:T:G	0	36542769	G	T
7	chr7:36543198:T:C	0	36543198	C	T
7	chr7:36544084:C:A	0	36544084	A	C
7	chr7:36544280:A:G	0	36544280	G	A
7	chr7:36545269:C:T	0	36545269	T	C
```
