## Supplementary material for "Characterization of shared and ancestry-specific signals driving complex traits using multi-ancestry fine-mapping": mesusieoutput

```
                 eur          afr      eur_afr
   [1,] 0.0002720551 0.0001841376 6.531253e-05
   [2,] 0.0002742077 0.0001840420 6.566437e-05
   [3,] 0.0002648122 0.0002020656 6.486567e-05
   [4,] 0.0005272036 0.0002283041 1.040086e-04
   [5,] 0.0002596852 0.0001682589 5.834382e-05
   [6,] 0.0005726193 0.0002309047 1.022307e-04
   [7,] 0.0007046044 0.0002005333 1.912747e-04
   [8,] 0.0002565986 0.0001669000 5.468002e-05
   [9,] 0.0002928373 0.0002281378 7.323785e-05
  [10,] 0.0002903159 0.0001992513 6.787907e-05
  [11,] 0.0002718187 0.0002648790 1.002755e-04
  [12,] 0.0002921121 0.0002277938 7.325389e-05
  [13,] 0.0002927828 0.0002287284 7.311050e-05
  [14,] 0.0002757588 0.0002477244 7.894586e-05
  [15,] 0.0002938108 0.0002294208 7.301140e-05
  [16,] 0.0002592103 0.0001788127 6.215821e-05
  [17,] 0.0002590716 0.0001810142 6.306321e-05
  [18,] 0.0002635560 0.0002434638 8.208413e-05
  [19,] 0.0002567466 0.0001854006 6.162063e-05
  [20,] 0.0002580160 0.0001700564 5.758629e-05
  [21,] 0.0002740718 0.0002301598 7.195725e-05
  [22,] 0.0002610852 0.0001861034 6.377291e-05
  [23,] 0.0002733501 0.0002321489 7.190396e-05
  [24,] 0.0002620738 0.0002827941 8.822531e-05
  [25,] 0.0002728517 0.0002347358 7.198375e-05
  [26,] 0.0002605205 0.0002047194 7.165732e-05
  [27,] 0.0002612273 0.0002087831 7.398893e-05
  [28,] 0.0002614951 0.0002352961 7.795281e-05
  [29,] 0.0002700979 0.0002732942 7.823105e-05
  [30,] 0.0002567866 0.0002030214 6.450901e-05
  [31,] 0.0002596587 0.0002073808 6.350604e-05
  [32,] 0.0002619835 0.0002665918 8.411252e-05
  [33,] 0.0002614018 0.0002645337 8.370073e-05
  [34,] 0.0002618407 0.0002670178 8.389727e-05
  [35,] 0.0002591868 0.0002065237 6.361723e-05
  [36,] 0.0002595081 0.0002100000 6.966004e-05
  [37,] 0.0002701827 0.0002304753 7.199045e-05
  [38,] 0.0002616556 0.0002623623 8.302638e-05
  [39,] 0.0002700420 0.0002338459 7.201204e-05
  [40,] 0.0002608821 0.0002997129 9.979273e-05
  [41,] 0.0002598921 0.0002156190 6.584187e-05
  [42,] 0.0002604287 0.0002113544 6.482964e-05
  [43,] 0.0002608693 0.0002101261 7.015371e-05
  [44,] 0.0002590011 0.0002097709 6.937344e-05
  [45,] 0.0002614845 0.0002645037 8.364673e-05
  [46,] 0.0002614949 0.0002082007 6.659535e-05
  [47,] 0.0002615259 0.0002647687 8.369031e-05
  [48,] 0.0002609010 0.0002982978 9.922204e-05
  [49,] 0.0002689064 0.0002311121 7.023894e-05
  [50,] 0.0002600694 0.0002037404 6.712985e-05
  [51,] 0.0002614837 0.0002673325 8.433467e-05
  [52,] 0.0002603184 0.0002019692 6.658873e-05
  [53,] 0.0002571525 0.0001855221 6.450762e-05
  [54,] 0.0002632537 0.0002029117 6.926272e-05
  [55,] 0.0002628411 0.0002106077 7.191994e-05
  [56,] 0.0002615354 0.0002678810 8.434926e-05
  [57,] 0.0002614712 0.0001936361 6.740927e-05
  [58,] 0.0002615617 0.0002661624 8.400235e-05
  [59,] 0.0002566120 0.0001696917 5.787764e-05
  [60,] 0.0002632582 0.0002065941 7.075668e-05
  [61,] 0.0002612162 0.0002614640 8.318322e-05
  [62,] 0.0002623062 0.0001859295 6.726990e-05
  [63,] 0.0002611516 0.0002716949 8.570009e-05
  [64,] 0.0002621685 0.0001810907 6.420492e-05
  [65,] 0.0002615000 0.0002565679 8.457640e-05
  [66,] 0.0002603370 0.0002465170 7.852768e-05
  [67,] 0.0002606917 0.0003630358 1.105530e-04
  [68,] 0.0002658350 0.0001954961 6.467722e-05
  [69,] 0.0002553366 0.0002699884 9.354060e-05
  [70,] 0.0002634329 0.0003186969 9.233236e-05
  [71,] 0.0002632040 0.0002798354 8.390634e-05
  [72,] 0.0002619215 0.0001798775 5.981891e-05
  [73,] 0.0002598215 0.0002457985 9.106147e-05
  [74,] 0.0002624360 0.0002598551 8.107190e-05
  [75,] 0.0002620349 0.0001799116 6.001754e-05
  [76,] 0.0002588976 0.0002424272 8.869672e-05
  [77,] 0.0002593966 0.0001805838 6.362901e-05
  [78,] 0.0002616949 0.0002909174 8.776144e-05
  [79,] 0.0002621844 0.0001852350 6.160837e-05
  [80,] 0.0002620953 0.0001905254 6.392051e-05
  [81,] 0.0002647836 0.0002277968 7.339035e-05
  [82,] 0.0002652120 0.0002546413 7.627857e-05
  [83,] 0.0002633498 0.0002474149 9.445377e-05
  [84,] 0.0002655044 0.0002072162 7.014136e-05
  [85,] 0.0002553735 0.0001612673 5.300402e-05
  [86,] 0.0002619192 0.0001864928 6.201093e-05
  [87,] 0.0002591756 0.0002575475 8.289301e-05
  [88,] 0.0002587503 0.0002969000 9.584143e-05
  [89,] 0.0002646902 0.0002204632 7.346414e-05
  [90,] 0.0002700199 0.0002383260 9.343017e-05
  [91,] 0.0002550392 0.0002812176 9.643279e-05
  [92,] 0.0002553070 0.0001658464 5.562452e-05
  [93,] 0.0002553519 0.0001606317 5.306604e-05
  [94,] 0.0002556985 0.0001588109 5.253855e-05
  [95,] 0.0002616491 0.0002574379 8.434803e-05
  [96,] 0.0002617838 0.0002559128 8.370280e-05
  [97,] 0.0002599912 0.0002611194 9.145191e-05
  [98,] 0.0002596870 0.0002342121 8.105527e-05
  [99,] 0.0002612188 0.0002300467 6.969841e-05
 [100,] 0.0002540701 0.0001810680 5.927540e-05
 [101,] 0.0002586540 0.0003594972 1.149161e-04
 [102,] 0.0002559508 0.0001885636 6.448019e-05
 [103,] 0.0002646859 0.0002069458 7.752245e-05
 [104,] 0.0002595157 0.0001848235 5.956495e-05
 [105,] 0.0002636412 0.0002493426 7.252856e-05
 [106,] 0.0002584231 0.0003181572 1.032892e-04
 [107,] 0.0002585572 0.0003301241 1.046842e-04
 [108,] 0.0002611196 0.0002593702 8.783525e-05
 [109,] 0.0002589409 0.0005133996 1.592863e-04
 [110,] 0.0002649217 0.0002403956 8.246617e-05
 [111,] 0.0002693209 0.0002253337 7.291527e-05
 [112,] 0.0002655114 0.0002256285 7.739549e-05
 [113,] 0.0002583726 0.0002978329 9.721546e-05
 [114,] 0.0002576328 0.0003116217 9.844816e-05
 [115,] 0.0002583690 0.0002954096 9.651396e-05
 [116,] 0.0002584445 0.0003299753 1.075592e-04
 [117,] 0.0002604816 0.0002565249 8.390324e-05
 [118,] 0.0002607409 0.0002638660 8.502566e-05
 [119,] 0.0002605839 0.0001910373 6.049960e-05
 [120,] 0.0002614340 0.0001908717 6.036749e-05
 [121,] 0.0002585045 0.0003737032 1.189275e-04
 [122,] 0.0002584512 0.0003740840 1.201367e-04
 [123,] 0.0002613951 0.0001910700 6.042029e-05
 [124,] 0.0002583158 0.0002209016 7.259665e-05
 [125,] 0.0002584716 0.0003343349 1.074027e-04
 [126,] 0.0002581309 0.0003547232 1.150864e-04
 [127,] 0.0002593895 0.0001912051 6.091394e-05
 [128,] 0.0002580869 0.0002193154 7.146622e-05
 [129,] 0.0002600177 0.0001773377 6.032504e-05
 [130,] 0.0002580770 0.0002236854 7.285000e-05
 [131,] 0.0002585016 0.0002104219 6.849026e-05
 [132,] 0.0002581363 0.0003534996 1.139942e-04
 [133,] 0.0002582693 0.0002700803 8.642814e-05
 [134,] 0.0002581336 0.0003529008 1.141645e-04
 [135,] 0.0002581397 0.0003543734 1.140103e-04
 [136,] 0.0002584070 0.0002392926 7.754906e-05
 [137,] 0.0002581714 0.0002256274 7.305400e-05
 [138,] 0.0002585233 0.0002593907 8.351431e-05
 [139,] 0.0002584235 0.0002174365 7.077308e-05
 [140,] 0.0002582278 0.0002764405 8.864971e-05
 [141,] 0.0002584642 0.0003498631 1.129218e-04
 [142,] 0.0002619497 0.0002638792 9.082599e-05
 [143,] 0.0002584613 0.0003472758 1.124281e-04
 [144,] 0.0002584618 0.0002185341 7.108376e-05
 [145,] 0.0002584143 0.0002887924 9.369636e-05
 [146,] 0.0002581864 0.0003673126 1.204739e-04
 [147,] 0.0002584271 0.0002432212 7.873416e-05
 [148,] 0.0002584593 0.0003431148 1.109675e-04
 [149,] 0.0002641100 0.0002031603 6.699207e-05
 [150,] 0.0002616233 0.0002628246 8.997182e-05
 [151,] 0.0002584396 0.0002362560 7.646367e-05
 [152,] 0.0002584481 0.0003365330 1.089759e-04
 [153,] 0.0002643557 0.0002033053 6.659912e-05
 [154,] 0.0002583627 0.0003193955 1.033622e-04
 [155,] 0.0002584524 0.0003590912 1.149274e-04
 [156,] 0.0002584492 0.0003499222 1.135196e-04
 [157,] 0.0002630364 0.0002908072 9.110308e-05
 [158,] 0.0002581752 0.0003645529 1.193757e-04
 [159,] 0.0002640234 0.0002068293 6.721266e-05
 [160,] 0.0002581203 0.0004715563 1.500915e-04
 [161,] 0.0002581586 0.0003645419 1.188940e-04
 [162,] 0.0002581629 0.0003666115 1.197146e-04
 [163,] 0.0002581729 0.0003676764 1.203182e-04
 [164,] 0.0002581196 0.0004561911 1.455915e-04
 [165,] 0.0002588292 0.0001864474 6.184334e-05
 [166,] 0.0002777639 0.0002251745 7.459893e-05
 [167,] 0.0002581296 0.0004667094 1.482964e-04
 [168,] 0.0002581644 0.0003653744 1.193894e-04
 [169,] 0.0002642247 0.0002012817 6.672385e-05
 [170,] 0.0002583757 0.0002226876 6.993810e-05
 [171,] 0.0002581279 0.0004730536 1.501436e-04
 [172,] 0.0002581649 0.0003714937 1.213389e-04
 [173,] 0.0002581926 0.0004682920 1.470310e-04
 [174,] 0.0002581430 0.0003635139 1.179262e-04
 [175,] 0.0002587930 0.0001769023 5.695797e-05
 [176,] 0.0002581715 0.0003653450 1.195945e-04
 [177,] 0.0002580434 0.0003384280 1.102263e-04
 [178,] 0.0002581522 0.0003631397 1.182640e-04
 [179,] 0.0002556607 0.0002852972 9.212981e-05
 [180,] 0.0002587706 0.0002200705 6.865206e-05
 [181,] 0.0002581563 0.0003553338 1.159060e-04
 [182,] 0.0002624581 0.0003018881 9.400789e-05
 [183,] 0.0002581412 0.0004707934 1.489700e-04
 [184,] 0.0002581525 0.0003561743 1.160545e-04
 [185,] 0.0002668706 0.0001686080 5.598002e-05
 [186,] 0.0002582129 0.0003624255 1.194476e-04
 [187,] 0.0002613860 0.0002720221 9.135547e-05
 [188,] 0.0002557945 0.0002575780 8.477219e-05
 [189,] 0.0002581311 0.0004718610 1.497441e-04
 [190,] 0.0002580407 0.0002550004 8.290156e-05
 [191,] 0.0002580438 0.0003296147 1.070717e-04
 [192,] 0.0002581507 0.0004828671 1.522618e-04
 [193,] 0.0002581508 0.0003634159 1.182754e-04
 [194,] 0.0002640460 0.0002006900 6.622602e-05
 [195,] 0.0002587677 0.0002171792 6.786547e-05
 [196,] 0.0002581634 0.0004688260 1.476304e-04
 [197,] 0.0002586871 0.0001643284 5.463465e-05
 [198,] 0.0002645148 0.0002010398 6.637281e-05
 [199,] 0.0002604800 0.0002545764 8.327767e-05
 [200,] 0.0002581506 0.0003565523 1.161975e-04
 [201,] 0.0002580477 0.0002521951 8.192365e-05
 [202,] 0.0002612409 0.0002738573 9.153134e-05
 [203,] 0.0002581555 0.0003615213 1.178582e-04
 [204,] 0.0002581189 0.0004726751 1.508062e-04
 [205,] 0.0002580302 0.0002521090 8.216952e-05
 [206,] 0.0002580272 0.0002502841 8.165049e-05
 [207,] 0.0002580482 0.0002504802 8.140247e-05
 [208,] 0.0002581153 0.0004741484 1.514811e-04
 [209,] 0.0002581480 0.0003792652 1.231998e-04
 [210,] 0.0002643153 0.0002005048 6.624159e-05
 [211,] 0.0002581655 0.0004797825 1.508625e-04
 [212,] 0.0002589120 0.0002165856 6.756269e-05
 [213,] 0.0002581485 0.0003552987 1.156631e-04
 [214,] 0.0002590748 0.0002053745 6.440163e-05
 [215,] 0.0002581364 0.0004702485 1.488897e-04
 [216,] 0.0002581555 0.0003554652 1.159130e-04
 [217,] 0.0002582086 0.0005226584 1.625978e-04
 [218,] 0.0002581579 0.0003773989 1.230444e-04
 [219,] 0.0002581405 0.0003841446 1.240161e-04
 [220,] 0.0002582324 0.0003843563 1.269283e-04
 [221,] 0.0002639867 0.0002009101 6.627112e-05
 [222,] 0.0002581394 0.0004706463 1.490494e-04
 [223,] 0.0002581757 0.0004947553 1.557688e-04
 [224,] 0.0002581685 0.0003710420 1.212865e-04
 [225,] 0.0002581202 0.0004779951 1.523258e-04
 [226,] 0.0002581240 0.0004744406 1.510294e-04
 [227,] 0.0002581347 0.0004705830 1.491501e-04
 [228,] 0.0002634306 0.0001908787 6.256794e-05
 [229,] 0.0002643646 0.0002015418 6.638243e-05
 [230,] 0.0002581183 0.0004740577 1.511223e-04
 [231,] 0.0002581213 0.0004797122 1.526245e-04
 [232,] 0.0002581469 0.0003636491 1.182024e-04
 [233,] 0.0002581423 0.0003654803 1.184100e-04
 [234,] 0.0002581430 0.0003624255 1.175536e-04
 [235,] 0.0002581211 0.0004733062 1.508341e-04
 [236,] 0.0002580349 0.0002593703 8.436245e-05
 [237,] 0.0002648389 0.0002092959 7.270381e-05
 [238,] 0.0002580442 0.0002494927 8.113229e-05
 [239,] 0.0002581593 0.0003610628 1.178050e-04
 [240,] 0.0002581190 0.0004736717 1.509780e-04
 [241,] 0.0002581170 0.0004983313 1.587142e-04
 [242,] 0.0002580248 0.0002557178 8.343488e-05
 [243,] 0.0002586072 0.0002176928 6.816494e-05
 [244,] 0.0002581487 0.0003700863 1.202631e-04
 [245,] 0.0002615233 0.0002739454 9.250045e-05
 [246,] 0.0002632722 0.0002538083 8.360388e-05
 [247,] 0.0002581446 0.0003581925 1.160578e-04
 [248,] 0.0002617373 0.0002659380 9.144839e-05
 [249,] 0.0002581362 0.0003706292 1.204652e-04
 [250,] 0.0002581448 0.0003726273 1.209337e-04
 [251,] 0.0002581147 0.0005000492 1.598826e-04
 [252,] 0.0002581396 0.0004823193 1.525177e-04
 [253,] 0.0002581169 0.0004782207 1.525577e-04
 [254,] 0.0002638493 0.0002007578 6.625172e-05
 [255,] 0.0002623937 0.0003020833 9.417001e-05
 [256,] 0.0002580367 0.0004160458 1.349146e-04
 [257,] 0.0002580395 0.0003991897 1.285887e-04
 [258,] 0.0002581502 0.0004866359 1.534201e-04
 [259,] 0.0002580724 0.0002548433 8.251510e-05
 [260,] 0.0002580754 0.0002565887 8.303821e-05
 [261,] 0.0002581467 0.0003775632 1.226201e-04
 [262,] 0.0002581406 0.0003730485 1.204176e-04
 [263,] 0.0002581597 0.0003749766 1.222970e-04
 [264,] 0.0002645441 0.0002013378 6.634685e-05
 [265,] 0.0002591360 0.0002160279 6.722721e-05
 [266,] 0.0002592127 0.0001639048 5.422917e-05
 [267,] 0.0002713595 0.0001689020 5.614036e-05
 [268,] 0.0002613901 0.0002738975 9.210168e-05
 [269,] 0.0002581531 0.0003637827 1.184235e-04
 [270,] 0.0002580542 0.0003357050 1.097146e-04
 [271,] 0.0002643328 0.0002382574 8.084893e-05
 [272,] 0.0002639851 0.0002113851 6.935923e-05
 [273,] 0.0002662727 0.0002566247 8.892022e-05
 [274,] 0.0002581543 0.0003625541 1.180965e-04
 [275,] 0.0002580396 0.0002478581 8.071496e-05
 [276,] 0.0002581800 0.0003598929 1.179435e-04
 [277,] 0.0002632909 0.0002086536 6.890735e-05
 [278,] 0.0002581657 0.0003583950 1.171511e-04
 [279,] 0.0002671320 0.0001962221 6.054684e-05
 [280,] 0.0002581644 0.0003508347 1.146766e-04
 [281,] 0.0002581245 0.0004667926 1.485394e-04
 [282,] 0.0002580470 0.0003240717 1.055565e-04
 [283,] 0.0002579804 0.0003704138 1.156119e-04
 [284,] 0.0002582230 0.0003279490 1.016208e-04
 [285,] 0.0002584443 0.0004498839 1.344717e-04
 [286,] 0.0002580524 0.0004594681 1.405079e-04
 [287,] 0.0002581639 0.0004365539 1.373912e-04
 [288,] 0.0002596345 0.0001648597 5.515283e-05
 [289,] 0.0002642002 0.0001976171 6.563405e-05
 [290,] 0.0002581495 0.0002515674 8.090023e-05
 [291,] 0.0002581686 0.0003622203 1.151741e-04
 [292,] 0.0002558768 0.0002564192 8.485800e-05
 [293,] 0.0002582372 0.0004162487 1.300294e-04
 [294,] 0.0002600198 0.0002078475 6.442979e-05
 [295,] 0.0002640925 0.0002991386 9.038234e-05
 [296,] 0.0002582204 0.0003731479 1.144580e-04
 [297,] 0.0002581792 0.0003635845 1.154000e-04
 [298,] 0.0002581553 0.0003690269 1.174716e-04
 [299,] 0.0002642692 0.0002030718 6.715928e-05
 [300,] 0.0002581310 0.0003787448 1.212077e-04
 [301,] 0.0002581561 0.0003697223 1.177125e-04
 [302,] 0.0002581531 0.0003792472 1.207129e-04
 [303,] 0.0002597514 0.0002164536 6.684419e-05
 [304,] 0.0002637774 0.0001975730 6.563623e-05
 [305,] 0.0002580142 0.0002580732 8.396748e-05
 [306,] 0.0002581230 0.0003421644 1.101314e-04
 [307,] 0.0002584066 0.0002647378 8.281444e-05
 [308,] 0.0002580932 0.0003602451 1.115919e-04
 [309,] 0.0002580011 0.0003667856 1.140492e-04
 [310,] 0.0002580828 0.0002583182 8.336150e-05
 [311,] 0.0002581650 0.0003787828 1.243931e-04
 [312,] 0.0002640495 0.0002622347 8.514069e-05
 [313,] 0.0002639885 0.0002016496 6.706689e-05
 [314,] 0.0002604328 0.0002647587 8.667090e-05
 [315,] 0.0002580437 0.0002624066 8.504421e-05
 [316,] 0.0002609897 0.0002271782 7.217273e-05
 [317,] 0.0002581262 0.0003428177 1.114617e-04
 [318,] 0.0002583500 0.0002278384 7.252797e-05
 [319,] 0.0002579661 0.0003645085 1.137340e-04
 [320,] 0.0002582042 0.0001929035 6.282749e-05
 [321,] 0.0002578017 0.0003569252 1.134079e-04
 [322,] 0.0002578845 0.0001910632 6.254167e-05
 [323,] 0.0002599157 0.0001933728 6.050050e-05
 [324,] 0.0002569379 0.0002187151 7.160844e-05
 [325,] 0.0002573135 0.0001996990 6.618168e-05
 [326,] 0.0002568928 0.0001850541 6.097413e-05
 [327,] 0.0002578734 0.0002601879 8.741293e-05
 [328,] 0.0002572009 0.0001645169 5.420905e-05
 [329,] 0.0002655702 0.0002128319 7.243003e-05
 [330,] 0.0002635036 0.0002450576 8.557715e-05
 [331,] 0.0002633811 0.0002148528 7.322765e-05
 [332,] 0.0002569891 0.0001698158 5.583768e-05
 [333,] 0.0002708492 0.0002656128 8.290664e-05
 [334,] 0.0002622109 0.0002404491 7.931250e-05
 [335,] 0.0002570376 0.0001693553 5.575443e-05
 [336,] 0.0002587975 0.0002029478 6.941834e-05
 [337,] 0.0002573378 0.0001728480 5.700029e-05
 [338,] 0.0002573614 0.0001925458 6.376019e-05
 [339,] 0.0002573106 0.0001913755 6.305190e-05
 [340,] 0.0002569663 0.0001992778 6.588800e-05
 [341,] 0.0002632051 0.0002620492 9.142654e-05
 [342,] 0.0002638328 0.0002271221 6.778061e-05
 [343,] 0.0002620424 0.0002436633 8.098913e-05
 [344,] 0.0002659096 0.0002242265 7.333730e-05
 [345,] 0.0002713694 0.0002081863 6.088249e-05
 [346,] 0.0002574776 0.0001765462 5.795614e-05
 [347,] 0.0002652046 0.0002400142 7.992159e-05
 [348,] 0.0002607053 0.0002227511 7.431833e-05
 [349,] 0.0002620178 0.0002856811 9.870418e-05
 [350,] 0.0002632130 0.0002471298 8.260097e-05
 [351,] 0.0002584046 0.0002907922 8.828972e-05
 [352,] 0.0002580828 0.0002328741 7.259418e-05
 [353,] 0.0002620367 0.0002219216 7.385754e-05
 [354,] 0.0002606162 0.0002547146 8.495886e-05
 [355,] 0.0002551862 0.0001737186 5.874215e-05
 [356,] 0.0002605677 0.0002532069 8.426419e-05
 [357,] 0.0002541284 0.0001889353 6.146183e-05
 [358,] 0.0002541022 0.0001898560 6.193943e-05
 [359,] 0.0002605386 0.0002532613 8.430242e-05
 [360,] 0.0002551196 0.0003401277 1.164583e-04
 [361,] 0.0002605709 0.0002532864 8.430323e-05
 [362,] 0.0002551860 0.0003622920 1.246431e-04
 [363,] 0.0002545983 0.0001646568 5.483004e-05
 [364,] 0.0002541330 0.0001881294 6.195844e-05
 [365,] 0.0002556794 0.0002532900 8.677919e-05
 [366,] 0.0002541421 0.0001683965 5.556446e-05
 [367,] 0.0002541068 0.0001588861 5.247919e-05
 [368,] 0.0002595969 0.0002474358 8.217360e-05
 [369,] 0.0002541001 0.0001999547 6.514077e-05
 [370,] 0.0002556430 0.0001642991 5.526551e-05
 [371,] 0.0002555542 0.0001792951 6.083692e-05
 [372,] 0.0002609356 0.0002540470 8.508847e-05
 [373,] 0.0002547912 0.0001961802 6.604386e-05
 [374,] 0.0002610304 0.0002460817 7.861386e-05
 [375,] 0.0002608781 0.0002461441 7.883676e-05
 [376,] 0.0002539833 0.0003701804 1.176592e-04
 [377,] 0.0002539978 0.0003842677 1.230910e-04
 [378,] 0.0002606048 0.0002539468 8.462049e-05
 [379,] 0.0002541139 0.0001780418 5.859448e-05
 [380,] 0.0002538605 0.0001585845 5.226078e-05
 [381,] 0.0002606635 0.0002539822 8.471735e-05
 [382,] 0.0002551567 0.0003748825 1.289070e-04
 [383,] 0.0002604856 0.0002395742 7.903181e-05
 [384,] 0.0002542675 0.0001582338 5.227016e-05
 [385,] 0.0002540964 0.0001751433 5.751316e-05
 [386,] 0.0002606828 0.0002539710 8.473996e-05
 [387,] 0.0002604801 0.0002398101 7.893818e-05
 [388,] 0.0002555012 0.0002553977 8.721378e-05
 [389,] 0.0002541058 0.0001746064 5.741522e-05
 [390,] 0.0002552920 0.0003704749 1.279901e-04
 [391,] 0.0002607686 0.0002538877 8.481515e-05
 [392,] 0.0002628165 0.0002280838 7.565479e-05
 [393,] 0.0002549447 0.0001568607 5.195467e-05
 [394,] 0.0002541064 0.0001757151 5.777760e-05
 [395,] 0.0002541254 0.0001740494 5.729602e-05
 [396,] 0.0002555464 0.0002556573 8.739308e-05
 [397,] 0.0002604688 0.0002398087 7.893928e-05
 [398,] 0.0002606487 0.0002539500 8.468452e-05
 [399,] 0.0002541086 0.0001773021 5.832166e-05
 [400,] 0.0002558661 0.0002544099 8.748684e-05
 [401,] 0.0002624572 0.0002471884 8.383294e-05
 [402,] 0.0002552444 0.0003720595 1.283298e-04
 [403,] 0.0002552054 0.0003694333 1.272254e-04
 [404,] 0.0002606709 0.0002527194 8.427570e-05
 [405,] 0.0002606680 0.0002536671 8.460783e-05
 [406,] 0.0002557636 0.0002624229 9.028003e-05
 [407,] 0.0002555198 0.0002557173 8.736653e-05
 [408,] 0.0002541162 0.0001813270 5.931064e-05
 [409,] 0.0002541269 0.0001834007 5.986982e-05
 [410,] 0.0002541452 0.0001825213 5.948923e-05
 [411,] 0.0002548980 0.0003675614 1.249711e-04
 [412,] 0.0002608930 0.0002549950 8.550900e-05
 [413,] 0.0002575971 0.0002464607 8.686226e-05
 [414,] 0.0002660267 0.0002500133 8.484619e-05
 [415,] 0.0002603357 0.0001900114 5.778330e-05
 [416,] 0.0002572679 0.0003676202 1.343145e-04
 [417,] 0.0002566927 0.0002463563 8.554208e-05
 [418,] 0.0002658494 0.0002500435 8.479650e-05
 [419,] 0.0002556730 0.0001608274 5.340596e-05
 [420,] 0.0002651039 0.0002435282 7.944628e-05
 [421,] 0.0002572301 0.0003484260 1.267152e-04
 [422,] 0.0002582080 0.0002007288 6.114288e-05
 [423,] 0.0002569789 0.0001655861 5.288005e-05
 [424,] 0.0002582393 0.0001938138 5.942095e-05
 [425,] 0.0002652058 0.0002435546 7.944703e-05
 [426,] 0.0002646298 0.0002459436 7.860295e-05
 [427,] 0.0002632612 0.0001571483 5.155554e-05
 [428,] 0.0002600931 0.0002476262 8.161029e-05
 [429,] 0.0002619350 0.0002599254 8.695948e-05
 [430,] 0.0002658050 0.0002500752 8.483601e-05
 [431,] 0.0002644374 0.0002430891 7.924098e-05
 [432,] 0.0002639887 0.0001582638 5.092506e-05
 [433,] 0.0002568474 0.0003636682 1.314853e-04
 [434,] 0.0002574080 0.0002409666 8.439928e-05
 [435,] 0.0002657002 0.0002500200 8.473747e-05
 [436,] 0.0002566577 0.0003577909 1.286508e-04
 [437,] 0.0002584035 0.0001926221 5.905480e-05
 [438,] 0.0002652907 0.0002500193 8.458539e-05
 [439,] 0.0002552681 0.0001552759 5.114546e-05
 [440,] 0.0002652888 0.0002546772 8.382952e-05
 [441,] 0.0002573599 0.0002388477 8.347332e-05
 [442,] 0.0002573565 0.0001613574 5.300231e-05
 [443,] 0.0002552742 0.0001564228 5.111574e-05
 [444,] 0.0002570390 0.0003528484 1.279003e-04
 [445,] 0.0002575535 0.0003599943 1.321601e-04
 [446,] 0.0002570846 0.0003622774 1.316888e-04
 [447,] 0.0002556718 0.0001565971 5.111690e-05
 [448,] 0.0002651226 0.0002506715 8.676582e-05
 [449,] 0.0002638960 0.0001580250 5.095438e-05
 [450,] 0.0002554125 0.0001589609 5.157158e-05
 [451,] 0.0002571822 0.0003699572 1.349633e-04
 [452,] 0.0002567900 0.0003710878 1.341358e-04
 [453,] 0.0002569001 0.0003723142 1.349618e-04
 [454,] 0.0002570203 0.0003661837 1.329808e-04
 [455,] 0.0002662997 0.0001568057 5.088104e-05
 [456,] 0.0002548598 0.0001573557 5.225567e-05
 [457,] 0.0002572913 0.0003746410 1.371096e-04
 [458,] 0.0002554979 0.0001582909 5.243755e-05
 [459,] 0.0002653945 0.0002502769 8.494776e-05
 [460,] 0.0002579172 0.0002623565 9.377952e-05
 [461,] 0.0002553982 0.0001600852 5.336807e-05
 [462,] 0.0002553948 0.0001601419 5.339378e-05
 [463,] 0.0002649399 0.0001552914 5.110354e-05
 [464,] 0.0002562581 0.0004211095 1.509374e-04
 [465,] 0.0002647278 0.0001551880 5.111592e-05
 [466,] 0.0002567913 0.0002647498 9.308376e-05
 [467,] 0.0002565123 0.0004088889 1.474359e-04
 [468,] 0.0002652940 0.0002500376 8.461269e-05
 [469,] 0.0002563327 0.0004109591 1.474811e-04
 [470,] 0.0002561128 0.0004145925 1.478721e-04
 [471,] 0.0002624687 0.0002726100 8.748369e-05
 [472,] 0.0002656488 0.0002498417 8.447050e-05
 [473,] 0.0002617124 0.0001843943 5.824182e-05
 [474,] 0.0002659817 0.0002498388 8.480118e-05
 [475,] 0.0002630679 0.0003370856 1.247564e-04
 [476,] 0.0002617673 0.0002563561 8.456112e-05
 [477,] 0.0002639708 0.0002148088 7.171740e-05
 [478,] 0.0002618902 0.0002573066 8.468219e-05
 [479,] 0.0002618425 0.0002573473 8.474740e-05
 [480,] 0.0002623731 0.0002499662 8.287922e-05
 [481,] 0.0002625543 0.0002499490 8.309017e-05
 [482,] 0.0002595374 0.0003828363 1.311543e-04
 [483,] 0.0002608783 0.0002617763 8.612410e-05
 [484,] 0.0002625679 0.0002499653 8.308458e-05
 [485,] 0.0002617564 0.0002571808 8.485035e-05
 [486,] 0.0002653757 0.0003319200 1.275262e-04
 [487,] 0.0002617794 0.0002571959 8.479928e-05
 [488,] 0.0002629214 0.0002499469 8.319428e-05
 [489,] 0.0002671166 0.0002476574 8.682321e-05
 [490,] 0.0002627658 0.0002499469 8.314646e-05
 [491,] 0.0002628528 0.0002499457 8.316731e-05
 [492,] 0.0002600715 0.0002563169 8.307781e-05
 [493,] 0.0002597550 0.0003475339 1.201912e-04
 [494,] 0.0002664632 0.0002077802 7.801303e-05
 [495,] 0.0002616870 0.0002581933 8.539794e-05
 [496,] 0.0002651597 0.0003227259 1.232900e-04
 [497,] 0.0002649961 0.0003441649 1.318693e-04
 [498,] 0.0002704266 0.0002155243 7.353554e-05
 [499,] 0.0002715724 0.0002439503 8.293842e-05
 [500,] 0.0002624388 0.0002498864 8.280472e-05
 [501,] 0.0002623559 0.0002695769 9.369594e-05
 [502,] 0.0002622923 0.0002680291 9.295285e-05
 [503,] 0.0002625350 0.0002498815 8.283845e-05
 [504,] 0.0002622479 0.0002479707 8.558516e-05
 [505,] 0.0002627729 0.0002498837 8.304450e-05
 [506,] 0.0002628048 0.0002499707 8.326517e-05
 [507,] 0.0002627649 0.0002694942 9.427527e-05
 [508,] 0.0002622751 0.0005622858 2.088482e-04
 [509,] 0.0002625484 0.0003786439 1.393928e-04
 [510,] 0.0002629736 0.0005730502 2.179339e-04
 [511,] 0.0002630789 0.0004385955 1.650584e-04
 [512,] 0.0002562088 0.0002261629 7.347958e-05
 [513,] 0.0002601902 0.0002279858 7.416730e-05
 [514,] 0.0002564038 0.0002256220 7.339510e-05
 [515,] 0.0002620474 0.0002704561 8.761294e-05
 [516,] 0.0002634674 0.0004417655 1.677393e-04
 [517,] 0.0002633054 0.0004324096 1.634155e-04
 [518,] 0.0002633421 0.0004102638 1.546917e-04
 [519,] 0.0002639795 0.0003275233 1.231461e-04
 [520,] 0.0002630205 0.0003404378 1.260675e-04
 [521,] 0.0002617253 0.0002721102 8.834273e-05
 [522,] 0.0002619920 0.0001838464 6.363085e-05
 [523,] 0.0002622264 0.0002442574 8.721340e-05
 [524,] 0.0002615887 0.0002666333 8.734547e-05
 [525,] 0.0002739323 0.0002236452 8.188691e-05
 [526,] 0.0002702650 0.0003378051 1.464229e-04
 [527,] 0.0002653486 0.0002322282 7.674378e-05
 [528,] 0.0002957764 0.0003039108 2.059732e-04
 [529,] 0.0002733942 0.0001909783 5.550694e-05
 [530,] 0.0002666973 0.0001684543 5.740165e-05
 [531,] 0.0004281182 0.0002388670 8.132687e-05
 [532,] 0.0002615106 0.0002571564 8.566046e-05
 [533,] 0.0002632024 0.0001667949 5.560734e-05
 [534,] 0.0003083315 0.0001558096 5.591038e-05
 [535,] 0.0002802463 0.0001868440 6.772493e-05
 [536,] 0.0002808308 0.0002408005 1.021509e-04
 [537,] 0.0002805252 0.0001919123 7.196378e-05
 [538,] 0.0003063143 0.0002187418 1.190202e-04
 [539,] 0.0002667841 0.0002456077 8.409191e-05
 [540,] 0.0002664110 0.0002454029 8.368697e-05
 [541,] 0.0003564063 0.0002720062 2.148884e-04
 [542,] 0.0002693386 0.0002756563 7.721680e-05
 [543,] 0.0002673196 0.0002500240 7.253610e-05
 [544,] 0.0003915699 0.0001555716 5.492221e-05
 [545,] 0.0004567371 0.0002376620 9.701922e-05
 [546,] 0.0004498359 0.0001606914 6.604342e-05
 [547,] 0.0002626147 0.0002299965 7.574780e-05
 [548,] 0.0002647791 0.0002397635 7.890095e-05
 [549,] 0.0002618786 0.0002307515 7.739431e-05
 [550,] 0.0002552275 0.0001967085 6.637972e-05
 [551,] 0.0002603025 0.0001640552 5.680450e-05
 [552,] 0.0002597223 0.0001624441 5.588548e-05
 [553,] 0.0002636133 0.0002456242 8.287675e-05
 [554,] 0.0002630832 0.0002451752 8.179580e-05
 [555,] 0.0002627367 0.0002454417 8.232145e-05
 [556,] 0.0002639092 0.0002438080 8.194741e-05
 [557,] 0.0002551589 0.0001960724 6.611121e-05
 [558,] 0.0002627775 0.0002456034 8.252528e-05
 [559,] 0.0002549163 0.0001964191 6.602757e-05
 [560,] 0.0002636196 0.0002452492 8.241127e-05
 [561,] 0.0002805578 0.0002407571 9.555524e-05
 [562,] 0.0002626852 0.0002547807 8.526512e-05
 [563,] 0.0002621129 0.0002440487 8.068194e-05
 [564,] 0.0002619889 0.0002437745 8.095879e-05
 [565,] 0.0015176482 0.0002208300 1.107305e-03
 [566,] 0.0291673969 0.0001731827 9.361196e-03
 [567,] 0.0003327002 0.0001636230 1.011629e-04
 [568,] 0.0003416892 0.0002139997 2.574644e-04
 [569,] 0.0520576360 0.0002451231 6.079804e-02
 [570,] 0.0006034440 0.0002073067 4.036120e-04
 [571,] 0.0002613941 0.0002553352 8.497139e-05
 [572,] 0.0800440715 0.0002444250 9.316051e-02
 [573,] 0.0199620566 0.0001901463 1.019964e-02
 [574,] 0.0002611041 0.0002518983 8.319803e-05
 [575,] 0.1445832462 0.0002245066 1.192552e-01
 [576,] 0.0002611933 0.0002519588 8.319979e-05
 [577,] 0.0002553676 0.0002294060 7.533834e-05
 [578,] 0.0002613444 0.0002520086 8.339714e-05
 [579,] 0.0002611902 0.0002522085 8.346467e-05
 [580,] 0.0409891773 0.0002154777 3.309787e-02
 [581,] 0.0002611077 0.0002530702 8.382328e-05
 [582,] 0.0002554086 0.0001884516 6.248008e-05
 [583,] 0.0002610616 0.0002898450 9.671134e-05
 [584,] 0.0002609957 0.0002525448 8.347858e-05
 [585,] 0.0002610043 0.0002525517 8.349223e-05
 [586,] 0.0002609797 0.0002523587 8.337682e-05
 [587,] 0.0002609823 0.0002523682 8.338510e-05
 [588,] 0.0002620891 0.0002544986 8.473994e-05
 [589,] 0.0002609993 0.0002523519 8.340145e-05
 [590,] 0.0002609659 0.0002523589 8.334462e-05
 [591,] 0.0002616032 0.0002486865 8.284018e-05
 [592,] 0.0002609693 0.0002523596 8.335755e-05
 [593,] 0.0002609819 0.0002523687 8.336635e-05
 [594,] 0.0078910627 0.0002121636 5.873516e-03
 [595,] 0.0002609655 0.0002522877 8.332331e-05
 [596,] 0.0002609722 0.0002523724 8.336715e-05
 [597,] 0.0002548248 0.0002257628 7.392313e-05
 [598,] 0.0002609731 0.0002522206 8.331130e-05
 [599,] 0.0002547430 0.0001808774 5.934116e-05
 [600,] 0.0002617497 0.0002687939 8.805021e-05
 [601,] 0.0002609592 0.0002519901 8.319613e-05
 [602,] 0.0002609489 0.0002519955 8.320663e-05
 [603,] 0.0002609914 0.0002520764 8.323490e-05
 [604,] 0.0085780074 0.0002061755 5.791287e-03
 [605,] 0.0002609664 0.0002520700 8.326255e-05
 [606,] 0.0002609660 0.0002519501 8.320739e-05
 [607,] 0.0002609713 0.0002520340 8.321093e-05
 [608,] 0.0002609667 0.0002519490 8.320719e-05
 [609,] 0.0002609711 0.0002519485 8.320876e-05
 [610,] 0.0002609624 0.0002519492 8.320408e-05
 [611,] 0.0002551135 0.0002051695 6.583069e-05
 [612,] 0.0002609619 0.0002521295 8.321773e-05
 [613,] 0.0002609720 0.0002519501 8.321039e-05
 [614,] 0.0002609670 0.0002519439 8.319958e-05
 [615,] 0.0002548001 0.0002008844 6.506387e-05
 [616,] 0.0002552454 0.0002024845 6.493466e-05
 [617,] 0.0002609682 0.0002521775 8.334730e-05
 [618,] 0.0002609672 0.0002521540 8.319359e-05
 [619,] 0.0002610411 0.0002519191 8.319194e-05
 [620,] 0.0002610375 0.0002519504 8.319293e-05
 [621,] 0.0002611124 0.0002513434 8.289338e-05
 [622,] 0.0222660748 0.0001941678 1.162097e-02
 [623,] 0.0075909312 0.0002075819 5.242791e-03
 [624,] 0.0002623203 0.0002367905 7.856170e-05
 [625,] 0.0002612463 0.0002530823 8.347919e-05
 [626,] 0.0084897792 0.0002099352 6.092136e-03
 [627,] 0.0002623092 0.0002540967 8.466061e-05
 [628,] 0.0002549148 0.0002013355 6.495114e-05
 [629,] 0.0002548748 0.0002011569 6.495789e-05
 [630,] 0.0082788347 0.0002097832 5.925537e-03
 [631,] 0.0002699455 0.0001582325 6.364728e-05
 [632,] 0.0002567397 0.0001594859 5.374802e-05
 [633,] 0.0042231900 0.0001819413 1.865281e-03
 [634,] 0.0002548653 0.0002004776 6.477907e-05
 [635,] 0.0002619512 0.0002961000 9.358619e-05
 [636,] 0.0002611856 0.0002530805 8.349975e-05
 [637,] 0.0002548479 0.0002009791 6.495016e-05
 [638,] 0.0002614182 0.0002523712 8.570379e-05
 [639,] 0.0002611912 0.0002533462 8.354660e-05
 [640,] 0.0082090326 0.0002162609 6.472525e-03
 [641,] 0.0002612226 0.0002530740 8.348530e-05
 [642,] 0.0002549615 0.0002003939 6.462222e-05
 [643,] 0.0094343487 0.0002140364 7.209039e-03
 [644,] 0.0002655586 0.0002373298 8.059450e-05
 [645,] 0.0002546244 0.0001761220 5.781908e-05
 [646,] 0.0002548557 0.0002059130 6.636281e-05
 [647,] 0.0087246342 0.0002346908 8.564747e-03
 [648,] 0.0191429977 0.0001944820 8.079576e-03
 [649,] 0.0002611997 0.0002530837 8.349428e-05
 [650,] 0.0002611941 0.0002530805 8.349574e-05
 [651,] 0.0218934652 0.0001936215 8.875411e-03
 [652,] 0.0082561692 0.0002380499 8.394033e-03
 [653,] 0.0002610104 0.0002654912 9.587474e-05
 [654,] 0.0002611667 0.0002528751 8.347358e-05
 [655,] 0.0002546219 0.0001758345 5.771514e-05
 [656,] 0.0002548446 0.0002041966 6.587981e-05
 [657,] 0.0002611965 0.0002530821 8.349485e-05
 [658,] 0.0002550638 0.0001748685 5.742488e-05
 [659,] 0.0002549060 0.0002046443 6.589761e-05
 [660,] 0.0002611734 0.0002530362 8.349630e-05
 [661,] 0.0002611937 0.0002537210 8.362999e-05
 [662,] 0.0054528856 0.0002385552 5.548134e-03
 [663,] 0.0002612237 0.0002530750 8.348398e-05
 [664,] 0.0056739027 0.0002408050 5.905996e-03
 [665,] 0.0002614778 0.0002383805 7.978609e-05
 [666,] 0.0002611543 0.0002529654 8.346379e-05
 [667,] 0.0002608778 0.0001835316 6.071490e-05
 [668,] 0.0087418454 0.0002157323 5.977001e-03
 [669,] 0.0002620920 0.0002438924 8.214748e-05
 [670,] 0.0002618191 0.0002454007 8.270036e-05
 [671,] 0.0044715703 0.0002241295 3.414892e-03
 [672,] 0.0002548257 0.0002450915 7.980738e-05
 [673,] 0.0002617119 0.0002539358 8.419156e-05
 [674,] 0.0002554888 0.0002445708 8.300084e-05
 [675,] 0.0079696585 0.0002024333 4.131727e-03
 [676,] 0.0002615130 0.0002532753 8.360784e-05
 [677,] 0.0080327482 0.0001903460 2.459115e-03
 [678,] 0.0002614188 0.0002536281 8.362259e-05
 [679,] 0.0002587237 0.0003360739 1.082010e-04
 [680,] 0.0002587423 0.0002266219 7.587876e-05
 [681,] 0.0002586432 0.0003744580 1.224579e-04
 [682,] 0.0002573595 0.0005754778 1.849537e-04
 [683,] 0.0002568653 0.0003288082 1.074963e-04
 [684,] 0.0002563532 0.0001831753 6.076986e-05
 [685,] 0.0002637617 0.0002800574 9.997002e-05
 [686,] 0.0002568522 0.0002324198 7.836132e-05
 [687,] 0.0002585886 0.0001782186 5.951342e-05
 [688,] 0.0002639042 0.0002231027 8.257302e-05
 [689,] 0.0002610667 0.0002491716 8.335631e-05
 [690,] 0.0002647429 0.0002290329 8.580112e-05
 [691,] 0.0002585707 0.0002261102 7.593387e-05
 [692,] 0.0002610306 0.0002531694 8.362124e-05
 [693,] 0.0002676449 0.0001633758 5.582606e-05
 [694,] 0.0002688638 0.0001640618 5.657626e-05
 [695,] 0.0002664265 0.0002079057 7.769641e-05
 [696,] 0.0002722449 0.0002781486 1.177258e-04
 [697,] 0.0002590042 0.0002113581 7.180705e-05
 [698,] 0.0002587725 0.0001739533 5.815915e-05
 [699,] 0.0002694937 0.0001919632 6.915984e-05
 [700,] 0.0002695424 0.0002301685 9.198859e-05
 [701,] 0.0002589954 0.0001937068 6.294662e-05
 [702,] 0.0002616385 0.0002896905 9.746182e-05
 [703,] 0.0002572685 0.0002075006 7.004728e-05
 [704,] 0.0002591617 0.0002137808 7.293432e-05
 [705,] 0.0002701500 0.0002230940 8.898673e-05
 [706,] 0.0002676980 0.0001923927 6.862043e-05
 [707,] 0.0002666431 0.0002062941 7.584620e-05
 [708,] 0.0002670839 0.0002076365 7.674081e-05
 [709,] 0.0002656526 0.0001989882 6.781473e-05
 [710,] 0.0002620243 0.0003036146 9.941907e-05
 [711,] 0.0002574291 0.0001660806 5.570106e-05
 [712,] 0.0002631976 0.0002132242 7.725120e-05
 [713,] 0.0002579965 0.0001716349 5.654598e-05
 [714,] 0.0002630868 0.0002003981 6.814265e-05
 [715,] 0.0002575429 0.0001612653 5.339861e-05
 [716,] 0.0002588438 0.0001622724 5.382037e-05
 [717,] 0.0002587405 0.0001621978 5.374705e-05
 [718,] 0.0002664065 0.0002383334 9.145186e-05
 [719,] 0.0002576405 0.0001615387 5.362712e-05
 [720,] 0.0002589655 0.0001622113 5.379613e-05
 [721,] 0.0002693764 0.0002242367 8.907308e-05
 [722,] 0.0002590730 0.0001632513 5.426836e-05
 [723,] 0.0002590932 0.0001632738 5.428260e-05
 [724,] 0.0002615984 0.0002342217 7.881270e-05
 [725,] 0.0002733788 0.0001689528 6.218087e-05
 [726,] 0.0002673690 0.0002120372 8.208294e-05
 [727,] 0.0002711247 0.0001648593 5.933461e-05
 [728,] 0.0002673003 0.0001921550 6.862579e-05
 [729,] 0.0002608349 0.0002528182 8.342663e-05
 [730,] 0.0002628218 0.0001949479 6.712798e-05
 [731,] 0.0002609065 0.0002572430 9.709409e-05
 [732,] 0.0002587115 0.0002640464 8.925757e-05
 [733,] 0.0002609113 0.0002533167 8.345783e-05
 [734,] 0.0002579519 0.0001805961 5.838433e-05
 [735,] 0.0002631171 0.0001608687 5.339813e-05
 [736,] 0.0002631664 0.0002620367 8.475947e-05
 [737,] 0.0002618665 0.0002600054 8.748118e-05
 [738,] 0.0002587977 0.0002640481 9.711770e-05
 [739,] 0.0002558757 0.0002216064 7.186856e-05
 [740,] 0.0002922926 0.0002116035 9.233542e-05
 [741,] 0.0002625023 0.0002558622 8.836940e-05
 [742,] 0.0003021624 0.0002375206 1.133265e-04
 [743,] 0.0002621813 0.0002478704 8.305466e-05
 [744,] 0.0002623925 0.0002612300 8.936538e-05
 [745,] 0.0002666407 0.0003568923 9.417166e-05
 [746,] 0.0002610526 0.0002639015 8.903779e-05
 [747,] 0.0002624866 0.0002605295 8.841623e-05
 [748,] 0.0002539519 0.0003524677 1.152830e-04
 [749,] 0.0002705769 0.0001591416 5.589080e-05
 [750,] 0.0002586542 0.0001998128 6.453049e-05
 [751,] 0.0002748235 0.0001850843 5.896098e-05
 [752,] 0.0002611878 0.0005701219 1.894423e-04
 [753,] 0.0002934020 0.0002539496 1.347793e-04
 [754,] 0.0002617127 0.0001645724 5.231934e-05
 [755,] 0.0002615315 0.0002547106 8.277592e-05
 [756,] 0.0002624417 0.0001800436 5.538751e-05
 [757,] 0.0002631301 0.0001807217 5.541531e-05
 [758,] 0.0002633917 0.0001834309 5.588220e-05
 [759,] 0.0003719857 0.0002795144 2.673589e-04
 [760,] 0.0002611274 0.0003823929 1.281485e-04
 [761,] 0.0003170436 0.0002624050 1.740595e-04
 [762,] 0.0002639235 0.0001828149 5.568050e-05
 [763,] 0.0002634073 0.0002144816 7.962389e-05
 [764,] 0.0003677592 0.0002043076 1.074800e-04
 [765,] 0.0002620845 0.0001866807 5.660947e-05
 [766,] 0.0002612591 0.0003228172 1.044024e-04
 [767,] 0.0002780458 0.0001917651 5.563432e-05
 [768,] 0.0002719833 0.0003295388 1.550774e-04
 [769,] 0.0003534772 0.0001998088 6.568892e-05
 [770,] 0.0002619632 0.0003024118 9.549193e-05
 [771,] 0.0002619033 0.0002156739 6.964606e-05
 [772,] 0.0024085030 0.0002547692 1.367604e-03
 [773,] 0.0002617089 0.0002539238 8.420030e-05
 [774,] 0.0004496181 0.0002197633 9.801585e-05
 [775,] 0.0012637963 0.0002632779 7.779666e-04
 [776,] 0.0002789795 0.0002044017 8.262498e-05
 [777,] 0.0016948421 0.0002510425 8.767215e-04
 [778,] 0.0002768039 0.0002125738 8.660462e-05
 [779,] 0.0027473301 0.0002585970 1.704520e-03
 [780,] 0.0002583089 0.0002629701 7.658305e-05
 [781,] 0.0002780693 0.0002190253 7.392741e-05
 [782,] 0.0002602375 0.0002268009 6.638984e-05
 [783,] 0.0002614967 0.0004139764 1.316782e-04
 [784,] 0.0002783077 0.0002792316 7.200735e-05
 [785,] 0.0002773432 0.0001882775 7.324858e-05
 [786,] 0.0002781781 0.0002730095 7.084449e-05
 [787,] 0.0003187848 0.0002679824 6.832981e-05
 [788,] 0.0002794133 0.0001944970 7.211714e-05
 [789,] 0.0002774388 0.0002119563 7.622771e-05
 [790,] 0.0002940673 0.0001971310 7.491606e-05
 [791,] 0.0002614164 0.0003780400 1.212430e-04
 [792,] 0.0002806420 0.0002081989 8.558369e-05
 [793,] 0.0002615288 0.0003940461 1.253582e-04
 [794,] 0.0002759420 0.0002261367 7.632311e-05
 [795,] 0.0005339265 0.0002522006 1.099736e-04
 [796,] 0.0002759059 0.0002081801 7.714251e-05
 [797,] 0.0002851942 0.0001922689 6.954088e-05
 [798,] 0.0002786926 0.0001919025 6.893623e-05
 [799,] 0.0002664524 0.0002680691 1.024476e-04
 [800,] 0.0003738526 0.0001930867 7.746144e-05
 [801,] 0.0002677260 0.0003281086 1.332707e-04
 [802,] 0.0002619663 0.0002067431 6.675368e-05
 [803,] 0.0002707355 0.0018871636 1.126463e-03
 [804,] 0.0002632454 0.0003823176 1.494396e-04
 [805,] 0.0002639616 0.0002744204 9.782124e-05
 [806,] 0.0002712634 0.0004192060 1.999440e-04
 [807,] 0.0002712655 0.0004121532 1.952184e-04
 [808,] 0.0052403189 0.0002482477 2.610022e-03
 [809,] 0.0050038087 0.0002483889 2.503130e-03
 [810,] 0.0002634628 0.0002967612 1.108722e-04
 [811,] 0.0057423413 0.0002599072 3.766599e-03
 [812,] 0.0002624451 0.0003753874 1.440952e-04
 [813,] 0.0002538207 0.0002541166 8.400592e-05
 [814,] 0.0060889798 0.0002541983 3.495415e-03
 [815,] 0.0002539114 0.0002649591 8.805528e-05
 [816,] 0.0052581785 0.0002492115 2.691163e-03
 [817,] 0.0002647657 0.0003504454 1.313228e-04
 [818,] 0.0002628127 0.0002477706 8.168017e-05
 [819,] 0.0002610312 0.0003111824 1.024359e-04
 [820,] 0.0059692602 0.0002583561 3.785804e-03
 [821,] 0.0002629554 0.0002563053 8.222140e-05
 [822,] 0.0002539053 0.0002696085 8.957625e-05
 [823,] 0.0002620541 0.0003746527 1.426210e-04
 [824,] 0.0002627601 0.0003719684 1.434653e-04
 [825,] 0.0002629377 0.0002545129 8.173829e-05
 [826,] 0.0002700336 0.0007430304 3.590421e-04
 [827,] 0.0002611660 0.0002513284 8.353704e-05
 [828,] 0.0002619722 0.0003145811 1.166531e-04
 [829,] 0.0002646890 0.0003895599 1.472316e-04
 [830,] 0.0071107464 0.0002558339 4.271730e-03
 [831,] 0.0002611690 0.0002534286 8.431640e-05
 [832,] 0.0002627816 0.0002435410 7.882410e-05
 [833,] 0.0002540218 0.0002598693 8.676006e-05
 [834,] 0.0059153680 0.0002501809 3.110110e-03
 [835,] 0.0045724145 0.0002571794 2.811742e-03
 [836,] 0.0074237652 0.0002575956 4.644675e-03
 [837,] 0.0002605168 0.0002578929 8.546447e-05
 [838,] 0.0060482243 0.0002492635 3.099002e-03
 [839,] 0.0061105758 0.0002574519 3.798786e-03
 [840,] 0.0002635363 0.0002765594 1.014677e-04
 [841,] 0.0002539108 0.0002622059 8.712753e-05
 [842,] 0.0002648164 0.0002915325 1.069559e-04
 [843,] 0.0037981310 0.0002506693 2.084063e-03
 [844,] 0.0035796673 0.0002583506 2.289016e-03
 [845,] 0.0002613340 0.0002232048 7.502065e-05
 [846,] 0.0002611599 0.0003193452 1.167803e-04
 [847,] 0.0040943282 0.0002578059 2.596892e-03
 [848,] 0.0039021373 0.0002569119 2.460194e-03
 [849,] 0.0002649520 0.0003261503 1.217628e-04
 [850,] 0.0039354278 0.0002583494 2.521751e-03
 [851,] 0.0002608126 0.0003628665 1.342985e-04
 [852,] 0.0002610668 0.0002262816 7.518030e-05
 [853,] 0.0002538428 0.0002642341 8.779915e-05
 [854,] 0.0002628538 0.0002126002 6.918058e-05
 [855,] 0.0002538200 0.0002686030 8.913258e-05
 [856,] 0.0002612225 0.0002013851 6.714804e-05
 [857,] 0.0039010563 0.0002590013 2.531560e-03
 [858,] 0.0038558302 0.0002596999 2.536760e-03
 [859,] 0.0035707421 0.0002502837 1.939990e-03
 [860,] 0.0029500039 0.0002573834 1.840721e-03
 [861,] 0.0038544735 0.0002526840 2.178694e-03
 [862,] 0.0062338649 0.0002525654 3.492364e-03
 [863,] 0.0038862451 0.0002502390 2.110390e-03
 [864,] 0.0002615021 0.0003144581 1.154118e-04
 [865,] 0.0036458901 0.0002582774 2.328988e-03
 [866,] 0.0002597997 0.0002456274 8.139005e-05
 [867,] 0.0043110360 0.0002624455 2.997249e-03
 [868,] 0.0036969232 0.0002494534 1.968816e-03
 [869,] 0.0002704132 0.0008862548 4.684474e-04
 [870,] 0.0002630809 0.0002272622 7.329101e-05
 [871,] 0.0040454199 0.0002490107 2.130069e-03
 [872,] 0.0002651338 0.0002812731 1.032736e-04
 [873,] 0.0002612397 0.0002064970 6.964385e-05
 [874,] 0.0002627850 0.0002164789 7.053335e-05
 [875,] 0.0002629718 0.0002503642 8.204069e-05
 [876,] 0.0002539779 0.0002791619 9.292053e-05
 [877,] 0.0040332722 0.0002612121 2.735633e-03
 [878,] 0.0002541064 0.0002696454 9.065452e-05
 [879,] 0.0002537973 0.0002844969 9.423785e-05
 [880,] 0.0002617383 0.0003122687 1.149927e-04
 [881,] 0.0040704698 0.0002586706 2.626753e-03
 [882,] 0.0002613009 0.0003155319 1.154671e-04
 [883,] 0.0038052603 0.0002591934 2.477987e-03
 [884,] 0.0029957139 0.0002450515 1.417238e-03
 [885,] 0.0034419248 0.0002501614 1.864283e-03
 [886,] 0.0037709744 0.0002493725 2.003505e-03
 [887,] 0.0037331207 0.0002591762 2.429025e-03
 [888,] 0.0038417027 0.0002577746 2.431106e-03
 [889,] 0.0038714730 0.0002593886 2.531577e-03
 [890,] 0.0002628465 0.0002193414 7.127916e-05
 [891,] 0.0002654547 0.0002533797 9.216505e-05
 [892,] 0.0038221454 0.0002501614 2.071564e-03
 [893,] 0.0002539224 0.0002672437 8.912495e-05
 [894,] 0.0002715581 0.0007392499 4.309481e-04
 [895,] 0.0039962230 0.0002520477 2.266290e-03
 [896,] 0.0002612794 0.0002080913 6.971905e-05
 [897,] 0.0045098291 0.0002590353 2.939065e-03
 [898,] 0.0002621266 0.0003102960 1.149040e-04
 [899,] 0.0002630629 0.0002504431 8.200815e-05
 [900,] 0.0002616217 0.0003142495 1.156040e-04
 [901,] 0.0038964793 0.0002737551 3.256171e-03
 [902,] 0.0002611488 0.0002838588 1.014709e-04
 [903,] 0.0036537206 0.0002501614 1.979757e-03
 [904,] 0.0002654340 0.0003968621 1.520645e-04
 [905,] 0.0002612989 0.0002109907 7.137972e-05
 [906,] 0.0002646679 0.0002758034 1.003190e-04
 [907,] 0.0038140632 0.0002504293 2.080488e-03
 [908,] 0.0002648097 0.0002874660 1.053643e-04
 [909,] 0.0043287028 0.0002597036 2.856849e-03
 [910,] 0.0037700967 0.0002595047 2.469857e-03
 [911,] 0.0002619675 0.0002743601 9.873812e-05
 [912,] 0.0002540902 0.0002576416 8.655964e-05
 [913,] 0.0002604076 0.0002354857 7.863650e-05
 [914,] 0.0042457476 0.0002505560 2.324457e-03
 [915,] 0.0002607760 0.0002622573 8.370536e-05
 [916,] 0.0039763970 0.0002558900 2.424541e-03
 [917,] 0.0002612307 0.0002572168 8.446696e-05
 [918,] 0.0002605401 0.0002584168 8.538486e-05
 [919,] 0.0002630723 0.0002227084 7.187900e-05
 [920,] 0.0002651940 0.0002653031 9.682277e-05
 [921,] 0.0002627587 0.0002516853 8.249829e-05
 [922,] 0.0044359722 0.0002572533 2.787634e-03
 [923,] 0.0040572290 0.0002505177 2.218757e-03
 [924,] 0.0002609088 0.0002604680 8.321456e-05
 [925,] 0.0038006956 0.0002590482 2.467726e-03
 [926,] 0.0002539258 0.0002874376 9.589745e-05
 [927,] 0.0042660485 0.0002504924 2.330989e-03
 [928,] 0.0037098375 0.0002529264 2.146146e-03
 [929,] 0.0036805631 0.0002494955 1.961931e-03
 [930,] 0.0002612021 0.0001867746 6.204319e-05
 [931,] 0.0002616736 0.0002836217 1.022573e-04
 [932,] 0.0041755892 0.0002512448 2.325694e-03
 [933,] 0.0040593190 0.0002503409 2.210315e-03
 [934,] 0.0002609240 0.0002353325 7.868001e-05
 [935,] 0.0002538182 0.0001671293 5.529621e-05
 [936,] 0.0002614310 0.0003222756 1.186154e-04
 [937,] 0.0002646689 0.0002523724 9.055597e-05
 [938,] 0.0002628857 0.0002512788 8.230303e-05
 [939,] 0.0043675557 0.0002503116 2.377332e-03
 [940,] 0.0040532242 0.0002499607 2.185617e-03
 [941,] 0.0050066336 0.0002647730 3.660267e-03
 [942,] 0.0021516312 0.0002427878 9.942482e-04
 [943,] 0.0045057504 0.0002503816 2.457164e-03
 [944,] 0.0002536705 0.0002654163 8.705456e-05
 [945,] 0.0049953073 0.0002505352 2.735823e-03
 [946,] 0.0042879109 0.0002504293 2.340554e-03
 [947,] 0.0002629562 0.0002571406 8.348455e-05
 [948,] 0.0042648619 0.0002507600 2.346949e-03
 [949,] 0.0002612647 0.0001826259 6.101562e-05
 [950,] 0.0002667783 0.0005063234 2.166756e-04
 [951,] 0.0046568947 0.0002504293 2.543000e-03
 [952,] 0.0048876109 0.0002504182 2.668820e-03
 [953,] 0.0046986868 0.0002499569 2.535270e-03
 [954,] 0.0045316216 0.0002503956 2.472194e-03
 [955,] 0.0038964336 0.0002448192 1.817640e-03
 [956,] 0.0036532499 0.0002504613 1.993730e-03
 [957,] 0.0002628029 0.0002246654 7.296282e-05
 [958,] 0.0044375560 0.0002498442 2.387056e-03
 [959,] 0.0046003702 0.0002506001 2.522308e-03
 [960,] 0.0002720824 0.0010477314 6.853649e-04
 [961,] 0.0002648857 0.0002933843 1.078759e-04
 [962,] 0.0044127841 0.0002504240 2.408759e-03
 [963,] 0.0002615751 0.0003245356 1.199268e-04
 [964,] 0.0036854069 0.0002544171 2.197786e-03
 [965,] 0.0047979524 0.0002595047 3.161527e-03
 [966,] 0.0047344449 0.0002600917 3.155459e-03
 [967,] 0.0002648020 0.0002915223 1.069320e-04
 [968,] 0.0045047060 0.0002597700 2.979223e-03
 [969,] 0.0002612250 0.0003220621 1.180486e-04
 [970,] 0.0049368866 0.0002595013 3.255036e-03
 [971,] 0.0031506994 0.0002056823 1.371876e-04
 [972,] 0.0002598936 0.0002751968 9.119483e-05
 [973,] 0.0002630391 0.0002315887 7.456959e-05
 [974,] 0.0002637818 0.0002364584 7.948516e-05
 [975,] 0.0050386758 0.0002587721 3.274297e-03
 [976,] 0.0002611884 0.0003243204 1.189430e-04
 [977,] 0.0046873928 0.0002584303 3.020087e-03
 [978,] 0.0048917986 0.0002581807 3.139676e-03
 [979,] 0.0002628892 0.0002564518 8.338952e-05
 [980,] 0.0010693138 0.0002669466 7.125530e-04
 [981,] 0.0002900200 0.0003107748 1.535906e-04
 [982,] 0.0041895653 0.0002597324 2.764654e-03
 [983,] 0.0002671310 0.0010767184 4.922848e-04
 [984,] 0.0049693047 0.0002596780 3.288614e-03
 [985,] 0.0002640226 0.0002495429 8.699812e-05
 [986,] 0.0002682357 0.0013995258 6.651860e-04
 [987,] 0.0002674847 0.0012452397 5.792030e-04
 [988,] 0.0045655262 0.0002579792 2.912206e-03
 [989,] 0.0002678227 0.0013119104 6.161024e-04
 [990,] 0.0002542862 0.0007711322 2.565038e-04
 [991,] 0.0002608290 0.0002582838 8.279462e-05
 [992,] 0.0002617543 0.0002581903 8.217353e-05
 [993,] 0.0002601203 0.0003440731 1.240875e-04
 [994,] 0.0046456446 0.0002622143 3.224718e-03
 [995,] 0.0002673198 0.0012989109 6.039063e-04
 [996,] 0.0002629023 0.0002571332 8.355563e-05
 [997,] 0.0048280366 0.0002591680 3.159882e-03
 [998,] 0.0002537111 0.0002818765 9.273293e-05
 [999,] 0.0002614774 0.0002588221 8.841927e-05
[1000,] 0.0002649077 0.0002953839 1.087620e-04
[1001,] 0.0002540522 0.0004404302 1.367861e-04
[1002,] 0.0002637130 0.0005775639 2.386334e-04
[1003,] 0.0002607643 0.0002522363 8.318618e-05
[1004,] 0.0002649084 0.0002892083 1.061764e-04
[1005,] 0.0002645151 0.0003029204 1.109768e-04
[1006,] 0.0045931961 0.0002587602 2.977963e-03
[1007,] 0.0002629552 0.0002552665 8.300877e-05
[1008,] 0.0002541437 0.0006803667 2.237483e-04
[1009,] 0.0002647999 0.0002817976 1.028683e-04
[1010,] 0.0002536064 0.0002866286 9.179051e-05
[1011,] 0.0002536062 0.0002861680 9.162783e-05
[1012,] 0.0002681161 0.0013005849 6.136203e-04
[1013,] 0.0002681414 0.0013551821 6.415544e-04
[1014,] 0.0002679452 0.0012932518 6.080325e-04
[1015,] 0.0050885984 0.0002588211 3.310615e-03
[1016,] 0.0002680995 0.0013117905 6.191498e-04
[1017,] 0.0002681507 0.0013227713 6.252313e-04
[1018,] 0.0002535929 0.0002729027 8.815228e-05
[1019,] 0.0002535929 0.0002717807 8.774193e-05
[1020,] 0.0002543676 0.0003590803 1.181576e-04
[1021,] 0.0002707533 0.0008058211 3.938713e-04
[1022,] 0.0008337817 0.0002515373 4.422711e-04
[1023,] 0.0002732015 0.0012763607 9.632453e-04
[1024,] 0.0002728298 0.0014120591 1.036073e-03
[1025,] 0.0002716052 0.0013931717 8.871299e-04
[1026,] 0.0050484691 0.0002542864 2.974622e-03
[1027,] 0.0002593557 0.0002458171 8.119767e-05
[1028,] 0.0002638079 0.0002380365 8.227393e-05
[1029,] 0.0039260646 0.0002634291 2.767123e-03
[1030,] 0.0002551016 0.0007098901 2.479536e-04
[1031,] 0.0002623408 0.0002961043 1.088392e-04
[1032,] 0.0074617869 0.0002579435 4.794965e-03
[1033,] 0.0002907401 0.0002593072 1.209132e-04
[1034,] 0.0002543053 0.0003840051 1.223460e-04
[1035,] 0.0002628246 0.0002243982 7.620201e-05
[1036,] 0.0002543143 0.0003672580 1.181560e-04
[1037,] 0.0002543117 0.0001739594 5.785863e-05
[1038,] 0.0032114878 0.0002557195 1.938427e-03
[1039,] 0.0002539392 0.0003060504 1.022129e-04
[1040,] 0.0002651305 0.0003401617 1.344425e-04
[1041,] 0.0002543865 0.0002442864 7.884220e-05
[1042,] 0.0002537136 0.0002779099 9.154629e-05
[1043,] 0.0029191474 0.0002503691 1.550093e-03
[1044,] 0.0002541187 0.0001641751 5.340684e-05
[1045,] 0.0024640968 0.0002489760 1.259252e-03
[1046,] 0.0002538883 0.0002432856 8.101025e-05
[1047,] 0.0031856552 0.0002454577 1.524242e-03
[1048,] 0.0002627654 0.0002104113 6.859045e-05
[1049,] 0.0002548290 0.0001568131 5.163672e-05
[1050,] 0.0002639868 0.0003440165 1.338821e-04
[1051,] 0.0002631404 0.0003466844 1.331995e-04
[1052,] 0.0034937418 0.0002452792 1.589735e-03
[1053,] 0.0002630209 0.0002301467 7.836222e-05
[1054,] 0.0002653248 0.0003559390 1.424575e-04
[1055,] 0.0002646126 0.0002650021 9.795083e-05
[1056,] 0.0002645868 0.0002808569 1.055665e-04
[1057,] 0.0003146318 0.0001663737 6.272328e-05
[1058,] 0.0002596630 0.0001649720 5.629619e-05
[1059,] 0.0003985782 0.0002209347 1.742614e-04
[1060,] 0.0002535873 0.0001754161 5.726995e-05
[1061,] 0.0057509879 0.0002612260 3.892743e-03
[1062,] 0.0002620045 0.0002206135 7.295685e-05
[1063,] 0.0002626352 0.0002155636 7.058521e-05
[1064,] 0.0002620927 0.0002198069 7.249145e-05
[1065,] 0.0003314012 0.0001628983 5.512126e-05
[1066,] 0.0002638287 0.0003346615 1.292807e-04
[1067,] 0.0002640550 0.0003341584 1.295171e-04
[1068,] 0.0002536203 0.0002077535 6.715596e-05
[1069,] 0.0003105968 0.0001636047 5.580871e-05
[1070,] 0.0003793175 0.0001628908 5.488087e-05
[1071,] 0.0051161017 0.0002484184 2.604860e-03
[1072,] 0.0002636321 0.0003337553 1.284698e-04
[1073,] 0.0002619685 0.0002189120 7.248915e-05
[1074,] 0.0005459918 0.0002463083 1.173705e-04
[1075,] 0.0002536055 0.0001770004 5.772744e-05
[1076,] 0.0002536038 0.0002203208 7.110305e-05
[1077,] 0.0002637419 0.0003342198 1.289113e-04
[1078,] 0.0002639622 0.0003337340 1.291361e-04
[1079,] 0.0002626698 0.0002629788 8.549245e-05
[1080,] 0.0002626894 0.0002379454 7.751255e-05
[1081,] 0.0002620924 0.0002217733 7.314314e-05
[1082,] 0.0002634488 0.0002499265 8.315167e-05
[1083,] 0.0004152780 0.0001604967 5.347405e-05
[1084,] 0.0005822615 0.0001624599 7.572747e-05
[1085,] 0.0062900013 0.0002496965 3.304770e-03
[1086,] 0.0002619900 0.0002267297 7.496348e-05
[1087,] 0.0002625712 0.0003231950 1.215355e-04
[1088,] 0.0002642589 0.0003351473 1.303899e-04
[1089,] 0.0006061619 0.0001813056 1.377620e-04
[1090,] 0.0002625608 0.0002197071 7.285956e-05
[1091,] 0.0021919254 0.0002583279 1.278540e-03
[1092,] 0.0002621094 0.0002238156 7.377330e-05
[1093,] 0.0002638439 0.0002955960 1.156497e-04
[1094,] 0.0002537600 0.0001906293 6.157016e-05
[1095,] 0.0002654376 0.0002207545 7.721057e-05
[1096,] 0.0002625502 0.0001793812 5.974848e-05
[1097,] 0.0002625766 0.0002936194 1.096504e-04
[1098,] 0.0002625202 0.0001761292 5.864956e-05
[1099,] 0.0002621988 0.0002250538 7.531346e-05
[1100,] 0.0002675281 0.0003726148 1.557098e-04
[1101,] 0.0002612536 0.0001925805 6.475548e-05
[1102,] 0.0002672975 0.0003237813 1.305388e-04
[1103,] 0.0002635597 0.0001574403 5.245976e-05
[1104,] 0.0002625255 0.0001751851 5.837251e-05
[1105,] 0.0002623134 0.0002041517 6.710243e-05
[1106,] 0.0002625503 0.0001984523 6.601694e-05
[1107,] 0.0099315603 0.0002582437 6.393164e-03
[1108,] 0.0002625280 0.0001753296 5.843896e-05
[1109,] 0.0002673644 0.0003242177 1.308729e-04
[1110,] 0.0002622409 0.0002244792 7.522513e-05
[1111,] 0.0002618681 0.0002044007 6.794085e-05
[1112,] 0.0002541284 0.0001999537 6.366850e-05
[1113,] 0.0023197121 0.0002479994 1.188502e-03
[1114,] 0.0002625578 0.0001840651 6.107368e-05
[1115,] 0.0007472589 0.0002520694 2.239809e-04
[1116,] 0.0007047179 0.0002518917 2.120624e-04
[1117,] 0.0007159407 0.0002519917 2.159608e-04
[1118,] 0.0002627758 0.0002093327 7.074801e-05
[1119,] 0.0002545116 0.0002791133 8.549689e-05
[1120,] 0.0002538343 0.0002300986 7.305721e-05
[1121,] 0.0002539291 0.0002333831 7.375646e-05
[1122,] 0.0002628172 0.0002070646 7.007151e-05
[1123,] 0.0002549869 0.0001719477 5.528864e-05
[1124,] 0.0002545342 0.0002143081 6.716441e-05
[1125,] 0.0007144472 0.0002522635 2.242282e-04
[1126,] 0.0002632510 0.0002193125 8.134801e-05
[1127,] 0.0002625771 0.0002013506 6.734041e-05
[1128,] 0.0002537794 0.0001696011 5.597343e-05
[1129,] 0.0002583656 0.0004143846 1.454877e-04
[1130,] 0.0002591062 0.0002544252 8.351553e-05
[1131,] 0.0002625550 0.0001611984 5.364991e-05
[1132,] 0.0008139873 0.0001695999 6.180615e-05
[1133,] 0.0002593935 0.0002652154 8.384665e-05
[1134,] 0.0002591923 0.0002192081 7.202805e-05
[1135,] 0.0002592395 0.0002192383 7.199026e-05
[1136,] 0.0004624659 0.0001657981 7.530694e-05
[1137,] 0.0004332037 0.0002180107 1.687359e-04
[1138,] 0.0002561026 0.0001687197 5.378503e-05
[1139,] 0.0002543188 0.0003659737 1.246836e-04
[1140,] 0.0002582565 0.0001987624 6.544069e-05
[1141,] 0.0002578037 0.0002572064 8.641673e-05
[1142,] 0.0002535452 0.0001667187 5.464903e-05
[1143,] 0.0002580409 0.0002508500 8.190242e-05
[1144,] 0.0002638056 0.0001725986 5.452483e-05
[1145,] 0.0002630654 0.0003066387 1.063673e-04
[1146,] 0.0002611399 0.0003511764 1.150176e-04
[1147,] 0.0002593322 0.0001798085 5.676142e-05
[1148,] 0.0002588518 0.0002716445 9.433421e-05
[1149,] 0.0002608875 0.0001835519 6.417410e-05
[1150,] 0.0002581330 0.0002337695 7.581429e-05
[1151,] 0.0002611558 0.0001722815 5.574339e-05
[1152,] 0.0002621716 0.0002601457 8.558835e-05
[1153,] 0.0002621065 0.0002594666 8.551988e-05
[1154,] 0.0002604710 0.0001799304 6.218172e-05
[1155,] 0.0002614133 0.0002520197 9.236476e-05
[1156,] 0.0002567326 0.0003348182 1.105040e-04
[1157,] 0.0002587268 0.0002868504 9.979117e-05
[1158,] 0.0002579656 0.0003470817 1.227306e-04
[1159,] 0.0002588955 0.0002325190 7.640763e-05
[1160,] 0.0002577930 0.0001926129 6.322618e-05
[1161,] 0.0002580324 0.0003442190 1.219140e-04
[1162,] 0.0002626961 0.0002873864 9.805831e-05
[1163,] 0.0002557768 0.0001951631 6.670601e-05
[1164,] 0.0002588649 0.0002317251 7.623168e-05
[1165,] 0.0002540593 0.0001574645 5.157372e-05
[1166,] 0.0002537396 0.0002130253 6.913745e-05
[1167,] 0.0002588572 0.0002315345 7.608460e-05
[1168,] 0.0002628644 0.0002531143 8.407273e-05
[1169,] 0.0002606829 0.0002433553 8.015027e-05
[1170,] 0.0002825694 0.0002529645 7.143295e-05
[1171,] 0.0002657270 0.0001678795 5.327724e-05
[1172,] 0.0002607811 0.0002426193 7.984457e-05
[1173,] 0.0002656620 0.0001808812 5.576978e-05
[1174,] 0.0002608450 0.0002429728 7.990081e-05
[1175,] 0.0002668862 0.0003844139 9.539537e-05
[1176,] 0.0002660187 0.0001714509 5.361396e-05
[1177,] 0.0002556415 0.0002059789 6.897517e-05
[1178,] 0.0002716230 0.0001648788 5.190774e-05
[1179,] 0.0002622310 0.0002453353 8.121932e-05
[1180,] 0.0002556557 0.0002131910 7.152845e-05
[1181,] 0.0002694906 0.0001626817 5.616836e-05
[1182,] 0.0002720987 0.0001610007 5.237751e-05
[1183,] 0.0002557088 0.0002104105 7.063314e-05
[1184,] 0.0002886616 0.0002475252 7.076682e-05
[1185,] 0.0002705151 0.0001587871 5.159730e-05
[1186,] 0.0002635678 0.0003425835 8.985235e-05
[1187,] 0.0002737090 0.0003660103 9.203855e-05
[1188,] 0.0002597227 0.0001924045 6.654213e-05
[1189,] 0.0002734543 0.0001622786 5.210391e-05
[1190,] 0.0002623360 0.0003139781 8.516821e-05
[1191,] 0.0002801088 0.0003555949 8.671567e-05
[1192,] 0.0002605911 0.0002076471 7.339077e-05
[1193,] 0.0002733867 0.0003214085 8.293033e-05
[1194,] 0.0002631479 0.0003229300 8.636217e-05
[1195,] 0.0002744854 0.0002550322 6.879025e-05
[1196,] 0.0002733616 0.0001712350 5.351720e-05
[1197,] 0.0002734961 0.0002506174 6.818950e-05
[1198,] 0.0002743061 0.0002038544 5.851142e-05
[1199,] 0.0002738149 0.0002152422 6.086172e-05
[1200,] 0.0002648090 0.0002372708 6.868269e-05
[1201,] 0.0002647229 0.0002373282 6.873781e-05
[1202,] 0.0002674891 0.0001979879 5.880081e-05
[1203,] 0.0002619831 0.0002842287 7.953721e-05
[1204,] 0.0002694657 0.0001741610 5.352918e-05
[1205,] 0.0002670068 0.0002146446 6.259099e-05
[1206,] 0.0002672395 0.0002530026 7.127766e-05
[1207,] 0.0002692726 0.0001828003 5.519292e-05
[1208,] 0.0002673264 0.0001912799 5.734670e-05
[1209,] 0.0002619644 0.0002463864 8.038764e-05
[1210,] 0.0002707288 0.0001882751 5.614508e-05
[1211,] 0.0002705384 0.0001879631 5.611339e-05
[1212,] 0.0002706172 0.0001884233 5.619343e-05
[1213,] 0.0002704870 0.0001892597 5.638163e-05
[1214,] 0.0002703883 0.0001881513 5.617512e-05
[1215,] 0.0002703160 0.0001910114 5.676586e-05
[1216,] 0.0002710087 0.0001558253 5.315971e-05
[1217,] 0.0002718481 0.0001856404 5.546876e-05
[1218,] 0.0002696070 0.0002462783 6.891724e-05
[1219,] 0.0002690367 0.0001864208 5.607235e-05
[1220,] 0.0002700682 0.0001759129 5.389391e-05
[1221,] 0.0002639005 0.0002435022 7.952549e-05
[1222,] 0.0002681870 0.0001861352 5.616042e-05
[1223,] 0.0002651430 0.0001691598 5.343144e-05
[1224,] 0.0002682045 0.0001861161 5.615298e-05
[1225,] 0.0002687540 0.0001858806 5.600919e-05
[1226,] 0.0002688977 0.0001838264 5.556468e-05
[1227,] 0.0002688444 0.0001802263 5.481436e-05
[1228,] 0.0002691847 0.0001819792 5.511383e-05
[1229,] 0.0002692607 0.0001818381 5.507510e-05
[1230,] 0.0002682902 0.0001768917 5.425928e-05
[1231,] 0.0002639781 0.0002433990 7.953245e-05
[1232,] 0.0002639981 0.0002438055 7.954049e-05
[1233,] 0.0002701817 0.0001795468 5.450182e-05
[1234,] 0.0002617527 0.0001638582 5.235029e-05
[1235,] 0.0002641574 0.0002429433 7.967297e-05
[1236,] 0.0002707101 0.0001815260 5.482524e-05
[1237,] 0.0002710853 0.0001866403 5.576270e-05
[1238,] 0.0002698455 0.0001769941 5.436656e-05
[1239,] 0.0002708515 0.0001821945 5.492807e-05
[1240,] 0.0002701166 0.0001847661 5.553697e-05
[1241,] 0.0002705129 0.0001852926 5.558261e-05
[1242,] 0.0002704126 0.0001826977 5.508982e-05
[1243,] 0.0002677620 0.0002462334 8.800666e-05
[1244,] 0.0002702382 0.0001840988 5.551695e-05
[1245,] 0.0002705989 0.0001838284 5.528041e-05
[1246,] 0.0002703520 0.0001839474 5.533886e-05
[1247,] 0.0002700981 0.0001863898 5.586402e-05
[1248,] 0.0002716963 0.0001827951 5.493391e-05
[1249,] 0.0002705434 0.0001861117 5.573851e-05
[1250,] 0.0002690805 0.0001586617 5.521969e-05
[1251,] 0.0002699402 0.0001836705 5.534555e-05
[1252,] 0.0002688636 0.0001903118 5.705280e-05
[1253,] 0.0002694539 0.0001944690 5.766127e-05
[1254,] 0.0002693902 0.0001849460 5.568691e-05
[1255,] 0.0002696505 0.0001874765 5.616046e-05
[1256,] 0.0002700615 0.0001851755 5.566045e-05
[1257,] 0.0002700954 0.0001841160 5.540999e-05
[1258,] 0.0002704495 0.0001837733 5.528970e-05
[1259,] 0.0002695048 0.0001565363 5.367494e-05
[1260,] 0.0002700657 0.0001843930 5.547015e-05
[1261,] 0.0002697447 0.0001847303 5.558501e-05
[1262,] 0.0002701806 0.0001849445 5.556052e-05
[1263,] 0.0002580485 0.0002406065 8.376386e-05
[1264,] 0.0002702355 0.0001814789 5.487439e-05
[1265,] 0.0002694877 0.0001776036 5.423578e-05
[1266,] 0.0002578511 0.0001685187 5.386317e-05
[1267,] 0.0002629244 0.0002437935 8.002113e-05
[1268,] 0.0002628598 0.0002433523 7.991899e-05
[1269,] 0.0002622513 0.0002116014 7.038163e-05
[1270,] 0.0002630769 0.0002434539 7.990775e-05
[1271,] 0.0002602303 0.0001971576 6.968857e-05
[1272,] 0.0002602887 0.0002693843 9.856082e-05
[1273,] 0.0002778418 0.0001623939 5.428498e-05
[1274,] 0.0002627816 0.0002444800 8.007477e-05
[1275,] 0.0002629074 0.0002503645 8.380354e-05
[1276,] 0.0002630958 0.0002433948 7.990764e-05
[1277,] 0.0002615447 0.0003216708 8.720367e-05
[1278,] 0.0002613032 0.0006580297 1.574618e-04
[1279,] 0.0002633360 0.0002427890 7.992583e-05
[1280,] 0.0002559719 0.0004472145 1.254228e-04
[1281,] 0.0002612033 0.0006645840 1.596851e-04
[1282,] 0.0002563454 0.0005374169 1.468928e-04
[1283,] 0.0002624936 0.0001905831 6.318457e-05
[1284,] 0.0002632762 0.0002253989 7.707090e-05
[1285,] 0.0002633221 0.0002683416 7.428779e-05
[1286,] 0.0002624602 0.0002429374 7.988499e-05
[1287,] 0.0002639605 0.0002841577 7.738687e-05
[1288,] 0.0002614712 0.0002577220 7.296737e-05
[1289,] 0.0002641161 0.0002853459 7.755868e-05
[1290,] 0.0002634974 0.0002827679 7.735099e-05
[1291,] 0.0002639464 0.0003524080 9.193442e-05
[1292,] 0.0002637297 0.0004086329 1.040357e-04
[1293,] 0.0002638339 0.0004099023 1.041899e-04
[1294,] 0.0002619380 0.0002266723 7.545903e-05
[1295,] 0.0002637999 0.0003672504 9.521110e-05
[1296,] 0.0002634797 0.0003769861 9.757035e-05
[1297,] 0.0002636541 0.0003787441 9.778179e-05
[1298,] 0.0002640683 0.0003914669 1.000781e-04
[1299,] 0.0002639427 0.0003912904 1.001610e-04
[1300,] 0.0002638192 0.0003932403 1.006899e-04
[1301,] 0.0002643369 0.0003741552 9.619588e-05
[1302,] 0.0002611044 0.0003815575 1.015075e-04
[1303,] 0.0002643353 0.0003763446 9.665782e-05
[1304,] 0.0002617343 0.0002353053 7.915865e-05
[1305,] 0.0002643723 0.0001571748 5.325111e-05
[1306,] 0.0002680986 0.0001613761 5.211722e-05
[1307,] 0.0002634674 0.0001629168 5.327811e-05
[1308,] 0.0002610099 0.0002691147 7.697405e-05
[1309,] 0.0002680935 0.0001601728 5.215291e-05
[1310,] 0.0002626836 0.0001688207 5.594500e-05
[1311,] 0.0002673022 0.0001615668 5.235825e-05
[1312,] 0.0002638800 0.0001626395 5.435601e-05
[1313,] 0.0002626292 0.0002519378 8.394224e-05
[1314,] 0.0002623600 0.0001723563 5.710404e-05
[1315,] 0.0002638406 0.0001626559 5.440528e-05
[1316,] 0.0002637635 0.0001626399 5.436270e-05
[1317,] 0.0002633779 0.0001674256 5.329804e-05
[1318,] 0.0002680327 0.0001584568 5.224968e-05
[1319,] 0.0002676399 0.0001587569 5.211321e-05
[1320,] 0.0002667948 0.0001583855 5.221293e-05
[1321,] 0.0002626409 0.0001869082 6.291369e-05
[1322,] 0.0002623922 0.0001762157 5.697437e-05
[1323,] 0.0002615431 0.0001653516 5.531211e-05
[1324,] 0.0002615475 0.0002483625 7.976353e-05
[1325,] 0.0002618443 0.0002302164 7.671700e-05
[1326,] 0.0002627075 0.0001845218 6.186848e-05
[1327,] 0.0002626853 0.0001852039 6.218981e-05
[1328,] 0.0002628590 0.0002441902 8.113359e-05
[1329,] 0.0002631823 0.0001936786 6.634100e-05
[1330,] 0.0002623564 0.0002144433 7.327049e-05
[1331,] 0.0002623114 0.0002142087 7.310382e-05
[1332,] 0.0002615650 0.0001647694 5.522035e-05
[1333,] 0.0002677641 0.0001654464 5.864505e-05
[1334,] 0.0002626212 0.0002000491 6.584800e-05
[1335,] 0.0002626193 0.0003835829 1.438843e-04
[1336,] 0.0002611789 0.0001676737 5.487548e-05
[1337,] 0.0002618529 0.0002718838 9.453340e-05
[1338,] 0.0002703845 0.0001574936 5.198348e-05
[1339,] 0.0002706367 0.0001571264 5.224903e-05
[1340,] 0.0002619792 0.0002293634 7.885528e-05
[1341,] 0.0002619519 0.0002271930 7.798525e-05
[1342,] 0.0002638155 0.0002229381 8.325389e-05
[1343,] 0.0002561756 0.0002782879 9.334924e-05
[1344,] 0.0002600355 0.0001606221 5.423436e-05
[1345,] 0.0002618847 0.0001837801 6.045192e-05
[1346,] 0.0002598361 0.0002716244 9.603610e-05
[1347,] 0.0002558481 0.0002524051 8.220012e-05
[1348,] 0.0002626458 0.0002495406 8.309536e-05
[1349,] 0.0002613345 0.0006428517 1.851006e-04
[1350,] 0.0002618751 0.0002563627 8.235619e-05
[1351,] 0.0002608681 0.0004475974 1.338658e-04
[1352,] 0.0002609547 0.0004509099 1.343960e-04
[1353,] 0.0002619259 0.0002487383 8.068537e-05
[1354,] 0.0002555296 0.0002758146 8.276489e-05
[1355,] 0.0002610084 0.0001829300 5.869149e-05
[1356,] 0.0002611066 0.0004065760 1.214767e-04
[1357,] 0.0002613949 0.0003105107 8.583688e-05
[1358,] 0.0002609695 0.0004154950 1.244939e-04
[1359,] 0.0002620063 0.0003191902 1.022717e-04
[1360,] 0.0002606666 0.0003925636 1.186056e-04
[1361,] 0.0002623021 0.0002547402 8.370160e-05
[1362,] 0.0002574599 0.0001764284 5.677195e-05
[1363,] 0.0002633766 0.0002262150 7.595381e-05
[1364,] 0.0002610516 0.0003044702 9.660600e-05
[1365,] 0.0002620953 0.0002614591 8.588511e-05
[1366,] 0.0002569202 0.0001727396 5.700678e-05
[1367,] 0.0002602683 0.0002313352 7.666650e-05
[1368,] 0.0002582094 0.0002206860 7.440251e-05
[1369,] 0.0002602665 0.0003081885 1.094785e-04
[1370,] 0.0002581682 0.0002467116 8.327663e-05
[1371,] 0.0002582071 0.0002470774 8.353197e-05
[1372,] 0.0002581526 0.0002473842 8.345145e-05
[1373,] 0.0002582078 0.0002508293 8.483651e-05
[1374,] 0.0002582629 0.0002974029 1.011106e-04
[1375,] 0.0002576019 0.0002098207 7.376549e-05
[1376,] 0.0002580883 0.0002213588 7.436903e-05
[1377,] 0.0002645051 0.0002212576 7.777426e-05
[1378,] 0.0002578503 0.0002095563 6.939056e-05
[1379,] 0.0002581807 0.0002309936 7.541403e-05
[1380,] 0.0002581005 0.0002053765 6.870557e-05
[1381,] 0.0002577592 0.0002059533 6.818503e-05
[1382,] 0.0002643306 0.0004273636 1.549547e-04
[1383,] 0.0002591128 0.0002310590 7.532676e-05
[1384,] 0.0002585469 0.0002219618 7.502782e-05
[1385,] 0.0002585683 0.0002223901 7.521867e-05
[1386,] 0.0002623471 0.0002363733 7.944541e-05
[1387,] 0.0002620525 0.0002306531 7.660975e-05
[1388,] 0.0002634183 0.0002303749 7.752964e-05
[1389,] 0.0002907869 0.0001672167 5.857984e-05
[1390,] 0.0002655171 0.0002594584 9.080649e-05
[1391,] 0.0002661366 0.0002668918 9.552897e-05
[1392,] 0.0004501491 0.0001632746 5.136209e-05
[1393,] 0.0002554444 0.0001743759 5.603808e-05
[1394,] 0.0002574064 0.0002621002 7.752663e-05
[1395,] 0.0002673160 0.0001923708 6.072186e-05
[1396,] 0.0002631849 0.0001889006 6.264415e-05
[1397,] 0.0002602731 0.0001996975 6.477005e-05
[1398,] 0.0002603862 0.0002018836 6.507221e-05
[1399,] 0.0002619779 0.0001961249 6.377049e-05
[1400,] 0.0002625495 0.0002086054 6.919188e-05
[1401,] 0.0002554728 0.0002150397 7.009506e-05
[1402,] 0.0002588958 0.0001998342 6.531024e-05
[1403,] 0.0002674963 0.0001909892 6.341492e-05
[1404,] 0.0002685702 0.0001943831 6.261269e-05
[1405,] 0.0005888700 0.0002481638 1.255140e-04
[1406,] 0.0002692461 0.0001975261 6.274487e-05
[1407,] 0.0002612310 0.0001784660 5.835111e-05
[1408,] 0.0007810101 0.0002508456 1.341732e-04
[1409,] 0.0005055269 0.0002552583 8.391558e-05
[1410,] 0.0002555802 0.0001834368 6.090165e-05
[1411,] 0.0002590241 0.0002435828 7.927898e-05
[1412,] 0.0002555901 0.0001808662 6.006677e-05
[1413,] 0.0002604489 0.0001935532 6.923824e-05
[1414,] 0.0002555702 0.0001845254 6.130963e-05
[1415,] 0.0002556299 0.0001785862 5.927169e-05
[1416,] 0.0002607178 0.0001819848 6.166806e-05
[1417,] 0.0002555780 0.0001792418 5.945110e-05
[1418,] 0.0002608678 0.0002172289 7.189225e-05
[1419,] 0.0002554498 0.0001819473 6.026585e-05
[1420,] 0.0002554138 0.0001811610 5.993832e-05
[1421,] 0.0002554265 0.0001814197 6.004820e-05
[1422,] 0.0002600784 0.0001812345 6.108400e-05
[1423,] 0.0002588915 0.0002449804 7.954525e-05
[1424,] 0.0002588210 0.0002406378 7.854183e-05
[1425,] 0.0002606582 0.0002004102 6.636451e-05
[1426,] 0.0002590170 0.0002447832 7.949331e-05
[1427,] 0.0002554547 0.0001781597 5.895374e-05
[1428,] 0.0002564266 0.0002164255 7.056594e-05
[1429,] 0.0002555282 0.0001762023 5.833050e-05
[1430,] 0.0002555046 0.0001763739 5.836960e-05
[1431,] 0.0002602927 0.0001997400 7.196512e-05
[1432,] 0.0002555053 0.0001763316 5.835092e-05
[1433,] 0.0002611646 0.0002026418 7.321914e-05
[1434,] 0.0002553485 0.0001751337 5.785360e-05
[1435,] 0.0002555710 0.0001783859 5.915554e-05
[1436,] 0.0002557360 0.0001899517 6.233158e-05
[1437,] 0.0002553245 0.0001756533 5.790942e-05
[1438,] 0.0002632987 0.0001708958 6.018690e-05
[1439,] 0.0002596185 0.0002432484 7.846651e-05
[1440,] 0.0002554841 0.0001779011 5.889239e-05
[1441,] 0.0002555446 0.0001782097 5.906326e-05
[1442,] 0.0002584776 0.0002065715 6.902992e-05
[1443,] 0.0002595936 0.0002436422 7.853119e-05
[1444,] 0.0002567224 0.0002025788 6.597657e-05
[1445,] 0.0002656645 0.0003344999 9.597659e-05
[1446,] 0.0002595789 0.0001773221 6.225751e-05
[1447,] 0.0002699217 0.0001792085 6.585611e-05
[1448,] 0.0002621594 0.0002206682 7.423887e-05
[1449,] 0.0002637955 0.0001673150 5.863988e-05
[1450,] 0.0002687180 0.0001640152 5.812177e-05
[1451,] 0.0002619697 0.0002014244 6.710349e-05
[1452,] 0.0002630018 0.0001715721 6.042622e-05
[1453,] 0.0002630332 0.0001705268 5.995931e-05
[1454,] 0.0002629114 0.0001706085 5.995616e-05
[1455,] 0.0002624599 0.0001679238 5.858263e-05
[1456,] 0.0002610936 0.0001918539 6.347888e-05
[1457,] 0.0002621316 0.0001764543 6.284547e-05
[1458,] 0.0002671344 0.0002965844 8.526996e-05
[1459,] 0.0002571851 0.0002221220 7.120223e-05
[1460,] 0.0002609121 0.0002416594 7.926116e-05
[1461,] 0.0002655081 0.0002083954 7.746847e-05
[1462,] 0.0002607917 0.0002185494 7.323636e-05
[1463,] 0.0002620043 0.0002198230 7.610788e-05
[1464,] 0.0002627965 0.0002576153 8.685618e-05
[1465,] 0.0002558260 0.0001902199 6.530843e-05
[1466,] 0.0002619191 0.0002281598 7.947577e-05
[1467,] 0.0002599241 0.0002433464 7.924697e-05
[1468,] 0.0002609195 0.0002738909 9.413009e-05
[1469,] 0.0002616269 0.0002250965 7.758652e-05
[1470,] 0.0010655313 0.0002591593 1.467160e-04
[1471,] 0.0002636460 0.0001684959 5.938554e-05
[1472,] 0.0002610168 0.0002710668 9.338675e-05
[1473,] 0.0002609995 0.0002690765 9.260412e-05
[1474,] 0.0002586228 0.0001560439 5.177246e-05
[1475,] 0.0002609374 0.0002675032 9.185185e-05
[1476,] 0.0002609494 0.0002449491 8.247423e-05
[1477,] 0.0002609600 0.0003086882 1.066741e-04
[1478,] 0.0002599193 0.0002433247 7.926578e-05
[1479,] 0.0002608293 0.0002690346 9.209202e-05
[1480,] 0.0002601290 0.0002421995 7.900485e-05
[1481,] 0.0002607947 0.0002652203 9.064881e-05
[1482,] 0.0002585221 0.0001803951 6.310303e-05
[1483,] 0.0002612019 0.0002590583 8.742582e-05
[1484,] 0.0002586810 0.0001564564 5.211142e-05
[1485,] 0.0002580252 0.0001559286 5.166813e-05
[1486,] 0.0002753360 0.0001880332 7.153034e-05
[1487,] 0.0002627932 0.0002393408 8.493220e-05
[1488,] 0.0002609111 0.0002415676 7.897486e-05
[1489,] 0.0002592279 0.0002204456 7.364261e-05
[1490,] 0.0002605482 0.0001765955 5.703515e-05
[1491,] 0.0002578240 0.0001958945 6.355456e-05
[1492,] 0.0002581419 0.0002076988 6.566600e-05
[1493,] 0.0002569259 0.0001765600 6.065823e-05
[1494,] 0.0002579665 0.0002024435 6.437754e-05
[1495,] 0.0002585893 0.0002438009 7.974308e-05
[1496,] 0.0002617672 0.0002573000 8.870223e-05
[1497,] 0.0002636107 0.0001834254 6.612284e-05
[1498,] 0.0002585464 0.0001837682 6.413116e-05
[1499,] 0.0002653210 0.0001804739 6.445880e-05
[1500,] 0.0002624631 0.0002532161 8.516211e-05
[1501,] 0.0002690461 0.0002388196 8.007655e-05
[1502,] 0.0002558348 0.0001770614 5.797894e-05
[1503,] 0.0002561648 0.0002549677 8.061771e-05
[1504,] 0.0002620199 0.0002874643 1.113121e-04
[1505,] 0.0002679226 0.0001799184 6.498667e-05
[1506,] 0.0002567085 0.0002175268 7.447393e-05
[1507,] 0.0002632784 0.0005161340 2.102079e-04
[1508,] 0.0002628502 0.0002536188 9.513190e-05
[1509,] 0.0002590510 0.0001831393 5.779909e-05
[1510,] 0.0002556911 0.0005244335 1.558526e-04
[1511,] 0.0002564477 0.0010763625 2.937442e-04
[1512,] 0.0002638954 0.0002574712 8.814420e-05
[1513,] 0.0002575362 0.0001955210 6.443556e-05
[1514,] 0.0002591547 0.0002744413 8.104849e-05
[1515,] 0.0002576452 0.0001955053 6.445069e-05
[1516,] 0.0002638562 0.0002541337 8.663928e-05
[1517,] 0.0002558460 0.0010504338 2.944416e-04
[1518,] 0.0002567190 0.0003220356 9.527641e-05
[1519,] 0.0002654944 0.0002105997 7.390509e-05
[1520,] 0.0002648007 0.0002132000 7.515818e-05
[1521,] 0.0002573515 0.0001954963 6.419716e-05
[1522,] 0.0002622907 0.0002053741 7.050969e-05
[1523,] 0.0002583821 0.0002888541 8.567128e-05
[1524,] 0.0002657687 0.0002110204 7.425757e-05
[1525,] 0.0002585275 0.0002893701 8.560284e-05
[1526,] 0.0002630801 0.0002040739 6.994301e-05
[1527,] 0.0004137471 0.0002709550 8.057620e-05
[1528,] 0.0002561314 0.0011594822 3.189874e-04
[1529,] 0.0002582749 0.0002791824 8.329721e-05
[1530,] 0.0002580788 0.0002817862 8.425286e-05
[1531,] 0.0002563054 0.0010614797 2.914941e-04
[1532,] 0.0002580990 0.0003076334 9.101191e-05
[1533,] 0.0002577129 0.0003162195 9.398793e-05
[1534,] 0.0002588077 0.0007502876 2.939855e-04
[1535,] 0.0002633878 0.0006077996 2.558797e-04
[1536,] 0.0002699135 0.0002461319 9.735006e-05
[1537,] 0.0002624941 0.0003496957 1.152745e-04
[1538,] 0.0002605113 0.0002429437 7.939054e-05
[1539,] 0.0002548682 0.0002904491 9.314200e-05
[1540,] 0.0002696003 0.0009372374 4.467313e-04
[1541,] 0.0002548856 0.0002866999 9.166425e-05
[1542,] 0.0002702714 0.0009322688 4.483434e-04
[1543,] 0.0002643634 0.0002535229 8.670421e-05
[1544,] 0.0002549038 0.0002792181 8.917230e-05
[1545,] 0.0002548636 0.0002758049 8.865159e-05
[1546,] 0.0002605997 0.0003492545 1.117619e-04
[1547,] 0.0002641788 0.0002550868 8.735858e-05
[1548,] 0.0002645637 0.0002527958 8.510634e-05
[1549,] 0.0002645338 0.0002528026 8.510057e-05
[1550,] 0.0002722782 0.0003730716 1.632928e-04
[1551,] 0.0002644895 0.0002530751 8.534998e-05
[1552,] 0.0002651687 0.0002953618 8.733069e-05
[1553,] 0.0002750522 0.0002748959 7.925198e-05
[1554,] 0.0002549884 0.0001917931 6.282984e-05
[1555,] 0.0002549725 0.0001918002 6.282717e-05
[1556,] 0.0002577469 0.0002033298 6.859116e-05
[1557,] 0.0002911060 0.0002958658 1.427796e-04
[1558,] 0.0002593211 0.0002615440 8.661722e-05
[1559,] 0.0002604861 0.0003238059 1.063164e-04
[1560,] 0.0002571537 0.0001954787 6.526854e-05
[1561,] 0.0002750725 0.0002674510 7.842706e-05
[1562,] 0.0003554629 0.0002484808 7.445566e-05
[1563,] 0.0002605374 0.0004434860 1.429091e-04
[1564,] 0.0002573850 0.0001948667 6.509448e-05
[1565,] 0.0002583122 0.0002028558 6.309807e-05
[1566,] 0.0002601157 0.0002021807 6.840272e-05
[1567,] 0.0002573621 0.0001953918 6.534392e-05
[1568,] 0.0002701875 0.0005458392 2.497953e-04
[1569,] 0.0002699819 0.0005284222 2.402988e-04
[1570,] 0.0002571782 0.0001947525 6.495591e-05
[1571,] 0.0002596169 0.0003007129 9.580560e-05
[1572,] 0.0002571686 0.0001949395 6.504528e-05
[1573,] 0.0002624046 0.0002674018 8.851762e-05
[1574,] 0.0002564933 0.0001821998 5.855187e-05
[1575,] 0.0002690644 0.0005593041 2.532123e-04
[1576,] 0.0002572641 0.0001944190 6.479821e-05
[1577,] 0.0002832707 0.0001887444 7.575190e-05
[1578,] 0.0002776844 0.0003541628 8.954285e-05
[1579,] 0.0002644949 0.0002766830 9.887705e-05
[1580,] 0.0002690304 0.0002107212 8.217866e-05
[1581,] 0.0002604159 0.0003722091 1.228389e-04
[1582,] 0.0002678613 0.0005128482 2.266713e-04
[1583,] 0.0002624237 0.0002558542 8.454725e-05
[1584,] 0.0002605431 0.0004578475 1.474297e-04
[1585,] 0.0002605671 0.0002076524 7.158146e-05
[1586,] 0.0002624207 0.0002545681 8.416097e-05
[1587,] 0.0002773309 0.0003667496 9.172425e-05
[1588,] 0.0002582224 0.0002036080 6.903926e-05
[1589,] 0.0002660711 0.0002486627 9.066857e-05
[1590,] 0.0002599307 0.0001978528 6.264718e-05
[1591,] 0.0002571070 0.0001883788 6.062921e-05
[1592,] 0.0002669804 0.0003115307 1.193976e-04
[1593,] 0.0002662334 0.0005391342 2.347668e-04
[1594,] 0.0002749742 0.0001916233 5.934341e-05
[1595,] 0.0002671425 0.0005070463 2.220460e-04
[1596,] 0.0002585778 0.0011022979 2.793635e-04
[1597,] 0.0002679476 0.0001805631 5.964930e-05
[1598,] 0.0002608645 0.0002117013 6.868503e-05
```
