## Supplementary material for "Characterization of shared and ancestry-specific signals driving complex traits using multi-ancestry fine-mapping": s1_data.bim

```
7	chr7:44274843:A:G	0	44274843	G	A
7	chr7:44275057:G:A	0	44275057	A	G
7	chr7:44275066:C:T	0	44275066	T	C
7	chr7:44275730:C:T	0	44275730	T	C
7	chr7:44275942:T:C	0	44275942	C	T
7	chr7:44276417:G:A	0	44276417	A	G
7	chr7:44276889:C:A	0	44276889	A	C
7	chr7:44278324:A:G	0	44278324	G	A
7	chr7:44278623:G:A	0	44278623	A	G
7	chr7:44279044:G:A	0	44279044	A	G
7	chr7:44279449:C:T	0	44279449	T	C
7	chr7:44281463:C:T	0	44281463	T	C
7	chr7:44282395:G:A	0	44282395	A	G
7	chr7:44282931:T:C	0	44282931	C	T
7	chr7:44283628:C:T	0	44283628	T	C
7	chr7:44283676:T:C	0	44283676	C	T
7	chr7:44284500:A:G	0	44284500	G	A
7	chr7:44285972:T:A	0	44285972	A	T
7	chr7:44286634:A:T	0	44286634	T	A
7	chr7:44287370:T:G	0	44287370	G	T
7	chr7:44287450:C:T	0	44287450	T	C
7	chr7:44287456:T:C	0	44287456	C	T
7	chr7:44287477:T:C	0	44287477	C	T
7	chr7:44287846:G:A	0	44287846	A	G
7	chr7:44288119:G:A	0	44288119	A	G
7	chr7:44288320:T:C	0	44288320	C	T
7	chr7:44288430:A:G	0	44288430	G	A
7	chr7:44288816:G:A	0	44288816	A	G
7	chr7:44289180:G:A	0	44289180	A	G
7	chr7:44289764:G:A	0	44289764	A	G
7	chr7:44290290:T:G	0	44290290	G	T
7	chr7:44291144:T:C	0	44291144	C	T
7	chr7:44291304:G:A	0	44291304	A	G
7	chr7:44291377:G:A	0	44291377	A	G
7	chr7:44291629:A:G	0	44291629	G	A
7	chr7:44291906:T:C	0	44291906	C	T
7	chr7:44291948:A:G	0	44291948	G	A
7	chr7:44292222:T:C	0	44292222	C	T
7	chr7:44292579:T:G	0	44292579	G	T
7	chr7:44293056:GC:G	0	44293056	G	GC
7	chr7:44293983:C:T	0	44293983	T	C
7	chr7:44294254:A:G	0	44294254	G	A
7	chr7:44294943:C:T	0	44294943	T	C
7	chr7:44295343:A:G	0	44295343	G	A
7	chr7:44295556:A:T	0	44295556	T	A
7	chr7:44295652:T:C	0	44295652	C	T
7	chr7:44296229:C:T	0	44296229	T	C
7	chr7:44296298:GA:G	0	44296298	G	GA
7	chr7:44297307:AAAG:A	0	44297307	A	AAAG
7	chr7:44298049:G:A	0	44298049	A	G
7	chr7:44298605:G:A	0	44298605	A	G
7	chr7:44298756:A:C	0	44298756	C	A
7	chr7:44299807:A:G	0	44299807	G	A
7	chr7:44300109:G:A	0	44300109	A	G
7	chr7:44301098:A:C	0	44301098	C	A
7	chr7:44301251:T:C	0	44301251	C	T
7	chr7:44301903:T:C	0	44301903	C	T
7	chr7:44302001:A:T	0	44302001	T	A
7	chr7:44302203:A:G	0	44302203	G	A
7	chr7:44302661:C:G	0	44302661	G	C
7	chr7:44303222:A:G	0	44303222	G	A
7	chr7:44303370:G:A	0	44303370	A	G
7	chr7:44306276:C:T	0	44306276	T	C
7	chr7:44306708:A:G	0	44306708	G	A
7	chr7:44308201:T:C	0	44308201	C	T
7	chr7:44309175:A:G	0	44309175	G	A
7	chr7:44309831:GCGTC:G	0	44309831	G	GCGTC
7	chr7:44310014:C:T	0	44310014	T	C
7	chr7:44311659:G:A	0	44311659	A	G
7	chr7:44312899:G:A	0	44312899	A	G
7	chr7:44312968:C:A	0	44312968	A	C
7	chr7:44314010:G:A	0	44314010	A	G
7	chr7:44314172:C:T	0	44314172	T	C
7	chr7:44314666:C:T	0	44314666	T	C
7	chr7:44315031:A:C	0	44315031	C	A
7	chr7:44315441:C:G	0	44315441	G	C
7	chr7:44317188:T:A	0	44317188	A	T
7	chr7:44317201:G:A	0	44317201	A	G
7	chr7:44318031:T:C	0	44318031	C	T
7	chr7:44318474:G:A	0	44318474	A	G
7	chr7:44318879:G:A	0	44318879	A	G
7	chr7:44319336:A:G	0	44319336	G	A
7	chr7:44322024:T:C	0	44322024	C	T
7	chr7:44322342:G:A	0	44322342	A	G
7	chr7:44324412:GA:G	0	44324412	G	GA
7	chr7:44325307:C:T	0	44325307	T	C
7	chr7:44325950:C:T	0	44325950	T	C
7	chr7:44326264:C:T	0	44326264	T	C
7	chr7:44327136:T:C	0	44327136	C	T
7	chr7:44327693:C:T	0	44327693	T	C
7	chr7:44330451:C:G	0	44330451	G	C
7	chr7:44331056:C:T	0	44331056	T	C
7	chr7:44331919:G:A	0	44331919	A	G
7	chr7:44332038:G:A	0	44332038	A	G
7	chr7:44332250:G:A	0	44332250	A	G
7	chr7:44332588:G:A	0	44332588	A	G
7	chr7:44332627:C:T	0	44332627	T	C
7	chr7:44335328:C:G	0	44335328	G	C
7	chr7:44335719:C:T	0	44335719	T	C
7	chr7:44336910:G:A	0	44336910	A	G
7	chr7:44337062:A:T	0	44337062	T	A
7	chr7:44337186:G:A	0	44337186	A	G
7	chr7:44337572:A:G	0	44337572	G	A
7	chr7:44338308:T:C	0	44338308	C	T
7	chr7:44338344:T:G	0	44338344	G	T
7	chr7:44338415:G:T	0	44338415	T	G
7	chr7:44338605:A:AG	0	44338605	AG	A
7	chr7:44340986:G:A	0	44340986	A	G
7	chr7:44343801:AG:A	0	44343801	A	AG
7	chr7:44344674:G:T	0	44344674	T	G
7	chr7:44347415:G:A	0	44347415	A	G
7	chr7:44348278:G:T	0	44348278	T	G
7	chr7:44348895:T:A	0	44348895	A	T
7	chr7:44349020:C:T	0	44349020	T	C
7	chr7:44350421:T:G	0	44350421	G	T
7	chr7:44350463:A:G	0	44350463	G	A
7	chr7:44352847:G:A	0	44352847	A	G
7	chr7:44354882:T:G	0	44354882	G	T
7	chr7:44354987:C:T	0	44354987	T	C
7	chr7:44359049:C:T	0	44359049	T	C
7	chr7:44360930:G:A	0	44360930	A	G
7	chr7:44361073:G:T	0	44361073	T	G
7	chr7:44361331:G:A	0	44361331	A	G
7	chr7:44362591:A:G	0	44362591	G	A
7	chr7:44362777:G:A	0	44362777	A	G
7	chr7:44363508:T:C	0	44363508	C	T
7	chr7:44364008:T:C	0	44364008	C	T
7	chr7:44364244:G:T	0	44364244	T	G
7	chr7:44365410:T:C	0	44365410	C	T
7	chr7:44365686:G:GA	0	44365686	GA	G
7	chr7:44367001:G:A	0	44367001	A	G
7	chr7:44368534:C:A	0	44368534	A	C
7	chr7:44368996:A:C	0	44368996	C	A
7	chr7:44369018:T:C	0	44369018	C	T
7	chr7:44369875:T:C	0	44369875	C	T
7	chr7:44371429:G:A	0	44371429	A	G
7	chr7:44371805:T:G	0	44371805	G	T
7	chr7:44373136:C:T	0	44373136	T	C
7	chr7:44373190:T:TG	0	44373190	TG	T
7	chr7:44373902:T:C	0	44373902	C	T
7	chr7:44374215:G:A	0	44374215	A	G
7	chr7:44374540:G:A	0	44374540	A	G
7	chr7:44374559:C:T	0	44374559	T	C
7	chr7:44375200:A:C	0	44375200	C	A
7	chr7:44375985:A:G	0	44375985	G	A
7	chr7:44376093:T:C	0	44376093	C	T
7	chr7:44376101:G:C	0	44376101	C	G
7	chr7:44376160:G:A	0	44376160	A	G
7	chr7:44376485:C:T	0	44376485	T	C
7	chr7:44379054:G:GGA	0	44379054	GGA	G
7	chr7:44379569:A:G	0	44379569	G	A
7	chr7:44379592:C:T	0	44379592	T	C
7	chr7:44380102:C:T	0	44380102	T	C
7	chr7:44380639:A:G	0	44380639	G	A
7	chr7:44380763:A:G	0	44380763	G	A
7	chr7:44381040:C:A	0	44381040	A	C
7	chr7:44381302:A:G	0	44381302	G	A
7	chr7:44381890:C:G	0	44381890	G	C
7	chr7:44382419:C:T	0	44382419	T	C
7	chr7:44382475:A:G	0	44382475	G	A
7	chr7:44385384:T:C	0	44385384	C	T
7	chr7:44388259:G:A	0	44388259	A	G
7	chr7:44389261:GAC:G	0	44389261	G	GAC
7	chr7:44390591:T:G	0	44390591	G	T
7	chr7:44390592:T:C	0	44390592	C	T
7	chr7:44390652:G:T	0	44390652	T	G
7	chr7:44391801:A:G	0	44391801	G	A
7	chr7:44394632:C:T	0	44394632	T	C
7	chr7:44394692:A:C	0	44394692	C	A
7	chr7:44395071:C:G	0	44395071	G	C
7	chr7:44395129:T:C	0	44395129	C	T
7	chr7:44395670:A:T	0	44395670	T	A
7	chr7:44396951:TTG:T	0	44396951	T	TTG
7	chr7:44398827:G:A	0	44398827	A	G
7	chr7:44399633:T:C	0	44399633	C	T
7	chr7:44399996:C:T	0	44399996	T	C
7	chr7:44400417:A:G	0	44400417	G	A
7	chr7:44400952:C:T	0	44400952	T	C
7	chr7:44402697:A:C	0	44402697	C	A
7	chr7:44403000:T:C	0	44403000	C	T
7	chr7:44403544:C:T	0	44403544	T	C
7	chr7:44403856:A:G	0	44403856	G	A
7	chr7:44404171:G:C	0	44404171	C	G
7	chr7:44404523:G:A	0	44404523	A	G
7	chr7:44404969:A:G	0	44404969	G	A
7	chr7:44406252:C:T	0	44406252	T	C
7	chr7:44407202:C:T	0	44407202	T	C
7	chr7:44409902:C:A	0	44409902	A	C
7	chr7:44410695:A:G	0	44410695	G	A
7	chr7:44411230:C:T	0	44411230	T	C
7	chr7:44412782:T:C	0	44412782	C	T
7	chr7:44413407:A:C	0	44413407	C	A
7	chr7:44414626:C:T	0	44414626	T	C
7	chr7:44416222:T:C	0	44416222	C	T
7	chr7:44416263:C:T	0	44416263	T	C
7	chr7:44416327:A:G	0	44416327	G	A
7	chr7:44417291:C:T	0	44417291	T	C
7	chr7:44417700:C:A	0	44417700	A	C
7	chr7:44418273:C:G	0	44418273	G	C
7	chr7:44418485:A:G	0	44418485	G	A
7	chr7:44418875:A:G	0	44418875	G	A
7	chr7:44420152:C:G	0	44420152	G	C
7	chr7:44423011:C:G	0	44423011	G	C
7	chr7:44424054:C:T	0	44424054	T	C
7	chr7:44424532:G:A	0	44424532	A	G
7	chr7:44424549:T:A	0	44424549	A	T
7	chr7:44424553:T:G	0	44424553	G	T
7	chr7:44425525:T:C	0	44425525	C	T
7	chr7:44426572:G:A	0	44426572	A	G
7	chr7:44427833:C:T	0	44427833	T	C
7	chr7:44430481:C:T	0	44430481	T	C
7	chr7:44430764:T:C	0	44430764	C	T
7	chr7:44431020:A:G	0	44431020	G	A
7	chr7:44431759:A:G	0	44431759	G	A
7	chr7:44432214:T:C	0	44432214	C	T
7	chr7:44435092:CTTT:C	0	44435092	C	CTTT
7	chr7:44436151:C:T	0	44436151	T	C
7	chr7:44436332:C:T	0	44436332	T	C
7	chr7:44436347:T:C	0	44436347	C	T
7	chr7:44437218:T:C	0	44437218	C	T
7	chr7:44437255:A:G	0	44437255	G	A
7	chr7:44438419:A:G	0	44438419	G	A
7	chr7:44438513:G:A	0	44438513	A	G
7	chr7:44438983:C:T	0	44438983	T	C
7	chr7:44439287:G:A	0	44439287	A	G
7	chr7:44439578:A:G	0	44439578	G	A
7	chr7:44439889:GCTAA:G	0	44439889	G	GCTAA
7	chr7:44439935:A:G	0	44439935	G	A
7	chr7:44440865:C:T	0	44440865	T	C
7	chr7:44440951:A:G	0	44440951	G	A
7	chr7:44441091:A:G	0	44441091	G	A
7	chr7:44441244:A:T	0	44441244	T	A
7	chr7:44441554:G:A	0	44441554	A	G
7	chr7:44441768:G:A	0	44441768	A	G
7	chr7:44442025:C:T	0	44442025	T	C
7	chr7:44442038:A:G	0	44442038	G	A
7	chr7:44443661:G:A	0	44443661	A	G
7	chr7:44443702:A:C	0	44443702	C	A
7	chr7:44444185:C:T	0	44444185	T	C
7	chr7:44444952:A:G	0	44444952	G	A
7	chr7:44445159:T:C	0	44445159	C	T
7	chr7:44447345:C:T	0	44447345	T	C
7	chr7:44448287:T:C	0	44448287	C	T
7	chr7:44449088:C:T	0	44449088	T	C
7	chr7:44449922:T:C	0	44449922	C	T
7	chr7:44450175:T:C	0	44450175	C	T
7	chr7:44450217:G:A	0	44450217	A	G
7	chr7:44450796:A:T	0	44450796	T	A
7	chr7:44452041:G:A	0	44452041	A	G
7	chr7:44453233:A:C	0	44453233	C	A
7	chr7:44454317:T:C	0	44454317	C	T
7	chr7:44455345:A:G	0	44455345	G	A
7	chr7:44455690:A:G	0	44455690	G	A
7	chr7:44456352:T:C	0	44456352	C	T
7	chr7:44456608:T:C	0	44456608	C	T
7	chr7:44456969:T:C	0	44456969	C	T
7	chr7:44457249:C:T	0	44457249	T	C
7	chr7:44457299:T:A	0	44457299	A	T
7	chr7:44457650:C:T	0	44457650	T	C
7	chr7:44457662:G:C	0	44457662	C	G
7	chr7:44459091:T:C	0	44459091	C	T
7	chr7:44460821:T:C	0	44460821	C	T
7	chr7:44461748:C:T	0	44461748	T	C
7	chr7:44461790:G:T	0	44461790	T	G
7	chr7:44462587:C:T	0	44462587	T	C
7	chr7:44462816:A:G	0	44462816	G	A
7	chr7:44463172:A:T	0	44463172	T	A
7	chr7:44463855:T:C	0	44463855	C	T
7	chr7:44464513:G:A	0	44464513	A	G
7	chr7:44464578:T:C	0	44464578	C	T
7	chr7:44467394:C:T	0	44467394	T	C
7	chr7:44468285:G:A	0	44468285	A	G
7	chr7:44468809:G:A	0	44468809	A	G
7	chr7:44469520:T:C	0	44469520	C	T
7	chr7:44470425:C:T	0	44470425	T	C
7	chr7:44470477:T:A	0	44470477	A	T
7	chr7:44473749:A:G	0	44473749	G	A
7	chr7:44473959:C:G	0	44473959	G	C
7	chr7:44475717:A:G	0	44475717	G	A
7	chr7:44477025:AT:A	0	44477025	A	AT
7	chr7:44478454:A:G	0	44478454	G	A
7	chr7:44480659:T:A	0	44480659	A	T
7	chr7:44483018:T:C	0	44483018	C	T
7	chr7:44485775:C:T	0	44485775	T	C
7	chr7:44486204:C:G	0	44486204	G	C
7	chr7:44486876:T:C	0	44486876	C	T
7	chr7:44490127:G:A	0	44490127	A	G
7	chr7:44490594:T:G	0	44490594	G	T
7	chr7:44491485:G:A	0	44491485	A	G
7	chr7:44491549:T:G	0	44491549	G	T
7	chr7:44491695:A:G	0	44491695	G	A
7	chr7:44491944:C:T	0	44491944	T	C
7	chr7:44492295:C:G	0	44492295	G	C
7	chr7:44493099:G:A	0	44493099	A	G
7	chr7:44494015:C:T	0	44494015	T	C
7	chr7:44494120:T:C	0	44494120	C	T
7	chr7:44495110:TA:T	0	44495110	T	TA
7	chr7:44495235:A:G	0	44495235	G	A
7	chr7:44498338:G:A	0	44498338	A	G
7	chr7:44498574:T:G	0	44498574	G	T
7	chr7:44498692:C:T	0	44498692	T	C
7	chr7:44498796:G:A	0	44498796	A	G
7	chr7:44499283:A:G	0	44499283	G	A
7	chr7:44500841:G:A	0	44500841	A	G
7	chr7:44501109:T:C	0	44501109	C	T
7	chr7:44503570:G:A	0	44503570	A	G
7	chr7:44505698:A:G	0	44505698	G	A
7	chr7:44506126:A:T	0	44506126	T	A
7	chr7:44506281:T:C	0	44506281	C	T
7	chr7:44506453:C:G	0	44506453	G	C
7	chr7:44507355:C:T	0	44507355	T	C
7	chr7:44508279:G:A	0	44508279	A	G
7	chr7:44508536:C:A	0	44508536	A	C
7	chr7:44509040:T:C	0	44509040	C	T
7	chr7:44509113:C:T	0	44509113	T	C
7	chr7:44510108:G:A	0	44510108	A	G
7	chr7:44510946:C:G	0	44510946	G	C
7	chr7:44512494:AGAG:A	0	44512494	A	AGAG
7	chr7:44512610:T:C	0	44512610	C	T
7	chr7:44513639:A:G	0	44513639	G	A
7	chr7:44513893:C:T	0	44513893	T	C
7	chr7:44513897:T:C	0	44513897	C	T
7	chr7:44514227:A:G	0	44514227	G	A
7	chr7:44514520:T:G	0	44514520	G	T
7	chr7:44515291:T:C	0	44515291	C	T
7	chr7:44515600:A:C	0	44515600	C	A
7	chr7:44515807:G:A	0	44515807	A	G
7	chr7:44515974:T:G	0	44515974	G	T
7	chr7:44517436:G:A	0	44517436	A	G
7	chr7:44518313:G:A	0	44518313	A	G
7	chr7:44519260:A:C	0	44519260	C	A
7	chr7:44522001:A:G	0	44522001	G	A
7	chr7:44522036:C:T	0	44522036	T	C
7	chr7:44522285:C:T	0	44522285	T	C
7	chr7:44522302:A:C	0	44522302	C	A
7	chr7:44525136:T:C	0	44525136	C	T
7	chr7:44525865:G:A	0	44525865	A	G
7	chr7:44525895:A:G	0	44525895	G	A
7	chr7:44526495:G:C	0	44526495	C	G
7	chr7:44527647:C:T	0	44527647	T	C
7	chr7:44527901:T:C	0	44527901	C	T
7	chr7:44529800:G:C	0	44529800	C	G
7	chr7:44532029:C:T	0	44532029	T	C
7	chr7:44532959:C:T	0	44532959	T	C
7	chr7:44534162:C:G	0	44534162	G	C
7	chr7:44539581:G:C	0	44539581	C	G
7	chr7:44541277:G:T	0	44541277	T	G
7	chr7:44541392:T:C	0	44541392	C	T
7	chr7:44542021:A:G	0	44542021	G	A
7	chr7:44542241:C:G	0	44542241	G	C
7	chr7:44542387:T:C	0	44542387	C	T
7	chr7:44542732:A:G	0	44542732	G	A
7	chr7:44544930:A:G	0	44544930	G	A
7	chr7:44546979:T:C	0	44546979	C	T
7	chr7:44547000:G:A	0	44547000	A	G
7	chr7:44547064:AT:A	0	44547064	A	AT
7	chr7:44551678:C:A	0	44551678	A	C
7	chr7:44551977:A:C	0	44551977	C	A
7	chr7:44552569:AAG:A	0	44552569	A	AAG
7	chr7:44554050:T:C	0	44554050	C	T
7	chr7:44555462:G:A	0	44555462	A	G
7	chr7:44556313:G:A	0	44556313	A	G
7	chr7:44556575:C:T	0	44556575	T	C
7	chr7:44556662:A:G	0	44556662	G	A
7	chr7:44556955:T:G	0	44556955	G	T
7	chr7:44558352:C:T	0	44558352	T	C
7	chr7:44559607:A:G	0	44559607	G	A
7	chr7:44559779:G:T	0	44559779	T	G
7	chr7:44560755:C:A	0	44560755	A	C
7	chr7:44561096:G:A	0	44561096	A	G
7	chr7:44562588:G:T	0	44562588	T	G
7	chr7:44562990:T:C	0	44562990	C	T
7	chr7:44564521:AAAG:A	0	44564521	A	AAAG
7	chr7:44564671:T:C	0	44564671	C	T
7	chr7:44564676:C:G	0	44564676	G	C
7	chr7:44566499:C:T	0	44566499	T	C
7	chr7:44566740:C:T	0	44566740	T	C
7	chr7:44567349:G:C	0	44567349	C	G
7	chr7:44567573:C:T	0	44567573	T	C
7	chr7:44568504:A:G	0	44568504	G	A
7	chr7:44569371:C:T	0	44569371	T	C
7	chr7:44570253:C:T	0	44570253	T	C
7	chr7:44570630:C:A	0	44570630	A	C
7	chr7:44570891:C:T	0	44570891	T	C
7	chr7:44571478:T:C	0	44571478	C	T
7	chr7:44571945:T:C	0	44571945	C	T
7	chr7:44572291:A:G	0	44572291	G	A
7	chr7:44572748:G:C	0	44572748	C	G
7	chr7:44573504:A:G	0	44573504	G	A
7	chr7:44574012:CG:C	0	44574012	C	CG
7	chr7:44574649:T:C	0	44574649	C	T
7	chr7:44575121:A:G	0	44575121	G	A
7	chr7:44575562:A:G	0	44575562	G	A
7	chr7:44575587:T:C	0	44575587	C	T
7	chr7:44575928:G:A	0	44575928	A	G
7	chr7:44576389:A:T	0	44576389	T	A
7	chr7:44576760:T:G	0	44576760	G	T
7	chr7:44577113:C:G	0	44577113	G	C
7	chr7:44577508:A:G	0	44577508	G	A
7	chr7:44577555:T:C	0	44577555	C	T
7	chr7:44578880:AAAAAAG:A	0	44578880	A	AAAAAAG
7	chr7:44579000:T:A	0	44579000	A	T
7	chr7:44579703:T:C	0	44579703	C	T
7	chr7:44580226:C:G	0	44580226	G	C
7	chr7:44580642:T:C	0	44580642	C	T
7	chr7:44580763:G:A	0	44580763	A	G
7	chr7:44581237:C:A	0	44581237	A	C
7	chr7:44582687:G:A	0	44582687	A	G
7	chr7:44582954:AC:A	0	44582954	A	AC
7	chr7:44582956:C:G	0	44582956	G	C
7	chr7:44583317:T:C	0	44583317	C	T
7	chr7:44584266:G:A	0	44584266	A	G
7	chr7:44586064:A:G	0	44586064	G	A
7	chr7:44586665:T:C	0	44586665	C	T
7	chr7:44586778:T:C	0	44586778	C	T
7	chr7:44588608:C:T	0	44588608	T	C
7	chr7:44588866:G:A	0	44588866	A	G
7	chr7:44590530:GA:G	0	44590530	G	GA
7	chr7:44591435:C:T	0	44591435	T	C
7	chr7:44591507:C:T	0	44591507	T	C
7	chr7:44591533:G:A	0	44591533	A	G
7	chr7:44592613:A:G	0	44592613	G	A
7	chr7:44592645:A:G	0	44592645	G	A
7	chr7:44593620:G:C	0	44593620	C	G
7	chr7:44596211:C:T	0	44596211	T	C
7	chr7:44597567:T:A	0	44597567	A	T
7	chr7:44597888:G:A	0	44597888	A	G
7	chr7:44598012:A:T	0	44598012	T	A
7	chr7:44600462:T:C	0	44600462	C	T
7	chr7:44601760:G:A	0	44601760	A	G
7	chr7:44601977:C:T	0	44601977	T	C
7	chr7:44604203:G:A	0	44604203	A	G
7	chr7:44604546:G:C	0	44604546	C	G
7	chr7:44605487:C:T	0	44605487	T	C
7	chr7:44606586:G:A	0	44606586	A	G
7	chr7:44606873:C:T	0	44606873	T	C
7	chr7:44607164:G:A	0	44607164	A	G
7	chr7:44611899:T:C	0	44611899	C	T
7	chr7:44611951:G:A	0	44611951	A	G
7	chr7:44613485:G:A	0	44613485	A	G
7	chr7:44613756:A:G	0	44613756	G	A
7	chr7:44614312:G:T	0	44614312	T	G
7	chr7:44614498:T:C	0	44614498	C	T
7	chr7:44614974:G:A	0	44614974	A	G
7	chr7:44615058:G:T	0	44615058	T	G
7	chr7:44615159:G:T	0	44615159	T	G
7	chr7:44615540:A:G	0	44615540	G	A
7	chr7:44616027:A:G	0	44616027	G	A
7	chr7:44617876:C:T	0	44617876	T	C
7	chr7:44618141:T:C	0	44618141	C	T
7	chr7:44618565:C:G	0	44618565	G	C
7	chr7:44619884:T:C	0	44619884	C	T
7	chr7:44620170:A:G	0	44620170	G	A
7	chr7:44621280:C:T	0	44621280	T	C
7	chr7:44623274:C:G	0	44623274	G	C
7	chr7:44624171:A:G	0	44624171	G	A
7	chr7:44625997:C:T	0	44625997	T	C
7	chr7:44627837:T:C	0	44627837	C	T
7	chr7:44627967:G:T	0	44627967	T	G
7	chr7:44629860:G:A	0	44629860	A	G
7	chr7:44630065:G:A	0	44630065	A	G
7	chr7:44630099:G:A	0	44630099	A	G
7	chr7:44630555:T:C	0	44630555	C	T
7	chr7:44631130:A:T	0	44631130	T	A
7	chr7:44631417:C:T	0	44631417	T	C
7	chr7:44631792:T:G	0	44631792	G	T
7	chr7:44631901:A:G	0	44631901	G	A
7	chr7:44633058:C:T	0	44633058	T	C
7	chr7:44633563:C:T	0	44633563	T	C
7	chr7:44633712:G:A	0	44633712	A	G
7	chr7:44635531:G:A	0	44635531	A	G
7	chr7:44635727:A:T	0	44635727	T	A
7	chr7:44637499:C:T	0	44637499	T	C
7	chr7:44639649:A:G	0	44639649	G	A
7	chr7:44643339:G:A	0	44643339	A	G
7	chr7:44643944:C:T	0	44643944	T	C
7	chr7:44645449:A:G	0	44645449	G	A
7	chr7:44647271:C:T	0	44647271	T	C
7	chr7:44649502:G:A	0	44649502	A	G
7	chr7:44650067:CAGGGAGTAGTCT:C	0	44650067	C	CAGGGAGTAGTCT
7	chr7:44650274:AC:A	0	44650274	A	AC
7	chr7:44651766:T:TG	0	44651766	TG	T
7	chr7:44653133:G:A	0	44653133	A	G
7	chr7:44653184:C:G	0	44653184	G	C
7	chr7:44654454:C:T	0	44654454	T	C
7	chr7:44656126:T:C	0	44656126	C	T
7	chr7:44660010:G:A	0	44660010	A	G
7	chr7:44661279:A:G	0	44661279	G	A
7	chr7:44661599:G:T	0	44661599	T	G
7	chr7:44666085:T:C	0	44666085	C	T
7	chr7:44666122:T:C	0	44666122	C	T
7	chr7:44666381:C:T	0	44666381	T	C
7	chr7:44668722:T:C	0	44668722	C	T
7	chr7:44669773:T:C	0	44669773	C	T
7	chr7:44670889:T:C	0	44670889	C	T
7	chr7:44673665:A:G	0	44673665	G	A
7	chr7:44674245:G:A	0	44674245	A	G
7	chr7:44674913:T:C	0	44674913	C	T
7	chr7:44682920:A:G	0	44682920	G	A
7	chr7:44684227:A:G	0	44684227	G	A
7	chr7:44685795:C:T	0	44685795	T	C
7	chr7:44686470:T:C	0	44686470	C	T
7	chr7:44686636:A:AGACT	0	44686636	AGACT	A
7	chr7:44687082:T:A	0	44687082	A	T
7	chr7:44688619:A:T	0	44688619	T	A
7	chr7:44691908:G:A	0	44691908	A	G
7	chr7:44695574:G:A	0	44695574	A	G
7	chr7:44696637:CCCCA:C	0	44696637	C	CCCCA
7	chr7:44698080:A:G	0	44698080	G	A
7	chr7:44698323:G:A	0	44698323	A	G
7	chr7:44703745:G:A	0	44703745	A	G
7	chr7:44705214:A:G	0	44705214	G	A
7	chr7:44705332:G:A	0	44705332	A	G
7	chr7:44705654:T:C	0	44705654	C	T
7	chr7:44707979:G:A	0	44707979	A	G
7	chr7:44708304:T:C	0	44708304	C	T
7	chr7:44708852:G:A	0	44708852	A	G
7	chr7:44710480:T:C	0	44710480	C	T
7	chr7:44710628:T:C	0	44710628	C	T
7	chr7:44712501:A:G	0	44712501	G	A
7	chr7:44714073:G:A	0	44714073	A	G
7	chr7:44714198:T:C	0	44714198	C	T
7	chr7:44715358:T:G	0	44715358	G	T
7	chr7:44716640:TCA:T	0	44716640	T	TCA
7	chr7:44717142:C:A	0	44717142	A	C
7	chr7:44718062:G:A	0	44718062	A	G
7	chr7:44720318:C:T	0	44720318	T	C
7	chr7:44722815:G:A	0	44722815	A	G
7	chr7:44722966:TA:T	0	44722966	T	TA
7	chr7:44723523:A:G	0	44723523	G	A
7	chr7:44723697:G:A	0	44723697	A	G
7	chr7:44725396:T:G	0	44725396	G	T
7	chr7:44725764:T:C	0	44725764	C	T
7	chr7:44727260:ACATGG:A	0	44727260	A	ACATGG
7	chr7:44728822:G:A	0	44728822	A	G
7	chr7:44729414:T:A	0	44729414	A	T
7	chr7:44730081:GT:G	0	44730081	G	GT
7	chr7:44730270:A:G	0	44730270	G	A
7	chr7:44730614:A:C	0	44730614	C	A
7	chr7:44731152:G:A	0	44731152	A	G
7	chr7:44731598:C:T	0	44731598	T	C
7	chr7:44731674:G:A	0	44731674	A	G
7	chr7:44732072:G:A	0	44732072	A	G
7	chr7:44733711:C:T	0	44733711	T	C
7	chr7:44734624:A:C	0	44734624	C	A
7	chr7:44735045:G:T	0	44735045	T	G
7	chr7:44740377:T:C	0	44740377	C	T
7	chr7:44740675:C:T	0	44740675	T	C
7	chr7:44741758:G:C	0	44741758	C	G
7	chr7:44745098:C:T	0	44745098	T	C
7	chr7:44745265:T:G	0	44745265	G	T
7	chr7:44745267:G:A	0	44745267	A	G
7	chr7:44745527:A:G	0	44745527	G	A
7	chr7:44747241:A:G	0	44747241	G	A
7	chr7:44751208:T:C	0	44751208	C	T
7	chr7:44751322:T:C	0	44751322	C	T
7	chr7:44751389:G:A	0	44751389	A	G
7	chr7:44751536:T:C	0	44751536	C	T
7	chr7:44752942:C:T	0	44752942	T	C
7	chr7:44758716:G:T	0	44758716	T	G
7	chr7:44760577:G:T	0	44760577	T	G
7	chr7:44761063:G:A	0	44761063	A	G
7	chr7:44764308:C:CA	0	44764308	CA	C
7	chr7:44764345:G:T	0	44764345	T	G
7	chr7:44764626:C:T	0	44764626	T	C
7	chr7:44768624:G:A	0	44768624	A	G
7	chr7:44769674:A:G	0	44769674	G	A
7	chr7:44769677:G:C	0	44769677	C	G
7	chr7:44770567:G:A	0	44770567	A	G
7	chr7:44771386:G:A	0	44771386	A	G
7	chr7:44771622:C:T	0	44771622	T	C
7	chr7:44771624:C:T	0	44771624	T	C
7	chr7:44772739:C:T	0	44772739	T	C
7	chr7:44773770:A:G	0	44773770	G	A
7	chr7:44774573:G:A	0	44774573	A	G
7	chr7:44775017:A:G	0	44775017	G	A
7	chr7:44777186:G:A	0	44777186	A	G
7	chr7:44778129:A:G	0	44778129	G	A
7	chr7:44779641:A:T	0	44779641	T	A
7	chr7:44779845:C:T	0	44779845	T	C
7	chr7:44781831:C:T	0	44781831	T	C
7	chr7:44782138:A:G	0	44782138	G	A
7	chr7:44782291:C:T	0	44782291	T	C
7	chr7:44783004:C:T	0	44783004	T	C
7	chr7:44783593:C:T	0	44783593	T	C
7	chr7:44783920:T:TGTGTAAA	0	44783920	TGTGTAAA	T
7	chr7:44783922:GA:G	0	44783922	G	GA
7	chr7:44785142:C:T	0	44785142	T	C
7	chr7:44785597:G:A	0	44785597	A	G
7	chr7:44789784:C:T	0	44789784	T	C
7	chr7:44791338:G:A	0	44791338	A	G
7	chr7:44792049:T:C	0	44792049	C	T
7	chr7:44793002:T:C	0	44793002	C	T
7	chr7:44793466:C:T	0	44793466	T	C
7	chr7:44793542:G:A	0	44793542	A	G
7	chr7:44794337:T:G	0	44794337	G	T
7	chr7:44795157:C:CT	0	44795157	CT	C
7	chr7:44795306:C:A	0	44795306	A	C
7	chr7:44795554:T:A	0	44795554	A	T
7	chr7:44800738:G:A	0	44800738	A	G
7	chr7:44802325:T:G	0	44802325	G	T
7	chr7:44806267:T:G	0	44806267	G	T
7	chr7:44806706:C:A	0	44806706	A	C
7	chr7:44809141:T:C	0	44809141	C	T
7	chr7:44811022:TAAAAC:T	0	44811022	T	TAAAAC
7	chr7:44813090:G:A	0	44813090	A	G
7	chr7:44813485:T:A	0	44813485	A	T
7	chr7:44813611:CCTT:C	0	44813611	C	CCTT
7	chr7:44815606:G:A	0	44815606	A	G
7	chr7:44815652:T:C	0	44815652	C	T
7	chr7:44816101:C:T	0	44816101	T	C
7	chr7:44816572:C:T	0	44816572	T	C
7	chr7:44816772:C:T	0	44816772	T	C
7	chr7:44816873:C:T	0	44816873	T	C
7	chr7:44820865:T:C	0	44820865	C	T
7	chr7:44820866:TTTTTA:T	0	44820866	T	TTTTTA
7	chr7:44821110:C:T	0	44821110	T	C
7	chr7:44821253:T:C	0	44821253	C	T
7	chr7:44822308:C:T	0	44822308	T	C
7	chr7:44822392:G:A	0	44822392	A	G
7	chr7:44823840:T:A	0	44823840	A	T
7	chr7:44825465:A:G	0	44825465	G	A
7	chr7:44826120:C:T	0	44826120	T	C
7	chr7:44826137:G:A	0	44826137	A	G
7	chr7:44826763:T:C	0	44826763	C	T
7	chr7:44827034:A:G	0	44827034	G	A
7	chr7:44827406:G:A	0	44827406	A	G
7	chr7:44828468:C:T	0	44828468	T	C
7	chr7:44829372:G:A	0	44829372	A	G
7	chr7:44831334:T:C	0	44831334	C	T
7	chr7:44833301:T:C	0	44833301	C	T
7	chr7:44833312:A:G	0	44833312	G	A
7	chr7:44833378:G:A	0	44833378	A	G
7	chr7:44833775:C:T	0	44833775	T	C
7	chr7:44834201:T:C	0	44834201	C	T
7	chr7:44834383:G:A	0	44834383	A	G
7	chr7:44835367:C:T	0	44835367	T	C
7	chr7:44835444:C:T	0	44835444	T	C
7	chr7:44837148:C:T	0	44837148	T	C
7	chr7:44838675:C:T	0	44838675	T	C
7	chr7:44839730:C:T	0	44839730	T	C
7	chr7:44842654:A:T	0	44842654	T	A
7	chr7:44847477:A:G	0	44847477	G	A
7	chr7:44847695:A:G	0	44847695	G	A
7	chr7:44849718:G:A	0	44849718	A	G
7	chr7:44849774:TC:T	0	44849774	T	TC
7	chr7:44849909:G:A	0	44849909	A	G
7	chr7:44852220:T:C	0	44852220	C	T
7	chr7:44853143:C:T	0	44853143	T	C
7	chr7:44855162:GGC:G	0	44855162	G	GGC
7	chr7:44857823:G:A	0	44857823	A	G
7	chr7:44858152:G:A	0	44858152	A	G
7	chr7:44859610:TTC:T	0	44859610	T	TTC
7	chr7:44859777:T:A	0	44859777	A	T
7	chr7:44861133:C:T	0	44861133	T	C
7	chr7:44862999:C:T	0	44862999	T	C
7	chr7:44863077:C:A	0	44863077	A	C
7	chr7:44864729:A:G	0	44864729	G	A
7	chr7:44866984:G:A	0	44866984	A	G
7	chr7:44868479:C:T	0	44868479	T	C
7	chr7:44874652:T:C	0	44874652	C	T
7	chr7:44877441:A:G	0	44877441	G	A
7	chr7:44886075:G:T	0	44886075	T	G
7	chr7:44886297:G:A	0	44886297	A	G
7	chr7:44888103:G:A	0	44888103	A	G
7	chr7:44888157:T:G	0	44888157	G	T
7	chr7:44888353:T:C	0	44888353	C	T
7	chr7:44889113:T:C	0	44889113	C	T
7	chr7:44891467:A:G	0	44891467	G	A
7	chr7:44892070:G:T	0	44892070	T	G
7	chr7:44892939:C:A	0	44892939	A	C
7	chr7:44894922:G:A	0	44894922	A	G
7	chr7:44895164:G:A	0	44895164	A	G
7	chr7:44896103:A:G	0	44896103	G	A
7	chr7:44896470:G:A	0	44896470	A	G
7	chr7:44897317:A:G	0	44897317	G	A
7	chr7:44899592:C:T	0	44899592	T	C
7	chr7:44900828:G:A	0	44900828	A	G
7	chr7:44903381:A:C	0	44903381	C	A
7	chr7:44904661:T:C	0	44904661	C	T
7	chr7:44906360:T:G	0	44906360	G	T
7	chr7:44906642:T:C	0	44906642	C	T
7	chr7:44906761:G:A	0	44906761	A	G
7	chr7:44907010:ACATTATTG:A	0	44907010	A	ACATTATTG
7	chr7:44907217:T:C	0	44907217	C	T
7	chr7:44907890:C:T	0	44907890	T	C
7	chr7:44909354:T:C	0	44909354	C	T
7	chr7:44910199:C:T	0	44910199	T	C
7	chr7:44910816:C:T	0	44910816	T	C
7	chr7:44912304:G:A	0	44912304	A	G
7	chr7:44912505:G:A	0	44912505	A	G
7	chr7:44913808:C:G	0	44913808	G	C
7	chr7:44914374:G:A	0	44914374	A	G
7	chr7:44914403:G:A	0	44914403	A	G
7	chr7:44914438:C:A	0	44914438	A	C
7	chr7:44915187:G:A	0	44915187	A	G
7	chr7:44915517:G:A	0	44915517	A	G
7	chr7:44915648:T:A	0	44915648	A	T
7	chr7:44916196:C:T	0	44916196	T	C
7	chr7:44916533:C:T	0	44916533	T	C
7	chr7:44917919:G:A	0	44917919	A	G
7	chr7:44918646:G:A	0	44918646	A	G
7	chr7:44919217:T:C	0	44919217	C	T
7	chr7:44920324:A:G	0	44920324	G	A
7	chr7:44920337:A:G	0	44920337	G	A
7	chr7:44920815:A:G	0	44920815	G	A
7	chr7:44921557:CAAAG:C	0	44921557	C	CAAAG
7	chr7:44921645:T:TC	0	44921645	TC	T
7	chr7:44923395:A:G	0	44923395	G	A
7	chr7:44923791:C:T	0	44923791	T	C
7	chr7:44924267:G:T	0	44924267	T	G
7	chr7:44924782:C:T	0	44924782	T	C
7	chr7:44925311:G:A	0	44925311	A	G
7	chr7:44926111:C:T	0	44926111	T	C
7	chr7:44927172:C:T	0	44927172	T	C
7	chr7:44927551:C:T	0	44927551	T	C
7	chr7:44928230:A:G	0	44928230	G	A
7	chr7:44928277:A:G	0	44928277	G	A
7	chr7:44928490:C:G	0	44928490	G	C
7	chr7:44928597:A:G	0	44928597	G	A
7	chr7:44928932:TA:T	0	44928932	T	TA
7	chr7:44930092:T:C	0	44930092	C	T
7	chr7:44930216:T:G	0	44930216	G	T
7	chr7:44930513:G:A	0	44930513	A	G
7	chr7:44931738:G:A	0	44931738	A	G
7	chr7:44933619:A:G	0	44933619	G	A
7	chr7:44933663:TCA:T	0	44933663	T	TCA
7	chr7:44933780:C:T	0	44933780	T	C
7	chr7:44934148:C:T	0	44934148	T	C
7	chr7:44934601:T:G	0	44934601	G	T
7	chr7:44934697:T:C	0	44934697	C	T
7	chr7:44935004:T:C	0	44935004	C	T
7	chr7:44935242:T:C	0	44935242	C	T
7	chr7:44935589:T:C	0	44935589	C	T
7	chr7:44936750:T:C	0	44936750	C	T
7	chr7:44937295:C:T	0	44937295	T	C
7	chr7:44938552:C:T	0	44938552	T	C
7	chr7:44938751:A:G	0	44938751	G	A
7	chr7:44940906:A:T	0	44940906	T	A
7	chr7:44941225:G:A	0	44941225	A	G
7	chr7:44941268:T:C	0	44941268	C	T
7	chr7:44941819:A:G	0	44941819	G	A
7	chr7:44942238:A:G	0	44942238	G	A
7	chr7:44942720:T:A	0	44942720	A	T
7	chr7:44942741:T:A	0	44942741	A	T
7	chr7:44942965:G:A	0	44942965	A	G
7	chr7:44943043:G:A	0	44943043	A	G
7	chr7:44946247:A:C	0	44946247	C	A
7	chr7:44946372:T:C	0	44946372	C	T
7	chr7:44948871:C:T	0	44948871	T	C
7	chr7:44949600:A:G	0	44949600	G	A
7	chr7:44949866:G:A	0	44949866	A	G
7	chr7:44949949:G:T	0	44949949	T	G
7	chr7:44950184:T:C	0	44950184	C	T
7	chr7:44952283:G:A	0	44952283	A	G
7	chr7:44952558:C:T	0	44952558	T	C
7	chr7:44954159:G:C	0	44954159	C	G
7	chr7:44955728:C:T	0	44955728	T	C
7	chr7:44956848:T:C	0	44956848	C	T
7	chr7:44957286:C:T	0	44957286	T	C
7	chr7:44957729:C:A	0	44957729	A	C
7	chr7:44958010:G:A	0	44958010	A	G
7	chr7:44959115:G:A	0	44959115	A	G
7	chr7:44959149:T:C	0	44959149	C	T
7	chr7:44959825:G:A	0	44959825	A	G
7	chr7:44960264:C:T	0	44960264	T	C
7	chr7:44960503:T:C	0	44960503	C	T
7	chr7:44960767:G:A	0	44960767	A	G
7	chr7:44962004:GGGGCTGAGGGAGGCAGA:G	0	44962004	G	GGGGCTGAGGGAGGCAGA
7	chr7:44963711:GC:G	0	44963711	G	GC
7	chr7:44963863:A:G	0	44963863	G	A
7	chr7:44964464:T:C	0	44964464	C	T
7	chr7:44966048:T:C	0	44966048	C	T
7	chr7:44966196:G:A	0	44966196	A	G
7	chr7:44967182:T:C	0	44967182	C	T
7	chr7:44968629:C:T	0	44968629	T	C
7	chr7:44968907:T:C	0	44968907	C	T
7	chr7:44969726:G:A	0	44969726	A	G
7	chr7:44969742:A:G	0	44969742	G	A
7	chr7:44970124:G:A	0	44970124	A	G
7	chr7:44970772:C:G	0	44970772	G	C
7	chr7:44971135:G:A	0	44971135	A	G
7	chr7:44971622:A:G	0	44971622	G	A
7	chr7:44972659:TCA:T	0	44972659	T	TCA
7	chr7:44972958:C:T	0	44972958	T	C
7	chr7:44973162:A:G	0	44973162	G	A
7	chr7:44974053:T:C	0	44974053	C	T
7	chr7:44974164:G:A	0	44974164	A	G
7	chr7:44974236:C:T	0	44974236	T	C
7	chr7:44974272:C:A	0	44974272	A	C
7	chr7:44974288:C:T	0	44974288	T	C
7	chr7:44974397:G:A	0	44974397	A	G
7	chr7:44974619:G:C	0	44974619	C	G
7	chr7:44974705:C:T	0	44974705	T	C
7	chr7:44975027:TG:T	0	44975027	T	TG
7	chr7:44975508:G:A	0	44975508	A	G
7	chr7:44977022:C:T	0	44977022	T	C
7	chr7:44977336:G:A	0	44977336	A	G
7	chr7:44977645:C:T	0	44977645	T	C
7	chr7:44977939:AC:A	0	44977939	A	AC
7	chr7:44978664:G:A	0	44978664	A	G
7	chr7:44978701:C:T	0	44978701	T	C
7	chr7:44980215:T:G	0	44980215	G	T
7	chr7:44980290:TC:T	0	44980290	T	TC
7	chr7:44980761:C:T	0	44980761	T	C
7	chr7:44982067:T:C	0	44982067	C	T
7	chr7:44982071:A:T	0	44982071	T	A
7	chr7:44982270:C:G	0	44982270	G	C
7	chr7:44982658:T:C	0	44982658	C	T
7	chr7:44983501:T:C	0	44983501	C	T
7	chr7:44983703:T:C	0	44983703	C	T
7	chr7:44983904:T:A	0	44983904	A	T
7	chr7:44984814:G:A	0	44984814	A	G
7	chr7:44985277:A:G	0	44985277	G	A
7	chr7:44985943:C:T	0	44985943	T	C
7	chr7:44986121:G:C	0	44986121	C	G
7	chr7:44986648:A:C	0	44986648	C	A
7	chr7:44986994:G:A	0	44986994	A	G
7	chr7:44987771:A:G	0	44987771	G	A
7	chr7:44988209:G:A	0	44988209	A	G
7	chr7:44988644:C:T	0	44988644	T	C
7	chr7:44989393:G:A	0	44989393	A	G
7	chr7:44989758:C:T	0	44989758	T	C
7	chr7:44990288:A:G	0	44990288	G	A
7	chr7:44991643:C:T	0	44991643	T	C
7	chr7:44991716:C:T	0	44991716	T	C
7	chr7:44991828:C:G	0	44991828	G	C
7	chr7:44992057:T:C	0	44992057	C	T
7	chr7:44992441:T:C	0	44992441	C	T
7	chr7:44993067:G:A	0	44993067	A	G
7	chr7:44993250:C:G	0	44993250	G	C
7	chr7:44993435:G:A	0	44993435	A	G
7	chr7:44994240:T:C	0	44994240	C	T
7	chr7:44995523:C:T	0	44995523	T	C
7	chr7:44996116:G:A	0	44996116	A	G
7	chr7:44997045:G:A	0	44997045	A	G
7	chr7:44997186:G:T	0	44997186	T	G
7	chr7:44998135:C:T	0	44998135	T	C
7	chr7:44999010:C:G	0	44999010	G	C
7	chr7:44999137:C:A	0	44999137	A	C
7	chr7:44999282:G:A	0	44999282	A	G
7	chr7:44999606:G:A	0	44999606	A	G
7	chr7:45001512:G:C	0	45001512	C	G
7	chr7:45002214:G:A	0	45002214	A	G
7	chr7:45003342:C:T	0	45003342	T	C
7	chr7:45004048:T:G	0	45004048	G	T
7	chr7:45004714:C:A	0	45004714	A	C
7	chr7:45005552:CTT:C	0	45005552	C	CTT
7	chr7:45005592:A:C	0	45005592	C	A
7	chr7:45005769:A:G	0	45005769	G	A
7	chr7:45006231:C:G	0	45006231	G	C
7	chr7:45007019:T:C	0	45007019	C	T
7	chr7:45007232:C:A	0	45007232	A	C
7	chr7:45007329:G:A	0	45007329	A	G
7	chr7:45007371:C:T	0	45007371	T	C
7	chr7:45007789:T:TG	0	45007789	TG	T
7	chr7:45008192:C:G	0	45008192	G	C
7	chr7:45008291:T:C	0	45008291	C	T
7	chr7:45008293:C:T	0	45008293	T	C
7	chr7:45008320:T:A	0	45008320	A	T
7	chr7:45008573:A:G	0	45008573	G	A
7	chr7:45009250:A:G	0	45009250	G	A
7	chr7:45009644:T:C	0	45009644	C	T
7	chr7:45012325:G:A	0	45012325	A	G
7	chr7:45012753:T:C	0	45012753	C	T
7	chr7:45012899:T:C	0	45012899	C	T
7	chr7:45013843:T:C	0	45013843	C	T
7	chr7:45014544:C:T	0	45014544	T	C
7	chr7:45015001:C:T	0	45015001	T	C
7	chr7:45015503:G:C	0	45015503	C	G
7	chr7:45015516:T:A	0	45015516	A	T
7	chr7:45015713:C:T	0	45015713	T	C
7	chr7:45015770:T:G	0	45015770	G	T
7	chr7:45015811:G:A	0	45015811	A	G
7	chr7:45016214:C:T	0	45016214	T	C
7	chr7:45016519:G:A	0	45016519	A	G
7	chr7:45016881:T:C	0	45016881	C	T
7	chr7:45016956:C:T	0	45016956	T	C
7	chr7:45017535:G:A	0	45017535	A	G
7	chr7:45017729:C:T	0	45017729	T	C
7	chr7:45018144:A:G	0	45018144	G	A
7	chr7:45018911:C:T	0	45018911	T	C
7	chr7:45019513:G:T	0	45019513	T	G
7	chr7:45019640:T:C	0	45019640	C	T
7	chr7:45019648:T:A	0	45019648	A	T
7	chr7:45019740:G:A	0	45019740	A	G
7	chr7:45019946:G:A	0	45019946	A	G
7	chr7:45020859:T:TAG	0	45020859	TAG	T
7	chr7:45023229:G:A	0	45023229	A	G
7	chr7:45023561:C:T	0	45023561	T	C
7	chr7:45024435:CTTGCTGAACACTG:C	0	45024435	C	CTTGCTGAACACTG
7	chr7:45024588:T:G	0	45024588	G	T
7	chr7:45024947:C:T	0	45024947	T	C
7	chr7:45025323:C:T	0	45025323	T	C
7	chr7:45026050:T:C	0	45026050	C	T
7	chr7:45026432:T:C	0	45026432	C	T
7	chr7:45027418:A:G	0	45027418	G	A
7	chr7:45028513:C:T	0	45028513	T	C
7	chr7:45028528:G:A	0	45028528	A	G
7	chr7:45028984:C:G	0	45028984	G	C
7	chr7:45029185:T:C	0	45029185	C	T
7	chr7:45029228:G:A	0	45029228	A	G
7	chr7:45030088:C:T	0	45030088	T	C
7	chr7:45030482:G:T	0	45030482	T	G
7	chr7:45030747:G:A	0	45030747	A	G
7	chr7:45030954:C:T	0	45030954	T	C
7	chr7:45032262:C:A	0	45032262	A	C
7	chr7:45033625:C:T	0	45033625	T	C
7	chr7:45033813:T:TG	0	45033813	TG	T
7	chr7:45034200:A:C	0	45034200	C	A
7	chr7:45034291:A:G	0	45034291	G	A
7	chr7:45034931:G:A	0	45034931	A	G
7	chr7:45034952:T:C	0	45034952	C	T
7	chr7:45035884:C:G	0	45035884	G	C
7	chr7:45035917:A:G	0	45035917	G	A
7	chr7:45036084:A:G	0	45036084	G	A
7	chr7:45037041:C:A	0	45037041	A	C
7	chr7:45038379:G:A	0	45038379	A	G
7	chr7:45039750:G:A	0	45039750	A	G
7	chr7:45039967:C:T	0	45039967	T	C
7	chr7:45040173:A:G	0	45040173	G	A
7	chr7:45041334:G:A	0	45041334	A	G
7	chr7:45042826:T:C	0	45042826	C	T
7	chr7:45043047:A:G	0	45043047	G	A
7	chr7:45043466:C:T	0	45043466	T	C
7	chr7:45044457:G:A	0	45044457	A	G
7	chr7:45044847:T:C	0	45044847	C	T
7	chr7:45044926:C:T	0	45044926	T	C
7	chr7:45045108:A:G	0	45045108	G	A
7	chr7:45045190:T:TAGAGCA	0	45045190	TAGAGCA	T
7	chr7:45045222:T:G	0	45045222	G	T
7	chr7:45046035:A:G	0	45046035	G	A
7	chr7:45046264:A:T	0	45046264	T	A
7	chr7:45046296:T:A	0	45046296	A	T
7	chr7:45046337:T:C	0	45046337	C	T
7	chr7:45046439:C:T	0	45046439	T	C
7	chr7:45046639:T:C	0	45046639	C	T
7	chr7:45046834:A:G	0	45046834	G	A
7	chr7:45047314:C:T	0	45047314	T	C
7	chr7:45047403:G:A	0	45047403	A	G
7	chr7:45047609:C:T	0	45047609	T	C
7	chr7:45047783:A:G	0	45047783	G	A
7	chr7:45048067:C:CAATAAAT	0	45048067	CAATAAAT	C
7	chr7:45048219:G:T	0	45048219	T	G
7	chr7:45049024:T:C	0	45049024	C	T
7	chr7:45049419:C:T	0	45049419	T	C
7	chr7:45049467:C:T	0	45049467	T	C
7	chr7:45049656:C:T	0	45049656	T	C
7	chr7:45049773:ACT:A	0	45049773	A	ACT
7	chr7:45050127:T:C	0	45050127	C	T
7	chr7:45050261:TA:T	0	45050261	T	TA
7	chr7:45050357:C:T	0	45050357	T	C
7	chr7:45050878:A:T	0	45050878	T	A
7	chr7:45051105:T:C	0	45051105	C	T
7	chr7:45051413:A:T	0	45051413	T	A
7	chr7:45051646:T:C	0	45051646	C	T
7	chr7:45053121:C:G	0	45053121	G	C
7	chr7:45053376:T:C	0	45053376	C	T
7	chr7:45053599:G:A	0	45053599	A	G
7	chr7:45053680:C:T	0	45053680	T	C
7	chr7:45053840:G:T	0	45053840	T	G
7	chr7:45053869:T:C	0	45053869	C	T
7	chr7:45054235:A:G	0	45054235	G	A
7	chr7:45054481:A:G	0	45054481	G	A
7	chr7:45055166:G:C	0	45055166	C	G
7	chr7:45055248:A:G	0	45055248	G	A
7	chr7:45055384:A:G	0	45055384	G	A
7	chr7:45055429:C:T	0	45055429	T	C
7	chr7:45055470:C:T	0	45055470	T	C
7	chr7:45055617:G:C	0	45055617	C	G
7	chr7:45055733:A:G	0	45055733	G	A
7	chr7:45056158:GTC:G	0	45056158	G	GTC
7	chr7:45056636:AATGTC:A	0	45056636	A	AATGTC
7	chr7:45056729:T:A	0	45056729	A	T
7	chr7:45056837:G:T	0	45056837	T	G
7	chr7:45058061:T:C	0	45058061	C	T
7	chr7:45058726:A:G	0	45058726	G	A
7	chr7:45059177:G:A	0	45059177	A	G
7	chr7:45059691:T:C	0	45059691	C	T
7	chr7:45059851:C:T	0	45059851	T	C
7	chr7:45060987:C:T	0	45060987	T	C
7	chr7:45061447:T:G	0	45061447	G	T
7	chr7:45062177:C:T	0	45062177	T	C
7	chr7:45062459:C:T	0	45062459	T	C
7	chr7:45063688:T:G	0	45063688	G	T
7	chr7:45063882:A:G	0	45063882	G	A
7	chr7:45064172:C:T	0	45064172	T	C
7	chr7:45064532:G:A	0	45064532	A	G
7	chr7:45065024:T:C	0	45065024	C	T
7	chr7:45065518:T:G	0	45065518	G	T
7	chr7:45065534:A:G	0	45065534	G	A
7	chr7:45065547:A:G	0	45065547	G	A
7	chr7:45065611:C:T	0	45065611	T	C
7	chr7:45065860:A:G	0	45065860	G	A
7	chr7:45066258:G:T	0	45066258	T	G
7	chr7:45066649:G:C	0	45066649	C	G
7	chr7:45067278:C:T	0	45067278	T	C
7	chr7:45067984:A:G	0	45067984	G	A
7	chr7:45068010:C:T	0	45068010	T	C
7	chr7:45069118:G:A	0	45069118	A	G
7	chr7:45069279:C:T	0	45069279	T	C
7	chr7:45069373:A:G	0	45069373	G	A
7	chr7:45070691:G:A	0	45070691	A	G
7	chr7:45070926:T:C	0	45070926	C	T
7	chr7:45071050:C:G	0	45071050	G	C
7	chr7:45071352:C:A	0	45071352	A	C
7	chr7:45071594:G:A	0	45071594	A	G
7	chr7:45071883:A:T	0	45071883	T	A
7	chr7:45072099:ACTGT:A	0	45072099	A	ACTGT
7	chr7:45072344:A:C	0	45072344	C	A
7	chr7:45072471:T:G	0	45072471	G	T
7	chr7:45073113:A:G	0	45073113	G	A
7	chr7:45073571:G:A	0	45073571	A	G
7	chr7:45073690:C:T	0	45073690	T	C
7	chr7:45074490:C:T	0	45074490	T	C
7	chr7:45074625:A:G	0	45074625	G	A
7	chr7:45075363:G:A	0	45075363	A	G
7	chr7:45075444:T:G	0	45075444	G	T
7	chr7:45075445:C:A	0	45075445	A	C
7	chr7:45076174:T:C	0	45076174	C	T
7	chr7:45076546:A:G	0	45076546	G	A
7	chr7:45076670:C:T	0	45076670	T	C
7	chr7:45077286:C:G	0	45077286	G	C
7	chr7:45077620:C:T	0	45077620	T	C
7	chr7:45077939:G:A	0	45077939	A	G
7	chr7:45078349:C:T	0	45078349	T	C
7	chr7:45079916:A:G	0	45079916	G	A
7	chr7:45080626:C:T	0	45080626	T	C
7	chr7:45080649:G:A	0	45080649	A	G
7	chr7:45080854:C:T	0	45080854	T	C
7	chr7:45081105:C:T	0	45081105	T	C
7	chr7:45082725:C:A	0	45082725	A	C
7	chr7:45084409:T:C	0	45084409	C	T
7	chr7:45084687:A:G	0	45084687	G	A
7	chr7:45086066:G:A	0	45086066	A	G
7	chr7:45086176:G:A	0	45086176	A	G
7	chr7:45086305:A:C	0	45086305	C	A
7	chr7:45086584:G:A	0	45086584	A	G
7	chr7:45087683:T:C	0	45087683	C	T
7	chr7:45087733:G:A	0	45087733	A	G
7	chr7:45087994:C:T	0	45087994	T	C
7	chr7:45089579:A:G	0	45089579	G	A
7	chr7:45090914:C:T	0	45090914	T	C
7	chr7:45091900:T:C	0	45091900	C	T
7	chr7:45092254:T:C	0	45092254	C	T
7	chr7:45093422:T:C	0	45093422	C	T
7	chr7:45094536:A:T	0	45094536	T	A
7	chr7:45095980:G:A	0	45095980	A	G
7	chr7:45096173:A:G	0	45096173	G	A
7	chr7:45096240:C:G	0	45096240	G	C
7	chr7:45096274:G:A	0	45096274	A	G
7	chr7:45096282:C:T	0	45096282	T	C
7	chr7:45096304:T:A	0	45096304	A	T
7	chr7:45096793:G:A	0	45096793	A	G
7	chr7:45096824:T:C	0	45096824	C	T
7	chr7:45096914:T:C	0	45096914	C	T
7	chr7:45097926:C:T	0	45097926	T	C
7	chr7:45097932:G:GT	0	45097932	GT	G
7	chr7:45098160:C:G	0	45098160	G	C
7	chr7:45098244:C:T	0	45098244	T	C
7	chr7:45098251:G:A	0	45098251	A	G
7	chr7:45098269:T:C	0	45098269	C	T
7	chr7:45098309:T:C	0	45098309	C	T
7	chr7:45098432:A:G	0	45098432	G	A
7	chr7:45098614:C:T	0	45098614	T	C
7	chr7:45098833:ATATATACT:A	0	45098833	A	ATATATACT
7	chr7:45098975:T:G	0	45098975	G	T
7	chr7:45099101:T:C	0	45099101	C	T
7	chr7:45099564:T:C	0	45099564	C	T
7	chr7:45100293:G:A	0	45100293	A	G
7	chr7:45100320:A:C	0	45100320	C	A
7	chr7:45101000:T:C	0	45101000	C	T
7	chr7:45101315:C:T	0	45101315	T	C
7	chr7:45102186:G:T	0	45102186	T	G
7	chr7:45102546:T:C	0	45102546	C	T
7	chr7:45103509:T:C	0	45103509	C	T
7	chr7:45104293:A:G	0	45104293	G	A
7	chr7:45104514:C:T	0	45104514	T	C
7	chr7:45105398:C:T	0	45105398	T	C
7	chr7:45106071:G:A	0	45106071	A	G
7	chr7:45106918:C:T	0	45106918	T	C
7	chr7:45106975:C:G	0	45106975	G	C
7	chr7:45106985:G:A	0	45106985	A	G
7	chr7:45107965:G:A	0	45107965	A	G
7	chr7:45108420:C:T	0	45108420	T	C
7	chr7:45108723:G:GC	0	45108723	GC	G
7	chr7:45109068:G:A	0	45109068	A	G
7	chr7:45109174:C:A	0	45109174	A	C
7	chr7:45109811:T:C	0	45109811	C	T
7	chr7:45110041:G:A	0	45110041	A	G
7	chr7:45110320:C:G	0	45110320	G	C
7	chr7:45110626:G:A	0	45110626	A	G
7	chr7:45110732:A:C	0	45110732	C	A
7	chr7:45111053:G:A	0	45111053	A	G
7	chr7:45112515:G:A	0	45112515	A	G
7	chr7:45113641:T:G	0	45113641	G	T
7	chr7:45113981:A:G	0	45113981	G	A
7	chr7:45114577:GC:G	0	45114577	G	GC
7	chr7:45114773:A:C	0	45114773	C	A
7	chr7:45114812:CAGCTGCCCAGAAGACTCACATGCAAGTA:C	0	45114812	C	CAGCTGCCCAGAAGACTCACATGCAAGTA
7	chr7:45114917:A:T	0	45114917	T	A
7	chr7:45115511:G:A	0	45115511	A	G
7	chr7:45115513:T:G	0	45115513	G	T
7	chr7:45116201:T:C	0	45116201	C	T
7	chr7:45116369:T:C	0	45116369	C	T
7	chr7:45116519:T:C	0	45116519	C	T
7	chr7:45116568:C:T	0	45116568	T	C
7	chr7:45116619:C:T	0	45116619	T	C
7	chr7:45116643:G:A	0	45116643	A	G
7	chr7:45116747:A:G	0	45116747	G	A
7	chr7:45117067:A:C	0	45117067	C	A
7	chr7:45117190:T:C	0	45117190	C	T
7	chr7:45117690:C:T	0	45117690	T	C
7	chr7:45118027:A:G	0	45118027	G	A
7	chr7:45118204:C:T	0	45118204	T	C
7	chr7:45118299:C:T	0	45118299	T	C
7	chr7:45118780:A:G	0	45118780	G	A
7	chr7:45119159:C:T	0	45119159	T	C
7	chr7:45119179:G:T	0	45119179	T	G
7	chr7:45119182:T:C	0	45119182	C	T
7	chr7:45119534:G:A	0	45119534	A	G
7	chr7:45119984:T:A	0	45119984	A	T
7	chr7:45120393:G:A	0	45120393	A	G
7	chr7:45120549:C:T	0	45120549	T	C
7	chr7:45120804:C:T	0	45120804	T	C
7	chr7:45121450:G:A	0	45121450	A	G
7	chr7:45121592:C:T	0	45121592	T	C
7	chr7:45122610:G:A	0	45122610	A	G
7	chr7:45123500:C:T	0	45123500	T	C
7	chr7:45123608:A:C	0	45123608	C	A
7	chr7:45123819:C:T	0	45123819	T	C
7	chr7:45127042:T:A	0	45127042	A	T
7	chr7:45127067:G:A	0	45127067	A	G
7	chr7:45127694:T:C	0	45127694	C	T
7	chr7:45127696:T:C	0	45127696	C	T
7	chr7:45127926:C:G	0	45127926	G	C
7	chr7:45128232:C:T	0	45128232	T	C
7	chr7:45128344:G:C	0	45128344	C	G
7	chr7:45130669:A:G	0	45130669	G	A
7	chr7:45130911:C:T	0	45130911	T	C
7	chr7:45131189:G:A	0	45131189	A	G
7	chr7:45131811:A:G	0	45131811	G	A
7	chr7:45131834:T:C	0	45131834	C	T
7	chr7:45131848:T:C	0	45131848	C	T
7	chr7:45133030:A:G	0	45133030	G	A
7	chr7:45133092:T:C	0	45133092	C	T
7	chr7:45134490:A:G	0	45134490	G	A
7	chr7:45134822:C:T	0	45134822	T	C
7	chr7:45135485:G:T	0	45135485	T	G
7	chr7:45135606:G:A	0	45135606	A	G
7	chr7:45136190:G:A	0	45136190	A	G
7	chr7:45136833:G:A	0	45136833	A	G
7	chr7:45138115:T:C	0	45138115	C	T
7	chr7:45138342:AC:A	0	45138342	A	AC
7	chr7:45138692:G:A	0	45138692	A	G
7	chr7:45139399:T:C	0	45139399	C	T
7	chr7:45139477:G:A	0	45139477	A	G
7	chr7:45139874:G:C	0	45139874	C	G
7	chr7:45140232:G:C	0	45140232	C	G
7	chr7:45140279:C:T	0	45140279	T	C
7	chr7:45140399:G:A	0	45140399	A	G
7	chr7:45140450:A:G	0	45140450	G	A
7	chr7:45141675:A:T	0	45141675	T	A
7	chr7:45141849:T:C	0	45141849	C	T
7	chr7:45141948:C:T	0	45141948	T	C
7	chr7:45142193:A:G	0	45142193	G	A
7	chr7:45142992:T:C	0	45142992	C	T
7	chr7:45145119:A:G	0	45145119	G	A
7	chr7:45147128:C:T	0	45147128	T	C
7	chr7:45147141:G:A	0	45147141	A	G
7	chr7:45148134:C:T	0	45148134	T	C
7	chr7:45148579:T:G	0	45148579	G	T
7	chr7:45149588:T:A	0	45149588	A	T
7	chr7:45150564:A:T	0	45150564	T	A
7	chr7:45150815:C:T	0	45150815	T	C
7	chr7:45150903:T:C	0	45150903	C	T
7	chr7:45151591:G:A	0	45151591	A	G
7	chr7:45151708:G:C	0	45151708	C	G
7	chr7:45151714:C:T	0	45151714	T	C
7	chr7:45151976:C:T	0	45151976	T	C
7	chr7:45152072:C:T	0	45152072	T	C
7	chr7:45152309:G:A	0	45152309	A	G
7	chr7:45153214:G:T	0	45153214	T	G
7	chr7:45153229:G:A	0	45153229	A	G
7	chr7:45153977:TC:T	0	45153977	T	TC
7	chr7:45155554:A:G	0	45155554	G	A
7	chr7:45155944:C:T	0	45155944	T	C
7	chr7:45156136:G:A	0	45156136	A	G
7	chr7:45156454:G:A	0	45156454	A	G
7	chr7:45157161:C:T	0	45157161	T	C
7	chr7:45157834:G:A	0	45157834	A	G
7	chr7:45158596:T:A	0	45158596	A	T
7	chr7:45158711:A:G	0	45158711	G	A
7	chr7:45159112:C:T	0	45159112	T	C
7	chr7:45159840:A:T	0	45159840	T	A
7	chr7:45160003:A:G	0	45160003	G	A
7	chr7:45160054:C:T	0	45160054	T	C
7	chr7:45160775:A:G	0	45160775	G	A
7	chr7:45160957:A:G	0	45160957	G	A
7	chr7:45161134:GA:G	0	45161134	G	GA
7	chr7:45161137:C:G	0	45161137	G	C
7	chr7:45161425:T:A	0	45161425	A	T
7	chr7:45161446:A:G	0	45161446	G	A
7	chr7:45161505:C:T	0	45161505	T	C
7	chr7:45161540:C:CT	0	45161540	CT	C
7	chr7:45161576:A:T	0	45161576	T	A
7	chr7:45161698:A:G	0	45161698	G	A
7	chr7:45162208:T:C	0	45162208	C	T
7	chr7:45162467:T:C	0	45162467	C	T
7	chr7:45163031:A:G	0	45163031	G	A
7	chr7:45163105:T:C	0	45163105	C	T
7	chr7:45163120:A:C	0	45163120	C	A
7	chr7:45163322:T:C	0	45163322	C	T
7	chr7:45163385:G:A	0	45163385	A	G
7	chr7:45163431:T:C	0	45163431	C	T
7	chr7:45163616:A:G	0	45163616	G	A
7	chr7:45163909:A:G	0	45163909	G	A
7	chr7:45164439:G:A	0	45164439	A	G
7	chr7:45164490:A:G	0	45164490	G	A
7	chr7:45164534:C:T	0	45164534	T	C
7	chr7:45164699:G:A	0	45164699	A	G
7	chr7:45165023:T:C	0	45165023	C	T
7	chr7:45165181:T:C	0	45165181	C	T
7	chr7:45165183:C:T	0	45165183	T	C
7	chr7:45165657:C:T	0	45165657	T	C
7	chr7:45165907:G:A	0	45165907	A	G
7	chr7:45166065:T:C	0	45166065	C	T
7	chr7:45166151:A:G	0	45166151	G	A
7	chr7:45166157:T:C	0	45166157	C	T
7	chr7:45166171:G:A	0	45166171	A	G
7	chr7:45166198:A:G	0	45166198	G	A
7	chr7:45166304:G:T	0	45166304	T	G
7	chr7:45167158:T:C	0	45167158	C	T
7	chr7:45167167:T:C	0	45167167	C	T
7	chr7:45167761:T:C	0	45167761	C	T
7	chr7:45167830:C:T	0	45167830	T	C
7	chr7:45168261:G:T	0	45168261	T	G
7	chr7:45168472:G:A	0	45168472	A	G
7	chr7:45169052:G:A	0	45169052	A	G
7	chr7:45169220:C:T	0	45169220	T	C
7	chr7:45169222:A:G	0	45169222	G	A
7	chr7:45169248:T:C	0	45169248	C	T
7	chr7:45169344:T:C	0	45169344	C	T
7	chr7:45169493:T:C	0	45169493	C	T
7	chr7:45169546:C:T	0	45169546	T	C
7	chr7:45169587:G:T	0	45169587	T	G
7	chr7:45169737:T:A	0	45169737	A	T
7	chr7:45170264:G:A	0	45170264	A	G
7	chr7:45170288:G:A	0	45170288	A	G
7	chr7:45170339:A:T	0	45170339	T	A
7	chr7:45170881:A:G	0	45170881	G	A
7	chr7:45171173:C:T	0	45171173	T	C
7	chr7:45171224:C:T	0	45171224	T	C
7	chr7:45171276:C:T	0	45171276	T	C
7	chr7:45171310:T:A	0	45171310	A	T
7	chr7:45171355:C:T	0	45171355	T	C
7	chr7:45171487:G:A	0	45171487	A	G
7	chr7:45171693:G:A	0	45171693	A	G
7	chr7:45172020:T:G	0	45172020	G	T
7	chr7:45172079:T:TGGC	0	45172079	TGGC	T
7	chr7:45172129:C:T	0	45172129	T	C
7	chr7:45172174:A:G	0	45172174	G	A
7	chr7:45172342:G:A	0	45172342	A	G
7	chr7:45172375:C:T	0	45172375	T	C
7	chr7:45172510:T:C	0	45172510	C	T
7	chr7:45173137:C:T	0	45173137	T	C
7	chr7:45173942:G:A	0	45173942	A	G
7	chr7:45174495:T:C	0	45174495	C	T
7	chr7:45174949:T:G	0	45174949	G	T
7	chr7:45175313:A:G	0	45175313	G	A
7	chr7:45175489:T:C	0	45175489	C	T
7	chr7:45175777:A:G	0	45175777	G	A
7	chr7:45176354:T:C	0	45176354	C	T
7	chr7:45176442:T:TGC	0	45176442	TGC	T
7	chr7:45176649:G:A	0	45176649	A	G
7	chr7:45176825:T:C	0	45176825	C	T
7	chr7:45177035:C:T	0	45177035	T	C
7	chr7:45177047:T:C	0	45177047	C	T
7	chr7:45177416:T:C	0	45177416	C	T
7	chr7:45178255:T:G	0	45178255	G	T
7	chr7:45178450:C:T	0	45178450	T	C
7	chr7:45178529:T:C	0	45178529	C	T
7	chr7:45178573:C:T	0	45178573	T	C
7	chr7:45178635:G:T	0	45178635	T	G
7	chr7:45178767:C:T	0	45178767	T	C
7	chr7:45178968:C:T	0	45178968	T	C
7	chr7:45179158:G:A	0	45179158	A	G
7	chr7:45179161:C:T	0	45179161	T	C
7	chr7:45179365:TCAC:T	0	45179365	T	TCAC
7	chr7:45179369:T:G	0	45179369	G	T
7	chr7:45180291:T:C	0	45180291	C	T
7	chr7:45180302:C:T	0	45180302	T	C
7	chr7:45180526:G:A	0	45180526	A	G
7	chr7:45180577:C:T	0	45180577	T	C
7	chr7:45180867:A:G	0	45180867	G	A
7	chr7:45181041:C:T	0	45181041	T	C
7	chr7:45181051:C:T	0	45181051	T	C
7	chr7:45182086:T:C	0	45182086	C	T
7	chr7:45182113:T:C	0	45182113	C	T
7	chr7:45182205:C:T	0	45182205	T	C
7	chr7:45182304:G:A	0	45182304	A	G
7	chr7:45182601:T:C	0	45182601	C	T
7	chr7:45182712:G:A	0	45182712	A	G
7	chr7:45183031:G:A	0	45183031	A	G
7	chr7:45183660:A:G	0	45183660	G	A
7	chr7:45183887:G:T	0	45183887	T	G
7	chr7:45183945:G:A	0	45183945	A	G
7	chr7:45183982:C:T	0	45183982	T	C
7	chr7:45184551:C:T	0	45184551	T	C
7	chr7:45184627:G:A	0	45184627	A	G
7	chr7:45185008:G:C	0	45185008	C	G
7	chr7:45185293:T:A	0	45185293	A	T
7	chr7:45185318:A:G	0	45185318	G	A
7	chr7:45185360:G:C	0	45185360	C	G
7	chr7:45185376:AG:A	0	45185376	A	AG
7	chr7:45185391:G:A	0	45185391	A	G
7	chr7:45185556:T:G	0	45185556	G	T
7	chr7:45185582:T:A	0	45185582	A	T
7	chr7:45185731:G:A	0	45185731	A	G
7	chr7:45186109:A:G	0	45186109	G	A
7	chr7:45186223:G:A	0	45186223	A	G
7	chr7:45186255:A:G	0	45186255	G	A
7	chr7:45186284:C:T	0	45186284	T	C
7	chr7:45186357:A:G	0	45186357	G	A
7	chr7:45186387:C:T	0	45186387	T	C
7	chr7:45186449:T:G	0	45186449	G	T
7	chr7:45186457:T:C	0	45186457	C	T
7	chr7:45186726:G:A	0	45186726	A	G
7	chr7:45186861:T:C	0	45186861	C	T
7	chr7:45186980:A:G	0	45186980	G	A
7	chr7:45187043:T:C	0	45187043	C	T
7	chr7:45187063:T:G	0	45187063	G	T
7	chr7:45187103:C:T	0	45187103	T	C
7	chr7:45187144:G:A	0	45187144	A	G
7	chr7:45187693:C:G	0	45187693	G	C
7	chr7:45187723:C:T	0	45187723	T	C
7	chr7:45187725:A:G	0	45187725	G	A
7	chr7:45187989:G:A	0	45187989	A	G
7	chr7:45188226:C:G	0	45188226	G	C
7	chr7:45188419:C:A	0	45188419	A	C
7	chr7:45188496:A:G	0	45188496	G	A
7	chr7:45189099:T:C	0	45189099	C	T
7	chr7:45189175:T:C	0	45189175	C	T
7	chr7:45189717:G:A	0	45189717	A	G
7	chr7:45190020:T:C	0	45190020	C	T
7	chr7:45190069:GAT:G	0	45190069	G	GAT
7	chr7:45190270:T:G	0	45190270	G	T
7	chr7:45190426:T:A	0	45190426	A	T
7	chr7:45190547:C:T	0	45190547	T	C
7	chr7:45190665:G:A	0	45190665	A	G
7	chr7:45190908:C:T	0	45190908	T	C
7	chr7:45190963:A:G	0	45190963	G	A
7	chr7:45191066:A:G	0	45191066	G	A
7	chr7:45191144:C:A	0	45191144	A	C
7	chr7:45192211:T:C	0	45192211	C	T
7	chr7:45192333:C:T	0	45192333	T	C
7	chr7:45193051:G:A	0	45193051	A	G
7	chr7:45193243:A:G	0	45193243	G	A
7	chr7:45193505:C:T	0	45193505	T	C
7	chr7:45193561:A:G	0	45193561	G	A
7	chr7:45193633:G:A	0	45193633	A	G
7	chr7:45194126:A:G	0	45194126	G	A
7	chr7:45194669:A:G	0	45194669	G	A
7	chr7:45194718:G:T	0	45194718	T	G
7	chr7:45195328:C:T	0	45195328	T	C
7	chr7:45195521:C:T	0	45195521	T	C
7	chr7:45195633:T:C	0	45195633	C	T
7	chr7:45196263:T:C	0	45196263	C	T
7	chr7:45196292:T:C	0	45196292	C	T
7	chr7:45196336:T:C	0	45196336	C	T
7	chr7:45196347:C:T	0	45196347	T	C
7	chr7:45196442:T:C	0	45196442	C	T
7	chr7:45196547:G:A	0	45196547	A	G
7	chr7:45196736:T:C	0	45196736	C	T
7	chr7:45196741:C:A	0	45196741	A	C
7	chr7:45196766:C:T	0	45196766	T	C
7	chr7:45197615:A:C	0	45197615	C	A
7	chr7:45197808:A:G	0	45197808	G	A
7	chr7:45199180:G:C	0	45199180	C	G
7	chr7:45199813:A:C	0	45199813	C	A
7	chr7:45201809:C:T	0	45201809	T	C
7	chr7:45202796:C:T	0	45202796	T	C
7	chr7:45202817:T:G	0	45202817	G	T
7	chr7:45202957:G:A	0	45202957	A	G
7	chr7:45202958:C:A	0	45202958	A	C
7	chr7:45203227:G:A	0	45203227	A	G
7	chr7:45203794:C:T	0	45203794	T	C
7	chr7:45204134:G:A	0	45204134	A	G
7	chr7:45204278:T:C	0	45204278	C	T
7	chr7:45204496:G:A	0	45204496	A	G
7	chr7:45204510:A:G	0	45204510	G	A
7	chr7:45204806:T:G	0	45204806	G	T
7	chr7:45204956:A:G	0	45204956	G	A
7	chr7:45205346:C:A	0	45205346	A	C
7	chr7:45205717:C:T	0	45205717	T	C
7	chr7:45206360:G:A	0	45206360	A	G
7	chr7:45207385:A:G	0	45207385	G	A
7	chr7:45207553:C:G	0	45207553	G	C
7	chr7:45207992:G:A	0	45207992	A	G
7	chr7:45208101:A:G	0	45208101	G	A
7	chr7:45208314:A:G	0	45208314	G	A
7	chr7:45208436:C:G	0	45208436	G	C
7	chr7:45208603:T:C	0	45208603	C	T
7	chr7:45209337:G:T	0	45209337	T	G
7	chr7:45210293:T:C	0	45210293	C	T
7	chr7:45210412:C:A	0	45210412	A	C
7	chr7:45210749:T:C	0	45210749	C	T
7	chr7:45211117:T:C	0	45211117	C	T
7	chr7:45211263:T:C	0	45211263	C	T
7	chr7:45211761:C:T	0	45211761	T	C
7	chr7:45211772:A:T	0	45211772	T	A
7	chr7:45211813:T:C	0	45211813	C	T
7	chr7:45211844:A:G	0	45211844	G	A
7	chr7:45212087:C:T	0	45212087	T	C
7	chr7:45212256:A:C	0	45212256	C	A
7	chr7:45212363:G:A	0	45212363	A	G
7	chr7:45212409:G:T	0	45212409	T	G
7	chr7:45213031:G:A	0	45213031	A	G
7	chr7:45213058:A:T	0	45213058	T	A
7	chr7:45213171:C:T	0	45213171	T	C
7	chr7:45213195:T:C	0	45213195	C	T
7	chr7:45213338:A:G	0	45213338	G	A
7	chr7:45213342:A:G	0	45213342	G	A
7	chr7:45213474:G:C	0	45213474	C	G
7	chr7:45213572:C:A	0	45213572	A	C
7	chr7:45213715:A:C	0	45213715	C	A
7	chr7:45213844:T:A	0	45213844	A	T
7	chr7:45213900:C:T	0	45213900	T	C
7	chr7:45214297:C:A	0	45214297	A	C
7	chr7:45214309:AC:A	0	45214309	A	AC
7	chr7:45214705:A:G	0	45214705	G	A
7	chr7:45214801:G:T	0	45214801	T	G
7	chr7:45214992:T:C	0	45214992	C	T
7	chr7:45214999:G:A	0	45214999	A	G
7	chr7:45215011:G:A	0	45215011	A	G
7	chr7:45215038:C:T	0	45215038	T	C
7	chr7:45215524:T:C	0	45215524	C	T
7	chr7:45215766:A:G	0	45215766	G	A
7	chr7:45215793:T:C	0	45215793	C	T
7	chr7:45215867:T:C	0	45215867	C	T
7	chr7:45215978:G:A	0	45215978	A	G
7	chr7:45216071:C:T	0	45216071	T	C
7	chr7:45216157:C:T	0	45216157	T	C
7	chr7:45216392:C:T	0	45216392	T	C
7	chr7:45216621:C:T	0	45216621	T	C
7	chr7:45216633:T:C	0	45216633	C	T
7	chr7:45216950:A:G	0	45216950	G	A
7	chr7:45216992:G:A	0	45216992	A	G
7	chr7:45217088:C:T	0	45217088	T	C
7	chr7:45217376:A:G	0	45217376	G	A
7	chr7:45217428:G:A	0	45217428	A	G
7	chr7:45217506:G:A	0	45217506	A	G
7	chr7:45217585:A:G	0	45217585	G	A
7	chr7:45217639:G:A	0	45217639	A	G
7	chr7:45217884:T:G	0	45217884	G	T
7	chr7:45217980:T:C	0	45217980	C	T
7	chr7:45218170:T:C	0	45218170	C	T
7	chr7:45219777:G:A	0	45219777	A	G
7	chr7:45219862:T:C	0	45219862	C	T
7	chr7:45219956:A:G	0	45219956	G	A
7	chr7:45219997:T:C	0	45219997	C	T
7	chr7:45220798:A:T	0	45220798	T	A
7	chr7:45221187:A:G	0	45221187	G	A
7	chr7:45221291:C:T	0	45221291	T	C
7	chr7:45221541:T:A	0	45221541	A	T
7	chr7:45222324:A:G	0	45222324	G	A
7	chr7:45222681:T:C	0	45222681	C	T
7	chr7:45222901:C:A	0	45222901	A	C
7	chr7:45223018:C:T	0	45223018	T	C
7	chr7:45223314:A:G	0	45223314	G	A
7	chr7:45223427:T:C	0	45223427	C	T
7	chr7:45223491:C:T	0	45223491	T	C
7	chr7:45223549:G:A	0	45223549	A	G
7	chr7:45223562:T:C	0	45223562	C	T
7	chr7:45223683:A:T	0	45223683	T	A
7	chr7:45223963:C:T	0	45223963	T	C
7	chr7:45223988:G:A	0	45223988	A	G
7	chr7:45224006:CAG:C	0	45224006	C	CAG
7	chr7:45224035:T:G	0	45224035	G	T
7	chr7:45224736:G:A	0	45224736	A	G
7	chr7:45224745:T:C	0	45224745	C	T
7	chr7:45224827:C:T	0	45224827	T	C
7	chr7:45224911:C:T	0	45224911	T	C
7	chr7:45225267:A:G	0	45225267	G	A
7	chr7:45225598:G:A	0	45225598	A	G
7	chr7:45225829:G:A	0	45225829	A	G
7	chr7:45226005:G:A	0	45226005	A	G
7	chr7:45226219:G:A	0	45226219	A	G
7	chr7:45226805:G:A	0	45226805	A	G
7	chr7:45228599:C:T	0	45228599	T	C
7	chr7:45228842:G:A	0	45228842	A	G
7	chr7:45230115:T:A	0	45230115	A	T
7	chr7:45230304:A:G	0	45230304	G	A
7	chr7:45233260:C:T	0	45233260	T	C
7	chr7:45233665:A:G	0	45233665	G	A
7	chr7:45235018:G:A	0	45235018	A	G
7	chr7:45235584:A:T	0	45235584	T	A
7	chr7:45236412:A:C	0	45236412	C	A
7	chr7:45236896:T:C	0	45236896	C	T
7	chr7:45237411:AT:A	0	45237411	A	AT
7	chr7:45238392:C:A	0	45238392	A	C
7	chr7:45239493:A:T	0	45239493	T	A
7	chr7:45240752:A:T	0	45240752	T	A
7	chr7:45240841:C:T	0	45240841	T	C
7	chr7:45241127:G:T	0	45241127	T	G
7	chr7:45242117:T:C	0	45242117	C	T
7	chr7:45243091:G:A	0	45243091	A	G
7	chr7:45243181:GGCTGA:G	0	45243181	G	GGCTGA
7	chr7:45243516:C:T	0	45243516	T	C
7	chr7:45243570:G:A	0	45243570	A	G
7	chr7:45244825:C:T	0	45244825	T	C
7	chr7:45246454:GGACAA:G	0	45246454	G	GGACAA
7	chr7:45246698:G:A	0	45246698	A	G
7	chr7:45246762:A:G	0	45246762	G	A
7	chr7:45246805:A:G	0	45246805	G	A
7	chr7:45247164:T:C	0	45247164	C	T
7	chr7:45248616:A:G	0	45248616	G	A
7	chr7:45249252:A:T	0	45249252	T	A
7	chr7:45249493:A:C	0	45249493	C	A
7	chr7:45249985:G:T	0	45249985	T	G
7	chr7:45250362:A:G	0	45250362	G	A
7	chr7:45250382:C:G	0	45250382	G	C
7	chr7:45251229:T:C	0	45251229	C	T
7	chr7:45251400:C:T	0	45251400	T	C
7	chr7:45251418:T:C	0	45251418	C	T
7	chr7:45251586:G:A	0	45251586	A	G
7	chr7:45251697:G:A	0	45251697	A	G
7	chr7:45251770:A:G	0	45251770	G	A
7	chr7:45252326:A:AG	0	45252326	AG	A
7	chr7:45252447:G:T	0	45252447	T	G
7	chr7:45252474:C:T	0	45252474	T	C
7	chr7:45253351:T:TTCTG	0	45253351	TTCTG	T
7	chr7:45253730:T:C	0	45253730	C	T
7	chr7:45254037:C:T	0	45254037	T	C
7	chr7:45254219:C:T	0	45254219	T	C
7	chr7:45254408:A:T	0	45254408	T	A
7	chr7:45254486:C:T	0	45254486	T	C
7	chr7:45255118:A:G	0	45255118	G	A
7	chr7:45255211:T:C	0	45255211	C	T
7	chr7:45255455:C:T	0	45255455	T	C
7	chr7:45255786:A:G	0	45255786	G	A
7	chr7:45256368:G:A	0	45256368	A	G
7	chr7:45256459:G:A	0	45256459	A	G
7	chr7:45256626:T:C	0	45256626	C	T
7	chr7:45256891:T:C	0	45256891	C	T
7	chr7:45257471:TACCC:T	0	45257471	T	TACCC
7	chr7:45257587:G:A	0	45257587	A	G
7	chr7:45258026:T:C	0	45258026	C	T
7	chr7:45258160:A:T	0	45258160	T	A
7	chr7:45258279:C:T	0	45258279	T	C
7	chr7:45258763:G:T	0	45258763	T	G
7	chr7:45258880:G:T	0	45258880	T	G
7	chr7:45258978:A:G	0	45258978	G	A
7	chr7:45259264:A:C	0	45259264	C	A
7	chr7:45259500:T:C	0	45259500	C	T
7	chr7:45259555:C:T	0	45259555	T	C
7	chr7:45260064:T:G	0	45260064	G	T
7	chr7:45261174:C:T	0	45261174	T	C
7	chr7:45261175:G:A	0	45261175	A	G
7	chr7:45261488:C:T	0	45261488	T	C
7	chr7:45262813:A:C	0	45262813	C	A
7	chr7:45263093:T:C	0	45263093	C	T
7	chr7:45263348:G:A	0	45263348	A	G
7	chr7:45263405:G:GA	0	45263405	GA	G
7	chr7:45263492:T:C	0	45263492	C	T
7	chr7:45263915:C:T	0	45263915	T	C
7	chr7:45264425:C:T	0	45264425	T	C
7	chr7:45265096:TTC:T	0	45265096	T	TTC
7	chr7:45265147:C:T	0	45265147	T	C
7	chr7:45265453:A:ACAGGCTG	0	45265453	ACAGGCTG	A
7	chr7:45265941:G:A	0	45265941	A	G
7	chr7:45266057:C:T	0	45266057	T	C
7	chr7:45266308:T:G	0	45266308	G	T
7	chr7:45266317:A:G	0	45266317	G	A
7	chr7:45266402:AC:A	0	45266402	A	AC
7	chr7:45266589:G:A	0	45266589	A	G
7	chr7:45266683:T:C	0	45266683	C	T
7	chr7:45267285:T:G	0	45267285	G	T
7	chr7:45267336:T:C	0	45267336	C	T
7	chr7:45267386:G:A	0	45267386	A	G
7	chr7:45267483:C:T	0	45267483	T	C
7	chr7:45268776:C:A	0	45268776	A	C
7	chr7:45268878:TC:T	0	45268878	T	TC
7	chr7:45269073:G:A	0	45269073	A	G
7	chr7:45269754:A:T	0	45269754	T	A
7	chr7:45270432:C:T	0	45270432	T	C
7	chr7:45270641:T:G	0	45270641	G	T
7	chr7:45270893:G:A	0	45270893	A	G
7	chr7:45272110:T:C	0	45272110	C	T
7	chr7:45272228:C:T	0	45272228	T	C
7	chr7:45272298:A:G	0	45272298	G	A
7	chr7:45273001:T:C	0	45273001	C	T
7	chr7:45273086:C:T	0	45273086	T	C
7	chr7:45273452:G:T	0	45273452	T	G
7	chr7:45273490:C:G	0	45273490	G	C
7	chr7:45273868:A:G	0	45273868	G	A
7	chr7:45274013:T:C	0	45274013	C	T
7	chr7:45274023:C:T	0	45274023	T	C
```
