## Supplementary material for "Characterization of shared and ancestry-specific signals driving complex traits using multi-ancestry fine-mapping": mesusiecsinfo

```
*************************************************************

  Multiple Ancestry Sum of Single Effect Model (MESuSiE)          

   Visit http://www.xzlab.org/software.html For Update            

            (C) 2022 Boran Gao, Xiang Zhou                        

              GNU General Public License                          

*************************************************************
# Start data processing for sufficient statistics 
# Create MESuSiE object 
# Start data analysis 

# Data analysis is done, and now generates result 

Potential causal SNPs with PIP > 0.5:  

Credible sets for effects: 
$cs
$cs$L1
 [1] 1042 1044 1047 1048 1054 1055 1056 1058 1063 1082 1083 1084 1086 1087 1094
[16] 1095 1097 1099 1101 1106 1107 1113 1121 1125 1127 1135 1140 1155 1157 1158
[31] 1159 1161 1164 1165 1166 1171 1174 1175 1180 1182 1183 1184 1185 1189 1196
[46] 1197


$cs_category
       L1 
"eur_afr" 

$purity
   min.abs.corr mean.abs.corr median.abs.corr
L1     0.783211     0.9369554        0.994641

$cs_index
[1] 1

$coverage
[1] 0.9542391

$requested_coverage
[1] 0.95


 Use MESuSiE_Plot() for visualization
# Total time used for the analysis: 0.07 mins
```
