## Supplementary material for "Characterization of shared and ancestry-specific signals driving complex traits using multi-ancestry fine-mapping": mesusieoutput

```
                 eur          afr      eur_afr
   [1,] 1.677070e-04 0.0001458012 5.482284e-05
   [2,] 1.232599e-04 0.0001675095 4.612459e-05
   [3,] 6.729106e-05 0.0001451215 2.165287e-05
   [4,] 6.722493e-05 0.0001451215 2.164440e-05
   [5,] 6.752865e-05 0.0001450667 2.169229e-05
   [6,] 6.729106e-05 0.0001450667 2.165427e-05
   [7,] 6.822381e-05 0.0001451776 2.188532e-05
   [8,] 6.813210e-05 0.0001451215 2.187179e-05
   [9,] 6.736371e-05 0.0001450186 2.166653e-05
  [10,] 6.736371e-05 0.0001445557 2.168617e-05
  [11,] 6.752865e-05 0.0001443157 2.174000e-05
  [12,] 1.586148e-04 0.0001455891 5.157064e-05
  [13,] 6.859421e-05 0.0001446059 2.200448e-05
  [14,] 6.733490e-05 0.0001447026 2.169301e-05
  [15,] 6.771992e-05 0.0001446680 2.178025e-05
  [16,] 1.605148e-04 0.0001455891 5.217127e-05
  [17,] 6.757897e-05 0.0001447386 2.174207e-05
  [18,] 6.749470e-05 0.0001447386 2.172385e-05
  [19,] 8.900795e-05 0.0001696620 2.965967e-05
  [20,] 1.589623e-04 0.0001461285 5.216357e-05
  [21,] 6.907776e-05 0.0001448545 2.257010e-05
  [22,] 1.925889e-04 0.0001467123 6.107589e-05
  [23,] 1.580373e-04 0.0001463786 5.221498e-05
  [24,] 1.433453e-04 0.0001470165 4.792963e-05
  [25,] 1.571230e-04 0.0001470267 5.250873e-05
  [26,] 1.580373e-04 0.0001471977 5.279062e-05
  [27,] 1.535408e-04 0.0001469758 5.104316e-05
  [28,] 1.589623e-04 0.0001468142 5.258600e-05
  [29,] 1.637511e-04 0.0001461482 5.275469e-05
  [30,] 6.766396e-05 0.0001453620 2.204586e-05
  [31,] 1.618023e-04 0.0001461258 5.173720e-05
  [32,] 1.698758e-04 0.0001462191 5.440201e-05
  [33,] 1.412884e-04 0.0001674675 4.548755e-05
  [34,] 1.630773e-04 0.0001463801 5.258575e-05
  [35,] 1.647426e-04 0.0001461731 5.273292e-05
  [36,] 1.611692e-04 0.0001462191 5.169666e-05
  [37,] 1.640479e-04 0.0001452956 5.005798e-05
  [38,] 1.583878e-04 0.0001453807 4.881689e-05
  [39,] 1.630773e-04 0.0001452956 4.978624e-05
  [40,] 7.053118e-05 0.0001451657 2.280447e-05
  [41,] 1.633784e-04 0.0001466073 5.271611e-05
  [42,] 7.285219e-05 0.0001565517 2.407770e-05
  [43,] 1.038728e-04 0.0001538387 3.668285e-05
  [44,] 1.534692e-04 0.0002033230 4.735977e-05
  [45,] 2.177179e-04 0.0001437635 6.562534e-05
  [46,] 1.166967e-04 0.0001435280 3.674460e-05
  [47,] 8.593606e-05 0.0001692014 2.848965e-05
  [48,] 1.074554e-04 0.0001509415 3.465910e-05
  [49,] 1.847028e-04 0.0001425208 5.624216e-05
  [50,] 1.705207e-04 0.0001428831 5.440478e-05
  [51,] 1.656180e-04 0.0001428831 5.289590e-05
  [52,] 1.654943e-04 0.0001428205 5.265643e-05
  [53,] 9.445804e-05 0.0001692773 3.158368e-05
  [54,] 1.916326e-04 0.0001431973 6.190123e-05
  [55,] 2.011847e-04 0.0001430733 6.449596e-05
  [56,] 1.967425e-04 0.0001436073 6.458183e-05
  [57,] 3.267692e-04 0.0001580665 1.073327e-04
  [58,] 2.579821e-03 0.0001816259 3.683011e-04
  [59,] 2.895289e-04 0.0001506888 1.065250e-04
  [60,] 3.441034e-03 0.0001484342 1.159846e-03
  [61,] 2.712927e-04 0.0001487421 9.571311e-05
  [62,] 2.850364e-04 0.0001540520 1.107634e-04
  [63,] 5.719051e-03 0.0001456249 1.291573e-03
  [64,] 1.094728e-04 0.0001485695 3.613947e-05
  [65,] 3.416223e-03 0.0001457639 8.031605e-04
  [66,] 4.316148e-03 0.0001463197 9.576452e-04
  [67,] 1.088283e-04 0.0001482965 3.576457e-05
  [68,] 1.088283e-04 0.0001480568 3.569590e-05
  [69,] 1.780853e-03 0.0001583767 6.650473e-04
  [70,] 1.043552e-04 0.0001498904 3.375711e-05
  [71,] 7.127114e-04 0.0001605761 2.667926e-04
  [72,] 1.510867e-03 0.0001584390 5.648607e-04
  [73,] 1.266027e-04 0.0001619413 4.430401e-05
  [74,] 1.057405e-04 0.0001482965 3.422018e-05
  [75,] 6.471768e-03 0.0001571032 2.310864e-03
  [76,] 1.074058e-04 0.0001467521 3.463540e-05
  [77,] 1.826426e-03 0.0001577056 6.699269e-04
  [78,] 3.028620e-03 0.0001567043 1.069062e-03
  [79,] 9.821458e-04 0.0001589409 3.490971e-04
  [80,] 1.041230e-04 0.0001501847 3.360225e-05
  [81,] 1.051456e-04 0.0001460695 3.339582e-05
  [82,] 2.787473e-03 0.0001456010 7.518060e-04
  [83,] 1.062586e-04 0.0001481976 3.445150e-05
  [84,] 7.270361e-04 0.0001752900 1.531187e-04
  [85,] 1.049614e-04 0.0001475006 3.358342e-05
  [86,] 3.493509e-03 0.0001460275 8.424339e-04
  [87,] 2.784112e-03 0.0001460275 6.810857e-04
  [88,] 1.084049e-03 0.0001593740 3.907282e-04
  [89,] 3.711434e-03 0.0001459352 9.007962e-04
  [90,] 3.356734e-04 0.0001538804 8.837869e-05
  [91,] 1.498954e-04 0.0001960983 7.410823e-05
  [92,] 6.681286e-04 0.0001724722 1.547408e-04
  [93,] 1.039648e-04 0.0001439584 3.233754e-05
  [94,] 4.949238e-04 0.0001564770 1.541179e-04
  [95,] 1.044288e-04 0.0001430852 3.233028e-05
  [96,] 3.825792e-04 0.0001444890 9.993136e-05
  [97,] 5.272409e-04 0.0001565322 1.659813e-04
  [98,] 3.825792e-04 0.0001444310 1.001788e-04
  [99,] 5.272409e-04 0.0001565975 1.676511e-04
 [100,] 4.046298e-04 0.0001580943 8.520709e-05
 [101,] 1.046505e-04 0.0001475153 3.251169e-05
 [102,] 5.572641e-04 0.0001566677 1.786255e-04
 [103,] 6.105829e-04 0.0001564909 1.899066e-04
 [104,] 1.041566e-04 0.0001444216 3.255826e-05
 [105,] 5.772229e-04 0.0001567382 1.862338e-04
 [106,] 4.123416e-04 0.0001555477 8.928233e-05
 [107,] 1.042687e-04 0.0001452315 3.277237e-05
 [108,] 1.788899e-04 0.0001732972 5.153711e-05
 [109,] 1.045519e-04 0.0001453122 3.296607e-05
 [110,] 5.992031e-04 0.0001567495 1.933873e-04
 [111,] 1.049940e-04 0.0001459111 3.333636e-05
 [112,] 1.051376e-04 0.0001460035 3.343389e-05
 [113,] 6.847730e-04 0.0001564880 2.161499e-04
 [114,] 7.245849e-04 0.0001564221 2.293955e-04
 [115,] 7.389657e-04 0.0001564880 2.328077e-04
 [116,] 7.389657e-04 0.0001563694 2.320830e-04
 [117,] 7.389657e-04 0.0001563597 2.317211e-04
 [118,] 2.330470e-04 0.0001447116 6.353358e-05
 [119,] 1.701254e-04 0.0001654994 5.064546e-05
 [120,] 7.245849e-04 0.0001563597 2.273300e-04
 [121,] 7.389657e-04 0.0001564011 2.331729e-04
 [122,] 5.687292e-04 0.0001563524 1.742015e-04
 [123,] 7.549362e-04 0.0001563597 2.365949e-04
 [124,] 7.389657e-04 0.0001563504 2.313600e-04
 [125,] 7.672603e-04 0.0001563504 2.399763e-04
 [126,] 7.389657e-04 0.0001563597 2.317211e-04
 [127,] 7.389657e-04 0.0001563597 2.317211e-04
 [128,] 7.984804e-04 0.0001563248 2.482905e-04
 [129,] 7.984804e-04 0.0001564112 2.476047e-04
 [130,] 7.984804e-04 0.0001564112 2.476047e-04
 [131,] 2.140009e-04 0.0001452433 5.800705e-05
 [132,] 7.522071e-04 0.0001563248 2.342914e-04
 [133,] 7.522071e-04 0.0001563414 2.350254e-04
 [134,] 7.672603e-04 0.0001564421 2.396817e-04
 [135,] 7.389657e-04 0.0001564509 2.314351e-04
 [136,] 7.522071e-04 0.0001564696 2.362035e-04
 [137,] 1.055814e-04 0.0001449222 3.332523e-05
 [138,] 7.522071e-04 0.0001564258 2.343766e-04
 [139,] 7.672603e-04 0.0001564112 2.381929e-04
 [140,] 7.672603e-04 0.0001564044 2.378226e-04
 [141,] 6.234239e-04 0.0001564406 1.957851e-04
 [142,] 4.356976e-04 0.0001468372 1.035633e-04
 [143,] 1.054606e-04 0.0001465293 3.374825e-05
 [144,] 6.324371e-04 0.0001567233 2.031871e-04
 [145,] 7.767454e-04 0.0001565595 2.465028e-04
 [146,] 6.207066e-04 0.0001567382 1.997980e-04
 [147,] 1.052903e-04 0.0001467442 3.369904e-05
 [148,] 6.600500e-04 0.0001565975 2.089066e-04
 [149,] 7.118408e-04 0.0001563867 2.201062e-04
 [150,] 6.728761e-04 0.0001564601 2.115829e-04
 [151,] 1.060126e-04 0.0001474271 3.424004e-05
 [152,] 2.153115e-04 0.0001444728 5.904597e-05
 [153,] 1.059162e-04 0.0001475285 3.421028e-05
 [154,] 1.054606e-04 0.0001486767 3.418101e-05
 [155,] 1.059162e-04 0.0001476489 3.423628e-05
 [156,] 1.054606e-04 0.0001484119 3.412998e-05
 [157,] 1.060126e-04 0.0001480198 3.436883e-05
 [158,] 1.535780e-03 0.0001580388 5.276581e-04
 [159,] 1.053738e-04 0.0001488032 3.438625e-05
 [160,] 1.058221e-04 0.0001478946 3.423637e-05
 [161,] 1.059162e-04 0.0001485578 3.440065e-05
 [162,] 1.059162e-04 0.0001485578 3.440065e-05
 [163,] 1.057213e-04 0.0001484238 3.426162e-05
 [164,] 1.686633e-03 0.0001573864 5.562348e-04
 [165,] 1.052903e-04 0.0001495008 3.420477e-05
 [166,] 1.058221e-04 0.0001486804 3.437214e-05
 [167,] 1.060126e-04 0.0001485513 3.445366e-05
 [168,] 1.058037e-04 0.0001463336 3.342955e-05
 [169,] 1.050646e-04 0.0001496410 3.407814e-05
 [170,] 1.050646e-04 0.0001495008 3.405369e-05
 [171,] 1.058221e-04 0.0001485513 3.434569e-05
 [172,] 1.051326e-04 0.0001497812 3.414942e-05
 [173,] 1.049940e-04 0.0001497812 3.405283e-05
 [174,] 1.051376e-04 0.0001497812 3.415283e-05
 [175,] 1.055452e-04 0.0001499177 3.444612e-05
 [176,] 1.049940e-04 0.0001499177 3.407609e-05
 [177,] 1.060126e-04 0.0001488103 3.450798e-05
 [178,] 1.051376e-04 0.0001497812 3.415283e-05
 [179,] 1.052903e-04 0.0001497812 3.425562e-05
 [180,] 1.059162e-04 0.0001492253 3.453765e-05
 [181,] 1.051376e-04 0.0001499174 3.417669e-05
 [182,] 1.061114e-04 0.0001490763 3.461963e-05
 [183,] 1.379827e-04 0.0001465093 3.822901e-05
 [184,] 1.381037e-04 0.0001488103 4.797994e-05
 [185,] 1.063263e-04 0.0001493593 3.477286e-05
 [186,] 1.886412e-04 0.0001589574 5.690606e-05
 [187,] 1.064323e-04 0.0001492131 3.479995e-05
 [188,] 1.066514e-04 0.0001492131 3.491910e-05
 [189,] 1.065407e-04 0.0001492131 3.485916e-05
 [190,] 1.022551e-04 0.0001547150 2.787401e-05
 [191,] 1.067759e-04 0.0001492131 3.498589e-05
 [192,] 1.066514e-04 0.0001494938 3.498147e-05
 [193,] 1.069607e-04 0.0001493593 3.511755e-05
 [194,] 1.909139e-04 0.0001590538 5.753899e-05
 [195,] 1.372492e-04 0.0001551102 3.482680e-05
 [196,] 1.067759e-04 0.0001494938 3.504910e-05
 [197,] 2.203982e-04 0.0001592311 6.497335e-05
 [198,] 1.356809e-04 0.0001553064 3.446618e-05
 [199,] 1.388488e-04 0.0001561220 3.489939e-05
 [200,] 1.356809e-04 0.0001553064 3.446618e-05
 [201,] 1.070096e-04 0.0001496299 3.520549e-05
 [202,] 1.341433e-04 0.0001553064 3.415952e-05
 [203,] 1.075187e-04 0.0001494998 3.544203e-05
 [204,] 1.073665e-04 0.0001488478 3.500129e-05
 [205,] 1.072584e-04 0.0001487249 3.491586e-05
 [206,] 1.069380e-04 0.0001487249 3.474380e-05
 [207,] 1.431739e-04 0.0001597331 4.285899e-05
 [208,] 1.288470e-04 0.0001549446 3.325504e-05
 [209,] 1.316845e-04 0.0001538356 3.409699e-05
 [210,] 1.077818e-04 0.0001489673 3.540717e-05
 [211,] 2.017368e-04 0.0001593334 5.961208e-05
 [212,] 1.992284e-04 0.0001593597 5.887108e-05
 [213,] 1.368483e-04 0.0001596247 4.123032e-05
 [214,] 1.079535e-04 0.0001484835 3.521412e-05
 [215,] 1.357113e-04 0.0001595527 4.098440e-05
 [216,] 1.284479e-04 0.0001540349 3.340521e-05
 [217,] 1.324202e-04 0.0001536566 3.431653e-05
 [218,] 2.041961e-04 0.0001594253 5.993419e-05
 [219,] 1.298720e-04 0.0001531302 3.392584e-05
 [220,] 1.758990e-04 0.0001592562 5.256260e-05
 [221,] 1.079535e-04 0.0001482436 3.515354e-05
 [222,] 1.108452e-04 0.0001593717 3.465733e-05
 [223,] 1.107099e-04 0.0001463825 3.340532e-05
 [224,] 1.083144e-04 0.0001466116 3.330006e-05
 [225,] 1.084743e-04 0.0001466116 3.329269e-05
 [226,] 1.085375e-04 0.0001466116 3.329117e-05
 [227,] 1.088062e-04 0.0001470342 3.319878e-05
 [228,] 1.085813e-04 0.0001472096 3.319299e-05
 [229,] 1.051832e-04 0.0001495870 2.956808e-05
 [230,] 1.084190e-04 0.0001472096 3.330641e-05
 [231,] 1.087291e-04 0.0001472096 3.319478e-05
 [232,] 1.097853e-04 0.0001504231 3.037967e-05
 [233,] 1.097853e-04 0.0001506943 3.031547e-05
 [234,] 1.107586e-04 0.0001513140 3.038296e-05
 [235,] 1.086586e-04 0.0001472096 3.329384e-05
 [236,] 1.091546e-04 0.0001472993 3.329212e-05
 [237,] 1.305339e-04 0.0001585486 4.032059e-05
 [238,] 1.267550e-04 0.0001497194 3.429906e-05
 [239,] 1.084190e-04 0.0001482848 3.333937e-05
 [240,] 1.087879e-04 0.0001483898 3.330743e-05
 [241,] 1.083657e-04 0.0001482848 3.334683e-05
 [242,] 1.638660e-04 0.0001498685 4.245069e-05
 [243,] 7.413980e-05 0.0001699501 2.466263e-05
 [244,] 1.083657e-04 0.0001483898 3.335094e-05
 [245,] 1.084743e-04 0.0001479679 3.332233e-05
 [246,] 1.638660e-04 0.0001498686 4.245065e-05
 [247,] 1.084743e-04 0.0001486041 3.334354e-05
 [248,] 1.084743e-04 0.0001487134 3.334753e-05
 [249,] 1.085970e-04 0.0001488240 3.333593e-05
 [250,] 2.113272e-04 0.0001581231 6.512400e-05
 [251,] 1.170978e-04 0.0001512635 3.702416e-05
 [252,] 1.173589e-04 0.0001508829 3.728022e-05
 [253,] 1.171714e-04 0.0001516440 3.814188e-05
 [254,] 1.823016e-04 0.0001501292 4.641570e-05
 [255,] 1.094694e-04 0.0001496749 3.438467e-05
 [256,] 1.087222e-04 0.0001481327 3.332711e-05
 [257,] 1.927783e-04 0.0001581978 5.970446e-05
 [258,] 1.091546e-04 0.0001478440 3.331624e-05
 [259,] 1.834205e-04 0.0001582289 5.679192e-05
 [260,] 1.092328e-04 0.0001478440 3.331710e-05
 [261,] 1.820616e-04 0.0001512504 4.580600e-05
 [262,] 1.796346e-04 0.0001485612 4.667500e-05
 [263,] 2.148602e-04 0.0001583087 6.523872e-05
 [264,] 5.565250e-04 0.0001741070 1.433760e-04
 [265,] 1.944875e-04 0.0001581608 6.041992e-05
 [266,] 1.896475e-04 0.0001499856 4.815132e-05
 [267,] 2.281962e-04 0.0001581919 7.017976e-05
 [268,] 1.369466e-04 0.0001583136 4.273683e-05
 [269,] 1.373025e-04 0.0001524967 3.577489e-05
 [270,] 1.373025e-04 0.0001524967 3.577489e-05
 [271,] 1.623619e-04 0.0001584117 4.990473e-05
 [272,] 1.098479e-04 0.0001490839 3.331835e-05
 [273,] 1.098479e-04 0.0001510570 3.332360e-05
 [274,] 1.736326e-04 0.0001585720 5.274419e-05
 [275,] 1.097548e-04 0.0001526250 3.335438e-05
 [276,] 1.099430e-04 0.0001521833 3.333518e-05
 [277,] 1.233952e-04 0.0001558390 3.210486e-05
 [278,] 1.110028e-04 0.0001478633 3.497651e-05
 [279,] 9.053514e-05 0.0001508088 2.615243e-05
 [280,] 8.557304e-05 0.0001799771 3.110490e-05
 [281,] 1.061162e-04 0.0001691726 3.346188e-05
 [282,] 9.190528e-05 0.0001520989 2.886839e-05
 [283,] 9.235297e-05 0.0001521104 2.898947e-05
 [284,] 3.971746e-04 0.0001572899 1.289693e-04
 [285,] 5.198374e-04 0.0001571128 1.662957e-04
 [286,] 7.223199e-05 0.0001641528 2.387401e-05
 [287,] 3.938402e-04 0.0001622745 9.589306e-05
 [288,] 5.539326e-04 0.0001570714 1.759608e-04
 [289,] 5.614577e-04 0.0001570443 1.775463e-04
 [290,] 5.614577e-04 0.0001570812 1.785426e-04
 [291,] 2.330391e-04 0.0001559873 5.759825e-05
 [292,] 5.614577e-04 0.0001570620 1.780436e-04
 [293,] 2.371596e-04 0.0001538591 6.001783e-05
 [294,] 5.318499e-04 0.0001568830 1.661006e-04
 [295,] 3.976186e-04 0.0001644752 8.909976e-05
 [296,] 5.416522e-04 0.0001567730 1.683246e-04
 [297,] 8.885084e-05 0.0001581026 3.009777e-05
 [298,] 4.014495e-04 0.0001616914 9.706391e-05
 [299,] 4.071928e-04 0.0001604544 1.036732e-04
 [300,] 7.267256e-05 0.0001587671 2.421389e-05
 [301,] 1.272823e-04 0.0001538163 3.368155e-05
 [302,] 7.240327e-05 0.0001573394 2.407431e-05
 [303,] 3.399681e-04 0.0001575285 1.102232e-04
 [304,] 7.267256e-05 0.0001601680 2.430799e-05
 [305,] 3.254561e-04 0.0001567015 1.031008e-04
 [306,] 2.828046e-04 0.0001576810 9.181996e-05
 [307,] 7.145593e-05 0.0001577960 2.387752e-05
 [308,] 6.206973e-04 0.0001507680 2.056836e-04
 [309,] 1.387957e-04 0.0001639476 4.916491e-05
 [310,] 2.654015e-04 0.0001576915 8.325792e-05
 [311,] 7.797378e-05 0.0001724316 2.613124e-05
 [312,] 4.618675e-04 0.0001594561 1.138624e-04
 [313,] 1.133157e-04 0.0001642611 3.990308e-05
 [314,] 1.184610e-04 0.0001644207 4.191168e-05
 [315,] 2.182311e-04 0.0001876801 5.283179e-05
 [316,] 1.235776e-04 0.0001642957 4.371273e-05
 [317,] 4.873656e-04 0.0001562976 1.714881e-04
 [318,] 4.088891e-04 0.0001579147 1.478419e-04
 [319,] 3.834797e-04 0.0001587324 1.422575e-04
 [320,] 3.923253e-04 0.0001586536 1.452185e-04
 [321,] 5.031270e-04 0.0001585642 1.866649e-04
 [322,] 4.925619e-04 0.0001585642 1.827565e-04
 [323,] 2.250031e-04 0.0001738218 8.892501e-05
 [324,] 4.527316e-04 0.0001600411 1.759229e-04
 [325,] 8.263035e-05 0.0001571345 2.835427e-05
 [326,] 4.976633e-04 0.0001587437 1.862152e-04
 [327,] 4.720646e-04 0.0001582389 1.738102e-04
 [328,] 5.252067e-04 0.0001590967 1.987207e-04
 [329,] 6.998577e-05 0.0001582976 2.131528e-05
 [330,] 8.028825e-05 0.0001535207 2.803921e-05
 [331,] 2.144089e-04 0.0001602225 6.062774e-05
 [332,] 1.585277e-04 0.0001589898 5.858588e-05
 [333,] 2.567578e-04 0.0001738609 1.024498e-04
 [334,] 1.054092e-04 0.0001443378 3.204691e-05
 [335,] 6.737555e-05 0.0001565872 2.086873e-05
 [336,] 8.215324e-05 0.0001518134 2.862238e-05
 [337,] 8.124635e-05 0.0001519690 2.825313e-05
 [338,] 8.285977e-05 0.0001569908 2.849333e-05
 [339,] 1.623058e-04 0.0001629325 6.326542e-05
 [340,] 7.856576e-05 0.0001521611 2.707905e-05
 [341,] 1.990889e-04 0.0001454119 6.417063e-05
 [342,] 8.640906e-05 0.0001568236 2.978045e-05
 [343,] 1.151631e-04 0.0001764451 4.962666e-05
 [344,] 2.237197e-04 0.0001751975 9.009663e-05
 [345,] 2.387427e-04 0.0001598357 6.715495e-05
 [346,] 1.151722e-04 0.0001767299 4.970638e-05
 [347,] 8.837809e-05 0.0001564093 3.039564e-05
 [348,] 1.199163e-04 0.0001821457 5.366531e-05
 [349,] 1.186961e-04 0.0001752560 5.118319e-05
 [350,] 8.464261e-05 0.0001746883 3.336067e-05
 [351,] 8.464261e-05 0.0001812333 3.418684e-05
 [352,] 8.360813e-05 0.0001875026 3.434042e-05
 [353,] 7.564883e-05 0.0001540407 2.475682e-05
 [354,] 8.621647e-05 0.0001565665 2.965950e-05
 [355,] 8.621647e-05 0.0001566200 2.967791e-05
 [356,] 2.209086e-04 0.0001756874 8.943285e-05
 [357,] 2.209086e-04 0.0001748561 8.848514e-05
 [358,] 2.209086e-04 0.0001757740 8.953232e-05
 [359,] 8.416681e-05 0.0001925581 3.522770e-05
 [360,] 8.464261e-05 0.0001817688 3.427873e-05
 [361,] 2.334371e-04 0.0001758631 9.505685e-05
 [362,] 6.420504e-05 0.0001808983 2.056604e-05
 [363,] 8.413524e-05 0.0001897908 3.490727e-05
 [364,] 1.627150e-04 0.0001640295 6.434616e-05
 [365,] 8.175078e-05 0.0001807766 3.252011e-05
 [366,] 2.279956e-04 0.0001759955 9.282411e-05
 [367,] 2.340252e-04 0.0001760763 9.556313e-05
 [368,] 4.557295e-04 0.0001604052 1.174619e-04
 [369,] 2.160369e-04 0.0001762864 8.788410e-05
 [370,] 8.427084e-05 0.0001573960 2.432026e-05
 [371,] 2.247735e-04 0.0001761744 9.161310e-05
 [372,] 8.413524e-05 0.0001824738 3.407438e-05
 [373,] 5.057060e-04 0.0001572510 1.810288e-04
 [374,] 6.703140e-05 0.0001552477 2.082790e-05
 [375,] 8.315140e-05 0.0001814361 3.339276e-05
 [376,] 2.413214e-04 0.0001604550 6.548209e-05
 [377,] 2.247735e-04 0.0001761666 9.159046e-05
 [378,] 8.364322e-05 0.0001587278 2.933226e-05
 [379,] 2.237197e-04 0.0001767636 9.189572e-05
 [380,] 7.857614e-05 0.0001555085 2.739274e-05
 [381,] 1.118247e-04 0.0001952032 5.218947e-05
 [382,] 8.478856e-05 0.0001588989 2.982363e-05
 [383,] 2.321857e-04 0.0001686329 7.873969e-05
 [384,] 9.030636e-05 0.0001576221 3.161638e-05
 [385,] 9.181650e-05 0.0001575564 3.216285e-05
 [386,] 8.057715e-05 0.0001563729 2.647400e-05
 [387,] 8.227201e-05 0.0001615022 2.356168e-05
 [388,] 2.488213e-04 0.0001755328 1.014060e-04
 [389,] 9.247451e-05 0.0001959122 4.040995e-05
 [390,] 8.331024e-05 0.0001621282 2.375398e-05
 [391,] 3.625177e-04 0.0001618450 9.338779e-05
 [392,] 9.393152e-05 0.0001582858 3.318602e-05
 [393,] 9.622858e-05 0.0001513692 3.015238e-05
 [394,] 8.470628e-05 0.0001648630 2.383514e-05
 [395,] 4.823775e-04 0.0001603533 1.892678e-04
 [396,] 3.399992e-04 0.0001621176 8.929861e-05
 [397,] 2.724249e-04 0.0001761779 1.127428e-04
 [398,] 1.504989e-04 0.0001496126 4.480775e-05
 [399,] 9.494656e-05 0.0002036119 4.303789e-05
 [400,] 8.865925e-05 0.0001574269 3.089521e-05
 [401,] 8.800586e-05 0.0001582299 3.089352e-05
 [402,] 9.367906e-05 0.0001581866 3.305539e-05
 [403,] 9.305579e-05 0.0001965040 4.082097e-05
 [404,] 9.290947e-05 0.0001578063 3.263054e-05
 [405,] 2.682893e-04 0.0001771804 1.123742e-04
 [406,] 8.204129e-05 0.0001601594 2.370241e-05
 [407,] 7.033843e-04 0.0001801325 3.608139e-04
 [408,] 8.820626e-05 0.0001588806 3.112561e-05
 [409,] 1.026255e-04 0.0001959280 4.662345e-05
 [410,] 8.679968e-05 0.0001573235 3.012600e-05
 [411,] 8.271314e-05 0.0001597334 2.912207e-05
 [412,] 2.647294e-04 0.0001764649 1.096089e-04
 [413,] 7.795353e-04 0.0001735087 3.761247e-04
 [414,] 7.753105e-05 0.0001698706 2.445266e-05
 [415,] 1.921276e-03 0.0001769451 1.147441e-03
 [416,] 2.606517e-04 0.0001571008 6.304052e-05
 [417,] 3.478196e-03 0.0001959553 2.591142e-03
 [418,] 1.686856e-04 0.0001702077 5.373080e-05
 [419,] 7.878204e-04 0.0001520680 2.358761e-04
 [420,] 1.695181e-04 0.0001702339 5.392099e-05
 [421,] 2.274125e-04 0.0001727080 9.351907e-05
 [422,] 1.619202e-04 0.0002382773 3.094311e-05
 [423,] 1.687043e-04 0.0001703045 5.365903e-05
 [424,] 2.132354e-04 0.0001724257 8.659099e-05
 [425,] 1.681658e-04 0.0002757967 1.298636e-04
 [426,] 1.616411e-04 0.0002767227 1.224867e-04
 [427,] 1.889575e-04 0.0002836423 1.594698e-04
 [428,] 1.253653e-04 0.0003161735 8.869034e-05
 [429,] 1.901795e-04 0.0002817821 1.599520e-04
 [430,] 1.681625e-04 0.0001705421 5.336909e-05
 [431,] 1.699452e-04 0.0001705580 5.376168e-05
 [432,] 1.691628e-04 0.0001706149 5.354226e-05
 [433,] 1.263296e-04 0.0001519328 3.753889e-05
 [434,] 2.034405e-04 0.0002623237 1.638313e-04
 [435,] 1.689508e-04 0.0001706438 5.347128e-05
 [436,] 1.688781e-04 0.0001706438 5.345446e-05
 [437,] 1.673645e-04 0.0001706508 5.310705e-05
 [438,] 1.701192e-04 0.0001706634 5.371933e-05
 [439,] 1.712818e-04 0.0001706674 5.398927e-05
 [440,] 1.721517e-04 0.0001680677 6.046706e-05
 [441,] 3.619930e-04 0.0001698990 1.372160e-04
 [442,] 1.435786e-04 0.0001506970 4.362397e-05
 [443,] 2.086906e-04 0.0002594351 1.679942e-04
 [444,] 1.444292e-04 0.0002101960 5.620381e-05
 [445,] 1.392504e-04 0.0001520677 4.103761e-05
 [446,] 1.699224e-04 0.0001707276 5.363024e-05
 [447,] 1.405783e-04 0.0002324087 2.859801e-05
 [448,] 1.699999e-04 0.0001707304 5.365147e-05
 [449,] 1.699999e-04 0.0001707372 5.365168e-05
 [450,] 1.699999e-04 0.0001707522 5.364560e-05
 [451,] 1.170001e-04 0.0003082818 7.659000e-05
 [452,] 1.740452e-04 0.0001707633 5.459366e-05
 [453,] 1.715167e-04 0.0001707760 5.399065e-05
 [454,] 2.012093e-04 0.0002565509 1.575149e-04
 [455,] 1.814911e-04 0.0002626840 1.390891e-04
 [456,] 2.047006e-04 0.0002542091 1.600182e-04
 [457,] 1.803526e-04 0.0002651529 1.391109e-04
 [458,] 1.174621e-04 0.0003037688 7.631452e-05
 [459,] 1.140755e-04 0.0003027385 7.182254e-05
 [460,] 2.135209e-04 0.0001702855 8.347037e-05
 [461,] 1.943673e-04 0.0001696729 7.468659e-05
 [462,] 1.330688e-04 0.0002175829 7.185242e-05
 [463,] 1.406174e-04 0.0002130896 7.691324e-05
 [464,] 1.427643e-04 0.0002098669 7.749302e-05
 [465,] 1.410815e-04 0.0002090278 7.585052e-05
 [466,] 1.405494e-04 0.0002090278 7.540936e-05
 [467,] 1.571407e-04 0.0002090278 8.909403e-05
 [468,] 1.505165e-04 0.0002090278 8.364242e-05
 [469,] 1.450110e-04 0.0002082548 7.879669e-05
 [470,] 1.434299e-04 0.0002028789 7.544397e-05
 [471,] 1.687049e-04 0.0001670884 6.009556e-05
 [472,] 1.694953e-04 0.0001669068 6.013306e-05
 [473,] 1.272177e-04 0.0002085171 6.424363e-05
 [474,] 1.268090e-04 0.0002090278 6.404174e-05
 [475,] 1.264046e-04 0.0002080093 6.341746e-05
 [476,] 5.218694e-04 0.0001686138 1.910543e-04
 [477,] 1.341282e-03 0.0001557057 4.608190e-04
 [478,] 1.472344e-04 0.0001670279 5.192672e-05
 [479,] 1.200829e-04 0.0002007142 5.627541e-05
 [480,] 1.526701e-03 0.0001562448 5.363484e-04
 [481,] 1.443180e-04 0.0001668906 5.068399e-05
 [482,] 1.194221e-04 0.0002040596 5.657498e-05
 [483,] 1.387498e-03 0.0001693761 4.197131e-04
 [484,] 1.194221e-04 0.0002055911 5.693597e-05
 [485,] 1.234799e-04 0.0002010776 5.926083e-05
 [486,] 1.235984e-04 0.0001993891 5.881871e-05
 [487,] 1.252164e-04 0.0001989279 5.997216e-05
 [488,] 1.472344e-04 0.0001669055 5.180660e-05
 [489,] 1.261458e-04 0.0001989279 6.062563e-05
 [490,] 1.284697e-04 0.0002006066 6.302224e-05
 [491,] 1.225508e-04 0.0001987002 5.780227e-05
 [492,] 1.221915e-04 0.0001991600 5.763607e-05
 [493,] 2.690173e-04 0.0002688258 2.327136e-04
 [494,] 1.746307e-03 0.0001552060 5.819918e-04
 [495,] 1.330593e-04 0.0001696194 4.410807e-05
 [496,] 9.205109e-05 0.0001693085 3.126126e-05
 [497,] 1.094823e-04 0.0001563715 3.584226e-05
 [498,] 1.212157e-03 0.0001558995 4.226794e-04
 [499,] 1.084654e-04 0.0001580870 3.532770e-05
 [500,] 2.215597e-03 0.0001575344 7.164818e-04
 [501,] 8.942232e-05 0.0001719630 3.299466e-05
 [502,] 8.942232e-05 0.0001718296 3.297935e-05
 [503,] 8.942232e-05 0.0001715318 3.294509e-05
 [504,] 8.942232e-05 0.0001715318 3.294509e-05
 [505,] 1.091424e-04 0.0001548839 3.553897e-05
 [506,] 8.961500e-05 0.0001712360 3.304636e-05
 [507,] 1.091827e-04 0.0001547293 3.556254e-05
 [508,] 1.189303e-04 0.0001699552 4.244944e-05
 [509,] 1.095215e-04 0.0001547293 3.565000e-05
 [510,] 8.906883e-05 0.0001706212 3.258970e-05
 [511,] 1.083862e-04 0.0001695875 3.753407e-05
 [512,] 8.961500e-05 0.0001703315 3.293979e-05
 [513,] 1.091827e-04 0.0001544089 3.551493e-05
 [514,] 1.091827e-04 0.0001542585 3.549248e-05
 [515,] 1.092249e-04 0.0001542585 3.553832e-05
 [516,] 1.091827e-04 0.0001542585 3.549248e-05
 [517,] 1.091827e-04 0.0001541094 3.547018e-05
 [518,] 1.204448e-04 0.0001698934 4.310048e-05
 [519,] 1.747264e-04 0.0001646987 6.731440e-05
 [520,] 1.091424e-04 0.0001548219 3.552991e-05
 [521,] 1.508643e-04 0.0001692503 5.543450e-05
 [522,] 1.093156e-04 0.0001530758 3.544586e-05
 [523,] 9.255022e-05 0.0001706212 3.490516e-05
 [524,] 8.961500e-05 0.0001703315 3.293979e-05
 [525,] 9.156011e-05 0.0001697293 3.415301e-05
 [526,] 9.282012e-05 0.0001688836 3.470659e-05
 [527,] 1.082249e-04 0.0001693260 3.737908e-05
 [528,] 8.942232e-05 0.0001703315 3.280593e-05
 [529,] 9.132488e-05 0.0001697293 3.400209e-05
 [530,] 9.132488e-05 0.0001697293 3.400209e-05
 [531,] 9.132488e-05 0.0001697293 3.400209e-05
 [532,] 1.082249e-04 0.0001692136 3.734800e-05
 [533,] 1.127598e-03 0.0001586571 4.329760e-04
 [534,] 1.082249e-04 0.0001692355 3.735409e-05
 [535,] 1.092249e-04 0.0001542585 3.553832e-05
 [536,] 1.211064e-04 0.0001682536 4.250394e-05
 [537,] 1.087824e-04 0.0001545964 3.488898e-05
 [538,] 1.228948e-03 0.0001662835 3.180958e-04
 [539,] 1.177788e-04 0.0001672226 4.055573e-05
 [540,] 1.084196e-04 0.0001556105 3.488454e-05
 [541,] 8.886238e-05 0.0001646790 3.175775e-05
 [542,] 1.174990e-04 0.0001689792 4.138648e-05
 [543,] 1.084695e-04 0.0001555990 3.504285e-05
 [544,] 1.171951e-04 0.0001673588 4.040485e-05
 [545,] 1.084695e-04 0.0001541381 3.486312e-05
 [546,] 1.171951e-04 0.0001673739 4.041359e-05
 [547,] 1.111549e-04 0.0001673917 3.800430e-05
 [548,] 9.251180e-05 0.0001623490 3.364678e-05
 [549,] 1.169221e-04 0.0001674196 4.033042e-05
 [550,] 9.251180e-05 0.0001626061 3.368739e-05
 [551,] 8.922452e-05 0.0001636068 3.186320e-05
 [552,] 5.910057e-04 0.0001721091 2.906628e-04
 [553,] 8.886238e-05 0.0001649548 3.179060e-05
 [554,] 1.148518e-04 0.0001676059 3.958030e-05
 [555,] 6.372746e-04 0.0001686654 2.394016e-04
 [556,] 8.819203e-05 0.0001670794 3.156757e-05
 [557,] 8.819203e-05 0.0001670794 3.156757e-05
 [558,] 9.186891e-05 0.0001721055 3.176681e-05
 [559,] 8.558646e-05 0.0001505772 2.712213e-05
 [560,] 8.696577e-05 0.0001652061 3.018856e-05
 [561,] 1.597116e-03 0.0001558498 5.660858e-04
 [562,] 8.686701e-05 0.0001657163 3.014569e-05
 [563,] 1.110524e-04 0.0001556107 3.378126e-05
 [564,] 1.106301e-04 0.0001683244 3.809132e-05
 [565,] 1.091231e-04 0.0001547656 3.493972e-05
 [566,] 1.000343e-04 0.0001723340 3.738215e-05
 [567,] 6.409612e-05 0.0001633424 2.064440e-05
 [568,] 9.033134e-05 0.0001508259 2.733885e-05
 [569,] 3.238791e-04 0.0001668596 1.126368e-04
 [570,] 6.328774e-05 0.0001633424 2.084720e-05
 [571,] 1.335942e-03 0.0001558736 4.769223e-04
 [572,] 6.371868e-05 0.0001635109 2.067579e-05
 [573,] 6.331758e-05 0.0001638341 2.082375e-05
 [574,] 3.975090e-04 0.0001674610 1.409967e-04
 [575,] 6.729140e-04 0.0001672697 2.363353e-04
 [576,] 6.349571e-05 0.0001643611 2.073350e-05
 [577,] 6.337105e-05 0.0001645391 2.079378e-05
 [578,] 6.337105e-05 0.0001647183 2.079639e-05
 [579,] 1.189562e-03 0.0001543403 3.241776e-04
 [580,] 2.890428e-04 0.0001698180 1.325286e-04
 [581,] 9.757590e-05 0.0001683264 3.741110e-05
 [582,] 9.221465e-05 0.0001545652 2.747457e-05
 [583,] 3.327207e-04 0.0001674193 1.186299e-04
 [584,] 1.117197e-04 0.0001744656 3.657543e-05
 [585,] 6.471513e-04 0.0001683954 2.400475e-04
 [586,] 1.478121e-03 0.0001562846 5.377451e-04
 [587,] 9.767510e-05 0.0001489352 3.036680e-05
 [588,] 2.307914e-04 0.0001522114 8.737082e-05
 [589,] 9.609272e-05 0.0001495907 3.045783e-05
 [590,] 6.399789e-05 0.0001672939 2.192136e-05
 [591,] 6.447618e-05 0.0001669216 2.224774e-05
 [592,] 6.461117e-05 0.0001666928 2.231987e-05
 [593,] 4.579673e-04 0.0001506451 1.256221e-04
 [594,] 2.163013e-04 0.0001716126 9.778405e-05
 [595,] 5.046803e-04 0.0001510842 1.351242e-04
 [596,] 1.721507e-04 0.0001704516 7.250621e-05
 [597,] 7.679797e-04 0.0001931465 4.916147e-04
 [598,] 2.688725e-04 0.0001519938 1.015554e-04
 [599,] 6.338740e-05 0.0001661034 2.132452e-05
 [600,] 2.425726e-04 0.0001680603 1.082672e-04
 [601,] 1.919019e-04 0.0001506124 4.922435e-05
 [602,] 9.757259e-05 0.0001604632 3.322020e-05
 [603,] 9.479567e-05 0.0001644268 3.095550e-05
 [604,] 3.743913e-04 0.0001682683 1.363295e-04
 [605,] 6.473404e-05 0.0001660039 2.138452e-05
 [606,] 6.472584e-05 0.0001658355 2.140136e-05
 [607,] 1.643071e-04 0.0001678475 5.798895e-05
 [608,] 6.472584e-05 0.0001658733 2.139649e-05
 [609,] 6.426377e-05 0.0001658790 2.126877e-05
 [610,] 3.798537e-04 0.0001683068 1.829940e-04
 [611,] 1.805624e-04 0.0001676443 6.369028e-05
 [612,] 1.433063e-04 0.0001679438 5.039253e-05
 [613,] 1.778592e-04 0.0001682519 6.342604e-05
 [614,] 1.729766e-04 0.0001682820 6.164853e-05
 [615,] 1.775049e-04 0.0001684629 6.358801e-05
 [616,] 2.303525e-03 0.0001822995 1.361886e-03
 [617,] 1.924616e-04 0.0001685679 6.927688e-05
 [618,] 2.955603e-03 0.0001819565 1.763746e-03
 [619,] 2.972041e-03 0.0001802387 1.742746e-03
 [620,] 3.402892e-03 0.0001810698 2.028733e-03
 [621,] 2.836741e-03 0.0001835797 1.719583e-03
 [622,] 2.311348e-03 0.0001835958 1.386170e-03
 [623,] 1.740809e-04 0.0001685899 6.242702e-05
 [624,] 2.299889e-04 0.0001750630 1.105038e-04
 [625,] 1.727469e-03 0.0001850667 1.032879e-03
 [626,] 1.722437e-03 0.0001825939 1.007955e-03
 [627,] 5.795740e-04 0.0001514407 2.130350e-04
 [628,] 1.025522e-04 0.0001703669 3.629813e-05
 [629,] 8.503914e-05 0.0001832159 3.401173e-05
 [630,] 1.013111e-04 0.0001666542 3.281392e-05
 [631,] 5.968971e-04 0.0001748595 3.150683e-04
 [632,] 5.968971e-04 0.0001734144 3.100758e-04
 [633,] 9.022836e-05 0.0001805334 3.666605e-05
 [634,] 5.872859e-04 0.0001748485 3.100496e-04
 [635,] 7.749109e-05 0.0001674366 2.597879e-05
 [636,] 9.392909e-05 0.0001793462 3.853802e-05
 [637,] 7.891555e-05 0.0001674998 2.655273e-05
 [638,] 5.987019e-04 0.0001761016 3.208234e-04
 [639,] 6.085465e-04 0.0001761016 3.265080e-04
 [640,] 7.891555e-05 0.0001675175 2.656860e-05
 [641,] 6.403609e-04 0.0001755065 3.426902e-04
 [642,] 7.947513e-05 0.0001675069 2.677153e-05
 [643,] 4.947759e-04 0.0001869248 2.708804e-04
 [644,] 1.004173e-04 0.0001794761 4.214349e-05
 [645,] 1.032013e-04 0.0001794761 4.365817e-05
 [646,] 2.117879e-04 0.0001679323 6.800794e-05
 [647,] 9.515397e-05 0.0001825590 3.977609e-05
 [648,] 6.510581e-04 0.0001731421 3.397343e-04
 [649,] 2.109209e-04 0.0001679200 6.758597e-05
 [650,] 6.619756e-04 0.0001703653 3.346432e-04
 [651,] 9.188726e-05 0.0001813102 3.774124e-05
 [652,] 9.482236e-05 0.0001800905 3.918468e-05
 [653,] 8.288045e-05 0.0001673533 2.790216e-05
 [654,] 8.196021e-05 0.0001671705 2.745397e-05
 [655,] 9.706807e-05 0.0001804600 4.052271e-05
 [656,] 9.071797e-05 0.0001792456 3.686530e-05
 [657,] 9.978899e-05 0.0001782995 4.157582e-05
 [658,] 9.071797e-05 0.0001789388 3.681953e-05
 [659,] 1.182704e-04 0.0001665612 3.839801e-05
 [660,] 7.450068e-04 0.0001692991 3.741632e-04
 [661,] 9.886732e-05 0.0001777364 4.100802e-05
 [662,] 7.323985e-04 0.0001706297 3.736773e-04
 [663,] 7.323985e-04 0.0001706297 3.736773e-04
 [664,] 1.008640e-04 0.0001782995 4.215580e-05
 [665,] 7.723643e-04 0.0001706297 3.952699e-04
 [666,] 1.091833e-04 0.0001665711 3.541477e-05
 [667,] 1.062703e-04 0.0001792512 4.531671e-05
 [668,] 6.643789e-04 0.0001822891 4.013151e-04
 [669,] 8.526553e-05 0.0001673036 2.869297e-05
 [670,] 1.088025e-04 0.0001777364 4.628835e-05
 [671,] 8.148440e-05 0.0001672405 2.728244e-05
 [672,] 8.526553e-05 0.0001672820 2.866122e-05
 [673,] 7.578797e-04 0.0001711851 3.901114e-04
 [674,] 1.105674e-04 0.0001794397 4.764181e-05
 [675,] 8.291200e-05 0.0001672217 2.778306e-05
 [676,] 7.323985e-04 0.0001722482 3.810974e-04
 [677,] 7.710233e-04 0.0001725523 4.039313e-04
 [678,] 8.195045e-05 0.0001674019 2.758937e-05
 [679,] 1.119274e-04 0.0001803634 4.860353e-05
 [680,] 7.450068e-04 0.0001728305 3.907657e-04
 [681,] 9.978899e-05 0.0001815897 4.219823e-05
 [682,] 7.450068e-04 0.0001728305 3.907657e-04
 [683,] 8.526553e-05 0.0001672860 2.866470e-05
 [684,] 1.083666e-04 0.0001821976 4.707535e-05
 [685,] 8.432165e-05 0.0001672595 2.825592e-05
 [686,] 7.578797e-04 0.0001733923 4.005909e-04
 [687,] 7.578797e-04 0.0001733923 4.005909e-04
 [688,] 7.578797e-04 0.0001736758 4.019222e-04
 [689,] 7.578797e-04 0.0001684133 3.759734e-04
 [690,] 7.578797e-04 0.0001684133 3.759734e-04
 [691,] 8.196915e-05 0.0001682050 2.796321e-05
 [692,] 7.710233e-04 0.0001689363 3.854656e-04
 [693,] 8.250336e-05 0.0001683685 2.822950e-05
 [694,] 7.710233e-04 0.0001694409 3.879932e-04
 [695,] 7.844439e-04 0.0001694409 3.951114e-04
 [696,] 7.710233e-04 0.0001694409 3.879932e-04
 [697,] 1.060408e-04 0.0001849822 4.632887e-05
 [698,] 8.264338e-04 0.0001696957 4.187895e-04
 [699,] 8.337206e-05 0.0001681987 2.847414e-05
 [700,] 1.040409e-04 0.0001853177 4.526245e-05
 [701,] 7.289872e-04 0.0001696523 3.667040e-04
 [702,] 8.241625e-05 0.0001682775 2.814848e-05
 [703,] 7.450068e-04 0.0001696957 3.754220e-04
 [704,] 7.710233e-04 0.0001696957 3.892641e-04
 [705,] 7.710233e-04 0.0001696957 3.892641e-04
 [706,] 8.288891e-05 0.0001681797 2.828431e-05
 [707,] 7.710233e-04 0.0001694409 3.879932e-04
 [708,] 1.027142e-04 0.0001836927 4.419413e-05
 [709,] 5.513720e-04 0.0001731452 2.839367e-04
 [710,] 5.716685e-04 0.0001637464 2.625139e-04
 [711,] 5.857548e-04 0.0001637464 2.692840e-04
 [712,] 1.077252e-04 0.0001883563 4.793194e-05
 [713,] 8.241625e-05 0.0001699105 2.868308e-05
 [714,] 1.077252e-04 0.0001876519 4.778454e-05
 [715,] 7.665357e-04 0.0001635312 3.552561e-04
 [716,] 1.008671e-04 0.0001713280 3.061774e-05
 [717,] 8.431955e-05 0.0001693175 2.925717e-05
 [718,] 1.077252e-04 0.0001880031 4.785814e-05
 [719,] 8.028911e-05 0.0001697733 2.781431e-05
 [720,] 5.671510e-04 0.0001635312 2.595556e-04
 [721,] 5.763597e-04 0.0001637464 2.647682e-04
 [722,] 1.074935e-04 0.0001873376 4.758354e-05
 [723,] 4.507380e-04 0.0001556805 1.801570e-04
 [724,] 1.166201e-04 0.0001890783 5.332288e-05
 [725,] 5.953406e-04 0.0001630532 2.711841e-04
 [726,] 8.840171e-05 0.0001685162 3.053860e-05
 [727,] 9.641739e-05 0.0001696091 3.386348e-05
 [728,] 4.213041e-04 0.0001771755 2.186969e-04
 [729,] 1.745623e-04 0.0001692115 6.329812e-05
 [730,] 4.637947e-04 0.0001725961 2.310075e-04
 [731,] 8.308264e-04 0.0001589706 3.583500e-04
 [732,] 8.444517e-04 0.0001589706 3.643473e-04
 [733,] 2.090697e-04 0.0001680373 7.407280e-05
 [734,] 4.539246e-04 0.0001726187 2.260401e-04
 [735,] 6.514175e-05 0.0001683699 2.146283e-05
 [736,] 7.054595e-05 0.0001667663 2.374692e-05
 [737,] 6.692272e-05 0.0001669935 2.201909e-05
 [738,] 9.753995e-04 0.0001762531 5.491430e-04
 [739,] 9.593868e-04 0.0001755357 5.349306e-04
 [740,] 7.110127e-05 0.0001768665 2.715552e-05
 [741,] 1.221217e-04 0.0001674178 4.202585e-05
 [742,] 1.361684e-04 0.0001674545 4.701191e-05
 [743,] 3.189377e-04 0.0002005556 1.927710e-04
 [744,] 8.526025e-04 0.0001838029 5.161114e-04
 [745,] 8.253095e-04 0.0001840504 5.001517e-04
 [746,] 8.526025e-04 0.0001840504 5.180747e-04
 [747,] 1.123444e-04 0.0001673973 3.858940e-05
 [748,] 7.905160e-04 0.0001573374 3.333500e-04
 [749,] 6.801668e-05 0.0001674509 2.221330e-05
 [750,] 1.112140e-04 0.0001673973 3.818993e-05
 [751,] 1.217272e-04 0.0001674469 4.190082e-05
 [752,] 1.112140e-04 0.0001681372 3.881673e-05
 [753,] 8.947741e-04 0.0001851989 5.532383e-04
 [754,] 3.282929e-04 0.0002076058 2.086885e-04
 [755,] 1.073401e-03 0.0001860723 6.782354e-04
 [756,] 1.032356e-04 0.0001681509 3.592601e-05
 [757,] 9.260421e-04 0.0001872579 5.862268e-04
 [758,] 3.282929e-04 0.0002093507 2.106093e-04
 [759,] 3.282929e-04 0.0002103113 2.117906e-04
 [760,] 6.949932e-05 0.0001917042 2.726612e-05
 [761,] 7.145982e-05 0.0001912930 2.844090e-05
 [762,] 9.413914e-04 0.0001892668 6.086682e-04
 [763,] 3.132794e-04 0.0002118501 2.022237e-04
 [764,] 1.127269e-03 0.0001879115 7.327691e-04
 [765,] 1.201894e-04 0.0001676900 4.167704e-05
 [766,] 8.685320e-04 0.0001593424 3.821066e-04
 [767,] 1.892264e-04 0.0001697956 5.831179e-05
 [768,] 2.714677e-04 0.0002066578 1.659901e-04
 [769,] 2.679414e-04 0.0002066578 1.634379e-04
 [770,] 3.272963e-04 0.0002192095 2.217179e-04
 [771,] 1.158343e-03 0.0001936164 7.986234e-04
 [772,] 1.044878e-03 0.0001936164 7.137748e-04
 [773,] 2.088084e-04 0.0001706357 6.245133e-05
 [774,] 1.031373e-04 0.0001678772 3.572861e-05
 [775,] 3.447470e-04 0.0001574827 1.324127e-04
 [776,] 9.400111e-04 0.0001926136 6.272765e-04
 [777,] 3.093375e-04 0.0002198056 2.079857e-04
 [778,] 1.107410e-03 0.0001715955 2.162341e-04
 [779,] 1.165257e-04 0.0001671913 3.991149e-05
 [780,] 3.368058e-04 0.0002181846 2.281054e-04
 [781,] 1.068450e-04 0.0001683170 3.737500e-05
 [782,] 8.663623e-04 0.0001923554 5.723381e-04
 [783,] 3.450725e-04 0.0002408871 2.624054e-04
 [784,] 1.227095e-04 0.0001677901 4.269909e-05
 [785,] 9.764461e-04 0.0001944336 6.678997e-04
 [786,] 1.766824e-04 0.0001694000 5.549625e-05
 [787,] 1.080610e-04 0.0001676027 3.729248e-05
 [788,] 1.043954e-03 0.0001956601 7.251116e-04
 [789,] 1.978665e-04 0.0001701364 6.037754e-05
 [790,] 2.950285e-04 0.0002221544 1.991364e-04
 [791,] 7.821378e-04 0.0001950603 5.239643e-04
 [792,] 1.087531e-04 0.0001688314 3.841704e-05
 [793,] 1.105207e-04 0.0001676332 3.827325e-05
 [794,] 1.935653e-04 0.0001700636 5.937063e-05
 [795,] 7.009638e-04 0.0001948808 4.634452e-04
 [796,] 6.571809e-05 0.0001687865 2.155806e-05
 [797,] 3.552838e-04 0.0002291303 2.575398e-04
 [798,] 7.230619e-04 0.0001953044 4.813974e-04
 [799,] 2.922057e-04 0.0002261994 2.008235e-04
 [800,] 9.909950e-05 0.0001681706 3.446073e-05
 [801,] 6.852543e-05 0.0001684199 2.225542e-05
 [802,] 1.214484e-04 0.0001686082 4.291730e-05
 [803,] 6.877590e-05 0.0001685850 2.230927e-05
 [804,] 8.997190e-04 0.0002020863 6.502293e-04
 [805,] 2.695277e-04 0.0002376343 1.915883e-04
 [806,] 2.805487e-04 0.0002368159 2.005296e-04
 [807,] 8.853710e-04 0.0002027160 6.426852e-04
 [808,] 1.202352e-04 0.0001694215 4.302513e-05
 [809,] 6.664164e-05 0.0001682830 2.179606e-05
 [810,] 7.946335e-04 0.0002003189 5.588209e-04
 [811,] 2.775813e-04 0.0002374797 1.972416e-04
 [812,] 8.997190e-04 0.0002003189 6.413502e-04
 [813,] 6.877590e-05 0.0001688051 2.229366e-05
 [814,] 9.143472e-04 0.0002007834 6.554562e-04
 [815,] 1.096662e-04 0.0001698418 3.926137e-05
 [816,] 8.997190e-04 0.0002002138 6.401341e-04
 [817,] 1.156991e-04 0.0001703591 4.183584e-05
 [818,] 1.140832e-04 0.0001703591 4.120952e-05
 [819,] 9.143472e-04 0.0002007904 6.548380e-04
 [820,] 8.997190e-04 0.0001989266 6.331620e-04
 [821,] 1.323072e-04 0.0001695060 4.762644e-05
 [822,] 1.140832e-04 0.0001704620 4.126234e-05
 [823,] 1.225785e-04 0.0001701052 4.434012e-05
 [824,] 1.119493e-04 0.0001706191 4.050977e-05
 [825,] 2.363146e-04 0.0002358596 1.602022e-04
 [826,] 2.631461e-04 0.0002359865 1.829899e-04
 [827,] 9.690920e-05 0.0001710611 3.480024e-05
 [828,] 6.648666e-04 0.0001985325 4.520222e-04
 [829,] 6.616791e-05 0.0001691854 2.164309e-05
 [830,] 2.577889e-04 0.0002321733 1.765672e-04
 [831,] 1.079408e-04 0.0001703930 3.885427e-05
 [832,] 1.060641e-04 0.0001705217 3.816536e-05
 [833,] 1.071068e-04 0.0001706259 3.861008e-05
 [834,] 7.059841e-04 0.0001999307 4.889167e-04
 [835,] 1.071068e-04 0.0001705563 3.857183e-05
 [836,] 2.911934e-04 0.0002277326 2.004258e-04
 [837,] 2.850130e-04 0.0002342722 2.010592e-04
 [838,] 2.401176e-04 0.0001715341 6.852988e-05
 [839,] 2.832911e-04 0.0002294955 1.954813e-04
 [840,] 6.534664e-05 0.0001737535 2.205064e-05
 [841,] 6.459449e-05 0.0001726293 2.168971e-05
 [842,] 2.756825e-04 0.0002292444 1.889081e-04
 [843,] 2.548333e-04 0.0002341037 1.753750e-04
 [844,] 6.510371e-05 0.0001720624 2.168386e-05
 [845,] 6.509714e-05 0.0001731682 2.174960e-05
 [846,] 6.449897e-05 0.0001731423 2.148331e-05
 [847,] 2.223191e-04 0.0002214103 1.394086e-04
 [848,] 6.449897e-05 0.0001728006 2.147859e-05
 [849,] 6.513922e-05 0.0001713213 2.178519e-05
 [850,] 2.197997e-04 0.0002106857 1.306198e-04
 [851,] 4.279192e-04 0.0001862197 2.480784e-04
 [852,] 1.907803e-04 0.0002106688 1.099987e-04
 [853,] 1.803888e-04 0.0002073390 1.010377e-04
 [854,] 6.851889e-05 0.0001723507 2.223168e-05
 [855,] 1.154773e-04 0.0001874288 5.096524e-05
 [856,] 1.070532e-04 0.0001848021 4.574104e-05
 [857,] 8.821324e-05 0.0002404492 2.533541e-05
 [858,] 7.270983e-05 0.0001693062 2.404959e-05
 [859,] 7.645092e-05 0.0001697963 2.514562e-05
 [860,] 8.255620e-05 0.0002530591 2.569883e-05
 [861,] 7.734389e-04 0.0002077725 7.325608e-05
 [862,] 8.255620e-05 0.0002507966 2.568290e-05
 [863,] 7.846957e-05 0.0001698617 2.577881e-05
 [864,] 8.890027e-05 0.0002304874 3.970051e-05
 [865,] 8.057940e-05 0.0001698553 2.644921e-05
 [866,] 7.654726e-05 0.0001696857 2.526721e-05
 [867,] 8.682716e-05 0.0002291075 3.796536e-05
 [868,] 8.718393e-05 0.0002291075 3.824511e-05
 [869,] 8.097873e-05 0.0002481983 2.704139e-05
 [870,] 1.363844e-04 0.0001578894 5.432783e-05
 [871,] 2.218402e-04 0.0001449263 5.706965e-05
 [872,] 4.057528e-04 0.0001592469 1.776843e-04
 [873,] 1.613986e-04 0.0001969755 2.139906e-05
 [874,] 2.459200e-04 0.0001451142 6.173723e-05
 [875,] 1.524000e-04 0.0001722367 5.242573e-05
 [876,] 1.527220e-04 0.0001964199 2.145035e-05
 [877,] 3.718715e-04 0.0001604370 1.651502e-04
 [878,] 1.304921e-04 0.0001588467 5.216635e-05
 [879,] 1.879542e-04 0.0001706464 5.669452e-05
 [880,] 1.360590e-04 0.0001595070 5.490798e-05
 [881,] 7.059109e-05 0.0001703157 2.353837e-05
 [882,] 7.445334e-04 0.0001590320 3.291206e-04
 [883,] 8.545842e-04 0.0001576617 3.678405e-04
 [884,] 9.541249e-05 0.0001898961 2.184634e-05
 [885,] 4.003291e-04 0.0001583635 1.727588e-04
 [886,] 1.241131e-04 0.0001610054 5.016144e-05
 [887,] 1.274208e-04 0.0001615873 5.196033e-05
 [888,] 1.706124e-04 0.0001976897 2.124226e-05
 [889,] 1.119467e-04 0.0001613240 4.483893e-05
 [890,] 2.624590e-04 0.0001444468 6.617816e-05
 [891,] 2.624590e-04 0.0001444468 6.617816e-05
 [892,] 1.380408e-04 0.0001645803 5.804260e-05
 [893,] 1.813807e-04 0.0001593280 6.874255e-05
 [894,] 7.769622e-04 0.0001650994 3.830704e-04
 [895,] 1.380408e-04 0.0001648737 5.816114e-05
 [896,] 2.499518e-04 0.0001449077 6.243859e-05
 [897,] 1.213498e-04 0.0001662707 5.073975e-05
 [898,] 1.037816e-03 0.0001543852 1.407231e-04
 [899,] 7.893815e-05 0.0002083440 2.279594e-05
 [900,] 1.679916e-04 0.0001710073 5.106557e-05
 [901,] 1.325003e-04 0.0001645803 5.543648e-05
 [902,] 1.307913e-04 0.0001658995 5.511599e-05
 [903,] 4.222911e-04 0.0001658691 2.043992e-04
 [904,] 9.332738e-05 0.0002082192 2.248579e-05
 [905,] 4.164659e-04 0.0001652640 1.997421e-04
 [906,] 1.104591e-04 0.0002082192 2.220208e-05
 [907,] 1.307913e-04 0.0001645135 5.460829e-05
 [908,] 4.264598e-04 0.0001641939 2.018756e-04
 [909,] 1.104591e-04 0.0002064522 2.216376e-05
 [910,] 9.143921e-04 0.0001634259 4.402166e-04
 [911,] 1.046019e-04 0.0002094078 2.231712e-05
 [912,] 6.771810e-05 0.0002077625 2.616015e-05
 [913,] 1.046019e-04 0.0002080352 2.228903e-05
 [914,] 1.307913e-04 0.0001637245 5.431393e-05
 [915,] 2.583727e-04 0.0001448677 6.359475e-05
 [916,] 2.583727e-04 0.0001448677 6.359475e-05
 [917,] 4.349618e-04 0.0001653248 2.093896e-04
 [918,] 2.583727e-04 0.0001448133 6.370994e-05
 [919,] 2.583727e-04 0.0001448677 6.359475e-05
 [920,] 8.592437e-05 0.0001738274 2.777794e-05
 [921,] 1.104591e-04 0.0002088613 2.221812e-05
 [922,] 1.104591e-04 0.0002088613 2.221812e-05
 [923,] 1.104591e-04 0.0002083096 2.220623e-05
 [924,] 1.104591e-04 0.0002059925 2.215590e-05
 [925,] 9.852992e-05 0.0002067054 2.235900e-05
 [926,] 2.606597e-04 0.0001445949 6.466415e-05
 [927,] 1.046019e-04 0.0002059030 2.224126e-05
 [928,] 1.307913e-04 0.0001654599 5.504407e-05
 [929,] 1.104591e-04 0.0002077619 2.219440e-05
 [930,] 8.006274e-05 0.0002067891 3.155366e-05
 [931,] 1.104591e-04 0.0002075167 2.218908e-05
 [932,] 2.541096e-04 0.0001446015 6.330259e-05
 [933,] 1.104591e-04 0.0002072453 2.218320e-05
 [934,] 1.046019e-04 0.0002072311 2.227108e-05
 [935,] 1.104591e-04 0.0002085986 2.221247e-05
 [936,] 8.373417e-04 0.0001661110 4.213286e-04
 [937,] 2.606597e-04 0.0001442589 6.473691e-05
 [938,] 5.193434e-04 0.0001669560 2.588797e-04
 [939,] 1.820512e-04 0.0001727246 5.329370e-05
 [940,] 2.561157e-04 0.0001441281 6.411837e-05
 [941,] 1.104591e-04 0.0002064369 2.216560e-05
 [942,] 2.606597e-04 0.0001441723 6.494973e-05
 [943,] 1.104591e-04 0.0002068107 2.217375e-05
 [944,] 1.307913e-04 0.0001667002 5.549117e-05
 [945,] 1.104591e-04 0.0002062737 2.216204e-05
 [946,] 5.085890e-04 0.0001691668 1.796996e-04
 [947,] 1.104591e-04 0.0002074184 2.218917e-05
 [948,] 1.238940e-04 0.0002036732 2.193303e-05
 [949,] 1.238940e-04 0.0002036732 2.193303e-05
 [950,] 2.627440e-04 0.0001441496 6.543770e-05
 [951,] 1.238940e-04 0.0002061065 2.198514e-05
 [952,] 1.238940e-04 0.0002058379 2.197963e-05
 [953,] 2.606597e-04 0.0001441496 6.500657e-05
 [954,] 3.877115e-04 0.0001671833 1.901013e-04
 [955,] 3.877115e-04 0.0001671833 1.901013e-04
 [956,] 1.238940e-04 0.0002039848 2.194139e-05
 [957,] 2.627440e-04 0.0001441496 6.543770e-05
 [958,] 1.213498e-04 0.0001655207 5.057883e-05
 [959,] 1.308771e-04 0.0002061065 2.190558e-05
 [960,] 1.308771e-04 0.0002058379 2.190024e-05
 [961,] 1.385045e-04 0.0001674374 5.912049e-05
 [962,] 2.627440e-04 0.0001427803 7.366870e-05
 [963,] 1.697756e-04 0.0001856414 2.126632e-05
 [964,] 2.650892e-04 0.0001427764 7.398837e-05
 [965,] 8.947810e-04 0.0001453284 1.765456e-04
 [966,] 2.650892e-04 0.0001427833 7.439072e-05
 [967,] 1.597466e-04 0.0001852125 2.131944e-05
 [968,] 1.597466e-04 0.0001852125 2.131944e-05
 [969,] 1.597466e-04 0.0001844697 2.130417e-05
 [970,] 2.627440e-04 0.0001428025 7.435410e-05
 [971,] 2.627440e-04 0.0001427936 7.413554e-05
 [972,] 1.200118e-04 0.0001830194 2.159381e-05
 [973,] 1.346560e-04 0.0001842858 2.148662e-05
 [974,] 1.511621e-04 0.0001823589 2.131750e-05
 [975,] 1.697756e-04 0.0001836185 2.122748e-05
 [976,] 1.597466e-04 0.0001820055 2.125405e-05
 [977,] 1.794594e-04 0.0001834363 2.117175e-05
 [978,] 1.794594e-04 0.0001834363 2.117175e-05
 [979,] 1.794594e-04 0.0001832549 2.116831e-05
 [980,] 1.416032e-04 0.0001644331 5.985882e-05
 [981,] 1.794594e-04 0.0001838014 2.117866e-05
 [982,] 1.416032e-04 0.0001650316 6.010979e-05
 [983,] 1.625574e-04 0.0001720610 4.897453e-05
 [984,] 1.794594e-04 0.0001836185 2.117520e-05
 [985,] 1.794594e-04 0.0001836185 2.117520e-05
 [986,] 1.416032e-04 0.0001660226 6.052014e-05
 [987,] 1.347953e-04 0.0001834006 2.105020e-05
 [988,] 2.519083e-04 0.0001428126 7.415445e-05
 [989,] 6.969766e-05 0.0001703764 2.317208e-05
 [990,] 1.378310e-04 0.0001659453 5.868009e-05
 [991,] 2.561157e-04 0.0001426074 7.346119e-05
 [992,] 1.697756e-04 0.0001813075 2.118144e-05
 [993,] 2.541096e-04 0.0001426429 7.334260e-05
 [994,] 2.519083e-04 0.0001426429 7.276991e-05
 [995,] 8.820743e-04 0.0001664294 4.468855e-04
 [996,] 2.499518e-04 0.0001426609 7.243676e-05
 [997,] 1.223733e-04 0.0001736831 3.788847e-05
 [998,] 1.697756e-04 0.0001809628 2.117452e-05
 [999,] 9.326170e-04 0.0001667304 4.756056e-04
[1000,] 1.396965e-04 0.0001672487 6.009340e-05
[1001,] 1.396965e-04 0.0001670208 5.990605e-05
[1002,] 2.478047e-04 0.0001427075 7.228299e-05
[1003,] 2.478047e-04 0.0001427053 7.226464e-05
[1004,] 2.623505e-04 0.0001429753 7.852916e-05
[1005,] 2.398974e-04 0.0001427559 7.054931e-05
[1006,] 1.220360e-04 0.0001724459 3.851482e-05
[1007,] 2.145118e-04 0.0001427835 6.389019e-05
[1008,] 1.422695e-04 0.0001782855 2.128638e-05
[1009,] 1.422695e-04 0.0001755197 2.122058e-05
[1010,] 1.346560e-04 0.0001734455 2.122346e-05
[1011,] 1.422695e-04 0.0001770365 2.125687e-05
[1012,] 1.267674e-04 0.0001782375 2.140764e-05
[1013,] 2.419404e-04 0.0001427053 7.071482e-05
[1014,] 8.917168e-04 0.0001643674 4.368769e-04
[1015,] 2.378808e-04 0.0001426861 6.948685e-05
[1016,] 2.879204e-03 0.0001432821 2.802736e-04
[1017,] 1.294866e-04 0.0001744130 2.125163e-05
[1018,] 2.409765e-04 0.0001429964 7.226201e-05
[1019,] 2.275109e-03 0.0001435194 2.433018e-04
[1020,] 2.398974e-04 0.0001429037 7.147026e-05
[1021,] 1.101534e-03 0.0001636867 5.345809e-04
[1022,] 2.587111e-03 0.0001434592 2.676358e-04
[1023,] 1.101534e-03 0.0001657927 5.554660e-04
[1024,] 1.414329e-04 0.0001635403 5.929802e-05
[1025,] 2.154426e-04 0.0001432688 6.625539e-05
[1026,] 1.085778e-04 0.0001713474 2.133952e-05
[1027,] 6.477499e-05 0.0001716217 2.260459e-05
[1028,] 1.887451e-04 0.0001751508 5.329501e-05
[1029,] 2.274424e-03 0.0001436443 2.504059e-04
[1030,] 1.838912e-03 0.0001438135 2.119405e-04
[1031,] 2.157279e-04 0.0001431245 6.579918e-05
[1032,] 2.007921e-03 0.0001437990 2.352662e-04
[1033,] 2.357339e-04 0.0001430831 7.123070e-05
[1034,] 1.294866e-04 0.0001675419 2.184091e-05
[1035,] 2.337714e-04 0.0001429348 6.996385e-05
[1036,] 2.357339e-04 0.0001429025 7.032823e-05
[1037,] 1.422695e-04 0.0001685128 2.180847e-05
[1038,] 2.823706e-04 0.0001428322 8.303027e-05
[1039,] 2.135318e-04 0.0001432963 6.580455e-05
[1040,] 2.294263e-04 0.0001435381 7.041488e-05
[1041,] 2.368003e-04 0.0001435717 7.265013e-05
[1042,] 3.617591e-03 0.0001559759 1.976159e-03
[1043,] 2.281117e-04 0.0001522044 8.658949e-05
[1044,] 3.617337e-03 0.0001559076 2.004464e-03
[1045,] 8.766699e-05 0.0001723498 2.824724e-05
[1046,] 1.102932e-04 0.0001542142 7.596399e-05
[1047,] 3.552092e-03 0.0001567385 2.095815e-03
[1048,] 3.552092e-03 0.0001571753 2.162441e-03
[1049,] 2.058267e-04 0.0001531016 7.912196e-05
[1050,] 1.868030e-04 0.0001742759 5.328401e-05
[1051,] 2.228224e-04 0.0001532676 8.623082e-05
[1052,] 2.210435e-04 0.0001552834 8.815179e-05
[1053,] 2.314849e-04 0.0001539696 9.074865e-05
[1054,] 4.385349e-03 0.0001569663 2.578906e-03
[1055,] 4.385349e-03 0.0001573860 2.657405e-03
[1056,] 4.696641e-03 0.0001578670 2.876159e-03
[1057,] 2.061895e-04 0.0001546548 8.091543e-05
[1058,] 5.576184e-03 0.0001576484 3.223104e-03
[1059,] 1.047699e-03 0.0001557405 4.308813e-04
[1060,] 6.780791e-05 0.0001703333 2.253745e-05
[1061,] 3.187811e-03 0.0001601302 2.367878e-03
[1062,] 1.974055e-04 0.0001566409 7.934997e-05
[1063,] 4.696641e-03 0.0001611852 3.699474e-03
[1064,] 9.291758e-04 0.0001691049 2.766724e-04
[1065,] 7.688434e-04 0.0001551943 3.132087e-04
[1066,] 2.130121e-04 0.0001603603 9.016833e-05
[1067,] 2.069026e-04 0.0001601195 8.706928e-05
[1068,] 2.115387e-04 0.0001599260 8.900826e-05
[1069,] 2.249098e-04 0.0001552083 3.445666e-04
[1070,] 2.130246e-04 0.0001603820 9.019806e-05
[1071,] 1.915497e-04 0.0001747934 5.399518e-05
[1072,] 2.422181e-04 0.0001594772 1.025618e-04
[1073,] 7.401821e-05 0.0001703755 2.452597e-05
[1074,] 2.384339e-04 0.0001685663 1.121651e-04
[1075,] 2.463023e-04 0.0001677903 1.153727e-04
[1076,] 6.522667e-05 0.0001708791 2.177646e-05
[1077,] 1.605624e-04 0.0001663944 6.429569e-05
[1078,] 2.599647e-04 0.0001698019 1.250510e-04
[1079,] 6.912908e-05 0.0001704298 2.306564e-05
[1080,] 6.933948e-04 0.0001717044 3.701081e-04
[1081,] 1.839772e-04 0.0001748562 5.233177e-05
[1082,] 2.642060e-03 0.0001543129 2.795091e-02
[1083,] 1.592940e-03 0.0001548840 1.851436e-02
[1084,] 3.628072e-03 0.0001546695 4.141650e-02
[1085,] 2.259016e-04 0.0001473355 7.957499e-05
[1086,] 1.448570e-03 0.0001547770 1.661387e-02
[1087,] 1.405384e-03 0.0001551119 1.673285e-02
[1088,] 5.937311e-04 0.0001658605 2.898535e-04
[1089,] 2.259016e-04 0.0001460460 7.759796e-05
[1090,] 5.937311e-04 0.0001658605 2.898535e-04
[1091,] 1.654503e-04 0.0001522596 5.673199e-05
[1092,] 7.248146e-04 0.0001679272 3.681223e-04
[1093,] 6.031902e-04 0.0001655356 2.928452e-04
[1094,] 1.324228e-03 0.0001546893 1.515754e-02
[1095,] 3.412619e-03 0.0001543499 3.739751e-02
[1096,] 2.476695e-04 0.0001469157 8.689580e-05
[1097,] 1.324228e-03 0.0001551419 1.595193e-02
[1098,] 1.139524e-03 0.0001578114 1.747470e-04
[1099,] 3.412619e-03 0.0001553744 4.263301e-02
[1100,] 2.476695e-04 0.0001467583 8.658306e-05
[1101,] 3.190777e-03 0.0001550217 3.828142e-02
[1102,] 7.150735e-04 0.0001646159 3.455608e-04
[1103,] 2.503035e-04 0.0001465670 8.710896e-05
[1104,] 8.745582e-05 0.0001703676 2.938777e-05
[1105,] 6.804244e-04 0.0001625066 3.174778e-04
[1106,] 2.485945e-03 0.0001542533 2.719258e-02
[1107,] 2.202722e-03 0.0001538184 2.255003e-02
[1108,] 2.576575e-04 0.0001459806 8.775877e-05
[1109,] 2.390833e-04 0.0001464736 8.302782e-05
[1110,] 3.945580e-04 0.0001620430 1.783373e-04
[1111,] 2.120556e-04 0.0001462645 7.325377e-05
[1112,] 3.809919e-04 0.0001622959 1.724648e-04
[1113,] 3.209482e-03 0.0001547956 3.751403e-02
[1114,] 3.695593e-04 0.0001630408 1.687051e-04
[1115,] 7.687138e-05 0.0001705825 2.588488e-05
[1116,] 7.812302e-05 0.0001706083 2.631194e-05
[1117,] 3.535784e-04 0.0001638533 1.626705e-04
[1118,] 3.572770e-04 0.0001635384 1.638154e-04
[1119,] 2.081885e-04 0.0001457556 7.101551e-05
[1120,] 8.447051e-05 0.0001712676 2.738123e-05
[1121,] 1.940924e-03 0.0001562421 2.604104e-02
[1122,] 3.561563e-04 0.0001647768 1.658458e-04
[1123,] 5.877047e-04 0.0001634614 2.768162e-04
[1124,] 2.867193e-04 0.0001644286 1.307051e-04
[1125,] 1.101734e-03 0.0001554571 1.293342e-02
[1126,] 6.156841e-04 0.0001631800 2.892950e-04
[1127,] 1.247572e-03 0.0001552214 1.448681e-02
[1128,] 5.010521e-03 0.0001511655 1.651753e-03
[1129,] 2.153743e-04 0.0001453829 7.269342e-05
[1130,] 3.262545e-04 0.0001633977 1.483496e-04
[1131,] 2.117199e-04 0.0001453103 7.132317e-05
[1132,] 3.769094e-04 0.0001612908 1.681434e-04
[1133,] 3.088241e-04 0.0001474249 9.532450e-05
[1134,] 2.050130e-04 0.0001442551 6.657127e-05
[1135,] 2.823951e-03 0.0001571920 4.019359e-02
[1136,] 3.161273e-04 0.0001609121 1.379637e-04
[1137,] 2.388267e-04 0.0001442381 7.625556e-05
[1138,] 5.324103e-04 0.0001596420 2.329374e-04
[1139,] 2.287870e-04 0.0001443081 7.343852e-05
[1140,] 2.485945e-03 0.0001539580 2.754742e-02
[1141,] 3.213699e-04 0.0001586663 1.356443e-04
[1142,] 1.982735e-04 0.0001443394 6.402047e-05
[1143,] 5.344944e-04 0.0001597272 2.342181e-04
[1144,] 2.287870e-04 0.0001441261 7.264958e-05
[1145,] 2.646250e-04 0.0001566061 1.072177e-04
[1146,] 4.196818e-04 0.0001663604 1.145632e-04
[1147,] 2.876438e-04 0.0001560754 1.160429e-04
[1148,] 2.082922e-04 0.0001524589 7.445770e-05
[1149,] 2.965047e-04 0.0001558908 1.194137e-04
[1150,] 1.950218e-04 0.0001440392 6.191256e-05
[1151,] 2.936148e-04 0.0001557079 1.178520e-04
[1152,] 5.171012e-04 0.0001459523 1.504633e-04
[1153,] 5.791415e-04 0.0001457511 1.613861e-04
[1154,] 5.742512e-04 0.0001457128 1.595905e-04
[1155,] 8.655341e-04 0.0001544065 9.927787e-03
[1156,] 1.950218e-04 0.0001440120 6.179060e-05
[1157,] 4.328264e-04 0.0001547939 5.123881e-03
[1158,] 8.655341e-04 0.0001546595 1.019683e-02
[1159,] 1.940924e-03 0.0001542877 2.210281e-02
[1160,] 1.580861e-04 0.0001550443 1.837068e-03
[1161,] 1.940924e-03 0.0001544065 2.239219e-02
[1162,] 2.452441e-04 0.0001438798 7.606114e-05
[1163,] 1.431157e-04 0.0001526273 5.031208e-05
[1164,] 8.655341e-04 0.0001546595 1.019683e-02
[1165,] 1.940924e-03 0.0001545385 2.271497e-02
[1166,] 2.061338e-03 0.0001542877 2.347993e-02
[1167,] 3.372239e-04 0.0001548272 1.339608e-04
[1168,] 1.805784e-04 0.0001438355 5.644662e-05
[1169,] 3.645251e-04 0.0001552150 4.256504e-03
[1170,] 2.138676e-04 0.0001437785 6.564172e-05
[1171,] 1.176549e-03 0.0001551903 1.468819e-02
[1172,] 3.253002e-04 0.0001554523 3.992643e-03
[1173,] 2.586167e-04 0.0001555813 3.199028e-03
[1174,] 2.339923e-03 0.0001553046 2.890580e-02
[1175,] 1.468324e-03 0.0001576267 2.220356e-02
[1176,] 4.244549e-04 0.0001453597 1.173716e-04
[1177,] 2.560042e-03 0.0001468888 5.908889e-04
[1178,] 2.046478e-04 0.0001725153 5.842443e-05
[1179,] 2.049829e-04 0.0001440128 6.195373e-05
[1180,] 5.510933e-04 0.0001563919 7.674542e-03
[1181,] 2.452441e-04 0.0001437767 7.322507e-05
[1182,] 1.140937e-03 0.0001555662 1.462707e-02
[1183,] 2.485945e-03 0.0001561086 3.436165e-02
[1184,] 2.657456e-03 0.0001565422 3.833227e-02
[1185,] 9.970297e-04 0.0001565960 1.384763e-02
[1186,] 1.921242e-04 0.0001440004 5.885509e-05
[1187,] 1.953089e-04 0.0001439999 5.966480e-05
[1188,] 1.931243e-04 0.0001440540 5.806160e-05
[1189,] 1.295875e-03 0.0001563787 1.776757e-02
[1190,] 3.164250e-04 0.0001537771 1.227596e-04
[1191,] 1.616977e-04 0.0001440001 4.994783e-05
[1192,] 2.704559e-04 0.0001526198 1.022996e-04
[1193,] 7.995487e-05 0.0001703895 2.638565e-05
[1194,] 8.528738e-05 0.0001704044 2.809749e-05
[1195,] 1.859756e-04 0.0001450888 5.344702e-05
[1196,] 1.383432e-03 0.0001528043 1.287080e-02
[1197,] 1.078588e-03 0.0001561274 1.399357e-02
[1198,] 1.928569e-03 0.0001471448 4.506452e-04
[1199,] 1.441951e-04 0.0001709552 4.513356e-05
[1200,] 2.968514e-04 0.0001441197 8.376990e-05
[1201,] 1.358966e-04 0.0001709390 4.291637e-05
[1202,] 2.236168e-04 0.0001725950 5.878301e-05
[1203,] 6.203316e-05 0.0001484857 2.158051e-04
[1204,] 2.913431e-04 0.0001457477 8.620588e-05
[1205,] 6.505604e-05 0.0001484676 3.145832e-05
[1206,] 6.202645e-05 0.0001484857 2.153803e-04
[1207,] 6.544991e-05 0.0001483072 2.749862e-05
[1208,] 6.307015e-05 0.0001481302 8.729551e-05
[1209,] 7.738239e-05 0.0001705123 2.548739e-05
[1210,] 1.006038e-04 0.0001510146 2.948411e-05
[1211,] 6.323139e-05 0.0001512471 2.834423e-05
[1212,] 6.215761e-05 0.0001482927 3.628972e-05
[1213,] 6.429284e-05 0.0001496756 2.053564e-05
[1214,] 2.028299e-04 0.0001710726 6.188215e-05
[1215,] 6.202161e-05 0.0001482927 3.017322e-05
[1216,] 6.505042e-05 0.0001493824 2.072067e-05
[1217,] 6.309551e-05 0.0001485922 2.033995e-05
[1218,] 6.258250e-05 0.0001482160 2.025575e-05
[1219,] 6.309551e-05 0.0001485922 2.033995e-05
[1220,] 8.252937e-05 0.0001703712 2.728350e-05
[1221,] 8.084695e-05 0.0001703566 2.670362e-05
[1222,] 6.441599e-05 0.0001471475 2.107651e-05
[1223,] 1.238002e-04 0.0001478988 3.722578e-05
[1224,] 1.475573e-04 0.0001478467 4.418603e-05
[1225,] 1.475573e-04 0.0001477803 4.430538e-05
[1226,] 7.023248e-04 0.0001493308 1.323182e-04
[1227,] 1.371328e-04 0.0001481981 4.080490e-05
[1228,] 2.055580e-04 0.0001443186 5.967609e-05
[1229,] 7.852118e-05 0.0001530089 2.516075e-05
[1230,] 1.297660e-04 0.0001495435 3.779824e-05
[1231,] 1.140935e-04 0.0001498936 3.361480e-05
[1232,] 3.367973e-04 0.0001548930 1.224706e-04
[1233,] 7.797459e-05 0.0001705984 2.561280e-05
[1234,] 3.594544e-04 0.0001460291 9.688965e-05
[1235,] 8.016534e-05 0.0001707058 2.625968e-05
[1236,] 8.213239e-05 0.0001709391 2.677404e-05
[1237,] 1.196760e-04 0.0001492598 3.564862e-05
[1238,] 2.706341e-04 0.0001511564 7.870726e-05
[1239,] 2.566670e-04 0.0001511540 7.463653e-05
[1240,] 1.666429e-04 0.0001640175 4.045348e-05
[1241,] 1.428926e-04 0.0001708443 4.828319e-05
[1242,] 1.516494e-04 0.0001521672 4.086625e-05
[1243,] 1.675184e-04 0.0001510148 4.489004e-05
[1244,] 9.261310e-04 0.0001570578 3.332049e-04
[1245,] 1.657766e-04 0.0001511307 4.443264e-05
[1246,] 1.812358e-04 0.0001706444 6.085217e-05
[1247,] 1.627423e-04 0.0001513997 5.360631e-05
[1248,] 2.805463e-04 0.0001708084 9.399971e-05
[1249,] 7.937148e-05 0.0001608766 2.614328e-05
[1250,] 3.153521e-04 0.0001710933 1.057247e-04
[1251,] 7.746905e-05 0.0001609387 2.545680e-05
[1252,] 2.719120e-04 0.0001866555 1.412199e-04
[1253,] 7.448891e-05 0.0001613265 2.482418e-05
[1254,] 8.396275e-05 0.0001711013 2.651319e-05
[1255,] 2.964450e-04 0.0001710635 9.937323e-05
[1256,] 2.788677e-04 0.0001710370 9.346825e-05
[1257,] 2.732860e-04 0.0001710335 9.159482e-05
[1258,] 3.484370e-04 0.0001712161 1.168601e-04
[1259,] 8.483152e-05 0.0001701096 2.686437e-05
[1260,] 6.826158e-05 0.0002197688 2.343656e-05
[1261,] 8.253216e-05 0.0001697278 2.630270e-05
[1262,] 7.649046e-05 0.0001613624 2.527780e-05
[1263,] 7.370757e-05 0.0001613786 2.439512e-05
[1264,] 8.982011e-05 0.0001702006 2.816438e-05
[1265,] 6.989447e-05 0.0001804001 2.651456e-05
[1266,] 6.888701e-05 0.0002110345 2.272423e-05
[1267,] 9.151834e-05 0.0001884877 3.124658e-05
[1268,] 7.757961e-05 0.0001613534 2.548735e-05
[1269,] 6.963927e-05 0.0001679030 2.328217e-05
[1270,] 7.176651e-05 0.0001686916 2.427731e-05
[1271,] 1.613007e-04 0.0001512427 4.529225e-05
[1272,] 1.628432e-04 0.0001499830 4.574627e-05
[1273,] 1.585045e-04 0.0001512045 4.522311e-05
[1274,] 3.965491e-04 0.0001488034 1.264682e-04
[1275,] 1.789892e-04 0.0001554689 6.739752e-05
[1276,] 7.431403e-05 0.0001450125 2.355853e-05
[1277,] 1.519478e-04 0.0001567817 4.756184e-05
[1278,] 3.939380e-04 0.0001502768 1.326981e-04
[1279,] 4.188103e-04 0.0001486778 1.322280e-04
[1280,] 8.995889e-05 0.0001718051 3.212096e-05
[1281,] 4.430434e-04 0.0001489965 1.401794e-04
[1282,] 8.460787e-05 0.0001767457 3.041267e-05
[1283,] 1.443204e-04 0.0001522770 4.212914e-05
[1284,] 6.513529e-05 0.0001479188 2.113440e-05
[1285,] 7.738778e-05 0.0001519724 2.556670e-05
[1286,] 7.056721e-05 0.0001768301 2.348792e-05
[1287,] 1.045302e-04 0.0001537515 3.443998e-05
[1288,] 1.069385e-04 0.0001744216 4.009392e-05
[1289,] 1.041906e-04 0.0001767524 3.953277e-05
[1290,] 6.537864e-05 0.0001446400 2.101482e-05
[1291,] 6.457257e-05 0.0001447110 2.093984e-05
[1292,] 7.048797e-05 0.0001773618 2.367115e-05
[1293,] 7.050744e-05 0.0001775536 2.374694e-05
[1294,] 1.119569e-04 0.0001762389 4.288517e-05
[1295,] 7.050744e-05 0.0001779802 2.375871e-05
[1296,] 7.049555e-05 0.0001778633 2.372054e-05
[1297,] 9.265046e-05 0.0001544749 3.051304e-05
[1298,] 1.069385e-04 0.0001751133 4.031173e-05
[1299,] 9.130847e-05 0.0001544749 3.007274e-05
[1300,] 7.055113e-05 0.0001795775 2.388993e-05
[1301,] 9.447342e-05 0.0001542767 3.110978e-05
[1302,] 1.111347e-04 0.0001769219 4.273121e-05
[1303,] 9.410117e-05 0.0003280360 5.185484e-05
[1304,] 1.153197e-04 0.0001769879 4.462972e-05
[1305,] 7.048866e-05 0.0001788216 2.371258e-05
[1306,] 1.244971e-04 0.0001921270 3.294953e-05
[1307,] 7.427927e-05 0.0001871590 2.293332e-05
[1308,] 1.232493e-04 0.0001514381 4.064655e-05
[1309,] 5.973187e-04 0.0001501888 2.021779e-04
[1310,] 1.307147e-04 0.0001921895 3.426812e-05
[1311,] 7.568579e-05 0.0001879489 2.316108e-05
[1312,] 7.532079e-05 0.0001878896 2.309763e-05
[1313,] 7.094902e-05 0.0001875749 2.241696e-05
[1314,] 7.098043e-05 0.0001863740 2.243919e-05
[1315,] 3.177380e-04 0.0001476400 1.069388e-04
[1316,] 1.197529e-04 0.0001513227 3.950079e-05
[1317,] 1.197529e-04 0.0001512057 3.950498e-05
[1318,] 1.667654e-04 0.0001757047 5.482761e-05
[1319,] 1.172224e-04 0.0001507595 3.868869e-05
[1320,] 7.318120e-05 0.0001685966 2.510707e-05
[1321,] 1.124600e-04 0.0001743400 3.148405e-05
[1322,] 1.943485e-04 0.0001525797 6.560385e-05
[1323,] 1.201056e-03 0.0001432824 4.002359e-04
[1324,] 3.015918e-03 0.0001452670 9.951835e-04
[1325,] 1.489416e-03 0.0001472040 4.928708e-04
[1326,] 1.354745e-03 0.0001472040 4.483434e-04
[1327,] 1.834326e-04 0.0001756763 5.998960e-05
[1328,] 1.354745e-03 0.0001471128 4.484807e-04
[1329,] 2.685968e-02 0.0001467241 8.904665e-03
[1330,] 1.320331e-03 0.0001470258 4.372352e-04
[1331,] 9.028525e-05 0.0001473628 2.769492e-05
[1332,] 2.741919e-02 0.0001465062 9.112142e-03
[1333,] 8.116205e-05 0.0001492767 2.623582e-05
[1334,] 1.055678e-04 0.0001559448 3.427072e-05
[1335,] 2.329937e-02 0.0001436150 7.734262e-03
[1336,] 1.322222e-03 0.0001445879 4.372003e-04
[1337,] 1.703193e-04 0.0001743479 5.576034e-05
[1338,] 9.372447e-05 0.0001511062 2.787066e-05
[1339,] 9.283166e-05 0.0001511062 2.742500e-05
[1340,] 2.390265e-02 0.0001495254 8.136264e-03
[1341,] 2.795287e-02 0.0001438761 9.367089e-03
[1342,] 2.390265e-02 0.0001492477 8.132471e-03
[1343,] 2.326543e-02 0.0001496640 7.920789e-03
[1344,] 1.383461e-04 0.0001691887 4.506079e-05
[1345,] 1.162969e-03 0.0001441622 3.911824e-04
[1346,] 1.456840e-02 0.0001483592 4.949424e-03
[1347,] 1.190452e-03 0.0001440698 4.003501e-04
[1348,] 7.841927e-05 0.0001504286 2.527279e-05
[1349,] 6.441702e-04 0.0001560772 2.128042e-04
[1350,] 7.852445e-05 0.0001517004 2.522258e-05
[1351,] 7.419965e-04 0.0001789874 2.413163e-04
[1352,] 7.839804e-05 0.0001511201 2.534986e-05
[1353,] 7.839329e-05 0.0001518290 2.541110e-05
[1354,] 7.839879e-05 0.0001513987 2.545679e-05
[1355,] 1.725986e-04 0.0001569404 6.656012e-05
[1356,] 8.936292e-03 0.0002049433 2.819930e-03
[1357,] 8.108492e-05 0.0001706529 2.727596e-05
[1358,] 1.047722e-02 0.0001454394 3.538305e-03
[1359,] 1.007645e-02 0.0001447881 3.397556e-03
[1360,] 5.748914e-04 0.0001508136 1.882850e-04
[1361,] 8.882574e-03 0.0001683232 2.859935e-03
[1362,] 6.220939e-03 0.0001446382 2.052424e-03
[1363,] 5.541739e-03 0.0001450421 1.826293e-03
[1364,] 1.822211e-04 0.0001745800 8.471063e-05
[1365,] 1.992327e-04 0.0001735481 9.349578e-05
[1366,] 5.992473e-03 0.0001464445 1.967897e-03
[1367,] 1.641385e-04 0.0001687894 7.016605e-05
[1368,] 6.219333e-03 0.0001716825 1.997488e-03
[1369,] 1.770325e-04 0.0001751702 8.207096e-05
[1370,] 4.565135e-03 0.0001708861 1.468596e-03
[1371,] 1.818376e-04 0.0001751206 8.470426e-05
[1372,] 1.450624e-04 0.0001709196 6.091708e-05
[1373,] 1.886157e-02 0.0001446925 6.347028e-03
[1374,] 1.886157e-02 0.0001443001 6.338290e-03
[1375,] 1.884192e-04 0.0001699863 7.644742e-05
[1376,] 9.953182e-05 0.0001606975 3.400285e-05
[1377,] 1.499044e-02 0.0001457718 5.055582e-03
[1378,] 2.149111e-02 0.0001463746 7.261215e-03
[1379,] 1.341436e-04 0.0001952315 5.481816e-05
[1380,] 9.702078e-05 0.0001709298 3.172962e-05
[1381,] 1.010732e-02 0.0001458918 3.406773e-03
[1382,] 8.769239e-04 0.0001438587 2.931235e-04
[1383,] 4.239594e-03 0.0001547978 1.446041e-03
[1384,] 2.936510e-04 0.0001707532 9.606735e-05
[1385,] 7.180628e-04 0.0001467220 2.414720e-04
[1386,] 1.168293e-02 0.0001470609 3.942094e-03
[1387,] 1.233945e-04 0.0001547850 4.549490e-05
[1388,] 1.370909e-02 0.0001468940 4.624508e-03
[1389,] 1.122264e-02 0.0001473376 3.786960e-03
[1390,] 1.260435e-02 0.0001476054 4.256326e-03
[1391,] 1.170446e-02 0.0001469156 3.945546e-03
[1392,] 1.410043e-02 0.0001469227 4.754034e-03
[1393,] 1.015869e-03 0.0001469724 3.419259e-04
[1394,] 1.835724e-04 0.0001559272 6.068629e-05
[1395,] 3.156014e-04 0.0001577344 1.312010e-04
[1396,] 6.788285e-04 0.0001483829 2.288033e-04
[1397,] 1.064591e-03 0.0001478848 3.587588e-04
[1398,] 3.055899e-04 0.0001529878 1.174819e-04
[1399,] 2.130140e-03 0.0001480306 7.186113e-04
[1400,] 3.231070e-04 0.0001516957 1.211554e-04
[1401,] 1.561026e-04 0.0001878105 7.731988e-05
[1402,] 7.505636e-04 0.0001471618 2.524821e-04
[1403,] 8.264044e-04 0.0001476952 2.783010e-04
[1404,] 2.066700e-04 0.0001707275 7.103542e-05
[1405,] 3.589300e-04 0.0001537083 1.409442e-04
[1406,] 6.613408e-02 0.0001717899 2.174491e-02
[1407,] 1.213271e-04 0.0001470504 4.071814e-05
[1408,] 1.593844e-04 0.0001468864 5.350276e-05
[1409,] 1.508308e-04 0.0001917296 7.495000e-05
[1410,] 3.471881e-04 0.0001530201 1.349229e-04
[1411,] 1.415484e-04 0.0001488699 4.759934e-05
[1412,] 4.442373e-04 0.0001582533 1.902617e-04
[1413,] 4.442373e-04 0.0001582533 1.902617e-04
[1414,] 1.080737e-04 0.0001489486 3.216898e-05
[1415,] 3.299404e-04 0.0001526194 1.252160e-04
[1416,] 6.811140e-05 0.0001540824 2.276940e-05
[1417,] 3.366335e-04 0.0001576380 1.408571e-04
[1418,] 3.286930e-04 0.0001578282 1.377894e-04
[1419,] 3.325926e-04 0.0001578282 1.394994e-04
[1420,] 3.286930e-04 0.0001580391 1.385617e-04
[1421,] 3.325926e-04 0.0001582447 1.407186e-04
[1422,] 3.432120e-04 0.0001588662 1.464487e-04
[1423,] 3.791939e-04 0.0001601940 1.661445e-04
[1424,] 3.933529e-04 0.0001604393 1.732748e-04
[1425,] 3.933529e-04 0.0001606640 1.738361e-04
[1426,] 5.800023e-04 0.0001725491 1.917670e-04
[1427,] 2.062160e-04 0.0001877972 1.032578e-04
[1428,] 6.898316e-05 0.0001530548 2.339806e-05
[1429,] 4.382583e-04 0.0001604393 1.940403e-04
[1430,] 3.791939e-04 0.0001623376 1.711849e-04
[1431,] 3.657018e-04 0.0001625769 1.652639e-04
[1432,] 3.536069e-04 0.0001623376 1.589249e-04
[1433,] 3.791939e-04 0.0001630607 1.728485e-04
[1434,] 4.497645e-04 0.0001621002 2.042568e-04
[1435,] 4.442373e-04 0.0001633527 2.051759e-04
[1436,] 1.591516e-04 0.0002246800 9.710805e-05
[1437,] 6.824280e-05 0.0001575117 2.327440e-05
[1438,] 1.770216e-04 0.0001716907 5.520572e-05
[1439,] 4.442373e-04 0.0001696188 2.225530e-04
[1440,] 4.329130e-04 0.0001699142 2.172011e-04
[1441,] 6.787383e-05 0.0001571453 2.300926e-05
[1442,] 6.798999e-05 0.0001581409 2.314426e-05
[1443,] 8.541962e-04 0.0001711187 2.834050e-04
[1444,] 6.999995e-05 0.0001567107 2.422824e-05
[1445,] 4.822630e-04 0.0001678601 2.377566e-04
[1446,] 5.314642e-04 0.0001712613 1.763071e-04
[1447,] 1.356551e-04 0.0002550337 7.297609e-05
[1448,] 4.496117e-04 0.0001690339 2.237534e-04
[1449,] 4.556529e-04 0.0001698456 2.295668e-04
[1450,] 4.142097e-04 0.0001708111 2.094315e-04
[1451,] 5.551348e-04 0.0001712465 1.841624e-04
[1452,] 4.524927e-04 0.0001611203 2.022194e-04
[1453,] 4.979765e-04 0.0001699172 2.527295e-04
[1454,] 4.386634e-04 0.0001623205 1.987958e-04
[1455,] 4.725948e-04 0.0001705536 2.407351e-04
[1456,] 4.987213e-04 0.0001685449 2.485182e-04
[1457,] 1.698220e-04 0.0002360250 1.130456e-04
[1458,] 4.544266e-04 0.0001702494 2.299818e-04
[1459,] 4.019325e-04 0.0001714365 2.041196e-04
[1460,] 1.735503e-04 0.0001872103 8.884785e-05
[1461,] 1.654897e-04 0.0001711890 5.663410e-05
[1462,] 1.102935e-04 0.0001702758 3.750074e-05
[1463,] 1.287217e-04 0.0001684490 4.393634e-05
[1464,] 2.183835e-04 0.0001555321 6.675356e-05
[1465,] 4.293838e-04 0.0001732792 2.239334e-04
[1466,] 4.355318e-04 0.0001765682 2.358104e-04
[1467,] 5.329939e-04 0.0001709615 1.770155e-04
[1468,] 5.484591e-04 0.0001780719 3.077122e-04
[1469,] 4.751399e-04 0.0001799629 2.685396e-04
[1470,] 7.354387e-05 0.0001664381 2.700083e-05
[1471,] 5.792745e-04 0.0001750565 3.164750e-04
[1472,] 5.484591e-04 0.0001792513 3.119541e-04
[1473,] 5.412578e-04 0.0001792513 3.074924e-04
[1474,] 4.626445e-04 0.0001808034 2.629192e-04
[1475,] 6.939694e-05 0.0001662500 2.457189e-05
[1476,] 5.557814e-04 0.0001800410 3.190606e-04
[1477,] 4.438732e-04 0.0001797896 2.487384e-04
[1478,] 1.039326e-03 0.0001713686 3.444655e-04
[1479,] 4.303787e-04 0.0001801584 2.412611e-04
[1480,] 4.532271e-04 0.0001811883 2.579709e-04
[1481,] 5.412578e-04 0.0001800410 3.099720e-04
[1482,] 7.213404e-05 0.0001675889 2.631126e-05
[1483,] 4.300467e-04 0.0001796260 2.395640e-04
[1484,] 5.557590e-04 0.0001773051 3.101049e-04
[1485,] 5.792556e-04 0.0001773051 3.243353e-04
[1486,] 5.470620e-04 0.0001978134 3.662641e-04
[1487,] 5.364901e-04 0.0001774385 2.985596e-04
[1488,] 5.164066e-04 0.0001710198 1.714787e-04
[1489,] 5.827630e-04 0.0001784546 3.296268e-04
[1490,] 6.883870e-05 0.0001653374 2.414965e-05
[1491,] 6.883870e-05 0.0001648499 2.412107e-05
[1492,] 1.149019e-03 0.0001711756 3.811421e-04
[1493,] 6.692588e-05 0.0001608239 2.206189e-05
[1494,] 6.021918e-04 0.0001757290 3.316269e-04
[1495,] 5.382755e-04 0.0001747329 2.906162e-04
[1496,] 4.423488e-04 0.0001753851 2.365004e-04
[1497,] 5.382755e-04 0.0001753851 2.926968e-04
[1498,] 6.723492e-05 0.0001623086 2.179980e-05
[1499,] 6.707375e-05 0.0001616632 2.187613e-05
[1500,] 5.772617e-04 0.0001752298 3.151106e-04
[1501,] 7.359122e-05 0.0001669453 2.648591e-05
[1502,] 1.229414e-03 0.0001711222 4.079007e-04
[1503,] 5.797059e-04 0.0001755728 3.177509e-04
[1504,] 5.634623e-04 0.0001759527 3.094342e-04
[1505,] 6.696326e-05 0.0001625054 2.201027e-05
[1506,] 5.280918e-04 0.0001715428 2.737361e-04
[1507,] 6.819163e-05 0.0001608417 2.345162e-05
[1508,] 4.947029e-04 0.0001706707 2.526900e-04
[1509,] 6.977783e-05 0.0001924921 2.623891e-05
[1510,] 6.856191e-05 0.0001920736 2.521024e-05
[1511,] 1.391557e-04 0.0002358116 7.475313e-05
[1512,] 1.557222e-04 0.0001707202 5.292532e-05
[1513,] 3.204850e-04 0.0001596505 7.209284e-05
[1514,] 3.102750e-04 0.0001602362 6.962815e-05
[1515,] 1.387851e-04 0.0002290720 7.238930e-05
[1516,] 3.325316e-04 0.0001608434 7.307770e-05
[1517,] 6.767444e-05 0.0001630242 2.276112e-05
[1518,] 6.857436e-05 0.0001630245 2.383708e-05
[1519,] 4.146456e-04 0.0001722066 2.122543e-04
[1520,] 3.039250e-04 0.0001595336 6.913265e-05
[1521,] 3.204850e-04 0.0001595336 7.221521e-05
[1522,] 4.146456e-04 0.0001722066 2.122543e-04
[1523,] 4.321424e-04 0.0001715683 2.204628e-04
[1524,] 4.146456e-04 0.0001758909 2.204001e-04
[1525,] 1.357556e-04 0.0002350957 6.993958e-05
[1526,] 4.465221e-04 0.0001707486 1.484959e-04
[1527,] 4.557584e-04 0.0001707569 1.515620e-04
[1528,] 1.375587e-04 0.0002264929 7.016876e-05
[1529,] 3.909615e-04 0.0001749565 2.047485e-04
[1530,] 4.411637e-04 0.0001707514 1.468217e-04
[1531,] 1.536010e-04 0.0001607752 4.923424e-05
[1532,] 3.985787e-04 0.0001739135 2.069421e-04
[1533,] 4.321424e-04 0.0001735816 2.252236e-04
[1534,] 4.215685e-04 0.0001729247 2.179384e-04
[1535,] 1.750786e-04 0.0001607593 5.220962e-05
[1536,] 6.813519e-05 0.0001638443 2.378299e-05
[1537,] 3.865731e-04 0.0001739135 2.003242e-04
[1538,] 4.038428e-04 0.0001739135 2.099271e-04
[1539,] 3.865731e-04 0.0001742666 2.010379e-04
[1540,] 3.865731e-04 0.0001732703 1.990190e-04
[1541,] 1.374248e-04 0.0002252831 6.964231e-05
[1542,] 2.885302e-04 0.0001582438 6.726291e-05
[1543,] 4.340351e-04 0.0001763711 2.323316e-04
[1544,] 4.643812e-04 0.0001723021 2.401887e-04
[1545,] 4.140414e-04 0.0001732780 2.145020e-04
[1546,] 6.866988e-05 0.0001657224 2.424305e-05
[1547,] 4.091979e-04 0.0001732780 2.115803e-04
[1548,] 1.372920e-04 0.0002237397 6.905880e-05
[1549,] 4.128600e-04 0.0001711553 2.089061e-04
[1550,] 4.038428e-04 0.0001732780 2.085665e-04
[1551,] 4.038428e-04 0.0001729505 2.078625e-04
[1552,] 4.146456e-04 0.0001729505 2.139184e-04
[1553,] 1.374248e-04 0.0002231807 6.907401e-05
[1554,] 4.379894e-04 0.0001716308 2.238407e-04
[1555,] 4.379894e-04 0.0001716308 2.238407e-04
[1556,] 4.091979e-04 0.0001729505 2.108637e-04
[1557,] 4.038428e-04 0.0001729505 2.078625e-04
[1558,] 1.370296e-04 0.0002225693 6.837734e-05
[1559,] 1.791096e-04 0.0001600698 5.472864e-05
[1560,] 3.901559e-04 0.0001729505 2.001989e-04
[1561,] 4.146456e-04 0.0001729505 2.139184e-04
[1562,] 4.091979e-04 0.0001732780 2.115803e-04
[1563,] 1.393190e-04 0.0002214668 7.086098e-05
[1564,] 1.378432e-04 0.0002220165 6.928199e-05
[1565,] 1.378432e-04 0.0002225693 6.944367e-05
[1566,] 2.885302e-04 0.0001576193 6.766581e-05
[1567,] 4.018369e-04 0.0001732780 2.077833e-04
[1568,] 4.063063e-04 0.0001729505 2.092430e-04
[1569,] 2.328727e-04 0.0001719208 1.108620e-04
[1570,] 2.297734e-04 0.0001696756 1.071912e-04
[1571,] 2.363507e-04 0.0001690327 1.099757e-04
[1572,] 6.958285e-05 0.0001673323 2.507488e-05
[1573,] 1.951718e-04 0.0001652813 8.612701e-05
[1574,] 2.195776e-04 0.0001514924 8.011198e-05
[1575,] 1.516214e-04 0.0001595615 3.955597e-05
[1576,] 1.563139e-04 0.0001596525 4.051179e-05
[1577,] 2.179473e-04 0.0001699542 1.013227e-04
[1578,] 1.594721e-04 0.0001593981 4.127001e-05
[1579,] 2.237485e-04 0.0001696140 1.040257e-04
[1580,] 2.179473e-04 0.0001699542 1.013227e-04
[1581,] 2.208205e-04 0.0001699542 1.028092e-04
[1582,] 2.179473e-04 0.0001699542 1.013227e-04
[1583,] 1.712126e-04 0.0001599276 5.246595e-05
[1584,] 2.179473e-04 0.0001699542 1.013227e-04
[1585,] 2.208205e-04 0.0001699542 1.028092e-04
[1586,] 2.237485e-04 0.0001699542 1.043248e-04
[1587,] 2.208205e-04 0.0001699542 1.028092e-04
[1588,] 2.159097e-04 0.0001696140 9.998537e-05
[1589,] 2.237485e-04 0.0001693071 1.037548e-04
[1590,] 1.563139e-04 0.0001597652 4.038039e-05
[1591,] 2.208205e-04 0.0001680874 1.011848e-04
[1592,] 2.208205e-04 0.0001680874 1.011848e-04
[1593,] 1.578798e-04 0.0001601502 4.057159e-05
[1594,] 2.237485e-04 0.0001693071 1.037548e-04
[1595,] 2.267324e-04 0.0001690023 1.050136e-04
[1596,] 2.237485e-04 0.0001683991 1.029476e-04
[1597,] 2.237485e-04 0.0001690023 1.034848e-04
[1598,] 2.237485e-04 0.0001692763 1.037276e-04
[1599,] 2.237485e-04 0.0001684163 1.029629e-04
[1600,] 1.463809e-04 0.0001620986 3.764135e-05
[1601,] 2.012569e-04 0.0001681007 9.124204e-05
[1602,] 1.682639e-04 0.0002281142 1.075092e-04
[1603,] 1.383980e-04 0.0002281142 7.184010e-05
[1604,] 1.697816e-04 0.0001640098 4.179170e-05
[1605,] 1.383058e-04 0.0002386762 7.498713e-05
[1606,] 1.803039e-04 0.0001632284 4.415095e-05
[1607,] 2.297734e-04 0.0001677749 1.054312e-04
[1608,] 2.045967e-04 0.0001643137 4.839136e-05
[1609,] 1.359163e-04 0.0002361077 7.041231e-05
[1610,] 1.337827e-04 0.0002354690 6.708372e-05
[1611,] 1.493159e-04 0.0001683798 6.527401e-05
[1612,] 2.328727e-04 0.0001674980 1.067329e-04
[1613,] 2.328727e-04 0.0001669162 1.061729e-04
[1614,] 1.372158e-04 0.0002353684 7.263548e-05
[1615,] 2.328727e-04 0.0001666285 1.058943e-04
[1616,] 1.062503e-04 0.0001711482 3.487160e-05
[1617,] 2.363507e-04 0.0001668870 1.078853e-04
[1618,] 2.453837e-04 0.0001657497 1.112147e-04
[1619,] 2.363507e-04 0.0001660592 1.070631e-04
[1620,] 2.363507e-04 0.0001732546 1.139377e-04
[1621,] 1.454613e-04 0.0002321052 8.268896e-05
[1622,] 2.328727e-04 0.0001649180 1.042153e-04
[1623,] 1.454613e-04 0.0002321052 8.268896e-05
[1624,] 6.382640e-03 0.0001773946 2.238367e-03
[1625,] 2.328727e-04 0.0001638109 1.031061e-04
[1626,] 2.328727e-04 0.0001638109 1.031061e-04
[1627,] 1.454613e-04 0.0002302032 8.199938e-05
[1628,] 2.297734e-04 0.0001632830 1.010892e-04
[1629,] 2.179473e-04 0.0001619727 9.421621e-05
[1630,] 1.414672e-04 0.0002241088 7.503848e-05
[1631,] 1.661131e-04 0.0001658713 4.046740e-05
[1632,] 1.603943e-04 0.0001659662 3.935762e-05
[1633,] 1.409353e-04 0.0002212153 7.344742e-05
[1634,] 1.976622e-04 0.0001604516 8.345101e-05
[1635,] 2.148486e-04 0.0001602324 9.112665e-05
[1636,] 2.148486e-04 0.0001602324 9.112665e-05
[1637,] 2.294951e-04 0.0001570659 9.460971e-05
[1638,] 1.353894e-04 0.0002092568 6.276707e-05
[1639,] 1.414672e-04 0.0002102998 7.040907e-05
[1640,] 1.870223e-04 0.0001564310 7.532672e-05
[1641,] 1.917225e-04 0.0001566389 7.753555e-05
[1642,] 1.393272e-04 0.0001617693 3.629203e-05
[1643,] 1.917225e-04 0.0001566389 7.753555e-05
[1644,] 1.917225e-04 0.0001566389 7.753555e-05
[1645,] 1.917225e-04 0.0001566389 7.753555e-05
[1646,] 1.870223e-04 0.0001564310 7.532672e-05
[1647,] 1.842505e-04 0.0001568275 7.445585e-05
[1648,] 1.412944e-04 0.0002087644 6.970097e-05
[1649,] 1.820169e-04 0.0001568275 7.348641e-05
[1650,] 2.191200e-04 0.0001570599 8.985526e-05
[1651,] 2.134914e-04 0.0001570599 8.739967e-05
[1652,] 1.355037e-04 0.0002087644 6.291815e-05
[1653,] 2.162792e-04 0.0001568485 8.839671e-05
[1654,] 2.083330e-04 0.0001597975 6.279695e-05
[1655,] 2.162792e-04 0.0001575097 8.907845e-05
[1656,] 2.162792e-04 0.0001577042 8.927691e-05
[1657,] 2.078042e-04 0.0001570932 8.495145e-05
[1658,] 2.134914e-04 0.0001573067 8.764925e-05
[1659,] 1.353894e-04 0.0002024167 6.086161e-05
[1660,] 1.697126e-04 0.0001708197 5.858207e-05
[1661,] 1.824937e-04 0.0001568485 7.371017e-05
[1662,] 2.107553e-04 0.0001575097 8.665156e-05
[1663,] 2.107553e-04 0.0001575097 8.665156e-05
[1664,] 2.046852e-04 0.0001572945 8.378184e-05
[1665,] 2.078042e-04 0.0001572945 8.514714e-05
[1666,] 1.374810e-04 0.0002072550 6.441501e-05
[1667,] 1.994330e-04 0.0001572945 8.148305e-05
[1668,] 1.755317e-04 0.0001566389 7.053020e-05
[1669,] 1.755317e-04 0.0001564310 7.037119e-05
[1670,] 1.755317e-04 0.0001564310 7.037119e-05
[1671,] 1.272919e-04 0.0001611992 3.401340e-05
[1672,] 1.776107e-04 0.0001564310 7.126842e-05
[1673,] 1.776107e-04 0.0001564310 7.126842e-05
[1674,] 1.358758e-04 0.0002005693 6.075648e-05
[1675,] 1.044603e-04 0.0001716124 3.427502e-05
[1676,] 1.413556e-04 0.0002067735 6.898481e-05
[1677,] 1.262061e-04 0.0001639552 3.322717e-05
[1678,] 1.755317e-04 0.0001560207 7.005467e-05
[1679,] 1.755317e-04 0.0001558182 6.989715e-05
[1680,] 1.317971e-04 0.0002077392 6.159996e-05
[1681,] 6.771126e-05 0.0001543790 2.308622e-05
[1682,] 1.753880e-04 0.0001553986 6.950702e-05
[1683,] 1.753880e-04 0.0001553986 6.950702e-05
[1684,] 1.372920e-04 0.0002043127 6.344949e-05
[1685,] 2.025914e-04 0.0001558182 8.146113e-05
[1686,] 1.422386e-04 0.0002033850 6.871868e-05
[1687,] 1.358758e-04 0.0002029249 6.142941e-05
[1688,] 1.420172e-04 0.0001633448 3.650087e-05
[1689,] 1.420172e-04 0.0001631908 3.653797e-05
[1690,] 2.025914e-04 0.0001553986 8.105197e-05
[1691,] 2.025914e-04 0.0001553986 8.105197e-05
[1692,] 1.393000e-04 0.0001633448 3.595903e-05
[1693,] 2.025914e-04 0.0001552016 8.085811e-05
[1694,] 2.051735e-04 0.0001546636 8.120403e-05
[1695,] 1.714852e-04 0.0001542472 6.695900e-05
[1696,] 1.714852e-04 0.0001542472 6.695900e-05
[1697,] 2.000569e-04 0.0001548127 7.940738e-05
[1698,] 2.000569e-04 0.0001546208 7.921895e-05
[1699,] 1.374248e-04 0.0001958156 6.098203e-05
[1700,] 1.460654e-04 0.0001616083 3.776772e-05
[1701,] 2.000569e-04 0.0001546208 7.921895e-05
[1702,] 2.000569e-04 0.0001546208 7.921895e-05
[1703,] 1.479478e-04 0.0001560558 5.801419e-05
[1704,] 1.586627e-04 0.0001824523 7.242709e-05
[1705,] 6.963034e-05 0.0001470000 2.276300e-05
[1706,] 8.976856e-05 0.0001559078 2.852942e-05
[1707,] 1.504832e-04 0.0001526514 5.685755e-05
[1708,] 1.298917e-04 0.0001624669 3.426846e-05
[1709,] 1.695164e-04 0.0001541528 6.591009e-05
[1710,] 1.695164e-04 0.0001539794 6.577418e-05
[1711,] 1.714852e-04 0.0001537991 6.644263e-05
[1712,] 1.734901e-04 0.0001539794 6.741539e-05
[1713,] 1.714852e-04 0.0001539794 6.658739e-05
[1714,] 2.000569e-04 0.0001543450 7.874969e-05
[1715,] 2.000569e-04 0.0001543450 7.874969e-05
[1716,] 1.695164e-04 0.0001537991 6.563202e-05
[1717,] 2.000569e-04 0.0001543450 7.874969e-05
[1718,] 1.407771e-04 0.0001639792 5.731507e-05
[1719,] 1.349821e-04 0.0001646141 3.494571e-05
[1720,] 1.243289e-04 0.0001632315 3.304065e-05
[1721,] 1.675828e-04 0.0001536589 6.472667e-05
[1722,] 1.675828e-04 0.0001535443 6.448100e-05
[1723,] 1.675828e-04 0.0001535443 6.448100e-05
[1724,] 1.675828e-04 0.0001535443 6.448100e-05
[1725,] 6.771631e-05 0.0001529246 2.283896e-05
[1726,] 1.654959e-04 0.0001535443 6.362837e-05
[1727,] 1.380349e-04 0.0001989380 6.220193e-05
[1728,] 1.636342e-04 0.0001535443 6.286768e-05
[1729,] 1.368643e-04 0.0001997951 6.143779e-05
[1730,] 1.636342e-04 0.0001533720 6.273622e-05
[1731,] 1.222723e-04 0.0001650057 3.231270e-05
[1732,] 1.368643e-04 0.0001997951 6.143779e-05
[1733,] 1.504322e-04 0.0001634709 3.821547e-05
[1734,] 1.851442e-04 0.0001533195 7.143436e-05
[1735,] 1.371031e-04 0.0001634709 3.555497e-05
[1736,] 1.851442e-04 0.0001534914 7.159415e-05
[1737,] 1.851442e-04 0.0001534914 7.159415e-05
[1738,] 1.600100e-04 0.0001529806 6.096858e-05
[1739,] 1.222723e-04 0.0001648431 3.234006e-05
[1740,] 1.363838e-04 0.0001959112 5.964501e-05
[1741,] 1.582460e-04 0.0001531323 6.036622e-05
[1742,] 1.582460e-04 0.0001529806 6.025493e-05
[1743,] 1.582460e-04 0.0001529806 6.025493e-05
[1744,] 1.350581e-04 0.0001971494 5.867033e-05
[1745,] 1.346553e-04 0.0001967344 5.838024e-05
[1746,] 1.582460e-04 0.0001529806 6.025493e-05
[1747,] 1.208271e-04 0.0001650057 3.203340e-05
[1748,] 1.335097e-04 0.0001963950 5.695019e-05
[1749,] 1.594205e-04 0.0001602597 4.833097e-05
[1750,] 1.582460e-04 0.0001529806 6.025493e-05
[1751,] 1.516286e-04 0.0001533195 5.780759e-05
[1752,] 1.565135e-04 0.0001531493 5.967538e-05
[1753,] 1.614485e-04 0.0001531493 6.167830e-05
[1754,] 1.565135e-04 0.0001531493 5.967538e-05
[1755,] 1.548116e-04 0.0001532221 5.889612e-05
[1756,] 1.349135e-04 0.0001959783 5.829158e-05
[1757,] 1.548116e-04 0.0001532221 5.889612e-05
[1758,] 1.188267e-04 0.0001640379 3.184458e-05
[1759,] 1.548116e-04 0.0001532307 5.890226e-05
[1760,] 1.548116e-04 0.0001532307 5.890226e-05
[1761,] 1.352672e-04 0.0001959783 5.868156e-05
[1762,] 1.352938e-04 0.0001968334 5.881794e-05
[1763,] 1.529743e-04 0.0001532221 5.815165e-05
[1764,] 1.529743e-04 0.0001533892 5.826752e-05
[1765,] 1.227971e-04 0.0001643334 3.258402e-05
[1766,] 1.300911e-04 0.0001638401 3.413189e-05
[1767,] 1.529743e-04 0.0001532221 5.815165e-05
[1768,] 1.513351e-04 0.0001532221 5.748728e-05
[1769,] 1.513351e-04 0.0001532221 5.748728e-05
[1770,] 1.496073e-04 0.0001533892 5.689858e-05
[1771,] 1.178980e-04 0.0001635787 3.173598e-05
[1772,] 1.351521e-04 0.0001959783 5.855514e-05
[1773,] 1.497248e-04 0.0001533892 5.694637e-05
[1774,] 1.513351e-04 0.0001535511 5.771066e-05
[1775,] 1.465889e-04 0.0001533892 5.567091e-05
[1776,] 1.358908e-04 0.0001960806 5.910134e-05
[1777,] 8.142637e-05 0.0001689399 2.347564e-05
[1778,] 1.481429e-04 0.0001533892 5.630304e-05
[1779,] 1.465889e-04 0.0001533892 5.567091e-05
[1780,] 1.152016e-04 0.0001634277 3.121952e-05
```
