## Supplementary material for "Characterization of shared and ancestry-specific signals driving complex traits using multi-ancestry fine-mapping": s2_remaining_snps.pvar

```
##FILTER=<ID=PASS,Description="All filters passed">
##reference=ftp://ftp.1000genomes.ebi.ac.uk//vol1/ftp/technical/reference/phase2_reference_assembly_sequence/hs37d5.fa.gz
##contig=<ID=7,assembly=b37,length=159138663>
##ALT=<ID=CNV,Description="Copy Number Polymorphism">
##ALT=<ID=DEL,Description="Deletion">
##ALT=<ID=DUP,Description="Duplication">
##ALT=<ID=INS:ME:ALU,Description="Insertion of ALU element">
##ALT=<ID=INS:ME:LINE1,Description="Insertion of LINE1 element">
##ALT=<ID=INS:ME:SVA,Description="Insertion of SVA element">
##ALT=<ID=INS:MT,Description="Nuclear Mitochondrial Insertion">
##ALT=<ID=INV,Description="Inversion">
##ALT=<ID=CN0,Description="Copy number allele: 0 copies">
##ALT=<ID=CN1,Description="Copy number allele: 1 copy">
##ALT=<ID=CN2,Description="Copy number allele: 2 copies">
##ALT=<ID=CN3,Description="Copy number allele: 3 copies">
##ALT=<ID=CN4,Description="Copy number allele: 4 copies">
##ALT=<ID=CN5,Description="Copy number allele: 5 copies">
##ALT=<ID=CN6,Description="Copy number allele: 6 copies">
##ALT=<ID=CN7,Description="Copy number allele: 7 copies">
##ALT=<ID=CN8,Description="Copy number allele: 8 copies">
##ALT=<ID=CN9,Description="Copy number allele: 9 copies">
##ALT=<ID=CN10,Description="Copy number allele: 10 copies">
##ALT=<ID=CN11,Description="Copy number allele: 11 copies">
##ALT=<ID=CN12,Description="Copy number allele: 12 copies">
##ALT=<ID=CN13,Description="Copy number allele: 13 copies">
##ALT=<ID=CN14,Description="Copy number allele: 14 copies">
##ALT=<ID=CN15,Description="Copy number allele: 15 copies">
##ALT=<ID=CN16,Description="Copy number allele: 16 copies">
##ALT=<ID=CN17,Description="Copy number allele: 17 copies">
##ALT=<ID=CN18,Description="Copy number allele: 18 copies">
##ALT=<ID=CN19,Description="Copy number allele: 19 copies">
##ALT=<ID=CN20,Description="Copy number allele: 20 copies">
##ALT=<ID=CN21,Description="Copy number allele: 21 copies">
##ALT=<ID=CN22,Description="Copy number allele: 22 copies">
##ALT=<ID=CN23,Description="Copy number allele: 23 copies">
##ALT=<ID=CN24,Description="Copy number allele: 24 copies">
##ALT=<ID=CN25,Description="Copy number allele: 25 copies">
##ALT=<ID=CN26,Description="Copy number allele: 26 copies">
##ALT=<ID=CN27,Description="Copy number allele: 27 copies">
##ALT=<ID=CN28,Description="Copy number allele: 28 copies">
##ALT=<ID=CN29,Description="Copy number allele: 29 copies">
##ALT=<ID=CN30,Description="Copy number allele: 30 copies">
##ALT=<ID=CN31,Description="Copy number allele: 31 copies">
##ALT=<ID=CN32,Description="Copy number allele: 32 copies">
##ALT=<ID=CN33,Description="Copy number allele: 33 copies">
##ALT=<ID=CN34,Description="Copy number allele: 34 copies">
##ALT=<ID=CN35,Description="Copy number allele: 35 copies">
##ALT=<ID=CN36,Description="Copy number allele: 36 copies">
##ALT=<ID=CN37,Description="Copy number allele: 37 copies">
##ALT=<ID=CN38,Description="Copy number allele: 38 copies">
##ALT=<ID=CN39,Description="Copy number allele: 39 copies">
##ALT=<ID=CN40,Description="Copy number allele: 40 copies">
##ALT=<ID=CN41,Description="Copy number allele: 41 copies">
##ALT=<ID=CN42,Description="Copy number allele: 42 copies">
##ALT=<ID=CN43,Description="Copy number allele: 43 copies">
##ALT=<ID=CN44,Description="Copy number allele: 44 copies">
##ALT=<ID=CN45,Description="Copy number allele: 45 copies">
##ALT=<ID=CN46,Description="Copy number allele: 46 copies">
##ALT=<ID=CN47,Description="Copy number allele: 47 copies">
##ALT=<ID=CN48,Description="Copy number allele: 48 copies">
##ALT=<ID=CN49,Description="Copy number allele: 49 copies">
##ALT=<ID=CN50,Description="Copy number allele: 50 copies">
##ALT=<ID=CN51,Description="Copy number allele: 51 copies">
##ALT=<ID=CN52,Description="Copy number allele: 52 copies">
##ALT=<ID=CN53,Description="Copy number allele: 53 copies">
##ALT=<ID=CN54,Description="Copy number allele: 54 copies">
##ALT=<ID=CN55,Description="Copy number allele: 55 copies">
##ALT=<ID=CN56,Description="Copy number allele: 56 copies">
##ALT=<ID=CN57,Description="Copy number allele: 57 copies">
##ALT=<ID=CN58,Description="Copy number allele: 58 copies">
##ALT=<ID=CN59,Description="Copy number allele: 59 copies">
##ALT=<ID=CN60,Description="Copy number allele: 60 copies">
##ALT=<ID=CN61,Description="Copy number allele: 61 copies">
##ALT=<ID=CN62,Description="Copy number allele: 62 copies">
##ALT=<ID=CN63,Description="Copy number allele: 63 copies">
##ALT=<ID=CN64,Description="Copy number allele: 64 copies">
##ALT=<ID=CN65,Description="Copy number allele: 65 copies">
##ALT=<ID=CN66,Description="Copy number allele: 66 copies">
##ALT=<ID=CN67,Description="Copy number allele: 67 copies">
##ALT=<ID=CN68,Description="Copy number allele: 68 copies">
##ALT=<ID=CN69,Description="Copy number allele: 69 copies">
##ALT=<ID=CN70,Description="Copy number allele: 70 copies">
##ALT=<ID=CN71,Description="Copy number allele: 71 copies">
##ALT=<ID=CN72,Description="Copy number allele: 72 copies">
##ALT=<ID=CN73,Description="Copy number allele: 73 copies">
##ALT=<ID=CN74,Description="Copy number allele: 74 copies">
##ALT=<ID=CN75,Description="Copy number allele: 75 copies">
##ALT=<ID=CN76,Description="Copy number allele: 76 copies">
##ALT=<ID=CN77,Description="Copy number allele: 77 copies">
##ALT=<ID=CN78,Description="Copy number allele: 78 copies">
##ALT=<ID=CN79,Description="Copy number allele: 79 copies">
##ALT=<ID=CN80,Description="Copy number allele: 80 copies">
##ALT=<ID=CN81,Description="Copy number allele: 81 copies">
##ALT=<ID=CN82,Description="Copy number allele: 82 copies">
##ALT=<ID=CN83,Description="Copy number allele: 83 copies">
##ALT=<ID=CN84,Description="Copy number allele: 84 copies">
##ALT=<ID=CN85,Description="Copy number allele: 85 copies">
##ALT=<ID=CN86,Description="Copy number allele: 86 copies">
##ALT=<ID=CN87,Description="Copy number allele: 87 copies">
##ALT=<ID=CN88,Description="Copy number allele: 88 copies">
##ALT=<ID=CN89,Description="Copy number allele: 89 copies">
##ALT=<ID=CN90,Description="Copy number allele: 90 copies">
##ALT=<ID=CN91,Description="Copy number allele: 91 copies">
##ALT=<ID=CN92,Description="Copy number allele: 92 copies">
##ALT=<ID=CN93,Description="Copy number allele: 93 copies">
##ALT=<ID=CN94,Description="Copy number allele: 94 copies">
##ALT=<ID=CN95,Description="Copy number allele: 95 copies">
##ALT=<ID=CN96,Description="Copy number allele: 96 copies">
##ALT=<ID=CN97,Description="Copy number allele: 97 copies">
##ALT=<ID=CN98,Description="Copy number allele: 98 copies">
##ALT=<ID=CN99,Description="Copy number allele: 99 copies">
##ALT=<ID=CN100,Description="Copy number allele: 100 copies">
##ALT=<ID=CN101,Description="Copy number allele: 101 copies">
##ALT=<ID=CN102,Description="Copy number allele: 102 copies">
##ALT=<ID=CN103,Description="Copy number allele: 103 copies">
##ALT=<ID=CN104,Description="Copy number allele: 104 copies">
##ALT=<ID=CN105,Description="Copy number allele: 105 copies">
##ALT=<ID=CN106,Description="Copy number allele: 106 copies">
##ALT=<ID=CN107,Description="Copy number allele: 107 copies">
##ALT=<ID=CN108,Description="Copy number allele: 108 copies">
##ALT=<ID=CN109,Description="Copy number allele: 109 copies">
##ALT=<ID=CN110,Description="Copy number allele: 110 copies">
##ALT=<ID=CN111,Description="Copy number allele: 111 copies">
##ALT=<ID=CN112,Description="Copy number allele: 112 copies">
##ALT=<ID=CN113,Description="Copy number allele: 113 copies">
##ALT=<ID=CN114,Description="Copy number allele: 114 copies">
##ALT=<ID=CN115,Description="Copy number allele: 115 copies">
##ALT=<ID=CN116,Description="Copy number allele: 116 copies">
##ALT=<ID=CN117,Description="Copy number allele: 117 copies">
##ALT=<ID=CN118,Description="Copy number allele: 118 copies">
##ALT=<ID=CN119,Description="Copy number allele: 119 copies">
##ALT=<ID=CN120,Description="Copy number allele: 120 copies">
##ALT=<ID=CN121,Description="Copy number allele: 121 copies">
##ALT=<ID=CN122,Description="Copy number allele: 122 copies">
##ALT=<ID=CN123,Description="Copy number allele: 123 copies">
##ALT=<ID=CN124,Description="Copy number allele: 124 copies">
##INFO=<ID=CIEND,Number=2,Type=Integer,Description="Confidence interval around END for imprecise variants">
##INFO=<ID=CIPOS,Number=2,Type=Integer,Description="Confidence interval around POS for imprecise variants">
##INFO=<ID=CS,Number=1,Type=String,Description="Source call set.">
##INFO=<ID=END,Number=1,Type=Integer,Description="End coordinate of this variant">
##INFO=<ID=IMPRECISE,Number=0,Type=Flag,Description="Imprecise structural variation">
##INFO=<ID=MC,Number=.,Type=String,Description="Merged calls.">
##INFO=<ID=MEINFO,Number=4,Type=String,Description="Mobile element info of the form NAME,START,END<POLARITY; If there is only 5' OR 3' support for this call, will be NULL NULL for START and END">
##INFO=<ID=MEND,Number=1,Type=Integer,Description="Mitochondrial end coordinate of inserted sequence">
##INFO=<ID=MLEN,Number=1,Type=Integer,Description="Estimated length of mitochondrial insert">
##INFO=<ID=MSTART,Number=1,Type=Integer,Description="Mitochondrial start coordinate of inserted sequence">
##INFO=<ID=SVLEN,Number=.,Type=Integer,Description="SV length. It is only calculated for structural variation MEIs. For other types of SVs; one may calculate the SV length by INFO:END-START+1, or by finding the difference between lengthes of REF and ALT alleles">
##INFO=<ID=SVTYPE,Number=1,Type=String,Description="Type of structural variant">
##INFO=<ID=TSD,Number=1,Type=String,Description="Precise Target Site Duplication for bases, if unknown, value will be NULL">
##INFO=<ID=AC,Number=A,Type=Integer,Description="Total number of alternate alleles in called genotypes">
##INFO=<ID=AF,Number=A,Type=Float,Description="Estimated allele frequency in the range (0,1)">
##INFO=<ID=NS,Number=1,Type=Integer,Description="Number of samples with data">
##INFO=<ID=AN,Number=1,Type=Integer,Description="Total number of alleles in called genotypes">
##INFO=<ID=EAS_AF,Number=A,Type=Float,Description="Allele frequency in the EAS populations calculated from AC and AN, in the range (0,1)">
##INFO=<ID=EUR_AF,Number=A,Type=Float,Description="Allele frequency in the EUR populations calculated from AC and AN, in the range (0,1)">
##INFO=<ID=AFR_AF,Number=A,Type=Float,Description="Allele frequency in the AFR populations calculated from AC and AN, in the range (0,1)">
##INFO=<ID=AMR_AF,Number=A,Type=Float,Description="Allele frequency in the AMR populations calculated from AC and AN, in the range (0,1)">
##INFO=<ID=SAS_AF,Number=A,Type=Float,Description="Allele frequency in the SAS populations calculated from AC and AN, in the range (0,1)">
##INFO=<ID=DP,Number=1,Type=Integer,Description="Total read depth; only low coverage data were counted towards the DP, exome data were not used">
##INFO=<ID=AA,Number=1,Type=String,Description="Ancestral Allele. Format: AA|REF|ALT|IndelType. AA: Ancestral allele, REF:Reference Allele, ALT:Alternate Allele, IndelType:Type of Indel (REF, ALT and IndelType are only defined for indels)">
##INFO=<ID=VT,Number=.,Type=String,Description="indicates what type of variant the line represents">
##INFO=<ID=EX_TARGET,Number=0,Type=Flag,Description="indicates whether a variant is within the exon pull down target boundaries">
##INFO=<ID=MULTI_ALLELIC,Number=0,Type=Flag,Description="indicates whether a site is multi-allelic">
#CHROM	POS	ID	REF	ALT	QUAL	FILTER	INFO
7	71271036	rs10252212	C	G	100	PASS	AC=1689;AF=0.33726;AN=5008;NS=2504;DP=18172;EAS_AF=0.6071;AMR_AF=0.1974;AFR_AF=0.4917;EUR_AF=0.0885;SAS_AF=0.2055;AA=G|||;VT=SNP
7	71271355	rs12674225	G	A	100	PASS	AC=824;AF=0.164537;AN=5008;NS=2504;DP=13969;EAS_AF=0.3036;AMR_AF=0.072;AFR_AF=0.1641;EUR_AF=0.0666;SAS_AF=0.1881;AA=G|||;VT=SNP
7	71272257	rs12699091	A	G	100	PASS	AC=2024;AF=0.404153;AN=5008;NS=2504;DP=18067;EAS_AF=0.6091;AMR_AF=0.2925;AFR_AF=0.5113;EUR_AF=0.2823;SAS_AF=0.2526;AA=G|||;VT=SNP
7	71272396	rs12699092	A	G	100	PASS	AC=2024;AF=0.404153;AN=5008;NS=2504;DP=17886;EAS_AF=0.6091;AMR_AF=0.2911;AFR_AF=0.5113;EUR_AF=0.2823;SAS_AF=0.2536;AA=A|||;VT=SNP
7	71272546	rs10256890	C	G	100	PASS	AC=2023;AF=0.403954;AN=5008;NS=2504;DP=19759;EAS_AF=0.6091;AMR_AF=0.2911;AFR_AF=0.5113;EUR_AF=0.2823;SAS_AF=0.2526;AA=G|||;VT=SNP
7	71272687	rs10275531	T	G	100	PASS	AC=2025;AF=0.404353;AN=5008;NS=2504;DP=18427;EAS_AF=0.6091;AMR_AF=0.2925;AFR_AF=0.5121;EUR_AF=0.2823;SAS_AF=0.2526;AA=G|||;VT=SNP
7	71272931	rs7785016	C	T	100	PASS	AC=2024;AF=0.404153;AN=5008;NS=2504;DP=14699;EAS_AF=0.6091;AMR_AF=0.2911;AFR_AF=0.5121;EUR_AF=0.2823;SAS_AF=0.2526;AA=C|||;VT=SNP
7	71272932	rs7803496	A	G	100	PASS	AC=2025;AF=0.404353;AN=5008;NS=2504;DP=14725;EAS_AF=0.6091;AMR_AF=0.2911;AFR_AF=0.5121;EUR_AF=0.2823;SAS_AF=0.2536;AA=G|||;VT=SNP
7	71273097	rs6460689	T	C	100	PASS	AC=2023;AF=0.403954;AN=5008;NS=2504;DP=15197;EAS_AF=0.6091;AMR_AF=0.2896;AFR_AF=0.5121;EUR_AF=0.2823;SAS_AF=0.2526;AA=T|||;VT=SNP
7	71273449	rs12699093	C	T	100	PASS	AC=2012;AF=0.401757;AN=5008;NS=2504;DP=11168;EAS_AF=0.6081;AMR_AF=0.2882;AFR_AF=0.5068;EUR_AF=0.2823;SAS_AF=0.2505;AA=T|||;VT=SNP
7	71273757	rs12699094	G	C	100	PASS	AC=2019;AF=0.403155;AN=5008;NS=2504;DP=17428;EAS_AF=0.6071;AMR_AF=0.2896;AFR_AF=0.5121;EUR_AF=0.2823;SAS_AF=0.2505;AA=C|||;VT=SNP
7	71273837	rs12699095	T	C	100	PASS	AC=1378;AF=0.27516;AN=5008;NS=2504;DP=18426;EAS_AF=0.6052;AMR_AF=0.1801;AFR_AF=0.2693;EUR_AF=0.0875;SAS_AF=0.2035;AA=T|||;VT=SNP
7	71274185	rs7790530	C	T	100	PASS	AC=2053;AF=0.409944;AN=5008;NS=2504;DP=18838;EAS_AF=0.6081;AMR_AF=0.2939;AFR_AF=0.5325;EUR_AF=0.2843;SAS_AF=0.2515;AA=T|||;VT=SNP
7	71274370	rs6977164	A	G	100	PASS	AC=2022;AF=0.403754;AN=5008;NS=2504;DP=15998;EAS_AF=0.6081;AMR_AF=0.2896;AFR_AF=0.5121;EUR_AF=0.2843;SAS_AF=0.2505;AA=G|||;VT=SNP
7	71274593	rs6977511	A	G	100	PASS	AC=2020;AF=0.403355;AN=5008;NS=2504;DP=13106;EAS_AF=0.6081;AMR_AF=0.2896;AFR_AF=0.5121;EUR_AF=0.2823;SAS_AF=0.2505;AA=G|||;VT=SNP
7	71274722	rs10265382	C	A	100	PASS	AC=1381;AF=0.275759;AN=5008;NS=2504;DP=14318;EAS_AF=0.6052;AMR_AF=0.1801;AFR_AF=0.2716;EUR_AF=0.0875;SAS_AF=0.2035;AA=C|||;VT=SNP
7	71275821	rs13228423	T	C	100	PASS	AC=2030;AF=0.405351;AN=5008;NS=2504;DP=17129;EAS_AF=0.6081;AMR_AF=0.2911;AFR_AF=0.5121;EUR_AF=0.2833;SAS_AF=0.2587;AA=T|||;VT=SNP
7	71275828	rs4562204	T	A	100	PASS	AC=2031;AF=0.405551;AN=5008;NS=2504;DP=16801;EAS_AF=0.6081;AMR_AF=0.2911;AFR_AF=0.5121;EUR_AF=0.2843;SAS_AF=0.2587;AA=A|||;VT=SNP
7	71275874	rs12699096	C	T	100	PASS	AC=4259;AF=0.850439;AN=5008;NS=2504;DP=14544;EAS_AF=0.996;AMR_AF=0.8012;AFR_AF=0.8548;EUR_AF=0.83;SAS_AF=0.7505;AA=T|||;VT=SNP
7	71276722	rs35148861	G	A	100	PASS	AC=1380;AF=0.275559;AN=5008;NS=2504;DP=14428;EAS_AF=0.6052;AMR_AF=0.1801;AFR_AF=0.2693;EUR_AF=0.0875;SAS_AF=0.2055;AA=g|||;VT=SNP
7	71277486	rs12699098	T	C	100	PASS	AC=2072;AF=0.413738;AN=5008;NS=2504;DP=19072;EAS_AF=0.6081;AMR_AF=0.2983;AFR_AF=0.5144;EUR_AF=0.3161;SAS_AF=0.2597;AA=C|||;VT=SNP
7	71277518	rs16869567	G	A	100	PASS	AC=1303;AF=0.260184;AN=5008;NS=2504;DP=17784;EAS_AF=0.6042;AMR_AF=0.1585;AFR_AF=0.267;EUR_AF=0.0338;SAS_AF=0.2014;AA=G|||;VT=SNP
7	71278326	rs35079241	T	C	100	PASS	AC=1386;AF=0.276757;AN=5008;NS=2504;DP=16179;EAS_AF=0.6101;AMR_AF=0.1801;AFR_AF=0.2693;EUR_AF=0.0875;SAS_AF=0.2065;AA=T|||;VT=SNP
7	71278394	rs17144001	G	A	100	PASS	AC=1718;AF=0.343051;AN=5008;NS=2504;DP=16812;EAS_AF=0.6071;AMR_AF=0.2003;AFR_AF=0.5098;EUR_AF=0.0905;SAS_AF=0.2065;AA=A|||;VT=SNP
7	71279081	rs17137568	A	G	100	PASS	AC=1387;AF=0.276957;AN=5008;NS=2504;DP=17124;EAS_AF=0.6101;AMR_AF=0.1801;AFR_AF=0.2693;EUR_AF=0.0875;SAS_AF=0.2076;AA=A|||;VT=SNP
7	71279667	rs36000191	G	A	100	PASS	AC=1384;AF=0.276358;AN=5008;NS=2504;DP=19238;EAS_AF=0.6101;AMR_AF=0.1801;AFR_AF=0.2693;EUR_AF=0.0875;SAS_AF=0.2045;AA=G|||;VT=SNP
7	71280066	rs2097889	G	C	100	PASS	AC=1713;AF=0.342053;AN=5008;NS=2504;DP=17596;EAS_AF=0.6121;AMR_AF=0.1974;AFR_AF=0.5068;EUR_AF=0.0885;SAS_AF=0.2045;AA=C|||;VT=SNP
7	71280318	rs2079351	T	A	100	PASS	AC=1386;AF=0.276757;AN=5008;NS=2504;DP=18362;EAS_AF=0.6091;AMR_AF=0.1801;AFR_AF=0.27;EUR_AF=0.0875;SAS_AF=0.2065;AA=T|||;VT=SNP
7	71281868	rs60088953	A	G	100	PASS	AC=1477;AF=0.294928;AN=5008;NS=2504;DP=17888;EAS_AF=0.6101;AMR_AF=0.1801;AFR_AF=0.3381;EUR_AF=0.0875;SAS_AF=0.2065;AA=G|||;VT=SNP
7	71282064	rs17137572	A	G	100	PASS	AC=2100;AF=0.419329;AN=5008;NS=2504;DP=20072;EAS_AF=0.6141;AMR_AF=0.2997;AFR_AF=0.528;EUR_AF=0.3171;SAS_AF=0.2618;AA=T|||;VT=SNP
7	71283066	rs17144003	G	A	100	PASS	AC=1380;AF=0.275559;AN=5008;NS=2504;DP=17463;EAS_AF=0.6042;AMR_AF=0.1801;AFR_AF=0.2693;EUR_AF=0.0875;SAS_AF=0.2065;AA=G|||;VT=SNP
7	71284286	rs11495965	C	T	100	PASS	AC=1485;AF=0.296526;AN=5008;NS=2504;DP=13969;EAS_AF=0.6042;AMR_AF=0.1816;AFR_AF=0.348;EUR_AF=0.0875;SAS_AF=0.2065;AA=C|||;VT=SNP
7	71284435	rs149015217	C	T	100	PASS	AC=267;AF=0.0533147;AN=5008;NS=2504;DP=15445;EAS_AF=0.0496;AMR_AF=0.147;AFR_AF=0.0363;EUR_AF=0.0318;SAS_AF=0.0358;AA=C|||;VT=SNP
7	71284449	rs35974748	A	G	100	PASS	AC=1377;AF=0.27496;AN=5008;NS=2504;DP=15776;EAS_AF=0.6042;AMR_AF=0.1787;AFR_AF=0.2678;EUR_AF=0.0875;SAS_AF=0.2065;AA=A|||;VT=SNP
7	71284669	rs35587515	C	T	100	PASS	AC=1462;AF=0.291933;AN=5008;NS=2504;DP=20049;EAS_AF=0.6042;AMR_AF=0.1787;AFR_AF=0.3321;EUR_AF=0.0875;SAS_AF=0.2065;AA=T|||;VT=SNP
7	71284891	rs36124099	C	A	100	PASS	AC=1376;AF=0.27476;AN=5008;NS=2504;DP=18298;EAS_AF=0.6042;AMR_AF=0.1787;AFR_AF=0.2678;EUR_AF=0.0875;SAS_AF=0.2055;AA=C|||;VT=SNP
7	71285800	rs10248556	A	G	100	PASS	AC=1452;AF=0.289936;AN=5008;NS=2504;DP=20497;EAS_AF=0.5933;AMR_AF=0.1787;AFR_AF=0.3321;EUR_AF=0.0875;SAS_AF=0.2076;AA=G|||;VT=SNP
7	71285970	rs2867515	T	C	100	PASS	AC=1366;AF=0.272764;AN=5008;NS=2504;DP=20452;EAS_AF=0.5933;AMR_AF=0.1787;AFR_AF=0.2678;EUR_AF=0.0875;SAS_AF=0.2065;AA=T|||;VT=SNP
7	71286011	rs2867516	A	G	100	PASS	AC=1440;AF=0.28754;AN=5008;NS=2504;DP=20564;EAS_AF=0.5933;AMR_AF=0.1787;AFR_AF=0.3238;EUR_AF=0.0875;SAS_AF=0.2065;AA=A|||;VT=SNP
7	71286351	rs6975193	A	G	100	PASS	AC=2038;AF=0.406949;AN=5008;NS=2504;DP=21001;EAS_AF=0.5962;AMR_AF=0.2896;AFR_AF=0.5303;EUR_AF=0.2833;SAS_AF=0.2556;AA=G|||;VT=SNP
7	71287310	rs34641009	T	C	100	PASS	AC=1448;AF=0.289137;AN=5008;NS=2504;DP=14968;EAS_AF=0.5942;AMR_AF=0.1859;AFR_AF=0.326;EUR_AF=0.0875;SAS_AF=0.2055;AA=C|||;VT=SNP
7	71288785	rs6460690	C	T	100	PASS	AC=2107;AF=0.420727;AN=5008;NS=2504;DP=20078;EAS_AF=0.1905;AMR_AF=0.4135;AFR_AF=0.6967;EUR_AF=0.3608;SAS_AF=0.3517;AA=C|||;VT=SNP
7	71288929	rs1968078	C	T	100	PASS	AC=2112;AF=0.421725;AN=5008;NS=2504;DP=17219;EAS_AF=0.4008;AMR_AF=0.5821;AFR_AF=0.1339;EUR_AF=0.503;SAS_AF=0.635;AA=T|||;VT=SNP
7	71289780	rs74860216	G	A	100	PASS	AC=398;AF=0.0794728;AN=5008;NS=2504;DP=19589;EAS_AF=0.1706;AMR_AF=0.0216;AFR_AF=0.0015;EUR_AF=0.0308;SAS_AF=0.182;AA=G|||;VT=SNP
7	71290324	rs56854782	G	A	100	PASS	AC=1888;AF=0.376997;AN=5008;NS=2504;DP=20318;EAS_AF=0.4792;AMR_AF=0.415;AFR_AF=0.1293;EUR_AF=0.4185;SAS_AF=0.5368;AA=g|||;VT=SNP
7	71290481	rs10950280	A	G	100	PASS	AC=2710;AF=0.541134;AN=5008;NS=2504;DP=18877;EAS_AF=0.4812;AMR_AF=0.4813;AFR_AF=0.6876;EUR_AF=0.4414;SAS_AF=0.5501;AA=G|||;VT=SNP
7	71293809	rs7788236	T	C	100	PASS	AC=4068;AF=0.8123;AN=5008;NS=2504;DP=12262;EAS_AF=0.995;AMR_AF=0.8213;AFR_AF=0.8396;EUR_AF=0.6551;SAS_AF=0.7423;AA=C|||;VT=SNP
7	71294853	rs17144018	C	T	100	PASS	AC=606;AF=0.121006;AN=5008;NS=2504;DP=20933;EAS_AF=0.3115;AMR_AF=0.2262;AFR_AF=0.0045;EUR_AF=0.0746;SAS_AF=0.0552;AA=C|||;VT=SNP
7	71297516	rs7777622	T	C	100	PASS	AC=2663;AF=0.531749;AN=5008;NS=2504;DP=19980;EAS_AF=0.4802;AMR_AF=0.464;AFR_AF=0.68;EUR_AF=0.4205;SAS_AF=0.547;AA=T|||;VT=SNP
7	71299527	rs9638635	T	C	100	PASS	AC=1858;AF=0.371006;AN=5008;NS=2504;DP=17865;EAS_AF=0.4831;AMR_AF=0.4207;AFR_AF=0.0673;EUR_AF=0.4394;SAS_AF=0.5603;AA=T|||;VT=SNP
7	71299787	rs9638636	T	A	100	PASS	AC=1858;AF=0.371006;AN=5008;NS=2504;DP=19931;EAS_AF=0.4831;AMR_AF=0.4222;AFR_AF=0.0673;EUR_AF=0.4394;SAS_AF=0.5593;AA=T|||;VT=SNP
7	71301495	rs2867517	T	C	100	PASS	AC=2191;AF=0.4375;AN=5008;NS=2504;DP=18134;EAS_AF=0.4831;AMR_AF=0.4438;AFR_AF=0.3132;EUR_AF=0.4404;SAS_AF=0.5511;AA=C|||;VT=SNP
7	71301816	rs13223222	C	T	100	PASS	AC=4060;AF=0.810703;AN=5008;NS=2504;DP=11228;EAS_AF=0.995;AMR_AF=0.8156;AFR_AF=0.8457;EUR_AF=0.6511;SAS_AF=0.7342;AA=T|||;VT=SNP
7	71302421	rs10226380	G	A	100	PASS	AC=2190;AF=0.4373;AN=5008;NS=2504;DP=17442;EAS_AF=0.4831;AMR_AF=0.4438;AFR_AF=0.3116;EUR_AF=0.4414;SAS_AF=0.5511;AA=G|||;VT=SNP
7	71303007	rs12673420	A	G	100	PASS	AC=2196;AF=0.438498;AN=5008;NS=2504;DP=16342;EAS_AF=0.4841;AMR_AF=0.4452;AFR_AF=0.3139;EUR_AF=0.4414;SAS_AF=0.5521;AA=G|||;VT=SNP
7	71303728	rs7804470	A	G	100	PASS	AC=2737;AF=0.546526;AN=5008;NS=2504;DP=19798;EAS_AF=0.4861;AMR_AF=0.4798;AFR_AF=0.7065;EUR_AF=0.4404;SAS_AF=0.5491;AA=G|||;VT=SNP
7	71304661	rs7790027	G	A	100	PASS	AC=588;AF=0.117412;AN=5008;NS=2504;DP=19363;EAS_AF=0.119;AMR_AF=0.1196;AFR_AF=0.0983;EUR_AF=0.1551;SAS_AF=0.1012;AA=G|||;VT=SNP
7	71304749	rs7794787	C	T	100	PASS	AC=1920;AF=0.383387;AN=5008;NS=2504;DP=19484;EAS_AF=0.3125;AMR_AF=0.3516;AFR_AF=0.593;EUR_AF=0.2863;SAS_AF=0.2955;AA=C|||;VT=SNP
7	71306641	rs757746	G	A	100	PASS	AC=1803;AF=0.360024;AN=5008;NS=2504;DP=19355;EAS_AF=0.6349;AMR_AF=0.4035;AFR_AF=0.2368;EUR_AF=0.2813;SAS_AF=0.2935;AA=G|||;VT=SNP
7	71307372	rs987034	C	T	100	PASS	AC=1677;AF=0.334864;AN=5008;NS=2504;DP=21479;EAS_AF=0.3472;AMR_AF=0.3804;AFR_AF=0.1952;EUR_AF=0.3638;SAS_AF=0.4489;AA=C|||;VT=SNP
7	71307587	rs12699099	G	A	100	PASS	AC=1773;AF=0.354034;AN=5008;NS=2504;DP=20797;EAS_AF=0.6329;AMR_AF=0.3948;AFR_AF=0.2216;EUR_AF=0.2823;SAS_AF=0.2904;AA=G|||;VT=SNP
7	71307658	rs12699100	T	C	100	PASS	AC=1769;AF=0.353235;AN=5008;NS=2504;DP=20999;EAS_AF=0.6478;AMR_AF=0.4078;AFR_AF=0.1997;EUR_AF=0.2823;SAS_AF=0.2914;AA=T|||;VT=SNP
7	71308684	rs10950281	T	C	100	PASS	AC=1961;AF=0.391573;AN=5008;NS=2504;DP=22244;EAS_AF=0.3671;AMR_AF=0.4049;AFR_AF=0.3707;EUR_AF=0.3648;SAS_AF=0.4632;AA=T|||;VT=SNP
7	71309140	rs12540791	T	C	100	PASS	AC=1038;AF=0.207268;AN=5008;NS=2504;DP=20682;EAS_AF=0.498;AMR_AF=0.1787;AFR_AF=0.1225;EUR_AF=0.0746;SAS_AF=0.1789;AA=T|||;VT=SNP
7	71309437	rs2190047	C	T	100	PASS	AC=2127;AF=0.42472;AN=5008;NS=2504;DP=20105;EAS_AF=0.3671;AMR_AF=0.4107;AFR_AF=0.5121;EUR_AF=0.3638;SAS_AF=0.4387;AA=C|||;VT=SNP
7	71309574	rs2190048	T	C	100	PASS	AC=1755;AF=0.350439;AN=5008;NS=2504;DP=18375;EAS_AF=0.3671;AMR_AF=0.379;AFR_AF=0.2368;EUR_AF=0.3638;SAS_AF=0.453;AA=T|||;VT=SNP
7	71310246	rs1859554	G	A	100	PASS	AC=1038;AF=0.207268;AN=5008;NS=2504;DP=21962;EAS_AF=0.499;AMR_AF=0.1787;AFR_AF=0.1225;EUR_AF=0.0746;SAS_AF=0.1779;AA=G|||;VT=SNP
7	71310759	rs34058852	T	C	100	PASS	AC=1043;AF=0.208267;AN=5008;NS=2504;DP=17972;EAS_AF=0.499;AMR_AF=0.1787;AFR_AF=0.1256;EUR_AF=0.0746;SAS_AF=0.1789;AA=T|||;VT=SNP
7	71311025	rs6965965	C	G	100	PASS	AC=3470;AF=0.692891;AN=5008;NS=2504;DP=17302;EAS_AF=0.8671;AMR_AF=0.6167;AFR_AF=0.8124;EUR_AF=0.4592;SAS_AF=0.6462;AA=G|||;VT=SNP
7	71311032	rs34038314	G	A	100	PASS	AC=1406;AF=0.280751;AN=5008;NS=2504;DP=17280;EAS_AF=0.5;AMR_AF=0.1974;AFR_AF=0.3896;EUR_AF=0.0746;SAS_AF=0.1789;AA=G|||;VT=SNP
7	71311526	rs2190049	T	C	100	PASS	AC=650;AF=0.129792;AN=5008;NS=2504;DP=14531;EAS_AF=0.1181;AMR_AF=0.2205;AFR_AF=0.0469;EUR_AF=0.2068;SAS_AF=0.1104;AA=T|||;VT=SNP
7	71311612	rs35027961	A	C	100	PASS	AC=3490;AF=0.696885;AN=5008;NS=2504;DP=11567;EAS_AF=0.8671;AMR_AF=0.6225;AFR_AF=0.8177;EUR_AF=0.4592;SAS_AF=0.6554;AA=C|||;VT=SNP
7	71312258	rs13240991	G	C	100	PASS	AC=365;AF=0.0728834;AN=5008;NS=2504;DP=15152;EAS_AF=0.1171;AMR_AF=0.1037;AFR_AF=0.0076;EUR_AF=0.1282;SAS_AF=0.0368;AA=G|||;VT=SNP
7	71312381	rs35412752	T	A	100	PASS	AC=1252;AF=0.25;AN=5008;NS=2504;DP=17035;EAS_AF=0.499;AMR_AF=0.1859;AFR_AF=0.2791;EUR_AF=0.0746;SAS_AF=0.18;AA=T|||;VT=SNP
7	71312500	rs7804471	C	A	100	PASS	AC=3422;AF=0.683307;AN=5008;NS=2504;DP=16146;EAS_AF=0.8661;AMR_AF=0.5922;AFR_AF=0.8116;EUR_AF=0.4364;SAS_AF=0.6401;AA=-|||;VT=SNP
7	71312544	rs66463629	G	A	100	PASS	AC=1247;AF=0.249002;AN=5008;NS=2504;DP=16274;EAS_AF=0.499;AMR_AF=0.183;AFR_AF=0.2663;EUR_AF=0.0746;SAS_AF=0.1943;AA=G|||;VT=SNP
7	71313013	rs2023987	T	C	100	PASS	AC=3492;AF=0.697284;AN=5008;NS=2504;DP=17215;EAS_AF=0.8681;AMR_AF=0.6239;AFR_AF=0.8177;EUR_AF=0.4602;SAS_AF=0.6544;AA=C|||;VT=SNP
7	71314281	rs2023988	C	T	100	PASS	AC=3472;AF=0.693291;AN=5008;NS=2504;DP=17198;EAS_AF=0.8671;AMR_AF=0.6124;AFR_AF=0.8132;EUR_AF=0.4553;SAS_AF=0.6544;AA=T|||;VT=SNP
7	71314864	rs1008516	C	T	100	PASS	AC=649;AF=0.129593;AN=5008;NS=2504;DP=18642;EAS_AF=0.1171;AMR_AF=0.219;AFR_AF=0.0477;EUR_AF=0.2068;SAS_AF=0.1104;AA=C|||;VT=SNP
7	71315611	rs12671022	G	A	100	PASS	AC=1411;AF=0.281749;AN=5008;NS=2504;DP=17487;EAS_AF=0.504;AMR_AF=0.1974;AFR_AF=0.3903;EUR_AF=0.0746;SAS_AF=0.1789;AA=G|||;VT=SNP
7	71317814	rs67740126	T	C	100	PASS	AC=1238;AF=0.247204;AN=5008;NS=2504;DP=16346;EAS_AF=0.505;AMR_AF=0.1844;AFR_AF=0.2655;EUR_AF=0.0746;SAS_AF=0.1789;AA=T|||;VT=SNP
7	71317856	rs62459049	A	G	100	PASS	AC=1813;AF=0.362021;AN=5008;NS=2504;DP=17841;EAS_AF=0.3611;AMR_AF=0.4049;AFR_AF=0.2398;EUR_AF=0.3827;SAS_AF=0.4765;AA=A|||;VT=SNP
7	71318807	rs12699103	C	T	100	PASS	AC=1260;AF=0.251597;AN=5008;NS=2504;DP=16178;EAS_AF=0.506;AMR_AF=0.1873;AFR_AF=0.2791;EUR_AF=0.0755;SAS_AF=0.1789;AA=C|||;VT=SNP
7	71318819	rs117633984	C	T	100	PASS	AC=343;AF=0.0684904;AN=5008;NS=2504;DP=16491;EAS_AF=0.0595;AMR_AF=0.1599;AFR_AF=0.0045;EUR_AF=0.0905;SAS_AF=0.0767;AA=C|||;VT=SNP
7	71318820	rs12699104	G	C	100	PASS	AC=1404;AF=0.280351;AN=5008;NS=2504;DP=16690;EAS_AF=0.506;AMR_AF=0.1988;AFR_AF=0.3812;EUR_AF=0.0765;SAS_AF=0.1789;AA=C|||;VT=SNP
7	71319137	rs62459050	A	G	100	PASS	AC=1643;AF=0.328075;AN=5008;NS=2504;DP=18170;EAS_AF=0.3621;AMR_AF=0.3876;AFR_AF=0.1203;EUR_AF=0.3817;SAS_AF=0.4765;AA=A|||;VT=SNP
7	71319524	rs10950282	T	C	100	PASS	AC=1712;AF=0.341853;AN=5008;NS=2504;DP=20032;EAS_AF=0.3621;AMR_AF=0.402;AFR_AF=0.1694;EUR_AF=0.3757;SAS_AF=0.4765;AA=T|||;VT=SNP
7	71319956	rs12699105	G	A	100	PASS	AC=645;AF=0.128794;AN=5008;NS=2504;DP=20614;EAS_AF=0.1171;AMR_AF=0.2205;AFR_AF=0.0446;EUR_AF=0.2068;SAS_AF=0.1094;AA=G|||;VT=SNP
7	71321075	rs62459051	T	G	100	PASS	AC=1720;AF=0.34345;AN=5008;NS=2504;DP=11730;EAS_AF=0.3641;AMR_AF=0.402;AFR_AF=0.1778;EUR_AF=0.3767;SAS_AF=0.4703;AA=T|||;VT=SNP
7	71323438	rs2867518	A	C	100	PASS	AC=1989;AF=0.397165;AN=5008;NS=2504;DP=18631;EAS_AF=0.2371;AMR_AF=0.3919;AFR_AF=0.5946;EUR_AF=0.4245;SAS_AF=0.271;AA=C|||;VT=SNP
7	71323791	rs11765031	C	T	100	PASS	AC=1945;AF=0.388379;AN=5008;NS=2504;DP=17711;EAS_AF=0.5169;AMR_AF=0.3588;AFR_AF=0.4017;EUR_AF=0.3757;SAS_AF=0.272;AA=T|||;VT=SNP
7	71323906	rs12534200	C	T	100	PASS	AC=606;AF=0.121006;AN=5008;NS=2504;DP=17974;EAS_AF=0.0774;AMR_AF=0.2277;AFR_AF=0.0091;EUR_AF=0.1928;SAS_AF=0.1677;AA=C|||;VT=SNP
7	71324758	rs7806602	C	T	100	PASS	AC=895;AF=0.178714;AN=5008;NS=2504;DP=19516;EAS_AF=0.4018;AMR_AF=0.1859;AFR_AF=0.1589;EUR_AF=0.0736;SAS_AF=0.0787;AA=C|||;VT=SNP
7	71324950	rs11765964	C	T	100	PASS	AC=652;AF=0.130192;AN=5008;NS=2504;DP=19609;EAS_AF=0.122;AMR_AF=0.1369;AFR_AF=0.0809;EUR_AF=0.2177;SAS_AF=0.1104;AA=C|||;VT=SNP
7	71326069	rs67719947	T	C	100	PASS	AC=671;AF=0.133986;AN=5008;NS=2504;DP=21824;EAS_AF=0.4028;AMR_AF=0.1729;AFR_AF=0.0045;EUR_AF=0.0736;SAS_AF=0.0665;AA=T|||;VT=SNP
7	71326222	rs33946733	C	T	100	PASS	AC=1859;AF=0.371206;AN=5008;NS=2504;DP=20371;EAS_AF=0.5238;AMR_AF=0.3329;AFR_AF=0.4705;EUR_AF=0.2913;SAS_AF=0.1892;AA=C|||;VT=SNP
7	71326310	rs57704013	C	G	100	PASS	AC=605;AF=0.120807;AN=5008;NS=2504;DP=21433;EAS_AF=0.122;AMR_AF=0.1354;AFR_AF=0.0461;EUR_AF=0.2177;SAS_AF=0.1104;AA=C|||;VT=SNP
7	71326548	rs11770636	A	G	100	PASS	AC=1859;AF=0.371206;AN=5008;NS=2504;DP=17799;EAS_AF=0.5238;AMR_AF=0.3329;AFR_AF=0.4705;EUR_AF=0.2913;SAS_AF=0.1892;AA=A|||;VT=SNP
7	71327459	rs56317682	T	C	100	PASS	AC=600;AF=0.119808;AN=5008;NS=2504;DP=19497;EAS_AF=0.122;AMR_AF=0.1354;AFR_AF=0.0424;EUR_AF=0.2177;SAS_AF=0.1104;AA=T|||;VT=SNP
7	71327836	rs11763757	C	T	100	PASS	AC=2356;AF=0.470447;AN=5008;NS=2504;DP=19474;EAS_AF=0.6369;AMR_AF=0.3761;AFR_AF=0.6846;EUR_AF=0.2913;SAS_AF=0.2607;AA=T|||;VT=SNP
7	71328068	rs12672393	G	A	100	PASS	AC=626;AF=0.125;AN=5008;NS=2504;DP=18224;EAS_AF=0.3651;AMR_AF=0.1686;AFR_AF=0.0045;EUR_AF=0.0736;SAS_AF=0.0624;AA=G|||;VT=SNP
7	71328117	rs11763822	C	A	100	PASS	AC=600;AF=0.119808;AN=5008;NS=2504;DP=18290;EAS_AF=0.122;AMR_AF=0.1354;AFR_AF=0.0424;EUR_AF=0.2177;SAS_AF=0.1104;AA=C|||;VT=SNP
7	71329225	rs6968074	C	A	100	PASS	AC=959;AF=0.191494;AN=5008;NS=2504;DP=20036;EAS_AF=0.12;AMR_AF=0.147;AFR_AF=0.3094;EUR_AF=0.2177;SAS_AF=0.1104;AA=C|||;VT=SNP
7	71329546	rs12537319	T	C	100	PASS	AC=898;AF=0.179313;AN=5008;NS=2504;DP=21243;EAS_AF=0.4038;AMR_AF=0.1859;AFR_AF=0.1596;EUR_AF=0.0736;SAS_AF=0.0787;AA=T|||;VT=SNP
7	71329879	rs10447536	T	A	100	PASS	AC=693;AF=0.138379;AN=5008;NS=2504;DP=17393;EAS_AF=0.122;AMR_AF=0.1383;AFR_AF=0.1112;EUR_AF=0.2177;SAS_AF=0.1104;AA=T|||;VT=SNP
7	71329988	rs2867519	C	A	100	PASS	AC=2361;AF=0.471446;AN=5008;NS=2504;DP=20304;EAS_AF=0.6389;AMR_AF=0.3818;AFR_AF=0.6846;EUR_AF=0.2913;SAS_AF=0.2597;AA=A|||;VT=SNP
7	71331138	rs34163271	G	A	100	PASS	AC=899;AF=0.179513;AN=5008;NS=2504;DP=12648;EAS_AF=0.4058;AMR_AF=0.1844;AFR_AF=0.1596;EUR_AF=0.0736;SAS_AF=0.0787;AA=G|||;VT=SNP
7	71331490	rs2867520	T	C	100	PASS	AC=4186;AF=0.835863;AN=5008;NS=2504;DP=15659;EAS_AF=0.9851;AMR_AF=0.9006;AFR_AF=0.7262;EUR_AF=0.838;SAS_AF=0.7822;AA=C|||;VT=SNP
7	71332647	rs12536303	C	T	100	PASS	AC=922;AF=0.184105;AN=5008;NS=2504;DP=17856;EAS_AF=0.4058;AMR_AF=0.1844;AFR_AF=0.177;EUR_AF=0.0736;SAS_AF=0.0787;AA=C|||;VT=SNP
7	71332987	rs17424992	T	C	100	PASS	AC=627;AF=0.1252;AN=5008;NS=2504;DP=18146;EAS_AF=0.119;AMR_AF=0.1354;AFR_AF=0.0635;EUR_AF=0.2177;SAS_AF=0.1125;AA=T|||;VT=SNP
7	71333689	rs35490556	A	G	100	PASS	AC=928;AF=0.185304;AN=5008;NS=2504;DP=17108;EAS_AF=0.4087;AMR_AF=0.1844;AFR_AF=0.1793;EUR_AF=0.0736;SAS_AF=0.0787;AA=A|||;VT=SNP
7	71334474	rs2903599	G	C	100	PASS	AC=928;AF=0.185304;AN=5008;NS=2504;DP=17760;EAS_AF=0.4087;AMR_AF=0.1844;AFR_AF=0.1793;EUR_AF=0.0736;SAS_AF=0.0787;AA=G|||;VT=SNP
7	71334822	rs17340451	A	G	100	PASS	AC=976;AF=0.194888;AN=5008;NS=2504;DP=16787;EAS_AF=0.122;AMR_AF=0.1657;AFR_AF=0.3116;EUR_AF=0.2167;SAS_AF=0.1104;AA=G|||;VT=SNP
7	71335075	rs6961118	G	A	100	PASS	AC=1018;AF=0.203275;AN=5008;NS=2504;DP=17517;EAS_AF=0.122;AMR_AF=0.1671;AFR_AF=0.3427;EUR_AF=0.2167;SAS_AF=0.1104;AA=A|||;VT=SNP
7	71335649	rs59411355	A	T	100	PASS	AC=1018;AF=0.203275;AN=5008;NS=2504;DP=17068;EAS_AF=0.122;AMR_AF=0.1671;AFR_AF=0.3427;EUR_AF=0.2167;SAS_AF=0.1104;AA=A|||;VT=SNP
7	71335761	rs17144059	A	T	100	PASS	AC=1020;AF=0.203674;AN=5008;NS=2504;DP=18085;EAS_AF=0.124;AMR_AF=0.1671;AFR_AF=0.3427;EUR_AF=0.2167;SAS_AF=0.1104;AA=A|||;VT=SNP
7	71335827	rs58040485	C	T	100	PASS	AC=1020;AF=0.203674;AN=5008;NS=2504;DP=18595;EAS_AF=0.124;AMR_AF=0.1671;AFR_AF=0.3427;EUR_AF=0.2167;SAS_AF=0.1104;AA=C|||;VT=SNP
7	71335859	rs10242189	G	T	100	PASS	AC=2647;AF=0.528554;AN=5008;NS=2504;DP=18099;EAS_AF=0.5347;AMR_AF=0.4654;AFR_AF=0.7678;EUR_AF=0.5229;SAS_AF=0.2495;AA=T|||;VT=SNP
7	71335961	rs62459053	C	T	100	PASS	AC=330;AF=0.0658946;AN=5008;NS=2504;DP=5566;EAS_AF=0.1151;AMR_AF=0.0159;AFR_AF=0.0023;EUR_AF=0.0268;SAS_AF=0.1769;AA=C|||;VT=SNP
7	71335965	rs57182240	T	C	100	PASS	AC=1020;AF=0.203674;AN=5008;NS=2504;DP=6463;EAS_AF=0.124;AMR_AF=0.1671;AFR_AF=0.3427;EUR_AF=0.2167;SAS_AF=0.1104;AA=C|||;VT=SNP
7	71336068	rs7349979	A	G	100	PASS	AC=1021;AF=0.203874;AN=5008;NS=2504;DP=17049;EAS_AF=0.124;AMR_AF=0.1671;AFR_AF=0.3427;EUR_AF=0.2167;SAS_AF=0.1115;AA=G|||;VT=SNP
7	71336249	rs73185015	A	T	100	PASS	AC=655;AF=0.130791;AN=5008;NS=2504;DP=17012;EAS_AF=0.122;AMR_AF=0.1369;AFR_AF=0.0772;EUR_AF=0.2167;SAS_AF=0.1196;AA=A|||;VT=SNP
7	71336312	rs60408127	A	G	100	PASS	AC=1019;AF=0.203474;AN=5008;NS=2504;DP=16769;EAS_AF=0.124;AMR_AF=0.1671;AFR_AF=0.3427;EUR_AF=0.2157;SAS_AF=0.1104;AA=G|||;VT=SNP
7	71336327	rs34861101	G	A	100	PASS	AC=1020;AF=0.203674;AN=5008;NS=2504;DP=16923;EAS_AF=0.124;AMR_AF=0.1671;AFR_AF=0.3427;EUR_AF=0.2167;SAS_AF=0.1104;AA=G|||;VT=SNP
7	71336463	rs35971359	A	G	100	PASS	AC=1020;AF=0.203674;AN=5008;NS=2504;DP=16355;EAS_AF=0.124;AMR_AF=0.1671;AFR_AF=0.3427;EUR_AF=0.2167;SAS_AF=0.1104;AA=G|||;VT=SNP
7	71336503	rs36068297	A	C	100	PASS	AC=1020;AF=0.203674;AN=5008;NS=2504;DP=17507;EAS_AF=0.124;AMR_AF=0.1671;AFR_AF=0.3427;EUR_AF=0.2167;SAS_AF=0.1104;AA=A|||;VT=SNP
7	71336555	rs35972568	A	G	100	PASS	AC=1020;AF=0.203674;AN=5008;NS=2504;DP=16940;EAS_AF=0.124;AMR_AF=0.1671;AFR_AF=0.3427;EUR_AF=0.2167;SAS_AF=0.1104;AA=G|||;VT=SNP
7	71336681	rs35182247	A	G	100	PASS	AC=1020;AF=0.203674;AN=5008;NS=2504;DP=19571;EAS_AF=0.124;AMR_AF=0.1671;AFR_AF=0.3427;EUR_AF=0.2167;SAS_AF=0.1104;AA=G|||;VT=SNP
7	71336706	rs35591931	A	G	100	PASS	AC=1020;AF=0.203674;AN=5008;NS=2504;DP=19171;EAS_AF=0.124;AMR_AF=0.1671;AFR_AF=0.3427;EUR_AF=0.2167;SAS_AF=0.1104;AA=G|||;VT=SNP
7	71336745	rs35210461	C	G	100	PASS	AC=1020;AF=0.203674;AN=5008;NS=2504;DP=19254;EAS_AF=0.124;AMR_AF=0.1671;AFR_AF=0.3427;EUR_AF=0.2167;SAS_AF=0.1104;AA=C|||;VT=SNP
7	71336886	rs9638637	C	T	100	PASS	AC=2638;AF=0.526757;AN=5008;NS=2504;DP=17543;EAS_AF=0.5337;AMR_AF=0.4539;AFR_AF=0.7678;EUR_AF=0.5229;SAS_AF=0.2495;AA=T|||;VT=SNP
7	71336940	rs58146246	T	C	100	PASS	AC=1020;AF=0.203674;AN=5008;NS=2504;DP=19654;EAS_AF=0.124;AMR_AF=0.1671;AFR_AF=0.3427;EUR_AF=0.2167;SAS_AF=0.1104;AA=T|||;VT=SNP
7	71337003	rs57324681	C	G	100	PASS	AC=1020;AF=0.203674;AN=5008;NS=2504;DP=20132;EAS_AF=0.124;AMR_AF=0.1671;AFR_AF=0.3427;EUR_AF=0.2167;SAS_AF=0.1104;AA=G|||;VT=SNP
7	71337654	rs11771138	A	G	100	PASS	AC=1020;AF=0.203674;AN=5008;NS=2504;DP=15908;EAS_AF=0.124;AMR_AF=0.1671;AFR_AF=0.3427;EUR_AF=0.2167;SAS_AF=0.1104;AA=A|||;VT=SNP
7	71337740	rs34799278	G	A	100	PASS	AC=1020;AF=0.203674;AN=5008;NS=2504;DP=14994;EAS_AF=0.124;AMR_AF=0.1671;AFR_AF=0.3427;EUR_AF=0.2167;SAS_AF=0.1104;AA=A|||;VT=SNP
7	71337767	rs56890305	T	G	100	PASS	AC=1020;AF=0.203674;AN=5008;NS=2504;DP=15051;EAS_AF=0.124;AMR_AF=0.1671;AFR_AF=0.3427;EUR_AF=0.2167;SAS_AF=0.1104;AA=T|||;VT=SNP
7	71338202	rs59305596	A	G	100	PASS	AC=674;AF=0.134585;AN=5008;NS=2504;DP=14761;EAS_AF=0.4077;AMR_AF=0.17;AFR_AF=0.0045;EUR_AF=0.0736;SAS_AF=0.0665;AA=A|||;VT=SNP
7	71338262	rs6948935	G	C	100	PASS	AC=1021;AF=0.203874;AN=5008;NS=2504;DP=14431;EAS_AF=0.124;AMR_AF=0.1671;AFR_AF=0.3427;EUR_AF=0.2167;SAS_AF=0.1115;AA=G|||;VT=SNP
7	71338284	rs73185028	C	T	100	PASS	AC=1022;AF=0.204073;AN=5008;NS=2504;DP=14858;EAS_AF=0.124;AMR_AF=0.1671;AFR_AF=0.3434;EUR_AF=0.2167;SAS_AF=0.1115;AA=C|||;VT=SNP
7	71338414	rs6969870	A	G	100	PASS	AC=1021;AF=0.203874;AN=5008;NS=2504;DP=17276;EAS_AF=0.124;AMR_AF=0.1671;AFR_AF=0.3427;EUR_AF=0.2167;SAS_AF=0.1115;AA=A|||;VT=SNP
7	71338530	rs17340639	G	A	100	PASS	AC=643;AF=0.128395;AN=5008;NS=2504;DP=17763;EAS_AF=0.122;AMR_AF=0.1369;AFR_AF=0.0741;EUR_AF=0.2167;SAS_AF=0.1115;AA=G|||;VT=SNP
7	71339069	rs6460693	A	G	100	PASS	AC=2230;AF=0.445288;AN=5008;NS=2504;DP=13411;EAS_AF=0.5317;AMR_AF=0.3617;AFR_AF=0.73;EUR_AF=0.2903;SAS_AF=0.1902;AA=G|||;VT=SNP
7	71339117	rs13229166	G	A	100	PASS	AC=927;AF=0.185104;AN=5008;NS=2504;DP=14251;EAS_AF=0.4077;AMR_AF=0.1844;AFR_AF=0.1793;EUR_AF=0.0736;SAS_AF=0.0787;AA=G|||;VT=SNP
7	71339304	rs56341267	C	T	100	PASS	AC=643;AF=0.128395;AN=5008;NS=2504;DP=14473;EAS_AF=0.122;AMR_AF=0.1369;AFR_AF=0.0741;EUR_AF=0.2167;SAS_AF=0.1115;AA=C|||;VT=SNP
7	71339346	rs13230356	C	T	100	PASS	AC=1021;AF=0.203874;AN=5008;NS=2504;DP=17718;EAS_AF=0.124;AMR_AF=0.1671;AFR_AF=0.3427;EUR_AF=0.2167;SAS_AF=0.1115;AA=C|||;VT=SNP
7	71339373	rs11773010	A	C	100	PASS	AC=643;AF=0.128395;AN=5008;NS=2504;DP=19366;EAS_AF=0.122;AMR_AF=0.1369;AFR_AF=0.0741;EUR_AF=0.2167;SAS_AF=0.1115;AA=A|||;VT=SNP
7	71339710	rs17144069	C	T	100	PASS	AC=927;AF=0.185104;AN=5008;NS=2504;DP=18504;EAS_AF=0.4077;AMR_AF=0.1844;AFR_AF=0.1793;EUR_AF=0.0736;SAS_AF=0.0787;AA=C|||;VT=SNP
7	71339743	rs67293403	G	A	100	PASS	AC=642;AF=0.128195;AN=5008;NS=2504;DP=17545;EAS_AF=0.122;AMR_AF=0.1369;AFR_AF=0.0741;EUR_AF=0.2157;SAS_AF=0.1115;AA=G|||;VT=SNP
7	71339763	rs67473470	G	A	100	PASS	AC=904;AF=0.180511;AN=5008;NS=2504;DP=17226;EAS_AF=0.124;AMR_AF=0.1585;AFR_AF=0.2595;EUR_AF=0.2157;SAS_AF=0.1115;AA=G|||;VT=SNP
7	71340027	rs67943706	A	G	100	PASS	AC=911;AF=0.181909;AN=5008;NS=2504;DP=15876;EAS_AF=0.124;AMR_AF=0.1585;AFR_AF=0.2648;EUR_AF=0.2157;SAS_AF=0.1115;AA=G|||;VT=SNP
7	71340339	rs4719181	C	T	100	PASS	AC=963;AF=0.192292;AN=5008;NS=2504;DP=18424;EAS_AF=0.4058;AMR_AF=0.1859;AFR_AF=0.2073;EUR_AF=0.0736;SAS_AF=0.0787;AA=C|||;VT=SNP
7	71341808	rs7785844	A	C	100	PASS	AC=2653;AF=0.529752;AN=5008;NS=2504;DP=16799;EAS_AF=0.5288;AMR_AF=0.4712;AFR_AF=0.7648;EUR_AF=0.5258;SAS_AF=0.2587;AA=C|||;VT=SNP
7	71342066	rs35296889	G	C	100	PASS	AC=939;AF=0.1875;AN=5008;NS=2504;DP=17349;EAS_AF=0.4067;AMR_AF=0.1859;AFR_AF=0.1815;EUR_AF=0.0736;SAS_AF=0.0879;AA=G|||;VT=SNP
7	71342518	rs4719182	C	T	100	PASS	AC=993;AF=0.198283;AN=5008;NS=2504;DP=12948;EAS_AF=0.4077;AMR_AF=0.1729;AFR_AF=0.2284;EUR_AF=0.0736;SAS_AF=0.0879;AA=T|||;VT=SNP
7	71342899	rs4719183	T	C	100	PASS	AC=939;AF=0.1875;AN=5008;NS=2504;DP=17399;EAS_AF=0.4067;AMR_AF=0.1859;AFR_AF=0.1815;EUR_AF=0.0736;SAS_AF=0.0879;AA=T|||;VT=SNP
7	71343194	rs12699108	A	G	100	PASS	AC=1001;AF=0.19988;AN=5008;NS=2504;DP=20185;EAS_AF=0.4077;AMR_AF=0.1844;AFR_AF=0.2284;EUR_AF=0.0736;SAS_AF=0.0879;AA=G|||;VT=SNP
7	71343727	rs17144079	G	C	100	PASS	AC=944;AF=0.188498;AN=5008;NS=2504;DP=22116;EAS_AF=0.4067;AMR_AF=0.1744;AFR_AF=0.1914;EUR_AF=0.0736;SAS_AF=0.0879;AA=C|||;VT=SNP
7	71344110	rs55832140	T	C	100	PASS	AC=666;AF=0.132987;AN=5008;NS=2504;DP=20024;EAS_AF=0.1161;AMR_AF=0.1441;AFR_AF=0.0666;EUR_AF=0.2485;SAS_AF=0.1135;AA=T|||;VT=SNP
7	71344357	rs12699109	T	C	100	PASS	AC=1331;AF=0.265775;AN=5008;NS=2504;DP=17100;EAS_AF=0.4087;AMR_AF=0.2118;AFR_AF=0.4622;EUR_AF=0.0746;SAS_AF=0.0879;AA=C|||;VT=SNP
7	71344395	rs12699110	A	G	100	PASS	AC=941;AF=0.187899;AN=5008;NS=2504;DP=18033;EAS_AF=0.4067;AMR_AF=0.1859;AFR_AF=0.1831;EUR_AF=0.0736;SAS_AF=0.0879;AA=G|||;VT=SNP
7	71346527	rs12699111	A	C	100	PASS	AC=941;AF=0.187899;AN=5008;NS=2504;DP=20686;EAS_AF=0.4058;AMR_AF=0.1715;AFR_AF=0.1914;EUR_AF=0.0736;SAS_AF=0.0879;AA=C|||;VT=SNP
7	71346806	rs35316447	C	A	100	PASS	AC=941;AF=0.187899;AN=5008;NS=2504;DP=20222;EAS_AF=0.4058;AMR_AF=0.1715;AFR_AF=0.1914;EUR_AF=0.0736;SAS_AF=0.0879;AA=C|||;VT=SNP
7	71347537	rs13230689	T	G	100	PASS	AC=936;AF=0.186901;AN=5008;NS=2504;DP=19253;EAS_AF=0.4067;AMR_AF=0.183;AFR_AF=0.1808;EUR_AF=0.0736;SAS_AF=0.0879;AA=T|||;VT=SNP
7	71348256	rs66494751	A	G	100	PASS	AC=667;AF=0.133187;AN=5008;NS=2504;DP=18580;EAS_AF=0.119;AMR_AF=0.1441;AFR_AF=0.0651;EUR_AF=0.2495;SAS_AF=0.1125;AA=A|||;VT=SNP
7	71348320	rs74301514	A	G	100	PASS	AC=1002;AF=0.20008;AN=5008;NS=2504;DP=20008;EAS_AF=0.4087;AMR_AF=0.1844;AFR_AF=0.2284;EUR_AF=0.0736;SAS_AF=0.0879;AA=G|||;VT=SNP
7	71348437	rs17137575	C	T	100	PASS	AC=952;AF=0.190096;AN=5008;NS=2504;DP=22890;EAS_AF=0.4067;AMR_AF=0.183;AFR_AF=0.1914;EUR_AF=0.0736;SAS_AF=0.09;AA=T|||;VT=SNP
7	71348751	rs71551228	T	A	100	PASS	AC=936;AF=0.186901;AN=5008;NS=2504;DP=21707;EAS_AF=0.4067;AMR_AF=0.183;AFR_AF=0.1808;EUR_AF=0.0736;SAS_AF=0.0879;AA=T|||;VT=SNP
7	71348841	rs35341095	T	C	100	PASS	AC=795;AF=0.158746;AN=5008;NS=2504;DP=21159;EAS_AF=0.3581;AMR_AF=0.0533;AFR_AF=0.1793;EUR_AF=0.0736;SAS_AF=0.0879;AA=T|||;VT=SNP
7	71348925	rs35708009	A	G	100	PASS	AC=1001;AF=0.19988;AN=5008;NS=2504;DP=19476;EAS_AF=0.4087;AMR_AF=0.183;AFR_AF=0.2284;EUR_AF=0.0736;SAS_AF=0.0879;AA=a|||;VT=SNP
7	71349142	rs35066942	T	C	100	PASS	AC=1003;AF=0.20028;AN=5008;NS=2504;DP=17427;EAS_AF=0.4087;AMR_AF=0.1873;AFR_AF=0.2277;EUR_AF=0.0736;SAS_AF=0.0879;AA=C|||;VT=SNP
7	71349229	rs12530530	C	A	100	PASS	AC=952;AF=0.190096;AN=5008;NS=2504;DP=17019;EAS_AF=0.4067;AMR_AF=0.1859;AFR_AF=0.1914;EUR_AF=0.0736;SAS_AF=0.0879;AA=C|||;VT=SNP
7	71349870	rs12668764	A	T	100	PASS	AC=1003;AF=0.20028;AN=5008;NS=2504;DP=15588;EAS_AF=0.4077;AMR_AF=0.1873;AFR_AF=0.2277;EUR_AF=0.0746;SAS_AF=0.0879;AA=T|||;VT=SNP
7	71349887	rs12669224	T	C	100	PASS	AC=1002;AF=0.20008;AN=5008;NS=2504;DP=15636;EAS_AF=0.4077;AMR_AF=0.1873;AFR_AF=0.2277;EUR_AF=0.0736;SAS_AF=0.0879;AA=C|||;VT=SNP
7	71350140	rs115454838	T	C	100	PASS	AC=1002;AF=0.20008;AN=5008;NS=2504;DP=18133;EAS_AF=0.4077;AMR_AF=0.1873;AFR_AF=0.2277;EUR_AF=0.0736;SAS_AF=0.0879;AA=T|||;VT=SNP
7	71350176	rs75686221	G	A	100	PASS	AC=1003;AF=0.20028;AN=5008;NS=2504;DP=16305;EAS_AF=0.4087;AMR_AF=0.1873;AFR_AF=0.2277;EUR_AF=0.0736;SAS_AF=0.0879;AA=G|||;VT=SNP
7	71350197	rs79138155	T	C	100	PASS	AC=1003;AF=0.20028;AN=5008;NS=2504;DP=16191;EAS_AF=0.4087;AMR_AF=0.1873;AFR_AF=0.2277;EUR_AF=0.0736;SAS_AF=0.0879;AA=C|||;VT=SNP
7	71350247	rs71551229	T	C	100	PASS	AC=938;AF=0.1873;AN=5008;NS=2504;DP=15835;EAS_AF=0.4058;AMR_AF=0.1859;AFR_AF=0.1815;EUR_AF=0.0736;SAS_AF=0.0879;AA=T|||;VT=SNP
7	71350569	rs13239349	A	G	100	PASS	AC=1004;AF=0.200479;AN=5008;NS=2504;DP=18268;EAS_AF=0.4077;AMR_AF=0.1873;AFR_AF=0.2292;EUR_AF=0.0736;SAS_AF=0.0879;AA=G|||;VT=SNP
7	71350685	rs13224623	G	A	100	PASS	AC=1004;AF=0.200479;AN=5008;NS=2504;DP=19063;EAS_AF=0.4077;AMR_AF=0.1873;AFR_AF=0.2292;EUR_AF=0.0736;SAS_AF=0.0879;AA=A|||;VT=SNP
7	71350852	rs13227550	G	T	100	PASS	AC=941;AF=0.187899;AN=5008;NS=2504;DP=18375;EAS_AF=0.4058;AMR_AF=0.1715;AFR_AF=0.1914;EUR_AF=0.0736;SAS_AF=0.0879;AA=G|||;VT=SNP
7	71350938	rs17137582	T	C	100	PASS	AC=1007;AF=0.201078;AN=5008;NS=2504;DP=19785;EAS_AF=0.4087;AMR_AF=0.1873;AFR_AF=0.2307;EUR_AF=0.0736;SAS_AF=0.0879;AA=C|||;VT=SNP
7	71351293	rs78776884	C	T	100	PASS	AC=928;AF=0.185304;AN=5008;NS=2504;DP=18037;EAS_AF=0.4058;AMR_AF=0.1744;AFR_AF=0.1808;EUR_AF=0.0736;SAS_AF=0.0869;AA=C|||;VT=SNP
7	71352103	rs17144084	C	T	100	PASS	AC=2161;AF=0.43151;AN=5008;NS=2504;DP=18574;EAS_AF=0.5238;AMR_AF=0.3501;AFR_AF=0.6959;EUR_AF=0.2873;SAS_AF=0.1851;AA=T|||;VT=SNP
7	71352311	rs56251697	G	A	100	PASS	AC=930;AF=0.185703;AN=5008;NS=2504;DP=18898;EAS_AF=0.4058;AMR_AF=0.1744;AFR_AF=0.1815;EUR_AF=0.0746;SAS_AF=0.0869;AA=G|||;VT=SNP
7	71353375	rs75257575	C	G	100	PASS	AC=944;AF=0.188498;AN=5008;NS=2504;DP=15097;EAS_AF=0.4058;AMR_AF=0.1758;AFR_AF=0.1921;EUR_AF=0.0736;SAS_AF=0.0869;AA=G|||;VT=SNP
7	71353975	rs11769248	T	C	100	PASS	AC=606;AF=0.121006;AN=5008;NS=2504;DP=20204;EAS_AF=0.0962;AMR_AF=0.1398;AFR_AF=0.0764;EUR_AF=0.2137;SAS_AF=0.0982;AA=T|||;VT=SNP
7	71354024	rs17144089	T	A	100	PASS	AC=950;AF=0.189696;AN=5008;NS=2504;DP=17973;EAS_AF=0.4058;AMR_AF=0.1844;AFR_AF=0.1921;EUR_AF=0.0736;SAS_AF=0.0869;AA=A|||;VT=SNP
7	71354394	rs71551230	C	T	100	PASS	AC=935;AF=0.186701;AN=5008;NS=2504;DP=16615;EAS_AF=0.4058;AMR_AF=0.1844;AFR_AF=0.1808;EUR_AF=0.0736;SAS_AF=0.0869;AA=C|||;VT=SNP
7	71354444	rs71551231	C	A	100	PASS	AC=948;AF=0.189297;AN=5008;NS=2504;DP=14636;EAS_AF=0.4058;AMR_AF=0.1816;AFR_AF=0.1921;EUR_AF=0.0736;SAS_AF=0.0869;AA=C|||;VT=SNP
7	71354652	rs60530198	C	T	100	PASS	AC=2116;AF=0.422524;AN=5008;NS=2504;DP=16599;EAS_AF=0.505;AMR_AF=0.3516;AFR_AF=0.7005;EUR_AF=0.2555;SAS_AF=0.184;AA=T|||;VT=SNP
7	71354832	rs76700477	T	C	100	PASS	AC=935;AF=0.186701;AN=5008;NS=2504;DP=17588;EAS_AF=0.4058;AMR_AF=0.1844;AFR_AF=0.1808;EUR_AF=0.0736;SAS_AF=0.0869;AA=-|||;VT=SNP
7	71354944	rs71551232	T	C	100	PASS	AC=944;AF=0.188498;AN=5008;NS=2504;DP=14185;EAS_AF=0.4058;AMR_AF=0.1844;AFR_AF=0.1868;EUR_AF=0.0736;SAS_AF=0.0879;AA=C|||;VT=SNP
7	71355295	rs721235	A	G	100	PASS	AC=936;AF=0.186901;AN=5008;NS=2504;DP=17159;EAS_AF=0.4058;AMR_AF=0.1844;AFR_AF=0.1808;EUR_AF=0.0746;SAS_AF=0.0869;AA=A|||;VT=SNP
7	71355428	rs11766067	C	G	100	PASS	AC=588;AF=0.117412;AN=5008;NS=2504;DP=17140;EAS_AF=0.0962;AMR_AF=0.1383;AFR_AF=0.0635;EUR_AF=0.2137;SAS_AF=0.0982;AA=C|||;VT=SNP
7	71356010	rs10950284	A	G	100	PASS	AC=2138;AF=0.426917;AN=5008;NS=2504;DP=17636;EAS_AF=0.504;AMR_AF=0.3487;AFR_AF=0.6952;EUR_AF=0.2863;SAS_AF=0.1851;AA=G|||;VT=SNP
7	71356361	rs17137587	A	T	100	PASS	AC=926;AF=0.184904;AN=5008;NS=2504;DP=17628;EAS_AF=0.4058;AMR_AF=0.1729;AFR_AF=0.18;EUR_AF=0.0736;SAS_AF=0.0869;AA=A|||;VT=SNP
7	71356487	rs7776793	C	T	100	PASS	AC=1189;AF=0.23742;AN=5008;NS=2504;DP=18595;EAS_AF=0.0982;AMR_AF=0.1744;AFR_AF=0.4985;EUR_AF=0.2127;SAS_AF=0.0982;AA=C|||;VT=SNP
7	71356505	rs7795294	A	G	100	PASS	AC=2138;AF=0.426917;AN=5008;NS=2504;DP=19001;EAS_AF=0.504;AMR_AF=0.3487;AFR_AF=0.6952;EUR_AF=0.2863;SAS_AF=0.1851;AA=a|||;VT=SNP
7	71356574	rs7795444	A	G	100	PASS	AC=2191;AF=0.4375;AN=5008;NS=2504;DP=20957;EAS_AF=0.5069;AMR_AF=0.3501;AFR_AF=0.7322;EUR_AF=0.2863;SAS_AF=0.1851;AA=G|||;VT=SNP
7	71356587	rs7811694	G	A	100	PASS	AC=2138;AF=0.426917;AN=5008;NS=2504;DP=20612;EAS_AF=0.504;AMR_AF=0.3487;AFR_AF=0.6952;EUR_AF=0.2863;SAS_AF=0.1851;AA=A|||;VT=SNP
7	71356667	rs78353775	G	A	100	PASS	AC=949;AF=0.189497;AN=5008;NS=2504;DP=18561;EAS_AF=0.4058;AMR_AF=0.1744;AFR_AF=0.1967;EUR_AF=0.0736;SAS_AF=0.0869;AA=G|||;VT=SNP
7	71356735	rs7812085	T	C	100	PASS	AC=2138;AF=0.426917;AN=5008;NS=2504;DP=16349;EAS_AF=0.504;AMR_AF=0.3487;AFR_AF=0.6952;EUR_AF=0.2863;SAS_AF=0.1851;AA=C|||;VT=SNP
7	71357244	rs12670326	T	C	100	PASS	AC=948;AF=0.189297;AN=5008;NS=2504;DP=17273;EAS_AF=0.4048;AMR_AF=0.1758;AFR_AF=0.1967;EUR_AF=0.0736;SAS_AF=0.0859;AA=T|||;VT=SNP
7	71357373	rs4719184	G	T	100	PASS	AC=947;AF=0.189097;AN=5008;NS=2504;DP=15476;EAS_AF=0.4048;AMR_AF=0.1744;AFR_AF=0.1967;EUR_AF=0.0726;SAS_AF=0.0869;AA=G|||;VT=SNP
7	71357421	rs4717617	A	C	100	PASS	AC=924;AF=0.184505;AN=5008;NS=2504;DP=14080;EAS_AF=0.4048;AMR_AF=0.1729;AFR_AF=0.18;EUR_AF=0.0726;SAS_AF=0.0869;AA=A|||;VT=SNP
7	71357444	rs4719185	G	A	100	PASS	AC=923;AF=0.184305;AN=5008;NS=2504;DP=13599;EAS_AF=0.4048;AMR_AF=0.1715;AFR_AF=0.18;EUR_AF=0.0726;SAS_AF=0.0869;AA=G|||;VT=SNP
7	71357537	rs6956808	G	A	100	PASS	AC=1066;AF=0.212859;AN=5008;NS=2504;DP=16197;EAS_AF=0.0982;AMR_AF=0.1643;AFR_AF=0.4357;EUR_AF=0.1809;SAS_AF=0.0971;AA=G|||;VT=SNP
7	71358247	rs34774403	T	C	100	PASS	AC=2201;AF=0.439497;AN=5008;NS=2504;DP=17970;EAS_AF=0.5069;AMR_AF=0.3631;AFR_AF=0.7322;EUR_AF=0.2873;SAS_AF=0.1851;AA=C|||;VT=SNP
7	71358249	rs12154985	T	C	100	PASS	AC=2151;AF=0.429513;AN=5008;NS=2504;DP=18128;EAS_AF=0.5069;AMR_AF=0.3617;AFR_AF=0.6952;EUR_AF=0.2873;SAS_AF=0.1851;AA=G|||;VT=SNP
7	71358782	rs17144092	T	C	100	PASS	AC=953;AF=0.190296;AN=5008;NS=2504;DP=19491;EAS_AF=0.4058;AMR_AF=0.1758;AFR_AF=0.1989;EUR_AF=0.0736;SAS_AF=0.0869;AA=C|||;VT=SNP
7	71359454	rs2051883	G	A	100	PASS	AC=1159;AF=0.23143;AN=5008;NS=2504;DP=16785;EAS_AF=0.0982;AMR_AF=0.1729;AFR_AF=0.4766;EUR_AF=0.2127;SAS_AF=0.0982;AA=G|||;VT=SNP
7	71359521	rs6967264	G	A	100	PASS	AC=1107;AF=0.221046;AN=5008;NS=2504;DP=17314;EAS_AF=0.0982;AMR_AF=0.1715;AFR_AF=0.438;EUR_AF=0.2127;SAS_AF=0.0982;AA=G|||;VT=SNP
7	71359708	rs2051884	G	A	100	PASS	AC=1068;AF=0.213259;AN=5008;NS=2504;DP=17409;EAS_AF=0.0992;AMR_AF=0.1628;AFR_AF=0.4372;EUR_AF=0.1809;SAS_AF=0.0971;AA=G|||;VT=SNP
7	71359711	rs34141892	G	T	100	PASS	AC=950;AF=0.189696;AN=5008;NS=2504;DP=17454;EAS_AF=0.4048;AMR_AF=0.1744;AFR_AF=0.1989;EUR_AF=0.0726;SAS_AF=0.0869;AA=T|||;VT=SNP
7	71360509	rs2158656	C	G	100	PASS	AC=1120;AF=0.223642;AN=5008;NS=2504;DP=18003;EAS_AF=0.0982;AMR_AF=0.1643;AFR_AF=0.4758;EUR_AF=0.1819;SAS_AF=0.0971;AA=C|||;VT=SNP
7	71360649	rs2051885	C	T	100	PASS	AC=2111;AF=0.421526;AN=5008;NS=2504;DP=18824;EAS_AF=0.503;AMR_AF=0.3487;AFR_AF=0.6755;EUR_AF=0.2863;SAS_AF=0.1851;AA=T|||;VT=SNP
7	71361036	rs6460694	T	C	100	PASS	AC=2127;AF=0.42472;AN=5008;NS=2504;DP=20338;EAS_AF=0.5069;AMR_AF=0.3617;AFR_AF=0.677;EUR_AF=0.2873;SAS_AF=0.1851;AA=t|||;VT=SNP
7	71361261	rs726469	T	C	100	PASS	AC=1169;AF=0.233427;AN=5008;NS=2504;DP=18129;EAS_AF=0.0982;AMR_AF=0.1758;AFR_AF=0.4818;EUR_AF=0.2137;SAS_AF=0.0982;AA=C|||;VT=SNP
7	71361533	rs2867522	G	A	100	PASS	AC=2110;AF=0.421326;AN=5008;NS=2504;DP=20772;EAS_AF=0.503;AMR_AF=0.3487;AFR_AF=0.6747;EUR_AF=0.2863;SAS_AF=0.1851;AA=A|||;VT=SNP
7	71361584	rs769022	G	A	100	PASS	AC=870;AF=0.173722;AN=5008;NS=2504;DP=19973;EAS_AF=0.0982;AMR_AF=0.1599;AFR_AF=0.2648;EUR_AF=0.2127;SAS_AF=0.0982;AA=G|||;VT=SNP
7	71362133	rs55748356	A	G	100	PASS	AC=932;AF=0.186102;AN=5008;NS=2504;DP=17703;EAS_AF=0.4058;AMR_AF=0.1758;AFR_AF=0.1831;EUR_AF=0.0726;SAS_AF=0.0879;AA=A|||;VT=SNP
7	71362200	rs6946044	C	A	100	PASS	AC=1091;AF=0.217851;AN=5008;NS=2504;DP=17629;EAS_AF=0.0962;AMR_AF=0.147;AFR_AF=0.4728;EUR_AF=0.172;SAS_AF=0.0961;AA=c|||;VT=SNP
7	71363049	rs59902136	A	G	100	PASS	AC=1017;AF=0.203075;AN=5008;NS=2504;DP=12621;EAS_AF=0.4018;AMR_AF=0.0432;AFR_AF=0.3306;EUR_AF=0.0606;SAS_AF=0.0859;AA=A|||;VT=SNP
7	71363230	rs71551234	G	A	100	PASS	AC=746;AF=0.148962;AN=5008;NS=2504;DP=14875;EAS_AF=0.4028;AMR_AF=0.0288;AFR_AF=0.1331;EUR_AF=0.0606;SAS_AF=0.0849;AA=G|||;VT=SNP
7	71363246	rs146176589	C	A	100	PASS	AC=746;AF=0.148962;AN=5008;NS=2504;DP=15566;EAS_AF=0.4028;AMR_AF=0.0288;AFR_AF=0.1331;EUR_AF=0.0606;SAS_AF=0.0849;AA=C|||;VT=SNP
7	71363656	rs13241833	A	G	100	PASS	AC=746;AF=0.148962;AN=5008;NS=2504;DP=19524;EAS_AF=0.4028;AMR_AF=0.0288;AFR_AF=0.1331;EUR_AF=0.0606;SAS_AF=0.0849;AA=a|||;VT=SNP
7	71364797	rs34603271	G	A	100	PASS	AC=891;AF=0.177915;AN=5008;NS=2504;DP=16877;EAS_AF=0.4028;AMR_AF=0.0389;AFR_AF=0.2368;EUR_AF=0.0606;SAS_AF=0.0859;AA=A|||;VT=SNP
7	71365984	rs61202888	A	G	100	PASS	AC=889;AF=0.177516;AN=5008;NS=2504;DP=18485;EAS_AF=0.4028;AMR_AF=0.0389;AFR_AF=0.236;EUR_AF=0.0606;SAS_AF=0.0849;AA=G|||;VT=SNP
7	71366055	rs6966229	G	A	100	PASS	AC=1720;AF=0.34345;AN=5008;NS=2504;DP=17990;EAS_AF=0.501;AMR_AF=0.1988;AFR_AF=0.4932;EUR_AF=0.2485;SAS_AF=0.1789;AA=A|||;VT=SNP
7	71366237	rs61692774	A	G	100	PASS	AC=740;AF=0.147764;AN=5008;NS=2504;DP=17166;EAS_AF=0.4028;AMR_AF=0.0288;AFR_AF=0.1286;EUR_AF=0.0606;SAS_AF=0.0849;AA=A|||;VT=SNP
7	71366260	rs73362196	T	C	100	PASS	AC=867;AF=0.173123;AN=5008;NS=2504;DP=16713;EAS_AF=0.4028;AMR_AF=0.0375;AFR_AF=0.2201;EUR_AF=0.0606;SAS_AF=0.0849;AA=T|||;VT=SNP
7	71366745	rs2214747	G	A	100	PASS	AC=1715;AF=0.342452;AN=5008;NS=2504;DP=16538;EAS_AF=0.499;AMR_AF=0.1974;AFR_AF=0.4917;EUR_AF=0.2485;SAS_AF=0.1789;AA=A|||;VT=SNP
7	71367437	rs6976024	A	G	100	PASS	AC=1775;AF=0.354433;AN=5008;NS=2504;DP=16951;EAS_AF=0.503;AMR_AF=0.2003;AFR_AF=0.5325;EUR_AF=0.2485;SAS_AF=0.1789;AA=a|||;VT=SNP
7	71367824	rs6959613	G	T	100	PASS	AC=1707;AF=0.340855;AN=5008;NS=2504;DP=14831;EAS_AF=0.498;AMR_AF=0.1974;AFR_AF=0.4864;EUR_AF=0.2485;SAS_AF=0.1789;AA=g|||;VT=SNP
7	71368346	rs56021743	A	G	100	PASS	AC=746;AF=0.148962;AN=5008;NS=2504;DP=14987;EAS_AF=0.4028;AMR_AF=0.0303;AFR_AF=0.1324;EUR_AF=0.0606;SAS_AF=0.0849;AA=A|||;VT=SNP
7	71368385	rs56139620	A	G	100	PASS	AC=884;AF=0.176518;AN=5008;NS=2504;DP=15914;EAS_AF=0.4028;AMR_AF=0.0389;AFR_AF=0.2322;EUR_AF=0.0606;SAS_AF=0.0849;AA=A|||;VT=SNP
7	71368865	rs6965098	G	A	100	PASS	AC=825;AF=0.164736;AN=5008;NS=2504;DP=18564;EAS_AF=0.0972;AMR_AF=0.1585;AFR_AF=0.2542;EUR_AF=0.1879;SAS_AF=0.0941;AA=G|||;VT=SNP
7	71369043	rs2107880	T	G	100	PASS	AC=1714;AF=0.342252;AN=5008;NS=2504;DP=19289;EAS_AF=0.503;AMR_AF=0.1974;AFR_AF=0.4871;EUR_AF=0.2495;SAS_AF=0.1789;AA=G|||;VT=SNP
7	71369646	rs61687549	T	C	100	PASS	AC=746;AF=0.148962;AN=5008;NS=2504;DP=18324;EAS_AF=0.4018;AMR_AF=0.0303;AFR_AF=0.1331;EUR_AF=0.0606;SAS_AF=0.0849;AA=T|||;VT=SNP
7	71369834	rs61688132	G	A	100	PASS	AC=894;AF=0.178514;AN=5008;NS=2504;DP=19426;EAS_AF=0.4018;AMR_AF=0.0403;AFR_AF=0.2398;EUR_AF=0.0606;SAS_AF=0.0849;AA=g|||;VT=SNP
7	71370009	rs57266099	T	C	100	PASS	AC=771;AF=0.153954;AN=5008;NS=2504;DP=15115;EAS_AF=0.4018;AMR_AF=0.0317;AFR_AF=0.1513;EUR_AF=0.0606;SAS_AF=0.0849;AA=C|||;VT=SNP
7	71370086	rs1986017	A	G	100	PASS	AC=1757;AF=0.350839;AN=5008;NS=2504;DP=14067;EAS_AF=0.499;AMR_AF=0.2089;AFR_AF=0.4932;EUR_AF=0.2793;SAS_AF=0.18;AA=G|||;VT=SNP
7	71370132	rs10215454	C	T	100	PASS	AC=429;AF=0.0856629;AN=5008;NS=2504;DP=13553;EAS_AF=0.002;AMR_AF=0.121;AFR_AF=0.031;EUR_AF=0.2396;SAS_AF=0.0624;AA=C|||;VT=SNP
7	71370143	rs13231789	T	C	100	PASS	AC=771;AF=0.153954;AN=5008;NS=2504;DP=13189;EAS_AF=0.4018;AMR_AF=0.0317;AFR_AF=0.1513;EUR_AF=0.0606;SAS_AF=0.0849;AA=C|||;VT=SNP
7	71370217	rs12699112	C	A	100	PASS	AC=762;AF=0.152157;AN=5008;NS=2504;DP=15237;EAS_AF=0.4018;AMR_AF=0.0303;AFR_AF=0.1452;EUR_AF=0.0606;SAS_AF=0.0849;AA=C|||;VT=SNP
7	71370389	rs6958157	T	G	100	PASS	AC=1755;AF=0.350439;AN=5008;NS=2504;DP=14245;EAS_AF=0.497;AMR_AF=0.2089;AFR_AF=0.4932;EUR_AF=0.2793;SAS_AF=0.18;AA=G|||;VT=SNP
7	71370897	rs13232386	A	C	100	PASS	AC=772;AF=0.154153;AN=5008;NS=2504;DP=21306;EAS_AF=0.4018;AMR_AF=0.0317;AFR_AF=0.1513;EUR_AF=0.0606;SAS_AF=0.0859;AA=C|||;VT=SNP
7	71371156	rs13235673	T	A	100	PASS	AC=771;AF=0.153954;AN=5008;NS=2504;DP=21095;EAS_AF=0.4018;AMR_AF=0.0317;AFR_AF=0.1513;EUR_AF=0.0606;SAS_AF=0.0849;AA=A|||;VT=SNP
7	71371571	rs71551235	A	G	100	PASS	AC=746;AF=0.148962;AN=5008;NS=2504;DP=18848;EAS_AF=0.4018;AMR_AF=0.0303;AFR_AF=0.1331;EUR_AF=0.0606;SAS_AF=0.0849;AA=A|||;VT=SNP
7	71372031	rs6944606	C	T	100	PASS	AC=866;AF=0.172923;AN=5008;NS=2504;DP=16721;EAS_AF=0.0952;AMR_AF=0.17;AFR_AF=0.2557;EUR_AF=0.2197;SAS_AF=0.0951;AA=C|||;VT=SNP
7	71372331	rs13222793	C	A	100	PASS	AC=771;AF=0.153954;AN=5008;NS=2504;DP=17888;EAS_AF=0.4018;AMR_AF=0.0317;AFR_AF=0.1513;EUR_AF=0.0606;SAS_AF=0.0849;AA=C|||;VT=SNP
7	71372333	rs76402103	G	A	100	PASS	AC=771;AF=0.153954;AN=5008;NS=2504;DP=17957;EAS_AF=0.4018;AMR_AF=0.0317;AFR_AF=0.1513;EUR_AF=0.0606;SAS_AF=0.0849;AA=C|||;VT=SNP
7	71372348	rs71551236	A	C	100	PASS	AC=746;AF=0.148962;AN=5008;NS=2504;DP=17941;EAS_AF=0.4018;AMR_AF=0.0303;AFR_AF=0.1331;EUR_AF=0.0606;SAS_AF=0.0849;AA=A|||;VT=SNP
7	71372371	rs11767496	C	A	100	PASS	AC=1761;AF=0.351637;AN=5008;NS=2504;DP=17697;EAS_AF=0.497;AMR_AF=0.2104;AFR_AF=0.4955;EUR_AF=0.2803;SAS_AF=0.181;AA=A|||;VT=SNP
7	71372386	rs71551237	A	C	100	PASS	AC=772;AF=0.154153;AN=5008;NS=2504;DP=17821;EAS_AF=0.4018;AMR_AF=0.0317;AFR_AF=0.1513;EUR_AF=0.0606;SAS_AF=0.0859;AA=A|||;VT=SNP
7	71372582	rs71551238	C	T	100	PASS	AC=747;AF=0.149161;AN=5008;NS=2504;DP=20494;EAS_AF=0.4018;AMR_AF=0.0303;AFR_AF=0.1331;EUR_AF=0.0606;SAS_AF=0.0859;AA=C|||;VT=SNP
7	71372944	rs67172404	G	A	100	PASS	AC=617;AF=0.123203;AN=5008;NS=2504;DP=20074;EAS_AF=0.0952;AMR_AF=0.1484;AFR_AF=0.0802;EUR_AF=0.2177;SAS_AF=0.0951;AA=G|||;VT=SNP
7	71373140	rs13243279	T	C	100	PASS	AC=743;AF=0.148363;AN=5008;NS=2504;DP=16125;EAS_AF=0.4018;AMR_AF=0.0303;AFR_AF=0.1293;EUR_AF=0.0606;SAS_AF=0.0869;AA=T|||;VT=SNP
7	71373226	rs17425888	C	G	100	PASS	AC=614;AF=0.122604;AN=5008;NS=2504;DP=17003;EAS_AF=0.0952;AMR_AF=0.1499;AFR_AF=0.0764;EUR_AF=0.2187;SAS_AF=0.0951;AA=C|||;VT=SNP
7	71373553	rs17144104	T	C	100	PASS	AC=752;AF=0.15016;AN=5008;NS=2504;DP=19560;EAS_AF=0.4018;AMR_AF=0.0303;AFR_AF=0.1354;EUR_AF=0.0606;SAS_AF=0.0879;AA=T|||;VT=SNP
7	71375448	rs12164040	A	G	100	PASS	AC=1771;AF=0.353634;AN=5008;NS=2504;DP=21071;EAS_AF=0.505;AMR_AF=0.2089;AFR_AF=0.4955;EUR_AF=0.2793;SAS_AF=0.1851;AA=G|||;VT=SNP
7	71375760	rs6964517	G	T	100	PASS	AC=1640;AF=0.327476;AN=5008;NS=2504;DP=19238;EAS_AF=0.503;AMR_AF=0.2003;AFR_AF=0.4024;EUR_AF=0.2793;SAS_AF=0.1851;AA=T|||;VT=SNP
7	71376368	rs16869589	C	G	100	PASS	AC=1018;AF=0.203275;AN=5008;NS=2504;DP=17660;EAS_AF=0.0992;AMR_AF=0.1801;AFR_AF=0.3631;EUR_AF=0.2187;SAS_AF=0.0951;AA=G|||;VT=SNP
7	71376375	rs10487618	G	C	100	PASS	AC=4269;AF=0.852436;AN=5008;NS=2504;DP=17381;EAS_AF=0.9851;AMR_AF=0.9179;AFR_AF=0.7693;EUR_AF=0.8579;SAS_AF=0.7761;AA=C|||;VT=SNP
7	71377476	rs733909	C	T	100	PASS	AC=635;AF=0.126797;AN=5008;NS=2504;DP=21981;EAS_AF=0.0952;AMR_AF=0.1499;AFR_AF=0.0923;EUR_AF=0.2187;SAS_AF=0.0951;AA=C|||;VT=SNP
7	71377804	rs10950285	A	C	100	PASS	AC=1767;AF=0.352835;AN=5008;NS=2504;DP=21305;EAS_AF=0.502;AMR_AF=0.2104;AFR_AF=0.4939;EUR_AF=0.2793;SAS_AF=0.1851;AA=C|||;VT=SNP
7	71378208	rs11772460	T	C	100	PASS	AC=623;AF=0.124401;AN=5008;NS=2504;DP=20443;EAS_AF=0.0962;AMR_AF=0.1585;AFR_AF=0.0764;EUR_AF=0.2207;SAS_AF=0.0951;AA=T|||;VT=SNP
7	71379224	rs2867559	G	A	100	PASS	AC=582;AF=0.116214;AN=5008;NS=2504;DP=21614;EAS_AF=0.0952;AMR_AF=0.1412;AFR_AF=0.0809;EUR_AF=0.1879;SAS_AF=0.0941;AA=G|||;VT=SNP
7	71379260	rs4717619	C	G	100	PASS	AC=1786;AF=0.356629;AN=5008;NS=2504;DP=21575;EAS_AF=0.502;AMR_AF=0.2032;AFR_AF=0.5363;EUR_AF=0.2485;SAS_AF=0.184;AA=G|||;VT=SNP
7	71379276	rs2867560	A	G	100	PASS	AC=1735;AF=0.346446;AN=5008;NS=2504;DP=21114;EAS_AF=0.502;AMR_AF=0.2017;AFR_AF=0.4985;EUR_AF=0.2485;SAS_AF=0.184;AA=G|||;VT=SNP
7	71379943	rs59392444	A	G	100	PASS	AC=579;AF=0.115615;AN=5008;NS=2504;DP=20426;EAS_AF=0.0982;AMR_AF=0.1412;AFR_AF=0.0756;EUR_AF=0.1889;SAS_AF=0.0941;AA=A|||;VT=SNP
7	71380676	rs34963824	T	C	100	PASS	AC=751;AF=0.14996;AN=5008;NS=2504;DP=17434;EAS_AF=0.4028;AMR_AF=0.0303;AFR_AF=0.1331;EUR_AF=0.0606;SAS_AF=0.089;AA=T|||;VT=SNP
7	71382070	rs4719188	T	C	100	PASS	AC=751;AF=0.14996;AN=5008;NS=2504;DP=22336;EAS_AF=0.4038;AMR_AF=0.0303;AFR_AF=0.1324;EUR_AF=0.0606;SAS_AF=0.089;AA=T|||;VT=SNP
7	71382598	rs66607901	G	A	100	PASS	AC=587;AF=0.117212;AN=5008;NS=2504;DP=17574;EAS_AF=0.0962;AMR_AF=0.1427;AFR_AF=0.0817;EUR_AF=0.1899;SAS_AF=0.0941;AA=G|||;VT=SNP
7	71383446	rs36088728	T	C	100	PASS	AC=751;AF=0.14996;AN=5008;NS=2504;DP=21133;EAS_AF=0.4087;AMR_AF=0.0303;AFR_AF=0.1293;EUR_AF=0.0606;SAS_AF=0.0879;AA=T|||;VT=SNP
7	71384557	rs17144122	T	C	100	PASS	AC=748;AF=0.149361;AN=5008;NS=2504;DP=20597;EAS_AF=0.4087;AMR_AF=0.0288;AFR_AF=0.1286;EUR_AF=0.0606;SAS_AF=0.0869;AA=T|||;VT=SNP
7	71386614	rs13229300	C	T	100	PASS	AC=1745;AF=0.348442;AN=5008;NS=2504;DP=17696;EAS_AF=0.4812;AMR_AF=0.2032;AFR_AF=0.5287;EUR_AF=0.2485;SAS_AF=0.1738;AA=T|||;VT=SNP
7	71386856	rs13225975	A	G	100	PASS	AC=625;AF=0.1248;AN=5008;NS=2504;DP=18138;EAS_AF=0.2907;AMR_AF=0.0288;AFR_AF=0.1278;EUR_AF=0.0616;SAS_AF=0.0828;AA=A|||;VT=SNP
7	71388036	rs6460695	C	T	100	PASS	AC=2113;AF=0.421925;AN=5008;NS=2504;DP=11473;EAS_AF=0.505;AMR_AF=0.3343;AFR_AF=0.4697;EUR_AF=0.5229;SAS_AF=0.2301;AA=C|||;VT=SNP
7	71388701	rs16869862	G	A	100	PASS	AC=1022;AF=0.204073;AN=5008;NS=2504;DP=18165;EAS_AF=0.0595;AMR_AF=0.1671;AFR_AF=0.3449;EUR_AF=0.2356;SAS_AF=0.1564;AA=A|||;VT=SNP
7	71388850	rs11766496	G	C	100	PASS	AC=895;AF=0.178714;AN=5008;NS=2504;DP=17987;EAS_AF=0.0317;AMR_AF=0.0951;AFR_AF=0.3162;EUR_AF=0.1243;SAS_AF=0.2597;AA=G|||;VT=SNP
7	71389353	rs17341778	C	T	100	PASS	AC=1440;AF=0.28754;AN=5008;NS=2504;DP=12198;EAS_AF=0.1815;AMR_AF=0.4438;AFR_AF=0.236;EUR_AF=0.4433;SAS_AF=0.1953;AA=T|||;VT=SNP
7	71389404	rs17426377	C	T	100	PASS	AC=1328;AF=0.265176;AN=5008;NS=2504;DP=11911;EAS_AF=0.1806;AMR_AF=0.4352;AFR_AF=0.1543;EUR_AF=0.4453;SAS_AF=0.1963;AA=C|||;VT=SNP
7	71389688	rs11766746	G	A	100	PASS	AC=709;AF=0.141573;AN=5008;NS=2504;DP=14042;EAS_AF=0.1002;AMR_AF=0.2205;AFR_AF=0.0953;EUR_AF=0.2336;SAS_AF=0.0961;AA=G|||;VT=SNP
7	71389897	rs10950287	T	C	100	PASS	AC=670;AF=0.133786;AN=5008;NS=2504;DP=17338;EAS_AF=0.1002;AMR_AF=0.2176;AFR_AF=0.0666;EUR_AF=0.2346;SAS_AF=0.0961;AA=T|||;VT=SNP
7	71390179	rs35885709	T	C	100	PASS	AC=1033;AF=0.20627;AN=5008;NS=2504;DP=16018;EAS_AF=0.2242;AMR_AF=0.3545;AFR_AF=0.0832;EUR_AF=0.2485;SAS_AF=0.2055;AA=T|||;VT=SNP
7	71391158	rs11761934	C	A	100	PASS	AC=417;AF=0.0832668;AN=5008;NS=2504;DP=19185;EAS_AF=0.1379;AMR_AF=0.1369;AFR_AF=0.031;EUR_AF=0.0398;SAS_AF=0.1043;AA=C|||;VT=SNP
7	71391196	rs67522636	A	G	100	PASS	AC=700;AF=0.139776;AN=5008;NS=2504;DP=19726;EAS_AF=0.1002;AMR_AF=0.2176;AFR_AF=0.0915;EUR_AF=0.2316;SAS_AF=0.0961;AA=A|||;VT=SNP
7	71391301	rs66473905	C	T	100	PASS	AC=716;AF=0.142971;AN=5008;NS=2504;DP=19697;EAS_AF=0.1002;AMR_AF=0.2219;AFR_AF=0.0991;EUR_AF=0.2346;SAS_AF=0.0961;AA=C|||;VT=SNP
7	71391332	rs67676824	T	C	100	PASS	AC=712;AF=0.142173;AN=5008;NS=2504;DP=19213;EAS_AF=0.1002;AMR_AF=0.2205;AFR_AF=0.0923;EUR_AF=0.2346;SAS_AF=0.1022;AA=T|||;VT=SNP
7	71391434	rs2107883	G	T	100	PASS	AC=1874;AF=0.374201;AN=5008;NS=2504;DP=19943;EAS_AF=0.3254;AMR_AF=0.5836;AFR_AF=0.2723;EUR_AF=0.4841;SAS_AF=0.3006;AA=T|||;VT=SNP
7	71391667	rs73185091	T	A	100	PASS	AC=720;AF=0.14377;AN=5008;NS=2504;DP=16351;EAS_AF=0.1002;AMR_AF=0.2219;AFR_AF=0.0976;EUR_AF=0.2346;SAS_AF=0.1022;AA=T|||;VT=SNP
7	71391892	rs13245146	A	G	100	PASS	AC=1885;AF=0.376398;AN=5008;NS=2504;DP=16744;EAS_AF=0.3284;AMR_AF=0.585;AFR_AF=0.2716;EUR_AF=0.4841;SAS_AF=0.3088;AA=G|||;VT=SNP
7	71392376	rs35956175	A	G	100	PASS	AC=735;AF=0.146765;AN=5008;NS=2504;DP=17684;EAS_AF=0.1022;AMR_AF=0.2219;AFR_AF=0.112;EUR_AF=0.2346;SAS_AF=0.0961;AA=G|||;VT=SNP
7	71392484	rs145925634	T	C	100	PASS	AC=418;AF=0.0834665;AN=5008;NS=2504;DP=21193;EAS_AF=0.1488;AMR_AF=0.1354;AFR_AF=0.0242;EUR_AF=0.0398;SAS_AF=0.1043;AA=T|||;VT=SNP
7	71393295	rs66945198	A	T	100	PASS	AC=743;AF=0.148363;AN=5008;NS=2504;DP=17560;EAS_AF=0.1022;AMR_AF=0.2219;AFR_AF=0.1127;EUR_AF=0.2356;SAS_AF=0.1022;AA=T|||;VT=SNP
7	71393369	rs61166657	C	T	100	PASS	AC=3085;AF=0.616014;AN=5008;NS=2504;DP=15592;EAS_AF=0.8581;AMR_AF=0.781;AFR_AF=0.4228;EUR_AF=0.6312;SAS_AF=0.4949;AA=T|||;VT=SNP
7	71393694	rs61148427	G	C	100	PASS	AC=412;AF=0.0822684;AN=5008;NS=2504;DP=14667;EAS_AF=0.1468;AMR_AF=0.1326;AFR_AF=0.0227;EUR_AF=0.0398;SAS_AF=0.1043;AA=G|||;VT=SNP
7	71393716	rs77987784	C	T	100	PASS	AC=408;AF=0.0814696;AN=5008;NS=2504;DP=13501;EAS_AF=0.1429;AMR_AF=0.1326;AFR_AF=0.0227;EUR_AF=0.0398;SAS_AF=0.1043;AA=C|||;VT=SNP
7	71394494	rs7787655	T	C	100	PASS	AC=1131;AF=0.225839;AN=5008;NS=2504;DP=21938;EAS_AF=0.2312;AMR_AF=0.3588;AFR_AF=0.1483;EUR_AF=0.2495;SAS_AF=0.2065;AA=T|||;VT=SNP
7	71394833	rs12673497	G	A	100	PASS	AC=1192;AF=0.238019;AN=5008;NS=2504;DP=18532;EAS_AF=0.5238;AMR_AF=0.1974;AFR_AF=0.1483;EUR_AF=0.1481;SAS_AF=0.1861;AA=G|||;VT=SNP
7	71395150	rs1075042	G	A	100	PASS	AC=3035;AF=0.60603;AN=5008;NS=2504;DP=18913;EAS_AF=0.8581;AMR_AF=0.7695;AFR_AF=0.4092;EUR_AF=0.6083;SAS_AF=0.4939;AA=A|||;VT=SNP
7	71395521	rs12537492	A	G	100	PASS	AC=704;AF=0.140575;AN=5008;NS=2504;DP=18773;EAS_AF=0.0893;AMR_AF=0.2161;AFR_AF=0.1157;EUR_AF=0.2107;SAS_AF=0.1012;AA=G|||;VT=SNP
7	71396560	rs11771162	T	A	100	PASS	AC=1034;AF=0.20647;AN=5008;NS=2504;DP=21404;EAS_AF=0.245;AMR_AF=0.3501;AFR_AF=0.0688;EUR_AF=0.2495;SAS_AF=0.2065;AA=T|||;VT=SNP
7	71396641	rs6961327	A	C	100	PASS	AC=693;AF=0.138379;AN=5008;NS=2504;DP=21393;EAS_AF=0.1012;AMR_AF=0.2133;AFR_AF=0.0998;EUR_AF=0.2107;SAS_AF=0.1012;AA=A|||;VT=SNP
7	71397521	rs12537432	G	A	100	PASS	AC=639;AF=0.127596;AN=5008;NS=2504;DP=15375;EAS_AF=0.0873;AMR_AF=0.2118;AFR_AF=0.0673;EUR_AF=0.2187;SAS_AF=0.0971;AA=G|||;VT=SNP
7	71397551	rs2051886	A	C	100	PASS	AC=3038;AF=0.606629;AN=5008;NS=2504;DP=14050;EAS_AF=0.8591;AMR_AF=0.7709;AFR_AF=0.4092;EUR_AF=0.6093;SAS_AF=0.4939;AA=C|||;VT=SNP
7	71397911	rs17144126	A	G	100	PASS	AC=562;AF=0.11222;AN=5008;NS=2504;DP=18128;EAS_AF=0.4365;AMR_AF=0.0086;AFR_AF=0.0023;EUR_AF=0.0398;SAS_AF=0.0746;AA=A|||;VT=SNP
7	71398133	rs4719193	C	T	100	PASS	AC=713;AF=0.142372;AN=5008;NS=2504;DP=17266;EAS_AF=0.0843;AMR_AF=0.2248;AFR_AF=0.1225;EUR_AF=0.2087;SAS_AF=0.1022;AA=C|||;VT=SNP
7	71398873	rs61072003	G	A	100	PASS	AC=663;AF=0.132388;AN=5008;NS=2504;DP=18624;EAS_AF=0.0853;AMR_AF=0.2118;AFR_AF=0.0938;EUR_AF=0.2097;SAS_AF=0.0971;AA=G|||;VT=SNP
7	71399758	rs6970051	G	A	100	PASS	AC=348;AF=0.0694888;AN=5008;NS=2504;DP=18807;EAS_AF=0.003;AMR_AF=0.0821;AFR_AF=0.0318;EUR_AF=0.1859;SAS_AF=0.0603;AA=G|||;VT=SNP
7	71400051	rs77738352	A	G	100	PASS	AC=418;AF=0.0834665;AN=5008;NS=2504;DP=17446;EAS_AF=0.1667;AMR_AF=0.1354;AFR_AF=0.0106;EUR_AF=0.0398;SAS_AF=0.1043;AA=A|||;VT=SNP
7	71400441	rs1859552	T	C	100	PASS	AC=956;AF=0.190895;AN=5008;NS=2504;DP=17995;EAS_AF=0.0883;AMR_AF=0.2363;AFR_AF=0.2965;EUR_AF=0.2117;SAS_AF=0.1002;AA=C|||;VT=SNP
7	71400677	rs1859553	G	A	100	PASS	AC=799;AF=0.159545;AN=5008;NS=2504;DP=18543;EAS_AF=0.0863;AMR_AF=0.2233;AFR_AF=0.1861;EUR_AF=0.2117;SAS_AF=0.1002;AA=G|||;VT=SNP
7	71400693	rs114756393	C	A	100	PASS	AC=126;AF=0.0251597;AN=5008;NS=2504;DP=19083;EAS_AF=0.0466;AMR_AF=0.0173;AFR_AF=0.0182;EUR_AF=0.0239;SAS_AF=0.0194;AA=c|||;VT=SNP
7	71401221	rs12699116	C	T	100	PASS	AC=916;AF=0.182907;AN=5008;NS=2504;DP=15267;EAS_AF=0.0863;AMR_AF=0.232;AFR_AF=0.2693;EUR_AF=0.2127;SAS_AF=0.1002;AA=C|||;VT=SNP
7	71402265	rs7797167	A	G	100	PASS	AC=766;AF=0.152955;AN=5008;NS=2504;DP=13810;EAS_AF=0.2292;AMR_AF=0.2695;AFR_AF=0.0734;EUR_AF=0.1183;SAS_AF=0.135;AA=A|||;VT=SNP
7	71402290	rs112439871	T	C	100	PASS	AC=617;AF=0.123203;AN=5008;NS=2504;DP=14186;EAS_AF=0.2282;AMR_AF=0.2291;AFR_AF=0.0492;EUR_AF=0.0417;SAS_AF=0.1237;AA=C|||;VT=SNP
7	71402320	rs78137315	A	C	100	PASS	AC=609;AF=0.121605;AN=5008;NS=2504;DP=14609;EAS_AF=0.2282;AMR_AF=0.2291;AFR_AF=0.0492;EUR_AF=0.0417;SAS_AF=0.1155;AA=A|||;VT=SNP
7	71402329	rs78089755	G	A	100	PASS	AC=614;AF=0.122604;AN=5008;NS=2504;DP=14831;EAS_AF=0.2282;AMR_AF=0.2291;AFR_AF=0.0492;EUR_AF=0.0417;SAS_AF=0.1207;AA=A|||;VT=SNP
7	71402452	rs76339000	A	G	100	PASS	AC=615;AF=0.122804;AN=5008;NS=2504;DP=13462;EAS_AF=0.2292;AMR_AF=0.2305;AFR_AF=0.0484;EUR_AF=0.0417;SAS_AF=0.1207;AA=A|||;VT=SNP
7	71402470	rs76889995	A	G	100	PASS	AC=614;AF=0.122604;AN=5008;NS=2504;DP=14205;EAS_AF=0.2292;AMR_AF=0.2305;AFR_AF=0.0477;EUR_AF=0.0417;SAS_AF=0.1207;AA=A|||;VT=SNP
7	71402635	rs34732531	A	G	100	PASS	AC=487;AF=0.0972444;AN=5008;NS=2504;DP=14487;EAS_AF=0.0288;AMR_AF=0.1311;AFR_AF=0.0227;EUR_AF=0.2286;SAS_AF=0.1094;AA=A|||;VT=SNP
7	71402649	rs116519781	G	C	100	PASS	AC=573;AF=0.114417;AN=5008;NS=2504;DP=14998;EAS_AF=0.2272;AMR_AF=0.2277;AFR_AF=0.0234;EUR_AF=0.0417;SAS_AF=0.1155;AA=G|||;VT=SNP
7	71402653	rs7801719	T	C	100	PASS	AC=3323;AF=0.663538;AN=5008;NS=2504;DP=15263;EAS_AF=0.8383;AMR_AF=0.7896;AFR_AF=0.5227;EUR_AF=0.6859;SAS_AF=0.5613;AA=C|||;VT=SNP
7	71402761	rs76553755	C	T	100	PASS	AC=611;AF=0.122005;AN=5008;NS=2504;DP=15890;EAS_AF=0.2302;AMR_AF=0.2305;AFR_AF=0.0477;EUR_AF=0.0417;SAS_AF=0.1166;AA=C|||;VT=SNP
7	71402843	rs74483621	T	C	100	PASS	AC=602;AF=0.120208;AN=5008;NS=2504;DP=20973;EAS_AF=0.2312;AMR_AF=0.2334;AFR_AF=0.0386;EUR_AF=0.0417;SAS_AF=0.1166;AA=T|||;VT=SNP
7	71402907	rs75022268	C	T	100	PASS	AC=607;AF=0.121206;AN=5008;NS=2504;DP=22033;EAS_AF=0.2292;AMR_AF=0.2305;AFR_AF=0.0454;EUR_AF=0.0417;SAS_AF=0.1166;AA=T|||;VT=SNP
7	71404008	rs6460696	C	G	100	PASS	AC=2474;AF=0.49401;AN=5008;NS=2504;DP=19553;EAS_AF=0.7411;AMR_AF=0.5951;AFR_AF=0.3101;EUR_AF=0.499;SAS_AF=0.411;AA=G|||;VT=SNP
7	71404032	rs6974794	A	T	100	PASS	AC=1286;AF=0.256789;AN=5008;NS=2504;DP=19381;EAS_AF=0.4752;AMR_AF=0.2176;AFR_AF=0.2012;EUR_AF=0.2107;SAS_AF=0.182;AA=A|||;VT=SNP
7	71404308	rs58312711	C	T	100	PASS	AC=715;AF=0.142772;AN=5008;NS=2504;DP=16644;EAS_AF=0.0982;AMR_AF=0.1816;AFR_AF=0.1256;EUR_AF=0.1859;SAS_AF=0.1401;AA=C|||;VT=SNP
7	71404472	rs4719194	T	C	100	PASS	AC=684;AF=0.136581;AN=5008;NS=2504;DP=15733;EAS_AF=0.2371;AMR_AF=0.2464;AFR_AF=0.0711;EUR_AF=0.0616;SAS_AF=0.1207;AA=C|||;VT=SNP
7	71404658	rs17426513	A	G	100	PASS	AC=484;AF=0.0966454;AN=5008;NS=2504;DP=20784;EAS_AF=0.0288;AMR_AF=0.1311;AFR_AF=0.0219;EUR_AF=0.2276;SAS_AF=0.1084;AA=A|||;VT=SNP
7	71404847	rs6460697	A	G	100	PASS	AC=1804;AF=0.360224;AN=5008;NS=2504;DP=19892;EAS_AF=0.503;AMR_AF=0.3501;AFR_AF=0.2496;EUR_AF=0.4384;SAS_AF=0.2894;AA=A|||;VT=SNP
7	71404907	rs6460698	A	G	100	PASS	AC=2570;AF=0.513179;AN=5008;NS=2504;DP=19937;EAS_AF=0.7411;AMR_AF=0.6023;AFR_AF=0.3714;EUR_AF=0.5;SAS_AF=0.4202;AA=G|||;VT=SNP
7	71405013	rs35437349	T	G	100	PASS	AC=1288;AF=0.257188;AN=5008;NS=2504;DP=21247;EAS_AF=0.4752;AMR_AF=0.219;AFR_AF=0.205;EUR_AF=0.2078;SAS_AF=0.181;AA=T|||;VT=SNP
7	71405275	rs7780350	T	C	100	PASS	AC=1291;AF=0.257788;AN=5008;NS=2504;DP=19386;EAS_AF=0.4742;AMR_AF=0.219;AFR_AF=0.2057;EUR_AF=0.2107;SAS_AF=0.181;AA=T|||;VT=SNP
7	71406041	rs2903615	T	C	100	PASS	AC=3350;AF=0.66893;AN=5008;NS=2504;DP=15219;EAS_AF=0.8393;AMR_AF=0.7896;AFR_AF=0.5431;EUR_AF=0.6849;SAS_AF=0.5613;AA=t|||;VT=SNP
7	71406314	rs141846855	C	T	100	PASS	AC=615;AF=0.122804;AN=5008;NS=2504;DP=12674;EAS_AF=0.2252;AMR_AF=0.2464;AFR_AF=0.028;EUR_AF=0.0616;SAS_AF=0.1207;AA=C|||;VT=SNP
7	71406392	rs10271976	C	T	100	PASS	AC=3725;AF=0.74381;AN=5008;NS=2504;DP=18167;EAS_AF=0.5278;AMR_AF=0.781;AFR_AF=0.7988;EUR_AF=0.7893;SAS_AF=0.819;AA=T|||;VT=SNP
7	71406823	rs36046543	T	C	100	PASS	AC=2055;AF=0.410343;AN=5008;NS=2504;DP=19006;EAS_AF=0.5893;AMR_AF=0.3991;AFR_AF=0.3487;EUR_AF=0.3956;SAS_AF=0.3323;AA=T|||;VT=SNP
7	71407431	rs2903616	A	G	100	PASS	AC=3332;AF=0.665335;AN=5008;NS=2504;DP=18013;EAS_AF=0.8393;AMR_AF=0.7882;AFR_AF=0.531;EUR_AF=0.6839;SAS_AF=0.5613;AA=G|||;VT=SNP
7	71407531	rs2867561	A	T	100	PASS	AC=2012;AF=0.401757;AN=5008;NS=2504;DP=18164;EAS_AF=0.7113;AMR_AF=0.4654;AFR_AF=0.2973;EUR_AF=0.2724;SAS_AF=0.3119;AA=T|||;VT=SNP
7	71407807	rs6947748	C	A	100	PASS	AC=515;AF=0.102835;AN=5008;NS=2504;DP=19882;EAS_AF=0.0298;AMR_AF=0.134;AFR_AF=0.0439;EUR_AF=0.2266;SAS_AF=0.1084;AA=C|||;VT=SNP
7	71408360	rs10227914	G	A	100	PASS	AC=746;AF=0.148962;AN=5008;NS=2504;DP=21129;EAS_AF=0.0982;AMR_AF=0.1816;AFR_AF=0.1483;EUR_AF=0.1849;SAS_AF=0.1421;AA=G|||;VT=SNP
7	71408382	rs10273440	A	G	100	PASS	AC=3019;AF=0.602835;AN=5008;NS=2504;DP=20373;EAS_AF=0.2907;AMR_AF=0.5317;AFR_AF=0.7194;EUR_AF=0.7276;SAS_AF=0.6892;AA=G|||;VT=SNP
7	71408466	rs10258263	C	T	100	PASS	AC=1688;AF=0.337061;AN=5008;NS=2504;DP=18632;EAS_AF=0.1607;AMR_AF=0.2133;AFR_AF=0.4773;EUR_AF=0.3161;SAS_AF=0.4387;AA=C|||;VT=SNP
7	71408642	rs10273829	A	G	100	PASS	AC=3069;AF=0.612819;AN=5008;NS=2504;DP=16837;EAS_AF=0.2907;AMR_AF=0.536;AFR_AF=0.7466;EUR_AF=0.7276;SAS_AF=0.7004;AA=G|||;VT=SNP
7	71408668	rs10276992	T	C	100	PASS	AC=2992;AF=0.597444;AN=5008;NS=2504;DP=17178;EAS_AF=0.2907;AMR_AF=0.5303;AFR_AF=0.6989;EUR_AF=0.7276;SAS_AF=0.6902;AA=C|||;VT=SNP
7	71408814	rs7808924	T	C	100	PASS	AC=3020;AF=0.603035;AN=5008;NS=2504;DP=19646;EAS_AF=0.2887;AMR_AF=0.536;AFR_AF=0.6989;EUR_AF=0.7535;SAS_AF=0.6902;AA=T|||;VT=SNP
7	71409153	rs10277368	A	C	100	PASS	AC=3034;AF=0.605831;AN=5008;NS=2504;DP=15085;EAS_AF=0.2907;AMR_AF=0.536;AFR_AF=0.6997;EUR_AF=0.7535;SAS_AF=0.7014;AA=c|||;VT=SNP
7	71409919	rs6944338	T	C	100	PASS	AC=3045;AF=0.608027;AN=5008;NS=2504;DP=18394;EAS_AF=0.3026;AMR_AF=0.536;AFR_AF=0.6997;EUR_AF=0.7525;SAS_AF=0.7014;AA=C|||;VT=SNP
7	71410440	rs10226167	T	C	100	PASS	AC=3869;AF=0.772564;AN=5008;NS=2504;DP=19228;EAS_AF=0.5288;AMR_AF=0.7983;AFR_AF=0.8759;EUR_AF=0.8151;SAS_AF=0.8221;AA=C|||;VT=SNP
7	71410611	rs10266751	C	A	100	PASS	AC=1689;AF=0.33726;AN=5008;NS=2504;DP=17476;EAS_AF=0.1607;AMR_AF=0.2147;AFR_AF=0.4773;EUR_AF=0.3181;SAS_AF=0.4366;AA=C|||;VT=SNP
7	71410617	rs10236501	G	T	100	PASS	AC=1689;AF=0.33726;AN=5008;NS=2504;DP=17237;EAS_AF=0.1607;AMR_AF=0.2147;AFR_AF=0.4773;EUR_AF=0.3181;SAS_AF=0.4366;AA=G|||;VT=SNP
7	71410942	rs71551239	G	C	100	PASS	AC=486;AF=0.0970447;AN=5008;NS=2504;DP=14615;EAS_AF=0.0298;AMR_AF=0.1326;AFR_AF=0.0219;EUR_AF=0.2266;SAS_AF=0.1094;AA=G|||;VT=SNP
7	71410975	rs17426790	A	G	100	PASS	AC=488;AF=0.0974441;AN=5008;NS=2504;DP=14436;EAS_AF=0.0308;AMR_AF=0.134;AFR_AF=0.0219;EUR_AF=0.2266;SAS_AF=0.1094;AA=A|||;VT=SNP
7	71411317	rs17348564	T	C	100	PASS	AC=486;AF=0.0970447;AN=5008;NS=2504;DP=16385;EAS_AF=0.0298;AMR_AF=0.1326;AFR_AF=0.0219;EUR_AF=0.2266;SAS_AF=0.1094;AA=T|||;VT=SNP
7	71411415	rs34650147	C	A	100	PASS	AC=1834;AF=0.366214;AN=5008;NS=2504;DP=13059;EAS_AF=0.6974;AMR_AF=0.4524;AFR_AF=0.2171;EUR_AF=0.2465;SAS_AF=0.2883;AA=C|||;VT=SNP
7	71411789	rs974134	C	T	100	PASS	AC=3032;AF=0.605431;AN=5008;NS=2504;DP=21356;EAS_AF=0.3006;AMR_AF=0.536;AFR_AF=0.6989;EUR_AF=0.7535;SAS_AF=0.6902;AA=C|||;VT=SNP
7	71412083	rs36028741	A	C	100	PASS	AC=488;AF=0.0974441;AN=5008;NS=2504;DP=17863;EAS_AF=0.0298;AMR_AF=0.1326;AFR_AF=0.0227;EUR_AF=0.2276;SAS_AF=0.1094;AA=A|||;VT=SNP
7	71412627	rs10275223	C	T	100	PASS	AC=1355;AF=0.270567;AN=5008;NS=2504;DP=16955;EAS_AF=0.1399;AMR_AF=0.3228;AFR_AF=0.2216;EUR_AF=0.4374;SAS_AF=0.2628;AA=C|||;VT=SNP
7	71412628	rs10231417	A	G	100	PASS	AC=3101;AF=0.619209;AN=5008;NS=2504;DP=16936;EAS_AF=0.3006;AMR_AF=0.5418;AFR_AF=0.7405;EUR_AF=0.7535;SAS_AF=0.7004;AA=A|||;VT=SNP
7	71412730	rs151300756	A	T	100	PASS	AC=692;AF=0.138179;AN=5008;NS=2504;DP=14215;EAS_AF=0.2232;AMR_AF=0.2522;AFR_AF=0.093;EUR_AF=0.0616;SAS_AF=0.1094;AA=A|||;VT=SNP
7	71412889	rs1319249	C	T	100	PASS	AC=3033;AF=0.605631;AN=5008;NS=2504;DP=13939;EAS_AF=0.3006;AMR_AF=0.536;AFR_AF=0.6997;EUR_AF=0.7535;SAS_AF=0.6902;AA=T|||;VT=SNP
7	71413241	rs35083558	T	C	100	PASS	AC=520;AF=0.103834;AN=5008;NS=2504;DP=18904;EAS_AF=0.0298;AMR_AF=0.134;AFR_AF=0.0469;EUR_AF=0.2266;SAS_AF=0.1094;AA=T|||;VT=SNP
7	71413328	rs17426915	A	G	100	PASS	AC=475;AF=0.0948482;AN=5008;NS=2504;DP=20426;EAS_AF=0.0298;AMR_AF=0.1297;AFR_AF=0.0219;EUR_AF=0.2266;SAS_AF=0.1002;AA=A|||;VT=SNP
7	71413478	rs10248898	G	A	100	PASS	AC=791;AF=0.157947;AN=5008;NS=2504;DP=16623;EAS_AF=0.1101;AMR_AF=0.1873;AFR_AF=0.1498;EUR_AF=0.2107;SAS_AF=0.1431;AA=G|||;VT=SNP
7	71413519	rs6957532	A	G	100	PASS	AC=544;AF=0.108626;AN=5008;NS=2504;DP=13460;EAS_AF=0.0298;AMR_AF=0.1326;AFR_AF=0.0726;EUR_AF=0.2266;SAS_AF=0.1002;AA=A|||;VT=SNP
7	71413544	rs10279318	C	A	100	PASS	AC=2488;AF=0.496805;AN=5008;NS=2504;DP=14909;EAS_AF=0.2708;AMR_AF=0.4035;AFR_AF=0.6263;EUR_AF=0.5268;SAS_AF=0.59;AA=C|||;VT=SNP
7	71413648	rs6957813	A	G	100	PASS	AC=544;AF=0.108626;AN=5008;NS=2504;DP=16703;EAS_AF=0.0298;AMR_AF=0.1326;AFR_AF=0.0726;EUR_AF=0.2266;SAS_AF=0.1002;AA=A|||;VT=SNP
7	71414116	rs10215280	A	C	100	PASS	AC=3092;AF=0.617412;AN=5008;NS=2504;DP=18346;EAS_AF=0.3006;AMR_AF=0.5418;AFR_AF=0.7405;EUR_AF=0.7535;SAS_AF=0.6912;AA=C|||;VT=SNP
7	71414167	rs76713971	G	T	100	PASS	AC=529;AF=0.105631;AN=5008;NS=2504;DP=17703;EAS_AF=0.2192;AMR_AF=0.2277;AFR_AF=0.0023;EUR_AF=0.0408;SAS_AF=0.1084;AA=G|||;VT=SNP
7	71414285	rs10252758	G	A	100	PASS	AC=2444;AF=0.488019;AN=5008;NS=2504;DP=19594;EAS_AF=0.2579;AMR_AF=0.3977;AFR_AF=0.6256;EUR_AF=0.501;SAS_AF=0.59;AA=g|||;VT=SNP
7	71414903	rs12699118	C	G	100	PASS	AC=3035;AF=0.60603;AN=5008;NS=2504;DP=15349;EAS_AF=0.3006;AMR_AF=0.5375;AFR_AF=0.6989;EUR_AF=0.7535;SAS_AF=0.6922;AA=C|||;VT=SNP
7	71415005	rs62462775	C	T	100	PASS	AC=738;AF=0.147364;AN=5008;NS=2504;DP=18724;EAS_AF=0.1101;AMR_AF=0.1816;AFR_AF=0.1369;EUR_AF=0.1839;SAS_AF=0.138;AA=C|||;VT=SNP
7	71415213	rs13241778	T	C	100	PASS	AC=535;AF=0.106829;AN=5008;NS=2504;DP=18751;EAS_AF=0.0298;AMR_AF=0.1354;AFR_AF=0.0575;EUR_AF=0.2266;SAS_AF=0.1094;AA=T|||;VT=SNP
7	71416525	rs10950288	G	A	100	PASS	AC=3179;AF=0.634784;AN=5008;NS=2504;DP=18839;EAS_AF=0.8363;AMR_AF=0.7738;AFR_AF=0.4478;EUR_AF=0.6829;SAS_AF=0.5317;AA=G|||;VT=SNP
7	71417103	rs17426950	G	C	100	PASS	AC=578;AF=0.115415;AN=5008;NS=2504;DP=19246;EAS_AF=0.0288;AMR_AF=0.1354;AFR_AF=0.09;EUR_AF=0.2266;SAS_AF=0.1104;AA=G|||;VT=SNP
7	71417274	rs13238739	G	A	100	PASS	AC=1169;AF=0.233427;AN=5008;NS=2504;DP=19513;EAS_AF=0.4692;AMR_AF=0.2104;AFR_AF=0.1256;EUR_AF=0.2087;SAS_AF=0.1779;AA=G|||;VT=SNP
7	71417510	rs12533995	G	A	100	PASS	AC=1865;AF=0.372404;AN=5008;NS=2504;DP=19096;EAS_AF=0.6974;AMR_AF=0.4597;AFR_AF=0.2179;EUR_AF=0.2714;SAS_AF=0.2883;AA=G|||;VT=SNP
7	71417519	rs10243500	G	A	100	PASS	AC=3179;AF=0.634784;AN=5008;NS=2504;DP=18818;EAS_AF=0.8353;AMR_AF=0.7738;AFR_AF=0.4478;EUR_AF=0.6829;SAS_AF=0.5327;AA=G|||;VT=SNP
7	71417594	rs80327083	G	A	100	PASS	AC=207;AF=0.0413339;AN=5008;NS=2504;DP=20794;EAS_AF=0.0248;AMR_AF=0.0303;AFR_AF=0.0877;EUR_AF=0.0249;SAS_AF=0.0204;AA=G|||;VT=SNP
7	71417697	rs10274120	C	T	100	PASS	AC=3230;AF=0.644968;AN=5008;NS=2504;DP=19668;EAS_AF=0.8383;AMR_AF=0.7695;AFR_AF=0.5023;EUR_AF=0.6511;SAS_AF=0.544;AA=T|||;VT=SNP
7	71417748	rs10277104	C	T	100	PASS	AC=3275;AF=0.653954;AN=5008;NS=2504;DP=18881;EAS_AF=0.8383;AMR_AF=0.7709;AFR_AF=0.5356;EUR_AF=0.6511;SAS_AF=0.544;AA=T|||;VT=SNP
7	71418280	rs57607308	C	T	100	PASS	AC=1073;AF=0.214257;AN=5008;NS=2504;DP=20269;EAS_AF=0.4692;AMR_AF=0.1902;AFR_AF=0.112;EUR_AF=0.1501;SAS_AF=0.1728;AA=C|||;VT=SNP
7	71418458	rs1076303	C	T	100	PASS	AC=2475;AF=0.494209;AN=5008;NS=2504;DP=18577;EAS_AF=0.7282;AMR_AF=0.5821;AFR_AF=0.3812;EUR_AF=0.4384;SAS_AF=0.4008;AA=T|||;VT=SNP
7	71419352	rs34180116	G	A	100	PASS	AC=512;AF=0.102236;AN=5008;NS=2504;DP=15004;EAS_AF=0.0278;AMR_AF=0.1297;AFR_AF=0.0537;EUR_AF=0.2266;SAS_AF=0.0971;AA=G|||;VT=SNP
7	71420853	rs17144138	G	T	100	PASS	AC=1780;AF=0.355431;AN=5008;NS=2504;DP=17995;EAS_AF=0.6984;AMR_AF=0.4409;AFR_AF=0.2042;EUR_AF=0.2117;SAS_AF=0.2935;AA=G|||;VT=SNP
7	71420945	rs7803466	A	G	100	PASS	AC=2528;AF=0.504792;AN=5008;NS=2504;DP=16905;EAS_AF=0.2688;AMR_AF=0.4164;AFR_AF=0.6203;EUR_AF=0.5636;SAS_AF=0.5941;AA=A|||;VT=SNP
7	71421085	rs10259553	G	C	100	PASS	AC=830;AF=0.165735;AN=5008;NS=2504;DP=18535;EAS_AF=0.1081;AMR_AF=0.2003;AFR_AF=0.1452;EUR_AF=0.2445;SAS_AF=0.1472;AA=G|||;VT=SNP
7	71421357	rs10259883	G	A	100	PASS	AC=1547;AF=0.308906;AN=5008;NS=2504;DP=16128;EAS_AF=0.1607;AMR_AF=0.2104;AFR_AF=0.3638;EUR_AF=0.3191;SAS_AF=0.4468;AA=g|||;VT=SNP
7	71421446	rs1017048	T	A	100	PASS	AC=1188;AF=0.23722;AN=5008;NS=2504;DP=12295;EAS_AF=0.254;AMR_AF=0.3847;AFR_AF=0.115;EUR_AF=0.2863;SAS_AF=0.2301;AA=t|||;VT=SNP
7	71421506	rs6951255	G	C	100	PASS	AC=2603;AF=0.519768;AN=5008;NS=2504;DP=9516;EAS_AF=0.2718;AMR_AF=0.4179;AFR_AF=0.6657;EUR_AF=0.5636;SAS_AF=0.6053;AA=C|||;VT=SNP
7	71421555	rs117828148	T	A	100	PASS	AC=532;AF=0.10623;AN=5008;NS=2504;DP=10435;EAS_AF=0.2232;AMR_AF=0.2277;AFR_AF=0.0015;EUR_AF=0.0408;SAS_AF=0.1084;AA=T|||;VT=SNP
7	71422650	rs6957010	G	A	100	PASS	AC=825;AF=0.164736;AN=5008;NS=2504;DP=18961;EAS_AF=0.0972;AMR_AF=0.2003;AFR_AF=0.1452;EUR_AF=0.2445;SAS_AF=0.1534;AA=G|||;VT=SNP
7	71423557	rs13235785	C	T	100	PASS	AC=478;AF=0.0954473;AN=5008;NS=2504;DP=21247;EAS_AF=0.0288;AMR_AF=0.1311;AFR_AF=0.0212;EUR_AF=0.2247;SAS_AF=0.1063;AA=C|||;VT=SNP
7	71423562	rs60038723	G	T	100	PASS	AC=479;AF=0.095647;AN=5008;NS=2504;DP=21135;EAS_AF=0.378;AMR_AF=0.0101;AFR_AF=0;EUR_AF=0.0149;SAS_AF=0.0777;AA=G|||;VT=SNP
7	71423675	rs16869597	G	A	100	PASS	AC=1768;AF=0.353035;AN=5008;NS=2504;DP=22002;EAS_AF=0.6974;AMR_AF=0.4395;AFR_AF=0.2042;EUR_AF=0.2117;SAS_AF=0.2832;AA=G|||;VT=SNP
7	71423712	rs6944962	A	T	100	PASS	AC=3313;AF=0.661542;AN=5008;NS=2504;DP=21081;EAS_AF=0.8383;AMR_AF=0.7867;AFR_AF=0.525;EUR_AF=0.6819;SAS_AF=0.5542;AA=A|||;VT=SNP
7	71423995	rs6460699	T	C	100	PASS	AC=1780;AF=0.355431;AN=5008;NS=2504;DP=22791;EAS_AF=0.1617;AMR_AF=0.2176;AFR_AF=0.5295;EUR_AF=0.3181;SAS_AF=0.456;AA=C|||;VT=SNP
7	71424080	rs6460700	G	T	100	PASS	AC=1545;AF=0.308506;AN=5008;NS=2504;DP=21661;EAS_AF=0.1627;AMR_AF=0.2075;AFR_AF=0.3638;EUR_AF=0.3181;SAS_AF=0.4458;AA=G|||;VT=SNP
7	71424171	rs6460701	A	G	100	PASS	AC=3228;AF=0.644569;AN=5008;NS=2504;DP=20266;EAS_AF=0.2907;AMR_AF=0.5605;AFR_AF=0.7958;EUR_AF=0.7883;SAS_AF=0.7168;AA=G|||;VT=SNP
7	71424273	rs7783325	A	T	100	PASS	AC=1540;AF=0.307508;AN=5008;NS=2504;DP=21626;EAS_AF=0.1607;AMR_AF=0.2075;AFR_AF=0.3638;EUR_AF=0.3181;SAS_AF=0.4427;AA=A|||;VT=SNP
7	71424467	rs13238682	G	A	100	PASS	AC=519;AF=0.103634;AN=5008;NS=2504;DP=19253;EAS_AF=0.0288;AMR_AF=0.1326;AFR_AF=0.0545;EUR_AF=0.2256;SAS_AF=0.1012;AA=G|||;VT=SNP
7	71425024	rs6971765	G	C	100	PASS	AC=2675;AF=0.534145;AN=5008;NS=2504;DP=10096;EAS_AF=0.2599;AMR_AF=0.4265;AFR_AF=0.73;EUR_AF=0.5636;SAS_AF=0.5982;AA=C|||;VT=SNP
7	71425392	rs10276706	G	A	100	PASS	AC=2385;AF=0.476238;AN=5008;NS=2504;DP=14623;EAS_AF=0.1925;AMR_AF=0.3588;AFR_AF=0.6384;EUR_AF=0.5437;SAS_AF=0.5634;AA=A|||;VT=SNP
7	71425776	rs2867562	C	A	100	PASS	AC=3167;AF=0.632388;AN=5008;NS=2504;DP=18741;EAS_AF=0.8383;AMR_AF=0.7738;AFR_AF=0.4372;EUR_AF=0.6809;SAS_AF=0.5337;AA=C|||;VT=SNP
7	71425850	rs2040989	G	A	100	PASS	AC=1749;AF=0.349241;AN=5008;NS=2504;DP=17664;EAS_AF=0.6974;AMR_AF=0.4409;AFR_AF=0.205;EUR_AF=0.2117;SAS_AF=0.2618;AA=G|||;VT=SNP
7	71426173	rs11980820	A	G	100	PASS	AC=1765;AF=0.352436;AN=5008;NS=2504;DP=21927;EAS_AF=0.1617;AMR_AF=0.2219;AFR_AF=0.4985;EUR_AF=0.3231;SAS_AF=0.4744;AA=A|||;VT=SNP
7	71426541	rs10252505	C	T	100	PASS	AC=1894;AF=0.378195;AN=5008;NS=2504;DP=21379;EAS_AF=0.1627;AMR_AF=0.232;AFR_AF=0.6044;EUR_AF=0.3231;SAS_AF=0.455;AA=T|||;VT=SNP
7	71427361	rs36052708	C	T	100	PASS	AC=460;AF=0.091853;AN=5008;NS=2504;DP=15988;EAS_AF=0.0278;AMR_AF=0.1268;AFR_AF=0.0166;EUR_AF=0.2247;SAS_AF=0.0982;AA=C|||;VT=SNP
7	71427865	rs6980199	A	T	100	PASS	AC=2639;AF=0.526957;AN=5008;NS=2504;DP=16651;EAS_AF=0.8056;AMR_AF=0.634;AFR_AF=0.3752;EUR_AF=0.4553;SAS_AF=0.4427;AA=A|||;VT=SNP
7	71428296	rs10238357	C	T	100	PASS	AC=1368;AF=0.273163;AN=5008;NS=2504;DP=14792;EAS_AF=0.1865;AMR_AF=0.1686;AFR_AF=0.3268;EUR_AF=0.2435;SAS_AF=0.3947;AA=C|||;VT=SNP
7	71428765	rs74587518	G	A	100	PASS	AC=705;AF=0.140775;AN=5008;NS=2504;DP=21202;EAS_AF=0.2083;AMR_AF=0.245;AFR_AF=0.1452;EUR_AF=0.0547;SAS_AF=0.0798;AA=g|||;VT=SNP
7	71428960	rs3973896	C	G	100	PASS	AC=1127;AF=0.22504;AN=5008;NS=2504;DP=20075;EAS_AF=0.2391;AMR_AF=0.2824;AFR_AF=0.2284;EUR_AF=0.1899;SAS_AF=0.2014;AA=G|||;VT=SNP
7	71429244	rs10807740	A	G	100	PASS	AC=1659;AF=0.33127;AN=5008;NS=2504;DP=20234;EAS_AF=0.4375;AMR_AF=0.4222;AFR_AF=0.351;EUR_AF=0.2018;SAS_AF=0.2638;AA=G|||;VT=SNP
7	71429281	rs79807463	C	G	100	PASS	AC=252;AF=0.0503195;AN=5008;NS=2504;DP=19059;EAS_AF=0.0169;AMR_AF=0.0274;AFR_AF=0.1536;EUR_AF=0.0099;SAS_AF=0.0031;AA=C|||;VT=SNP
7	71429308	rs10950289	A	G	100	PASS	AC=742;AF=0.148163;AN=5008;NS=2504;DP=19737;EAS_AF=0.2143;AMR_AF=0.1585;AFR_AF=0.053;EUR_AF=0.1789;SAS_AF=0.1697;AA=A|||;VT=SNP
7	71429948	rs78388390	G	A	100	PASS	AC=250;AF=0.0499201;AN=5008;NS=2504;DP=20063;EAS_AF=0.0159;AMR_AF=0.0274;AFR_AF=0.1528;EUR_AF=0.0099;SAS_AF=0.0031;AA=G|||;VT=SNP
7	71430789	rs4719197	G	A	100	PASS	AC=300;AF=0.0599042;AN=5008;NS=2504;DP=18466;EAS_AF=0.0466;AMR_AF=0.1326;AFR_AF=0.0219;EUR_AF=0.0686;SAS_AF=0.0644;AA=G|||;VT=SNP
7	71430815	rs4717622	T	C	100	PASS	AC=2138;AF=0.426917;AN=5008;NS=2504;DP=18448;EAS_AF=0.5486;AMR_AF=0.3602;AFR_AF=0.5454;EUR_AF=0.2893;SAS_AF=0.3303;AA=C|||;VT=SNP
7	71430876	rs79086849	C	T	100	PASS	AC=250;AF=0.0499201;AN=5008;NS=2504;DP=18147;EAS_AF=0.0159;AMR_AF=0.0274;AFR_AF=0.1528;EUR_AF=0.0099;SAS_AF=0.0031;AA=C|||;VT=SNP
7	71432087	rs57300068	A	C	100	PASS	AC=302;AF=0.0603035;AN=5008;NS=2504;DP=17136;EAS_AF=0.0466;AMR_AF=0.1354;AFR_AF=0.0219;EUR_AF=0.0686;SAS_AF=0.0644;AA=A|||;VT=SNP
7	71432104	rs6963963	A	G	100	PASS	AC=1213;AF=0.242212;AN=5008;NS=2504;DP=16688;EAS_AF=0.3859;AMR_AF=0.1772;AFR_AF=0.3411;EUR_AF=0.0895;SAS_AF=0.1636;AA=A|||;VT=SNP
7	71432397	rs6968406	T	G	100	PASS	AC=1212;AF=0.242013;AN=5008;NS=2504;DP=17049;EAS_AF=0.3859;AMR_AF=0.1772;AFR_AF=0.3411;EUR_AF=0.0885;SAS_AF=0.1636;AA=G|||;VT=SNP
7	71432828	rs10258507	C	G	100	PASS	AC=1168;AF=0.233227;AN=5008;NS=2504;DP=16847;EAS_AF=0.3859;AMR_AF=0.1744;AFR_AF=0.3094;EUR_AF=0.0885;SAS_AF=0.1636;AA=G|||;VT=SNP
7	71433433	rs4719198	C	T	100	PASS	AC=1436;AF=0.286741;AN=5008;NS=2504;DP=15826;EAS_AF=0.4018;AMR_AF=0.2032;AFR_AF=0.475;EUR_AF=0.0984;SAS_AF=0.1667;AA=T|||;VT=SNP
7	71433526	rs4719199	G	A	100	PASS	AC=1168;AF=0.233227;AN=5008;NS=2504;DP=14392;EAS_AF=0.3859;AMR_AF=0.1744;AFR_AF=0.3094;EUR_AF=0.0885;SAS_AF=0.1636;AA=G|||;VT=SNP
7	71433686	rs111289564	C	G	100	PASS	AC=251;AF=0.0501198;AN=5008;NS=2504;DP=17083;EAS_AF=0.0159;AMR_AF=0.0274;AFR_AF=0.1536;EUR_AF=0.0099;SAS_AF=0.0031;AA=C|||;VT=SNP
7	71433741	rs112952179	T	C	100	PASS	AC=250;AF=0.0499201;AN=5008;NS=2504;DP=16364;EAS_AF=0.0159;AMR_AF=0.0274;AFR_AF=0.1528;EUR_AF=0.0099;SAS_AF=0.0031;AA=T|||;VT=SNP
7	71434141	rs77111328	C	T	100	PASS	AC=250;AF=0.0499201;AN=5008;NS=2504;DP=20685;EAS_AF=0.0159;AMR_AF=0.0274;AFR_AF=0.1528;EUR_AF=0.0099;SAS_AF=0.0031;AA=T|||;VT=SNP
7	71434369	rs4717623	C	T	100	PASS	AC=2577;AF=0.514577;AN=5008;NS=2504;DP=20751;EAS_AF=0.7679;AMR_AF=0.5836;AFR_AF=0.5393;EUR_AF=0.2833;SAS_AF=0.409;AA=T|||;VT=SNP
7	71434427	rs59937976	G	A	100	PASS	AC=990;AF=0.197684;AN=5008;NS=2504;DP=19787;EAS_AF=0.375;AMR_AF=0.1686;AFR_AF=0.1876;EUR_AF=0.0885;SAS_AF=0.1616;AA=G|||;VT=SNP
7	71435104	rs111740288	G	A	100	PASS	AC=250;AF=0.0499201;AN=5008;NS=2504;DP=18139;EAS_AF=0.0159;AMR_AF=0.0274;AFR_AF=0.1528;EUR_AF=0.0099;SAS_AF=0.0031;AA=G|||;VT=SNP
7	71435308	rs79439522	C	T	100	PASS	AC=250;AF=0.0499201;AN=5008;NS=2504;DP=19188;EAS_AF=0.0159;AMR_AF=0.0274;AFR_AF=0.1528;EUR_AF=0.0099;SAS_AF=0.0031;AA=T|||;VT=SNP
7	71435703	rs17144147	G	A	100	PASS	AC=249;AF=0.0497204;AN=5008;NS=2504;DP=18839;EAS_AF=0.0159;AMR_AF=0.0274;AFR_AF=0.152;EUR_AF=0.0099;SAS_AF=0.0031;AA=A|||;VT=SNP
7	71436161	rs112106257	T	C	100	PASS	AC=250;AF=0.0499201;AN=5008;NS=2504;DP=19089;EAS_AF=0.0159;AMR_AF=0.0274;AFR_AF=0.1528;EUR_AF=0.0099;SAS_AF=0.0031;AA=C|||;VT=SNP
7	71436385	rs141714215	A	T	100	PASS	AC=250;AF=0.0499201;AN=5008;NS=2504;DP=17941;EAS_AF=0.0159;AMR_AF=0.0274;AFR_AF=0.1528;EUR_AF=0.0099;SAS_AF=0.0031;AA=A|||;VT=SNP
7	71437019	rs77842066	A	C	100	PASS	AC=307;AF=0.0613019;AN=5008;NS=2504;DP=17675;EAS_AF=0.0496;AMR_AF=0.1354;AFR_AF=0.0227;EUR_AF=0.0696;SAS_AF=0.0644;AA=A|||;VT=SNP
7	71437062	rs7795273	A	G	100	PASS	AC=500;AF=0.0998403;AN=5008;NS=2504;DP=17325;EAS_AF=0.0327;AMR_AF=0.1124;AFR_AF=0.0159;EUR_AF=0.2644;SAS_AF=0.1043;AA=A|||;VT=SNP
7	71437104	rs12538435	A	G	100	PASS	AC=2582;AF=0.515575;AN=5008;NS=2504;DP=16506;EAS_AF=0.7698;AMR_AF=0.5879;AFR_AF=0.5371;EUR_AF=0.2843;SAS_AF=0.411;AA=G|||;VT=SNP
7	71438380	rs35305736	C	T	100	PASS	AC=993;AF=0.198283;AN=5008;NS=2504;DP=18285;EAS_AF=0.374;AMR_AF=0.1671;AFR_AF=0.1914;EUR_AF=0.0885;SAS_AF=0.1616;AA=C|||;VT=SNP
7	71438445	rs12666489	G	A	100	PASS	AC=666;AF=0.132987;AN=5008;NS=2504;DP=18225;EAS_AF=0.3274;AMR_AF=0.0346;AFR_AF=0.149;EUR_AF=0.0199;SAS_AF=0.0971;AA=G|||;VT=SNP
7	71439590	rs10950290	A	T	100	PASS	AC=2589;AF=0.516973;AN=5008;NS=2504;DP=17289;EAS_AF=0.7817;AMR_AF=0.585;AFR_AF=0.5363;EUR_AF=0.2813;SAS_AF=0.4121;AA=T|||;VT=SNP
7	71439770	rs74619190	G	C	100	PASS	AC=250;AF=0.0499201;AN=5008;NS=2504;DP=18792;EAS_AF=0.0159;AMR_AF=0.0274;AFR_AF=0.1528;EUR_AF=0.0099;SAS_AF=0.0031;AA=G|||;VT=SNP
7	71439807	rs12530737	T	C	100	PASS	AC=2101;AF=0.419529;AN=5008;NS=2504;DP=19809;EAS_AF=0.5605;AMR_AF=0.3559;AFR_AF=0.5242;EUR_AF=0.2753;SAS_AF=0.3262;AA=C|||;VT=SNP
7	71440110	rs78481597	C	G	100	PASS	AC=250;AF=0.0499201;AN=5008;NS=2504;DP=17195;EAS_AF=0.0159;AMR_AF=0.0274;AFR_AF=0.1528;EUR_AF=0.0099;SAS_AF=0.0031;AA=C|||;VT=SNP
7	71440662	rs114242461	A	G	100	PASS	AC=250;AF=0.0499201;AN=5008;NS=2504;DP=16335;EAS_AF=0.0159;AMR_AF=0.0274;AFR_AF=0.1528;EUR_AF=0.0099;SAS_AF=0.0031;AA=G|||;VT=SNP
7	71440992	rs17137600	C	T	100	PASS	AC=249;AF=0.0497204;AN=5008;NS=2504;DP=18851;EAS_AF=0.0159;AMR_AF=0.0274;AFR_AF=0.152;EUR_AF=0.0099;SAS_AF=0.0031;AA=C|||;VT=SNP
7	71441051	rs17144164	A	G	100	PASS	AC=1491;AF=0.297724;AN=5008;NS=2504;DP=19434;EAS_AF=0.4018;AMR_AF=0.2089;AFR_AF=0.5136;EUR_AF=0.0984;SAS_AF=0.1667;AA=G|||;VT=SNP
7	71441521	rs111474653	C	T	100	PASS	AC=250;AF=0.0499201;AN=5008;NS=2504;DP=19389;EAS_AF=0.0159;AMR_AF=0.0274;AFR_AF=0.1528;EUR_AF=0.0099;SAS_AF=0.0031;AA=C|||;VT=SNP
7	71441612	rs17144172	A	G	100	PASS	AC=250;AF=0.0499201;AN=5008;NS=2504;DP=20382;EAS_AF=0.0159;AMR_AF=0.0274;AFR_AF=0.1528;EUR_AF=0.0099;SAS_AF=0.0031;AA=G|||;VT=SNP
7	71441955	rs74466617	A	T	100	PASS	AC=995;AF=0.198682;AN=5008;NS=2504;DP=17816;EAS_AF=0.375;AMR_AF=0.1671;AFR_AF=0.1921;EUR_AF=0.0885;SAS_AF=0.1616;AA=A|||;VT=SNP
7	71442976	rs28411707	A	G	100	PASS	AC=1249;AF=0.249401;AN=5008;NS=2504;DP=15190;EAS_AF=0.3859;AMR_AF=0.1816;AFR_AF=0.3669;EUR_AF=0.0885;SAS_AF=0.1636;AA=A|||;VT=SNP
7	71443057	rs17137604	G	A	100	PASS	AC=995;AF=0.198682;AN=5008;NS=2504;DP=14815;EAS_AF=0.375;AMR_AF=0.1671;AFR_AF=0.1921;EUR_AF=0.0885;SAS_AF=0.1616;AA=G|||;VT=SNP
7	71443077	rs17137608	G	A	100	PASS	AC=1247;AF=0.249002;AN=5008;NS=2504;DP=14159;EAS_AF=0.3849;AMR_AF=0.1816;AFR_AF=0.3661;EUR_AF=0.0885;SAS_AF=0.1636;AA=G|||;VT=SNP
7	71443382	rs113993793	A	G	100	PASS	AC=1497;AF=0.298922;AN=5008;NS=2504;DP=13397;EAS_AF=0.4008;AMR_AF=0.2089;AFR_AF=0.5189;EUR_AF=0.0984;SAS_AF=0.1667;AA=A|||;VT=SNP
7	71443802	rs917209	G	A	100	PASS	AC=1496;AF=0.298722;AN=5008;NS=2504;DP=21509;EAS_AF=0.4008;AMR_AF=0.2089;AFR_AF=0.5182;EUR_AF=0.0984;SAS_AF=0.1667;AA=A|||;VT=SNP
7	71444240	rs79222637	A	G	100	PASS	AC=298;AF=0.0595048;AN=5008;NS=2504;DP=19981;EAS_AF=0.0466;AMR_AF=0.1311;AFR_AF=0.0219;EUR_AF=0.0686;SAS_AF=0.0634;AA=A|||;VT=SNP
7	71444550	rs77891554	G	C	100	PASS	AC=297;AF=0.0593051;AN=5008;NS=2504;DP=16176;EAS_AF=0.0685;AMR_AF=0.134;AFR_AF=0.0197;EUR_AF=0.0716;SAS_AF=0.0378;AA=G|||;VT=SNP
7	71446641	rs844702	G	C	100	PASS	AC=1266;AF=0.252796;AN=5008;NS=2504;DP=17941;EAS_AF=0.38;AMR_AF=0.1023;AFR_AF=0.4637;EUR_AF=0.0716;SAS_AF=0.1299;AA=C|||;VT=SNP
7	71449469	rs844699	C	G	100	PASS	AC=1186;AF=0.236821;AN=5008;NS=2504;DP=22092;EAS_AF=0.38;AMR_AF=0.098;AFR_AF=0.4054;EUR_AF=0.0716;SAS_AF=0.1299;AA=G|||;VT=SNP
7	71450818	rs844698	A	G	100	PASS	AC=997;AF=0.199081;AN=5008;NS=2504;DP=16171;EAS_AF=0.38;AMR_AF=0.0879;AFR_AF=0.2678;EUR_AF=0.0716;SAS_AF=0.1299;AA=a|||;VT=SNP
7	71452378	rs844696	G	A	100	PASS	AC=992;AF=0.198083;AN=5008;NS=2504;DP=16821;EAS_AF=0.38;AMR_AF=0.0836;AFR_AF=0.2663;EUR_AF=0.0716;SAS_AF=0.1299;AA=G|||;VT=SNP
7	71452384	rs844695	T	C	100	PASS	AC=991;AF=0.197883;AN=5008;NS=2504;DP=16863;EAS_AF=0.38;AMR_AF=0.0836;AFR_AF=0.2655;EUR_AF=0.0716;SAS_AF=0.1299;AA=C|||;VT=SNP
7	71452918	rs844694	G	A	100	PASS	AC=964;AF=0.192492;AN=5008;NS=2504;DP=19835;EAS_AF=0.38;AMR_AF=0.0821;AFR_AF=0.2458;EUR_AF=0.0716;SAS_AF=0.1299;AA=G|||;VT=SNP
7	71453251	rs844693	A	T	100	PASS	AC=964;AF=0.192492;AN=5008;NS=2504;DP=23069;EAS_AF=0.38;AMR_AF=0.0821;AFR_AF=0.2458;EUR_AF=0.0716;SAS_AF=0.1299;AA=A|||;VT=SNP
7	71454379	rs35720869	G	A	100	PASS	AC=848;AF=0.169329;AN=5008;NS=2504;DP=15042;EAS_AF=0.37;AMR_AF=0.0735;AFR_AF=0.1717;EUR_AF=0.0716;SAS_AF=0.1278;AA=g|||;VT=SNP
7	71454655	rs844692	G	A	100	PASS	AC=1138;AF=0.227236;AN=5008;NS=2504;DP=18931;EAS_AF=0.381;AMR_AF=0.098;AFR_AF=0.3684;EUR_AF=0.0716;SAS_AF=0.1299;AA=A|||;VT=SNP
7	71457845	rs111972885	A	G	100	PASS	AC=233;AF=0.0465256;AN=5008;NS=2504;DP=20156;EAS_AF=0.0446;AMR_AF=0.0548;AFR_AF=0.0182;EUR_AF=0.0716;SAS_AF=0.0552;AA=A|||;VT=SNP
7	71458821	rs77392906	G	A	100	PASS	AC=233;AF=0.0465256;AN=5008;NS=2504;DP=15802;EAS_AF=0.0446;AMR_AF=0.0548;AFR_AF=0.0166;EUR_AF=0.0716;SAS_AF=0.0573;AA=G|||;VT=SNP
7	71458940	rs844691	C	A	100	PASS	AC=1298;AF=0.259185;AN=5008;NS=2504;DP=14106;EAS_AF=0.38;AMR_AF=0.1009;AFR_AF=0.4675;EUR_AF=0.0716;SAS_AF=0.1585;AA=A|||;VT=SNP
7	71459484	rs111446316	A	G	100	PASS	AC=1315;AF=0.26258;AN=5008;NS=2504;DP=10351;EAS_AF=0.38;AMR_AF=0.1023;AFR_AF=0.4788;EUR_AF=0.0716;SAS_AF=0.1595;AA=a|||;VT=SNP
7	71460046	rs844740	T	C	100	PASS	AC=1301;AF=0.259784;AN=5008;NS=2504;DP=15968;EAS_AF=0.38;AMR_AF=0.1009;AFR_AF=0.469;EUR_AF=0.0716;SAS_AF=0.1595;AA=C|||;VT=SNP
7	71460398	rs13231720	T	A	100	PASS	AC=646;AF=0.128994;AN=5008;NS=2504;DP=17109;EAS_AF=0.0298;AMR_AF=0.1988;AFR_AF=0.0386;EUR_AF=0.2893;SAS_AF=0.1391;AA=T|||;VT=SNP
7	71462068	rs73187050	G	T	100	PASS	AC=600;AF=0.119808;AN=5008;NS=2504;DP=15868;EAS_AF=0.1508;AMR_AF=0.1571;AFR_AF=0.0045;EUR_AF=0.175;SAS_AF=0.1605;AA=G|||;VT=SNP
7	71463802	rs10277893	A	G	100	PASS	AC=338;AF=0.067492;AN=5008;NS=2504;DP=18197;EAS_AF=0.0446;AMR_AF=0.0562;AFR_AF=0.0961;EUR_AF=0.0716;SAS_AF=0.0562;AA=A|||;VT=SNP
7	71465149	rs6980132	A	C	100	PASS	AC=1013;AF=0.202276;AN=5008;NS=2504;DP=17781;EAS_AF=0.371;AMR_AF=0.0793;AFR_AF=0.2927;EUR_AF=0.0716;SAS_AF=0.1278;AA=A|||;VT=SNP
7	71465215	rs12532869	G	T	100	PASS	AC=602;AF=0.120208;AN=5008;NS=2504;DP=16291;EAS_AF=0.1528;AMR_AF=0.1571;AFR_AF=0.0053;EUR_AF=0.175;SAS_AF=0.1595;AA=G|||;VT=SNP
7	71467460	rs10251758	T	C	100	PASS	AC=339;AF=0.0676917;AN=5008;NS=2504;DP=18424;EAS_AF=0.0446;AMR_AF=0.0562;AFR_AF=0.0968;EUR_AF=0.0716;SAS_AF=0.0562;AA=T|||;VT=SNP
7	71467865	rs1099452	A	G	100	PASS	AC=1116;AF=0.222843;AN=5008;NS=2504;DP=18414;EAS_AF=0.38;AMR_AF=0.0865;AFR_AF=0.3585;EUR_AF=0.0716;SAS_AF=0.1299;AA=G|||;VT=SNP
7	71468501	rs116858843	C	T	100	PASS	AC=57;AF=0.0113818;AN=5008;NS=2504;DP=18116;EAS_AF=0.006;AMR_AF=0.0101;AFR_AF=0;EUR_AF=0.0388;SAS_AF=0.0051;AA=C|||;VT=SNP
7	71469672	rs7781091	A	G	100	PASS	AC=1028;AF=0.205272;AN=5008;NS=2504;DP=17749;EAS_AF=0.38;AMR_AF=0.0793;AFR_AF=0.2958;EUR_AF=0.0716;SAS_AF=0.1299;AA=G|||;VT=SNP
7	71470001	rs1099451	C	A	100	PASS	AC=1273;AF=0.254193;AN=5008;NS=2504;DP=19793;EAS_AF=0.38;AMR_AF=0.1009;AFR_AF=0.4697;EUR_AF=0.0716;SAS_AF=0.1299;AA=A|||;VT=SNP
7	71470239	rs2867564	G	A	100	PASS	AC=987;AF=0.197085;AN=5008;NS=2504;DP=21634;EAS_AF=0.37;AMR_AF=0.0778;AFR_AF=0.2738;EUR_AF=0.0726;SAS_AF=0.1278;AA=G|||;VT=SNP
7	71470383	rs2867565	G	C	100	PASS	AC=966;AF=0.192891;AN=5008;NS=2504;DP=17253;EAS_AF=0.37;AMR_AF=0.0778;AFR_AF=0.2587;EUR_AF=0.0716;SAS_AF=0.1278;AA=G|||;VT=SNP
7	71470693	rs7790072	T	C	100	PASS	AC=339;AF=0.0676917;AN=5008;NS=2504;DP=19282;EAS_AF=0.0446;AMR_AF=0.0562;AFR_AF=0.0968;EUR_AF=0.0716;SAS_AF=0.0562;AA=T|||;VT=SNP
7	71471186	rs1034806	G	A	100	PASS	AC=985;AF=0.196685;AN=5008;NS=2504;DP=16684;EAS_AF=0.37;AMR_AF=0.0778;AFR_AF=0.2731;EUR_AF=0.0716;SAS_AF=0.1278;AA=G|||;VT=SNP
7	71471647	rs844736	A	G	100	PASS	AC=1096;AF=0.21885;AN=5008;NS=2504;DP=17572;EAS_AF=0.38;AMR_AF=0.085;AFR_AF=0.3442;EUR_AF=0.0716;SAS_AF=0.1299;AA=A|||;VT=SNP
7	71473829	rs844735	C	T	100	PASS	AC=1123;AF=0.224241;AN=5008;NS=2504;DP=12185;EAS_AF=0.381;AMR_AF=0.0865;AFR_AF=0.3631;EUR_AF=0.0716;SAS_AF=0.1299;AA=C|||;VT=SNP
7	71473888	rs844734	G	A	100	PASS	AC=1126;AF=0.22484;AN=5008;NS=2504;DP=13747;EAS_AF=0.381;AMR_AF=0.0865;AFR_AF=0.3654;EUR_AF=0.0716;SAS_AF=0.1299;AA=A|||;VT=SNP
7	71474670	rs844732	T	C	100	PASS	AC=1903;AF=0.379992;AN=5008;NS=2504;DP=16521;EAS_AF=0.5903;AMR_AF=0.1585;AFR_AF=0.5613;EUR_AF=0.1431;SAS_AF=0.319;AA=T|||;VT=SNP
7	71474895	rs113279217	G	A	100	PASS	AC=603;AF=0.120407;AN=5008;NS=2504;DP=19783;EAS_AF=0.1488;AMR_AF=0.1599;AFR_AF=0.0053;EUR_AF=0.174;SAS_AF=0.1636;AA=G|||;VT=SNP
7	71474962	rs844731	T	C	100	PASS	AC=4398;AF=0.878195;AN=5008;NS=2504;DP=19574;EAS_AF=0.998;AMR_AF=0.8184;AFR_AF=0.972;EUR_AF=0.673;SAS_AF=0.8814;AA=A|||;VT=SNP
7	71475191	rs844730	C	G	100	PASS	AC=4370;AF=0.872604;AN=5008;NS=2504;DP=17310;EAS_AF=0.996;AMR_AF=0.8026;AFR_AF=0.9705;EUR_AF=0.661;SAS_AF=0.8804;AA=G|||;VT=SNP
7	71476859	rs10252249	C	G	100	PASS	AC=1113;AF=0.222244;AN=5008;NS=2504;DP=17505;EAS_AF=0.3462;AMR_AF=0.0677;AFR_AF=0.348;EUR_AF=0.0557;SAS_AF=0.2055;AA=C|||;VT=SNP
7	71477069	rs17427800	T	C	100	PASS	AC=605;AF=0.120807;AN=5008;NS=2504;DP=16089;EAS_AF=0.1508;AMR_AF=0.1614;AFR_AF=0.0053;EUR_AF=0.175;SAS_AF=0.1616;AA=T|||;VT=SNP
7	71477785	rs844712	T	G	100	PASS	AC=1350;AF=0.269569;AN=5008;NS=2504;DP=17684;EAS_AF=0.3562;AMR_AF=0.0764;AFR_AF=0.5129;EUR_AF=0.0557;SAS_AF=0.2086;AA=G|||;VT=SNP
7	71477867	rs139862176	G	A	100	PASS	AC=403;AF=0.0804712;AN=5008;NS=2504;DP=18562;EAS_AF=0.1349;AMR_AF=0.1023;AFR_AF=0;EUR_AF=0.0885;SAS_AF=0.1094;AA=G|||;VT=SNP
7	71478387	rs844711	A	T	100	PASS	AC=1846;AF=0.36861;AN=5008;NS=2504;DP=13439;EAS_AF=0.4028;AMR_AF=0.147;AFR_AF=0.7239;EUR_AF=0.1282;SAS_AF=0.2577;AA=T|||;VT=SNP
7	71478499	rs844710	C	A	100	PASS	AC=1843;AF=0.368011;AN=5008;NS=2504;DP=15316;EAS_AF=0.3998;AMR_AF=0.147;AFR_AF=0.7239;EUR_AF=0.1282;SAS_AF=0.2577;AA=A|||;VT=SNP
7	71479141	rs844709	A	G	100	PASS	AC=1857;AF=0.370807;AN=5008;NS=2504;DP=10558;EAS_AF=0.3998;AMR_AF=0.1484;AFR_AF=0.7337;EUR_AF=0.1282;SAS_AF=0.2577;AA=G|||;VT=SNP
7	71479172	rs844708	G	A	100	PASS	AC=1847;AF=0.36881;AN=5008;NS=2504;DP=12665;EAS_AF=0.3998;AMR_AF=0.147;AFR_AF=0.7269;EUR_AF=0.1282;SAS_AF=0.2577;AA=A|||;VT=SNP
7	71479287	rs12666891	G	T	100	PASS	AC=1117;AF=0.223043;AN=5008;NS=2504;DP=15852;EAS_AF=0.3462;AMR_AF=0.0677;AFR_AF=0.351;EUR_AF=0.0557;SAS_AF=0.2055;AA=G|||;VT=SNP
7	71479365	rs844707	A	C	100	PASS	AC=1844;AF=0.368211;AN=5008;NS=2504;DP=16577;EAS_AF=0.3998;AMR_AF=0.147;AFR_AF=0.7239;EUR_AF=0.1282;SAS_AF=0.2587;AA=C|||;VT=SNP
7	71479487	rs12671441	C	T	100	PASS	AC=1117;AF=0.223043;AN=5008;NS=2504;DP=19633;EAS_AF=0.3462;AMR_AF=0.0677;AFR_AF=0.351;EUR_AF=0.0557;SAS_AF=0.2055;AA=C|||;VT=SNP
7	71479594	rs17349645	G	A	100	PASS	AC=251;AF=0.0501198;AN=5008;NS=2504;DP=20737;EAS_AF=0.0437;AMR_AF=0.0533;AFR_AF=0.0363;EUR_AF=0.0726;SAS_AF=0.0501;AA=G|||;VT=SNP
7	71479611	rs12674035	T	A	100	PASS	AC=1117;AF=0.223043;AN=5008;NS=2504;DP=20191;EAS_AF=0.3462;AMR_AF=0.0677;AFR_AF=0.351;EUR_AF=0.0557;SAS_AF=0.2055;AA=T|||;VT=SNP
7	71479613	rs844705	C	T	100	PASS	AC=1843;AF=0.368011;AN=5008;NS=2504;DP=20213;EAS_AF=0.3998;AMR_AF=0.147;AFR_AF=0.7239;EUR_AF=0.1282;SAS_AF=0.2577;AA=T|||;VT=SNP
7	71479678	rs113259027	G	A	100	PASS	AC=499;AF=0.0996406;AN=5008;NS=2504;DP=18591;EAS_AF=0.0437;AMR_AF=0.072;AFR_AF=0.2141;EUR_AF=0.0726;SAS_AF=0.0501;AA=G|||;VT=SNP
7	71479695	rs844704	G	A	100	PASS	AC=1843;AF=0.368011;AN=5008;NS=2504;DP=18075;EAS_AF=0.3998;AMR_AF=0.147;AFR_AF=0.7239;EUR_AF=0.1282;SAS_AF=0.2577;AA=G|||;VT=SNP
7	71480143	rs10280279	A	G	100	PASS	AC=1117;AF=0.223043;AN=5008;NS=2504;DP=16757;EAS_AF=0.3462;AMR_AF=0.0677;AFR_AF=0.351;EUR_AF=0.0557;SAS_AF=0.2055;AA=A|||;VT=SNP
7	71480281	rs10265141	C	T	100	PASS	AC=1117;AF=0.223043;AN=5008;NS=2504;DP=15187;EAS_AF=0.3462;AMR_AF=0.0677;AFR_AF=0.351;EUR_AF=0.0557;SAS_AF=0.2055;AA=C|||;VT=SNP
7	71480525	rs58064021	G	A	100	PASS	AC=1117;AF=0.223043;AN=5008;NS=2504;DP=18030;EAS_AF=0.3462;AMR_AF=0.0677;AFR_AF=0.351;EUR_AF=0.0557;SAS_AF=0.2055;AA=G|||;VT=SNP
7	71480889	rs17144232	T	C	100	PASS	AC=1121;AF=0.223842;AN=5008;NS=2504;DP=19922;EAS_AF=0.3462;AMR_AF=0.0677;AFR_AF=0.354;EUR_AF=0.0557;SAS_AF=0.2055;AA=T|||;VT=SNP
7	71481051	rs141825636	C	A	100	PASS	AC=1113;AF=0.222244;AN=5008;NS=2504;DP=15426;EAS_AF=0.3462;AMR_AF=0.0677;AFR_AF=0.348;EUR_AF=0.0557;SAS_AF=0.2055;AA=C|||;VT=SNP
7	71481547	rs141031559	G	A	100	PASS	AC=251;AF=0.0501198;AN=5008;NS=2504;DP=11599;EAS_AF=0.0437;AMR_AF=0.0533;AFR_AF=0.0363;EUR_AF=0.0726;SAS_AF=0.0501;AA=G|||;VT=SNP
7	71481963	rs117333216	C	A	100	PASS	AC=484;AF=0.0966454;AN=5008;NS=2504;DP=10477;EAS_AF=0.1974;AMR_AF=0.0504;AFR_AF=0.0098;EUR_AF=0.0537;SAS_AF=0.1871;AA=C|||;VT=SNP
7	71482050	rs844797	G	A	100	PASS	AC=1259;AF=0.251398;AN=5008;NS=2504;DP=13144;EAS_AF=0.3562;AMR_AF=0.0749;AFR_AF=0.4455;EUR_AF=0.0557;SAS_AF=0.2076;AA=G|||;VT=SNP
7	71482127	rs112395310	C	A	100	PASS	AC=203;AF=0.0405351;AN=5008;NS=2504;DP=10654;EAS_AF=0.0437;AMR_AF=0.0504;AFR_AF=0.0083;EUR_AF=0.0696;SAS_AF=0.044;AA=C|||;VT=SNP
7	71482224	rs10273495	C	T	100	PASS	AC=1079;AF=0.215455;AN=5008;NS=2504;DP=15402;EAS_AF=0.3462;AMR_AF=0.0677;AFR_AF=0.3222;EUR_AF=0.0557;SAS_AF=0.2055;AA=C|||;VT=SNP
7	71482823	rs844796	G	A	100	PASS	AC=1763;AF=0.352037;AN=5008;NS=2504;DP=19240;EAS_AF=0.3998;AMR_AF=0.1455;AFR_AF=0.6581;EUR_AF=0.1282;SAS_AF=0.2658;AA=A|||;VT=SNP
7	71483321	rs844795	T	C	100	PASS	AC=1847;AF=0.36881;AN=5008;NS=2504;DP=17094;EAS_AF=0.3998;AMR_AF=0.147;AFR_AF=0.7269;EUR_AF=0.1282;SAS_AF=0.2577;AA=C|||;VT=SNP
7	71484111	rs844794	T	C	100	PASS	AC=1761;AF=0.351637;AN=5008;NS=2504;DP=17247;EAS_AF=0.3998;AMR_AF=0.1455;AFR_AF=0.6626;EUR_AF=0.1282;SAS_AF=0.2577;AA=C|||;VT=SNP
7	71484345	rs844793	T	C	100	PASS	AC=1499;AF=0.299321;AN=5008;NS=2504;DP=19319;EAS_AF=0.3998;AMR_AF=0.1311;AFR_AF=0.4728;EUR_AF=0.1272;SAS_AF=0.2577;AA=t|||;VT=SNP
7	71484396	rs73368146	C	T	100	PASS	AC=501;AF=0.10004;AN=5008;NS=2504;DP=21677;EAS_AF=0.0437;AMR_AF=0.0706;AFR_AF=0.2163;EUR_AF=0.0726;SAS_AF=0.0501;AA=C|||;VT=SNP
7	71484735	rs844792	C	T	100	PASS	AC=1847;AF=0.36881;AN=5008;NS=2504;DP=20002;EAS_AF=0.3998;AMR_AF=0.147;AFR_AF=0.7269;EUR_AF=0.1282;SAS_AF=0.2577;AA=C|||;VT=SNP
7	71484751	rs844791	C	T	100	PASS	AC=1761;AF=0.351637;AN=5008;NS=2504;DP=20260;EAS_AF=0.3998;AMR_AF=0.1455;AFR_AF=0.6626;EUR_AF=0.1282;SAS_AF=0.2577;AA=T|||;VT=SNP
7	71484865	rs844790	A	G	100	PASS	AC=1761;AF=0.351637;AN=5008;NS=2504;DP=21172;EAS_AF=0.3998;AMR_AF=0.147;AFR_AF=0.6626;EUR_AF=0.1282;SAS_AF=0.2566;AA=A|||;VT=SNP
7	71485085	rs844789	G	C	100	PASS	AC=1761;AF=0.351637;AN=5008;NS=2504;DP=18775;EAS_AF=0.3998;AMR_AF=0.1455;AFR_AF=0.6626;EUR_AF=0.1282;SAS_AF=0.2577;AA=C|||;VT=SNP
7	71485135	rs113195866	C	T	100	PASS	AC=497;AF=0.0992412;AN=5008;NS=2504;DP=18212;EAS_AF=0.0437;AMR_AF=0.0706;AFR_AF=0.2133;EUR_AF=0.0726;SAS_AF=0.0501;AA=C|||;VT=SNP
7	71485245	rs844788	T	C	100	PASS	AC=689;AF=0.13758;AN=5008;NS=2504;DP=20445;EAS_AF=0.1528;AMR_AF=0.1643;AFR_AF=0.0643;EUR_AF=0.175;SAS_AF=0.1636;AA=T|||;VT=SNP
7	71485348	rs73368155	C	A	100	PASS	AC=497;AF=0.0992412;AN=5008;NS=2504;DP=20277;EAS_AF=0.0437;AMR_AF=0.0706;AFR_AF=0.2133;EUR_AF=0.0726;SAS_AF=0.0501;AA=C|||;VT=SNP
7	71486092	rs10231062	C	T	100	PASS	AC=1114;AF=0.222444;AN=5008;NS=2504;DP=20551;EAS_AF=0.3462;AMR_AF=0.0677;AFR_AF=0.3487;EUR_AF=0.0557;SAS_AF=0.2055;AA=C|||;VT=SNP
7	71487701	rs17428098	G	A	100	PASS	AC=277;AF=0.0553115;AN=5008;NS=2504;DP=15796;EAS_AF=0.0427;AMR_AF=0.0576;AFR_AF=0.0545;EUR_AF=0.0726;SAS_AF=0.0501;AA=G|||;VT=SNP
7	71488079	rs1003685	G	C	100	PASS	AC=1074;AF=0.214457;AN=5008;NS=2504;DP=11215;EAS_AF=0.3452;AMR_AF=0.0677;AFR_AF=0.3192;EUR_AF=0.0557;SAS_AF=0.2055;AA=G|||;VT=SNP
7	71488363	rs79560478	T	C	100	PASS	AC=99;AF=0.0197684;AN=5008;NS=2504;DP=15929;EAS_AF=0.0466;AMR_AF=0.0101;AFR_AF=0;EUR_AF=0.0398;SAS_AF=0.0051;AA=T|||;VT=SNP
7	71488833	rs17428133	C	T	100	PASS	AC=269;AF=0.0537141;AN=5008;NS=2504;DP=22001;EAS_AF=0.0417;AMR_AF=0.0548;AFR_AF=0.0499;EUR_AF=0.0726;SAS_AF=0.0511;AA=T|||;VT=SNP
7	71489191	rs10280568	C	A	100	PASS	AC=1135;AF=0.226637;AN=5008;NS=2504;DP=21729;EAS_AF=0.3532;AMR_AF=0.0692;AFR_AF=0.3366;EUR_AF=0.0567;SAS_AF=0.2342;AA=C|||;VT=SNP
7	71489224	rs844785	C	G	100	PASS	AC=1849;AF=0.369209;AN=5008;NS=2504;DP=21581;EAS_AF=0.3998;AMR_AF=0.1455;AFR_AF=0.7065;EUR_AF=0.1292;SAS_AF=0.2873;AA=G|||;VT=SNP
7	71490024	rs148743551	G	A	100	PASS	AC=271;AF=0.0541134;AN=5008;NS=2504;DP=16353;EAS_AF=0.0427;AMR_AF=0.0562;AFR_AF=0.0499;EUR_AF=0.0726;SAS_AF=0.0511;AA=G|||;VT=SNP
7	71490302	rs28679767	T	A	100	PASS	AC=1131;AF=0.225839;AN=5008;NS=2504;DP=15246;EAS_AF=0.3542;AMR_AF=0.0692;AFR_AF=0.3328;EUR_AF=0.0567;SAS_AF=0.2342;AA=t|||;VT=SNP
7	71490492	rs4469348	G	A	100	PASS	AC=270;AF=0.0539137;AN=5008;NS=2504;DP=18467;EAS_AF=0.0417;AMR_AF=0.0562;AFR_AF=0.0499;EUR_AF=0.0726;SAS_AF=0.0511;AA=G|||;VT=SNP
7	71490649	rs6965309	A	C	100	PASS	AC=1138;AF=0.227236;AN=5008;NS=2504;DP=18585;EAS_AF=0.3562;AMR_AF=0.0692;AFR_AF=0.3366;EUR_AF=0.0567;SAS_AF=0.2342;AA=A|||;VT=SNP
7	71490743	rs1525130	G	C	100	PASS	AC=270;AF=0.0539137;AN=5008;NS=2504;DP=23008;EAS_AF=0.0417;AMR_AF=0.0562;AFR_AF=0.0499;EUR_AF=0.0726;SAS_AF=0.0511;AA=G|||;VT=SNP
7	71490988	rs1525129	C	A	100	PASS	AC=407;AF=0.08127;AN=5008;NS=2504;DP=18961;EAS_AF=0.0417;AMR_AF=0.0692;AFR_AF=0.1467;EUR_AF=0.0726;SAS_AF=0.0511;AA=C|||;VT=SNP
7	71491145	rs10229928	C	T	100	PASS	AC=1549;AF=0.309305;AN=5008;NS=2504;DP=20345;EAS_AF=0.3978;AMR_AF=0.1383;AFR_AF=0.4864;EUR_AF=0.1292;SAS_AF=0.2853;AA=c|||;VT=SNP
7	71491289	rs75803574	G	T	100	PASS	AC=270;AF=0.0539137;AN=5008;NS=2504;DP=18421;EAS_AF=0.0417;AMR_AF=0.0562;AFR_AF=0.0499;EUR_AF=0.0726;SAS_AF=0.0511;AA=G|||;VT=SNP
7	71491399	rs59381375	C	T	100	PASS	AC=1547;AF=0.308906;AN=5008;NS=2504;DP=18498;EAS_AF=0.3978;AMR_AF=0.1383;AFR_AF=0.4864;EUR_AF=0.1292;SAS_AF=0.2832;AA=C|||;VT=SNP
7	71491955	rs59254802	A	G	100	PASS	AC=1866;AF=0.372604;AN=5008;NS=2504;DP=18548;EAS_AF=0.4028;AMR_AF=0.1455;AFR_AF=0.7171;EUR_AF=0.1292;SAS_AF=0.2873;AA=G|||;VT=SNP
7	71492014	rs1558028	T	A	100	PASS	AC=2830;AF=0.565096;AN=5008;NS=2504;DP=19761;EAS_AF=0.7192;AMR_AF=0.3919;AFR_AF=0.7648;EUR_AF=0.3072;SAS_AF=0.5245;AA=A|||;VT=SNP
7	71492276	rs73368174	G	T	100	PASS	AC=1850;AF=0.369409;AN=5008;NS=2504;DP=19644;EAS_AF=0.3998;AMR_AF=0.1455;AFR_AF=0.7073;EUR_AF=0.1292;SAS_AF=0.2873;AA=T|||;VT=SNP
7	71493741	rs117084621	C	T	100	PASS	AC=268;AF=0.0535144;AN=5008;NS=2504;DP=20740;EAS_AF=0.0417;AMR_AF=0.0562;AFR_AF=0.0499;EUR_AF=0.0726;SAS_AF=0.0491;AA=C|||;VT=SNP
7	71493742	rs2867566	G	A	100	PASS	AC=703;AF=0.140375;AN=5008;NS=2504;DP=20683;EAS_AF=0.0317;AMR_AF=0.196;AFR_AF=0.0386;EUR_AF=0.3082;SAS_AF=0.1779;AA=G|||;VT=SNP
7	71494586	rs844686	G	A	100	PASS	AC=1848;AF=0.36901;AN=5008;NS=2504;DP=20576;EAS_AF=0.3998;AMR_AF=0.1455;AFR_AF=0.7065;EUR_AF=0.1292;SAS_AF=0.2863;AA=A|||;VT=SNP
7	71494626	rs844685	G	C	100	PASS	AC=1848;AF=0.36901;AN=5008;NS=2504;DP=20388;EAS_AF=0.3998;AMR_AF=0.1455;AFR_AF=0.7065;EUR_AF=0.1292;SAS_AF=0.2863;AA=T|||;VT=SNP
7	71494997	rs844684	A	C	100	PASS	AC=1819;AF=0.363219;AN=5008;NS=2504;DP=20800;EAS_AF=0.4028;AMR_AF=0.1354;AFR_AF=0.7042;EUR_AF=0.1083;SAS_AF=0.2853;AA=C|||;VT=SNP
7	71496804	rs844680	G	A	100	PASS	AC=2147;AF=0.428714;AN=5008;NS=2504;DP=14059;EAS_AF=0.5516;AMR_AF=0.2248;AFR_AF=0.7126;EUR_AF=0.1322;SAS_AF=0.3681;AA=G|||;VT=SNP
7	71496819	rs844679	C	T	100	PASS	AC=1851;AF=0.369609;AN=5008;NS=2504;DP=15618;EAS_AF=0.3998;AMR_AF=0.1455;AFR_AF=0.708;EUR_AF=0.1302;SAS_AF=0.2863;AA=C|||;VT=SNP
7	71497009	rs113778642	G	A	100	PASS	AC=603;AF=0.120407;AN=5008;NS=2504;DP=12489;EAS_AF=0.1647;AMR_AF=0.1556;AFR_AF=0.0038;EUR_AF=0.172;SAS_AF=0.1544;AA=G|||;VT=SNP
7	71497145	rs844678	G	A	100	PASS	AC=1852;AF=0.369808;AN=5008;NS=2504;DP=14704;EAS_AF=0.4018;AMR_AF=0.1455;AFR_AF=0.7073;EUR_AF=0.1302;SAS_AF=0.2863;AA=G|||;VT=SNP
7	71497260	rs844677	T	C	100	PASS	AC=1442;AF=0.287939;AN=5008;NS=2504;DP=15021;EAS_AF=0.3581;AMR_AF=0.0764;AFR_AF=0.559;EUR_AF=0.0567;SAS_AF=0.2372;AA=T|||;VT=SNP
7	71497456	rs60790450	G	A	100	PASS	AC=409;AF=0.0816693;AN=5008;NS=2504;DP=15448;EAS_AF=0.0397;AMR_AF=0.0692;AFR_AF=0.1505;EUR_AF=0.0736;SAS_AF=0.0491;AA=G|||;VT=SNP
7	71497708	rs6955049	C	T	100	PASS	AC=1125;AF=0.224641;AN=5008;NS=2504;DP=18871;EAS_AF=0.3532;AMR_AF=0.0677;AFR_AF=0.3313;EUR_AF=0.0567;SAS_AF=0.2321;AA=C|||;VT=SNP
7	71498406	rs10265820	G	A	100	PASS	AC=1467;AF=0.292931;AN=5008;NS=2504;DP=20977;EAS_AF=0.494;AMR_AF=0.1599;AFR_AF=0.3449;EUR_AF=0.0835;SAS_AF=0.3252;AA=G|||;VT=SNP
7	71499244	rs844676	C	T	100	PASS	AC=3320;AF=0.662939;AN=5008;NS=2504;DP=15122;EAS_AF=0.75;AMR_AF=0.5749;AFR_AF=0.6626;EUR_AF=0.6103;SAS_AF=0.6902;AA=C|||;VT=SNP
7	71499256	rs2190303	G	C	100	PASS	AC=1669;AF=0.333267;AN=5008;NS=2504;DP=14842;EAS_AF=0.5546;AMR_AF=0.196;AFR_AF=0.3707;EUR_AF=0.1322;SAS_AF=0.3589;AA=G|||;VT=SNP
7	71499574	rs844675	C	T	100	PASS	AC=1051;AF=0.209864;AN=5008;NS=2504;DP=15348;EAS_AF=0.0337;AMR_AF=0.2248;AFR_AF=0.2859;EUR_AF=0.3062;SAS_AF=0.1789;AA=C|||;VT=SNP
7	71500117	rs844674	G	T	100	PASS	AC=3460;AF=0.690895;AN=5008;NS=2504;DP=14766;EAS_AF=0.75;AMR_AF=0.5749;AFR_AF=0.7648;EUR_AF=0.6093;SAS_AF=0.6963;AA=T|||;VT=SNP
7	71500592	rs11769556	T	G	100	PASS	AC=593;AF=0.118411;AN=5008;NS=2504;DP=17139;EAS_AF=0.1587;AMR_AF=0.1527;AFR_AF=0.0038;EUR_AF=0.171;SAS_AF=0.1534;AA=T|||;VT=SNP
7	71500874	rs844673	A	G	100	PASS	AC=3403;AF=0.679513;AN=5008;NS=2504;DP=19103;EAS_AF=0.75;AMR_AF=0.5735;AFR_AF=0.7194;EUR_AF=0.6103;SAS_AF=0.6994;AA=A|||;VT=SNP
7	71501145	rs844672	C	T	100	PASS	AC=3400;AF=0.678914;AN=5008;NS=2504;DP=19146;EAS_AF=0.75;AMR_AF=0.5735;AFR_AF=0.7194;EUR_AF=0.6093;SAS_AF=0.6973;AA=T|||;VT=SNP
7	71502056	rs34722735	C	T	100	PASS	AC=702;AF=0.140176;AN=5008;NS=2504;DP=17275;EAS_AF=0.0288;AMR_AF=0.1988;AFR_AF=0.0424;EUR_AF=0.3052;SAS_AF=0.1759;AA=C|||;VT=SNP
7	71503303	rs9647948	C	T	100	PASS	AC=657;AF=0.13119;AN=5008;NS=2504;DP=19653;EAS_AF=0.0288;AMR_AF=0.1931;AFR_AF=0.0386;EUR_AF=0.2932;SAS_AF=0.1513;AA=C|||;VT=SNP
7	71503587	rs844671	G	T	100	PASS	AC=3387;AF=0.676318;AN=5008;NS=2504;DP=21211;EAS_AF=0.75;AMR_AF=0.572;AFR_AF=0.7103;EUR_AF=0.6093;SAS_AF=0.6973;AA=T|||;VT=SNP
7	71503925	rs844670	T	C	100	PASS	AC=3402;AF=0.679313;AN=5008;NS=2504;DP=19335;EAS_AF=0.75;AMR_AF=0.5735;AFR_AF=0.7201;EUR_AF=0.6103;SAS_AF=0.6973;AA=T|||;VT=SNP
7	71504260	rs844669	C	A	100	PASS	AC=3403;AF=0.679513;AN=5008;NS=2504;DP=18105;EAS_AF=0.75;AMR_AF=0.5735;AFR_AF=0.7194;EUR_AF=0.6103;SAS_AF=0.6994;AA=A|||;VT=SNP
7	71504343	rs12537280	C	G	100	PASS	AC=427;AF=0.0852636;AN=5008;NS=2504;DP=16845;EAS_AF=0.1607;AMR_AF=0.098;AFR_AF=0;EUR_AF=0.0915;SAS_AF=0.1074;AA=C|||;VT=SNP
7	71504434	rs10280768	T	G	100	PASS	AC=2269;AF=0.453075;AN=5008;NS=2504;DP=17806;EAS_AF=0.7133;AMR_AF=0.3487;AFR_AF=0.3767;EUR_AF=0.3042;SAS_AF=0.5153;AA=T|||;VT=SNP
7	71505369	rs10266409	C	T	100	PASS	AC=1335;AF=0.266573;AN=5008;NS=2504;DP=15030;EAS_AF=0.4077;AMR_AF=0.1167;AFR_AF=0.3321;EUR_AF=0.1302;SAS_AF=0.2791;AA=C|||;VT=SNP
7	71506668	rs6964123	G	A	100	PASS	AC=1620;AF=0.323482;AN=5008;NS=2504;DP=17765;EAS_AF=0.5516;AMR_AF=0.1945;AFR_AF=0.3366;EUR_AF=0.1322;SAS_AF=0.3589;AA=g|||;VT=SNP
7	71506696	rs844729	G	A	100	PASS	AC=986;AF=0.196885;AN=5008;NS=2504;DP=18508;EAS_AF=0.0317;AMR_AF=0.2104;AFR_AF=0.2428;EUR_AF=0.3072;SAS_AF=0.182;AA=G|||;VT=SNP
7	71507020	rs59329653	G	C	100	PASS	AC=479;AF=0.095647;AN=5008;NS=2504;DP=21348;EAS_AF=0.0208;AMR_AF=0.0403;AFR_AF=0.1831;EUR_AF=0.0557;SAS_AF=0.135;AA=G|||;VT=SNP
7	71507999	rs34173611	A	C	100	PASS	AC=663;AF=0.132388;AN=5008;NS=2504;DP=19176;EAS_AF=0.0317;AMR_AF=0.1931;AFR_AF=0.0401;EUR_AF=0.2942;SAS_AF=0.1513;AA=A|||;VT=SNP
7	71508645	rs4717625	A	G	100	PASS	AC=599;AF=0.119609;AN=5008;NS=2504;DP=17957;EAS_AF=0.1597;AMR_AF=0.1527;AFR_AF=0.0076;EUR_AF=0.172;SAS_AF=0.1524;AA=A|||;VT=SNP
7	71509204	rs17144279	G	A	100	PASS	AC=1207;AF=0.241014;AN=5008;NS=2504;DP=19508;EAS_AF=0.369;AMR_AF=0.0778;AFR_AF=0.3533;EUR_AF=0.0785;SAS_AF=0.2403;AA=G|||;VT=SNP
7	71509746	rs4719204	G	A	100	PASS	AC=1943;AF=0.387979;AN=5008;NS=2504;DP=14022;EAS_AF=0.4058;AMR_AF=0.2795;AFR_AF=0.407;EUR_AF=0.3827;SAS_AF=0.4264;AA=G|||;VT=SNP
7	71510083	rs17144283	G	A	100	PASS	AC=1189;AF=0.23742;AN=5008;NS=2504;DP=21154;EAS_AF=0.375;AMR_AF=0.0749;AFR_AF=0.3283;EUR_AF=0.0795;SAS_AF=0.2505;AA=G|||;VT=SNP
7	71510712	rs844777	T	C	100	PASS	AC=3441;AF=0.687101;AN=5008;NS=2504;DP=16930;EAS_AF=0.747;AMR_AF=0.5793;AFR_AF=0.7481;EUR_AF=0.6123;SAS_AF=0.6963;AA=C|||;VT=SNP
7	71510856	rs844776	T	G	100	PASS	AC=3442;AF=0.6873;AN=5008;NS=2504;DP=14939;EAS_AF=0.748;AMR_AF=0.5793;AFR_AF=0.7481;EUR_AF=0.6123;SAS_AF=0.6963;AA=G|||;VT=SNP
7	71511163	rs844775	G	T	100	PASS	AC=3442;AF=0.6873;AN=5008;NS=2504;DP=15812;EAS_AF=0.748;AMR_AF=0.5793;AFR_AF=0.7481;EUR_AF=0.6123;SAS_AF=0.6963;AA=t|||;VT=SNP
7	71511170	rs73188343	T	C	100	PASS	AC=766;AF=0.152955;AN=5008;NS=2504;DP=15881;EAS_AF=0.1994;AMR_AF=0.1916;AFR_AF=0.0227;EUR_AF=0.2227;SAS_AF=0.182;AA=t|||;VT=SNP
7	71511246	rs57830014	G	T	100	PASS	AC=629;AF=0.125599;AN=5008;NS=2504;DP=15463;EAS_AF=0.25;AMR_AF=0.2032;AFR_AF=0.0045;EUR_AF=0.0497;SAS_AF=0.184;AA=g|||;VT=SNP
7	71512298	rs4997672	G	A	100	PASS	AC=763;AF=0.152356;AN=5008;NS=2504;DP=18969;EAS_AF=0.1994;AMR_AF=0.1916;AFR_AF=0.0227;EUR_AF=0.2227;SAS_AF=0.1789;AA=G|||;VT=SNP
7	71512695	rs17144290	C	T	100	PASS	AC=622;AF=0.124201;AN=5008;NS=2504;DP=20201;EAS_AF=0.25;AMR_AF=0.2003;AFR_AF=0.0045;EUR_AF=0.0467;SAS_AF=0.182;AA=C|||;VT=SNP
7	71512822	rs844772	A	G	100	PASS	AC=1350;AF=0.269569;AN=5008;NS=2504;DP=18354;EAS_AF=0.3442;AMR_AF=0.2896;AFR_AF=0.2375;EUR_AF=0.2256;SAS_AF=0.2669;AA=G|||;VT=SNP
7	71512985	rs12667792	T	A	100	PASS	AC=2102;AF=0.419728;AN=5008;NS=2504;DP=18538;EAS_AF=0.4038;AMR_AF=0.2925;AFR_AF=0.5129;EUR_AF=0.3897;SAS_AF=0.4315;AA=A|||;VT=SNP
7	71512988	rs844771	A	G	100	PASS	AC=3445;AF=0.687899;AN=5008;NS=2504;DP=18199;EAS_AF=0.747;AMR_AF=0.5821;AFR_AF=0.7451;EUR_AF=0.6153;SAS_AF=0.6994;AA=G|||;VT=SNP
7	71513063	rs12673665	C	T	100	PASS	AC=2061;AF=0.411542;AN=5008;NS=2504;DP=13202;EAS_AF=0.3641;AMR_AF=0.2925;AFR_AF=0.5121;EUR_AF=0.3897;SAS_AF=0.4315;AA=C|||;VT=SNP
7	71513237	rs844769	A	G	100	PASS	AC=2664;AF=0.531949;AN=5008;NS=2504;DP=14646;EAS_AF=0.504;AMR_AF=0.3963;AFR_AF=0.7436;EUR_AF=0.3936;SAS_AF=0.5133;AA=G|||;VT=SNP
7	71513381	rs10277807	C	T	100	PASS	AC=1164;AF=0.232428;AN=5008;NS=2504;DP=16552;EAS_AF=0.3304;AMR_AF=0.0807;AFR_AF=0.3411;EUR_AF=0.0815;SAS_AF=0.2474;AA=C|||;VT=SNP
7	71513486	rs10234063	A	C	100	PASS	AC=1567;AF=0.312899;AN=5008;NS=2504;DP=16894;EAS_AF=0.3571;AMR_AF=0.1023;AFR_AF=0.5885;EUR_AF=0.0924;SAS_AF=0.271;AA=A|||;VT=SNP
7	71513888	rs757895	T	C	100	PASS	AC=742;AF=0.148163;AN=5008;NS=2504;DP=17434;EAS_AF=0.0317;AMR_AF=0.2075;AFR_AF=0.0696;EUR_AF=0.3151;SAS_AF=0.1605;AA=T|||;VT=SNP
7	71515673	rs7803192	T	C	100	PASS	AC=2850;AF=0.569089;AN=5008;NS=2504;DP=15290;EAS_AF=0.9623;AMR_AF=0.5692;AFR_AF=0.3041;EUR_AF=0.3837;SAS_AF=0.7127;AA=T|||;VT=SNP
7	71516821	rs12533623	G	A	100	PASS	AC=2865;AF=0.572085;AN=5008;NS=2504;DP=19207;EAS_AF=0.9623;AMR_AF=0.5692;AFR_AF=0.3154;EUR_AF=0.3827;SAS_AF=0.7137;AA=G|||;VT=SNP
7	71517796	rs844767	A	G	100	PASS	AC=970;AF=0.19369;AN=5008;NS=2504;DP=19223;EAS_AF=0.0308;AMR_AF=0.2161;AFR_AF=0.2368;EUR_AF=0.3141;SAS_AF=0.1636;AA=A|||;VT=SNP
7	71518506	rs11772518	C	T	100	PASS	AC=2865;AF=0.572085;AN=5008;NS=2504;DP=17010;EAS_AF=0.9623;AMR_AF=0.5692;AFR_AF=0.3162;EUR_AF=0.3827;SAS_AF=0.7127;AA=C|||;VT=SNP
7	71519069	rs6976099	G	A	100	PASS	AC=2865;AF=0.572085;AN=5008;NS=2504;DP=17282;EAS_AF=0.9623;AMR_AF=0.5692;AFR_AF=0.3162;EUR_AF=0.3827;SAS_AF=0.7127;AA=G|||;VT=SNP
7	71520206	rs7778656	C	T	100	PASS	AC=1818;AF=0.363019;AN=5008;NS=2504;DP=14193;EAS_AF=0.6359;AMR_AF=0.2853;AFR_AF=0.2882;EUR_AF=0.1481;SAS_AF=0.4591;AA=C|||;VT=SNP
7	71521799	rs844762	C	T	100	PASS	AC=990;AF=0.197684;AN=5008;NS=2504;DP=16849;EAS_AF=0.0367;AMR_AF=0.2176;AFR_AF=0.2443;EUR_AF=0.3141;SAS_AF=0.1667;AA=T|||;VT=SNP
7	71523290	rs711297	G	A	100	PASS	AC=979;AF=0.195487;AN=5008;NS=2504;DP=13747;EAS_AF=0.0357;AMR_AF=0.2161;AFR_AF=0.2368;EUR_AF=0.3141;SAS_AF=0.1677;AA=G|||;VT=SNP
7	71525062	rs917211	G	C	100	PASS	AC=688;AF=0.13738;AN=5008;NS=2504;DP=17553;EAS_AF=0.0308;AMR_AF=0.2046;AFR_AF=0.0295;EUR_AF=0.3131;SAS_AF=0.1646;AA=G|||;VT=SNP
7	71525623	rs10247062	C	T	100	PASS	AC=684;AF=0.136581;AN=5008;NS=2504;DP=21185;EAS_AF=0.0308;AMR_AF=0.2046;AFR_AF=0.0272;EUR_AF=0.3121;SAS_AF=0.1646;AA=C|||;VT=SNP
7	71526496	rs4719206	T	C	100	PASS	AC=684;AF=0.136581;AN=5008;NS=2504;DP=14824;EAS_AF=0.0308;AMR_AF=0.2046;AFR_AF=0.0272;EUR_AF=0.3121;SAS_AF=0.1646;AA=T|||;VT=SNP
7	71526514	rs844758	A	T	100	PASS	AC=2791;AF=0.557308;AN=5008;NS=2504;DP=15038;EAS_AF=0.6677;AMR_AF=0.5014;AFR_AF=0.5242;EUR_AF=0.4622;SAS_AF=0.6258;AA=A|||;VT=SNP
7	71527729	rs10251795	T	C	100	PASS	AC=688;AF=0.13738;AN=5008;NS=2504;DP=14555;EAS_AF=0.0308;AMR_AF=0.2046;AFR_AF=0.0295;EUR_AF=0.3131;SAS_AF=0.1646;AA=T|||;VT=SNP
7	71528358	rs917210	A	T	100	PASS	AC=2629;AF=0.52496;AN=5008;NS=2504;DP=18954;EAS_AF=0.6677;AMR_AF=0.4928;AFR_AF=0.4062;EUR_AF=0.4612;SAS_AF=0.6268;AA=A|||;VT=SNP
7	71528688	rs844757	G	C	100	PASS	AC=2796;AF=0.558307;AN=5008;NS=2504;DP=19178;EAS_AF=0.6677;AMR_AF=0.5029;AFR_AF=0.5257;EUR_AF=0.4632;SAS_AF=0.6268;AA=G|||;VT=SNP
7	71528896	rs7795939	G	C	100	PASS	AC=2508;AF=0.500799;AN=5008;NS=2504;DP=18909;EAS_AF=0.6677;AMR_AF=0.4899;AFR_AF=0.3177;EUR_AF=0.4602;SAS_AF=0.6258;AA=G|||;VT=SNP
7	71529348	rs7797779	C	T	100	PASS	AC=2624;AF=0.523962;AN=5008;NS=2504;DP=15852;EAS_AF=0.6667;AMR_AF=0.4928;AFR_AF=0.4062;EUR_AF=0.4602;SAS_AF=0.6237;AA=C|||;VT=SNP
7	71530643	rs12699120	C	G	100	PASS	AC=2625;AF=0.524161;AN=5008;NS=2504;DP=16108;EAS_AF=0.6687;AMR_AF=0.4928;AFR_AF=0.4062;EUR_AF=0.4592;SAS_AF=0.6237;AA=C|||;VT=SNP
7	71531238	rs34501524	C	A	100	PASS	AC=681;AF=0.135982;AN=5008;NS=2504;DP=19364;EAS_AF=0.0308;AMR_AF=0.2046;AFR_AF=0.0265;EUR_AF=0.3101;SAS_AF=0.1646;AA=C|||;VT=SNP
7	71531659	rs11772969	G	A	100	PASS	AC=1032;AF=0.20607;AN=5008;NS=2504;DP=15153;EAS_AF=0.3254;AMR_AF=0.2853;AFR_AF=0.0174;EUR_AF=0.2356;SAS_AF=0.2515;AA=G|||;VT=SNP
7	71533900	rs4717626	T	G	100	PASS	AC=2831;AF=0.565296;AN=5008;NS=2504;DP=20758;EAS_AF=0.6687;AMR_AF=0.5029;AFR_AF=0.5522;EUR_AF=0.4622;SAS_AF=0.6268;AA=T|||;VT=SNP
7	71534558	rs844753	T	G	100	PASS	AC=2904;AF=0.579872;AN=5008;NS=2504;DP=18736;EAS_AF=0.6736;AMR_AF=0.5072;AFR_AF=0.5991;EUR_AF=0.4622;SAS_AF=0.6299;AA=T|||;VT=SNP
7	71535807	rs13236085	C	T	100	PASS	AC=1596;AF=0.31869;AN=5008;NS=2504;DP=17738;EAS_AF=0.6081;AMR_AF=0.2608;AFR_AF=0.2012;EUR_AF=0.1322;SAS_AF=0.4121;AA=C|||;VT=SNP
7	71536350	rs844752	C	T	100	PASS	AC=1587;AF=0.316893;AN=5008;NS=2504;DP=16511;EAS_AF=0.0238;AMR_AF=0.2637;AFR_AF=0.6036;EUR_AF=0.4175;SAS_AF=0.1656;AA=T|||;VT=SNP
7	71537747	rs10950291	T	C	100	PASS	AC=956;AF=0.190895;AN=5008;NS=2504;DP=16354;EAS_AF=0.2639;AMR_AF=0.3012;AFR_AF=0.0106;EUR_AF=0.2247;SAS_AF=0.2464;AA=T|||;VT=SNP
7	71537910	rs7798439	A	G	100	PASS	AC=3093;AF=0.617612;AN=5008;NS=2504;DP=16790;EAS_AF=0.9722;AMR_AF=0.6225;AFR_AF=0.4561;EUR_AF=0.3897;SAS_AF=0.7014;AA=G|||;VT=SNP
7	71539425	rs1852088	C	T	100	PASS	AC=1859;AF=0.371206;AN=5008;NS=2504;DP=18748;EAS_AF=0.7073;AMR_AF=0.3069;AFR_AF=0.2148;EUR_AF=0.167;SAS_AF=0.4918;AA=C|||;VT=SNP
7	71539525	rs1852089	T	C	100	PASS	AC=1873;AF=0.374002;AN=5008;NS=2504;DP=19011;EAS_AF=0.7073;AMR_AF=0.3084;AFR_AF=0.2247;EUR_AF=0.167;SAS_AF=0.4918;AA=T|||;VT=SNP
7	71539560	rs844749	T	C	100	PASS	AC=1232;AF=0.246006;AN=5008;NS=2504;DP=18855;EAS_AF=0.2639;AMR_AF=0.3184;AFR_AF=0.2216;EUR_AF=0.2237;SAS_AF=0.2321;AA=T|||;VT=SNP
7	71539877	rs2867567	G	A	100	PASS	AC=1859;AF=0.371206;AN=5008;NS=2504;DP=20945;EAS_AF=0.7073;AMR_AF=0.3069;AFR_AF=0.2141;EUR_AF=0.167;SAS_AF=0.4928;AA=g|||;VT=SNP
7	71540959	rs6460703	G	A	100	PASS	AC=960;AF=0.191693;AN=5008;NS=2504;DP=18381;EAS_AF=0.0258;AMR_AF=0.1888;AFR_AF=0.264;EUR_AF=0.3082;SAS_AF=0.1472;AA=G|||;VT=SNP
7	71541368	rs2016778	G	C	100	PASS	AC=1085;AF=0.216653;AN=5008;NS=2504;DP=13479;EAS_AF=0.2639;AMR_AF=0.3055;AFR_AF=0.1188;EUR_AF=0.2227;SAS_AF=0.2311;AA=G|||;VT=SNP
7	71541513	rs13234973	G	C	100	PASS	AC=961;AF=0.191893;AN=5008;NS=2504;DP=12405;EAS_AF=0.0258;AMR_AF=0.1888;AFR_AF=0.2648;EUR_AF=0.3082;SAS_AF=0.1472;AA=G|||;VT=SNP
7	71542201	rs12673109	C	T	100	PASS	AC=1860;AF=0.371406;AN=5008;NS=2504;DP=16862;EAS_AF=0.7083;AMR_AF=0.3069;AFR_AF=0.2141;EUR_AF=0.168;SAS_AF=0.4918;AA=C|||;VT=SNP
7	71542510	rs34862805	C	T	100	PASS	AC=1860;AF=0.371406;AN=5008;NS=2504;DP=17156;EAS_AF=0.7083;AMR_AF=0.3069;AFR_AF=0.2141;EUR_AF=0.168;SAS_AF=0.4918;AA=C|||;VT=SNP
7	71543313	rs7805893	C	T	100	PASS	AC=961;AF=0.191893;AN=5008;NS=2504;DP=17253;EAS_AF=0.0258;AMR_AF=0.1888;AFR_AF=0.2648;EUR_AF=0.3082;SAS_AF=0.1472;AA=C|||;VT=SNP
7	71544011	rs7796985	T	A	100	PASS	AC=1862;AF=0.371805;AN=5008;NS=2504;DP=20580;EAS_AF=0.7083;AMR_AF=0.3084;AFR_AF=0.2141;EUR_AF=0.168;SAS_AF=0.4928;AA=T|||;VT=SNP
7	71544121	rs10216301	C	T	100	PASS	AC=961;AF=0.191893;AN=5008;NS=2504;DP=20761;EAS_AF=0.0258;AMR_AF=0.1888;AFR_AF=0.2648;EUR_AF=0.3082;SAS_AF=0.1472;AA=C|||;VT=SNP
7	71544484	rs10215588	G	A	100	PASS	AC=2850;AF=0.569089;AN=5008;NS=2504;DP=20755;EAS_AF=0.7341;AMR_AF=0.4986;AFR_AF=0.4796;EUR_AF=0.4771;SAS_AF=0.6646;AA=G|||;VT=SNP
7	71544630	rs73124358	G	A	100	PASS	AC=1023;AF=0.204273;AN=5008;NS=2504;DP=15958;EAS_AF=0.2629;AMR_AF=0.2983;AFR_AF=0.0953;EUR_AF=0.2207;SAS_AF=0.2076;AA=A|||;VT=SNP
7	71544635	rs73124360	C	T	100	PASS	AC=1025;AF=0.204673;AN=5008;NS=2504;DP=16404;EAS_AF=0.2629;AMR_AF=0.2997;AFR_AF=0.0953;EUR_AF=0.2217;SAS_AF=0.2076;AA=C|||;VT=SNP
7	71544976	rs35182926	G	C	100	PASS	AC=441;AF=0.0880591;AN=5008;NS=2504;DP=17367;EAS_AF=0.0238;AMR_AF=0.0331;AFR_AF=0.1445;EUR_AF=0.0527;SAS_AF=0.1534;AA=G|||;VT=SNP
7	71546493	rs13227792	C	T	100	PASS	AC=1134;AF=0.226438;AN=5008;NS=2504;DP=19537;EAS_AF=0.2629;AMR_AF=0.3012;AFR_AF=0.1762;EUR_AF=0.2217;SAS_AF=0.2086;AA=C|||;VT=SNP
7	71546924	rs13224539	A	T	100	PASS	AC=1862;AF=0.371805;AN=5008;NS=2504;DP=19509;EAS_AF=0.7083;AMR_AF=0.3069;AFR_AF=0.2148;EUR_AF=0.168;SAS_AF=0.4928;AA=A|||;VT=SNP
7	71547270	rs17144331	C	T	100	PASS	AC=425;AF=0.0848642;AN=5008;NS=2504;DP=19891;EAS_AF=0.0238;AMR_AF=0.0317;AFR_AF=0.1339;EUR_AF=0.0527;SAS_AF=0.1524;AA=C|||;VT=SNP
7	71548141	rs34913023	G	C	100	PASS	AC=1861;AF=0.371605;AN=5008;NS=2504;DP=16072;EAS_AF=0.7083;AMR_AF=0.3069;AFR_AF=0.2148;EUR_AF=0.168;SAS_AF=0.4918;AA=G|||;VT=SNP
7	71548498	rs73124365	G	A	100	PASS	AC=1196;AF=0.238818;AN=5008;NS=2504;DP=15854;EAS_AF=0.2629;AMR_AF=0.304;AFR_AF=0.2209;EUR_AF=0.2227;SAS_AF=0.2086;AA=G|||;VT=SNP
7	71548671	rs11772542	C	T	100	PASS	AC=1133;AF=0.226238;AN=5008;NS=2504;DP=18505;EAS_AF=0.2629;AMR_AF=0.3055;AFR_AF=0.1725;EUR_AF=0.2227;SAS_AF=0.2086;AA=C|||;VT=SNP
7	71549598	rs35733369	G	A	100	PASS	AC=969;AF=0.19349;AN=5008;NS=2504;DP=16529;EAS_AF=0.0258;AMR_AF=0.1902;AFR_AF=0.2511;EUR_AF=0.3091;SAS_AF=0.1718;AA=G|||;VT=SNP
7	71550035	rs34925287	T	C	100	PASS	AC=993;AF=0.198283;AN=5008;NS=2504;DP=20083;EAS_AF=0.0268;AMR_AF=0.1945;AFR_AF=0.2655;EUR_AF=0.3091;SAS_AF=0.1728;AA=T|||;VT=SNP
7	71550079	rs4719207	C	T	100	PASS	AC=1134;AF=0.226438;AN=5008;NS=2504;DP=20590;EAS_AF=0.2629;AMR_AF=0.3012;AFR_AF=0.1762;EUR_AF=0.2217;SAS_AF=0.2086;AA=C|||;VT=SNP
7	71550708	rs7797796	A	G	100	PASS	AC=1161;AF=0.231829;AN=5008;NS=2504;DP=16403;EAS_AF=0.2629;AMR_AF=0.304;AFR_AF=0.1762;EUR_AF=0.2227;SAS_AF=0.2331;AA=A|||;VT=SNP
7	71551121	rs55895910	A	T	100	PASS	AC=1022;AF=0.204073;AN=5008;NS=2504;DP=15300;EAS_AF=0.2629;AMR_AF=0.2983;AFR_AF=0.0938;EUR_AF=0.2217;SAS_AF=0.2076;AA=A|||;VT=SNP
7	71551665	rs2867569	T	C	100	PASS	AC=1161;AF=0.231829;AN=5008;NS=2504;DP=15324;EAS_AF=0.2629;AMR_AF=0.304;AFR_AF=0.1762;EUR_AF=0.2227;SAS_AF=0.2331;AA=T|||;VT=SNP
7	71551716	rs2177711	A	G	100	PASS	AC=3022;AF=0.603435;AN=5008;NS=2504;DP=15317;EAS_AF=0.9712;AMR_AF=0.611;AFR_AF=0.3911;EUR_AF=0.3907;SAS_AF=0.7249;AA=G|||;VT=SNP
7	71551855	rs71551247	C	T	100	PASS	AC=1972;AF=0.39377;AN=5008;NS=2504;DP=16806;EAS_AF=0.7083;AMR_AF=0.3098;AFR_AF=0.2973;EUR_AF=0.168;SAS_AF=0.4918;AA=T|||;VT=SNP
7	71552515	rs73124374	C	T	100	PASS	AC=1048;AF=0.209265;AN=5008;NS=2504;DP=19885;EAS_AF=0.2629;AMR_AF=0.3012;AFR_AF=0.0938;EUR_AF=0.2227;SAS_AF=0.2311;AA=C|||;VT=SNP
7	71552621	rs10252717	T	C	100	PASS	AC=1863;AF=0.372005;AN=5008;NS=2504;DP=19515;EAS_AF=0.7083;AMR_AF=0.3069;AFR_AF=0.2148;EUR_AF=0.168;SAS_AF=0.4939;AA=T|||;VT=SNP
7	71553068	rs35830920	G	A	100	PASS	AC=1863;AF=0.372005;AN=5008;NS=2504;DP=18015;EAS_AF=0.7083;AMR_AF=0.3069;AFR_AF=0.2148;EUR_AF=0.168;SAS_AF=0.4939;AA=G|||;VT=SNP
7	71553102	rs10950292	T	C	100	PASS	AC=1022;AF=0.204073;AN=5008;NS=2504;DP=17872;EAS_AF=0.2629;AMR_AF=0.2983;AFR_AF=0.0938;EUR_AF=0.2227;SAS_AF=0.2065;AA=T|||;VT=SNP
7	71553670	rs58547626	T	G	100	PASS	AC=1871;AF=0.373602;AN=5008;NS=2504;DP=12516;EAS_AF=0.7083;AMR_AF=0.3084;AFR_AF=0.2194;EUR_AF=0.169;SAS_AF=0.4939;AA=T|||;VT=SNP
7	71553911	rs1474389	G	A	100	PASS	AC=2997;AF=0.598442;AN=5008;NS=2504;DP=13596;EAS_AF=0.9712;AMR_AF=0.6095;AFR_AF=0.3911;EUR_AF=0.3907;SAS_AF=0.7004;AA=A|||;VT=SNP
7	71554085	rs10950293	T	A	100	PASS	AC=1134;AF=0.226438;AN=5008;NS=2504;DP=12566;EAS_AF=0.2639;AMR_AF=0.3012;AFR_AF=0.1762;EUR_AF=0.2227;SAS_AF=0.2065;AA=T|||;VT=SNP
7	71555244	rs74841610	G	A	100	PASS	AC=1337;AF=0.266973;AN=5008;NS=2504;DP=15120;EAS_AF=0.6845;AMR_AF=0.2579;AFR_AF=0.0401;EUR_AF=0.0944;SAS_AF=0.3272;AA=G|||;VT=SNP
7	71555781	rs10265103	A	T	100	PASS	AC=989;AF=0.197484;AN=5008;NS=2504;DP=18648;EAS_AF=0.0258;AMR_AF=0.1931;AFR_AF=0.2655;EUR_AF=0.3082;SAS_AF=0.1718;AA=A|||;VT=SNP
7	71555904	rs10950294	C	T	100	PASS	AC=1022;AF=0.204073;AN=5008;NS=2504;DP=20152;EAS_AF=0.2629;AMR_AF=0.2983;AFR_AF=0.0938;EUR_AF=0.2227;SAS_AF=0.2065;AA=C|||;VT=SNP
7	71556863	rs7786666	C	T	100	PASS	AC=964;AF=0.192492;AN=5008;NS=2504;DP=17932;EAS_AF=0.0268;AMR_AF=0.1902;AFR_AF=0.2655;EUR_AF=0.3072;SAS_AF=0.1483;AA=C|||;VT=SNP
7	71557399	rs6953054	G	A	100	PASS	AC=989;AF=0.197484;AN=5008;NS=2504;DP=15051;EAS_AF=0.0258;AMR_AF=0.1931;AFR_AF=0.2655;EUR_AF=0.3082;SAS_AF=0.1718;AA=G|||;VT=SNP
7	71558488	rs6959686	C	T	100	PASS	AC=1866;AF=0.372604;AN=5008;NS=2504;DP=18876;EAS_AF=0.7093;AMR_AF=0.3069;AFR_AF=0.2163;EUR_AF=0.168;SAS_AF=0.4939;AA=C|||;VT=SNP
7	71558611	rs10950295	G	C	100	PASS	AC=1023;AF=0.204273;AN=5008;NS=2504;DP=18418;EAS_AF=0.2639;AMR_AF=0.2983;AFR_AF=0.0938;EUR_AF=0.2227;SAS_AF=0.2065;AA=G|||;VT=SNP
7	71558792	rs844719	C	T	100	PASS	AC=1108;AF=0.221246;AN=5008;NS=2504;DP=20194;EAS_AF=0.0268;AMR_AF=0.2017;AFR_AF=0.3676;EUR_AF=0.3082;SAS_AF=0.1483;AA=C|||;VT=SNP
7	71558983	rs6963114	G	A	100	PASS	AC=1864;AF=0.372204;AN=5008;NS=2504;DP=19947;EAS_AF=0.7073;AMR_AF=0.3069;AFR_AF=0.2163;EUR_AF=0.168;SAS_AF=0.4939;AA=A|||;VT=SNP
7	71559309	rs6946230	A	G	100	PASS	AC=1865;AF=0.372404;AN=5008;NS=2504;DP=17299;EAS_AF=0.7073;AMR_AF=0.3084;AFR_AF=0.2163;EUR_AF=0.168;SAS_AF=0.4939;AA=A|||;VT=SNP
7	71559458	rs6965049	C	T	100	PASS	AC=963;AF=0.192292;AN=5008;NS=2504;DP=17657;EAS_AF=0.0258;AMR_AF=0.1902;AFR_AF=0.2655;EUR_AF=0.3072;SAS_AF=0.1483;AA=C|||;VT=SNP
7	71559859	rs11982267	G	T	100	PASS	AC=1021;AF=0.203874;AN=5008;NS=2504;DP=18456;EAS_AF=0.2639;AMR_AF=0.2968;AFR_AF=0.0938;EUR_AF=0.2217;SAS_AF=0.2065;AA=G|||;VT=SNP
7	71560098	rs13239589	G	A	100	PASS	AC=1863;AF=0.372005;AN=5008;NS=2504;DP=19201;EAS_AF=0.7073;AMR_AF=0.3069;AFR_AF=0.2156;EUR_AF=0.168;SAS_AF=0.4939;AA=G|||;VT=SNP
7	71560894	rs4719209	G	A	100	PASS	AC=909;AF=0.18151;AN=5008;NS=2504;DP=18388;EAS_AF=0.2639;AMR_AF=0.2954;AFR_AF=0.0098;EUR_AF=0.2217;SAS_AF=0.2065;AA=G|||;VT=SNP
7	71561938	rs28411695	C	A	100	PASS	AC=1863;AF=0.372005;AN=5008;NS=2504;DP=19153;EAS_AF=0.7073;AMR_AF=0.3069;AFR_AF=0.2156;EUR_AF=0.168;SAS_AF=0.4939;AA=C|||;VT=SNP
7	71562315	rs6979774	G	A	100	PASS	AC=990;AF=0.197684;AN=5008;NS=2504;DP=18264;EAS_AF=0.0258;AMR_AF=0.1931;AFR_AF=0.2663;EUR_AF=0.3082;SAS_AF=0.1718;AA=G|||;VT=SNP
7	71562547	rs10807741	C	T	100	PASS	AC=1133;AF=0.226238;AN=5008;NS=2504;DP=13046;EAS_AF=0.2639;AMR_AF=0.3012;AFR_AF=0.1762;EUR_AF=0.2217;SAS_AF=0.2065;AA=C|||;VT=SNP
7	71562970	rs35154676	A	G	100	PASS	AC=963;AF=0.192292;AN=5008;NS=2504;DP=15717;EAS_AF=0.0258;AMR_AF=0.1902;AFR_AF=0.2655;EUR_AF=0.3082;SAS_AF=0.1472;AA=A|||;VT=SNP
7	71563465	rs61193914	A	G	100	PASS	AC=1862;AF=0.371805;AN=5008;NS=2504;DP=16149;EAS_AF=0.7073;AMR_AF=0.3069;AFR_AF=0.2148;EUR_AF=0.168;SAS_AF=0.4939;AA=a|||;VT=SNP
7	71563514	rs60902167	C	A	100	PASS	AC=1862;AF=0.371805;AN=5008;NS=2504;DP=14608;EAS_AF=0.7073;AMR_AF=0.3069;AFR_AF=0.2148;EUR_AF=0.168;SAS_AF=0.4939;AA=C|||;VT=SNP
7	71564054	rs10231333	G	C	100	PASS	AC=1862;AF=0.371805;AN=5008;NS=2504;DP=17688;EAS_AF=0.7073;AMR_AF=0.3069;AFR_AF=0.2148;EUR_AF=0.168;SAS_AF=0.4939;AA=G|||;VT=SNP
7	71565065	rs33986788	G	A	100	PASS	AC=1866;AF=0.372604;AN=5008;NS=2504;DP=18959;EAS_AF=0.7103;AMR_AF=0.3069;AFR_AF=0.2148;EUR_AF=0.168;SAS_AF=0.4949;AA=G|||;VT=SNP
7	71565372	rs13231944	G	T	100	PASS	AC=1866;AF=0.372604;AN=5008;NS=2504;DP=10389;EAS_AF=0.7103;AMR_AF=0.3084;AFR_AF=0.2148;EUR_AF=0.168;SAS_AF=0.4939;AA=G|||;VT=SNP
7	71565385	rs7778610	T	G	100	PASS	AC=989;AF=0.197484;AN=5008;NS=2504;DP=12717;EAS_AF=0.0238;AMR_AF=0.1916;AFR_AF=0.2655;EUR_AF=0.3101;SAS_AF=0.1728;AA=T|||;VT=SNP
7	71566843	rs35897134	G	C	100	PASS	AC=1866;AF=0.372604;AN=5008;NS=2504;DP=19029;EAS_AF=0.7103;AMR_AF=0.3069;AFR_AF=0.2156;EUR_AF=0.168;SAS_AF=0.4939;AA=G|||;VT=SNP
7	71567286	rs13228214	C	T	100	PASS	AC=3872;AF=0.773163;AN=5008;NS=2504;DP=17051;EAS_AF=0.9762;AMR_AF=0.7954;AFR_AF=0.6309;EUR_AF=0.6889;SAS_AF=0.8272;AA=T|||;VT=SNP
7	71567666	rs59086558	G	A	100	PASS	AC=1867;AF=0.372804;AN=5008;NS=2504;DP=20302;EAS_AF=0.7103;AMR_AF=0.3069;AFR_AF=0.2163;EUR_AF=0.168;SAS_AF=0.4939;AA=A|||;VT=SNP
7	71567693	rs59738349	T	C	100	PASS	AC=1867;AF=0.372804;AN=5008;NS=2504;DP=20198;EAS_AF=0.7103;AMR_AF=0.3069;AFR_AF=0.2163;EUR_AF=0.168;SAS_AF=0.4939;AA=T|||;VT=SNP
7	71567884	rs13231587	C	A	100	PASS	AC=1867;AF=0.372804;AN=5008;NS=2504;DP=18042;EAS_AF=0.7103;AMR_AF=0.3069;AFR_AF=0.2163;EUR_AF=0.168;SAS_AF=0.4939;AA=C|||;VT=SNP
7	71568020	rs11767138	T	C	100	PASS	AC=1022;AF=0.204073;AN=5008;NS=2504;DP=15465;EAS_AF=0.2639;AMR_AF=0.2983;AFR_AF=0.0938;EUR_AF=0.2207;SAS_AF=0.2076;AA=T|||;VT=SNP
7	71568250	rs10254309	T	C	100	PASS	AC=1866;AF=0.372604;AN=5008;NS=2504;DP=18464;EAS_AF=0.7103;AMR_AF=0.3069;AFR_AF=0.2156;EUR_AF=0.168;SAS_AF=0.4939;AA=C|||;VT=SNP
7	71568623	rs860014	G	A	100	PASS	AC=4005;AF=0.79972;AN=5008;NS=2504;DP=19839;EAS_AF=0.9772;AMR_AF=0.8055;AFR_AF=0.7247;EUR_AF=0.6899;SAS_AF=0.8272;AA=A|||;VT=SNP
7	71568678	rs73124389	G	A	100	PASS	AC=1021;AF=0.203874;AN=5008;NS=2504;DP=18901;EAS_AF=0.2639;AMR_AF=0.2983;AFR_AF=0.0938;EUR_AF=0.2217;SAS_AF=0.2055;AA=G|||;VT=SNP
7	71568749	rs10268010	G	T	100	PASS	AC=1867;AF=0.372804;AN=5008;NS=2504;DP=17452;EAS_AF=0.7093;AMR_AF=0.3069;AFR_AF=0.2163;EUR_AF=0.169;SAS_AF=0.4939;AA=G|||;VT=SNP
7	71568867	rs860013	T	C	100	PASS	AC=4007;AF=0.80012;AN=5008;NS=2504;DP=20635;EAS_AF=0.9772;AMR_AF=0.8069;AFR_AF=0.7247;EUR_AF=0.6899;SAS_AF=0.8282;AA=C|||;VT=SNP
7	71569185	rs10255136	A	G	100	PASS	AC=1867;AF=0.372804;AN=5008;NS=2504;DP=18951;EAS_AF=0.7103;AMR_AF=0.3069;AFR_AF=0.2156;EUR_AF=0.168;SAS_AF=0.4949;AA=G|||;VT=SNP
7	71569685	rs10240685	C	T	100	PASS	AC=1867;AF=0.372804;AN=5008;NS=2504;DP=15121;EAS_AF=0.7103;AMR_AF=0.3069;AFR_AF=0.2156;EUR_AF=0.168;SAS_AF=0.4949;AA=T|||;VT=SNP
7	71569770	rs10243717	C	T	100	PASS	AC=1867;AF=0.372804;AN=5008;NS=2504;DP=14276;EAS_AF=0.7103;AMR_AF=0.3069;AFR_AF=0.2156;EUR_AF=0.168;SAS_AF=0.4949;AA=c|||;VT=SNP
7	71569890	rs860012	T	C	100	PASS	AC=4020;AF=0.802716;AN=5008;NS=2504;DP=14364;EAS_AF=0.9762;AMR_AF=0.8069;AFR_AF=0.736;EUR_AF=0.6899;SAS_AF=0.8272;AA=C|||;VT=SNP
7	71569943	rs10259034	A	G	100	PASS	AC=1868;AF=0.373003;AN=5008;NS=2504;DP=13829;EAS_AF=0.7103;AMR_AF=0.3084;AFR_AF=0.2156;EUR_AF=0.168;SAS_AF=0.4949;AA=A|||;VT=SNP
7	71570515	rs56410383	C	G	100	PASS	AC=908;AF=0.18131;AN=5008;NS=2504;DP=13227;EAS_AF=0.2639;AMR_AF=0.2954;AFR_AF=0.0098;EUR_AF=0.2217;SAS_AF=0.2055;AA=C|||;VT=SNP
7	71570959	rs10248170	C	T	100	PASS	AC=1972;AF=0.39377;AN=5008;NS=2504;DP=11647;EAS_AF=0.7073;AMR_AF=0.3098;AFR_AF=0.298;EUR_AF=0.169;SAS_AF=0.4908;AA=C|||;VT=SNP
7	71574128	rs10950297	G	C	100	PASS	AC=1994;AF=0.398163;AN=5008;NS=2504;DP=20474;EAS_AF=0.7093;AMR_AF=0.3112;AFR_AF=0.3071;EUR_AF=0.17;SAS_AF=0.4969;AA=G|||;VT=SNP
7	71574916	rs34518405	G	A	100	PASS	AC=1982;AF=0.395767;AN=5008;NS=2504;DP=23004;EAS_AF=0.7093;AMR_AF=0.3084;AFR_AF=0.3003;EUR_AF=0.169;SAS_AF=0.4969;AA=G|||;VT=SNP
7	71575701	rs35401350	T	C	100	PASS	AC=890;AF=0.177716;AN=5008;NS=2504;DP=17294;EAS_AF=0.2639;AMR_AF=0.2896;AFR_AF=0.0182;EUR_AF=0.2058;SAS_AF=0.1963;AA=T|||;VT=SNP
7	71575714	rs860010	G	T	100	PASS	AC=3930;AF=0.784744;AN=5008;NS=2504;DP=18057;EAS_AF=0.9762;AMR_AF=0.7939;AFR_AF=0.674;EUR_AF=0.6899;SAS_AF=0.8282;AA=T|||;VT=SNP
7	71575857	rs73124391	C	T	100	PASS	AC=876;AF=0.17492;AN=5008;NS=2504;DP=19145;EAS_AF=0.2639;AMR_AF=0.2882;AFR_AF=0.0083;EUR_AF=0.2058;SAS_AF=0.1963;AA=C|||;VT=SNP
7	71576110	rs12666578	T	A	100	PASS	AC=1868;AF=0.373003;AN=5008;NS=2504;DP=22934;EAS_AF=0.7093;AMR_AF=0.3055;AFR_AF=0.2156;EUR_AF=0.169;SAS_AF=0.4969;AA=T|||;VT=SNP
7	71576235	rs860008	A	T	100	PASS	AC=3119;AF=0.622804;AN=5008;NS=2504;DP=20863;EAS_AF=0.9742;AMR_AF=0.611;AFR_AF=0.4962;EUR_AF=0.3757;SAS_AF=0.6943;AA=T|||;VT=SNP
7	71576244	rs860007	A	G	100	PASS	AC=4003;AF=0.799321;AN=5008;NS=2504;DP=20816;EAS_AF=0.9762;AMR_AF=0.8069;AFR_AF=0.7231;EUR_AF=0.6899;SAS_AF=0.8272;AA=G|||;VT=SNP
7	71576766	rs12535265	C	T	100	PASS	AC=876;AF=0.17492;AN=5008;NS=2504;DP=16379;EAS_AF=0.2639;AMR_AF=0.2882;AFR_AF=0.0083;EUR_AF=0.2058;SAS_AF=0.1963;AA=C|||;VT=SNP
7	71576863	rs860006	A	G	100	PASS	AC=3930;AF=0.784744;AN=5008;NS=2504;DP=18208;EAS_AF=0.9762;AMR_AF=0.7939;AFR_AF=0.674;EUR_AF=0.6899;SAS_AF=0.8282;AA=G|||;VT=SNP
7	71578061	rs10225060	G	C	100	PASS	AC=1982;AF=0.395767;AN=5008;NS=2504;DP=19128;EAS_AF=0.7093;AMR_AF=0.3084;AFR_AF=0.3003;EUR_AF=0.169;SAS_AF=0.4969;AA=G|||;VT=SNP
7	71578678	rs10256017	C	T	100	PASS	AC=1982;AF=0.395767;AN=5008;NS=2504;DP=16051;EAS_AF=0.7093;AMR_AF=0.3084;AFR_AF=0.3003;EUR_AF=0.169;SAS_AF=0.4969;AA=C|||;VT=SNP
7	71578996	rs73124394	G	A	100	PASS	AC=878;AF=0.175319;AN=5008;NS=2504;DP=12594;EAS_AF=0.2639;AMR_AF=0.2882;AFR_AF=0.0083;EUR_AF=0.2078;SAS_AF=0.1963;AA=G|||;VT=SNP
7	71579294	rs35798924	G	C	100	PASS	AC=1951;AF=0.389577;AN=5008;NS=2504;DP=10828;EAS_AF=0.6865;AMR_AF=0.3055;AFR_AF=0.2958;EUR_AF=0.173;SAS_AF=0.4928;AA=G|||;VT=SNP
7	71579606	rs73124396	T	C	100	PASS	AC=896;AF=0.178914;AN=5008;NS=2504;DP=18480;EAS_AF=0.2669;AMR_AF=0.2896;AFR_AF=0.0182;EUR_AF=0.2107;SAS_AF=0.1943;AA=C|||;VT=SNP
7	71579636	rs35509687	T	C	100	PASS	AC=2020;AF=0.403355;AN=5008;NS=2504;DP=18665;EAS_AF=0.7123;AMR_AF=0.3112;AFR_AF=0.323;EUR_AF=0.169;SAS_AF=0.5;AA=T|||;VT=SNP
7	71580250	rs865225	G	A	100	PASS	AC=4028;AF=0.804313;AN=5008;NS=2504;DP=7252;EAS_AF=0.9762;AMR_AF=0.804;AFR_AF=0.7413;EUR_AF=0.6928;SAS_AF=0.8272;AA=A|||;VT=SNP
7	71580513	rs860004	A	G	100	PASS	AC=4009;AF=0.800519;AN=5008;NS=2504;DP=8583;EAS_AF=0.9762;AMR_AF=0.7939;AFR_AF=0.7413;EUR_AF=0.6839;SAS_AF=0.8241;AA=G|||;VT=SNP
7	71580718	rs7788950	G	A	100	PASS	AC=946;AF=0.188898;AN=5008;NS=2504;DP=15510;EAS_AF=0.2887;AMR_AF=0.2723;AFR_AF=0.0825;EUR_AF=0.1899;SAS_AF=0.1697;AA=G|||;VT=SNP
7	71580762	rs860003	T	C	100	PASS	AC=3968;AF=0.792332;AN=5008;NS=2504;DP=15530;EAS_AF=0.9752;AMR_AF=0.7983;AFR_AF=0.7262;EUR_AF=0.6809;SAS_AF=0.8037;AA=C|||;VT=SNP
7	71582228	rs959405	A	G	100	PASS	AC=912;AF=0.182109;AN=5008;NS=2504;DP=21770;EAS_AF=0.255;AMR_AF=0.2738;AFR_AF=0.0832;EUR_AF=0.1928;SAS_AF=0.1646;AA=A|||;VT=SNP
7	71582559	rs12668623	G	A	100	PASS	AC=1872;AF=0.373802;AN=5008;NS=2504;DP=19408;EAS_AF=0.7173;AMR_AF=0.3069;AFR_AF=0.2231;EUR_AF=0.1521;SAS_AF=0.499;AA=G|||;VT=SNP
7	71582703	rs12668647	G	T	100	PASS	AC=1872;AF=0.373802;AN=5008;NS=2504;DP=17701;EAS_AF=0.7173;AMR_AF=0.3069;AFR_AF=0.2231;EUR_AF=0.1521;SAS_AF=0.499;AA=G|||;VT=SNP
7	71584805	rs860002	A	T	100	PASS	AC=4055;AF=0.809704;AN=5008;NS=2504;DP=18258;EAS_AF=0.9752;AMR_AF=0.8084;AFR_AF=0.7829;EUR_AF=0.6839;SAS_AF=0.8057;AA=T|||;VT=SNP
7	71585116	rs11760663	C	A	100	PASS	AC=808;AF=0.161342;AN=5008;NS=2504;DP=16758;EAS_AF=0.254;AMR_AF=0.268;AFR_AF=0.0068;EUR_AF=0.1889;SAS_AF=0.1708;AA=C|||;VT=SNP
7	71585126	rs2158562	C	G	100	PASS	AC=3127;AF=0.624401;AN=5008;NS=2504;DP=16799;EAS_AF=0.9732;AMR_AF=0.5994;AFR_AF=0.5484;EUR_AF=0.3469;SAS_AF=0.6708;AA=G|||;VT=SNP
7	71585705	rs4717627	A	C	100	PASS	AC=2759;AF=0.550919;AN=5008;NS=2504;DP=18444;EAS_AF=0.9722;AMR_AF=0.5807;AFR_AF=0.2746;EUR_AF=0.3519;SAS_AF=0.6738;AA=A|||;VT=SNP
7	71586049	rs861491	T	C	100	PASS	AC=3113;AF=0.621605;AN=5008;NS=2504;DP=6536;EAS_AF=0.9722;AMR_AF=0.5937;AFR_AF=0.5408;EUR_AF=0.3489;SAS_AF=0.6697;AA=T|||;VT=SNP
7	71590829	rs10434994	C	G	100	PASS	AC=1954;AF=0.390176;AN=5008;NS=2504;DP=12307;EAS_AF=0.7044;AMR_AF=0.3112;AFR_AF=0.3003;EUR_AF=0.1521;SAS_AF=0.4888;AA=C|||;VT=SNP
7	71590864	rs2040870	G	T	100	PASS	AC=1947;AF=0.388778;AN=5008;NS=2504;DP=14985;EAS_AF=0.6974;AMR_AF=0.3112;AFR_AF=0.3011;EUR_AF=0.1521;SAS_AF=0.4877;AA=G|||;VT=SNP
7	71591953	rs2040869	T	G	100	PASS	AC=3050;AF=0.609026;AN=5008;NS=2504;DP=11820;EAS_AF=0.7073;AMR_AF=0.5072;AFR_AF=0.6884;EUR_AF=0.4742;SAS_AF=0.6115;AA=G|||;VT=SNP
7	71592894	rs2214663	G	T	100	PASS	AC=4130;AF=0.824681;AN=5008;NS=2504;DP=16555;EAS_AF=0.9752;AMR_AF=0.8012;AFR_AF=0.8669;EUR_AF=0.663;SAS_AF=0.7955;AA=T|||;VT=SNP
7	71593188	rs2189846	A	C	100	PASS	AC=4132;AF=0.82508;AN=5008;NS=2504;DP=15691;EAS_AF=0.9752;AMR_AF=0.8012;AFR_AF=0.8684;EUR_AF=0.663;SAS_AF=0.7955;AA=C|||;VT=SNP
7	71594519	rs73127982	T	C	100	PASS	AC=931;AF=0.185903;AN=5008;NS=2504;DP=18075;EAS_AF=0.2688;AMR_AF=0.2723;AFR_AF=0.0794;EUR_AF=0.1879;SAS_AF=0.181;AA=T|||;VT=SNP
7	71597061	rs11972568	C	G	100	PASS	AC=1966;AF=0.392572;AN=5008;NS=2504;DP=19373;EAS_AF=0.7044;AMR_AF=0.3156;AFR_AF=0.3018;EUR_AF=0.1581;SAS_AF=0.4898;AA=C|||;VT=SNP
7	71597328	rs10260183	G	C	100	PASS	AC=1957;AF=0.390775;AN=5008;NS=2504;DP=19339;EAS_AF=0.6974;AMR_AF=0.3141;AFR_AF=0.3018;EUR_AF=0.1581;SAS_AF=0.4888;AA=G|||;VT=SNP
7	71597459	rs10260420	G	C	100	PASS	AC=1959;AF=0.391174;AN=5008;NS=2504;DP=19770;EAS_AF=0.6974;AMR_AF=0.317;AFR_AF=0.3018;EUR_AF=0.1581;SAS_AF=0.4888;AA=G|||;VT=SNP
7	71597541	rs6972469	A	G	100	PASS	AC=4099;AF=0.81849;AN=5008;NS=2504;DP=19185;EAS_AF=0.9752;AMR_AF=0.7983;AFR_AF=0.848;EUR_AF=0.662;SAS_AF=0.7924;AA=G|||;VT=SNP
7	71597595	rs35585314	G	A	100	PASS	AC=873;AF=0.174321;AN=5008;NS=2504;DP=17881;EAS_AF=0.3849;AMR_AF=0.2435;AFR_AF=0.0106;EUR_AF=0.0885;SAS_AF=0.2178;AA=G|||;VT=SNP
7	71597668	rs1859485	T	C	100	PASS	AC=2890;AF=0.577077;AN=5008;NS=2504;DP=18682;EAS_AF=0.9722;AMR_AF=0.5836;AFR_AF=0.3843;EUR_AF=0.34;SAS_AF=0.6697;AA=T|||;VT=SNP
7	71598015	rs1859484	T	C	100	PASS	AC=4100;AF=0.81869;AN=5008;NS=2504;DP=17720;EAS_AF=0.9752;AMR_AF=0.7983;AFR_AF=0.8487;EUR_AF=0.662;SAS_AF=0.7924;AA=C|||;VT=SNP
7	71598202	rs2867603	G	A	100	PASS	AC=4292;AF=0.857029;AN=5008;NS=2504;DP=19022;EAS_AF=0.9752;AMR_AF=0.8098;AFR_AF=0.9849;EUR_AF=0.662;SAS_AF=0.7965;AA=A|||;VT=SNP
7	71599752	rs10243592	C	T	100	PASS	AC=4111;AF=0.820887;AN=5008;NS=2504;DP=17029;EAS_AF=0.9752;AMR_AF=0.7983;AFR_AF=0.8487;EUR_AF=0.662;SAS_AF=0.8037;AA=T|||;VT=SNP
7	71600099	rs2867604	G	C	100	PASS	AC=1934;AF=0.386182;AN=5008;NS=2504;DP=20327;EAS_AF=0.6974;AMR_AF=0.3112;AFR_AF=0.2897;EUR_AF=0.1531;SAS_AF=0.4888;AA=G|||;VT=SNP
7	71601368	rs4719215	T	G	100	PASS	AC=937;AF=0.187101;AN=5008;NS=2504;DP=14023;EAS_AF=0.2748;AMR_AF=0.2723;AFR_AF=0.0802;EUR_AF=0.1869;SAS_AF=0.181;AA=T|||;VT=SNP
7	71602400	rs10281262	G	C	100	PASS	AC=1943;AF=0.387979;AN=5008;NS=2504;DP=19303;EAS_AF=0.7044;AMR_AF=0.3112;AFR_AF=0.2905;EUR_AF=0.1531;SAS_AF=0.4898;AA=G|||;VT=SNP
7	71602559	rs10281483	G	A	100	PASS	AC=3985;AF=0.795727;AN=5008;NS=2504;DP=18926;EAS_AF=0.9752;AMR_AF=0.7795;AFR_AF=0.7716;EUR_AF=0.662;SAS_AF=0.7924;AA=g|||;VT=SNP
7	71602944	rs10274714	T	C	100	PASS	AC=1942;AF=0.38778;AN=5008;NS=2504;DP=17704;EAS_AF=0.7044;AMR_AF=0.3112;AFR_AF=0.2897;EUR_AF=0.1531;SAS_AF=0.4898;AA=T|||;VT=SNP
7	71603027	rs4719216	G	A	100	PASS	AC=829;AF=0.165535;AN=5008;NS=2504;DP=16565;EAS_AF=0.2679;AMR_AF=0.2709;AFR_AF=0.0053;EUR_AF=0.1869;SAS_AF=0.18;AA=G|||;VT=SNP
7	71603692	rs11772246	T	C	100	PASS	AC=842;AF=0.168131;AN=5008;NS=2504;DP=19378;EAS_AF=0.2679;AMR_AF=0.2752;AFR_AF=0.0129;EUR_AF=0.1869;SAS_AF=0.18;AA=T|||;VT=SNP
7	71603722	rs10807743	A	G	100	PASS	AC=2995;AF=0.598043;AN=5008;NS=2504;DP=18839;EAS_AF=0.7073;AMR_AF=0.5058;AFR_AF=0.6467;EUR_AF=0.4742;SAS_AF=0.6125;AA=G|||;VT=SNP
7	71603773	rs10950298	T	C	100	PASS	AC=3051;AF=0.609225;AN=5008;NS=2504;DP=17508;EAS_AF=0.7073;AMR_AF=0.5072;AFR_AF=0.6876;EUR_AF=0.4751;SAS_AF=0.6125;AA=C|||;VT=SNP
7	71604236	rs10260767	C	G	100	PASS	AC=1941;AF=0.38758;AN=5008;NS=2504;DP=16778;EAS_AF=0.7034;AMR_AF=0.3112;AFR_AF=0.2897;EUR_AF=0.1531;SAS_AF=0.4898;AA=C|||;VT=SNP
7	71604439	rs6952558	C	T	100	PASS	AC=927;AF=0.185104;AN=5008;NS=2504;DP=13030;EAS_AF=0.2679;AMR_AF=0.2723;AFR_AF=0.0794;EUR_AF=0.1859;SAS_AF=0.18;AA=C|||;VT=SNP
7	71608295	rs112248321	G	A	100	PASS	AC=1905;AF=0.380391;AN=5008;NS=2504;DP=19095;EAS_AF=0.6974;AMR_AF=0.3098;AFR_AF=0.2897;EUR_AF=0.1491;SAS_AF=0.4642;AA=g|||;VT=SNP
7	71609523	rs149910930	T	C	100	PASS	AC=4127;AF=0.824081;AN=5008;NS=2504;DP=19341;EAS_AF=0.9752;AMR_AF=0.8026;AFR_AF=0.8669;EUR_AF=0.662;SAS_AF=0.7924;AA=C|||;VT=SNP
7	71613318	rs71551249	C	T	100	PASS	AC=878;AF=0.175319;AN=5008;NS=2504;DP=11442;EAS_AF=0.3919;AMR_AF=0.2421;AFR_AF=0.0091;EUR_AF=0.0885;SAS_AF=0.2188;AA=C|||;VT=SNP
7	71613909	rs79821372	G	A	100	PASS	AC=398;AF=0.0794728;AN=5008;NS=2504;DP=14007;EAS_AF=0.0198;AMR_AF=0.0389;AFR_AF=0.1354;EUR_AF=0.0378;SAS_AF=0.137;AA=g|||;VT=SNP
7	71614321	rs113852095	C	T	100	PASS	AC=930;AF=0.185703;AN=5008;NS=2504;DP=14106;EAS_AF=0.2688;AMR_AF=0.2723;AFR_AF=0.0794;EUR_AF=0.1879;SAS_AF=0.18;AA=C|||;VT=SNP
7	71614326	rs113545668	G	A	100	PASS	AC=930;AF=0.185703;AN=5008;NS=2504;DP=13932;EAS_AF=0.2688;AMR_AF=0.2723;AFR_AF=0.0794;EUR_AF=0.1879;SAS_AF=0.18;AA=g|||;VT=SNP
7	71615845	rs4717628	T	A	100	PASS	AC=930;AF=0.185703;AN=5008;NS=2504;DP=23676;EAS_AF=0.2698;AMR_AF=0.2723;AFR_AF=0.0794;EUR_AF=0.1879;SAS_AF=0.1789;AA=t|||;VT=SNP
7	71616704	rs34655504	T	C	100	PASS	AC=1916;AF=0.382588;AN=5008;NS=2504;DP=16231;EAS_AF=0.6944;AMR_AF=0.3098;AFR_AF=0.2882;EUR_AF=0.1481;SAS_AF=0.4816;AA=T|||;VT=SNP
7	71616955	rs75926901	G	A	100	PASS	AC=1917;AF=0.382788;AN=5008;NS=2504;DP=13997;EAS_AF=0.6944;AMR_AF=0.3098;AFR_AF=0.2882;EUR_AF=0.1491;SAS_AF=0.4816;AA=G|||;VT=SNP
7	71617177	rs117205698	C	T	100	PASS	AC=233;AF=0.0465256;AN=5008;NS=2504;DP=16627;EAS_AF=0.0188;AMR_AF=0.0303;AFR_AF=0.0151;EUR_AF=0.0368;SAS_AF=0.1391;AA=C|||;VT=SNP
7	71618010	rs10950300	C	G	100	PASS	AC=4058;AF=0.810304;AN=5008;NS=2504;DP=19095;EAS_AF=0.9752;AMR_AF=0.7939;AFR_AF=0.8268;EUR_AF=0.659;SAS_AF=0.7853;AA=G|||;VT=SNP
7	71619084	rs17144357	G	A	100	PASS	AC=668;AF=0.133387;AN=5008;NS=2504;DP=19317;EAS_AF=0.1815;AMR_AF=0.2651;AFR_AF=0.0038;EUR_AF=0.1869;SAS_AF=0.1104;AA=G|||;VT=SNP
7	71619727	rs13235059	T	C	100	PASS	AC=1931;AF=0.385583;AN=5008;NS=2504;DP=17881;EAS_AF=0.7034;AMR_AF=0.3112;AFR_AF=0.289;EUR_AF=0.1511;SAS_AF=0.4826;AA=T|||;VT=SNP
7	71619745	rs73130009	G	A	100	PASS	AC=930;AF=0.185703;AN=5008;NS=2504;DP=17536;EAS_AF=0.2688;AMR_AF=0.2723;AFR_AF=0.0794;EUR_AF=0.1879;SAS_AF=0.18;AA=G|||;VT=SNP
7	71620501	rs11763937	A	G	100	PASS	AC=108;AF=0.0215655;AN=5008;NS=2504;DP=17759;EAS_AF=0.0546;AMR_AF=0.0115;AFR_AF=0;EUR_AF=0.0398;SAS_AF=0.0051;AA=A|||;VT=SNP
7	71620802	rs2867605	T	C	100	PASS	AC=4092;AF=0.817093;AN=5008;NS=2504;DP=18761;EAS_AF=0.9742;AMR_AF=0.7997;AFR_AF=0.848;EUR_AF=0.662;SAS_AF=0.7853;AA=C|||;VT=SNP
7	71620988	rs11767811	G	A	100	PASS	AC=835;AF=0.166733;AN=5008;NS=2504;DP=21188;EAS_AF=0.2688;AMR_AF=0.2723;AFR_AF=0.0076;EUR_AF=0.1879;SAS_AF=0.18;AA=G|||;VT=SNP
7	71622171	rs7787176	C	T	100	PASS	AC=4052;AF=0.809105;AN=5008;NS=2504;DP=22926;EAS_AF=0.9752;AMR_AF=0.7925;AFR_AF=0.8215;EUR_AF=0.662;SAS_AF=0.7843;AA=T|||;VT=SNP
7	71622211	rs34310597	C	T	100	PASS	AC=1920;AF=0.383387;AN=5008;NS=2504;DP=22598;EAS_AF=0.6944;AMR_AF=0.3112;AFR_AF=0.2882;EUR_AF=0.1511;SAS_AF=0.4816;AA=C|||;VT=SNP
7	71624556	rs149050217	G	A	100	PASS	AC=842;AF=0.168131;AN=5008;NS=2504;DP=16483;EAS_AF=0.2708;AMR_AF=0.2709;AFR_AF=0.0061;EUR_AF=0.1889;SAS_AF=0.1871;AA=G|||;VT=SNP
7	71626255	rs10267684	T	C	100	PASS	AC=4127;AF=0.824081;AN=5008;NS=2504;DP=18904;EAS_AF=0.9752;AMR_AF=0.8026;AFR_AF=0.8669;EUR_AF=0.662;SAS_AF=0.7924;AA=C|||;VT=SNP
7	71627555	rs2079318	C	T	100	PASS	AC=2037;AF=0.406749;AN=5008;NS=2504;DP=15908;EAS_AF=0.7044;AMR_AF=0.3156;AFR_AF=0.3676;EUR_AF=0.1491;SAS_AF=0.4826;AA=C|||;VT=SNP
7	71627782	rs10250302	A	G	100	PASS	AC=543;AF=0.108427;AN=5008;NS=2504;DP=21117;EAS_AF=0.0198;AMR_AF=0.0432;AFR_AF=0.2413;EUR_AF=0.0378;SAS_AF=0.1391;AA=A|||;VT=SNP
7	71628208	rs10250790	A	T	100	PASS	AC=4098;AF=0.818291;AN=5008;NS=2504;DP=18472;EAS_AF=0.9752;AMR_AF=0.7983;AFR_AF=0.848;EUR_AF=0.659;SAS_AF=0.7945;AA=T|||;VT=SNP
7	71628705	rs10251441	A	G	100	PASS	AC=2038;AF=0.406949;AN=5008;NS=2504;DP=18524;EAS_AF=0.7034;AMR_AF=0.3156;AFR_AF=0.3684;EUR_AF=0.1491;SAS_AF=0.4836;AA=A|||;VT=SNP
7	71629885	rs75419194	G	C	100	PASS	AC=338;AF=0.067492;AN=5008;NS=2504;DP=17493;EAS_AF=0.0198;AMR_AF=0.036;AFR_AF=0.0938;EUR_AF=0.0388;SAS_AF=0.1329;AA=G|||;VT=SNP
7	71630362	rs10950301	G	A	100	PASS	AC=943;AF=0.188299;AN=5008;NS=2504;DP=17607;EAS_AF=0.2738;AMR_AF=0.2723;AFR_AF=0.0794;EUR_AF=0.1899;SAS_AF=0.1861;AA=G|||;VT=SNP
7	71633602	rs7799436	A	T	100	PASS	AC=2034;AF=0.40615;AN=5008;NS=2504;DP=14008;EAS_AF=0.6974;AMR_AF=0.317;AFR_AF=0.3676;EUR_AF=0.1521;SAS_AF=0.4826;AA=A|||;VT=SNP
7	71637229	rs7808523	G	A	100	PASS	AC=4055;AF=0.809704;AN=5008;NS=2504;DP=21890;EAS_AF=0.9752;AMR_AF=0.7911;AFR_AF=0.8215;EUR_AF=0.6581;SAS_AF=0.7924;AA=A|||;VT=SNP
7	71637569	rs4719218	C	T	100	PASS	AC=4053;AF=0.809305;AN=5008;NS=2504;DP=20221;EAS_AF=0.9752;AMR_AF=0.7911;AFR_AF=0.8215;EUR_AF=0.6571;SAS_AF=0.7914;AA=T|||;VT=SNP
7	71638559	rs78948681	T	C	100	PASS	AC=213;AF=0.0425319;AN=5008;NS=2504;DP=16953;EAS_AF=0.0198;AMR_AF=0.0303;AFR_AF=0.003;EUR_AF=0.0378;SAS_AF=0.1329;AA=T|||;VT=SNP
7	71639338	rs4457209	A	G	100	PASS	AC=2041;AF=0.407548;AN=5008;NS=2504;DP=17205;EAS_AF=0.7054;AMR_AF=0.317;AFR_AF=0.3684;EUR_AF=0.1521;SAS_AF=0.4806;AA=A|||;VT=SNP
7	71639820	rs6974563	A	G	100	PASS	AC=3132;AF=0.625399;AN=5008;NS=2504;DP=17510;EAS_AF=0.9722;AMR_AF=0.5965;AFR_AF=0.5613;EUR_AF=0.341;SAS_AF=0.6677;AA=A|||;VT=SNP
7	71641264	rs10807744	G	T	100	PASS	AC=1089;AF=0.217452;AN=5008;NS=2504;DP=20725;EAS_AF=0.2679;AMR_AF=0.2795;AFR_AF=0.1921;EUR_AF=0.1889;SAS_AF=0.1851;AA=G|||;VT=SNP
7	71641526	rs10224431	A	C	100	PASS	AC=2043;AF=0.407947;AN=5008;NS=2504;DP=17760;EAS_AF=0.7054;AMR_AF=0.317;AFR_AF=0.3691;EUR_AF=0.1521;SAS_AF=0.4816;AA=A|||;VT=SNP
7	71642406	rs75343284	T	G	100	PASS	AC=939;AF=0.1875;AN=5008;NS=2504;DP=18176;EAS_AF=0.2738;AMR_AF=0.2723;AFR_AF=0.0772;EUR_AF=0.1889;SAS_AF=0.1861;AA=T|||;VT=SNP
7	71643146	rs34829642	A	G	100	PASS	AC=917;AF=0.183107;AN=5008;NS=2504;DP=20564;EAS_AF=0.0248;AMR_AF=0.2277;AFR_AF=0.1369;EUR_AF=0.3419;SAS_AF=0.2137;AA=A|||;VT=SNP
7	71644047	rs4717631	A	G	100	PASS	AC=2984;AF=0.595847;AN=5008;NS=2504;DP=17516;EAS_AF=0.9722;AMR_AF=0.5879;AFR_AF=0.4516;EUR_AF=0.338;SAS_AF=0.6738;AA=A|||;VT=SNP
7	71645015	rs17605262	T	C	100	PASS	AC=734;AF=0.146565;AN=5008;NS=2504;DP=17984;EAS_AF=0.0248;AMR_AF=0.1916;AFR_AF=0.0257;EUR_AF=0.341;SAS_AF=0.2035;AA=T|||;VT=SNP
7	71646533	rs10258574	G	A	100	PASS	AC=2984;AF=0.595847;AN=5008;NS=2504;DP=11992;EAS_AF=0.9722;AMR_AF=0.5879;AFR_AF=0.4516;EUR_AF=0.338;SAS_AF=0.6738;AA=G|||;VT=SNP
7	71646644	rs12699123	T	C	100	PASS	AC=2037;AF=0.406749;AN=5008;NS=2504;DP=17189;EAS_AF=0.7083;AMR_AF=0.3141;AFR_AF=0.3646;EUR_AF=0.1491;SAS_AF=0.4836;AA=T|||;VT=SNP
7	71646664	rs111919960	G	A	100	PASS	AC=936;AF=0.186901;AN=5008;NS=2504;DP=18145;EAS_AF=0.2639;AMR_AF=0.2738;AFR_AF=0.0787;EUR_AF=0.1889;SAS_AF=0.1902;AA=G|||;VT=SNP
7	71647235	rs12531663	T	C	100	PASS	AC=945;AF=0.188698;AN=5008;NS=2504;DP=852;EAS_AF=0.2718;AMR_AF=0.2738;AFR_AF=0.0787;EUR_AF=0.1889;SAS_AF=0.1912;AA=T|||;VT=SNP
7	71647595	rs12699124	C	T	100	PASS	AC=2028;AF=0.404952;AN=5008;NS=2504;DP=17268;EAS_AF=0.7004;AMR_AF=0.3141;AFR_AF=0.3646;EUR_AF=0.1491;SAS_AF=0.4826;AA=C|||;VT=SNP
7	71647785	rs10274382	C	T	100	PASS	AC=871;AF=0.173922;AN=5008;NS=2504;DP=18630;EAS_AF=0.0248;AMR_AF=0.1974;AFR_AF=0.1346;EUR_AF=0.33;SAS_AF=0.2035;AA=C|||;VT=SNP
7	71647996	rs4577845	A	G	100	PASS	AC=1657;AF=0.330871;AN=5008;NS=2504;DP=17609;EAS_AF=0.0268;AMR_AF=0.3775;AFR_AF=0.292;EUR_AF=0.66;SAS_AF=0.3252;AA=A|||;VT=SNP
7	71649264	rs11976625	G	A	100	PASS	AC=1992;AF=0.397764;AN=5008;NS=2504;DP=20479;EAS_AF=0.7004;AMR_AF=0.3112;AFR_AF=0.3427;EUR_AF=0.1481;SAS_AF=0.4785;AA=G|||;VT=SNP
7	71649463	rs73141552	T	C	100	PASS	AC=858;AF=0.171326;AN=5008;NS=2504;DP=20634;EAS_AF=0.2718;AMR_AF=0.2738;AFR_AF=0.0053;EUR_AF=0.1988;SAS_AF=0.1912;AA=T|||;VT=SNP
7	71649886	rs75938420	C	A	100	PASS	AC=2028;AF=0.404952;AN=5008;NS=2504;DP=16922;EAS_AF=0.7004;AMR_AF=0.3141;AFR_AF=0.3646;EUR_AF=0.1491;SAS_AF=0.4826;AA=C|||;VT=SNP
7	71650130	rs10950302	G	T	100	PASS	AC=2986;AF=0.596246;AN=5008;NS=2504;DP=17648;EAS_AF=0.9722;AMR_AF=0.5879;AFR_AF=0.4531;EUR_AF=0.338;SAS_AF=0.6738;AA=G|||;VT=SNP
7	71650166	rs16869610	A	G	100	PASS	AC=2028;AF=0.404952;AN=5008;NS=2504;DP=18821;EAS_AF=0.7004;AMR_AF=0.3141;AFR_AF=0.3646;EUR_AF=0.1491;SAS_AF=0.4826;AA=A|||;VT=SNP
7	71650179	rs10239345	A	C	100	PASS	AC=914;AF=0.182508;AN=5008;NS=2504;DP=19087;EAS_AF=0.0248;AMR_AF=0.2061;AFR_AF=0.1543;EUR_AF=0.341;SAS_AF=0.2035;AA=A|||;VT=SNP
7	71651082	rs71551251	T	C	100	PASS	AC=2036;AF=0.40655;AN=5008;NS=2504;DP=17258;EAS_AF=0.7073;AMR_AF=0.3141;AFR_AF=0.3646;EUR_AF=0.1491;SAS_AF=0.4836;AA=T|||;VT=SNP
7	71651285	rs10243727	A	C	100	PASS	AC=905;AF=0.180711;AN=5008;NS=2504;DP=19127;EAS_AF=0.0248;AMR_AF=0.2046;AFR_AF=0.1566;EUR_AF=0.33;SAS_AF=0.2035;AA=A|||;VT=SNP
7	71651443	rs10247132	T	C	100	PASS	AC=908;AF=0.18131;AN=5008;NS=2504;DP=20903;EAS_AF=0.0248;AMR_AF=0.2046;AFR_AF=0.1581;EUR_AF=0.331;SAS_AF=0.2035;AA=T|||;VT=SNP
7	71652059	rs17144369	G	A	100	PASS	AC=2037;AF=0.406749;AN=5008;NS=2504;DP=17304;EAS_AF=0.7083;AMR_AF=0.3141;AFR_AF=0.3646;EUR_AF=0.1491;SAS_AF=0.4836;AA=G|||;VT=SNP
7	71652182	rs73704307	T	G	100	PASS	AC=2037;AF=0.406749;AN=5008;NS=2504;DP=19169;EAS_AF=0.7083;AMR_AF=0.3141;AFR_AF=0.3646;EUR_AF=0.1491;SAS_AF=0.4836;AA=T|||;VT=SNP
7	71652312	rs1996399	G	A	100	PASS	AC=723;AF=0.144369;AN=5008;NS=2504;DP=20978;EAS_AF=0.0248;AMR_AF=0.1902;AFR_AF=0.0257;EUR_AF=0.331;SAS_AF=0.2035;AA=G|||;VT=SNP
7	71652679	rs6954622	C	T	100	PASS	AC=905;AF=0.180711;AN=5008;NS=2504;DP=20799;EAS_AF=0.0248;AMR_AF=0.2046;AFR_AF=0.1558;EUR_AF=0.331;SAS_AF=0.2035;AA=C|||;VT=SNP
7	71652980	rs6957682	G	A	100	PASS	AC=872;AF=0.174121;AN=5008;NS=2504;DP=19494;EAS_AF=0.0258;AMR_AF=0.1974;AFR_AF=0.1339;EUR_AF=0.331;SAS_AF=0.2035;AA=G|||;VT=SNP
7	71653106	rs13232644	C	T	100	PASS	AC=979;AF=0.195487;AN=5008;NS=2504;DP=19698;EAS_AF=0.0248;AMR_AF=0.219;AFR_AF=0.2042;EUR_AF=0.331;SAS_AF=0.2035;AA=C|||;VT=SNP
7	71653639	rs73141560	A	T	100	PASS	AC=917;AF=0.183107;AN=5008;NS=2504;DP=16454;EAS_AF=0.2659;AMR_AF=0.3098;AFR_AF=0.0061;EUR_AF=0.2048;SAS_AF=0.2249;AA=A|||;VT=SNP
7	71654001	rs12538529	G	C	100	PASS	AC=985;AF=0.196685;AN=5008;NS=2504;DP=17280;EAS_AF=0.2659;AMR_AF=0.2781;AFR_AF=0.0893;EUR_AF=0.2068;SAS_AF=0.2025;AA=G|||;VT=SNP
7	71654175	rs17673882	A	C	100	PASS	AC=1171;AF=0.233826;AN=5008;NS=2504;DP=18463;EAS_AF=0.0258;AMR_AF=0.2277;AFR_AF=0.3442;EUR_AF=0.331;SAS_AF=0.2035;AA=A|||;VT=SNP
7	71654222	rs34801868	A	C	100	PASS	AC=2019;AF=0.403155;AN=5008;NS=2504;DP=17333;EAS_AF=0.7054;AMR_AF=0.3127;AFR_AF=0.3646;EUR_AF=0.1461;SAS_AF=0.4724;AA=A|||;VT=SNP
7	71654356	rs12699125	A	G	100	PASS	AC=3004;AF=0.59984;AN=5008;NS=2504;DP=18906;EAS_AF=0.9712;AMR_AF=0.5908;AFR_AF=0.4539;EUR_AF=0.3529;SAS_AF=0.6748;AA=A|||;VT=SNP
7	71655226	rs73141567	G	A	100	PASS	AC=961;AF=0.191893;AN=5008;NS=2504;DP=18997;EAS_AF=0.2659;AMR_AF=0.2752;AFR_AF=0.0825;EUR_AF=0.1928;SAS_AF=0.2035;AA=G|||;VT=SNP
7	71655407	rs13230379	T	C	100	PASS	AC=1000;AF=0.199681;AN=5008;NS=2504;DP=19812;EAS_AF=0.0258;AMR_AF=0.2205;AFR_AF=0.2118;EUR_AF=0.34;SAS_AF=0.2035;AA=T|||;VT=SNP
7	71655754	rs28447164	C	T	100	PASS	AC=990;AF=0.197684;AN=5008;NS=2504;DP=18399;EAS_AF=0.0268;AMR_AF=0.219;AFR_AF=0.2118;EUR_AF=0.33;SAS_AF=0.2035;AA=C|||;VT=SNP
7	71656002	rs17673922	C	T	100	PASS	AC=904;AF=0.180511;AN=5008;NS=2504;DP=20859;EAS_AF=0.0258;AMR_AF=0.2046;AFR_AF=0.1551;EUR_AF=0.33;SAS_AF=0.2035;AA=C|||;VT=SNP
7	71656254	rs17144373	C	T	100	PASS	AC=2019;AF=0.403155;AN=5008;NS=2504;DP=19339;EAS_AF=0.7054;AMR_AF=0.3141;AFR_AF=0.3646;EUR_AF=0.1461;SAS_AF=0.4714;AA=C|||;VT=SNP
7	71656452	rs10267833	T	C	100	PASS	AC=904;AF=0.180511;AN=5008;NS=2504;DP=17801;EAS_AF=0.0278;AMR_AF=0.2046;AFR_AF=0.1536;EUR_AF=0.33;SAS_AF=0.2035;AA=T|||;VT=SNP
7	71658705	rs11763034	C	A	100	PASS	AC=857;AF=0.171126;AN=5008;NS=2504;DP=20298;EAS_AF=0.2679;AMR_AF=0.2666;AFR_AF=0.0061;EUR_AF=0.1968;SAS_AF=0.2004;AA=C|||;VT=SNP
7	71658706	rs11766552	A	G	100	PASS	AC=855;AF=0.170727;AN=5008;NS=2504;DP=20311;EAS_AF=0.2679;AMR_AF=0.2666;AFR_AF=0.0061;EUR_AF=0.1958;SAS_AF=0.1994;AA=A|||;VT=SNP
7	71659333	rs117473690	C	T	100	PASS	AC=227;AF=0.0453275;AN=5008;NS=2504;DP=15872;EAS_AF=0.0188;AMR_AF=0.0245;AFR_AF=0.0136;EUR_AF=0.0328;SAS_AF=0.1431;AA=C|||;VT=SNP
7	71659442	rs4719219	G	A	100	PASS	AC=965;AF=0.192692;AN=5008;NS=2504;DP=15798;EAS_AF=0.2679;AMR_AF=0.268;AFR_AF=0.0877;EUR_AF=0.1968;SAS_AF=0.1994;AA=G|||;VT=SNP
7	71659538	rs11981190	G	A	100	PASS	AC=3388;AF=0.676518;AN=5008;NS=2504;DP=16734;EAS_AF=0.9732;AMR_AF=0.6138;AFR_AF=0.7345;EUR_AF=0.341;SAS_AF=0.682;AA=A|||;VT=SNP
7	71659645	rs2428278	T	C	100	PASS	AC=3601;AF=0.71905;AN=5008;NS=2504;DP=11755;EAS_AF=0.9732;AMR_AF=0.6326;AFR_AF=0.8775;EUR_AF=0.3519;SAS_AF=0.682;AA=C|||;VT=SNP
7	71660533	rs73141575	A	T	100	PASS	AC=954;AF=0.190495;AN=5008;NS=2504;DP=16611;EAS_AF=0.2589;AMR_AF=0.2651;AFR_AF=0.0923;EUR_AF=0.1968;SAS_AF=0.1933;AA=A|||;VT=SNP
7	71662344	rs6978130	G	A	100	PASS	AC=1050;AF=0.209665;AN=5008;NS=2504;DP=15130;EAS_AF=0.2688;AMR_AF=0.2824;AFR_AF=0.1437;EUR_AF=0.1968;SAS_AF=0.1994;AA=G|||;VT=SNP
7	71662444	rs6979502	C	T	100	PASS	AC=3082;AF=0.615415;AN=5008;NS=2504;DP=16240;EAS_AF=0.9722;AMR_AF=0.598;AFR_AF=0.5136;EUR_AF=0.34;SAS_AF=0.681;AA=C|||;VT=SNP
7	71663484	rs1232514	C	G	100	PASS	AC=3390;AF=0.676917;AN=5008;NS=2504;DP=17031;EAS_AF=0.9732;AMR_AF=0.6138;AFR_AF=0.736;EUR_AF=0.341;SAS_AF=0.682;AA=G|||;VT=SNP
7	71665669	rs875499	T	C	100	PASS	AC=3404;AF=0.679712;AN=5008;NS=2504;DP=18766;EAS_AF=0.9732;AMR_AF=0.6167;AFR_AF=0.736;EUR_AF=0.3509;SAS_AF=0.684;AA=t|||;VT=SNP
7	71666864	rs11765179	A	C	100	PASS	AC=982;AF=0.196086;AN=5008;NS=2504;DP=17337;EAS_AF=0.2698;AMR_AF=0.2709;AFR_AF=0.0893;EUR_AF=0.2068;SAS_AF=0.2004;AA=A|||;VT=SNP
7	71667291	rs2677282	C	T	100	PASS	AC=3405;AF=0.679912;AN=5008;NS=2504;DP=15191;EAS_AF=0.9732;AMR_AF=0.6182;AFR_AF=0.736;EUR_AF=0.3509;SAS_AF=0.684;AA=T|||;VT=SNP
7	71668345	rs2677284	T	A	100	PASS	AC=3569;AF=0.71266;AN=5008;NS=2504;DP=19536;EAS_AF=0.9732;AMR_AF=0.6268;AFR_AF=0.8631;EUR_AF=0.341;SAS_AF=0.684;AA=t|||;VT=SNP
7	71671072	rs12155060	A	G	100	PASS	AC=982;AF=0.196086;AN=5008;NS=2504;DP=17738;EAS_AF=0.2768;AMR_AF=0.2695;AFR_AF=0.0809;EUR_AF=0.2068;SAS_AF=0.2055;AA=A|||;VT=SNP
7	71675931	rs28371836	T	C	100	PASS	AC=2056;AF=0.410543;AN=5008;NS=2504;DP=16941;EAS_AF=0.6994;AMR_AF=0.317;AFR_AF=0.3737;EUR_AF=0.1481;SAS_AF=0.499;AA=T|||;VT=SNP
7	71676243	rs4717633	G	A	100	PASS	AC=995;AF=0.198682;AN=5008;NS=2504;DP=19079;EAS_AF=0.2857;AMR_AF=0.2767;AFR_AF=0.0832;EUR_AF=0.2068;SAS_AF=0.2014;AA=G|||;VT=SNP
7	71676539	rs73141596	A	G	100	PASS	AC=903;AF=0.180312;AN=5008;NS=2504;DP=21931;EAS_AF=0.2946;AMR_AF=0.2767;AFR_AF=0.0068;EUR_AF=0.2068;SAS_AF=0.2014;AA=A|||;VT=SNP
7	71676810	rs548613	A	G	100	PASS	AC=3448;AF=0.688498;AN=5008;NS=2504;DP=18810;EAS_AF=0.9851;AMR_AF=0.6254;AFR_AF=0.7421;EUR_AF=0.3529;SAS_AF=0.7004;AA=G|||;VT=SNP
7	71676949	rs544015	C	T	100	PASS	AC=1236;AF=0.246805;AN=5008;NS=2504;DP=20402;EAS_AF=0.1667;AMR_AF=0.245;AFR_AF=0.3638;EUR_AF=0.2256;SAS_AF=0.1943;AA=T|||;VT=SNP
7	71677011	rs11770441	T	C	100	PASS	AC=904;AF=0.180511;AN=5008;NS=2504;DP=17917;EAS_AF=0.1657;AMR_AF=0.2305;AFR_AF=0.1097;EUR_AF=0.2227;SAS_AF=0.2127;AA=T|||;VT=SNP
7	71677315	rs77370782	A	G	100	PASS	AC=795;AF=0.158746;AN=5008;NS=2504;DP=11287;EAS_AF=0.12;AMR_AF=0.219;AFR_AF=0.093;EUR_AF=0.2028;SAS_AF=0.1994;AA=A|||;VT=SNP
7	71678256	rs577091	C	T	100	PASS	AC=3452;AF=0.689297;AN=5008;NS=2504;DP=21699;EAS_AF=0.9921;AMR_AF=0.634;AFR_AF=0.739;EUR_AF=0.3598;SAS_AF=0.6881;AA=T|||;VT=SNP
7	71678513	rs3846985	C	T	100	PASS	AC=3293;AF=0.657548;AN=5008;NS=2504;DP=21003;EAS_AF=0.995;AMR_AF=0.6182;AFR_AF=0.6225;EUR_AF=0.3628;SAS_AF=0.6881;AA=C|||;VT=SNP
7	71678619	rs17502576	G	A	100	PASS	AC=805;AF=0.160743;AN=5008;NS=2504;DP=21062;EAS_AF=0.131;AMR_AF=0.2219;AFR_AF=0.0938;EUR_AF=0.1869;SAS_AF=0.2117;AA=G|||;VT=SNP
7	71679122	rs17144397	T	C	100	PASS	AC=872;AF=0.174121;AN=5008;NS=2504;DP=21905;EAS_AF=0.5169;AMR_AF=0.0908;AFR_AF=0.0393;EUR_AF=0.0467;SAS_AF=0.1933;AA=T|||;VT=SNP
7	71679309	rs3846986	A	G	100	PASS	AC=810;AF=0.161741;AN=5008;NS=2504;DP=16229;EAS_AF=0.131;AMR_AF=0.2219;AFR_AF=0.0976;EUR_AF=0.1869;SAS_AF=0.2117;AA=A|||;VT=SNP
7	71679819	rs529127	A	C	100	PASS	AC=3476;AF=0.694089;AN=5008;NS=2504;DP=18268;EAS_AF=0.995;AMR_AF=0.634;AFR_AF=0.7405;EUR_AF=0.3648;SAS_AF=0.7025;AA=t|||;VT=SNP
7	71679861	rs9638639	T	G	100	PASS	AC=2238;AF=0.446885;AN=5008;NS=2504;DP=17851;EAS_AF=0.8631;AMR_AF=0.3818;AFR_AF=0.3457;EUR_AF=0.1779;SAS_AF=0.4775;AA=t|||;VT=SNP
7	71679909	rs558098	T	C	100	PASS	AC=3464;AF=0.691693;AN=5008;NS=2504;DP=20125;EAS_AF=0.995;AMR_AF=0.634;AFR_AF=0.7398;EUR_AF=0.3648;SAS_AF=0.6912;AA=c|||;VT=SNP
7	71680050	rs2903634	T	G	100	PASS	AC=3238;AF=0.646565;AN=5008;NS=2504;DP=10825;EAS_AF=0.994;AMR_AF=0.611;AFR_AF=0.5749;EUR_AF=0.3638;SAS_AF=0.7014;AA=t|||;VT=SNP
7	71680084	rs9638642	G	C	100	PASS	AC=2238;AF=0.446885;AN=5008;NS=2504;DP=17051;EAS_AF=0.8631;AMR_AF=0.3818;AFR_AF=0.3457;EUR_AF=0.1769;SAS_AF=0.4785;AA=g|||;VT=SNP
7	71680281	rs9638643	T	C	100	PASS	AC=2238;AF=0.446885;AN=5008;NS=2504;DP=18080;EAS_AF=0.8631;AMR_AF=0.3818;AFR_AF=0.3457;EUR_AF=0.1769;SAS_AF=0.4785;AA=t|||;VT=SNP
7	71680703	rs4719220	G	A	100	PASS	AC=798;AF=0.159345;AN=5008;NS=2504;DP=18700;EAS_AF=0.131;AMR_AF=0.219;AFR_AF=0.0983;EUR_AF=0.1779;SAS_AF=0.2096;AA=G|||;VT=SNP
7	71682643	rs10227704	A	G	100	PASS	AC=3015;AF=0.602037;AN=5008;NS=2504;DP=13557;EAS_AF=0.5784;AMR_AF=0.4986;AFR_AF=0.6589;EUR_AF=0.5775;SAS_AF=0.6483;AA=A|||;VT=SNP
7	71683050	rs10231072	A	T	100	PASS	AC=1308;AF=0.261182;AN=5008;NS=2504;DP=9863;EAS_AF=0.4325;AMR_AF=0.1383;AFR_AF=0.3411;EUR_AF=0.0905;SAS_AF=0.2393;AA=-|||;VT=SNP
7	71683507	rs12112510	G	T	100	PASS	AC=1098;AF=0.219249;AN=5008;NS=2504;DP=20312;EAS_AF=0.4196;AMR_AF=0.2622;AFR_AF=0.1339;EUR_AF=0.0924;SAS_AF=0.228;AA=G|||;VT=SNP
7	71686609	rs73143219	C	T	100	PASS	AC=1464;AF=0.292332;AN=5008;NS=2504;DP=17533;EAS_AF=0.1478;AMR_AF=0.3401;AFR_AF=0.143;EUR_AF=0.4871;SAS_AF=0.409;AA=C|||;VT=SNP
7	71686767	rs4317470	C	T	100	PASS	AC=1289;AF=0.257388;AN=5008;NS=2504;DP=17145;EAS_AF=0.4296;AMR_AF=0.1369;AFR_AF=0.3298;EUR_AF=0.0895;SAS_AF=0.2403;AA=C|||;VT=SNP
7	71687442	rs13236257	C	T	100	PASS	AC=28;AF=0.00559105;AN=5008;NS=2504;DP=19412;EAS_AF=0.002;AMR_AF=0.0072;AFR_AF=0;EUR_AF=0.0169;SAS_AF=0.0041;AA=C|||;VT=SNP
7	71687529	rs68145195	A	T	100	PASS	AC=1462;AF=0.291933;AN=5008;NS=2504;DP=19172;EAS_AF=0.1458;AMR_AF=0.3401;AFR_AF=0.143;EUR_AF=0.4871;SAS_AF=0.409;AA=A|||;VT=SNP
7	71688159	rs17144404	G	A	100	PASS	AC=1101;AF=0.219848;AN=5008;NS=2504;DP=18045;EAS_AF=0.4206;AMR_AF=0.2622;AFR_AF=0.1339;EUR_AF=0.0915;SAS_AF=0.2311;AA=G|||;VT=SNP
7	71688190	rs11972942	T	C	100	PASS	AC=2974;AF=0.59385;AN=5008;NS=2504;DP=18471;EAS_AF=0.5764;AMR_AF=0.4942;AFR_AF=0.6316;EUR_AF=0.5765;SAS_AF=0.6493;AA=T|||;VT=SNP
7	71689461	rs10278350	C	T	100	PASS	AC=309;AF=0.0617013;AN=5008;NS=2504;DP=17397;EAS_AF=0.0159;AMR_AF=0.0274;AFR_AF=0.1021;EUR_AF=0.0249;SAS_AF=0.1166;AA=C|||;VT=SNP
7	71689618	rs10237823	T	G	100	PASS	AC=2994;AF=0.597843;AN=5008;NS=2504;DP=17264;EAS_AF=0.5813;AMR_AF=0.4942;AFR_AF=0.6422;EUR_AF=0.5775;SAS_AF=0.6493;AA=T|||;VT=SNP
7	71689674	rs34711194	G	A	100	PASS	AC=691;AF=0.137979;AN=5008;NS=2504;DP=17767;EAS_AF=0.004;AMR_AF=0.1888;AFR_AF=0.0242;EUR_AF=0.3231;SAS_AF=0.2035;AA=G|||;VT=SNP
7	71690009	rs71551255	C	G	100	PASS	AC=1032;AF=0.20607;AN=5008;NS=2504;DP=15781;EAS_AF=0.4206;AMR_AF=0.2478;AFR_AF=0.0968;EUR_AF=0.0855;SAS_AF=0.227;AA=C|||;VT=SNP
7	71690593	rs13247007	G	A	100	PASS	AC=906;AF=0.180911;AN=5008;NS=2504;DP=19275;EAS_AF=0.4196;AMR_AF=0.2406;AFR_AF=0.0083;EUR_AF=0.0845;SAS_AF=0.2249;AA=G|||;VT=SNP
7	71690601	rs1914391	C	T	100	PASS	AC=1650;AF=0.329473;AN=5008;NS=2504;DP=18824;EAS_AF=0.1369;AMR_AF=0.3545;AFR_AF=0.2874;EUR_AF=0.4841;SAS_AF=0.408;AA=C|||;VT=SNP
7	71691270	rs13223324	G	C	100	PASS	AC=1102;AF=0.220048;AN=5008;NS=2504;DP=20501;EAS_AF=0.4226;AMR_AF=0.2622;AFR_AF=0.1339;EUR_AF=0.0924;SAS_AF=0.229;AA=G|||;VT=SNP
7	71691794	rs11976062	A	G	100	PASS	AC=2868;AF=0.572684;AN=5008;NS=2504;DP=20416;EAS_AF=0.5813;AMR_AF=0.4899;AFR_AF=0.5477;EUR_AF=0.5785;SAS_AF=0.6503;AA=G|||;VT=SNP
7	71692390	rs7808347	T	C	100	PASS	AC=2818;AF=0.5627;AN=5008;NS=2504;DP=13680;EAS_AF=0.5804;AMR_AF=0.4841;AFR_AF=0.5166;EUR_AF=0.5755;SAS_AF=0.6493;AA=T|||;VT=SNP
7	71693403	rs73143237	A	T	100	PASS	AC=1449;AF=0.289337;AN=5008;NS=2504;DP=17964;EAS_AF=0.1468;AMR_AF=0.3372;AFR_AF=0.1286;EUR_AF=0.4911;SAS_AF=0.4121;AA=A|||;VT=SNP
7	71693628	rs10236173	C	T	100	PASS	AC=2808;AF=0.560703;AN=5008;NS=2504;DP=14955;EAS_AF=0.5804;AMR_AF=0.4841;AFR_AF=0.5061;EUR_AF=0.5785;SAS_AF=0.6503;AA=C|||;VT=SNP
7	71694491	rs11767480	A	T	100	PASS	AC=1314;AF=0.26238;AN=5008;NS=2504;DP=22772;EAS_AF=0.4345;AMR_AF=0.1369;AFR_AF=0.3449;EUR_AF=0.0895;SAS_AF=0.2403;AA=A|||;VT=SNP
7	71694501	rs11767481	A	G	100	PASS	AC=1314;AF=0.26238;AN=5008;NS=2504;DP=22783;EAS_AF=0.4345;AMR_AF=0.1369;AFR_AF=0.3449;EUR_AF=0.0895;SAS_AF=0.2403;AA=A|||;VT=SNP
7	71697126	rs4082964	A	C	100	PASS	AC=2843;AF=0.567692;AN=5008;NS=2504;DP=17056;EAS_AF=0.5784;AMR_AF=0.487;AFR_AF=0.5348;EUR_AF=0.5765;SAS_AF=0.6493;AA=A|||;VT=SNP
7	71697783	rs13244117	A	T	100	PASS	AC=791;AF=0.157947;AN=5008;NS=2504;DP=17319;EAS_AF=0.4147;AMR_AF=0.2003;AFR_AF=0.0045;EUR_AF=0.0209;SAS_AF=0.2117;AA=A|||;VT=SNP
7	71697885	rs13247156	T	C	100	PASS	AC=1032;AF=0.20607;AN=5008;NS=2504;DP=17288;EAS_AF=0.4177;AMR_AF=0.2493;AFR_AF=0.0968;EUR_AF=0.0855;SAS_AF=0.229;AA=T|||;VT=SNP
7	71698041	rs28504178	G	C	100	PASS	AC=2840;AF=0.567093;AN=5008;NS=2504;DP=16872;EAS_AF=0.5794;AMR_AF=0.487;AFR_AF=0.5318;EUR_AF=0.5765;SAS_AF=0.6493;AA=G|||;VT=SNP
7	71698241	rs73704335	C	G	100	PASS	AC=1314;AF=0.26238;AN=5008;NS=2504;DP=15614;EAS_AF=0.4335;AMR_AF=0.1369;AFR_AF=0.3457;EUR_AF=0.0905;SAS_AF=0.2393;AA=C|||;VT=SNP
7	71698411	rs497195	G	T	100	PASS	AC=2953;AF=0.589657;AN=5008;NS=2504;DP=17837;EAS_AF=0.5794;AMR_AF=0.4914;AFR_AF=0.6135;EUR_AF=0.5775;SAS_AF=0.6503;AA=T|||;VT=SNP
7	71698481	rs11766229	A	G	100	PASS	AC=861;AF=0.171925;AN=5008;NS=2504;DP=18815;EAS_AF=0.4187;AMR_AF=0.0922;AFR_AF=0.1604;EUR_AF=0.0457;SAS_AF=0.1196;AA=A|||;VT=SNP
7	71698511	rs34818820	G	A	100	PASS	AC=1445;AF=0.288538;AN=5008;NS=2504;DP=18594;EAS_AF=0.1448;AMR_AF=0.3372;AFR_AF=0.1324;EUR_AF=0.4861;SAS_AF=0.41;AA=G|||;VT=SNP
7	71699018	rs77036640	A	T	100	PASS	AC=363;AF=0.072484;AN=5008;NS=2504;DP=21927;EAS_AF=0.0149;AMR_AF=0.0288;AFR_AF=0.1437;EUR_AF=0.0249;SAS_AF=0.1155;AA=a|||;VT=SNP
7	71700452	rs11768892	T	C	100	PASS	AC=2824;AF=0.563898;AN=5008;NS=2504;DP=13302;EAS_AF=0.5784;AMR_AF=0.487;AFR_AF=0.5204;EUR_AF=0.5765;SAS_AF=0.6493;AA=C|||;VT=SNP
7	71700803	rs6970314	G	A	100	PASS	AC=2868;AF=0.572684;AN=5008;NS=2504;DP=16867;EAS_AF=0.5784;AMR_AF=0.4885;AFR_AF=0.5522;EUR_AF=0.5765;SAS_AF=0.6503;AA=A|||;VT=SNP
7	71701295	rs1914381	A	T	100	PASS	AC=1101;AF=0.219848;AN=5008;NS=2504;DP=18309;EAS_AF=0.4196;AMR_AF=0.2637;AFR_AF=0.1339;EUR_AF=0.0924;SAS_AF=0.2301;AA=A|||;VT=SNP
7	71701364	rs1034616	C	T	100	PASS	AC=1494;AF=0.298323;AN=5008;NS=2504;DP=19150;EAS_AF=0.1458;AMR_AF=0.3473;AFR_AF=0.1634;EUR_AF=0.4861;SAS_AF=0.41;AA=C|||;VT=SNP
7	71701979	rs13235525	T	A	100	PASS	AC=1132;AF=0.226038;AN=5008;NS=2504;DP=15657;EAS_AF=0.4206;AMR_AF=0.2666;AFR_AF=0.1536;EUR_AF=0.0944;SAS_AF=0.2301;AA=T|||;VT=SNP
7	71702211	rs57980488	C	T	100	PASS	AC=1496;AF=0.298722;AN=5008;NS=2504;DP=17589;EAS_AF=0.1458;AMR_AF=0.3473;AFR_AF=0.1649;EUR_AF=0.4861;SAS_AF=0.41;AA=C|||;VT=SNP
7	71703093	rs10273469	T	C	100	PASS	AC=2823;AF=0.563698;AN=5008;NS=2504;DP=16370;EAS_AF=0.5774;AMR_AF=0.487;AFR_AF=0.5204;EUR_AF=0.5765;SAS_AF=0.6493;AA=T|||;VT=SNP
7	71704648	rs1914380	T	C	100	PASS	AC=1129;AF=0.225439;AN=5008;NS=2504;DP=17620;EAS_AF=0.4187;AMR_AF=0.2651;AFR_AF=0.1551;EUR_AF=0.0924;SAS_AF=0.2301;AA=T|||;VT=SNP
7	71705215	rs35021318	T	C	100	PASS	AC=1449;AF=0.289337;AN=5008;NS=2504;DP=15537;EAS_AF=0.1468;AMR_AF=0.3401;AFR_AF=0.1324;EUR_AF=0.4861;SAS_AF=0.41;AA=T|||;VT=SNP
7	71705243	rs12667297	G	C	100	PASS	AC=910;AF=0.181709;AN=5008;NS=2504;DP=16902;EAS_AF=0.4177;AMR_AF=0.2421;AFR_AF=0.0083;EUR_AF=0.0855;SAS_AF=0.229;AA=G|||;VT=SNP
7	71705695	rs13244813	A	G	100	PASS	AC=1499;AF=0.299321;AN=5008;NS=2504;DP=21606;EAS_AF=0.1468;AMR_AF=0.3501;AFR_AF=0.1649;EUR_AF=0.4861;SAS_AF=0.41;AA=A|||;VT=SNP
7	71706809	rs17503400	C	T	100	PASS	AC=1794;AF=0.358227;AN=5008;NS=2504;DP=19720;EAS_AF=0.1478;AMR_AF=0.379;AFR_AF=0.3646;EUR_AF=0.493;SAS_AF=0.4131;AA=T|||;VT=SNP
7	71706847	rs4717636	C	T	100	PASS	AC=1448;AF=0.289137;AN=5008;NS=2504;DP=18454;EAS_AF=0.1458;AMR_AF=0.3401;AFR_AF=0.1324;EUR_AF=0.4861;SAS_AF=0.41;AA=C|||;VT=SNP
7	71707190	rs7790803	A	G	100	PASS	AC=2838;AF=0.566693;AN=5008;NS=2504;DP=21110;EAS_AF=0.5784;AMR_AF=0.487;AFR_AF=0.531;EUR_AF=0.5765;SAS_AF=0.6493;AA=A|||;VT=SNP
7	71707243	rs73704336	T	C	100	PASS	AC=1326;AF=0.264776;AN=5008;NS=2504;DP=19953;EAS_AF=0.4325;AMR_AF=0.1369;AFR_AF=0.3555;EUR_AF=0.0905;SAS_AF=0.2393;AA=T|||;VT=SNP
7	71707293	rs35058779	T	C	100	PASS	AC=1326;AF=0.264776;AN=5008;NS=2504;DP=20936;EAS_AF=0.4325;AMR_AF=0.1369;AFR_AF=0.3555;EUR_AF=0.0905;SAS_AF=0.2393;AA=T|||;VT=SNP
7	71707329	rs35564992	T	C	100	PASS	AC=1101;AF=0.219848;AN=5008;NS=2504;DP=20636;EAS_AF=0.4187;AMR_AF=0.2637;AFR_AF=0.1339;EUR_AF=0.0924;SAS_AF=0.2311;AA=T|||;VT=SNP
7	71707350	rs11770522	T	C	100	PASS	AC=1327;AF=0.264976;AN=5008;NS=2504;DP=19673;EAS_AF=0.4335;AMR_AF=0.1369;AFR_AF=0.3555;EUR_AF=0.0905;SAS_AF=0.2393;AA=T|||;VT=SNP
7	71707545	rs11983557	G	A	100	PASS	AC=1326;AF=0.264776;AN=5008;NS=2504;DP=18303;EAS_AF=0.4325;AMR_AF=0.1369;AFR_AF=0.3555;EUR_AF=0.0905;SAS_AF=0.2393;AA=G|||;VT=SNP
7	71707743	rs78608022	T	C	100	PASS	AC=402;AF=0.0802716;AN=5008;NS=2504;DP=13740;EAS_AF=0.0159;AMR_AF=0.1326;AFR_AF=0.0053;EUR_AF=0.161;SAS_AF=0.1278;AA=T|||;VT=SNP
7	71707831	rs7795342	A	C	100	PASS	AC=1541;AF=0.307708;AN=5008;NS=2504;DP=15588;EAS_AF=0.1458;AMR_AF=0.3516;AFR_AF=0.1967;EUR_AF=0.4861;SAS_AF=0.41;AA=C|||;VT=SNP
7	71707883	rs7799227	T	C	100	PASS	AC=1541;AF=0.307708;AN=5008;NS=2504;DP=15832;EAS_AF=0.1458;AMR_AF=0.3516;AFR_AF=0.1967;EUR_AF=0.4861;SAS_AF=0.41;AA=T|||;VT=SNP
7	71708502	rs35793217	G	A	100	PASS	AC=1541;AF=0.307708;AN=5008;NS=2504;DP=19173;EAS_AF=0.1458;AMR_AF=0.3516;AFR_AF=0.1967;EUR_AF=0.4861;SAS_AF=0.41;AA=G|||;VT=SNP
7	71709163	rs17581606	T	C	100	PASS	AC=1513;AF=0.302117;AN=5008;NS=2504;DP=21157;EAS_AF=0.1468;AMR_AF=0.3501;AFR_AF=0.1755;EUR_AF=0.4861;SAS_AF=0.41;AA=T|||;VT=SNP
7	71709709	rs17581634	A	G	100	PASS	AC=1448;AF=0.289137;AN=5008;NS=2504;DP=18857;EAS_AF=0.1458;AMR_AF=0.3401;AFR_AF=0.1324;EUR_AF=0.4861;SAS_AF=0.41;AA=A|||;VT=SNP
7	71709812	rs10216201	A	G	100	PASS	AC=1326;AF=0.264776;AN=5008;NS=2504;DP=21574;EAS_AF=0.4325;AMR_AF=0.1369;AFR_AF=0.3555;EUR_AF=0.0905;SAS_AF=0.2393;AA=A|||;VT=SNP
7	71709895	rs34345544	G	A	100	PASS	AC=1512;AF=0.301917;AN=5008;NS=2504;DP=21253;EAS_AF=0.1458;AMR_AF=0.3501;AFR_AF=0.1755;EUR_AF=0.4861;SAS_AF=0.41;AA=G|||;VT=SNP
7	71710449	rs6953518	G	A	100	PASS	AC=2868;AF=0.572684;AN=5008;NS=2504;DP=12903;EAS_AF=0.5794;AMR_AF=0.4885;AFR_AF=0.5514;EUR_AF=0.5765;SAS_AF=0.6503;AA=A|||;VT=SNP
7	71710557	rs13246484	T	C	100	PASS	AC=1541;AF=0.307708;AN=5008;NS=2504;DP=13317;EAS_AF=0.1458;AMR_AF=0.3516;AFR_AF=0.1967;EUR_AF=0.4861;SAS_AF=0.41;AA=T|||;VT=SNP
7	71711275	rs479035	T	A	100	PASS	AC=2513;AF=0.501797;AN=5008;NS=2504;DP=18434;EAS_AF=0.8522;AMR_AF=0.4035;AFR_AF=0.5507;EUR_AF=0.1839;SAS_AF=0.4714;AA=T|||;VT=SNP
7	71712040	rs6460707	G	A	100	PASS	AC=1541;AF=0.307708;AN=5008;NS=2504;DP=12639;EAS_AF=0.1458;AMR_AF=0.3516;AFR_AF=0.1967;EUR_AF=0.4861;SAS_AF=0.41;AA=G|||;VT=SNP
7	71712055	rs16869625	T	C	100	PASS	AC=1327;AF=0.264976;AN=5008;NS=2504;DP=12940;EAS_AF=0.4335;AMR_AF=0.1369;AFR_AF=0.3555;EUR_AF=0.0905;SAS_AF=0.2393;AA=T|||;VT=SNP
7	71712135	rs6460708	C	T	100	PASS	AC=1541;AF=0.307708;AN=5008;NS=2504;DP=15820;EAS_AF=0.1458;AMR_AF=0.3516;AFR_AF=0.1967;EUR_AF=0.4861;SAS_AF=0.41;AA=T|||;VT=SNP
7	71712487	rs13236492	G	A	100	PASS	AC=1500;AF=0.299521;AN=5008;NS=2504;DP=15373;EAS_AF=0.1478;AMR_AF=0.3501;AFR_AF=0.1649;EUR_AF=0.4861;SAS_AF=0.41;AA=G|||;VT=SNP
7	71712537	rs13237418	C	G	100	PASS	AC=1543;AF=0.308107;AN=5008;NS=2504;DP=15539;EAS_AF=0.1478;AMR_AF=0.3516;AFR_AF=0.1967;EUR_AF=0.4861;SAS_AF=0.41;AA=G|||;VT=SNP
7	71712724	rs77659610	C	T	100	PASS	AC=1029;AF=0.205471;AN=5008;NS=2504;DP=17111;EAS_AF=0.4157;AMR_AF=0.2493;AFR_AF=0.0968;EUR_AF=0.0855;SAS_AF=0.228;AA=C|||;VT=SNP
7	71713539	rs61288133	T	C	100	PASS	AC=1327;AF=0.264976;AN=5008;NS=2504;DP=19098;EAS_AF=0.4335;AMR_AF=0.1369;AFR_AF=0.3555;EUR_AF=0.0905;SAS_AF=0.2393;AA=T|||;VT=SNP
7	71713735	rs472393	A	G	100	PASS	AC=1181;AF=0.235823;AN=5008;NS=2504;DP=16970;EAS_AF=0.4157;AMR_AF=0.2666;AFR_AF=0.1952;EUR_AF=0.0934;SAS_AF=0.2301;AA=A|||;VT=SNP
7	71713766	rs117943551	T	C	100	PASS	AC=178;AF=0.0355431;AN=5008;NS=2504;DP=16451;EAS_AF=0.0159;AMR_AF=0.0216;AFR_AF=0.0068;EUR_AF=0.0249;SAS_AF=0.1155;AA=T|||;VT=SNP
7	71714000	rs10234985	A	T	100	PASS	AC=1312;AF=0.261981;AN=5008;NS=2504;DP=19901;EAS_AF=0.4335;AMR_AF=0.134;AFR_AF=0.3457;EUR_AF=0.0905;SAS_AF=0.2393;AA=a|||;VT=SNP
7	71714028	rs13244320	C	T	100	PASS	AC=1541;AF=0.307708;AN=5008;NS=2504;DP=20161;EAS_AF=0.1458;AMR_AF=0.3516;AFR_AF=0.1967;EUR_AF=0.4861;SAS_AF=0.41;AA=C|||;VT=SNP
7	71714436	rs10238714	T	C	100	PASS	AC=1326;AF=0.264776;AN=5008;NS=2504;DP=18177;EAS_AF=0.4325;AMR_AF=0.1369;AFR_AF=0.3555;EUR_AF=0.0905;SAS_AF=0.2393;AA=T|||;VT=SNP
7	71714521	rs6974939	G	C	100	PASS	AC=1544;AF=0.308307;AN=5008;NS=2504;DP=20443;EAS_AF=0.1488;AMR_AF=0.3516;AFR_AF=0.1967;EUR_AF=0.4861;SAS_AF=0.41;AA=C|||;VT=SNP
7	71714837	rs6962069	A	G	100	PASS	AC=2872;AF=0.573482;AN=5008;NS=2504;DP=16989;EAS_AF=0.5823;AMR_AF=0.4885;AFR_AF=0.5522;EUR_AF=0.5765;SAS_AF=0.6503;AA=a|||;VT=SNP
7	71715532	rs6963187	A	G	100	PASS	AC=1544;AF=0.308307;AN=5008;NS=2504;DP=20470;EAS_AF=0.1488;AMR_AF=0.3516;AFR_AF=0.1967;EUR_AF=0.4861;SAS_AF=0.41;AA=G|||;VT=SNP
7	71715805	rs74721693	G	A	100	PASS	AC=102;AF=0.0203674;AN=5008;NS=2504;DP=20308;EAS_AF=0.002;AMR_AF=0.0389;AFR_AF=0.0038;EUR_AF=0.0606;SAS_AF=0.0072;AA=G|||;VT=SNP
7	71715848	rs36024687	A	T	100	PASS	AC=1542;AF=0.307907;AN=5008;NS=2504;DP=21136;EAS_AF=0.1468;AMR_AF=0.3516;AFR_AF=0.1967;EUR_AF=0.4861;SAS_AF=0.41;AA=A|||;VT=SNP
7	71716159	rs13239080	A	G	100	PASS	AC=1513;AF=0.302117;AN=5008;NS=2504;DP=17209;EAS_AF=0.1488;AMR_AF=0.3501;AFR_AF=0.174;EUR_AF=0.4861;SAS_AF=0.41;AA=A|||;VT=SNP
7	71716207	rs13225090	C	T	100	PASS	AC=1513;AF=0.302117;AN=5008;NS=2504;DP=18703;EAS_AF=0.1488;AMR_AF=0.3501;AFR_AF=0.174;EUR_AF=0.4861;SAS_AF=0.41;AA=C|||;VT=SNP
7	71716280	rs10243740	A	G	100	PASS	AC=1324;AF=0.264377;AN=5008;NS=2504;DP=21117;EAS_AF=0.4306;AMR_AF=0.1369;AFR_AF=0.3555;EUR_AF=0.0905;SAS_AF=0.2393;AA=A|||;VT=SNP
7	71716294	rs60369863	T	C	100	PASS	AC=1542;AF=0.307907;AN=5008;NS=2504;DP=22256;EAS_AF=0.1488;AMR_AF=0.3516;AFR_AF=0.1952;EUR_AF=0.4861;SAS_AF=0.41;AA=T|||;VT=SNP
7	71717031	rs57146191	T	A	100	PASS	AC=1543;AF=0.308107;AN=5008;NS=2504;DP=18239;EAS_AF=0.1488;AMR_AF=0.3516;AFR_AF=0.1959;EUR_AF=0.4861;SAS_AF=0.41;AA=T|||;VT=SNP
7	71717034	rs10238909	G	A	100	PASS	AC=1324;AF=0.264377;AN=5008;NS=2504;DP=18106;EAS_AF=0.4306;AMR_AF=0.1369;AFR_AF=0.3555;EUR_AF=0.0905;SAS_AF=0.2393;AA=T|||;VT=SNP
7	71717138	rs13225465	T	G	100	PASS	AC=1099;AF=0.219449;AN=5008;NS=2504;DP=17144;EAS_AF=0.4177;AMR_AF=0.2637;AFR_AF=0.1346;EUR_AF=0.0924;SAS_AF=0.229;AA=T|||;VT=SNP
7	71717139	rs13225466	T	A	100	PASS	AC=1099;AF=0.219449;AN=5008;NS=2504;DP=17138;EAS_AF=0.4177;AMR_AF=0.2637;AFR_AF=0.1346;EUR_AF=0.0924;SAS_AF=0.229;AA=T|||;VT=SNP
7	71717365	rs57151899	A	G	100	PASS	AC=1512;AF=0.301917;AN=5008;NS=2504;DP=20570;EAS_AF=0.1488;AMR_AF=0.3487;AFR_AF=0.174;EUR_AF=0.4861;SAS_AF=0.41;AA=A|||;VT=SNP
7	71717641	rs10239699	G	T	100	PASS	AC=1325;AF=0.264577;AN=5008;NS=2504;DP=13555;EAS_AF=0.4306;AMR_AF=0.1383;AFR_AF=0.3555;EUR_AF=0.0905;SAS_AF=0.2393;AA=G|||;VT=SNP
7	71717802	rs483953	G	C	100	PASS	AC=2953;AF=0.589657;AN=5008;NS=2504;DP=15973;EAS_AF=0.5804;AMR_AF=0.4928;AFR_AF=0.6127;EUR_AF=0.5775;SAS_AF=0.6493;AA=C|||;VT=SNP
7	71717962	rs34089087	A	G	100	PASS	AC=1541;AF=0.307708;AN=5008;NS=2504;DP=17602;EAS_AF=0.1488;AMR_AF=0.3501;AFR_AF=0.1952;EUR_AF=0.4861;SAS_AF=0.41;AA=a|||;VT=SNP
7	71718217	rs12154643	G	A	100	PASS	AC=1541;AF=0.307708;AN=5008;NS=2504;DP=20770;EAS_AF=0.1488;AMR_AF=0.3501;AFR_AF=0.1952;EUR_AF=0.4861;SAS_AF=0.41;AA=G|||;VT=SNP
7	71718438	rs489490	C	A	100	PASS	AC=2983;AF=0.595647;AN=5008;NS=2504;DP=18901;EAS_AF=0.5774;AMR_AF=0.5403;AFR_AF=0.6112;EUR_AF=0.5775;SAS_AF=0.6513;AA=A|||;VT=SNP
7	71719843	rs113603862	C	T	100	PASS	AC=1323;AF=0.264177;AN=5008;NS=2504;DP=14436;EAS_AF=0.4306;AMR_AF=0.1383;AFR_AF=0.3517;EUR_AF=0.0905;SAS_AF=0.2423;AA=C|||;VT=SNP
7	71719991	rs13236874	T	C	100	PASS	AC=1543;AF=0.308107;AN=5008;NS=2504;DP=17814;EAS_AF=0.1458;AMR_AF=0.3501;AFR_AF=0.1989;EUR_AF=0.4851;SAS_AF=0.411;AA=T|||;VT=SNP
7	71720470	rs28785225	G	A	100	PASS	AC=1324;AF=0.264377;AN=5008;NS=2504;DP=15774;EAS_AF=0.4315;AMR_AF=0.1398;AFR_AF=0.3517;EUR_AF=0.0905;SAS_AF=0.2413;AA=G|||;VT=SNP
7	71720681	rs78193153	G	A	100	PASS	AC=834;AF=0.166534;AN=5008;NS=2504;DP=14896;EAS_AF=0.4157;AMR_AF=0.1009;AFR_AF=0.1188;EUR_AF=0.0656;SAS_AF=0.1247;AA=G|||;VT=SNP
7	71720754	rs10215010	C	T	100	PASS	AC=1321;AF=0.263778;AN=5008;NS=2504;DP=11544;EAS_AF=0.4315;AMR_AF=0.1369;AFR_AF=0.3517;EUR_AF=0.0905;SAS_AF=0.2403;AA=C|||;VT=SNP
7	71720873	rs7778928	G	A	100	PASS	AC=1543;AF=0.308107;AN=5008;NS=2504;DP=15607;EAS_AF=0.1448;AMR_AF=0.3516;AFR_AF=0.1997;EUR_AF=0.4851;SAS_AF=0.41;AA=G|||;VT=SNP
7	71721049	rs7779206	G	A	100	PASS	AC=1542;AF=0.307907;AN=5008;NS=2504;DP=17847;EAS_AF=0.1448;AMR_AF=0.3516;AFR_AF=0.1989;EUR_AF=0.4851;SAS_AF=0.41;AA=G|||;VT=SNP
7	71722090	rs10950304	G	A	100	PASS	AC=1543;AF=0.308107;AN=5008;NS=2504;DP=19082;EAS_AF=0.1448;AMR_AF=0.3516;AFR_AF=0.1989;EUR_AF=0.4851;SAS_AF=0.411;AA=G|||;VT=SNP
7	71722524	rs10215553	T	C	100	PASS	AC=1322;AF=0.263978;AN=5008;NS=2504;DP=20668;EAS_AF=0.4325;AMR_AF=0.1369;AFR_AF=0.3517;EUR_AF=0.0905;SAS_AF=0.2403;AA=T|||;VT=SNP
7	71722690	rs10215139	C	T	100	PASS	AC=1323;AF=0.264177;AN=5008;NS=2504;DP=21412;EAS_AF=0.4335;AMR_AF=0.1369;AFR_AF=0.3517;EUR_AF=0.0905;SAS_AF=0.2403;AA=C|||;VT=SNP
7	71722721	rs35198953	T	C	100	PASS	AC=1499;AF=0.299321;AN=5008;NS=2504;DP=21315;EAS_AF=0.1448;AMR_AF=0.3501;AFR_AF=0.1672;EUR_AF=0.4851;SAS_AF=0.41;AA=T|||;VT=SNP
7	71722730	rs35787114	T	C	100	PASS	AC=1542;AF=0.307907;AN=5008;NS=2504;DP=21055;EAS_AF=0.1448;AMR_AF=0.3516;AFR_AF=0.1989;EUR_AF=0.4851;SAS_AF=0.41;AA=T|||;VT=SNP
7	71723211	rs12699130	A	G	100	PASS	AC=1449;AF=0.289337;AN=5008;NS=2504;DP=18953;EAS_AF=0.1448;AMR_AF=0.3401;AFR_AF=0.1346;EUR_AF=0.4851;SAS_AF=0.41;AA=A|||;VT=SNP
7	71723377	rs17582005	A	T	100	PASS	AC=1542;AF=0.307907;AN=5008;NS=2504;DP=17913;EAS_AF=0.1448;AMR_AF=0.3516;AFR_AF=0.1989;EUR_AF=0.4851;SAS_AF=0.41;AA=A|||;VT=SNP
7	71724573	rs35363996	C	T	100	PASS	AC=1449;AF=0.289337;AN=5008;NS=2504;DP=19300;EAS_AF=0.1448;AMR_AF=0.3401;AFR_AF=0.1346;EUR_AF=0.4851;SAS_AF=0.41;AA=C|||;VT=SNP
7	71724815	rs7799175	G	T	100	PASS	AC=1542;AF=0.307907;AN=5008;NS=2504;DP=20146;EAS_AF=0.1448;AMR_AF=0.3516;AFR_AF=0.1989;EUR_AF=0.4851;SAS_AF=0.41;AA=G|||;VT=SNP
7	71725336	rs7801170	C	T	100	PASS	AC=1548;AF=0.309105;AN=5008;NS=2504;DP=18300;EAS_AF=0.1448;AMR_AF=0.3516;AFR_AF=0.2035;EUR_AF=0.4851;SAS_AF=0.41;AA=C|||;VT=SNP
7	71725442	rs7800217	G	A	100	PASS	AC=1542;AF=0.307907;AN=5008;NS=2504;DP=19018;EAS_AF=0.1448;AMR_AF=0.3516;AFR_AF=0.1989;EUR_AF=0.4851;SAS_AF=0.41;AA=A|||;VT=SNP
7	71725469	rs2677275	G	A	100	PASS	AC=3017;AF=0.602436;AN=5008;NS=2504;DP=18569;EAS_AF=0.5794;AMR_AF=0.5043;AFR_AF=0.649;EUR_AF=0.5835;SAS_AF=0.6524;AA=A|||;VT=SNP
7	71725678	rs67041541	T	C	100	PASS	AC=1542;AF=0.307907;AN=5008;NS=2504;DP=18312;EAS_AF=0.1448;AMR_AF=0.3516;AFR_AF=0.1989;EUR_AF=0.4851;SAS_AF=0.41;AA=T|||;VT=SNP
7	71725813	rs1232515	G	C	100	PASS	AC=3015;AF=0.602037;AN=5008;NS=2504;DP=18852;EAS_AF=0.5794;AMR_AF=0.5043;AFR_AF=0.6475;EUR_AF=0.5835;SAS_AF=0.6524;AA=C|||;VT=SNP
7	71725850	rs55681707	A	G	100	PASS	AC=472;AF=0.0942492;AN=5008;NS=2504;DP=19145;EAS_AF=0.0149;AMR_AF=0.0346;AFR_AF=0.2239;EUR_AF=0.0249;SAS_AF=0.1145;AA=A|||;VT=SNP
7	71726143	rs12537428	A	C	100	PASS	AC=1548;AF=0.309105;AN=5008;NS=2504;DP=17817;EAS_AF=0.1448;AMR_AF=0.3516;AFR_AF=0.2035;EUR_AF=0.4851;SAS_AF=0.41;AA=A|||;VT=SNP
7	71726164	rs12539838	G	A	100	PASS	AC=1542;AF=0.307907;AN=5008;NS=2504;DP=17510;EAS_AF=0.1448;AMR_AF=0.3516;AFR_AF=0.1989;EUR_AF=0.4851;SAS_AF=0.41;AA=G|||;VT=SNP
7	71726513	rs566639	A	G	100	PASS	AC=3018;AF=0.602636;AN=5008;NS=2504;DP=16621;EAS_AF=0.5804;AMR_AF=0.5058;AFR_AF=0.6483;EUR_AF=0.5835;SAS_AF=0.6524;AA=G|||;VT=SNP
7	71726874	rs10486883	C	T	100	PASS	AC=1497;AF=0.298922;AN=5008;NS=2504;DP=20469;EAS_AF=0.1438;AMR_AF=0.3501;AFR_AF=0.1664;EUR_AF=0.4881;SAS_AF=0.407;AA=G|||;VT=SNP
7	71726932	rs4512281	T	C	100	PASS	AC=1317;AF=0.262979;AN=5008;NS=2504;DP=20262;EAS_AF=0.4335;AMR_AF=0.134;AFR_AF=0.3419;EUR_AF=0.0905;SAS_AF=0.2495;AA=T|||;VT=SNP
7	71727133	rs13226587	C	T	100	PASS	AC=669;AF=0.133586;AN=5008;NS=2504;DP=19776;EAS_AF=0.004;AMR_AF=0.1902;AFR_AF=0.0098;EUR_AF=0.328;SAS_AF=0.1943;AA=C|||;VT=SNP
7	71727921	rs548405	C	A	100	PASS	AC=3017;AF=0.602436;AN=5008;NS=2504;DP=21539;EAS_AF=0.5784;AMR_AF=0.5058;AFR_AF=0.649;EUR_AF=0.5835;SAS_AF=0.6524;AA=A|||;VT=SNP
7	71728708	rs28401746	C	T	100	PASS	AC=1317;AF=0.262979;AN=5008;NS=2504;DP=18571;EAS_AF=0.4335;AMR_AF=0.1369;AFR_AF=0.348;EUR_AF=0.0905;SAS_AF=0.2393;AA=C|||;VT=SNP
7	71728822	rs7792669	G	T	100	PASS	AC=1488;AF=0.297125;AN=5008;NS=2504;DP=20680;EAS_AF=0.1448;AMR_AF=0.3501;AFR_AF=0.1672;EUR_AF=0.4851;SAS_AF=0.3988;AA=G|||;VT=SNP
7	71729524	rs28432195	G	T	100	PASS	AC=1323;AF=0.264177;AN=5008;NS=2504;DP=14780;EAS_AF=0.4335;AMR_AF=0.1369;AFR_AF=0.3525;EUR_AF=0.0905;SAS_AF=0.2393;AA=G|||;VT=SNP
7	71729705	rs28548784	T	C	100	PASS	AC=1323;AF=0.264177;AN=5008;NS=2504;DP=20025;EAS_AF=0.4335;AMR_AF=0.1369;AFR_AF=0.3525;EUR_AF=0.0905;SAS_AF=0.2393;AA=T|||;VT=SNP
7	71729758	rs34108648	G	A	100	PASS	AC=1040;AF=0.207668;AN=5008;NS=2504;DP=20385;EAS_AF=0.4177;AMR_AF=0.2507;AFR_AF=0.0946;EUR_AF=0.0855;SAS_AF=0.2393;AA=G|||;VT=SNP
7	71730575	rs7782517	A	G	100	PASS	AC=1323;AF=0.264177;AN=5008;NS=2504;DP=21023;EAS_AF=0.4335;AMR_AF=0.1369;AFR_AF=0.3525;EUR_AF=0.0905;SAS_AF=0.2393;AA=G|||;VT=SNP
7	71730836	rs1548422	A	G	100	PASS	AC=218;AF=0.0435304;AN=5008;NS=2504;DP=18339;EAS_AF=0.0089;AMR_AF=0.072;AFR_AF=0.0023;EUR_AF=0.0706;SAS_AF=0.0869;AA=A|||;VT=SNP
7	71730844	rs1548423	C	T	100	PASS	AC=1438;AF=0.287141;AN=5008;NS=2504;DP=18323;EAS_AF=0.1448;AMR_AF=0.3401;AFR_AF=0.1346;EUR_AF=0.4851;SAS_AF=0.3988;AA=C|||;VT=SNP
7	71730855	rs12671472	A	T	100	PASS	AC=1039;AF=0.207468;AN=5008;NS=2504;DP=18540;EAS_AF=0.4177;AMR_AF=0.2493;AFR_AF=0.0946;EUR_AF=0.0855;SAS_AF=0.2393;AA=A|||;VT=SNP
7	71731031	rs505511	G	A	100	PASS	AC=3008;AF=0.600639;AN=5008;NS=2504;DP=19276;EAS_AF=0.5804;AMR_AF=0.5058;AFR_AF=0.649;EUR_AF=0.5835;SAS_AF=0.6411;AA=A|||;VT=SNP
7	71731082	rs506345	A	G	100	PASS	AC=3007;AF=0.600439;AN=5008;NS=2504;DP=16866;EAS_AF=0.5794;AMR_AF=0.5058;AFR_AF=0.649;EUR_AF=0.5835;SAS_AF=0.6411;AA=G|||;VT=SNP
7	71731085	rs1034618	T	C	100	PASS	AC=1322;AF=0.263978;AN=5008;NS=2504;DP=17043;EAS_AF=0.4325;AMR_AF=0.1369;AFR_AF=0.3525;EUR_AF=0.0905;SAS_AF=0.2393;AA=C|||;VT=SNP
7	71731682	rs1034619	G	C	100	PASS	AC=1323;AF=0.264177;AN=5008;NS=2504;DP=20123;EAS_AF=0.4335;AMR_AF=0.1369;AFR_AF=0.3525;EUR_AF=0.0905;SAS_AF=0.2393;AA=g|||;VT=SNP
7	71732674	rs477387	T	C	100	PASS	AC=1476;AF=0.294728;AN=5008;NS=2504;DP=19197;EAS_AF=0.4345;AMR_AF=0.1542;AFR_AF=0.4508;EUR_AF=0.0984;SAS_AF=0.2413;AA=T|||;VT=SNP
7	71733493	rs1914390	T	A	100	PASS	AC=1308;AF=0.261182;AN=5008;NS=2504;DP=20899;EAS_AF=0.4335;AMR_AF=0.134;AFR_AF=0.3427;EUR_AF=0.0905;SAS_AF=0.2393;AA=T|||;VT=SNP
7	71733996	rs117884779	G	T	100	PASS	AC=205;AF=0.0409345;AN=5008;NS=2504;DP=17602;EAS_AF=0.0089;AMR_AF=0.0692;AFR_AF=0.003;EUR_AF=0.0586;SAS_AF=0.0869;AA=G|||;VT=SNP
7	71734051	rs485865	G	A	100	PASS	AC=1408;AF=0.28115;AN=5008;NS=2504;DP=16865;EAS_AF=0.4335;AMR_AF=0.1398;AFR_AF=0.4145;EUR_AF=0.0915;SAS_AF=0.2393;AA=G|||;VT=SNP
7	71734315	rs7782831	G	T	100	PASS	AC=1438;AF=0.287141;AN=5008;NS=2504;DP=18095;EAS_AF=0.1448;AMR_AF=0.3401;AFR_AF=0.1346;EUR_AF=0.4851;SAS_AF=0.3988;AA=G|||;VT=SNP
7	71734574	rs7783256	G	C	100	PASS	AC=1498;AF=0.299121;AN=5008;NS=2504;DP=19068;EAS_AF=0.1448;AMR_AF=0.3501;AFR_AF=0.1747;EUR_AF=0.4851;SAS_AF=0.3988;AA=G|||;VT=SNP
7	71735544	rs1914389	C	T	100	PASS	AC=1302;AF=0.259984;AN=5008;NS=2504;DP=14174;EAS_AF=0.1468;AMR_AF=0.3372;AFR_AF=0.031;EUR_AF=0.4851;SAS_AF=0.3998;AA=c|||;VT=SNP
7	71735582	rs1914388	C	A	100	PASS	AC=1532;AF=0.305911;AN=5008;NS=2504;DP=13272;EAS_AF=0.1448;AMR_AF=0.3516;AFR_AF=0.1989;EUR_AF=0.4851;SAS_AF=0.3998;AA=C|||;VT=SNP
7	71736962	rs66801943	G	A	100	PASS	AC=1437;AF=0.286941;AN=5008;NS=2504;DP=15442;EAS_AF=0.1438;AMR_AF=0.3386;AFR_AF=0.1346;EUR_AF=0.4851;SAS_AF=0.3998;AA=G|||;VT=SNP
7	71737260	rs10268103	T	A	100	PASS	AC=1324;AF=0.264377;AN=5008;NS=2504;DP=16966;EAS_AF=0.4335;AMR_AF=0.1383;AFR_AF=0.3525;EUR_AF=0.0905;SAS_AF=0.2393;AA=T|||;VT=SNP
7	71738904	rs12673485	T	C	100	PASS	AC=1081;AF=0.215855;AN=5008;NS=2504;DP=16115;EAS_AF=0.4167;AMR_AF=0.2565;AFR_AF=0.1241;EUR_AF=0.0855;SAS_AF=0.2382;AA=T|||;VT=SNP
7	71739173	rs1914386	G	A	100	PASS	AC=1315;AF=0.26258;AN=5008;NS=2504;DP=16687;EAS_AF=0.4315;AMR_AF=0.1383;AFR_AF=0.348;EUR_AF=0.0905;SAS_AF=0.2382;AA=G|||;VT=SNP
7	71739916	rs35417702	C	T	100	PASS	AC=2519;AF=0.502995;AN=5008;NS=2504;DP=22267;EAS_AF=0.5625;AMR_AF=0.5951;AFR_AF=0.2587;EUR_AF=0.5686;SAS_AF=0.6391;AA=C|||;VT=SNP
7	71740458	rs1468163	G	A	100	PASS	AC=1439;AF=0.28734;AN=5008;NS=2504;DP=21492;EAS_AF=0.1438;AMR_AF=0.3386;AFR_AF=0.1346;EUR_AF=0.4841;SAS_AF=0.4029;AA=G|||;VT=SNP
7	71740914	rs1914385	A	G	100	PASS	AC=1308;AF=0.261182;AN=5008;NS=2504;DP=18143;EAS_AF=0.4335;AMR_AF=0.1354;AFR_AF=0.3419;EUR_AF=0.0915;SAS_AF=0.2382;AA=A|||;VT=SNP
7	71741232	rs35526560	C	G	100	PASS	AC=2434;AF=0.486022;AN=5008;NS=2504;DP=19313;EAS_AF=0.5625;AMR_AF=0.5922;AFR_AF=0.1952;EUR_AF=0.5676;SAS_AF=0.6411;AA=C|||;VT=SNP
7	71741443	rs1914384	G	C	100	PASS	AC=1323;AF=0.264177;AN=5008;NS=2504;DP=22808;EAS_AF=0.4345;AMR_AF=0.1383;AFR_AF=0.3525;EUR_AF=0.0905;SAS_AF=0.2372;AA=G|||;VT=SNP
7	71741778	rs9638644	C	T	100	PASS	AC=916;AF=0.182907;AN=5008;NS=2504;DP=21345;EAS_AF=0.4167;AMR_AF=0.2421;AFR_AF=0.0083;EUR_AF=0.0845;SAS_AF=0.2372;AA=C|||;VT=SNP
7	71741797	rs756912	C	T	100	PASS	AC=2519;AF=0.502995;AN=5008;NS=2504;DP=21251;EAS_AF=0.5625;AMR_AF=0.5951;AFR_AF=0.2587;EUR_AF=0.5676;SAS_AF=0.6401;AA=C|||;VT=SNP
7	71742080	rs9638646	G	A	100	PASS	AC=918;AF=0.183307;AN=5008;NS=2504;DP=18581;EAS_AF=0.4187;AMR_AF=0.2421;AFR_AF=0.0083;EUR_AF=0.0845;SAS_AF=0.2372;AA=G|||;VT=SNP
7	71743223	rs573092	A	G	100	PASS	AC=3006;AF=0.60024;AN=5008;NS=2504;DP=16466;EAS_AF=0.5784;AMR_AF=0.5058;AFR_AF=0.649;EUR_AF=0.5825;SAS_AF=0.6421;AA=G|||;VT=SNP
7	71744896	rs501383	G	A	100	PASS	AC=1410;AF=0.28155;AN=5008;NS=2504;DP=19717;EAS_AF=0.4306;AMR_AF=0.1427;AFR_AF=0.4168;EUR_AF=0.0924;SAS_AF=0.2382;AA=G|||;VT=SNP
7	71745699	rs35069269	G	A	100	PASS	AC=1438;AF=0.287141;AN=5008;NS=2504;DP=20038;EAS_AF=0.1438;AMR_AF=0.3401;AFR_AF=0.1346;EUR_AF=0.4841;SAS_AF=0.4008;AA=G|||;VT=SNP
7	71747584	rs34547894	C	T	100	PASS	AC=1595;AF=0.31849;AN=5008;NS=2504;DP=20182;EAS_AF=0.1448;AMR_AF=0.3631;AFR_AF=0.2337;EUR_AF=0.4911;SAS_AF=0.4029;AA=T|||;VT=SNP
7	71748417	rs76415606	G	A	100	PASS	AC=173;AF=0.0345447;AN=5008;NS=2504;DP=19901;EAS_AF=0.0129;AMR_AF=0.0216;AFR_AF=0.0068;EUR_AF=0.0249;SAS_AF=0.1135;AA=G|||;VT=SNP
7	71750298	rs1978102	C	T	100	PASS	AC=2607;AF=0.520567;AN=5008;NS=2504;DP=15820;EAS_AF=0.5625;AMR_AF=0.598;AFR_AF=0.289;EUR_AF=0.5696;SAS_AF=0.6851;AA=C|||;VT=SNP
7	71751316	rs12699131	A	G	100	PASS	AC=2618;AF=0.522764;AN=5008;NS=2504;DP=21416;EAS_AF=0.5655;AMR_AF=0.598;AFR_AF=0.2935;EUR_AF=0.5716;SAS_AF=0.6851;AA=A|||;VT=SNP
7	71752304	rs10950305	G	T	100	PASS	AC=3653;AF=0.729433;AN=5008;NS=2504;DP=15767;EAS_AF=0.5675;AMR_AF=0.8573;AFR_AF=0.5908;EUR_AF=0.9095;SAS_AF=0.8078;AA=T|||;VT=SNP
7	71752652	rs2867673	T	C	100	PASS	AC=2566;AF=0.51238;AN=5008;NS=2504;DP=14245;EAS_AF=0.5635;AMR_AF=0.5965;AFR_AF=0.2572;EUR_AF=0.5706;SAS_AF=0.6851;AA=T|||;VT=SNP
7	71752777	rs10234843	C	T	100	PASS	AC=1270;AF=0.253594;AN=5008;NS=2504;DP=15489;EAS_AF=0.4325;AMR_AF=0.1369;AFR_AF=0.3487;EUR_AF=0.0895;SAS_AF=0.1922;AA=C|||;VT=SNP
7	71754006	rs12154550	C	T	100	PASS	AC=1370;AF=0.273562;AN=5008;NS=2504;DP=17888;EAS_AF=0.1438;AMR_AF=0.3386;AFR_AF=0.0847;EUR_AF=0.4841;SAS_AF=0.3998;AA=C|||;VT=SNP
7	71755014	rs74507924	G	A	100	PASS	AC=1263;AF=0.252196;AN=5008;NS=2504;DP=12456;EAS_AF=0.4315;AMR_AF=0.134;AFR_AF=0.3457;EUR_AF=0.0895;SAS_AF=0.1922;AA=G|||;VT=SNP
7	71755051	rs10243625	C	T	100	PASS	AC=1272;AF=0.253994;AN=5008;NS=2504;DP=10308;EAS_AF=0.4306;AMR_AF=0.1383;AFR_AF=0.3517;EUR_AF=0.0895;SAS_AF=0.1912;AA=C|||;VT=SNP
7	71755504	rs34478621	C	G	100	PASS	AC=1447;AF=0.288938;AN=5008;NS=2504;DP=19558;EAS_AF=0.1448;AMR_AF=0.3401;AFR_AF=0.1324;EUR_AF=0.4851;SAS_AF=0.411;AA=C|||;VT=SNP
7	71756887	rs7782391	G	A	100	PASS	AC=1350;AF=0.269569;AN=5008;NS=2504;DP=18018;EAS_AF=0.4325;AMR_AF=0.1513;AFR_AF=0.3941;EUR_AF=0.0974;SAS_AF=0.1943;AA=g|||;VT=SNP
7	71756949	rs6460711	C	T	100	PASS	AC=3646;AF=0.728035;AN=5008;NS=2504;DP=16480;EAS_AF=0.5665;AMR_AF=0.8573;AFR_AF=0.587;EUR_AF=0.9085;SAS_AF=0.8078;AA=t|||;VT=SNP
7	71756998	rs10244985	A	G	100	PASS	AC=1256;AF=0.250799;AN=5008;NS=2504;DP=19386;EAS_AF=0.4315;AMR_AF=0.134;AFR_AF=0.3396;EUR_AF=0.0905;SAS_AF=0.1922;AA=a|||;VT=SNP
7	71758151	rs28719656	C	G	100	PASS	AC=1279;AF=0.255391;AN=5008;NS=2504;DP=19813;EAS_AF=0.4345;AMR_AF=0.1369;AFR_AF=0.3533;EUR_AF=0.0905;SAS_AF=0.1922;AA=C|||;VT=SNP
7	71758634	rs12532494	C	T	100	PASS	AC=2587;AF=0.516573;AN=5008;NS=2504;DP=19724;EAS_AF=0.5784;AMR_AF=0.598;AFR_AF=0.2564;EUR_AF=0.5755;SAS_AF=0.6861;AA=C|||;VT=SNP
7	71758644	rs10253092	T	A	100	PASS	AC=1257;AF=0.250998;AN=5008;NS=2504;DP=19612;EAS_AF=0.4177;AMR_AF=0.1369;AFR_AF=0.3533;EUR_AF=0.0855;SAS_AF=0.1922;AA=T|||;VT=SNP
7	71759069	rs56150095	C	A	100	PASS	AC=2627;AF=0.524561;AN=5008;NS=2504;DP=17515;EAS_AF=0.5794;AMR_AF=0.598;AFR_AF=0.2882;EUR_AF=0.5736;SAS_AF=0.6851;AA=C|||;VT=SNP
7	71760155	rs78849324	T	A	100	PASS	AC=412;AF=0.0822684;AN=5008;NS=2504;DP=12407;EAS_AF=0.0089;AMR_AF=0.1326;AFR_AF=0.0091;EUR_AF=0.161;SAS_AF=0.1401;AA=T|||;VT=SNP
7	71763861	rs4719223	C	T	100	PASS	AC=1507;AF=0.300919;AN=5008;NS=2504;DP=16676;EAS_AF=0.1577;AMR_AF=0.4035;AFR_AF=0.1278;EUR_AF=0.493;SAS_AF=0.4121;AA=C|||;VT=SNP
7	71765057	rs4517001	G	C	100	PASS	AC=2586;AF=0.516374;AN=5008;NS=2504;DP=16382;EAS_AF=0.5794;AMR_AF=0.5951;AFR_AF=0.2564;EUR_AF=0.5755;SAS_AF=0.6861;AA=g|||;VT=SNP
7	71765653	rs6979866	T	C	100	PASS	AC=2591;AF=0.517372;AN=5008;NS=2504;DP=18876;EAS_AF=0.5794;AMR_AF=0.5965;AFR_AF=0.2595;EUR_AF=0.5755;SAS_AF=0.6861;AA=T|||;VT=SNP
7	71767188	rs61522141	G	A	100	PASS	AC=1252;AF=0.25;AN=5008;NS=2504;DP=18936;EAS_AF=0.4167;AMR_AF=0.1383;AFR_AF=0.3487;EUR_AF=0.0865;SAS_AF=0.1922;AA=G|||;VT=SNP
7	71767657	rs10248061	T	C	100	PASS	AC=311;AF=0.0621006;AN=5008;NS=2504;DP=18018;EAS_AF=0.0149;AMR_AF=0.0274;AFR_AF=0.1067;EUR_AF=0.0249;SAS_AF=0.1135;AA=T|||;VT=SNP
7	71768832	rs59378249	C	T	100	PASS	AC=1251;AF=0.2498;AN=5008;NS=2504;DP=17736;EAS_AF=0.4167;AMR_AF=0.1383;AFR_AF=0.3487;EUR_AF=0.0855;SAS_AF=0.1922;AA=C|||;VT=SNP
7	71769483	rs10256008	T	A	100	PASS	AC=1256;AF=0.250799;AN=5008;NS=2504;DP=14398;EAS_AF=0.4157;AMR_AF=0.1383;AFR_AF=0.3533;EUR_AF=0.0855;SAS_AF=0.1922;AA=T|||;VT=SNP
7	71769515	rs10256020	T	G	100	PASS	AC=1244;AF=0.248403;AN=5008;NS=2504;DP=14788;EAS_AF=0.4177;AMR_AF=0.1354;AFR_AF=0.3427;EUR_AF=0.0875;SAS_AF=0.1922;AA=T|||;VT=SNP
7	71769593	rs12670234	A	T	100	PASS	AC=2543;AF=0.507788;AN=5008;NS=2504;DP=14576;EAS_AF=0.5794;AMR_AF=0.5879;AFR_AF=0.2292;EUR_AF=0.5736;SAS_AF=0.6861;AA=A|||;VT=SNP
7	71770094	rs4639398	C	T	100	PASS	AC=2582;AF=0.515575;AN=5008;NS=2504;DP=16428;EAS_AF=0.5794;AMR_AF=0.5951;AFR_AF=0.2557;EUR_AF=0.5736;SAS_AF=0.6851;AA=C|||;VT=SNP
7	71770703	rs2944839	C	T	100	PASS	AC=2583;AF=0.515775;AN=5008;NS=2504;DP=21831;EAS_AF=0.5804;AMR_AF=0.5951;AFR_AF=0.2557;EUR_AF=0.5736;SAS_AF=0.6851;AA=C|||;VT=SNP
7	71770868	rs1914398	C	G	100	PASS	AC=3673;AF=0.733427;AN=5008;NS=2504;DP=18371;EAS_AF=0.5843;AMR_AF=0.8559;AFR_AF=0.5908;EUR_AF=0.9135;SAS_AF=0.8078;AA=G|||;VT=SNP
7	71770973	rs1914399	C	G	100	PASS	AC=2536;AF=0.50639;AN=5008;NS=2504;DP=18523;EAS_AF=0.5804;AMR_AF=0.5879;AFR_AF=0.2269;EUR_AF=0.5706;SAS_AF=0.684;AA=C|||;VT=SNP
7	71772013	rs71551258	T	G	100	PASS	AC=958;AF=0.191294;AN=5008;NS=2504;DP=17669;EAS_AF=0.4187;AMR_AF=0.2421;AFR_AF=0.0091;EUR_AF=0.0865;SAS_AF=0.2751;AA=C|||;VT=SNP
7	71772704	rs2944835	T	C	100	PASS	AC=691;AF=0.137979;AN=5008;NS=2504;DP=18040;EAS_AF=0.004;AMR_AF=0.1931;AFR_AF=0.0136;EUR_AF=0.3439;SAS_AF=0.1933;AA=T|||;VT=SNP
7	71772929	rs2944834	A	G	100	PASS	AC=2588;AF=0.516773;AN=5008;NS=2504;DP=19658;EAS_AF=0.5804;AMR_AF=0.5951;AFR_AF=0.2572;EUR_AF=0.5746;SAS_AF=0.6871;AA=A|||;VT=SNP
7	71773810	rs2968527	G	C	100	PASS	AC=3671;AF=0.733027;AN=5008;NS=2504;DP=19173;EAS_AF=0.5843;AMR_AF=0.8559;AFR_AF=0.5893;EUR_AF=0.9135;SAS_AF=0.8078;AA=C|||;VT=SNP
7	71774496	rs2944833	G	A	100	PASS	AC=2585;AF=0.516174;AN=5008;NS=2504;DP=18411;EAS_AF=0.5784;AMR_AF=0.5951;AFR_AF=0.2587;EUR_AF=0.5736;SAS_AF=0.6851;AA=G|||;VT=SNP
7	71775291	rs76455914	G	C	100	PASS	AC=60;AF=0.0119808;AN=5008;NS=2504;DP=22767;EAS_AF=0.0089;AMR_AF=0.0101;AFR_AF=0;EUR_AF=0.0388;SAS_AF=0.0051;AA=G|||;VT=SNP
7	71776487	rs60238920	C	T	100	PASS	AC=1072;AF=0.214058;AN=5008;NS=2504;DP=14743;EAS_AF=0.4167;AMR_AF=0.2493;AFR_AF=0.0953;EUR_AF=0.0855;SAS_AF=0.273;AA=C|||;VT=SNP
7	71777115	rs13242763	G	A	100	PASS	AC=1257;AF=0.250998;AN=5008;NS=2504;DP=18497;EAS_AF=0.4167;AMR_AF=0.1383;AFR_AF=0.3533;EUR_AF=0.0855;SAS_AF=0.1922;AA=G|||;VT=SNP
7	71777287	rs28531896	G	A	100	PASS	AC=1240;AF=0.247604;AN=5008;NS=2504;DP=19187;EAS_AF=0.4167;AMR_AF=0.1354;AFR_AF=0.3419;EUR_AF=0.0855;SAS_AF=0.1922;AA=G|||;VT=SNP
7	71777469	rs4645475	C	T	100	PASS	AC=1256;AF=0.250799;AN=5008;NS=2504;DP=16616;EAS_AF=0.4157;AMR_AF=0.1383;AFR_AF=0.3533;EUR_AF=0.0855;SAS_AF=0.1922;AA=C|||;VT=SNP
7	71778063	rs2968528	G	A	100	PASS	AC=1334;AF=0.266374;AN=5008;NS=2504;DP=15492;EAS_AF=0.1627;AMR_AF=0.3357;AFR_AF=0.0325;EUR_AF=0.4881;SAS_AF=0.4121;AA=G|||;VT=SNP
7	71778149	rs10464195	G	T	100	PASS	AC=1257;AF=0.250998;AN=5008;NS=2504;DP=16691;EAS_AF=0.4157;AMR_AF=0.1383;AFR_AF=0.3533;EUR_AF=0.0865;SAS_AF=0.1922;AA=G|||;VT=SNP
7	71778586	rs28582687	C	T	100	PASS	AC=314;AF=0.0626997;AN=5008;NS=2504;DP=17230;EAS_AF=0.0149;AMR_AF=0.0274;AFR_AF=0.1082;EUR_AF=0.0249;SAS_AF=0.1145;AA=C|||;VT=SNP
7	71778972	rs11971387	G	A	100	PASS	AC=1287;AF=0.256989;AN=5008;NS=2504;DP=17680;EAS_AF=0.4157;AMR_AF=0.1383;AFR_AF=0.357;EUR_AF=0.0865;SAS_AF=0.2178;AA=G|||;VT=SNP
7	71779635	rs2944831	G	A	100	PASS	AC=661;AF=0.131989;AN=5008;NS=2504;DP=9711;EAS_AF=0.004;AMR_AF=0.1902;AFR_AF=0.0106;EUR_AF=0.3191;SAS_AF=0.1943;AA=G|||;VT=SNP
7	71780335	rs28605994	A	C	100	PASS	AC=1268;AF=0.253195;AN=5008;NS=2504;DP=16518;EAS_AF=0.4206;AMR_AF=0.1383;AFR_AF=0.3563;EUR_AF=0.0865;SAS_AF=0.1943;AA=A|||;VT=SNP
7	71780977	rs28441039	A	G	100	PASS	AC=1254;AF=0.250399;AN=5008;NS=2504;DP=15330;EAS_AF=0.4147;AMR_AF=0.1383;AFR_AF=0.3502;EUR_AF=0.0865;SAS_AF=0.1943;AA=A|||;VT=SNP
7	71781573	rs11971116	T	C	100	PASS	AC=983;AF=0.196286;AN=5008;NS=2504;DP=19969;EAS_AF=0.003;AMR_AF=0.2464;AFR_AF=0.2617;EUR_AF=0.3429;SAS_AF=0.1207;AA=T|||;VT=SNP
7	71781934	rs78871600	G	A	100	PASS	AC=853;AF=0.170327;AN=5008;NS=2504;DP=16323;EAS_AF=0.4087;AMR_AF=0.2017;AFR_AF=0.0061;EUR_AF=0.0388;SAS_AF=0.2597;AA=G|||;VT=SNP
7	71783116	rs6968408	C	A	100	PASS	AC=1277;AF=0.254992;AN=5008;NS=2504;DP=19100;EAS_AF=0.4137;AMR_AF=0.1441;AFR_AF=0.3707;EUR_AF=0.0845;SAS_AF=0.1892;AA=C|||;VT=SNP
7	71783290	rs12539327	C	T	100	PASS	AC=717;AF=0.143171;AN=5008;NS=2504;DP=20980;EAS_AF=0.002;AMR_AF=0.232;AFR_AF=0.0877;EUR_AF=0.334;SAS_AF=0.1043;AA=C|||;VT=SNP
7	71784578	rs10237700	T	C	100	PASS	AC=1328;AF=0.265176;AN=5008;NS=2504;DP=19883;EAS_AF=0.4117;AMR_AF=0.1585;AFR_AF=0.3707;EUR_AF=0.0915;SAS_AF=0.226;AA=T|||;VT=SNP
7	71786192	rs28713535	G	A	100	PASS	AC=252;AF=0.0503195;AN=5008;NS=2504;DP=20212;EAS_AF=0.0159;AMR_AF=0.0245;AFR_AF=0.0651;EUR_AF=0.0249;SAS_AF=0.1104;AA=G|||;VT=SNP
7	71786721	rs2944829	G	A	100	PASS	AC=1383;AF=0.276158;AN=5008;NS=2504;DP=20964;EAS_AF=0.2341;AMR_AF=0.3357;AFR_AF=0.0431;EUR_AF=0.499;SAS_AF=0.363;AA=G|||;VT=SNP
7	71787660	rs2968533	G	A	100	PASS	AC=1585;AF=0.316494;AN=5008;NS=2504;DP=13868;EAS_AF=0.2351;AMR_AF=0.3501;AFR_AF=0.1876;EUR_AF=0.499;SAS_AF=0.363;AA=G|||;VT=SNP
7	71787692	rs2968532	G	A	100	PASS	AC=1385;AF=0.276558;AN=5008;NS=2504;DP=14015;EAS_AF=0.2361;AMR_AF=0.3357;AFR_AF=0.0431;EUR_AF=0.499;SAS_AF=0.363;AA=G|||;VT=SNP
7	71787916	rs59032605	C	T	100	PASS	AC=1736;AF=0.346645;AN=5008;NS=2504;DP=10176;EAS_AF=0.3621;AMR_AF=0.4625;AFR_AF=0.1853;EUR_AF=0.4006;SAS_AF=0.411;AA=C|||;VT=SNP
7	71788139	rs2968531	C	G	100	PASS	AC=1566;AF=0.3127;AN=5008;NS=2504;DP=15342;EAS_AF=0.2351;AMR_AF=0.3415;AFR_AF=0.1868;EUR_AF=0.4871;SAS_AF=0.363;AA=C|||;VT=SNP
7	71788267	rs11982081	C	A	100	PASS	AC=1585;AF=0.316494;AN=5008;NS=2504;DP=16199;EAS_AF=0.2351;AMR_AF=0.3501;AFR_AF=0.1876;EUR_AF=0.499;SAS_AF=0.363;AA=C|||;VT=SNP
7	71788462	rs10232132	T	C	100	PASS	AC=1335;AF=0.266573;AN=5008;NS=2504;DP=13825;EAS_AF=0.4018;AMR_AF=0.1599;AFR_AF=0.3835;EUR_AF=0.0924;SAS_AF=0.2239;AA=T|||;VT=SNP
7	71788779	rs13240963	G	A	100	PASS	AC=1787;AF=0.356829;AN=5008;NS=2504;DP=16787;EAS_AF=0.3621;AMR_AF=0.464;AFR_AF=0.2231;EUR_AF=0.4006;SAS_AF=0.411;AA=G|||;VT=SNP
7	71788956	rs10246004	G	C	100	PASS	AC=1335;AF=0.266573;AN=5008;NS=2504;DP=17092;EAS_AF=0.4018;AMR_AF=0.1599;AFR_AF=0.3835;EUR_AF=0.0924;SAS_AF=0.2239;AA=G|||;VT=SNP
7	71788968	rs76087980	G	A	100	PASS	AC=655;AF=0.130791;AN=5008;NS=2504;DP=16793;EAS_AF=0.2312;AMR_AF=0.1412;AFR_AF=0.0068;EUR_AF=0.1501;SAS_AF=0.1677;AA=G|||;VT=SNP
7	71790990	rs112501050	G	A	100	PASS	AC=1373;AF=0.274161;AN=5008;NS=2504;DP=17917;EAS_AF=0.3998;AMR_AF=0.1614;AFR_AF=0.4138;EUR_AF=0.0924;SAS_AF=0.2229;AA=G|||;VT=SNP
7	71792250	rs2944826	G	A	100	PASS	AC=3320;AF=0.662939;AN=5008;NS=2504;DP=19552;EAS_AF=0.5972;AMR_AF=0.8127;AFR_AF=0.3737;EUR_AF=0.8996;SAS_AF=0.772;AA=G|||;VT=SNP
7	71793386	rs2944825	T	C	100	PASS	AC=1591;AF=0.317692;AN=5008;NS=2504;DP=18719;EAS_AF=0.2361;AMR_AF=0.3501;AFR_AF=0.1914;EUR_AF=0.499;SAS_AF=0.363;AA=T|||;VT=SNP
7	71793848	rs2944824	T	A	100	PASS	AC=1387;AF=0.276957;AN=5008;NS=2504;DP=17022;EAS_AF=0.2371;AMR_AF=0.3357;AFR_AF=0.0439;EUR_AF=0.499;SAS_AF=0.363;AA=T|||;VT=SNP
7	71795218	rs7799416	C	T	100	PASS	AC=1732;AF=0.345847;AN=5008;NS=2504;DP=13055;EAS_AF=0.3611;AMR_AF=0.4625;AFR_AF=0.1846;EUR_AF=0.4006;SAS_AF=0.409;AA=C|||;VT=SNP
7	71795592	rs2944822	C	T	100	PASS	AC=1590;AF=0.317492;AN=5008;NS=2504;DP=19512;EAS_AF=0.2361;AMR_AF=0.3501;AFR_AF=0.1906;EUR_AF=0.499;SAS_AF=0.363;AA=C|||;VT=SNP
7	71795727	rs11768943	T	C	100	PASS	AC=400;AF=0.0798722;AN=5008;NS=2504;DP=19862;EAS_AF=0.2728;AMR_AF=0.0144;AFR_AF=0;EUR_AF=0.0417;SAS_AF=0.0746;AA=T|||;VT=SNP
7	71795998	rs2944821	G	C	100	PASS	AC=1381;AF=0.275759;AN=5008;NS=2504;DP=20521;EAS_AF=0.2361;AMR_AF=0.3343;AFR_AF=0.0408;EUR_AF=0.499;SAS_AF=0.363;AA=G|||;VT=SNP
7	71796057	rs60413052	G	A	100	PASS	AC=1733;AF=0.346046;AN=5008;NS=2504;DP=18759;EAS_AF=0.3621;AMR_AF=0.4625;AFR_AF=0.1846;EUR_AF=0.4006;SAS_AF=0.409;AA=g|||;VT=SNP
7	71797191	rs35537723	G	A	100	PASS	AC=1386;AF=0.276757;AN=5008;NS=2504;DP=22166;EAS_AF=0.2361;AMR_AF=0.3357;AFR_AF=0.0439;EUR_AF=0.499;SAS_AF=0.363;AA=G|||;VT=SNP
7	71797644	rs10229537	C	T	100	PASS	AC=1318;AF=0.263179;AN=5008;NS=2504;DP=23421;EAS_AF=0.3998;AMR_AF=0.1585;AFR_AF=0.3722;EUR_AF=0.0924;SAS_AF=0.2249;AA=C|||;VT=SNP
7	71797704	rs62459273	G	A	100	PASS	AC=1764;AF=0.352236;AN=5008;NS=2504;DP=23367;EAS_AF=0.3621;AMR_AF=0.4654;AFR_AF=0.205;EUR_AF=0.4016;SAS_AF=0.41;AA=G|||;VT=SNP
7	71799168	rs13438441	G	C	100	PASS	AC=781;AF=0.15595;AN=5008;NS=2504;DP=20146;EAS_AF=0.002;AMR_AF=0.2334;AFR_AF=0.1248;EUR_AF=0.33;SAS_AF=0.1227;AA=G|||;VT=SNP
7	71800159	rs10256498	A	T	100	PASS	AC=1314;AF=0.26238;AN=5008;NS=2504;DP=18893;EAS_AF=0.3998;AMR_AF=0.1599;AFR_AF=0.3684;EUR_AF=0.0924;SAS_AF=0.2249;AA=A|||;VT=SNP
7	71801285	rs2944820	C	T	100	PASS	AC=1441;AF=0.28774;AN=5008;NS=2504;DP=10288;EAS_AF=0.2361;AMR_AF=0.3458;AFR_AF=0.0802;EUR_AF=0.5;SAS_AF=0.362;AA=C|||;VT=SNP
7	71801632	rs2944819	G	A	100	PASS	AC=1396;AF=0.278754;AN=5008;NS=2504;DP=10746;EAS_AF=0.2371;AMR_AF=0.3372;AFR_AF=0.0492;EUR_AF=0.5;SAS_AF=0.363;AA=g|||;VT=SNP
7	71802687	rs35414455	C	T	100	PASS	AC=1722;AF=0.34385;AN=5008;NS=2504;DP=16104;EAS_AF=0.3492;AMR_AF=0.4625;AFR_AF=0.1861;EUR_AF=0.4006;SAS_AF=0.409;AA=C|||;VT=SNP
7	71803683	rs13307517	A	G	100	PASS	AC=1749;AF=0.349241;AN=5008;NS=2504;DP=14703;EAS_AF=0.3621;AMR_AF=0.464;AFR_AF=0.1967;EUR_AF=0.3996;SAS_AF=0.409;AA=A|||;VT=SNP
7	71804984	rs73362932	T	C	100	PASS	AC=1405;AF=0.280551;AN=5008;NS=2504;DP=20373;EAS_AF=0.4008;AMR_AF=0.1628;AFR_AF=0.4221;EUR_AF=0.1014;SAS_AF=0.2331;AA=T|||;VT=SNP
7	71805600	rs7786833	G	A	100	PASS	AC=1718;AF=0.343051;AN=5008;NS=2504;DP=21982;EAS_AF=0.3611;AMR_AF=0.4597;AFR_AF=0.1861;EUR_AF=0.3917;SAS_AF=0.4039;AA=G|||;VT=SNP
7	71806244	rs11773659	A	G	100	PASS	AC=1334;AF=0.266374;AN=5008;NS=2504;DP=18391;EAS_AF=0.4008;AMR_AF=0.1614;AFR_AF=0.3707;EUR_AF=0.1014;SAS_AF=0.2311;AA=A|||;VT=SNP
7	71806977	rs2944817	T	C	100	PASS	AC=1388;AF=0.277157;AN=5008;NS=2504;DP=18643;EAS_AF=0.2361;AMR_AF=0.3357;AFR_AF=0.0454;EUR_AF=0.5;SAS_AF=0.362;AA=T|||;VT=SNP
7	71807023	rs10216196	G	C	100	PASS	AC=1344;AF=0.268371;AN=5008;NS=2504;DP=17699;EAS_AF=0.4008;AMR_AF=0.1599;AFR_AF=0.3805;EUR_AF=0.0994;SAS_AF=0.2311;AA=G|||;VT=SNP
7	71807186	rs55841409	G	A	100	PASS	AC=599;AF=0.119609;AN=5008;NS=2504;DP=16889;EAS_AF=0.002;AMR_AF=0.2233;AFR_AF=0.0303;EUR_AF=0.2962;SAS_AF=0.1063;AA=G|||;VT=SNP
7	71807474	rs12539988	G	A	100	PASS	AC=576;AF=0.115016;AN=5008;NS=2504;DP=19852;EAS_AF=0.002;AMR_AF=0.2176;AFR_AF=0.0287;EUR_AF=0.2853;SAS_AF=0.1002;AA=G|||;VT=SNP
7	71808000	rs10267518	A	C	100	PASS	AC=1328;AF=0.265176;AN=5008;NS=2504;DP=17390;EAS_AF=0.3998;AMR_AF=0.1599;AFR_AF=0.3691;EUR_AF=0.0994;SAS_AF=0.2311;AA=A|||;VT=SNP
7	71808745	rs10274751	T	C	100	PASS	AC=1325;AF=0.264577;AN=5008;NS=2504;DP=17157;EAS_AF=0.4008;AMR_AF=0.1599;AFR_AF=0.3661;EUR_AF=0.0994;SAS_AF=0.2311;AA=T|||;VT=SNP
7	71809414	rs17674025	C	T	100	PASS	AC=1712;AF=0.341853;AN=5008;NS=2504;DP=9456;EAS_AF=0.3611;AMR_AF=0.4582;AFR_AF=0.1793;EUR_AF=0.3926;SAS_AF=0.407;AA=C|||;VT=SNP
7	71810805	rs2968511	C	G	100	PASS	AC=682;AF=0.136182;AN=5008;NS=2504;DP=14231;EAS_AF=0.004;AMR_AF=0.183;AFR_AF=0.0189;EUR_AF=0.332;SAS_AF=0.1963;AA=C|||;VT=SNP
7	71811748	rs2944815	G	A	100	PASS	AC=1390;AF=0.277556;AN=5008;NS=2504;DP=14856;EAS_AF=0.2371;AMR_AF=0.3357;AFR_AF=0.0454;EUR_AF=0.5;SAS_AF=0.363;AA=G|||;VT=SNP
7	71811894	rs28625158	T	C	100	PASS	AC=1454;AF=0.290335;AN=5008;NS=2504;DP=18876;EAS_AF=0.3988;AMR_AF=0.1628;AFR_AF=0.4637;EUR_AF=0.0994;SAS_AF=0.2311;AA=T|||;VT=SNP
7	71812286	rs58891553	G	A	100	PASS	AC=1328;AF=0.265176;AN=5008;NS=2504;DP=16142;EAS_AF=0.3988;AMR_AF=0.1585;AFR_AF=0.3812;EUR_AF=0.0905;SAS_AF=0.226;AA=G|||;VT=SNP
7	71812455	rs2968512	C	T	100	PASS	AC=3458;AF=0.690495;AN=5008;NS=2504;DP=14571;EAS_AF=0.6002;AMR_AF=0.8285;AFR_AF=0.4697;EUR_AF=0.8996;SAS_AF=0.7689;AA=T|||;VT=SNP
7	71813660	rs2944814	G	A	100	PASS	AC=1593;AF=0.318091;AN=5008;NS=2504;DP=20502;EAS_AF=0.2391;AMR_AF=0.3501;AFR_AF=0.1906;EUR_AF=0.5;SAS_AF=0.362;AA=G|||;VT=SNP
7	71814645	rs10216236	C	T	100	PASS	AC=1310;AF=0.261581;AN=5008;NS=2504;DP=19451;EAS_AF=0.3978;AMR_AF=0.1599;AFR_AF=0.3676;EUR_AF=0.0905;SAS_AF=0.226;AA=C|||;VT=SNP
7	71814969	rs2968513	T	C	100	PASS	AC=1591;AF=0.317692;AN=5008;NS=2504;DP=20197;EAS_AF=0.2381;AMR_AF=0.3501;AFR_AF=0.1899;EUR_AF=0.5;SAS_AF=0.362;AA=T|||;VT=SNP
7	71815170	rs11764286	T	G	100	PASS	AC=1004;AF=0.200479;AN=5008;NS=2504;DP=19453;EAS_AF=0.3829;AMR_AF=0.1326;AFR_AF=0.261;EUR_AF=0.0676;SAS_AF=0.1155;AA=T|||;VT=SNP
7	71815307	rs10241386	T	A	100	PASS	AC=1747;AF=0.348842;AN=5008;NS=2504;DP=21666;EAS_AF=0.3611;AMR_AF=0.4625;AFR_AF=0.2073;EUR_AF=0.3907;SAS_AF=0.4039;AA=T|||;VT=SNP
7	71815461	rs11764381	T	C	100	PASS	AC=1329;AF=0.265375;AN=5008;NS=2504;DP=20880;EAS_AF=0.3988;AMR_AF=0.1614;AFR_AF=0.3684;EUR_AF=0.1014;SAS_AF=0.2311;AA=T|||;VT=SNP
7	71816327	rs10255729	G	A	100	PASS	AC=1707;AF=0.340855;AN=5008;NS=2504;DP=13213;EAS_AF=0.3611;AMR_AF=0.4611;AFR_AF=0.1778;EUR_AF=0.3907;SAS_AF=0.4039;AA=A|||;VT=SNP
7	71816339	rs10227369	C	T	100	PASS	AC=1329;AF=0.265375;AN=5008;NS=2504;DP=13696;EAS_AF=0.3998;AMR_AF=0.1614;AFR_AF=0.3676;EUR_AF=0.1014;SAS_AF=0.2311;AA=C|||;VT=SNP
7	71816657	rs12666455	C	T	100	PASS	AC=851;AF=0.169928;AN=5008;NS=2504;DP=16390;EAS_AF=0.3601;AMR_AF=0.2104;AFR_AF=0.0076;EUR_AF=0.0557;SAS_AF=0.2822;AA=C|||;VT=SNP
7	71817899	rs6460715	A	G	100	PASS	AC=1748;AF=0.349042;AN=5008;NS=2504;DP=16823;EAS_AF=0.3631;AMR_AF=0.4625;AFR_AF=0.205;EUR_AF=0.3907;SAS_AF=0.4059;AA=A|||;VT=SNP
7	71819852	rs2944808	G	A	100	PASS	AC=1386;AF=0.276757;AN=5008;NS=2504;DP=15121;EAS_AF=0.2331;AMR_AF=0.3372;AFR_AF=0.0454;EUR_AF=0.5;SAS_AF=0.362;AA=G|||;VT=SNP
7	71820130	rs76115058	T	C	100	PASS	AC=1310;AF=0.261581;AN=5008;NS=2504;DP=15053;EAS_AF=0.369;AMR_AF=0.1599;AFR_AF=0.3782;EUR_AF=0.1014;SAS_AF=0.2301;AA=T|||;VT=SNP
7	71820496	rs35841135	G	C	100	PASS	AC=1718;AF=0.343051;AN=5008;NS=2504;DP=16998;EAS_AF=0.3601;AMR_AF=0.4597;AFR_AF=0.1876;EUR_AF=0.3907;SAS_AF=0.4039;AA=G|||;VT=SNP
7	71820863	rs28444894	C	G	100	PASS	AC=1283;AF=0.25619;AN=5008;NS=2504;DP=16069;EAS_AF=0.3681;AMR_AF=0.1585;AFR_AF=0.3699;EUR_AF=0.0924;SAS_AF=0.2249;AA=C|||;VT=SNP
7	71821907	rs9638652	G	T	100	PASS	AC=1724;AF=0.344249;AN=5008;NS=2504;DP=17671;EAS_AF=0.3601;AMR_AF=0.4582;AFR_AF=0.1952;EUR_AF=0.3877;SAS_AF=0.4039;AA=G|||;VT=SNP
7	71822914	rs2944805	T	C	100	PASS	AC=1432;AF=0.285942;AN=5008;NS=2504;DP=11147;EAS_AF=0.2708;AMR_AF=0.3401;AFR_AF=0.0492;EUR_AF=0.5;SAS_AF=0.363;AA=T|||;VT=SNP
7	71823153	rs11973203	C	G	100	PASS	AC=1462;AF=0.291933;AN=5008;NS=2504;DP=16463;EAS_AF=0.369;AMR_AF=0.1643;AFR_AF=0.4902;EUR_AF=0.1014;SAS_AF=0.2311;AA=C|||;VT=SNP
7	71823654	rs7788745	G	A	100	PASS	AC=1714;AF=0.342252;AN=5008;NS=2504;DP=18857;EAS_AF=0.3591;AMR_AF=0.4582;AFR_AF=0.1861;EUR_AF=0.3907;SAS_AF=0.4039;AA=G|||;VT=SNP
7	71824737	rs10270566	G	A	100	PASS	AC=1447;AF=0.288938;AN=5008;NS=2504;DP=17885;EAS_AF=0.37;AMR_AF=0.1628;AFR_AF=0.4909;EUR_AF=0.0905;SAS_AF=0.226;AA=G|||;VT=SNP
7	71825737	rs13240571	G	A	100	PASS	AC=1739;AF=0.347244;AN=5008;NS=2504;DP=13346;EAS_AF=0.3591;AMR_AF=0.4597;AFR_AF=0.2065;EUR_AF=0.3877;SAS_AF=0.4039;AA=G|||;VT=SNP
7	71826631	rs1914400	C	T	100	PASS	AC=3616;AF=0.722045;AN=5008;NS=2504;DP=19985;EAS_AF=0.631;AMR_AF=0.83;AFR_AF=0.5651;EUR_AF=0.8976;SAS_AF=0.771;AA=T|||;VT=SNP
7	71827519	rs76283163	G	A	100	PASS	AC=231;AF=0.0461262;AN=5008;NS=2504;DP=14347;EAS_AF=0.0585;AMR_AF=0.0576;AFR_AF=0.0023;EUR_AF=0.0517;SAS_AF=0.0787;AA=G|||;VT=SNP
7	71828060	rs6977668	T	C	100	PASS	AC=1313;AF=0.262181;AN=5008;NS=2504;DP=17929;EAS_AF=0.369;AMR_AF=0.1614;AFR_AF=0.3805;EUR_AF=0.1014;SAS_AF=0.229;AA=T|||;VT=SNP
7	71828255	rs79500344	G	C	100	PASS	AC=728;AF=0.145367;AN=5008;NS=2504;DP=17519;EAS_AF=0.2659;AMR_AF=0.1527;AFR_AF=0.0076;EUR_AF=0.1799;SAS_AF=0.1667;AA=G|||;VT=SNP
7	71828293	rs6953315	G	A	100	PASS	AC=1289;AF=0.257388;AN=5008;NS=2504;DP=18068;EAS_AF=0.369;AMR_AF=0.1614;AFR_AF=0.3623;EUR_AF=0.1014;SAS_AF=0.229;AA=G|||;VT=SNP
7	71828309	rs7787755	C	T	100	PASS	AC=1719;AF=0.343251;AN=5008;NS=2504;DP=18340;EAS_AF=0.3591;AMR_AF=0.4597;AFR_AF=0.1876;EUR_AF=0.3907;SAS_AF=0.4059;AA=C|||;VT=SNP
7	71828501	rs6953656	G	A	100	PASS	AC=1295;AF=0.258586;AN=5008;NS=2504;DP=16358;EAS_AF=0.369;AMR_AF=0.1614;AFR_AF=0.3669;EUR_AF=0.1014;SAS_AF=0.229;AA=G|||;VT=SNP
7	71829316	rs12670580	T	A	100	PASS	AC=886;AF=0.176917;AN=5008;NS=2504;DP=15560;EAS_AF=0.3581;AMR_AF=0.2248;AFR_AF=0.0098;EUR_AF=0.0726;SAS_AF=0.2894;AA=T|||;VT=SNP
7	71829631	rs77512960	G	A	100	PASS	AC=884;AF=0.176518;AN=5008;NS=2504;DP=16900;EAS_AF=0.3571;AMR_AF=0.2248;AFR_AF=0.0091;EUR_AF=0.0726;SAS_AF=0.2894;AA=G|||;VT=SNP
7	71829632	rs78469674	G	A	100	PASS	AC=884;AF=0.176518;AN=5008;NS=2504;DP=16896;EAS_AF=0.3571;AMR_AF=0.2248;AFR_AF=0.0091;EUR_AF=0.0726;SAS_AF=0.2894;AA=G|||;VT=SNP
7	71829766	rs2944803	G	A	100	PASS	AC=1624;AF=0.324281;AN=5008;NS=2504;DP=18016;EAS_AF=0.2679;AMR_AF=0.3516;AFR_AF=0.1906;EUR_AF=0.5;SAS_AF=0.363;AA=G|||;VT=SNP
7	71829955	rs12113511	G	A	100	PASS	AC=1717;AF=0.342851;AN=5008;NS=2504;DP=17024;EAS_AF=0.3591;AMR_AF=0.4597;AFR_AF=0.1861;EUR_AF=0.3907;SAS_AF=0.4059;AA=G|||;VT=SNP
7	71831219	rs2968500	C	T	100	PASS	AC=1625;AF=0.324481;AN=5008;NS=2504;DP=13203;EAS_AF=0.2679;AMR_AF=0.3516;AFR_AF=0.1899;EUR_AF=0.503;SAS_AF=0.362;AA=c|||;VT=SNP
7	71831935	rs2944799	T	C	100	PASS	AC=1622;AF=0.323882;AN=5008;NS=2504;DP=16065;EAS_AF=0.2679;AMR_AF=0.3516;AFR_AF=0.1899;EUR_AF=0.5;SAS_AF=0.362;AA=T|||;VT=SNP
7	71832036	rs2944798	G	A	100	PASS	AC=1513;AF=0.302117;AN=5008;NS=2504;DP=18053;EAS_AF=0.2679;AMR_AF=0.3501;AFR_AF=0.1082;EUR_AF=0.5;SAS_AF=0.362;AA=G|||;VT=SNP
7	71832272	rs6460717	G	C	100	PASS	AC=3000;AF=0.599042;AN=5008;NS=2504;DP=15977;EAS_AF=0.7302;AMR_AF=0.621;AFR_AF=0.5446;EUR_AF=0.4891;SAS_AF=0.635;AA=G|||;VT=SNP
7	71832438	rs2944796	G	C	100	PASS	AC=1421;AF=0.283746;AN=5008;NS=2504;DP=15918;EAS_AF=0.2679;AMR_AF=0.3372;AFR_AF=0.0454;EUR_AF=0.5;SAS_AF=0.362;AA=G|||;VT=SNP
7	71832734	rs6460718	C	A	100	PASS	AC=1712;AF=0.341853;AN=5008;NS=2504;DP=15757;EAS_AF=0.3591;AMR_AF=0.4597;AFR_AF=0.1861;EUR_AF=0.3877;SAS_AF=0.4039;AA=c|||;VT=SNP
7	71833625	rs60100251	C	T	100	PASS	AC=694;AF=0.138578;AN=5008;NS=2504;DP=17922;EAS_AF=0.2639;AMR_AF=0.1455;AFR_AF=0.0068;EUR_AF=0.1561;SAS_AF=0.1646;AA=C|||;VT=SNP
7	71834011	rs2968498	G	C	100	PASS	AC=1627;AF=0.32488;AN=5008;NS=2504;DP=11547;EAS_AF=0.2679;AMR_AF=0.3516;AFR_AF=0.1936;EUR_AF=0.5;SAS_AF=0.362;AA=G|||;VT=SNP
7	71834171	rs11771673	A	G	100	PASS	AC=1426;AF=0.284744;AN=5008;NS=2504;DP=11990;EAS_AF=0.2679;AMR_AF=0.3372;AFR_AF=0.0492;EUR_AF=0.5;SAS_AF=0.362;AA=A|||;VT=SNP
7	71834260	rs2944794	T	C	100	PASS	AC=1427;AF=0.284944;AN=5008;NS=2504;DP=8588;EAS_AF=0.2679;AMR_AF=0.3386;AFR_AF=0.0492;EUR_AF=0.5;SAS_AF=0.362;AA=T|||;VT=SNP
7	71834932	rs1914378	T	C	100	PASS	AC=1314;AF=0.26238;AN=5008;NS=2504;DP=20529;EAS_AF=0.372;AMR_AF=0.1599;AFR_AF=0.3797;EUR_AF=0.1014;SAS_AF=0.229;AA=T|||;VT=SNP
7	71835388	rs2138757	G	A	100	PASS	AC=1807;AF=0.360823;AN=5008;NS=2504;DP=16488;EAS_AF=0.3591;AMR_AF=0.4769;AFR_AF=0.2405;EUR_AF=0.3966;SAS_AF=0.4059;AA=G|||;VT=SNP
7	71835456	rs2138756	G	A	100	PASS	AC=1631;AF=0.325679;AN=5008;NS=2504;DP=14016;EAS_AF=0.2649;AMR_AF=0.3545;AFR_AF=0.1914;EUR_AF=0.508;SAS_AF=0.362;AA=G|||;VT=SNP
7	71835553	rs2867607	G	A	100	PASS	AC=1713;AF=0.342053;AN=5008;NS=2504;DP=13442;EAS_AF=0.3581;AMR_AF=0.4611;AFR_AF=0.1853;EUR_AF=0.3897;SAS_AF=0.4039;AA=G|||;VT=SNP
7	71835892	rs2090463	T	G	100	PASS	AC=3288;AF=0.65655;AN=5008;NS=2504;DP=12738;EAS_AF=0.7321;AMR_AF=0.6398;AFR_AF=0.7421;EUR_AF=0.498;SAS_AF=0.638;AA=G|||;VT=SNP
7	71836708	rs1949395	T	A	100	PASS	AC=3017;AF=0.602436;AN=5008;NS=2504;DP=23511;EAS_AF=0.7302;AMR_AF=0.621;AFR_AF=0.5545;EUR_AF=0.492;SAS_AF=0.636;AA=T|||;VT=SNP
7	71837301	rs9638655	A	G	100	PASS	AC=3020;AF=0.603035;AN=5008;NS=2504;DP=18098;EAS_AF=0.7302;AMR_AF=0.621;AFR_AF=0.5552;EUR_AF=0.493;SAS_AF=0.637;AA=A|||;VT=SNP
7	71838207	rs2968538	G	A	100	PASS	AC=1424;AF=0.284345;AN=5008;NS=2504;DP=17728;EAS_AF=0.2659;AMR_AF=0.3386;AFR_AF=0.0492;EUR_AF=0.5;SAS_AF=0.3609;AA=G|||;VT=SNP
7	71838994	rs1914397	T	A	100	PASS	AC=1424;AF=0.284345;AN=5008;NS=2504;DP=18351;EAS_AF=0.2679;AMR_AF=0.3372;AFR_AF=0.0461;EUR_AF=0.503;SAS_AF=0.3609;AA=T|||;VT=SNP
7	71839015	rs12699135	G	A	100	PASS	AC=908;AF=0.18131;AN=5008;NS=2504;DP=18434;EAS_AF=0.3552;AMR_AF=0.2305;AFR_AF=0.0219;EUR_AF=0.0755;SAS_AF=0.2914;AA=G|||;VT=SNP
7	71839408	rs1914395	G	A	100	PASS	AC=786;AF=0.156949;AN=5008;NS=2504;DP=13054;EAS_AF=0.3571;AMR_AF=0.1052;AFR_AF=0.1513;EUR_AF=0.0467;SAS_AF=0.1084;AA=G|||;VT=SNP
7	71839807	rs77542775	T	C	100	PASS	AC=325;AF=0.0648962;AN=5008;NS=2504;DP=14955;EAS_AF=0.0169;AMR_AF=0.0288;AFR_AF=0.1044;EUR_AF=0.0338;SAS_AF=0.1186;AA=T|||;VT=SNP
7	71840259	rs4413668	G	C	100	PASS	AC=1783;AF=0.35603;AN=5008;NS=2504;DP=15555;EAS_AF=0.3581;AMR_AF=0.4741;AFR_AF=0.2247;EUR_AF=0.3946;SAS_AF=0.408;AA=g|||;VT=SNP
7	71840365	rs2944792	T	C	100	PASS	AC=1632;AF=0.325879;AN=5008;NS=2504;DP=15732;EAS_AF=0.2718;AMR_AF=0.353;AFR_AF=0.1914;EUR_AF=0.503;SAS_AF=0.362;AA=T|||;VT=SNP
7	71840929	rs2138760	C	T	100	PASS	AC=1711;AF=0.341653;AN=5008;NS=2504;DP=17166;EAS_AF=0.3591;AMR_AF=0.4597;AFR_AF=0.1861;EUR_AF=0.3877;SAS_AF=0.4029;AA=C|||;VT=SNP
7	71841136	rs2944790	C	T	100	PASS	AC=1421;AF=0.283746;AN=5008;NS=2504;DP=19831;EAS_AF=0.2688;AMR_AF=0.3343;AFR_AF=0.0454;EUR_AF=0.502;SAS_AF=0.3609;AA=C|||;VT=SNP
7	71841811	rs2944788	T	C	100	PASS	AC=1425;AF=0.284545;AN=5008;NS=2504;DP=20182;EAS_AF=0.2718;AMR_AF=0.3372;AFR_AF=0.0454;EUR_AF=0.5;SAS_AF=0.362;AA=T|||;VT=SNP
7	71841880	rs2944787	T	G	100	PASS	AC=1425;AF=0.284545;AN=5008;NS=2504;DP=19755;EAS_AF=0.2718;AMR_AF=0.3372;AFR_AF=0.0454;EUR_AF=0.5;SAS_AF=0.362;AA=T|||;VT=SNP
7	71842278	rs2944786	T	A	100	PASS	AC=1659;AF=0.33127;AN=5008;NS=2504;DP=16779;EAS_AF=0.2708;AMR_AF=0.3516;AFR_AF=0.1906;EUR_AF=0.501;SAS_AF=0.3947;AA=T|||;VT=SNP
7	71843376	rs7801287	C	T	100	PASS	AC=1778;AF=0.355032;AN=5008;NS=2504;DP=17764;EAS_AF=0.3591;AMR_AF=0.4741;AFR_AF=0.2216;EUR_AF=0.3946;SAS_AF=0.4059;AA=C|||;VT=SNP
7	71844153	rs6973603	C	T	100	PASS	AC=1777;AF=0.354832;AN=5008;NS=2504;DP=15407;EAS_AF=0.3591;AMR_AF=0.4741;AFR_AF=0.2216;EUR_AF=0.3946;SAS_AF=0.4049;AA=C|||;VT=SNP
7	71844192	rs4370418	A	G	100	PASS	AC=1981;AF=0.395567;AN=5008;NS=2504;DP=14661;EAS_AF=0.3601;AMR_AF=0.4784;AFR_AF=0.3707;EUR_AF=0.3956;SAS_AF=0.407;AA=G|||;VT=SNP
7	71844391	rs1878490	T	C	100	PASS	AC=1428;AF=0.285144;AN=5008;NS=2504;DP=20608;EAS_AF=0.2698;AMR_AF=0.3386;AFR_AF=0.0454;EUR_AF=0.503;SAS_AF=0.363;AA=T|||;VT=SNP
7	71845126	rs1914394	C	T	100	PASS	AC=1296;AF=0.258786;AN=5008;NS=2504;DP=20739;EAS_AF=0.369;AMR_AF=0.1599;AFR_AF=0.3676;EUR_AF=0.0994;SAS_AF=0.2321;AA=C|||;VT=SNP
7	71845436	rs6979645	C	T	100	PASS	AC=1776;AF=0.354633;AN=5008;NS=2504;DP=20869;EAS_AF=0.3581;AMR_AF=0.4741;AFR_AF=0.2179;EUR_AF=0.3996;SAS_AF=0.4049;AA=C|||;VT=SNP
7	71846468	rs2001334	A	G	100	PASS	AC=1305;AF=0.260583;AN=5008;NS=2504;DP=19416;EAS_AF=0.371;AMR_AF=0.1599;AFR_AF=0.3714;EUR_AF=0.1014;SAS_AF=0.2321;AA=A|||;VT=SNP
7	71847345	rs1574549	T	C	100	PASS	AC=577;AF=0.115216;AN=5008;NS=2504;DP=19719;EAS_AF=0.002;AMR_AF=0.2161;AFR_AF=0.0272;EUR_AF=0.2873;SAS_AF=0.1022;AA=T|||;VT=SNP
7	71848277	rs2867668	C	T	100	PASS	AC=574;AF=0.114617;AN=5008;NS=2504;DP=19458;EAS_AF=0.002;AMR_AF=0.2147;AFR_AF=0.0272;EUR_AF=0.2863;SAS_AF=0.1012;AA=c|||;VT=SNP
7	71848977	rs34106803	G	A	100	PASS	AC=1974;AF=0.394169;AN=5008;NS=2504;DP=18766;EAS_AF=0.3591;AMR_AF=0.4769;AFR_AF=0.3661;EUR_AF=0.3946;SAS_AF=0.409;AA=a|||;VT=SNP
7	71849538	rs2968523	G	C	100	PASS	AC=1424;AF=0.284345;AN=5008;NS=2504;DP=16616;EAS_AF=0.2679;AMR_AF=0.3386;AFR_AF=0.0454;EUR_AF=0.503;SAS_AF=0.3609;AA=G|||;VT=SNP
7	71849677	rs2944830	A	T	100	PASS	AC=1425;AF=0.284545;AN=5008;NS=2504;DP=16149;EAS_AF=0.2698;AMR_AF=0.3386;AFR_AF=0.0454;EUR_AF=0.503;SAS_AF=0.3599;AA=A|||;VT=SNP
7	71850606	rs79912928	C	A	100	PASS	AC=602;AF=0.120208;AN=5008;NS=2504;DP=19958;EAS_AF=0.3462;AMR_AF=0.0879;AFR_AF=0.028;EUR_AF=0.0477;SAS_AF=0.1094;AA=C|||;VT=SNP
7	71851586	rs956422	T	G	100	PASS	AC=504;AF=0.100639;AN=5008;NS=2504;DP=20220;EAS_AF=0.0129;AMR_AF=0.049;AFR_AF=0.2262;EUR_AF=0.0408;SAS_AF=0.1196;AA=t|||;VT=SNP
7	71851601	rs7778289	G	A	100	PASS	AC=1628;AF=0.32508;AN=5008;NS=2504;DP=19966;EAS_AF=0.369;AMR_AF=0.3732;AFR_AF=0.2133;EUR_AF=0.337;SAS_AF=0.3845;AA=G|||;VT=SNP
7	71851893	rs73364941	T	C	100	PASS	AC=504;AF=0.100639;AN=5008;NS=2504;DP=14681;EAS_AF=0.0129;AMR_AF=0.049;AFR_AF=0.2262;EUR_AF=0.0408;SAS_AF=0.1196;AA=T|||;VT=SNP
7	71851957	rs79906821	G	C	100	PASS	AC=384;AF=0.0766773;AN=5008;NS=2504;DP=11388;EAS_AF=0.0516;AMR_AF=0.0303;AFR_AF=0.1225;EUR_AF=0.0338;SAS_AF=0.1176;AA=G|||;VT=SNP
7	71852173	rs79527984	G	A	100	PASS	AC=1598;AF=0.319089;AN=5008;NS=2504;DP=4195;EAS_AF=0.2748;AMR_AF=0.4712;AFR_AF=0.0461;EUR_AF=0.5467;SAS_AF=0.3916;AA=G|||;VT=SNP
7	71852951	rs1914393	G	C	100	PASS	AC=1244;AF=0.248403;AN=5008;NS=2504;DP=20320;EAS_AF=0.3502;AMR_AF=0.1196;AFR_AF=0.3775;EUR_AF=0.0974;SAS_AF=0.2157;AA=G|||;VT=SNP
7	71853435	rs7807766	A	T	100	PASS	AC=2811;AF=0.561302;AN=5008;NS=2504;DP=18697;EAS_AF=0.7232;AMR_AF=0.4827;AFR_AF=0.5446;EUR_AF=0.4364;SAS_AF=0.6012;AA=A|||;VT=SNP
7	71853492	rs2944809	C	T	100	PASS	AC=1613;AF=0.322085;AN=5008;NS=2504;DP=17797;EAS_AF=0.2748;AMR_AF=0.4755;AFR_AF=0.0469;EUR_AF=0.5557;SAS_AF=0.3937;AA=c|||;VT=SNP
7	71854188	rs10950307	T	A	100	PASS	AC=2814;AF=0.561901;AN=5008;NS=2504;DP=16206;EAS_AF=0.7232;AMR_AF=0.4827;AFR_AF=0.5446;EUR_AF=0.4364;SAS_AF=0.6043;AA=T|||;VT=SNP
7	71855605	rs2944791	C	G	100	PASS	AC=1659;AF=0.33127;AN=5008;NS=2504;DP=17296;EAS_AF=0.2778;AMR_AF=0.4784;AFR_AF=0.0772;EUR_AF=0.5557;SAS_AF=0.3947;AA=C|||;VT=SNP
7	71855793	rs7786046	A	G	100	PASS	AC=620;AF=0.123802;AN=5008;NS=2504;DP=18464;EAS_AF=0.002;AMR_AF=0.1427;AFR_AF=0.1225;EUR_AF=0.2724;SAS_AF=0.0849;AA=A|||;VT=SNP
7	71856399	rs2944840	A	T	100	PASS	AC=1520;AF=0.303514;AN=5008;NS=2504;DP=19775;EAS_AF=0.2728;AMR_AF=0.438;AFR_AF=0.0393;EUR_AF=0.5199;SAS_AF=0.3742;AA=A|||;VT=SNP
7	71858167	rs7787380	C	T	100	PASS	AC=3298;AF=0.658546;AN=5008;NS=2504;DP=18333;EAS_AF=0.7113;AMR_AF=0.5418;AFR_AF=0.8797;EUR_AF=0.4453;SAS_AF=0.6074;AA=T|||;VT=SNP
7	71858547	rs4415209	G	A	100	PASS	AC=3300;AF=0.658946;AN=5008;NS=2504;DP=19575;EAS_AF=0.7222;AMR_AF=0.536;AFR_AF=0.8797;EUR_AF=0.4414;SAS_AF=0.6063;AA=A|||;VT=SNP
7	71858982	rs7778594	T	C	100	PASS	AC=3138;AF=0.626597;AN=5008;NS=2504;DP=20092;EAS_AF=0.7222;AMR_AF=0.5159;AFR_AF=0.7708;EUR_AF=0.4384;SAS_AF=0.6053;AA=T|||;VT=SNP
7	71859160	rs74802010	C	T	100	PASS	AC=183;AF=0.0365415;AN=5008;NS=2504;DP=21015;EAS_AF=0.0129;AMR_AF=0.0202;AFR_AF=0.0045;EUR_AF=0.0338;SAS_AF=0.1186;AA=C|||;VT=SNP
7	71859798	rs7779494	A	C	100	PASS	AC=3329;AF=0.664736;AN=5008;NS=2504;DP=19115;EAS_AF=0.7222;AMR_AF=0.5346;AFR_AF=0.9107;EUR_AF=0.4354;SAS_AF=0.6012;AA=C|||;VT=SNP
7	71860739	rs7784524	A	G	100	PASS	AC=3127;AF=0.624401;AN=5008;NS=2504;DP=19069;EAS_AF=0.7202;AMR_AF=0.5159;AFR_AF=0.7648;EUR_AF=0.4374;SAS_AF=0.6053;AA=A|||;VT=SNP
7	71862985	rs10268535	A	G	100	PASS	AC=2849;AF=0.56889;AN=5008;NS=2504;DP=19361;EAS_AF=0.7212;AMR_AF=0.4986;AFR_AF=0.5749;EUR_AF=0.4284;SAS_AF=0.5982;AA=A|||;VT=SNP
7	71863822	rs10227076	G	A	100	PASS	AC=3023;AF=0.603634;AN=5008;NS=2504;DP=22110;EAS_AF=0.7212;AMR_AF=0.5245;AFR_AF=0.6868;EUR_AF=0.4354;SAS_AF=0.5992;AA=A|||;VT=SNP
7	71864030	rs6946889	G	A	100	PASS	AC=2851;AF=0.569289;AN=5008;NS=2504;DP=18751;EAS_AF=0.7212;AMR_AF=0.4986;AFR_AF=0.5756;EUR_AF=0.4284;SAS_AF=0.5992;AA=G|||;VT=SNP
7	71864164	rs6971756	T	C	100	PASS	AC=420;AF=0.0838658;AN=5008;NS=2504;DP=19223;EAS_AF=0.002;AMR_AF=0.1369;AFR_AF=0.0166;EUR_AF=0.2326;SAS_AF=0.0685;AA=T|||;VT=SNP
7	71864544	rs6947681	G	A	100	PASS	AC=393;AF=0.0784744;AN=5008;NS=2504;DP=18506;EAS_AF=0.003;AMR_AF=0.1282;AFR_AF=0.0144;EUR_AF=0.2187;SAS_AF=0.0634;AA=G|||;VT=SNP
7	71865717	rs10232238	G	A	100	PASS	AC=2742;AF=0.547524;AN=5008;NS=2504;DP=19393;EAS_AF=0.7113;AMR_AF=0.4942;AFR_AF=0.5015;EUR_AF=0.4314;SAS_AF=0.5982;AA=G|||;VT=SNP
7	71865905	rs7778103	T	C	100	PASS	AC=3238;AF=0.646565;AN=5008;NS=2504;DP=19333;EAS_AF=0.7202;AMR_AF=0.5346;AFR_AF=0.823;EUR_AF=0.4612;SAS_AF=0.6022;AA=C|||;VT=SNP
7	71866085	rs10225544	T	C	100	PASS	AC=2801;AF=0.559305;AN=5008;NS=2504;DP=20847;EAS_AF=0.7202;AMR_AF=0.5173;AFR_AF=0.5023;EUR_AF=0.4612;SAS_AF=0.6012;AA=T|||;VT=SNP
7	71866089	rs10265973	C	G	100	PASS	AC=2807;AF=0.560503;AN=5008;NS=2504;DP=20781;EAS_AF=0.7202;AMR_AF=0.5173;AFR_AF=0.5068;EUR_AF=0.4612;SAS_AF=0.6012;AA=C|||;VT=SNP
7	71866194	rs61553902	C	A	100	PASS	AC=713;AF=0.142372;AN=5008;NS=2504;DP=21653;EAS_AF=0.3234;AMR_AF=0.0562;AFR_AF=0.1664;EUR_AF=0.0417;SAS_AF=0.0879;AA=C|||;VT=SNP
7	71866680	rs4128154	T	G	100	PASS	AC=2797;AF=0.558506;AN=5008;NS=2504;DP=22658;EAS_AF=0.7252;AMR_AF=0.5159;AFR_AF=0.4985;EUR_AF=0.4592;SAS_AF=0.6002;AA=T|||;VT=SNP
7	71867254	rs6946380	G	A	100	PASS	AC=1495;AF=0.298522;AN=5008;NS=2504;DP=20746;EAS_AF=0.38;AMR_AF=0.3703;AFR_AF=0.1263;EUR_AF=0.3231;SAS_AF=0.3712;AA=G|||;VT=SNP
7	71868228	rs62463250	A	C	100	PASS	AC=863;AF=0.172324;AN=5008;NS=2504;DP=15907;EAS_AF=0.2688;AMR_AF=0.2608;AFR_AF=0.0151;EUR_AF=0.2008;SAS_AF=0.1933;AA=A|||;VT=SNP
7	71869727	rs10251904	A	G	100	PASS	AC=3307;AF=0.660343;AN=5008;NS=2504;DP=22487;EAS_AF=0.7222;AMR_AF=0.5389;AFR_AF=0.8729;EUR_AF=0.4602;SAS_AF=0.6012;AA=G|||;VT=SNP
7	71870965	rs4348366	C	T	100	PASS	AC=3398;AF=0.678514;AN=5008;NS=2504;DP=16534;EAS_AF=0.7212;AMR_AF=0.5548;AFR_AF=0.9304;EUR_AF=0.4672;SAS_AF=0.5992;AA=T|||;VT=SNP
7	71871205	rs6460723	A	T	100	PASS	AC=1230;AF=0.245607;AN=5008;NS=2504;DP=19316;EAS_AF=0.2907;AMR_AF=0.2435;AFR_AF=0.3222;EUR_AF=0.0686;SAS_AF=0.2791;AA=T|||;VT=SNP
7	71871272	rs4615448	A	G	100	PASS	AC=682;AF=0.136182;AN=5008;NS=2504;DP=18661;EAS_AF=0.002;AMR_AF=0.1542;AFR_AF=0.1702;EUR_AF=0.2555;SAS_AF=0.093;AA=A|||;VT=SNP
7	71872750	rs9769512	C	G	100	PASS	AC=1346;AF=0.26877;AN=5008;NS=2504;DP=20813;EAS_AF=0.3849;AMR_AF=0.2421;AFR_AF=0.3359;EUR_AF=0.0696;SAS_AF=0.2822;AA=G|||;VT=SNP
7	71872759	rs10252214	C	G	100	PASS	AC=609;AF=0.121605;AN=5008;NS=2504;DP=20432;EAS_AF=0.002;AMR_AF=0.147;AFR_AF=0.1188;EUR_AF=0.2545;SAS_AF=0.0941;AA=C|||;VT=SNP
7	71872823	rs6977896	G	C	100	PASS	AC=610;AF=0.121805;AN=5008;NS=2504;DP=19315;EAS_AF=0.002;AMR_AF=0.147;AFR_AF=0.1188;EUR_AF=0.2545;SAS_AF=0.0951;AA=G|||;VT=SNP
7	71872935	rs6979389	C	T	100	PASS	AC=3389;AF=0.676717;AN=5008;NS=2504;DP=18516;EAS_AF=0.7242;AMR_AF=0.5533;AFR_AF=0.9236;EUR_AF=0.4672;SAS_AF=0.5971;AA=T|||;VT=SNP
7	71873569	rs13237780	T	C	100	PASS	AC=965;AF=0.192692;AN=5008;NS=2504;DP=18580;EAS_AF=0.2847;AMR_AF=0.2248;AFR_AF=0.1407;EUR_AF=0.0706;SAS_AF=0.271;AA=T|||;VT=SNP
7	71873571	rs13247917	C	T	100	PASS	AC=1253;AF=0.2502;AN=5008;NS=2504;DP=18558;EAS_AF=0.2847;AMR_AF=0.2406;AFR_AF=0.3487;EUR_AF=0.0706;SAS_AF=0.273;AA=T|||;VT=SNP
7	71875971	rs12699138	A	C	100	PASS	AC=1108;AF=0.221246;AN=5008;NS=2504;DP=18471;EAS_AF=0.2857;AMR_AF=0.1499;AFR_AF=0.3843;EUR_AF=0.0845;SAS_AF=0.1258;AA=C|||;VT=SNP
7	71877095	rs73133139	G	A	100	PASS	AC=319;AF=0.0636981;AN=5008;NS=2504;DP=16722;EAS_AF=0.004;AMR_AF=0.0951;AFR_AF=0.003;EUR_AF=0.1441;SAS_AF=0.1022;AA=G|||;VT=SNP
7	71878038	rs12540434	G	C	100	PASS	AC=1131;AF=0.225839;AN=5008;NS=2504;DP=19443;EAS_AF=0.3492;AMR_AF=0.1499;AFR_AF=0.3533;EUR_AF=0.0825;SAS_AF=0.1278;AA=C|||;VT=SNP
7	71878723	rs68078798	A	G	100	PASS	AC=1174;AF=0.234425;AN=5008;NS=2504;DP=31024;EAS_AF=0.3502;AMR_AF=0.1513;AFR_AF=0.3828;EUR_AF=0.0845;SAS_AF=0.1278;AA=G|||;VT=SNP
7	71879974	rs36110617	G	A	100	PASS	AC=655;AF=0.130791;AN=5008;NS=2504;DP=20033;EAS_AF=0.2698;AMR_AF=0.1988;AFR_AF=0.0083;EUR_AF=0.0586;SAS_AF=0.1789;AA=G|||;VT=SNP
7	71880113	rs4717645	T	G	100	PASS	AC=1182;AF=0.236022;AN=5008;NS=2504;DP=20801;EAS_AF=0.3512;AMR_AF=0.1499;AFR_AF=0.3843;EUR_AF=0.0845;SAS_AF=0.1339;AA=G|||;VT=SNP
7	71880706	rs1808379	G	A	100	PASS	AC=489;AF=0.0976438;AN=5008;NS=2504;DP=16768;EAS_AF=0.005;AMR_AF=0.0692;AFR_AF=0.2579;EUR_AF=0.0785;SAS_AF=0.0164;AA=G|||;VT=SNP
7	71881828	rs6961002	C	T	100	PASS	AC=2621;AF=0.523363;AN=5008;NS=2504;DP=16507;EAS_AF=0.5992;AMR_AF=0.5202;AFR_AF=0.4032;EUR_AF=0.5378;SAS_AF=0.5951;AA=C|||;VT=SNP
7	71883605	rs888885	G	C	100	PASS	AC=4125;AF=0.823682;AN=5008;NS=2504;DP=17737;EAS_AF=0.9921;AMR_AF=0.8242;AFR_AF=0.7927;EUR_AF=0.7773;SAS_AF=0.7393;AA=C|||;VT=SNP
7	71884730	rs11763831	T	C	100	PASS	AC=1209;AF=0.241414;AN=5008;NS=2504;DP=22446;EAS_AF=0.0704;AMR_AF=0.3141;AFR_AF=0.1339;EUR_AF=0.4314;SAS_AF=0.316;AA=T|||;VT=SNP
7	71885067	rs2909981	T	C	100	PASS	AC=4176;AF=0.833866;AN=5008;NS=2504;DP=22909;EAS_AF=0.9931;AMR_AF=0.8256;AFR_AF=0.8268;EUR_AF=0.7783;SAS_AF=0.7423;AA=C|||;VT=SNP
7	71888157	rs993931	A	G	100	PASS	AC=1130;AF=0.225639;AN=5008;NS=2504;DP=17552;EAS_AF=0.0694;AMR_AF=0.3141;AFR_AF=0.0923;EUR_AF=0.4304;SAS_AF=0.2935;AA=A|||;VT=SNP
7	71888561	rs993932	T	C	100	PASS	AC=2394;AF=0.478035;AN=5008;NS=2504;DP=17065;EAS_AF=0.6419;AMR_AF=0.4222;AFR_AF=0.59;EUR_AF=0.337;SAS_AF=0.3425;AA=C|||;VT=SNP
7	71889466	rs2042207	C	T	100	PASS	AC=1170;AF=0.233626;AN=5008;NS=2504;DP=15746;EAS_AF=0.0655;AMR_AF=0.3156;AFR_AF=0.1316;EUR_AF=0.4284;SAS_AF=0.2863;AA=C|||;VT=SNP
7	71889606	rs2042208	G	A	100	PASS	AC=685;AF=0.136781;AN=5008;NS=2504;DP=15068;EAS_AF=0.0208;AMR_AF=0.1499;AFR_AF=0.2352;EUR_AF=0.2107;SAS_AF=0.0378;AA=G|||;VT=SNP
7	71892870	rs2968504	T	C	100	PASS	AC=4187;AF=0.836062;AN=5008;NS=2504;DP=17731;EAS_AF=0.9931;AMR_AF=0.8271;AFR_AF=0.8343;EUR_AF=0.7783;SAS_AF=0.7423;AA=C|||;VT=SNP
7	71894629	rs2968505	T	C	100	PASS	AC=4186;AF=0.835863;AN=5008;NS=2504;DP=12021;EAS_AF=0.9931;AMR_AF=0.8271;AFR_AF=0.8336;EUR_AF=0.7783;SAS_AF=0.7423;AA=C|||;VT=SNP
7	71894780	rs2968506	A	G	100	PASS	AC=4179;AF=0.834465;AN=5008;NS=2504;DP=10222;EAS_AF=0.9931;AMR_AF=0.8271;AFR_AF=0.8283;EUR_AF=0.7783;SAS_AF=0.7423;AA=G|||;VT=SNP
7	71897349	rs2909983	A	G	100	PASS	AC=4166;AF=0.831869;AN=5008;NS=2504;DP=20091;EAS_AF=0.9931;AMR_AF=0.8228;AFR_AF=0.829;EUR_AF=0.7694;SAS_AF=0.7403;AA=G|||;VT=SNP
7	71899231	rs2968508	T	C	100	PASS	AC=614;AF=0.122604;AN=5008;NS=2504;DP=15996;EAS_AF=0.0208;AMR_AF=0.147;AFR_AF=0.1831;EUR_AF=0.2107;SAS_AF=0.0378;AA=T|||;VT=SNP
7	71900775	rs2909985	C	G	100	PASS	AC=3169;AF=0.632788;AN=5008;NS=2504;DP=20759;EAS_AF=0.374;AMR_AF=0.598;AFR_AF=0.8404;EUR_AF=0.6988;SAS_AF=0.5757;AA=G|||;VT=SNP
7	71901731	rs3095929	C	T	100	PASS	AC=617;AF=0.123203;AN=5008;NS=2504;DP=18149;EAS_AF=0.0208;AMR_AF=0.147;AFR_AF=0.1838;EUR_AF=0.2117;SAS_AF=0.0389;AA=C|||;VT=SNP
7	71902440	rs4029797	G	A	100	PASS	AC=1191;AF=0.237819;AN=5008;NS=2504;DP=16924;EAS_AF=0.0635;AMR_AF=0.3026;AFR_AF=0.1604;EUR_AF=0.4185;SAS_AF=0.2904;AA=G|||;VT=SNP
7	71902975	rs62463254	C	T	100	PASS	AC=1377;AF=0.27496;AN=5008;NS=2504;DP=16571;EAS_AF=0.0655;AMR_AF=0.3156;AFR_AF=0.2912;EUR_AF=0.4205;SAS_AF=0.2904;AA=T|||;VT=SNP
7	71903092	rs3111674	G	A	100	PASS	AC=522;AF=0.104233;AN=5008;NS=2504;DP=19355;EAS_AF=0.0198;AMR_AF=0.1427;AFR_AF=0.115;EUR_AF=0.2117;SAS_AF=0.0389;AA=G|||;VT=SNP
7	71903432	rs62463255	T	C	100	PASS	AC=2341;AF=0.467452;AN=5008;NS=2504;DP=20703;EAS_AF=0.3234;AMR_AF=0.3804;AFR_AF=0.5514;EUR_AF=0.4891;SAS_AF=0.5419;AA=T|||;VT=SNP
7	71903955	rs2968509	A	C	100	PASS	AC=3105;AF=0.620008;AN=5008;NS=2504;DP=19418;EAS_AF=0.3472;AMR_AF=0.5403;AFR_AF=0.8366;EUR_AF=0.7028;SAS_AF=0.5798;AA=C|||;VT=SNP
7	71904349	rs6460724	T	C	100	PASS	AC=2503;AF=0.4998;AN=5008;NS=2504;DP=16911;EAS_AF=0.3284;AMR_AF=0.428;AFR_AF=0.6036;EUR_AF=0.5388;SAS_AF=0.547;AA=C|||;VT=SNP
7	71904602	rs12531085	G	A	100	PASS	AC=1177;AF=0.235024;AN=5008;NS=2504;DP=12757;EAS_AF=0.0625;AMR_AF=0.3026;AFR_AF=0.1452;EUR_AF=0.4205;SAS_AF=0.2955;AA=G|||;VT=SNP
7	71905108	rs68012311	T	C	100	PASS	AC=1216;AF=0.242812;AN=5008;NS=2504;DP=17711;EAS_AF=0.0288;AMR_AF=0.1844;AFR_AF=0.4879;EUR_AF=0.2306;SAS_AF=0.1861;AA=T|||;VT=SNP
7	71905586	rs35218645	C	T	100	PASS	AC=1087;AF=0.217053;AN=5008;NS=2504;DP=17171;EAS_AF=0.0298;AMR_AF=0.1844;AFR_AF=0.3986;EUR_AF=0.2266;SAS_AF=0.1779;AA=C|||;VT=SNP
7	71906456	rs73366911	G	A	100	PASS	AC=659;AF=0.131589;AN=5008;NS=2504;DP=16266;EAS_AF=0.3075;AMR_AF=0.0432;AFR_AF=0.1505;EUR_AF=0.0109;SAS_AF=0.1115;AA=G|||;VT=SNP
7	71906673	rs59005817	G	A	100	PASS	AC=661;AF=0.131989;AN=5008;NS=2504;DP=17785;EAS_AF=0.3085;AMR_AF=0.0432;AFR_AF=0.1505;EUR_AF=0.0109;SAS_AF=0.1125;AA=G|||;VT=SNP
7	71906687	rs59154237	A	G	100	PASS	AC=632;AF=0.126198;AN=5008;NS=2504;DP=18642;EAS_AF=0.3075;AMR_AF=0.0403;AFR_AF=0.1309;EUR_AF=0.0109;SAS_AF=0.1125;AA=A|||;VT=SNP
7	71908142	rs6959525	A	G	100	PASS	AC=991;AF=0.197883;AN=5008;NS=2504;DP=23859;EAS_AF=0.3026;AMR_AF=0.0692;AFR_AF=0.3374;EUR_AF=0.0338;SAS_AF=0.1616;AA=C|||;VT=SNP
7	71908314	rs6460725	G	A	100	PASS	AC=1340;AF=0.267572;AN=5008;NS=2504;DP=21342;EAS_AF=0.6508;AMR_AF=0.1138;AFR_AF=0.1921;EUR_AF=0.0427;SAS_AF=0.3149;AA=G|||;VT=SNP
7	71908651	rs7809631	G	T	100	PASS	AC=1539;AF=0.307308;AN=5008;NS=2504;DP=16957;EAS_AF=0.3333;AMR_AF=0.1888;AFR_AF=0.4977;EUR_AF=0.2097;SAS_AF=0.2076;AA=T|||;VT=SNP
7	71908827	rs75322971	T	A	100	PASS	AC=527;AF=0.105232;AN=5008;NS=2504;DP=14785;EAS_AF=0.2153;AMR_AF=0.1916;AFR_AF=0.0061;EUR_AF=0.0089;SAS_AF=0.1636;AA=T|||;VT=SNP
7	71909160	rs10434960	A	C	100	PASS	AC=964;AF=0.192492;AN=5008;NS=2504;DP=13904;EAS_AF=0.3046;AMR_AF=0.0648;AFR_AF=0.3177;EUR_AF=0.0338;SAS_AF=0.1616;AA=C|||;VT=SNP
7	71909336	rs10434961	A	G	100	PASS	AC=647;AF=0.129193;AN=5008;NS=2504;DP=17523;EAS_AF=0.3036;AMR_AF=0.0447;AFR_AF=0.0908;EUR_AF=0.0328;SAS_AF=0.1605;AA=A|||;VT=SNP
7	71911703	rs13230359	G	A	100	PASS	AC=565;AF=0.112819;AN=5008;NS=2504;DP=15796;EAS_AF=0.0357;AMR_AF=0.1182;AFR_AF=0.1657;EUR_AF=0.1789;SAS_AF=0.0491;AA=G|||;VT=SNP
7	71912528	rs7793843	G	A	100	PASS	AC=732;AF=0.146166;AN=5008;NS=2504;DP=18853;EAS_AF=0.2966;AMR_AF=0.0504;AFR_AF=0.146;EUR_AF=0.0378;SAS_AF=0.1708;AA=G|||;VT=SNP
7	71913507	rs66520065	T	C	100	PASS	AC=561;AF=0.112021;AN=5008;NS=2504;DP=22477;EAS_AF=0.0288;AMR_AF=0.1182;AFR_AF=0.1649;EUR_AF=0.1819;SAS_AF=0.0501;AA=T|||;VT=SNP
7	71914571	rs61383394	C	T	100	PASS	AC=630;AF=0.125799;AN=5008;NS=2504;DP=16649;EAS_AF=0.3958;AMR_AF=0.072;AFR_AF=0.0015;EUR_AF=0.0268;SAS_AF=0.1554;AA=C|||;VT=SNP
7	71914721	rs2968520	A	G	100	PASS	AC=2933;AF=0.585663;AN=5008;NS=2504;DP=13022;EAS_AF=0.3978;AMR_AF=0.4971;AFR_AF=0.7738;EUR_AF=0.6441;SAS_AF=0.5276;AA=G|||;VT=SNP
7	71914971	rs2969138	C	T	100	PASS	AC=1726;AF=0.344649;AN=5008;NS=2504;DP=17237;EAS_AF=0.2946;AMR_AF=0.4496;AFR_AF=0.1551;EUR_AF=0.4294;SAS_AF=0.4908;AA=C|||;VT=SNP
7	71918088	rs11760997	A	C	100	PASS	AC=1130;AF=0.225639;AN=5008;NS=2504;DP=19887;EAS_AF=0.0308;AMR_AF=0.1542;AFR_AF=0.5325;EUR_AF=0.2167;SAS_AF=0.0716;AA=C|||;VT=SNP
7	71918127	rs2968526	G	C	100	PASS	AC=1514;AF=0.302316;AN=5008;NS=2504;DP=20507;EAS_AF=0.2877;AMR_AF=0.438;AFR_AF=0.0242;EUR_AF=0.4314;SAS_AF=0.4642;AA=G|||;VT=SNP
7	71918506	rs7784792	T	C	100	PASS	AC=644;AF=0.128594;AN=5008;NS=2504;DP=19786;EAS_AF=0.0308;AMR_AF=0.1268;AFR_AF=0.2186;EUR_AF=0.1889;SAS_AF=0.047;AA=T|||;VT=SNP
7	71918978	rs12531833	A	T	100	PASS	AC=543;AF=0.108427;AN=5008;NS=2504;DP=10368;EAS_AF=0.0317;AMR_AF=0.1297;AFR_AF=0.1384;EUR_AF=0.1909;SAS_AF=0.047;AA=T|||;VT=SNP
7	71919202	rs2909989	T	C	100	PASS	AC=3396;AF=0.678115;AN=5008;NS=2504;DP=14714;EAS_AF=0.5952;AMR_AF=0.6326;AFR_AF=0.792;EUR_AF=0.6511;SAS_AF=0.6697;AA=C|||;VT=SNP
7	71919741	rs2909988	A	C	100	PASS	AC=2898;AF=0.578674;AN=5008;NS=2504;DP=17914;EAS_AF=0.3194;AMR_AF=0.6124;AFR_AF=0.7375;EUR_AF=0.6481;SAS_AF=0.5358;AA=C|||;VT=SNP
7	71919859	rs28446260	A	C	100	PASS	AC=1125;AF=0.224641;AN=5008;NS=2504;DP=14191;EAS_AF=0.0308;AMR_AF=0.1542;AFR_AF=0.5287;EUR_AF=0.2167;SAS_AF=0.0716;AA=C|||;VT=SNP
7	71920704	rs6976751	C	A	100	PASS	AC=1165;AF=0.232628;AN=5008;NS=2504;DP=17204;EAS_AF=0.0308;AMR_AF=0.1556;AFR_AF=0.5582;EUR_AF=0.2167;SAS_AF=0.0716;AA=A|||;VT=SNP
7	71921154	rs34984362	C	T	100	PASS	AC=532;AF=0.10623;AN=5008;NS=2504;DP=12999;EAS_AF=0.0308;AMR_AF=0.1225;AFR_AF=0.1362;EUR_AF=0.1879;SAS_AF=0.0481;AA=C|||;VT=SNP
7	71921348	rs4029441	C	A	100	PASS	AC=1162;AF=0.232029;AN=5008;NS=2504;DP=15686;EAS_AF=0.0308;AMR_AF=0.1556;AFR_AF=0.556;EUR_AF=0.2167;SAS_AF=0.0716;AA=A|||;VT=SNP
7	71921420	rs4383876	A	G	100	PASS	AC=1162;AF=0.232029;AN=5008;NS=2504;DP=17031;EAS_AF=0.0308;AMR_AF=0.1556;AFR_AF=0.556;EUR_AF=0.2167;SAS_AF=0.0716;AA=G|||;VT=SNP
7	71921750	rs2968525	G	A	100	PASS	AC=1692;AF=0.337859;AN=5008;NS=2504;DP=15155;EAS_AF=0.2877;AMR_AF=0.4496;AFR_AF=0.1543;EUR_AF=0.4314;SAS_AF=0.4622;AA=G|||;VT=SNP
7	71922829	rs112694232	C	T	100	PASS	AC=1005;AF=0.200679;AN=5008;NS=2504;DP=14664;EAS_AF=0.0308;AMR_AF=0.1398;AFR_AF=0.4849;EUR_AF=0.1889;SAS_AF=0.047;AA=C|||;VT=SNP
7	71923058	rs2969139	T	C	100	PASS	AC=1691;AF=0.33766;AN=5008;NS=2504;DP=10419;EAS_AF=0.2877;AMR_AF=0.4467;AFR_AF=0.1543;EUR_AF=0.4314;SAS_AF=0.4632;AA=T|||;VT=SNP
7	71923961	rs112755528	C	T	100	PASS	AC=843;AF=0.168331;AN=5008;NS=2504;DP=12035;EAS_AF=0.0308;AMR_AF=0.1455;AFR_AF=0.32;EUR_AF=0.2167;SAS_AF=0.0716;AA=T|||;VT=SNP
7	71924353	rs2909987	T	C	100	PASS	AC=1773;AF=0.354034;AN=5008;NS=2504;DP=20037;EAS_AF=0.2887;AMR_AF=0.4553;AFR_AF=0.2103;EUR_AF=0.4314;SAS_AF=0.4642;AA=T|||;VT=SNP
7	71925304	rs34032691	G	T	100	PASS	AC=533;AF=0.10643;AN=5008;NS=2504;DP=20687;EAS_AF=0.0308;AMR_AF=0.121;AFR_AF=0.1377;EUR_AF=0.1879;SAS_AF=0.0481;AA=G|||;VT=SNP
7	71927163	rs11767635	G	T	100	PASS	AC=632;AF=0.126198;AN=5008;NS=2504;DP=18156;EAS_AF=0.1111;AMR_AF=0.1297;AFR_AF=0.1369;EUR_AF=0.1918;SAS_AF=0.0573;AA=G|||;VT=SNP
7	71927460	rs11767720	G	A	100	PASS	AC=529;AF=0.105631;AN=5008;NS=2504;DP=19311;EAS_AF=0.0308;AMR_AF=0.1225;AFR_AF=0.1354;EUR_AF=0.1869;SAS_AF=0.047;AA=G|||;VT=SNP
7	71929976	rs6460727	A	C	100	PASS	AC=1186;AF=0.236821;AN=5008;NS=2504;DP=20739;EAS_AF=0.0308;AMR_AF=0.1614;AFR_AF=0.5598;EUR_AF=0.2266;SAS_AF=0.0767;AA=C|||;VT=SNP
7	71931024	rs12699144	C	A	100	PASS	AC=1342;AF=0.267971;AN=5008;NS=2504;DP=21689;EAS_AF=0.0317;AMR_AF=0.2219;AFR_AF=0.5643;EUR_AF=0.3161;SAS_AF=0.0941;AA=A|||;VT=SNP
7	71931637	rs35802853	A	T	100	PASS	AC=704;AF=0.140575;AN=5008;NS=2504;DP=16216;EAS_AF=0.0317;AMR_AF=0.183;AFR_AF=0.1415;EUR_AF=0.2883;SAS_AF=0.0695;AA=A|||;VT=SNP
7	71933460	rs2969135	G	A	100	PASS	AC=1561;AF=0.311701;AN=5008;NS=2504;DP=17591;EAS_AF=0.2877;AMR_AF=0.4438;AFR_AF=0.0598;EUR_AF=0.4324;SAS_AF=0.4591;AA=G|||;VT=SNP
7	71934531	rs2909986	A	G	100	PASS	AC=3536;AF=0.70607;AN=5008;NS=2504;DP=15851;EAS_AF=0.5903;AMR_AF=0.6945;AFR_AF=0.7769;EUR_AF=0.7515;SAS_AF=0.6912;AA=A|||;VT=SNP
7	71935056	rs7803837	A	G	100	PASS	AC=1329;AF=0.265375;AN=5008;NS=2504;DP=21699;EAS_AF=0.0317;AMR_AF=0.2219;AFR_AF=0.5537;EUR_AF=0.3171;SAS_AF=0.0941;AA=G|||;VT=SNP
7	71935903	rs10950308	A	G	100	PASS	AC=704;AF=0.140575;AN=5008;NS=2504;DP=16533;EAS_AF=0.0317;AMR_AF=0.183;AFR_AF=0.1415;EUR_AF=0.2883;SAS_AF=0.0695;AA=A|||;VT=SNP
7	71936606	rs62463259	A	G	100	PASS	AC=704;AF=0.140575;AN=5008;NS=2504;DP=20690;EAS_AF=0.0317;AMR_AF=0.183;AFR_AF=0.1415;EUR_AF=0.2883;SAS_AF=0.0695;AA=A|||;VT=SNP
7	71940742	rs62465860	C	T	100	PASS	AC=710;AF=0.141773;AN=5008;NS=2504;DP=16909;EAS_AF=0.0317;AMR_AF=0.1801;AFR_AF=0.1543;EUR_AF=0.2833;SAS_AF=0.0654;AA=C|||;VT=SNP
7	71941109	rs35347831	T	G	100	PASS	AC=694;AF=0.138578;AN=5008;NS=2504;DP=16734;EAS_AF=0.0317;AMR_AF=0.1816;AFR_AF=0.1392;EUR_AF=0.2863;SAS_AF=0.0654;AA=T|||;VT=SNP
7	71941439	rs10233681	G	A	100	PASS	AC=1875;AF=0.374401;AN=5008;NS=2504;DP=20821;EAS_AF=0.6806;AMR_AF=0.3156;AFR_AF=0.2163;EUR_AF=0.2485;SAS_AF=0.4438;AA=g|||;VT=SNP
7	71942071	rs6946683	T	C	100	PASS	AC=3267;AF=0.652356;AN=5008;NS=2504;DP=19138;EAS_AF=0.7123;AMR_AF=0.5476;AFR_AF=0.8169;EUR_AF=0.5616;SAS_AF=0.5358;AA=C|||;VT=SNP
7	71942238	rs10267934	C	A	100	PASS	AC=3266;AF=0.652157;AN=5008;NS=2504;DP=19862;EAS_AF=0.7123;AMR_AF=0.5447;AFR_AF=0.8169;EUR_AF=0.5616;SAS_AF=0.5368;AA=A|||;VT=SNP
7	71942458	rs35452883	A	G	100	PASS	AC=516;AF=0.103035;AN=5008;NS=2504;DP=20036;EAS_AF=0.0308;AMR_AF=0.121;AFR_AF=0.1324;EUR_AF=0.1819;SAS_AF=0.044;AA=A|||;VT=SNP
7	71943169	rs6948089	A	G	100	PASS	AC=3284;AF=0.655751;AN=5008;NS=2504;DP=12913;EAS_AF=0.7133;AMR_AF=0.5476;AFR_AF=0.8336;EUR_AF=0.5616;SAS_AF=0.5297;AA=G|||;VT=SNP
7	71945427	rs10240027	T	A	100	PASS	AC=1174;AF=0.234425;AN=5008;NS=2504;DP=17684;EAS_AF=0.0823;AMR_AF=0.1599;AFR_AF=0.528;EUR_AF=0.2117;SAS_AF=0.0706;AA=A|||;VT=SNP
7	71945964	rs6460732	C	G	100	PASS	AC=1348;AF=0.269169;AN=5008;NS=2504;DP=16313;EAS_AF=0.0843;AMR_AF=0.2205;AFR_AF=0.5333;EUR_AF=0.3131;SAS_AF=0.092;AA=G|||;VT=SNP
7	71948493	rs6951206	T	C	100	PASS	AC=1752;AF=0.34984;AN=5008;NS=2504;DP=15399;EAS_AF=0.3482;AMR_AF=0.3256;AFR_AF=0.447;EUR_AF=0.2744;SAS_AF=0.3149;AA=C|||;VT=SNP
7	71949290	rs4029796	C	T	100	PASS	AC=1841;AF=0.367612;AN=5008;NS=2504;DP=15915;EAS_AF=0.4454;AMR_AF=0.4078;AFR_AF=0.2307;EUR_AF=0.4533;SAS_AF=0.3558;AA=T|||;VT=SNP
7	71950266	rs13244003	G	A	100	PASS	AC=2143;AF=0.427915;AN=5008;NS=2504;DP=15572;EAS_AF=0.4534;AMR_AF=0.4352;AFR_AF=0.4523;EUR_AF=0.4702;SAS_AF=0.32;AA=G|||;VT=SNP
7	71950632	rs6975437	G	C	100	PASS	AC=2701;AF=0.539337;AN=5008;NS=2504;DP=14379;EAS_AF=0.7024;AMR_AF=0.3948;AFR_AF=0.7171;EUR_AF=0.3658;SAS_AF=0.4121;AA=G|||;VT=SNP
7	71950654	rs6958246	A	G	100	PASS	AC=2701;AF=0.539337;AN=5008;NS=2504;DP=14570;EAS_AF=0.7024;AMR_AF=0.3948;AFR_AF=0.7171;EUR_AF=0.3658;SAS_AF=0.4121;AA=G|||;VT=SNP
7	71950802	rs10950310	G	A	100	PASS	AC=690;AF=0.13778;AN=5008;NS=2504;DP=15902;EAS_AF=0.0933;AMR_AF=0.147;AFR_AF=0.1936;EUR_AF=0.1918;SAS_AF=0.046;AA=G|||;VT=SNP
7	71951048	rs1035404	A	G	100	PASS	AC=2703;AF=0.539736;AN=5008;NS=2504;DP=17560;EAS_AF=0.7034;AMR_AF=0.3963;AFR_AF=0.7171;EUR_AF=0.3658;SAS_AF=0.4121;AA=G|||;VT=SNP
7	71951572	rs11760490	C	T	100	PASS	AC=3231;AF=0.645168;AN=5008;NS=2504;DP=14753;EAS_AF=0.7073;AMR_AF=0.5086;AFR_AF=0.8729;EUR_AF=0.5129;SAS_AF=0.5061;AA=T|||;VT=SNP
7	71951596	rs11763985	A	G	100	PASS	AC=2701;AF=0.539337;AN=5008;NS=2504;DP=13843;EAS_AF=0.7034;AMR_AF=0.3948;AFR_AF=0.7156;EUR_AF=0.3668;SAS_AF=0.4121;AA=G|||;VT=SNP
7	71951741	rs58565392	G	T	100	PASS	AC=1306;AF=0.260783;AN=5008;NS=2504;DP=16520;EAS_AF=0.372;AMR_AF=0.219;AFR_AF=0.2852;EUR_AF=0.171;SAS_AF=0.2352;AA=G|||;VT=SNP
7	71953184	rs12537108	G	C	100	PASS	AC=3234;AF=0.645767;AN=5008;NS=2504;DP=15322;EAS_AF=0.7073;AMR_AF=0.513;AFR_AF=0.8737;EUR_AF=0.5119;SAS_AF=0.5061;AA=C|||;VT=SNP
7	71953948	rs10265108	G	A	100	PASS	AC=1278;AF=0.255192;AN=5008;NS=2504;DP=20023;EAS_AF=0.3482;AMR_AF=0.2003;AFR_AF=0.3298;EUR_AF=0.1441;SAS_AF=0.2117;AA=G|||;VT=SNP
7	71954779	rs10240570	C	T	100	PASS	AC=1066;AF=0.212859;AN=5008;NS=2504;DP=20187;EAS_AF=0.3601;AMR_AF=0.2233;AFR_AF=0.2542;EUR_AF=0.0507;SAS_AF=0.1646;AA=C|||;VT=SNP
7	71956314	rs6970120	C	G	100	PASS	AC=2666;AF=0.532348;AN=5008;NS=2504;DP=19904;EAS_AF=0.4633;AMR_AF=0.5403;AFR_AF=0.7375;EUR_AF=0.5089;SAS_AF=0.3446;AA=G|||;VT=SNP
7	71957147	rs11767603	G	A	100	PASS	AC=2031;AF=0.405551;AN=5008;NS=2504;DP=21923;EAS_AF=0.4534;AMR_AF=0.4193;AFR_AF=0.5113;EUR_AF=0.3579;SAS_AF=0.2526;AA=G|||;VT=SNP
7	71957885	rs13226722	G	A	100	PASS	AC=762;AF=0.152157;AN=5008;NS=2504;DP=23613;EAS_AF=0.0942;AMR_AF=0.1542;AFR_AF=0.2421;EUR_AF=0.1938;SAS_AF=0.046;AA=G|||;VT=SNP
7	71958510	rs6972266	A	C	100	PASS	AC=1263;AF=0.252196;AN=5008;NS=2504;DP=17644;EAS_AF=0.3601;AMR_AF=0.2651;AFR_AF=0.264;EUR_AF=0.164;SAS_AF=0.2065;AA=a|||;VT=SNP
7	71958988	rs6976920	A	T	100	PASS	AC=1268;AF=0.253195;AN=5008;NS=2504;DP=19723;EAS_AF=0.3601;AMR_AF=0.2651;AFR_AF=0.2678;EUR_AF=0.164;SAS_AF=0.2065;AA=A|||;VT=SNP
7	71964263	rs9638662	A	G	100	PASS	AC=2931;AF=0.585264;AN=5008;NS=2504;DP=16319;EAS_AF=0.5486;AMR_AF=0.5519;AFR_AF=0.8245;EUR_AF=0.4742;SAS_AF=0.4376;AA=G|||;VT=SNP
7	71964940	rs73368913	T	A	100	PASS	AC=2621;AF=0.523363;AN=5008;NS=2504;DP=13339;EAS_AF=0.4643;AMR_AF=0.5303;AFR_AF=0.7413;EUR_AF=0.4712;SAS_AF=0.3384;AA=A|||;VT=SNP
7	71965359	rs4448153	G	A	100	PASS	AC=2931;AF=0.585264;AN=5008;NS=2504;DP=14878;EAS_AF=0.5476;AMR_AF=0.5519;AFR_AF=0.8245;EUR_AF=0.4742;SAS_AF=0.4387;AA=A|||;VT=SNP
7	71965684	rs9638302	A	C	100	PASS	AC=2931;AF=0.585264;AN=5008;NS=2504;DP=16143;EAS_AF=0.5466;AMR_AF=0.5519;AFR_AF=0.8245;EUR_AF=0.4751;SAS_AF=0.4387;AA=C|||;VT=SNP
7	71966666	rs10950311	T	C	100	PASS	AC=903;AF=0.180312;AN=5008;NS=2504;DP=10124;EAS_AF=0.0308;AMR_AF=0.1499;AFR_AF=0.3351;EUR_AF=0.2008;SAS_AF=0.1258;AA=C|||;VT=SNP
7	71967583	rs6460021	A	G	100	PASS	AC=2352;AF=0.469649;AN=5008;NS=2504;DP=12165;EAS_AF=0.5298;AMR_AF=0.4395;AFR_AF=0.6384;EUR_AF=0.3191;SAS_AF=0.3558;AA=A|||;VT=SNP
7	71967661	rs6460022	T	C	100	PASS	AC=2957;AF=0.590455;AN=5008;NS=2504;DP=12928;EAS_AF=0.5397;AMR_AF=0.5548;AFR_AF=0.848;EUR_AF=0.4672;SAS_AF=0.4468;AA=C|||;VT=SNP
7	71967899	rs6460023	G	A	100	PASS	AC=2340;AF=0.467252;AN=5008;NS=2504;DP=16146;EAS_AF=0.5308;AMR_AF=0.4395;AFR_AF=0.6316;EUR_AF=0.3181;SAS_AF=0.3528;AA=A|||;VT=SNP
7	71968186	rs10269058	G	A	100	PASS	AC=1450;AF=0.289537;AN=5008;NS=2504;DP=19729;EAS_AF=0.378;AMR_AF=0.2853;AFR_AF=0.3933;EUR_AF=0.1581;SAS_AF=0.1963;AA=A|||;VT=SNP
7	71968541	rs11770776	G	C	100	PASS	AC=785;AF=0.156749;AN=5008;NS=2504;DP=20667;EAS_AF=0.1528;AMR_AF=0.1484;AFR_AF=0.1649;EUR_AF=0.162;SAS_AF=0.1503;AA=G|||;VT=SNP
7	71968630	rs7779186	T	C	100	PASS	AC=1251;AF=0.2498;AN=5008;NS=2504;DP=19535;EAS_AF=0.378;AMR_AF=0.268;AFR_AF=0.2458;EUR_AF=0.1571;SAS_AF=0.2055;AA=T|||;VT=SNP
7	71971120	rs111391774	C	A	100	PASS	AC=501;AF=0.10004;AN=5008;NS=2504;DP=18920;EAS_AF=0.0694;AMR_AF=0.1297;AFR_AF=0.1051;EUR_AF=0.161;SAS_AF=0.0409;AA=C|||;VT=SNP
7	71971133	rs1807215	C	T	100	PASS	AC=1231;AF=0.245807;AN=5008;NS=2504;DP=18881;EAS_AF=0.378;AMR_AF=0.2622;AFR_AF=0.2337;EUR_AF=0.1571;SAS_AF=0.2055;AA=C|||;VT=SNP
7	71974370	rs60142260	C	T	100	PASS	AC=1244;AF=0.248403;AN=5008;NS=2504;DP=19239;EAS_AF=0.378;AMR_AF=0.2651;AFR_AF=0.2421;EUR_AF=0.1571;SAS_AF=0.2055;AA=C|||;VT=SNP
7	71974910	rs10268001	A	G	100	PASS	AC=1242;AF=0.248003;AN=5008;NS=2504;DP=15367;EAS_AF=0.378;AMR_AF=0.2622;AFR_AF=0.2421;EUR_AF=0.1571;SAS_AF=0.2055;AA=A|||;VT=SNP
7	71974980	rs10238986	G	A	100	PASS	AC=1008;AF=0.201278;AN=5008;NS=2504;DP=13514;EAS_AF=0.378;AMR_AF=0.2147;AFR_AF=0.2163;EUR_AF=0.0437;SAS_AF=0.1513;AA=G|||;VT=SNP
7	71977470	rs73133195	C	T	100	PASS	AC=1065;AF=0.21266;AN=5008;NS=2504;DP=16281;EAS_AF=0.2123;AMR_AF=0.196;AFR_AF=0.1785;EUR_AF=0.2773;SAS_AF=0.2045;AA=C|||;VT=SNP
7	71979229	rs2969136	C	T	100	PASS	AC=656;AF=0.13099;AN=5008;NS=2504;DP=11078;EAS_AF=0.005;AMR_AF=0.1499;AFR_AF=0.1059;EUR_AF=0.2435;SAS_AF=0.1656;AA=C|||;VT=SNP
7	71979623	rs12667443	G	A	100	PASS	AC=1988;AF=0.396965;AN=5008;NS=2504;DP=11896;EAS_AF=0.4573;AMR_AF=0.4395;AFR_AF=0.1256;EUR_AF=0.5149;SAS_AF=0.5501;AA=G|||;VT=SNP
7	71979685	rs12667427	C	A	100	PASS	AC=1989;AF=0.397165;AN=5008;NS=2504;DP=11444;EAS_AF=0.4573;AMR_AF=0.4395;AFR_AF=0.1263;EUR_AF=0.5149;SAS_AF=0.5501;AA=C|||;VT=SNP
7	71979903	rs10949814	G	A	100	PASS	AC=2789;AF=0.556909;AN=5008;NS=2504;DP=13723;EAS_AF=0.4087;AMR_AF=0.5865;AFR_AF=0.5113;EUR_AF=0.664;SAS_AF=0.6401;AA=G|||;VT=SNP
7	71981499	rs66742037	C	G	100	PASS	AC=1161;AF=0.231829;AN=5008;NS=2504;DP=19100;EAS_AF=0.244;AMR_AF=0.2349;AFR_AF=0.1581;EUR_AF=0.3241;SAS_AF=0.2219;AA=C|||;VT=SNP
7	71981559	rs2909966	G	A	100	PASS	AC=1941;AF=0.38758;AN=5008;NS=2504;DP=22277;EAS_AF=0.4018;AMR_AF=0.438;AFR_AF=0.1316;EUR_AF=0.5159;SAS_AF=0.5511;AA=G|||;VT=SNP
7	71981922	rs2969140	C	A	100	PASS	AC=1941;AF=0.38758;AN=5008;NS=2504;DP=18110;EAS_AF=0.4018;AMR_AF=0.438;AFR_AF=0.1309;EUR_AF=0.5159;SAS_AF=0.5521;AA=C|||;VT=SNP
7	71982441	rs2909967	C	G	100	PASS	AC=4002;AF=0.799121;AN=5008;NS=2504;DP=18039;EAS_AF=0.7123;AMR_AF=0.8026;AFR_AF=0.7194;EUR_AF=0.9404;SAS_AF=0.8487;AA=G|||;VT=SNP
7	71982732	rs2909968	C	T	100	PASS	AC=4114;AF=0.821486;AN=5008;NS=2504;DP=13305;EAS_AF=0.7123;AMR_AF=0.8213;AFR_AF=0.7935;EUR_AF=0.9414;SAS_AF=0.8487;AA=T|||;VT=SNP
7	71982924	rs2909969	G	A	100	PASS	AC=1941;AF=0.38758;AN=5008;NS=2504;DP=10142;EAS_AF=0.4028;AMR_AF=0.438;AFR_AF=0.1309;EUR_AF=0.5159;SAS_AF=0.5511;AA=G|||;VT=SNP
7	71984981	rs2969142	C	G	100	PASS	AC=4001;AF=0.798922;AN=5008;NS=2504;DP=16645;EAS_AF=0.7113;AMR_AF=0.8084;AFR_AF=0.6997;EUR_AF=0.9563;SAS_AF=0.8548;AA=G|||;VT=SNP
7	71988130	rs56105228	A	G	100	PASS	AC=1048;AF=0.209265;AN=5008;NS=2504;DP=19348;EAS_AF=0.2431;AMR_AF=0.2248;AFR_AF=0.1188;EUR_AF=0.2773;SAS_AF=0.2157;AA=A|||;VT=SNP
7	71989843	rs3095928	G	A	100	PASS	AC=4115;AF=0.821685;AN=5008;NS=2504;DP=14970;EAS_AF=0.7103;AMR_AF=0.8228;AFR_AF=0.7943;EUR_AF=0.9414;SAS_AF=0.8497;AA=A|||;VT=SNP
7	71990128	rs7781588	G	A	100	PASS	AC=1118;AF=0.223243;AN=5008;NS=2504;DP=15995;EAS_AF=0.2421;AMR_AF=0.2248;AFR_AF=0.1732;EUR_AF=0.2773;SAS_AF=0.2147;AA=G|||;VT=SNP
7	71990346	rs149185470	C	T	100	PASS	AC=633;AF=0.126398;AN=5008;NS=2504;DP=18100;EAS_AF=0.2887;AMR_AF=0.1686;AFR_AF=0.0151;EUR_AF=0.0577;SAS_AF=0.1503;AA=C|||;VT=SNP
7	71990910	rs10261155	C	G	100	PASS	AC=3907;AF=0.780152;AN=5008;NS=2504;DP=18621;EAS_AF=0.7113;AMR_AF=0.7968;AFR_AF=0.6354;EUR_AF=0.9553;SAS_AF=0.8548;AA=G|||;VT=SNP
7	71990993	rs3111786	A	G	100	PASS	AC=2083;AF=0.415935;AN=5008;NS=2504;DP=20782;EAS_AF=0.4593;AMR_AF=0.4438;AFR_AF=0.1808;EUR_AF=0.5328;SAS_AF=0.5491;AA=A|||;VT=SNP
7	71990995	rs3111787	A	C	100	PASS	AC=2083;AF=0.415935;AN=5008;NS=2504;DP=20838;EAS_AF=0.4593;AMR_AF=0.4438;AFR_AF=0.1808;EUR_AF=0.5328;SAS_AF=0.5491;AA=A|||;VT=SNP
7	71991103	rs116625564	G	A	100	PASS	AC=355;AF=0.0708866;AN=5008;NS=2504;DP=17606;EAS_AF=0.1409;AMR_AF=0.0274;AFR_AF=0.0371;EUR_AF=0.0666;SAS_AF=0.0798;AA=g|||;VT=SNP
7	71991110	rs114175764	G	C	100	PASS	AC=966;AF=0.192891;AN=5008;NS=2504;DP=17438;EAS_AF=0.1508;AMR_AF=0.1729;AFR_AF=0.2156;EUR_AF=0.2485;SAS_AF=0.1626;AA=g|||;VT=SNP
7	71993893	rs2909972	T	C	100	PASS	AC=2010;AF=0.401358;AN=5008;NS=2504;DP=18683;EAS_AF=0.4534;AMR_AF=0.4366;AFR_AF=0.146;EUR_AF=0.5298;SAS_AF=0.5358;AA=C|||;VT=SNP
7	71994394	rs2909973	A	G	100	PASS	AC=2121;AF=0.423522;AN=5008;NS=2504;DP=22076;EAS_AF=0.4573;AMR_AF=0.4481;AFR_AF=0.208;EUR_AF=0.5348;SAS_AF=0.5481;AA=A|||;VT=SNP
7	72000218	rs13242638	A	G	100	PASS	AC=570;AF=0.113818;AN=5008;NS=2504;DP=17644;EAS_AF=0.2867;AMR_AF=0.1542;AFR_AF=0.0023;EUR_AF=0.0378;SAS_AF=0.136;AA=G|||;VT=SNP
7	72000663	rs7806092	C	G	100	PASS	AC=586;AF=0.117013;AN=5008;NS=2504;DP=14862;EAS_AF=0.0079;AMR_AF=0.1095;AFR_AF=0.205;EUR_AF=0.1451;SAS_AF=0.0869;AA=C|||;VT=SNP
7	72002272	rs10242205	T	A	100	PASS	AC=2079;AF=0.415136;AN=5008;NS=2504;DP=18671;EAS_AF=0.4573;AMR_AF=0.4409;AFR_AF=0.1952;EUR_AF=0.5199;SAS_AF=0.5429;AA=T|||;VT=SNP
7	72002498	rs10242464	T	C	100	PASS	AC=2990;AF=0.597045;AN=5008;NS=2504;DP=18056;EAS_AF=0.4653;AMR_AF=0.5922;AFR_AF=0.6203;EUR_AF=0.667;SAS_AF=0.6329;AA=C|||;VT=SNP
7	72002961	rs2969133	T	C	100	PASS	AC=2371;AF=0.473442;AN=5008;NS=2504;DP=17721;EAS_AF=0.495;AMR_AF=0.4813;AFR_AF=0.3555;EUR_AF=0.5308;SAS_AF=0.546;AA=C|||;VT=SNP
7	72003711	rs6951922	A	G	100	PASS	AC=1952;AF=0.389776;AN=5008;NS=2504;DP=16120;EAS_AF=0.4177;AMR_AF=0.4366;AFR_AF=0.1422;EUR_AF=0.5189;SAS_AF=0.5297;AA=A|||;VT=SNP
7	72004534	rs6957305	C	T	100	PASS	AC=2011;AF=0.401558;AN=5008;NS=2504;DP=15693;EAS_AF=0.5774;AMR_AF=0.4352;AFR_AF=0.2746;EUR_AF=0.3956;SAS_AF=0.3742;AA=C|||;VT=SNP
7	72005901	rs4355661	A	T	100	PASS	AC=2808;AF=0.560703;AN=5008;NS=2504;DP=16978;EAS_AF=0.5823;AMR_AF=0.5288;AFR_AF=0.7126;EUR_AF=0.4712;SAS_AF=0.4479;AA=T|||;VT=SNP
7	72006431	rs72608532	G	A	100	PASS	AC=1160;AF=0.231629;AN=5008;NS=2504;DP=12681;EAS_AF=0.5774;AMR_AF=0.2608;AFR_AF=0.0227;EUR_AF=0.1064;SAS_AF=0.2658;AA=G|||;VT=SNP
7	72006544	rs13239115	C	G	100	PASS	AC=2057;AF=0.410743;AN=5008;NS=2504;DP=15781;EAS_AF=0.4177;AMR_AF=0.4496;AFR_AF=0.1906;EUR_AF=0.5288;SAS_AF=0.5521;AA=G|||;VT=SNP
7	72006721	rs6968066	C	G	100	PASS	AC=2808;AF=0.560703;AN=5008;NS=2504;DP=17035;EAS_AF=0.5823;AMR_AF=0.5288;AFR_AF=0.7126;EUR_AF=0.4712;SAS_AF=0.4479;AA=G|||;VT=SNP
7	72006728	rs10259314	T	C	100	PASS	AC=2270;AF=0.453275;AN=5008;NS=2504;DP=16749;EAS_AF=0.4177;AMR_AF=0.4654;AFR_AF=0.3427;EUR_AF=0.5298;SAS_AF=0.5521;AA=C|||;VT=SNP
7	72007705	rs10226163	G	A	100	PASS	AC=2068;AF=0.412939;AN=5008;NS=2504;DP=2866;EAS_AF=0.4167;AMR_AF=0.4496;AFR_AF=0.2005;EUR_AF=0.5288;SAS_AF=0.5511;AA=G|||;VT=SNP
7	72007851	rs10229194	G	A	100	PASS	AC=2127;AF=0.42472;AN=5008;NS=2504;DP=15818;EAS_AF=0.4177;AMR_AF=0.4524;AFR_AF=0.2436;EUR_AF=0.5278;SAS_AF=0.5511;AA=G|||;VT=SNP
7	72008031	rs6949592	G	A	100	PASS	AC=1894;AF=0.378195;AN=5008;NS=2504;DP=16840;EAS_AF=0.5774;AMR_AF=0.4251;AFR_AF=0.2057;EUR_AF=0.3807;SAS_AF=0.3701;AA=G|||;VT=SNP
7	72008618	rs11761626	C	G	100	PASS	AC=589;AF=0.117612;AN=5008;NS=2504;DP=16537;EAS_AF=0.2143;AMR_AF=0.0807;AFR_AF=0.087;EUR_AF=0.0497;SAS_AF=0.1554;AA=C|||;VT=SNP
7	72008679	rs149901801	G	A	100	PASS	AC=1214;AF=0.242412;AN=5008;NS=2504;DP=14466;EAS_AF=0.5704;AMR_AF=0.2651;AFR_AF=0.0295;EUR_AF=0.1292;SAS_AF=0.2924;AA=G|||;VT=SNP
7	72011146	rs11764439	C	G	100	PASS	AC=2047;AF=0.408746;AN=5008;NS=2504;DP=16030;EAS_AF=0.4266;AMR_AF=0.4539;AFR_AF=0.1997;EUR_AF=0.5129;SAS_AF=0.5337;AA=C|||;VT=SNP
7	72012977	rs10250179	G	A	100	PASS	AC=2033;AF=0.40595;AN=5008;NS=2504;DP=17788;EAS_AF=0.4266;AMR_AF=0.4467;AFR_AF=0.2005;EUR_AF=0.504;SAS_AF=0.5327;AA=G|||;VT=SNP
7	72015620	rs11761538	A	G	100	PASS	AC=3623;AF=0.723442;AN=5008;NS=2504;DP=18192;EAS_AF=0.4425;AMR_AF=0.7219;AFR_AF=0.8222;EUR_AF=0.8698;SAS_AF=0.7301;AA=a|||;VT=SNP
7	72017391	rs12539453	A	G	100	PASS	AC=2045;AF=0.408347;AN=5008;NS=2504;DP=19957;EAS_AF=0.4345;AMR_AF=0.4467;AFR_AF=0.2027;EUR_AF=0.505;SAS_AF=0.5327;AA=A|||;VT=SNP
7	72017704	rs77862404	A	G	100	PASS	AC=1168;AF=0.233227;AN=5008;NS=2504;DP=20634;EAS_AF=0.5556;AMR_AF=0.2622;AFR_AF=0.0234;EUR_AF=0.1302;SAS_AF=0.2699;AA=A|||;VT=SNP
7	72018138	rs76730760	C	T	100	PASS	AC=1009;AF=0.201478;AN=5008;NS=2504;DP=22266;EAS_AF=0.4851;AMR_AF=0.2104;AFR_AF=0.0605;EUR_AF=0.0447;SAS_AF=0.2546;AA=C|||;VT=SNP
7	72018478	rs62465913	G	T	100	PASS	AC=2022;AF=0.403754;AN=5008;NS=2504;DP=21427;EAS_AF=0.4385;AMR_AF=0.4395;AFR_AF=0.2012;EUR_AF=0.4891;SAS_AF=0.5286;AA=G|||;VT=SNP
7	72019510	rs28693687	G	T	100	PASS	AC=2015;AF=0.402356;AN=5008;NS=2504;DP=21622;EAS_AF=0.4355;AMR_AF=0.438;AFR_AF=0.2005;EUR_AF=0.4881;SAS_AF=0.5276;AA=G|||;VT=SNP
7	72020889	rs147931281	G	A	100	PASS	AC=68;AF=0.0135783;AN=5008;NS=2504;DP=19154;EAS_AF=0.004;AMR_AF=0.0072;AFR_AF=0.0008;EUR_AF=0.0467;SAS_AF=0.0112;AA=G|||;VT=SNP
7	72020988	rs7786066	C	T	100	PASS	AC=1250;AF=0.249601;AN=5008;NS=2504;DP=18679;EAS_AF=0.5556;AMR_AF=0.2752;AFR_AF=0.0643;EUR_AF=0.1451;SAS_AF=0.274;AA=C|||;VT=SNP
7	72021086	rs112465413	T	C	100	PASS	AC=1570;AF=0.313498;AN=5008;NS=2504;DP=16597;EAS_AF=0.005;AMR_AF=0.2738;AFR_AF=0.615;EUR_AF=0.3668;SAS_AF=0.1973;AA=T|||;VT=SNP
7	72021221	rs10261628	G	A	100	PASS	AC=2153;AF=0.429912;AN=5008;NS=2504;DP=17182;EAS_AF=0.4395;AMR_AF=0.4669;AFR_AF=0.2042;EUR_AF=0.5616;SAS_AF=0.5634;AA=G|||;VT=SNP
7	72021471	rs10277546	T	C	100	PASS	AC=2152;AF=0.429712;AN=5008;NS=2504;DP=20364;EAS_AF=0.4395;AMR_AF=0.4669;AFR_AF=0.2042;EUR_AF=0.5606;SAS_AF=0.5634;AA=T|||;VT=SNP
7	72022416	rs34828705	C	T	100	PASS	AC=656;AF=0.13099;AN=5008;NS=2504;DP=16000;EAS_AF=0.3175;AMR_AF=0.1643;AFR_AF=0.0151;EUR_AF=0.0577;SAS_AF=0.1472;AA=C|||;VT=SNP
7	72022452	rs6958931	C	T	100	PASS	AC=1249;AF=0.249401;AN=5008;NS=2504;DP=16100;EAS_AF=0.5556;AMR_AF=0.2752;AFR_AF=0.0643;EUR_AF=0.1461;SAS_AF=0.272;AA=C|||;VT=SNP
7	72022485	rs10266188	G	A	100	PASS	AC=2243;AF=0.447883;AN=5008;NS=2504;DP=16202;EAS_AF=0.4355;AMR_AF=0.4712;AFR_AF=0.2753;EUR_AF=0.5616;SAS_AF=0.5603;AA=G|||;VT=SNP
7	72025067	rs71553236	G	A	100	PASS	AC=1282;AF=0.25599;AN=5008;NS=2504;DP=21717;EAS_AF=0.5625;AMR_AF=0.2867;AFR_AF=0.0787;EUR_AF=0.1441;SAS_AF=0.273;AA=G|||;VT=SNP
7	72025070	rs71553237	G	C	100	PASS	AC=1282;AF=0.25599;AN=5008;NS=2504;DP=21374;EAS_AF=0.5625;AMR_AF=0.2867;AFR_AF=0.0787;EUR_AF=0.1441;SAS_AF=0.273;AA=G|||;VT=SNP
7	72025482	rs201741186	A	G	100	PASS	AC=1592;AF=0.317891;AN=5008;NS=2504;DP=15214;EAS_AF=0.4841;AMR_AF=0.3127;AFR_AF=0.3147;EUR_AF=0.1899;SAS_AF=0.2863;AA=G|||;VT=SNP
7	72026340	rs4717048	C	T	100	PASS	AC=1247;AF=0.249002;AN=5008;NS=2504;DP=17720;EAS_AF=0.5317;AMR_AF=0.268;AFR_AF=0.1089;EUR_AF=0.1302;SAS_AF=0.2556;AA=C|||;VT=SNP
7	72026353	rs4236192	T	C	100	PASS	AC=2597;AF=0.51857;AN=5008;NS=2504;DP=17723;EAS_AF=0.5704;AMR_AF=0.4452;AFR_AF=0.7648;EUR_AF=0.3241;SAS_AF=0.3845;AA=C|||;VT=SNP
7	72026412	rs4717656	C	T	100	PASS	AC=1301;AF=0.259784;AN=5008;NS=2504;DP=18950;EAS_AF=0.5645;AMR_AF=0.2767;AFR_AF=0.1104;EUR_AF=0.1312;SAS_AF=0.2679;AA=C|||;VT=SNP
7	72026420	rs4717657	T	C	100	PASS	AC=1297;AF=0.258986;AN=5008;NS=2504;DP=19006;EAS_AF=0.5635;AMR_AF=0.2738;AFR_AF=0.1104;EUR_AF=0.1302;SAS_AF=0.2679;AA=T|||;VT=SNP
7	72027027	rs6956859	G	A	100	PASS	AC=1297;AF=0.258986;AN=5008;NS=2504;DP=15120;EAS_AF=0.5635;AMR_AF=0.2738;AFR_AF=0.1104;EUR_AF=0.1302;SAS_AF=0.2679;AA=a|||;VT=SNP
7	72027293	rs6956936	A	T	100	PASS	AC=1297;AF=0.258986;AN=5008;NS=2504;DP=11225;EAS_AF=0.5635;AMR_AF=0.2738;AFR_AF=0.1104;EUR_AF=0.1302;SAS_AF=0.2679;AA=A|||;VT=SNP
7	72028200	rs72608539	G	A	100	PASS	AC=1296;AF=0.258786;AN=5008;NS=2504;DP=17813;EAS_AF=0.5635;AMR_AF=0.2723;AFR_AF=0.1104;EUR_AF=0.1302;SAS_AF=0.2679;AA=G|||;VT=SNP
7	72028798	rs58995876	G	A	100	PASS	AC=1302;AF=0.259984;AN=5008;NS=2504;DP=16184;EAS_AF=0.5635;AMR_AF=0.2795;AFR_AF=0.1104;EUR_AF=0.1302;SAS_AF=0.2689;AA=G|||;VT=SNP
7	72030541	rs68086925	C	A	100	PASS	AC=1323;AF=0.264177;AN=5008;NS=2504;DP=16498;EAS_AF=0.5635;AMR_AF=0.2795;AFR_AF=0.1104;EUR_AF=0.1461;SAS_AF=0.274;AA=C|||;VT=SNP
7	72030619	rs66624667	T	C	100	PASS	AC=1323;AF=0.264177;AN=5008;NS=2504;DP=17320;EAS_AF=0.5635;AMR_AF=0.2795;AFR_AF=0.1104;EUR_AF=0.1461;SAS_AF=0.274;AA=C|||;VT=SNP
7	72032068	rs58608277	C	T	100	PASS	AC=1323;AF=0.264177;AN=5008;NS=2504;DP=20287;EAS_AF=0.5635;AMR_AF=0.2795;AFR_AF=0.1104;EUR_AF=0.1461;SAS_AF=0.274;AA=T|||;VT=SNP
7	72032273	rs57107674	A	G	100	PASS	AC=961;AF=0.191893;AN=5008;NS=2504;DP=14295;EAS_AF=0.005;AMR_AF=0.1383;AFR_AF=0.4357;EUR_AF=0.1789;SAS_AF=0.1063;AA=a|||;VT=SNP
7	72033332	rs56871255	A	G	100	PASS	AC=185;AF=0.0369409;AN=5008;NS=2504;DP=22726;EAS_AF=0.0903;AMR_AF=0.0086;AFR_AF=0.0008;EUR_AF=0.0487;SAS_AF=0.0389;AA=A|||;VT=SNP
7	72035296	rs7777994	T	C	100	PASS	AC=2293;AF=0.457867;AN=5008;NS=2504;DP=17017;EAS_AF=0.5675;AMR_AF=0.4308;AFR_AF=0.5461;EUR_AF=0.325;SAS_AF=0.3814;AA=T|||;VT=SNP
7	72036399	rs59174502	G	C	100	PASS	AC=1267;AF=0.252995;AN=5008;NS=2504;DP=19706;EAS_AF=0.5635;AMR_AF=0.2709;AFR_AF=0.0643;EUR_AF=0.1441;SAS_AF=0.2873;AA=G|||;VT=SNP
7	72038136	rs13240222	T	C	100	PASS	AC=1322;AF=0.263978;AN=5008;NS=2504;DP=17859;EAS_AF=0.5625;AMR_AF=0.2795;AFR_AF=0.1104;EUR_AF=0.1461;SAS_AF=0.274;AA=t|||;VT=SNP
7	72038188	rs13225871	C	T	100	PASS	AC=1349;AF=0.269369;AN=5008;NS=2504;DP=18528;EAS_AF=0.5625;AMR_AF=0.281;AFR_AF=0.1301;EUR_AF=0.1461;SAS_AF=0.274;AA=t|||;VT=SNP
7	72038595	rs6970153	T	G	100	PASS	AC=1600;AF=0.319489;AN=5008;NS=2504;DP=13416;EAS_AF=0.5625;AMR_AF=0.3098;AFR_AF=0.3048;EUR_AF=0.1461;SAS_AF=0.274;AA=G|||;VT=SNP
7	72038785	rs35114143	T	C	100	PASS	AC=1322;AF=0.263978;AN=5008;NS=2504;DP=16314;EAS_AF=0.5625;AMR_AF=0.2795;AFR_AF=0.1104;EUR_AF=0.1461;SAS_AF=0.274;AA=T|||;VT=SNP
7	72038925	rs36115109	A	G	100	PASS	AC=1198;AF=0.239217;AN=5008;NS=2504;DP=18107;EAS_AF=0.5625;AMR_AF=0.2695;AFR_AF=0.0234;EUR_AF=0.1441;SAS_AF=0.274;AA=A|||;VT=SNP
7	72041317	rs61567992	A	C	100	PASS	AC=1197;AF=0.239018;AN=5008;NS=2504;DP=18567;EAS_AF=0.5615;AMR_AF=0.2695;AFR_AF=0.0227;EUR_AF=0.1441;SAS_AF=0.2751;AA=.|||;VT=SNP
7	72041743	rs4513861	G	A	100	PASS	AC=653;AF=0.130391;AN=5008;NS=2504;DP=14918;EAS_AF=0.3145;AMR_AF=0.1643;AFR_AF=0.0159;EUR_AF=0.0577;SAS_AF=0.1462;AA=.|||;VT=SNP
7	72043041	rs4318932	C	A	100	PASS	AC=2600;AF=0.519169;AN=5008;NS=2504;DP=13472;EAS_AF=0.5575;AMR_AF=0.4496;AFR_AF=0.7738;EUR_AF=0.326;SAS_AF=0.3834;AA=.|||;VT=SNP
7	72043302	rs6976727	G	A	100	PASS	AC=65;AF=0.0129792;AN=5008;NS=2504;DP=15791;EAS_AF=0.003;AMR_AF=0.0144;AFR_AF=0.0136;EUR_AF=0.0199;SAS_AF=0.0143;AA=.|||;VT=SNP
7	72044463	rs35869044	C	A	100	PASS	AC=1186;AF=0.236821;AN=5008;NS=2504;DP=20630;EAS_AF=0.5516;AMR_AF=0.268;AFR_AF=0.0234;EUR_AF=0.1441;SAS_AF=0.274;AA=.|||;VT=SNP
7	72047877	rs4717049	T	C	100	PASS	AC=1245;AF=0.248602;AN=5008;NS=2504;DP=21324;EAS_AF=0.5516;AMR_AF=0.2738;AFR_AF=0.0643;EUR_AF=0.1441;SAS_AF=0.2751;AA=T|||;VT=SNP
7	72049300	rs9942627	C	G	100	PASS	AC=2594;AF=0.517971;AN=5008;NS=2504;DP=19134;EAS_AF=0.5556;AMR_AF=0.4524;AFR_AF=0.77;EUR_AF=0.326;SAS_AF=0.3824;AA=G|||;VT=SNP
7	72050175	rs7781040	A	G	100	PASS	AC=2596;AF=0.518371;AN=5008;NS=2504;DP=16786;EAS_AF=0.5575;AMR_AF=0.451;AFR_AF=0.77;EUR_AF=0.326;SAS_AF=0.3834;AA=G|||;VT=SNP
7	72052207	rs7791465	C	A	100	PASS	AC=944;AF=0.188498;AN=5008;NS=2504;DP=17417;EAS_AF=0.006;AMR_AF=0.1369;AFR_AF=0.4221;EUR_AF=0.1789;SAS_AF=0.1074;AA=C|||;VT=SNP
7	72052883	rs56239380	A	G	100	PASS	AC=2600;AF=0.519169;AN=5008;NS=2504;DP=19388;EAS_AF=0.5585;AMR_AF=0.451;AFR_AF=0.7723;EUR_AF=0.328;SAS_AF=0.3814;AA=G|||;VT=SNP
7	72054842	rs35511713	C	A	100	PASS	AC=1243;AF=0.248203;AN=5008;NS=2504;DP=19055;EAS_AF=0.5516;AMR_AF=0.2738;AFR_AF=0.0643;EUR_AF=0.1431;SAS_AF=0.274;AA=C|||;VT=SNP
7	72056776	rs55962801	C	G	100	PASS	AC=947;AF=0.189097;AN=5008;NS=2504;DP=16094;EAS_AF=0.006;AMR_AF=0.1369;AFR_AF=0.4228;EUR_AF=0.1809;SAS_AF=0.1074;AA=C|||;VT=SNP
7	72057028	rs59367931	G	A	100	PASS	AC=605;AF=0.120807;AN=5008;NS=2504;DP=12567;EAS_AF=0.3016;AMR_AF=0.1484;AFR_AF=0.0219;EUR_AF=0.0388;SAS_AF=0.1329;AA=G|||;VT=SNP
7	72058169	rs146802949	C	T	100	PASS	AC=1188;AF=0.23722;AN=5008;NS=2504;DP=17393;EAS_AF=0.5516;AMR_AF=0.2695;AFR_AF=0.0242;EUR_AF=0.1441;SAS_AF=0.274;AA=C|||;VT=SNP
7	72058631	rs78280992	C	A	100	PASS	AC=1243;AF=0.248203;AN=5008;NS=2504;DP=14128;EAS_AF=0.5506;AMR_AF=0.2723;AFR_AF=0.0651;EUR_AF=0.1431;SAS_AF=0.2751;AA=C|||;VT=SNP
7	72058711	rs78058471	G	A	100	PASS	AC=1307;AF=0.260982;AN=5008;NS=2504;DP=15034;EAS_AF=0.5486;AMR_AF=0.2795;AFR_AF=0.1104;EUR_AF=0.1451;SAS_AF=0.274;AA=G|||;VT=SNP
7	72059989	rs56072129	C	T	100	PASS	AC=946;AF=0.188898;AN=5008;NS=2504;DP=18599;EAS_AF=0.006;AMR_AF=0.1369;AFR_AF=0.4228;EUR_AF=0.1799;SAS_AF=0.1074;AA=C|||;VT=SNP
7	72060655	rs4371888	G	A	100	PASS	AC=1211;AF=0.241813;AN=5008;NS=2504;DP=17213;EAS_AF=0.5446;AMR_AF=0.2666;AFR_AF=0.0643;EUR_AF=0.1402;SAS_AF=0.2566;AA=G|||;VT=SNP
7	72061387	rs9638304	C	T	100	PASS	AC=1173;AF=0.234225;AN=5008;NS=2504;DP=16834;EAS_AF=0.5506;AMR_AF=0.268;AFR_AF=0.0234;EUR_AF=0.1421;SAS_AF=0.2638;AA=C|||;VT=SNP
7	72062678	rs72608543	T	C	100	PASS	AC=1197;AF=0.239018;AN=5008;NS=2504;DP=20624;EAS_AF=0.5367;AMR_AF=0.2666;AFR_AF=0.0613;EUR_AF=0.1412;SAS_AF=0.2536;AA=T|||;VT=SNP
7	72064799	rs68044527	T	A	100	PASS	AC=1231;AF=0.245807;AN=5008;NS=2504;DP=17039;EAS_AF=0.5506;AMR_AF=0.2723;AFR_AF=0.0643;EUR_AF=0.1431;SAS_AF=0.2638;AA=T|||;VT=SNP
7	72065836	rs4473912	G	T	100	PASS	AC=1223;AF=0.244209;AN=5008;NS=2504;DP=15166;EAS_AF=0.5486;AMR_AF=0.2709;AFR_AF=0.0643;EUR_AF=0.1431;SAS_AF=0.2587;AA=G|||;VT=SNP
7	72066591	rs77964684	C	T	100	PASS	AC=629;AF=0.125599;AN=5008;NS=2504;DP=18558;EAS_AF=0.3036;AMR_AF=0.1628;AFR_AF=0.0159;EUR_AF=0.0557;SAS_AF=0.136;AA=C|||;VT=SNP
7	72066893	rs4458744	C	T	100	PASS	AC=1231;AF=0.245807;AN=5008;NS=2504;DP=16280;EAS_AF=0.5506;AMR_AF=0.2723;AFR_AF=0.0643;EUR_AF=0.1431;SAS_AF=0.2638;AA=C|||;VT=SNP
7	72067121	rs4406290	T	C	100	PASS	AC=1299;AF=0.259385;AN=5008;NS=2504;DP=19114;EAS_AF=0.5516;AMR_AF=0.2781;AFR_AF=0.1104;EUR_AF=0.1451;SAS_AF=0.2638;AA=C|||;VT=SNP
7	72071175	rs3015869	T	C	100	PASS	AC=932;AF=0.186102;AN=5008;NS=2504;DP=17756;EAS_AF=0.4167;AMR_AF=0.1758;AFR_AF=0.0598;EUR_AF=0.0586;SAS_AF=0.2577;AA=T|||;VT=SNP
7	72071392	rs114901371	C	A	100	PASS	AC=141;AF=0.028155;AN=5008;NS=2504;DP=18087;EAS_AF=0.0079;AMR_AF=0.0403;AFR_AF=0.0136;EUR_AF=0.0577;SAS_AF=0.0297;AA=C|||;VT=SNP
7	72071544	rs59021835	A	C	100	PASS	AC=809;AF=0.161542;AN=5008;NS=2504;DP=17393;EAS_AF=0.002;AMR_AF=0.1801;AFR_AF=0.2542;EUR_AF=0.1899;SAS_AF=0.1585;AA=A|||;VT=SNP
7	72071603	rs34068285	G	A	100	PASS	AC=4161;AF=0.830871;AN=5008;NS=2504;DP=16239;EAS_AF=0.9633;AMR_AF=0.7839;AFR_AF=0.6672;EUR_AF=0.8926;SAS_AF=0.8855;AA=G|||;VT=SNP
7	72071682	rs4717663	A	C	100	PASS	AC=2872;AF=0.573482;AN=5008;NS=2504;DP=18126;EAS_AF=0.7688;AMR_AF=0.5504;AFR_AF=0.4818;EUR_AF=0.5149;SAS_AF=0.5726;AA=C|||;VT=SNP
7	72071762	rs3015877	G	A	100	PASS	AC=1235;AF=0.246605;AN=5008;NS=2504;DP=17864;EAS_AF=0.5546;AMR_AF=0.2752;AFR_AF=0.062;EUR_AF=0.1402;SAS_AF=0.2679;AA=G|||;VT=SNP
7	72072222	rs3015878	A	G	100	PASS	AC=1311;AF=0.261781;AN=5008;NS=2504;DP=14937;EAS_AF=0.5536;AMR_AF=0.2795;AFR_AF=0.1142;EUR_AF=0.1431;SAS_AF=0.2699;AA=G|||;VT=SNP
7	72072449	rs61488742	A	G	100	PASS	AC=941;AF=0.187899;AN=5008;NS=2504;DP=15576;EAS_AF=0.006;AMR_AF=0.1354;AFR_AF=0.4244;EUR_AF=0.1829;SAS_AF=0.0982;AA=A|||;VT=SNP
7	72073646	rs2960921	C	T	100	PASS	AC=1238;AF=0.247204;AN=5008;NS=2504;DP=19980;EAS_AF=0.5526;AMR_AF=0.2738;AFR_AF=0.0628;EUR_AF=0.1431;SAS_AF=0.2699;AA=c|||;VT=SNP
7	72076152	rs3015904	A	G	100	PASS	AC=1300;AF=0.259585;AN=5008;NS=2504;DP=23154;EAS_AF=0.5516;AMR_AF=0.2795;AFR_AF=0.1067;EUR_AF=0.1451;SAS_AF=0.2689;AA=A|||;VT=SNP
7	72077626	rs3015924	G	C	100	PASS	AC=2579;AF=0.514976;AN=5008;NS=2504;DP=17323;EAS_AF=0.5575;AMR_AF=0.4467;AFR_AF=0.77;EUR_AF=0.329;SAS_AF=0.3661;AA=C|||;VT=SNP
7	72077747	rs34782203	T	A	100	PASS	AC=1260;AF=0.251597;AN=5008;NS=2504;DP=16432;EAS_AF=0.5308;AMR_AF=0.2781;AFR_AF=0.09;EUR_AF=0.1431;SAS_AF=0.2751;AA=A|||;VT=SNP
7	72078486	rs3015933	G	A	100	PASS	AC=1238;AF=0.247204;AN=5008;NS=2504;DP=11169;EAS_AF=0.5526;AMR_AF=0.2738;AFR_AF=0.0628;EUR_AF=0.1431;SAS_AF=0.2699;AA=G|||;VT=SNP
7	72078834	rs3110827	T	C	100	PASS	AC=1238;AF=0.247204;AN=5008;NS=2504;DP=13998;EAS_AF=0.5526;AMR_AF=0.2738;AFR_AF=0.0628;EUR_AF=0.1431;SAS_AF=0.2699;AA=T|||;VT=SNP
7	72079472	rs2960977	A	G	100	PASS	AC=1341;AF=0.267772;AN=5008;NS=2504;DP=18086;EAS_AF=0.5526;AMR_AF=0.2939;AFR_AF=0.1286;EUR_AF=0.1451;SAS_AF=0.2699;AA=G|||;VT=SNP
7	72082397	rs2960929	A	G	100	PASS	AC=2603;AF=0.519768;AN=5008;NS=2504;DP=17920;EAS_AF=0.5585;AMR_AF=0.451;AFR_AF=0.7723;EUR_AF=0.335;SAS_AF=0.3773;AA=G|||;VT=SNP
7	72083747	rs2960920	G	A	100	PASS	AC=1238;AF=0.247204;AN=5008;NS=2504;DP=19461;EAS_AF=0.5526;AMR_AF=0.2738;AFR_AF=0.0628;EUR_AF=0.1431;SAS_AF=0.2699;AA=G|||;VT=SNP
7	72086119	rs1954708	A	G	100	PASS	AC=1365;AF=0.272564;AN=5008;NS=2504;DP=19732;EAS_AF=0.5536;AMR_AF=0.2983;AFR_AF=0.1392;EUR_AF=0.1471;SAS_AF=0.274;AA=G|||;VT=SNP
7	72087533	rs55949505	C	T	100	PASS	AC=1236;AF=0.246805;AN=5008;NS=2504;DP=22203;EAS_AF=0.005;AMR_AF=0.1527;AFR_AF=0.6415;EUR_AF=0.1819;SAS_AF=0.0961;AA=C|||;VT=SNP
7	72087631	rs3015875	G	T	100	PASS	AC=1320;AF=0.263578;AN=5008;NS=2504;DP=24382;EAS_AF=0.5536;AMR_AF=0.2839;AFR_AF=0.1112;EUR_AF=0.1521;SAS_AF=0.271;AA=T|||;VT=SNP
7	72087780	rs2960924	T	C	100	PASS	AC=1306;AF=0.260783;AN=5008;NS=2504;DP=25542;EAS_AF=0.5526;AMR_AF=0.2795;AFR_AF=0.1089;EUR_AF=0.1461;SAS_AF=0.2699;AA=C|||;VT=SNP
7	72088952	rs2960926	A	G	100	PASS	AC=1238;AF=0.247204;AN=5008;NS=2504;DP=14216;EAS_AF=0.5526;AMR_AF=0.2738;AFR_AF=0.0628;EUR_AF=0.1431;SAS_AF=0.2699;AA=A|||;VT=SNP
7	72089511	rs2960927	C	A	100	PASS	AC=2539;AF=0.506989;AN=5008;NS=2504;DP=16810;EAS_AF=0.5575;AMR_AF=0.4337;AFR_AF=0.7474;EUR_AF=0.328;SAS_AF=0.3661;AA=A|||;VT=SNP
7	72090341	rs3015876	C	T	100	PASS	AC=1578;AF=0.315096;AN=5008;NS=2504;DP=17728;EAS_AF=0.5526;AMR_AF=0.3084;AFR_AF=0.3003;EUR_AF=0.1451;SAS_AF=0.2699;AA=T|||;VT=SNP
7	72090580	rs3132429	G	A	100	PASS	AC=1179;AF=0.235423;AN=5008;NS=2504;DP=13140;EAS_AF=0.5506;AMR_AF=0.2695;AFR_AF=0.0227;EUR_AF=0.1441;SAS_AF=0.2679;AA=-|||;VT=SNP
7	72090582	rs3132430	G	A	100	PASS	AC=1179;AF=0.235423;AN=5008;NS=2504;DP=13199;EAS_AF=0.5506;AMR_AF=0.2695;AFR_AF=0.0227;EUR_AF=0.1441;SAS_AF=0.2679;AA=-|||;VT=SNP
7	72091046	rs2687032	G	A	100	PASS	AC=1291;AF=0.257788;AN=5008;NS=2504;DP=16355;EAS_AF=0.5417;AMR_AF=0.2709;AFR_AF=0.1029;EUR_AF=0.1551;SAS_AF=0.271;AA=G|||;VT=SNP
7	72091644	rs2960930	T	A	100	PASS	AC=1418;AF=0.283147;AN=5008;NS=2504;DP=19404;EAS_AF=0.5536;AMR_AF=0.2997;AFR_AF=0.1831;EUR_AF=0.1451;SAS_AF=0.2699;AA=T|||;VT=SNP
7	72092984	rs11981144	G	C	100	PASS	AC=934;AF=0.186502;AN=5008;NS=2504;DP=16752;EAS_AF=0.006;AMR_AF=0.134;AFR_AF=0.4221;EUR_AF=0.1819;SAS_AF=0.0961;AA=G|||;VT=SNP
7	72094075	rs2298399	C	A	100	PASS	AC=1404;AF=0.280351;AN=5008;NS=2504;DP=23396;EAS_AF=0.5526;AMR_AF=0.2867;AFR_AF=0.18;EUR_AF=0.1431;SAS_AF=0.272;AA=C|||;VT=SNP
7	72095220	rs2960935	T	C	100	PASS	AC=2584;AF=0.515974;AN=5008;NS=2504;DP=16728;EAS_AF=0.5615;AMR_AF=0.4496;AFR_AF=0.7693;EUR_AF=0.329;SAS_AF=0.3661;AA=C|||;VT=SNP
7	72096781	rs3015879	C	G	100	PASS	AC=2582;AF=0.515575;AN=5008;NS=2504;DP=13217;EAS_AF=0.5595;AMR_AF=0.4496;AFR_AF=0.7693;EUR_AF=0.329;SAS_AF=0.3661;AA=G|||;VT=SNP
7	72099784	rs113776112	T	C	100	PASS	AC=934;AF=0.186502;AN=5008;NS=2504;DP=22348;EAS_AF=0.006;AMR_AF=0.134;AFR_AF=0.4221;EUR_AF=0.1819;SAS_AF=0.0961;AA=T|||;VT=SNP
7	72104815	rs3015886	T	C	100	PASS	AC=2570;AF=0.513179;AN=5008;NS=2504;DP=11972;EAS_AF=0.5546;AMR_AF=0.4496;AFR_AF=0.7693;EUR_AF=0.326;SAS_AF=0.362;AA=C|||;VT=SNP
7	72107215	rs3015888	C	T	100	PASS	AC=1181;AF=0.235823;AN=5008;NS=2504;DP=21205;EAS_AF=0.5476;AMR_AF=0.2738;AFR_AF=0.0219;EUR_AF=0.1431;SAS_AF=0.272;AA=C|||;VT=SNP
7	72108227	rs3132431	T	C	100	PASS	AC=1182;AF=0.236022;AN=5008;NS=2504;DP=14877;EAS_AF=0.5486;AMR_AF=0.2738;AFR_AF=0.0219;EUR_AF=0.1431;SAS_AF=0.272;AA=T|||;VT=SNP
7	72108746	rs2960988	T	C	100	PASS	AC=1646;AF=0.328674;AN=5008;NS=2504;DP=14978;EAS_AF=0.5476;AMR_AF=0.317;AFR_AF=0.3487;EUR_AF=0.1461;SAS_AF=0.272;AA=C|||;VT=SNP
7	72109633	rs3110839	G	A	100	PASS	AC=1397;AF=0.278954;AN=5008;NS=2504;DP=15457;EAS_AF=0.5476;AMR_AF=0.2882;AFR_AF=0.1778;EUR_AF=0.1431;SAS_AF=0.272;AA=G|||;VT=SNP
7	72110856	rs3015890	C	T	100	PASS	AC=2567;AF=0.51258;AN=5008;NS=2504;DP=11824;EAS_AF=0.5526;AMR_AF=0.4496;AFR_AF=0.7708;EUR_AF=0.325;SAS_AF=0.3599;AA=T|||;VT=SNP
7	72110867	rs2960987	C	T	100	PASS	AC=2564;AF=0.511981;AN=5008;NS=2504;DP=11582;EAS_AF=0.5516;AMR_AF=0.4496;AFR_AF=0.7693;EUR_AF=0.325;SAS_AF=0.3599;AA=T|||;VT=SNP
7	72112795	rs2960986	G	A	100	PASS	AC=1187;AF=0.237021;AN=5008;NS=2504;DP=18266;EAS_AF=0.5526;AMR_AF=0.2738;AFR_AF=0.0227;EUR_AF=0.1431;SAS_AF=0.272;AA=g|||;VT=SNP
7	72112977	rs2960985	A	G	100	PASS	AC=1990;AF=0.397364;AN=5008;NS=2504;DP=16511;EAS_AF=0.5526;AMR_AF=0.379;AFR_AF=0.4554;EUR_AF=0.2664;SAS_AF=0.3067;AA=G|||;VT=SNP
7	72115368	rs11761171	A	G	100	PASS	AC=911;AF=0.181909;AN=5008;NS=2504;DP=17087;EAS_AF=0.006;AMR_AF=0.1326;AFR_AF=0.4092;EUR_AF=0.1799;SAS_AF=0.093;AA=A|||;VT=SNP
7	72118452	rs3132432	C	T	100	PASS	AC=1192;AF=0.238019;AN=5008;NS=2504;DP=11784;EAS_AF=0.5526;AMR_AF=0.2738;AFR_AF=0.0242;EUR_AF=0.1441;SAS_AF=0.274;AA=C|||;VT=SNP
7	72120841	rs3015892	C	T	100	PASS	AC=1412;AF=0.281949;AN=5008;NS=2504;DP=19147;EAS_AF=0.5526;AMR_AF=0.2882;AFR_AF=0.1838;EUR_AF=0.1441;SAS_AF=0.273;AA=C|||;VT=SNP
7	72122218	rs3015894	C	A	100	PASS	AC=2575;AF=0.514177;AN=5008;NS=2504;DP=15460;EAS_AF=0.5585;AMR_AF=0.4481;AFR_AF=0.7708;EUR_AF=0.326;SAS_AF=0.362;AA=A|||;VT=SNP
7	72122939	rs2844177	C	T	100	PASS	AC=1512;AF=0.301917;AN=5008;NS=2504;DP=18464;EAS_AF=0.5526;AMR_AF=0.2954;AFR_AF=0.2428;EUR_AF=0.159;SAS_AF=0.2751;AA=C|||;VT=SNP
7	72123787	rs2960907	T	C	100	PASS	AC=2582;AF=0.515575;AN=5008;NS=2504;DP=16293;EAS_AF=0.5546;AMR_AF=0.451;AFR_AF=0.7708;EUR_AF=0.327;SAS_AF=0.3701;AA=C|||;VT=SNP
7	72123839	rs3015897	G	T	100	PASS	AC=1341;AF=0.267772;AN=5008;NS=2504;DP=16199;EAS_AF=0.5486;AMR_AF=0.2853;AFR_AF=0.1233;EUR_AF=0.1581;SAS_AF=0.274;AA=G|||;VT=SNP
7	72125991	rs2960908	A	G	100	PASS	AC=2224;AF=0.444089;AN=5008;NS=2504;DP=16997;EAS_AF=0.4415;AMR_AF=0.3775;AFR_AF=0.6324;EUR_AF=0.326;SAS_AF=0.3609;AA=G|||;VT=SNP
7	72126002	rs3015898	T	C	100	PASS	AC=2233;AF=0.445887;AN=5008;NS=2504;DP=17248;EAS_AF=0.4415;AMR_AF=0.3775;AFR_AF=0.6399;EUR_AF=0.326;SAS_AF=0.3599;AA=C|||;VT=SNP
7	72126052	rs1954712	G	A	100	PASS	AC=656;AF=0.13099;AN=5008;NS=2504;DP=16225;EAS_AF=0.3165;AMR_AF=0.1571;AFR_AF=0.0484;EUR_AF=0.0398;SAS_AF=0.1268;AA=G|||;VT=SNP
7	72126231	rs55891215	T	G	100	PASS	AC=977;AF=0.195088;AN=5008;NS=2504;DP=16862;EAS_AF=0.1706;AMR_AF=0.1282;AFR_AF=0.3449;EUR_AF=0.1292;SAS_AF=0.1329;AA=T|||;VT=SNP
7	72128091	rs111921709	T	G	100	PASS	AC=759;AF=0.151558;AN=5008;NS=2504;DP=13715;EAS_AF=0.2312;AMR_AF=0.1441;AFR_AF=0.1203;EUR_AF=0.1213;SAS_AF=0.1483;AA=T|||;VT=SNP
7	72128179	rs73372869	G	T	100	PASS	AC=849;AF=0.169529;AN=5008;NS=2504;DP=11452;EAS_AF=0.2312;AMR_AF=0.1484;AFR_AF=0.1861;EUR_AF=0.1213;SAS_AF=0.1483;AA=G|||;VT=SNP
7	72129113	rs71553261	C	T	100	PASS	AC=656;AF=0.13099;AN=5008;NS=2504;DP=15499;EAS_AF=0.3175;AMR_AF=0.1571;AFR_AF=0.0477;EUR_AF=0.0398;SAS_AF=0.1268;AA=C|||;VT=SNP
7	72129355	rs6966399	G	A	100	PASS	AC=897;AF=0.179113;AN=5008;NS=2504;DP=20332;EAS_AF=0.2312;AMR_AF=0.1383;AFR_AF=0.2269;EUR_AF=0.1223;SAS_AF=0.1483;AA=G|||;VT=SNP
7	72130213	rs1892751	T	C	100	PASS	AC=2656;AF=0.530351;AN=5008;NS=2504;DP=22786;EAS_AF=0.5565;AMR_AF=0.4683;AFR_AF=0.7746;EUR_AF=0.3539;SAS_AF=0.3988;AA=C|||;VT=SNP
7	72132428	rs28691018	A	G	100	PASS	AC=2573;AF=0.513778;AN=5008;NS=2504;DP=18091;EAS_AF=0.5546;AMR_AF=0.4496;AFR_AF=0.7663;EUR_AF=0.328;SAS_AF=0.3671;AA=G|||;VT=SNP
7	72132850	rs3132433	G	A	100	PASS	AC=1650;AF=0.329473;AN=5008;NS=2504;DP=18798;EAS_AF=0.5486;AMR_AF=0.317;AFR_AF=0.3366;EUR_AF=0.162;SAS_AF=0.2751;AA=A|||;VT=SNP
7	72133494	rs4380805	T	C	100	PASS	AC=767;AF=0.153155;AN=5008;NS=2504;DP=19220;EAS_AF=0.2312;AMR_AF=0.1441;AFR_AF=0.1263;EUR_AF=0.1213;SAS_AF=0.1483;AA=T|||;VT=SNP
7	72135195	rs7812095	T	C	100	PASS	AC=767;AF=0.153155;AN=5008;NS=2504;DP=16727;EAS_AF=0.2312;AMR_AF=0.1441;AFR_AF=0.1263;EUR_AF=0.1213;SAS_AF=0.1483;AA=T|||;VT=SNP
7	72135320	rs3015905	G	C	100	PASS	AC=1649;AF=0.329273;AN=5008;NS=2504;DP=16082;EAS_AF=0.5486;AMR_AF=0.3156;AFR_AF=0.3366;EUR_AF=0.162;SAS_AF=0.2751;AA=C|||;VT=SNP
7	72135527	rs3015906	A	G	100	PASS	AC=1605;AF=0.320487;AN=5008;NS=2504;DP=20136;EAS_AF=0.5486;AMR_AF=0.3112;AFR_AF=0.3056;EUR_AF=0.162;SAS_AF=0.2751;AA=G|||;VT=SNP
7	72135622	rs3015907	C	T	100	PASS	AC=1650;AF=0.329473;AN=5008;NS=2504;DP=18113;EAS_AF=0.5496;AMR_AF=0.3156;AFR_AF=0.3366;EUR_AF=0.162;SAS_AF=0.2751;AA=T|||;VT=SNP
7	72138661	rs149302413	T	C	100	PASS	AC=669;AF=0.133586;AN=5008;NS=2504;DP=19907;EAS_AF=0.3214;AMR_AF=0.1571;AFR_AF=0.0552;EUR_AF=0.0398;SAS_AF=0.1258;AA=T|||;VT=SNP
7	72138841	rs7785980	C	A	100	PASS	AC=965;AF=0.192692;AN=5008;NS=2504;DP=16684;EAS_AF=0.006;AMR_AF=0.134;AFR_AF=0.4531;EUR_AF=0.1839;SAS_AF=0.0838;AA=C|||;VT=SNP
7	72139093	rs7786339	C	T	100	PASS	AC=939;AF=0.1875;AN=5008;NS=2504;DP=16708;EAS_AF=0.006;AMR_AF=0.1326;AFR_AF=0.4342;EUR_AF=0.1839;SAS_AF=0.0838;AA=C|||;VT=SNP
7	72139570	rs3015914	G	A	100	PASS	AC=636;AF=0.126997;AN=5008;NS=2504;DP=17091;EAS_AF=0.3194;AMR_AF=0.1571;AFR_AF=0.0318;EUR_AF=0.0398;SAS_AF=0.1258;AA=G|||;VT=SNP
7	72140498	rs2961005	C	T	100	PASS	AC=1599;AF=0.319289;AN=5008;NS=2504;DP=11714;EAS_AF=0.5506;AMR_AF=0.3127;AFR_AF=0.298;EUR_AF=0.164;SAS_AF=0.274;AA=T|||;VT=SNP
7	72141253	rs112267548	C	T	100	PASS	AC=743;AF=0.148363;AN=5008;NS=2504;DP=20952;EAS_AF=0.006;AMR_AF=0.121;AFR_AF=0.292;EUR_AF=0.1839;SAS_AF=0.0838;AA=C|||;VT=SNP
7	72143825	rs117295011	C	T	100	PASS	AC=451;AF=0.0900559;AN=5008;NS=2504;DP=18131;EAS_AF=0.2292;AMR_AF=0.0879;AFR_AF=0;EUR_AF=0.0129;SAS_AF=0.1493;AA=C|||;VT=SNP
7	72144483	rs3015917	C	A	100	PASS	AC=1598;AF=0.319089;AN=5008;NS=2504;DP=19542;EAS_AF=0.5506;AMR_AF=0.3127;AFR_AF=0.2988;EUR_AF=0.162;SAS_AF=0.274;AA=A|||;VT=SNP
7	72145274	rs2960944	C	T	100	PASS	AC=1517;AF=0.302915;AN=5008;NS=2504;DP=19659;EAS_AF=0.5506;AMR_AF=0.3069;AFR_AF=0.2405;EUR_AF=0.162;SAS_AF=0.274;AA=C|||;VT=SNP
7	72145345	rs3015919	G	A	100	PASS	AC=1516;AF=0.302716;AN=5008;NS=2504;DP=21321;EAS_AF=0.5506;AMR_AF=0.3055;AFR_AF=0.2405;EUR_AF=0.162;SAS_AF=0.274;AA=G|||;VT=SNP
7	72147159	rs113321205	G	A	100	PASS	AC=309;AF=0.0617013;AN=5008;NS=2504;DP=16323;EAS_AF=0.1161;AMR_AF=0.1023;AFR_AF=0.0038;EUR_AF=0.0994;SAS_AF=0.0164;AA=G|||;VT=SNP
7	72147570	rs2960946	G	A	100	PASS	AC=2387;AF=0.476637;AN=5008;NS=2504;DP=18441;EAS_AF=0.5565;AMR_AF=0.4337;AFR_AF=0.6256;EUR_AF=0.3459;SAS_AF=0.3579;AA=A|||;VT=SNP
7	72148136	rs2960947	A	G	100	PASS	AC=1478;AF=0.295128;AN=5008;NS=2504;DP=20319;EAS_AF=0.5506;AMR_AF=0.304;AFR_AF=0.2133;EUR_AF=0.161;SAS_AF=0.274;AA=A|||;VT=SNP
7	72150034	rs2154646	A	G	100	PASS	AC=1598;AF=0.319089;AN=5008;NS=2504;DP=16693;EAS_AF=0.5506;AMR_AF=0.3127;AFR_AF=0.2988;EUR_AF=0.162;SAS_AF=0.274;AA=A|||;VT=SNP
7	72151818	rs4128101	G	A	100	PASS	AC=1456;AF=0.290735;AN=5008;NS=2504;DP=20239;EAS_AF=0.5486;AMR_AF=0.2896;AFR_AF=0.2065;EUR_AF=0.161;SAS_AF=0.273;AA=G|||;VT=SNP
7	72152869	rs3110842	C	A	100	PASS	AC=1470;AF=0.29353;AN=5008;NS=2504;DP=11374;EAS_AF=0.5516;AMR_AF=0.2911;AFR_AF=0.2133;EUR_AF=0.161;SAS_AF=0.274;AA=C|||;VT=SNP
7	72153579	rs3015931	G	T	100	PASS	AC=636;AF=0.126997;AN=5008;NS=2504;DP=20314;EAS_AF=0.3175;AMR_AF=0.1571;AFR_AF=0.0333;EUR_AF=0.0398;SAS_AF=0.1258;AA=G|||;VT=SNP
7	72154605	rs7800425	A	G	100	PASS	AC=739;AF=0.147564;AN=5008;NS=2504;DP=21409;EAS_AF=0.2351;AMR_AF=0.1412;AFR_AF=0.1036;EUR_AF=0.1213;SAS_AF=0.1483;AA=A|||;VT=SNP
7	72158241	rs2960960	G	C	100	PASS	AC=1487;AF=0.296925;AN=5008;NS=2504;DP=22185;EAS_AF=0.5417;AMR_AF=0.3055;AFR_AF=0.2269;EUR_AF=0.164;SAS_AF=0.2699;AA=G|||;VT=SNP
7	72162224	rs3015934	C	G	100	PASS	AC=1510;AF=0.301518;AN=5008;NS=2504;DP=18720;EAS_AF=0.5516;AMR_AF=0.3069;AFR_AF=0.2345;EUR_AF=0.161;SAS_AF=0.2751;AA=C|||;VT=SNP
7	72162261	rs3015935	A	T	100	PASS	AC=1471;AF=0.29373;AN=5008;NS=2504;DP=19094;EAS_AF=0.5516;AMR_AF=0.304;AFR_AF=0.2073;EUR_AF=0.16;SAS_AF=0.2751;AA=A|||;VT=SNP
7	72163486	rs3015936	A	G	100	PASS	AC=2569;AF=0.512979;AN=5008;NS=2504;DP=17844;EAS_AF=0.5565;AMR_AF=0.4481;AFR_AF=0.7632;EUR_AF=0.3419;SAS_AF=0.3517;AA=G|||;VT=SNP
7	72163853	rs3015937	C	G	100	PASS	AC=1592;AF=0.317891;AN=5008;NS=2504;DP=19343;EAS_AF=0.5516;AMR_AF=0.3141;AFR_AF=0.292;EUR_AF=0.162;SAS_AF=0.2751;AA=G|||;VT=SNP
7	72164899	rs3015938	C	T	100	PASS	AC=634;AF=0.126597;AN=5008;NS=2504;DP=14874;EAS_AF=0.3165;AMR_AF=0.1571;AFR_AF=0.0325;EUR_AF=0.0398;SAS_AF=0.1258;AA=C|||;VT=SNP
7	72166027	rs2960964	G	A	100	PASS	AC=1477;AF=0.294928;AN=5008;NS=2504;DP=16174;EAS_AF=0.5317;AMR_AF=0.2911;AFR_AF=0.2337;EUR_AF=0.161;SAS_AF=0.274;AA=G|||;VT=SNP
7	72166323	rs2960965	T	C	100	PASS	AC=1591;AF=0.317692;AN=5008;NS=2504;DP=19633;EAS_AF=0.5516;AMR_AF=0.3127;AFR_AF=0.292;EUR_AF=0.162;SAS_AF=0.2751;AA=C|||;VT=SNP
7	72166518	rs2960966	T	C	100	PASS	AC=1591;AF=0.317692;AN=5008;NS=2504;DP=18308;EAS_AF=0.5516;AMR_AF=0.3127;AFR_AF=0.292;EUR_AF=0.162;SAS_AF=0.2751;AA=c|||;VT=SNP
7	72166756	rs2960967	G	A	100	PASS	AC=1587;AF=0.316893;AN=5008;NS=2504;DP=19528;EAS_AF=0.5516;AMR_AF=0.3127;AFR_AF=0.289;EUR_AF=0.162;SAS_AF=0.2751;AA=A|||;VT=SNP
7	72166876	rs3015939	G	A	100	PASS	AC=634;AF=0.126597;AN=5008;NS=2504;DP=18051;EAS_AF=0.3165;AMR_AF=0.1571;AFR_AF=0.0325;EUR_AF=0.0398;SAS_AF=0.1258;AA=G|||;VT=SNP
7	72167341	rs2960968	C	T	100	PASS	AC=1502;AF=0.29992;AN=5008;NS=2504;DP=17491;EAS_AF=0.5516;AMR_AF=0.2939;AFR_AF=0.2345;EUR_AF=0.162;SAS_AF=0.2751;AA=C|||;VT=SNP
7	72167597	rs2960969	G	A	100	PASS	AC=1502;AF=0.29992;AN=5008;NS=2504;DP=14067;EAS_AF=0.5516;AMR_AF=0.2939;AFR_AF=0.2345;EUR_AF=0.162;SAS_AF=0.2751;AA=G|||;VT=SNP
7	72168129	rs2960971	T	C	100	PASS	AC=1590;AF=0.317492;AN=5008;NS=2504;DP=8737;EAS_AF=0.5516;AMR_AF=0.3127;AFR_AF=0.292;EUR_AF=0.162;SAS_AF=0.274;AA=C|||;VT=SNP
7	72168258	rs3015941	A	G	100	PASS	AC=1590;AF=0.317492;AN=5008;NS=2504;DP=9511;EAS_AF=0.5516;AMR_AF=0.3127;AFR_AF=0.292;EUR_AF=0.162;SAS_AF=0.274;AA=G|||;VT=SNP
7	72169613	rs3015843	C	T	100	PASS	AC=635;AF=0.126797;AN=5008;NS=2504;DP=18060;EAS_AF=0.3165;AMR_AF=0.1571;AFR_AF=0.0348;EUR_AF=0.0398;SAS_AF=0.1237;AA=C|||;VT=SNP
7	72172185	rs73135161	T	C	100	PASS	AC=309;AF=0.0617013;AN=5008;NS=2504;DP=18672;EAS_AF=0.1161;AMR_AF=0.1023;AFR_AF=0.0038;EUR_AF=0.0994;SAS_AF=0.0164;AA=T|||;VT=SNP
7	72172385	rs2022928	A	T	100	PASS	AC=1504;AF=0.300319;AN=5008;NS=2504;DP=19525;EAS_AF=0.5516;AMR_AF=0.3055;AFR_AF=0.2315;EUR_AF=0.161;SAS_AF=0.274;AA=t|||;VT=SNP
7	72173704	rs3015844	A	G	100	PASS	AC=1590;AF=0.317492;AN=5008;NS=2504;DP=18322;EAS_AF=0.5516;AMR_AF=0.3127;AFR_AF=0.292;EUR_AF=0.162;SAS_AF=0.274;AA=a|||;VT=SNP
7	72175546	rs3132426	A	G	100	PASS	AC=1586;AF=0.316693;AN=5008;NS=2504;DP=17913;EAS_AF=0.5516;AMR_AF=0.3127;AFR_AF=0.289;EUR_AF=0.162;SAS_AF=0.274;AA=G|||;VT=SNP
7	72176724	rs3015845	G	A	100	PASS	AC=590;AF=0.117812;AN=5008;NS=2504;DP=13661;EAS_AF=0.3165;AMR_AF=0.1542;AFR_AF=0.0038;EUR_AF=0.0378;SAS_AF=0.1237;AA=G|||;VT=SNP
7	72178756	rs146095374	C	A	100	PASS	AC=632;AF=0.126198;AN=5008;NS=2504;DP=21772;EAS_AF=0.3165;AMR_AF=0.1571;AFR_AF=0.0325;EUR_AF=0.0398;SAS_AF=0.1237;AA=C|||;VT=SNP;EX_TARGET
7	72179767	rs75229506	C	T	100	PASS	AC=635;AF=0.126797;AN=5008;NS=2504;DP=16654;EAS_AF=0.3165;AMR_AF=0.1571;AFR_AF=0.0333;EUR_AF=0.0398;SAS_AF=0.1258;AA=C|||;VT=SNP
7	72179833	rs113212691	C	T	100	PASS	AC=722;AF=0.144169;AN=5008;NS=2504;DP=17860;EAS_AF=0.2351;AMR_AF=0.1282;AFR_AF=0.0968;EUR_AF=0.1213;SAS_AF=0.1493;AA=C|||;VT=SNP
7	72181119	rs2154642	A	T	100	PASS	AC=1589;AF=0.317292;AN=5008;NS=2504;DP=16647;EAS_AF=0.5516;AMR_AF=0.3127;AFR_AF=0.2905;EUR_AF=0.163;SAS_AF=0.274;AA=T|||;VT=SNP
7	72181984	rs3132428	C	T	100	PASS	AC=1461;AF=0.291733;AN=5008;NS=2504;DP=15997;EAS_AF=0.5516;AMR_AF=0.2896;AFR_AF=0.2065;EUR_AF=0.161;SAS_AF=0.2751;AA=C|||;VT=SNP
7	72182668	rs58405614	C	T	100	PASS	AC=1888;AF=0.376997;AN=5008;NS=2504;DP=18939;EAS_AF=0.5565;AMR_AF=0.353;AFR_AF=0.4047;EUR_AF=0.2346;SAS_AF=0.318;AA=C|||;VT=SNP
7	72182765	rs3015846	G	A	100	PASS	AC=1929;AF=0.385184;AN=5008;NS=2504;DP=20794;EAS_AF=0.5565;AMR_AF=0.3674;AFR_AF=0.4274;EUR_AF=0.2346;SAS_AF=0.319;AA=A|||;VT=SNP
7	72183440	rs2844072	A	G	100	PASS	AC=1875;AF=0.374401;AN=5008;NS=2504;DP=19592;EAS_AF=0.5565;AMR_AF=0.353;AFR_AF=0.3941;EUR_AF=0.2346;SAS_AF=0.319;AA=A|||;VT=SNP
7	72184102	rs3015847	C	A	100	PASS	AC=2563;AF=0.511781;AN=5008;NS=2504;DP=15049;EAS_AF=0.5565;AMR_AF=0.4467;AFR_AF=0.7625;EUR_AF=0.337;SAS_AF=0.3528;AA=A|||;VT=SNP
7	72187256	rs2961007	T	C	100	PASS	AC=2006;AF=0.400559;AN=5008;NS=2504;DP=17934;EAS_AF=0.5605;AMR_AF=0.3732;AFR_AF=0.466;EUR_AF=0.2376;SAS_AF=0.3344;AA=C|||;VT=SNP
7	72187273	rs2961008	T	G	100	PASS	AC=1725;AF=0.344449;AN=5008;NS=2504;DP=18471;EAS_AF=0.4444;AMR_AF=0.2378;AFR_AF=0.4387;EUR_AF=0.2296;SAS_AF=0.3078;AA=T|||;VT=SNP
7	72187987	rs56412438	G	A	100	PASS	AC=1109;AF=0.221446;AN=5008;NS=2504;DP=11156;EAS_AF=0.2401;AMR_AF=0.1888;AFR_AF=0.2678;EUR_AF=0.1938;SAS_AF=0.1912;AA=.|||;VT=SNP
7	72188483	rs7804668	G	A	100	PASS	AC=1156;AF=0.230831;AN=5008;NS=2504;DP=15395;EAS_AF=0.2391;AMR_AF=0.1931;AFR_AF=0.3026;EUR_AF=0.1938;SAS_AF=0.1902;AA=.|||;VT=SNP
7	72188682	rs3015848	A	T	100	PASS	AC=1976;AF=0.394569;AN=5008;NS=2504;DP=16415;EAS_AF=0.5565;AMR_AF=0.3718;AFR_AF=0.4622;EUR_AF=0.2346;SAS_AF=0.317;AA=.|||;VT=SNP
7	72190246	rs56289895	T	G	100	PASS	AC=1136;AF=0.226837;AN=5008;NS=2504;DP=19939;EAS_AF=0.2391;AMR_AF=0.1916;AFR_AF=0.2874;EUR_AF=0.1938;SAS_AF=0.1912;AA=.|||;VT=SNP
7	72190917	rs2961003	C	G	100	PASS	AC=1937;AF=0.386781;AN=5008;NS=2504;DP=21359;EAS_AF=0.5565;AMR_AF=0.3573;AFR_AF=0.4402;EUR_AF=0.2346;SAS_AF=0.317;AA=.|||;VT=SNP
7	72191489	rs3015856	T	C	100	PASS	AC=1976;AF=0.394569;AN=5008;NS=2504;DP=12744;EAS_AF=0.5565;AMR_AF=0.3718;AFR_AF=0.4622;EUR_AF=0.2346;SAS_AF=0.317;AA=.|||;VT=SNP
7	72192924	rs3015857	A	G	100	PASS	AC=1937;AF=0.386781;AN=5008;NS=2504;DP=16162;EAS_AF=0.5565;AMR_AF=0.3573;AFR_AF=0.4402;EUR_AF=0.2346;SAS_AF=0.317;AA=.|||;VT=SNP
7	72193864	rs3015858	T	C	100	PASS	AC=1937;AF=0.386781;AN=5008;NS=2504;DP=19065;EAS_AF=0.5565;AMR_AF=0.3573;AFR_AF=0.4402;EUR_AF=0.2346;SAS_AF=0.317;AA=.|||;VT=SNP
7	72193867	rs117110249	C	A	100	PASS	AC=310;AF=0.061901;AN=5008;NS=2504;DP=19125;EAS_AF=0.1171;AMR_AF=0.1023;AFR_AF=0.0038;EUR_AF=0.0994;SAS_AF=0.0164;AA=.|||;VT=SNP
7	72193868	rs2960999	G	A	100	PASS	AC=1937;AF=0.386781;AN=5008;NS=2504;DP=19187;EAS_AF=0.5565;AMR_AF=0.3573;AFR_AF=0.4402;EUR_AF=0.2346;SAS_AF=0.317;AA=.|||;VT=SNP
7	72194161	rs2960998	G	A	100	PASS	AC=1937;AF=0.386781;AN=5008;NS=2504;DP=23001;EAS_AF=0.5565;AMR_AF=0.3573;AFR_AF=0.4402;EUR_AF=0.2346;SAS_AF=0.317;AA=.|||;VT=SNP
7	72194682	rs3015859	T	C	100	PASS	AC=1937;AF=0.386781;AN=5008;NS=2504;DP=19310;EAS_AF=0.5565;AMR_AF=0.3573;AFR_AF=0.4402;EUR_AF=0.2346;SAS_AF=0.317;AA=.|||;VT=SNP
7	72194988	rs2960997	A	G	100	PASS	AC=1939;AF=0.387181;AN=5008;NS=2504;DP=20348;EAS_AF=0.5565;AMR_AF=0.3573;AFR_AF=0.4402;EUR_AF=0.2346;SAS_AF=0.319;AA=.|||;VT=SNP
7	72195182	rs2960996	A	G	100	PASS	AC=1938;AF=0.386981;AN=5008;NS=2504;DP=20318;EAS_AF=0.5565;AMR_AF=0.3573;AFR_AF=0.4402;EUR_AF=0.2356;SAS_AF=0.317;AA=.|||;VT=SNP
7	72196315	rs3015861	T	A	100	PASS	AC=1937;AF=0.386781;AN=5008;NS=2504;DP=15122;EAS_AF=0.5565;AMR_AF=0.3573;AFR_AF=0.4402;EUR_AF=0.2346;SAS_AF=0.317;AA=.|||;VT=SNP
7	72196650	rs56176828	G	A	100	PASS	AC=1135;AF=0.226637;AN=5008;NS=2504;DP=19072;EAS_AF=0.2391;AMR_AF=0.1916;AFR_AF=0.2874;EUR_AF=0.1938;SAS_AF=0.1902;AA=.|||;VT=SNP
7	72196736	rs3015862	T	C	100	PASS	AC=1934;AF=0.386182;AN=5008;NS=2504;DP=15639;EAS_AF=0.5546;AMR_AF=0.3588;AFR_AF=0.4395;EUR_AF=0.2346;SAS_AF=0.316;AA=.|||;VT=SNP
7	72196737	rs3015863	G	A	100	PASS	AC=1934;AF=0.386182;AN=5008;NS=2504;DP=15728;EAS_AF=0.5546;AMR_AF=0.3588;AFR_AF=0.4395;EUR_AF=0.2346;SAS_AF=0.316;AA=.|||;VT=SNP
7	72196999	rs66954605	G	A	100	PASS	AC=1107;AF=0.221046;AN=5008;NS=2504;DP=20588;EAS_AF=0.2391;AMR_AF=0.1888;AFR_AF=0.267;EUR_AF=0.1938;SAS_AF=0.1912;AA=.|||;VT=SNP
7	72197242	rs3015866	C	G	100	PASS	AC=1938;AF=0.386981;AN=5008;NS=2504;DP=17705;EAS_AF=0.5565;AMR_AF=0.3588;AFR_AF=0.4402;EUR_AF=0.2346;SAS_AF=0.317;AA=.|||;VT=SNP
7	72197244	rs2960995	C	A	100	PASS	AC=1938;AF=0.386981;AN=5008;NS=2504;DP=17669;EAS_AF=0.5565;AMR_AF=0.3588;AFR_AF=0.4402;EUR_AF=0.2346;SAS_AF=0.317;AA=.|||;VT=SNP
7	72198339	rs67213520	A	G	100	PASS	AC=1937;AF=0.386781;AN=5008;NS=2504;DP=16547;EAS_AF=0.5565;AMR_AF=0.3573;AFR_AF=0.4402;EUR_AF=0.2346;SAS_AF=0.317;AA=.|||;VT=SNP
7	72198567	rs78684371	C	G	100	PASS	AC=1937;AF=0.386781;AN=5008;NS=2504;DP=17137;EAS_AF=0.5565;AMR_AF=0.3573;AFR_AF=0.4402;EUR_AF=0.2346;SAS_AF=0.317;AA=.|||;VT=SNP
7	72199310	rs55661568	A	G	100	PASS	AC=1936;AF=0.386581;AN=5008;NS=2504;DP=17308;EAS_AF=0.5556;AMR_AF=0.3573;AFR_AF=0.4402;EUR_AF=0.2346;SAS_AF=0.317;AA=.|||;VT=SNP
7	72200863	rs7806584	A	G	100	PASS	AC=1936;AF=0.386581;AN=5008;NS=2504;DP=16763;EAS_AF=0.5556;AMR_AF=0.3573;AFR_AF=0.4402;EUR_AF=0.2346;SAS_AF=0.317;AA=.|||;VT=SNP
7	72200923	rs7806991	G	A	100	PASS	AC=1125;AF=0.224641;AN=5008;NS=2504;DP=20512;EAS_AF=0.2391;AMR_AF=0.1931;AFR_AF=0.267;EUR_AF=0.2058;SAS_AF=0.1943;AA=.|||;VT=SNP
7	72200976	rs6460029	T	A	100	PASS	AC=1941;AF=0.38758;AN=5008;NS=2504;DP=19476;EAS_AF=0.5565;AMR_AF=0.3573;AFR_AF=0.4402;EUR_AF=0.2386;SAS_AF=0.317;AA=.|||;VT=SNP
7	72201125	rs34474525	T	C	100	PASS	AC=813;AF=0.16234;AN=5008;NS=2504;DP=18998;EAS_AF=0.3175;AMR_AF=0.1686;AFR_AF=0.1581;EUR_AF=0.0427;SAS_AF=0.1268;AA=.|||;VT=SNP
7	72201865	rs12698436	A	G	100	PASS	AC=608;AF=0.121406;AN=5008;NS=2504;DP=20060;EAS_AF=0.3175;AMR_AF=0.1556;AFR_AF=0.0129;EUR_AF=0.0398;SAS_AF=0.1258;AA=.|||;VT=SNP
7	72202902	rs55931045	T	A	100	PASS	AC=1104;AF=0.220447;AN=5008;NS=2504;DP=14195;EAS_AF=0.2361;AMR_AF=0.1888;AFR_AF=0.267;EUR_AF=0.1938;SAS_AF=0.1912;AA=.|||;VT=SNP
7	72202906	rs13224311	C	T	100	PASS	AC=637;AF=0.127196;AN=5008;NS=2504;DP=14273;EAS_AF=0.3204;AMR_AF=0.1571;AFR_AF=0.0318;EUR_AF=0.0398;SAS_AF=0.1258;AA=.|||;VT=SNP
7	72203162	rs56909980	C	T	100	PASS	AC=1163;AF=0.232228;AN=5008;NS=2504;DP=14184;EAS_AF=0.2361;AMR_AF=0.1931;AFR_AF=0.3026;EUR_AF=0.2028;SAS_AF=0.1912;AA=.|||;VT=SNP
7	72203501	rs6948163	C	T	100	PASS	AC=1937;AF=0.386781;AN=5008;NS=2504;DP=18394;EAS_AF=0.5565;AMR_AF=0.3573;AFR_AF=0.4402;EUR_AF=0.2346;SAS_AF=0.317;AA=.|||;VT=SNP
7	72203887	rs55967024	T	A	100	PASS	AC=1300;AF=0.259585;AN=5008;NS=2504;DP=12404;EAS_AF=0.2361;AMR_AF=0.2003;AFR_AF=0.4092;EUR_AF=0.1938;SAS_AF=0.1912;AA=.|||;VT=SNP
7	72204279	rs4081066	T	A	100	PASS	AC=643;AF=0.128395;AN=5008;NS=2504;DP=15539;EAS_AF=0.3214;AMR_AF=0.1671;AFR_AF=0.0287;EUR_AF=0.0408;SAS_AF=0.1268;AA=.|||;VT=SNP
7	72204306	rs12698438	A	G	100	PASS	AC=692;AF=0.138179;AN=5008;NS=2504;DP=3256;EAS_AF=0.3214;AMR_AF=0.17;AFR_AF=0.0552;EUR_AF=0.0408;SAS_AF=0.1391;AA=.|||;VT=SNP
7	72204839	rs4329160	A	G	100	PASS	AC=1957;AF=0.390775;AN=5008;NS=2504;DP=14926;EAS_AF=0.5486;AMR_AF=0.3458;AFR_AF=0.4697;EUR_AF=0.2306;SAS_AF=0.318;AA=.|||;VT=SNP
7	72205531	rs6979344	T	C	100	PASS	AC=1961;AF=0.391573;AN=5008;NS=2504;DP=14123;EAS_AF=0.5556;AMR_AF=0.3573;AFR_AF=0.4592;EUR_AF=0.2346;SAS_AF=0.317;AA=.|||;VT=SNP
7	72205877	rs6963289	A	T	100	PASS	AC=1961;AF=0.391573;AN=5008;NS=2504;DP=15761;EAS_AF=0.5556;AMR_AF=0.3573;AFR_AF=0.4592;EUR_AF=0.2346;SAS_AF=0.317;AA=.|||;VT=SNP
7	72205936	rs71553277	G	A	100	PASS	AC=796;AF=0.158946;AN=5008;NS=2504;DP=18516;EAS_AF=0.3194;AMR_AF=0.1657;AFR_AF=0.1475;EUR_AF=0.0398;SAS_AF=0.1268;AA=.|||;VT=SNP
7	72206493	rs71553278	T	C	100	PASS	AC=1961;AF=0.391573;AN=5008;NS=2504;DP=18993;EAS_AF=0.5556;AMR_AF=0.3573;AFR_AF=0.4592;EUR_AF=0.2346;SAS_AF=0.317;AA=.|||;VT=SNP
7	72207291	rs13247178	G	C	100	PASS	AC=345;AF=0.0688898;AN=5008;NS=2504;DP=17245;EAS_AF=0.005;AMR_AF=0.0706;AFR_AF=0.0068;EUR_AF=0.1402;SAS_AF=0.1442;AA=.|||;VT=SNP
7	72207443	rs6460030	A	G	100	PASS	AC=1960;AF=0.391374;AN=5008;NS=2504;DP=18393;EAS_AF=0.5546;AMR_AF=0.3573;AFR_AF=0.4592;EUR_AF=0.2346;SAS_AF=0.317;AA=.|||;VT=SNP
7	72208266	rs7455518	C	T	100	PASS	AC=1963;AF=0.391973;AN=5008;NS=2504;DP=19154;EAS_AF=0.5556;AMR_AF=0.3573;AFR_AF=0.4592;EUR_AF=0.2356;SAS_AF=0.318;AA=.|||;VT=SNP
7	72208495	rs11971595	C	T	100	PASS	AC=1961;AF=0.391573;AN=5008;NS=2504;DP=20833;EAS_AF=0.5556;AMR_AF=0.3573;AFR_AF=0.4592;EUR_AF=0.2346;SAS_AF=0.317;AA=.|||;VT=SNP
7	72208542	rs6947034	G	A	100	PASS	AC=1961;AF=0.391573;AN=5008;NS=2504;DP=18253;EAS_AF=0.5556;AMR_AF=0.3573;AFR_AF=0.4592;EUR_AF=0.2346;SAS_AF=0.317;AA=.|||;VT=SNP
7	72209965	rs35815109	A	G	100	PASS	AC=836;AF=0.166933;AN=5008;NS=2504;DP=20678;EAS_AF=0.3194;AMR_AF=0.1671;AFR_AF=0.177;EUR_AF=0.0408;SAS_AF=0.1258;AA=.|||;VT=SNP
7	72210015	rs36076939	A	G	100	PASS	AC=1960;AF=0.391374;AN=5008;NS=2504;DP=19762;EAS_AF=0.5556;AMR_AF=0.3573;AFR_AF=0.4592;EUR_AF=0.2346;SAS_AF=0.316;AA=.|||;VT=SNP
7	72210659	rs17764236	A	G	100	PASS	AC=836;AF=0.166933;AN=5008;NS=2504;DP=20849;EAS_AF=0.3194;AMR_AF=0.1671;AFR_AF=0.177;EUR_AF=0.0408;SAS_AF=0.1258;AA=.|||;VT=SNP
7	72210828	rs565424897	T	G	100	PASS	AC=2345;AF=0.468251;AN=5008;NS=2504;DP=19875;EAS_AF=0.5496;AMR_AF=0.4294;AFR_AF=0.6339;EUR_AF=0.3171;SAS_AF=0.3436;AA=.|||;VT=SNP
7	72211476	rs4483038	T	C	100	PASS	AC=1961;AF=0.391573;AN=5008;NS=2504;DP=21915;EAS_AF=0.5556;AMR_AF=0.3573;AFR_AF=0.4592;EUR_AF=0.2346;SAS_AF=0.317;AA=.|||;VT=SNP
7	72211560	rs4307221	G	A	100	PASS	AC=1961;AF=0.391573;AN=5008;NS=2504;DP=21831;EAS_AF=0.5556;AMR_AF=0.3573;AFR_AF=0.4592;EUR_AF=0.2346;SAS_AF=0.317;AA=.|||;VT=SNP
7	72211723	rs4574706	A	T	100	PASS	AC=836;AF=0.166933;AN=5008;NS=2504;DP=18817;EAS_AF=0.3194;AMR_AF=0.1671;AFR_AF=0.177;EUR_AF=0.0408;SAS_AF=0.1258;AA=.|||;VT=SNP
7	72211839	rs4236197	T	A	100	PASS	AC=1961;AF=0.391573;AN=5008;NS=2504;DP=20563;EAS_AF=0.5556;AMR_AF=0.3573;AFR_AF=0.4592;EUR_AF=0.2346;SAS_AF=0.317;AA=.|||;VT=SNP
7	72212412	rs35835479	T	C	100	PASS	AC=1961;AF=0.391573;AN=5008;NS=2504;DP=21039;EAS_AF=0.5556;AMR_AF=0.3573;AFR_AF=0.4592;EUR_AF=0.2346;SAS_AF=0.317;AA=.|||;VT=SNP
7	72212579	rs13239566	G	C	100	PASS	AC=836;AF=0.166933;AN=5008;NS=2504;DP=17876;EAS_AF=0.3194;AMR_AF=0.1671;AFR_AF=0.177;EUR_AF=0.0408;SAS_AF=0.1258;AA=.|||;VT=SNP
7	72212660	rs57161853	A	G	100	PASS	AC=1104;AF=0.220447;AN=5008;NS=2504;DP=18345;EAS_AF=0.2361;AMR_AF=0.1888;AFR_AF=0.267;EUR_AF=0.1938;SAS_AF=0.1912;AA=.|||;VT=SNP
7	72213131	rs6973144	G	A	100	PASS	AC=1128;AF=0.22524;AN=5008;NS=2504;DP=13750;EAS_AF=0.2341;AMR_AF=0.1916;AFR_AF=0.2814;EUR_AF=0.1968;SAS_AF=0.1933;AA=.|||;VT=SNP
7	72213214	rs4537194	C	T	100	PASS	AC=836;AF=0.166933;AN=5008;NS=2504;DP=14588;EAS_AF=0.3194;AMR_AF=0.1671;AFR_AF=0.177;EUR_AF=0.0408;SAS_AF=0.1258;AA=.|||;VT=SNP
7	72213451	rs4392770	C	T	100	PASS	AC=1964;AF=0.392173;AN=5008;NS=2504;DP=14877;EAS_AF=0.5536;AMR_AF=0.3674;AFR_AF=0.4576;EUR_AF=0.2336;SAS_AF=0.318;AA=.|||;VT=SNP
7	72213896	rs4103728	G	A	100	PASS	AC=1961;AF=0.391573;AN=5008;NS=2504;DP=18422;EAS_AF=0.5556;AMR_AF=0.3573;AFR_AF=0.4592;EUR_AF=0.2346;SAS_AF=0.317;AA=.|||;VT=SNP
7	72213902	rs4103729	C	A	100	PASS	AC=1960;AF=0.391374;AN=5008;NS=2504;DP=18208;EAS_AF=0.5556;AMR_AF=0.3573;AFR_AF=0.4592;EUR_AF=0.2346;SAS_AF=0.316;AA=.|||;VT=SNP
7	72214844	rs4717678	T	C	100	PASS	AC=1956;AF=0.390575;AN=5008;NS=2504;DP=15096;EAS_AF=0.5536;AMR_AF=0.3559;AFR_AF=0.4599;EUR_AF=0.2336;SAS_AF=0.3149;AA=.|||;VT=SNP
7	72215275	rs13237874	T	G	100	PASS	AC=637;AF=0.127196;AN=5008;NS=2504;DP=20093;EAS_AF=0.3165;AMR_AF=0.1571;AFR_AF=0.0348;EUR_AF=0.0398;SAS_AF=0.1258;AA=.|||;VT=SNP
7	72216292	rs6951638	G	A	100	PASS	AC=835;AF=0.166733;AN=5008;NS=2504;DP=19641;EAS_AF=0.3165;AMR_AF=0.1671;AFR_AF=0.1785;EUR_AF=0.0408;SAS_AF=0.1258;AA=.|||;VT=SNP
7	72216990	rs13237657	C	T	100	PASS	AC=2005;AF=0.400359;AN=5008;NS=2504;DP=16127;EAS_AF=0.5536;AMR_AF=0.3718;AFR_AF=0.4811;EUR_AF=0.2416;SAS_AF=0.317;AA=.|||;VT=SNP
7	72216999	rs13237660	C	T	100	PASS	AC=1967;AF=0.392772;AN=5008;NS=2504;DP=15951;EAS_AF=0.5536;AMR_AF=0.3573;AFR_AF=0.4599;EUR_AF=0.2416;SAS_AF=0.317;AA=.|||;VT=SNP
7	72217100	rs72608588	T	C	100	PASS	AC=1113;AF=0.222244;AN=5008;NS=2504;DP=16253;EAS_AF=0.2401;AMR_AF=0.1873;AFR_AF=0.2663;EUR_AF=0.2008;SAS_AF=0.1912;AA=.|||;VT=SNP
7	72217130	rs13224992	T	C	100	PASS	AC=1966;AF=0.392572;AN=5008;NS=2504;DP=16649;EAS_AF=0.5536;AMR_AF=0.3559;AFR_AF=0.4599;EUR_AF=0.2416;SAS_AF=0.317;AA=.|||;VT=SNP
7	72218578	rs35358702	C	T	100	PASS	AC=1964;AF=0.392173;AN=5008;NS=2504;DP=15003;EAS_AF=0.5536;AMR_AF=0.3559;AFR_AF=0.4584;EUR_AF=0.2416;SAS_AF=0.317;AA=.|||;VT=SNP
7	72218694	rs35645622	C	T	100	PASS	AC=1964;AF=0.392173;AN=5008;NS=2504;DP=15244;EAS_AF=0.5536;AMR_AF=0.3559;AFR_AF=0.4584;EUR_AF=0.2416;SAS_AF=0.317;AA=.|||;VT=SNP
7	72218718	rs35147570	C	T	100	PASS	AC=2002;AF=0.39976;AN=5008;NS=2504;DP=16422;EAS_AF=0.5536;AMR_AF=0.3703;AFR_AF=0.4796;EUR_AF=0.2416;SAS_AF=0.317;AA=.|||;VT=SNP
7	72218857	rs57712156	A	G	100	PASS	AC=1966;AF=0.392572;AN=5008;NS=2504;DP=17853;EAS_AF=0.5546;AMR_AF=0.3559;AFR_AF=0.4584;EUR_AF=0.2425;SAS_AF=0.317;AA=.|||;VT=SNP
7	72218878	rs59624051	T	C	100	PASS	AC=833;AF=0.166334;AN=5008;NS=2504;DP=17870;EAS_AF=0.3165;AMR_AF=0.1671;AFR_AF=0.177;EUR_AF=0.0408;SAS_AF=0.1258;AA=.|||;VT=SNP
7	72218910	rs58117262	C	T	100	PASS	AC=1965;AF=0.392372;AN=5008;NS=2504;DP=16667;EAS_AF=0.5546;AMR_AF=0.3559;AFR_AF=0.4576;EUR_AF=0.2425;SAS_AF=0.317;AA=.|||;VT=SNP
7	72219984	rs36103188	A	G	100	PASS	AC=1959;AF=0.391174;AN=5008;NS=2504;DP=18261;EAS_AF=0.5536;AMR_AF=0.3559;AFR_AF=0.4599;EUR_AF=0.2346;SAS_AF=0.317;AA=.|||;VT=SNP
7	72220424	rs34429504	G	A	100	PASS	AC=1959;AF=0.391174;AN=5008;NS=2504;DP=20213;EAS_AF=0.5536;AMR_AF=0.3559;AFR_AF=0.4599;EUR_AF=0.2346;SAS_AF=0.317;AA=.|||;VT=SNP
7	72220542	rs35494771	G	A	100	PASS	AC=771;AF=0.153954;AN=5008;NS=2504;DP=18290;EAS_AF=0.3165;AMR_AF=0.1643;AFR_AF=0.1324;EUR_AF=0.0398;SAS_AF=0.1258;AA=.|||;VT=SNP
7	72220842	rs11982415	T	C	100	PASS	AC=1962;AF=0.391773;AN=5008;NS=2504;DP=17612;EAS_AF=0.5536;AMR_AF=0.3559;AFR_AF=0.4599;EUR_AF=0.2346;SAS_AF=0.32;AA=.|||;VT=SNP
7	72220938	rs73145212	G	A	100	PASS	AC=311;AF=0.0621006;AN=5008;NS=2504;DP=13926;EAS_AF=0.1181;AMR_AF=0.1023;AFR_AF=0.0038;EUR_AF=0.0994;SAS_AF=0.0164;AA=.|||;VT=SNP
7	72221341	rs11972148	A	G	100	PASS	AC=1962;AF=0.391773;AN=5008;NS=2504;DP=11788;EAS_AF=0.5536;AMR_AF=0.3559;AFR_AF=0.4599;EUR_AF=0.2346;SAS_AF=0.32;AA=.|||;VT=SNP
7	72221446	rs11979001	C	G	100	PASS	AC=1963;AF=0.391973;AN=5008;NS=2504;DP=12013;EAS_AF=0.5546;AMR_AF=0.3559;AFR_AF=0.4599;EUR_AF=0.2346;SAS_AF=0.32;AA=.|||;VT=SNP
7	72221687	rs4717064	A	G	100	PASS	AC=2001;AF=0.399561;AN=5008;NS=2504;DP=18207;EAS_AF=0.5546;AMR_AF=0.3703;AFR_AF=0.4811;EUR_AF=0.2346;SAS_AF=0.32;AA=.|||;VT=SNP
7	72221691	rs4717065	A	G	100	PASS	AC=1963;AF=0.391973;AN=5008;NS=2504;DP=18180;EAS_AF=0.5546;AMR_AF=0.3559;AFR_AF=0.4599;EUR_AF=0.2346;SAS_AF=0.32;AA=.|||;VT=SNP
7	72222001	rs12698439	C	T	100	PASS	AC=634;AF=0.126597;AN=5008;NS=2504;DP=22533;EAS_AF=0.3135;AMR_AF=0.1571;AFR_AF=0.0348;EUR_AF=0.0398;SAS_AF=0.1258;AA=.|||;VT=SNP
7	72222957	rs78951910	G	A	100	PASS	AC=93;AF=0.0185703;AN=5008;NS=2504;DP=19073;EAS_AF=0.0139;AMR_AF=0.0115;AFR_AF=0.0008;EUR_AF=0.0348;SAS_AF=0.0358;AA=.|||;VT=SNP
7	72223038	rs12698440	A	G	100	PASS	AC=1967;AF=0.392772;AN=5008;NS=2504;DP=18827;EAS_AF=0.5536;AMR_AF=0.3559;AFR_AF=0.4584;EUR_AF=0.2416;SAS_AF=0.32;AA=.|||;VT=SNP
7	72223323	rs6960833	G	A	100	PASS	AC=1961;AF=0.391573;AN=5008;NS=2504;DP=18550;EAS_AF=0.5536;AMR_AF=0.3559;AFR_AF=0.4592;EUR_AF=0.2346;SAS_AF=0.32;AA=.|||;VT=SNP
7	72224052	rs6965491	C	T	100	PASS	AC=1961;AF=0.391573;AN=5008;NS=2504;DP=17770;EAS_AF=0.5536;AMR_AF=0.3559;AFR_AF=0.4592;EUR_AF=0.2346;SAS_AF=0.32;AA=.|||;VT=SNP
7	72224246	rs6966085	G	T	100	PASS	AC=1962;AF=0.391773;AN=5008;NS=2504;DP=18261;EAS_AF=0.5536;AMR_AF=0.3559;AFR_AF=0.4592;EUR_AF=0.2356;SAS_AF=0.32;AA=.|||;VT=SNP
7	72224264	rs6965692	A	G	100	PASS	AC=1961;AF=0.391573;AN=5008;NS=2504;DP=18048;EAS_AF=0.5536;AMR_AF=0.3573;AFR_AF=0.4584;EUR_AF=0.2346;SAS_AF=0.32;AA=.|||;VT=SNP
7	72225442	rs35375062	T	C	100	PASS	AC=589;AF=0.117612;AN=5008;NS=2504;DP=17318;EAS_AF=0.3165;AMR_AF=0.1513;AFR_AF=0.003;EUR_AF=0.0378;SAS_AF=0.1258;AA=.|||;VT=SNP
7	72225895	rs35289897	C	T	100	PASS	AC=1997;AF=0.398762;AN=5008;NS=2504;DP=16678;EAS_AF=0.5536;AMR_AF=0.3703;AFR_AF=0.4781;EUR_AF=0.2356;SAS_AF=0.32;AA=.|||;VT=SNP
7	72226826	rs1954707	T	C	100	PASS	AC=1966;AF=0.392572;AN=5008;NS=2504;DP=14176;EAS_AF=0.5536;AMR_AF=0.3559;AFR_AF=0.4576;EUR_AF=0.2416;SAS_AF=0.32;AA=.|||;VT=SNP
7	72228341	rs13312338	T	G	100	PASS	AC=1967;AF=0.392772;AN=5008;NS=2504;DP=10933;EAS_AF=0.5536;AMR_AF=0.3559;AFR_AF=0.4576;EUR_AF=0.2416;SAS_AF=0.3211;AA=.|||;VT=SNP
7	72228468	rs13312386	T	C	100	PASS	AC=1966;AF=0.392572;AN=5008;NS=2504;DP=13677;EAS_AF=0.5536;AMR_AF=0.3559;AFR_AF=0.4576;EUR_AF=0.2416;SAS_AF=0.32;AA=.|||;VT=SNP
7	72229301	rs55665690	A	C	100	PASS	AC=1123;AF=0.224241;AN=5008;NS=2504;DP=16148;EAS_AF=0.2401;AMR_AF=0.1873;AFR_AF=0.2716;EUR_AF=0.2008;SAS_AF=0.1943;AA=.|||;VT=SNP
7	72229407	rs35986358	T	C	100	PASS	AC=1969;AF=0.393171;AN=5008;NS=2504;DP=14597;EAS_AF=0.5536;AMR_AF=0.3559;AFR_AF=0.4584;EUR_AF=0.2416;SAS_AF=0.3221;AA=.|||;VT=SNP
7	72229412	rs34559087	C	G	100	PASS	AC=1969;AF=0.393171;AN=5008;NS=2504;DP=14543;EAS_AF=0.5536;AMR_AF=0.3559;AFR_AF=0.4584;EUR_AF=0.2416;SAS_AF=0.3221;AA=.|||;VT=SNP
7	72229482	rs13307837	C	T	100	PASS	AC=631;AF=0.125998;AN=5008;NS=2504;DP=15228;EAS_AF=0.3135;AMR_AF=0.1571;AFR_AF=0.0325;EUR_AF=0.0398;SAS_AF=0.1258;AA=.|||;VT=SNP
7	72229810	rs66731238	G	A	100	PASS	AC=342;AF=0.0682907;AN=5008;NS=2504;DP=15744;EAS_AF=0.006;AMR_AF=0.0735;AFR_AF=0.0068;EUR_AF=0.1412;SAS_AF=0.137;AA=.|||;VT=SNP
7	72229988	rs71553281	A	G	100	PASS	AC=834;AF=0.166534;AN=5008;NS=2504;DP=15830;EAS_AF=0.3165;AMR_AF=0.1671;AFR_AF=0.1778;EUR_AF=0.0408;SAS_AF=0.1258;AA=.|||;VT=SNP
7	72231028	rs61487711	T	C	100	PASS	AC=1134;AF=0.226438;AN=5008;NS=2504;DP=19610;EAS_AF=0.2371;AMR_AF=0.1888;AFR_AF=0.2814;EUR_AF=0.2008;SAS_AF=0.1943;AA=.|||;VT=SNP
7	72231113	rs12698441	A	C	100	PASS	AC=1967;AF=0.392772;AN=5008;NS=2504;DP=17988;EAS_AF=0.5536;AMR_AF=0.3559;AFR_AF=0.4584;EUR_AF=0.2416;SAS_AF=0.32;AA=.|||;VT=SNP
7	72231526	rs11983592	G	T	100	PASS	AC=1966;AF=0.392572;AN=5008;NS=2504;DP=17706;EAS_AF=0.5536;AMR_AF=0.3559;AFR_AF=0.4576;EUR_AF=0.2416;SAS_AF=0.32;AA=.|||;VT=SNP
7	72231898	rs11984335	C	T	100	PASS	AC=861;AF=0.171925;AN=5008;NS=2504;DP=17588;EAS_AF=0.3165;AMR_AF=0.1801;AFR_AF=0.1762;EUR_AF=0.0567;SAS_AF=0.1299;AA=.|||;VT=SNP
7	72232045	rs56003672	T	G	100	PASS	AC=2571;AF=0.513379;AN=5008;NS=2504;DP=18765;EAS_AF=0.5556;AMR_AF=0.4467;AFR_AF=0.7632;EUR_AF=0.3419;SAS_AF=0.3558;AA=.|||;VT=SNP
7	72232366	rs35950586	C	A	100	PASS	AC=1967;AF=0.392772;AN=5008;NS=2504;DP=16941;EAS_AF=0.5536;AMR_AF=0.3559;AFR_AF=0.4576;EUR_AF=0.2425;SAS_AF=0.32;AA=.|||;VT=SNP
7	72232388	rs34704464	G	A	100	PASS	AC=1967;AF=0.392772;AN=5008;NS=2504;DP=16488;EAS_AF=0.5536;AMR_AF=0.3559;AFR_AF=0.4576;EUR_AF=0.2425;SAS_AF=0.32;AA=.|||;VT=SNP
7	72232554	rs13307061	G	A	100	PASS	AC=634;AF=0.126597;AN=5008;NS=2504;DP=12444;EAS_AF=0.3165;AMR_AF=0.1571;AFR_AF=0.0325;EUR_AF=0.0398;SAS_AF=0.1258;AA=.|||;VT=SNP
7	72232606	rs13307072	G	A	100	PASS	AC=1959;AF=0.391174;AN=5008;NS=2504;DP=13017;EAS_AF=0.5536;AMR_AF=0.3559;AFR_AF=0.4576;EUR_AF=0.2346;SAS_AF=0.32;AA=.|||;VT=SNP
7	72233338	rs77687822	G	A	100	PASS	AC=832;AF=0.166134;AN=5008;NS=2504;DP=14366;EAS_AF=0.3165;AMR_AF=0.1671;AFR_AF=0.1762;EUR_AF=0.0408;SAS_AF=0.1258;AA=.|||;VT=SNP
7	72233515	rs34523541	G	A	100	PASS	AC=634;AF=0.126597;AN=5008;NS=2504;DP=15986;EAS_AF=0.3165;AMR_AF=0.1571;AFR_AF=0.0325;EUR_AF=0.0398;SAS_AF=0.1258;AA=.|||;VT=SNP
7	72233716	rs112566823	G	A	100	PASS	AC=1110;AF=0.221645;AN=5008;NS=2504;DP=14753;EAS_AF=0.2371;AMR_AF=0.1873;AFR_AF=0.27;EUR_AF=0.1938;SAS_AF=0.1933;AA=.|||;VT=SNP
7	72233858	rs67188607	T	C	100	PASS	AC=1112;AF=0.222045;AN=5008;NS=2504;DP=16890;EAS_AF=0.2371;AMR_AF=0.1873;AFR_AF=0.27;EUR_AF=0.1938;SAS_AF=0.1953;AA=.|||;VT=SNP
7	72234093	rs12698442	A	T	100	PASS	AC=1959;AF=0.391174;AN=5008;NS=2504;DP=19258;EAS_AF=0.5536;AMR_AF=0.3559;AFR_AF=0.4576;EUR_AF=0.2346;SAS_AF=0.32;AA=.|||;VT=SNP
7	72234471	rs12698443	C	T	100	PASS	AC=1959;AF=0.391174;AN=5008;NS=2504;DP=17129;EAS_AF=0.5536;AMR_AF=0.3559;AFR_AF=0.4576;EUR_AF=0.2346;SAS_AF=0.32;AA=.|||;VT=SNP
7	72234732	rs58024711	G	C	100	PASS	AC=1127;AF=0.22504;AN=5008;NS=2504;DP=19198;EAS_AF=0.2371;AMR_AF=0.1888;AFR_AF=0.2814;EUR_AF=0.1938;SAS_AF=0.1943;AA=.|||;VT=SNP
7	72235622	rs4434516	A	T	100	PASS	AC=1960;AF=0.391374;AN=5008;NS=2504;DP=17165;EAS_AF=0.5536;AMR_AF=0.3559;AFR_AF=0.4584;EUR_AF=0.2346;SAS_AF=0.32;AA=.|||;VT=SNP
7	72235904	rs4327740	T	G	100	PASS	AC=1944;AF=0.388179;AN=5008;NS=2504;DP=20279;EAS_AF=0.5536;AMR_AF=0.3559;AFR_AF=0.4584;EUR_AF=0.2346;SAS_AF=0.3037;AA=.|||;VT=SNP
7	72236125	rs13236021	C	G	100	PASS	AC=1966;AF=0.392572;AN=5008;NS=2504;DP=16044;EAS_AF=0.5516;AMR_AF=0.3559;AFR_AF=0.4584;EUR_AF=0.2416;SAS_AF=0.3211;AA=.|||;VT=SNP
7	72236126	rs13236022	C	G	100	PASS	AC=1966;AF=0.392572;AN=5008;NS=2504;DP=16071;EAS_AF=0.5516;AMR_AF=0.3559;AFR_AF=0.4584;EUR_AF=0.2416;SAS_AF=0.3211;AA=.|||;VT=SNP
7	72236164	rs13223287	T	G	100	PASS	AC=1960;AF=0.391374;AN=5008;NS=2504;DP=15719;EAS_AF=0.5536;AMR_AF=0.3559;AFR_AF=0.4576;EUR_AF=0.2346;SAS_AF=0.3211;AA=.|||;VT=SNP
7	72236444	rs35668664	T	A	100	PASS	AC=1959;AF=0.391174;AN=5008;NS=2504;DP=16316;EAS_AF=0.5536;AMR_AF=0.3559;AFR_AF=0.4576;EUR_AF=0.2346;SAS_AF=0.32;AA=.|||;VT=SNP
7	72236616	rs17764272	C	T	100	PASS	AC=631;AF=0.125998;AN=5008;NS=2504;DP=13464;EAS_AF=0.3135;AMR_AF=0.1571;AFR_AF=0.0325;EUR_AF=0.0398;SAS_AF=0.1258;AA=.|||;VT=SNP
7	72236982	rs59973580	G	A	100	PASS	AC=1114;AF=0.222444;AN=5008;NS=2504;DP=14212;EAS_AF=0.2401;AMR_AF=0.1873;AFR_AF=0.27;EUR_AF=0.1938;SAS_AF=0.1943;AA=.|||;VT=SNP
7	72237129	rs2844112	G	C	100	PASS	AC=1959;AF=0.391174;AN=5008;NS=2504;DP=16929;EAS_AF=0.5536;AMR_AF=0.3559;AFR_AF=0.4576;EUR_AF=0.2346;SAS_AF=0.32;AA=.|||;VT=SNP
7	72238459	rs35575602	G	A	100	PASS	AC=1959;AF=0.391174;AN=5008;NS=2504;DP=20023;EAS_AF=0.5536;AMR_AF=0.3559;AFR_AF=0.4576;EUR_AF=0.2346;SAS_AF=0.32;AA=.|||;VT=SNP
7	72239211	rs34818495	T	C	100	PASS	AC=1990;AF=0.397364;AN=5008;NS=2504;DP=16158;EAS_AF=0.5536;AMR_AF=0.3602;AFR_AF=0.4607;EUR_AF=0.2584;SAS_AF=0.32;AA=.|||;VT=SNP
7	72239472	rs68103052	T	C	100	PASS	AC=574;AF=0.114617;AN=5008;NS=2504;DP=15365;EAS_AF=0.2798;AMR_AF=0.1542;AFR_AF=0.0182;EUR_AF=0.0388;SAS_AF=0.1247;AA=.|||;VT=SNP
7	72239528	rs28788872	C	A	100	PASS	AC=2075;AF=0.414337;AN=5008;NS=2504;DP=15075;EAS_AF=0.5367;AMR_AF=0.3314;AFR_AF=0.4803;EUR_AF=0.332;SAS_AF=0.3425;AA=.|||;VT=SNP
7	72239537	rs7785440	C	T	100	PASS	AC=1418;AF=0.283147;AN=5008;NS=2504;DP=14775;EAS_AF=0.4137;AMR_AF=0.1916;AFR_AF=0.351;EUR_AF=0.1322;SAS_AF=0.2771;AA=.|||;VT=SNP
7	72239874	rs56004000	C	T	100	PASS	AC=1934;AF=0.386182;AN=5008;NS=2504;DP=15769;EAS_AF=0.5536;AMR_AF=0.3487;AFR_AF=0.4546;EUR_AF=0.2227;SAS_AF=0.316;AA=.|||;VT=SNP
7	72239964	rs56412572	T	C	100	PASS	AC=1120;AF=0.223642;AN=5008;NS=2504;DP=16175;EAS_AF=0.2401;AMR_AF=0.1859;AFR_AF=0.2708;EUR_AF=0.1998;SAS_AF=0.1943;AA=.|||;VT=SNP
7	72240474	rs35998743	T	A	100	PASS	AC=1968;AF=0.392971;AN=5008;NS=2504;DP=19319;EAS_AF=0.5556;AMR_AF=0.3545;AFR_AF=0.4584;EUR_AF=0.2416;SAS_AF=0.32;AA=.|||;VT=SNP
7	72240674	rs2105511	T	C	100	PASS	AC=2004;AF=0.40016;AN=5008;NS=2504;DP=18204;EAS_AF=0.5546;AMR_AF=0.3689;AFR_AF=0.4788;EUR_AF=0.2416;SAS_AF=0.32;AA=.|||;VT=SNP
7	72240950	rs2096549	C	T	100	PASS	AC=1967;AF=0.392772;AN=5008;NS=2504;DP=18229;EAS_AF=0.5546;AMR_AF=0.3545;AFR_AF=0.4584;EUR_AF=0.2416;SAS_AF=0.32;AA=.|||;VT=SNP
7	72241065	rs35736902	A	G	100	PASS	AC=1967;AF=0.392772;AN=5008;NS=2504;DP=16552;EAS_AF=0.5546;AMR_AF=0.3545;AFR_AF=0.4584;EUR_AF=0.2416;SAS_AF=0.32;AA=.|||;VT=SNP
7	72241150	rs34220807	T	C	100	PASS	AC=1967;AF=0.392772;AN=5008;NS=2504;DP=18567;EAS_AF=0.5546;AMR_AF=0.3545;AFR_AF=0.4584;EUR_AF=0.2416;SAS_AF=0.32;AA=.|||;VT=SNP
7	72242153	rs3807365	G	T	100	PASS	AC=1960;AF=0.391374;AN=5008;NS=2504;DP=17150;EAS_AF=0.5546;AMR_AF=0.3545;AFR_AF=0.4584;EUR_AF=0.2346;SAS_AF=0.32;AA=.|||;VT=SNP
7	72242657	rs6968480	G	T	100	PASS	AC=1960;AF=0.391374;AN=5008;NS=2504;DP=16723;EAS_AF=0.5546;AMR_AF=0.3545;AFR_AF=0.4584;EUR_AF=0.2346;SAS_AF=0.32;AA=.|||;VT=SNP
7	72242955	rs35904075	T	A	100	PASS	AC=1969;AF=0.393171;AN=5008;NS=2504;DP=13219;EAS_AF=0.5546;AMR_AF=0.3545;AFR_AF=0.4599;EUR_AF=0.2416;SAS_AF=0.32;AA=.|||;VT=SNP
7	72243292	rs17144841	G	A	100	PASS	AC=1958;AF=0.390974;AN=5008;NS=2504;DP=18482;EAS_AF=0.5546;AMR_AF=0.3545;AFR_AF=0.4576;EUR_AF=0.2346;SAS_AF=0.319;AA=.|||;VT=SNP
7	72244402	rs6960783	T	C	100	PASS	AC=1972;AF=0.39377;AN=5008;NS=2504;DP=26043;EAS_AF=0.5536;AMR_AF=0.3573;AFR_AF=0.4592;EUR_AF=0.2445;SAS_AF=0.32;AA=.|||;VT=SNP
7	72244833	rs60028765	G	C	100	PASS	AC=1115;AF=0.222644;AN=5008;NS=2504;DP=15119;EAS_AF=0.2371;AMR_AF=0.1859;AFR_AF=0.27;EUR_AF=0.1998;SAS_AF=0.1933;AA=.|||;VT=SNP
7	72245898	rs56390603	C	T	100	PASS	AC=1122;AF=0.224042;AN=5008;NS=2504;DP=21848;EAS_AF=0.2421;AMR_AF=0.1859;AFR_AF=0.2708;EUR_AF=0.1998;SAS_AF=0.1943;AA=.|||;VT=SNP
7	72246274	rs11979214	C	T	100	PASS	AC=1969;AF=0.393171;AN=5008;NS=2504;DP=19987;EAS_AF=0.5565;AMR_AF=0.3545;AFR_AF=0.4584;EUR_AF=0.2416;SAS_AF=0.32;AA=.|||;VT=SNP
7	72246541	rs7784955	A	G	100	PASS	AC=1969;AF=0.393171;AN=5008;NS=2504;DP=22040;EAS_AF=0.5565;AMR_AF=0.3545;AFR_AF=0.4584;EUR_AF=0.2416;SAS_AF=0.32;AA=.|||;VT=SNP
7	72246591	rs7785103	C	T	100	PASS	AC=1971;AF=0.39357;AN=5008;NS=2504;DP=20580;EAS_AF=0.5565;AMR_AF=0.3545;AFR_AF=0.4592;EUR_AF=0.2416;SAS_AF=0.3211;AA=.|||;VT=SNP
7	72246611	rs7804140	T	C	100	PASS	AC=1969;AF=0.393171;AN=5008;NS=2504;DP=20555;EAS_AF=0.5565;AMR_AF=0.3545;AFR_AF=0.4584;EUR_AF=0.2416;SAS_AF=0.32;AA=.|||;VT=SNP
7	72247024	rs2058056	A	G	100	PASS	AC=2572;AF=0.513578;AN=5008;NS=2504;DP=17507;EAS_AF=0.5565;AMR_AF=0.4467;AFR_AF=0.7625;EUR_AF=0.341;SAS_AF=0.3579;AA=.|||;VT=SNP
7	72247800	rs11976020	G	A	100	PASS	AC=1970;AF=0.393371;AN=5008;NS=2504;DP=19255;EAS_AF=0.5565;AMR_AF=0.3559;AFR_AF=0.4584;EUR_AF=0.2416;SAS_AF=0.32;AA=.|||;VT=SNP
7	72247841	rs147257663	G	A	100	PASS	AC=595;AF=0.11881;AN=5008;NS=2504;DP=18614;EAS_AF=0.3175;AMR_AF=0.1513;AFR_AF=0.0061;EUR_AF=0.0388;SAS_AF=0.1258;AA=.|||;VT=SNP
7	72248000	rs11982710	A	G	100	PASS	AC=1969;AF=0.393171;AN=5008;NS=2504;DP=19207;EAS_AF=0.5565;AMR_AF=0.3545;AFR_AF=0.4584;EUR_AF=0.2416;SAS_AF=0.32;AA=.|||;VT=SNP
7	72248089	rs35080219	G	A	100	PASS	AC=636;AF=0.126997;AN=5008;NS=2504;DP=18146;EAS_AF=0.3175;AMR_AF=0.1571;AFR_AF=0.0325;EUR_AF=0.0408;SAS_AF=0.1258;AA=.|||;VT=SNP
7	72248484	rs6954075	T	C	100	PASS	AC=1969;AF=0.393171;AN=5008;NS=2504;DP=13760;EAS_AF=0.5565;AMR_AF=0.3545;AFR_AF=0.4584;EUR_AF=0.2416;SAS_AF=0.32;AA=.|||;VT=SNP
7	72248621	rs1894769	G	C	100	PASS	AC=1118;AF=0.223243;AN=5008;NS=2504;DP=16034;EAS_AF=0.2371;AMR_AF=0.1859;AFR_AF=0.2708;EUR_AF=0.1998;SAS_AF=0.1953;AA=.|||;VT=SNP
7	72249818	rs71554643	T	C	100	PASS	AC=635;AF=0.126797;AN=5008;NS=2504;DP=16744;EAS_AF=0.3175;AMR_AF=0.1571;AFR_AF=0.0318;EUR_AF=0.0408;SAS_AF=0.1258;AA=.|||;VT=SNP
7	72250478	rs11971151	A	T	100	PASS	AC=1192;AF=0.238019;AN=5008;NS=2504;DP=6251;EAS_AF=0.2401;AMR_AF=0.1902;AFR_AF=0.3275;EUR_AF=0.1938;SAS_AF=0.1943;AA=.|||;VT=SNP
7	72251037	rs4717684	T	A	100	PASS	AC=1960;AF=0.391374;AN=5008;NS=2504;DP=15093;EAS_AF=0.5546;AMR_AF=0.3545;AFR_AF=0.4584;EUR_AF=0.2346;SAS_AF=0.32;AA=.|||;VT=SNP
7	72251134	rs4717685	A	G	100	PASS	AC=1113;AF=0.222244;AN=5008;NS=2504;DP=17964;EAS_AF=0.2401;AMR_AF=0.1859;AFR_AF=0.2708;EUR_AF=0.1928;SAS_AF=0.1943;AA=.|||;VT=SNP
7	72251655	rs7783791	C	T	100	PASS	AC=1960;AF=0.391374;AN=5008;NS=2504;DP=12364;EAS_AF=0.5546;AMR_AF=0.3545;AFR_AF=0.4584;EUR_AF=0.2346;SAS_AF=0.32;AA=.|||;VT=SNP
7	72251749	rs7787485	C	A	100	PASS	AC=1960;AF=0.391374;AN=5008;NS=2504;DP=14834;EAS_AF=0.5546;AMR_AF=0.3545;AFR_AF=0.4584;EUR_AF=0.2346;SAS_AF=0.32;AA=.|||;VT=SNP
7	72252560	rs7788990	G	A	100	PASS	AC=1968;AF=0.392971;AN=5008;NS=2504;DP=19029;EAS_AF=0.5546;AMR_AF=0.3559;AFR_AF=0.4584;EUR_AF=0.2416;SAS_AF=0.32;AA=.|||;VT=SNP
7	72252931	rs7792924	C	A	100	PASS	AC=1117;AF=0.223043;AN=5008;NS=2504;DP=17587;EAS_AF=0.2371;AMR_AF=0.1859;AFR_AF=0.2708;EUR_AF=0.1998;SAS_AF=0.1943;AA=.|||;VT=SNP
7	72253057	rs13233462	C	T	100	PASS	AC=593;AF=0.118411;AN=5008;NS=2504;DP=15069;EAS_AF=0.3145;AMR_AF=0.1513;AFR_AF=0.0061;EUR_AF=0.0388;SAS_AF=0.1268;AA=.|||;VT=SNP
7	72253243	rs13233878	G	A	100	PASS	AC=1968;AF=0.392971;AN=5008;NS=2504;DP=17106;EAS_AF=0.5556;AMR_AF=0.3545;AFR_AF=0.4584;EUR_AF=0.2416;SAS_AF=0.32;AA=.|||;VT=SNP
7	72253635	rs13221423	T	C	100	PASS	AC=1967;AF=0.392772;AN=5008;NS=2504;DP=17459;EAS_AF=0.5546;AMR_AF=0.3545;AFR_AF=0.4584;EUR_AF=0.2416;SAS_AF=0.32;AA=.|||;VT=SNP
7	72253921	rs13224251	T	C	100	PASS	AC=1967;AF=0.392772;AN=5008;NS=2504;DP=20129;EAS_AF=0.5546;AMR_AF=0.3545;AFR_AF=0.4584;EUR_AF=0.2416;SAS_AF=0.32;AA=.|||;VT=SNP
7	72254050	rs35820264	G	A	100	PASS	AC=633;AF=0.126398;AN=5008;NS=2504;DP=18142;EAS_AF=0.3145;AMR_AF=0.1571;AFR_AF=0.0325;EUR_AF=0.0408;SAS_AF=0.1258;AA=.|||;VT=SNP
7	72254397	rs34299419	C	G	100	PASS	AC=768;AF=0.153355;AN=5008;NS=2504;DP=15047;EAS_AF=0.3145;AMR_AF=0.1643;AFR_AF=0.1309;EUR_AF=0.0408;SAS_AF=0.1258;AA=.|||;VT=SNP
7	72255266	rs7803303	A	G	100	PASS	AC=1967;AF=0.392772;AN=5008;NS=2504;DP=16996;EAS_AF=0.5546;AMR_AF=0.3545;AFR_AF=0.4584;EUR_AF=0.2416;SAS_AF=0.32;AA=.|||;VT=SNP
7	72255343	rs7803570	C	A	100	PASS	AC=1117;AF=0.223043;AN=5008;NS=2504;DP=20212;EAS_AF=0.2371;AMR_AF=0.1859;AFR_AF=0.2708;EUR_AF=0.1998;SAS_AF=0.1943;AA=.|||;VT=SNP
7	72256586	rs34315915	C	T	100	PASS	AC=770;AF=0.153754;AN=5008;NS=2504;DP=19314;EAS_AF=0.3155;AMR_AF=0.1643;AFR_AF=0.1301;EUR_AF=0.0417;SAS_AF=0.1268;AA=.|||;VT=SNP
7	72256606	rs111393325	C	T	100	PASS	AC=335;AF=0.066893;AN=5008;NS=2504;DP=19621;EAS_AF=0.124;AMR_AF=0.1153;AFR_AF=0.0061;EUR_AF=0.1024;SAS_AF=0.0194;AA=.|||;VT=SNP
7	72257291	rs57412352	C	G	100	PASS	AC=1969;AF=0.393171;AN=5008;NS=2504;DP=16691;EAS_AF=0.5546;AMR_AF=0.3545;AFR_AF=0.4599;EUR_AF=0.2416;SAS_AF=0.32;AA=.|||;VT=SNP
7	72258312	rs35517441	G	T	100	PASS	AC=2007;AF=0.400759;AN=5008;NS=2504;DP=14438;EAS_AF=0.5546;AMR_AF=0.3689;AFR_AF=0.4811;EUR_AF=0.2425;SAS_AF=0.319;AA=.|||;VT=SNP
7	72259095	rs7796889	G	A	100	PASS	AC=1968;AF=0.392971;AN=5008;NS=2504;DP=20913;EAS_AF=0.5546;AMR_AF=0.3545;AFR_AF=0.4599;EUR_AF=0.2416;SAS_AF=0.319;AA=.|||;VT=SNP
7	72259412	rs7797082	C	T	100	PASS	AC=1969;AF=0.393171;AN=5008;NS=2504;DP=19664;EAS_AF=0.5546;AMR_AF=0.3545;AFR_AF=0.4599;EUR_AF=0.2425;SAS_AF=0.319;AA=.|||;VT=SNP
7	72260124	rs57253097	C	T	100	PASS	AC=1968;AF=0.392971;AN=5008;NS=2504;DP=13811;EAS_AF=0.5546;AMR_AF=0.3545;AFR_AF=0.4599;EUR_AF=0.2416;SAS_AF=0.319;AA=.|||;VT=SNP
7	72261865	rs9791554	T	C	100	PASS	AC=1968;AF=0.392971;AN=5008;NS=2504;DP=16789;EAS_AF=0.5546;AMR_AF=0.3545;AFR_AF=0.4599;EUR_AF=0.2416;SAS_AF=0.319;AA=.|||;VT=SNP
7	72261969	rs9792101	C	T	100	PASS	AC=767;AF=0.153155;AN=5008;NS=2504;DP=18260;EAS_AF=0.3145;AMR_AF=0.1643;AFR_AF=0.1301;EUR_AF=0.0408;SAS_AF=0.1258;AA=.|||;VT=SNP
7	72262809	rs7780415	A	G	100	PASS	AC=1966;AF=0.392572;AN=5008;NS=2504;DP=17642;EAS_AF=0.5546;AMR_AF=0.3545;AFR_AF=0.4584;EUR_AF=0.2416;SAS_AF=0.319;AA=.|||;VT=SNP
7	72262888	rs56236555	C	A	100	PASS	AC=1119;AF=0.223442;AN=5008;NS=2504;DP=15151;EAS_AF=0.2401;AMR_AF=0.1859;AFR_AF=0.2708;EUR_AF=0.1998;SAS_AF=0.1933;AA=.|||;VT=SNP
7	72263107	rs7800121	T	C	100	PASS	AC=1964;AF=0.392173;AN=5008;NS=2504;DP=15930;EAS_AF=0.5526;AMR_AF=0.3545;AFR_AF=0.4584;EUR_AF=0.2416;SAS_AF=0.319;AA=.|||;VT=SNP
7	72263142	rs35772337	A	G	100	PASS	AC=1964;AF=0.392173;AN=5008;NS=2504;DP=16296;EAS_AF=0.5526;AMR_AF=0.3545;AFR_AF=0.4584;EUR_AF=0.2416;SAS_AF=0.319;AA=.|||;VT=SNP
7	72263340	rs34751664	G	C	100	PASS	AC=767;AF=0.153155;AN=5008;NS=2504;DP=12082;EAS_AF=0.3145;AMR_AF=0.1643;AFR_AF=0.1301;EUR_AF=0.0408;SAS_AF=0.1258;AA=.|||;VT=SNP
7	72263406	rs35499251	G	A	100	PASS	AC=632;AF=0.126198;AN=5008;NS=2504;DP=14621;EAS_AF=0.3145;AMR_AF=0.1571;AFR_AF=0.0318;EUR_AF=0.0408;SAS_AF=0.1258;AA=.|||;VT=SNP
7	72263918	rs6460033	C	A	100	PASS	AC=1966;AF=0.392572;AN=5008;NS=2504;DP=20545;EAS_AF=0.5546;AMR_AF=0.3545;AFR_AF=0.4584;EUR_AF=0.2416;SAS_AF=0.319;AA=.|||;VT=SNP
7	72264111	rs71554645	T	C	100	PASS	AC=1966;AF=0.392572;AN=5008;NS=2504;DP=15659;EAS_AF=0.5546;AMR_AF=0.3545;AFR_AF=0.4584;EUR_AF=0.2416;SAS_AF=0.319;AA=.|||;VT=SNP
7	72264245	rs112029235	T	C	100	PASS	AC=1119;AF=0.223442;AN=5008;NS=2504;DP=13681;EAS_AF=0.2401;AMR_AF=0.1859;AFR_AF=0.2708;EUR_AF=0.1998;SAS_AF=0.1933;AA=.|||;VT=SNP
7	72264474	rs67101482	C	T	100	PASS	AC=1200;AF=0.239617;AN=5008;NS=2504;DP=15753;EAS_AF=0.2411;AMR_AF=0.1902;AFR_AF=0.3283;EUR_AF=0.2008;SAS_AF=0.1933;AA=.|||;VT=SNP
7	72264497	rs67767367	T	C	100	PASS	AC=1966;AF=0.392572;AN=5008;NS=2504;DP=15651;EAS_AF=0.5546;AMR_AF=0.3545;AFR_AF=0.4584;EUR_AF=0.2416;SAS_AF=0.319;AA=.|||;VT=SNP
7	72264759	rs73129481	T	A	100	PASS	AC=1967;AF=0.392772;AN=5008;NS=2504;DP=16448;EAS_AF=0.5546;AMR_AF=0.3545;AFR_AF=0.4584;EUR_AF=0.2416;SAS_AF=0.32;AA=.|||;VT=SNP
7	72264937	rs61470193	T	C	100	PASS	AC=1967;AF=0.392772;AN=5008;NS=2504;DP=15283;EAS_AF=0.5546;AMR_AF=0.3545;AFR_AF=0.4584;EUR_AF=0.2416;SAS_AF=0.32;AA=.|||;VT=SNP
7	72265383	rs6978683	T	A	100	PASS	AC=1967;AF=0.392772;AN=5008;NS=2504;DP=15093;EAS_AF=0.5546;AMR_AF=0.3545;AFR_AF=0.4584;EUR_AF=0.2425;SAS_AF=0.319;AA=.|||;VT=SNP
7	72265923	rs56193091	C	T	100	PASS	AC=1119;AF=0.223442;AN=5008;NS=2504;DP=18284;EAS_AF=0.2401;AMR_AF=0.1859;AFR_AF=0.2708;EUR_AF=0.1998;SAS_AF=0.1933;AA=.|||;VT=SNP
7	72266116	rs7796523	G	A	100	PASS	AC=768;AF=0.153355;AN=5008;NS=2504;DP=18018;EAS_AF=0.3145;AMR_AF=0.1643;AFR_AF=0.1301;EUR_AF=0.0408;SAS_AF=0.1268;AA=.|||;VT=SNP
7	72266720	rs6460034	T	C	100	PASS	AC=1966;AF=0.392572;AN=5008;NS=2504;DP=16937;EAS_AF=0.5546;AMR_AF=0.3545;AFR_AF=0.4584;EUR_AF=0.2416;SAS_AF=0.319;AA=.|||;VT=SNP
7	72267104	rs6971812	T	C	100	PASS	AC=1964;AF=0.392173;AN=5008;NS=2504;DP=16780;EAS_AF=0.5536;AMR_AF=0.353;AFR_AF=0.4584;EUR_AF=0.2416;SAS_AF=0.319;AA=.|||;VT=SNP
7	72268294	rs6957619	C	T	100	PASS	AC=1966;AF=0.392572;AN=5008;NS=2504;DP=22988;EAS_AF=0.5546;AMR_AF=0.3545;AFR_AF=0.4584;EUR_AF=0.2416;SAS_AF=0.319;AA=.|||;VT=SNP
7	72268461	rs71554646	T	C	100	PASS	AC=636;AF=0.126997;AN=5008;NS=2504;DP=23563;EAS_AF=0.3145;AMR_AF=0.1571;AFR_AF=0.0348;EUR_AF=0.0408;SAS_AF=0.1258;AA=.|||;VT=SNP
7	72268672	rs56775695	G	A	100	PASS	AC=1671;AF=0.333666;AN=5008;NS=2504;DP=20188;EAS_AF=0.4385;AMR_AF=0.4452;AFR_AF=0.0242;EUR_AF=0.4583;SAS_AF=0.4366;AA=.|||;VT=SNP
7	72269531	rs6945435	T	C	100	PASS	AC=1967;AF=0.392772;AN=5008;NS=2504;DP=16187;EAS_AF=0.5546;AMR_AF=0.3545;AFR_AF=0.4584;EUR_AF=0.2416;SAS_AF=0.32;AA=.|||;VT=SNP
7	72269562	rs6945451	T	A	100	PASS	AC=1967;AF=0.392772;AN=5008;NS=2504;DP=16363;EAS_AF=0.5546;AMR_AF=0.3545;AFR_AF=0.4584;EUR_AF=0.2416;SAS_AF=0.32;AA=.|||;VT=SNP
7	72270125	rs9692137	C	T	100	PASS	AC=1120;AF=0.223642;AN=5008;NS=2504;DP=22688;EAS_AF=0.2401;AMR_AF=0.1859;AFR_AF=0.2708;EUR_AF=0.1998;SAS_AF=0.1943;AA=.|||;VT=SNP
```
