## Supplementary material for "Characterization of shared and ancestry-specific signals driving complex traits using multi-ancestry fine-mapping": mesusieoutput

```
                 eur          afr      eur_afr
   [1,] 1.272055e-04 1.075605e-04 2.954208e-05
   [2,] 7.849431e-05 9.144662e-05 1.987107e-05
   [3,] 7.819871e-05 9.163858e-05 1.996533e-05
   [4,] 8.021581e-05 9.584944e-05 1.968312e-05
   [5,] 1.266015e-04 1.181551e-04 3.849281e-05
   [6,] 1.227782e-04 1.185356e-04 3.644453e-05
   [7,] 1.221549e-04 1.480088e-04 3.637555e-05
   [8,] 1.224099e-04 1.465619e-04 3.599160e-05
   [9,] 1.275849e-04 1.204803e-04 3.037679e-05
  [10,] 1.254907e-04 1.062380e-04 3.211794e-05
  [11,] 1.252511e-04 1.183198e-04 3.802381e-05
  [12,] 1.263125e-04 1.211525e-04 3.119055e-05
  [13,] 1.268347e-04 1.084163e-04 2.967804e-05
  [14,] 8.544237e-05 2.418140e-04 2.659012e-05
  [15,] 7.355893e-05 4.839619e-04 5.502164e-05
  [16,] 7.967693e-05 6.414490e-05 1.741550e-05
  [17,] 9.403873e-05 6.006318e-05 1.890733e-05
  [18,] 1.530823e-04 1.272833e-04 4.724448e-05
  [19,] 7.316026e-05 2.156509e-04 3.119334e-05
  [20,] 8.008105e-05 1.137616e-04 2.147797e-05
  [21,] 1.229311e-04 1.618501e-04 3.765095e-05
  [22,] 1.228960e-04 1.615785e-04 3.762870e-05
  [23,] 7.322320e-05 2.177519e-04 3.097134e-05
  [24,] 9.290610e-05 7.191643e-05 2.092010e-05
  [25,] 1.286692e-04 1.165443e-03 8.741527e-05
  [26,] 1.265017e-04 1.123928e-03 8.884695e-05
  [27,] 1.266481e-04 1.126940e-03 8.883558e-05
  [28,] 1.235352e-04 2.107486e-04 4.363093e-05
  [29,] 1.236003e-04 2.126420e-04 4.382586e-05
  [30,] 1.238340e-04 2.055171e-04 4.277285e-05
  [31,] 1.253824e-04 1.144346e-03 9.138978e-05
  [32,] 1.240218e-04 1.644075e-04 3.755194e-05
  [33,] 9.322530e-05 7.222141e-05 2.059390e-05
  [34,] 7.679579e-05 6.842886e-05 1.738126e-05
  [35,] 1.264857e-04 2.601302e-04 5.244984e-05
  [36,] 1.243958e-04 2.193891e-03 1.445778e-04
  [37,] 1.243181e-04 2.405714e-04 4.684384e-05
  [38,] 7.620081e-05 6.492411e-05 1.774344e-05
  [39,] 1.233210e-04 3.219527e-04 5.786522e-05
  [40,] 7.332335e-05 3.047512e-04 3.440945e-05
  [41,] 1.238946e-04 1.027357e-03 8.523940e-05
  [42,] 7.617684e-05 6.357558e-05 1.741366e-05
  [43,] 9.395186e-05 6.549456e-05 1.878896e-05
  [44,] 1.279905e-04 1.373437e-03 1.035415e-04
  [45,] 1.251393e-04 1.619357e-03 1.165517e-04
  [46,] 7.312651e-05 3.273854e-04 3.807864e-05
  [47,] 7.585412e-05 6.269147e-05 1.715944e-05
  [48,] 1.269114e-04 2.755009e-04 5.377490e-05
  [49,] 1.256760e-04 2.202946e-03 1.403206e-04
  [50,] 9.289351e-05 6.711822e-05 1.952340e-05
  [51,] 1.349647e-04 7.117350e-04 6.753873e-05
  [52,] 1.111820e-04 7.579908e-05 1.860491e-05
  [53,] 8.017177e-05 6.615235e-05 1.791443e-05
  [54,] 1.118959e-04 9.394223e-05 1.659244e-05
  [55,] 8.252438e-05 6.492421e-05 1.810033e-05
  [56,] 8.519971e-05 1.435991e-04 2.081036e-05
  [57,] 8.488487e-05 1.458721e-04 2.101895e-05
  [58,] 1.170391e-04 2.020036e-04 4.958145e-05
  [59,] 8.553081e-05 1.490768e-04 2.108275e-05
  [60,] 7.597892e-05 1.907270e-04 2.793610e-05
  [61,] 7.665157e-05 2.076108e-04 2.870854e-05
  [62,] 7.585420e-05 2.086715e-04 2.953680e-05
  [63,] 1.021559e-04 6.421354e-05 1.979968e-05
  [64,] 7.565401e-05 2.109181e-04 2.987964e-05
  [65,] 1.164797e-04 2.724116e-04 7.162330e-05
  [66,] 8.940112e-05 1.046913e-04 2.586498e-05
  [67,] 7.644906e-05 7.335851e-05 1.872469e-05
  [68,] 7.517031e-05 2.101453e-04 3.033565e-05
  [69,] 1.063944e-04 1.428038e-04 4.334923e-05
  [70,] 7.558851e-05 2.019712e-04 2.920995e-05
  [71,] 7.627255e-05 7.012710e-05 1.836167e-05
  [72,] 7.851221e-05 2.434495e-04 3.250433e-05
  [73,] 7.493657e-05 1.282111e-04 2.284072e-05
  [74,] 7.666300e-05 1.850044e-04 2.702219e-05
  [75,] 7.742526e-05 1.694128e-04 2.526570e-05
  [76,] 7.865683e-05 1.651207e-04 2.432290e-05
  [77,] 8.606174e-05 4.315538e-04 3.588001e-05
  [78,] 8.161561e-05 1.781719e-04 2.409878e-05
  [79,] 1.029643e-04 8.241052e-05 2.372636e-05
  [80,] 7.856065e-05 7.280957e-05 1.824028e-05
  [81,] 7.853477e-05 1.417119e-04 2.257400e-05
  [82,] 7.741147e-05 1.625835e-04 2.475074e-05
  [83,] 1.030198e-04 8.652101e-05 2.448049e-05
  [84,] 7.790411e-05 1.598509e-04 2.429256e-05
  [85,] 7.759078e-05 1.647838e-04 2.483195e-05
  [86,] 8.403725e-05 4.436039e-04 3.774691e-05
  [87,] 7.650289e-05 1.721393e-04 2.606819e-05
  [88,] 1.027862e-04 9.194149e-05 2.577308e-05
  [89,] 8.452231e-05 4.434375e-04 3.736451e-05
  [90,] 7.687685e-05 1.667306e-04 2.539503e-05
  [91,] 8.523692e-05 3.691076e-04 3.350741e-05
  [92,] 8.422914e-05 4.252055e-04 3.672866e-05
  [93,] 1.027593e-04 8.870056e-05 2.516823e-05
  [94,] 1.025726e-04 8.725856e-05 2.512374e-05
  [95,] 9.114800e-05 2.465897e-04 5.154274e-05
  [96,] 9.900085e-05 1.445603e-04 2.777126e-05
  [97,] 1.060275e-04 6.925429e-05 1.771026e-05
  [98,] 1.046157e-04 1.266936e-04 3.100358e-05
  [99,] 8.688979e-05 1.149710e-04 2.510687e-05
 [100,] 1.029164e-04 1.043223e-04 3.328968e-05
 [101,] 8.169255e-05 6.463638e-05 1.732927e-05
 [102,] 1.135585e-04 1.311393e-04 4.021477e-05
 [103,] 1.024468e-04 1.049442e-04 3.306516e-05
 [104,] 1.059271e-04 9.350524e-05 2.403673e-05
 [105,] 1.021843e-04 9.916591e-05 3.110702e-05
 [106,] 1.045277e-04 8.204086e-05 2.688367e-05
 [107,] 1.025776e-04 8.554304e-05 2.695586e-05
 [108,] 1.054058e-04 7.762686e-05 2.151219e-05
 [109,] 1.066345e-04 9.832861e-05 2.587864e-05
 [110,] 1.015705e-04 7.526729e-05 2.354550e-05
 [111,] 1.056983e-04 8.829178e-05 2.956934e-05
 [112,] 1.042396e-04 8.702459e-05 2.838049e-05
 [113,] 1.042489e-04 8.622913e-05 2.812046e-05
 [114,] 1.046129e-04 8.553077e-05 2.808716e-05
 [115,] 1.069871e-04 9.174768e-05 3.124305e-05
 [116,] 1.039446e-04 9.602391e-05 3.100624e-05
 [117,] 1.039247e-04 8.865939e-05 2.874459e-05
 [118,] 1.014031e-04 8.128971e-05 2.523108e-05
 [119,] 1.045999e-04 9.078554e-05 2.983375e-05
 [120,] 1.005654e-04 1.179479e-04 3.463682e-05
 [121,] 1.009875e-04 9.444466e-05 2.885568e-05
 [122,] 1.009176e-04 9.192565e-05 2.807404e-05
 [123,] 1.009627e-04 2.196947e-04 5.888729e-05
 [124,] 1.110460e-04 1.034510e-04 2.541173e-05
 [125,] 9.970634e-05 7.794195e-05 2.333605e-05
 [126,] 8.862276e-05 1.123731e-04 2.509669e-05
 [127,] 1.079038e-04 2.682663e-04 4.649695e-05
 [128,] 9.769037e-05 8.244979e-05 2.382676e-05
 [129,] 1.114468e-04 1.571381e-04 3.119268e-05
 [130,] 1.121421e-04 1.612360e-04 3.146308e-05
 [131,] 8.067125e-05 7.048484e-05 1.657914e-05
 [132,] 9.960066e-05 7.125249e-05 2.128436e-05
 [133,] 1.069456e-04 2.225262e-04 4.145347e-05
 [134,] 1.078803e-04 1.832288e-04 3.601433e-05
 [135,] 1.042336e-04 2.190684e-04 4.384045e-05
 [136,] 1.052052e-04 2.563837e-04 4.831376e-05
 [137,] 1.057141e-04 2.259288e-04 4.293172e-05
 [138,] 1.057000e-04 1.817671e-04 3.728783e-05
 [139,] 1.061892e-04 2.516505e-04 4.643710e-05
 [140,] 1.060262e-04 2.596675e-04 4.769039e-05
 [141,] 1.062784e-04 2.627691e-04 4.774478e-05
 [142,] 9.963052e-05 7.088488e-05 2.154616e-05
 [143,] 1.054618e-04 1.913950e-04 3.880821e-05
 [144,] 1.069880e-04 2.992259e-04 5.129754e-05
 [145,] 9.953196e-05 7.410358e-05 2.217108e-05
 [146,] 9.962228e-05 7.433667e-05 2.238701e-05
 [147,] 1.051934e-04 2.616549e-04 4.910051e-05
 [148,] 9.957659e-05 7.548577e-05 2.260018e-05
 [149,] 1.249400e-04 2.036376e-04 4.835885e-05
 [150,] 1.058644e-04 2.320483e-04 4.353613e-05
 [151,] 9.777978e-05 8.226740e-05 2.294712e-05
 [152,] 1.018389e-04 5.553871e-04 1.367275e-04
 [153,] 1.050829e-04 2.375426e-04 4.525161e-05
 [154,] 7.950220e-05 8.520391e-05 1.790757e-05
 [155,] 1.067296e-04 1.023489e-04 2.590828e-05
 [156,] 8.861526e-05 1.107788e-04 2.517682e-05
 [157,] 9.738072e-05 8.258195e-05 2.317720e-05
 [158,] 7.828531e-05 6.328770e-05 1.727652e-05
 [159,] 7.831452e-05 6.483132e-05 1.729991e-05
 [160,] 7.562793e-05 7.657449e-05 1.758912e-05
 [161,] 1.255868e-04 1.633164e-04 4.065440e-05
 [162,] 9.972630e-05 7.311780e-05 2.227392e-05
 [163,] 9.977050e-05 8.779122e-05 2.626767e-05
 [164,] 1.043828e-04 2.575143e-04 4.953388e-05
 [165,] 1.061821e-04 2.799557e-04 4.903093e-05
 [166,] 1.046951e-04 2.369173e-04 4.569790e-05
 [167,] 1.112035e-04 2.661003e-04 5.519535e-05
 [168,] 1.006583e-04 8.016626e-05 2.510730e-05
 [169,] 1.007173e-04 8.067197e-05 2.529514e-05
 [170,] 1.028113e-04 2.302628e-04 5.057287e-05
 [171,] 8.703878e-05 1.178246e-04 2.523368e-05
 [172,] 8.713235e-05 6.646960e-05 1.688083e-05
 [173,] 9.652432e-05 9.746976e-05 2.685977e-05
 [174,] 1.029698e-04 2.071657e-04 4.610343e-05
 [175,] 1.047801e-04 6.761662e-05 1.997237e-05
 [176,] 1.035884e-04 6.478775e-05 1.944709e-05
 [177,] 1.039413e-04 6.874334e-05 2.224160e-05
 [178,] 1.040577e-04 6.503890e-05 2.112265e-05
 [179,] 1.020424e-04 6.932523e-05 2.188136e-05
 [180,] 1.027612e-04 6.514669e-05 2.053601e-05
 [181,] 1.138726e-04 1.288584e-04 3.366057e-05
 [182,] 1.016317e-04 6.904562e-05 2.165809e-05
 [183,] 1.014154e-04 6.724030e-05 2.097561e-05
 [184,] 1.011576e-04 6.843521e-05 2.126630e-05
 [185,] 1.051649e-04 1.279226e-04 3.951251e-05
 [186,] 1.018296e-04 6.600545e-05 2.067289e-05
 [187,] 1.049817e-04 1.249575e-04 2.989073e-05
 [188,] 7.294765e-05 8.051108e-05 1.940404e-05
 [189,] 1.021802e-04 6.856553e-05 2.164717e-05
 [190,] 7.771392e-05 7.123563e-05 1.908085e-05
 [191,] 1.050095e-04 1.312294e-04 4.030367e-05
 [192,] 1.017148e-04 6.567440e-05 2.051579e-05
 [193,] 1.019809e-04 6.931957e-05 2.184142e-05
 [194,] 1.015509e-04 6.501481e-05 2.025396e-05
 [195,] 1.016821e-04 6.957219e-05 2.181994e-05
 [196,] 1.022615e-04 6.893692e-05 2.180015e-05
 [197,] 1.042360e-04 7.381114e-05 2.406863e-05
 [198,] 7.874904e-05 6.151563e-05 1.724583e-05
 [199,] 7.863799e-05 5.926886e-05 1.675497e-05
 [200,] 1.047241e-04 1.216964e-04 2.956717e-05
 [201,] 7.870564e-05 6.118048e-05 1.714525e-05
 [202,] 1.046996e-04 1.258178e-04 3.020624e-05
 [203,] 7.871103e-05 6.119169e-05 1.715115e-05
 [204,] 1.045372e-04 1.185697e-04 2.919306e-05
 [205,] 7.874406e-05 6.185266e-05 1.732860e-05
 [206,] 7.859780e-05 6.353785e-05 1.765230e-05
 [207,] 7.873061e-05 6.142502e-05 1.721614e-05
 [208,] 8.909857e-05 1.426982e-04 3.418497e-05
 [209,] 1.118750e-04 1.337797e-04 4.016730e-05
 [210,] 7.875627e-05 6.129292e-05 1.715122e-05
 [211,] 7.301916e-05 7.629189e-05 1.866148e-05
 [212,] 8.543768e-05 6.117671e-05 1.811011e-05
 [213,] 8.546892e-05 6.121090e-05 1.815974e-05
 [214,] 8.758018e-05 1.374786e-04 2.570963e-05
 [215,] 1.053788e-04 1.181589e-04 2.871822e-05
 [216,] 7.873617e-05 6.149270e-05 1.723052e-05
 [217,] 1.046800e-04 1.129396e-04 2.833009e-05
 [218,] 8.958575e-05 9.113487e-05 2.565221e-05
 [219,] 1.045396e-04 1.127754e-04 2.838035e-05
 [220,] 8.928951e-05 8.290390e-05 1.980893e-05
 [221,] 8.994454e-05 8.098205e-05 1.956615e-05
 [222,] 8.830682e-05 6.104375e-05 1.818127e-05
 [223,] 1.041505e-04 1.111846e-04 2.838599e-05
 [224,] 7.880565e-05 6.131201e-05 1.718316e-05
 [225,] 1.075491e-04 1.155742e-04 3.762071e-05
 [226,] 8.904100e-05 7.502162e-05 2.137420e-05
 [227,] 9.047674e-05 6.245060e-05 1.731968e-05
 [228,] 8.962029e-05 6.173459e-05 1.966428e-05
 [229,] 8.940163e-05 6.171322e-05 1.753070e-05
 [230,] 8.928276e-05 5.938932e-05 1.790324e-05
 [231,] 8.944753e-05 6.129461e-05 1.777494e-05
 [232,] 7.871993e-05 5.985649e-05 1.694233e-05
 [233,] 1.037192e-04 7.244046e-05 2.069792e-05
 [234,] 1.035806e-04 7.126328e-05 2.055290e-05
 [235,] 1.033403e-04 1.120960e-04 2.933405e-05
 [236,] 8.893707e-05 6.112936e-05 1.907230e-05
 [237,] 1.073186e-04 7.969479e-05 2.125632e-05
 [238,] 9.440850e-05 1.128633e-04 2.806515e-05
 [239,] 9.069547e-05 7.483626e-05 1.910802e-05
 [240,] 1.113950e-04 1.103443e-04 3.816702e-05
 [241,] 1.088344e-04 7.301210e-05 2.040018e-05
 [242,] 9.137104e-05 1.234661e-04 3.375148e-05
 [243,] 1.028826e-04 1.024314e-04 2.782271e-05
 [244,] 1.104804e-04 8.017378e-05 2.100585e-05
 [245,] 1.026322e-04 1.031721e-04 2.875335e-05
 [246,] 7.660745e-05 1.012649e-03 8.660202e-05
 [247,] 1.081506e-04 8.493872e-05 2.402159e-05
 [248,] 1.094605e-04 7.781722e-05 2.083157e-05
 [249,] 1.118059e-04 1.322673e-04 2.517835e-05
 [250,] 1.400677e-04 6.184438e-05 2.679122e-05
 [251,] 8.842460e-05 6.059724e-05 1.868184e-05
 [252,] 1.221903e-04 5.980980e-05 2.145411e-05
 [253,] 9.140931e-05 1.277568e-04 2.753651e-05
 [254,] 1.033339e-04 1.031020e-04 3.095365e-05
 [255,] 1.026518e-04 1.019768e-04 2.844342e-05
 [256,] 1.424412e-04 1.084710e-04 1.697203e-05
 [257,] 1.154154e-04 6.008191e-05 2.130111e-05
 [258,] 1.215795e-04 1.321617e-04 4.230200e-05
 [259,] 9.009541e-05 8.528026e-05 2.289697e-05
 [260,] 1.027333e-04 9.754366e-05 2.738358e-05
 [261,] 1.184860e-04 6.032062e-05 2.186133e-05
 [262,] 1.096761e-04 1.276930e-04 2.520806e-05
 [263,] 1.235927e-04 5.993587e-05 2.172636e-05
 [264,] 1.072624e-04 8.454769e-05 2.413488e-05
 [265,] 8.892961e-05 6.067633e-05 1.877884e-05
 [266,] 1.086200e-04 1.483683e-04 4.327073e-05
 [267,] 1.203088e-04 6.005840e-05 2.171756e-05
 [268,] 1.530146e-04 1.028986e-04 1.664962e-05
 [269,] 9.017807e-05 6.190586e-05 1.964493e-05
 [270,] 1.163107e-04 5.998589e-05 2.123965e-05
 [271,] 1.185687e-04 6.147159e-05 2.308071e-05
 [272,] 1.459578e-04 1.005484e-04 1.668798e-05
 [273,] 9.448538e-05 8.837480e-05 2.235028e-05
 [274,] 1.028742e-04 9.769690e-05 2.809460e-05
 [275,] 9.258609e-05 6.027243e-05 1.898144e-05
 [276,] 1.526840e-04 1.034474e-04 1.666791e-05
 [277,] 1.109566e-04 1.306645e-04 2.518615e-05
 [278,] 1.104587e-04 1.279725e-04 2.522617e-05
 [279,] 1.293624e-04 1.504636e-04 8.244619e-05
 [280,] 1.191771e-04 5.835276e-05 2.090381e-05
 [281,] 1.233950e-04 1.295713e-04 4.221947e-05
 [282,] 1.089187e-04 1.139031e-04 3.973086e-05
 [283,] 1.180503e-04 6.012236e-05 2.079773e-05
 [284,] 1.160724e-04 6.040895e-05 2.063158e-05
 [285,] 1.197224e-04 6.054422e-05 2.124878e-05
 [286,] 1.229643e-04 1.756447e-04 4.146994e-05
 [287,] 1.207029e-04 6.117188e-05 2.221748e-05
 [288,] 1.187197e-04 6.068795e-05 2.201430e-05
 [289,] 1.215944e-04 6.075861e-05 2.097088e-05
 [290,] 1.242359e-04 6.579183e-05 2.721866e-05
 [291,] 9.307839e-05 1.047764e-04 2.769614e-05
 [292,] 1.228958e-04 6.412283e-05 2.568514e-05
 [293,] 1.332835e-04 7.088798e-05 1.639731e-05
 [294,] 1.458613e-04 6.719129e-05 1.670395e-05
 [295,] 1.110389e-04 6.309280e-05 2.304181e-05
 [296,] 1.096678e-04 1.835579e-04 6.599273e-05
 [297,] 1.113418e-04 1.762656e-04 6.556034e-05
 [298,] 1.083875e-04 1.105109e-04 3.813193e-05
 [299,] 1.347158e-04 6.895506e-05 1.647026e-05
 [300,] 1.340015e-04 8.367150e-05 1.646529e-05
 [301,] 1.458912e-04 6.617097e-05 1.678521e-05
 [302,] 1.103182e-04 1.887376e-04 6.881607e-05
 [303,] 1.103324e-04 1.820865e-04 6.645049e-05
 [304,] 1.105496e-04 1.877414e-04 6.875423e-05
 [305,] 1.435203e-04 6.703518e-05 1.667628e-05
 [306,] 1.087017e-04 1.745384e-04 6.133897e-05
 [307,] 1.785171e-04 9.269400e-05 2.420007e-05
 [308,] 1.080382e-04 1.061589e-04 3.600323e-05
 [309,] 1.250525e-04 7.712626e-05 1.893705e-05
 [310,] 1.089578e-04 1.738031e-04 6.151088e-05
 [311,] 1.074962e-04 1.089942e-04 3.679411e-05
 [312,] 1.169516e-04 2.186762e-04 2.844375e-05
 [313,] 1.215979e-04 7.663398e-05 1.892904e-05
 [314,] 1.162123e-04 2.160710e-04 2.839360e-05
 [315,] 9.368828e-05 1.050266e-04 2.803706e-05
 [316,] 1.025901e-04 9.592086e-05 2.062905e-05
 [317,] 9.313279e-05 4.561319e-04 5.632206e-05
 [318,] 1.074262e-04 1.219421e-03 8.537701e-05
 [319,] 9.362663e-05 1.061183e-04 2.834478e-05
 [320,] 1.281394e-04 1.316608e-04 3.533618e-05
 [321,] 1.234495e-04 1.329613e-04 3.452540e-05
 [322,] 1.074221e-04 1.085467e-04 3.658819e-05
 [323,] 1.270555e-04 6.471137e-05 1.664246e-05
 [324,] 1.490915e-04 1.630170e-03 2.693614e-04
 [325,] 1.071234e-04 1.106317e-04 3.719289e-05
 [326,] 1.068493e-04 1.022491e-04 3.389694e-05
 [327,] 1.076086e-04 9.898316e-05 3.002760e-05
 [328,] 1.185612e-04 1.491237e-04 1.980759e-05
 [329,] 1.079694e-04 2.798894e-04 3.232818e-05
 [330,] 1.130581e-04 1.562226e-04 2.061024e-05
 [331,] 1.109890e-04 1.565791e-04 2.082196e-05
 [332,] 9.615638e-05 1.040970e-04 2.857579e-05
 [333,] 9.408739e-05 1.046831e-04 2.807549e-05
 [334,] 1.069238e-04 1.163324e-03 8.352020e-05
 [335,] 1.281739e-04 6.962995e-05 1.640119e-05
 [336,] 1.288259e-04 7.118934e-05 1.637015e-05
 [337,] 9.428112e-05 1.050382e-04 2.827239e-05
 [338,] 1.086061e-04 1.194241e-03 8.270776e-05
 [339,] 1.083506e-04 9.960655e-04 7.401784e-05
 [340,] 9.534911e-05 1.052131e-04 2.874481e-05
 [341,] 1.497956e-04 2.884697e-03 4.413300e-04
 [342,] 1.559481e-04 3.041890e-03 4.235645e-04
 [343,] 1.077706e-04 1.250212e-03 8.630119e-05
 [344,] 9.450912e-05 1.046598e-04 2.822963e-05
 [345,] 9.471008e-05 1.047799e-04 2.834962e-05
 [346,] 1.514292e-04 2.756933e-03 4.139563e-04
 [347,] 1.079904e-04 1.217149e-03 8.454895e-05
 [348,] 1.499181e-04 3.049097e-03 4.629259e-04
 [349,] 9.511833e-05 1.048292e-04 2.851989e-05
 [350,] 9.495255e-05 1.047704e-04 2.843822e-05
 [351,] 9.483935e-05 1.050485e-04 2.849851e-05
 [352,] 9.526891e-05 1.044920e-04 2.844414e-05
 [353,] 9.387398e-05 1.046012e-04 2.796048e-05
 [354,] 1.064728e-04 1.564358e-04 5.356934e-05
 [355,] 1.071689e-04 1.561595e-04 5.421964e-05
 [356,] 1.051877e-04 1.405108e-03 9.721948e-05
 [357,] 1.161705e-04 1.676444e-04 2.093126e-05
 [358,] 1.036365e-04 1.225780e-04 3.886913e-05
 [359,] 1.054428e-04 1.278816e-03 9.154697e-05
 [360,] 1.052389e-04 1.240983e-04 4.078388e-05
 [361,] 1.056678e-04 1.199163e-03 8.748153e-05
 [362,] 1.044864e-04 1.197909e-03 8.927721e-05
 [363,] 1.066354e-04 1.146478e-03 8.364470e-05
 [364,] 1.052704e-04 1.245732e-03 9.031871e-05
 [365,] 1.269854e-04 7.348965e-05 1.630993e-05
 [366,] 1.080137e-04 1.201140e-03 8.429048e-05
 [367,] 1.140752e-04 1.969558e-04 8.143111e-05
 [368,] 1.064220e-04 1.201425e-03 8.647862e-05
 [369,] 1.068735e-04 1.081481e-03 8.031556e-05
 [370,] 1.063770e-04 1.274830e-04 4.358873e-05
 [371,] 1.068517e-04 1.305659e-04 4.418394e-05
 [372,] 1.075225e-04 1.128939e-04 3.843377e-05
 [373,] 9.399740e-05 1.127404e-04 3.018911e-05
 [374,] 9.176224e-05 8.876965e-05 2.236923e-05
 [375,] 9.192543e-05 8.733359e-05 2.211678e-05
 [376,] 9.485757e-05 1.039507e-04 2.818835e-05
 [377,] 1.330257e-04 1.052566e-04 3.358528e-05
 [378,] 9.256732e-05 8.784456e-05 2.198612e-05
 [379,] 1.062874e-04 1.322555e-04 4.430366e-05
 [380,] 1.071763e-04 1.305944e-04 4.445469e-05
 [381,] 1.075175e-04 1.359428e-04 4.746681e-05
 [382,] 1.051156e-04 1.048506e-03 8.099566e-05
 [383,] 1.060117e-04 9.241280e-04 7.364078e-05
 [384,] 9.257972e-05 1.039223e-04 2.809456e-05
 [385,] 1.035547e-04 7.464963e-04 6.697695e-05
 [386,] 9.303418e-05 1.099540e-04 2.908477e-05
 [387,] 8.988736e-05 7.954677e-05 2.154024e-05
 [388,] 1.133853e-04 1.387790e-04 5.228751e-05
 [389,] 1.302762e-04 1.400637e-04 5.152071e-05
 [390,] 1.033934e-04 8.000635e-04 7.018506e-05
 [391,] 9.173527e-05 8.728749e-05 2.217706e-05
 [392,] 9.136578e-05 8.605976e-05 2.213830e-05
 [393,] 1.072892e-04 1.359923e-04 4.362065e-05
 [394,] 1.240329e-04 1.335658e-04 1.872075e-05
 [395,] 1.384165e-04 6.788822e-05 1.653867e-05
 [396,] 1.238001e-04 1.474255e-04 1.938521e-05
 [397,] 9.382055e-05 1.081957e-04 2.903875e-05
 [398,] 1.049260e-04 8.040368e-04 6.861043e-05
 [399,] 1.115665e-04 1.358228e-04 5.067921e-05
 [400,] 1.256889e-04 1.428059e-04 1.906496e-05
 [401,] 1.042861e-04 8.612301e-04 7.246132e-05
 [402,] 9.183147e-05 8.800122e-05 2.224031e-05
 [403,] 1.046040e-04 8.463375e-04 7.127810e-05
 [404,] 1.236187e-04 6.596698e-05 1.645857e-05
 [405,] 1.103568e-04 1.334524e-04 4.883998e-05
 [406,] 1.042340e-04 8.182863e-04 7.021735e-05
 [407,] 9.174229e-05 8.720836e-05 2.216061e-05
 [408,] 1.052562e-04 7.750164e-04 6.668616e-05
 [409,] 1.113535e-04 1.332263e-04 4.950568e-05
 [410,] 1.053136e-04 1.220483e-03 8.920989e-05
 [411,] 9.315194e-05 1.054307e-04 2.794639e-05
 [412,] 9.177725e-05 8.759186e-05 2.220205e-05
 [413,] 9.165426e-05 8.789461e-05 2.228769e-05
 [414,] 9.289014e-05 1.091523e-04 2.879601e-05
 [415,] 1.313983e-04 6.881351e-05 1.641987e-05
 [416,] 1.073972e-04 8.052521e-04 6.481866e-05
 [417,] 1.273633e-04 6.876300e-05 1.637980e-05
 [418,] 1.253436e-04 6.782099e-05 1.639419e-05
 [419,] 9.814950e-05 1.302683e-04 3.626600e-05
 [420,] 1.542020e-04 6.466212e-04 1.085865e-04
 [421,] 1.500225e-04 2.189724e-03 3.460635e-04
 [422,] 1.315354e-04 6.901641e-05 1.641867e-05
 [423,] 1.041604e-04 8.533539e-04 7.219608e-05
 [424,] 1.292531e-04 6.731155e-05 1.646315e-05
 [425,] 9.373617e-05 1.081855e-04 2.899671e-05
 [426,] 2.132151e-04 1.050374e-04 5.077672e-05
 [427,] 1.611866e-04 6.910969e-04 1.074880e-04
 [428,] 1.070061e-04 1.403205e-04 4.761281e-05
 [429,] 1.234767e-04 2.770920e-04 2.126679e-05
 [430,] 9.322799e-05 1.087268e-04 2.887917e-05
 [431,] 1.538062e-04 7.042630e-05 1.664533e-05
 [432,] 1.359806e-04 1.418846e-04 5.603800e-05
 [433,] 1.250644e-04 6.743461e-05 1.641588e-05
 [434,] 1.292812e-04 7.176003e-05 1.635702e-05
 [435,] 9.376875e-05 1.145555e-04 2.904432e-05
 [436,] 9.347230e-05 1.162731e-04 2.943407e-05
 [437,] 1.328250e-04 1.844153e-04 7.977224e-05
 [438,] 1.094296e-04 1.356252e-04 4.891145e-05
 [439,] 9.229365e-05 6.141554e-04 8.077589e-05
 [440,] 9.498564e-05 7.053393e-05 1.683992e-05
 [441,] 9.633499e-05 6.973266e-05 1.675160e-05
 [442,] 1.791287e-04 3.645161e-04 3.091377e-04
 [443,] 9.334430e-05 1.073657e-04 2.840418e-05
 [444,] 9.220603e-05 6.076763e-04 8.050283e-05
 [445,] 1.087394e-04 1.280895e-04 4.564491e-05
 [446,] 9.312567e-05 1.103704e-04 2.960438e-05
 [447,] 9.170238e-05 9.097531e-05 2.295418e-05
 [448,] 1.340719e-04 7.704820e-05 1.639305e-05
 [449,] 1.074710e-04 1.418370e-04 4.842367e-05
 [450,] 9.291563e-05 1.025371e-04 2.692638e-05
 [451,] 9.213609e-05 6.713778e-04 8.677779e-05
 [452,] 1.307829e-04 6.650123e-05 1.651757e-05
 [453,] 9.156488e-05 6.195625e-04 8.477435e-05
 [454,] 9.332743e-05 1.076554e-04 2.848004e-05
 [455,] 1.233860e-04 6.983693e-05 1.633896e-05
 [456,] 9.265033e-05 1.079871e-04 2.823121e-05
 [457,] 1.091122e-04 1.329154e-04 4.766358e-05
 [458,] 1.082232e-04 1.318194e-04 4.653349e-05
 [459,] 1.720343e-04 1.486650e-04 8.648566e-05
 [460,] 8.416086e-05 7.749986e-05 2.055924e-05
 [461,] 9.388818e-05 1.047775e-04 2.805707e-05
 [462,] 1.082884e-04 1.388952e-04 4.823168e-05
 [463,] 1.270713e-04 1.836039e-04 7.658311e-05
 [464,] 1.078400e-04 1.121138e-04 3.836794e-05
 [465,] 9.333513e-05 1.147894e-04 2.896160e-05
 [466,] 8.499188e-05 1.191184e-04 2.839063e-05
 [467,] 9.789148e-05 1.384291e-04 2.287184e-05
 [468,] 8.520667e-05 1.178192e-04 2.841984e-05
 [469,] 1.444367e-04 6.555481e-05 1.676843e-05
 [470,] 1.338658e-04 6.036267e-05 1.748124e-05
 [471,] 1.071684e-04 1.180013e-04 4.159336e-05
 [472,] 1.117150e-04 5.773827e-05 1.769513e-05
 [473,] 8.634848e-05 1.186051e-04 2.953777e-05
 [474,] 8.703870e-05 1.176682e-04 2.986794e-05
 [475,] 1.115429e-04 9.773319e-05 3.430043e-05
 [476,] 8.655143e-05 1.214060e-04 2.995757e-05
 [477,] 1.065403e-04 5.904023e-05 2.005726e-05
 [478,] 1.190386e-04 9.173587e-05 3.433896e-05
 [479,] 1.295053e-04 6.210109e-05 1.690757e-05
 [480,] 1.332710e-04 6.598759e-05 1.655483e-05
 [481,] 1.353041e-04 6.610224e-05 1.657415e-05
 [482,] 9.202011e-05 1.058070e-04 2.768765e-05
 [483,] 1.162856e-04 8.535227e-05 3.004864e-05
 [484,] 1.136193e-04 1.517314e-04 4.471726e-05
 [485,] 1.612865e-04 1.188863e-04 4.406982e-05
 [486,] 1.138104e-04 9.570000e-05 3.415240e-05
 [487,] 1.285217e-04 6.827390e-05 1.636503e-05
 [488,] 1.574883e-04 1.189014e-04 4.343709e-05
 [489,] 9.305324e-05 1.085936e-04 2.898752e-05
 [490,] 9.292889e-05 1.722575e-04 3.357092e-05
 [491,] 1.607822e-04 1.745248e-04 1.017494e-04
 [492,] 1.362317e-04 9.285506e-04 1.598045e-04
 [493,] 9.691984e-05 1.085902e-04 2.725445e-05
 [494,] 8.378602e-05 8.706428e-05 2.093325e-05
 [495,] 1.438431e-04 1.160169e-03 1.729440e-04
 [496,] 1.487870e-04 1.137512e-03 1.611621e-04
 [497,] 1.005127e-04 1.065869e-04 2.386679e-05
 [498,] 8.915126e-05 1.700737e-04 4.320726e-05
 [499,] 1.002553e-04 1.077127e-04 2.406258e-05
 [500,] 9.969018e-05 1.017489e-04 2.346838e-05
 [501,] 9.985928e-05 1.000098e-04 2.321256e-05
 [502,] 9.852583e-05 1.177437e-04 2.960377e-05
 [503,] 1.482330e-04 1.019492e-03 1.481010e-04
 [504,] 9.850313e-05 8.679693e-05 2.175241e-05
 [505,] 9.807583e-05 1.078986e-04 2.739666e-05
 [506,] 1.067469e-04 6.309556e-05 2.132573e-05
 [507,] 9.893222e-05 1.179568e-04 2.957462e-05
 [508,] 9.074126e-05 2.607604e-04 6.755675e-05
 [509,] 1.377317e-04 2.053542e-04 4.415278e-05
 [510,] 2.896685e-04 1.598836e-04 1.940478e-04
 [511,] 9.099509e-05 7.170168e-05 2.020556e-05
 [512,] 1.025634e-04 1.022032e-04 2.875315e-05
 [513,] 1.188683e-04 1.079840e-04 3.277403e-05
 [514,] 1.327107e-04 1.592433e-04 3.773425e-05
 [515,] 1.365712e-04 7.886738e-05 2.783179e-05
 [516,] 5.243436e-04 1.728640e-04 4.225309e-04
 [517,] 1.332542e-04 6.227478e-05 2.164643e-05
 [518,] 2.859327e-04 9.462986e-05 9.853782e-05
 [519,] 9.598078e-05 1.142655e-04 3.470858e-05
 [520,] 9.149082e-05 6.153355e-05 1.819514e-05
 [521,] 9.456608e-05 1.075045e-04 3.181245e-05
 [522,] 9.904951e-05 4.063240e-04 8.911839e-05
 [523,] 3.153811e-04 1.159009e-04 1.473415e-04
 [524,] 1.936607e-04 7.670069e-05 2.445747e-05
 [525,] 1.548716e-04 1.288720e-04 2.584195e-05
 [526,] 9.479138e-05 1.122457e-04 3.320012e-05
 [527,] 9.536019e-05 1.161873e-04 3.443907e-05
 [528,] 1.098616e-04 1.703810e-04 5.934093e-05
 [529,] 2.129762e-04 7.770325e-05 5.701272e-05
 [530,] 9.458710e-05 1.178493e-04 3.447979e-05
 [531,] 2.453924e-04 8.485078e-05 7.344090e-05
 [532,] 2.415890e-04 9.936837e-05 9.318964e-05
 [533,] 9.756970e-05 2.844507e-04 6.578878e-05
 [534,] 1.774586e-04 9.048139e-05 5.999079e-05
 [535,] 1.707722e-04 9.302259e-05 6.052661e-05
 [536,] 9.491685e-05 1.108993e-04 3.294972e-05
 [537,] 1.176904e-04 1.283037e-04 3.821442e-05
 [538,] 1.804469e-04 7.539314e-05 2.530524e-05
 [539,] 1.848726e-04 1.213758e-04 9.432587e-05
 [540,] 2.070369e-04 6.341019e-05 3.506055e-05
 [541,] 2.058451e-04 6.437302e-05 3.639119e-05
 [542,] 2.139822e-04 6.008291e-05 2.910351e-05
 [543,] 1.814859e-04 1.172099e-04 8.849270e-05
 [544,] 2.191725e-04 6.296681e-05 3.543343e-05
 [545,] 2.164105e-04 6.263013e-05 3.462454e-05
 [546,] 2.464119e-04 1.415209e-04 1.209199e-04
 [547,] 9.748042e-05 1.520581e-04 4.009839e-05
 [548,] 2.276563e-04 1.339070e-04 1.348435e-04
 [549,] 9.705982e-05 1.286689e-04 3.463717e-05
 [550,] 9.731552e-05 1.565556e-04 4.071788e-05
 [551,] 2.435786e-04 7.706019e-05 5.881070e-05
 [552,] 2.476089e-04 7.266929e-05 5.284562e-05
 [553,] 2.210658e-04 7.641722e-05 5.413095e-05
 [554,] 2.536407e-04 8.989760e-05 7.973807e-05
 [555,] 2.342696e-04 2.307423e-04 2.720038e-04
 [556,] 1.823905e-04 7.350954e-05 2.427814e-05
 [557,] 2.448867e-04 8.753670e-05 7.432622e-05
 [558,] 1.414304e-04 1.053855e-04 4.150485e-05
 [559,] 1.441793e-04 1.051388e-04 4.250726e-05
 [560,] 1.449346e-04 1.037175e-04 4.212467e-05
 [561,] 1.452259e-04 1.034418e-04 4.210253e-05
 [562,] 1.456710e-04 1.044745e-04 4.275599e-05
 [563,] 1.451000e-04 9.959442e-05 4.024063e-05
 [564,] 2.380355e-04 2.267950e-04 2.714604e-04
 [565,] 1.210310e-03 5.068444e-04 4.553685e-03
 [566,] 1.305304e-04 5.916522e-05 1.973663e-05
 [567,] 1.030021e-04 1.494608e-04 4.405283e-05
 [568,] 1.045340e-03 3.149295e-04 2.109485e-03
 [569,] 1.229461e-03 3.232760e-04 2.601877e-03
 [570,] 1.306024e-04 5.968895e-05 1.996102e-05
 [571,] 1.305513e-04 6.050706e-05 2.027545e-05
 [572,] 1.566529e-04 1.344719e-04 4.008640e-05
 [573,] 6.989093e-04 9.994377e-05 2.083910e-04
 [574,] 7.046012e-04 1.002186e-04 2.106460e-04
 [575,] 4.454373e-04 8.480012e-05 1.116789e-04
 [576,] 1.228822e-04 6.325002e-05 1.932593e-05
 [577,] 1.281353e-04 6.001769e-05 1.865847e-05
 [578,] 6.426016e-04 3.734669e-04 1.523321e-03
 [579,] 4.718372e-04 6.890908e-05 6.754526e-05
 [580,] 7.061701e-04 3.822947e-04 1.746896e-03
 [581,] 5.217707e-04 1.007138e-03 3.576819e-03
 [582,] 1.164107e-04 1.333723e-04 3.208133e-05
 [583,] 2.973969e-04 8.511151e-05 7.311976e-05
 [584,] 5.403867e-04 7.087684e-04 2.578515e-03
 [585,] 5.629516e-04 7.486161e-04 2.880543e-03
 [586,] 1.258691e-04 1.050327e-04 3.105872e-05
 [587,] 4.466159e-04 7.230804e-04 2.069455e-03
 [588,] 1.239419e-04 3.327428e-04 1.107652e-04
 [589,] 1.239867e-04 3.624755e-04 1.206882e-04
 [590,] 1.250643e-04 1.087323e-04 3.574135e-05
 [591,] 3.272681e-04 5.867266e-05 3.810831e-05
 [592,] 4.301459e-04 6.032035e-05 4.177284e-05
 [593,] 4.985446e-04 8.500442e-04 2.829752e-03
 [594,] 1.235384e-04 3.433176e-04 9.142456e-05
 [595,] 1.233133e-04 3.717489e-04 1.002578e-04
 [596,] 9.957942e-05 1.376313e-04 4.027888e-05
 [597,] 1.581047e-04 1.892938e-04 1.110595e-04
 [598,] 4.254067e-04 7.274571e-04 1.956167e-03
 [599,] 1.965825e-04 1.235450e-04 7.183625e-05
 [600,] 1.250284e-04 8.921888e-05 2.762636e-05
 [601,] 1.230639e-04 2.227941e-04 6.338769e-05
 [602,] 1.259116e-04 9.962030e-05 2.975663e-05
 [603,] 1.034832e-04 7.104547e-05 1.624391e-05
 [604,] 3.946651e-04 1.206999e-04 1.858191e-04
 [605,] 1.258596e-04 8.769676e-05 2.906539e-05
 [606,] 4.727202e-04 9.458818e-05 1.428729e-04
 [607,] 4.430475e-04 4.082964e-04 1.089842e-03
 [608,] 1.254008e-04 9.855781e-05 3.262247e-05
 [609,] 1.256120e-04 9.897168e-05 2.977903e-05
 [610,] 1.256826e-04 9.876001e-05 2.968157e-05
 [611,] 1.229754e-04 2.406133e-04 6.863600e-05
 [612,] 3.241536e-04 4.533042e-04 8.351114e-04
 [613,] 1.169573e-04 6.868255e-05 1.665996e-05
 [614,] 1.118615e-04 6.739180e-05 1.644397e-05
 [615,] 4.321401e-04 3.935128e-04 1.013692e-03
 [616,] 1.555385e-04 2.369312e-04 1.550225e-04
 [617,] 1.106649e-04 6.736185e-05 1.643439e-05
 [618,] 1.096814e-04 6.724585e-05 1.642996e-05
 [619,] 5.488080e-04 8.261146e-05 1.208730e-04
 [620,] 5.698531e-04 5.101448e-04 1.909790e-03
 [621,] 1.593055e-04 6.463525e-05 1.764118e-05
 [622,] 1.298515e-04 6.028270e-05 1.986707e-05
 [623,] 1.497466e-04 6.393958e-05 1.756676e-05
 [624,] 1.870978e-04 2.351477e-04 1.989557e-04
 [625,] 2.010572e-04 2.053120e-04 1.839651e-04
 [626,] 5.895866e-04 8.519019e-05 1.365525e-04
 [627,] 9.857821e-05 9.215781e-05 2.373536e-05
 [628,] 7.275160e-04 5.000042e-04 2.493121e-03
 [629,] 1.639528e-04 7.411615e-05 2.561334e-05
 [630,] 1.557089e-04 6.371735e-05 1.776213e-05
 [631,] 1.412998e-04 6.219510e-05 2.033981e-05
 [632,] 1.398921e-04 1.580870e-04 9.186215e-05
 [633,] 1.297729e-04 6.028816e-05 1.981384e-05
 [634,] 1.411337e-04 6.182666e-05 2.042023e-05
 [635,] 1.549975e-04 6.390996e-05 1.770278e-05
 [636,] 1.297875e-04 6.051423e-05 1.991308e-05
 [637,] 1.605605e-04 7.290624e-05 2.535954e-05
 [638,] 1.034687e-04 1.859273e-04 5.402666e-05
 [639,] 6.862111e-04 4.977966e-04 2.314261e-03
 [640,] 1.297802e-04 5.946875e-05 1.955529e-05
 [641,] 1.298210e-04 5.973687e-05 1.968179e-05
 [642,] 1.298078e-04 6.017820e-05 1.979404e-05
 [643,] 5.790462e-04 8.410079e-05 1.309245e-04
 [644,] 7.992416e-04 8.803215e-05 1.819110e-04
 [645,] 1.560609e-04 6.523388e-05 1.746054e-05
 [646,] 6.675040e-04 6.557694e-05 7.753126e-05
 [647,] 1.350497e-04 5.768262e-05 1.942708e-05
 [648,] 1.784980e-04 2.572138e-04 2.065646e-04
 [649,] 1.320065e-04 6.690869e-05 1.892110e-05
 [650,] 1.583587e-04 7.010585e-05 1.691779e-05
 [651,] 1.593416e-04 7.114701e-05 1.684605e-05
 [652,] 1.565883e-04 6.437747e-05 1.777544e-05
 [653,] 1.936717e-04 2.562626e-04 2.301196e-04
 [654,] 1.694491e-04 7.972035e-05 4.764335e-05
 [655,] 1.677704e-04 7.313850e-05 2.881775e-05
 [656,] 1.481651e-04 6.460185e-05 2.636198e-05
 [657,] 9.396380e-05 6.715032e-05 2.207198e-05
 [658,] 1.664045e-04 1.267864e-04 6.014270e-05
 [659,] 1.535795e-04 9.448615e-05 5.425075e-05
 [660,] 1.619793e-04 7.220036e-05 2.787681e-05
 [661,] 1.718782e-04 9.918641e-05 6.499565e-05
 [662,] 1.532509e-04 6.293719e-05 2.375238e-05
 [663,] 1.469859e-04 5.834910e-05 2.076709e-05
 [664,] 1.373917e-04 1.548376e-04 1.748750e-05
 [665,] 1.026547e-04 8.809294e-05 2.856808e-05
 [666,] 9.185273e-05 5.945926e-05 1.815261e-05
 [667,] 1.029709e-04 9.412381e-05 3.078549e-05
 [668,] 1.608991e-04 7.350305e-05 2.591224e-05
 [669,] 9.566936e-05 6.022253e-05 1.754559e-05
 [670,] 1.025547e-04 8.589262e-05 2.773323e-05
 [671,] 1.088423e-04 9.289638e-05 3.815142e-05
 [672,] 1.358748e-04 1.296143e-04 7.580487e-05
 [673,] 9.595939e-05 5.999365e-05 1.784071e-05
 [674,] 1.104539e-04 7.362521e-05 2.369105e-05
 [675,] 1.071859e-04 6.405776e-05 2.114731e-05
 [676,] 1.073602e-04 7.546493e-05 2.402074e-05
 [677,] 1.069038e-04 1.231938e-04 3.281131e-05
 [678,] 1.113853e-04 9.017327e-05 2.589851e-05
 [679,] 1.117052e-04 8.972159e-05 2.600039e-05
 [680,] 1.094130e-04 1.502345e-04 3.225445e-05
 [681,] 1.432524e-03 7.263796e-04 9.134436e-03
 [682,] 1.080689e-04 7.442604e-05 2.209511e-05
 [683,] 1.989867e-04 1.069675e-04 8.639028e-05
 [684,] 1.143730e-04 7.514693e-05 2.278268e-05
 [685,] 1.116078e-04 7.712176e-05 2.189170e-05
 [686,] 3.201107e-04 1.335481e-04 1.582728e-04
 [687,] 2.144795e-04 8.045193e-05 2.526905e-05
 [688,] 3.533211e-04 1.082244e-04 1.009464e-04
 [689,] 1.214924e-04 7.526385e-05 2.440203e-05
 [690,] 1.224979e-04 7.488269e-05 2.765622e-05
 [691,] 1.175141e-04 7.268149e-05 2.425778e-05
 [692,] 1.182484e-04 7.262656e-05 2.427846e-05
 [693,] 2.343864e-04 1.074566e-04 9.958337e-05
 [694,] 2.044139e-04 1.314476e-04 8.608406e-05
 [695,] 1.416918e-04 1.669246e-04 7.256195e-05
 [696,] 7.054948e-04 1.405114e-04 4.022329e-04
 [697,] 1.412060e-04 1.437281e-04 5.822960e-05
 [698,] 6.242978e-04 1.480362e-04 3.727089e-04
 [699,] 3.656213e-04 1.395013e-04 1.895915e-04
 [700,] 1.532671e-04 7.043414e-05 2.477475e-05
 [701,] 4.644125e-04 2.087720e-04 4.921583e-04
 [702,] 3.884966e-04 2.806240e-04 5.811820e-04
 [703,] 3.557200e-04 1.356724e-04 1.720022e-04
 [704,] 4.985047e-04 2.322693e-04 6.113649e-04
 [705,] 5.087924e-04 2.457531e-04 6.734037e-04
 [706,] 5.441791e-04 1.312872e-04 2.840822e-04
 [707,] 1.846908e-04 6.738876e-05 2.805648e-05
 [708,] 1.878668e-04 6.737481e-05 2.871477e-05
 [709,] 6.328441e-04 7.653022e-04 3.559854e-03
 [710,] 1.048155e-04 1.404485e-04 5.873478e-05
 [711,] 1.638348e-04 7.357062e-05 2.976834e-05
 [712,] 1.408580e-04 1.442706e-04 5.833560e-05
 [713,] 1.519136e-04 7.857266e-05 2.187055e-05
 [714,] 3.192263e-04 8.211935e-05 7.800034e-05
 [715,] 1.665542e-04 5.795989e-05 2.545412e-05
 [716,] 7.411832e-05 6.019686e-05 1.661326e-05
 [717,] 8.645114e-05 7.138731e-05 1.659379e-05
 [718,] 1.122537e-04 8.246350e-05 3.583009e-05
 [719,] 2.020700e-04 6.043456e-05 1.982928e-05
 [720,] 1.253319e-04 1.238209e-04 4.500669e-05
 [721,] 8.586141e-05 1.499839e-04 4.196781e-05
 [722,] 1.064968e-04 4.068956e-04 1.091906e-04
 [723,] 1.704352e-04 1.188917e-04 3.736249e-05
 [724,] 9.556268e-05 9.139208e-05 2.789103e-05
 [725,] 1.105551e-04 8.475253e-04 3.077856e-05
 [726,] 1.141470e-04 6.792341e-04 1.232848e-04
 [727,] 1.379546e-04 1.101870e-04 2.504225e-05
 [728,] 1.079794e-04 9.006187e-05 2.481596e-05
 [729,] 7.760062e-05 4.204549e-04 6.565593e-05
 [730,] 9.955708e-05 1.766755e-04 4.828452e-05
 [731,] 1.733279e-04 1.199953e-04 6.868358e-05
 [732,] 9.840324e-05 1.192254e-04 3.257691e-05
 [733,] 1.251663e-04 1.434515e-04 3.173471e-05
 [734,] 1.324341e-04 1.023089e-04 3.516893e-05
 [735,] 1.063230e-04 8.819017e-05 2.484995e-05
 [736,] 9.000500e-05 1.774413e-03 2.011873e-04
 [737,] 1.489107e-04 1.216694e-04 3.660923e-05
 [738,] 1.307767e-04 1.408359e-04 3.148602e-05
 [739,] 1.395184e-04 1.219449e-04 3.504559e-05
 [740,] 1.315842e-04 1.876865e-04 3.509468e-05
 [741,] 9.423765e-05 7.696325e-05 2.097865e-05
 [742,] 8.544357e-05 1.039100e-04 1.858173e-05
 [743,] 3.321998e-04 9.770423e-05 3.150369e-05
 [744,] 9.943143e-05 6.321762e-05 1.920235e-05
 [745,] 2.401480e-04 2.195879e-04 1.838857e-05
 [746,] 1.006503e-04 1.559153e-04 3.374075e-05
 [747,] 1.041665e-04 8.250871e-05 2.352054e-05
 [748,] 3.226292e-04 1.252978e-04 7.982094e-05
 [749,] 1.586800e-04 9.161350e-05 2.593306e-05
 [750,] 1.590570e-04 8.773698e-05 2.888603e-05
 [751,] 1.626641e-04 9.397305e-05 2.631321e-05
 [752,] 2.098074e-04 9.335983e-05 5.623527e-05
 [753,] 1.648252e-04 9.240707e-05 2.586436e-05
 [754,] 1.077037e-04 4.315252e-04 1.101228e-04
 [755,] 2.080662e-04 9.569935e-05 5.990815e-05
 [756,] 1.636294e-04 8.644557e-05 2.899548e-05
 [757,] 1.351736e-04 4.371920e-04 1.836570e-04
 [758,] 8.504397e-05 2.079132e-04 3.705398e-05
 [759,] 1.814483e-04 8.069328e-05 2.992561e-05
 [760,] 2.043326e-04 1.655414e-04 1.678061e-05
 [761,] 1.144171e-04 1.531961e-04 3.278160e-05
 [762,] 1.426428e-04 7.145776e-05 2.508368e-05
 [763,] 1.133389e-04 1.651044e-04 3.343968e-05
 [764,] 1.356679e-04 5.023333e-04 2.141720e-04
 [765,] 2.720105e-04 8.711623e-05 5.874798e-05
 [766,] 8.628362e-05 1.692741e-04 3.094705e-05
 [767,] 8.618727e-05 1.791888e-04 3.221914e-05
 [768,] 1.623935e-04 8.133025e-05 3.016577e-05
 [769,] 8.497095e-05 6.832432e-05 1.998272e-05
 [770,] 1.479921e-04 9.335365e-05 3.439638e-05
 [771,] 1.685876e-04 8.146996e-05 3.195661e-05
 [772,] 2.913128e-04 1.142728e-04 8.721427e-05
 [773,] 2.832222e-04 9.542546e-05 5.992214e-05
 [774,] 2.211627e-04 1.808909e-04 1.684721e-05
 [775,] 1.136191e-04 1.607969e-04 3.321894e-05
 [776,] 2.486718e-04 8.740012e-05 5.590651e-05
 [777,] 1.488546e-04 9.292850e-05 3.420123e-05
 [778,] 1.500953e-04 9.303009e-05 3.442614e-05
 [779,] 1.111264e-04 1.620582e-04 3.369859e-05
 [780,] 1.142573e-04 1.657613e-04 3.336301e-05
 [781,] 1.816199e-04 8.229111e-05 3.524893e-05
 [782,] 1.132654e-04 1.370340e-04 3.143230e-05
 [783,] 2.542909e-04 9.070444e-05 6.391495e-05
 [784,] 1.492702e-04 9.316923e-05 3.456832e-05
 [785,] 1.121292e-04 1.586140e-04 3.331339e-05
 [786,] 2.195309e-04 1.962635e-04 1.710699e-05
 [787,] 2.024384e-04 8.800394e-05 4.942424e-05
 [788,] 2.166044e-04 6.956543e-04 4.272506e-05
 [789,] 1.107855e-04 1.529351e-04 3.313515e-05
 [790,] 7.970593e-05 1.004771e-04 2.695284e-05
 [791,] 1.242132e-04 8.597957e-05 3.022877e-05
 [792,] 1.394124e-04 9.219625e-05 3.164457e-05
 [793,] 2.618951e-04 1.489416e-04 1.620226e-05
 [794,] 5.628921e-04 8.392397e-04 2.091820e-05
 [795,] 2.117582e-04 2.107108e-04 1.773164e-05
 [796,] 2.838113e-04 2.362132e-04 1.745249e-05
 [797,] 1.181179e-04 1.533514e-04 2.953829e-05
 [798,] 1.385009e-04 9.204849e-05 3.140989e-05
 [799,] 1.378187e-04 9.243548e-05 3.161124e-05
 [800,] 5.050028e-04 5.679212e-04 2.492060e-05
 [801,] 1.384208e-04 9.242291e-05 3.166942e-05
 [802,] 2.479209e-04 1.137171e-04 7.704007e-05
 [803,] 1.270834e-04 7.495722e-04 1.806527e-04
 [804,] 2.446740e-04 1.131107e-04 7.555525e-05
 [805,] 1.379631e-04 9.143574e-05 3.091128e-05
 [806,] 1.177764e-04 1.237713e-04 2.682694e-05
 [807,] 1.378035e-04 9.324568e-05 3.210271e-05
 [808,] 1.119573e-04 1.403080e-04 3.228409e-05
 [809,] 2.476733e-04 2.219235e-04 1.716778e-05
 [810,] 4.916923e-04 8.342474e-05 6.132832e-05
 [811,] 2.356772e-04 9.662119e-05 1.649737e-05
 [812,] 2.905066e-04 9.131379e-05 1.700321e-05
 [813,] 3.208146e-04 1.056303e-04 1.675866e-05
 [814,] 1.115218e-04 2.768704e-04 4.518462e-05
 [815,] 1.393956e-04 1.070872e-04 4.012577e-05
 [816,] 1.391214e-04 1.058162e-04 3.940424e-05
 [817,] 1.265617e-04 1.419598e-04 3.305138e-05
 [818,] 3.921091e-04 3.884060e-04 2.276158e-05
 [819,] 3.415386e-04 3.799539e-04 2.344082e-05
 [820,] 1.417687e-04 1.014066e-04 3.849714e-05
 [821,] 1.087498e-04 1.458769e-04 3.268617e-05
 [822,] 4.905127e-04 1.259928e-04 1.922468e-04
 [823,] 1.111153e-04 1.510051e-04 3.239593e-05
 [824,] 3.570621e-04 1.011872e-04 1.701598e-05
 [825,] 5.258881e-04 1.677243e-04 1.824737e-05
 [826,] 1.405415e-04 9.979156e-05 3.720612e-05
 [827,] 2.255840e-04 9.630284e-05 4.533912e-05
 [828,] 3.717042e-04 1.066583e-04 1.685108e-05
 [829,] 6.050739e-04 1.600741e-04 4.156468e-04
 [830,] 1.684108e-04 1.592704e-04 1.131577e-04
 [831,] 2.031589e-04 1.206684e-04 6.823560e-05
 [832,] 1.777820e-04 8.075150e-05 3.615028e-05
 [833,] 1.003906e-03 6.682757e-05 2.645109e-05
 [834,] 1.052957e-04 1.226273e-04 4.077074e-05
 [835,] 1.056712e-04 9.885034e-05 3.322652e-05
 [836,] 1.449824e-04 7.066481e-05 3.197886e-05
 [837,] 1.124076e-04 1.019576e-04 3.374859e-05
 [838,] 2.042430e-04 1.187606e-04 6.532766e-05
 [839,] 2.095437e-04 1.200558e-04 6.867128e-05
 [840,] 1.148530e-04 9.047210e-05 3.017517e-05
 [841,] 1.803284e-04 8.945984e-05 4.367866e-05
 [842,] 1.371542e-04 1.301497e-04 3.325199e-05
 [843,] 1.875800e-04 1.073161e-04 1.630674e-05
 [844,] 1.404107e-04 8.361482e-05 1.675063e-05
 [845,] 1.398875e-04 8.366993e-05 1.675631e-05
 [846,] 1.544790e-03 1.113062e-04 4.755481e-04
 [847,] 2.143610e-04 1.182519e-04 6.710037e-05
 [848,] 8.002348e-05 6.654256e-05 1.736983e-05
 [849,] 2.120338e-04 5.870829e-05 2.045735e-05
 [850,] 2.066547e-04 9.340552e-05 1.651039e-05
 [851,] 1.514859e-04 7.058554e-05 3.383440e-05
 [852,] 1.726330e-04 8.594985e-05 1.661224e-05
 [853,] 1.672971e-04 7.176581e-05 3.732106e-05
 [854,] 1.776403e-04 1.198596e-04 5.791153e-05
 [855,] 1.847307e-04 1.202884e-04 6.145198e-05
 [856,] 1.817644e-04 1.364408e-04 7.947400e-05
 [857,] 1.912124e-04 8.114991e-05 1.664716e-05
 [858,] 1.980142e-04 6.773518e-05 1.759279e-05
 [859,] 1.754851e-04 8.857303e-05 1.644723e-05
 [860,] 5.707133e-04 7.289748e-05 2.054495e-05
 [861,] 5.812770e-04 7.276021e-05 2.065169e-05
 [862,] 3.403162e-04 1.264315e-04 1.421710e-04
 [863,] 1.119408e-04 8.929292e-05 1.820079e-05
 [864,] 4.398934e-04 7.426617e-05 1.904057e-05
 [865,] 1.624305e-04 7.930373e-05 1.660251e-05
 [866,] 4.792743e-04 6.116358e-05 2.459864e-05
 [867,] 1.231523e-04 1.842253e-04 3.380157e-05
 [868,] 1.723790e-04 1.135105e-04 3.342328e-05
 [869,] 1.355679e-04 1.028396e-04 3.403390e-05
 [870,] 1.562178e-04 7.339912e-05 1.759977e-05
 [871,] 1.073780e-04 9.372675e-05 2.918410e-05
 [872,] 1.434363e-04 1.040973e-04 3.776189e-05
 [873,] 1.252974e-04 7.470634e-05 2.528277e-05
 [874,] 1.275275e-04 1.130976e-04 4.695583e-05
 [875,] 1.495912e-04 7.374263e-05 1.659627e-05
 [876,] 1.218500e-04 6.162408e-05 2.212243e-05
 [877,] 1.250569e-04 8.160220e-05 2.051009e-05
 [878,] 8.003770e-05 7.432880e-05 2.005103e-05
 [879,] 1.031979e-04 9.623739e-05 2.787020e-05
 [880,] 7.971665e-05 1.497106e-04 2.980557e-05
 [881,] 8.648092e-05 1.378513e-04 3.424132e-05
 [882,] 1.653488e-04 9.189466e-05 4.802576e-05
 [883,] 1.120138e-04 1.215678e-04 3.268502e-05
 [884,] 1.765845e-04 1.288949e-04 4.756799e-05
 [885,] 1.557807e-04 1.301643e-04 3.781227e-05
 [886,] 1.038586e-04 1.559866e-04 4.159052e-05
 [887,] 1.147402e-04 2.348959e-04 5.694497e-05
 [888,] 7.848157e-05 1.369538e-04 3.378676e-05
 [889,] 1.124570e-04 1.029075e-04 3.884623e-05
 [890,] 8.183125e-05 6.388946e-05 1.804409e-05
 [891,] 7.788257e-05 1.579401e-04 3.634283e-05
 [892,] 2.329264e-04 6.344956e-05 1.991793e-05
 [893,] 7.955198e-05 1.246729e-04 3.246565e-05
 [894,] 2.910716e-04 1.184909e-04 1.045060e-04
 [895,] 1.239960e-04 1.144530e-04 3.452039e-05
 [896,] 1.064919e-04 1.245748e-04 3.228786e-05
 [897,] 7.738617e-05 1.146699e-04 2.811729e-05
 [898,] 2.508595e-04 6.309329e-05 2.458433e-05
 [899,] 7.998948e-05 9.524256e-05 2.069104e-05
 [900,] 2.093732e-04 1.102772e-04 8.678129e-05
 [901,] 2.625588e-04 1.038627e-04 9.401489e-05
 [902,] 1.098745e-04 1.352247e-04 4.822201e-05
 [903,] 3.550052e-04 1.457841e-04 1.976475e-04
 [904,] 1.122307e-04 8.870138e-05 2.813806e-05
 [905,] 3.388288e-04 1.452954e-04 1.865975e-04
 [906,] 3.745725e-04 1.489980e-04 2.083053e-04
 [907,] 3.129892e-04 1.246845e-04 1.380899e-04
 [908,] 3.024328e-04 1.350588e-04 1.526152e-04
 [909,] 2.022488e-04 1.476362e-04 1.287883e-04
 [910,] 1.209729e-04 9.204574e-05 3.252656e-05
 [911,] 5.256053e-04 1.276050e-04 9.913405e-05
 [912,] 1.231096e-04 6.959875e-05 2.476259e-05
 [913,] 1.284941e-04 6.199787e-05 2.421689e-05
 [914,] 1.686601e-04 1.134956e-04 4.030937e-05
 [915,] 9.353884e-05 1.299711e-04 2.176601e-05
 [916,] 1.210321e-04 3.735477e-04 1.196933e-04
 [917,] 1.336725e-04 8.174697e-05 2.675627e-05
 [918,] 1.391945e-04 7.782155e-05 2.649112e-05
 [919,] 9.956124e-05 8.142794e-05 2.360052e-05
 [920,] 1.309659e-04 8.177248e-05 1.723208e-05
 [921,] 9.955248e-05 9.007033e-05 2.509462e-05
 [922,] 4.869174e-04 8.215484e-05 5.651605e-05
 [923,] 1.367123e-04 9.170154e-05 2.909404e-05
 [924,] 5.278594e-04 8.445071e-05 8.588700e-05
 [925,] 2.091946e-04 7.152523e-05 4.796921e-05
 [926,] 2.689904e-04 7.204909e-05 1.835664e-05
 [927,] 2.613996e-04 5.912993e-05 2.953224e-05
 [928,] 1.306380e-04 7.435102e-05 2.424421e-05
 [929,] 1.546888e-04 1.266497e-04 4.703887e-05
 [930,] 8.907452e-05 7.350974e-05 2.147352e-05
 [931,] 2.242856e-04 5.811063e-05 2.743762e-05
 [932,] 1.347101e-04 9.082328e-05 2.896687e-05
 [933,] 8.827676e-05 7.277971e-05 2.097629e-05
 [934,] 3.822955e-04 1.280577e-04 1.921257e-04
 [935,] 1.545334e-04 5.824496e-05 2.146836e-05
 [936,] 2.177096e-04 6.424911e-05 2.170233e-05
 [937,] 2.312423e-04 6.288444e-05 2.336474e-05
 [938,] 1.311330e-04 7.592084e-05 2.465787e-05
 [939,] 3.763844e-04 1.285336e-04 1.907280e-04
 [940,] 1.336088e-04 9.163881e-05 2.916696e-05
 [941,] 4.132110e-04 2.281243e-04 4.976039e-04
 [942,] 2.208577e-04 5.772696e-05 2.401845e-05
 [943,] 8.784531e-05 8.190217e-05 2.386530e-05
 [944,] 8.788764e-05 8.449379e-05 2.457305e-05
 [945,] 8.717884e-05 8.338873e-05 2.374928e-05
 [946,] 8.758403e-05 8.315550e-05 2.402646e-05
 [947,] 9.844737e-05 7.259011e-05 1.885412e-05
 [948,] 1.302478e-04 7.245653e-05 2.290321e-05
 [949,] 3.659951e-04 7.366104e-05 4.783201e-05
 [950,] 3.524736e-04 6.470671e-05 2.597041e-05
 [951,] 5.064713e-04 6.961165e-05 7.347478e-05
 [952,] 1.639028e-04 6.690444e-05 3.547021e-05
 [953,] 1.963051e-04 9.754418e-05 7.480224e-05
 [954,] 3.020657e-04 1.176816e-04 1.332014e-04
 [955,] 1.268894e-04 6.539497e-05 1.949395e-05
 [956,] 1.796512e-04 1.701976e-04 1.413425e-04
 [957,] 8.167402e-05 9.661733e-05 2.702042e-05
 [958,] 1.105002e-04 6.466981e-05 2.038536e-05
 [959,] 1.334085e-04 1.230153e-04 3.878463e-05
 [960,] 1.390444e-04 6.632297e-05 2.056552e-05
 [961,] 1.104313e-04 5.791383e-05 1.824890e-05
 [962,] 9.639628e-05 9.554006e-05 2.986923e-05
 [963,] 1.333647e-04 1.675131e-04 4.965165e-05
 [964,] 9.611453e-05 1.302160e-03 3.154205e-04
 [965,] 1.269706e-04 7.385443e-05 2.559692e-05
 [966,] 9.310487e-05 9.827913e-05 3.396636e-05
 [967,] 1.143411e-04 1.770590e-04 5.270288e-05
 [968,] 8.238689e-05 9.083471e-04 1.920364e-04
 [969,] 8.138620e-05 6.101759e-04 1.316303e-04
 [970,] 7.627033e-05 9.070540e-05 2.233754e-05
 [971,] 9.069219e-05 1.615113e-04 4.769077e-05
 [972,] 1.223374e-04 7.651663e-05 2.512379e-05
 [973,] 9.761244e-05 5.629515e-04 1.757733e-04
 [974,] 9.864528e-05 5.324082e-04 1.718489e-04
 [975,] 9.611086e-05 5.185984e-04 1.579897e-04
 [976,] 1.184186e-04 7.236867e-05 3.170837e-05
 [977,] 1.309792e-04 1.015192e-04 3.489441e-05
 [978,] 1.330677e-04 1.721885e-04 5.171709e-05
 [979,] 8.638162e-05 6.719561e-05 1.949295e-05
 [980,] 1.222618e-04 8.410494e-05 2.733825e-05
 [981,] 1.303100e-04 7.099293e-05 2.279067e-05
 [982,] 8.596919e-05 2.022318e-04 6.324209e-05
 [983,] 1.229463e-04 8.010626e-05 2.667443e-05
 [984,] 1.005976e-04 1.099492e-04 2.549354e-05
 [985,] 1.111057e-04 1.221113e-04 5.744332e-05
 [986,] 8.510159e-05 7.342012e-05 2.341696e-05
 [987,] 1.232620e-04 7.838748e-05 2.658402e-05
 [988,] 1.330231e-04 1.734948e-04 5.226804e-05
 [989,] 1.329848e-04 1.686710e-04 5.103064e-05
 [990,] 9.189769e-05 6.758383e-05 2.075708e-05
 [991,] 9.165919e-05 9.435795e-05 2.779533e-05
 [992,] 1.038795e-04 5.203669e-04 1.887285e-04
 [993,] 8.565419e-05 6.442230e-05 1.859763e-05
 [994,] 1.331271e-04 1.789973e-04 5.331876e-05
 [995,] 1.226064e-04 8.997430e-05 3.449682e-05
 [996,] 1.333024e-04 1.743604e-04 5.150768e-05
 [997,] 8.884683e-05 3.905061e-04 1.141684e-04
 [998,] 1.330829e-04 1.705290e-04 5.119367e-05
 [999,] 9.401168e-05 9.370916e-05 2.831209e-05
[1000,] 1.245570e-04 2.708378e-04 8.004330e-05
[1001,] 1.866340e-04 1.214417e-04 9.641539e-05
[1002,] 1.079925e-04 1.448190e-04 5.747057e-05
[1003,] 1.098629e-04 1.465977e-04 5.961853e-05
[1004,] 1.319952e-04 1.276623e-04 4.014939e-05
[1005,] 1.270727e-04 3.054741e-04 1.084569e-04
[1006,] 1.392755e-04 2.170507e-03 1.108016e-03
[1007,] 1.290776e-04 1.644325e-04 8.401003e-05
[1008,] 1.228196e-04 7.119070e-05 2.384919e-05
[1009,] 1.300608e-04 1.001848e-04 3.380413e-05
[1010,] 1.314849e-04 1.091801e-04 3.833569e-05
[1011,] 9.805137e-05 5.879384e-05 1.996569e-05
[1012,] 1.585198e-04 1.566350e-04 8.982557e-05
[1013,] 8.150893e-05 1.506582e-04 2.877439e-05
[1014,] 1.309817e-04 1.022798e-04 3.523944e-05
[1015,] 9.793515e-05 6.505799e-05 2.339093e-05
[1016,] 2.081668e-04 8.836724e-05 5.041249e-05
[1017,] 8.759991e-05 6.331465e-05 2.055477e-05
[1018,] 2.133170e-04 1.160612e-04 2.529783e-05
[1019,] 7.709161e-05 9.193290e-05 2.414196e-05
[1020,] 8.791082e-05 9.243206e-05 2.294426e-05
[1021,] 1.631374e-04 6.368777e-05 1.932217e-05
[1022,] 1.705960e-04 1.233330e-04 7.184793e-05
[1023,] 8.178257e-05 1.536575e-04 2.984785e-05
[1024,] 1.296074e-04 8.634410e-05 2.631726e-05
[1025,] 1.725119e-04 1.383612e-04 8.442471e-05
[1026,] 9.187372e-05 6.617897e-05 1.817633e-05
[1027,] 1.282361e-04 9.452301e-05 2.900092e-05
[1028,] 8.179177e-05 1.462631e-04 2.857279e-05
[1029,] 1.866134e-04 1.449197e-04 9.678053e-05
[1030,] 1.636206e-04 1.174706e-04 2.532740e-05
[1031,] 7.643015e-05 5.856690e-05 1.629667e-05
[1032,] 7.476777e-05 9.252297e-05 2.225518e-05
[1033,] 1.307776e-04 8.473175e-05 2.589203e-05
[1034,] 1.895510e-04 1.415138e-04 9.527594e-05
[1035,] 1.889937e-04 1.442945e-04 9.747875e-05
[1036,] 8.185392e-05 1.448604e-04 2.824504e-05
[1037,] 7.750807e-05 5.827131e-05 1.640191e-05
[1038,] 1.505971e-04 1.017927e-04 2.584127e-05
[1039,] 1.401400e-04 9.434725e-05 2.662207e-05
[1040,] 9.994634e-05 8.920508e-05 3.451505e-05
[1041,] 8.910907e-05 1.006647e-04 2.692898e-05
[1042,] 8.763981e-05 8.918883e-05 1.920412e-05
[1043,] 8.730626e-05 1.277310e-04 2.105343e-05
[1044,] 1.171099e-04 1.745861e-04 5.529628e-05
[1045,] 2.841796e-04 1.835072e-04 1.785641e-05
[1046,] 1.033056e-04 4.219209e-04 1.698493e-04
[1047,] 2.390289e-04 9.924562e-05 3.635259e-05
[1048,] 3.387923e-04 9.951529e-05 1.005593e-04
[1049,] 1.349070e-04 1.340190e-04 6.711339e-05
[1050,] 1.360761e-04 1.440105e-04 7.395136e-05
[1051,] 1.338425e-04 1.116547e-04 5.332140e-05
[1052,] 1.095670e-04 9.865050e-05 3.153543e-05
[1053,] 8.971695e-05 1.849677e-04 2.249055e-05
[1054,] 9.249466e-05 2.011951e-04 2.263785e-05
[1055,] 9.017808e-05 1.935098e-04 2.279716e-05
[1056,] 1.255867e-04 1.192714e-04 6.046795e-05
[1057,] 9.180913e-05 1.698975e-04 2.135173e-05
[1058,] 1.290637e-04 1.583450e-04 7.616140e-05
[1059,] 1.516881e-04 1.275583e-04 4.356574e-05
[1060,] 1.269230e-04 9.842497e-05 4.325992e-05
[1061,] 1.014999e-04 1.016059e-04 3.000935e-05
[1062,] 2.107918e-04 5.755661e-05 2.352742e-05
[1063,] 1.873028e-04 6.419368e-05 3.174927e-05
[1064,] 1.366018e-04 2.472395e-04 6.246156e-05
[1065,] 1.242685e-04 1.264824e-04 5.552079e-05
[1066,] 1.868947e-04 6.379140e-05 3.128216e-05
[1067,] 1.037652e-04 1.128469e-04 3.513248e-05
[1068,] 1.330986e-04 9.721642e-05 4.534395e-05
[1069,] 1.766495e-04 1.007742e-04 6.744887e-05
[1070,] 1.350581e-04 8.795779e-05 3.678256e-05
[1071,] 1.239776e-04 6.063269e-05 2.294049e-05
[1072,] 2.597606e-04 6.736553e-05 3.525737e-05
[1073,] 1.304627e-04 8.771104e-05 3.553687e-05
[1074,] 1.364422e-04 1.072851e-04 3.582895e-05
[1075,] 1.044781e-04 1.083143e-04 3.393090e-05
[1076,] 9.974034e-05 2.743157e-04 7.965158e-05
[1077,] 9.855812e-05 6.394164e-05 1.867341e-05
[1078,] 9.814617e-05 6.427529e-05 1.841326e-05
[1079,] 1.201079e-04 5.849424e-05 1.790107e-05
[1080,] 1.196817e-04 5.774429e-05 1.857217e-05
[1081,] 1.708888e-04 9.162021e-05 3.117929e-05
[1082,] 1.423382e-04 8.667169e-05 3.744216e-05
[1083,] 9.729769e-05 7.943550e-05 2.261265e-05
[1084,] 9.810940e-05 1.124505e-04 3.142509e-05
[1085,] 1.215402e-04 1.409609e-04 1.918900e-05
[1086,] 9.342573e-05 1.456337e-04 2.010581e-05
[1087,] 1.139870e-04 6.416007e-05 1.946390e-05
[1088,] 9.732903e-05 1.118197e-04 3.060859e-05
[1089,] 1.412618e-04 5.849874e-05 1.874470e-05
[1090,] 9.731423e-05 1.125528e-04 3.074345e-05
[1091,] 2.705715e-04 5.736079e-05 2.577975e-05
[1092,] 1.568706e-04 5.991866e-05 1.876754e-05
[1093,] 9.762341e-05 1.122625e-04 3.095547e-05
[1094,] 2.695265e-04 5.747308e-05 2.658992e-05
[1095,] 2.421358e-04 1.592954e-04 1.224944e-04
[1096,] 1.436600e-04 8.829397e-05 3.912532e-05
[1097,] 9.789157e-05 1.116161e-04 3.106000e-05
[1098,] 1.666513e-04 6.016444e-05 1.898514e-05
[1099,] 9.805642e-05 1.136359e-04 3.168920e-05
[1100,] 2.471217e-04 5.745374e-05 2.568348e-05
[1101,] 2.539946e-04 5.750115e-05 2.616995e-05
[1102,] 2.487813e-04 5.749293e-05 2.594408e-05
[1103,] 2.497501e-04 5.749479e-05 2.597219e-05
[1104,] 9.767626e-05 1.118721e-04 3.094377e-05
[1105,] 2.670267e-04 5.747744e-05 2.651301e-05
[1106,] 2.515477e-04 5.750596e-05 2.607848e-05
[1107,] 1.422298e-04 8.889346e-05 3.932149e-05
[1108,] 9.843668e-05 1.383175e-04 3.797624e-05
[1109,] 2.553248e-04 5.740450e-05 2.571281e-05
[1110,] 9.580705e-05 1.052885e-04 3.010332e-05
[1111,] 7.864136e-05 1.142789e-04 2.643639e-05
[1112,] 9.757336e-05 1.145553e-04 3.146195e-05
[1113,] 9.706173e-05 7.243730e-05 2.114214e-05
[1114,] 8.763465e-05 1.490779e-04 2.412513e-05
[1115,] 8.928426e-05 2.069045e-04 2.404515e-05
[1116,] 1.062090e-04 7.493552e-05 2.178350e-05
[1117,] 9.890112e-05 6.842339e-05 2.031931e-05
[1118,] 1.040322e-04 7.522904e-05 2.165579e-05
[1119,] 1.062509e-04 7.379478e-05 2.196250e-05
[1120,] 1.297641e-04 9.049659e-05 1.971977e-05
[1121,] 7.692719e-05 1.415522e-04 2.480257e-05
[1122,] 1.275706e-04 8.987128e-05 1.976191e-05
[1123,] 8.220081e-05 6.534409e-05 1.826537e-05
[1124,] 1.047506e-04 9.307148e-05 2.955644e-05
[1125,] 7.535469e-05 6.212568e-05 1.698751e-05
[1126,] 9.285860e-05 6.896845e-05 2.176123e-05
[1127,] 9.434744e-05 1.797940e-04 3.890320e-05
[1128,] 1.228942e-04 7.352122e-05 2.234752e-05
[1129,] 7.699831e-05 1.387652e-04 2.448868e-05
[1130,] 9.227877e-05 6.714244e-05 2.057306e-05
[1131,] 7.517094e-05 1.373895e-04 2.689431e-05
[1132,] 9.629212e-05 1.257106e-04 3.172784e-05
[1133,] 2.388375e-04 1.368389e-04 1.050512e-04
[1134,] 2.181241e-04 1.100849e-04 5.401880e-05
[1135,] 8.120729e-05 3.597382e-04 3.589473e-05
[1136,] 1.458558e-04 2.700599e-04 5.693382e-05
[1137,] 9.653819e-05 1.249929e-04 3.091563e-05
[1138,] 8.413988e-05 7.253321e-05 1.857696e-05
[1139,] 8.724876e-05 8.061920e-05 1.853914e-05
[1140,] 8.754272e-05 7.815097e-05 1.821122e-05
[1141,] 9.659139e-05 1.267226e-04 3.058638e-05
[1142,] 8.254815e-05 8.347347e-05 2.327333e-05
[1143,] 1.350477e-04 2.309839e-04 5.884646e-05
[1144,] 1.030356e-04 1.352156e-04 4.121929e-05
[1145,] 1.097870e-04 7.830760e-05 2.637667e-05
[1146,] 1.353186e-04 2.523724e-04 6.293605e-05
[1147,] 1.003342e-04 1.163995e-04 2.718534e-05
[1148,] 8.236163e-05 8.462729e-05 2.338006e-05
[1149,] 8.473810e-05 3.840278e-04 4.936788e-05
[1150,] 8.707853e-05 7.636767e-05 1.808923e-05
[1151,] 8.390647e-05 2.366645e-04 5.858927e-05
[1152,] 8.888669e-05 8.572638e-05 1.887477e-05
[1153,] 9.065372e-05 2.658786e-04 2.705358e-05
[1154,] 8.945389e-05 2.688378e-04 2.762834e-05
[1155,] 9.717568e-05 6.448676e-05 2.254650e-05
[1156,] 1.405212e-04 1.584189e-04 7.079123e-05
[1157,] 2.950863e-04 5.828670e-05 2.455810e-05
[1158,] 6.440139e-04 6.020480e-05 2.700140e-05
[1159,] 1.013399e-04 3.963784e-04 1.306745e-04
[1160,] 5.289872e-04 6.093888e-05 2.223887e-05
[1161,] 3.764513e-04 5.951905e-05 2.504597e-05
[1162,] 2.909809e-04 8.057915e-05 2.009237e-05
[1163,] 2.683636e-04 1.372738e-04 2.101089e-05
[1164,] 2.755610e-04 1.205755e-04 2.054402e-05
[1165,] 2.710897e-04 1.279343e-04 2.079251e-05
[1166,] 1.255998e-04 1.174122e-04 4.335626e-05
[1167,] 2.380631e-04 1.395165e-04 2.164122e-05
[1168,] 5.348373e-04 6.427151e-05 2.122520e-05
[1169,] 2.518007e-04 7.396743e-05 2.985752e-05
[1170,] 2.875491e-04 1.207586e-04 2.048878e-05
[1171,] 2.890758e-04 1.202326e-04 2.046898e-05
[1172,] 2.534019e-04 1.361678e-04 2.130897e-05
[1173,] 2.492268e-04 1.366655e-04 2.137842e-05
[1174,] 3.787089e-04 1.472132e-04 2.779478e-05
[1175,] 8.195453e-04 5.793689e-05 3.439094e-05
[1176,] 4.078367e-04 6.384440e-05 2.142946e-05
[1177,] 1.230106e-04 1.383368e-04 4.540996e-05
[1178,] 2.513698e-04 1.368820e-04 2.136446e-05
[1179,] 3.052524e-04 9.840363e-05 4.404309e-05
[1180,] 2.609509e-04 1.245589e-04 2.083373e-05
[1181,] 2.552161e-04 1.276481e-04 2.098199e-05
[1182,] 6.077208e-04 5.793325e-05 3.104441e-05
[1183,] 2.643386e-04 1.119246e-04 2.039202e-05
[1184,] 3.418461e-04 6.056707e-05 2.622340e-05
[1185,] 2.568093e-04 1.273360e-04 2.095529e-05
[1186,] 1.101936e-03 8.368067e-05 2.021553e-04
[1187,] 2.676630e-04 1.101835e-04 2.033930e-05
[1188,] 3.113748e-04 9.830503e-05 4.466546e-05
[1189,] 2.088027e-04 1.083035e-04 5.342972e-05
[1190,] 2.634579e-04 1.283291e-04 2.093228e-05
[1191,] 3.142032e-04 1.924778e-04 2.247682e-05
[1192,] 3.004648e-04 1.995154e-04 2.295266e-05
[1193,] 1.159958e-04 1.337681e-04 4.209530e-05
[1194,] 2.889781e-04 1.141299e-04 2.011697e-05
[1195,] 1.376166e-04 1.097389e-04 4.014290e-05
[1196,] 2.581335e-04 1.224889e-04 2.078040e-05
[1197,] 6.974376e-04 4.361348e-04 1.751336e-03
[1198,] 2.575085e-04 1.206785e-04 2.072983e-05
[1199,] 2.603784e-04 1.237249e-04 2.080005e-05
[1200,] 4.894980e-04 6.672275e-05 5.613682e-05
[1201,] 4.544607e-04 1.054368e-04 1.876646e-05
[1202,] 2.520938e-04 1.280422e-04 2.101842e-05
[1203,] 4.455192e-04 1.304712e-04 1.979920e-05
[1204,] 2.528226e-04 1.248698e-04 2.089960e-05
[1205,] 2.649140e-04 1.228368e-04 2.073967e-05
[1206,] 2.805838e-04 1.363818e-04 2.080163e-05
[1207,] 4.003458e-04 1.608830e-04 2.062750e-05
[1208,] 2.487553e-04 1.438002e-04 2.162520e-05
[1209,] 2.896599e-04 1.383696e-04 2.078591e-05
[1210,] 1.386780e-04 8.487007e-04 1.800756e-04
[1211,] 1.121482e-04 4.849362e-04 1.856218e-04
[1212,] 3.992020e-04 1.821224e-04 1.792145e-05
[1213,] 9.372770e-05 6.720388e-05 1.977464e-05
[1214,] 1.165223e-04 1.088204e-04 3.274145e-05
[1215,] 1.287219e-04 7.225473e-05 2.466003e-05
[1216,] 1.217154e-04 7.514226e-05 2.444182e-05
[1217,] 1.299984e-04 7.891816e-05 2.786341e-05
[1218,] 2.263871e-04 8.879420e-05 6.199053e-05
[1219,] 1.478164e-04 5.977642e-05 2.424768e-05
[1220,] 1.468632e-04 6.032243e-05 2.498956e-05
[1221,] 2.070422e-04 9.123939e-05 6.646372e-05
[1222,] 1.532139e-04 5.816151e-05 2.152118e-05
[1223,] 1.486914e-04 5.819923e-05 2.080256e-05
[1224,] 1.371570e-04 7.230412e-05 1.712924e-05
[1225,] 2.100381e-04 9.068891e-05 6.127897e-05
[1226,] 1.284937e-04 7.882738e-05 2.725174e-05
[1227,] 1.287043e-04 7.886978e-05 2.734767e-05
[1228,] 1.408420e-04 1.482649e-04 6.378890e-05
[1229,] 1.323720e-04 7.371658e-05 1.704459e-05
[1230,] 1.225514e-04 1.331953e-04 4.049639e-05
[1231,] 1.285196e-04 8.771881e-05 3.063192e-05
[1232,] 1.282149e-04 7.892631e-05 2.717830e-05
[1233,] 1.284065e-04 7.960326e-05 2.751002e-05
[1234,] 1.059095e-04 1.212838e-04 3.148104e-05
[1235,] 1.502362e-04 1.532889e-04 8.242839e-05
[1236,] 1.284960e-04 8.027195e-05 2.779749e-05
[1237,] 1.298174e-04 8.465982e-05 3.002575e-05
[1238,] 1.296940e-04 8.090388e-05 2.851132e-05
[1239,] 2.331967e-04 6.396397e-05 1.875206e-05
[1240,] 1.919116e-04 9.864722e-05 1.645138e-05
[1241,] 2.910137e-04 7.907476e-05 5.616721e-05
[1242,] 1.959890e-04 5.907453e-05 2.112201e-05
[1243,] 2.337936e-04 6.383599e-05 2.026288e-05
[1244,] 1.287363e-04 5.969971e-05 1.911109e-05
[1245,] 1.538803e-04 7.205968e-05 2.477245e-05
[1246,] 3.746649e-04 6.299575e-05 2.196951e-05
[1247,] 1.352817e-04 7.736939e-05 2.345911e-05
[1248,] 2.903494e-04 1.465015e-04 1.910502e-05
[1249,] 2.732016e-04 1.399560e-04 1.912077e-05
[1250,] 2.862678e-04 2.450057e-04 1.941684e-05
[1251,] 1.340141e-04 7.755297e-05 2.367296e-05
[1252,] 3.201761e-04 2.482947e-04 1.933602e-05
[1253,] 4.047425e-04 7.030591e-05 1.997768e-05
[1254,] 1.347982e-04 7.022368e-05 2.294012e-05
[1255,] 9.908321e-05 1.215951e-04 2.994992e-05
[1256,] 9.928070e-05 1.230547e-04 3.001947e-05
[1257,] 2.889135e-04 2.330461e-04 1.936860e-05
[1258,] 2.885752e-04 2.408851e-04 1.939116e-05
[1259,] 4.835977e-04 2.178694e-04 1.891502e-05
[1260,] 5.612810e-04 3.101186e-04 1.908584e-05
[1261,] 4.189174e-04 1.106870e-04 1.667371e-05
[1262,] 2.488754e-04 8.876055e-05 7.446416e-05
[1263,] 4.196689e-04 7.438637e-05 8.150738e-05
[1264,] 1.847265e-04 8.670875e-05 5.278050e-05
[1265,] 2.007054e-04 8.220280e-05 5.044079e-05
[1266,] 1.898287e-04 8.208809e-05 4.787742e-05
[1267,] 1.305407e-04 9.103298e-05 2.995691e-05
[1268,] 5.821294e-04 2.577702e-04 7.100081e-04
[1269,] 1.241759e-04 1.242442e-04 3.800788e-05
[1270,] 1.530191e-04 1.185367e-04 3.588229e-05
[1271,] 1.996608e-04 8.678453e-05 5.578904e-05
[1272,] 1.825855e-04 2.646361e-04 1.822016e-04
[1273,] 2.031694e-04 7.741915e-05 4.194789e-05
[1274,] 1.942809e-04 8.564368e-05 5.303261e-05
[1275,] 1.946831e-04 8.309461e-05 5.209082e-05
[1276,] 1.732096e-04 8.454965e-05 3.879208e-05
[1277,] 2.172597e-04 1.922790e-04 1.976366e-04
[1278,] 2.314765e-04 1.917349e-04 2.102883e-04
[1279,] 1.803656e-04 8.687359e-05 5.147936e-05
[1280,] 1.663874e-04 8.889572e-05 5.038379e-05
[1281,] 1.901480e-04 2.373003e-04 2.182769e-04
[1282,] 2.364705e-04 8.269167e-05 4.819050e-05
[1283,] 1.691786e-04 8.926535e-05 5.128337e-05
[1284,] 1.713510e-04 8.331647e-05 3.272710e-05
[1285,] 1.818966e-04 9.005963e-05 5.543844e-05
[1286,] 1.987240e-04 2.648708e-04 2.602434e-04
[1287,] 1.747316e-04 8.348225e-05 3.326480e-05
[1288,] 1.756986e-04 1.097494e-04 7.595138e-05
[1289,] 1.654135e-04 1.850224e-04 1.132613e-04
[1290,] 1.221111e-04 3.894954e-04 1.521716e-04
[1291,] 1.444448e-04 6.992186e-05 2.171917e-05
[1292,] 1.353165e-04 8.970574e-05 3.208049e-05
[1293,] 1.409022e-04 6.438229e-05 2.107378e-05
[1294,] 1.385651e-04 1.269168e-04 5.148600e-05
[1295,] 1.156070e-04 1.304090e-04 4.437105e-05
[1296,] 1.647068e-04 2.489983e-04 1.916331e-04
[1297,] 1.110066e-04 6.624186e-05 2.159252e-05
[1298,] 9.165866e-05 5.811419e-05 1.745491e-05
[1299,] 9.465483e-05 9.491162e-05 2.713566e-05
[1300,] 9.558326e-05 7.983231e-05 2.428349e-05
[1301,] 9.210783e-05 6.211644e-05 1.817632e-05
[1302,] 1.376223e-04 4.252544e-04 2.200682e-04
[1303,] 1.168532e-04 7.385419e-05 2.567154e-05
[1304,] 1.305275e-04 1.145646e-04 4.840327e-05
[1305,] 9.169075e-05 6.203488e-05 1.832576e-05
[1306,] 1.377356e-04 7.017047e-05 2.671634e-05
[1307,] 1.421158e-04 4.471503e-04 2.494011e-04
[1308,] 1.605582e-04 8.223510e-05 2.190663e-05
[1309,] 1.508824e-04 7.028855e-05 2.106576e-05
[1310,] 1.862488e-04 2.591970e-04 2.188636e-04
[1311,] 1.535388e-04 7.003751e-05 2.103564e-05
[1312,] 1.452375e-04 9.763476e-05 2.553386e-05
[1313,] 1.301197e-04 6.094969e-05 2.107312e-05
[1314,] 1.123950e-04 3.540211e-04 4.824130e-05
[1315,] 1.209062e-04 6.604261e-05 2.211796e-05
[1316,] 1.023567e-04 1.167725e-04 4.072566e-05
[1317,] 1.215809e-04 6.879495e-05 2.314664e-05
[1318,] 1.089456e-04 2.395291e-04 8.282113e-05
[1319,] 1.184800e-04 3.308843e-04 4.289854e-05
[1320,] 9.744189e-05 1.545216e-04 4.724301e-05
[1321,] 2.433064e-04 5.521888e-04 7.750071e-04
[1322,] 1.344385e-04 6.556447e-05 1.977678e-05
[1323,] 1.379648e-04 6.659452e-05 1.980549e-05
[1324,] 1.435287e-04 8.775320e-05 2.373258e-05
[1325,] 1.387849e-04 6.657087e-05 1.977679e-05
[1326,] 2.008021e-04 8.349719e-05 2.671447e-05
[1327,] 1.417380e-04 5.939259e-05 1.929041e-05
[1328,] 1.418192e-04 5.972942e-05 1.919120e-05
[1329,] 1.100685e-04 2.381598e-04 8.466807e-05
[1330,] 9.551145e-05 1.568651e-04 4.425810e-05
[1331,] 9.530212e-05 1.573295e-04 4.385337e-05
[1332,] 1.130252e-04 6.232560e-05 1.980892e-05
[1333,] 1.071946e-04 2.501910e-04 8.257958e-05
[1334,] 9.562132e-05 1.593908e-04 4.511629e-05
[1335,] 1.099307e-04 3.235698e-04 1.109454e-04
[1336,] 1.509032e-04 1.075608e-04 3.536138e-05
[1337,] 1.321955e-04 1.545760e-04 4.590971e-05
[1338,] 1.369737e-04 7.348432e-05 2.216077e-05
[1339,] 1.365939e-04 7.471058e-05 2.233898e-05
[1340,] 1.224032e-04 7.689488e-05 2.363210e-05
[1341,] 1.294268e-04 8.699257e-05 3.237159e-05
[1342,] 1.335651e-04 9.308139e-05 3.634416e-05
[1343,] 1.476052e-04 5.736318e-05 2.082016e-05
[1344,] 1.085771e-04 1.572512e-04 5.396528e-05
[1345,] 1.077345e-04 1.778375e-04 6.042580e-05
[1346,] 1.080050e-04 9.496820e-05 3.244911e-05
[1347,] 1.093720e-04 7.286636e-05 2.621504e-05
[1348,] 1.036243e-04 1.287908e-04 4.020808e-05
[1349,] 1.015588e-04 7.004243e-05 2.165839e-05
[1350,] 1.023101e-04 6.013549e-05 1.786614e-05
[1351,] 1.143723e-04 6.133602e-05 2.159901e-05
[1352,] 1.057844e-04 6.178715e-05 2.042814e-05
[1353,] 7.939233e-05 9.696707e-05 1.875973e-05
[1354,] 8.805757e-05 6.695119e-05 2.295668e-05
[1355,] 1.038658e-04 6.556403e-04 1.767139e-04
[1356,] 2.038704e-04 2.133647e-04 2.507264e-05
[1357,] 7.732547e-05 1.778711e-04 2.686817e-05
[1358,] 7.832128e-05 1.001454e-04 1.929161e-05
[1359,] 7.859533e-05 1.015020e-04 1.934546e-05
[1360,] 1.479009e-04 6.512764e-05 2.351779e-05
[1361,] 8.291238e-05 1.068668e-04 1.897817e-05
[1362,] 1.460780e-04 1.609120e-04 1.040855e-04
[1363,] 1.602364e-04 1.348470e-04 9.301485e-05
[1364,] 1.236148e-04 7.055150e-05 1.995792e-05
[1365,] 8.854076e-05 1.030028e-04 2.846354e-05
[1366,] 1.280396e-04 6.975472e-05 2.099480e-05
[1367,] 7.751317e-05 1.045235e-04 2.089076e-05
[1368,] 1.137678e-04 1.026607e-04 4.719877e-05
[1369,] 7.767094e-05 1.017065e-04 2.061140e-05
[1370,] 7.548353e-05 9.391199e-05 2.130906e-05
[1371,] 1.321381e-04 1.822831e-04 7.008579e-05
[1372,] 7.450175e-05 7.015560e-05 1.828299e-05
[1373,] 1.221651e-04 2.427760e-04 5.858888e-05
[1374,] 1.264016e-04 2.943557e-04 6.281819e-05
[1375,] 1.219189e-04 2.324775e-04 5.678769e-05
[1376,] 1.232750e-04 2.491409e-04 5.821484e-05
[1377,] 1.250918e-04 1.685469e-04 4.049262e-05
[1378,] 1.338249e-04 9.241746e-05 3.121430e-05
[1379,] 7.410429e-05 7.979162e-05 1.950778e-05
[1380,] 7.482427e-05 8.671879e-05 1.922851e-05
[1381,] 7.421871e-05 6.164269e-05 1.650402e-05
[1382,] 7.382798e-05 6.011169e-05 1.654630e-05
[1383,] 7.463196e-05 7.489142e-05 1.813043e-05
[1384,] 7.332093e-05 1.995764e-04 3.606439e-05
[1385,] 1.220999e-04 3.533570e-04 8.167338e-05
[1386,] 1.333892e-04 9.685872e-05 3.181430e-05
[1387,] 1.194991e-04 6.122274e-05 2.246012e-05
[1388,] 1.309546e-04 1.036183e-04 3.449991e-05
[1389,] 7.430259e-05 8.133761e-05 1.976692e-05
[1390,] 7.599729e-05 1.049255e-04 2.045887e-05
[1391,] 1.309409e-04 1.034263e-04 3.441183e-05
[1392,] 7.446543e-05 7.022683e-05 1.918639e-05
[1393,] 7.430374e-05 6.430080e-05 1.773244e-05
[1394,] 7.737263e-05 6.863662e-05 1.967267e-05
[1395,] 8.050578e-05 5.779283e-05 1.617300e-05
[1396,] 1.611698e-04 6.428258e-05 1.961731e-05
[1397,] 1.550906e-04 6.412820e-05 1.946839e-05
[1398,] 1.621677e-04 9.516525e-05 2.414846e-05
[1399,] 2.718775e-04 8.582841e-05 7.571653e-05
[1400,] 8.578961e-05 6.071880e-05 1.585986e-05
[1401,] 1.888993e-04 6.916302e-05 2.082822e-05
[1402,] 1.828512e-04 7.480990e-05 2.363975e-05
[1403,] 8.166556e-05 5.739488e-05 1.676492e-05
[1404,] 8.276643e-05 6.100549e-05 1.580676e-05
[1405,] 2.737692e-04 8.403386e-05 7.287287e-05
[1406,] 7.992535e-05 5.736821e-05 1.670626e-05
[1407,] 1.930778e-04 6.903150e-05 2.090569e-05
[1408,] 2.476242e-04 8.265959e-05 6.548227e-05
[1409,] 8.170197e-05 5.759231e-05 1.634809e-05
[1410,] 8.210049e-05 5.761499e-05 1.634027e-05
[1411,] 2.015937e-04 7.537880e-05 2.391390e-05
[1412,] 8.221320e-05 5.767033e-05 1.631186e-05
[1413,] 8.403704e-05 5.850553e-05 1.614578e-05
[1414,] 8.308332e-05 5.854115e-05 1.608135e-05
[1415,] 2.857497e-04 8.098002e-05 6.931553e-05
[1416,] 9.048379e-05 6.464283e-05 1.580209e-05
[1417,] 1.281786e-04 1.022996e-04 3.202277e-05
[1418,] 2.707833e-04 8.281208e-05 7.004993e-05
[1419,] 2.677496e-04 8.168317e-05 6.738665e-05
[1420,] 1.246652e-04 8.857246e-05 2.776661e-05
[1421,] 8.870271e-05 6.098633e-05 1.617618e-05
[1422,] 9.695403e-05 6.911277e-05 2.618790e-05
[1423,] 9.611605e-05 8.450916e-05 3.333222e-05
[1424,] 8.948876e-05 6.688923e-05 1.582549e-05
[1425,] 1.247694e-04 8.734868e-05 2.736498e-05
[1426,] 1.165679e-04 6.541915e-05 1.651970e-05
[1427,] 1.270766e-04 5.759678e-05 1.877355e-05
[1428,] 1.189622e-04 6.501281e-05 1.661656e-05
[1429,] 8.966432e-05 8.178501e-05 1.664376e-05
[1430,] 1.261587e-04 1.735511e-04 6.104843e-05
[1431,] 1.171177e-04 7.107645e-05 2.262975e-05
[1432,] 2.633203e-04 7.644457e-05 5.599390e-05
[1433,] 1.275904e-04 1.032315e-04 3.199507e-05
[1434,] 2.503754e-04 8.058159e-05 6.203487e-05
[1435,] 1.197254e-04 7.262155e-05 1.612597e-05
[1436,] 2.957066e-04 8.123312e-05 7.160206e-05
[1437,] 1.280537e-04 1.167765e-04 3.515881e-05
[1438,] 8.726222e-05 8.379042e-05 1.726801e-05
[1439,] 1.260938e-04 8.618470e-05 2.659800e-05
[1440,] 9.000162e-05 8.669351e-05 1.725427e-05
[1441,] 1.233295e-04 6.166385e-05 1.766055e-05
[1442,] 1.252509e-04 6.118610e-05 1.784746e-05
[1443,] 2.865073e-04 8.044411e-05 6.843792e-05
[1444,] 1.331141e-04 6.164896e-05 1.794772e-05
[1445,] 8.876170e-05 7.450722e-05 1.753232e-05
[1446,] 1.367150e-04 6.115589e-05 1.834282e-05
[1447,] 3.102218e-04 8.294889e-05 7.783313e-05
[1448,] 1.269304e-04 8.606348e-05 2.645957e-05
[1449,] 3.035541e-04 8.152283e-05 7.364359e-05
[1450,] 9.362147e-05 8.281124e-05 1.707171e-05
[1451,] 1.502404e-04 9.808694e-05 6.038529e-05
[1452,] 9.144603e-05 7.283012e-05 1.764079e-05
[1453,] 1.465648e-04 8.966322e-05 4.952242e-05
[1454,] 1.399798e-04 1.968479e-04 1.055475e-04
[1455,] 1.198762e-04 8.011601e-05 2.927632e-05
[1456,] 2.931776e-04 8.272157e-05 7.418281e-05
[1457,] 1.329881e-04 8.726660e-05 4.355078e-05
[1458,] 1.293288e-04 2.109819e-04 1.025833e-04
[1459,] 1.539261e-04 9.673578e-05 6.059568e-05
[1460,] 1.304374e-04 2.198668e-04 1.085582e-04
[1461,] 2.854982e-04 8.113570e-05 6.961805e-05
[1462,] 1.573053e-04 1.198362e-04 3.991300e-05
[1463,] 1.344661e-04 9.007527e-05 4.613532e-05
[1464,] 1.478150e-04 9.698158e-05 5.859742e-05
[1465,] 8.724146e-05 8.055111e-05 1.716812e-05
[1466,] 1.244016e-04 2.014221e-04 7.569956e-05
[1467,] 8.800018e-05 7.430741e-05 1.748648e-05
[1468,] 1.280915e-04 8.576553e-05 4.111022e-05
[1469,] 9.202878e-05 7.759032e-05 1.751416e-05
[1470,] 8.081090e-05 2.706222e-04 2.553942e-05
[1471,] 1.184928e-04 8.315808e-05 3.022521e-05
[1472,] 7.977195e-05 2.639789e-04 2.580952e-05
[1473,] 1.417856e-04 9.336835e-05 5.070880e-05
[1474,] 1.261381e-04 1.038033e-04 3.217934e-05
[1475,] 1.279911e-04 8.422089e-05 2.618304e-05
[1476,] 8.822966e-05 7.593512e-05 1.749347e-05
[1477,] 2.757405e-04 1.184607e-04 1.334584e-04
[1478,] 1.132396e-04 9.694462e-05 3.365738e-05
[1479,] 1.092211e-04 7.245298e-05 2.206509e-05
[1480,] 1.130073e-04 7.139883e-05 2.197873e-05
[1481,] 1.084678e-04 6.775348e-05 2.021076e-05
[1482,] 1.066485e-04 7.043655e-05 1.785659e-05
[1483,] 1.247583e-04 8.574139e-05 2.726105e-05
[1484,] 1.870507e-04 7.252576e-05 4.563498e-05
[1485,] 1.247823e-04 8.586667e-05 2.727640e-05
[1486,] 1.814418e-04 7.388355e-05 4.619212e-05
[1487,] 1.017154e-04 6.537412e-05 1.868371e-05
[1488,] 1.068094e-04 6.732127e-05 2.050832e-05
[1489,] 1.608885e-04 2.190106e-04 4.235322e-05
[1490,] 1.010141e-04 6.873840e-05 1.792830e-05
[1491,] 1.543237e-04 1.210414e-04 1.623966e-05
[1492,] 1.070184e-04 3.294491e-04 3.458443e-05
[1493,] 1.090462e-04 6.903075e-05 1.944901e-05
[1494,] 1.539082e-04 1.690911e-04 1.735069e-05
[1495,] 1.071828e-04 6.761246e-05 2.011887e-05
[1496,] 1.186447e-04 6.798834e-05 2.069759e-05
[1497,] 1.068283e-04 6.687091e-05 2.246372e-05
[1498,] 1.391009e-04 1.079536e-04 1.616141e-05
[1499,] 1.245891e-04 3.163987e-04 1.031257e-04
[1500,] 1.052380e-04 7.139984e-05 2.920888e-04
[1501,] 1.307452e-04 6.715748e-05 2.564084e-05
[1502,] 1.430189e-04 7.024341e-05 2.129834e-05
[1503,] 1.248905e-04 8.693348e-05 2.754730e-05
[1504,] 1.247654e-04 6.782765e-05 1.923237e-05
[1505,] 1.697923e-04 1.352630e-04 1.630983e-05
[1506,] 1.248897e-04 8.720958e-05 2.760440e-05
[1507,] 8.524662e-05 7.057703e-05 2.297452e-05
[1508,] 1.254584e-04 8.230593e-05 2.592852e-05
[1509,] 1.351187e-04 1.101906e-04 3.290557e-05
[1510,] 1.259453e-04 8.490086e-05 2.630505e-05
[1511,] 1.361200e-04 8.612349e-05 4.551493e-05
[1512,] 1.271566e-04 2.890968e-04 1.612262e-04
[1513,] 1.258649e-04 9.721316e-05 5.140843e-05
[1514,] 1.029215e-04 7.159733e-05 9.429394e-03
[1515,] 1.301052e-04 8.210135e-05 4.088110e-05
[1516,] 1.412437e-04 8.392942e-05 4.523317e-05
[1517,] 1.023386e-04 7.221642e-05 6.701645e-03
[1518,] 1.105501e-04 9.360069e-05 4.188894e-05
[1519,] 1.181231e-04 2.168793e-04 5.280825e-05
[1520,] 1.243488e-04 8.247073e-05 2.688228e-05
[1521,] 1.244278e-04 8.319696e-05 2.718063e-05
[1522,] 1.241962e-04 8.198602e-05 2.659870e-05
[1523,] 1.067872e-04 7.051052e-05 5.436058e-02
[1524,] 1.376638e-04 7.874772e-05 4.028243e-05
[1525,] 1.470740e-04 8.303772e-05 4.608150e-05
[1526,] 1.053945e-04 7.605383e-05 7.858086e-02
[1527,] 1.517725e-04 8.214035e-05 4.635246e-05
[1528,] 1.061227e-04 7.082654e-05 7.550016e-02
[1529,] 1.067915e-04 7.116225e-05 1.007919e-01
[1530,] 1.075300e-04 6.289363e-05 1.781937e-05
[1531,] 1.054700e-04 7.044496e-05 3.319591e-02
[1532,] 1.061138e-04 7.110838e-05 8.540589e-02
[1533,] 1.520358e-04 8.334767e-05 4.761462e-05
[1534,] 1.327341e-04 1.135657e-04 3.657889e-05
[1535,] 1.579283e-04 8.558972e-05 5.112305e-05
[1536,] 1.257985e-04 2.762070e-04 9.508957e-05
[1537,] 1.159808e-04 6.370998e-05 1.792857e-05
[1538,] 1.436888e-04 7.749771e-05 4.072061e-05
[1539,] 1.068561e-04 7.258513e-05 1.916423e-01
[1540,] 1.297398e-04 3.533955e-04 1.391252e-04
[1541,] 1.346138e-04 7.863141e-05 3.952339e-05
[1542,] 1.251292e-04 2.964552e-04 9.198973e-05
[1543,] 1.257061e-04 2.321812e-04 7.670730e-05
[1544,] 1.072958e-04 7.154552e-05 1.602468e-01
[1545,] 1.066464e-04 6.135994e-05 2.129200e-05
[1546,] 9.917752e-05 1.567182e-04 4.850783e-05
[1547,] 1.266864e-04 4.419773e-04 1.594319e-04
[1548,] 1.363572e-04 1.495980e-04 8.949394e-05
[1549,] 1.004918e-04 6.219039e-05 1.782329e-05
[1550,] 1.249531e-04 1.652124e-04 8.981253e-05
[1551,] 9.465110e-05 6.813941e-05 1.732892e-05
[1552,] 9.399267e-05 7.174603e-05 1.708077e-05
[1553,] 1.264637e-04 4.668103e-04 1.669416e-04
[1554,] 1.401727e-04 1.542688e-04 9.561382e-05
[1555,] 1.385432e-04 1.538126e-04 9.702568e-05
[1556,] 1.063706e-04 5.917689e-05 1.677835e-05
[1557,] 1.146637e-04 1.497010e-04 7.340223e-05
[1558,] 1.039832e-04 7.158916e-05 2.648676e-02
[1559,] 1.039546e-04 7.117524e-05 2.195550e-02
[1560,] 8.579840e-05 6.060133e-05 1.704649e-05
[1561,] 7.892610e-05 7.680712e-05 1.731673e-05
[1562,] 1.263415e-04 4.299805e-04 1.521907e-04
[1563,] 1.300268e-04 9.953729e-05 3.109893e-05
[1564,] 8.610917e-05 5.898935e-05 1.604076e-05
[1565,] 9.774997e-05 1.827064e-04 7.126819e-05
[1566,] 8.715434e-05 6.530055e-05 1.595624e-05
[1567,] 1.246610e-04 3.087026e-04 9.657987e-05
[1568,] 8.598238e-05 6.568204e-05 1.598847e-05
[1569,] 8.645725e-05 6.684511e-05 1.602326e-05
[1570,] 1.037569e-04 7.487635e-05 3.581978e-02
[1571,] 1.037543e-04 7.472111e-05 3.647571e-02
[1572,] 9.264467e-05 1.274727e-04 4.638592e-05
[1573,] 9.312940e-05 2.344876e-04 7.257867e-05
[1574,] 8.411421e-05 6.209572e-05 1.661611e-05
[1575,] 9.787219e-05 1.305932e-04 5.157237e-05
[1576,] 1.246480e-04 5.085450e-04 1.585007e-04
[1577,] 1.245625e-04 4.831384e-04 1.464276e-04
[1578,] 1.267250e-04 4.146830e-04 1.469622e-04
[1579,] 9.991034e-05 1.279441e-04 5.195323e-05
[1580,] 8.040713e-05 6.177679e-05 1.796278e-05
[1581,] 9.763300e-05 1.252672e-04 4.929400e-05
[1582,] 1.237020e-04 8.649180e-05 2.733153e-05
[1583,] 1.054383e-04 1.931476e-04 7.544000e-05
[1584,] 1.061506e-04 6.433950e-05 1.943538e-05
[1585,] 1.051210e-04 9.917344e-05 2.260346e-02
[1586,] 9.189499e-05 7.344195e-04 1.966020e-04
[1587,] 1.235621e-04 8.136468e-05 2.572128e-05
[1588,] 1.051571e-04 1.013802e-04 2.255585e-02
[1589,] 9.134764e-05 3.762768e-04 2.500544e-05
[1590,] 1.032484e-04 2.396949e-04 1.043460e-04
[1591,] 1.475842e-04 9.432950e-05 2.968532e-05
[1592,] 1.316988e-04 3.520412e-04 1.973181e-04
[1593,] 1.150225e-04 3.865354e-04 1.779782e-04
[1594,] 1.054657e-04 1.016391e-04 2.086994e-02
[1595,] 1.342589e-04 3.271878e-04 1.893797e-04
[1596,] 1.049726e-04 7.290868e-05 4.990167e-05
[1597,] 9.921732e-05 2.928226e-04 1.178948e-04
[1598,] 1.054512e-04 6.824249e-05 5.134874e-05
[1599,] 1.734778e-04 9.871621e-05 2.965159e-05
[1600,] 1.243468e-04 4.890806e-04 2.454876e-04
[1601,] 8.351078e-05 1.496871e-04 4.752517e-05
[1602,] 1.102138e-04 1.491045e-04 4.949291e-05
[1603,] 1.199469e-04 1.499430e-04 7.578291e-05
[1604,] 1.262841e-04 9.256165e-05 2.940795e-05
[1605,] 8.395267e-05 1.360411e-04 4.433520e-05
[1606,] 1.200171e-04 1.511343e-04 7.647001e-05
[1607,] 1.170796e-04 1.263830e-04 3.659485e-05
[1608,] 1.225981e-04 6.083540e-05 1.905662e-05
[1609,] 8.543366e-05 6.242206e-05 1.909661e-05
[1610,] 1.024264e-04 6.460137e-05 1.819651e-05
[1611,] 1.377610e-04 9.635924e-05 3.173387e-05
[1612,] 1.175576e-04 6.010095e-05 2.037253e-05
[1613,] 1.085157e-04 1.132276e-04 3.104471e-05
[1614,] 9.096246e-05 6.155702e-05 1.979355e-05
[1615,] 1.139839e-04 6.821734e-05 1.774458e-05
[1616,] 1.161906e-04 6.479128e-05 1.900785e-05
[1617,] 1.384137e-04 9.659957e-05 3.201246e-05
[1618,] 1.436153e-04 5.843593e-05 1.884513e-05
[1619,] 1.155170e-04 6.473731e-05 1.885754e-05
[1620,] 9.065149e-05 6.904229e-05 2.325392e-05
[1621,] 8.631852e-05 6.440165e-05 2.047387e-05
[1622,] 1.395515e-04 9.655296e-05 3.244493e-05
[1623,] 8.841297e-05 6.860911e-05 2.255129e-05
[1624,] 8.647692e-05 7.424924e-05 2.490193e-05
[1625,] 1.162215e-04 6.844881e-05 1.791313e-05
[1626,] 1.043868e-04 7.485485e-05 2.433419e-04
[1627,] 1.213258e-04 1.389127e-04 4.879165e-05
[1628,] 8.786497e-05 6.810040e-05 2.219260e-05
[1629,] 1.042886e-04 9.639854e-05 1.374162e-03
[1630,] 1.309318e-04 1.086072e-04 3.403137e-05
[1631,] 1.041250e-04 7.767487e-05 4.200055e-03
[1632,] 1.034318e-04 7.426081e-05 2.069558e-05
[1633,] 1.331220e-04 1.026655e-04 3.176893e-05
[1634,] 1.298138e-04 9.076839e-05 3.039895e-05
[1635,] 1.049935e-04 6.750388e-05 5.796065e-05
[1636,] 1.259334e-04 4.081396e-04 1.022764e-04
[1637,] 9.716444e-05 8.788036e-05 3.496747e-05
[1638,] 1.026565e-04 7.093408e-05 2.443628e-05
[1639,] 9.251493e-05 6.958398e-05 2.521811e-05
[1640,] 9.363508e-05 7.239075e-05 2.594705e-05
[1641,] 1.298478e-04 1.127659e-04 3.565514e-05
[1642,] 1.037843e-04 7.124311e-05 4.090409e-04
[1643,] 1.033959e-04 6.695563e-05 3.930902e-05
[1644,] 1.297970e-04 1.111495e-04 3.521639e-05
[1645,] 1.009707e-04 6.122183e-05 2.142270e-05
[1646,] 1.031677e-04 6.899079e-05 5.820347e-05
[1647,] 1.262994e-04 9.688123e-05 3.084278e-05
[1648,] 1.248160e-04 2.573587e-04 7.487308e-05
[1649,] 1.001403e-04 2.865399e-04 1.049745e-04
[1650,] 1.044549e-04 8.147877e-05 2.412919e-05
[1651,] 9.021281e-05 6.164338e-05 2.020226e-05
[1652,] 8.573345e-05 7.583204e-05 2.551073e-05
[1653,] 1.007549e-04 1.522152e-04 5.775615e-05
[1654,] 1.035094e-04 7.162534e-05 2.438951e-04
[1655,] 1.049211e-04 8.191719e-05 3.081763e-05
[1656,] 1.038577e-04 7.284952e-05 8.802954e-04
[1657,] 8.470414e-05 3.273240e-04 9.720894e-05
[1658,] 1.312648e-04 1.041839e-04 3.226285e-05
[1659,] 1.360494e-04 1.821036e-04 1.149918e-04
[1660,] 1.248544e-04 2.415858e-04 7.189402e-05
[1661,] 1.002226e-04 6.660872e-05 2.435450e-05
[1662,] 1.258197e-04 1.346140e-04 7.477978e-05
[1663,] 9.995255e-05 6.649700e-05 1.884407e-05
[1664,] 1.011134e-04 7.869161e-05 2.650184e-04
[1665,] 1.159097e-04 1.670084e-04 5.756240e-05
[1666,] 1.011754e-04 8.029382e-05 2.559196e-04
[1667,] 1.082211e-04 7.499518e-05 4.586830e-03
[1668,] 9.446067e-05 1.097237e-04 4.298473e-05
[1669,] 1.035288e-04 2.186599e-04 7.987030e-05
[1670,] 1.068631e-04 7.610858e-05 3.786689e-03
[1671,] 1.004616e-04 1.635368e-04 6.138656e-05
[1672,] 9.045587e-05 2.840028e-04 9.857311e-05
[1673,] 9.777380e-05 5.813602e-05 1.764631e-05
[1674,] 1.026389e-04 1.073237e-04 4.626003e-05
[1675,] 1.043500e-04 7.236767e-05 2.201801e-04
[1676,] 1.436326e-04 1.797902e-04 3.860422e-05
[1677,] 1.036918e-04 6.504237e-05 1.994219e-05
[1678,] 1.578165e-04 1.688483e-04 9.176603e-05
[1679,] 1.468803e-04 1.194764e-04 4.894927e-05
[1680,] 1.246952e-04 2.840959e-04 7.496268e-05
[1681,] 1.354025e-04 3.080105e-04 1.338657e-04
[1682,] 1.172615e-04 8.154068e-05 2.700806e-05
[1683,] 1.239970e-04 4.010527e-04 1.073793e-04
[1684,] 1.235507e-04 1.314245e-04 3.769195e-05
[1685,] 7.347651e-05 5.626557e-04 6.939240e-05
[1686,] 7.370982e-05 1.293057e-04 2.511774e-05
[1687,] 7.387964e-05 1.369814e-04 2.510313e-05
[1688,] 7.382947e-05 3.142687e-04 4.119190e-05
[1689,] 7.375647e-05 2.240671e-04 3.300346e-05
[1690,] 1.042414e-04 1.500849e-04 3.941364e-05
[1691,] 7.359203e-05 2.183296e-04 3.538950e-05
[1692,] 7.451611e-05 4.876937e-04 4.927190e-05
[1693,] 7.596942e-05 2.317469e-04 2.945035e-05
[1694,] 7.511687e-05 4.390326e-04 4.550732e-05
[1695,] 7.370449e-05 2.756060e-04 3.837935e-05
[1696,] 1.834816e-04 1.441071e-04 9.391104e-05
[1697,] 7.737823e-05 2.769986e-04 3.143135e-05
[1698,] 7.941299e-05 5.990619e-05 1.701091e-05
[1699,] 1.103503e-04 1.266151e-04 3.888098e-05
[1700,] 1.362103e-04 1.221547e-04 3.977824e-05
[1701,] 7.490094e-05 9.378509e-04 7.995976e-05
[1702,] 7.630137e-05 1.346403e-04 2.261817e-05
[1703,] 7.381307e-05 1.286291e-04 2.637218e-05
[1704,] 1.002002e-04 1.116370e-04 2.931660e-05
[1705,] 1.293816e-04 2.432211e-04 6.614027e-05
[1706,] 4.669388e-04 2.986782e-03 1.006289e-02
[1707,] 1.212663e-04 8.944971e-05 4.444220e-05
[1708,] 1.339103e-04 9.054057e-05 3.006563e-05
[1709,] 1.323048e-04 2.414943e-04 7.968658e-05
[1710,] 9.582823e-04 1.218440e-04 1.782401e-05
[1711,] 6.667100e-04 1.148868e-04 1.789422e-04
[1712,] 9.050540e-04 2.387135e-04 1.869536e-05
[1713,] 2.584786e-04 1.032865e-04 3.365530e-05
[1714,] 3.057821e-04 9.569259e-05 2.313476e-05
[1715,] 3.129275e-04 9.089211e-05 2.395980e-05
[1716,] 1.956139e-04 1.510508e-04 1.060846e-04
[1717,] 8.434774e-05 9.330540e-05 3.045807e-05
[1718,] 1.583952e-04 7.022889e-05 3.844456e-05
[1719,] 3.200180e-04 1.305484e-04 1.134197e-04
[1720,] 1.871500e-04 2.019321e-04 1.289815e-04
[1721,] 1.340846e-04 1.311637e-04 3.938994e-05
[1722,] 3.938728e-04 1.626766e-04 2.873173e-04
[1723,] 2.058806e-04 8.670449e-05 5.905494e-05
[1724,] 2.923757e-04 9.453075e-05 2.314505e-05
[1725,] 9.957527e-05 1.576255e-04 4.389294e-05
[1726,] 4.660333e-04 7.681143e-05 3.995112e-05
[1727,] 1.706842e-04 1.433866e-04 8.205765e-05
[1728,] 1.272778e-04 1.322917e-04 5.213687e-05
[1729,] 3.454731e-04 1.577616e-04 2.345884e-04
[1730,] 5.293478e-04 1.419421e-04 1.968567e-05
[1731,] 3.293400e-04 1.140580e-04 2.144746e-05
[1732,] 5.309839e-04 1.406838e-04 1.971344e-05
[1733,] 1.307452e-03 7.044125e-05 1.022420e-04
[1734,] 3.389403e-04 1.460899e-04 1.985742e-04
[1735,] 3.250532e-04 1.276973e-04 1.411096e-04
[1736,] 5.329215e-04 1.411190e-04 1.971328e-05
[1737,] 1.352734e-03 1.000244e-04 2.314360e-04
[1738,] 9.394344e-05 1.620892e-04 4.848143e-05
[1739,] 1.289432e-04 9.081835e-05 2.914850e-05
[1740,] 3.207676e-04 1.112112e-04 2.209684e-05
[1741,] 1.963275e-04 7.500446e-05 4.892432e-05
[1742,] 1.436453e-04 2.882038e-04 5.368446e-05
[1743,] 1.308493e-04 2.833426e-04 9.450546e-05
[1744,] 1.309938e-04 1.175562e-04 3.698466e-05
[1745,] 1.499752e-04 1.183818e-04 5.337340e-05
[1746,] 1.315098e-04 1.405932e-04 4.120378e-05
[1747,] 1.596245e-04 1.155198e-04 5.543546e-05
[1748,] 1.409157e-04 1.275118e-04 3.288148e-05
[1749,] 2.136703e-04 1.534584e-04 3.998616e-05
[1750,] 2.634003e-04 3.658533e-04 4.003523e-04
[1751,] 1.804946e-04 8.732878e-04 7.259193e-04
[1752,] 1.288081e-04 9.130269e-05 2.908691e-05
[1753,] 1.411349e-04 1.784690e-04 1.165335e-04
[1754,] 2.939494e-04 1.313689e-04 1.080775e-04
[1755,] 1.313790e-04 1.248426e-04 3.899198e-05
[1756,] 1.843086e-04 7.864627e-05 4.302717e-05
[1757,] 1.314571e-04 1.277057e-04 3.906264e-05
[1758,] 6.278405e-04 8.992696e-05 9.281699e-05
[1759,] 3.704519e-04 1.376790e-04 1.922226e-04
[1760,] 3.568188e-04 1.376462e-04 1.847645e-04
[1761,] 1.317853e-04 1.252686e-04 3.899819e-05
[1762,] 1.275439e-04 1.162008e-04 3.554192e-05
[1763,] 2.666672e-04 5.114088e-04 6.078535e-04
[1764,] 2.592205e-04 5.641662e-04 6.664481e-04
[1765,] 2.745693e-04 6.457751e-04 8.408222e-04
[1766,] 1.832925e-04 1.086814e-04 5.918385e-05
[1767,] 7.428552e-05 6.985725e-05 1.730520e-05
[1768,] 1.452248e-04 1.022391e-04 6.164961e-05
[1769,] 2.326980e-04 7.690328e-04 8.751371e-04
[1770,] 1.511626e-04 9.218015e-05 5.607349e-05
[1771,] 1.581627e-04 6.996744e-05 3.663630e-05
[1772,] 2.469539e-04 8.858688e-05 3.587957e-05
[1773,] 2.640033e-04 5.099330e-04 6.132121e-04
[1774,] 1.066166e-04 3.032902e-04 1.392485e-04
[1775,] 2.000072e-04 6.424724e-05 3.389189e-05
[1776,] 1.293679e-04 3.932532e-04 1.155881e-04
[1777,] 2.458765e-04 7.877203e-05 2.229321e-05
[1778,] 6.217982e-04 8.391109e-05 2.801167e-05
[1779,] 2.379363e-04 1.003427e-04 9.223095e-05
[1780,] 3.326419e-04 9.161405e-05 6.665561e-05
[1781,] 2.954540e-04 8.674593e-05 6.901215e-05
[1782,] 7.557795e-05 6.705083e-05 1.940779e-05
[1783,] 1.299442e-04 8.114878e-05 2.588489e-05
[1784,] 7.582212e-05 1.585881e-04 3.865644e-05
[1785,] 1.506532e-04 1.994878e-04 4.125055e-05
[1786,] 1.426176e-04 1.724166e-04 2.391575e-05
[1787,] 1.402301e-04 1.711995e-04 2.401493e-05
[1788,] 1.776611e-04 1.131141e-04 4.721306e-05
[1789,] 1.493501e-04 3.960568e-04 2.561062e-04
[1790,] 1.188551e-04 1.128124e-04 2.298632e-05
[1791,] 3.966492e-04 6.887847e-05 5.174670e-05
[1792,] 3.020415e-04 1.072981e-04 9.979206e-05
[1793,] 1.284352e-04 9.165523e-05 2.122978e-05
[1794,] 9.883808e-05 1.233898e-04 4.234946e-05
[1795,] 1.270089e-04 1.076885e-04 4.418368e-05
[1796,] 1.416461e-04 1.041537e-04 3.481550e-05
[1797,] 7.385539e-05 1.445320e-04 2.470611e-05
[1798,] 1.341546e-04 1.299937e-04 6.215079e-05
[1799,] 1.935544e-04 9.870849e-04 9.974632e-04
[1800,] 1.442477e-04 1.122386e-04 5.349646e-05
[1801,] 9.637277e-05 8.664825e-05 3.129688e-05
[1802,] 1.234813e-04 1.161975e-04 4.705468e-05
[1803,] 8.905541e-05 1.007147e-04 3.240542e-05
[1804,] 2.181924e-04 1.518483e-04 1.326533e-04
[1805,] 1.310699e-04 1.004860e-04 4.030478e-05
[1806,] 1.129323e-04 1.132149e-04 4.069036e-05
[1807,] 2.180294e-04 4.573735e-04 4.781718e-04
[1808,] 1.169838e-04 9.963832e-05 3.546019e-05
[1809,] 1.175971e-04 1.094098e-04 4.101098e-05
[1810,] 1.573304e-04 1.005226e-04 5.807764e-05
[1811,] 1.318917e-04 9.955277e-05 3.979202e-05
[1812,] 1.904450e-04 1.296189e-04 2.366830e-05
[1813,] 1.242902e-04 1.081362e-04 4.297365e-05
[1814,] 1.440667e-04 1.041953e-04 3.433686e-05
[1815,] 1.400007e-04 1.160985e-04 3.536399e-05
[1816,] 1.313166e-04 1.085991e-04 4.591242e-05
[1817,] 1.982396e-04 1.419258e-04 2.421659e-05
[1818,] 1.110633e-04 1.157475e-04 4.088901e-05
[1819,] 2.307690e-04 4.746115e-04 5.371816e-04
[1820,] 8.203769e-05 1.480322e-04 2.152874e-05
[1821,] 1.310377e-04 1.250822e-04 3.653266e-05
[1822,] 1.065734e-04 1.425374e-04 4.535508e-05
[1823,] 1.566331e-04 1.016034e-04 3.158857e-05
[1824,] 1.476854e-04 2.786519e-04 4.324935e-05
[1825,] 1.148798e-04 1.344870e-04 4.862616e-05
[1826,] 1.147884e-04 1.564709e-04 5.724034e-05
[1827,] 1.115385e-04 1.722733e-04 5.940144e-05
[1828,] 7.353722e-04 2.370182e-04 6.711542e-04
[1829,] 6.178962e-04 3.341240e-04 9.280245e-04
[1830,] 8.688758e-05 1.693870e-04 3.409497e-05
[1831,] 1.316493e-04 3.893809e-04 5.010689e-05
[1832,] 1.064536e-04 1.122209e-04 2.546284e-05
[1833,] 1.100219e-04 1.044845e-04 2.320744e-05
[1834,] 8.627080e-05 7.544367e-05 2.099247e-05
[1835,] 1.075468e-04 1.472781e-04 2.692603e-05
[1836,] 8.429301e-05 8.973405e-05 2.092499e-05
[1837,] 1.161843e-04 1.412437e-04 2.612424e-05
[1838,] 8.503920e-05 6.272953e-05 1.758877e-05
[1839,] 8.886673e-05 8.346754e-05 2.593356e-05
[1840,] 8.674491e-05 8.090680e-05 2.272956e-05
[1841,] 1.195847e-04 5.791108e-04 7.690201e-05
[1842,] 7.681006e-05 7.362712e-05 2.054938e-05
[1843,] 9.232084e-05 1.532875e-04 2.391229e-05
[1844,] 1.508737e-04 5.973163e-04 3.341881e-05
[1845,] 1.307006e-04 5.167491e-04 9.240006e-05
[1846,] 1.136441e-04 1.373088e-04 2.468782e-05
[1847,] 1.252801e-04 2.721565e-04 6.905155e-05
[1848,] 1.241255e-04 5.781652e-04 1.409554e-04
[1849,] 1.485264e-04 8.824398e-04 5.236842e-05
[1850,] 1.242311e-04 4.853454e-04 1.195607e-04
[1851,] 1.225124e-04 1.166337e-04 2.329626e-05
[1852,] 1.239979e-04 3.782261e-04 9.957053e-05
[1853,] 1.205915e-04 1.172006e-04 2.326396e-05
[1854,] 1.447912e-04 1.222544e-04 4.135579e-05
[1855,] 1.360215e-04 1.107392e-04 2.972123e-05
[1856,] 1.145378e-04 1.313534e-04 3.520057e-05
[1857,] 1.501916e-04 3.837861e-04 3.614990e-05
[1858,] 1.467314e-04 1.107632e-04 3.020384e-05
[1859,] 8.510606e-05 6.769418e-05 1.919204e-05
[1860,] 1.482614e-04 1.128352e-04 3.025459e-05
[1861,] 1.627090e-04 3.525755e-04 3.375854e-05
[1862,] 1.445259e-04 3.260768e-04 2.886212e-05
[1863,] 7.566826e-05 1.498740e-04 3.161951e-05
[1864,] 1.364192e-04 1.064923e-04 3.702134e-05
[1865,] 1.474608e-04 1.474263e-04 2.644850e-05
[1866,] 1.036169e-04 2.001538e-04 2.719141e-05
[1867,] 1.337360e-04 1.058226e-04 4.110937e-05
[1868,] 7.876907e-05 2.759157e-04 6.187251e-05
[1869,] 7.606954e-05 1.227372e-04 2.839045e-05
[1870,] 1.441700e-04 1.595879e-04 2.750838e-05
[1871,] 1.522385e-04 1.585088e-04 2.717669e-05
[1872,] 1.124703e-04 1.342473e-04 2.903782e-05
[1873,] 1.505922e-04 9.802245e-05 3.379775e-05
[1874,] 1.214262e-04 1.998167e-04 2.469633e-05
[1875,] 8.381100e-05 4.768550e-04 6.128817e-05
[1876,] 7.572294e-05 2.708149e-04 4.597617e-05
[1877,] 1.402252e-04 9.853591e-05 2.472064e-05
[1878,] 1.151016e-04 1.906905e-04 2.488942e-05
[1879,] 7.618146e-05 2.741853e-04 4.326894e-05
[1880,] 1.158553e-04 1.807284e-04 2.440718e-05
[1881,] 8.086917e-05 1.379515e-04 3.407332e-05
[1882,] 1.151126e-04 1.374153e-04 3.915331e-05
[1883,] 7.575298e-05 2.953182e-04 4.712090e-05
[1884,] 9.612168e-05 1.457988e-04 2.285532e-05
[1885,] 1.383550e-04 1.376648e-04 2.699782e-05
[1886,] 1.007728e-04 1.675646e-04 2.321272e-05
[1887,] 1.011475e-04 1.536133e-04 2.252248e-05
[1888,] 1.474461e-04 8.951476e-05 2.522469e-05
[1889,] 1.484676e-04 9.072711e-05 2.507349e-05
[1890,] 1.476914e-04 9.056252e-05 2.506025e-05
[1891,] 9.698193e-05 1.708440e-04 2.761273e-05
[1892,] 1.084783e-04 2.258884e-04 2.745154e-05
[1893,] 1.320806e-04 1.521664e-04 3.893895e-05
[1894,] 1.465122e-04 1.424100e-04 2.692809e-05
[1895,] 1.031203e-04 2.270164e-04 4.865357e-05
[1896,] 1.146914e-04 8.585130e-05 3.268418e-05
[1897,] 9.884879e-05 1.283707e-04 2.885864e-05
[1898,] 7.548612e-05 1.402817e-03 1.511481e-04
[1899,] 1.150622e-04 1.703591e-04 2.499100e-05
[1900,] 1.624564e-04 8.717688e-05 4.318934e-05
[1901,] 9.484877e-05 1.556167e-04 2.355528e-05
[1902,] 7.566151e-05 4.200129e-04 6.988739e-05
[1903,] 1.556364e-04 8.760993e-05 2.618678e-05
[1904,] 1.013796e-04 1.552098e-04 2.512544e-05
[1905,] 1.311561e-04 1.021005e-04 3.223009e-05
[1906,] 1.318603e-04 1.219093e-04 3.895765e-05
[1907,] 1.581573e-04 8.775949e-05 2.609016e-05
[1908,] 7.988772e-05 2.914787e-04 3.779062e-05
[1909,] 1.602143e-04 8.484595e-05 2.809094e-05
[1910,] 1.390276e-04 1.068970e-04 3.695080e-05
[1911,] 7.662300e-05 4.497215e-04 5.913795e-05
[1912,] 1.567439e-04 7.650926e-05 3.034164e-05
[1913,] 1.366919e-04 1.066637e-04 3.586178e-05
[1914,] 1.347782e-04 1.081070e-04 3.508829e-05
[1915,] 7.589537e-05 4.926470e-04 7.231618e-05
[1916,] 1.470181e-04 1.216797e-04 2.674696e-05
[1917,] 7.603123e-05 4.190831e-04 6.163156e-05
[1918,] 1.106313e-04 4.463691e-04 3.299064e-05
[1919,] 7.606540e-05 3.743150e-04 5.638607e-05
[1920,] 1.054168e-04 2.245070e-04 2.518112e-05
[1921,] 1.163839e-04 1.289964e-04 3.516221e-05
[1922,] 1.085451e-04 2.744712e-04 2.632704e-05
[1923,] 1.509707e-04 8.785934e-05 2.598470e-05
[1924,] 8.890607e-05 1.171292e-04 2.521036e-05
[1925,] 8.561509e-05 9.627293e-05 2.581736e-05
[1926,] 1.208957e-04 1.052985e-04 3.569940e-05
[1927,] 8.807492e-05 8.472758e-04 2.086422e-04
[1928,] 1.251784e-04 8.768970e-05 2.882125e-05
[1929,] 1.350380e-04 1.052083e-04 3.880622e-05
[1930,] 1.229472e-04 9.591504e-05 1.896981e-05
[1931,] 8.618045e-05 6.957969e-04 1.190392e-04
[1932,] 1.657565e-04 8.923359e-05 3.230464e-05
[1933,] 1.891938e-04 1.298739e-04 6.600220e-05
[1934,] 9.302751e-05 1.145669e-04 2.218267e-05
[1935,] 1.338275e-04 1.247016e-04 3.820615e-05
[1936,] 1.347999e-04 1.878188e-04 4.940622e-05
[1937,] 9.721955e-05 2.465484e-04 3.275562e-05
[1938,] 1.084150e-04 6.533399e-04 5.093094e-05
[1939,] 1.748283e-04 1.894964e-04 2.287168e-05
[1940,] 1.526682e-04 1.547918e-04 3.252664e-05
[1941,] 1.620707e-04 1.741319e-04 2.279321e-05
[1942,] 1.034268e-04 4.069988e-04 4.068059e-05
[1943,] 1.210542e-04 1.686643e-04 6.696296e-05
[1944,] 1.955636e-04 1.286978e-04 6.510825e-05
[1945,] 1.287836e-04 2.347578e-04 1.064282e-04
[1946,] 1.386749e-04 2.390118e-04 5.597674e-05
[1947,] 1.126305e-04 9.073076e-05 3.141416e-05
[1948,] 1.680675e-04 1.281237e-04 5.400779e-05
[1949,] 1.150600e-04 3.303243e-04 1.147906e-04
[1950,] 1.174291e-04 2.917674e-04 1.076368e-04
[1951,] 1.594486e-04 1.285604e-04 5.229596e-05
[1952,] 8.626143e-05 1.307703e-04 4.184621e-05
[1953,] 1.149507e-04 2.939382e-04 1.049827e-04
[1954,] 1.375502e-04 2.465473e-04 5.850642e-05
[1955,] 1.178075e-04 2.480822e-04 9.447508e-05
[1956,] 1.158144e-04 2.824868e-04 1.024720e-04
[1957,] 8.140688e-05 1.665780e-04 3.110449e-05
[1958,] 1.159496e-04 2.868578e-04 1.043850e-04
[1959,] 1.121518e-04 3.036140e-04 9.948852e-05
[1960,] 1.128594e-04 3.140628e-04 1.051354e-04
[1961,] 1.157390e-04 1.486951e-04 5.579431e-05
[1962,] 1.142851e-04 1.118369e-04 4.086062e-05
[1963,] 9.166635e-05 1.220234e-04 4.358648e-05
[1964,] 1.100178e-04 2.477189e-04 7.575025e-05
[1965,] 1.389537e-04 2.115836e-04 5.078607e-05
[1966,] 1.558361e-04 1.351377e-04 6.458031e-05
[1967,] 1.101460e-04 2.188265e-04 6.773305e-05
[1968,] 1.145900e-04 2.436251e-04 8.399667e-05
[1969,] 1.124609e-04 2.218455e-04 7.424475e-05
[1970,] 1.124402e-04 2.222732e-04 7.433705e-05
[1971,] 1.322050e-04 1.231437e-04 5.499234e-05
[1972,] 1.218830e-04 4.024099e-04 1.636734e-04
[1973,] 1.440724e-04 8.698624e-05 3.932801e-05
[1974,] 1.570382e-04 1.287220e-04 5.188696e-05
[1975,] 1.240354e-04 8.520754e-05 3.326228e-05
[1976,] 1.298784e-04 1.438709e-04 4.162426e-05
[1977,] 1.263497e-04 1.174375e-04 4.929065e-05
[1978,] 7.842171e-05 6.769485e-05 1.901201e-05
[1979,] 7.880024e-05 6.466304e-05 1.862422e-05
[1980,] 1.352478e-04 1.494134e-04 4.178832e-05
[1981,] 7.799146e-05 6.473446e-05 1.847575e-05
[1982,] 1.324736e-04 7.424750e-05 2.425672e-05
[1983,] 8.514447e-05 1.512389e-04 4.324453e-05
[1984,] 1.329926e-04 7.709242e-05 2.482560e-05
[1985,] 1.293005e-04 8.661438e-05 3.552762e-05
[1986,] 1.353157e-04 8.587192e-05 2.791635e-05
[1987,] 1.327639e-04 7.625688e-05 2.478165e-05
[1988,] 1.300041e-04 8.600780e-05 3.540813e-05
[1989,] 1.330043e-04 7.593092e-05 2.463717e-05
[1990,] 1.111769e-04 1.088072e-04 4.965621e-05
[1991,] 1.292049e-04 8.712327e-05 3.568547e-05
[1992,] 1.337800e-04 8.533183e-05 2.702323e-05
[1993,] 1.805799e-04 9.718379e-05 4.779682e-05
[1994,] 1.340197e-04 8.667950e-05 2.728576e-05
[1995,] 1.336796e-04 8.925321e-05 2.812765e-05
[1996,] 9.100502e-05 8.715874e-05 2.835917e-05
[1997,] 7.500310e-05 7.022573e-05 1.840730e-05
[1998,] 1.931000e-04 9.882802e-05 5.745981e-05
[1999,] 2.077599e-04 6.231887e-05 2.445548e-05
[2000,] 7.487698e-05 6.345516e-05 1.713035e-05
[2001,] 7.695460e-05 6.587633e-05 1.726579e-05
[2002,] 7.577677e-05 6.853593e-05 1.778317e-05
[2003,] 2.033704e-04 6.226361e-05 2.379790e-05
[2004,] 7.598865e-05 6.597797e-05 1.730169e-05
[2005,] 1.660834e-04 1.344084e-04 6.425632e-05
[2006,] 1.150113e-04 1.372290e-04 4.007721e-05
[2007,] 2.166806e-04 9.482366e-05 6.563261e-05
[2008,] 1.309359e-04 7.312857e-05 2.380924e-05
[2009,] 1.175894e-04 1.081386e-04 3.339816e-05
[2010,] 8.807301e-05 1.783198e-04 3.196052e-05
[2011,] 9.331580e-05 9.062021e-05 2.429197e-05
[2012,] 1.298318e-04 7.857137e-05 2.545169e-05
[2013,] 1.683906e-04 9.511708e-05 4.065824e-05
[2014,] 1.798763e-04 1.012900e-04 2.632392e-05
[2015,] 9.036622e-05 8.680922e-05 2.151277e-05
[2016,] 8.887622e-05 8.995193e-05 2.269593e-05
[2017,] 1.665769e-04 9.173344e-05 3.531585e-05
[2018,] 1.101465e-04 3.030868e-04 2.328738e-05
[2019,] 9.186025e-05 8.509144e-05 2.102950e-05
[2020,] 1.799542e-04 9.041866e-05 3.361430e-05
[2021,] 1.813386e-04 9.363830e-05 3.384881e-05
[2022,] 1.633794e-04 2.543281e-04 1.940904e-05
[2023,] 1.841663e-04 9.326290e-05 3.524596e-05
[2024,] 2.349561e-04 8.323831e-05 2.747511e-05
[2025,] 1.811058e-04 9.348078e-05 3.414238e-05
[2026,] 1.800864e-04 9.331952e-05 3.451408e-05
[2027,] 1.851385e-04 9.331952e-05 3.497900e-05
[2028,] 1.800876e-04 9.341959e-05 3.424088e-05
[2029,] 9.363655e-05 2.555583e-04 2.559399e-05
[2030,] 1.737303e-04 9.455671e-05 3.325946e-05
[2031,] 8.877537e-05 2.648094e-04 2.738486e-05
[2032,] 9.364302e-05 2.550989e-04 2.556794e-05
[2033,] 8.962007e-05 8.295037e-05 2.136718e-05
[2034,] 8.953933e-05 8.394502e-05 2.154732e-05
[2035,] 1.832831e-04 9.328610e-05 3.499269e-05
[2036,] 1.812732e-04 9.347931e-05 3.415824e-05
[2037,] 1.825401e-04 9.036627e-05 3.450733e-05
[2038,] 1.705088e-04 6.818553e-05 2.011607e-05
[2039,] 1.759239e-04 9.049692e-05 3.366972e-05
[2040,] 1.760557e-04 9.438941e-05 3.352139e-05
[2041,] 1.799002e-04 9.044324e-05 3.474336e-05
[2042,] 1.814650e-04 9.037579e-05 3.426284e-05
[2043,] 8.998509e-05 2.758093e-04 2.767307e-05
[2044,] 1.878171e-04 9.337875e-05 3.949756e-05
[2045,] 1.792896e-04 9.454461e-05 3.348497e-05
[2046,] 1.726793e-04 9.409569e-05 3.420175e-05
[2047,] 1.782407e-04 9.459026e-05 3.332215e-05
[2048,] 1.747603e-04 9.479368e-05 3.280228e-05
[2049,] 1.985371e-04 9.489704e-05 4.408466e-05
[2050,] 1.885630e-04 9.332364e-05 3.966945e-05
[2051,] 1.561245e-04 1.080076e-04 1.752117e-05
[2052,] 1.867148e-04 9.360145e-05 3.999533e-05
[2053,] 2.200276e-04 6.871897e-05 2.019251e-05
[2054,] 8.411402e-05 1.176876e-04 3.114814e-05
[2055,] 2.181942e-04 6.871007e-05 2.019210e-05
[2056,] 9.070373e-05 9.322606e-05 2.314171e-05
[2057,] 2.226468e-04 6.842014e-05 2.026841e-05
[2058,] 8.503953e-05 1.305396e-04 3.517596e-05
[2059,] 1.776265e-04 9.708618e-05 3.135999e-05
[2060,] 2.198345e-04 6.684562e-05 2.055153e-05
[2061,] 1.703033e-04 7.387104e-05 2.551739e-05
[2062,] 1.148873e-04 1.117353e-04 1.774507e-05
[2063,] 2.286482e-04 6.806392e-05 2.054007e-05
[2064,] 1.276393e-04 9.554157e-05 3.360489e-05
[2065,] 2.078258e-04 6.743670e-05 2.030014e-05
[2066,] 1.012183e-04 1.209267e-04 1.917205e-05
[2067,] 7.981071e-05 1.063390e-04 2.126153e-05
[2068,] 1.230236e-04 8.561491e-05 2.450767e-05
[2069,] 9.921238e-05 1.038181e-04 3.272882e-05
[2070,] 9.469325e-05 8.178260e-05 2.396167e-05
[2071,] 9.932254e-05 9.363130e-05 2.928701e-05
[2072,] 1.002753e-04 1.042303e-04 3.340296e-05
[2073,] 9.965148e-05 1.291054e-04 4.062713e-05
[2074,] 1.021850e-04 9.739579e-05 3.336455e-05
[2075,] 9.970469e-05 1.835764e-04 3.312131e-05
[2076,] 3.232572e-04 8.335541e-05 5.650261e-05
[2077,] 1.120123e-04 6.017793e-05 1.703066e-05
[2078,] 2.348674e-04 1.265254e-04 2.732457e-05
[2079,] 9.938407e-05 1.701991e-04 3.230530e-05
[2080,] 9.402517e-05 1.389984e-04 3.091904e-05
[2081,] 9.782225e-05 1.152710e-04 2.520634e-05
[2082,] 1.660754e-04 1.063684e-03 5.992406e-05
[2083,] 9.760642e-05 1.168932e-04 2.549099e-05
[2084,] 9.782623e-05 1.145921e-04 2.513380e-05
[2085,] 1.329414e-04 6.761202e-05 1.639487e-05
[2086,] 1.283309e-04 6.756166e-05 1.632299e-05
[2087,] 3.257998e-04 1.329842e-04 2.886335e-05
[2088,] 9.936033e-05 1.879273e-04 3.415086e-05
[2089,] 1.516944e-04 1.278562e-04 4.508973e-05
[2090,] 1.556600e-04 1.295391e-04 6.635059e-05
[2091,] 1.374549e-04 1.161447e-04 4.886744e-05
[2092,] 1.376198e-04 1.223437e-04 5.218930e-05
[2093,] 9.311607e-05 4.679297e-04 8.980473e-05
[2094,] 1.382440e-04 1.195379e-04 5.101055e-05
[2095,] 1.372462e-04 1.208541e-04 5.120122e-05
[2096,] 1.391978e-04 1.181082e-04 5.072467e-05
[2097,] 1.383507e-04 1.231503e-04 5.302777e-05
[2098,] 1.400595e-04 1.034345e-04 4.336314e-05
[2099,] 1.400063e-04 1.220213e-04 5.331240e-05
[2100,] 1.340363e-04 1.242251e-04 5.109428e-05
[2101,] 1.336240e-04 1.180989e-04 4.786582e-05
[2102,] 1.352468e-04 1.189413e-04 4.914534e-05
[2103,] 1.350222e-04 1.279229e-04 5.357378e-05
[2104,] 1.356024e-04 1.260686e-04 5.299816e-05
[2105,] 1.331703e-04 1.213248e-04 4.921228e-05
[2106,] 1.402054e-04 1.335808e-04 5.982409e-05
[2107,] 4.783697e-04 9.066870e-05 7.195909e-05
[2108,] 1.178361e-04 1.052394e-04 5.185087e-05
[2109,] 1.079450e-04 2.796284e-04 3.373224e-05
[2110,] 3.458766e-04 8.735593e-05 5.379732e-05
[2111,] 8.307174e-05 1.621148e-04 4.921240e-05
[2112,] 8.260505e-05 1.599638e-04 4.809511e-05
[2113,] 1.078425e-04 1.287191e-04 3.035348e-05
[2114,] 1.951096e-04 2.024017e-04 3.114568e-05
[2115,] 1.030631e-04 1.632349e-04 7.163019e-05
[2116,] 1.015728e-04 1.248588e-04 5.329222e-05
[2117,] 1.572719e-04 1.005270e-04 2.533048e-05
[2118,] 9.154805e-05 1.014480e-04 1.782548e-05
[2119,] 8.152803e-05 5.749433e-05 1.649716e-05
[2120,] 9.600324e-05 7.727623e-05 1.610872e-05
[2121,] 9.973995e-05 1.010898e-04 1.747344e-05
[2122,] 9.610070e-05 1.025048e-04 1.764748e-05
[2123,] 9.655902e-05 1.022097e-04 1.761885e-05
[2124,] 1.106972e-04 6.910197e-05 2.089609e-05
[2125,] 9.701257e-05 7.889391e-05 1.613797e-05
[2126,] 1.029049e-04 7.532361e-05 1.612752e-05
[2127,] 1.001448e-04 7.620253e-05 1.615465e-05
[2128,] 9.983669e-05 7.503224e-05 1.613539e-05
[2129,] 9.624970e-05 7.634175e-05 1.619978e-05
[2130,] 9.241694e-05 7.701241e-05 1.618635e-05
[2131,] 1.038552e-04 1.355987e-04 3.046514e-05
[2132,] 9.706056e-05 7.536326e-05 1.617607e-05
[2133,] 2.051264e-04 1.195789e-04 5.842001e-05
[2134,] 1.175614e-04 9.444451e-05 2.154371e-05
[2135,] 1.200991e-04 1.180684e-04 2.277731e-05
[2136,] 1.154001e-04 1.051935e-04 1.668633e-05
[2137,] 1.360514e-04 1.135628e-04 2.116621e-05
[2138,] 8.172542e-05 5.753456e-05 1.658437e-05
[2139,] 8.102221e-05 6.024467e-05 1.688826e-05
[2140,] 8.204031e-05 5.752170e-05 1.671707e-05
[2141,] 1.212517e-04 1.006020e-04 2.064133e-05
[2142,] 1.121687e-04 1.079130e-04 2.046742e-05
[2143,] 1.143635e-04 9.974824e-05 2.055655e-05
[2144,] 1.191371e-04 7.048554e-05 1.689785e-05
[2145,] 8.206084e-05 5.806848e-05 1.698095e-05
[2146,] 8.120256e-05 5.823879e-05 1.681405e-05
[2147,] 1.034793e-04 1.195213e-04 2.228349e-05
[2148,] 7.448943e-05 7.826312e-05 1.850533e-05
[2149,] 9.521901e-05 9.588688e-05 2.186592e-05
[2150,] 1.007495e-04 6.047125e-05 1.988897e-05
[2151,] 8.282117e-05 1.855766e-04 2.639593e-05
[2152,] 1.008545e-04 1.091120e-04 3.789775e-05
[2153,] 7.311252e-05 2.618110e-04 4.410696e-05
[2154,] 7.981775e-05 3.562645e-04 5.340445e-05
[2155,] 8.005301e-05 1.641374e-04 3.133060e-05
[2156,] 1.276010e-04 5.533685e-03 2.634230e-04
[2157,] 8.917758e-05 3.618720e-04 3.178369e-05
[2158,] 1.765138e-04 1.135894e-04 3.423716e-05
[2159,] 8.100407e-05 9.925902e-05 2.520101e-05
[2160,] 1.282371e-04 2.999658e-04 2.664631e-05
[2161,] 9.843085e-05 1.912665e-04 4.724477e-05
[2162,] 9.740537e-05 1.955474e-04 4.628533e-05
[2163,] 1.316384e-04 1.118036e-03 8.091615e-05
[2164,] 8.045304e-05 1.142574e-04 2.778334e-05
[2165,] 1.241240e-04 1.198572e-04 2.624606e-05
[2166,] 1.285222e-04 1.202311e-04 2.651488e-05
[2167,] 1.091136e-04 2.515779e-04 6.120435e-05
[2168,] 1.639043e-04 1.380597e-04 3.959127e-05
[2169,] 1.571184e-04 1.182999e-04 5.755712e-05
[2170,] 1.758539e-04 1.234121e-04 7.039217e-05
[2171,] 8.226590e-05 1.933992e-04 5.730162e-05
[2172,] 1.108481e-04 6.038977e-04 2.613362e-04
[2173,] 9.903875e-05 1.063907e-04 2.882770e-05
[2174,] 1.027833e-04 6.652237e-05 1.900453e-05
[2175,] 1.433810e-04 6.037845e-05 2.493600e-05
[2176,] 1.493619e-04 5.999725e-05 2.484772e-05
[2177,] 1.060962e-04 6.671421e-05 1.886232e-05
[2178,] 2.266048e-04 7.363461e-05 5.251952e-05
[2179,] 1.766567e-04 7.092063e-05 4.101054e-05
[2180,] 2.858287e-04 7.097832e-05 5.658613e-05
[2181,] 2.319358e-04 6.599064e-05 2.724138e-05
[2182,] 1.718902e-04 1.323143e-04 6.458712e-05
[2183,] 8.982779e-05 6.726557e-05 1.991151e-05
[2184,] 3.089499e-04 6.630321e-05 2.802889e-05
[2185,] 8.717457e-05 5.776906e-05 1.712721e-05
[2186,] 2.956025e-04 6.603003e-05 3.146751e-05
[2187,] 8.757380e-05 6.068191e-05 1.752489e-05
[2188,] 2.626566e-04 3.833309e-04 3.196677e-05
[2189,] 9.312161e-05 6.677964e-05 1.870027e-05
[2190,] 1.139109e-04 6.961042e-05 2.719385e-05
[2191,] 9.201091e-05 1.755838e-04 3.963593e-05
[2192,] 3.860955e-04 9.173595e-05 2.154084e-05
[2193,] 8.363874e-05 1.291128e-04 2.593478e-05
[2194,] 2.392705e-04 6.051382e-05 2.025481e-05
[2195,] 9.413699e-05 1.074841e-04 2.723176e-05
[2196,] 2.898384e-04 5.744475e-05 2.572093e-05
[2197,] 3.426881e-04 7.178067e-05 2.231966e-05
[2198,] 3.294943e-04 5.749690e-05 2.668446e-05
[2199,] 2.888369e-04 7.170496e-05 2.167313e-05
[2200,] 1.067516e-04 6.756527e-05 2.301554e-05
[2201,] 9.383099e-05 1.203474e-04 2.963479e-05
[2202,] 9.378731e-05 1.050425e-04 2.715609e-05
[2203,] 1.170836e-04 1.146648e-04 3.375883e-05
[2204,] 2.577604e-04 6.110513e-05 2.000968e-05
[2205,] 9.381429e-05 9.312427e-05 2.490176e-05
[2206,] 9.412992e-05 1.059732e-04 2.705091e-05
[2207,] 9.440518e-05 9.955699e-05 2.593894e-05
[2208,] 1.023995e-04 4.780040e-04 1.320809e-04
[2209,] 9.381391e-05 1.059272e-04 2.763766e-05
[2210,] 9.377605e-05 1.202020e-04 3.032268e-05
[2211,] 9.384898e-05 1.166842e-04 2.910051e-05
[2212,] 3.148909e-04 5.043846e-04 3.163262e-05
[2213,] 9.390158e-05 1.235313e-04 2.989872e-05
[2214,] 1.212609e-04 1.596940e-04 3.302786e-05
[2215,] 1.020021e-04 6.550313e-05 1.921285e-05
[2216,] 1.005305e-04 4.068575e-04 1.087935e-04
[2217,] 9.724298e-05 6.677638e-05 2.127699e-05
[2218,] 2.291378e-04 5.795223e-05 2.227635e-05
[2219,] 2.357491e-04 6.073449e-05 1.938912e-05
[2220,] 1.094224e-04 1.090144e-04 3.109437e-05
[2221,] 9.021182e-05 7.138146e-05 2.096057e-05
[2222,] 9.483041e-05 8.965181e-05 2.630158e-05
[2223,] 9.229193e-05 7.378646e-05 2.251560e-05
[2224,] 9.951963e-05 1.855844e-04 5.036369e-05
[2225,] 9.251706e-05 7.682606e-05 2.362854e-05
[2226,] 1.810550e-04 1.102147e-04 8.039839e-05
[2227,] 9.755757e-05 9.096441e-05 2.799757e-05
[2228,] 1.383419e-04 2.122746e-04 1.165120e-04
[2229,] 1.973314e-04 8.245798e-05 5.873407e-05
[2230,] 2.990562e-04 7.361255e-05 3.616080e-05
[2231,] 3.139545e-04 7.366335e-05 3.730920e-05
[2232,] 9.438260e-05 1.447033e-04 4.066612e-05
[2233,] 9.194744e-05 8.446467e-05 2.600036e-05
[2234,] 1.774817e-04 9.586127e-05 6.432860e-05
[2235,] 1.998143e-04 1.229017e-04 1.041686e-04
[2236,] 1.173631e-04 1.540324e-04 7.730185e-05
[2237,] 8.944221e-05 1.561591e-04 5.026407e-05
[2238,] 8.991009e-05 1.461212e-04 4.780949e-05
[2239,] 1.317334e-04 7.279589e-05 2.367278e-05
[2240,] 8.963096e-05 1.427968e-04 4.655400e-05
[2241,] 9.254046e-05 8.529589e-05 2.578344e-05
[2242,] 8.964938e-05 1.547240e-04 5.009372e-05
[2243,] 9.265291e-05 8.524000e-05 2.581800e-05
[2244,] 8.618824e-05 1.375570e-04 4.180756e-05
[2245,] 9.205841e-05 1.364893e-04 4.674392e-05
[2246,] 8.718571e-05 1.343096e-04 4.186130e-05
[2247,] 9.235321e-05 1.491155e-04 5.108821e-05
[2248,] 8.851459e-05 1.425258e-04 4.544741e-05
[2249,] 1.050658e-04 7.399035e-05 2.367063e-05
[2250,] 1.314570e-04 6.556330e-05 2.080172e-05
[2251,] 9.323629e-05 1.445333e-04 4.103607e-05
[2252,] 8.660044e-05 1.493427e-04 4.525518e-05
[2253,] 1.064559e-04 7.385350e-05 2.386227e-05
[2254,] 8.366879e-05 6.652800e-05 2.032241e-05
[2255,] 7.914365e-05 1.087856e-04 2.861894e-05
[2256,] 1.110920e-04 1.267116e-04 3.508936e-05
[2257,] 8.731275e-05 7.512203e-05 2.059445e-05
[2258,] 1.015907e-04 1.323879e-04 2.087047e-05
[2259,] 1.079014e-04 9.668669e-05 2.805877e-05
[2260,] 1.060143e-04 7.244237e-05 2.288407e-05
[2261,] 7.815090e-05 6.209278e-05 1.745164e-05
[2262,] 1.084417e-04 9.534518e-05 2.793899e-05
[2263,] 1.099018e-04 7.132701e-05 2.251736e-05
[2264,] 8.367468e-05 9.103345e-05 2.825744e-05
[2265,] 7.967099e-05 1.050621e-04 2.865109e-05
[2266,] 7.931423e-05 1.037854e-04 2.797863e-05
[2267,] 1.111690e-04 6.988050e-05 2.499442e-05
[2268,] 2.400968e-04 1.640251e-04 4.148831e-05
[2269,] 8.499736e-05 7.811638e-05 2.524963e-05
[2270,] 7.856080e-05 8.667086e-05 2.347986e-05
[2271,] 1.127620e-04 7.144712e-05 2.298605e-05
[2272,] 8.109774e-05 9.587089e-05 2.771578e-05
[2273,] 8.916160e-05 8.303539e-05 2.820658e-05
[2274,] 9.009111e-05 9.747426e-05 2.248142e-05
[2275,] 8.099882e-05 9.729713e-05 2.800162e-05
[2276,] 8.125280e-05 9.709223e-05 2.814405e-05
[2277,] 8.066702e-05 9.424548e-05 2.698836e-05
[2278,] 9.942317e-05 1.455088e-04 2.878223e-05
[2279,] 8.069419e-05 9.411606e-05 2.697141e-05
[2280,] 8.633779e-05 8.768651e-05 2.856096e-05
[2281,] 8.104451e-05 9.348875e-05 2.707735e-05
[2282,] 1.131610e-04 7.154469e-05 2.314098e-05
[2283,] 8.831613e-05 8.785761e-05 2.942994e-05
[2284,] 1.305509e-04 1.264658e-04 6.335534e-05
[2285,] 8.029937e-05 8.420091e-05 2.417903e-05
[2286,] 9.010946e-05 1.072684e-04 2.363904e-05
[2287,] 8.024993e-05 9.612318e-05 2.711593e-05
[2288,] 8.012821e-05 9.207952e-05 2.604680e-05
[2289,] 8.382064e-05 1.398433e-04 3.220953e-05
[2290,] 9.041753e-05 9.856464e-05 2.250885e-05
[2291,] 9.054590e-05 1.480415e-04 3.949387e-05
[2292,] 1.093968e-04 7.183377e-05 1.986967e-05
[2293,] 8.449467e-05 8.433481e-05 2.662966e-05
[2294,] 8.045892e-05 9.647139e-05 2.736925e-05
[2295,] 9.048710e-05 9.821354e-05 2.244980e-05
[2296,] 1.362331e-04 1.115832e-04 5.675390e-05
[2297,] 9.069377e-05 1.010525e-04 2.271992e-05
[2298,] 8.023856e-05 9.723389e-05 2.736520e-05
[2299,] 8.733625e-05 8.739830e-05 2.882711e-05
[2300,] 8.011192e-05 6.574985e-05 1.934893e-05
[2301,] 8.064703e-05 6.577547e-05 1.953572e-05
[2302,] 9.451860e-05 6.042220e-05 1.945513e-05
[2303,] 8.620582e-05 6.488451e-05 2.067030e-05
[2304,] 8.414196e-05 6.490171e-05 2.019706e-05
[2305,] 8.475148e-05 6.405689e-05 2.001277e-05
[2306,] 1.110959e-04 8.085461e-05 3.441719e-05
[2307,] 8.719916e-05 6.273815e-05 1.996155e-05
[2308,] 1.190786e-04 6.679131e-05 2.110682e-05
[2309,] 8.595898e-05 6.352937e-05 2.008024e-05
[2310,] 8.556821e-05 6.298142e-05 1.976643e-05
[2311,] 8.669569e-05 6.370604e-05 2.030492e-05
[2312,] 8.589773e-05 6.355874e-05 2.008021e-05
[2313,] 9.188175e-05 6.411134e-05 2.145516e-05
[2314,] 1.128389e-04 9.955684e-05 2.795952e-05
[2315,] 8.564569e-05 6.392693e-05 2.018176e-05
[2316,] 9.646369e-05 1.035537e-04 3.973040e-05
[2317,] 8.812762e-05 1.098314e-04 2.720504e-05
[2318,] 1.006857e-04 7.001781e-05 2.646330e-05
[2319,] 9.857562e-05 7.138692e-05 2.664071e-05
[2320,] 1.487058e-04 1.050055e-04 6.366872e-05
[2321,] 8.249509e-05 1.125056e-04 1.936971e-05
[2322,] 2.138274e-04 7.373414e-05 1.771207e-05
[2323,] 2.472176e-04 8.911183e-05 1.674831e-05
[2324,] 4.207961e-04 7.075623e-05 2.096735e-05
[2325,] 2.855138e-04 7.137069e-05 4.985156e-05
[2326,] 1.027743e-04 8.879404e-05 3.679593e-05
[2327,] 9.521320e-05 6.758576e-05 2.256085e-05
[2328,] 1.258585e-04 2.099476e-04 2.345502e-05
[2329,] 9.509530e-05 6.783762e-05 2.274488e-05
[2330,] 3.293598e-04 6.820391e-05 5.479411e-05
[2331,] 1.257309e-04 2.154831e-04 2.368590e-05
[2332,] 3.587780e-04 6.803381e-05 5.725047e-05
[2333,] 1.311398e-04 1.945214e-04 2.248582e-05
[2334,] 3.926941e-04 6.755431e-05 5.963678e-05
[2335,] 3.490705e-04 6.857335e-05 5.765105e-05
[2336,] 9.799598e-05 1.404916e-04 2.354660e-05
[2337,] 1.127549e-04 1.885062e-04 2.429616e-05
[2338,] 1.273189e-04 1.759946e-04 2.201444e-05
[2339,] 1.246639e-04 1.684781e-04 2.188999e-05
[2340,] 1.280569e-04 1.785858e-04 2.206676e-05
[2341,] 1.296438e-04 1.765471e-04 2.188715e-05
[2342,] 2.513828e-04 6.918118e-05 2.266281e-05
[2343,] 2.389558e-04 6.952391e-05 2.238377e-05
[2344,] 2.360458e-04 6.958382e-05 2.233294e-05
[2345,] 1.228355e-04 1.776597e-04 2.238988e-05
[2346,] 9.867156e-05 1.019797e-04 2.076749e-05
[2347,] 3.993780e-04 6.796235e-05 6.090468e-05
[2348,] 1.253940e-04 1.841200e-04 2.246048e-05
[2349,] 4.247937e-04 6.829514e-05 6.461062e-05
[2350,] 1.143709e-04 8.409092e-05 3.817622e-05
[2351,] 8.408376e-05 5.878553e-05 1.679709e-05
[2352,] 8.605741e-05 6.657363e-05 2.045005e-05
[2353,] 2.409444e-04 6.891524e-05 2.263595e-05
[2354,] 2.207469e-04 7.017022e-05 2.252924e-05
[2355,] 8.368375e-05 6.825810e-05 2.033757e-05
[2356,] 8.421364e-05 6.558732e-05 1.963170e-05
[2357,] 8.898775e-05 9.448857e-05 2.101896e-05
[2358,] 3.072005e-04 7.416562e-05 5.987633e-05
[2359,] 1.119881e-04 1.145232e-04 1.972872e-05
[2360,] 1.155612e-04 1.127494e-04 1.938562e-05
[2361,] 8.610410e-05 6.490233e-05 1.981480e-05
[2362,] 8.876620e-05 9.496598e-05 2.113014e-05
[2363,] 1.003880e-04 6.921764e-05 2.441893e-05
[2364,] 8.843357e-05 8.452021e-05 1.997499e-05
[2365,] 3.416265e-04 8.196091e-05 8.258907e-05
[2366,] 3.453266e-04 8.111938e-05 8.133959e-05
[2367,] 1.184884e-04 1.089904e-04 1.901768e-05
[2368,] 1.014440e-04 7.015799e-05 2.556493e-05
[2369,] 1.088978e-04 1.299449e-04 2.102924e-05
[2370,] 1.100383e-04 1.082319e-04 1.945127e-05
[2371,] 1.220411e-04 1.049068e-04 1.862886e-05
[2372,] 1.165111e-04 1.037207e-04 1.883354e-05
[2373,] 9.579200e-05 8.197453e-05 1.875763e-05
[2374,] 1.300848e-04 1.179393e-04 1.896516e-05
[2375,] 2.093810e-04 7.807533e-05 2.732335e-05
[2376,] 1.587030e-04 8.132739e-05 2.485471e-05
[2377,] 1.476252e-04 6.419985e-05 2.940577e-05
[2378,] 2.574299e-04 5.935988e-05 3.294487e-05
[2379,] 2.471775e-04 6.977487e-05 3.861626e-05
[2380,] 7.654324e-05 7.458295e-05 1.735197e-05
[2381,] 2.294782e-04 7.051695e-05 3.735802e-05
[2382,] 1.839475e-04 5.847640e-05 2.568876e-05
[2383,] 7.588194e-05 1.563020e-04 2.475010e-05
[2384,] 1.052068e-04 8.016534e-05 3.194109e-05
[2385,] 1.003433e-04 8.592464e-05 3.298389e-05
[2386,] 9.902603e-05 2.184194e-04 8.174714e-05
[2387,] 1.448827e-04 6.380280e-05 1.929098e-05
[2388,] 1.506408e-04 6.386480e-05 1.945971e-05
[2389,] 1.540176e-04 6.339750e-05 1.979275e-05
[2390,] 1.456186e-04 6.263251e-05 1.973906e-05
[2391,] 1.504726e-04 6.348362e-05 1.962994e-05
[2392,] 1.496236e-04 6.423972e-05 1.929276e-05
[2393,] 9.547319e-05 9.670732e-05 3.518930e-05
[2394,] 9.638380e-05 8.932302e-05 3.263059e-05
[2395,] 1.366844e-04 6.386749e-05 1.898661e-05
[2396,] 1.350992e-04 6.396551e-05 1.889995e-05
[2397,] 1.061967e-04 6.221129e-05 2.011375e-05
[2398,] 1.293036e-04 1.392197e-04 2.581979e-05
[2399,] 7.428911e-05 8.198727e-05 1.875380e-05
[2400,] 1.687425e-04 5.735318e-05 2.187616e-05
[2401,] 7.514226e-05 1.713729e-04 2.643156e-05
[2402,] 1.557928e-04 6.425075e-05 1.945357e-05
[2403,] 1.928076e-04 7.007201e-05 2.698888e-05
[2404,] 1.139180e-04 6.262875e-05 2.146835e-05
[2405,] 1.746095e-04 8.809656e-05 2.452857e-05
[2406,] 1.434342e-04 1.172722e-04 2.726105e-05
[2407,] 1.427216e-04 1.195451e-04 2.772341e-05
[2408,] 1.085352e-04 2.221132e-04 9.685409e-05
[2409,] 2.244950e-04 1.236525e-04 5.304032e-05
[2410,] 1.166808e-04 1.052727e-04 3.213498e-05
[2411,] 1.068234e-04 6.281725e-05 2.099757e-05
[2412,] 1.773129e-04 8.429522e-05 2.455756e-05
[2413,] 1.492106e-04 7.129448e-05 2.213119e-05
[2414,] 1.622952e-04 9.964602e-05 2.725174e-05
[2415,] 1.016935e-04 9.907250e-05 3.909410e-05
[2416,] 1.646003e-04 1.009419e-04 4.677285e-05
[2417,] 1.552587e-04 1.265938e-04 2.832723e-05
[2418,] 1.320295e-04 2.091862e-04 4.680780e-05
[2419,] 1.094304e-04 6.242128e-05 2.021770e-05
[2420,] 1.590098e-04 8.965175e-05 1.821901e-05
[2421,] 1.588098e-04 8.949297e-05 1.822140e-05
[2422,] 1.779838e-04 7.057044e-05 2.462206e-05
[2423,] 1.226973e-04 8.988131e-05 1.742854e-05
[2424,] 1.552519e-04 8.829204e-05 1.824215e-05
[2425,] 1.737019e-04 7.056028e-05 2.436405e-05
[2426,] 1.577462e-04 8.616020e-05 1.834993e-05
[2427,] 1.021716e-04 1.540668e-04 2.114329e-05
[2428,] 7.376560e-05 1.858773e-04 3.773483e-05
[2429,] 1.583365e-04 8.964210e-05 1.820930e-05
[2430,] 1.943179e-04 7.498923e-05 2.305190e-05
[2431,] 1.016304e-04 1.110033e-04 4.339975e-05
[2432,] 1.012401e-04 8.968067e-05 3.448115e-05
[2433,] 1.675526e-04 1.162602e-04 2.642909e-05
[2434,] 8.500728e-05 5.965679e-05 1.772241e-05
[2435,] 8.965869e-05 9.225494e-05 3.037163e-05
[2436,] 8.669625e-05 5.980989e-05 1.803031e-05
[2437,] 7.313932e-05 1.107922e-04 2.321217e-05
[2438,] 1.569303e-04 6.778635e-05 2.407099e-05
[2439,] 1.054325e-04 6.340827e-05 2.125124e-05
[2440,] 1.045068e-04 6.347583e-05 2.120598e-05
[2441,] 1.235179e-04 1.327257e-04 4.302451e-05
[2442,] 1.619217e-04 7.531964e-05 1.976390e-05
[2443,] 1.123775e-04 8.793900e-05 3.759514e-05
[2444,] 1.143337e-04 1.169507e-04 4.397850e-05
[2445,] 1.054160e-04 6.364621e-05 2.149805e-05
[2446,] 1.867358e-04 8.599694e-05 5.596549e-05
[2447,] 1.347224e-04 1.407364e-04 3.963125e-05
[2448,] 1.041776e-04 6.383895e-05 2.147007e-05
[2449,] 1.988464e-04 5.947498e-05 2.832067e-05
[2450,] 1.037670e-04 1.111457e-04 4.463864e-05
[2451,] 1.046944e-04 6.335871e-05 2.111671e-05
[2452,] 1.543041e-04 6.793971e-05 2.405157e-05
[2453,] 1.208939e-04 9.020393e-05 4.151583e-05
[2454,] 1.024573e-04 6.384134e-05 2.124958e-05
[2455,] 1.047853e-04 6.378271e-05 2.152925e-05
[2456,] 7.688877e-05 8.943765e-05 1.869166e-05
[2457,] 1.038129e-04 1.122141e-04 4.515659e-05
[2458,] 1.169744e-04 8.312678e-05 3.640344e-05
[2459,] 1.226407e-04 8.829255e-05 4.112186e-05
[2460,] 1.230869e-04 8.595261e-05 3.988264e-05
[2461,] 1.662590e-04 9.077516e-05 2.379077e-05
[2462,] 7.743978e-05 3.674436e-04 5.954429e-05
[2463,] 9.481391e-05 6.294697e-05 1.965764e-05
[2464,] 1.065102e-04 9.175692e-05 3.767269e-05
[2465,] 1.049488e-04 6.965112e-05 1.706835e-05
[2466,] 8.172657e-05 7.880492e-05 1.936025e-05
[2467,] 8.091557e-05 1.511047e-03 2.380282e-04
[2468,] 8.310174e-05 2.276867e-03 2.938686e-04
[2469,] 8.879434e-05 7.414811e-05 1.723876e-05
[2470,] 9.936027e-05 8.415018e-05 1.731733e-05
[2471,] 1.059289e-04 8.879523e-05 2.602900e-05
[2472,] 1.130485e-04 1.241730e-04 3.798845e-05
[2473,] 1.060320e-04 8.574719e-05 2.502745e-05
[2474,] 9.024859e-05 8.260124e-05 1.757303e-05
[2475,] 1.038519e-04 8.063914e-05 1.710472e-05
[2476,] 9.461784e-05 6.393751e-05 1.907132e-05
[2477,] 9.477655e-05 6.403600e-05 1.903706e-05
[2478,] 1.151990e-04 2.605922e-04 7.300367e-05
[2479,] 1.293510e-04 3.263249e-04 7.444501e-05
[2480,] 7.581419e-05 5.960037e-04 7.538687e-05
[2481,] 1.156420e-04 9.909987e-05 3.238281e-05
[2482,] 7.880560e-05 1.057000e-03 1.232246e-04
[2483,] 1.140299e-04 1.986634e-04 5.421655e-05
[2484,] 2.289006e-04 1.122155e-04 9.108550e-05
[2485,] 2.378427e-04 8.427759e-05 5.663720e-05
[2486,] 1.168485e-04 9.977661e-05 3.402374e-05
[2487,] 2.262390e-04 9.106962e-05 6.342702e-05
[2488,] 8.171169e-05 1.250657e-03 1.636180e-04
[2489,] 1.154224e-04 1.270097e-04 4.125872e-05
[2490,] 2.406944e-04 8.716136e-05 6.096274e-05
[2491,] 1.151949e-04 1.803232e-04 5.243913e-05
[2492,] 2.228334e-04 8.453162e-05 5.415323e-05
[2493,] 1.166979e-04 1.368631e-04 4.578268e-05
[2494,] 1.888559e-04 9.657367e-05 2.043882e-05
[2495,] 2.249571e-04 1.595617e-04 1.688296e-05
[2496,] 1.465291e-04 6.174478e-05 2.199194e-05
[2497,] 8.066978e-05 2.250047e-04 5.428454e-05
[2498,] 2.302596e-04 6.462867e-05 2.220087e-05
[2499,] 1.150024e-04 9.198940e-05 3.026513e-05
[2500,] 2.223899e-04 8.402349e-05 5.349995e-05
[2501,] 1.473463e-04 6.214874e-05 2.379826e-05
[2502,] 2.241046e-04 8.383908e-05 5.354486e-05
[2503,] 2.127964e-04 7.442484e-05 3.630175e-05
[2504,] 2.182419e-04 8.178098e-05 4.986185e-05
[2505,] 2.334410e-04 1.079741e-04 8.737873e-05
[2506,] 7.596049e-05 2.552271e-04 3.165415e-05
[2507,] 1.151758e-04 9.193968e-05 3.029523e-05
[2508,] 2.120226e-04 8.307550e-05 5.061893e-05
[2509,] 2.156958e-04 8.288067e-05 5.094597e-05
[2510,] 1.145511e-04 1.994236e-04 5.564897e-05
[2511,] 2.122008e-04 8.192368e-05 4.915581e-05
[2512,] 2.147254e-04 1.532115e-04 1.690722e-05
[2513,] 2.142284e-04 8.384086e-05 5.195719e-05
[2514,] 1.309257e-04 1.966352e-04 4.725230e-05
[2515,] 1.111069e-04 7.263818e-05 2.245969e-05
[2516,] 2.278898e-04 9.017482e-05 6.264228e-05
[2517,] 1.784066e-04 8.482501e-05 2.155649e-05
[2518,] 2.380168e-04 8.496799e-05 5.746661e-05
[2519,] 1.150553e-04 9.301123e-05 3.064078e-05
[2520,] 2.222800e-04 8.383380e-05 5.325602e-05
[2521,] 1.452849e-04 6.794543e-04 1.011217e-04
[2522,] 2.175975e-04 8.269663e-05 5.095467e-05
[2523,] 1.147312e-04 1.704572e-04 4.915085e-05
[2524,] 2.305960e-04 8.317209e-05 5.367725e-05
[2525,] 2.331586e-04 8.439994e-05 5.577114e-05
[2526,] 2.050973e-04 9.385823e-05 5.898464e-05
[2527,] 8.207862e-05 8.154009e-04 1.261729e-04
[2528,] 1.570824e-04 8.900370e-05 2.033347e-05
[2529,] 1.134536e-04 1.379421e-04 3.792285e-05
[2530,] 2.283117e-04 8.023215e-05 4.923340e-05
[2531,] 2.247986e-04 8.270182e-05 5.214787e-05
[2532,] 1.610135e-04 8.936111e-05 2.040449e-05
[2533,] 1.112845e-04 1.367871e-04 3.965867e-05
[2534,] 1.144292e-04 1.068666e-04 3.343409e-05
[2535,] 2.191250e-04 8.066836e-05 4.853065e-05
[2536,] 1.154370e-04 1.885073e-04 5.495379e-05
[2537,] 2.273792e-04 1.342876e-04 9.243755e-05
[2538,] 1.137918e-04 1.096634e-04 3.384654e-05
[2539,] 2.197789e-04 8.130215e-05 4.948698e-05
[2540,] 2.193790e-04 7.894339e-05 4.616320e-05
[2541,] 8.423127e-05 8.306692e-04 1.398495e-04
[2542,] 2.517631e-04 6.081443e-05 3.277925e-05
[2543,] 2.191409e-04 7.924050e-05 4.654983e-05
[2544,] 2.225562e-04 7.868238e-05 4.620955e-05
[2545,] 1.478911e-04 4.982039e-04 7.917703e-05
[2546,] 1.128291e-04 1.998187e-04 4.990326e-05
[2547,] 2.307751e-04 8.128417e-05 5.110744e-05
[2548,] 2.284936e-04 1.274682e-04 8.213013e-05
[2549,] 2.214368e-04 8.346217e-05 5.260985e-05
[2550,] 2.259208e-04 8.541448e-05 5.596865e-05
[2551,] 2.275109e-04 8.521758e-05 5.598479e-05
[2552,] 1.981259e-04 8.533778e-05 5.087415e-05
[2553,] 2.435172e-04 5.962635e-05 2.534351e-05
[2554,] 1.930683e-04 8.451834e-05 4.897907e-05
[2555,] 2.074617e-04 1.516073e-04 1.275042e-04
[2556,] 2.007081e-04 8.650752e-05 5.271468e-05
[2557,] 2.063146e-04 8.434624e-05 5.116805e-05
[2558,] 2.053290e-04 8.526233e-05 5.213073e-05
[2559,] 2.139928e-04 1.132482e-04 8.742612e-05
```
