## Supplementary material for "Characterization of shared and ancestry-specific signals driving complex traits using multi-ancestry fine-mapping": s1_data.bim

```
7	chr7:79677597:C:T	0	79677597	T	C
7	chr7:79677808:T:C	0	79677808	C	T
7	chr7:79677926:T:A	0	79677926	A	T
7	chr7:79678522:C:A	0	79678522	A	C
7	chr7:79678534:C:T	0	79678534	T	C
7	chr7:79678662:G:A	0	79678662	A	G
7	chr7:79678917:A:G	0	79678917	G	A
7	chr7:79679079:G:C	0	79679079	C	G
7	chr7:79679530:G:A	0	79679530	A	G
7	chr7:79679680:A:G	0	79679680	G	A
7	chr7:79680347:T:C	0	79680347	C	T
7	chr7:79680406:C:T	0	79680406	T	C
7	chr7:79681180:G:C	0	79681180	C	G
7	chr7:79681270:C:T	0	79681270	T	C
7	chr7:79681631:T:G	0	79681631	G	T
7	chr7:79682482:A:G	0	79682482	G	A
7	chr7:79682638:C:T	0	79682638	T	C
7	chr7:79683992:A:G	0	79683992	G	A
7	chr7:79684132:A:C	0	79684132	C	A
7	chr7:79684563:G:T	0	79684563	T	G
7	chr7:79684777:G:A	0	79684777	A	G
7	chr7:79684829:A:G	0	79684829	G	A
7	chr7:79684988:A:AC	0	79684988	AC	A
7	chr7:79685308:G:A	0	79685308	A	G
7	chr7:79685406:T:C	0	79685406	C	T
7	chr7:79685646:T:C	0	79685646	C	T
7	chr7:79685941:C:T	0	79685941	T	C
7	chr7:79686198:A:C	0	79686198	C	A
7	chr7:79686211:C:A	0	79686211	A	C
7	chr7:79686306:AT:A	0	79686306	A	AT
7	chr7:79686323:T:C	0	79686323	C	T
7	chr7:79686367:C:A	0	79686367	A	C
7	chr7:79686445:T:G	0	79686445	G	T
7	chr7:79686848:A:C	0	79686848	C	A
7	chr7:79687378:C:T	0	79687378	T	C
7	chr7:79688241:T:A	0	79688241	A	T
7	chr7:79688273:G:A	0	79688273	A	G
7	chr7:79688502:T:A	0	79688502	A	T
7	chr7:79688583:G:A	0	79688583	A	G
7	chr7:79689028:CAATT:C	0	79689028	C	CAATT
7	chr7:79689047:G:A	0	79689047	A	G
7	chr7:79689782:C:A	0	79689782	A	C
7	chr7:79689811:C:CA	0	79689811	CA	C
7	chr7:79689972:T:A	0	79689972	A	T
7	chr7:79690735:G:A	0	79690735	A	G
7	chr7:79690744:A:T	0	79690744	T	A
7	chr7:79690746:T:G	0	79690746	G	T
7	chr7:79691231:G:T	0	79691231	T	G
7	chr7:79691374:G:A	0	79691374	A	G
7	chr7:79691420:G:T	0	79691420	T	G
7	chr7:79692436:A:G	0	79692436	G	A
7	chr7:79692569:TCAGA:T	0	79692569	T	TCAGA
7	chr7:79692819:G:C	0	79692819	C	G
7	chr7:79693077:A:T	0	79693077	T	A
7	chr7:79693774:T:C	0	79693774	C	T
7	chr7:79695364:A:G	0	79695364	G	A
7	chr7:79695535:AT:A	0	79695535	A	AT
7	chr7:79695977:A:C	0	79695977	C	A
7	chr7:79696436:C:T	0	79696436	T	C
7	chr7:79698214:C:T	0	79698214	T	C
7	chr7:79698717:T:C	0	79698717	C	T
7	chr7:79699019:A:C	0	79699019	C	A
7	chr7:79699257:C:T	0	79699257	T	C
7	chr7:79699698:GA:G	0	79699698	G	GA
7	chr7:79700437:A:G	0	79700437	G	A
7	chr7:79701086:TTA:T	0	79701086	T	TTA
7	chr7:79701187:G:A	0	79701187	A	G
7	chr7:79702483:A:T	0	79702483	T	A
7	chr7:79703215:A:G	0	79703215	G	A
7	chr7:79703793:C:T	0	79703793	T	C
7	chr7:79704365:G:A	0	79704365	A	G
7	chr7:79704758:C:T	0	79704758	T	C
7	chr7:79705008:G:A	0	79705008	A	G
7	chr7:79705186:T:C	0	79705186	C	T
7	chr7:79705666:T:C	0	79705666	C	T
7	chr7:79705884:C:A	0	79705884	A	C
7	chr7:79706624:T:C	0	79706624	C	T
7	chr7:79707111:C:A	0	79707111	A	C
7	chr7:79707299:T:A	0	79707299	A	T
7	chr7:79708432:T:C	0	79708432	C	T
7	chr7:79708657:T:C	0	79708657	C	T
7	chr7:79708688:T:G	0	79708688	G	T
7	chr7:79708895:A:G	0	79708895	G	A
7	chr7:79709373:GTTTC:G	0	79709373	G	GTTTC
7	chr7:79709388:C:T	0	79709388	T	C
7	chr7:79709390:T:C	0	79709390	C	T
7	chr7:79710283:C:T	0	79710283	T	C
7	chr7:79711235:G:T	0	79711235	T	G
7	chr7:79713991:T:G	0	79713991	G	T
7	chr7:79715261:T:C	0	79715261	C	T
7	chr7:79715908:A:G	0	79715908	G	A
7	chr7:79716287:G:A	0	79716287	A	G
7	chr7:79716649:A:G	0	79716649	G	A
7	chr7:79717087:G:T	0	79717087	T	G
7	chr7:79717594:G:A	0	79717594	A	G
7	chr7:79718025:T:C	0	79718025	C	T
7	chr7:79718140:G:A	0	79718140	A	G
7	chr7:79719704:A:C	0	79719704	C	A
7	chr7:79719712:A:C	0	79719712	C	A
7	chr7:79722142:A:C	0	79722142	C	A
7	chr7:79722699:AAAC:A	0	79722699	A	AAAC
7	chr7:79723439:T:G	0	79723439	G	T
7	chr7:79723565:A:T	0	79723565	T	A
7	chr7:79723682:C:T	0	79723682	T	C
7	chr7:79723924:G:A	0	79723924	A	G
7	chr7:79724733:A:G	0	79724733	G	A
7	chr7:79725880:G:A	0	79725880	A	G
7	chr7:79726016:G:T	0	79726016	T	G
7	chr7:79726026:A:C	0	79726026	C	A
7	chr7:79726906:A:T	0	79726906	T	A
7	chr7:79727859:G:A	0	79727859	A	G
7	chr7:79728044:G:A	0	79728044	A	G
7	chr7:79728052:T:A	0	79728052	A	T
7	chr7:79728463:T:C	0	79728463	C	T
7	chr7:79728996:C:T	0	79728996	T	C
7	chr7:79729050:A:C	0	79729050	C	A
7	chr7:79729967:G:A	0	79729967	A	G
7	chr7:79730002:T:C	0	79730002	C	T
7	chr7:79731375:A:C	0	79731375	C	A
7	chr7:79732440:C:T	0	79732440	T	C
7	chr7:79732520:T:C	0	79732520	C	T
7	chr7:79732941:T:C	0	79732941	C	T
7	chr7:79733222:A:G	0	79733222	G	A
7	chr7:79733529:C:T	0	79733529	T	C
7	chr7:79733740:A:C	0	79733740	C	A
7	chr7:79735853:T:G	0	79735853	G	T
7	chr7:79736895:A:G	0	79736895	G	A
7	chr7:79737315:A:G	0	79737315	G	A
7	chr7:79737765:C:A	0	79737765	A	C
7	chr7:79737878:T:A	0	79737878	A	T
7	chr7:79738351:T:C	0	79738351	C	T
7	chr7:79739314:T:C	0	79739314	C	T
7	chr7:79739365:G:A	0	79739365	A	G
7	chr7:79739916:CTG:C	0	79739916	C	CTG
7	chr7:79740336:T:G	0	79740336	G	T
7	chr7:79740684:C:T	0	79740684	T	C
7	chr7:79740883:T:C	0	79740883	C	T
7	chr7:79741304:T:C	0	79741304	C	T
7	chr7:79741421:C:T	0	79741421	T	C
7	chr7:79741890:G:A	0	79741890	A	G
7	chr7:79741970:A:G	0	79741970	G	A
7	chr7:79742139:T:G	0	79742139	G	T
7	chr7:79742276:G:T	0	79742276	T	G
7	chr7:79742715:TG:T	0	79742715	T	TG
7	chr7:79744373:C:A	0	79744373	A	C
7	chr7:79744458:G:T	0	79744458	T	G
7	chr7:79744801:G:A	0	79744801	A	G
7	chr7:79745185:A:C	0	79745185	C	A
7	chr7:79745375:T:G	0	79745375	G	T
7	chr7:79746482:A:G	0	79746482	G	A
7	chr7:79748027:T:C	0	79748027	C	T
7	chr7:79748146:C:T	0	79748146	T	C
7	chr7:79748365:T:C	0	79748365	C	T
7	chr7:79748927:G:A	0	79748927	A	G
7	chr7:79749322:A:C	0	79749322	C	A
7	chr7:79749961:GTC:G	0	79749961	G	GTC
7	chr7:79751028:C:T	0	79751028	T	C
7	chr7:79753107:G:C	0	79753107	C	G
7	chr7:79755504:A:G	0	79755504	G	A
7	chr7:79755934:C:T	0	79755934	T	C
7	chr7:79756674:A:G	0	79756674	G	A
7	chr7:79757442:CT:C	0	79757442	C	CT
7	chr7:79758704:A:G	0	79758704	G	A
7	chr7:79759630:T:G	0	79759630	G	T
7	chr7:79759754:C:T	0	79759754	T	C
7	chr7:79760350:G:A	0	79760350	A	G
7	chr7:79764197:C:T	0	79764197	T	C
7	chr7:79767340:G:C	0	79767340	C	G
7	chr7:79767402:C:T	0	79767402	T	C
7	chr7:79772543:C:T	0	79772543	T	C
7	chr7:79773235:C:T	0	79773235	T	C
7	chr7:79774419:T:C	0	79774419	C	T
7	chr7:79776313:A:G	0	79776313	G	A
7	chr7:79776805:T:C	0	79776805	C	T
7	chr7:79779921:T:G	0	79779921	G	T
7	chr7:79780159:T:C	0	79780159	C	T
7	chr7:79781408:A:C	0	79781408	C	A
7	chr7:79782545:A:T	0	79782545	T	A
7	chr7:79783680:C:T	0	79783680	T	C
7	chr7:79784173:A:G	0	79784173	G	A
7	chr7:79786750:T:C	0	79786750	C	T
7	chr7:79786929:A:T	0	79786929	T	A
7	chr7:79789657:G:C	0	79789657	C	G
7	chr7:79790867:C:A	0	79790867	A	C
7	chr7:79791554:A:T	0	79791554	T	A
7	chr7:79792306:T:C	0	79792306	C	T
7	chr7:79793631:G:A	0	79793631	A	G
7	chr7:79793714:T:G	0	79793714	G	T
7	chr7:79795348:C:T	0	79795348	T	C
7	chr7:79795788:G:A	0	79795788	A	G
7	chr7:79796196:A:G	0	79796196	G	A
7	chr7:79796268:G:A	0	79796268	A	G
7	chr7:79796278:T:C	0	79796278	C	T
7	chr7:79797056:G:T	0	79797056	T	G
7	chr7:79797359:A:C	0	79797359	C	A
7	chr7:79797440:A:G	0	79797440	G	A
7	chr7:79797772:G:A	0	79797772	A	G
7	chr7:79799253:CTTCCAAAATTCAGTGGTGAAACATGCATAGGATAAATAGTACCA:C	0	79799253	C	CTTCCAAAATTCAGTGGTGAAACATGCATAGGATAAATAGTACCA
7	chr7:79799474:C:T	0	79799474	T	C
7	chr7:79799734:T:C	0	79799734	C	T
7	chr7:79799880:A:G	0	79799880	G	A
7	chr7:79800916:G:A	0	79800916	A	G
7	chr7:79801510:A:G	0	79801510	G	A
7	chr7:79802057:A:G	0	79802057	G	A
7	chr7:79802157:C:T	0	79802157	T	C
7	chr7:79802575:C:T	0	79802575	T	C
7	chr7:79802860:T:C	0	79802860	C	T
7	chr7:79803112:A:G	0	79803112	G	A
7	chr7:79803508:T:C	0	79803508	C	T
7	chr7:79803835:T:C	0	79803835	C	T
7	chr7:79803954:T:C	0	79803954	C	T
7	chr7:79804520:A:T	0	79804520	T	A
7	chr7:79804567:G:A	0	79804567	A	G
7	chr7:79805180:T:C	0	79805180	C	T
7	chr7:79806130:G:A	0	79806130	A	G
7	chr7:79806811:T:G	0	79806811	G	T
7	chr7:79807761:G:A	0	79807761	A	G
7	chr7:79807807:A:T	0	79807807	T	A
7	chr7:79807849:C:T	0	79807849	T	C
7	chr7:79808219:A:G	0	79808219	G	A
7	chr7:79808561:A:G	0	79808561	G	A
7	chr7:79809013:G:A	0	79809013	A	G
7	chr7:79810111:G:A	0	79810111	A	G
7	chr7:79811051:A:G	0	79811051	G	A
7	chr7:79811387:A:G	0	79811387	G	A
7	chr7:79812060:G:A	0	79812060	A	G
7	chr7:79812696:TG:T	0	79812696	T	TG
7	chr7:79812892:C:A	0	79812892	A	C
7	chr7:79813446:A:T	0	79813446	T	A
7	chr7:79813530:C:G	0	79813530	G	C
7	chr7:79814235:G:A	0	79814235	A	G
7	chr7:79815754:A:G	0	79815754	G	A
7	chr7:79815891:T:C	0	79815891	C	T
7	chr7:79816111:G:A	0	79816111	A	G
7	chr7:79818737:AG:A	0	79818737	A	AG
7	chr7:79818959:G:A	0	79818959	A	G
7	chr7:79819234:A:G	0	79819234	G	A
7	chr7:79819585:A:G	0	79819585	G	A
7	chr7:79820110:T:C	0	79820110	C	T
7	chr7:79820116:A:G	0	79820116	G	A
7	chr7:79820287:C:T	0	79820287	T	C
7	chr7:79821945:A:T	0	79821945	T	A
7	chr7:79822327:G:A	0	79822327	A	G
7	chr7:79822654:A:G	0	79822654	G	A
7	chr7:79822794:C:A	0	79822794	A	C
7	chr7:79823445:A:G	0	79823445	G	A
7	chr7:79823692:G:A	0	79823692	A	G
7	chr7:79823732:T:A	0	79823732	A	T
7	chr7:79825098:C:T	0	79825098	T	C
7	chr7:79825917:A:G	0	79825917	G	A
7	chr7:79825942:G:C	0	79825942	C	G
7	chr7:79826397:A:C	0	79826397	C	A
7	chr7:79826573:C:T	0	79826573	T	C
7	chr7:79828121:T:G	0	79828121	G	T
7	chr7:79828334:A:G	0	79828334	G	A
7	chr7:79829538:G:A	0	79829538	A	G
7	chr7:79829763:A:G	0	79829763	G	A
7	chr7:79829942:A:G	0	79829942	G	A
7	chr7:79830153:G:A	0	79830153	A	G
7	chr7:79830233:C:T	0	79830233	T	C
7	chr7:79830756:A:G	0	79830756	G	A
7	chr7:79830820:T:G	0	79830820	G	T
7	chr7:79831040:T:C	0	79831040	C	T
7	chr7:79831048:A:G	0	79831048	G	A
7	chr7:79831157:C:T	0	79831157	T	C
7	chr7:79831838:G:C	0	79831838	C	G
7	chr7:79832260:A:G	0	79832260	G	A
7	chr7:79832979:G:A	0	79832979	A	G
7	chr7:79833524:C:T	0	79833524	T	C
7	chr7:79834392:G:T	0	79834392	T	G
7	chr7:79834493:G:A	0	79834493	A	G
7	chr7:79834669:A:G	0	79834669	G	A
7	chr7:79834879:T:C	0	79834879	C	T
7	chr7:79837410:T:C	0	79837410	C	T
7	chr7:79838210:C:G	0	79838210	G	C
7	chr7:79838774:A:G	0	79838774	G	A
7	chr7:79839121:A:T	0	79839121	T	A
7	chr7:79839123:G:T	0	79839123	T	G
7	chr7:79839832:A:G	0	79839832	G	A
7	chr7:79840636:A:G	0	79840636	G	A
7	chr7:79849118:G:T	0	79849118	T	G
7	chr7:79852776:A:AT	0	79852776	AT	A
7	chr7:79853422:T:A	0	79853422	A	T
7	chr7:79854164:C:T	0	79854164	T	C
7	chr7:79854609:T:A	0	79854609	A	T
7	chr7:79854637:A:T	0	79854637	T	A
7	chr7:79854773:AT:A	0	79854773	A	AT
7	chr7:79855761:A:AT	0	79855761	AT	A
7	chr7:79856118:C:A	0	79856118	A	C
7	chr7:79856274:T:G	0	79856274	G	T
7	chr7:79856467:G:A	0	79856467	A	G
7	chr7:79857591:G:A	0	79857591	A	G
7	chr7:79858061:C:T	0	79858061	T	C
7	chr7:79858085:T:C	0	79858085	C	T
7	chr7:79859217:A:G	0	79859217	G	A
7	chr7:79860043:G:A	0	79860043	A	G
7	chr7:79860121:T:C	0	79860121	C	T
7	chr7:79860139:C:T	0	79860139	T	C
7	chr7:79860328:A:G	0	79860328	G	A
7	chr7:79860724:G:A	0	79860724	A	G
7	chr7:79860889:A:G	0	79860889	G	A
7	chr7:79861172:A:G	0	79861172	G	A
7	chr7:79861612:G:C	0	79861612	C	G
7	chr7:79861677:G:T	0	79861677	T	G
7	chr7:79861809:T:C	0	79861809	C	T
7	chr7:79862928:C:T	0	79862928	T	C
7	chr7:79864709:A:T	0	79864709	T	A
7	chr7:79864754:T:G	0	79864754	G	T
7	chr7:79864948:C:T	0	79864948	T	C
7	chr7:79865340:G:A	0	79865340	A	G
7	chr7:79865745:G:T	0	79865745	T	G
7	chr7:79865820:T:A	0	79865820	A	T
7	chr7:79865890:A:T	0	79865890	T	A
7	chr7:79866038:C:A	0	79866038	A	C
7	chr7:79866140:G:T	0	79866140	T	G
7	chr7:79866662:G:A	0	79866662	A	G
7	chr7:79866781:G:T	0	79866781	T	G
7	chr7:79866890:G:A	0	79866890	A	G
7	chr7:79867181:T:G	0	79867181	G	T
7	chr7:79867735:A:T	0	79867735	T	A
7	chr7:79868108:A:G	0	79868108	G	A
7	chr7:79868508:G:A	0	79868508	A	G
7	chr7:79868865:T:C	0	79868865	C	T
7	chr7:79868896:C:A	0	79868896	A	C
7	chr7:79869887:G:A	0	79869887	A	G
7	chr7:79870112:G:A	0	79870112	A	G
7	chr7:79870531:GA:G	0	79870531	G	GA
7	chr7:79870677:C:T	0	79870677	T	C
7	chr7:79871025:T:A	0	79871025	A	T
7	chr7:79872184:T:TTGC	0	79872184	TTGC	T
7	chr7:79872198:T:C	0	79872198	C	T
7	chr7:79872772:AGT:A	0	79872772	A	AGT
7	chr7:79873518:T:C	0	79873518	C	T
7	chr7:79873579:A:T	0	79873579	T	A
7	chr7:79873697:G:A	0	79873697	A	G
7	chr7:79873708:A:T	0	79873708	T	A
7	chr7:79873848:A:G	0	79873848	G	A
7	chr7:79874291:C:T	0	79874291	T	C
7	chr7:79874447:G:T	0	79874447	T	G
7	chr7:79874475:T:G	0	79874475	G	T
7	chr7:79874982:T:C	0	79874982	C	T
7	chr7:79875397:C:A	0	79875397	A	C
7	chr7:79876319:C:G	0	79876319	G	C
7	chr7:79876475:C:A	0	79876475	A	C
7	chr7:79876529:T:C	0	79876529	C	T
7	chr7:79876681:A:G	0	79876681	G	A
7	chr7:79876800:T:G	0	79876800	G	T
7	chr7:79877178:T:C	0	79877178	C	T
7	chr7:79877659:C:T	0	79877659	T	C
7	chr7:79877979:C:T	0	79877979	T	C
7	chr7:79878032:T:G	0	79878032	G	T
7	chr7:79879178:C:T	0	79879178	T	C
7	chr7:79879414:G:A	0	79879414	A	G
7	chr7:79879465:TTA:T	0	79879465	T	TTA
7	chr7:79879572:A:G	0	79879572	G	A
7	chr7:79880047:C:T	0	79880047	T	C
7	chr7:79880095:A:G	0	79880095	G	A
7	chr7:79880855:G:A	0	79880855	A	G
7	chr7:79882171:T:C	0	79882171	C	T
7	chr7:79882680:A:G	0	79882680	G	A
7	chr7:79883061:T:C	0	79883061	C	T
7	chr7:79883092:G:A	0	79883092	A	G
7	chr7:79883141:A:G	0	79883141	G	A
7	chr7:79883937:T:G	0	79883937	G	T
7	chr7:79883939:T:C	0	79883939	C	T
7	chr7:79884420:A:G	0	79884420	G	A
7	chr7:79884429:G:A	0	79884429	A	G
7	chr7:79885408:A:G	0	79885408	G	A
7	chr7:79885433:A:G	0	79885433	G	A
7	chr7:79885501:G:A	0	79885501	A	G
7	chr7:79885935:G:T	0	79885935	T	G
7	chr7:79886246:A:G	0	79886246	G	A
7	chr7:79887345:C:G	0	79887345	G	C
7	chr7:79887922:T:G	0	79887922	G	T
7	chr7:79888552:G:A	0	79888552	A	G
7	chr7:79889105:G:A	0	79889105	A	G
7	chr7:79889325:G:A	0	79889325	A	G
7	chr7:79889654:G:A	0	79889654	A	G
7	chr7:79890657:A:G	0	79890657	G	A
7	chr7:79890664:G:A	0	79890664	A	G
7	chr7:79890738:C:T	0	79890738	T	C
7	chr7:79891756:G:C	0	79891756	C	G
7	chr7:79892038:A:T	0	79892038	T	A
7	chr7:79892840:G:A	0	79892840	A	G
7	chr7:79893823:G:A	0	79893823	A	G
7	chr7:79893867:A:G	0	79893867	G	A
7	chr7:79894204:C:G	0	79894204	G	C
7	chr7:79895602:C:T	0	79895602	T	C
7	chr7:79895981:C:T	0	79895981	T	C
7	chr7:79897038:A:G	0	79897038	G	A
7	chr7:79897184:C:T	0	79897184	T	C
7	chr7:79897406:A:G	0	79897406	G	A
7	chr7:79897735:T:C	0	79897735	C	T
7	chr7:79897772:G:A	0	79897772	A	G
7	chr7:79897955:C:T	0	79897955	T	C
7	chr7:79898491:T:A	0	79898491	A	T
7	chr7:79898972:C:T	0	79898972	T	C
7	chr7:79899884:G:A	0	79899884	A	G
7	chr7:79900020:A:T	0	79900020	T	A
7	chr7:79900222:G:A	0	79900222	A	G
7	chr7:79900256:T:C	0	79900256	C	T
7	chr7:79900598:A:T	0	79900598	T	A
7	chr7:79900661:G:A	0	79900661	A	G
7	chr7:79901355:C:T	0	79901355	T	C
7	chr7:79901471:T:C	0	79901471	C	T
7	chr7:79901476:T:C	0	79901476	C	T
7	chr7:79901508:G:A	0	79901508	A	G
7	chr7:79901548:A:C	0	79901548	C	A
7	chr7:79901566:G:A	0	79901566	A	G
7	chr7:79901669:A:C	0	79901669	C	A
7	chr7:79901794:T:G	0	79901794	G	T
7	chr7:79901998:A:G	0	79901998	G	A
7	chr7:79902324:G:A	0	79902324	A	G
7	chr7:79903043:T:G	0	79903043	G	T
7	chr7:79903165:C:T	0	79903165	T	C
7	chr7:79903296:C:T	0	79903296	T	C
7	chr7:79903325:T:C	0	79903325	C	T
7	chr7:79903334:T:A	0	79903334	A	T
7	chr7:79903499:C:T	0	79903499	T	C
7	chr7:79904759:A:C	0	79904759	C	A
7	chr7:79904838:G:A	0	79904838	A	G
7	chr7:79905349:G:T	0	79905349	T	G
7	chr7:79905426:A:G	0	79905426	G	A
7	chr7:79905967:C:T	0	79905967	T	C
7	chr7:79906764:G:A	0	79906764	A	G
7	chr7:79907842:C:T	0	79907842	T	C
7	chr7:79908075:G:A	0	79908075	A	G
7	chr7:79908250:T:C	0	79908250	C	T
7	chr7:79908935:C:G	0	79908935	G	C
7	chr7:79911111:G:C	0	79911111	C	G
7	chr7:79912251:G:A	0	79912251	A	G
7	chr7:79913731:GAGA:G	0	79913731	G	GAGA
7	chr7:79914070:C:T	0	79914070	T	C
7	chr7:79914299:C:T	0	79914299	T	C
7	chr7:79915489:A:AG	0	79915489	AG	A
7	chr7:79916257:C:T	0	79916257	T	C
7	chr7:79917372:G:C	0	79917372	C	G
7	chr7:79918905:CAT:C	0	79918905	C	CAT
7	chr7:79921019:C:T	0	79921019	T	C
7	chr7:79923821:A:C	0	79923821	C	A
7	chr7:79924120:T:C	0	79924120	C	T
7	chr7:79926076:C:T	0	79926076	T	C
7	chr7:79927846:T:C	0	79927846	C	T
7	chr7:79929958:A:C	0	79929958	C	A
7	chr7:79930319:C:G	0	79930319	G	C
7	chr7:79930481:G:A	0	79930481	A	G
7	chr7:79932624:G:A	0	79932624	A	G
7	chr7:79932955:T:A	0	79932955	A	T
7	chr7:79934758:T:C	0	79934758	C	T
7	chr7:79934830:G:A	0	79934830	A	G
7	chr7:79934844:G:A	0	79934844	A	G
7	chr7:79934993:G:T	0	79934993	T	G
7	chr7:79935737:G:C	0	79935737	C	G
7	chr7:79936457:A:G	0	79936457	G	A
7	chr7:79937317:G:A	0	79937317	A	G
7	chr7:79937963:T:C	0	79937963	C	T
7	chr7:79938038:A:G	0	79938038	G	A
7	chr7:79938703:C:T	0	79938703	T	C
7	chr7:79942972:T:C	0	79942972	C	T
7	chr7:79944544:G:T	0	79944544	T	G
7	chr7:79945415:C:T	0	79945415	T	C
7	chr7:79945870:C:T	0	79945870	T	C
7	chr7:79946264:A:G	0	79946264	G	A
7	chr7:79946580:A:T	0	79946580	T	A
7	chr7:79949166:A:G	0	79949166	G	A
7	chr7:79949517:T:C	0	79949517	C	T
7	chr7:79949754:T:TA	0	79949754	TA	T
7	chr7:79953527:T:C	0	79953527	C	T
7	chr7:79954074:T:C	0	79954074	C	T
7	chr7:79956135:T:C	0	79956135	C	T
7	chr7:79956728:A:G	0	79956728	G	A
7	chr7:79957778:A:G	0	79957778	G	A
7	chr7:79958415:A:G	0	79958415	G	A
7	chr7:79959871:T:C	0	79959871	C	T
7	chr7:79959910:C:A	0	79959910	A	C
7	chr7:79960418:C:G	0	79960418	G	C
7	chr7:79966159:T:C	0	79966159	C	T
7	chr7:79966447:G:A	0	79966447	A	G
7	chr7:79966513:A:C	0	79966513	C	A
7	chr7:79967024:G:C	0	79967024	C	G
7	chr7:79967567:T:A	0	79967567	A	T
7	chr7:79967590:G:C	0	79967590	C	G
7	chr7:79968308:G:T	0	79968308	T	G
7	chr7:79968434:A:G	0	79968434	G	A
7	chr7:79969451:C:T	0	79969451	T	C
7	chr7:79969550:G:T	0	79969550	T	G
7	chr7:79970129:T:C	0	79970129	C	T
7	chr7:79970293:T:G	0	79970293	G	T
7	chr7:79970613:G:T	0	79970613	T	G
7	chr7:79971555:T:G	0	79971555	G	T
7	chr7:79972541:C:T	0	79972541	T	C
7	chr7:79972841:C:T	0	79972841	T	C
7	chr7:79973027:TTAAC:T	0	79973027	T	TTAAC
7	chr7:79973574:G:A	0	79973574	A	G
7	chr7:79975436:T:G	0	79975436	G	T
7	chr7:79977491:C:G	0	79977491	G	C
7	chr7:79978825:T:A	0	79978825	A	T
7	chr7:79980021:G:C	0	79980021	C	G
7	chr7:79980951:G:A	0	79980951	A	G
7	chr7:79981139:C:A	0	79981139	A	C
7	chr7:79981369:A:G	0	79981369	G	A
7	chr7:79984938:G:T	0	79984938	T	G
7	chr7:79985218:T:TAA	0	79985218	TAA	T
7	chr7:79985346:A:G	0	79985346	G	A
7	chr7:79985842:T:G	0	79985842	G	T
7	chr7:79986364:A:G	0	79986364	G	A
7	chr7:79987855:G:A	0	79987855	A	G
7	chr7:79989696:T:C	0	79989696	C	T
7	chr7:79992406:A:ACT	0	79992406	ACT	A
7	chr7:79993516:T:C	0	79993516	C	T
7	chr7:79995173:T:G	0	79995173	G	T
7	chr7:79997302:G:A	0	79997302	A	G
7	chr7:79997357:C:T	0	79997357	T	C
7	chr7:79997389:T:C	0	79997389	C	T
7	chr7:79997847:T:A	0	79997847	A	T
7	chr7:80000949:A:G	0	80000949	G	A
7	chr7:80001329:TTAG:T	0	80001329	T	TTAG
7	chr7:80002858:T:C	0	80002858	C	T
7	chr7:80005390:C:T	0	80005390	T	C
7	chr7:80006604:T:C	0	80006604	C	T
7	chr7:80006745:T:G	0	80006745	G	T
7	chr7:80009175:AC:A	0	80009175	A	AC
7	chr7:80009992:T:G	0	80009992	G	T
7	chr7:80010360:A:C	0	80010360	C	A
7	chr7:80010632:T:A	0	80010632	A	T
7	chr7:80011397:A:G	0	80011397	G	A
7	chr7:80011711:G:A	0	80011711	A	G
7	chr7:80011903:GACTA:G	0	80011903	G	GACTA
7	chr7:80014128:G:A	0	80014128	A	G
7	chr7:80014131:G:A	0	80014131	A	G
7	chr7:80015096:A:G	0	80015096	G	A
7	chr7:80015139:A:C	0	80015139	C	A
7	chr7:80015349:A:G	0	80015349	G	A
7	chr7:80015540:C:T	0	80015540	T	C
7	chr7:80015880:C:T	0	80015880	T	C
7	chr7:80016140:A:G	0	80016140	G	A
7	chr7:80017011:T:C	0	80017011	C	T
7	chr7:80021575:C:T	0	80021575	T	C
7	chr7:80022691:C:G	0	80022691	G	C
7	chr7:80023262:G:A	0	80023262	A	G
7	chr7:80024463:C:T	0	80024463	T	C
7	chr7:80024917:T:C	0	80024917	C	T
7	chr7:80024918:G:A	0	80024918	A	G
7	chr7:80026237:T:A	0	80026237	A	T
7	chr7:80027048:T:A	0	80027048	A	T
7	chr7:80027753:A:G	0	80027753	G	A
7	chr7:80027866:G:T	0	80027866	T	G
7	chr7:80028049:C:T	0	80028049	T	C
7	chr7:80028541:G:A	0	80028541	A	G
7	chr7:80029062:G:C	0	80029062	C	G
7	chr7:80029572:A:C	0	80029572	C	A
7	chr7:80030304:T:G	0	80030304	G	T
7	chr7:80030598:T:C	0	80030598	C	T
7	chr7:80030768:C:A	0	80030768	A	C
7	chr7:80030839:C:T	0	80030839	T	C
7	chr7:80030955:G:A	0	80030955	A	G
7	chr7:80031115:C:T	0	80031115	T	C
7	chr7:80031738:C:T	0	80031738	T	C
7	chr7:80032072:ATATACCAT:A	0	80032072	A	ATATACCAT
7	chr7:80032265:G:A	0	80032265	A	G
7	chr7:80032574:G:A	0	80032574	A	G
7	chr7:80032785:A:G	0	80032785	G	A
7	chr7:80032911:C:T	0	80032911	T	C
7	chr7:80032972:G:A	0	80032972	A	G
7	chr7:80033148:G:A	0	80033148	A	G
7	chr7:80034236:A:T	0	80034236	T	A
7	chr7:80034673:C:T	0	80034673	T	C
7	chr7:80036257:C:T	0	80036257	T	C
7	chr7:80036501:T:C	0	80036501	C	T
7	chr7:80036612:T:C	0	80036612	C	T
7	chr7:80036631:T:C	0	80036631	C	T
7	chr7:80038198:C:T	0	80038198	T	C
7	chr7:80039109:C:T	0	80039109	T	C
7	chr7:80039173:AAG:A	0	80039173	A	AAG
7	chr7:80040581:C:T	0	80040581	T	C
7	chr7:80040809:C:G	0	80040809	G	C
7	chr7:80041002:C:T	0	80041002	T	C
7	chr7:80041067:C:T	0	80041067	T	C
7	chr7:80042576:C:T	0	80042576	T	C
7	chr7:80042600:G:T	0	80042600	T	G
7	chr7:80043798:C:G	0	80043798	G	C
7	chr7:80043832:A:G	0	80043832	G	A
7	chr7:80044756:G:A	0	80044756	A	G
7	chr7:80044870:T:TC	0	80044870	TC	T
7	chr7:80045317:A:G	0	80045317	G	A
7	chr7:80046191:C:T	0	80046191	T	C
7	chr7:80046324:T:A	0	80046324	A	T
7	chr7:80046701:A:G	0	80046701	G	A
7	chr7:80046998:T:G	0	80046998	G	T
7	chr7:80047407:T:C	0	80047407	C	T
7	chr7:80047471:A:G	0	80047471	G	A
7	chr7:80047682:C:A	0	80047682	A	C
7	chr7:80047823:C:A	0	80047823	A	C
7	chr7:80047967:T:C	0	80047967	C	T
7	chr7:80048037:C:T	0	80048037	T	C
7	chr7:80049377:G:A	0	80049377	A	G
7	chr7:80049465:G:A	0	80049465	A	G
7	chr7:80049838:G:T	0	80049838	T	G
7	chr7:80049989:A:G	0	80049989	G	A
7	chr7:80050999:G:T	0	80050999	T	G
7	chr7:80051627:A:T	0	80051627	T	A
7	chr7:80051915:T:TA	0	80051915	TA	T
7	chr7:80052077:T:G	0	80052077	G	T
7	chr7:80053219:A:G	0	80053219	G	A
7	chr7:80053661:T:C	0	80053661	C	T
7	chr7:80054405:A:G	0	80054405	G	A
7	chr7:80054559:A:T	0	80054559	T	A
7	chr7:80056112:A:C	0	80056112	C	A
7	chr7:80056637:G:A	0	80056637	A	G
7	chr7:80056788:G:C	0	80056788	C	G
7	chr7:80056877:T:C	0	80056877	C	T
7	chr7:80057923:G:A	0	80057923	A	G
7	chr7:80058190:T:C	0	80058190	C	T
7	chr7:80058528:A:G	0	80058528	G	A
7	chr7:80058841:G:T	0	80058841	T	G
7	chr7:80059382:C:T	0	80059382	T	C
7	chr7:80059826:A:G	0	80059826	G	A
7	chr7:80060058:A:G	0	80060058	G	A
7	chr7:80062204:T:C	0	80062204	C	T
7	chr7:80062975:T:C	0	80062975	C	T
7	chr7:80063734:A:G	0	80063734	G	A
7	chr7:80064591:C:A	0	80064591	A	C
7	chr7:80064889:T:C	0	80064889	C	T
7	chr7:80065200:G:A	0	80065200	A	G
7	chr7:80065361:C:T	0	80065361	T	C
7	chr7:80065675:G:T	0	80065675	T	G
7	chr7:80065830:C:T	0	80065830	T	C
7	chr7:80066365:C:T	0	80066365	T	C
7	chr7:80066548:T:C	0	80066548	C	T
7	chr7:80066612:A:G	0	80066612	G	A
7	chr7:80066814:G:A	0	80066814	A	G
7	chr7:80067527:C:T	0	80067527	T	C
7	chr7:80068072:G:A	0	80068072	A	G
7	chr7:80068365:T:C	0	80068365	C	T
7	chr7:80068432:A:G	0	80068432	G	A
7	chr7:80068726:C:T	0	80068726	T	C
7	chr7:80068906:T:C	0	80068906	C	T
7	chr7:80069441:A:G	0	80069441	G	A
7	chr7:80070228:A:G	0	80070228	G	A
7	chr7:80070306:G:A	0	80070306	A	G
7	chr7:80070629:G:A	0	80070629	A	G
7	chr7:80070858:T:A	0	80070858	A	T
7	chr7:80071687:T:C	0	80071687	C	T
7	chr7:80071874:T:C	0	80071874	C	T
7	chr7:80075232:C:T	0	80075232	T	C
7	chr7:80075291:T:C	0	80075291	C	T
7	chr7:80075499:C:T	0	80075499	T	C
7	chr7:80076426:G:GT	0	80076426	GT	G
7	chr7:80077068:GC:G	0	80077068	G	GC
7	chr7:80077606:T:C	0	80077606	C	T
7	chr7:80077672:A:T	0	80077672	T	A
7	chr7:80077844:C:T	0	80077844	T	C
7	chr7:80078071:G:C	0	80078071	C	G
7	chr7:80078654:C:T	0	80078654	T	C
7	chr7:80080243:C:T	0	80080243	T	C
7	chr7:80083757:G:A	0	80083757	A	G
7	chr7:80084781:G:A	0	80084781	A	G
7	chr7:80085766:T:C	0	80085766	C	T
7	chr7:80085948:A:G	0	80085948	G	A
7	chr7:80085955:G:A	0	80085955	A	G
7	chr7:80089301:T:A	0	80089301	A	T
7	chr7:80092314:T:G	0	80092314	G	T
7	chr7:80092878:C:G	0	80092878	G	C
7	chr7:80092985:T:C	0	80092985	C	T
7	chr7:80094245:T:A	0	80094245	A	T
7	chr7:80096149:C:T	0	80096149	T	C
7	chr7:80098188:C:G	0	80098188	G	C
7	chr7:80099759:A:G	0	80099759	G	A
7	chr7:80100286:T:A	0	80100286	A	T
7	chr7:80101245:C:T	0	80101245	T	C
7	chr7:80102840:T:G	0	80102840	G	T
7	chr7:80102956:C:T	0	80102956	T	C
7	chr7:80105225:A:T	0	80105225	T	A
7	chr7:80105556:A:G	0	80105556	G	A
7	chr7:80106723:T:G	0	80106723	G	T
7	chr7:80109200:A:G	0	80109200	G	A
7	chr7:80109418:C:G	0	80109418	G	C
7	chr7:80109768:C:T	0	80109768	T	C
7	chr7:80110189:C:T	0	80110189	T	C
7	chr7:80110840:G:A	0	80110840	A	G
7	chr7:80111044:C:G	0	80111044	G	C
7	chr7:80111366:C:T	0	80111366	T	C
7	chr7:80111445:T:C	0	80111445	C	T
7	chr7:80112023:A:G	0	80112023	G	A
7	chr7:80112536:T:A	0	80112536	A	T
7	chr7:80113215:A:G	0	80113215	G	A
7	chr7:80113956:A:G	0	80113956	G	A
7	chr7:80114932:T:A	0	80114932	A	T
7	chr7:80116543:A:G	0	80116543	G	A
7	chr7:80117245:C:T	0	80117245	T	C
7	chr7:80117513:G:A	0	80117513	A	G
7	chr7:80117650:G:A	0	80117650	A	G
7	chr7:80117944:T:C	0	80117944	C	T
7	chr7:80118370:C:A	0	80118370	A	C
7	chr7:80120492:T:C	0	80120492	C	T
7	chr7:80120666:C:T	0	80120666	T	C
7	chr7:80121078:C:T	0	80121078	T	C
7	chr7:80121297:C:A	0	80121297	A	C
7	chr7:80122137:G:A	0	80122137	A	G
7	chr7:80123013:A:G	0	80123013	G	A
7	chr7:80123086:T:C	0	80123086	C	T
7	chr7:80123676:T:C	0	80123676	C	T
7	chr7:80123855:C:T	0	80123855	T	C
7	chr7:80124179:C:T	0	80124179	T	C
7	chr7:80124422:A:G	0	80124422	G	A
7	chr7:80125328:T:C	0	80125328	C	T
7	chr7:80125340:C:G	0	80125340	G	C
7	chr7:80125350:G:C	0	80125350	C	G
7	chr7:80125398:G:A	0	80125398	A	G
7	chr7:80126294:G:A	0	80126294	A	G
7	chr7:80126559:C:T	0	80126559	T	C
7	chr7:80126799:T:G	0	80126799	G	T
7	chr7:80129256:C:T	0	80129256	T	C
7	chr7:80129443:C:T	0	80129443	T	C
7	chr7:80129731:C:T	0	80129731	T	C
7	chr7:80130516:T:G	0	80130516	G	T
7	chr7:80130766:C:T	0	80130766	T	C
7	chr7:80130851:C:T	0	80130851	T	C
7	chr7:80131051:G:A	0	80131051	A	G
7	chr7:80131363:T:C	0	80131363	C	T
7	chr7:80131761:C:T	0	80131761	T	C
7	chr7:80132471:A:G	0	80132471	G	A
7	chr7:80132597:A:G	0	80132597	G	A
7	chr7:80133953:T:TC	0	80133953	TC	T
7	chr7:80133986:A:G	0	80133986	G	A
7	chr7:80134573:G:A	0	80134573	A	G
7	chr7:80134646:G:A	0	80134646	A	G
7	chr7:80136045:A:G	0	80136045	G	A
7	chr7:80136306:C:A	0	80136306	A	C
7	chr7:80136647:T:G	0	80136647	G	T
7	chr7:80137081:G:A	0	80137081	A	G
7	chr7:80137580:G:A	0	80137580	A	G
7	chr7:80138162:ATC:A	0	80138162	A	ATC
7	chr7:80138207:T:C	0	80138207	C	T
7	chr7:80138541:T:C	0	80138541	C	T
7	chr7:80139146:T:TAGC	0	80139146	TAGC	T
7	chr7:80140358:G:T	0	80140358	T	G
7	chr7:80141282:A:G	0	80141282	G	A
7	chr7:80142696:G:A	0	80142696	A	G
7	chr7:80142711:T:C	0	80142711	C	T
7	chr7:80143182:A:T	0	80143182	T	A
7	chr7:80144619:A:G	0	80144619	G	A
7	chr7:80145048:C:T	0	80145048	T	C
7	chr7:80145747:A:T	0	80145747	T	A
7	chr7:80145995:T:C	0	80145995	C	T
7	chr7:80146206:T:A	0	80146206	A	T
7	chr7:80146239:C:G	0	80146239	G	C
7	chr7:80146498:G:A	0	80146498	A	G
7	chr7:80146933:A:G	0	80146933	G	A
7	chr7:80147867:C:T	0	80147867	T	C
7	chr7:80149968:G:A	0	80149968	A	G
7	chr7:80150976:C:T	0	80150976	T	C
7	chr7:80151008:T:G	0	80151008	G	T
7	chr7:80151414:T:A	0	80151414	A	T
7	chr7:80152469:A:G	0	80152469	G	A
7	chr7:80154081:C:T	0	80154081	T	C
7	chr7:80154147:T:G	0	80154147	G	T
7	chr7:80154810:G:C	0	80154810	C	G
7	chr7:80155681:A:G	0	80155681	G	A
7	chr7:80157312:G:A	0	80157312	A	G
7	chr7:80157812:T:C	0	80157812	C	T
7	chr7:80158654:G:T	0	80158654	T	G
7	chr7:80158779:G:A	0	80158779	A	G
7	chr7:80158842:T:C	0	80158842	C	T
7	chr7:80159659:G:A	0	80159659	A	G
7	chr7:80159864:T:C	0	80159864	C	T
7	chr7:80159901:AGATATATGTTAAGTGTATTGG:A	0	80159901	A	AGATATATGTTAAGTGTATTGG
7	chr7:80160012:T:C	0	80160012	C	T
7	chr7:80160053:G:A	0	80160053	A	G
7	chr7:80160529:A:G	0	80160529	G	A
7	chr7:80160592:A:G	0	80160592	G	A
7	chr7:80161481:G:A	0	80161481	A	G
7	chr7:80163290:G:A	0	80163290	A	G
7	chr7:80163318:T:C	0	80163318	C	T
7	chr7:80163650:C:T	0	80163650	T	C
7	chr7:80164389:G:A	0	80164389	A	G
7	chr7:80164958:A:G	0	80164958	G	A
7	chr7:80165012:C:T	0	80165012	T	C
7	chr7:80166037:A:G	0	80166037	G	A
7	chr7:80166959:C:T	0	80166959	T	C
7	chr7:80167089:A:G	0	80167089	G	A
7	chr7:80167499:A:G	0	80167499	G	A
7	chr7:80167521:G:A	0	80167521	A	G
7	chr7:80168313:A:G	0	80168313	G	A
7	chr7:80168849:A:G	0	80168849	G	A
7	chr7:80169308:T:C	0	80169308	C	T
7	chr7:80169813:T:G	0	80169813	G	T
7	chr7:80170297:A:G	0	80170297	G	A
7	chr7:80170485:G:C	0	80170485	C	G
7	chr7:80171031:C:T	0	80171031	T	C
7	chr7:80171295:CTA:C	0	80171295	C	CTA
7	chr7:80174873:C:A	0	80174873	A	C
7	chr7:80175689:G:A	0	80175689	A	G
7	chr7:80176711:C:T	0	80176711	T	C
7	chr7:80176906:T:C	0	80176906	C	T
7	chr7:80177131:T:C	0	80177131	C	T
7	chr7:80177346:G:A	0	80177346	A	G
7	chr7:80177661:A:G	0	80177661	G	A
7	chr7:80178465:T:A	0	80178465	A	T
7	chr7:80179519:C:G	0	80179519	G	C
7	chr7:80181211:C:T	0	80181211	T	C
7	chr7:80181624:A:G	0	80181624	G	A
7	chr7:80181906:C:G	0	80181906	G	C
7	chr7:80182041:T:G	0	80182041	G	T
7	chr7:80182826:A:C	0	80182826	C	A
7	chr7:80183024:G:A	0	80183024	A	G
7	chr7:80183872:C:T	0	80183872	T	C
7	chr7:80184852:T:C	0	80184852	C	T
7	chr7:80184940:C:T	0	80184940	T	C
7	chr7:80185803:A:C	0	80185803	C	A
7	chr7:80188633:C:A	0	80188633	A	C
7	chr7:80189400:A:G	0	80189400	G	A
7	chr7:80190946:G:A	0	80190946	A	G
7	chr7:80191687:A:C	0	80191687	C	A
7	chr7:80192741:G:C	0	80192741	C	G
7	chr7:80192951:A:G	0	80192951	G	A
7	chr7:80193121:G:A	0	80193121	A	G
7	chr7:80196183:A:G	0	80196183	G	A
7	chr7:80196540:C:T	0	80196540	T	C
7	chr7:80198831:T:C	0	80198831	C	T
7	chr7:80199642:G:C	0	80199642	C	G
7	chr7:80199904:G:A	0	80199904	A	G
7	chr7:80200135:A:G	0	80200135	G	A
7	chr7:80200528:T:C	0	80200528	C	T
7	chr7:80200781:A:AT	0	80200781	AT	A
7	chr7:80200822:A:G	0	80200822	G	A
7	chr7:80201263:T:G	0	80201263	G	T
7	chr7:80202248:T:C	0	80202248	C	T
7	chr7:80202964:T:C	0	80202964	C	T
7	chr7:80203317:A:G	0	80203317	G	A
7	chr7:80204274:G:A	0	80204274	A	G
7	chr7:80204732:C:T	0	80204732	T	C
7	chr7:80204920:T:TACTA	0	80204920	TACTA	T
7	chr7:80206388:CATT:C	0	80206388	C	CATT
7	chr7:80206627:T:C	0	80206627	C	T
7	chr7:80209042:T:G	0	80209042	G	T
7	chr7:80210525:G:A	0	80210525	A	G
7	chr7:80211593:A:G	0	80211593	G	A
7	chr7:80211670:C:T	0	80211670	T	C
7	chr7:80211835:T:C	0	80211835	C	T
7	chr7:80211997:T:C	0	80211997	C	T
7	chr7:80212199:G:A	0	80212199	A	G
7	chr7:80212249:G:T	0	80212249	T	G
7	chr7:80212333:G:T	0	80212333	T	G
7	chr7:80212334:T:G	0	80212334	G	T
7	chr7:80212638:A:G	0	80212638	G	A
7	chr7:80212841:T:C	0	80212841	C	T
7	chr7:80213854:A:T	0	80213854	T	A
7	chr7:80213989:C:T	0	80213989	T	C
7	chr7:80214171:G:A	0	80214171	A	G
7	chr7:80214492:T:C	0	80214492	C	T
7	chr7:80214794:C:A	0	80214794	A	C
7	chr7:80215648:T:C	0	80215648	C	T
7	chr7:80215952:C:T	0	80215952	T	C
7	chr7:80216646:C:G	0	80216646	G	C
7	chr7:80217999:T:C	0	80217999	C	T
7	chr7:80218777:G:C	0	80218777	C	G
7	chr7:80218956:G:A	0	80218956	A	G
7	chr7:80218978:G:A	0	80218978	A	G
7	chr7:80219591:G:C	0	80219591	C	G
7	chr7:80219651:C:A	0	80219651	A	C
7	chr7:80219951:C:T	0	80219951	T	C
7	chr7:80220233:ATTAC:A	0	80220233	A	ATTAC
7	chr7:80220610:A:C	0	80220610	C	A
7	chr7:80220891:C:T	0	80220891	T	C
7	chr7:80221019:C:T	0	80221019	T	C
7	chr7:80221905:G:C	0	80221905	C	G
7	chr7:80222125:T:TA	0	80222125	TA	T
7	chr7:80222785:A:G	0	80222785	G	A
7	chr7:80223079:A:G	0	80223079	G	A
7	chr7:80223966:G:A	0	80223966	A	G
7	chr7:80224131:C:A	0	80224131	A	C
7	chr7:80225021:AAC:A	0	80225021	A	AAC
7	chr7:80226978:C:T	0	80226978	T	C
7	chr7:80227095:T:C	0	80227095	C	T
7	chr7:80228092:A:C	0	80228092	C	A
7	chr7:80228270:A:G	0	80228270	G	A
7	chr7:80228556:T:C	0	80228556	C	T
7	chr7:80230735:T:G	0	80230735	G	T
7	chr7:80230790:A:G	0	80230790	G	A
7	chr7:80230977:T:A	0	80230977	A	T
7	chr7:80232600:G:C	0	80232600	C	G
7	chr7:80232678:A:G	0	80232678	G	A
7	chr7:80232749:A:T	0	80232749	T	A
7	chr7:80233554:C:G	0	80233554	G	C
7	chr7:80234962:A:G	0	80234962	G	A
7	chr7:80236103:A:T	0	80236103	T	A
7	chr7:80236259:A:G	0	80236259	G	A
7	chr7:80238763:C:T	0	80238763	T	C
7	chr7:80239507:AAAC:A	0	80239507	A	AAAC
7	chr7:80242002:C:T	0	80242002	T	C
7	chr7:80242282:A:G	0	80242282	G	A
7	chr7:80243405:A:G	0	80243405	G	A
7	chr7:80243648:C:T	0	80243648	T	C
7	chr7:80244507:C:T	0	80244507	T	C
7	chr7:80244687:T:C	0	80244687	C	T
7	chr7:80245033:G:A	0	80245033	A	G
7	chr7:80245151:T:C	0	80245151	C	T
7	chr7:80246877:T:A	0	80246877	A	T
7	chr7:80247489:C:A	0	80247489	A	C
7	chr7:80247907:A:G	0	80247907	G	A
7	chr7:80248887:C:G	0	80248887	G	C
7	chr7:80249605:C:T	0	80249605	T	C
7	chr7:80250135:G:C	0	80250135	C	G
7	chr7:80250162:C:T	0	80250162	T	C
7	chr7:80251022:T:C	0	80251022	C	T
7	chr7:80251413:A:G	0	80251413	G	A
7	chr7:80251427:C:G	0	80251427	G	C
7	chr7:80251570:T:C	0	80251570	C	T
7	chr7:80255078:G:A	0	80255078	A	G
7	chr7:80255944:TGTGATTTCTGGTGA:T	0	80255944	T	TGTGATTTCTGGTGA
7	chr7:80256542:ACTACTAC:A	0	80256542	A	ACTACTAC
7	chr7:80257728:A:C	0	80257728	C	A
7	chr7:80257955:G:A	0	80257955	A	G
7	chr7:80258176:T:A	0	80258176	A	T
7	chr7:80258516:T:C	0	80258516	C	T
7	chr7:80259135:G:A	0	80259135	A	G
7	chr7:80259194:G:A	0	80259194	A	G
7	chr7:80259238:G:A	0	80259238	A	G
7	chr7:80259497:G:A	0	80259497	A	G
7	chr7:80259766:A:T	0	80259766	T	A
7	chr7:80260040:AG:A	0	80260040	A	AG
7	chr7:80260461:C:T	0	80260461	T	C
7	chr7:80260748:A:G	0	80260748	G	A
7	chr7:80261397:GT:G	0	80261397	G	GT
7	chr7:80262485:T:G	0	80262485	G	T
7	chr7:80262491:C:T	0	80262491	T	C
7	chr7:80262825:A:G	0	80262825	G	A
7	chr7:80263011:T:A	0	80263011	A	T
7	chr7:80263018:C:A	0	80263018	A	C
7	chr7:80263021:G:A	0	80263021	A	G
7	chr7:80263826:TTTGTTGC:T	0	80263826	T	TTTGTTGC
7	chr7:80264057:C:T	0	80264057	T	C
7	chr7:80264545:C:T	0	80264545	T	C
7	chr7:80264694:C:A	0	80264694	A	C
7	chr7:80265178:G:A	0	80265178	A	G
7	chr7:80265213:A:G	0	80265213	G	A
7	chr7:80265220:C:T	0	80265220	T	C
7	chr7:80266567:G:A	0	80266567	A	G
7	chr7:80267511:C:T	0	80267511	T	C
7	chr7:80267956:A:G	0	80267956	G	A
7	chr7:80268229:A:T	0	80268229	T	A
7	chr7:80269042:T:C	0	80269042	C	T
7	chr7:80269615:A:G	0	80269615	G	A
7	chr7:80269657:C:A	0	80269657	A	C
7	chr7:80269867:A:G	0	80269867	G	A
7	chr7:80270630:T:C	0	80270630	C	T
7	chr7:80271204:A:G	0	80271204	G	A
7	chr7:80271327:G:A	0	80271327	A	G
7	chr7:80272971:C:T	0	80272971	T	C
7	chr7:80273651:A:C	0	80273651	C	A
7	chr7:80273659:G:A	0	80273659	A	G
7	chr7:80274554:G:A	0	80274554	A	G
7	chr7:80275058:C:T	0	80275058	T	C
7	chr7:80275492:C:T	0	80275492	T	C
7	chr7:80276019:G:C	0	80276019	C	G
7	chr7:80278999:T:A	0	80278999	A	T
7	chr7:80280653:C:T	0	80280653	T	C
7	chr7:80280729:TAA:T	0	80280729	T	TAA
7	chr7:80281671:T:C	0	80281671	C	T
7	chr7:80283366:G:A	0	80283366	A	G
7	chr7:80283468:G:A	0	80283468	A	G
7	chr7:80285786:G:A	0	80285786	A	G
7	chr7:80286854:T:A	0	80286854	A	T
7	chr7:80287248:T:A	0	80287248	A	T
7	chr7:80288384:C:T	0	80288384	T	C
7	chr7:80288540:G:A	0	80288540	A	G
7	chr7:80289605:T:C	0	80289605	C	T
7	chr7:80289784:G:A	0	80289784	A	G
7	chr7:80290174:C:T	0	80290174	T	C
7	chr7:80290684:A:G	0	80290684	G	A
7	chr7:80291179:A:G	0	80291179	G	A
7	chr7:80292093:C:T	0	80292093	T	C
7	chr7:80292510:C:T	0	80292510	T	C
7	chr7:80292536:C:T	0	80292536	T	C
7	chr7:80292845:A:T	0	80292845	T	A
7	chr7:80292949:C:T	0	80292949	T	C
7	chr7:80293467:C:T	0	80293467	T	C
7	chr7:80293780:C:G	0	80293780	G	C
7	chr7:80294425:C:T	0	80294425	T	C
7	chr7:80294632:T:C	0	80294632	C	T
7	chr7:80294673:A:T	0	80294673	T	A
7	chr7:80294683:C:T	0	80294683	T	C
7	chr7:80294765:C:T	0	80294765	T	C
7	chr7:80295011:A:T	0	80295011	T	A
7	chr7:80295347:G:C	0	80295347	C	G
7	chr7:80295544:C:T	0	80295544	T	C
7	chr7:80295657:T:A	0	80295657	A	T
7	chr7:80296555:T:C	0	80296555	C	T
7	chr7:80297569:A:G	0	80297569	G	A
7	chr7:80298390:C:G	0	80298390	G	C
7	chr7:80298854:C:T	0	80298854	T	C
7	chr7:80301369:C:T	0	80301369	T	C
7	chr7:80301467:A:T	0	80301467	T	A
7	chr7:80301834:C:T	0	80301834	T	C
7	chr7:80301932:T:G	0	80301932	G	T
7	chr7:80302588:G:A	0	80302588	A	G
7	chr7:80303375:CT:C	0	80303375	C	CT
7	chr7:80304363:C:T	0	80304363	T	C
7	chr7:80304918:T:C	0	80304918	C	T
7	chr7:80308578:T:C	0	80308578	C	T
7	chr7:80308742:TA:T	0	80308742	T	TA
7	chr7:80308762:A:T	0	80308762	T	A
7	chr7:80309520:G:A	0	80309520	A	G
7	chr7:80310559:T:G	0	80310559	G	T
7	chr7:80311249:T:C	0	80311249	C	T
7	chr7:80311256:G:A	0	80311256	A	G
7	chr7:80312391:T:C	0	80312391	C	T
7	chr7:80313072:G:A	0	80313072	A	G
7	chr7:80314045:T:A	0	80314045	A	T
7	chr7:80314515:C:T	0	80314515	T	C
7	chr7:80315796:T:C	0	80315796	C	T
7	chr7:80316274:G:C	0	80316274	C	G
7	chr7:80316370:G:A	0	80316370	A	G
7	chr7:80316505:A:C	0	80316505	C	A
7	chr7:80317883:C:T	0	80317883	T	C
7	chr7:80318212:A:G	0	80318212	G	A
7	chr7:80319387:G:A	0	80319387	A	G
7	chr7:80319672:A:T	0	80319672	T	A
7	chr7:80319834:A:T	0	80319834	T	A
7	chr7:80320202:C:T	0	80320202	T	C
7	chr7:80320247:C:A	0	80320247	A	C
7	chr7:80321436:G:A	0	80321436	A	G
7	chr7:80321626:A:G	0	80321626	G	A
7	chr7:80322727:C:T	0	80322727	T	C
7	chr7:80323439:G:A	0	80323439	A	G
7	chr7:80325291:A:C	0	80325291	C	A
7	chr7:80325342:C:T	0	80325342	T	C
7	chr7:80325522:C:A	0	80325522	A	C
7	chr7:80326198:G:A	0	80326198	A	G
7	chr7:80326205:A:G	0	80326205	G	A
7	chr7:80326408:T:C	0	80326408	C	T
7	chr7:80326723:G:C	0	80326723	C	G
7	chr7:80326780:A:T	0	80326780	T	A
7	chr7:80327484:C:T	0	80327484	T	C
7	chr7:80328211:G:A	0	80328211	A	G
7	chr7:80328226:T:G	0	80328226	G	T
7	chr7:80328763:C:A	0	80328763	A	C
7	chr7:80329831:A:G	0	80329831	G	A
7	chr7:80330073:C:T	0	80330073	T	C
7	chr7:80330439:T:A	0	80330439	A	T
7	chr7:80331327:A:C	0	80331327	C	A
7	chr7:80331775:G:A	0	80331775	A	G
7	chr7:80331988:C:G	0	80331988	G	C
7	chr7:80333439:A:T	0	80333439	T	A
7	chr7:80335646:G:A	0	80335646	A	G
7	chr7:80336864:G:T	0	80336864	T	G
7	chr7:80337229:G:A	0	80337229	A	G
7	chr7:80337849:C:T	0	80337849	T	C
7	chr7:80338057:T:C	0	80338057	C	T
7	chr7:80338767:T:C	0	80338767	C	T
7	chr7:80338786:CT:C	0	80338786	C	CT
7	chr7:80339404:C:CTT	0	80339404	CTT	C
7	chr7:80339742:A:G	0	80339742	G	A
7	chr7:80340170:C:A	0	80340170	A	C
7	chr7:80342389:G:A	0	80342389	A	G
7	chr7:80342802:A:T	0	80342802	T	A
7	chr7:80343394:A:G	0	80343394	G	A
7	chr7:80345310:A:G	0	80345310	G	A
7	chr7:80345681:A:G	0	80345681	G	A
7	chr7:80346197:G:T	0	80346197	T	G
7	chr7:80347577:T:C	0	80347577	C	T
7	chr7:80347621:C:G	0	80347621	G	C
7	chr7:80348133:G:C	0	80348133	C	G
7	chr7:80348752:A:T	0	80348752	T	A
7	chr7:80349087:A:G	0	80349087	G	A
7	chr7:80349317:T:G	0	80349317	G	T
7	chr7:80350947:G:A	0	80350947	A	G
7	chr7:80351152:C:A	0	80351152	A	C
7	chr7:80351293:G:A	0	80351293	A	G
7	chr7:80353107:A:G	0	80353107	G	A
7	chr7:80353443:C:G	0	80353443	G	C
7	chr7:80354831:A:G	0	80354831	G	A
7	chr7:80356317:A:C	0	80356317	C	A
7	chr7:80357020:A:T	0	80357020	T	A
7	chr7:80357384:T:A	0	80357384	A	T
7	chr7:80357877:A:G	0	80357877	G	A
7	chr7:80357890:A:G	0	80357890	G	A
7	chr7:80358115:T:C	0	80358115	C	T
7	chr7:80358455:A:G	0	80358455	G	A
7	chr7:80358905:CA:C	0	80358905	C	CA
7	chr7:80359407:A:G	0	80359407	G	A
7	chr7:80360126:A:G	0	80360126	G	A
7	chr7:80360626:C:T	0	80360626	T	C
7	chr7:80361713:C:A	0	80361713	A	C
7	chr7:80361792:C:T	0	80361792	T	C
7	chr7:80361828:G:A	0	80361828	A	G
7	chr7:80361946:T:C	0	80361946	C	T
7	chr7:80361975:T:A	0	80361975	A	T
7	chr7:80362484:C:T	0	80362484	T	C
7	chr7:80362832:G:C	0	80362832	C	G
7	chr7:80363055:C:T	0	80363055	T	C
7	chr7:80363133:G:C	0	80363133	C	G
7	chr7:80363604:T:C	0	80363604	C	T
7	chr7:80363650:T:C	0	80363650	C	T
7	chr7:80363938:T:C	0	80363938	C	T
7	chr7:80363940:T:G	0	80363940	G	T
7	chr7:80364126:C:T	0	80364126	T	C
7	chr7:80364241:T:C	0	80364241	C	T
7	chr7:80364484:G:T	0	80364484	T	G
7	chr7:80364549:C:T	0	80364549	T	C
7	chr7:80364591:G:A	0	80364591	A	G
7	chr7:80364649:C:T	0	80364649	T	C
7	chr7:80364934:T:C	0	80364934	C	T
7	chr7:80365049:G:A	0	80365049	A	G
7	chr7:80365175:AC:A	0	80365175	A	AC
7	chr7:80365334:T:C	0	80365334	C	T
7	chr7:80365638:C:T	0	80365638	T	C
7	chr7:80365698:C:T	0	80365698	T	C
7	chr7:80366075:A:G	0	80366075	G	A
7	chr7:80366527:A:G	0	80366527	G	A
7	chr7:80366664:G:A	0	80366664	A	G
7	chr7:80366719:G:C	0	80366719	C	G
7	chr7:80367495:T:C	0	80367495	C	T
7	chr7:80367687:G:A	0	80367687	A	G
7	chr7:80367886:T:C	0	80367886	C	T
7	chr7:80368630:A:C	0	80368630	C	A
7	chr7:80369099:A:T	0	80369099	T	A
7	chr7:80369196:T:C	0	80369196	C	T
7	chr7:80370126:A:G	0	80370126	G	A
7	chr7:80370161:G:C	0	80370161	C	G
7	chr7:80370659:T:C	0	80370659	C	T
7	chr7:80371069:C:T	0	80371069	T	C
7	chr7:80372340:A:G	0	80372340	G	A
7	chr7:80372907:C:A	0	80372907	A	C
7	chr7:80373298:T:C	0	80373298	C	T
7	chr7:80374182:T:C	0	80374182	C	T
7	chr7:80374246:A:G	0	80374246	G	A
7	chr7:80374249:T:A	0	80374249	A	T
7	chr7:80374358:A:G	0	80374358	G	A
7	chr7:80375179:C:T	0	80375179	T	C
7	chr7:80376162:C:T	0	80376162	T	C
7	chr7:80380125:T:C	0	80380125	C	T
7	chr7:80380750:A:G	0	80380750	G	A
7	chr7:80382961:G:A	0	80382961	A	G
7	chr7:80384446:T:C	0	80384446	C	T
7	chr7:80384512:C:A	0	80384512	A	C
7	chr7:80385184:G:C	0	80385184	C	G
7	chr7:80388909:G:A	0	80388909	A	G
7	chr7:80388981:A:T	0	80388981	T	A
7	chr7:80389113:C:G	0	80389113	G	C
7	chr7:80390591:GC:G	0	80390591	G	GC
7	chr7:80390716:A:G	0	80390716	G	A
7	chr7:80391305:A:G	0	80391305	G	A
7	chr7:80391357:A:T	0	80391357	T	A
7	chr7:80393113:C:T	0	80393113	T	C
7	chr7:80394301:T:G	0	80394301	G	T
7	chr7:80395448:A:G	0	80395448	G	A
7	chr7:80396462:A:G	0	80396462	G	A
7	chr7:80396688:A:G	0	80396688	G	A
7	chr7:80396865:C:T	0	80396865	T	C
7	chr7:80398041:A:G	0	80398041	G	A
7	chr7:80398486:T:C	0	80398486	C	T
7	chr7:80398502:A:G	0	80398502	G	A
7	chr7:80399210:T:C	0	80399210	C	T
7	chr7:80400053:A:T	0	80400053	T	A
7	chr7:80401285:G:A	0	80401285	A	G
7	chr7:80401546:A:G	0	80401546	G	A
7	chr7:80401844:T:A	0	80401844	A	T
7	chr7:80401882:A:G	0	80401882	G	A
7	chr7:80402103:C:G	0	80402103	G	C
7	chr7:80402423:TA:T	0	80402423	T	TA
7	chr7:80404473:A:C	0	80404473	C	A
7	chr7:80405268:A:C	0	80405268	C	A
7	chr7:80405632:A:G	0	80405632	G	A
7	chr7:80405936:ATACT:A	0	80405936	A	ATACT
7	chr7:80406176:C:A	0	80406176	A	C
7	chr7:80406685:G:A	0	80406685	A	G
7	chr7:80406781:A:T	0	80406781	T	A
7	chr7:80407618:A:C	0	80407618	C	A
7	chr7:80407892:T:C	0	80407892	C	T
7	chr7:80408456:G:T	0	80408456	T	G
7	chr7:80408775:C:T	0	80408775	T	C
7	chr7:80409177:T:A	0	80409177	A	T
7	chr7:80409860:A:C	0	80409860	C	A
7	chr7:80410389:A:T	0	80410389	T	A
7	chr7:80410575:C:T	0	80410575	T	C
7	chr7:80411019:G:T	0	80411019	T	G
7	chr7:80412409:T:C	0	80412409	C	T
7	chr7:80412466:AT:A	0	80412466	A	AT
7	chr7:80412622:C:T	0	80412622	T	C
7	chr7:80412737:G:A	0	80412737	A	G
7	chr7:80413418:T:C	0	80413418	C	T
7	chr7:80413601:T:G	0	80413601	G	T
7	chr7:80414608:G:A	0	80414608	A	G
7	chr7:80414800:A:G	0	80414800	G	A
7	chr7:80414955:A:G	0	80414955	G	A
7	chr7:80415480:A:G	0	80415480	G	A
7	chr7:80415882:A:G	0	80415882	G	A
7	chr7:80416194:G:A	0	80416194	A	G
7	chr7:80416804:A:G	0	80416804	G	A
7	chr7:80416972:T:C	0	80416972	C	T
7	chr7:80417604:T:A	0	80417604	A	T
7	chr7:80417991:C:G	0	80417991	G	C
7	chr7:80418954:A:G	0	80418954	G	A
7	chr7:80419340:C:T	0	80419340	T	C
7	chr7:80419350:C:T	0	80419350	T	C
7	chr7:80419514:C:T	0	80419514	T	C
7	chr7:80419555:T:G	0	80419555	G	T
7	chr7:80419603:T:A	0	80419603	A	T
7	chr7:80420717:A:G	0	80420717	G	A
7	chr7:80422094:G:A	0	80422094	A	G
7	chr7:80422749:T:C	0	80422749	C	T
7	chr7:80423286:A:C	0	80423286	C	A
7	chr7:80424167:A:T	0	80424167	T	A
7	chr7:80424694:T:C	0	80424694	C	T
7	chr7:80425839:T:C	0	80425839	C	T
7	chr7:80426370:C:G	0	80426370	G	C
7	chr7:80426851:T:G	0	80426851	G	T
7	chr7:80427345:A:T	0	80427345	T	A
7	chr7:80428669:C:T	0	80428669	T	C
7	chr7:80428709:G:C	0	80428709	C	G
7	chr7:80430241:G:A	0	80430241	A	G
7	chr7:80431497:C:T	0	80431497	T	C
7	chr7:80431675:G:T	0	80431675	T	G
7	chr7:80431740:G:A	0	80431740	A	G
7	chr7:80432175:T:C	0	80432175	C	T
7	chr7:80432207:A:G	0	80432207	G	A
7	chr7:80432486:G:A	0	80432486	A	G
7	chr7:80432489:AATGTAAAATGGTACAGCCGCTTTGGGAAACAGTTTGACCATT:A	0	80432489	A	AATGTAAAATGGTACAGCCGCTTTGGGAAACAGTTTGACCATT
7	chr7:80433234:T:C	0	80433234	C	T
7	chr7:80435219:C:T	0	80435219	T	C
7	chr7:80435322:G:A	0	80435322	A	G
7	chr7:80436361:T:C	0	80436361	C	T
7	chr7:80436514:G:A	0	80436514	A	G
7	chr7:80437501:A:C	0	80437501	C	A
7	chr7:80437786:A:G	0	80437786	G	A
7	chr7:80437816:A:G	0	80437816	G	A
7	chr7:80438036:T:C	0	80438036	C	T
7	chr7:80438334:C:T	0	80438334	T	C
7	chr7:80438471:T:C	0	80438471	C	T
7	chr7:80438951:T:G	0	80438951	G	T
7	chr7:80439176:T:TA	0	80439176	TA	T
7	chr7:80439484:A:G	0	80439484	G	A
7	chr7:80439751:A:G	0	80439751	G	A
7	chr7:80439890:A:G	0	80439890	G	A
7	chr7:80441553:T:G	0	80441553	G	T
7	chr7:80441901:A:G	0	80441901	G	A
7	chr7:80442473:C:T	0	80442473	T	C
7	chr7:80443994:A:G	0	80443994	G	A
7	chr7:80444535:A:G	0	80444535	G	A
7	chr7:80445841:A:C	0	80445841	C	A
7	chr7:80446060:G:A	0	80446060	A	G
7	chr7:80447765:A:G	0	80447765	G	A
7	chr7:80448334:G:C	0	80448334	C	G
7	chr7:80448608:A:T	0	80448608	T	A
7	chr7:80448699:C:T	0	80448699	T	C
7	chr7:80449281:T:A	0	80449281	A	T
7	chr7:80449843:A:G	0	80449843	G	A
7	chr7:80450397:T:C	0	80450397	C	T
7	chr7:80450679:A:G	0	80450679	G	A
7	chr7:80450861:C:T	0	80450861	T	C
7	chr7:80451079:G:A	0	80451079	A	G
7	chr7:80451213:A:G	0	80451213	G	A
7	chr7:80451810:G:C	0	80451810	C	G
7	chr7:80451848:C:T	0	80451848	T	C
7	chr7:80453032:T:C	0	80453032	C	T
7	chr7:80453060:A:T	0	80453060	T	A
7	chr7:80453650:C:A	0	80453650	A	C
7	chr7:80455073:A:G	0	80455073	G	A
7	chr7:80455310:G:A	0	80455310	A	G
7	chr7:80455696:G:A	0	80455696	A	G
7	chr7:80456192:T:C	0	80456192	C	T
7	chr7:80456672:G:T	0	80456672	T	G
7	chr7:80456807:A:G	0	80456807	G	A
7	chr7:80456971:G:A	0	80456971	A	G
7	chr7:80457075:A:C	0	80457075	C	A
7	chr7:80457545:G:A	0	80457545	A	G
7	chr7:80458336:A:G	0	80458336	G	A
7	chr7:80458543:T:G	0	80458543	G	T
7	chr7:80458996:T:C	0	80458996	C	T
7	chr7:80459040:G:A	0	80459040	A	G
7	chr7:80459276:A:G	0	80459276	G	A
7	chr7:80460148:A:C	0	80460148	C	A
7	chr7:80461187:T:C	0	80461187	C	T
7	chr7:80461986:G:A	0	80461986	A	G
7	chr7:80462665:G:A	0	80462665	A	G
7	chr7:80462725:C:A	0	80462725	A	C
7	chr7:80462814:A:G	0	80462814	G	A
7	chr7:80464170:AT:A	0	80464170	A	AT
7	chr7:80465291:A:G	0	80465291	G	A
7	chr7:80465612:T:C	0	80465612	C	T
7	chr7:80466043:A:T	0	80466043	T	A
7	chr7:80467958:G:T	0	80467958	T	G
7	chr7:80468290:GATT:G	0	80468290	G	GATT
7	chr7:80469171:C:T	0	80469171	T	C
7	chr7:80469252:T:C	0	80469252	C	T
7	chr7:80469548:C:T	0	80469548	T	C
7	chr7:80471252:C:T	0	80471252	T	C
7	chr7:80471653:C:A	0	80471653	A	C
7	chr7:80472877:T:C	0	80472877	C	T
7	chr7:80472917:C:T	0	80472917	T	C
7	chr7:80474548:T:A	0	80474548	A	T
7	chr7:80474789:C:T	0	80474789	T	C
7	chr7:80475119:A:G	0	80475119	G	A
7	chr7:80475233:A:G	0	80475233	G	A
7	chr7:80476329:A:T	0	80476329	T	A
7	chr7:80476938:T:C	0	80476938	C	T
7	chr7:80478116:A:G	0	80478116	G	A
7	chr7:80478482:G:A	0	80478482	A	G
7	chr7:80479212:T:C	0	80479212	C	T
7	chr7:80479523:C:T	0	80479523	T	C
7	chr7:80480097:A:T	0	80480097	T	A
7	chr7:80480189:C:T	0	80480189	T	C
7	chr7:80480522:A:G	0	80480522	G	A
7	chr7:80481785:T:G	0	80481785	G	T
7	chr7:80481919:A:T	0	80481919	T	A
7	chr7:80482492:T:G	0	80482492	G	T
7	chr7:80482960:C:T	0	80482960	T	C
7	chr7:80483106:A:G	0	80483106	G	A
7	chr7:80483149:T:C	0	80483149	C	T
7	chr7:80484745:T:C	0	80484745	C	T
7	chr7:80485118:G:A	0	80485118	A	G
7	chr7:80486819:T:G	0	80486819	G	T
7	chr7:80487119:T:C	0	80487119	C	T
7	chr7:80487613:G:T	0	80487613	T	G
7	chr7:80488070:A:T	0	80488070	T	A
7	chr7:80488688:A:G	0	80488688	G	A
7	chr7:80489856:T:C	0	80489856	C	T
7	chr7:80490414:A:G	0	80490414	G	A
7	chr7:80491738:C:T	0	80491738	T	C
7	chr7:80492031:A:C	0	80492031	C	A
7	chr7:80493047:G:A	0	80493047	A	G
7	chr7:80493055:T:C	0	80493055	C	T
7	chr7:80493325:G:A	0	80493325	A	G
7	chr7:80493440:G:C	0	80493440	C	G
7	chr7:80493943:T:C	0	80493943	C	T
7	chr7:80494121:G:A	0	80494121	A	G
7	chr7:80494310:A:G	0	80494310	G	A
7	chr7:80494683:T:C	0	80494683	C	T
7	chr7:80495247:T:C	0	80495247	C	T
7	chr7:80495572:T:C	0	80495572	C	T
7	chr7:80495632:G:A	0	80495632	A	G
7	chr7:80495718:T:C	0	80495718	C	T
7	chr7:80497238:C:G	0	80497238	G	C
7	chr7:80497334:T:C	0	80497334	C	T
7	chr7:80497534:A:C	0	80497534	C	A
7	chr7:80498832:T:C	0	80498832	C	T
7	chr7:80499789:ATC:A	0	80499789	A	ATC
7	chr7:80500172:G:C	0	80500172	C	G
7	chr7:80500830:A:AT	0	80500830	AT	A
7	chr7:80502526:C:T	0	80502526	T	C
7	chr7:80504716:T:G	0	80504716	G	T
7	chr7:80505032:G:T	0	80505032	T	G
7	chr7:80505734:T:C	0	80505734	C	T
7	chr7:80505959:G:A	0	80505959	A	G
7	chr7:80506999:A:T	0	80506999	T	A
7	chr7:80507327:A:T	0	80507327	T	A
7	chr7:80508636:T:C	0	80508636	C	T
7	chr7:80508862:T:C	0	80508862	C	T
7	chr7:80508987:G:A	0	80508987	A	G
7	chr7:80509384:A:T	0	80509384	T	A
7	chr7:80510901:A:G	0	80510901	G	A
7	chr7:80511086:A:C	0	80511086	C	A
7	chr7:80512618:T:C	0	80512618	C	T
7	chr7:80512901:A:G	0	80512901	G	A
7	chr7:80512929:A:G	0	80512929	G	A
7	chr7:80514039:T:A	0	80514039	A	T
7	chr7:80514112:T:G	0	80514112	G	T
7	chr7:80515687:C:G	0	80515687	G	C
7	chr7:80515735:A:G	0	80515735	G	A
7	chr7:80516810:T:C	0	80516810	C	T
7	chr7:80516823:T:G	0	80516823	G	T
7	chr7:80516910:T:C	0	80516910	C	T
7	chr7:80517204:C:T	0	80517204	T	C
7	chr7:80519352:G:T	0	80519352	T	G
7	chr7:80520702:T:C	0	80520702	C	T
7	chr7:80520736:C:A	0	80520736	A	C
7	chr7:80520815:T:G	0	80520815	G	T
7	chr7:80521278:A:G	0	80521278	G	A
7	chr7:80521897:G:C	0	80521897	C	G
7	chr7:80522053:T:C	0	80522053	C	T
7	chr7:80523253:C:A	0	80523253	A	C
7	chr7:80524034:T:A	0	80524034	A	T
7	chr7:80524095:C:A	0	80524095	A	C
7	chr7:80524549:T:G	0	80524549	G	T
7	chr7:80524795:A:G	0	80524795	G	A
7	chr7:80525138:A:G	0	80525138	G	A
7	chr7:80525147:G:A	0	80525147	A	G
7	chr7:80526665:C:CA	0	80526665	CA	C
7	chr7:80526998:G:A	0	80526998	A	G
7	chr7:80527748:G:T	0	80527748	T	G
7	chr7:80528072:T:A	0	80528072	A	T
7	chr7:80528248:A:G	0	80528248	G	A
7	chr7:80528950:G:A	0	80528950	A	G
7	chr7:80529371:G:A	0	80529371	A	G
7	chr7:80529545:C:T	0	80529545	T	C
7	chr7:80530110:G:A	0	80530110	A	G
7	chr7:80530725:A:G	0	80530725	G	A
7	chr7:80531050:TC:T	0	80531050	T	TC
7	chr7:80531300:T:C	0	80531300	C	T
7	chr7:80531690:T:C	0	80531690	C	T
7	chr7:80532399:A:C	0	80532399	C	A
7	chr7:80532945:C:T	0	80532945	T	C
7	chr7:80535064:A:G	0	80535064	G	A
7	chr7:80535732:C:G	0	80535732	G	C
7	chr7:80535746:G:T	0	80535746	T	G
7	chr7:80536705:C:A	0	80536705	A	C
7	chr7:80537751:T:C	0	80537751	C	T
7	chr7:80537898:C:T	0	80537898	T	C
7	chr7:80537938:C:T	0	80537938	T	C
7	chr7:80538471:GCTT:G	0	80538471	G	GCTT
7	chr7:80539521:A:C	0	80539521	C	A
7	chr7:80539831:A:G	0	80539831	G	A
7	chr7:80540088:A:G	0	80540088	G	A
7	chr7:80540756:G:A	0	80540756	A	G
7	chr7:80540837:A:G	0	80540837	G	A
7	chr7:80541891:T:C	0	80541891	C	T
7	chr7:80542261:C:G	0	80542261	G	C
7	chr7:80543461:T:C	0	80543461	C	T
7	chr7:80543997:G:A	0	80543997	A	G
7	chr7:80544307:A:G	0	80544307	G	A
7	chr7:80544634:A:G	0	80544634	G	A
7	chr7:80544736:C:CTT	0	80544736	CTT	C
7	chr7:80545317:T:C	0	80545317	C	T
7	chr7:80545457:T:C	0	80545457	C	T
7	chr7:80545633:C:T	0	80545633	T	C
7	chr7:80545712:G:A	0	80545712	A	G
7	chr7:80545830:T:C	0	80545830	C	T
7	chr7:80545882:A:G	0	80545882	G	A
7	chr7:80546290:A:G	0	80546290	G	A
7	chr7:80546489:T:C	0	80546489	C	T
7	chr7:80546517:A:T	0	80546517	T	A
7	chr7:80547229:C:T	0	80547229	T	C
7	chr7:80548202:TCTC:T	0	80548202	T	TCTC
7	chr7:80548430:T:C	0	80548430	C	T
7	chr7:80548438:G:A	0	80548438	A	G
7	chr7:80548473:A:C	0	80548473	C	A
7	chr7:80549415:C:A	0	80549415	A	C
7	chr7:80549436:C:T	0	80549436	T	C
7	chr7:80549590:A:G	0	80549590	G	A
7	chr7:80550021:C:T	0	80550021	T	C
7	chr7:80551074:A:T	0	80551074	T	A
7	chr7:80551315:G:A	0	80551315	A	G
7	chr7:80551553:T:G	0	80551553	G	T
7	chr7:80551799:C:T	0	80551799	T	C
7	chr7:80552378:T:C	0	80552378	C	T
7	chr7:80552739:G:A	0	80552739	A	G
7	chr7:80552859:C:T	0	80552859	T	C
7	chr7:80552915:A:G	0	80552915	G	A
7	chr7:80553320:C:T	0	80553320	T	C
7	chr7:80555077:G:A	0	80555077	A	G
7	chr7:80555670:A:G	0	80555670	G	A
7	chr7:80555841:T:C	0	80555841	C	T
7	chr7:80555883:TG:T	0	80555883	T	TG
7	chr7:80556367:T:C	0	80556367	C	T
7	chr7:80556797:G:A	0	80556797	A	G
7	chr7:80557047:A:G	0	80557047	G	A
7	chr7:80557394:T:C	0	80557394	C	T
7	chr7:80557677:T:G	0	80557677	G	T
7	chr7:80558140:C:T	0	80558140	T	C
7	chr7:80558245:T:A	0	80558245	A	T
7	chr7:80558528:C:G	0	80558528	G	C
7	chr7:80558852:G:A	0	80558852	A	G
7	chr7:80559043:G:T	0	80559043	T	G
7	chr7:80559733:C:A	0	80559733	A	C
7	chr7:80559881:T:C	0	80559881	C	T
7	chr7:80560368:T:C	0	80560368	C	T
7	chr7:80560420:C:T	0	80560420	T	C
7	chr7:80561054:T:C	0	80561054	C	T
7	chr7:80561272:G:A	0	80561272	A	G
7	chr7:80561444:C:T	0	80561444	T	C
7	chr7:80561451:T:C	0	80561451	C	T
7	chr7:80562365:G:A	0	80562365	A	G
7	chr7:80562790:G:A	0	80562790	A	G
7	chr7:80563511:G:A	0	80563511	A	G
7	chr7:80563609:T:C	0	80563609	C	T
7	chr7:80563788:A:G	0	80563788	G	A
7	chr7:80564074:T:C	0	80564074	C	T
7	chr7:80564452:C:T	0	80564452	T	C
7	chr7:80564988:G:A	0	80564988	A	G
7	chr7:80565709:C:T	0	80565709	T	C
7	chr7:80565959:G:T	0	80565959	T	G
7	chr7:80566392:T:C	0	80566392	C	T
7	chr7:80566975:T:C	0	80566975	C	T
7	chr7:80569026:C:T	0	80569026	T	C
7	chr7:80569272:C:T	0	80569272	T	C
7	chr7:80569356:G:T	0	80569356	T	G
7	chr7:80569762:C:T	0	80569762	T	C
7	chr7:80572319:T:A	0	80572319	A	T
7	chr7:80572555:C:T	0	80572555	T	C
7	chr7:80572729:C:T	0	80572729	T	C
7	chr7:80572943:GA:G	0	80572943	G	GA
7	chr7:80573251:T:C	0	80573251	C	T
7	chr7:80573806:G:A	0	80573806	A	G
7	chr7:80573850:T:A	0	80573850	A	T
7	chr7:80574402:C:T	0	80574402	T	C
7	chr7:80574740:A:T	0	80574740	T	A
7	chr7:80575652:G:A	0	80575652	A	G
7	chr7:80576641:C:T	0	80576641	T	C
7	chr7:80578798:G:A	0	80578798	A	G
7	chr7:80580021:C:T	0	80580021	T	C
7	chr7:80580547:A:C	0	80580547	C	A
7	chr7:80580748:C:T	0	80580748	T	C
7	chr7:80580750:A:G	0	80580750	G	A
7	chr7:80580765:G:A	0	80580765	A	G
7	chr7:80581982:T:C	0	80581982	C	T
7	chr7:80582107:G:A	0	80582107	A	G
7	chr7:80583492:T:G	0	80583492	G	T
7	chr7:80583740:T:G	0	80583740	G	T
7	chr7:80584071:T:TG	0	80584071	TG	T
7	chr7:80584981:T:C	0	80584981	C	T
7	chr7:80586047:G:A	0	80586047	A	G
7	chr7:80586259:C:T	0	80586259	T	C
7	chr7:80586889:G:A	0	80586889	A	G
7	chr7:80586913:C:T	0	80586913	T	C
7	chr7:80587456:C:T	0	80587456	T	C
7	chr7:80587635:G:A	0	80587635	A	G
7	chr7:80587830:T:C	0	80587830	C	T
7	chr7:80587833:C:T	0	80587833	T	C
7	chr7:80588658:A:G	0	80588658	G	A
7	chr7:80589358:T:C	0	80589358	C	T
7	chr7:80589645:C:T	0	80589645	T	C
7	chr7:80589831:G:C	0	80589831	C	G
7	chr7:80590626:A:G	0	80590626	G	A
7	chr7:80590710:A:C	0	80590710	C	A
7	chr7:80590764:G:A	0	80590764	A	G
7	chr7:80591292:C:T	0	80591292	T	C
7	chr7:80591637:C:A	0	80591637	A	C
7	chr7:80591832:AAATCAGC:A	0	80591832	A	AAATCAGC
7	chr7:80591845:C:CA	0	80591845	CA	C
7	chr7:80592680:G:A	0	80592680	A	G
7	chr7:80593092:C:T	0	80593092	T	C
7	chr7:80593223:C:T	0	80593223	T	C
7	chr7:80594011:A:G	0	80594011	G	A
7	chr7:80594086:T:G	0	80594086	G	T
7	chr7:80594244:A:C	0	80594244	C	A
7	chr7:80594523:A:G	0	80594523	G	A
7	chr7:80594579:G:A	0	80594579	A	G
7	chr7:80594680:C:T	0	80594680	T	C
7	chr7:80594739:C:G	0	80594739	G	C
7	chr7:80595392:C:T	0	80595392	T	C
7	chr7:80595393:G:A	0	80595393	A	G
7	chr7:80596297:A:G	0	80596297	G	A
7	chr7:80596831:T:G	0	80596831	G	T
7	chr7:80596858:G:C	0	80596858	C	G
7	chr7:80597569:C:T	0	80597569	T	C
7	chr7:80598232:T:C	0	80598232	C	T
7	chr7:80599905:G:T	0	80599905	T	G
7	chr7:80599925:A:G	0	80599925	G	A
7	chr7:80599997:G:C	0	80599997	C	G
7	chr7:80600040:T:C	0	80600040	C	T
7	chr7:80600041:TG:T	0	80600041	T	TG
7	chr7:80600168:T:C	0	80600168	C	T
7	chr7:80602188:G:C	0	80602188	C	G
7	chr7:80602477:G:A	0	80602477	A	G
7	chr7:80602592:A:G	0	80602592	G	A
7	chr7:80603339:T:C	0	80603339	C	T
7	chr7:80603657:T:C	0	80603657	C	T
7	chr7:80603714:AAC:A	0	80603714	A	AAC
7	chr7:80605291:C:T	0	80605291	T	C
7	chr7:80605779:A:G	0	80605779	G	A
7	chr7:80606055:A:G	0	80606055	G	A
7	chr7:80606131:CTACTAAGGACTATGACTA:C	0	80606131	C	CTACTAAGGACTATGACTA
7	chr7:80606698:T:G	0	80606698	G	T
7	chr7:80607743:C:T	0	80607743	T	C
7	chr7:80607874:C:T	0	80607874	T	C
7	chr7:80608048:G:A	0	80608048	A	G
7	chr7:80608509:A:T	0	80608509	T	A
7	chr7:80608725:A:C	0	80608725	C	A
7	chr7:80609147:C:T	0	80609147	T	C
7	chr7:80609342:C:G	0	80609342	G	C
7	chr7:80609356:C:T	0	80609356	T	C
7	chr7:80609394:A:G	0	80609394	G	A
7	chr7:80609477:C:T	0	80609477	T	C
7	chr7:80610350:T:C	0	80610350	C	T
7	chr7:80610448:A:G	0	80610448	G	A
7	chr7:80610497:C:T	0	80610497	T	C
7	chr7:80610872:C:T	0	80610872	T	C
7	chr7:80610950:A:T	0	80610950	T	A
7	chr7:80611013:CTACAGG:C	0	80611013	C	CTACAGG
7	chr7:80611192:A:T	0	80611192	T	A
7	chr7:80611196:T:C	0	80611196	C	T
7	chr7:80611373:T:C	0	80611373	C	T
7	chr7:80611521:A:G	0	80611521	G	A
7	chr7:80611627:C:T	0	80611627	T	C
7	chr7:80611694:G:A	0	80611694	A	G
7	chr7:80612246:C:T	0	80612246	T	C
7	chr7:80612254:T:C	0	80612254	C	T
7	chr7:80612763:T:C	0	80612763	C	T
7	chr7:80613604:A:G	0	80613604	G	A
7	chr7:80615378:T:C	0	80615378	C	T
7	chr7:80616476:C:A	0	80616476	A	C
7	chr7:80616605:A:G	0	80616605	G	A
7	chr7:80616828:A:G	0	80616828	G	A
7	chr7:80616834:T:C	0	80616834	C	T
7	chr7:80617293:T:C	0	80617293	C	T
7	chr7:80618439:A:G	0	80618439	G	A
7	chr7:80618685:A:G	0	80618685	G	A
7	chr7:80618713:G:A	0	80618713	A	G
7	chr7:80618813:A:C	0	80618813	C	A
7	chr7:80618943:T:C	0	80618943	C	T
7	chr7:80618978:AGAG:A	0	80618978	A	AGAG
7	chr7:80619006:C:A	0	80619006	A	C
7	chr7:80619020:G:T	0	80619020	T	G
7	chr7:80620003:G:A	0	80620003	A	G
7	chr7:80620355:G:T	0	80620355	T	G
7	chr7:80620634:A:T	0	80620634	T	A
7	chr7:80620998:A:G	0	80620998	G	A
7	chr7:80621495:G:A	0	80621495	A	G
7	chr7:80621886:A:C	0	80621886	C	A
7	chr7:80621919:C:A	0	80621919	A	C
7	chr7:80622147:C:T	0	80622147	T	C
7	chr7:80622508:C:T	0	80622508	T	C
7	chr7:80622979:A:C	0	80622979	C	A
7	chr7:80623351:TTG:T	0	80623351	T	TTG
7	chr7:80623737:T:C	0	80623737	C	T
7	chr7:80624067:T:C	0	80624067	C	T
7	chr7:80624139:T:A	0	80624139	A	T
7	chr7:80624595:T:C	0	80624595	C	T
7	chr7:80625554:G:A	0	80625554	A	G
7	chr7:80626447:A:T	0	80626447	T	A
7	chr7:80626515:G:A	0	80626515	A	G
7	chr7:80626687:A:G	0	80626687	G	A
7	chr7:80627716:A:G	0	80627716	G	A
7	chr7:80628057:G:A	0	80628057	A	G
7	chr7:80628156:T:G	0	80628156	G	T
7	chr7:80628892:T:G	0	80628892	G	T
7	chr7:80629181:T:C	0	80629181	C	T
7	chr7:80629314:G:A	0	80629314	A	G
7	chr7:80629494:A:G	0	80629494	G	A
7	chr7:80629766:G:C	0	80629766	C	G
7	chr7:80630672:C:T	0	80630672	T	C
7	chr7:80632908:C:T	0	80632908	T	C
7	chr7:80633514:A:G	0	80633514	G	A
7	chr7:80633840:G:A	0	80633840	A	G
7	chr7:80635241:C:T	0	80635241	T	C
7	chr7:80636135:T:C	0	80636135	C	T
7	chr7:80636752:A:G	0	80636752	G	A
7	chr7:80636832:A:G	0	80636832	G	A
7	chr7:80637382:C:A	0	80637382	A	C
7	chr7:80637420:T:C	0	80637420	C	T
7	chr7:80637707:T:C	0	80637707	C	T
7	chr7:80638639:C:A	0	80638639	A	C
7	chr7:80640760:G:A	0	80640760	A	G
7	chr7:80640953:A:G	0	80640953	G	A
7	chr7:80641506:A:G	0	80641506	G	A
7	chr7:80641792:G:A	0	80641792	A	G
7	chr7:80642014:A:T	0	80642014	T	A
7	chr7:80643252:T:C	0	80643252	C	T
7	chr7:80643827:T:C	0	80643827	C	T
7	chr7:80644043:G:A	0	80644043	A	G
7	chr7:80644117:T:C	0	80644117	C	T
7	chr7:80644416:A:C	0	80644416	C	A
7	chr7:80645486:A:G	0	80645486	G	A
7	chr7:80645581:G:A	0	80645581	A	G
7	chr7:80647015:C:T	0	80647015	T	C
7	chr7:80647178:G:A	0	80647178	A	G
7	chr7:80648674:G:A	0	80648674	A	G
7	chr7:80648791:T:G	0	80648791	G	T
7	chr7:80649149:A:C	0	80649149	C	A
7	chr7:80649247:A:G	0	80649247	G	A
7	chr7:80650144:A:C	0	80650144	C	A
7	chr7:80650287:T:G	0	80650287	G	T
7	chr7:80650402:C:T	0	80650402	T	C
7	chr7:80651143:C:T	0	80651143	T	C
7	chr7:80651146:G:A	0	80651146	A	G
7	chr7:80653583:C:A	0	80653583	A	C
7	chr7:80654007:A:G	0	80654007	G	A
7	chr7:80654748:A:T	0	80654748	T	A
7	chr7:80655626:T:C	0	80655626	C	T
7	chr7:80655687:C:T	0	80655687	T	C
7	chr7:80655753:G:A	0	80655753	A	G
7	chr7:80656534:T:C	0	80656534	C	T
7	chr7:80657028:A:G	0	80657028	G	A
7	chr7:80657706:T:C	0	80657706	C	T
7	chr7:80657836:T:A	0	80657836	A	T
7	chr7:80657893:C:T	0	80657893	T	C
7	chr7:80658042:A:G	0	80658042	G	A
7	chr7:80658295:G:A	0	80658295	A	G
7	chr7:80658418:AGTT:A	0	80658418	A	AGTT
7	chr7:80659069:G:A	0	80659069	A	G
7	chr7:80659727:A:T	0	80659727	T	A
7	chr7:80660086:C:T	0	80660086	T	C
7	chr7:80660449:A:G	0	80660449	G	A
7	chr7:80661053:A:G	0	80661053	G	A
7	chr7:80662082:G:A	0	80662082	A	G
7	chr7:80663892:A:G	0	80663892	G	A
7	chr7:80664600:C:T	0	80664600	T	C
7	chr7:80664799:T:C	0	80664799	C	T
7	chr7:80665103:G:A	0	80665103	A	G
7	chr7:80665288:A:G	0	80665288	G	A
7	chr7:80665786:T:G	0	80665786	G	T
7	chr7:80665918:G:A	0	80665918	A	G
7	chr7:80668857:C:T	0	80668857	T	C
7	chr7:80669641:G:A	0	80669641	A	G
7	chr7:80671688:T:C	0	80671688	C	T
7	chr7:80673074:C:T	0	80673074	T	C
7	chr7:80675296:A:G	0	80675296	G	A
7	chr7:80676256:C:T	0	80676256	T	C
7	chr7:80676955:G:A	0	80676955	A	G
7	chr7:80677908:G:T	0	80677908	T	G
7	chr7:80678186:G:A	0	80678186	A	G
7	chr7:80678308:C:T	0	80678308	T	C
7	chr7:80679969:C:T	0	80679969	T	C
7	chr7:80688716:A:G	0	80688716	G	A
7	chr7:80690863:G:A	0	80690863	A	G
7	chr7:80691317:G:A	0	80691317	A	G
7	chr7:80692937:C:A	0	80692937	A	C
7	chr7:80693156:A:C	0	80693156	C	A
7	chr7:80693492:T:A	0	80693492	A	T
7	chr7:80696967:A:G	0	80696967	G	A
7	chr7:80699784:C:G	0	80699784	G	C
7	chr7:80700983:C:A	0	80700983	A	C
7	chr7:80701195:G:A	0	80701195	A	G
7	chr7:80701284:C:T	0	80701284	T	C
7	chr7:80701412:G:A	0	80701412	A	G
7	chr7:80701703:T:C	0	80701703	C	T
7	chr7:80701742:G:T	0	80701742	T	G
7	chr7:80706550:T:C	0	80706550	C	T
7	chr7:80706994:A:G	0	80706994	G	A
7	chr7:80707284:A:G	0	80707284	G	A
7	chr7:80709897:C:A	0	80709897	A	C
7	chr7:80710940:C:T	0	80710940	T	C
7	chr7:80711847:A:G	0	80711847	G	A
7	chr7:80713073:T:C	0	80713073	C	T
7	chr7:80713238:T:G	0	80713238	G	T
7	chr7:80713625:A:C	0	80713625	C	A
7	chr7:80713857:C:T	0	80713857	T	C
7	chr7:80717226:A:G	0	80717226	G	A
7	chr7:80717499:C:G	0	80717499	G	C
7	chr7:80718858:G:A	0	80718858	A	G
7	chr7:80719360:A:G	0	80719360	G	A
7	chr7:80720067:G:A	0	80720067	A	G
7	chr7:80720216:A:G	0	80720216	G	A
7	chr7:80720835:T:C	0	80720835	C	T
7	chr7:80721048:A:G	0	80721048	G	A
7	chr7:80721583:T:C	0	80721583	C	T
7	chr7:80721951:T:C	0	80721951	C	T
7	chr7:80722357:G:A	0	80722357	A	G
7	chr7:80722415:C:G	0	80722415	G	C
7	chr7:80722675:G:A	0	80722675	A	G
7	chr7:80723692:G:T	0	80723692	T	G
7	chr7:80724090:G:A	0	80724090	A	G
7	chr7:80724913:G:A	0	80724913	A	G
7	chr7:80725021:T:C	0	80725021	C	T
7	chr7:80725197:C:A	0	80725197	A	C
7	chr7:80725894:C:G	0	80725894	G	C
7	chr7:80726345:C:T	0	80726345	T	C
7	chr7:80728647:T:C	0	80728647	C	T
7	chr7:80729243:C:T	0	80729243	T	C
7	chr7:80730490:G:A	0	80730490	A	G
7	chr7:80730954:T:G	0	80730954	G	T
7	chr7:80731681:C:G	0	80731681	G	C
7	chr7:80731906:A:G	0	80731906	G	A
7	chr7:80732775:T:C	0	80732775	C	T
7	chr7:80734744:T:C	0	80734744	C	T
7	chr7:80736211:A:G	0	80736211	G	A
7	chr7:80736472:T:C	0	80736472	C	T
7	chr7:80736540:G:A	0	80736540	A	G
7	chr7:80738955:G:A	0	80738955	A	G
7	chr7:80739177:A:T	0	80739177	T	A
7	chr7:80740855:G:A	0	80740855	A	G
7	chr7:80740999:A:C	0	80740999	C	A
7	chr7:80741192:T:C	0	80741192	C	T
7	chr7:80741513:A:G	0	80741513	G	A
7	chr7:80741546:T:C	0	80741546	C	T
7	chr7:80741588:T:C	0	80741588	C	T
7	chr7:80742198:T:TG	0	80742198	TG	T
7	chr7:80742199:T:A	0	80742199	A	T
7	chr7:80742934:A:C	0	80742934	C	A
7	chr7:80743324:T:C	0	80743324	C	T
7	chr7:80744388:A:G	0	80744388	G	A
7	chr7:80744412:T:C	0	80744412	C	T
7	chr7:80745026:A:G	0	80745026	G	A
7	chr7:80745122:T:C	0	80745122	C	T
7	chr7:80745870:A:C	0	80745870	C	A
7	chr7:80746433:TAAAG:T	0	80746433	T	TAAAG
7	chr7:80746945:T:C	0	80746945	C	T
7	chr7:80748496:T:A	0	80748496	A	T
7	chr7:80748569:A:T	0	80748569	T	A
7	chr7:80748625:C:T	0	80748625	T	C
7	chr7:80749003:G:C	0	80749003	C	G
7	chr7:80749223:G:A	0	80749223	A	G
7	chr7:80750770:G:A	0	80750770	A	G
7	chr7:80750821:A:T	0	80750821	T	A
7	chr7:80751515:GA:G	0	80751515	G	GA
7	chr7:80751926:C:G	0	80751926	G	C
7	chr7:80752350:G:A	0	80752350	A	G
7	chr7:80753276:C:A	0	80753276	A	C
7	chr7:80754289:C:A	0	80754289	A	C
7	chr7:80754463:C:T	0	80754463	T	C
7	chr7:80754729:A:G	0	80754729	G	A
7	chr7:80754734:A:G	0	80754734	G	A
7	chr7:80755345:T:C	0	80755345	C	T
7	chr7:80755481:A:C	0	80755481	C	A
7	chr7:80755482:G:T	0	80755482	T	G
7	chr7:80755553:T:C	0	80755553	C	T
7	chr7:80755610:G:A	0	80755610	A	G
7	chr7:80756225:T:G	0	80756225	G	T
7	chr7:80756671:G:A	0	80756671	A	G
7	chr7:80756818:ACACC:A	0	80756818	A	ACACC
7	chr7:80756857:T:A	0	80756857	A	T
7	chr7:80757284:T:C	0	80757284	C	T
7	chr7:80757671:A:T	0	80757671	T	A
7	chr7:80757857:C:G	0	80757857	G	C
7	chr7:80757953:G:A	0	80757953	A	G
7	chr7:80758000:T:C	0	80758000	C	T
7	chr7:80758044:T:G	0	80758044	G	T
7	chr7:80758157:G:C	0	80758157	C	G
7	chr7:80758450:C:T	0	80758450	T	C
7	chr7:80758633:G:A	0	80758633	A	G
7	chr7:80758661:A:G	0	80758661	G	A
7	chr7:80758820:G:A	0	80758820	A	G
7	chr7:80759117:T:C	0	80759117	C	T
7	chr7:80759832:A:G	0	80759832	G	A
7	chr7:80761486:C:T	0	80761486	T	C
7	chr7:80761754:C:T	0	80761754	T	C
7	chr7:80761984:G:A	0	80761984	A	G
7	chr7:80762327:C:T	0	80762327	T	C
7	chr7:80763053:A:G	0	80763053	G	A
7	chr7:80763101:T:C	0	80763101	C	T
7	chr7:80763585:T:C	0	80763585	C	T
7	chr7:80763633:T:A	0	80763633	A	T
7	chr7:80763808:A:T	0	80763808	T	A
7	chr7:80763900:T:C	0	80763900	C	T
7	chr7:80763969:A:G	0	80763969	G	A
7	chr7:80764102:C:T	0	80764102	T	C
7	chr7:80765133:T:G	0	80765133	G	T
7	chr7:80765636:G:A	0	80765636	A	G
7	chr7:80765857:G:A	0	80765857	A	G
7	chr7:80766412:T:A	0	80766412	A	T
7	chr7:80766550:A:G	0	80766550	G	A
7	chr7:80766574:C:T	0	80766574	T	C
7	chr7:80766914:C:T	0	80766914	T	C
7	chr7:80767155:T:A	0	80767155	A	T
7	chr7:80768492:C:T	0	80768492	T	C
7	chr7:80770854:C:A	0	80770854	A	C
7	chr7:80772154:A:G	0	80772154	G	A
7	chr7:80773869:C:T	0	80773869	T	C
7	chr7:80774208:A:G	0	80774208	G	A
7	chr7:80774238:T:G	0	80774238	G	T
7	chr7:80774559:A:G	0	80774559	G	A
7	chr7:80775321:A:G	0	80775321	G	A
7	chr7:80775324:A:G	0	80775324	G	A
7	chr7:80775983:A:G	0	80775983	G	A
7	chr7:80775985:A:C	0	80775985	C	A
7	chr7:80776298:T:G	0	80776298	G	T
7	chr7:80778074:C:A	0	80778074	A	C
7	chr7:80779409:C:G	0	80779409	G	C
7	chr7:80781235:A:G	0	80781235	G	A
7	chr7:80781788:C:T	0	80781788	T	C
7	chr7:80781905:C:T	0	80781905	T	C
7	chr7:80782892:A:T	0	80782892	T	A
7	chr7:80783104:G:A	0	80783104	A	G
7	chr7:80783169:C:T	0	80783169	T	C
7	chr7:80784685:A:G	0	80784685	G	A
7	chr7:80784921:T:A	0	80784921	A	T
7	chr7:80786337:C:T	0	80786337	T	C
7	chr7:80788494:A:G	0	80788494	G	A
7	chr7:80788780:T:C	0	80788780	C	T
7	chr7:80789086:C:T	0	80789086	T	C
7	chr7:80789373:A:G	0	80789373	G	A
7	chr7:80791183:TGAG:T	0	80791183	T	TGAG
7	chr7:80792103:T:C	0	80792103	C	T
7	chr7:80793007:C:T	0	80793007	T	C
7	chr7:80794260:A:G	0	80794260	G	A
7	chr7:80794419:A:G	0	80794419	G	A
7	chr7:80794775:C:T	0	80794775	T	C
7	chr7:80795099:A:T	0	80795099	T	A
7	chr7:80795325:T:G	0	80795325	G	T
7	chr7:80795856:T:A	0	80795856	A	T
7	chr7:80796527:A:G	0	80796527	G	A
7	chr7:80796542:T:C	0	80796542	C	T
7	chr7:80798179:C:A	0	80798179	A	C
7	chr7:80798467:T:C	0	80798467	C	T
7	chr7:80799174:T:C	0	80799174	C	T
7	chr7:80800083:G:A	0	80800083	A	G
7	chr7:80801431:G:T	0	80801431	T	G
7	chr7:80801950:A:G	0	80801950	G	A
7	chr7:80803628:T:C	0	80803628	C	T
7	chr7:80805345:C:G	0	80805345	G	C
7	chr7:80805447:G:A	0	80805447	A	G
7	chr7:80805602:C:T	0	80805602	T	C
7	chr7:80807451:A:T	0	80807451	T	A
7	chr7:80807631:G:GT	0	80807631	GT	G
7	chr7:80810404:A:G	0	80810404	G	A
7	chr7:80811733:T:C	0	80811733	C	T
7	chr7:80812161:A:G	0	80812161	G	A
7	chr7:80812649:A:T	0	80812649	T	A
7	chr7:80813861:G:A	0	80813861	A	G
7	chr7:80815105:T:A	0	80815105	A	T
7	chr7:80815260:T:C	0	80815260	C	T
7	chr7:80816101:GGTGA:G	0	80816101	G	GGTGA
7	chr7:80817745:G:A	0	80817745	A	G
7	chr7:80818665:AT:A	0	80818665	A	AT
7	chr7:80818707:G:A	0	80818707	A	G
7	chr7:80819227:A:ATTCC	0	80819227	ATTCC	A
7	chr7:80819229:A:ATTT	0	80819229	ATTT	A
7	chr7:80819230:A:ATTT	0	80819230	ATTT	A
7	chr7:80819280:C:T	0	80819280	T	C
7	chr7:80819636:C:T	0	80819636	T	C
7	chr7:80820490:TATTC:T	0	80820490	T	TATTC
7	chr7:80821686:CATTT:C	0	80821686	C	CATTT
7	chr7:80821942:C:CT	0	80821942	CT	C
7	chr7:80822124:C:T	0	80822124	T	C
7	chr7:80822499:T:C	0	80822499	C	T
7	chr7:80822744:A:G	0	80822744	G	A
7	chr7:80823569:G:A	0	80823569	A	G
7	chr7:80823790:C:T	0	80823790	T	C
7	chr7:80824017:G:T	0	80824017	T	G
7	chr7:80824428:A:G	0	80824428	G	A
7	chr7:80824542:C:A	0	80824542	A	C
7	chr7:80824590:C:A	0	80824590	A	C
7	chr7:80824642:A:G	0	80824642	G	A
7	chr7:80825619:T:C	0	80825619	C	T
7	chr7:80827525:C:T	0	80827525	T	C
7	chr7:80829090:C:T	0	80829090	T	C
7	chr7:80829564:T:C	0	80829564	C	T
7	chr7:80830111:A:T	0	80830111	T	A
7	chr7:80830700:G:T	0	80830700	T	G
7	chr7:80830945:T:C	0	80830945	C	T
7	chr7:80832246:G:C	0	80832246	C	G
7	chr7:80832865:T:G	0	80832865	G	T
7	chr7:80832879:T:C	0	80832879	C	T
7	chr7:80833523:T:C	0	80833523	C	T
7	chr7:80833585:T:C	0	80833585	C	T
7	chr7:80834308:T:G	0	80834308	G	T
7	chr7:80835183:T:C	0	80835183	C	T
7	chr7:80835281:C:T	0	80835281	T	C
7	chr7:80835325:T:C	0	80835325	C	T
7	chr7:80835959:A:C	0	80835959	C	A
7	chr7:80836242:C:A	0	80836242	A	C
7	chr7:80837270:T:C	0	80837270	C	T
7	chr7:80838811:T:C	0	80838811	C	T
7	chr7:80838969:A:G	0	80838969	G	A
7	chr7:80839014:T:TG	0	80839014	TG	T
7	chr7:80839485:A:G	0	80839485	G	A
7	chr7:80840269:G:A	0	80840269	A	G
7	chr7:80840647:G:A	0	80840647	A	G
7	chr7:80842219:T:C	0	80842219	C	T
7	chr7:80843922:AACAT:A	0	80843922	A	AACAT
7	chr7:80844333:T:C	0	80844333	C	T
7	chr7:80844730:T:C	0	80844730	C	T
7	chr7:80845717:T:C	0	80845717	C	T
7	chr7:80845966:C:T	0	80845966	T	C
7	chr7:80846226:T:C	0	80846226	C	T
7	chr7:80847361:A:C	0	80847361	C	A
7	chr7:80848224:C:G	0	80848224	G	C
7	chr7:80849181:T:G	0	80849181	G	T
7	chr7:80849676:T:C	0	80849676	C	T
7	chr7:80851235:G:A	0	80851235	A	G
7	chr7:80853259:T:C	0	80853259	C	T
7	chr7:80854718:C:T	0	80854718	T	C
7	chr7:80855902:T:C	0	80855902	C	T
7	chr7:80857082:T:G	0	80857082	G	T
7	chr7:80857410:A:G	0	80857410	G	A
7	chr7:80857968:A:T	0	80857968	T	A
7	chr7:80858752:G:A	0	80858752	A	G
7	chr7:80858863:C:T	0	80858863	T	C
7	chr7:80859009:C:A	0	80859009	A	C
7	chr7:80860666:A:G	0	80860666	G	A
7	chr7:80860788:T:C	0	80860788	C	T
7	chr7:80860892:C:T	0	80860892	T	C
7	chr7:80861130:C:G	0	80861130	G	C
7	chr7:80862389:T:G	0	80862389	G	T
7	chr7:80862625:T:C	0	80862625	C	T
7	chr7:80862675:T:A	0	80862675	A	T
7	chr7:80863209:T:C	0	80863209	C	T
7	chr7:80863402:A:G	0	80863402	G	A
7	chr7:80864117:C:T	0	80864117	T	C
7	chr7:80864467:A:G	0	80864467	G	A
7	chr7:80864733:C:A	0	80864733	A	C
7	chr7:80865014:T:C	0	80865014	C	T
7	chr7:80865348:T:C	0	80865348	C	T
7	chr7:80865609:G:A	0	80865609	A	G
7	chr7:80865957:A:G	0	80865957	G	A
7	chr7:80866582:T:C	0	80866582	C	T
7	chr7:80867159:T:A	0	80867159	A	T
7	chr7:80867164:A:G	0	80867164	G	A
7	chr7:80870332:T:TA	0	80870332	TA	T
7	chr7:80871773:C:T	0	80871773	T	C
7	chr7:80871916:T:C	0	80871916	C	T
7	chr7:80872332:T:C	0	80872332	C	T
7	chr7:80873974:C:T	0	80873974	T	C
7	chr7:80874569:C:T	0	80874569	T	C
7	chr7:80876713:C:T	0	80876713	T	C
7	chr7:80878833:A:T	0	80878833	T	A
7	chr7:80879106:G:A	0	80879106	A	G
7	chr7:80882033:T:C	0	80882033	C	T
7	chr7:80884292:G:A	0	80884292	A	G
7	chr7:80887848:A:T	0	80887848	T	A
7	chr7:80889938:C:T	0	80889938	T	C
7	chr7:80892556:C:A	0	80892556	A	C
7	chr7:80896024:A:AAT	0	80896024	AAT	A
7	chr7:80898321:G:A	0	80898321	A	G
7	chr7:80899320:T:C	0	80899320	C	T
7	chr7:80900323:T:C	0	80900323	C	T
7	chr7:80900360:A:G	0	80900360	G	A
7	chr7:80903188:T:C	0	80903188	C	T
7	chr7:80903279:C:T	0	80903279	T	C
7	chr7:80908760:A:G	0	80908760	G	A
7	chr7:80908858:C:A	0	80908858	A	C
7	chr7:80909274:T:G	0	80909274	G	T
7	chr7:80909616:C:T	0	80909616	T	C
7	chr7:80909890:G:C	0	80909890	C	G
7	chr7:80911726:C:T	0	80911726	T	C
7	chr7:80912457:T:C	0	80912457	C	T
7	chr7:80913381:G:A	0	80913381	A	G
7	chr7:80913654:T:A	0	80913654	A	T
7	chr7:80914878:C:T	0	80914878	T	C
7	chr7:80915215:C:T	0	80915215	T	C
7	chr7:80917310:G:A	0	80917310	A	G
7	chr7:80917731:T:C	0	80917731	C	T
7	chr7:80917999:A:G	0	80917999	G	A
7	chr7:80918151:G:A	0	80918151	A	G
7	chr7:80918333:C:G	0	80918333	G	C
7	chr7:80919233:G:A	0	80919233	A	G
7	chr7:80919250:A:G	0	80919250	G	A
7	chr7:80920826:A:G	0	80920826	G	A
7	chr7:80920992:G:A	0	80920992	A	G
7	chr7:80921360:T:C	0	80921360	C	T
7	chr7:80922146:G:A	0	80922146	A	G
7	chr7:80922372:T:C	0	80922372	C	T
7	chr7:80924056:G:T	0	80924056	T	G
7	chr7:80924364:C:A	0	80924364	A	C
7	chr7:80924584:A:G	0	80924584	G	A
7	chr7:80924634:A:G	0	80924634	G	A
7	chr7:80925035:T:C	0	80925035	C	T
7	chr7:80925094:C:G	0	80925094	G	C
7	chr7:80925600:C:T	0	80925600	T	C
7	chr7:80925683:C:T	0	80925683	T	C
7	chr7:80926310:A:G	0	80926310	G	A
7	chr7:80926609:T:C	0	80926609	C	T
7	chr7:80926806:G:A	0	80926806	A	G
7	chr7:80926959:A:G	0	80926959	G	A
7	chr7:80926965:G:A	0	80926965	A	G
7	chr7:80927017:C:G	0	80927017	G	C
7	chr7:80927034:G:A	0	80927034	A	G
7	chr7:80927189:T:C	0	80927189	C	T
7	chr7:80927513:T:C	0	80927513	C	T
7	chr7:80927728:C:T	0	80927728	T	C
7	chr7:80927779:C:T	0	80927779	T	C
7	chr7:80927808:G:C	0	80927808	C	G
7	chr7:80928021:G:A	0	80928021	A	G
7	chr7:80928147:T:C	0	80928147	C	T
7	chr7:80928773:T:G	0	80928773	G	T
7	chr7:80928988:A:G	0	80928988	G	A
7	chr7:80929188:T:C	0	80929188	C	T
7	chr7:80929499:CTT:C	0	80929499	C	CTT
7	chr7:80929513:T:C	0	80929513	C	T
7	chr7:80929655:T:C	0	80929655	C	T
7	chr7:80929963:C:A	0	80929963	A	C
7	chr7:80930130:T:C	0	80930130	C	T
7	chr7:80930171:T:C	0	80930171	C	T
7	chr7:80930414:C:A	0	80930414	A	C
7	chr7:80930518:T:A	0	80930518	A	T
7	chr7:80930847:A:C	0	80930847	C	A
7	chr7:80930872:G:A	0	80930872	A	G
7	chr7:80931162:G:A	0	80931162	A	G
7	chr7:80931213:G:A	0	80931213	A	G
7	chr7:80931388:T:G	0	80931388	G	T
7	chr7:80933569:ATT:A	0	80933569	A	ATT
7	chr7:80933949:T:C	0	80933949	C	T
7	chr7:80934049:T:C	0	80934049	C	T
7	chr7:80934069:C:T	0	80934069	T	C
7	chr7:80934382:A:G	0	80934382	G	A
7	chr7:80934555:C:A	0	80934555	A	C
7	chr7:80935170:G:A	0	80935170	A	G
7	chr7:80935470:C:T	0	80935470	T	C
7	chr7:80935743:C:T	0	80935743	T	C
7	chr7:80935954:A:G	0	80935954	G	A
7	chr7:80936813:T:C	0	80936813	C	T
7	chr7:80937315:A:G	0	80937315	G	A
7	chr7:80937473:G:A	0	80937473	A	G
7	chr7:80938113:C:A	0	80938113	A	C
7	chr7:80940826:T:G	0	80940826	G	T
7	chr7:80942148:C:T	0	80942148	T	C
7	chr7:80943277:C:A	0	80943277	A	C
7	chr7:80944411:A:G	0	80944411	G	A
7	chr7:80945183:C:A	0	80945183	A	C
7	chr7:80946526:A:T	0	80946526	T	A
7	chr7:80946682:A:G	0	80946682	G	A
7	chr7:80947419:A:G	0	80947419	G	A
7	chr7:80947483:G:A	0	80947483	A	G
7	chr7:80947557:G:A	0	80947557	A	G
7	chr7:80950903:C:T	0	80950903	T	C
7	chr7:80951143:C:T	0	80951143	T	C
7	chr7:80951429:A:G	0	80951429	G	A
7	chr7:80951463:C:T	0	80951463	T	C
7	chr7:80952238:T:C	0	80952238	C	T
7	chr7:80953346:G:A	0	80953346	A	G
7	chr7:80953403:G:A	0	80953403	A	G
7	chr7:80953964:A:G	0	80953964	G	A
7	chr7:80954147:G:A	0	80954147	A	G
7	chr7:80954166:G:A	0	80954166	A	G
7	chr7:80954786:C:T	0	80954786	T	C
7	chr7:80955072:C:A	0	80955072	A	C
7	chr7:80955476:G:A	0	80955476	A	G
7	chr7:80955478:T:C	0	80955478	C	T
7	chr7:80955998:A:G	0	80955998	G	A
7	chr7:80956213:T:G	0	80956213	G	T
7	chr7:80956227:G:A	0	80956227	A	G
7	chr7:80956293:G:C	0	80956293	C	G
7	chr7:80956382:T:C	0	80956382	C	T
7	chr7:80956533:G:A	0	80956533	A	G
7	chr7:80957108:G:A	0	80957108	A	G
7	chr7:80957224:C:T	0	80957224	T	C
7	chr7:80957261:T:A	0	80957261	A	T
7	chr7:80957463:C:T	0	80957463	T	C
7	chr7:80957867:C:T	0	80957867	T	C
7	chr7:80957918:T:G	0	80957918	G	T
7	chr7:80957919:A:G	0	80957919	G	A
7	chr7:80957976:A:G	0	80957976	G	A
7	chr7:80958018:T:C	0	80958018	C	T
7	chr7:80958646:A:T	0	80958646	T	A
7	chr7:80959439:T:G	0	80959439	G	T
7	chr7:80959579:A:G	0	80959579	G	A
7	chr7:80960297:TTAA:T	0	80960297	T	TTAA
7	chr7:80961044:C:T	0	80961044	T	C
7	chr7:80961136:T:C	0	80961136	C	T
7	chr7:80961202:T:C	0	80961202	C	T
7	chr7:80961912:G:T	0	80961912	T	G
7	chr7:80962937:T:G	0	80962937	G	T
7	chr7:80963251:TA:T	0	80963251	T	TA
7	chr7:80964350:C:T	0	80964350	T	C
7	chr7:80965095:G:C	0	80965095	C	G
7	chr7:80966306:T:C	0	80966306	C	T
7	chr7:80967209:T:C	0	80967209	C	T
7	chr7:80967412:TGATTCAA:T	0	80967412	T	TGATTCAA
7	chr7:80967561:G:A	0	80967561	A	G
7	chr7:80967871:C:A	0	80967871	A	C
7	chr7:80967997:C:T	0	80967997	T	C
7	chr7:80968208:T:A	0	80968208	A	T
7	chr7:80968945:C:T	0	80968945	T	C
7	chr7:80969284:A:G	0	80969284	G	A
7	chr7:80969661:C:T	0	80969661	T	C
7	chr7:80969826:T:C	0	80969826	C	T
7	chr7:80970530:A:G	0	80970530	G	A
7	chr7:80970842:G:A	0	80970842	A	G
7	chr7:80971966:C:T	0	80971966	T	C
7	chr7:80972663:C:G	0	80972663	G	C
7	chr7:80973846:G:A	0	80973846	A	G
7	chr7:80973864:G:A	0	80973864	A	G
7	chr7:80974236:C:T	0	80974236	T	C
7	chr7:80975217:C:T	0	80975217	T	C
7	chr7:80975777:T:C	0	80975777	C	T
7	chr7:80976058:C:T	0	80976058	T	C
7	chr7:80976149:G:A	0	80976149	A	G
7	chr7:80976200:A:C	0	80976200	C	A
7	chr7:80977357:G:A	0	80977357	A	G
7	chr7:80977389:G:A	0	80977389	A	G
7	chr7:80977545:G:A	0	80977545	A	G
7	chr7:80977617:AG:A	0	80977617	A	AG
7	chr7:80977892:G:C	0	80977892	C	G
7	chr7:80979915:C:T	0	80979915	T	C
7	chr7:80980631:C:A	0	80980631	A	C
7	chr7:80981253:A:G	0	80981253	G	A
7	chr7:80981461:C:T	0	80981461	T	C
7	chr7:80982039:A:G	0	80982039	G	A
7	chr7:80982514:T:C	0	80982514	C	T
7	chr7:80984118:C:G	0	80984118	G	C
7	chr7:80985669:A:G	0	80985669	G	A
7	chr7:80986541:T:C	0	80986541	C	T
7	chr7:80987064:G:A	0	80987064	A	G
7	chr7:80987318:C:G	0	80987318	G	C
7	chr7:80987850:G:A	0	80987850	A	G
7	chr7:80987989:T:C	0	80987989	C	T
7	chr7:80988160:A:C	0	80988160	C	A
7	chr7:80988632:T:C	0	80988632	C	T
7	chr7:80989419:T:C	0	80989419	C	T
7	chr7:80989568:GA:G	0	80989568	G	GA
7	chr7:80989878:T:C	0	80989878	C	T
7	chr7:80990259:A:G	0	80990259	G	A
7	chr7:80990291:C:T	0	80990291	T	C
7	chr7:80990349:A:G	0	80990349	G	A
7	chr7:80991501:T:A	0	80991501	A	T
7	chr7:80992471:G:A	0	80992471	A	G
7	chr7:80993089:T:TACATTTCA	0	80993089	TACATTTCA	T
7	chr7:80993551:G:A	0	80993551	A	G
7	chr7:80993713:C:T	0	80993713	T	C
7	chr7:80994576:A:G	0	80994576	G	A
7	chr7:80994940:A:T	0	80994940	T	A
7	chr7:80994970:A:G	0	80994970	G	A
7	chr7:80995566:G:A	0	80995566	A	G
7	chr7:80996210:G:A	0	80996210	A	G
7	chr7:80996551:T:G	0	80996551	G	T
7	chr7:80996870:C:T	0	80996870	T	C
7	chr7:80997056:T:C	0	80997056	C	T
7	chr7:80997867:C:G	0	80997867	G	C
7	chr7:80998620:C:T	0	80998620	T	C
7	chr7:80999236:C:T	0	80999236	T	C
7	chr7:81000035:A:AT	0	81000035	AT	A
7	chr7:81000201:G:A	0	81000201	A	G
7	chr7:81001200:G:A	0	81001200	A	G
7	chr7:81001366:T:C	0	81001366	C	T
7	chr7:81001598:A:G	0	81001598	G	A
7	chr7:81001877:C:T	0	81001877	T	C
7	chr7:81002709:T:C	0	81002709	C	T
7	chr7:81004138:G:A	0	81004138	A	G
7	chr7:81005316:C:A	0	81005316	A	C
7	chr7:81005596:T:G	0	81005596	G	T
7	chr7:81006057:C:T	0	81006057	T	C
7	chr7:81006143:G:A	0	81006143	A	G
7	chr7:81006349:A:T	0	81006349	T	A
7	chr7:81006705:T:C	0	81006705	C	T
7	chr7:81007133:T:C	0	81007133	C	T
7	chr7:81007195:C:G	0	81007195	G	C
7	chr7:81007326:G:A	0	81007326	A	G
7	chr7:81007593:T:A	0	81007593	A	T
7	chr7:81009353:G:A	0	81009353	A	G
7	chr7:81009439:T:A	0	81009439	A	T
7	chr7:81009495:C:T	0	81009495	T	C
7	chr7:81010104:T:G	0	81010104	G	T
7	chr7:81010693:C:A	0	81010693	A	C
7	chr7:81010990:A:G	0	81010990	G	A
7	chr7:81011349:G:T	0	81011349	T	G
7	chr7:81011774:A:C	0	81011774	C	A
7	chr7:81011884:C:G	0	81011884	G	C
7	chr7:81012505:A:G	0	81012505	G	A
7	chr7:81012534:A:T	0	81012534	T	A
7	chr7:81012746:G:A	0	81012746	A	G
7	chr7:81013087:T:A	0	81013087	A	T
7	chr7:81013195:T:C	0	81013195	C	T
7	chr7:81014963:G:A	0	81014963	A	G
7	chr7:81015345:G:A	0	81015345	A	G
7	chr7:81015637:T:C	0	81015637	C	T
7	chr7:81016436:C:A	0	81016436	A	C
7	chr7:81016533:T:C	0	81016533	C	T
7	chr7:81017547:A:G	0	81017547	G	A
7	chr7:81018757:A:G	0	81018757	G	A
7	chr7:81020023:C:A	0	81020023	A	C
7	chr7:81020122:C:G	0	81020122	G	C
7	chr7:81020529:G:A	0	81020529	A	G
7	chr7:81021625:C:T	0	81021625	T	C
7	chr7:81022743:T:C	0	81022743	C	T
7	chr7:81022750:A:G	0	81022750	G	A
7	chr7:81022986:A:T	0	81022986	T	A
7	chr7:81023168:C:T	0	81023168	T	C
7	chr7:81023711:T:C	0	81023711	C	T
7	chr7:81024123:G:T	0	81024123	T	G
7	chr7:81024943:G:A	0	81024943	A	G
7	chr7:81026543:C:T	0	81026543	T	C
7	chr7:81028244:C:A	0	81028244	A	C
7	chr7:81028604:A:G	0	81028604	G	A
7	chr7:81028768:T:C	0	81028768	C	T
7	chr7:81030510:A:G	0	81030510	G	A
7	chr7:81030787:C:T	0	81030787	T	C
7	chr7:81030815:C:T	0	81030815	T	C
7	chr7:81030817:C:T	0	81030817	T	C
7	chr7:81031691:A:G	0	81031691	G	A
7	chr7:81032085:C:T	0	81032085	T	C
7	chr7:81033937:A:C	0	81033937	C	A
7	chr7:81034724:C:T	0	81034724	T	C
7	chr7:81034747:A:G	0	81034747	G	A
7	chr7:81035058:G:C	0	81035058	C	G
7	chr7:81035564:T:C	0	81035564	C	T
7	chr7:81035601:T:G	0	81035601	G	T
7	chr7:81035797:C:A	0	81035797	A	C
7	chr7:81035854:G:T	0	81035854	T	G
7	chr7:81035906:A:T	0	81035906	T	A
7	chr7:81036075:T:C	0	81036075	C	T
7	chr7:81036474:T:C	0	81036474	C	T
7	chr7:81036851:T:G	0	81036851	G	T
7	chr7:81037557:G:A	0	81037557	A	G
7	chr7:81037763:G:A	0	81037763	A	G
7	chr7:81038031:A:G	0	81038031	G	A
7	chr7:81038116:G:A	0	81038116	A	G
7	chr7:81038446:A:G	0	81038446	G	A
7	chr7:81038465:T:C	0	81038465	C	T
7	chr7:81039142:A:C	0	81039142	C	A
7	chr7:81039888:G:A	0	81039888	A	G
7	chr7:81040545:G:A	0	81040545	A	G
7	chr7:81040913:G:A	0	81040913	A	G
7	chr7:81040978:C:T	0	81040978	T	C
7	chr7:81041210:C:T	0	81041210	T	C
7	chr7:81041734:G:A	0	81041734	A	G
7	chr7:81042287:G:A	0	81042287	A	G
7	chr7:81042923:G:A	0	81042923	A	G
7	chr7:81043052:C:T	0	81043052	T	C
7	chr7:81044153:C:T	0	81044153	T	C
7	chr7:81044178:T:G	0	81044178	G	T
7	chr7:81044183:C:T	0	81044183	T	C
7	chr7:81044651:G:T	0	81044651	T	G
7	chr7:81044770:C:A	0	81044770	A	C
7	chr7:81046708:A:G	0	81046708	G	A
7	chr7:81047257:T:G	0	81047257	G	T
7	chr7:81047578:A:G	0	81047578	G	A
7	chr7:81047929:T:C	0	81047929	C	T
7	chr7:81048713:G:A	0	81048713	A	G
7	chr7:81048816:A:AC	0	81048816	AC	A
7	chr7:81048969:G:A	0	81048969	A	G
7	chr7:81049309:AGCCACCAGGAGTCTTT:A	0	81049309	A	AGCCACCAGGAGTCTTT
7	chr7:81049607:T:C	0	81049607	C	T
7	chr7:81049894:A:G	0	81049894	G	A
7	chr7:81050049:A:G	0	81050049	G	A
7	chr7:81050170:T:G	0	81050170	G	T
7	chr7:81050278:G:A	0	81050278	A	G
7	chr7:81050378:G:A	0	81050378	A	G
7	chr7:81050434:A:C	0	81050434	C	A
7	chr7:81050833:A:G	0	81050833	G	A
7	chr7:81051686:T:G	0	81051686	G	T
7	chr7:81051874:C:T	0	81051874	T	C
7	chr7:81051943:T:C	0	81051943	C	T
7	chr7:81052563:G:A	0	81052563	A	G
7	chr7:81052633:T:A	0	81052633	A	T
7	chr7:81052973:T:C	0	81052973	C	T
7	chr7:81053321:T:C	0	81053321	C	T
7	chr7:81053681:G:T	0	81053681	T	G
7	chr7:81053959:G:C	0	81053959	C	G
7	chr7:81053992:G:A	0	81053992	A	G
7	chr7:81054725:A:G	0	81054725	G	A
7	chr7:81056667:T:C	0	81056667	C	T
7	chr7:81056964:A:G	0	81056964	G	A
7	chr7:81057528:T:A	0	81057528	A	T
7	chr7:81058747:G:C	0	81058747	C	G
7	chr7:81058763:G:T	0	81058763	T	G
7	chr7:81058895:A:G	0	81058895	G	A
7	chr7:81059227:A:T	0	81059227	T	A
7	chr7:81059280:C:T	0	81059280	T	C
7	chr7:81059347:C:T	0	81059347	T	C
7	chr7:81060037:TG:T	0	81060037	T	TG
7	chr7:81060552:T:G	0	81060552	G	T
7	chr7:81060808:T:C	0	81060808	C	T
7	chr7:81061105:C:T	0	81061105	T	C
7	chr7:81061645:T:C	0	81061645	C	T
7	chr7:81062637:T:A	0	81062637	A	T
7	chr7:81062741:G:A	0	81062741	A	G
7	chr7:81063128:A:AT	0	81063128	AT	A
7	chr7:81064052:A:T	0	81064052	T	A
7	chr7:81064427:G:C	0	81064427	C	G
7	chr7:81064997:G:T	0	81064997	T	G
7	chr7:81066608:A:G	0	81066608	G	A
7	chr7:81066945:T:C	0	81066945	C	T
7	chr7:81067194:T:C	0	81067194	C	T
7	chr7:81068310:A:G	0	81068310	G	A
7	chr7:81070567:G:A	0	81070567	A	G
7	chr7:81070647:TTTA:T	0	81070647	T	TTTA
7	chr7:81070978:G:A	0	81070978	A	G
7	chr7:81071138:T:C	0	81071138	C	T
7	chr7:81071323:C:T	0	81071323	T	C
7	chr7:81071325:T:C	0	81071325	C	T
7	chr7:81071380:C:T	0	81071380	T	C
7	chr7:81071686:G:C	0	81071686	C	G
7	chr7:81072474:G:A	0	81072474	A	G
7	chr7:81072683:C:T	0	81072683	T	C
7	chr7:81073115:A:G	0	81073115	G	A
7	chr7:81074297:A:G	0	81074297	G	A
7	chr7:81075164:C:T	0	81075164	T	C
7	chr7:81075833:T:C	0	81075833	C	T
7	chr7:81076302:A:G	0	81076302	G	A
7	chr7:81076699:C:T	0	81076699	T	C
7	chr7:81076727:T:C	0	81076727	C	T
7	chr7:81077059:G:A	0	81077059	A	G
7	chr7:81077785:G:A	0	81077785	A	G
7	chr7:81077962:A:G	0	81077962	G	A
7	chr7:81078157:A:G	0	81078157	G	A
7	chr7:81078162:C:T	0	81078162	T	C
7	chr7:81078453:A:G	0	81078453	G	A
7	chr7:81079414:G:A	0	81079414	A	G
7	chr7:81080197:T:C	0	81080197	C	T
7	chr7:81080473:A:C	0	81080473	C	A
7	chr7:81080479:TTAA:T	0	81080479	T	TTAA
7	chr7:81080604:C:T	0	81080604	T	C
7	chr7:81081367:T:C	0	81081367	C	T
7	chr7:81081939:C:T	0	81081939	T	C
7	chr7:81083312:C:T	0	81083312	T	C
7	chr7:81083559:A:G	0	81083559	G	A
7	chr7:81083675:A:G	0	81083675	G	A
7	chr7:81083718:A:G	0	81083718	G	A
7	chr7:81084851:T:A	0	81084851	A	T
7	chr7:81085320:T:C	0	81085320	C	T
7	chr7:81085751:G:A	0	81085751	A	G
7	chr7:81085849:T:C	0	81085849	C	T
7	chr7:81086566:T:A	0	81086566	A	T
7	chr7:81086567:G:T	0	81086567	T	G
7	chr7:81086732:G:C	0	81086732	C	G
7	chr7:81087387:G:A	0	81087387	A	G
7	chr7:81087418:C:T	0	81087418	T	C
7	chr7:81088615:T:C	0	81088615	C	T
7	chr7:81088800:A:G	0	81088800	G	A
7	chr7:81089060:A:G	0	81089060	G	A
7	chr7:81089558:A:C	0	81089558	C	A
7	chr7:81089884:A:T	0	81089884	T	A
7	chr7:81090382:T:C	0	81090382	C	T
7	chr7:81090951:T:C	0	81090951	C	T
7	chr7:81091849:T:A	0	81091849	A	T
7	chr7:81091983:T:C	0	81091983	C	T
7	chr7:81093334:A:G	0	81093334	G	A
7	chr7:81093347:G:C	0	81093347	C	G
7	chr7:81093746:G:A	0	81093746	A	G
7	chr7:81094411:A:G	0	81094411	G	A
7	chr7:81094689:A:G	0	81094689	G	A
7	chr7:81094959:T:C	0	81094959	C	T
7	chr7:81096186:T:C	0	81096186	C	T
7	chr7:81097692:T:C	0	81097692	C	T
7	chr7:81099159:C:T	0	81099159	T	C
7	chr7:81099290:A:G	0	81099290	G	A
7	chr7:81100592:T:C	0	81100592	C	T
7	chr7:81100679:A:G	0	81100679	G	A
7	chr7:81100776:A:G	0	81100776	G	A
7	chr7:81100795:T:A	0	81100795	A	T
7	chr7:81102048:C:T	0	81102048	T	C
7	chr7:81102285:T:G	0	81102285	G	T
7	chr7:81102562:G:GA	0	81102562	GA	G
7	chr7:81102565:C:A	0	81102565	A	C
7	chr7:81103374:C:G	0	81103374	G	C
7	chr7:81103662:C:T	0	81103662	T	C
7	chr7:81104239:A:G	0	81104239	G	A
7	chr7:81104311:T:C	0	81104311	C	T
7	chr7:81104374:G:A	0	81104374	A	G
7	chr7:81105638:A:G	0	81105638	G	A
7	chr7:81106893:A:G	0	81106893	G	A
7	chr7:81107121:A:C	0	81107121	C	A
7	chr7:81107153:C:T	0	81107153	T	C
7	chr7:81108587:G:C	0	81108587	C	G
7	chr7:81109144:T:A	0	81109144	A	T
7	chr7:81109159:C:A	0	81109159	A	C
7	chr7:81109827:C:T	0	81109827	T	C
7	chr7:81110345:T:A	0	81110345	A	T
7	chr7:81110415:T:A	0	81110415	A	T
7	chr7:81110635:A:G	0	81110635	G	A
7	chr7:81110765:C:G	0	81110765	G	C
7	chr7:81111750:C:T	0	81111750	T	C
7	chr7:81111845:A:G	0	81111845	G	A
7	chr7:81112833:T:C	0	81112833	C	T
7	chr7:81113007:G:A	0	81113007	A	G
7	chr7:81113533:G:A	0	81113533	A	G
7	chr7:81113559:T:A	0	81113559	A	T
7	chr7:81113680:T:A	0	81113680	A	T
7	chr7:81114159:C:T	0	81114159	T	C
7	chr7:81114226:A:G	0	81114226	G	A
7	chr7:81114586:A:G	0	81114586	G	A
7	chr7:81115476:C:T	0	81115476	T	C
7	chr7:81115865:G:A	0	81115865	A	G
7	chr7:81116187:C:A	0	81116187	A	C
7	chr7:81116987:C:T	0	81116987	T	C
7	chr7:81117763:T:A	0	81117763	A	T
7	chr7:81118289:C:T	0	81118289	T	C
7	chr7:81118752:A:C	0	81118752	C	A
7	chr7:81119331:G:A	0	81119331	A	G
7	chr7:81120044:C:A	0	81120044	A	C
7	chr7:81123090:T:C	0	81123090	C	T
7	chr7:81123249:C:T	0	81123249	T	C
7	chr7:81123486:T:C	0	81123486	C	T
7	chr7:81124202:G:T	0	81124202	T	G
7	chr7:81124948:G:T	0	81124948	T	G
7	chr7:81126262:C:A	0	81126262	A	C
7	chr7:81126631:T:C	0	81126631	C	T
7	chr7:81126644:T:C	0	81126644	C	T
7	chr7:81127751:C:A	0	81127751	A	C
7	chr7:81127798:C:T	0	81127798	T	C
7	chr7:81128871:C:T	0	81128871	T	C
7	chr7:81128874:T:C	0	81128874	C	T
7	chr7:81128894:T:G	0	81128894	G	T
7	chr7:81129300:A:G	0	81129300	G	A
7	chr7:81129362:C:A	0	81129362	A	C
7	chr7:81129528:A:T	0	81129528	T	A
7	chr7:81129923:A:G	0	81129923	G	A
7	chr7:81130074:G:A	0	81130074	A	G
7	chr7:81130296:AG:A	0	81130296	A	AG
7	chr7:81130722:C:T	0	81130722	T	C
7	chr7:81131225:G:A	0	81131225	A	G
7	chr7:81131615:A:T	0	81131615	T	A
7	chr7:81131833:T:TG	0	81131833	TG	T
7	chr7:81132788:ACT:A	0	81132788	A	ACT
7	chr7:81133583:A:C	0	81133583	C	A
7	chr7:81133960:C:T	0	81133960	T	C
7	chr7:81134327:C:T	0	81134327	T	C
7	chr7:81134647:G:A	0	81134647	A	G
7	chr7:81134740:AT:A	0	81134740	A	AT
7	chr7:81134849:T:C	0	81134849	C	T
7	chr7:81135199:T:C	0	81135199	C	T
7	chr7:81135823:A:G	0	81135823	G	A
7	chr7:81135952:A:G	0	81135952	G	A
7	chr7:81136317:T:C	0	81136317	C	T
7	chr7:81136491:G:A	0	81136491	A	G
7	chr7:81136573:G:C	0	81136573	C	G
7	chr7:81137211:T:C	0	81137211	C	T
7	chr7:81138580:C:T	0	81138580	T	C
7	chr7:81138784:G:A	0	81138784	A	G
7	chr7:81138946:G:A	0	81138946	A	G
7	chr7:81139226:A:C	0	81139226	C	A
7	chr7:81139384:T:C	0	81139384	C	T
7	chr7:81140151:A:T	0	81140151	T	A
7	chr7:81140324:T:C	0	81140324	C	T
7	chr7:81140383:A:G	0	81140383	G	A
7	chr7:81140611:C:T	0	81140611	T	C
7	chr7:81141129:C:T	0	81141129	T	C
7	chr7:81141636:T:C	0	81141636	C	T
7	chr7:81141879:C:T	0	81141879	T	C
7	chr7:81142266:A:G	0	81142266	G	A
7	chr7:81143356:G:A	0	81143356	A	G
7	chr7:81143827:A:C	0	81143827	C	A
7	chr7:81144808:T:C	0	81144808	C	T
7	chr7:81144869:T:G	0	81144869	G	T
7	chr7:81145081:A:C	0	81145081	C	A
7	chr7:81145591:A:G	0	81145591	G	A
7	chr7:81145849:G:A	0	81145849	A	G
7	chr7:81146340:A:G	0	81146340	G	A
7	chr7:81146840:A:G	0	81146840	G	A
7	chr7:81146935:G:A	0	81146935	A	G
7	chr7:81147170:T:A	0	81147170	A	T
7	chr7:81147370:A:G	0	81147370	G	A
7	chr7:81147426:A:C	0	81147426	C	A
7	chr7:81147622:G:C	0	81147622	C	G
7	chr7:81147894:G:A	0	81147894	A	G
7	chr7:81148400:T:C	0	81148400	C	T
7	chr7:81149064:C:T	0	81149064	T	C
7	chr7:81149107:G:A	0	81149107	A	G
7	chr7:81149386:A:G	0	81149386	G	A
7	chr7:81149605:C:T	0	81149605	T	C
7	chr7:81150497:A:G	0	81150497	G	A
7	chr7:81151233:A:G	0	81151233	G	A
7	chr7:81151292:G:T	0	81151292	T	G
7	chr7:81151700:G:A	0	81151700	A	G
7	chr7:81151836:G:A	0	81151836	A	G
7	chr7:81152218:T:C	0	81152218	C	T
7	chr7:81152796:G:A	0	81152796	A	G
7	chr7:81152840:T:A	0	81152840	A	T
7	chr7:81153572:G:T	0	81153572	T	G
7	chr7:81153675:T:A	0	81153675	A	T
7	chr7:81155377:G:A	0	81155377	A	G
7	chr7:81155437:A:G	0	81155437	G	A
7	chr7:81155489:T:C	0	81155489	C	T
7	chr7:81156531:A:T	0	81156531	T	A
7	chr7:81156717:C:T	0	81156717	T	C
7	chr7:81156868:T:C	0	81156868	C	T
7	chr7:81158335:T:G	0	81158335	G	T
7	chr7:81158420:A:AT	0	81158420	AT	A
7	chr7:81158844:C:T	0	81158844	T	C
7	chr7:81159459:G:C	0	81159459	C	G
7	chr7:81159583:G:A	0	81159583	A	G
7	chr7:81160475:A:G	0	81160475	G	A
7	chr7:81160623:A:G	0	81160623	G	A
7	chr7:81160870:C:A	0	81160870	A	C
7	chr7:81161252:G:A	0	81161252	A	G
7	chr7:81161797:T:C	0	81161797	C	T
7	chr7:81161829:C:T	0	81161829	T	C
7	chr7:81161864:T:C	0	81161864	C	T
7	chr7:81161915:T:C	0	81161915	C	T
7	chr7:81162053:T:G	0	81162053	G	T
7	chr7:81162098:T:C	0	81162098	C	T
7	chr7:81162752:A:G	0	81162752	G	A
7	chr7:81163109:T:G	0	81163109	G	T
7	chr7:81163211:C:T	0	81163211	T	C
7	chr7:81163739:T:C	0	81163739	C	T
7	chr7:81163818:C:G	0	81163818	G	C
7	chr7:81164243:T:A	0	81164243	A	T
7	chr7:81164466:C:A	0	81164466	A	C
7	chr7:81164543:C:A	0	81164543	A	C
7	chr7:81164616:G:A	0	81164616	A	G
7	chr7:81164803:T:A	0	81164803	A	T
7	chr7:81165199:G:A	0	81165199	A	G
7	chr7:81165432:T:C	0	81165432	C	T
7	chr7:81165455:C:T	0	81165455	T	C
7	chr7:81165980:T:C	0	81165980	C	T
7	chr7:81166765:G:A	0	81166765	A	G
7	chr7:81166998:G:A	0	81166998	A	G
7	chr7:81167597:G:A	0	81167597	A	G
7	chr7:81167778:T:A	0	81167778	A	T
7	chr7:81167995:C:A	0	81167995	A	C
7	chr7:81168478:A:G	0	81168478	G	A
7	chr7:81169320:A:G	0	81169320	G	A
7	chr7:81169443:T:C	0	81169443	C	T
7	chr7:81169965:A:G	0	81169965	G	A
7	chr7:81170032:A:G	0	81170032	G	A
7	chr7:81170463:C:T	0	81170463	T	C
7	chr7:81170638:C:T	0	81170638	T	C
```
