## Supplementary material for "Characterization of shared and ancestry-specific signals driving complex traits using multi-ancestry fine-mapping": mesusieoutput

```
                 eur          afr      eur_afr
   [1,] 2.941967e-06 3.987908e-06 8.370824e-07
   [2,] 3.300222e-06 4.821346e-06 1.082632e-06
   [3,] 1.896249e-04 1.049449e-04 2.557082e-03
   [4,] 9.210301e-06 7.270889e-06 3.800566e-06
   [5,] 5.153729e-06 3.973999e-06 1.210983e-06
   [6,] 5.100775e-06 3.974993e-06 1.199923e-06
   [7,] 5.100775e-06 3.977299e-06 1.195970e-06
   [8,] 5.157149e-06 3.978618e-06 1.203561e-06
   [9,] 1.152634e-05 3.947555e-06 2.420274e-06
  [10,] 3.206637e-06 3.968661e-06 8.655218e-07
  [11,] 5.214549e-06 3.976128e-06 1.217706e-06
  [12,] 5.321659e-06 8.202999e-06 1.812687e-06
  [13,] 5.028112e-06 3.968168e-06 1.203370e-06
  [14,] 5.144554e-06 3.969037e-06 1.222299e-06
  [15,] 3.271826e-06 4.930901e-06 1.087563e-06
  [16,] 5.144554e-06 3.969939e-06 1.220292e-06
  [17,] 5.198413e-06 3.969939e-06 1.229883e-06
  [18,] 2.554966e-06 2.501931e-05 2.710810e-06
  [19,] 1.049243e-04 8.178858e-06 7.232539e-05
  [20,] 1.049243e-04 8.178858e-06 7.232539e-05
  [21,] 4.970965e-06 1.916381e-05 6.984393e-06
  [22,] 3.312465e-06 3.968661e-06 8.842974e-07
  [23,] 1.174621e-05 3.947152e-06 2.486915e-06
  [24,] 8.224104e-05 7.801735e-06 5.431147e-05
  [25,] 1.214442e-05 3.947743e-06 2.516133e-06
  [26,] 8.381770e-05 7.834201e-06 5.562038e-05
  [27,] 8.561046e-05 7.740676e-06 5.574854e-05
  [28,] 3.191356e-06 3.978456e-06 8.955102e-07
  [29,] 1.214442e-05 3.947743e-06 2.516133e-06
  [30,] 8.381770e-05 7.740676e-06 5.465678e-05
  [31,] 1.237401e-05 3.947555e-06 2.560055e-06
  [32,] 1.237401e-05 3.947743e-06 2.553662e-06
  [33,] 5.198413e-06 3.955519e-06 1.237346e-06
  [34,] 1.237401e-05 3.947743e-06 2.553662e-06
  [35,] 1.215660e-05 3.947176e-06 2.562043e-06
  [36,] 3.205014e-06 3.992920e-06 9.023128e-07
  [37,] 3.205014e-06 3.994262e-06 9.031850e-07
  [38,] 1.267420e-05 9.039928e-05 1.134943e-04
  [39,] 1.237401e-05 3.958152e-06 2.632630e-06
  [40,] 3.009294e-06 3.994262e-06 8.565920e-07
  [41,] 1.249238e-05 9.167257e-05 1.127686e-04
  [42,] 5.272996e-06 3.965043e-06 1.252714e-06
  [43,] 5.044376e-06 3.961850e-06 1.221670e-06
  [44,] 6.267046e-05 7.863616e-06 4.234102e-05
  [45,] 4.988368e-06 3.961850e-06 1.211343e-06
  [46,] 3.346634e-06 1.166986e-05 2.591638e-06
  [47,] 5.214549e-06 3.965043e-06 1.242213e-06
  [48,] 3.331820e-06 3.980619e-06 8.857754e-07
  [49,] 3.406937e-06 1.124749e-05 2.605202e-06
  [50,] 3.400268e-06 4.792325e-06 1.120258e-06
  [51,] 9.244095e-06 7.095090e-06 3.651492e-06
  [52,] 5.212051e-06 3.993824e-06 1.256378e-06
  [53,] 3.368713e-06 4.815978e-06 1.110976e-06
  [54,] 3.412477e-06 4.004011e-06 8.983885e-07
  [55,] 6.991973e-05 8.157814e-06 4.965616e-05
  [56,] 7.217501e-06 3.981880e-06 1.573839e-06
  [57,] 7.024778e-06 3.970266e-06 1.589495e-06
  [58,] 1.772047e-05 3.975597e-06 3.669486e-06
  [59,] 1.957810e-05 3.974956e-06 3.968066e-06
  [60,] 1.772047e-05 3.977183e-06 3.690725e-06
  [61,] 2.034793e-05 3.975668e-06 4.105670e-06
  [62,] 3.086039e-06 3.994309e-06 8.441287e-07
  [63,] 1.593611e-05 4.370050e-04 5.374139e-04
  [64,] 6.655907e-06 3.985157e-06 1.503465e-06
  [65,] 2.043463e-05 4.550841e-04 7.748781e-04
  [66,] 5.758785e-05 6.258022e-06 9.441281e-06
  [67,] 6.444487e-04 1.628396e-05 1.073151e-03
  [68,] 3.192714e-05 3.410430e-04 1.100235e-03
  [69,] 2.328589e-06 2.710233e-05 8.075139e-07
  [70,] 6.444487e-04 2.274885e-05 1.656987e-03
  [71,] 2.592590e-06 8.902227e-06 9.290670e-07
  [72,] 2.328589e-06 2.683389e-05 8.055024e-07
  [73,] 2.006613e-05 3.479998e-04 6.117488e-04
  [74,] 6.444487e-04 2.311459e-05 1.689197e-03
  [75,] 3.148159e-05 3.849333e-04 1.179611e-03
  [76,] 6.444487e-04 2.311459e-05 1.689197e-03
  [77,] 3.024057e-05 3.849333e-04 1.120153e-03
  [78,] 3.148159e-05 3.722533e-04 1.146387e-03
  [79,] 3.884638e-06 4.358232e-05 7.617150e-06
  [80,] 3.085366e-05 3.657943e-04 1.100607e-03
  [81,] 6.275565e-04 2.323378e-05 1.654201e-03
  [82,] 6.111482e-04 2.297409e-05 1.588291e-03
  [83,] 3.148159e-05 3.538016e-04 1.097651e-03
  [84,] 3.148159e-05 3.482426e-04 1.082875e-03
  [85,] 6.111482e-04 2.297409e-05 1.588291e-03
  [86,] 9.851742e-06 5.027465e-05 3.281082e-05
  [87,] 2.084961e-05 2.987228e-04 5.669244e-04
  [88,] 5.666334e-04 2.334244e-05 1.498174e-03
  [89,] 3.709953e-06 4.064646e-06 1.021034e-06
  [90,] 4.100795e-06 4.101883e-05 8.048113e-06
  [91,] 9.833227e-06 6.679186e-06 3.512679e-06
  [92,] 3.148159e-05 3.310875e-04 1.036990e-03
  [93,] 5.666334e-04 2.285910e-05 1.461219e-03
  [94,] 5.666334e-04 2.334244e-05 1.498174e-03
  [95,] 2.289928e-06 2.339818e-05 7.960882e-07
  [96,] 3.712192e-06 4.078140e-06 1.028452e-06
  [97,] 6.111807e-04 2.168403e-05 1.481227e-03
  [98,] 3.694549e-06 4.080514e-06 1.025424e-06
  [99,] 2.628105e-05 3.368778e-04 8.426201e-04
 [100,] 2.845186e-06 2.163435e-05 3.475100e-06
 [101,] 2.289928e-06 2.290405e-05 7.917839e-07
 [102,] 5.964075e-04 2.123668e-05 1.408571e-03
 [103,] 2.163089e-05 2.494867e-04 5.112612e-04
 [104,] 5.256007e-04 2.069039e-05 1.199893e-03
 [105,] 3.218993e-05 2.633481e-04 8.752603e-04
 [106,] 5.397775e-04 2.112391e-05 1.264287e-03
 [107,] 4.832324e-04 2.059121e-05 1.094990e-03
 [108,] 5.397775e-04 2.091074e-05 1.248829e-03
 [109,] 5.397775e-04 2.080019e-05 1.240812e-03
 [110,] 5.256007e-04 2.080019e-05 1.207629e-03
 [111,] 3.148159e-05 2.593280e-04 8.398936e-04
 [112,] 2.845186e-06 1.784560e-05 3.112882e-06
 [113,] 5.256007e-04 2.037518e-05 1.177682e-03
 [114,] 3.275986e-05 2.367035e-04 8.215247e-04
 [115,] 4.461408e-06 2.398306e-05 4.842773e-06
 [116,] 4.655286e-06 2.371941e-05 5.133597e-06
 [117,] 6.699826e-04 1.937439e-05 1.416473e-03
 [118,] 3.127431e-06 1.061021e-05 2.672615e-06
 [119,] 5.212361e-05 1.077813e-04 6.983768e-04
 [120,] 5.212361e-05 1.043524e-04 6.768645e-04
 [121,] 3.093397e-06 1.061021e-05 2.628473e-06
 [122,] 5.212361e-05 1.028970e-04 6.677131e-04
 [123,] 3.093397e-06 1.046786e-05 2.617026e-06
 [124,] 5.713289e-04 1.956751e-05 1.219547e-03
 [125,] 3.127431e-06 1.012748e-05 2.603854e-06
 [126,] 3.127431e-06 1.046786e-05 2.660862e-06
 [127,] 5.713289e-04 1.956751e-05 1.219547e-03
 [128,] 3.093397e-06 1.055768e-05 2.631590e-06
 [129,] 3.848383e-06 4.169208e-06 1.090004e-06
 [130,] 5.212361e-05 1.059802e-04 6.870854e-04
 [131,] 5.247230e-05 1.139109e-04 7.422109e-04
 [132,] 5.212361e-05 1.107238e-04 7.167831e-04
 [133,] 3.127431e-06 9.958844e-06 2.575250e-06
 [134,] 5.572783e-04 1.481420e-05 8.055215e-04
 [135,] 2.209524e-06 1.129579e-05 7.193202e-07
 [136,] 3.060132e-06 9.254044e-06 2.375013e-06
 [137,] 7.240520e-04 1.957419e-05 1.551499e-03
 [138,] 1.323976e-05 1.827222e-05 2.336167e-05
 [139,] 6.897259e-04 2.039207e-05 1.552767e-03
 [140,] 1.294524e-05 1.811318e-05 2.258687e-05
 [141,] 5.728946e-05 9.624561e-05 6.969812e-04
 [142,] 3.923568e-05 1.086822e-04 5.114168e-04
 [143,] 3.019472e-06 9.394246e-06 2.322021e-06
 [144,] 5.113693e-06 1.465923e-05 6.055775e-06
 [145,] 4.686622e-06 4.429390e-06 1.355340e-06
 [146,] 9.184926e-04 1.886610e-05 1.876737e-03
 [147,] 6.414447e-05 7.167469e-05 5.857998e-04
 [148,] 3.230638e-06 9.144575e-06 2.551416e-06
 [149,] 7.754773e-05 1.064587e-04 1.069428e-03
 [150,] 7.858918e-04 2.203458e-05 1.950118e-03
 [151,] 3.127431e-06 8.601382e-06 2.335321e-06
 [152,] 6.447591e-05 9.774231e-05 8.056293e-04
 [153,] 6.307858e-05 9.774231e-05 7.865584e-04
 [154,] 1.294524e-05 1.610400e-05 2.052261e-05
 [155,] 7.858918e-04 2.238319e-05 1.988098e-03
 [156,] 7.858918e-04 2.249358e-05 2.000125e-03
 [157,] 3.127431e-06 8.669503e-06 2.347807e-06
 [158,] 6.605418e-05 1.005314e-04 8.505968e-04
 [159,] 7.456879e-04 2.261580e-05 1.908813e-03
 [160,] 9.329872e-04 2.285149e-05 2.426781e-03
 [161,] 3.230638e-06 6.146542e-06 1.918386e-06
 [162,] 1.169554e-03 2.179892e-05 2.877529e-03
 [163,] 4.482492e-05 4.946871e-05 2.740438e-04
 [164,] 6.903864e-05 4.934239e-05 4.310080e-04
 [165,] 7.645472e-04 2.310176e-05 2.009305e-03
 [166,] 3.230638e-06 6.146542e-06 1.918386e-06
 [167,] 1.193568e-05 7.704014e-06 7.176269e-06
 [168,] 4.482492e-05 8.131065e-05 4.509683e-04
 [169,] 6.903864e-05 8.217129e-05 7.293495e-04
 [170,] 6.903864e-05 8.217129e-05 7.293495e-04
 [171,] 6.903864e-05 8.217129e-05 7.293495e-04
 [172,] 4.482492e-05 8.009502e-05 4.443584e-04
 [173,] 3.114556e-06 8.027793e-06 2.214973e-06
 [174,] 3.194275e-06 8.027793e-06 2.295944e-06
 [175,] 4.575419e-05 8.243400e-05 4.675784e-04
 [176,] 7.858918e-04 2.284681e-05 2.038795e-03
 [177,] 3.230638e-06 6.146542e-06 1.918386e-06
 [178,] 3.194275e-06 6.146542e-06 1.890120e-06
 [179,] 2.191484e-06 6.893835e-06 6.388958e-07
 [180,] 7.858918e-04 2.272360e-05 2.025380e-03
 [181,] 7.858918e-04 2.272360e-05 2.025380e-03
 [182,] 4.575419e-05 5.278310e-05 2.991656e-04
 [183,] 3.230638e-06 6.187111e-06 1.927795e-06
 [184,] 7.645472e-04 2.284681e-05 1.982465e-03
 [185,] 9.619916e-06 7.291063e-06 6.726678e-06
 [186,] 8.058574e-04 2.295956e-05 2.104092e-03
 [187,] 2.200471e-06 9.014712e-06 6.814737e-07
 [188,] 6.903864e-05 8.217129e-05 7.293495e-04
 [189,] 7.074576e-05 8.105248e-05 7.384084e-04
 [190,] 6.307858e-05 7.449068e-05 5.995684e-04
 [191,] 1.323976e-05 8.474476e-06 1.189262e-05
 [192,] 8.263740e-04 2.284681e-05 2.145604e-03
 [193,] 2.200471e-06 9.087563e-06 6.829126e-07
 [194,] 3.158733e-06 8.027793e-06 2.259877e-06
 [195,] 3.194275e-06 6.392248e-06 1.945427e-06
 [196,] 8.263740e-04 2.308441e-05 2.172918e-03
 [197,] 6.171592e-05 5.407950e-05 4.217532e-04
 [198,] 3.158733e-06 6.392248e-06 1.916610e-06
 [199,] 3.194275e-06 6.435444e-06 1.955026e-06
 [200,] 2.191484e-06 7.240231e-06 6.467303e-07
 [201,] 4.575419e-05 5.716419e-05 3.242242e-04
 [202,] 7.074576e-05 5.701136e-05 5.140109e-04
 [203,] 1.444725e-05 9.112987e-06 1.400321e-05
 [204,] 3.158733e-06 6.435444e-06 1.926013e-06
 [205,] 5.110461e-06 2.962276e-05 6.620709e-06
 [206,] 4.575419e-05 5.790945e-05 3.284724e-04
 [207,] 6.903864e-05 5.477820e-05 4.806904e-04
 [208,] 8.495980e-04 2.358077e-05 2.293813e-03
 [209,] 4.382805e-05 5.790945e-05 3.135397e-04
 [210,] 3.158733e-06 6.392248e-06 1.916610e-06
 [211,] 4.867337e-06 2.809776e-05 5.984215e-06
 [212,] 3.525379e-05 4.751457e-05 2.031466e-04
 [213,] 8.495980e-04 2.358077e-05 2.293813e-03
 [214,] 6.038700e-05 5.407950e-05 4.121986e-04
 [215,] 3.127431e-06 6.567835e-06 1.928485e-06
 [216,] 6.605418e-05 5.782888e-05 4.854117e-04
 [217,] 6.307858e-05 8.963660e-05 7.217846e-04
 [218,] 3.127431e-06 8.467432e-06 2.310616e-06
 [219,] 3.060132e-06 8.601382e-06 2.262324e-06
 [220,] 3.060132e-06 8.534028e-06 2.250444e-06
 [221,] 3.060132e-06 8.601382e-06 2.262324e-06
 [222,] 9.518569e-06 7.984575e-06 4.907642e-06
 [223,] 3.060132e-06 9.253647e-06 2.374947e-06
 [224,] 3.026709e-06 8.534028e-06 2.214368e-06
 [225,] 2.249792e-06 9.613666e-06 6.737193e-07
 [226,] 4.033396e-05 9.246894e-05 4.540520e-04
 [227,] 8.741336e-06 7.448576e-06 4.956820e-06
 [228,] 8.263740e-04 2.371911e-05 2.245716e-03
 [229,] 8.058574e-04 2.358077e-05 2.173599e-03
 [230,] 9.415831e-06 8.722773e-05 6.939737e-05
 [231,] 3.753222e-06 4.134928e-06 1.048184e-06
 [232,] 5.896307e-05 8.963660e-05 6.705807e-04
 [233,] 2.239332e-06 9.534807e-06 6.760526e-07
 [234,] 1.238074e-05 1.281321e-05 1.615184e-05
 [235,] 8.058574e-04 2.321011e-05 2.132124e-03
 [236,] 5.896307e-05 1.006489e-04 7.517971e-04
 [237,] 2.229173e-06 9.534807e-06 6.798327e-07
 [238,] 5.770206e-05 8.706584e-05 6.363067e-04
 [239,] 4.662823e-06 1.332095e-05 5.012803e-06
 [240,] 7.645472e-04 2.390977e-05 2.094810e-03
 [241,] 1.001949e-03 2.202326e-05 2.494662e-03
 [242,] 2.229173e-06 9.613666e-06 6.812610e-07
 [243,] 7.645472e-04 2.272360e-05 1.969444e-03
 [244,] 2.995838e-06 6.658488e-06 1.835624e-06
 [245,] 2.219313e-06 7.557792e-06 6.441191e-07
 [246,] 5.770206e-05 5.858383e-05 4.263601e-04
 [247,] 5.542565e-05 5.089563e-05 3.522410e-04
 [248,] 7.858918e-04 2.284681e-05 2.038795e-03
 [249,] 2.219313e-06 7.670186e-06 6.464288e-07
 [250,] 2.229173e-06 7.557792e-06 6.410347e-07
 [251,] 4.948877e-05 5.935015e-05 3.665096e-04
 [252,] 2.239332e-06 7.557792e-06 6.380130e-07
 [253,] 7.858918e-04 2.284681e-05 2.038795e-03
 [254,] 2.995838e-06 8.871481e-06 2.237579e-06
 [255,] 7.645472e-04 2.284681e-05 1.982465e-03
 [256,] 7.077059e-04 2.295956e-05 1.843372e-03
 [257,] 3.874860e-05 6.116422e-05 2.893740e-04
 [258,] 5.770206e-05 5.984487e-05 4.366074e-04
 [259,] 5.647204e-05 5.984487e-05 4.267107e-04
 [260,] 3.790791e-05 9.246894e-05 4.232531e-04
 [261,] 4.735433e-05 8.963660e-05 5.265029e-04
 [262,] 7.898574e-06 8.264874e-06 4.908014e-06
 [263,] 2.995838e-06 8.669503e-06 2.203850e-06
 [264,] 4.735433e-05 8.963660e-05 5.265029e-04
 [265,] 2.239332e-06 7.613680e-06 6.391179e-07
 [266,] 3.972389e-05 6.196987e-05 3.010972e-04
 [267,] 2.239332e-06 7.557792e-06 6.380130e-07
 [268,] 4.126801e-05 8.706584e-05 4.388408e-04
 [269,] 4.948877e-05 8.706584e-05 5.374282e-04
 [270,] 4.348829e-05 8.963660e-05 4.787050e-04
 [271,] 3.727743e-06 4.159282e-06 1.048937e-06
 [272,] 3.716222e-05 6.116422e-05 2.763388e-04
 [273,] 2.792090e-06 7.706895e-06 1.590837e-06
 [274,] 2.255162e-05 4.047384e-06 4.519402e-06
 [275,] 2.133522e-05 4.057915e-06 4.337246e-06
 [276,] 2.211053e-05 4.057915e-06 4.463388e-06
 [277,] 4.735433e-05 8.575269e-05 5.042515e-04
 [278,] 2.296196e-05 4.057915e-06 4.600879e-06
 [279,] 2.338142e-05 4.057915e-06 4.668230e-06
 [280,] 2.746096e-06 7.706895e-06 1.550566e-06
 [281,] 4.456988e-06 1.418632e-05 4.917742e-06
 [282,] 3.579554e-06 4.177191e-06 1.016582e-06
 [283,] 2.746096e-06 7.583330e-06 1.536063e-06
 [284,] 2.381023e-05 4.056561e-06 4.722639e-06
 [285,] 3.702999e-06 4.165107e-06 1.044942e-06
 [286,] 4.089210e-05 8.963660e-05 4.466826e-04
 [287,] 3.937688e-06 4.180303e-06 1.110910e-06
 [288,] 7.898810e-04 2.190567e-05 1.947737e-03
 [289,] 2.474223e-05 4.059304e-06 4.899865e-06
 [290,] 2.133522e-05 4.068200e-06 4.426051e-06
 [291,] 3.956925e-06 4.193760e-06 1.116784e-06
 [292,] 3.495813e-05 9.522263e-05 3.968210e-04
 [293,] 2.211053e-05 4.066608e-06 4.542010e-06
 [294,] 1.506129e-05 6.839376e-06 5.489624e-06
 [295,] 2.171864e-05 4.077122e-06 4.491430e-06
 [296,] 7.273323e-04 2.263519e-05 1.863044e-03
 [297,] 2.271632e-06 9.685447e-06 6.676606e-07
 [298,] 2.271632e-06 9.774147e-06 6.691375e-07
 [299,] 4.448817e-05 8.457838e-05 4.641453e-04
 [300,] 2.249792e-06 9.693442e-06 6.751047e-07
 [301,] 2.239332e-06 9.693442e-06 6.788661e-07
 [302,] 7.286033e-04 2.135025e-05 1.738814e-03
 [303,] 6.240583e-04 2.049665e-05 1.413315e-03
 [304,] 4.448817e-05 8.342230e-05 4.579732e-04
 [305,] 4.448817e-05 8.342230e-05 4.579732e-04
 [306,] 4.600151e-06 1.448194e-05 5.195712e-06
 [307,] 6.718156e-04 2.179947e-05 1.641437e-03
 [308,] 3.127431e-06 8.534028e-06 2.322924e-06
 [309,] 4.735433e-05 8.457838e-05 4.975054e-04
 [310,] 6.903621e-04 2.146403e-05 1.655795e-03
 [311,] 2.252048e-06 9.558714e-06 6.719829e-07
 [312,] 4.532619e-06 1.472073e-05 5.147033e-06
 [313,] 4.637568e-05 8.827944e-05 5.068187e-04
 [314,] 6.554242e-04 2.059476e-05 1.492962e-03
 [315,] 6.718156e-04 2.135025e-05 1.600174e-03
 [316,] 2.995838e-06 8.401583e-06 2.158461e-06
 [317,] 2.219313e-06 9.729500e-06 6.872657e-07
 [318,] 3.953195e-05 8.876825e-05 4.251883e-04
 [319,] 3.773237e-06 4.292972e-06 1.105610e-06
 [320,] 7.980603e-06 4.246843e-06 2.161512e-06
 [321,] 6.224000e-04 2.091283e-05 1.443619e-03
 [322,] 5.769134e-04 2.145556e-05 1.378554e-03
 [323,] 5.630228e-04 2.156950e-05 1.353309e-03
 [324,] 2.209746e-06 1.148707e-05 7.224711e-07
 [325,] 3.666325e-06 2.156979e-04 2.445463e-05
 [326,] 4.219912e-06 4.148385e-06 1.166573e-06
 [327,] 3.501320e-05 3.843407e-06 5.181431e-06
 [328,] 7.810254e-06 1.207230e-04 6.206970e-05
 [329,] 3.399258e-05 7.952837e-06 5.904734e-06
 [330,] 8.088024e-06 1.171481e-04 6.395897e-05
 [331,] 7.810254e-06 1.116634e-04 5.867591e-05
 [332,] 7.810254e-06 1.207230e-04 6.206970e-05
 [333,] 1.245123e-05 2.190454e-05 2.698004e-05
 [334,] 1.965928e-06 8.114025e-06 8.000319e-07
 [335,] 1.965928e-06 8.065835e-06 7.984628e-07
 [336,] 1.963775e-06 8.061008e-06 7.919558e-07
 [337,] 1.658757e-05 1.581836e-05 2.719676e-05
 [338,] 1.965928e-06 8.022839e-06 7.970570e-07
 [339,] 1.968328e-06 8.065835e-06 8.049409e-07
 [340,] 1.968328e-06 8.022839e-06 8.035076e-07
 [341,] 1.209318e-05 2.130167e-05 2.532450e-05
 [342,] 1.973871e-06 8.022839e-06 8.167938e-07
 [343,] 8.365261e-06 1.356690e-04 7.474649e-05
 [344,] 5.412054e-06 7.141015e-06 3.611460e-06
 [345,] 1.245123e-05 2.296344e-05 2.820621e-05
 [346,] 1.968328e-06 8.022839e-06 8.035076e-07
 [347,] 1.224600e-05 2.123421e-05 2.569343e-05
 [348,] 5.638836e-06 7.216854e-06 3.820779e-06
 [349,] 7.961541e-06 1.224683e-04 6.452555e-05
 [350,] 8.269371e-04 1.556610e-05 1.321861e-03
 [351,] 1.973871e-06 8.206816e-06 8.231292e-07
 [352,] 8.269371e-04 1.563255e-05 1.329366e-03
 [353,] 3.719692e-06 3.814381e-06 9.362562e-07
 [354,] 3.719692e-06 3.814381e-06 9.362562e-07
 [355,] 3.679584e-06 3.815862e-06 9.273662e-07
 [356,] 1.998510e-06 8.301244e-06 8.739900e-07
 [357,] 9.612114e-06 1.224683e-04 8.484102e-05
 [358,] 1.998510e-06 8.351611e-06 8.759165e-07
 [359,] 1.980413e-06 8.351611e-06 8.423011e-07
 [360,] 5.590611e-06 7.669097e-06 3.973051e-06
 [361,] 3.564040e-06 3.832692e-06 8.934595e-07
 [362,] 1.227759e-05 2.087344e-05 2.535614e-05
 [363,] 1.976554e-06 8.500333e-06 8.391558e-07
 [364,] 1.976554e-06 8.599959e-06 8.425134e-07
 [365,] 1.984062e-06 8.351611e-06 8.496407e-07
 [366,] 3.487250e-06 3.825416e-06 8.839561e-07
 [367,] 5.778041e-06 7.975480e-06 4.261359e-06
 [368,] 1.818969e-05 5.339726e-06 3.863901e-06
 [369,] 1.957516e-06 9.247975e-06 7.500477e-07
 [370,] 1.728024e-05 1.489058e-05 2.677411e-05
 [371,] 9.180437e-04 1.736192e-05 1.689821e-03
 [372,] 1.449585e-05 1.419818e-05 2.109456e-05
 [373,] 4.364904e-06 8.448598e-06 3.161273e-06
 [374,] 5.167141e-06 2.165459e-05 5.430001e-06
 [375,] 1.523722e-05 2.069591e-05 3.223569e-05
 [376,] 6.485240e-05 1.791071e-04 1.247206e-03
 [377,] 6.898949e-04 1.802089e-05 1.333116e-03
 [378,] 1.523722e-05 1.998745e-05 3.115063e-05
 [379,] 5.015160e-06 2.061600e-04 4.438928e-05
 [380,] 1.568101e-05 1.998745e-05 3.217121e-05
 [381,] 5.524773e-06 2.164920e-04 5.422097e-05
 [382,] 1.001824e-04 1.011816e-05 7.356933e-05
 [383,] 3.980512e-06 3.830812e-06 9.743548e-07
 [384,] 6.868898e-05 1.937118e-04 1.427313e-03
 [385,] 3.980512e-06 3.828973e-06 9.758172e-07
 [386,] 5.300116e-06 2.345248e-04 5.321291e-05
 [387,] 5.300116e-06 2.345248e-04 5.321291e-05
 [388,] 3.933415e-06 3.818944e-06 9.757080e-07
 [389,] 7.185331e-06 1.685123e-04 7.085991e-05
 [390,] 7.664677e-06 1.423973e-04 6.937908e-05
 [391,] 3.933415e-06 3.802566e-06 1.015353e-06
 [392,] 5.510878e-04 1.982917e-05 1.194351e-03
 [393,] 2.490706e-06 2.398944e-04 1.019006e-05
 [394,] 2.490706e-06 2.147215e-04 9.623136e-06
 [395,] 5.524773e-06 1.367908e-04 3.984990e-05
 [396,] 5.369095e-04 1.840896e-05 1.061470e-03
 [397,] 5.373424e-06 1.454441e-04 3.966052e-05
 [398,] 5.524773e-06 1.307730e-04 3.865224e-05
 [399,] 3.657372e-06 3.915859e-06 1.075931e-06
 [400,] 6.464820e-06 9.224088e-05 3.886801e-05
 [401,] 5.601323e-05 1.268161e-04 7.834389e-04
 [402,] 4.077718e-06 3.758706e-06 1.039755e-06
 [403,] 1.109426e-03 1.732267e-05 2.043213e-03
 [404,] 5.620701e-03 2.065876e-04 1.805652e-01
 [405,] 3.210353e-06 3.854794e-06 9.851443e-07
 [406,] 5.945144e-03 2.621986e-04 2.468847e-01
 [407,] 4.507548e-06 1.242481e-04 2.660433e-05
 [408,] 5.201079e-06 1.171955e-04 3.302115e-05
 [409,] 2.917516e-05 3.766117e-06 6.336407e-06
 [410,] 3.465041e-06 3.919357e-06 1.093656e-06
 [411,] 2.503503e-05 3.786855e-06 5.734232e-06
 [412,] 3.389616e-06 3.923469e-06 1.073014e-06
 [413,] 6.471389e-06 7.607937e-05 3.487485e-05
 [414,] 2.844379e-05 3.791923e-06 6.437219e-06
 [415,] 2.590568e-06 1.147077e-04 7.636506e-06
 [416,] 2.766418e-05 3.791923e-06 6.286321e-06
 [417,] 2.766418e-05 3.794520e-06 6.307634e-06
 [418,] 3.426927e-06 3.927626e-06 1.086026e-06
 [419,] 3.389616e-06 3.927626e-06 1.074834e-06
 [420,] 1.205677e-05 2.597404e-05 3.001954e-05
 [421,] 5.268725e-06 9.864172e-05 3.024017e-05
 [422,] 5.490419e-03 2.313969e-04 1.990042e-01
 [423,] 1.189037e-05 2.716379e-05 3.078190e-05
 [424,] 5.201079e-06 9.803499e-05 2.947785e-05
 [425,] 3.465041e-06 3.931828e-06 1.099331e-06
 [426,] 3.426927e-06 3.894290e-06 1.070702e-06
 [427,] 3.426927e-06 3.936076e-06 1.089754e-06
 [428,] 3.440951e-06 3.944709e-06 1.100008e-06
 [429,] 3.440951e-06 3.944709e-06 1.100008e-06
 [430,] 5.625295e-05 2.896193e-05 1.617903e-04
 [431,] 1.315103e-05 5.097316e-06 2.299854e-06
 [432,] 7.016316e-06 5.649700e-04 1.206054e-04
 [433,] 3.426927e-06 3.944709e-06 1.093506e-06
 [434,] 7.016316e-06 5.649700e-04 1.206054e-04
 [435,] 6.901154e-06 5.649700e-04 1.172617e-04
 [436,] 7.134185e-06 5.649700e-04 1.240533e-04
 [437,] 3.480216e-06 3.953971e-06 1.116018e-06
 [438,] 6.088906e-06 5.746905e-04 9.538894e-05
 [439,] 2.574700e-06 1.197041e-04 7.755679e-06
 [440,] 6.088906e-06 5.649700e-04 9.441457e-05
 [441,] 2.574798e-06 1.197041e-04 7.756548e-06
 [442,] 5.862951e-06 5.048223e-04 8.254110e-05
 [443,] 5.173002e-05 2.932439e-05 1.491190e-04
 [444,] 6.050619e-06 5.048223e-04 8.724749e-05
 [445,] 6.146074e-06 5.048223e-04 8.966774e-05
 [446,] 2.228683e-05 5.104852e-06 3.297958e-06
 [447,] 1.354948e-05 2.767292e-05 3.663676e-05
 [448,] 2.637047e-06 1.216095e-04 8.381646e-06
 [449,] 3.531081e-06 3.923469e-06 1.115190e-06
 [450,] 5.226741e-04 4.237521e-04 3.084185e-02
 [451,] 6.332768e-06 5.562882e-04 1.001889e-04
 [452,] 7.230174e-06 5.469055e-04 1.243513e-04
 [453,] 3.531081e-06 3.931828e-06 1.119104e-06
 [454,] 5.722966e-05 2.926539e-05 1.666960e-04
 [455,] 3.477049e-06 3.962981e-06 1.118955e-06
 [456,] 3.470918e-06 3.962981e-06 1.114776e-06
 [457,] 3.509988e-06 3.978303e-06 1.129463e-06
 [458,] 6.980870e-05 2.911316e-05 2.075017e-04
 [459,] 6.980870e-05 2.926539e-05 2.085997e-04
 [460,] 1.219025e-05 2.651262e-05 3.109729e-05
 [461,] 2.376461e-06 3.538277e-05 1.212857e-06
 [462,] 3.902562e-06 1.147214e-05 5.412598e-07
 [463,] 3.590557e-06 3.951205e-06 1.141737e-06
 [464,] 3.590557e-06 3.942690e-06 1.137709e-06
 [465,] 3.590557e-06 3.938500e-06 1.135704e-06
 [466,] 2.403469e-06 2.983701e-05 1.109019e-06
 [467,] 2.405833e-06 2.956811e-05 1.102850e-06
 [468,] 1.272051e-05 2.221835e-05 2.773928e-05
 [469,] 6.204942e-05 2.829804e-05 1.763668e-04
 [470,] 3.632207e-06 3.918227e-06 1.137952e-06
 [471,] 1.406495e-05 2.488938e-05 3.476585e-05
 [472,] 3.873175e-06 3.882866e-06 1.175561e-06
 [473,] 1.143588e-05 2.518946e-05 2.739058e-05
 [474,] 2.425360e-06 3.215688e-05 1.107423e-06
 [475,] 3.753239e-06 3.922192e-06 1.175335e-06
 [476,] 5.392091e-05 2.701366e-05 1.442616e-04
 [477,] 5.481562e-05 2.686489e-05 1.461529e-04
 [478,] 5.847628e-05 2.632355e-05 1.539694e-04
 [479,] 3.652749e-06 9.295827e-06 1.875393e-06
 [480,] 2.312566e-06 1.746753e-05 1.932711e-06
 [481,] 2.656346e-06 4.303892e-06 9.297006e-07
 [482,] 8.268297e-06 6.762636e-06 5.321128e-06
 [483,] 2.286130e-06 1.746753e-05 1.889333e-06
 [484,] 5.481562e-05 2.579623e-05 1.402528e-04
 [485,] 2.744657e-06 4.223211e-06 9.432437e-07
 [486,] 5.417223e-05 2.553076e-05 1.369512e-04
 [487,] 9.540854e-06 6.200674e-06 5.581512e-06
 [488,] 2.168707e-06 2.039370e-05 1.633158e-06
 [489,] 9.661469e-06 6.145173e-06 5.597065e-06
 [490,] 5.051232e-05 2.528253e-05 1.253222e-04
 [491,] 2.580885e-06 5.440040e-06 1.183067e-06
 [492,] 2.291844e-06 1.714414e-05 1.898055e-06
 [493,] 2.636426e-06 5.024398e-06 1.157140e-06
 [494,] 1.013235e-05 1.710886e-05 1.895799e-05
 [495,] 2.284265e-06 1.694777e-05 1.863863e-06
 [496,] 9.747479e-06 1.658118e-05 1.762719e-05
 [497,] 6.242757e-05 2.464898e-05 1.547728e-04
 [498,] 2.269868e-06 1.659788e-05 1.800008e-06
 [499,] 6.138533e-05 2.453003e-05 1.511404e-04
 [500,] 8.925597e-06 5.898857e-06 4.926915e-06
 [501,] 2.843694e-06 4.136274e-06 9.591811e-07
 [502,] 2.587628e-06 5.024398e-06 1.128611e-06
 [503,] 2.610247e-06 5.064973e-06 1.147904e-06
 [504,] 8.607109e-06 6.073105e-06 4.905975e-06
 [505,] 9.182331e-06 6.073105e-06 5.238941e-06
 [506,] 2.603058e-05 4.693840e-06 1.439512e-06
 [507,] 2.172025e-06 1.950414e-05 1.617149e-06
 [508,] 2.222105e-06 1.732514e-05 1.676457e-06
 [509,] 2.477010e-06 5.375810e-06 1.108050e-06
 [510,] 2.925051e-06 4.049075e-06 9.638588e-07
 [511,] 2.537524e-06 5.400149e-06 1.150000e-06
 [512,] 2.191616e-06 2.015022e-05 1.739627e-06
 [513,] 6.242757e-05 2.309006e-05 1.443632e-04
 [514,] 9.288728e-06 5.765325e-06 4.997035e-06
 [515,] 1.678694e-05 5.072234e-06 1.275449e-06
 [516,] 2.276941e-06 1.677168e-05 1.831542e-06
 [517,] 2.175573e-06 2.039370e-05 1.671453e-06
 [518,] 2.175573e-06 2.039370e-05 1.671453e-06
 [519,] 5.984555e-05 2.242428e-05 1.338469e-04
 [520,] 2.537524e-06 5.351681e-06 1.143611e-06
 [521,] 2.175573e-06 2.015022e-05 1.661796e-06
 [522,] 2.162755e-06 1.993197e-05 1.578954e-06
 [523,] 2.175573e-06 1.993197e-05 1.653086e-06
 [524,] 2.175573e-06 1.993197e-05 1.653086e-06
 [525,] 2.610247e-06 5.064973e-06 1.147904e-06
 [526,] 5.799357e-05 2.086876e-05 1.196415e-04
 [527,] 2.276941e-06 1.684723e-05 1.835900e-06
 [528,] 2.269868e-06 1.614480e-05 1.773962e-06
 [529,] 2.168707e-06 1.971663e-05 1.607042e-06
 [530,] 2.176896e-06 1.971663e-05 1.651257e-06
 [531,] 2.709456e-06 4.982403e-06 1.192627e-06
 [532,] 2.165618e-06 1.971663e-05 1.588806e-06
 [533,] 2.165618e-06 1.971663e-05 1.588806e-06
 [534,] 2.222105e-06 1.694777e-05 1.657928e-06
 [535,] 5.799357e-05 1.990738e-05 1.137264e-04
 [536,] 2.681373e-06 4.982403e-06 1.176550e-06
 [537,] 2.157029e-06 1.929448e-05 1.515359e-06
 [538,] 2.159372e-06 1.950414e-05 1.540149e-06
 [539,] 8.235569e-06 5.864995e-06 4.530894e-06
 [540,] 2.159372e-06 1.906705e-05 1.523853e-06
 [541,] 8.140565e-06 5.898857e-06 4.510402e-06
 [542,] 3.002265e-06 7.117162e-06 6.325820e-07
 [543,] 5.886230e-05 1.776478e-05 1.019329e-04
 [544,] 2.273628e-06 1.554568e-05 1.749848e-06
 [545,] 2.702454e-06 4.048789e-06 8.914815e-07
 [546,] 2.211796e-06 1.590851e-05 1.567303e-06
 [547,] 8.093851e-06 6.199738e-06 4.739744e-06
 [548,] 2.318199e-06 1.506259e-05 1.809292e-06
 [549,] 5.886230e-05 1.693837e-05 9.657388e-05
 [550,] 8.395877e-06 5.913819e-06 4.667959e-06
 [551,] 2.684544e-06 4.715393e-06 1.134437e-06
 [552,] 7.746226e-06 5.865403e-06 4.269652e-06
 [553,] 7.758232e-06 6.090877e-06 4.455916e-06
 [554,] 2.660204e-06 4.662426e-06 1.112501e-06
 [555,] 8.226904e-06 6.232519e-06 4.837452e-06
 [556,] 2.684544e-06 4.189495e-06 1.042222e-06
 [557,] 2.315112e-06 1.500026e-05 1.787780e-06
 [558,] 2.659463e-06 4.101220e-06 8.884740e-07
 [559,] 8.267285e-06 6.270073e-06 4.911000e-06
 [560,] 8.175462e-06 6.365126e-06 4.932641e-06
 [561,] 2.731627e-06 4.388518e-06 1.102738e-06
 [562,] 8.445972e-06 6.260471e-06 4.998350e-06
 [563,] 2.322976e-06 1.483271e-05 1.797717e-06
 [564,] 8.396414e-06 6.223318e-06 4.935906e-06
 [565,] 2.302689e-06 1.446547e-05 1.711708e-06
 [566,] 2.338744e-06 1.459318e-05 1.812951e-06
 [567,] 9.100434e-06 1.566996e-05 1.533473e-05
 [568,] 7.734185e-06 6.402537e-06 4.666592e-06
 [569,] 2.286172e-06 1.451838e-05 1.661770e-06
 [570,] 2.533866e-06 4.816901e-06 1.056381e-06
 [571,] 7.817710e-06 6.402537e-06 4.717218e-06
 [572,] 7.817710e-06 6.434902e-06 4.735749e-06
 [573,] 2.623162e-06 4.649100e-06 1.079556e-06
 [574,] 2.334974e-06 1.351553e-05 1.721284e-06
 [575,] 2.717009e-06 3.939909e-06 8.544074e-07
 [576,] 2.344076e-06 1.344307e-05 1.729209e-06
 [577,] 2.344076e-06 1.339589e-05 1.725897e-06
 [578,] 1.027770e-05 1.295153e-05 1.482101e-05
 [579,] 7.406401e-06 6.164151e-06 4.262119e-06
 [580,] 4.714840e-05 1.437275e-05 6.289580e-05
 [581,] 2.588119e-06 4.745318e-06 1.073494e-06
 [582,] 8.121810e-06 6.183499e-06 4.695779e-06
 [583,] 3.773521e-06 4.975926e-06 1.749187e-06
 [584,] 2.542833e-06 1.679923e-05 2.442781e-06
 [585,] 2.037584e-05 1.401766e-05 3.389833e-05
 [586,] 3.577435e-06 4.899879e-06 1.624726e-06
 [587,] 3.703857e-05 1.426189e-05 6.405204e-05
 [588,] 3.426286e-06 4.215535e-06 1.225710e-06
 [589,] 3.895218e-06 5.433119e-06 8.028560e-07
 [590,] 2.069564e-05 5.097609e-06 6.935167e-06
 [591,] 2.237837e-06 2.180090e-05 9.105123e-07
 [592,] 3.265716e-05 7.835874e-06 8.912172e-06
 [593,] 1.950766e-05 5.243233e-06 6.959639e-06
 [594,] 2.191101e-06 2.164433e-05 9.180782e-07
 [595,] 1.927475e-05 5.276047e-06 6.962597e-06
 [596,] 1.950766e-05 5.266797e-06 7.027238e-06
 [597,] 1.344771e-05 8.192086e-06 7.321876e-06
 [598,] 4.947643e-06 2.221547e-05 7.345052e-07
 [599,] 2.105613e-05 5.191634e-06 7.352652e-06
 [600,] 1.659077e-05 5.255373e-06 6.058538e-06
 [601,] 1.918342e-05 5.182097e-06 6.761377e-06
 [602,] 2.168267e-06 2.240344e-05 9.579969e-07
 [603,] 2.162348e-06 2.264039e-05 9.690636e-07
 [604,] 3.255526e-06 5.050590e-06 7.009466e-07
 [605,] 2.344738e-06 2.613235e-05 1.950137e-06
 [606,] 2.168267e-06 2.197328e-05 9.522711e-07
 [607,] 4.331069e-06 1.809126e-05 7.231602e-07
 [608,] 1.827108e-05 5.132170e-06 6.387167e-06
 [609,] 2.079711e-05 5.050380e-06 6.945549e-06
 [610,] 2.147129e-06 3.803273e-06 6.042751e-07
 [611,] 4.729362e-06 2.031023e-05 7.262039e-07
 [612,] 1.972029e-05 5.020778e-06 6.570438e-06
 [613,] 2.131179e-06 3.798782e-06 6.032971e-07
 [614,] 1.803107e-05 5.060257e-06 6.164999e-06
 [615,] 2.046788e-05 4.794167e-06 6.229785e-06
 [616,] 9.937242e-06 7.835191e-06 1.899871e-06
 [617,] 2.163796e-06 3.798532e-06 6.056624e-07
 [618,] 2.134874e-05 5.020778e-06 7.039012e-06
 [619,] 2.299971e-06 2.622190e-05 1.882426e-06
 [620,] 2.289695e-06 2.664298e-05 1.869921e-06
 [621,] 2.311605e-06 2.600362e-05 1.903483e-06
 [622,] 2.289695e-06 2.704783e-05 1.881475e-06
 [623,] 2.289695e-06 2.644248e-05 1.864157e-06
 [624,] 2.299971e-06 2.644248e-05 1.888922e-06
 [625,] 2.311605e-06 2.559511e-05 1.891035e-06
 [626,] 2.289695e-06 2.622190e-05 1.857783e-06
 [627,] 2.108033e-06 2.214123e-05 1.007071e-06
 [628,] 2.289465e-06 2.600362e-05 1.850891e-06
 [629,] 2.299971e-06 2.538334e-05 1.857402e-06
 [630,] 2.311605e-06 2.580910e-05 1.897571e-06
 [631,] 2.322486e-06 2.559804e-05 1.924361e-06
 [632,] 2.311605e-06 2.622852e-05 1.918253e-06
 [633,] 2.370213e-06 2.603079e-05 2.048481e-06
 [634,] 2.382633e-06 2.645042e-05 2.091133e-06
 [635,] 2.333661e-06 2.519524e-05 1.937289e-06
 [636,] 2.345134e-06 2.459565e-05 1.943499e-06
 [637,] 1.797032e-05 4.923721e-06 5.873648e-06
 [638,] 2.333661e-06 2.439307e-05 1.911028e-06
 [639,] 2.345134e-06 2.419258e-05 1.929910e-06
 [640,] 2.345134e-06 2.399416e-05 1.923167e-06
 [641,] 1.942931e-05 4.876821e-06 6.180925e-06
 [642,] 2.345134e-06 2.362278e-05 1.910449e-06
 [643,] 2.322486e-06 2.533773e-05 1.916142e-06
 [644,] 2.108461e-06 3.861306e-06 5.958132e-07
 [645,] 2.311605e-06 2.305869e-05 1.825142e-06
 [646,] 1.709024e-05 4.767526e-06 5.304875e-06
 [647,] 3.302042e-06 6.254146e-06 1.155292e-06
 [648,] 2.112896e-06 2.009446e-05 9.744007e-07
 [649,] 2.322486e-06 2.147050e-05 1.794014e-06
 [650,] 2.322486e-06 2.214067e-05 1.824808e-06
 [651,] 2.144349e-06 3.952542e-06 5.957925e-07
 [652,] 2.600625e-06 2.304724e-05 2.436215e-06
 [653,] 2.618473e-06 2.232196e-05 2.434858e-06
 [654,] 2.600625e-06 2.269023e-05 2.418296e-06
 [655,] 2.583226e-06 2.202490e-05 2.350311e-06
 [656,] 2.286279e-05 4.691786e-06 6.577352e-06
 [657,] 2.378297e-06 2.619647e-05 2.090457e-06
 [658,] 2.287187e-06 3.022784e-05 1.988022e-06
 [659,] 4.788302e-06 2.163343e-05 7.214622e-07
 [660,] 2.103832e-06 2.146522e-05 1.260358e-06
 [661,] 2.316713e-06 2.193723e-05 1.805256e-06
 [662,] 2.316713e-06 2.261672e-05 1.836157e-06
 [663,] 2.327508e-06 2.190506e-05 1.834534e-06
 [664,] 2.327508e-06 2.208479e-05 1.840974e-06
 [665,] 2.283187e-06 2.025480e-05 1.681737e-06
 [666,] 2.103826e-06 1.954652e-05 1.221513e-06
 [667,] 2.331110e-06 2.226610e-05 1.855224e-06
 [668,] 2.343143e-06 2.545722e-05 2.001179e-06
 [669,] 2.331110e-06 2.545722e-05 1.972934e-06
 [670,] 2.343143e-06 2.545722e-05 2.001179e-06
 [671,] 2.319552e-05 4.701440e-06 6.765191e-06
 [672,] 2.290013e-05 4.701440e-06 6.693090e-06
 [673,] 2.232127e-06 3.906458e-06 6.050495e-07
 [674,] 2.106841e-06 2.415265e-05 1.258686e-06
 [675,] 2.354745e-06 2.460624e-05 2.024667e-06
 [676,] 2.354745e-06 2.558539e-05 2.059542e-06
 [677,] 4.691050e-06 2.804782e-05 7.110983e-07
 [678,] 2.320560e-06 2.549066e-05 1.974592e-06
 [679,] 2.221356e-06 3.577223e-06 6.204545e-07
 [680,] 2.109664e-06 1.853248e-05 1.120859e-06
 [681,] 2.232127e-06 3.579703e-06 6.218826e-07
 [682,] 2.320560e-06 2.636828e-05 2.003518e-06
 [683,] 2.343040e-06 2.956055e-05 2.162784e-06
 [684,] 2.343040e-06 2.613107e-05 2.050437e-06
 [685,] 2.320560e-06 2.680980e-05 2.017841e-06
 [686,] 2.320560e-06 2.680980e-05 2.017841e-06
 [687,] 2.277222e-06 3.578759e-06 6.294440e-07
 [688,] 2.343040e-06 2.680591e-05 2.073242e-06
 [689,] 2.343040e-06 2.706853e-05 2.091495e-06
 [690,] 4.691050e-06 3.193543e-05 7.097497e-07
 [691,] 2.330889e-06 2.659418e-05 2.036353e-06
 [692,] 2.740096e-06 2.685483e-05 3.016649e-06
 [693,] 2.289598e-06 3.587421e-06 6.302097e-07
 [694,] 2.331635e-06 2.680591e-05 2.045171e-06
 [695,] 3.996048e-06 2.627378e-05 7.045690e-07
 [696,] 3.996048e-06 2.716167e-05 7.046188e-07
 [697,] 2.526557e-06 2.529392e-05 2.451384e-06
 [698,] 2.103826e-06 1.863132e-05 1.209313e-06
 [699,] 2.140209e-05 4.743494e-06 6.525485e-06
 [700,] 2.542719e-06 2.617487e-05 2.527832e-06
 [701,] 2.104255e-06 1.957950e-05 1.211461e-06
 [702,] 2.526557e-06 2.683243e-05 2.520031e-06
 [703,] 2.576159e-06 2.594538e-05 2.592886e-06
 [704,] 2.576159e-06 2.661790e-05 2.624566e-06
 [705,] 2.542719e-06 2.405126e-05 2.428982e-06
 [706,] 2.509199e-06 2.845580e-05 2.500313e-06
 [707,] 2.478744e-06 2.845580e-05 2.428209e-06
 [708,] 2.440530e-06 5.954451e-06 5.953043e-07
 [709,] 1.626819e-05 4.767953e-06 5.180525e-06
 [710,] 2.113339e-05 4.631019e-06 6.117900e-06
 [711,] 2.260757e-05 4.664106e-06 6.584254e-06
 [712,] 2.265226e-06 1.129055e-04 1.518849e-06
 [713,] 2.232153e-05 4.673354e-06 6.541989e-06
 [714,] 3.141519e-06 5.948968e-06 6.211170e-07
 [715,] 2.386720e-05 4.235297e-06 5.335053e-06
 [716,] 2.303080e-06 7.370080e-05 1.269302e-06
 [717,] 2.943706e-06 3.377291e-05 7.434370e-07
 [718,] 2.143028e-05 4.219604e-06 4.849217e-06
 [719,] 2.143028e-05 4.233486e-06 4.918680e-06
 [720,] 2.143028e-05 4.212805e-06 4.847508e-06
 [721,] 3.002869e-06 3.359929e-05 7.370340e-07
 [722,] 2.232153e-05 4.244379e-06 5.116927e-06
 [723,] 2.293082e-05 4.244379e-06 5.226216e-06
 [724,] 2.356109e-05 4.215730e-06 5.230721e-06
 [725,] 2.293082e-05 4.238908e-06 5.206356e-06
 [726,] 1.977864e-05 4.240089e-06 4.619270e-06
 [727,] 2.927403e-06 6.370124e-06 6.021264e-07
 [728,] 2.232153e-05 4.235297e-06 5.062711e-06
 [729,] 2.295387e-06 8.111035e-05 1.327417e-06
 [730,] 2.173060e-05 4.194889e-06 4.790233e-06
 [731,] 2.232153e-05 4.199841e-06 4.933796e-06
 [732,] 2.295387e-06 7.965467e-05 1.311191e-06
 [733,] 3.129597e-06 3.439935e-05 7.277971e-07
 [734,] 2.774141e-05 4.373115e-06 6.584614e-06
 [735,] 2.945426e-05 4.249982e-06 6.381202e-06
 [736,] 8.195267e-06 8.615696e-05 5.627953e-07
 [737,] 4.137018e-06 3.675604e-05 7.197173e-07
 [738,] 2.982135e-06 3.992119e-05 7.495801e-07
 [739,] 4.203811e-06 5.816252e-06 6.850677e-07
 [740,] 4.150615e-06 5.854525e-06 6.806040e-07
 [741,] 2.441123e-06 7.578472e-05 1.055553e-06
 [742,] 2.420502e-06 7.462861e-05 1.065441e-06
 [743,] 3.983870e-06 5.981795e-06 6.662492e-07
 [744,] 4.034398e-06 5.981795e-06 6.693405e-07
 [745,] 3.500032e-05 4.331336e-06 7.554617e-06
 [746,] 3.983870e-06 5.913252e-06 6.680851e-07
 [747,] 4.034398e-06 5.981795e-06 6.693405e-07
 [748,] 1.993822e-06 5.788682e-06 7.995910e-07
 [749,] 2.405912e-06 7.857369e-05 1.098046e-06
 [750,] 3.244144e-06 2.735833e-05 1.567890e-06
 [751,] 2.450806e-06 7.555759e-05 1.054254e-06
 [752,] 2.608541e-05 4.318600e-05 6.813815e-07
 [753,] 4.215239e-06 5.913252e-06 6.824864e-07
 [754,] 4.160782e-06 5.957303e-06 6.778012e-07
 [755,] 4.160782e-06 5.869816e-06 6.803879e-07
 [756,] 4.270911e-06 5.913252e-06 6.859632e-07
 [757,] 1.037563e-05 7.164692e-05 5.647937e-07
 [758,] 2.219111e-05 4.297406e-06 5.230255e-06
 [759,] 4.215239e-06 5.891458e-06 6.831497e-07
 [760,] 4.215239e-06 5.891458e-06 6.831497e-07
 [761,] 4.215239e-06 5.891458e-06 6.831497e-07
 [762,] 2.503633e-06 8.753127e-05 1.062370e-06
 [763,] 4.215239e-06 5.891458e-06 6.831497e-07
 [764,] 3.955378e-06 5.761772e-06 6.705692e-07
 [765,] 4.004407e-06 5.697964e-06 6.756549e-07
 [766,] 4.327824e-06 5.824859e-06 6.923856e-07
 [767,] 1.955570e-06 5.693279e-06 6.906699e-07
 [768,] 3.763910e-06 5.857809e-06 6.559015e-07
 [769,] 3.857973e-06 5.750215e-06 6.646735e-07
 [770,] 4.004407e-06 5.686670e-06 6.760068e-07
 [771,] 9.921098e-06 6.070741e-06 9.932127e-07
 [772,] 1.927082e-05 4.438445e-06 5.054605e-06
 [773,] 1.095807e-05 5.796132e-06 1.070723e-06
 [774,] 7.212898e-06 6.183269e-06 8.546891e-07
 [775,] 1.007960e-05 6.421599e-06 9.747302e-07
 [776,] 2.555402e-06 5.712739e-05 2.086744e-06
 [777,] 1.007960e-05 6.395888e-06 9.765351e-07
 [778,] 2.276191e-06 7.064766e-06 5.662817e-07
 [779,] 1.541546e-05 4.589201e-06 4.564204e-06
 [780,] 1.007960e-05 6.404331e-06 9.707623e-07
 [781,] 1.658770e-05 4.519809e-06 4.698324e-06
 [782,] 1.658770e-05 4.535181e-06 4.733183e-06
 [783,] 1.603991e-05 4.535181e-06 4.602503e-06
 [784,] 2.451038e-06 1.491768e-04 1.273540e-06
 [785,] 1.175979e-05 6.334162e-06 1.053935e-06
 [786,] 2.547449e-06 1.436522e-04 1.230520e-06
 [787,] 1.305627e-05 6.465894e-06 1.099945e-06
 [788,] 1.305627e-05 6.492292e-06 1.097670e-06
 [789,] 1.305627e-05 6.359615e-06 1.109366e-06
 [790,] 2.529695e-06 6.728781e-05 2.118352e-06
 [791,] 1.160283e-05 6.511957e-06 1.032731e-06
 [792,] 1.519471e-05 4.789908e-06 4.931999e-06
 [793,] 1.048678e-05 6.299810e-06 9.976370e-07
 [794,] 2.546320e-06 6.192449e-05 2.119721e-06
 [795,] 1.160283e-05 6.456437e-06 1.037011e-06
 [796,] 1.109987e-05 1.227992e-04 5.590752e-07
 [797,] 1.404240e-05 6.204692e-06 1.167321e-06
 [798,] 1.499243e-05 6.306373e-06 1.197214e-06
 [799,] 1.404240e-05 6.233746e-06 1.157071e-06
 [800,] 1.435044e-05 6.281298e-06 1.172699e-06
 [801,] 1.435044e-05 6.281298e-06 1.172699e-06
 [802,] 1.089907e-05 4.190687e-05 3.147438e-05
 [803,] 1.602436e-05 6.281298e-06 1.242675e-06
 [804,] 1.025538e-05 4.008415e-05 2.815299e-05
 [805,] 1.271652e-05 6.404331e-06 1.090569e-06
 [806,] 1.355372e-05 6.325021e-06 1.134175e-06
 [807,] 1.044539e-05 3.405676e-05 2.575615e-05
 [808,] 1.219476e-05 6.378555e-06 1.069762e-06
 [809,] 1.245215e-05 6.378555e-06 1.081179e-06
 [810,] 1.219476e-05 6.404331e-06 1.067598e-06
 [811,] 1.784257e-05 4.472151e-06 4.908176e-06
 [812,] 1.194415e-05 6.274777e-06 1.067355e-06
 [813,] 2.400971e-06 1.307707e-04 1.282628e-06
 [814,] 1.219476e-05 6.222787e-06 1.083368e-06
 [815,] 9.545365e-06 4.430995e-05 2.736605e-05
 [816,] 1.659473e-05 4.461681e-06 4.598555e-06
 [817,] 1.205208e-05 3.095774e-05 2.893637e-05
 [818,] 1.170012e-05 6.350413e-06 1.049885e-06
 [819,] 2.275745e-06 8.200229e-05 1.231720e-06
 [820,] 1.252114e-05 2.462344e-05 2.517063e-05
 [821,] 9.842383e-06 9.795883e-05 5.613651e-07
 [822,] 1.194415e-05 6.325021e-06 1.063051e-06
 [823,] 2.493055e-06 4.546228e-05 1.713809e-06
 [824,] 1.245215e-05 6.350413e-06 1.083616e-06
 [825,] 1.194415e-05 6.378555e-06 1.058566e-06
 [826,] 2.840178e-05 4.197495e-06 5.969004e-06
 [827,] 2.332842e-05 4.239500e-06 5.233191e-06
 [828,] 1.228087e-05 2.387519e-05 2.401110e-05
 [829,] 1.146246e-05 6.222787e-06 1.049654e-06
 [830,] 1.144960e-05 7.231636e-06 2.559522e-06
 [831,] 1.146246e-05 6.325021e-06 1.041130e-06
 [832,] 1.181788e-05 2.305661e-05 2.230226e-05
 [833,] 2.536712e-06 4.252768e-05 1.788001e-06
 [834,] 2.285677e-06 7.749280e-05 1.199360e-06
 [835,] 2.297017e-06 7.652601e-05 1.182194e-06
 [836,] 1.073616e-05 6.325021e-06 1.007472e-06
 [837,] 1.841373e-05 4.347478e-06 4.669920e-06
 [838,] 1.123101e-05 6.404331e-06 1.024250e-06
 [839,] 7.969109e-06 4.956213e-06 1.495966e-06
 [840,] 2.265010e-06 7.847355e-05 1.228926e-06
 [841,] 2.265010e-06 7.847355e-05 1.228926e-06
 [842,] 2.064305e-05 4.156518e-06 4.467220e-06
 [843,] 2.191132e-06 8.264532e-05 1.364635e-06
 [844,] 2.234668e-06 7.995471e-05 1.277608e-06
 [845,] 2.064305e-05 4.216687e-06 4.677873e-06
 [846,] 2.226100e-06 7.689506e-05 1.275108e-06
 [847,] 2.693442e-05 4.270641e-06 6.020655e-06
 [848,] 2.503400e-06 3.497896e-05 1.606885e-06
 [849,] 2.579980e-05 4.251434e-06 5.715993e-06
 [850,] 1.123101e-05 6.622785e-06 1.008108e-06
 [851,] 2.213080e-06 7.885341e-05 1.305780e-06
 [852,] 1.245573e-05 7.101884e-06 3.303888e-06
 [853,] 2.653633e-05 4.243217e-06 5.808106e-06
 [854,] 2.226100e-06 8.380716e-05 1.309503e-06
 [855,] 1.146246e-05 6.975494e-06 9.945774e-07
 [856,] 1.271132e-05 5.909301e-06 4.382431e-06
 [857,] 1.304566e-05 2.238872e-05 2.443338e-05
 [858,] 2.498429e-06 3.735895e-05 1.623953e-06
 [859,] 1.245215e-05 7.530944e-06 1.001255e-06
 [860,] 2.508795e-06 3.275088e-05 1.581465e-06
 [861,] 1.304566e-05 2.238872e-05 2.443338e-05
 [862,] 1.146246e-05 7.637458e-06 9.573999e-07
 [863,] 2.370455e-05 4.273355e-06 5.381158e-06
 [864,] 2.306939e-05 4.273355e-06 5.267350e-06
 [865,] 2.493055e-06 3.524644e-05 1.583695e-06
 [866,] 1.123101e-05 7.977203e-06 9.324861e-07
 [867,] 1.100557e-05 7.821607e-06 9.308463e-07
 [868,] 1.846953e-05 9.972949e-05 5.988260e-07
 [869,] 7.058471e-06 9.795883e-05 5.677576e-07
 [870,] 7.956306e-06 9.052534e-05 5.649862e-07
 [871,] 6.081647e-06 8.339873e-06 7.148081e-07
 [872,] 6.081647e-06 8.339873e-06 7.148081e-07
 [873,] 3.617541e-05 4.379456e-06 7.907638e-06
 [874,] 7.212413e-06 9.052534e-05 5.664894e-07
 [875,] 2.129670e-06 8.042033e-05 2.002356e-06
 [876,] 2.154242e-06 8.952310e-05 1.691315e-06
 [877,] 2.136099e-06 8.066656e-05 1.703734e-06
 [878,] 2.117212e-06 8.167950e-05 1.845042e-06
 [879,] 3.531573e-05 4.254230e-06 7.401924e-06
 [880,] 3.644706e-05 4.254230e-06 7.585177e-06
 [881,] 2.172106e-06 8.066656e-05 1.671694e-06
 [882,] 3.328183e-05 4.294667e-06 7.231421e-06
 [883,] 2.374664e-06 2.229742e-05 1.040436e-06
 [884,] 3.475391e-05 4.294667e-06 7.479523e-06
 [885,] 2.374656e-06 1.987798e-05 1.005478e-06
 [886,] 5.940128e-06 9.022160e-06 7.054954e-07
 [887,] 2.128057e-06 6.948040e-05 1.882037e-06
 [888,] 7.580675e-06 7.076125e-06 2.190426e-06
 [889,] 7.366907e-06 7.363436e-06 9.273263e-07
 [890,] 8.485898e-06 4.934163e-06 1.549874e-06
 [891,] 8.453636e-06 4.946742e-06 1.537054e-06
 [892,] 8.839139e-06 4.859425e-06 1.626271e-06
 [893,] 8.773211e-06 4.865338e-06 1.612020e-06
 [894,] 8.773211e-06 4.884247e-06 1.590043e-06
 [895,] 7.409945e-06 4.905339e-06 1.445943e-06
 [896,] 7.439127e-06 4.896353e-06 1.446933e-06
 [897,] 7.434276e-06 4.900283e-06 1.443503e-06
 [898,] 7.439127e-06 4.894318e-06 1.448312e-06
 [899,] 6.877308e-06 4.868461e-06 1.412789e-06
 [900,] 5.710844e-06 1.719642e-05 5.577284e-06
 [901,] 7.417007e-06 4.892307e-06 1.447654e-06
 [902,] 2.109473e-06 4.543607e-05 2.340592e-06
 [903,] 7.439127e-06 4.887344e-06 1.444846e-06
 [904,] 1.976734e-06 1.135173e-04 1.822276e-06
 [905,] 7.439127e-06 4.883298e-06 1.447612e-06
 [906,] 5.127906e-06 1.685873e-05 6.701470e-06
 [907,] 2.251061e-06 6.381467e-06 6.690549e-07
 [908,] 2.976639e-06 1.797973e-05 3.031440e-06
 [909,] 7.392597e-06 4.803117e-06 1.517953e-06
 [910,] 3.492221e-06 1.569759e-05 1.966525e-06
 [911,] 3.053876e-06 1.639673e-05 3.009866e-06
 [912,] 4.479268e-06 9.117214e-06 1.630275e-06
 [913,] 4.477648e-06 9.117214e-06 1.626675e-06
 [914,] 3.079838e-06 1.680990e-05 3.099567e-06
 [915,] 2.881661e-06 1.709487e-05 2.787367e-06
 [916,] 2.904318e-06 4.892130e-06 2.896000e-05
 [917,] 2.904101e-06 1.753398e-05 2.868737e-06
 [918,] 2.973998e-06 4.846074e-06 1.109794e-05
 [919,] 2.857502e-06 1.798777e-05 2.822795e-06
 [920,] 3.536575e-06 1.649413e-05 2.137387e-06
 [921,] 3.001028e-06 1.767764e-05 3.047140e-06
 [922,] 7.018453e-06 4.843508e-06 1.461284e-06
 [923,] 3.051401e-06 1.994367e-05 3.380795e-06
 [924,] 2.944848e-06 1.915473e-05 3.045693e-06
 [925,] 2.498914e-06 1.682922e-05 2.028463e-06
 [926,] 2.873338e-06 4.986252e-06 6.752022e-05
 [927,] 2.890623e-06 1.988292e-05 3.022082e-06
 [928,] 7.236508e-06 5.181489e-06 1.522273e-06
 [929,] 3.010963e-06 2.058739e-05 3.326797e-06
 [930,] 2.986377e-06 2.058739e-05 3.276561e-06
 [931,] 2.936336e-06 2.023125e-05 3.143613e-06
 [932,] 6.330015e-06 1.220497e-05 4.405699e-06
 [933,] 2.936336e-06 1.827220e-05 2.956217e-06
 [934,] 2.887653e-06 1.852063e-05 2.886731e-06
 [935,] 2.890623e-06 1.842665e-05 2.884205e-06
 [936,] 2.844594e-06 1.922359e-05 2.849914e-06
 [937,] 7.534110e-06 5.332783e-06 1.508768e-06
 [938,] 2.859769e-06 4.858887e-06 3.842698e-05
 [939,] 3.762455e-06 1.838108e-05 2.734816e-06
 [940,] 2.936336e-06 2.021632e-05 3.112668e-06
 [941,] 3.795930e-06 1.868182e-05 2.821300e-06
 [942,] 3.786915e-06 1.886904e-05 2.275945e-06
 [943,] 2.890623e-06 2.073513e-05 3.048893e-06
 [944,] 3.709855e-06 1.860805e-05 2.654084e-06
 [945,] 2.349866e-06 4.984442e-05 2.367093e-06
 [946,] 6.644689e-06 5.372694e-06 1.395957e-06
 [947,] 6.817791e-06 5.344568e-06 1.453573e-06
 [948,] 6.742132e-06 5.343146e-06 1.451416e-06
 [949,] 3.816356e-06 1.973992e-05 2.923546e-06
 [950,] 3.816356e-06 1.981926e-05 2.929995e-06
 [951,] 2.800510e-06 2.466206e-05 3.125779e-06
 [952,] 2.660858e-06 1.467874e-04 5.523187e-06
 [953,] 3.597541e-06 4.073965e-05 6.478555e-06
 [954,] 6.347186e-06 5.637987e-06 1.357248e-06
 [955,] 2.302730e-06 2.771528e-05 1.606647e-06
 [956,] 2.327202e-06 3.032595e-05 1.740188e-06
 [957,] 2.320430e-06 2.848870e-05 1.684913e-06
 [958,] 2.913862e-06 1.242051e-05 2.290242e-06
 [959,] 2.309788e-06 2.958400e-05 1.675184e-06
 [960,] 3.110158e-06 1.455749e-05 2.827640e-06
 [961,] 3.638198e-06 2.214419e-05 2.188255e-06
 [962,] 2.320430e-06 2.936080e-05 1.704275e-06
 [963,] 6.366894e-06 4.786680e-06 1.297037e-06
 [964,] 3.166107e-06 1.433670e-05 2.886890e-06
 [965,] 6.283032e-03 5.314708e-06 5.473244e-01
 [966,] 2.327202e-06 2.913969e-05 1.720263e-06
 [967,] 6.495305e-06 4.801676e-06 1.296902e-06
 [968,] 6.534931e-06 4.810200e-06 1.297140e-06
 [969,] 6.338909e-06 4.769949e-06 1.295804e-06
 [970,] 2.938511e-06 1.132657e-05 2.202411e-06
 [971,] 6.438913e-06 4.840443e-06 1.280401e-06
 [972,] 6.421666e-06 4.843501e-06 1.278255e-06
 [973,] 3.227330e-06 1.738155e-05 3.351071e-06
 [974,] 2.333583e-06 3.607865e-05 1.894849e-06
 [975,] 2.913862e-06 1.272184e-05 2.330718e-06
 [976,] 2.378854e-06 3.554774e-05 2.021602e-06
 [977,] 2.371074e-06 2.385469e-05 1.700720e-06
 [978,] 2.343039e-06 2.474303e-05 1.653317e-06
 [979,] 3.022242e-06 9.670718e-06 2.091111e-06
 [980,] 2.448455e-06 3.070292e-05 1.331535e-06
 [981,] 5.349454e-03 5.433157e-06 4.183980e-01
 [982,] 6.288925e-06 4.963559e-06 1.250191e-06
 [983,] 2.387001e-06 1.961487e-05 1.607107e-06
 [984,] 3.216574e-06 1.115514e-05 2.542006e-06
 [985,] 3.763708e-06 2.623217e-05 2.076955e-06
 [986,] 3.093609e-06 1.056835e-05 6.709362e-07
 [987,] 3.008303e-06 1.076192e-05 6.815816e-07
 [988,] 6.194701e-06 5.797291e-06 1.157268e-06
 [989,] 3.646029e-04 5.691106e-06 1.502712e-02
 [990,] 2.274992e-06 8.607254e-06 6.960585e-07
 [991,] 4.815903e-06 2.666723e-05 7.128360e-07
 [992,] 3.061454e-06 3.020285e-05 7.353460e-07
 [993,] 5.216231e-06 5.290201e-06 1.153501e-06
 [994,] 1.320672e-05 7.788834e-06 3.494127e-06
 [995,] 2.403584e-06 8.881936e-06 6.692764e-07
 [996,] 5.216231e-06 5.283557e-06 1.153490e-06
 [997,] 6.345228e-06 3.347918e-05 6.946873e-07
 [998,] 5.236441e-06 5.237418e-06 1.153581e-06
 [999,] 5.236441e-06 5.224745e-06 1.153642e-06
[1000,] 6.160743e-06 3.879339e-05 7.096328e-07
[1001,] 5.247221e-06 5.188633e-06 1.155465e-06
[1002,] 2.203467e-04 6.011965e-06 6.881768e-03
[1003,] 2.398748e-06 9.811891e-06 6.838280e-07
[1004,] 5.247221e-06 5.169655e-06 1.155700e-06
[1005,] 2.392671e-06 8.959398e-06 6.725901e-07
[1006,] 6.232713e-06 3.911530e-05 7.088254e-07
[1007,] 2.414772e-06 9.414400e-06 6.739365e-07
[1008,] 5.322077e-06 5.359347e-06 1.148666e-06
[1009,] 2.380979e-06 9.461505e-06 6.834375e-07
[1010,] 6.449574e-06 3.723136e-05 7.034789e-07
[1011,] 1.958050e-05 7.884220e-06 9.684421e-06
[1012,] 4.991488e-06 5.189908e-06 1.157043e-06
[1013,] 5.345281e-06 5.159909e-06 1.159100e-06
[1014,] 4.195539e-06 1.802541e-05 1.389993e-06
[1015,] 4.205254e-06 1.926962e-05 1.417072e-06
[1016,] 3.417011e-06 6.202757e-06 1.145808e-06
[1017,] 3.342882e-06 3.357533e-05 7.119685e-07
[1018,] 5.208627e-06 4.874792e-06 1.227760e-06
[1019,] 3.454510e-06 3.760656e-05 7.117011e-07
[1020,] 3.417011e-06 6.156897e-06 1.141219e-06
[1021,] 4.225057e-06 1.768741e-05 1.368200e-06
[1022,] 2.761606e-06 6.101732e-06 1.065139e-06
[1023,] 2.491764e-06 1.054311e-05 6.711620e-07
[1024,] 5.195339e-06 5.110708e-06 1.158938e-06
[1025,] 5.195339e-06 5.110708e-06 1.158938e-06
[1026,] 5.151428e-06 4.851935e-06 1.227097e-06
[1027,] 3.313565e-06 3.439275e-05 7.169411e-07
[1028,] 7.012662e-06 4.111568e-05 7.011133e-07
[1029,] 4.280314e-06 1.449584e-05 1.273007e-06
[1030,] 5.270726e-06 5.176386e-06 1.163865e-06
[1031,] 5.259906e-06 5.165075e-06 1.163897e-06
[1032,] 2.062451e-06 5.232699e-06 7.000061e-07
[1033,] 2.064435e-06 5.423047e-06 7.176628e-07
[1034,] 3.226781e-06 3.693691e-06 7.761915e-07
[1035,] 2.455018e-06 5.191889e-06 8.100238e-07
[1036,] 3.380824e-06 3.681208e-06 7.921918e-07
[1037,] 2.488120e-06 4.574212e-06 9.376513e-07
[1038,] 2.561018e-06 4.740189e-06 9.944593e-07
[1039,] 2.534076e-06 4.706587e-06 9.745682e-07
[1040,] 2.703826e-06 4.756389e-06 1.076475e-06
[1041,] 2.582402e-06 6.233951e-06 7.988267e-07
[1042,] 3.541788e-06 1.339839e-05 3.360449e-06
[1043,] 2.677654e-06 4.563150e-06 1.032180e-06
[1044,] 2.566632e-06 5.864688e-06 8.009026e-07
[1045,] 2.321075e-06 4.602731e-06 7.371121e-07
[1046,] 5.094854e-06 4.052951e-06 1.168075e-06
[1047,] 2.300178e-06 3.683859e-06 7.219507e-07
[1048,] 6.757331e-06 4.051797e-06 1.260343e-06
[1049,] 2.565833e-06 5.706166e-06 7.807928e-07
[1050,] 6.680648e-06 4.047066e-06 1.242649e-06
[1051,] 6.662079e-06 4.035960e-06 1.239778e-06
[1052,] 3.840600e-06 3.912674e-06 9.182255e-07
[1053,] 4.274362e-06 3.918219e-06 9.649590e-07
[1054,] 4.134005e-06 3.950747e-06 9.346774e-07
[1055,] 2.383092e-06 3.440827e-06 7.190952e-07
[1056,] 2.551544e-06 5.045122e-06 7.636853e-07
[1057,] 6.868628e-06 4.078157e-06 1.226776e-06
[1058,] 2.351222e-06 3.432512e-06 7.070921e-07
[1059,] 2.521003e-06 5.085983e-06 7.725267e-07
[1060,] 4.362387e-06 4.708671e-06 1.596237e-06
[1061,] 3.873117e-06 4.601859e-06 1.367303e-06
[1062,] 2.239476e-05 6.697017e-06 8.613000e-06
[1063,] 4.282622e-06 4.685972e-06 1.566085e-06
[1064,] 2.465583e-06 4.868623e-06 9.865158e-07
[1065,] 4.435799e-06 4.265747e-06 1.467914e-06
[1066,] 4.435799e-06 4.362050e-06 1.507372e-06
[1067,] 3.856111e-06 4.293751e-06 1.275543e-06
[1068,] 6.584233e-06 4.734283e-06 1.693681e-06
[1069,] 2.455624e-06 4.720118e-06 9.636110e-07
[1070,] 3.873117e-06 4.048811e-06 1.201213e-06
[1071,] 2.537697e-06 5.427485e-06 7.993573e-07
[1072,] 2.087652e-05 6.991126e-06 8.855359e-06
[1073,] 2.469574e-06 4.687670e-06 9.698560e-07
[1074,] 4.357634e-06 4.135463e-06 1.391520e-06
[1075,] 4.331418e-06 4.170210e-06 1.397775e-06
[1076,] 4.517243e-06 4.089224e-06 1.419587e-06
[1077,] 3.925588e-06 4.092018e-06 1.232890e-06
[1078,] 3.712483e-06 9.311872e-06 2.888342e-06
[1079,] 4.407782e-06 4.183206e-06 1.424244e-06
[1080,] 2.543083e-06 5.248048e-06 7.810581e-07
[1081,] 3.888494e-06 4.116318e-06 1.229240e-06
[1082,] 4.354268e-06 4.201076e-06 1.414689e-06
[1083,] 4.300442e-06 4.292063e-06 1.433401e-06
[1084,] 4.026134e-06 4.248736e-06 1.318080e-06
[1085,] 6.426139e-06 4.428720e-06 1.523282e-06
[1086,] 2.476678e-06 4.433286e-06 9.383574e-07
[1087,] 3.849878e-06 4.239832e-06 1.254067e-06
[1088,] 6.426139e-06 4.480935e-06 1.544561e-06
[1089,] 4.488126e-06 4.317363e-06 1.506803e-06
[1090,] 4.161904e-06 4.323825e-06 1.394956e-06
[1091,] 2.401698e-06 4.449279e-06 8.972442e-07
[1092,] 2.538373e-06 5.030497e-06 7.795784e-07
[1093,] 4.654240e-06 3.738786e-06 1.303432e-06
[1094,] 4.068645e-06 3.698622e-06 1.135721e-06
[1095,] 2.560599e-06 5.141286e-06 8.005490e-07
[1096,] 2.718710e-06 3.919852e-06 9.937749e-07
[1097,] 2.575274e-06 3.542733e-06 8.431375e-07
[1098,] 4.539862e-06 3.672641e-06 1.230830e-06
[1099,] 4.750155e-06 3.713584e-06 1.305902e-06
[1100,] 4.025499e-06 3.696667e-06 1.124325e-06
[1101,] 4.046917e-06 3.687063e-06 1.121257e-06
[1102,] 4.782361e-06 3.766648e-06 1.345698e-06
[1103,] 4.435525e-06 3.757162e-06 1.256913e-06
[1104,] 2.565973e-06 4.652659e-06 7.805442e-07
[1105,] 6.358817e-06 3.778808e-06 1.254519e-06
[1106,] 4.491382e-06 3.780397e-06 1.282970e-06
[1107,] 3.872734e-06 3.776241e-06 1.116525e-06
[1108,] 3.873426e-06 3.770372e-06 1.114351e-06
[1109,] 4.231004e-06 3.967227e-06 1.133902e-06
[1110,] 4.085538e-06 3.937228e-06 1.067175e-06
[1111,] 3.525343e-06 8.745648e-06 1.181892e-06
[1112,] 3.470777e-06 9.572411e-06 1.200517e-06
[1113,] 3.532779e-06 9.016014e-06 1.174317e-06
[1114,] 3.524158e-06 9.112432e-06 1.224486e-06
[1115,] 3.507170e-06 9.059403e-06 1.219762e-06
[1116,] 3.508548e-06 9.079115e-06 1.226011e-06
[1117,] 2.229972e-06 3.971709e-06 6.649081e-07
[1118,] 3.041830e-06 6.642362e-06 9.243554e-07
[1119,] 3.582651e-06 1.054934e-05 1.321561e-06
[1120,] 3.511529e-06 9.624766e-06 1.256073e-06
[1121,] 2.229705e-06 4.003977e-06 6.660793e-07
[1122,] 2.232252e-06 5.100632e-06 7.133027e-07
[1123,] 2.107014e-06 4.584027e-06 6.675569e-07
[1124,] 5.635469e-06 4.146954e-06 1.861406e-06
[1125,] 4.577100e-06 6.758628e-06 1.628470e-06
[1126,] 1.409085e-05 3.629800e-06 2.216432e-06
[1127,] 3.876407e-05 3.362301e-06 4.988298e-06
[1128,] 3.848524e-06 3.281904e-06 8.207834e-07
[1129,] 3.891860e-06 3.288409e-06 8.235437e-07
[1130,] 3.848524e-06 3.205557e-06 8.581585e-07
[1131,] 3.806065e-06 3.282350e-06 8.077785e-07
[1132,] 6.797680e-06 2.896394e-06 1.189972e-06
[1133,] 6.797680e-06 2.897870e-06 1.186112e-06
[1134,] 6.797680e-06 2.902498e-06 1.175019e-06
[1135,] 6.797680e-06 2.904210e-06 1.171241e-06
[1136,] 6.797680e-06 2.904210e-06 1.171241e-06
[1137,] 6.797680e-06 2.902498e-06 1.175019e-06
[1138,] 6.797680e-06 2.904210e-06 1.171241e-06
[1139,] 6.908605e-06 2.904210e-06 1.183528e-06
[1140,] 6.908605e-06 2.904210e-06 1.183528e-06
[1141,] 6.908605e-06 2.904210e-06 1.183528e-06
[1142,] 6.908605e-06 2.902498e-06 1.187374e-06
[1143,] 4.752732e-06 2.902498e-06 9.336853e-07
[1144,] 6.908605e-06 2.904784e-06 1.182269e-06
[1145,] 2.732826e-05 7.085728e-06 4.809583e-06
[1146,] 7.022118e-06 2.891082e-06 1.192261e-06
[1147,] 7.022118e-06 2.891082e-06 1.192261e-06
[1148,] 7.022118e-06 2.889389e-06 1.196191e-06
[1149,] 7.022118e-06 2.891444e-06 1.191442e-06
[1150,] 7.022118e-06 2.886141e-06 1.204228e-06
[1151,] 7.138286e-06 2.887756e-06 1.212941e-06
[1152,] 7.138286e-06 2.887756e-06 1.212941e-06
[1153,] 7.138286e-06 2.889389e-06 1.208919e-06
[1154,] 2.529719e-05 7.126210e-06 4.436536e-06
[1155,] 7.138286e-06 2.892153e-06 1.202471e-06
[1156,] 7.257180e-06 2.892153e-06 1.215312e-06
[1157,] 7.138286e-06 2.907586e-06 1.172403e-06
[1158,] 3.059475e-06 4.514405e-06 8.636175e-07
[1159,] 3.059475e-06 4.507500e-06 8.631877e-07
[1160,] 7.378871e-06 2.886183e-06 1.243420e-06
[1161,] 7.101926e-06 2.882417e-06 1.223415e-06
[1162,] 7.378871e-06 2.886183e-06 1.243420e-06
[1163,] 7.378871e-06 2.886183e-06 1.243420e-06
[1164,] 7.378871e-06 2.884523e-06 1.248057e-06
[1165,] 7.378871e-06 2.884523e-06 1.248057e-06
[1166,] 7.378871e-06 2.889877e-06 1.233847e-06
[1167,] 7.503435e-06 2.893542e-06 1.238431e-06
[1168,] 7.378871e-06 2.891764e-06 1.229296e-06
[1169,] 7.788745e-06 2.895382e-06 1.264175e-06
[1170,] 7.022118e-06 2.884523e-06 1.208515e-06
[1171,] 7.378871e-06 2.883076e-06 1.252298e-06
[1172,] 7.378871e-06 2.883076e-06 1.252298e-06
[1173,] 7.378871e-06 2.883076e-06 1.252298e-06
[1174,] 7.378871e-06 2.881691e-06 1.256563e-06
[1175,] 3.047729e-06 4.554126e-06 8.812575e-07
[1176,] 7.257180e-06 2.883076e-06 1.238808e-06
[1177,] 7.378871e-06 2.881691e-06 1.256563e-06
[1178,] 7.378871e-06 2.881691e-06 1.256563e-06
[1179,] 7.378871e-06 2.881691e-06 1.256563e-06
[1180,] 7.378871e-06 2.881691e-06 1.256563e-06
[1181,] 2.765829e-05 7.119215e-06 4.745140e-06
[1182,] 2.960721e-06 8.645663e-06 8.910774e-07
[1183,] 7.630947e-06 2.871456e-06 1.271513e-06
[1184,] 7.630947e-06 2.871456e-06 1.271513e-06
[1185,] 7.630947e-06 2.870029e-06 1.275925e-06
[1186,] 1.689241e-05 4.149082e-06 1.700109e-06
[1187,] 7.630947e-06 2.870029e-06 1.275925e-06
[1188,] 7.986113e-06 4.559970e-06 2.275267e-06
[1189,] 7.630947e-06 2.870029e-06 1.275925e-06
[1190,] 7.761486e-06 2.868663e-06 1.294594e-06
[1191,] 2.830446e-05 7.173950e-06 4.684525e-06
[1192,] 7.927270e-06 4.559970e-06 2.261283e-06
[1193,] 7.761486e-06 2.870326e-06 1.289123e-06
[1194,] 7.908673e-06 2.867358e-06 1.315179e-06
[1195,] 7.908673e-06 2.867358e-06 1.315179e-06
[1196,] 1.331966e-05 4.427663e-06 1.300161e-06
[1197,] 7.908673e-06 2.867358e-06 1.315179e-06
[1198,] 7.908673e-06 2.866113e-06 1.319839e-06
[1199,] 7.908673e-06 2.866113e-06 1.319839e-06
[1200,] 7.616891e-06 2.854337e-06 1.279222e-06
[1201,] 7.908673e-06 2.854337e-06 1.310939e-06
[1202,] 7.908673e-06 2.854337e-06 1.310939e-06
[1203,] 7.908673e-06 2.854337e-06 1.310939e-06
[1204,] 7.908673e-06 2.854337e-06 1.310939e-06
[1205,] 8.971716e-06 2.851938e-06 1.434087e-06
[1206,] 7.786768e-06 2.852732e-06 1.303829e-06
[1207,] 9.948389e-06 4.598532e-06 2.757214e-06
[1208,] 8.270297e-06 4.567602e-06 2.363742e-06
[1209,] 7.908673e-06 2.853113e-06 1.315618e-06
[1210,] 8.045838e-06 2.853113e-06 1.330477e-06
[1211,] 7.908673e-06 2.851950e-06 1.320324e-06
[1212,] 8.045838e-06 2.853113e-06 1.330477e-06
[1213,] 8.045838e-06 2.853113e-06 1.330477e-06
[1214,] 8.045838e-06 2.853113e-06 1.330477e-06
[1215,] 7.908673e-06 2.854337e-06 1.310939e-06
[1216,] 8.045838e-06 2.853113e-06 1.330477e-06
[1217,] 7.908673e-06 2.853113e-06 1.315618e-06
[1218,] 3.074682e-06 3.153817e-06 8.918276e-07
[1219,] 3.440780e-05 7.553908e-06 4.566163e-06
[1220,] 3.243019e-05 7.520573e-06 4.435482e-06
[1221,] 7.908673e-06 2.851627e-06 1.321680e-06
[1222,] 7.908673e-06 2.851627e-06 1.321680e-06
[1223,] 8.045838e-06 2.851950e-06 1.335269e-06
[1224,] 8.186290e-06 2.850740e-06 1.355882e-06
[1225,] 8.186290e-06 2.853113e-06 1.345606e-06
[1226,] 8.186290e-06 2.853113e-06 1.345606e-06
[1227,] 8.186290e-06 2.853113e-06 1.345606e-06
[1228,] 8.186290e-06 2.841304e-06 1.336325e-06
[1229,] 8.363351e-06 2.841304e-06 1.355056e-06
[1230,] 8.186290e-06 2.841304e-06 1.336325e-06
[1231,] 8.330118e-06 2.841304e-06 1.351551e-06
[1232,] 3.050810e-06 4.657356e-06 8.824960e-07
[1233,] 8.477415e-06 2.833463e-06 1.407750e-06
[1234,] 8.330118e-06 2.842569e-06 1.346623e-06
[1235,] 2.960721e-06 8.556801e-06 8.906632e-07
[1236,] 7.648869e-06 4.608152e-06 2.263564e-06
[1237,] 8.477415e-06 2.841304e-06 1.367053e-06
[1238,] 8.477415e-06 2.841304e-06 1.367053e-06
[1239,] 8.477415e-06 2.841304e-06 1.367053e-06
[1240,] 8.330118e-06 2.842569e-06 1.346623e-06
[1241,] 8.628275e-06 2.842569e-06 1.377729e-06
[1242,] 8.330118e-06 2.840101e-06 1.356508e-06
[1243,] 9.035551e-06 2.842815e-06 1.418632e-06
[1244,] 9.035551e-06 2.842815e-06 1.418632e-06
[1245,] 9.035551e-06 2.844152e-06 1.413317e-06
[1246,] 2.474088e-05 7.099907e-06 4.448352e-06
[1247,] 8.477415e-06 2.838849e-06 1.377686e-06
[1248,] 8.105021e-06 4.659926e-06 2.433260e-06
[1249,] 2.657564e-05 7.444039e-06 3.941892e-06
[1250,] 8.477415e-06 2.838849e-06 1.377686e-06
[1251,] 8.477415e-06 2.838849e-06 1.377686e-06
[1252,] 8.477415e-06 2.838849e-06 1.377686e-06
[1253,] 8.477415e-06 2.838849e-06 1.377686e-06
[1254,] 4.896011e-06 2.841558e-06 1.028625e-06
[1255,] 2.423826e-05 4.696656e-06 3.921970e-06
[1256,] 8.477415e-06 2.838849e-06 1.377686e-06
[1257,] 8.477415e-06 2.837774e-06 1.382795e-06
[1258,] 8.477415e-06 2.836760e-06 1.387935e-06
[1259,] 8.477415e-06 2.836760e-06 1.387935e-06
[1260,] 8.477415e-06 2.836760e-06 1.387935e-06
[1261,] 8.477415e-06 2.835807e-06 1.393105e-06
[1262,] 8.477415e-06 2.836760e-06 1.387935e-06
[1263,] 8.477415e-06 2.835807e-06 1.393105e-06
[1264,] 8.477415e-06 2.835807e-06 1.393105e-06
[1265,] 7.908673e-06 2.836760e-06 1.326122e-06
[1266,] 8.477415e-06 2.836760e-06 1.387935e-06
[1267,] 8.477415e-06 2.835807e-06 1.393105e-06
[1268,] 8.628275e-06 2.835807e-06 1.409362e-06
[1269,] 8.628275e-06 2.835807e-06 1.409362e-06
[1270,] 8.782795e-06 2.834915e-06 1.431307e-06
[1271,] 8.782795e-06 2.835807e-06 1.425915e-06
[1272,] 8.782795e-06 2.834915e-06 1.431307e-06
[1273,] 8.628275e-06 2.834915e-06 1.414657e-06
[1274,] 8.782795e-06 2.833315e-06 1.442186e-06
[1275,] 9.457721e-06 2.830333e-06 1.545179e-06
[1276,] 8.782795e-06 2.834085e-06 1.436730e-06
[1277,] 8.782795e-06 2.834085e-06 1.436730e-06
[1278,] 8.782795e-06 2.834085e-06 1.436730e-06
[1279,] 8.941076e-06 2.834338e-06 1.452047e-06
[1280,] 8.050214e-06 4.686929e-06 2.444853e-06
[1281,] 8.941076e-06 2.832605e-06 1.464928e-06
[1282,] 8.941076e-06 2.832605e-06 1.464928e-06
[1283,] 8.941076e-06 2.831957e-06 1.470550e-06
[1284,] 8.941076e-06 2.831957e-06 1.470550e-06
[1285,] 8.214317e-06 4.680630e-06 2.476037e-06
[1286,] 8.941076e-06 2.831314e-06 1.476773e-06
[1287,] 8.941076e-06 2.830793e-06 1.482466e-06
[1288,] 8.941076e-06 2.830793e-06 1.482466e-06
[1289,] 8.941076e-06 2.830333e-06 1.488192e-06
[1290,] 8.186290e-06 2.829934e-06 1.408226e-06
[1291,] 8.782795e-06 2.830333e-06 1.470520e-06
[1292,] 9.103221e-06 2.830247e-06 1.507373e-06
[1293,] 8.628275e-06 2.829934e-06 1.458723e-06
[1294,] 1.515842e-05 4.307497e-06 1.426526e-06
[1295,] 8.941076e-06 2.841406e-06 1.527714e-06
[1296,] 8.941076e-06 2.841406e-06 1.527714e-06
[1297,] 3.048315e-06 4.825137e-06 9.202045e-07
[1298,] 9.269338e-06 2.841342e-06 1.578530e-06
[1299,] 8.941076e-06 2.841342e-06 1.540234e-06
[1300,] 9.103221e-06 2.841528e-06 1.571499e-06
[1301,] 8.477415e-06 2.841528e-06 1.496795e-06
[1302,] 8.941076e-06 2.841712e-06 1.558394e-06
[1303,] 9.103221e-06 2.841712e-06 1.577701e-06
[1304,] 9.103221e-06 2.841528e-06 1.571499e-06
[1305,] 9.103221e-06 2.841712e-06 1.577701e-06
[1306,] 9.269338e-06 2.841712e-06 1.597369e-06
[1307,] 9.456785e-06 2.854603e-06 1.636943e-06
[1308,] 9.456785e-06 2.854603e-06 1.636943e-06
[1309,] 9.456785e-06 2.854603e-06 1.636943e-06
[1310,] 9.103221e-06 2.854329e-06 1.588272e-06
[1311,] 9.269338e-06 2.854603e-06 1.614513e-06
[1312,] 1.457854e-05 4.343729e-06 1.388373e-06
[1313,] 9.456785e-06 2.854603e-06 1.636943e-06
[1314,] 9.631604e-06 2.854603e-06 1.657736e-06
[1315,] 8.941076e-06 2.854603e-06 1.574888e-06
[1316,] 9.631604e-06 2.854937e-06 1.664389e-06
[1317,] 8.152821e-06 4.896502e-06 2.654568e-06
[1318,] 8.774972e-06 2.867608e-06 1.570832e-06
[1319,] 8.949136e-06 2.867245e-06 1.586205e-06
[1320,] 3.725275e-06 9.081518e-06 1.291373e-06
[1321,] 8.322705e-06 2.868030e-06 1.520001e-06
[1322,] 6.904753e-06 2.868030e-06 1.334906e-06
[1323,] 6.473720e-06 2.869055e-06 1.285215e-06
[1324,] 3.831376e-06 3.734008e-06 1.407660e-06
[1325,] 5.339590e-06 4.084499e-06 9.059254e-07
[1326,] 3.562794e-06 2.832471e-06 9.007426e-07
[1327,] 2.596735e-05 1.312536e-05 2.785043e-05
[1328,] 4.736108e-06 3.372274e-06 1.071936e-06
[1329,] 2.581084e-05 1.312820e-05 2.766371e-05
[1330,] 8.695358e-06 6.054051e-06 4.079520e-06
[1331,] 4.908203e-06 3.349876e-06 1.080349e-06
[1332,] 5.088590e-06 3.349237e-06 1.114671e-06
[1333,] 9.689319e-06 6.230767e-06 4.716625e-06
[1334,] 7.796422e-06 3.397434e-06 1.432429e-06
[1335,] 2.398315e-05 1.284091e-05 2.464834e-05
[1336,] 5.245422e-06 3.302242e-06 1.140578e-06
[1337,] 3.608992e-06 2.773320e-06 8.943099e-07
[1338,] 3.854901e-06 2.840146e-06 9.998760e-07
[1339,] 5.245422e-06 3.304573e-06 1.111533e-06
[1340,] 3.424130e-05 7.591759e-06 1.285549e-05
[1341,] 4.905165e-06 3.313972e-06 1.086422e-06
[1342,] 4.957530e-06 3.313961e-06 1.099374e-06
[1343,] 4.957530e-06 3.314069e-06 1.091447e-06
[1344,] 1.598533e-05 4.123128e-06 6.125894e-06
[1345,] 9.454670e-06 8.103719e-06 6.278653e-06
[1346,] 4.260392e-06 2.951607e-06 1.184906e-06
[1347,] 9.790378e-06 8.265470e-06 6.672078e-06
[1348,] 2.413796e-06 3.567229e-06 7.551980e-07
[1349,] 4.957530e-06 3.314524e-06 1.109697e-06
[1350,] 3.692943e-06 2.925759e-06 1.041155e-06
[1351,] 9.176580e-06 8.468199e-06 6.373358e-06
[1352,] 2.306528e-05 1.130092e-05 1.976030e-05
[1353,] 1.395939e-05 4.559887e-06 1.536075e-06
[1354,] 1.505066e-05 4.713930e-06 1.558129e-06
[1355,] 5.111357e-06 3.063944e-06 1.446275e-06
[1356,] 5.034287e-06 3.051877e-06 1.416992e-06
[1357,] 4.885388e-06 3.122751e-06 1.448560e-06
[1358,] 4.813623e-06 3.040128e-06 1.354416e-06
[1359,] 4.743358e-06 3.045963e-06 1.342774e-06
[1360,] 5.270994e-06 3.040128e-06 1.461123e-06
[1361,] 4.885521e-06 3.051877e-06 1.381733e-06
[1362,] 4.813472e-06 3.187421e-06 1.473009e-06
[1363,] 4.885388e-06 3.179833e-06 1.486439e-06
[1364,] 4.607360e-06 3.171351e-06 1.405922e-06
[1365,] 4.607360e-06 3.171351e-06 1.405922e-06
[1366,] 4.541736e-06 3.150361e-06 1.373383e-06
[1367,] 2.404027e-05 8.001282e-06 1.167916e-05
[1368,] 2.447261e-05 8.020184e-06 1.194758e-05
[1369,] 4.541736e-06 3.136144e-06 1.363118e-06
[1370,] 3.926534e-06 3.079766e-06 1.164951e-06
[1371,] 4.196189e-06 3.119257e-06 1.254710e-06
[1372,] 6.131319e-06 7.473804e-06 8.815422e-07
[1373,] 3.384958e-06 3.104858e-06 1.029651e-06
[1374,] 8.151777e-06 2.908011e-06 1.845560e-06
[1375,] 9.108746e-06 5.159330e-06 1.056350e-06
[1376,] 2.407829e-06 2.576727e-06 5.954163e-07
[1377,] 5.985153e-06 3.814595e-06 1.974170e-06
[1378,] 5.935995e-06 3.659260e-06 1.853967e-06
[1379,] 5.887529e-06 3.748455e-06 1.902150e-06
[1380,] 5.340631e-06 2.940656e-06 1.400843e-06
[1381,] 6.035055e-06 3.678060e-06 1.897084e-06
[1382,] 6.288601e-06 3.692935e-06 1.973431e-06
[1383,] 6.403313e-06 3.702814e-06 2.010296e-06
[1384,] 3.212878e-05 6.657143e-06 1.016346e-05
[1385,] 4.672106e-06 7.144269e-06 1.884540e-06
[1386,] 4.635579e-06 7.143461e-06 1.869666e-06
[1387,] 4.241589e-06 2.845323e-06 1.119096e-06
[1388,] 2.506904e-06 2.865841e-06 6.958788e-07
[1389,] 2.493754e-06 2.872668e-06 6.925247e-07
[1390,] 2.506904e-06 2.865841e-06 6.958788e-07
[1391,] 2.506904e-06 2.859109e-06 6.944778e-07
[1392,] 2.514267e-06 2.865841e-06 6.984721e-07
[1393,] 4.152214e-06 2.813546e-06 1.078599e-06
[1394,] 4.152214e-06 2.807571e-06 1.074389e-06
[1395,] 4.152214e-06 2.801686e-06 1.070209e-06
[1396,] 2.499757e-06 2.856493e-06 6.914082e-07
[1397,] 4.152214e-06 2.801686e-06 1.070209e-06
[1398,] 4.152214e-06 2.795890e-06 1.066059e-06
[1399,] 4.152214e-06 2.790182e-06 1.061938e-06
[1400,] 4.152214e-06 2.790182e-06 1.061938e-06
[1401,] 3.973331e-06 2.790182e-06 1.026498e-06
[1402,] 4.110867e-06 2.790182e-06 1.053807e-06
[1403,] 4.152214e-06 2.782867e-06 1.056605e-06
[1404,] 4.152214e-06 2.782867e-06 1.056605e-06
[1405,] 5.164030e-06 2.784563e-06 1.296815e-06
[1406,] 4.110867e-06 2.779032e-06 1.045769e-06
[1407,] 4.110867e-06 2.773587e-06 1.041793e-06
[1408,] 1.454677e-05 2.738523e-06 2.641375e-06
[1409,] 2.492823e-06 2.802704e-06 6.777557e-07
[1410,] 4.147476e-06 2.768230e-06 1.044846e-06
[1411,] 4.110867e-06 2.768230e-06 1.037846e-06
[1412,] 4.070281e-06 2.762958e-06 1.026189e-06
[1413,] 4.070281e-06 2.747656e-06 1.014761e-06
[1414,] 4.110867e-06 2.747656e-06 1.022337e-06
[1415,] 4.070281e-06 2.759355e-06 1.023527e-06
[1416,] 2.485440e-06 2.781700e-06 6.708171e-07
[1417,] 4.110867e-06 2.877392e-06 1.112816e-06
[1418,] 4.098735e-06 2.894297e-06 1.120944e-06
[1419,] 3.994135e-06 2.894297e-06 1.097645e-06
[1420,] 4.797513e-06 8.589063e-06 2.262199e-06
[1421,] 2.492823e-06 2.908736e-06 6.980126e-07
[1422,] 5.930075e-06 4.006900e-06 2.095721e-06
[1423,] 6.066128e-06 3.988442e-06 2.125042e-06
[1424,] 5.234214e-06 2.840982e-06 1.304461e-06
[1425,] 3.760539e-05 7.057020e-06 1.395429e-05
[1426,] 6.912478e-06 3.661165e-06 2.171170e-06
[1427,] 3.982265e-05 3.801012e-06 1.088768e-05
[1428,] 8.861995e-06 3.817653e-06 3.204277e-06
[1429,] 4.705408e-06 3.084119e-06 1.459193e-06
[1430,] 8.861995e-06 3.874747e-06 3.271722e-06
[1431,] 6.102199e-06 3.823903e-06 2.079108e-06
[1432,] 2.848970e-05 7.418314e-06 1.216317e-05
[1433,] 8.991372e-06 3.834519e-06 3.263696e-06
[1434,] 8.991372e-06 3.856830e-06 3.290471e-06
[1435,] 8.991372e-06 3.880496e-06 3.311740e-06
[1436,] 4.649908e-06 3.094438e-06 1.451208e-06
[1437,] 9.123380e-06 3.804806e-06 3.260371e-06
[1438,] 9.123380e-06 3.804806e-06 3.260371e-06
[1439,] 3.516494e-05 3.852402e-06 1.013939e-05
[1440,] 4.762023e-06 3.084119e-06 1.474182e-06
[1441,] 9.258078e-06 3.785919e-06 3.276987e-06
[1442,] 9.258078e-06 3.767241e-06 3.253707e-06
[1443,] 4.705408e-06 3.083971e-06 1.453741e-06
[1444,] 2.278759e-05 3.739642e-06 6.815468e-06
[1445,] 2.923316e-05 7.261168e-06 1.188583e-05
[1446,] 9.258078e-06 3.730501e-06 3.207792e-06
[1447,] 2.944015e-05 7.249420e-06 1.192068e-05
[1448,] 9.123380e-06 3.712435e-06 3.146839e-06
[1449,] 2.324965e-05 3.758236e-06 6.981688e-06
[1450,] 3.463358e-06 8.526278e-06 1.430227e-06
[1451,] 2.233672e-05 3.657957e-06 6.450275e-06
[1452,] 3.697339e-06 2.949476e-06 1.109375e-06
[1453,] 3.123871e-05 6.995723e-06 1.155518e-05
[1454,] 3.615668e-06 2.911389e-06 1.064693e-06
[1455,] 6.752406e-06 3.581476e-06 2.054368e-06
[1456,] 3.855434e-06 2.969491e-06 1.156880e-06
[1457,] 6.813324e-06 3.599484e-06 2.083503e-06
[1458,] 3.855434e-06 2.977126e-06 1.165410e-06
[1459,] 3.737020e-06 2.956070e-06 1.118881e-06
[1460,] 1.728968e-05 3.299675e-06 4.390400e-06
[1461,] 2.686596e-06 4.355974e-06 8.929067e-07
[1462,] 2.625991e-05 6.778603e-06 9.023752e-06
[1463,] 2.677774e-06 4.497695e-06 8.703696e-07
[1464,] 2.677981e-06 4.144463e-06 8.345593e-07
[1465,] 6.471559e-06 5.104124e-06 3.106762e-06
[1466,] 3.679325e-06 4.004660e-06 1.561881e-06
[1467,] 2.677868e-06 4.100386e-06 8.193690e-07
[1468,] 2.681348e-06 4.144797e-06 8.522658e-07
[1469,] 2.677868e-06 4.077063e-06 8.167554e-07
[1470,] 2.677745e-06 4.054329e-06 8.173660e-07
[1471,] 3.572251e-06 3.928726e-06 1.484514e-06
[1472,] 3.544234e-06 3.990708e-06 1.494565e-06
[1473,] 3.838488e-05 6.596072e-06 1.165181e-05
[1474,] 4.915127e-06 5.048482e-06 2.316830e-06
[1475,] 5.000717e-06 4.911206e-06 2.286376e-06
[1476,] 4.972499e-06 4.975255e-06 2.313095e-06
[1477,] 3.284923e-06 4.007150e-06 1.305901e-06
[1478,] 4.633566e-06 5.712061e-06 2.556630e-06
[1479,] 2.636761e-06 4.358164e-06 7.432211e-07
[1480,] 2.632160e-06 4.233170e-06 7.364666e-07
[1481,] 2.636761e-06 4.233170e-06 7.337831e-07
[1482,] 2.636761e-06 4.128491e-06 7.258066e-07
[1483,] 2.636761e-06 4.105896e-06 7.240764e-07
[1484,] 3.617045e-06 5.521896e-06 1.571916e-06
[1485,] 2.636761e-06 4.128491e-06 7.258066e-07
[1486,] 4.561507e-06 5.081019e-06 2.239036e-06
[1487,] 2.632160e-06 4.128491e-06 7.283835e-07
[1488,] 2.636761e-06 4.137871e-06 7.270880e-07
[1489,] 2.632160e-06 4.114919e-06 7.279006e-07
[1490,] 2.027092e-05 6.636441e-06 4.063587e-06
[1491,] 3.064021e-05 6.784459e-06 1.029057e-05
[1492,] 2.632160e-06 4.137871e-06 7.296951e-07
[1493,] 2.603777e-06 4.092214e-06 7.264952e-07
[1494,] 2.603777e-06 4.069754e-06 7.247174e-07
[1495,] 2.603777e-06 4.092214e-06 7.264952e-07
[1496,] 2.603777e-06 4.114919e-06 7.282890e-07
[1497,] 2.173735e-05 6.645171e-06 4.181374e-06
[1498,] 2.603777e-06 4.047535e-06 7.229555e-07
[1499,] 2.594805e-06 4.114919e-06 7.577587e-07
[1500,] 2.603777e-06 4.092214e-06 7.264952e-07
[1501,] 2.599713e-06 4.163407e-06 7.348449e-07
[1502,] 2.134445e-05 6.466863e-06 5.330437e-06
[1503,] 2.037294e-05 6.475156e-06 5.238516e-06
[1504,] 2.484077e-05 6.551472e-06 6.808067e-06
[1505,] 3.189834e-06 5.773317e-06 9.656988e-07
[1506,] 3.181885e-06 5.833797e-06 9.746565e-07
[1507,] 3.197650e-06 5.818357e-06 9.635023e-07
[1508,] 3.202207e-06 5.798265e-06 9.612551e-07
[1509,] 3.197650e-06 5.818357e-06 9.635023e-07
[1510,] 2.888903e-05 7.241553e-06 1.148042e-05
[1511,] 2.549634e-05 6.525559e-06 6.879792e-06
[1512,] 3.195555e-06 5.783321e-06 9.632574e-07
[1513,] 3.197650e-06 5.778545e-06 9.622706e-07
[1514,] 2.945209e-05 5.692272e-06 5.448840e-06
[1515,] 3.963098e-06 6.638651e-06 2.659029e-06
[1516,] 3.193391e-06 4.911701e-06 9.356661e-07
[1517,] 3.191552e-06 4.918986e-06 9.346765e-07
[1518,] 5.082825e-06 4.980404e-06 1.184052e-06
[1519,] 2.526483e-05 6.497391e-06 6.590639e-06
[1520,] 3.393654e-05 5.702535e-06 6.203425e-06
[1521,] 2.389134e-06 6.007521e-06 1.092078e-06
[1522,] 2.361246e-06 4.323019e-06 8.676657e-07
[1523,] 2.409820e-06 4.373244e-06 9.198799e-07
[1524,] 2.818746e-06 8.074560e-06 1.455186e-06
[1525,] 2.822506e-06 8.191534e-06 1.478516e-06
[1526,] 3.215243e-06 5.474097e-06 9.335190e-07
[1527,] 3.235019e-06 5.471948e-06 9.373507e-07
[1528,] 2.826430e-06 8.191534e-06 1.488425e-06
[1529,] 3.212306e-06 5.572428e-06 9.407087e-07
[1530,] 3.244681e-06 5.598899e-06 9.386386e-07
[1531,] 6.826825e-06 4.628114e-06 3.253901e-06
[1532,] 3.218305e-06 5.598899e-06 9.382957e-07
[1533,] 3.211658e-06 5.572428e-06 9.411355e-07
[1534,] 2.568690e-05 5.230444e-06 1.678360e-06
[1535,] 2.734166e-05 5.220622e-06 1.726096e-06
[1536,] 2.460435e-06 3.699559e-06 8.586634e-07
[1537,] 3.203424e-06 5.533891e-06 9.449473e-07
[1538,] 3.205951e-06 5.483953e-06 9.402087e-07
[1539,] 2.427581e-06 3.775470e-06 8.490319e-07
[1540,] 2.767036e-05 6.057986e-06 8.650258e-06
[1541,] 3.211658e-06 5.471948e-06 9.356678e-07
[1542,] 3.211658e-06 5.471948e-06 9.356678e-07
[1543,] 3.218568e-06 5.207763e-06 9.331330e-07
[1544,] 4.629807e-06 2.930771e-06 8.353940e-07
[1545,] 2.446261e-06 6.280163e-06 1.195974e-06
[1546,] 3.031527e-05 5.963780e-06 8.996663e-06
[1547,] 3.097231e-05 6.457774e-06 7.539562e-06
[1548,] 3.097231e-05 6.478956e-06 7.827768e-06
[1549,] 3.126696e-05 6.466715e-06 7.893978e-06
[1550,] 3.173786e-05 5.904181e-06 9.153245e-06
[1551,] 3.126696e-05 6.461946e-06 7.806146e-06
[1552,] 2.460845e-06 6.308862e-06 1.217137e-06
[1553,] 3.111806e-05 5.904181e-06 9.016078e-06
[1554,] 2.460435e-06 6.603291e-06 1.251636e-06
[1555,] 5.051601e-06 3.842824e-06 1.016620e-06
[1556,] 3.152956e-05 5.904181e-06 9.107241e-06
[1557,] 3.173786e-05 5.859360e-06 9.007696e-06
[1558,] 2.723262e-05 6.034657e-06 8.416993e-06
[1559,] 2.706525e-05 6.010408e-06 8.309654e-06
[1560,] 2.830102e-06 1.482858e-05 2.134867e-06
[1561,] 2.755829e-05 6.021924e-06 8.479821e-06
[1562,] 2.922692e-05 6.156489e-06 5.358577e-06
[1563,] 2.673442e-05 5.987545e-06 8.168027e-06
[1564,] 2.720222e-05 5.998949e-06 8.330399e-06
[1565,] 2.720222e-05 5.987545e-06 8.298668e-06
[1566,] 2.657094e-05 5.987545e-06 8.129149e-06
[1567,] 3.012144e-05 6.040740e-06 5.871833e-06
[1568,] 2.639404e-05 5.987545e-06 8.086998e-06
[1569,] 3.012144e-05 6.039637e-06 5.686524e-06
[1570,] 2.621512e-06 5.579010e-06 1.281210e-06
[1571,] 2.686709e-05 5.987545e-06 8.219018e-06
[1572,] 2.775670e-05 5.987545e-06 8.429783e-06
[1573,] 2.858025e-06 1.513374e-05 2.270874e-06
[1574,] 6.387579e-06 3.889566e-06 2.658268e-06
[1575,] 2.639404e-05 5.975066e-06 8.053337e-06
[1576,] 2.639404e-05 5.975066e-06 8.053337e-06
[1577,] 2.639404e-05 5.975066e-06 8.053337e-06
[1578,] 2.852952e-06 1.559895e-05 2.295868e-06
[1579,] 3.668040e-06 6.504700e-06 6.612710e-07
[1580,] 2.852952e-06 1.653934e-05 2.382535e-06
[1581,] 2.653720e-05 6.133756e-06 8.536923e-06
[1582,] 2.852952e-06 1.603822e-05 2.336603e-06
[1583,] 2.670150e-05 6.133756e-06 8.578572e-06
[1584,] 2.653720e-05 6.145911e-06 8.569850e-06
[1585,] 2.980916e-05 6.023737e-06 5.605155e-06
[1586,] 2.591528e-05 6.121661e-06 8.327275e-06
[1587,] 2.591528e-05 6.121661e-06 8.327275e-06
[1588,] 2.635943e-05 6.121661e-06 8.459216e-06
[1589,] 2.635943e-05 6.121661e-06 8.459216e-06
[1590,] 2.575816e-05 6.121661e-06 8.287424e-06
[1591,] 2.950092e-05 5.999766e-06 5.732872e-06
[1592,] 2.575816e-05 6.109625e-06 8.255809e-06
[1593,] 2.619782e-05 6.121661e-06 8.418281e-06
[1594,] 2.619782e-05 6.109625e-06 8.386075e-06
[1595,] 2.527813e-05 6.049151e-06 8.090032e-06
[1596,] 2.572302e-06 5.994761e-06 1.297505e-06
[1597,] 2.863268e-06 1.689004e-05 2.455642e-06
[1598,] 2.863268e-06 1.742495e-05 2.504812e-06
[1599,] 2.603746e-05 6.109625e-06 8.345580e-06
[1600,] 2.815149e-06 1.706031e-05 2.255571e-06
[1601,] 2.572050e-05 6.121661e-06 8.296935e-06
[1602,] 2.279038e-05 6.145911e-06 7.625774e-06
[1603,] 2.587836e-05 6.109625e-06 8.305325e-06
[1604,] 2.688317e-06 6.316458e-06 1.461795e-06
[1605,] 3.033172e-05 6.072686e-06 9.314796e-06
[1606,] 2.543357e-05 6.109625e-06 8.173637e-06
[1607,] 2.572050e-05 6.109625e-06 8.265310e-06
[1608,] 3.072612e-05 5.985219e-06 5.792669e-06
[1609,] 2.554969e-05 6.109625e-06 8.221928e-06
[1610,] 2.512798e-05 6.109625e-06 8.095982e-06
[1611,] 2.863268e-06 1.797944e-05 2.555160e-06
[1612,] 2.863268e-06 1.797944e-05 2.555160e-06
[1613,] 2.660157e-06 6.463813e-06 1.456683e-06
[1614,] 2.868681e-06 1.797944e-05 2.577339e-06
[1615,] 2.539439e-05 6.097648e-06 8.151326e-06
[1616,] 2.497695e-05 6.097648e-06 8.026977e-06
[1617,] 2.539439e-05 6.097648e-06 8.151326e-06
[1618,] 2.203493e-05 6.097648e-06 7.296963e-06
[1619,] 2.539439e-05 6.121661e-06 8.213635e-06
[1620,] 2.686709e-05 6.097648e-06 8.521421e-06
[1621,] 2.539439e-05 6.121661e-06 8.213635e-06
[1622,] 2.524030e-05 6.109625e-06 8.143122e-06
[1623,] 2.524030e-05 6.109625e-06 8.143122e-06
[1624,] 2.524030e-05 6.109625e-06 8.143122e-06
[1625,] 2.524030e-05 6.109625e-06 8.143122e-06
[1626,] 2.481353e-05 6.109625e-06 8.015771e-06
[1627,] 3.167857e-05 5.971228e-06 5.944086e-06
[1628,] 2.508741e-05 6.097648e-06 8.073361e-06
[1629,] 2.508741e-05 6.109625e-06 8.104069e-06
[1630,] 2.466492e-05 6.097648e-06 7.947616e-06
[1631,] 2.493571e-05 6.097648e-06 8.034725e-06
[1632,] 2.493571e-05 6.097648e-06 8.034725e-06
[1633,] 2.493571e-05 6.097648e-06 8.034725e-06
[1634,] 2.654857e-06 6.081958e-06 1.391818e-06
[1635,] 2.854786e-06 1.672189e-05 2.406535e-06
[1636,] 1.679755e-05 5.794121e-06 4.186925e-06
[1637,] 5.963194e-06 3.839487e-06 1.107652e-06
[1638,] 2.462230e-05 5.669184e-06 6.874367e-06
[1639,] 2.845029e-05 5.663670e-06 7.647180e-06
[1640,] 2.432725e-05 5.624083e-06 6.692956e-06
[1641,] 2.432725e-05 5.609953e-06 6.662180e-06
[1642,] 2.596326e-06 6.221023e-06 1.354780e-06
[1643,] 2.653720e-05 5.605071e-06 7.095098e-06
[1644,] 2.635943e-05 5.605071e-06 7.059352e-06
[1645,] 2.432725e-05 5.590933e-06 6.614097e-06
[1646,] 2.418144e-05 5.590933e-06 6.584128e-06
[1647,] 3.198162e-05 5.964078e-06 5.737310e-06
[1648,] 2.628164e-06 6.318899e-06 1.401871e-06
[1649,] 3.198162e-05 5.948205e-06 5.752136e-06
[1650,] 2.710476e-06 6.266923e-06 1.475370e-06
[1651,] 2.418144e-05 5.575986e-06 6.541330e-06
[1652,] 3.333721e-05 5.956669e-06 5.931062e-06
[1653,] 2.403675e-05 5.548278e-06 6.442184e-06
[1654,] 2.603746e-05 5.544219e-06 6.829469e-06
[1655,] 2.388019e-05 5.529136e-06 6.362719e-06
[1656,] 2.403675e-05 5.529136e-06 6.394044e-06
[1657,] 2.388019e-05 5.511099e-06 6.317581e-06
[1658,] 2.780410e-06 2.552493e-05 2.484705e-06
[1659,] 2.388019e-05 5.502151e-06 6.295165e-06
[1660,] 3.270704e-05 5.960787e-06 5.809535e-06
[1661,] 2.388019e-05 5.483511e-06 6.248418e-06
[1662,] 2.388019e-05 5.483511e-06 6.248418e-06
[1663,] 3.476474e-05 5.961818e-06 6.086492e-06
[1664,] 2.388019e-05 5.474706e-06 6.226312e-06
[1665,] 2.373783e-05 5.465948e-06 6.176680e-06
[1666,] 2.373783e-05 5.457235e-06 6.154899e-06
[1667,] 3.373723e-05 5.924166e-06 6.360758e-06
[1668,] 5.415749e-06 6.073484e-06 3.613735e-06
[1669,] 1.994454e-05 5.244284e-06 4.974005e-06
[1670,] 2.006989e-05 5.183949e-06 4.864999e-06
[1671,] 1.983055e-05 5.485059e-06 5.500124e-06
[1672,] 2.584698e-06 7.766016e-06 6.794930e-07
[1673,] 5.442758e-05 5.932107e-06 9.300187e-06
[1674,] 1.904668e-05 5.280873e-06 4.876242e-06
[1675,] 2.844666e-06 1.448273e-05 2.141195e-06
[1676,] 1.938317e-05 5.320979e-06 5.024223e-06
[1677,] 3.114213e-06 5.915689e-06 1.754257e-06
[1678,] 1.927344e-05 5.257799e-06 4.871220e-06
[1679,] 1.927344e-05 5.257799e-06 4.871220e-06
[1680,] 1.927344e-05 5.257799e-06 4.871220e-06
[1681,] 1.927344e-05 5.250192e-06 4.855281e-06
[1682,] 5.567442e-05 5.935153e-06 9.395066e-06
[1683,] 1.893949e-05 5.250192e-06 4.792697e-06
[1684,] 2.822642e-06 1.505920e-05 2.164753e-06
[1685,] 2.905707e-06 1.583303e-05 2.480562e-06
[1686,] 1.893949e-05 5.242627e-06 4.777103e-06
[1687,] 1.883311e-05 5.235103e-06 4.741733e-06
[1688,] 1.883311e-05 5.235103e-06 4.741733e-06
[1689,] 1.907169e-05 5.226876e-06 4.749003e-06
[1690,] 2.030243e-05 5.226876e-06 4.994160e-06
[1691,] 5.205233e-05 5.979517e-06 8.242986e-06
[1692,] 2.018571e-05 5.204447e-06 4.916165e-06
[1693,] 1.872753e-05 5.167824e-06 4.583805e-06
[1694,] 1.994454e-05 5.175029e-06 4.808308e-06
[1695,] 1.862275e-05 5.160719e-06 4.550345e-06
[1696,] 5.636818e-05 5.986714e-06 8.693840e-06
[1697,] 1.938317e-05 5.146629e-06 4.655447e-06
[1698,] 2.811655e-06 1.448739e-05 2.071170e-06
[1699,] 3.004293e-06 6.293101e-06 1.745030e-06
[1700,] 1.800132e-05 5.111423e-06 4.339702e-06
[1701,] 1.927344e-05 5.112134e-06 4.554425e-06
[1702,] 1.904668e-05 5.112134e-06 4.515467e-06
[1703,] 3.114213e-06 5.596047e-06 1.673760e-06
[1704,] 3.230803e-06 6.594037e-06 2.013672e-06
[1705,] 1.624269e-05 5.072436e-06 3.953907e-06
[1706,] 2.960834e-06 2.536093e-05 3.678998e-06
[1707,] 2.890901e-06 1.591941e-05 2.482357e-06
[1708,] 2.890901e-06 2.585804e-05 3.405756e-06
[1709,] 3.418125e-06 7.934434e-06 2.524354e-06
[1710,] 5.621583e-05 6.021612e-06 8.663732e-06
[1711,] 2.904732e-06 2.696620e-05 3.566840e-06
[1712,] 2.897726e-06 2.729654e-05 3.559863e-06
[1713,] 2.932736e-06 8.592873e-06 8.074618e-07
[1714,] 1.620422e-05 4.844883e-06 3.500053e-06
[1715,] 1.360841e-05 4.886598e-06 3.175930e-06
[1716,] 5.621583e-05 6.033185e-06 8.942928e-06
[1717,] 4.564942e-06 9.037978e-06 4.090922e-06
[1718,] 1.190025e-05 4.657614e-06 2.651484e-06
[1719,] 1.063275e-05 4.497908e-06 2.178581e-06
[1720,] 3.573548e-06 1.524853e-05 3.954753e-06
[1721,] 4.568513e-06 4.035078e-06 9.754398e-07
[1722,] 4.593839e-06 1.461689e-05 6.190891e-06
[1723,] 4.855954e-06 1.492807e-05 6.796098e-06
[1724,] 1.053964e-05 4.625125e-06 2.408945e-06
[1725,] 1.049358e-05 4.664241e-06 2.451240e-06
[1726,] 3.366089e-06 3.464322e-05 6.352115e-06
[1727,] 2.792029e-05 7.327083e-06 1.389862e-06
[1728,] 3.499362e-06 1.400301e-05 3.564595e-06
[1729,] 1.133658e-05 4.738935e-06 2.684140e-06
[1730,] 4.977717e-06 1.454995e-05 6.878037e-06
[1731,] 3.507569e-06 3.009165e-05 6.350767e-06
[1732,] 1.066181e-05 4.767805e-06 2.599475e-06
[1733,] 3.438270e-06 1.657546e-05 3.920370e-06
[1734,] 5.208807e-05 6.134412e-06 1.138483e-05
[1735,] 2.696967e-06 2.708675e-05 2.753066e-06
[1736,] 2.293490e-06 1.279906e-05 1.205686e-06
[1737,] 2.670923e-06 3.039138e-05 2.695020e-06
[1738,] 1.342165e-05 4.756364e-06 3.056912e-06
[1739,] 9.422294e-06 5.902363e-06 2.473546e-06
[1740,] 2.667645e-06 3.147176e-05 2.704733e-06
[1741,] 2.661721e-06 3.036805e-05 2.552731e-06
[1742,] 2.669346e-06 3.002936e-05 2.657125e-06
[1743,] 2.321377e-06 1.187852e-05 1.128627e-06
[1744,] 1.259791e-05 4.968031e-06 3.210473e-06
[1745,] 2.999321e-06 6.044759e-06 8.634932e-07
[1746,] 1.718711e-05 4.861986e-06 3.813282e-06
[1747,] 1.823405e-05 6.425314e-06 6.308097e-06
[1748,] 1.850971e-05 6.514592e-06 6.689602e-06
[1749,] 5.429825e-06 3.937082e-06 1.197751e-06
[1750,] 1.326753e-05 6.514733e-06 4.806391e-06
[1751,] 1.363981e-05 6.551880e-06 4.999637e-06
[1752,] 5.824426e-06 1.019798e-05 6.014113e-06
[1753,] 1.327057e-04 6.486379e-06 3.636677e-05
[1754,] 1.192191e-04 6.574985e-06 3.528724e-05
[1755,] 5.365454e-06 3.863340e-06 1.285508e-06
[1756,] 1.343936e-04 6.662503e-06 4.147497e-05
[1757,] 3.173337e-05 7.136147e-06 1.390027e-05
[1758,] 8.313504e-05 6.611715e-06 2.579835e-05
[1759,] 1.241045e-04 6.616039e-06 3.752685e-05
[1760,] 6.608708e-06 7.492149e-06 9.340987e-07
[1761,] 1.274302e-04 6.707136e-06 4.053650e-05
[1762,] 6.005662e-06 8.972371e-06 5.653300e-06
[1763,] 2.438746e-05 7.506616e-06 1.140951e-05
[1764,] 1.520154e-05 4.629033e-06 3.101304e-06
[1765,] 9.663578e-05 6.787806e-06 3.255981e-05
[1766,] 5.464818e-06 3.861020e-06 1.375694e-06
[1767,] 9.663578e-05 6.776681e-06 3.242606e-05
[1768,] 3.079561e-06 2.835642e-05 1.534463e-06
[1769,] 2.353672e-05 7.650183e-06 1.127080e-05
[1770,] 2.353672e-05 7.623825e-06 1.120943e-05
[1771,] 3.134671e-06 7.327103e-06 1.002992e-06
[1772,] 2.353672e-05 7.590874e-06 1.114476e-05
[1773,] 5.279620e-06 3.909586e-06 1.415636e-06
[1774,] 2.625470e-05 7.710749e-06 1.275044e-05
[1775,] 7.578826e-06 8.587021e-06 9.450561e-07
[1776,] 5.778168e-06 7.202883e-06 4.430117e-06
[1777,] 2.625470e-05 7.604267e-06 1.251379e-05
[1778,] 9.536340e-05 6.773934e-06 3.185940e-05
[1779,] 3.744553e-06 8.649036e-06 1.290342e-06
[1780,] 2.455641e-05 7.650391e-06 1.176958e-05
[1781,] 9.663578e-05 6.799069e-06 3.265390e-05
[1782,] 2.485035e-05 7.710749e-06 1.204097e-05
[1783,] 9.663578e-05 6.820724e-06 3.299492e-05
[1784,] 2.485035e-05 7.676477e-06 1.198086e-05
[1785,] 5.909839e-06 4.603586e-06 2.935313e-06
[1786,] 8.886724e-05 6.749743e-06 2.941330e-05
[1787,] 9.663578e-05 6.594955e-06 2.938841e-05
[1788,] 1.192250e-05 4.595280e-06 2.590935e-06
[1789,] 2.004170e-05 7.610992e-06 9.458726e-06
[1790,] 4.750608e-06 3.875009e-06 1.207611e-06
[1791,] 1.372834e-05 4.644050e-06 2.927050e-06
[1792,] 1.197857e-05 4.614348e-06 2.627580e-06
[1793,] 1.366019e-05 4.644050e-06 2.917191e-06
[1794,] 1.281755e-05 4.649130e-06 2.801351e-06
[1795,] 1.281755e-05 4.654247e-06 2.809278e-06
[1796,] 1.466283e-05 4.634002e-06 3.030790e-06
[1797,] 4.927425e-06 3.865241e-06 1.245631e-06
[1798,] 1.466283e-05 4.639008e-06 3.039747e-06
[1799,] 7.955234e-05 6.869510e-06 2.813301e-05
[1800,] 1.458896e-05 4.649130e-06 3.047422e-06
[1801,] 3.774650e-06 1.705903e-05 9.804624e-07
[1802,] 1.451562e-05 4.649130e-06 3.037117e-06
[1803,] 8.952082e-05 6.834784e-06 3.103582e-05
[1804,] 1.613433e-05 4.644050e-06 3.249653e-06
[1805,] 3.554099e-06 1.631288e-05 1.051130e-06
[1806,] 1.458896e-05 4.644050e-06 3.038433e-06
[1807,] 9.536340e-05 6.873045e-06 3.343062e-05
[1808,] 1.044675e-05 4.675619e-06 2.463078e-06
[1809,] 1.287962e-05 4.659402e-06 2.826594e-06
[1810,] 1.444280e-05 4.649130e-06 3.026864e-06
[1811,] 1.837422e-05 7.519635e-06 8.519517e-06
[1812,] 1.837422e-05 7.513116e-06 8.509941e-06
[1813,] 4.612943e-06 3.873223e-06 1.164107e-06
[1814,] 1.496371e-05 4.649130e-06 3.099730e-06
[1815,] 1.805554e-05 7.545246e-06 8.401901e-06
[1816,] 1.774377e-05 7.583882e-06 8.303920e-06
[1817,] 4.436434e-06 3.873213e-06 1.119808e-06
[1818,] 1.386611e-05 4.691659e-06 3.026288e-06
[1819,] 4.563885e-06 3.873213e-06 1.146817e-06
[1820,] 1.488767e-05 4.684878e-06 3.144378e-06
[1821,] 6.197859e-05 7.004438e-06 2.333139e-05
[1822,] 8.150789e-05 7.004438e-06 3.026301e-05
[1823,] 1.446481e-05 4.672893e-06 3.054058e-06
[1824,] 6.001352e-05 6.948046e-06 2.215577e-05
[1825,] 1.424934e-05 4.672893e-06 3.023195e-06
[1826,] 4.382963e-06 3.894476e-06 1.124335e-06
[1827,] 1.151416e-05 4.677119e-06 2.623023e-06
[1828,] 2.943961e-06 9.347726e-06 2.311623e-06
[1829,] 1.375666e-05 8.089643e-06 6.828798e-06
[1830,] 1.247778e-05 8.105738e-06 6.160110e-06
[1831,] 5.420193e-05 7.089049e-06 2.117520e-05
[1832,] 8.531790e-06 4.556243e-06 1.994279e-06
[1833,] 2.924940e-06 1.397062e-05 2.994618e-06
[1834,] 2.958038e-06 9.997601e-06 2.426678e-06
[1835,] 3.250420e-06 8.888841e-06 2.537124e-06
[1836,] 7.075075e-06 7.992695e-06 5.738081e-06
[1837,] 3.506580e-05 6.429540e-06 2.242041e-06
[1838,] 1.468000e-03 5.105152e-06 7.906838e-05
[1839,] 2.051471e-06 2.375329e-05 1.592294e-06
[1840,] 4.103733e-05 5.328429e-06 3.628598e-06
[1841,] 2.068171e-06 2.496437e-05 1.693002e-06
[1842,] 4.290282e-05 5.347222e-06 3.695834e-06
[1843,] 1.443177e-03 5.226629e-06 7.123026e-05
[1844,] 1.371584e-03 5.230761e-06 6.831513e-05
[1845,] 4.664241e-05 6.246617e-05 6.311127e-07
[1846,] 1.257903e-03 4.866319e-06 7.937977e-05
[1847,] 2.088677e-06 1.379869e-05 1.390383e-06
[1848,] 4.241483e-05 5.401261e-06 3.585472e-06
[1849,] 1.299005e-03 4.849681e-06 8.313213e-05
[1850,] 4.193356e-05 5.426744e-06 3.524051e-06
[1851,] 4.334786e-05 5.437438e-06 3.578895e-06
[1852,] 5.670912e-05 5.000276e-06 5.092005e-06
[1853,] 1.308170e-04 4.920557e-06 1.256289e-05
[1854,] 4.135385e-05 4.599803e-05 6.346644e-07
[1855,] 2.083505e-06 2.510453e-05 1.795256e-06
[1856,] 4.241483e-05 5.485682e-06 3.467259e-06
[1857,] 4.062095e-05 5.452919e-06 3.422477e-06
[1858,] 4.739332e-05 5.497805e-06 3.659377e-06
[1859,] 2.653223e-06 2.122810e-05 7.184680e-07
[1860,] 1.713688e-05 5.449090e-06 1.982721e-06
[1861,] 2.113726e-06 1.987722e-05 1.725854e-06
[1862,] 3.833611e-05 4.044707e-05 6.301440e-07
[1863,] 2.110349e-06 1.774159e-05 1.626017e-06
[1864,] 2.118140e-06 1.739116e-05 1.631937e-06
[1865,] 1.719997e-05 5.422595e-06 1.985966e-06
[1866,] 6.969760e-06 3.991497e-05 5.974786e-07
[1867,] 1.719997e-05 5.439089e-06 1.976647e-06
[1868,] 2.097647e-06 2.008283e-05 1.721169e-06
[1869,] 1.679278e-05 5.541087e-06 1.909419e-06
[1870,] 3.618127e-05 2.447734e-05 6.666690e-07
[1871,] 2.058238e-06 1.158406e-05 1.242209e-06
[1872,] 2.069373e-06 1.157769e-05 1.231043e-06
[1873,] 3.705287e-05 2.301131e-05 6.761796e-07
[1874,] 1.629562e-05 5.401273e-06 1.952195e-06
[1875,] 1.679278e-05 5.355511e-06 2.011349e-06
[1876,] 3.618127e-05 2.120360e-05 6.827265e-07
[1877,] 3.794939e-05 2.326343e-05 6.778725e-07
[1878,] 3.705287e-05 2.399230e-05 6.715675e-07
[1879,] 2.387989e-06 2.354003e-05 7.971692e-07
[1880,] 2.054819e-06 1.280339e-05 1.246624e-06
[1881,] 4.036262e-05 2.383506e-05 6.874351e-07
[1882,] 1.539442e-04 5.433396e-06 8.003418e-06
[1883,] 1.616398e-05 6.783133e-06 9.009465e-07
[1884,] 8.172135e-05 8.433954e-06 4.499667e-05
[1885,] 9.427125e-05 8.338032e-06 5.092902e-05
[1886,] 1.112032e-04 8.223255e-06 5.883749e-05
[1887,] 9.862222e-05 8.279011e-06 5.261115e-05
[1888,] 8.644711e-05 7.960666e-06 4.268551e-05
[1889,] 2.234129e-05 7.280044e-06 8.816001e-06
[1890,] 2.356692e-05 7.140006e-06 8.875541e-06
[1891,] 2.518796e-06 3.100789e-06 6.754554e-07
[1892,] 2.203976e-05 6.994861e-06 7.891802e-06
[1893,] 1.393058e-05 3.447358e-06 9.222633e-07
[1894,] 1.393058e-05 3.452691e-06 9.210678e-07
[1895,] 2.517812e-06 3.715660e-06 7.240852e-07
[1896,] 2.517220e-06 3.896912e-06 7.448190e-07
[1897,] 4.983453e-06 3.664514e-06 1.766677e-06
[1898,] 1.537373e-05 3.611782e-06 9.126922e-07
[1899,] 1.950530e-05 7.160389e-06 7.331454e-06
[1900,] 1.950530e-05 7.151258e-06 7.300193e-06
[1901,] 1.880770e-05 7.094836e-06 6.905078e-06
[1902,] 1.584341e-05 4.191139e-06 8.350754e-07
[1903,] 1.129410e-05 5.303529e-06 7.280788e-07
[1904,] 2.523835e-06 5.158146e-06 8.962783e-07
[1905,] 1.060594e-05 6.405981e-06 7.234878e-07
[1906,] 2.118639e-05 6.850479e-06 6.376744e-06
[1907,] 1.202454e-05 5.310029e-06 7.323703e-07
[1908,] 1.178233e-05 5.275242e-06 7.316460e-07
[1909,] 1.129410e-05 5.275242e-06 7.286473e-07
[1910,] 9.812517e-06 5.161994e-06 7.219156e-07
[1911,] 6.500504e-06 3.425638e-06 7.230121e-07
[1912,] 6.555098e-06 3.422156e-06 7.243106e-07
[1913,] 6.666592e-06 3.417614e-06 7.268034e-07
[1914,] 6.666592e-06 3.394631e-06 7.286066e-07
[1915,] 2.260579e-05 6.845821e-06 6.743090e-06
[1916,] 6.610456e-06 3.382564e-06 7.284574e-07
[1917,] 2.182086e-05 6.829970e-06 6.414623e-06
[1918,] 6.723516e-06 3.405296e-06 7.288783e-07
[1919,] 2.333510e-05 6.835878e-06 6.868593e-06
[1920,] 2.054111e-05 6.826517e-06 6.003489e-06
[1921,] 2.619625e-06 3.273920e-06 7.895001e-07
[1922,] 6.723516e-06 3.361047e-06 7.325734e-07
[1923,] 2.634896e-06 3.242475e-06 7.906912e-07
[1924,] 6.723516e-06 3.354033e-06 7.288859e-07
[1925,] 2.453800e-05 6.800144e-06 6.800063e-06
[1926,] 2.329247e-05 6.819482e-06 6.751539e-06
[1927,] 6.959346e-06 3.621394e-06 7.147935e-07
[1928,] 2.612302e-06 3.458065e-06 8.195909e-07
[1929,] 6.398842e-06 3.592555e-06 7.077771e-07
[1930,] 2.627156e-06 3.470931e-06 8.297780e-07
[1931,] 2.634896e-06 3.525103e-06 8.433861e-07
[1932,] 6.346403e-06 3.753630e-06 7.005586e-07
[1933,] 2.709466e-05 6.803159e-06 7.514666e-06
[1934,] 2.485273e-05 6.815232e-06 7.089026e-06
[1935,] 6.723516e-06 3.751278e-06 7.021133e-07
[1936,] 6.971476e-06 4.048385e-06 6.856983e-07
[1937,] 2.824385e-06 3.422206e-06 9.176527e-07
[1938,] 2.824385e-06 3.422206e-06 9.176527e-07
[1939,] 2.873529e-06 3.322096e-06 9.129746e-07
[1940,] 3.579963e-05 6.797465e-06 9.805840e-06
[1941,] 2.873529e-06 3.631490e-06 9.872946e-07
[1942,] 3.534266e-05 6.793555e-06 9.598452e-06
[1943,] 6.226318e-06 3.762421e-06 6.958715e-07
[1944,] 2.846597e-06 3.505980e-06 9.484880e-07
[1945,] 2.833533e-06 3.468342e-06 9.321690e-07
[1946,] 3.324597e-05 6.825578e-06 9.593580e-06
[1947,] 3.288987e-05 6.842884e-06 9.652019e-06
[1948,] 2.879649e-05 6.843058e-06 8.578400e-06
[1949,] 5.800354e-06 3.635229e-06 6.908402e-07
[1950,] 3.056861e-05 6.836021e-06 9.048696e-06
[1951,] 2.949262e-05 6.847534e-06 8.854202e-06
[1952,] 6.333003e-06 3.637544e-06 6.983121e-07
[1953,] 2.914822e-05 6.858254e-06 8.834510e-06
[1954,] 2.825662e-05 6.862052e-06 8.561524e-06
[1955,] 2.795770e-05 6.859167e-06 8.477988e-06
[1956,] 5.978968e-06 3.694029e-06 6.922185e-07
[1957,] 3.121436e-05 6.834406e-06 9.197439e-06
[1958,] 2.730744e-05 6.861101e-06 8.306759e-06
[1959,] 2.913251e-05 6.856372e-06 8.852381e-06
[1960,] 2.759459e-06 3.832978e-06 9.769390e-07
[1961,] 5.897787e-06 3.853882e-06 6.878140e-07
[1962,] 2.763018e-05 6.856444e-06 8.363432e-06
[1963,] 2.685752e-05 6.869004e-06 8.277976e-06
[1964,] 6.476569e-06 3.853882e-06 6.919595e-07
[1965,] 2.685752e-05 6.877209e-06 8.334015e-06
[1966,] 2.747423e-05 6.852193e-06 8.283613e-06
[1967,] 2.481673e-05 6.900997e-06 7.922670e-06
[1968,] 4.269001e-06 3.486716e-05 1.165621e-06
[1969,] 2.219663e-05 6.829970e-06 6.552151e-06
[1970,] 9.860338e-06 4.152285e-06 3.615153e-06
[1971,] 1.907324e-05 5.780677e-06 3.885643e-06
[1972,] 1.907324e-05 5.773181e-06 3.929756e-06
[1973,] 8.791695e-06 4.030934e-06 3.174331e-06
[1974,] 3.687328e-06 4.489257e-06 1.289113e-06
[1975,] 1.907324e-05 5.766397e-06 3.927387e-06
[1976,] 3.557253e-06 4.368363e-06 1.200995e-06
[1977,] 1.741294e-05 5.765670e-06 3.547844e-06
[1978,] 1.901357e-05 5.700220e-06 3.971391e-06
[1979,] 1.921927e-05 5.702964e-06 3.984720e-06
[1980,] 1.767261e-05 5.728810e-06 3.716451e-06
[1981,] 1.681731e-05 5.735007e-06 3.535541e-06
[1982,] 1.042575e-04 3.964797e-06 2.383475e-05
[1983,] 1.212995e-04 3.946070e-06 2.642883e-05
[1984,] 1.212995e-04 4.002829e-06 2.720886e-05
[1985,] 1.801970e-05 5.716860e-06 3.876084e-06
[1986,] 1.921927e-05 5.690984e-06 4.204828e-06
[1987,] 1.775043e-05 5.716860e-06 3.819831e-06
[1988,] 1.801970e-05 5.712149e-06 3.938352e-06
[1989,] 1.801970e-05 5.712149e-06 3.938352e-06
[1990,] 1.151558e-04 5.916996e-06 5.224081e-05
[1991,] 3.555957e-06 6.717743e-06 1.645890e-06
[1992,] 1.213398e-04 6.218755e-06 5.896874e-05
[1993,] 1.775043e-05 5.722205e-06 3.947418e-06
[1994,] 1.828236e-05 5.727880e-06 4.072929e-06
[1995,] 1.775043e-05 5.734948e-06 3.956309e-06
[1996,] 1.659949e-05 5.727252e-06 3.819996e-06
[1997,] 1.643265e-05 5.727252e-06 3.788296e-06
[1998,] 1.761287e-05 5.730371e-06 4.147605e-06
[1999,] 1.659949e-05 5.733705e-06 3.861285e-06
[2000,] 1.612176e-05 5.734290e-06 3.798362e-06
[2001,] 1.050283e-05 5.552845e-06 5.367740e-06
[2002,] 1.042299e-05 1.279176e-05 1.425015e-05
[2003,] 4.783921e-06 4.104811e-06 1.897838e-06
[2004,] 4.774117e-06 4.034057e-06 1.856849e-06
[2005,] 4.655843e-06 3.628798e-06 1.597982e-06
[2006,] 5.583779e-06 5.027708e-06 1.626127e-06
[2007,] 4.472508e-06 3.849009e-06 1.650899e-06
[2008,] 3.631205e-06 3.615944e-06 8.290777e-07
[2009,] 4.135428e-06 3.448736e-06 1.226832e-06
[2010,] 4.393207e-06 3.864994e-06 1.630081e-06
[2011,] 4.352522e-06 3.833187e-06 1.600135e-06
[2012,] 4.802345e-06 3.862112e-06 1.774757e-06
[2013,] 4.792275e-06 3.786913e-06 1.729897e-06
[2014,] 5.544061e-06 3.850371e-06 2.029034e-06
[2015,] 5.309070e-06 3.821505e-06 1.931464e-06
[2016,] 5.309070e-06 3.761786e-06 1.893397e-06
[2017,] 4.728726e-06 3.296840e-06 1.288775e-06
[2018,] 5.194871e-06 3.675884e-06 1.802119e-06
[2019,] 2.342687e-06 5.503709e-06 1.157831e-06
[2020,] 4.671539e-06 3.661838e-06 1.626974e-06
[2021,] 4.160223e-06 3.289917e-06 1.156109e-06
[2022,] 4.625264e-06 3.690077e-06 1.627214e-06
[2023,] 5.251453e-06 3.690077e-06 1.828975e-06
[2024,] 4.026075e-06 3.283076e-06 1.121114e-06
[2025,] 4.169688e-06 3.318104e-06 1.176703e-06
[2026,] 4.169688e-06 3.325359e-06 1.180548e-06
[2027,] 4.910648e-06 3.661838e-06 1.703692e-06
[2028,] 4.766606e-06 3.675884e-06 1.665566e-06
[2029,] 4.138755e-06 3.325359e-06 1.173085e-06
[2030,] 4.254855e-06 3.314836e-06 1.195187e-06
[2031,] 4.254855e-06 3.314836e-06 1.195187e-06
[2032,] 4.254855e-06 3.314836e-06 1.195187e-06
[2033,] 4.766606e-06 3.661838e-06 1.657640e-06
[2034,] 4.213946e-06 3.397279e-06 1.225365e-06
[2035,] 4.397170e-06 3.413673e-06 1.283936e-06
[2036,] 4.362625e-06 3.446685e-06 1.292804e-06
[2037,] 4.362625e-06 3.464159e-06 1.301993e-06
[2038,] 4.844604e-06 3.847733e-06 1.792774e-06
[2039,] 4.328628e-06 3.464159e-06 1.293059e-06
[2040,] 4.362625e-06 3.464159e-06 1.301993e-06
[2041,] 4.397170e-06 3.472144e-06 1.315263e-06
[2042,] 4.555756e-06 3.446685e-06 1.338273e-06
[2043,] 4.555756e-06 3.446685e-06 1.338273e-06
[2044,] 4.174984e-06 3.481107e-06 1.260494e-06
[2045,] 4.393485e-06 3.455375e-06 1.301517e-06
[2046,] 4.502023e-06 3.436512e-06 1.319024e-06
[2047,] 4.448076e-06 3.446685e-06 1.310902e-06
[2048,] 4.448076e-06 3.446685e-06 1.310902e-06
[2049,] 4.397170e-06 3.490164e-06 1.324739e-06
[2050,] 5.285183e-06 3.860819e-06 1.953252e-06
[2051,] 6.180436e-06 4.999178e-06 1.787014e-06
[2052,] 5.227965e-06 3.783288e-06 1.885426e-06
[2053,] 5.116592e-06 3.783288e-06 1.848347e-06
[2054,] 5.285183e-06 3.739214e-06 1.876286e-06
[2055,] 5.291981e-06 3.709581e-06 1.852353e-06
[2056,] 4.326278e-06 3.405431e-06 1.257922e-06
[2057,] 5.343450e-06 3.667692e-06 1.848343e-06
[2058,] 5.285183e-06 3.653539e-06 1.820996e-06
[2059,] 2.163539e-06 6.120621e-06 1.059148e-06
[2060,] 5.285183e-06 3.667692e-06 1.830196e-06
[2061,] 2.806119e-06 3.452359e-06 5.738054e-07
[2062,] 5.171774e-06 3.694994e-06 1.811851e-06
[2063,] 5.285183e-06 3.350969e-06 1.616525e-06
[2064,] 2.174681e-06 4.824456e-06 9.342231e-07
[2065,] 5.227965e-06 3.049056e-06 1.383260e-06
[2066,] 2.626875e-06 3.196894e-06 5.899530e-07
[2067,] 1.331623e-05 4.573345e-06 3.073468e-06
[2068,] 5.527721e-06 4.648499e-06 1.401832e-06
[2069,] 4.852867e-06 3.965942e-06 1.844938e-06
[2070,] 4.090713e-06 3.877267e-06 1.456436e-06
[2071,] 4.090713e-06 3.877267e-06 1.456436e-06
[2072,] 4.090713e-06 3.802401e-06 1.425397e-06
[2073,] 4.423401e-06 3.802570e-06 1.610530e-06
[2074,] 4.059248e-06 3.766125e-06 1.398007e-06
[2075,] 4.709585e-06 3.404924e-06 1.486374e-06
[2076,] 4.533366e-06 3.449860e-06 1.462179e-06
[2077,] 4.577289e-06 3.494402e-06 1.499748e-06
[2078,] 4.410284e-06 3.555006e-06 1.481504e-06
[2079,] 4.032869e-06 3.616875e-06 1.331369e-06
[2080,] 4.671801e-06 3.601709e-06 1.514557e-06
[2081,] 6.144186e-06 3.500168e-06 1.935345e-06
[2082,] 4.528102e-06 3.568632e-06 1.451474e-06
[2083,] 4.560485e-06 3.556210e-06 1.454424e-06
[2084,] 4.699957e-06 3.543918e-06 1.492576e-06
[2085,] 6.701332e-06 3.511290e-06 2.091315e-06
[2086,] 4.634111e-06 3.543918e-06 1.468964e-06
[2087,] 6.701332e-06 3.487933e-06 2.070282e-06
[2088,] 4.699957e-06 3.527241e-06 1.487480e-06
[2089,] 4.710089e-06 3.527241e-06 1.485287e-06
[2090,] 4.661236e-06 3.527241e-06 1.476581e-06
[2091,] 4.661236e-06 3.509575e-06 1.466978e-06
[2092,] 2.621160e-06 3.593147e-06 5.794863e-07
[2093,] 4.739297e-06 3.660914e-06 1.571561e-06
[2094,] 6.620320e-06 3.554727e-06 2.108454e-06
[2095,] 6.144186e-06 3.529241e-06 1.958851e-06
[2096,] 4.609139e-06 3.616705e-06 1.509059e-06
[2097,] 4.480141e-06 3.359293e-06 1.340904e-06
[2098,] 4.775241e-06 3.457247e-06 1.473050e-06
[2099,] 3.587903e-06 3.614930e-06 8.371949e-07
[2100,] 4.552361e-06 3.440690e-06 1.399804e-06
[2101,] 6.357337e-06 3.368593e-06 1.878420e-06
[2102,] 4.492653e-06 3.534886e-06 1.427763e-06
[2103,] 4.595792e-06 3.548692e-06 1.464492e-06
[2104,] 2.420470e-06 3.695123e-06 7.120632e-07
[2105,] 7.231089e-06 7.705442e-06 2.209410e-06
[2106,] 7.059638e-06 7.706337e-06 2.164543e-06
[2107,] 4.477010e-06 3.684639e-06 1.498004e-06
[2108,] 4.547994e-06 3.670819e-06 1.513162e-06
[2109,] 5.329522e-06 3.700442e-06 1.846197e-06
[2110,] 7.440171e-06 7.703713e-06 2.291085e-06
[2111,] 6.915082e-06 7.704447e-06 2.135150e-06
[2112,] 4.895698e-06 7.690657e-06 1.574381e-06
[2113,] 4.401789e-06 3.875290e-06 1.549770e-06
[2114,] 4.198421e-06 4.241049e-06 1.654255e-06
[2115,] 9.067557e-06 1.170306e-05 1.723109e-06
[2116,] 3.058912e-06 4.806534e-06 8.666154e-07
[2117,] 2.712009e-06 4.695744e-06 6.998938e-07
[2118,] 3.071586e-06 2.056489e-05 6.865833e-07
[2119,] 2.642182e-06 3.781802e-06 5.589436e-07
[2120,] 3.049762e-06 1.824566e-05 6.790045e-07
[2121,] 6.221299e-06 3.434992e-06 1.102350e-06
[2122,] 5.941039e-06 3.145550e-06 8.928310e-07
[2123,] 9.913243e-06 3.386995e-06 1.714888e-06
[2124,] 9.139840e-06 1.492043e-05 9.569268e-07
[2125,] 3.362538e-06 4.722442e-06 8.368818e-07
[2126,] 9.774364e-06 3.254665e-06 7.453729e-07
[2127,] 8.775099e-05 3.275408e-06 1.316714e-05
[2128,] 1.235805e-05 3.518967e-06 7.411749e-07
[2129,] 3.474243e-05 3.179685e-06 5.666825e-06
[2130,] 1.151526e-05 3.819388e-06 7.434297e-07
[2131,] 1.158439e-05 3.638458e-06 7.359466e-07
[2132,] 1.165325e-05 3.799946e-06 7.400540e-07
[2133,] 5.315850e-06 3.687399e-06 1.034169e-06
[2134,] 1.102623e-05 3.835645e-06 7.458534e-07
[2135,] 3.314660e-06 4.915755e-06 9.688895e-07
[2136,] 5.259859e-06 3.321289e-06 9.796431e-07
[2137,] 3.302099e-06 4.907546e-06 9.628782e-07
[2138,] 3.236080e-06 4.985752e-06 9.775944e-07
[2139,] 1.036744e-05 3.655744e-06 7.431525e-07
[2140,] 1.749681e-04 1.435488e-05 1.314456e-05
[2141,] 3.775497e-06 3.529385e-06 6.133730e-07
[2142,] 4.415014e-06 3.338928e-06 6.129746e-07
[2143,] 3.348228e-06 4.909973e-06 9.530296e-07
[2144,] 1.100673e-05 3.405241e-06 9.197814e-07
[2145,] 3.390149e-06 4.914787e-06 9.593033e-07
[2146,] 3.419269e-06 4.953468e-06 9.540893e-07
[2147,] 3.374082e-06 4.986236e-06 9.374948e-07
[2148,] 6.731366e-06 3.610791e-06 7.807557e-07
[2149,] 3.434187e-06 4.948451e-06 9.552779e-07
[2150,] 6.429076e-06 3.604456e-06 7.866187e-07
[2151,] 3.404590e-06 4.953143e-06 9.482234e-07
[2152,] 3.434187e-06 4.950048e-06 9.547892e-07
[2153,] 3.440175e-06 5.014718e-06 9.405905e-07
[2154,] 2.268215e-03 2.724082e-05 1.148370e-04
[2155,] 3.545554e-06 4.972233e-06 9.663893e-07
[2156,] 5.802674e-06 3.579270e-06 6.224783e-07
[2157,] 6.659412e-06 3.538595e-06 7.772561e-07
[2158,] 3.071659e-04 3.152280e-06 4.239369e-05
[2159,] 3.535403e-06 5.004541e-06 9.569401e-07
[2160,] 3.597152e-06 4.950094e-06 9.825171e-07
[2161,] 6.635795e-06 3.476157e-06 7.735571e-07
[2162,] 3.208657e-04 3.195465e-06 4.282582e-05
[2163,] 3.669753e-06 4.970249e-06 9.897884e-07
[2164,] 3.651186e-06 4.962727e-06 9.886353e-07
[2165,] 3.688604e-06 4.970249e-06 9.932651e-07
[2166,] 6.829931e-06 3.345098e-06 7.627851e-07
[2167,] 3.727168e-06 4.955372e-06 1.005295e-06
[2168,] 4.556909e-04 3.164676e-06 5.971639e-05
[2169,] 3.688604e-06 4.896547e-06 1.014494e-06
[2170,] 6.960084e-06 3.466299e-06 7.679452e-07
[2171,] 4.689251e-04 3.116462e-06 6.254604e-05
[2172,] 5.592928e-06 3.494729e-06 6.224327e-07
[2173,] 3.700553e-06 4.959004e-06 9.990553e-07
[2174,] 5.230746e-06 3.408179e-06 1.001574e-06
[2175,] 5.230746e-06 3.389573e-06 9.977437e-07
[2176,] 4.631101e-06 7.829022e-06 1.512136e-06
[2177,] 5.217367e-06 3.410938e-06 9.966423e-07
[2178,] 3.943024e-06 4.983883e-06 1.039050e-06
[2179,] 3.597152e-06 4.916358e-06 9.959621e-07
[2180,] 3.097735e-03 2.060460e-05 1.661071e-04
[2181,] 2.804743e-03 7.130126e-06 1.548376e-04
[2182,] 2.804743e-03 6.294723e-06 1.674959e-04
[2183,] 3.697887e-06 5.131519e-06 9.574766e-07
[2184,] 6.150760e-04 4.833153e-06 4.829822e-05
[2185,] 4.586984e-06 7.826400e-06 1.495183e-06
[2186,] 2.946254e-03 6.206074e-06 1.767805e-04
[2187,] 2.804743e-03 6.082767e-06 1.715108e-04
[2188,] 5.262804e-06 3.542519e-06 1.010505e-06
[2189,] 2.655833e-03 6.038514e-06 1.641412e-04
[2190,] 2.804743e-03 6.268847e-06 1.669828e-04
[2191,] 6.204355e-04 4.660057e-06 5.006927e-05
[2192,] 5.886150e-04 5.576680e-06 4.401991e-05
[2193,] 2.728764e-05 3.931477e-06 3.510524e-06
[2194,] 1.070218e-04 4.638132e-06 1.074352e-05
[2195,] 2.069698e-05 4.479174e-06 2.497184e-06
[2196,] 3.717152e-06 4.941963e-06 9.937436e-07
[2197,] 1.910139e-05 4.352233e-06 2.367990e-06
[2198,] 1.842756e-05 4.301912e-06 2.310686e-06
[2199,] 2.356969e-05 3.701071e-06 3.212254e-06
[2200,] 1.842756e-05 4.206813e-06 2.344811e-06
[2201,] 3.068908e-04 6.048384e-06 2.254111e-05
[2202,] 3.068908e-04 6.557630e-06 2.145747e-05
[2203,] 2.923948e-04 6.514451e-06 2.089932e-05
[2204,] 6.585694e-06 8.393065e-06 1.880774e-06
[2205,] 1.910139e-05 6.609528e-06 1.916158e-06
[2206,] 1.910139e-05 6.609528e-06 1.916158e-06
[2207,] 3.068908e-04 6.467687e-06 2.190801e-05
[2208,] 2.069698e-05 6.609528e-06 2.054897e-06
[2209,] 3.221518e-04 6.762326e-06 2.244595e-05
[2210,] 2.077818e-05 5.329897e-06 2.274263e-06
[2211,] 2.388103e-05 5.660331e-06 2.464449e-06
[2212,] 3.522316e-06 4.902003e-06 9.741351e-07
[2213,] 2.535321e-05 5.147329e-06 2.803913e-06
[2214,] 3.443368e-06 5.075895e-06 1.124886e-06
[2215,] 6.212679e-06 9.207577e-06 1.802636e-06
[2216,] 1.517571e-04 3.018706e-06 2.419344e-05
[2217,] 3.574470e-06 4.928565e-06 9.783299e-07
[2218,] 1.173380e-05 4.218864e-06 9.698991e-07
[2219,] 8.953570e-06 6.460330e-06 1.009706e-06
[2220,] 4.549593e-06 5.293426e-06 6.113607e-07
[2221,] 3.066865e-06 4.973698e-06 8.810256e-07
[2222,] 4.157026e-06 5.168388e-06 5.719000e-07
[2223,] 5.687634e-04 5.791617e-06 4.174290e-05
[2224,] 3.001649e-06 3.119329e-05 6.913735e-07
[2225,] 6.432464e-06 5.974114e-06 7.909979e-07
[2226,] 4.791508e-04 5.570896e-06 3.681860e-05
[2227,] 5.015761e-04 5.495952e-06 3.871243e-05
[2228,] 5.275268e-04 5.991095e-06 3.795081e-05
[2229,] 6.326967e-06 6.729031e-06 7.614933e-07
[2230,] 5.249268e-06 6.884900e-06 1.920254e-06
[2231,] 9.574069e-04 5.487902e-06 6.970485e-05
[2232,] 3.490309e-04 2.731986e-06 6.472672e-05
[2233,] 9.088668e-04 5.684945e-06 6.574258e-05
[2234,] 9.088668e-04 5.672039e-06 6.616905e-05
[2235,] 3.563628e-06 4.947185e-06 1.093289e-06
[2236,] 3.167196e-06 3.385819e-05 6.942164e-07
[2237,] 1.109415e-03 5.758852e-06 7.793575e-05
[2238,] 8.646969e-04 5.719759e-06 6.260359e-05
[2239,] 3.257117e-06 3.435180e-05 6.915113e-07
[2240,] 3.176289e-06 3.462827e-05 6.999571e-07
[2241,] 1.057788e-03 5.646671e-06 7.569735e-05
[2242,] 3.609212e-06 4.961145e-06 1.115398e-06
[2243,] 3.570843e-06 4.956834e-06 1.101715e-06
[2244,] 3.799090e-06 4.962674e-06 1.170651e-06
[2245,] 5.211836e-06 8.032922e-06 2.123081e-06
[2246,] 2.757611e-05 3.147563e-06 5.445816e-06
[2247,] 3.715179e-06 4.974245e-06 1.126781e-06
[2248,] 2.099153e-05 7.858209e-06 3.376172e-06
[2249,] 2.040522e-06 6.314719e-06 6.637420e-07
[2250,] 2.045156e-06 5.916394e-06 6.798413e-07
[2251,] 2.050865e-06 5.618159e-06 6.798721e-07
[2252,] 2.041206e-06 6.465079e-06 6.653044e-07
[2253,] 2.043295e-06 6.467157e-06 6.656608e-07
[2254,] 4.939616e-05 5.628609e-06 5.157880e-06
[2255,] 4.000572e-04 7.352667e-06 4.556203e-05
[2256,] 2.044542e-06 6.511381e-06 6.659035e-07
[2257,] 5.211165e-05 5.455286e-06 5.674620e-06
[2258,] 2.042273e-06 6.533847e-06 6.656245e-07
[2259,] 2.042273e-06 6.545572e-06 6.656566e-07
[2260,] 2.042692e-06 6.170591e-06 6.808095e-07
[2261,] 2.043295e-06 6.620944e-06 6.657864e-07
[2262,] 2.045156e-06 5.980999e-06 6.814188e-07
[2263,] 2.043295e-06 6.656440e-06 6.659027e-07
[2264,] 1.252734e-05 5.012558e-06 2.232454e-06
[2265,] 1.130171e-05 4.809503e-06 2.108542e-06
[2266,] 1.188140e-05 4.784298e-06 2.207408e-06
[2267,] 2.041914e-06 6.837464e-06 6.670503e-07
[2268,] 2.046175e-06 6.862005e-06 6.662571e-07
[2269,] 9.134781e-04 2.728451e-06 1.929219e-04
[2270,] 4.465190e-06 6.263930e-06 7.716489e-07
[2271,] 6.441817e-06 5.332804e-06 1.868275e-06
[2272,] 2.052024e-06 6.911919e-06 6.662501e-07
[2273,] 2.054429e-06 7.049279e-06 6.662454e-07
[2274,] 7.918933e-05 4.488792e-06 4.329046e-06
[2275,] 5.089653e-06 8.355189e-06 2.053618e-06
[2276,] 1.908844e-02 2.696356e-06 4.853388e-03
[2277,] 2.286784e-04 2.619349e-06 5.468137e-05
[2278,] 1.467852e-04 2.809769e-06 7.008254e-05
[2279,] 1.827915e-02 2.557908e-06 6.776056e-03
[2280,] 5.674234e-04 2.601081e-06 2.349620e-04
[2281,] 4.289406e-05 2.546542e-06 1.166794e-05
[2282,] 6.567178e-04 2.610164e-06 2.781294e-04
[2283,] 8.834059e-06 6.005242e-06 1.409749e-06
[2284,] 8.701742e-06 7.264295e-06 4.162765e-06
[2285,] 9.348825e-06 5.519643e-06 1.558968e-06
[2286,] 9.336268e-06 5.805946e-06 1.478143e-06
[2287,] 9.630618e-06 5.398458e-06 1.615075e-06
[2288,] 9.487183e-06 5.369817e-06 1.616361e-06
[2289,] 1.467772e-05 4.538675e-06 4.188276e-06
[2290,] 1.455360e-05 4.513860e-06 4.121607e-06
[2291,] 1.039561e-04 3.569928e-06 2.729265e-05
[2292,] 8.518631e-06 7.490677e-06 4.207871e-06
[2293,] 8.599446e-06 7.490677e-06 4.249375e-06
[2294,] 8.317087e-06 9.426611e-06 5.395950e-06
[2295,] 1.989895e-01 2.929492e-06 1.080845e-01
[2296,] 1.711775e-04 3.608834e-06 4.546117e-05
[2297,] 1.526455e-05 5.363004e-06 5.676797e-06
[2298,] 9.276129e-06 8.962729e-06 5.717029e-06
[2299,] 1.101719e-05 5.454881e-06 3.539304e-06
[2300,] 8.595486e-06 8.864406e-06 5.206234e-06
[2301,] 9.105109e-03 2.821122e-06 2.880236e-03
[2302,] 7.825400e-06 9.521020e-06 5.067521e-06
[2303,] 1.306489e-05 5.957007e-06 5.805683e-06
[2304,] 7.825400e-06 9.661999e-06 5.152771e-06
[2305,] 1.195054e-05 6.005477e-06 5.431021e-06
[2306,] 7.779711e-06 1.053280e-05 5.620823e-06
[2307,] 7.734596e-06 9.661999e-06 5.080486e-06
[2308,] 1.294752e-05 6.022777e-06 5.852286e-06
[2309,] 1.154346e-05 8.932612e-06 8.367199e-06
[2310,] 7.690049e-06 9.661999e-06 5.044856e-06
[2311,] 1.230599e-05 5.655934e-06 5.127989e-06
[2312,] 7.704711e-06 5.016344e-06 2.362268e-06
[2313,] 7.625419e-06 9.661999e-06 4.992962e-06
[2314,] 7.499100e-06 9.618031e-06 4.866735e-06
[2315,] 1.210213e-05 5.713170e-06 5.130640e-06
[2316,] 7.434294e-06 9.618031e-06 4.814292e-06
[2317,] 7.517394e-06 9.618031e-06 4.881492e-06
[2318,] 7.497521e-06 9.618031e-06 4.865461e-06
[2319,] 1.102082e-05 8.640797e-06 7.656275e-06
[2320,] 1.230599e-05 5.746308e-06 5.247173e-06
[2321,] 1.306841e-05 5.713170e-06 5.461480e-06
[2322,] 7.455958e-06 9.578726e-06 4.810521e-06
[2323,] 7.455958e-06 9.578726e-06 4.810521e-06
[2324,] 1.317447e-05 5.760260e-06 5.563558e-06
[2325,] 1.109479e-05 8.750306e-06 7.837425e-06
[2326,] 7.434294e-06 9.578726e-06 4.793063e-06
[2327,] 1.200394e-05 8.640797e-06 8.364652e-06
[2328,] 5.044761e-06 7.377697e-06 1.472190e-06
[2329,] 7.414919e-06 9.535348e-06 4.754088e-06
[2330,] 1.284841e-05 5.781696e-06 5.474532e-06
[2331,] 1.075037e-05 8.678306e-06 7.510153e-06
[2332,] 9.177477e-06 5.164013e-06 1.699762e-06
[2333,] 7.529995e-06 1.074956e-05 5.520478e-06
[2334,] 4.662486e-06 8.366911e-06 2.466700e-06
[2335,] 7.265433e-06 9.429110e-06 4.587828e-06
[2336,] 1.089256e-05 5.948733e-06 4.942902e-06
[2337,] 9.876929e-06 8.907419e-06 7.075347e-06
[2338,] 9.876929e-06 8.521680e-06 6.730951e-06
[2339,] 1.072151e-05 6.069401e-06 5.004336e-06
[2340,] 8.507815e-06 8.198252e-06 4.760160e-06
[2341,] 7.206179e-06 9.250554e-06 4.448387e-06
[2342,] 7.188024e-06 8.447982e-06 4.022618e-06
[2343,] 1.002693e-05 7.214747e-06 5.641992e-06
[2344,] 1.151871e-05 5.029142e-06 4.108606e-06
[2345,] 7.226481e-06 7.749337e-06 3.685619e-06
[2346,] 7.323752e-06 8.484127e-06 4.134336e-06
[2347,] 1.163236e-05 5.440004e-06 4.618707e-06
[2348,] 1.173230e-05 5.191847e-06 4.353273e-06
[2349,] 1.002693e-05 7.267432e-06 5.691920e-06
[2350,] 3.937678e-05 3.710827e-06 8.420506e-06
[2351,] 7.226481e-06 7.403771e-06 3.504158e-06
[2352,] 7.226481e-06 8.484127e-06 4.067829e-06
[2353,] 7.226481e-06 8.484127e-06 4.067829e-06
[2354,] 7.226481e-06 8.484127e-06 4.067829e-06
[2355,] 7.226481e-06 8.447982e-06 4.048909e-06
[2356,] 7.206179e-06 8.447982e-06 4.035041e-06
[2357,] 7.226481e-06 8.484127e-06 4.067829e-06
[2358,] 3.385283e-05 3.643271e-06 3.320842e-06
[2359,] 7.265433e-06 8.447982e-06 4.075442e-06
[2360,] 1.143030e-05 5.483069e-06 4.615688e-06
[2361,] 9.687697e-06 7.693049e-06 5.856959e-06
[2362,] 7.244870e-06 8.415667e-06 4.044451e-06
[2363,] 9.687697e-06 7.634239e-06 5.804419e-06
[2364,] 7.244870e-06 8.415667e-06 4.044451e-06
[2365,] 7.265433e-06 8.415667e-06 4.058366e-06
[2366,] 7.265433e-06 8.379999e-06 4.039510e-06
[2367,] 7.265433e-06 7.981330e-06 3.828092e-06
[2368,] 9.832048e-06 7.233521e-06 5.526356e-06
[2369,] 1.089256e-05 5.386643e-06 4.320238e-06
[2370,] 7.265433e-06 7.981330e-06 3.828092e-06
[2371,] 9.687697e-06 7.233521e-06 5.444096e-06
[2372,] 7.265433e-06 7.981330e-06 3.828092e-06
[2373,] 7.284059e-06 7.951931e-06 3.823989e-06
[2374,] 7.265433e-06 7.981330e-06 3.828092e-06
[2375,] 1.083051e-05 5.319216e-06 4.210786e-06
[2376,] 6.803749e-06 8.286098e-06 1.998689e-06
[2377,] 1.092059e-05 5.249209e-06 4.161446e-06
[2378,] 4.974019e-05 3.593392e-06 1.171887e-05
[2379,] 6.932210e-06 7.981330e-06 3.616807e-06
[2380,] 6.881231e-06 7.981330e-06 3.583815e-06
[2381,] 6.935073e-06 8.451338e-06 1.946446e-06
[2382,] 7.013106e-06 8.899629e-06 1.878211e-06
[2383,] 7.226481e-06 7.981330e-06 3.803757e-06
[2384,] 9.175715e-06 7.180717e-06 5.115719e-06
[2385,] 7.244870e-06 7.981330e-06 3.815256e-06
[2386,] 7.217367e-06 7.981330e-06 3.792147e-06
[2387,] 7.217367e-06 7.981330e-06 3.792147e-06
[2388,] 1.134287e-05 5.358268e-06 4.438757e-06
[2389,] 7.265433e-06 7.981330e-06 3.828092e-06
[2390,] 1.005873e-05 7.344103e-06 5.759856e-06
[2391,] 9.687697e-06 7.155946e-06 5.373846e-06
[2392,] 6.155903e-05 3.579719e-06 1.457958e-05
[2393,] 9.979684e-06 7.289857e-06 5.663134e-06
[2394,] 9.832048e-06 7.233521e-06 5.526356e-06
[2395,] 9.167388e-06 7.858437e-06 4.841167e-06
[2396,] 7.237575e-06 7.981330e-06 3.804786e-06
[2397,] 5.252005e-06 6.950110e-06 1.596032e-06
[2398,] 1.124685e-05 5.278744e-06 4.313908e-06
[2399,] 2.734598e-02 3.410225e-06 1.896977e-02
[2400,] 1.092059e-05 5.260741e-06 4.174492e-06
[2401,] 9.620442e-06 7.128602e-06 5.311486e-06
[2402,] 7.237575e-06 7.981330e-06 3.804786e-06
[2403,] 1.092059e-05 5.260741e-06 4.174492e-06
[2404,] 7.237575e-06 7.981330e-06 3.804786e-06
[2405,] 1.173230e-05 5.145877e-06 4.292784e-06
[2406,] 1.092059e-05 5.240889e-06 4.152031e-06
[2407,] 7.237575e-06 7.981330e-06 3.804786e-06
[2408,] 1.262663e-05 5.221196e-06 4.675448e-06
[2409,] 1.317447e-05 4.851213e-06 4.329432e-06
[2410,] 1.230599e-05 5.065554e-06 4.395699e-06
[2411,] 6.897511e-06 8.027569e-06 3.640196e-06
[2412,] 6.897511e-06 8.027569e-06 3.640196e-06
[2413,] 9.210866e-06 5.551493e-06 3.889575e-06
[2414,] 1.212352e-05 5.786281e-06 5.228306e-06
[2415,] 1.083051e-05 5.529118e-06 4.448530e-06
[2416,] 5.986544e-05 3.570500e-06 1.411937e-05
[2417,] 6.847187e-06 8.987941e-06 4.047000e-06
[2418,] 2.882751e-02 3.346908e-06 1.947190e-02
[2419,] 5.698123e-05 3.599665e-06 1.271429e-05
[2420,] 2.653655e-02 3.258324e-06 1.697798e-02
[2421,] 6.950653e-06 7.733876e-06 3.528606e-06
[2422,] 9.344209e-06 7.454759e-06 5.437538e-06
[2423,] 7.087342e-06 8.405712e-06 3.925708e-06
[2424,] 1.130425e-05 5.298899e-06 4.342564e-06
[2425,] 9.928675e-02 3.527187e-06 7.315307e-02
[2426,] 7.050968e-06 8.441564e-06 3.918684e-06
[2427,] 7.050968e-06 8.441564e-06 3.918684e-06
[2428,] 7.104735e-06 8.441564e-06 3.955851e-06
[2429,] 9.273542e-06 7.484367e-06 5.420072e-06
[2430,] 7.087342e-06 8.441564e-06 3.943851e-06
[2431,] 9.141534e-06 7.484367e-06 5.339891e-06
[2432,] 1.058130e-04 4.035867e-06 1.499021e-05
[2433,] 7.015057e-06 8.916143e-06 4.128819e-06
[2434,] 6.979603e-06 8.916143e-06 4.102026e-06
[2435,] 6.979603e-06 8.554797e-06 3.924767e-06
[2436,] 9.141534e-06 8.001881e-06 5.767027e-06
[2437,] 8.222477e-06 1.077208e-05 7.056245e-06
[2438,] 2.042552e-05 7.946168e-06 7.962989e-06
[2439,] 9.636563e-06 6.926647e-06 3.267976e-06
[2440,] 1.049800e-05 5.536856e-06 4.334189e-06
[2441,] 9.080020e-06 7.971982e-06 5.701434e-06
[2442,] 8.810445e-02 4.289374e-06 8.267980e-02
[2443,] 6.944601e-06 8.554797e-06 3.899784e-06
[2444,] 5.482112e-06 8.257346e-06 1.746574e-06
[2445,] 6.654333e-06 5.579244e-06 2.850421e-06
[2446,] 5.167025e-05 3.577096e-06 1.222565e-05
[2447,] 6.504865e-06 5.432595e-06 2.694336e-06
[2448,] 2.733271e-06 3.848162e-06 1.383159e-06
[2449,] 5.893345e-06 7.575600e-06 3.284529e-06
[2450,] 6.928178e-06 8.518147e-06 3.870232e-06
[2451,] 1.254123e-05 5.440813e-06 4.902212e-06
[2452,] 1.115626e-05 7.402544e-06 6.414034e-06
[2453,] 6.928178e-06 8.485382e-06 3.854313e-06
[2454,] 9.876929e-06 5.473387e-06 4.045130e-06
[2455,] 6.910047e-06 8.449217e-06 3.823968e-06
[2456,] 6.881231e-06 8.588003e-06 3.876518e-06
[2457,] 1.036785e-05 5.291573e-06 4.015164e-06
[2458,] 6.265734e-06 5.495107e-06 2.636331e-06
[2459,] 6.893833e-06 8.381199e-06 3.779732e-06
[2460,] 6.893833e-06 8.381199e-06 3.779732e-06
[2461,] 6.266081e-06 5.330208e-06 2.538613e-06
[2462,] 9.245869e-06 5.473387e-06 3.815695e-06
[2463,] 5.718809e-06 7.518315e-06 3.146647e-06
[2464,] 5.976273e-06 5.624565e-06 2.578039e-06
[2465,] 9.546547e-06 5.350779e-06 3.796618e-06
[2466,] 9.044677e-06 5.536856e-06 3.798622e-06
[2467,] 8.523598e-06 7.322233e-06 4.838329e-06
[2468,] 5.618175e-06 7.296580e-06 2.982854e-06
[2469,] 6.711824e-06 8.148427e-06 3.544175e-06
[2470,] 2.172972e-05 3.556593e-06 3.527788e-06
[2471,] 5.618175e-06 7.214998e-06 2.950148e-06
[2472,] 5.884656e-06 5.354434e-06 2.400159e-06
[2473,] 6.340835e-06 8.780641e-06 3.531812e-06
[2474,] 5.489555e-06 7.268263e-06 2.886108e-06
[2475,] 3.976390e-06 7.238126e-06 1.366754e-06
[2476,] 6.711824e-06 8.182482e-06 3.559888e-06
[2477,] 6.328244e-06 8.853186e-06 3.551045e-06
[2478,] 5.919893e-06 5.371515e-06 2.417923e-06
[2479,] 8.184151e-06 7.242945e-06 4.577527e-06
[2480,] 6.417005e-06 8.195766e-06 1.936396e-06
[2481,] 5.446717e-06 5.559085e-06 2.303198e-06
[2482,] 9.080020e-06 5.309801e-06 3.595693e-06
[2483,] 6.634487e-06 8.314078e-06 3.565748e-06
[2484,] 5.919893e-06 5.225332e-06 2.339546e-06
[2485,] 5.380767e-06 7.414078e-06 2.868998e-06
[2486,] 6.649104e-06 8.406663e-06 3.615461e-06
[2487,] 5.539667e-06 7.964651e-06 3.182704e-06
[2488,] 6.441267e-06 7.171615e-06 2.941614e-06
[2489,] 6.604686e-06 7.199087e-06 3.048373e-06
[2490,] 6.236986e-06 7.695074e-06 3.017811e-06
[2491,] 6.651957e-06 7.554477e-06 3.239611e-06
[2492,] 5.629479e-06 4.852026e-06 2.051387e-06
[2493,] 6.910047e-06 8.951649e-06 4.066230e-06
[2494,] 6.008374e-06 4.787444e-06 2.146081e-06
[2495,] 6.665451e-06 7.484221e-06 3.210004e-06
[2496,] 6.573760e-06 1.024275e-05 4.359832e-06
[2497,] 5.643046e-06 8.670236e-06 3.531926e-06
[2498,] 5.670967e-06 8.670236e-06 3.555192e-06
[2499,] 7.015057e-06 9.912947e-06 4.614839e-06
[2500,] 7.033900e-06 9.959302e-06 4.654064e-06
[2501,] 5.919893e-06 5.790504e-06 2.625976e-06
[2502,] 6.160208e-06 7.818128e-06 1.747580e-06
[2503,] 6.743802e-06 7.796959e-06 3.401849e-06
[2504,] 7.116357e-06 1.025253e-05 4.862209e-06
[2505,] 6.008374e-06 5.823176e-06 2.681013e-06
[2506,] 6.842258e-06 7.873052e-06 3.498415e-06
[2507,] 5.801063e-06 4.876724e-06 2.114694e-06
[2508,] 6.839251e-06 7.933950e-06 3.519953e-06
[2509,] 6.854988e-06 7.966324e-06 3.545653e-06
[2510,] 3.052800e-02 3.691906e-06 2.200140e-02
[2511,] 7.425093e-06 1.084308e-05 5.451918e-06
[2512,] 6.257543e-06 8.978815e-06 4.170723e-06
[2513,] 7.287184e-06 1.079611e-05 5.294433e-06
[2514,] 1.279155e-04 3.431592e-06 3.141045e-05
[2515,] 3.255203e-04 4.253315e-06 1.758447e-04
[2516,] 1.321542e-04 3.426374e-06 3.134531e-05
[2517,] 8.768299e-04 3.796837e-06 4.750045e-04
[2518,] 8.427679e-04 3.588987e-06 4.210980e-04
[2519,] 8.133067e-04 4.472834e-06 4.927435e-04
[2520,] 7.696216e-04 3.563028e-06 3.806567e-04
[2521,] 6.631112e-06 8.783753e-06 3.753108e-06
[2522,] 6.913478e-06 1.199968e-05 5.462583e-06
[2523,] 6.495501e-04 3.548019e-06 3.211074e-04
[2524,] 6.726056e-06 1.228741e-05 5.369818e-06
[2525,] 8.768299e-04 3.515602e-06 4.203453e-04
[2526,] 1.200439e-04 3.432527e-06 2.807791e-05
[2527,] 1.161853e-04 3.446220e-06 2.673634e-05
[2528,] 6.192251e-06 9.343718e-06 3.507118e-06
[2529,] 1.025799e-04 3.435144e-06 2.365299e-05
[2530,] 1.749171e-04 3.426318e-06 4.010639e-05
[2531,] 2.115989e-04 3.436778e-06 4.708938e-05
[2532,] 2.327971e-04 3.257652e-06 4.143292e-05
[2533,] 2.409074e-04 3.286393e-06 4.124689e-05
[2534,] 1.542153e-04 3.462445e-06 3.338295e-05
[2535,] 1.697454e-04 3.464478e-06 3.646581e-05
[2536,] 2.181787e-04 3.470859e-06 4.614319e-05
[2537,] 2.661774e-04 3.293919e-06 4.531035e-05
[2538,] 1.978831e-02 4.576045e-06 1.772495e-02
[2539,] 1.491065e-04 3.312282e-06 2.665727e-05
[2540,] 6.626920e-06 1.023504e-05 4.256109e-06
[2541,] 1.699078e-04 3.494328e-06 2.781882e-05
[2542,] 1.809907e-04 3.447861e-06 3.054024e-05
[2543,] 1.942232e-05 3.536087e-06 3.828796e-06
[2544,] 1.099758e-04 3.568866e-06 2.380820e-05
[2545,] 1.133883e-04 3.615747e-06 2.475455e-05
[2546,] 8.073821e-05 4.721797e-06 1.346484e-05
[2547,] 4.009931e-05 8.081065e-06 1.793378e-05
[2548,] 3.388029e-06 3.676712e-06 1.131119e-06
[2549,] 2.564551e-06 2.867976e-06 8.569135e-07
[2550,] 8.977063e-06 2.724223e-06 1.676784e-06
[2551,] 3.947469e-06 3.042716e-06 1.251352e-06
[2552,] 3.744097e-06 2.979871e-06 1.144144e-06
[2553,] 3.702831e-06 3.129760e-06 1.229932e-06
[2554,] 3.883669e-06 2.971253e-06 1.192003e-06
[2555,] 3.598177e-06 3.116969e-06 1.204967e-06
[2556,] 4.329744e-06 2.994253e-06 1.332449e-06
[2557,] 4.269451e-06 3.075435e-06 1.368257e-06
[2558,] 3.128034e-06 6.211833e-06 1.341309e-06
[2559,] 3.812926e-06 2.919925e-06 1.184717e-06
[2560,] 4.070721e-06 2.910747e-06 1.249198e-06
[2561,] 4.554541e-06 2.791371e-06 1.264920e-06
[2562,] 4.186745e-06 2.798346e-06 1.185124e-06
[2563,] 4.016209e-06 2.878298e-06 1.219980e-06
[2564,] 4.016209e-06 2.878298e-06 1.219980e-06
[2565,] 4.183527e-06 2.950929e-06 1.310672e-06
[2566,] 4.183527e-06 2.884391e-06 1.267800e-06
[2567,] 3.910817e-06 2.931516e-06 1.223577e-06
[2568,] 3.104931e-06 6.526748e-06 1.377372e-06
[2569,] 3.552504e-06 2.873004e-06 1.082492e-06
[2570,] 2.955152e-06 6.736816e-06 1.318180e-06
[2571,] 3.722303e-06 2.881296e-06 1.132681e-06
[2572,] 3.669732e-06 2.931516e-06 1.160918e-06
[2573,] 3.965919e-06 2.856740e-06 1.176633e-06
[2574,] 5.704086e-06 2.730022e-06 8.507286e-07
[2575,] 3.039480e-06 6.533140e-06 1.343997e-06
[2576,] 3.810078e-06 2.903288e-06 1.179567e-06
[2577,] 3.761384e-06 2.912580e-06 1.171416e-06
[2578,] 3.812926e-06 2.852778e-06 1.129598e-06
[2579,] 4.016209e-06 2.852778e-06 1.181063e-06
[2580,] 3.761384e-06 2.912580e-06 1.171416e-06
[2581,] 3.449475e-06 2.931516e-06 1.093113e-06
[2582,] 3.451952e-06 2.860600e-06 1.039983e-06
[2583,] 3.621699e-06 2.912580e-06 1.132533e-06
[2584,] 3.859880e-06 2.829926e-06 1.127324e-06
[2585,] 3.577187e-06 2.893202e-06 1.109938e-06
[2586,] 3.330042e-06 2.884154e-06 1.036296e-06
[2587,] 6.089545e-06 7.857187e-06 3.412402e-06
[2588,] 2.952622e-06 2.802662e-06 8.980229e-07
[2589,] 3.013928e-06 2.764877e-06 8.818333e-07
[2590,] 6.632918e-06 7.699268e-06 3.713209e-06
[2591,] 2.949434e-06 2.802662e-06 8.971340e-07
[2592,] 7.606556e-06 2.733539e-06 1.164655e-06
[2593,] 5.679944e-06 7.595652e-06 3.079749e-06
[2594,] 2.828745e-06 2.691031e-06 8.055963e-07
[2595,] 7.782239e-06 2.750958e-06 1.205807e-06
[2596,] 4.367876e-05 9.323190e-06 2.765507e-06
[2597,] 2.783065e-06 2.700015e-06 7.941097e-07
[2598,] 2.768741e-06 2.731567e-06 8.189089e-07
[2599,] 2.751046e-06 2.690850e-06 7.862089e-07
[2600,] 7.722954e-06 2.761002e-06 1.216183e-06
[2601,] 3.218852e-06 2.681440e-06 8.851025e-07
[2602,] 7.782239e-06 2.764500e-06 1.226052e-06
[2603,] 7.782239e-06 2.761002e-06 1.220928e-06
[2604,] 2.987353e-06 2.739045e-06 8.630015e-07
[2605,] 5.729965e-06 7.287973e-06 1.690897e-06
[2606,] 3.056870e-06 3.252536e-06 1.096249e-06
[2607,] 7.457141e-06 3.375236e-06 1.778854e-06
[2608,] 2.903815e-06 3.613530e-06 1.148345e-06
[2609,] 2.962972e-06 3.656400e-06 1.187410e-06
[2610,] 2.933059e-06 3.602237e-06 1.158035e-06
[2611,] 3.014625e-06 3.710555e-06 1.227067e-06
[2612,] 3.040946e-06 4.220089e-06 1.388570e-06
[2613,] 3.169402e-06 3.262458e-06 1.129915e-06
[2614,] 3.098604e-06 4.339169e-06 1.454058e-06
[2615,] 2.799502e-05 7.470562e-06 1.840073e-05
[2616,] 2.948095e-06 4.237445e-06 1.338383e-06
[2617,] 2.729244e-06 4.321370e-06 1.235302e-06
[2618,] 5.055783e-05 4.223372e-06 1.287629e-05
[2619,] 2.808306e-06 3.238906e-06 9.862840e-07
[2620,] 2.861331e-06 4.205617e-06 1.282496e-06
[2621,] 2.948095e-06 4.205617e-06 1.329960e-06
[2622,] 3.042967e-06 3.166580e-06 1.046797e-06
[2623,] 2.948095e-06 4.245604e-06 1.340535e-06
[2624,] 2.948095e-06 4.245604e-06 1.340535e-06
[2625,] 2.628589e-06 4.245604e-06 1.160411e-06
[2626,] 2.674888e-06 4.198936e-06 1.176913e-06
[2627,] 2.676570e-06 3.178487e-06 9.198238e-07
[2628,] 4.515031e-06 2.715187e-06 1.271632e-06
[2629,] 2.633951e-06 4.220916e-06 1.158297e-06
[2630,] 2.681911e-06 3.166580e-06 9.184449e-07
[2631,] 2.833726e-06 4.143077e-06 1.251799e-06
[2632,] 2.833795e-06 3.157997e-06 9.675413e-07
[2633,] 2.780265e-06 4.114606e-06 1.212215e-06
[2634,] 2.780265e-06 4.091656e-06 1.206700e-06
[2635,] 2.656956e-06 4.364398e-06 1.198500e-06
[2636,] 5.401729e-06 2.732228e-06 1.483196e-06
[2637,] 2.635286e-06 3.271527e-06 9.265185e-07
[2638,] 2.513119e-06 4.414127e-06 1.120910e-06
[2639,] 2.589516e-06 4.338650e-06 1.153029e-06
[2640,] 9.770882e-06 4.516974e-06 8.049263e-07
[2641,] 2.568065e-06 4.196502e-06 1.108762e-06
[2642,] 2.568065e-06 4.180935e-06 1.105649e-06
[2643,] 2.585900e-06 3.201752e-06 8.867353e-07
[2644,] 2.513828e-06 4.059792e-06 1.045609e-06
[2645,] 3.390563e-05 3.926574e-06 6.135277e-06
[2646,] 2.787515e-06 5.232613e-06 1.449551e-06
[2647,] 2.809908e-06 5.419605e-06 1.499064e-06
[2648,] 2.836335e-06 5.314265e-06 1.496568e-06
[2649,] 2.895532e-06 5.562058e-06 1.581602e-06
[2650,] 2.919286e-06 5.131219e-06 1.519763e-06
[2651,] 1.987852e-06 5.253732e-06 7.626563e-07
[2652,] 5.350405e-06 5.463291e-06 1.694237e-06
[2653,] 1.982291e-06 5.198818e-06 7.844252e-07
[2654,] 8.017763e-06 4.317219e-06 8.319351e-07
[2655,] 2.014886e-06 3.830708e-06 7.078505e-07
[2656,] 1.994903e-06 5.058706e-06 7.940046e-07
[2657,] 1.990563e-06 4.958615e-06 7.799379e-07
[2658,] 9.002729e-06 4.951081e-06 8.021502e-07
[2659,] 8.693294e-06 4.926972e-06 8.035569e-07
[2660,] 2.666677e-06 3.364369e-06 7.184221e-07
[2661,] 2.106424e-06 2.824129e-06 5.685057e-07
[2662,] 2.052960e-06 3.851178e-06 7.416466e-07
[2663,] 2.666677e-06 3.366368e-06 7.156708e-07
[2664,] 2.020547e-06 4.924885e-06 8.168130e-07
[2665,] 2.004366e-06 4.924885e-06 7.965554e-07
[2666,] 8.848411e-06 4.975411e-06 8.034971e-07
[2667,] 2.045921e-06 3.810469e-06 7.317265e-07
[2668,] 2.020547e-06 5.023806e-06 8.252014e-07
[2669,] 8.532080e-06 4.908426e-06 8.007560e-07
[2670,] 2.072856e-06 3.792451e-06 7.499769e-07
[2671,] 2.072856e-06 3.792451e-06 7.499769e-07
[2672,] 2.093239e-06 2.732980e-06 5.727944e-07
[2673,] 2.045921e-06 4.989314e-06 8.514440e-07
[2674,] 7.704014e-06 5.061915e-06 8.145864e-07
[2675,] 2.039163e-06 4.891547e-06 8.351785e-07
[2676,] 2.045921e-06 4.858598e-06 8.394692e-07
[2677,] 5.267117e-06 5.278830e-06 1.589449e-06
[2678,] 2.598242e-06 3.343144e-06 6.999492e-07
[2679,] 8.782183e-06 4.811619e-06 7.974268e-07
[2680,] 2.690571e-06 3.343144e-06 7.182507e-07
[2681,] 8.683780e-06 4.726328e-06 7.946442e-07
[2682,] 2.740051e-06 3.346514e-06 7.241235e-07
[2683,] 2.740051e-06 3.346514e-06 7.241235e-07
[2684,] 2.075789e-06 3.678806e-06 7.386989e-07
[2685,] 2.075789e-06 3.678806e-06 7.386989e-07
[2686,] 8.683780e-06 4.701584e-06 7.942263e-07
[2687,] 2.818675e-06 3.344461e-06 7.417063e-07
[2688,] 8.341388e-06 4.657233e-06 7.953343e-07
[2689,] 2.844992e-06 3.344733e-06 7.464753e-07
[2690,] 8.730164e-06 4.609334e-06 7.945720e-07
[2691,] 2.926834e-06 3.341119e-06 7.679541e-07
[2692,] 2.795557e-06 3.361126e-06 7.330504e-07
[2693,] 7.683566e-05 5.828608e-06 8.712095e-06
[2694,] 2.700455e-06 3.357206e-06 7.184935e-07
[2695,] 2.000947e-06 3.353019e-06 5.767349e-07
[2696,] 2.020524e-06 3.356373e-06 5.793383e-07
[2697,] 2.982669e-06 3.339088e-06 7.837035e-07
[2698,] 2.032649e-06 3.381059e-06 5.805127e-07
[2699,] 2.846106e-06 3.370376e-06 7.352091e-07
[2700,] 2.078049e-06 3.381453e-06 5.854869e-07
[2701,] 2.002867e-06 3.197081e-06 5.904145e-07
[2702,] 5.236393e-06 4.734756e-06 1.420007e-06
[2703,] 1.961374e-05 5.809202e-06 3.291433e-06
[2704,] 8.779727e-06 3.648450e-06 1.839875e-06
[2705,] 2.044165e-06 3.230608e-06 6.111640e-07
[2706,] 9.134241e-06 3.653187e-06 1.879212e-06
[2707,] 2.044165e-06 3.255135e-06 6.146886e-07
[2708,] 2.216581e-06 2.704968e-06 6.124914e-07
[2709,] 1.902366e-05 5.766327e-06 3.265776e-06
[2710,] 2.044165e-06 3.250890e-06 6.140916e-07
[2711,] 9.134241e-06 3.648450e-06 1.897922e-06
[2712,] 1.902366e-05 5.740550e-06 3.266818e-06
[2713,] 2.098840e-06 3.327857e-06 6.009276e-07
[2714,] 1.873752e-05 5.753559e-06 3.196744e-06
[2715,] 9.488877e-06 3.645331e-06 1.970355e-06
[2716,] 1.769206e-05 5.756042e-06 3.043911e-06
[2717,] 2.117117e-06 3.326142e-06 6.067376e-07
[2718,] 1.717797e-05 5.737817e-06 3.025102e-06
[2719,] 9.485323e-06 3.638193e-06 2.015234e-06
[2720,] 1.791308e-05 5.736099e-06 3.120132e-06
[2721,] 3.415969e-06 4.557100e-06 1.136352e-06
[2722,] 9.882103e-06 3.641748e-06 2.055343e-06
[2723,] 9.682860e-06 3.648063e-06 2.065622e-06
[2724,] 2.132103e-06 3.337373e-06 6.117686e-07
[2725,] 3.846373e-06 3.657272e-06 9.429803e-07
[2726,] 2.097794e-06 3.341801e-06 6.427252e-07
[2727,] 1.887233e-05 5.757937e-06 3.179767e-06
[2728,] 3.897458e-06 3.652366e-06 9.570288e-07
[2729,] 8.959948e-05 3.870205e-06 1.534075e-05
[2730,] 5.208424e-06 4.306542e-06 1.274591e-06
```
