## Supplementary material for "Characterization of shared and ancestry-specific signals driving complex traits using multi-ancestry fine-mapping": s2_remaining_snps.pvar

```
##FILTER=<ID=PASS,Description="All filters passed">
##reference=ftp://ftp.1000genomes.ebi.ac.uk//vol1/ftp/technical/reference/phase2_reference_assembly_sequence/hs37d5.fa.gz
##contig=<ID=7,assembly=b37,length=159138663>
##ALT=<ID=CNV,Description="Copy Number Polymorphism">
##ALT=<ID=DEL,Description="Deletion">
##ALT=<ID=DUP,Description="Duplication">
##ALT=<ID=INS:ME:ALU,Description="Insertion of ALU element">
##ALT=<ID=INS:ME:LINE1,Description="Insertion of LINE1 element">
##ALT=<ID=INS:ME:SVA,Description="Insertion of SVA element">
##ALT=<ID=INS:MT,Description="Nuclear Mitochondrial Insertion">
##ALT=<ID=INV,Description="Inversion">
##ALT=<ID=CN0,Description="Copy number allele: 0 copies">
##ALT=<ID=CN1,Description="Copy number allele: 1 copy">
##ALT=<ID=CN2,Description="Copy number allele: 2 copies">
##ALT=<ID=CN3,Description="Copy number allele: 3 copies">
##ALT=<ID=CN4,Description="Copy number allele: 4 copies">
##ALT=<ID=CN5,Description="Copy number allele: 5 copies">
##ALT=<ID=CN6,Description="Copy number allele: 6 copies">
##ALT=<ID=CN7,Description="Copy number allele: 7 copies">
##ALT=<ID=CN8,Description="Copy number allele: 8 copies">
##ALT=<ID=CN9,Description="Copy number allele: 9 copies">
##ALT=<ID=CN10,Description="Copy number allele: 10 copies">
##ALT=<ID=CN11,Description="Copy number allele: 11 copies">
##ALT=<ID=CN12,Description="Copy number allele: 12 copies">
##ALT=<ID=CN13,Description="Copy number allele: 13 copies">
##ALT=<ID=CN14,Description="Copy number allele: 14 copies">
##ALT=<ID=CN15,Description="Copy number allele: 15 copies">
##ALT=<ID=CN16,Description="Copy number allele: 16 copies">
##ALT=<ID=CN17,Description="Copy number allele: 17 copies">
##ALT=<ID=CN18,Description="Copy number allele: 18 copies">
##ALT=<ID=CN19,Description="Copy number allele: 19 copies">
##ALT=<ID=CN20,Description="Copy number allele: 20 copies">
##ALT=<ID=CN21,Description="Copy number allele: 21 copies">
##ALT=<ID=CN22,Description="Copy number allele: 22 copies">
##ALT=<ID=CN23,Description="Copy number allele: 23 copies">
##ALT=<ID=CN24,Description="Copy number allele: 24 copies">
##ALT=<ID=CN25,Description="Copy number allele: 25 copies">
##ALT=<ID=CN26,Description="Copy number allele: 26 copies">
##ALT=<ID=CN27,Description="Copy number allele: 27 copies">
##ALT=<ID=CN28,Description="Copy number allele: 28 copies">
##ALT=<ID=CN29,Description="Copy number allele: 29 copies">
##ALT=<ID=CN30,Description="Copy number allele: 30 copies">
##ALT=<ID=CN31,Description="Copy number allele: 31 copies">
##ALT=<ID=CN32,Description="Copy number allele: 32 copies">
##ALT=<ID=CN33,Description="Copy number allele: 33 copies">
##ALT=<ID=CN34,Description="Copy number allele: 34 copies">
##ALT=<ID=CN35,Description="Copy number allele: 35 copies">
##ALT=<ID=CN36,Description="Copy number allele: 36 copies">
##ALT=<ID=CN37,Description="Copy number allele: 37 copies">
##ALT=<ID=CN38,Description="Copy number allele: 38 copies">
##ALT=<ID=CN39,Description="Copy number allele: 39 copies">
##ALT=<ID=CN40,Description="Copy number allele: 40 copies">
##ALT=<ID=CN41,Description="Copy number allele: 41 copies">
##ALT=<ID=CN42,Description="Copy number allele: 42 copies">
##ALT=<ID=CN43,Description="Copy number allele: 43 copies">
##ALT=<ID=CN44,Description="Copy number allele: 44 copies">
##ALT=<ID=CN45,Description="Copy number allele: 45 copies">
##ALT=<ID=CN46,Description="Copy number allele: 46 copies">
##ALT=<ID=CN47,Description="Copy number allele: 47 copies">
##ALT=<ID=CN48,Description="Copy number allele: 48 copies">
##ALT=<ID=CN49,Description="Copy number allele: 49 copies">
##ALT=<ID=CN50,Description="Copy number allele: 50 copies">
##ALT=<ID=CN51,Description="Copy number allele: 51 copies">
##ALT=<ID=CN52,Description="Copy number allele: 52 copies">
##ALT=<ID=CN53,Description="Copy number allele: 53 copies">
##ALT=<ID=CN54,Description="Copy number allele: 54 copies">
##ALT=<ID=CN55,Description="Copy number allele: 55 copies">
##ALT=<ID=CN56,Description="Copy number allele: 56 copies">
##ALT=<ID=CN57,Description="Copy number allele: 57 copies">
##ALT=<ID=CN58,Description="Copy number allele: 58 copies">
##ALT=<ID=CN59,Description="Copy number allele: 59 copies">
##ALT=<ID=CN60,Description="Copy number allele: 60 copies">
##ALT=<ID=CN61,Description="Copy number allele: 61 copies">
##ALT=<ID=CN62,Description="Copy number allele: 62 copies">
##ALT=<ID=CN63,Description="Copy number allele: 63 copies">
##ALT=<ID=CN64,Description="Copy number allele: 64 copies">
##ALT=<ID=CN65,Description="Copy number allele: 65 copies">
##ALT=<ID=CN66,Description="Copy number allele: 66 copies">
##ALT=<ID=CN67,Description="Copy number allele: 67 copies">
##ALT=<ID=CN68,Description="Copy number allele: 68 copies">
##ALT=<ID=CN69,Description="Copy number allele: 69 copies">
##ALT=<ID=CN70,Description="Copy number allele: 70 copies">
##ALT=<ID=CN71,Description="Copy number allele: 71 copies">
##ALT=<ID=CN72,Description="Copy number allele: 72 copies">
##ALT=<ID=CN73,Description="Copy number allele: 73 copies">
##ALT=<ID=CN74,Description="Copy number allele: 74 copies">
##ALT=<ID=CN75,Description="Copy number allele: 75 copies">
##ALT=<ID=CN76,Description="Copy number allele: 76 copies">
##ALT=<ID=CN77,Description="Copy number allele: 77 copies">
##ALT=<ID=CN78,Description="Copy number allele: 78 copies">
##ALT=<ID=CN79,Description="Copy number allele: 79 copies">
##ALT=<ID=CN80,Description="Copy number allele: 80 copies">
##ALT=<ID=CN81,Description="Copy number allele: 81 copies">
##ALT=<ID=CN82,Description="Copy number allele: 82 copies">
##ALT=<ID=CN83,Description="Copy number allele: 83 copies">
##ALT=<ID=CN84,Description="Copy number allele: 84 copies">
##ALT=<ID=CN85,Description="Copy number allele: 85 copies">
##ALT=<ID=CN86,Description="Copy number allele: 86 copies">
##ALT=<ID=CN87,Description="Copy number allele: 87 copies">
##ALT=<ID=CN88,Description="Copy number allele: 88 copies">
##ALT=<ID=CN89,Description="Copy number allele: 89 copies">
##ALT=<ID=CN90,Description="Copy number allele: 90 copies">
##ALT=<ID=CN91,Description="Copy number allele: 91 copies">
##ALT=<ID=CN92,Description="Copy number allele: 92 copies">
##ALT=<ID=CN93,Description="Copy number allele: 93 copies">
##ALT=<ID=CN94,Description="Copy number allele: 94 copies">
##ALT=<ID=CN95,Description="Copy number allele: 95 copies">
##ALT=<ID=CN96,Description="Copy number allele: 96 copies">
##ALT=<ID=CN97,Description="Copy number allele: 97 copies">
##ALT=<ID=CN98,Description="Copy number allele: 98 copies">
##ALT=<ID=CN99,Description="Copy number allele: 99 copies">
##ALT=<ID=CN100,Description="Copy number allele: 100 copies">
##ALT=<ID=CN101,Description="Copy number allele: 101 copies">
##ALT=<ID=CN102,Description="Copy number allele: 102 copies">
##ALT=<ID=CN103,Description="Copy number allele: 103 copies">
##ALT=<ID=CN104,Description="Copy number allele: 104 copies">
##ALT=<ID=CN105,Description="Copy number allele: 105 copies">
##ALT=<ID=CN106,Description="Copy number allele: 106 copies">
##ALT=<ID=CN107,Description="Copy number allele: 107 copies">
##ALT=<ID=CN108,Description="Copy number allele: 108 copies">
##ALT=<ID=CN109,Description="Copy number allele: 109 copies">
##ALT=<ID=CN110,Description="Copy number allele: 110 copies">
##ALT=<ID=CN111,Description="Copy number allele: 111 copies">
##ALT=<ID=CN112,Description="Copy number allele: 112 copies">
##ALT=<ID=CN113,Description="Copy number allele: 113 copies">
##ALT=<ID=CN114,Description="Copy number allele: 114 copies">
##ALT=<ID=CN115,Description="Copy number allele: 115 copies">
##ALT=<ID=CN116,Description="Copy number allele: 116 copies">
##ALT=<ID=CN117,Description="Copy number allele: 117 copies">
##ALT=<ID=CN118,Description="Copy number allele: 118 copies">
##ALT=<ID=CN119,Description="Copy number allele: 119 copies">
##ALT=<ID=CN120,Description="Copy number allele: 120 copies">
##ALT=<ID=CN121,Description="Copy number allele: 121 copies">
##ALT=<ID=CN122,Description="Copy number allele: 122 copies">
##ALT=<ID=CN123,Description="Copy number allele: 123 copies">
##ALT=<ID=CN124,Description="Copy number allele: 124 copies">
##INFO=<ID=CIEND,Number=2,Type=Integer,Description="Confidence interval around END for imprecise variants">
##INFO=<ID=CIPOS,Number=2,Type=Integer,Description="Confidence interval around POS for imprecise variants">
##INFO=<ID=CS,Number=1,Type=String,Description="Source call set.">
##INFO=<ID=END,Number=1,Type=Integer,Description="End coordinate of this variant">
##INFO=<ID=IMPRECISE,Number=0,Type=Flag,Description="Imprecise structural variation">
##INFO=<ID=MC,Number=.,Type=String,Description="Merged calls.">
##INFO=<ID=MEINFO,Number=4,Type=String,Description="Mobile element info of the form NAME,START,END<POLARITY; If there is only 5' OR 3' support for this call, will be NULL NULL for START and END">
##INFO=<ID=MEND,Number=1,Type=Integer,Description="Mitochondrial end coordinate of inserted sequence">
##INFO=<ID=MLEN,Number=1,Type=Integer,Description="Estimated length of mitochondrial insert">
##INFO=<ID=MSTART,Number=1,Type=Integer,Description="Mitochondrial start coordinate of inserted sequence">
##INFO=<ID=SVLEN,Number=.,Type=Integer,Description="SV length. It is only calculated for structural variation MEIs. For other types of SVs; one may calculate the SV length by INFO:END-START+1, or by finding the difference between lengthes of REF and ALT alleles">
##INFO=<ID=SVTYPE,Number=1,Type=String,Description="Type of structural variant">
##INFO=<ID=TSD,Number=1,Type=String,Description="Precise Target Site Duplication for bases, if unknown, value will be NULL">
##INFO=<ID=AC,Number=A,Type=Integer,Description="Total number of alternate alleles in called genotypes">
##INFO=<ID=AF,Number=A,Type=Float,Description="Estimated allele frequency in the range (0,1)">
##INFO=<ID=NS,Number=1,Type=Integer,Description="Number of samples with data">
##INFO=<ID=AN,Number=1,Type=Integer,Description="Total number of alleles in called genotypes">
##INFO=<ID=EAS_AF,Number=A,Type=Float,Description="Allele frequency in the EAS populations calculated from AC and AN, in the range (0,1)">
##INFO=<ID=EUR_AF,Number=A,Type=Float,Description="Allele frequency in the EUR populations calculated from AC and AN, in the range (0,1)">
##INFO=<ID=AFR_AF,Number=A,Type=Float,Description="Allele frequency in the AFR populations calculated from AC and AN, in the range (0,1)">
##INFO=<ID=AMR_AF,Number=A,Type=Float,Description="Allele frequency in the AMR populations calculated from AC and AN, in the range (0,1)">
##INFO=<ID=SAS_AF,Number=A,Type=Float,Description="Allele frequency in the SAS populations calculated from AC and AN, in the range (0,1)">
##INFO=<ID=DP,Number=1,Type=Integer,Description="Total read depth; only low coverage data were counted towards the DP, exome data were not used">
##INFO=<ID=AA,Number=1,Type=String,Description="Ancestral Allele. Format: AA|REF|ALT|IndelType. AA: Ancestral allele, REF:Reference Allele, ALT:Alternate Allele, IndelType:Type of Indel (REF, ALT and IndelType are only defined for indels)">
##INFO=<ID=VT,Number=.,Type=String,Description="indicates what type of variant the line represents">
##INFO=<ID=EX_TARGET,Number=0,Type=Flag,Description="indicates whether a variant is within the exon pull down target boundaries">
##INFO=<ID=MULTI_ALLELIC,Number=0,Type=Flag,Description="indicates whether a site is multi-allelic">
#CHROM	POS	ID	REF	ALT	QUAL	FILTER	INFO
7	85903417	rs35387208	A	G	100	PASS	AC=748;AF=0.149361;AN=5008;NS=2504;DP=17057;EAS_AF=0.0526;AMR_AF=0.1499;AFR_AF=0.298;EUR_AF=0.159;SAS_AF=0.0378;AA=A|||;VT=SNP
7	85904465	rs58164877	T	C	100	PASS	AC=434;AF=0.0866613;AN=5008;NS=2504;DP=17122;EAS_AF=0.1141;AMR_AF=0.1671;AFR_AF=0.0068;EUR_AF=0.1163;SAS_AF=0.0787;AA=T|||;VT=SNP
7	85904474	rs2708542	G	A	100	PASS	AC=1855;AF=0.370407;AN=5008;NS=2504;DP=17029;EAS_AF=0.3194;AMR_AF=0.4841;AFR_AF=0.1225;EUR_AF=0.5726;SAS_AF=0.4693;AA=G|||;VT=SNP
7	85905293	rs114399700	A	G	100	PASS	AC=133;AF=0.0265575;AN=5008;NS=2504;DP=16977;EAS_AF=0.0516;AMR_AF=0.0014;AFR_AF=0.0091;EUR_AF=0.0109;SAS_AF=0.0583;AA=A|||;VT=SNP
7	85907451	rs1860774	A	C	100	PASS	AC=4099;AF=0.81849;AN=5008;NS=2504;DP=18954;EAS_AF=0.9474;AMR_AF=0.8228;AFR_AF=0.6543;EUR_AF=0.7803;SAS_AF=0.9438;AA=A|||;VT=SNP
7	85907742	rs6465053	T	A	100	PASS	AC=844;AF=0.16853;AN=5008;NS=2504;DP=17168;EAS_AF=0.0526;AMR_AF=0.1744;AFR_AF=0.298;EUR_AF=0.2197;SAS_AF=0.0562;AA=T|||;VT=SNP
7	85907895	rs62471130	T	C	100	PASS	AC=844;AF=0.16853;AN=5008;NS=2504;DP=17919;EAS_AF=0.0526;AMR_AF=0.1744;AFR_AF=0.298;EUR_AF=0.2197;SAS_AF=0.0562;AA=T|||;VT=SNP
7	85908678	rs12536332	C	G	100	PASS	AC=843;AF=0.168331;AN=5008;NS=2504;DP=15224;EAS_AF=0.0516;AMR_AF=0.1744;AFR_AF=0.298;EUR_AF=0.2197;SAS_AF=0.0562;AA=C|||;VT=SNP
7	85909236	rs7789376	T	C	100	PASS	AC=896;AF=0.178914;AN=5008;NS=2504;DP=13059;EAS_AF=0.0526;AMR_AF=0.1931;AFR_AF=0.3003;EUR_AF=0.2535;SAS_AF=0.0583;AA=T|||;VT=SNP
7	85909601	rs7806821	C	T	100	PASS	AC=593;AF=0.118411;AN=5008;NS=2504;DP=13114;EAS_AF=0.0526;AMR_AF=0.1254;AFR_AF=0.2209;EUR_AF=0.1252;SAS_AF=0.0358;AA=C|||;VT=SNP
7	85910838	rs6966204	T	C	100	PASS	AC=844;AF=0.16853;AN=5008;NS=2504;DP=16027;EAS_AF=0.0526;AMR_AF=0.1744;AFR_AF=0.298;EUR_AF=0.2197;SAS_AF=0.0562;AA=T|||;VT=SNP
7	85910913	rs117834987	G	A	100	PASS	AC=54;AF=0.0107827;AN=5008;NS=2504;DP=15787;EAS_AF=0.003;AMR_AF=0.0173;AFR_AF=0.0008;EUR_AF=0.0268;SAS_AF=0.0112;AA=G|||;VT=SNP
7	85911180	rs2708550	T	C	100	PASS	AC=3965;AF=0.791733;AN=5008;NS=2504;DP=12606;EAS_AF=0.9474;AMR_AF=0.8141;AFR_AF=0.5575;EUR_AF=0.7803;SAS_AF=0.9438;AA=T|||;VT=SNP
7	85913762	rs2708553	T	C	100	PASS	AC=3964;AF=0.791534;AN=5008;NS=2504;DP=16383;EAS_AF=0.9474;AMR_AF=0.8141;AFR_AF=0.5567;EUR_AF=0.7803;SAS_AF=0.9438;AA=T|||;VT=SNP
7	85914973	rs2109832	A	T	100	PASS	AC=437;AF=0.0872604;AN=5008;NS=2504;DP=18269;EAS_AF=0.1131;AMR_AF=0.1729;AFR_AF=0.0068;EUR_AF=0.1163;SAS_AF=0.0787;AA=A|||;VT=SNP
7	85916255	rs2708557	A	G	100	PASS	AC=3965;AF=0.791733;AN=5008;NS=2504;DP=17918;EAS_AF=0.9474;AMR_AF=0.8156;AFR_AF=0.5567;EUR_AF=0.7803;SAS_AF=0.9438;AA=A|||;VT=SNP
7	85916943	rs2536222	C	A	100	PASS	AC=3965;AF=0.791733;AN=5008;NS=2504;DP=17811;EAS_AF=0.9474;AMR_AF=0.8156;AFR_AF=0.5567;EUR_AF=0.7803;SAS_AF=0.9438;AA=C|||;VT=SNP
7	85917672	rs34318197	C	T	100	PASS	AC=1388;AF=0.277157;AN=5008;NS=2504;DP=12511;EAS_AF=0.2371;AMR_AF=0.3919;AFR_AF=0.0703;EUR_AF=0.4483;SAS_AF=0.3405;AA=C|||;VT=SNP
7	85918227	rs2536224	A	T	100	PASS	AC=458;AF=0.0914537;AN=5008;NS=2504;DP=13471;EAS_AF=0.0794;AMR_AF=0.111;AFR_AF=0.0121;EUR_AF=0.1581;SAS_AF=0.1288;AA=A|||;VT=SNP
7	85918229	rs2536225	C	G	100	PASS	AC=458;AF=0.0914537;AN=5008;NS=2504;DP=13647;EAS_AF=0.0794;AMR_AF=0.111;AFR_AF=0.0121;EUR_AF=0.1581;SAS_AF=0.1288;AA=C|||;VT=SNP
7	85919167	rs73195256	A	T	100	PASS	AC=979;AF=0.195487;AN=5008;NS=2504;DP=10776;EAS_AF=0.2312;AMR_AF=0.2723;AFR_AF=0.0499;EUR_AF=0.2584;SAS_AF=0.2362;AA=A|||;VT=SNP
7	85919281	rs73386173	C	T	100	PASS	AC=696;AF=0.138978;AN=5008;NS=2504;DP=11270;EAS_AF=0.0526;AMR_AF=0.1311;AFR_AF=0.2958;EUR_AF=0.1252;SAS_AF=0.0358;AA=C|||;VT=SNP
7	85921389	rs2536229	G	A	100	PASS	AC=3912;AF=0.78115;AN=5008;NS=2504;DP=13993;EAS_AF=0.9474;AMR_AF=0.7954;AFR_AF=0.5545;EUR_AF=0.7465;SAS_AF=0.9417;AA=G|||;VT=SNP
7	85922238	rs2536232	G	A	100	PASS	AC=459;AF=0.0916534;AN=5008;NS=2504;DP=16042;EAS_AF=0.0804;AMR_AF=0.111;AFR_AF=0.0121;EUR_AF=0.1581;SAS_AF=0.1288;AA=G|||;VT=SNP
7	85922269	rs13230263	G	C	100	PASS	AC=896;AF=0.178914;AN=5008;NS=2504;DP=16035;EAS_AF=0.0526;AMR_AF=0.1931;AFR_AF=0.3003;EUR_AF=0.2535;SAS_AF=0.0583;AA=G|||;VT=SNP
7	85923078	rs2536233	C	G	100	PASS	AC=460;AF=0.091853;AN=5008;NS=2504;DP=15222;EAS_AF=0.0804;AMR_AF=0.111;AFR_AF=0.0121;EUR_AF=0.1581;SAS_AF=0.1299;AA=C|||;VT=SNP
7	85923703	rs2536234	T	C	100	PASS	AC=459;AF=0.0916534;AN=5008;NS=2504;DP=4421;EAS_AF=0.0804;AMR_AF=0.111;AFR_AF=0.0121;EUR_AF=0.1581;SAS_AF=0.1288;AA=T|||;VT=SNP
7	85923787	rs7802142	T	A	100	PASS	AC=643;AF=0.128395;AN=5008;NS=2504;DP=7829;EAS_AF=0.0526;AMR_AF=0.1441;AFR_AF=0.2216;EUR_AF=0.159;SAS_AF=0.0378;AA=T|||;VT=SNP
7	85923959	rs7783535	G	C	100	PASS	AC=896;AF=0.178914;AN=5008;NS=2504;DP=10447;EAS_AF=0.0526;AMR_AF=0.1931;AFR_AF=0.3003;EUR_AF=0.2535;SAS_AF=0.0583;AA=G|||;VT=SNP
7	85925407	rs2536237	A	G	100	PASS	AC=460;AF=0.091853;AN=5008;NS=2504;DP=14637;EAS_AF=0.0804;AMR_AF=0.1124;AFR_AF=0.0121;EUR_AF=0.1581;SAS_AF=0.1288;AA=A|||;VT=SNP
7	85925892	rs7785485	T	A	100	PASS	AC=895;AF=0.178714;AN=5008;NS=2504;DP=17498;EAS_AF=0.0526;AMR_AF=0.1931;AFR_AF=0.2995;EUR_AF=0.2535;SAS_AF=0.0583;AA=T|||;VT=SNP
7	85926851	rs7807557	G	A	100	PASS	AC=895;AF=0.178714;AN=5008;NS=2504;DP=14354;EAS_AF=0.0526;AMR_AF=0.1931;AFR_AF=0.2995;EUR_AF=0.2535;SAS_AF=0.0583;AA=G|||;VT=SNP
7	85927182	rs2041511	T	G	100	PASS	AC=3965;AF=0.791733;AN=5008;NS=2504;DP=17283;EAS_AF=0.9474;AMR_AF=0.8156;AFR_AF=0.5567;EUR_AF=0.7803;SAS_AF=0.9438;AA=T|||;VT=SNP
7	85928048	rs12704237	T	C	100	PASS	AC=895;AF=0.178714;AN=5008;NS=2504;DP=17995;EAS_AF=0.0526;AMR_AF=0.1931;AFR_AF=0.2995;EUR_AF=0.2535;SAS_AF=0.0583;AA=T|||;VT=SNP
7	85928712	rs1860776	G	A	100	PASS	AC=3913;AF=0.78135;AN=5008;NS=2504;DP=17194;EAS_AF=0.9474;AMR_AF=0.7954;AFR_AF=0.5552;EUR_AF=0.7465;SAS_AF=0.9417;AA=G|||;VT=SNP
7	85929226	rs13223730	T	C	100	PASS	AC=644;AF=0.128594;AN=5008;NS=2504;DP=17103;EAS_AF=0.0526;AMR_AF=0.1441;AFR_AF=0.2224;EUR_AF=0.159;SAS_AF=0.0378;AA=T|||;VT=SNP
7	85930401	rs10487048	A	T	100	PASS	AC=643;AF=0.128395;AN=5008;NS=2504;DP=16309;EAS_AF=0.0526;AMR_AF=0.1441;AFR_AF=0.2216;EUR_AF=0.159;SAS_AF=0.0378;AA=A|||;VT=SNP
7	85932735	rs1860779	C	T	100	PASS	AC=1482;AF=0.295927;AN=5008;NS=2504;DP=14935;EAS_AF=0.5992;AMR_AF=0.2767;AFR_AF=0.0416;EUR_AF=0.171;SAS_AF=0.4693;AA=C|||;VT=SNP
7	85933279	rs12704238	T	C	100	PASS	AC=895;AF=0.178714;AN=5008;NS=2504;DP=13674;EAS_AF=0.0526;AMR_AF=0.1931;AFR_AF=0.2995;EUR_AF=0.2535;SAS_AF=0.0583;AA=T|||;VT=SNP
7	85934281	rs12532048	A	G	100	PASS	AC=747;AF=0.149161;AN=5008;NS=2504;DP=16986;EAS_AF=0.0526;AMR_AF=0.1499;AFR_AF=0.2973;EUR_AF=0.159;SAS_AF=0.0378;AA=A|||;VT=SNP
7	85934790	rs12537808	C	T	100	PASS	AC=1483;AF=0.296126;AN=5008;NS=2504;DP=14860;EAS_AF=0.5992;AMR_AF=0.2781;AFR_AF=0.0416;EUR_AF=0.171;SAS_AF=0.4693;AA=C|||;VT=SNP
7	85935500	rs36102301	C	G	100	PASS	AC=843;AF=0.168331;AN=5008;NS=2504;DP=14607;EAS_AF=0.0526;AMR_AF=0.1744;AFR_AF=0.2973;EUR_AF=0.2197;SAS_AF=0.0562;AA=C|||;VT=SNP
7	85936461	rs2908014	T	C	100	PASS	AC=3965;AF=0.791733;AN=5008;NS=2504;DP=17642;EAS_AF=0.9474;AMR_AF=0.8156;AFR_AF=0.5567;EUR_AF=0.7803;SAS_AF=0.9438;AA=T|||;VT=SNP
7	85936559	rs2908015	C	T	100	PASS	AC=462;AF=0.0922524;AN=5008;NS=2504;DP=17414;EAS_AF=0.0804;AMR_AF=0.1138;AFR_AF=0.0144;EUR_AF=0.1571;SAS_AF=0.1278;AA=C|||;VT=SNP
7	85936645	rs2908016	C	T	100	PASS	AC=3966;AF=0.791933;AN=5008;NS=2504;DP=15443;EAS_AF=0.9474;AMR_AF=0.8156;AFR_AF=0.5575;EUR_AF=0.7803;SAS_AF=0.9438;AA=C|||;VT=SNP
7	85936702	rs6958630	C	T	100	PASS	AC=858;AF=0.171326;AN=5008;NS=2504;DP=17017;EAS_AF=0.1815;AMR_AF=0.2781;AFR_AF=0.0401;EUR_AF=0.2485;SAS_AF=0.183;AA=C|||;VT=SNP
7	85937295	rs7779174	T	A	100	PASS	AC=843;AF=0.168331;AN=5008;NS=2504;DP=13615;EAS_AF=0.0526;AMR_AF=0.1744;AFR_AF=0.2973;EUR_AF=0.2197;SAS_AF=0.0562;AA=T|||;VT=SNP
7	85937346	rs7796001	A	C	100	PASS	AC=695;AF=0.138778;AN=5008;NS=2504;DP=14195;EAS_AF=0.0526;AMR_AF=0.1311;AFR_AF=0.295;EUR_AF=0.1252;SAS_AF=0.0358;AA=A|||;VT=SNP
7	85938140	rs73195273	T	C	100	PASS	AC=825;AF=0.164736;AN=5008;NS=2504;DP=11077;EAS_AF=0.1815;AMR_AF=0.2767;AFR_AF=0.0151;EUR_AF=0.2485;SAS_AF=0.184;AA=T|||;VT=SNP
7	85938600	rs11767791	C	T	100	PASS	AC=436;AF=0.0870607;AN=5008;NS=2504;DP=12866;EAS_AF=0.1121;AMR_AF=0.1729;AFR_AF=0.0068;EUR_AF=0.1163;SAS_AF=0.0787;AA=C|||;VT=SNP
7	85939151	rs146944125	A	G	100	PASS	AC=133;AF=0.0265575;AN=5008;NS=2504;DP=7358;EAS_AF=0.0506;AMR_AF=0.0014;AFR_AF=0.0083;EUR_AF=0.0109;SAS_AF=0.0603;AA=A|||;VT=SNP
7	85939864	rs13231057	G	C	100	PASS	AC=841;AF=0.167931;AN=5008;NS=2504;DP=15455;EAS_AF=0.0526;AMR_AF=0.1744;AFR_AF=0.2973;EUR_AF=0.2177;SAS_AF=0.0562;AA=G|||;VT=SNP
7	85939928	rs78579785	A	G	100	PASS	AC=436;AF=0.0870607;AN=5008;NS=2504;DP=16352;EAS_AF=0.1121;AMR_AF=0.1729;AFR_AF=0.0068;EUR_AF=0.1163;SAS_AF=0.0787;AA=A|||;VT=SNP
7	85939933	rs12537644	G	A	100	PASS	AC=700;AF=0.139776;AN=5008;NS=2504;DP=16225;EAS_AF=0.0526;AMR_AF=0.134;AFR_AF=0.2958;EUR_AF=0.1252;SAS_AF=0.0378;AA=G|||;VT=SNP
7	85940035	rs2708569	G	A	100	PASS	AC=463;AF=0.0924521;AN=5008;NS=2504;DP=16388;EAS_AF=0.0804;AMR_AF=0.1124;AFR_AF=0.0151;EUR_AF=0.1581;SAS_AF=0.1278;AA=G|||;VT=SNP
7	85943701	rs2708570	T	G	100	PASS	AC=3769;AF=0.752596;AN=5008;NS=2504;DP=17697;EAS_AF=0.9454;AMR_AF=0.7997;AFR_AF=0.4206;EUR_AF=0.7773;SAS_AF=0.9438;AA=T|||;VT=SNP
7	85943950	rs11984052	C	A	100	PASS	AC=885;AF=0.176717;AN=5008;NS=2504;DP=18740;EAS_AF=0.0546;AMR_AF=0.1801;AFR_AF=0.3222;EUR_AF=0.2227;SAS_AF=0.0562;AA=C|||;VT=SNP
7	85944547	rs2159734	C	G	100	PASS	AC=3872;AF=0.773163;AN=5008;NS=2504;DP=17301;EAS_AF=0.9454;AMR_AF=0.7911;AFR_AF=0.5303;EUR_AF=0.7435;SAS_AF=0.9417;AA=C|||;VT=SNP
7	85944686	rs6963410	A	G	100	PASS	AC=937;AF=0.187101;AN=5008;NS=2504;DP=16167;EAS_AF=0.0546;AMR_AF=0.1988;AFR_AF=0.3245;EUR_AF=0.2565;SAS_AF=0.0583;AA=A|||;VT=SNP
7	85947103	rs1978266	T	C	100	PASS	AC=3872;AF=0.773163;AN=5008;NS=2504;DP=14345;EAS_AF=0.9454;AMR_AF=0.7911;AFR_AF=0.5303;EUR_AF=0.7435;SAS_AF=0.9417;AA=T|||;VT=SNP
7	85947368	rs7784077	A	G	100	PASS	AC=937;AF=0.187101;AN=5008;NS=2504;DP=12002;EAS_AF=0.0546;AMR_AF=0.1988;AFR_AF=0.3245;EUR_AF=0.2565;SAS_AF=0.0583;AA=A|||;VT=SNP
7	85948420	rs2536242	C	T	100	PASS	AC=602;AF=0.120208;AN=5008;NS=2504;DP=21370;EAS_AF=0.0506;AMR_AF=0.1297;AFR_AF=0.2254;EUR_AF=0.1272;SAS_AF=0.0358;AA=C|||;VT=SNP
7	85948905	rs12532751	T	C	100	PASS	AC=1598;AF=0.319089;AN=5008;NS=2504;DP=15069;EAS_AF=0.6151;AMR_AF=0.33;AFR_AF=0.0424;EUR_AF=0.2048;SAS_AF=0.498;AA=T|||;VT=SNP
7	85949533	rs6961940	G	T	100	PASS	AC=877;AF=0.17512;AN=5008;NS=2504;DP=13011;EAS_AF=0.0506;AMR_AF=0.1787;AFR_AF=0.3215;EUR_AF=0.2207;SAS_AF=0.0562;AA=G|||;VT=SNP
7	85949545	rs6961532	A	G	100	PASS	AC=1598;AF=0.319089;AN=5008;NS=2504;DP=13096;EAS_AF=0.6131;AMR_AF=0.33;AFR_AF=0.0431;EUR_AF=0.2058;SAS_AF=0.498;AA=A|||;VT=SNP
7	85949837	rs79683928	A	G	100	PASS	AC=120;AF=0.0239617;AN=5008;NS=2504;DP=18322;EAS_AF=0.0397;AMR_AF=0.0821;AFR_AF=0.0015;EUR_AF=0.0129;SAS_AF=0.0082;AA=A|||;VT=SNP
7	85950620	rs2708573	T	C	100	PASS	AC=421;AF=0.0840655;AN=5008;NS=2504;DP=17740;EAS_AF=0.0794;AMR_AF=0.098;AFR_AF=0.0121;EUR_AF=0.159;SAS_AF=0.0992;AA=T|||;VT=SNP
7	85952083	rs6977312	G	A	100	PASS	AC=2197;AF=0.438698;AN=5008;NS=2504;DP=13800;EAS_AF=0.6389;AMR_AF=0.3602;AFR_AF=0.4576;EUR_AF=0.2078;SAS_AF=0.5;AA=G|||;VT=SNP
7	85953268	rs7778609	C	T	100	PASS	AC=2233;AF=0.445887;AN=5008;NS=2504;DP=18087;EAS_AF=0.2817;AMR_AF=0.5331;AFR_AF=0.4153;EUR_AF=0.6342;SAS_AF=0.4008;AA=C|||;VT=SNP
7	85953393	rs2536243	C	G	100	PASS	AC=407;AF=0.08127;AN=5008;NS=2504;DP=18236;EAS_AF=0.0655;AMR_AF=0.098;AFR_AF=0.0121;EUR_AF=0.159;SAS_AF=0.0992;AA=C|||;VT=SNP
7	85953768	rs62473294	A	G	100	PASS	AC=356;AF=0.0710863;AN=5008;NS=2504;DP=18677;EAS_AF=0.006;AMR_AF=0.0937;AFR_AF=0.0159;EUR_AF=0.159;SAS_AF=0.1063;AA=A|||;VT=SNP
7	85953997	rs6949408	A	T	100	PASS	AC=2233;AF=0.445887;AN=5008;NS=2504;DP=15799;EAS_AF=0.2817;AMR_AF=0.5331;AFR_AF=0.4153;EUR_AF=0.6342;SAS_AF=0.4008;AA=A|||;VT=SNP
7	85954344	rs4728631	G	A	100	PASS	AC=1610;AF=0.321486;AN=5008;NS=2504;DP=12181;EAS_AF=0.624;AMR_AF=0.3314;AFR_AF=0.0431;EUR_AF=0.2058;SAS_AF=0.498;AA=G|||;VT=SNP
7	85955357	rs76094199	T	C	100	PASS	AC=407;AF=0.08127;AN=5008;NS=2504;DP=18175;EAS_AF=0.0655;AMR_AF=0.098;AFR_AF=0.0121;EUR_AF=0.159;SAS_AF=0.0992;AA=T|||;VT=SNP
7	85955962	rs10243581	T	C	100	PASS	AC=2210;AF=0.441294;AN=5008;NS=2504;DP=15103;EAS_AF=0.6528;AMR_AF=0.3602;AFR_AF=0.4576;EUR_AF=0.2068;SAS_AF=0.5;AA=T|||;VT=SNP
7	85956237	rs2536246	T	A	100	PASS	AC=406;AF=0.0810703;AN=5008;NS=2504;DP=11342;EAS_AF=0.0655;AMR_AF=0.098;AFR_AF=0.0121;EUR_AF=0.159;SAS_AF=0.0982;AA=T|||;VT=SNP
7	85956432	rs11971934	G	T	100	PASS	AC=2210;AF=0.441294;AN=5008;NS=2504;DP=9184;EAS_AF=0.6528;AMR_AF=0.3602;AFR_AF=0.4576;EUR_AF=0.2068;SAS_AF=0.5;AA=G|||;VT=SNP
7	85957336	rs10232442	C	A	100	PASS	AC=2210;AF=0.441294;AN=5008;NS=2504;DP=15601;EAS_AF=0.6528;AMR_AF=0.3602;AFR_AF=0.4576;EUR_AF=0.2068;SAS_AF=0.5;AA=C|||;VT=SNP
7	85957700	rs35958937	A	G	100	PASS	AC=1322;AF=0.263978;AN=5008;NS=2504;DP=14184;EAS_AF=0.2272;AMR_AF=0.353;AFR_AF=0.0635;EUR_AF=0.4225;SAS_AF=0.3466;AA=A|||;VT=SNP
7	85957848	rs10265308	A	G	100	PASS	AC=2210;AF=0.441294;AN=5008;NS=2504;DP=14799;EAS_AF=0.6528;AMR_AF=0.3602;AFR_AF=0.4576;EUR_AF=0.2068;SAS_AF=0.5;AA=A|||;VT=SNP
7	85957876	rs2708574	C	A	100	PASS	AC=407;AF=0.08127;AN=5008;NS=2504;DP=15110;EAS_AF=0.0655;AMR_AF=0.098;AFR_AF=0.0121;EUR_AF=0.159;SAS_AF=0.0992;AA=C|||;VT=SNP
7	85959092	rs2708575	T	C	100	PASS	AC=407;AF=0.08127;AN=5008;NS=2504;DP=14172;EAS_AF=0.0655;AMR_AF=0.098;AFR_AF=0.0121;EUR_AF=0.159;SAS_AF=0.0992;AA=T|||;VT=SNP
7	85959422	rs10241008	C	T	100	PASS	AC=2210;AF=0.441294;AN=5008;NS=2504;DP=13325;EAS_AF=0.6528;AMR_AF=0.3602;AFR_AF=0.4576;EUR_AF=0.2068;SAS_AF=0.5;AA=C|||;VT=SNP
7	85960008	rs4727122	G	A	100	PASS	AC=2209;AF=0.441094;AN=5008;NS=2504;DP=14550;EAS_AF=0.6528;AMR_AF=0.3602;AFR_AF=0.4569;EUR_AF=0.2068;SAS_AF=0.5;AA=G|||;VT=SNP
7	85960118	rs2708577	T	C	100	PASS	AC=407;AF=0.08127;AN=5008;NS=2504;DP=16328;EAS_AF=0.0655;AMR_AF=0.098;AFR_AF=0.0121;EUR_AF=0.159;SAS_AF=0.0992;AA=T|||;VT=SNP
7	85960120	rs73199419	C	T	100	PASS	AC=1269;AF=0.253395;AN=5008;NS=2504;DP=16486;EAS_AF=0.2272;AMR_AF=0.3343;AFR_AF=0.0613;EUR_AF=0.3887;SAS_AF=0.3436;AA=C|||;VT=SNP
7	85961540	rs74586734	A	T	100	PASS	AC=1609;AF=0.321286;AN=5008;NS=2504;DP=8366;EAS_AF=0.623;AMR_AF=0.3314;AFR_AF=0.0431;EUR_AF=0.2058;SAS_AF=0.498;AA=A|||;VT=SNP
7	85962008	rs13234978	T	C	100	PASS	AC=4536;AF=0.905751;AN=5008;NS=2504;DP=12635;EAS_AF=0.9345;AMR_AF=0.8991;AFR_AF=0.9402;EUR_AF=0.841;SAS_AF=0.9008;AA=T|||;VT=SNP
7	85962169	rs75690579	C	G	100	PASS	AC=592;AF=0.118211;AN=5008;NS=2504;DP=17181;EAS_AF=0.0546;AMR_AF=0.1268;AFR_AF=0.2262;EUR_AF=0.1163;SAS_AF=0.0337;AA=C|||;VT=SNP
7	85962908	rs11767843	C	T	100	PASS	AC=1326;AF=0.264776;AN=5008;NS=2504;DP=14608;EAS_AF=0.2272;AMR_AF=0.353;AFR_AF=0.0635;EUR_AF=0.4225;SAS_AF=0.3507;AA=C|||;VT=SNP
7	85963583	rs147074637	C	T	100	PASS	AC=118;AF=0.0235623;AN=5008;NS=2504;DP=15502;EAS_AF=0.0506;AMR_AF=0;AFR_AF=0.0008;EUR_AF=0.0119;SAS_AF=0.0552;AA=c|||;VT=SNP
7	85963604	rs12670917	G	C	100	PASS	AC=2210;AF=0.441294;AN=5008;NS=2504;DP=15549;EAS_AF=0.6528;AMR_AF=0.3602;AFR_AF=0.4576;EUR_AF=0.2068;SAS_AF=0.5;AA=G|||;VT=SNP
7	85964034	rs12673599	T	C	100	PASS	AC=4601;AF=0.91873;AN=5008;NS=2504;DP=15293;EAS_AF=0.9345;AMR_AF=0.902;AFR_AF=0.9879;EUR_AF=0.841;SAS_AF=0.9008;AA=C|||;VT=SNP
7	85964252	rs56000714	A	T	100	PASS	AC=4536;AF=0.905751;AN=5008;NS=2504;DP=16498;EAS_AF=0.9345;AMR_AF=0.8991;AFR_AF=0.9402;EUR_AF=0.841;SAS_AF=0.9008;AA=A|||;VT=SNP
7	85964990	rs10265550	G	A	100	PASS	AC=2233;AF=0.445887;AN=5008;NS=2504;DP=13904;EAS_AF=0.2817;AMR_AF=0.5331;AFR_AF=0.4153;EUR_AF=0.6342;SAS_AF=0.4008;AA=G|||;VT=SNP
7	85966813	rs12154370	C	T	100	PASS	AC=591;AF=0.118011;AN=5008;NS=2504;DP=15003;EAS_AF=0.0546;AMR_AF=0.1268;AFR_AF=0.2254;EUR_AF=0.1153;SAS_AF=0.0348;AA=C|||;VT=SNP
7	85967146	rs10231286	C	T	100	PASS	AC=4508;AF=0.90016;AN=5008;NS=2504;DP=15827;EAS_AF=0.9345;AMR_AF=0.8963;AFR_AF=0.9206;EUR_AF=0.841;SAS_AF=0.9008;AA=C|||;VT=SNP
7	85967326	rs12111937	C	G	100	PASS	AC=591;AF=0.118011;AN=5008;NS=2504;DP=16594;EAS_AF=0.0546;AMR_AF=0.1268;AFR_AF=0.2254;EUR_AF=0.1153;SAS_AF=0.0348;AA=C|||;VT=SNP
7	85967680	rs10232084	G	C	100	PASS	AC=2056;AF=0.410543;AN=5008;NS=2504;DP=16029;EAS_AF=0.6528;AMR_AF=0.3501;AFR_AF=0.3464;EUR_AF=0.2068;SAS_AF=0.5;AA=G|||;VT=SNP
7	85967778	rs6465059	G	A	100	PASS	AC=2045;AF=0.408347;AN=5008;NS=2504;DP=17883;EAS_AF=0.2827;AMR_AF=0.4885;AFR_AF=0.3835;EUR_AF=0.5388;SAS_AF=0.3804;AA=G|||;VT=SNP
7	85968518	rs4577889	T	C	100	PASS	AC=2192;AF=0.4377;AN=5008;NS=2504;DP=18459;EAS_AF=0.2817;AMR_AF=0.5317;AFR_AF=0.385;EUR_AF=0.6342;SAS_AF=0.4008;AA=T|||;VT=SNP
7	85969536	rs10240297	G	C	100	PASS	AC=4443;AF=0.887181;AN=5008;NS=2504;DP=17655;EAS_AF=0.9345;AMR_AF=0.8934;AFR_AF=0.8729;EUR_AF=0.841;SAS_AF=0.9008;AA=-|||;VT=SNP
7	85971525	rs148886867	C	A	100	PASS	AC=1609;AF=0.321286;AN=5008;NS=2504;DP=20302;EAS_AF=0.623;AMR_AF=0.3314;AFR_AF=0.0431;EUR_AF=0.2058;SAS_AF=0.498;AA=-|||;VT=SNP
7	85975566	rs12540580	T	A	100	PASS	AC=4601;AF=0.91873;AN=5008;NS=2504;DP=17479;EAS_AF=0.9345;AMR_AF=0.902;AFR_AF=0.9879;EUR_AF=0.841;SAS_AF=0.9008;AA=A|||;VT=SNP
7	85975719	rs12532658	A	G	100	PASS	AC=2212;AF=0.441693;AN=5008;NS=2504;DP=18287;EAS_AF=0.6528;AMR_AF=0.3617;AFR_AF=0.4576;EUR_AF=0.2068;SAS_AF=0.501;AA=A|||;VT=SNP
7	85975763	rs6962401	T	A	100	PASS	AC=4536;AF=0.905751;AN=5008;NS=2504;DP=18336;EAS_AF=0.9345;AMR_AF=0.8991;AFR_AF=0.9402;EUR_AF=0.841;SAS_AF=0.9008;AA=T|||;VT=SNP
7	85976321	rs2373207	G	A	100	PASS	AC=4600;AF=0.91853;AN=5008;NS=2504;DP=16965;EAS_AF=0.9345;AMR_AF=0.902;AFR_AF=0.9879;EUR_AF=0.84;SAS_AF=0.9008;AA=A|||;VT=SNP
7	85976438	rs4440556	T	C	100	PASS	AC=4601;AF=0.91873;AN=5008;NS=2504;DP=14997;EAS_AF=0.9345;AMR_AF=0.902;AFR_AF=0.9879;EUR_AF=0.841;SAS_AF=0.9008;AA=C|||;VT=SNP
7	85976944	rs9640570	T	C	100	PASS	AC=4601;AF=0.91873;AN=5008;NS=2504;DP=15398;EAS_AF=0.9345;AMR_AF=0.902;AFR_AF=0.9879;EUR_AF=0.841;SAS_AF=0.9008;AA=C|||;VT=SNP
7	85977056	rs2373208	C	T	100	PASS	AC=4600;AF=0.91853;AN=5008;NS=2504;DP=15849;EAS_AF=0.9345;AMR_AF=0.902;AFR_AF=0.9871;EUR_AF=0.841;SAS_AF=0.9008;AA=T|||;VT=SNP
7	85977527	rs2373209	A	C	100	PASS	AC=2211;AF=0.441494;AN=5008;NS=2504;DP=16270;EAS_AF=0.6528;AMR_AF=0.3617;AFR_AF=0.4576;EUR_AF=0.2068;SAS_AF=0.5;AA=A|||;VT=SNP
7	85977972	rs11978015	G	A	100	PASS	AC=2023;AF=0.403954;AN=5008;NS=2504;DP=17262;EAS_AF=0.2817;AMR_AF=0.487;AFR_AF=0.3684;EUR_AF=0.5388;SAS_AF=0.3804;AA=G|||;VT=SNP
7	85978823	rs6971496	A	T	100	PASS	AC=4601;AF=0.91873;AN=5008;NS=2504;DP=17220;EAS_AF=0.9345;AMR_AF=0.902;AFR_AF=0.9879;EUR_AF=0.841;SAS_AF=0.9008;AA=T|||;VT=SNP
7	85979004	rs28408708	T	C	100	PASS	AC=2280;AF=0.455272;AN=5008;NS=2504;DP=17747;EAS_AF=0.6518;AMR_AF=0.3617;AFR_AF=0.5091;EUR_AF=0.2068;SAS_AF=0.502;AA=C|||;VT=SNP
7	85979209	rs7804971	G	A	100	PASS	AC=4344;AF=0.867412;AN=5008;NS=2504;DP=18368;EAS_AF=0.9345;AMR_AF=0.8516;AFR_AF=0.907;EUR_AF=0.7455;SAS_AF=0.8814;AA=A|||;VT=SNP
7	85980107	rs56254305	C	T	100	PASS	AC=4296;AF=0.857827;AN=5008;NS=2504;DP=16517;EAS_AF=0.9345;AMR_AF=0.8487;AFR_AF=0.8707;EUR_AF=0.7485;SAS_AF=0.8804;AA=C|||;VT=SNP
7	85980279	rs10263406	C	G	100	PASS	AC=4511;AF=0.900759;AN=5008;NS=2504;DP=17861;EAS_AF=0.9345;AMR_AF=0.8963;AFR_AF=0.9221;EUR_AF=0.8419;SAS_AF=0.9008;AA=G|||;VT=SNP
7	85981588	rs12533153	A	G	100	PASS	AC=2142;AF=0.427716;AN=5008;NS=2504;DP=19965;EAS_AF=0.3046;AMR_AF=0.5;AFR_AF=0.4092;EUR_AF=0.5567;SAS_AF=0.3957;AA=A|||;VT=SNP
7	85982270	rs2373210	G	T	100	PASS	AC=2153;AF=0.429912;AN=5008;NS=2504;DP=13516;EAS_AF=0.631;AMR_AF=0.3487;AFR_AF=0.4614;EUR_AF=0.1899;SAS_AF=0.4847;AA=G|||;VT=SNP
7	85983415	rs2373211	G	C	100	PASS	AC=2152;AF=0.429712;AN=5008;NS=2504;DP=15120;EAS_AF=0.63;AMR_AF=0.3487;AFR_AF=0.4614;EUR_AF=0.1899;SAS_AF=0.4847;AA=G|||;VT=SNP
7	85984039	rs8180789	C	A	100	PASS	AC=2145;AF=0.428315;AN=5008;NS=2504;DP=11433;EAS_AF=0.3046;AMR_AF=0.5;AFR_AF=0.4115;EUR_AF=0.5567;SAS_AF=0.3957;AA=C|||;VT=SNP
7	85984884	rs2373212	C	A	100	PASS	AC=2152;AF=0.429712;AN=5008;NS=2504;DP=18698;EAS_AF=0.63;AMR_AF=0.3487;AFR_AF=0.4614;EUR_AF=0.1899;SAS_AF=0.4847;AA=C|||;VT=SNP
7	85985974	rs13232855	G	A	100	PASS	AC=2142;AF=0.427716;AN=5008;NS=2504;DP=10014;EAS_AF=0.3046;AMR_AF=0.5;AFR_AF=0.4092;EUR_AF=0.5567;SAS_AF=0.3957;AA=g|||;VT=SNP
7	85986046	rs9886055	A	T	100	PASS	AC=4602;AF=0.91893;AN=5008;NS=2504;DP=10869;EAS_AF=0.9345;AMR_AF=0.902;AFR_AF=0.9879;EUR_AF=0.8419;SAS_AF=0.9008;AA=T|||;VT=SNP
7	85986442	rs2192390	T	C	100	PASS	AC=2143;AF=0.427915;AN=5008;NS=2504;DP=16323;EAS_AF=0.3046;AMR_AF=0.5;AFR_AF=0.41;EUR_AF=0.5567;SAS_AF=0.3957;AA=T|||;VT=SNP
7	85986624	rs2192394	A	G	100	PASS	AC=2143;AF=0.427915;AN=5008;NS=2504;DP=17681;EAS_AF=0.3046;AMR_AF=0.5;AFR_AF=0.41;EUR_AF=0.5567;SAS_AF=0.3957;AA=A|||;VT=SNP
7	85986626	rs2192395	A	G	100	PASS	AC=4602;AF=0.91893;AN=5008;NS=2504;DP=17724;EAS_AF=0.9345;AMR_AF=0.902;AFR_AF=0.9879;EUR_AF=0.8419;SAS_AF=0.9008;AA=G|||;VT=SNP
7	85986935	rs7781999	A	T	100	PASS	AC=2143;AF=0.427915;AN=5008;NS=2504;DP=17224;EAS_AF=0.3046;AMR_AF=0.5;AFR_AF=0.41;EUR_AF=0.5567;SAS_AF=0.3957;AA=A|||;VT=SNP
7	85988492	rs11982663	C	T	100	PASS	AC=687;AF=0.137181;AN=5008;NS=2504;DP=19328;EAS_AF=0.0546;AMR_AF=0.1311;AFR_AF=0.3026;EUR_AF=0.1113;SAS_AF=0.0297;AA=C|||;VT=SNP
7	85988572	rs75298021	G	A	100	PASS	AC=2151;AF=0.429513;AN=5008;NS=2504;DP=20106;EAS_AF=0.63;AMR_AF=0.3487;AFR_AF=0.4607;EUR_AF=0.1899;SAS_AF=0.4847;AA=G|||;VT=SNP
7	85989088	rs6959812	G	A	100	PASS	AC=2243;AF=0.447883;AN=5008;NS=2504;DP=16447;EAS_AF=0.63;AMR_AF=0.3545;AFR_AF=0.5265;EUR_AF=0.1909;SAS_AF=0.4847;AA=G|||;VT=SNP
7	85989621	rs12674012	G	T	100	PASS	AC=2151;AF=0.429513;AN=5008;NS=2504;DP=16491;EAS_AF=0.63;AMR_AF=0.3487;AFR_AF=0.4607;EUR_AF=0.1899;SAS_AF=0.4847;AA=G|||;VT=SNP
7	85989823	rs10239212	T	C	100	PASS	AC=2143;AF=0.427915;AN=5008;NS=2504;DP=18036;EAS_AF=0.3046;AMR_AF=0.5;AFR_AF=0.41;EUR_AF=0.5567;SAS_AF=0.3957;AA=T|||;VT=SNP
7	85990327	rs2373213	G	A	100	PASS	AC=4546;AF=0.907748;AN=5008;NS=2504;DP=15610;EAS_AF=0.88;AMR_AF=0.902;AFR_AF=0.9879;EUR_AF=0.841;SAS_AF=0.9008;AA=A|||;VT=SNP
7	85990367	rs9969120	G	A	100	PASS	AC=2360;AF=0.471246;AN=5008;NS=2504;DP=15951;EAS_AF=0.3046;AMR_AF=0.5476;AFR_AF=0.4614;EUR_AF=0.6521;SAS_AF=0.4162;AA=A|||;VT=SNP
7	85990947	rs28869926	C	T	100	PASS	AC=2144;AF=0.428115;AN=5008;NS=2504;DP=15231;EAS_AF=0.3085;AMR_AF=0.4986;AFR_AF=0.4085;EUR_AF=0.5567;SAS_AF=0.3957;AA=C|||;VT=SNP
7	85991346	rs2215822	A	G	100	PASS	AC=4513;AF=0.901158;AN=5008;NS=2504;DP=13328;EAS_AF=0.9345;AMR_AF=0.8963;AFR_AF=0.9221;EUR_AF=0.8419;SAS_AF=0.9029;AA=G|||;VT=SNP
7	85991398	rs73199451	G	A	100	PASS	AC=1350;AF=0.269569;AN=5008;NS=2504;DP=10654;EAS_AF=0.253;AMR_AF=0.3487;AFR_AF=0.0628;EUR_AF=0.4115;SAS_AF=0.364;AA=G|||;VT=SNP
7	85991882	rs7458833	C	A	100	PASS	AC=4607;AF=0.919928;AN=5008;NS=2504;DP=17626;EAS_AF=0.9345;AMR_AF=0.902;AFR_AF=0.9879;EUR_AF=0.8429;SAS_AF=0.9049;AA=A|||;VT=SNP
7	85992547	rs4728632	G	A	100	PASS	AC=1352;AF=0.269968;AN=5008;NS=2504;DP=15920;EAS_AF=0.253;AMR_AF=0.3487;AFR_AF=0.0628;EUR_AF=0.4115;SAS_AF=0.3661;AA=G|||;VT=SNP
7	85993122	rs7776912	A	C	100	PASS	AC=2148;AF=0.428914;AN=5008;NS=2504;DP=18198;EAS_AF=0.627;AMR_AF=0.3487;AFR_AF=0.4599;EUR_AF=0.1889;SAS_AF=0.4867;AA=A|||;VT=SNP
7	85993465	rs78769566	G	A	100	PASS	AC=1575;AF=0.314497;AN=5008;NS=2504;DP=18899;EAS_AF=0.622;AMR_AF=0.3184;AFR_AF=0.0484;EUR_AF=0.1879;SAS_AF=0.4847;AA=A|||;VT=SNP
7	85993721	rs10266595	A	T	100	PASS	AC=2133;AF=0.425919;AN=5008;NS=2504;DP=18526;EAS_AF=0.2946;AMR_AF=0.5;AFR_AF=0.4085;EUR_AF=0.5557;SAS_AF=0.3988;AA=A|||;VT=SNP
7	85994103	rs4236502	A	C	100	PASS	AC=1404;AF=0.280351;AN=5008;NS=2504;DP=16982;EAS_AF=0.253;AMR_AF=0.3674;AFR_AF=0.0651;EUR_AF=0.4453;SAS_AF=0.3681;AA=A|||;VT=SNP
7	85994210	rs77659353	T	C	100	PASS	AC=569;AF=0.113618;AN=5008;NS=2504;DP=15942;EAS_AF=0.0496;AMR_AF=0.1225;AFR_AF=0.2216;EUR_AF=0.1113;SAS_AF=0.0297;AA=T|||;VT=SNP
7	85994247	rs1320792	A	T	100	PASS	AC=4591;AF=0.916733;AN=5008;NS=2504;DP=15513;EAS_AF=0.9216;AMR_AF=0.902;AFR_AF=0.9879;EUR_AF=0.84;SAS_AF=0.9049;AA=a|||;VT=SNP
7	85994965	rs9886133	C	A	100	PASS	AC=2110;AF=0.421326;AN=5008;NS=2504;DP=19405;EAS_AF=0.622;AMR_AF=0.3415;AFR_AF=0.444;EUR_AF=0.1889;SAS_AF=0.4796;AA=C|||;VT=SNP
7	85995030	rs1980399	T	A	100	PASS	AC=2163;AF=0.431909;AN=5008;NS=2504;DP=19446;EAS_AF=0.3135;AMR_AF=0.5058;AFR_AF=0.4085;EUR_AF=0.5567;SAS_AF=0.4049;AA=T|||;VT=SNP
7	85995033	rs9886249	T	A	100	PASS	AC=2133;AF=0.425919;AN=5008;NS=2504;DP=19454;EAS_AF=0.621;AMR_AF=0.3444;AFR_AF=0.4599;EUR_AF=0.1899;SAS_AF=0.4796;AA=T|||;VT=SNP
7	85995835	rs2037881	G	A	100	PASS	AC=4606;AF=0.919728;AN=5008;NS=2504;DP=16144;EAS_AF=0.9345;AMR_AF=0.9035;AFR_AF=0.9879;EUR_AF=0.841;SAS_AF=0.9049;AA=A|||;VT=SNP
7	85997165	rs7789479	T	G	100	PASS	AC=2159;AF=0.43111;AN=5008;NS=2504;DP=11656;EAS_AF=0.3075;AMR_AF=0.5058;AFR_AF=0.41;EUR_AF=0.5567;SAS_AF=0.4049;AA=T|||;VT=SNP
7	85997176	rs10231381	G	A	100	PASS	AC=2139;AF=0.427117;AN=5008;NS=2504;DP=11572;EAS_AF=0.627;AMR_AF=0.3458;AFR_AF=0.4592;EUR_AF=0.1899;SAS_AF=0.4796;AA=G|||;VT=SNP
7	85997427	rs12669356	T	G	100	PASS	AC=2138;AF=0.426917;AN=5008;NS=2504;DP=12761;EAS_AF=0.627;AMR_AF=0.3444;AFR_AF=0.4592;EUR_AF=0.1899;SAS_AF=0.4796;AA=T|||;VT=SNP
7	85997484	rs62473333	T	A	100	PASS	AC=1360;AF=0.271565;AN=5008;NS=2504;DP=13712;EAS_AF=0.253;AMR_AF=0.3501;AFR_AF=0.0628;EUR_AF=0.4115;SAS_AF=0.3732;AA=T|||;VT=SNP
7	85998245	rs77288671	T	C	100	PASS	AC=4606;AF=0.919728;AN=5008;NS=2504;DP=21686;EAS_AF=0.9345;AMR_AF=0.9035;AFR_AF=0.9879;EUR_AF=0.841;SAS_AF=0.9049;AA=C|||;VT=SNP
7	85998498	rs7795160	T	G	100	PASS	AC=4606;AF=0.919728;AN=5008;NS=2504;DP=18798;EAS_AF=0.9345;AMR_AF=0.9035;AFR_AF=0.9879;EUR_AF=0.841;SAS_AF=0.9049;AA=G|||;VT=SNP
7	85999227	rs4728633	G	C	100	PASS	AC=2159;AF=0.43111;AN=5008;NS=2504;DP=20427;EAS_AF=0.3075;AMR_AF=0.5058;AFR_AF=0.41;EUR_AF=0.5567;SAS_AF=0.4049;AA=G|||;VT=SNP
7	85999552	rs74908419	T	C	100	PASS	AC=2138;AF=0.426917;AN=5008;NS=2504;DP=16651;EAS_AF=0.627;AMR_AF=0.3444;AFR_AF=0.4592;EUR_AF=0.1899;SAS_AF=0.4796;AA=T|||;VT=SNP
7	86001398	rs1919890	T	C	100	PASS	AC=4606;AF=0.919728;AN=5008;NS=2504;DP=19818;EAS_AF=0.9345;AMR_AF=0.9035;AFR_AF=0.9879;EUR_AF=0.841;SAS_AF=0.9049;AA=C|||;VT=SNP
7	86002020	rs2373215	G	T	100	PASS	AC=4605;AF=0.919529;AN=5008;NS=2504;DP=17977;EAS_AF=0.9345;AMR_AF=0.9035;AFR_AF=0.9879;EUR_AF=0.84;SAS_AF=0.9049;AA=T|||;VT=SNP
7	86002208	rs2373216	G	A	100	PASS	AC=2155;AF=0.430312;AN=5008;NS=2504;DP=17684;EAS_AF=0.3036;AMR_AF=0.5043;AFR_AF=0.4107;EUR_AF=0.5567;SAS_AF=0.4049;AA=G|||;VT=SNP
7	86002254	rs2373217	C	G	100	PASS	AC=4517;AF=0.901957;AN=5008;NS=2504;DP=18472;EAS_AF=0.9345;AMR_AF=0.8991;AFR_AF=0.9221;EUR_AF=0.8419;SAS_AF=0.9049;AA=G|||;VT=SNP
7	86002519	rs10952877	T	C	100	PASS	AC=1580;AF=0.315495;AN=5008;NS=2504;DP=18095;EAS_AF=0.626;AMR_AF=0.3127;AFR_AF=0.0567;EUR_AF=0.1889;SAS_AF=0.4775;AA=T|||;VT=SNP
7	86002892	rs9655941	G	A	100	PASS	AC=2142;AF=0.427716;AN=5008;NS=2504;DP=16096;EAS_AF=0.631;AMR_AF=0.3444;AFR_AF=0.4592;EUR_AF=0.1899;SAS_AF=0.4796;AA=G|||;VT=SNP
7	86003885	rs1554888	C	T	100	PASS	AC=4606;AF=0.919728;AN=5008;NS=2504;DP=16223;EAS_AF=0.9345;AMR_AF=0.9035;AFR_AF=0.9879;EUR_AF=0.841;SAS_AF=0.9049;AA=T|||;VT=SNP
7	86004735	rs62471665	G	A	100	PASS	AC=2155;AF=0.430312;AN=5008;NS=2504;DP=13475;EAS_AF=0.3036;AMR_AF=0.5058;AFR_AF=0.41;EUR_AF=0.5567;SAS_AF=0.4049;AA=G|||;VT=SNP
7	86005187	rs112280001	T	G	100	PASS	AC=371;AF=0.0740815;AN=5008;NS=2504;DP=16345;EAS_AF=0.0843;AMR_AF=0.0778;AFR_AF=0.0061;EUR_AF=0.1193;SAS_AF=0.1063;AA=T|||;VT=SNP
7	86006052	rs34058338	C	T	100	PASS	AC=1563;AF=0.312101;AN=5008;NS=2504;DP=19979;EAS_AF=0.622;AMR_AF=0.3127;AFR_AF=0.0469;EUR_AF=0.1889;SAS_AF=0.4775;AA=C|||;VT=SNP
7	86006146	rs55786201	A	G	100	PASS	AC=2139;AF=0.427117;AN=5008;NS=2504;DP=19840;EAS_AF=0.627;AMR_AF=0.3444;AFR_AF=0.4599;EUR_AF=0.1899;SAS_AF=0.4796;AA=A|||;VT=SNP
7	86006535	rs4521690	A	G	100	PASS	AC=2140;AF=0.427316;AN=5008;NS=2504;DP=19634;EAS_AF=0.627;AMR_AF=0.3444;AFR_AF=0.4607;EUR_AF=0.1899;SAS_AF=0.4796;AA=A|||;VT=SNP
7	86006673	rs2080187	C	G	100	PASS	AC=2138;AF=0.426917;AN=5008;NS=2504;DP=18277;EAS_AF=0.627;AMR_AF=0.3444;AFR_AF=0.4592;EUR_AF=0.1899;SAS_AF=0.4796;AA=C|||;VT=SNP
7	86007301	rs75009614	G	A	100	PASS	AC=1563;AF=0.312101;AN=5008;NS=2504;DP=19067;EAS_AF=0.622;AMR_AF=0.3127;AFR_AF=0.0469;EUR_AF=0.1889;SAS_AF=0.4775;AA=G|||;VT=SNP
7	86007852	rs6948295	T	C	100	PASS	AC=2158;AF=0.430911;AN=5008;NS=2504;DP=19783;EAS_AF=0.3075;AMR_AF=0.5058;AFR_AF=0.41;EUR_AF=0.5557;SAS_AF=0.4049;AA=T|||;VT=SNP
7	86008178	rs6465061	A	C	100	PASS	AC=2159;AF=0.43111;AN=5008;NS=2504;DP=18476;EAS_AF=0.3075;AMR_AF=0.5058;AFR_AF=0.41;EUR_AF=0.5567;SAS_AF=0.4049;AA=A|||;VT=SNP
7	86008267	rs145469912	T	C	100	PASS	AC=1576;AF=0.314696;AN=5008;NS=2504;DP=18865;EAS_AF=0.622;AMR_AF=0.3127;AFR_AF=0.0567;EUR_AF=0.1889;SAS_AF=0.4775;AA=T|||;VT=SNP
7	86008433	rs6465062	T	C	100	PASS	AC=4606;AF=0.919728;AN=5008;NS=2504;DP=20802;EAS_AF=0.9345;AMR_AF=0.9035;AFR_AF=0.9879;EUR_AF=0.841;SAS_AF=0.9049;AA=C|||;VT=SNP
7	86008458	rs7799934	C	G	100	PASS	AC=2153;AF=0.429912;AN=5008;NS=2504;DP=20742;EAS_AF=0.3036;AMR_AF=0.5058;AFR_AF=0.4085;EUR_AF=0.5567;SAS_AF=0.4049;AA=C|||;VT=SNP
7	86008889	rs145251220	A	G	100	PASS	AC=2099;AF=0.419129;AN=5008;NS=2504;DP=21177;EAS_AF=0.3036;AMR_AF=0.5043;AFR_AF=0.3684;EUR_AF=0.5567;SAS_AF=0.4049;AA=A|||;VT=SNP
7	86010807	rs4470941	A	G	100	PASS	AC=2372;AF=0.473642;AN=5008;NS=2504;DP=17009;EAS_AF=0.3036;AMR_AF=0.5533;AFR_AF=0.4622;EUR_AF=0.6511;SAS_AF=0.4254;AA=G|||;VT=SNP
7	86010810	rs6465063	G	T	100	PASS	AC=4606;AF=0.919728;AN=5008;NS=2504;DP=17045;EAS_AF=0.9345;AMR_AF=0.9035;AFR_AF=0.9879;EUR_AF=0.841;SAS_AF=0.9049;AA=T|||;VT=SNP
7	86012338	rs1406680	A	T	100	PASS	AC=4606;AF=0.919728;AN=5008;NS=2504;DP=13005;EAS_AF=0.9345;AMR_AF=0.9035;AFR_AF=0.9879;EUR_AF=0.841;SAS_AF=0.9049;AA=T|||;VT=SNP
7	86012395	rs1406681	T	C	100	PASS	AC=1580;AF=0.315495;AN=5008;NS=2504;DP=13180;EAS_AF=0.626;AMR_AF=0.3127;AFR_AF=0.0567;EUR_AF=0.1889;SAS_AF=0.4775;AA=T|||;VT=SNP
7	86012581	rs9655942	G	C	100	PASS	AC=2155;AF=0.430312;AN=5008;NS=2504;DP=12299;EAS_AF=0.3036;AMR_AF=0.5058;AFR_AF=0.41;EUR_AF=0.5567;SAS_AF=0.4049;AA=g|||;VT=SNP
7	86013253	rs7789279	G	T	100	PASS	AC=4606;AF=0.919728;AN=5008;NS=2504;DP=16078;EAS_AF=0.9345;AMR_AF=0.9035;AFR_AF=0.9879;EUR_AF=0.841;SAS_AF=0.9049;AA=T|||;VT=SNP
7	86014114	rs73199486	A	G	100	PASS	AC=870;AF=0.173722;AN=5008;NS=2504;DP=12867;EAS_AF=0.1895;AMR_AF=0.2536;AFR_AF=0.0393;EUR_AF=0.2425;SAS_AF=0.2117;AA=A|||;VT=SNP
7	86016178	rs1406683	C	T	100	PASS	AC=4606;AF=0.919728;AN=5008;NS=2504;DP=16575;EAS_AF=0.9345;AMR_AF=0.9035;AFR_AF=0.9879;EUR_AF=0.841;SAS_AF=0.9049;AA=T|||;VT=SNP
7	86017391	rs1861069	A	G	100	PASS	AC=2376;AF=0.474441;AN=5008;NS=2504;DP=18242;EAS_AF=0.3075;AMR_AF=0.5533;AFR_AF=0.4622;EUR_AF=0.6511;SAS_AF=0.4254;AA=G|||;VT=SNP
7	86017458	rs1590156	T	C	100	PASS	AC=2138;AF=0.426917;AN=5008;NS=2504;DP=19284;EAS_AF=0.627;AMR_AF=0.3444;AFR_AF=0.4592;EUR_AF=0.1899;SAS_AF=0.4796;AA=T|||;VT=SNP
7	86017705	rs1997378	T	C	100	PASS	AC=2139;AF=0.427117;AN=5008;NS=2504;DP=18054;EAS_AF=0.627;AMR_AF=0.3444;AFR_AF=0.4599;EUR_AF=0.1899;SAS_AF=0.4796;AA=T|||;VT=SNP
7	86017833	rs7787158	G	A	100	PASS	AC=1976;AF=0.394569;AN=5008;NS=2504;DP=19960;EAS_AF=0.627;AMR_AF=0.3329;AFR_AF=0.3427;EUR_AF=0.1899;SAS_AF=0.4796;AA=G|||;VT=SNP
7	86018119	rs2098292	G	T	100	PASS	AC=1356;AF=0.270767;AN=5008;NS=2504;DP=18403;EAS_AF=0.249;AMR_AF=0.3501;AFR_AF=0.0628;EUR_AF=0.4115;SAS_AF=0.3732;AA=G|||;VT=SNP
7	86018255	rs1320786	C	T	100	PASS	AC=4606;AF=0.919728;AN=5008;NS=2504;DP=19950;EAS_AF=0.9345;AMR_AF=0.9035;AFR_AF=0.9879;EUR_AF=0.841;SAS_AF=0.9049;AA=T|||;VT=SNP
7	86018807	rs10278387	C	T	100	PASS	AC=2307;AF=0.460663;AN=5008;NS=2504;DP=18419;EAS_AF=0.3075;AMR_AF=0.549;AFR_AF=0.4123;EUR_AF=0.6511;SAS_AF=0.4254;AA=T|||;VT=SNP
7	86019034	rs10235241	T	C	100	PASS	AC=2158;AF=0.430911;AN=5008;NS=2504;DP=17655;EAS_AF=0.3075;AMR_AF=0.5058;AFR_AF=0.4092;EUR_AF=0.5567;SAS_AF=0.4049;AA=T|||;VT=SNP
7	86019978	rs6465066	A	G	100	PASS	AC=2155;AF=0.430312;AN=5008;NS=2504;DP=16808;EAS_AF=0.3036;AMR_AF=0.5058;AFR_AF=0.41;EUR_AF=0.5567;SAS_AF=0.4049;AA=G|||;VT=SNP
7	86020243	rs2192396	A	G	100	PASS	AC=4606;AF=0.919728;AN=5008;NS=2504;DP=20469;EAS_AF=0.9345;AMR_AF=0.9035;AFR_AF=0.9879;EUR_AF=0.841;SAS_AF=0.9049;AA=G|||;VT=SNP
7	86020566	rs7455657	T	C	100	PASS	AC=2112;AF=0.421725;AN=5008;NS=2504;DP=20826;EAS_AF=0.631;AMR_AF=0.3429;AFR_AF=0.4372;EUR_AF=0.1899;SAS_AF=0.4796;AA=T|||;VT=SNP
7	86021267	rs2373218	A	C	100	PASS	AC=2155;AF=0.430312;AN=5008;NS=2504;DP=16948;EAS_AF=0.3036;AMR_AF=0.5058;AFR_AF=0.41;EUR_AF=0.5567;SAS_AF=0.4049;AA=t|||;VT=SNP
7	86021354	rs2888520	C	T	100	PASS	AC=2155;AF=0.430312;AN=5008;NS=2504;DP=16121;EAS_AF=0.3036;AMR_AF=0.5058;AFR_AF=0.41;EUR_AF=0.5567;SAS_AF=0.4049;AA=C|||;VT=SNP
7	86021465	rs3953455	G	C	100	PASS	AC=2307;AF=0.460663;AN=5008;NS=2504;DP=19052;EAS_AF=0.3036;AMR_AF=0.549;AFR_AF=0.4153;EUR_AF=0.6511;SAS_AF=0.4254;AA=C|||;VT=SNP
7	86021505	rs10952879	A	T	100	PASS	AC=1567;AF=0.312899;AN=5008;NS=2504;DP=19232;EAS_AF=0.626;AMR_AF=0.3127;AFR_AF=0.0469;EUR_AF=0.1889;SAS_AF=0.4775;AA=A|||;VT=SNP
7	86022145	rs3857782	A	G	100	PASS	AC=2142;AF=0.427716;AN=5008;NS=2504;DP=18537;EAS_AF=0.631;AMR_AF=0.3444;AFR_AF=0.4592;EUR_AF=0.1899;SAS_AF=0.4796;AA=A|||;VT=SNP
7	86022295	rs4728634	G	C	100	PASS	AC=1361;AF=0.271765;AN=5008;NS=2504;DP=17778;EAS_AF=0.249;AMR_AF=0.3516;AFR_AF=0.0635;EUR_AF=0.4145;SAS_AF=0.3732;AA=G|||;VT=SNP
7	86022343	rs4728635	A	G	100	PASS	AC=2155;AF=0.430312;AN=5008;NS=2504;DP=18459;EAS_AF=0.3036;AMR_AF=0.5058;AFR_AF=0.41;EUR_AF=0.5567;SAS_AF=0.4049;AA=G|||;VT=SNP
7	86022840	rs3903590	G	T	100	PASS	AC=4367;AF=0.872005;AN=5008;NS=2504;DP=17075;EAS_AF=0.9355;AMR_AF=0.8545;AFR_AF=0.9191;EUR_AF=0.7465;SAS_AF=0.8845;AA=T|||;VT=SNP
7	86022970	rs3843536	C	A	100	PASS	AC=1567;AF=0.312899;AN=5008;NS=2504;DP=17918;EAS_AF=0.626;AMR_AF=0.3127;AFR_AF=0.0469;EUR_AF=0.1889;SAS_AF=0.4775;AA=C|||;VT=SNP
7	86023854	rs6967852	T	C	100	PASS	AC=2143;AF=0.427915;AN=5008;NS=2504;DP=18476;EAS_AF=0.631;AMR_AF=0.3444;AFR_AF=0.4599;EUR_AF=0.1899;SAS_AF=0.4796;AA=T|||;VT=SNP
7	86024218	rs7801186	T	C	100	PASS	AC=4606;AF=0.919728;AN=5008;NS=2504;DP=20105;EAS_AF=0.9345;AMR_AF=0.9035;AFR_AF=0.9879;EUR_AF=0.841;SAS_AF=0.9049;AA=C|||;VT=SNP
7	86024622	rs17160796	T	C	100	PASS	AC=1580;AF=0.315495;AN=5008;NS=2504;DP=19090;EAS_AF=0.626;AMR_AF=0.3127;AFR_AF=0.0567;EUR_AF=0.1889;SAS_AF=0.4775;AA=t|||;VT=SNP
7	86025252	rs10245158	G	T	100	PASS	AC=2156;AF=0.430511;AN=5008;NS=2504;DP=14619;EAS_AF=0.3036;AMR_AF=0.5058;AFR_AF=0.4107;EUR_AF=0.5567;SAS_AF=0.4049;AA=G|||;VT=SNP
7	86025358	rs10245075	C	G	100	PASS	AC=4337;AF=0.866014;AN=5008;NS=2504;DP=15381;EAS_AF=0.9345;AMR_AF=0.853;AFR_AF=0.8979;EUR_AF=0.7465;SAS_AF=0.8845;AA=G|||;VT=SNP
7	86025636	rs17160798	A	G	100	PASS	AC=1479;AF=0.295327;AN=5008;NS=2504;DP=15941;EAS_AF=0.622;AMR_AF=0.2666;AFR_AF=0.034;EUR_AF=0.1859;SAS_AF=0.4448;AA=A|||;VT=SNP
7	86025756	rs7806932	T	C	100	PASS	AC=4606;AF=0.919728;AN=5008;NS=2504;DP=15461;EAS_AF=0.9345;AMR_AF=0.9035;AFR_AF=0.9879;EUR_AF=0.841;SAS_AF=0.9049;AA=C|||;VT=SNP
7	86026526	rs10242995	T	C	100	PASS	AC=1981;AF=0.395567;AN=5008;NS=2504;DP=16565;EAS_AF=0.631;AMR_AF=0.3329;AFR_AF=0.3434;EUR_AF=0.1899;SAS_AF=0.4796;AA=T|||;VT=SNP
7	86027044	rs10230925	C	T	100	PASS	AC=2155;AF=0.430312;AN=5008;NS=2504;DP=16243;EAS_AF=0.3036;AMR_AF=0.5058;AFR_AF=0.41;EUR_AF=0.5567;SAS_AF=0.4049;AA=C|||;VT=SNP
7	86029525	rs11978129	T	C	100	PASS	AC=2143;AF=0.427915;AN=5008;NS=2504;DP=17509;EAS_AF=0.631;AMR_AF=0.3444;AFR_AF=0.4599;EUR_AF=0.1899;SAS_AF=0.4796;AA=T|||;VT=SNP
7	86031619	rs2037883	C	A	100	PASS	AC=2139;AF=0.427117;AN=5008;NS=2504;DP=14599;EAS_AF=0.627;AMR_AF=0.3444;AFR_AF=0.4599;EUR_AF=0.1899;SAS_AF=0.4796;AA=C|||;VT=SNP
7	86032415	rs6963316	C	T	100	PASS	AC=2099;AF=0.419129;AN=5008;NS=2504;DP=5910;EAS_AF=0.3075;AMR_AF=0.5014;AFR_AF=0.3669;EUR_AF=0.5567;SAS_AF=0.4049;AA=C|||;VT=SNP
7	86032891	rs6967768	C	T	100	PASS	AC=2159;AF=0.43111;AN=5008;NS=2504;DP=12372;EAS_AF=0.3075;AMR_AF=0.5058;AFR_AF=0.41;EUR_AF=0.5567;SAS_AF=0.4049;AA=C|||;VT=SNP
7	86033000	rs12704253	G	T	100	PASS	AC=2159;AF=0.43111;AN=5008;NS=2504;DP=13933;EAS_AF=0.3075;AMR_AF=0.5058;AFR_AF=0.41;EUR_AF=0.5567;SAS_AF=0.4049;AA=G|||;VT=SNP
7	86033041	rs12704254	T	C	100	PASS	AC=2158;AF=0.430911;AN=5008;NS=2504;DP=13945;EAS_AF=0.3075;AMR_AF=0.5058;AFR_AF=0.4092;EUR_AF=0.5567;SAS_AF=0.4049;AA=C|||;VT=SNP
7	86033516	rs117972247	T	C	100	PASS	AC=172;AF=0.034345;AN=5008;NS=2504;DP=17517;EAS_AF=0.0506;AMR_AF=0.036;AFR_AF=0.0015;EUR_AF=0.0378;SAS_AF=0.0573;AA=T|||;VT=SNP
7	86033694	rs10256688	C	T	100	PASS	AC=2153;AF=0.429912;AN=5008;NS=2504;DP=19109;EAS_AF=0.3026;AMR_AF=0.5058;AFR_AF=0.4092;EUR_AF=0.5567;SAS_AF=0.4049;AA=T|||;VT=SNP
7	86034853	rs7810452	C	G	100	PASS	AC=2160;AF=0.43131;AN=5008;NS=2504;DP=21196;EAS_AF=0.3075;AMR_AF=0.5058;AFR_AF=0.41;EUR_AF=0.5577;SAS_AF=0.4049;AA=C|||;VT=SNP
7	86035963	rs10215849	T	A	100	PASS	AC=2305;AF=0.460264;AN=5008;NS=2504;DP=14997;EAS_AF=0.3075;AMR_AF=0.549;AFR_AF=0.4107;EUR_AF=0.6511;SAS_AF=0.4254;AA=T|||;VT=SNP
7	86036006	rs12669276	G	A	100	PASS	AC=1563;AF=0.312101;AN=5008;NS=2504;DP=14780;EAS_AF=0.622;AMR_AF=0.3127;AFR_AF=0.0469;EUR_AF=0.1889;SAS_AF=0.4775;AA=G|||;VT=SNP
7	86036277	rs73211013	G	A	100	PASS	AC=367;AF=0.0732827;AN=5008;NS=2504;DP=16965;EAS_AF=0.0813;AMR_AF=0.0764;AFR_AF=0.0061;EUR_AF=0.1193;SAS_AF=0.1063;AA=G|||;VT=SNP
7	86036290	rs10215459	G	A	100	PASS	AC=4606;AF=0.919728;AN=5008;NS=2504;DP=16807;EAS_AF=0.9345;AMR_AF=0.9035;AFR_AF=0.9879;EUR_AF=0.841;SAS_AF=0.9049;AA=A|||;VT=SNP
7	86036437	rs1320781	C	T	100	PASS	AC=4606;AF=0.919728;AN=5008;NS=2504;DP=17987;EAS_AF=0.9345;AMR_AF=0.9035;AFR_AF=0.9879;EUR_AF=0.841;SAS_AF=0.9049;AA=T|||;VT=SNP
7	86036570	rs1320780	C	T	100	PASS	AC=1599;AF=0.319289;AN=5008;NS=2504;DP=20360;EAS_AF=0.622;AMR_AF=0.3242;AFR_AF=0.0469;EUR_AF=0.2167;SAS_AF=0.4775;AA=C|||;VT=SNP
7	86036774	rs7790333	G	C	100	PASS	AC=690;AF=0.13778;AN=5008;NS=2504;DP=16843;EAS_AF=0.0546;AMR_AF=0.1354;AFR_AF=0.3026;EUR_AF=0.1113;SAS_AF=0.0297;AA=G|||;VT=SNP
7	86037161	rs2373219	G	A	100	PASS	AC=2138;AF=0.426917;AN=5008;NS=2504;DP=14120;EAS_AF=0.627;AMR_AF=0.3444;AFR_AF=0.4592;EUR_AF=0.1899;SAS_AF=0.4796;AA=G|||;VT=SNP
7	86037533	rs7777923	T	C	100	PASS	AC=2305;AF=0.460264;AN=5008;NS=2504;DP=16130;EAS_AF=0.3075;AMR_AF=0.549;AFR_AF=0.4107;EUR_AF=0.6511;SAS_AF=0.4254;AA=T|||;VT=SNP
7	86038243	rs62471707	C	T	100	PASS	AC=1364;AF=0.272364;AN=5008;NS=2504;DP=16815;EAS_AF=0.253;AMR_AF=0.3501;AFR_AF=0.0658;EUR_AF=0.4115;SAS_AF=0.3732;AA=C|||;VT=SNP
7	86038257	rs1534757	C	T	100	PASS	AC=4606;AF=0.919728;AN=5008;NS=2504;DP=16673;EAS_AF=0.9345;AMR_AF=0.9035;AFR_AF=0.9879;EUR_AF=0.841;SAS_AF=0.9049;AA=c|||;VT=SNP
7	86039111	rs2110389	A	G	100	PASS	AC=2147;AF=0.428714;AN=5008;NS=2504;DP=14387;EAS_AF=0.631;AMR_AF=0.3444;AFR_AF=0.4629;EUR_AF=0.1899;SAS_AF=0.4796;AA=A|||;VT=SNP
7	86039576	rs1554887	T	C	100	PASS	AC=2307;AF=0.460663;AN=5008;NS=2504;DP=17407;EAS_AF=0.3075;AMR_AF=0.549;AFR_AF=0.4123;EUR_AF=0.6511;SAS_AF=0.4254;AA=T|||;VT=SNP
7	86039947	rs1554886	T	C	100	PASS	AC=2139;AF=0.427117;AN=5008;NS=2504;DP=18190;EAS_AF=0.627;AMR_AF=0.3444;AFR_AF=0.4599;EUR_AF=0.1899;SAS_AF=0.4796;AA=T|||;VT=SNP
7	86040733	rs11773166	T	C	100	PASS	AC=1412;AF=0.281949;AN=5008;NS=2504;DP=17377;EAS_AF=0.253;AMR_AF=0.3689;AFR_AF=0.0651;EUR_AF=0.4453;SAS_AF=0.3753;AA=T|||;VT=SNP
7	86040815	rs1861070	T	C	100	PASS	AC=4603;AF=0.919129;AN=5008;NS=2504;DP=18000;EAS_AF=0.9315;AMR_AF=0.9035;AFR_AF=0.9879;EUR_AF=0.841;SAS_AF=0.9049;AA=C|||;VT=SNP
7	86040858	rs1861071	G	A	100	PASS	AC=4515;AF=0.901558;AN=5008;NS=2504;DP=17280;EAS_AF=0.9345;AMR_AF=0.8977;AFR_AF=0.9221;EUR_AF=0.841;SAS_AF=0.9049;AA=A|||;VT=SNP
7	86040994	rs7797414	T	C	100	PASS	AC=2306;AF=0.460463;AN=5008;NS=2504;DP=16538;EAS_AF=0.3075;AMR_AF=0.549;AFR_AF=0.4107;EUR_AF=0.6511;SAS_AF=0.4264;AA=T|||;VT=SNP
7	86041699	rs1881810	C	T	100	PASS	AC=4606;AF=0.919728;AN=5008;NS=2504;DP=19127;EAS_AF=0.9345;AMR_AF=0.9035;AFR_AF=0.9879;EUR_AF=0.841;SAS_AF=0.9049;AA=T|||;VT=SNP
7	86042130	rs7783883	G	A	100	PASS	AC=2099;AF=0.419129;AN=5008;NS=2504;DP=19818;EAS_AF=0.3036;AMR_AF=0.5043;AFR_AF=0.3676;EUR_AF=0.5567;SAS_AF=0.4059;AA=G|||;VT=SNP
7	86042162	rs7783556	A	C	100	PASS	AC=2302;AF=0.459665;AN=5008;NS=2504;DP=19850;EAS_AF=0.3036;AMR_AF=0.549;AFR_AF=0.4107;EUR_AF=0.6511;SAS_AF=0.4264;AA=A|||;VT=SNP
7	86042393	rs4015937	A	C	100	PASS	AC=2141;AF=0.427516;AN=5008;NS=2504;DP=17255;EAS_AF=0.631;AMR_AF=0.3444;AFR_AF=0.4592;EUR_AF=0.1899;SAS_AF=0.4785;AA=A|||;VT=SNP
7	86043047	rs143853631	C	A	100	PASS	AC=2138;AF=0.426917;AN=5008;NS=2504;DP=20910;EAS_AF=0.627;AMR_AF=0.3444;AFR_AF=0.4599;EUR_AF=0.1899;SAS_AF=0.4785;AA=C|||;VT=SNP
7	86044499	rs1554889	G	A	100	PASS	AC=4606;AF=0.919728;AN=5008;NS=2504;DP=20355;EAS_AF=0.9345;AMR_AF=0.9035;AFR_AF=0.9879;EUR_AF=0.841;SAS_AF=0.9049;AA=A|||;VT=SNP
7	86044730	rs6961850	C	A	100	PASS	AC=2302;AF=0.459665;AN=5008;NS=2504;DP=19199;EAS_AF=0.3036;AMR_AF=0.549;AFR_AF=0.4107;EUR_AF=0.6511;SAS_AF=0.4264;AA=C|||;VT=SNP
7	86044793	rs6965658	C	G	100	PASS	AC=2302;AF=0.459665;AN=5008;NS=2504;DP=19075;EAS_AF=0.3036;AMR_AF=0.549;AFR_AF=0.4107;EUR_AF=0.6511;SAS_AF=0.4264;AA=C|||;VT=SNP
7	86044843	rs10254008	A	C	100	PASS	AC=2302;AF=0.459665;AN=5008;NS=2504;DP=20747;EAS_AF=0.631;AMR_AF=0.3545;AFR_AF=0.5756;EUR_AF=0.1899;SAS_AF=0.4785;AA=A|||;VT=SNP
7	86044936	rs6465067	A	G	100	PASS	AC=2302;AF=0.459665;AN=5008;NS=2504;DP=19523;EAS_AF=0.3036;AMR_AF=0.549;AFR_AF=0.4107;EUR_AF=0.6511;SAS_AF=0.4264;AA=A|||;VT=SNP
7	86045196	rs1320772	C	T	100	PASS	AC=4606;AF=0.919728;AN=5008;NS=2504;DP=17868;EAS_AF=0.9345;AMR_AF=0.9035;AFR_AF=0.9879;EUR_AF=0.841;SAS_AF=0.9049;AA=T|||;VT=SNP
7	86045366	rs1320773	A	G	100	PASS	AC=2158;AF=0.430911;AN=5008;NS=2504;DP=17087;EAS_AF=0.3075;AMR_AF=0.5058;AFR_AF=0.4085;EUR_AF=0.5567;SAS_AF=0.4059;AA=A|||;VT=SNP
7	86045475	rs1320774	G	T	100	PASS	AC=4606;AF=0.919728;AN=5008;NS=2504;DP=17306;EAS_AF=0.9345;AMR_AF=0.9035;AFR_AF=0.9879;EUR_AF=0.841;SAS_AF=0.9049;AA=T|||;VT=SNP
7	86045755	rs1320775	C	T	100	PASS	AC=4606;AF=0.919728;AN=5008;NS=2504;DP=15864;EAS_AF=0.9345;AMR_AF=0.9035;AFR_AF=0.9879;EUR_AF=0.841;SAS_AF=0.9049;AA=T|||;VT=SNP
7	86045930	rs56162424	G	C	100	PASS	AC=1566;AF=0.3127;AN=5008;NS=2504;DP=16384;EAS_AF=0.626;AMR_AF=0.3127;AFR_AF=0.0469;EUR_AF=0.1889;SAS_AF=0.4765;AA=G|||;VT=SNP
7	86046364	rs1919881	T	C	100	PASS	AC=2141;AF=0.427516;AN=5008;NS=2504;DP=11784;EAS_AF=0.631;AMR_AF=0.3444;AFR_AF=0.4592;EUR_AF=0.1899;SAS_AF=0.4785;AA=T|||;VT=SNP
7	86046578	rs1919882	A	G	100	PASS	AC=2141;AF=0.427516;AN=5008;NS=2504;DP=12626;EAS_AF=0.631;AMR_AF=0.3444;AFR_AF=0.4592;EUR_AF=0.1899;SAS_AF=0.4785;AA=A|||;VT=SNP
7	86046701	rs2215823	G	A	100	PASS	AC=1562;AF=0.311901;AN=5008;NS=2504;DP=13159;EAS_AF=0.622;AMR_AF=0.3127;AFR_AF=0.0469;EUR_AF=0.1889;SAS_AF=0.4765;AA=G|||;VT=SNP
7	86046905	rs28539578	C	A	100	PASS	AC=2298;AF=0.458866;AN=5008;NS=2504;DP=15108;EAS_AF=0.627;AMR_AF=0.3545;AFR_AF=0.5756;EUR_AF=0.1899;SAS_AF=0.4785;AA=C|||;VT=SNP
7	86046924	rs7781835	C	T	100	PASS	AC=374;AF=0.0746805;AN=5008;NS=2504;DP=15796;EAS_AF=0.0833;AMR_AF=0.0778;AFR_AF=0.0061;EUR_AF=0.1213;SAS_AF=0.1084;AA=T|||;VT=SNP
7	86047014	rs7801093	T	C	100	PASS	AC=2158;AF=0.430911;AN=5008;NS=2504;DP=17240;EAS_AF=0.3075;AMR_AF=0.5058;AFR_AF=0.4092;EUR_AF=0.5567;SAS_AF=0.4049;AA=T|||;VT=SNP
7	86047038	rs2037882	T	A	100	PASS	AC=2300;AF=0.459265;AN=5008;NS=2504;DP=16756;EAS_AF=0.627;AMR_AF=0.3559;AFR_AF=0.5756;EUR_AF=0.1899;SAS_AF=0.4796;AA=T|||;VT=SNP
7	86047481	rs1320776	G	A	100	PASS	AC=2305;AF=0.460264;AN=5008;NS=2504;DP=15731;EAS_AF=0.3036;AMR_AF=0.5504;AFR_AF=0.4123;EUR_AF=0.6511;SAS_AF=0.4264;AA=A|||;VT=SNP
7	86048676	rs1320777	T	C	100	PASS	AC=1579;AF=0.315296;AN=5008;NS=2504;DP=16310;EAS_AF=0.626;AMR_AF=0.3127;AFR_AF=0.0567;EUR_AF=0.1889;SAS_AF=0.4765;AA=T|||;VT=SNP
7	86048753	rs1320778	G	T	100	PASS	AC=2305;AF=0.460264;AN=5008;NS=2504;DP=14776;EAS_AF=0.3036;AMR_AF=0.5504;AFR_AF=0.4123;EUR_AF=0.6511;SAS_AF=0.4264;AA=T|||;VT=SNP
7	86049695	rs6960218	C	T	100	PASS	AC=2288;AF=0.456869;AN=5008;NS=2504;DP=17505;EAS_AF=0.627;AMR_AF=0.3545;AFR_AF=0.5756;EUR_AF=0.1879;SAS_AF=0.4703;AA=C|||;VT=SNP
7	86050044	rs28480066	G	A	100	PASS	AC=2137;AF=0.426717;AN=5008;NS=2504;DP=19391;EAS_AF=0.627;AMR_AF=0.3444;AFR_AF=0.4592;EUR_AF=0.1899;SAS_AF=0.4785;AA=G|||;VT=SNP
7	86050161	rs10223896	C	T	100	PASS	AC=2298;AF=0.458866;AN=5008;NS=2504;DP=19980;EAS_AF=0.627;AMR_AF=0.3545;AFR_AF=0.5756;EUR_AF=0.1899;SAS_AF=0.4785;AA=C|||;VT=SNP
7	86051998	rs73706176	C	G	100	PASS	AC=690;AF=0.13778;AN=5008;NS=2504;DP=16439;EAS_AF=0.0546;AMR_AF=0.1354;AFR_AF=0.3026;EUR_AF=0.1113;SAS_AF=0.0297;AA=C|||;VT=SNP
7	86052998	rs41347647	G	C	100	PASS	AC=1566;AF=0.3127;AN=5008;NS=2504;DP=17663;EAS_AF=0.626;AMR_AF=0.3127;AFR_AF=0.0469;EUR_AF=0.1889;SAS_AF=0.4765;AA=G|||;VT=SNP
7	86053478	rs1320787	T	C	100	PASS	AC=3551;AF=0.709065;AN=5008;NS=2504;DP=16550;EAS_AF=0.88;AMR_AF=0.7147;AFR_AF=0.5242;EUR_AF=0.6352;SAS_AF=0.8548;AA=T|||;VT=SNP
7	86054129	rs1358685	G	A	100	PASS	AC=893;AF=0.178315;AN=5008;NS=2504;DP=16590;EAS_AF=0.0546;AMR_AF=0.1801;AFR_AF=0.3457;EUR_AF=0.2058;SAS_AF=0.0501;AA=g|||;VT=SNP
7	86054343	rs1358686	G	A	100	PASS	AC=892;AF=0.178115;AN=5008;NS=2504;DP=17393;EAS_AF=0.0546;AMR_AF=0.1801;AFR_AF=0.3449;EUR_AF=0.2058;SAS_AF=0.0501;AA=A|||;VT=SNP
7	86055779	rs13362864	A	T	100	PASS	AC=893;AF=0.178315;AN=5008;NS=2504;DP=17242;EAS_AF=0.0546;AMR_AF=0.1801;AFR_AF=0.3457;EUR_AF=0.2058;SAS_AF=0.0501;AA=A|||;VT=SNP
7	86056085	rs7458067	C	T	100	PASS	AC=1978;AF=0.394968;AN=5008;NS=2504;DP=17626;EAS_AF=0.627;AMR_AF=0.3329;AFR_AF=0.3449;EUR_AF=0.1899;SAS_AF=0.4785;AA=C|||;VT=SNP
7	86057091	rs10246547	T	C	100	PASS	AC=895;AF=0.178714;AN=5008;NS=2504;DP=14571;EAS_AF=0.0546;AMR_AF=0.1801;AFR_AF=0.3472;EUR_AF=0.2058;SAS_AF=0.0501;AA=C|||;VT=SNP
7	86057359	rs35344736	C	T	100	PASS	AC=893;AF=0.178315;AN=5008;NS=2504;DP=15567;EAS_AF=0.0546;AMR_AF=0.1801;AFR_AF=0.3457;EUR_AF=0.2058;SAS_AF=0.0501;AA=C|||;VT=SNP
7	86057395	rs2215824	A	G	100	PASS	AC=3550;AF=0.708866;AN=5008;NS=2504;DP=16372;EAS_AF=0.88;AMR_AF=0.7147;AFR_AF=0.5242;EUR_AF=0.6352;SAS_AF=0.8538;AA=A|||;VT=SNP
7	86057673	rs34326595	C	G	100	PASS	AC=1413;AF=0.282149;AN=5008;NS=2504;DP=17181;EAS_AF=0.253;AMR_AF=0.3703;AFR_AF=0.0651;EUR_AF=0.4453;SAS_AF=0.3753;AA=C|||;VT=SNP
7	86057725	rs13340491	G	A	100	PASS	AC=853;AF=0.170327;AN=5008;NS=2504;DP=17095;EAS_AF=0.0546;AMR_AF=0.1455;AFR_AF=0.4198;EUR_AF=0.1113;SAS_AF=0.0307;AA=G|||;VT=SNP
7	86058029	rs10952880	C	G	100	PASS	AC=3551;AF=0.709065;AN=5008;NS=2504;DP=17312;EAS_AF=0.88;AMR_AF=0.7147;AFR_AF=0.5242;EUR_AF=0.6352;SAS_AF=0.8548;AA=C|||;VT=SNP
7	86058387	rs10155879	G	A	100	PASS	AC=893;AF=0.178315;AN=5008;NS=2504;DP=17402;EAS_AF=0.0546;AMR_AF=0.1801;AFR_AF=0.3457;EUR_AF=0.2058;SAS_AF=0.0501;AA=G|||;VT=SNP
7	86058760	rs10235845	C	T	100	PASS	AC=746;AF=0.148962;AN=5008;NS=2504;DP=17032;EAS_AF=0.0546;AMR_AF=0.1369;AFR_AF=0.3442;EUR_AF=0.1113;SAS_AF=0.0297;AA=C|||;VT=SNP
7	86059778	rs10239986	C	T	100	PASS	AC=1945;AF=0.388379;AN=5008;NS=2504;DP=15232;EAS_AF=0.627;AMR_AF=0.3314;AFR_AF=0.323;EUR_AF=0.1899;SAS_AF=0.4755;AA=C|||;VT=SNP
7	86060456	rs76761784	C	T	100	PASS	AC=579;AF=0.115615;AN=5008;NS=2504;DP=18378;EAS_AF=0.0546;AMR_AF=0.1282;AFR_AF=0.2224;EUR_AF=0.1113;SAS_AF=0.0297;AA=C|||;VT=SNP
7	86061998	rs1919887	C	T	100	PASS	AC=4482;AF=0.894968;AN=5008;NS=2504;DP=14073;EAS_AF=0.9345;AMR_AF=0.8963;AFR_AF=0.8979;EUR_AF=0.841;SAS_AF=0.9049;AA=T|||;VT=SNP
7	86062395	rs7795971	C	T	100	PASS	AC=925;AF=0.184704;AN=5008;NS=2504;DP=15115;EAS_AF=0.0546;AMR_AF=0.1816;AFR_AF=0.3691;EUR_AF=0.2058;SAS_AF=0.0501;AA=T|||;VT=SNP
7	86062856	rs10255670	G	T	100	PASS	AC=865;AF=0.172724;AN=5008;NS=2504;DP=19711;EAS_AF=0.0546;AMR_AF=0.1772;AFR_AF=0.326;EUR_AF=0.2058;SAS_AF=0.0501;AA=G|||;VT=SNP
7	86063220	rs79336058	G	A	100	PASS	AC=579;AF=0.115615;AN=5008;NS=2504;DP=18448;EAS_AF=0.0546;AMR_AF=0.1282;AFR_AF=0.2224;EUR_AF=0.1113;SAS_AF=0.0297;AA=C|||;VT=SNP
7	86063239	rs12670662	G	T	100	PASS	AC=1558;AF=0.311102;AN=5008;NS=2504;DP=18125;EAS_AF=0.622;AMR_AF=0.3127;AFR_AF=0.0461;EUR_AF=0.1889;SAS_AF=0.4734;AA=G|||;VT=SNP
7	86063296	rs9649094	C	A	100	PASS	AC=860;AF=0.171725;AN=5008;NS=2504;DP=18707;EAS_AF=0.0546;AMR_AF=0.1772;AFR_AF=0.3222;EUR_AF=0.2058;SAS_AF=0.0501;AA=C|||;VT=SNP
7	86064381	rs149557874	G	A	100	PASS	AC=133;AF=0.0265575;AN=5008;NS=2504;DP=19385;EAS_AF=0.0556;AMR_AF=0.0014;AFR_AF=0.0083;EUR_AF=0.0099;SAS_AF=0.0562;AA=G|||;VT=SNP
7	86064977	rs55662368	G	T	100	PASS	AC=866;AF=0.172923;AN=5008;NS=2504;DP=21833;EAS_AF=0.0546;AMR_AF=0.1772;AFR_AF=0.3268;EUR_AF=0.2058;SAS_AF=0.0501;AA=T|||;VT=SNP
7	86065086	rs6978758	C	T	100	PASS	AC=4608;AF=0.920128;AN=5008;NS=2504;DP=21789;EAS_AF=0.9355;AMR_AF=0.9049;AFR_AF=0.9879;EUR_AF=0.841;SAS_AF=0.9049;AA=T|||;VT=SNP
7	86065090	rs13230895	C	A	100	PASS	AC=2280;AF=0.455272;AN=5008;NS=2504;DP=21917;EAS_AF=0.3085;AMR_AF=0.5476;AFR_AF=0.3918;EUR_AF=0.6511;SAS_AF=0.4254;AA=C|||;VT=SNP
7	86065287	rs6961270	T	C	100	PASS	AC=2280;AF=0.455272;AN=5008;NS=2504;DP=19910;EAS_AF=0.3075;AMR_AF=0.5476;AFR_AF=0.3926;EUR_AF=0.6511;SAS_AF=0.4254;AA=T|||;VT=SNP
7	86065385	rs2110390	T	A	100	PASS	AC=1979;AF=0.395168;AN=5008;NS=2504;DP=20015;EAS_AF=0.627;AMR_AF=0.3343;AFR_AF=0.3442;EUR_AF=0.1899;SAS_AF=0.4796;AA=T|||;VT=SNP
7	86066182	rs4236503	A	C	100	PASS	AC=2281;AF=0.455471;AN=5008;NS=2504;DP=21895;EAS_AF=0.3075;AMR_AF=0.5476;AFR_AF=0.3926;EUR_AF=0.6511;SAS_AF=0.4264;AA=A|||;VT=SNP
7	86066602	rs2037876	G	A	100	PASS	AC=2279;AF=0.455072;AN=5008;NS=2504;DP=19373;EAS_AF=0.3075;AMR_AF=0.5476;AFR_AF=0.3911;EUR_AF=0.6511;SAS_AF=0.4264;AA=G|||;VT=SNP
7	86066709	rs2037877	C	T	100	PASS	AC=4486;AF=0.895767;AN=5008;NS=2504;DP=19714;EAS_AF=0.9345;AMR_AF=0.8977;AFR_AF=0.9002;EUR_AF=0.841;SAS_AF=0.9049;AA=T|||;VT=SNP
7	86067427	rs7805535	G	T	100	PASS	AC=4258;AF=0.85024;AN=5008;NS=2504;DP=17496;EAS_AF=0.9345;AMR_AF=0.8818;AFR_AF=0.736;EUR_AF=0.841;SAS_AF=0.9049;AA=T|||;VT=SNP
7	86067827	rs6977691	G	A	100	PASS	AC=1975;AF=0.394369;AN=5008;NS=2504;DP=17364;EAS_AF=0.627;AMR_AF=0.3343;AFR_AF=0.3419;EUR_AF=0.1899;SAS_AF=0.4785;AA=G|||;VT=SNP
7	86068047	rs6959901	T	C	100	PASS	AC=1973;AF=0.39397;AN=5008;NS=2504;DP=19376;EAS_AF=0.627;AMR_AF=0.3343;AFR_AF=0.3404;EUR_AF=0.1899;SAS_AF=0.4785;AA=T|||;VT=SNP
7	86069022	rs2037878	T	C	100	PASS	AC=1414;AF=0.282348;AN=5008;NS=2504;DP=16553;EAS_AF=0.253;AMR_AF=0.3703;AFR_AF=0.0658;EUR_AF=0.4453;SAS_AF=0.3753;AA=T|||;VT=SNP
7	86069512	rs1406687	C	G	100	PASS	AC=4606;AF=0.919728;AN=5008;NS=2504;DP=17716;EAS_AF=0.9345;AMR_AF=0.9049;AFR_AF=0.9879;EUR_AF=0.841;SAS_AF=0.9039;AA=G|||;VT=SNP
7	86069781	rs10239007	C	T	100	PASS	AC=2129;AF=0.42512;AN=5008;NS=2504;DP=11084;EAS_AF=0.3075;AMR_AF=0.5029;AFR_AF=0.3888;EUR_AF=0.5567;SAS_AF=0.4049;AA=C|||;VT=SNP
7	86069916	rs141997378	G	C	100	PASS	AC=2320;AF=0.463259;AN=5008;NS=2504;DP=10454;EAS_AF=0.627;AMR_AF=0.3588;AFR_AF=0.5893;EUR_AF=0.1899;SAS_AF=0.4796;AA=C|||;VT=SNP
7	86070029	rs10271706	A	C	100	PASS	AC=4605;AF=0.919529;AN=5008;NS=2504;DP=10263;EAS_AF=0.9345;AMR_AF=0.9049;AFR_AF=0.9879;EUR_AF=0.841;SAS_AF=0.9029;AA=C|||;VT=SNP
7	86070033	rs10257829	T	C	100	PASS	AC=2624;AF=0.523962;AN=5008;NS=2504;DP=10436;EAS_AF=0.3056;AMR_AF=0.5692;AFR_AF=0.6445;EUR_AF=0.6521;SAS_AF=0.4223;AA=C|||;VT=SNP
7	86070097	rs11764560	C	T	100	PASS	AC=1411;AF=0.281749;AN=5008;NS=2504;DP=10824;EAS_AF=0.253;AMR_AF=0.3689;AFR_AF=0.0651;EUR_AF=0.4453;SAS_AF=0.3742;AA=C|||;VT=SNP
7	86070502	rs112044562	T	C	100	PASS	AC=2324;AF=0.464058;AN=5008;NS=2504;DP=19379;EAS_AF=0.627;AMR_AF=0.3588;AFR_AF=0.5938;EUR_AF=0.1899;SAS_AF=0.4775;AA=T|||;VT=SNP
7	86070587	rs6465069	G	T	100	PASS	AC=4484;AF=0.895367;AN=5008;NS=2504;DP=18444;EAS_AF=0.9345;AMR_AF=0.8977;AFR_AF=0.9002;EUR_AF=0.841;SAS_AF=0.9029;AA=T|||;VT=SNP
7	86070764	rs6465070	A	G	100	PASS	AC=4604;AF=0.919329;AN=5008;NS=2504;DP=20935;EAS_AF=0.9345;AMR_AF=0.9049;AFR_AF=0.9871;EUR_AF=0.841;SAS_AF=0.9029;AA=a|||;VT=SNP
7	86071399	rs1406688	C	G	100	PASS	AC=2131;AF=0.425519;AN=5008;NS=2504;DP=18698;EAS_AF=0.3075;AMR_AF=0.5029;AFR_AF=0.3903;EUR_AF=0.5567;SAS_AF=0.4049;AA=C|||;VT=SNP
7	86071562	rs1406689	C	T	100	PASS	AC=2281;AF=0.455471;AN=5008;NS=2504;DP=20272;EAS_AF=0.3085;AMR_AF=0.549;AFR_AF=0.3918;EUR_AF=0.6511;SAS_AF=0.4254;AA=C|||;VT=SNP
7	86072265	rs78384787	G	A	100	PASS	AC=1564;AF=0.3123;AN=5008;NS=2504;DP=18319;EAS_AF=0.622;AMR_AF=0.3141;AFR_AF=0.0484;EUR_AF=0.1889;SAS_AF=0.4755;AA=G|||;VT=SNP
7	86072295	rs1881816	A	C	100	PASS	AC=578;AF=0.115415;AN=5008;NS=2504;DP=17259;EAS_AF=0.0546;AMR_AF=0.1268;AFR_AF=0.2224;EUR_AF=0.1113;SAS_AF=0.0297;AA=A|||;VT=SNP
7	86072337	rs1881817	A	G	100	PASS	AC=630;AF=0.125799;AN=5008;NS=2504;DP=17399;EAS_AF=0.0546;AMR_AF=0.1455;AFR_AF=0.2247;EUR_AF=0.1451;SAS_AF=0.0317;AA=A|||;VT=SNP
7	86072448	rs1881818	G	T	100	PASS	AC=4604;AF=0.919329;AN=5008;NS=2504;DP=16545;EAS_AF=0.9345;AMR_AF=0.9049;AFR_AF=0.9871;EUR_AF=0.841;SAS_AF=0.9029;AA=T|||;VT=SNP
7	86072778	rs6465071	T	C	100	PASS	AC=4604;AF=0.919329;AN=5008;NS=2504;DP=14915;EAS_AF=0.9345;AMR_AF=0.9049;AFR_AF=0.9871;EUR_AF=0.841;SAS_AF=0.9029;AA=C|||;VT=SNP
7	86072784	rs6465072	T	C	100	PASS	AC=4604;AF=0.919329;AN=5008;NS=2504;DP=15075;EAS_AF=0.9345;AMR_AF=0.9049;AFR_AF=0.9871;EUR_AF=0.841;SAS_AF=0.9029;AA=t|||;VT=SNP
7	86073150	rs7799754	G	A	100	PASS	AC=2278;AF=0.454872;AN=5008;NS=2504;DP=18187;EAS_AF=0.3085;AMR_AF=0.5461;AFR_AF=0.3918;EUR_AF=0.6511;SAS_AF=0.4243;AA=G|||;VT=SNP
7	86073389	rs10215687	G	A	100	PASS	AC=2533;AF=0.505791;AN=5008;NS=2504;DP=19371;EAS_AF=0.622;AMR_AF=0.4841;AFR_AF=0.5953;EUR_AF=0.2972;SAS_AF=0.4949;AA=G|||;VT=SNP
7	86073449	rs113970552	T	G	100	PASS	AC=606;AF=0.121006;AN=5008;NS=2504;DP=18573;EAS_AF=0.0585;AMR_AF=0.1282;AFR_AF=0.2337;EUR_AF=0.1183;SAS_AF=0.0307;AA=T|||;VT=SNP
7	86074295	rs2110391	A	G	100	PASS	AC=1215;AF=0.242612;AN=5008;NS=2504;DP=16127;EAS_AF=0.0645;AMR_AF=0.2839;AFR_AF=0.3056;EUR_AF=0.3936;SAS_AF=0.1564;AA=A|||;VT=SNP
7	86074524	rs80045750	A	T	100	PASS	AC=1723;AF=0.34405;AN=5008;NS=2504;DP=15239;EAS_AF=0.6171;AMR_AF=0.3991;AFR_AF=0.0416;EUR_AF=0.3082;SAS_AF=0.4693;AA=A|||;VT=SNP
7	86074851	rs147593834	A	G	100	PASS	AC=37;AF=0.00738818;AN=5008;NS=2504;DP=16500;EAS_AF=0.0089;AMR_AF=0.0058;AFR_AF=0.0045;EUR_AF=0.0119;SAS_AF=0.0061;AA=A|||;VT=SNP
7	86075190	rs11762479	A	T	100	PASS	AC=1723;AF=0.34405;AN=5008;NS=2504;DP=18214;EAS_AF=0.6171;AMR_AF=0.3991;AFR_AF=0.0416;EUR_AF=0.3082;SAS_AF=0.4693;AA=T|||;VT=SNP
7	86075675	rs75710402	T	A	100	PASS	AC=1695;AF=0.338458;AN=5008;NS=2504;DP=20688;EAS_AF=0.5903;AMR_AF=0.3991;AFR_AF=0.0416;EUR_AF=0.3082;SAS_AF=0.4683;AA=T|||;VT=SNP
7	86075820	rs76488630	T	C	100	PASS	AC=1723;AF=0.34405;AN=5008;NS=2504;DP=20766;EAS_AF=0.6171;AMR_AF=0.3991;AFR_AF=0.0416;EUR_AF=0.3082;SAS_AF=0.4693;AA=T|||;VT=SNP
7	86075894	rs6974189	T	C	100	PASS	AC=3772;AF=0.753195;AN=5008;NS=2504;DP=19894;EAS_AF=0.748;AMR_AF=0.8646;AFR_AF=0.5998;EUR_AF=0.8757;SAS_AF=0.7607;AA=C|||;VT=SNP
7	86076084	rs10274818	A	C	100	PASS	AC=1814;AF=0.36222;AN=5008;NS=2504;DP=20638;EAS_AF=0.127;AMR_AF=0.3919;AFR_AF=0.4614;EUR_AF=0.5517;SAS_AF=0.2546;AA=C|||;VT=SNP
7	86076116	rs10245643	G	A	100	PASS	AC=1814;AF=0.36222;AN=5008;NS=2504;DP=18887;EAS_AF=0.127;AMR_AF=0.3919;AFR_AF=0.4614;EUR_AF=0.5517;SAS_AF=0.2546;AA=A|||;VT=SNP
7	86076170	rs10245429	C	T	100	PASS	AC=1815;AF=0.36242;AN=5008;NS=2504;DP=16220;EAS_AF=0.128;AMR_AF=0.3919;AFR_AF=0.4614;EUR_AF=0.5517;SAS_AF=0.2546;AA=T|||;VT=SNP
7	86076189	rs10261040	T	G	100	PASS	AC=3537;AF=0.70627;AN=5008;NS=2504;DP=16139;EAS_AF=0.744;AMR_AF=0.7911;AFR_AF=0.503;EUR_AF=0.8598;SAS_AF=0.7239;AA=G|||;VT=SNP
7	86076321	rs10245890	G	A	100	PASS	AC=1813;AF=0.362021;AN=5008;NS=2504;DP=12635;EAS_AF=0.127;AMR_AF=0.3919;AFR_AF=0.4607;EUR_AF=0.5517;SAS_AF=0.2546;AA=A|||;VT=SNP
7	86077200	rs12704255	T	C	100	PASS	AC=1815;AF=0.36242;AN=5008;NS=2504;DP=15628;EAS_AF=0.127;AMR_AF=0.3919;AFR_AF=0.4622;EUR_AF=0.5517;SAS_AF=0.2546;AA=C|||;VT=SNP
7	86077499	rs12334239	A	G	100	PASS	AC=1815;AF=0.36242;AN=5008;NS=2504;DP=15774;EAS_AF=0.127;AMR_AF=0.3919;AFR_AF=0.4622;EUR_AF=0.5517;SAS_AF=0.2546;AA=G|||;VT=SNP
7	86078477	rs7781502	T	G	100	PASS	AC=4221;AF=0.842851;AN=5008;NS=2504;DP=18198;EAS_AF=0.753;AMR_AF=0.889;AFR_AF=0.9213;EUR_AF=0.8757;SAS_AF=0.7628;AA=G|||;VT=SNP
7	86079259	rs1534756	C	G	100	PASS	AC=1814;AF=0.36222;AN=5008;NS=2504;DP=16798;EAS_AF=0.127;AMR_AF=0.3919;AFR_AF=0.4614;EUR_AF=0.5517;SAS_AF=0.2546;AA=C|||;VT=SNP
7	86079260	rs79768597	C	T	100	PASS	AC=1721;AF=0.34365;AN=5008;NS=2504;DP=16834;EAS_AF=0.6161;AMR_AF=0.3991;AFR_AF=0.0408;EUR_AF=0.3082;SAS_AF=0.4693;AA=C|||;VT=SNP
7	86079467	rs1534755	A	G	100	PASS	AC=1601;AF=0.319688;AN=5008;NS=2504;DP=16864;EAS_AF=0.127;AMR_AF=0.3458;AFR_AF=0.4039;EUR_AF=0.4652;SAS_AF=0.2362;AA=A|||;VT=SNP
7	86079570	rs1534754	A	G	100	PASS	AC=4222;AF=0.843051;AN=5008;NS=2504;DP=19450;EAS_AF=0.754;AMR_AF=0.889;AFR_AF=0.9213;EUR_AF=0.8757;SAS_AF=0.7628;AA=G|||;VT=SNP
7	86079984	rs10277584	T	C	100	PASS	AC=1816;AF=0.36262;AN=5008;NS=2504;DP=19375;EAS_AF=0.127;AMR_AF=0.3919;AFR_AF=0.4629;EUR_AF=0.5517;SAS_AF=0.2546;AA=C|||;VT=SNP
7	86080270	rs10232561	A	G	100	PASS	AC=4266;AF=0.851837;AN=5008;NS=2504;DP=18715;EAS_AF=0.753;AMR_AF=0.8919;AFR_AF=0.9531;EUR_AF=0.8757;SAS_AF=0.7638;AA=G|||;VT=SNP
7	86081043	rs35580930	A	C	100	PASS	AC=1602;AF=0.319888;AN=5008;NS=2504;DP=19107;EAS_AF=0.127;AMR_AF=0.3458;AFR_AF=0.4039;EUR_AF=0.4662;SAS_AF=0.2362;AA=A|||;VT=SNP
7	86081848	rs956030	T	C	100	PASS	AC=1725;AF=0.344449;AN=5008;NS=2504;DP=22230;EAS_AF=0.6171;AMR_AF=0.3991;AFR_AF=0.0416;EUR_AF=0.3091;SAS_AF=0.4703;AA=T|||;VT=SNP
7	86082177	rs76474758	A	G	100	PASS	AC=404;AF=0.0806709;AN=5008;NS=2504;DP=23613;EAS_AF=0.0625;AMR_AF=0.098;AFR_AF=0.0136;EUR_AF=0.1581;SAS_AF=0.0982;AA=A|||;VT=SNP
7	86082556	rs10270887	C	T	100	PASS	AC=1815;AF=0.36242;AN=5008;NS=2504;DP=21378;EAS_AF=0.127;AMR_AF=0.3919;AFR_AF=0.4622;EUR_AF=0.5517;SAS_AF=0.2546;AA=C|||;VT=SNP
7	86082599	rs78406563	C	A	100	PASS	AC=403;AF=0.0804712;AN=5008;NS=2504;DP=20041;EAS_AF=0.0625;AMR_AF=0.098;AFR_AF=0.0129;EUR_AF=0.1581;SAS_AF=0.0982;AA=C|||;VT=SNP
7	86082720	rs35301325	A	G	100	PASS	AC=1008;AF=0.201278;AN=5008;NS=2504;DP=19991;EAS_AF=0.0645;AMR_AF=0.2392;AFR_AF=0.2519;EUR_AF=0.3072;SAS_AF=0.138;AA=A|||;VT=SNP
7	86082816	rs34475039	G	A	100	PASS	AC=1008;AF=0.201278;AN=5008;NS=2504;DP=19590;EAS_AF=0.0645;AMR_AF=0.2392;AFR_AF=0.2519;EUR_AF=0.3072;SAS_AF=0.138;AA=G|||;VT=SNP
7	86083395	rs66845392	T	A	100	PASS	AC=1008;AF=0.201278;AN=5008;NS=2504;DP=11384;EAS_AF=0.0645;AMR_AF=0.2392;AFR_AF=0.2519;EUR_AF=0.3072;SAS_AF=0.138;AA=T|||;VT=SNP
7	86084360	rs12704257	A	G	100	PASS	AC=1812;AF=0.361821;AN=5008;NS=2504;DP=17469;EAS_AF=0.127;AMR_AF=0.389;AFR_AF=0.4622;EUR_AF=0.5517;SAS_AF=0.2536;AA=G|||;VT=SNP
7	86084369	rs1320790	G	A	100	PASS	AC=1726;AF=0.344649;AN=5008;NS=2504;DP=17687;EAS_AF=0.6171;AMR_AF=0.402;AFR_AF=0.0408;EUR_AF=0.3082;SAS_AF=0.4714;AA=G|||;VT=SNP
7	86084378	rs12704258	A	C	100	PASS	AC=1812;AF=0.361821;AN=5008;NS=2504;DP=17919;EAS_AF=0.127;AMR_AF=0.389;AFR_AF=0.4622;EUR_AF=0.5517;SAS_AF=0.2536;AA=C|||;VT=SNP
7	86085024	rs6946717	T	C	100	PASS	AC=1815;AF=0.36242;AN=5008;NS=2504;DP=16629;EAS_AF=0.127;AMR_AF=0.3919;AFR_AF=0.4622;EUR_AF=0.5517;SAS_AF=0.2546;AA=T|||;VT=SNP
7	86085263	rs6465073	A	T	100	PASS	AC=1601;AF=0.319688;AN=5008;NS=2504;DP=16182;EAS_AF=0.127;AMR_AF=0.3458;AFR_AF=0.4039;EUR_AF=0.4652;SAS_AF=0.2362;AA=A|||;VT=SNP
7	86085473	rs7798045	C	T	100	PASS	AC=1008;AF=0.201278;AN=5008;NS=2504;DP=15616;EAS_AF=0.0645;AMR_AF=0.2392;AFR_AF=0.2519;EUR_AF=0.3072;SAS_AF=0.138;AA=C|||;VT=SNP
7	86085477	rs1406690	G	C	100	PASS	AC=4198;AF=0.838259;AN=5008;NS=2504;DP=15627;EAS_AF=0.753;AMR_AF=0.8862;AFR_AF=0.9047;EUR_AF=0.8757;SAS_AF=0.7638;AA=C|||;VT=SNP
7	86085893	rs12540515	T	C	100	PASS	AC=1818;AF=0.363019;AN=5008;NS=2504;DP=14220;EAS_AF=0.127;AMR_AF=0.3919;AFR_AF=0.4629;EUR_AF=0.5527;SAS_AF=0.2556;AA=C|||;VT=SNP
7	86085907	rs12537688	C	A	100	PASS	AC=1818;AF=0.363019;AN=5008;NS=2504;DP=14042;EAS_AF=0.127;AMR_AF=0.3919;AFR_AF=0.4629;EUR_AF=0.5527;SAS_AF=0.2556;AA=A|||;VT=SNP
7	86089576	rs2110386	A	G	100	PASS	AC=1814;AF=0.36222;AN=5008;NS=2504;DP=16444;EAS_AF=0.127;AMR_AF=0.3905;AFR_AF=0.4622;EUR_AF=0.5517;SAS_AF=0.2546;AA=A|||;VT=SNP
7	86090107	rs6963506	G	A	100	PASS	AC=1007;AF=0.201078;AN=5008;NS=2504;DP=14587;EAS_AF=0.0645;AMR_AF=0.2392;AFR_AF=0.2511;EUR_AF=0.3072;SAS_AF=0.138;AA=G|||;VT=SNP
7	86090148	rs6963267	C	A	100	PASS	AC=1599;AF=0.319289;AN=5008;NS=2504;DP=13660;EAS_AF=0.127;AMR_AF=0.3444;AFR_AF=0.4032;EUR_AF=0.4652;SAS_AF=0.2362;AA=C|||;VT=SNP
7	86090511	rs79272192	A	T	100	PASS	AC=168;AF=0.0335463;AN=5008;NS=2504;DP=15087;EAS_AF=0.0813;AMR_AF=0.0014;AFR_AF=0.0091;EUR_AF=0.0099;SAS_AF=0.0644;AA=A|||;VT=SNP
7	86090736	rs1406686	C	T	100	PASS	AC=1913;AF=0.381989;AN=5008;NS=2504;DP=19218;EAS_AF=0.127;AMR_AF=0.4265;AFR_AF=0.4917;EUR_AF=0.5765;SAS_AF=0.2648;AA=T|||;VT=SNP
7	86090739	rs1406685	A	T	100	PASS	AC=3575;AF=0.713858;AN=5008;NS=2504;DP=19205;EAS_AF=0.744;AMR_AF=0.7911;AFR_AF=0.5303;EUR_AF=0.8608;SAS_AF=0.7249;AA=T|||;VT=SNP
7	86090773	rs75315611	T	G	100	PASS	AC=402;AF=0.0802716;AN=5008;NS=2504;DP=18250;EAS_AF=0.0625;AMR_AF=0.0965;AFR_AF=0.0129;EUR_AF=0.1581;SAS_AF=0.0982;AA=T|||;VT=SNP
7	86090906	rs1406684	A	G	100	PASS	AC=3574;AF=0.713658;AN=5008;NS=2504;DP=15552;EAS_AF=0.744;AMR_AF=0.7925;AFR_AF=0.528;EUR_AF=0.8618;SAS_AF=0.7249;AA=G|||;VT=SNP
7	86091068	rs35003358	C	T	100	PASS	AC=1702;AF=0.339856;AN=5008;NS=2504;DP=17968;EAS_AF=0.127;AMR_AF=0.3804;AFR_AF=0.4334;EUR_AF=0.4901;SAS_AF=0.2495;AA=C|||;VT=SNP
7	86091235	rs10227095	C	A	100	PASS	AC=4686;AF=0.935703;AN=5008;NS=2504;DP=18174;EAS_AF=0.9405;AMR_AF=0.9395;AFR_AF=0.9932;EUR_AF=0.8897;SAS_AF=0.8978;AA=A|||;VT=SNP
7	86091507	rs10256662	A	T	100	PASS	AC=4104;AF=0.819489;AN=5008;NS=2504;DP=18489;EAS_AF=0.753;AMR_AF=0.8804;AFR_AF=0.8343;EUR_AF=0.8787;SAS_AF=0.7638;AA=T|||;VT=SNP
7	86091724	rs10256922	A	G	100	PASS	AC=2521;AF=0.503395;AN=5008;NS=2504;DP=16422;EAS_AF=0.626;AMR_AF=0.5072;AFR_AF=0.4864;EUR_AF=0.3897;SAS_AF=0.5143;AA=G|||;VT=SNP
7	86091837	rs77559130	C	T	100	PASS	AC=403;AF=0.0804712;AN=5008;NS=2504;DP=16936;EAS_AF=0.0625;AMR_AF=0.0965;AFR_AF=0.0129;EUR_AF=0.159;SAS_AF=0.0982;AA=C|||;VT=SNP
7	86091911	rs952177	G	A	100	PASS	AC=4105;AF=0.819688;AN=5008;NS=2504;DP=16886;EAS_AF=0.753;AMR_AF=0.8818;AFR_AF=0.8343;EUR_AF=0.8787;SAS_AF=0.7638;AA=A|||;VT=SNP
7	86092227	rs4118319	T	C	100	PASS	AC=2308;AF=0.460863;AN=5008;NS=2504;DP=14564;EAS_AF=0.626;AMR_AF=0.4625;AFR_AF=0.4281;EUR_AF=0.3032;SAS_AF=0.4959;AA=C|||;VT=SNP
7	86092259	rs2373221	G	C	100	PASS	AC=4105;AF=0.819688;AN=5008;NS=2504;DP=13755;EAS_AF=0.753;AMR_AF=0.8818;AFR_AF=0.8343;EUR_AF=0.8787;SAS_AF=0.7638;AA=C|||;VT=SNP
7	86092405	rs28671224	G	A	100	PASS	AC=2308;AF=0.460863;AN=5008;NS=2504;DP=13837;EAS_AF=0.626;AMR_AF=0.4625;AFR_AF=0.4281;EUR_AF=0.3032;SAS_AF=0.4959;AA=A|||;VT=SNP
7	86093843	rs76961734	A	G	100	PASS	AC=162;AF=0.0323482;AN=5008;NS=2504;DP=10546;EAS_AF=0.0774;AMR_AF=0.0677;AFR_AF=0.0015;EUR_AF=0.0249;SAS_AF=0.0102;AA=A|||;VT=SNP
7	86094788	rs7804039	T	C	100	PASS	AC=1109;AF=0.221446;AN=5008;NS=2504;DP=15369;EAS_AF=0.0645;AMR_AF=0.2767;AFR_AF=0.2814;EUR_AF=0.33;SAS_AF=0.1513;AA=T|||;VT=SNP
7	86096617	rs10214996	C	T	100	PASS	AC=2521;AF=0.503395;AN=5008;NS=2504;DP=12381;EAS_AF=0.626;AMR_AF=0.5072;AFR_AF=0.4864;EUR_AF=0.3897;SAS_AF=0.5143;AA=T|||;VT=SNP
7	86096863	rs12531551	C	G	100	PASS	AC=1108;AF=0.221246;AN=5008;NS=2504;DP=10466;EAS_AF=0.0645;AMR_AF=0.2752;AFR_AF=0.2814;EUR_AF=0.33;SAS_AF=0.1513;AA=c|||;VT=SNP
7	86097013	rs2056800	T	C	100	PASS	AC=2306;AF=0.460463;AN=5008;NS=2504;DP=12455;EAS_AF=0.626;AMR_AF=0.4611;AFR_AF=0.4274;EUR_AF=0.3032;SAS_AF=0.4959;AA=T|||;VT=SNP
7	86097071	rs2056799	A	G	100	PASS	AC=2307;AF=0.460663;AN=5008;NS=2504;DP=12381;EAS_AF=0.626;AMR_AF=0.4611;AFR_AF=0.4281;EUR_AF=0.3032;SAS_AF=0.4959;AA=A|||;VT=SNP
7	86097900	rs6977399	C	T	100	PASS	AC=1108;AF=0.221246;AN=5008;NS=2504;DP=15679;EAS_AF=0.0645;AMR_AF=0.2752;AFR_AF=0.2814;EUR_AF=0.33;SAS_AF=0.1513;AA=C|||;VT=SNP
7	86097920	rs79375055	T	C	100	PASS	AC=1667;AF=0.332867;AN=5008;NS=2504;DP=15641;EAS_AF=0.6171;AMR_AF=0.3646;AFR_AF=0.0386;EUR_AF=0.2873;SAS_AF=0.4622;AA=T|||;VT=SNP
7	86099183	rs12668059	G	A	100	PASS	AC=1665;AF=0.332468;AN=5008;NS=2504;DP=18111;EAS_AF=0.6171;AMR_AF=0.3646;AFR_AF=0.0378;EUR_AF=0.2873;SAS_AF=0.4611;AA=G|||;VT=SNP
7	86099681	rs7779590	A	G	100	PASS	AC=1109;AF=0.221446;AN=5008;NS=2504;DP=17680;EAS_AF=0.0645;AMR_AF=0.2767;AFR_AF=0.2814;EUR_AF=0.33;SAS_AF=0.1513;AA=A|||;VT=SNP
7	86100391	rs78794333	A	G	100	PASS	AC=402;AF=0.0802716;AN=5008;NS=2504;DP=18073;EAS_AF=0.0625;AMR_AF=0.0965;AFR_AF=0.0121;EUR_AF=0.159;SAS_AF=0.0982;AA=A|||;VT=SNP
7	86101009	rs12537221	T	C	100	PASS	AC=2359;AF=0.471046;AN=5008;NS=2504;DP=17419;EAS_AF=0.625;AMR_AF=0.4741;AFR_AF=0.4251;EUR_AF=0.3449;SAS_AF=0.502;AA=T|||;VT=SNP
7	86101394	rs1919884	C	G	100	PASS	AC=2359;AF=0.471046;AN=5008;NS=2504;DP=16420;EAS_AF=0.625;AMR_AF=0.4741;AFR_AF=0.4251;EUR_AF=0.3449;SAS_AF=0.502;AA=C|||;VT=SNP
7	86101774	rs1919885	C	T	100	PASS	AC=2299;AF=0.459065;AN=5008;NS=2504;DP=15385;EAS_AF=0.625;AMR_AF=0.4597;AFR_AF=0.4228;EUR_AF=0.3032;SAS_AF=0.4969;AA=C|||;VT=SNP
7	86101872	rs74521117	T	G	100	PASS	AC=403;AF=0.0804712;AN=5008;NS=2504;DP=15374;EAS_AF=0.0635;AMR_AF=0.0965;AFR_AF=0.0121;EUR_AF=0.159;SAS_AF=0.0982;AA=T|||;VT=SNP
7	86101893	rs10250404	C	A	100	PASS	AC=2300;AF=0.459265;AN=5008;NS=2504;DP=15802;EAS_AF=0.625;AMR_AF=0.4597;AFR_AF=0.4236;EUR_AF=0.3032;SAS_AF=0.4969;AA=C|||;VT=SNP
7	86102521	rs28716489	A	G	100	PASS	AC=2300;AF=0.459265;AN=5008;NS=2504;DP=18229;EAS_AF=0.625;AMR_AF=0.4597;AFR_AF=0.4236;EUR_AF=0.3032;SAS_AF=0.4969;AA=A|||;VT=SNP
7	86102758	rs7795434	G	A	100	PASS	AC=1090;AF=0.217652;AN=5008;NS=2504;DP=18419;EAS_AF=0.0615;AMR_AF=0.2752;AFR_AF=0.2837;EUR_AF=0.326;SAS_AF=0.137;AA=G|||;VT=SNP
7	86102785	rs4143536	A	C	100	PASS	AC=1665;AF=0.332468;AN=5008;NS=2504;DP=17481;EAS_AF=0.6171;AMR_AF=0.3674;AFR_AF=0.0393;EUR_AF=0.2863;SAS_AF=0.4581;AA=A|||;VT=SNP
7	86102891	rs4143537	A	G	100	PASS	AC=2535;AF=0.50619;AN=5008;NS=2504;DP=17281;EAS_AF=0.626;AMR_AF=0.5144;AFR_AF=0.4924;EUR_AF=0.3887;SAS_AF=0.5164;AA=G|||;VT=SNP
7	86102982	rs62489168	C	T	100	PASS	AC=1133;AF=0.226238;AN=5008;NS=2504;DP=17671;EAS_AF=0.0675;AMR_AF=0.2781;AFR_AF=0.2965;EUR_AF=0.33;SAS_AF=0.1513;AA=C|||;VT=SNP
7	86103158	rs75603277	T	C	100	PASS	AC=447;AF=0.0892572;AN=5008;NS=2504;DP=13152;EAS_AF=0.0635;AMR_AF=0.1066;AFR_AF=0.0197;EUR_AF=0.1799;SAS_AF=0.1043;AA=T|||;VT=SNP
7	86103402	rs1358684	C	T	100	PASS	AC=3638;AF=0.726438;AN=5008;NS=2504;DP=15339;EAS_AF=0.7192;AMR_AF=0.8112;AFR_AF=0.7322;EUR_AF=0.7207;SAS_AF=0.6718;AA=T|||;VT=SNP
7	86103411	rs35610258	G	A	100	PASS	AC=1162;AF=0.232029;AN=5008;NS=2504;DP=15558;EAS_AF=0.0694;AMR_AF=0.2824;AFR_AF=0.2867;EUR_AF=0.3539;SAS_AF=0.1646;AA=G|||;VT=SNP
7	86103733	rs7800245	C	G	100	PASS	AC=3652;AF=0.729233;AN=5008;NS=2504;DP=18396;EAS_AF=0.7163;AMR_AF=0.8141;AFR_AF=0.7322;EUR_AF=0.7247;SAS_AF=0.683;AA=C|||;VT=SNP
7	86103797	rs10808069	T	C	100	PASS	AC=2277;AF=0.454673;AN=5008;NS=2504;DP=17815;EAS_AF=0.6478;AMR_AF=0.4784;AFR_AF=0.3926;EUR_AF=0.2813;SAS_AF=0.501;AA=T|||;VT=SNP
7	86103883	rs10808070	C	T	100	PASS	AC=2274;AF=0.454073;AN=5008;NS=2504;DP=17135;EAS_AF=0.6478;AMR_AF=0.4769;AFR_AF=0.3933;EUR_AF=0.2793;SAS_AF=0.5;AA=T|||;VT=SNP
7	86104355	rs1320782	C	T	100	PASS	AC=1382;AF=0.275958;AN=5008;NS=2504;DP=16669;EAS_AF=0.0675;AMR_AF=0.3386;AFR_AF=0.3419;EUR_AF=0.4453;SAS_AF=0.183;AA=T|||;VT=SNP
7	86104673	rs12113079	C	T	100	PASS	AC=1173;AF=0.234225;AN=5008;NS=2504;DP=18683;EAS_AF=0.0675;AMR_AF=0.2925;AFR_AF=0.2867;EUR_AF=0.3598;SAS_AF=0.1646;AA=C|||;VT=SNP
7	86104736	rs10952882	G	A	100	PASS	AC=1385;AF=0.276558;AN=5008;NS=2504;DP=18995;EAS_AF=0.0675;AMR_AF=0.3386;AFR_AF=0.3442;EUR_AF=0.4453;SAS_AF=0.183;AA=A|||;VT=SNP
7	86104750	rs12111873	A	G	100	PASS	AC=1174;AF=0.234425;AN=5008;NS=2504;DP=19189;EAS_AF=0.0675;AMR_AF=0.2925;AFR_AF=0.2874;EUR_AF=0.3598;SAS_AF=0.1646;AA=A|||;VT=SNP
7	86104963	rs906416	C	T	100	PASS	AC=1692;AF=0.337859;AN=5008;NS=2504;DP=17611;EAS_AF=0.6389;AMR_AF=0.3847;AFR_AF=0.0393;EUR_AF=0.2634;SAS_AF=0.4744;AA=C|||;VT=SNP
7	86105305	rs11773060	T	C	100	PASS	AC=1386;AF=0.276757;AN=5008;NS=2504;DP=18113;EAS_AF=0.0675;AMR_AF=0.3386;AFR_AF=0.3449;EUR_AF=0.4453;SAS_AF=0.183;AA=C|||;VT=SNP
7	86106490	rs7788537	G	T	100	PASS	AC=1754;AF=0.35024;AN=5008;NS=2504;DP=20199;EAS_AF=0.6399;AMR_AF=0.3991;AFR_AF=0.0408;EUR_AF=0.3072;SAS_AF=0.4796;AA=G|||;VT=SNP
7	86106885	rs1881812	T	C	100	PASS	AC=1386;AF=0.276757;AN=5008;NS=2504;DP=18912;EAS_AF=0.0675;AMR_AF=0.3386;AFR_AF=0.3449;EUR_AF=0.4453;SAS_AF=0.183;AA=C|||;VT=SNP
7	86107166	rs6465075	C	A	100	PASS	AC=1386;AF=0.276757;AN=5008;NS=2504;DP=16741;EAS_AF=0.0675;AMR_AF=0.3386;AFR_AF=0.3449;EUR_AF=0.4453;SAS_AF=0.183;AA=A|||;VT=SNP
7	86107347	rs10952883	C	G	100	PASS	AC=1173;AF=0.234225;AN=5008;NS=2504;DP=14561;EAS_AF=0.0675;AMR_AF=0.2925;AFR_AF=0.2867;EUR_AF=0.3598;SAS_AF=0.1646;AA=C|||;VT=SNP
7	86107473	rs10952884	G	C	100	PASS	AC=1173;AF=0.234225;AN=5008;NS=2504;DP=15365;EAS_AF=0.0675;AMR_AF=0.2925;AFR_AF=0.2867;EUR_AF=0.3598;SAS_AF=0.1646;AA=G|||;VT=SNP
7	86107652	rs1395892	T	C	100	PASS	AC=4139;AF=0.826478;AN=5008;NS=2504;DP=15214;EAS_AF=0.7778;AMR_AF=0.9121;AFR_AF=0.8071;EUR_AF=0.8827;SAS_AF=0.7843;AA=C|||;VT=SNP
7	86107975	rs2110387	C	G	100	PASS	AC=2281;AF=0.455471;AN=5008;NS=2504;DP=17640;EAS_AF=0.6468;AMR_AF=0.4755;AFR_AF=0.3941;EUR_AF=0.2793;SAS_AF=0.5082;AA=C|||;VT=SNP
7	86108007	rs1507598	G	A	100	PASS	AC=3658;AF=0.730431;AN=5008;NS=2504;DP=17802;EAS_AF=0.7143;AMR_AF=0.8141;AFR_AF=0.7322;EUR_AF=0.7247;SAS_AF=0.6912;AA=A|||;VT=SNP
7	86108041	rs1507597	T	C	100	PASS	AC=4338;AF=0.866214;AN=5008;NS=2504;DP=16851;EAS_AF=0.7778;AMR_AF=0.9236;AFR_AF=0.9516;EUR_AF=0.8827;SAS_AF=0.7843;AA=C|||;VT=SNP
7	86108239	rs75157057	T	C	100	PASS	AC=2273;AF=0.453874;AN=5008;NS=2504;DP=17838;EAS_AF=0.6478;AMR_AF=0.4755;AFR_AF=0.3873;EUR_AF=0.2793;SAS_AF=0.5082;AA=T|||;VT=SNP
7	86108274	rs2192391	C	T	100	PASS	AC=1174;AF=0.234425;AN=5008;NS=2504;DP=18172;EAS_AF=0.0675;AMR_AF=0.2925;AFR_AF=0.2867;EUR_AF=0.3598;SAS_AF=0.1656;AA=C|||;VT=SNP
7	86108670	rs6465076	C	T	100	PASS	AC=1174;AF=0.234425;AN=5008;NS=2504;DP=17725;EAS_AF=0.0685;AMR_AF=0.2925;AFR_AF=0.2867;EUR_AF=0.3598;SAS_AF=0.1646;AA=C|||;VT=SNP
7	86108742	rs6948038	T	A	100	PASS	AC=1173;AF=0.234225;AN=5008;NS=2504;DP=18205;EAS_AF=0.0675;AMR_AF=0.2925;AFR_AF=0.2867;EUR_AF=0.3598;SAS_AF=0.1646;AA=T|||;VT=SNP
7	86108996	rs12531285	A	C	100	PASS	AC=1174;AF=0.234425;AN=5008;NS=2504;DP=18724;EAS_AF=0.0675;AMR_AF=0.2925;AFR_AF=0.2867;EUR_AF=0.3608;SAS_AF=0.1646;AA=A|||;VT=SNP
7	86109072	rs1507596	A	G	100	PASS	AC=1174;AF=0.234425;AN=5008;NS=2504;DP=18595;EAS_AF=0.0675;AMR_AF=0.2925;AFR_AF=0.2867;EUR_AF=0.3608;SAS_AF=0.1646;AA=A|||;VT=SNP
7	86110693	rs60010842	G	T	100	PASS	AC=336;AF=0.0670927;AN=5008;NS=2504;DP=20859;EAS_AF=0.0625;AMR_AF=0.0807;AFR_AF=0.0121;EUR_AF=0.1143;SAS_AF=0.0879;AA=G|||;VT=SNP
7	86110868	rs116891703	G	A	100	PASS	AC=137;AF=0.0273562;AN=5008;NS=2504;DP=18532;EAS_AF=0.0754;AMR_AF=0;AFR_AF=0.0008;EUR_AF=0.0099;SAS_AF=0.0511;AA=G|||;VT=SNP
7	86111127	rs1881814	G	T	100	PASS	AC=3516;AF=0.702077;AN=5008;NS=2504;DP=17274;EAS_AF=0.7153;AMR_AF=0.7824;AFR_AF=0.6823;EUR_AF=0.6829;SAS_AF=0.6779;AA=G|||;VT=SNP
7	86111263	rs1881815	C	T	100	PASS	AC=1173;AF=0.234225;AN=5008;NS=2504;DP=16805;EAS_AF=0.0675;AMR_AF=0.2925;AFR_AF=0.2867;EUR_AF=0.3598;SAS_AF=0.1646;AA=C|||;VT=SNP
7	86111466	rs1507594	T	A	100	PASS	AC=3516;AF=0.702077;AN=5008;NS=2504;DP=15652;EAS_AF=0.7153;AMR_AF=0.7824;AFR_AF=0.6823;EUR_AF=0.6829;SAS_AF=0.6779;AA=A|||;VT=SNP
7	86111558	rs1507593	T	G	100	PASS	AC=3517;AF=0.702276;AN=5008;NS=2504;DP=17085;EAS_AF=0.7153;AMR_AF=0.7824;AFR_AF=0.6831;EUR_AF=0.6829;SAS_AF=0.6779;AA=T|||;VT=SNP
7	86111616	rs1507592	A	T	100	PASS	AC=3517;AF=0.702276;AN=5008;NS=2504;DP=18289;EAS_AF=0.7153;AMR_AF=0.7824;AFR_AF=0.6831;EUR_AF=0.6829;SAS_AF=0.6779;AA=A|||;VT=SNP
7	86111785	rs12531025	T	C	100	PASS	AC=1174;AF=0.234425;AN=5008;NS=2504;DP=18095;EAS_AF=0.0675;AMR_AF=0.2925;AFR_AF=0.2867;EUR_AF=0.3608;SAS_AF=0.1646;AA=T|||;VT=SNP
7	86112383	rs4727125	A	G	100	PASS	AC=3581;AF=0.715056;AN=5008;NS=2504;DP=13121;EAS_AF=0.7153;AMR_AF=0.7867;AFR_AF=0.7284;EUR_AF=0.6839;SAS_AF=0.6779;AA=A|||;VT=SNP
7	86112596	rs4727126	A	C	100	PASS	AC=1754;AF=0.35024;AN=5008;NS=2504;DP=14930;EAS_AF=0.6389;AMR_AF=0.3991;AFR_AF=0.0408;EUR_AF=0.3072;SAS_AF=0.4806;AA=A|||;VT=SNP
7	86113006	rs6953696	A	G	100	PASS	AC=3591;AF=0.717053;AN=5008;NS=2504;DP=12993;EAS_AF=0.7153;AMR_AF=0.7867;AFR_AF=0.7352;EUR_AF=0.6839;SAS_AF=0.6789;AA=G|||;VT=SNP
7	86113204	rs79106073	C	T	100	PASS	AC=1756;AF=0.350639;AN=5008;NS=2504;DP=10844;EAS_AF=0.6389;AMR_AF=0.3991;AFR_AF=0.0416;EUR_AF=0.3082;SAS_AF=0.4806;AA=C|||;VT=SNP
7	86115079	rs4728637	G	A	100	PASS	AC=3591;AF=0.717053;AN=5008;NS=2504;DP=19565;EAS_AF=0.7153;AMR_AF=0.7867;AFR_AF=0.7352;EUR_AF=0.6829;SAS_AF=0.68;AA=G|||;VT=SNP
7	86115080	rs28607782	G	T	100	PASS	AC=410;AF=0.081869;AN=5008;NS=2504;DP=19629;EAS_AF=0.0625;AMR_AF=0.0836;AFR_AF=0.0666;EUR_AF=0.1133;SAS_AF=0.089;AA=G|||;VT=SNP
7	86115361	rs6964845	A	G	100	PASS	AC=3590;AF=0.716853;AN=5008;NS=2504;DP=19338;EAS_AF=0.7153;AMR_AF=0.7867;AFR_AF=0.7352;EUR_AF=0.6819;SAS_AF=0.68;AA=G|||;VT=SNP
7	86115537	rs6965526	G	A	100	PASS	AC=3581;AF=0.715056;AN=5008;NS=2504;DP=20600;EAS_AF=0.7153;AMR_AF=0.7867;AFR_AF=0.7284;EUR_AF=0.6819;SAS_AF=0.68;AA=G|||;VT=SNP
7	86115610	rs77446281	T	C	100	PASS	AC=151;AF=0.0301518;AN=5008;NS=2504;DP=18556;EAS_AF=0.0754;AMR_AF=0.0014;AFR_AF=0.0091;EUR_AF=0.0119;SAS_AF=0.0511;AA=T|||;VT=SNP
7	86115689	rs1876429	G	A	100	PASS	AC=4137;AF=0.826078;AN=5008;NS=2504;DP=18335;EAS_AF=0.7778;AMR_AF=0.9121;AFR_AF=0.8071;EUR_AF=0.8807;SAS_AF=0.7843;AA=A|||;VT=SNP
7	86115922	rs1881819	G	T	100	PASS	AC=1747;AF=0.348842;AN=5008;NS=2504;DP=16672;EAS_AF=0.6389;AMR_AF=0.3919;AFR_AF=0.0408;EUR_AF=0.3062;SAS_AF=0.4796;AA=G|||;VT=SNP
7	86116114	rs1876428	C	T	100	PASS	AC=1177;AF=0.235024;AN=5008;NS=2504;DP=17048;EAS_AF=0.0675;AMR_AF=0.2997;AFR_AF=0.2867;EUR_AF=0.3588;SAS_AF=0.1646;AA=C|||;VT=SNP
7	86116647	rs12704264	C	T	100	PASS	AC=3718;AF=0.742412;AN=5008;NS=2504;DP=17465;EAS_AF=0.7153;AMR_AF=0.8285;AFR_AF=0.7337;EUR_AF=0.7664;SAS_AF=0.6963;AA=T|||;VT=SNP
7	86117963	rs7785668	G	A	100	PASS	AC=3578;AF=0.714457;AN=5008;NS=2504;DP=19674;EAS_AF=0.7153;AMR_AF=0.7867;AFR_AF=0.7284;EUR_AF=0.6809;SAS_AF=0.6779;AA=G|||;VT=SNP
7	86118757	rs10952885	G	A	100	PASS	AC=3514;AF=0.701677;AN=5008;NS=2504;DP=15908;EAS_AF=0.7153;AMR_AF=0.7824;AFR_AF=0.6823;EUR_AF=0.6809;SAS_AF=0.6779;AA=A|||;VT=SNP
7	86119219	rs35924267	T	A	100	PASS	AC=1177;AF=0.235024;AN=5008;NS=2504;DP=14299;EAS_AF=0.0675;AMR_AF=0.2997;AFR_AF=0.2867;EUR_AF=0.3588;SAS_AF=0.1646;AA=T|||;VT=SNP
7	86120515	rs57842583	G	A	100	PASS	AC=335;AF=0.066893;AN=5008;NS=2504;DP=13843;EAS_AF=0.0625;AMR_AF=0.0807;AFR_AF=0.0113;EUR_AF=0.1143;SAS_AF=0.0879;AA=G|||;VT=SNP
7	86121316	rs1507591	T	C	100	PASS	AC=1181;AF=0.235823;AN=5008;NS=2504;DP=13934;EAS_AF=0.0675;AMR_AF=0.2997;AFR_AF=0.2874;EUR_AF=0.3618;SAS_AF=0.1646;AA=T|||;VT=SNP
7	86122054	rs6955892	T	C	100	PASS	AC=1181;AF=0.235823;AN=5008;NS=2504;DP=20561;EAS_AF=0.0675;AMR_AF=0.2997;AFR_AF=0.2874;EUR_AF=0.3618;SAS_AF=0.1646;AA=T|||;VT=SNP
7	86122163	rs6973581	A	G	100	PASS	AC=1180;AF=0.235623;AN=5008;NS=2504;DP=18681;EAS_AF=0.0675;AMR_AF=0.2997;AFR_AF=0.2867;EUR_AF=0.3618;SAS_AF=0.1646;AA=A|||;VT=SNP
7	86123436	rs76797865	A	G	100	PASS	AC=334;AF=0.0666933;AN=5008;NS=2504;DP=19049;EAS_AF=0.0625;AMR_AF=0.0807;AFR_AF=0.0113;EUR_AF=0.1133;SAS_AF=0.0879;AA=A|||;VT=SNP
7	86123780	rs116933868	C	T	100	PASS	AC=334;AF=0.0666933;AN=5008;NS=2504;DP=18518;EAS_AF=0.0625;AMR_AF=0.0807;AFR_AF=0.0113;EUR_AF=0.1133;SAS_AF=0.0879;AA=C|||;VT=SNP
7	86124000	rs1320796	G	C	100	PASS	AC=4052;AF=0.809105;AN=5008;NS=2504;DP=17588;EAS_AF=0.7728;AMR_AF=0.9035;AFR_AF=0.7489;EUR_AF=0.8827;SAS_AF=0.7853;AA=C|||;VT=SNP
7	86124093	rs1320795	C	T	100	PASS	AC=3910;AF=0.780751;AN=5008;NS=2504;DP=18687;EAS_AF=0.7738;AMR_AF=0.8617;AFR_AF=0.7436;EUR_AF=0.7962;SAS_AF=0.7648;AA=T|||;VT=SNP
7	86124483	rs10255211	T	C	100	PASS	AC=2583;AF=0.515775;AN=5008;NS=2504;DP=16809;EAS_AF=0.7014;AMR_AF=0.4928;AFR_AF=0.4206;EUR_AF=0.4195;SAS_AF=0.5685;AA=T|||;VT=SNP
7	86124892	rs11771532	A	G	100	PASS	AC=1184;AF=0.236422;AN=5008;NS=2504;DP=17519;EAS_AF=0.0675;AMR_AF=0.2997;AFR_AF=0.2882;EUR_AF=0.3618;SAS_AF=0.1667;AA=A|||;VT=SNP
7	86125908	rs6948561	T	A	100	PASS	AC=1183;AF=0.236222;AN=5008;NS=2504;DP=20108;EAS_AF=0.0675;AMR_AF=0.2997;AFR_AF=0.289;EUR_AF=0.3618;SAS_AF=0.1646;AA=T|||;VT=SNP
7	86126563	rs35358300	C	T	100	PASS	AC=1182;AF=0.236022;AN=5008;NS=2504;DP=18420;EAS_AF=0.0675;AMR_AF=0.2997;AFR_AF=0.2882;EUR_AF=0.3618;SAS_AF=0.1646;AA=C|||;VT=SNP
7	86126902	rs1320794	T	C	100	PASS	AC=3914;AF=0.78155;AN=5008;NS=2504;DP=17843;EAS_AF=0.7728;AMR_AF=0.8617;AFR_AF=0.7436;EUR_AF=0.7982;SAS_AF=0.7679;AA=C|||;VT=SNP
7	86126934	rs1320793	T	A	100	PASS	AC=3913;AF=0.78135;AN=5008;NS=2504;DP=17783;EAS_AF=0.7728;AMR_AF=0.8617;AFR_AF=0.7436;EUR_AF=0.7972;SAS_AF=0.7679;AA=A|||;VT=SNP
7	86128058	rs7809760	G	C	100	PASS	AC=4047;AF=0.808107;AN=5008;NS=2504;DP=17541;EAS_AF=0.7728;AMR_AF=0.902;AFR_AF=0.7489;EUR_AF=0.8787;SAS_AF=0.7853;AA=C|||;VT=SNP
7	86128795	rs55701323	C	T	100	PASS	AC=336;AF=0.0670927;AN=5008;NS=2504;DP=15998;EAS_AF=0.0625;AMR_AF=0.0821;AFR_AF=0.0113;EUR_AF=0.1153;SAS_AF=0.0869;AA=C|||;VT=SNP
7	86129138	rs62489258	A	G	100	PASS	AC=1182;AF=0.236022;AN=5008;NS=2504;DP=13072;EAS_AF=0.0675;AMR_AF=0.2997;AFR_AF=0.2882;EUR_AF=0.3618;SAS_AF=0.1646;AA=A|||;VT=SNP
7	86129956	rs1395891	G	A	100	PASS	AC=4049;AF=0.808506;AN=5008;NS=2504;DP=15853;EAS_AF=0.7728;AMR_AF=0.9035;AFR_AF=0.7489;EUR_AF=0.8817;SAS_AF=0.7832;AA=A|||;VT=SNP
7	86130354	rs35387704	C	G	100	PASS	AC=1176;AF=0.234824;AN=5008;NS=2504;DP=14331;EAS_AF=0.0675;AMR_AF=0.2983;AFR_AF=0.2882;EUR_AF=0.3569;SAS_AF=0.1646;AA=C|||;VT=SNP
7	86130717	rs10258471	T	C	100	PASS	AC=4052;AF=0.809105;AN=5008;NS=2504;DP=13001;EAS_AF=0.7728;AMR_AF=0.9035;AFR_AF=0.7489;EUR_AF=0.8827;SAS_AF=0.7853;AA=C|||;VT=SNP
7	86131829	rs2110388	T	C	100	PASS	AC=3916;AF=0.781949;AN=5008;NS=2504;DP=19758;EAS_AF=0.7728;AMR_AF=0.8617;AFR_AF=0.7443;EUR_AF=0.7982;SAS_AF=0.7689;AA=C|||;VT=SNP
7	86132019	rs35186609	A	T	100	PASS	AC=1186;AF=0.236821;AN=5008;NS=2504;DP=18186;EAS_AF=0.0675;AMR_AF=0.2997;AFR_AF=0.2912;EUR_AF=0.3618;SAS_AF=0.1646;AA=A|||;VT=SNP
7	86134039	rs10258896	G	A	100	PASS	AC=371;AF=0.0740815;AN=5008;NS=2504;DP=18810;EAS_AF=0.0625;AMR_AF=0.0793;AFR_AF=0.062;EUR_AF=0.1083;SAS_AF=0.0634;AA=G|||;VT=SNP
7	86134197	rs3897749	C	A	100	PASS	AC=371;AF=0.0740815;AN=5008;NS=2504;DP=17125;EAS_AF=0.0625;AMR_AF=0.0793;AFR_AF=0.062;EUR_AF=0.1083;SAS_AF=0.0634;AA=C|||;VT=SNP
7	86135707	rs17342208	G	C	100	PASS	AC=371;AF=0.0740815;AN=5008;NS=2504;DP=17178;EAS_AF=0.0625;AMR_AF=0.0793;AFR_AF=0.062;EUR_AF=0.1083;SAS_AF=0.0634;AA=G|||;VT=SNP
7	86136856	rs3847028	A	G	100	PASS	AC=4692;AF=0.936901;AN=5008;NS=2504;DP=13465;EAS_AF=0.9415;AMR_AF=0.9395;AFR_AF=0.9932;EUR_AF=0.8946;SAS_AF=0.8978;AA=G|||;VT=SNP
7	86136976	rs7350061	T	A	100	PASS	AC=1674;AF=0.334265;AN=5008;NS=2504;DP=15110;EAS_AF=0.5972;AMR_AF=0.3775;AFR_AF=0.0401;EUR_AF=0.2823;SAS_AF=0.4836;AA=T|||;VT=SNP
7	86137490	rs6980352	T	C	100	PASS	AC=1147;AF=0.229034;AN=5008;NS=2504;DP=15668;EAS_AF=0.0665;AMR_AF=0.3069;AFR_AF=0.2224;EUR_AF=0.3907;SAS_AF=0.184;AA=T|||;VT=SNP
7	86137507	rs3847029	A	G	100	PASS	AC=3951;AF=0.788938;AN=5008;NS=2504;DP=15761;EAS_AF=0.7321;AMR_AF=0.8948;AFR_AF=0.7095;EUR_AF=0.8837;SAS_AF=0.7822;AA=G|||;VT=SNP
7	86137803	rs79036139	G	C	100	PASS	AC=1674;AF=0.334265;AN=5008;NS=2504;DP=13256;EAS_AF=0.5972;AMR_AF=0.3775;AFR_AF=0.0401;EUR_AF=0.2823;SAS_AF=0.4836;AA=G|||;VT=SNP
7	86138484	rs10254168	G	C	100	PASS	AC=371;AF=0.0740815;AN=5008;NS=2504;DP=20603;EAS_AF=0.0625;AMR_AF=0.0793;AFR_AF=0.062;EUR_AF=0.1083;SAS_AF=0.0634;AA=G|||;VT=SNP
7	86138540	rs7798268	C	T	100	PASS	AC=1140;AF=0.227636;AN=5008;NS=2504;DP=19184;EAS_AF=0.0665;AMR_AF=0.3055;AFR_AF=0.2224;EUR_AF=0.3867;SAS_AF=0.182;AA=C|||;VT=SNP
7	86139148	rs76810171	T	C	100	PASS	AC=300;AF=0.0599042;AN=5008;NS=2504;DP=17718;EAS_AF=0.0625;AMR_AF=0.0764;AFR_AF=0.0106;EUR_AF=0.1074;SAS_AF=0.0634;AA=T|||;VT=SNP
7	86140991	rs7777081	G	A	100	PASS	AC=3956;AF=0.789936;AN=5008;NS=2504;DP=18734;EAS_AF=0.7331;AMR_AF=0.8934;AFR_AF=0.7194;EUR_AF=0.8787;SAS_AF=0.7791;AA=A|||;VT=SNP
7	86141339	rs10281861	T	C	100	PASS	AC=2384;AF=0.476038;AN=5008;NS=2504;DP=18988;EAS_AF=0.6042;AMR_AF=0.4683;AFR_AF=0.4902;EUR_AF=0.2972;SAS_AF=0.5143;AA=T|||;VT=SNP
7	86141375	rs10266392	G	A	100	PASS	AC=3964;AF=0.791534;AN=5008;NS=2504;DP=17967;EAS_AF=0.7331;AMR_AF=0.8934;AFR_AF=0.7247;EUR_AF=0.8787;SAS_AF=0.7802;AA=G|||;VT=SNP
7	86141817	rs57632298	C	T	100	PASS	AC=301;AF=0.0601038;AN=5008;NS=2504;DP=16763;EAS_AF=0.0625;AMR_AF=0.0778;AFR_AF=0.0106;EUR_AF=0.1074;SAS_AF=0.0634;AA=C|||;VT=SNP
7	86142336	rs7782602	G	A	100	PASS	AC=1442;AF=0.287939;AN=5008;NS=2504;DP=18026;EAS_AF=0.13;AMR_AF=0.3833;AFR_AF=0.233;EUR_AF=0.494;SAS_AF=0.2454;AA=G|||;VT=SNP
7	86142609	rs55840137	A	G	100	PASS	AC=1673;AF=0.334065;AN=5008;NS=2504;DP=15670;EAS_AF=0.5982;AMR_AF=0.3761;AFR_AF=0.0401;EUR_AF=0.2813;SAS_AF=0.4836;AA=A|||;VT=SNP
7	86143354	rs6974160	T	C	100	PASS	AC=1448;AF=0.289137;AN=5008;NS=2504;DP=16050;EAS_AF=0.129;AMR_AF=0.3847;AFR_AF=0.2322;EUR_AF=0.499;SAS_AF=0.2474;AA=T|||;VT=SNP
7	86143431	rs13240516	C	T	100	PASS	AC=2523;AF=0.503794;AN=5008;NS=2504;DP=17018;EAS_AF=0.6042;AMR_AF=0.5101;AFR_AF=0.4924;EUR_AF=0.3837;SAS_AF=0.5348;AA=C|||;VT=SNP
7	86143811	rs74738781	G	A	100	PASS	AC=1674;AF=0.334265;AN=5008;NS=2504;DP=21073;EAS_AF=0.5982;AMR_AF=0.3761;AFR_AF=0.0408;EUR_AF=0.2813;SAS_AF=0.4836;AA=G|||;VT=SNP
7	86144698	rs3913932	A	G	100	PASS	AC=2523;AF=0.503794;AN=5008;NS=2504;DP=17479;EAS_AF=0.6042;AMR_AF=0.5101;AFR_AF=0.4924;EUR_AF=0.3837;SAS_AF=0.5348;AA=A|||;VT=SNP
7	86145395	rs78886893	C	G	100	PASS	AC=303;AF=0.0605032;AN=5008;NS=2504;DP=18010;EAS_AF=0.0625;AMR_AF=0.0778;AFR_AF=0.0113;EUR_AF=0.1083;SAS_AF=0.0634;AA=C|||;VT=SNP
7	86145487	rs3847030	C	T	100	PASS	AC=1673;AF=0.334065;AN=5008;NS=2504;DP=19081;EAS_AF=0.5982;AMR_AF=0.3761;AFR_AF=0.0401;EUR_AF=0.2813;SAS_AF=0.4836;AA=C|||;VT=SNP
7	86146068	rs117642814	C	G	100	PASS	AC=303;AF=0.0605032;AN=5008;NS=2504;DP=16302;EAS_AF=0.0625;AMR_AF=0.0778;AFR_AF=0.0113;EUR_AF=0.1083;SAS_AF=0.0634;AA=c|||;VT=SNP
7	86146521	rs3847031	C	T	100	PASS	AC=3966;AF=0.791933;AN=5008;NS=2504;DP=16010;EAS_AF=0.7331;AMR_AF=0.8934;AFR_AF=0.7247;EUR_AF=0.8787;SAS_AF=0.7822;AA=T|||;VT=SNP
7	86146600	rs3913931	G	A	100	PASS	AC=1136;AF=0.226837;AN=5008;NS=2504;DP=16954;EAS_AF=0.0665;AMR_AF=0.304;AFR_AF=0.2186;EUR_AF=0.3867;SAS_AF=0.184;AA=G|||;VT=SNP
7	86147749	rs3913930	A	G	100	PASS	AC=1442;AF=0.287939;AN=5008;NS=2504;DP=21450;EAS_AF=0.129;AMR_AF=0.3804;AFR_AF=0.2322;EUR_AF=0.498;SAS_AF=0.2454;AA=A|||;VT=SNP
7	86148005	rs3913929	C	T	100	PASS	AC=1443;AF=0.288139;AN=5008;NS=2504;DP=16334;EAS_AF=0.129;AMR_AF=0.3847;AFR_AF=0.2315;EUR_AF=0.498;SAS_AF=0.2444;AA=C|||;VT=SNP
7	86148120	rs3913928	A	G	100	PASS	AC=3968;AF=0.792332;AN=5008;NS=2504;DP=15930;EAS_AF=0.7331;AMR_AF=0.8948;AFR_AF=0.7247;EUR_AF=0.8817;SAS_AF=0.7802;AA=G|||;VT=SNP
7	86148706	rs10952886	G	A	100	PASS	AC=3967;AF=0.792133;AN=5008;NS=2504;DP=15243;EAS_AF=0.7331;AMR_AF=0.8948;AFR_AF=0.7247;EUR_AF=0.8817;SAS_AF=0.7791;AA=A|||;VT=SNP
7	86149884	rs77835766	A	T	100	PASS	AC=375;AF=0.0748802;AN=5008;NS=2504;DP=23562;EAS_AF=0.12;AMR_AF=0.0187;AFR_AF=0.1346;EUR_AF=0.0109;SAS_AF=0.0532;AA=A|||;VT=SNP
7	86149914	rs3847032	C	A	100	PASS	AC=2384;AF=0.476038;AN=5008;NS=2504;DP=23235;EAS_AF=0.6042;AMR_AF=0.4683;AFR_AF=0.4902;EUR_AF=0.2972;SAS_AF=0.5143;AA=C|||;VT=SNP
7	86150075	rs3847033	G	A	100	PASS	AC=2170;AF=0.433307;AN=5008;NS=2504;DP=21636;EAS_AF=0.5982;AMR_AF=0.3977;AFR_AF=0.4047;EUR_AF=0.2813;SAS_AF=0.4836;AA=G|||;VT=SNP
7	86150986	rs4299935	C	T	100	PASS	AC=1441;AF=0.28774;AN=5008;NS=2504;DP=14993;EAS_AF=0.129;AMR_AF=0.3833;AFR_AF=0.2322;EUR_AF=0.495;SAS_AF=0.2454;AA=C|||;VT=SNP
7	86150994	rs4507686	G	T	100	PASS	AC=1138;AF=0.227236;AN=5008;NS=2504;DP=15055;EAS_AF=0.0665;AMR_AF=0.3055;AFR_AF=0.2209;EUR_AF=0.3867;SAS_AF=0.182;AA=G|||;VT=SNP
7	86151167	rs3857783	T	C	100	PASS	AC=1441;AF=0.28774;AN=5008;NS=2504;DP=18326;EAS_AF=0.129;AMR_AF=0.3833;AFR_AF=0.2322;EUR_AF=0.494;SAS_AF=0.2464;AA=T|||;VT=SNP
7	86151345	rs3953457	A	G	100	PASS	AC=2383;AF=0.475839;AN=5008;NS=2504;DP=20294;EAS_AF=0.6042;AMR_AF=0.4697;AFR_AF=0.4887;EUR_AF=0.2972;SAS_AF=0.5143;AA=A|||;VT=SNP
7	86151582	rs79509554	A	G	100	PASS	AC=303;AF=0.0605032;AN=5008;NS=2504;DP=19520;EAS_AF=0.0625;AMR_AF=0.0778;AFR_AF=0.0113;EUR_AF=0.1083;SAS_AF=0.0634;AA=A|||;VT=SNP
7	86152063	rs6973385	C	T	100	PASS	AC=3962;AF=0.791134;AN=5008;NS=2504;DP=12159;EAS_AF=0.7331;AMR_AF=0.8934;AFR_AF=0.7247;EUR_AF=0.8777;SAS_AF=0.7791;AA=T|||;VT=SNP
7	86152595	rs117897523	C	A	100	PASS	AC=184;AF=0.0367412;AN=5008;NS=2504;DP=13459;EAS_AF=0.1151;AMR_AF=0.0029;AFR_AF=0;EUR_AF=0.0139;SAS_AF=0.0532;AA=C|||;VT=SNP
7	86153068	rs4728639	A	C	100	PASS	AC=1673;AF=0.334065;AN=5008;NS=2504;DP=16204;EAS_AF=0.5982;AMR_AF=0.3761;AFR_AF=0.0401;EUR_AF=0.2813;SAS_AF=0.4836;AA=A|||;VT=SNP
7	86153225	rs4728640	A	G	100	PASS	AC=2319;AF=0.463059;AN=5008;NS=2504;DP=16278;EAS_AF=0.6042;AMR_AF=0.4669;AFR_AF=0.4418;EUR_AF=0.2972;SAS_AF=0.5143;AA=T|||;VT=SNP
7	86153299	rs10235200	C	T	100	PASS	AC=2384;AF=0.476038;AN=5008;NS=2504;DP=15643;EAS_AF=0.6042;AMR_AF=0.4683;AFR_AF=0.4902;EUR_AF=0.2972;SAS_AF=0.5143;AA=C|||;VT=SNP
7	86153565	rs55651531	G	C	100	PASS	AC=303;AF=0.0605032;AN=5008;NS=2504;DP=17686;EAS_AF=0.0625;AMR_AF=0.0778;AFR_AF=0.0121;EUR_AF=0.1083;SAS_AF=0.0624;AA=G|||;VT=SNP
7	86154092	rs112489605	C	A	100	PASS	AC=1439;AF=0.28734;AN=5008;NS=2504;DP=19668;EAS_AF=0.129;AMR_AF=0.3833;AFR_AF=0.2322;EUR_AF=0.494;SAS_AF=0.2444;AA=C|||;VT=SNP
7	86156060	rs4728641	C	A	100	PASS	AC=2384;AF=0.476038;AN=5008;NS=2504;DP=16924;EAS_AF=0.6042;AMR_AF=0.4683;AFR_AF=0.4902;EUR_AF=0.2972;SAS_AF=0.5143;AA=A|||;VT=SNP
7	86156126	rs7782483	T	C	100	PASS	AC=2384;AF=0.476038;AN=5008;NS=2504;DP=17867;EAS_AF=0.6042;AMR_AF=0.4683;AFR_AF=0.4902;EUR_AF=0.2972;SAS_AF=0.5143;AA=C|||;VT=SNP
7	86156212	rs10254887	A	G	100	PASS	AC=2384;AF=0.476038;AN=5008;NS=2504;DP=18004;EAS_AF=0.6042;AMR_AF=0.4683;AFR_AF=0.4902;EUR_AF=0.2972;SAS_AF=0.5143;AA=A|||;VT=SNP
7	86156888	rs3857784	G	A	100	PASS	AC=2385;AF=0.476238;AN=5008;NS=2504;DP=17478;EAS_AF=0.6042;AMR_AF=0.4683;AFR_AF=0.4902;EUR_AF=0.2972;SAS_AF=0.5153;AA=A|||;VT=SNP
7	86157080	rs35513073	G	A	100	PASS	AC=1444;AF=0.288339;AN=5008;NS=2504;DP=15446;EAS_AF=0.129;AMR_AF=0.3847;AFR_AF=0.2322;EUR_AF=0.498;SAS_AF=0.2444;AA=G|||;VT=SNP
7	86158314	rs118131940	G	A	100	PASS	AC=302;AF=0.0603035;AN=5008;NS=2504;DP=20468;EAS_AF=0.0625;AMR_AF=0.0778;AFR_AF=0.0106;EUR_AF=0.1083;SAS_AF=0.0634;AA=G|||;VT=SNP
7	86158416	rs79425492	C	T	100	PASS	AC=1673;AF=0.334065;AN=5008;NS=2504;DP=20026;EAS_AF=0.5992;AMR_AF=0.3761;AFR_AF=0.0393;EUR_AF=0.2813;SAS_AF=0.4836;AA=C|||;VT=SNP
7	86158441	rs77143324	A	T	100	PASS	AC=1673;AF=0.334065;AN=5008;NS=2504;DP=20341;EAS_AF=0.5992;AMR_AF=0.3761;AFR_AF=0.0393;EUR_AF=0.2813;SAS_AF=0.4836;AA=A|||;VT=SNP
7	86159451	rs3857785	C	T	100	PASS	AC=2387;AF=0.476637;AN=5008;NS=2504;DP=20485;EAS_AF=0.6042;AMR_AF=0.4697;AFR_AF=0.4902;EUR_AF=0.2972;SAS_AF=0.5164;AA=C|||;VT=SNP
7	86159469	rs3857786	T	A	100	PASS	AC=2388;AF=0.476837;AN=5008;NS=2504;DP=20511;EAS_AF=0.6042;AMR_AF=0.4697;AFR_AF=0.4902;EUR_AF=0.2982;SAS_AF=0.5164;AA=T|||;VT=SNP
7	86159684	rs7798640	T	G	100	PASS	AC=1448;AF=0.289137;AN=5008;NS=2504;DP=16080;EAS_AF=0.129;AMR_AF=0.3847;AFR_AF=0.2322;EUR_AF=0.499;SAS_AF=0.2474;AA=T|||;VT=SNP
7	86159741	rs3913927	G	A	100	PASS	AC=2385;AF=0.476238;AN=5008;NS=2504;DP=16112;EAS_AF=0.6042;AMR_AF=0.4683;AFR_AF=0.4902;EUR_AF=0.2972;SAS_AF=0.5153;AA=G|||;VT=SNP
7	86159833	rs2456846	A	G	100	PASS	AC=2385;AF=0.476238;AN=5008;NS=2504;DP=16811;EAS_AF=0.6042;AMR_AF=0.4683;AFR_AF=0.4902;EUR_AF=0.2972;SAS_AF=0.5153;AA=A|||;VT=SNP
7	86160025	rs1702535	T	A	100	PASS	AC=2171;AF=0.433506;AN=5008;NS=2504;DP=16963;EAS_AF=0.5982;AMR_AF=0.3977;AFR_AF=0.4047;EUR_AF=0.2813;SAS_AF=0.4847;AA=T|||;VT=SNP
7	86161321	rs79477396	G	A	100	PASS	AC=302;AF=0.0603035;AN=5008;NS=2504;DP=18392;EAS_AF=0.0625;AMR_AF=0.0778;AFR_AF=0.0106;EUR_AF=0.1083;SAS_AF=0.0634;AA=G|||;VT=SNP
7	86161433	rs4125386	G	A	100	PASS	AC=1444;AF=0.288339;AN=5008;NS=2504;DP=17649;EAS_AF=0.129;AMR_AF=0.3847;AFR_AF=0.2322;EUR_AF=0.498;SAS_AF=0.2444;AA=G|||;VT=SNP
7	86161514	rs2660969	T	C	100	PASS	AC=2323;AF=0.463858;AN=5008;NS=2504;DP=16624;EAS_AF=0.6042;AMR_AF=0.4683;AFR_AF=0.4433;EUR_AF=0.2982;SAS_AF=0.5143;AA=T|||;VT=SNP
7	86161561	rs2699438	A	G	100	PASS	AC=2385;AF=0.476238;AN=5008;NS=2504;DP=17623;EAS_AF=0.6042;AMR_AF=0.4683;AFR_AF=0.4902;EUR_AF=0.2982;SAS_AF=0.5143;AA=A|||;VT=SNP
7	86162207	rs2464044	C	T	100	PASS	AC=3962;AF=0.791134;AN=5008;NS=2504;DP=16834;EAS_AF=0.7331;AMR_AF=0.8934;AFR_AF=0.7247;EUR_AF=0.8777;SAS_AF=0.7791;AA=T|||;VT=SNP
7	86162746	rs2373311	A	G	100	PASS	AC=2385;AF=0.476238;AN=5008;NS=2504;DP=19782;EAS_AF=0.6042;AMR_AF=0.4683;AFR_AF=0.4902;EUR_AF=0.2982;SAS_AF=0.5143;AA=a|||;VT=SNP
7	86162999	rs2215820	A	G	100	PASS	AC=3961;AF=0.790935;AN=5008;NS=2504;DP=20046;EAS_AF=0.7331;AMR_AF=0.8934;AFR_AF=0.7239;EUR_AF=0.8777;SAS_AF=0.7791;AA=N|||;VT=SNP
7	86164394	rs4015920	A	G	100	PASS	AC=3832;AF=0.765176;AN=5008;NS=2504;DP=20708;EAS_AF=0.7331;AMR_AF=0.853;AFR_AF=0.7224;EUR_AF=0.7972;SAS_AF=0.7607;AA=A|||;VT=SNP
7	86164614	rs80199248	C	G	100	PASS	AC=301;AF=0.0601038;AN=5008;NS=2504;DP=18610;EAS_AF=0.0625;AMR_AF=0.0778;AFR_AF=0.0113;EUR_AF=0.1083;SAS_AF=0.0613;AA=C|||;VT=SNP
7	86164822	rs2456847	T	A	100	PASS	AC=1754;AF=0.35024;AN=5008;NS=2504;DP=19427;EAS_AF=0.5992;AMR_AF=0.379;AFR_AF=0.0961;EUR_AF=0.2823;SAS_AF=0.4867;AA=T|||;VT=SNP
7	86164830	rs4015921	G	C	100	PASS	AC=1139;AF=0.227436;AN=5008;NS=2504;DP=19562;EAS_AF=0.0665;AMR_AF=0.3055;AFR_AF=0.2201;EUR_AF=0.3897;SAS_AF=0.181;AA=G|||;VT=SNP
7	86165101	rs2463401	T	C	100	PASS	AC=2175;AF=0.434305;AN=5008;NS=2504;DP=16931;EAS_AF=0.5982;AMR_AF=0.3977;AFR_AF=0.4047;EUR_AF=0.2833;SAS_AF=0.4867;AA=T|||;VT=SNP
7	86165304	rs781010	C	G	100	PASS	AC=3970;AF=0.792732;AN=5008;NS=2504;DP=17389;EAS_AF=0.7331;AMR_AF=0.8948;AFR_AF=0.7247;EUR_AF=0.8827;SAS_AF=0.7812;AA=G|||;VT=SNP
7	86165513	rs871611	C	G	100	PASS	AC=1645;AF=0.328474;AN=5008;NS=2504;DP=16994;EAS_AF=0.5992;AMR_AF=0.3746;AFR_AF=0.0174;EUR_AF=0.2813;SAS_AF=0.4857;AA=C|||;VT=SNP
7	86166059	rs80317988	T	C	100	PASS	AC=301;AF=0.0601038;AN=5008;NS=2504;DP=21198;EAS_AF=0.0625;AMR_AF=0.0778;AFR_AF=0.0113;EUR_AF=0.1083;SAS_AF=0.0613;AA=T|||;VT=SNP
7	86166392	rs781011	T	G	100	PASS	AC=1038;AF=0.207268;AN=5008;NS=2504;DP=17248;EAS_AF=0.2669;AMR_AF=0.1052;AFR_AF=0.2753;EUR_AF=0.1183;SAS_AF=0.2178;AA=T|||;VT=SNP
7	86166765	rs1948976	T	C	100	PASS	AC=1447;AF=0.288938;AN=5008;NS=2504;DP=13287;EAS_AF=0.129;AMR_AF=0.3847;AFR_AF=0.2322;EUR_AF=0.499;SAS_AF=0.2464;AA=T|||;VT=SNP
7	86166926	rs781013	T	G	100	PASS	AC=1041;AF=0.207867;AN=5008;NS=2504;DP=14315;EAS_AF=0.2669;AMR_AF=0.1066;AFR_AF=0.2753;EUR_AF=0.1213;SAS_AF=0.2168;AA=T|||;VT=SNP
7	86167118	rs781014	G	T	100	PASS	AC=1036;AF=0.206869;AN=5008;NS=2504;DP=16724;EAS_AF=0.2669;AMR_AF=0.1052;AFR_AF=0.2753;EUR_AF=0.1173;SAS_AF=0.2168;AA=G|||;VT=SNP
7	86167845	rs1828045	T	C	100	PASS	AC=1446;AF=0.288738;AN=5008;NS=2504;DP=20814;EAS_AF=0.129;AMR_AF=0.3847;AFR_AF=0.2322;EUR_AF=0.499;SAS_AF=0.2454;AA=T|||;VT=SNP
7	86168633	rs781015	G	A	100	PASS	AC=1033;AF=0.20627;AN=5008;NS=2504;DP=17530;EAS_AF=0.2649;AMR_AF=0.1052;AFR_AF=0.2753;EUR_AF=0.1163;SAS_AF=0.2168;AA=G|||;VT=SNP
7	86168781	rs7792508	T	C	100	PASS	AC=1449;AF=0.289337;AN=5008;NS=2504;DP=14775;EAS_AF=0.1319;AMR_AF=0.3847;AFR_AF=0.2322;EUR_AF=0.499;SAS_AF=0.2454;AA=T|||;VT=SNP
7	86169761	rs1115207	T	C	100	PASS	AC=1675;AF=0.334465;AN=5008;NS=2504;DP=17386;EAS_AF=0.5982;AMR_AF=0.3746;AFR_AF=0.0401;EUR_AF=0.2823;SAS_AF=0.4857;AA=T|||;VT=SNP
7	86169809	rs1115206	A	G	100	PASS	AC=1146;AF=0.228834;AN=5008;NS=2504;DP=17129;EAS_AF=0.0675;AMR_AF=0.3069;AFR_AF=0.2209;EUR_AF=0.3907;SAS_AF=0.184;AA=A|||;VT=SNP
7	86170533	rs781016	T	C	100	PASS	AC=1040;AF=0.207668;AN=5008;NS=2504;DP=18098;EAS_AF=0.2649;AMR_AF=0.1066;AFR_AF=0.2738;EUR_AF=0.1213;SAS_AF=0.2198;AA=T|||;VT=SNP
7	86171406	rs1201370	C	T	100	PASS	AC=894;AF=0.178514;AN=5008;NS=2504;DP=17069;EAS_AF=0.2649;AMR_AF=0.0965;AFR_AF=0.1687;EUR_AF=0.1213;SAS_AF=0.2198;AA=c|||;VT=SNP
7	86173228	rs1405879	A	G	100	PASS	AC=1448;AF=0.289137;AN=5008;NS=2504;DP=20363;EAS_AF=0.131;AMR_AF=0.3862;AFR_AF=0.2322;EUR_AF=0.498;SAS_AF=0.2454;AA=a|||;VT=SNP
7	86173918	rs1187706	T	C	100	PASS	AC=1041;AF=0.207867;AN=5008;NS=2504;DP=18977;EAS_AF=0.2659;AMR_AF=0.1066;AFR_AF=0.2738;EUR_AF=0.1213;SAS_AF=0.2198;AA=t|||;VT=SNP
7	86174789	rs6975147	A	C	100	PASS	AC=1678;AF=0.335064;AN=5008;NS=2504;DP=16989;EAS_AF=0.5972;AMR_AF=0.3746;AFR_AF=0.0431;EUR_AF=0.2823;SAS_AF=0.4857;AA=a|||;VT=SNP
7	86174921	rs1187707	T	C	100	PASS	AC=1039;AF=0.207468;AN=5008;NS=2504;DP=17341;EAS_AF=0.2659;AMR_AF=0.1066;AFR_AF=0.2738;EUR_AF=0.1203;SAS_AF=0.2188;AA=t|||;VT=SNP
7	86175213	rs6958193	T	C	100	PASS	AC=1675;AF=0.334465;AN=5008;NS=2504;DP=14977;EAS_AF=0.5982;AMR_AF=0.3746;AFR_AF=0.0393;EUR_AF=0.2833;SAS_AF=0.4857;AA=t|||;VT=SNP
7	86176640	rs1702559	A	G	100	PASS	AC=3260;AF=0.650958;AN=5008;NS=2504;DP=19396;EAS_AF=0.4028;AMR_AF=0.6225;AFR_AF=0.9047;EUR_AF=0.7177;SAS_AF=0.5153;AA=N|||;VT=SNP
7	86176936	rs1702558	C	T	100	PASS	AC=2481;AF=0.495407;AN=5008;NS=2504;DP=19394;EAS_AF=0.3958;AMR_AF=0.4899;AFR_AF=0.5068;EUR_AF=0.6143;SAS_AF=0.4642;AA=c|||;VT=SNP
7	86179380	rs1307291	A	G	100	PASS	AC=1040;AF=0.207668;AN=5008;NS=2504;DP=20906;EAS_AF=0.2649;AMR_AF=0.1066;AFR_AF=0.2746;EUR_AF=0.1203;SAS_AF=0.2198;AA=-|||;VT=SNP
7	86179521	rs79669162	A	G	100	PASS	AC=1673;AF=0.334065;AN=5008;NS=2504;DP=18772;EAS_AF=0.5982;AMR_AF=0.3746;AFR_AF=0.0393;EUR_AF=0.2823;SAS_AF=0.4847;AA=-|||;VT=SNP
7	86179920	rs34559858	C	T	100	PASS	AC=1441;AF=0.28774;AN=5008;NS=2504;DP=14056;EAS_AF=0.13;AMR_AF=0.3833;AFR_AF=0.233;EUR_AF=0.494;SAS_AF=0.2444;AA=N|||;VT=SNP
7	86180032	rs1307293	C	G	100	PASS	AC=1039;AF=0.207468;AN=5008;NS=2504;DP=18855;EAS_AF=0.2649;AMR_AF=0.1066;AFR_AF=0.2738;EUR_AF=0.1203;SAS_AF=0.2198;AA=N|||;VT=SNP
7	86183189	rs1084099	C	T	100	PASS	AC=1042;AF=0.208067;AN=5008;NS=2504;DP=19077;EAS_AF=0.2669;AMR_AF=0.1066;AFR_AF=0.2746;EUR_AF=0.1203;SAS_AF=0.2198;AA=c|||;VT=SNP
7	86183215	rs36198889	C	G	100	PASS	AC=1464;AF=0.292332;AN=5008;NS=2504;DP=19708;EAS_AF=0.129;AMR_AF=0.3847;AFR_AF=0.2489;EUR_AF=0.496;SAS_AF=0.2444;AA=c|||;VT=SNP
7	86183616	rs76090198	C	T	100	PASS	AC=1670;AF=0.333466;AN=5008;NS=2504;DP=21983;EAS_AF=0.5962;AMR_AF=0.3746;AFR_AF=0.0393;EUR_AF=0.2813;SAS_AF=0.4847;AA=c|||;VT=SNP
7	86183972	rs78215804	A	G	100	PASS	AC=1136;AF=0.226837;AN=5008;NS=2504;DP=21853;EAS_AF=0.0675;AMR_AF=0.304;AFR_AF=0.2186;EUR_AF=0.3867;SAS_AF=0.183;AA=a|||;VT=SNP
7	86184322	rs781029	A	C	100	PASS	AC=3261;AF=0.651158;AN=5008;NS=2504;DP=14565;EAS_AF=0.4038;AMR_AF=0.6225;AFR_AF=0.9039;EUR_AF=0.7187;SAS_AF=0.5153;AA=N|||;VT=SNP
7	86185407	rs809088	G	C	100	PASS	AC=3269;AF=0.652756;AN=5008;NS=2504;DP=14177;EAS_AF=0.4038;AMR_AF=0.6239;AFR_AF=0.9092;EUR_AF=0.7187;SAS_AF=0.5153;AA=N|||;VT=SNP
7	86186375	rs2174812	A	C	100	PASS	AC=2033;AF=0.40595;AN=5008;NS=2504;DP=12535;EAS_AF=0.6042;AMR_AF=0.4827;AFR_AF=0.1354;EUR_AF=0.3847;SAS_AF=0.5348;AA=N|||;VT=SNP
7	86186533	rs781028	T	C	100	PASS	AC=1017;AF=0.203075;AN=5008;NS=2504;DP=13919;EAS_AF=0.2649;AMR_AF=0.1066;AFR_AF=0.261;EUR_AF=0.1183;SAS_AF=0.2168;AA=t|||;VT=SNP
7	86186619	rs61329447	G	A	100	PASS	AC=307;AF=0.0613019;AN=5008;NS=2504;DP=13116;EAS_AF=0.0645;AMR_AF=0.0807;AFR_AF=0.0144;EUR_AF=0.1064;SAS_AF=0.0613;AA=g|||;VT=SNP
7	86186706	rs1605469	A	C	100	PASS	AC=1487;AF=0.296925;AN=5008;NS=2504;DP=13100;EAS_AF=0.131;AMR_AF=0.3934;AFR_AF=0.2542;EUR_AF=0.498;SAS_AF=0.2505;AA=a|||;VT=SNP
7	86187289	rs1084097	A	C	100	PASS	AC=872;AF=0.174121;AN=5008;NS=2504;DP=14600;EAS_AF=0.2649;AMR_AF=0.0951;AFR_AF=0.1566;EUR_AF=0.1213;SAS_AF=0.2147;AA=a|||;VT=SNP
7	86188268	rs34075011	T	G	100	PASS	AC=1509;AF=0.301318;AN=5008;NS=2504;DP=19332;EAS_AF=0.131;AMR_AF=0.4078;AFR_AF=0.2526;EUR_AF=0.508;SAS_AF=0.2546;AA=t|||;VT=SNP
7	86188408	rs12531481	T	A	100	PASS	AC=1872;AF=0.373802;AN=5008;NS=2504;DP=19931;EAS_AF=0.6042;AMR_AF=0.4251;AFR_AF=0.1362;EUR_AF=0.2863;SAS_AF=0.5112;AA=t|||;VT=SNP
7	86189269	rs11772473	G	A	100	PASS	AC=2006;AF=0.400559;AN=5008;NS=2504;DP=18131;EAS_AF=0.6042;AMR_AF=0.4669;AFR_AF=0.1354;EUR_AF=0.3718;SAS_AF=0.5317;AA=A|||;VT=SNP
7	86190346	rs13245842	A	G	100	PASS	AC=1524;AF=0.304313;AN=5008;NS=2504;DP=14167;EAS_AF=0.131;AMR_AF=0.4092;AFR_AF=0.2549;EUR_AF=0.5129;SAS_AF=0.2607;AA=A|||;VT=SNP
7	86191609	rs1527767	C	G	100	PASS	AC=1923;AF=0.383986;AN=5008;NS=2504;DP=14651;EAS_AF=0.6052;AMR_AF=0.4712;AFR_AF=0.0749;EUR_AF=0.3708;SAS_AF=0.5256;AA=G|||;VT=SNP
7	86192385	rs17160879	C	T	100	PASS	AC=1395;AF=0.278554;AN=5008;NS=2504;DP=18705;EAS_AF=0.5942;AMR_AF=0.3184;AFR_AF=0.0408;EUR_AF=0.1203;SAS_AF=0.409;AA=C|||;VT=SNP
7	86192677	rs6973215	G	A	100	PASS	AC=4001;AF=0.798922;AN=5008;NS=2504;DP=18658;EAS_AF=0.9137;AMR_AF=0.8184;AFR_AF=0.7345;EUR_AF=0.7962;SAS_AF=0.7566;AA=G|||;VT=SNP
7	86194300	rs1507587	C	G	100	PASS	AC=681;AF=0.135982;AN=5008;NS=2504;DP=14836;EAS_AF=0.0853;AMR_AF=0.1196;AFR_AF=0.1641;EUR_AF=0.0974;SAS_AF=0.2014;AA=C|||;VT=SNP
7	86195178	rs11975126	C	A	100	PASS	AC=2944;AF=0.587859;AN=5008;NS=2504;DP=19954;EAS_AF=0.2837;AMR_AF=0.4582;AFR_AF=0.9501;EUR_AF=0.6412;SAS_AF=0.4489;AA=A|||;VT=SNP
7	86195992	rs189887274	T	C	100	PASS	AC=49;AF=0.00978435;AN=5008;NS=2504;DP=12159;EAS_AF=0.0109;AMR_AF=0.013;AFR_AF=0.0015;EUR_AF=0.0219;SAS_AF=0.0051;AA=T|||;VT=SNP
7	86196585	rs1828043	C	T	100	PASS	AC=681;AF=0.135982;AN=5008;NS=2504;DP=19862;EAS_AF=0.0853;AMR_AF=0.1196;AFR_AF=0.1634;EUR_AF=0.0984;SAS_AF=0.2014;AA=T|||;VT=SNP
7	86196854	rs6465080	C	G	100	PASS	AC=2945;AF=0.588059;AN=5008;NS=2504;DP=20061;EAS_AF=0.2847;AMR_AF=0.4582;AFR_AF=0.9501;EUR_AF=0.6412;SAS_AF=0.4489;AA=G|||;VT=SNP
7	86197610	rs73394550	G	A	100	PASS	AC=682;AF=0.136182;AN=5008;NS=2504;DP=20286;EAS_AF=0.0853;AMR_AF=0.121;AFR_AF=0.1634;EUR_AF=0.0984;SAS_AF=0.2014;AA=G|||;VT=SNP
7	86198105	rs7808130	C	G	100	PASS	AC=682;AF=0.136182;AN=5008;NS=2504;DP=19870;EAS_AF=0.0853;AMR_AF=0.121;AFR_AF=0.1634;EUR_AF=0.0984;SAS_AF=0.2014;AA=C|||;VT=SNP
7	86198685	rs148523901	G	C	100	PASS	AC=231;AF=0.0461262;AN=5008;NS=2504;DP=19812;EAS_AF=0.0169;AMR_AF=0.0418;AFR_AF=0.0045;EUR_AF=0.0736;SAS_AF=0.1074;AA=G|||;VT=SNP
7	86199080	rs13247133	T	A	100	PASS	AC=516;AF=0.103035;AN=5008;NS=2504;DP=18914;EAS_AF=0.1052;AMR_AF=0.1037;AFR_AF=0.0204;EUR_AF=0.2167;SAS_AF=0.0951;AA=T|||;VT=SNP
7	86199643	rs56244296	G	A	100	PASS	AC=681;AF=0.135982;AN=5008;NS=2504;DP=18173;EAS_AF=0.0853;AMR_AF=0.1196;AFR_AF=0.1634;EUR_AF=0.0984;SAS_AF=0.2014;AA=G|||;VT=SNP
7	86200239	rs58456452	A	C	100	PASS	AC=532;AF=0.10623;AN=5008;NS=2504;DP=18974;EAS_AF=0.0853;AMR_AF=0.1138;AFR_AF=0.0537;EUR_AF=0.0984;SAS_AF=0.2014;AA=A|||;VT=SNP
7	86200578	rs146910099	C	T	100	PASS	AC=683;AF=0.136382;AN=5008;NS=2504;DP=20898;EAS_AF=0.0853;AMR_AF=0.1196;AFR_AF=0.1641;EUR_AF=0.0994;SAS_AF=0.2014;AA=C|||;VT=SNP
7	86201195	rs1092367	T	C	100	PASS	AC=2051;AF=0.409545;AN=5008;NS=2504;DP=20219;EAS_AF=0.7163;AMR_AF=0.5389;AFR_AF=0.0424;EUR_AF=0.3579;SAS_AF=0.5511;AA=T|||;VT=SNP
7	86201275	rs6954741	G	T	100	PASS	AC=2937;AF=0.586462;AN=5008;NS=2504;DP=19405;EAS_AF=0.2837;AMR_AF=0.4582;AFR_AF=0.944;EUR_AF=0.6421;SAS_AF=0.4489;AA=T|||;VT=SNP
7	86201832	rs10248985	C	A	100	PASS	AC=846;AF=0.16893;AN=5008;NS=2504;DP=17992;EAS_AF=0.0645;AMR_AF=0.1686;AFR_AF=0.2012;EUR_AF=0.2903;SAS_AF=0.1084;AA=C|||;VT=SNP
7	86202066	rs13244148	A	G	100	PASS	AC=1332;AF=0.265974;AN=5008;NS=2504;DP=18539;EAS_AF=0.1915;AMR_AF=0.232;AFR_AF=0.2769;EUR_AF=0.3191;SAS_AF=0.2975;AA=G|||;VT=SNP
7	86202462	rs781017	G	C	100	PASS	AC=2050;AF=0.409345;AN=5008;NS=2504;DP=15840;EAS_AF=0.7163;AMR_AF=0.5389;AFR_AF=0.0416;EUR_AF=0.3579;SAS_AF=0.5511;AA=G|||;VT=SNP
7	86202665	rs13244782	A	T	100	PASS	AC=601;AF=0.120008;AN=5008;NS=2504;DP=14212;EAS_AF=0.1052;AMR_AF=0.1081;AFR_AF=0.0794;EUR_AF=0.2207;SAS_AF=0.0951;AA=A|||;VT=SNP
7	86205137	rs1507589	T	G	100	PASS	AC=532;AF=0.10623;AN=5008;NS=2504;DP=18151;EAS_AF=0.0853;AMR_AF=0.1138;AFR_AF=0.0537;EUR_AF=0.0984;SAS_AF=0.2014;AA=T|||;VT=SNP
7	86205299	rs1507590	G	C	100	PASS	AC=681;AF=0.135982;AN=5008;NS=2504;DP=17504;EAS_AF=0.0853;AMR_AF=0.1196;AFR_AF=0.1634;EUR_AF=0.0984;SAS_AF=0.2014;AA=G|||;VT=SNP
7	86205878	rs1527768	G	A	100	PASS	AC=1475;AF=0.294529;AN=5008;NS=2504;DP=11240;EAS_AF=0.0933;AMR_AF=0.2176;AFR_AF=0.5688;EUR_AF=0.327;SAS_AF=0.1524;AA=G|||;VT=SNP
7	86206830	rs12704267	C	T	100	PASS	AC=598;AF=0.119409;AN=5008;NS=2504;DP=16573;EAS_AF=0.1052;AMR_AF=0.1066;AFR_AF=0.0802;EUR_AF=0.2177;SAS_AF=0.0951;AA=C|||;VT=SNP
7	86207250	rs73394559	C	T	100	PASS	AC=680;AF=0.135783;AN=5008;NS=2504;DP=16307;EAS_AF=0.0853;AMR_AF=0.1182;AFR_AF=0.1634;EUR_AF=0.0984;SAS_AF=0.2014;AA=C|||;VT=SNP
7	86208124	rs10252502	G	C	100	PASS	AC=1479;AF=0.295327;AN=5008;NS=2504;DP=17918;EAS_AF=0.0952;AMR_AF=0.2176;AFR_AF=0.5711;EUR_AF=0.326;SAS_AF=0.1524;AA=G|||;VT=SNP
7	86208166	rs77408902	G	A	100	PASS	AC=532;AF=0.10623;AN=5008;NS=2504;DP=17224;EAS_AF=0.0853;AMR_AF=0.1138;AFR_AF=0.0537;EUR_AF=0.0984;SAS_AF=0.2014;AA=G|||;VT=SNP
7	86208231	rs73394565	G	A	100	PASS	AC=731;AF=0.145966;AN=5008;NS=2504;DP=16636;EAS_AF=0.0883;AMR_AF=0.1239;AFR_AF=0.1959;EUR_AF=0.0984;SAS_AF=0.2025;AA=G|||;VT=SNP
7	86208383	rs79278367	A	T	100	PASS	AC=100;AF=0.0199681;AN=5008;NS=2504;DP=15463;EAS_AF=0.0258;AMR_AF=0.0014;AFR_AF=0.0151;EUR_AF=0.0119;SAS_AF=0.0419;AA=A|||;VT=SNP
7	86208439	rs6963693	A	C	100	PASS	AC=1613;AF=0.322085;AN=5008;NS=2504;DP=15225;EAS_AF=0.0942;AMR_AF=0.2262;AFR_AF=0.6657;EUR_AF=0.327;SAS_AF=0.1554;AA=A|||;VT=SNP
7	86208757	rs111474016	A	C	100	PASS	AC=727;AF=0.145168;AN=5008;NS=2504;DP=15857;EAS_AF=0.0853;AMR_AF=0.1239;AFR_AF=0.1959;EUR_AF=0.0984;SAS_AF=0.2014;AA=C|||;VT=SNP
7	86209714	rs1810043	G	A	100	PASS	AC=1197;AF=0.239018;AN=5008;NS=2504;DP=15969;EAS_AF=0.1905;AMR_AF=0.2233;AFR_AF=0.1831;EUR_AF=0.3161;SAS_AF=0.2965;AA=G|||;VT=SNP
7	86209976	rs906414	T	G	100	PASS	AC=1245;AF=0.248602;AN=5008;NS=2504;DP=13789;EAS_AF=0.1905;AMR_AF=0.2277;AFR_AF=0.2163;EUR_AF=0.3161;SAS_AF=0.2975;AA=G|||;VT=SNP
7	86210059	rs906415	C	T	100	PASS	AC=1197;AF=0.239018;AN=5008;NS=2504;DP=14363;EAS_AF=0.1905;AMR_AF=0.2233;AFR_AF=0.1831;EUR_AF=0.3161;SAS_AF=0.2965;AA=C|||;VT=SNP
7	86210161	rs4521691	T	C	100	PASS	AC=1242;AF=0.248003;AN=5008;NS=2504;DP=13964;EAS_AF=0.1895;AMR_AF=0.2277;AFR_AF=0.2163;EUR_AF=0.3161;SAS_AF=0.2955;AA=C|||;VT=SNP
7	86210163	rs13227618	C	T	100	PASS	AC=1245;AF=0.248602;AN=5008;NS=2504;DP=13933;EAS_AF=0.1905;AMR_AF=0.2277;AFR_AF=0.2171;EUR_AF=0.3161;SAS_AF=0.2965;AA=T|||;VT=SNP
7	86210485	rs12704271	T	C	100	PASS	AC=1322;AF=0.263978;AN=5008;NS=2504;DP=15440;EAS_AF=0.1905;AMR_AF=0.2305;AFR_AF=0.2738;EUR_AF=0.3161;SAS_AF=0.2965;AA=C|||;VT=SNP
7	86210757	rs13228281	C	T	100	PASS	AC=1197;AF=0.239018;AN=5008;NS=2504;DP=15302;EAS_AF=0.1905;AMR_AF=0.2233;AFR_AF=0.1831;EUR_AF=0.3161;SAS_AF=0.2965;AA=C|||;VT=SNP
7	86210859	rs34195366	T	C	100	PASS	AC=1244;AF=0.248403;AN=5008;NS=2504;DP=15518;EAS_AF=0.1905;AMR_AF=0.2277;AFR_AF=0.2163;EUR_AF=0.3161;SAS_AF=0.2965;AA=G|||;VT=SNP
7	86211052	rs6961472	T	A	100	PASS	AC=2931;AF=0.585264;AN=5008;NS=2504;DP=17426;EAS_AF=0.2847;AMR_AF=0.4568;AFR_AF=0.9387;EUR_AF=0.6431;SAS_AF=0.4489;AA=A|||;VT=SNP
7	86211152	rs35252253	T	A	100	PASS	AC=1244;AF=0.248403;AN=5008;NS=2504;DP=15334;EAS_AF=0.1905;AMR_AF=0.2262;AFR_AF=0.2163;EUR_AF=0.3171;SAS_AF=0.2965;AA=A|||;VT=SNP
7	86211183	rs34203719	T	C	100	PASS	AC=1321;AF=0.263778;AN=5008;NS=2504;DP=14831;EAS_AF=0.1905;AMR_AF=0.2305;AFR_AF=0.2731;EUR_AF=0.3161;SAS_AF=0.2965;AA=T|||;VT=SNP
7	86211626	rs61225701	A	G	100	PASS	AC=1245;AF=0.248602;AN=5008;NS=2504;DP=14541;EAS_AF=0.1905;AMR_AF=0.2277;AFR_AF=0.2171;EUR_AF=0.3161;SAS_AF=0.2965;AA=G|||;VT=SNP
7	86211849	rs58667406	G	T	100	PASS	AC=1196;AF=0.238818;AN=5008;NS=2504;DP=14730;EAS_AF=0.1905;AMR_AF=0.2219;AFR_AF=0.1831;EUR_AF=0.3161;SAS_AF=0.2965;AA=G|||;VT=SNP
7	86212214	rs13222610	T	A	100	PASS	AC=1244;AF=0.248403;AN=5008;NS=2504;DP=15291;EAS_AF=0.1905;AMR_AF=0.2277;AFR_AF=0.2163;EUR_AF=0.3161;SAS_AF=0.2965;AA=A|||;VT=SNP
7	86212328	rs13235461	A	C	100	PASS	AC=1197;AF=0.239018;AN=5008;NS=2504;DP=15303;EAS_AF=0.1905;AMR_AF=0.2233;AFR_AF=0.1831;EUR_AF=0.3161;SAS_AF=0.2965;AA=A|||;VT=SNP
7	86212339	rs13235464	A	G	100	PASS	AC=1244;AF=0.248403;AN=5008;NS=2504;DP=15501;EAS_AF=0.1905;AMR_AF=0.2277;AFR_AF=0.2163;EUR_AF=0.3161;SAS_AF=0.2965;AA=G|||;VT=SNP
7	86213615	rs6972995	T	C	100	PASS	AC=1244;AF=0.248403;AN=5008;NS=2504;DP=16303;EAS_AF=0.1905;AMR_AF=0.2277;AFR_AF=0.2163;EUR_AF=0.3161;SAS_AF=0.2965;AA=C|||;VT=SNP
7	86213851	rs4464886	C	A	100	PASS	AC=1197;AF=0.239018;AN=5008;NS=2504;DP=19518;EAS_AF=0.1905;AMR_AF=0.2233;AFR_AF=0.1831;EUR_AF=0.3161;SAS_AF=0.2965;AA=C|||;VT=SNP
7	86213967	rs4286871	A	G	100	PASS	AC=571;AF=0.114018;AN=5008;NS=2504;DP=22583;EAS_AF=0.0853;AMR_AF=0.1153;AFR_AF=0.0825;EUR_AF=0.0984;SAS_AF=0.2014;AA=A|||;VT=SNP
7	86214054	rs4380865	G	C	100	PASS	AC=1197;AF=0.239018;AN=5008;NS=2504;DP=22246;EAS_AF=0.1905;AMR_AF=0.2233;AFR_AF=0.1831;EUR_AF=0.3161;SAS_AF=0.2965;AA=G|||;VT=SNP
7	86214232	rs4620211	A	T	100	PASS	AC=1197;AF=0.239018;AN=5008;NS=2504;DP=21350;EAS_AF=0.1905;AMR_AF=0.2233;AFR_AF=0.1831;EUR_AF=0.3161;SAS_AF=0.2965;AA=A|||;VT=SNP
7	86214955	rs12674263	G	A	100	PASS	AC=1197;AF=0.239018;AN=5008;NS=2504;DP=18110;EAS_AF=0.1905;AMR_AF=0.2233;AFR_AF=0.1831;EUR_AF=0.3161;SAS_AF=0.2965;AA=G|||;VT=SNP
7	86215193	rs147171301	T	C	100	PASS	AC=532;AF=0.10623;AN=5008;NS=2504;DP=19144;EAS_AF=0.0853;AMR_AF=0.1138;AFR_AF=0.0537;EUR_AF=0.0984;SAS_AF=0.2014;AA=T|||;VT=SNP
7	86215582	rs6465081	A	G	100	PASS	AC=1197;AF=0.239018;AN=5008;NS=2504;DP=19962;EAS_AF=0.1905;AMR_AF=0.2233;AFR_AF=0.1831;EUR_AF=0.3161;SAS_AF=0.2965;AA=A|||;VT=SNP
7	86215677	rs75593601	T	G	100	PASS	AC=1246;AF=0.248802;AN=5008;NS=2504;DP=19596;EAS_AF=0.1915;AMR_AF=0.2277;AFR_AF=0.2171;EUR_AF=0.3161;SAS_AF=0.2965;AA=G|||;VT=SNP
7	86216265	rs6960188	T	A	100	PASS	AC=1476;AF=0.294728;AN=5008;NS=2504;DP=19050;EAS_AF=0.0933;AMR_AF=0.2176;AFR_AF=0.5703;EUR_AF=0.326;SAS_AF=0.1524;AA=T|||;VT=SNP
7	86217880	rs112472436	T	C	100	PASS	AC=1244;AF=0.248403;AN=5008;NS=2504;DP=21195;EAS_AF=0.1905;AMR_AF=0.2277;AFR_AF=0.2163;EUR_AF=0.3161;SAS_AF=0.2965;AA=C|||;VT=SNP
7	86218706	rs2204636	C	T	100	PASS	AC=568;AF=0.113419;AN=5008;NS=2504;DP=15553;EAS_AF=0.0823;AMR_AF=0.1138;AFR_AF=0.0825;EUR_AF=0.0984;SAS_AF=0.2025;AA=C|||;VT=SNP
7	86219732	rs73208339	A	T	100	PASS	AC=259;AF=0.0517173;AN=5008;NS=2504;DP=15494;EAS_AF=0.0387;AMR_AF=0.0591;AFR_AF=0.0348;EUR_AF=0.1074;SAS_AF=0.0256;AA=A|||;VT=SNP
7	86220055	rs701328	T	G	100	PASS	AC=2021;AF=0.403554;AN=5008;NS=2504;DP=16845;EAS_AF=0.7163;AMR_AF=0.5389;AFR_AF=0.0197;EUR_AF=0.3569;SAS_AF=0.5521;AA=T|||;VT=SNP
7	86220144	rs971161	G	A	100	PASS	AC=1197;AF=0.239018;AN=5008;NS=2504;DP=15903;EAS_AF=0.1905;AMR_AF=0.2233;AFR_AF=0.1831;EUR_AF=0.3161;SAS_AF=0.2965;AA=A|||;VT=SNP
7	86221599	rs10464569	G	T	100	PASS	AC=1243;AF=0.248203;AN=5008;NS=2504;DP=13273;EAS_AF=0.1905;AMR_AF=0.2277;AFR_AF=0.2156;EUR_AF=0.3161;SAS_AF=0.2965;AA=t|||;VT=SNP
7	86222259	rs1507599	C	A	100	PASS	AC=1473;AF=0.294129;AN=5008;NS=2504;DP=16290;EAS_AF=0.0933;AMR_AF=0.2161;AFR_AF=0.5703;EUR_AF=0.3241;SAS_AF=0.1524;AA=c|||;VT=SNP
7	86222547	rs13226602	C	T	100	PASS	AC=1236;AF=0.246805;AN=5008;NS=2504;DP=18603;EAS_AF=0.1905;AMR_AF=0.2262;AFR_AF=0.2156;EUR_AF=0.3101;SAS_AF=0.2965;AA=t|||;VT=SNP
7	86222572	rs13226513	A	C	100	PASS	AC=1189;AF=0.23742;AN=5008;NS=2504;DP=18062;EAS_AF=0.1905;AMR_AF=0.2219;AFR_AF=0.1823;EUR_AF=0.3101;SAS_AF=0.2965;AA=a|||;VT=SNP
7	86223282	rs1911610	C	T	100	PASS	AC=1236;AF=0.246805;AN=5008;NS=2504;DP=17189;EAS_AF=0.1905;AMR_AF=0.2262;AFR_AF=0.2156;EUR_AF=0.3101;SAS_AF=0.2965;AA=t|||;VT=SNP
7	86223764	rs12671800	A	C	100	PASS	AC=1191;AF=0.237819;AN=5008;NS=2504;DP=15959;EAS_AF=0.1895;AMR_AF=0.2233;AFR_AF=0.1831;EUR_AF=0.3111;SAS_AF=0.2965;AA=a|||;VT=SNP
7	86224048	rs112653143	C	T	100	PASS	AC=529;AF=0.105631;AN=5008;NS=2504;DP=13455;EAS_AF=0.0853;AMR_AF=0.111;AFR_AF=0.0537;EUR_AF=0.0994;SAS_AF=0.1994;AA=c|||;VT=SNP
7	86224157	rs13233922	C	A	100	PASS	AC=1189;AF=0.23742;AN=5008;NS=2504;DP=14020;EAS_AF=0.1905;AMR_AF=0.2219;AFR_AF=0.1838;EUR_AF=0.3111;SAS_AF=0.2935;AA=c|||;VT=SNP
7	86224458	rs12704276	C	T	100	PASS	AC=1124;AF=0.224441;AN=5008;NS=2504;DP=15496;EAS_AF=0.1925;AMR_AF=0.2219;AFR_AF=0.1316;EUR_AF=0.3131;SAS_AF=0.2935;AA=t|||;VT=SNP
7	86224933	rs36006360	A	T	100	PASS	AC=507;AF=0.101238;AN=5008;NS=2504;DP=15296;EAS_AF=0.1012;AMR_AF=0.1052;AFR_AF=0.0204;EUR_AF=0.2117;SAS_AF=0.0941;AA=a|||;VT=SNP
7	86226285	rs781007	C	G	100	PASS	AC=1989;AF=0.397165;AN=5008;NS=2504;DP=11075;EAS_AF=0.7192;AMR_AF=0.5274;AFR_AF=0.0477;EUR_AF=0.3141;SAS_AF=0.5307;AA=C|||;VT=SNP
7	86226398	rs781008	A	G	100	PASS	AC=3876;AF=0.773962;AN=5008;NS=2504;DP=11548;EAS_AF=0.8095;AMR_AF=0.7795;AFR_AF=0.8593;EUR_AF=0.6879;SAS_AF=0.7065;AA=g|||;VT=SNP
7	86226828	rs781009	G	A	100	PASS	AC=3876;AF=0.773962;AN=5008;NS=2504;DP=16566;EAS_AF=0.8095;AMR_AF=0.7795;AFR_AF=0.8593;EUR_AF=0.6879;SAS_AF=0.7065;AA=G|||;VT=SNP
7	86227441	rs12668991	T	C	100	PASS	AC=1092;AF=0.218051;AN=5008;NS=2504;DP=17115;EAS_AF=0.1905;AMR_AF=0.2161;AFR_AF=0.1127;EUR_AF=0.3121;SAS_AF=0.2935;AA=T|||;VT=SNP
7	86227511	rs12669009	T	C	100	PASS	AC=1092;AF=0.218051;AN=5008;NS=2504;DP=17173;EAS_AF=0.1905;AMR_AF=0.2161;AFR_AF=0.1127;EUR_AF=0.3121;SAS_AF=0.2935;AA=T|||;VT=SNP
7	86227662	rs12704277	T	C	100	PASS	AC=1098;AF=0.219249;AN=5008;NS=2504;DP=18494;EAS_AF=0.1905;AMR_AF=0.219;AFR_AF=0.1127;EUR_AF=0.3151;SAS_AF=0.2945;AA=T|||;VT=SNP
7	86227857	rs1605468	C	T	100	PASS	AC=2010;AF=0.401358;AN=5008;NS=2504;DP=16585;EAS_AF=0.7202;AMR_AF=0.5259;AFR_AF=0.0469;EUR_AF=0.3181;SAS_AF=0.5491;AA=C|||;VT=SNP
7	86227948	rs2463404	A	G	100	PASS	AC=3875;AF=0.773762;AN=5008;NS=2504;DP=16795;EAS_AF=0.8095;AMR_AF=0.7795;AFR_AF=0.8593;EUR_AF=0.6869;SAS_AF=0.7065;AA=A|||;VT=SNP
7	86228865	rs1727808	G	A	100	PASS	AC=3871;AF=0.772963;AN=5008;NS=2504;DP=17899;EAS_AF=0.8056;AMR_AF=0.7795;AFR_AF=0.8593;EUR_AF=0.6869;SAS_AF=0.7065;AA=G|||;VT=SNP
7	86228915	rs1091573	A	G	100	PASS	AC=3871;AF=0.772963;AN=5008;NS=2504;DP=18269;EAS_AF=0.8056;AMR_AF=0.7795;AFR_AF=0.8593;EUR_AF=0.6869;SAS_AF=0.7065;AA=A|||;VT=SNP
7	86229005	rs1092680	G	A	100	PASS	AC=3871;AF=0.772963;AN=5008;NS=2504;DP=3105;EAS_AF=0.8056;AMR_AF=0.7795;AFR_AF=0.8593;EUR_AF=0.6869;SAS_AF=0.7065;AA=G|||;VT=SNP
7	86229128	rs79682016	C	T	100	PASS	AC=537;AF=0.107228;AN=5008;NS=2504;DP=19730;EAS_AF=0.0933;AMR_AF=0.111;AFR_AF=0.053;EUR_AF=0.1004;SAS_AF=0.1994;AA=C|||;VT=SNP
7	86229602	rs2102384	G	C	100	PASS	AC=537;AF=0.107228;AN=5008;NS=2504;DP=20053;EAS_AF=0.0933;AMR_AF=0.111;AFR_AF=0.053;EUR_AF=0.1004;SAS_AF=0.1994;AA=G|||;VT=SNP
7	86230375	rs10241183	C	T	100	PASS	AC=1032;AF=0.20607;AN=5008;NS=2504;DP=19964;EAS_AF=0.0873;AMR_AF=0.1902;AFR_AF=0.2322;EUR_AF=0.3509;SAS_AF=0.1554;AA=C|||;VT=SNP
7	86230839	rs1084096	T	C	100	PASS	AC=1997;AF=0.398762;AN=5008;NS=2504;DP=21211;EAS_AF=0.7163;AMR_AF=0.5259;AFR_AF=0.0401;EUR_AF=0.3181;SAS_AF=0.5491;AA=T|||;VT=SNP
7	86231685	rs13241246	G	A	100	PASS	AC=1122;AF=0.224042;AN=5008;NS=2504;DP=19408;EAS_AF=0.2024;AMR_AF=0.2378;AFR_AF=0.1127;EUR_AF=0.3131;SAS_AF=0.2955;AA=G|||;VT=SNP
7	86232070	rs12704278	G	C	100	PASS	AC=1122;AF=0.224042;AN=5008;NS=2504;DP=18532;EAS_AF=0.2024;AMR_AF=0.2378;AFR_AF=0.1127;EUR_AF=0.3131;SAS_AF=0.2955;AA=G|||;VT=SNP
7	86232583	rs13244678	C	T	100	PASS	AC=514;AF=0.102636;AN=5008;NS=2504;DP=16610;EAS_AF=0.1032;AMR_AF=0.1095;AFR_AF=0.0197;EUR_AF=0.2127;SAS_AF=0.0961;AA=C|||;VT=SNP
7	86233821	rs781023	A	C	100	PASS	AC=3770;AF=0.752796;AN=5008;NS=2504;DP=15323;EAS_AF=0.7986;AMR_AF=0.7565;AFR_AF=0.8018;EUR_AF=0.6869;SAS_AF=0.7045;AA=A|||;VT=SNP
7	86234000	rs62488405	C	A	100	PASS	AC=1023;AF=0.204273;AN=5008;NS=2504;DP=18518;EAS_AF=0.0952;AMR_AF=0.1931;AFR_AF=0.2186;EUR_AF=0.3509;SAS_AF=0.1544;AA=C|||;VT=SNP
7	86234246	rs781025	G	A	100	PASS	AC=1932;AF=0.385783;AN=5008;NS=2504;DP=17844;EAS_AF=0.7014;AMR_AF=0.4986;AFR_AF=0.0182;EUR_AF=0.3181;SAS_AF=0.547;AA=G|||;VT=SNP
7	86234727	rs2204638	A	G	100	PASS	AC=1023;AF=0.204273;AN=5008;NS=2504;DP=22426;EAS_AF=0.0952;AMR_AF=0.1931;AFR_AF=0.2186;EUR_AF=0.3509;SAS_AF=0.1544;AA=A|||;VT=SNP
7	86234920	rs781026	A	T	100	PASS	AC=3849;AF=0.76857;AN=5008;NS=2504;DP=17815;EAS_AF=0.7986;AMR_AF=0.7594;AFR_AF=0.8601;EUR_AF=0.6869;SAS_AF=0.7045;AA=A|||;VT=SNP
7	86235641	rs6976533	G	A	100	PASS	AC=1105;AF=0.220647;AN=5008;NS=2504;DP=14955;EAS_AF=0.1954;AMR_AF=0.2248;AFR_AF=0.1127;EUR_AF=0.3131;SAS_AF=0.2945;AA=G|||;VT=SNP
7	86235658	rs6976299	C	T	100	PASS	AC=1121;AF=0.223842;AN=5008;NS=2504;DP=14705;EAS_AF=0.2014;AMR_AF=0.2378;AFR_AF=0.1127;EUR_AF=0.3131;SAS_AF=0.2955;AA=C|||;VT=SNP
7	86236200	rs781020	G	T	100	PASS	AC=3847;AF=0.768171;AN=5008;NS=2504;DP=11193;EAS_AF=0.7986;AMR_AF=0.7579;AFR_AF=0.8593;EUR_AF=0.6869;SAS_AF=0.7045;AA=G|||;VT=SNP
7	86236593	rs781019	A	G	100	PASS	AC=3849;AF=0.76857;AN=5008;NS=2504;DP=13389;EAS_AF=0.7986;AMR_AF=0.7579;AFR_AF=0.8608;EUR_AF=0.6869;SAS_AF=0.7045;AA=A|||;VT=SNP
7	86237581	rs1405876	T	G	100	PASS	AC=1024;AF=0.204473;AN=5008;NS=2504;DP=15410;EAS_AF=0.0962;AMR_AF=0.1931;AFR_AF=0.2186;EUR_AF=0.3509;SAS_AF=0.1544;AA=T|||;VT=SNP
7	86237885	rs13246651	C	T	100	PASS	AC=1121;AF=0.223842;AN=5008;NS=2504;DP=14447;EAS_AF=0.2014;AMR_AF=0.2378;AFR_AF=0.1127;EUR_AF=0.3131;SAS_AF=0.2955;AA=C|||;VT=SNP
7	86238045	rs13246712	A	G	100	PASS	AC=1121;AF=0.223842;AN=5008;NS=2504;DP=13949;EAS_AF=0.2014;AMR_AF=0.2378;AFR_AF=0.1127;EUR_AF=0.3131;SAS_AF=0.2955;AA=A|||;VT=SNP
7	86238294	rs12704279	G	T	100	PASS	AC=513;AF=0.102436;AN=5008;NS=2504;DP=14248;EAS_AF=0.1022;AMR_AF=0.1095;AFR_AF=0.0204;EUR_AF=0.2127;SAS_AF=0.0951;AA=G|||;VT=SNP
7	86238621	rs1358395	G	A	100	PASS	AC=1123;AF=0.224241;AN=5008;NS=2504;DP=13743;EAS_AF=0.2014;AMR_AF=0.2378;AFR_AF=0.1135;EUR_AF=0.3141;SAS_AF=0.2955;AA=g|||;VT=SNP
7	86238753	rs1358396	A	C	100	PASS	AC=1644;AF=0.328275;AN=5008;NS=2504;DP=14405;EAS_AF=0.2034;AMR_AF=0.2839;AFR_AF=0.4675;EUR_AF=0.33;SAS_AF=0.2986;AA=A|||;VT=SNP
7	86239031	rs58882293	A	G	100	PASS	AC=1032;AF=0.20607;AN=5008;NS=2504;DP=16877;EAS_AF=0.0952;AMR_AF=0.1931;AFR_AF=0.2254;EUR_AF=0.3509;SAS_AF=0.1544;AA=A|||;VT=SNP
7	86239259	rs12670682	C	T	100	PASS	AC=1121;AF=0.223842;AN=5008;NS=2504;DP=18895;EAS_AF=0.2014;AMR_AF=0.2378;AFR_AF=0.1127;EUR_AF=0.3131;SAS_AF=0.2955;AA=C|||;VT=SNP
7	86240691	rs13228078	A	C	100	PASS	AC=515;AF=0.102835;AN=5008;NS=2504;DP=13643;EAS_AF=0.1012;AMR_AF=0.1081;AFR_AF=0.0197;EUR_AF=0.2127;SAS_AF=0.1002;AA=A|||;VT=SNP
7	86241350	rs13231757	G	T	100	PASS	AC=516;AF=0.103035;AN=5008;NS=2504;DP=15894;EAS_AF=0.1022;AMR_AF=0.1081;AFR_AF=0.0197;EUR_AF=0.2127;SAS_AF=0.1002;AA=G|||;VT=SNP
7	86241388	rs12704280	A	G	100	PASS	AC=1116;AF=0.222843;AN=5008;NS=2504;DP=16161;EAS_AF=0.2034;AMR_AF=0.2334;AFR_AF=0.1097;EUR_AF=0.3131;SAS_AF=0.2955;AA=A|||;VT=SNP
7	86241642	rs1395887	T	C	100	PASS	AC=1961;AF=0.391573;AN=5008;NS=2504;DP=17961;EAS_AF=0.7024;AMR_AF=0.4971;AFR_AF=0.0408;EUR_AF=0.3181;SAS_AF=0.546;AA=T|||;VT=SNP
7	86243793	rs77395713	G	T	100	PASS	AC=554;AF=0.110623;AN=5008;NS=2504;DP=19962;EAS_AF=0.1022;AMR_AF=0.1268;AFR_AF=0.053;EUR_AF=0.1004;SAS_AF=0.1963;AA=G|||;VT=SNP
7	86243889	rs13242550	C	T	100	PASS	AC=1119;AF=0.223442;AN=5008;NS=2504;DP=19880;EAS_AF=0.2034;AMR_AF=0.2363;AFR_AF=0.1104;EUR_AF=0.3131;SAS_AF=0.2955;AA=C|||;VT=SNP
7	86243967	rs1084101	G	A	100	PASS	AC=1978;AF=0.394968;AN=5008;NS=2504;DP=18564;EAS_AF=0.7024;AMR_AF=0.4986;AFR_AF=0.0514;EUR_AF=0.3191;SAS_AF=0.547;AA=G|||;VT=SNP
7	86244405	rs13243345	G	A	100	PASS	AC=1145;AF=0.228634;AN=5008;NS=2504;DP=17804;EAS_AF=0.2044;AMR_AF=0.2392;AFR_AF=0.1286;EUR_AF=0.3131;SAS_AF=0.2945;AA=A|||;VT=SNP
7	86244535	rs13243177	A	G	100	PASS	AC=1119;AF=0.223442;AN=5008;NS=2504;DP=16594;EAS_AF=0.2034;AMR_AF=0.2363;AFR_AF=0.1104;EUR_AF=0.3131;SAS_AF=0.2955;AA=A|||;VT=SNP
7	86244653	rs56240925	A	C	100	PASS	AC=1119;AF=0.223442;AN=5008;NS=2504;DP=16560;EAS_AF=0.2034;AMR_AF=0.2363;AFR_AF=0.1104;EUR_AF=0.3131;SAS_AF=0.2955;AA=A|||;VT=SNP
7	86245250	rs2135865	G	C	100	PASS	AC=1119;AF=0.223442;AN=5008;NS=2504;DP=19823;EAS_AF=0.2034;AMR_AF=0.2363;AFR_AF=0.1104;EUR_AF=0.3131;SAS_AF=0.2955;AA=G|||;VT=SNP
7	86245588	rs12704281	T	C	100	PASS	AC=1122;AF=0.224042;AN=5008;NS=2504;DP=19838;EAS_AF=0.1964;AMR_AF=0.2176;AFR_AF=0.1286;EUR_AF=0.3131;SAS_AF=0.2945;AA=C|||;VT=SNP
7	86246922	rs1609203	A	G	100	PASS	AC=1120;AF=0.223642;AN=5008;NS=2504;DP=18780;EAS_AF=0.1964;AMR_AF=0.2176;AFR_AF=0.1286;EUR_AF=0.3131;SAS_AF=0.2924;AA=G|||;VT=SNP
7	86247861	rs274611	A	G	100	PASS	AC=3988;AF=0.796326;AN=5008;NS=2504;DP=13316;EAS_AF=0.9077;AMR_AF=0.8084;AFR_AF=0.7784;EUR_AF=0.6521;SAS_AF=0.8456;AA=G|||;VT=SNP
7	86248253	rs2141237	A	G	100	PASS	AC=642;AF=0.128195;AN=5008;NS=2504;DP=11602;EAS_AF=0.1012;AMR_AF=0.1167;AFR_AF=0.1278;EUR_AF=0.0964;SAS_AF=0.1973;AA=G|||;VT=SNP
7	86248747	rs73396449	C	A	100	PASS	AC=808;AF=0.161342;AN=5008;NS=2504;DP=20141;EAS_AF=0.0992;AMR_AF=0.1282;AFR_AF=0.2496;EUR_AF=0.0974;SAS_AF=0.1953;AA=A|||;VT=SNP
7	86248820	rs76620544	T	A	100	PASS	AC=783;AF=0.15635;AN=5008;NS=2504;DP=20427;EAS_AF=0.0992;AMR_AF=0.1254;AFR_AF=0.2315;EUR_AF=0.0974;SAS_AF=0.1963;AA=T|||;VT=SNP
7	86248859	rs274612	C	T	100	PASS	AC=2031;AF=0.405551;AN=5008;NS=2504;DP=20250;EAS_AF=0.7113;AMR_AF=0.5202;AFR_AF=0.0598;EUR_AF=0.3221;SAS_AF=0.5624;AA=C|||;VT=SNP
7	86249224	rs1828044	G	A	100	PASS	AC=782;AF=0.15615;AN=5008;NS=2504;DP=18212;EAS_AF=0.0992;AMR_AF=0.1254;AFR_AF=0.2315;EUR_AF=0.0974;SAS_AF=0.1953;AA=G|||;VT=SNP
7	86249396	rs146312	T	G	100	PASS	AC=3952;AF=0.789137;AN=5008;NS=2504;DP=16936;EAS_AF=0.8978;AMR_AF=0.8012;AFR_AF=0.7602;EUR_AF=0.6541;SAS_AF=0.8466;AA=G|||;VT=SNP
7	86249471	rs1588126	C	T	100	PASS	AC=856;AF=0.170927;AN=5008;NS=2504;DP=17702;EAS_AF=0.0952;AMR_AF=0.121;AFR_AF=0.2912;EUR_AF=0.0974;SAS_AF=0.1973;AA=C|||;VT=SNP
7	86249784	rs183899	T	C	100	PASS	AC=2035;AF=0.40635;AN=5008;NS=2504;DP=16252;EAS_AF=0.7153;AMR_AF=0.5202;AFR_AF=0.0598;EUR_AF=0.3221;SAS_AF=0.5624;AA=T|||;VT=SNP
7	86250071	rs802457	G	A	100	PASS	AC=894;AF=0.178514;AN=5008;NS=2504;DP=15427;EAS_AF=0.0873;AMR_AF=0.1398;AFR_AF=0.3003;EUR_AF=0.2237;SAS_AF=0.089;AA=G|||;VT=SNP
7	86250438	rs57244830	G	T	100	PASS	AC=778;AF=0.155351;AN=5008;NS=2504;DP=17195;EAS_AF=0.0952;AMR_AF=0.1254;AFR_AF=0.2315;EUR_AF=0.0974;SAS_AF=0.1953;AA=G|||;VT=SNP
7	86250942	rs1527771	C	T	100	PASS	AC=883;AF=0.176318;AN=5008;NS=2504;DP=18855;EAS_AF=0.0952;AMR_AF=0.1297;AFR_AF=0.3086;EUR_AF=0.0974;SAS_AF=0.1953;AA=T|||;VT=SNP
7	86251199	rs73396458	A	T	100	PASS	AC=778;AF=0.155351;AN=5008;NS=2504;DP=18709;EAS_AF=0.0952;AMR_AF=0.1254;AFR_AF=0.2315;EUR_AF=0.0974;SAS_AF=0.1953;AA=A|||;VT=SNP
7	86252320	rs802458	G	C	100	PASS	AC=896;AF=0.178914;AN=5008;NS=2504;DP=13922;EAS_AF=0.0873;AMR_AF=0.1398;AFR_AF=0.3011;EUR_AF=0.2237;SAS_AF=0.09;AA=a|||;VT=SNP
7	86252402	rs60097039	C	T	100	PASS	AC=893;AF=0.178315;AN=5008;NS=2504;DP=12625;EAS_AF=0.0952;AMR_AF=0.1326;AFR_AF=0.3147;EUR_AF=0.0974;SAS_AF=0.1953;AA=T|||;VT=SNP
7	86252624	rs112575489	C	T	100	PASS	AC=891;AF=0.177915;AN=5008;NS=2504;DP=12455;EAS_AF=0.0952;AMR_AF=0.1326;AFR_AF=0.3132;EUR_AF=0.0974;SAS_AF=0.1953;AA=T|||;VT=SNP
7	86252782	rs1405881	T	C	100	PASS	AC=869;AF=0.173522;AN=5008;NS=2504;DP=12970;EAS_AF=0.0962;AMR_AF=0.1297;AFR_AF=0.2973;EUR_AF=0.0974;SAS_AF=0.1953;AA=T|||;VT=SNP
7	86252828	rs1830249	T	C	100	PASS	AC=887;AF=0.177117;AN=5008;NS=2504;DP=11956;EAS_AF=0.0952;AMR_AF=0.1311;AFR_AF=0.3109;EUR_AF=0.0974;SAS_AF=0.1953;AA=C|||;VT=SNP
7	86253081	rs1405880	G	C	100	PASS	AC=657;AF=0.13119;AN=5008;NS=2504;DP=17469;EAS_AF=0.0952;AMR_AF=0.1167;AFR_AF=0.1445;EUR_AF=0.0974;SAS_AF=0.1953;AA=G|||;VT=SNP
7	86253638	rs274637	C	T	100	PASS	AC=3956;AF=0.789936;AN=5008;NS=2504;DP=21622;EAS_AF=0.8978;AMR_AF=0.8012;AFR_AF=0.7693;EUR_AF=0.6461;SAS_AF=0.8466;AA=T|||;VT=SNP
7	86253706	rs78678683	T	A	100	PASS	AC=622;AF=0.124201;AN=5008;NS=2504;DP=20257;EAS_AF=0.0952;AMR_AF=0.1167;AFR_AF=0.118;EUR_AF=0.0974;SAS_AF=0.1953;AA=T|||;VT=SNP
7	86254166	rs274638	T	G	100	PASS	AC=2042;AF=0.407748;AN=5008;NS=2504;DP=16999;EAS_AF=0.7153;AMR_AF=0.5216;AFR_AF=0.0628;EUR_AF=0.3241;SAS_AF=0.5624;AA=T|||;VT=SNP
7	86254471	rs77052109	C	A	100	PASS	AC=657;AF=0.13119;AN=5008;NS=2504;DP=14878;EAS_AF=0.0952;AMR_AF=0.1167;AFR_AF=0.1445;EUR_AF=0.0974;SAS_AF=0.1953;AA=C|||;VT=SNP
7	86254476	rs112862045	T	G	100	PASS	AC=657;AF=0.13119;AN=5008;NS=2504;DP=14402;EAS_AF=0.0952;AMR_AF=0.1167;AFR_AF=0.1445;EUR_AF=0.0974;SAS_AF=0.1953;AA=T|||;VT=SNP
7	86254938	rs274639	G	A	100	PASS	AC=2027;AF=0.404752;AN=5008;NS=2504;DP=17685;EAS_AF=0.7153;AMR_AF=0.5202;AFR_AF=0.0522;EUR_AF=0.3241;SAS_AF=0.5624;AA=G|||;VT=SNP
7	86255729	rs701329	T	C	100	PASS	AC=895;AF=0.178714;AN=5008;NS=2504;DP=20695;EAS_AF=0.0873;AMR_AF=0.1398;AFR_AF=0.3003;EUR_AF=0.2247;SAS_AF=0.089;AA=T|||;VT=SNP
7	86256619	rs73396470	C	T	100	PASS	AC=891;AF=0.177915;AN=5008;NS=2504;DP=14914;EAS_AF=0.0982;AMR_AF=0.1326;AFR_AF=0.3139;EUR_AF=0.0974;SAS_AF=0.1912;AA=T|||;VT=SNP
7	86256970	rs113336184	C	T	100	PASS	AC=854;AF=0.170527;AN=5008;NS=2504;DP=12398;EAS_AF=0.0982;AMR_AF=0.1297;AFR_AF=0.2882;EUR_AF=0.0964;SAS_AF=0.1912;AA=C|||;VT=SNP
7	86257016	rs274640	G	A	100	PASS	AC=2905;AF=0.580072;AN=5008;NS=2504;DP=10215;EAS_AF=0.8135;AMR_AF=0.6513;AFR_AF=0.3548;EUR_AF=0.4205;SAS_AF=0.7577;AA=A|||;VT=SNP
7	86257517	rs701330	A	C	100	PASS	AC=497;AF=0.0992412;AN=5008;NS=2504;DP=16906;EAS_AF=0.0853;AMR_AF=0.1009;AFR_AF=0.034;EUR_AF=0.2068;SAS_AF=0.09;AA=A|||;VT=SNP
7	86258656	rs701331	C	A	100	PASS	AC=894;AF=0.178514;AN=5008;NS=2504;DP=17884;EAS_AF=0.0843;AMR_AF=0.1398;AFR_AF=0.2995;EUR_AF=0.2237;SAS_AF=0.093;AA=C|||;VT=SNP
7	86258736	rs2660971	G	C	100	PASS	AC=4030;AF=0.804712;AN=5008;NS=2504;DP=17350;EAS_AF=0.8988;AMR_AF=0.8055;AFR_AF=0.7708;EUR_AF=0.6581;SAS_AF=0.9039;AA=C|||;VT=SNP
7	86258737	rs2526952	G	T	100	PASS	AC=4036;AF=0.805911;AN=5008;NS=2504;DP=17693;EAS_AF=0.8998;AMR_AF=0.8098;AFR_AF=0.7716;EUR_AF=0.6581;SAS_AF=0.9049;AA=T|||;VT=SNP
7	86259861	rs274642	A	G	100	PASS	AC=2092;AF=0.417732;AN=5008;NS=2504;DP=16898;EAS_AF=0.7183;AMR_AF=0.5274;AFR_AF=0.0416;EUR_AF=0.338;SAS_AF=0.6207;AA=A|||;VT=SNP
7	86260579	rs1881047	T	G	100	PASS	AC=2159;AF=0.43111;AN=5008;NS=2504;DP=18582;EAS_AF=0.7202;AMR_AF=0.5303;AFR_AF=0.09;EUR_AF=0.337;SAS_AF=0.6207;AA=T|||;VT=SNP
7	86260816	rs802460	C	T	100	PASS	AC=3814;AF=0.761581;AN=5008;NS=2504;DP=16893;EAS_AF=0.8998;AMR_AF=0.7939;AFR_AF=0.612;EUR_AF=0.6581;SAS_AF=0.9049;AA=C|||;VT=SNP
7	86261204	rs802461	C	G	100	PASS	AC=3814;AF=0.761581;AN=5008;NS=2504;DP=19106;EAS_AF=0.8998;AMR_AF=0.7939;AFR_AF=0.612;EUR_AF=0.6581;SAS_AF=0.9049;AA=C|||;VT=SNP
7	86261727	rs75484357	A	G	100	PASS	AC=411;AF=0.0820687;AN=5008;NS=2504;DP=15868;EAS_AF=0.0942;AMR_AF=0.062;AFR_AF=0.0113;EUR_AF=0.0954;SAS_AF=0.1656;AA=A|||;VT=SNP
7	86261811	rs802462	T	A	100	PASS	AC=3852;AF=0.769169;AN=5008;NS=2504;DP=17251;EAS_AF=0.8998;AMR_AF=0.7968;AFR_AF=0.6392;EUR_AF=0.6581;SAS_AF=0.9049;AA=A|||;VT=SNP
7	86261977	rs802463	A	G	100	PASS	AC=3814;AF=0.761581;AN=5008;NS=2504;DP=17310;EAS_AF=0.8998;AMR_AF=0.7939;AFR_AF=0.612;EUR_AF=0.6581;SAS_AF=0.9049;AA=A|||;VT=SNP
7	86262861	rs802464	A	C	100	PASS	AC=3168;AF=0.632588;AN=5008;NS=2504;DP=15818;EAS_AF=0.8036;AMR_AF=0.6787;AFR_AF=0.4713;EUR_AF=0.5626;SAS_AF=0.7137;AA=a|||;VT=SNP
7	86263680	rs187993	T	G	100	PASS	AC=2157;AF=0.430711;AN=5008;NS=2504;DP=20307;EAS_AF=0.7183;AMR_AF=0.5303;AFR_AF=0.09;EUR_AF=0.337;SAS_AF=0.6207;AA=T|||;VT=SNP
7	86264151	rs274626	G	C	100	PASS	AC=4739;AF=0.946286;AN=5008;NS=2504;DP=14392;EAS_AF=0.9474;AMR_AF=0.9438;AFR_AF=0.9554;EUR_AF=0.9006;SAS_AF=0.9816;AA=C|||;VT=SNP
7	86264311	rs274627	G	T	100	PASS	AC=2156;AF=0.430511;AN=5008;NS=2504;DP=17160;EAS_AF=0.7183;AMR_AF=0.5303;AFR_AF=0.09;EUR_AF=0.337;SAS_AF=0.6196;AA=G|||;VT=SNP
7	86264947	rs75376335	C	A	100	PASS	AC=1578;AF=0.315096;AN=5008;NS=2504;DP=11566;EAS_AF=0.6518;AMR_AF=0.366;AFR_AF=0.0083;EUR_AF=0.1869;SAS_AF=0.4785;AA=C|||;VT=SNP
7	86265855	rs274628	A	C	100	PASS	AC=4004;AF=0.799521;AN=5008;NS=2504;DP=15845;EAS_AF=0.8998;AMR_AF=0.8084;AFR_AF=0.7587;EUR_AF=0.659;SAS_AF=0.8896;AA=C|||;VT=SNP
7	86267267	rs274629	T	A	100	PASS	AC=3803;AF=0.759385;AN=5008;NS=2504;DP=17412;EAS_AF=0.8998;AMR_AF=0.7939;AFR_AF=0.6142;EUR_AF=0.659;SAS_AF=0.8896;AA=T|||;VT=SNP
7	86267282	rs274630	A	C	100	PASS	AC=3840;AF=0.766773;AN=5008;NS=2504;DP=17793;EAS_AF=0.8998;AMR_AF=0.7968;AFR_AF=0.6407;EUR_AF=0.659;SAS_AF=0.8896;AA=C|||;VT=SNP
7	86268908	rs274631	A	G	100	PASS	AC=4023;AF=0.803315;AN=5008;NS=2504;DP=17008;EAS_AF=0.8998;AMR_AF=0.8098;AFR_AF=0.7723;EUR_AF=0.659;SAS_AF=0.8896;AA=G|||;VT=SNP
7	86269181	rs274632	C	A	100	PASS	AC=2956;AF=0.590256;AN=5008;NS=2504;DP=18825;EAS_AF=0.8165;AMR_AF=0.6542;AFR_AF=0.3396;EUR_AF=0.4344;SAS_AF=0.8108;AA=C|||;VT=SNP
7	86269212	rs77253474	G	A	100	PASS	AC=603;AF=0.120407;AN=5008;NS=2504;DP=19316;EAS_AF=0.0962;AMR_AF=0.1167;AFR_AF=0.1082;EUR_AF=0.0944;SAS_AF=0.1912;AA=G|||;VT=SNP
7	86269836	rs274633	C	G	100	PASS	AC=3801;AF=0.758986;AN=5008;NS=2504;DP=17190;EAS_AF=0.8998;AMR_AF=0.7939;AFR_AF=0.6127;EUR_AF=0.659;SAS_AF=0.8896;AA=C|||;VT=SNP
7	86269997	rs200839	C	G	100	PASS	AC=3801;AF=0.758986;AN=5008;NS=2504;DP=17525;EAS_AF=0.8998;AMR_AF=0.7939;AFR_AF=0.6127;EUR_AF=0.659;SAS_AF=0.8896;AA=C|||;VT=SNP
7	86270016	rs274634	A	C	100	PASS	AC=3801;AF=0.758986;AN=5008;NS=2504;DP=17420;EAS_AF=0.8998;AMR_AF=0.7939;AFR_AF=0.6127;EUR_AF=0.659;SAS_AF=0.8896;AA=A|||;VT=SNP
7	86270197	rs274635	T	C	100	PASS	AC=2249;AF=0.449081;AN=5008;NS=2504;DP=16863;EAS_AF=0.7192;AMR_AF=0.5346;AFR_AF=0.1558;EUR_AF=0.339;SAS_AF=0.6196;AA=T|||;VT=SNP
7	86270471	rs274636	A	G	100	PASS	AC=3801;AF=0.758986;AN=5008;NS=2504;DP=19617;EAS_AF=0.8998;AMR_AF=0.7939;AFR_AF=0.6127;EUR_AF=0.659;SAS_AF=0.8896;AA=A|||;VT=SNP
7	86271603	rs274616	T	G	100	PASS	AC=3876;AF=0.773962;AN=5008;NS=2504;DP=17660;EAS_AF=0.8998;AMR_AF=0.7968;AFR_AF=0.6672;EUR_AF=0.66;SAS_AF=0.8896;AA=G|||;VT=SNP
7	86271830	rs274617	C	T	100	PASS	AC=3875;AF=0.773762;AN=5008;NS=2504;DP=19112;EAS_AF=0.8998;AMR_AF=0.7968;AFR_AF=0.6672;EUR_AF=0.659;SAS_AF=0.8896;AA=T|||;VT=SNP
7	86272016	rs274618	T	A	100	PASS	AC=4004;AF=0.799521;AN=5008;NS=2504;DP=18275;EAS_AF=0.8998;AMR_AF=0.8084;AFR_AF=0.7587;EUR_AF=0.659;SAS_AF=0.8896;AA=A|||;VT=SNP
7	86272294	rs166677	C	T	100	PASS	AC=3324;AF=0.663738;AN=5008;NS=2504;DP=11226;EAS_AF=0.8036;AMR_AF=0.6816;AFR_AF=0.5976;EUR_AF=0.5646;SAS_AF=0.6984;AA=C|||;VT=SNP
7	86272783	rs274620	G	C	100	PASS	AC=3840;AF=0.766773;AN=5008;NS=2504;DP=12643;EAS_AF=0.8988;AMR_AF=0.7954;AFR_AF=0.6415;EUR_AF=0.66;SAS_AF=0.8896;AA=G|||;VT=SNP
7	86272799	rs274621	G	A	100	PASS	AC=3874;AF=0.773562;AN=5008;NS=2504;DP=12587;EAS_AF=0.8988;AMR_AF=0.7968;AFR_AF=0.6672;EUR_AF=0.659;SAS_AF=0.8896;AA=A|||;VT=SNP
7	86272940	rs274622	C	T	100	PASS	AC=3874;AF=0.773562;AN=5008;NS=2504;DP=15317;EAS_AF=0.8988;AMR_AF=0.7968;AFR_AF=0.6672;EUR_AF=0.659;SAS_AF=0.8896;AA=T|||;VT=SNP
7	86274196	rs274623	T	G	100	PASS	AC=3919;AF=0.782548;AN=5008;NS=2504;DP=13937;EAS_AF=0.8958;AMR_AF=0.8026;AFR_AF=0.7148;EUR_AF=0.6402;SAS_AF=0.8896;AA=G|||;VT=SNP
7	86274210	rs56227688	G	A	100	PASS	AC=518;AF=0.103435;AN=5008;NS=2504;DP=13895;EAS_AF=0.0952;AMR_AF=0.1124;AFR_AF=0.0424;EUR_AF=0.0944;SAS_AF=0.1973;AA=G|||;VT=SNP
7	86274289	rs274624	T	C	100	PASS	AC=4054;AF=0.809505;AN=5008;NS=2504;DP=15748;EAS_AF=0.8958;AMR_AF=0.8156;AFR_AF=0.8101;EUR_AF=0.6402;SAS_AF=0.8896;AA=C|||;VT=SNP
7	86276142	rs274625	C	A	100	PASS	AC=3653;AF=0.729433;AN=5008;NS=2504;DP=14685;EAS_AF=0.8909;AMR_AF=0.7781;AFR_AF=0.562;EUR_AF=0.6272;SAS_AF=0.8599;AA=c|||;VT=SNP
7	86276811	rs274613	A	G	100	PASS	AC=3921;AF=0.782947;AN=5008;NS=2504;DP=21421;EAS_AF=0.8958;AMR_AF=0.8026;AFR_AF=0.7042;EUR_AF=0.6412;SAS_AF=0.9049;AA=a|||;VT=SNP
7	86277634	rs701332	T	C	100	PASS	AC=817;AF=0.163139;AN=5008;NS=2504;DP=19081;EAS_AF=0.0843;AMR_AF=0.1354;AFR_AF=0.27;EUR_AF=0.2028;SAS_AF=0.0787;AA=T|||;VT=SNP
7	86278087	rs274614	G	A	100	PASS	AC=3921;AF=0.782947;AN=5008;NS=2504;DP=18199;EAS_AF=0.8958;AMR_AF=0.8026;AFR_AF=0.7042;EUR_AF=0.6412;SAS_AF=0.9049;AA=A|||;VT=SNP
7	86278937	rs274615	T	A	100	PASS	AC=3255;AF=0.64996;AN=5008;NS=2504;DP=17553;EAS_AF=0.8006;AMR_AF=0.6772;AFR_AF=0.559;EUR_AF=0.5437;SAS_AF=0.7076;AA=T|||;VT=SNP
7	86279693	rs78679914	T	A	100	PASS	AC=666;AF=0.132987;AN=5008;NS=2504;DP=12269;EAS_AF=0.0942;AMR_AF=0.1254;AFR_AF=0.1452;EUR_AF=0.0984;SAS_AF=0.1973;AA=t|||;VT=SNP
7	86279821	rs802465	A	G	100	PASS	AC=3921;AF=0.782947;AN=5008;NS=2504;DP=13183;EAS_AF=0.8958;AMR_AF=0.8026;AFR_AF=0.7042;EUR_AF=0.6412;SAS_AF=0.9049;AA=a|||;VT=SNP
7	86280006	rs74514511	A	T	100	PASS	AC=584;AF=0.116613;AN=5008;NS=2504;DP=15518;EAS_AF=0.0942;AMR_AF=0.1225;AFR_AF=0.0847;EUR_AF=0.0984;SAS_AF=0.1973;AA=A|||;VT=SNP
7	86280851	rs2282958	G	C	100	PASS	AC=584;AF=0.116613;AN=5008;NS=2504;DP=19313;EAS_AF=0.0942;AMR_AF=0.1225;AFR_AF=0.0847;EUR_AF=0.0984;SAS_AF=0.1973;AA=G|||;VT=SNP
7	86281149	rs1024515	C	T	100	PASS	AC=583;AF=0.116414;AN=5008;NS=2504;DP=19174;EAS_AF=0.0942;AMR_AF=0.1225;AFR_AF=0.0847;EUR_AF=0.0974;SAS_AF=0.1973;AA=C|||;VT=SNP
7	86281198	rs1024516	A	C	100	PASS	AC=2101;AF=0.419529;AN=5008;NS=2504;DP=19509;EAS_AF=0.7173;AMR_AF=0.5274;AFR_AF=0.0416;EUR_AF=0.34;SAS_AF=0.6288;AA=A|||;VT=SNP
7	86281255	rs701334	G	T	100	PASS	AC=3893;AF=0.777356;AN=5008;NS=2504;DP=19638;EAS_AF=0.8948;AMR_AF=0.8012;AFR_AF=0.7042;EUR_AF=0.6352;SAS_AF=0.8845;AA=T|||;VT=SNP
7	86281264	rs1024517	C	G	100	PASS	AC=2045;AF=0.408347;AN=5008;NS=2504;DP=19643;EAS_AF=0.7163;AMR_AF=0.5259;AFR_AF=0.0204;EUR_AF=0.334;SAS_AF=0.6084;AA=C|||;VT=SNP
7	86282112	rs701335	T	C	100	PASS	AC=3812;AF=0.761182;AN=5008;NS=2504;DP=18602;EAS_AF=0.8948;AMR_AF=0.7983;AFR_AF=0.6437;EUR_AF=0.6352;SAS_AF=0.8855;AA=T|||;VT=SNP
7	86282118	rs701336	G	T	100	PASS	AC=3812;AF=0.761182;AN=5008;NS=2504;DP=18599;EAS_AF=0.8948;AMR_AF=0.7983;AFR_AF=0.6437;EUR_AF=0.6352;SAS_AF=0.8855;AA=G|||;VT=SNP
7	86282444	rs802428	A	G	100	PASS	AC=3855;AF=0.769768;AN=5008;NS=2504;DP=18904;EAS_AF=0.8948;AMR_AF=0.8012;AFR_AF=0.6762;EUR_AF=0.6352;SAS_AF=0.8834;AA=G|||;VT=SNP
7	86283126	rs802429	A	G	100	PASS	AC=816;AF=0.162939;AN=5008;NS=2504;DP=11366;EAS_AF=0.0843;AMR_AF=0.1354;AFR_AF=0.2693;EUR_AF=0.2028;SAS_AF=0.0787;AA=A|||;VT=SNP
7	86283522	rs802430	G	C	100	PASS	AC=3839;AF=0.766573;AN=5008;NS=2504;DP=16733;EAS_AF=0.8958;AMR_AF=0.7997;AFR_AF=0.6437;EUR_AF=0.6412;SAS_AF=0.9049;AA=G|||;VT=SNP
7	86283555	rs77155012	C	T	100	PASS	AC=595;AF=0.11881;AN=5008;NS=2504;DP=17665;EAS_AF=0.0982;AMR_AF=0.1225;AFR_AF=0.0908;EUR_AF=0.0974;SAS_AF=0.1973;AA=C|||;VT=SNP
7	86284016	rs802431	A	C	100	PASS	AC=3920;AF=0.782748;AN=5008;NS=2504;DP=17777;EAS_AF=0.8958;AMR_AF=0.8012;AFR_AF=0.7042;EUR_AF=0.6412;SAS_AF=0.9049;AA=C|||;VT=SNP
7	86284433	rs802432	A	G	100	PASS	AC=815;AF=0.16274;AN=5008;NS=2504;DP=18345;EAS_AF=0.0843;AMR_AF=0.1354;AFR_AF=0.2685;EUR_AF=0.2028;SAS_AF=0.0787;AA=A|||;VT=SNP
7	86284561	rs802433	A	G	100	PASS	AC=3837;AF=0.766174;AN=5008;NS=2504;DP=17938;EAS_AF=0.8958;AMR_AF=0.7983;AFR_AF=0.643;EUR_AF=0.6412;SAS_AF=0.9049;AA=A|||;VT=SNP
7	86285267	rs2282960	T	C	100	PASS	AC=3207;AF=0.640375;AN=5008;NS=2504;DP=17319;EAS_AF=0.8105;AMR_AF=0.6758;AFR_AF=0.5272;EUR_AF=0.4334;SAS_AF=0.8057;AA=C|||;VT=SNP
7	86285544	rs802434	G	A	100	PASS	AC=4041;AF=0.806909;AN=5008;NS=2504;DP=15213;EAS_AF=0.8948;AMR_AF=0.8127;AFR_AF=0.8094;EUR_AF=0.6362;SAS_AF=0.8845;AA=A|||;VT=SNP
7	86285652	rs802435	G	C	100	PASS	AC=3928;AF=0.784345;AN=5008;NS=2504;DP=15275;EAS_AF=0.8948;AMR_AF=0.8084;AFR_AF=0.7262;EUR_AF=0.6362;SAS_AF=0.8845;AA=G|||;VT=SNP
7	86286171	rs802436	A	G	100	PASS	AC=4019;AF=0.802516;AN=5008;NS=2504;DP=15496;EAS_AF=0.8919;AMR_AF=0.8112;AFR_AF=0.7965;EUR_AF=0.6362;SAS_AF=0.8834;AA=G|||;VT=SNP
7	86286201	rs802437	T	C	100	PASS	AC=3835;AF=0.765775;AN=5008;NS=2504;DP=15390;EAS_AF=0.8948;AMR_AF=0.8055;AFR_AF=0.6573;EUR_AF=0.6362;SAS_AF=0.8845;AA=C|||;VT=SNP
7	86286239	rs802438	T	C	100	PASS	AC=3850;AF=0.76877;AN=5008;NS=2504;DP=15726;EAS_AF=0.8948;AMR_AF=0.8069;AFR_AF=0.6679;EUR_AF=0.6362;SAS_AF=0.8845;AA=T|||;VT=SNP
7	86286414	rs802439	C	T	100	PASS	AC=1516;AF=0.302716;AN=5008;NS=2504;DP=15626;EAS_AF=0.1796;AMR_AF=0.268;AFR_AF=0.4357;EUR_AF=0.3002;SAS_AF=0.2771;AA=C|||;VT=SNP
7	86286609	rs802440	T	C	100	PASS	AC=3927;AF=0.784145;AN=5008;NS=2504;DP=16897;EAS_AF=0.8948;AMR_AF=0.8084;AFR_AF=0.7254;EUR_AF=0.6362;SAS_AF=0.8845;AA=C|||;VT=SNP
7	86287103	rs802441	C	T	100	PASS	AC=1586;AF=0.316693;AN=5008;NS=2504;DP=18470;EAS_AF=0.1796;AMR_AF=0.2738;AFR_AF=0.4864;EUR_AF=0.3012;SAS_AF=0.2751;AA=C|||;VT=SNP
7	86287364	rs802442	A	T	100	PASS	AC=3877;AF=0.774161;AN=5008;NS=2504;DP=17837;EAS_AF=0.8958;AMR_AF=0.8069;AFR_AF=0.6672;EUR_AF=0.6421;SAS_AF=0.9059;AA=T|||;VT=SNP
7	86287391	rs802443	T	G	100	PASS	AC=3956;AF=0.789936;AN=5008;NS=2504;DP=17488;EAS_AF=0.8958;AMR_AF=0.8098;AFR_AF=0.7254;EUR_AF=0.6421;SAS_AF=0.9059;AA=G|||;VT=SNP
7	86288715	rs802444	A	G	100	PASS	AC=1774;AF=0.354233;AN=5008;NS=2504;DP=19778;EAS_AF=0.1806;AMR_AF=0.2795;AFR_AF=0.6248;EUR_AF=0.3012;SAS_AF=0.2751;AA=A|||;VT=SNP
7	86288853	rs802445	G	T	100	PASS	AC=3879;AF=0.774561;AN=5008;NS=2504;DP=18900;EAS_AF=0.8958;AMR_AF=0.8069;AFR_AF=0.6679;EUR_AF=0.6421;SAS_AF=0.907;AA=G|||;VT=SNP
7	86289047	rs802446	T	C	100	PASS	AC=3878;AF=0.774361;AN=5008;NS=2504;DP=18803;EAS_AF=0.8958;AMR_AF=0.8069;AFR_AF=0.6672;EUR_AF=0.6421;SAS_AF=0.907;AA=T|||;VT=SNP
7	86289340	rs802447	T	A	100	PASS	AC=3878;AF=0.774361;AN=5008;NS=2504;DP=18044;EAS_AF=0.8958;AMR_AF=0.8084;AFR_AF=0.6672;EUR_AF=0.6421;SAS_AF=0.9059;AA=T|||;VT=SNP
7	86290695	rs2299211	A	T	100	PASS	AC=578;AF=0.115415;AN=5008;NS=2504;DP=17286;EAS_AF=0.0942;AMR_AF=0.121;AFR_AF=0.0817;EUR_AF=0.0984;SAS_AF=0.1963;AA=A|||;VT=SNP
7	86291177	rs802420	T	C	100	PASS	AC=4070;AF=0.8127;AN=5008;NS=2504;DP=15257;EAS_AF=0.8958;AMR_AF=0.8141;AFR_AF=0.8086;EUR_AF=0.6421;SAS_AF=0.907;AA=c|||;VT=SNP
7	86291280	rs12535744	A	C	100	PASS	AC=2194;AF=0.438099;AN=5008;NS=2504;DP=15220;EAS_AF=0.7173;AMR_AF=0.5317;AFR_AF=0.1067;EUR_AF=0.341;SAS_AF=0.6319;AA=A|||;VT=SNP
7	86291446	rs802421	T	A	100	PASS	AC=3970;AF=0.792732;AN=5008;NS=2504;DP=16418;EAS_AF=0.8958;AMR_AF=0.8112;AFR_AF=0.7345;EUR_AF=0.6421;SAS_AF=0.907;AA=A|||;VT=SNP
7	86292935	rs1089588	T	G	100	PASS	AC=1858;AF=0.371006;AN=5008;NS=2504;DP=16905;EAS_AF=0.1815;AMR_AF=0.2839;AFR_AF=0.6846;EUR_AF=0.3022;SAS_AF=0.2751;AA=T|||;VT=SNP
7	86293482	rs80136903	C	G	100	PASS	AC=577;AF=0.115216;AN=5008;NS=2504;DP=17302;EAS_AF=0.0952;AMR_AF=0.121;AFR_AF=0.0817;EUR_AF=0.0974;SAS_AF=0.1953;AA=C|||;VT=SNP
7	86293693	rs802422	G	A	100	PASS	AC=1585;AF=0.316494;AN=5008;NS=2504;DP=17666;EAS_AF=0.1796;AMR_AF=0.2738;AFR_AF=0.4879;EUR_AF=0.3002;SAS_AF=0.273;AA=G|||;VT=SNP
7	86293799	rs802423	G	A	100	PASS	AC=4069;AF=0.8125;AN=5008;NS=2504;DP=18908;EAS_AF=0.8958;AMR_AF=0.8141;AFR_AF=0.8086;EUR_AF=0.6421;SAS_AF=0.9059;AA=A|||;VT=SNP
7	86294493	rs1527760	T	C	100	PASS	AC=2115;AF=0.422324;AN=5008;NS=2504;DP=16323;EAS_AF=0.7242;AMR_AF=0.5274;AFR_AF=0.0416;EUR_AF=0.3429;SAS_AF=0.6329;AA=T|||;VT=SNP
7	86294694	rs802424	G	C	100	PASS	AC=1740;AF=0.347444;AN=5008;NS=2504;DP=15420;EAS_AF=0.1716;AMR_AF=0.2781;AFR_AF=0.6089;EUR_AF=0.2992;SAS_AF=0.274;AA=G|||;VT=SNP
7	86294952	rs802425	C	T	100	PASS	AC=3229;AF=0.644768;AN=5008;NS=2504;DP=16784;EAS_AF=0.8185;AMR_AF=0.6282;AFR_AF=0.559;EUR_AF=0.4404;SAS_AF=0.8037;AA=T|||;VT=SNP
7	86295063	rs802426	C	T	100	PASS	AC=4054;AF=0.809505;AN=5008;NS=2504;DP=16443;EAS_AF=0.8958;AMR_AF=0.8127;AFR_AF=0.7973;EUR_AF=0.6421;SAS_AF=0.907;AA=T|||;VT=SNP
7	86295749	rs10257201	T	C	100	PASS	AC=825;AF=0.164736;AN=5008;NS=2504;DP=18024;EAS_AF=0.0774;AMR_AF=0.1844;AFR_AF=0.2383;EUR_AF=0.2018;SAS_AF=0.1033;AA=T|||;VT=SNP
7	86296335	rs802427	T	C	100	PASS	AC=4054;AF=0.809505;AN=5008;NS=2504;DP=18487;EAS_AF=0.8958;AMR_AF=0.8127;AFR_AF=0.7973;EUR_AF=0.6421;SAS_AF=0.907;AA=C|||;VT=SNP
7	86297150	rs802450	G	T	100	PASS	AC=4054;AF=0.809505;AN=5008;NS=2504;DP=18552;EAS_AF=0.8958;AMR_AF=0.8127;AFR_AF=0.7973;EUR_AF=0.6421;SAS_AF=0.907;AA=T|||;VT=SNP
7	86299840	rs73704989	T	C	100	PASS	AC=640;AF=0.127796;AN=5008;NS=2504;DP=20432;EAS_AF=0.0942;AMR_AF=0.085;AFR_AF=0.1664;EUR_AF=0.0984;SAS_AF=0.1708;AA=T|||;VT=SNP
7	86300233	rs12668286	G	A	100	PASS	AC=521;AF=0.104034;AN=5008;NS=2504;DP=20692;EAS_AF=0.0942;AMR_AF=0.0735;AFR_AF=0.0825;EUR_AF=0.0984;SAS_AF=0.1708;AA=G|||;VT=SNP
7	86302328	rs10263729	T	A	100	PASS	AC=1570;AF=0.313498;AN=5008;NS=2504;DP=20274;EAS_AF=0.1726;AMR_AF=0.2723;AFR_AF=0.4826;EUR_AF=0.2992;SAS_AF=0.274;AA=T|||;VT=SNP
7	86302469	rs2299212	A	G	100	PASS	AC=3883;AF=0.775359;AN=5008;NS=2504;DP=19886;EAS_AF=0.8958;AMR_AF=0.8069;AFR_AF=0.6725;EUR_AF=0.6421;SAS_AF=0.9049;AA=G|||;VT=SNP
7	86302976	rs74564637	A	G	100	PASS	AC=52;AF=0.0103834;AN=5008;NS=2504;DP=21700;EAS_AF=0.0218;AMR_AF=0.0014;AFR_AF=0;EUR_AF=0.0139;SAS_AF=0.0153;AA=A|||;VT=SNP
7	86304183	rs802449	G	A	100	PASS	AC=4052;AF=0.809105;AN=5008;NS=2504;DP=17936;EAS_AF=0.8958;AMR_AF=0.8112;AFR_AF=0.798;EUR_AF=0.6421;SAS_AF=0.9049;AA=A|||;VT=SNP
7	86304479	rs13223891	A	T	100	PASS	AC=1575;AF=0.314497;AN=5008;NS=2504;DP=18823;EAS_AF=0.1736;AMR_AF=0.2709;AFR_AF=0.4841;EUR_AF=0.2992;SAS_AF=0.2771;AA=A|||;VT=SNP
7	86305699	rs7806940	A	G	100	PASS	AC=929;AF=0.185503;AN=5008;NS=2504;DP=15634;EAS_AF=0.0774;AMR_AF=0.1859;AFR_AF=0.3177;EUR_AF=0.2008;SAS_AF=0.1022;AA=A|||;VT=SNP
7	86306817	rs2299213	T	C	100	PASS	AC=2113;AF=0.421925;AN=5008;NS=2504;DP=18308;EAS_AF=0.7232;AMR_AF=0.5274;AFR_AF=0.0408;EUR_AF=0.3429;SAS_AF=0.6329;AA=T|||;VT=SNP
7	86307788	rs12669901	G	A	100	PASS	AC=2129;AF=0.42512;AN=5008;NS=2504;DP=16614;EAS_AF=0.7232;AMR_AF=0.5274;AFR_AF=0.0567;EUR_AF=0.3429;SAS_AF=0.6278;AA=G|||;VT=SNP
7	86308038	rs802459	A	G	100	PASS	AC=4053;AF=0.809305;AN=5008;NS=2504;DP=18347;EAS_AF=0.8958;AMR_AF=0.8112;AFR_AF=0.7988;EUR_AF=0.6431;SAS_AF=0.9039;AA=G|||;VT=SNP
7	86308600	rs1581638	C	T	100	PASS	AC=544;AF=0.108626;AN=5008;NS=2504;DP=15712;EAS_AF=0.0962;AMR_AF=0.0778;AFR_AF=0.0968;EUR_AF=0.0974;SAS_AF=0.1708;AA=C|||;VT=SNP
7	86308889	rs701338	C	A	100	PASS	AC=4052;AF=0.809105;AN=5008;NS=2504;DP=16459;EAS_AF=0.8958;AMR_AF=0.8112;AFR_AF=0.7988;EUR_AF=0.6421;SAS_AF=0.9039;AA=A|||;VT=SNP
7	86308987	rs77941682	A	C	100	PASS	AC=163;AF=0.0325479;AN=5008;NS=2504;DP=16481;EAS_AF=0.0675;AMR_AF=0.0173;AFR_AF=0;EUR_AF=0.0239;SAS_AF=0.0603;AA=a|||;VT=SNP
7	86309106	rs2299214	C	T	100	PASS	AC=2112;AF=0.421725;AN=5008;NS=2504;DP=16558;EAS_AF=0.7232;AMR_AF=0.5274;AFR_AF=0.0408;EUR_AF=0.3429;SAS_AF=0.6319;AA=C|||;VT=SNP
7	86309182	rs2299215	T	C	100	PASS	AC=2112;AF=0.421725;AN=5008;NS=2504;DP=17503;EAS_AF=0.7232;AMR_AF=0.5274;AFR_AF=0.0408;EUR_AF=0.3429;SAS_AF=0.6319;AA=T|||;VT=SNP
7	86311106	rs57843796	A	G	100	PASS	AC=524;AF=0.104633;AN=5008;NS=2504;DP=20176;EAS_AF=0.0952;AMR_AF=0.0735;AFR_AF=0.0817;EUR_AF=0.0984;SAS_AF=0.1738;AA=A|||;VT=SNP
7	86311188	rs2299216	A	G	100	PASS	AC=2137;AF=0.426717;AN=5008;NS=2504;DP=18957;EAS_AF=0.7232;AMR_AF=0.5288;AFR_AF=0.0567;EUR_AF=0.3459;SAS_AF=0.6319;AA=A|||;VT=SNP
7	86313074	rs1990040	A	G	100	PASS	AC=2113;AF=0.421925;AN=5008;NS=2504;DP=19821;EAS_AF=0.7242;AMR_AF=0.5274;AFR_AF=0.0408;EUR_AF=0.3429;SAS_AF=0.6319;AA=A|||;VT=SNP
7	86313788	rs2237543	C	A	100	PASS	AC=518;AF=0.103435;AN=5008;NS=2504;DP=19113;EAS_AF=0.0952;AMR_AF=0.0749;AFR_AF=0.0809;EUR_AF=0.0984;SAS_AF=0.1677;AA=C|||;VT=SNP
7	86313868	rs2237544	A	G	100	PASS	AC=2113;AF=0.421925;AN=5008;NS=2504;DP=18241;EAS_AF=0.7242;AMR_AF=0.5274;AFR_AF=0.0408;EUR_AF=0.3429;SAS_AF=0.6319;AA=A|||;VT=SNP
7	86314147	rs2237545	T	G	100	PASS	AC=689;AF=0.13758;AN=5008;NS=2504;DP=17435;EAS_AF=0.0942;AMR_AF=0.0879;AFR_AF=0.1997;EUR_AF=0.1034;SAS_AF=0.1687;AA=T|||;VT=SNP
7	86314420	rs13242038	C	T	100	PASS	AC=751;AF=0.14996;AN=5008;NS=2504;DP=18877;EAS_AF=0.0774;AMR_AF=0.1686;AFR_AF=0.1952;EUR_AF=0.1958;SAS_AF=0.1033;AA=C|||;VT=SNP
7	86315322	rs7794411	A	G	100	PASS	AC=695;AF=0.138778;AN=5008;NS=2504;DP=16685;EAS_AF=0.0942;AMR_AF=0.0893;AFR_AF=0.1997;EUR_AF=0.1034;SAS_AF=0.1738;AA=A|||;VT=SNP
7	86315426	rs7794681	C	T	100	PASS	AC=3883;AF=0.775359;AN=5008;NS=2504;DP=16319;EAS_AF=0.8958;AMR_AF=0.8055;AFR_AF=0.674;EUR_AF=0.6421;SAS_AF=0.9039;AA=T|||;VT=SNP
7	86315922	rs11772736	T	G	100	PASS	AC=2109;AF=0.421126;AN=5008;NS=2504;DP=14798;EAS_AF=0.7242;AMR_AF=0.5274;AFR_AF=0.0408;EUR_AF=0.3439;SAS_AF=0.6268;AA=T|||;VT=SNP
7	86316267	rs74669722	A	G	100	PASS	AC=69;AF=0.013778;AN=5008;NS=2504;DP=13033;EAS_AF=0.0218;AMR_AF=0.0014;AFR_AF=0.0151;EUR_AF=0.0099;SAS_AF=0.0164;AA=A|||;VT=SNP
7	86316294	rs75455331	T	C	100	PASS	AC=696;AF=0.138978;AN=5008;NS=2504;DP=12834;EAS_AF=0.0952;AMR_AF=0.0893;AFR_AF=0.1997;EUR_AF=0.1034;SAS_AF=0.1738;AA=T|||;VT=SNP
7	86316941	rs73211624	C	G	100	PASS	AC=2112;AF=0.421725;AN=5008;NS=2504;DP=14503;EAS_AF=0.7232;AMR_AF=0.5274;AFR_AF=0.0408;EUR_AF=0.3429;SAS_AF=0.6319;AA=C|||;VT=SNP
7	86317671	rs2107691	C	T	100	PASS	AC=3971;AF=0.792931;AN=5008;NS=2504;DP=14480;EAS_AF=0.8958;AMR_AF=0.8098;AFR_AF=0.7383;EUR_AF=0.6421;SAS_AF=0.9039;AA=T|||;VT=SNP
7	86319761	rs62488001	A	T	100	PASS	AC=390;AF=0.0778754;AN=5008;NS=2504;DP=20500;EAS_AF=0.0288;AMR_AF=0.1167;AFR_AF=0.0076;EUR_AF=0.2237;SAS_AF=0.046;AA=A|||;VT=SNP
7	86321070	rs2888550	C	A	100	PASS	AC=1564;AF=0.3123;AN=5008;NS=2504;DP=18298;EAS_AF=0.1716;AMR_AF=0.2709;AFR_AF=0.4811;EUR_AF=0.2992;SAS_AF=0.272;AA=C|||;VT=SNP
7	86321811	rs10227921	C	A	100	PASS	AC=928;AF=0.185304;AN=5008;NS=2504;DP=17656;EAS_AF=0.0774;AMR_AF=0.1859;AFR_AF=0.3162;EUR_AF=0.2008;SAS_AF=0.1033;AA=C|||;VT=SNP
7	86322686	rs802456	T	C	100	PASS	AC=4161;AF=0.830871;AN=5008;NS=2504;DP=18851;EAS_AF=0.8958;AMR_AF=0.8156;AFR_AF=0.879;EUR_AF=0.6421;SAS_AF=0.9039;AA=C|||;VT=SNP
7	86323019	rs11762187	G	A	100	PASS	AC=565;AF=0.112819;AN=5008;NS=2504;DP=19464;EAS_AF=0.0774;AMR_AF=0.1614;AFR_AF=0.0582;EUR_AF=0.1948;SAS_AF=0.1043;AA=G|||;VT=SNP
7	86323458	rs2840183	G	A	100	PASS	AC=1570;AF=0.313498;AN=5008;NS=2504;DP=18795;EAS_AF=0.1716;AMR_AF=0.2709;AFR_AF=0.4856;EUR_AF=0.2992;SAS_AF=0.272;AA=G|||;VT=SNP
7	86323502	rs802475	G	A	100	PASS	AC=4053;AF=0.809305;AN=5008;NS=2504;DP=18533;EAS_AF=0.8958;AMR_AF=0.8112;AFR_AF=0.7995;EUR_AF=0.6421;SAS_AF=0.9039;AA=A|||;VT=SNP
7	86324704	rs78550846	G	A	100	PASS	AC=516;AF=0.103035;AN=5008;NS=2504;DP=15792;EAS_AF=0.0942;AMR_AF=0.0735;AFR_AF=0.0809;EUR_AF=0.0974;SAS_AF=0.1687;AA=g|||;VT=SNP
7	86324855	rs79990269	G	A	100	PASS	AC=516;AF=0.103035;AN=5008;NS=2504;DP=15953;EAS_AF=0.0942;AMR_AF=0.0735;AFR_AF=0.0809;EUR_AF=0.0974;SAS_AF=0.1687;AA=G|||;VT=SNP
7	86325268	rs12704282	T	C	100	PASS	AC=823;AF=0.164337;AN=5008;NS=2504;DP=16438;EAS_AF=0.0774;AMR_AF=0.183;AFR_AF=0.2383;EUR_AF=0.2018;SAS_AF=0.1022;AA=T|||;VT=SNP
7	86325374	rs724226	A	G	100	PASS	AC=4054;AF=0.809505;AN=5008;NS=2504;DP=17173;EAS_AF=0.8968;AMR_AF=0.8112;AFR_AF=0.7988;EUR_AF=0.6421;SAS_AF=0.9049;AA=G|||;VT=SNP
7	86325382	rs724225	A	G	100	PASS	AC=4053;AF=0.809305;AN=5008;NS=2504;DP=17403;EAS_AF=0.8958;AMR_AF=0.8112;AFR_AF=0.7988;EUR_AF=0.6421;SAS_AF=0.9049;AA=G|||;VT=SNP
7	86325620	rs724224	G	T	100	PASS	AC=2827;AF=0.564497;AN=5008;NS=2504;DP=18153;EAS_AF=0.8185;AMR_AF=0.6369;AFR_AF=0.2057;EUR_AF=0.4722;SAS_AF=0.8313;AA=G|||;VT=SNP
7	86326309	rs724927	C	A	100	PASS	AC=2717;AF=0.542532;AN=5008;NS=2504;DP=18086;EAS_AF=0.8185;AMR_AF=0.6052;AFR_AF=0.2057;EUR_AF=0.4205;SAS_AF=0.7945;AA=C|||;VT=SNP
7	86326680	rs802478	C	A	100	PASS	AC=3029;AF=0.604832;AN=5008;NS=2504;DP=16836;EAS_AF=0.8185;AMR_AF=0.6167;AFR_AF=0.4365;EUR_AF=0.4205;SAS_AF=0.7935;AA=A|||;VT=SNP
7	86327158	rs2463398	T	G	100	PASS	AC=4026;AF=0.803914;AN=5008;NS=2504;DP=16032;EAS_AF=0.8958;AMR_AF=0.8069;AFR_AF=0.8011;EUR_AF=0.6233;SAS_AF=0.8967;AA=G|||;VT=SNP
7	86327438	rs802466	G	A	100	PASS	AC=4026;AF=0.803914;AN=5008;NS=2504;DP=16479;EAS_AF=0.8958;AMR_AF=0.8069;AFR_AF=0.8011;EUR_AF=0.6233;SAS_AF=0.8967;AA=A|||;VT=SNP
7	86328008	rs78075280	T	A	100	PASS	AC=406;AF=0.0810703;AN=5008;NS=2504;DP=11734;EAS_AF=0.0942;AMR_AF=0.062;AFR_AF=0.0061;EUR_AF=0.0944;SAS_AF=0.1687;AA=T|||;VT=SNP
7	86328610	rs802467	T	C	100	PASS	AC=2965;AF=0.592053;AN=5008;NS=2504;DP=16984;EAS_AF=0.8185;AMR_AF=0.6124;AFR_AF=0.3896;EUR_AF=0.4225;SAS_AF=0.7924;AA=C|||;VT=SNP
7	86328624	rs2282962	A	C	100	PASS	AC=2084;AF=0.416134;AN=5008;NS=2504;DP=16703;EAS_AF=0.7113;AMR_AF=0.5259;AFR_AF=0.0492;EUR_AF=0.325;SAS_AF=0.6237;AA=A|||;VT=SNP
7	86329516	rs1405874	C	T	100	PASS	AC=2066;AF=0.41254;AN=5008;NS=2504;DP=19685;EAS_AF=0.7103;AMR_AF=0.5216;AFR_AF=0.0416;EUR_AF=0.3211;SAS_AF=0.6237;AA=C|||;VT=SNP
7	86330073	rs1405875	T	C	100	PASS	AC=2069;AF=0.413139;AN=5008;NS=2504;DP=18091;EAS_AF=0.7113;AMR_AF=0.5231;AFR_AF=0.0408;EUR_AF=0.3231;SAS_AF=0.6237;AA=T|||;VT=SNP
7	86331756	rs2189814	T	C	100	PASS	AC=2068;AF=0.412939;AN=5008;NS=2504;DP=19469;EAS_AF=0.7113;AMR_AF=0.5231;AFR_AF=0.0408;EUR_AF=0.3231;SAS_AF=0.6227;AA=T|||;VT=SNP
7	86332468	rs2189815	A	G	100	PASS	AC=538;AF=0.107428;AN=5008;NS=2504;DP=16844;EAS_AF=0.1071;AMR_AF=0.0735;AFR_AF=0.0809;EUR_AF=0.0994;SAS_AF=0.1759;AA=A|||;VT=SNP
7	86333661	rs17675638	A	G	100	PASS	AC=538;AF=0.107428;AN=5008;NS=2504;DP=16939;EAS_AF=0.1071;AMR_AF=0.0735;AFR_AF=0.0809;EUR_AF=0.0994;SAS_AF=0.1759;AA=A|||;VT=SNP
7	86334128	rs1012973	G	A	100	PASS	AC=2133;AF=0.425919;AN=5008;NS=2504;DP=16822;EAS_AF=0.7113;AMR_AF=0.5259;AFR_AF=0.093;EUR_AF=0.3211;SAS_AF=0.6186;AA=G|||;VT=SNP
7	86335589	rs17607448	C	A	100	PASS	AC=531;AF=0.10603;AN=5008;NS=2504;DP=17669;EAS_AF=0.1071;AMR_AF=0.0735;AFR_AF=0.0809;EUR_AF=0.0984;SAS_AF=0.1697;AA=C|||;VT=SNP
7	86335812	rs2299218	C	T	100	PASS	AC=778;AF=0.155351;AN=5008;NS=2504;DP=21050;EAS_AF=0.0774;AMR_AF=0.1801;AFR_AF=0.2065;EUR_AF=0.1998;SAS_AF=0.1033;AA=C|||;VT=SNP
7	86335951	rs1527765	T	C	100	PASS	AC=531;AF=0.10603;AN=5008;NS=2504;DP=19442;EAS_AF=0.1071;AMR_AF=0.0735;AFR_AF=0.0809;EUR_AF=0.0984;SAS_AF=0.1697;AA=T|||;VT=SNP
7	86336250	rs6950735	A	C	100	PASS	AC=786;AF=0.156949;AN=5008;NS=2504;DP=17948;EAS_AF=0.0774;AMR_AF=0.1801;AFR_AF=0.2126;EUR_AF=0.1998;SAS_AF=0.1033;AA=A|||;VT=SNP
7	86337069	rs12333697	G	A	100	PASS	AC=4023;AF=0.803315;AN=5008;NS=2504;DP=18459;EAS_AF=0.8958;AMR_AF=0.8055;AFR_AF=0.8003;EUR_AF=0.6213;SAS_AF=0.8978;AA=A|||;VT=SNP
7	86338569	rs7795055	C	T	100	PASS	AC=2081;AF=0.415535;AN=5008;NS=2504;DP=17363;EAS_AF=0.7272;AMR_AF=0.5202;AFR_AF=0.0408;EUR_AF=0.326;SAS_AF=0.6186;AA=T|||;VT=SNP
7	86340492	rs73705001	A	T	100	PASS	AC=567;AF=0.113219;AN=5008;NS=2504;DP=9892;EAS_AF=0.0308;AMR_AF=0.098;AFR_AF=0.3268;EUR_AF=0.0119;SAS_AF=0.0245;AA=N|||;VT=SNP
7	86340497	rs10230076	A	T	100	PASS	AC=4057;AF=0.810104;AN=5008;NS=2504;DP=9776;EAS_AF=0.9315;AMR_AF=0.7997;AFR_AF=0.792;EUR_AF=0.6332;SAS_AF=0.8988;AA=a|||;VT=SNP
7	86342485	rs11981009	C	T	100	PASS	AC=193;AF=0.0385383;AN=5008;NS=2504;DP=18889;EAS_AF=0.0665;AMR_AF=0.0187;AFR_AF=0.025;EUR_AF=0.0229;SAS_AF=0.0583;AA=C|||;VT=SNP
7	86342565	rs79957939	T	C	100	PASS	AC=203;AF=0.0405351;AN=5008;NS=2504;DP=20599;EAS_AF=0.0665;AMR_AF=0.0187;AFR_AF=0.0333;EUR_AF=0.0229;SAS_AF=0.0573;AA=T|||;VT=SNP
7	86342887	rs74494239	C	G	100	PASS	AC=230;AF=0.0459265;AN=5008;NS=2504;DP=17579;EAS_AF=0.0754;AMR_AF=0.0187;AFR_AF=0.0461;EUR_AF=0.0229;SAS_AF=0.0583;AA=c|||;VT=SNP
7	86342890	rs77669317	G	A	100	PASS	AC=229;AF=0.0457268;AN=5008;NS=2504;DP=16944;EAS_AF=0.0754;AMR_AF=0.0187;AFR_AF=0.0461;EUR_AF=0.0229;SAS_AF=0.0573;AA=g|||;VT=SNP
7	86343032	rs78055389	C	G	100	PASS	AC=222;AF=0.0443291;AN=5008;NS=2504;DP=20108;EAS_AF=0.0744;AMR_AF=0.0202;AFR_AF=0.0408;EUR_AF=0.0229;SAS_AF=0.0573;AA=C|||;VT=SNP
7	86343314	rs115070216	G	A	100	PASS	AC=218;AF=0.0435304;AN=5008;NS=2504;DP=16742;EAS_AF=0.0744;AMR_AF=0.0202;AFR_AF=0.0393;EUR_AF=0.0219;SAS_AF=0.0562;AA=A|||;VT=SNP
7	86343725	rs80343904	T	C	100	PASS	AC=218;AF=0.0435304;AN=5008;NS=2504;DP=8671;EAS_AF=0.0744;AMR_AF=0.0202;AFR_AF=0.0393;EUR_AF=0.0219;SAS_AF=0.0562;AA=C|||;VT=SNP
7	86343873	rs78517156	T	A	100	PASS	AC=218;AF=0.0435304;AN=5008;NS=2504;DP=17392;EAS_AF=0.0744;AMR_AF=0.0202;AFR_AF=0.0393;EUR_AF=0.0219;SAS_AF=0.0562;AA=T|||;VT=SNP
7	86344083	rs78546311	T	C	100	PASS	AC=218;AF=0.0435304;AN=5008;NS=2504;DP=17339;EAS_AF=0.0744;AMR_AF=0.0202;AFR_AF=0.0393;EUR_AF=0.0219;SAS_AF=0.0562;AA=T|||;VT=SNP
7	86344182	rs75869007	G	T	100	PASS	AC=163;AF=0.0325479;AN=5008;NS=2504;DP=17148;EAS_AF=0.0744;AMR_AF=0.0159;AFR_AF=0;EUR_AF=0.0219;SAS_AF=0.0562;AA=G|||;VT=SNP
7	86345013	rs79858296	C	A	100	PASS	AC=445;AF=0.0888578;AN=5008;NS=2504;DP=19877;EAS_AF=0.0437;AMR_AF=0.0793;AFR_AF=0.115;EUR_AF=0.0835;SAS_AF=0.1125;AA=C|||;VT=SNP
7	86345374	rs78713218	C	A	100	PASS	AC=219;AF=0.04373;AN=5008;NS=2504;DP=20009;EAS_AF=0.0744;AMR_AF=0.0202;AFR_AF=0.0401;EUR_AF=0.0219;SAS_AF=0.0562;AA=C|||;VT=SNP
7	86345495	rs2214653	G	A	100	PASS	AC=2280;AF=0.455272;AN=5008;NS=2504;DP=19460;EAS_AF=0.7133;AMR_AF=0.572;AFR_AF=0.0461;EUR_AF=0.4374;SAS_AF=0.6779;AA=g|||;VT=SNP
7	86345839	rs76670241	T	C	100	PASS	AC=218;AF=0.0435304;AN=5008;NS=2504;DP=16520;EAS_AF=0.0744;AMR_AF=0.0202;AFR_AF=0.0393;EUR_AF=0.0219;SAS_AF=0.0562;AA=C|||;VT=SNP
7	86346671	rs2237546	T	C	100	PASS	AC=2731;AF=0.545327;AN=5008;NS=2504;DP=19765;EAS_AF=0.7877;AMR_AF=0.6009;AFR_AF=0.2572;EUR_AF=0.4592;SAS_AF=0.7342;AA=C|||;VT=SNP
7	86347111	rs77679689	A	C	100	PASS	AC=218;AF=0.0435304;AN=5008;NS=2504;DP=18944;EAS_AF=0.0744;AMR_AF=0.0202;AFR_AF=0.0393;EUR_AF=0.0219;SAS_AF=0.0562;AA=A|||;VT=SNP
7	86348037	rs2237547	A	G	100	PASS	AC=1970;AF=0.393371;AN=5008;NS=2504;DP=19731;EAS_AF=0.2282;AMR_AF=0.2608;AFR_AF=0.7738;EUR_AF=0.2863;SAS_AF=0.2536;AA=G|||;VT=SNP
7	86348999	rs2189812	C	G	100	PASS	AC=4399;AF=0.878395;AN=5008;NS=2504;DP=21982;EAS_AF=0.9454;AMR_AF=0.8444;AFR_AF=0.9191;EUR_AF=0.7306;SAS_AF=0.9305;AA=G|||;VT=SNP
7	86349533	rs56932446	T	G	100	PASS	AC=1937;AF=0.386781;AN=5008;NS=2504;DP=21921;EAS_AF=0.2312;AMR_AF=0.2565;AFR_AF=0.7466;EUR_AF=0.2893;SAS_AF=0.2536;AA=G|||;VT=SNP
7	86349951	rs78264203	A	G	100	PASS	AC=204;AF=0.0407348;AN=5008;NS=2504;DP=19041;EAS_AF=0.0744;AMR_AF=0.0187;AFR_AF=0.0295;EUR_AF=0.0219;SAS_AF=0.0562;AA=A|||;VT=SNP
7	86350901	rs917070	G	C	100	PASS	AC=452;AF=0.0902556;AN=5008;NS=2504;DP=18447;EAS_AF=0.0496;AMR_AF=0.0764;AFR_AF=0.1082;EUR_AF=0.0865;SAS_AF=0.1217;AA=G|||;VT=SNP
7	86351217	rs10239714	T	C	100	PASS	AC=1733;AF=0.346046;AN=5008;NS=2504;DP=19592;EAS_AF=0.2312;AMR_AF=0.2507;AFR_AF=0.5953;EUR_AF=0.2893;SAS_AF=0.2536;AA=T|||;VT=SNP
7	86351661	rs2057833	A	G	100	PASS	AC=607;AF=0.121206;AN=5008;NS=2504;DP=16158;EAS_AF=0.0238;AMR_AF=0.0951;AFR_AF=0.3351;EUR_AF=0.0427;SAS_AF=0.0317;AA=A|||;VT=SNP
7	86351815	rs7802129	A	G	100	PASS	AC=607;AF=0.121206;AN=5008;NS=2504;DP=14838;EAS_AF=0.0238;AMR_AF=0.0951;AFR_AF=0.3351;EUR_AF=0.0427;SAS_AF=0.0317;AA=A|||;VT=SNP
7	86352799	rs2189813	T	C	100	PASS	AC=1735;AF=0.346446;AN=5008;NS=2504;DP=17462;EAS_AF=0.2312;AMR_AF=0.2507;AFR_AF=0.5961;EUR_AF=0.2893;SAS_AF=0.2546;AA=T|||;VT=SNP
7	86353781	rs917071	C	T	100	PASS	AC=1980;AF=0.395367;AN=5008;NS=2504;DP=20043;EAS_AF=0.2312;AMR_AF=0.2594;AFR_AF=0.7769;EUR_AF=0.2893;SAS_AF=0.2546;AA=T|||;VT=SNP
7	86356183	rs34436204	A	G	100	PASS	AC=349;AF=0.0696885;AN=5008;NS=2504;DP=21014;EAS_AF=0.0833;AMR_AF=0.0562;AFR_AF=0.0325;EUR_AF=0.1382;SAS_AF=0.045;AA=A|||;VT=SNP
7	86360950	rs2237548	A	G	100	PASS	AC=1980;AF=0.395367;AN=5008;NS=2504;DP=17905;EAS_AF=0.2312;AMR_AF=0.2608;AFR_AF=0.7761;EUR_AF=0.2893;SAS_AF=0.2546;AA=G|||;VT=SNP
7	86361183	rs12704283	T	A	100	PASS	AC=349;AF=0.0696885;AN=5008;NS=2504;DP=16641;EAS_AF=0.0833;AMR_AF=0.0562;AFR_AF=0.0325;EUR_AF=0.1382;SAS_AF=0.045;AA=T|||;VT=SNP
7	86361336	rs6465083	C	T	100	PASS	AC=1915;AF=0.382388;AN=5008;NS=2504;DP=15909;EAS_AF=0.2312;AMR_AF=0.255;AFR_AF=0.73;EUR_AF=0.2893;SAS_AF=0.2546;AA=T|||;VT=SNP
7	86361467	rs12671181	T	C	100	PASS	AC=453;AF=0.0904553;AN=5008;NS=2504;DP=16551;EAS_AF=0.0496;AMR_AF=0.0764;AFR_AF=0.1082;EUR_AF=0.0875;SAS_AF=0.1217;AA=T|||;VT=SNP
7	86366744	rs2237550	A	C	100	PASS	AC=1613;AF=0.322085;AN=5008;NS=2504;DP=20312;EAS_AF=0.2312;AMR_AF=0.2464;AFR_AF=0.5061;EUR_AF=0.2893;SAS_AF=0.2546;AA=C|||;VT=SNP
7	86366780	rs2237551	T	C	100	PASS	AC=163;AF=0.0325479;AN=5008;NS=2504;DP=18875;EAS_AF=0.0744;AMR_AF=0.0159;AFR_AF=0;EUR_AF=0.0219;SAS_AF=0.0562;AA=T|||;VT=SNP
7	86369781	rs12704284	G	A	100	PASS	AC=1595;AF=0.31849;AN=5008;NS=2504;DP=16718;EAS_AF=0.2312;AMR_AF=0.2464;AFR_AF=0.4932;EUR_AF=0.2883;SAS_AF=0.2546;AA=G|||;VT=SNP
7	86370144	rs10238436	C	G	100	PASS	AC=1258;AF=0.251198;AN=5008;NS=2504;DP=16962;EAS_AF=0.2302;AMR_AF=0.2046;AFR_AF=0.2943;EUR_AF=0.2495;SAS_AF=0.2495;AA=C|||;VT=SNP
7	86370992	rs2282963	T	G	100	PASS	AC=1989;AF=0.397165;AN=5008;NS=2504;DP=16492;EAS_AF=0.2183;AMR_AF=0.2594;AFR_AF=0.7731;EUR_AF=0.3052;SAS_AF=0.2658;AA=G|||;VT=SNP
7	86371167	rs13238420	G	C	100	PASS	AC=346;AF=0.0690895;AN=5008;NS=2504;DP=17957;EAS_AF=0.0833;AMR_AF=0.0562;AFR_AF=0.0325;EUR_AF=0.1352;SAS_AF=0.045;AA=G|||;VT=SNP
7	86372884	rs757656	A	C	100	PASS	AC=1992;AF=0.397764;AN=5008;NS=2504;DP=19393;EAS_AF=0.2183;AMR_AF=0.2594;AFR_AF=0.792;EUR_AF=0.2853;SAS_AF=0.2638;AA=C|||;VT=SNP
7	86373375	rs2237552	A	C	100	PASS	AC=238;AF=0.047524;AN=5008;NS=2504;DP=19910;EAS_AF=0.0615;AMR_AF=0.0202;AFR_AF=0.0643;EUR_AF=0.0219;SAS_AF=0.0562;AA=A|||;VT=SNP
7	86374533	rs2237553	G	A	100	PASS	AC=1992;AF=0.397764;AN=5008;NS=2504;DP=19805;EAS_AF=0.2183;AMR_AF=0.2594;AFR_AF=0.7912;EUR_AF=0.2853;SAS_AF=0.2648;AA=A|||;VT=SNP
7	86374756	rs13237764	T	G	100	PASS	AC=1993;AF=0.397963;AN=5008;NS=2504;DP=18345;EAS_AF=0.2183;AMR_AF=0.2594;AFR_AF=0.792;EUR_AF=0.2853;SAS_AF=0.2648;AA=G|||;VT=SNP
7	86374941	rs12704286	G	A	100	PASS	AC=1970;AF=0.393371;AN=5008;NS=2504;DP=18100;EAS_AF=0.2183;AMR_AF=0.2594;AFR_AF=0.7738;EUR_AF=0.2853;SAS_AF=0.2658;AA=A|||;VT=SNP
7	86376336	rs62488005	T	C	100	PASS	AC=166;AF=0.033147;AN=5008;NS=2504;DP=19295;EAS_AF=0.0298;AMR_AF=0.0432;AFR_AF=0.0008;EUR_AF=0.0736;SAS_AF=0.0317;AA=T|||;VT=SNP
7	86376791	rs10274631	A	C	100	PASS	AC=1997;AF=0.398762;AN=5008;NS=2504;DP=17301;EAS_AF=0.2183;AMR_AF=0.2594;AFR_AF=0.7958;EUR_AF=0.2853;SAS_AF=0.2638;AA=C|||;VT=SNP
7	86378896	rs2237554	A	C	100	PASS	AC=1999;AF=0.399161;AN=5008;NS=2504;DP=19986;EAS_AF=0.2192;AMR_AF=0.2594;AFR_AF=0.795;EUR_AF=0.2863;SAS_AF=0.2648;AA=T|||;VT=SNP
7	86378966	rs2237555	G	A	100	PASS	AC=1997;AF=0.398762;AN=5008;NS=2504;DP=21533;EAS_AF=0.2183;AMR_AF=0.2594;AFR_AF=0.795;EUR_AF=0.2853;SAS_AF=0.2648;AA=A|||;VT=SNP
7	86380661	rs2237556	T	C	100	PASS	AC=1671;AF=0.333666;AN=5008;NS=2504;DP=19823;EAS_AF=0.2183;AMR_AF=0.245;AFR_AF=0.556;EUR_AF=0.2853;SAS_AF=0.2648;AA=T|||;VT=SNP
7	86382501	rs2214860	C	A	100	PASS	AC=193;AF=0.0385383;AN=5008;NS=2504;DP=19149;EAS_AF=0.0615;AMR_AF=0.0187;AFR_AF=0.031;EUR_AF=0.0219;SAS_AF=0.0562;AA=C|||;VT=SNP
7	86382560	rs12704287	C	T	100	PASS	AC=340;AF=0.0678914;AN=5008;NS=2504;DP=19398;EAS_AF=0.0833;AMR_AF=0.0562;AFR_AF=0.0325;EUR_AF=0.1302;SAS_AF=0.044;AA=C|||;VT=SNP
7	86383150	rs80343269	T	C	100	PASS	AC=468;AF=0.0934505;AN=5008;NS=2504;DP=17520;EAS_AF=0.0496;AMR_AF=0.0764;AFR_AF=0.1089;EUR_AF=0.0915;SAS_AF=0.1319;AA=T|||;VT=SNP
7	86384238	rs2282964	C	T	100	PASS	AC=1687;AF=0.336861;AN=5008;NS=2504;DP=18521;EAS_AF=0.2183;AMR_AF=0.2464;AFR_AF=0.5673;EUR_AF=0.2853;SAS_AF=0.2648;AA=c|||;VT=SNP
7	86385797	rs78496941	T	G	100	PASS	AC=468;AF=0.0934505;AN=5008;NS=2504;DP=18995;EAS_AF=0.0496;AMR_AF=0.0764;AFR_AF=0.1089;EUR_AF=0.0915;SAS_AF=0.1319;AA=T|||;VT=SNP
7	86386241	rs75392979	T	G	100	PASS	AC=272;AF=0.0543131;AN=5008;NS=2504;DP=17563;EAS_AF=0.0486;AMR_AF=0.0648;AFR_AF=0.0038;EUR_AF=0.0726;SAS_AF=0.1022;AA=T|||;VT=SNP
7	86386262	rs10276808	T	G	100	PASS	AC=1689;AF=0.33726;AN=5008;NS=2504;DP=17580;EAS_AF=0.2183;AMR_AF=0.2478;AFR_AF=0.5681;EUR_AF=0.2853;SAS_AF=0.2648;AA=T|||;VT=SNP
7	86386679	rs35540420	T	G	100	PASS	AC=468;AF=0.0934505;AN=5008;NS=2504;DP=18452;EAS_AF=0.0496;AMR_AF=0.0764;AFR_AF=0.1089;EUR_AF=0.0915;SAS_AF=0.1319;AA=T|||;VT=SNP
7	86386989	rs2158785	C	A	100	PASS	AC=1430;AF=0.285543;AN=5008;NS=2504;DP=17699;EAS_AF=0.1548;AMR_AF=0.2248;AFR_AF=0.4909;EUR_AF=0.2634;SAS_AF=0.2086;AA=C|||;VT=SNP
7	86388011	rs2888551	T	C	100	PASS	AC=474;AF=0.0946486;AN=5008;NS=2504;DP=19212;EAS_AF=0.0615;AMR_AF=0.0303;AFR_AF=0.2375;EUR_AF=0.0219;SAS_AF=0.0562;AA=T|||;VT=SNP
7	86390378	rs77315161	C	G	100	PASS	AC=150;AF=0.0299521;AN=5008;NS=2504;DP=18590;EAS_AF=0.0615;AMR_AF=0.0159;AFR_AF=0;EUR_AF=0.0219;SAS_AF=0.0562;AA=C|||;VT=SNP
7	86392611	rs2237557	C	T	100	PASS	AC=238;AF=0.047524;AN=5008;NS=2504;DP=21366;EAS_AF=0.0615;AMR_AF=0.0202;AFR_AF=0.0643;EUR_AF=0.0219;SAS_AF=0.0562;AA=C|||;VT=SNP
7	86393233	rs77845315	T	G	100	PASS	AC=471;AF=0.0940495;AN=5008;NS=2504;DP=20847;EAS_AF=0.0496;AMR_AF=0.0764;AFR_AF=0.1112;EUR_AF=0.0915;SAS_AF=0.1319;AA=T|||;VT=SNP
7	86393292	rs76512438	G	A	100	PASS	AC=471;AF=0.0940495;AN=5008;NS=2504;DP=19306;EAS_AF=0.0496;AMR_AF=0.0764;AFR_AF=0.1112;EUR_AF=0.0915;SAS_AF=0.1319;AA=G|||;VT=SNP
7	86393536	rs2237558	G	A	100	PASS	AC=1996;AF=0.398562;AN=5008;NS=2504;DP=20758;EAS_AF=0.2183;AMR_AF=0.2594;AFR_AF=0.7943;EUR_AF=0.2853;SAS_AF=0.2648;AA=A|||;VT=SNP
7	86395556	rs6947784	G	C	100	PASS	AC=1446;AF=0.288738;AN=5008;NS=2504;DP=18211;EAS_AF=0.1558;AMR_AF=0.2334;AFR_AF=0.4871;EUR_AF=0.2873;SAS_AF=0.1984;AA=G|||;VT=SNP
7	86395926	rs6943659	T	C	100	PASS	AC=1987;AF=0.396765;AN=5008;NS=2504;DP=17634;EAS_AF=0.2173;AMR_AF=0.268;AFR_AF=0.7746;EUR_AF=0.3091;SAS_AF=0.2526;AA=C|||;VT=SNP
7	86397940	rs77518483	A	G	100	PASS	AC=289;AF=0.0577077;AN=5008;NS=2504;DP=22585;EAS_AF=0.0655;AMR_AF=0.0259;AFR_AF=0.0991;EUR_AF=0.0229;SAS_AF=0.0521;AA=A|||;VT=SNP
7	86399943	rs982339	G	A	100	PASS	AC=1126;AF=0.22484;AN=5008;NS=2504;DP=19913;EAS_AF=0.1389;AMR_AF=0.1686;AFR_AF=0.3033;EUR_AF=0.2565;SAS_AF=0.2147;AA=G|||;VT=SNP
7	86400880	rs7341512	T	C	100	PASS	AC=1111;AF=0.221845;AN=5008;NS=2504;DP=18199;EAS_AF=0.1389;AMR_AF=0.1686;AFR_AF=0.3071;EUR_AF=0.2565;SAS_AF=0.1943;AA=T|||;VT=SNP
7	86401275	rs723630	T	C	100	PASS	AC=1130;AF=0.225639;AN=5008;NS=2504;DP=20626;EAS_AF=0.1389;AMR_AF=0.1686;AFR_AF=0.3064;EUR_AF=0.2565;SAS_AF=0.2147;AA=T|||;VT=SNP
7	86401592	rs723631	C	G	100	PASS	AC=1713;AF=0.342053;AN=5008;NS=2504;DP=19971;EAS_AF=0.2063;AMR_AF=0.2349;AFR_AF=0.5976;EUR_AF=0.2813;SAS_AF=0.2751;AA=G|||;VT=SNP
7	86401791	rs10246519	G	T	100	PASS	AC=1129;AF=0.225439;AN=5008;NS=2504;DP=20167;EAS_AF=0.1389;AMR_AF=0.1686;AFR_AF=0.3041;EUR_AF=0.2584;SAS_AF=0.2147;AA=G|||;VT=SNP
7	86401804	rs2282965	T	C	100	PASS	AC=2022;AF=0.403754;AN=5008;NS=2504;DP=19915;EAS_AF=0.2073;AMR_AF=0.2464;AFR_AF=0.8003;EUR_AF=0.2972;SAS_AF=0.2914;AA=C|||;VT=SNP
7	86401816	rs17697415	G	A	100	PASS	AC=293;AF=0.0585064;AN=5008;NS=2504;DP=19388;EAS_AF=0.0565;AMR_AF=0.0692;AFR_AF=0.0038;EUR_AF=0.0746;SAS_AF=0.1104;AA=G|||;VT=SNP
7	86401968	rs12704288	T	C	100	PASS	AC=1130;AF=0.225639;AN=5008;NS=2504;DP=20417;EAS_AF=0.1389;AMR_AF=0.1686;AFR_AF=0.3064;EUR_AF=0.2565;SAS_AF=0.2147;AA=T|||;VT=SNP
7	86402507	rs76200892	C	T	100	PASS	AC=464;AF=0.0926518;AN=5008;NS=2504;DP=16433;EAS_AF=0.0675;AMR_AF=0.0591;AFR_AF=0.2057;EUR_AF=0.0239;SAS_AF=0.0603;AA=C|||;VT=SNP
7	86403211	rs6961677	C	T	100	PASS	AC=2021;AF=0.403554;AN=5008;NS=2504;DP=19254;EAS_AF=0.2083;AMR_AF=0.2464;AFR_AF=0.7988;EUR_AF=0.2972;SAS_AF=0.2914;AA=T|||;VT=SNP
7	86403263	rs6943762	T	C	100	PASS	AC=373;AF=0.0744808;AN=5008;NS=2504;DP=19346;EAS_AF=0.0823;AMR_AF=0.0591;AFR_AF=0.0242;EUR_AF=0.1292;SAS_AF=0.089;AA=T|||;VT=SNP
7	86403475	rs6465084	A	G	100	PASS	AC=1129;AF=0.225439;AN=5008;NS=2504;DP=20589;EAS_AF=0.1389;AMR_AF=0.1686;AFR_AF=0.3056;EUR_AF=0.2565;SAS_AF=0.2147;AA=A|||;VT=SNP
7	86404673	rs75593550	T	G	100	PASS	AC=474;AF=0.0946486;AN=5008;NS=2504;DP=15103;EAS_AF=0.0675;AMR_AF=0.0591;AFR_AF=0.2133;EUR_AF=0.0239;SAS_AF=0.0603;AA=T|||;VT=SNP
7	86405308	rs17160978	C	T	100	PASS	AC=474;AF=0.0946486;AN=5008;NS=2504;DP=20358;EAS_AF=0.0675;AMR_AF=0.0591;AFR_AF=0.2133;EUR_AF=0.0239;SAS_AF=0.0603;AA=C|||;VT=SNP
7	86405446	rs17697445	C	T	100	PASS	AC=259;AF=0.0517173;AN=5008;NS=2504;DP=22316;EAS_AF=0.0675;AMR_AF=0.0461;AFR_AF=0.0575;EUR_AF=0.0239;SAS_AF=0.0603;AA=C|||;VT=SNP
7	86406018	rs2158786	C	T	100	PASS	AC=1828;AF=0.365016;AN=5008;NS=2504;DP=21240;EAS_AF=0.2063;AMR_AF=0.2363;AFR_AF=0.6838;EUR_AF=0.2813;SAS_AF=0.2751;AA=T|||;VT=SNP
7	86406083	rs16888210	C	T	100	PASS	AC=478;AF=0.0954473;AN=5008;NS=2504;DP=21493;EAS_AF=0.0685;AMR_AF=0.0591;AFR_AF=0.2133;EUR_AF=0.0239;SAS_AF=0.0634;AA=G|||;VT=SNP
7	86406616	rs2237559	C	T	100	PASS	AC=474;AF=0.0946486;AN=5008;NS=2504;DP=23315;EAS_AF=0.0675;AMR_AF=0.0591;AFR_AF=0.2133;EUR_AF=0.0239;SAS_AF=0.0603;AA=T|||;VT=SNP
7	86407567	rs2237561	T	C	100	PASS	AC=2022;AF=0.403754;AN=5008;NS=2504;DP=18339;EAS_AF=0.2083;AMR_AF=0.2464;AFR_AF=0.7995;EUR_AF=0.2972;SAS_AF=0.2914;AA=C|||;VT=SNP
7	86408362	rs12690900	A	T	100	PASS	AC=1141;AF=0.227835;AN=5008;NS=2504;DP=18553;EAS_AF=0.1399;AMR_AF=0.17;AFR_AF=0.3132;EUR_AF=0.2565;SAS_AF=0.2147;AA=A|||;VT=SNP
7	86409200	rs10254088	G	A	100	PASS	AC=1829;AF=0.365216;AN=5008;NS=2504;DP=20826;EAS_AF=0.2073;AMR_AF=0.2363;AFR_AF=0.6838;EUR_AF=0.2813;SAS_AF=0.2751;AA=A|||;VT=SNP
7	86409431	rs6965999	G	C	100	PASS	AC=1108;AF=0.221246;AN=5008;NS=2504;DP=19880;EAS_AF=0.1399;AMR_AF=0.1686;AFR_AF=0.289;EUR_AF=0.2565;SAS_AF=0.2147;AA=G|||;VT=SNP
7	86410039	rs6970642	G	C	100	PASS	AC=1353;AF=0.270168;AN=5008;NS=2504;DP=18676;EAS_AF=0.1399;AMR_AF=0.1816;AFR_AF=0.4675;EUR_AF=0.2565;SAS_AF=0.2147;AA=G|||;VT=SNP
7	86410689	rs10487052	C	T	100	PASS	AC=1144;AF=0.228435;AN=5008;NS=2504;DP=18387;EAS_AF=0.1399;AMR_AF=0.17;AFR_AF=0.3147;EUR_AF=0.2565;SAS_AF=0.2157;AA=C|||;VT=SNP
7	86410858	rs720025	T	A	100	PASS	AC=1614;AF=0.322284;AN=5008;NS=2504;DP=15394;EAS_AF=0.2073;AMR_AF=0.2291;AFR_AF=0.5257;EUR_AF=0.2803;SAS_AF=0.2751;AA=A|||;VT=SNP
7	86411677	rs13229442	A	T	100	PASS	AC=727;AF=0.145168;AN=5008;NS=2504;DP=15155;EAS_AF=0.1389;AMR_AF=0.1311;AFR_AF=0.0749;EUR_AF=0.1998;SAS_AF=0.2004;AA=A|||;VT=SNP
7	86412221	rs35274762	T	C	100	PASS	AC=348;AF=0.0694888;AN=5008;NS=2504;DP=18295;EAS_AF=0.0823;AMR_AF=0.0562;AFR_AF=0.0076;EUR_AF=0.1282;SAS_AF=0.089;AA=T|||;VT=SNP
7	86413001	rs58683682	G	T	100	PASS	AC=471;AF=0.0940495;AN=5008;NS=2504;DP=18269;EAS_AF=0.0665;AMR_AF=0.0591;AFR_AF=0.211;EUR_AF=0.0249;SAS_AF=0.0603;AA=G|||;VT=SNP
7	86413597	rs727989	G	A	100	PASS	AC=1121;AF=0.223842;AN=5008;NS=2504;DP=19805;EAS_AF=0.1399;AMR_AF=0.1686;AFR_AF=0.2995;EUR_AF=0.2555;SAS_AF=0.2147;AA=G|||;VT=SNP
7	86414712	rs2250784	T	C	100	PASS	AC=2019;AF=0.403155;AN=5008;NS=2504;DP=13123;EAS_AF=0.2073;AMR_AF=0.2464;AFR_AF=0.7988;EUR_AF=0.2972;SAS_AF=0.2904;AA=C|||;VT=SNP
7	86415987	rs2228595	C	T	100	PASS	AC=290;AF=0.0579073;AN=5008;NS=2504;DP=17533;EAS_AF=0.0516;AMR_AF=0.0706;AFR_AF=0.003;EUR_AF=0.0706;SAS_AF=0.1166;AA=C|||;VT=SNP;EX_TARGET
7	86417021	rs10280549	T	A	100	PASS	AC=940;AF=0.1877;AN=5008;NS=2504;DP=16493;EAS_AF=0.2073;AMR_AF=0.1772;AFR_AF=0.0998;EUR_AF=0.2306;SAS_AF=0.2495;AA=T|||;VT=SNP
7	86417845	rs2299219	T	C	100	PASS	AC=938;AF=0.1873;AN=5008;NS=2504;DP=17610;EAS_AF=0.2044;AMR_AF=0.1772;AFR_AF=0.1006;EUR_AF=0.2306;SAS_AF=0.2495;AA=T|||;VT=SNP
7	86418414	rs2299221	A	T	100	PASS	AC=241;AF=0.048123;AN=5008;NS=2504;DP=18985;EAS_AF=0.0694;AMR_AF=0.0476;AFR_AF=0.0386;EUR_AF=0.0298;SAS_AF=0.0583;AA=A|||;VT=SNP
7	86420126	rs13230421	T	A	100	PASS	AC=351;AF=0.0700879;AN=5008;NS=2504;DP=19717;EAS_AF=0.0813;AMR_AF=0.0562;AFR_AF=0.0234;EUR_AF=0.1243;SAS_AF=0.0757;AA=T|||;VT=SNP
7	86420240	rs10277739	C	T	100	PASS	AC=1900;AF=0.379393;AN=5008;NS=2504;DP=18718;EAS_AF=0.1667;AMR_AF=0.2334;AFR_AF=0.7466;EUR_AF=0.2942;SAS_AF=0.2935;AA=T|||;VT=SNP
7	86420377	rs10234440	T	C	100	PASS	AC=681;AF=0.135982;AN=5008;NS=2504;DP=17736;EAS_AF=0.1369;AMR_AF=0.1282;AFR_AF=0.0477;EUR_AF=0.2018;SAS_AF=0.1922;AA=T|||;VT=SNP
7	86421670	rs970186	G	C	100	PASS	AC=1249;AF=0.249401;AN=5008;NS=2504;DP=21039;EAS_AF=0.1379;AMR_AF=0.1859;AFR_AF=0.3631;EUR_AF=0.2664;SAS_AF=0.2382;AA=G|||;VT=SNP
7	86422086	rs76549475	G	T	100	PASS	AC=239;AF=0.0477236;AN=5008;NS=2504;DP=20901;EAS_AF=0.0694;AMR_AF=0.0461;AFR_AF=0.0378;EUR_AF=0.0278;SAS_AF=0.0603;AA=G|||;VT=SNP
7	86422141	rs12704289	A	G	100	PASS	AC=128;AF=0.0255591;AN=5008;NS=2504;DP=19295;EAS_AF=0.002;AMR_AF=0.0317;AFR_AF=0.0053;EUR_AF=0.0865;SAS_AF=0.0102;AA=A|||;VT=SNP
7	86422232	rs2237562	T	C	100	PASS	AC=1968;AF=0.392971;AN=5008;NS=2504;DP=20382;EAS_AF=0.2073;AMR_AF=0.2579;AFR_AF=0.7489;EUR_AF=0.2962;SAS_AF=0.2986;AA=t|||;VT=SNP
7	86423068	rs17765140	C	T	100	PASS	AC=227;AF=0.0453275;AN=5008;NS=2504;DP=15694;EAS_AF=0.0694;AMR_AF=0.0447;AFR_AF=0.0295;EUR_AF=0.0278;SAS_AF=0.0603;AA=C|||;VT=SNP
7	86424516	rs36165845	C	G	100	PASS	AC=710;AF=0.141773;AN=5008;NS=2504;DP=12317;EAS_AF=0.1369;AMR_AF=0.1297;AFR_AF=0.0643;EUR_AF=0.2038;SAS_AF=0.1963;AA=C|||;VT=SNP
7	86424824	rs75045268	C	T	100	PASS	AC=238;AF=0.047524;AN=5008;NS=2504;DP=14729;EAS_AF=0.0694;AMR_AF=0.0447;AFR_AF=0.0378;EUR_AF=0.0278;SAS_AF=0.0603;AA=C|||;VT=SNP
7	86425325	rs79644900	G	A	100	PASS	AC=238;AF=0.047524;AN=5008;NS=2504;DP=18266;EAS_AF=0.0694;AMR_AF=0.0447;AFR_AF=0.0378;EUR_AF=0.0278;SAS_AF=0.0603;AA=G|||;VT=SNP
7	86427249	rs2190301	C	A	100	PASS	AC=692;AF=0.138179;AN=5008;NS=2504;DP=17703;EAS_AF=0.1369;AMR_AF=0.1297;AFR_AF=0.0537;EUR_AF=0.1998;SAS_AF=0.1963;AA=C|||;VT=SNP
7	86427304	rs76970578	C	A	100	PASS	AC=237;AF=0.0473243;AN=5008;NS=2504;DP=18698;EAS_AF=0.0685;AMR_AF=0.0447;AFR_AF=0.0378;EUR_AF=0.0278;SAS_AF=0.0603;AA=C|||;VT=SNP
7	86427626	rs12704290	G	A	100	PASS	AC=355;AF=0.0708866;AN=5008;NS=2504;DP=18219;EAS_AF=0.0813;AMR_AF=0.0562;AFR_AF=0.0242;EUR_AF=0.1282;SAS_AF=0.0746;AA=G|||;VT=SNP
7	86428208	rs7804907	C	T	100	PASS	AC=1938;AF=0.386981;AN=5008;NS=2504;DP=18596;EAS_AF=0.2073;AMR_AF=0.2594;AFR_AF=0.7277;EUR_AF=0.2922;SAS_AF=0.2996;AA=T|||;VT=SNP
7	86428561	rs117036378	G	C	100	PASS	AC=239;AF=0.0477236;AN=5008;NS=2504;DP=20041;EAS_AF=0.0694;AMR_AF=0.0461;AFR_AF=0.0378;EUR_AF=0.0278;SAS_AF=0.0603;AA=G|||;VT=SNP
7	86428795	rs6977175	A	G	100	PASS	AC=1917;AF=0.382788;AN=5008;NS=2504;DP=20330;EAS_AF=0.2063;AMR_AF=0.255;AFR_AF=0.7126;EUR_AF=0.2962;SAS_AF=0.2986;AA=G|||;VT=SNP
7	86429397	rs10085471	C	A	100	PASS	AC=692;AF=0.138179;AN=5008;NS=2504;DP=17524;EAS_AF=0.1369;AMR_AF=0.1297;AFR_AF=0.0537;EUR_AF=0.1998;SAS_AF=0.1963;AA=C|||;VT=SNP
7	86429577	rs10085604	T	C	100	PASS	AC=1954;AF=0.390176;AN=5008;NS=2504;DP=18528;EAS_AF=0.2073;AMR_AF=0.2565;AFR_AF=0.739;EUR_AF=0.2962;SAS_AF=0.2986;AA=C|||;VT=SNP
7	86431179	rs17697543	G	A	100	PASS	AC=563;AF=0.11242;AN=5008;NS=2504;DP=15257;EAS_AF=0.0685;AMR_AF=0.0663;AFR_AF=0.2723;EUR_AF=0.0288;SAS_AF=0.0603;AA=A|||;VT=SNP
7	86433451	rs1468412	A	T	100	PASS	AC=1901;AF=0.379593;AN=5008;NS=2504;DP=17529;EAS_AF=0.2063;AMR_AF=0.2536;AFR_AF=0.702;EUR_AF=0.2962;SAS_AF=0.2975;AA=T|||;VT=SNP
7	86433653	rs1468413	C	A	100	PASS	AC=684;AF=0.136581;AN=5008;NS=2504;DP=20850;EAS_AF=0.1369;AMR_AF=0.1282;AFR_AF=0.0484;EUR_AF=0.1998;SAS_AF=0.1963;AA=C|||;VT=SNP
7	86433963	rs55664230	A	C	100	PASS	AC=138;AF=0.0275559;AN=5008;NS=2504;DP=14264;EAS_AF=0.0188;AMR_AF=0.0331;AFR_AF=0.003;EUR_AF=0.0557;SAS_AF=0.0368;AA=A|||;VT=SNP
7	86437809	rs78163219	C	T	100	PASS	AC=550;AF=0.109824;AN=5008;NS=2504;DP=17007;EAS_AF=0.0685;AMR_AF=0.0648;AFR_AF=0.2617;EUR_AF=0.0298;SAS_AF=0.0613;AA=C|||;VT=SNP
7	86439148	rs79845214	T	A	100	PASS	AC=237;AF=0.0473243;AN=5008;NS=2504;DP=19387;EAS_AF=0.0685;AMR_AF=0.0447;AFR_AF=0.0378;EUR_AF=0.0278;SAS_AF=0.0603;AA=T|||;VT=SNP
7	86439195	rs79301007	C	G	100	PASS	AC=300;AF=0.0599042;AN=5008;NS=2504;DP=19109;EAS_AF=0.0546;AMR_AF=0.0706;AFR_AF=0.0038;EUR_AF=0.0716;SAS_AF=0.1217;AA=C|||;VT=SNP
7	86439212	rs74759732	C	A	100	PASS	AC=302;AF=0.0603035;AN=5008;NS=2504;DP=19056;EAS_AF=0.0556;AMR_AF=0.0706;AFR_AF=0.0038;EUR_AF=0.0716;SAS_AF=0.1227;AA=C|||;VT=SNP
7	86439740	rs17676277	T	A	100	PASS	AC=424;AF=0.0846645;AN=5008;NS=2504;DP=19417;EAS_AF=0.0179;AMR_AF=0.1268;AFR_AF=0.0522;EUR_AF=0.2137;SAS_AF=0.0348;AA=T|||;VT=SNP
7	86441220	rs6975875	A	C	100	PASS	AC=1216;AF=0.242812;AN=5008;NS=2504;DP=12042;EAS_AF=0.1379;AMR_AF=0.183;AFR_AF=0.3396;EUR_AF=0.2664;SAS_AF=0.2382;AA=A|||;VT=SNP
7	86442404	rs2299222	T	C	100	PASS	AC=152;AF=0.0303514;AN=5008;NS=2504;DP=17500;EAS_AF=0.0665;AMR_AF=0.0403;AFR_AF=0;EUR_AF=0.0229;SAS_AF=0.0348;AA=T|||;VT=SNP
7	86442494	rs10266758	G	T	100	PASS	AC=1157;AF=0.23103;AN=5008;NS=2504;DP=18521;EAS_AF=0.1379;AMR_AF=0.1801;AFR_AF=0.2995;EUR_AF=0.2614;SAS_AF=0.2393;AA=G|||;VT=SNP
7	86443168	rs2237563	T	C	100	PASS	AC=424;AF=0.0846645;AN=5008;NS=2504;DP=21416;EAS_AF=0.0188;AMR_AF=0.1268;AFR_AF=0.0522;EUR_AF=0.2137;SAS_AF=0.0337;AA=T|||;VT=SNP
7	86443385	rs17608250	C	T	100	PASS	AC=306;AF=0.0611022;AN=5008;NS=2504;DP=18392;EAS_AF=0.0556;AMR_AF=0.072;AFR_AF=0.0068;EUR_AF=0.0716;SAS_AF=0.1217;AA=C|||;VT=SNP
7	86445943	rs2237564	T	C	100	PASS	AC=855;AF=0.170727;AN=5008;NS=2504;DP=22322;EAS_AF=0.0427;AMR_AF=0.183;AFR_AF=0.2383;EUR_AF=0.2962;SAS_AF=0.0736;AA=T|||;VT=SNP
7	86446316	rs7806785	C	G	100	PASS	AC=1949;AF=0.389177;AN=5008;NS=2504;DP=17463;EAS_AF=0.2063;AMR_AF=0.2565;AFR_AF=0.736;EUR_AF=0.2962;SAS_AF=0.2986;AA=G|||;VT=SNP
7	86447280	rs2299223	A	T	100	PASS	AC=237;AF=0.0473243;AN=5008;NS=2504;DP=22562;EAS_AF=0.0685;AMR_AF=0.0447;AFR_AF=0.0378;EUR_AF=0.0278;SAS_AF=0.0603;AA=A|||;VT=SNP
7	86447403	rs2299224	T	C	100	PASS	AC=237;AF=0.0473243;AN=5008;NS=2504;DP=22801;EAS_AF=0.0685;AMR_AF=0.0447;AFR_AF=0.0378;EUR_AF=0.0278;SAS_AF=0.0603;AA=T|||;VT=SNP
7	86447580	rs2299225	T	G	100	PASS	AC=152;AF=0.0303514;AN=5008;NS=2504;DP=25092;EAS_AF=0.0665;AMR_AF=0.0403;AFR_AF=0;EUR_AF=0.0229;SAS_AF=0.0348;AA=T|||;VT=SNP
7	86447703	rs2299226	T	C	100	PASS	AC=1200;AF=0.239617;AN=5008;NS=2504;DP=21097;EAS_AF=0.1379;AMR_AF=0.183;AFR_AF=0.3275;EUR_AF=0.2664;SAS_AF=0.2382;AA=T|||;VT=SNP
7	86447945	rs10268818	C	A	100	PASS	AC=692;AF=0.138179;AN=5008;NS=2504;DP=21443;EAS_AF=0.1369;AMR_AF=0.1282;AFR_AF=0.0545;EUR_AF=0.1998;SAS_AF=0.1963;AA=C|||;VT=SNP
7	86450987	rs76152497	C	T	100	PASS	AC=307;AF=0.0613019;AN=5008;NS=2504;DP=17431;EAS_AF=0.0556;AMR_AF=0.0735;AFR_AF=0.0068;EUR_AF=0.0716;SAS_AF=0.1217;AA=C|||;VT=SNP
7	86451930	rs77186512	C	T	100	PASS	AC=237;AF=0.0473243;AN=5008;NS=2504;DP=17940;EAS_AF=0.0685;AMR_AF=0.0447;AFR_AF=0.0378;EUR_AF=0.0278;SAS_AF=0.0603;AA=C|||;VT=SNP
7	86452383	rs17697609	T	C	100	PASS	AC=238;AF=0.047524;AN=5008;NS=2504;DP=17867;EAS_AF=0.0685;AMR_AF=0.0447;AFR_AF=0.0386;EUR_AF=0.0278;SAS_AF=0.0603;AA=T|||;VT=SNP
7	86455536	rs2237565	C	T	100	PASS	AC=2048;AF=0.408946;AN=5008;NS=2504;DP=18746;EAS_AF=0.1865;AMR_AF=0.245;AFR_AF=0.7912;EUR_AF=0.329;SAS_AF=0.32;AA=T|||;VT=SNP
7	86456100	rs2237566	A	G	100	PASS	AC=1777;AF=0.354832;AN=5008;NS=2504;DP=19147;EAS_AF=0.1875;AMR_AF=0.2277;AFR_AF=0.5915;EUR_AF=0.332;SAS_AF=0.3211;AA=G|||;VT=SNP
7	86457353	rs13222916	G	A	100	PASS	AC=646;AF=0.128994;AN=5008;NS=2504;DP=12697;EAS_AF=0.1419;AMR_AF=0.1023;AFR_AF=0.112;EUR_AF=0.1501;SAS_AF=0.136;AA=A|||;VT=SNP
7	86458840	rs2106305	T	C	100	PASS	AC=615;AF=0.122804;AN=5008;NS=2504;DP=20466;EAS_AF=0.0427;AMR_AF=0.1614;AFR_AF=0.1014;EUR_AF=0.2634;SAS_AF=0.0624;AA=T|||;VT=SNP
7	86459347	rs13230321	A	G	100	PASS	AC=550;AF=0.109824;AN=5008;NS=2504;DP=20759;EAS_AF=0.1468;AMR_AF=0.0965;AFR_AF=0.0386;EUR_AF=0.1501;SAS_AF=0.136;AA=A|||;VT=SNP
7	86460043	rs6944719	A	G	100	PASS	AC=1820;AF=0.363419;AN=5008;NS=2504;DP=18061;EAS_AF=0.1865;AMR_AF=0.2003;AFR_AF=0.7852;EUR_AF=0.2565;SAS_AF=0.2014;AA=G|||;VT=SNP
7	86470420	rs6944519	G	A	100	PASS	AC=1767;AF=0.352835;AN=5008;NS=2504;DP=19319;EAS_AF=0.1756;AMR_AF=0.2003;AFR_AF=0.7587;EUR_AF=0.2555;SAS_AF=0.1953;AA=A|||;VT=SNP
7	86470554	rs6465088	T	G	100	PASS	AC=1779;AF=0.355232;AN=5008;NS=2504;DP=17711;EAS_AF=0.1756;AMR_AF=0.2003;AFR_AF=0.7663;EUR_AF=0.2555;SAS_AF=0.1973;AA=G|||;VT=SNP
7	86471913	rs17126	G	A	100	PASS	AC=1674;AF=0.334265;AN=5008;NS=2504;DP=16273;EAS_AF=0.1756;AMR_AF=0.1988;AFR_AF=0.6914;EUR_AF=0.2555;SAS_AF=0.1922;AA=A|||;VT=SNP
7	86472331	rs7788115	A	T	100	PASS	AC=386;AF=0.0770767;AN=5008;NS=2504;DP=17218;EAS_AF=0.0685;AMR_AF=0.0764;AFR_AF=0.0061;EUR_AF=0.173;SAS_AF=0.0838;AA=A|||;VT=SNP
7	86474313	rs1989796	T	C	100	PASS	AC=2671;AF=0.533347;AN=5008;NS=2504;DP=21907;EAS_AF=0.248;AMR_AF=0.4308;AFR_AF=0.9713;EUR_AF=0.5596;SAS_AF=0.2812;AA=C|||;VT=SNP
7	86475667	rs2282966	G	A	100	PASS	AC=1426;AF=0.284744;AN=5008;NS=2504;DP=20039;EAS_AF=0.1746;AMR_AF=0.1844;AFR_AF=0.5076;EUR_AF=0.2565;SAS_AF=0.1973;AA=g|||;VT=SNP
7	86480634	rs67263053	C	T	100	PASS	AC=393;AF=0.0784744;AN=5008;NS=2504;DP=17594;EAS_AF=0.0754;AMR_AF=0.0778;AFR_AF=0.0091;EUR_AF=0.172;SAS_AF=0.0798;AA=C|||;VT=SNP
7	86481013	rs7789655	T	G	100	PASS	AC=1196;AF=0.238818;AN=5008;NS=2504;DP=19046;EAS_AF=0.0823;AMR_AF=0.1311;AFR_AF=0.4728;EUR_AF=0.2326;SAS_AF=0.1667;AA=G|||;VT=SNP
7	86481042	rs78359377	C	T	100	PASS	AC=180;AF=0.0359425;AN=5008;NS=2504;DP=19169;EAS_AF=0.0913;AMR_AF=0.0418;AFR_AF=0;EUR_AF=0.0258;SAS_AF=0.0337;AA=C|||;VT=SNP
7	86483579	rs7781414	A	G	100	PASS	AC=1388;AF=0.277157;AN=5008;NS=2504;DP=18979;EAS_AF=0.1607;AMR_AF=0.183;AFR_AF=0.4849;EUR_AF=0.2694;SAS_AF=0.1912;AA=G|||;VT=SNP
7	86483810	rs79284070	G	A	100	PASS	AC=150;AF=0.0299521;AN=5008;NS=2504;DP=18505;EAS_AF=0.0863;AMR_AF=0.0317;AFR_AF=0;EUR_AF=0.0139;SAS_AF=0.0276;AA=G|||;VT=SNP
7	86486311	rs12704294	A	G	100	PASS	AC=486;AF=0.0970447;AN=5008;NS=2504;DP=16944;EAS_AF=0.0714;AMR_AF=0.0807;AFR_AF=0.0764;EUR_AF=0.1759;SAS_AF=0.0818;AA=A|||;VT=SNP
7	86486342	rs2237567	A	G	100	PASS	AC=152;AF=0.0303514;AN=5008;NS=2504;DP=17618;EAS_AF=0.0883;AMR_AF=0.0317;AFR_AF=0;EUR_AF=0.0139;SAS_AF=0.0276;AA=A|||;VT=SNP
7	86487462	rs79937236	C	T	100	PASS	AC=152;AF=0.0303514;AN=5008;NS=2504;DP=13792;EAS_AF=0.0883;AMR_AF=0.0317;AFR_AF=0;EUR_AF=0.0139;SAS_AF=0.0276;AA=C|||;VT=SNP
7	86489625	rs2299231	A	G	100	PASS	AC=908;AF=0.18131;AN=5008;NS=2504;DP=18360;EAS_AF=0.0913;AMR_AF=0.1037;AFR_AF=0.4123;EUR_AF=0.0924;SAS_AF=0.1084;AA=G|||;VT=SNP
7	86494674	rs17161070	T	C	100	PASS	AC=1058;AF=0.211262;AN=5008;NS=2504;DP=20591;EAS_AF=0.0913;AMR_AF=0.1124;AFR_AF=0.5166;EUR_AF=0.0934;SAS_AF=0.1135;AA=T|||;VT=SNP
7	86498840	rs10232633	G	A	100	PASS	AC=1103;AF=0.220248;AN=5008;NS=2504;DP=19569;EAS_AF=0.0913;AMR_AF=0.1124;AFR_AF=0.5499;EUR_AF=0.0944;SAS_AF=0.1135;AA=A|||;VT=SNP
7	86501263	rs10270673	A	C	100	PASS	AC=1781;AF=0.355631;AN=5008;NS=2504;DP=18847;EAS_AF=0.1617;AMR_AF=0.2118;AFR_AF=0.7579;EUR_AF=0.2734;SAS_AF=0.1984;AA=C|||;VT=SNP
7	86501424	rs12704296	C	T	100	PASS	AC=743;AF=0.148363;AN=5008;NS=2504;DP=15090;EAS_AF=0.0704;AMR_AF=0.098;AFR_AF=0.2572;EUR_AF=0.1799;SAS_AF=0.0849;AA=C|||;VT=SNP
7	86502375	rs78974145	T	C	100	PASS	AC=152;AF=0.0303514;AN=5008;NS=2504;DP=17635;EAS_AF=0.0883;AMR_AF=0.0331;AFR_AF=0;EUR_AF=0.0149;SAS_AF=0.0256;AA=T|||;VT=SNP
7	86502733	rs7788695	C	T	100	PASS	AC=1776;AF=0.354633;AN=5008;NS=2504;DP=18423;EAS_AF=0.1617;AMR_AF=0.2075;AFR_AF=0.7564;EUR_AF=0.2734;SAS_AF=0.1984;AA=C|||;VT=SNP
7	86503146	rs11980329	T	A	100	PASS	AC=1312;AF=0.261981;AN=5008;NS=2504;DP=17381;EAS_AF=0.0704;AMR_AF=0.1225;AFR_AF=0.6732;EUR_AF=0.1819;SAS_AF=0.0849;AA=A|||;VT=SNP
7	86510712	rs10257473	G	C	100	PASS	AC=1073;AF=0.214257;AN=5008;NS=2504;DP=12170;EAS_AF=0.125;AMR_AF=0.1095;AFR_AF=0.503;EUR_AF=0.0944;SAS_AF=0.1135;AA=G|||;VT=SNP
7	86512637	rs10236047	A	G	100	PASS	AC=501;AF=0.10004;AN=5008;NS=2504;DP=18215;EAS_AF=0.125;AMR_AF=0.0879;AFR_AF=0.0832;EUR_AF=0.0924;SAS_AF=0.1135;AA=A|||;VT=SNP
7	86514608	rs79225790	C	T	100	PASS	AC=131;AF=0.0261581;AN=5008;NS=2504;DP=18704;EAS_AF=0.0208;AMR_AF=0.0389;AFR_AF=0.0038;EUR_AF=0.0626;SAS_AF=0.0153;AA=C|||;VT=SNP
7	86515587	rs79071901	A	G	100	PASS	AC=1109;AF=0.221446;AN=5008;NS=2504;DP=21116;EAS_AF=0.126;AMR_AF=0.1124;AFR_AF=0.528;EUR_AF=0.0944;SAS_AF=0.1135;AA=G|||;VT=SNP
7	86527168	rs6965383	C	G	100	PASS	AC=1732;AF=0.345847;AN=5008;NS=2504;DP=20111;EAS_AF=0.1954;AMR_AF=0.2061;AFR_AF=0.6974;EUR_AF=0.2734;SAS_AF=0.1994;AA=A|||;VT=SNP
7	86530108	rs10236910	C	A	100	PASS	AC=1152;AF=0.230032;AN=5008;NS=2504;DP=17781;EAS_AF=0.126;AMR_AF=0.1196;AFR_AF=0.556;EUR_AF=0.0944;SAS_AF=0.1145;AA=g|||;VT=SNP
7	86530523	rs17161096	T	C	100	PASS	AC=1153;AF=0.230232;AN=5008;NS=2504;DP=18528;EAS_AF=0.126;AMR_AF=0.1225;AFR_AF=0.5552;EUR_AF=0.0944;SAS_AF=0.1145;AA=T|||;VT=SNP
7	86531409	rs73382375	T	C	100	PASS	AC=578;AF=0.115415;AN=5008;NS=2504;DP=19343;EAS_AF=0.126;AMR_AF=0.0965;AFR_AF=0.1354;EUR_AF=0.0924;SAS_AF=0.1145;AA=T|||;VT=SNP
7	86532038	rs77453984	G	A	100	PASS	AC=189;AF=0.0377396;AN=5008;NS=2504;DP=16239;EAS_AF=0.123;AMR_AF=0.0331;AFR_AF=0;EUR_AF=0.0159;SAS_AF=0.0266;AA=G|||;VT=SNP
7	86532576	rs7807203	T	C	100	PASS	AC=1703;AF=0.340056;AN=5008;NS=2504;DP=17312;EAS_AF=0.1944;AMR_AF=0.2075;AFR_AF=0.6762;EUR_AF=0.2724;SAS_AF=0.1994;AA=C|||;VT=SNP
7	86535446	rs10258008	C	A	100	PASS	AC=574;AF=0.114617;AN=5008;NS=2504;DP=19126;EAS_AF=0.124;AMR_AF=0.0937;AFR_AF=0.1354;EUR_AF=0.0924;SAS_AF=0.1145;AA=C|||;VT=SNP
7	86536196	rs7781002	A	T	100	PASS	AC=383;AF=0.0764776;AN=5008;NS=2504;DP=9109;EAS_AF=0.0655;AMR_AF=0.0778;AFR_AF=0.0076;EUR_AF=0.172;SAS_AF=0.0818;AA=A|||;VT=SNP
7	86536256	rs17608650	A	G	100	PASS	AC=139;AF=0.0277556;AN=5008;NS=2504;DP=12289;EAS_AF=0.0248;AMR_AF=0.0389;AFR_AF=0.0038;EUR_AF=0.0636;SAS_AF=0.0184;AA=A|||;VT=SNP
7	86536344	rs7781178	A	G	100	PASS	AC=1690;AF=0.33746;AN=5008;NS=2504;DP=13354;EAS_AF=0.1925;AMR_AF=0.2046;AFR_AF=0.6694;EUR_AF=0.2724;SAS_AF=0.1994;AA=a|||;VT=SNP
7	86536377	rs11974622	C	T	100	PASS	AC=1138;AF=0.227236;AN=5008;NS=2504;DP=13061;EAS_AF=0.124;AMR_AF=0.1182;AFR_AF=0.5477;EUR_AF=0.0944;SAS_AF=0.1145;AA=T|||;VT=SNP
7	86539946	rs10271867	T	C	100	PASS	AC=1127;AF=0.22504;AN=5008;NS=2504;DP=15501;EAS_AF=0.125;AMR_AF=0.1225;AFR_AF=0.5356;EUR_AF=0.0944;SAS_AF=0.1155;AA=T|||;VT=SNP
7	86542996	rs11981220	C	T	100	PASS	AC=1117;AF=0.223043;AN=5008;NS=2504;DP=20114;EAS_AF=0.123;AMR_AF=0.1182;AFR_AF=0.5318;EUR_AF=0.0944;SAS_AF=0.1155;AA=T|||;VT=SNP
7	86543817	rs61082072	G	T	100	PASS	AC=589;AF=0.117612;AN=5008;NS=2504;DP=17905;EAS_AF=0.125;AMR_AF=0.0965;AFR_AF=0.1407;EUR_AF=0.0934;SAS_AF=0.1186;AA=G|||;VT=SNP
7	86544667	rs2519713	G	T	100	PASS	AC=2489;AF=0.497005;AN=5008;NS=2504;DP=13678;EAS_AF=0.2302;AMR_AF=0.3833;AFR_AF=0.9032;EUR_AF=0.5427;SAS_AF=0.2566;AA=T|||;VT=SNP
7	86545305	rs7810135	T	C	100	PASS	AC=1164;AF=0.232428;AN=5008;NS=2504;DP=19967;EAS_AF=0.126;AMR_AF=0.121;AFR_AF=0.559;EUR_AF=0.0964;SAS_AF=0.1196;AA=C|||;VT=SNP
7	86546982	rs12704297	T	C	100	PASS	AC=391;AF=0.0780751;AN=5008;NS=2504;DP=18632;EAS_AF=0.0635;AMR_AF=0.0749;AFR_AF=0.0174;EUR_AF=0.172;SAS_AF=0.0808;AA=T|||;VT=SNP
7	86548791	rs7783745	C	G	100	PASS	AC=593;AF=0.118411;AN=5008;NS=2504;DP=18083;EAS_AF=0.126;AMR_AF=0.0965;AFR_AF=0.1437;EUR_AF=0.0934;SAS_AF=0.1176;AA=C|||;VT=SNP
7	86551740	rs1476455	C	A	100	PASS	AC=1131;AF=0.225839;AN=5008;NS=2504;DP=11439;EAS_AF=0.126;AMR_AF=0.121;AFR_AF=0.534;EUR_AF=0.0964;SAS_AF=0.1196;AA=A|||;VT=SNP
7	86552699	rs28583791	C	T	100	PASS	AC=1169;AF=0.233427;AN=5008;NS=2504;DP=15078;EAS_AF=0.126;AMR_AF=0.1239;AFR_AF=0.5605;EUR_AF=0.0974;SAS_AF=0.1196;AA=T|||;VT=SNP
7	86552701	rs28490267	T	C	100	PASS	AC=597;AF=0.119209;AN=5008;NS=2504;DP=15055;EAS_AF=0.126;AMR_AF=0.0994;AFR_AF=0.1437;EUR_AF=0.0934;SAS_AF=0.1196;AA=T|||;VT=SNP
7	86552715	rs78623893	A	G	100	PASS	AC=195;AF=0.0389377;AN=5008;NS=2504;DP=15131;EAS_AF=0.123;AMR_AF=0.036;AFR_AF=0;EUR_AF=0.0159;SAS_AF=0.0307;AA=A|||;VT=SNP
7	86553790	rs12704298	A	T	100	PASS	AC=1779;AF=0.355232;AN=5008;NS=2504;DP=14284;EAS_AF=0.1895;AMR_AF=0.2161;AFR_AF=0.7292;EUR_AF=0.2744;SAS_AF=0.2025;AA=T|||;VT=SNP
7	86554539	rs73382388	T	C	100	PASS	AC=598;AF=0.119409;AN=5008;NS=2504;DP=19169;EAS_AF=0.125;AMR_AF=0.1009;AFR_AF=0.1437;EUR_AF=0.0944;SAS_AF=0.1196;AA=T|||;VT=SNP
7	86555975	rs17697806	A	G	100	PASS	AC=195;AF=0.0389377;AN=5008;NS=2504;DP=18226;EAS_AF=0.123;AMR_AF=0.036;AFR_AF=0;EUR_AF=0.0159;SAS_AF=0.0307;AA=A|||;VT=SNP
7	86556458	rs9640574	G	A	100	PASS	AC=1156;AF=0.230831;AN=5008;NS=2504;DP=18180;EAS_AF=0.126;AMR_AF=0.1239;AFR_AF=0.5514;EUR_AF=0.0964;SAS_AF=0.1196;AA=A|||;VT=SNP
7	86556829	rs6965029	G	T	100	PASS	AC=1073;AF=0.214257;AN=5008;NS=2504;DP=15744;EAS_AF=0.125;AMR_AF=0.1196;AFR_AF=0.4917;EUR_AF=0.0964;SAS_AF=0.1196;AA=T|||;VT=SNP
7	86558634	rs12704299	C	G	100	PASS	AC=1811;AF=0.361621;AN=5008;NS=2504;DP=19906;EAS_AF=0.1895;AMR_AF=0.2118;AFR_AF=0.7557;EUR_AF=0.2744;SAS_AF=0.2025;AA=G|||;VT=SNP
7	86559484	rs55979904	G	C	100	PASS	AC=442;AF=0.0882588;AN=5008;NS=2504;DP=17262;EAS_AF=0.0615;AMR_AF=0.0821;AFR_AF=0.0545;EUR_AF=0.172;SAS_AF=0.0798;AA=G|||;VT=SNP
7	86563638	rs11976876	C	T	100	PASS	AC=991;AF=0.197883;AN=5008;NS=2504;DP=19169;EAS_AF=0.1339;AMR_AF=0.111;AFR_AF=0.4289;EUR_AF=0.0954;SAS_AF=0.1186;AA=T|||;VT=SNP
7	86565642	rs12113681	T	C	100	PASS	AC=604;AF=0.120607;AN=5008;NS=2504;DP=17488;EAS_AF=0.1349;AMR_AF=0.0994;AFR_AF=0.1422;EUR_AF=0.0944;SAS_AF=0.1186;AA=T|||;VT=SNP
7	86567364	rs7797095	C	T	100	PASS	AC=436;AF=0.0870607;AN=5008;NS=2504;DP=18889;EAS_AF=0.0565;AMR_AF=0.0807;AFR_AF=0.0545;EUR_AF=0.174;SAS_AF=0.0777;AA=C|||;VT=SNP
7	86568521	rs2788868	A	T	100	PASS	AC=2056;AF=0.410543;AN=5008;NS=2504;DP=19738;EAS_AF=0.1944;AMR_AF=0.2464;AFR_AF=0.8835;EUR_AF=0.3211;SAS_AF=0.2025;AA=T|||;VT=SNP
7	86570219	rs10235954	C	T	100	PASS	AC=1840;AF=0.367412;AN=5008;NS=2504;DP=15361;EAS_AF=0.1954;AMR_AF=0.2104;AFR_AF=0.7746;EUR_AF=0.2763;SAS_AF=0.1994;AA=T|||;VT=SNP
7	86571235	rs2373361	C	A	100	PASS	AC=1027;AF=0.205072;AN=5008;NS=2504;DP=15968;EAS_AF=0.1329;AMR_AF=0.1124;AFR_AF=0.4561;EUR_AF=0.0954;SAS_AF=0.1186;AA=A|||;VT=SNP
7	86573969	rs10267763	T	C	100	PASS	AC=1140;AF=0.227636;AN=5008;NS=2504;DP=17299;EAS_AF=0.1339;AMR_AF=0.121;AFR_AF=0.5356;EUR_AF=0.0964;SAS_AF=0.1186;AA=C|||;VT=SNP
7	86574751	rs17697878	C	T	100	PASS	AC=604;AF=0.120607;AN=5008;NS=2504;DP=16172;EAS_AF=0.1349;AMR_AF=0.0965;AFR_AF=0.1437;EUR_AF=0.0944;SAS_AF=0.1186;AA=c|||;VT=SNP
7	86575006	rs17765493	A	G	100	PASS	AC=605;AF=0.120807;AN=5008;NS=2504;DP=14997;EAS_AF=0.1329;AMR_AF=0.0994;AFR_AF=0.1445;EUR_AF=0.0944;SAS_AF=0.1186;AA=A|||;VT=SNP
7	86575200	rs1014634	T	C	100	PASS	AC=1111;AF=0.221845;AN=5008;NS=2504;DP=14241;EAS_AF=0.1349;AMR_AF=0.121;AFR_AF=0.5129;EUR_AF=0.0964;SAS_AF=0.1186;AA=C|||;VT=SNP
7	86577346	rs1557665	A	T	100	PASS	AC=1114;AF=0.222444;AN=5008;NS=2504;DP=20704;EAS_AF=0.1349;AMR_AF=0.1225;AFR_AF=0.5129;EUR_AF=0.0974;SAS_AF=0.1196;AA=T|||;VT=SNP
7	86580674	rs36098544	T	C	100	PASS	AC=437;AF=0.0872604;AN=5008;NS=2504;DP=17129;EAS_AF=0.0575;AMR_AF=0.0807;AFR_AF=0.0537;EUR_AF=0.174;SAS_AF=0.0787;AA=T|||;VT=SNP
7	86580966	rs78488767	T	G	100	PASS	AC=206;AF=0.0411342;AN=5008;NS=2504;DP=18567;EAS_AF=0.1329;AMR_AF=0.036;AFR_AF=0.0008;EUR_AF=0.0159;SAS_AF=0.0307;AA=T|||;VT=SNP
7	86581745	rs11979332	G	A	100	PASS	AC=1116;AF=0.222843;AN=5008;NS=2504;DP=18243;EAS_AF=0.1349;AMR_AF=0.1254;AFR_AF=0.5129;EUR_AF=0.0974;SAS_AF=0.1196;AA=g|||;VT=SNP
7	86582891	rs17697894	T	C	100	PASS	AC=609;AF=0.121605;AN=5008;NS=2504;DP=19460;EAS_AF=0.1349;AMR_AF=0.0994;AFR_AF=0.1445;EUR_AF=0.0954;SAS_AF=0.1196;AA=T|||;VT=SNP
7	86584160	rs28635668	T	G	100	PASS	AC=611;AF=0.122005;AN=5008;NS=2504;DP=17875;EAS_AF=0.1349;AMR_AF=0.1009;AFR_AF=0.1445;EUR_AF=0.0964;SAS_AF=0.1196;AA=T|||;VT=SNP
7	86585586	rs73382401	G	A	100	PASS	AC=515;AF=0.102835;AN=5008;NS=2504;DP=18547;EAS_AF=0.1052;AMR_AF=0.098;AFR_AF=0.112;EUR_AF=0.0964;SAS_AF=0.0982;AA=G|||;VT=SNP
7	86587150	rs73384105	C	A	100	PASS	AC=536;AF=0.107029;AN=5008;NS=2504;DP=14640;EAS_AF=0.1032;AMR_AF=0.0951;AFR_AF=0.1165;EUR_AF=0.0974;SAS_AF=0.1166;AA=C|||;VT=SNP
7	86587659	rs73384108	C	T	100	PASS	AC=352;AF=0.0702875;AN=5008;NS=2504;DP=17528;EAS_AF=0.0169;AMR_AF=0.0504;AFR_AF=0.1165;EUR_AF=0.0626;SAS_AF=0.0849;AA=C|||;VT=SNP
7	86587718	rs73384109	T	C	100	PASS	AC=431;AF=0.0860623;AN=5008;NS=2504;DP=16121;EAS_AF=0.0198;AMR_AF=0.0519;AFR_AF=0.1672;EUR_AF=0.0676;SAS_AF=0.0879;AA=C|||;VT=SNP
7	86587766	rs73384111	C	T	100	PASS	AC=351;AF=0.0700879;AN=5008;NS=2504;DP=16841;EAS_AF=0.0169;AMR_AF=0.0504;AFR_AF=0.1157;EUR_AF=0.0626;SAS_AF=0.0849;AA=T|||;VT=SNP
7	86587902	rs73384112	C	T	100	PASS	AC=357;AF=0.0712859;AN=5008;NS=2504;DP=14214;EAS_AF=0.0169;AMR_AF=0.0504;AFR_AF=0.121;EUR_AF=0.0626;SAS_AF=0.0838;AA=T|||;VT=SNP
7	86588338	rs73384113	G	A	100	PASS	AC=358;AF=0.0714856;AN=5008;NS=2504;DP=16491;EAS_AF=0.0169;AMR_AF=0.0504;AFR_AF=0.1218;EUR_AF=0.0626;SAS_AF=0.0838;AA=A|||;VT=SNP
7	86589789	rs61699848	G	A	100	PASS	AC=374;AF=0.0746805;AN=5008;NS=2504;DP=15770;EAS_AF=0.0169;AMR_AF=0.0533;AFR_AF=0.1324;EUR_AF=0.0626;SAS_AF=0.0838;AA=G|||;VT=SNP
7	86590006	rs10274974	C	T	100	PASS	AC=1538;AF=0.307109;AN=5008;NS=2504;DP=16564;EAS_AF=0.0873;AMR_AF=0.1643;AFR_AF=0.702;EUR_AF=0.2455;SAS_AF=0.1646;AA=T|||;VT=SNP
7	86590353	rs10487060	C	A	100	PASS	AC=308;AF=0.0615016;AN=5008;NS=2504;DP=16034;EAS_AF=0.0159;AMR_AF=0.1037;AFR_AF=0.0098;EUR_AF=0.166;SAS_AF=0.0409;AA=C|||;VT=SNP
7	86593299	rs1999946	C	T	100	PASS	AC=350;AF=0.0698882;AN=5008;NS=2504;DP=19396;EAS_AF=0.0169;AMR_AF=0.0476;AFR_AF=0.1218;EUR_AF=0.0567;SAS_AF=0.0838;AA=C|||;VT=SNP
7	86593390	rs1999945	G	C	100	PASS	AC=360;AF=0.071885;AN=5008;NS=2504;DP=17429;EAS_AF=0.0169;AMR_AF=0.0504;AFR_AF=0.1233;EUR_AF=0.0626;SAS_AF=0.0838;AA=C|||;VT=SNP
7	86594379	rs6976741	G	A	100	PASS	AC=1536;AF=0.306709;AN=5008;NS=2504;DP=19840;EAS_AF=0.0863;AMR_AF=0.1643;AFR_AF=0.702;EUR_AF=0.2455;SAS_AF=0.1636;AA=A|||;VT=SNP
7	86594423	rs6976877	G	A	100	PASS	AC=1515;AF=0.302516;AN=5008;NS=2504;DP=19255;EAS_AF=0.0724;AMR_AF=0.1643;AFR_AF=0.6989;EUR_AF=0.2445;SAS_AF=0.1616;AA=G|||;VT=SNP
7	86607231	rs1767721	A	C	100	PASS	AC=1614;AF=0.322284;AN=5008;NS=2504;DP=17360;EAS_AF=0.1131;AMR_AF=0.2262;AFR_AF=0.6732;EUR_AF=0.2883;SAS_AF=0.1667;AA=A|||;VT=SNP
7	86607394	rs1767720	G	A	100	PASS	AC=1658;AF=0.33107;AN=5008;NS=2504;DP=17865;EAS_AF=0.1081;AMR_AF=0.2493;AFR_AF=0.6815;EUR_AF=0.3101;SAS_AF=0.1667;AA=G|||;VT=SNP
7	86607467	rs1767719	G	A	100	PASS	AC=544;AF=0.108626;AN=5008;NS=2504;DP=15572;EAS_AF=0.0387;AMR_AF=0.0749;AFR_AF=0.3003;EUR_AF=0.0437;SAS_AF=0.0123;AA=G|||;VT=SNP
7	86607583	rs9719800	A	G	100	PASS	AC=1168;AF=0.233227;AN=5008;NS=2504;DP=16979;EAS_AF=0.1448;AMR_AF=0.17;AFR_AF=0.3888;EUR_AF=0.2296;SAS_AF=0.1626;AA=A|||;VT=SNP
7	86607595	rs1767718	C	T	100	PASS	AC=1436;AF=0.286741;AN=5008;NS=2504;DP=17481;EAS_AF=0.1786;AMR_AF=0.2349;AFR_AF=0.5446;EUR_AF=0.2604;SAS_AF=0.1135;AA=C|||;VT=SNP
7	86608211	rs1767717	G	A	100	PASS	AC=1516;AF=0.302716;AN=5008;NS=2504;DP=20277;EAS_AF=0.1875;AMR_AF=0.2435;AFR_AF=0.5628;EUR_AF=0.2853;SAS_AF=0.1299;AA=A|||;VT=SNP
7	86608561	rs1624071	G	A	100	PASS	AC=1528;AF=0.305112;AN=5008;NS=2504;DP=19694;EAS_AF=0.1875;AMR_AF=0.2435;AFR_AF=0.5719;EUR_AF=0.2853;SAS_AF=0.1299;AA=A|||;VT=SNP
7	86608765	rs1006247	A	G	100	PASS	AC=1531;AF=0.305711;AN=5008;NS=2504;DP=19301;EAS_AF=0.1905;AMR_AF=0.2435;AFR_AF=0.5719;EUR_AF=0.2853;SAS_AF=0.1299;AA=A|||;VT=SNP
7	86608786	rs1006248	G	A	100	PASS	AC=1528;AF=0.305112;AN=5008;NS=2504;DP=19833;EAS_AF=0.1875;AMR_AF=0.2435;AFR_AF=0.5719;EUR_AF=0.2853;SAS_AF=0.1299;AA=A|||;VT=SNP
7	86609511	rs1024376	G	A	100	PASS	AC=1691;AF=0.33766;AN=5008;NS=2504;DP=19402;EAS_AF=0.2728;AMR_AF=0.3069;AFR_AF=0.5719;EUR_AF=0.2992;SAS_AF=0.1493;AA=A|||;VT=SNP
7	86609533	rs1767715	T	A	100	PASS	AC=1691;AF=0.33766;AN=5008;NS=2504;DP=19229;EAS_AF=0.2728;AMR_AF=0.3069;AFR_AF=0.5719;EUR_AF=0.2992;SAS_AF=0.1493;AA=A|||;VT=SNP
7	86609633	rs1024377	A	C	100	PASS	AC=1690;AF=0.33746;AN=5008;NS=2504;DP=20753;EAS_AF=0.2718;AMR_AF=0.3069;AFR_AF=0.5719;EUR_AF=0.2992;SAS_AF=0.1493;AA=C|||;VT=SNP
7	86609696	rs1024378	T	A	100	PASS	AC=1736;AF=0.346645;AN=5008;NS=2504;DP=21183;EAS_AF=0.2718;AMR_AF=0.3069;AFR_AF=0.6067;EUR_AF=0.2992;SAS_AF=0.1493;AA=A|||;VT=SNP
7	86609941	rs1633451	C	T	100	PASS	AC=1691;AF=0.33766;AN=5008;NS=2504;DP=21879;EAS_AF=0.2718;AMR_AF=0.3084;AFR_AF=0.5719;EUR_AF=0.2992;SAS_AF=0.1493;AA=C|||;VT=SNP
7	86609972	rs1767712	A	T	100	PASS	AC=1690;AF=0.33746;AN=5008;NS=2504;DP=21238;EAS_AF=0.2718;AMR_AF=0.3069;AFR_AF=0.5719;EUR_AF=0.2992;SAS_AF=0.1493;AA=T|||;VT=SNP
7	86610043	rs1767711	A	T	100	PASS	AC=1689;AF=0.33726;AN=5008;NS=2504;DP=21615;EAS_AF=0.2718;AMR_AF=0.3055;AFR_AF=0.5719;EUR_AF=0.2992;SAS_AF=0.1493;AA=T|||;VT=SNP
7	86610216	rs1633452	A	G	100	PASS	AC=1690;AF=0.33746;AN=5008;NS=2504;DP=21780;EAS_AF=0.2718;AMR_AF=0.3069;AFR_AF=0.5719;EUR_AF=0.2992;SAS_AF=0.1493;AA=a|||;VT=SNP
7	86610314	rs1767710	A	G	100	PASS	AC=1690;AF=0.33746;AN=5008;NS=2504;DP=19598;EAS_AF=0.2718;AMR_AF=0.3069;AFR_AF=0.5719;EUR_AF=0.2992;SAS_AF=0.1493;AA=a|||;VT=SNP
7	86610491	rs1767709	G	A	100	PASS	AC=1690;AF=0.33746;AN=5008;NS=2504;DP=22180;EAS_AF=0.2718;AMR_AF=0.3069;AFR_AF=0.5719;EUR_AF=0.2992;SAS_AF=0.1493;AA=G|||;VT=SNP
7	86610934	rs885996	G	C	100	PASS	AC=1690;AF=0.33746;AN=5008;NS=2504;DP=23058;EAS_AF=0.2718;AMR_AF=0.3069;AFR_AF=0.5719;EUR_AF=0.2992;SAS_AF=0.1493;AA=C|||;VT=SNP
7	86611015	rs885997	A	G	100	PASS	AC=1701;AF=0.339657;AN=5008;NS=2504;DP=23373;EAS_AF=0.2718;AMR_AF=0.3084;AFR_AF=0.5719;EUR_AF=0.3091;SAS_AF=0.1493;AA=a|||;VT=SNP
7	86611019	rs885998	A	G	100	PASS	AC=1738;AF=0.347045;AN=5008;NS=2504;DP=23394;EAS_AF=0.2728;AMR_AF=0.3069;AFR_AF=0.6074;EUR_AF=0.2992;SAS_AF=0.1493;AA=G|||;VT=SNP
7	86611101	rs28378641	T	C	100	PASS	AC=268;AF=0.0535144;AN=5008;NS=2504;DP=21969;EAS_AF=0.0149;AMR_AF=0.0303;AFR_AF=0.1467;EUR_AF=0.0308;SAS_AF=0.0072;AA=T|||;VT=SNP
7	86611201	rs1633455	A	G	100	PASS	AC=1690;AF=0.33746;AN=5008;NS=2504;DP=20533;EAS_AF=0.2718;AMR_AF=0.3069;AFR_AF=0.5719;EUR_AF=0.2992;SAS_AF=0.1493;AA=G|||;VT=SNP
7	86611241	rs1633456	C	G	100	PASS	AC=1690;AF=0.33746;AN=5008;NS=2504;DP=22627;EAS_AF=0.2718;AMR_AF=0.3069;AFR_AF=0.5719;EUR_AF=0.2992;SAS_AF=0.1493;AA=C|||;VT=SNP
7	86611305	rs1767708	G	A	100	PASS	AC=1690;AF=0.33746;AN=5008;NS=2504;DP=22082;EAS_AF=0.2718;AMR_AF=0.3069;AFR_AF=0.5719;EUR_AF=0.2992;SAS_AF=0.1493;AA=G|||;VT=SNP
7	86611326	rs1767707	C	T	100	PASS	AC=1691;AF=0.33766;AN=5008;NS=2504;DP=22209;EAS_AF=0.2728;AMR_AF=0.3069;AFR_AF=0.5719;EUR_AF=0.2992;SAS_AF=0.1493;AA=c|||;VT=SNP
7	86611498	rs1767706	C	T	100	PASS	AC=1686;AF=0.336661;AN=5008;NS=2504;DP=21323;EAS_AF=0.2698;AMR_AF=0.3069;AFR_AF=0.5703;EUR_AF=0.2992;SAS_AF=0.1493;AA=C|||;VT=SNP
7	86611854	rs1633457	C	G	100	PASS	AC=1691;AF=0.33766;AN=5008;NS=2504;DP=22163;EAS_AF=0.2718;AMR_AF=0.3069;AFR_AF=0.5719;EUR_AF=0.2992;SAS_AF=0.1503;AA=C|||;VT=SNP
7	86612081	rs1633458	A	G	100	PASS	AC=1690;AF=0.33746;AN=5008;NS=2504;DP=19608;EAS_AF=0.2718;AMR_AF=0.3069;AFR_AF=0.5719;EUR_AF=0.2992;SAS_AF=0.1493;AA=A|||;VT=SNP
7	86612086	rs1633459	A	G	100	PASS	AC=1690;AF=0.33746;AN=5008;NS=2504;DP=19419;EAS_AF=0.2718;AMR_AF=0.3069;AFR_AF=0.5719;EUR_AF=0.2992;SAS_AF=0.1493;AA=G|||;VT=SNP
7	86612109	rs147869718	C	T	100	PASS	AC=146;AF=0.0291534;AN=5008;NS=2504;DP=19491;EAS_AF=0.0149;AMR_AF=0.0202;AFR_AF=0.0605;EUR_AF=0.0298;SAS_AF=0.0072;AA=C|||;VT=SNP
7	86612317	rs4260834	C	T	100	PASS	AC=1694;AF=0.338259;AN=5008;NS=2504;DP=21683;EAS_AF=0.2738;AMR_AF=0.3084;AFR_AF=0.5719;EUR_AF=0.2992;SAS_AF=0.1503;AA=T|||;VT=SNP
7	86612332	rs4344021	T	C	100	PASS	AC=1693;AF=0.338059;AN=5008;NS=2504;DP=21801;EAS_AF=0.2738;AMR_AF=0.3084;AFR_AF=0.5719;EUR_AF=0.2992;SAS_AF=0.1493;AA=t|||;VT=SNP
7	86612337	rs4260835	C	T	100	PASS	AC=1699;AF=0.339257;AN=5008;NS=2504;DP=21607;EAS_AF=0.2788;AMR_AF=0.3098;AFR_AF=0.5719;EUR_AF=0.2992;SAS_AF=0.1493;AA=C|||;VT=SNP
7	86612769	rs4404849	A	T	100	PASS	AC=725;AF=0.144768;AN=5008;NS=2504;DP=18238;EAS_AF=0.1359;AMR_AF=0.1628;AFR_AF=0.2595;EUR_AF=0.0865;SAS_AF=0.046;AA=A|||;VT=SNP
7	86612770	rs4262263	C	T	100	PASS	AC=725;AF=0.144768;AN=5008;NS=2504;DP=18259;EAS_AF=0.1359;AMR_AF=0.1628;AFR_AF=0.2595;EUR_AF=0.0865;SAS_AF=0.046;AA=C|||;VT=SNP
7	86613157	rs10952893	A	G	100	PASS	AC=1690;AF=0.33746;AN=5008;NS=2504;DP=21596;EAS_AF=0.2718;AMR_AF=0.3069;AFR_AF=0.5719;EUR_AF=0.2992;SAS_AF=0.1493;AA=A|||;VT=SNP
7	86613330	rs12381395	C	A	100	PASS	AC=1694;AF=0.338259;AN=5008;NS=2504;DP=20889;EAS_AF=0.2738;AMR_AF=0.3069;AFR_AF=0.5719;EUR_AF=0.3002;SAS_AF=0.1503;AA=A|||;VT=SNP
7	86613465	rs13221872	T	C	100	PASS	AC=1690;AF=0.33746;AN=5008;NS=2504;DP=21615;EAS_AF=0.2718;AMR_AF=0.3069;AFR_AF=0.5719;EUR_AF=0.2992;SAS_AF=0.1493;AA=t|||;VT=SNP
7	86613481	rs13234802	G	A	100	PASS	AC=1690;AF=0.33746;AN=5008;NS=2504;DP=21377;EAS_AF=0.2718;AMR_AF=0.3069;AFR_AF=0.5719;EUR_AF=0.2992;SAS_AF=0.1493;AA=G|||;VT=SNP
7	86613513	rs13234633	A	G	100	PASS	AC=1690;AF=0.33746;AN=5008;NS=2504;DP=20990;EAS_AF=0.2718;AMR_AF=0.3069;AFR_AF=0.5719;EUR_AF=0.2992;SAS_AF=0.1493;AA=G|||;VT=SNP
7	86613558	rs13234729	C	A	100	PASS	AC=1690;AF=0.33746;AN=5008;NS=2504;DP=20526;EAS_AF=0.2718;AMR_AF=0.3069;AFR_AF=0.5719;EUR_AF=0.2992;SAS_AF=0.1493;AA=C|||;VT=SNP
7	86613691	rs10268694	G	A	100	PASS	AC=1693;AF=0.338059;AN=5008;NS=2504;DP=21394;EAS_AF=0.2738;AMR_AF=0.3069;AFR_AF=0.5726;EUR_AF=0.2992;SAS_AF=0.1493;AA=G|||;VT=SNP
7	86613742	rs74688817	C	T	100	PASS	AC=1693;AF=0.338059;AN=5008;NS=2504;DP=22564;EAS_AF=0.2738;AMR_AF=0.3069;AFR_AF=0.5726;EUR_AF=0.2992;SAS_AF=0.1493;AA=T|||;VT=SNP
7	86613755	rs148734084	A	G	100	PASS	AC=1693;AF=0.338059;AN=5008;NS=2504;DP=22494;EAS_AF=0.2738;AMR_AF=0.3069;AFR_AF=0.5726;EUR_AF=0.2992;SAS_AF=0.1493;AA=A|||;VT=SNP
7	86613764	rs111791306	T	C	100	PASS	AC=1689;AF=0.33726;AN=5008;NS=2504;DP=22557;EAS_AF=0.2738;AMR_AF=0.3026;AFR_AF=0.5726;EUR_AF=0.2982;SAS_AF=0.1493;AA=C|||;VT=SNP
7	86613869	rs7784035	G	A	100	PASS	AC=1691;AF=0.33766;AN=5008;NS=2504;DP=21938;EAS_AF=0.2718;AMR_AF=0.3069;AFR_AF=0.5719;EUR_AF=0.2992;SAS_AF=0.1503;AA=G|||;VT=SNP
7	86614005	rs1635014	C	T	100	PASS	AC=1690;AF=0.33746;AN=5008;NS=2504;DP=20872;EAS_AF=0.2718;AMR_AF=0.3069;AFR_AF=0.5719;EUR_AF=0.2992;SAS_AF=0.1493;AA=T|||;VT=SNP
7	86614117	rs113914042	C	G	100	PASS	AC=1690;AF=0.33746;AN=5008;NS=2504;DP=20477;EAS_AF=0.2718;AMR_AF=0.3069;AFR_AF=0.5719;EUR_AF=0.2992;SAS_AF=0.1493;AA=C|||;VT=SNP
7	86614209	rs111807126	T	A	100	PASS	AC=1689;AF=0.33726;AN=5008;NS=2504;DP=17442;EAS_AF=0.2718;AMR_AF=0.3069;AFR_AF=0.5711;EUR_AF=0.2992;SAS_AF=0.1493;AA=A|||;VT=SNP
7	86614384	rs113524734	A	T	100	PASS	AC=1689;AF=0.33726;AN=5008;NS=2504;DP=17316;EAS_AF=0.2718;AMR_AF=0.3069;AFR_AF=0.5711;EUR_AF=0.2992;SAS_AF=0.1493;AA=T|||;VT=SNP
7	86614407	rs113817473	T	C	100	PASS	AC=819;AF=0.163538;AN=5008;NS=2504;DP=17430;EAS_AF=0.1359;AMR_AF=0.1671;AFR_AF=0.3283;EUR_AF=0.0865;SAS_AF=0.046;AA=T|||;VT=SNP
7	86614416	rs112882401	C	T	100	PASS	AC=1823;AF=0.364018;AN=5008;NS=2504;DP=17525;EAS_AF=0.2718;AMR_AF=0.3084;AFR_AF=0.6717;EUR_AF=0.2992;SAS_AF=0.1493;AA=T|||;VT=SNP
7	86614485	rs113156098	A	G	100	PASS	AC=1692;AF=0.337859;AN=5008;NS=2504;DP=17050;EAS_AF=0.2718;AMR_AF=0.3069;AFR_AF=0.5734;EUR_AF=0.2992;SAS_AF=0.1493;AA=A|||;VT=SNP
7	86614545	rs80220497	C	T	100	PASS	AC=1688;AF=0.337061;AN=5008;NS=2504;DP=17222;EAS_AF=0.2718;AMR_AF=0.3069;AFR_AF=0.5703;EUR_AF=0.2992;SAS_AF=0.1493;AA=C|||;VT=SNP
7	86614745	rs12704307	T	C	100	PASS	AC=1690;AF=0.33746;AN=5008;NS=2504;DP=17116;EAS_AF=0.2718;AMR_AF=0.3069;AFR_AF=0.5719;EUR_AF=0.2992;SAS_AF=0.1493;AA=C|||;VT=SNP
7	86614908	rs12704309	A	C	100	PASS	AC=1690;AF=0.33746;AN=5008;NS=2504;DP=16817;EAS_AF=0.2718;AMR_AF=0.3069;AFR_AF=0.5719;EUR_AF=0.2992;SAS_AF=0.1493;AA=C|||;VT=SNP
7	86615092	rs141846341	C	G	100	PASS	AC=266;AF=0.053115;AN=5008;NS=2504;DP=14320;EAS_AF=0.0149;AMR_AF=0.0288;AFR_AF=0.1467;EUR_AF=0.0298;SAS_AF=0.0072;AA=C|||;VT=SNP
7	86616499	rs142062200	A	T	100	PASS	AC=343;AF=0.0684904;AN=5008;NS=2504;DP=19715;EAS_AF=0.0119;AMR_AF=0.1037;AFR_AF=0.0303;EUR_AF=0.1551;SAS_AF=0.0644;AA=A|||;VT=SNP
7	86616705	rs4727132	T	C	100	PASS	AC=1690;AF=0.33746;AN=5008;NS=2504;DP=18931;EAS_AF=0.2718;AMR_AF=0.3069;AFR_AF=0.5719;EUR_AF=0.2992;SAS_AF=0.1493;AA=T|||;VT=SNP
7	86616889	rs13229149	G	A	100	PASS	AC=1690;AF=0.33746;AN=5008;NS=2504;DP=22536;EAS_AF=0.2718;AMR_AF=0.3069;AFR_AF=0.5719;EUR_AF=0.2992;SAS_AF=0.1493;AA=G|||;VT=SNP
7	86617098	rs7458969	A	T	100	PASS	AC=1688;AF=0.337061;AN=5008;NS=2504;DP=21453;EAS_AF=0.2718;AMR_AF=0.3069;AFR_AF=0.5703;EUR_AF=0.2992;SAS_AF=0.1493;AA=A|||;VT=SNP
7	86617213	rs115633160	C	T	100	PASS	AC=858;AF=0.171326;AN=5008;NS=2504;DP=23062;EAS_AF=0.1359;AMR_AF=0.1398;AFR_AF=0.2337;EUR_AF=0.2127;SAS_AF=0.1033;AA=C|||;VT=SNP
7	86617284	rs1635026	C	T	100	PASS	AC=1690;AF=0.33746;AN=5008;NS=2504;DP=23121;EAS_AF=0.2718;AMR_AF=0.3069;AFR_AF=0.5719;EUR_AF=0.2992;SAS_AF=0.1493;AA=T|||;VT=SNP
7	86617463	rs113775354	T	C	100	PASS	AC=365;AF=0.0728834;AN=5008;NS=2504;DP=18677;EAS_AF=0.12;AMR_AF=0.1254;AFR_AF=0.0484;EUR_AF=0.0547;SAS_AF=0.0389;AA=T|||;VT=SNP
7	86617485	rs1767704	A	G	100	PASS	AC=1690;AF=0.33746;AN=5008;NS=2504;DP=17807;EAS_AF=0.2718;AMR_AF=0.3069;AFR_AF=0.5719;EUR_AF=0.2992;SAS_AF=0.1493;AA=G|||;VT=SNP
7	86617526	rs1767703	G	T	100	PASS	AC=1690;AF=0.33746;AN=5008;NS=2504;DP=17260;EAS_AF=0.2718;AMR_AF=0.3069;AFR_AF=0.5719;EUR_AF=0.2992;SAS_AF=0.1493;AA=G|||;VT=SNP
7	86617528	rs116630917	G	A	100	PASS	AC=146;AF=0.0291534;AN=5008;NS=2504;DP=17267;EAS_AF=0.0149;AMR_AF=0.0202;AFR_AF=0.0605;EUR_AF=0.0298;SAS_AF=0.0072;AA=G|||;VT=SNP
7	86617531	rs1767702	G	T	100	PASS	AC=365;AF=0.0728834;AN=5008;NS=2504;DP=17065;EAS_AF=0.12;AMR_AF=0.1254;AFR_AF=0.0484;EUR_AF=0.0547;SAS_AF=0.0389;AA=g|||;VT=SNP
7	86618002	rs1767701	G	C	100	PASS	AC=1691;AF=0.33766;AN=5008;NS=2504;DP=18289;EAS_AF=0.2728;AMR_AF=0.3069;AFR_AF=0.5719;EUR_AF=0.2992;SAS_AF=0.1493;AA=g|||;VT=SNP
7	86618788	rs1635028	A	C	100	PASS	AC=1690;AF=0.33746;AN=5008;NS=2504;DP=15679;EAS_AF=0.2718;AMR_AF=0.3069;AFR_AF=0.5719;EUR_AF=0.2992;SAS_AF=0.1493;AA=C|||;VT=SNP
7	86618797	rs1635029	A	G	100	PASS	AC=1690;AF=0.33746;AN=5008;NS=2504;DP=15565;EAS_AF=0.2718;AMR_AF=0.3069;AFR_AF=0.5719;EUR_AF=0.2992;SAS_AF=0.1493;AA=A|||;VT=SNP
7	86618882	rs12704316	G	T	100	PASS	AC=456;AF=0.0910543;AN=5008;NS=2504;DP=12983;EAS_AF=0.1339;AMR_AF=0.0951;AFR_AF=0.0083;EUR_AF=0.168;SAS_AF=0.0767;AA=G|||;VT=SNP
7	86619145	rs1635030	A	C	100	PASS	AC=1689;AF=0.33726;AN=5008;NS=2504;DP=9792;EAS_AF=0.2718;AMR_AF=0.3069;AFR_AF=0.5711;EUR_AF=0.2992;SAS_AF=0.1493;AA=C|||;VT=SNP
7	86619320	rs1635031	T	C	100	PASS	AC=1690;AF=0.33746;AN=5008;NS=2504;DP=11071;EAS_AF=0.2718;AMR_AF=0.3069;AFR_AF=0.5719;EUR_AF=0.2992;SAS_AF=0.1493;AA=T|||;VT=SNP
7	86619393	rs1635032	T	C	100	PASS	AC=1690;AF=0.33746;AN=5008;NS=2504;DP=12937;EAS_AF=0.2718;AMR_AF=0.3069;AFR_AF=0.5719;EUR_AF=0.2992;SAS_AF=0.1493;AA=C|||;VT=SNP
7	86619852	rs1635033	T	C	100	PASS	AC=1691;AF=0.33766;AN=5008;NS=2504;DP=19455;EAS_AF=0.2718;AMR_AF=0.3069;AFR_AF=0.5719;EUR_AF=0.3002;SAS_AF=0.1493;AA=C|||;VT=SNP
7	86620077	rs1635034	G	A	100	PASS	AC=1690;AF=0.33746;AN=5008;NS=2504;DP=17801;EAS_AF=0.2718;AMR_AF=0.3069;AFR_AF=0.5719;EUR_AF=0.2992;SAS_AF=0.1493;AA=G|||;VT=SNP
7	86620120	rs1767699	T	G	100	PASS	AC=1688;AF=0.337061;AN=5008;NS=2504;DP=17366;EAS_AF=0.2718;AMR_AF=0.3069;AFR_AF=0.5703;EUR_AF=0.2992;SAS_AF=0.1493;AA=T|||;VT=SNP
7	86620498	rs6955246	C	G	100	PASS	AC=1690;AF=0.33746;AN=5008;NS=2504;DP=20310;EAS_AF=0.2718;AMR_AF=0.3069;AFR_AF=0.5719;EUR_AF=0.2992;SAS_AF=0.1493;AA=G|||;VT=SNP
7	86620556	rs1635035	T	C	100	PASS	AC=1690;AF=0.33746;AN=5008;NS=2504;DP=19072;EAS_AF=0.2718;AMR_AF=0.3069;AFR_AF=0.5719;EUR_AF=0.2992;SAS_AF=0.1493;AA=T|||;VT=SNP
7	86620718	rs6975619	T	C	100	PASS	AC=1687;AF=0.336861;AN=5008;NS=2504;DP=18983;EAS_AF=0.2718;AMR_AF=0.3069;AFR_AF=0.5711;EUR_AF=0.2982;SAS_AF=0.1483;AA=C|||;VT=SNP
7	86620721	rs6955450	A	C	100	PASS	AC=1686;AF=0.336661;AN=5008;NS=2504;DP=19166;EAS_AF=0.2708;AMR_AF=0.3069;AFR_AF=0.5711;EUR_AF=0.2982;SAS_AF=0.1483;AA=C|||;VT=SNP
7	86620730	rs111479069	C	T	100	PASS	AC=363;AF=0.072484;AN=5008;NS=2504;DP=19124;EAS_AF=0.12;AMR_AF=0.1239;AFR_AF=0.0484;EUR_AF=0.0537;SAS_AF=0.0389;AA=C|||;VT=SNP
7	86620751	rs75143419	C	G	100	PASS	AC=363;AF=0.072484;AN=5008;NS=2504;DP=19213;EAS_AF=0.12;AMR_AF=0.1239;AFR_AF=0.0484;EUR_AF=0.0537;SAS_AF=0.0389;AA=C|||;VT=SNP
7	86620787	rs1635036	C	T	100	PASS	AC=1690;AF=0.33746;AN=5008;NS=2504;DP=20988;EAS_AF=0.2718;AMR_AF=0.3069;AFR_AF=0.5719;EUR_AF=0.2992;SAS_AF=0.1493;AA=C|||;VT=SNP
7	86621010	rs1635037	C	T	100	PASS	AC=1690;AF=0.33746;AN=5008;NS=2504;DP=19454;EAS_AF=0.2718;AMR_AF=0.3069;AFR_AF=0.5719;EUR_AF=0.2992;SAS_AF=0.1493;AA=T|||;VT=SNP
7	86621294	rs1635038	G	A	100	PASS	AC=1690;AF=0.33746;AN=5008;NS=2504;DP=21198;EAS_AF=0.2718;AMR_AF=0.3069;AFR_AF=0.5719;EUR_AF=0.2992;SAS_AF=0.1493;AA=G|||;VT=SNP
7	86622055	rs1635039	T	C	100	PASS	AC=1688;AF=0.337061;AN=5008;NS=2504;DP=16219;EAS_AF=0.2718;AMR_AF=0.3069;AFR_AF=0.5703;EUR_AF=0.2992;SAS_AF=0.1493;AA=T|||;VT=SNP
7	86622164	rs1635040	T	C	100	PASS	AC=1690;AF=0.33746;AN=5008;NS=2504;DP=18160;EAS_AF=0.2718;AMR_AF=0.3069;AFR_AF=0.5719;EUR_AF=0.2992;SAS_AF=0.1493;AA=T|||;VT=SNP
7	86622275	rs1634988	C	T	100	PASS	AC=1690;AF=0.33746;AN=5008;NS=2504;DP=11145;EAS_AF=0.2718;AMR_AF=0.3069;AFR_AF=0.5719;EUR_AF=0.2992;SAS_AF=0.1493;AA=C|||;VT=SNP
7	86622413	rs1634989	G	A	100	PASS	AC=1823;AF=0.364018;AN=5008;NS=2504;DP=13914;EAS_AF=0.2718;AMR_AF=0.3084;AFR_AF=0.6717;EUR_AF=0.2992;SAS_AF=0.1493;AA=A|||;VT=SNP
7	86622446	rs1634990	G	A	100	PASS	AC=1690;AF=0.33746;AN=5008;NS=2504;DP=14029;EAS_AF=0.2718;AMR_AF=0.3069;AFR_AF=0.5719;EUR_AF=0.2992;SAS_AF=0.1493;AA=G|||;VT=SNP
7	86622783	rs1767697	T	C	100	PASS	AC=1690;AF=0.33746;AN=5008;NS=2504;DP=16615;EAS_AF=0.2718;AMR_AF=0.3069;AFR_AF=0.5719;EUR_AF=0.2992;SAS_AF=0.1493;AA=T|||;VT=SNP
7	86622970	rs4728656	T	C	100	PASS	AC=1468;AF=0.293131;AN=5008;NS=2504;DP=19995;EAS_AF=0.5754;AMR_AF=0.2795;AFR_AF=0.0121;EUR_AF=0.2336;SAS_AF=0.453;AA=T|||;VT=SNP
7	86622995	rs12333646	T	G	100	PASS	AC=313;AF=0.0625;AN=5008;NS=2504;DP=20205;EAS_AF=0.0149;AMR_AF=0.0346;AFR_AF=0.1778;EUR_AF=0.0318;SAS_AF=0.0072;AA=T|||;VT=SNP
7	86623131	rs12333882	A	G	100	PASS	AC=270;AF=0.0539137;AN=5008;NS=2504;DP=18316;EAS_AF=0.0149;AMR_AF=0.0303;AFR_AF=0.1475;EUR_AF=0.0318;SAS_AF=0.0072;AA=A|||;VT=SNP
7	86623225	rs1767696	A	C	100	PASS	AC=1691;AF=0.33766;AN=5008;NS=2504;DP=18995;EAS_AF=0.2728;AMR_AF=0.3069;AFR_AF=0.5719;EUR_AF=0.2992;SAS_AF=0.1493;AA=C|||;VT=SNP
7	86623241	rs1767695	C	T	100	PASS	AC=1691;AF=0.33766;AN=5008;NS=2504;DP=18770;EAS_AF=0.2728;AMR_AF=0.3069;AFR_AF=0.5719;EUR_AF=0.2992;SAS_AF=0.1493;AA=T|||;VT=SNP
7	86623300	rs1767694	T	C	100	PASS	AC=1691;AF=0.33766;AN=5008;NS=2504;DP=19770;EAS_AF=0.2718;AMR_AF=0.3069;AFR_AF=0.5719;EUR_AF=0.2992;SAS_AF=0.1503;AA=T|||;VT=SNP
7	86623533	rs7803627	C	T	100	PASS	AC=1690;AF=0.33746;AN=5008;NS=2504;DP=18931;EAS_AF=0.2718;AMR_AF=0.3069;AFR_AF=0.5719;EUR_AF=0.2992;SAS_AF=0.1493;AA=T|||;VT=SNP
7	86623653	rs6465090	G	A	100	PASS	AC=1690;AF=0.33746;AN=5008;NS=2504;DP=18519;EAS_AF=0.2718;AMR_AF=0.3069;AFR_AF=0.5719;EUR_AF=0.2992;SAS_AF=0.1493;AA=G|||;VT=SNP
7	86623851	rs6957757	T	C	100	PASS	AC=1690;AF=0.33746;AN=5008;NS=2504;DP=18755;EAS_AF=0.2718;AMR_AF=0.3069;AFR_AF=0.5719;EUR_AF=0.2992;SAS_AF=0.1493;AA=T|||;VT=SNP
7	86623957	rs6957917	T	G	100	PASS	AC=1690;AF=0.33746;AN=5008;NS=2504;DP=17859;EAS_AF=0.2718;AMR_AF=0.3069;AFR_AF=0.5719;EUR_AF=0.2992;SAS_AF=0.1493;AA=G|||;VT=SNP
7	86623959	rs6975542	A	G	100	PASS	AC=1690;AF=0.33746;AN=5008;NS=2504;DP=17869;EAS_AF=0.2718;AMR_AF=0.3069;AFR_AF=0.5719;EUR_AF=0.2992;SAS_AF=0.1493;AA=A|||;VT=SNP
7	86623988	rs4727133	T	C	100	PASS	AC=1736;AF=0.346645;AN=5008;NS=2504;DP=17963;EAS_AF=0.2718;AMR_AF=0.3069;AFR_AF=0.6074;EUR_AF=0.2982;SAS_AF=0.1493;AA=C|||;VT=SNP
7	86624034	rs4728657	A	C	100	PASS	AC=1688;AF=0.337061;AN=5008;NS=2504;DP=17829;EAS_AF=0.2718;AMR_AF=0.3069;AFR_AF=0.5703;EUR_AF=0.2992;SAS_AF=0.1493;AA=A|||;VT=SNP
7	86624091	rs1767692	T	C	100	PASS	AC=1690;AF=0.33746;AN=5008;NS=2504;DP=17783;EAS_AF=0.2718;AMR_AF=0.3069;AFR_AF=0.5719;EUR_AF=0.2992;SAS_AF=0.1493;AA=T|||;VT=SNP
7	86624242	rs1767691	T	A	100	PASS	AC=790;AF=0.157748;AN=5008;NS=2504;DP=18049;EAS_AF=0.1359;AMR_AF=0.1657;AFR_AF=0.3071;EUR_AF=0.0865;SAS_AF=0.046;AA=T|||;VT=SNP
7	86624724	rs1634995	G	A	100	PASS	AC=1689;AF=0.33726;AN=5008;NS=2504;DP=17800;EAS_AF=0.2728;AMR_AF=0.3069;AFR_AF=0.5703;EUR_AF=0.2992;SAS_AF=0.1493;AA=G|||;VT=SNP
7	86624902	rs1612547	T	C	100	PASS	AC=1688;AF=0.337061;AN=5008;NS=2504;DP=16949;EAS_AF=0.2718;AMR_AF=0.3069;AFR_AF=0.5703;EUR_AF=0.2992;SAS_AF=0.1493;AA=T|||;VT=SNP
7	86625044	rs62488050	C	T	100	PASS	AC=343;AF=0.0684904;AN=5008;NS=2504;DP=16010;EAS_AF=0.0119;AMR_AF=0.1037;AFR_AF=0.0303;EUR_AF=0.1551;SAS_AF=0.0644;AA=C|||;VT=SNP
7	86625071	rs1634996	G	A	100	PASS	AC=365;AF=0.0728834;AN=5008;NS=2504;DP=15406;EAS_AF=0.12;AMR_AF=0.1254;AFR_AF=0.0484;EUR_AF=0.0547;SAS_AF=0.0389;AA=G|||;VT=SNP
7	86625102	rs1767744	T	C	100	PASS	AC=1688;AF=0.337061;AN=5008;NS=2504;DP=15352;EAS_AF=0.2718;AMR_AF=0.3069;AFR_AF=0.5703;EUR_AF=0.2992;SAS_AF=0.1493;AA=T|||;VT=SNP
7	86625456	rs1767743	T	A	100	PASS	AC=1688;AF=0.337061;AN=5008;NS=2504;DP=18590;EAS_AF=0.2718;AMR_AF=0.3069;AFR_AF=0.5703;EUR_AF=0.2992;SAS_AF=0.1493;AA=T|||;VT=SNP
7	86625642	rs1634997	G	A	100	PASS	AC=1689;AF=0.33726;AN=5008;NS=2504;DP=16252;EAS_AF=0.2718;AMR_AF=0.3069;AFR_AF=0.5703;EUR_AF=0.2992;SAS_AF=0.1503;AA=G|||;VT=SNP
7	86625704	rs1634998	C	T	100	PASS	AC=1688;AF=0.337061;AN=5008;NS=2504;DP=17504;EAS_AF=0.2718;AMR_AF=0.3069;AFR_AF=0.5703;EUR_AF=0.2992;SAS_AF=0.1493;AA=C|||;VT=SNP
7	86625854	rs1767742	T	G	100	PASS	AC=1691;AF=0.33766;AN=5008;NS=2504;DP=20213;EAS_AF=0.2718;AMR_AF=0.3069;AFR_AF=0.5726;EUR_AF=0.2992;SAS_AF=0.1493;AA=G|||;VT=SNP
7	86625909	rs1767741	G	C	100	PASS	AC=1688;AF=0.337061;AN=5008;NS=2504;DP=20070;EAS_AF=0.2718;AMR_AF=0.3069;AFR_AF=0.5703;EUR_AF=0.2992;SAS_AF=0.1493;AA=G|||;VT=SNP
7	86626102	rs1634999	C	G	100	PASS	AC=1695;AF=0.338458;AN=5008;NS=2504;DP=18648;EAS_AF=0.2738;AMR_AF=0.3084;AFR_AF=0.5703;EUR_AF=0.3032;SAS_AF=0.1493;AA=C|||;VT=SNP
7	86626107	rs1635000	G	T	100	PASS	AC=1695;AF=0.338458;AN=5008;NS=2504;DP=18444;EAS_AF=0.2738;AMR_AF=0.3084;AFR_AF=0.5703;EUR_AF=0.3032;SAS_AF=0.1493;AA=G|||;VT=SNP
7	86626143	rs1767740	T	C	100	PASS	AC=1697;AF=0.338858;AN=5008;NS=2504;DP=18404;EAS_AF=0.2738;AMR_AF=0.3084;AFR_AF=0.5719;EUR_AF=0.3032;SAS_AF=0.1493;AA=C|||;VT=SNP
7	86626173	rs141200730	G	C	100	PASS	AC=67;AF=0.0133786;AN=5008;NS=2504;DP=18704;EAS_AF=0.0149;AMR_AF=0.0144;AFR_AF=0.0038;EUR_AF=0.0298;SAS_AF=0.0072;AA=G|||;VT=SNP
7	86626353	rs1767739	A	C	100	PASS	AC=1688;AF=0.337061;AN=5008;NS=2504;DP=18078;EAS_AF=0.2718;AMR_AF=0.3069;AFR_AF=0.5703;EUR_AF=0.2992;SAS_AF=0.1493;AA=A|||;VT=SNP
7	86626355	rs1767738	A	G	100	PASS	AC=364;AF=0.0726837;AN=5008;NS=2504;DP=18049;EAS_AF=0.12;AMR_AF=0.1254;AFR_AF=0.0484;EUR_AF=0.0547;SAS_AF=0.0378;AA=A|||;VT=SNP
7	86626615	rs77020301	C	T	100	PASS	AC=266;AF=0.053115;AN=5008;NS=2504;DP=15752;EAS_AF=0.0149;AMR_AF=0.0288;AFR_AF=0.1467;EUR_AF=0.0298;SAS_AF=0.0072;AA=C|||;VT=SNP
7	86626743	rs1635001	C	A	100	PASS	AC=1688;AF=0.337061;AN=5008;NS=2504;DP=17872;EAS_AF=0.2718;AMR_AF=0.3069;AFR_AF=0.5703;EUR_AF=0.2992;SAS_AF=0.1493;AA=T|||;VT=SNP
7	86626763	rs1767737	A	G	100	PASS	AC=1688;AF=0.337061;AN=5008;NS=2504;DP=17917;EAS_AF=0.2718;AMR_AF=0.3069;AFR_AF=0.5703;EUR_AF=0.2992;SAS_AF=0.1493;AA=G|||;VT=SNP
7	86626807	rs1767736	T	C	100	PASS	AC=1688;AF=0.337061;AN=5008;NS=2504;DP=18460;EAS_AF=0.2718;AMR_AF=0.3069;AFR_AF=0.5703;EUR_AF=0.2992;SAS_AF=0.1493;AA=C|||;VT=SNP
7	86627187	rs1767735	G	A	100	PASS	AC=1688;AF=0.337061;AN=5008;NS=2504;DP=20576;EAS_AF=0.2718;AMR_AF=0.3069;AFR_AF=0.5703;EUR_AF=0.2992;SAS_AF=0.1493;AA=A|||;VT=SNP
7	86627249	rs1635002	C	T	100	PASS	AC=1708;AF=0.341054;AN=5008;NS=2504;DP=21230;EAS_AF=0.2728;AMR_AF=0.3069;AFR_AF=0.5703;EUR_AF=0.3161;SAS_AF=0.1513;AA=T|||;VT=SNP
7	86627319	rs4728658	A	G	100	PASS	AC=237;AF=0.0473243;AN=5008;NS=2504;DP=20410;EAS_AF=0.12;AMR_AF=0.0951;AFR_AF=0.0008;EUR_AF=0.0129;SAS_AF=0.0368;AA=A|||;VT=SNP
7	86627406	rs1767734	T	G	100	PASS	AC=1688;AF=0.337061;AN=5008;NS=2504;DP=19751;EAS_AF=0.2718;AMR_AF=0.3069;AFR_AF=0.5703;EUR_AF=0.2992;SAS_AF=0.1493;AA=T|||;VT=SNP
7	86627630	rs767437	A	G	100	PASS	AC=1689;AF=0.33726;AN=5008;NS=2504;DP=20532;EAS_AF=0.2718;AMR_AF=0.3069;AFR_AF=0.5711;EUR_AF=0.2992;SAS_AF=0.1493;AA=G|||;VT=SNP
7	86627679	rs767436	T	G	100	PASS	AC=1689;AF=0.33726;AN=5008;NS=2504;DP=20311;EAS_AF=0.2718;AMR_AF=0.3069;AFR_AF=0.5711;EUR_AF=0.2992;SAS_AF=0.1493;AA=G|||;VT=SNP
7	86627726	rs767435	G	A	100	PASS	AC=1689;AF=0.33726;AN=5008;NS=2504;DP=19316;EAS_AF=0.2718;AMR_AF=0.3069;AFR_AF=0.5711;EUR_AF=0.2992;SAS_AF=0.1493;AA=G|||;VT=SNP
7	86627798	rs767434	T	C	100	PASS	AC=1689;AF=0.33726;AN=5008;NS=2504;DP=17859;EAS_AF=0.2718;AMR_AF=0.3069;AFR_AF=0.5711;EUR_AF=0.2992;SAS_AF=0.1493;AA=C|||;VT=SNP
7	86628006	rs1635003	C	T	100	PASS	AC=1694;AF=0.338259;AN=5008;NS=2504;DP=18042;EAS_AF=0.2718;AMR_AF=0.3069;AFR_AF=0.5711;EUR_AF=0.2992;SAS_AF=0.1544;AA=C|||;VT=SNP
7	86628132	rs1767729	A	G	100	PASS	AC=1738;AF=0.347045;AN=5008;NS=2504;DP=15679;EAS_AF=0.2718;AMR_AF=0.3069;AFR_AF=0.6082;EUR_AF=0.2992;SAS_AF=0.1493;AA=G|||;VT=SNP
7	86628156	rs1012834	A	C	100	PASS	AC=1738;AF=0.347045;AN=5008;NS=2504;DP=15358;EAS_AF=0.2718;AMR_AF=0.3069;AFR_AF=0.6082;EUR_AF=0.2992;SAS_AF=0.1493;AA=C|||;VT=SNP
7	86628318	rs1635004	C	T	100	PASS	AC=1689;AF=0.33726;AN=5008;NS=2504;DP=13089;EAS_AF=0.2718;AMR_AF=0.3069;AFR_AF=0.5711;EUR_AF=0.2992;SAS_AF=0.1493;AA=T|||;VT=SNP
7	86628370	rs1012835	T	C	100	PASS	AC=1690;AF=0.33746;AN=5008;NS=2504;DP=13804;EAS_AF=0.2718;AMR_AF=0.3069;AFR_AF=0.5719;EUR_AF=0.2992;SAS_AF=0.1493;AA=C|||;VT=SNP
7	86628397	rs1767726	A	C	100	PASS	AC=1689;AF=0.33726;AN=5008;NS=2504;DP=14762;EAS_AF=0.2718;AMR_AF=0.3069;AFR_AF=0.5711;EUR_AF=0.2992;SAS_AF=0.1493;AA=C|||;VT=SNP
7	86628526	rs1767725	T	C	100	PASS	AC=1689;AF=0.33726;AN=5008;NS=2504;DP=15712;EAS_AF=0.2718;AMR_AF=0.3069;AFR_AF=0.5711;EUR_AF=0.2992;SAS_AF=0.1493;AA=C|||;VT=SNP
7	86628997	rs1767724	T	C	100	PASS	AC=1689;AF=0.33726;AN=5008;NS=2504;DP=18489;EAS_AF=0.2718;AMR_AF=0.3069;AFR_AF=0.5711;EUR_AF=0.2992;SAS_AF=0.1493;AA=C|||;VT=SNP
7	86629166	rs1635005	T	C	100	PASS	AC=1689;AF=0.33726;AN=5008;NS=2504;DP=20647;EAS_AF=0.2718;AMR_AF=0.3069;AFR_AF=0.5711;EUR_AF=0.2992;SAS_AF=0.1493;AA=C|||;VT=SNP
7	86629423	rs1635006	T	G	100	PASS	AC=1689;AF=0.33726;AN=5008;NS=2504;DP=20464;EAS_AF=0.2718;AMR_AF=0.3069;AFR_AF=0.5711;EUR_AF=0.2992;SAS_AF=0.1493;AA=T|||;VT=SNP
7	86629542	rs1635007	T	G	100	PASS	AC=1824;AF=0.364217;AN=5008;NS=2504;DP=21509;EAS_AF=0.2718;AMR_AF=0.3084;AFR_AF=0.6725;EUR_AF=0.2992;SAS_AF=0.1493;AA=G|||;VT=SNP
7	86629562	rs1635008	T	G	100	PASS	AC=1688;AF=0.337061;AN=5008;NS=2504;DP=21285;EAS_AF=0.2718;AMR_AF=0.3069;AFR_AF=0.5696;EUR_AF=0.2992;SAS_AF=0.1503;AA=G|||;VT=SNP
7	86629651	rs1635009	C	T	100	PASS	AC=1692;AF=0.337859;AN=5008;NS=2504;DP=20985;EAS_AF=0.2718;AMR_AF=0.3069;AFR_AF=0.5734;EUR_AF=0.2992;SAS_AF=0.1493;AA=T|||;VT=SNP
7	86629756	rs1635010	T	G	100	PASS	AC=1697;AF=0.338858;AN=5008;NS=2504;DP=19083;EAS_AF=0.2718;AMR_AF=0.3069;AFR_AF=0.5734;EUR_AF=0.2992;SAS_AF=0.1544;AA=G|||;VT=SNP
7	86629910	rs1635011	T	C	100	PASS	AC=1872;AF=0.373802;AN=5008;NS=2504;DP=19825;EAS_AF=0.2718;AMR_AF=0.3156;AFR_AF=0.7035;EUR_AF=0.3002;SAS_AF=0.1503;AA=T|||;VT=SNP
7	86630327	rs1635012	T	C	100	PASS	AC=1690;AF=0.33746;AN=5008;NS=2504;DP=21048;EAS_AF=0.2718;AMR_AF=0.3069;AFR_AF=0.5719;EUR_AF=0.2992;SAS_AF=0.1493;AA=T|||;VT=SNP
7	86630396	rs1635013	A	G	100	PASS	AC=1690;AF=0.33746;AN=5008;NS=2504;DP=20260;EAS_AF=0.2718;AMR_AF=0.3069;AFR_AF=0.5719;EUR_AF=0.2992;SAS_AF=0.1493;AA=G|||;VT=SNP
7	86630550	rs739875	G	A	100	PASS	AC=1692;AF=0.337859;AN=5008;NS=2504;DP=20049;EAS_AF=0.2718;AMR_AF=0.3069;AFR_AF=0.5734;EUR_AF=0.2992;SAS_AF=0.1493;AA=A|||;VT=SNP
7	86631526	rs1767722	G	A	100	PASS	AC=1706;AF=0.340655;AN=5008;NS=2504;DP=20842;EAS_AF=0.2758;AMR_AF=0.3069;AFR_AF=0.5802;EUR_AF=0.2992;SAS_AF=0.1503;AA=G|||;VT=SNP
7	86631711	rs75925586	G	T	100	PASS	AC=365;AF=0.0728834;AN=5008;NS=2504;DP=21010;EAS_AF=0.12;AMR_AF=0.1254;AFR_AF=0.0484;EUR_AF=0.0547;SAS_AF=0.0389;AA=G|||;VT=SNP
7	86631749	rs6947910	A	G	100	PASS	AC=1690;AF=0.33746;AN=5008;NS=2504;DP=21484;EAS_AF=0.2718;AMR_AF=0.3069;AFR_AF=0.5719;EUR_AF=0.2992;SAS_AF=0.1493;AA=A|||;VT=SNP
7	86631766	rs6947922	A	C	100	PASS	AC=1690;AF=0.33746;AN=5008;NS=2504;DP=21794;EAS_AF=0.2718;AMR_AF=0.3069;AFR_AF=0.5719;EUR_AF=0.2992;SAS_AF=0.1493;AA=C|||;VT=SNP
7	86631842	rs1620979	G	C	100	PASS	AC=1688;AF=0.337061;AN=5008;NS=2504;DP=22023;EAS_AF=0.2718;AMR_AF=0.3069;AFR_AF=0.5703;EUR_AF=0.2992;SAS_AF=0.1493;AA=C|||;VT=SNP
7	86631866	rs1635017	C	T	100	PASS	AC=1688;AF=0.337061;AN=5008;NS=2504;DP=21598;EAS_AF=0.2718;AMR_AF=0.3069;AFR_AF=0.5703;EUR_AF=0.2992;SAS_AF=0.1493;AA=C|||;VT=SNP
7	86631980	rs1620056	G	T	100	PASS	AC=363;AF=0.072484;AN=5008;NS=2504;DP=19438;EAS_AF=0.12;AMR_AF=0.1239;AFR_AF=0.0484;EUR_AF=0.0537;SAS_AF=0.0389;AA=G|||;VT=SNP
7	86632297	rs1617490	G	C	100	PASS	AC=1690;AF=0.33746;AN=5008;NS=2504;DP=20186;EAS_AF=0.2718;AMR_AF=0.3069;AFR_AF=0.5719;EUR_AF=0.2992;SAS_AF=0.1493;AA=c|||;VT=SNP
7	86632361	rs1616760	T	C	100	PASS	AC=1690;AF=0.33746;AN=5008;NS=2504;DP=20031;EAS_AF=0.2718;AMR_AF=0.3069;AFR_AF=0.5719;EUR_AF=0.2992;SAS_AF=0.1493;AA=T|||;VT=SNP
7	86632525	rs1627374	G	A	100	PASS	AC=1690;AF=0.33746;AN=5008;NS=2504;DP=21188;EAS_AF=0.2718;AMR_AF=0.3069;AFR_AF=0.5719;EUR_AF=0.2992;SAS_AF=0.1493;AA=A|||;VT=SNP
7	86632981	rs1631458	G	T	100	PASS	AC=1690;AF=0.33746;AN=5008;NS=2504;DP=19697;EAS_AF=0.2718;AMR_AF=0.3069;AFR_AF=0.5719;EUR_AF=0.2992;SAS_AF=0.1493;AA=T|||;VT=SNP
7	86633357	rs1767698	T	C	100	PASS	AC=1691;AF=0.33766;AN=5008;NS=2504;DP=17777;EAS_AF=0.2718;AMR_AF=0.3069;AFR_AF=0.5726;EUR_AF=0.2992;SAS_AF=0.1493;AA=C|||;VT=SNP
7	86633445	rs1635020	G	A	100	PASS	AC=1691;AF=0.33766;AN=5008;NS=2504;DP=19934;EAS_AF=0.2718;AMR_AF=0.3069;AFR_AF=0.5726;EUR_AF=0.2992;SAS_AF=0.1493;AA=A|||;VT=SNP
7	86633600	rs1767693	C	T	100	PASS	AC=1692;AF=0.337859;AN=5008;NS=2504;DP=19814;EAS_AF=0.2728;AMR_AF=0.3069;AFR_AF=0.5726;EUR_AF=0.2992;SAS_AF=0.1493;AA=C|||;VT=SNP
7	86633713	rs1635021	G	A	100	PASS	AC=1691;AF=0.33766;AN=5008;NS=2504;DP=21898;EAS_AF=0.2718;AMR_AF=0.3069;AFR_AF=0.5726;EUR_AF=0.2992;SAS_AF=0.1493;AA=G|||;VT=SNP
7	86633929	rs12704317	G	C	100	PASS	AC=485;AF=0.096845;AN=5008;NS=2504;DP=20423;EAS_AF=0.1339;AMR_AF=0.0951;AFR_AF=0.0303;EUR_AF=0.168;SAS_AF=0.0767;AA=G|||;VT=SNP
7	86634112	rs1635022	A	G	100	PASS	AC=1691;AF=0.33766;AN=5008;NS=2504;DP=22521;EAS_AF=0.2718;AMR_AF=0.3069;AFR_AF=0.5726;EUR_AF=0.2992;SAS_AF=0.1493;AA=A|||;VT=SNP
7	86634160	rs1635023	T	C	100	PASS	AC=1691;AF=0.33766;AN=5008;NS=2504;DP=22207;EAS_AF=0.2718;AMR_AF=0.3069;AFR_AF=0.5726;EUR_AF=0.2992;SAS_AF=0.1493;AA=C|||;VT=SNP
7	86634683	rs1635025	T	A	100	PASS	AC=698;AF=0.139377;AN=5008;NS=2504;DP=19988;EAS_AF=0.1359;AMR_AF=0.1614;AFR_AF=0.2405;EUR_AF=0.0855;SAS_AF=0.046;AA=T|||;VT=SNP
7	86634740	rs7780140	T	C	100	PASS	AC=1692;AF=0.337859;AN=5008;NS=2504;DP=19968;EAS_AF=0.2718;AMR_AF=0.3069;AFR_AF=0.5734;EUR_AF=0.2992;SAS_AF=0.1493;AA=C|||;VT=SNP
7	86634799	rs7800658	A	C	100	PASS	AC=1690;AF=0.33746;AN=5008;NS=2504;DP=20556;EAS_AF=0.2718;AMR_AF=0.3069;AFR_AF=0.5719;EUR_AF=0.2992;SAS_AF=0.1493;AA=A|||;VT=SNP
7	86635450	rs10256697	C	G	100	PASS	AC=1690;AF=0.33746;AN=5008;NS=2504;DP=14435;EAS_AF=0.2718;AMR_AF=0.3069;AFR_AF=0.5719;EUR_AF=0.2992;SAS_AF=0.1493;AA=G|||;VT=SNP
7	86635536	rs10227396	A	C	100	PASS	AC=1690;AF=0.33746;AN=5008;NS=2504;DP=14625;EAS_AF=0.2718;AMR_AF=0.3069;AFR_AF=0.5719;EUR_AF=0.2992;SAS_AF=0.1493;AA=A|||;VT=SNP
7	86635677	rs4728659	A	T	100	PASS	AC=1649;AF=0.329273;AN=5008;NS=2504;DP=11195;EAS_AF=0.2718;AMR_AF=0.3069;AFR_AF=0.5408;EUR_AF=0.2992;SAS_AF=0.1493;AA=A|||;VT=SNP
7	86635778	rs4727134	A	G	100	PASS	AC=1690;AF=0.33746;AN=5008;NS=2504;DP=14313;EAS_AF=0.2718;AMR_AF=0.3069;AFR_AF=0.5719;EUR_AF=0.2992;SAS_AF=0.1493;AA=G|||;VT=SNP
7	86635799	rs4728660	A	C	100	PASS	AC=1690;AF=0.33746;AN=5008;NS=2504;DP=14721;EAS_AF=0.2718;AMR_AF=0.3069;AFR_AF=0.5719;EUR_AF=0.2992;SAS_AF=0.1493;AA=C|||;VT=SNP
7	86635930	rs4727135	A	G	100	PASS	AC=1739;AF=0.347244;AN=5008;NS=2504;DP=16897;EAS_AF=0.2718;AMR_AF=0.3069;AFR_AF=0.6089;EUR_AF=0.2992;SAS_AF=0.1493;AA=G|||;VT=SNP
7	86636477	rs2373338	C	T	100	PASS	AC=1691;AF=0.33766;AN=5008;NS=2504;DP=21460;EAS_AF=0.2718;AMR_AF=0.3069;AFR_AF=0.5726;EUR_AF=0.2992;SAS_AF=0.1493;AA=T|||;VT=SNP
7	86637139	rs10242896	G	A	100	PASS	AC=1694;AF=0.338259;AN=5008;NS=2504;DP=20102;EAS_AF=0.2718;AMR_AF=0.3069;AFR_AF=0.5741;EUR_AF=0.2992;SAS_AF=0.1503;AA=A|||;VT=SNP
7	86637318	rs10242932	C	T	100	PASS	AC=1690;AF=0.33746;AN=5008;NS=2504;DP=18700;EAS_AF=0.2718;AMR_AF=0.3069;AFR_AF=0.5719;EUR_AF=0.2992;SAS_AF=0.1493;AA=T|||;VT=SNP
7	86637571	rs9886125	C	G	100	PASS	AC=1692;AF=0.337859;AN=5008;NS=2504;DP=19523;EAS_AF=0.2718;AMR_AF=0.3069;AFR_AF=0.5734;EUR_AF=0.2992;SAS_AF=0.1493;AA=G|||;VT=SNP
7	86637846	rs9886144	C	A	100	PASS	AC=1632;AF=0.325879;AN=5008;NS=2504;DP=19737;EAS_AF=0.2718;AMR_AF=0.3069;AFR_AF=0.528;EUR_AF=0.2992;SAS_AF=0.1493;AA=C|||;VT=SNP
7	86637887	rs9886145	C	T	100	PASS	AC=1690;AF=0.33746;AN=5008;NS=2504;DP=18122;EAS_AF=0.2718;AMR_AF=0.3069;AFR_AF=0.5719;EUR_AF=0.2992;SAS_AF=0.1493;AA=T|||;VT=SNP
7	86638361	rs12704320	T	A	100	PASS	AC=485;AF=0.096845;AN=5008;NS=2504;DP=18204;EAS_AF=0.1349;AMR_AF=0.0951;AFR_AF=0.0295;EUR_AF=0.168;SAS_AF=0.0767;AA=T|||;VT=SNP
7	86638628	rs1468281	A	G	100	PASS	AC=1692;AF=0.337859;AN=5008;NS=2504;DP=7200;EAS_AF=0.2718;AMR_AF=0.3069;AFR_AF=0.5734;EUR_AF=0.2992;SAS_AF=0.1493;AA=G|||;VT=SNP
7	86638839	rs10250640	C	T	100	PASS	AC=1690;AF=0.33746;AN=5008;NS=2504;DP=19105;EAS_AF=0.2718;AMR_AF=0.3069;AFR_AF=0.5719;EUR_AF=0.2992;SAS_AF=0.1493;AA=T|||;VT=SNP
7	86639211	rs9886350	A	G	100	PASS	AC=1689;AF=0.33726;AN=5008;NS=2504;DP=16225;EAS_AF=0.2718;AMR_AF=0.3069;AFR_AF=0.5711;EUR_AF=0.2992;SAS_AF=0.1493;AA=G|||;VT=SNP
7	86639434	rs9886283	T	C	100	PASS	AC=1689;AF=0.33726;AN=5008;NS=2504;DP=16270;EAS_AF=0.2718;AMR_AF=0.3069;AFR_AF=0.5711;EUR_AF=0.2992;SAS_AF=0.1493;AA=C|||;VT=SNP
7	86639826	rs12535941	C	T	100	PASS	AC=363;AF=0.072484;AN=5008;NS=2504;DP=18192;EAS_AF=0.12;AMR_AF=0.1239;AFR_AF=0.0484;EUR_AF=0.0537;SAS_AF=0.0389;AA=C|||;VT=SNP
7	86640207	rs11771155	T	C	100	PASS	AC=1694;AF=0.338259;AN=5008;NS=2504;DP=17228;EAS_AF=0.2718;AMR_AF=0.3069;AFR_AF=0.5741;EUR_AF=0.3002;SAS_AF=0.1493;AA=T|||;VT=SNP
7	86640416	rs13222927	C	T	100	PASS	AC=1694;AF=0.338259;AN=5008;NS=2504;DP=13312;EAS_AF=0.2718;AMR_AF=0.3069;AFR_AF=0.5741;EUR_AF=0.3002;SAS_AF=0.1493;AA=T|||;VT=SNP
7	86640431	rs113878869	A	G	100	PASS	AC=288;AF=0.057508;AN=5008;NS=2504;DP=13523;EAS_AF=0.006;AMR_AF=0.0605;AFR_AF=0.0023;EUR_AF=0.0815;SAS_AF=0.1585;AA=A|||;VT=SNP
7	86640636	rs4728662	T	G	100	PASS	AC=1695;AF=0.338458;AN=5008;NS=2504;DP=16248;EAS_AF=0.2718;AMR_AF=0.3069;AFR_AF=0.5741;EUR_AF=0.3002;SAS_AF=0.1503;AA=G|||;VT=SNP
7	86640796	rs4728663	A	C	100	PASS	AC=1698;AF=0.339058;AN=5008;NS=2504;DP=15836;EAS_AF=0.2718;AMR_AF=0.3098;AFR_AF=0.5741;EUR_AF=0.3022;SAS_AF=0.1493;AA=A|||;VT=SNP
7	86641081	rs4727136	G	T	100	PASS	AC=1696;AF=0.338658;AN=5008;NS=2504;DP=13558;EAS_AF=0.2718;AMR_AF=0.3084;AFR_AF=0.5726;EUR_AF=0.3042;SAS_AF=0.1483;AA=G|||;VT=SNP
7	86641619	rs12704321	G	A	100	PASS	AC=2386;AF=0.476438;AN=5008;NS=2504;DP=17806;EAS_AF=0.3036;AMR_AF=0.4078;AFR_AF=0.8631;EUR_AF=0.4453;SAS_AF=0.2127;AA=A|||;VT=SNP
7	86641736	rs11761758	A	T	100	PASS	AC=445;AF=0.0888578;AN=5008;NS=2504;DP=19944;EAS_AF=0.1319;AMR_AF=0.0937;AFR_AF=0.0091;EUR_AF=0.1581;SAS_AF=0.0777;AA=T|||;VT=SNP
7	86642095	rs11773077	T	G	100	PASS	AC=1854;AF=0.370208;AN=5008;NS=2504;DP=19000;EAS_AF=0.3026;AMR_AF=0.2983;AFR_AF=0.6672;EUR_AF=0.2903;SAS_AF=0.1718;AA=G|||;VT=SNP
7	86643983	rs115722931	A	G	100	PASS	AC=155;AF=0.0309505;AN=5008;NS=2504;DP=15175;EAS_AF=0.0208;AMR_AF=0.0202;AFR_AF=0.0613;EUR_AF=0.0298;SAS_AF=0.0092;AA=A|||;VT=SNP
7	86644055	rs13238095	G	A	100	PASS	AC=933;AF=0.186302;AN=5008;NS=2504;DP=14974;EAS_AF=0.1448;AMR_AF=0.1354;AFR_AF=0.2814;EUR_AF=0.1889;SAS_AF=0.1339;AA=G|||;VT=SNP
7	86644250	rs75498734	T	C	100	PASS	AC=155;AF=0.0309505;AN=5008;NS=2504;DP=13570;EAS_AF=0.0208;AMR_AF=0.0202;AFR_AF=0.0613;EUR_AF=0.0298;SAS_AF=0.0092;AA=T|||;VT=SNP
7	86646407	rs60851079	C	T	100	PASS	AC=473;AF=0.0944489;AN=5008;NS=2504;DP=15827;EAS_AF=0.1429;AMR_AF=0.1311;AFR_AF=0.1044;EUR_AF=0.0716;SAS_AF=0.0286;AA=C|||;VT=SNP
7	86647501	rs28408276	C	T	100	PASS	AC=874;AF=0.174521;AN=5008;NS=2504;DP=13429;EAS_AF=0.1448;AMR_AF=0.1326;AFR_AF=0.239;EUR_AF=0.1879;SAS_AF=0.1339;AA=C|||;VT=SNP
7	86647650	rs13229716	C	T	100	PASS	AC=907;AF=0.18111;AN=5008;NS=2504;DP=17172;EAS_AF=0.1458;AMR_AF=0.134;AFR_AF=0.2625;EUR_AF=0.1879;SAS_AF=0.1339;AA=C|||;VT=SNP
7	86648604	rs34799147	T	A	100	PASS	AC=536;AF=0.107029;AN=5008;NS=2504;DP=16714;EAS_AF=0.1429;AMR_AF=0.1311;AFR_AF=0.152;EUR_AF=0.0716;SAS_AF=0.0286;AA=T|||;VT=SNP
7	86648717	rs12704322	C	T	100	PASS	AC=485;AF=0.096845;AN=5008;NS=2504;DP=16158;EAS_AF=0.1438;AMR_AF=0.0922;AFR_AF=0.0144;EUR_AF=0.159;SAS_AF=0.0992;AA=C|||;VT=SNP
7	86648900	rs75274893	A	G	100	PASS	AC=134;AF=0.0267572;AN=5008;NS=2504;DP=16286;EAS_AF=0.0208;AMR_AF=0.0173;AFR_AF=0.0477;EUR_AF=0.0288;SAS_AF=0.0092;AA=A|||;VT=SNP
7	86654355	rs9886155	T	G	100	PASS	AC=903;AF=0.180312;AN=5008;NS=2504;DP=13684;EAS_AF=0.1458;AMR_AF=0.1369;AFR_AF=0.2821;EUR_AF=0.1889;SAS_AF=0.1002;AA=T|||;VT=SNP
7	86654867	rs10236531	G	A	100	PASS	AC=1863;AF=0.372005;AN=5008;NS=2504;DP=14596;EAS_AF=0.3085;AMR_AF=0.2954;AFR_AF=0.6717;EUR_AF=0.2903;SAS_AF=0.1708;AA=A|||;VT=SNP
7	86656457	rs10278396	G	A	100	PASS	AC=1740;AF=0.347444;AN=5008;NS=2504;DP=16356;EAS_AF=0.3036;AMR_AF=0.2939;AFR_AF=0.5832;EUR_AF=0.2903;SAS_AF=0.1708;AA=G|||;VT=SNP
7	86657447	rs10282295	C	G	100	PASS	AC=933;AF=0.186302;AN=5008;NS=2504;DP=19104;EAS_AF=0.1438;AMR_AF=0.1369;AFR_AF=0.2814;EUR_AF=0.1889;SAS_AF=0.1339;AA=C|||;VT=SNP
7	86660301	rs147920411	G	A	100	PASS	AC=243;AF=0.0485224;AN=5008;NS=2504;DP=19747;EAS_AF=0.1379;AMR_AF=0.0922;AFR_AF=0;EUR_AF=0.0149;SAS_AF=0.0256;AA=G|||;VT=SNP
7	86660425	rs10236068	G	C	100	PASS	AC=906;AF=0.180911;AN=5008;NS=2504;DP=18935;EAS_AF=0.1438;AMR_AF=0.1326;AFR_AF=0.2625;EUR_AF=0.1879;SAS_AF=0.136;AA=G|||;VT=SNP
7	86660733	rs10251861	T	C	100	PASS	AC=935;AF=0.186701;AN=5008;NS=2504;DP=19782;EAS_AF=0.1438;AMR_AF=0.1369;AFR_AF=0.2829;EUR_AF=0.1879;SAS_AF=0.135;AA=T|||;VT=SNP
7	86661802	rs6971856	T	C	100	PASS	AC=936;AF=0.186901;AN=5008;NS=2504;DP=19419;EAS_AF=0.1448;AMR_AF=0.1369;AFR_AF=0.2829;EUR_AF=0.1879;SAS_AF=0.135;AA=T|||;VT=SNP
7	86662659	rs6953148	A	C	100	PASS	AC=1510;AF=0.301518;AN=5008;NS=2504;DP=18073;EAS_AF=0.2817;AMR_AF=0.2709;AFR_AF=0.4667;EUR_AF=0.2594;SAS_AF=0.1636;AA=A|||;VT=SNP
7	86663578	rs4727137	G	A	100	PASS	AC=371;AF=0.0740815;AN=5008;NS=2504;DP=16014;EAS_AF=0.1379;AMR_AF=0.1225;AFR_AF=0.0363;EUR_AF=0.0706;SAS_AF=0.0286;AA=G|||;VT=SNP
7	86663583	rs4727138	A	G	100	PASS	AC=2048;AF=0.408946;AN=5008;NS=2504;DP=15038;EAS_AF=0.3026;AMR_AF=0.3012;AFR_AF=0.8116;EUR_AF=0.2913;SAS_AF=0.1718;AA=G|||;VT=SNP
7	86663809	rs4728664	C	T	100	PASS	AC=574;AF=0.114617;AN=5008;NS=2504;DP=16634;EAS_AF=0.1379;AMR_AF=0.1326;AFR_AF=0.1838;EUR_AF=0.0716;SAS_AF=0.0286;AA=C|||;VT=SNP
7	86664267	rs6963589	G	A	100	PASS	AC=1242;AF=0.248003;AN=5008;NS=2504;DP=17875;EAS_AF=0.1577;AMR_AF=0.2305;AFR_AF=0.2905;EUR_AF=0.338;SAS_AF=0.2035;AA=G|||;VT=SNP
7	86664507	rs6945840	T	C	100	PASS	AC=906;AF=0.180911;AN=5008;NS=2504;DP=20340;EAS_AF=0.1438;AMR_AF=0.1326;AFR_AF=0.2632;EUR_AF=0.1879;SAS_AF=0.135;AA=T|||;VT=SNP
7	86665092	rs10271876	T	C	100	PASS	AC=1861;AF=0.371605;AN=5008;NS=2504;DP=19666;EAS_AF=0.3026;AMR_AF=0.2954;AFR_AF=0.6747;EUR_AF=0.2893;SAS_AF=0.1718;AA=C|||;VT=SNP
7	86666220	rs74528687	C	T	100	PASS	AC=468;AF=0.0934505;AN=5008;NS=2504;DP=20453;EAS_AF=0.1379;AMR_AF=0.1311;AFR_AF=0.1044;EUR_AF=0.0716;SAS_AF=0.0286;AA=C|||;VT=SNP
7	86666889	rs77084724	C	G	100	PASS	AC=137;AF=0.0273562;AN=5008;NS=2504;DP=19558;EAS_AF=0.0208;AMR_AF=0.0187;AFR_AF=0.0492;EUR_AF=0.0298;SAS_AF=0.0082;AA=C|||;VT=SNP
7	86678176	rs4727139	T	C	100	PASS	AC=3332;AF=0.665335;AN=5008;NS=2504;DP=19054;EAS_AF=0.9008;AMR_AF=0.6772;AFR_AF=0.3775;EUR_AF=0.6869;SAS_AF=0.7812;AA=C|||;VT=SNP
7	86678206	rs4728666	A	G	100	PASS	AC=3325;AF=0.663938;AN=5008;NS=2504;DP=17978;EAS_AF=0.9008;AMR_AF=0.6758;AFR_AF=0.3767;EUR_AF=0.6829;SAS_AF=0.7802;AA=A|||;VT=SNP
7	86678398	rs4727140	G	C	100	PASS	AC=3014;AF=0.601837;AN=5008;NS=2504;DP=15404;EAS_AF=0.751;AMR_AF=0.6398;AFR_AF=0.3994;EUR_AF=0.6133;SAS_AF=0.683;AA=G|||;VT=SNP
7	86678536	rs4728667	A	G	100	PASS	AC=2991;AF=0.597244;AN=5008;NS=2504;DP=16565;EAS_AF=0.751;AMR_AF=0.6369;AFR_AF=0.4047;EUR_AF=0.6133;SAS_AF=0.6544;AA=G|||;VT=SNP
7	86678967	rs4728669	G	A	100	PASS	AC=2998;AF=0.598642;AN=5008;NS=2504;DP=19035;EAS_AF=0.751;AMR_AF=0.6354;AFR_AF=0.4115;EUR_AF=0.6133;SAS_AF=0.6534;AA=G|||;VT=SNP
7	86679059	rs4728670	T	G	100	PASS	AC=3022;AF=0.603435;AN=5008;NS=2504;DP=19790;EAS_AF=0.751;AMR_AF=0.6354;AFR_AF=0.4206;EUR_AF=0.6123;SAS_AF=0.6667;AA=T|||;VT=SNP
7	86679069	rs4728671	A	G	100	PASS	AC=3022;AF=0.603435;AN=5008;NS=2504;DP=19587;EAS_AF=0.751;AMR_AF=0.6354;AFR_AF=0.4206;EUR_AF=0.6123;SAS_AF=0.6667;AA=A|||;VT=SNP
7	86679090	rs4728672	T	A	100	PASS	AC=3024;AF=0.603834;AN=5008;NS=2504;DP=18897;EAS_AF=0.751;AMR_AF=0.6354;AFR_AF=0.4206;EUR_AF=0.6123;SAS_AF=0.6687;AA=A|||;VT=SNP
7	86679110	rs4728673	C	G	100	PASS	AC=3024;AF=0.603834;AN=5008;NS=2504;DP=18388;EAS_AF=0.751;AMR_AF=0.6354;AFR_AF=0.4206;EUR_AF=0.6123;SAS_AF=0.6687;AA=G|||;VT=SNP
7	86679338	rs4728674	A	G	100	PASS	AC=3022;AF=0.603435;AN=5008;NS=2504;DP=19070;EAS_AF=0.751;AMR_AF=0.6354;AFR_AF=0.4206;EUR_AF=0.6133;SAS_AF=0.6656;AA=G|||;VT=SNP
7	86679347	rs4728675	C	T	100	PASS	AC=3022;AF=0.603435;AN=5008;NS=2504;DP=19082;EAS_AF=0.751;AMR_AF=0.6354;AFR_AF=0.4206;EUR_AF=0.6133;SAS_AF=0.6656;AA=T|||;VT=SNP
7	86679676	rs11766407	G	A	100	PASS	AC=3021;AF=0.603235;AN=5008;NS=2504;DP=16337;EAS_AF=0.752;AMR_AF=0.6354;AFR_AF=0.4198;EUR_AF=0.6133;SAS_AF=0.6646;AA=A|||;VT=SNP
7	86679693	rs10429051	C	T	100	PASS	AC=3021;AF=0.603235;AN=5008;NS=2504;DP=16041;EAS_AF=0.752;AMR_AF=0.6354;AFR_AF=0.4198;EUR_AF=0.6133;SAS_AF=0.6646;AA=C|||;VT=SNP
7	86679936	rs7798088	C	T	100	PASS	AC=3020;AF=0.603035;AN=5008;NS=2504;DP=20920;EAS_AF=0.751;AMR_AF=0.6369;AFR_AF=0.4191;EUR_AF=0.6133;SAS_AF=0.6646;AA=C|||;VT=SNP
7	86680234	rs79832768	A	G	100	PASS	AC=107;AF=0.0213658;AN=5008;NS=2504;DP=20240;EAS_AF=0.0149;AMR_AF=0.0115;AFR_AF=0.0166;EUR_AF=0.0308;SAS_AF=0.0317;AA=A|||;VT=SNP
7	86680311	rs79248975	G	C	100	PASS	AC=107;AF=0.0213658;AN=5008;NS=2504;DP=20390;EAS_AF=0.0149;AMR_AF=0.0115;AFR_AF=0.0166;EUR_AF=0.0308;SAS_AF=0.0317;AA=G|||;VT=SNP
7	86680421	rs7798759	A	G	100	PASS	AC=3019;AF=0.602835;AN=5008;NS=2504;DP=19597;EAS_AF=0.751;AMR_AF=0.6354;AFR_AF=0.4191;EUR_AF=0.6133;SAS_AF=0.6646;AA=G|||;VT=SNP
7	86681028	rs11768112	C	T	100	PASS	AC=3028;AF=0.604633;AN=5008;NS=2504;DP=18936;EAS_AF=0.749;AMR_AF=0.6369;AFR_AF=0.4244;EUR_AF=0.6153;SAS_AF=0.6656;AA=C|||;VT=SNP
7	86681078	rs11761343	A	T	100	PASS	AC=3027;AF=0.604433;AN=5008;NS=2504;DP=20138;EAS_AF=0.749;AMR_AF=0.6369;AFR_AF=0.4228;EUR_AF=0.6153;SAS_AF=0.6667;AA=A|||;VT=SNP
7	86681162	rs34954010	G	A	100	PASS	AC=445;AF=0.0888578;AN=5008;NS=2504;DP=20295;EAS_AF=0.1478;AMR_AF=0.0346;AFR_AF=0.0862;EUR_AF=0.0696;SAS_AF=0.09;AA=G|||;VT=SNP
7	86681257	rs11771901	T	G	100	PASS	AC=3038;AF=0.606629;AN=5008;NS=2504;DP=20378;EAS_AF=0.75;AMR_AF=0.6369;AFR_AF=0.4274;EUR_AF=0.6133;SAS_AF=0.6728;AA=T|||;VT=SNP
7	86681470	rs4728676	G	A	100	PASS	AC=3161;AF=0.63119;AN=5008;NS=2504;DP=20111;EAS_AF=0.749;AMR_AF=0.6455;AFR_AF=0.5371;EUR_AF=0.6014;SAS_AF=0.6575;AA=A|||;VT=SNP
7	86681478	rs4727141	A	G	100	PASS	AC=4205;AF=0.839657;AN=5008;NS=2504;DP=19843;EAS_AF=0.9008;AMR_AF=0.7464;AFR_AF=0.9539;EUR_AF=0.7575;SAS_AF=0.773;AA=G|||;VT=SNP
7	86681714	rs11768321	C	T	100	PASS	AC=2545;AF=0.508187;AN=5008;NS=2504;DP=20187;EAS_AF=0.5347;AMR_AF=0.5231;AFR_AF=0.4705;EUR_AF=0.494;SAS_AF=0.5358;AA=C|||;VT=SNP
7	86684049	rs71562738	C	A	100	PASS	AC=842;AF=0.168131;AN=5008;NS=2504;DP=21732;EAS_AF=0.3492;AMR_AF=0.1311;AFR_AF=0.0998;EUR_AF=0.1024;SAS_AF=0.1677;AA=C|||;VT=SNP
7	86684903	rs71562739	C	A	100	PASS	AC=840;AF=0.167732;AN=5008;NS=2504;DP=20050;EAS_AF=0.3482;AMR_AF=0.1326;AFR_AF=0.0983;EUR_AF=0.1024;SAS_AF=0.1677;AA=C|||;VT=SNP
7	86684927	rs35595157	G	T	100	PASS	AC=840;AF=0.167732;AN=5008;NS=2504;DP=19271;EAS_AF=0.3482;AMR_AF=0.1326;AFR_AF=0.0983;EUR_AF=0.1024;SAS_AF=0.1677;AA=G|||;VT=SNP
7	86686180	rs2189519	C	T	100	PASS	AC=1817;AF=0.362819;AN=5008;NS=2504;DP=18404;EAS_AF=0.369;AMR_AF=0.2277;AFR_AF=0.5953;EUR_AF=0.1958;SAS_AF=0.3098;AA=T|||;VT=SNP
7	86691254	rs13243613	C	T	100	PASS	AC=864;AF=0.172524;AN=5008;NS=2504;DP=13866;EAS_AF=0.3472;AMR_AF=0.1326;AFR_AF=0.1157;EUR_AF=0.1014;SAS_AF=0.1708;AA=C|||;VT=SNP
7	86696026	rs56347838	T	C	100	PASS	AC=839;AF=0.167532;AN=5008;NS=2504;DP=17362;EAS_AF=0.3472;AMR_AF=0.1326;AFR_AF=0.0983;EUR_AF=0.1014;SAS_AF=0.1687;AA=T|||;VT=SNP
7	86696714	rs1476587	A	G	100	PASS	AC=869;AF=0.173522;AN=5008;NS=2504;DP=15727;EAS_AF=0.3492;AMR_AF=0.1326;AFR_AF=0.1195;EUR_AF=0.1014;SAS_AF=0.1687;AA=A|||;VT=SNP
7	86700896	rs75497815	G	A	100	PASS	AC=148;AF=0.0295527;AN=5008;NS=2504;DP=20273;EAS_AF=0.0188;AMR_AF=0.013;AFR_AF=0.0461;EUR_AF=0.0278;SAS_AF=0.0317;AA=G|||;VT=SNP
7	86701630	rs73388128	A	G	100	PASS	AC=593;AF=0.118411;AN=5008;NS=2504;DP=17499;EAS_AF=0.0218;AMR_AF=0.0591;AFR_AF=0.239;EUR_AF=0.0795;SAS_AF=0.137;AA=A|||;VT=SNP
7	86702671	rs17161290	A	G	100	PASS	AC=593;AF=0.118411;AN=5008;NS=2504;DP=20369;EAS_AF=0.0218;AMR_AF=0.0591;AFR_AF=0.239;EUR_AF=0.0795;SAS_AF=0.137;AA=A|||;VT=SNP
7	86704697	rs4728678	T	G	100	PASS	AC=1778;AF=0.355032;AN=5008;NS=2504;DP=17124;EAS_AF=0.372;AMR_AF=0.2277;AFR_AF=0.5628;EUR_AF=0.1938;SAS_AF=0.3129;AA=G|||;VT=SNP
7	86706746	rs6944949	C	A	100	PASS	AC=1639;AF=0.327276;AN=5008;NS=2504;DP=12685;EAS_AF=0.37;AMR_AF=0.2046;AFR_AF=0.4841;EUR_AF=0.1829;SAS_AF=0.3067;AA=C|||;VT=SNP
7	86706918	rs6948837	A	G	100	PASS	AC=1648;AF=0.329073;AN=5008;NS=2504;DP=15124;EAS_AF=0.37;AMR_AF=0.2046;AFR_AF=0.4902;EUR_AF=0.1839;SAS_AF=0.3067;AA=A|||;VT=SNP
7	86706980	rs60760249	T	G	100	PASS	AC=1647;AF=0.328874;AN=5008;NS=2504;DP=16683;EAS_AF=0.37;AMR_AF=0.2046;AFR_AF=0.4902;EUR_AF=0.1829;SAS_AF=0.3067;AA=G|||;VT=SNP
7	86707049	rs61458956	A	C	100	PASS	AC=1647;AF=0.328874;AN=5008;NS=2504;DP=16672;EAS_AF=0.37;AMR_AF=0.2046;AFR_AF=0.4902;EUR_AF=0.1829;SAS_AF=0.3067;AA=A|||;VT=SNP
7	86707059	rs58105963	G	A	100	PASS	AC=1647;AF=0.328874;AN=5008;NS=2504;DP=16490;EAS_AF=0.37;AMR_AF=0.2046;AFR_AF=0.4902;EUR_AF=0.1829;SAS_AF=0.3067;AA=G|||;VT=SNP
7	86707521	rs4727143	G	T	100	PASS	AC=1684;AF=0.336262;AN=5008;NS=2504;DP=12803;EAS_AF=0.372;AMR_AF=0.2262;AFR_AF=0.4924;EUR_AF=0.1938;SAS_AF=0.3129;AA=G|||;VT=SNP
7	86707743	rs13237838	A	G	100	PASS	AC=1684;AF=0.336262;AN=5008;NS=2504;DP=12017;EAS_AF=0.372;AMR_AF=0.2262;AFR_AF=0.4924;EUR_AF=0.1938;SAS_AF=0.3129;AA=G|||;VT=SNP
7	86708175	rs6955173	G	A	100	PASS	AC=1684;AF=0.336262;AN=5008;NS=2504;DP=15360;EAS_AF=0.372;AMR_AF=0.2262;AFR_AF=0.4924;EUR_AF=0.1938;SAS_AF=0.3129;AA=G|||;VT=SNP
7	86708216	rs35116955	T	A	100	PASS	AC=1638;AF=0.327077;AN=5008;NS=2504;DP=15552;EAS_AF=0.3681;AMR_AF=0.2046;AFR_AF=0.4849;EUR_AF=0.1829;SAS_AF=0.3067;AA=T|||;VT=SNP
7	86708520	rs12704330	A	G	100	PASS	AC=1676;AF=0.334665;AN=5008;NS=2504;DP=16663;EAS_AF=0.372;AMR_AF=0.2262;AFR_AF=0.4864;EUR_AF=0.1938;SAS_AF=0.3129;AA=N|||;VT=SNP
7	86708587	rs12704331	C	T	100	PASS	AC=1684;AF=0.336262;AN=5008;NS=2504;DP=15701;EAS_AF=0.372;AMR_AF=0.2262;AFR_AF=0.4924;EUR_AF=0.1938;SAS_AF=0.3129;AA=T|||;VT=SNP
7	86708634	rs12704332	G	A	100	PASS	AC=1684;AF=0.336262;AN=5008;NS=2504;DP=14829;EAS_AF=0.372;AMR_AF=0.2262;AFR_AF=0.4924;EUR_AF=0.1938;SAS_AF=0.3129;AA=A|||;VT=SNP
7	86709029	rs12704333	G	A	100	PASS	AC=1684;AF=0.336262;AN=5008;NS=2504;DP=14286;EAS_AF=0.372;AMR_AF=0.2262;AFR_AF=0.4924;EUR_AF=0.1938;SAS_AF=0.3129;AA=A|||;VT=SNP
7	86709271	rs12704334	G	C	100	PASS	AC=1685;AF=0.336462;AN=5008;NS=2504;DP=15363;EAS_AF=0.372;AMR_AF=0.2262;AFR_AF=0.4924;EUR_AF=0.1948;SAS_AF=0.3129;AA=G|||;VT=SNP
7	86709325	rs12704335	T	C	100	PASS	AC=1684;AF=0.336262;AN=5008;NS=2504;DP=14737;EAS_AF=0.372;AMR_AF=0.2262;AFR_AF=0.4924;EUR_AF=0.1938;SAS_AF=0.3129;AA=T|||;VT=SNP
7	86709381	rs11976979	G	A	100	PASS	AC=1685;AF=0.336462;AN=5008;NS=2504;DP=14717;EAS_AF=0.373;AMR_AF=0.2262;AFR_AF=0.4924;EUR_AF=0.1938;SAS_AF=0.3129;AA=A|||;VT=SNP
7	86709398	rs11977003	G	T	100	PASS	AC=1685;AF=0.336462;AN=5008;NS=2504;DP=14366;EAS_AF=0.373;AMR_AF=0.2262;AFR_AF=0.4924;EUR_AF=0.1938;SAS_AF=0.3129;AA=G|||;VT=SNP
7	86709591	rs995150	T	A	100	PASS	AC=1907;AF=0.380791;AN=5008;NS=2504;DP=16613;EAS_AF=0.372;AMR_AF=0.2666;AFR_AF=0.5832;EUR_AF=0.2654;SAS_AF=0.316;AA=A|||;VT=SNP
7	86710174	rs12704336	G	A	100	PASS	AC=1684;AF=0.336262;AN=5008;NS=2504;DP=15790;EAS_AF=0.372;AMR_AF=0.2262;AFR_AF=0.4924;EUR_AF=0.1938;SAS_AF=0.3129;AA=G|||;VT=SNP
7	86710222	rs12704337	C	T	100	PASS	AC=1684;AF=0.336262;AN=5008;NS=2504;DP=14179;EAS_AF=0.372;AMR_AF=0.2262;AFR_AF=0.4924;EUR_AF=0.1938;SAS_AF=0.3129;AA=C|||;VT=SNP
7	86710352	rs11970980	A	C	100	PASS	AC=2613;AF=0.521765;AN=5008;NS=2504;DP=16245;EAS_AF=0.376;AMR_AF=0.3761;AFR_AF=0.9667;EUR_AF=0.338;SAS_AF=0.363;AA=C|||;VT=SNP
7	86710460	rs36035378	T	C	100	PASS	AC=1640;AF=0.327476;AN=5008;NS=2504;DP=15731;EAS_AF=0.37;AMR_AF=0.2046;AFR_AF=0.4849;EUR_AF=0.1829;SAS_AF=0.3067;AA=T|||;VT=SNP
7	86710508	rs12704338	C	T	100	PASS	AC=1685;AF=0.336462;AN=5008;NS=2504;DP=16807;EAS_AF=0.372;AMR_AF=0.2262;AFR_AF=0.4924;EUR_AF=0.1948;SAS_AF=0.3129;AA=c|||;VT=SNP
7	86710797	rs11978635	C	T	100	PASS	AC=1684;AF=0.336262;AN=5008;NS=2504;DP=15595;EAS_AF=0.372;AMR_AF=0.2262;AFR_AF=0.4924;EUR_AF=0.1938;SAS_AF=0.3129;AA=T|||;VT=SNP
7	86711334	rs7786714	T	C	100	PASS	AC=1684;AF=0.336262;AN=5008;NS=2504;DP=17070;EAS_AF=0.372;AMR_AF=0.2262;AFR_AF=0.4924;EUR_AF=0.1938;SAS_AF=0.3129;AA=C|||;VT=SNP
7	86712221	rs12704339	G	A	100	PASS	AC=1684;AF=0.336262;AN=5008;NS=2504;DP=21683;EAS_AF=0.372;AMR_AF=0.2262;AFR_AF=0.4924;EUR_AF=0.1938;SAS_AF=0.3129;AA=A|||;VT=SNP
7	86712302	rs12704340	C	T	100	PASS	AC=1684;AF=0.336262;AN=5008;NS=2504;DP=20515;EAS_AF=0.372;AMR_AF=0.2262;AFR_AF=0.4924;EUR_AF=0.1938;SAS_AF=0.3129;AA=T|||;VT=SNP
7	86712561	rs12704341	C	T	100	PASS	AC=1685;AF=0.336462;AN=5008;NS=2504;DP=17935;EAS_AF=0.371;AMR_AF=0.2277;AFR_AF=0.4932;EUR_AF=0.1938;SAS_AF=0.3129;AA=T|||;VT=SNP
7	86712595	rs7459046	C	T	100	PASS	AC=1641;AF=0.327676;AN=5008;NS=2504;DP=18463;EAS_AF=0.369;AMR_AF=0.2061;AFR_AF=0.4856;EUR_AF=0.1829;SAS_AF=0.3067;AA=C|||;VT=SNP
7	86713085	rs10952895	A	G	100	PASS	AC=1682;AF=0.335863;AN=5008;NS=2504;DP=17968;EAS_AF=0.369;AMR_AF=0.2262;AFR_AF=0.4932;EUR_AF=0.1938;SAS_AF=0.3129;AA=A|||;VT=SNP
7	86713369	rs12704342	G	C	100	PASS	AC=1766;AF=0.352636;AN=5008;NS=2504;DP=21753;EAS_AF=0.37;AMR_AF=0.2277;AFR_AF=0.556;EUR_AF=0.1928;SAS_AF=0.3129;AA=C|||;VT=SNP
7	86713453	rs12704343	C	A	100	PASS	AC=1682;AF=0.335863;AN=5008;NS=2504;DP=22078;EAS_AF=0.37;AMR_AF=0.2248;AFR_AF=0.4924;EUR_AF=0.1948;SAS_AF=0.3129;AA=A|||;VT=SNP
7	86713568	rs73388157	C	T	100	PASS	AC=604;AF=0.120607;AN=5008;NS=2504;DP=20778;EAS_AF=0.0208;AMR_AF=0.0591;AFR_AF=0.2458;EUR_AF=0.0795;SAS_AF=0.1401;AA=C|||;VT=SNP
7	86713963	rs13236712	C	T	100	PASS	AC=1639;AF=0.327276;AN=5008;NS=2504;DP=19922;EAS_AF=0.3681;AMR_AF=0.2046;AFR_AF=0.4856;EUR_AF=0.1829;SAS_AF=0.3067;AA=C|||;VT=SNP
7	86714024	rs12704345	T	G	100	PASS	AC=836;AF=0.166933;AN=5008;NS=2504;DP=18521;EAS_AF=0.3472;AMR_AF=0.1326;AFR_AF=0.0976;EUR_AF=0.1014;SAS_AF=0.1667;AA=T|||;VT=SNP
7	86714298	rs28526598	A	G	100	PASS	AC=871;AF=0.173922;AN=5008;NS=2504;DP=16839;EAS_AF=0.3482;AMR_AF=0.1326;AFR_AF=0.1225;EUR_AF=0.1024;SAS_AF=0.1667;AA=A|||;VT=SNP
7	86714309	rs12704346	T	G	100	PASS	AC=1779;AF=0.355232;AN=5008;NS=2504;DP=16605;EAS_AF=0.371;AMR_AF=0.2291;AFR_AF=0.5628;EUR_AF=0.1948;SAS_AF=0.3129;AA=G|||;VT=SNP
7	86714376	rs80215591	C	A	100	PASS	AC=228;AF=0.0455272;AN=5008;NS=2504;DP=15950;EAS_AF=0.0179;AMR_AF=0.0173;AFR_AF=0.1051;EUR_AF=0.0278;SAS_AF=0.0317;AA=C|||;VT=SNP
7	86715423	rs10231806	T	C	100	PASS	AC=1243;AF=0.248203;AN=5008;NS=2504;DP=17697;EAS_AF=0.4325;AMR_AF=0.2421;AFR_AF=0.2806;EUR_AF=0.1034;SAS_AF=0.1677;AA=C|||;VT=SNP
7	86715547	rs10231949	T	C	100	PASS	AC=1696;AF=0.338658;AN=5008;NS=2504;DP=17754;EAS_AF=0.4355;AMR_AF=0.3184;AFR_AF=0.5038;EUR_AF=0.1968;SAS_AF=0.1759;AA=C|||;VT=SNP
7	86716102	rs10257010	G	A	100	PASS	AC=1360;AF=0.271565;AN=5008;NS=2504;DP=16504;EAS_AF=0.4325;AMR_AF=0.2781;AFR_AF=0.2927;EUR_AF=0.1769;SAS_AF=0.1697;AA=G|||;VT=SNP
7	86716454	rs12690906	T	G	100	PASS	AC=1876;AF=0.374601;AN=5008;NS=2504;DP=15810;EAS_AF=0.4563;AMR_AF=0.3357;AFR_AF=0.5703;EUR_AF=0.2237;SAS_AF=0.2086;AA=G|||;VT=SNP
7	86716810	rs35270196	C	T	100	PASS	AC=1349;AF=0.269369;AN=5008;NS=2504;DP=20891;EAS_AF=0.4325;AMR_AF=0.2781;AFR_AF=0.2844;EUR_AF=0.1769;SAS_AF=0.1697;AA=c|||;VT=SNP
7	86716875	rs13227616	A	G	100	PASS	AC=1134;AF=0.226438;AN=5008;NS=2504;DP=21305;EAS_AF=0.4325;AMR_AF=0.2349;AFR_AF=0.2027;EUR_AF=0.1034;SAS_AF=0.1667;AA=A|||;VT=SNP
7	86717160	rs78820237	T	C	100	PASS	AC=179;AF=0.0357428;AN=5008;NS=2504;DP=17708;EAS_AF=0.0198;AMR_AF=0.0173;AFR_AF=0.0658;EUR_AF=0.0278;SAS_AF=0.0327;AA=T|||;VT=SNP
7	86717304	rs12704347	G	A	100	PASS	AC=1365;AF=0.272564;AN=5008;NS=2504;DP=14452;EAS_AF=0.4335;AMR_AF=0.2781;AFR_AF=0.2958;EUR_AF=0.1769;SAS_AF=0.1697;AA=-|||;VT=SNP
7	86717312	rs1966355	G	A	100	PASS	AC=1358;AF=0.271166;AN=5008;NS=2504;DP=14077;EAS_AF=0.4325;AMR_AF=0.2781;AFR_AF=0.2912;EUR_AF=0.1769;SAS_AF=0.1697;AA=-|||;VT=SNP
7	86718448	rs60792988	C	G	100	PASS	AC=1359;AF=0.271366;AN=5008;NS=2504;DP=19629;EAS_AF=0.4325;AMR_AF=0.2781;AFR_AF=0.292;EUR_AF=0.1769;SAS_AF=0.1697;AA=C|||;VT=SNP
7	86719203	rs4727144	A	G	100	PASS	AC=1876;AF=0.374601;AN=5008;NS=2504;DP=17817;EAS_AF=0.4563;AMR_AF=0.3357;AFR_AF=0.5703;EUR_AF=0.2237;SAS_AF=0.2086;AA=G|||;VT=SNP
7	86719524	rs4728679	C	A	100	PASS	AC=1377;AF=0.27496;AN=5008;NS=2504;DP=19343;EAS_AF=0.4325;AMR_AF=0.2781;AFR_AF=0.3056;EUR_AF=0.1769;SAS_AF=0.1697;AA=G|||;VT=SNP
7	86719536	rs4728680	G	T	100	PASS	AC=1377;AF=0.27496;AN=5008;NS=2504;DP=19489;EAS_AF=0.4325;AMR_AF=0.2781;AFR_AF=0.3056;EUR_AF=0.1769;SAS_AF=0.1697;AA=G|||;VT=SNP
7	86719708	rs4728681	T	C	100	PASS	AC=1682;AF=0.335863;AN=5008;NS=2504;DP=18778;EAS_AF=0.4365;AMR_AF=0.317;AFR_AF=0.4939;EUR_AF=0.1958;SAS_AF=0.1759;AA=C|||;VT=SNP
7	86719916	rs11975476	A	G	100	PASS	AC=1875;AF=0.374401;AN=5008;NS=2504;DP=19325;EAS_AF=0.4563;AMR_AF=0.3357;AFR_AF=0.5696;EUR_AF=0.2237;SAS_AF=0.2086;AA=G|||;VT=SNP
7	86720333	rs12666850	T	C	100	PASS	AC=1377;AF=0.27496;AN=5008;NS=2504;DP=19670;EAS_AF=0.4325;AMR_AF=0.2781;AFR_AF=0.3056;EUR_AF=0.1769;SAS_AF=0.1697;AA=T|||;VT=SNP
7	86720495	rs12673227	C	T	100	PASS	AC=1377;AF=0.27496;AN=5008;NS=2504;DP=21398;EAS_AF=0.4325;AMR_AF=0.2781;AFR_AF=0.3056;EUR_AF=0.1769;SAS_AF=0.1697;AA=C|||;VT=SNP
7	86721155	rs6958141	A	G	100	PASS	AC=1876;AF=0.374601;AN=5008;NS=2504;DP=20464;EAS_AF=0.4563;AMR_AF=0.3357;AFR_AF=0.5696;EUR_AF=0.2237;SAS_AF=0.2096;AA=G|||;VT=SNP
7	86721959	rs6963533	G	A	100	PASS	AC=1682;AF=0.335863;AN=5008;NS=2504;DP=18985;EAS_AF=0.4365;AMR_AF=0.317;AFR_AF=0.4939;EUR_AF=0.1958;SAS_AF=0.1759;AA=G|||;VT=SNP
7	86721987	rs76247521	G	A	100	PASS	AC=180;AF=0.0359425;AN=5008;NS=2504;DP=19261;EAS_AF=0.0198;AMR_AF=0.0173;AFR_AF=0.0658;EUR_AF=0.0278;SAS_AF=0.0337;AA=G|||;VT=SNP
7	86722137	rs35927620	C	T	100	PASS	AC=1378;AF=0.27516;AN=5008;NS=2504;DP=19828;EAS_AF=0.4325;AMR_AF=0.2781;AFR_AF=0.3056;EUR_AF=0.1769;SAS_AF=0.1708;AA=C|||;VT=SNP
7	86722421	rs76036936	T	A	100	PASS	AC=179;AF=0.0357428;AN=5008;NS=2504;DP=14902;EAS_AF=0.0198;AMR_AF=0.0173;AFR_AF=0.0658;EUR_AF=0.0278;SAS_AF=0.0327;AA=T|||;VT=SNP
7	86722529	rs12668148	T	C	100	PASS	AC=1377;AF=0.27496;AN=5008;NS=2504;DP=13936;EAS_AF=0.4325;AMR_AF=0.2781;AFR_AF=0.3048;EUR_AF=0.1769;SAS_AF=0.1708;AA=T|||;VT=SNP
7	86722725	rs2189088	G	C	100	PASS	AC=1696;AF=0.338658;AN=5008;NS=2504;DP=13105;EAS_AF=0.4365;AMR_AF=0.3184;AFR_AF=0.503;EUR_AF=0.1958;SAS_AF=0.1769;AA=C|||;VT=SNP
7	86723157	rs35358241	C	T	100	PASS	AC=564;AF=0.11262;AN=5008;NS=2504;DP=16844;EAS_AF=0.2887;AMR_AF=0.1326;AFR_AF=0.0045;EUR_AF=0.0686;SAS_AF=0.1084;AA=C|||;VT=SNP
7	86723840	rs10230935	C	T	100	PASS	AC=1683;AF=0.336062;AN=5008;NS=2504;DP=18130;EAS_AF=0.4365;AMR_AF=0.317;AFR_AF=0.4939;EUR_AF=0.1958;SAS_AF=0.1769;AA=C|||;VT=SNP
7	86728725	rs11978252	A	G	100	PASS	AC=1876;AF=0.374601;AN=5008;NS=2504;DP=16854;EAS_AF=0.4563;AMR_AF=0.3357;AFR_AF=0.5696;EUR_AF=0.2237;SAS_AF=0.2096;AA=G|||;VT=SNP
7	86731106	rs78122199	G	C	100	PASS	AC=179;AF=0.0357428;AN=5008;NS=2504;DP=21579;EAS_AF=0.0198;AMR_AF=0.0173;AFR_AF=0.0658;EUR_AF=0.0278;SAS_AF=0.0327;AA=G|||;VT=SNP
7	86733473	rs1859122	C	T	100	PASS	AC=1960;AF=0.391374;AN=5008;NS=2504;DP=18603;EAS_AF=0.4504;AMR_AF=0.3357;AFR_AF=0.6263;EUR_AF=0.2256;SAS_AF=0.2229;AA=T|||;VT=SNP
7	86734235	rs13245768	A	G	100	PASS	AC=1149;AF=0.229433;AN=5008;NS=2504;DP=17051;EAS_AF=0.4266;AMR_AF=0.2334;AFR_AF=0.2201;EUR_AF=0.0964;SAS_AF=0.1728;AA=A|||;VT=SNP
7	86734354	rs12704350	C	A	100	PASS	AC=1954;AF=0.390176;AN=5008;NS=2504;DP=13151;EAS_AF=0.4514;AMR_AF=0.3357;AFR_AF=0.6278;EUR_AF=0.2247;SAS_AF=0.2147;AA=A|||;VT=SNP
7	86735010	rs2106951	A	T	100	PASS	AC=1148;AF=0.229233;AN=5008;NS=2504;DP=18645;EAS_AF=0.4276;AMR_AF=0.2334;AFR_AF=0.2186;EUR_AF=0.0964;SAS_AF=0.1728;AA=A|||;VT=SNP
7	86735343	rs2158156	T	C	100	PASS	AC=1954;AF=0.390176;AN=5008;NS=2504;DP=20555;EAS_AF=0.4514;AMR_AF=0.3357;AFR_AF=0.6278;EUR_AF=0.2247;SAS_AF=0.2147;AA=C|||;VT=SNP
7	86736822	rs9886109	G	A	100	PASS	AC=1951;AF=0.389577;AN=5008;NS=2504;DP=19620;EAS_AF=0.4504;AMR_AF=0.3357;AFR_AF=0.6256;EUR_AF=0.2247;SAS_AF=0.2157;AA=A|||;VT=SNP
7	86737075	rs9886113	C	A	100	PASS	AC=1757;AF=0.350839;AN=5008;NS=2504;DP=18924;EAS_AF=0.4276;AMR_AF=0.3156;AFR_AF=0.5582;EUR_AF=0.1899;SAS_AF=0.182;AA=A|||;VT=SNP
7	86737582	rs10487071	G	A	100	PASS	AC=1390;AF=0.277556;AN=5008;NS=2504;DP=20726;EAS_AF=0.505;AMR_AF=0.2478;AFR_AF=0.2859;EUR_AF=0.1223;SAS_AF=0.2127;AA=A|||;VT=SNP
7	86738800	rs56936192	C	T	100	PASS	AC=255;AF=0.0509185;AN=5008;NS=2504;DP=12340;EAS_AF=0.0188;AMR_AF=0.0231;AFR_AF=0.1415;EUR_AF=0.0268;SAS_AF=0.0061;AA=T|||;VT=SNP
7	86740023	rs2106952	G	A	100	PASS	AC=1398;AF=0.279153;AN=5008;NS=2504;DP=22696;EAS_AF=0.506;AMR_AF=0.2507;AFR_AF=0.2859;EUR_AF=0.1243;SAS_AF=0.2157;AA=G|||;VT=SNP
7	86740092	rs2106953	A	C	100	PASS	AC=1399;AF=0.279353;AN=5008;NS=2504;DP=23554;EAS_AF=0.5079;AMR_AF=0.2493;AFR_AF=0.2859;EUR_AF=0.1243;SAS_AF=0.2157;AA=C|||;VT=SNP
7	86740334	rs2106954	A	G	100	PASS	AC=1187;AF=0.237021;AN=5008;NS=2504;DP=20941;EAS_AF=0.4891;AMR_AF=0.2334;AFR_AF=0.174;EUR_AF=0.0964;SAS_AF=0.2096;AA=A|||;VT=SNP
7	86740707	rs10480550	G	A	100	PASS	AC=1961;AF=0.391573;AN=5008;NS=2504;DP=17729;EAS_AF=0.5099;AMR_AF=0.3343;AFR_AF=0.5825;EUR_AF=0.2247;SAS_AF=0.2239;AA=A|||;VT=SNP
7	86740837	rs10480551	G	A	100	PASS	AC=1397;AF=0.278954;AN=5008;NS=2504;DP=18751;EAS_AF=0.506;AMR_AF=0.2493;AFR_AF=0.2859;EUR_AF=0.1243;SAS_AF=0.2157;AA=A|||;VT=SNP
7	86740862	rs10480552	C	G	100	PASS	AC=1512;AF=0.301917;AN=5008;NS=2504;DP=19427;EAS_AF=0.506;AMR_AF=0.2565;AFR_AF=0.3691;EUR_AF=0.1243;SAS_AF=0.2157;AA=G|||;VT=SNP
7	86740932	rs10480553	A	C	100	PASS	AC=1399;AF=0.279353;AN=5008;NS=2504;DP=20134;EAS_AF=0.5079;AMR_AF=0.2493;AFR_AF=0.2859;EUR_AF=0.1243;SAS_AF=0.2157;AA=C|||;VT=SNP
7	86741039	rs2214351	A	G	100	PASS	AC=1399;AF=0.279353;AN=5008;NS=2504;DP=19411;EAS_AF=0.5079;AMR_AF=0.2493;AFR_AF=0.2859;EUR_AF=0.1243;SAS_AF=0.2157;AA=G|||;VT=SNP
7	86742238	rs7458957	A	G	100	PASS	AC=2014;AF=0.402157;AN=5008;NS=2504;DP=18292;EAS_AF=0.5109;AMR_AF=0.3343;AFR_AF=0.621;EUR_AF=0.2256;SAS_AF=0.2239;AA=G|||;VT=SNP
7	86743108	rs720775	C	T	100	PASS	AC=1957;AF=0.390775;AN=5008;NS=2504;DP=19820;EAS_AF=0.5119;AMR_AF=0.3314;AFR_AF=0.5779;EUR_AF=0.2237;SAS_AF=0.227;AA=T|||;VT=SNP
7	86743407	rs114502772	G	A	100	PASS	AC=133;AF=0.0265575;AN=5008;NS=2504;DP=19466;EAS_AF=0.0188;AMR_AF=0.013;AFR_AF=0.0545;EUR_AF=0.0268;SAS_AF=0.0061;AA=G|||;VT=SNP
7	86743865	rs10270331	G	C	100	PASS	AC=1265;AF=0.252596;AN=5008;NS=2504;DP=19582;EAS_AF=0.4931;AMR_AF=0.232;AFR_AF=0.2307;EUR_AF=0.0924;SAS_AF=0.2137;AA=G|||;VT=SNP
7	86744361	rs13237269	G	A	100	PASS	AC=1279;AF=0.255391;AN=5008;NS=2504;DP=20111;EAS_AF=0.4931;AMR_AF=0.2334;AFR_AF=0.2405;EUR_AF=0.0934;SAS_AF=0.2127;AA=G|||;VT=SNP
7	86744651	rs56981276	A	T	100	PASS	AC=1270;AF=0.253594;AN=5008;NS=2504;DP=18321;EAS_AF=0.4931;AMR_AF=0.2334;AFR_AF=0.2337;EUR_AF=0.0924;SAS_AF=0.2137;AA=A|||;VT=SNP
7	86745380	rs875777	T	C	100	PASS	AC=3254;AF=0.64976;AN=5008;NS=2504;DP=17774;EAS_AF=0.4742;AMR_AF=0.6945;AFR_AF=0.5287;EUR_AF=0.834;SAS_AF=0.773;AA=C|||;VT=SNP
7	86745948	rs2373387	T	G	100	PASS	AC=3713;AF=0.741414;AN=5008;NS=2504;DP=17812;EAS_AF=0.496;AMR_AF=0.7493;AFR_AF=0.7852;EUR_AF=0.8807;SAS_AF=0.7863;AA=G|||;VT=SNP
7	86746500	rs886318	G	C	100	PASS	AC=3588;AF=0.716454;AN=5008;NS=2504;DP=20198;EAS_AF=0.4782;AMR_AF=0.7334;AFR_AF=0.739;EUR_AF=0.8539;SAS_AF=0.7781;AA=C|||;VT=SNP
7	86746741	rs739711	G	C	100	PASS	AC=3588;AF=0.716454;AN=5008;NS=2504;DP=18907;EAS_AF=0.4782;AMR_AF=0.7334;AFR_AF=0.739;EUR_AF=0.8539;SAS_AF=0.7781;AA=C|||;VT=SNP
7	86746798	rs739712	G	A	100	PASS	AC=3588;AF=0.716454;AN=5008;NS=2504;DP=19174;EAS_AF=0.4782;AMR_AF=0.7334;AFR_AF=0.739;EUR_AF=0.8539;SAS_AF=0.7781;AA=G|||;VT=SNP
7	86747081	rs744136	T	C	100	PASS	AC=3590;AF=0.716853;AN=5008;NS=2504;DP=17397;EAS_AF=0.4792;AMR_AF=0.7334;AFR_AF=0.739;EUR_AF=0.8539;SAS_AF=0.7791;AA=T|||;VT=SNP
7	86747375	rs1981535	A	G	100	PASS	AC=3589;AF=0.716653;AN=5008;NS=2504;DP=16735;EAS_AF=0.4792;AMR_AF=0.7334;AFR_AF=0.7383;EUR_AF=0.8539;SAS_AF=0.7791;AA=a|||;VT=SNP
7	86747876	rs1859124	A	G	100	PASS	AC=4391;AF=0.876797;AN=5008;NS=2504;DP=16570;EAS_AF=0.7113;AMR_AF=0.853;AFR_AF=0.9939;EUR_AF=0.9066;SAS_AF=0.8753;AA=G|||;VT=SNP
7	86747889	rs1981536	C	T	100	PASS	AC=3590;AF=0.716853;AN=5008;NS=2504;DP=16082;EAS_AF=0.4792;AMR_AF=0.7334;AFR_AF=0.739;EUR_AF=0.8539;SAS_AF=0.7791;AA=T|||;VT=SNP
7	86748298	rs2373388	C	T	100	PASS	AC=3736;AF=0.746006;AN=5008;NS=2504;DP=18059;EAS_AF=0.497;AMR_AF=0.7478;AFR_AF=0.8018;EUR_AF=0.8817;SAS_AF=0.7863;AA=T|||;VT=SNP
7	86748539	rs56327053	G	A	100	PASS	AC=3592;AF=0.717252;AN=5008;NS=2504;DP=17413;EAS_AF=0.4792;AMR_AF=0.7334;AFR_AF=0.7398;EUR_AF=0.8539;SAS_AF=0.7802;AA=G|||;VT=SNP
7	86749169	rs17766011	C	A	100	PASS	AC=3591;AF=0.717053;AN=5008;NS=2504;DP=18366;EAS_AF=0.4782;AMR_AF=0.7334;AFR_AF=0.7398;EUR_AF=0.8539;SAS_AF=0.7802;AA=A|||;VT=SNP
7	86749197	rs17698411	C	T	100	PASS	AC=3592;AF=0.717252;AN=5008;NS=2504;DP=16890;EAS_AF=0.4782;AMR_AF=0.7334;AFR_AF=0.7405;EUR_AF=0.8539;SAS_AF=0.7802;AA=T|||;VT=SNP
7	86749371	rs148242686	G	A	100	PASS	AC=200;AF=0.0399361;AN=5008;NS=2504;DP=13093;EAS_AF=0.0188;AMR_AF=0.0994;AFR_AF=0.0129;EUR_AF=0.0626;SAS_AF=0.0327;AA=G|||;VT=SNP
7	86749625	rs186209903	C	T	100	PASS	AC=62;AF=0.0123802;AN=5008;NS=2504;DP=16276;EAS_AF=0.0179;AMR_AF=0.0101;AFR_AF=0.0023;EUR_AF=0.0278;SAS_AF=0.0061;AA=C|||;VT=SNP
7	86749663	rs7782008	G	A	100	PASS	AC=3592;AF=0.717252;AN=5008;NS=2504;DP=15418;EAS_AF=0.4782;AMR_AF=0.7334;AFR_AF=0.7405;EUR_AF=0.8539;SAS_AF=0.7802;AA=G|||;VT=SNP
7	86750925	rs6465092	A	T	100	PASS	AC=3592;AF=0.717252;AN=5008;NS=2504;DP=19943;EAS_AF=0.4782;AMR_AF=0.7334;AFR_AF=0.7405;EUR_AF=0.8539;SAS_AF=0.7802;AA=T|||;VT=SNP
7	86751525	rs6958626	A	G	100	PASS	AC=3591;AF=0.717053;AN=5008;NS=2504;DP=17905;EAS_AF=0.4782;AMR_AF=0.7334;AFR_AF=0.7398;EUR_AF=0.8539;SAS_AF=0.7802;AA=G|||;VT=SNP
7	86751607	rs6959152	G	T	100	PASS	AC=3592;AF=0.717252;AN=5008;NS=2504;DP=18232;EAS_AF=0.4782;AMR_AF=0.7334;AFR_AF=0.7405;EUR_AF=0.8539;SAS_AF=0.7802;AA=T|||;VT=SNP
7	86751777	rs2373389	C	A	100	PASS	AC=3592;AF=0.717252;AN=5008;NS=2504;DP=17223;EAS_AF=0.4782;AMR_AF=0.7334;AFR_AF=0.7405;EUR_AF=0.8539;SAS_AF=0.7802;AA=A|||;VT=SNP
7	86751901	rs56378450	A	C	100	PASS	AC=210;AF=0.0419329;AN=5008;NS=2504;DP=18979;EAS_AF=0.0188;AMR_AF=0.1009;AFR_AF=0.0151;EUR_AF=0.0636;SAS_AF=0.0378;AA=A|||;VT=SNP
7	86752074	rs1859125	C	T	100	PASS	AC=3592;AF=0.717252;AN=5008;NS=2504;DP=19141;EAS_AF=0.4782;AMR_AF=0.7334;AFR_AF=0.7405;EUR_AF=0.8539;SAS_AF=0.7802;AA=T|||;VT=SNP
7	86752134	rs1859126	C	A	100	PASS	AC=3592;AF=0.717252;AN=5008;NS=2504;DP=17477;EAS_AF=0.4782;AMR_AF=0.7334;AFR_AF=0.7405;EUR_AF=0.8539;SAS_AF=0.7802;AA=A|||;VT=SNP
7	86752142	rs1859127	T	A	100	PASS	AC=3550;AF=0.708866;AN=5008;NS=2504;DP=17210;EAS_AF=0.4782;AMR_AF=0.732;AFR_AF=0.7103;EUR_AF=0.8539;SAS_AF=0.7791;AA=T|||;VT=SNP
7	86752171	rs1859128	G	C	100	PASS	AC=3592;AF=0.717252;AN=5008;NS=2504;DP=17373;EAS_AF=0.4782;AMR_AF=0.7334;AFR_AF=0.7405;EUR_AF=0.8539;SAS_AF=0.7802;AA=G|||;VT=SNP
7	86752348	rs73202978	A	G	100	PASS	AC=204;AF=0.0407348;AN=5008;NS=2504;DP=18884;EAS_AF=0.0139;AMR_AF=0.0994;AFR_AF=0.0151;EUR_AF=0.0636;SAS_AF=0.0378;AA=A|||;VT=SNP
7	86753119	rs73202980	T	C	100	PASS	AC=201;AF=0.0401358;AN=5008;NS=2504;DP=9960;EAS_AF=0.0139;AMR_AF=0.0994;AFR_AF=0.0129;EUR_AF=0.0636;SAS_AF=0.0378;AA=T|||;VT=SNP
7	86754560	rs73202982	C	A	100	PASS	AC=201;AF=0.0401358;AN=5008;NS=2504;DP=18513;EAS_AF=0.0139;AMR_AF=0.098;AFR_AF=0.0136;EUR_AF=0.0636;SAS_AF=0.0378;AA=C|||;VT=SNP
7	86754982	rs6979269	C	T	100	PASS	AC=552;AF=0.110224;AN=5008;NS=2504;DP=23588;EAS_AF=0.0288;AMR_AF=0.121;AFR_AF=0.23;EUR_AF=0.0915;SAS_AF=0.044;AA=C|||;VT=SNP
7	86755158	rs734607	T	C	100	PASS	AC=552;AF=0.110224;AN=5008;NS=2504;DP=20132;EAS_AF=0.0288;AMR_AF=0.121;AFR_AF=0.23;EUR_AF=0.0915;SAS_AF=0.044;AA=T|||;VT=SNP
7	86755920	rs73202985	C	A	100	PASS	AC=459;AF=0.0916534;AN=5008;NS=2504;DP=21930;EAS_AF=0.0288;AMR_AF=0.1167;AFR_AF=0.1619;EUR_AF=0.0915;SAS_AF=0.044;AA=C|||;VT=SNP
7	86755953	rs73202987	A	G	100	PASS	AC=415;AF=0.0828674;AN=5008;NS=2504;DP=21312;EAS_AF=0.0288;AMR_AF=0.1153;AFR_AF=0.1293;EUR_AF=0.0915;SAS_AF=0.044;AA=G|||;VT=SNP
7	86756403	rs73202988	G	T	100	PASS	AC=459;AF=0.0916534;AN=5008;NS=2504;DP=20550;EAS_AF=0.0288;AMR_AF=0.1167;AFR_AF=0.1619;EUR_AF=0.0915;SAS_AF=0.044;AA=G|||;VT=SNP
7	86756416	rs73202990	A	G	100	PASS	AC=153;AF=0.0305511;AN=5008;NS=2504;DP=20386;EAS_AF=0.0149;AMR_AF=0.0159;AFR_AF=0.0703;EUR_AF=0.0278;SAS_AF=0.0061;AA=A|||;VT=SNP
7	86756593	rs73202993	G	T	100	PASS	AC=201;AF=0.0401358;AN=5008;NS=2504;DP=18286;EAS_AF=0.0139;AMR_AF=0.098;AFR_AF=0.0136;EUR_AF=0.0636;SAS_AF=0.0378;AA=G|||;VT=SNP
7	86756628	rs73202994	G	A	100	PASS	AC=458;AF=0.0914537;AN=5008;NS=2504;DP=17745;EAS_AF=0.0288;AMR_AF=0.1167;AFR_AF=0.1611;EUR_AF=0.0915;SAS_AF=0.044;AA=A|||;VT=SNP
7	86756679	rs73202997	A	G	100	PASS	AC=459;AF=0.0916534;AN=5008;NS=2504;DP=17584;EAS_AF=0.0288;AMR_AF=0.1167;AFR_AF=0.1619;EUR_AF=0.0915;SAS_AF=0.044;AA=A|||;VT=SNP
7	86758464	rs73203000	G	T	100	PASS	AC=147;AF=0.029353;AN=5008;NS=2504;DP=20359;EAS_AF=0.0248;AMR_AF=0.0144;AFR_AF=0.059;EUR_AF=0.0278;SAS_AF=0.0061;AA=G|||;VT=SNP
7	86758544	rs769156	A	C	100	PASS	AC=3038;AF=0.606629;AN=5008;NS=2504;DP=22565;EAS_AF=0.4385;AMR_AF=0.6138;AFR_AF=0.4894;EUR_AF=0.7913;SAS_AF=0.7434;AA=A|||;VT=SNP
7	86758900	rs73203002	G	C	100	PASS	AC=516;AF=0.103035;AN=5008;NS=2504;DP=20108;EAS_AF=0.0387;AMR_AF=0.1182;AFR_AF=0.1967;EUR_AF=0.0915;SAS_AF=0.044;AA=C|||;VT=SNP
7	86759238	rs17161323	T	C	100	PASS	AC=498;AF=0.0994409;AN=5008;NS=2504;DP=21316;EAS_AF=0.0387;AMR_AF=0.1196;AFR_AF=0.1823;EUR_AF=0.0915;SAS_AF=0.044;AA=C|||;VT=SNP
7	86759701	rs55825235	G	A	100	PASS	AC=530;AF=0.105831;AN=5008;NS=2504;DP=21888;EAS_AF=0.0397;AMR_AF=0.1311;AFR_AF=0.1831;EUR_AF=0.1123;SAS_AF=0.045;AA=G|||;VT=SNP
7	86760160	rs74759656	A	G	100	PASS	AC=202;AF=0.0403355;AN=5008;NS=2504;DP=22590;EAS_AF=0.0139;AMR_AF=0.098;AFR_AF=0.0144;EUR_AF=0.0636;SAS_AF=0.0378;AA=A|||;VT=SNP
7	86760579	rs73204806	G	T	100	PASS	AC=169;AF=0.033746;AN=5008;NS=2504;DP=18657;EAS_AF=0.0248;AMR_AF=0.0159;AFR_AF=0.0749;EUR_AF=0.0278;SAS_AF=0.0061;AA=G|||;VT=SNP
7	86762349	rs2106955	A	G	100	PASS	AC=3078;AF=0.614617;AN=5008;NS=2504;DP=16812;EAS_AF=0.4524;AMR_AF=0.6182;AFR_AF=0.5015;EUR_AF=0.7932;SAS_AF=0.7485;AA=A|||;VT=SNP
7	86762842	rs1011952	G	A	100	PASS	AC=3163;AF=0.631589;AN=5008;NS=2504;DP=16237;EAS_AF=0.4196;AMR_AF=0.6196;AFR_AF=0.593;EUR_AF=0.7942;SAS_AF=0.7434;AA=G|||;VT=SNP
7	86762989	rs1011953	C	T	100	PASS	AC=3014;AF=0.601837;AN=5008;NS=2504;DP=16118;EAS_AF=0.4196;AMR_AF=0.6138;AFR_AF=0.4841;EUR_AF=0.7932;SAS_AF=0.7434;AA=C|||;VT=SNP
7	86764142	rs1024457	T	G	100	PASS	AC=3765;AF=0.751797;AN=5008;NS=2504;DP=16153;EAS_AF=0.499;AMR_AF=0.7349;AFR_AF=0.82;EUR_AF=0.8867;SAS_AF=0.7935;AA=G|||;VT=SNP
7	86764877	rs6465093	G	A	100	PASS	AC=3764;AF=0.751597;AN=5008;NS=2504;DP=21005;EAS_AF=0.496;AMR_AF=0.7349;AFR_AF=0.82;EUR_AF=0.8867;SAS_AF=0.7955;AA=A|||;VT=SNP
7	86765642	rs11971310	A	G	100	PASS	AC=532;AF=0.10623;AN=5008;NS=2504;DP=21013;EAS_AF=0.0794;AMR_AF=0.111;AFR_AF=0.177;EUR_AF=0.0895;SAS_AF=0.0521;AA=A|||;VT=SNP
7	86765760	rs11978231	G	T	100	PASS	AC=513;AF=0.102436;AN=5008;NS=2504;DP=21919;EAS_AF=0.0794;AMR_AF=0.1081;AFR_AF=0.1687;EUR_AF=0.0885;SAS_AF=0.047;AA=G|||;VT=SNP
7	86765763	rs10952896	G	A	100	PASS	AC=3771;AF=0.752995;AN=5008;NS=2504;DP=21917;EAS_AF=0.496;AMR_AF=0.7349;AFR_AF=0.8253;EUR_AF=0.8867;SAS_AF=0.7955;AA=A|||;VT=SNP
7	86766743	rs73204813	A	G	100	PASS	AC=532;AF=0.10623;AN=5008;NS=2504;DP=19097;EAS_AF=0.0794;AMR_AF=0.111;AFR_AF=0.177;EUR_AF=0.0895;SAS_AF=0.0521;AA=A|||;VT=SNP
7	86767009	rs56404754	C	A	100	PASS	AC=455;AF=0.0908546;AN=5008;NS=2504;DP=18818;EAS_AF=0.0794;AMR_AF=0.111;AFR_AF=0.1203;EUR_AF=0.0885;SAS_AF=0.0511;AA=C|||;VT=SNP
7	86767689	rs7812191	T	C	100	PASS	AC=3126;AF=0.624201;AN=5008;NS=2504;DP=16156;EAS_AF=0.4216;AMR_AF=0.6225;AFR_AF=0.5325;EUR_AF=0.8221;SAS_AF=0.7546;AA=T|||;VT=SNP
7	86768872	rs73204816	T	C	100	PASS	AC=457;AF=0.091254;AN=5008;NS=2504;DP=21721;EAS_AF=0.0794;AMR_AF=0.111;AFR_AF=0.1203;EUR_AF=0.0895;SAS_AF=0.0521;AA=T|||;VT=SNP
7	86769704	rs73204817	G	A	100	PASS	AC=524;AF=0.104633;AN=5008;NS=2504;DP=8534;EAS_AF=0.0794;AMR_AF=0.1095;AFR_AF=0.1762;EUR_AF=0.0885;SAS_AF=0.047;AA=A|||;VT=SNP
7	86770106	rs17161329	C	T	100	PASS	AC=492;AF=0.0982428;AN=5008;NS=2504;DP=19142;EAS_AF=0.0794;AMR_AF=0.098;AFR_AF=0.1861;EUR_AF=0.0626;SAS_AF=0.0358;AA=C|||;VT=SNP
7	86770325	rs73204819	T	C	100	PASS	AC=483;AF=0.0964457;AN=5008;NS=2504;DP=18117;EAS_AF=0.0794;AMR_AF=0.1009;AFR_AF=0.1747;EUR_AF=0.0616;SAS_AF=0.0409;AA=t|||;VT=SNP
7	86771338	rs6942878	A	G	100	PASS	AC=3031;AF=0.605232;AN=5008;NS=2504;DP=20518;EAS_AF=0.4335;AMR_AF=0.611;AFR_AF=0.4864;EUR_AF=0.7942;SAS_AF=0.7444;AA=A|||;VT=SNP
7	86771931	rs56226963	G	A	100	PASS	AC=520;AF=0.103834;AN=5008;NS=2504;DP=16392;EAS_AF=0.0794;AMR_AF=0.1095;AFR_AF=0.1694;EUR_AF=0.0885;SAS_AF=0.0521;AA=A|||;VT=SNP
7	86772016	rs56209936	A	C	100	PASS	AC=519;AF=0.103634;AN=5008;NS=2504;DP=16001;EAS_AF=0.0794;AMR_AF=0.1095;AFR_AF=0.1687;EUR_AF=0.0885;SAS_AF=0.0521;AA=N|||;VT=SNP
7	86772049	rs757159	A	C	100	PASS	AC=3231;AF=0.645168;AN=5008;NS=2504;DP=14706;EAS_AF=0.4335;AMR_AF=0.6225;AFR_AF=0.6286;EUR_AF=0.7982;SAS_AF=0.7444;AA=A|||;VT=SNP
7	86772826	rs150117114	C	T	100	PASS	AC=121;AF=0.0241613;AN=5008;NS=2504;DP=17083;EAS_AF=0.0655;AMR_AF=0.0115;AFR_AF=0.0068;EUR_AF=0.0268;SAS_AF=0.0112;AA=C|||;VT=SNP
7	86773411	rs73204824	C	T	100	PASS	AC=520;AF=0.103834;AN=5008;NS=2504;DP=22227;EAS_AF=0.0794;AMR_AF=0.1095;AFR_AF=0.1694;EUR_AF=0.0885;SAS_AF=0.0521;AA=C|||;VT=SNP
7	86773448	rs73204825	T	A	100	PASS	AC=520;AF=0.103834;AN=5008;NS=2504;DP=22406;EAS_AF=0.0794;AMR_AF=0.1095;AFR_AF=0.1694;EUR_AF=0.0885;SAS_AF=0.0521;AA=A|||;VT=SNP
7	86774258	rs73204826	A	G	100	PASS	AC=533;AF=0.10643;AN=5008;NS=2504;DP=20874;EAS_AF=0.0794;AMR_AF=0.111;AFR_AF=0.1793;EUR_AF=0.0885;SAS_AF=0.0511;AA=G|||;VT=SNP
7	86775235	rs6964225	A	G	100	PASS	AC=4065;AF=0.811701;AN=5008;NS=2504;DP=17131;EAS_AF=0.7669;AMR_AF=0.8674;AFR_AF=0.7383;EUR_AF=0.8638;SAS_AF=0.864;AA=A|||;VT=SNP
7	86776112	rs4236504	G	A	100	PASS	AC=3466;AF=0.692093;AN=5008;NS=2504;DP=18500;EAS_AF=0.5357;AMR_AF=0.6758;AFR_AF=0.6936;EUR_AF=0.7952;SAS_AF=0.7566;AA=G|||;VT=SNP
7	86776652	rs73204885	G	A	100	PASS	AC=119;AF=0.023762;AN=5008;NS=2504;DP=18069;EAS_AF=0.0655;AMR_AF=0.0115;AFR_AF=0.0053;EUR_AF=0.0268;SAS_AF=0.0112;AA=G|||;VT=SNP
7	86777738	rs73204890	G	A	100	PASS	AC=196;AF=0.0391374;AN=5008;NS=2504;DP=18192;EAS_AF=0.0139;AMR_AF=0.0893;AFR_AF=0.0144;EUR_AF=0.0616;SAS_AF=0.0399;AA=G|||;VT=SNP
7	86778180	rs55834411	G	T	100	PASS	AC=195;AF=0.0389377;AN=5008;NS=2504;DP=18211;EAS_AF=0.0129;AMR_AF=0.0893;AFR_AF=0.0144;EUR_AF=0.0616;SAS_AF=0.0399;AA=G|||;VT=SNP
7	86778697	rs73204892	G	A	100	PASS	AC=196;AF=0.0391374;AN=5008;NS=2504;DP=17724;EAS_AF=0.0129;AMR_AF=0.0893;AFR_AF=0.0151;EUR_AF=0.0616;SAS_AF=0.0399;AA=G|||;VT=SNP
7	86778809	rs73204893	C	G	100	PASS	AC=177;AF=0.0353435;AN=5008;NS=2504;DP=18392;EAS_AF=0.0655;AMR_AF=0.0115;AFR_AF=0.0492;EUR_AF=0.0268;SAS_AF=0.0112;AA=G|||;VT=SNP
7	86779117	rs73204895	G	A	100	PASS	AC=197;AF=0.0393371;AN=5008;NS=2504;DP=19699;EAS_AF=0.0139;AMR_AF=0.0893;AFR_AF=0.0151;EUR_AF=0.0616;SAS_AF=0.0399;AA=G|||;VT=SNP
7	86779262	rs6957785	G	T	100	PASS	AC=3510;AF=0.700879;AN=5008;NS=2504;DP=19309;EAS_AF=0.5367;AMR_AF=0.6801;AFR_AF=0.7216;EUR_AF=0.7982;SAS_AF=0.7566;AA=G|||;VT=SNP
7	86779549	rs73204896	A	G	100	PASS	AC=177;AF=0.0353435;AN=5008;NS=2504;DP=18044;EAS_AF=0.0655;AMR_AF=0.0115;AFR_AF=0.0492;EUR_AF=0.0268;SAS_AF=0.0112;AA=A|||;VT=SNP
7	86781423	rs2286267	G	A	100	PASS	AC=3223;AF=0.64357;AN=5008;NS=2504;DP=19482;EAS_AF=0.5367;AMR_AF=0.6643;AFR_AF=0.5159;EUR_AF=0.7942;SAS_AF=0.7566;AA=G|||;VT=SNP
7	86781709	rs17515896	G	A	100	PASS	AC=310;AF=0.061901;AN=5008;NS=2504;DP=12742;EAS_AF=0.1637;AMR_AF=0.0548;AFR_AF=0.0038;EUR_AF=0.0239;SAS_AF=0.0798;AA=G|||;VT=SNP
7	86782139	rs113458968	G	A	100	PASS	AC=175;AF=0.0349441;AN=5008;NS=2504;DP=10751;EAS_AF=0.0655;AMR_AF=0.0115;AFR_AF=0.0492;EUR_AF=0.0268;SAS_AF=0.0092;AA=A|||;VT=SNP
7	86782538	rs55971843	C	G	100	PASS	AC=175;AF=0.0349441;AN=5008;NS=2504;DP=13726;EAS_AF=0.0655;AMR_AF=0.0115;AFR_AF=0.0492;EUR_AF=0.0268;SAS_AF=0.0092;AA=G|||;VT=SNP
7	86782797	rs56092809	T	C	100	PASS	AC=116;AF=0.0231629;AN=5008;NS=2504;DP=18250;EAS_AF=0.0655;AMR_AF=0.0115;AFR_AF=0.0053;EUR_AF=0.0268;SAS_AF=0.0082;AA=T|||;VT=SNP
7	86782805	rs55661783	T	C	100	PASS	AC=116;AF=0.0231629;AN=5008;NS=2504;DP=17963;EAS_AF=0.0655;AMR_AF=0.0115;AFR_AF=0.0053;EUR_AF=0.0268;SAS_AF=0.0082;AA=T|||;VT=SNP
7	86783263	rs4140847	A	T	100	PASS	AC=3937;AF=0.786142;AN=5008;NS=2504;DP=17451;EAS_AF=0.6141;AMR_AF=0.7853;AFR_AF=0.8253;EUR_AF=0.8867;SAS_AF=0.8078;AA=T|||;VT=SNP
7	86784271	rs11981115	A	C	100	PASS	AC=175;AF=0.0349441;AN=5008;NS=2504;DP=17869;EAS_AF=0.0655;AMR_AF=0.0115;AFR_AF=0.0499;EUR_AF=0.0268;SAS_AF=0.0082;AA=C|||;VT=SNP
7	86784623	rs73206905	C	T	100	PASS	AC=204;AF=0.0407348;AN=5008;NS=2504;DP=16968;EAS_AF=0.0218;AMR_AF=0.0865;AFR_AF=0.0151;EUR_AF=0.0616;SAS_AF=0.0409;AA=C|||;VT=SNP
7	86786037	rs73206906	T	C	100	PASS	AC=116;AF=0.0231629;AN=5008;NS=2504;DP=18781;EAS_AF=0.0655;AMR_AF=0.0115;AFR_AF=0.0053;EUR_AF=0.0268;SAS_AF=0.0082;AA=T|||;VT=SNP
7	86786444	rs73206908	A	C	100	PASS	AC=174;AF=0.0347444;AN=5008;NS=2504;DP=19833;EAS_AF=0.0655;AMR_AF=0.0115;AFR_AF=0.0492;EUR_AF=0.0268;SAS_AF=0.0082;AA=A|||;VT=SNP
7	86786997	rs73206909	A	C	100	PASS	AC=174;AF=0.0347444;AN=5008;NS=2504;DP=18913;EAS_AF=0.0655;AMR_AF=0.0115;AFR_AF=0.0492;EUR_AF=0.0268;SAS_AF=0.0082;AA=A|||;VT=SNP
7	86787701	rs73206910	A	G	100	PASS	AC=116;AF=0.0231629;AN=5008;NS=2504;DP=16497;EAS_AF=0.0655;AMR_AF=0.0115;AFR_AF=0.0053;EUR_AF=0.0268;SAS_AF=0.0082;AA=A|||;VT=SNP
7	86788391	rs73206912	C	G	100	PASS	AC=196;AF=0.0391374;AN=5008;NS=2504;DP=17280;EAS_AF=0.0139;AMR_AF=0.0865;AFR_AF=0.0151;EUR_AF=0.0616;SAS_AF=0.0409;AA=C|||;VT=SNP
7	86788631	rs73206913	C	G	100	PASS	AC=116;AF=0.0231629;AN=5008;NS=2504;DP=18312;EAS_AF=0.0655;AMR_AF=0.0115;AFR_AF=0.0053;EUR_AF=0.0268;SAS_AF=0.0082;AA=C|||;VT=SNP
7	86789013	rs73206916	C	G	100	PASS	AC=204;AF=0.0407348;AN=5008;NS=2504;DP=20366;EAS_AF=0.0218;AMR_AF=0.0865;AFR_AF=0.0151;EUR_AF=0.0616;SAS_AF=0.0409;AA=C|||;VT=SNP
7	86789426	rs1058972	C	T	100	PASS	AC=3342;AF=0.667332;AN=5008;NS=2504;DP=16940;EAS_AF=0.5268;AMR_AF=0.6729;AFR_AF=0.6074;EUR_AF=0.7982;SAS_AF=0.7546;AA=C|||;VT=SNP
7	86789648	rs117804856	T	C	100	PASS	AC=173;AF=0.0345447;AN=5008;NS=2504;DP=13500;EAS_AF=0.0655;AMR_AF=0.0115;AFR_AF=0.0484;EUR_AF=0.0268;SAS_AF=0.0082;AA=T|||;VT=SNP
7	86789652	rs150963116	A	G	100	PASS	AC=176;AF=0.0351438;AN=5008;NS=2504;DP=13524;EAS_AF=0.0655;AMR_AF=0.0115;AFR_AF=0.0499;EUR_AF=0.0278;SAS_AF=0.0082;AA=G|||;VT=SNP
7	86789683	rs4639442	T	C	100	PASS	AC=3948;AF=0.788339;AN=5008;NS=2504;DP=14502;EAS_AF=0.6141;AMR_AF=0.7867;AFR_AF=0.8328;EUR_AF=0.8867;SAS_AF=0.8078;AA=C|||;VT=SNP
7	86789843	rs6465094	G	A	100	PASS	AC=2003;AF=0.39996;AN=5008;NS=2504;DP=15299;EAS_AF=0.4067;AMR_AF=0.5086;AFR_AF=0.0272;EUR_AF=0.6541;SAS_AF=0.5583;AA=G|||;VT=SNP
7	86790499	rs73206922	A	G	100	PASS	AC=116;AF=0.0231629;AN=5008;NS=2504;DP=15662;EAS_AF=0.0655;AMR_AF=0.0115;AFR_AF=0.0053;EUR_AF=0.0268;SAS_AF=0.0082;AA=A|||;VT=SNP
7	86790750	rs181119008	G	A	100	PASS	AC=116;AF=0.0231629;AN=5008;NS=2504;DP=17151;EAS_AF=0.0655;AMR_AF=0.0115;AFR_AF=0.0053;EUR_AF=0.0268;SAS_AF=0.0082;AA=G|||;VT=SNP
7	86791033	rs73206924	G	T	100	PASS	AC=116;AF=0.0231629;AN=5008;NS=2504;DP=17192;EAS_AF=0.0655;AMR_AF=0.0115;AFR_AF=0.0053;EUR_AF=0.0268;SAS_AF=0.0082;AA=G|||;VT=SNP
7	86793303	rs3789251	A	G	100	PASS	AC=3936;AF=0.785942;AN=5008;NS=2504;DP=13977;EAS_AF=0.6141;AMR_AF=0.7853;AFR_AF=0.8245;EUR_AF=0.8867;SAS_AF=0.8078;AA=G|||;VT=SNP
7	86793494	rs6966613	C	T	100	PASS	AC=3705;AF=0.739816;AN=5008;NS=2504;DP=16901;EAS_AF=0.5486;AMR_AF=0.7666;AFR_AF=0.736;EUR_AF=0.8598;SAS_AF=0.7996;AA=C|||;VT=SNP
7	86794121	rs2074757	G	A	100	PASS	AC=3944;AF=0.78754;AN=5008;NS=2504;DP=18399;EAS_AF=0.6121;AMR_AF=0.7853;AFR_AF=0.8321;EUR_AF=0.8867;SAS_AF=0.8078;AA=A|||;VT=SNP
7	86794703	rs55823330	A	G	100	PASS	AC=172;AF=0.034345;AN=5008;NS=2504;DP=17704;EAS_AF=0.0635;AMR_AF=0.0115;AFR_AF=0.0492;EUR_AF=0.0268;SAS_AF=0.0082;AA=G|||;VT=SNP
7	86794724	rs765968	G	A	100	PASS	AC=3934;AF=0.785543;AN=5008;NS=2504;DP=17478;EAS_AF=0.6121;AMR_AF=0.7853;AFR_AF=0.8245;EUR_AF=0.8867;SAS_AF=0.8078;AA=A|||;VT=SNP
7	86794889	rs55813769	T	C	100	PASS	AC=172;AF=0.034345;AN=5008;NS=2504;DP=18443;EAS_AF=0.0635;AMR_AF=0.0115;AFR_AF=0.0492;EUR_AF=0.0268;SAS_AF=0.0082;AA=C|||;VT=SNP
7	86795118	rs78403619	A	G	100	PASS	AC=172;AF=0.034345;AN=5008;NS=2504;DP=20296;EAS_AF=0.0635;AMR_AF=0.0115;AFR_AF=0.0492;EUR_AF=0.0268;SAS_AF=0.0082;AA=A|||;VT=SNP
7	86795392	rs73206937	C	T	100	PASS	AC=205;AF=0.0409345;AN=5008;NS=2504;DP=17879;EAS_AF=0.0218;AMR_AF=0.0879;AFR_AF=0.0151;EUR_AF=0.0616;SAS_AF=0.0409;AA=C|||;VT=SNP
7	86796346	rs73206941	A	T	100	PASS	AC=114;AF=0.0227636;AN=5008;NS=2504;DP=18454;EAS_AF=0.0635;AMR_AF=0.0115;AFR_AF=0.0053;EUR_AF=0.0268;SAS_AF=0.0082;AA=A|||;VT=SNP
7	86797260	rs73206942	T	C	100	PASS	AC=114;AF=0.0227636;AN=5008;NS=2504;DP=20039;EAS_AF=0.0635;AMR_AF=0.0115;AFR_AF=0.0053;EUR_AF=0.0268;SAS_AF=0.0082;AA=T|||;VT=SNP
7	86797594	rs74573735	G	A	100	PASS	AC=171;AF=0.0341454;AN=5008;NS=2504;DP=21686;EAS_AF=0.0635;AMR_AF=0.0115;AFR_AF=0.0484;EUR_AF=0.0268;SAS_AF=0.0082;AA=A|||;VT=SNP
7	86797775	rs73206945	G	A	100	PASS	AC=171;AF=0.0341454;AN=5008;NS=2504;DP=20720;EAS_AF=0.0635;AMR_AF=0.0115;AFR_AF=0.0484;EUR_AF=0.0268;SAS_AF=0.0082;AA=A|||;VT=SNP
7	86797824	rs73206947	C	G	100	PASS	AC=114;AF=0.0227636;AN=5008;NS=2504;DP=21282;EAS_AF=0.0635;AMR_AF=0.0115;AFR_AF=0.0053;EUR_AF=0.0268;SAS_AF=0.0082;AA=C|||;VT=SNP
7	86798245	rs55750589	C	A	100	PASS	AC=197;AF=0.0393371;AN=5008;NS=2504;DP=19451;EAS_AF=0.0139;AMR_AF=0.0879;AFR_AF=0.0151;EUR_AF=0.0616;SAS_AF=0.0409;AA=C|||;VT=SNP
7	86798549	rs73206952	C	A	100	PASS	AC=114;AF=0.0227636;AN=5008;NS=2504;DP=18608;EAS_AF=0.0635;AMR_AF=0.0115;AFR_AF=0.0053;EUR_AF=0.0268;SAS_AF=0.0082;AA=C|||;VT=SNP
7	86798614	rs113171102	C	A	100	PASS	AC=171;AF=0.0341454;AN=5008;NS=2504;DP=17919;EAS_AF=0.0635;AMR_AF=0.0115;AFR_AF=0.0484;EUR_AF=0.0268;SAS_AF=0.0082;AA=A|||;VT=SNP
7	86799219	rs11982198	T	C	100	PASS	AC=172;AF=0.034345;AN=5008;NS=2504;DP=18347;EAS_AF=0.0635;AMR_AF=0.0115;AFR_AF=0.0492;EUR_AF=0.0268;SAS_AF=0.0082;AA=T|||;VT=SNP
7	86799441	rs11982256	T	A	100	PASS	AC=177;AF=0.0353435;AN=5008;NS=2504;DP=16551;EAS_AF=0.0635;AMR_AF=0.0144;AFR_AF=0.0492;EUR_AF=0.0298;SAS_AF=0.0082;AA=A|||;VT=SNP
7	86799661	rs6952842	T	C	100	PASS	AC=3502;AF=0.699281;AN=5008;NS=2504;DP=17661;EAS_AF=0.5268;AMR_AF=0.6801;AFR_AF=0.7216;EUR_AF=0.7982;SAS_AF=0.7587;AA=T|||;VT=SNP
7	86799673	rs10228392	A	T	100	PASS	AC=3934;AF=0.785543;AN=5008;NS=2504;DP=18151;EAS_AF=0.6121;AMR_AF=0.7853;AFR_AF=0.8245;EUR_AF=0.8867;SAS_AF=0.8078;AA=T|||;VT=SNP
7	86799726	rs10257953	C	T	100	PASS	AC=3944;AF=0.78754;AN=5008;NS=2504;DP=19767;EAS_AF=0.6121;AMR_AF=0.7853;AFR_AF=0.8321;EUR_AF=0.8867;SAS_AF=0.8078;AA=T|||;VT=SNP
7	86800180	rs973044	G	A	100	PASS	AC=171;AF=0.0341454;AN=5008;NS=2504;DP=21395;EAS_AF=0.0635;AMR_AF=0.0101;AFR_AF=0.0492;EUR_AF=0.0268;SAS_AF=0.0082;AA=A|||;VT=SNP
7	86800351	rs3747807	A	G	100	PASS	AC=3934;AF=0.785543;AN=5008;NS=2504;DP=18219;EAS_AF=0.6121;AMR_AF=0.7853;AFR_AF=0.8245;EUR_AF=0.8867;SAS_AF=0.8078;AA=G|||;VT=SNP;EX_TARGET
7	86801479	rs73206958	G	T	100	PASS	AC=172;AF=0.034345;AN=5008;NS=2504;DP=18502;EAS_AF=0.0635;AMR_AF=0.0115;AFR_AF=0.0492;EUR_AF=0.0268;SAS_AF=0.0082;AA=G|||;VT=SNP
7	86801614	rs73206960	T	C	100	PASS	AC=189;AF=0.0377396;AN=5008;NS=2504;DP=17971;EAS_AF=0.0635;AMR_AF=0.013;AFR_AF=0.0613;EUR_AF=0.0268;SAS_AF=0.0082;AA=C|||;VT=SNP
7	86801983	rs11971364	T	C	100	PASS	AC=172;AF=0.034345;AN=5008;NS=2504;DP=19500;EAS_AF=0.0635;AMR_AF=0.0115;AFR_AF=0.0492;EUR_AF=0.0268;SAS_AF=0.0082;AA=T|||;VT=SNP
7	86802008	rs7800541	T	C	100	PASS	AC=3348;AF=0.66853;AN=5008;NS=2504;DP=19302;EAS_AF=0.5258;AMR_AF=0.6729;AFR_AF=0.6097;EUR_AF=0.7982;SAS_AF=0.7587;AA=T|||;VT=SNP
7	86802025	rs11981403	C	T	100	PASS	AC=172;AF=0.034345;AN=5008;NS=2504;DP=19423;EAS_AF=0.0635;AMR_AF=0.0115;AFR_AF=0.0492;EUR_AF=0.0268;SAS_AF=0.0082;AA=T|||;VT=SNP
7	86803641	rs73206965	T	C	100	PASS	AC=114;AF=0.0227636;AN=5008;NS=2504;DP=14993;EAS_AF=0.0635;AMR_AF=0.0115;AFR_AF=0.0053;EUR_AF=0.0268;SAS_AF=0.0082;AA=T|||;VT=SNP
7	86804053	rs11976564	A	C	100	PASS	AC=172;AF=0.034345;AN=5008;NS=2504;DP=16325;EAS_AF=0.0635;AMR_AF=0.0115;AFR_AF=0.0492;EUR_AF=0.0268;SAS_AF=0.0082;AA=C|||;VT=SNP
7	86804390	rs147360803	A	G	100	PASS	AC=204;AF=0.0407348;AN=5008;NS=2504;DP=11715;EAS_AF=0.0218;AMR_AF=0.0865;AFR_AF=0.0151;EUR_AF=0.0616;SAS_AF=0.0409;AA=A|||;VT=SNP
7	86804737	rs73206967	A	G	100	PASS	AC=172;AF=0.034345;AN=5008;NS=2504;DP=18903;EAS_AF=0.0635;AMR_AF=0.0115;AFR_AF=0.0492;EUR_AF=0.0268;SAS_AF=0.0082;AA=G|||;VT=SNP
7	86804973	rs73206968	A	G	100	PASS	AC=114;AF=0.0227636;AN=5008;NS=2504;DP=17134;EAS_AF=0.0635;AMR_AF=0.0115;AFR_AF=0.0053;EUR_AF=0.0268;SAS_AF=0.0082;AA=A|||;VT=SNP
7	86805372	rs2108271	G	A	100	PASS	AC=3933;AF=0.785343;AN=5008;NS=2504;DP=19232;EAS_AF=0.6111;AMR_AF=0.7853;AFR_AF=0.8245;EUR_AF=0.8867;SAS_AF=0.8078;AA=A|||;VT=SNP
7	86805399	rs2108272	G	A	100	PASS	AC=3933;AF=0.785343;AN=5008;NS=2504;DP=19615;EAS_AF=0.6111;AMR_AF=0.7853;AFR_AF=0.8245;EUR_AF=0.8867;SAS_AF=0.8078;AA=A|||;VT=SNP
7	86805882	rs10263920	C	G	100	PASS	AC=3239;AF=0.646765;AN=5008;NS=2504;DP=20025;EAS_AF=0.5258;AMR_AF=0.6671;AFR_AF=0.5303;EUR_AF=0.7982;SAS_AF=0.7587;AA=C|||;VT=SNP
7	86805961	rs7810647	C	A	100	PASS	AC=3932;AF=0.785144;AN=5008;NS=2504;DP=21302;EAS_AF=0.6111;AMR_AF=0.7853;AFR_AF=0.8245;EUR_AF=0.8867;SAS_AF=0.8067;AA=A|||;VT=SNP
7	86806503	rs56397073	A	T	100	PASS	AC=171;AF=0.0341454;AN=5008;NS=2504;DP=17402;EAS_AF=0.0635;AMR_AF=0.0115;AFR_AF=0.0484;EUR_AF=0.0268;SAS_AF=0.0082;AA=A|||;VT=SNP
7	86807677	rs55878151	A	G	100	PASS	AC=114;AF=0.0227636;AN=5008;NS=2504;DP=16620;EAS_AF=0.0635;AMR_AF=0.0115;AFR_AF=0.0053;EUR_AF=0.0268;SAS_AF=0.0082;AA=A|||;VT=SNP
7	86807686	rs56056472	G	A	100	PASS	AC=172;AF=0.034345;AN=5008;NS=2504;DP=16527;EAS_AF=0.0635;AMR_AF=0.0115;AFR_AF=0.0492;EUR_AF=0.0268;SAS_AF=0.0082;AA=A|||;VT=SNP
7	86807771	rs55743432	C	T	100	PASS	AC=229;AF=0.0457268;AN=5008;NS=2504;DP=16743;EAS_AF=0.0635;AMR_AF=0.0187;AFR_AF=0.0885;EUR_AF=0.0268;SAS_AF=0.0082;AA=T|||;VT=SNP
7	86808013	rs73206972	G	T	100	PASS	AC=172;AF=0.034345;AN=5008;NS=2504;DP=16828;EAS_AF=0.0635;AMR_AF=0.0115;AFR_AF=0.0492;EUR_AF=0.0268;SAS_AF=0.0082;AA=T|||;VT=SNP
7	86808385	rs73206974	G	A	100	PASS	AC=167;AF=0.0333466;AN=5008;NS=2504;DP=15726;EAS_AF=0.0635;AMR_AF=0.0101;AFR_AF=0.0461;EUR_AF=0.0268;SAS_AF=0.0082;AA=A|||;VT=SNP
7	86808453	rs73206976	C	T	100	PASS	AC=172;AF=0.034345;AN=5008;NS=2504;DP=14490;EAS_AF=0.0635;AMR_AF=0.0115;AFR_AF=0.0492;EUR_AF=0.0268;SAS_AF=0.0082;AA=C|||;VT=SNP
7	86810213	rs55891509	G	C	100	PASS	AC=173;AF=0.0345447;AN=5008;NS=2504;DP=9552;EAS_AF=0.0635;AMR_AF=0.0115;AFR_AF=0.0492;EUR_AF=0.0268;SAS_AF=0.0092;AA=C|||;VT=SNP
7	86810354	rs111736149	T	C	100	PASS	AC=172;AF=0.034345;AN=5008;NS=2504;DP=12048;EAS_AF=0.0635;AMR_AF=0.0115;AFR_AF=0.0492;EUR_AF=0.0268;SAS_AF=0.0082;AA=C|||;VT=SNP
7	86810784	rs73206980	T	C	100	PASS	AC=172;AF=0.034345;AN=5008;NS=2504;DP=16482;EAS_AF=0.0635;AMR_AF=0.0115;AFR_AF=0.0492;EUR_AF=0.0268;SAS_AF=0.0082;AA=C|||;VT=SNP
7	86810970	rs73206981	G	C	100	PASS	AC=170;AF=0.0339457;AN=5008;NS=2504;DP=16868;EAS_AF=0.0635;AMR_AF=0.0115;AFR_AF=0.0477;EUR_AF=0.0268;SAS_AF=0.0082;AA=C|||;VT=SNP
7	86811167	rs55665320	T	C	100	PASS	AC=114;AF=0.0227636;AN=5008;NS=2504;DP=17747;EAS_AF=0.0635;AMR_AF=0.0115;AFR_AF=0.0053;EUR_AF=0.0268;SAS_AF=0.0082;AA=T|||;VT=SNP
7	86811525	rs73206984	T	G	100	PASS	AC=205;AF=0.0409345;AN=5008;NS=2504;DP=20186;EAS_AF=0.0218;AMR_AF=0.0865;AFR_AF=0.0159;EUR_AF=0.0616;SAS_AF=0.0409;AA=T|||;VT=SNP
7	86812548	rs73206988	C	G	100	PASS	AC=172;AF=0.034345;AN=5008;NS=2504;DP=22289;EAS_AF=0.0635;AMR_AF=0.0115;AFR_AF=0.0492;EUR_AF=0.0268;SAS_AF=0.0082;AA=G|||;VT=SNP
7	86812716	rs73206989	A	G	100	PASS	AC=172;AF=0.034345;AN=5008;NS=2504;DP=20109;EAS_AF=0.0635;AMR_AF=0.0115;AFR_AF=0.0492;EUR_AF=0.0268;SAS_AF=0.0082;AA=G|||;VT=SNP
7	86813543	rs73206992	A	G	100	PASS	AC=114;AF=0.0227636;AN=5008;NS=2504;DP=19943;EAS_AF=0.0635;AMR_AF=0.0115;AFR_AF=0.0053;EUR_AF=0.0268;SAS_AF=0.0082;AA=A|||;VT=SNP
7	86813649	rs73206994	G	C	100	PASS	AC=172;AF=0.034345;AN=5008;NS=2504;DP=21164;EAS_AF=0.0635;AMR_AF=0.0115;AFR_AF=0.0492;EUR_AF=0.0268;SAS_AF=0.0082;AA=C|||;VT=SNP
7	86813831	rs11974238	C	G	100	PASS	AC=172;AF=0.034345;AN=5008;NS=2504;DP=18484;EAS_AF=0.0635;AMR_AF=0.0115;AFR_AF=0.0492;EUR_AF=0.0268;SAS_AF=0.0082;AA=G|||;VT=SNP;EX_TARGET
7	86813974	rs11980996	A	C	100	PASS	AC=172;AF=0.034345;AN=5008;NS=2504;DP=20871;EAS_AF=0.0635;AMR_AF=0.0115;AFR_AF=0.0492;EUR_AF=0.0268;SAS_AF=0.0082;AA=C|||;VT=SNP
7	86814614	rs4728685	G	A	100	PASS	AC=3228;AF=0.644569;AN=5008;NS=2504;DP=17379;EAS_AF=0.5268;AMR_AF=0.6686;AFR_AF=0.5189;EUR_AF=0.7992;SAS_AF=0.7597;AA=g|||;VT=SNP
7	86814784	rs4728686	G	A	100	PASS	AC=3940;AF=0.786741;AN=5008;NS=2504;DP=19706;EAS_AF=0.6121;AMR_AF=0.7853;AFR_AF=0.8275;EUR_AF=0.8877;SAS_AF=0.8088;AA=A|||;VT=SNP
7	86815618	rs73206998	C	T	100	PASS	AC=137;AF=0.0273562;AN=5008;NS=2504;DP=21005;EAS_AF=0.0248;AMR_AF=0.0159;AFR_AF=0.0477;EUR_AF=0.0278;SAS_AF=0.0102;AA=C|||;VT=SNP
7	86816986	rs17766262	C	G	100	PASS	AC=281;AF=0.0561102;AN=5008;NS=2504;DP=16762;EAS_AF=0.1657;AMR_AF=0.0447;AFR_AF=0;EUR_AF=0.0109;SAS_AF=0.0736;AA=C|||;VT=SNP
7	86817781	rs73207001	C	G	100	PASS	AC=174;AF=0.0347444;AN=5008;NS=2504;DP=17964;EAS_AF=0.0655;AMR_AF=0.0115;AFR_AF=0.0492;EUR_AF=0.0268;SAS_AF=0.0082;AA=G|||;VT=SNP
7	86818255	rs55848773	G	A	100	PASS	AC=111;AF=0.0221645;AN=5008;NS=2504;DP=20299;EAS_AF=0.0655;AMR_AF=0.0101;AFR_AF=0.0023;EUR_AF=0.0268;SAS_AF=0.0082;AA=G|||;VT=SNP
7	86820133	rs73207002	C	G	100	PASS	AC=174;AF=0.0347444;AN=5008;NS=2504;DP=19603;EAS_AF=0.0655;AMR_AF=0.0115;AFR_AF=0.0492;EUR_AF=0.0268;SAS_AF=0.0082;AA=C|||;VT=SNP
7	86820398	rs73208503	C	G	100	PASS	AC=174;AF=0.0347444;AN=5008;NS=2504;DP=18288;EAS_AF=0.0655;AMR_AF=0.0115;AFR_AF=0.0492;EUR_AF=0.0268;SAS_AF=0.0082;AA=G|||;VT=SNP
7	86820459	rs1558050	G	A	100	PASS	AC=3485;AF=0.695887;AN=5008;NS=2504;DP=18453;EAS_AF=0.5268;AMR_AF=0.6787;AFR_AF=0.7095;EUR_AF=0.7982;SAS_AF=0.7587;AA=G|||;VT=SNP
7	86821022	rs56314218	C	T	100	PASS	AC=116;AF=0.0231629;AN=5008;NS=2504;DP=17443;EAS_AF=0.0655;AMR_AF=0.0115;AFR_AF=0.0053;EUR_AF=0.0268;SAS_AF=0.0082;AA=C|||;VT=SNP
7	86821320	rs55908081	G	T	100	PASS	AC=116;AF=0.0231629;AN=5008;NS=2504;DP=13902;EAS_AF=0.0655;AMR_AF=0.0115;AFR_AF=0.0053;EUR_AF=0.0268;SAS_AF=0.0082;AA=G|||;VT=SNP
7	86821331	rs55817867	T	C	100	PASS	AC=174;AF=0.0347444;AN=5008;NS=2504;DP=14096;EAS_AF=0.0655;AMR_AF=0.0115;AFR_AF=0.0492;EUR_AF=0.0268;SAS_AF=0.0082;AA=C|||;VT=SNP
7	86821452	rs73208506	T	C	100	PASS	AC=175;AF=0.0349441;AN=5008;NS=2504;DP=14591;EAS_AF=0.0655;AMR_AF=0.0115;AFR_AF=0.0499;EUR_AF=0.0268;SAS_AF=0.0082;AA=T|||;VT=SNP
7	86821808	rs73208507	C	G	100	PASS	AC=204;AF=0.0407348;AN=5008;NS=2504;DP=13626;EAS_AF=0.0218;AMR_AF=0.0865;AFR_AF=0.0151;EUR_AF=0.0616;SAS_AF=0.0409;AA=C|||;VT=SNP
7	86821852	rs7793356	G	C	100	PASS	AC=3503;AF=0.699481;AN=5008;NS=2504;DP=13894;EAS_AF=0.5278;AMR_AF=0.6801;AFR_AF=0.7209;EUR_AF=0.7992;SAS_AF=0.7587;AA=G|||;VT=SNP
7	86821980	rs11773103	A	G	100	PASS	AC=204;AF=0.0407348;AN=5008;NS=2504;DP=15798;EAS_AF=0.0218;AMR_AF=0.0865;AFR_AF=0.0151;EUR_AF=0.0616;SAS_AF=0.0409;AA=A|||;VT=SNP
7	86822104	rs7776634	T	C	100	PASS	AC=3221;AF=0.643171;AN=5008;NS=2504;DP=16318;EAS_AF=0.5268;AMR_AF=0.6686;AFR_AF=0.5144;EUR_AF=0.7992;SAS_AF=0.7587;AA=T|||;VT=SNP
7	86822212	rs73208509	A	G	100	PASS	AC=174;AF=0.0347444;AN=5008;NS=2504;DP=15364;EAS_AF=0.0655;AMR_AF=0.0115;AFR_AF=0.0492;EUR_AF=0.0268;SAS_AF=0.0082;AA=G|||;VT=SNP
7	86823619	rs11971131	A	C	100	PASS	AC=262;AF=0.0523163;AN=5008;NS=2504;DP=20375;EAS_AF=0.0218;AMR_AF=0.0865;AFR_AF=0.059;EUR_AF=0.0616;SAS_AF=0.0409;AA=A|||;VT=SNP
7	86824197	rs73208511	A	T	100	PASS	AC=174;AF=0.0347444;AN=5008;NS=2504;DP=18109;EAS_AF=0.0655;AMR_AF=0.0115;AFR_AF=0.0492;EUR_AF=0.0268;SAS_AF=0.0082;AA=T|||;VT=SNP
7	86824508	rs11541453	C	T	100	PASS	AC=117;AF=0.0233626;AN=5008;NS=2504;DP=19466;EAS_AF=0.0665;AMR_AF=0.0115;AFR_AF=0.0053;EUR_AF=0.0268;SAS_AF=0.0082;AA=C|||;VT=SNP
7	86825442	rs73208512	T	C	100	PASS	AC=174;AF=0.0347444;AN=5008;NS=2504;DP=13988;EAS_AF=0.0655;AMR_AF=0.0115;AFR_AF=0.0492;EUR_AF=0.0268;SAS_AF=0.0082;AA=T|||;VT=SNP
7	86825466	rs73208513	A	G	100	PASS	AC=175;AF=0.0349441;AN=5008;NS=2504;DP=13057;EAS_AF=0.0655;AMR_AF=0.013;AFR_AF=0.0492;EUR_AF=0.0268;SAS_AF=0.0082;AA=a|||;VT=SNP
7	86826298	rs73208515	C	T	100	PASS	AC=174;AF=0.0347444;AN=5008;NS=2504;DP=17411;EAS_AF=0.0655;AMR_AF=0.0115;AFR_AF=0.0492;EUR_AF=0.0268;SAS_AF=0.0082;AA=C|||;VT=SNP
7	86826540	rs2057984	C	T	100	PASS	AC=3855;AF=0.769768;AN=5008;NS=2504;DP=19291;EAS_AF=0.5764;AMR_AF=0.7248;AFR_AF=0.8245;EUR_AF=0.8887;SAS_AF=0.8047;AA=T|||;VT=SNP
7	86826575	rs73208516	A	G	100	PASS	AC=174;AF=0.0347444;AN=5008;NS=2504;DP=18875;EAS_AF=0.0655;AMR_AF=0.0115;AFR_AF=0.0492;EUR_AF=0.0268;SAS_AF=0.0082;AA=A|||;VT=SNP
7	86827567	rs73208517	T	G	100	PASS	AC=205;AF=0.0409345;AN=5008;NS=2504;DP=17277;EAS_AF=0.0218;AMR_AF=0.0865;AFR_AF=0.0151;EUR_AF=0.0626;SAS_AF=0.0409;AA=T|||;VT=SNP
7	86827760	rs73208519	G	A	100	PASS	AC=174;AF=0.0347444;AN=5008;NS=2504;DP=17447;EAS_AF=0.0655;AMR_AF=0.0115;AFR_AF=0.0492;EUR_AF=0.0268;SAS_AF=0.0082;AA=g|||;VT=SNP
7	86827942	rs73208521	C	A	100	PASS	AC=175;AF=0.0349441;AN=5008;NS=2504;DP=17601;EAS_AF=0.0655;AMR_AF=0.0115;AFR_AF=0.0492;EUR_AF=0.0268;SAS_AF=0.0092;AA=A|||;VT=SNP
7	86828179	rs73208522	T	G	100	PASS	AC=204;AF=0.0407348;AN=5008;NS=2504;DP=18693;EAS_AF=0.0218;AMR_AF=0.0865;AFR_AF=0.0151;EUR_AF=0.0616;SAS_AF=0.0409;AA=T|||;VT=SNP
7	86828471	rs73208528	C	G	100	PASS	AC=174;AF=0.0347444;AN=5008;NS=2504;DP=20169;EAS_AF=0.0655;AMR_AF=0.0115;AFR_AF=0.0492;EUR_AF=0.0268;SAS_AF=0.0082;AA=C|||;VT=SNP
7	86829069	rs73208532	C	G	100	PASS	AC=174;AF=0.0347444;AN=5008;NS=2504;DP=19235;EAS_AF=0.0655;AMR_AF=0.0115;AFR_AF=0.0492;EUR_AF=0.0268;SAS_AF=0.0082;AA=G|||;VT=SNP
7	86829701	rs73208535	A	G	100	PASS	AC=174;AF=0.0347444;AN=5008;NS=2504;DP=19701;EAS_AF=0.0655;AMR_AF=0.0115;AFR_AF=0.0492;EUR_AF=0.0268;SAS_AF=0.0082;AA=G|||;VT=SNP
7	86830130	rs73208537	T	C	100	PASS	AC=204;AF=0.0407348;AN=5008;NS=2504;DP=19170;EAS_AF=0.0218;AMR_AF=0.085;AFR_AF=0.0151;EUR_AF=0.0626;SAS_AF=0.0409;AA=T|||;VT=SNP
7	86830190	rs17766292	G	A	100	PASS	AC=2191;AF=0.4375;AN=5008;NS=2504;DP=20119;EAS_AF=0.3919;AMR_AF=0.5115;AFR_AF=0.1702;EUR_AF=0.6561;SAS_AF=0.5685;AA=G|||;VT=SNP
7	86831892	rs73208540	T	C	100	PASS	AC=179;AF=0.0357428;AN=5008;NS=2504;DP=21810;EAS_AF=0.0655;AMR_AF=0.0115;AFR_AF=0.0492;EUR_AF=0.0288;SAS_AF=0.0112;AA=C|||;VT=SNP
7	86831985	rs73208541	A	G	100	PASS	AC=179;AF=0.0357428;AN=5008;NS=2504;DP=21768;EAS_AF=0.0655;AMR_AF=0.0115;AFR_AF=0.0492;EUR_AF=0.0288;SAS_AF=0.0112;AA=G|||;VT=SNP
7	86832469	rs73208542	T	G	100	PASS	AC=131;AF=0.0261581;AN=5008;NS=2504;DP=20757;EAS_AF=0.0754;AMR_AF=0.0115;AFR_AF=0.0053;EUR_AF=0.0288;SAS_AF=0.0112;AA=T|||;VT=SNP
7	86832603	rs4728688	G	A	100	PASS	AC=3513;AF=0.701478;AN=5008;NS=2504;DP=18461;EAS_AF=0.5556;AMR_AF=0.7507;AFR_AF=0.7262;EUR_AF=0.7674;SAS_AF=0.7157;AA=G|||;VT=SNP
7	86833115	rs73208546	T	C	100	PASS	AC=204;AF=0.0407348;AN=5008;NS=2504;DP=16169;EAS_AF=0.0218;AMR_AF=0.0865;AFR_AF=0.0151;EUR_AF=0.0616;SAS_AF=0.0409;AA=T|||;VT=SNP
7	86833121	rs73208547	T	G	100	PASS	AC=178;AF=0.0355431;AN=5008;NS=2504;DP=16153;EAS_AF=0.0645;AMR_AF=0.0115;AFR_AF=0.0492;EUR_AF=0.0288;SAS_AF=0.0112;AA=G|||;VT=SNP
7	86833492	rs10231010	T	C	100	PASS	AC=3954;AF=0.789537;AN=5008;NS=2504;DP=19711;EAS_AF=0.6181;AMR_AF=0.8112;AFR_AF=0.8245;EUR_AF=0.8847;SAS_AF=0.8057;AA=C|||;VT=SNP
7	86834333	rs112046729	G	A	100	PASS	AC=179;AF=0.0357428;AN=5008;NS=2504;DP=18952;EAS_AF=0.0645;AMR_AF=0.013;AFR_AF=0.0492;EUR_AF=0.0288;SAS_AF=0.0112;AA=G|||;VT=SNP
7	86834340	rs7792031	C	T	100	PASS	AC=3090;AF=0.617013;AN=5008;NS=2504;DP=18978;EAS_AF=0.5159;AMR_AF=0.6542;AFR_AF=0.4395;EUR_AF=0.7942;SAS_AF=0.7526;AA=C|||;VT=SNP
7	86834341	rs73208550	G	A	100	PASS	AC=178;AF=0.0355431;AN=5008;NS=2504;DP=18861;EAS_AF=0.0645;AMR_AF=0.0115;AFR_AF=0.0492;EUR_AF=0.0288;SAS_AF=0.0112;AA=A|||;VT=SNP
7	86834564	rs113934837	G	C	100	PASS	AC=178;AF=0.0355431;AN=5008;NS=2504;DP=17320;EAS_AF=0.0645;AMR_AF=0.0115;AFR_AF=0.0492;EUR_AF=0.0288;SAS_AF=0.0112;AA=C|||;VT=SNP
7	86834609	rs73208553	C	T	100	PASS	AC=178;AF=0.0355431;AN=5008;NS=2504;DP=16211;EAS_AF=0.0645;AMR_AF=0.0115;AFR_AF=0.0492;EUR_AF=0.0288;SAS_AF=0.0112;AA=C|||;VT=SNP
7	86834751	rs113326051	A	G	100	PASS	AC=178;AF=0.0355431;AN=5008;NS=2504;DP=17883;EAS_AF=0.0645;AMR_AF=0.0115;AFR_AF=0.0492;EUR_AF=0.0288;SAS_AF=0.0112;AA=A|||;VT=SNP
7	86834768	rs117742735	T	A	100	PASS	AC=204;AF=0.0407348;AN=5008;NS=2504;DP=18401;EAS_AF=0.0218;AMR_AF=0.0865;AFR_AF=0.0151;EUR_AF=0.0616;SAS_AF=0.0409;AA=T|||;VT=SNP
7	86834911	rs112997330	C	T	100	PASS	AC=178;AF=0.0355431;AN=5008;NS=2504;DP=18121;EAS_AF=0.0645;AMR_AF=0.0115;AFR_AF=0.0492;EUR_AF=0.0288;SAS_AF=0.0112;AA=C|||;VT=SNP
7	86835185	rs10238917	T	C	100	PASS	AC=3964;AF=0.791534;AN=5008;NS=2504;DP=19121;EAS_AF=0.6181;AMR_AF=0.8112;AFR_AF=0.8321;EUR_AF=0.8847;SAS_AF=0.8057;AA=C|||;VT=SNP
7	86835731	rs7780698	T	G	100	PASS	AC=4185;AF=0.835663;AN=5008;NS=2504;DP=22027;EAS_AF=0.6181;AMR_AF=0.8242;AFR_AF=0.9909;EUR_AF=0.8867;SAS_AF=0.8057;AA=G|||;VT=SNP
7	86835968	rs73210216	T	C	100	PASS	AC=178;AF=0.0355431;AN=5008;NS=2504;DP=21349;EAS_AF=0.0645;AMR_AF=0.0115;AFR_AF=0.0492;EUR_AF=0.0288;SAS_AF=0.0112;AA=T|||;VT=SNP
7	86836126	rs73210217	A	G	100	PASS	AC=178;AF=0.0355431;AN=5008;NS=2504;DP=22643;EAS_AF=0.0645;AMR_AF=0.0115;AFR_AF=0.0492;EUR_AF=0.0288;SAS_AF=0.0112;AA=a|||;VT=SNP
7	86836236	rs73210219	C	T	100	PASS	AC=178;AF=0.0355431;AN=5008;NS=2504;DP=22314;EAS_AF=0.0645;AMR_AF=0.0115;AFR_AF=0.0492;EUR_AF=0.0288;SAS_AF=0.0112;AA=C|||;VT=SNP
7	86836610	rs73210221	T	C	100	PASS	AC=178;AF=0.0355431;AN=5008;NS=2504;DP=14604;EAS_AF=0.0645;AMR_AF=0.0115;AFR_AF=0.0492;EUR_AF=0.0288;SAS_AF=0.0112;AA=C|||;VT=SNP
7	86836954	rs73210222	A	G	100	PASS	AC=120;AF=0.0239617;AN=5008;NS=2504;DP=15654;EAS_AF=0.0645;AMR_AF=0.0115;AFR_AF=0.0053;EUR_AF=0.0288;SAS_AF=0.0112;AA=A|||;VT=SNP
7	86838068	rs11771569	G	A	100	PASS	AC=205;AF=0.0409345;AN=5008;NS=2504;DP=20522;EAS_AF=0.0218;AMR_AF=0.0865;AFR_AF=0.0151;EUR_AF=0.0626;SAS_AF=0.0409;AA=G|||;VT=SNP
7	86838343	rs73210226	C	T	100	PASS	AC=120;AF=0.0239617;AN=5008;NS=2504;DP=19350;EAS_AF=0.0645;AMR_AF=0.0115;AFR_AF=0.0053;EUR_AF=0.0288;SAS_AF=0.0112;AA=C|||;VT=SNP
7	86840101	rs73210230	T	C	100	PASS	AC=178;AF=0.0355431;AN=5008;NS=2504;DP=19433;EAS_AF=0.0645;AMR_AF=0.0115;AFR_AF=0.0492;EUR_AF=0.0288;SAS_AF=0.0112;AA=T|||;VT=SNP
7	86840813	rs73210233	G	C	100	PASS	AC=120;AF=0.0239617;AN=5008;NS=2504;DP=20544;EAS_AF=0.0645;AMR_AF=0.0115;AFR_AF=0.0053;EUR_AF=0.0288;SAS_AF=0.0112;AA=G|||;VT=SNP
7	86841144	rs11971394	G	A	100	PASS	AC=178;AF=0.0355431;AN=5008;NS=2504;DP=19301;EAS_AF=0.0645;AMR_AF=0.0115;AFR_AF=0.0492;EUR_AF=0.0288;SAS_AF=0.0112;AA=G|||;VT=SNP
7	86841160	rs73210234	C	G	100	PASS	AC=205;AF=0.0409345;AN=5008;NS=2504;DP=19693;EAS_AF=0.0218;AMR_AF=0.0865;AFR_AF=0.0151;EUR_AF=0.0626;SAS_AF=0.0409;AA=C|||;VT=SNP
7	86841279	rs11975035	T	C	100	PASS	AC=178;AF=0.0355431;AN=5008;NS=2504;DP=20065;EAS_AF=0.0645;AMR_AF=0.0115;AFR_AF=0.0492;EUR_AF=0.0288;SAS_AF=0.0112;AA=C|||;VT=SNP
7	86841971	rs2190424	T	C	100	PASS	AC=3947;AF=0.788139;AN=5008;NS=2504;DP=20228;EAS_AF=0.619;AMR_AF=0.7853;AFR_AF=0.8306;EUR_AF=0.8857;SAS_AF=0.8067;AA=C|||;VT=SNP
7	86843211	rs6978590	C	A	100	PASS	AC=3499;AF=0.698682;AN=5008;NS=2504;DP=18949;EAS_AF=0.5317;AMR_AF=0.6801;AFR_AF=0.7216;EUR_AF=0.7942;SAS_AF=0.7546;AA=C|||;VT=SNP
7	86843375	rs74580703	T	C	100	PASS	AC=178;AF=0.0355431;AN=5008;NS=2504;DP=22060;EAS_AF=0.0645;AMR_AF=0.0115;AFR_AF=0.0492;EUR_AF=0.0288;SAS_AF=0.0112;AA=T|||;VT=SNP
7	86843689	rs73210236	A	G	100	PASS	AC=124;AF=0.0247604;AN=5008;NS=2504;DP=20979;EAS_AF=0.0645;AMR_AF=0.0115;AFR_AF=0.0083;EUR_AF=0.0288;SAS_AF=0.0112;AA=A|||;VT=SNP
7	86843875	rs1062274	C	T	100	PASS	AC=124;AF=0.0247604;AN=5008;NS=2504;DP=19587;EAS_AF=0.0645;AMR_AF=0.0115;AFR_AF=0.0083;EUR_AF=0.0288;SAS_AF=0.0112;AA=C|||;VT=SNP
7	86844733	rs6465099	T	A	100	PASS	AC=3391;AF=0.677117;AN=5008;NS=2504;DP=15412;EAS_AF=0.5317;AMR_AF=0.6744;AFR_AF=0.6475;EUR_AF=0.7942;SAS_AF=0.7485;AA=T|||;VT=SNP
7	86847321	rs10245036	T	C	100	PASS	AC=3218;AF=0.642572;AN=5008;NS=2504;DP=19616;EAS_AF=0.5308;AMR_AF=0.6643;AFR_AF=0.5227;EUR_AF=0.7932;SAS_AF=0.7495;AA=T|||;VT=SNP
7	86847966	rs73210240	G	A	100	PASS	AC=235;AF=0.0469249;AN=5008;NS=2504;DP=16058;EAS_AF=0.0645;AMR_AF=0.0187;AFR_AF=0.0885;EUR_AF=0.0288;SAS_AF=0.0112;AA=A|||;VT=SNP
7	86848385	rs2286268	C	T	100	PASS	AC=3922;AF=0.783147;AN=5008;NS=2504;DP=16694;EAS_AF=0.6131;AMR_AF=0.7839;AFR_AF=0.8222;EUR_AF=0.8847;SAS_AF=0.8006;AA=T|||;VT=SNP
7	86849510	rs757961	T	C	100	PASS	AC=3919;AF=0.782548;AN=5008;NS=2504;DP=12322;EAS_AF=0.6161;AMR_AF=0.7824;AFR_AF=0.8185;EUR_AF=0.8837;SAS_AF=0.8016;AA=C|||;VT=SNP
7	86850210	rs886787	C	T	100	PASS	AC=3912;AF=0.78115;AN=5008;NS=2504;DP=20198;EAS_AF=0.6111;AMR_AF=0.7824;AFR_AF=0.8185;EUR_AF=0.8837;SAS_AF=0.7996;AA=T|||;VT=SNP
7	86850543	rs3810883	A	G	100	PASS	AC=3423;AF=0.683506;AN=5008;NS=2504;DP=19774;EAS_AF=0.5298;AMR_AF=0.6758;AFR_AF=0.674;EUR_AF=0.7922;SAS_AF=0.7485;AA=A|||;VT=SNP
7	86851003	rs73210242	C	T	100	PASS	AC=205;AF=0.0409345;AN=5008;NS=2504;DP=18998;EAS_AF=0.0218;AMR_AF=0.0865;AFR_AF=0.0151;EUR_AF=0.0626;SAS_AF=0.0409;AA=C|||;VT=SNP
7	86851097	rs4728689	T	G	100	PASS	AC=3913;AF=0.78135;AN=5008;NS=2504;DP=21903;EAS_AF=0.6111;AMR_AF=0.7824;AFR_AF=0.8192;EUR_AF=0.8837;SAS_AF=0.7996;AA=G|||;VT=SNP
7	86851397	rs10085726	T	A	100	PASS	AC=3912;AF=0.78115;AN=5008;NS=2504;DP=20213;EAS_AF=0.6111;AMR_AF=0.7824;AFR_AF=0.8185;EUR_AF=0.8837;SAS_AF=0.7996;AA=A|||;VT=SNP
7	86854004	rs4728690	A	G	100	PASS	AC=3629;AF=0.724641;AN=5008;NS=2504;DP=19571;EAS_AF=0.5496;AMR_AF=0.7637;AFR_AF=0.6891;EUR_AF=0.8549;SAS_AF=0.7914;AA=A|||;VT=SNP
7	86854311	rs73210247	C	T	100	PASS	AC=124;AF=0.0247604;AN=5008;NS=2504;DP=16575;EAS_AF=0.0645;AMR_AF=0.0115;AFR_AF=0.0083;EUR_AF=0.0288;SAS_AF=0.0112;AA=C|||;VT=SNP
7	86854767	rs73210249	T	C	100	PASS	AC=175;AF=0.0349441;AN=5008;NS=2504;DP=15867;EAS_AF=0.0645;AMR_AF=0.013;AFR_AF=0.0461;EUR_AF=0.0288;SAS_AF=0.0112;AA=C|||;VT=SNP
7	86854919	rs73210250	C	T	100	PASS	AC=205;AF=0.0409345;AN=5008;NS=2504;DP=17259;EAS_AF=0.0218;AMR_AF=0.0865;AFR_AF=0.0151;EUR_AF=0.0626;SAS_AF=0.0409;AA=C|||;VT=SNP
7	86856007	rs10273826	A	T	100	PASS	AC=3612;AF=0.721246;AN=5008;NS=2504;DP=22205;EAS_AF=0.5228;AMR_AF=0.6801;AFR_AF=0.8056;EUR_AF=0.7952;SAS_AF=0.7648;AA=A|||;VT=SNP
7	86856261	rs118035628	G	T	100	PASS	AC=144;AF=0.028754;AN=5008;NS=2504;DP=22586;EAS_AF=0.0794;AMR_AF=0.0144;AFR_AF=0.0106;EUR_AF=0.0278;SAS_AF=0.0123;AA=G|||;VT=SNP
7	86856452	rs11975795	G	T	100	PASS	AC=332;AF=0.0662939;AN=5008;NS=2504;DP=19984;EAS_AF=0.0694;AMR_AF=0.0288;AFR_AF=0.1513;EUR_AF=0.0298;SAS_AF=0.0123;AA=G|||;VT=SNP
7	86856555	rs4727146	A	G	100	PASS	AC=3998;AF=0.798323;AN=5008;NS=2504;DP=20061;EAS_AF=0.6448;AMR_AF=0.7839;AFR_AF=0.8502;EUR_AF=0.8877;SAS_AF=0.8047;AA=G|||;VT=SNP
7	86857091	rs28873439	G	A	100	PASS	AC=543;AF=0.108427;AN=5008;NS=2504;DP=18565;EAS_AF=0.0982;AMR_AF=0.1182;AFR_AF=0.1664;EUR_AF=0.0905;SAS_AF=0.0521;AA=G|||;VT=SNP
7	86857203	rs1574795	G	A	100	PASS	AC=3268;AF=0.652556;AN=5008;NS=2504;DP=19521;EAS_AF=0.5437;AMR_AF=0.6599;AFR_AF=0.5499;EUR_AF=0.7952;SAS_AF=0.7515;AA=G|||;VT=SNP
7	86858805	rs6465100	T	C	100	PASS	AC=3359;AF=0.670727;AN=5008;NS=2504;DP=17970;EAS_AF=0.5456;AMR_AF=0.6643;AFR_AF=0.615;EUR_AF=0.7952;SAS_AF=0.7515;AA=T|||;VT=SNP
7	86858824	rs10227182	A	C	100	PASS	AC=341;AF=0.0680911;AN=5008;NS=2504;DP=17680;EAS_AF=0.0784;AMR_AF=0.0288;AFR_AF=0.1513;EUR_AF=0.0298;SAS_AF=0.0123;AA=A|||;VT=SNP
7	86859059	rs10257058	G	C	100	PASS	AC=341;AF=0.0680911;AN=5008;NS=2504;DP=21076;EAS_AF=0.0784;AMR_AF=0.0288;AFR_AF=0.1513;EUR_AF=0.0298;SAS_AF=0.0123;AA=G|||;VT=SNP
7	86859065	rs6465101	C	G	100	PASS	AC=3993;AF=0.797324;AN=5008;NS=2504;DP=20780;EAS_AF=0.6419;AMR_AF=0.7824;AFR_AF=0.854;EUR_AF=0.8857;SAS_AF=0.8006;AA=G|||;VT=SNP
7	86859159	rs6951682	T	C	100	PASS	AC=216;AF=0.043131;AN=5008;NS=2504;DP=18242;EAS_AF=0.1032;AMR_AF=0.0648;AFR_AF=0.0038;EUR_AF=0.0119;SAS_AF=0.0511;AA=T|||;VT=SNP
7	86859551	rs6952384	T	C	100	PASS	AC=3904;AF=0.779553;AN=5008;NS=2504;DP=18413;EAS_AF=0.6498;AMR_AF=0.7824;AFR_AF=0.7806;EUR_AF=0.8857;SAS_AF=0.8006;AA=C|||;VT=SNP
7	86859942	rs73210260	G	C	100	PASS	AC=149;AF=0.0297524;AN=5008;NS=2504;DP=21585;EAS_AF=0.0784;AMR_AF=0.0159;AFR_AF=0.0136;EUR_AF=0.0288;SAS_AF=0.0123;AA=G|||;VT=SNP
7	86860332	rs6975175	C	T	100	PASS	AC=3553;AF=0.709465;AN=5008;NS=2504;DP=22651;EAS_AF=0.5486;AMR_AF=0.6772;AFR_AF=0.7534;EUR_AF=0.7982;SAS_AF=0.7474;AA=C|||;VT=SNP
7	86860382	rs6975202	C	A	100	PASS	AC=3900;AF=0.778754;AN=5008;NS=2504;DP=20946;EAS_AF=0.6458;AMR_AF=0.7824;AFR_AF=0.7814;EUR_AF=0.8867;SAS_AF=0.7986;AA=A|||;VT=SNP
7	86860482	rs55856575	C	G	100	PASS	AC=149;AF=0.0297524;AN=5008;NS=2504;DP=20653;EAS_AF=0.0784;AMR_AF=0.0159;AFR_AF=0.0136;EUR_AF=0.0288;SAS_AF=0.0123;AA=C|||;VT=SNP
7	86860524	rs4400318	A	C	100	PASS	AC=3905;AF=0.779752;AN=5008;NS=2504;DP=20015;EAS_AF=0.6498;AMR_AF=0.7824;AFR_AF=0.7814;EUR_AF=0.8867;SAS_AF=0.7996;AA=G|||;VT=SNP
7	86860721	rs73210264	C	T	100	PASS	AC=198;AF=0.0395367;AN=5008;NS=2504;DP=17682;EAS_AF=0.0188;AMR_AF=0.0893;AFR_AF=0.0144;EUR_AF=0.0596;SAS_AF=0.0389;AA=C|||;VT=SNP
7	86861201	rs6980450	C	G	100	PASS	AC=3833;AF=0.765375;AN=5008;NS=2504;DP=17816;EAS_AF=0.6458;AMR_AF=0.7594;AFR_AF=0.7708;EUR_AF=0.8658;SAS_AF=0.7822;AA=G|||;VT=SNP
7	86861313	rs6942407	A	G	100	PASS	AC=2823;AF=0.563698;AN=5008;NS=2504;DP=19010;EAS_AF=0.5675;AMR_AF=0.6816;AFR_AF=0.2186;EUR_AF=0.7992;SAS_AF=0.7004;AA=A|||;VT=SNP
7	86862068	rs6465103	A	G	100	PASS	AC=3950;AF=0.788738;AN=5008;NS=2504;DP=20098;EAS_AF=0.6468;AMR_AF=0.7637;AFR_AF=0.854;EUR_AF=0.8678;SAS_AF=0.7832;AA=G|||;VT=SNP
7	86862373	rs73210267	G	T	100	PASS	AC=222;AF=0.0443291;AN=5008;NS=2504;DP=21963;EAS_AF=0.0784;AMR_AF=0.0187;AFR_AF=0.0666;EUR_AF=0.0298;SAS_AF=0.0123;AA=G|||;VT=SNP
7	86862750	rs6948767	G	A	100	PASS	AC=787;AF=0.157149;AN=5008;NS=2504;DP=19535;EAS_AF=0.0179;AMR_AF=0.0562;AFR_AF=0.4728;EUR_AF=0.0348;SAS_AF=0.0716;AA=G|||;VT=SNP
7	86862783	rs6968640	T	G	100	PASS	AC=3846;AF=0.767971;AN=5008;NS=2504;DP=19654;EAS_AF=0.6468;AMR_AF=0.7608;AFR_AF=0.7776;EUR_AF=0.8668;SAS_AF=0.7832;AA=G|||;VT=SNP
7	86863060	rs10273853	G	A	100	PASS	AC=3817;AF=0.762181;AN=5008;NS=2504;DP=16267;EAS_AF=0.6458;AMR_AF=0.7565;AFR_AF=0.7587;EUR_AF=0.8668;SAS_AF=0.7832;AA=A|||;VT=SNP
7	86863278	rs10244350	A	G	100	PASS	AC=3817;AF=0.762181;AN=5008;NS=2504;DP=11547;EAS_AF=0.6458;AMR_AF=0.7565;AFR_AF=0.7587;EUR_AF=0.8668;SAS_AF=0.7832;AA=G|||;VT=SNP
7	86863412	rs35015367	C	T	100	PASS	AC=2807;AF=0.560503;AN=5008;NS=2504;DP=15298;EAS_AF=0.5496;AMR_AF=0.6816;AFR_AF=0.2179;EUR_AF=0.8022;SAS_AF=0.7004;AA=C|||;VT=SNP
7	86863671	rs73212027	T	C	100	PASS	AC=220;AF=0.0439297;AN=5008;NS=2504;DP=17530;EAS_AF=0.0784;AMR_AF=0.0187;AFR_AF=0.0651;EUR_AF=0.0298;SAS_AF=0.0123;AA=A|||;VT=SNP
7	86864716	rs7792365	A	G	100	PASS	AC=1219;AF=0.243411;AN=5008;NS=2504;DP=21180;EAS_AF=0.0179;AMR_AF=0.1844;AFR_AF=0.5386;EUR_AF=0.2316;SAS_AF=0.1309;AA=G|||;VT=SNP
7	86865315	rs73212029	T	C	100	PASS	AC=259;AF=0.0517173;AN=5008;NS=2504;DP=16881;EAS_AF=0.0813;AMR_AF=0.0159;AFR_AF=0.0953;EUR_AF=0.0308;SAS_AF=0.0092;AA=T|||;VT=SNP
7	86866215	rs11771665	A	G	100	PASS	AC=682;AF=0.136182;AN=5008;NS=2504;DP=19011;EAS_AF=0.0159;AMR_AF=0.1297;AFR_AF=0.2436;EUR_AF=0.1441;SAS_AF=0.1115;AA=G|||;VT=SNP
7	86866216	rs80253370	A	C	100	PASS	AC=681;AF=0.135982;AN=5008;NS=2504;DP=19010;EAS_AF=0.0159;AMR_AF=0.1297;AFR_AF=0.2428;EUR_AF=0.1441;SAS_AF=0.1115;AA=C|||;VT=SNP
7	86866516	rs11975590	G	A	100	PASS	AC=1185;AF=0.236621;AN=5008;NS=2504;DP=18827;EAS_AF=0.0962;AMR_AF=0.1744;AFR_AF=0.4834;EUR_AF=0.2087;SAS_AF=0.1207;AA=A|||;VT=SNP
7	86867932	rs59219517	T	C	100	PASS	AC=681;AF=0.135982;AN=5008;NS=2504;DP=17495;EAS_AF=0.0159;AMR_AF=0.1297;AFR_AF=0.2428;EUR_AF=0.1441;SAS_AF=0.1115;AA=C|||;VT=SNP
7	86868025	rs112737268	T	C	100	PASS	AC=680;AF=0.135783;AN=5008;NS=2504;DP=10207;EAS_AF=0.0159;AMR_AF=0.1297;AFR_AF=0.2421;EUR_AF=0.1441;SAS_AF=0.1115;AA=N|||;VT=SNP
7	86870725	rs6465104	T	A	100	PASS	AC=1801;AF=0.359625;AN=5008;NS=2504;DP=19890;EAS_AF=0.3899;AMR_AF=0.4683;AFR_AF=0.0484;EUR_AF=0.5586;SAS_AF=0.4673;AA=N|||;VT=SNP
7	86870832	rs150593190	C	A	100	PASS	AC=451;AF=0.0900559;AN=5008;NS=2504;DP=19577;EAS_AF=0.0159;AMR_AF=0.0994;AFR_AF=0.1846;EUR_AF=0.0626;SAS_AF=0.0603;AA=c|||;VT=SNP
7	86875578	rs4292616	C	G	100	PASS	AC=478;AF=0.0954473;AN=5008;NS=2504;DP=21378;EAS_AF=0.0159;AMR_AF=0.0994;AFR_AF=0.205;EUR_AF=0.0626;SAS_AF=0.0603;AA=C|||;VT=SNP
7	86875826	rs2888556	T	G	100	PASS	AC=1197;AF=0.239018;AN=5008;NS=2504;DP=18819;EAS_AF=0.0962;AMR_AF=0.1744;AFR_AF=0.4834;EUR_AF=0.2087;SAS_AF=0.1329;AA=G|||;VT=SNP
7	86875842	rs11983450	T	C	100	PASS	AC=453;AF=0.0904553;AN=5008;NS=2504;DP=18229;EAS_AF=0.0159;AMR_AF=0.0994;AFR_AF=0.1861;EUR_AF=0.0626;SAS_AF=0.0603;AA=T|||;VT=SNP
7	86876161	rs113257872	A	G	100	PASS	AC=909;AF=0.18151;AN=5008;NS=2504;DP=14043;EAS_AF=0.0159;AMR_AF=0.1571;AFR_AF=0.3661;EUR_AF=0.1779;SAS_AF=0.1237;AA=G|||;VT=SNP
7	86876287	rs189864030	G	A	100	PASS	AC=217;AF=0.0433307;AN=5008;NS=2504;DP=13470;EAS_AF=0.0159;AMR_AF=0.0879;AFR_AF=0.0144;EUR_AF=0.0616;SAS_AF=0.0603;AA=G|||;VT=SNP
7	86876332	rs111252194	T	C	100	PASS	AC=478;AF=0.0954473;AN=5008;NS=2504;DP=14805;EAS_AF=0.0159;AMR_AF=0.0994;AFR_AF=0.205;EUR_AF=0.0626;SAS_AF=0.0603;AA=T|||;VT=SNP
7	86878081	rs2214931	G	A	100	PASS	AC=365;AF=0.0728834;AN=5008;NS=2504;DP=19583;EAS_AF=0.1012;AMR_AF=0.1009;AFR_AF=0.0083;EUR_AF=0.1193;SAS_AF=0.0634;AA=G|||;VT=SNP
7	86878952	rs73212041	C	A	100	PASS	AC=453;AF=0.0904553;AN=5008;NS=2504;DP=19917;EAS_AF=0.0159;AMR_AF=0.0994;AFR_AF=0.1861;EUR_AF=0.0626;SAS_AF=0.0603;AA=C|||;VT=SNP
7	86880460	rs2214930	C	T	100	PASS	AC=1799;AF=0.359225;AN=5008;NS=2504;DP=20368;EAS_AF=0.3919;AMR_AF=0.4654;AFR_AF=0.0477;EUR_AF=0.5586;SAS_AF=0.4663;AA=C|||;VT=SNP
7	86881496	rs7799491	A	T	100	PASS	AC=664;AF=0.132588;AN=5008;NS=2504;DP=17761;EAS_AF=0.0159;AMR_AF=0.1398;AFR_AF=0.1914;EUR_AF=0.1759;SAS_AF=0.1237;AA=T|||;VT=SNP
7	86883248	rs73212045	A	C	100	PASS	AC=187;AF=0.0373403;AN=5008;NS=2504;DP=20007;EAS_AF=0.0804;AMR_AF=0.013;AFR_AF=0.0431;EUR_AF=0.0308;SAS_AF=0.0092;AA=A|||;VT=SNP
7	86884337	rs55737734	G	A	100	PASS	AC=275;AF=0.0549121;AN=5008;NS=2504;DP=16406;EAS_AF=0.0159;AMR_AF=0.085;AFR_AF=0.0605;EUR_AF=0.0606;SAS_AF=0.0603;AA=G|||;VT=SNP
7	86885119	rs1990171	T	G	100	PASS	AC=1196;AF=0.238818;AN=5008;NS=2504;DP=17033;EAS_AF=0.0962;AMR_AF=0.1715;AFR_AF=0.4849;EUR_AF=0.2078;SAS_AF=0.1329;AA=G|||;VT=SNP
7	86885478	rs73212049	T	C	100	PASS	AC=275;AF=0.0549121;AN=5008;NS=2504;DP=19861;EAS_AF=0.0159;AMR_AF=0.085;AFR_AF=0.0605;EUR_AF=0.0606;SAS_AF=0.0603;AA=T|||;VT=SNP
7	86885682	rs6950458	A	G	100	PASS	AC=4070;AF=0.8127;AN=5008;NS=2504;DP=19229;EAS_AF=0.619;AMR_AF=0.7839;AFR_AF=0.9856;EUR_AF=0.8897;SAS_AF=0.7198;AA=G|||;VT=SNP
7	86888054	rs112970585	T	A	100	PASS	AC=662;AF=0.132188;AN=5008;NS=2504;DP=19016;EAS_AF=0.0159;AMR_AF=0.1398;AFR_AF=0.1899;EUR_AF=0.1759;SAS_AF=0.1237;AA=T|||;VT=SNP
7	86890053	rs112133800	G	T	100	PASS	AC=647;AF=0.129193;AN=5008;NS=2504;DP=19205;EAS_AF=0.0159;AMR_AF=0.1398;AFR_AF=0.1785;EUR_AF=0.1759;SAS_AF=0.1237;AA=G|||;VT=SNP
7	86891846	rs2373363	T	C	100	PASS	AC=4392;AF=0.876997;AN=5008;NS=2504;DP=20099;EAS_AF=0.7966;AMR_AF=0.83;AFR_AF=0.9932;EUR_AF=0.9105;SAS_AF=0.8016;AA=C|||;VT=SNP
7	86892302	rs113532794	T	G	100	PASS	AC=662;AF=0.132188;AN=5008;NS=2504;DP=22704;EAS_AF=0.0159;AMR_AF=0.1398;AFR_AF=0.1899;EUR_AF=0.1759;SAS_AF=0.1237;AA=T|||;VT=SNP
7	86895298	rs802099	C	T	100	PASS	AC=1198;AF=0.239217;AN=5008;NS=2504;DP=20450;EAS_AF=0.0972;AMR_AF=0.1715;AFR_AF=0.4856;EUR_AF=0.2078;SAS_AF=0.1329;AA=T|||;VT=SNP
7	86895826	rs802100	G	C	100	PASS	AC=825;AF=0.164736;AN=5008;NS=2504;DP=15891;EAS_AF=0.0159;AMR_AF=0.1455;AFR_AF=0.3101;EUR_AF=0.1759;SAS_AF=0.1237;AA=C|||;VT=SNP
7	86896862	rs35663624	T	C	100	PASS	AC=363;AF=0.072484;AN=5008;NS=2504;DP=18208;EAS_AF=0.1012;AMR_AF=0.0994;AFR_AF=0.0083;EUR_AF=0.1193;SAS_AF=0.0624;AA=T|||;VT=SNP
7	86897643	rs55746723	G	A	100	PASS	AC=1820;AF=0.363419;AN=5008;NS=2504;DP=19365;EAS_AF=0.3948;AMR_AF=0.464;AFR_AF=0.0635;EUR_AF=0.5577;SAS_AF=0.4652;AA=G|||;VT=SNP
7	86898022	rs802102	A	G	100	PASS	AC=823;AF=0.164337;AN=5008;NS=2504;DP=15088;EAS_AF=0.0159;AMR_AF=0.1455;AFR_AF=0.3086;EUR_AF=0.1759;SAS_AF=0.1237;AA=G|||;VT=SNP
7	86899082	rs73212056	C	T	100	PASS	AC=259;AF=0.0517173;AN=5008;NS=2504;DP=17898;EAS_AF=0.0159;AMR_AF=0.085;AFR_AF=0.0484;EUR_AF=0.0606;SAS_AF=0.0603;AA=C|||;VT=SNP
7	86900326	rs73212058	G	A	100	PASS	AC=233;AF=0.0465256;AN=5008;NS=2504;DP=19499;EAS_AF=0.003;AMR_AF=0.0533;AFR_AF=0.0068;EUR_AF=0.1044;SAS_AF=0.0808;AA=G|||;VT=SNP
7	86902545	rs1089526	T	C	100	PASS	AC=826;AF=0.164936;AN=5008;NS=2504;DP=20069;EAS_AF=0.0159;AMR_AF=0.1455;AFR_AF=0.3101;EUR_AF=0.1769;SAS_AF=0.1237;AA=C|||;VT=SNP
7	86903577	rs112591205	A	G	100	PASS	AC=259;AF=0.0517173;AN=5008;NS=2504;DP=21516;EAS_AF=0.0159;AMR_AF=0.085;AFR_AF=0.0484;EUR_AF=0.0606;SAS_AF=0.0603;AA=A|||;VT=SNP
7	86903624	rs1089527	A	C	100	PASS	AC=823;AF=0.164337;AN=5008;NS=2504;DP=21345;EAS_AF=0.0159;AMR_AF=0.1455;AFR_AF=0.3086;EUR_AF=0.1759;SAS_AF=0.1237;AA=C|||;VT=SNP
7	86906513	rs73212060	G	T	100	PASS	AC=259;AF=0.0517173;AN=5008;NS=2504;DP=17595;EAS_AF=0.0159;AMR_AF=0.085;AFR_AF=0.0484;EUR_AF=0.0606;SAS_AF=0.0603;AA=G|||;VT=SNP
7	86906632	rs802105	G	A	100	PASS	AC=823;AF=0.164337;AN=5008;NS=2504;DP=17916;EAS_AF=0.0159;AMR_AF=0.1455;AFR_AF=0.3086;EUR_AF=0.1759;SAS_AF=0.1237;AA=A|||;VT=SNP
7	86908195	rs56148275	A	C	100	PASS	AC=1792;AF=0.357827;AN=5008;NS=2504;DP=22431;EAS_AF=0.3968;AMR_AF=0.4726;AFR_AF=0.031;EUR_AF=0.5596;SAS_AF=0.4703;AA=A|||;VT=SNP
7	86909213	rs188767315	C	T	100	PASS	AC=214;AF=0.0427316;AN=5008;NS=2504;DP=20755;EAS_AF=0.0159;AMR_AF=0.085;AFR_AF=0.0144;EUR_AF=0.0606;SAS_AF=0.0603;AA=C|||;VT=SNP
7	86909939	rs11773164	C	T	100	PASS	AC=260;AF=0.0519169;AN=5008;NS=2504;DP=21351;EAS_AF=0.0169;AMR_AF=0.085;AFR_AF=0.0484;EUR_AF=0.0606;SAS_AF=0.0603;AA=C|||;VT=SNP
7	86910391	rs73194604	A	G	100	PASS	AC=400;AF=0.0798722;AN=5008;NS=2504;DP=21590;EAS_AF=0.0804;AMR_AF=0.0231;AFR_AF=0.1989;EUR_AF=0.0308;SAS_AF=0.0092;AA=T|||;VT=SNP
7	86911250	rs1089528	T	C	100	PASS	AC=606;AF=0.121006;AN=5008;NS=2504;DP=19502;EAS_AF=0.0159;AMR_AF=0.1369;AFR_AF=0.149;EUR_AF=0.1759;SAS_AF=0.1237;AA=T|||;VT=SNP
7	86911451	rs1089529	T	C	100	PASS	AC=1059;AF=0.211462;AN=5008;NS=2504;DP=23076;EAS_AF=0.0962;AMR_AF=0.1628;AFR_AF=0.3865;EUR_AF=0.2068;SAS_AF=0.1329;AA=C|||;VT=SNP
7	86912575	rs7804350	A	G	100	PASS	AC=244;AF=0.048722;AN=5008;NS=2504;DP=23322;EAS_AF=0.0804;AMR_AF=0.0173;AFR_AF=0.084;EUR_AF=0.0308;SAS_AF=0.0092;AA=A|||;VT=SNP
7	86912770	rs7805029	G	A	100	PASS	AC=415;AF=0.0828674;AN=5008;NS=2504;DP=21311;EAS_AF=0.0804;AMR_AF=0.0231;AFR_AF=0.2103;EUR_AF=0.0308;SAS_AF=0.0092;AA=A|||;VT=SNP
7	86914326	rs6944762	G	T	100	PASS	AC=243;AF=0.0485224;AN=5008;NS=2504;DP=14061;EAS_AF=0.0804;AMR_AF=0.0173;AFR_AF=0.0825;EUR_AF=0.0308;SAS_AF=0.0102;AA=G|||;VT=SNP
7	86914928	rs140943397	T	G	100	PASS	AC=282;AF=0.0563099;AN=5008;NS=2504;DP=18845;EAS_AF=0.0804;AMR_AF=0.0202;AFR_AF=0.1112;EUR_AF=0.0308;SAS_AF=0.0092;AA=T|||;VT=SNP
7	86915508	rs117979749	T	C	100	PASS	AC=282;AF=0.0563099;AN=5008;NS=2504;DP=17804;EAS_AF=0.0804;AMR_AF=0.0202;AFR_AF=0.1112;EUR_AF=0.0308;SAS_AF=0.0092;AA=T|||;VT=SNP
7	86915977	rs6946313	T	C	100	PASS	AC=233;AF=0.0465256;AN=5008;NS=2504;DP=18617;EAS_AF=0.0804;AMR_AF=0.0173;AFR_AF=0.0756;EUR_AF=0.0308;SAS_AF=0.0092;AA=T|||;VT=SNP
7	86916201	rs1089516	A	T	100	PASS	AC=1197;AF=0.239018;AN=5008;NS=2504;DP=20502;EAS_AF=0.0962;AMR_AF=0.1715;AFR_AF=0.4856;EUR_AF=0.2078;SAS_AF=0.1329;AA=T|||;VT=SNP
7	86917773	rs73194612	T	C	100	PASS	AC=233;AF=0.0465256;AN=5008;NS=2504;DP=18856;EAS_AF=0.0804;AMR_AF=0.0173;AFR_AF=0.0756;EUR_AF=0.0308;SAS_AF=0.0092;AA=T|||;VT=SNP
7	86917917	rs73194613	C	T	100	PASS	AC=214;AF=0.0427316;AN=5008;NS=2504;DP=18200;EAS_AF=0.0159;AMR_AF=0.085;AFR_AF=0.0144;EUR_AF=0.0606;SAS_AF=0.0603;AA=C|||;VT=SNP
7	86918283	rs138050749	C	A	100	PASS	AC=233;AF=0.0465256;AN=5008;NS=2504;DP=17182;EAS_AF=0.0804;AMR_AF=0.0173;AFR_AF=0.0756;EUR_AF=0.0308;SAS_AF=0.0092;AA=C|||;VT=SNP
7	86918332	rs1089517	A	G	100	PASS	AC=3852;AF=0.769169;AN=5008;NS=2504;DP=16825;EAS_AF=0.624;AMR_AF=0.7738;AFR_AF=0.8222;EUR_AF=0.8877;SAS_AF=0.7219;AA=G|||;VT=SNP
7	86918341	rs114898414	T	C	100	PASS	AC=233;AF=0.0465256;AN=5008;NS=2504;DP=16986;EAS_AF=0.0804;AMR_AF=0.0173;AFR_AF=0.0756;EUR_AF=0.0308;SAS_AF=0.0092;AA=T|||;VT=SNP
7	86918603	rs11769063	A	C	100	PASS	AC=260;AF=0.0519169;AN=5008;NS=2504;DP=22309;EAS_AF=0.0169;AMR_AF=0.085;AFR_AF=0.0484;EUR_AF=0.0606;SAS_AF=0.0603;AA=A|||;VT=SNP
7	86922657	rs114885243	T	A	100	PASS	AC=232;AF=0.0463259;AN=5008;NS=2504;DP=21058;EAS_AF=0.0804;AMR_AF=0.0173;AFR_AF=0.0756;EUR_AF=0.0298;SAS_AF=0.0092;AA=T|||;VT=SNP
7	86923179	rs1089519	T	C	100	PASS	AC=3856;AF=0.769968;AN=5008;NS=2504;DP=18400;EAS_AF=0.6181;AMR_AF=0.7781;AFR_AF=0.823;EUR_AF=0.8936;SAS_AF=0.7219;AA=C|||;VT=SNP
7	86923751	rs111886800	G	A	100	PASS	AC=235;AF=0.0469249;AN=5008;NS=2504;DP=14603;EAS_AF=0.0804;AMR_AF=0.0173;AFR_AF=0.0772;EUR_AF=0.0308;SAS_AF=0.0092;AA=G|||;VT=SNP
7	86924120	rs73194619	C	A	100	PASS	AC=259;AF=0.0517173;AN=5008;NS=2504;DP=15055;EAS_AF=0.0159;AMR_AF=0.085;AFR_AF=0.0484;EUR_AF=0.0606;SAS_AF=0.0603;AA=c|||;VT=SNP
7	86926051	rs56276482	C	G	100	PASS	AC=417;AF=0.0832668;AN=5008;NS=2504;DP=18987;EAS_AF=0.0804;AMR_AF=0.0259;AFR_AF=0.211;EUR_AF=0.0298;SAS_AF=0.0092;AA=G|||;VT=SNP
7	86926970	rs73194624	C	G	100	PASS	AC=282;AF=0.0563099;AN=5008;NS=2504;DP=17249;EAS_AF=0.0804;AMR_AF=0.0202;AFR_AF=0.1112;EUR_AF=0.0308;SAS_AF=0.0092;AA=C|||;VT=SNP
7	86927981	rs73194627	G	T	100	PASS	AC=233;AF=0.0465256;AN=5008;NS=2504;DP=20166;EAS_AF=0.0804;AMR_AF=0.0173;AFR_AF=0.0756;EUR_AF=0.0308;SAS_AF=0.0092;AA=G|||;VT=SNP
7	86928387	rs1089521	G	C	100	PASS	AC=606;AF=0.121006;AN=5008;NS=2504;DP=16769;EAS_AF=0.0159;AMR_AF=0.1369;AFR_AF=0.149;EUR_AF=0.1759;SAS_AF=0.1237;AA=G|||;VT=SNP
7	86928582	rs1089522	C	T	100	PASS	AC=607;AF=0.121206;AN=5008;NS=2504;DP=17051;EAS_AF=0.0159;AMR_AF=0.1369;AFR_AF=0.149;EUR_AF=0.1759;SAS_AF=0.1247;AA=C|||;VT=SNP
7	86928912	rs1089524	T	C	100	PASS	AC=1180;AF=0.235623;AN=5008;NS=2504;DP=20298;EAS_AF=0.0962;AMR_AF=0.1715;AFR_AF=0.4728;EUR_AF=0.2078;SAS_AF=0.1329;AA=C|||;VT=SNP
7	86929327	rs7800895	C	A	100	PASS	AC=233;AF=0.0465256;AN=5008;NS=2504;DP=19875;EAS_AF=0.0804;AMR_AF=0.0173;AFR_AF=0.0749;EUR_AF=0.0308;SAS_AF=0.0102;AA=C|||;VT=SNP
7	86929647	rs802094	C	T	100	PASS	AC=606;AF=0.121006;AN=5008;NS=2504;DP=20425;EAS_AF=0.0159;AMR_AF=0.1369;AFR_AF=0.149;EUR_AF=0.1759;SAS_AF=0.1237;AA=C|||;VT=SNP
7	86930488	rs802095	C	T	100	PASS	AC=606;AF=0.121006;AN=5008;NS=2504;DP=11719;EAS_AF=0.0159;AMR_AF=0.1369;AFR_AF=0.149;EUR_AF=0.1759;SAS_AF=0.1237;AA=C|||;VT=SNP
7	86931261	rs802097	C	T	100	PASS	AC=1059;AF=0.211462;AN=5008;NS=2504;DP=15534;EAS_AF=0.0962;AMR_AF=0.1628;AFR_AF=0.3865;EUR_AF=0.2068;SAS_AF=0.1329;AA=T|||;VT=SNP
7	86931889	rs73194634	C	T	100	PASS	AC=319;AF=0.0636981;AN=5008;NS=2504;DP=15972;EAS_AF=0.0804;AMR_AF=0.0202;AFR_AF=0.1392;EUR_AF=0.0308;SAS_AF=0.0092;AA=c|||;VT=SNP
7	86932085	rs802098	T	C	100	PASS	AC=1197;AF=0.239018;AN=5008;NS=2504;DP=18025;EAS_AF=0.0962;AMR_AF=0.1715;AFR_AF=0.4856;EUR_AF=0.2078;SAS_AF=0.1329;AA=C|||;VT=SNP
7	86933676	rs73194637	C	A	100	PASS	AC=235;AF=0.0469249;AN=5008;NS=2504;DP=20810;EAS_AF=0.0804;AMR_AF=0.0173;AFR_AF=0.0772;EUR_AF=0.0308;SAS_AF=0.0092;AA=C|||;VT=SNP
7	86935666	rs149179888	A	T	100	PASS	AC=258;AF=0.0515176;AN=5008;NS=2504;DP=17491;EAS_AF=0.0159;AMR_AF=0.085;AFR_AF=0.0484;EUR_AF=0.0596;SAS_AF=0.0603;AA=A|||;VT=SNP
7	86935706	rs112669406	C	A	100	PASS	AC=260;AF=0.0519169;AN=5008;NS=2504;DP=18623;EAS_AF=0.0159;AMR_AF=0.0865;AFR_AF=0.0484;EUR_AF=0.0606;SAS_AF=0.0603;AA=C|||;VT=SNP
7	86938405	rs7783865	C	T	100	PASS	AC=234;AF=0.0467252;AN=5008;NS=2504;DP=19631;EAS_AF=0.0804;AMR_AF=0.0173;AFR_AF=0.0756;EUR_AF=0.0318;SAS_AF=0.0092;AA=C|||;VT=SNP
7	86939127	rs117517262	C	T	100	PASS	AC=214;AF=0.0427316;AN=5008;NS=2504;DP=22017;EAS_AF=0.0159;AMR_AF=0.085;AFR_AF=0.0144;EUR_AF=0.0606;SAS_AF=0.0603;AA=C|||;VT=SNP
7	86939437	rs139177543	T	C	100	PASS	AC=234;AF=0.0467252;AN=5008;NS=2504;DP=22629;EAS_AF=0.0804;AMR_AF=0.0173;AFR_AF=0.0756;EUR_AF=0.0318;SAS_AF=0.0092;AA=T|||;VT=SNP
7	86939743	rs7458979	T	C	100	PASS	AC=3855;AF=0.769768;AN=5008;NS=2504;DP=13890;EAS_AF=0.9028;AMR_AF=0.8285;AFR_AF=0.5469;EUR_AF=0.7913;SAS_AF=0.8701;AA=T|||;VT=SNP
7	86940652	rs7794419	C	T	100	PASS	AC=454;AF=0.090655;AN=5008;NS=2504;DP=21065;EAS_AF=0.0804;AMR_AF=0.0259;AFR_AF=0.2375;EUR_AF=0.0318;SAS_AF=0.0092;AA=T|||;VT=SNP
7	86941154	rs6948007	T	C	100	PASS	AC=2696;AF=0.538339;AN=5008;NS=2504;DP=20682;EAS_AF=0.5278;AMR_AF=0.6124;AFR_AF=0.3404;EUR_AF=0.7008;SAS_AF=0.5971;AA=T|||;VT=SNP
7	86941616	rs1358065	T	A	100	PASS	AC=4241;AF=0.846845;AN=5008;NS=2504;DP=20628;EAS_AF=0.9841;AMR_AF=0.8501;AFR_AF=0.736;EUR_AF=0.8211;SAS_AF=0.8793;AA=A|||;VT=SNP
7	86941669	rs1358064	T	C	100	PASS	AC=4239;AF=0.846446;AN=5008;NS=2504;DP=20090;EAS_AF=0.9841;AMR_AF=0.8501;AFR_AF=0.7337;EUR_AF=0.8221;SAS_AF=0.8793;AA=C|||;VT=SNP
7	86942825	rs11762311	G	A	100	PASS	AC=214;AF=0.0427316;AN=5008;NS=2504;DP=15929;EAS_AF=0.0169;AMR_AF=0.0836;AFR_AF=0.0144;EUR_AF=0.0606;SAS_AF=0.0603;AA=G|||;VT=SNP
7	86944015	rs111884161	C	T	100	PASS	AC=241;AF=0.048123;AN=5008;NS=2504;DP=15493;EAS_AF=0.0784;AMR_AF=0.0173;AFR_AF=0.0825;EUR_AF=0.0318;SAS_AF=0.0092;AA=C|||;VT=SNP
7	86944642	rs7778976	G	A	100	PASS	AC=2710;AF=0.541134;AN=5008;NS=2504;DP=21139;EAS_AF=0.5238;AMR_AF=0.6182;AFR_AF=0.351;EUR_AF=0.6938;SAS_AF=0.6043;AA=G|||;VT=SNP
7	86944904	rs6949001	C	A	100	PASS	AC=2829;AF=0.564896;AN=5008;NS=2504;DP=18186;EAS_AF=0.5407;AMR_AF=0.621;AFR_AF=0.4236;EUR_AF=0.6958;SAS_AF=0.6063;AA=C|||;VT=SNP
7	86948096	rs6465106	T	C	100	PASS	AC=2945;AF=0.588059;AN=5008;NS=2504;DP=20623;EAS_AF=0.5982;AMR_AF=0.6268;AFR_AF=0.4614;EUR_AF=0.6978;SAS_AF=0.6084;AA=T|||;VT=SNP
7	86948364	rs12532089	G	A	100	PASS	AC=1379;AF=0.275359;AN=5008;NS=2504;DP=19954;EAS_AF=0.3998;AMR_AF=0.2911;AFR_AF=0.2345;EUR_AF=0.1491;SAS_AF=0.3211;AA=G|||;VT=SNP
7	86949067	rs112882833	A	G	100	PASS	AC=315;AF=0.0628994;AN=5008;NS=2504;DP=19588;EAS_AF=0.0496;AMR_AF=0.0951;AFR_AF=0.0507;EUR_AF=0.0706;SAS_AF=0.0624;AA=A|||;VT=SNP
7	86949407	rs111337925	C	T	100	PASS	AC=823;AF=0.164337;AN=5008;NS=2504;DP=19223;EAS_AF=0.0337;AMR_AF=0.1369;AFR_AF=0.3601;EUR_AF=0.1282;SAS_AF=0.091;AA=T|||;VT=SNP
7	86949491	rs4728693	C	T	100	PASS	AC=3004;AF=0.59984;AN=5008;NS=2504;DP=19821;EAS_AF=0.6815;AMR_AF=0.6888;AFR_AF=0.475;EUR_AF=0.6402;SAS_AF=0.5798;AA=C|||;VT=SNP
7	86949900	rs55746521	T	C	100	PASS	AC=231;AF=0.0461262;AN=5008;NS=2504;DP=3058;EAS_AF=0.0337;AMR_AF=0.0893;AFR_AF=0.0129;EUR_AF=0.0626;SAS_AF=0.0562;AA=T|||;VT=SNP
7	86950465	rs78232844	A	C	100	PASS	AC=3013;AF=0.601637;AN=5008;NS=2504;DP=18425;EAS_AF=0.6806;AMR_AF=0.6873;AFR_AF=0.4856;EUR_AF=0.6402;SAS_AF=0.5767;AA=A|||;VT=SNP
7	86951059	rs113423886	T	C	100	PASS	AC=277;AF=0.0553115;AN=5008;NS=2504;DP=23009;EAS_AF=0.0337;AMR_AF=0.0908;AFR_AF=0.0469;EUR_AF=0.0626;SAS_AF=0.0562;AA=T|||;VT=SNP
7	86951639	rs802045	C	T	100	PASS	AC=878;AF=0.175319;AN=5008;NS=2504;DP=15334;EAS_AF=0.0337;AMR_AF=0.1398;AFR_AF=0.4054;EUR_AF=0.1252;SAS_AF=0.0869;AA=T|||;VT=SNP
7	86952076	rs1636913	C	T	100	PASS	AC=878;AF=0.175319;AN=5008;NS=2504;DP=17259;EAS_AF=0.0337;AMR_AF=0.1398;AFR_AF=0.4054;EUR_AF=0.1252;SAS_AF=0.0869;AA=T|||;VT=SNP
7	86952077	rs1636914	T	C	100	PASS	AC=3915;AF=0.781749;AN=5008;NS=2504;DP=17366;EAS_AF=0.7143;AMR_AF=0.83;AFR_AF=0.91;EUR_AF=0.7624;SAS_AF=0.6636;AA=C|||;VT=SNP
7	86952675	rs1089469	C	G	100	PASS	AC=1028;AF=0.205272;AN=5008;NS=2504;DP=20507;EAS_AF=0.0427;AMR_AF=0.1974;AFR_AF=0.4289;EUR_AF=0.1292;SAS_AF=0.1544;AA=G|||;VT=SNP
7	86953697	rs4728694	T	C	100	PASS	AC=2182;AF=0.435703;AN=5008;NS=2504;DP=17075;EAS_AF=0.5794;AMR_AF=0.5994;AFR_AF=0.0371;EUR_AF=0.6352;SAS_AF=0.5051;AA=T|||;VT=SNP
7	86956106	rs11768281	T	G	100	PASS	AC=278;AF=0.0555112;AN=5008;NS=2504;DP=19293;EAS_AF=0.0337;AMR_AF=0.0908;AFR_AF=0.0477;EUR_AF=0.0626;SAS_AF=0.0562;AA=T|||;VT=SNP
7	86957785	rs802047	T	C	100	PASS	AC=1434;AF=0.286342;AN=5008;NS=2504;DP=20532;EAS_AF=0.0427;AMR_AF=0.2219;AFR_AF=0.7224;EUR_AF=0.1302;SAS_AF=0.1544;AA=C|||;VT=SNP
7	86957971	rs73194650	G	A	100	PASS	AC=279;AF=0.0557109;AN=5008;NS=2504;DP=18810;EAS_AF=0.0337;AMR_AF=0.0908;AFR_AF=0.0484;EUR_AF=0.0626;SAS_AF=0.0562;AA=G|||;VT=SNP
7	86958829	rs11760719	A	G	100	PASS	AC=279;AF=0.0557109;AN=5008;NS=2504;DP=19545;EAS_AF=0.0337;AMR_AF=0.0908;AFR_AF=0.0484;EUR_AF=0.0626;SAS_AF=0.0562;AA=A|||;VT=SNP
7	86959208	rs112777546	C	T	100	PASS	AC=554;AF=0.110623;AN=5008;NS=2504;DP=20301;EAS_AF=0.0427;AMR_AF=0.1599;AFR_AF=0.146;EUR_AF=0.0855;SAS_AF=0.1237;AA=c|||;VT=SNP
7	86959739	rs802048	G	A	100	PASS	AC=855;AF=0.170727;AN=5008;NS=2504;DP=19310;EAS_AF=0.0427;AMR_AF=0.1801;AFR_AF=0.3464;EUR_AF=0.1074;SAS_AF=0.1237;AA=A|||;VT=SNP
7	86961362	rs802031	T	C	100	PASS	AC=3929;AF=0.784545;AN=5008;NS=2504;DP=20559;EAS_AF=0.7143;AMR_AF=0.8329;AFR_AF=0.9092;EUR_AF=0.7654;SAS_AF=0.6738;AA=C|||;VT=SNP
7	86962076	rs1526092	A	C	100	PASS	AC=2839;AF=0.566893;AN=5008;NS=2504;DP=13750;EAS_AF=0.6716;AMR_AF=0.6326;AFR_AF=0.4349;EUR_AF=0.6362;SAS_AF=0.5194;AA=A|||;VT=SNP
7	86962741	rs11760687	T	C	100	PASS	AC=279;AF=0.0557109;AN=5008;NS=2504;DP=13229;EAS_AF=0.0337;AMR_AF=0.0908;AFR_AF=0.0484;EUR_AF=0.0626;SAS_AF=0.0562;AA=T|||;VT=SNP
7	86962803	rs11771466	G	A	100	PASS	AC=279;AF=0.0557109;AN=5008;NS=2504;DP=14723;EAS_AF=0.0337;AMR_AF=0.0908;AFR_AF=0.0484;EUR_AF=0.0626;SAS_AF=0.0562;AA=G|||;VT=SNP
7	86963681	rs73194657	G	A	100	PASS	AC=347;AF=0.0692891;AN=5008;NS=2504;DP=19205;EAS_AF=0.0337;AMR_AF=0.0937;AFR_AF=0.0983;EUR_AF=0.0626;SAS_AF=0.0562;AA=G|||;VT=SNP
7	86964212	rs802033	C	T	100	PASS	AC=2945;AF=0.588059;AN=5008;NS=2504;DP=16997;EAS_AF=0.6657;AMR_AF=0.6657;AFR_AF=0.4705;EUR_AF=0.6869;SAS_AF=0.5102;AA=c|||;VT=SNP
7	86964547	rs73194661	A	T	100	PASS	AC=212;AF=0.0423323;AN=5008;NS=2504;DP=19772;EAS_AF=0.0357;AMR_AF=0.0749;AFR_AF=0.0136;EUR_AF=0.0497;SAS_AF=0.0573;AA=A|||;VT=SNP
7	86965599	rs996745	C	T	100	PASS	AC=2822;AF=0.563498;AN=5008;NS=2504;DP=22208;EAS_AF=0.6706;AMR_AF=0.6412;AFR_AF=0.4198;EUR_AF=0.6372;SAS_AF=0.5164;AA=C|||;VT=SNP
7	86966042	rs802034	G	A	100	PASS	AC=3872;AF=0.773163;AN=5008;NS=2504;DP=19496;EAS_AF=0.7133;AMR_AF=0.8271;AFR_AF=0.8767;EUR_AF=0.7624;SAS_AF=0.6677;AA=A|||;VT=SNP
7	86966304	rs2016801	G	T	100	PASS	AC=3006;AF=0.60024;AN=5008;NS=2504;DP=5990;EAS_AF=0.6776;AMR_AF=0.6945;AFR_AF=0.4728;EUR_AF=0.6412;SAS_AF=0.5838;AA=G|||;VT=SNP
7	86967987	rs10447793	T	C	100	PASS	AC=3009;AF=0.600839;AN=5008;NS=2504;DP=14563;EAS_AF=0.6776;AMR_AF=0.696;AFR_AF=0.4728;EUR_AF=0.6412;SAS_AF=0.5859;AA=T|||;VT=SNP
7	86969438	rs17149389	C	T	100	PASS	AC=321;AF=0.0640974;AN=5008;NS=2504;DP=19277;EAS_AF=0.0357;AMR_AF=0.0764;AFR_AF=0.0953;EUR_AF=0.0497;SAS_AF=0.0573;AA=C|||;VT=SNP
7	86969559	rs802035	C	T	100	PASS	AC=3499;AF=0.698682;AN=5008;NS=2504;DP=15429;EAS_AF=0.7133;AMR_AF=0.8055;AFR_AF=0.6399;EUR_AF=0.7416;SAS_AF=0.6431;AA=C|||;VT=SNP
7	86971554	rs17149393	C	G	100	PASS	AC=325;AF=0.0648962;AN=5008;NS=2504;DP=17295;EAS_AF=0.0357;AMR_AF=0.0778;AFR_AF=0.0976;EUR_AF=0.0497;SAS_AF=0.0573;AA=C|||;VT=SNP
7	86971895	rs2373726	G	A	100	PASS	AC=2829;AF=0.564896;AN=5008;NS=2504;DP=18552;EAS_AF=0.6706;AMR_AF=0.6398;AFR_AF=0.4206;EUR_AF=0.6372;SAS_AF=0.5235;AA=G|||;VT=SNP
7	86972429	rs73194669	T	C	100	PASS	AC=325;AF=0.0648962;AN=5008;NS=2504;DP=16590;EAS_AF=0.0357;AMR_AF=0.0778;AFR_AF=0.0976;EUR_AF=0.0497;SAS_AF=0.0573;AA=T|||;VT=SNP
7	86978347	rs802037	C	A	100	PASS	AC=3915;AF=0.781749;AN=5008;NS=2504;DP=16635;EAS_AF=0.7202;AMR_AF=0.83;AFR_AF=0.8964;EUR_AF=0.7634;SAS_AF=0.6748;AA=G|||;VT=SNP
7	86979519	rs6954473	A	G	100	PASS	AC=3036;AF=0.60623;AN=5008;NS=2504;DP=19157;EAS_AF=0.6835;AMR_AF=0.696;AFR_AF=0.4879;EUR_AF=0.6412;SAS_AF=0.5869;AA=A|||;VT=SNP
7	86981523	rs4728695	T	G	100	PASS	AC=3039;AF=0.606829;AN=5008;NS=2504;DP=18071;EAS_AF=0.6835;AMR_AF=0.696;AFR_AF=0.4902;EUR_AF=0.6412;SAS_AF=0.5869;AA=t|||;VT=SNP
7	86981801	rs802038	G	C	100	PASS	AC=3917;AF=0.782149;AN=5008;NS=2504;DP=17955;EAS_AF=0.7202;AMR_AF=0.8314;AFR_AF=0.8971;EUR_AF=0.7634;SAS_AF=0.6748;AA=C|||;VT=SNP
7	86982191	rs11767948	A	G	100	PASS	AC=335;AF=0.066893;AN=5008;NS=2504;DP=17259;EAS_AF=0.0367;AMR_AF=0.0778;AFR_AF=0.1014;EUR_AF=0.0497;SAS_AF=0.0613;AA=A|||;VT=SNP
7	86982433	rs73194676	G	C	100	PASS	AC=332;AF=0.0662939;AN=5008;NS=2504;DP=18338;EAS_AF=0.0367;AMR_AF=0.0778;AFR_AF=0.0991;EUR_AF=0.0497;SAS_AF=0.0613;AA=G|||;VT=SNP
7	86982471	rs802039	C	A	100	PASS	AC=3905;AF=0.779752;AN=5008;NS=2504;DP=17654;EAS_AF=0.7222;AMR_AF=0.83;AFR_AF=0.8873;EUR_AF=0.7634;SAS_AF=0.6748;AA=A|||;VT=SNP
7	86982857	rs802040	G	A	100	PASS	AC=3915;AF=0.781749;AN=5008;NS=2504;DP=20368;EAS_AF=0.7202;AMR_AF=0.83;AFR_AF=0.8964;EUR_AF=0.7634;SAS_AF=0.6748;AA=A|||;VT=SNP
7	86982937	rs802041	G	T	100	PASS	AC=3918;AF=0.782348;AN=5008;NS=2504;DP=20115;EAS_AF=0.7202;AMR_AF=0.8314;AFR_AF=0.8979;EUR_AF=0.7634;SAS_AF=0.6748;AA=T|||;VT=SNP
7	86983715	rs7808249	A	G	100	PASS	AC=3378;AF=0.674521;AN=5008;NS=2504;DP=18911;EAS_AF=0.7192;AMR_AF=0.7738;AFR_AF=0.5953;EUR_AF=0.6909;SAS_AF=0.6483;AA=A|||;VT=SNP;EX_TARGET
7	86984665	rs10236924	C	T	100	PASS	AC=2839;AF=0.566893;AN=5008;NS=2504;DP=14067;EAS_AF=0.6746;AMR_AF=0.6383;AFR_AF=0.4349;EUR_AF=0.6372;SAS_AF=0.5112;AA=C|||;VT=SNP
7	86985568	rs802023	T	C	100	PASS	AC=3917;AF=0.782149;AN=5008;NS=2504;DP=18084;EAS_AF=0.7202;AMR_AF=0.8314;AFR_AF=0.8979;EUR_AF=0.7624;SAS_AF=0.6748;AA=C|||;VT=SNP
7	86986316	rs6945385	T	C	100	PASS	AC=708;AF=0.141374;AN=5008;NS=2504;DP=18681;EAS_AF=0.0367;AMR_AF=0.0965;AFR_AF=0.3374;EUR_AF=0.0716;SAS_AF=0.0879;AA=C|||;VT=SNP
7	86987655	rs809066	A	G	100	PASS	AC=4454;AF=0.889377;AN=5008;NS=2504;DP=10387;EAS_AF=0.8373;AMR_AF=0.9308;AFR_AF=0.9039;EUR_AF=0.9066;SAS_AF=0.8763;AA=G|||;VT=SNP
7	86989039	rs802026	G	A	100	PASS	AC=681;AF=0.135982;AN=5008;NS=2504;DP=17886;EAS_AF=0.0129;AMR_AF=0.1153;AFR_AF=0.2534;EUR_AF=0.0984;SAS_AF=0.1575;AA=G|||;VT=SNP
7	86991675	rs802028	C	T	100	PASS	AC=736;AF=0.146965;AN=5008;NS=2504;DP=14113;EAS_AF=0.0129;AMR_AF=0.1153;AFR_AF=0.295;EUR_AF=0.0984;SAS_AF=0.1575;AA=C|||;VT=SNP
7	86991720	rs802029	T	C	100	PASS	AC=821;AF=0.163938;AN=5008;NS=2504;DP=17706;EAS_AF=0.0129;AMR_AF=0.1182;AFR_AF=0.3578;EUR_AF=0.0984;SAS_AF=0.1575;AA=C|||;VT=SNP
7	86993551	rs802030	C	G	100	PASS	AC=850;AF=0.169728;AN=5008;NS=2504;DP=22417;EAS_AF=0.0129;AMR_AF=0.1225;AFR_AF=0.3782;EUR_AF=0.0974;SAS_AF=0.1575;AA=G|||;VT=SNP
7	86994775	rs112854881	C	T	100	PASS	AC=670;AF=0.133786;AN=5008;NS=2504;DP=12530;EAS_AF=0.0129;AMR_AF=0.1095;AFR_AF=0.2504;EUR_AF=0.0964;SAS_AF=0.1564;AA=C|||;VT=SNP
7	86995922	rs2051950	T	C	100	PASS	AC=722;AF=0.144169;AN=5008;NS=2504;DP=21128;EAS_AF=0.0129;AMR_AF=0.1037;AFR_AF=0.295;EUR_AF=0.0785;SAS_AF=0.1718;AA=T|||;VT=SNP
7	86995951	rs60757438	C	G	100	PASS	AC=723;AF=0.144369;AN=5008;NS=2504;DP=20588;EAS_AF=0.0129;AMR_AF=0.1037;AFR_AF=0.295;EUR_AF=0.0795;SAS_AF=0.1718;AA=C|||;VT=SNP
7	86995999	rs7802658	T	C	100	PASS	AC=3318;AF=0.66254;AN=5008;NS=2504;DP=20388;EAS_AF=0.7619;AMR_AF=0.7637;AFR_AF=0.3699;EUR_AF=0.829;SAS_AF=0.7127;AA=T|||;VT=SNP
7	86996211	rs60509911	G	A	100	PASS	AC=675;AF=0.134784;AN=5008;NS=2504;DP=21732;EAS_AF=0.0139;AMR_AF=0.0965;AFR_AF=0.2625;EUR_AF=0.0795;SAS_AF=0.1708;AA=G|||;VT=SNP
7	86996489	rs802054	A	G	100	PASS	AC=4466;AF=0.891773;AN=5008;NS=2504;DP=22450;EAS_AF=0.7599;AMR_AF=0.889;AFR_AF=0.9864;EUR_AF=0.9095;SAS_AF=0.8834;AA=G|||;VT=SNP
7	86997163	rs701339	T	C	100	PASS	AC=4455;AF=0.889577;AN=5008;NS=2504;DP=20789;EAS_AF=0.7589;AMR_AF=0.889;AFR_AF=0.9788;EUR_AF=0.9095;SAS_AF=0.8834;AA=C|||;VT=SNP
7	86997694	rs10247098	C	A	100	PASS	AC=3364;AF=0.671725;AN=5008;NS=2504;DP=18512;EAS_AF=0.746;AMR_AF=0.7695;AFR_AF=0.4145;EUR_AF=0.829;SAS_AF=0.7117;AA=c|||;VT=SNP
7	86998335	rs3789250	C	T	100	PASS	AC=3366;AF=0.672125;AN=5008;NS=2504;DP=17481;EAS_AF=0.746;AMR_AF=0.7695;AFR_AF=0.4153;EUR_AF=0.829;SAS_AF=0.7127;AA=C|||;VT=SNP
7	86998842	rs6966140	G	A	100	PASS	AC=3217;AF=0.642372;AN=5008;NS=2504;DP=13466;EAS_AF=0.747;AMR_AF=0.732;AFR_AF=0.3616;EUR_AF=0.7763;SAS_AF=0.7127;AA=G|||;VT=SNP
7	86999190	rs802055	C	T	100	PASS	AC=4221;AF=0.842851;AN=5008;NS=2504;DP=9284;EAS_AF=0.7599;AMR_AF=0.8833;AFR_AF=0.8026;EUR_AF=0.9095;SAS_AF=0.8855;AA=T|||;VT=SNP
7	86999714	rs56146479	G	A	100	PASS	AC=329;AF=0.0656949;AN=5008;NS=2504;DP=14635;EAS_AF=0.0129;AMR_AF=0.0836;AFR_AF=0.0121;EUR_AF=0.0746;SAS_AF=0.1708;AA=G|||;VT=SNP
7	86999844	rs55953428	A	C	100	PASS	AC=329;AF=0.0656949;AN=5008;NS=2504;DP=17172;EAS_AF=0.0129;AMR_AF=0.0836;AFR_AF=0.0121;EUR_AF=0.0746;SAS_AF=0.1708;AA=A|||;VT=SNP
7	86999865	rs7786781	T	C	100	PASS	AC=494;AF=0.0986422;AN=5008;NS=2504;DP=16621;EAS_AF=0.0129;AMR_AF=0.0937;AFR_AF=0.1301;EUR_AF=0.0765;SAS_AF=0.1708;AA=T|||;VT=SNP
7	87000825	rs802057	T	G	100	PASS	AC=4215;AF=0.841653;AN=5008;NS=2504;DP=17657;EAS_AF=0.754;AMR_AF=0.8833;AFR_AF=0.8041;EUR_AF=0.9085;SAS_AF=0.8845;AA=G|||;VT=SNP
7	87002734	rs1089472	G	A	100	PASS	AC=4184;AF=0.835463;AN=5008;NS=2504;DP=16229;EAS_AF=0.744;AMR_AF=0.8718;AFR_AF=0.798;EUR_AF=0.9026;SAS_AF=0.8855;AA=A|||;VT=SNP
7	87003066	rs6949638	C	T	100	PASS	AC=3337;AF=0.666334;AN=5008;NS=2504;DP=17730;EAS_AF=0.7312;AMR_AF=0.7622;AFR_AF=0.4039;EUR_AF=0.825;SAS_AF=0.7229;AA=C|||;VT=SNP
7	87004281	rs802062	T	G	100	PASS	AC=4195;AF=0.83766;AN=5008;NS=2504;DP=16265;EAS_AF=0.744;AMR_AF=0.8732;AFR_AF=0.7988;EUR_AF=0.9085;SAS_AF=0.8885;AA=A|||;VT=SNP
7	87006034	rs77463367	C	G	100	PASS	AC=444;AF=0.0886581;AN=5008;NS=2504;DP=14305;EAS_AF=0.0129;AMR_AF=0.0865;AFR_AF=0.1059;EUR_AF=0.0726;SAS_AF=0.1616;AA=C|||;VT=SNP
7	87006567	rs802042	G	C	100	PASS	AC=4184;AF=0.835463;AN=5008;NS=2504;DP=17443;EAS_AF=0.7431;AMR_AF=0.8732;AFR_AF=0.798;EUR_AF=0.9026;SAS_AF=0.8855;AA=C|||;VT=SNP
7	87007179	rs258962	A	G	100	PASS	AC=4186;AF=0.835863;AN=5008;NS=2504;DP=18643;EAS_AF=0.744;AMR_AF=0.8746;AFR_AF=0.798;EUR_AF=0.9026;SAS_AF=0.8855;AA=G|||;VT=SNP
7	87007610	rs258963	A	G	100	PASS	AC=4185;AF=0.835663;AN=5008;NS=2504;DP=14588;EAS_AF=0.744;AMR_AF=0.8732;AFR_AF=0.798;EUR_AF=0.9026;SAS_AF=0.8855;AA=G|||;VT=SNP
7	87007955	rs258965	T	C	100	PASS	AC=4441;AF=0.886781;AN=5008;NS=2504;DP=19936;EAS_AF=0.744;AMR_AF=0.8818;AFR_AF=0.9871;EUR_AF=0.9026;SAS_AF=0.8855;AA=C|||;VT=SNP
7	87010204	rs31627	G	A	100	PASS	AC=4140;AF=0.826677;AN=5008;NS=2504;DP=21076;EAS_AF=0.7192;AMR_AF=0.8617;AFR_AF=0.7973;EUR_AF=0.8966;SAS_AF=0.8804;AA=G|||;VT=SNP
7	87010888	rs31629	G	A	100	PASS	AC=4141;AF=0.826877;AN=5008;NS=2504;DP=18339;EAS_AF=0.7212;AMR_AF=0.8617;AFR_AF=0.7965;EUR_AF=0.8966;SAS_AF=0.8804;AA=G|||;VT=SNP
7	87011349	rs31630	G	A	100	PASS	AC=4140;AF=0.826677;AN=5008;NS=2504;DP=14739;EAS_AF=0.7202;AMR_AF=0.8617;AFR_AF=0.7973;EUR_AF=0.8966;SAS_AF=0.8793;AA=A|||;VT=SNP
7	87012415	rs31632	C	T	100	PASS	AC=4140;AF=0.826677;AN=5008;NS=2504;DP=20877;EAS_AF=0.7202;AMR_AF=0.8617;AFR_AF=0.7973;EUR_AF=0.8966;SAS_AF=0.8793;AA=T|||;VT=SNP
7	87012463	rs78439478	A	G	100	PASS	AC=334;AF=0.0666933;AN=5008;NS=2504;DP=19139;EAS_AF=0.0129;AMR_AF=0.0807;AFR_AF=0.028;EUR_AF=0.0716;SAS_AF=0.1595;AA=A|||;VT=SNP
7	87012698	rs31634	A	C	100	PASS	AC=4144;AF=0.827476;AN=5008;NS=2504;DP=19283;EAS_AF=0.7232;AMR_AF=0.8631;AFR_AF=0.7973;EUR_AF=0.8966;SAS_AF=0.8793;AA=C|||;VT=SNP
7	87014355	rs7776867	C	T	100	PASS	AC=440;AF=0.0878594;AN=5008;NS=2504;DP=19282;EAS_AF=0.0129;AMR_AF=0.0865;AFR_AF=0.1044;EUR_AF=0.0726;SAS_AF=0.1595;AA=C|||;VT=SNP
7	87014433	rs31635	T	C	100	PASS	AC=4194;AF=0.83746;AN=5008;NS=2504;DP=16872;EAS_AF=0.7232;AMR_AF=0.8674;AFR_AF=0.8328;EUR_AF=0.8966;SAS_AF=0.8793;AA=t|||;VT=SNP
7	87014929	rs77270176	G	A	100	PASS	AC=313;AF=0.0625;AN=5008;NS=2504;DP=19690;EAS_AF=0.0129;AMR_AF=0.0807;AFR_AF=0.0121;EUR_AF=0.0716;SAS_AF=0.1595;AA=G|||;VT=SNP
7	87016833	rs7800628	G	A	100	PASS	AC=440;AF=0.0878594;AN=5008;NS=2504;DP=14353;EAS_AF=0.0129;AMR_AF=0.0865;AFR_AF=0.1044;EUR_AF=0.0726;SAS_AF=0.1595;AA=G|||;VT=SNP
7	87016836	rs7800359	C	T	100	PASS	AC=3279;AF=0.654752;AN=5008;NS=2504;DP=14533;EAS_AF=0.7073;AMR_AF=0.7522;AFR_AF=0.3903;EUR_AF=0.8191;SAS_AF=0.7198;AA=C|||;VT=SNP
7	87017863	rs31640	C	T	100	PASS	AC=4140;AF=0.826677;AN=5008;NS=2504;DP=17921;EAS_AF=0.7202;AMR_AF=0.8617;AFR_AF=0.7973;EUR_AF=0.8966;SAS_AF=0.8793;AA=T|||;VT=SNP
7	87018531	rs13227722	C	T	100	PASS	AC=3279;AF=0.654752;AN=5008;NS=2504;DP=20113;EAS_AF=0.7073;AMR_AF=0.7522;AFR_AF=0.3903;EUR_AF=0.8191;SAS_AF=0.7198;AA=c|||;VT=SNP
7	87019176	rs39606	A	G	100	PASS	AC=4190;AF=0.836661;AN=5008;NS=2504;DP=11339;EAS_AF=0.7202;AMR_AF=0.866;AFR_AF=0.8328;EUR_AF=0.8966;SAS_AF=0.8793;AA=G|||;VT=SNP
7	87021023	rs7785206	G	C	100	PASS	AC=437;AF=0.0872604;AN=5008;NS=2504;DP=18322;EAS_AF=0.0129;AMR_AF=0.0865;AFR_AF=0.1021;EUR_AF=0.0726;SAS_AF=0.1595;AA=G|||;VT=SNP;EX_TARGET
7	87021524	rs117788595	G	A	100	PASS	AC=334;AF=0.0666933;AN=5008;NS=2504;DP=18828;EAS_AF=0.0129;AMR_AF=0.0807;AFR_AF=0.028;EUR_AF=0.0716;SAS_AF=0.1595;AA=G|||;VT=SNP
7	87022024	rs31644	G	C	100	PASS	AC=4139;AF=0.826478;AN=5008;NS=2504;DP=17132;EAS_AF=0.7222;AMR_AF=0.8646;AFR_AF=0.7935;EUR_AF=0.8966;SAS_AF=0.8793;AA=C|||;VT=SNP
7	87022596	rs2072207	T	C	100	PASS	AC=3316;AF=0.662141;AN=5008;NS=2504;DP=19880;EAS_AF=0.7093;AMR_AF=0.7565;AFR_AF=0.4145;EUR_AF=0.8191;SAS_AF=0.7198;AA=T|||;VT=SNP
7	87022981	rs31645	T	C	100	PASS	AC=4399;AF=0.878395;AN=5008;NS=2504;DP=17229;EAS_AF=0.7222;AMR_AF=0.8718;AFR_AF=0.9864;EUR_AF=0.8966;SAS_AF=0.8793;AA=C|||;VT=SNP
7	87023195	rs1608949	A	T	100	PASS	AC=3292;AF=0.657348;AN=5008;NS=2504;DP=17919;EAS_AF=0.7093;AMR_AF=0.755;AFR_AF=0.3971;EUR_AF=0.8191;SAS_AF=0.7198;AA=A|||;VT=SNP
7	87024685	rs28860289	A	G	100	PASS	AC=3293;AF=0.657548;AN=5008;NS=2504;DP=20157;EAS_AF=0.7093;AMR_AF=0.7565;AFR_AF=0.3971;EUR_AF=0.8191;SAS_AF=0.7198;AA=A|||;VT=SNP
7	87026533	rs31649	A	G	100	PASS	AC=4400;AF=0.878594;AN=5008;NS=2504;DP=16490;EAS_AF=0.7222;AMR_AF=0.8732;AFR_AF=0.9864;EUR_AF=0.8966;SAS_AF=0.8793;AA=G|||;VT=SNP
7	87026573	rs77205829	A	G	100	PASS	AC=482;AF=0.096246;AN=5008;NS=2504;DP=18690;EAS_AF=0.0129;AMR_AF=0.0865;AFR_AF=0.1362;EUR_AF=0.0726;SAS_AF=0.1595;AA=A|||;VT=SNP
7	87028159	rs17149512	C	T	100	PASS	AC=313;AF=0.0625;AN=5008;NS=2504;DP=20309;EAS_AF=0.0129;AMR_AF=0.0807;AFR_AF=0.0121;EUR_AF=0.0716;SAS_AF=0.1595;AA=C|||;VT=SNP
7	87029287	rs31651	A	G	100	PASS	AC=4164;AF=0.83147;AN=5008;NS=2504;DP=19719;EAS_AF=0.7262;AMR_AF=0.8674;AFR_AF=0.8079;EUR_AF=0.8966;SAS_AF=0.8793;AA=G|||;VT=SNP
7	87029687	rs31652	G	A	100	PASS	AC=4050;AF=0.808706;AN=5008;NS=2504;DP=20177;EAS_AF=0.7192;AMR_AF=0.8545;AFR_AF=0.7746;EUR_AF=0.8708;SAS_AF=0.8507;AA=A|||;VT=SNP
7	87029984	rs6465112	C	T	100	PASS	AC=3304;AF=0.659744;AN=5008;NS=2504;DP=20330;EAS_AF=0.7093;AMR_AF=0.7522;AFR_AF=0.4168;EUR_AF=0.8101;SAS_AF=0.7168;AA=C|||;VT=SNP
7	87030081	rs6465113	A	T	100	PASS	AC=3306;AF=0.660144;AN=5008;NS=2504;DP=20868;EAS_AF=0.7093;AMR_AF=0.7522;AFR_AF=0.4168;EUR_AF=0.8101;SAS_AF=0.7188;AA=A|||;VT=SNP
7	87030903	rs2097937	G	A	100	PASS	AC=3305;AF=0.659944;AN=5008;NS=2504;DP=17362;EAS_AF=0.7103;AMR_AF=0.7522;AFR_AF=0.4153;EUR_AF=0.8111;SAS_AF=0.7178;AA=G|||;VT=SNP
7	87031690	rs45549641	A	G	100	PASS	AC=728;AF=0.145367;AN=5008;NS=2504;DP=15660;EAS_AF=0.0129;AMR_AF=0.1052;AFR_AF=0.3048;EUR_AF=0.0835;SAS_AF=0.1585;AA=A|||;VT=SNP
7	87031809	rs1526090	A	G	100	PASS	AC=3321;AF=0.663139;AN=5008;NS=2504;DP=266;EAS_AF=0.7143;AMR_AF=0.7536;AFR_AF=0.4221;EUR_AF=0.8111;SAS_AF=0.7198;AA=A|||;VT=SNP
7	87032251	rs45437295	G	T	100	PASS	AC=728;AF=0.145367;AN=5008;NS=2504;DP=14600;EAS_AF=0.0139;AMR_AF=0.1052;AFR_AF=0.3033;EUR_AF=0.0835;SAS_AF=0.1595;AA=G|||;VT=SNP
7	87032613	rs31653	A	G	100	PASS	AC=4407;AF=0.879992;AN=5008;NS=2504;DP=18542;EAS_AF=0.7272;AMR_AF=0.8689;AFR_AF=0.9932;EUR_AF=0.8936;SAS_AF=0.8783;AA=G|||;VT=SNP;EX_TARGET
7	87033561	rs9655950	C	T	100	PASS	AC=3305;AF=0.659944;AN=5008;NS=2504;DP=17927;EAS_AF=0.7063;AMR_AF=0.7522;AFR_AF=0.4175;EUR_AF=0.8111;SAS_AF=0.7188;AA=C|||;VT=SNP
7	87033948	rs12154399	T	C	100	PASS	AC=3309;AF=0.660743;AN=5008;NS=2504;DP=18938;EAS_AF=0.7113;AMR_AF=0.7522;AFR_AF=0.4221;EUR_AF=0.8111;SAS_AF=0.7117;AA=T|||;VT=SNP
7	87034845	rs11773089	C	T	100	PASS	AC=726;AF=0.144968;AN=5008;NS=2504;DP=16488;EAS_AF=0.0129;AMR_AF=0.1052;AFR_AF=0.3033;EUR_AF=0.0835;SAS_AF=0.1585;AA=C|||;VT=SNP
7	87036105	rs10487804	G	A	100	PASS	AC=323;AF=0.0644968;AN=5008;NS=2504;DP=20599;EAS_AF=0.0129;AMR_AF=0.0879;AFR_AF=0.0113;EUR_AF=0.0775;SAS_AF=0.1595;AA=g|||;VT=SNP
7	87036227	rs45543841	C	T	100	PASS	AC=598;AF=0.119409;AN=5008;NS=2504;DP=20486;EAS_AF=0.0129;AMR_AF=0.1009;AFR_AF=0.2095;EUR_AF=0.0825;SAS_AF=0.1585;AA=C|||;VT=SNP
7	87036942	rs2373593	G	T	100	PASS	AC=4032;AF=0.805112;AN=5008;NS=2504;DP=19414;EAS_AF=0.7192;AMR_AF=0.8573;AFR_AF=0.7216;EUR_AF=0.8946;SAS_AF=0.8773;AA=T|||;VT=SNP
7	87037158	rs45443210	G	C	100	PASS	AC=725;AF=0.144768;AN=5008;NS=2504;DP=20234;EAS_AF=0.0129;AMR_AF=0.1052;AFR_AF=0.3026;EUR_AF=0.0835;SAS_AF=0.1585;AA=G|||;VT=SNP
7	87038074	rs17149539	A	G	100	PASS	AC=723;AF=0.144369;AN=5008;NS=2504;DP=18559;EAS_AF=0.0129;AMR_AF=0.1052;AFR_AF=0.3041;EUR_AF=0.0835;SAS_AF=0.1544;AA=A|||;VT=SNP
7	87039141	rs31658	T	C	100	PASS	AC=4143;AF=0.827276;AN=5008;NS=2504;DP=16957;EAS_AF=0.7272;AMR_AF=0.8631;AFR_AF=0.7973;EUR_AF=0.8946;SAS_AF=0.8763;AA=C|||;VT=SNP
7	87040296	rs45521742	G	T	100	PASS	AC=581;AF=0.116014;AN=5008;NS=2504;DP=18629;EAS_AF=0.0129;AMR_AF=0.1009;AFR_AF=0.1997;EUR_AF=0.0825;SAS_AF=0.1544;AA=G|||;VT=SNP
7	87040387	rs45549532	A	G	100	PASS	AC=318;AF=0.0634984;AN=5008;NS=2504;DP=19224;EAS_AF=0.0129;AMR_AF=0.0879;AFR_AF=0.0113;EUR_AF=0.0775;SAS_AF=0.1544;AA=A|||;VT=SNP
7	87040490	rs45517839	A	C	100	PASS	AC=322;AF=0.0642971;AN=5008;NS=2504;DP=18226;EAS_AF=0.0129;AMR_AF=0.0879;AFR_AF=0.0113;EUR_AF=0.0775;SAS_AF=0.1585;AA=A|||;VT=SNP
7	87040629	rs31659	C	T	100	PASS	AC=4243;AF=0.847244;AN=5008;NS=2504;DP=18853;EAS_AF=0.7192;AMR_AF=0.866;AFR_AF=0.8775;EUR_AF=0.8936;SAS_AF=0.8773;AA=T|||;VT=SNP
7	87041856	rs11761050	C	A	100	PASS	AC=716;AF=0.142971;AN=5008;NS=2504;DP=16451;EAS_AF=0.0129;AMR_AF=0.1052;AFR_AF=0.2958;EUR_AF=0.0835;SAS_AF=0.1585;AA=C|||;VT=SNP
7	87043230	rs17149547	A	G	100	PASS	AC=322;AF=0.0642971;AN=5008;NS=2504;DP=19847;EAS_AF=0.0129;AMR_AF=0.0879;AFR_AF=0.0113;EUR_AF=0.0775;SAS_AF=0.1585;AA=A|||;VT=SNP
7	87043583	rs7807638	A	G	100	PASS	AC=732;AF=0.146166;AN=5008;NS=2504;DP=21143;EAS_AF=0.0129;AMR_AF=0.1052;AFR_AF=0.3079;EUR_AF=0.0835;SAS_AF=0.1585;AA=A|||;VT=SNP
7	87043708	rs4148830	T	A	100	PASS	AC=3312;AF=0.661342;AN=5008;NS=2504;DP=19871;EAS_AF=0.7123;AMR_AF=0.7536;AFR_AF=0.4168;EUR_AF=0.8111;SAS_AF=0.7198;AA=T|||;VT=SNP
7	87044443	rs31660	A	G	100	PASS	AC=4411;AF=0.880791;AN=5008;NS=2504;DP=18915;EAS_AF=0.7282;AMR_AF=0.8718;AFR_AF=0.9932;EUR_AF=0.8946;SAS_AF=0.8783;AA=G|||;VT=SNP
7	87045390	rs45552832	C	G	100	PASS	AC=322;AF=0.0642971;AN=5008;NS=2504;DP=20225;EAS_AF=0.0129;AMR_AF=0.0879;AFR_AF=0.0113;EUR_AF=0.0775;SAS_AF=0.1585;AA=C|||;VT=SNP
7	87045565	rs45505301	G	A	100	PASS	AC=596;AF=0.11901;AN=5008;NS=2504;DP=21121;EAS_AF=0.0129;AMR_AF=0.1009;AFR_AF=0.208;EUR_AF=0.0825;SAS_AF=0.1585;AA=G|||;VT=SNP
7	87045584	rs31662	A	G	100	PASS	AC=4020;AF=0.802716;AN=5008;NS=2504;DP=20328;EAS_AF=0.7282;AMR_AF=0.8588;AFR_AF=0.705;EUR_AF=0.8936;SAS_AF=0.8783;AA=G|||;VT=SNP
7	87046470	rs4148829	A	G	100	PASS	AC=601;AF=0.120008;AN=5008;NS=2504;DP=19798;EAS_AF=0.0129;AMR_AF=0.1009;AFR_AF=0.2118;EUR_AF=0.0825;SAS_AF=0.1585;AA=A|||;VT=SNP
7	87047039	rs35737120	C	T	100	PASS	AC=581;AF=0.116014;AN=5008;NS=2504;DP=21266;EAS_AF=0.0129;AMR_AF=0.1009;AFR_AF=0.1967;EUR_AF=0.0825;SAS_AF=0.1585;AA=C|||;VT=SNP
7	87047813	rs7788404	T	C	100	PASS	AC=584;AF=0.116613;AN=5008;NS=2504;DP=19555;EAS_AF=0.0129;AMR_AF=0.1009;AFR_AF=0.1989;EUR_AF=0.0825;SAS_AF=0.1585;AA=T|||;VT=SNP;EX_TARGET
7	87048530	rs4148828	A	G	100	PASS	AC=455;AF=0.0908546;AN=5008;NS=2504;DP=19249;EAS_AF=0.1935;AMR_AF=0.1037;AFR_AF=0.0068;EUR_AF=0.1252;SAS_AF=0.0542;AA=A|||;VT=SNP
7	87049583	rs45540936	C	G	100	PASS	AC=638;AF=0.127396;AN=5008;NS=2504;DP=20541;EAS_AF=0.0129;AMR_AF=0.1023;AFR_AF=0.2383;EUR_AF=0.0825;SAS_AF=0.1595;AA=C|||;VT=SNP
7	87052268	rs31666	C	T	100	PASS	AC=3697;AF=0.738219;AN=5008;NS=2504;DP=18901;EAS_AF=0.6855;AMR_AF=0.8055;AFR_AF=0.6649;EUR_AF=0.8469;SAS_AF=0.7321;AA=T|||;VT=SNP
7	87052479	rs6977539	T	C	100	PASS	AC=385;AF=0.076877;AN=5008;NS=2504;DP=18366;EAS_AF=0.0288;AMR_AF=0.0879;AFR_AF=0.0575;EUR_AF=0.0785;SAS_AF=0.1431;AA=T|||;VT=SNP
7	87052605	rs6957680	A	G	100	PASS	AC=383;AF=0.0764776;AN=5008;NS=2504;DP=18924;EAS_AF=0.0278;AMR_AF=0.085;AFR_AF=0.0582;EUR_AF=0.0785;SAS_AF=0.1431;AA=A|||;VT=SNP
7	87053150	rs31667	A	G	100	PASS	AC=3465;AF=0.691893;AN=5008;NS=2504;DP=19998;EAS_AF=0.6855;AMR_AF=0.7939;AFR_AF=0.4985;EUR_AF=0.8419;SAS_AF=0.7331;AA=A|||;VT=SNP
7	87053206	rs31668	G	A	100	PASS	AC=4375;AF=0.873602;AN=5008;NS=2504;DP=19425;EAS_AF=0.7133;AMR_AF=0.902;AFR_AF=0.9395;EUR_AF=0.9254;SAS_AF=0.8763;AA=A|||;VT=SNP;EX_TARGET
7	87053611	rs45609336	G	C	100	PASS	AC=383;AF=0.0764776;AN=5008;NS=2504;DP=22458;EAS_AF=0.0278;AMR_AF=0.085;AFR_AF=0.0582;EUR_AF=0.0785;SAS_AF=0.1431;AA=G|||;VT=SNP
7	87054247	rs31669	A	G	100	PASS	AC=4356;AF=0.869808;AN=5008;NS=2504;DP=17813;EAS_AF=0.7183;AMR_AF=0.8977;AFR_AF=0.9304;EUR_AF=0.9165;SAS_AF=0.8763;AA=G|||;VT=SNP
7	87055635	rs11768699	G	T	100	PASS	AC=321;AF=0.0640974;AN=5008;NS=2504;DP=18102;EAS_AF=0.0278;AMR_AF=0.0836;AFR_AF=0.0121;EUR_AF=0.0775;SAS_AF=0.1442;AA=G|||;VT=SNP
7	87056011	rs1017054	T	C	100	PASS	AC=842;AF=0.168131;AN=5008;NS=2504;DP=16887;EAS_AF=0.0278;AMR_AF=0.1052;AFR_AF=0.3911;EUR_AF=0.0825;SAS_AF=0.1442;AA=C|||;VT=SNP
7	87056176	rs2230028	T	C	100	PASS	AC=853;AF=0.170327;AN=5008;NS=2504;DP=14824;EAS_AF=0.0278;AMR_AF=0.1052;AFR_AF=0.3994;EUR_AF=0.0825;SAS_AF=0.1442;AA=C|||;VT=SNP;EX_TARGET
7	87057699	rs6956661	G	A	100	PASS	AC=381;AF=0.0760783;AN=5008;NS=2504;DP=18568;EAS_AF=0.0278;AMR_AF=0.0865;AFR_AF=0.056;EUR_AF=0.0775;SAS_AF=0.1442;AA=A|||;VT=SNP
7	87058570	rs45466200	G	T	100	PASS	AC=322;AF=0.0642971;AN=5008;NS=2504;DP=19038;EAS_AF=0.0278;AMR_AF=0.085;AFR_AF=0.0121;EUR_AF=0.0775;SAS_AF=0.1442;AA=G|||;VT=SNP
7	87059164	rs31670	G	A	100	PASS	AC=3194;AF=0.63778;AN=5008;NS=2504;DP=15248;EAS_AF=0.6925;AMR_AF=0.7579;AFR_AF=0.3555;EUR_AF=0.7863;SAS_AF=0.7249;AA=G|||;VT=SNP
7	87059403	rs31671	G	C	100	PASS	AC=3196;AF=0.638179;AN=5008;NS=2504;DP=15235;EAS_AF=0.6925;AMR_AF=0.7579;AFR_AF=0.3563;EUR_AF=0.7873;SAS_AF=0.7249;AA=G|||;VT=SNP
7	87059699	rs31672	C	T	100	PASS	AC=3195;AF=0.637979;AN=5008;NS=2504;DP=18821;EAS_AF=0.6925;AMR_AF=0.7579;AFR_AF=0.3555;EUR_AF=0.7873;SAS_AF=0.7249;AA=C|||;VT=SNP
7	87059700	rs45474405	G	A	100	PASS	AC=383;AF=0.0764776;AN=5008;NS=2504;DP=18738;EAS_AF=0.0278;AMR_AF=0.0865;AFR_AF=0.0575;EUR_AF=0.0775;SAS_AF=0.1442;AA=G|||;VT=SNP
7	87061534	rs6977739	G	T	100	PASS	AC=856;AF=0.170927;AN=5008;NS=2504;DP=20431;EAS_AF=0.0278;AMR_AF=0.1066;AFR_AF=0.4009;EUR_AF=0.0825;SAS_AF=0.1442;AA=T|||;VT=SNP
7	87061753	rs45547639	G	T	100	PASS	AC=322;AF=0.0642971;AN=5008;NS=2504;DP=19613;EAS_AF=0.0278;AMR_AF=0.085;AFR_AF=0.0121;EUR_AF=0.0775;SAS_AF=0.1442;AA=G|||;VT=SNP
7	87061974	rs45473093	A	G	100	PASS	AC=381;AF=0.0760783;AN=5008;NS=2504;DP=18019;EAS_AF=0.0278;AMR_AF=0.0865;AFR_AF=0.056;EUR_AF=0.0775;SAS_AF=0.1442;AA=A|||;VT=SNP
7	87062112	rs1034821	T	G	100	PASS	AC=381;AF=0.0760783;AN=5008;NS=2504;DP=17092;EAS_AF=0.0278;AMR_AF=0.0865;AFR_AF=0.056;EUR_AF=0.0775;SAS_AF=0.1442;AA=T|||;VT=SNP
7	87068464	rs31674	T	C	100	PASS	AC=3215;AF=0.641973;AN=5008;NS=2504;DP=17665;EAS_AF=0.6944;AMR_AF=0.7594;AFR_AF=0.3691;EUR_AF=0.7883;SAS_AF=0.7229;AA=T|||;VT=SNP
7	87069758	rs31675	T	C	100	PASS	AC=4398;AF=0.878195;AN=5008;NS=2504;DP=16963;EAS_AF=0.7222;AMR_AF=0.9078;AFR_AF=0.9486;EUR_AF=0.9254;SAS_AF=0.8742;AA=C|||;VT=SNP
7	87069880	rs31676	T	C	100	PASS	AC=3216;AF=0.642173;AN=5008;NS=2504;DP=15999;EAS_AF=0.6935;AMR_AF=0.7608;AFR_AF=0.3699;EUR_AF=0.7883;SAS_AF=0.7229;AA=T|||;VT=SNP
7	87070089	rs11768036	G	A	100	PASS	AC=411;AF=0.0820687;AN=5008;NS=2504;DP=16236;EAS_AF=0.0298;AMR_AF=0.0879;AFR_AF=0.0764;EUR_AF=0.0775;SAS_AF=0.1442;AA=g|||;VT=SNP
7	87070096	rs11767995	C	T	100	PASS	AC=357;AF=0.0712859;AN=5008;NS=2504;DP=16032;EAS_AF=0.0278;AMR_AF=0.085;AFR_AF=0.0386;EUR_AF=0.0775;SAS_AF=0.1442;AA=c|||;VT=SNP
7	87070298	rs45533331	G	A	100	PASS	AC=339;AF=0.0676917;AN=5008;NS=2504;DP=16449;EAS_AF=0.0278;AMR_AF=0.0865;AFR_AF=0.0242;EUR_AF=0.0775;SAS_AF=0.1442;AA=g|||;VT=SNP
7	87071530	rs45539339	T	G	100	PASS	AC=642;AF=0.128195;AN=5008;NS=2504;DP=12338;EAS_AF=0.0278;AMR_AF=0.0994;AFR_AF=0.2428;EUR_AF=0.0825;SAS_AF=0.1442;AA=t|||;VT=SNP
7	87071639	rs45579433	G	A	100	PASS	AC=639;AF=0.127596;AN=5008;NS=2504;DP=12272;EAS_AF=0.0278;AMR_AF=0.0994;AFR_AF=0.2405;EUR_AF=0.0825;SAS_AF=0.1442;AA=a|||;VT=SNP
7	87072140	rs45503798	T	C	100	PASS	AC=736;AF=0.146965;AN=5008;NS=2504;DP=18282;EAS_AF=0.0278;AMR_AF=0.1037;AFR_AF=0.3116;EUR_AF=0.0825;SAS_AF=0.1442;AA=N|||;VT=SNP
7	87072226	rs17149601	C	T	100	PASS	AC=638;AF=0.127396;AN=5008;NS=2504;DP=17228;EAS_AF=0.0278;AMR_AF=0.0994;AFR_AF=0.2398;EUR_AF=0.0825;SAS_AF=0.1442;AA=c|||;VT=SNP
7	87072505	rs17149606	C	A	100	PASS	AC=638;AF=0.127396;AN=5008;NS=2504;DP=21162;EAS_AF=0.0278;AMR_AF=0.0994;AFR_AF=0.2398;EUR_AF=0.0825;SAS_AF=0.1442;AA=a|||;VT=SNP
7	87073594	rs17149608	G	A	100	PASS	AC=759;AF=0.151558;AN=5008;NS=2504;DP=16752;EAS_AF=0.2292;AMR_AF=0.1311;AFR_AF=0.1415;EUR_AF=0.1282;SAS_AF=0.1237;AA=g|||;VT=SNP
7	87073775	rs1149222	G	T	100	PASS	AC=3084;AF=0.615815;AN=5008;NS=2504;DP=13972;EAS_AF=0.6141;AMR_AF=0.7695;AFR_AF=0.3283;EUR_AF=0.7823;SAS_AF=0.726;AA=g|||;VT=SNP
7	87074419	rs4148826	T	C	100	PASS	AC=1572;AF=0.313898;AN=5008;NS=2504;DP=17667;EAS_AF=0.2708;AMR_AF=0.2291;AFR_AF=0.5303;EUR_AF=0.1918;SAS_AF=0.2515;AA=N|||;VT=SNP
7	87074964	rs1468615	T	C	100	PASS	AC=1111;AF=0.221845;AN=5008;NS=2504;DP=19044;EAS_AF=0.2708;AMR_AF=0.2003;AFR_AF=0.1997;EUR_AF=0.1879;SAS_AF=0.2515;AA=t|||;VT=SNP
7	87075362	rs4148824	A	G	100	PASS	AC=1655;AF=0.330471;AN=5008;NS=2504;DP=19248;EAS_AF=0.2758;AMR_AF=0.2277;AFR_AF=0.5893;EUR_AF=0.1928;SAS_AF=0.2515;AA=N|||;VT=SNP
7	87076144	rs4148823	C	T	100	PASS	AC=260;AF=0.0519169;AN=5008;NS=2504;DP=17584;EAS_AF=0.0714;AMR_AF=0.0476;AFR_AF=0.0015;EUR_AF=0.0427;SAS_AF=0.1125;AA=c|||;VT=SNP
7	87076587	rs1014283	C	A	100	PASS	AC=1572;AF=0.313898;AN=5008;NS=2504;DP=19893;EAS_AF=0.2718;AMR_AF=0.2277;AFR_AF=0.5303;EUR_AF=0.1918;SAS_AF=0.2515;AA=c|||;VT=SNP
7	87077996	rs4148822	A	G	100	PASS	AC=490;AF=0.0978435;AN=5008;NS=2504;DP=18822;EAS_AF=0.2004;AMR_AF=0.0922;AFR_AF=0.0144;EUR_AF=0.0726;SAS_AF=0.135;AA=a|||;VT=SNP
7	87078547	rs45554032	G	T	100	PASS	AC=1147;AF=0.229034;AN=5008;NS=2504;DP=12399;EAS_AF=0.2004;AMR_AF=0.1729;AFR_AF=0.4077;EUR_AF=0.1481;SAS_AF=0.1401;AA=g|||;VT=SNP
7	87079069	rs1558375	T	C	100	PASS	AC=1542;AF=0.307907;AN=5008;NS=2504;DP=17795;EAS_AF=0.2718;AMR_AF=0.2205;AFR_AF=0.5106;EUR_AF=0.1918;SAS_AF=0.2526;AA=t|||;VT=SNP
7	87079103	rs1558376	T	A	100	PASS	AC=1542;AF=0.307907;AN=5008;NS=2504;DP=19984;EAS_AF=0.2718;AMR_AF=0.2205;AFR_AF=0.5106;EUR_AF=0.1918;SAS_AF=0.2526;AA=a|||;VT=SNP
7	87079406	rs2109505	T	A	100	PASS	AC=1309;AF=0.261382;AN=5008;NS=2504;DP=18337;EAS_AF=0.2708;AMR_AF=0.2147;AFR_AF=0.3389;EUR_AF=0.1909;SAS_AF=0.2526;AA=t|||;VT=SNP;EX_TARGET
7	87079602	rs4148821	G	C	100	PASS	AC=1315;AF=0.26258;AN=5008;NS=2504;DP=16424;EAS_AF=0.2698;AMR_AF=0.2161;AFR_AF=0.3389;EUR_AF=0.1918;SAS_AF=0.2577;AA=g|||;VT=SNP
7	87079880	rs45493392	A	G	100	PASS	AC=1557;AF=0.310903;AN=5008;NS=2504;DP=15840;EAS_AF=0.2708;AMR_AF=0.2435;AFR_AF=0.5106;EUR_AF=0.1918;SAS_AF=0.2526;AA=G|||;VT=SNP
7	87080350	rs1473152	A	C	100	PASS	AC=1562;AF=0.311901;AN=5008;NS=2504;DP=18581;EAS_AF=0.2718;AMR_AF=0.2435;AFR_AF=0.5136;EUR_AF=0.1918;SAS_AF=0.2526;AA=C|||;VT=SNP
7	87080698	rs2270187	T	C	100	PASS	AC=1559;AF=0.311302;AN=5008;NS=2504;DP=19999;EAS_AF=0.2718;AMR_AF=0.2435;AFR_AF=0.5113;EUR_AF=0.1918;SAS_AF=0.2526;AA=C|||;VT=SNP
7	87081349	rs2072383	A	G	100	PASS	AC=1029;AF=0.205471;AN=5008;NS=2504;DP=21647;EAS_AF=0.2004;AMR_AF=0.1671;AFR_AF=0.3215;EUR_AF=0.1481;SAS_AF=0.1401;AA=A|||;VT=SNP
7	87082042	rs1473154	A	G	100	PASS	AC=1562;AF=0.311901;AN=5008;NS=2504;DP=19275;EAS_AF=0.2718;AMR_AF=0.2435;AFR_AF=0.5136;EUR_AF=0.1918;SAS_AF=0.2526;AA=G|||;VT=SNP
7	87082292	rs1202283	G	A	100	PASS	AC=1742;AF=0.347843;AN=5008;NS=2504;DP=18668;EAS_AF=0.3839;AMR_AF=0.4885;AFR_AF=0.0189;EUR_AF=0.5527;SAS_AF=0.4448;AA=G|||;VT=SNP;EX_TARGET
7	87082868	rs2072384	A	T	100	PASS	AC=1559;AF=0.311302;AN=5008;NS=2504;DP=16477;EAS_AF=0.2718;AMR_AF=0.2435;AFR_AF=0.5121;EUR_AF=0.1909;SAS_AF=0.2526;AA=T|||;VT=SNP
7	87083157	rs56223611	C	A	100	PASS	AC=1026;AF=0.204872;AN=5008;NS=2504;DP=14321;EAS_AF=0.2004;AMR_AF=0.1671;AFR_AF=0.32;EUR_AF=0.1471;SAS_AF=0.1401;AA=C|||;VT=SNP
7	87083339	rs45479991	A	T	100	PASS	AC=1554;AF=0.310304;AN=5008;NS=2504;DP=15230;EAS_AF=0.2718;AMR_AF=0.2435;AFR_AF=0.5091;EUR_AF=0.1909;SAS_AF=0.2515;AA=T|||;VT=SNP
7	87083738	rs4148818	T	C	100	PASS	AC=1558;AF=0.311102;AN=5008;NS=2504;DP=16496;EAS_AF=0.2718;AMR_AF=0.2435;AFR_AF=0.5106;EUR_AF=0.1918;SAS_AF=0.2526;AA=C|||;VT=SNP
7	87084403	rs67721532	A	G	100	PASS	AC=727;AF=0.145168;AN=5008;NS=2504;DP=17346;EAS_AF=0.2004;AMR_AF=0.147;AFR_AF=0.1074;EUR_AF=0.1431;SAS_AF=0.1401;AA=A|||;VT=SNP
7	87085182	rs60123540	T	C	100	PASS	AC=1264;AF=0.252396;AN=5008;NS=2504;DP=16888;EAS_AF=0.2004;AMR_AF=0.1744;AFR_AF=0.4955;EUR_AF=0.1481;SAS_AF=0.1401;AA=C|||;VT=SNP
7	87085209	rs17149637	G	A	100	PASS	AC=1264;AF=0.252396;AN=5008;NS=2504;DP=17465;EAS_AF=0.2004;AMR_AF=0.1744;AFR_AF=0.4955;EUR_AF=0.1481;SAS_AF=0.1401;AA=G|||;VT=SNP
7	87085379	rs60040620	C	A	100	PASS	AC=1561;AF=0.311701;AN=5008;NS=2504;DP=18179;EAS_AF=0.2718;AMR_AF=0.2435;AFR_AF=0.5136;EUR_AF=0.1909;SAS_AF=0.2526;AA=A|||;VT=SNP
7	87085613	rs45553044	A	G	100	PASS	AC=1560;AF=0.311502;AN=5008;NS=2504;DP=20031;EAS_AF=0.2718;AMR_AF=0.2435;AFR_AF=0.5129;EUR_AF=0.1909;SAS_AF=0.2526;AA=G|||;VT=SNP
7	87086039	rs17149640	A	C	100	PASS	AC=1264;AF=0.252396;AN=5008;NS=2504;DP=19899;EAS_AF=0.2004;AMR_AF=0.1744;AFR_AF=0.4955;EUR_AF=0.1481;SAS_AF=0.1401;AA=A|||;VT=SNP
7	87086090	rs17149641	T	C	100	PASS	AC=1267;AF=0.252995;AN=5008;NS=2504;DP=17521;EAS_AF=0.2024;AMR_AF=0.1744;AFR_AF=0.4955;EUR_AF=0.1491;SAS_AF=0.1401;AA=C|||;VT=SNP
7	87086140	rs45546132	C	T	100	PASS	AC=1269;AF=0.253395;AN=5008;NS=2504;DP=17763;EAS_AF=0.2024;AMR_AF=0.1758;AFR_AF=0.4962;EUR_AF=0.1491;SAS_AF=0.1401;AA=C|||;VT=SNP
7	87086144	rs45447097	G	A	100	PASS	AC=1269;AF=0.253395;AN=5008;NS=2504;DP=17844;EAS_AF=0.2024;AMR_AF=0.1758;AFR_AF=0.4962;EUR_AF=0.1491;SAS_AF=0.1401;AA=G|||;VT=SNP
7	87086218	rs17149644	T	C	100	PASS	AC=1560;AF=0.311502;AN=5008;NS=2504;DP=19497;EAS_AF=0.2718;AMR_AF=0.2435;AFR_AF=0.5129;EUR_AF=0.1909;SAS_AF=0.2526;AA=t|||;VT=SNP
7	87086931	rs17149647	T	C	100	PASS	AC=1155;AF=0.230631;AN=5008;NS=2504;DP=19994;EAS_AF=0.2024;AMR_AF=0.1715;AFR_AF=0.413;EUR_AF=0.1481;SAS_AF=0.1401;AA=T|||;VT=SNP
7	87087025	rs45607141	A	G	100	PASS	AC=1266;AF=0.252796;AN=5008;NS=2504;DP=19794;EAS_AF=0.2024;AMR_AF=0.1744;AFR_AF=0.4955;EUR_AF=0.1481;SAS_AF=0.1401;AA=G|||;VT=SNP
7	87087187	rs17149652	G	T	100	PASS	AC=1267;AF=0.252995;AN=5008;NS=2504;DP=19578;EAS_AF=0.2024;AMR_AF=0.1744;AFR_AF=0.4955;EUR_AF=0.1481;SAS_AF=0.1411;AA=T|||;VT=SNP
7	87087397	rs4148817	C	G	100	PASS	AC=1265;AF=0.252596;AN=5008;NS=2504;DP=19225;EAS_AF=0.2024;AMR_AF=0.1744;AFR_AF=0.4947;EUR_AF=0.1481;SAS_AF=0.1401;AA=C|||;VT=SNP
7	87087731	rs4148816	G	A	100	PASS	AC=1563;AF=0.312101;AN=5008;NS=2504;DP=20638;EAS_AF=0.2748;AMR_AF=0.2435;AFR_AF=0.5121;EUR_AF=0.1918;SAS_AF=0.2526;AA=A|||;VT=SNP
7	87087834	rs4148815	A	T	100	PASS	AC=1265;AF=0.252596;AN=5008;NS=2504;DP=19808;EAS_AF=0.2024;AMR_AF=0.1744;AFR_AF=0.4947;EUR_AF=0.1481;SAS_AF=0.1401;AA=T|||;VT=SNP
7	87088772	rs45593435	A	G	100	PASS	AC=1265;AF=0.252596;AN=5008;NS=2504;DP=17890;EAS_AF=0.2024;AMR_AF=0.1744;AFR_AF=0.4947;EUR_AF=0.1481;SAS_AF=0.1401;AA=G|||;VT=SNP
7	87089524	rs17149660	T	C	100	PASS	AC=1265;AF=0.252596;AN=5008;NS=2504;DP=18555;EAS_AF=0.2024;AMR_AF=0.1744;AFR_AF=0.4947;EUR_AF=0.1481;SAS_AF=0.1401;AA=T|||;VT=SNP
7	87089898	rs45502492	C	T	100	PASS	AC=1028;AF=0.205272;AN=5008;NS=2504;DP=13090;EAS_AF=0.2024;AMR_AF=0.1671;AFR_AF=0.32;EUR_AF=0.1471;SAS_AF=0.1401;AA=C|||;VT=SNP
7	87089927	rs45526438	G	A	100	PASS	AC=1028;AF=0.205272;AN=5008;NS=2504;DP=11884;EAS_AF=0.2024;AMR_AF=0.1671;AFR_AF=0.32;EUR_AF=0.1471;SAS_AF=0.1401;AA=G|||;VT=SNP
7	87090301	rs45605032	C	T	100	PASS	AC=1266;AF=0.252796;AN=5008;NS=2504;DP=15749;EAS_AF=0.2024;AMR_AF=0.1744;AFR_AF=0.4947;EUR_AF=0.1491;SAS_AF=0.1401;AA=C|||;VT=SNP
7	87090480	rs45590633	C	T	100	PASS	AC=737;AF=0.147165;AN=5008;NS=2504;DP=16398;EAS_AF=0.2024;AMR_AF=0.147;AFR_AF=0.1135;EUR_AF=0.1431;SAS_AF=0.1401;AA=C|||;VT=SNP
7	87091543	rs4148814	T	C	100	PASS	AC=1030;AF=0.205671;AN=5008;NS=2504;DP=19269;EAS_AF=0.2034;AMR_AF=0.1671;AFR_AF=0.32;EUR_AF=0.1481;SAS_AF=0.1401;AA=T|||;VT=SNP
7	87091826	rs2302385	T	C	100	PASS	AC=1027;AF=0.205072;AN=5008;NS=2504;DP=18895;EAS_AF=0.2024;AMR_AF=0.1671;AFR_AF=0.3192;EUR_AF=0.1471;SAS_AF=0.1401;AA=T|||;VT=SNP
7	87091944	rs2302386	A	G	100	PASS	AC=1027;AF=0.205072;AN=5008;NS=2504;DP=18100;EAS_AF=0.2024;AMR_AF=0.1671;AFR_AF=0.3192;EUR_AF=0.1471;SAS_AF=0.1401;AA=A|||;VT=SNP
7	87092185	rs2302387	G	A	100	PASS	AC=1264;AF=0.252396;AN=5008;NS=2504;DP=15328;EAS_AF=0.2024;AMR_AF=0.1744;AFR_AF=0.4939;EUR_AF=0.1481;SAS_AF=0.1401;AA=G|||;VT=SNP;EX_TARGET
7	87092376	rs4148813	A	G	100	PASS	AC=1700;AF=0.339457;AN=5008;NS=2504;DP=15769;EAS_AF=0.2738;AMR_AF=0.2522;AFR_AF=0.6127;EUR_AF=0.1909;SAS_AF=0.2526;AA=G|||;VT=SNP
7	87093247	rs988448	T	C	100	PASS	AC=575;AF=0.114816;AN=5008;NS=2504;DP=21857;EAS_AF=0.0714;AMR_AF=0.0893;AFR_AF=0.2148;EUR_AF=0.0467;SAS_AF=0.1125;AA=T|||;VT=SNP
7	87094247	rs10452935	A	T	100	PASS	AC=1539;AF=0.307308;AN=5008;NS=2504;DP=17501;EAS_AF=0.2738;AMR_AF=0.2435;AFR_AF=0.4955;EUR_AF=0.1909;SAS_AF=0.2526;AA=T|||;VT=SNP
7	87094306	rs10452936	C	A	100	PASS	AC=1560;AF=0.311502;AN=5008;NS=2504;DP=17812;EAS_AF=0.2738;AMR_AF=0.2435;AFR_AF=0.5113;EUR_AF=0.1909;SAS_AF=0.2526;AA=A|||;VT=SNP
7	87095274	rs6971521	A	G	100	PASS	AC=1540;AF=0.307508;AN=5008;NS=2504;DP=20661;EAS_AF=0.2738;AMR_AF=0.2435;AFR_AF=0.4962;EUR_AF=0.1909;SAS_AF=0.2526;AA=G|||;VT=SNP
7	87095609	rs112981905	G	T	100	PASS	AC=1302;AF=0.259984;AN=5008;NS=2504;DP=20679;EAS_AF=0.2738;AMR_AF=0.2363;AFR_AF=0.32;EUR_AF=0.1899;SAS_AF=0.2536;AA=G|||;VT=SNP
7	87096271	rs7782643	G	A	100	PASS	AC=727;AF=0.145168;AN=5008;NS=2504;DP=20891;EAS_AF=0.2024;AMR_AF=0.147;AFR_AF=0.1059;EUR_AF=0.1431;SAS_AF=0.1401;AA=G|||;VT=SNP
7	87096783	rs60624924	A	G	100	PASS	AC=1701;AF=0.339657;AN=5008;NS=2504;DP=21056;EAS_AF=0.2738;AMR_AF=0.2522;AFR_AF=0.6135;EUR_AF=0.1909;SAS_AF=0.2526;AA=G|||;VT=SNP
7	87097755	rs201266450	G	A	100	PASS	AC=1540;AF=0.307508;AN=5008;NS=2504;DP=16407;EAS_AF=0.2738;AMR_AF=0.2435;AFR_AF=0.4962;EUR_AF=0.1909;SAS_AF=0.2526;AA=A|||;VT=SNP
7	87098104	rs6959217	A	G	100	PASS	AC=3311;AF=0.661142;AN=5008;NS=2504;DP=10363;EAS_AF=0.6181;AMR_AF=0.5663;AFR_AF=0.9811;EUR_AF=0.4523;SAS_AF=0.5552;AA=G|||;VT=SNP
7	87098520	rs113813094	G	C	100	PASS	AC=1540;AF=0.307508;AN=5008;NS=2504;DP=15110;EAS_AF=0.2738;AMR_AF=0.2435;AFR_AF=0.4955;EUR_AF=0.1909;SAS_AF=0.2536;AA=C|||;VT=SNP
7	87101407	rs4148812	C	G	100	PASS	AC=1216;AF=0.242812;AN=5008;NS=2504;DP=18256;EAS_AF=0.3403;AMR_AF=0.2939;AFR_AF=0.1536;EUR_AF=0.2565;SAS_AF=0.2127;AA=C|||;VT=SNP
7	87101486	rs4148811	T	G	100	PASS	AC=1561;AF=0.311701;AN=5008;NS=2504;DP=18914;EAS_AF=0.2738;AMR_AF=0.2435;AFR_AF=0.5113;EUR_AF=0.1909;SAS_AF=0.2536;AA=G|||;VT=SNP
7	87102251	rs4148810	C	T	100	PASS	AC=1556;AF=0.310703;AN=5008;NS=2504;DP=18452;EAS_AF=0.2688;AMR_AF=0.2435;AFR_AF=0.5113;EUR_AF=0.1909;SAS_AF=0.2536;AA=T|||;VT=SNP
7	87103263	rs4148809	T	C	100	PASS	AC=3314;AF=0.661741;AN=5008;NS=2504;DP=18859;EAS_AF=0.62;AMR_AF=0.5663;AFR_AF=0.9811;EUR_AF=0.4523;SAS_AF=0.5562;AA=C|||;VT=SNP
7	87103670	rs2888611	C	G	100	PASS	AC=1541;AF=0.307708;AN=5008;NS=2504;DP=20655;EAS_AF=0.2758;AMR_AF=0.2435;AFR_AF=0.4955;EUR_AF=0.1909;SAS_AF=0.2526;AA=C|||;VT=SNP
7	87105159	rs2071646	A	G	100	PASS	AC=1151;AF=0.229832;AN=5008;NS=2504;DP=6414;EAS_AF=0.2679;AMR_AF=0.2925;AFR_AF=0.1558;EUR_AF=0.2584;SAS_AF=0.2168;AA=A|||;VT=SNP
7	87105176	rs55976025	G	C	100	PASS	AC=1079;AF=0.215455;AN=5008;NS=2504;DP=6582;EAS_AF=0.0734;AMR_AF=0.1499;AFR_AF=0.5023;EUR_AF=0.1213;SAS_AF=0.1176;AA=C|||;VT=SNP
7	87105195	rs55679062	G	A	100	PASS	AC=652;AF=0.130192;AN=5008;NS=2504;DP=7034;EAS_AF=0.0724;AMR_AF=0.0865;AFR_AF=0.2716;EUR_AF=0.0487;SAS_AF=0.1135;AA=G|||;VT=SNP
7	87105276	rs2071645	G	C	100	PASS	AC=1706;AF=0.340655;AN=5008;NS=2504;DP=9387;EAS_AF=0.2877;AMR_AF=0.2536;AFR_AF=0.615;EUR_AF=0.1899;SAS_AF=0.2413;AA=C|||;VT=SNP
7	87105795	rs4148808	T	C	100	PASS	AC=1105;AF=0.220647;AN=5008;NS=2504;DP=19503;EAS_AF=0.2758;AMR_AF=0.1628;AFR_AF=0.3351;EUR_AF=0.1421;SAS_AF=0.1309;AA=T|||;VT=SNP
7	87105812	rs4148807	G	A	100	PASS	AC=1104;AF=0.220447;AN=5008;NS=2504;DP=19541;EAS_AF=0.2758;AMR_AF=0.1628;AFR_AF=0.3343;EUR_AF=0.1421;SAS_AF=0.1309;AA=A|||;VT=SNP
7	87106365	rs4148805	G	A	100	PASS	AC=1105;AF=0.220647;AN=5008;NS=2504;DP=21589;EAS_AF=0.2758;AMR_AF=0.1643;AFR_AF=0.3343;EUR_AF=0.1421;SAS_AF=0.1309;AA=A|||;VT=SNP
7	87110017	rs12539936	G	A	100	PASS	AC=1645;AF=0.328474;AN=5008;NS=2504;DP=19117;EAS_AF=0.2887;AMR_AF=0.2507;AFR_AF=0.5673;EUR_AF=0.1909;SAS_AF=0.2434;AA=A|||;VT=SNP
7	87110351	rs12673662	C	G	100	PASS	AC=870;AF=0.173722;AN=5008;NS=2504;DP=18492;EAS_AF=0.2758;AMR_AF=0.1556;AFR_AF=0.1611;EUR_AF=0.1412;SAS_AF=0.1319;AA=C|||;VT=SNP
7	87110640	rs45537841	C	T	100	PASS	AC=1651;AF=0.329673;AN=5008;NS=2504;DP=16613;EAS_AF=0.2887;AMR_AF=0.2522;AFR_AF=0.5703;EUR_AF=0.1909;SAS_AF=0.2444;AA=T|||;VT=SNP
7	87110795	rs45496691	C	A	100	PASS	AC=1708;AF=0.341054;AN=5008;NS=2504;DP=17983;EAS_AF=0.2887;AMR_AF=0.2536;AFR_AF=0.6135;EUR_AF=0.1899;SAS_AF=0.2444;AA=A|||;VT=SNP
7	87111106	rs45560338	T	C	100	PASS	AC=1707;AF=0.340855;AN=5008;NS=2504;DP=15599;EAS_AF=0.2907;AMR_AF=0.2522;AFR_AF=0.612;EUR_AF=0.1899;SAS_AF=0.2444;AA=C|||;VT=SNP
7	87111321	rs45478299	G	A	100	PASS	AC=1705;AF=0.340455;AN=5008;NS=2504;DP=18440;EAS_AF=0.2897;AMR_AF=0.2522;AFR_AF=0.6104;EUR_AF=0.1899;SAS_AF=0.2454;AA=A|||;VT=SNP
7	87111875	rs66510518	C	G	100	PASS	AC=1108;AF=0.221246;AN=5008;NS=2504;DP=14996;EAS_AF=0.2817;AMR_AF=0.1614;AFR_AF=0.3321;EUR_AF=0.1421;SAS_AF=0.1329;AA=C|||;VT=SNP
7	87113001	rs6465116	G	A	100	PASS	AC=880;AF=0.175719;AN=5008;NS=2504;DP=21043;EAS_AF=0.2817;AMR_AF=0.1542;AFR_AF=0.1657;EUR_AF=0.1402;SAS_AF=0.1319;AA=G|||;VT=SNP
7	87114824	rs112005873	G	C	100	PASS	AC=1701;AF=0.339657;AN=5008;NS=2504;DP=21744;EAS_AF=0.2937;AMR_AF=0.2507;AFR_AF=0.6127;EUR_AF=0.1819;SAS_AF=0.2434;AA=C|||;VT=SNP
7	87114917	rs111280611	C	A	100	PASS	AC=878;AF=0.175319;AN=5008;NS=2504;DP=22320;EAS_AF=0.2817;AMR_AF=0.1542;AFR_AF=0.1641;EUR_AF=0.1402;SAS_AF=0.1319;AA=C|||;VT=SNP
7	87115013	rs11977881	T	C	100	PASS	AC=932;AF=0.186102;AN=5008;NS=2504;DP=21139;EAS_AF=0.2817;AMR_AF=0.1556;AFR_AF=0.2042;EUR_AF=0.1402;SAS_AF=0.1319;AA=T|||;VT=SNP
7	87116469	rs59934297	T	G	100	PASS	AC=1033;AF=0.20627;AN=5008;NS=2504;DP=18211;EAS_AF=0.2817;AMR_AF=0.1556;AFR_AF=0.2806;EUR_AF=0.1402;SAS_AF=0.1319;AA=G|||;VT=SNP
7	87116550	rs11561963	T	A	100	PASS	AC=1554;AF=0.310304;AN=5008;NS=2504;DP=18693;EAS_AF=0.2937;AMR_AF=0.2435;AFR_AF=0.5061;EUR_AF=0.1809;SAS_AF=0.2434;AA=A|||;VT=SNP
7	87117706	rs58083477	T	C	100	PASS	AC=1033;AF=0.20627;AN=5008;NS=2504;DP=15629;EAS_AF=0.2817;AMR_AF=0.1556;AFR_AF=0.2806;EUR_AF=0.1402;SAS_AF=0.1319;AA=T|||;VT=SNP
7	87117982	rs11532733	A	G	100	PASS	AC=1554;AF=0.310304;AN=5008;NS=2504;DP=17286;EAS_AF=0.2937;AMR_AF=0.2435;AFR_AF=0.5061;EUR_AF=0.1809;SAS_AF=0.2434;AA=G|||;VT=SNP
7	87118407	rs59616301	T	C	100	PASS	AC=1033;AF=0.20627;AN=5008;NS=2504;DP=20319;EAS_AF=0.2817;AMR_AF=0.1556;AFR_AF=0.2806;EUR_AF=0.1402;SAS_AF=0.1319;AA=T|||;VT=SNP
7	87118601	rs7805184	G	A	100	PASS	AC=1034;AF=0.20647;AN=5008;NS=2504;DP=21460;EAS_AF=0.2817;AMR_AF=0.1556;AFR_AF=0.2814;EUR_AF=0.1402;SAS_AF=0.1319;AA=A|||;VT=SNP
7	87119069	rs66869391	G	A	100	PASS	AC=1040;AF=0.207668;AN=5008;NS=2504;DP=18423;EAS_AF=0.2817;AMR_AF=0.1556;AFR_AF=0.2814;EUR_AF=0.1402;SAS_AF=0.138;AA=A|||;VT=SNP
7	87121968	rs17209662	G	A	100	PASS	AC=1035;AF=0.206669;AN=5008;NS=2504;DP=19485;EAS_AF=0.2808;AMR_AF=0.1556;AFR_AF=0.2784;EUR_AF=0.1402;SAS_AF=0.138;AA=G|||;VT=SNP
7	87122022	rs2178658	G	T	100	PASS	AC=1214;AF=0.242412;AN=5008;NS=2504;DP=20921;EAS_AF=0.3254;AMR_AF=0.3012;AFR_AF=0.1528;EUR_AF=0.2634;SAS_AF=0.2147;AA=G|||;VT=SNP
7	87122030	rs17275514	A	G	100	PASS	AC=1035;AF=0.206669;AN=5008;NS=2504;DP=21506;EAS_AF=0.2808;AMR_AF=0.1556;AFR_AF=0.2784;EUR_AF=0.1402;SAS_AF=0.138;AA=A|||;VT=SNP
7	87122603	rs7789645	G	C	100	PASS	AC=1564;AF=0.3123;AN=5008;NS=2504;DP=19082;EAS_AF=0.2927;AMR_AF=0.2421;AFR_AF=0.5098;EUR_AF=0.1809;SAS_AF=0.2505;AA=C|||;VT=SNP
7	87122847	rs7793196	A	G	100	PASS	AC=1709;AF=0.341254;AN=5008;NS=2504;DP=19563;EAS_AF=0.2927;AMR_AF=0.2493;AFR_AF=0.615;EUR_AF=0.1819;SAS_AF=0.2505;AA=G|||;VT=SNP
7	87123275	rs998671	C	T	100	PASS	AC=993;AF=0.198283;AN=5008;NS=2504;DP=20401;EAS_AF=0.2817;AMR_AF=0.1542;AFR_AF=0.2474;EUR_AF=0.1402;SAS_AF=0.137;AA=T|||;VT=SNP
7	87124268	rs12538707	T	C	100	PASS	AC=883;AF=0.176318;AN=5008;NS=2504;DP=17895;EAS_AF=0.2808;AMR_AF=0.1542;AFR_AF=0.1641;EUR_AF=0.1402;SAS_AF=0.138;AA=T|||;VT=SNP
7	87124822	rs17209837	T	C	100	PASS	AC=1035;AF=0.206669;AN=5008;NS=2504;DP=13100;EAS_AF=0.2808;AMR_AF=0.1556;AFR_AF=0.2784;EUR_AF=0.1402;SAS_AF=0.138;AA=T|||;VT=SNP
7	87125643	rs73198345	C	A	100	PASS	AC=546;AF=0.109026;AN=5008;NS=2504;DP=15666;EAS_AF=0.2808;AMR_AF=0.0937;AFR_AF=0.0053;EUR_AF=0.0666;SAS_AF=0.1268;AA=C|||;VT=SNP
7	87126438	rs12672720	A	G	100	PASS	AC=882;AF=0.176118;AN=5008;NS=2504;DP=19496;EAS_AF=0.2808;AMR_AF=0.1542;AFR_AF=0.1641;EUR_AF=0.1402;SAS_AF=0.137;AA=A|||;VT=SNP
7	87127099	rs55747905	T	C	100	PASS	AC=1675;AF=0.334465;AN=5008;NS=2504;DP=18118;EAS_AF=0.2927;AMR_AF=0.2464;AFR_AF=0.5915;EUR_AF=0.1819;SAS_AF=0.2495;AA=C|||;VT=SNP
7	87127861	rs60541816	G	A	100	PASS	AC=883;AF=0.176318;AN=5008;NS=2504;DP=20208;EAS_AF=0.2817;AMR_AF=0.1542;AFR_AF=0.1641;EUR_AF=0.1402;SAS_AF=0.137;AA=G|||;VT=SNP
7	87128356	rs60916103	A	G	100	PASS	AC=866;AF=0.172923;AN=5008;NS=2504;DP=18626;EAS_AF=0.2837;AMR_AF=0.1556;AFR_AF=0.1566;EUR_AF=0.1392;SAS_AF=0.1278;AA=A|||;VT=SNP
7	87128865	rs6946119	T	C	100	PASS	AC=736;AF=0.146965;AN=5008;NS=2504;DP=15287;EAS_AF=0.124;AMR_AF=0.245;AFR_AF=0.0197;EUR_AF=0.2425;SAS_AF=0.1748;AA=t|||;VT=SNP
7	87129595	rs73383421	T	C	100	PASS	AC=488;AF=0.0974441;AN=5008;NS=2504;DP=21300;EAS_AF=0.0119;AMR_AF=0.0807;AFR_AF=0.205;EUR_AF=0.0408;SAS_AF=0.1104;AA=T|||;VT=SNP
7	87130107	rs73383422	A	G	100	PASS	AC=467;AF=0.0932508;AN=5008;NS=2504;DP=19834;EAS_AF=0.0119;AMR_AF=0.0793;AFR_AF=0.1899;EUR_AF=0.0408;SAS_AF=0.1104;AA=A|||;VT=SNP
7	87130350	rs7802555	A	C	100	PASS	AC=884;AF=0.176518;AN=5008;NS=2504;DP=20036;EAS_AF=0.2827;AMR_AF=0.1571;AFR_AF=0.1634;EUR_AF=0.1392;SAS_AF=0.137;AA=A|||;VT=SNP
7	87130397	rs7802783	C	T	100	PASS	AC=884;AF=0.176518;AN=5008;NS=2504;DP=20719;EAS_AF=0.2827;AMR_AF=0.1571;AFR_AF=0.1634;EUR_AF=0.1392;SAS_AF=0.137;AA=C|||;VT=SNP
7	87131423	rs12539997	T	C	100	PASS	AC=1542;AF=0.307907;AN=5008;NS=2504;DP=10454;EAS_AF=0.2946;AMR_AF=0.2406;AFR_AF=0.4856;EUR_AF=0.1819;SAS_AF=0.2587;AA=C|||;VT=SNP
7	87131544	rs59768761	A	T	100	PASS	AC=528;AF=0.105431;AN=5008;NS=2504;DP=10134;EAS_AF=0.0119;AMR_AF=0.0807;AFR_AF=0.2352;EUR_AF=0.0408;SAS_AF=0.1104;AA=A|||;VT=SNP
7	87131906	rs180940676	A	G	100	PASS	AC=541;AF=0.108027;AN=5008;NS=2504;DP=2612;EAS_AF=0.0119;AMR_AF=0.0836;AFR_AF=0.2413;EUR_AF=0.0437;SAS_AF=0.1104;AA=N|||;VT=SNP
7	87132251	rs11984161	T	G	100	PASS	AC=545;AF=0.108826;AN=5008;NS=2504;DP=11353;EAS_AF=0.0119;AMR_AF=0.0865;AFR_AF=0.239;EUR_AF=0.0437;SAS_AF=0.1155;AA=T|||;VT=SNP
7	87132916	rs1055302	C	T	100	PASS	AC=1096;AF=0.21885;AN=5008;NS=2504;DP=16754;EAS_AF=0.2907;AMR_AF=0.1585;AFR_AF=0.3132;EUR_AF=0.1362;SAS_AF=0.1452;AA=T|||;VT=SNP
7	87133366	rs3842	T	C	100	PASS	AC=941;AF=0.187899;AN=5008;NS=2504;DP=16261;EAS_AF=0.2956;AMR_AF=0.1599;AFR_AF=0.1641;EUR_AF=0.1392;SAS_AF=0.1789;AA=T|||;VT=SNP
7	87133933	rs1186744	A	G	100	PASS	AC=123;AF=0.0245607;AN=5008;NS=2504;DP=16477;EAS_AF=0.0079;AMR_AF=0.0317;AFR_AF=0.034;EUR_AF=0.0249;SAS_AF=0.0235;AA=A|||;VT=SNP
7	87133947	rs1186745	C	A	100	PASS	AC=534;AF=0.106629;AN=5008;NS=2504;DP=15890;EAS_AF=0.1399;AMR_AF=0.1686;AFR_AF=0.0295;EUR_AF=0.1272;SAS_AF=0.1115;AA=C|||;VT=SNP
7	87133993	rs1186746	T	C	100	PASS	AC=929;AF=0.185503;AN=5008;NS=2504;DP=13829;EAS_AF=0.1756;AMR_AF=0.1729;AFR_AF=0.1377;EUR_AF=0.2396;SAS_AF=0.2137;AA=T|||;VT=SNP
7	87137015	rs6978925	C	T	100	PASS	AC=922;AF=0.184105;AN=5008;NS=2504;DP=20091;EAS_AF=0.1399;AMR_AF=0.281;AFR_AF=0.1611;EUR_AF=0.2435;SAS_AF=0.1309;AA=C|||;VT=SNP
7	87137018	rs1882478	C	T	100	PASS	AC=2176;AF=0.434505;AN=5008;NS=2504;DP=20270;EAS_AF=0.5605;AMR_AF=0.4135;AFR_AF=0.6241;EUR_AF=0.2634;SAS_AF=0.2393;AA=T|||;VT=SNP
7	87137461	rs6979885	G	A	100	PASS	AC=922;AF=0.184105;AN=5008;NS=2504;DP=18453;EAS_AF=0.1399;AMR_AF=0.281;AFR_AF=0.1611;EUR_AF=0.2435;SAS_AF=0.1309;AA=G|||;VT=SNP
7	87138511	rs2235048	G	A	100	PASS	AC=3017;AF=0.602436;AN=5008;NS=2504;DP=20247;EAS_AF=0.6012;AMR_AF=0.5634;AFR_AF=0.8502;EUR_AF=0.4811;SAS_AF=0.4213;AA=A|||;VT=SNP
7	87138532	rs2235047	A	C	100	PASS	AC=874;AF=0.174521;AN=5008;NS=2504;DP=20378;EAS_AF=0.4206;AMR_AF=0.098;AFR_AF=0.1929;EUR_AF=0.0189;SAS_AF=0.1104;AA=A|||;VT=SNP
7	87138645	rs1045642	A	G	100	PASS	AC=3029;AF=0.604832;AN=5008;NS=2504;DP=20497;EAS_AF=0.6022;AMR_AF=0.572;AFR_AF=0.8502;EUR_AF=0.4821;SAS_AF=0.4254;AA=G|||;VT=SNP;EX_TARGET
7	87139316	rs4437575	A	G	100	PASS	AC=1797;AF=0.358826;AN=5008;NS=2504;DP=19715;EAS_AF=0.1815;AMR_AF=0.4438;AFR_AF=0.4017;EUR_AF=0.4632;SAS_AF=0.316;AA=A|||;VT=SNP
7	87140808	rs10808071	A	G	100	PASS	AC=927;AF=0.185104;AN=5008;NS=2504;DP=20228;EAS_AF=0.0853;AMR_AF=0.1671;AFR_AF=0.2496;EUR_AF=0.2127;SAS_AF=0.1851;AA=A|||;VT=SNP
7	87141174	rs1002205	G	C	100	PASS	AC=1127;AF=0.22504;AN=5008;NS=2504;DP=19221;EAS_AF=0.4038;AMR_AF=0.1369;AFR_AF=0.298;EUR_AF=0.0616;SAS_AF=0.1728;AA=G|||;VT=SNP
7	87141497	rs1002204	A	C	100	PASS	AC=3013;AF=0.601637;AN=5008;NS=2504;DP=15582;EAS_AF=0.6042;AMR_AF=0.5764;AFR_AF=0.8396;EUR_AF=0.4871;SAS_AF=0.4131;AA=C|||;VT=SNP
7	87141751	rs17149699	C	T	100	PASS	AC=1042;AF=0.208067;AN=5008;NS=2504;DP=16519;EAS_AF=0.3651;AMR_AF=0.121;AFR_AF=0.3245;EUR_AF=0.0497;SAS_AF=0.1135;AA=C|||;VT=SNP
7	87141814	rs6949448	T	C	100	PASS	AC=3158;AF=0.630591;AN=5008;NS=2504;DP=17751;EAS_AF=0.6091;AMR_AF=0.598;AFR_AF=0.8411;EUR_AF=0.5845;SAS_AF=0.4387;AA=C|||;VT=SNP
7	87143153	rs4148751	T	C	100	PASS	AC=896;AF=0.178914;AN=5008;NS=2504;DP=21363;EAS_AF=0.37;AMR_AF=0.111;AFR_AF=0.2156;EUR_AF=0.0477;SAS_AF=0.1155;AA=T|||;VT=SNP
7	87143275	rs4148750	T	C	100	PASS	AC=1255;AF=0.250599;AN=5008;NS=2504;DP=20126;EAS_AF=0.37;AMR_AF=0.1354;AFR_AF=0.4697;EUR_AF=0.0527;SAS_AF=0.1166;AA=C|||;VT=SNP
7	87143504	rs1922243	C	T	100	PASS	AC=1207;AF=0.241014;AN=5008;NS=2504;DP=19708;EAS_AF=0.37;AMR_AF=0.1354;AFR_AF=0.4682;EUR_AF=0.0527;SAS_AF=0.0695;AA=T|||;VT=SNP
7	87144413	rs4148749	G	C	100	PASS	AC=434;AF=0.0866613;AN=5008;NS=2504;DP=22457;EAS_AF=0.1379;AMR_AF=0.0706;AFR_AF=0.1309;EUR_AF=0.0219;SAS_AF=0.0521;AA=G|||;VT=SNP
7	87145483	rs1922244	G	A	100	PASS	AC=880;AF=0.175719;AN=5008;NS=2504;DP=16611;EAS_AF=0.372;AMR_AF=0.1124;AFR_AF=0.2375;EUR_AF=0.0477;SAS_AF=0.0665;AA=G|||;VT=SNP
7	87147147	rs4148747	T	A	100	PASS	AC=732;AF=0.146166;AN=5008;NS=2504;DP=20543;EAS_AF=0.0694;AMR_AF=0.111;AFR_AF=0.2186;EUR_AF=0.1352;SAS_AF=0.1636;AA=T|||;VT=SNP
7	87148265	rs4148745	G	T	100	PASS	AC=484;AF=0.0966454;AN=5008;NS=2504;DP=20460;EAS_AF=0.1389;AMR_AF=0.0735;AFR_AF=0.1672;EUR_AF=0.0209;SAS_AF=0.0521;AA=G|||;VT=SNP
7	87148328	rs28401781	C	T	100	PASS	AC=738;AF=0.147364;AN=5008;NS=2504;DP=20472;EAS_AF=0.0694;AMR_AF=0.111;AFR_AF=0.2231;EUR_AF=0.1352;SAS_AF=0.1636;AA=C|||;VT=SNP
7	87149922	rs2235067	C	T	100	PASS	AC=670;AF=0.133786;AN=5008;NS=2504;DP=20432;EAS_AF=0.0685;AMR_AF=0.111;AFR_AF=0.1815;EUR_AF=0.1322;SAS_AF=0.1544;AA=C|||;VT=SNP
7	87150774	rs4148744	G	A	100	PASS	AC=1112;AF=0.222045;AN=5008;NS=2504;DP=19447;EAS_AF=0.3651;AMR_AF=0.1326;AFR_AF=0.4077;EUR_AF=0.0477;SAS_AF=0.0665;AA=G|||;VT=SNP
7	87151090	rs4148743	T	C	100	PASS	AC=2265;AF=0.452276;AN=5008;NS=2504;DP=22297;EAS_AF=0.2222;AMR_AF=0.4928;AFR_AF=0.6309;EUR_AF=0.5427;SAS_AF=0.3262;AA=t|||;VT=SNP
7	87151524	rs1882477	C	G	100	PASS	AC=1893;AF=0.377995;AN=5008;NS=2504;DP=21438;EAS_AF=0.4365;AMR_AF=0.2392;AFR_AF=0.6596;EUR_AF=0.165;SAS_AF=0.2546;AA=G|||;VT=SNP
7	87151658	rs2373589	C	T	100	PASS	AC=1549;AF=0.309305;AN=5008;NS=2504;DP=20962;EAS_AF=0.4583;AMR_AF=0.2205;AFR_AF=0.4054;EUR_AF=0.174;SAS_AF=0.228;AA=C|||;VT=SNP
7	87152045	rs4148742	A	G	100	PASS	AC=767;AF=0.153155;AN=5008;NS=2504;DP=17231;EAS_AF=0.0694;AMR_AF=0.1138;AFR_AF=0.2322;EUR_AF=0.1342;SAS_AF=0.18;AA=G|||;VT=SNP
7	87152073	rs4148741	A	T	100	PASS	AC=567;AF=0.113219;AN=5008;NS=2504;DP=15721;EAS_AF=0.2083;AMR_AF=0.0548;AFR_AF=0.2012;EUR_AF=0.0258;SAS_AF=0.0276;AA=A|||;VT=SNP
7	87152103	rs4148740	A	G	100	PASS	AC=724;AF=0.144569;AN=5008;NS=2504;DP=15483;EAS_AF=0.0694;AMR_AF=0.1124;AFR_AF=0.2005;EUR_AF=0.1342;SAS_AF=0.18;AA=A|||;VT=SNP
7	87152511	rs10246696	G	A	100	PASS	AC=724;AF=0.144569;AN=5008;NS=2504;DP=16696;EAS_AF=0.0694;AMR_AF=0.1124;AFR_AF=0.2005;EUR_AF=0.1342;SAS_AF=0.18;AA=G|||;VT=SNP
7	87152623	rs11979702	T	A	100	PASS	AC=683;AF=0.136382;AN=5008;NS=2504;DP=18568;EAS_AF=0.0694;AMR_AF=0.1124;AFR_AF=0.174;EUR_AF=0.1312;SAS_AF=0.1769;AA=T|||;VT=SNP
7	87152790	rs2141849	C	A	100	PASS	AC=820;AF=0.163738;AN=5008;NS=2504;DP=18428;EAS_AF=0.3661;AMR_AF=0.1081;AFR_AF=0.205;EUR_AF=0.0417;SAS_AF=0.0644;AA=C|||;VT=SNP
7	87153137	rs55912869	T	C	100	PASS	AC=725;AF=0.144768;AN=5008;NS=2504;DP=19766;EAS_AF=0.0694;AMR_AF=0.1124;AFR_AF=0.2012;EUR_AF=0.1342;SAS_AF=0.18;AA=T|||;VT=SNP
7	87153160	rs2373588	G	A	100	PASS	AC=822;AF=0.164137;AN=5008;NS=2504;DP=19399;EAS_AF=0.3671;AMR_AF=0.1095;AFR_AF=0.205;EUR_AF=0.0417;SAS_AF=0.0644;AA=G|||;VT=SNP
7	87153216	rs56243536	C	T	100	PASS	AC=760;AF=0.151757;AN=5008;NS=2504;DP=17870;EAS_AF=0.0694;AMR_AF=0.1138;AFR_AF=0.2269;EUR_AF=0.1342;SAS_AF=0.18;AA=T|||;VT=SNP
7	87153585	rs10280101	A	C	100	PASS	AC=724;AF=0.144569;AN=5008;NS=2504;DP=14690;EAS_AF=0.0694;AMR_AF=0.1124;AFR_AF=0.2005;EUR_AF=0.1342;SAS_AF=0.18;AA=A|||;VT=SNP
7	87154646	rs10225473	A	G	100	PASS	AC=687;AF=0.137181;AN=5008;NS=2504;DP=16604;EAS_AF=0.0694;AMR_AF=0.1124;AFR_AF=0.177;EUR_AF=0.1312;SAS_AF=0.1769;AA=A|||;VT=SNP
7	87155595	rs35280822	G	A	100	PASS	AC=1227;AF=0.245008;AN=5008;NS=2504;DP=19107;EAS_AF=0.1607;AMR_AF=0.3732;AFR_AF=0.1747;EUR_AF=0.4125;SAS_AF=0.1636;AA=g|||;VT=SNP
7	87156301	rs66867614	G	A	100	PASS	AC=724;AF=0.144569;AN=5008;NS=2504;DP=19455;EAS_AF=0.0694;AMR_AF=0.1124;AFR_AF=0.2005;EUR_AF=0.1342;SAS_AF=0.18;AA=G|||;VT=SNP
7	87157051	rs7787082	G	A	100	PASS	AC=1892;AF=0.377796;AN=5008;NS=2504;DP=20848;EAS_AF=0.4345;AMR_AF=0.2493;AFR_AF=0.6513;EUR_AF=0.1779;SAS_AF=0.2464;AA=A|||;VT=SNP
7	87157466	rs2373587	C	G	100	PASS	AC=820;AF=0.163738;AN=5008;NS=2504;DP=17738;EAS_AF=0.3651;AMR_AF=0.1095;AFR_AF=0.205;EUR_AF=0.0417;SAS_AF=0.0644;AA=C|||;VT=SNP
7	87157583	rs2373586	A	C	100	PASS	AC=3333;AF=0.665535;AN=5008;NS=2504;DP=18183;EAS_AF=0.5952;AMR_AF=0.6326;AFR_AF=0.9841;EUR_AF=0.5905;SAS_AF=0.408;AA=a|||;VT=SNP
7	87157629	rs28681479	T	C	100	PASS	AC=719;AF=0.14357;AN=5008;NS=2504;DP=18085;EAS_AF=0.0694;AMR_AF=0.1138;AFR_AF=0.2005;EUR_AF=0.1312;SAS_AF=0.1769;AA=T|||;VT=SNP
7	87157644	rs28371078	T	A	100	PASS	AC=769;AF=0.153554;AN=5008;NS=2504;DP=17844;EAS_AF=0.0694;AMR_AF=0.1153;AFR_AF=0.233;EUR_AF=0.1342;SAS_AF=0.18;AA=A|||;VT=SNP
7	87157706	rs2373585	C	T	100	PASS	AC=820;AF=0.163738;AN=5008;NS=2504;DP=17308;EAS_AF=0.3651;AMR_AF=0.1095;AFR_AF=0.205;EUR_AF=0.0417;SAS_AF=0.0644;AA=C|||;VT=SNP
7	87158185	rs6959435	G	T	100	PASS	AC=3334;AF=0.665735;AN=5008;NS=2504;DP=20439;EAS_AF=0.5952;AMR_AF=0.6326;AFR_AF=0.9849;EUR_AF=0.5905;SAS_AF=0.408;AA=T|||;VT=SNP
7	87160561	rs2032583	A	G	100	PASS	AC=728;AF=0.145367;AN=5008;NS=2504;DP=18775;EAS_AF=0.0694;AMR_AF=0.1124;AFR_AF=0.2035;EUR_AF=0.1342;SAS_AF=0.18;AA=A|||;VT=SNP
7	87161049	rs4148739	T	C	100	PASS	AC=728;AF=0.145367;AN=5008;NS=2504;DP=16986;EAS_AF=0.0694;AMR_AF=0.1124;AFR_AF=0.2035;EUR_AF=0.1342;SAS_AF=0.18;AA=T|||;VT=SNP
7	87161520	rs11983225	T	C	100	PASS	AC=729;AF=0.145567;AN=5008;NS=2504;DP=18663;EAS_AF=0.0694;AMR_AF=0.1124;AFR_AF=0.2035;EUR_AF=0.1342;SAS_AF=0.181;AA=T|||;VT=SNP
7	87162341	rs10236274	A	G	100	PASS	AC=852;AF=0.170128;AN=5008;NS=2504;DP=19660;EAS_AF=0.3651;AMR_AF=0.111;AFR_AF=0.2284;EUR_AF=0.0417;SAS_AF=0.0644;AA=A|||;VT=SNP
7	87163016	rs11760837	T	C	100	PASS	AC=728;AF=0.145367;AN=5008;NS=2504;DP=17945;EAS_AF=0.0694;AMR_AF=0.1124;AFR_AF=0.2035;EUR_AF=0.1342;SAS_AF=0.18;AA=T|||;VT=SNP
7	87163049	rs4148738	C	T	100	PASS	AC=3098;AF=0.61861;AN=5008;NS=2504;DP=18308;EAS_AF=0.5942;AMR_AF=0.6182;AFR_AF=0.8343;EUR_AF=0.5646;SAS_AF=0.408;AA=T|||;VT=SNP
7	87164483	rs10274587	G	A	100	PASS	AC=702;AF=0.140176;AN=5008;NS=2504;DP=16999;EAS_AF=0.0714;AMR_AF=0.1124;AFR_AF=0.1823;EUR_AF=0.1342;SAS_AF=0.18;AA=G|||;VT=SNP
7	87164756	rs7787569	C	A	100	PASS	AC=850;AF=0.169728;AN=5008;NS=2504;DP=17790;EAS_AF=0.3641;AMR_AF=0.111;AFR_AF=0.2277;EUR_AF=0.0417;SAS_AF=0.0644;AA=C|||;VT=SNP
7	87164892	rs10234411	T	A	100	PASS	AC=3096;AF=0.618211;AN=5008;NS=2504;DP=18217;EAS_AF=0.5942;AMR_AF=0.6182;AFR_AF=0.8336;EUR_AF=0.5636;SAS_AF=0.408;AA=A|||;VT=SNP
7	87164986	rs10248420	A	G	100	PASS	AC=1740;AF=0.347444;AN=5008;NS=2504;DP=16529;EAS_AF=0.4345;AMR_AF=0.2392;AFR_AF=0.5446;EUR_AF=0.1759;SAS_AF=0.2444;AA=G|||;VT=SNP
7	87165750	rs2235040	C	T	100	PASS	AC=699;AF=0.139577;AN=5008;NS=2504;DP=17672;EAS_AF=0.0694;AMR_AF=0.1124;AFR_AF=0.1823;EUR_AF=0.1332;SAS_AF=0.18;AA=C|||;VT=SNP;EX_TARGET
7	87167004	rs12668877	C	T	100	PASS	AC=503;AF=0.100439;AN=5008;NS=2504;DP=17806;EAS_AF=0.1359;AMR_AF=0.0735;AFR_AF=0.1868;EUR_AF=0.0199;SAS_AF=0.0491;AA=C|||;VT=SNP
7	87168027	rs3789246	C	T	100	PASS	AC=504;AF=0.100639;AN=5008;NS=2504;DP=21814;EAS_AF=0.1359;AMR_AF=0.0735;AFR_AF=0.1876;EUR_AF=0.0199;SAS_AF=0.0491;AA=C|||;VT=SNP
7	87168749	rs4728699	C	T	100	PASS	AC=4875;AF=0.973442;AN=5008;NS=2504;DP=21777;EAS_AF=0.997;AMR_AF=0.9741;AFR_AF=0.9992;EUR_AF=0.9513;SAS_AF=0.9366;AA=T|||;VT=SNP
7	87169037	rs7795817	C	T	100	PASS	AC=520;AF=0.103834;AN=5008;NS=2504;DP=20809;EAS_AF=0.1359;AMR_AF=0.0749;AFR_AF=0.1982;EUR_AF=0.0199;SAS_AF=0.0501;AA=C|||;VT=SNP
7	87169356	rs12720067	C	T	100	PASS	AC=450;AF=0.0898562;AN=5008;NS=2504;DP=18691;EAS_AF=0.0685;AMR_AF=0.1037;AFR_AF=0.0038;EUR_AF=0.1312;SAS_AF=0.1759;AA=c|||;VT=SNP
7	87169669	rs10268314	T	C	100	PASS	AC=729;AF=0.145567;AN=5008;NS=2504;DP=17125;EAS_AF=0.0704;AMR_AF=0.1124;AFR_AF=0.2035;EUR_AF=0.1342;SAS_AF=0.18;AA=T|||;VT=SNP
7	87170017	rs12154941	C	T	100	PASS	AC=1227;AF=0.245008;AN=5008;NS=2504;DP=17093;EAS_AF=0.1617;AMR_AF=0.3718;AFR_AF=0.1747;EUR_AF=0.4125;SAS_AF=0.1636;AA=C|||;VT=SNP
7	87171152	rs4148737	T	C	100	PASS	AC=1898;AF=0.378994;AN=5008;NS=2504;DP=20152;EAS_AF=0.3006;AMR_AF=0.4597;AFR_AF=0.472;EUR_AF=0.4374;SAS_AF=0.2168;AA=T|||;VT=SNP
7	87171383	rs4148736	G	A	100	PASS	AC=1897;AF=0.378794;AN=5008;NS=2504;DP=18999;EAS_AF=0.2996;AMR_AF=0.4597;AFR_AF=0.472;EUR_AF=0.4374;SAS_AF=0.2168;AA=A|||;VT=SNP
7	87171527	rs10276603	T	C	100	PASS	AC=687;AF=0.137181;AN=5008;NS=2504;DP=19958;EAS_AF=0.0704;AMR_AF=0.1124;AFR_AF=0.1762;EUR_AF=0.1312;SAS_AF=0.1769;AA=T|||;VT=SNP
7	87171659	rs4728700	T	C	100	PASS	AC=2685;AF=0.536142;AN=5008;NS=2504;DP=18986;EAS_AF=0.37;AMR_AF=0.5807;AFR_AF=0.7216;EUR_AF=0.5666;SAS_AF=0.3937;AA=C|||;VT=SNP
7	87172053	rs4728701	A	G	100	PASS	AC=4869;AF=0.972244;AN=5008;NS=2504;DP=17562;EAS_AF=0.996;AMR_AF=0.9697;AFR_AF=0.9977;EUR_AF=0.9513;SAS_AF=0.9366;AA=G|||;VT=SNP
7	87172136	rs6961419	T	C	100	PASS	AC=1897;AF=0.378794;AN=5008;NS=2504;DP=18362;EAS_AF=0.2996;AMR_AF=0.4597;AFR_AF=0.472;EUR_AF=0.4374;SAS_AF=0.2168;AA=C|||;VT=SNP
7	87172389	rs6961882	T	C	100	PASS	AC=1897;AF=0.378794;AN=5008;NS=2504;DP=16753;EAS_AF=0.2996;AMR_AF=0.4597;AFR_AF=0.472;EUR_AF=0.4374;SAS_AF=0.2168;AA=C|||;VT=SNP
7	87172598	rs6980101	C	T	100	PASS	AC=609;AF=0.121605;AN=5008;NS=2504;DP=17447;EAS_AF=0.1359;AMR_AF=0.0807;AFR_AF=0.261;EUR_AF=0.0219;SAS_AF=0.0501;AA=C|||;VT=SNP
7	87172881	rs4148735	C	T	100	PASS	AC=1897;AF=0.378794;AN=5008;NS=2504;DP=19233;EAS_AF=0.2996;AMR_AF=0.4597;AFR_AF=0.472;EUR_AF=0.4374;SAS_AF=0.2168;AA=C|||;VT=SNP
7	87173667	rs1922242	A	T	100	PASS	AC=1898;AF=0.378994;AN=5008;NS=2504;DP=15943;EAS_AF=0.3006;AMR_AF=0.4597;AFR_AF=0.472;EUR_AF=0.4374;SAS_AF=0.2168;AA=T|||;VT=SNP
7	87174066	rs2235046	T	C	100	PASS	AC=2792;AF=0.557508;AN=5008;NS=2504;DP=16815;EAS_AF=0.37;AMR_AF=0.5879;AFR_AF=0.7973;EUR_AF=0.5686;SAS_AF=0.3937;AA=C|||;VT=SNP
7	87174504	rs2091766	C	T	100	PASS	AC=1859;AF=0.371206;AN=5008;NS=2504;DP=17579;EAS_AF=0.2996;AMR_AF=0.451;AFR_AF=0.4713;EUR_AF=0.4105;SAS_AF=0.2127;AA=C|||;VT=SNP
7	87175626	rs12704363	C	T	100	PASS	AC=1478;AF=0.295128;AN=5008;NS=2504;DP=13784;EAS_AF=0.2937;AMR_AF=0.4135;AFR_AF=0.2874;EUR_AF=0.326;SAS_AF=0.1912;AA=C|||;VT=SNP
7	87175804	rs28381909	G	A	100	PASS	AC=1631;AF=0.325679;AN=5008;NS=2504;DP=12731;EAS_AF=0.3056;AMR_AF=0.4424;AFR_AF=0.3359;EUR_AF=0.3628;SAS_AF=0.2117;AA=G|||;VT=SNP
7	87176463	rs10808072	A	G	100	PASS	AC=2328;AF=0.464856;AN=5008;NS=2504;DP=14166;EAS_AF=0.375;AMR_AF=0.5447;AFR_AF=0.5151;EUR_AF=0.493;SAS_AF=0.4039;AA=G|||;VT=SNP
7	87177121	rs60412009	T	C	100	PASS	AC=703;AF=0.140375;AN=5008;NS=2504;DP=10399;EAS_AF=0.0744;AMR_AF=0.1138;AFR_AF=0.1846;EUR_AF=0.1312;SAS_AF=0.1769;AA=T|||;VT=SNP
7	87177356	rs67781154	T	A	100	PASS	AC=2330;AF=0.465256;AN=5008;NS=2504;DP=8962;EAS_AF=0.375;AMR_AF=0.5461;AFR_AF=0.5151;EUR_AF=0.493;SAS_AF=0.4049;AA=T|||;VT=SNP
7	87178626	rs2235013	C	T	100	PASS	AC=2329;AF=0.465056;AN=5008;NS=2504;DP=17280;EAS_AF=0.375;AMR_AF=0.5461;AFR_AF=0.5151;EUR_AF=0.493;SAS_AF=0.4039;AA=C|||;VT=SNP
7	87179086	rs2235035	G	A	100	PASS	AC=1373;AF=0.274161;AN=5008;NS=2504;DP=21106;EAS_AF=0.2956;AMR_AF=0.4078;AFR_AF=0.205;EUR_AF=0.3211;SAS_AF=0.2025;AA=G|||;VT=SNP
7	87179143	rs2235033	A	G	100	PASS	AC=2329;AF=0.465056;AN=5008;NS=2504;DP=20447;EAS_AF=0.375;AMR_AF=0.5461;AFR_AF=0.5151;EUR_AF=0.493;SAS_AF=0.4039;AA=A|||;VT=SNP
7	87179601	rs1128503	A	G	100	PASS	AC=2924;AF=0.583866;AN=5008;NS=2504;DP=18810;EAS_AF=0.373;AMR_AF=0.5965;AFR_AF=0.8638;EUR_AF=0.5845;SAS_AF=0.4131;AA=G|||;VT=SNP;EX_TARGET
7	87180198	rs10276036	C	T	100	PASS	AC=2843;AF=0.567692;AN=5008;NS=2504;DP=16755;EAS_AF=0.373;AMR_AF=0.5893;AFR_AF=0.8064;EUR_AF=0.5845;SAS_AF=0.4131;AA=T|||;VT=SNP
7	87180678	rs4728702	A	T	100	PASS	AC=2921;AF=0.583267;AN=5008;NS=2504;DP=18129;EAS_AF=0.373;AMR_AF=0.5951;AFR_AF=0.8623;EUR_AF=0.5845;SAS_AF=0.4131;AA=T|||;VT=SNP
7	87180966	rs28381894	C	T	100	PASS	AC=33;AF=0.00658946;AN=5008;NS=2504;DP=13259;EAS_AF=0.006;AMR_AF=0.0072;AFR_AF=0.0008;EUR_AF=0.0149;SAS_AF=0.0061;AA=C|||;VT=SNP
7	87181175	rs12704364	C	T	100	PASS	AC=2327;AF=0.464657;AN=5008;NS=2504;DP=15260;EAS_AF=0.373;AMR_AF=0.5461;AFR_AF=0.5151;EUR_AF=0.493;SAS_AF=0.4039;AA=C|||;VT=SNP
7	87181418	rs6961665	C	A	100	PASS	AC=2327;AF=0.464657;AN=5008;NS=2504;DP=17873;EAS_AF=0.373;AMR_AF=0.5461;AFR_AF=0.5151;EUR_AF=0.493;SAS_AF=0.4039;AA=C|||;VT=SNP
7	87181849	rs3789244	G	T	100	PASS	AC=2842;AF=0.567492;AN=5008;NS=2504;DP=17893;EAS_AF=0.373;AMR_AF=0.5893;AFR_AF=0.8056;EUR_AF=0.5845;SAS_AF=0.4131;AA=T|||;VT=SNP
7	87182779	rs2235027	G	T	100	PASS	AC=2327;AF=0.464657;AN=5008;NS=2504;DP=12794;EAS_AF=0.373;AMR_AF=0.5461;AFR_AF=0.5151;EUR_AF=0.493;SAS_AF=0.4039;AA=g|||;VT=SNP
7	87182882	rs2235026	T	C	100	PASS	AC=2845;AF=0.568091;AN=5008;NS=2504;DP=16123;EAS_AF=0.375;AMR_AF=0.5893;AFR_AF=0.8064;EUR_AF=0.5845;SAS_AF=0.4131;AA=N|||;VT=SNP
7	87183354	rs1922240	T	C	100	PASS	AC=1369;AF=0.273363;AN=5008;NS=2504;DP=17855;EAS_AF=0.2937;AMR_AF=0.4078;AFR_AF=0.2042;EUR_AF=0.3201;SAS_AF=0.2025;AA=T|||;VT=SNP
7	87185894	rs1922241	G	A	100	PASS	AC=1369;AF=0.273363;AN=5008;NS=2504;DP=14799;EAS_AF=0.2937;AMR_AF=0.4121;AFR_AF=0.2027;EUR_AF=0.3221;SAS_AF=0.1994;AA=G|||;VT=SNP
7	87186018	rs11772987	C	G	100	PASS	AC=702;AF=0.140176;AN=5008;NS=2504;DP=17922;EAS_AF=0.0744;AMR_AF=0.1138;AFR_AF=0.1846;EUR_AF=0.1302;SAS_AF=0.1769;AA=C|||;VT=SNP
7	87187995	rs13239201	T	C	100	PASS	AC=1356;AF=0.270767;AN=5008;NS=2504;DP=14115;EAS_AF=0.2946;AMR_AF=0.4092;AFR_AF=0.1974;EUR_AF=0.3211;SAS_AF=0.1953;AA=T|||;VT=SNP
7	87188467	rs10244266	T	G	100	PASS	AC=709;AF=0.141573;AN=5008;NS=2504;DP=13421;EAS_AF=0.0774;AMR_AF=0.1138;AFR_AF=0.1891;EUR_AF=0.1302;SAS_AF=0.1748;AA=T|||;VT=SNP
7	87188858	rs182260519	A	T	100	PASS	AC=33;AF=0.00658946;AN=5008;NS=2504;DP=14389;EAS_AF=0.006;AMR_AF=0.0072;AFR_AF=0.0008;EUR_AF=0.0149;SAS_AF=0.0061;AA=A|||;VT=SNP
7	87189930	rs868755	T	G	100	PASS	AC=3355;AF=0.669928;AN=5008;NS=2504;DP=16563;EAS_AF=0.5804;AMR_AF=0.6398;AFR_AF=0.9864;EUR_AF=0.6083;SAS_AF=0.4192;AA=G|||;VT=SNP
7	87190086	rs1882479	A	G	100	PASS	AC=669;AF=0.133586;AN=5008;NS=2504;DP=16108;EAS_AF=0.0744;AMR_AF=0.111;AFR_AF=0.1626;EUR_AF=0.1302;SAS_AF=0.1748;AA=A|||;VT=SNP
7	87190953	rs28381866	A	G	100	PASS	AC=435;AF=0.086861;AN=5008;NS=2504;DP=18402;EAS_AF=0.2063;AMR_AF=0.0418;AFR_AF=0.1218;EUR_AF=0.0229;SAS_AF=0.0143;AA=A|||;VT=SNP
7	87191246	rs6948766	G	A	100	PASS	AC=2309;AF=0.461062;AN=5008;NS=2504;DP=15299;EAS_AF=0.373;AMR_AF=0.5476;AFR_AF=0.5136;EUR_AF=0.4871;SAS_AF=0.3926;AA=G|||;VT=SNP
7	87191669	rs13237132	C	G	100	PASS	AC=1451;AF=0.289736;AN=5008;NS=2504;DP=16354;EAS_AF=0.2927;AMR_AF=0.415;AFR_AF=0.2708;EUR_AF=0.3191;SAS_AF=0.1933;AA=C|||;VT=SNP
7	87192257	rs10274441	A	G	100	PASS	AC=690;AF=0.13778;AN=5008;NS=2504;DP=15779;EAS_AF=0.0734;AMR_AF=0.1124;AFR_AF=0.1785;EUR_AF=0.1302;SAS_AF=0.1748;AA=A|||;VT=SNP
7	87192275	rs956825	C	T	100	PASS	AC=1347;AF=0.26897;AN=5008;NS=2504;DP=17006;EAS_AF=0.2927;AMR_AF=0.4078;AFR_AF=0.1974;EUR_AF=0.3171;SAS_AF=0.1933;AA=C|||;VT=SNP
7	87192731	rs11975994	G	A	100	PASS	AC=2907;AF=0.580471;AN=5008;NS=2504;DP=19329;EAS_AF=0.372;AMR_AF=0.598;AFR_AF=0.8593;EUR_AF=0.5845;SAS_AF=0.4018;AA=A|||;VT=SNP
7	87193597	rs4148734	G	A	100	PASS	AC=877;AF=0.17512;AN=5008;NS=2504;DP=18151;EAS_AF=0.1637;AMR_AF=0.3343;AFR_AF=0.0265;EUR_AF=0.2972;SAS_AF=0.1493;AA=G|||;VT=SNP
7	87195106	rs1202170	C	T	100	PASS	AC=2714;AF=0.541933;AN=5008;NS=2504;DP=17030;EAS_AF=0.627;AMR_AF=0.451;AFR_AF=0.5;EUR_AF=0.5119;SAS_AF=0.6063;AA=T|||;VT=SNP
7	87195850	rs1202169	T	C	100	PASS	AC=2163;AF=0.431909;AN=5008;NS=2504;DP=19358;EAS_AF=0.628;AMR_AF=0.4063;AFR_AF=0.1876;EUR_AF=0.4135;SAS_AF=0.5971;AA=T|||;VT=SNP
7	87195962	rs1202168	G	A	100	PASS	AC=2163;AF=0.431909;AN=5008;NS=2504;DP=20339;EAS_AF=0.628;AMR_AF=0.4063;AFR_AF=0.1876;EUR_AF=0.4135;SAS_AF=0.5971;AA=G|||;VT=SNP
7	87197059	rs1202167	C	T	100	PASS	AC=2156;AF=0.430511;AN=5008;NS=2504;DP=17642;EAS_AF=0.625;AMR_AF=0.402;AFR_AF=0.1884;EUR_AF=0.4135;SAS_AF=0.5951;AA=C|||;VT=SNP
7	87197351	rs1202166	A	G	100	PASS	AC=3287;AF=0.65635;AN=5008;NS=2504;DP=12272;EAS_AF=0.7024;AMR_AF=0.5548;AFR_AF=0.6104;EUR_AF=0.6252;SAS_AF=0.7751;AA=G|||;VT=SNP
7	87198367	rs1024409	G	A	100	PASS	AC=389;AF=0.0776757;AN=5008;NS=2504;DP=16854;EAS_AF=0.0744;AMR_AF=0.0648;AFR_AF=0.1566;EUR_AF=0.0219;SAS_AF=0.0409;AA=G|||;VT=SNP
7	87198459	rs1016794	G	A	100	PASS	AC=2158;AF=0.430911;AN=5008;NS=2504;DP=16049;EAS_AF=0.6319;AMR_AF=0.3977;AFR_AF=0.1899;EUR_AF=0.4135;SAS_AF=0.591;AA=G|||;VT=SNP
7	87199182	rs1016793	G	A	100	PASS	AC=1642;AF=0.327875;AN=5008;NS=2504;DP=13940;EAS_AF=0.4246;AMR_AF=0.3473;AFR_AF=0.0144;EUR_AF=0.3887;SAS_AF=0.5757;AA=G|||;VT=SNP
7	87199264	rs2235021	C	A	100	PASS	AC=2096;AF=0.41853;AN=5008;NS=2504;DP=16301;EAS_AF=0.6319;AMR_AF=0.3977;AFR_AF=0.1437;EUR_AF=0.4135;SAS_AF=0.59;AA=C|||;VT=SNP
7	87199265	rs2235020	T	A	100	PASS	AC=2095;AF=0.418331;AN=5008;NS=2504;DP=16426;EAS_AF=0.631;AMR_AF=0.3977;AFR_AF=0.1437;EUR_AF=0.4135;SAS_AF=0.59;AA=T|||;VT=SNP
7	87199564	rs2235015	C	A	100	PASS	AC=1080;AF=0.215655;AN=5008;NS=2504;DP=18417;EAS_AF=0.0714;AMR_AF=0.1513;AFR_AF=0.3918;EUR_AF=0.2068;SAS_AF=0.181;AA=C|||;VT=SNP;EX_TARGET
7	87200467	rs6950978	T	A	100	PASS	AC=4039;AF=0.80651;AN=5008;NS=2504;DP=18735;EAS_AF=0.8353;AMR_AF=0.6484;AFR_AF=0.9138;EUR_AF=0.7018;SAS_AF=0.8517;AA=A|||;VT=SNP
7	87200529	rs6969155	G	A	100	PASS	AC=2150;AF=0.429313;AN=5008;NS=2504;DP=17351;EAS_AF=0.6319;AMR_AF=0.3991;AFR_AF=0.1838;EUR_AF=0.4135;SAS_AF=0.59;AA=G|||;VT=SNP
7	87200639	rs12539098	T	C	100	PASS	AC=2145;AF=0.428315;AN=5008;NS=2504;DP=16962;EAS_AF=0.6319;AMR_AF=0.3991;AFR_AF=0.1793;EUR_AF=0.4145;SAS_AF=0.59;AA=T|||;VT=SNP
7	87200773	rs10256836	C	G	100	PASS	AC=4040;AF=0.806709;AN=5008;NS=2504;DP=19008;EAS_AF=0.8353;AMR_AF=0.6499;AFR_AF=0.9138;EUR_AF=0.7018;SAS_AF=0.8517;AA=G|||;VT=SNP
7	87200842	rs10259849	C	T	100	PASS	AC=4039;AF=0.80651;AN=5008;NS=2504;DP=18844;EAS_AF=0.8353;AMR_AF=0.6499;AFR_AF=0.9138;EUR_AF=0.7008;SAS_AF=0.8517;AA=T|||;VT=SNP
7	87201086	rs2520464	C	T	100	PASS	AC=2149;AF=0.429113;AN=5008;NS=2504;DP=19430;EAS_AF=0.6319;AMR_AF=0.4006;AFR_AF=0.1823;EUR_AF=0.4135;SAS_AF=0.59;AA=T|||;VT=SNP
7	87201380	rs12334183	T	C	100	PASS	AC=1072;AF=0.214058;AN=5008;NS=2504;DP=18201;EAS_AF=0.0714;AMR_AF=0.1499;AFR_AF=0.3873;EUR_AF=0.2058;SAS_AF=0.181;AA=T|||;VT=SNP
7	87201482	rs10260862	G	C	100	PASS	AC=1078;AF=0.215256;AN=5008;NS=2504;DP=17286;EAS_AF=0.0714;AMR_AF=0.1499;AFR_AF=0.3903;EUR_AF=0.2078;SAS_AF=0.181;AA=C|||;VT=SNP
7	87201726	rs28718458	G	A	100	PASS	AC=1073;AF=0.214257;AN=5008;NS=2504;DP=18479;EAS_AF=0.0714;AMR_AF=0.1499;AFR_AF=0.3873;EUR_AF=0.2068;SAS_AF=0.181;AA=G|||;VT=SNP
7	87201898	rs80346336	A	G	100	PASS	AC=390;AF=0.0778754;AN=5008;NS=2504;DP=18281;EAS_AF=0.0754;AMR_AF=0.0648;AFR_AF=0.1573;EUR_AF=0.0209;SAS_AF=0.0409;AA=A|||;VT=SNP
7	87202402	rs1211433	G	A	100	PASS	AC=3219;AF=0.642772;AN=5008;NS=2504;DP=19990;EAS_AF=0.7431;AMR_AF=0.5504;AFR_AF=0.5182;EUR_AF=0.6382;SAS_AF=0.7781;AA=G|||;VT=SNP
7	87202544	rs10280623	T	C	100	PASS	AC=978;AF=0.195288;AN=5008;NS=2504;DP=19531;EAS_AF=0.0714;AMR_AF=0.1196;AFR_AF=0.3374;EUR_AF=0.2048;SAS_AF=0.1748;AA=T|||;VT=SNP
7	87202615	rs10264990	C	T	100	PASS	AC=3884;AF=0.775559;AN=5008;NS=2504;DP=20106;EAS_AF=0.872;AMR_AF=0.6297;AFR_AF=0.8298;EUR_AF=0.662;SAS_AF=0.8231;AA=T|||;VT=SNP
7	87203840	rs1202180	C	T	100	PASS	AC=3830;AF=0.764776;AN=5008;NS=2504;DP=19619;EAS_AF=0.9722;AMR_AF=0.7968;AFR_AF=0.6619;EUR_AF=0.6292;SAS_AF=0.8067;AA=T|||;VT=SNP
7	87204279	rs1202179	C	T	100	PASS	AC=3632;AF=0.72524;AN=5008;NS=2504;DP=17264;EAS_AF=0.9147;AMR_AF=0.7867;AFR_AF=0.5484;EUR_AF=0.6322;SAS_AF=0.8211;AA=C|||;VT=SNP
7	87205479	rs1989831	T	A	100	PASS	AC=3565;AF=0.711861;AN=5008;NS=2504;DP=13513;EAS_AF=0.875;AMR_AF=0.7767;AFR_AF=0.5446;EUR_AF=0.6252;SAS_AF=0.8129;AA=T|||;VT=SNP
7	87205663	rs1989830	A	G	100	PASS	AC=3880;AF=0.77476;AN=5008;NS=2504;DP=11253;EAS_AF=0.9732;AMR_AF=0.7997;AFR_AF=0.6815;EUR_AF=0.6352;SAS_AF=0.8221;AA=G|||;VT=SNP
7	87205707	rs1989829	T	C	100	PASS	AC=3879;AF=0.774561;AN=5008;NS=2504;DP=9944;EAS_AF=0.9732;AMR_AF=0.7997;AFR_AF=0.6815;EUR_AF=0.6342;SAS_AF=0.8221;AA=T|||;VT=SNP
7	87206908	rs75232677	T	C	100	PASS	AC=579;AF=0.115615;AN=5008;NS=2504;DP=20853;EAS_AF=0.128;AMR_AF=0.2622;AFR_AF=0.0257;EUR_AF=0.1153;SAS_AF=0.1207;AA=T|||;VT=SNP
7	87207128	rs1202178	G	A	100	PASS	AC=2690;AF=0.537141;AN=5008;NS=2504;DP=19402;EAS_AF=0.7857;AMR_AF=0.5014;AFR_AF=0.2806;EUR_AF=0.495;SAS_AF=0.6963;AA=G|||;VT=SNP
7	87207914	rs1202177	C	T	100	PASS	AC=3879;AF=0.774561;AN=5008;NS=2504;DP=17969;EAS_AF=0.9732;AMR_AF=0.7997;AFR_AF=0.6815;EUR_AF=0.6342;SAS_AF=0.8221;AA=T|||;VT=SNP
7	87208381	rs74569377	T	C	100	PASS	AC=579;AF=0.115615;AN=5008;NS=2504;DP=19780;EAS_AF=0.128;AMR_AF=0.2622;AFR_AF=0.0257;EUR_AF=0.1153;SAS_AF=0.1207;AA=T|||;VT=SNP
7	87208987	rs1202176	G	A	100	PASS	AC=3879;AF=0.774561;AN=5008;NS=2504;DP=17348;EAS_AF=0.9732;AMR_AF=0.7997;AFR_AF=0.6815;EUR_AF=0.6342;SAS_AF=0.8221;AA=A|||;VT=SNP
7	87209150	rs1202175	G	A	100	PASS	AC=3879;AF=0.774561;AN=5008;NS=2504;DP=17475;EAS_AF=0.9732;AMR_AF=0.7997;AFR_AF=0.6815;EUR_AF=0.6342;SAS_AF=0.8221;AA=G|||;VT=SNP
7	87209372	rs1202174	T	C	100	PASS	AC=3631;AF=0.72504;AN=5008;NS=2504;DP=17833;EAS_AF=0.9137;AMR_AF=0.7867;AFR_AF=0.5484;EUR_AF=0.6322;SAS_AF=0.8211;AA=T|||;VT=SNP
7	87210259	rs1202173	A	G	100	PASS	AC=3880;AF=0.77476;AN=5008;NS=2504;DP=17374;EAS_AF=0.9732;AMR_AF=0.8012;AFR_AF=0.6815;EUR_AF=0.6342;SAS_AF=0.8221;AA=G|||;VT=SNP
7	87210974	rs1202172	C	A	100	PASS	AC=3631;AF=0.72504;AN=5008;NS=2504;DP=18010;EAS_AF=0.9137;AMR_AF=0.7867;AFR_AF=0.5484;EUR_AF=0.6322;SAS_AF=0.8211;AA=C|||;VT=SNP
7	87211045	rs1202171	T	A	100	PASS	AC=3879;AF=0.774561;AN=5008;NS=2504;DP=18883;EAS_AF=0.9732;AMR_AF=0.7997;AFR_AF=0.6815;EUR_AF=0.6342;SAS_AF=0.8221;AA=T|||;VT=SNP
7	87211486	rs73387255	G	A	100	PASS	AC=841;AF=0.167931;AN=5008;NS=2504;DP=21459;EAS_AF=0.127;AMR_AF=0.2781;AFR_AF=0.1967;EUR_AF=0.1372;SAS_AF=0.1247;AA=G|||;VT=SNP
7	87212990	rs17327442	T	A	100	PASS	AC=928;AF=0.185304;AN=5008;NS=2504;DP=20631;EAS_AF=0.128;AMR_AF=0.2853;AFR_AF=0.2579;EUR_AF=0.1372;SAS_AF=0.1247;AA=T|||;VT=SNP
7	87213232	rs4148733	A	G	100	PASS	AC=842;AF=0.168131;AN=5008;NS=2504;DP=19399;EAS_AF=0.128;AMR_AF=0.2781;AFR_AF=0.1967;EUR_AF=0.1372;SAS_AF=0.1247;AA=A|||;VT=SNP
7	87213258	rs1202186	C	T	100	PASS	AC=3867;AF=0.772165;AN=5008;NS=2504;DP=19461;EAS_AF=0.9732;AMR_AF=0.7997;AFR_AF=0.6717;EUR_AF=0.6352;SAS_AF=0.8221;AA=C|||;VT=SNP
7	87213384	rs1202185	C	T	100	PASS	AC=3879;AF=0.774561;AN=5008;NS=2504;DP=19556;EAS_AF=0.9732;AMR_AF=0.7997;AFR_AF=0.6815;EUR_AF=0.6342;SAS_AF=0.8221;AA=C|||;VT=SNP
7	87213901	rs1202184	C	T	100	PASS	AC=2178;AF=0.434904;AN=5008;NS=2504;DP=19813;EAS_AF=0.6726;AMR_AF=0.4294;AFR_AF=0.059;EUR_AF=0.4781;SAS_AF=0.6575;AA=C|||;VT=SNP
7	87214275	rs7809208	A	C	100	PASS	AC=1428;AF=0.285144;AN=5008;NS=2504;DP=18259;EAS_AF=0.3165;AMR_AF=0.3242;AFR_AF=0.4523;EUR_AF=0.1223;SAS_AF=0.1667;AA=A|||;VT=SNP
7	87214392	rs28381827	C	T	100	PASS	AC=382;AF=0.076278;AN=5008;NS=2504;DP=18327;EAS_AF=0.1141;AMR_AF=0.0591;AFR_AF=0.1293;EUR_AF=0.0169;SAS_AF=0.0389;AA=C|||;VT=SNP
7	87215304	rs1202182	G	A	100	PASS	AC=3879;AF=0.774561;AN=5008;NS=2504;DP=17220;EAS_AF=0.9732;AMR_AF=0.7997;AFR_AF=0.6815;EUR_AF=0.6342;SAS_AF=0.8221;AA=A|||;VT=SNP
7	87216150	rs1202181	G	A	100	PASS	AC=3878;AF=0.774361;AN=5008;NS=2504;DP=18754;EAS_AF=0.9732;AMR_AF=0.7997;AFR_AF=0.6808;EUR_AF=0.6342;SAS_AF=0.8221;AA=G|||;VT=SNP
7	87216817	rs17327624	G	T	100	PASS	AC=867;AF=0.173123;AN=5008;NS=2504;DP=19688;EAS_AF=0.1141;AMR_AF=0.2983;AFR_AF=0.1611;EUR_AF=0.1948;SAS_AF=0.1391;AA=G|||;VT=SNP
7	87217060	rs112174094	A	G	100	PASS	AC=209;AF=0.0417332;AN=5008;NS=2504;DP=15121;EAS_AF=0.0089;AMR_AF=0.0605;AFR_AF=0.0348;EUR_AF=0.0885;SAS_AF=0.0235;AA=A|||;VT=SNP
7	87217215	rs11763872	T	C	100	PASS	AC=2297;AF=0.458666;AN=5008;NS=2504;DP=14218;EAS_AF=0.6677;AMR_AF=0.4942;AFR_AF=0.1014;EUR_AF=0.501;SAS_AF=0.6575;AA=T|||;VT=SNP
7	87218347	rs7802773	A	G	100	PASS	AC=2734;AF=0.545927;AN=5008;NS=2504;DP=18971;EAS_AF=0.6081;AMR_AF=0.4899;AFR_AF=0.4773;EUR_AF=0.4831;SAS_AF=0.6789;AA=G|||;VT=SNP
7	87219481	rs13229143	G	C	100	PASS	AC=2018;AF=0.402955;AN=5008;NS=2504;DP=20312;EAS_AF=0.4782;AMR_AF=0.4078;AFR_AF=0.0832;EUR_AF=0.495;SAS_AF=0.6595;AA=G|||;VT=SNP
7	87220334	rs12535512	T	C	100	PASS	AC=1759;AF=0.351238;AN=5008;NS=2504;DP=18640;EAS_AF=0.4802;AMR_AF=0.3458;AFR_AF=0.0144;EUR_AF=0.4085;SAS_AF=0.6186;AA=T|||;VT=SNP
7	87220562	rs2188526	C	T	100	PASS	AC=1934;AF=0.386182;AN=5008;NS=2504;DP=19925;EAS_AF=0.4782;AMR_AF=0.3775;AFR_AF=0.0779;EUR_AF=0.4483;SAS_AF=0.6503;AA=C|||;VT=SNP
7	87220886	rs3789243	A	G	100	PASS	AC=2687;AF=0.536542;AN=5008;NS=2504;DP=20992;EAS_AF=0.6062;AMR_AF=0.4827;AFR_AF=0.4584;EUR_AF=0.4712;SAS_AF=0.6759;AA=G|||;VT=SNP
7	87221216	rs1858923	A	G	100	PASS	AC=1935;AF=0.386382;AN=5008;NS=2504;DP=18840;EAS_AF=0.4772;AMR_AF=0.3775;AFR_AF=0.0779;EUR_AF=0.4483;SAS_AF=0.6524;AA=A|||;VT=SNP
7	87222477	rs78234380	T	A	100	PASS	AC=311;AF=0.0621006;AN=5008;NS=2504;DP=17326;EAS_AF=0.0536;AMR_AF=0.0504;AFR_AF=0.1142;EUR_AF=0.0388;SAS_AF=0.0327;AA=A|||;VT=SNP
7	87224251	rs17149792	C	T	100	PASS	AC=524;AF=0.104633;AN=5008;NS=2504;DP=20545;EAS_AF=0.0754;AMR_AF=0.0865;AFR_AF=0.2595;EUR_AF=0.0219;SAS_AF=0.0235;AA=C|||;VT=SNP
7	87224429	rs2214104	A	G	100	PASS	AC=331;AF=0.0660942;AN=5008;NS=2504;DP=18379;EAS_AF=0.0536;AMR_AF=0.0519;AFR_AF=0.1263;EUR_AF=0.0388;SAS_AF=0.0358;AA=G|||;VT=SNP
7	87225046	rs2235074	G	A	100	PASS	AC=314;AF=0.0626997;AN=5008;NS=2504;DP=17006;EAS_AF=0.0536;AMR_AF=0.0519;AFR_AF=0.115;EUR_AF=0.0398;SAS_AF=0.0327;AA=A|||;VT=SNP;EX_TARGET
7	87230193	rs3213619	A	G	100	PASS	AC=272;AF=0.0543131;AN=5008;NS=2504;DP=16910;EAS_AF=0.0536;AMR_AF=0.0447;AFR_AF=0.0855;EUR_AF=0.0388;SAS_AF=0.0358;AA=G|||;VT=SNP
7	87231411	rs28746504	A	G	100	PASS	AC=272;AF=0.0543131;AN=5008;NS=2504;DP=12720;EAS_AF=0.0536;AMR_AF=0.0447;AFR_AF=0.0877;EUR_AF=0.0388;SAS_AF=0.0327;AA=a|||;VT=SNP
7	87233602	rs4728709	G	A	100	PASS	AC=886;AF=0.176917;AN=5008;NS=2504;DP=19259;EAS_AF=0.13;AMR_AF=0.1398;AFR_AF=0.407;EUR_AF=0.0606;SAS_AF=0.0603;AA=A|||;VT=SNP
7	87233989	rs17149810	C	T	100	PASS	AC=884;AF=0.176518;AN=5008;NS=2504;DP=19513;EAS_AF=0.131;AMR_AF=0.1398;AFR_AF=0.407;EUR_AF=0.0606;SAS_AF=0.0573;AA=T|||;VT=SNP
7	87234049	rs4148732	T	C	100	PASS	AC=593;AF=0.118411;AN=5008;NS=2504;DP=18291;EAS_AF=0.1429;AMR_AF=0.2579;AFR_AF=0.025;EUR_AF=0.1163;SAS_AF=0.1227;AA=T|||;VT=SNP
7	87239329	rs4148731	G	A	100	PASS	AC=304;AF=0.0607029;AN=5008;NS=2504;DP=19012;EAS_AF=0.0734;AMR_AF=0.0764;AFR_AF=0.0983;EUR_AF=0.0219;SAS_AF=0.0256;AA=G|||;VT=SNP
7	87239351	rs4148730	A	G	100	PASS	AC=302;AF=0.0603035;AN=5008;NS=2504;DP=18555;EAS_AF=0.0734;AMR_AF=0.0735;AFR_AF=0.0983;EUR_AF=0.0219;SAS_AF=0.0256;AA=A|||;VT=SNP
7	87243358	rs12536690	A	G	100	PASS	AC=373;AF=0.0744808;AN=5008;NS=2504;DP=15570;EAS_AF=0.0794;AMR_AF=0.0821;AFR_AF=0.1407;EUR_AF=0.0219;SAS_AF=0.0286;AA=A|||;VT=SNP
7	87244960	rs13233308	C	T	100	PASS	AC=1869;AF=0.373203;AN=5008;NS=2504;DP=19718;EAS_AF=0.4752;AMR_AF=0.3746;AFR_AF=0.0151;EUR_AF=0.4662;SAS_AF=0.6554;AA=C|||;VT=SNP
7	87246983	rs28381779	G	A	100	PASS	AC=565;AF=0.112819;AN=5008;NS=2504;DP=21009;EAS_AF=0.1379;AMR_AF=0.255;AFR_AF=0.025;EUR_AF=0.1113;SAS_AF=0.1063;AA=G|||;VT=SNP
7	87247779	rs17149824	G	T	100	PASS	AC=870;AF=0.173722;AN=5008;NS=2504;DP=18532;EAS_AF=0.1349;AMR_AF=0.1398;AFR_AF=0.3911;EUR_AF=0.0596;SAS_AF=0.0613;AA=T|||;VT=SNP
7	87247873	rs28381775	T	C	100	PASS	AC=312;AF=0.0623003;AN=5008;NS=2504;DP=18122;EAS_AF=0.0813;AMR_AF=0.0735;AFR_AF=0.0976;EUR_AF=0.0219;SAS_AF=0.0286;AA=T|||;VT=SNP
7	87247878	rs28381774	C	T	100	PASS	AC=389;AF=0.0776757;AN=5008;NS=2504;DP=18279;EAS_AF=0.1329;AMR_AF=0.0793;AFR_AF=0.1127;EUR_AF=0.0219;SAS_AF=0.0297;AA=C|||;VT=SNP
7	87248057	rs28381772	G	T	100	PASS	AC=313;AF=0.0625;AN=5008;NS=2504;DP=21030;EAS_AF=0.0813;AMR_AF=0.0735;AFR_AF=0.0983;EUR_AF=0.0219;SAS_AF=0.0286;AA=G|||;VT=SNP
7	87256602	rs34800935	T	C	100	PASS	AC=1262;AF=0.251997;AN=5008;NS=2504;DP=15330;EAS_AF=0.4425;AMR_AF=0.255;AFR_AF=0.0068;EUR_AF=0.2455;SAS_AF=0.3916;AA=T|||;VT=SNP
7	87261580	rs10231033	A	G	100	PASS	AC=313;AF=0.0625;AN=5008;NS=2504;DP=17414;EAS_AF=0.0813;AMR_AF=0.0735;AFR_AF=0.0991;EUR_AF=0.0209;SAS_AF=0.0286;AA=A|||;VT=SNP
7	87261736	rs10276499	T	C	100	PASS	AC=871;AF=0.173922;AN=5008;NS=2504;DP=19260;EAS_AF=0.1349;AMR_AF=0.1398;AFR_AF=0.3903;EUR_AF=0.0596;SAS_AF=0.0634;AA=C|||;VT=SNP
7	87262386	rs4148729	T	G	100	PASS	AC=313;AF=0.0625;AN=5008;NS=2504;DP=16849;EAS_AF=0.0813;AMR_AF=0.0735;AFR_AF=0.0991;EUR_AF=0.0209;SAS_AF=0.0286;AA=T|||;VT=SNP
7	87262581	rs10264856	G	A	100	PASS	AC=851;AF=0.169928;AN=5008;NS=2504;DP=17915;EAS_AF=0.124;AMR_AF=0.1398;AFR_AF=0.385;EUR_AF=0.0606;SAS_AF=0.0603;AA=A|||;VT=SNP
7	87262943	rs17149840	G	A	100	PASS	AC=314;AF=0.0626997;AN=5008;NS=2504;DP=17405;EAS_AF=0.0823;AMR_AF=0.0735;AFR_AF=0.0991;EUR_AF=0.0209;SAS_AF=0.0286;AA=G|||;VT=SNP
7	87264930	rs75974753	T	C	100	PASS	AC=313;AF=0.0625;AN=5008;NS=2504;DP=16847;EAS_AF=0.0813;AMR_AF=0.0735;AFR_AF=0.0991;EUR_AF=0.0209;SAS_AF=0.0286;AA=T|||;VT=SNP
7	87268456	rs28865664	T	C	100	PASS	AC=872;AF=0.174121;AN=5008;NS=2504;DP=9817;EAS_AF=0.1349;AMR_AF=0.1398;AFR_AF=0.3911;EUR_AF=0.0596;SAS_AF=0.0634;AA=C|||;VT=SNP
7	87269497	rs2214101	T	C	100	PASS	AC=527;AF=0.105232;AN=5008;NS=2504;DP=7920;EAS_AF=0.0833;AMR_AF=0.1124;AFR_AF=0.1868;EUR_AF=0.0596;SAS_AF=0.0593;AA=C|||;VT=SNP
7	87269582	rs10280686	A	T	100	PASS	AC=313;AF=0.0625;AN=5008;NS=2504;DP=11227;EAS_AF=0.0813;AMR_AF=0.0735;AFR_AF=0.0991;EUR_AF=0.0209;SAS_AF=0.0286;AA=A|||;VT=SNP
7	87270500	rs2157926	T	A	100	PASS	AC=869;AF=0.173522;AN=5008;NS=2504;DP=19005;EAS_AF=0.1349;AMR_AF=0.1398;AFR_AF=0.3911;EUR_AF=0.0596;SAS_AF=0.0603;AA=A|||;VT=SNP
7	87271838	rs10233247	A	G	100	PASS	AC=362;AF=0.0722843;AN=5008;NS=2504;DP=12145;EAS_AF=0.126;AMR_AF=0.0749;AFR_AF=0.0998;EUR_AF=0.0209;SAS_AF=0.0307;AA=A|||;VT=SNP
7	87273439	rs10224594	T	C	100	PASS	AC=313;AF=0.0625;AN=5008;NS=2504;DP=18531;EAS_AF=0.0813;AMR_AF=0.0735;AFR_AF=0.0991;EUR_AF=0.0209;SAS_AF=0.0286;AA=T|||;VT=SNP
7	87275107	rs10275831	C	T	100	PASS	AC=314;AF=0.0626997;AN=5008;NS=2504;DP=16905;EAS_AF=0.0813;AMR_AF=0.0735;AFR_AF=0.0991;EUR_AF=0.0219;SAS_AF=0.0286;AA=C|||;VT=SNP
7	87279856	rs12539395	C	T	100	PASS	AC=869;AF=0.173522;AN=5008;NS=2504;DP=16840;EAS_AF=0.1349;AMR_AF=0.1398;AFR_AF=0.3911;EUR_AF=0.0596;SAS_AF=0.0603;AA=T|||;VT=SNP
7	87285117	rs11973812	C	G	100	PASS	AC=312;AF=0.0623003;AN=5008;NS=2504;DP=18428;EAS_AF=0.0813;AMR_AF=0.0735;AFR_AF=0.0983;EUR_AF=0.0209;SAS_AF=0.0286;AA=C|||;VT=SNP
7	87285575	rs11977492	T	A	100	PASS	AC=313;AF=0.0625;AN=5008;NS=2504;DP=12193;EAS_AF=0.0813;AMR_AF=0.0735;AFR_AF=0.0991;EUR_AF=0.0209;SAS_AF=0.0286;AA=T|||;VT=SNP
7	87286378	rs28483333	C	T	100	PASS	AC=313;AF=0.0625;AN=5008;NS=2504;DP=18384;EAS_AF=0.0813;AMR_AF=0.0735;AFR_AF=0.0991;EUR_AF=0.0209;SAS_AF=0.0286;AA=C|||;VT=SNP
7	87287394	rs28746495	C	T	100	PASS	AC=432;AF=0.086262;AN=5008;NS=2504;DP=20264;EAS_AF=0.0833;AMR_AF=0.1066;AFR_AF=0.118;EUR_AF=0.0596;SAS_AF=0.0593;AA=C|||;VT=SNP
7	87288324	rs6951067	T	C	100	PASS	AC=871;AF=0.173922;AN=5008;NS=2504;DP=18289;EAS_AF=0.1359;AMR_AF=0.1412;AFR_AF=0.3911;EUR_AF=0.0596;SAS_AF=0.0603;AA=C|||;VT=SNP
7	87290865	rs28803638	T	C	100	PASS	AC=620;AF=0.123802;AN=5008;NS=2504;DP=18591;EAS_AF=0.1349;AMR_AF=0.1182;AFR_AF=0.2141;EUR_AF=0.0596;SAS_AF=0.0603;AA=C|||;VT=SNP
7	87292515	rs78413330	G	A	100	PASS	AC=313;AF=0.0625;AN=5008;NS=2504;DP=18996;EAS_AF=0.0813;AMR_AF=0.0735;AFR_AF=0.0991;EUR_AF=0.0209;SAS_AF=0.0286;AA=G|||;VT=SNP
7	87292685	rs76190983	G	A	100	PASS	AC=313;AF=0.0625;AN=5008;NS=2504;DP=18896;EAS_AF=0.0813;AMR_AF=0.0735;AFR_AF=0.0991;EUR_AF=0.0209;SAS_AF=0.0286;AA=G|||;VT=SNP
7	87293223	rs7790722	A	T	100	PASS	AC=620;AF=0.123802;AN=5008;NS=2504;DP=17485;EAS_AF=0.1349;AMR_AF=0.1182;AFR_AF=0.2141;EUR_AF=0.0596;SAS_AF=0.0603;AA=T|||;VT=SNP
7	87293493	rs6465117	G	A	100	PASS	AC=497;AF=0.0992412;AN=5008;NS=2504;DP=14973;EAS_AF=0.0833;AMR_AF=0.111;AFR_AF=0.1657;EUR_AF=0.0596;SAS_AF=0.0583;AA=A|||;VT=SNP
7	87296595	rs10254392	T	C	100	PASS	AC=313;AF=0.0625;AN=5008;NS=2504;DP=18766;EAS_AF=0.0813;AMR_AF=0.0735;AFR_AF=0.0991;EUR_AF=0.0209;SAS_AF=0.0286;AA=T|||;VT=SNP
7	87297469	rs2106522	T	G	100	PASS	AC=431;AF=0.0860623;AN=5008;NS=2504;DP=14775;EAS_AF=0.0833;AMR_AF=0.1066;AFR_AF=0.118;EUR_AF=0.0586;SAS_AF=0.0593;AA=T|||;VT=SNP
7	87298868	rs2157930	A	G	100	PASS	AC=4293;AF=0.857228;AN=5008;NS=2504;DP=19686;EAS_AF=0.9802;AMR_AF=0.8545;AFR_AF=0.8389;EUR_AF=0.7515;SAS_AF=0.8661;AA=G|||;VT=SNP
7	87300481	rs75910150	C	T	100	PASS	AC=313;AF=0.0625;AN=5008;NS=2504;DP=18087;EAS_AF=0.0813;AMR_AF=0.0735;AFR_AF=0.0991;EUR_AF=0.0209;SAS_AF=0.0286;AA=C|||;VT=SNP
7	87302140	rs2157929	A	G	100	PASS	AC=618;AF=0.123403;AN=5008;NS=2504;DP=20363;EAS_AF=0.1349;AMR_AF=0.1182;AFR_AF=0.2126;EUR_AF=0.0596;SAS_AF=0.0603;AA=G|||;VT=SNP
7	87302835	rs12540931	T	C	100	PASS	AC=509;AF=0.101637;AN=5008;NS=2504;DP=22841;EAS_AF=0.0833;AMR_AF=0.111;AFR_AF=0.174;EUR_AF=0.0596;SAS_AF=0.0593;AA=t|||;VT=SNP
7	87310374	rs73705300	T	C	100	PASS	AC=574;AF=0.114617;AN=5008;NS=2504;DP=15404;EAS_AF=0.0546;AMR_AF=0.0663;AFR_AF=0.3048;EUR_AF=0.0388;SAS_AF=0.0317;AA=C|||;VT=SNP
7	87315881	rs6957599	G	A	100	PASS	AC=313;AF=0.0625;AN=5008;NS=2504;DP=20266;EAS_AF=0.0813;AMR_AF=0.0735;AFR_AF=0.0991;EUR_AF=0.0209;SAS_AF=0.0286;AA=g|||;VT=SNP
7	87319307	rs28722142	T	A	100	PASS	AC=551;AF=0.110024;AN=5008;NS=2504;DP=12402;EAS_AF=0.1419;AMR_AF=0.098;AFR_AF=0.1989;EUR_AF=0.0378;SAS_AF=0.0399;AA=t|||;VT=SNP
7	87324386	rs7796247	G	A	100	PASS	AC=313;AF=0.0625;AN=5008;NS=2504;DP=16877;EAS_AF=0.0813;AMR_AF=0.0735;AFR_AF=0.0991;EUR_AF=0.0209;SAS_AF=0.0286;AA=G|||;VT=SNP
7	87328003	rs2188531	T	C	100	PASS	AC=870;AF=0.173722;AN=5008;NS=2504;DP=14988;EAS_AF=0.1349;AMR_AF=0.1398;AFR_AF=0.3918;EUR_AF=0.0596;SAS_AF=0.0603;AA=C|||;VT=SNP
7	87330101	rs1015415	A	T	100	PASS	AC=531;AF=0.10603;AN=5008;NS=2504;DP=18391;EAS_AF=0.0833;AMR_AF=0.1124;AFR_AF=0.1899;EUR_AF=0.0596;SAS_AF=0.0593;AA=T|||;VT=SNP
7	87330423	rs6465118	G	A	100	PASS	AC=511;AF=0.102037;AN=5008;NS=2504;DP=17982;EAS_AF=0.0843;AMR_AF=0.111;AFR_AF=0.1747;EUR_AF=0.0596;SAS_AF=0.0593;AA=A|||;VT=SNP
7	87331316	rs6971865	A	G	100	PASS	AC=868;AF=0.173323;AN=5008;NS=2504;DP=10594;EAS_AF=0.1339;AMR_AF=0.1398;AFR_AF=0.3911;EUR_AF=0.0596;SAS_AF=0.0603;AA=-|||;VT=SNP
7	87331965	rs10278483	T	C	100	PASS	AC=327;AF=0.0652955;AN=5008;NS=2504;DP=17702;EAS_AF=0.0853;AMR_AF=0.0764;AFR_AF=0.0991;EUR_AF=0.0229;SAS_AF=0.0348;AA=T|||;VT=SNP
7	87332438	rs2188530	A	G	100	PASS	AC=316;AF=0.063099;AN=5008;NS=2504;DP=15693;EAS_AF=0.0823;AMR_AF=0.0735;AFR_AF=0.0991;EUR_AF=0.0209;SAS_AF=0.0307;AA=A|||;VT=SNP
7	87332471	rs2188529	T	A	100	PASS	AC=320;AF=0.0638978;AN=5008;NS=2504;DP=15271;EAS_AF=0.0823;AMR_AF=0.0735;AFR_AF=0.1021;EUR_AF=0.0209;SAS_AF=0.0307;AA=T|||;VT=SNP
7	87334384	rs17149864	A	G	100	PASS	AC=541;AF=0.108027;AN=5008;NS=2504;DP=22834;EAS_AF=0.0873;AMR_AF=0.1124;AFR_AF=0.1929;EUR_AF=0.0596;SAS_AF=0.0613;AA=G|||;VT=SNP
7	87334634	rs113686434	T	C	100	PASS	AC=812;AF=0.162141;AN=5008;NS=2504;DP=19869;EAS_AF=0.1389;AMR_AF=0.1297;AFR_AF=0.348;EUR_AF=0.0596;SAS_AF=0.0634;AA=C|||;VT=SNP
7	87334757	rs78854352	C	T	100	PASS	AC=319;AF=0.0636981;AN=5008;NS=2504;DP=20952;EAS_AF=0.0853;AMR_AF=0.0735;AFR_AF=0.0991;EUR_AF=0.0209;SAS_AF=0.0307;AA=C|||;VT=SNP
7	87336717	rs74754276	C	T	100	PASS	AC=316;AF=0.063099;AN=5008;NS=2504;DP=14193;EAS_AF=0.0823;AMR_AF=0.0735;AFR_AF=0.0991;EUR_AF=0.0209;SAS_AF=0.0307;AA=C|||;VT=SNP
7	87337759	rs2188527	G	A	100	PASS	AC=612;AF=0.122204;AN=5008;NS=2504;DP=14199;EAS_AF=0.1359;AMR_AF=0.1153;AFR_AF=0.2073;EUR_AF=0.0596;SAS_AF=0.0624;AA=A|||;VT=SNP
7	87337779	rs2214106	G	A	100	PASS	AC=612;AF=0.122204;AN=5008;NS=2504;DP=14352;EAS_AF=0.1359;AMR_AF=0.1153;AFR_AF=0.2073;EUR_AF=0.0596;SAS_AF=0.0624;AA=A|||;VT=SNP
7	87340481	rs2373574	C	A	100	PASS	AC=505;AF=0.100839;AN=5008;NS=2504;DP=12204;EAS_AF=0.0843;AMR_AF=0.1095;AFR_AF=0.1694;EUR_AF=0.0596;SAS_AF=0.0613;AA=A|||;VT=SNP
7	87340535	rs28381724	G	A	100	PASS	AC=759;AF=0.151558;AN=5008;NS=2504;DP=12183;EAS_AF=0.1389;AMR_AF=0.2651;AFR_AF=0.1679;EUR_AF=0.0984;SAS_AF=0.1166;AA=G|||;VT=SNP
7	87342766	rs4148727	A	G	100	PASS	AC=320;AF=0.0638978;AN=5008;NS=2504;DP=18073;EAS_AF=0.0853;AMR_AF=0.0735;AFR_AF=0.0998;EUR_AF=0.0209;SAS_AF=0.0307;AA=A|||;VT=SNP
7	87344049	rs11972683	C	T	100	PASS	AC=316;AF=0.063099;AN=5008;NS=2504;DP=17791;EAS_AF=0.0823;AMR_AF=0.0735;AFR_AF=0.0991;EUR_AF=0.0209;SAS_AF=0.0307;AA=C|||;VT=SNP
7	87344350	rs10232449	G	A	100	PASS	AC=316;AF=0.063099;AN=5008;NS=2504;DP=11380;EAS_AF=0.0823;AMR_AF=0.0735;AFR_AF=0.0991;EUR_AF=0.0209;SAS_AF=0.0307;AA=G|||;VT=SNP
7	87344418	rs10261685	A	C	100	PASS	AC=317;AF=0.0632987;AN=5008;NS=2504;DP=10969;EAS_AF=0.0823;AMR_AF=0.0735;AFR_AF=0.0998;EUR_AF=0.0209;SAS_AF=0.0307;AA=A|||;VT=SNP
7	87345407	rs28572147	A	T	100	PASS	AC=316;AF=0.063099;AN=5008;NS=2504;DP=14035;EAS_AF=0.0823;AMR_AF=0.0735;AFR_AF=0.0991;EUR_AF=0.0209;SAS_AF=0.0307;AA=A|||;VT=SNP
7	87347388	rs10252226	A	C	100	PASS	AC=321;AF=0.0640974;AN=5008;NS=2504;DP=17037;EAS_AF=0.0823;AMR_AF=0.0735;AFR_AF=0.1029;EUR_AF=0.0209;SAS_AF=0.0307;AA=A|||;VT=SNP
7	87348645	rs17169578	T	G	100	PASS	AC=318;AF=0.0634984;AN=5008;NS=2504;DP=12314;EAS_AF=0.0823;AMR_AF=0.0735;AFR_AF=0.1006;EUR_AF=0.0209;SAS_AF=0.0307;AA=T|||;VT=SNP
7	87348996	rs74491457	A	G	100	PASS	AC=577;AF=0.115216;AN=5008;NS=2504;DP=10997;EAS_AF=0.1399;AMR_AF=0.2478;AFR_AF=0.025;EUR_AF=0.1133;SAS_AF=0.1196;AA=A|||;VT=SNP
7	87352291	rs146812933	G	A	100	PASS	AC=318;AF=0.0634984;AN=5008;NS=2504;DP=19706;EAS_AF=0.0823;AMR_AF=0.0735;AFR_AF=0.1006;EUR_AF=0.0209;SAS_AF=0.0307;AA=G|||;VT=SNP
7	87352349	rs6972098	T	C	100	PASS	AC=821;AF=0.163938;AN=5008;NS=2504;DP=18888;EAS_AF=0.1359;AMR_AF=0.1311;AFR_AF=0.357;EUR_AF=0.0596;SAS_AF=0.0624;AA=t|||;VT=SNP
7	87352948	rs976602	T	C	100	PASS	AC=501;AF=0.10004;AN=5008;NS=2504;DP=15702;EAS_AF=0.0843;AMR_AF=0.1095;AFR_AF=0.1664;EUR_AF=0.0596;SAS_AF=0.0613;AA=t|||;VT=SNP
7	87354610	rs10281645	A	G	100	PASS	AC=317;AF=0.0632987;AN=5008;NS=2504;DP=17079;EAS_AF=0.0823;AMR_AF=0.0735;AFR_AF=0.0998;EUR_AF=0.0209;SAS_AF=0.0307;AA=A|||;VT=SNP
7	87357866	rs28774398	T	A	100	PASS	AC=428;AF=0.0854633;AN=5008;NS=2504;DP=17261;EAS_AF=0.0843;AMR_AF=0.1052;AFR_AF=0.1135;EUR_AF=0.0596;SAS_AF=0.0613;AA=T|||;VT=SNP
7	87358146	rs10486997	G	A	100	PASS	AC=315;AF=0.0628994;AN=5008;NS=2504;DP=17796;EAS_AF=0.0823;AMR_AF=0.0735;AFR_AF=0.0983;EUR_AF=0.0209;SAS_AF=0.0307;AA=G|||;VT=SNP
7	87358518	rs12537294	T	C	100	PASS	AC=316;AF=0.063099;AN=5008;NS=2504;DP=17307;EAS_AF=0.0823;AMR_AF=0.0735;AFR_AF=0.0991;EUR_AF=0.0209;SAS_AF=0.0307;AA=T|||;VT=SNP
7	87359505	rs2188523	G	A	100	PASS	AC=316;AF=0.063099;AN=5008;NS=2504;DP=3912;EAS_AF=0.0823;AMR_AF=0.0735;AFR_AF=0.0991;EUR_AF=0.0209;SAS_AF=0.0307;AA=G|||;VT=SNP
7	87360626	rs28879532	T	A	100	PASS	AC=318;AF=0.0634984;AN=5008;NS=2504;DP=18635;EAS_AF=0.0833;AMR_AF=0.0735;AFR_AF=0.0998;EUR_AF=0.0209;SAS_AF=0.0307;AA=T|||;VT=SNP
7	87361543	rs10259182	C	T	100	PASS	AC=429;AF=0.0856629;AN=5008;NS=2504;DP=17040;EAS_AF=0.0853;AMR_AF=0.1052;AFR_AF=0.1135;EUR_AF=0.0596;SAS_AF=0.0613;AA=C|||;VT=SNP
7	87364097	rs10227951	T	C	100	PASS	AC=822;AF=0.164137;AN=5008;NS=2504;DP=20732;EAS_AF=0.1379;AMR_AF=0.1311;AFR_AF=0.3563;EUR_AF=0.0596;SAS_AF=0.0624;AA=C|||;VT=SNP
7	87365248	rs10275625	C	T	100	PASS	AC=318;AF=0.0634984;AN=5008;NS=2504;DP=16243;EAS_AF=0.0833;AMR_AF=0.0735;AFR_AF=0.0998;EUR_AF=0.0209;SAS_AF=0.0307;AA=C|||;VT=SNP
7	87365282	rs11976031	A	T	100	PASS	AC=505;AF=0.100839;AN=5008;NS=2504;DP=15011;EAS_AF=0.0853;AMR_AF=0.1095;AFR_AF=0.1687;EUR_AF=0.0596;SAS_AF=0.0613;AA=T|||;VT=SNP
7	87366371	rs10237438	G	A	100	PASS	AC=318;AF=0.0634984;AN=5008;NS=2504;DP=7686;EAS_AF=0.0833;AMR_AF=0.0735;AFR_AF=0.0998;EUR_AF=0.0209;SAS_AF=0.0307;AA=G|||;VT=SNP
7	87366800	rs78598021	C	T	100	PASS	AC=321;AF=0.0640974;AN=5008;NS=2504;DP=14623;EAS_AF=0.0833;AMR_AF=0.0735;AFR_AF=0.1021;EUR_AF=0.0209;SAS_AF=0.0307;AA=C|||;VT=SNP
7	87367277	rs17149882	G	A	100	PASS	AC=318;AF=0.0634984;AN=5008;NS=2504;DP=15769;EAS_AF=0.0833;AMR_AF=0.0735;AFR_AF=0.0998;EUR_AF=0.0209;SAS_AF=0.0307;AA=G|||;VT=SNP
7	87368731	rs2073985	G	A	100	PASS	AC=626;AF=0.125;AN=5008;NS=2504;DP=14420;EAS_AF=0.1369;AMR_AF=0.1167;AFR_AF=0.2163;EUR_AF=0.0596;SAS_AF=0.0624;AA=A|||;VT=SNP
7	87368872	rs150312791	C	A	100	PASS	AC=31;AF=0.0061901;AN=5008;NS=2504;DP=14281;EAS_AF=0.003;AMR_AF=0.0058;AFR_AF=0.0008;EUR_AF=0.0159;SAS_AF=0.0072;AA=C|||;VT=SNP
7	87369685	rs73706914	G	A	100	PASS	AC=626;AF=0.125;AN=5008;NS=2504;DP=13867;EAS_AF=0.1379;AMR_AF=0.1153;AFR_AF=0.2163;EUR_AF=0.0596;SAS_AF=0.0624;AA=A|||;VT=SNP
7	87370183	rs17251003	A	G	100	PASS	AC=559;AF=0.111621;AN=5008;NS=2504;DP=16129;EAS_AF=0.1389;AMR_AF=0.245;AFR_AF=0.0257;EUR_AF=0.0984;SAS_AF=0.1186;AA=A|||;VT=SNP
7	87370269	rs28535601	C	T	100	PASS	AC=318;AF=0.0634984;AN=5008;NS=2504;DP=15966;EAS_AF=0.0833;AMR_AF=0.0735;AFR_AF=0.0998;EUR_AF=0.0209;SAS_AF=0.0307;AA=C|||;VT=SNP
7	87371231	rs10258021	G	T	100	PASS	AC=318;AF=0.0634984;AN=5008;NS=2504;DP=15692;EAS_AF=0.0833;AMR_AF=0.0735;AFR_AF=0.0998;EUR_AF=0.0209;SAS_AF=0.0307;AA=G|||;VT=SNP
7	87373127	rs140632189	G	A	100	PASS	AC=35;AF=0.00698882;AN=5008;NS=2504;DP=19344;EAS_AF=0.005;AMR_AF=0.0086;AFR_AF=0.0008;EUR_AF=0.0159;SAS_AF=0.0072;AA=G|||;VT=SNP
7	87375209	rs117860181	G	A	100	PASS	AC=44;AF=0.00878594;AN=5008;NS=2504;DP=18353;EAS_AF=0.0129;AMR_AF=0.0086;AFR_AF=0.0008;EUR_AF=0.0159;SAS_AF=0.0082;AA=G|||;VT=SNP
7	87378436	rs10280904	T	C	100	PASS	AC=318;AF=0.0634984;AN=5008;NS=2504;DP=19651;EAS_AF=0.0833;AMR_AF=0.0735;AFR_AF=0.0991;EUR_AF=0.0209;SAS_AF=0.0317;AA=T|||;VT=SNP
7	87382936	rs10226830	G	A	100	PASS	AC=506;AF=0.101038;AN=5008;NS=2504;DP=21023;EAS_AF=0.0853;AMR_AF=0.1095;AFR_AF=0.1694;EUR_AF=0.0596;SAS_AF=0.0613;AA=a|||;VT=SNP
7	87383177	rs28624877	T	A	100	PASS	AC=321;AF=0.0640974;AN=5008;NS=2504;DP=19898;EAS_AF=0.0833;AMR_AF=0.0735;AFR_AF=0.1021;EUR_AF=0.0209;SAS_AF=0.0307;AA=T|||;VT=SNP
7	87384173	rs13437761	C	T	100	PASS	AC=318;AF=0.0634984;AN=5008;NS=2504;DP=16976;EAS_AF=0.0833;AMR_AF=0.0735;AFR_AF=0.0998;EUR_AF=0.0209;SAS_AF=0.0307;AA=C|||;VT=SNP
7	87384221	rs13438341	A	C	100	PASS	AC=318;AF=0.0634984;AN=5008;NS=2504;DP=13252;EAS_AF=0.0833;AMR_AF=0.0735;AFR_AF=0.0998;EUR_AF=0.0209;SAS_AF=0.0307;AA=A|||;VT=SNP
7	87385943	rs28645115	C	T	100	PASS	AC=821;AF=0.163938;AN=5008;NS=2504;DP=13222;EAS_AF=0.1369;AMR_AF=0.1311;AFR_AF=0.3563;EUR_AF=0.0596;SAS_AF=0.0624;AA=T|||;VT=SNP
7	87386086	rs10276409	G	T	100	PASS	AC=318;AF=0.0634984;AN=5008;NS=2504;DP=16139;EAS_AF=0.0833;AMR_AF=0.0735;AFR_AF=0.0998;EUR_AF=0.0209;SAS_AF=0.0307;AA=G|||;VT=SNP
7	87386604	rs10247258	A	T	100	PASS	AC=539;AF=0.107628;AN=5008;NS=2504;DP=15913;EAS_AF=0.0853;AMR_AF=0.1124;AFR_AF=0.1929;EUR_AF=0.0596;SAS_AF=0.0613;AA=T|||;VT=SNP
7	87386669	rs12532279	T	G	100	PASS	AC=432;AF=0.086262;AN=5008;NS=2504;DP=16424;EAS_AF=0.0853;AMR_AF=0.1052;AFR_AF=0.1157;EUR_AF=0.0596;SAS_AF=0.0613;AA=T|||;VT=SNP
7	87387398	rs75421748	G	T	100	PASS	AC=556;AF=0.111022;AN=5008;NS=2504;DP=20781;EAS_AF=0.1369;AMR_AF=0.245;AFR_AF=0.025;EUR_AF=0.0984;SAS_AF=0.1186;AA=G|||;VT=SNP
7	87390330	rs13438394	A	G	100	PASS	AC=538;AF=0.107428;AN=5008;NS=2504;DP=18097;EAS_AF=0.0853;AMR_AF=0.1124;AFR_AF=0.1921;EUR_AF=0.0596;SAS_AF=0.0613;AA=G|||;VT=SNP
7	87390464	rs13437826	G	A	100	PASS	AC=504;AF=0.100639;AN=5008;NS=2504;DP=17857;EAS_AF=0.0853;AMR_AF=0.1095;AFR_AF=0.1679;EUR_AF=0.0596;SAS_AF=0.0613;AA=A|||;VT=SNP
7	87390822	rs13437893	G	A	100	PASS	AC=322;AF=0.0642971;AN=5008;NS=2504;DP=20080;EAS_AF=0.0833;AMR_AF=0.0735;AFR_AF=0.0998;EUR_AF=0.0239;SAS_AF=0.0317;AA=G|||;VT=SNP
7	87390909	rs77994152	A	G	100	PASS	AC=321;AF=0.0640974;AN=5008;NS=2504;DP=19521;EAS_AF=0.0833;AMR_AF=0.0735;AFR_AF=0.1021;EUR_AF=0.0209;SAS_AF=0.0307;AA=A|||;VT=SNP
7	87391161	rs35648408	G	C	100	PASS	AC=508;AF=0.101438;AN=5008;NS=2504;DP=17523;EAS_AF=0.0198;AMR_AF=0.1383;AFR_AF=0.0091;EUR_AF=0.2475;SAS_AF=0.1339;AA=G|||;VT=SNP
7	87391616	rs73706916	T	C	100	PASS	AC=822;AF=0.164137;AN=5008;NS=2504;DP=16641;EAS_AF=0.1369;AMR_AF=0.1311;AFR_AF=0.357;EUR_AF=0.0596;SAS_AF=0.0624;AA=C|||;VT=SNP
7	87391761	rs7779623	A	G	100	PASS	AC=3102;AF=0.619409;AN=5008;NS=2504;DP=16905;EAS_AF=0.5248;AMR_AF=0.6239;AFR_AF=0.9478;EUR_AF=0.5398;SAS_AF=0.3517;AA=G|||;VT=SNP
7	87393137	rs10952899	C	A	100	PASS	AC=822;AF=0.164137;AN=5008;NS=2504;DP=15457;EAS_AF=0.1369;AMR_AF=0.1311;AFR_AF=0.357;EUR_AF=0.0596;SAS_AF=0.0624;AA=a|||;VT=SNP
7	87394353	rs7350017	G	C	100	PASS	AC=429;AF=0.0856629;AN=5008;NS=2504;DP=16322;EAS_AF=0.0853;AMR_AF=0.1052;AFR_AF=0.1135;EUR_AF=0.0596;SAS_AF=0.0613;AA=G|||;VT=SNP
7	87394653	rs10251177	C	G	100	PASS	AC=318;AF=0.0634984;AN=5008;NS=2504;DP=17725;EAS_AF=0.0833;AMR_AF=0.0735;AFR_AF=0.0998;EUR_AF=0.0209;SAS_AF=0.0307;AA=C|||;VT=SNP
7	87395206	rs10225368	A	G	100	PASS	AC=822;AF=0.164137;AN=5008;NS=2504;DP=16905;EAS_AF=0.1369;AMR_AF=0.1311;AFR_AF=0.357;EUR_AF=0.0596;SAS_AF=0.0624;AA=G|||;VT=SNP
7	87396187	rs78011947	A	C	100	PASS	AC=321;AF=0.0640974;AN=5008;NS=2504;DP=16623;EAS_AF=0.0833;AMR_AF=0.0735;AFR_AF=0.1021;EUR_AF=0.0209;SAS_AF=0.0307;AA=A|||;VT=SNP
7	87396446	rs12532941	G	A	100	PASS	AC=626;AF=0.125;AN=5008;NS=2504;DP=17612;EAS_AF=0.1369;AMR_AF=0.1182;AFR_AF=0.2156;EUR_AF=0.0596;SAS_AF=0.0624;AA=A|||;VT=SNP
7	87397345	rs992422	T	C	100	PASS	AC=822;AF=0.164137;AN=5008;NS=2504;DP=21385;EAS_AF=0.1369;AMR_AF=0.1311;AFR_AF=0.357;EUR_AF=0.0596;SAS_AF=0.0624;AA=C|||;VT=SNP
7	87398473	rs10245617	C	T	100	PASS	AC=321;AF=0.0640974;AN=5008;NS=2504;DP=14285;EAS_AF=0.0833;AMR_AF=0.0735;AFR_AF=0.1021;EUR_AF=0.0209;SAS_AF=0.0307;AA=C|||;VT=SNP
7	87402367	rs12540032	T	C	100	PASS	AC=822;AF=0.164137;AN=5008;NS=2504;DP=14937;EAS_AF=0.1369;AMR_AF=0.1311;AFR_AF=0.357;EUR_AF=0.0596;SAS_AF=0.0624;AA=C|||;VT=SNP
7	87405351	rs2188828	A	C	100	PASS	AC=632;AF=0.126198;AN=5008;NS=2504;DP=20813;EAS_AF=0.1419;AMR_AF=0.1182;AFR_AF=0.2163;EUR_AF=0.0596;SAS_AF=0.0624;AA=C|||;VT=SNP
7	87407431	rs2285649	G	A	100	PASS	AC=827;AF=0.165136;AN=5008;NS=2504;DP=18603;EAS_AF=0.1419;AMR_AF=0.1311;AFR_AF=0.357;EUR_AF=0.0596;SAS_AF=0.0624;AA=A|||;VT=SNP
7	87408346	rs961151	A	G	100	PASS	AC=332;AF=0.0662939;AN=5008;NS=2504;DP=14704;EAS_AF=0.0982;AMR_AF=0.0735;AFR_AF=0.0991;EUR_AF=0.0209;SAS_AF=0.0307;AA=A|||;VT=SNP
7	87409744	rs9986978	C	T	100	PASS	AC=336;AF=0.0670927;AN=5008;NS=2504;DP=21143;EAS_AF=0.0982;AMR_AF=0.0735;AFR_AF=0.1021;EUR_AF=0.0209;SAS_AF=0.0307;AA=C|||;VT=SNP
7	87412489	rs10238564	T	G	100	PASS	AC=831;AF=0.165935;AN=5008;NS=2504;DP=20710;EAS_AF=0.1468;AMR_AF=0.1311;AFR_AF=0.3563;EUR_AF=0.0596;SAS_AF=0.0624;AA=t|||;VT=SNP
7	87413080	rs10226849	G	A	100	PASS	AC=641;AF=0.127995;AN=5008;NS=2504;DP=19616;EAS_AF=0.1518;AMR_AF=0.1182;AFR_AF=0.2156;EUR_AF=0.0596;SAS_AF=0.0624;AA=A|||;VT=SNP
7	87413272	rs73706922	C	A	100	PASS	AC=637;AF=0.127196;AN=5008;NS=2504;DP=17907;EAS_AF=0.1468;AMR_AF=0.1182;AFR_AF=0.2156;EUR_AF=0.0596;SAS_AF=0.0634;AA=A|||;VT=SNP
7	87413909	rs74536602	T	C	100	PASS	AC=556;AF=0.111022;AN=5008;NS=2504;DP=18183;EAS_AF=0.1369;AMR_AF=0.245;AFR_AF=0.025;EUR_AF=0.0984;SAS_AF=0.1186;AA=T|||;VT=SNP
7	87414445	rs9655953	G	A	100	PASS	AC=328;AF=0.0654952;AN=5008;NS=2504;DP=18147;EAS_AF=0.0933;AMR_AF=0.0735;AFR_AF=0.0998;EUR_AF=0.0209;SAS_AF=0.0307;AA=G|||;VT=SNP
7	87416839	rs7793933	C	T	100	PASS	AC=3147;AF=0.628395;AN=5008;NS=2504;DP=17432;EAS_AF=0.5238;AMR_AF=0.6196;AFR_AF=0.9864;EUR_AF=0.5378;SAS_AF=0.3517;AA=T|||;VT=SNP
7	87417962	rs10486999	A	T	100	PASS	AC=768;AF=0.153355;AN=5008;NS=2504;DP=11624;EAS_AF=0.1389;AMR_AF=0.268;AFR_AF=0.1679;EUR_AF=0.1034;SAS_AF=0.1186;AA=A|||;VT=SNP
7	87418861	rs1029421	T	C	100	PASS	AC=3159;AF=0.630791;AN=5008;NS=2504;DP=18136;EAS_AF=0.5298;AMR_AF=0.6225;AFR_AF=0.9879;EUR_AF=0.5398;SAS_AF=0.3517;AA=C|||;VT=SNP
7	87419347	rs80158892	A	G	100	PASS	AC=332;AF=0.0662939;AN=5008;NS=2504;DP=18532;EAS_AF=0.0982;AMR_AF=0.0735;AFR_AF=0.0991;EUR_AF=0.0209;SAS_AF=0.0307;AA=A|||;VT=SNP
7	87426853	rs12533477	C	T	100	PASS	AC=505;AF=0.100839;AN=5008;NS=2504;DP=16824;EAS_AF=0.0853;AMR_AF=0.1095;AFR_AF=0.1687;EUR_AF=0.0596;SAS_AF=0.0613;AA=T|||;VT=SNP
7	87427045	rs10256319	T	C	100	PASS	AC=316;AF=0.063099;AN=5008;NS=2504;DP=19015;EAS_AF=0.0833;AMR_AF=0.0735;AFR_AF=0.0983;EUR_AF=0.0209;SAS_AF=0.0307;AA=T|||;VT=SNP
7	87427691	rs73706924	A	G	100	PASS	AC=625;AF=0.1248;AN=5008;NS=2504;DP=18489;EAS_AF=0.1369;AMR_AF=0.1182;AFR_AF=0.2156;EUR_AF=0.0586;SAS_AF=0.0624;AA=G|||;VT=SNP
7	87430669	rs12704370	G	A	100	PASS	AC=3085;AF=0.616014;AN=5008;NS=2504;DP=18117;EAS_AF=0.5228;AMR_AF=0.6167;AFR_AF=0.9448;EUR_AF=0.5348;SAS_AF=0.3507;AA=A|||;VT=SNP
7	87433007	rs10487000	A	G	100	PASS	AC=317;AF=0.0632987;AN=5008;NS=2504;DP=17203;EAS_AF=0.0833;AMR_AF=0.0735;AFR_AF=0.0991;EUR_AF=0.0209;SAS_AF=0.0307;AA=A|||;VT=SNP
7	87433458	rs10266417	G	C	100	PASS	AC=317;AF=0.0632987;AN=5008;NS=2504;DP=17209;EAS_AF=0.0833;AMR_AF=0.0735;AFR_AF=0.0991;EUR_AF=0.0209;SAS_AF=0.0307;AA=G|||;VT=SNP
7	87437255	rs17149924	A	T	100	PASS	AC=318;AF=0.0634984;AN=5008;NS=2504;DP=17836;EAS_AF=0.0833;AMR_AF=0.0735;AFR_AF=0.0998;EUR_AF=0.0209;SAS_AF=0.0307;AA=A|||;VT=SNP
7	87438081	rs9655954	C	T	100	PASS	AC=500;AF=0.0998403;AN=5008;NS=2504;DP=14863;EAS_AF=0.0853;AMR_AF=0.1095;AFR_AF=0.1649;EUR_AF=0.0596;SAS_AF=0.0613;AA=T|||;VT=SNP
7	87439838	rs28535947	C	A	100	PASS	AC=318;AF=0.0634984;AN=5008;NS=2504;DP=18748;EAS_AF=0.0833;AMR_AF=0.0735;AFR_AF=0.0998;EUR_AF=0.0209;SAS_AF=0.0307;AA=C|||;VT=SNP
7	87443972	rs10230718	G	A	100	PASS	AC=505;AF=0.100839;AN=5008;NS=2504;DP=14783;EAS_AF=0.0853;AMR_AF=0.1095;AFR_AF=0.1687;EUR_AF=0.0596;SAS_AF=0.0613;AA=A|||;VT=SNP
7	87445748	rs10235853	G	T	100	PASS	AC=3426;AF=0.684105;AN=5008;NS=2504;DP=18044;EAS_AF=0.4762;AMR_AF=0.6671;AFR_AF=0.8911;EUR_AF=0.7266;SAS_AF=0.5869;AA=G|||;VT=SNP
7	87445753	rs10235854	G	T	100	PASS	AC=319;AF=0.0636981;AN=5008;NS=2504;DP=17756;EAS_AF=0.0843;AMR_AF=0.0735;AFR_AF=0.0998;EUR_AF=0.0209;SAS_AF=0.0307;AA=G|||;VT=SNP
7	87450738	rs144245534	C	T	100	PASS	AC=324;AF=0.0646965;AN=5008;NS=2504;DP=20129;EAS_AF=0.0843;AMR_AF=0.0749;AFR_AF=0.1029;EUR_AF=0.0209;SAS_AF=0.0307;AA=C|||;VT=SNP
7	87452193	rs144918693	G	C	100	PASS	AC=323;AF=0.0644968;AN=5008;NS=2504;DP=16778;EAS_AF=0.0843;AMR_AF=0.0735;AFR_AF=0.1029;EUR_AF=0.0209;SAS_AF=0.0307;AA=G|||;VT=SNP
7	87452322	rs138634107	T	G	100	PASS	AC=540;AF=0.107827;AN=5008;NS=2504;DP=16727;EAS_AF=0.0863;AMR_AF=0.1124;AFR_AF=0.1929;EUR_AF=0.0596;SAS_AF=0.0613;AA=G|||;VT=SNP
7	87452371	rs79726764	A	T	100	PASS	AC=576;AF=0.115016;AN=5008;NS=2504;DP=13001;EAS_AF=0.0982;AMR_AF=0.1095;AFR_AF=0.211;EUR_AF=0.0616;SAS_AF=0.0613;AA=A|||;VT=SNP
7	87453106	rs57037850	T	C	100	PASS	AC=357;AF=0.0712859;AN=5008;NS=2504;DP=14540;EAS_AF=0.0198;AMR_AF=0.0951;AFR_AF=0.0673;EUR_AF=0.0726;SAS_AF=0.1115;AA=t|||;VT=SNP
7	87453110	rs112558909	C	T	100	PASS	AC=182;AF=0.0363419;AN=5008;NS=2504;DP=14482;EAS_AF=0.0317;AMR_AF=0.0692;AFR_AF=0.0265;EUR_AF=0.0388;SAS_AF=0.0286;AA=-|||;VT=SNP
7	87453602	rs28437979	A	G	100	PASS	AC=628;AF=0.125399;AN=5008;NS=2504;DP=17952;EAS_AF=0.1379;AMR_AF=0.1182;AFR_AF=0.2163;EUR_AF=0.0596;SAS_AF=0.0624;AA=G|||;VT=SNP
7	87455064	rs6948061	T	C	100	PASS	AC=540;AF=0.107827;AN=5008;NS=2504;DP=21059;EAS_AF=0.0863;AMR_AF=0.1124;AFR_AF=0.1929;EUR_AF=0.0596;SAS_AF=0.0613;AA=C|||;VT=SNP
7	87455155	rs6966166	C	T	100	PASS	AC=3183;AF=0.635583;AN=5008;NS=2504;DP=20939;EAS_AF=0.5268;AMR_AF=0.621;AFR_AF=0.9864;EUR_AF=0.5348;SAS_AF=0.3875;AA=T|||;VT=SNP
7	87455719	rs116516551	A	T	100	PASS	AC=318;AF=0.0634984;AN=5008;NS=2504;DP=20720;EAS_AF=0.0843;AMR_AF=0.0735;AFR_AF=0.0991;EUR_AF=0.0209;SAS_AF=0.0307;AA=A|||;VT=SNP
7	87456758	rs141948691	C	T	100	PASS	AC=49;AF=0.00978435;AN=5008;NS=2504;DP=16264;EAS_AF=0.0089;AMR_AF=0.0144;AFR_AF=0.0008;EUR_AF=0.0199;SAS_AF=0.0092;AA=C|||;VT=SNP
7	87459951	rs10252990	C	T	100	PASS	AC=813;AF=0.16234;AN=5008;NS=2504;DP=15935;EAS_AF=0.1379;AMR_AF=0.1311;AFR_AF=0.351;EUR_AF=0.0577;SAS_AF=0.0624;AA=T|||;VT=SNP
7	87460375	rs17330210	T	C	100	PASS	AC=553;AF=0.110423;AN=5008;NS=2504;DP=14703;EAS_AF=0.1409;AMR_AF=0.2421;AFR_AF=0.025;EUR_AF=0.0984;SAS_AF=0.1135;AA=T|||;VT=SNP
7	87462515	rs10232457	A	T	100	PASS	AC=622;AF=0.124201;AN=5008;NS=2504;DP=20590;EAS_AF=0.1379;AMR_AF=0.1182;AFR_AF=0.2133;EUR_AF=0.0577;SAS_AF=0.0624;AA=T|||;VT=SNP
7	87466971	rs2285647	G	A	100	PASS	AC=1225;AF=0.244609;AN=5008;NS=2504;DP=16600;EAS_AF=0.246;AMR_AF=0.1931;AFR_AF=0.2753;EUR_AF=0.3231;SAS_AF=0.1575;AA=g|||;VT=SNP
7	87467125	rs10269158	A	G	100	PASS	AC=503;AF=0.100439;AN=5008;NS=2504;DP=16171;EAS_AF=0.0863;AMR_AF=0.1095;AFR_AF=0.1687;EUR_AF=0.0577;SAS_AF=0.0603;AA=G|||;VT=SNP
7	87468013	rs17149946	A	G	100	PASS	AC=319;AF=0.0636981;AN=5008;NS=2504;DP=17838;EAS_AF=0.0843;AMR_AF=0.0735;AFR_AF=0.0998;EUR_AF=0.0209;SAS_AF=0.0307;AA=A|||;VT=SNP
7	87468582	rs10260007	T	C	100	PASS	AC=820;AF=0.163738;AN=5008;NS=2504;DP=13043;EAS_AF=0.1379;AMR_AF=0.1311;AFR_AF=0.3548;EUR_AF=0.0596;SAS_AF=0.0624;AA=C|||;VT=SNP
7	87468583	rs10244734	G	A	100	PASS	AC=506;AF=0.101038;AN=5008;NS=2504;DP=12956;EAS_AF=0.0863;AMR_AF=0.1095;AFR_AF=0.1687;EUR_AF=0.0596;SAS_AF=0.0613;AA=A|||;VT=SNP
7	87469448	rs28379741	A	G	100	PASS	AC=323;AF=0.0644968;AN=5008;NS=2504;DP=18517;EAS_AF=0.0843;AMR_AF=0.0735;AFR_AF=0.1029;EUR_AF=0.0209;SAS_AF=0.0307;AA=A|||;VT=SNP
7	87472022	rs13438651	T	C	100	PASS	AC=822;AF=0.164137;AN=5008;NS=2504;DP=16884;EAS_AF=0.1379;AMR_AF=0.1311;AFR_AF=0.3563;EUR_AF=0.0596;SAS_AF=0.0624;AA=C|||;VT=SNP
7	87477482	rs17149963	C	T	100	PASS	AC=320;AF=0.0638978;AN=5008;NS=2504;DP=16046;EAS_AF=0.0843;AMR_AF=0.0735;AFR_AF=0.1006;EUR_AF=0.0209;SAS_AF=0.0307;AA=C|||;VT=SNP
7	87478000	rs12532358	A	G	100	PASS	AC=323;AF=0.0644968;AN=5008;NS=2504;DP=15060;EAS_AF=0.0843;AMR_AF=0.0735;AFR_AF=0.1029;EUR_AF=0.0209;SAS_AF=0.0307;AA=A|||;VT=SNP
7	87480345	rs28449219	T	C	100	PASS	AC=627;AF=0.1252;AN=5008;NS=2504;DP=16696;EAS_AF=0.1379;AMR_AF=0.1182;AFR_AF=0.2156;EUR_AF=0.0596;SAS_AF=0.0624;AA=C|||;VT=SNP
7	87481505	rs10276819	G	A	100	PASS	AC=820;AF=0.163738;AN=5008;NS=2504;DP=18104;EAS_AF=0.1379;AMR_AF=0.1311;AFR_AF=0.3555;EUR_AF=0.0577;SAS_AF=0.0634;AA=A|||;VT=SNP
7	87482126	rs7794263	A	G	100	PASS	AC=323;AF=0.0644968;AN=5008;NS=2504;DP=15889;EAS_AF=0.0843;AMR_AF=0.0735;AFR_AF=0.1029;EUR_AF=0.0209;SAS_AF=0.0307;AA=A|||;VT=SNP
7	87483028	rs28375568	C	T	100	PASS	AC=323;AF=0.0644968;AN=5008;NS=2504;DP=16369;EAS_AF=0.0843;AMR_AF=0.0735;AFR_AF=0.1029;EUR_AF=0.0209;SAS_AF=0.0307;AA=T|||;VT=SNP
7	87486884	rs28642834	A	G	100	PASS	AC=625;AF=0.1248;AN=5008;NS=2504;DP=18423;EAS_AF=0.1379;AMR_AF=0.1182;AFR_AF=0.2156;EUR_AF=0.0577;SAS_AF=0.0624;AA=G|||;VT=SNP
7	87487629	rs28449354	T	C	100	PASS	AC=823;AF=0.164337;AN=5008;NS=2504;DP=20394;EAS_AF=0.1379;AMR_AF=0.1311;AFR_AF=0.357;EUR_AF=0.0596;SAS_AF=0.0624;AA=C|||;VT=SNP
7	87487688	rs28537604	A	G	100	PASS	AC=543;AF=0.108427;AN=5008;NS=2504;DP=19302;EAS_AF=0.0863;AMR_AF=0.1124;AFR_AF=0.1967;EUR_AF=0.0577;SAS_AF=0.0613;AA=G|||;VT=SNP
7	87488221	rs7798074	C	A	100	PASS	AC=816;AF=0.162939;AN=5008;NS=2504;DP=15540;EAS_AF=0.1379;AMR_AF=0.1311;AFR_AF=0.3533;EUR_AF=0.0577;SAS_AF=0.0624;AA=A|||;VT=SNP
7	87491352	rs10237201	G	C	100	PASS	AC=633;AF=0.126398;AN=5008;NS=2504;DP=15880;EAS_AF=0.1379;AMR_AF=0.1182;AFR_AF=0.2201;EUR_AF=0.0596;SAS_AF=0.0624;AA=T|||;VT=SNP
7	87491388	rs10237097	C	T	100	PASS	AC=821;AF=0.163938;AN=5008;NS=2504;DP=16266;EAS_AF=0.1379;AMR_AF=0.1311;AFR_AF=0.3555;EUR_AF=0.0596;SAS_AF=0.0624;AA=T|||;VT=SNP
7	87491724	rs10215973	A	G	100	PASS	AC=545;AF=0.108826;AN=5008;NS=2504;DP=18264;EAS_AF=0.0863;AMR_AF=0.1124;AFR_AF=0.1967;EUR_AF=0.0596;SAS_AF=0.0613;AA=G|||;VT=SNP
7	87492050	rs10215700	T	A	100	PASS	AC=504;AF=0.100639;AN=5008;NS=2504;DP=20251;EAS_AF=0.0863;AMR_AF=0.1095;AFR_AF=0.1687;EUR_AF=0.0577;SAS_AF=0.0613;AA=A|||;VT=SNP
7	87492141	rs10216040	A	T	100	PASS	AC=323;AF=0.0644968;AN=5008;NS=2504;DP=19064;EAS_AF=0.0843;AMR_AF=0.0735;AFR_AF=0.1029;EUR_AF=0.0209;SAS_AF=0.0307;AA=A|||;VT=SNP
7	87492660	rs76535673	G	A	100	PASS	AC=554;AF=0.110623;AN=5008;NS=2504;DP=18625;EAS_AF=0.1369;AMR_AF=0.2478;AFR_AF=0.025;EUR_AF=0.0984;SAS_AF=0.1145;AA=G|||;VT=SNP
7	87493681	rs10245767	C	T	100	PASS	AC=430;AF=0.0858626;AN=5008;NS=2504;DP=17849;EAS_AF=0.0863;AMR_AF=0.1052;AFR_AF=0.115;EUR_AF=0.0577;SAS_AF=0.0613;AA=C|||;VT=SNP
7	87493807	rs10278291	A	G	100	PASS	AC=814;AF=0.16254;AN=5008;NS=2504;DP=17274;EAS_AF=0.1369;AMR_AF=0.1311;AFR_AF=0.3525;EUR_AF=0.0577;SAS_AF=0.0624;AA=G|||;VT=SNP
7	87493899	rs78335447	T	C	100	PASS	AC=184;AF=0.0367412;AN=5008;NS=2504;DP=18567;EAS_AF=0.0843;AMR_AF=0.0692;AFR_AF=0.0008;EUR_AF=0.0199;SAS_AF=0.0307;AA=T|||;VT=SNP
7	87495056	rs10268868	T	C	100	PASS	AC=510;AF=0.101837;AN=5008;NS=2504;DP=18751;EAS_AF=0.0863;AMR_AF=0.1095;AFR_AF=0.1732;EUR_AF=0.0577;SAS_AF=0.0613;AA=C|||;VT=SNP
7	87495087	rs35970366	G	A	100	PASS	AC=510;AF=0.101837;AN=5008;NS=2504;DP=18636;EAS_AF=0.0208;AMR_AF=0.1254;AFR_AF=0.0439;EUR_AF=0.2356;SAS_AF=0.1094;AA=G|||;VT=SNP
7	87495372	rs10253864	G	A	100	PASS	AC=323;AF=0.0644968;AN=5008;NS=2504;DP=16651;EAS_AF=0.0843;AMR_AF=0.0735;AFR_AF=0.1029;EUR_AF=0.0209;SAS_AF=0.0307;AA=g|||;VT=SNP
7	87495725	rs12538627	T	C	100	PASS	AC=184;AF=0.0367412;AN=5008;NS=2504;DP=19533;EAS_AF=0.0843;AMR_AF=0.0692;AFR_AF=0.0008;EUR_AF=0.0199;SAS_AF=0.0307;AA=T|||;VT=SNP
7	87497323	rs10239908	C	G	100	PASS	AC=625;AF=0.1248;AN=5008;NS=2504;DP=22050;EAS_AF=0.1379;AMR_AF=0.1182;AFR_AF=0.2156;EUR_AF=0.0577;SAS_AF=0.0624;AA=G|||;VT=SNP
7	87497370	rs10239922	C	T	100	PASS	AC=432;AF=0.086262;AN=5008;NS=2504;DP=21003;EAS_AF=0.0863;AMR_AF=0.1052;AFR_AF=0.115;EUR_AF=0.0596;SAS_AF=0.0613;AA=C|||;VT=SNP
7	87499219	rs117749168	T	A	100	PASS	AC=39;AF=0.00778754;AN=5008;NS=2504;DP=18202;EAS_AF=0.0089;AMR_AF=0.0086;AFR_AF=0.0008;EUR_AF=0.0159;SAS_AF=0.0072;AA=T|||;VT=SNP
7	87501222	rs7801337	C	T	100	PASS	AC=818;AF=0.163339;AN=5008;NS=2504;DP=18049;EAS_AF=0.1379;AMR_AF=0.1311;AFR_AF=0.3548;EUR_AF=0.0577;SAS_AF=0.0624;AA=T|||;VT=SNP
7	87502048	rs59058733	T	G	100	PASS	AC=625;AF=0.1248;AN=5008;NS=2504;DP=17398;EAS_AF=0.1379;AMR_AF=0.1182;AFR_AF=0.2141;EUR_AF=0.0596;SAS_AF=0.0624;AA=G|||;VT=SNP
7	87502834	rs139333937	G	A	100	PASS	AC=318;AF=0.0634984;AN=5008;NS=2504;DP=14523;EAS_AF=0.0843;AMR_AF=0.0735;AFR_AF=0.0991;EUR_AF=0.0209;SAS_AF=0.0307;AA=G|||;VT=SNP
7	87505430	rs9655955	C	G	100	PASS	AC=592;AF=0.118211;AN=5008;NS=2504;DP=13679;EAS_AF=0.1379;AMR_AF=0.1167;AFR_AF=0.1914;EUR_AF=0.0577;SAS_AF=0.0624;AA=c|||;VT=SNP
7	87505653	rs6952943	C	A	100	PASS	AC=501;AF=0.10004;AN=5008;NS=2504;DP=10684;EAS_AF=0.0873;AMR_AF=0.1081;AFR_AF=0.1664;EUR_AF=0.0577;SAS_AF=0.0613;AA=A|||;VT=SNP
7	87505972	rs10255051	G	A	100	PASS	AC=318;AF=0.0634984;AN=5008;NS=2504;DP=10127;EAS_AF=0.0843;AMR_AF=0.0735;AFR_AF=0.0991;EUR_AF=0.0209;SAS_AF=0.0307;AA=g|||;VT=SNP
7	87508464	rs113093948	G	A	100	PASS	AC=506;AF=0.101038;AN=5008;NS=2504;DP=16209;EAS_AF=0.0863;AMR_AF=0.1095;AFR_AF=0.1702;EUR_AF=0.0577;SAS_AF=0.0613;AA=A|||;VT=SNP
7	87509381	rs77263497	A	G	100	PASS	AC=325;AF=0.0648962;AN=5008;NS=2504;DP=19921;EAS_AF=0.0863;AMR_AF=0.0735;AFR_AF=0.1029;EUR_AF=0.0209;SAS_AF=0.0307;AA=A|||;VT=SNP
7	87509626	rs74546756	A	G	100	PASS	AC=325;AF=0.0648962;AN=5008;NS=2504;DP=17726;EAS_AF=0.0863;AMR_AF=0.0735;AFR_AF=0.1029;EUR_AF=0.0209;SAS_AF=0.0307;AA=A|||;VT=SNP
7	87509964	rs77012126	T	G	100	PASS	AC=186;AF=0.0371406;AN=5008;NS=2504;DP=20328;EAS_AF=0.0863;AMR_AF=0.0692;AFR_AF=0.0008;EUR_AF=0.0199;SAS_AF=0.0307;AA=T|||;VT=SNP
7	87510936	rs6955897	G	T	100	PASS	AC=321;AF=0.0640974;AN=5008;NS=2504;DP=18436;EAS_AF=0.0833;AMR_AF=0.0735;AFR_AF=0.1021;EUR_AF=0.0209;SAS_AF=0.0307;AA=G|||;VT=SNP
7	87511396	rs10246786	A	C	100	PASS	AC=816;AF=0.162939;AN=5008;NS=2504;DP=18637;EAS_AF=0.1399;AMR_AF=0.1311;AFR_AF=0.3517;EUR_AF=0.0577;SAS_AF=0.0624;AA=C|||;VT=SNP
7	87513567	rs10225955	C	T	100	PASS	AC=326;AF=0.0650958;AN=5008;NS=2504;DP=16642;EAS_AF=0.0843;AMR_AF=0.0735;AFR_AF=0.1051;EUR_AF=0.0209;SAS_AF=0.0307;AA=C|||;VT=SNP
7	87514832	rs12669619	T	C	100	PASS	AC=635;AF=0.126797;AN=5008;NS=2504;DP=19966;EAS_AF=0.1399;AMR_AF=0.1182;AFR_AF=0.2216;EUR_AF=0.0577;SAS_AF=0.0624;AA=C|||;VT=SNP
7	87515343	rs10249603	T	C	100	PASS	AC=321;AF=0.0640974;AN=5008;NS=2504;DP=18500;EAS_AF=0.0873;AMR_AF=0.0735;AFR_AF=0.0991;EUR_AF=0.0209;SAS_AF=0.0307;AA=T|||;VT=SNP
7	87516527	rs11982729	G	C	100	PASS	AC=327;AF=0.0652955;AN=5008;NS=2504;DP=14879;EAS_AF=0.0863;AMR_AF=0.0749;AFR_AF=0.1036;EUR_AF=0.0209;SAS_AF=0.0307;AA=G|||;VT=SNP
7	87517135	rs28627774	G	A	100	PASS	AC=506;AF=0.101038;AN=5008;NS=2504;DP=17518;EAS_AF=0.0863;AMR_AF=0.1095;AFR_AF=0.1702;EUR_AF=0.0577;SAS_AF=0.0613;AA=A|||;VT=SNP
7	87517427	rs28546778	C	T	100	PASS	AC=505;AF=0.100839;AN=5008;NS=2504;DP=16702;EAS_AF=0.0863;AMR_AF=0.1095;AFR_AF=0.1694;EUR_AF=0.0577;SAS_AF=0.0613;AA=T|||;VT=SNP
7	87517469	rs17150006	G	A	100	PASS	AC=323;AF=0.0644968;AN=5008;NS=2504;DP=16568;EAS_AF=0.0843;AMR_AF=0.0735;AFR_AF=0.1029;EUR_AF=0.0209;SAS_AF=0.0307;AA=g|||;VT=SNP
7	87517586	rs17150008	C	T	100	PASS	AC=323;AF=0.0644968;AN=5008;NS=2504;DP=17771;EAS_AF=0.0843;AMR_AF=0.0735;AFR_AF=0.1029;EUR_AF=0.0209;SAS_AF=0.0307;AA=C|||;VT=SNP
7	87517648	rs17150009	T	A	100	PASS	AC=813;AF=0.16234;AN=5008;NS=2504;DP=19163;EAS_AF=0.1379;AMR_AF=0.1311;AFR_AF=0.351;EUR_AF=0.0577;SAS_AF=0.0624;AA=A|||;VT=SNP
7	87518435	rs117885103	A	G	100	PASS	AC=83;AF=0.0165735;AN=5008;NS=2504;DP=16487;EAS_AF=0.002;AMR_AF=0.0231;AFR_AF=0.003;EUR_AF=0.0268;SAS_AF=0.0348;AA=A|||;VT=SNP
7	87520719	rs28742881	A	C	100	PASS	AC=324;AF=0.0646965;AN=5008;NS=2504;DP=16664;EAS_AF=0.0853;AMR_AF=0.0735;AFR_AF=0.1029;EUR_AF=0.0209;SAS_AF=0.0307;AA=A|||;VT=SNP
7	87523699	rs28666506	C	A	100	PASS	AC=323;AF=0.0644968;AN=5008;NS=2504;DP=17877;EAS_AF=0.0843;AMR_AF=0.0735;AFR_AF=0.1029;EUR_AF=0.0209;SAS_AF=0.0307;AA=C|||;VT=SNP
7	87523791	rs73706950	G	C	100	PASS	AC=813;AF=0.16234;AN=5008;NS=2504;DP=18529;EAS_AF=0.1379;AMR_AF=0.1311;AFR_AF=0.351;EUR_AF=0.0577;SAS_AF=0.0624;AA=C|||;VT=SNP
7	87524448	rs10264991	T	C	100	PASS	AC=320;AF=0.0638978;AN=5008;NS=2504;DP=18601;EAS_AF=0.0863;AMR_AF=0.0735;AFR_AF=0.0991;EUR_AF=0.0209;SAS_AF=0.0307;AA=T|||;VT=SNP
7	87524860	rs58638862	G	T	100	PASS	AC=814;AF=0.16254;AN=5008;NS=2504;DP=18634;EAS_AF=0.1399;AMR_AF=0.1311;AFR_AF=0.3502;EUR_AF=0.0577;SAS_AF=0.0624;AA=T|||;VT=SNP
7	87525777	rs80175733	A	G	100	PASS	AC=326;AF=0.0650958;AN=5008;NS=2504;DP=14683;EAS_AF=0.0863;AMR_AF=0.0749;AFR_AF=0.1029;EUR_AF=0.0209;SAS_AF=0.0307;AA=A|||;VT=SNP;EX_TARGET
7	87526010	rs28470575	T	A	100	PASS	AC=324;AF=0.0646965;AN=5008;NS=2504;DP=16380;EAS_AF=0.0863;AMR_AF=0.0735;AFR_AF=0.1021;EUR_AF=0.0209;SAS_AF=0.0307;AA=T|||;VT=SNP
7	87527384	rs12670575	T	C	100	PASS	AC=3107;AF=0.620407;AN=5008;NS=2504;DP=18683;EAS_AF=0.5298;AMR_AF=0.621;AFR_AF=0.9425;EUR_AF=0.5388;SAS_AF=0.362;AA=C|||;VT=SNP
7	87527867	rs146137964	G	A	100	PASS	AC=318;AF=0.0634984;AN=5008;NS=2504;DP=17897;EAS_AF=0.0843;AMR_AF=0.0735;AFR_AF=0.0991;EUR_AF=0.0209;SAS_AF=0.0307;AA=G|||;VT=SNP
7	87528502	rs79540736	G	A	100	PASS	AC=509;AF=0.101637;AN=5008;NS=2504;DP=18510;EAS_AF=0.0863;AMR_AF=0.1138;AFR_AF=0.1687;EUR_AF=0.0596;SAS_AF=0.0613;AA=A|||;VT=SNP
7	87528606	rs79885522	G	A	100	PASS	AC=323;AF=0.0644968;AN=5008;NS=2504;DP=19729;EAS_AF=0.0843;AMR_AF=0.0735;AFR_AF=0.1029;EUR_AF=0.0209;SAS_AF=0.0307;AA=G|||;VT=SNP
7	87530341	rs59797284	A	T	100	PASS	AC=909;AF=0.18151;AN=5008;NS=2504;DP=15930;EAS_AF=0.1567;AMR_AF=0.2939;AFR_AF=0.2005;EUR_AF=0.1382;SAS_AF=0.1462;AA=A|||;VT=SNP
7	87530501	rs55663104	G	T	100	PASS	AC=1227;AF=0.245008;AN=5008;NS=2504;DP=14827;EAS_AF=0.2371;AMR_AF=0.3602;AFR_AF=0.348;EUR_AF=0.1451;SAS_AF=0.135;AA=T|||;VT=SNP
7	87532911	rs74766406	G	A	100	PASS	AC=905;AF=0.180711;AN=5008;NS=2504;DP=18558;EAS_AF=0.1567;AMR_AF=0.2954;AFR_AF=0.202;EUR_AF=0.1382;SAS_AF=0.1391;AA=G|||;VT=SNP
7	87533090	rs80061430	C	G	100	PASS	AC=1615;AF=0.322484;AN=5008;NS=2504;DP=14619;EAS_AF=0.2986;AMR_AF=0.3948;AFR_AF=0.5393;EUR_AF=0.159;SAS_AF=0.1708;AA=G|||;VT=SNP
7	87533837	rs77939101	T	C	100	PASS	AC=1623;AF=0.324081;AN=5008;NS=2504;DP=14557;EAS_AF=0.3016;AMR_AF=0.3948;AFR_AF=0.5393;EUR_AF=0.159;SAS_AF=0.1759;AA=C|||;VT=SNP
7	87534741	rs6947312	A	C	100	PASS	AC=1342;AF=0.267971;AN=5008;NS=2504;DP=18279;EAS_AF=0.244;AMR_AF=0.3746;AFR_AF=0.3812;EUR_AF=0.159;SAS_AF=0.1759;AA=C|||;VT=SNP
7	87535096	rs4728713	T	C	100	PASS	AC=1626;AF=0.324681;AN=5008;NS=2504;DP=19325;EAS_AF=0.3016;AMR_AF=0.3963;AFR_AF=0.5393;EUR_AF=0.16;SAS_AF=0.1769;AA=C|||;VT=SNP
7	87537177	rs2041049	A	G	100	PASS	AC=325;AF=0.0648962;AN=5008;NS=2504;DP=19709;EAS_AF=0.0863;AMR_AF=0.0749;AFR_AF=0.1021;EUR_AF=0.0209;SAS_AF=0.0307;AA=A|||;VT=SNP;EX_TARGET
7	87537845	rs75690702	G	A	100	PASS	AC=319;AF=0.0636981;AN=5008;NS=2504;DP=16185;EAS_AF=0.0843;AMR_AF=0.0749;AFR_AF=0.0991;EUR_AF=0.0209;SAS_AF=0.0307;AA=G|||;VT=SNP
7	87538027	rs6977687	G	A	100	PASS	AC=1624;AF=0.324281;AN=5008;NS=2504;DP=17820;EAS_AF=0.3006;AMR_AF=0.3963;AFR_AF=0.5401;EUR_AF=0.16;SAS_AF=0.1748;AA=A|||;VT=SNP
7	87538063	rs10263074	C	G	100	PASS	AC=323;AF=0.0644968;AN=5008;NS=2504;DP=17654;EAS_AF=0.0843;AMR_AF=0.0735;AFR_AF=0.1021;EUR_AF=0.0219;SAS_AF=0.0307;AA=C|||;VT=SNP
7	87538099	rs10233682	A	G	100	PASS	AC=1622;AF=0.323882;AN=5008;NS=2504;DP=17189;EAS_AF=0.2996;AMR_AF=0.3948;AFR_AF=0.5401;EUR_AF=0.159;SAS_AF=0.1759;AA=G|||;VT=SNP
7	87539249	rs55644933	G	A	100	PASS	AC=906;AF=0.180911;AN=5008;NS=2504;DP=15319;EAS_AF=0.1548;AMR_AF=0.2954;AFR_AF=0.2035;EUR_AF=0.1382;SAS_AF=0.1401;AA=G|||;VT=SNP
7	87546726	rs79145883	G	A	100	PASS	AC=910;AF=0.181709;AN=5008;NS=2504;DP=15346;EAS_AF=0.1558;AMR_AF=0.2939;AFR_AF=0.2057;EUR_AF=0.1382;SAS_AF=0.1411;AA=G|||;VT=SNP
7	87547255	rs12535013	A	C	100	PASS	AC=193;AF=0.0385383;AN=5008;NS=2504;DP=15237;EAS_AF=0.0833;AMR_AF=0.0735;AFR_AF=0.0045;EUR_AF=0.0209;SAS_AF=0.0317;AA=A|||;VT=SNP
7	87550234	rs2158929	C	T	100	PASS	AC=917;AF=0.183107;AN=5008;NS=2504;DP=20246;EAS_AF=0.1558;AMR_AF=0.2968;AFR_AF=0.2005;EUR_AF=0.1372;SAS_AF=0.1544;AA=C|||;VT=SNP
7	87551788	rs2888596	A	T	100	PASS	AC=922;AF=0.184105;AN=5008;NS=2504;DP=20250;EAS_AF=0.1558;AMR_AF=0.2968;AFR_AF=0.2035;EUR_AF=0.1372;SAS_AF=0.1554;AA=A|||;VT=SNP
7	87552811	rs10244688	G	A	100	PASS	AC=1159;AF=0.23143;AN=5008;NS=2504;DP=17310;EAS_AF=0.1558;AMR_AF=0.3084;AFR_AF=0.3767;EUR_AF=0.1382;SAS_AF=0.1544;AA=A|||;VT=SNP
7	87553329	rs2888595	C	T	100	PASS	AC=1440;AF=0.28754;AN=5008;NS=2504;DP=17600;EAS_AF=0.2113;AMR_AF=0.3271;AFR_AF=0.5363;EUR_AF=0.1382;SAS_AF=0.1554;AA=T|||;VT=SNP
7	87555794	rs34683441	A	G	100	PASS	AC=1448;AF=0.289137;AN=5008;NS=2504;DP=17484;EAS_AF=0.2143;AMR_AF=0.3271;AFR_AF=0.5378;EUR_AF=0.1382;SAS_AF=0.1585;AA=G|||;VT=SNP
7	87559377	rs116397499	G	A	100	PASS	AC=922;AF=0.184105;AN=5008;NS=2504;DP=19275;EAS_AF=0.1567;AMR_AF=0.2968;AFR_AF=0.2027;EUR_AF=0.1372;SAS_AF=0.1554;AA=G|||;VT=SNP
7	87561050	rs6967901	A	T	100	PASS	AC=921;AF=0.183906;AN=5008;NS=2504;DP=20934;EAS_AF=0.1567;AMR_AF=0.2968;AFR_AF=0.2027;EUR_AF=0.1372;SAS_AF=0.1544;AA=A|||;VT=SNP
7	87564179	rs2279541	G	C	100	PASS	AC=1221;AF=0.24381;AN=5008;NS=2504;DP=13972;EAS_AF=0.1567;AMR_AF=0.3141;AFR_AF=0.4191;EUR_AF=0.1382;SAS_AF=0.1554;AA=C|||;VT=SNP
7	87564277	rs10239100	A	C	100	PASS	AC=1442;AF=0.287939;AN=5008;NS=2504;DP=15526;EAS_AF=0.2133;AMR_AF=0.3271;AFR_AF=0.5363;EUR_AF=0.1382;SAS_AF=0.1554;AA=C|||;VT=SNP
7	87564497	rs2279542	C	G	100	PASS	AC=3157;AF=0.630391;AN=5008;NS=2504;DP=12450;EAS_AF=0.5407;AMR_AF=0.6282;AFR_AF=0.9834;EUR_AF=0.5229;SAS_AF=0.3579;AA=G|||;VT=SNP;EX_TARGET
7	87565062	rs10272874	G	C	100	PASS	AC=1446;AF=0.288738;AN=5008;NS=2504;DP=18252;EAS_AF=0.2143;AMR_AF=0.3271;AFR_AF=0.5371;EUR_AF=0.1382;SAS_AF=0.1575;AA=C|||;VT=SNP
7	87566184	rs60226471	T	G	100	PASS	AC=219;AF=0.04373;AN=5008;NS=2504;DP=9975;EAS_AF=0.0833;AMR_AF=0.0749;AFR_AF=0.0189;EUR_AF=0.0249;SAS_AF=0.0337;AA=T|||;VT=SNP
7	87567485	rs10952901	T	A	100	PASS	AC=1477;AF=0.294928;AN=5008;NS=2504;DP=14489;EAS_AF=0.2133;AMR_AF=0.33;AFR_AF=0.5605;EUR_AF=0.1392;SAS_AF=0.1554;AA=A|||;VT=SNP
7	87568041	rs12668711	G	T	100	PASS	AC=1345;AF=0.26857;AN=5008;NS=2504;DP=15280;EAS_AF=0.2143;AMR_AF=0.3285;AFR_AF=0.4607;EUR_AF=0.1392;SAS_AF=0.1554;AA=T|||;VT=SNP
7	87568276	rs80281962	A	G	100	PASS	AC=566;AF=0.113019;AN=5008;NS=2504;DP=17954;EAS_AF=0.1558;AMR_AF=0.2435;AFR_AF=0.0227;EUR_AF=0.0974;SAS_AF=0.1145;AA=A|||;VT=SNP
7	87569240	rs55966010	G	A	100	PASS	AC=963;AF=0.192292;AN=5008;NS=2504;DP=17410;EAS_AF=0.1567;AMR_AF=0.2983;AFR_AF=0.2337;EUR_AF=0.1372;SAS_AF=0.1544;AA=G|||;VT=SNP
7	87570995	rs2299189	C	T	100	PASS	AC=1111;AF=0.221845;AN=5008;NS=2504;DP=17107;EAS_AF=0.1567;AMR_AF=0.3084;AFR_AF=0.3427;EUR_AF=0.1342;SAS_AF=0.1544;AA=C|||;VT=SNP
7	87573611	rs10952902	A	G	100	PASS	AC=537;AF=0.107228;AN=5008;NS=2504;DP=18367;EAS_AF=0.1022;AMR_AF=0.1254;AFR_AF=0.1505;EUR_AF=0.1302;SAS_AF=0.0174;AA=A|||;VT=SNP
7	87573647	rs12019361	G	A	100	PASS	AC=275;AF=0.0549121;AN=5008;NS=2504;DP=19228;EAS_AF=0.0109;AMR_AF=0.0346;AFR_AF=0.1241;EUR_AF=0.0706;SAS_AF=0.0051;AA=A|||;VT=SNP
7	87573871	rs28376469	A	G	100	PASS	AC=1850;AF=0.369409;AN=5008;NS=2504;DP=18146;EAS_AF=0.2312;AMR_AF=0.415;AFR_AF=0.3918;EUR_AF=0.4871;SAS_AF=0.3282;AA=A|||;VT=SNP
7	87574242	rs1637507	A	G	100	PASS	AC=3335;AF=0.665935;AN=5008;NS=2504;DP=16782;EAS_AF=0.6597;AMR_AF=0.7003;AFR_AF=0.6989;EUR_AF=0.6849;SAS_AF=0.5838;AA=G|||;VT=SNP
7	87577356	rs2299190	T	C	100	PASS	AC=2219;AF=0.443091;AN=5008;NS=2504;DP=18246;EAS_AF=0.3105;AMR_AF=0.4452;AFR_AF=0.5356;EUR_AF=0.5179;SAS_AF=0.3763;AA=T|||;VT=SNP
7	87579198	rs1637506	C	A	100	PASS	AC=2822;AF=0.563498;AN=5008;NS=2504;DP=7422;EAS_AF=0.4087;AMR_AF=0.5014;AFR_AF=0.8064;EUR_AF=0.5586;SAS_AF=0.4438;AA=A|||;VT=SNP
7	87584781	rs6465124	A	C	100	PASS	AC=2412;AF=0.481629;AN=5008;NS=2504;DP=19230;EAS_AF=0.3601;AMR_AF=0.4726;AFR_AF=0.5469;EUR_AF=0.5606;SAS_AF=0.4438;AA=A|||;VT=SNP
7	87585055	rs1637505	C	T	100	PASS	AC=2548;AF=0.508786;AN=5008;NS=2504;DP=20145;EAS_AF=0.4097;AMR_AF=0.4827;AFR_AF=0.6104;EUR_AF=0.5567;SAS_AF=0.4427;AA=C|||;VT=SNP
7	87587857	rs1637504	T	C	100	PASS	AC=2421;AF=0.483427;AN=5008;NS=2504;DP=13443;EAS_AF=0.3641;AMR_AF=0.4726;AFR_AF=0.5492;EUR_AF=0.5586;SAS_AF=0.4479;AA=t|||;VT=SNP
7	87590341	rs1623535	T	C	100	PASS	AC=2577;AF=0.514577;AN=5008;NS=2504;DP=20646;EAS_AF=0.4117;AMR_AF=0.4841;AFR_AF=0.6233;EUR_AF=0.5586;SAS_AF=0.4499;AA=T|||;VT=SNP
7	87592643	rs1637503	A	G	100	PASS	AC=2418;AF=0.482827;AN=5008;NS=2504;DP=15221;EAS_AF=0.3641;AMR_AF=0.4726;AFR_AF=0.5499;EUR_AF=0.5586;SAS_AF=0.4438;AA=A|||;VT=SNP
7	87592802	rs1637502	C	G	100	PASS	AC=2412;AF=0.481629;AN=5008;NS=2504;DP=17299;EAS_AF=0.3621;AMR_AF=0.4726;AFR_AF=0.5477;EUR_AF=0.5586;SAS_AF=0.4427;AA=C|||;VT=SNP
7	87594188	rs1637500	T	G	100	PASS	AC=1782;AF=0.355831;AN=5008;NS=2504;DP=17618;EAS_AF=0.0784;AMR_AF=0.3674;AFR_AF=0.4145;EUR_AF=0.5328;SAS_AF=0.3722;AA=T|||;VT=SNP
7	87597174	rs1688901	G	C	100	PASS	AC=2428;AF=0.484824;AN=5008;NS=2504;DP=13137;EAS_AF=0.4147;AMR_AF=0.4769;AFR_AF=0.5136;EUR_AF=0.5606;SAS_AF=0.4458;AA=G|||;VT=SNP
7	87597480	rs1688902	G	C	100	PASS	AC=2752;AF=0.549521;AN=5008;NS=2504;DP=17999;EAS_AF=0.4147;AMR_AF=0.4971;AFR_AF=0.7474;EUR_AF=0.5616;SAS_AF=0.4458;AA=C|||;VT=SNP
7	87598568	rs1637499	T	C	100	PASS	AC=2610;AF=0.521166;AN=5008;NS=2504;DP=23260;EAS_AF=0.3671;AMR_AF=0.4813;AFR_AF=0.6846;EUR_AF=0.5616;SAS_AF=0.4458;AA=T|||;VT=SNP
7	87599027	rs1637498	T	C	100	PASS	AC=2349;AF=0.46905;AN=5008;NS=2504;DP=18390;EAS_AF=0.3671;AMR_AF=0.4683;AFR_AF=0.4947;EUR_AF=0.5606;SAS_AF=0.4458;AA=T|||;VT=SNP
7	87600926	rs1637497	G	C	100	PASS	AC=2712;AF=0.541534;AN=5008;NS=2504;DP=19030;EAS_AF=0.4147;AMR_AF=0.4914;AFR_AF=0.7194;EUR_AF=0.5616;SAS_AF=0.4468;AA=C|||;VT=SNP
7	87600931	rs1637496	G	A	100	PASS	AC=2712;AF=0.541534;AN=5008;NS=2504;DP=18826;EAS_AF=0.4147;AMR_AF=0.4914;AFR_AF=0.7194;EUR_AF=0.5616;SAS_AF=0.4468;AA=A|||;VT=SNP
7	87601356	rs4728718	G	C	100	PASS	AC=2861;AF=0.571286;AN=5008;NS=2504;DP=19275;EAS_AF=0.4137;AMR_AF=0.5029;AFR_AF=0.8268;EUR_AF=0.5616;SAS_AF=0.4468;AA=C|||;VT=SNP
7	87602307	rs149184946	A	G	100	PASS	AC=2797;AF=0.558506;AN=5008;NS=2504;DP=19969;EAS_AF=0.4157;AMR_AF=0.4971;AFR_AF=0.7806;EUR_AF=0.5616;SAS_AF=0.4458;AA=a|||;VT=SNP
7	87603743	rs1688886	G	A	100	PASS	AC=2714;AF=0.541933;AN=5008;NS=2504;DP=17345;EAS_AF=0.4137;AMR_AF=0.4899;AFR_AF=0.7239;EUR_AF=0.5616;SAS_AF=0.4448;AA=A|||;VT=SNP
7	87604188	rs1637495	C	T	100	PASS	AC=1659;AF=0.33127;AN=5008;NS=2504;DP=19804;EAS_AF=0.0665;AMR_AF=0.3545;AFR_AF=0.3404;EUR_AF=0.5338;SAS_AF=0.3671;AA=c|||;VT=SNP
7	87604765	rs1688887	C	G	100	PASS	AC=2345;AF=0.468251;AN=5008;NS=2504;DP=17373;EAS_AF=0.3641;AMR_AF=0.4654;AFR_AF=0.4962;EUR_AF=0.5616;SAS_AF=0.4438;AA=C|||;VT=SNP
7	87605232	rs1637494	T	C	100	PASS	AC=1534;AF=0.30631;AN=5008;NS=2504;DP=20739;EAS_AF=0.0665;AMR_AF=0.3501;AFR_AF=0.2489;EUR_AF=0.5318;SAS_AF=0.3681;AA=T|||;VT=SNP
7	87605618	rs1688888	C	T	100	PASS	AC=2340;AF=0.467252;AN=5008;NS=2504;DP=21188;EAS_AF=0.3641;AMR_AF=0.4654;AFR_AF=0.4939;EUR_AF=0.5596;SAS_AF=0.4438;AA=C|||;VT=SNP
7	87606246	rs1688890	C	T	100	PASS	AC=2698;AF=0.538738;AN=5008;NS=2504;DP=15880;EAS_AF=0.4137;AMR_AF=0.487;AFR_AF=0.7141;EUR_AF=0.5606;SAS_AF=0.4448;AA=T|||;VT=SNP
7	87609357	rs1688891	A	G	100	PASS	AC=2342;AF=0.467652;AN=5008;NS=2504;DP=19265;EAS_AF=0.3641;AMR_AF=0.4654;AFR_AF=0.4939;EUR_AF=0.5606;SAS_AF=0.4448;AA=A|||;VT=SNP
7	87609578	rs2299194	G	T	100	PASS	AC=681;AF=0.135982;AN=5008;NS=2504;DP=13884;EAS_AF=0.2976;AMR_AF=0.111;AFR_AF=0.1528;EUR_AF=0.0278;SAS_AF=0.0757;AA=G|||;VT=SNP
7	87611115	rs1637492	A	G	100	PASS	AC=1662;AF=0.331869;AN=5008;NS=2504;DP=16452;EAS_AF=0.0675;AMR_AF=0.353;AFR_AF=0.3419;EUR_AF=0.5338;SAS_AF=0.3681;AA=A|||;VT=SNP
7	87613561	rs1637489	G	A	100	PASS	AC=2856;AF=0.570288;AN=5008;NS=2504;DP=16017;EAS_AF=0.4137;AMR_AF=0.5029;AFR_AF=0.8245;EUR_AF=0.5616;SAS_AF=0.4448;AA=A|||;VT=SNP
7	87613913	rs1688893	C	T	100	PASS	AC=2698;AF=0.538738;AN=5008;NS=2504;DP=17813;EAS_AF=0.4137;AMR_AF=0.4899;AFR_AF=0.7118;EUR_AF=0.5616;SAS_AF=0.4448;AA=T|||;VT=SNP
7	87614295	rs12704380	T	C	100	PASS	AC=2342;AF=0.467652;AN=5008;NS=2504;DP=14962;EAS_AF=0.3641;AMR_AF=0.4683;AFR_AF=0.4932;EUR_AF=0.5606;SAS_AF=0.4438;AA=T|||;VT=SNP
7	87614308	rs12704381	C	T	100	PASS	AC=2618;AF=0.522764;AN=5008;NS=2504;DP=14868;EAS_AF=0.3641;AMR_AF=0.4813;AFR_AF=0.6944;EUR_AF=0.5616;SAS_AF=0.4438;AA=C|||;VT=SNP
7	87615040	rs1688895	T	G	100	PASS	AC=2699;AF=0.538938;AN=5008;NS=2504;DP=20010;EAS_AF=0.4137;AMR_AF=0.4899;AFR_AF=0.7126;EUR_AF=0.5616;SAS_AF=0.4448;AA=G|||;VT=SNP
7	87616394	rs1629569	C	T	100	PASS	AC=2697;AF=0.538538;AN=5008;NS=2504;DP=14207;EAS_AF=0.4137;AMR_AF=0.4899;AFR_AF=0.711;EUR_AF=0.5616;SAS_AF=0.4448;AA=C|||;VT=SNP
7	87616643	rs1631368	G	A	100	PASS	AC=2342;AF=0.467652;AN=5008;NS=2504;DP=14660;EAS_AF=0.3641;AMR_AF=0.4683;AFR_AF=0.4932;EUR_AF=0.5606;SAS_AF=0.4438;AA=G|||;VT=SNP
7	87617870	rs1688896	T	G	100	PASS	AC=2728;AF=0.544728;AN=5008;NS=2504;DP=19125;EAS_AF=0.4137;AMR_AF=0.4957;AFR_AF=0.7315;EUR_AF=0.5616;SAS_AF=0.4448;AA=G|||;VT=SNP
7	87618670	rs1688897	A	G	100	PASS	AC=2637;AF=0.526558;AN=5008;NS=2504;DP=12594;EAS_AF=0.3641;AMR_AF=0.4827;AFR_AF=0.708;EUR_AF=0.5616;SAS_AF=0.4438;AA=G|||;VT=SNP
7	87619079	rs1637488	G	A	100	PASS	AC=2703;AF=0.539736;AN=5008;NS=2504;DP=15735;EAS_AF=0.4137;AMR_AF=0.4914;AFR_AF=0.7148;EUR_AF=0.5616;SAS_AF=0.4448;AA=A|||;VT=SNP
7	87619272	rs1637487	G	A	100	PASS	AC=2794;AF=0.557907;AN=5008;NS=2504;DP=21220;EAS_AF=0.4137;AMR_AF=0.4971;AFR_AF=0.7806;EUR_AF=0.5616;SAS_AF=0.4448;AA=A|||;VT=SNP
7	87622396	rs1637511	T	C	100	PASS	AC=1521;AF=0.303714;AN=5008;NS=2504;DP=18150;EAS_AF=0.0635;AMR_AF=0.3184;AFR_AF=0.3381;EUR_AF=0.4722;SAS_AF=0.3211;AA=T|||;VT=SNP
7	87623250	rs1688899	T	C	100	PASS	AC=2798;AF=0.558706;AN=5008;NS=2504;DP=16290;EAS_AF=0.4107;AMR_AF=0.5014;AFR_AF=0.7897;EUR_AF=0.5567;SAS_AF=0.4417;AA=C|||;VT=SNP
7	87623298	rs2021741	A	G	100	PASS	AC=2343;AF=0.467851;AN=5008;NS=2504;DP=14208;EAS_AF=0.3611;AMR_AF=0.4697;AFR_AF=0.5015;EUR_AF=0.5557;SAS_AF=0.4407;AA=A|||;VT=SNP
7	87624805	rs1637509	T	G	100	PASS	AC=1520;AF=0.303514;AN=5008;NS=2504;DP=19197;EAS_AF=0.0635;AMR_AF=0.3184;AFR_AF=0.3374;EUR_AF=0.4722;SAS_AF=0.3211;AA=C|||;VT=SNP
7	87624935	rs1637508	G	A	100	PASS	AC=2712;AF=0.541534;AN=5008;NS=2504;DP=18433;EAS_AF=0.4107;AMR_AF=0.4942;AFR_AF=0.7292;EUR_AF=0.5557;SAS_AF=0.4417;AA=g|||;VT=SNP
7	87627727	rs12538351	A	G	100	PASS	AC=827;AF=0.165136;AN=5008;NS=2504;DP=19483;EAS_AF=0.3016;AMR_AF=0.1513;AFR_AF=0.1641;EUR_AF=0.0835;SAS_AF=0.1196;AA=A|||;VT=SNP
7	87628945	rs1637490	A	G	100	PASS	AC=1518;AF=0.303115;AN=5008;NS=2504;DP=16687;EAS_AF=0.0635;AMR_AF=0.3156;AFR_AF=0.3374;EUR_AF=0.4712;SAS_AF=0.3221;AA=A|||;VT=SNP
7	87629113	rs1613737	T	C	100	PASS	AC=2626;AF=0.524361;AN=5008;NS=2504;DP=14457;EAS_AF=0.3641;AMR_AF=0.4813;AFR_AF=0.7073;EUR_AF=0.5557;SAS_AF=0.4407;AA=T|||;VT=SNP
7	87629314	rs73202312	A	G	100	PASS	AC=826;AF=0.164936;AN=5008;NS=2504;DP=14906;EAS_AF=0.3006;AMR_AF=0.1513;AFR_AF=0.1641;EUR_AF=0.0835;SAS_AF=0.1196;AA=A|||;VT=SNP
7	87631526	rs1201841	T	C	100	PASS	AC=509;AF=0.101637;AN=5008;NS=2504;DP=20789;EAS_AF=0.0635;AMR_AF=0.1297;AFR_AF=0.1316;EUR_AF=0.0517;SAS_AF=0.1319;AA=T|||;VT=SNP
7	87631722	rs2022160	A	G	100	PASS	AC=2666;AF=0.532348;AN=5008;NS=2504;DP=17372;EAS_AF=0.6369;AMR_AF=0.5331;AFR_AF=0.4992;EUR_AF=0.4443;SAS_AF=0.5593;AA=G|||;VT=SNP
7	87633251	rs2282948	T	C	100	PASS	AC=2295;AF=0.458267;AN=5008;NS=2504;DP=18845;EAS_AF=0.5863;AMR_AF=0.5086;AFR_AF=0.27;EUR_AF=0.4453;SAS_AF=0.5583;AA=T|||;VT=SNP
7	87633504	rs2282949	T	C	100	PASS	AC=2666;AF=0.532348;AN=5008;NS=2504;DP=19723;EAS_AF=0.6359;AMR_AF=0.5331;AFR_AF=0.4992;EUR_AF=0.4453;SAS_AF=0.5593;AA=C|||;VT=SNP
7	87633527	rs2282950	C	A	100	PASS	AC=827;AF=0.165136;AN=5008;NS=2504;DP=20199;EAS_AF=0.3006;AMR_AF=0.1513;AFR_AF=0.1649;EUR_AF=0.0835;SAS_AF=0.1196;AA=C|||;VT=SNP
7	87634515	rs2023533	G	A	100	PASS	AC=2379;AF=0.47504;AN=5008;NS=2504;DP=19347;EAS_AF=0.6359;AMR_AF=0.5159;AFR_AF=0.2927;EUR_AF=0.4433;SAS_AF=0.5593;AA=A|||;VT=SNP
7	87634725	rs2237539	C	T	100	PASS	AC=827;AF=0.165136;AN=5008;NS=2504;DP=19383;EAS_AF=0.3006;AMR_AF=0.1513;AFR_AF=0.1649;EUR_AF=0.0835;SAS_AF=0.1196;AA=C|||;VT=SNP
7	87634867	rs34545132	T	C	100	PASS	AC=829;AF=0.165535;AN=5008;NS=2504;DP=18083;EAS_AF=0.3006;AMR_AF=0.1513;AFR_AF=0.1664;EUR_AF=0.0835;SAS_AF=0.1196;AA=T|||;VT=SNP
7	87638550	rs2108087	C	G	100	PASS	AC=2660;AF=0.53115;AN=5008;NS=2504;DP=14845;EAS_AF=0.6359;AMR_AF=0.5288;AFR_AF=0.4977;EUR_AF=0.4443;SAS_AF=0.5593;AA=G|||;VT=SNP
7	87639296	rs76969953	G	A	100	PASS	AC=148;AF=0.0295527;AN=5008;NS=2504;DP=20497;EAS_AF=0.0179;AMR_AF=0.0245;AFR_AF=0.0197;EUR_AF=0.0219;SAS_AF=0.0665;AA=G|||;VT=SNP
7	87642035	rs10249015	A	C	100	PASS	AC=2301;AF=0.459465;AN=5008;NS=2504;DP=18546;EAS_AF=0.5615;AMR_AF=0.5086;AFR_AF=0.2935;EUR_AF=0.4443;SAS_AF=0.5593;AA=C|||;VT=SNP
7	87643021	rs9689976	G	A	100	PASS	AC=3382;AF=0.675319;AN=5008;NS=2504;DP=18358;EAS_AF=0.8353;AMR_AF=0.7118;AFR_AF=0.6415;EUR_AF=0.5278;SAS_AF=0.682;AA=A|||;VT=SNP
7	87644023	rs2158766	T	C	100	PASS	AC=2127;AF=0.42472;AN=5008;NS=2504;DP=19468;EAS_AF=0.5615;AMR_AF=0.5;AFR_AF=0.1664;EUR_AF=0.4443;SAS_AF=0.5593;AA=T|||;VT=SNP
7	87644091	rs2022163	T	C	100	PASS	AC=2297;AF=0.458666;AN=5008;NS=2504;DP=19027;EAS_AF=0.5625;AMR_AF=0.5086;AFR_AF=0.2897;EUR_AF=0.4443;SAS_AF=0.5593;AA=T|||;VT=SNP
7	87644433	rs2022164	G	A	100	PASS	AC=2128;AF=0.42492;AN=5008;NS=2504;DP=18906;EAS_AF=0.5625;AMR_AF=0.5;AFR_AF=0.1664;EUR_AF=0.4443;SAS_AF=0.5593;AA=G|||;VT=SNP
7	87646755	rs11972409	T	C	100	PASS	AC=2249;AF=0.449081;AN=5008;NS=2504;DP=15248;EAS_AF=0.5625;AMR_AF=0.5072;AFR_AF=0.2549;EUR_AF=0.4433;SAS_AF=0.5593;AA=T|||;VT=SNP
7	87648884	rs56160917	C	T	100	PASS	AC=2153;AF=0.429912;AN=5008;NS=2504;DP=17109;EAS_AF=0.5873;AMR_AF=0.4971;AFR_AF=0.1664;EUR_AF=0.4453;SAS_AF=0.5603;AA=C|||;VT=SNP
7	87651567	rs10235694	C	A	100	PASS	AC=2711;AF=0.541334;AN=5008;NS=2504;DP=16121;EAS_AF=0.629;AMR_AF=0.5317;AFR_AF=0.5363;EUR_AF=0.4473;SAS_AF=0.5613;AA=A|||;VT=SNP
7	87652094	rs9649105	A	T	100	PASS	AC=2156;AF=0.430511;AN=5008;NS=2504;DP=15863;EAS_AF=0.5883;AMR_AF=0.4971;AFR_AF=0.1664;EUR_AF=0.4463;SAS_AF=0.5613;AA=A|||;VT=SNP
7	87655251	rs10435249	A	T	100	PASS	AC=818;AF=0.163339;AN=5008;NS=2504;DP=17097;EAS_AF=0.2649;AMR_AF=0.2839;AFR_AF=0.0303;EUR_AF=0.1382;SAS_AF=0.1789;AA=A|||;VT=SNP
7	87655476	rs10435250	A	G	100	PASS	AC=2153;AF=0.429912;AN=5008;NS=2504;DP=18649;EAS_AF=0.5873;AMR_AF=0.4971;AFR_AF=0.1664;EUR_AF=0.4453;SAS_AF=0.5603;AA=A|||;VT=SNP
7	87658252	rs2022555	G	C	100	PASS	AC=2154;AF=0.430112;AN=5008;NS=2504;DP=16036;EAS_AF=0.5863;AMR_AF=0.5;AFR_AF=0.1664;EUR_AF=0.4453;SAS_AF=0.5603;AA=G|||;VT=SNP
7	87660094	rs1201839	C	A	100	PASS	AC=4144;AF=0.827476;AN=5008;NS=2504;DP=18656;EAS_AF=0.8948;AMR_AF=0.7968;AFR_AF=0.9433;EUR_AF=0.5905;SAS_AF=0.8671;AA=A|||;VT=SNP
7	87660125	rs10279940	A	G	100	PASS	AC=2714;AF=0.541933;AN=5008;NS=2504;DP=18552;EAS_AF=0.627;AMR_AF=0.536;AFR_AF=0.5386;EUR_AF=0.4463;SAS_AF=0.5613;AA=G|||;VT=SNP
7	87660863	rs10952906	A	T	100	PASS	AC=2153;AF=0.429912;AN=5008;NS=2504;DP=21488;EAS_AF=0.5873;AMR_AF=0.4971;AFR_AF=0.1664;EUR_AF=0.4453;SAS_AF=0.5603;AA=A|||;VT=SNP
7	87660986	rs11770982	T	G	100	PASS	AC=2313;AF=0.461861;AN=5008;NS=2504;DP=21818;EAS_AF=0.5873;AMR_AF=0.5144;AFR_AF=0.2784;EUR_AF=0.4453;SAS_AF=0.5603;AA=T|||;VT=SNP
7	87662070	rs2079423	T	C	100	PASS	AC=2717;AF=0.542532;AN=5008;NS=2504;DP=20343;EAS_AF=0.627;AMR_AF=0.5346;AFR_AF=0.5416;EUR_AF=0.4463;SAS_AF=0.5613;AA=C|||;VT=SNP
7	87662227	rs2079422	G	A	100	PASS	AC=2420;AF=0.483227;AN=5008;NS=2504;DP=21936;EAS_AF=0.5863;AMR_AF=0.5173;AFR_AF=0.3585;EUR_AF=0.4453;SAS_AF=0.5603;AA=A|||;VT=SNP
7	87662944	rs2097917	T	A	100	PASS	AC=2312;AF=0.461661;AN=5008;NS=2504;DP=19913;EAS_AF=0.5863;AMR_AF=0.5144;AFR_AF=0.2784;EUR_AF=0.4453;SAS_AF=0.5603;AA=T|||;VT=SNP
7	87665048	rs2373487	A	G	100	PASS	AC=2155;AF=0.430312;AN=5008;NS=2504;DP=19663;EAS_AF=0.5863;AMR_AF=0.5;AFR_AF=0.1664;EUR_AF=0.4463;SAS_AF=0.5603;AA=A|||;VT=SNP
7	87666274	rs12669586	T	G	100	PASS	AC=2415;AF=0.482228;AN=5008;NS=2504;DP=16236;EAS_AF=0.5863;AMR_AF=0.5216;AFR_AF=0.3517;EUR_AF=0.4463;SAS_AF=0.5603;AA=G|||;VT=SNP
7	87666666	rs9641021	C	T	100	PASS	AC=2716;AF=0.542332;AN=5008;NS=2504;DP=13747;EAS_AF=0.627;AMR_AF=0.5346;AFR_AF=0.5401;EUR_AF=0.4473;SAS_AF=0.5613;AA=T|||;VT=SNP
7	87667619	rs6964758	T	G	100	PASS	AC=1187;AF=0.237021;AN=5008;NS=2504;DP=17387;EAS_AF=0.3284;AMR_AF=0.2075;AFR_AF=0.0136;EUR_AF=0.3171;SAS_AF=0.3834;AA=T|||;VT=SNP
7	87668283	rs10241669	G	A	100	PASS	AC=2410;AF=0.48123;AN=5008;NS=2504;DP=14643;EAS_AF=0.5863;AMR_AF=0.5187;AFR_AF=0.3502;EUR_AF=0.4453;SAS_AF=0.5603;AA=A|||;VT=SNP
7	87668529	rs9641022	G	C	100	PASS	AC=2710;AF=0.541134;AN=5008;NS=2504;DP=12994;EAS_AF=0.627;AMR_AF=0.5346;AFR_AF=0.5363;EUR_AF=0.4463;SAS_AF=0.5613;AA=C|||;VT=SNP
7	87669005	rs2024019	C	T	100	PASS	AC=2327;AF=0.464657;AN=5008;NS=2504;DP=12708;EAS_AF=0.5873;AMR_AF=0.5173;AFR_AF=0.2784;EUR_AF=0.4573;SAS_AF=0.5603;AA=C|||;VT=SNP
7	87670741	rs10279744	A	G	100	PASS	AC=2730;AF=0.545128;AN=5008;NS=2504;DP=13190;EAS_AF=0.628;AMR_AF=0.536;AFR_AF=0.5401;EUR_AF=0.4592;SAS_AF=0.5613;AA=G|||;VT=SNP
7	87671335	rs2024018	G	T	100	PASS	AC=2167;AF=0.432708;AN=5008;NS=2504;DP=17305;EAS_AF=0.5873;AMR_AF=0.5;AFR_AF=0.1664;EUR_AF=0.4573;SAS_AF=0.5603;AA=G|||;VT=SNP
7	87672045	rs7802934	C	G	100	PASS	AC=2167;AF=0.432708;AN=5008;NS=2504;DP=20596;EAS_AF=0.5873;AMR_AF=0.5;AFR_AF=0.1664;EUR_AF=0.4573;SAS_AF=0.5603;AA=C|||;VT=SNP
7	87674104	rs10266440	G	A	100	PASS	AC=2371;AF=0.473442;AN=5008;NS=2504;DP=15413;EAS_AF=0.5843;AMR_AF=0.5173;AFR_AF=0.323;EUR_AF=0.4453;SAS_AF=0.5603;AA=G|||;VT=SNP
7	87674292	rs112739903	G	A	100	PASS	AC=1166;AF=0.232827;AN=5008;NS=2504;DP=16722;EAS_AF=0.3224;AMR_AF=0.2075;AFR_AF=0.0113;EUR_AF=0.3032;SAS_AF=0.3855;AA=G|||;VT=SNP
7	87674671	rs10282572	T	C	100	PASS	AC=2715;AF=0.542133;AN=5008;NS=2504;DP=19411;EAS_AF=0.625;AMR_AF=0.5346;AFR_AF=0.5416;EUR_AF=0.4463;SAS_AF=0.5613;AA=C|||;VT=SNP
7	87674939	rs60069756	G	C	100	PASS	AC=2152;AF=0.429712;AN=5008;NS=2504;DP=18965;EAS_AF=0.5843;AMR_AF=0.4986;AFR_AF=0.1664;EUR_AF=0.4463;SAS_AF=0.5603;AA=G|||;VT=SNP
7	87675501	rs2373486	G	A	100	PASS	AC=2151;AF=0.429513;AN=5008;NS=2504;DP=17367;EAS_AF=0.5843;AMR_AF=0.4986;AFR_AF=0.1664;EUR_AF=0.4453;SAS_AF=0.5603;AA=G|||;VT=SNP
7	87677054	rs7801432	A	G	100	PASS	AC=783;AF=0.15635;AN=5008;NS=2504;DP=13176;EAS_AF=0.2401;AMR_AF=0.1801;AFR_AF=0.1324;EUR_AF=0.0835;SAS_AF=0.1605;AA=A|||;VT=SNP
7	87677128	rs56897831	G	A	100	PASS	AC=2159;AF=0.43111;AN=5008;NS=2504;DP=13148;EAS_AF=0.5833;AMR_AF=0.4986;AFR_AF=0.1732;EUR_AF=0.4453;SAS_AF=0.5603;AA=A|||;VT=SNP
7	87677874	rs17150161	G	A	100	PASS	AC=2152;AF=0.429712;AN=5008;NS=2504;DP=14740;EAS_AF=0.5843;AMR_AF=0.4986;AFR_AF=0.1672;EUR_AF=0.4453;SAS_AF=0.5603;AA=G|||;VT=SNP
7	87678782	rs6465127	T	C	100	PASS	AC=2713;AF=0.541733;AN=5008;NS=2504;DP=17765;EAS_AF=0.624;AMR_AF=0.5346;AFR_AF=0.5401;EUR_AF=0.4473;SAS_AF=0.5613;AA=C|||;VT=SNP
7	87680696	rs59135798	A	G	100	PASS	AC=2162;AF=0.431709;AN=5008;NS=2504;DP=18543;EAS_AF=0.5853;AMR_AF=0.4986;AFR_AF=0.1732;EUR_AF=0.4463;SAS_AF=0.5603;AA=A|||;VT=SNP
7	87681827	rs4728725	G	A	100	PASS	AC=4169;AF=0.832468;AN=5008;NS=2504;DP=17157;EAS_AF=0.9048;AMR_AF=0.8026;AFR_AF=0.9523;EUR_AF=0.5954;SAS_AF=0.8609;AA=A|||;VT=SNP
7	87683635	rs10435251	A	T	100	PASS	AC=2173;AF=0.433906;AN=5008;NS=2504;DP=18519;EAS_AF=0.5764;AMR_AF=0.4899;AFR_AF=0.1717;EUR_AF=0.4702;SAS_AF=0.5644;AA=A|||;VT=SNP
7	87687549	rs2282951	T	G	100	PASS	AC=2176;AF=0.434505;AN=5008;NS=2504;DP=17519;EAS_AF=0.5774;AMR_AF=0.4899;AFR_AF=0.1725;EUR_AF=0.4712;SAS_AF=0.5644;AA=T|||;VT=SNP
7	87688375	rs62486383	C	G	100	PASS	AC=2176;AF=0.434505;AN=5008;NS=2504;DP=19531;EAS_AF=0.5774;AMR_AF=0.4899;AFR_AF=0.1725;EUR_AF=0.4712;SAS_AF=0.5644;AA=C|||;VT=SNP
7	87689005	rs56050913	G	T	100	PASS	AC=2195;AF=0.438299;AN=5008;NS=2504;DP=20926;EAS_AF=0.5823;AMR_AF=0.5101;AFR_AF=0.1725;EUR_AF=0.4702;SAS_AF=0.5654;AA=G|||;VT=SNP
7	87690135	rs58850563	T	C	100	PASS	AC=2180;AF=0.435304;AN=5008;NS=2504;DP=18599;EAS_AF=0.5774;AMR_AF=0.4899;AFR_AF=0.1747;EUR_AF=0.4712;SAS_AF=0.5654;AA=T|||;VT=SNP
7	87694367	rs12671587	T	C	100	PASS	AC=2114;AF=0.422125;AN=5008;NS=2504;DP=14354;EAS_AF=0.5804;AMR_AF=0.4798;AFR_AF=0.1687;EUR_AF=0.4066;SAS_AF=0.5767;AA=T|||;VT=SNP
7	87694577	rs17150179	A	G	100	PASS	AC=481;AF=0.0960463;AN=5008;NS=2504;DP=12626;EAS_AF=0.248;AMR_AF=0.1441;AFR_AF=0.0023;EUR_AF=0.0268;SAS_AF=0.1033;AA=A|||;VT=SNP
7	87695787	rs6958024	T	G	100	PASS	AC=2107;AF=0.420727;AN=5008;NS=2504;DP=18645;EAS_AF=0.5804;AMR_AF=0.4769;AFR_AF=0.1619;EUR_AF=0.4066;SAS_AF=0.5808;AA=T|||;VT=SNP
7	87696571	rs73706963	T	A	100	PASS	AC=875;AF=0.17472;AN=5008;NS=2504;DP=15377;EAS_AF=0.2421;AMR_AF=0.1758;AFR_AF=0.2421;EUR_AF=0.0567;SAS_AF=0.135;AA=-|||;VT=SNP
7	87696681	rs56399147	A	G	100	PASS	AC=2172;AF=0.433706;AN=5008;NS=2504;DP=14885;EAS_AF=0.6171;AMR_AF=0.4914;AFR_AF=0.177;EUR_AF=0.4056;SAS_AF=0.5798;AA=A|||;VT=SNP
7	87696723	rs55637099	C	A	100	PASS	AC=2106;AF=0.420527;AN=5008;NS=2504;DP=14723;EAS_AF=0.5804;AMR_AF=0.4784;AFR_AF=0.1619;EUR_AF=0.4056;SAS_AF=0.5798;AA=C|||;VT=SNP
7	87696837	rs7777040	A	T	100	PASS	AC=2106;AF=0.420527;AN=5008;NS=2504;DP=17119;EAS_AF=0.5804;AMR_AF=0.4784;AFR_AF=0.1619;EUR_AF=0.4056;SAS_AF=0.5798;AA=A|||;VT=SNP
7	87698037	rs2282952	A	G	100	PASS	AC=1013;AF=0.202276;AN=5008;NS=2504;DP=20255;EAS_AF=0.254;AMR_AF=0.1974;AFR_AF=0.3245;EUR_AF=0.0567;SAS_AF=0.137;AA=A|||;VT=SNP
7	87698211	rs2282953	C	G	100	PASS	AC=958;AF=0.191294;AN=5008;NS=2504;DP=23739;EAS_AF=0.254;AMR_AF=0.196;AFR_AF=0.2837;EUR_AF=0.0567;SAS_AF=0.137;AA=C|||;VT=SNP
7	87699624	rs6955194	A	T	100	PASS	AC=3444;AF=0.6877;AN=5008;NS=2504;DP=20076;EAS_AF=0.871;AMR_AF=0.7017;AFR_AF=0.6899;EUR_AF=0.4632;SAS_AF=0.7168;AA=T|||;VT=SNP
7	87699736	rs2282954	G	A	100	PASS	AC=1155;AF=0.230631;AN=5008;NS=2504;DP=20948;EAS_AF=0.3056;AMR_AF=0.2133;AFR_AF=0.0159;EUR_AF=0.2972;SAS_AF=0.3875;AA=G|||;VT=SNP
7	87699849	rs2282955	C	A	100	PASS	AC=2173;AF=0.433906;AN=5008;NS=2504;DP=20994;EAS_AF=0.6171;AMR_AF=0.4914;AFR_AF=0.1778;EUR_AF=0.4056;SAS_AF=0.5798;AA=C|||;VT=SNP
7	87700875	rs12670301	G	A	100	PASS	AC=3409;AF=0.680711;AN=5008;NS=2504;DP=15858;EAS_AF=0.871;AMR_AF=0.7017;AFR_AF=0.6634;EUR_AF=0.4632;SAS_AF=0.7168;AA=A|||;VT=SNP
7	87701778	rs7799148	G	C	100	PASS	AC=2108;AF=0.420927;AN=5008;NS=2504;DP=16472;EAS_AF=0.5804;AMR_AF=0.4784;AFR_AF=0.1619;EUR_AF=0.4056;SAS_AF=0.5818;AA=G|||;VT=SNP
7	87702280	rs17339970	T	C	100	PASS	AC=2108;AF=0.420927;AN=5008;NS=2504;DP=17583;EAS_AF=0.5804;AMR_AF=0.4784;AFR_AF=0.1619;EUR_AF=0.4056;SAS_AF=0.5818;AA=T|||;VT=SNP
7	87702632	rs10228892	A	C	100	PASS	AC=1011;AF=0.201877;AN=5008;NS=2504;DP=18360;EAS_AF=0.254;AMR_AF=0.1974;AFR_AF=0.323;EUR_AF=0.0567;SAS_AF=0.137;AA=A|||;VT=SNP
7	87704476	rs5885611	C	T	100	PASS	AC=2174;AF=0.434105;AN=5008;NS=2504;DP=15279;EAS_AF=0.6171;AMR_AF=0.4914;AFR_AF=0.177;EUR_AF=0.4056;SAS_AF=0.5818;AA=C|||;VT=SNP
7	87704699	rs4442059	G	A	100	PASS	AC=2198;AF=0.438898;AN=5008;NS=2504;DP=14342;EAS_AF=0.5804;AMR_AF=0.4885;AFR_AF=0.2247;EUR_AF=0.4056;SAS_AF=0.5818;AA=G|||;VT=SNP
7	87706584	rs7780245	T	C	100	PASS	AC=958;AF=0.191294;AN=5008;NS=2504;DP=18028;EAS_AF=0.254;AMR_AF=0.196;AFR_AF=0.2837;EUR_AF=0.0567;SAS_AF=0.137;AA=T|||;VT=SNP
7	87707387	rs10464570	G	T	100	PASS	AC=2174;AF=0.434105;AN=5008;NS=2504;DP=18999;EAS_AF=0.6171;AMR_AF=0.4914;AFR_AF=0.177;EUR_AF=0.4066;SAS_AF=0.5808;AA=G|||;VT=SNP
7	87707388	rs10464571	C	T	100	PASS	AC=2174;AF=0.434105;AN=5008;NS=2504;DP=19045;EAS_AF=0.6171;AMR_AF=0.4914;AFR_AF=0.177;EUR_AF=0.4066;SAS_AF=0.5808;AA=C|||;VT=SNP
7	87707510	rs62486389	A	G	100	PASS	AC=1183;AF=0.236222;AN=5008;NS=2504;DP=19148;EAS_AF=0.3036;AMR_AF=0.2464;AFR_AF=0.0159;EUR_AF=0.3022;SAS_AF=0.3896;AA=A|||;VT=SNP
7	87712484	rs62486407	T	C	100	PASS	AC=2107;AF=0.420727;AN=5008;NS=2504;DP=20801;EAS_AF=0.5804;AMR_AF=0.4784;AFR_AF=0.1619;EUR_AF=0.4056;SAS_AF=0.5808;AA=T|||;VT=SNP
7	87712591	rs141222773	A	G	100	PASS	AC=800;AF=0.159744;AN=5008;NS=2504;DP=15693;EAS_AF=0.254;AMR_AF=0.1772;AFR_AF=0.174;EUR_AF=0.0567;SAS_AF=0.137;AA=a|||;VT=SNP
7	87712602	rs62486409	G	A	100	PASS	AC=2107;AF=0.420727;AN=5008;NS=2504;DP=15259;EAS_AF=0.5804;AMR_AF=0.4784;AFR_AF=0.1619;EUR_AF=0.4056;SAS_AF=0.5808;AA=g|||;VT=SNP
7	87712695	rs11772873	C	T	100	PASS	AC=2107;AF=0.420727;AN=5008;NS=2504;DP=14259;EAS_AF=0.5804;AMR_AF=0.4784;AFR_AF=0.1619;EUR_AF=0.4056;SAS_AF=0.5808;AA=C|||;VT=SNP
7	87713187	rs74988745	G	T	100	PASS	AC=491;AF=0.0980431;AN=5008;NS=2504;DP=15288;EAS_AF=0.254;AMR_AF=0.1441;AFR_AF=0.0023;EUR_AF=0.0268;SAS_AF=0.1074;AA=G|||;VT=SNP
7	87713560	rs6964103	G	A	100	PASS	AC=3451;AF=0.689097;AN=5008;NS=2504;DP=19540;EAS_AF=0.871;AMR_AF=0.7017;AFR_AF=0.6952;EUR_AF=0.4632;SAS_AF=0.7168;AA=A|||;VT=SNP
7	87713579	rs16885885	C	G	100	PASS	AC=1029;AF=0.205471;AN=5008;NS=2504;DP=19587;EAS_AF=0.254;AMR_AF=0.1988;AFR_AF=0.3359;EUR_AF=0.0567;SAS_AF=0.137;AA=C|||;VT=SNP
7	87713925	rs6968026	A	G	100	PASS	AC=3422;AF=0.683307;AN=5008;NS=2504;DP=18310;EAS_AF=0.871;AMR_AF=0.6988;AFR_AF=0.6732;EUR_AF=0.4632;SAS_AF=0.7188;AA=G|||;VT=SNP
7	87715958	rs12539024	G	A	100	PASS	AC=1014;AF=0.202476;AN=5008;NS=2504;DP=16045;EAS_AF=0.254;AMR_AF=0.2003;AFR_AF=0.3238;EUR_AF=0.0567;SAS_AF=0.137;AA=G|||;VT=SNP
7	87716300	rs6951172	C	T	100	PASS	AC=3400;AF=0.678914;AN=5008;NS=2504;DP=18315;EAS_AF=0.871;AMR_AF=0.6988;AFR_AF=0.6573;EUR_AF=0.4632;SAS_AF=0.7178;AA=C|||;VT=SNP
7	87716462	rs6971348	T	C	100	PASS	AC=3404;AF=0.679712;AN=5008;NS=2504;DP=17231;EAS_AF=0.871;AMR_AF=0.6988;AFR_AF=0.6596;EUR_AF=0.4632;SAS_AF=0.7188;AA=C|||;VT=SNP
7	87717363	rs12673545	C	T	100	PASS	AC=2173;AF=0.433906;AN=5008;NS=2504;DP=19668;EAS_AF=0.6171;AMR_AF=0.4899;AFR_AF=0.177;EUR_AF=0.4056;SAS_AF=0.5818;AA=C|||;VT=SNP
7	87717611	rs4728731	C	T	100	PASS	AC=2173;AF=0.433906;AN=5008;NS=2504;DP=16314;EAS_AF=0.6171;AMR_AF=0.4899;AFR_AF=0.177;EUR_AF=0.4056;SAS_AF=0.5818;AA=C|||;VT=SNP
7	87717762	rs917205	G	A	100	PASS	AC=959;AF=0.191494;AN=5008;NS=2504;DP=16484;EAS_AF=0.254;AMR_AF=0.1974;AFR_AF=0.2837;EUR_AF=0.0567;SAS_AF=0.137;AA=G|||;VT=SNP
7	87717927	rs4727151	A	G	100	PASS	AC=3424;AF=0.683706;AN=5008;NS=2504;DP=16672;EAS_AF=0.87;AMR_AF=0.7017;AFR_AF=0.6747;EUR_AF=0.4632;SAS_AF=0.7178;AA=G|||;VT=SNP
7	87718631	rs17150205	G	A	100	PASS	AC=981;AF=0.195887;AN=5008;NS=2504;DP=16059;EAS_AF=0.254;AMR_AF=0.196;AFR_AF=0.3011;EUR_AF=0.0567;SAS_AF=0.137;AA=g|||;VT=SNP
7	87719088	rs9632709	T	C	100	PASS	AC=3405;AF=0.679912;AN=5008;NS=2504;DP=19347;EAS_AF=0.871;AMR_AF=0.6988;AFR_AF=0.6596;EUR_AF=0.4642;SAS_AF=0.7188;AA=C|||;VT=SNP
7	87720240	rs6954770	T	A	100	PASS	AC=1029;AF=0.205471;AN=5008;NS=2504;DP=18361;EAS_AF=0.254;AMR_AF=0.1988;AFR_AF=0.3359;EUR_AF=0.0567;SAS_AF=0.137;AA=T|||;VT=SNP
7	87721274	rs10234048	C	T	100	PASS	AC=3194;AF=0.63778;AN=5008;NS=2504;DP=15689;EAS_AF=0.871;AMR_AF=0.6902;AFR_AF=0.5076;EUR_AF=0.4632;SAS_AF=0.7157;AA=C|||;VT=SNP
7	87721570	rs10234412	C	T	100	PASS	AC=3395;AF=0.677915;AN=5008;NS=2504;DP=18064;EAS_AF=0.871;AMR_AF=0.7003;AFR_AF=0.6536;EUR_AF=0.4642;SAS_AF=0.7157;AA=T|||;VT=SNP
7	87721601	rs35969501	C	T	100	PASS	AC=146;AF=0.0291534;AN=5008;NS=2504;DP=18301;EAS_AF=0.0367;AMR_AF=0.0331;AFR_AF=0.0015;EUR_AF=0.0278;SAS_AF=0.0573;AA=C|||;VT=SNP
7	87721705	rs2237540	C	T	100	PASS	AC=3431;AF=0.685104;AN=5008;NS=2504;DP=21203;EAS_AF=0.871;AMR_AF=0.7017;AFR_AF=0.6793;EUR_AF=0.4642;SAS_AF=0.7168;AA=T|||;VT=SNP
7	87721713	rs12537586	A	T	100	PASS	AC=2707;AF=0.540535;AN=5008;NS=2504;DP=21381;EAS_AF=0.871;AMR_AF=0.6412;AFR_AF=0.2088;EUR_AF=0.4334;SAS_AF=0.6871;AA=A|||;VT=SNP
7	87722758	rs2097918	G	T	100	PASS	AC=2670;AF=0.533147;AN=5008;NS=2504;DP=18058;EAS_AF=0.871;AMR_AF=0.6369;AFR_AF=0.1838;EUR_AF=0.4324;SAS_AF=0.6871;AA=G|||;VT=SNP
7	87722778	rs10952910	G	A	100	PASS	AC=3197;AF=0.638379;AN=5008;NS=2504;DP=18439;EAS_AF=0.871;AMR_AF=0.6902;AFR_AF=0.5098;EUR_AF=0.4622;SAS_AF=0.7168;AA=G|||;VT=SNP
7	87724607	rs2282956	C	A	100	PASS	AC=2662;AF=0.53155;AN=5008;NS=2504;DP=19612;EAS_AF=0.871;AMR_AF=0.6354;AFR_AF=0.1785;EUR_AF=0.4324;SAS_AF=0.6871;AA=C|||;VT=SNP
7	87724858	rs2282957	G	T	100	PASS	AC=3428;AF=0.684505;AN=5008;NS=2504;DP=15606;EAS_AF=0.87;AMR_AF=0.7017;AFR_AF=0.6785;EUR_AF=0.4632;SAS_AF=0.7168;AA=T|||;VT=SNP
7	87725307	rs12535312	G	A	100	PASS	AC=2661;AF=0.53135;AN=5008;NS=2504;DP=10777;EAS_AF=0.87;AMR_AF=0.634;AFR_AF=0.1785;EUR_AF=0.4334;SAS_AF=0.6871;AA=G|||;VT=SNP
7	87725522	rs12535365	G	A	100	PASS	AC=2599;AF=0.51897;AN=5008;NS=2504;DP=11250;EAS_AF=0.8343;AMR_AF=0.6225;AFR_AF=0.1634;EUR_AF=0.4344;SAS_AF=0.6881;AA=G|||;VT=SNP
7	87725817	rs76462560	A	G	100	PASS	AC=511;AF=0.102037;AN=5008;NS=2504;DP=10477;EAS_AF=0.253;AMR_AF=0.147;AFR_AF=0.0166;EUR_AF=0.0268;SAS_AF=0.1074;AA=A|||;VT=SNP
7	87727775	rs35532369	A	G	100	PASS	AC=415;AF=0.0828674;AN=5008;NS=2504;DP=18689;EAS_AF=0.0367;AMR_AF=0.1499;AFR_AF=0.1271;EUR_AF=0.0427;SAS_AF=0.0644;AA=A|||;VT=SNP
7	87728967	rs4727152	A	C	100	PASS	AC=3572;AF=0.713259;AN=5008;NS=2504;DP=18058;EAS_AF=0.9077;AMR_AF=0.7334;AFR_AF=0.6762;EUR_AF=0.492;SAS_AF=0.7761;AA=C|||;VT=SNP
7	87730046	rs7792853	G	A	100	PASS	AC=2500;AF=0.499201;AN=5008;NS=2504;DP=19974;EAS_AF=0.8343;AMR_AF=0.5144;AFR_AF=0.1619;EUR_AF=0.4185;SAS_AF=0.682;AA=G|||;VT=SNP
7	87730307	rs7793051	C	A	100	PASS	AC=3532;AF=0.705272;AN=5008;NS=2504;DP=18381;EAS_AF=0.9077;AMR_AF=0.732;AFR_AF=0.6467;EUR_AF=0.492;SAS_AF=0.7761;AA=A|||;VT=SNP
7	87730335	rs7793308	G	C	100	PASS	AC=2501;AF=0.499401;AN=5008;NS=2504;DP=18757;EAS_AF=0.8343;AMR_AF=0.5159;AFR_AF=0.1619;EUR_AF=0.4185;SAS_AF=0.682;AA=G|||;VT=SNP
7	87731334	rs11767113	C	G	100	PASS	AC=1198;AF=0.239217;AN=5008;NS=2504;DP=20298;EAS_AF=0.3065;AMR_AF=0.2522;AFR_AF=0.0159;EUR_AF=0.3072;SAS_AF=0.3926;AA=C|||;VT=SNP
7	87731361	rs17150232	A	G	100	PASS	AC=430;AF=0.0858626;AN=5008;NS=2504;DP=20171;EAS_AF=0.0367;AMR_AF=0.1513;AFR_AF=0.1377;EUR_AF=0.0427;SAS_AF=0.0644;AA=A|||;VT=SNP
7	87731692	rs2237541	C	T	100	PASS	AC=2499;AF=0.499002;AN=5008;NS=2504;DP=17724;EAS_AF=0.8343;AMR_AF=0.5144;AFR_AF=0.1619;EUR_AF=0.4185;SAS_AF=0.681;AA=C|||;VT=SNP
7	87735348	rs10227241	T	C	100	PASS	AC=3533;AF=0.705471;AN=5008;NS=2504;DP=20845;EAS_AF=0.9077;AMR_AF=0.732;AFR_AF=0.6483;EUR_AF=0.492;SAS_AF=0.7751;AA=C|||;VT=SNP
7	87735370	rs12704383	G	C	100	PASS	AC=428;AF=0.0854633;AN=5008;NS=2504;DP=20589;EAS_AF=0.0367;AMR_AF=0.1499;AFR_AF=0.1377;EUR_AF=0.0427;SAS_AF=0.0634;AA=G|||;VT=SNP
7	87735798	rs3753103	C	T	100	PASS	AC=2565;AF=0.512181;AN=5008;NS=2504;DP=22259;EAS_AF=0.871;AMR_AF=0.5274;AFR_AF=0.177;EUR_AF=0.4185;SAS_AF=0.681;AA=C|||;VT=SNP
7	87735904	rs13234177	T	C	100	PASS	AC=429;AF=0.0856629;AN=5008;NS=2504;DP=20591;EAS_AF=0.0367;AMR_AF=0.1499;AFR_AF=0.1377;EUR_AF=0.0427;SAS_AF=0.0644;AA=T|||;VT=SNP
7	87735981	rs3753106	G	A	100	PASS	AC=3531;AF=0.705072;AN=5008;NS=2504;DP=20195;EAS_AF=0.9077;AMR_AF=0.732;AFR_AF=0.6467;EUR_AF=0.492;SAS_AF=0.7751;AA=A|||;VT=SNP
7	87737592	rs34957515	A	G	100	PASS	AC=429;AF=0.0856629;AN=5008;NS=2504;DP=16847;EAS_AF=0.0367;AMR_AF=0.1499;AFR_AF=0.1377;EUR_AF=0.0437;SAS_AF=0.0634;AA=A|||;VT=SNP
7	87738409	rs11768853	G	A	100	PASS	AC=2565;AF=0.512181;AN=5008;NS=2504;DP=18058;EAS_AF=0.871;AMR_AF=0.5274;AFR_AF=0.177;EUR_AF=0.4185;SAS_AF=0.681;AA=G|||;VT=SNP
7	87738872	rs726329	G	A	100	PASS	AC=429;AF=0.0856629;AN=5008;NS=2504;DP=17882;EAS_AF=0.0367;AMR_AF=0.1499;AFR_AF=0.1377;EUR_AF=0.0437;SAS_AF=0.0634;AA=G|||;VT=SNP
7	87739123	rs726328	T	C	100	PASS	AC=3574;AF=0.713658;AN=5008;NS=2504;DP=18640;EAS_AF=0.9077;AMR_AF=0.7349;AFR_AF=0.6762;EUR_AF=0.493;SAS_AF=0.7761;AA=C|||;VT=SNP
7	87739811	rs13234922	A	G	100	PASS	AC=429;AF=0.0856629;AN=5008;NS=2504;DP=17512;EAS_AF=0.0367;AMR_AF=0.1499;AFR_AF=0.1377;EUR_AF=0.0427;SAS_AF=0.0644;AA=A|||;VT=SNP
7	87740032	rs73202393	A	C	100	PASS	AC=668;AF=0.133387;AN=5008;NS=2504;DP=17677;EAS_AF=0.2778;AMR_AF=0.1499;AFR_AF=0.0068;EUR_AF=0.0924;SAS_AF=0.1861;AA=A|||;VT=SNP
7	87740360	rs10952911	A	G	100	PASS	AC=3510;AF=0.700879;AN=5008;NS=2504;DP=15728;EAS_AF=0.9077;AMR_AF=0.7334;AFR_AF=0.6301;EUR_AF=0.492;SAS_AF=0.7751;AA=G|||;VT=SNP
7	87740565	rs11770825	G	A	100	PASS	AC=3572;AF=0.713259;AN=5008;NS=2504;DP=14926;EAS_AF=0.9077;AMR_AF=0.7349;AFR_AF=0.6762;EUR_AF=0.492;SAS_AF=0.7751;AA=A|||;VT=SNP
7	87741230	rs2299198	C	A	100	PASS	AC=2565;AF=0.512181;AN=5008;NS=2504;DP=18153;EAS_AF=0.871;AMR_AF=0.5274;AFR_AF=0.177;EUR_AF=0.4185;SAS_AF=0.681;AA=C|||;VT=SNP
7	87741514	rs2299199	G	C	100	PASS	AC=3026;AF=0.604233;AN=5008;NS=2504;DP=20069;EAS_AF=0.9077;AMR_AF=0.6816;AFR_AF=0.3359;EUR_AF=0.4612;SAS_AF=0.7464;AA=C|||;VT=SNP
7	87742134	rs6957754	C	T	100	PASS	AC=2503;AF=0.4998;AN=5008;NS=2504;DP=17021;EAS_AF=0.8353;AMR_AF=0.5144;AFR_AF=0.1634;EUR_AF=0.4185;SAS_AF=0.682;AA=C|||;VT=SNP
7	87742277	rs13230365	T	C	100	PASS	AC=413;AF=0.0824681;AN=5008;NS=2504;DP=15374;EAS_AF=0.0367;AMR_AF=0.1499;AFR_AF=0.1263;EUR_AF=0.0427;SAS_AF=0.0634;AA=T|||;VT=SNP
7	87742642	rs12540117	G	A	100	PASS	AC=3017;AF=0.602436;AN=5008;NS=2504;DP=13226;EAS_AF=0.9077;AMR_AF=0.6801;AFR_AF=0.3306;EUR_AF=0.4612;SAS_AF=0.7454;AA=A|||;VT=SNP
7	87742943	rs10281274	C	T	100	PASS	AC=4182;AF=0.835064;AN=5008;NS=2504;DP=7754;EAS_AF=0.9077;AMR_AF=0.8012;AFR_AF=0.9682;EUR_AF=0.5875;SAS_AF=0.8589;AA=T|||;VT=SNP
7	87744806	rs77544291	G	A	100	PASS	AC=513;AF=0.102436;AN=5008;NS=2504;DP=17672;EAS_AF=0.252;AMR_AF=0.147;AFR_AF=0.0174;EUR_AF=0.0268;SAS_AF=0.1094;AA=G|||;VT=SNP
```
