## Supplementary material for "Characterization of shared and ancestry-specific signals driving complex traits using multi-ancestry fine-mapping": mesusieoutput

```
                 eur          afr      eur_afr
   [1,] 0.0002386976 0.0002814285 7.482307e-05
   [2,] 0.0002334067 0.0003337504 8.075059e-05
   [3,] 0.0002321252 0.0004288179 9.182933e-05
   [4,] 0.0002334999 0.0004111205 9.288936e-05
   [5,] 0.0002325833 0.0004184904 9.183884e-05
   [6,] 0.0002372256 0.0002839762 7.453629e-05
   [7,] 0.0005895777 0.0002924739 1.536976e-04
   [8,] 0.0002324964 0.0004085907 8.972253e-05
   [9,] 0.0002335879 0.0003309128 8.053136e-05
  [10,] 0.0002325402 0.0004328646 9.366634e-05
  [11,] 0.0002385024 0.0002627992 6.921829e-05
  [12,] 0.0002390515 0.0002790845 7.441314e-05
  [13,] 0.0005927341 0.0002923176 1.530065e-04
  [14,] 0.0002334582 0.0003345082 8.098685e-05
  [15,] 0.0002376730 0.0002629518 6.898632e-05
  [16,] 0.0009691078 0.0004077904 1.123586e-04
  [17,] 0.0004592735 0.0003230616 1.900010e-04
  [18,] 0.0002335020 0.0003354230 8.119402e-05
  [19,] 0.0002398282 0.0002784330 7.462491e-05
  [20,] 0.0002327152 0.0003659246 8.468106e-05
  [21,] 0.0002329235 0.0003482183 8.233920e-05
  [22,] 0.0002320260 0.0004471537 9.388591e-05
  [23,] 0.0002327749 0.0003430608 8.126074e-05
  [24,] 0.0002368679 0.0002637427 6.898162e-05
  [25,] 0.0002325390 0.0004396701 9.460978e-05
  [26,] 0.0002330580 0.0003724522 8.635096e-05
  [27,] 0.0003577670 0.0003793628 8.951776e-05
  [28,] 0.0006125134 0.0002896759 1.069916e-04
  [29,] 0.0004467703 0.0003050823 1.639557e-04
  [30,] 0.0010127723 0.0004124048 1.139372e-04
  [31,] 0.0003520487 0.0003583431 9.021126e-05
  [32,] 0.0002539066 0.0002730553 7.398305e-05
  [33,] 0.0004480118 0.0003025978 1.610830e-04
  [34,] 0.0003388455 0.0003549200 1.079571e-04
  [35,] 0.0013240207 0.0003706156 1.592428e-04
  [36,] 0.0009666094 0.0004389424 1.050384e-04
  [37,] 0.0008847923 0.0004423400 1.003503e-04
  [38,] 0.0002580484 0.0002731029 7.452834e-05
  [39,] 0.0002320911 0.0004134363 8.975761e-05
  [40,] 0.0002514230 0.0002739601 7.639973e-05
  [41,] 0.0009918148 0.0004463231 1.052913e-04
  [42,] 0.0004288174 0.0003030703 1.548606e-04
  [43,] 0.0002589700 0.0004011097 8.739924e-05
  [44,] 0.0002469569 0.0002746953 7.332526e-05
  [45,] 0.0002919481 0.0003467624 9.351465e-05
  [46,] 0.0002491579 0.0002775544 7.085288e-05
  [47,] 0.0009903661 0.0004465691 1.051722e-04
  [48,] 0.0003642532 0.0003708613 1.127044e-04
  [49,] 0.0004127775 0.0003046205 1.506566e-04
  [50,] 0.0004552870 0.0003542470 8.334835e-05
  [51,] 0.0009369165 0.0004542257 1.007327e-04
  [52,] 0.0009792371 0.0004515613 1.035389e-04
  [53,] 0.0005911573 0.0003176919 1.766682e-04
  [54,] 0.0002356367 0.0002681315 6.973551e-05
  [55,] 0.0004104901 0.0003061109 1.514068e-04
  [56,] 0.0004245894 0.0003311921 1.825125e-04
  [57,] 0.0002459727 0.0002753232 7.337158e-05
  [58,] 0.0009498508 0.0004489370 1.024635e-04
  [59,] 0.0003388585 0.0003660050 1.052621e-04
  [60,] 0.0002711775 0.0003908016 7.523917e-05
  [61,] 0.0005977598 0.0002688796 1.268455e-04
  [62,] 0.0009190388 0.0004822163 9.547826e-05
  [63,] 0.0004427404 0.0003722271 1.154093e-04
  [64,] 0.0003348429 0.0003548445 1.070143e-04
  [65,] 0.0003258835 0.0003568702 1.033485e-04
  [66,] 0.0006616126 0.0002926070 1.723534e-04
  [67,] 0.0002570555 0.0004011097 9.094050e-05
  [68,] 0.0003217625 0.0003543643 1.067914e-04
  [69,] 0.0009083873 0.0004439344 1.009600e-04
  [70,] 0.0004295399 0.0003032481 1.553362e-04
  [71,] 0.0006609295 0.0002925198 1.704295e-04
  [72,] 0.0002333988 0.0002811936 7.123985e-05
  [73,] 0.0002543506 0.0003872644 7.494960e-05
  [74,] 0.0003011173 0.0003577431 9.135036e-05
  [75,] 0.0006400287 0.0003298826 1.550597e-04
  [76,] 0.0005927263 0.0003200547 1.832505e-04
  [77,] 0.0007038755 0.0003284701 1.721233e-04
  [78,] 0.0002512641 0.0003438005 9.618345e-05
  [79,] 0.0004503408 0.0003489801 2.047952e-04
  [80,] 0.0006017422 0.0003202564 1.870323e-04
  [81,] 0.0002569224 0.0002981972 8.552192e-05
  [82,] 0.0006488013 0.0003189934 1.949487e-04
  [83,] 0.0003488232 0.0004048476 1.352311e-04
  [84,] 0.0006974633 0.0003320069 1.846185e-04
  [85,] 0.0003018247 0.0003574941 9.140725e-05
  [86,] 0.0007058469 0.0003339650 1.774141e-04
  [87,] 0.0004440302 0.0003253124 1.766516e-04
  [88,] 0.0002392889 0.0003037885 7.481192e-05
  [89,] 0.0004606891 0.0004049731 2.693361e-04
  [90,] 0.0003050679 0.0003585877 9.163285e-05
  [91,] 0.0007810265 0.0003336958 1.954740e-04
  [92,] 0.0007412316 0.0003337931 1.863594e-04
  [93,] 0.0004353649 0.0003607936 1.213216e-04
  [94,] 0.0006861871 0.0003310821 2.518491e-04
  [95,] 0.0006958520 0.0003339042 1.766667e-04
  [96,] 0.0007109530 0.0003417598 2.313048e-04
  [97,] 0.0004769494 0.0003651959 2.430780e-04
  [98,] 0.0003278397 0.0009000522 3.867270e-04
  [99,] 0.0006792599 0.0003577954 3.273134e-04
 [100,] 0.0007121324 0.0003321693 1.872532e-04
 [101,] 0.0002512111 0.0002977272 8.382315e-05
 [102,] 0.0003989900 0.0003696444 1.129514e-04
 [103,] 0.0007319140 0.0003321705 1.918941e-04
 [104,] 0.0003733119 0.0007450260 4.155436e-04
 [105,] 0.0002483285 0.0002912882 7.886828e-05
 [106,] 0.0003512159 0.0003580852 1.090766e-04
 [107,] 0.0003104529 0.0003596966 1.047679e-04
 [108,] 0.0006867665 0.0003347742 1.718137e-04
 [109,] 0.0005872984 0.0003325776 1.569023e-04
 [110,] 0.0003124902 0.0005840464 1.090906e-04
 [111,] 0.0002519184 0.0003105739 8.744726e-05
 [112,] 0.0003640576 0.0005353074 2.841376e-04
 [113,] 0.0006226217 0.0003321720 1.663629e-04
 [114,] 0.0006561776 0.0003323739 1.728899e-04
 [115,] 0.0006385145 0.0003460006 2.800351e-04
 [116,] 0.0004586818 0.0004002863 2.632235e-04
 [117,] 0.0004092009 0.0004849664 3.034395e-04
 [118,] 0.0003057456 0.0002840339 9.666954e-05
 [119,] 0.0003435664 0.0003535592 1.141333e-04
 [120,] 0.0004946137 0.0004426612 3.494978e-04
 [121,] 0.0006479450 0.0003294630 2.402244e-04
 [122,] 0.0003301262 0.0003546991 1.055378e-04
 [123,] 0.0003105891 0.0005934388 1.111649e-04
 [124,] 0.0006897428 0.0003320569 1.823015e-04
 [125,] 0.0004550890 0.0003175138 1.730218e-04
 [126,] 0.0007049896 0.0003467471 3.128995e-04
 [127,] 0.0003292882 0.0003546991 1.053183e-04
 [128,] 0.0002872474 0.0003589095 9.210164e-05
 [129,] 0.0003586112 0.0003576467 1.111752e-04
 [130,] 0.0002472874 0.0003276773 8.917438e-05
 [131,] 0.0006894954 0.0003361316 1.682404e-04
 [132,] 0.0007082889 0.0003322379 1.856613e-04
 [133,] 0.0004843664 0.0007064866 5.973475e-04
 [134,] 0.0007617598 0.0003320584 1.990224e-04
 [135,] 0.0003477583 0.0004085656 1.322815e-04
 [136,] 0.0002847555 0.0003482223 9.239751e-05
 [137,] 0.0007785111 0.0003320406 2.030048e-04
 [138,] 0.0011300805 0.0003386435 2.463545e-04
 [139,] 0.0007574292 0.0003320332 1.981756e-04
 [140,] 0.0002509750 0.0003412178 9.528606e-05
 [141,] 0.0003661660 0.0003709348 1.075685e-04
 [142,] 0.0003626908 0.0004508848 2.350530e-04
 [143,] 0.0007806121 0.0003316425 2.064980e-04
 [144,] 0.0002506276 0.0003079984 8.655880e-05
 [145,] 0.0003736951 0.0008699721 4.720153e-04
 [146,] 0.0003647472 0.0008799949 4.568479e-04
 [147,] 0.0004915440 0.0003977501 2.952185e-04
 [148,] 0.0004752549 0.0003258979 1.949205e-04
 [149,] 0.0005003294 0.0004003347 3.090814e-04
 [150,] 0.0007541710 0.0003354172 1.838555e-04
 [151,] 0.0007728299 0.0003333844 1.956571e-04
 [152,] 0.0007148469 0.0003336436 1.817364e-04
 [153,] 0.0002862159 0.0003583086 9.225400e-05
 [154,] 0.0007696599 0.0003258162 2.615381e-04
 [155,] 0.0007403161 0.0003349840 1.821717e-04
 [156,] 0.0006192866 0.0003265730 1.503020e-04
 [157,] 0.0004571683 0.0003660421 2.266633e-04
 [158,] 0.0007169258 0.0003298900 2.673711e-04
 [159,] 0.0002550796 0.0002801137 7.749036e-05
 [160,] 0.0007567837 0.0003320781 1.977480e-04
 [161,] 0.0002501128 0.0003323874 9.291418e-05
 [162,] 0.0004451873 0.0004171952 2.558355e-04
 [163,] 0.0004754979 0.0004129369 2.920493e-04
 [164,] 0.0006501726 0.0003259929 1.925534e-04
 [165,] 0.0003478387 0.0004104510 1.331295e-04
 [166,] 0.0004744053 0.0003153017 1.793104e-04
 [167,] 0.0004753887 0.0004130928 1.005459e-04
 [168,] 0.0003100291 0.0005123830 2.099191e-04
 [169,] 0.0003864434 0.0004092028 2.046293e-04
 [170,] 0.0006428343 0.0003324856 1.966868e-04
 [171,] 0.0006023182 0.0003336054 2.089142e-04
 [172,] 0.0002454633 0.0004743376 1.234421e-04
 [173,] 0.0005853864 0.0003337570 1.867065e-04
 [174,] 0.0002736999 0.0004414959 1.465219e-04
 [175,] 0.0006386572 0.0003523474 2.934682e-04
 [176,] 0.0002746616 0.0004563422 1.513272e-04
 [177,] 0.0002385654 0.0002724984 7.159354e-05
 [178,] 0.0006212747 0.0003575501 2.968659e-04
 [179,] 0.0002330426 0.0002878231 6.821123e-05
 [180,] 0.0006525556 0.0003705186 3.466136e-04
 [181,] 0.0003503634 0.0003479469 1.123668e-04
 [182,] 0.0007975914 0.0002762550 1.702039e-04
 [183,] 0.0002581726 0.0003025828 6.718470e-05
 [184,] 0.0002358675 0.0002939434 6.971011e-05
 [185,] 0.0003024653 0.0002858228 7.533819e-05
 [186,] 0.0002905316 0.0002633577 8.079903e-05
 [187,] 0.0002907043 0.0004660139 1.318364e-04
 [188,] 0.0003291641 0.0003302403 1.025918e-04
 [189,] 0.0003096434 0.0002661488 8.788308e-05
 [190,] 0.0003665482 0.0003427074 9.994268e-05
 [191,] 0.0003650935 0.0003390113 1.161786e-04
 [192,] 0.0003546677 0.0003406621 1.085835e-04
 [193,] 0.0003495128 0.0003401286 1.172804e-04
 [194,] 0.0003286042 0.0003503087 1.075337e-04
 [195,] 0.0003498410 0.0003108702 1.019036e-04
 [196,] 0.0003378748 0.0003452804 9.908850e-05
 [197,] 0.0003172188 0.0003046836 9.191848e-05
 [198,] 0.0003687428 0.0002849325 7.634279e-05
 [199,] 0.0003293266 0.0003303047 1.014521e-04
 [200,] 0.0003158335 0.0003475079 1.023968e-04
 [201,] 0.0003297818 0.0004242738 9.030493e-05
 [202,] 0.0003247422 0.0002948678 9.953317e-05
 [203,] 0.0003155307 0.0003533214 1.053884e-04
 [204,] 0.0003348118 0.0003533578 8.533145e-05
 [205,] 0.0004038643 0.0003107940 1.041959e-04
 [206,] 0.0003289805 0.0003594133 1.086980e-04
 [207,] 0.0003302105 0.0003301287 1.016794e-04
 [208,] 0.0003940667 0.0003100911 1.044457e-04
 [209,] 0.0003299636 0.0003294337 1.013840e-04
 [210,] 0.0003191192 0.0003535354 1.070712e-04
 [211,] 0.0003218926 0.0003470765 1.054576e-04
 [212,] 0.0003507893 0.0003871881 1.336108e-04
 [213,] 0.0003301416 0.0003298056 1.030177e-04
 [214,] 0.0003159095 0.0003378709 9.261867e-05
 [215,] 0.0003298974 0.0003296963 1.028177e-04
 [216,] 0.0003176429 0.0003535436 1.064932e-04
 [217,] 0.0003438232 0.0003764229 1.042460e-04
 [218,] 0.0003292268 0.0003307157 1.028285e-04
 [219,] 0.0003997528 0.0003200007 1.053518e-04
 [220,] 0.0003207429 0.0003683849 1.008447e-04
 [221,] 0.0004160004 0.0003199852 1.064581e-04
 [222,] 0.0003237193 0.0004225801 7.436497e-05
 [223,] 0.0003291989 0.0003594283 1.086116e-04
 [224,] 0.0003698747 0.0003501859 1.208696e-04
 [225,] 0.0003068294 0.0003559775 8.624734e-05
 [226,] 0.0003626533 0.0002688369 8.105596e-05
 [227,] 0.0002791671 0.0003319922 8.092530e-05
 [228,] 0.0003303003 0.0003299141 1.027435e-04
 [229,] 0.0003242331 0.0003661296 7.319349e-05
 [230,] 0.0003301564 0.0003690626 1.029609e-04
 [231,] 0.0003184660 0.0003476840 1.052067e-04
 [232,] 0.0002773285 0.0003180993 8.031275e-05
 [233,] 0.0003318513 0.0003311433 1.019342e-04
 [234,] 0.0003073658 0.0003512281 8.598498e-05
 [235,] 0.0003283604 0.0003325649 1.017603e-04
 [236,] 0.0003707182 0.0002781064 7.807279e-05
 [237,] 0.0003285405 0.0003567524 7.314883e-05
 [238,] 0.0003719124 0.0003566710 1.054446e-04
 [239,] 0.0003295926 0.0003330090 1.018635e-04
 [240,] 0.0003100654 0.0003366743 9.273352e-05
 [241,] 0.0003306611 0.0003623663 7.319854e-05
 [242,] 0.0003280618 0.0003647564 7.316527e-05
 [243,] 0.0003292544 0.0003542251 1.073848e-04
 [244,] 0.0002827001 0.0003168454 7.984905e-05
 [245,] 0.0003046739 0.0003441782 8.474335e-05
 [246,] 0.0004220470 0.0003201918 1.063819e-04
 [247,] 0.0002800543 0.0003441533 8.139973e-05
 [248,] 0.0003734171 0.0003501360 1.217805e-04
 [249,] 0.0003412689 0.0002970068 7.585445e-05
 [250,] 0.0004267604 0.0003204369 1.065525e-04
 [251,] 0.0004337884 0.0003223831 1.010615e-04
 [252,] 0.0003321119 0.0003510404 1.046335e-04
 [253,] 0.0002750443 0.0003424373 8.291409e-05
 [254,] 0.0003235399 0.0003254120 7.484691e-05
 [255,] 0.0011278526 0.0003058788 2.420817e-04
 [256,] 0.0003314932 0.0003308628 1.021337e-04
 [257,] 0.0003114017 0.0004151127 7.845878e-05
 [258,] 0.0003307043 0.0003315890 1.016450e-04
 [259,] 0.0003292936 0.0003607260 1.086069e-04
 [260,] 0.0003836212 0.0003224163 1.012087e-04
 [261,] 0.0002806811 0.0003231952 9.030287e-05
 [262,] 0.0003159249 0.0003965431 9.333911e-05
 [263,] 0.0003314655 0.0003310386 1.018361e-04
 [264,] 0.0004227747 0.0003192529 1.072303e-04
 [265,] 0.0003302587 0.0003307159 1.018029e-04
 [266,] 0.0003275023 0.0004310206 7.718569e-05
 [267,] 0.0003052667 0.0003903307 9.914680e-05
 [268,] 0.0003922551 0.0003579946 1.173566e-04
 [269,] 0.0003646684 0.0003589110 1.039328e-04
 [270,] 0.0003663768 0.0003501325 1.195732e-04
 [271,] 0.0004287900 0.0003322418 1.310644e-04
 [272,] 0.0003106854 0.0003857031 9.402771e-05
 [273,] 0.0004073748 0.0003199857 1.056575e-04
 [274,] 0.0003530428 0.0002793011 7.626020e-05
 [275,] 0.0003245121 0.0003474836 1.069583e-04
 [276,] 0.0003301292 0.0003324101 1.019000e-04
 [277,] 0.0003695572 0.0003501270 1.205664e-04
 [278,] 0.0003270828 0.0003484054 1.098453e-04
 [279,] 0.0003322393 0.0003385724 1.095805e-04
 [280,] 0.0003314252 0.0003424762 1.103813e-04
 [281,] 0.0003110463 0.0003549658 1.048518e-04
 [282,] 0.0002843727 0.0003647330 9.452725e-05
 [283,] 0.0002855420 0.0003559387 8.845675e-05
 [284,] 0.0003116359 0.0003105568 7.494917e-05
 [285,] 0.0004213528 0.0003178852 1.085246e-04
 [286,] 0.0003227293 0.0003481118 1.075635e-04
 [287,] 0.0003292018 0.0003622290 1.092598e-04
 [288,] 0.0003069954 0.0003296089 9.289400e-05
 [289,] 0.0003177370 0.0003286134 9.356183e-05
 [290,] 0.0003919310 0.0003213475 1.022669e-04
 [291,] 0.0004008479 0.0003163599 1.564970e-04
 [292,] 0.0004565194 0.0003393032 1.250473e-04
 [293,] 0.0002781795 0.0003232254 8.951438e-05
 [294,] 0.0003631537 0.0002760458 7.804805e-05
 [295,] 0.0003292186 0.0003602958 1.087635e-04
 [296,] 0.0003066973 0.0003280248 9.296019e-05
 [297,] 0.0003131371 0.0003490226 1.041254e-04
 [298,] 0.0003887872 0.0003220956 1.017264e-04
 [299,] 0.0002918738 0.0003062852 8.512121e-05
 [300,] 0.0003299875 0.0003319962 1.019400e-04
 [301,] 0.0003291914 0.0003621422 1.104680e-04
 [302,] 0.0003052430 0.0003270002 9.291115e-05
 [303,] 0.0002852462 0.0003423000 8.934698e-05
 [304,] 0.0002796771 0.0003662193 8.518293e-05
 [305,] 0.0003257117 0.0003682891 7.540750e-05
 [306,] 0.0003294302 0.0003318710 1.019006e-04
 [307,] 0.0002891765 0.0003350289 8.467633e-05
 [308,] 0.0003394458 0.0003442578 1.055885e-04
 [309,] 0.0002868802 0.0003062812 8.480974e-05
 [310,] 0.0002956121 0.0003160587 7.891524e-05
 [311,] 0.0003641680 0.0002772465 7.779101e-05
 [312,] 0.0003464993 0.0003966923 1.462480e-04
 [313,] 0.0003290576 0.0003630602 1.100055e-04
 [314,] 0.0002840780 0.0003334560 8.956742e-05
 [315,] 0.0002849744 0.0003069196 8.478233e-05
 [316,] 0.0003063074 0.0003279592 9.280958e-05
 [317,] 0.0004158814 0.0003185087 1.052497e-04
 [318,] 0.0002850802 0.0003839348 9.584971e-05
 [319,] 0.0003357305 0.0003373393 7.534693e-05
 [320,] 0.0002866332 0.0003941192 9.500379e-05
 [321,] 0.0004361752 0.0003184906 1.066084e-04
 [322,] 0.0003174574 0.0003536917 1.041494e-04
 [323,] 0.0002858897 0.0003869140 9.489597e-05
 [324,] 0.0002849728 0.0004155902 1.005668e-04
 [325,] 0.0003292913 0.0003568859 1.094322e-04
 [326,] 0.0002874909 0.0003285699 8.673193e-05
 [327,] 0.0003590438 0.0003515751 1.049645e-04
 [328,] 0.0002858767 0.0003959006 9.618773e-05
 [329,] 0.0003293303 0.0003566911 1.094786e-04
 [330,] 0.0002860641 0.0004039924 9.703392e-05
 [331,] 0.0002887445 0.0003314418 8.671084e-05
 [332,] 0.0003220511 0.0003292531 7.529793e-05
 [333,] 0.0003063854 0.0003281862 9.280663e-05
 [334,] 0.0003182689 0.0003337008 7.530832e-05
 [335,] 0.0002893973 0.0003274877 8.620316e-05
 [336,] 0.0004159365 0.0003583926 1.203722e-04
 [337,] 0.0002857361 0.0003853138 9.528376e-05
 [338,] 0.0003101274 0.0003370249 7.540732e-05
 [339,] 0.0002938601 0.0003340021 9.092360e-05
 [340,] 0.0003849364 0.0003166263 1.077539e-04
 [341,] 0.0003140698 0.0003565404 9.839814e-05
 [342,] 0.0003780691 0.0002913452 7.581092e-05
 [343,] 0.0002917504 0.0003615247 8.600260e-05
 [344,] 0.0002831432 0.0003309461 9.792419e-05
 [345,] 0.0003336213 0.0003273757 7.544941e-05
 [346,] 0.0002905403 0.0003238313 7.721625e-05
 [347,] 0.0003117258 0.0003470155 1.010855e-04
 [348,] 0.0003354649 0.0002965769 7.503193e-05
 [349,] 0.0004169642 0.0002950669 1.050603e-04
 [350,] 0.0002873754 0.0004187215 9.801009e-05
 [351,] 0.0002871726 0.0004119527 9.731057e-05
 [352,] 0.0004405725 0.0003094617 1.380162e-04
 [353,] 0.0004486974 0.0003101999 1.418023e-04
 [354,] 0.0003083614 0.0003476030 9.981435e-05
 [355,] 0.0004607283 0.0002948511 1.152489e-04
 [356,] 0.0002905469 0.0003299499 8.446216e-05
 [357,] 0.0002919037 0.0003194326 9.116022e-05
 [358,] 0.0003840766 0.0002949975 1.024378e-04
 [359,] 0.0003768048 0.0003136113 1.023917e-04
 [360,] 0.0004123610 0.0002822531 7.898641e-05
 [361,] 0.0003989781 0.0003169560 1.037673e-04
 [362,] 0.0002911589 0.0003218901 8.360861e-05
 [363,] 0.0002904317 0.0003312794 8.610959e-05
 [364,] 0.0003047312 0.0003250008 9.404105e-05
 [365,] 0.0003083259 0.0003470923 1.000925e-04
 [366,] 0.0003438182 0.0003271011 7.372512e-05
 [367,] 0.0003135073 0.0003722618 1.007946e-04
 [368,] 0.0003818989 0.0003873811 7.546513e-05
 [369,] 0.0003721469 0.0003164916 9.989620e-05
 [370,] 0.0003286293 0.0003496334 1.063298e-04
 [371,] 0.0003082758 0.0003470998 1.001439e-04
 [372,] 0.0002930168 0.0002854777 7.577937e-05
 [373,] 0.0002872082 0.0003257549 8.517232e-05
 [374,] 0.0003165890 0.0003810389 1.210967e-04
 [375,] 0.0003441680 0.0003102290 1.020847e-04
 [376,] 0.0002900695 0.0003006665 8.402902e-05
 [377,] 0.0003285101 0.0003526689 1.076068e-04
 [378,] 0.0003106380 0.0003470738 1.008406e-04
 [379,] 0.0004118855 0.0002896783 7.720439e-05
 [380,] 0.0003134682 0.0003545672 1.049714e-04
 [381,] 0.0002895825 0.0003262353 8.568181e-05
 [382,] 0.0002902924 0.0003176447 8.340006e-05
 [383,] 0.0003281638 0.0003491034 1.064828e-04
 [384,] 0.0003285027 0.0003509370 1.070339e-04
 [385,] 0.0003725677 0.0003515048 1.058934e-04
 [386,] 0.0003080830 0.0003650382 9.791993e-05
 [387,] 0.0003718156 0.0003184317 9.910486e-05
 [388,] 0.0002676597 0.0002918966 7.834001e-05
 [389,] 0.0003055570 0.0003495786 9.992317e-05
 [390,] 0.0002874914 0.0003240108 9.282981e-05
 [391,] 0.0004066214 0.0003198451 1.043774e-04
 [392,] 0.0003284025 0.0003563831 1.080090e-04
 [393,] 0.0003218730 0.0003694638 1.200334e-04
 [394,] 0.0003277240 0.0003179801 9.880740e-05
 [395,] 0.0003501579 0.0002839047 7.545747e-05
 [396,] 0.0002880450 0.0003190930 8.587835e-05
 [397,] 0.0002784188 0.0002827329 7.569420e-05
 [398,] 0.0004771509 0.0003198610 1.098068e-04
 [399,] 0.0002838596 0.0003146660 7.646717e-05
 [400,] 0.0003486835 0.0003453832 1.033544e-04
 [401,] 0.0003463307 0.0003147170 1.069280e-04
 [402,] 0.0004229127 0.0003674604 1.749795e-04
 [403,] 0.0003288608 0.0003489262 1.060886e-04
 [404,] 0.0003291209 0.0003231477 1.017060e-04
 [405,] 0.0003263069 0.0003492016 1.058099e-04
 [406,] 0.0003510002 0.0004211261 1.308813e-04
 [407,] 0.0003235402 0.0002914121 8.951853e-05
 [408,] 0.0003230644 0.0002817745 9.067898e-05
 [409,] 0.0003275661 0.0002887093 9.591361e-05
 [410,] 0.0003367851 0.0002768187 9.181878e-05
 [411,] 0.0004796441 0.0003568426 1.376368e-04
 [412,] 0.0002778073 0.0002733911 8.006462e-05
 [413,] 0.0002646963 0.0002722128 7.341874e-05
 [414,] 0.0002807212 0.0002712106 7.847825e-05
 [415,] 0.0003505301 0.0003624256 9.719035e-05
 [416,] 0.0003294964 0.0002857851 9.301689e-05
 [417,] 0.0006432778 0.0003575307 2.414460e-04
 [418,] 0.0003353501 0.0002986177 1.001114e-04
 [419,] 0.0004655336 0.0003552435 1.380603e-04
 [420,] 0.0002597440 0.0003471497 8.495276e-05
 [421,] 0.0002475141 0.0002824806 7.197615e-05
 [422,] 0.0003168825 0.0003491610 1.034102e-04
 [423,] 0.0002609606 0.0003408112 8.568035e-05
 [424,] 0.0003172037 0.0003538913 1.054101e-04
 [425,] 0.0108229346 0.0003220928 3.672504e-03
 [426,] 0.0109000862 0.0003283989 4.207832e-03
 [427,] 0.0002720121 0.0002631725 7.530017e-05
 [428,] 0.0028699400 0.0002749325 1.052490e-03
 [429,] 0.0050066442 0.0003196638 1.910539e-03
 [430,] 0.0003163331 0.0003602268 1.060456e-04
 [431,] 0.0064253068 0.0003204414 2.491163e-03
 [432,] 0.0063640457 0.0002973035 1.827003e-03
 [433,] 0.0166764737 0.0002965616 4.813613e-03
 [434,] 0.0003218913 0.0003497917 1.055877e-04
 [435,] 0.0034876486 0.0003521037 2.785973e-03
 [436,] 0.0263703862 0.0003228022 1.126564e-02
 [437,] 0.0003152668 0.0003458434 1.017491e-04
 [438,] 0.0115569134 0.0003627210 1.017116e-02
 [439,] 0.0003170150 0.0003454136 1.022412e-04
 [440,] 0.0003151001 0.0003312186 9.799670e-05
 [441,] 0.0003159568 0.0003536035 1.040641e-04
 [442,] 0.0079376889 0.0003031372 2.505308e-03
 [443,] 0.0002990113 0.0002920859 9.095401e-05
 [444,] 0.0305101961 0.0003066805 1.087198e-02
 [445,] 0.0006182814 0.0003423479 1.955928e-04
 [446,] 0.0002900827 0.0003499562 9.529640e-05
 [447,] 0.0055268641 0.0003209232 1.549079e-03
 [448,] 0.0058558751 0.0003209850 1.646751e-03
 [449,] 0.0073125761 0.0003208426 2.100478e-03
 [450,] 0.0003232453 0.0003455710 1.049897e-04
 [451,] 0.0003161611 0.0003529200 1.039128e-04
 [452,] 0.0003793429 0.0003894207 8.496333e-05
 [453,] 0.0212948758 0.0003717300 2.092374e-02
 [454,] 0.0274864745 0.0003027122 8.730320e-03
 [455,] 0.0286394671 0.0003039698 9.541530e-03
 [456,] 0.0003323598 0.0003524299 1.095691e-04
 [457,] 0.0003198066 0.0003624731 9.918037e-05
 [458,] 0.0005387019 0.0002945831 1.620450e-04
 [459,] 0.0002561667 0.0002729019 7.144107e-05
 [460,] 0.0003176213 0.0003455015 1.020847e-04
 [461,] 0.0003781101 0.0003425570 1.429515e-04
 [462,] 0.0565511845 0.0003938882 6.713722e-02
 [463,] 0.0065534468 0.0003207250 1.878390e-03
 [464,] 0.0080458537 0.0003207115 2.318988e-03
 [465,] 0.0055836922 0.0002807340 2.189285e-03
 [466,] 0.0003151460 0.0003498409 1.016085e-04
 [467,] 0.0880351951 0.0003452292 7.630564e-02
 [468,] 0.0101250678 0.0003037324 3.141205e-03
 [469,] 0.0003148335 0.0003501052 1.027530e-04
 [470,] 0.0099671812 0.0003178060 2.581907e-03
 [471,] 0.0095267512 0.0003214087 3.112870e-03
 [472,] 0.0562502482 0.0003423710 4.666872e-02
 [473,] 0.0240644816 0.0004325852 3.354017e-02
 [474,] 0.0065699404 0.0002963852 3.205488e-03
 [475,] 0.0092795496 0.0003452613 4.983839e-03
 [476,] 0.0096970137 0.0003235444 3.485264e-03
 [477,] 0.0079948010 0.0003220997 2.800756e-03
 [478,] 0.0003301061 0.0003500749 1.059706e-04
 [479,] 0.0003067732 0.0002982082 9.838155e-05
 [480,] 0.0002803300 0.0003033573 8.443376e-05
 [481,] 0.0003704591 0.0003420119 1.159985e-04
 [482,] 0.0003363362 0.0004233773 1.451808e-04
 [483,] 0.0002962291 0.0002639557 7.877614e-05
 [484,] 0.0002793116 0.0002757670 7.767580e-05
 [485,] 0.0002791360 0.0002723593 7.770157e-05
 [486,] 0.0003312253 0.0003890010 1.227416e-04
 [487,] 0.0002793785 0.0002760520 7.766659e-05
 [488,] 0.0003075824 0.0002655436 7.905495e-05
 [489,] 0.0003075285 0.0002663959 7.840169e-05
 [490,] 0.0002873200 0.0002866210 7.602405e-05
 [491,] 0.0002988832 0.0003351375 1.123562e-04
 [492,] 0.0003245304 0.0002956458 9.248655e-05
 [493,] 0.0003261912 0.0003019565 9.702798e-05
 [494,] 0.0003318959 0.0003884076 1.279812e-04
 [495,] 0.0005315763 0.0003485137 1.866445e-04
 [496,] 0.0003252740 0.0002943247 9.334245e-05
 [497,] 0.0003343167 0.0004668092 1.604872e-04
 [498,] 0.0003336829 0.0004253391 1.415223e-04
 [499,] 0.0016625364 0.0003397498 5.286045e-04
 [500,] 0.0003085486 0.0003203281 9.966514e-05
 [501,] 0.0003285155 0.0003552977 1.094447e-04
 [502,] 0.0002964248 0.0003302201 1.086053e-04
 [503,] 0.0002968136 0.0003288401 1.084097e-04
 [504,] 0.0002746645 0.0003460132 8.396064e-05
 [505,] 0.0003263752 0.0002990507 9.636710e-05
 [506,] 0.0003321904 0.0004590469 1.529270e-04
 [507,] 0.0003265625 0.0002894298 9.027244e-05
 [508,] 0.0030818629 0.0003429086 3.181092e-04
 [509,] 0.0003255472 0.0002943498 9.361683e-05
 [510,] 0.0003377778 0.0004325000 1.505164e-04
 [511,] 0.0003331431 0.0003645551 1.211573e-04
 [512,] 0.0003345059 0.0003325265 1.101844e-04
 [513,] 0.0002974065 0.0002689527 8.434958e-05
 [514,] 0.0011742063 0.0003627760 6.707277e-04
 [515,] 0.0003126635 0.0003548886 1.031694e-04
 [516,] 0.0003811857 0.0003406638 1.612177e-04
 [517,] 0.0003304041 0.0003108826 9.316346e-05
 [518,] 0.0004169320 0.0003428647 1.292477e-04
 [519,] 0.0002965758 0.0003515701 9.782586e-05
 [520,] 0.0003638883 0.0003156742 9.841071e-05
 [521,] 0.0003798825 0.0002954824 9.686035e-05
 [522,] 0.0004081877 0.0003251591 1.627294e-04
 [523,] 0.0003286018 0.0003509921 1.104070e-04
 [524,] 0.0004141821 0.0003409431 1.789733e-04
 [525,] 0.0003931151 0.0003002771 1.335179e-04
 [526,] 0.0004040465 0.0003077730 1.462187e-04
 [527,] 0.0003750001 0.0003067477 1.339857e-04
 [528,] 0.0003715711 0.0003178151 9.771546e-05
 [529,] 0.0003689239 0.0003154967 9.637186e-05
 [530,] 0.0003774293 0.0003192254 1.431675e-04
 [531,] 0.0003788236 0.0002952107 1.147362e-04
 [532,] 0.0002780467 0.0003748078 9.549975e-05
 [533,] 0.0003612257 0.0003175994 1.351309e-04
 [534,] 0.0003619587 0.0003540230 1.200568e-04
 [535,] 0.0003863875 0.0003986136 1.007004e-04
 [536,] 0.0002920008 0.0003092896 8.878814e-05
 [537,] 0.0002909040 0.0003177909 8.967673e-05
 [538,] 0.0002912491 0.0003156014 9.002443e-05
 [539,] 0.0002874403 0.0003354286 9.266806e-05
 [540,] 0.0002879272 0.0003434098 9.493247e-05
 [541,] 0.0002950923 0.0002944195 8.328104e-05
 [542,] 0.0002908058 0.0003099709 8.788343e-05
 [543,] 0.0002904703 0.0003351939 9.198917e-05
 [544,] 0.0002907964 0.0002932622 8.667656e-05
 [545,] 0.0002903530 0.0002949851 8.674756e-05
 [546,] 0.0002922987 0.0003539703 9.760806e-05
 [547,] 0.0002879538 0.0003295694 9.350296e-05
 [548,] 0.0002683009 0.0003761096 8.867288e-05
 [549,] 0.0002999382 0.0003510546 1.157118e-04
 [550,] 0.0002917416 0.0003662256 9.755559e-05
 [551,] 0.0002916990 0.0003654344 9.683374e-05
 [552,] 0.0002361517 0.0003990566 8.470832e-05
 [553,] 0.0003054837 0.0003139745 8.791161e-05
 [554,] 0.0003125855 0.0003178318 1.054393e-04
 [555,] 0.0017523787 0.0003649353 3.484056e-04
 [556,] 0.0003555796 0.0003896336 1.378226e-04
 [557,] 0.0003547008 0.0003909965 1.373160e-04
 [558,] 0.0003207389 0.0003155957 9.889835e-05
 [559,] 0.0003026067 0.0005685177 1.518491e-04
 [560,] 0.0003540047 0.0003777776 1.306109e-04
 [561,] 0.0003556070 0.0005591333 2.149994e-04
 [562,] 0.0003216634 0.0002920482 8.706940e-05
 [563,] 0.0003187568 0.0003113803 9.552761e-05
 [564,] 0.0003248584 0.0002910792 8.783667e-05
 [565,] 0.0003339383 0.0003593682 1.172166e-04
 [566,] 0.0003043480 0.0007577615 1.675422e-04
 [567,] 0.0003496829 0.0003543258 1.255966e-04
 [568,] 0.0003250460 0.0003193681 1.029968e-04
 [569,] 0.0003543706 0.0004120670 1.456267e-04
 [570,] 0.0003087588 0.0009875704 1.815818e-04
 [571,] 0.0003484306 0.0004606489 8.034138e-05
 [572,] 0.0003756197 0.0003741927 1.565794e-04
 [573,] 0.0003497785 0.0004191999 1.431128e-04
 [574,] 0.0003485512 0.0003680138 1.189554e-04
 [575,] 0.0003582253 0.0003235727 1.247209e-04
 [576,] 0.0003685513 0.0003190139 1.245812e-04
 [577,] 0.0003118016 0.0005450459 8.965050e-05
 [578,] 0.0003571248 0.0003171667 1.180523e-04
 [579,] 0.0003257392 0.0005220320 8.494422e-05
 [580,] 0.0003505404 0.0004115039 1.420308e-04
 [581,] 0.0003503983 0.0004243810 1.467782e-04
 [582,] 0.0003506834 0.0004225582 1.466944e-04
 [583,] 0.0003513910 0.0004220989 1.480008e-04
 [584,] 0.0003520836 0.0004267888 1.514116e-04
 [585,] 0.0003488724 0.0004352428 1.475103e-04
 [586,] 0.0003797685 0.0005606427 7.939489e-05
 [587,] 0.0003596477 0.0004271546 7.192468e-05
 [588,] 0.0004654113 0.0003017263 1.509322e-04
 [589,] 0.0003313854 0.0003169594 1.088932e-04
 [590,] 0.0002967346 0.0002918801 8.084307e-05
 [591,] 0.0003015219 0.0003030797 8.060774e-05
 [592,] 0.0003317598 0.0004913546 8.125514e-05
 [593,] 0.0003031020 0.0005473636 8.997842e-05
 [594,] 0.0003470677 0.0003175589 8.473437e-05
 [595,] 0.0003501480 0.0004059803 1.397394e-04
 [596,] 0.0003603358 0.0003612126 8.192275e-05
 [597,] 0.0003766582 0.0003094322 1.111874e-04
 [598,] 0.0004268286 0.0004512708 7.744781e-05
 [599,] 0.0003662888 0.0004205263 8.021211e-05
 [600,] 0.0003508859 0.0003808002 1.308920e-04
 [601,] 0.0003591796 0.0004303666 8.042431e-05
 [602,] 0.0003584852 0.0004299108 8.043088e-05
 [603,] 0.0003661269 0.0003580041 8.243091e-05
 [604,] 0.0002999953 0.0003418617 7.968766e-05
 [605,] 0.0004230418 0.0003713759 1.138307e-04
 [606,] 0.0003387912 0.0004280691 1.241879e-04
 [607,] 0.0003542870 0.0003129597 1.108894e-04
 [608,] 0.0003348376 0.0003534221 1.091749e-04
 [609,] 0.0002798763 0.0007835817 1.147940e-04
 [610,] 0.0002757119 0.0010118369 1.364993e-04
 [611,] 0.0003692156 0.0011927635 5.932437e-04
 [612,] 0.0003491630 0.0003370539 1.067641e-04
 [613,] 0.0003482652 0.0003394734 1.088790e-04
 [614,] 0.0003559023 0.0004640560 1.005587e-04
 [615,] 0.0003427882 0.0004794946 1.008274e-04
 [616,] 0.0003458055 0.0003617348 1.045998e-04
 [617,] 0.0003531077 0.0003992070 1.015537e-04
 [618,] 0.0003515059 0.0003549941 1.147631e-04
 [619,] 0.0003324327 0.0004483533 1.014584e-04
 [620,] 0.0003476693 0.0002804261 9.057811e-05
 [621,] 0.0003488032 0.0002773102 8.999151e-05
 [622,] 0.0003477294 0.0004113544 1.035558e-04
 [623,] 0.0003485177 0.0002797502 9.051916e-05
 [624,] 0.0003585832 0.0003610869 9.918569e-05
 [625,] 0.0003487311 0.0002773195 9.000973e-05
 [626,] 0.0003481888 0.0002763307 8.944452e-05
 [627,] 0.0002936728 0.0003355408 9.553922e-05
 [628,] 0.0003478555 0.0003735436 1.042665e-04
 [629,] 0.0003693467 0.0005377620 1.046972e-04
 [630,] 0.0003478696 0.0004842884 9.969693e-05
 [631,] 0.0003590960 0.0004276166 1.027562e-04
 [632,] 0.0003716688 0.0005312445 1.033960e-04
 [633,] 0.0003879358 0.0005949669 1.069505e-04
 [634,] 0.0003462849 0.0004702246 9.859992e-05
 [635,] 0.0003464759 0.0004670551 9.819007e-05
 [636,] 0.0003490817 0.0002751155 9.006824e-05
 [637,] 0.0003485279 0.0004711577 9.804879e-05
 [638,] 0.0003247268 0.0002992357 8.306725e-05
 [639,] 0.0003493594 0.0003310736 1.049115e-04
 [640,] 0.0003458481 0.0002775663 9.021386e-05
 [641,] 0.0003258157 0.0003060647 8.373404e-05
 [642,] 0.0003485146 0.0002774388 9.007516e-05
 [643,] 0.0003459231 0.0002813990 9.148916e-05
 [644,] 0.0003492245 0.0002774093 8.996940e-05
 [645,] 0.0003492750 0.0002775812 8.999207e-05
 [646,] 0.0003459823 0.0002851478 9.264589e-05
 [647,] 0.0003267177 0.0004381129 9.707980e-05
 [648,] 0.0003132366 0.0003727566 1.051043e-04
 [649,] 0.0003484452 0.0002761813 8.991037e-05
 [650,] 0.0003219091 0.0004102045 1.068113e-04
 [651,] 0.0003221398 0.0004460284 1.128071e-04
 [652,] 0.0003151761 0.0003183700 8.523965e-05
 [653,] 0.0004355667 0.0003510403 1.278253e-04
 [654,] 0.0002519108 0.0002608402 6.998146e-05
 [655,] 0.0003098879 0.0003683179 9.769263e-05
 [656,] 0.0002505289 0.0003443543 8.830078e-05
 [657,] 0.0002523519 0.0002808590 7.244238e-05
 [658,] 0.0002694071 0.0002785436 8.111714e-05
 [659,] 0.0002546557 0.0003891242 1.032688e-04
 [660,] 0.0002574313 0.0002736911 7.571976e-05
 [661,] 0.0003334123 0.0003796282 1.117918e-04
 [662,] 0.0002580360 0.0002735030 7.600379e-05
 [663,] 0.0003504955 0.0003180759 1.076076e-04
 [664,] 0.0003324686 0.0004870676 1.341260e-04
 [665,] 0.0002607362 0.0002733368 7.732305e-05
 [666,] 0.0002580401 0.0003962898 1.088807e-04
 [667,] 0.0003324642 0.0003656335 1.101615e-04
 [668,] 0.0003227530 0.0003739131 1.011321e-04
 [669,] 0.0002703274 0.0003952880 1.155718e-04
 [670,] 0.0002662254 0.0003303761 9.772497e-05
 [671,] 0.0002697071 0.0003942192 1.145524e-04
 [672,] 0.0003335468 0.0003494181 1.077893e-04
 [673,] 0.0002952907 0.0003519866 9.940080e-05
 [674,] 0.0003332753 0.0003493546 1.077795e-04
 [675,] 0.0002691291 0.0003879684 1.122539e-04
 [676,] 0.0002691526 0.0003873977 1.121369e-04
 [677,] 0.0002714533 0.0003947023 1.167450e-04
 [678,] 0.0002699723 0.0004014715 1.167292e-04
 [679,] 0.0002697486 0.0003991010 1.158418e-04
 [680,] 0.0003530224 0.0003151776 1.089463e-04
 [681,] 0.0006877316 0.0005588562 7.490892e-04
 [682,] 0.0002696577 0.0003936220 1.143370e-04
 [683,] 0.0003338070 0.0003493338 1.078399e-04
 [684,] 0.0002664584 0.0003452560 1.021670e-04
 [685,] 0.0003340229 0.0003485101 1.079088e-04
 [686,] 0.0002695860 0.0004030207 1.166145e-04
 [687,] 0.0002684701 0.0006721660 1.821296e-04
 [688,] 0.0003448223 0.0003461281 1.104917e-04
 [689,] 0.0002844883 0.0004344970 1.389384e-04
 [690,] 0.0002853860 0.0004330128 1.395159e-04
 [691,] 0.0002824691 0.0004300508 1.352447e-04
 [692,] 0.0002676332 0.0003536210 1.018119e-04
 [693,] 0.0003420831 0.0003494904 9.684113e-05
 [694,] 0.0002664659 0.0003575952 1.015190e-04
 [695,] 0.0002665085 0.0003571047 1.014350e-04
 [696,] 0.0002652583 0.0003586645 1.003508e-04
 [697,] 0.0002666822 0.0004215017 1.221588e-04
 [698,] 0.0004481471 0.0003859868 2.450160e-04
 [699,] 0.0004392426 0.0003767267 2.302421e-04
 [700,] 0.0004355208 0.0003727587 2.269565e-04
 [701,] 0.0004587519 0.0004480513 3.154340e-04
 [702,] 0.0003169104 0.0003755050 1.012473e-04
 [703,] 0.0004816406 0.0004318397 3.324781e-04
 [704,] 0.0004510364 0.0004210790 2.835495e-04
 [705,] 0.0004973658 0.0007798792 7.293246e-04
 [706,] 0.0003348520 0.0003502604 1.101238e-04
 [707,] 0.0003860457 0.0003550545 1.135868e-04
 [708,] 0.0004700301 0.0004507644 3.349116e-04
 [709,] 0.0004772840 0.0004449449 3.398644e-04
 [710,] 0.0005364678 0.0005088194 4.720606e-04
 [711,] 0.0003360922 0.0003579056 1.128329e-04
 [712,] 0.0004653320 0.0003949505 2.689970e-04
 [713,] 0.0004745804 0.0003806082 2.605968e-04
 [714,] 0.0007034887 0.0006537109 9.453087e-04
 [715,] 0.0005766490 0.0004876206 4.903205e-04
 [716,] 0.0003350024 0.0003586189 1.125110e-04
 [717,] 0.0003484651 0.0003540235 1.055504e-04
 [718,] 0.0003691265 0.0003945128 1.911511e-04
 [719,] 0.0003375308 0.0003460310 1.090992e-04
 [720,] 0.0007523613 0.0003636995 3.255240e-04
 [721,] 0.0003464108 0.0004087825 1.811400e-04
 [722,] 0.0002542604 0.0004878407 1.082193e-04
 [723,] 0.0003530896 0.0006889170 3.466131e-04
 [724,] 0.0003417720 0.0011396502 5.205405e-04
 [725,] 0.0003319246 0.0004027957 1.646997e-04
 [726,] 0.0003371148 0.0003469181 1.095814e-04
 [727,] 0.0003354544 0.0003338019 1.124896e-04
 [728,] 0.0003324944 0.0003892878 1.587977e-04
 [729,] 0.0003371240 0.0003469561 1.096174e-04
 [730,] 0.0003355166 0.0003467243 1.086905e-04
 [731,] 0.0003357381 0.0003320174 1.120022e-04
 [732,] 0.0003372114 0.0003472433 1.098760e-04
 [733,] 0.0003133043 0.0002800580 9.441095e-05
 [734,] 0.0003361038 0.0003233104 1.087923e-04
 [735,] 0.0003892463 0.0004418390 2.326269e-04
 [736,] 0.0002566667 0.0007145593 1.126996e-04
 [737,] 0.0003376890 0.0003486326 1.111353e-04
 [738,] 0.0002981850 0.0004538980 1.601717e-04
 [739,] 0.0003382813 0.0003492878 1.118607e-04
 [740,] 0.0003414050 0.0003488020 1.131000e-04
 [741,] 0.0002943369 0.0003548406 1.155947e-04
 [742,] 0.0003155529 0.0002850170 7.569230e-05
 [743,] 0.0002634790 0.0002941104 7.600749e-05
 [744,] 0.0003265041 0.0003620636 1.114915e-04
 [745,] 0.0003752824 0.0003370836 1.269538e-04
 [746,] 0.0003286005 0.0003403630 1.017640e-04
 [747,] 0.0003257213 0.0003396317 1.016370e-04
 [748,] 0.0002983163 0.0008892223 7.785510e-05
 [749,] 0.0003625130 0.0003525200 1.142816e-04
 [750,] 0.0003533929 0.0009815567 7.353583e-05
 [751,] 0.0003261599 0.0003411956 1.011454e-04
 [752,] 0.0002607990 0.0002893127 7.664018e-05
 [753,] 0.0007824821 0.0014433919 6.672547e-05
 [754,] 0.0003062911 0.0003198478 9.696587e-05
 [755,] 0.0003248324 0.0003611737 1.088255e-04
 [756,] 0.0003231530 0.0003232995 9.124750e-05
 [757,] 0.0003073539 0.0003583217 1.111718e-04
 [758,] 0.0004204446 0.0003614175 8.115534e-05
 [759,] 0.0003205489 0.0003391204 1.011171e-04
 [760,] 0.0008687360 0.0011975552 6.628034e-05
 [761,] 0.0003020977 0.0003542943 1.058094e-04
 [762,] 0.0003209107 0.0003381155 1.011675e-04
 [763,] 0.0003073010 0.0008321584 7.513887e-05
 [764,] 0.0002967010 0.0003006621 8.691221e-05
 [765,] 0.0003224288 0.0003401553 1.012895e-04
 [766,] 0.0003241000 0.0003408413 1.013763e-04
 [767,] 0.0003644524 0.0003143475 9.848179e-05
 [768,] 0.0003220876 0.0003395997 1.014659e-04
 [769,] 0.0007050084 0.0013689135 6.691162e-05
 [770,] 0.0002608591 0.0002934518 7.712972e-05
 [771,] 0.0006965776 0.0012119961 6.657472e-05
 [772,] 0.0002527023 0.0003217778 7.444845e-05
 [773,] 0.0003223897 0.0003262662 9.153653e-05
 [774,] 0.0005096332 0.0011471996 6.763098e-05
 [775,] 0.0002610890 0.0002927595 7.715685e-05
 [776,] 0.0004366215 0.0003301886 1.133756e-04
 [777,] 0.0003368701 0.0003304591 9.415614e-05
 [778,] 0.0002888905 0.0008160183 9.218741e-05
 [779,] 0.0007398597 0.0003986468 1.181316e-04
 [780,] 0.0003210396 0.0003421783 1.013469e-04
 [781,] 0.0002537594 0.0003193814 7.372034e-05
 [782,] 0.0004698061 0.0003286936 1.216841e-04
 [783,] 0.0005209540 0.0011402738 6.744433e-05
 [784,] 0.0003562928 0.0003383779 1.117006e-04
 [785,] 0.0003736296 0.0009404594 7.036054e-05
 [786,] 0.0004329033 0.0003544986 1.407004e-04
 [787,] 0.0002642844 0.0003006957 7.733878e-05
 [788,] 0.0002795507 0.0003250040 8.082105e-05
 [789,] 0.0005242493 0.0004107837 1.008575e-04
 [790,] 0.0003120309 0.0008864830 7.549799e-05
 [791,] 0.0003154966 0.0003488171 1.016058e-04
 [792,] 0.0003108564 0.0003385534 9.685671e-05
 [793,] 0.0003667257 0.0003565825 1.388876e-04
 [794,] 0.0003317979 0.0003654985 1.058024e-04
 [795,] 0.0002638414 0.0003042036 7.790952e-05
 [796,] 0.0003121091 0.0003361438 9.738123e-05
 [797,] 0.0003022163 0.0003885070 1.133628e-04
 [798,] 0.0002717268 0.0003010097 8.053419e-05
 [799,] 0.0003666824 0.0003626148 1.425912e-04
 [800,] 0.0002931755 0.0008615323 7.800764e-05
 [801,] 0.0002958907 0.0003460255 8.603481e-05
 [802,] 0.0002580309 0.0008778798 8.997582e-05
 [803,] 0.0002502663 0.0003775833 7.112651e-05
 [804,] 0.0002497383 0.0003747489 7.109211e-05
 [805,] 0.0002516262 0.0003779643 7.082146e-05
 [806,] 0.0003356511 0.0003556063 8.692113e-05
 [807,] 0.0003039880 0.0003840016 1.138380e-04
 [808,] 0.0005532896 0.0004471853 8.559679e-05
 [809,] 0.0004677303 0.0007414710 6.652355e-05
 [810,] 0.0003375519 0.0004317970 1.001199e-04
 [811,] 0.0003130400 0.0008942144 7.670902e-05
 [812,] 0.0002451230 0.0003952374 8.292480e-05
 [813,] 0.0003601433 0.0007242421 6.899447e-05
 [814,] 0.0002811465 0.0004050200 6.886169e-05
 [815,] 0.0002821200 0.0003508629 6.734213e-05
 [816,] 0.0004019972 0.0003537256 1.335470e-04
 [817,] 0.0002455651 0.0003948830 8.132274e-05
 [818,] 0.0003610211 0.0003576503 1.241102e-04
 [819,] 0.0002406298 0.0003182873 6.904673e-05
 [820,] 0.0005420508 0.0005533729 1.121290e-04
 [821,] 0.0005411839 0.0004493508 8.574212e-05
 [822,] 0.0002581617 0.0003711270 6.954391e-05
 [823,] 0.0003603787 0.0003468597 1.147451e-04
 [824,] 0.0003543773 0.0003713127 1.053179e-04
 [825,] 0.0002683664 0.0004824200 1.167020e-04
 [826,] 0.0003411485 0.0003732993 1.032967e-04
 [827,] 0.0003463943 0.0003758145 1.038102e-04
 [828,] 0.0003359077 0.0004709707 2.016289e-04
 [829,] 0.0002734597 0.0003142370 8.308022e-05
 [830,] 0.0003543722 0.0003336802 1.080583e-04
 [831,] 0.0002969094 0.0004263849 1.315578e-04
 [832,] 0.0002965148 0.0004232520 1.302276e-04
 [833,] 0.0003611058 0.0003422906 1.123366e-04
 [834,] 0.0002980272 0.0004310762 1.342809e-04
 [835,] 0.0002977510 0.0004281283 1.330485e-04
 [836,] 0.0003550276 0.0003423313 1.105521e-04
 [837,] 0.0003583668 0.0003425729 1.107984e-04
 [838,] 0.0003125121 0.0004025283 1.558706e-04
 [839,] 0.0003404232 0.0003329604 1.053328e-04
 [840,] 0.0003546693 0.0003423670 1.103059e-04
 [841,] 0.0003488304 0.0003793993 1.037680e-04
 [842,] 0.0002522316 0.0003747054 7.798582e-05
 [843,] 0.0002544663 0.0003428880 7.387570e-05
 [844,] 0.0003566144 0.0003422405 1.113647e-04
 [845,] 0.0003547386 0.0003423677 1.103617e-04
 [846,] 0.0003534471 0.0003424311 1.098817e-04
 [847,] 0.0003564835 0.0003424134 1.107282e-04
 [848,] 0.0003531498 0.0003425232 1.095377e-04
 [849,] 0.0003563543 0.0003425236 1.103300e-04
 [850,] 0.0003250607 0.0003418598 1.027784e-04
 [851,] 0.0003535273 0.0003424533 1.097347e-04
 [852,] 0.0003517736 0.0003425348 1.091248e-04
 [853,] 0.0003625435 0.0004024335 1.885077e-04
 [854,] 0.0003649405 0.0003426636 1.122006e-04
 [855,] 0.0003453703 0.0003680556 1.034685e-04
 [856,] 0.0002830405 0.0003141550 8.782256e-05
 [857,] 0.0002824256 0.0003389457 8.038506e-05
 [858,] 0.0003558785 0.0003426178 1.100593e-04
 [859,] 0.0003498341 0.0003432638 1.070212e-04
 [860,] 0.0003501793 0.0003429680 1.074564e-04
 [861,] 0.0003500491 0.0003313202 1.030495e-04
 [862,] 0.0003183043 0.0003183548 1.021040e-04
 [863,] 0.0002717944 0.0003422041 8.622678e-05
 [864,] 0.0003856015 0.0002958336 1.030763e-04
 [865,] 0.0003422117 0.0003879603 1.024865e-04
 [866,] 0.0003507260 0.0003433897 1.070371e-04
 [867,] 0.0003516010 0.0003424896 1.083332e-04
 [868,] 0.0003587262 0.0003562673 1.538380e-04
 [869,] 0.0003501673 0.0003435334 1.067779e-04
 [870,] 0.0003492491 0.0003438171 1.063197e-04
 [871,] 0.0003424336 0.0003879647 1.024941e-04
 [872,] 0.0003475448 0.0003432385 1.065000e-04
 [873,] 0.0003427181 0.0003877198 1.025149e-04
 [874,] 0.0003448701 0.0003712746 1.545678e-04
 [875,] 0.0003507441 0.0003434326 1.069958e-04
 [876,] 0.0003462047 0.0003430035 1.064339e-04
 [877,] 0.0003497864 0.0003434046 1.068065e-04
 [878,] 0.0003496427 0.0003431143 1.070737e-04
 [879,] 0.0003481089 0.0003436889 1.061826e-04
 [880,] 0.0003504250 0.0003434550 1.069003e-04
 [881,] 0.0003512442 0.0003433546 1.072111e-04
 [882,] 0.0003451990 0.0003886860 1.025848e-04
 [883,] 0.0003419283 0.0003161862 1.073928e-04
 [884,] 0.0003466661 0.0003158287 1.081682e-04
 [885,] 0.0002895919 0.0003499600 9.525796e-05
 [886,] 0.0002303372 0.0004294578 8.846497e-05
 [887,] 0.0003473818 0.0003546592 1.039497e-04
 [888,] 0.0003743005 0.0002696048 8.810116e-05
 [889,] 0.0003512771 0.0003664667 1.046555e-04
 [890,] 0.0002922637 0.0004501038 1.543760e-04
 [891,] 0.0003507624 0.0003666196 1.045359e-04
 [892,] 0.0002797839 0.0003625773 1.203035e-04
 [893,] 0.0003465210 0.0003666229 1.038989e-04
 [894,] 0.0003470364 0.0003666126 1.039777e-04
 [895,] 0.0003510136 0.0003666515 1.045637e-04
 [896,] 0.0003419125 0.0003651258 1.035516e-04
 [897,] 0.0003542953 0.0002769538 1.062377e-04
 [898,] 0.0003434199 0.0003666793 1.034430e-04
 [899,] 0.0003440488 0.0003665510 1.035619e-04
 [900,] 0.0003459047 0.0003666054 1.038175e-04
 [901,] 0.0003458108 0.0003665837 1.038036e-04
 [902,] 0.0002455665 0.0005244251 1.251994e-04
 [903,] 0.0002899993 0.0003496291 9.554910e-05
 [904,] 0.0003447185 0.0003661197 1.037507e-04
 [905,] 0.0002891685 0.0003522777 9.572798e-05
 [906,] 0.0003456758 0.0003665556 1.037900e-04
 [907,] 0.0003713823 0.0002693540 8.694153e-05
 [908,] 0.0003470041 0.0003666229 1.039707e-04
 [909,] 0.0002779081 0.0003643062 1.196327e-04
 [910,] 0.0003463663 0.0003666532 1.038695e-04
 [911,] 0.0003396866 0.0003665190 1.029641e-04
 [912,] 0.0002898395 0.0003501565 9.528637e-05
 [913,] 0.0003057449 0.0003901923 1.438035e-04
 [914,] 0.0003436209 0.0003666156 1.034849e-04
 [915,] 0.0003450196 0.0003666113 1.036838e-04
 [916,] 0.0003139334 0.0003913062 1.494686e-04
 [917,] 0.0003472624 0.0003666229 1.040076e-04
 [918,] 0.0002603435 0.0003568587 8.452705e-05
 [919,] 0.0003463428 0.0003667261 1.038536e-04
 [920,] 0.0002788592 0.0003820508 7.539529e-05
 [921,] 0.0003429708 0.0003666229 1.033931e-04
 [922,] 0.0003434390 0.0003666584 1.034503e-04
 [923,] 0.0003307520 0.0003780224 1.077993e-04
 [924,] 0.0003441977 0.0003661371 1.036491e-04
 [925,] 0.0002865423 0.0004015337 1.343719e-04
 [926,] 0.0003557095 0.0003444792 8.438810e-05
 [927,] 0.0003506414 0.0003468136 8.400417e-05
 [928,] 0.0002302561 0.0004898728 1.002729e-04
 [929,] 0.0002305851 0.0005574417 8.959199e-05
 [930,] 0.0002316965 0.0004621565 1.000729e-04
 [931,] 0.0002312452 0.0004615163 9.911652e-05
 [932,] 0.0002314503 0.0004784505 1.017986e-04
 [933,] 0.0002309517 0.0005534988 8.858948e-05
 [934,] 0.0002912672 0.0004101576 1.405948e-04
 [935,] 0.0002318080 0.0004994185 1.055231e-04
 [936,] 0.0003812149 0.0002781223 8.680033e-05
 [937,] 0.0002312806 0.0005029200 1.048096e-04
 [938,] 0.0002313171 0.0005036646 1.050230e-04
 [939,] 0.0002939783 0.0004191042 1.460324e-04
 [940,] 0.0003408813 0.0003704901 1.033241e-04
 [941,] 0.0003142746 0.0003188747 1.011261e-04
 [942,] 0.0003327127 0.0003340287 1.031046e-04
 [943,] 0.0002296152 0.0004957126 9.950173e-05
 [944,] 0.0003756765 0.0002834849 8.671951e-05
 [945,] 0.0003447272 0.0003666649 1.036325e-04
 [946,] 0.0003743939 0.0002702769 8.705822e-05
 [947,] 0.0002299623 0.0005064384 1.018432e-04
 [948,] 0.0002311742 0.0005004711 1.041932e-04
 [949,] 0.0003779671 0.0003039309 8.820220e-05
 [950,] 0.0006523646 0.0003543121 2.284645e-04
 [951,] 0.0003622830 0.0003659336 1.066067e-04
 [952,] 0.0002346189 0.0003611587 8.935149e-05
 [953,] 0.0002360327 0.0003606792 9.078365e-05
 [954,] 0.0002866045 0.0003098333 8.334000e-05
 [955,] 0.0003402012 0.0003694892 1.023130e-04
 [956,] 0.0002341298 0.0005952669 1.212633e-04
 [957,] 0.0002583752 0.0003200300 8.054247e-05
 [958,] 0.0003450747 0.0003668426 1.036271e-04
 [959,] 0.0002293723 0.0009309302 1.340558e-04
 [960,] 0.0003701253 0.0002914638 8.734557e-05
 [961,] 0.0002292328 0.0003955642 8.301123e-05
 [962,] 0.0002826476 0.0002667866 7.277369e-05
 [963,] 0.0002394748 0.0003021215 6.977303e-05
 [964,] 0.0002668853 0.0003926452 9.037959e-05
 [965,] 0.0003421237 0.0004546085 1.099694e-04
 [966,] 0.0003332083 0.0005142936 7.140269e-05
 [967,] 0.0004025393 0.0003200041 1.109740e-04
 [968,] 0.0004091015 0.0003422485 1.206033e-04
 [969,] 0.0003310210 0.0003647155 1.115876e-04
 [970,] 0.0023354695 0.0003168116 8.985376e-04
 [971,] 0.0018320067 0.0003676883 1.057877e-03
 [972,] 0.0014456462 0.0003673902 7.829026e-04
 [973,] 0.0018727936 0.0003947747 1.243245e-03
 [974,] 0.0005302035 0.0003598153 1.037132e-04
 [975,] 0.0112699861 0.0004862535 1.329317e-02
 [976,] 0.0003112267 0.0003301030 9.151922e-05
 [977,] 0.0008685466 0.0003280640 3.736519e-04
 [978,] 0.0009310246 0.0003202862 3.760968e-04
 [979,] 0.0009377104 0.0003117401 3.514503e-04
 [980,] 0.0013007571 0.0003148338 5.293274e-04
 [981,] 0.0012331843 0.0003154942 5.083592e-04
 [982,] 0.0010468519 0.0003030683 3.867684e-04
 [983,] 0.0011683617 0.0003181698 4.915639e-04
 [984,] 0.0011739246 0.0003084295 4.526786e-04
 [985,] 0.0010033923 0.0003180503 3.960385e-04
 [986,] 0.0008773656 0.0003179604 3.471032e-04
 [987,] 0.0008729575 0.0003173352 3.433923e-04
 [988,] 0.0003714429 0.0003600225 9.628800e-05
 [989,] 0.0004996967 0.0002937669 1.559295e-04
 [990,] 0.0008213067 0.0003138538 3.128676e-04
 [991,] 0.0008260552 0.0003139572 3.152524e-04
 [992,] 0.0004474158 0.0003352639 1.417906e-04
 [993,] 0.0008115723 0.0003175727 3.207573e-04
 [994,] 0.0008729606 0.0003140711 3.335280e-04
 [995,] 0.0008501863 0.0003150025 3.279144e-04
 [996,] 0.0009099362 0.0003078740 3.259412e-04
 [997,] 0.0003156937 0.0003430246 9.213209e-05
 [998,] 0.0004513841 0.0003385817 1.348966e-04
 [999,] 0.0004402035 0.0003384433 1.330411e-04
[1000,] 0.0012392157 0.0003370814 5.983588e-04
[1001,] 0.0009024923 0.0003255786 3.810769e-04
[1002,] 0.0011078603 0.0003370213 5.341046e-04
[1003,] 0.0004301635 0.0003384922 1.304474e-04
[1004,] 0.0003171731 0.0003468554 9.210810e-05
[1005,] 0.0008559474 0.0003242894 3.576616e-04
[1006,] 0.0007933334 0.0003251691 3.335225e-04
[1007,] 0.0007768965 0.0003237369 3.226914e-04
[1008,] 0.0007942362 0.0003278004 3.407278e-04
[1009,] 0.0004128829 0.0003374340 1.379227e-04
[1010,] 0.0005784711 0.0003400652 1.095773e-04
[1011,] 0.0003425394 0.0003300625 9.436984e-05
[1012,] 0.0011873754 0.0005424453 1.304594e-03
[1013,] 0.0053687982 0.0003210303 2.242332e-03
[1014,] 0.0003410891 0.0003277921 9.419255e-05
[1015,] 0.0003189822 0.0003055925 1.043113e-04
[1016,] 0.0008120664 0.0003148978 3.136224e-04
[1017,] 0.0003882239 0.0003513143 1.081957e-04
[1018,] 0.0007583063 0.0003161618 2.964662e-04
[1019,] 0.0008024900 0.0003165334 3.146744e-04
[1020,] 0.0007869170 0.0003169202 3.096763e-04
[1021,] 0.0011145422 0.0005172545 1.132626e-03
[1022,] 0.0007796573 0.0003190250 3.124250e-04
[1023,] 0.0007617692 0.0003161664 2.977639e-04
[1024,] 0.0007702874 0.0003147587 2.973487e-04
[1025,] 0.0009367908 0.0003146606 3.591500e-04
[1026,] 0.0009128885 0.0003150615 3.514961e-04
[1027,] 0.0013955432 0.0004326166 1.102019e-03
[1028,] 0.0008822960 0.0003153037 3.406894e-04
[1029,] 0.0008606426 0.0003164082 3.358755e-04
[1030,] 0.0003513605 0.0003408394 1.118230e-04
[1031,] 0.0008146227 0.0003171483 3.203311e-04
[1032,] 0.0008231378 0.0003159856 3.202322e-04
[1033,] 0.0007849841 0.0003168502 3.078983e-04
[1034,] 0.0003171311 0.0003383468 9.124046e-05
[1035,] 0.0003386572 0.0003381852 1.108617e-04
[1036,] 0.0003507164 0.0003408560 1.116626e-04
[1037,] 0.0027268988 0.0003312531 8.399518e-04
[1038,] 0.0012532547 0.0005961754 1.588313e-03
[1039,] 0.0006044747 0.0003628941 1.046577e-04
[1040,] 0.0004598475 0.0003385249 1.569044e-04
[1041,] 0.0008545312 0.0003582940 4.472696e-04
[1042,] 0.0008632014 0.0003535481 4.397847e-04
[1043,] 0.0008491537 0.0003533785 4.318578e-04
[1044,] 0.0008636638 0.0003570137 4.490758e-04
[1045,] 0.0008561345 0.0003575549 4.462926e-04
[1046,] 0.0008568022 0.0003584315 4.489153e-04
[1047,] 0.0011321615 0.0006885828 1.700001e-03
[1048,] 0.0008301987 0.0003589944 4.354149e-04
[1049,] 0.0008456667 0.0003586441 4.432283e-04
[1050,] 0.0008855999 0.0003502314 4.429143e-04
[1051,] 0.0008975296 0.0003621286 4.816935e-04
[1052,] 0.0007858465 0.0006578640 1.006123e-03
[1053,] 0.0003516011 0.0003595656 9.588987e-05
[1054,] 0.0003219275 0.0003593877 1.365841e-04
[1055,] 0.0006142583 0.0003610486 1.059582e-04
[1056,] 0.0011506832 0.0003686037 6.688972e-04
[1057,] 0.0008238546 0.0003509166 4.121522e-04
[1058,] 0.0004381313 0.0003372626 1.460609e-04
[1059,] 0.0008109350 0.0003494398 4.017296e-04
[1060,] 0.0008641096 0.0003528998 4.386703e-04
[1061,] 0.0004561649 0.0003384743 1.376068e-04
[1062,] 0.0009128319 0.0003529997 4.651428e-04
[1063,] 0.0006697056 0.0003599261 3.471746e-04
[1064,] 0.0003413537 0.0003433764 1.146464e-04
[1065,] 0.0003480853 0.0003415543 1.116000e-04
[1066,] 0.0003479809 0.0003411330 1.110918e-04
[1067,] 0.0011419557 0.0003546110 3.262242e-04
[1068,] 0.0003044352 0.0003753548 1.280360e-04
[1069,] 0.0003039778 0.0003793293 1.284678e-04
[1070,] 0.0003410042 0.0003415758 1.136534e-04
[1071,] 0.0003196026 0.0003390865 1.257086e-04
[1072,] 0.0004206590 0.0003486970 1.651764e-04
[1073,] 0.0003242602 0.0003386657 1.278746e-04
[1074,] 0.0003315000 0.0003432645 1.347934e-04
[1075,] 0.0003296528 0.0003424331 1.332504e-04
[1076,] 0.0011735788 0.0003548664 3.315161e-04
[1077,] 0.0003439073 0.0003617523 9.712368e-05
[1078,] 0.0011636602 0.0003552955 3.177702e-04
[1079,] 0.0011518676 0.0003550262 3.218427e-04
[1080,] 0.0004869170 0.0003365871 1.042749e-04
[1081,] 0.0003004499 0.0003591346 1.009795e-04
[1082,] 0.0003372136 0.0003328576 9.503253e-05
[1083,] 0.0004762529 0.0004594901 3.614015e-04
[1084,] 0.0004729777 0.0004720710 3.730822e-04
[1085,] 0.0003453780 0.0002960103 7.185350e-05
[1086,] 0.0008467423 0.0003247132 1.555852e-04
[1087,] 0.0004392766 0.0003551800 1.852784e-04
[1088,] 0.0005352540 0.0002893063 1.270659e-04
[1089,] 0.0013149987 0.0003553947 2.948965e-04
[1090,] 0.0012641368 0.0003556213 2.837732e-04
[1091,] 0.0004819196 0.0003552208 1.665814e-04
[1092,] 0.0003873542 0.0006795962 7.050188e-05
[1093,] 0.0003633164 0.0003826047 7.771532e-05
[1094,] 0.0003499608 0.0003559024 1.139292e-04
[1095,] 0.0003240023 0.0002923689 9.277388e-05
[1096,] 0.0004863433 0.0003327083 1.909387e-04
[1097,] 0.0004955361 0.0004097427 3.112004e-04
[1098,] 0.0004368256 0.0003466805 1.732613e-04
[1099,] 0.0003679304 0.0005437814 1.326066e-04
[1100,] 0.0005020845 0.0004135689 3.226450e-04
[1101,] 0.0004387085 0.0003311680 1.081410e-04
[1102,] 0.0004374553 0.0004266965 1.108717e-04
[1103,] 0.0005788188 0.0003261080 1.082123e-04
[1104,] 0.0005762584 0.0003246683 1.087121e-04
[1105,] 0.0004140900 0.0003651940 1.095806e-04
[1106,] 0.0005158678 0.0004211153 3.468858e-04
[1107,] 0.0005064923 0.0004284261 3.500010e-04
[1108,] 0.0013878525 0.0003405278 3.930928e-04
[1109,] 0.0005843477 0.0003832449 3.366821e-04
[1110,] 0.0003620561 0.0004781823 1.252331e-04
[1111,] 0.0003682552 0.0003119432 8.052380e-05
[1112,] 0.0003723166 0.0003118082 8.082741e-05
[1113,] 0.0006224248 0.0003190968 1.283382e-04
[1114,] 0.0004549203 0.0003316286 1.089517e-04
[1115,] 0.0006090091 0.0003203374 1.160344e-04
[1116,] 0.0004174293 0.0003289259 1.081201e-04
[1117,] 0.0005790967 0.0003807418 3.281287e-04
[1118,] 0.0005525304 0.0003805503 3.097261e-04
[1119,] 0.0005490788 0.0003193390 1.076794e-04
[1120,] 0.0004556463 0.0003363803 1.844453e-04
[1121,] 0.0005551883 0.0003133022 1.140180e-04
[1122,] 0.0004306239 0.0003313041 1.075961e-04
[1123,] 0.0004465814 0.0003249753 1.529444e-04
[1124,] 0.0005559989 0.0003565618 1.005817e-04
[1125,] 0.0006076202 0.0004126163 4.144615e-04
[1126,] 0.0003826178 0.0007005563 7.069293e-05
[1127,] 0.0006096108 0.0003934475 3.759352e-04
[1128,] 0.0014512126 0.0002637364 3.218182e-04
[1129,] 0.0004358108 0.0004179642 1.099977e-04
[1130,] 0.0003331724 0.0003499509 7.097835e-05
[1131,] 0.0012771390 0.0003645260 6.397736e-04
[1132,] 0.0012747021 0.0003621895 6.123039e-04
[1133,] 0.0006391607 0.0003454482 1.062284e-04
[1134,] 0.0003271909 0.0003477611 1.081044e-04
[1135,] 0.0011336237 0.0003753869 6.726316e-04
[1136,] 0.0003343104 0.0003157204 1.008464e-04
[1137,] 0.0012425351 0.0003220911 3.232785e-04
[1138,] 0.0003431523 0.0004391786 1.772679e-04
[1139,] 0.0011191630 0.0003356956 4.183990e-04
[1140,] 0.0011928564 0.0003737687 6.991940e-04
[1141,] 0.0005546929 0.0003925114 9.591554e-05
[1142,] 0.0005347182 0.0003827455 9.535026e-05
[1143,] 0.0003186032 0.0005504365 1.660873e-04
[1144,] 0.0003185277 0.0005597670 1.603440e-04
[1145,] 0.0014244145 0.0003749040 8.686850e-04
[1146,] 0.0006373450 0.0003250273 1.258531e-04
[1147,] 0.0003186612 0.0004601404 1.348244e-04
[1148,] 0.0003744683 0.0003960253 1.052329e-04
```
