## Supplementary material for "Characterization of shared and ancestry-specific signals driving complex traits using multi-ancestry fine-mapping": s1_data.bim

```
7	chr7:92134814:C:A	0	92134814	A	C
7	chr7:92136325:T:C	0	92136325	C	T
7	chr7:92137008:A:C	0	92137008	C	A
7	chr7:92137639:T:C	0	92137639	C	T
7	chr7:92137678:GT:G	0	92137678	G	GT
7	chr7:92139301:G:A	0	92139301	A	G
7	chr7:92139813:C:T	0	92139813	T	C
7	chr7:92139904:A:C	0	92139904	C	A
7	chr7:92140263:G:A	0	92140263	A	G
7	chr7:92141391:A:G	0	92141391	G	A
7	chr7:92142842:T:C	0	92142842	C	T
7	chr7:92142867:G:A	0	92142867	A	G
7	chr7:92143513:C:T	0	92143513	T	C
7	chr7:92143631:C:T	0	92143631	T	C
7	chr7:92143674:G:A	0	92143674	A	G
7	chr7:92143684:C:T	0	92143684	T	C
7	chr7:92143899:T:C	0	92143899	C	T
7	chr7:92145803:A:G	0	92145803	G	A
7	chr7:92147273:G:A	0	92147273	A	G
7	chr7:92149151:A:G	0	92149151	G	A
7	chr7:92149928:G:A	0	92149928	A	G
7	chr7:92150657:T:G	0	92150657	G	T
7	chr7:92154898:T:A	0	92154898	A	T
7	chr7:92155067:G:A	0	92155067	A	G
7	chr7:92156643:C:T	0	92156643	T	C
7	chr7:92156656:A:G	0	92156656	G	A
7	chr7:92159282:G:A	0	92159282	A	G
7	chr7:92159683:A:G	0	92159683	G	A
7	chr7:92159725:A:G	0	92159725	G	A
7	chr7:92159939:C:T	0	92159939	T	C
7	chr7:92166049:C:T	0	92166049	T	C
7	chr7:92167164:T:C	0	92167164	C	T
7	chr7:92167982:A:C	0	92167982	C	A
7	chr7:92168831:C:A	0	92168831	A	C
7	chr7:92173020:C:T	0	92173020	T	C
7	chr7:92175952:A:G	0	92175952	G	A
7	chr7:92179294:G:A	0	92179294	A	G
7	chr7:92179601:G:A	0	92179601	A	G
7	chr7:92180343:C:G	0	92180343	G	C
7	chr7:92183721:T:C	0	92183721	C	T
7	chr7:92184083:C:T	0	92184083	T	C
7	chr7:92191673:A:G	0	92191673	G	A
7	chr7:92193968:A:G	0	92193968	G	A
7	chr7:92194573:T:G	0	92194573	G	T
7	chr7:92199351:T:C	0	92199351	C	T
7	chr7:92206122:G:A	0	92206122	A	G
7	chr7:92209199:T:G	0	92209199	G	T
7	chr7:92209762:T:C	0	92209762	C	T
7	chr7:92211410:T:C	0	92211410	C	T
7	chr7:92211950:A:C	0	92211950	C	A
7	chr7:92213240:T:C	0	92213240	C	T
7	chr7:92213746:T:C	0	92213746	C	T
7	chr7:92215777:A:T	0	92215777	T	A
7	chr7:92216130:G:C	0	92216130	C	G
7	chr7:92217285:T:C	0	92217285	C	T
7	chr7:92218190:C:T	0	92218190	T	C
7	chr7:92218236:A:C	0	92218236	C	A
7	chr7:92218740:G:A	0	92218740	A	G
7	chr7:92220576:T:C	0	92220576	C	T
7	chr7:92221264:C:T	0	92221264	T	C
7	chr7:92221270:C:T	0	92221270	T	C
7	chr7:92224463:C:T	0	92224463	T	C
7	chr7:92225013:C:T	0	92225013	T	C
7	chr7:92227502:C:T	0	92227502	T	C
7	chr7:92227969:C:T	0	92227969	T	C
7	chr7:92230060:G:A	0	92230060	A	G
7	chr7:92231200:A:T	0	92231200	T	A
7	chr7:92231877:G:T	0	92231877	T	G
7	chr7:92232342:G:A	0	92232342	A	G
7	chr7:92234386:G:C	0	92234386	C	G
7	chr7:92242883:G:A	0	92242883	A	G
7	chr7:92243558:A:AT	0	92243558	AT	A
7	chr7:92245372:C:T	0	92245372	T	C
7	chr7:92251930:C:T	0	92251930	T	C
7	chr7:92251931:G:A	0	92251931	A	G
7	chr7:92255314:C:T	0	92255314	T	C
7	chr7:92256378:G:A	0	92256378	A	G
7	chr7:92256559:A:G	0	92256559	G	A
7	chr7:92257875:A:G	0	92257875	G	A
7	chr7:92258682:T:C	0	92258682	C	T
7	chr7:92260408:G:A	0	92260408	A	G
7	chr7:92261028:C:CT	0	92261028	CT	C
7	chr7:92261419:GTTT:G	0	92261419	G	GTTT
7	chr7:92261678:G:A	0	92261678	A	G
7	chr7:92261878:T:C	0	92261878	C	T
7	chr7:92262222:T:C	0	92262222	C	T
7	chr7:92266986:G:A	0	92266986	A	G
7	chr7:92269803:A:T	0	92269803	T	A
7	chr7:92276495:G:C	0	92276495	C	G
7	chr7:92277428:A:G	0	92277428	G	A
7	chr7:92278801:T:C	0	92278801	C	T
7	chr7:92278909:A:G	0	92278909	G	A
7	chr7:92279246:A:C	0	92279246	C	A
7	chr7:92281178:A:G	0	92281178	G	A
7	chr7:92282468:C:T	0	92282468	T	C
7	chr7:92282846:A:G	0	92282846	G	A
7	chr7:92284015:T:C	0	92284015	C	T
7	chr7:92284904:A:G	0	92284904	G	A
7	chr7:92285661:A:G	0	92285661	G	A
7	chr7:92287209:T:C	0	92287209	C	T
7	chr7:92288831:A:G	0	92288831	G	A
7	chr7:92290983:A:G	0	92290983	G	A
7	chr7:92293227:T:C	0	92293227	C	T
7	chr7:92295942:G:A	0	92295942	A	G
7	chr7:92303352:A:G	0	92303352	G	A
7	chr7:92306636:A:T	0	92306636	T	A
7	chr7:92308566:C:T	0	92308566	T	C
7	chr7:92309304:C:T	0	92309304	T	C
7	chr7:92309818:G:A	0	92309818	A	G
7	chr7:92316702:G:A	0	92316702	A	G
7	chr7:92322528:C:A	0	92322528	A	C
7	chr7:92324205:T:A	0	92324205	A	T
7	chr7:92329637:C:T	0	92329637	T	C
7	chr7:92331456:T:A	0	92331456	A	T
7	chr7:92331859:A:G	0	92331859	G	A
7	chr7:92331920:C:CTT	0	92331920	CTT	C
7	chr7:92333686:G:C	0	92333686	C	G
7	chr7:92338057:A:G	0	92338057	G	A
7	chr7:92342479:A:G	0	92342479	G	A
7	chr7:92345443:G:A	0	92345443	A	G
7	chr7:92349197:G:A	0	92349197	A	G
7	chr7:92349628:T:C	0	92349628	C	T
7	chr7:92350141:CTT:C	0	92350141	C	CTT
7	chr7:92351584:T:C	0	92351584	C	T
7	chr7:92351845:A:T	0	92351845	T	A
7	chr7:92355252:CCTCTTTTTTTTTCTTTTTAATT:C	0	92355252	C	CCTCTTTTTTTTTCTTTTTAATT
7	chr7:92356496:G:A	0	92356496	A	G
7	chr7:92356557:A:G	0	92356557	G	A
7	chr7:92358355:A:C	0	92358355	C	A
7	chr7:92358388:T:C	0	92358388	C	T
7	chr7:92358763:ATTTG:A	0	92358763	A	ATTTG
7	chr7:92360842:GTCT:G	0	92360842	G	GTCT
7	chr7:92361873:A:G	0	92361873	G	A
7	chr7:92362908:T:TC	0	92362908	TC	T
7	chr7:92365422:C:T	0	92365422	T	C
7	chr7:92366996:T:C	0	92366996	C	T
7	chr7:92367738:A:G	0	92367738	G	A
7	chr7:92369181:C:A	0	92369181	A	C
7	chr7:92369334:A:T	0	92369334	T	A
7	chr7:92369341:A:C	0	92369341	C	A
7	chr7:92372468:C:T	0	92372468	T	C
7	chr7:92375125:G:A	0	92375125	A	G
7	chr7:92377615:A:G	0	92377615	G	A
7	chr7:92378906:A:G	0	92378906	G	A
7	chr7:92379965:A:G	0	92379965	G	A
7	chr7:92380128:A:G	0	92380128	G	A
7	chr7:92380236:A:G	0	92380236	G	A
7	chr7:92383717:T:A	0	92383717	A	T
7	chr7:92384414:T:G	0	92384414	G	T
7	chr7:92384743:C:G	0	92384743	G	C
7	chr7:92384757:C:A	0	92384757	A	C
7	chr7:92384759:A:G	0	92384759	G	A
7	chr7:92386708:T:C	0	92386708	C	T
7	chr7:92387082:T:TCTC	0	92387082	TCTC	T
7	chr7:92389377:A:G	0	92389377	G	A
7	chr7:92395577:G:C	0	92395577	C	G
7	chr7:92395873:T:G	0	92395873	G	T
7	chr7:92397316:T:C	0	92397316	C	T
7	chr7:92397873:A:G	0	92397873	G	A
7	chr7:92398223:C:G	0	92398223	G	C
7	chr7:92399988:G:A	0	92399988	A	G
7	chr7:92402634:G:A	0	92402634	A	G
7	chr7:92403220:T:C	0	92403220	C	T
7	chr7:92403718:TCAGCAAC:T	0	92403718	T	TCAGCAAC
7	chr7:92405682:C:T	0	92405682	T	C
7	chr7:92406424:G:A	0	92406424	A	G
7	chr7:92409285:T:C	0	92409285	C	T
7	chr7:92409319:G:C	0	92409319	C	G
7	chr7:92410540:A:G	0	92410540	G	A
7	chr7:92413373:C:T	0	92413373	T	C
7	chr7:92413654:A:C	0	92413654	C	A
7	chr7:92413702:G:A	0	92413702	A	G
7	chr7:92415119:G:A	0	92415119	A	G
7	chr7:92415225:C:A	0	92415225	A	C
7	chr7:92415764:T:C	0	92415764	C	T
7	chr7:92415825:C:T	0	92415825	T	C
7	chr7:92416877:C:G	0	92416877	G	C
7	chr7:92416972:A:G	0	92416972	G	A
7	chr7:92417013:G:T	0	92417013	T	G
7	chr7:92417354:T:C	0	92417354	C	T
7	chr7:92422459:C:T	0	92422459	T	C
7	chr7:92422587:G:A	0	92422587	A	G
7	chr7:92425958:T:C	0	92425958	C	T
7	chr7:92426927:T:C	0	92426927	C	T
7	chr7:92428006:T:C	0	92428006	C	T
7	chr7:92428654:C:G	0	92428654	G	C
7	chr7:92428821:C:G	0	92428821	G	C
7	chr7:92429179:A:T	0	92429179	T	A
7	chr7:92429192:C:T	0	92429192	T	C
7	chr7:92430528:C:T	0	92430528	T	C
7	chr7:92430825:C:T	0	92430825	T	C
7	chr7:92432849:T:C	0	92432849	C	T
7	chr7:92433202:T:C	0	92433202	C	T
7	chr7:92433307:G:T	0	92433307	T	G
7	chr7:92434186:G:T	0	92434186	T	G
7	chr7:92434258:C:A	0	92434258	A	C
7	chr7:92434640:A:G	0	92434640	G	A
7	chr7:92437124:C:A	0	92437124	A	C
7	chr7:92437651:C:T	0	92437651	T	C
7	chr7:92438393:C:T	0	92438393	T	C
7	chr7:92438975:T:G	0	92438975	G	T
7	chr7:92439209:C:T	0	92439209	T	C
7	chr7:92439743:A:G	0	92439743	G	A
7	chr7:92439850:T:G	0	92439850	G	T
7	chr7:92439968:G:A	0	92439968	A	G
7	chr7:92441214:T:C	0	92441214	C	T
7	chr7:92441839:G:A	0	92441839	A	G
7	chr7:92442026:CT:C	0	92442026	C	CT
7	chr7:92442689:G:A	0	92442689	A	G
7	chr7:92443146:C:T	0	92443146	T	C
7	chr7:92443170:T:C	0	92443170	C	T
7	chr7:92443308:G:A	0	92443308	A	G
7	chr7:92444179:C:T	0	92444179	T	C
7	chr7:92444633:G:T	0	92444633	T	G
7	chr7:92445826:C:T	0	92445826	T	C
7	chr7:92446124:C:T	0	92446124	T	C
7	chr7:92447335:C:A	0	92447335	A	C
7	chr7:92448160:G:A	0	92448160	A	G
7	chr7:92448402:G:A	0	92448402	A	G
7	chr7:92449079:T:G	0	92449079	G	T
7	chr7:92451081:A:G	0	92451081	G	A
7	chr7:92454268:C:G	0	92454268	G	C
7	chr7:92456782:G:T	0	92456782	T	G
7	chr7:92457422:C:G	0	92457422	G	C
7	chr7:92458002:T:C	0	92458002	C	T
7	chr7:92458178:G:GC	0	92458178	GC	G
7	chr7:92459509:T:C	0	92459509	C	T
7	chr7:92459730:A:G	0	92459730	G	A
7	chr7:92460312:G:C	0	92460312	C	G
7	chr7:92461227:A:C	0	92461227	C	A
7	chr7:92461666:T:A	0	92461666	A	T
7	chr7:92462016:A:G	0	92462016	G	A
7	chr7:92462751:T:C	0	92462751	C	T
7	chr7:92462893:A:T	0	92462893	T	A
7	chr7:92465062:G:A	0	92465062	A	G
7	chr7:92465512:A:G	0	92465512	G	A
7	chr7:92466037:T:C	0	92466037	C	T
7	chr7:92466209:C:T	0	92466209	T	C
7	chr7:92466618:G:A	0	92466618	A	G
7	chr7:92466819:C:T	0	92466819	T	C
7	chr7:92467028:G:A	0	92467028	A	G
7	chr7:92467146:A:G	0	92467146	G	A
7	chr7:92467347:T:A	0	92467347	A	T
7	chr7:92467365:C:T	0	92467365	T	C
7	chr7:92468215:G:A	0	92468215	A	G
7	chr7:92468430:T:C	0	92468430	C	T
7	chr7:92468556:C:T	0	92468556	T	C
7	chr7:92469164:A:G	0	92469164	G	A
7	chr7:92469462:C:T	0	92469462	T	C
7	chr7:92472455:C:G	0	92472455	G	C
7	chr7:92472873:G:A	0	92472873	A	G
7	chr7:92472889:G:A	0	92472889	A	G
7	chr7:92475367:G:A	0	92475367	A	G
7	chr7:92475447:T:C	0	92475447	C	T
7	chr7:92475544:G:A	0	92475544	A	G
7	chr7:92475996:A:G	0	92475996	G	A
7	chr7:92478438:C:G	0	92478438	G	C
7	chr7:92479606:A:G	0	92479606	G	A
7	chr7:92479780:G:A	0	92479780	A	G
7	chr7:92479885:C:T	0	92479885	T	C
7	chr7:92480735:C:T	0	92480735	T	C
7	chr7:92481153:G:A	0	92481153	A	G
7	chr7:92482407:T:C	0	92482407	C	T
7	chr7:92482724:C:T	0	92482724	T	C
7	chr7:92483245:A:G	0	92483245	G	A
7	chr7:92486548:C:T	0	92486548	T	C
7	chr7:92486733:T:G	0	92486733	G	T
7	chr7:92486752:CT:C	0	92486752	C	CT
7	chr7:92486787:C:T	0	92486787	T	C
7	chr7:92487782:AAT:A	0	92487782	A	AAT
7	chr7:92488679:G:C	0	92488679	C	G
7	chr7:92488879:A:G	0	92488879	G	A
7	chr7:92491545:T:A	0	92491545	A	T
7	chr7:92491679:AT:A	0	92491679	A	AT
7	chr7:92492326:C:T	0	92492326	T	C
7	chr7:92493277:A:G	0	92493277	G	A
7	chr7:92493662:C:T	0	92493662	T	C
7	chr7:92495503:C:T	0	92495503	T	C
7	chr7:92496132:T:A	0	92496132	A	T
7	chr7:92498635:C:T	0	92498635	T	C
7	chr7:92498763:C:A	0	92498763	A	C
7	chr7:92499521:G:T	0	92499521	T	G
7	chr7:92500083:T:A	0	92500083	A	T
7	chr7:92501370:TA:T	0	92501370	T	TA
7	chr7:92501715:A:G	0	92501715	G	A
7	chr7:92501975:G:T	0	92501975	T	G
7	chr7:92503630:A:G	0	92503630	G	A
7	chr7:92506372:C:T	0	92506372	T	C
7	chr7:92506488:T:A	0	92506488	A	T
7	chr7:92506759:T:C	0	92506759	C	T
7	chr7:92507440:G:A	0	92507440	A	G
7	chr7:92508188:CAT:C	0	92508188	C	CAT
7	chr7:92509110:A:G	0	92509110	G	A
7	chr7:92511083:C:T	0	92511083	T	C
7	chr7:92511912:C:T	0	92511912	T	C
7	chr7:92512265:G:A	0	92512265	A	G
7	chr7:92512453:G:A	0	92512453	A	G
7	chr7:92512726:G:A	0	92512726	A	G
7	chr7:92513693:G:T	0	92513693	T	G
7	chr7:92514246:C:T	0	92514246	T	C
7	chr7:92514879:G:A	0	92514879	A	G
7	chr7:92514920:G:C	0	92514920	C	G
7	chr7:92515309:CTGTT:C	0	92515309	C	CTGTT
7	chr7:92515437:C:T	0	92515437	T	C
7	chr7:92516636:G:C	0	92516636	C	G
7	chr7:92518266:C:G	0	92518266	G	C
7	chr7:92518270:C:T	0	92518270	T	C
7	chr7:92520953:TATA:T	0	92520953	T	TATA
7	chr7:92520983:CTTCTT:C	0	92520983	C	CTTCTT
7	chr7:92522424:TG:T	0	92522424	T	TG
7	chr7:92524090:C:G	0	92524090	G	C
7	chr7:92524336:C:T	0	92524336	T	C
7	chr7:92524715:T:C	0	92524715	C	T
7	chr7:92525400:T:C	0	92525400	C	T
7	chr7:92526461:T:C	0	92526461	C	T
7	chr7:92528488:G:C	0	92528488	C	G
7	chr7:92529026:C:G	0	92529026	G	C
7	chr7:92530409:T:C	0	92530409	C	T
7	chr7:92530470:A:G	0	92530470	G	A
7	chr7:92530711:T:G	0	92530711	G	T
7	chr7:92530883:C:T	0	92530883	T	C
7	chr7:92532728:T:C	0	92532728	C	T
7	chr7:92533121:G:C	0	92533121	C	G
7	chr7:92533221:C:T	0	92533221	T	C
7	chr7:92534315:T:C	0	92534315	C	T
7	chr7:92535237:A:G	0	92535237	G	A
7	chr7:92536548:C:T	0	92536548	T	C
7	chr7:92536726:G:C	0	92536726	C	G
7	chr7:92536817:T:G	0	92536817	G	T
7	chr7:92538263:G:C	0	92538263	C	G
7	chr7:92538515:G:A	0	92538515	A	G
7	chr7:92540209:C:T	0	92540209	T	C
7	chr7:92540487:A:G	0	92540487	G	A
7	chr7:92540558:C:T	0	92540558	T	C
7	chr7:92540652:A:C	0	92540652	C	A
7	chr7:92541701:G:A	0	92541701	A	G
7	chr7:92543579:A:G	0	92543579	G	A
7	chr7:92543707:T:C	0	92543707	C	T
7	chr7:92543973:G:A	0	92543973	A	G
7	chr7:92544168:C:T	0	92544168	T	C
7	chr7:92544744:A:G	0	92544744	G	A
7	chr7:92546155:G:A	0	92546155	A	G
7	chr7:92546609:G:A	0	92546609	A	G
7	chr7:92547326:G:A	0	92547326	A	G
7	chr7:92549788:C:T	0	92549788	T	C
7	chr7:92549915:G:T	0	92549915	T	G
7	chr7:92550305:A:G	0	92550305	G	A
7	chr7:92550551:C:G	0	92550551	G	C
7	chr7:92550600:T:C	0	92550600	C	T
7	chr7:92551102:C:T	0	92551102	T	C
7	chr7:92551391:A:G	0	92551391	G	A
7	chr7:92551520:G:A	0	92551520	A	G
7	chr7:92551612:G:A	0	92551612	A	G
7	chr7:92552043:T:G	0	92552043	G	T
7	chr7:92553022:A:C	0	92553022	C	A
7	chr7:92553360:A:G	0	92553360	G	A
7	chr7:92553628:A:C	0	92553628	C	A
7	chr7:92553646:C:T	0	92553646	T	C
7	chr7:92556352:G:C	0	92556352	C	G
7	chr7:92556549:A:G	0	92556549	G	A
7	chr7:92558390:T:G	0	92558390	G	T
7	chr7:92558862:T:TG	0	92558862	TG	T
7	chr7:92559155:TA:T	0	92559155	T	TA
7	chr7:92561447:C:CCAAT	0	92561447	CCAAT	C
7	chr7:92562804:C:A	0	92562804	A	C
7	chr7:92563320:T:C	0	92563320	C	T
7	chr7:92564554:C:T	0	92564554	T	C
7	chr7:92565278:A:G	0	92565278	G	A
7	chr7:92565298:C:T	0	92565298	T	C
7	chr7:92565375:T:G	0	92565375	G	T
7	chr7:92566264:A:C	0	92566264	C	A
7	chr7:92566944:C:T	0	92566944	T	C
7	chr7:92567447:A:G	0	92567447	G	A
7	chr7:92569511:A:G	0	92569511	G	A
7	chr7:92570034:T:C	0	92570034	C	T
7	chr7:92572159:A:G	0	92572159	G	A
7	chr7:92572169:A:G	0	92572169	G	A
7	chr7:92572664:A:T	0	92572664	T	A
7	chr7:92574402:T:C	0	92574402	C	T
7	chr7:92574455:G:C	0	92574455	C	G
7	chr7:92574928:T:A	0	92574928	A	T
7	chr7:92575426:C:T	0	92575426	T	C
7	chr7:92575681:T:A	0	92575681	A	T
7	chr7:92575837:T:C	0	92575837	C	T
7	chr7:92576095:G:A	0	92576095	A	G
7	chr7:92576448:T:C	0	92576448	C	T
7	chr7:92577956:C:T	0	92577956	T	C
7	chr7:92579032:T:C	0	92579032	C	T
7	chr7:92579152:T:A	0	92579152	A	T
7	chr7:92580287:A:G	0	92580287	G	A
7	chr7:92581624:T:C	0	92581624	C	T
7	chr7:92581836:T:G	0	92581836	G	T
7	chr7:92581933:T:C	0	92581933	C	T
7	chr7:92582228:G:A	0	92582228	A	G
7	chr7:92584141:A:G	0	92584141	G	A
7	chr7:92584267:A:G	0	92584267	G	A
7	chr7:92584333:A:C	0	92584333	C	A
7	chr7:92584418:G:T	0	92584418	T	G
7	chr7:92585559:C:T	0	92585559	T	C
7	chr7:92587106:TTC:T	0	92587106	T	TTC
7	chr7:92588785:C:T	0	92588785	T	C
7	chr7:92589585:A:C	0	92589585	C	A
7	chr7:92589772:A:G	0	92589772	G	A
7	chr7:92591155:G:A	0	92591155	A	G
7	chr7:92591395:G:T	0	92591395	T	G
7	chr7:92591500:G:A	0	92591500	A	G
7	chr7:92591781:C:T	0	92591781	T	C
7	chr7:92593202:A:G	0	92593202	G	A
7	chr7:92593878:G:T	0	92593878	T	G
7	chr7:92594121:T:C	0	92594121	C	T
7	chr7:92594643:T:C	0	92594643	C	T
7	chr7:92597500:G:A	0	92597500	A	G
7	chr7:92599086:T:C	0	92599086	C	T
7	chr7:92600848:C:T	0	92600848	T	C
7	chr7:92600969:G:A	0	92600969	A	G
7	chr7:92602057:G:A	0	92602057	A	G
7	chr7:92603140:C:A	0	92603140	A	C
7	chr7:92603476:A:G	0	92603476	G	A
7	chr7:92607107:G:A	0	92607107	A	G
7	chr7:92608082:A:T	0	92608082	T	A
7	chr7:92608112:G:A	0	92608112	A	G
7	chr7:92608155:G:T	0	92608155	T	G
7	chr7:92608219:A:T	0	92608219	T	A
7	chr7:92608787:G:C	0	92608787	C	G
7	chr7:92609830:A:G	0	92609830	G	A
7	chr7:92612137:C:G	0	92612137	G	C
7	chr7:92612319:G:C	0	92612319	C	G
7	chr7:92614405:C:T	0	92614405	T	C
7	chr7:92615108:C:T	0	92615108	T	C
7	chr7:92616068:T:C	0	92616068	C	T
7	chr7:92616613:C:T	0	92616613	T	C
7	chr7:92617430:C:G	0	92617430	G	C
7	chr7:92618019:A:G	0	92618019	G	A
7	chr7:92618225:A:G	0	92618225	G	A
7	chr7:92618762:C:T	0	92618762	T	C
7	chr7:92620826:T:G	0	92620826	G	T
7	chr7:92623919:G:T	0	92623919	T	G
7	chr7:92624658:G:A	0	92624658	A	G
7	chr7:92624785:T:C	0	92624785	C	T
7	chr7:92624858:C:T	0	92624858	T	C
7	chr7:92625567:A:C	0	92625567	C	A
7	chr7:92627061:C:T	0	92627061	T	C
7	chr7:92627591:C:T	0	92627591	T	C
7	chr7:92628078:A:G	0	92628078	G	A
7	chr7:92628381:CA:C	0	92628381	C	CA
7	chr7:92628940:A:T	0	92628940	T	A
7	chr7:92629422:A:C	0	92629422	C	A
7	chr7:92629647:C:T	0	92629647	T	C
7	chr7:92630847:G:A	0	92630847	A	G
7	chr7:92631066:A:T	0	92631066	T	A
7	chr7:92633707:A:C	0	92633707	C	A
7	chr7:92634036:A:T	0	92634036	T	A
7	chr7:92635096:T:C	0	92635096	C	T
7	chr7:92635679:T:C	0	92635679	C	T
7	chr7:92636484:T:C	0	92636484	C	T
7	chr7:92636884:C:T	0	92636884	T	C
7	chr7:92640340:T:C	0	92640340	C	T
7	chr7:92644222:A:C	0	92644222	C	A
7	chr7:92644264:C:T	0	92644264	T	C
7	chr7:92646692:C:T	0	92646692	T	C
7	chr7:92647412:C:T	0	92647412	T	C
7	chr7:92647716:T:C	0	92647716	C	T
7	chr7:92648001:G:A	0	92648001	A	G
7	chr7:92648163:C:T	0	92648163	T	C
7	chr7:92648802:G:A	0	92648802	A	G
7	chr7:92648859:T:A	0	92648859	A	T
7	chr7:92650049:T:C	0	92650049	C	T
7	chr7:92651381:T:C	0	92651381	C	T
7	chr7:92652007:G:T	0	92652007	T	G
7	chr7:92652639:C:T	0	92652639	T	C
7	chr7:92653310:C:T	0	92653310	T	C
7	chr7:92655809:A:G	0	92655809	G	A
7	chr7:92657604:A:G	0	92657604	G	A
7	chr7:92657666:C:T	0	92657666	T	C
7	chr7:92657969:G:C	0	92657969	C	G
7	chr7:92658535:T:G	0	92658535	G	T
7	chr7:92658792:T:C	0	92658792	C	T
7	chr7:92662983:G:A	0	92662983	A	G
7	chr7:92667354:T:C	0	92667354	C	T
7	chr7:92667515:C:T	0	92667515	T	C
7	chr7:92668425:G:GT	0	92668425	GT	G
7	chr7:92670231:T:C	0	92670231	C	T
7	chr7:92671273:G:A	0	92671273	A	G
7	chr7:92673882:A:G	0	92673882	G	A
7	chr7:92674240:A:G	0	92674240	G	A
7	chr7:92676131:T:A	0	92676131	A	T
7	chr7:92676201:A:T	0	92676201	T	A
7	chr7:92677655:A:T	0	92677655	T	A
7	chr7:92677679:G:A	0	92677679	A	G
7	chr7:92679484:A:G	0	92679484	G	A
7	chr7:92684419:A:G	0	92684419	G	A
7	chr7:92686016:C:T	0	92686016	T	C
7	chr7:92686346:T:C	0	92686346	C	T
7	chr7:92686460:T:C	0	92686460	C	T
7	chr7:92686674:C:A	0	92686674	A	C
7	chr7:92686930:C:T	0	92686930	T	C
7	chr7:92686968:T:A	0	92686968	A	T
7	chr7:92688060:T:C	0	92688060	C	T
7	chr7:92688438:C:T	0	92688438	T	C
7	chr7:92689712:T:C	0	92689712	C	T
7	chr7:92690158:T:C	0	92690158	C	T
7	chr7:92690174:A:C	0	92690174	C	A
7	chr7:92690855:T:C	0	92690855	C	T
7	chr7:92692270:G:A	0	92692270	A	G
7	chr7:92695041:T:C	0	92695041	C	T
7	chr7:92695105:G:T	0	92695105	T	G
7	chr7:92697032:C:T	0	92697032	T	C
7	chr7:92697712:A:G	0	92697712	G	A
7	chr7:92699642:C:A	0	92699642	A	C
7	chr7:92699812:C:T	0	92699812	T	C
7	chr7:92700643:C:G	0	92700643	G	C
7	chr7:92701166:C:T	0	92701166	T	C
7	chr7:92702381:T:C	0	92702381	C	T
7	chr7:92703061:A:G	0	92703061	G	A
7	chr7:92704574:T:C	0	92704574	C	T
7	chr7:92710751:C:T	0	92710751	T	C
7	chr7:92713176:A:T	0	92713176	T	A
7	chr7:92714305:G:A	0	92714305	A	G
7	chr7:92715767:T:A	0	92715767	A	T
7	chr7:92716769:G:A	0	92716769	A	G
7	chr7:92719002:T:G	0	92719002	G	T
7	chr7:92719223:C:T	0	92719223	T	C
7	chr7:92723703:C:T	0	92723703	T	C
7	chr7:92724018:A:C	0	92724018	C	A
7	chr7:92725911:C:T	0	92725911	T	C
7	chr7:92729090:T:C	0	92729090	C	T
7	chr7:92731083:T:C	0	92731083	C	T
7	chr7:92732296:G:A	0	92732296	A	G
7	chr7:92732610:A:AAGAT	0	92732610	AAGAT	A
7	chr7:92735961:A:G	0	92735961	G	A
7	chr7:92737529:G:C	0	92737529	C	G
7	chr7:92738555:C:T	0	92738555	T	C
7	chr7:92740454:T:C	0	92740454	C	T
7	chr7:92741166:T:C	0	92741166	C	T
7	chr7:92744777:C:T	0	92744777	T	C
7	chr7:92746813:C:T	0	92746813	T	C
7	chr7:92747869:T:C	0	92747869	C	T
7	chr7:92748787:A:G	0	92748787	G	A
7	chr7:92751124:A:G	0	92751124	G	A
7	chr7:92758515:G:A	0	92758515	A	G
7	chr7:92760757:C:T	0	92760757	T	C
7	chr7:92762167:A:G	0	92762167	G	A
7	chr7:92768325:A:G	0	92768325	G	A
7	chr7:92773166:C:T	0	92773166	T	C
7	chr7:92773739:G:A	0	92773739	A	G
7	chr7:92778286:T:C	0	92778286	C	T
7	chr7:92778509:A:G	0	92778509	G	A
7	chr7:92779015:C:T	0	92779015	T	C
7	chr7:92779056:C:T	0	92779056	T	C
7	chr7:92780115:G:T	0	92780115	T	G
7	chr7:92782309:A:G	0	92782309	G	A
7	chr7:92794191:C:T	0	92794191	T	C
7	chr7:92796065:C:T	0	92796065	T	C
7	chr7:92796089:AG:A	0	92796089	A	AG
7	chr7:92799996:C:T	0	92799996	T	C
7	chr7:92803982:T:C	0	92803982	C	T
7	chr7:92804038:T:C	0	92804038	C	T
7	chr7:92804729:ATTTG:A	0	92804729	A	ATTTG
7	chr7:92806334:G:A	0	92806334	A	G
7	chr7:92807080:A:G	0	92807080	G	A
7	chr7:92807577:T:C	0	92807577	C	T
7	chr7:92808472:T:C	0	92808472	C	T
7	chr7:92809176:A:G	0	92809176	G	A
7	chr7:92812627:C:T	0	92812627	T	C
7	chr7:92814671:C:T	0	92814671	T	C
7	chr7:92815254:T:TC	0	92815254	TC	T
7	chr7:92816955:C:T	0	92816955	T	C
7	chr7:92817180:C:T	0	92817180	T	C
7	chr7:92819273:A:G	0	92819273	G	A
7	chr7:92819979:C:A	0	92819979	A	C
7	chr7:92820910:C:CT	0	92820910	CT	C
7	chr7:92821714:T:C	0	92821714	C	T
7	chr7:92822695:C:T	0	92822695	T	C
7	chr7:92823245:T:A	0	92823245	A	T
7	chr7:92824368:A:T	0	92824368	T	A
7	chr7:92824572:G:T	0	92824572	T	G
7	chr7:92824578:T:A	0	92824578	A	T
7	chr7:92824888:T:C	0	92824888	C	T
7	chr7:92825883:A:G	0	92825883	G	A
7	chr7:92826291:A:G	0	92826291	G	A
7	chr7:92827113:C:G	0	92827113	G	C
7	chr7:92827888:G:T	0	92827888	T	G
7	chr7:92830929:C:T	0	92830929	T	C
7	chr7:92832534:T:C	0	92832534	C	T
7	chr7:92832969:G:A	0	92832969	A	G
7	chr7:92836991:G:A	0	92836991	A	G
7	chr7:92837716:T:G	0	92837716	G	T
7	chr7:92839634:C:T	0	92839634	T	C
7	chr7:92841031:G:A	0	92841031	A	G
7	chr7:92841865:T:C	0	92841865	C	T
7	chr7:92842585:G:A	0	92842585	A	G
7	chr7:92842775:C:T	0	92842775	T	C
7	chr7:92843721:C:A	0	92843721	A	C
7	chr7:92844582:A:G	0	92844582	G	A
7	chr7:92845036:A:G	0	92845036	G	A
7	chr7:92846483:C:T	0	92846483	T	C
7	chr7:92846538:ACCATGTTGC:A	0	92846538	A	ACCATGTTGC
7	chr7:92847768:C:T	0	92847768	T	C
7	chr7:92850458:C:T	0	92850458	T	C
7	chr7:92851161:G:T	0	92851161	T	G
7	chr7:92851523:T:A	0	92851523	A	T
7	chr7:92851570:A:G	0	92851570	G	A
7	chr7:92852078:A:T	0	92852078	T	A
7	chr7:92854779:A:G	0	92854779	G	A
7	chr7:92855725:A:G	0	92855725	G	A
7	chr7:92857303:A:G	0	92857303	G	A
7	chr7:92858243:G:C	0	92858243	C	G
7	chr7:92859856:G:C	0	92859856	C	G
7	chr7:92860499:A:G	0	92860499	G	A
7	chr7:92861732:A:G	0	92861732	G	A
7	chr7:92861969:C:T	0	92861969	T	C
7	chr7:92862876:T:C	0	92862876	C	T
7	chr7:92863143:G:A	0	92863143	A	G
7	chr7:92863242:A:G	0	92863242	G	A
7	chr7:92868113:C:G	0	92868113	G	C
7	chr7:92868306:C:A	0	92868306	A	C
7	chr7:92871819:G:A	0	92871819	A	G
7	chr7:92872018:C:T	0	92872018	T	C
7	chr7:92872390:C:G	0	92872390	G	C
7	chr7:92872409:C:T	0	92872409	T	C
7	chr7:92874007:G:C	0	92874007	C	G
7	chr7:92875270:A:T	0	92875270	T	A
7	chr7:92880126:T:A	0	92880126	A	T
7	chr7:92882350:C:T	0	92882350	T	C
7	chr7:92882915:C:T	0	92882915	T	C
7	chr7:92883064:A:T	0	92883064	T	A
7	chr7:92884026:T:C	0	92884026	C	T
7	chr7:92884031:G:A	0	92884031	A	G
7	chr7:92887693:C:T	0	92887693	T	C
7	chr7:92887985:T:A	0	92887985	A	T
7	chr7:92888395:A:C	0	92888395	C	A
7	chr7:92889310:T:C	0	92889310	C	T
7	chr7:92891194:A:G	0	92891194	G	A
7	chr7:92891431:A:G	0	92891431	G	A
7	chr7:92892576:G:A	0	92892576	A	G
7	chr7:92892722:C:T	0	92892722	T	C
7	chr7:92892987:C:T	0	92892987	T	C
7	chr7:92893056:C:T	0	92893056	T	C
7	chr7:92893336:C:T	0	92893336	T	C
7	chr7:92893914:G:A	0	92893914	A	G
7	chr7:92894370:A:G	0	92894370	G	A
7	chr7:92895058:C:T	0	92895058	T	C
7	chr7:92895473:T:C	0	92895473	C	T
7	chr7:92896000:G:C	0	92896000	C	G
7	chr7:92896294:G:A	0	92896294	A	G
7	chr7:92898067:C:T	0	92898067	T	C
7	chr7:92898237:T:C	0	92898237	C	T
7	chr7:92898629:A:G	0	92898629	G	A
7	chr7:92900442:T:A	0	92900442	A	T
7	chr7:92900470:A:G	0	92900470	G	A
7	chr7:92900586:G:T	0	92900586	T	G
7	chr7:92901375:T:A	0	92901375	A	T
7	chr7:92902477:T:C	0	92902477	C	T
7	chr7:92903659:A:C	0	92903659	C	A
7	chr7:92904524:T:C	0	92904524	C	T
7	chr7:92905441:A:C	0	92905441	C	A
7	chr7:92906264:G:C	0	92906264	C	G
7	chr7:92907740:C:T	0	92907740	T	C
7	chr7:92909085:T:C	0	92909085	C	T
7	chr7:92909107:T:A	0	92909107	A	T
7	chr7:92909449:A:G	0	92909449	G	A
7	chr7:92909575:T:C	0	92909575	C	T
7	chr7:92910027:A:G	0	92910027	G	A
7	chr7:92913535:C:T	0	92913535	T	C
7	chr7:92914178:T:C	0	92914178	C	T
7	chr7:92914759:A:G	0	92914759	G	A
7	chr7:92915072:T:C	0	92915072	C	T
7	chr7:92915086:C:T	0	92915086	T	C
7	chr7:92918530:C:T	0	92918530	T	C
7	chr7:92918561:G:T	0	92918561	T	G
7	chr7:92919084:C:T	0	92919084	T	C
7	chr7:92919181:T:C	0	92919181	C	T
7	chr7:92919241:T:A	0	92919241	A	T
7	chr7:92919648:G:C	0	92919648	C	G
7	chr7:92919676:GC:G	0	92919676	G	GC
7	chr7:92919712:T:C	0	92919712	C	T
7	chr7:92920692:A:G	0	92920692	G	A
7	chr7:92920739:T:C	0	92920739	C	T
7	chr7:92921230:T:C	0	92921230	C	T
7	chr7:92921566:G:T	0	92921566	T	G
7	chr7:92921800:C:T	0	92921800	T	C
7	chr7:92922060:T:A	0	92922060	A	T
7	chr7:92923560:T:C	0	92923560	C	T
7	chr7:92923690:A:T	0	92923690	T	A
7	chr7:92923729:G:A	0	92923729	A	G
7	chr7:92924653:A:G	0	92924653	G	A
7	chr7:92925396:G:A	0	92925396	A	G
7	chr7:92925908:TGTTA:T	0	92925908	T	TGTTA
7	chr7:92925981:C:A	0	92925981	A	C
7	chr7:92925982:A:G	0	92925982	G	A
7	chr7:92926872:G:A	0	92926872	A	G
7	chr7:92927275:C:T	0	92927275	T	C
7	chr7:92928039:A:C	0	92928039	C	A
7	chr7:92928758:C:T	0	92928758	T	C
7	chr7:92929298:T:C	0	92929298	C	T
7	chr7:92929489:C:T	0	92929489	T	C
7	chr7:92929967:T:C	0	92929967	C	T
7	chr7:92932408:T:C	0	92932408	C	T
7	chr7:92932463:T:C	0	92932463	C	T
7	chr7:92932477:C:A	0	92932477	A	C
7	chr7:92932819:C:T	0	92932819	T	C
7	chr7:92934030:C:T	0	92934030	T	C
7	chr7:92934710:C:T	0	92934710	T	C
7	chr7:92934972:T:A	0	92934972	A	T
7	chr7:92935866:T:C	0	92935866	C	T
7	chr7:92935984:G:A	0	92935984	A	G
7	chr7:92937371:A:G	0	92937371	G	A
7	chr7:92938157:G:A	0	92938157	A	G
7	chr7:92938295:T:C	0	92938295	C	T
7	chr7:92939893:G:A	0	92939893	A	G
7	chr7:92940501:G:A	0	92940501	A	G
7	chr7:92940694:G:T	0	92940694	T	G
7	chr7:92941490:G:T	0	92941490	T	G
7	chr7:92941745:T:C	0	92941745	C	T
7	chr7:92944040:C:T	0	92944040	T	C
7	chr7:92945940:AC:A	0	92945940	A	AC
7	chr7:92947519:A:G	0	92947519	G	A
7	chr7:92947959:G:A	0	92947959	A	G
7	chr7:92948248:C:T	0	92948248	T	C
7	chr7:92948259:C:T	0	92948259	T	C
7	chr7:92948446:C:T	0	92948446	T	C
7	chr7:92948955:T:C	0	92948955	C	T
7	chr7:92949928:C:T	0	92949928	T	C
7	chr7:92950386:A:G	0	92950386	G	A
7	chr7:92950648:G:A	0	92950648	A	G
7	chr7:92952524:A:G	0	92952524	G	A
7	chr7:92952938:G:A	0	92952938	A	G
7	chr7:92953459:T:C	0	92953459	C	T
7	chr7:92954061:A:G	0	92954061	G	A
7	chr7:92954127:G:A	0	92954127	A	G
7	chr7:92955898:A:G	0	92955898	G	A
7	chr7:92958350:C:A	0	92958350	A	C
7	chr7:92958947:G:A	0	92958947	A	G
7	chr7:92959577:C:T	0	92959577	T	C
7	chr7:92959739:C:T	0	92959739	T	C
7	chr7:92961264:A:G	0	92961264	G	A
7	chr7:92963324:G:A	0	92963324	A	G
7	chr7:92963349:G:A	0	92963349	A	G
7	chr7:92963545:G:T	0	92963545	T	G
7	chr7:92963812:A:G	0	92963812	G	A
7	chr7:92965192:G:A	0	92965192	A	G
7	chr7:92966549:G:A	0	92966549	A	G
7	chr7:92968032:T:C	0	92968032	C	T
7	chr7:92968038:A:T	0	92968038	T	A
7	chr7:92968709:A:T	0	92968709	T	A
7	chr7:92969667:TATG:T	0	92969667	T	TATG
7	chr7:92969822:A:G	0	92969822	G	A
7	chr7:92970444:T:C	0	92970444	C	T
7	chr7:92970717:G:A	0	92970717	A	G
7	chr7:92971195:T:C	0	92971195	C	T
7	chr7:92971531:A:G	0	92971531	G	A
7	chr7:92971717:T:C	0	92971717	C	T
7	chr7:92972320:T:C	0	92972320	C	T
7	chr7:92973188:A:G	0	92973188	G	A
7	chr7:92973486:A:G	0	92973486	G	A
7	chr7:92973549:C:T	0	92973549	T	C
7	chr7:92973678:T:G	0	92973678	G	T
7	chr7:92973838:G:A	0	92973838	A	G
7	chr7:92974963:G:T	0	92974963	T	G
7	chr7:92975218:C:T	0	92975218	T	C
7	chr7:92975316:A:G	0	92975316	G	A
7	chr7:92975669:A:G	0	92975669	G	A
7	chr7:92975837:T:C	0	92975837	C	T
7	chr7:92976272:C:A	0	92976272	A	C
7	chr7:92977065:T:C	0	92977065	C	T
7	chr7:92977400:C:T	0	92977400	T	C
7	chr7:92977577:C:T	0	92977577	T	C
7	chr7:92979861:C:A	0	92979861	A	C
7	chr7:92980391:A:T	0	92980391	T	A
7	chr7:92980436:T:C	0	92980436	C	T
7	chr7:92980805:T:C	0	92980805	C	T
7	chr7:92981130:C:T	0	92981130	T	C
7	chr7:92981730:AG:A	0	92981730	A	AG
7	chr7:92982000:C:T	0	92982000	T	C
7	chr7:92982142:C:T	0	92982142	T	C
7	chr7:92983451:A:G	0	92983451	G	A
7	chr7:92984972:T:C	0	92984972	C	T
7	chr7:92985189:A:C	0	92985189	C	A
7	chr7:92986561:C:T	0	92986561	T	C
7	chr7:92987001:A:G	0	92987001	G	A
7	chr7:92988403:G:T	0	92988403	T	G
7	chr7:92988598:A:G	0	92988598	G	A
7	chr7:92990627:G:A	0	92990627	A	G
7	chr7:92991253:A:T	0	92991253	T	A
7	chr7:92993827:G:A	0	92993827	A	G
7	chr7:92994227:T:C	0	92994227	C	T
7	chr7:92994326:G:C	0	92994326	C	G
7	chr7:92994346:A:G	0	92994346	G	A
7	chr7:92995093:G:C	0	92995093	C	G
7	chr7:92995581:G:C	0	92995581	C	G
7	chr7:92998047:T:TC	0	92998047	TC	T
7	chr7:92999124:A:G	0	92999124	G	A
7	chr7:92999608:T:A	0	92999608	A	T
7	chr7:92999887:C:T	0	92999887	T	C
7	chr7:93000387:G:A	0	93000387	A	G
7	chr7:93000839:T:G	0	93000839	G	T
7	chr7:93002748:A:G	0	93002748	G	A
7	chr7:93002989:C:A	0	93002989	A	C
7	chr7:93003573:A:C	0	93003573	C	A
7	chr7:93006345:C:T	0	93006345	T	C
7	chr7:93006659:A:C	0	93006659	C	A
7	chr7:93006964:T:C	0	93006964	C	T
7	chr7:93007202:C:CT	0	93007202	CT	C
7	chr7:93007455:C:T	0	93007455	T	C
7	chr7:93007556:C:T	0	93007556	T	C
7	chr7:93007794:T:C	0	93007794	C	T
7	chr7:93008763:A:G	0	93008763	G	A
7	chr7:93009469:T:C	0	93009469	C	T
7	chr7:93009474:G:A	0	93009474	A	G
7	chr7:93009803:A:G	0	93009803	G	A
7	chr7:93009831:T:A	0	93009831	A	T
7	chr7:93011030:T:A	0	93011030	A	T
7	chr7:93011352:C:T	0	93011352	T	C
7	chr7:93011765:C:G	0	93011765	G	C
7	chr7:93012286:T:C	0	93012286	C	T
7	chr7:93012451:A:G	0	93012451	G	A
7	chr7:93013715:A:G	0	93013715	G	A
7	chr7:93013955:C:T	0	93013955	T	C
7	chr7:93014063:A:G	0	93014063	G	A
7	chr7:93014303:CTGAT:C	0	93014303	C	CTGAT
7	chr7:93014551:A:AATGAACAAGATCCAGT	0	93014551	AATGAACAAGATCCAGT	A
7	chr7:93014710:T:C	0	93014710	C	T
7	chr7:93014717:A:G	0	93014717	G	A
7	chr7:93016691:T:C	0	93016691	C	T
7	chr7:93016719:G:A	0	93016719	A	G
7	chr7:93016749:T:C	0	93016749	C	T
7	chr7:93017073:C:G	0	93017073	G	C
7	chr7:93017567:G:A	0	93017567	A	G
7	chr7:93018092:A:G	0	93018092	G	A
7	chr7:93018978:G:A	0	93018978	A	G
7	chr7:93019026:C:T	0	93019026	T	C
7	chr7:93019207:G:A	0	93019207	A	G
7	chr7:93019470:A:C	0	93019470	C	A
7	chr7:93019609:TG:T	0	93019609	T	TG
7	chr7:93019613:C:A	0	93019613	A	C
7	chr7:93019835:A:T	0	93019835	T	A
7	chr7:93019984:G:A	0	93019984	A	G
7	chr7:93020488:G:A	0	93020488	A	G
7	chr7:93020591:A:C	0	93020591	C	A
7	chr7:93020682:C:T	0	93020682	T	C
7	chr7:93020990:T:C	0	93020990	C	T
7	chr7:93021068:C:T	0	93021068	T	C
7	chr7:93021238:C:T	0	93021238	T	C
7	chr7:93021273:C:T	0	93021273	T	C
7	chr7:93021434:A:G	0	93021434	G	A
7	chr7:93021519:T:C	0	93021519	C	T
7	chr7:93021611:T:C	0	93021611	C	T
7	chr7:93021966:A:T	0	93021966	T	A
7	chr7:93021996:T:C	0	93021996	C	T
7	chr7:93022064:G:A	0	93022064	A	G
7	chr7:93022203:C:T	0	93022203	T	C
7	chr7:93022235:T:C	0	93022235	C	T
7	chr7:93022246:A:T	0	93022246	T	A
7	chr7:93022279:C:T	0	93022279	T	C
7	chr7:93022301:G:A	0	93022301	A	G
7	chr7:93022709:G:T	0	93022709	T	G
7	chr7:93023368:C:G	0	93023368	G	C
7	chr7:93023483:T:A	0	93023483	A	T
7	chr7:93023652:G:A	0	93023652	A	G
7	chr7:93023661:C:T	0	93023661	T	C
7	chr7:93024009:C:T	0	93024009	T	C
7	chr7:93024020:G:A	0	93024020	A	G
7	chr7:93024366:G:A	0	93024366	A	G
7	chr7:93024570:G:A	0	93024570	A	G
7	chr7:93024694:G:A	0	93024694	A	G
7	chr7:93024811:G:A	0	93024811	A	G
7	chr7:93024862:A:G	0	93024862	G	A
7	chr7:93025051:G:A	0	93025051	A	G
7	chr7:93025125:A:C	0	93025125	C	A
7	chr7:93025188:G:A	0	93025188	A	G
7	chr7:93025190:T:A	0	93025190	A	T
7	chr7:93025525:A:G	0	93025525	G	A
7	chr7:93025606:G:A	0	93025606	A	G
7	chr7:93025644:T:TAGAG	0	93025644	TAGAG	T
7	chr7:93025681:C:T	0	93025681	T	C
7	chr7:93025727:A:G	0	93025727	G	A
7	chr7:93025852:CAATT:C	0	93025852	C	CAATT
7	chr7:93026060:A:G	0	93026060	G	A
7	chr7:93026166:G:T	0	93026166	T	G
7	chr7:93026240:G:T	0	93026240	T	G
7	chr7:93026336:T:C	0	93026336	C	T
7	chr7:93026371:G:A	0	93026371	A	G
7	chr7:93026701:A:ATTATTATT	0	93026701	ATTATTATT	A
7	chr7:93026705:T:C	0	93026705	C	T
7	chr7:93027707:T:C	0	93027707	C	T
7	chr7:93027720:C:A	0	93027720	A	C
7	chr7:93027805:C:T	0	93027805	T	C
7	chr7:93027843:G:A	0	93027843	A	G
7	chr7:93028076:A:G	0	93028076	G	A
7	chr7:93028166:G:A	0	93028166	A	G
7	chr7:93028240:G:A	0	93028240	A	G
7	chr7:93028671:A:G	0	93028671	G	A
7	chr7:93028860:C:T	0	93028860	T	C
7	chr7:93028951:C:T	0	93028951	T	C
7	chr7:93029147:G:A	0	93029147	A	G
7	chr7:93029225:T:G	0	93029225	G	T
7	chr7:93029278:C:T	0	93029278	T	C
7	chr7:93029378:T:C	0	93029378	C	T
7	chr7:93029794:CTG:C	0	93029794	C	CTG
7	chr7:93029798:CTGTCTG:C	0	93029798	C	CTGTCTG
7	chr7:93029844:G:T	0	93029844	T	G
7	chr7:93029846:C:T	0	93029846	T	C
7	chr7:93029912:A:G	0	93029912	G	A
7	chr7:93030098:C:T	0	93030098	T	C
7	chr7:93030121:T:C	0	93030121	C	T
7	chr7:93030237:G:A	0	93030237	A	G
7	chr7:93030244:A:G	0	93030244	G	A
7	chr7:93030322:C:A	0	93030322	A	C
7	chr7:93030444:A:C	0	93030444	C	A
7	chr7:93031052:A:G	0	93031052	G	A
7	chr7:93031189:TTGC:T	0	93031189	T	TTGC
7	chr7:93032330:C:T	0	93032330	T	C
7	chr7:93032439:T:C	0	93032439	C	T
7	chr7:93032456:G:A	0	93032456	A	G
7	chr7:93032740:T:C	0	93032740	C	T
7	chr7:93033013:A:T	0	93033013	T	A
7	chr7:93033686:T:C	0	93033686	C	T
7	chr7:93033926:GAAAT:G	0	93033926	G	GAAAT
7	chr7:93034058:AG:A	0	93034058	A	AG
7	chr7:93034937:C:G	0	93034937	G	C
7	chr7:93035211:C:CAGTCACA	0	93035211	CAGTCACA	C
7	chr7:93035268:A:G	0	93035268	G	A
7	chr7:93035272:G:A	0	93035272	A	G
7	chr7:93035531:G:A	0	93035531	A	G
7	chr7:93036086:CAATA:C	0	93036086	C	CAATA
7	chr7:93036570:A:T	0	93036570	T	A
7	chr7:93036905:G:C	0	93036905	C	G
7	chr7:93037069:T:C	0	93037069	C	T
7	chr7:93037403:T:C	0	93037403	C	T
7	chr7:93037897:T:C	0	93037897	C	T
7	chr7:93038214:A:G	0	93038214	G	A
7	chr7:93038359:T:C	0	93038359	C	T
7	chr7:93039018:A:T	0	93039018	T	A
7	chr7:93039197:C:T	0	93039197	T	C
7	chr7:93039490:C:T	0	93039490	T	C
7	chr7:93039494:T:TC	0	93039494	TC	T
7	chr7:93039623:T:G	0	93039623	G	T
7	chr7:93039739:G:A	0	93039739	A	G
7	chr7:93040256:G:A	0	93040256	A	G
7	chr7:93040320:C:T	0	93040320	T	C
7	chr7:93040456:G:T	0	93040456	T	G
7	chr7:93040530:C:T	0	93040530	T	C
7	chr7:93040575:G:A	0	93040575	A	G
7	chr7:93040721:G:A	0	93040721	A	G
7	chr7:93041105:TAAA:T	0	93041105	T	TAAA
7	chr7:93041125:T:C	0	93041125	C	T
7	chr7:93041227:A:G	0	93041227	G	A
7	chr7:93041546:G:A	0	93041546	A	G
7	chr7:93041824:A:G	0	93041824	G	A
7	chr7:93043530:G:A	0	93043530	A	G
7	chr7:93043656:C:T	0	93043656	T	C
7	chr7:93043840:G:A	0	93043840	A	G
7	chr7:93044130:G:A	0	93044130	A	G
7	chr7:93047584:A:C	0	93047584	C	A
7	chr7:93047900:C:T	0	93047900	T	C
7	chr7:93048274:C:T	0	93048274	T	C
7	chr7:93048513:C:G	0	93048513	G	C
7	chr7:93050022:C:T	0	93050022	T	C
7	chr7:93050206:A:G	0	93050206	G	A
7	chr7:93050803:C:G	0	93050803	G	C
7	chr7:93052129:A:G	0	93052129	G	A
7	chr7:93052506:A:G	0	93052506	G	A
7	chr7:93052815:T:C	0	93052815	C	T
7	chr7:93053045:C:T	0	93053045	T	C
7	chr7:93053047:G:T	0	93053047	T	G
7	chr7:93055929:T:G	0	93055929	G	T
7	chr7:93056977:G:A	0	93056977	A	G
7	chr7:93057521:G:A	0	93057521	A	G
7	chr7:93057698:T:C	0	93057698	C	T
7	chr7:93058185:A:C	0	93058185	C	A
7	chr7:93058639:T:C	0	93058639	C	T
7	chr7:93058876:C:T	0	93058876	T	C
7	chr7:93059215:A:G	0	93059215	G	A
7	chr7:93061553:C:T	0	93061553	T	C
7	chr7:93062038:T:A	0	93062038	A	T
7	chr7:93063483:A:G	0	93063483	G	A
7	chr7:93063619:G:A	0	93063619	A	G
7	chr7:93064090:C:T	0	93064090	T	C
7	chr7:93064503:C:T	0	93064503	T	C
7	chr7:93064889:G:T	0	93064889	T	G
7	chr7:93064940:G:A	0	93064940	A	G
7	chr7:93064953:A:G	0	93064953	G	A
7	chr7:93065676:T:C	0	93065676	C	T
7	chr7:93065689:G:A	0	93065689	A	G
7	chr7:93066558:T:A	0	93066558	A	T
7	chr7:93067135:A:G	0	93067135	G	A
7	chr7:93067139:G:T	0	93067139	T	G
7	chr7:93067150:T:C	0	93067150	C	T
7	chr7:93067319:T:C	0	93067319	C	T
7	chr7:93067888:C:G	0	93067888	G	C
7	chr7:93068321:T:C	0	93068321	C	T
7	chr7:93068425:T:G	0	93068425	G	T
7	chr7:93068649:T:TC	0	93068649	TC	T
7	chr7:93068894:G:A	0	93068894	A	G
7	chr7:93068930:G:A	0	93068930	A	G
7	chr7:93069053:A:G	0	93069053	G	A
7	chr7:93069298:T:A	0	93069298	A	T
7	chr7:93069471:A:T	0	93069471	T	A
7	chr7:93069755:G:A	0	93069755	A	G
7	chr7:93069778:A:G	0	93069778	G	A
7	chr7:93069863:G:A	0	93069863	A	G
7	chr7:93070095:T:G	0	93070095	G	T
7	chr7:93070293:A:G	0	93070293	G	A
7	chr7:93070420:A:G	0	93070420	G	A
7	chr7:93070531:G:T	0	93070531	T	G
7	chr7:93070687:A:G	0	93070687	G	A
7	chr7:93070734:C:T	0	93070734	T	C
7	chr7:93070999:C:T	0	93070999	T	C
7	chr7:93071387:C:T	0	93071387	T	C
7	chr7:93071442:T:C	0	93071442	C	T
7	chr7:93071475:A:G	0	93071475	G	A
7	chr7:93071539:C:T	0	93071539	T	C
7	chr7:93071810:G:A	0	93071810	A	G
7	chr7:93071955:C:T	0	93071955	T	C
7	chr7:93072013:T:C	0	93072013	C	T
7	chr7:93072135:G:T	0	93072135	T	G
7	chr7:93072228:T:C	0	93072228	C	T
7	chr7:93072418:G:C	0	93072418	C	G
7	chr7:93072470:TTC:T	0	93072470	T	TTC
7	chr7:93072582:C:T	0	93072582	T	C
7	chr7:93072631:T:C	0	93072631	C	T
7	chr7:93072835:C:T	0	93072835	T	C
7	chr7:93072936:C:T	0	93072936	T	C
7	chr7:93073331:T:A	0	93073331	A	T
7	chr7:93075003:G:A	0	93075003	A	G
7	chr7:93075027:C:T	0	93075027	T	C
7	chr7:93075123:G:A	0	93075123	A	G
7	chr7:93075378:A:G	0	93075378	G	A
7	chr7:93075488:A:C	0	93075488	C	A
7	chr7:93075740:T:A	0	93075740	A	T
7	chr7:93075970:T:C	0	93075970	C	T
7	chr7:93076098:T:TA	0	93076098	TA	T
7	chr7:93076346:T:G	0	93076346	G	T
7	chr7:93076867:C:G	0	93076867	G	C
7	chr7:93076876:T:C	0	93076876	C	T
7	chr7:93077380:C:T	0	93077380	T	C
7	chr7:93077861:T:TA	0	93077861	TA	T
7	chr7:93078881:T:A	0	93078881	A	T
7	chr7:93079408:C:T	0	93079408	T	C
7	chr7:93080234:A:T	0	93080234	T	A
7	chr7:93080356:T:C	0	93080356	C	T
7	chr7:93080375:G:A	0	93080375	A	G
7	chr7:93080688:G:A	0	93080688	A	G
7	chr7:93080885:A:T	0	93080885	T	A
7	chr7:93080902:A:G	0	93080902	G	A
7	chr7:93080985:C:T	0	93080985	T	C
7	chr7:93081051:T:C	0	93081051	C	T
7	chr7:93081255:G:A	0	93081255	A	G
7	chr7:93082031:T:G	0	93082031	G	T
7	chr7:93082415:T:C	0	93082415	C	T
7	chr7:93082450:G:A	0	93082450	A	G
7	chr7:93082888:A:C	0	93082888	C	A
7	chr7:93083249:ATGAATAATG:A	0	93083249	A	ATGAATAATG
7	chr7:93083661:A:G	0	93083661	G	A
7	chr7:93084388:C:A	0	93084388	A	C
7	chr7:93084729:C:T	0	93084729	T	C
7	chr7:93084764:C:A	0	93084764	A	C
7	chr7:93085044:A:T	0	93085044	T	A
7	chr7:93085397:T:C	0	93085397	C	T
7	chr7:93085616:G:A	0	93085616	A	G
7	chr7:93085680:T:A	0	93085680	A	T
7	chr7:93086031:TTTAA:T	0	93086031	T	TTTAA
7	chr7:93086287:A:G	0	93086287	G	A
7	chr7:93086490:G:C	0	93086490	C	G
7	chr7:93086881:G:T	0	93086881	T	G
7	chr7:93087674:G:T	0	93087674	T	G
7	chr7:93088893:T:C	0	93088893	C	T
7	chr7:93089272:C:T	0	93089272	T	C
7	chr7:93089726:G:A	0	93089726	A	G
7	chr7:93089763:C:T	0	93089763	T	C
7	chr7:93090578:A:G	0	93090578	G	A
7	chr7:93091389:TC:T	0	93091389	T	TC
7	chr7:93092264:A:G	0	93092264	G	A
7	chr7:93092730:A:G	0	93092730	G	A
7	chr7:93092838:G:A	0	93092838	A	G
7	chr7:93094093:C:A	0	93094093	A	C
7	chr7:93094339:G:A	0	93094339	A	G
7	chr7:93094463:T:C	0	93094463	C	T
7	chr7:93094615:T:G	0	93094615	G	T
7	chr7:93095102:C:G	0	93095102	G	C
7	chr7:93096163:A:G	0	93096163	G	A
7	chr7:93096187:A:G	0	93096187	G	A
7	chr7:93096211:C:T	0	93096211	T	C
7	chr7:93096863:C:T	0	93096863	T	C
7	chr7:93099114:C:T	0	93099114	T	C
7	chr7:93099485:T:C	0	93099485	C	T
7	chr7:93100095:T:C	0	93100095	C	T
7	chr7:93100248:G:T	0	93100248	T	G
7	chr7:93101015:G:A	0	93101015	A	G
7	chr7:93102273:A:G	0	93102273	G	A
7	chr7:93103456:T:C	0	93103456	C	T
7	chr7:93105138:A:G	0	93105138	G	A
7	chr7:93105670:A:G	0	93105670	G	A
7	chr7:93106496:AAAG:A	0	93106496	A	AAAG
7	chr7:93107663:T:C	0	93107663	C	T
7	chr7:93107775:C:T	0	93107775	T	C
7	chr7:93108273:C:T	0	93108273	T	C
7	chr7:93108925:C:T	0	93108925	T	C
7	chr7:93109323:G:A	0	93109323	A	G
7	chr7:93109525:G:A	0	93109525	A	G
7	chr7:93109642:A:C	0	93109642	C	A
7	chr7:93109888:A:G	0	93109888	G	A
7	chr7:93110257:C:T	0	93110257	T	C
7	chr7:93110329:T:A	0	93110329	A	T
7	chr7:93110446:C:G	0	93110446	G	C
7	chr7:93110508:C:T	0	93110508	T	C
7	chr7:93111383:C:A	0	93111383	A	C
7	chr7:93111656:A:C	0	93111656	C	A
7	chr7:93112104:T:A	0	93112104	A	T
7	chr7:93112375:A:G	0	93112375	G	A
7	chr7:93112637:C:A	0	93112637	A	C
7	chr7:93112840:G:A	0	93112840	A	G
7	chr7:93113044:T:C	0	93113044	C	T
7	chr7:93113189:A:G	0	93113189	G	A
7	chr7:93113195:C:A	0	93113195	A	C
7	chr7:93113574:C:T	0	93113574	T	C
7	chr7:93113680:A:T	0	93113680	T	A
7	chr7:93114032:A:C	0	93114032	C	A
7	chr7:93114043:C:T	0	93114043	T	C
7	chr7:93114184:C:T	0	93114184	T	C
7	chr7:93114260:G:T	0	93114260	T	G
7	chr7:93115815:T:C	0	93115815	C	T
7	chr7:93115976:G:A	0	93115976	A	G
7	chr7:93116057:G:C	0	93116057	C	G
7	chr7:93116122:T:A	0	93116122	A	T
7	chr7:93116268:C:T	0	93116268	T	C
7	chr7:93116272:C:A	0	93116272	A	C
7	chr7:93116989:T:G	0	93116989	G	T
7	chr7:93117054:G:A	0	93117054	A	G
7	chr7:93117648:C:T	0	93117648	T	C
7	chr7:93117866:G:A	0	93117866	A	G
7	chr7:93118221:C:T	0	93118221	T	C
7	chr7:93118488:G:A	0	93118488	A	G
7	chr7:93120244:C:T	0	93120244	T	C
7	chr7:93120637:CG:TG	0	93120637	TG	CG
7	chr7:93122480:G:A	0	93122480	A	G
7	chr7:93122685:C:T	0	93122685	T	C
7	chr7:93122842:T:A	0	93122842	A	T
7	chr7:93123750:C:T	0	93123750	T	C
7	chr7:93125785:C:T	0	93125785	T	C
7	chr7:93126086:G:A	0	93126086	A	G
7	chr7:93127920:A:T	0	93127920	T	A
7	chr7:93129097:T:A	0	93129097	A	T
7	chr7:93130756:A:G	0	93130756	G	A
7	chr7:93131118:G:A	0	93131118	A	G
7	chr7:93131189:G:A	0	93131189	A	G
7	chr7:93131425:T:G	0	93131425	G	T
7	chr7:93132562:C:G	0	93132562	G	C
```
