## Supplementary material for "Characterization of shared and ancestry-specific signals driving complex traits using multi-ancestry fine-mapping": mesusiecsinfo

```
*************************************************************

  Multiple Ancestry Sum of Single Effect Model (MESuSiE)          

   Visit http://www.xzlab.org/software.html For Update            

            (C) 2022 Boran Gao, Xiang Zhou                        

              GNU General Public License                          

*************************************************************
# Start data processing for sufficient statistics 
# Create MESuSiE object 
# Start data analysis 

# Data analysis is done, and now generates result 

Potential causal SNPs with PIP > 0.5:  

Credible sets for effects: 
$cs
$cs$L1
 [1] 1652 1653 1668 1694 1698 1710 1711 1714 1715 1716 1717 1719 1720 1721 1722
[16] 1723 1724 1729 1731 1732 1733 1734 1735 1736 1737 1738 1739 1740 1742 1744
[31] 1745 1746 1748 1749 1750 1752 1753 1754 1755 1756 1757 1759 1761 1762 1764
[46] 1766 1768 1770 1771 1772 1777 1780 1781 1788 1790

$cs$L2
[1] 1876 1878 1880 1883 1885 1886 1887 1892

$cs$L3
 [1]  747  753  760  765  766  767  791  805  810  811  835  839  849  855  866
[16]  871  874  876  886  888  892  904  905  909  917  920  955  973  975  978
[31]  979  983  984  987  994  996 1000 1002 1004 1006 1007 1013


$cs_category
       L1        L2        L3 
    "eur"     "eur" "eur_afr" 

$purity
   min.abs.corr mean.abs.corr median.abs.corr
L1     0.882964     0.9730908        0.983072
L2     0.805797     0.9536512        0.973050
L3     0.635599     0.8336886        0.896825

$cs_index
[1] 1 2 3

$coverage
[1] 0.9503746 0.9629679 0.9515100

$requested_coverage
[1] 0.95


 Use MESuSiE_Plot() for visualization
# Total time used for the analysis: 0.12 mins
```
