## Supplementary material for "Characterization of shared and ancestry-specific signals driving complex traits using multi-ancestry fine-mapping": mesusieoutput

```
                 eur          afr      eur_afr
   [1,] 1.301389e-07 1.846237e-07 3.729517e-08
   [2,] 1.301990e-07 1.849594e-07 3.752064e-08
   [3,] 1.299132e-07 1.845757e-07 3.735085e-08
   [4,] 1.093571e-07 1.290230e-07 2.422926e-08
   [5,] 5.282845e-08 3.256940e-07 2.169693e-08
   [6,] 5.261295e-08 3.691584e-07 2.135298e-08
   [7,] 2.750293e-07 1.844223e-07 1.081845e-07
   [8,] 1.275759e-07 1.511069e-07 3.362365e-08
   [9,] 1.278200e-07 1.510776e-07 3.362456e-08
  [10,] 1.296754e-07 1.854477e-07 3.728918e-08
  [11,] 1.095570e-07 1.291834e-07 2.422853e-08
  [12,] 1.293223e-07 1.203098e-07 2.895007e-08
  [13,] 5.259425e-08 3.911705e-07 2.161057e-08
  [14,] 1.297952e-07 1.851489e-07 3.735692e-08
  [15,] 1.013248e-07 1.303409e-07 2.288527e-08
  [16,] 1.304326e-07 1.849657e-07 3.758882e-08
  [17,] 1.261947e-07 1.211640e-07 2.888862e-08
  [18,] 1.301555e-07 1.275452e-07 2.938217e-08
  [19,] 1.309063e-07 1.267155e-07 2.938085e-08
  [20,] 1.254585e-07 1.230725e-07 2.892271e-08
  [21,] 1.339065e-07 1.340326e-07 3.101066e-08
  [22,] 7.620227e-08 2.688654e-07 2.674624e-08
  [23,] 1.323911e-07 1.457509e-07 3.322963e-08
  [24,] 6.411534e-08 1.604464e-07 1.803271e-08
  [25,] 5.276282e-08 7.182480e-07 1.760875e-08
  [26,] 1.241203e-07 2.185721e-07 3.495508e-08
  [27,] 9.289178e-08 1.631194e-07 3.341861e-08
  [28,] 1.276207e-07 1.203640e-07 2.800139e-08
  [29,] 1.586197e-07 2.119563e-07 7.143318e-08
  [30,] 1.252333e-07 1.193297e-07 3.032297e-08
  [31,] 1.734892e-07 1.283875e-07 3.690083e-08
  [32,] 1.129972e-07 1.233099e-07 2.678548e-08
  [33,] 1.024017e-07 4.202093e-07 4.897054e-08
  [34,] 1.170754e-07 1.277208e-07 2.715461e-08
  [35,] 1.113553e-07 1.246026e-07 2.701535e-08
  [36,] 1.628609e-07 1.150876e-07 4.838864e-08
  [37,] 1.132470e-07 2.146967e-07 4.918534e-08
  [38,] 1.567209e-07 2.300264e-07 7.469730e-08
  [39,] 5.440888e-08 1.184397e-07 1.761868e-08
  [40,] 5.286345e-08 1.368497e-07 1.610647e-08
  [41,] 1.449452e-07 1.827154e-07 4.427009e-08
  [42,] 6.577027e-08 1.305775e-07 1.703275e-08
  [43,] 1.276225e-07 3.023590e-07 3.615105e-08
  [44,] 1.456603e-07 1.829424e-07 4.455145e-08
  [45,] 4.191713e-07 1.098052e-07 8.287869e-08
  [46,] 1.429880e-07 1.829144e-07 4.381787e-08
  [47,] 1.571882e-07 1.642716e-07 4.167245e-08
  [48,] 2.270764e-07 2.954864e-07 9.801553e-08
  [49,] 6.378731e-07 2.527122e-07 2.407448e-07
  [50,] 2.820295e-07 1.679547e-07 5.731018e-08
  [51,] 5.338348e-08 1.312436e-07 1.737249e-08
  [52,] 3.267962e-07 1.161019e-07 4.944954e-08
  [53,] 5.625979e-08 1.234682e-07 1.714113e-08
  [54,] 1.456470e-07 1.793575e-07 4.044787e-08
  [55,] 1.082805e-07 1.828960e-07 4.184106e-08
  [56,] 4.172658e-07 1.335551e-07 1.503728e-07
  [57,] 5.345406e-08 1.342638e-07 1.653299e-08
  [58,] 1.615676e-07 1.263888e-07 5.605236e-08
  [59,] 9.261351e-08 1.859961e-07 3.536065e-08
  [60,] 1.292348e-07 3.075894e-07 3.631247e-08
  [61,] 8.590691e-08 1.434802e-07 2.656858e-08
  [62,] 5.404545e-08 1.902330e-07 1.886726e-08
  [63,] 1.214046e-07 1.811615e-07 3.414966e-08
  [64,] 1.581303e-07 1.406810e-07 4.213319e-08
  [65,] 1.227465e-07 1.359695e-07 4.165656e-08
  [66,] 9.573351e-08 1.843587e-07 3.954719e-08
  [67,] 1.867259e-07 2.021352e-07 8.245044e-08
  [68,] 9.847123e-08 1.895870e-07 4.175912e-08
  [69,] 2.818680e-07 2.687170e-07 9.129531e-08
  [70,] 2.053441e-07 1.412550e-07 4.310723e-08
  [71,] 2.991253e-07 1.892618e-07 1.198751e-07
  [72,] 1.119763e-07 2.004499e-07 5.101725e-08
  [73,] 7.267889e-08 2.621785e-07 2.330713e-08
  [74,] 9.922547e-08 1.886450e-07 4.200524e-08
  [75,] 7.070897e-08 2.653460e-07 2.546434e-08
  [76,] 1.281333e-07 4.775899e-07 4.541250e-08
  [77,] 6.846545e-07 7.025041e-07 9.066297e-07
  [78,] 6.819374e-07 7.699601e-07 1.008982e-06
  [79,] 2.098299e-06 1.843846e-07 2.555739e-07
  [80,] 5.276636e-07 1.316830e-07 1.424161e-07
  [81,] 1.939794e-07 2.307792e-07 8.551353e-08
  [82,] 7.263287e-08 2.513353e-07 2.306952e-08
  [83,] 7.213831e-08 2.724251e-07 3.080462e-08
  [84,] 2.450877e-07 1.404653e-07 5.722400e-08
  [85,] 1.277135e-07 2.440892e-07 5.531447e-08
  [86,] 4.586596e-06 1.185789e-07 1.464750e-07
  [87,] 1.280113e-07 2.702450e-07 4.096526e-08
  [88,] 1.285436e-07 4.558125e-07 4.441319e-08
  [89,] 1.281988e-07 2.705063e-07 4.089021e-08
  [90,] 1.262659e-07 3.818144e-07 4.286314e-08
  [91,] 1.283981e-07 4.556951e-07 4.467137e-08
  [92,] 1.285654e-07 3.611623e-07 4.271067e-08
  [93,] 1.328282e-07 1.648240e-07 4.474595e-08
  [94,] 1.681723e-07 1.633557e-07 5.539210e-08
  [95,] 1.292789e-07 2.645611e-07 4.085373e-08
  [96,] 7.382111e-08 2.611339e-07 2.211472e-08
  [97,] 1.940176e-07 2.916476e-07 6.869704e-08
  [98,] 7.000656e-08 2.349253e-07 2.397550e-08
  [99,] 7.059679e-08 2.554499e-07 2.469905e-08
 [100,] 2.071687e-07 1.708740e-07 6.766425e-08
 [101,] 7.068478e-08 2.641038e-07 2.350587e-08
 [102,] 2.291408e-06 2.016681e-07 3.912867e-07
 [103,] 4.301468e-06 1.229762e-07 1.608627e-07
 [104,] 2.020385e-07 2.684414e-07 6.843589e-08
 [105,] 1.894152e-07 1.688612e-07 6.632523e-08
 [106,] 5.064560e-06 1.742368e-07 3.999505e-07
 [107,] 4.529398e-07 2.038717e-07 2.109215e-07
 [108,] 3.716216e-07 1.991668e-07 1.719336e-07
 [109,] 7.171469e-08 3.287513e-07 3.151348e-08
 [110,] 1.596205e-07 1.863274e-07 5.510827e-08
 [111,] 1.576918e-06 3.634010e-07 7.774332e-07
 [112,] 1.518908e-07 1.991067e-07 5.675674e-08
 [113,] 3.279301e-07 2.652459e-07 1.049733e-07
 [114,] 1.686530e-07 2.757502e-07 5.634134e-08
 [115,] 1.308794e-07 2.972588e-07 3.993473e-08
 [116,] 1.216376e-06 1.371976e-07 1.387038e-07
 [117,] 6.633911e-07 1.635747e-07 1.479848e-07
 [118,] 7.174970e-08 2.851085e-07 3.016715e-08
 [119,] 1.287657e-07 2.143924e-07 4.005961e-08
 [120,] 5.683680e-07 3.197409e-07 3.426402e-07
 [121,] 1.556791e-07 1.456529e-07 4.009096e-08
 [122,] 1.536462e-07 5.033791e-07 6.614669e-08
 [123,] 6.702569e-07 2.162286e-07 2.288353e-07
 [124,] 7.064943e-08 3.005884e-07 2.678435e-08
 [125,] 2.381744e-06 2.006454e-07 3.109547e-07
 [126,] 1.432622e-07 1.597212e-07 4.685599e-08
 [127,] 1.465994e-07 6.600458e-07 2.495153e-08
 [128,] 6.221789e-07 3.802906e-07 4.590883e-07
 [129,] 7.065942e-08 2.903025e-07 2.737724e-08
 [130,] 1.485604e-07 1.567519e-07 4.696108e-08
 [131,] 9.618598e-07 2.263565e-07 2.622737e-07
 [132,] 1.106649e-07 1.629312e-07 3.425404e-08
 [133,] 7.075921e-08 1.930348e-07 2.365154e-08
 [134,] 3.151087e-07 1.524905e-07 1.058984e-07
 [135,] 1.865133e-07 7.875476e-07 2.829677e-08
 [136,] 1.881918e-07 7.645750e-07 2.860178e-08
 [137,] 5.534580e-07 3.143113e-07 3.282936e-07
 [138,] 1.378376e-06 1.309920e-07 1.323467e-07
 [139,] 6.990784e-08 2.841001e-07 2.674720e-08
 [140,] 1.461929e-07 1.473787e-07 4.176847e-08
 [141,] 1.220514e-07 5.428729e-07 2.297853e-08
 [142,] 5.810934e-07 3.144301e-07 3.414270e-07
 [143,] 6.344713e-07 2.957728e-07 3.375974e-07
 [144,] 5.868986e-07 2.811544e-07 2.973461e-07
 [145,] 7.027021e-08 3.168387e-07 2.880140e-08
 [146,] 1.032300e-06 1.218126e-07 1.057542e-07
 [147,] 7.017512e-08 3.374358e-07 2.884603e-08
 [148,] 1.596379e-07 4.253068e-07 3.637018e-08
 [149,] 1.264640e-07 2.820420e-07 4.434746e-08
 [150,] 1.240437e-07 1.832105e-07 4.185363e-08
 [151,] 7.024039e-08 3.617432e-07 2.945023e-08
 [152,] 1.287149e-07 3.101151e-07 4.207102e-08
 [153,] 6.991065e-08 2.872455e-07 2.605213e-08
 [154,] 6.115956e-07 1.747913e-07 1.565847e-07
 [155,] 7.193415e-08 3.060569e-07 2.372761e-08
 [156,] 1.783573e-07 6.459677e-07 2.851513e-08
 [157,] 7.218955e-08 3.015019e-07 2.346346e-08
 [158,] 7.177431e-08 2.772093e-07 2.330130e-08
 [159,] 5.999338e-07 1.514233e-07 1.162310e-07
 [160,] 1.122398e-06 1.434362e-07 1.530221e-07
 [161,] 9.453274e-07 1.286500e-07 1.061374e-07
 [162,] 7.080277e-08 2.867461e-07 2.437582e-08
 [163,] 7.065707e-08 3.031335e-07 2.474574e-08
 [164,] 1.307817e-07 2.886648e-07 4.000632e-08
 [165,] 8.987647e-07 1.294470e-07 1.051982e-07
 [166,] 7.001184e-08 2.768035e-07 2.633857e-08
 [167,] 1.945114e-07 1.453186e-07 4.910955e-08
 [168,] 6.987277e-08 3.031734e-07 2.717742e-08
 [169,] 6.987035e-08 3.130804e-07 2.638754e-08
 [170,] 6.983267e-08 3.021734e-07 2.657465e-08
 [171,] 1.658253e-07 1.809617e-07 6.229017e-08
 [172,] 1.441952e-07 1.770742e-07 4.877722e-08
 [173,] 2.013737e-07 2.746480e-07 6.857549e-08
 [174,] 1.287027e-07 2.263258e-07 4.139917e-08
 [175,] 1.459978e-07 1.754656e-07 4.713520e-08
 [176,] 7.105046e-08 3.370311e-07 2.497119e-08
 [177,] 1.252645e-07 1.644113e-07 3.599564e-08
 [178,] 7.047063e-08 3.293324e-07 2.555319e-08
 [179,] 1.245207e-07 1.757572e-07 4.471204e-08
 [180,] 4.555135e-07 2.492890e-07 2.105508e-07
 [181,] 6.990837e-08 3.381053e-07 2.724826e-08
 [182,] 7.004797e-08 3.186612e-07 2.800084e-08
 [183,] 3.799960e-07 4.574155e-07 3.701620e-07
 [184,] 1.675315e-07 3.029410e-07 4.767659e-08
 [185,] 1.091253e-06 1.248067e-07 1.052111e-07
 [186,] 1.614906e-07 1.918724e-07 5.793712e-08
 [187,] 1.557149e-07 1.885887e-07 5.684026e-08
 [188,] 7.160435e-08 3.369068e-07 2.436378e-08
 [189,] 6.857089e-07 1.577608e-07 1.347571e-07
 [190,] 6.981863e-08 3.032352e-07 2.649937e-08
 [191,] 2.100328e-06 2.283245e-07 3.649565e-07
 [192,] 2.862398e-07 1.312165e-07 8.295278e-08
 [193,] 1.324247e-07 1.868902e-07 4.559523e-08
 [194,] 1.291652e-07 2.884936e-07 4.010906e-08
 [195,] 1.283069e-07 1.648462e-07 4.011368e-08
 [196,] 7.098494e-08 3.209070e-07 2.460751e-08
 [197,] 1.581965e-07 1.972484e-07 5.844163e-08
 [198,] 1.056993e-07 2.917117e-07 3.493894e-08
 [199,] 6.993546e-07 2.104897e-07 2.265906e-07
 [200,] 4.121641e-07 5.369236e-07 4.797307e-07
 [201,] 3.873834e-07 5.243576e-07 4.393624e-07
 [202,] 1.344668e-07 1.629155e-07 4.052837e-08
 [203,] 6.997110e-08 4.315854e-07 2.799496e-08
 [204,] 6.995232e-08 4.243066e-07 2.795589e-08
 [205,] 2.237034e-07 7.646571e-07 3.162595e-08
 [206,] 3.905407e-07 5.312732e-07 4.495025e-07
 [207,] 1.696903e-07 1.900344e-07 6.723948e-08
 [208,] 1.839591e-07 1.616366e-07 6.013702e-08
 [209,] 7.340508e-08 4.586475e-07 2.468912e-08
 [210,] 1.873400e-07 1.614803e-07 6.107524e-08
 [211,] 2.494613e-07 5.521286e-07 3.318063e-07
 [212,] 7.198480e-08 4.438568e-07 2.567896e-08
 [213,] 1.931321e-07 1.556647e-07 5.885727e-08
 [214,] 7.001373e-08 4.539373e-07 2.861419e-08
 [215,] 6.997737e-08 4.343391e-07 2.973583e-08
 [216,] 1.490321e-07 2.736774e-07 4.920042e-08
 [217,] 1.747696e-07 1.585915e-07 5.564279e-08
 [218,] 7.473732e-08 6.201722e-07 2.565476e-08
 [219,] 1.818015e-07 1.647774e-07 5.429307e-08
 [220,] 7.052405e-08 3.810183e-07 2.583971e-08
 [221,] 8.129468e-07 5.630709e-07 1.161367e-07
 [222,] 2.359629e-06 1.390993e-07 1.495257e-07
 [223,] 2.060857e-07 1.468194e-07 5.290601e-08
 [224,] 4.151052e-06 1.953117e-07 1.066172e-06
 [225,] 6.963327e-08 4.068696e-07 3.078879e-08
 [226,] 6.987001e-08 4.764145e-07 2.924510e-08
 [227,] 2.578412e-07 2.467828e-07 7.134588e-08
 [228,] 1.946872e-07 1.570522e-07 5.451719e-08
 [229,] 6.953686e-08 7.649646e-07 3.412167e-08
 [230,] 1.819572e-07 1.558293e-07 4.923702e-08
 [231,] 1.240827e-07 5.232261e-07 5.141076e-08
 [232,] 6.965576e-08 5.796139e-07 3.249040e-08
 [233,] 1.566750e-07 1.551893e-07 4.304223e-08
 [234,] 1.546341e-07 1.555550e-07 4.334326e-08
 [235,] 2.560901e-07 1.243038e-07 4.841550e-08
 [236,] 1.389195e-06 1.433064e-07 1.642459e-07
 [237,] 1.243761e-07 4.943984e-07 5.106156e-08
 [238,] 1.551985e-06 1.322209e-07 1.439875e-07
 [239,] 6.999178e-08 4.141823e-07 2.754329e-08
 [240,] 2.261915e-07 1.561302e-07 6.025102e-08
 [241,] 9.531479e-07 2.015948e-07 2.607125e-07
 [242,] 3.368136e-06 3.105295e-07 7.691109e-07
 [243,] 7.582372e-07 3.735907e-07 5.270897e-07
 [244,] 1.915552e-07 2.470194e-07 1.186158e-07
 [245,] 9.611743e-08 2.102596e-07 3.224122e-08
 [246,] 8.981888e-08 1.708690e-07 2.713184e-08
 [247,] 1.614224e-06 1.502047e-07 1.945287e-07
 [248,] 9.090420e-08 5.365902e-07 6.794840e-08
 [249,] 1.044396e-07 4.207318e-07 7.444386e-08
 [250,] 1.038742e-07 4.112935e-07 7.279726e-08
 [251,] 1.071865e-07 1.686110e-07 2.895865e-08
 [252,] 8.997942e-08 1.712335e-07 2.720333e-08
 [253,] 1.217850e-06 1.570347e-07 1.829689e-07
 [254,] 3.333206e-06 1.860094e-07 3.193977e-07
 [255,] 1.677974e-06 1.567010e-07 2.161727e-07
 [256,] 3.091820e-06 2.494111e-07 6.968345e-07
 [257,] 8.790412e-08 2.074494e-07 2.733305e-08
 [258,] 9.884000e-08 1.525282e-07 3.824773e-08
 [259,] 1.187180e-07 1.540197e-07 3.476928e-08
 [260,] 8.717056e-08 1.223920e-06 1.775373e-08
 [261,] 1.253976e-07 6.711377e-07 5.838873e-08
 [262,] 6.408728e-08 1.487206e-07 1.715061e-08
 [263,] 5.365495e-08 2.179613e-07 1.735398e-08
 [264,] 1.484885e-07 2.722740e-07 4.479537e-08
 [265,] 7.292921e-08 1.620601e-07 2.810756e-08
 [266,] 8.877833e-08 2.679909e-07 2.785975e-08
 [267,] 5.873877e-08 3.278274e-07 2.667702e-08
 [268,] 5.607526e-08 1.053181e-06 1.689872e-08
 [269,] 5.396815e-08 2.351369e-07 1.982505e-08
 [270,] 9.884067e-08 1.968473e-07 3.376259e-08
 [271,] 5.279090e-08 5.537616e-07 1.997087e-08
 [272,] 1.159747e-07 2.369318e-07 3.456939e-08
 [273,] 5.281426e-08 5.948955e-07 2.015670e-08
 [274,] 9.929160e-08 1.842746e-07 3.190171e-08
 [275,] 5.940570e-07 1.267655e-07 5.669693e-08
 [276,] 5.658999e-08 9.172960e-07 2.557655e-08
 [277,] 8.556764e-08 1.647570e-06 1.767157e-08
 [278,] 1.182027e-07 1.540642e-07 3.082196e-08
 [279,] 1.209437e-07 1.566235e-07 3.070120e-08
 [280,] 5.299111e-08 7.285996e-07 1.734397e-08
 [281,] 2.994593e-07 2.854247e-07 7.835009e-08
 [282,] 1.074335e-07 2.621993e-07 3.390582e-08
 [283,] 5.424427e-08 3.368097e-07 2.157614e-08
 [284,] 5.407851e-08 3.378384e-07 2.124946e-08
 [285,] 5.807383e-08 1.286320e-07 1.820370e-08
 [286,] 5.516428e-08 1.525002e-07 1.638548e-08
 [287,] 1.193967e-07 1.624006e-07 3.069126e-08
 [288,] 6.405476e-08 1.406321e-06 1.666001e-08
 [289,] 6.800557e-08 1.639642e-06 1.670549e-08
 [290,] 6.445775e-08 1.549982e-06 1.664849e-08
 [291,] 6.637141e-08 1.372809e-06 1.669660e-08
 [292,] 5.548508e-08 1.726927e-07 1.972622e-08
 [293,] 5.487858e-08 2.118514e-07 1.627046e-08
 [294,] 6.398847e-08 1.212704e-06 1.665184e-08
 [295,] 1.308312e-07 5.154444e-07 6.877706e-08
 [296,] 8.010572e-08 9.906956e-07 1.774635e-08
 [297,] 5.597368e-08 5.846254e-07 1.681708e-08
 [298,] 3.213008e-07 1.563638e-07 1.339812e-07
 [299,] 1.546747e-07 1.187206e-07 5.179386e-08
 [300,] 5.294995e-08 1.937562e-07 1.781742e-08
 [301,] 8.084181e-08 1.122774e-06 1.774343e-08
 [302,] 2.284134e-07 2.782091e-07 1.526334e-07
 [303,] 1.967124e-07 2.786477e-07 5.555640e-08
 [304,] 2.632443e-07 1.403579e-07 6.736376e-08
 [305,] 1.940767e-07 2.786477e-07 5.488936e-08
 [306,] 1.221102e-06 1.547865e-07 6.886251e-08
 [307,] 2.529258e-07 2.827152e-07 6.824562e-08
 [308,] 8.412951e-08 1.656544e-07 1.918281e-08
 [309,] 2.900266e-07 1.446620e-07 7.994623e-08
 [310,] 9.297547e-08 2.885350e-07 3.120825e-08
 [311,] 9.654187e-08 1.086274e-06 5.564682e-08
 [312,] 3.157940e-07 1.440644e-07 4.041609e-08
 [313,] 1.097251e-07 1.145310e-07 2.692589e-08
 [314,] 3.314563e-07 1.391873e-07 4.188975e-08
 [315,] 2.706406e-07 2.082565e-07 6.656391e-08
 [316,] 2.004665e-07 2.964556e-07 7.536623e-08
 [317,] 8.769672e-08 1.075385e-07 2.282574e-08
 [318,] 8.050063e-08 1.073995e-07 2.217688e-08
 [319,] 8.725404e-08 1.132189e-07 2.571477e-08
 [320,] 2.344803e-07 4.289397e-07 1.226659e-07
 [321,] 8.581759e-08 2.502899e-07 4.140658e-08
 [322,] 9.722987e-08 3.403978e-07 3.182368e-08
 [323,] 9.847739e-08 1.075110e-07 2.572566e-08
 [324,] 9.687205e-08 2.812006e-07 3.164209e-08
 [325,] 1.184785e-07 1.093276e-07 2.693219e-08
 [326,] 8.787597e-08 1.155374e-07 2.637864e-08
 [327,] 9.800779e-08 2.666881e-07 3.164052e-08
 [328,] 1.175791e-07 1.136939e-07 2.940142e-08
 [329,] 3.465601e-07 1.448478e-07 4.096854e-08
 [330,] 1.667892e-07 1.671791e-07 4.060720e-08
 [331,] 9.731584e-08 3.235896e-07 3.235956e-08
 [332,] 3.597778e-07 1.511373e-07 4.038361e-08
 [333,] 1.125639e-07 2.802256e-07 6.590127e-08
 [334,] 1.236472e-07 2.883841e-07 7.650432e-08
 [335,] 1.723277e-07 1.480380e-07 5.917834e-08
 [336,] 1.158237e-07 1.345233e-07 3.263195e-08
 [337,] 3.968696e-07 1.728912e-07 3.987160e-08
 [338,] 4.882318e-07 9.290973e-07 8.988197e-07
 [339,] 2.599975e-07 7.203761e-07 3.350191e-07
 [340,] 1.455298e-07 1.887679e-07 4.712461e-08
 [341,] 1.448986e-07 2.091225e-07 4.615974e-08
 [342,] 5.844793e-08 2.989565e-07 2.043768e-08
 [343,] 1.256122e-06 4.732054e-06 2.661557e-06
 [344,] 3.484364e-06 7.713338e-07 7.514570e-06
 [345,] 5.829914e-08 3.023795e-07 1.936709e-08
 [346,] 2.132409e-06 4.069286e-07 2.054467e-06
 [347,] 1.461711e-07 2.014602e-07 4.414028e-08
 [348,] 1.718338e-06 1.015501e-06 4.809505e-06
 [349,] 1.283411e-07 3.016706e-07 4.694233e-08
 [350,] 1.402200e-07 1.959994e-07 4.033963e-08
 [351,] 1.216611e-07 2.185853e-06 8.081581e-08
 [352,] 1.865551e-06 6.115547e-07 3.278786e-06
 [353,] 9.331046e-08 2.905232e-07 3.196661e-08
 [354,] 1.012925e-07 2.617165e-07 2.374790e-08
 [355,] 1.693425e-06 2.732880e-06 1.040824e-05
 [356,] 1.579380e-07 2.091162e-07 5.164041e-08
 [357,] 1.610986e-07 2.054759e-07 5.027176e-08
 [358,] 2.121275e-07 5.980469e-07 2.713266e-07
 [359,] 1.203498e-07 4.173691e-07 4.564903e-08
 [360,] 2.926364e-07 3.783133e-07 2.331690e-07
 [361,] 3.301552e-07 3.577900e-07 2.595018e-07
 [362,] 1.655146e-07 2.098093e-07 5.334739e-08
 [363,] 1.344539e-07 2.983308e-07 8.210481e-08
 [364,] 1.163238e-07 1.836641e-07 3.632234e-08
 [365,] 1.191682e-07 1.351468e-07 3.343278e-08
 [366,] 1.621434e-07 2.066293e-07 5.101369e-08
 [367,] 2.258238e-06 2.115408e-07 3.557582e-07
 [368,] 1.927370e-07 2.389246e-07 5.397117e-08
 [369,] 1.150999e-07 1.427292e-07 3.645887e-08
 [370,] 3.379773e-07 6.113456e-07 3.352177e-07
 [371,] 1.024564e-07 1.691578e-07 3.845186e-08
 [372,] 1.210741e-07 2.006237e-07 2.096652e-08
 [373,] 1.696615e-07 2.094398e-07 5.435056e-08
 [374,] 1.635637e-07 2.067999e-07 5.142736e-08
 [375,] 1.365543e-07 1.272670e-07 3.635561e-08
 [376,] 1.197216e-07 1.950350e-07 2.174740e-08
 [377,] 1.178364e-07 1.377448e-07 3.013854e-08
 [378,] 1.255793e-07 1.897904e-07 2.240887e-08
 [379,] 1.171041e-07 1.526645e-07 3.216831e-08
 [380,] 1.172579e-07 1.533881e-07 3.197820e-08
 [381,] 1.128948e-07 1.654938e-07 2.015139e-08
 [382,] 1.216466e-07 1.087210e-06 3.888707e-08
 [383,] 1.142240e-07 1.563977e-07 2.061915e-08
 [384,] 1.828382e-07 1.192689e-07 5.694964e-08
 [385,] 1.214620e-07 1.500119e-07 3.196879e-08
 [386,] 1.151732e-07 2.121990e-07 3.560481e-08
 [387,] 1.130505e-07 1.924605e-07 2.129299e-08
 [388,] 1.150135e-07 1.613478e-07 2.047024e-08
 [389,] 9.768849e-08 2.869837e-07 3.247649e-08
 [390,] 1.741006e-07 2.467632e-07 4.575304e-08
 [391,] 3.311515e-07 4.764193e-07 2.845369e-07
 [392,] 1.252185e-07 1.314076e-07 2.896245e-08
 [393,] 1.199651e-07 1.397825e-07 3.634780e-08
 [394,] 1.581280e-07 2.063235e-07 4.961383e-08
 [395,] 2.198331e-07 3.086485e-07 5.812782e-08
 [396,] 1.204593e-07 1.286439e-07 2.890820e-08
 [397,] 1.869926e-07 2.465961e-07 4.841715e-08
 [398,] 1.171692e-07 1.517194e-07 3.221718e-08
 [399,] 1.185620e-07 1.367012e-07 3.009881e-08
 [400,] 1.059724e-07 1.936949e-07 2.156649e-08
 [401,] 1.246747e-07 3.070667e-07 4.586834e-08
 [402,] 1.159923e-07 1.358221e-07 3.048295e-08
 [403,] 1.174238e-07 1.351974e-07 3.149926e-08
 [404,] 1.174478e-07 1.357012e-07 3.008487e-08
 [405,] 1.168171e-07 3.655079e-07 3.838050e-08
 [406,] 1.861277e-07 1.139521e-07 5.509417e-08
 [407,] 1.172529e-07 1.536430e-07 3.207173e-08
 [408,] 3.208881e-07 4.371130e-07 2.613047e-07
 [409,] 2.769293e-07 8.797325e-06 5.386333e-07
 [410,] 1.179365e-07 1.528488e-07 3.178408e-08
 [411,] 1.148360e-07 1.492174e-07 2.100527e-08
 [412,] 1.218907e-07 1.404223e-07 3.727528e-08
 [413,] 1.073636e-07 2.399153e-07 5.182397e-08
 [414,] 1.726294e-07 3.074469e-07 4.908282e-08
 [415,] 1.181697e-07 1.084664e-07 2.688691e-08
 [416,] 1.212512e-07 2.155495e-07 4.502627e-08
 [417,] 1.367742e-07 1.366785e-07 4.022028e-08
 [418,] 2.094635e-07 2.514932e-07 5.184968e-08
 [419,] 2.034199e-07 1.316943e-07 7.623587e-08
 [420,] 3.664358e-07 1.311299e-07 8.251780e-08
 [421,] 3.339545e-07 3.920761e-07 2.701589e-07
 [422,] 3.007814e-07 2.855351e-07 8.280018e-08
 [423,] 1.186014e-07 1.402806e-07 3.646046e-08
 [424,] 1.996932e-07 2.429939e-07 1.024624e-07
 [425,] 1.964517e-07 2.494189e-07 1.029105e-07
 [426,] 1.272176e-07 1.459142e-07 4.179384e-08
 [427,] 9.063198e-08 1.421672e-07 2.497681e-08
 [428,] 2.330751e-07 2.452323e-07 5.832785e-08
 [429,] 1.181975e-07 2.617726e-07 5.130256e-08
 [430,] 5.834528e-07 8.598854e-06 2.942053e-06
 [431,] 2.504595e-07 2.350094e-07 2.975743e-08
 [432,] 2.253087e-07 2.537520e-07 2.970834e-08
 [433,] 2.569591e-07 2.576603e-07 3.081118e-08
 [434,] 1.489865e-07 1.671996e-07 3.806996e-08
 [435,] 1.500732e-07 1.668413e-07 3.838555e-08
 [436,] 2.152844e-07 2.508183e-07 2.941555e-08
 [437,] 1.204429e-07 1.970341e-07 4.171989e-08
 [438,] 2.632869e-07 2.562985e-07 3.116317e-08
 [439,] 2.164662e-07 2.703714e-07 2.908946e-08
 [440,] 2.589143e-07 2.709343e-07 3.050449e-08
 [441,] 1.227898e-07 2.008789e-07 3.464764e-08
 [442,] 2.397930e-07 2.313559e-07 2.961489e-08
 [443,] 1.315200e-07 1.395640e-07 3.557003e-08
 [444,] 4.190463e-07 1.325847e-07 1.534388e-07
 [445,] 2.481205e-07 2.083432e-07 1.352911e-07
 [446,] 2.790786e-07 2.232477e-07 1.623340e-07
 [447,] 4.781774e-07 6.048679e-07 5.667697e-07
 [448,] 1.474895e-07 1.403424e-07 3.932966e-08
 [449,] 8.965077e-08 5.065906e-07 3.064156e-08
 [450,] 1.965926e-07 3.201840e-07 5.174358e-08
 [451,] 2.046731e-07 1.595821e-07 5.708473e-08
 [452,] 2.438968e-07 3.198862e-07 6.199557e-08
 [453,] 2.096929e-07 1.991602e-07 7.885474e-08
 [454,] 1.811779e-07 1.900952e-07 6.429509e-08
 [455,] 1.792945e-07 1.933888e-07 6.504091e-08
 [456,] 1.847979e-07 1.917964e-07 6.075088e-08
 [457,] 1.742278e-07 1.753150e-07 5.496543e-08
 [458,] 1.838410e-07 1.753097e-07 5.777540e-08
 [459,] 1.722696e-07 1.755923e-07 5.453819e-08
 [460,] 1.812277e-07 1.760981e-07 5.750277e-08
 [461,] 1.650617e-07 1.762460e-07 5.274324e-08
 [462,] 1.800545e-07 1.763419e-07 5.727615e-08
 [463,] 1.805851e-07 1.761063e-07 5.732634e-08
 [464,] 1.747774e-07 1.782686e-07 5.675713e-08
 [465,] 1.748594e-07 1.769399e-07 5.607758e-08
 [466,] 1.707535e-07 1.767697e-07 5.473300e-08
 [467,] 8.715843e-08 2.515774e-07 2.903908e-08
 [468,] 1.777078e-07 1.782564e-07 5.764425e-08
 [469,] 1.698544e-07 1.774549e-07 5.482869e-08
 [470,] 8.729460e-08 2.555880e-07 2.915041e-08
 [471,] 8.724541e-08 2.556611e-07 2.908970e-08
 [472,] 1.696807e-07 1.732108e-07 5.236766e-08
 [473,] 1.695656e-07 1.740362e-07 5.285574e-08
 [474,] 1.728773e-07 1.750364e-07 5.454647e-08
 [475,] 8.818867e-08 5.280291e-07 3.141505e-08
 [476,] 1.923212e-07 2.140128e-07 5.561459e-08
 [477,] 1.742255e-07 2.973253e-06 3.905621e-07
 [478,] 1.795256e-07 1.994570e-07 6.268104e-08
 [479,] 1.943172e-07 2.044067e-07 6.859204e-08
 [480,] 1.914103e-07 2.040203e-07 6.890852e-08
 [481,] 1.781500e-07 1.977368e-07 6.146085e-08
 [482,] 2.189146e-07 2.018270e-07 6.095580e-08
 [483,] 2.840224e-07 1.839771e-07 1.111610e-07
 [484,] 1.178848e-07 1.401540e-07 3.114481e-08
 [485,] 1.918376e-07 2.027627e-07 6.850916e-08
 [486,] 1.848088e-07 2.029040e-07 6.603074e-08
 [487,] 1.844142e-07 2.018812e-07 6.542358e-08
 [488,] 1.850502e-07 2.034494e-07 6.635010e-08
 [489,] 1.893287e-07 2.033113e-07 6.780266e-08
 [490,] 1.801670e-07 2.027184e-07 6.426601e-08
 [491,] 1.826500e-07 2.045307e-07 6.589721e-08
 [492,] 1.818907e-07 2.047215e-07 6.569852e-08
 [493,] 1.826132e-07 2.053331e-07 6.620450e-08
 [494,] 1.754145e-07 2.057427e-07 6.367162e-08
 [495,] 2.047622e-07 2.513280e-06 4.614914e-07
 [496,] 1.833216e-07 2.027864e-07 6.543671e-08
 [497,] 1.945558e-07 2.032902e-07 6.972839e-08
 [498,] 1.979322e-07 2.059743e-07 7.214449e-08
 [499,] 1.895540e-07 2.144540e-07 5.584391e-08
 [500,] 1.950900e-07 3.148958e-06 2.536121e-07
 [501,] 1.896698e-07 2.144846e-07 5.597499e-08
 [502,] 2.479934e-07 2.017439e-07 8.805479e-08
 [503,] 1.815464e-07 2.017512e-07 6.436382e-08
 [504,] 1.813037e-07 2.020816e-07 6.441389e-08
 [505,] 1.880940e-07 1.978281e-07 6.488331e-08
 [506,] 1.787286e-07 1.943568e-07 6.512543e-08
 [507,] 1.854731e-07 1.997698e-07 6.487449e-08
 [508,] 1.804905e-07 2.031015e-07 6.453712e-08
 [509,] 1.786106e-07 2.018511e-07 6.334972e-08
 [510,] 1.740526e-07 2.024955e-07 6.195843e-08
 [511,] 1.283927e-07 2.756450e-07 3.805908e-08
 [512,] 1.664504e-07 2.030723e-07 5.931164e-08
 [513,] 1.840203e-07 2.060498e-07 6.689927e-08
 [514,] 2.559979e-07 3.240145e-06 3.700467e-07
 [515,] 1.744913e-07 1.740881e-07 5.438103e-08
 [516,] 1.785259e-07 1.935060e-07 5.949764e-08
 [517,] 1.775464e-07 2.132692e-07 6.015557e-08
 [518,] 1.979968e-07 1.908689e-07 7.852049e-08
 [519,] 1.584406e-07 2.136256e-07 5.468176e-08
 [520,] 1.764857e-07 2.112712e-07 5.918041e-08
 [521,] 3.872021e-07 2.157559e-07 1.410102e-07
 [522,] 2.487680e-07 2.843307e-07 6.119032e-08
 [523,] 2.213393e-07 2.576962e-07 4.675457e-08
 [524,] 2.141579e-07 2.588981e-07 4.561068e-08
 [525,] 2.198194e-07 2.532536e-07 4.709928e-08
 [526,] 2.036201e-07 2.573373e-07 4.427525e-08
 [527,] 2.169297e-07 2.654878e-07 4.533134e-08
 [528,] 2.265763e-07 2.674165e-07 4.644743e-08
 [529,] 2.299050e-07 2.685610e-07 4.678216e-08
 [530,] 2.198624e-07 2.658976e-07 4.568445e-08
 [531,] 2.311957e-07 2.650534e-07 4.730659e-08
 [532,] 2.359657e-07 2.652556e-07 4.792755e-08
 [533,] 2.384218e-07 2.611882e-07 4.873519e-08
 [534,] 2.416959e-07 2.650534e-07 4.872163e-08
 [535,] 2.302072e-07 2.652041e-07 4.715267e-08
 [536,] 2.265413e-07 2.648126e-07 4.669661e-08
 [537,] 2.609070e-07 2.791565e-07 4.974107e-08
 [538,] 2.126606e-07 2.664368e-07 4.465322e-08
 [539,] 2.314762e-07 2.658207e-07 4.725843e-08
 [540,] 1.288264e-07 4.323893e-07 5.270956e-08
 [541,] 2.255585e-07 2.713434e-07 4.589693e-08
 [542,] 2.411244e-07 2.732030e-07 4.775103e-08
 [543,] 2.384004e-07 1.562311e-07 3.902476e-08
 [544,] 2.329123e-07 2.551121e-07 4.912691e-08
 [545,] 1.903429e-07 1.603860e-07 4.641628e-08
 [546,] 2.503161e-07 1.479477e-07 4.122881e-08
 [547,] 2.376302e-07 1.602916e-07 5.580312e-08
 [548,] 2.212239e-07 1.470372e-07 3.965565e-08
 [549,] 2.394945e-07 1.592469e-07 5.412103e-08
 [550,] 2.498509e-07 1.540070e-07 5.006202e-08
 [551,] 2.431281e-07 1.546462e-07 4.862055e-08
 [552,] 3.137242e-07 2.756565e-07 3.248605e-08
 [553,] 3.603133e-07 1.908073e-07 1.389205e-07
 [554,] 2.070189e-07 2.108395e-07 5.019638e-08
 [555,] 1.688256e-07 1.767001e-07 3.191465e-08
 [556,] 2.389315e-07 1.426736e-07 4.506401e-08
 [557,] 2.323010e-07 1.423215e-07 4.514143e-08
 [558,] 2.182698e-07 1.569654e-07 5.215758e-08
 [559,] 2.363896e-07 1.422519e-07 4.594821e-08
 [560,] 2.270799e-07 1.496092e-07 4.582013e-08
 [561,] 2.248382e-07 1.420600e-07 4.049130e-08
 [562,] 2.363630e-07 1.505499e-07 4.550186e-08
 [563,] 2.250763e-07 1.501830e-07 4.476811e-08
 [564,] 2.345453e-07 1.500173e-07 4.617414e-08
 [565,] 2.341965e-07 1.506893e-07 4.848389e-08
 [566,] 3.325575e-07 1.233746e-07 5.009995e-08
 [567,] 6.228506e-07 1.286581e-07 9.905317e-08
 [568,] 4.625619e-07 1.169449e-07 6.339168e-08
 [569,] 1.205666e-07 2.812089e-07 3.430047e-08
 [570,] 5.035850e-07 1.454408e-07 3.847200e-08
 [571,] 2.171017e-07 2.045070e-07 3.755592e-08
 [572,] 4.476398e-06 1.277944e-06 1.705116e-05
 [573,] 2.736686e-06 2.839909e-07 1.217014e-06
 [574,] 1.455062e-07 2.633641e-07 4.541843e-08
 [575,] 9.206550e-07 1.154945e-07 8.670104e-08
 [576,] 1.360652e-06 1.441672e-07 4.359126e-07
 [577,] 1.065150e-06 1.141942e-07 9.287311e-08
 [578,] 1.286735e-06 1.139588e-07 1.028087e-07
 [579,] 1.654941e-06 2.721993e-07 6.645897e-07
 [580,] 1.209014e-07 2.640786e-07 3.437215e-08
 [581,] 3.902885e-06 1.022364e-06 6.749518e-06
 [582,] 3.643425e-06 3.301819e-07 2.549304e-06
 [583,] 4.024363e-06 9.830294e-07 6.818074e-06
 [584,] 6.098261e-07 1.540857e-07 5.846430e-08
 [585,] 1.215817e-04 7.595233e-07 3.000539e-04
 [586,] 7.799542e-08 2.457623e-07 2.502633e-08
 [587,] 2.618810e-05 1.637114e-07 1.403937e-06
 [588,] 2.673232e-07 1.966539e-07 3.739810e-08
 [589,] 3.239431e-07 1.799191e-07 3.864617e-08
 [590,] 2.433568e-07 1.961348e-07 4.826235e-08
 [591,] 2.526834e-06 1.721383e-07 4.984865e-07
 [592,] 3.268312e-07 1.592398e-07 4.479903e-08
 [593,] 1.819973e-06 1.450668e-07 5.968290e-07
 [594,] 2.423863e-07 1.901588e-07 3.748602e-08
 [595,] 2.305281e-06 3.805424e-07 2.641447e-06
 [596,] 2.187137e-07 2.165716e-07 4.961621e-08
 [597,] 1.049329e-07 1.755602e-07 2.779029e-08
 [598,] 1.019006e-07 1.826657e-07 2.873513e-08
 [599,] 2.071866e-06 2.531875e-07 7.047153e-07
 [600,] 2.116574e-06 2.532244e-07 7.198826e-07
 [601,] 1.012380e-05 1.321397e-07 1.342531e-06
 [602,] 2.163113e-06 2.528894e-07 7.327913e-07
 [603,] 1.018407e-07 1.276331e-07 2.647832e-08
 [604,] 2.561396e-06 3.226671e-07 1.701186e-06
 [605,] 3.788249e-07 1.595100e-07 1.617255e-07
 [606,] 4.670006e-07 1.774793e-07 9.770298e-08
 [607,] 1.082766e-06 1.191505e-07 2.221302e-07
 [608,] 5.821333e-06 1.417889e-07 1.531699e-06
 [609,] 2.570795e-07 1.508924e-07 6.078763e-08
 [610,] 2.590435e-07 1.492468e-07 5.969443e-08
 [611,] 1.042676e-05 6.833964e-07 1.934478e-05
 [612,] 1.574588e-05 8.019378e-07 3.476623e-05
 [613,] 1.377448e-07 1.556627e-07 5.054182e-08
 [614,] 1.117367e-06 1.169768e-07 2.148486e-07
 [615,] 8.367939e-08 2.940881e-07 2.629569e-08
 [616,] 5.974027e-07 1.425275e-07 1.960122e-07
 [617,] 1.190733e-07 2.030527e-07 3.253510e-08
 [618,] 1.547142e-07 1.328443e-07 3.671227e-08
 [619,] 1.583521e-07 1.328534e-07 3.731746e-08
 [620,] 6.192089e-07 1.362479e-07 9.214572e-08
 [621,] 6.139408e-07 1.356193e-07 8.938683e-08
 [622,] 2.350193e-05 2.634114e-07 1.386639e-05
 [623,] 3.968590e-06 2.061198e-07 1.390380e-06
 [624,] 6.024970e-07 1.355195e-07 8.756502e-08
 [625,] 1.801152e-07 1.468429e-07 5.043371e-08
 [626,] 4.162838e-07 1.581144e-07 1.045345e-07
 [627,] 3.756880e-07 1.493815e-07 8.616707e-08
 [628,] 4.617351e-07 1.610778e-07 1.151438e-07
 [629,] 3.716330e-06 1.706973e-07 1.118230e-06
 [630,] 3.189936e-07 2.126842e-07 9.550258e-08
 [631,] 3.661212e-07 1.338741e-07 6.957525e-08
 [632,] 1.079594e-06 1.277346e-07 8.566929e-08
 [633,] 3.208546e-07 2.165370e-07 1.002432e-07
 [634,] 1.087148e-06 1.281619e-07 8.508284e-08
 [635,] 2.863453e-07 1.841198e-07 9.333608e-08
 [636,] 5.206178e-07 2.469004e-07 1.171703e-07
 [637,] 3.983186e-07 1.426113e-07 7.688592e-08
 [638,] 1.053220e-06 1.290098e-07 8.209335e-08
 [639,] 6.419059e-07 1.291227e-07 6.257250e-08
 [640,] 2.895741e-07 1.477170e-07 7.140266e-08
 [641,] 3.158102e-05 2.388569e-07 1.705324e-05
 [642,] 1.070653e-06 1.334332e-07 7.706410e-08
 [643,] 1.060512e-06 1.294043e-07 8.179431e-08
 [644,] 3.197895e-07 1.417282e-07 7.101447e-08
 [645,] 6.969909e-07 4.925526e-07 6.160338e-07
 [646,] 1.081171e-07 1.990710e-07 2.492383e-08
 [647,] 2.750659e-07 1.366946e-07 6.047909e-08
 [648,] 2.223281e-07 2.382170e-07 9.263404e-08
 [649,] 4.027446e-07 1.187909e-07 8.046958e-08
 [650,] 9.494235e-07 2.002761e-07 4.649117e-07
 [651,] 2.451279e-07 1.321528e-07 5.310646e-08
 [652,] 1.850910e-06 2.499279e-07 1.603062e-07
 [653,] 3.632432e-07 1.127026e-07 6.128978e-08
 [654,] 3.033904e-07 1.388629e-07 6.616739e-08
 [655,] 3.245451e-07 3.596844e-07 2.055288e-07
 [656,] 2.226917e-07 1.711998e-07 6.731646e-08
 [657,] 3.149420e-06 3.697869e-07 2.816844e-07
 [658,] 1.922046e-07 1.450050e-07 5.318018e-08
 [659,] 3.507141e-07 1.298392e-07 6.662083e-08
 [660,] 3.140486e-06 1.903618e-07 1.328144e-06
 [661,] 3.270574e-07 1.341673e-07 6.979157e-08
 [662,] 3.195510e-07 1.253225e-07 5.655817e-08
 [663,] 2.609426e-06 1.951738e-07 1.170327e-06
 [664,] 1.944626e-07 3.162866e-07 5.419729e-08
 [665,] 2.443574e-07 1.310940e-07 4.664719e-08
 [666,] 3.516080e-06 1.922517e-07 1.494715e-06
 [667,] 3.147653e-06 1.899034e-07 1.326311e-06
 [668,] 6.297738e-07 1.562320e-07 1.411357e-07
 [669,] 4.035690e-04 2.570917e-07 2.102138e-04
 [670,] 3.239761e-07 1.244680e-07 5.612517e-08
 [671,] 2.230435e-07 1.315309e-07 4.268057e-08
 [672,] 3.041704e-06 1.861922e-07 1.244638e-06
 [673,] 2.668190e-04 2.254260e-07 1.127669e-04
 [674,] 3.691663e-06 1.872124e-07 1.493762e-06
 [675,] 2.271633e-07 3.843695e-07 1.061983e-07
 [676,] 6.361214e-07 1.138134e-07 9.398639e-08
 [677,] 3.209921e-07 1.264023e-07 5.784854e-08
 [678,] 2.887751e-06 3.906542e-07 2.501262e-07
 [679,] 9.825900e-07 1.110321e-07 1.388160e-07
 [680,] 2.660897e-07 1.577350e-07 7.197361e-08
 [681,] 1.189092e-06 1.150788e-07 1.899919e-07
 [682,] 6.934060e-07 1.138121e-07 9.974853e-08
 [683,] 2.986060e-06 1.734090e-07 1.084384e-06
 [684,] 6.906687e-07 1.143330e-07 1.073325e-07
 [685,] 1.323296e-06 1.312366e-07 3.109256e-07
 [686,] 3.264854e-04 2.298269e-07 1.410708e-04
 [687,] 3.207112e-07 1.240001e-07 5.531612e-08
 [688,] 3.142696e-07 1.249642e-07 5.570588e-08
 [689,] 2.462578e-06 2.561579e-07 1.465248e-07
 [690,] 3.173694e-07 1.232765e-07 5.419347e-08
 [691,] 1.518875e-07 2.484275e-07 5.636259e-08
 [692,] 2.257197e-07 1.309342e-07 4.434387e-08
 [693,] 3.304786e-07 1.243631e-07 5.658302e-08
 [694,] 2.237886e-07 1.308457e-07 4.371887e-08
 [695,] 4.287675e-07 1.917603e-07 1.292048e-07
 [696,] 6.673431e-07 1.534294e-07 1.417922e-07
 [697,] 2.185733e-06 2.382908e-07 1.481577e-07
 [698,] 3.594307e-06 2.282468e-07 3.067041e-07
 [699,] 2.179551e-07 1.423201e-07 5.198664e-08
 [700,] 9.714676e-04 2.090294e-07 3.195961e-04
 [701,] 1.964414e-07 1.268297e-07 3.574823e-08
 [702,] 8.736865e-04 2.339312e-07 3.624231e-04
 [703,] 2.841685e-05 2.114095e-07 9.309608e-06
 [704,] 1.185220e-04 2.470101e-07 4.233786e-05
 [705,] 4.248922e-06 2.207708e-07 3.547260e-07
 [706,] 8.633677e-04 2.273902e-07 3.388709e-04
 [707,] 5.286197e-07 1.170511e-07 4.401063e-08
 [708,] 2.469081e-07 1.359518e-07 5.204374e-08
 [709,] 7.869721e-05 1.298434e-07 7.093804e-06
 [710,] 1.840287e-05 2.067181e-07 6.155475e-06
 [711,] 1.254837e-07 2.279494e-07 4.736951e-08
 [712,] 4.104066e-07 1.175690e-07 4.035587e-08
 [713,] 4.327277e-07 1.161390e-07 4.222116e-08
 [714,] 2.456134e-05 2.506382e-07 1.134628e-05
 [715,] 2.103563e-07 1.251155e-07 3.852445e-08
 [716,] 1.580212e-05 2.051135e-07 5.314792e-06
 [717,] 2.206824e-07 1.322860e-07 5.008272e-08
 [718,] 2.243373e-07 1.324058e-07 5.085989e-08
 [719,] 6.050062e-04 2.143232e-07 2.171165e-04
 [720,] 2.173241e-07 1.322560e-07 4.950171e-08
 [721,] 2.420212e-05 2.467167e-07 1.088571e-05
 [722,] 6.751167e-07 2.600588e-07 3.500552e-07
 [723,] 8.015308e-04 2.352751e-07 3.421410e-04
 [724,] 1.970978e-07 1.255000e-07 3.682636e-08
 [725,] 2.450188e-05 2.604127e-07 1.211706e-05
 [726,] 1.961359e-06 1.140227e-07 1.114537e-07
 [727,] 2.081060e-05 2.505560e-07 9.783933e-06
 [728,] 1.781992e-06 1.147427e-07 1.105844e-07
 [729,] 1.799891e-06 1.137493e-07 1.058033e-07
 [730,] 8.829165e-08 2.993609e-07 3.021024e-08
 [731,] 2.265142e-05 2.439035e-07 1.000685e-05
 [732,] 2.392784e-07 1.358332e-07 5.051716e-08
 [733,] 4.619945e-06 2.449837e-07 3.859280e-07
 [734,] 5.106291e-07 1.152396e-07 4.634876e-08
 [735,] 4.537929e-06 3.574281e-07 3.820914e-07
 [736,] 4.130478e-07 1.146411e-07 4.443840e-08
 [737,] 1.020385e-05 3.694324e-07 1.013493e-05
 [738,] 1.544014e-06 1.107733e-07 1.094722e-07
 [739,] 5.973765e-06 3.882101e-07 6.328563e-06
 [740,] 5.018261e-07 2.970075e-07 1.902290e-07
 [741,] 7.920125e-04 2.248021e-07 3.086626e-04
 [742,] 1.371693e-07 2.892877e-07 3.470430e-08
 [743,] 8.224961e-07 8.960040e-07 1.812324e-06
 [744,] 9.765919e-06 3.336567e-07 7.752295e-07
 [745,] 2.615779e-03 4.872138e-07 3.412085e-03
 [746,] 2.542293e-03 4.829327e-07 3.278221e-03
 [747,] 3.475663e-03 4.759642e-07 4.364267e-03
 [748,] 8.723164e-07 1.113772e-07 1.202803e-07
 [749,] 1.002049e-06 1.158301e-07 1.540448e-07
 [750,] 1.122204e-06 1.134574e-07 1.546479e-07
 [751,] 9.747861e-07 1.116287e-07 1.320944e-07
 [752,] 7.412304e-07 1.630202e-06 2.758763e-06
 [753,] 6.563134e-03 4.557802e-07 7.529779e-03
 [754,] 1.091391e-06 7.002161e-07 1.294766e-06
 [755,] 9.424973e-07 1.228287e-07 1.762983e-07
 [756,] 9.682147e-07 1.206365e-07 1.713925e-07
 [757,] 1.515336e-05 3.152664e-07 7.174226e-07
 [758,] 9.229833e-07 1.118377e-06 2.544490e-06
 [759,] 1.992876e-05 8.482197e-07 5.097617e-05
 [760,] 1.058164e-02 5.437579e-07 1.516548e-02
 [761,] 2.256593e-05 3.294304e-07 8.999143e-07
 [762,] 8.683120e-07 1.546832e-06 3.209411e-06
 [763,] 1.169966e-06 1.110123e-07 1.352430e-07
 [764,] 2.241450e-06 1.224294e-06 6.667505e-06
 [765,] 6.658296e-03 7.381871e-07 1.483816e-02
 [766,] 2.905218e-03 5.186994e-07 4.091373e-03
 [767,] 5.047601e-03 7.155280e-07 1.084653e-02
 [768,] 1.188740e-06 7.925668e-07 2.213664e-06
 [769,] 1.050379e-06 5.450560e-06 1.258392e-05
 [770,] 1.436616e-06 1.147356e-07 9.278811e-08
 [771,] 1.255921e-05 3.852150e-07 5.000083e-07
 [772,] 1.098900e-05 3.795936e-07 4.637608e-07
 [773,] 2.801865e-07 1.482699e-07 8.613772e-08
 [774,] 8.297044e-08 2.572180e-07 2.701041e-08
 [775,] 8.535220e-07 1.469003e-07 2.393239e-07
 [776,] 6.017933e-07 1.076414e-07 7.172319e-08
 [777,] 1.084177e-06 1.245039e-07 5.598851e-08
 [778,] 9.171406e-07 5.138910e-06 9.764786e-06
 [779,] 9.779639e-07 7.280289e-07 1.595943e-06
 [780,] 9.319624e-07 4.735005e-06 9.312780e-06
 [781,] 8.858866e-07 4.709834e-06 8.659848e-06
 [782,] 1.307288e-06 1.239831e-07 6.252206e-08
 [783,] 6.598648e-06 4.004583e-07 4.833808e-07
 [784,] 1.384299e-06 1.317921e-07 6.157238e-08
 [785,] 6.228840e-07 1.174598e-07 4.908966e-08
 [786,] 9.135400e-07 4.868818e-06 9.281025e-06
 [787,] 1.516441e-05 3.722573e-07 1.507096e-05
 [788,] 1.474664e-06 1.284927e-07 6.593605e-08
 [789,] 9.427056e-06 1.675857e-07 8.492101e-07
 [790,] 9.572735e-07 4.685024e-06 9.666034e-06
 [791,] 2.677461e-03 6.501524e-07 5.127262e-03
 [792,] 7.315821e-07 3.033270e-07 2.882086e-07
 [793,] 1.067996e-06 1.169589e-07 1.660044e-07
 [794,] 1.004724e-05 1.577087e-07 6.933580e-07
 [795,] 1.416963e-06 1.720121e-07 4.708607e-07
 [796,] 7.567836e-06 1.577838e-07 5.855589e-07
 [797,] 1.840202e-05 3.471819e-07 1.645089e-05
 [798,] 1.934589e-06 1.269551e-07 7.870384e-08
 [799,] 5.964109e-06 1.845812e-07 9.594119e-07
 [800,] 8.015355e-06 1.577261e-07 5.941683e-07
 [801,] 6.761531e-07 1.242422e-07 5.214461e-08
 [802,] 1.457820e-06 2.955615e-07 5.334086e-07
 [803,] 1.668830e-06 1.324356e-07 5.699278e-08
 [804,] 6.831277e-06 1.212783e-07 1.579990e-07
 [805,] 4.729935e-03 7.893525e-07 1.165049e-02
 [806,] 3.156818e-07 2.976648e-07 1.222160e-07
 [807,] 3.289018e-07 1.405182e-07 8.655644e-08
 [808,] 4.022261e-07 7.191705e-07 6.350758e-07
 [809,] 7.343486e-06 1.670810e-07 3.644937e-07
 [810,] 6.323496e-03 9.309306e-07 1.894708e-02
 [811,] 5.824007e-03 7.205237e-07 1.282799e-02
 [812,] 5.306683e-07 2.167767e-06 2.149307e-06
 [813,] 2.796029e-07 1.400274e-07 7.924413e-08
 [814,] 2.935195e-06 1.385887e-07 6.233554e-07
 [815,] 6.022532e-07 1.167945e-06 1.072738e-06
 [816,] 3.693233e-07 1.444824e-07 1.096126e-07
 [817,] 5.039013e-06 1.737864e-07 3.650905e-07
 [818,] 3.379622e-07 1.414644e-07 9.493562e-08
 [819,] 5.164793e-06 1.712895e-07 2.625615e-07
 [820,] 2.503698e-06 1.195431e-07 3.669208e-07
 [821,] 7.513637e-07 1.962740e-06 3.624532e-06
 [822,] 6.956387e-07 1.903741e-06 3.203069e-06
 [823,] 6.546849e-07 1.861880e-06 2.848505e-06
 [824,] 4.806937e-07 1.056991e-06 1.237898e-06
 [825,] 6.062588e-07 3.208830e-07 2.668916e-07
 [826,] 7.182865e-07 1.891871e-06 3.314184e-06
 [827,] 4.271661e-06 1.689262e-07 5.032628e-07
 [828,] 6.118452e-08 2.078691e-07 2.024725e-08
 [829,] 4.926545e-07 1.352825e-06 1.598898e-06
 [830,] 4.735251e-07 1.029874e-06 1.184568e-06
 [831,] 6.573369e-07 6.356241e-07 6.542148e-07
 [832,] 3.044834e-07 1.387345e-07 8.372023e-08
 [833,] 7.808644e-07 1.778150e-06 3.468993e-06
 [834,] 5.177294e-07 1.034713e-06 1.327204e-06
 [835,] 6.382955e-03 5.246574e-06 1.184498e-01
 [836,] 7.978751e-07 1.881111e-06 3.752077e-06
 [837,] 7.300214e-07 6.841054e-07 1.118273e-06
 [838,] 6.989563e-07 6.841054e-07 1.062912e-06
 [839,] 4.614467e-03 7.686121e-07 1.100184e-02
 [840,] 2.820695e-06 1.327536e-07 9.692334e-08
 [841,] 4.236792e-06 1.712600e-07 2.337789e-07
 [842,] 6.153399e-07 5.776989e-07 5.553016e-07
 [843,] 6.565329e-05 4.400133e-07 5.990777e-05
 [844,] 6.377910e-07 1.845297e-06 2.733555e-06
 [845,] 1.413819e-07 2.257329e-07 3.333366e-08
 [846,] 1.298471e-06 9.558609e-07 3.460313e-06
 [847,] 2.760937e-06 1.328963e-07 9.857902e-08
 [848,] 4.880790e-07 9.489005e-07 1.139460e-06
 [849,] 3.863167e-03 6.431723e-07 7.404694e-03
 [850,] 5.228398e-07 9.754895e-07 1.269705e-06
 [851,] 7.459164e-07 1.900644e-06 3.486692e-06
 [852,] 5.894383e-07 3.058121e-07 2.348813e-07
 [853,] 1.463764e-06 8.077244e-07 3.251028e-06
 [854,] 1.720972e-06 1.263406e-07 3.240081e-07
 [855,] 3.783447e-03 1.633135e-06 2.102854e-02
 [856,] 4.674064e-06 1.652427e-07 5.641844e-07
 [857,] 4.894326e-07 5.433699e-07 3.996239e-07
 [858,] 7.287781e-07 1.794978e-06 3.150960e-06
 [859,] 1.869167e-06 1.213677e-07 3.109173e-07
 [860,] 2.964893e-06 1.326905e-07 9.578216e-08
 [861,] 6.678148e-07 1.658107e-06 2.685652e-06
 [862,] 3.590743e-06 1.824854e-07 5.503225e-07
 [863,] 5.805280e-07 1.538932e-06 2.064343e-06
 [864,] 2.762453e-07 1.389163e-07 7.728784e-08
 [865,] 2.258711e-06 1.221794e-07 3.642616e-07
 [866,] 4.592381e-03 4.384634e-06 7.069690e-02
 [867,] 2.790287e-06 1.330281e-07 1.010025e-07
 [868,] 6.862277e-07 2.628615e-06 4.123523e-06
 [869,] 5.165544e-06 1.709579e-07 2.660841e-07
 [870,] 1.652508e-07 2.888406e-07 5.100195e-08
 [871,] 4.138975e-03 1.660424e-06 2.347182e-02
 [872,] 3.526549e-07 1.438289e-07 1.048804e-07
 [873,] 2.560270e-06 1.327633e-07 9.443306e-08
 [874,] 3.825514e-03 6.080710e-07 6.826846e-03
 [875,] 6.210812e-07 5.689898e-07 7.685869e-07
 [876,] 3.942596e-03 1.667465e-06 2.241437e-02
 [877,] 5.857372e-06 1.748567e-07 2.672897e-07
 [878,] 3.451789e-06 1.811840e-07 4.972847e-07
 [879,] 5.999640e-07 1.574481e-06 2.194948e-06
 [880,] 5.567827e-07 3.279259e-07 2.519004e-07
 [881,] 4.524623e-07 1.656573e-07 1.306243e-07
 [882,] 5.015588e-06 1.712325e-07 2.596489e-07
 [883,] 8.752889e-07 4.752785e-07 9.011949e-07
 [884,] 6.214783e-07 5.671862e-07 5.522985e-07
 [885,] 6.466318e-06 1.706029e-07 3.097466e-07
 [886,] 3.103049e-03 1.728353e-06 1.821695e-02
 [887,] 4.545620e-06 1.735504e-07 2.347743e-07
 [888,] 2.920665e-03 6.993451e-07 6.208894e-03
 [889,] 8.083005e-08 2.694228e-07 2.555881e-08
 [890,] 2.213767e-06 1.310039e-07 4.289684e-07
 [891,] 2.442258e-06 1.796008e-07 1.948279e-07
 [892,] 3.028411e-03 8.141921e-07 7.720684e-03
 [893,] 4.409780e-06 1.714864e-07 2.385515e-07
 [894,] 6.607682e-07 1.612544e-06 2.528381e-06
 [895,] 4.617268e-06 1.727876e-07 2.372471e-07
 [896,] 3.264484e-07 1.475636e-07 1.021124e-07
 [897,] 1.979300e-06 1.254739e-07 3.531585e-07
 [898,] 1.863225e-06 1.291040e-07 3.636048e-07
 [899,] 2.891701e-06 1.833425e-07 4.821530e-07
 [900,] 4.666121e-06 1.754466e-07 2.309189e-07
 [901,] 3.006248e-07 1.463841e-07 9.323430e-08
 [902,] 4.712778e-06 1.739275e-07 2.383563e-07
 [903,] 2.197096e-07 1.435259e-07 6.698679e-08
 [904,] 3.330219e-03 4.528041e-06 5.219861e-02
 [905,] 2.531698e-03 4.291436e-06 3.711578e-02
 [906,] 5.407280e-06 1.733609e-07 2.613448e-07
 [907,] 2.135958e-03 6.181199e-07 3.903742e-03
 [908,] 2.005050e-04 6.259710e-07 3.863790e-04
 [909,] 2.258137e-03 6.202390e-06 4.591630e-02
 [910,] 6.138291e-07 1.070569e-06 1.589263e-06
 [911,] 5.567955e-06 1.721985e-07 2.764380e-07
 [912,] 4.094024e-07 1.575736e-06 1.306776e-06
 [913,] 1.746164e-06 1.288177e-07 3.473327e-07
 [914,] 6.935482e-07 6.123090e-07 9.474596e-07
 [915,] 2.670623e-05 1.302341e-07 4.984845e-07
 [916,] 3.799945e-06 1.326050e-07 9.414933e-08
 [917,] 2.942827e-03 1.705086e-06 1.696088e-02
 [918,] 5.949893e-07 1.760790e-06 2.310528e-06
 [919,] 1.621209e-06 1.195908e-07 2.677572e-07
 [920,] 2.885075e-03 7.141354e-07 6.293548e-03
 [921,] 6.816165e-07 1.338497e-06 2.118144e-06
 [922,] 2.261978e-07 1.381563e-07 6.452103e-08
 [923,] 3.021465e-07 1.210023e-07 5.655501e-08
 [924,] 7.619281e-07 8.593141e-07 1.640759e-06
 [925,] 2.259755e-07 1.384828e-07 6.476362e-08
 [926,] 2.178597e-04 5.725563e-07 3.741971e-04
 [927,] 7.268671e-07 2.517586e-06 4.263430e-06
 [928,] 4.950015e-06 1.775589e-07 2.311646e-07
 [929,] 7.684484e-07 1.418908e-06 2.601988e-06
 [930,] 1.248156e-07 3.731997e-07 4.906362e-08
 [931,] 4.644591e-07 7.014057e-07 7.556031e-07
 [932,] 1.430116e-05 1.076286e-07 1.027202e-06
 [933,] 2.234766e-07 1.371993e-07 6.298072e-08
 [934,] 2.775760e-07 1.419714e-07 8.322302e-08
 [935,] 4.630122e-06 1.768633e-07 2.248125e-07
 [936,] 2.810909e-07 1.209533e-07 5.296226e-08
 [937,] 2.254293e-06 9.409686e-07 6.460688e-06
 [938,] 4.782747e-07 7.466436e-07 8.289455e-07
 [939,] 5.979121e-06 1.758944e-07 2.656613e-07
 [940,] 6.049526e-06 1.777552e-07 2.597603e-07
 [941,] 6.026566e-06 1.775668e-07 2.602051e-07
 [942,] 3.768647e-06 1.850101e-07 2.355049e-07
 [943,] 7.818292e-07 1.103763e-06 2.142535e-06
 [944,] 2.836935e-07 1.334511e-07 7.447674e-08
 [945,] 2.013242e-04 5.564356e-07 3.343412e-04
 [946,] 2.664746e-07 1.416277e-07 7.994399e-08
 [947,] 2.503154e-07 1.210177e-07 4.859091e-08
 [948,] 2.715127e-07 1.388207e-07 7.813120e-08
 [949,] 1.737233e-03 6.479766e-07 3.372226e-03
 [950,] 6.951220e-07 4.331538e-07 7.138179e-07
 [951,] 2.174963e-04 5.398560e-07 3.461480e-04
 [952,] 8.876237e-07 5.521048e-07 1.136568e-06
 [953,] 1.164488e-04 5.073002e-07 1.776733e-04
 [954,] 2.473410e-07 1.497640e-07 8.238256e-08
 [955,] 2.199396e-03 7.330014e-07 4.944277e-03
 [956,] 4.999244e-06 1.670316e-07 2.904866e-07
 [957,] 1.504060e-06 1.382782e-07 5.694369e-08
 [958,] 2.360094e-07 1.234398e-07 4.817692e-08
 [959,] 1.664732e-03 7.242405e-07 3.685236e-03
 [960,] 2.703917e-06 1.862350e-07 5.350738e-07
 [961,] 1.081908e-06 4.502505e-07 1.136396e-06
 [962,] 2.867670e-06 1.803321e-07 4.671076e-07
 [963,] 2.073556e-04 1.993874e-07 1.578847e-05
 [964,] 1.288323e-06 3.234931e-07 9.928727e-07
 [965,] 1.593904e-07 2.808059e-07 4.464126e-08
 [966,] 2.233582e-06 1.833650e-07 3.788554e-07
 [967,] 1.372434e-05 2.215517e-07 3.444308e-06
 [968,] 1.887894e-06 1.950411e-07 5.211439e-07
 [969,] 1.806482e-06 1.824202e-07 3.069780e-07
 [970,] 1.956081e-06 1.855652e-07 3.677417e-07
 [971,] 4.893408e-07 3.627822e-07 2.560726e-07
 [972,] 1.799818e-06 1.863516e-07 3.560881e-07
 [973,] 1.099983e-03 1.853757e-06 6.118791e-03
 [974,] 6.103217e-07 8.715966e-07 1.150700e-06
 [975,] 2.688137e-03 2.568206e-06 2.054156e-02
 [976,] 3.394648e-07 2.660927e-07 5.878884e-08
 [977,] 9.204558e-07 6.894136e-07 1.533209e-06
 [978,] 3.034773e-03 2.576354e-06 2.301672e-02
 [979,] 6.858795e-03 6.718261e-07 8.892155e-03
 [980,] 9.169493e-07 1.263105e-06 2.715862e-06
 [981,] 1.511679e-07 3.720900e-07 3.857403e-08
 [982,] 1.903299e-06 1.833013e-07 3.716245e-07
 [983,] 2.546468e-03 2.049025e-06 1.447179e-02
 [984,] 3.865199e-03 1.018955e-06 7.986618e-03
 [985,] 4.861650e-07 3.521248e-07 2.459683e-07
 [986,] 2.316119e-06 1.876695e-07 4.483603e-07
 [987,] 1.784614e-02 7.666045e-07 2.367937e-02
 [988,] 9.431360e-07 1.126136e-06 2.523423e-06
 [989,] 2.971458e-07 2.680241e-07 8.603666e-08
 [990,] 2.237276e-06 1.970795e-07 6.175689e-07
 [991,] 1.794594e-06 1.849175e-07 3.403014e-07
 [992,] 8.587735e-07 1.208461e-06 2.378298e-06
 [993,] 9.877333e-05 1.200041e-07 2.145579e-06
 [994,] 5.791440e-03 6.998359e-07 8.184595e-03
 [995,] 1.687788e-06 1.806834e-07 3.160913e-07
 [996,] 1.085552e-03 2.151710e-06 7.343201e-03
 [997,] 1.950423e-07 2.093676e-07 5.473217e-08
 [998,] 9.992665e-06 2.024183e-07 2.211754e-06
 [999,] 1.246752e-07 2.674171e-07 4.761085e-08
[1000,] 1.085312e-03 1.643221e-06 5.543580e-03
[1001,] 5.001830e-07 2.859528e-07 1.849333e-07
[1002,] 5.643214e-03 1.172847e-06 1.773204e-02
[1003,] 4.393192e-07 9.270473e-07 8.403002e-07
[1004,] 1.107999e-03 2.135232e-06 7.410542e-03
[1005,] 9.607070e-05 1.197210e-07 2.077297e-06
[1006,] 2.454050e-03 2.420755e-06 1.743401e-02
[1007,] 1.233561e-03 2.235025e-06 8.690372e-03
[1008,] 1.264738e-04 1.172950e-07 2.186384e-06
[1009,] 1.872918e-06 1.810485e-07 3.459934e-07
[1010,] 1.992509e-06 1.860288e-07 3.814842e-07
[1011,] 1.982488e-06 1.860636e-07 3.805123e-07
[1012,] 9.050507e-07 1.322804e-06 2.811912e-06
[1013,] 9.095466e-03 7.093520e-07 1.157076e-02
[1014,] 1.238941e-07 3.090090e-07 4.700129e-08
[1015,] 1.226953e-07 3.095896e-07 4.643409e-08
[1016,] 1.434719e-06 1.856637e-07 2.909081e-07
[1017,] 1.326230e-06 1.795607e-07 2.517847e-07
[1018,] 7.668224e-05 1.128227e-07 1.306408e-06
[1019,] 1.435511e-07 9.126741e-07 1.532913e-07
[1020,] 2.102454e-05 1.216662e-06 8.546156e-05
[1021,] 1.360889e-06 1.837270e-07 2.606741e-07
[1022,] 2.961565e-05 1.259767e-06 1.250047e-04
[1023,] 2.232159e-05 1.149879e-06 8.514187e-05
[1024,] 1.314708e-07 7.041510e-07 1.125896e-07
[1025,] 1.765760e-05 1.195341e-06 7.032713e-05
[1026,] 2.234369e-05 1.216397e-06 9.076632e-05
[1027,] 1.194640e-07 2.803488e-07 4.218909e-08
[1028,] 2.569051e-05 1.214396e-06 1.041164e-04
[1029,] 2.607193e-05 1.170808e-06 1.013888e-04
[1030,] 2.506330e-05 1.176485e-06 9.803570e-05
[1031,] 2.529731e-05 1.205170e-06 1.016647e-04
[1032,] 2.865152e-05 1.155329e-06 1.096558e-04
[1033,] 2.728762e-05 1.105942e-06 9.944578e-05
[1034,] 2.080903e-05 1.086203e-06 7.448014e-05
[1035,] 2.401515e-05 1.245975e-06 1.002071e-04
[1036,] 1.472201e-06 1.873935e-07 3.108257e-07
[1037,] 2.619660e-05 1.202638e-06 1.050171e-04
[1038,] 2.460203e-05 1.173944e-06 9.601780e-05
[1039,] 2.675388e-05 1.220220e-06 1.090015e-04
[1040,] 2.734150e-05 1.329474e-06 1.225844e-04
[1041,] 2.327376e-05 1.449983e-06 1.147680e-04
[1042,] 2.641170e-05 1.147951e-06 1.004312e-04
[1043,] 2.242613e-05 1.198889e-06 8.963930e-05
[1044,] 2.427780e-05 1.169712e-06 9.436383e-05
[1045,] 1.314118e-07 9.354511e-07 1.309792e-07
[1046,] 8.463783e-06 7.557536e-07 2.029035e-05
[1047,] 4.224958e-06 3.974959e-06 5.040257e-05
[1048,] 4.409561e-06 3.884073e-06 5.184959e-05
[1049,] 5.497088e-06 5.014767e-06 8.357532e-05
[1050,] 1.049341e-07 2.612008e-07 3.447333e-08
[1051,] 1.350397e-07 1.681877e-06 2.218535e-07
[1052,] 1.072904e-07 8.923124e-07 7.842486e-08
[1053,] 5.743782e-06 4.854125e-06 8.543393e-05
[1054,] 5.230075e-06 4.544672e-06 7.240887e-05
[1055,] 1.048295e-07 2.612010e-07 3.445008e-08
[1056,] 3.718688e-07 7.188539e-07 5.656165e-07
[1057,] 5.345544e-06 5.090157e-06 8.211196e-05
[1058,] 5.467489e-06 5.099059e-06 8.440150e-05
[1059,] 5.262209e-06 4.999088e-06 7.938836e-05
[1060,] 5.670899e-07 1.267899e-06 1.614119e-06
[1061,] 5.321442e-06 5.470714e-06 8.707444e-05
[1062,] 5.081389e-06 5.182577e-06 7.873887e-05
[1063,] 5.056034e-06 5.984167e-06 8.882907e-05
[1064,] 5.131882e-06 5.446779e-06 8.318491e-05
[1065,] 5.114491e-06 5.828517e-06 8.796964e-05
[1066,] 1.395013e-07 3.015264e-07 4.969358e-08
[1067,] 4.642442e-06 5.582913e-06 7.570077e-05
[1068,] 5.756133e-06 5.937912e-06 1.024135e-04
[1069,] 5.579127e-06 5.708895e-06 9.545520e-05
[1070,] 5.709184e-06 5.633689e-06 9.686382e-05
[1071,] 1.059262e-07 8.933311e-07 7.557608e-08
[1072,] 1.065210e-07 8.535017e-07 7.536533e-08
[1073,] 5.593496e-07 1.343552e-06 1.645860e-06
[1074,] 1.097458e-06 1.859872e-07 2.362993e-07
[1075,] 4.277797e-07 1.020552e-05 6.263086e-06
[1076,] 1.073836e-07 9.111839e-07 8.594190e-08
[1077,] 4.042767e-07 8.970633e-06 5.252820e-06
[1078,] 1.031900e-07 5.441852e-07 6.356561e-08
[1079,] 4.461233e-07 2.676484e-06 2.499513e-06
[1080,] 3.488482e-07 3.306368e-07 3.742665e-08
[1081,] 1.018582e-07 6.044816e-07 6.486854e-08
[1082,] 1.058380e-07 9.843124e-07 7.835145e-08
[1083,] 1.342840e-07 1.754673e-06 2.247702e-07
[1084,] 1.195213e-06 1.879103e-06 5.003570e-06
[1085,] 1.755895e-05 1.641915e-07 4.866586e-06
[1086,] 1.875524e-05 2.178012e-07 3.778896e-08
[1087,] 4.159597e-07 2.288027e-07 2.480475e-07
[1088,] 1.929237e-07 1.991166e-06 7.285435e-08
[1089,] 4.473827e-07 4.202319e-06 6.878158e-08
[1090,] 1.766072e-07 2.757963e-07 4.665712e-08
[1091,] 7.086922e-06 1.251109e-07 1.137837e-06
[1092,] 1.193522e-05 1.726096e-07 3.859053e-06
[1093,] 3.575104e-07 4.757160e-07 3.954199e-07
[1094,] 6.717854e-06 1.280842e-07 1.178446e-06
[1095,] 1.707940e-05 1.950204e-07 3.915485e-08
[1096,] 4.013629e-06 1.066794e-07 3.409009e-07
[1097,] 2.969565e-07 2.841399e-07 4.799102e-08
[1098,] 1.562173e-05 1.985810e-07 3.855363e-08
[1099,] 1.830890e-07 2.112552e-06 8.309380e-08
[1100,] 7.723228e-07 1.681004e-07 3.114332e-07
[1101,] 5.900551e-08 1.227129e-07 1.694280e-08
[1102,] 4.015166e-06 1.298957e-07 4.332183e-07
[1103,] 2.190685e-07 2.539675e-07 9.177870e-08
[1104,] 2.905530e-06 1.125477e-07 6.102591e-08
[1105,] 2.905468e-06 1.122947e-07 6.234472e-08
[1106,] 2.161496e-07 1.401539e-07 5.734117e-08
[1107,] 3.490293e-06 1.118926e-07 7.162934e-08
[1108,] 8.717870e-06 1.401284e-07 8.684973e-07
[1109,] 2.161853e-07 3.103022e-07 8.790249e-08
[1110,] 2.940578e-06 1.211358e-07 2.700902e-07
[1111,] 2.937784e-06 1.239377e-07 2.937473e-07
[1112,] 2.503035e-07 2.829285e-07 7.525465e-08
[1113,] 8.192110e-06 1.600592e-07 1.193140e-06
[1114,] 3.920594e-06 1.117133e-07 7.067743e-08
[1115,] 2.109386e-07 1.401264e-07 5.614164e-08
[1116,] 1.311630e-06 1.140865e-07 5.263491e-08
[1117,] 2.292909e-07 2.879270e-07 8.756332e-08
[1118,] 3.572204e-06 1.195225e-07 2.885096e-07
[1119,] 8.250194e-06 1.542756e-07 1.087820e-06
[1120,] 3.440125e-06 1.225212e-07 3.112048e-07
[1121,] 4.262971e-06 1.285198e-07 4.185992e-07
[1122,] 4.303036e-06 1.211764e-07 4.955818e-08
[1123,] 4.129005e-06 1.191487e-07 5.092141e-08
[1124,] 1.072024e-07 1.398744e-07 3.302046e-08
[1125,] 4.935939e-06 1.341211e-07 5.200273e-07
[1126,] 5.587409e-06 1.295582e-07 5.048726e-07
[1127,] 2.421299e-07 1.830332e-07 4.468484e-08
[1128,] 5.284882e-06 1.296637e-07 4.886020e-07
[1129,] 8.116249e-06 1.544224e-07 1.052546e-06
[1130,] 2.888198e-06 1.198555e-07 3.367677e-07
[1131,] 2.621278e-06 1.479288e-07 6.001498e-07
[1132,] 2.345343e-07 1.775323e-07 4.521284e-08
[1133,] 2.712299e-07 1.562622e-07 4.184386e-08
[1134,] 3.367974e-06 1.251825e-07 4.570775e-07
[1135,] 2.569451e-07 1.783775e-07 4.717145e-08
[1136,] 7.705437e-08 1.447818e-07 2.143457e-08
[1137,] 3.972992e-07 1.278252e-07 4.161491e-08
[1138,] 4.177292e-07 1.267414e-07 4.309294e-08
[1139,] 3.654496e-07 1.284882e-07 4.011781e-08
[1140,] 5.037955e-07 1.264813e-07 4.317306e-08
[1141,] 9.909932e-07 1.459590e-07 2.745883e-07
[1142,] 9.926631e-07 1.777523e-07 3.866088e-07
[1143,] 1.862258e-06 1.456132e-07 4.438745e-07
[1144,] 9.340024e-08 1.496801e-07 2.424689e-08
[1145,] 3.048514e-07 3.545378e-07 2.515707e-07
[1146,] 1.041761e-06 1.149961e-07 1.618128e-07
[1147,] 5.605732e-07 1.171349e-07 6.824853e-08
[1148,] 6.653455e-07 1.545813e-07 1.829788e-07
[1149,] 8.606837e-08 1.444125e-07 2.521045e-08
[1150,] 1.140944e-06 1.081024e-07 1.304835e-07
[1151,] 1.097204e-06 1.075000e-07 1.215895e-07
[1152,] 1.142019e-06 1.092665e-07 1.394978e-07
[1153,] 1.109520e-06 1.096457e-07 1.372119e-07
[1154,] 1.171393e-06 1.082305e-07 1.340438e-07
[1155,] 1.099643e-06 1.074141e-07 1.217182e-07
[1156,] 1.159289e-06 1.074329e-07 1.254498e-07
[1157,] 1.150837e-06 1.076193e-07 1.268557e-07
[1158,] 1.124775e-06 1.077711e-07 1.265695e-07
[1159,] 1.102920e-06 1.075628e-07 1.229932e-07
[1160,] 1.295901e-06 1.084863e-07 1.439156e-07
[1161,] 1.116680e-06 1.104127e-07 1.270632e-07
[1162,] 1.181101e-06 1.081410e-07 1.327706e-07
[1163,] 1.117643e-06 1.081233e-07 1.291308e-07
[1164,] 1.886902e-07 1.693434e-07 3.900845e-08
[1165,] 1.094020e-06 1.083539e-07 1.294830e-07
[1166,] 9.043659e-07 1.097512e-07 1.226464e-07
[1167,] 1.287709e-06 1.082981e-07 1.431015e-07
[1168,] 5.763717e-07 1.197116e-07 7.125620e-08
[1169,] 1.119682e-06 1.077288e-07 1.258415e-07
[1170,] 1.103822e-06 1.090032e-07 1.350953e-07
[1171,] 5.266627e-07 1.169323e-07 6.279317e-08
[1172,] 2.708275e-07 1.330532e-07 3.858881e-08
[1173,] 1.327747e-06 1.125758e-07 7.985664e-08
[1174,] 1.328867e-06 1.118374e-07 8.153107e-08
[1175,] 1.906882e-07 1.291177e-07 3.714948e-08
[1176,] 2.150186e-07 1.738913e-07 8.966618e-08
[1177,] 1.598391e-07 1.249275e-07 2.777904e-08
[1178,] 2.893315e-07 1.483183e-07 6.111478e-08
[1179,] 3.065742e-07 1.521139e-07 6.594709e-08
[1180,] 2.949525e-07 1.543484e-07 6.570767e-08
[1181,] 1.837934e-07 1.155691e-07 3.090470e-08
[1182,] 5.099304e-07 2.839325e-07 2.296356e-07
[1183,] 3.201062e-07 1.492453e-07 6.583547e-08
[1184,] 2.912919e-07 1.526211e-07 6.409639e-08
[1185,] 2.291998e-07 1.472613e-07 2.889045e-08
[1186,] 2.904070e-07 1.529302e-07 6.414775e-08
[1187,] 2.905268e-07 1.532674e-07 6.437582e-08
[1188,] 2.965848e-07 1.525270e-07 6.480063e-08
[1189,] 2.912790e-07 1.504869e-07 6.275067e-08
[1190,] 2.913806e-07 1.534547e-07 6.462125e-08
[1191,] 2.915014e-07 1.507981e-07 6.298186e-08
[1192,] 2.228006e-07 1.471305e-07 2.868548e-08
[1193,] 2.913021e-07 1.533639e-07 6.455246e-08
[1194,] 2.916910e-07 1.568322e-07 6.673381e-08
[1195,] 2.614909e-07 3.370355e-07 4.177152e-08
[1196,] 2.169615e-07 1.885755e-07 4.523275e-08
[1197,] 1.301498e-07 2.648464e-07 4.220358e-08
[1198,] 1.210779e-06 1.201647e-07 2.456292e-07
[1199,] 2.737445e-07 1.480340e-07 5.773282e-08
[1200,] 1.534918e-07 1.452192e-07 2.813471e-08
[1201,] 2.770875e-07 1.107581e-07 4.828784e-08
[1202,] 3.271921e-07 1.316567e-07 5.213934e-08
[1203,] 3.043366e-07 1.257605e-07 4.579974e-08
[1204,] 2.656849e-07 1.284847e-07 4.580362e-08
[1205,] 2.871164e-07 1.264138e-07 4.536061e-08
[1206,] 5.191416e-08 1.798001e-07 1.689953e-08
[1207,] 3.209190e-07 1.265775e-07 4.761904e-08
[1208,] 2.788296e-07 1.264107e-07 4.480346e-08
[1209,] 3.130530e-07 3.036301e-07 5.895650e-08
[1210,] 1.436178e-07 1.706496e-07 3.906802e-08
[1211,] 4.947281e-07 1.406278e-07 1.405047e-07
[1212,] 3.109116e-07 1.305521e-07 4.917843e-08
[1213,] 5.207463e-08 1.643442e-07 1.712632e-08
[1214,] 3.080737e-07 1.261351e-07 4.644056e-08
[1215,] 1.769053e-07 1.158519e-07 3.141101e-08
[1216,] 1.894751e-07 1.433046e-07 2.850177e-08
[1217,] 2.154629e-07 1.535477e-07 4.530122e-08
[1218,] 2.951269e-07 2.673187e-07 6.361986e-08
[1219,] 3.111460e-07 1.260248e-07 4.647900e-08
[1220,] 3.064935e-07 1.263964e-07 4.667693e-08
[1221,] 2.308756e-07 1.168114e-07 5.051447e-08
[1222,] 3.105783e-07 1.263163e-07 4.682760e-08
[1223,] 2.155231e-07 2.044845e-07 4.272697e-08
[1224,] 3.077628e-07 1.270910e-07 4.756856e-08
[1225,] 5.060719e-07 2.120674e-07 6.587060e-08
[1226,] 3.178701e-07 1.267107e-07 4.773531e-08
[1227,] 1.082601e-07 1.192623e-07 3.811671e-08
[1228,] 4.227979e-07 1.637985e-07 7.917871e-08
[1229,] 4.481539e-07 1.639800e-07 8.304205e-08
[1230,] 3.392117e-07 1.907290e-07 5.125230e-08
[1231,] 1.390335e-07 1.282933e-07 3.470650e-08
[1232,] 3.440952e-07 1.600595e-07 8.357173e-08
[1233,] 3.830483e-07 1.610596e-07 9.041266e-08
[1234,] 6.829796e-08 1.364711e-07 2.172316e-08
[1235,] 3.331653e-07 1.076975e-07 5.390356e-08
[1236,] 3.107691e-07 1.084715e-07 5.361073e-08
[1237,] 4.331755e-07 1.692815e-07 7.840192e-08
[1238,] 3.416339e-07 1.074853e-07 5.400087e-08
[1239,] 3.740880e-07 1.139034e-07 7.104488e-08
[1240,] 3.991062e-07 1.447128e-07 8.819894e-08
[1241,] 5.148814e-07 1.426422e-07 1.165122e-07
[1242,] 3.430003e-07 1.086513e-07 5.585069e-08
[1243,] 2.841585e-07 2.143226e-07 5.057886e-08
[1244,] 3.250080e-07 1.833819e-07 6.190075e-08
[1245,] 9.844550e-08 1.197341e-07 3.534298e-08
[1246,] 3.869092e-07 1.775489e-07 6.821483e-08
[1247,] 3.256395e-07 1.636962e-07 7.549379e-08
[1248,] 3.178122e-07 1.996228e-07 5.998514e-08
[1249,] 3.005117e-07 2.086468e-07 5.379504e-08
[1250,] 2.848890e-07 1.088277e-07 5.100307e-08
[1251,] 3.780185e-07 1.819326e-07 6.556233e-08
[1252,] 3.520456e-07 2.885650e-07 9.649720e-08
[1253,] 4.009224e-07 1.748467e-07 7.127116e-08
[1254,] 3.783236e-07 1.789896e-07 6.652363e-08
[1255,] 4.068906e-07 1.773304e-07 7.110357e-08
[1256,] 4.279778e-07 1.763370e-07 7.443278e-08
[1257,] 4.175988e-07 1.777041e-07 7.245536e-08
[1258,] 3.641809e-07 2.867042e-07 1.012396e-07
[1259,] 2.833436e-07 2.067057e-07 5.218186e-08
[1260,] 1.098242e-07 1.204814e-07 3.214181e-08
[1261,] 4.384932e-07 1.774154e-07 7.546515e-08
[1262,] 6.778693e-08 1.447620e-07 2.111200e-08
[1263,] 6.286733e-08 1.437605e-07 1.970414e-08
[1264,] 2.887055e-07 2.059107e-07 5.307024e-08
[1265,] 6.356941e-08 1.380236e-07 2.001101e-08
[1266,] 4.381322e-07 1.774912e-07 7.543050e-08
[1267,] 4.180469e-07 1.791732e-07 7.203566e-08
[1268,] 2.806252e-07 2.036747e-07 5.266914e-08
[1269,] 3.463308e-07 1.598186e-07 8.296419e-08
[1270,] 6.562203e-08 1.456193e-07 2.036937e-08
[1271,] 3.553467e-07 2.054943e-07 6.567612e-08
[1272,] 3.382243e-07 2.137454e-07 5.919083e-08
[1273,] 3.695427e-07 2.886755e-07 1.013594e-07
[1274,] 7.039193e-08 1.434518e-07 2.148690e-08
[1275,] 5.252718e-07 1.762254e-07 8.775235e-08
[1276,] 8.617756e-08 1.182286e-07 2.996635e-08
[1277,] 4.236675e-07 1.821368e-07 7.177713e-08
[1278,] 6.264533e-08 1.416380e-07 1.935849e-08
[1279,] 3.587070e-07 2.928367e-07 9.596678e-08
[1280,] 3.472074e-07 1.609620e-07 8.287597e-08
[1281,] 3.733229e-07 1.488568e-07 7.898562e-08
[1282,] 1.925939e-07 1.207710e-07 4.128639e-08
[1283,] 3.939299e-07 1.490682e-07 8.248107e-08
[1284,] 3.948721e-07 1.472433e-07 8.488492e-08
[1285,] 1.160831e-07 2.927329e-07 3.784057e-08
[1286,] 3.814819e-07 1.477947e-07 8.166971e-08
[1287,] 3.162369e-07 2.047156e-07 4.752858e-08
[1288,] 6.513508e-08 1.444195e-07 1.983298e-08
[1289,] 3.725466e-07 1.483672e-07 7.939302e-08
[1290,] 3.799002e-07 1.485137e-07 8.057681e-08
[1291,] 3.026572e-07 2.057667e-07 5.851937e-08
[1292,] 2.765082e-07 2.096046e-07 5.383212e-08
[1293,] 2.912024e-07 2.029547e-07 5.793322e-08
[1294,] 6.424521e-08 1.401489e-07 1.802564e-08
[1295,] 3.035501e-07 2.075131e-07 5.807422e-08
[1296,] 2.622304e-07 2.562390e-07 9.806472e-08
[1297,] 6.842840e-08 1.375020e-07 1.938620e-08
[1298,] 3.299363e-07 3.083253e-07 4.386523e-08
[1299,] 6.808545e-08 1.386554e-07 1.918878e-08
[1300,] 3.133783e-07 3.010632e-07 8.093668e-08
[1301,] 1.387996e-07 1.138868e-07 3.448784e-08
[1302,] 5.257250e-06 1.686031e-07 2.128929e-06
[1303,] 2.927811e-06 1.505775e-07 1.012768e-06
[1304,] 2.469994e-07 3.060605e-07 6.413087e-08
[1305,] 9.411641e-06 1.273770e-07 1.989663e-06
[1306,] 1.161917e-07 1.622611e-07 2.893005e-08
[1307,] 1.560871e-06 1.897059e-07 6.921849e-07
[1308,] 6.591283e-05 1.086230e-07 5.322086e-06
[1309,] 1.154050e-07 1.629525e-07 2.866792e-08
[1310,] 1.029428e-05 1.196876e-07 1.788001e-06
[1311,] 1.156903e-07 1.627779e-07 2.875779e-08
[1312,] 1.275829e-07 1.657159e-07 5.748661e-08
[1313,] 1.492874e-06 1.532498e-07 4.718612e-07
[1314,] 1.370864e-07 1.970781e-07 3.126840e-08
[1315,] 1.228246e-06 1.492290e-07 3.669372e-07
[1316,] 8.446532e-06 1.155194e-07 1.336530e-06
[1317,] 1.302002e-07 1.570311e-07 5.627353e-08
[1318,] 1.278207e-07 2.039679e-07 2.912195e-08
[1319,] 1.232031e-07 2.106973e-07 2.689822e-08
[1320,] 1.305193e-06 1.524586e-07 4.114759e-07
[1321,] 1.032476e-06 1.524323e-07 3.300963e-07
[1322,] 1.149122e-07 1.669686e-07 5.147813e-08
[1323,] 1.750541e-07 1.287445e-07 4.039420e-08
[1324,] 3.302151e-07 2.435734e-07 7.721410e-08
[1325,] 1.666206e-07 5.508681e-07 4.576814e-08
[1326,] 1.576641e-07 1.994513e-07 3.461923e-08
[1327,] 3.070963e-07 2.342010e-07 8.035398e-08
[1328,] 9.605267e-08 1.166690e-07 2.796625e-08
[1329,] 1.060848e-07 1.582686e-07 4.522163e-08
[1330,] 1.608838e-07 2.184353e-07 4.368534e-08
[1331,] 2.725244e-07 2.351441e-07 7.164665e-08
[1332,] 1.692041e-07 5.461575e-07 4.571133e-08
[1333,] 3.002090e-07 3.071341e-07 7.615978e-08
[1334,] 1.553935e-06 1.113751e-07 2.563581e-07
[1335,] 7.707711e-07 1.398526e-07 1.959203e-07
[1336,] 1.250239e-07 2.109324e-07 2.800628e-08
[1337,] 1.241843e-07 2.000982e-07 2.874049e-08
[1338,] 3.021639e-07 2.948791e-07 8.103623e-08
[1339,] 1.188502e-07 1.103001e-07 3.319379e-08
[1340,] 4.673848e-06 1.076390e-07 4.999962e-07
[1341,] 2.980883e-07 2.340136e-07 7.840829e-08
[1342,] 1.646652e-07 2.059681e-07 5.826898e-08
[1343,] 1.671422e-07 1.847844e-07 5.308588e-08
[1344,] 7.435640e-08 2.052408e-07 2.383493e-08
[1345,] 1.175773e-07 1.538945e-07 4.056234e-08
[1346,] 2.663554e-07 5.851148e-07 4.763750e-08
[1347,] 1.325531e-07 2.758562e-07 4.615115e-08
[1348,] 2.024052e-07 2.801383e-07 6.066538e-08
[1349,] 6.772230e-08 1.402513e-07 2.142488e-08
[1350,] 5.466177e-08 1.160093e-07 1.737468e-08
[1351,] 5.394028e-08 1.169401e-07 1.718069e-08
[1352,] 5.427765e-08 1.156869e-07 1.720006e-08
[1353,] 2.874567e-06 1.104377e-07 4.680196e-07
[1354,] 2.139803e-06 1.121219e-07 4.120097e-07
[1355,] 4.403249e-07 1.527728e-07 1.372775e-07
[1356,] 7.389216e-08 1.537268e-07 2.337375e-08
[1357,] 5.448315e-08 1.524612e-07 1.654746e-08
[1358,] 5.645318e-08 1.318761e-07 1.674576e-08
[1359,] 5.463054e-08 1.463608e-07 1.672081e-08
[1360,] 5.429097e-08 1.316907e-07 1.664359e-08
[1361,] 3.247759e-07 1.480107e-07 1.096123e-07
[1362,] 5.663808e-08 1.482783e-07 1.702097e-08
[1363,] 1.270638e-06 1.091112e-07 2.330054e-07
[1364,] 5.582398e-08 2.243581e-07 1.664572e-08
[1365,] 5.590112e-08 1.484223e-07 1.689116e-08
[1366,] 5.738115e-08 2.258045e-07 1.673522e-08
[1367,] 5.620224e-08 1.336240e-07 1.766549e-08
[1368,] 5.066056e-07 1.483159e-07 1.456342e-07
[1369,] 2.237124e-06 1.110151e-07 4.104517e-07
[1370,] 2.448593e-06 1.124064e-07 4.409510e-07
[1371,] 5.880571e-08 1.303384e-07 1.808229e-08
[1372,] 1.492350e-06 1.126059e-07 1.551640e-07
[1373,] 2.921982e-07 1.225950e-07 6.330717e-08
[1374,] 2.870822e-07 1.239540e-07 6.215410e-08
[1375,] 1.775451e-07 2.270143e-07 3.932312e-08
[1376,] 1.683981e-06 1.472364e-07 4.289281e-07
[1377,] 6.218263e-08 1.214774e-07 1.755747e-08
[1378,] 6.389796e-08 1.390117e-07 1.958327e-08
[1379,] 1.644749e-06 1.127479e-07 1.652962e-07
[1380,] 3.931181e-07 1.434459e-07 7.915753e-08
[1381,] 7.725540e-08 1.405635e-07 2.219425e-08
[1382,] 1.320364e-06 3.055299e-07 6.964888e-07
[1383,] 2.506922e-06 1.066745e-07 2.926246e-07
[1384,] 4.191975e-07 1.427525e-07 8.451038e-08
[1385,] 3.944400e-07 1.407499e-07 8.370902e-08
[1386,] 3.775965e-07 1.403333e-07 8.167666e-08
[1387,] 2.664422e-07 2.477762e-07 8.401640e-08
[1388,] 1.283638e-06 1.291042e-07 3.025944e-07
[1389,] 1.038936e-06 1.647839e-07 1.367021e-07
[1390,] 3.974071e-07 1.884457e-07 5.755953e-08
[1391,] 1.024393e-06 1.384450e-07 3.740762e-07
[1392,] 9.583391e-07 2.026121e-07 3.203701e-07
[1393,] 5.279390e-08 1.595737e-07 1.688857e-08
[1394,] 8.264928e-07 1.153594e-07 1.213638e-07
[1395,] 8.604610e-07 1.171828e-07 1.220007e-07
[1396,] 8.143507e-07 1.152824e-07 1.203101e-07
[1397,] 1.370162e-07 3.368014e-07 3.734371e-08
[1398,] 4.295200e-07 1.529755e-07 1.690279e-07
[1399,] 2.173780e-06 1.328254e-07 3.181076e-07
[1400,] 5.340265e-08 1.355646e-07 1.632203e-08
[1401,] 1.236621e-07 1.806881e-07 2.683926e-08
[1402,] 7.841234e-07 1.150303e-07 1.174966e-07
[1403,] 8.320337e-07 1.151025e-07 1.233672e-07
[1404,] 4.728797e-07 1.504535e-07 1.828696e-07
[1405,] 5.305035e-08 1.727871e-07 1.717807e-08
[1406,] 2.523792e-06 1.419200e-07 3.165087e-07
[1407,] 1.025068e-07 2.676189e-07 3.491875e-08
[1408,] 2.466778e-06 1.561772e-07 1.664940e-07
[1409,] 2.787340e-06 1.417766e-07 3.424554e-07
[1410,] 2.304475e-06 1.309476e-07 3.754545e-07
[1411,] 1.875542e-07 3.378308e-07 7.757753e-08
[1412,] 5.171748e-07 1.077193e-07 8.688513e-08
[1413,] 6.719029e-07 1.172657e-07 1.900195e-07
[1414,] 7.065613e-07 1.292610e-07 1.852087e-07
[1415,] 6.770915e-07 1.312512e-07 1.868643e-07
[1416,] 4.538607e-07 1.204274e-07 1.417201e-07
[1417,] 4.880561e-07 1.228212e-07 1.569891e-07
[1418,] 5.279997e-08 1.564002e-07 1.692830e-08
[1419,] 1.095750e-07 2.635034e-07 3.682712e-08
[1420,] 7.008768e-08 1.429351e-07 2.316083e-08
[1421,] 1.417190e-07 3.373070e-07 3.594489e-08
[1422,] 1.094807e-06 1.119735e-07 1.376153e-07
[1423,] 1.204936e-06 1.067059e-07 1.882484e-07
[1424,] 1.921637e-06 2.000510e-07 1.090920e-07
[1425,] 5.717860e-08 2.754367e-07 2.155078e-08
[1426,] 6.176777e-08 1.861071e-07 2.120579e-08
[1427,] 9.679348e-07 1.070077e-07 1.548352e-07
[1428,] 5.588838e-08 2.503466e-07 1.980312e-08
[1429,] 5.272854e-07 1.069354e-07 9.464687e-08
[1430,] 5.707273e-08 2.496171e-07 2.109902e-08
[1431,] 1.081473e-06 1.542518e-07 1.382047e-07
[1432,] 1.014897e-06 1.458149e-07 1.422385e-07
[1433,] 5.713557e-08 2.961518e-07 2.199130e-08
[1434,] 5.691047e-08 2.838059e-07 2.160290e-08
[1435,] 5.673015e-08 2.799703e-07 2.124427e-08
[1436,] 5.679610e-08 2.603345e-07 2.088117e-08
[1437,] 2.092798e-06 1.431912e-07 2.611558e-07
[1438,] 2.158391e-06 2.071424e-07 1.143039e-07
[1439,] 5.692635e-08 2.873332e-07 2.149331e-08
[1440,] 6.201779e-08 1.807323e-07 1.966771e-08
[1441,] 1.272025e-07 3.666454e-07 3.767684e-08
[1442,] 1.291260e-07 5.705193e-07 3.905673e-08
[1443,] 5.591679e-08 2.406808e-07 1.846084e-08
[1444,] 5.711627e-08 2.772977e-07 2.157437e-08
[1445,] 4.155673e-06 2.143881e-07 1.201513e-06
[1446,] 5.683194e-08 3.011403e-07 2.163510e-08
[1447,] 9.938727e-07 1.062733e-07 1.704691e-07
[1448,] 1.849244e-06 1.379362e-07 2.175178e-07
[1449,] 5.705788e-08 3.029192e-07 2.188120e-08
[1450,] 6.319311e-08 1.832090e-07 2.175871e-08
[1451,] 1.674602e-07 2.775086e-07 5.938800e-08
[1452,] 1.286287e-07 3.641446e-07 3.758159e-08
[1453,] 8.904630e-07 1.066342e-07 1.500450e-07
[1454,] 1.209745e-06 2.450767e-07 6.341701e-07
[1455,] 2.006139e-06 1.764962e-07 1.252889e-07
[1456,] 5.685987e-08 3.840338e-07 2.241563e-08
[1457,] 7.401845e-07 1.267037e-07 1.752784e-07
[1458,] 8.682181e-06 4.775130e-07 7.225455e-06
[1459,] 1.038764e-07 3.181046e-07 3.210103e-08
[1460,] 1.300677e-07 3.820264e-07 3.741255e-08
[1461,] 2.000743e-06 1.269747e-07 5.528817e-07
[1462,] 1.285798e-07 3.483126e-07 3.751521e-08
[1463,] 1.289474e-07 3.392356e-07 3.747331e-08
[1464,] 6.344281e-08 1.940167e-07 2.209435e-08
[1465,] 1.274108e-07 3.526669e-07 3.758230e-08
[1466,] 2.586695e-06 1.228163e-07 6.283211e-07
[1467,] 1.302581e-07 3.526280e-07 3.746642e-08
[1468,] 2.429990e-06 1.379292e-07 3.284534e-07
[1469,] 1.296663e-07 3.503485e-07 3.748002e-08
[1470,] 6.408074e-08 2.202656e-07 2.323910e-08
[1471,] 1.304561e-07 3.504438e-07 3.746126e-08
[1472,] 1.301237e-07 3.530469e-07 3.746449e-08
[1473,] 1.253338e-07 3.699657e-07 4.543345e-08
[1474,] 9.398001e-08 2.697398e-07 3.200013e-08
[1475,] 9.711066e-06 4.672108e-07 8.002459e-06
[1476,] 6.443614e-08 2.331927e-07 2.107916e-08
[1477,] 8.803091e-07 1.068974e-07 1.837770e-07
[1478,] 1.108294e-06 1.598381e-07 4.604928e-07
[1479,] 8.154157e-07 1.071564e-07 1.748062e-07
[1480,] 2.154415e-06 1.378076e-07 7.129171e-07
[1481,] 7.223247e-07 1.197243e-07 2.202598e-07
[1482,] 1.061108e-07 8.058519e-07 2.961466e-08
[1483,] 2.382478e-06 2.479045e-07 9.268283e-07
[1484,] 1.493624e-06 1.057344e-07 2.606078e-07
[1485,] 1.226247e-07 3.836561e-07 3.844113e-08
[1486,] 1.244244e-07 4.128158e-07 3.849856e-08
[1487,] 1.249856e-07 4.233053e-07 3.847526e-08
[1488,] 9.168889e-07 1.171774e-07 2.602564e-07
[1489,] 8.706334e-07 1.166987e-07 2.460220e-07
[1490,] 9.915885e-07 1.182278e-07 2.850528e-07
[1491,] 1.264237e-07 4.016396e-07 3.804187e-08
[1492,] 8.277784e-07 1.164303e-07 2.338455e-07
[1493,] 2.446240e-06 1.579408e-07 2.508524e-07
[1494,] 6.756675e-07 1.120919e-07 1.742257e-07
[1495,] 7.872034e-07 1.147348e-07 2.157723e-07
[1496,] 1.120880e-07 1.940640e-07 3.357031e-08
[1497,] 3.297631e-07 1.210906e-07 1.027833e-07
[1498,] 5.875882e-08 2.796756e-07 2.040740e-08
[1499,] 9.518319e-08 2.840713e-07 3.152635e-08
[1500,] 1.381630e-07 4.364131e-07 3.732858e-08
[1501,] 3.251126e-06 1.560217e-07 3.120290e-07
[1502,] 1.558439e-07 5.289894e-07 3.760770e-08
[1503,] 1.443342e-07 4.328470e-07 3.738014e-08
[1504,] 2.900882e-06 1.270643e-07 7.791192e-07
[1505,] 1.742626e-06 1.580249e-07 7.701646e-07
[1506,] 2.040989e-06 1.186900e-07 5.380274e-07
[1507,] 1.473062e-07 2.796452e-07 3.875516e-08
[1508,] 3.727909e-06 1.522097e-07 3.582364e-07
[1509,] 3.322379e-05 4.070040e-07 2.637703e-05
[1510,] 6.923006e-06 1.075709e-07 8.785090e-07
[1511,] 1.849404e-07 2.664188e-07 5.512169e-08
[1512,] 2.199096e-06 1.271099e-07 6.652621e-07
[1513,] 1.458571e-07 1.640032e-07 5.394290e-08
[1514,] 1.689758e-05 2.007659e-07 5.487159e-06
[1515,] 3.360550e-06 1.060237e-07 5.491900e-07
[1516,] 3.000203e-06 1.057064e-07 4.587102e-07
[1517,] 8.216787e-07 1.148033e-07 2.241946e-07
[1518,] 3.431330e-06 1.090311e-07 6.694585e-07
[1519,] 2.043936e-07 2.273309e-07 7.350264e-08
[1520,] 3.394121e-06 1.100312e-07 6.903348e-07
[1521,] 6.334655e-06 1.087121e-07 8.714606e-07
[1522,] 2.578919e-06 1.136347e-07 6.108327e-07
[1523,] 1.450476e-06 1.174729e-07 1.918872e-07
[1524,] 3.308946e-06 1.213911e-07 9.077893e-07
[1525,] 3.249382e-06 1.090939e-07 6.402869e-07
[1526,] 3.375467e-06 1.108462e-07 7.068584e-07
[1527,] 3.234858e-06 1.080768e-07 6.081457e-07
[1528,] 1.243588e-07 2.395999e-07 3.607438e-08
[1529,] 1.454423e-06 1.060108e-07 2.492407e-07
[1530,] 1.700394e-06 1.625286e-07 2.171523e-07
[1531,] 4.647046e-07 1.225079e-07 6.202760e-08
[1532,] 4.451500e-07 1.122622e-07 9.475022e-08
[1533,] 4.154388e-07 1.241998e-07 5.636730e-08
[1534,] 2.231461e-07 1.965539e-07 7.915768e-08
[1535,] 3.382615e-07 1.129423e-07 6.736415e-08
[1536,] 8.483571e-08 4.623006e-07 3.667663e-08
[1537,] 3.468439e-07 1.131746e-07 6.756453e-08
[1538,] 2.094619e-07 2.029183e-07 7.784930e-08
[1539,] 1.824089e-07 2.187333e-07 7.210022e-08
[1540,] 5.138827e-07 1.121173e-07 1.023227e-07
[1541,] 4.972485e-07 1.121248e-07 9.837109e-08
[1542,] 2.267302e-07 2.023351e-07 8.264770e-08
[1543,] 5.357929e-07 1.121306e-07 1.062839e-07
[1544,] 1.349095e-06 1.731350e-07 2.043102e-07
[1545,] 7.441413e-07 1.219524e-07 1.148389e-07
[1546,] 1.121342e-07 2.886266e-07 3.114795e-08
[1547,] 2.011569e-07 2.023953e-07 7.443985e-08
[1548,] 5.350940e-07 1.121780e-07 1.080988e-07
[1549,] 5.024060e-07 1.122304e-07 1.033504e-07
[1550,] 3.518312e-07 1.254094e-07 4.939077e-08
[1551,] 8.273008e-07 1.211718e-07 1.274608e-07
[1552,] 5.655128e-07 1.121628e-07 1.127593e-07
[1553,] 3.424908e-07 1.313928e-07 4.619640e-08
[1554,] 9.127304e-07 1.214185e-07 1.366649e-07
[1555,] 1.025847e-07 2.020888e-07 3.721768e-08
[1556,] 3.260998e-07 1.117629e-07 5.935096e-08
[1557,] 1.014769e-06 2.268836e-07 5.598577e-07
[1558,] 5.386211e-07 1.121695e-07 1.088565e-07
[1559,] 6.507959e-07 1.123938e-07 1.216786e-07
[1560,] 1.117226e-07 2.207520e-07 4.398571e-08
[1561,] 4.045939e-07 1.141821e-07 6.737927e-08
[1562,] 6.937391e-07 1.152624e-07 1.370070e-07
[1563,] 1.501628e-07 3.497346e-07 6.086697e-08
[1564,] 9.595027e-08 2.064016e-07 3.542448e-08
[1565,] 2.974363e-07 1.288032e-07 4.272408e-08
[1566,] 4.881449e-07 1.131538e-07 9.652141e-08
[1567,] 7.506088e-07 1.356121e-07 1.460716e-07
[1568,] 5.798858e-07 1.122400e-07 1.166858e-07
[1569,] 2.987728e-07 1.112100e-07 5.581921e-08
[1570,] 9.503124e-07 1.209879e-07 1.430608e-07
[1571,] 1.135154e-07 2.009012e-07 4.192065e-08
[1572,] 1.345934e-07 3.587528e-07 5.401934e-08
[1573,] 2.265579e-07 1.144327e-07 4.036824e-08
[1574,] 5.398481e-07 1.122580e-07 1.105891e-07
[1575,] 5.259984e-07 1.123498e-07 1.095034e-07
[1576,] 4.804625e-07 1.126781e-07 9.592059e-08
[1577,] 5.413310e-07 1.125361e-07 1.158396e-07
[1578,] 1.175130e-06 1.783932e-07 1.744875e-07
[1579,] 1.144828e-06 1.715727e-07 1.805427e-07
[1580,] 5.371803e-07 1.122093e-07 1.109770e-07
[1581,] 4.979502e-07 1.124842e-07 1.072745e-07
[1582,] 8.914768e-08 4.696021e-07 4.094994e-08
[1583,] 5.635735e-07 1.119637e-07 1.148254e-07
[1584,] 5.880728e-07 1.118141e-07 1.100705e-07
[1585,] 6.540778e-08 1.351556e-07 2.014217e-08
[1586,] 4.743610e-07 1.255176e-07 6.182005e-08
[1587,] 3.227506e-07 8.230238e-07 2.483916e-07
[1588,] 8.399269e-08 1.286719e-07 2.626209e-08
[1589,] 6.712678e-07 1.371131e-07 1.268840e-07
[1590,] 2.918256e-07 1.100655e-07 5.645451e-08
[1591,] 7.284971e-08 1.258254e-07 2.355354e-08
[1592,] 8.653111e-07 1.394601e-07 1.488890e-07
[1593,] 1.043847e-06 1.802433e-07 1.565103e-07
[1594,] 6.523996e-07 1.371477e-07 1.230790e-07
[1595,] 7.142172e-08 1.259312e-07 2.315624e-08
[1596,] 6.334478e-07 1.392224e-07 1.150720e-07
[1597,] 2.933418e-07 1.115420e-07 5.472120e-08
[1598,] 6.644611e-07 1.377276e-07 1.237049e-07
[1599,] 9.284184e-08 1.277674e-07 2.974642e-08
[1600,] 6.616149e-07 1.365119e-07 1.276272e-07
[1601,] 1.173732e-06 1.836540e-07 1.684307e-07
[1602,] 1.098545e-07 3.167186e-07 3.519841e-08
[1603,] 8.711089e-08 4.632086e-07 3.890016e-08
[1604,] 1.388244e-07 6.801512e-07 3.839779e-08
[1605,] 7.971022e-08 2.095258e-07 2.953345e-08
[1606,] 3.300010e-07 8.230238e-07 2.553492e-07
[1607,] 7.043894e-08 1.153135e-07 2.158895e-08
[1608,] 1.286209e-07 2.892510e-07 4.442148e-08
[1609,] 4.193238e-06 1.978319e-07 1.324508e-06
[1610,] 9.746859e-07 2.124245e-07 1.273058e-07
[1611,] 1.298518e-07 2.749452e-07 4.653148e-08
[1612,] 1.669667e-07 1.094663e-07 3.519935e-08
[1613,] 1.433086e-07 3.930269e-07 5.996448e-08
[1614,] 1.894856e-07 1.769175e-07 8.821669e-08
[1615,] 2.388104e-07 1.138605e-07 6.675710e-08
[1616,] 2.950587e-07 1.113431e-07 9.079459e-08
[1617,] 9.154832e-07 2.344800e-07 2.953951e-07
[1618,] 2.918478e-07 1.113550e-07 8.925634e-08
[1619,] 3.301009e-07 1.105027e-07 9.754746e-08
[1620,] 1.930032e-07 1.132914e-07 6.178217e-08
[1621,] 5.999689e-07 2.221098e-07 1.999478e-07
[1622,] 1.130919e-07 2.816052e-07 3.830512e-08
[1623,] 1.617992e-07 1.114650e-07 4.813578e-08
[1624,] 1.502123e-07 1.572558e-07 6.174142e-08
[1625,] 1.414101e-07 1.514544e-07 5.580431e-08
[1626,] 8.086195e-08 1.758609e-06 5.272804e-08
[1627,] 7.884883e-08 1.244883e-06 4.519548e-08
[1628,] 7.966265e-08 1.615044e-06 4.900699e-08
[1629,] 1.304324e-06 3.041510e-07 6.682830e-07
[1630,] 1.209411e-07 4.600693e-07 5.385485e-08
[1631,] 1.537228e-07 7.098590e-07 3.836381e-08
[1632,] 2.019930e-07 4.553143e-07 6.351045e-08
[1633,] 6.011452e-08 1.540767e-07 2.015754e-08
[1634,] 1.160526e-07 4.595457e-07 5.090468e-08
[1635,] 5.048721e-07 2.106523e-07 1.695894e-07
[1636,] 4.157893e-07 2.114096e-07 1.392791e-07
[1637,] 1.473120e-07 1.622186e-07 4.654471e-08
[1638,] 1.965561e-07 1.761314e-07 4.176462e-08
[1639,] 7.327984e-08 1.103946e-07 2.071232e-08
[1640,] 7.661565e-08 2.200570e-07 3.067139e-08
[1641,] 7.950605e-04 1.732116e-07 3.363548e-04
[1642,] 1.398910e-07 1.703584e-07 3.600462e-08
[1643,] 1.081842e-07 4.413747e-07 4.570452e-08
[1644,] 6.951726e-04 1.782472e-07 2.999890e-04
[1645,] 7.820033e-08 2.723060e-07 3.450251e-08
[1646,] 9.450817e-04 1.735645e-07 4.010193e-04
[1647,] 1.000239e-03 1.592475e-07 3.840849e-04
[1648,] 1.230197e-06 2.969762e-07 3.939722e-07
[1649,] 6.863392e-04 1.629363e-07 2.767318e-04
[1650,] 4.714165e-04 1.430138e-07 1.857290e-04
[1651,] 7.835783e-04 2.103304e-07 2.729930e-04
[1652,] 1.788059e-03 1.939353e-07 6.726282e-04
[1653,] 2.048054e-03 2.419229e-07 8.215047e-04
[1654,] 1.022973e-07 4.868301e-07 4.882360e-08
[1655,] 6.195652e-04 2.080085e-07 2.918026e-04
[1656,] 9.912226e-08 3.074470e-07 2.782043e-08
[1657,] 6.374809e-04 1.615714e-07 2.485652e-04
[1658,] 6.345737e-04 1.744924e-07 2.699235e-04
[1659,] 6.262262e-04 2.106211e-07 2.176776e-04
[1660,] 8.387336e-04 1.605336e-07 3.260264e-04
[1661,] 8.046321e-08 2.450407e-07 3.450920e-08
[1662,] 1.880185e-07 1.801170e-07 3.877292e-08
[1663,] 5.847407e-04 2.087856e-07 2.056166e-04
[1664,] 7.151712e-04 1.841955e-07 3.160626e-04
[1665,] 4.238380e-04 1.566810e-07 1.786488e-04
[1666,] 6.067767e-04 1.834767e-07 2.672482e-04
[1667,] 8.604634e-04 1.772621e-07 3.642377e-04
[1668,] 1.063302e-03 1.768328e-07 4.491577e-04
[1669,] 2.345600e-04 1.499745e-07 9.470112e-05
[1670,] 9.978051e-04 1.947504e-07 4.490828e-04
[1671,] 6.565763e-04 2.083022e-07 2.345824e-04
[1672,] 6.874411e-04 1.731301e-07 2.914187e-04
[1673,] 5.532549e-08 1.238040e-07 1.596599e-08
[1674,] 9.963249e-04 1.631974e-07 3.936620e-04
[1675,] 3.590932e-04 1.565597e-07 1.512330e-04
[1676,] 1.969211e-07 2.785593e-07 7.399424e-08
[1677,] 5.867221e-04 1.542400e-07 2.151751e-04
[1678,] 1.485684e-07 1.518031e-07 4.221656e-08
[1679,] 5.998680e-04 2.083508e-07 2.200404e-04
[1680,] 8.302781e-08 2.606112e-07 3.726147e-08
[1681,] 1.062380e-07 3.084194e-07 2.914891e-08
[1682,] 4.627728e-04 1.315628e-07 1.688306e-04
[1683,] 4.044062e-04 1.311426e-07 1.470698e-04
[1684,] 3.433069e-04 1.316065e-07 1.253302e-04
[1685,] 5.889862e-04 1.631719e-07 2.329622e-04
[1686,] 4.907573e-04 2.090256e-07 1.721049e-04
[1687,] 8.891821e-04 1.577180e-07 3.399188e-04
[1688,] 7.804605e-04 1.798400e-07 3.339657e-04
[1689,] 6.767741e-04 1.820050e-07 2.917021e-04
[1690,] 6.224929e-04 1.813820e-07 2.675335e-04
[1691,] 8.190465e-04 1.791031e-07 3.496098e-04
[1692,] 7.996431e-04 1.630779e-07 3.164935e-04
[1693,] 5.874064e-04 1.364104e-07 2.219347e-04
[1694,] 1.145917e-03 1.540905e-07 4.208736e-04
[1695,] 1.628168e-07 1.516863e-07 4.271147e-08
[1696,] 8.621843e-04 1.555993e-07 3.218520e-04
[1697,] 8.061039e-04 2.087804e-07 2.921587e-04
[1698,] 1.101878e-03 1.546309e-07 4.069371e-04
[1699,] 1.239207e-06 4.173635e-07 6.358084e-07
[1700,] 7.326981e-04 1.553165e-07 2.726529e-04
[1701,] 3.376482e-07 1.663275e-07 6.507043e-08
[1702,] 4.612231e-04 2.087854e-07 1.678384e-04
[1703,] 3.298684e-04 1.350876e-07 1.234933e-04
[1704,] 3.177109e-04 1.386568e-07 1.219278e-04
[1705,] 3.057706e-07 1.367510e-07 9.909352e-08
[1706,] 4.816088e-04 1.609016e-07 2.066441e-04
[1707,] 5.277210e-04 1.452112e-07 1.934466e-04
[1708,] 6.452843e-04 1.448286e-07 2.356151e-04
[1709,] 3.792960e-04 1.354338e-07 1.422969e-04
[1710,] 2.135202e-02 1.427512e-07 6.606790e-03
[1711,] 1.749807e-02 1.450084e-07 6.471632e-03
[1712,] 2.819148e-06 2.538686e-07 1.313120e-06
[1713,] 7.232872e-08 1.890960e-07 2.641442e-08
[1714,] 1.940410e-02 2.080454e-07 6.911945e-03
[1715,] 1.490570e-02 1.423946e-07 4.688584e-03
[1716,] 1.893614e-02 2.079906e-07 6.748310e-03
[1717,] 3.175304e-02 1.834154e-07 1.443377e-02
[1718,] 2.866604e-06 2.646060e-07 1.401182e-06
[1719,] 1.621839e-02 1.431147e-07 6.439771e-03
[1720,] 1.710138e-02 1.440649e-07 6.256348e-03
[1721,] 1.548100e-02 1.461517e-07 5.797058e-03
[1722,] 1.348825e-02 1.417582e-07 5.309080e-03
[1723,] 1.971563e-02 2.083353e-07 6.992465e-03
[1724,] 1.477636e-02 1.441101e-07 5.409356e-03
[1725,] 1.063534e-07 4.526407e-07 4.987000e-08
[1726,] 2.778843e-07 1.694818e-07 5.505119e-08
[1727,] 1.533404e-07 1.516561e-07 4.078193e-08
[1728,] 5.917398e-08 1.219069e-07 1.645178e-08
[1729,] 2.456844e-02 1.451154e-07 8.649214e-03
[1730,] 1.078345e-07 5.639752e-07 4.181852e-08
[1731,] 5.295282e-02 2.397080e-07 2.157099e-02
[1732,] 1.428357e-02 1.426032e-07 4.453218e-03
[1733,] 2.011594e-02 1.385584e-07 7.741448e-03
[1734,] 1.972286e-02 1.430713e-07 6.476999e-03
[1735,] 1.896684e-02 2.078274e-07 6.784943e-03
[1736,] 1.714916e-02 1.443611e-07 6.297505e-03
[1737,] 1.468322e-02 1.441897e-07 5.868681e-03
[1738,] 2.008197e-02 1.449815e-07 7.404897e-03
[1739,] 2.375479e-02 1.451154e-07 8.363132e-03
[1740,] 1.971208e-02 1.441382e-07 7.205061e-03
[1741,] 1.222686e-07 3.733979e-07 5.117432e-08
[1742,] 1.776595e-02 1.316663e-07 6.457454e-03
[1743,] 1.467175e-07 1.509680e-07 3.791728e-08
[1744,] 1.189465e-02 1.462677e-07 4.456585e-03
[1745,] 1.177666e-02 1.420724e-07 3.795815e-03
[1746,] 9.937903e-03 1.288080e-07 3.529209e-03
[1747,] 6.944304e-08 1.767995e-07 2.368722e-08
[1748,] 1.199820e-02 1.421446e-07 3.838082e-03
[1749,] 8.480992e-03 1.467929e-07 3.439023e-03
[1750,] 9.848391e-03 1.524594e-07 3.898017e-03
[1751,] 7.740690e-07 1.292820e-07 2.059378e-07
[1752,] 1.320928e-02 1.437074e-07 4.510196e-03
[1753,] 1.080015e-02 2.073933e-07 3.912039e-03
[1754,] 8.601290e-03 1.465935e-07 3.484040e-03
[1755,] 1.500441e-02 1.452068e-07 5.303438e-03
[1756,] 4.857119e-03 1.412754e-07 1.896351e-03
[1757,] 1.038079e-02 1.298091e-07 3.710687e-03
[1758,] 6.890893e-08 1.740107e-07 2.324903e-08
[1759,] 7.909919e-03 1.212232e-07 2.559084e-03
[1760,] 9.531575e-08 2.302934e-07 3.691340e-08
[1761,] 1.215243e-02 1.448102e-07 3.374008e-03
[1762,] 1.277636e-02 1.431013e-07 3.622599e-03
[1763,] 1.490666e-07 3.051512e-07 5.520674e-08
[1764,] 8.956852e-03 1.240913e-07 3.030333e-03
[1765,] 4.739466e-07 1.064227e-07 1.486254e-07
[1766,] 1.111791e-02 1.420671e-07 3.197996e-03
[1767,] 1.313522e-07 1.513098e-07 3.491190e-08
[1768,] 5.053142e-03 1.275574e-07 1.779441e-03
[1769,] 2.072701e-07 2.651872e-07 6.827329e-08
[1770,] 6.903049e-03 1.286704e-07 2.455469e-03
[1771,] 5.189558e-03 1.284003e-07 1.842445e-03
[1772,] 1.551423e-03 1.448764e-07 6.219387e-04
[1773,] 9.799577e-04 1.562699e-07 4.164722e-04
[1774,] 6.856280e-08 1.741384e-07 2.307870e-08
[1775,] 1.108383e-07 1.589650e-07 2.841815e-08
[1776,] 3.524240e-06 2.753422e-07 1.823041e-06
[1777,] 1.452376e-03 1.408958e-07 5.679313e-04
[1778,] 8.634711e-08 1.453615e-07 2.144883e-08
[1779,] 1.064183e-03 1.362894e-07 4.028533e-04
[1780,] 2.016835e-03 1.594707e-07 8.706434e-04
[1781,] 1.247990e-03 2.062155e-07 5.879246e-04
[1782,] 9.594133e-08 2.733044e-07 3.334426e-08
[1783,] 8.988965e-08 3.942154e-07 3.167660e-08
[1784,] 6.416022e-04 1.227007e-07 2.114225e-04
[1785,] 8.619402e-04 1.348312e-07 3.204077e-04
[1786,] 1.172324e-07 1.567224e-07 3.005243e-08
[1787,] 5.565441e-04 1.355408e-07 2.098421e-04
[1788,] 1.173716e-03 1.672932e-07 4.867263e-04
[1789,] 4.944502e-06 1.791737e-07 5.832454e-07
[1790,] 1.184041e-03 1.646278e-07 4.843207e-04
[1791,] 1.849825e-04 1.189545e-07 6.037273e-05
[1792,] 2.152129e-04 1.230345e-07 7.382538e-05
[1793,] 8.059119e-04 1.505395e-07 3.324482e-04
[1794,] 2.029726e-04 1.150979e-07 6.227267e-05
[1795,] 1.595637e-07 1.607748e-07 3.839472e-08
[1796,] 1.407589e-07 1.856351e-07 4.463194e-08
[1797,] 1.178168e-07 3.042110e-07 4.110189e-08
[1798,] 4.283549e-07 1.434175e-07 1.079467e-07
[1799,] 3.337044e-07 1.505252e-07 8.259072e-08
[1800,] 5.505213e-07 1.651118e-07 1.295451e-07
[1801,] 6.241762e-07 1.629608e-07 1.480900e-07
[1802,] 1.240612e-07 1.240303e-07 2.947831e-08
[1803,] 1.176971e-07 1.228455e-07 2.916677e-08
[1804,] 5.969145e-08 1.181653e-07 1.860480e-08
[1805,] 2.306785e-07 2.653910e-07 7.003403e-08
[1806,] 1.013471e-07 1.550715e-07 4.016067e-08
[1807,] 9.939538e-08 2.070881e-07 3.133719e-08
[1808,] 1.468259e-07 6.240802e-07 1.362837e-07
[1809,] 1.045157e-07 2.062683e-07 2.941860e-08
[1810,] 1.386321e-07 5.871108e-07 1.209471e-07
[1811,] 8.670293e-08 2.176421e-07 4.008206e-08
[1812,] 1.051661e-07 1.670415e-07 2.957572e-08
[1813,] 1.690818e-07 1.264712e-07 4.238711e-08
[1814,] 1.431735e-07 6.531488e-07 1.348308e-07
[1815,] 1.575910e-07 6.826582e-07 1.599949e-07
[1816,] 9.957212e-08 2.132615e-07 3.111869e-08
[1817,] 4.494317e-07 2.157131e-07 1.344881e-07
[1818,] 9.975155e-08 2.070320e-07 3.065055e-08
[1819,] 9.988027e-08 2.181942e-07 3.085869e-08
[1820,] 1.045094e-07 1.903223e-07 3.176424e-08
[1821,] 1.191059e-07 5.028940e-07 3.008977e-08
[1822,] 9.949199e-08 2.680966e-07 3.324732e-08
[1823,] 1.141047e-07 2.547834e-07 4.008065e-08
[1824,] 1.100247e-07 1.695693e-07 4.774670e-08
[1825,] 9.969767e-08 2.097285e-07 3.079749e-08
[1826,] 9.954643e-08 2.053457e-07 3.080009e-08
[1827,] 9.948735e-08 1.978298e-07 3.050436e-08
[1828,] 9.977508e-08 1.753406e-07 2.932417e-08
[1829,] 1.001412e-07 2.188066e-07 3.490056e-08
[1830,] 9.942638e-08 1.595454e-07 4.041350e-08
[1831,] 1.021386e-07 1.904544e-07 3.111228e-08
[1832,] 9.993721e-08 2.149918e-07 3.433216e-08
[1833,] 1.026045e-07 1.905626e-07 3.115029e-08
[1834,] 1.023351e-07 1.904769e-07 3.115833e-08
[1835,] 3.211011e-07 1.683294e-07 6.395896e-08
[1836,] 1.000314e-07 2.113984e-07 3.412945e-08
[1837,] 9.660639e-08 1.529243e-07 3.784648e-08
[1838,] 1.334042e-07 2.149286e-07 4.747840e-08
[1839,] 3.914756e-07 3.190304e-07 1.711321e-07
[1840,] 1.007668e-07 1.397643e-07 2.949368e-08
[1841,] 1.016414e-07 1.902044e-07 3.091281e-08
[1842,] 9.941396e-08 2.206448e-07 3.266315e-08
[1843,] 9.953165e-08 2.045713e-07 3.318902e-08
[1844,] 1.736560e-07 7.079246e-07 1.929700e-07
[1845,] 1.017806e-07 2.145641e-07 3.006577e-08
[1846,] 2.003481e-06 2.851686e-07 8.958016e-07
[1847,] 6.799340e-07 3.121297e-07 2.342510e-07
[1848,] 4.666639e-07 2.124395e-07 1.819723e-07
[1849,] 1.003388e-07 1.634357e-07 2.944267e-08
[1850,] 9.908640e-08 2.120953e-07 3.304319e-08
[1851,] 9.999303e-08 1.555410e-07 2.865392e-08
[1852,] 2.405971e-07 7.224743e-07 4.296942e-08
[1853,] 1.012605e-07 1.901916e-07 3.087123e-08
[1854,] 9.740235e-08 1.453369e-07 2.824396e-08
[1855,] 1.100497e-07 3.074755e-07 3.817851e-08
[1856,] 1.037386e-07 1.910142e-07 3.126930e-08
[1857,] 6.090065e-07 3.631617e-07 2.024274e-07
[1858,] 9.988842e-08 2.364630e-07 3.130554e-08
[1859,] 3.274698e-07 1.746771e-07 6.264595e-08
[1860,] 2.042395e-07 1.457182e-07 5.394870e-08
[1861,] 8.985771e-08 2.768336e-07 3.130739e-08
[1862,] 1.273042e-07 3.012614e-07 3.798834e-08
[1863,] 5.154639e-06 2.926186e-07 3.000625e-06
[1864,] 2.325820e-06 2.401625e-07 9.778679e-07
[1865,] 3.743952e-03 2.144977e-07 2.617377e-03
[1866,] 1.695238e-07 1.574043e-07 5.305946e-08
[1867,] 2.000374e-06 2.166596e-07 5.084233e-07
[1868,] 7.232994e-06 2.873389e-07 4.224102e-06
[1869,] 8.883684e-06 2.736926e-07 5.129108e-06
[1870,] 2.367314e-03 1.916499e-07 1.314452e-03
[1871,] 8.618261e-06 2.461514e-07 4.654887e-06
[1872,] 8.173393e-07 3.589168e-07 2.196989e-07
[1873,] 1.334846e-06 3.652570e-07 3.518432e-07
[1874,] 1.277109e-05 2.766096e-07 8.029525e-06
[1875,] 1.894394e-05 2.503953e-07 1.132369e-05
[1876,] 7.964596e-02 1.566390e-07 4.903784e-02
[1877,] 1.500994e-07 3.200325e-07 6.147065e-08
[1878,] 8.302759e-02 1.556706e-07 5.065327e-02
[1879,] 1.913606e-05 2.489592e-07 1.125068e-05
[1880,] 6.805978e-02 1.435682e-07 3.120047e-02
[1881,] 1.634608e-05 2.449736e-07 9.463090e-06
[1882,] 1.341206e-05 2.616118e-07 8.164047e-06
[1883,] 6.973314e-02 1.500939e-07 4.006808e-02
[1884,] 1.623646e-07 1.750382e-07 5.648468e-08
[1885,] 5.633156e-02 1.531633e-07 2.648042e-02
[1886,] 1.588488e-01 1.271979e-07 7.069612e-02
[1887,] 1.071874e-01 1.198285e-07 4.191172e-02
[1888,] 1.223043e-06 3.176317e-07 3.018784e-07
[1889,] 1.256834e-06 3.353361e-07 3.010629e-07
[1890,] 1.314037e-05 2.634266e-07 7.913231e-06
[1891,] 2.262930e-07 1.556223e-07 9.121644e-08
[1892,] 2.169263e-02 1.187313e-07 8.392903e-03
[1893,] 7.818743e-07 8.376143e-07 1.687216e-07
[1894,] 8.203705e-05 1.003439e-06 1.109714e-04
[1895,] 2.234723e-07 3.659558e-07 1.000975e-07
[1896,] 5.901261e-05 4.574293e-07 5.069400e-05
[1897,] 6.541620e-05 4.517314e-07 5.609982e-05
[1898,] 1.405910e-07 1.434303e-07 5.258333e-08
[1899,] 6.105602e-05 4.631627e-07 6.129835e-05
[1900,] 1.818207e-07 1.810446e-07 5.325618e-08
[1901,] 7.395349e-07 6.921949e-07 7.069603e-07
[1902,] 2.143258e-07 2.233437e-07 5.964209e-08
[1903,] 4.414630e-07 1.458429e-07 1.866085e-07
[1904,] 4.105301e-07 3.093722e-07 2.725369e-07
[1905,] 4.252125e-07 1.466141e-07 1.804817e-07
[1906,] 4.126380e-07 2.685619e-07 2.575220e-07
[1907,] 4.732033e-07 1.415166e-07 1.935402e-07
[1908,] 7.259472e-07 8.212262e-07 7.198510e-07
[1909,] 3.802319e-07 2.850228e-07 1.201592e-07
[1910,] 9.749423e-08 4.851877e-07 3.994129e-08
[1911,] 7.950025e-07 1.729933e-07 3.849819e-07
[1912,] 6.851042e-07 8.197605e-07 6.746708e-07
[1913,] 5.539892e-07 2.888339e-07 1.697328e-07
[1914,] 8.170273e-07 1.636712e-07 3.786635e-07
[1915,] 1.311601e-06 2.583358e-07 8.408849e-07
[1916,] 1.141955e-06 5.736565e-07 1.513736e-07
[1917,] 1.311940e-07 3.604790e-07 5.362125e-08
[1918,] 9.218351e-07 7.099444e-07 1.165830e-07
[1919,] 8.280173e-07 1.665164e-07 3.894672e-07
[1920,] 1.098535e-07 5.429779e-07 5.024502e-08
[1921,] 2.132705e-03 1.116125e-07 5.482863e-04
[1922,] 1.049898e-07 1.887525e-06 7.024666e-08
[1923,] 2.165600e-03 1.117743e-07 5.496250e-04
[1924,] 1.050099e-07 5.148474e-07 4.607060e-08
[1925,] 1.328849e-06 6.511432e-07 1.649814e-07
[1926,] 1.818921e-07 2.856939e-07 6.159381e-08
[1927,] 1.265477e-06 6.777030e-07 1.561556e-07
[1928,] 9.231354e-08 6.029164e-07 4.970465e-08
[1929,] 6.552178e-07 1.617815e-07 2.988298e-07
[1930,] 9.040388e-08 1.195945e-06 5.635886e-08
[1931,] 9.398982e-08 6.524406e-07 5.372949e-08
[1932,] 8.817262e-08 2.916636e-07 2.708138e-08
[1933,] 3.090637e-07 2.817183e-07 1.641466e-07
[1934,] 2.261777e-07 2.624993e-07 1.013112e-07
[1935,] 7.101573e-07 1.579469e-07 3.179507e-07
[1936,] 3.003217e-07 2.369740e-07 1.485012e-07
[1937,] 2.057370e-03 1.134531e-07 4.787624e-04
[1938,] 2.109519e-03 1.118422e-07 5.297908e-04
[1939,] 9.325934e-08 6.008633e-07 5.107525e-08
[1940,] 6.358577e-07 1.610193e-07 2.888717e-07
[1941,] 5.827697e-07 1.592438e-07 2.618034e-07
[1942,] 5.743798e-07 1.715732e-07 2.752515e-07
[1943,] 2.401336e-03 1.128048e-07 5.735118e-04
[1944,] 6.345292e-07 1.605798e-07 2.874651e-07
[1945,] 1.402201e-03 1.124467e-07 3.445393e-04
[1946,] 1.384601e-03 1.128194e-07 3.349836e-04
[1947,] 1.180690e-03 1.128423e-07 2.864283e-04
[1948,] 3.784705e-07 4.185791e-07 7.532956e-08
[1949,] 3.391500e-07 2.258689e-07 1.799869e-07
[1950,] 1.321265e-07 2.752591e-07 4.222428e-08
[1951,] 8.992032e-08 5.308333e-07 4.828060e-08
[1952,] 2.018175e-06 5.635264e-07 1.951485e-07
[1953,] 9.894647e-08 1.195725e-06 7.168771e-08
[1954,] 1.392430e-03 1.117592e-07 4.480724e-04
[1955,] 1.628619e-03 1.225358e-07 3.177307e-04
[1956,] 1.315294e-06 6.868965e-07 1.311966e-07
[1957,] 1.190847e-03 1.366120e-07 1.929790e-04
[1958,] 1.687633e-03 1.087888e-07 4.436633e-04
[1959,] 1.180447e-06 1.823541e-07 2.974376e-07
[1960,] 2.324364e-07 2.239849e-07 1.247262e-07
[1961,] 9.847836e-08 3.783451e-07 4.263333e-08
[1962,] 3.130548e-07 2.908821e-07 6.417361e-08
[1963,] 2.922293e-07 2.652147e-07 6.956346e-08
[1964,] 9.460367e-08 2.127518e-07 3.057056e-08
[1965,] 9.794886e-08 2.259705e-07 3.041207e-08
[1966,] 5.792568e-06 1.534676e-07 2.762150e-06
[1967,] 3.513804e-07 2.896093e-07 1.643405e-07
[1968,] 1.759199e-07 2.537895e-07 8.840329e-08
[1969,] 3.349299e-06 3.531783e-07 2.530443e-06
[1970,] 1.599581e-07 2.995510e-07 5.193774e-08
[1971,] 1.677711e-07 2.031359e-07 7.618325e-08
[1972,] 8.320126e-06 1.616419e-07 4.262848e-06
[1973,] 1.014918e-07 2.014483e-07 4.311987e-08
[1974,] 1.597947e-07 2.054234e-07 4.721745e-08
[1975,] 5.214601e-06 1.579765e-07 2.587189e-06
[1976,] 8.458225e-06 1.485016e-07 4.022150e-06
[1977,] 7.650575e-06 2.041509e-07 4.249973e-06
[1978,] 1.698732e-07 1.673883e-07 4.452250e-08
[1979,] 9.968829e-08 3.289154e-07 3.455294e-08
[1980,] 2.476765e-07 2.294473e-07 6.538805e-08
[1981,] 1.593988e-07 1.906186e-07 4.117670e-08
[1982,] 8.077087e-08 4.373455e-07 3.235935e-08
[1983,] 7.171359e-08 1.254725e-07 2.613997e-08
[1984,] 4.871261e-06 1.774752e-07 2.490056e-06
[1985,] 1.480193e-07 1.436111e-07 3.592538e-08
[1986,] 4.592090e-06 1.396551e-07 1.896785e-06
[1987,] 7.624967e-06 1.301247e-07 2.917126e-06
[1988,] 6.835693e-06 1.324614e-07 2.689791e-06
[1989,] 6.552940e-08 2.498053e-07 2.343459e-08
[1990,] 8.684882e-06 1.330657e-07 3.443337e-06
[1991,] 8.382033e-08 1.681572e-07 3.136092e-08
[1992,] 3.615606e-06 4.038277e-07 2.738444e-06
[1993,] 3.968337e-06 4.944329e-07 3.240184e-06
[1994,] 1.282760e-07 3.533227e-07 5.174220e-08
[1995,] 1.355404e-07 1.361681e-07 4.347619e-08
[1996,] 1.410801e-07 1.364106e-07 4.451200e-08
[1997,] 1.576804e-07 1.360344e-07 5.421922e-08
[1998,] 1.745723e-07 1.580649e-06 1.686847e-07
[1999,] 7.253175e-07 1.337866e-07 2.457378e-07
[2000,] 1.004872e-07 1.821795e-07 3.067140e-08
[2001,] 1.110999e-07 1.376875e-07 3.453894e-08
[2002,] 5.232898e-08 1.176550e-07 1.593209e-08
[2003,] 3.703549e-07 5.929958e-07 4.802431e-07
[2004,] 1.675397e-07 2.315481e-07 5.153676e-08
[2005,] 5.535264e-08 1.441063e-07 1.651814e-08
[2006,] 5.534350e-08 1.439586e-07 1.651812e-08
[2007,] 5.501703e-08 1.408016e-07 1.651633e-08
[2008,] 5.846239e-08 1.297948e-07 1.802490e-08
[2009,] 9.622214e-08 7.825301e-07 4.576396e-08
[2010,] 5.355405e-08 1.547660e-07 1.671805e-08
[2011,] 5.526732e-08 1.721470e-07 1.648837e-08
[2012,] 5.487088e-08 1.680974e-07 1.657129e-08
[2013,] 1.597785e-07 2.925673e-07 5.003874e-08
[2014,] 5.536366e-08 1.724918e-07 1.649374e-08
[2015,] 1.010342e-07 1.825821e-07 3.026613e-08
[2016,] 1.022927e-07 2.040979e-07 1.870766e-08
[2017,] 6.433515e-08 1.382907e-07 1.902177e-08
[2018,] 7.162951e-08 1.444238e-07 2.772253e-08
[2019,] 5.532918e-08 1.237543e-07 1.828401e-08
[2020,] 6.417694e-08 1.376821e-07 1.885537e-08
[2021,] 7.669692e-08 1.633065e-07 2.246278e-08
[2022,] 1.830371e-07 5.368547e-07 9.438548e-08
[2023,] 1.237481e-07 1.600637e-07 3.364264e-08
[2024,] 1.657745e-07 2.505342e-07 4.834962e-08
[2025,] 6.354089e-08 1.386498e-07 1.860761e-08
[2026,] 1.835527e-07 3.257915e-07 6.606124e-08
[2027,] 6.156123e-08 1.381963e-07 1.821870e-08
[2028,] 9.572689e-08 2.333672e-06 7.730445e-08
[2029,] 2.149327e-07 2.517426e-07 4.186606e-08
[2030,] 1.017623e-07 2.093352e-07 3.132004e-08
[2031,] 5.216160e-08 2.139101e-07 1.769735e-08
[2032,] 1.105544e-07 2.906995e-07 3.576188e-08
[2033,] 8.884520e-07 2.153434e-07 3.436047e-07
[2034,] 5.538889e-08 1.346963e-07 1.734449e-08
[2035,] 5.215760e-08 1.162581e-07 1.604291e-08
[2036,] 5.471383e-08 1.481666e-07 1.912024e-08
[2037,] 1.045379e-07 1.539988e-07 2.714866e-08
[2038,] 1.037185e-07 1.558637e-07 2.708038e-08
[2039,] 5.579212e-08 1.420499e-07 1.952183e-08
[2040,] 1.049409e-07 1.687738e-07 2.693327e-08
[2041,] 6.308617e-08 1.389540e-07 2.028573e-08
[2042,] 6.677369e-08 1.336875e-07 2.170146e-08
[2043,] 5.779575e-08 1.226857e-07 1.928118e-08
[2044,] 1.002349e-07 1.448498e-07 2.870989e-08
[2045,] 1.029017e-07 1.448168e-07 2.932196e-08
[2046,] 5.807112e-08 1.920862e-07 1.839708e-08
[2047,] 1.121680e-07 2.863663e-07 3.525026e-08
[2048,] 3.090912e-07 1.608131e-07 8.237005e-08
[2049,] 2.153476e-07 2.785026e-07 6.422091e-08
[2050,] 7.238544e-08 2.643885e-07 2.554447e-08
[2051,] 1.011931e-07 1.951131e-07 2.741663e-08
[2052,] 5.472913e-08 1.105229e-07 1.664588e-08
[2053,] 1.000148e-07 1.959430e-07 2.752493e-08
[2054,] 5.550400e-08 1.095751e-07 1.706091e-08
[2055,] 6.066354e-08 1.455551e-07 1.920454e-08
[2056,] 1.030522e-07 2.211308e-07 2.760186e-08
[2057,] 1.093059e-07 2.867582e-07 3.459873e-08
[2058,] 2.504147e-07 2.835895e-07 8.115679e-08
[2059,] 5.464854e-08 1.091013e-07 1.665635e-08
[2060,] 1.014004e-07 2.034748e-07 2.750557e-08
[2061,] 6.200017e-08 1.459784e-07 2.126208e-08
[2062,] 7.901391e-08 1.228372e-07 2.773488e-08
[2063,] 7.898379e-08 1.198975e-07 2.711417e-08
[2064,] 6.967683e-08 2.149896e-07 2.184228e-08
[2065,] 9.990119e-08 2.117546e-07 2.774863e-08
[2066,] 9.925971e-08 2.098968e-07 2.780344e-08
[2067,] 1.085399e-07 2.505986e-07 3.467534e-08
[2068,] 9.615608e-08 1.966603e-07 2.821974e-08
[2069,] 1.011726e-07 1.876652e-07 2.706872e-08
[2070,] 5.809444e-08 1.532673e-07 1.833291e-08
[2071,] 9.729819e-08 1.888346e-07 2.772109e-08
[2072,] 2.462831e-07 1.623645e-07 7.635352e-08
[2073,] 9.706040e-08 1.975856e-07 2.782106e-08
[2074,] 9.770658e-08 1.920125e-07 2.770164e-08
[2075,] 1.005809e-07 1.946493e-07 2.739907e-08
[2076,] 9.773013e-08 1.952322e-07 2.778215e-08
[2077,] 1.756278e-07 1.649618e-07 5.472427e-08
[2078,] 9.685645e-08 1.278548e-07 2.551365e-08
[2079,] 5.726427e-08 2.021774e-07 2.017751e-08
[2080,] 5.991769e-08 1.543058e-07 1.846461e-08
[2081,] 2.567957e-07 1.676110e-07 8.002391e-08
[2082,] 9.802218e-08 1.886029e-07 2.766751e-08
[2083,] 2.384592e-07 1.657454e-07 7.320139e-08
[2084,] 7.779856e-08 1.643810e-07 2.316594e-08
[2085,] 5.726720e-08 1.682106e-07 1.932194e-08
[2086,] 7.355519e-08 1.867498e-07 3.317495e-08
[2087,] 2.323094e-07 1.642010e-07 7.283380e-08
[2088,] 6.385171e-08 1.827304e-07 2.043122e-08
[2089,] 1.828712e-07 1.654949e-07 5.622964e-08
[2090,] 9.670562e-08 1.876176e-07 2.779847e-08
[2091,] 9.700054e-08 1.845023e-07 2.782796e-08
[2092,] 2.474055e-07 1.653023e-07 7.547684e-08
[2093,] 1.069954e-07 3.272951e-07 3.261586e-08
[2094,] 2.680958e-07 2.854969e-07 8.910534e-08
[2095,] 1.461934e-07 2.391639e-07 6.781125e-08
[2096,] 9.419508e-08 1.106796e-07 2.844828e-08
[2097,] 3.239407e-06 3.182757e-07 1.351427e-06
[2098,] 1.844943e-07 3.107777e-07 1.158892e-07
[2099,] 8.836033e-08 1.205685e-07 2.455399e-08
[2100,] 1.568335e-07 2.841881e-07 5.368325e-08
[2101,] 2.023445e-06 1.883510e-07 6.855043e-07
[2102,] 1.077080e-07 2.278631e-07 6.056243e-08
[2103,] 8.414955e-07 1.536288e-07 2.848852e-07
[2104,] 5.739390e-08 2.663269e-07 1.913827e-08
[2105,] 8.035278e-07 1.564402e-07 2.815827e-07
[2106,] 7.978202e-07 1.553406e-07 2.753795e-07
[2107,] 2.365813e-06 1.960011e-07 8.252566e-07
[2108,] 1.287324e-07 2.111613e-07 3.625273e-08
[2109,] 6.194312e-07 3.275922e-07 6.135662e-08
[2110,] 1.130007e-07 2.432415e-07 6.679008e-08
[2111,] 7.603007e-07 1.525280e-07 2.552604e-07
[2112,] 1.096028e-07 2.369009e-07 6.331217e-08
[2113,] 1.497328e-06 3.628106e-07 3.779261e-08
[2114,] 1.015862e-07 3.647974e-07 7.151821e-08
[2115,] 1.037613e-07 2.784210e-07 6.483198e-08
[2116,] 1.167664e-07 2.111718e-07 3.333060e-08
[2117,] 1.676893e-07 3.354459e-07 9.268537e-08
[2118,] 1.753886e-06 1.895129e-07 5.975633e-07
[2119,] 4.441130e-06 1.844270e-07 1.468647e-06
[2120,] 1.013225e-07 3.507986e-07 6.990450e-08
[2121,] 1.453525e-06 3.421414e-07 3.842316e-08
[2122,] 8.620867e-08 2.134181e-07 2.576887e-08
[2123,] 1.036251e-07 2.688188e-07 6.327035e-08
[2124,] 5.691633e-07 1.547161e-07 1.983593e-07
[2125,] 6.664201e-08 2.024522e-07 2.130872e-08
[2126,] 6.286174e-06 1.741735e-07 1.902871e-06
[2127,] 8.783407e-08 2.076595e-07 2.668140e-08
[2128,] 1.189298e-07 2.132101e-07 3.722069e-08
[2129,] 8.765719e-08 2.070786e-07 2.671272e-08
[2130,] 5.211669e-07 1.618630e-07 1.952729e-07
[2131,] 5.257291e-07 1.580981e-07 1.902803e-07
[2132,] 9.367237e-08 6.125898e-07 8.030379e-08
[2133,] 5.932224e-07 1.554902e-07 2.081897e-07
[2134,] 1.048215e-07 3.120777e-07 6.978310e-08
[2135,] 1.888720e-06 4.763163e-07 3.680133e-08
[2136,] 8.417848e-08 2.051899e-07 2.611256e-08
[2137,] 9.859235e-08 3.257398e-07 6.573065e-08
[2138,] 8.517484e-08 2.073942e-07 2.601534e-08
[2139,] 6.898936e-07 1.493823e-07 2.224218e-07
[2140,] 5.846696e-08 1.302380e-07 1.789719e-08
[2141,] 7.975680e-07 3.868185e-07 3.427076e-08
[2142,] 1.682500e-07 3.808845e-07 1.034816e-07
[2143,] 6.346841e-08 1.280584e-07 1.931565e-08
[2144,] 7.346108e-08 1.128878e-06 6.756972e-08
[2145,] 1.965727e-06 1.970833e-06 2.844253e-08
[2146,] 4.295855e-06 1.753770e-07 1.328169e-06
[2147,] 9.683989e-08 2.493841e-07 3.038737e-08
[2148,] 3.819512e-07 1.736406e-07 1.624932e-07
[2149,] 9.112327e-08 2.083469e-07 2.625336e-08
[2150,] 7.820911e-08 1.162868e-06 7.914604e-08
[2151,] 2.729346e-06 1.993907e-07 9.674439e-07
[2152,] 9.197944e-08 2.079686e-07 2.646423e-08
[2153,] 9.282992e-08 2.090852e-07 2.657196e-08
[2154,] 9.288816e-08 2.071564e-07 2.672463e-08
[2155,] 7.857699e-08 3.241354e-06 1.131379e-07
[2156,] 8.253363e-08 1.527028e-06 9.631001e-08
[2157,] 9.284910e-08 2.066390e-07 2.670172e-08
[2158,] 6.492644e-08 1.842424e-07 2.069100e-08
[2159,] 1.484071e-06 1.813844e-06 2.802579e-08
[2160,] 5.206754e-07 4.911855e-07 4.887024e-08
[2161,] 4.219121e-07 1.647836e-07 1.696617e-07
[2162,] 1.624715e-06 1.863459e-06 2.811963e-08
[2163,] 6.753943e-08 1.018552e-06 5.695699e-08
[2164,] 1.505958e-06 2.075454e-06 2.794964e-08
[2165,] 7.649915e-08 1.907509e-07 2.455037e-08
[2166,] 9.729724e-08 2.142345e-07 3.145285e-08
[2167,] 8.165412e-08 2.549855e-06 1.132316e-07
[2168,] 5.002048e-07 5.188594e-07 4.721524e-08
[2169,] 1.122886e-06 1.259266e-06 2.691190e-08
[2170,] 8.543753e-08 2.162930e-06 1.165924e-07
[2171,] 8.679203e-08 2.763620e-06 1.307694e-07
[2172,] 8.225271e-08 1.755676e-06 9.895659e-08
[2173,] 7.989064e-08 2.094989e-06 1.017202e-07
[2174,] 7.775269e-08 1.315276e-06 8.177910e-08
[2175,] 1.644599e-07 3.967899e-07 1.006687e-07
[2176,] 6.196634e-08 1.346854e-07 1.853079e-08
[2177,] 7.877309e-08 1.529001e-06 8.836409e-08
[2178,] 7.551123e-08 1.319476e-06 7.752074e-08
[2179,] 5.317158e-07 1.622407e-07 2.074929e-07
[2180,] 1.193919e-07 2.213556e-07 3.127750e-08
[2181,] 5.379477e-07 1.538511e-07 1.948629e-07
[2182,] 9.355498e-08 1.248639e-06 1.098794e-07
[2183,] 7.323547e-08 1.767900e-06 7.873141e-08
[2184,] 5.151444e-07 2.638723e-07 6.376029e-08
[2185,] 3.837774e-07 1.624263e-07 1.507691e-07
[2186,] 3.850833e-07 1.653640e-07 1.546450e-07
[2187,] 9.325494e-08 2.094996e-07 2.660211e-08
[2188,] 1.739267e-07 3.731116e-07 1.072397e-07
[2189,] 5.273327e-07 2.249575e-07 7.393754e-08
[2190,] 9.432339e-08 3.518900e-06 1.680323e-07
[2191,] 3.779650e-07 1.415263e-07 1.176240e-07
[2192,] 4.743030e-07 2.413628e-07 6.546155e-08
[2193,] 2.277726e-06 1.697628e-07 6.905874e-07
[2194,] 7.862459e-08 9.125023e-07 7.295376e-08
[2195,] 5.141303e-07 2.547257e-07 6.819889e-08
[2196,] 6.781452e-08 1.386146e-07 2.049050e-08
[2197,] 4.578177e-07 2.212428e-07 6.812675e-08
[2198,] 6.753336e-08 2.759564e-07 3.508533e-08
[2199,] 1.259238e-07 1.246846e-07 3.053595e-08
[2200,] 2.659356e-06 2.383066e-07 4.684679e-08
[2201,] 4.878432e-07 2.195358e-07 7.154389e-08
[2202,] 5.309124e-08 3.221665e-07 1.789009e-08
[2203,] 5.720068e-07 4.300437e-07 5.590714e-07
[2204,] 1.267258e-07 1.179551e-07 3.887424e-08
[2205,] 6.955034e-07 4.131261e-07 6.590981e-07
[2206,] 6.048079e-08 1.649265e-07 2.147195e-08
[2207,] 2.685467e-06 1.269462e-07 8.612003e-08
[2208,] 2.275097e-07 7.056498e-07 8.194539e-08
[2209,] 1.045976e-07 3.059631e-07 6.881282e-08
[2210,] 1.001555e-07 1.200338e-07 3.325844e-08
[2211,] 7.592262e-08 1.347728e-07 2.062295e-08
[2212,] 5.642500e-08 1.283975e-07 1.590911e-08
[2213,] 2.648413e-07 2.856348e-07 7.951967e-08
[2214,] 1.460335e-07 3.678119e-07 3.530626e-08
[2215,] 7.997549e-08 1.098657e-06 6.221072e-08
[2216,] 6.453209e-08 1.177838e-07 1.919017e-08
[2217,] 1.076196e-07 6.456154e-07 5.641138e-08
[2218,] 1.399664e-07 3.951963e-07 3.373977e-08
[2219,] 5.843356e-08 1.597060e-07 1.592889e-08
[2220,] 1.323327e-07 2.245356e-07 3.964569e-08
[2221,] 1.862769e-07 2.279364e-07 5.355908e-08
[2222,] 6.409334e-08 5.664795e-07 1.651486e-08
[2223,] 1.278842e-07 2.221139e-07 3.853130e-08
[2224,] 6.109295e-08 1.781043e-07 1.599040e-08
[2225,] 1.418828e-07 2.233113e-07 4.255708e-08
[2226,] 2.848374e-07 1.772396e-07 5.164320e-08
[2227,] 1.158029e-07 2.200389e-07 2.931890e-08
[2228,] 1.030026e-07 3.050733e-07 3.383801e-08
[2229,] 1.004548e-07 3.141309e-07 2.730296e-08
[2230,] 1.479126e-07 3.836185e-07 3.439005e-08
[2231,] 8.264632e-08 5.473043e-06 1.269341e-07
[2232,] 1.559721e-07 1.837367e-06 1.716191e-08
[2233,] 6.325359e-08 2.387462e-07 1.983302e-08
[2234,] 2.599527e-07 5.368214e-07 5.976294e-08
[2235,] 3.059912e-07 1.897345e-07 4.914691e-08
[2236,] 2.960028e-07 1.942808e-07 4.754440e-08
[2237,] 5.767127e-08 1.058250e-07 1.703607e-08
[2238,] 1.030384e-07 2.785478e-07 3.025242e-08
[2239,] 2.023674e-07 5.990387e-07 7.412999e-08
[2240,] 1.516919e-07 2.756783e-07 4.226612e-08
[2241,] 1.069674e-07 2.780250e-07 3.084104e-08
[2242,] 8.237388e-07 3.289741e-07 3.706797e-07
[2243,] 1.040401e-07 2.728725e-07 3.049213e-08
[2244,] 5.949017e-07 3.721321e-07 1.104318e-07
[2245,] 5.739892e-08 1.060663e-07 1.699105e-08
[2246,] 3.141968e-07 1.956732e-07 4.846962e-08
[2247,] 1.194662e-07 2.859074e-07 4.197750e-08
[2248,] 1.056838e-07 2.779009e-07 3.064216e-08
[2249,] 7.476700e-08 1.063739e-07 2.205222e-08
[2250,] 5.984436e-08 2.064110e-07 1.947572e-08
[2251,] 1.053692e-07 2.769813e-07 3.061357e-08
[2252,] 5.982608e-08 2.069398e-07 1.942553e-08
[2253,] 1.192480e-07 2.323205e-07 3.717893e-08
[2254,] 5.985807e-08 2.216693e-07 1.953303e-08
[2255,] 1.075036e-07 2.809341e-07 3.087250e-08
[2256,] 5.983844e-08 2.085447e-07 1.945553e-08
[2257,] 4.576998e-07 1.739920e-07 9.253685e-08
[2258,] 1.157384e-07 4.895317e-07 3.023588e-08
[2259,] 1.079439e-07 2.624431e-07 3.141458e-08
[2260,] 3.056986e-07 1.867020e-07 5.029946e-08
[2261,] 1.057057e-07 2.625351e-07 3.102469e-08
[2262,] 1.325996e-07 1.253931e-07 5.217897e-08
[2263,] 4.665346e-07 1.726496e-07 9.151101e-08
[2264,] 1.073376e-07 2.630297e-07 3.129396e-08
[2265,] 1.071412e-07 2.622863e-07 3.129435e-08
[2266,] 6.028702e-08 2.088566e-07 1.942665e-08
[2267,] 1.076516e-07 2.643712e-07 3.131327e-08
[2268,] 1.072405e-07 2.662925e-07 3.117703e-08
[2269,] 1.110684e-07 1.824106e-07 5.159924e-08
[2270,] 5.995404e-08 2.129934e-07 1.939211e-08
[2271,] 6.747639e-08 2.279992e-07 2.542529e-08
[2272,] 6.528255e-08 3.334386e-07 2.684827e-08
[2273,] 1.485754e-06 2.166494e-07 7.660482e-07
[2274,] 1.747831e-07 2.465624e-07 5.706098e-08
[2275,] 1.691377e-07 2.531387e-07 5.153742e-08
[2276,] 1.100223e-07 1.410815e-07 3.628475e-08
[2277,] 1.429407e-07 1.318465e-07 3.619829e-08
[2278,] 8.731004e-08 1.064371e-07 2.531287e-08
[2279,] 1.462483e-07 1.142708e-07 3.244219e-08
[2280,] 7.696274e-08 1.464490e-07 2.671727e-08
[2281,] 1.531924e-07 1.520466e-07 4.335912e-08
[2282,] 6.896826e-08 2.173101e-07 2.619719e-08
[2283,] 8.225413e-07 1.763163e-07 2.000811e-07
[2284,] 8.287957e-08 2.424952e-07 2.371323e-08
[2285,] 8.242882e-08 3.155071e-07 4.419770e-08
[2286,] 7.653546e-08 3.373264e-07 3.869081e-08
[2287,] 1.020059e-07 1.822356e-07 2.647309e-08
[2288,] 5.475857e-08 1.472333e-07 1.694762e-08
[2289,] 3.084090e-07 4.814225e-07 1.799657e-07
[2290,] 1.278757e-07 4.135300e-07 6.692114e-08
[2291,] 6.354864e-08 1.099569e-07 1.893700e-08
[2292,] 6.070771e-08 1.103268e-07 1.832971e-08
[2293,] 5.314950e-08 1.118976e-07 1.648831e-08
[2294,] 6.205042e-08 1.102792e-07 1.865280e-08
[2295,] 6.957529e-08 1.600241e-07 2.450252e-08
[2296,] 6.854317e-08 1.124721e-07 2.045590e-08
[2297,] 1.064902e-07 2.261702e-07 3.436597e-08
[2298,] 6.294177e-08 1.412905e-07 1.668440e-08
[2299,] 9.216039e-08 3.706722e-07 2.225980e-08
[2300,] 1.096302e-07 3.251082e-07 3.713505e-08
[2301,] 5.255766e-08 1.402193e-07 1.578076e-08
[2302,] 1.608330e-07 1.880697e-07 6.710899e-08
[2303,] 1.646005e-07 1.830609e-07 6.716840e-08
[2304,] 6.765577e-08 1.090565e-07 2.029771e-08
[2305,] 5.173663e-08 1.429865e-07 1.601011e-08
[2306,] 7.910804e-08 2.694259e-07 2.453210e-08
[2307,] 1.087978e-07 3.123611e-07 3.649449e-08
[2308,] 9.651645e-08 1.204541e-07 3.201737e-08
[2309,] 1.404023e-07 1.598471e-07 5.774231e-08
[2310,] 9.425139e-08 1.141448e-07 3.033978e-08
[2311,] 1.033261e-07 1.451105e-07 2.414793e-08
[2312,] 5.218236e-08 1.423607e-07 1.665342e-08
[2313,] 1.080138e-07 1.933754e-07 3.236148e-08
[2314,] 2.105068e-07 5.140267e-07 1.171369e-07
[2315,] 9.562923e-08 3.085020e-07 2.935113e-08
[2316,] 3.146319e-07 1.556528e-07 5.831908e-08
[2317,] 1.083545e-07 3.066703e-07 3.592001e-08
[2318,] 1.049372e-07 1.301873e-07 2.644849e-08
[2319,] 5.202848e-08 1.215286e-07 1.566081e-08
[2320,] 9.599426e-08 1.338551e-07 2.446757e-08
[2321,] 1.092756e-07 1.301147e-07 2.751765e-08
[2322,] 1.158141e-07 1.172857e-07 3.317044e-08
[2323,] 5.403291e-08 1.658488e-07 1.839383e-08
[2324,] 5.186403e-08 1.245574e-07 1.571210e-08
[2325,] 1.496643e-07 1.431090e-07 5.310211e-08
[2326,] 5.208557e-08 1.242773e-07 1.567105e-08
[2327,] 1.366876e-07 1.490025e-07 5.017620e-08
[2328,] 1.578576e-07 1.483009e-07 5.423588e-08
[2329,] 1.407744e-07 1.476480e-07 4.815898e-08
[2330,] 5.155899e-08 1.115014e-07 1.559607e-08
[2331,] 5.173781e-08 1.133019e-07 1.558885e-08
[2332,] 5.141677e-08 1.331305e-07 1.643495e-08
[2333,] 1.089410e-07 3.015561e-07 3.644800e-08
[2334,] 5.236222e-08 1.936069e-07 1.932427e-08
[2335,] 5.251692e-08 2.185380e-07 2.012903e-08
[2336,] 4.237165e-07 2.294883e-07 1.452516e-07
[2337,] 8.591648e-08 3.268720e-07 2.782607e-08
[2338,] 7.054815e-08 1.070778e-07 2.027881e-08
[2339,] 4.627708e-07 6.426513e-07 3.464803e-07
[2340,] 8.331010e-08 2.634084e-07 2.756851e-08
[2341,] 6.140233e-08 1.107386e-07 1.751082e-08
[2342,] 1.107595e-07 1.382204e-07 4.320568e-08
[2343,] 1.385835e-07 1.307201e-07 3.209009e-08
[2344,] 8.869445e-08 3.294931e-07 2.868892e-08
[2345,] 1.206726e-07 1.289501e-07 3.982752e-08
[2346,] 1.203275e-07 1.377299e-07 4.224323e-08
[2347,] 1.879951e-07 2.678341e-07 6.850356e-08
[2348,] 1.963021e-07 2.849312e-07 5.898057e-08
[2349,] 1.370569e-07 1.357240e-07 4.721818e-08
[2350,] 1.184644e-07 1.283296e-07 3.240820e-08
[2351,] 1.338121e-07 1.346292e-07 4.579262e-08
[2352,] 1.906564e-07 2.337460e-07 4.867246e-08
[2353,] 1.390535e-07 1.427847e-07 5.073853e-08
[2354,] 1.749681e-07 1.236762e-07 4.193005e-08
[2355,] 1.365305e-07 1.332068e-07 3.316467e-08
[2356,] 6.100111e-07 4.359274e-07 3.685139e-07
[2357,] 1.405448e-07 1.404997e-07 5.055718e-08
[2358,] 6.976863e-08 1.854977e-07 2.169459e-08
[2359,] 1.331526e-07 1.334439e-07 4.502321e-08
[2360,] 1.986315e-07 3.730433e-07 6.219728e-08
[2361,] 1.890244e-07 1.729328e-07 4.627560e-08
[2362,] 1.409781e-07 1.326845e-07 3.407532e-08
[2363,] 1.356742e-07 1.760503e-07 6.022559e-08
[2364,] 1.881079e-07 1.738144e-07 4.629096e-08
[2365,] 1.258227e-07 1.409276e-07 3.462130e-08
[2366,] 1.881434e-07 3.128011e-07 5.746851e-08
[2367,] 1.397106e-07 1.332130e-07 3.562895e-08
[2368,] 9.526943e-08 3.473387e-07 3.231047e-08
[2369,] 9.792538e-08 1.907954e-07 2.585337e-08
[2370,] 7.982944e-08 2.121392e-07 2.165108e-08
[2371,] 8.023598e-08 1.544040e-07 2.512809e-08
[2372,] 8.005929e-08 2.107345e-07 2.171033e-08
[2373,] 7.229536e-08 2.004978e-07 2.298870e-08
[2374,] 8.369749e-08 1.276525e-07 1.894075e-08
[2375,] 6.104533e-08 2.384097e-06 4.914215e-08
[2376,] 1.363756e-07 7.685746e-07 9.373640e-08
[2377,] 4.633646e-07 3.276488e-07 3.229300e-07
[2378,] 1.597574e-07 2.814805e-07 5.005012e-08
[2379,] 8.678574e-08 1.339358e-07 2.492042e-08
[2380,] 4.405889e-07 3.019151e-07 3.481784e-07
[2381,] 8.670404e-08 1.318412e-07 2.470294e-08
[2382,] 1.606719e-07 2.783152e-07 4.954194e-08
[2383,] 1.990908e-07 1.747156e-07 5.092183e-08
[2384,] 5.388719e-08 2.700413e-07 1.648658e-08
[2385,] 5.204429e-08 1.227060e-06 2.130420e-08
[2386,] 8.683918e-08 1.321056e-07 2.479907e-08
[2387,] 1.215294e-07 1.405280e-07 3.720882e-08
[2388,] 1.920908e-07 2.658436e-07 6.544238e-08
[2389,] 1.610639e-07 2.783622e-07 4.946200e-08
[2390,] 5.167715e-08 1.316287e-06 2.282969e-08
[2391,] 5.181642e-08 6.702657e-07 2.307730e-08
[2392,] 5.187550e-08 6.745340e-07 2.332128e-08
[2393,] 1.605320e-07 2.782122e-07 4.949922e-08
[2394,] 5.576581e-08 7.392841e-07 3.135859e-08
[2395,] 8.839091e-08 3.837063e-07 4.732003e-08
[2396,] 1.223119e-07 7.250945e-07 8.052338e-08
[2397,] 5.161773e-08 7.109050e-07 2.215367e-08
[2398,] 2.044869e-07 3.036699e-07 1.600993e-07
[2399,] 6.903498e-07 1.362280e-07 1.664605e-07
[2400,] 5.162212e-08 7.760912e-07 2.140967e-08
[2401,] 2.118241e-07 4.424043e-07 2.162152e-07
[2402,] 8.849424e-08 4.080665e-07 4.934817e-08
[2403,] 5.201458e-07 1.762546e-07 1.966062e-07
[2404,] 5.304361e-08 7.750696e-07 1.914815e-08
[2405,] 2.454949e-07 6.449588e-07 2.006229e-07
[2406,] 2.097905e-07 5.823867e-07 1.588315e-07
[2407,] 2.168182e-07 5.087858e-07 2.442548e-07
[2408,] 8.685269e-08 3.515734e-07 4.235809e-08
[2409,] 8.621311e-08 3.594026e-07 4.147679e-08
[2410,] 8.694367e-08 1.329163e-07 2.485994e-08
[2411,] 6.869986e-07 1.360914e-07 1.654157e-07
[2412,] 6.605944e-07 1.387455e-07 1.694039e-07
[2413,] 1.454500e-07 4.917973e-07 9.276041e-08
[2414,] 2.100226e-07 5.757450e-07 1.578042e-07
[2415,] 5.256608e-08 2.096420e-07 1.654628e-08
[2416,] 1.008148e-07 2.750431e-07 3.165824e-08
[2417,] 1.966024e-07 6.078203e-07 1.363612e-07
[2418,] 2.071723e-07 4.083742e-07 1.994708e-07
[2419,] 1.724797e-07 1.342829e-07 4.830903e-08
[2420,] 2.037416e-07 4.876083e-07 2.190708e-07
[2421,] 2.370275e-07 4.530696e-07 2.523204e-07
[2422,] 2.329170e-07 4.804732e-07 2.562154e-07
[2423,] 6.183590e-07 1.802621e-07 2.395545e-07
[2424,] 2.122820e-07 4.692279e-07 2.254944e-07
[2425,] 5.170538e-08 5.606577e-07 1.991534e-08
[2426,] 8.659599e-08 1.328610e-07 2.475040e-08
[2427,] 2.096470e-07 4.587849e-07 2.188478e-07
[2428,] 2.445189e-07 3.940413e-07 1.441095e-07
[2429,] 5.182863e-08 1.735023e-07 1.653373e-08
[2430,] 5.491228e-07 1.315356e-07 1.194151e-07
[2431,] 2.215675e-07 1.101494e-07 5.396482e-08
[2432,] 1.534912e-07 1.225176e-07 5.175067e-08
[2433,] 5.762158e-07 1.296570e-07 1.119680e-07
[2434,] 5.794525e-08 1.327911e-07 1.577393e-08
[2435,] 5.451399e-08 7.653658e-07 2.919835e-08
[2436,] 3.943245e-07 1.739657e-07 1.967465e-07
[2437,] 3.830045e-07 1.698046e-07 1.859183e-07
[2438,] 2.999080e-07 2.076247e-07 1.781716e-07
[2439,] 3.307041e-07 2.151097e-07 2.048147e-07
[2440,] 2.477442e-07 1.604255e-07 7.416616e-08
[2441,] 1.677313e-06 4.467933e-07 2.120167e-06
[2442,] 5.570563e-08 1.189122e-06 3.452360e-08
[2443,] 9.381716e-08 2.159716e-07 4.089962e-08
[2444,] 5.628635e-08 1.570804e-06 3.792505e-08
[2445,] 1.250643e-07 1.404953e-07 3.607407e-08
[2446,] 1.451301e-06 5.278316e-07 2.201946e-06
[2447,] 8.934230e-08 1.856978e-07 3.400051e-08
[2448,] 9.631032e-08 2.158506e-06 7.585825e-08
[2449,] 8.805950e-07 2.816286e-07 6.643943e-07
[2450,] 1.256263e-07 5.118140e-07 7.043868e-08
[2451,] 8.327624e-08 1.293563e-07 2.142913e-08
[2452,] 2.007023e-07 1.483982e-06 2.456966e-07
[2453,] 7.798563e-08 1.284810e-07 1.816726e-08
[2454,] 7.970878e-08 1.283449e-07 1.839332e-08
[2455,] 1.505187e-07 1.410623e-07 3.835479e-08
[2456,] 9.053816e-07 1.713084e-07 2.793111e-07
[2457,] 1.521708e-07 1.420891e-07 4.021697e-08
[2458,] 2.121404e-07 1.414907e-06 1.968064e-07
[2459,] 1.925345e-07 1.738188e-07 7.395392e-08
[2460,] 5.584189e-07 1.228157e-07 1.342136e-07
[2461,] 7.971919e-08 1.108287e-07 2.001676e-08
[2462,] 2.387595e-07 3.493562e-07 1.998656e-07
[2463,] 1.313998e-07 3.423812e-07 9.362828e-08
[2464,] 2.315845e-07 3.808244e-07 2.120226e-07
[2465,] 5.730734e-08 1.890528e-07 2.153296e-08
[2466,] 1.785845e-07 2.207571e-07 4.926414e-08
[2467,] 2.216104e-07 3.947779e-07 2.071959e-07
[2468,] 1.497397e-07 2.270882e-07 8.409169e-08
[2469,] 1.529885e-07 2.086270e-07 8.023857e-08
[2470,] 2.724556e-07 2.254413e-07 1.333322e-07
[2471,] 6.582688e-08 2.180724e-07 1.608962e-08
[2472,] 5.451251e-08 1.976031e-07 2.043390e-08
[2473,] 5.383444e-08 1.725129e-07 1.926012e-08
[2474,] 6.752503e-08 1.591561e-07 1.629515e-08
[2475,] 1.601786e-07 1.412391e-07 3.876003e-08
[2476,] 1.713027e-07 3.454063e-07 6.997716e-08
[2477,] 6.187685e-08 1.547604e-07 2.257229e-08
[2478,] 1.575611e-07 1.411735e-07 3.905733e-08
[2479,] 1.521385e-07 1.413905e-07 3.697348e-08
[2480,] 2.182218e-07 1.414177e-07 3.539753e-08
[2481,] 1.708929e-07 2.686027e-07 5.411032e-08
[2482,] 1.565361e-07 1.292140e-07 2.942678e-08
[2483,] 1.176807e-07 3.763576e-07 4.606536e-08
[2484,] 2.643647e-07 1.480778e-07 3.786389e-08
[2485,] 2.696900e-07 1.311813e-07 3.938081e-08
[2486,] 2.174225e-07 1.410739e-07 4.365309e-08
[2487,] 3.272643e-07 1.272749e-07 4.691125e-08
[2488,] 3.063280e-07 1.280916e-07 4.450799e-08
[2489,] 2.969136e-07 1.298496e-07 4.406204e-08
[2490,] 5.476641e-08 1.072665e-07 1.619422e-08
[2491,] 2.714429e-07 1.268638e-07 4.378537e-08
[2492,] 1.338703e-07 1.921681e-06 1.139240e-07
[2493,] 2.628783e-07 1.266357e-07 4.454198e-08
[2494,] 1.560078e-07 8.326121e-07 1.364742e-07
[2495,] 3.700997e-07 9.650484e-07 3.950955e-07
[2496,] 3.152981e-07 1.417739e-07 6.362919e-08
[2497,] 1.450122e-07 8.501303e-07 1.247054e-07
[2498,] 1.835508e-07 1.293165e-07 3.804462e-08
[2499,] 3.739277e-07 3.125524e-07 1.500484e-07
[2500,] 7.631831e-08 1.215055e-07 2.319155e-08
[2501,] 1.106394e-06 1.094670e-07 1.386334e-07
[2502,] 1.682463e-07 1.180053e-07 4.404378e-08
[2503,] 4.206083e-07 3.304745e-07 1.834047e-07
[2504,] 6.046729e-08 1.233708e-07 1.947891e-08
[2505,] 5.076647e-07 5.255508e-07 3.759046e-07
[2506,] 2.627311e-07 1.271805e-07 5.121317e-08
[2507,] 1.452011e-07 1.464550e-07 3.217035e-08
[2508,] 5.457584e-08 1.525830e-07 1.819357e-08
[2509,] 5.451534e-08 1.209504e-07 1.716228e-08
[2510,] 2.682055e-07 2.867365e-07 9.943041e-08
[2511,] 1.365779e-07 1.385648e-07 2.835136e-08
[2512,] 2.710555e-07 1.890071e-07 3.430906e-08
[2513,] 4.808217e-07 1.382645e-07 5.824015e-08
[2514,] 3.630528e-07 1.236941e-07 5.037510e-08
[2515,] 1.667340e-07 3.788364e-07 4.190012e-08
[2516,] 2.966376e-07 1.713438e-07 3.570373e-08
[2517,] 3.117402e-07 1.819015e-07 3.551987e-08
[2518,] 2.397274e-07 1.671136e-07 3.219869e-08
[2519,] 2.717351e-07 1.641652e-07 3.487047e-08
[2520,] 6.348059e-07 7.679416e-07 5.835051e-07
[2521,] 3.005660e-07 1.763552e-07 3.536669e-08
[2522,] 5.294128e-07 1.490291e-07 5.517403e-08
[2523,] 7.202525e-07 7.693276e-07 7.491402e-07
[2524,] 7.121550e-07 7.173704e-07 6.446298e-07
[2525,] 6.636172e-07 7.444103e-07 6.051533e-07
[2526,] 2.374333e-07 1.264713e-07 5.215621e-08
[2527,] 5.459456e-07 7.016808e-07 4.688443e-07
[2528,] 1.245985e-07 4.244550e-07 4.970514e-08
[2529,] 1.740181e-07 2.988202e-07 5.178165e-08
[2530,] 5.415042e-07 8.224151e-07 5.534682e-07
[2531,] 5.680651e-07 6.308560e-07 4.658754e-07
[2532,] 5.799374e-07 6.638816e-07 4.892208e-07
[2533,] 6.556518e-07 1.477724e-07 9.221326e-08
[2534,] 1.746179e-07 2.964276e-07 5.180270e-08
[2535,] 5.298260e-08 1.293095e-07 1.694315e-08
[2536,] 1.753250e-07 5.083377e-07 1.096025e-07
[2537,] 1.780888e-07 4.837784e-07 1.073836e-07
[2538,] 1.383202e-07 3.433725e-07 5.703933e-08
[2539,] 1.805879e-07 5.388343e-07 1.132113e-07
[2540,] 1.911235e-07 5.110929e-07 1.702655e-07
[2541,] 1.809076e-07 2.323685e-07 7.060665e-08
[2542,] 1.741636e-07 8.391769e-07 1.731529e-07
[2543,] 1.935426e-07 5.727010e-07 1.855198e-07
[2544,] 5.991875e-08 1.448291e-07 1.664549e-08
[2545,] 1.990509e-07 7.549512e-07 1.978420e-07
[2546,] 8.596499e-08 1.303592e-07 2.824232e-08
[2547,] 1.989830e-07 6.998750e-07 1.900574e-07
[2548,] 1.317048e-07 1.255160e-07 4.701495e-08
[2549,] 1.019546e-07 1.514955e-07 4.002456e-08
[2550,] 8.505676e-08 1.350300e-07 3.262877e-08
[2551,] 1.551184e-07 2.380214e-07 6.122082e-08
[2552,] 8.523134e-08 1.316289e-07 3.204753e-08
[2553,] 8.869080e-08 1.367902e-07 3.451504e-08
[2554,] 8.774737e-08 1.147174e-07 2.890683e-08
[2555,] 9.408700e-08 1.410677e-07 3.771948e-08
[2556,] 1.309786e-07 3.570740e-07 5.018096e-08
[2557,] 8.630121e-08 1.355296e-07 3.324689e-08
```
