## Supplementary material for "Characterization of shared and ancestry-specific signals driving complex traits using multi-ancestry fine-mapping": s1_data.bim

```
7	chr7:98822218:G:A	0	98822218	A	G
7	chr7:98822502:AC:A	0	98822502	A	AC
7	chr7:98822555:C:T	0	98822555	T	C
7	chr7:98822877:G:A	0	98822877	A	G
7	chr7:98822976:G:A	0	98822976	A	G
7	chr7:98823025:G:A	0	98823025	A	G
7	chr7:98823191:T:C	0	98823191	C	T
7	chr7:98823851:A:G	0	98823851	G	A
7	chr7:98823876:A:G	0	98823876	G	A
7	chr7:98824073:AAATT:A	0	98824073	A	AAATT
7	chr7:98824421:G:A	0	98824421	A	G
7	chr7:98824824:G:A	0	98824824	A	G
7	chr7:98824891:C:T	0	98824891	T	C
7	chr7:98824893:C:G	0	98824893	G	C
7	chr7:98825515:T:C	0	98825515	C	T
7	chr7:98825848:G:A	0	98825848	A	G
7	chr7:98827647:A:C	0	98827647	C	A
7	chr7:98828163:G:A	0	98828163	A	G
7	chr7:98828479:A:G	0	98828479	G	A
7	chr7:98828611:A:G	0	98828611	G	A
7	chr7:98828614:C:T	0	98828614	T	C
7	chr7:98828928:C:T	0	98828928	T	C
7	chr7:98829078:G:A	0	98829078	A	G
7	chr7:98829516:C:T	0	98829516	T	C
7	chr7:98830770:C:T	0	98830770	T	C
7	chr7:98831474:G:T	0	98831474	T	G
7	chr7:98831600:C:T	0	98831600	T	C
7	chr7:98831931:G:C	0	98831931	C	G
7	chr7:98832621:A:G	0	98832621	G	A
7	chr7:98832713:T:C	0	98832713	C	T
7	chr7:98832954:G:A	0	98832954	A	G
7	chr7:98833142:A:C	0	98833142	C	A
7	chr7:98833379:A:G	0	98833379	G	A
7	chr7:98833384:A:T	0	98833384	T	A
7	chr7:98834964:T:C	0	98834964	C	T
7	chr7:98835088:A:G	0	98835088	G	A
7	chr7:98835248:G:A	0	98835248	A	G
7	chr7:98835314:A:G	0	98835314	G	A
7	chr7:98835843:T:C	0	98835843	C	T
7	chr7:98836659:G:A	0	98836659	A	G
7	chr7:98836840:G:A	0	98836840	A	G
7	chr7:98836863:T:C	0	98836863	C	T
7	chr7:98837163:C:T	0	98837163	T	C
7	chr7:98837295:C:T	0	98837295	T	C
7	chr7:98837529:G:A	0	98837529	A	G
7	chr7:98837606:A:G	0	98837606	G	A
7	chr7:98837897:C:T	0	98837897	T	C
7	chr7:98838080:TTG:T	0	98838080	T	TTG
7	chr7:98838704:A:C	0	98838704	C	A
7	chr7:98838872:C:T	0	98838872	T	C
7	chr7:98839945:G:A	0	98839945	A	G
7	chr7:98841921:A:C	0	98841921	C	A
7	chr7:98842077:T:C	0	98842077	C	T
7	chr7:98842967:T:G	0	98842967	G	T
7	chr7:98843463:G:A	0	98843463	A	G
7	chr7:98845158:T:C	0	98845158	C	T
7	chr7:98846135:T:A	0	98846135	A	T
7	chr7:98846330:T:C	0	98846330	C	T
7	chr7:98846664:C:T	0	98846664	T	C
7	chr7:98847264:G:A	0	98847264	A	G
7	chr7:98847488:G:A	0	98847488	A	G
7	chr7:98848943:G:A	0	98848943	A	G
7	chr7:98849730:A:G	0	98849730	G	A
7	chr7:98851951:G:T	0	98851951	T	G
7	chr7:98852219:C:A	0	98852219	A	C
7	chr7:98853735:G:A	0	98853735	A	G
7	chr7:98853887:T:C	0	98853887	C	T
7	chr7:98853974:G:A	0	98853974	A	G
7	chr7:98854546:T:C	0	98854546	C	T
7	chr7:98856726:C:T	0	98856726	T	C
7	chr7:98857333:A:G	0	98857333	G	A
7	chr7:98857350:C:T	0	98857350	T	C
7	chr7:98857930:C:T	0	98857930	T	C
7	chr7:98858365:AC:A	0	98858365	A	AC
7	chr7:98859199:G:A	0	98859199	A	G
7	chr7:98859248:T:C	0	98859248	C	T
7	chr7:98859323:A:G	0	98859323	G	A
7	chr7:98859557:A:G	0	98859557	G	A
7	chr7:98859656:C:G	0	98859656	G	C
7	chr7:98861262:C:T	0	98861262	T	C
7	chr7:98861533:A:G	0	98861533	G	A
7	chr7:98861615:G:A	0	98861615	A	G
7	chr7:98863201:C:A	0	98863201	A	C
7	chr7:98863439:G:A	0	98863439	A	G
7	chr7:98864966:G:A	0	98864966	A	G
7	chr7:98870125:C:T	0	98870125	T	C
7	chr7:98870722:T:G	0	98870722	G	T
7	chr7:98870751:C:T	0	98870751	T	C
7	chr7:98870903:C:A	0	98870903	A	C
7	chr7:98871202:C:T	0	98871202	T	C
7	chr7:98872055:C:T	0	98872055	T	C
7	chr7:98872359:C:G	0	98872359	G	C
7	chr7:98872501:G:A	0	98872501	A	G
7	chr7:98872762:T:G	0	98872762	G	T
7	chr7:98873409:C:T	0	98873409	T	C
7	chr7:98873886:C:G	0	98873886	G	C
7	chr7:98874378:TTA:T	0	98874378	T	TTA
7	chr7:98874644:TAATC:T	0	98874644	T	TAATC
7	chr7:98874715:C:T	0	98874715	T	C
7	chr7:98874723:A:G	0	98874723	G	A
7	chr7:98876498:G:A	0	98876498	A	G
7	chr7:98876505:C:T	0	98876505	T	C
7	chr7:98877151:T:C	0	98877151	C	T
7	chr7:98878806:T:C	0	98878806	C	T
7	chr7:98879130:C:A	0	98879130	A	C
7	chr7:98880092:A:G	0	98880092	G	A
7	chr7:98880123:A:G	0	98880123	G	A
7	chr7:98881057:A:G	0	98881057	G	A
7	chr7:98881508:G:T	0	98881508	T	G
7	chr7:98883158:A:G	0	98883158	G	A
7	chr7:98884177:C:T	0	98884177	T	C
7	chr7:98885429:G:A	0	98885429	A	G
7	chr7:98885449:C:T	0	98885449	T	C
7	chr7:98886859:G:C	0	98886859	C	G
7	chr7:98888684:A:G	0	98888684	G	A
7	chr7:98888714:T:C	0	98888714	C	T
7	chr7:98889076:T:C	0	98889076	C	T
7	chr7:98889676:T:C	0	98889676	C	T
7	chr7:98891137:A:G	0	98891137	G	A
7	chr7:98893314:A:G	0	98893314	G	A
7	chr7:98893638:T:C	0	98893638	C	T
7	chr7:98896224:A:T	0	98896224	T	A
7	chr7:98896942:TC:T	0	98896942	T	TC
7	chr7:98898331:G:A	0	98898331	A	G
7	chr7:98899583:C:G	0	98899583	G	C
7	chr7:98901965:C:T	0	98901965	T	C
7	chr7:98902546:T:G	0	98902546	G	T
7	chr7:98902630:T:C	0	98902630	C	T
7	chr7:98903333:C:T	0	98903333	T	C
7	chr7:98904202:A:G	0	98904202	G	A
7	chr7:98904921:G:A	0	98904921	A	G
7	chr7:98906084:TG:T	0	98906084	T	TG
7	chr7:98907046:A:G	0	98907046	G	A
7	chr7:98908818:C:T	0	98908818	T	C
7	chr7:98909212:CA:C	0	98909212	C	CA
7	chr7:98909214:G:T	0	98909214	T	G
7	chr7:98910951:G:A	0	98910951	A	G
7	chr7:98913145:C:A	0	98913145	A	C
7	chr7:98913547:C:G	0	98913547	G	C
7	chr7:98913971:G:C	0	98913971	C	G
7	chr7:98914242:A:T	0	98914242	T	A
7	chr7:98919578:A:G	0	98919578	G	A
7	chr7:98923655:G:A	0	98923655	A	G
7	chr7:98923853:A:C	0	98923853	C	A
7	chr7:98924423:C:T	0	98924423	T	C
7	chr7:98925270:C:T	0	98925270	T	C
7	chr7:98925750:T:C	0	98925750	C	T
7	chr7:98927976:C:T	0	98927976	T	C
7	chr7:98932470:A:G	0	98932470	G	A
7	chr7:98932664:G:A	0	98932664	A	G
7	chr7:98934260:C:T	0	98934260	T	C
7	chr7:98935166:T:C	0	98935166	C	T
7	chr7:98936730:G:T	0	98936730	T	G
7	chr7:98938476:C:A	0	98938476	A	C
7	chr7:98938510:A:G	0	98938510	G	A
7	chr7:98939321:G:A	0	98939321	A	G
7	chr7:98941733:A:G	0	98941733	G	A
7	chr7:98942500:T:C	0	98942500	C	T
7	chr7:98945264:A:G	0	98945264	G	A
7	chr7:98945485:A:C	0	98945485	C	A
7	chr7:98946705:T:G	0	98946705	G	T
7	chr7:98946719:T:G	0	98946719	G	T
7	chr7:98947480:G:A	0	98947480	A	G
7	chr7:98948532:G:A	0	98948532	A	G
7	chr7:98948730:T:G	0	98948730	G	T
7	chr7:98951219:C:G	0	98951219	G	C
7	chr7:98951562:T:C	0	98951562	C	T
7	chr7:98952822:C:A	0	98952822	A	C
7	chr7:98953529:C:T	0	98953529	T	C
7	chr7:98954344:C:T	0	98954344	T	C
7	chr7:98957228:A:C	0	98957228	C	A
7	chr7:98958671:A:G	0	98958671	G	A
7	chr7:98959339:C:T	0	98959339	T	C
7	chr7:98959733:G:C	0	98959733	C	G
7	chr7:98961257:G:C	0	98961257	C	G
7	chr7:98961618:T:A	0	98961618	A	T
7	chr7:98962590:T:C	0	98962590	C	T
7	chr7:98963008:G:A	0	98963008	A	G
7	chr7:98965043:G:C	0	98965043	C	G
7	chr7:98965342:T:C	0	98965342	C	T
7	chr7:98965442:C:G	0	98965442	G	C
7	chr7:98965521:T:C	0	98965521	C	T
7	chr7:98966003:A:G	0	98966003	G	A
7	chr7:98968340:A:G	0	98968340	G	A
7	chr7:98969006:G:A	0	98969006	A	G
7	chr7:98969578:G:A	0	98969578	A	G
7	chr7:98970394:C:T	0	98970394	T	C
7	chr7:98973701:G:A	0	98973701	A	G
7	chr7:98974159:A:G	0	98974159	G	A
7	chr7:98975030:A:G	0	98975030	G	A
7	chr7:98975600:C:T	0	98975600	T	C
7	chr7:98975672:C:T	0	98975672	T	C
7	chr7:98977320:C:T	0	98977320	T	C
7	chr7:98981696:T:G	0	98981696	G	T
7	chr7:98982529:T:C	0	98982529	C	T
7	chr7:98983038:A:G	0	98983038	G	A
7	chr7:98983572:G:T	0	98983572	T	G
7	chr7:98983889:C:A	0	98983889	A	C
7	chr7:98985623:T:C	0	98985623	C	T
7	chr7:98985899:T:C	0	98985899	C	T
7	chr7:98986168:A:C	0	98986168	C	A
7	chr7:98987487:T:A	0	98987487	A	T
7	chr7:98989321:T:C	0	98989321	C	T
7	chr7:98989672:T:C	0	98989672	C	T
7	chr7:98992428:A:G	0	98992428	G	A
7	chr7:98995188:A:C	0	98995188	C	A
7	chr7:98995324:G:A	0	98995324	A	G
7	chr7:98997147:A:C	0	98997147	C	A
7	chr7:98997221:G:A	0	98997221	A	G
7	chr7:98998307:G:A	0	98998307	A	G
7	chr7:98998484:G:A	0	98998484	A	G
7	chr7:98998785:G:A	0	98998785	A	G
7	chr7:98999516:G:A	0	98999516	A	G
7	chr7:99001017:C:T	0	99001017	T	C
7	chr7:99001911:C:T	0	99001911	T	C
7	chr7:99003402:T:C	0	99003402	C	T
7	chr7:99004009:G:A	0	99004009	A	G
7	chr7:99005662:G:A	0	99005662	A	G
7	chr7:99005843:C:T	0	99005843	T	C
7	chr7:99006503:A:G	0	99006503	G	A
7	chr7:99007221:C:T	0	99007221	T	C
7	chr7:99008783:G:A	0	99008783	A	G
7	chr7:99009747:G:A	0	99009747	A	G
7	chr7:99010983:T:A	0	99010983	A	T
7	chr7:99012972:T:C	0	99012972	C	T
7	chr7:99013061:C:T	0	99013061	T	C
7	chr7:99018159:G:A	0	99018159	A	G
7	chr7:99019034:G:A	0	99019034	A	G
7	chr7:99019365:A:C	0	99019365	C	A
7	chr7:99020430:C:T	0	99020430	T	C
7	chr7:99022685:A:G	0	99022685	G	A
7	chr7:99023680:T:C	0	99023680	C	T
7	chr7:99024249:C:T	0	99024249	T	C
7	chr7:99024450:A:G	0	99024450	G	A
7	chr7:99025126:C:T	0	99025126	T	C
7	chr7:99025131:C:T	0	99025131	T	C
7	chr7:99025304:C:T	0	99025304	T	C
7	chr7:99026377:G:A	0	99026377	A	G
7	chr7:99027209:G:A	0	99027209	A	G
7	chr7:99027254:C:T	0	99027254	T	C
7	chr7:99028159:G:A	0	99028159	A	G
7	chr7:99028375:C:T	0	99028375	T	C
7	chr7:99029840:C:T	0	99029840	T	C
7	chr7:99030294:A:AC	0	99030294	AC	A
7	chr7:99034183:C:T	0	99034183	T	C
7	chr7:99035176:A:G	0	99035176	G	A
7	chr7:99035807:A:C	0	99035807	C	A
7	chr7:99036432:C:T	0	99036432	T	C
7	chr7:99040227:A:G	0	99040227	G	A
7	chr7:99040232:C:T	0	99040232	T	C
7	chr7:99041773:G:A	0	99041773	A	G
7	chr7:99041833:T:C	0	99041833	C	T
7	chr7:99042486:G:T	0	99042486	T	G
7	chr7:99042579:T:C	0	99042579	C	T
7	chr7:99043610:T:C	0	99043610	C	T
7	chr7:99043763:A:T	0	99043763	T	A
7	chr7:99044083:G:A	0	99044083	A	G
7	chr7:99044794:G:A	0	99044794	A	G
7	chr7:99046207:T:C	0	99046207	C	T
7	chr7:99046409:G:A	0	99046409	A	G
7	chr7:99046667:G:A	0	99046667	A	G
7	chr7:99047894:G:A	0	99047894	A	G
7	chr7:99047942:C:G	0	99047942	G	C
7	chr7:99048541:A:G	0	99048541	G	A
7	chr7:99049516:C:T	0	99049516	T	C
7	chr7:99050559:G:GA	0	99050559	GA	G
7	chr7:99050742:C:G	0	99050742	G	C
7	chr7:99052005:A:G	0	99052005	G	A
7	chr7:99052476:T:C	0	99052476	C	T
7	chr7:99055736:G:A	0	99055736	A	G
7	chr7:99055915:A:G	0	99055915	G	A
7	chr7:99056403:C:T	0	99056403	T	C
7	chr7:99056744:T:C	0	99056744	C	T
7	chr7:99056998:A:G	0	99056998	G	A
7	chr7:99057612:T:G	0	99057612	G	T
7	chr7:99057901:A:T	0	99057901	T	A
7	chr7:99059030:G:A	0	99059030	A	G
7	chr7:99059071:G:A	0	99059071	A	G
7	chr7:99059121:C:T	0	99059121	T	C
7	chr7:99059694:G:A	0	99059694	A	G
7	chr7:99060347:C:T	0	99060347	T	C
7	chr7:99060882:A:G	0	99060882	G	A
7	chr7:99062189:GGT:G	0	99062189	G	GGT
7	chr7:99062193:AT:A	0	99062193	A	AT
7	chr7:99062597:C:T	0	99062597	T	C
7	chr7:99064745:A:C	0	99064745	C	A
7	chr7:99065978:G:A	0	99065978	A	G
7	chr7:99066036:T:C	0	99066036	C	T
7	chr7:99066515:G:T	0	99066515	T	G
7	chr7:99066579:A:C	0	99066579	C	A
7	chr7:99067129:G:C	0	99067129	C	G
7	chr7:99068382:T:C	0	99068382	C	T
7	chr7:99068873:CCCTAA:C	0	99068873	C	CCCTAA
7	chr7:99069459:A:G	0	99069459	G	A
7	chr7:99073286:G:A	0	99073286	A	G
7	chr7:99073405:A:G	0	99073405	G	A
7	chr7:99075999:C:G	0	99075999	G	C
7	chr7:99076165:G:A	0	99076165	A	G
7	chr7:99076268:A:G	0	99076268	G	A
7	chr7:99076555:G:C	0	99076555	C	G
7	chr7:99078967:G:C	0	99078967	C	G
7	chr7:99079144:G:A	0	99079144	A	G
7	chr7:99083310:T:C	0	99083310	C	T
7	chr7:99083821:T:C	0	99083821	C	T
7	chr7:99084076:A:T	0	99084076	T	A
7	chr7:99084380:G:A	0	99084380	A	G
7	chr7:99084720:C:T	0	99084720	T	C
7	chr7:99084900:A:G	0	99084900	G	A
7	chr7:99085214:A:G	0	99085214	G	A
7	chr7:99087601:G:A	0	99087601	A	G
7	chr7:99088732:A:G	0	99088732	G	A
7	chr7:99091605:A:T	0	99091605	T	A
7	chr7:99092210:A:G	0	99092210	G	A
7	chr7:99092743:T:C	0	99092743	C	T
7	chr7:99093522:A:C	0	99093522	C	A
7	chr7:99094891:G:A	0	99094891	A	G
7	chr7:99096073:A:G	0	99096073	G	A
7	chr7:99099718:G:T	0	99099718	T	G
7	chr7:99100172:T:C	0	99100172	C	T
7	chr7:99100264:C:T	0	99100264	T	C
7	chr7:99100469:C:T	0	99100469	T	C
7	chr7:99100751:A:G	0	99100751	G	A
7	chr7:99103897:T:C	0	99103897	C	T
7	chr7:99104348:A:C	0	99104348	C	A
7	chr7:99107096:T:C	0	99107096	C	T
7	chr7:99107837:C:A	0	99107837	A	C
7	chr7:99108256:C:T	0	99108256	T	C
7	chr7:99109068:T:C	0	99109068	C	T
7	chr7:99109094:A:G	0	99109094	G	A
7	chr7:99111504:G:A	0	99111504	A	G
7	chr7:99114622:A:C	0	99114622	C	A
7	chr7:99114847:A:G	0	99114847	G	A
7	chr7:99116040:C:T	0	99116040	T	C
7	chr7:99116263:T:C	0	99116263	C	T
7	chr7:99116307:C:T	0	99116307	T	C
7	chr7:99117411:T:G	0	99117411	G	T
7	chr7:99117851:A:G	0	99117851	G	A
7	chr7:99119422:T:C	0	99119422	C	T
7	chr7:99119444:T:C	0	99119444	C	T
7	chr7:99119525:A:G	0	99119525	G	A
7	chr7:99120002:G:A	0	99120002	A	G
7	chr7:99120062:T:A	0	99120062	A	T
7	chr7:99120081:G:A	0	99120081	A	G
7	chr7:99120300:A:T	0	99120300	T	A
7	chr7:99120832:A:G	0	99120832	G	A
7	chr7:99121974:T:C	0	99121974	C	T
7	chr7:99124188:G:A	0	99124188	A	G
7	chr7:99124262:G:A	0	99124262	A	G
7	chr7:99124288:A:C	0	99124288	C	A
7	chr7:99126742:T:C	0	99126742	C	T
7	chr7:99127454:G:A	0	99127454	A	G
7	chr7:99127725:T:G	0	99127725	G	T
7	chr7:99127976:G:T	0	99127976	T	G
7	chr7:99128037:A:G	0	99128037	G	A
7	chr7:99132744:A:G	0	99132744	G	A
7	chr7:99132768:C:T	0	99132768	T	C
7	chr7:99134064:T:C	0	99134064	C	T
7	chr7:99134389:C:T	0	99134389	T	C
7	chr7:99135117:G:A	0	99135117	A	G
7	chr7:99135714:G:A	0	99135714	A	G
7	chr7:99137562:A:T	0	99137562	T	A
7	chr7:99138561:G:C	0	99138561	C	G
7	chr7:99140694:G:A	0	99140694	A	G
7	chr7:99140874:T:A	0	99140874	A	T
7	chr7:99141608:C:T	0	99141608	T	C
7	chr7:99142173:G:T	0	99142173	T	G
7	chr7:99146265:T:C	0	99146265	C	T
7	chr7:99146311:A:G	0	99146311	G	A
7	chr7:99146582:T:A	0	99146582	A	T
7	chr7:99147718:G:A	0	99147718	A	G
7	chr7:99149009:C:T	0	99149009	T	C
7	chr7:99150340:C:T	0	99150340	T	C
7	chr7:99150512:T:G	0	99150512	G	T
7	chr7:99150571:C:T	0	99150571	T	C
7	chr7:99150636:G:A	0	99150636	A	G
7	chr7:99151975:G:C	0	99151975	C	G
7	chr7:99152133:G:A	0	99152133	A	G
7	chr7:99152163:G:A	0	99152163	A	G
7	chr7:99154761:A:G	0	99154761	G	A
7	chr7:99155535:T:C	0	99155535	C	T
7	chr7:99156277:G:A	0	99156277	A	G
7	chr7:99157661:G:A	0	99157661	A	G
7	chr7:99158974:C:T	0	99158974	T	C
7	chr7:99159071:G:C	0	99159071	C	G
7	chr7:99160092:C:T	0	99160092	T	C
7	chr7:99160230:G:A	0	99160230	A	G
7	chr7:99160305:C:T	0	99160305	T	C
7	chr7:99161494:C:A	0	99161494	A	C
7	chr7:99162540:C:T	0	99162540	T	C
7	chr7:99162707:A:G	0	99162707	G	A
7	chr7:99163964:T:C	0	99163964	C	T
7	chr7:99164338:G:A	0	99164338	A	G
7	chr7:99164589:T:A	0	99164589	A	T
7	chr7:99164691:C:T	0	99164691	T	C
7	chr7:99164783:C:T	0	99164783	T	C
7	chr7:99165078:T:A	0	99165078	A	T
7	chr7:99165333:T:C	0	99165333	C	T
7	chr7:99165796:G:A	0	99165796	A	G
7	chr7:99165892:A:G	0	99165892	G	A
7	chr7:99165992:TAA:T	0	99165992	T	TAA
7	chr7:99166024:T:C	0	99166024	C	T
7	chr7:99166398:C:T	0	99166398	T	C
7	chr7:99166625:A:C	0	99166625	C	A
7	chr7:99166777:G:A	0	99166777	A	G
7	chr7:99167075:A:G	0	99167075	G	A
7	chr7:99167145:G:A	0	99167145	A	G
7	chr7:99167156:T:C	0	99167156	C	T
7	chr7:99167418:A:G	0	99167418	G	A
7	chr7:99167513:C:T	0	99167513	T	C
7	chr7:99167817:A:G	0	99167817	G	A
7	chr7:99169065:G:A	0	99169065	A	G
7	chr7:99169307:G:A	0	99169307	A	G
7	chr7:99170304:A:G	0	99170304	G	A
7	chr7:99170392:T:A	0	99170392	A	T
7	chr7:99171402:G:T	0	99171402	T	G
7	chr7:99171484:C:T	0	99171484	T	C
7	chr7:99171665:G:A	0	99171665	A	G
7	chr7:99174271:T:TG	0	99174271	TG	T
7	chr7:99174508:G:A	0	99174508	A	G
7	chr7:99175518:TTTA:T	0	99175518	T	TTTA
7	chr7:99175736:A:G	0	99175736	G	A
7	chr7:99176054:T:G	0	99176054	G	T
7	chr7:99177115:A:G	0	99177115	G	A
7	chr7:99177860:CT:C	0	99177860	C	CT
7	chr7:99177862:CT:C	0	99177862	C	CT
7	chr7:99177888:T:C	0	99177888	C	T
7	chr7:99178866:C:T	0	99178866	T	C
7	chr7:99179058:T:C	0	99179058	C	T
7	chr7:99180057:C:G	0	99180057	G	C
7	chr7:99181587:G:A	0	99181587	A	G
7	chr7:99182436:T:C	0	99182436	C	T
7	chr7:99182898:C:G	0	99182898	G	C
7	chr7:99183128:T:C	0	99183128	C	T
7	chr7:99183130:C:T	0	99183130	T	C
7	chr7:99183636:A:C	0	99183636	C	A
7	chr7:99184127:A:G	0	99184127	G	A
7	chr7:99184222:T:C	0	99184222	C	T
7	chr7:99184443:G:A	0	99184443	A	G
7	chr7:99184652:T:G	0	99184652	G	T
7	chr7:99184885:T:C	0	99184885	C	T
7	chr7:99186159:T:C	0	99186159	C	T
7	chr7:99186461:G:A	0	99186461	A	G
7	chr7:99186633:C:T	0	99186633	T	C
7	chr7:99187212:G:C	0	99187212	C	G
7	chr7:99187254:C:T	0	99187254	T	C
7	chr7:99187401:T:G	0	99187401	G	T
7	chr7:99187457:C:T	0	99187457	T	C
7	chr7:99188036:G:A	0	99188036	A	G
7	chr7:99189056:C:T	0	99189056	T	C
7	chr7:99189619:G:T	0	99189619	T	G
7	chr7:99189672:A:G	0	99189672	G	A
7	chr7:99190198:G:A	0	99190198	A	G
7	chr7:99190323:A:G	0	99190323	G	A
7	chr7:99190766:C:G	0	99190766	G	C
7	chr7:99190966:G:A	0	99190966	A	G
7	chr7:99191696:C:T	0	99191696	T	C
7	chr7:99191713:A:G	0	99191713	G	A
7	chr7:99192293:G:C	0	99192293	C	G
7	chr7:99192783:C:T	0	99192783	T	C
7	chr7:99193046:G:C	0	99193046	C	G
7	chr7:99193076:G:A	0	99193076	A	G
7	chr7:99193262:A:G	0	99193262	G	A
7	chr7:99193388:C:T	0	99193388	T	C
7	chr7:99193657:C:T	0	99193657	T	C
7	chr7:99193741:A:G	0	99193741	G	A
7	chr7:99194269:C:T	0	99194269	T	C
7	chr7:99194455:T:G	0	99194455	G	T
7	chr7:99194487:G:A	0	99194487	A	G
7	chr7:99194794:G:A	0	99194794	A	G
7	chr7:99195363:G:A	0	99195363	A	G
7	chr7:99195376:A:C	0	99195376	C	A
7	chr7:99195438:C:T	0	99195438	T	C
7	chr7:99195765:G:C	0	99195765	C	G
7	chr7:99195795:G:A	0	99195795	A	G
7	chr7:99197174:A:T	0	99197174	T	A
7	chr7:99197606:A:G	0	99197606	G	A
7	chr7:99197786:G:T	0	99197786	T	G
7	chr7:99198809:T:C	0	99198809	C	T
7	chr7:99199073:A:T	0	99199073	T	A
7	chr7:99199327:T:TCA	0	99199327	TCA	T
7	chr7:99199397:G:A	0	99199397	A	G
7	chr7:99200149:C:T	0	99200149	T	C
7	chr7:99200219:G:A	0	99200219	A	G
7	chr7:99200301:G:A	0	99200301	A	G
7	chr7:99200595:T:A	0	99200595	A	T
7	chr7:99200665:C:T	0	99200665	T	C
7	chr7:99200669:A:AT	0	99200669	AT	A
7	chr7:99200678:A:G	0	99200678	G	A
7	chr7:99200698:A:G	0	99200698	G	A
7	chr7:99200734:A:G	0	99200734	G	A
7	chr7:99200786:A:G	0	99200786	G	A
7	chr7:99200787:A:C	0	99200787	C	A
7	chr7:99200790:A:G	0	99200790	G	A
7	chr7:99200861:G:A	0	99200861	A	G
7	chr7:99200982:G:A	0	99200982	A	G
7	chr7:99201143:C:T	0	99201143	T	C
7	chr7:99201382:T:C	0	99201382	C	T
7	chr7:99201779:A:G	0	99201779	G	A
7	chr7:99201905:A:G	0	99201905	G	A
7	chr7:99201928:G:A	0	99201928	A	G
7	chr7:99202149:A:G	0	99202149	G	A
7	chr7:99202349:G:A	0	99202349	A	G
7	chr7:99202493:A:C	0	99202493	C	A
7	chr7:99202522:G:C	0	99202522	C	G
7	chr7:99202875:T:TAGCAC	0	99202875	TAGCAC	T
7	chr7:99203067:A:G	0	99203067	G	A
7	chr7:99203211:A:G	0	99203211	G	A
7	chr7:99203344:A:G	0	99203344	G	A
7	chr7:99203633:A:G	0	99203633	G	A
7	chr7:99204515:A:G	0	99204515	G	A
7	chr7:99204598:G:A	0	99204598	A	G
7	chr7:99205241:T:G	0	99205241	G	T
7	chr7:99205316:G:T	0	99205316	T	G
7	chr7:99205563:T:A	0	99205563	A	T
7	chr7:99205708:A:G	0	99205708	G	A
7	chr7:99205765:C:T	0	99205765	T	C
7	chr7:99205871:A:T	0	99205871	T	A
7	chr7:99206201:G:A	0	99206201	A	G
7	chr7:99206231:A:G	0	99206231	G	A
7	chr7:99206471:A:G	0	99206471	G	A
7	chr7:99206696:A:G	0	99206696	G	A
7	chr7:99207372:A:G	0	99207372	G	A
7	chr7:99208183:T:C	0	99208183	C	T
7	chr7:99208420:A:T	0	99208420	T	A
7	chr7:99208535:C:T	0	99208535	T	C
7	chr7:99208546:G:A	0	99208546	A	G
7	chr7:99208826:CA:C	0	99208826	C	CA
7	chr7:99209086:A:G	0	99209086	G	A
7	chr7:99209956:C:T	0	99209956	T	C
7	chr7:99210040:G:A	0	99210040	A	G
7	chr7:99210229:T:G	0	99210229	G	T
7	chr7:99210580:G:A	0	99210580	A	G
7	chr7:99210861:G:C	0	99210861	C	G
7	chr7:99210984:G:T	0	99210984	T	G
7	chr7:99211755:C:T	0	99211755	T	C
7	chr7:99211781:A:G	0	99211781	G	A
7	chr7:99212212:G:A	0	99212212	A	G
7	chr7:99212508:T:C	0	99212508	C	T
7	chr7:99212553:T:C	0	99212553	C	T
7	chr7:99213651:C:T	0	99213651	T	C
7	chr7:99215007:A:G	0	99215007	G	A
7	chr7:99215069:A:T	0	99215069	T	A
7	chr7:99215087:T:C	0	99215087	C	T
7	chr7:99215097:G:A	0	99215097	A	G
7	chr7:99216706:C:T	0	99216706	T	C
7	chr7:99217157:G:A	0	99217157	A	G
7	chr7:99218507:C:T	0	99218507	T	C
7	chr7:99218626:C:T	0	99218626	T	C
7	chr7:99218631:A:G	0	99218631	G	A
7	chr7:99218723:C:T	0	99218723	T	C
7	chr7:99218787:A:G	0	99218787	G	A
7	chr7:99219070:C:T	0	99219070	T	C
7	chr7:99219973:A:C	0	99219973	C	A
7	chr7:99220035:G:A	0	99220035	A	G
7	chr7:99220174:T:A	0	99220174	A	T
7	chr7:99220235:T:C	0	99220235	C	T
7	chr7:99220463:T:C	0	99220463	C	T
7	chr7:99220678:C:T	0	99220678	T	C
7	chr7:99220723:T:G	0	99220723	G	T
7	chr7:99221391:A:G	0	99221391	G	A
7	chr7:99221593:T:C	0	99221593	C	T
7	chr7:99221908:C:T	0	99221908	T	C
7	chr7:99222122:T:C	0	99222122	C	T
7	chr7:99222271:T:A	0	99222271	A	T
7	chr7:99222356:G:A	0	99222356	A	G
7	chr7:99222911:C:T	0	99222911	T	C
7	chr7:99223466:G:A	0	99223466	A	G
7	chr7:99223487:T:C	0	99223487	C	T
7	chr7:99225746:G:A	0	99225746	A	G
7	chr7:99226079:T:G	0	99226079	G	T
7	chr7:99226682:C:T	0	99226682	T	C
7	chr7:99226683:G:A	0	99226683	A	G
7	chr7:99228265:T:C	0	99228265	C	T
7	chr7:99229152:T:C	0	99229152	C	T
7	chr7:99229697:G:A	0	99229697	A	G
7	chr7:99229906:C:T	0	99229906	T	C
7	chr7:99230302:C:T	0	99230302	T	C
7	chr7:99230332:T:G	0	99230332	G	T
7	chr7:99230603:T:C	0	99230603	C	T
7	chr7:99231033:G:A	0	99231033	A	G
7	chr7:99231546:G:T	0	99231546	T	G
7	chr7:99231770:T:C	0	99231770	C	T
7	chr7:99232043:A:G	0	99232043	G	A
7	chr7:99232528:T:C	0	99232528	C	T
7	chr7:99233733:T:C	0	99233733	C	T
7	chr7:99233748:G:A	0	99233748	A	G
7	chr7:99233787:C:T	0	99233787	T	C
7	chr7:99234316:C:T	0	99234316	T	C
7	chr7:99234528:G:A	0	99234528	A	G
7	chr7:99237945:CAT:C	0	99237945	C	CAT
7	chr7:99238009:T:C	0	99238009	C	T
7	chr7:99239107:C:T	0	99239107	T	C
7	chr7:99239293:C:T	0	99239293	T	C
7	chr7:99240527:G:A	0	99240527	A	G
7	chr7:99240757:T:C	0	99240757	C	T
7	chr7:99241827:C:A	0	99241827	A	C
7	chr7:99246384:T:G	0	99246384	G	T
7	chr7:99247142:A:G	0	99247142	G	A
7	chr7:99247349:C:A	0	99247349	A	C
7	chr7:99247746:T:C	0	99247746	C	T
7	chr7:99249061:C:T	0	99249061	T	C
7	chr7:99249177:A:G	0	99249177	G	A
7	chr7:99250776:A:G	0	99250776	G	A
7	chr7:99251129:T:C	0	99251129	C	T
7	chr7:99252379:G:A	0	99252379	A	G
7	chr7:99253851:T:C	0	99253851	C	T
7	chr7:99254950:T:C	0	99254950	C	T
7	chr7:99255035:G:A	0	99255035	A	G
7	chr7:99256825:C:T	0	99256825	T	C
7	chr7:99257994:T:C	0	99257994	C	T
7	chr7:99259608:G:A	0	99259608	A	G
7	chr7:99260363:A:G	0	99260363	G	A
7	chr7:99260372:A:G	0	99260372	G	A
7	chr7:99261161:G:A	0	99261161	A	G
7	chr7:99263684:T:C	0	99263684	C	T
7	chr7:99264292:T:C	0	99264292	C	T
7	chr7:99271073:C:T	0	99271073	T	C
7	chr7:99271556:T:TCA	0	99271556	TCA	T
7	chr7:99271601:T:C	0	99271601	C	T
7	chr7:99275754:A:C	0	99275754	C	A
7	chr7:99276598:A:G	0	99276598	G	A
7	chr7:99276745:T:C	0	99276745	C	T
7	chr7:99277269:A:G	0	99277269	G	A
7	chr7:99278745:G:A	0	99278745	A	G
7	chr7:99280737:CA:C	0	99280737	C	CA
7	chr7:99281031:A:G	0	99281031	G	A
7	chr7:99281043:T:C	0	99281043	C	T
7	chr7:99281590:T:C	0	99281590	C	T
7	chr7:99281725:T:C	0	99281725	C	T
7	chr7:99281904:CCT:C	0	99281904	C	CCT
7	chr7:99282641:TTTTG:T	0	99282641	T	TTTTG
7	chr7:99283019:C:T	0	99283019	T	C
7	chr7:99283212:T:C	0	99283212	C	T
7	chr7:99283374:G:C	0	99283374	C	G
7	chr7:99283576:C:T	0	99283576	T	C
7	chr7:99283759:C:T	0	99283759	T	C
7	chr7:99283794:G:A	0	99283794	A	G
7	chr7:99284031:G:A	0	99284031	A	G
7	chr7:99285491:A:G	0	99285491	G	A
7	chr7:99288022:C:T	0	99288022	T	C
7	chr7:99290179:C:T	0	99290179	T	C
7	chr7:99290554:C:T	0	99290554	T	C
7	chr7:99290877:A:G	0	99290877	G	A
7	chr7:99291879:G:T	0	99291879	T	G
7	chr7:99292603:A:G	0	99292603	G	A
7	chr7:99292614:A:G	0	99292614	G	A
7	chr7:99292921:C:T	0	99292921	T	C
7	chr7:99293362:G:T	0	99293362	T	G
7	chr7:99293532:G:C	0	99293532	C	G
7	chr7:99293815:G:A	0	99293815	A	G
7	chr7:99293822:AAAGT:A	0	99293822	A	AAAGT
7	chr7:99293904:A:G	0	99293904	G	A
7	chr7:99294626:C:T	0	99294626	T	C
7	chr7:99294711:CCCA:C	0	99294711	C	CCCA
7	chr7:99294901:G:T	0	99294901	T	G
7	chr7:99295101:G:A	0	99295101	A	G
7	chr7:99295754:G:A	0	99295754	A	G
7	chr7:99296312:G:C	0	99296312	C	G
7	chr7:99296346:A:G	0	99296346	G	A
7	chr7:99297627:C:T	0	99297627	T	C
7	chr7:99298296:A:G	0	99298296	G	A
7	chr7:99298319:G:A	0	99298319	A	G
7	chr7:99298445:T:C	0	99298445	C	T
7	chr7:99299092:A:T	0	99299092	T	A
7	chr7:99299093:A:T	0	99299093	T	A
7	chr7:99300526:A:G	0	99300526	G	A
7	chr7:99300735:G:A	0	99300735	A	G
7	chr7:99300917:A:G	0	99300917	G	A
7	chr7:99301144:T:C	0	99301144	C	T
7	chr7:99301655:C:T	0	99301655	T	C
7	chr7:99301841:C:T	0	99301841	T	C
7	chr7:99301877:G:A	0	99301877	A	G
7	chr7:99302542:A:G	0	99302542	G	A
7	chr7:99303230:A:G	0	99303230	G	A
7	chr7:99306410:C:G	0	99306410	G	C
7	chr7:99306817:C:T	0	99306817	T	C
7	chr7:99307255:T:G	0	99307255	G	T
7	chr7:99308849:T:G	0	99308849	G	T
7	chr7:99309773:C:T	0	99309773	T	C
7	chr7:99310061:A:T	0	99310061	T	A
7	chr7:99310874:G:A	0	99310874	A	G
7	chr7:99311040:G:A	0	99311040	A	G
7	chr7:99312192:A:G	0	99312192	G	A
7	chr7:99312465:T:TA	0	99312465	TA	T
7	chr7:99314289:T:C	0	99314289	C	T
7	chr7:99314574:A:AG	0	99314574	AG	A
7	chr7:99314879:C:T	0	99314879	T	C
7	chr7:99315548:T:C	0	99315548	C	T
7	chr7:99315581:T:C	0	99315581	C	T
7	chr7:99316322:C:T	0	99316322	T	C
7	chr7:99316413:T:A	0	99316413	A	T
7	chr7:99317778:G:A	0	99317778	A	G
7	chr7:99317887:TAAA:T	0	99317887	T	TAAA
7	chr7:99318335:T:C	0	99318335	C	T
7	chr7:99319156:A:G	0	99319156	G	A
7	chr7:99319622:T:C	0	99319622	C	T
7	chr7:99321293:C:T	0	99321293	T	C
7	chr7:99322479:C:T	0	99322479	T	C
7	chr7:99323231:C:T	0	99323231	T	C
7	chr7:99324467:A:G	0	99324467	G	A
7	chr7:99324599:A:G	0	99324599	G	A
7	chr7:99324799:T:C	0	99324799	C	T
7	chr7:99325123:C:A	0	99325123	A	C
7	chr7:99325189:C:G	0	99325189	G	C
7	chr7:99328004:CA:C	0	99328004	C	CA
7	chr7:99328324:A:G	0	99328324	G	A
7	chr7:99330511:C:T	0	99330511	T	C
7	chr7:99332413:G:T	0	99332413	T	G
7	chr7:99332916:A:T	0	99332916	T	A
7	chr7:99333482:A:G	0	99333482	G	A
7	chr7:99335627:G:A	0	99335627	A	G
7	chr7:99335886:G:A	0	99335886	A	G
7	chr7:99336066:A:G	0	99336066	G	A
7	chr7:99336801:C:A	0	99336801	A	C
7	chr7:99340631:C:T	0	99340631	T	C
7	chr7:99342394:A:C	0	99342394	C	A
7	chr7:99344286:C:T	0	99344286	T	C
7	chr7:99345366:C:T	0	99345366	T	C
7	chr7:99345684:G:C	0	99345684	C	G
7	chr7:99347303:T:C	0	99347303	C	T
7	chr7:99347857:A:G	0	99347857	G	A
7	chr7:99348235:T:C	0	99348235	C	T
7	chr7:99348285:A:G	0	99348285	G	A
7	chr7:99349635:G:A	0	99349635	A	G
7	chr7:99352727:G:A	0	99352727	A	G
7	chr7:99356195:C:A	0	99356195	A	C
7	chr7:99356240:C:T	0	99356240	T	C
7	chr7:99356668:G:A	0	99356668	A	G
7	chr7:99356671:G:A	0	99356671	A	G
7	chr7:99357928:G:A	0	99357928	A	G
7	chr7:99359132:C:T	0	99359132	T	C
7	chr7:99360257:C:T	0	99360257	T	C
7	chr7:99360692:C:G	0	99360692	G	C
7	chr7:99362077:T:C	0	99362077	C	T
7	chr7:99363836:C:T	0	99363836	T	C
7	chr7:99364115:C:T	0	99364115	T	C
7	chr7:99365532:T:C	0	99365532	C	T
7	chr7:99365717:C:T	0	99365717	T	C
7	chr7:99367083:T:A	0	99367083	A	T
7	chr7:99367992:G:A	0	99367992	A	G
7	chr7:99368035:A:G	0	99368035	G	A
7	chr7:99368940:G:A	0	99368940	A	G
7	chr7:99371137:C:T	0	99371137	T	C
7	chr7:99371659:A:G	0	99371659	G	A
7	chr7:99372501:G:C	0	99372501	C	G
7	chr7:99372591:T:G	0	99372591	G	T
7	chr7:99373052:C:T	0	99373052	T	C
7	chr7:99373697:A:G	0	99373697	G	A
7	chr7:99373706:T:C	0	99373706	C	T
7	chr7:99373710:A:G	0	99373710	G	A
7	chr7:99373712:A:G	0	99373712	G	A
7	chr7:99373715:C:T	0	99373715	T	C
7	chr7:99374039:GCT:G	0	99374039	G	GCT
7	chr7:99374103:G:T	0	99374103	T	G
7	chr7:99375095:TC:T	0	99375095	T	TC
7	chr7:99375656:C:G	0	99375656	G	C
7	chr7:99375907:C:T	0	99375907	T	C
7	chr7:99376415:T:A	0	99376415	A	T
7	chr7:99376965:G:A	0	99376965	A	G
7	chr7:99377316:T:C	0	99377316	C	T
7	chr7:99378619:G:T	0	99378619	T	G
7	chr7:99379444:A:G	0	99379444	G	A
7	chr7:99379905:A:G	0	99379905	G	A
7	chr7:99381132:A:G	0	99381132	G	A
7	chr7:99383036:T:G	0	99383036	G	T
7	chr7:99383256:A:G	0	99383256	G	A
7	chr7:99383610:A:G	0	99383610	G	A
7	chr7:99386590:G:A	0	99386590	A	G
7	chr7:99386731:G:C	0	99386731	C	G
7	chr7:99386776:C:T	0	99386776	T	C
7	chr7:99387256:A:T	0	99387256	T	A
7	chr7:99387512:C:T	0	99387512	T	C
7	chr7:99387785:G:A	0	99387785	A	G
7	chr7:99387883:G:C	0	99387883	C	G
7	chr7:99392003:G:A	0	99392003	A	G
7	chr7:99393574:G:T	0	99393574	T	G
7	chr7:99395489:A:G	0	99395489	G	A
7	chr7:99395731:C:T	0	99395731	T	C
7	chr7:99396869:C:T	0	99396869	T	C
7	chr7:99400530:G:A	0	99400530	A	G
7	chr7:99401350:CAG:C	0	99401350	C	CAG
7	chr7:99402084:A:G	0	99402084	G	A
7	chr7:99404002:C:T	0	99404002	T	C
7	chr7:99405448:C:A	0	99405448	A	C
7	chr7:99406836:G:T	0	99406836	T	G
7	chr7:99406874:T:C	0	99406874	C	T
7	chr7:99407883:C:T	0	99407883	T	C
7	chr7:99409140:T:C	0	99409140	C	T
7	chr7:99409582:A:G	0	99409582	G	A
7	chr7:99410772:C:G	0	99410772	G	C
7	chr7:99410792:C:A	0	99410792	A	C
7	chr7:99411957:C:T	0	99411957	T	C
7	chr7:99412355:T:C	0	99412355	C	T
7	chr7:99415023:C:T	0	99415023	T	C
7	chr7:99415262:G:C	0	99415262	C	G
7	chr7:99415942:CTTATT:C	0	99415942	C	CTTATT
7	chr7:99417361:T:C	0	99417361	C	T
7	chr7:99418168:T:C	0	99418168	C	T
7	chr7:99418213:C:T	0	99418213	T	C
7	chr7:99418259:G:A	0	99418259	A	G
7	chr7:99419107:A:G	0	99419107	G	A
7	chr7:99420114:G:A	0	99420114	A	G
7	chr7:99421688:G:C	0	99421688	C	G
7	chr7:99422197:A:G	0	99422197	G	A
7	chr7:99423183:A:G	0	99423183	G	A
7	chr7:99426306:C:T	0	99426306	T	C
7	chr7:99427013:C:T	0	99427013	T	C
7	chr7:99428271:T:C	0	99428271	C	T
7	chr7:99429214:G:A	0	99429214	A	G
7	chr7:99429421:T:C	0	99429421	C	T
7	chr7:99431761:A:G	0	99431761	G	A
7	chr7:99432485:C:T	0	99432485	T	C
7	chr7:99433159:A:T	0	99433159	T	A
7	chr7:99434776:A:G	0	99434776	G	A
7	chr7:99434894:G:A	0	99434894	A	G
7	chr7:99436432:G:A	0	99436432	A	G
7	chr7:99436453:G:A	0	99436453	A	G
7	chr7:99437588:C:A	0	99437588	A	C
7	chr7:99439026:C:G	0	99439026	G	C
7	chr7:99439297:G:A	0	99439297	A	G
7	chr7:99441827:G:A	0	99441827	A	G
7	chr7:99441981:C:T	0	99441981	T	C
7	chr7:99442004:T:C	0	99442004	C	T
7	chr7:99443433:G:GC	0	99443433	GC	G
7	chr7:99443793:C:A	0	99443793	A	C
7	chr7:99443975:G:C	0	99443975	C	G
7	chr7:99444401:G:A	0	99444401	A	G
7	chr7:99444419:T:C	0	99444419	C	T
7	chr7:99447042:T:C	0	99447042	C	T
7	chr7:99447056:A:G	0	99447056	G	A
7	chr7:99447676:G:A	0	99447676	A	G
7	chr7:99448994:G:A	0	99448994	A	G
7	chr7:99449407:T:A	0	99449407	A	T
7	chr7:99450520:C:A	0	99450520	A	C
7	chr7:99450809:T:C	0	99450809	C	T
7	chr7:99451541:G:C	0	99451541	C	G
7	chr7:99451566:C:T	0	99451566	T	C
7	chr7:99451766:G:A	0	99451766	A	G
7	chr7:99451780:A:G	0	99451780	G	A
7	chr7:99452253:C:T	0	99452253	T	C
7	chr7:99452700:G:A	0	99452700	A	G
7	chr7:99453364:G:A	0	99453364	A	G
7	chr7:99454805:T:C	0	99454805	C	T
7	chr7:99455087:A:G	0	99455087	G	A
7	chr7:99456193:G:A	0	99456193	A	G
7	chr7:99457842:C:CATCCGAAA	0	99457842	CATCCGAAA	C
7	chr7:99458275:G:A	0	99458275	A	G
7	chr7:99458317:T:C	0	99458317	C	T
7	chr7:99458476:T:C	0	99458476	C	T
7	chr7:99459568:G:C	0	99459568	C	G
7	chr7:99460078:G:A	0	99460078	A	G
7	chr7:99460773:T:C	0	99460773	C	T
7	chr7:99461074:T:C	0	99461074	C	T
7	chr7:99462327:G:A	0	99462327	A	G
7	chr7:99462980:A:G	0	99462980	G	A
7	chr7:99465282:A:C	0	99465282	C	A
7	chr7:99466842:C:T	0	99466842	T	C
7	chr7:99468189:A:C	0	99468189	C	A
7	chr7:99468363:C:G	0	99468363	G	C
7	chr7:99468872:G:A	0	99468872	A	G
7	chr7:99470728:C:A	0	99470728	A	C
7	chr7:99471720:G:T	0	99471720	T	G
7	chr7:99472792:G:T	0	99472792	T	G
7	chr7:99473261:T:A	0	99473261	A	T
7	chr7:99473365:C:T	0	99473365	T	C
7	chr7:99473855:A:G	0	99473855	G	A
7	chr7:99475118:C:T	0	99475118	T	C
7	chr7:99475368:C:G	0	99475368	G	C
7	chr7:99476049:C:T	0	99476049	T	C
7	chr7:99477415:T:C	0	99477415	C	T
7	chr7:99477507:C:CT	0	99477507	CT	C
7	chr7:99478208:T:C	0	99478208	C	T
7	chr7:99481880:C:T	0	99481880	T	C
7	chr7:99482621:A:G	0	99482621	G	A
7	chr7:99483972:C:T	0	99483972	T	C
7	chr7:99484107:A:G	0	99484107	G	A
7	chr7:99485692:C:T	0	99485692	T	C
7	chr7:99485716:C:T	0	99485716	T	C
7	chr7:99487801:G:A	0	99487801	A	G
7	chr7:99488375:A:G	0	99488375	G	A
7	chr7:99490642:A:T	0	99490642	T	A
7	chr7:99491025:C:T	0	99491025	T	C
7	chr7:99491091:G:A	0	99491091	A	G
7	chr7:99492414:C:T	0	99492414	T	C
7	chr7:99497231:C:T	0	99497231	T	C
7	chr7:99500901:T:TG	0	99500901	TG	T
7	chr7:99504163:G:A	0	99504163	A	G
7	chr7:99505154:G:C	0	99505154	C	G
7	chr7:99508053:A:C	0	99508053	C	A
7	chr7:99509051:C:T	0	99509051	T	C
7	chr7:99509667:C:T	0	99509667	T	C
7	chr7:99510104:C:A	0	99510104	A	C
7	chr7:99510525:A:C	0	99510525	C	A
7	chr7:99510680:G:T	0	99510680	T	G
7	chr7:99515331:C:T	0	99515331	T	C
7	chr7:99516049:G:A	0	99516049	A	G
7	chr7:99517945:A:G	0	99517945	G	A
7	chr7:99518054:G:A	0	99518054	A	G
7	chr7:99518407:C:T	0	99518407	T	C
7	chr7:99519136:C:T	0	99519136	T	C
7	chr7:99520697:G:A	0	99520697	A	G
7	chr7:99520782:C:T	0	99520782	T	C
7	chr7:99521178:C:T	0	99521178	T	C
7	chr7:99521487:A:G	0	99521487	G	A
7	chr7:99524327:A:G	0	99524327	G	A
7	chr7:99524558:A:G	0	99524558	G	A
7	chr7:99524814:G:A	0	99524814	A	G
7	chr7:99529017:T:C	0	99529017	C	T
7	chr7:99533252:G:A	0	99533252	A	G
7	chr7:99533982:A:G	0	99533982	G	A
7	chr7:99536200:G:T	0	99536200	T	G
7	chr7:99536585:T:G	0	99536585	G	T
7	chr7:99540251:C:A	0	99540251	A	C
7	chr7:99540980:G:A	0	99540980	A	G
7	chr7:99541738:C:T	0	99541738	T	C
7	chr7:99543833:TG:T	0	99543833	T	TG
7	chr7:99548222:C:T	0	99548222	T	C
7	chr7:99549250:A:T	0	99549250	T	A
7	chr7:99552562:T:C	0	99552562	C	T
7	chr7:99556819:C:T	0	99556819	T	C
7	chr7:99557242:A:C	0	99557242	C	A
7	chr7:99558823:G:T	0	99558823	T	G
7	chr7:99558897:C:T	0	99558897	T	C
7	chr7:99559152:AG:A	0	99559152	A	AG
7	chr7:99559311:C:T	0	99559311	T	C
7	chr7:99559360:AT:A	0	99559360	A	AT
7	chr7:99560205:C:T	0	99560205	T	C
7	chr7:99560779:G:A	0	99560779	A	G
7	chr7:99561551:C:G	0	99561551	G	C
7	chr7:99561710:G:C	0	99561710	C	G
7	chr7:99563724:A:G	0	99563724	G	A
7	chr7:99565064:C:T	0	99565064	T	C
7	chr7:99566327:C:T	0	99566327	T	C
7	chr7:99566328:A:G	0	99566328	G	A
7	chr7:99568783:G:A	0	99568783	A	G
7	chr7:99568921:A:G	0	99568921	G	A
7	chr7:99573826:C:T	0	99573826	T	C
7	chr7:99573899:A:C	0	99573899	C	A
7	chr7:99580254:A:G	0	99580254	G	A
7	chr7:99580757:C:T	0	99580757	T	C
7	chr7:99580810:A:G	0	99580810	G	A
7	chr7:99582347:C:T	0	99582347	T	C
7	chr7:99582946:G:A	0	99582946	A	G
7	chr7:99582947:AG:A	0	99582947	A	AG
7	chr7:99584216:G:A	0	99584216	A	G
7	chr7:99585908:T:C	0	99585908	C	T
7	chr7:99587155:G:T	0	99587155	T	G
7	chr7:99587211:AG:A	0	99587211	A	AG
7	chr7:99587783:T:C	0	99587783	C	T
7	chr7:99590391:G:A	0	99590391	A	G
7	chr7:99590966:A:T	0	99590966	T	A
7	chr7:99591026:G:A	0	99591026	A	G
7	chr7:99591365:A:C	0	99591365	C	A
7	chr7:99594398:CTG:C	0	99594398	C	CTG
7	chr7:99595834:G:A	0	99595834	A	G
7	chr7:99595862:T:C	0	99595862	C	T
7	chr7:99598151:G:A	0	99598151	A	G
7	chr7:99598450:T:A	0	99598450	A	T
7	chr7:99599778:A:G	0	99599778	G	A
7	chr7:99600892:T:C	0	99600892	C	T
7	chr7:99603462:C:T	0	99603462	T	C
7	chr7:99605008:AC:A	0	99605008	A	AC
7	chr7:99606030:T:C	0	99606030	C	T
7	chr7:99609320:A:C	0	99609320	C	A
7	chr7:99609524:C:T	0	99609524	T	C
7	chr7:99613025:G:T	0	99613025	T	G
7	chr7:99616187:G:A	0	99616187	A	G
7	chr7:99616381:A:G	0	99616381	G	A
7	chr7:99616920:C:G	0	99616920	G	C
7	chr7:99617051:G:T	0	99617051	T	G
7	chr7:99617088:C:G	0	99617088	G	C
7	chr7:99619062:T:TG	0	99619062	TG	T
7	chr7:99619801:G:A	0	99619801	A	G
7	chr7:99620262:CA:C	0	99620262	C	CA
7	chr7:99622460:A:C	0	99622460	C	A
7	chr7:99622830:G:A	0	99622830	A	G
7	chr7:99624756:C:T	0	99624756	T	C
7	chr7:99625524:T:C	0	99625524	C	T
7	chr7:99626336:T:C	0	99626336	C	T
7	chr7:99627373:GA:G	0	99627373	G	GA
7	chr7:99627431:C:T	0	99627431	T	C
7	chr7:99628246:T:C	0	99628246	C	T
7	chr7:99629549:A:G	0	99629549	G	A
7	chr7:99637276:T:A	0	99637276	A	T
7	chr7:99637338:TTAATC:T	0	99637338	T	TTAATC
7	chr7:99637722:G:T	0	99637722	T	G
7	chr7:99637899:C:T	0	99637899	T	C
7	chr7:99638528:C:T	0	99638528	T	C
7	chr7:99639404:C:T	0	99639404	T	C
7	chr7:99639804:G:A	0	99639804	A	G
7	chr7:99640719:A:G	0	99640719	G	A
7	chr7:99643687:A:G	0	99643687	G	A
7	chr7:99647390:T:G	0	99647390	G	T
7	chr7:99647457:A:C	0	99647457	C	A
7	chr7:99647652:A:G	0	99647652	G	A
7	chr7:99648291:A:G	0	99648291	G	A
7	chr7:99649369:A:G	0	99649369	G	A
7	chr7:99650975:T:G	0	99650975	G	T
7	chr7:99652852:T:C	0	99652852	C	T
7	chr7:99654084:A:G	0	99654084	G	A
7	chr7:99654286:G:GA	0	99654286	GA	G
7	chr7:99654556:G:C	0	99654556	C	G
7	chr7:99656012:A:G	0	99656012	G	A
7	chr7:99658137:A:G	0	99658137	G	A
7	chr7:99658815:T:G	0	99658815	G	T
7	chr7:99659221:A:G	0	99659221	G	A
7	chr7:99659796:T:C	0	99659796	C	T
7	chr7:99662469:T:C	0	99662469	C	T
7	chr7:99662739:C:A	0	99662739	A	C
7	chr7:99668820:C:T	0	99668820	T	C
7	chr7:99670767:C:T	0	99670767	T	C
7	chr7:99671774:T:C	0	99671774	C	T
7	chr7:99672916:T:C	0	99672916	C	T
7	chr7:99674185:T:C	0	99674185	C	T
7	chr7:99674687:G:A	0	99674687	A	G
7	chr7:99677460:C:T	0	99677460	T	C
7	chr7:99680691:A:T	0	99680691	T	A
7	chr7:99681513:A:G	0	99681513	G	A
7	chr7:99683740:C:T	0	99683740	T	C
7	chr7:99686073:T:C	0	99686073	C	T
7	chr7:99689566:C:T	0	99689566	T	C
7	chr7:99693714:T:G	0	99693714	G	T
7	chr7:99694424:C:T	0	99694424	T	C
7	chr7:99694599:A:G	0	99694599	G	A
7	chr7:99694756:CCA:C	0	99694756	C	CCA
7	chr7:99695132:C:T	0	99695132	T	C
7	chr7:99696608:GT:G	0	99696608	G	GT
7	chr7:99696849:G:A	0	99696849	A	G
7	chr7:99697139:C:T	0	99697139	T	C
7	chr7:99697827:C:T	0	99697827	T	C
7	chr7:99698070:T:C	0	99698070	C	T
7	chr7:99698572:G:A	0	99698572	A	G
7	chr7:99699063:A:G	0	99699063	G	A
7	chr7:99699396:G:A	0	99699396	A	G
7	chr7:99700181:C:T	0	99700181	T	C
7	chr7:99700691:G:A	0	99700691	A	G
7	chr7:99701935:CTT:C	0	99701935	C	CTT
7	chr7:99702608:G:A	0	99702608	A	G
7	chr7:99703135:G:A	0	99703135	A	G
7	chr7:99704490:T:C	0	99704490	C	T
7	chr7:99705371:T:C	0	99705371	C	T
7	chr7:99705471:A:G	0	99705471	G	A
7	chr7:99706901:A:G	0	99706901	G	A
7	chr7:99707089:C:T	0	99707089	T	C
7	chr7:99707288:C:A	0	99707288	A	C
7	chr7:99708698:G:T	0	99708698	T	G
7	chr7:99708943:C:T	0	99708943	T	C
7	chr7:99709062:G:C	0	99709062	C	G
7	chr7:99709645:G:A	0	99709645	A	G
7	chr7:99709830:T:A	0	99709830	A	T
7	chr7:99712696:A:G	0	99712696	G	A
7	chr7:99713342:C:T	0	99713342	T	C
7	chr7:99713927:G:A	0	99713927	A	G
7	chr7:99717363:A:G	0	99717363	G	A
7	chr7:99717653:C:T	0	99717653	T	C
7	chr7:99718233:T:C	0	99718233	C	T
7	chr7:99718281:G:A	0	99718281	A	G
7	chr7:99721185:C:T	0	99721185	T	C
7	chr7:99721534:G:A	0	99721534	A	G
7	chr7:99721872:T:C	0	99721872	C	T
7	chr7:99722846:C:T	0	99722846	T	C
7	chr7:99723818:G:A	0	99723818	A	G
7	chr7:99724093:T:C	0	99724093	C	T
7	chr7:99724697:T:A	0	99724697	A	T
7	chr7:99724719:T:C	0	99724719	C	T
7	chr7:99726594:C:T	0	99726594	T	C
7	chr7:99726892:G:C	0	99726892	C	G
7	chr7:99727120:T:C	0	99727120	C	T
7	chr7:99727492:G:A	0	99727492	A	G
7	chr7:99728259:C:T	0	99728259	T	C
7	chr7:99728875:A:G	0	99728875	G	A
7	chr7:99729036:G:A	0	99729036	A	G
7	chr7:99729040:A:G	0	99729040	G	A
7	chr7:99729107:C:G	0	99729107	G	C
7	chr7:99733419:T:G	0	99733419	G	T
7	chr7:99733850:C:T	0	99733850	T	C
7	chr7:99734460:C:T	0	99734460	T	C
7	chr7:99738422:C:T	0	99738422	T	C
7	chr7:99742153:T:A	0	99742153	A	T
7	chr7:99742426:G:A	0	99742426	A	G
7	chr7:99744707:C:T	0	99744707	T	C
7	chr7:99745691:C:T	0	99745691	T	C
7	chr7:99746711:T:C	0	99746711	C	T
7	chr7:99749883:T:C	0	99749883	C	T
7	chr7:99750705:T:C	0	99750705	C	T
7	chr7:99754231:G:A	0	99754231	A	G
7	chr7:99754427:G:A	0	99754427	A	G
7	chr7:99754473:A:G	0	99754473	G	A
7	chr7:99754637:A:T	0	99754637	T	A
7	chr7:99755025:T:C	0	99755025	C	T
7	chr7:99755143:G:T	0	99755143	T	G
7	chr7:99755656:G:A	0	99755656	A	G
7	chr7:99755926:C:G	0	99755926	G	C
7	chr7:99756491:T:A	0	99756491	A	T
7	chr7:99756676:G:A	0	99756676	A	G
7	chr7:99757365:CA:C	0	99757365	C	CA
7	chr7:99757450:G:A	0	99757450	A	G
7	chr7:99758701:A:C	0	99758701	C	A
7	chr7:99758814:A:C	0	99758814	C	A
7	chr7:99767460:G:A	0	99767460	A	G
7	chr7:99768096:A:G	0	99768096	G	A
7	chr7:99768320:C:A	0	99768320	A	C
7	chr7:99769086:A:G	0	99769086	G	A
7	chr7:99772870:T:C	0	99772870	C	T
7	chr7:99773128:A:T	0	99773128	T	A
7	chr7:99773825:G:A	0	99773825	A	G
7	chr7:99774418:A:T	0	99774418	T	A
7	chr7:99776026:G:A	0	99776026	A	G
7	chr7:99776124:C:T	0	99776124	T	C
7	chr7:99779323:A:T	0	99779323	T	A
7	chr7:99784473:C:T	0	99784473	T	C
7	chr7:99784828:G:C	0	99784828	C	G
7	chr7:99785313:A:G	0	99785313	G	A
7	chr7:99788334:C:A	0	99788334	A	C
7	chr7:99790857:C:T	0	99790857	T	C
7	chr7:99791377:A:C	0	99791377	C	A
7	chr7:99797683:A:G	0	99797683	G	A
7	chr7:99798107:T:C	0	99798107	C	T
7	chr7:99798337:C:T	0	99798337	T	C
7	chr7:99798451:G:A	0	99798451	A	G
7	chr7:99799595:G:A	0	99799595	A	G
7	chr7:99800470:G:A	0	99800470	A	G
7	chr7:99800770:A:G	0	99800770	G	A
7	chr7:99802509:A:T	0	99802509	T	A
7	chr7:99804288:A:G	0	99804288	G	A
7	chr7:99804637:T:C	0	99804637	C	T
7	chr7:99805474:TACTTAGGAATAA:T	0	99805474	T	TACTTAGGAATAA
7	chr7:99806611:T:C	0	99806611	C	T
7	chr7:99817782:G:A	0	99817782	A	G
7	chr7:99821603:T:G	0	99821603	G	T
7	chr7:99824373:A:G	0	99824373	G	A
7	chr7:99824916:A:G	0	99824916	G	A
7	chr7:99826009:A:T	0	99826009	T	A
7	chr7:99829179:A:G	0	99829179	G	A
7	chr7:99830372:G:T	0	99830372	T	G
7	chr7:99832220:A:G	0	99832220	G	A
7	chr7:99836119:T:C	0	99836119	C	T
7	chr7:99836166:A:G	0	99836166	G	A
7	chr7:99836454:TA:T	0	99836454	T	TA
7	chr7:99837234:G:A	0	99837234	A	G
7	chr7:99837292:T:C	0	99837292	C	T
7	chr7:99837570:A:T	0	99837570	T	A
7	chr7:99838116:A:G	0	99838116	G	A
7	chr7:99838575:G:A	0	99838575	A	G
7	chr7:99839646:A:G	0	99839646	G	A
7	chr7:99841365:G:A	0	99841365	A	G
7	chr7:99841770:C:T	0	99841770	T	C
7	chr7:99842206:A:G	0	99842206	G	A
7	chr7:99843071:T:C	0	99843071	C	T
7	chr7:99844340:A:G	0	99844340	G	A
7	chr7:99844942:A:G	0	99844942	G	A
7	chr7:99844979:A:G	0	99844979	G	A
7	chr7:99845096:C:T	0	99845096	T	C
7	chr7:99846948:G:A	0	99846948	A	G
7	chr7:99848601:G:A	0	99848601	A	G
7	chr7:99849179:A:G	0	99849179	G	A
7	chr7:99849423:A:G	0	99849423	G	A
7	chr7:99849500:G:A	0	99849500	A	G
7	chr7:99849618:T:C	0	99849618	C	T
7	chr7:99849926:A:T	0	99849926	T	A
7	chr7:99850000:T:C	0	99850000	C	T
7	chr7:99850005:C:T	0	99850005	T	C
7	chr7:99850495:T:C	0	99850495	C	T
7	chr7:99850778:T:G	0	99850778	G	T
7	chr7:99850831:C:T	0	99850831	T	C
7	chr7:99850873:T:C	0	99850873	C	T
7	chr7:99851336:G:T	0	99851336	T	G
7	chr7:99851474:T:C	0	99851474	C	T
7	chr7:99851477:T:TTTAAA	0	99851477	TTTAAA	T
7	chr7:99853077:T:G	0	99853077	G	T
7	chr7:99853257:A:T	0	99853257	T	A
7	chr7:99853406:A:G	0	99853406	G	A
7	chr7:99853409:C:T	0	99853409	T	C
7	chr7:99853459:CT:C	0	99853459	C	CT
7	chr7:99853750:T:A	0	99853750	A	T
7	chr7:99854092:C:T	0	99854092	T	C
7	chr7:99855049:AT:A	0	99855049	A	AT
7	chr7:99856361:G:A	0	99856361	A	G
7	chr7:99856914:C:T	0	99856914	T	C
7	chr7:99856997:T:C	0	99856997	C	T
7	chr7:99857132:G:A	0	99857132	A	G
7	chr7:99857481:G:A	0	99857481	A	G
7	chr7:99857712:G:A	0	99857712	A	G
7	chr7:99858596:T:A	0	99858596	A	T
7	chr7:99858788:G:A	0	99858788	A	G
7	chr7:99858837:T:C	0	99858837	C	T
7	chr7:99858946:G:C	0	99858946	C	G
7	chr7:99859047:A:AT	0	99859047	AT	A
7	chr7:99859098:T:C	0	99859098	C	T
7	chr7:99859237:C:T	0	99859237	T	C
7	chr7:99859526:G:A	0	99859526	A	G
7	chr7:99859982:C:G	0	99859982	G	C
7	chr7:99860048:T:C	0	99860048	C	T
7	chr7:99860491:T:C	0	99860491	C	T
7	chr7:99860867:A:G	0	99860867	G	A
7	chr7:99861521:T:C	0	99861521	C	T
7	chr7:99861633:C:T	0	99861633	T	C
7	chr7:99862484:G:A	0	99862484	A	G
7	chr7:99862822:G:A	0	99862822	A	G
7	chr7:99862835:A:G	0	99862835	G	A
7	chr7:99862988:T:A	0	99862988	A	T
7	chr7:99863510:A:T	0	99863510	T	A
7	chr7:99866195:A:G	0	99866195	G	A
7	chr7:99867724:G:A	0	99867724	A	G
7	chr7:99868793:C:CT	0	99868793	CT	C
7	chr7:99868964:G:A	0	99868964	A	G
7	chr7:99869569:A:G	0	99869569	G	A
7	chr7:99870809:C:T	0	99870809	T	C
7	chr7:99871588:T:C	0	99871588	C	T
7	chr7:99872195:G:A	0	99872195	A	G
7	chr7:99873190:T:C	0	99873190	C	T
7	chr7:99873369:A:G	0	99873369	G	A
7	chr7:99873449:T:C	0	99873449	C	T
7	chr7:99874690:A:G	0	99874690	G	A
7	chr7:99875063:C:T	0	99875063	T	C
7	chr7:99875234:G:A	0	99875234	A	G
7	chr7:99875606:A:G	0	99875606	G	A
7	chr7:99875863:T:A	0	99875863	A	T
7	chr7:99876027:T:C	0	99876027	C	T
7	chr7:99876178:A:G	0	99876178	G	A
7	chr7:99876235:G:C	0	99876235	C	G
7	chr7:99876384:T:C	0	99876384	C	T
7	chr7:99877106:T:C	0	99877106	C	T
7	chr7:99877330:G:A	0	99877330	A	G
7	chr7:99877515:G:A	0	99877515	A	G
7	chr7:99877575:A:C	0	99877575	C	A
7	chr7:99879803:G:A	0	99879803	A	G
7	chr7:99881181:T:C	0	99881181	C	T
7	chr7:99882015:G:A	0	99882015	A	G
7	chr7:99883283:C:CTGTA	0	99883283	CTGTA	C
7	chr7:99883384:A:G	0	99883384	G	A
7	chr7:99883721:T:G	0	99883721	G	T
7	chr7:99883793:C:T	0	99883793	T	C
7	chr7:99884014:G:A	0	99884014	A	G
7	chr7:99884971:C:T	0	99884971	T	C
7	chr7:99885873:G:A	0	99885873	A	G
7	chr7:99886108:CTT:C	0	99886108	C	CTT
7	chr7:99886244:A:G	0	99886244	G	A
7	chr7:99886581:AACATTTG:A	0	99886581	A	AACATTTG
7	chr7:99886672:G:A	0	99886672	A	G
7	chr7:99888552:C:T	0	99888552	T	C
7	chr7:99888593:G:A	0	99888593	A	G
7	chr7:99888668:C:T	0	99888668	T	C
7	chr7:99888815:G:A	0	99888815	A	G
7	chr7:99889448:C:T	0	99889448	T	C
7	chr7:99891317:A:T	0	99891317	T	A
7	chr7:99891382:A:G	0	99891382	G	A
7	chr7:99892245:G:C	0	99892245	C	G
7	chr7:99892567:G:A	0	99892567	A	G
7	chr7:99892878:T:A	0	99892878	A	T
7	chr7:99893333:A:T	0	99893333	T	A
7	chr7:99894414:C:T	0	99894414	T	C
7	chr7:99895133:A:G	0	99895133	G	A
7	chr7:99895647:G:C	0	99895647	C	G
7	chr7:99896188:G:A	0	99896188	A	G
7	chr7:99896407:G:A	0	99896407	A	G
7	chr7:99896890:C:T	0	99896890	T	C
7	chr7:99898554:G:A	0	99898554	A	G
7	chr7:99899044:G:A	0	99899044	A	G
7	chr7:99900334:T:A	0	99900334	A	T
7	chr7:99900876:A:T	0	99900876	T	A
7	chr7:99900929:C:CTCAGGGTTTCT	0	99900929	CTCAGGGTTTCT	C
7	chr7:99900934:A:ATTTCT	0	99900934	ATTTCT	A
7	chr7:99902700:C:G	0	99902700	G	C
7	chr7:99903276:T:C	0	99903276	C	T
7	chr7:99903288:A:G	0	99903288	G	A
7	chr7:99903690:A:T	0	99903690	T	A
7	chr7:99904964:G:A	0	99904964	A	G
7	chr7:99906002:A:G	0	99906002	G	A
7	chr7:99907600:G:A	0	99907600	A	G
7	chr7:99910037:ATTT:A	0	99910037	A	ATTT
7	chr7:99911028:T:C	0	99911028	C	T
7	chr7:99911118:A:G	0	99911118	G	A
7	chr7:99911701:C:T	0	99911701	T	C
7	chr7:99912544:T:A	0	99912544	A	T
7	chr7:99912611:A:C	0	99912611	C	A
7	chr7:99913749:A:G	0	99913749	G	A
7	chr7:99913940:A:T	0	99913940	T	A
7	chr7:99916474:T:C	0	99916474	C	T
7	chr7:99918359:C:G	0	99918359	G	C
7	chr7:99920648:C:A	0	99920648	A	C
7	chr7:99921790:C:A	0	99921790	A	C
7	chr7:99921952:T:C	0	99921952	C	T
7	chr7:99922293:A:G	0	99922293	G	A
7	chr7:99922372:G:T	0	99922372	T	G
7	chr7:99922459:C:T	0	99922459	T	C
7	chr7:99922932:T:C	0	99922932	C	T
7	chr7:99922940:G:A	0	99922940	A	G
7	chr7:99923825:C:T	0	99923825	T	C
7	chr7:99924075:C:T	0	99924075	T	C
7	chr7:99924529:A:G	0	99924529	G	A
7	chr7:99924560:G:A	0	99924560	A	G
7	chr7:99925896:C:T	0	99925896	T	C
7	chr7:99926008:T:C	0	99926008	C	T
7	chr7:99926093:G:A	0	99926093	A	G
7	chr7:99926797:T:C	0	99926797	C	T
7	chr7:99926866:C:T	0	99926866	T	C
7	chr7:99926910:G:T	0	99926910	T	G
7	chr7:99927448:G:A	0	99927448	A	G
7	chr7:99927805:G:A	0	99927805	A	G
7	chr7:99928693:G:A	0	99928693	A	G
7	chr7:99930354:G:A	0	99930354	A	G
7	chr7:99931138:G:A	0	99931138	A	G
7	chr7:99934753:T:C	0	99934753	C	T
7	chr7:99935940:C:G	0	99935940	G	C
7	chr7:99938328:T:C	0	99938328	C	T
7	chr7:99940030:A:G	0	99940030	G	A
7	chr7:99940110:G:A	0	99940110	A	G
7	chr7:99940971:A:G	0	99940971	G	A
7	chr7:99941071:G:A	0	99941071	A	G
7	chr7:99941218:A:G	0	99941218	G	A
7	chr7:99942694:G:A	0	99942694	A	G
7	chr7:99944013:A:G	0	99944013	G	A
7	chr7:99945379:T:C	0	99945379	C	T
7	chr7:99945554:G:A	0	99945554	A	G
7	chr7:99945690:C:T	0	99945690	T	C
7	chr7:99946721:T:C	0	99946721	C	T
7	chr7:99947010:T:C	0	99947010	C	T
7	chr7:99947198:A:G	0	99947198	G	A
7	chr7:99947271:A:C	0	99947271	C	A
7	chr7:99947686:G:A	0	99947686	A	G
7	chr7:99947991:A:C	0	99947991	C	A
7	chr7:99948092:G:A	0	99948092	A	G
7	chr7:99948849:G:A	0	99948849	A	G
7	chr7:99949467:A:C	0	99949467	C	A
7	chr7:99949907:G:A	0	99949907	A	G
7	chr7:99950758:T:C	0	99950758	C	T
7	chr7:99950946:A:G	0	99950946	G	A
7	chr7:99951025:A:G	0	99951025	G	A
7	chr7:99951175:A:G	0	99951175	G	A
7	chr7:99951587:C:T	0	99951587	T	C
7	chr7:99953064:A:G	0	99953064	G	A
7	chr7:99953396:C:T	0	99953396	T	C
7	chr7:99954183:A:AG	0	99954183	AG	A
7	chr7:99954321:C:T	0	99954321	T	C
7	chr7:99954322:A:G	0	99954322	G	A
7	chr7:99954545:T:C	0	99954545	C	T
7	chr7:99955166:C:T	0	99955166	T	C
7	chr7:99955182:C:T	0	99955182	T	C
7	chr7:99955269:T:C	0	99955269	C	T
7	chr7:99955469:A:G	0	99955469	G	A
7	chr7:99958247:T:C	0	99958247	C	T
7	chr7:99958663:T:G	0	99958663	G	T
7	chr7:99959529:C:A	0	99959529	A	C
7	chr7:99959594:T:C	0	99959594	C	T
7	chr7:99960817:C:T	0	99960817	T	C
7	chr7:99962246:C:A	0	99962246	A	C
7	chr7:99963938:T:G	0	99963938	G	T
7	chr7:99964635:C:T	0	99964635	T	C
7	chr7:99966338:G:A	0	99966338	A	G
7	chr7:99968784:G:A	0	99968784	A	G
7	chr7:99970285:C:T	0	99970285	T	C
7	chr7:99971113:T:C	0	99971113	C	T
7	chr7:99971130:T:G	0	99971130	G	T
7	chr7:99972963:A:C	0	99972963	C	A
7	chr7:99975636:A:G	0	99975636	G	A
7	chr7:99976509:C:A	0	99976509	A	C
7	chr7:99977135:A:G	0	99977135	G	A
7	chr7:99978445:G:A	0	99978445	A	G
7	chr7:99980121:T:C	0	99980121	C	T
7	chr7:99981409:A:G	0	99981409	G	A
7	chr7:99981529:T:G	0	99981529	G	T
7	chr7:99982748:G:A	0	99982748	A	G
7	chr7:99982803:C:A	0	99982803	A	C
7	chr7:99983284:C:G	0	99983284	G	C
7	chr7:99983785:C:A	0	99983785	A	C
7	chr7:99983846:T:C	0	99983846	C	T
7	chr7:99984176:G:A	0	99984176	A	G
7	chr7:99984356:T:C	0	99984356	C	T
7	chr7:99984576:C:T	0	99984576	T	C
7	chr7:99984589:A:G	0	99984589	G	A
7	chr7:99985240:A:T	0	99985240	T	A
7	chr7:99985663:T:C	0	99985663	C	T
7	chr7:99986027:G:A	0	99986027	A	G
7	chr7:99989892:T:C	0	99989892	C	T
7	chr7:99989900:T:C	0	99989900	C	T
7	chr7:99990357:T:C	0	99990357	C	T
7	chr7:99990602:G:A	0	99990602	A	G
7	chr7:99991611:G:GAAA	0	99991611	GAAA	G
7	chr7:99991781:G:A	0	99991781	A	G
7	chr7:99992220:A:G	0	99992220	G	A
7	chr7:99993398:C:T	0	99993398	T	C
7	chr7:99993994:A:T	0	99993994	T	A
7	chr7:99997103:T:C	0	99997103	C	T
7	chr7:99997799:T:C	0	99997799	C	T
7	chr7:100000663:C:T	0	100000663	T	C
7	chr7:100001513:C:T	0	100001513	T	C
7	chr7:100001830:G:A	0	100001830	A	G
7	chr7:100004356:CTG:C	0	100004356	C	CTG
7	chr7:100004399:C:T	0	100004399	T	C
7	chr7:100004568:C:T	0	100004568	T	C
7	chr7:100007730:G:A	0	100007730	A	G
7	chr7:100007746:G:A	0	100007746	A	G
7	chr7:100007965:G:A	0	100007965	A	G
7	chr7:100008238:T:C	0	100008238	C	T
7	chr7:100008243:CTG:C	0	100008243	C	CTG
7	chr7:100008513:A:AG	0	100008513	AG	A
7	chr7:100008636:G:A	0	100008636	A	G
7	chr7:100010406:A:G	0	100010406	G	A
7	chr7:100012504:G:A	0	100012504	A	G
7	chr7:100014299:T:C	0	100014299	C	T
7	chr7:100014782:G:T	0	100014782	T	G
7	chr7:100016690:G:A	0	100016690	A	G
7	chr7:100017147:T:C	0	100017147	C	T
7	chr7:100017228:T:A	0	100017228	A	T
7	chr7:100019444:G:A	0	100019444	A	G
7	chr7:100021917:T:A	0	100021917	A	T
7	chr7:100022654:G:C	0	100022654	C	G
7	chr7:100022931:G:A	0	100022931	A	G
7	chr7:100023136:G:A	0	100023136	A	G
7	chr7:100025686:C:T	0	100025686	T	C
7	chr7:100025819:C:T	0	100025819	T	C
7	chr7:100027576:G:A	0	100027576	A	G
7	chr7:100028173:T:G	0	100028173	G	T
7	chr7:100028412:A:G	0	100028412	G	A
7	chr7:100028672:T:C	0	100028672	C	T
7	chr7:100031857:G:A	0	100031857	A	G
7	chr7:100032719:C:T	0	100032719	T	C
7	chr7:100032956:C:T	0	100032956	T	C
7	chr7:100035359:T:C	0	100035359	C	T
7	chr7:100035762:T:G	0	100035762	G	T
7	chr7:100036110:G:A	0	100036110	A	G
7	chr7:100041822:T:C	0	100041822	C	T
7	chr7:100045122:A:G	0	100045122	G	A
7	chr7:100045258:T:C	0	100045258	C	T
7	chr7:100048610:CTAT:C	0	100048610	C	CTAT
7	chr7:100050644:A:G	0	100050644	G	A
7	chr7:100050983:G:A	0	100050983	A	G
7	chr7:100052443:A:T	0	100052443	T	A
7	chr7:100052694:T:C	0	100052694	C	T
7	chr7:100052779:GCC:G	0	100052779	G	GCC
7	chr7:100052806:C:T	0	100052806	T	C
7	chr7:100053744:C:G	0	100053744	G	C
7	chr7:100053760:A:G	0	100053760	G	A
7	chr7:100056977:A:G	0	100056977	G	A
7	chr7:100057066:G:A	0	100057066	A	G
7	chr7:100058274:A:G	0	100058274	G	A
7	chr7:100059304:A:G	0	100059304	G	A
7	chr7:100062525:G:A	0	100062525	A	G
7	chr7:100065123:C:CTT	0	100065123	CTT	C
7	chr7:100065747:A:G	0	100065747	G	A
7	chr7:100067533:T:C	0	100067533	C	T
7	chr7:100068175:C:T	0	100068175	T	C
7	chr7:100069018:G:C	0	100069018	C	G
7	chr7:100072179:A:G	0	100072179	G	A
7	chr7:100072482:G:T	0	100072482	T	G
7	chr7:100073252:G:C	0	100073252	C	G
7	chr7:100073309:T:C	0	100073309	C	T
7	chr7:100075736:A:C	0	100075736	C	A
7	chr7:100076663:G:A	0	100076663	A	G
7	chr7:100077247:C:A	0	100077247	A	C
7	chr7:100077506:TA:T	0	100077506	T	TA
7	chr7:100077935:A:G	0	100077935	G	A
7	chr7:100078723:C:T	0	100078723	T	C
7	chr7:100080294:T:A	0	100080294	A	T
7	chr7:100080868:A:G	0	100080868	G	A
7	chr7:100080999:A:C	0	100080999	C	A
7	chr7:100084403:T:C	0	100084403	C	T
7	chr7:100086648:C:A	0	100086648	A	C
7	chr7:100086903:G:A	0	100086903	A	G
7	chr7:100088493:G:A	0	100088493	A	G
7	chr7:100090346:T:C	0	100090346	C	T
7	chr7:100092506:C:T	0	100092506	T	C
7	chr7:100092644:CTA:C	0	100092644	C	CTA
7	chr7:100093124:T:C	0	100093124	C	T
7	chr7:100094117:G:A	0	100094117	A	G
7	chr7:100094540:A:C	0	100094540	C	A
7	chr7:100094971:G:A	0	100094971	A	G
7	chr7:100095125:G:A	0	100095125	A	G
7	chr7:100095455:G:A	0	100095455	A	G
7	chr7:100095929:G:A	0	100095929	A	G
7	chr7:100096802:C:CA	0	100096802	CA	C
7	chr7:100096918:G:A	0	100096918	A	G
7	chr7:100097508:G:A	0	100097508	A	G
7	chr7:100099174:T:C	0	100099174	C	T
7	chr7:100101813:G:A	0	100101813	A	G
7	chr7:100102003:T:C	0	100102003	C	T
7	chr7:100102430:T:TC	0	100102430	TC	T
7	chr7:100103241:A:G	0	100103241	G	A
7	chr7:100103553:G:A	0	100103553	A	G
7	chr7:100104017:T:C	0	100104017	C	T
7	chr7:100105324:G:A	0	100105324	A	G
7	chr7:100105882:A:G	0	100105882	G	A
7	chr7:100107173:A:T	0	100107173	T	A
7	chr7:100107697:A:C	0	100107697	C	A
7	chr7:100107723:TC:T	0	100107723	T	TC
7	chr7:100107735:C:T	0	100107735	T	C
7	chr7:100108680:A:G	0	100108680	G	A
7	chr7:100110089:A:G	0	100110089	G	A
7	chr7:100110327:C:T	0	100110327	T	C
7	chr7:100110703:C:T	0	100110703	T	C
7	chr7:100112961:A:AG	0	100112961	AG	A
7	chr7:100113417:G:A	0	100113417	A	G
7	chr7:100116427:G:T	0	100116427	T	G
7	chr7:100119278:C:G	0	100119278	G	C
7	chr7:100121789:G:A	0	100121789	A	G
7	chr7:100121881:T:C	0	100121881	C	T
7	chr7:100122130:G:A	0	100122130	A	G
7	chr7:100125801:T:C	0	100125801	C	T
7	chr7:100127523:C:G	0	100127523	G	C
7	chr7:100131167:G:T	0	100131167	T	G
7	chr7:100134670:C:T	0	100134670	T	C
7	chr7:100135325:G:A	0	100135325	A	G
7	chr7:100135692:C:T	0	100135692	T	C
7	chr7:100137219:C:T	0	100137219	T	C
7	chr7:100137558:A:G	0	100137558	G	A
7	chr7:100137741:C:T	0	100137741	T	C
7	chr7:100138436:G:A	0	100138436	A	G
7	chr7:100139389:G:A	0	100139389	A	G
7	chr7:100140699:G:C	0	100140699	C	G
7	chr7:100141596:T:C	0	100141596	C	T
7	chr7:100141739:A:G	0	100141739	G	A
7	chr7:100144470:G:A	0	100144470	A	G
7	chr7:100145018:G:A	0	100145018	A	G
7	chr7:100148578:G:A	0	100148578	A	G
7	chr7:100149755:G:T	0	100149755	T	G
7	chr7:100153394:A:G	0	100153394	G	A
7	chr7:100153658:G:T	0	100153658	T	G
7	chr7:100154943:G:A	0	100154943	A	G
7	chr7:100155498:A:G	0	100155498	G	A
7	chr7:100159989:G:A	0	100159989	A	G
7	chr7:100160513:T:G	0	100160513	G	T
7	chr7:100161582:C:T	0	100161582	T	C
7	chr7:100161632:A:G	0	100161632	G	A
7	chr7:100162014:C:A	0	100162014	A	C
7	chr7:100162205:A:G	0	100162205	G	A
7	chr7:100163350:A:G	0	100163350	G	A
7	chr7:100163962:C:A	0	100163962	A	C
7	chr7:100169964:A:G	0	100169964	G	A
7	chr7:100174226:A:G	0	100174226	G	A
7	chr7:100176499:T:C	0	100176499	C	T
7	chr7:100178060:C:CAGTG	0	100178060	CAGTG	C
7	chr7:100178649:T:C	0	100178649	C	T
7	chr7:100179185:G:A	0	100179185	A	G
7	chr7:100179799:G:A	0	100179799	A	G
7	chr7:100180246:A:C	0	100180246	C	A
7	chr7:100180396:G:C	0	100180396	C	G
7	chr7:100180604:G:T	0	100180604	T	G
7	chr7:100180662:A:C	0	100180662	C	A
7	chr7:100181620:A:G	0	100181620	G	A
7	chr7:100182263:G:A	0	100182263	A	G
7	chr7:100182660:G:A	0	100182660	A	G
7	chr7:100186091:G:T	0	100186091	T	G
7	chr7:100187081:G:T	0	100187081	T	G
7	chr7:100187820:G:A	0	100187820	A	G
7	chr7:100188127:C:T	0	100188127	T	C
7	chr7:100188142:T:G	0	100188142	G	T
7	chr7:100189196:C:T	0	100189196	T	C
7	chr7:100189749:A:G	0	100189749	G	A
7	chr7:100192194:T:C	0	100192194	C	T
7	chr7:100193054:A:G	0	100193054	G	A
7	chr7:100193348:G:A	0	100193348	A	G
7	chr7:100193916:T:C	0	100193916	C	T
7	chr7:100194985:A:G	0	100194985	G	A
7	chr7:100195043:A:G	0	100195043	G	A
7	chr7:100196319:T:C	0	100196319	C	T
7	chr7:100197592:C:G	0	100197592	G	C
7	chr7:100198449:T:C	0	100198449	C	T
7	chr7:100200169:A:G	0	100200169	G	A
7	chr7:100202936:G:T	0	100202936	T	G
7	chr7:100203212:T:G	0	100203212	G	T
7	chr7:100203335:G:A	0	100203335	A	G
7	chr7:100203733:C:T	0	100203733	T	C
7	chr7:100204421:C:T	0	100204421	T	C
7	chr7:100205189:G:C	0	100205189	C	G
7	chr7:100206502:C:T	0	100206502	T	C
7	chr7:100209523:C:G	0	100209523	G	C
7	chr7:100209642:G:A	0	100209642	A	G
7	chr7:100209850:T:C	0	100209850	C	T
7	chr7:100210528:G:A	0	100210528	A	G
7	chr7:100212802:A:G	0	100212802	G	A
7	chr7:100213491:G:GA	0	100213491	GA	G
7	chr7:100213690:G:A	0	100213690	A	G
7	chr7:100213841:C:G	0	100213841	G	C
7	chr7:100214213:A:T	0	100214213	T	A
7	chr7:100214466:A:G	0	100214466	G	A
7	chr7:100215247:C:T	0	100215247	T	C
7	chr7:100216049:T:C	0	100216049	C	T
7	chr7:100216289:G:A	0	100216289	A	G
7	chr7:100216963:A:G	0	100216963	G	A
7	chr7:100217198:A:G	0	100217198	G	A
7	chr7:100217485:C:T	0	100217485	T	C
7	chr7:100217624:T:C	0	100217624	C	T
7	chr7:100217776:T:A	0	100217776	A	T
7	chr7:100217868:A:C	0	100217868	C	A
7	chr7:100218293:TAA:T	0	100218293	T	TAA
7	chr7:100218886:C:T	0	100218886	T	C
7	chr7:100219962:G:T	0	100219962	T	G
7	chr7:100220236:A:G	0	100220236	G	A
7	chr7:100220514:G:A	0	100220514	A	G
7	chr7:100222221:G:A	0	100222221	A	G
7	chr7:100222427:T:C	0	100222427	C	T
7	chr7:100223254:A:G	0	100223254	G	A
7	chr7:100224062:C:T	0	100224062	T	C
7	chr7:100225899:C:T	0	100225899	T	C
7	chr7:100225998:A:G	0	100225998	G	A
7	chr7:100226730:G:A	0	100226730	A	G
7	chr7:100226830:A:G	0	100226830	G	A
7	chr7:100227652:A:G	0	100227652	G	A
7	chr7:100227935:G:A	0	100227935	A	G
7	chr7:100228125:A:G	0	100228125	G	A
7	chr7:100229170:G:A	0	100229170	A	G
7	chr7:100231032:T:A	0	100231032	A	T
7	chr7:100232204:A:G	0	100232204	G	A
7	chr7:100232463:C:T	0	100232463	T	C
7	chr7:100236228:C:T	0	100236228	T	C
7	chr7:100236567:T:C	0	100236567	C	T
7	chr7:100237823:G:A	0	100237823	A	G
7	chr7:100237990:G:T	0	100237990	T	G
7	chr7:100242838:A:G	0	100242838	G	A
7	chr7:100244879:C:A	0	100244879	A	C
7	chr7:100245730:T:C	0	100245730	C	T
7	chr7:100245886:C:T	0	100245886	T	C
7	chr7:100248243:C:T	0	100248243	T	C
7	chr7:100249210:A:G	0	100249210	G	A
7	chr7:100249524:T:G	0	100249524	G	T
7	chr7:100249614:C:T	0	100249614	T	C
7	chr7:100250355:A:G	0	100250355	G	A
7	chr7:100253646:T:A	0	100253646	A	T
7	chr7:100256447:C:T	0	100256447	T	C
7	chr7:100260882:C:T	0	100260882	T	C
7	chr7:100263526:C:T	0	100263526	T	C
7	chr7:100265861:A:G	0	100265861	G	A
7	chr7:100266518:C:T	0	100266518	T	C
7	chr7:100270789:T:C	0	100270789	C	T
7	chr7:100273656:A:G	0	100273656	G	A
7	chr7:100275052:G:A	0	100275052	A	G
7	chr7:100275774:C:T	0	100275774	T	C
7	chr7:100276574:T:A	0	100276574	A	T
7	chr7:100278387:G:A	0	100278387	A	G
7	chr7:100280587:C:T	0	100280587	T	C
7	chr7:100280759:A:C	0	100280759	C	A
7	chr7:100285505:T:G	0	100285505	G	T
7	chr7:100287114:G:A	0	100287114	A	G
7	chr7:100288886:G:A	0	100288886	A	G
7	chr7:100291556:G:A	0	100291556	A	G
7	chr7:100294394:AG:A	0	100294394	A	AG
7	chr7:100295525:C:G	0	100295525	G	C
7	chr7:100296318:T:TG	0	100296318	TG	T
7	chr7:100296324:C:A	0	100296324	A	C
7	chr7:100297686:C:G	0	100297686	G	C
7	chr7:100298482:G:A	0	100298482	A	G
7	chr7:100299719:G:A	0	100299719	A	G
7	chr7:100303979:T:C	0	100303979	C	T
7	chr7:100305015:C:G	0	100305015	G	C
7	chr7:100307346:A:G	0	100307346	G	A
7	chr7:100307702:C:T	0	100307702	T	C
7	chr7:100307835:G:A	0	100307835	A	G
7	chr7:100307852:C:G	0	100307852	G	C
7	chr7:100308061:A:G	0	100308061	G	A
7	chr7:100308677:C:T	0	100308677	T	C
7	chr7:100315523:G:T	0	100315523	T	G
7	chr7:100319793:G:A	0	100319793	A	G
7	chr7:100321894:TTAAA:T	0	100321894	T	TTAAA
7	chr7:100322965:G:A	0	100322965	A	G
7	chr7:100323620:A:C	0	100323620	C	A
7	chr7:100324770:T:C	0	100324770	C	T
7	chr7:100328685:T:C	0	100328685	C	T
7	chr7:100329188:C:T	0	100329188	T	C
7	chr7:100332824:C:T	0	100332824	T	C
7	chr7:100333840:T:C	0	100333840	C	T
7	chr7:100334426:C:T	0	100334426	T	C
7	chr7:100336569:T:C	0	100336569	C	T
7	chr7:100336830:G:A	0	100336830	A	G
7	chr7:100337474:G:A	0	100337474	A	G
7	chr7:100338804:T:C	0	100338804	C	T
7	chr7:100339858:A:G	0	100339858	G	A
7	chr7:100340180:A:G	0	100340180	G	A
7	chr7:100340318:A:G	0	100340318	G	A
7	chr7:100340319:A:G	0	100340319	G	A
7	chr7:100340582:T:G	0	100340582	G	T
7	chr7:100341241:G:A	0	100341241	A	G
7	chr7:100341332:G:A	0	100341332	A	G
7	chr7:100341407:G:A	0	100341407	A	G
7	chr7:100343007:A:C	0	100343007	C	A
7	chr7:100345657:T:G	0	100345657	G	T
7	chr7:100345660:A:G	0	100345660	G	A
7	chr7:100348584:G:A	0	100348584	A	G
7	chr7:100350034:C:G	0	100350034	G	C
7	chr7:100352032:CCA:C	0	100352032	C	CCA
7	chr7:100352383:C:T	0	100352383	T	C
7	chr7:100352792:TCA:T	0	100352792	T	TCA
7	chr7:100352804:G:T	0	100352804	T	G
7	chr7:100352827:G:A	0	100352827	A	G
7	chr7:100352885:G:C	0	100352885	C	G
7	chr7:100355205:C:T	0	100355205	T	C
7	chr7:100355347:A:G	0	100355347	G	A
7	chr7:100357741:G:A	0	100357741	A	G
7	chr7:100358813:T:C	0	100358813	C	T
7	chr7:100358816:T:C	0	100358816	C	T
7	chr7:100358821:A:G	0	100358821	G	A
7	chr7:100359270:A:T	0	100359270	T	A
7	chr7:100363571:A:G	0	100363571	G	A
7	chr7:100364473:T:C	0	100364473	C	T
7	chr7:100365395:T:C	0	100365395	C	T
7	chr7:100367038:A:G	0	100367038	G	A
7	chr7:100367166:T:G	0	100367166	G	T
7	chr7:100370114:C:T	0	100370114	T	C
7	chr7:100370748:C:T	0	100370748	T	C
7	chr7:100372565:C:T	0	100372565	T	C
7	chr7:100374211:A:G	0	100374211	G	A
7	chr7:100375779:G:A	0	100375779	A	G
7	chr7:100377643:A:G	0	100377643	G	A
7	chr7:100379959:T:G	0	100379959	G	T
7	chr7:100380783:A:G	0	100380783	G	A
7	chr7:100382481:T:C	0	100382481	C	T
7	chr7:100384152:A:G	0	100384152	G	A
7	chr7:100384272:T:C	0	100384272	C	T
7	chr7:100385512:C:T	0	100385512	T	C
7	chr7:100390182:C:T	0	100390182	T	C
7	chr7:100390780:A:G	0	100390780	G	A
7	chr7:100392741:T:G	0	100392741	G	T
7	chr7:100393353:C:G	0	100393353	G	C
7	chr7:100393925:C:T	0	100393925	T	C
7	chr7:100397162:G:A	0	100397162	A	G
7	chr7:100400984:G:A	0	100400984	A	G
7	chr7:100405149:A:G	0	100405149	G	A
7	chr7:100406823:C:T	0	100406823	T	C
7	chr7:100406920:T:C	0	100406920	C	T
7	chr7:100406954:G:C	0	100406954	C	G
7	chr7:100408097:C:T	0	100408097	T	C
7	chr7:100411251:G:GA	0	100411251	GA	G
7	chr7:100411599:TG:T	0	100411599	T	TG
7	chr7:100412371:T:C	0	100412371	C	T
7	chr7:100413147:C:T	0	100413147	T	C
7	chr7:100414711:G:A	0	100414711	A	G
7	chr7:100415779:G:T	0	100415779	T	G
7	chr7:100415834:T:C	0	100415834	C	T
7	chr7:100416690:G:A	0	100416690	A	G
7	chr7:100417088:T:C	0	100417088	C	T
7	chr7:100417223:C:T	0	100417223	T	C
7	chr7:100417501:A:G	0	100417501	G	A
7	chr7:100418731:A:C	0	100418731	C	A
7	chr7:100419221:C:G	0	100419221	G	C
7	chr7:100419831:G:A	0	100419831	A	G
7	chr7:100421281:G:A	0	100421281	A	G
7	chr7:100423359:G:A	0	100423359	A	G
7	chr7:100424056:A:G	0	100424056	G	A
7	chr7:100426215:C:T	0	100426215	T	C
7	chr7:100426530:T:C	0	100426530	C	T
7	chr7:100427722:A:T	0	100427722	T	A
7	chr7:100427941:T:C	0	100427941	C	T
7	chr7:100428669:G:A	0	100428669	A	G
7	chr7:100429716:C:G	0	100429716	G	C
7	chr7:100430564:C:T	0	100430564	T	C
7	chr7:100430861:T:C	0	100430861	C	T
7	chr7:100432725:A:C	0	100432725	C	A
7	chr7:100433989:G:A	0	100433989	A	G
7	chr7:100434135:G:T	0	100434135	T	G
7	chr7:100434665:T:C	0	100434665	C	T
7	chr7:100437500:C:G	0	100437500	G	C
7	chr7:100441322:C:T	0	100441322	T	C
7	chr7:100442192:C:T	0	100442192	T	C
7	chr7:100442347:C:T	0	100442347	T	C
7	chr7:100445432:G:A	0	100445432	A	G
7	chr7:100446928:T:C	0	100446928	C	T
7	chr7:100448262:A:G	0	100448262	G	A
7	chr7:100449356:G:GC	0	100449356	GC	G
7	chr7:100452119:A:G	0	100452119	G	A
7	chr7:100457314:ATTC:A	0	100457314	A	ATTC
7	chr7:100458543:C:T	0	100458543	T	C
7	chr7:100458597:T:C	0	100458597	C	T
7	chr7:100462502:C:T	0	100462502	T	C
7	chr7:100464450:T:TC	0	100464450	TC	T
7	chr7:100467096:A:G	0	100467096	G	A
7	chr7:100467820:A:T	0	100467820	T	A
7	chr7:100473057:G:A	0	100473057	A	G
7	chr7:100473135:T:C	0	100473135	C	T
7	chr7:100473771:T:A	0	100473771	A	T
7	chr7:100474408:T:C	0	100474408	C	T
7	chr7:100475144:C:T	0	100475144	T	C
7	chr7:100478991:A:G	0	100478991	G	A
7	chr7:100479650:A:G	0	100479650	G	A
7	chr7:100480949:C:A	0	100480949	A	C
7	chr7:100481806:A:G	0	100481806	G	A
7	chr7:100482234:A:T	0	100482234	T	A
7	chr7:100482851:A:T	0	100482851	T	A
7	chr7:100483115:A:G	0	100483115	G	A
7	chr7:100483683:C:T	0	100483683	T	C
7	chr7:100484321:G:A	0	100484321	A	G
7	chr7:100485455:G:A	0	100485455	A	G
7	chr7:100489836:C:T	0	100489836	T	C
7	chr7:100490299:T:C	0	100490299	C	T
7	chr7:100491394:C:T	0	100491394	T	C
7	chr7:100491762:A:G	0	100491762	G	A
7	chr7:100492116:G:A	0	100492116	A	G
7	chr7:100492426:T:C	0	100492426	C	T
7	chr7:100493592:G:A	0	100493592	A	G
7	chr7:100494172:T:C	0	100494172	C	T
7	chr7:100497726:C:G	0	100497726	G	C
7	chr7:100498041:C:T	0	100498041	T	C
7	chr7:100500272:C:T	0	100500272	T	C
7	chr7:100500672:C:T	0	100500672	T	C
7	chr7:100500673:C:T	0	100500673	T	C
7	chr7:100506745:C:T	0	100506745	T	C
7	chr7:100508678:C:T	0	100508678	T	C
7	chr7:100509091:A:T	0	100509091	T	A
7	chr7:100509876:A:G	0	100509876	G	A
7	chr7:100513442:A:G	0	100513442	G	A
7	chr7:100513696:T:C	0	100513696	C	T
7	chr7:100514153:C:T	0	100514153	T	C
7	chr7:100518255:G:A	0	100518255	A	G
7	chr7:100519513:C:T	0	100519513	T	C
7	chr7:100520304:AGT:A	0	100520304	A	AGT
7	chr7:100520769:G:T	0	100520769	T	G
7	chr7:100521070:C:G	0	100521070	G	C
7	chr7:100521692:T:C	0	100521692	C	T
7	chr7:100522020:A:G	0	100522020	G	A
7	chr7:100522849:G:C	0	100522849	C	G
7	chr7:100525057:T:G	0	100525057	G	T
7	chr7:100525656:T:C	0	100525656	C	T
7	chr7:100525893:T:TG	0	100525893	TG	T
7	chr7:100528352:A:G	0	100528352	G	A
7	chr7:100529212:G:A	0	100529212	A	G
7	chr7:100529935:G:A	0	100529935	A	G
7	chr7:100531776:G:A	0	100531776	A	G
7	chr7:100532321:A:G	0	100532321	G	A
7	chr7:100532591:G:A	0	100532591	A	G
7	chr7:100533051:C:T	0	100533051	T	C
7	chr7:100535118:A:G	0	100535118	G	A
7	chr7:100535643:C:A	0	100535643	A	C
7	chr7:100536363:G:A	0	100536363	A	G
7	chr7:100537297:C:A	0	100537297	A	C
7	chr7:100538188:T:C	0	100538188	C	T
7	chr7:100542208:G:A	0	100542208	A	G
7	chr7:100542964:A:G	0	100542964	G	A
7	chr7:100544238:T:G	0	100544238	G	T
7	chr7:100544358:A:G	0	100544358	G	A
7	chr7:100548949:A:AC	0	100548949	AC	A
7	chr7:100549753:T:C	0	100549753	C	T
7	chr7:100549883:G:T	0	100549883	T	G
7	chr7:100552355:G:A	0	100552355	A	G
7	chr7:100554555:G:A	0	100554555	A	G
7	chr7:100560370:G:A	0	100560370	A	G
7	chr7:100561944:A:G	0	100561944	G	A
7	chr7:100562471:A:G	0	100562471	G	A
7	chr7:100562641:T:C	0	100562641	C	T
7	chr7:100565492:G:A	0	100565492	A	G
7	chr7:100566366:C:T	0	100566366	T	C
7	chr7:100569379:T:C	0	100569379	C	T
7	chr7:100569640:C:G	0	100569640	G	C
7	chr7:100570257:C:A	0	100570257	A	C
7	chr7:100573289:T:C	0	100573289	C	T
7	chr7:100574461:C:T	0	100574461	T	C
7	chr7:100574872:G:A	0	100574872	A	G
7	chr7:100575235:C:T	0	100575235	T	C
7	chr7:100576127:G:A	0	100576127	A	G
7	chr7:100577850:T:C	0	100577850	C	T
7	chr7:100579362:C:T	0	100579362	T	C
7	chr7:100579421:A:C	0	100579421	C	A
7	chr7:100579591:T:C	0	100579591	C	T
7	chr7:100582234:G:A	0	100582234	A	G
7	chr7:100582437:G:A	0	100582437	A	G
7	chr7:100583273:C:T	0	100583273	T	C
7	chr7:100584845:G:T	0	100584845	T	G
7	chr7:100586307:A:G	0	100586307	G	A
7	chr7:100587942:C:T	0	100587942	T	C
7	chr7:100588488:A:T	0	100588488	T	A
7	chr7:100592493:T:C	0	100592493	C	T
7	chr7:100600248:A:G	0	100600248	G	A
7	chr7:100601973:G:T	0	100601973	T	G
7	chr7:100611661:C:T	0	100611661	T	C
7	chr7:100615131:C:T	0	100615131	T	C
7	chr7:100615853:A:G	0	100615853	G	A
7	chr7:100616392:A:G	0	100616392	G	A
7	chr7:100617256:C:A	0	100617256	A	C
7	chr7:100617415:A:G	0	100617415	G	A
7	chr7:100617577:C:T	0	100617577	T	C
7	chr7:100618718:G:A	0	100618718	A	G
7	chr7:100619150:C:T	0	100619150	T	C
7	chr7:100620187:C:T	0	100620187	T	C
7	chr7:100621544:A:G	0	100621544	G	A
7	chr7:100623192:T:G	0	100623192	G	T
7	chr7:100623595:T:G	0	100623595	G	T
7	chr7:100624012:C:T	0	100624012	T	C
7	chr7:100624226:C:T	0	100624226	T	C
7	chr7:100624244:T:C	0	100624244	C	T
7	chr7:100624539:GA:G	0	100624539	G	GA
7	chr7:100626055:T:C	0	100626055	C	T
7	chr7:100627013:C:CTG	0	100627013	CTG	C
7	chr7:100627408:G:A	0	100627408	A	G
7	chr7:100628506:C:T	0	100628506	T	C
7	chr7:100629042:C:T	0	100629042	T	C
7	chr7:100633965:C:T	0	100633965	T	C
7	chr7:100637885:G:A	0	100637885	A	G
7	chr7:100638347:C:A	0	100638347	A	C
7	chr7:100638579:G:A	0	100638579	A	G
7	chr7:100638970:T:C	0	100638970	C	T
7	chr7:100639734:T:C	0	100639734	C	T
7	chr7:100639974:C:T	0	100639974	T	C
7	chr7:100642568:A:G	0	100642568	G	A
7	chr7:100642673:A:G	0	100642673	G	A
7	chr7:100643540:A:C	0	100643540	C	A
7	chr7:100648253:T:C	0	100648253	C	T
7	chr7:100650654:T:C	0	100650654	C	T
7	chr7:100653518:C:T	0	100653518	T	C
7	chr7:100655295:A:G	0	100655295	G	A
7	chr7:100658605:G:T	0	100658605	T	G
7	chr7:100659048:A:C	0	100659048	C	A
7	chr7:100659506:T:G	0	100659506	G	T
7	chr7:100662968:T:C	0	100662968	C	T
7	chr7:100664144:G:A	0	100664144	A	G
7	chr7:100664293:GACTA:G	0	100664293	G	GACTA
7	chr7:100664549:G:A	0	100664549	A	G
7	chr7:100664734:C:A	0	100664734	A	C
7	chr7:100665649:T:C	0	100665649	C	T
7	chr7:100666505:G:C	0	100666505	C	G
7	chr7:100668434:C:T	0	100668434	T	C
7	chr7:100668437:TA:T	0	100668437	T	TA
7	chr7:100668458:T:C	0	100668458	C	T
7	chr7:100668543:G:A	0	100668543	A	G
7	chr7:100669010:A:C	0	100669010	C	A
7	chr7:100673366:C:A	0	100673366	A	C
7	chr7:100679198:T:C	0	100679198	C	T
7	chr7:100679371:A:G	0	100679371	G	A
7	chr7:100681034:A:G	0	100681034	G	A
7	chr7:100683273:A:C	0	100683273	C	A
7	chr7:100684145:T:C	0	100684145	C	T
7	chr7:100684915:G:A	0	100684915	A	G
7	chr7:100686887:TG:T	0	100686887	T	TG
7	chr7:100690922:G:A	0	100690922	A	G
7	chr7:100690929:T:C	0	100690929	C	T
7	chr7:100692408:C:A	0	100692408	A	C
7	chr7:100693577:C:T	0	100693577	T	C
7	chr7:100695207:A:G	0	100695207	G	A
7	chr7:100697570:G:A	0	100697570	A	G
7	chr7:100699412:G:C	0	100699412	C	G
7	chr7:100700275:T:C	0	100700275	C	T
7	chr7:100700420:C:T	0	100700420	T	C
7	chr7:100701361:A:G	0	100701361	G	A
7	chr7:100701405:C:T	0	100701405	T	C
7	chr7:100701835:C:T	0	100701835	T	C
7	chr7:100702115:C:T	0	100702115	T	C
7	chr7:100702383:C:T	0	100702383	T	C
7	chr7:100702740:CAAAA:C	0	100702740	C	CAAAA
7	chr7:100703026:C:T	0	100703026	T	C
7	chr7:100703275:T:C	0	100703275	C	T
7	chr7:100704202:G:A	0	100704202	A	G
7	chr7:100704471:A:T	0	100704471	T	A
7	chr7:100704811:C:T	0	100704811	T	C
7	chr7:100709519:C:T	0	100709519	T	C
7	chr7:100709870:AAAAAG:A	0	100709870	A	AAAAAG
7	chr7:100709915:G:C	0	100709915	C	G
7	chr7:100710789:G:A	0	100710789	A	G
7	chr7:100711502:G:A	0	100711502	A	G
7	chr7:100711921:A:G	0	100711921	G	A
7	chr7:100711959:C:G	0	100711959	G	C
7	chr7:100712093:G:A	0	100712093	A	G
7	chr7:100712710:G:T	0	100712710	T	G
7	chr7:100713954:C:T	0	100713954	T	C
7	chr7:100715101:A:G	0	100715101	G	A
7	chr7:100715476:T:G	0	100715476	G	T
7	chr7:100715797:A:G	0	100715797	G	A
7	chr7:100716145:G:T	0	100716145	T	G
7	chr7:100717633:G:C	0	100717633	C	G
7	chr7:100717894:A:G	0	100717894	G	A
7	chr7:100719352:C:T	0	100719352	T	C
7	chr7:100722313:G:A	0	100722313	A	G
7	chr7:100722519:AC:A	0	100722519	A	AC
7	chr7:100729121:T:A	0	100729121	A	T
7	chr7:100729466:G:C	0	100729466	C	G
7	chr7:100743643:G:A	0	100743643	A	G
7	chr7:100743647:T:C	0	100743647	C	T
7	chr7:100743738:G:A	0	100743738	A	G
7	chr7:100745552:C:G	0	100745552	G	C
7	chr7:100746736:T:C	0	100746736	C	T
7	chr7:100747483:G:A	0	100747483	A	G
7	chr7:100749031:T:C	0	100749031	C	T
7	chr7:100749657:T:A	0	100749657	A	T
7	chr7:100749762:T:C	0	100749762	C	T
7	chr7:100749826:G:A	0	100749826	A	G
7	chr7:100751317:T:C	0	100751317	C	T
7	chr7:100754589:T:C	0	100754589	C	T
7	chr7:100754738:T:C	0	100754738	C	T
7	chr7:100755502:A:G	0	100755502	G	A
7	chr7:100756899:C:G	0	100756899	G	C
7	chr7:100757624:G:A	0	100757624	A	G
7	chr7:100758485:G:A	0	100758485	A	G
7	chr7:100759298:C:T	0	100759298	T	C
7	chr7:100760636:C:T	0	100760636	T	C
7	chr7:100761185:C:A	0	100761185	A	C
7	chr7:100761494:C:T	0	100761494	T	C
7	chr7:100761831:C:T	0	100761831	T	C
7	chr7:100762174:G:T	0	100762174	T	G
7	chr7:100763649:C:T	0	100763649	T	C
7	chr7:100764788:A:G	0	100764788	G	A
7	chr7:100765735:G:A	0	100765735	A	G
7	chr7:100765818:C:T	0	100765818	T	C
7	chr7:100766090:G:A	0	100766090	A	G
7	chr7:100766198:G:T	0	100766198	T	G
7	chr7:100767944:C:T	0	100767944	T	C
7	chr7:100768580:C:G	0	100768580	G	C
7	chr7:100768661:T:C	0	100768661	C	T
7	chr7:100769294:G:A	0	100769294	A	G
7	chr7:100771048:C:G	0	100771048	G	C
7	chr7:100771084:A:G	0	100771084	G	A
7	chr7:100771462:T:C	0	100771462	C	T
7	chr7:100772260:C:T	0	100772260	T	C
7	chr7:100772640:A:T	0	100772640	T	A
7	chr7:100772818:A:C	0	100772818	C	A
7	chr7:100773177:T:C	0	100773177	C	T
7	chr7:100773491:C:T	0	100773491	T	C
7	chr7:100773794:G:A	0	100773794	A	G
7	chr7:100774086:A:T	0	100774086	T	A
7	chr7:100774163:T:C	0	100774163	C	T
7	chr7:100775455:C:G	0	100775455	G	C
7	chr7:100775745:G:C	0	100775745	C	G
7	chr7:100776465:A:G	0	100776465	G	A
7	chr7:100776959:T:C	0	100776959	C	T
7	chr7:100777011:C:T	0	100777011	T	C
7	chr7:100777021:C:T	0	100777021	T	C
7	chr7:100777046:C:T	0	100777046	T	C
7	chr7:100777512:G:A	0	100777512	A	G
7	chr7:100778184:G:A	0	100778184	A	G
7	chr7:100778927:A:G	0	100778927	G	A
7	chr7:100779460:T:C	0	100779460	C	T
7	chr7:100780599:G:A	0	100780599	A	G
7	chr7:100780652:C:CTCTA	0	100780652	CTCTA	C
7	chr7:100781012:C:T	0	100781012	T	C
7	chr7:100782459:G:A	0	100782459	A	G
7	chr7:100782689:GTGTGT:TTGTGT	0	100782689	TTGTGT	GTGTGT
7	chr7:100782956:G:A	0	100782956	A	G
7	chr7:100783139:G:A	0	100783139	A	G
7	chr7:100784427:C:T	0	100784427	T	C
7	chr7:100785983:T:A	0	100785983	A	T
7	chr7:100786230:C:T	0	100786230	T	C
7	chr7:100786930:C:T	0	100786930	T	C
7	chr7:100788379:A:C	0	100788379	C	A
7	chr7:100789088:T:C	0	100789088	C	T
7	chr7:100789278:T:C	0	100789278	C	T
7	chr7:100790419:A:G	0	100790419	G	A
7	chr7:100791968:C:T	0	100791968	T	C
7	chr7:100792306:G:T	0	100792306	T	G
7	chr7:100792935:C:T	0	100792935	T	C
7	chr7:100793959:T:C	0	100793959	C	T
7	chr7:100794696:A:G	0	100794696	G	A
7	chr7:100796616:A:G	0	100796616	G	A
7	chr7:100796695:C:T	0	100796695	T	C
7	chr7:100797381:G:C	0	100797381	C	G
7	chr7:100799818:A:G	0	100799818	G	A
7	chr7:100800895:C:T	0	100800895	T	C
7	chr7:100801307:C:T	0	100801307	T	C
7	chr7:100801527:G:A	0	100801527	A	G
7	chr7:100802180:C:T	0	100802180	T	C
7	chr7:100803032:G:C	0	100803032	C	G
7	chr7:100803811:A:G	0	100803811	G	A
7	chr7:100803827:G:A	0	100803827	A	G
7	chr7:100804240:A:G	0	100804240	G	A
7	chr7:100804256:C:T	0	100804256	T	C
7	chr7:100804920:C:T	0	100804920	T	C
7	chr7:100805807:A:G	0	100805807	G	A
7	chr7:100806240:T:A	0	100806240	A	T
7	chr7:100806902:T:C	0	100806902	C	T
7	chr7:100808522:A:G	0	100808522	G	A
7	chr7:100809293:G:A	0	100809293	A	G
7	chr7:100810181:C:T	0	100810181	T	C
7	chr7:100810764:T:C	0	100810764	C	T
7	chr7:100811076:C:G	0	100811076	G	C
7	chr7:100811129:C:T	0	100811129	T	C
7	chr7:100811399:A:T	0	100811399	T	A
7	chr7:100812975:G:A	0	100812975	A	G
7	chr7:100813035:A:G	0	100813035	G	A
7	chr7:100813656:T:C	0	100813656	C	T
7	chr7:100816764:T:C	0	100816764	C	T
7	chr7:100818430:A:G	0	100818430	G	A
7	chr7:100818897:C:T	0	100818897	T	C
7	chr7:100821139:C:T	0	100821139	T	C
7	chr7:100821279:T:C	0	100821279	C	T
7	chr7:100821538:G:C	0	100821538	C	G
7	chr7:100821606:C:T	0	100821606	T	C
7	chr7:100821758:T:G	0	100821758	G	T
7	chr7:100822012:T:C	0	100822012	C	T
7	chr7:100822533:A:G	0	100822533	G	A
7	chr7:100823028:A:G	0	100823028	G	A
7	chr7:100823479:G:A	0	100823479	A	G
7	chr7:100824159:C:T	0	100824159	T	C
7	chr7:100824534:G:A	0	100824534	A	G
7	chr7:100825456:C:T	0	100825456	T	C
7	chr7:100825743:T:C	0	100825743	C	T
7	chr7:100826219:C:T	0	100826219	T	C
7	chr7:100829641:G:A	0	100829641	A	G
7	chr7:100830340:G:A	0	100830340	A	G
7	chr7:100830662:C:T	0	100830662	T	C
7	chr7:100830815:A:G	0	100830815	G	A
7	chr7:100831279:T:C	0	100831279	C	T
7	chr7:100834358:T:C	0	100834358	C	T
7	chr7:100834647:C:T	0	100834647	T	C
7	chr7:100834746:G:A	0	100834746	A	G
7	chr7:100835564:C:T	0	100835564	T	C
7	chr7:100836449:A:G	0	100836449	G	A
7	chr7:100837337:T:C	0	100837337	C	T
7	chr7:100837348:ATGG:A	0	100837348	A	ATGG
7	chr7:100837535:G:A	0	100837535	A	G
7	chr7:100839607:A:G	0	100839607	G	A
7	chr7:100841901:G:C	0	100841901	C	G
7	chr7:100842976:A:G	0	100842976	G	A
7	chr7:100847116:C:T	0	100847116	T	C
7	chr7:100847548:A:G	0	100847548	G	A
7	chr7:100848613:G:A	0	100848613	A	G
7	chr7:100852602:G:A	0	100852602	A	G
7	chr7:100854110:C:T	0	100854110	T	C
7	chr7:100854902:A:G	0	100854902	G	A
7	chr7:100856508:CCTT:C	0	100856508	C	CCTT
7	chr7:100858040:C:T	0	100858040	T	C
7	chr7:100858078:C:T	0	100858078	T	C
7	chr7:100858111:C:T	0	100858111	T	C
7	chr7:100858541:G:A	0	100858541	A	G
7	chr7:100858973:G:A	0	100858973	A	G
7	chr7:100859569:G:A	0	100859569	A	G
7	chr7:100859722:G:A	0	100859722	A	G
7	chr7:100859734:A:G	0	100859734	G	A
7	chr7:100860427:A:G	0	100860427	G	A
7	chr7:100860471:C:G	0	100860471	G	C
7	chr7:100864382:A:G	0	100864382	G	A
7	chr7:100864710:A:G	0	100864710	G	A
7	chr7:100867733:C:T	0	100867733	T	C
7	chr7:100867997:C:T	0	100867997	T	C
7	chr7:100868819:G:A	0	100868819	A	G
7	chr7:100870481:G:A	0	100870481	A	G
7	chr7:100870662:A:G	0	100870662	G	A
7	chr7:100871198:C:A	0	100871198	A	C
7	chr7:100873422:C:T	0	100873422	T	C
7	chr7:100873650:T:C	0	100873650	C	T
7	chr7:100873973:A:G	0	100873973	G	A
7	chr7:100874758:C:T	0	100874758	T	C
7	chr7:100875204:C:T	0	100875204	T	C
7	chr7:100875929:G:A	0	100875929	A	G
7	chr7:100876212:C:T	0	100876212	T	C
7	chr7:100876668:T:C	0	100876668	C	T
7	chr7:100878217:C:T	0	100878217	T	C
7	chr7:100878489:T:C	0	100878489	C	T
7	chr7:100878608:C:T	0	100878608	T	C
7	chr7:100880208:G:A	0	100880208	A	G
7	chr7:100884405:T:C	0	100884405	C	T
7	chr7:100884718:C:T	0	100884718	T	C
7	chr7:100885099:G:A	0	100885099	A	G
7	chr7:100886110:A:G	0	100886110	G	A
7	chr7:100886760:T:G	0	100886760	G	T
7	chr7:100887296:C:T	0	100887296	T	C
7	chr7:100888414:C:A	0	100888414	A	C
7	chr7:100888489:C:T	0	100888489	T	C
7	chr7:100889899:T:C	0	100889899	C	T
7	chr7:100891037:G:C	0	100891037	C	G
7	chr7:100892018:C:T	0	100892018	T	C
7	chr7:100892456:G:A	0	100892456	A	G
7	chr7:100894701:C:T	0	100894701	T	C
7	chr7:100894791:C:T	0	100894791	T	C
7	chr7:100894947:G:A	0	100894947	A	G
7	chr7:100895738:G:A	0	100895738	A	G
7	chr7:100896377:T:G	0	100896377	G	T
7	chr7:100897302:AAGC:A	0	100897302	A	AAGC
7	chr7:100897329:G:T	0	100897329	T	G
7	chr7:100897339:G:T	0	100897339	T	G
7	chr7:100897340:G:T	0	100897340	T	G
7	chr7:100898392:T:C	0	100898392	C	T
7	chr7:100898440:T:C	0	100898440	C	T
7	chr7:100899267:A:G	0	100899267	G	A
7	chr7:100899511:A:G	0	100899511	G	A
7	chr7:100900600:C:T	0	100900600	T	C
7	chr7:100900602:G:A	0	100900602	A	G
7	chr7:100900855:A:G	0	100900855	G	A
7	chr7:100901106:A:C	0	100901106	C	A
7	chr7:100901522:T:C	0	100901522	C	T
7	chr7:100901540:G:A	0	100901540	A	G
7	chr7:100901695:G:A	0	100901695	A	G
7	chr7:100902169:T:C	0	100902169	C	T
7	chr7:100902485:C:T	0	100902485	T	C
7	chr7:100902655:C:T	0	100902655	T	C
7	chr7:100902767:C:T	0	100902767	T	C
7	chr7:100903125:C:T	0	100903125	T	C
7	chr7:100903161:A:G	0	100903161	G	A
7	chr7:100903506:C:T	0	100903506	T	C
7	chr7:100903671:C:T	0	100903671	T	C
7	chr7:100904135:G:A	0	100904135	A	G
7	chr7:100905680:G:A	0	100905680	A	G
7	chr7:100907284:C:T	0	100907284	T	C
7	chr7:100907991:T:C	0	100907991	C	T
7	chr7:100908003:A:G	0	100908003	G	A
7	chr7:100908172:A:G	0	100908172	G	A
7	chr7:100908761:C:T	0	100908761	T	C
7	chr7:100908908:C:A	0	100908908	A	C
7	chr7:100909405:A:G	0	100909405	G	A
7	chr7:100909872:T:C	0	100909872	C	T
7	chr7:100911518:T:C	0	100911518	C	T
7	chr7:100911543:C:T	0	100911543	T	C
7	chr7:100911581:A:G	0	100911581	G	A
7	chr7:100911633:A:C	0	100911633	C	A
7	chr7:100912616:C:T	0	100912616	T	C
7	chr7:100913542:G:A	0	100913542	A	G
7	chr7:100913633:A:C	0	100913633	C	A
7	chr7:100914499:C:T	0	100914499	T	C
7	chr7:100914612:C:T	0	100914612	T	C
7	chr7:100914916:T:C	0	100914916	C	T
7	chr7:100915204:C:T	0	100915204	T	C
7	chr7:100915955:C:T	0	100915955	T	C
7	chr7:100918383:A:C	0	100918383	C	A
7	chr7:100918435:C:T	0	100918435	T	C
7	chr7:100920067:T:C	0	100920067	C	T
7	chr7:100920838:C:T	0	100920838	T	C
7	chr7:100920973:A:G	0	100920973	G	A
7	chr7:100921320:A:T	0	100921320	T	A
7	chr7:100921850:A:C	0	100921850	C	A
7	chr7:100922628:C:T	0	100922628	T	C
7	chr7:100922652:T:A	0	100922652	A	T
7	chr7:100925222:C:T	0	100925222	T	C
7	chr7:100925389:A:G	0	100925389	G	A
7	chr7:100925678:C:T	0	100925678	T	C
7	chr7:100926762:T:C	0	100926762	C	T
7	chr7:100927526:C:T	0	100927526	T	C
7	chr7:100927939:C:G	0	100927939	G	C
7	chr7:100928185:A:G	0	100928185	G	A
7	chr7:100928670:C:G	0	100928670	G	C
7	chr7:100929517:G:T	0	100929517	T	G
7	chr7:100929821:T:C	0	100929821	C	T
7	chr7:100930603:C:G	0	100930603	G	C
7	chr7:100930848:T:C	0	100930848	C	T
7	chr7:100931012:TA:T	0	100931012	T	TA
7	chr7:100931055:T:C	0	100931055	C	T
7	chr7:100931508:A:G	0	100931508	G	A
7	chr7:100931641:A:G	0	100931641	G	A
7	chr7:100932432:C:T	0	100932432	T	C
7	chr7:100933185:G:A	0	100933185	A	G
7	chr7:100933277:C:T	0	100933277	T	C
7	chr7:100933370:G:A	0	100933370	A	G
7	chr7:100933508:A:C	0	100933508	C	A
7	chr7:100933522:C:T	0	100933522	T	C
7	chr7:100933600:TG:T	0	100933600	T	TG
7	chr7:100933695:G:A	0	100933695	A	G
7	chr7:100934036:T:C	0	100934036	C	T
7	chr7:100934408:C:T	0	100934408	T	C
7	chr7:100934914:C:T	0	100934914	T	C
7	chr7:100935107:C:A	0	100935107	A	C
7	chr7:100935285:C:T	0	100935285	T	C
7	chr7:100937578:C:A	0	100937578	A	C
7	chr7:100938670:G:A	0	100938670	A	G
7	chr7:100939309:G:A	0	100939309	A	G
7	chr7:100939624:T:C	0	100939624	C	T
7	chr7:100939651:C:T	0	100939651	T	C
7	chr7:100939951:T:C	0	100939951	C	T
7	chr7:100940018:T:C	0	100940018	C	T
7	chr7:100940115:A:G	0	100940115	G	A
7	chr7:100940447:G:A	0	100940447	A	G
7	chr7:100941092:C:T	0	100941092	T	C
7	chr7:100941716:C:G	0	100941716	G	C
7	chr7:100941936:A:T	0	100941936	T	A
7	chr7:100942046:C:T	0	100942046	T	C
7	chr7:100942928:G:A	0	100942928	A	G
7	chr7:100943658:C:T	0	100943658	T	C
7	chr7:100943659:A:G	0	100943659	G	A
7	chr7:100944026:C:G	0	100944026	G	C
7	chr7:100944190:C:T	0	100944190	T	C
7	chr7:100944191:G:A	0	100944191	A	G
7	chr7:100944625:A:G	0	100944625	G	A
7	chr7:100944816:C:T	0	100944816	T	C
7	chr7:100945052:C:G	0	100945052	G	C
7	chr7:100946330:G:A	0	100946330	A	G
7	chr7:100946571:G:A	0	100946571	A	G
7	chr7:100946831:G:A	0	100946831	A	G
7	chr7:100947736:G:T	0	100947736	T	G
7	chr7:100948038:C:T	0	100948038	T	C
7	chr7:100948331:C:T	0	100948331	T	C
7	chr7:100948791:T:C	0	100948791	C	T
7	chr7:100948959:A:G	0	100948959	G	A
7	chr7:100949893:A:ACC	0	100949893	ACC	A
7	chr7:100950067:C:T	0	100950067	T	C
7	chr7:100950178:C:T	0	100950178	T	C
7	chr7:100950289:C:T	0	100950289	T	C
7	chr7:100950618:G:A	0	100950618	A	G
7	chr7:100950627:C:T	0	100950627	T	C
7	chr7:100950775:C:G	0	100950775	G	C
7	chr7:100952225:C:T	0	100952225	T	C
7	chr7:100952327:C:T	0	100952327	T	C
7	chr7:100952551:C:T	0	100952551	T	C
7	chr7:100953156:C:T	0	100953156	T	C
7	chr7:100953372:A:AGT	0	100953372	AGT	A
7	chr7:100954446:C:T	0	100954446	T	C
7	chr7:100954501:C:T	0	100954501	T	C
7	chr7:100955225:T:A	0	100955225	A	T
7	chr7:100955413:G:A	0	100955413	A	G
7	chr7:100955480:C:A	0	100955480	A	C
7	chr7:100959316:C:G	0	100959316	G	C
7	chr7:100961770:G:A	0	100961770	A	G
7	chr7:100965895:C:T	0	100965895	T	C
7	chr7:100967966:A:C	0	100967966	C	A
7	chr7:100968327:C:T	0	100968327	T	C
7	chr7:100968590:G:A	0	100968590	A	G
7	chr7:100970392:C:T	0	100970392	T	C
7	chr7:100971105:G:A	0	100971105	A	G
7	chr7:100974413:C:T	0	100974413	T	C
7	chr7:100975712:A:G	0	100975712	G	A
7	chr7:100975738:G:T	0	100975738	T	G
7	chr7:100976343:T:C	0	100976343	C	T
7	chr7:100976401:C:T	0	100976401	T	C
7	chr7:100976448:A:AC	0	100976448	AC	A
7	chr7:100976657:T:C	0	100976657	C	T
7	chr7:100977096:A:G	0	100977096	G	A
7	chr7:100978686:G:A	0	100978686	A	G
7	chr7:100979706:A:T	0	100979706	T	A
7	chr7:100981028:C:T	0	100981028	T	C
7	chr7:100983211:G:A	0	100983211	A	G
7	chr7:100983466:T:C	0	100983466	C	T
7	chr7:100983674:G:A	0	100983674	A	G
7	chr7:100984310:A:G	0	100984310	G	A
7	chr7:100984826:C:T	0	100984826	T	C
7	chr7:100985380:A:G	0	100985380	G	A
7	chr7:100986088:T:G	0	100986088	G	T
7	chr7:100986178:A:G	0	100986178	G	A
7	chr7:100987252:G:A	0	100987252	A	G
7	chr7:100987264:A:G	0	100987264	G	A
7	chr7:100987709:G:A	0	100987709	A	G
7	chr7:100987862:T:C	0	100987862	C	T
7	chr7:100987966:C:T	0	100987966	T	C
7	chr7:100988292:A:C	0	100988292	C	A
7	chr7:100989509:C:T	0	100989509	T	C
7	chr7:100989934:C:T	0	100989934	T	C
7	chr7:100990546:C:A	0	100990546	A	C
7	chr7:100991075:G:A	0	100991075	A	G
7	chr7:100991502:A:C	0	100991502	C	A
7	chr7:100991683:C:A	0	100991683	A	C
7	chr7:100991862:T:C	0	100991862	C	T
7	chr7:100992609:C:T	0	100992609	T	C
7	chr7:100995575:A:G	0	100995575	G	A
7	chr7:101004538:C:T	0	101004538	T	C
7	chr7:101004639:A:C	0	101004639	C	A
7	chr7:101004748:G:A	0	101004748	A	G
7	chr7:101004836:C:G	0	101004836	G	C
7	chr7:101007099:G:C	0	101007099	C	G
7	chr7:101007815:A:T	0	101007815	T	A
7	chr7:101007948:T:C	0	101007948	C	T
7	chr7:101008191:A:C	0	101008191	C	A
7	chr7:101008574:A:G	0	101008574	G	A
7	chr7:101008900:G:A	0	101008900	A	G
7	chr7:101012083:G:A	0	101012083	A	G
7	chr7:101015436:T:C	0	101015436	C	T
7	chr7:101015823:T:C	0	101015823	C	T
7	chr7:101015841:C:T	0	101015841	T	C
7	chr7:101020009:C:T	0	101020009	T	C
7	chr7:101020325:T:G	0	101020325	G	T
7	chr7:101020573:T:C	0	101020573	C	T
7	chr7:101020909:T:C	0	101020909	C	T
7	chr7:101021334:T:C	0	101021334	C	T
7	chr7:101023413:T:G	0	101023413	G	T
7	chr7:101024264:G:A	0	101024264	A	G
7	chr7:101024877:C:T	0	101024877	T	C
7	chr7:101026576:C:T	0	101026576	T	C
7	chr7:101027665:C:G	0	101027665	G	C
7	chr7:101027889:G:A	0	101027889	A	G
7	chr7:101028693:C:G	0	101028693	G	C
7	chr7:101029335:A:G	0	101029335	G	A
7	chr7:101029646:C:T	0	101029646	T	C
7	chr7:101029896:A:G	0	101029896	G	A
7	chr7:101031847:G:A	0	101031847	A	G
7	chr7:101032095:A:C	0	101032095	C	A
7	chr7:101032231:G:A	0	101032231	A	G
7	chr7:101033128:C:T	0	101033128	T	C
7	chr7:101034805:T:C	0	101034805	C	T
7	chr7:101035459:T:C	0	101035459	C	T
7	chr7:101036085:A:G	0	101036085	G	A
7	chr7:101036528:C:T	0	101036528	T	C
7	chr7:101036851:G:A	0	101036851	A	G
7	chr7:101037240:G:A	0	101037240	A	G
7	chr7:101037658:C:A	0	101037658	A	C
7	chr7:101037702:G:A	0	101037702	A	G
7	chr7:101038172:C:T	0	101038172	T	C
7	chr7:101041312:G:A	0	101041312	A	G
7	chr7:101043851:A:T	0	101043851	T	A
7	chr7:101047792:T:C	0	101047792	C	T
7	chr7:101047808:G:T	0	101047808	T	G
7	chr7:101048432:A:T	0	101048432	T	A
7	chr7:101049095:C:T	0	101049095	T	C
7	chr7:101049116:C:G	0	101049116	G	C
7	chr7:101049272:A:G	0	101049272	G	A
7	chr7:101050568:C:T	0	101050568	T	C
7	chr7:101050964:T:C	0	101050964	C	T
7	chr7:101051573:G:A	0	101051573	A	G
7	chr7:101051777:T:C	0	101051777	C	T
7	chr7:101051857:G:A	0	101051857	A	G
7	chr7:101053335:C:A	0	101053335	A	C
7	chr7:101054475:A:G	0	101054475	G	A
7	chr7:101054606:A:T	0	101054606	T	A
7	chr7:101055085:G:A	0	101055085	A	G
7	chr7:101055218:C:T	0	101055218	T	C
7	chr7:101055257:A:T	0	101055257	T	A
7	chr7:101055367:G:A	0	101055367	A	G
7	chr7:101055618:G:A	0	101055618	A	G
7	chr7:101055807:T:C	0	101055807	C	T
7	chr7:101057250:T:C	0	101057250	C	T
7	chr7:101058395:C:T	0	101058395	T	C
7	chr7:101058565:T:A	0	101058565	A	T
7	chr7:101058838:A:C	0	101058838	C	A
7	chr7:101059730:C:T	0	101059730	T	C
7	chr7:101059732:G:T	0	101059732	T	G
7	chr7:101060858:G:C	0	101060858	C	G
7	chr7:101061742:T:C	0	101061742	C	T
7	chr7:101062073:G:A	0	101062073	A	G
7	chr7:101062410:C:G	0	101062410	G	C
7	chr7:101062904:G:A	0	101062904	A	G
7	chr7:101063602:C:T	0	101063602	T	C
7	chr7:101063873:C:T	0	101063873	T	C
7	chr7:101063971:C:T	0	101063971	T	C
7	chr7:101064097:T:C	0	101064097	C	T
7	chr7:101064136:T:C	0	101064136	C	T
7	chr7:101064828:C:T	0	101064828	T	C
7	chr7:101065706:T:A	0	101065706	A	T
7	chr7:101065852:A:G	0	101065852	G	A
7	chr7:101066801:G:A	0	101066801	A	G
7	chr7:101067229:C:T	0	101067229	T	C
7	chr7:101067337:AC:A	0	101067337	A	AC
7	chr7:101067339:AAAAAG:A	0	101067339	A	AAAAAG
7	chr7:101067419:C:T	0	101067419	T	C
7	chr7:101067427:G:A	0	101067427	A	G
7	chr7:101067866:G:A	0	101067866	A	G
7	chr7:101068437:C:T	0	101068437	T	C
7	chr7:101068504:G:C	0	101068504	C	G
7	chr7:101069072:C:T	0	101069072	T	C
7	chr7:101069193:G:A	0	101069193	A	G
7	chr7:101069215:AC:A	0	101069215	A	AC
7	chr7:101069394:A:G	0	101069394	G	A
7	chr7:101069761:G:A	0	101069761	A	G
7	chr7:101070436:T:C	0	101070436	C	T
7	chr7:101070521:T:C	0	101070521	C	T
7	chr7:101070587:A:C	0	101070587	C	A
7	chr7:101070694:C:A	0	101070694	A	C
7	chr7:101070945:A:G	0	101070945	G	A
7	chr7:101071810:A:G	0	101071810	G	A
7	chr7:101072131:C:T	0	101072131	T	C
7	chr7:101072136:G:A	0	101072136	A	G
7	chr7:101072593:G:A	0	101072593	A	G
7	chr7:101072652:G:A	0	101072652	A	G
7	chr7:101072840:G:A	0	101072840	A	G
7	chr7:101074092:G:C	0	101074092	C	G
7	chr7:101074858:T:C	0	101074858	C	T
7	chr7:101075414:G:A	0	101075414	A	G
7	chr7:101075466:T:C	0	101075466	C	T
7	chr7:101076733:G:A	0	101076733	A	G
7	chr7:101077969:A:T	0	101077969	T	A
7	chr7:101078408:A:T	0	101078408	T	A
7	chr7:101078900:T:G	0	101078900	G	T
7	chr7:101078917:C:T	0	101078917	T	C
7	chr7:101079139:G:A	0	101079139	A	G
7	chr7:101079278:G:A	0	101079278	A	G
7	chr7:101079357:C:T	0	101079357	T	C
7	chr7:101079537:A:G	0	101079537	G	A
7	chr7:101079799:A:G	0	101079799	G	A
7	chr7:101080418:A:C	0	101080418	C	A
7	chr7:101080613:C:T	0	101080613	T	C
7	chr7:101080825:T:C	0	101080825	C	T
7	chr7:101081035:G:A	0	101081035	A	G
7	chr7:101081171:C:T	0	101081171	T	C
7	chr7:101082546:T:C	0	101082546	C	T
7	chr7:101083693:T:G	0	101083693	G	T
7	chr7:101084131:C:T	0	101084131	T	C
7	chr7:101084434:G:A	0	101084434	A	G
7	chr7:101084751:T:C	0	101084751	C	T
7	chr7:101085543:T:C	0	101085543	C	T
7	chr7:101086185:G:A	0	101086185	A	G
7	chr7:101088467:T:G	0	101088467	G	T
7	chr7:101088548:T:C	0	101088548	C	T
7	chr7:101088615:T:C	0	101088615	C	T
7	chr7:101089040:C:T	0	101089040	T	C
7	chr7:101089819:G:A	0	101089819	A	G
7	chr7:101090064:G:C	0	101090064	C	G
7	chr7:101090284:A:G	0	101090284	G	A
7	chr7:101090832:C:T	0	101090832	T	C
7	chr7:101090992:C:T	0	101090992	T	C
7	chr7:101091812:T:C	0	101091812	C	T
7	chr7:101092086:G:A	0	101092086	A	G
7	chr7:101093431:A:G	0	101093431	G	A
7	chr7:101094943:A:G	0	101094943	G	A
7	chr7:101095042:G:A	0	101095042	A	G
7	chr7:101095866:C:T	0	101095866	T	C
7	chr7:101095986:G:A	0	101095986	A	G
7	chr7:101096401:C:T	0	101096401	T	C
7	chr7:101097504:G:A	0	101097504	A	G
7	chr7:101098105:A:G	0	101098105	G	A
7	chr7:101098198:A:G	0	101098198	G	A
7	chr7:101098969:G:A	0	101098969	A	G
7	chr7:101100376:A:G	0	101100376	G	A
7	chr7:101101496:G:A	0	101101496	A	G
7	chr7:101101634:G:A	0	101101634	A	G
7	chr7:101102096:G:A	0	101102096	A	G
7	chr7:101102509:G:A	0	101102509	A	G
7	chr7:101102873:G:A	0	101102873	A	G
7	chr7:101103078:T:C	0	101103078	C	T
7	chr7:101103377:G:A	0	101103377	A	G
7	chr7:101103768:CA:C	0	101103768	C	CA
7	chr7:101103859:A:C	0	101103859	C	A
7	chr7:101103880:G:A	0	101103880	A	G
7	chr7:101104138:G:A	0	101104138	A	G
7	chr7:101104174:CTA:C	0	101104174	C	CTA
7	chr7:101105936:C:T	0	101105936	T	C
7	chr7:101106176:C:T	0	101106176	T	C
7	chr7:101106571:G:A	0	101106571	A	G
7	chr7:101107100:C:T	0	101107100	T	C
7	chr7:101107973:C:T	0	101107973	T	C
7	chr7:101108182:C:T	0	101108182	T	C
7	chr7:101109417:G:C	0	101109417	C	G
7	chr7:101110040:A:T	0	101110040	T	A
7	chr7:101110403:ATGTTTGCAAGACAGAGTCTTGCTG:A	0	101110403	A	ATGTTTGCAAGACAGAGTCTTGCTG
7	chr7:101110599:TG:T	0	101110599	T	TG
7	chr7:101111244:C:T	0	101111244	T	C
7	chr7:101111636:A:G	0	101111636	G	A
7	chr7:101111694:G:A	0	101111694	A	G
7	chr7:101111806:C:T	0	101111806	T	C
7	chr7:101112318:C:T	0	101112318	T	C
7	chr7:101112428:T:C	0	101112428	C	T
7	chr7:101112580:G:T	0	101112580	T	G
7	chr7:101112723:T:C	0	101112723	C	T
7	chr7:101113778:T:C	0	101113778	C	T
7	chr7:101114348:G:A	0	101114348	A	G
7	chr7:101114358:C:T	0	101114358	T	C
7	chr7:101115040:T:C	0	101115040	C	T
7	chr7:101115252:T:C	0	101115252	C	T
7	chr7:101115310:T:A	0	101115310	A	T
7	chr7:101115605:G:C	0	101115605	C	G
7	chr7:101115784:TTC:T	0	101115784	T	TTC
7	chr7:101115963:C:T	0	101115963	T	C
7	chr7:101116091:T:TA	0	101116091	TA	T
7	chr7:101116193:A:G	0	101116193	G	A
7	chr7:101116255:T:C	0	101116255	C	T
7	chr7:101116313:A:G	0	101116313	G	A
7	chr7:101116446:C:T	0	101116446	T	C
7	chr7:101116683:G:A	0	101116683	A	G
7	chr7:101117083:G:A	0	101117083	A	G
7	chr7:101118235:C:T	0	101118235	T	C
7	chr7:101119297:C:T	0	101119297	T	C
7	chr7:101120186:A:G	0	101120186	G	A
7	chr7:101120907:A:G	0	101120907	G	A
7	chr7:101121572:G:A	0	101121572	A	G
7	chr7:101121714:A:C	0	101121714	C	A
7	chr7:101123322:A:G	0	101123322	G	A
7	chr7:101123754:G:A	0	101123754	A	G
7	chr7:101125148:G:A	0	101125148	A	G
7	chr7:101125149:GC:G	0	101125149	G	GC
7	chr7:101126257:A:G	0	101126257	G	A
7	chr7:101127627:A:T	0	101127627	T	A
7	chr7:101127943:GAAAGAAAGA:G	0	101127943	G	GAAAGAAAGA
7	chr7:101128436:G:A	0	101128436	A	G
7	chr7:101128442:G:A	0	101128442	A	G
7	chr7:101129349:C:T	0	101129349	T	C
7	chr7:101129546:AC:A	0	101129546	A	AC
7	chr7:101130178:T:C	0	101130178	C	T
7	chr7:101130994:G:A	0	101130994	A	G
7	chr7:101131235:C:T	0	101131235	T	C
7	chr7:101131276:A:G	0	101131276	G	A
7	chr7:101131468:A:G	0	101131468	G	A
7	chr7:101131574:A:G	0	101131574	G	A
7	chr7:101132705:A:G	0	101132705	G	A
7	chr7:101132927:A:G	0	101132927	G	A
7	chr7:101133021:C:T	0	101133021	T	C
7	chr7:101133355:G:A	0	101133355	A	G
7	chr7:101133986:T:C	0	101133986	C	T
7	chr7:101135043:A:G	0	101135043	G	A
7	chr7:101136660:A:T	0	101136660	T	A
7	chr7:101137803:T:C	0	101137803	C	T
7	chr7:101138132:T:C	0	101138132	C	T
7	chr7:101138164:T:G	0	101138164	G	T
```
