## Supplementary material for "Characterization of shared and ancestry-specific signals driving complex traits using multi-ancestry fine-mapping": mesusieoutput

```
                 eur          afr      eur_afr
   [1,] 0.0001354912 0.0001363858 3.573704e-05
   [2,] 0.0002132510 0.0001785121 5.371825e-05
   [3,] 0.0001369867 0.0003047442 4.896647e-05
   [4,] 0.0001406688 0.0004339286 5.181362e-05
   [5,] 0.0001347055 0.0001505682 3.870200e-05
   [6,] 0.0001380571 0.0003577296 5.225590e-05
   [7,] 0.0001367127 0.0001416645 3.753906e-05
   [8,] 0.0001357691 0.0001378313 3.554260e-05
   [9,] 0.0001512337 0.0004301351 4.704336e-05
  [10,] 0.0001385898 0.0003942250 5.226659e-05
  [11,] 0.0001353980 0.0001365486 3.558415e-05
  [12,] 0.0001418317 0.0002865925 7.150130e-05
  [13,] 0.0001442080 0.0002838992 7.378079e-05
  [14,] 0.0001707850 0.0002940202 1.059115e-04
  [15,] 0.0001370919 0.0004041563 8.107195e-05
  [16,] 0.0001344893 0.0001367071 3.536236e-05
  [17,] 0.0001427420 0.0001354535 3.716090e-05
  [18,] 0.0001393977 0.0002972819 6.995635e-05
  [19,] 0.0001338418 0.0001352843 3.513533e-05
  [20,] 0.0001360557 0.0001417245 3.777651e-05
  [21,] 0.0001359853 0.0003379100 5.311540e-05
  [22,] 0.0002143985 0.0001866151 6.243304e-05
  [23,] 0.0002278092 0.0004007797 1.979385e-04
  [24,] 0.0001352932 0.0001414996 3.637195e-05
  [25,] 0.0002180464 0.0002619649 1.152259e-04
  [26,] 0.0002070523 0.0001663445 5.092776e-05
  [27,] 0.0002166694 0.0002045086 5.856758e-05
  [28,] 0.0002113646 0.0001701136 5.065863e-05
  [29,] 0.0001579289 0.0003140660 9.755256e-05
  [30,] 0.0001361259 0.0001346431 3.538575e-05
  [31,] 0.0001927214 0.0002198503 5.670868e-05
  [32,] 0.0001390017 0.0001349590 3.629237e-05
  [33,] 0.0001385394 0.0001353136 3.644740e-05
  [34,] 0.0002052248 0.0001977312 5.599359e-05
  [35,] 0.0002168532 0.0001957117 7.274404e-05
  [36,] 0.0001365351 0.0002791175 5.524314e-05
  [37,] 0.0002072473 0.0001729882 5.116113e-05
  [38,] 0.0002046200 0.0001720891 5.127896e-05
  [39,] 0.0001345056 0.0001351802 3.505158e-05
  [40,] 0.0002198031 0.0001883493 6.688683e-05
  [41,] 0.0002085638 0.0002071335 5.819057e-05
  [42,] 0.0001359154 0.0002677794 5.190418e-05
  [43,] 0.0001470677 0.0002284396 6.471264e-05
  [44,] 0.0001752068 0.0002572693 9.744171e-05
  [45,] 0.0002071167 0.0001955783 5.645151e-05
  [46,] 0.0002046696 0.0001824771 5.187575e-05
  [47,] 0.0002075851 0.0002137152 5.878267e-05
  [48,] 0.0002050335 0.0002268329 7.766232e-05
  [49,] 0.0001741292 0.0001766776 5.503313e-05
  [50,] 0.0001349081 0.0002686980 4.923542e-05
  [51,] 0.0001434272 0.0002922205 6.750320e-05
  [52,] 0.0001369069 0.0002624866 4.574598e-05
  [53,] 0.0001351634 0.0002743994 5.044171e-05
  [54,] 0.0002033684 0.0001940088 6.464427e-05
  [55,] 0.0002074057 0.0001850492 5.985418e-05
  [56,] 0.0001530068 0.0001735342 4.505542e-05
  [57,] 0.0001340577 0.0001346962 3.503896e-05
  [58,] 0.0001352499 0.0002651748 5.233209e-05
  [59,] 0.0001424100 0.0001437013 3.540056e-05
  [60,] 0.0002088555 0.0001984828 6.790509e-05
  [61,] 0.0001740428 0.0002496060 9.341808e-05
  [62,] 0.0001787118 0.0001761637 5.601180e-05
  [63,] 0.0001768378 0.0004798787 1.811381e-04
  [64,] 0.0002072022 0.0002126091 5.860845e-05
  [65,] 0.0001984918 0.0003751746 1.757690e-04
  [66,] 0.0002211542 0.0002441249 1.079828e-04
  [67,] 0.0001597160 0.0001886555 5.797340e-05
  [68,] 0.0001642703 0.0002336008 7.332920e-05
  [69,] 0.0001600762 0.0001644297 4.983271e-05
  [70,] 0.0001639538 0.0001682861 3.877583e-05
  [71,] 0.0002069263 0.0002038430 5.823287e-05
  [72,] 0.0001637364 0.0002732708 5.933995e-05
  [73,] 0.0001609680 0.0001602358 4.869630e-05
  [74,] 0.0001839660 0.0001730124 5.037464e-05
  [75,] 0.0001879608 0.0002173976 5.534023e-05
  [76,] 0.0001838692 0.0001707929 4.916504e-05
  [77,] 0.0001904010 0.0002143200 6.308167e-05
  [78,] 0.0001914011 0.0001736117 5.521623e-05
  [79,] 0.0001860106 0.0002979939 1.236861e-04
  [80,] 0.0002000817 0.0002436557 1.116868e-04
  [81,] 0.0001620494 0.0002682719 5.438804e-05
  [82,] 0.0001358055 0.0002568332 5.257168e-05
  [83,] 0.0001912314 0.0001850993 7.163685e-05
  [84,] 0.0001586875 0.0002908008 8.487044e-05
  [85,] 0.0002054488 0.0002060814 7.164903e-05
  [86,] 0.0003102184 0.0002008400 1.489009e-04
  [87,] 0.0001983379 0.0002007841 3.904061e-05
  [88,] 0.0001465590 0.0003041003 7.359959e-05
  [89,] 0.0002361883 0.0003386699 2.071765e-04
  [90,] 0.0002268500 0.0001760121 7.039180e-05
  [91,] 0.0001890307 0.0001797199 4.640562e-05
  [92,] 0.0001638544 0.0002476706 5.881018e-05
  [93,] 0.0002864649 0.0002333491 1.699039e-04
  [94,] 0.0001638055 0.0002187064 6.673675e-05
  [95,] 0.0002375337 0.0001740110 6.970012e-05
  [96,] 0.0002671799 0.0002595152 1.535052e-04
  [97,] 0.0001653211 0.0002232820 6.865052e-05
  [98,] 0.0001654521 0.0002152699 6.629804e-05
  [99,] 0.0001999814 0.0001658732 3.852798e-05
 [100,] 0.0001625588 0.0002137396 6.432615e-05
 [101,] 0.0001583283 0.0005097782 1.276059e-04
 [102,] 0.0002304709 0.0001374338 5.430880e-05
 [103,] 0.0001661288 0.0002051927 6.399072e-05
 [104,] 0.0001591665 0.0005007958 1.273202e-04
 [105,] 0.0002042781 0.0002013064 5.828139e-05
 [106,] 0.0001891811 0.0001473343 3.797202e-05
 [107,] 0.0002067299 0.0001998448 5.826195e-05
 [108,] 0.0002163902 0.0002017654 7.729958e-05
 [109,] 0.0002598840 0.0002465936 1.518562e-04
 [110,] 0.0001444656 0.0001858511 4.475568e-05
 [111,] 0.0001408403 0.0001631161 3.772402e-05
 [112,] 0.0001504835 0.0001792242 5.548688e-05
 [113,] 0.0001830991 0.0001764475 5.719404e-05
 [114,] 0.0001563900 0.0002823078 4.084136e-05
 [115,] 0.0001431870 0.0018971446 2.293928e-04
 [116,] 0.0001842816 0.0002064412 6.773182e-05
 [117,] 0.0001810061 0.0001591873 4.777341e-05
 [118,] 0.0001846727 0.0002094981 5.912174e-05
 [119,] 0.0001851189 0.0002090995 5.899912e-05
 [120,] 0.0001922513 0.0002163832 6.499338e-05
 [121,] 0.0002217635 0.0001923305 6.454988e-05
 [122,] 0.0001329516 0.0003447679 5.384828e-05
 [123,] 0.0002150834 0.0001923696 6.341424e-05
 [124,] 0.0002152549 0.0001713105 5.892926e-05
 [125,] 0.0001431408 0.0004275161 4.994106e-05
 [126,] 0.0001841897 0.0002089961 5.893748e-05
 [127,] 0.0001833194 0.0002088774 6.850771e-05
 [128,] 0.0001375622 0.0010997017 7.791502e-05
 [129,] 0.0002242342 0.0001937130 6.233887e-05
 [130,] 0.0001833279 0.0001447495 4.299416e-05
 [131,] 0.0002055947 0.0002201579 7.931109e-05
 [132,] 0.0002060516 0.0001931429 5.935080e-05
 [133,] 0.0001935267 0.0002141510 6.519246e-05
 [134,] 0.0001428006 0.0004002702 4.876221e-05
 [135,] 0.0001487231 0.0011681530 2.005981e-04
 [136,] 0.0001450952 0.0011659306 1.829841e-04
 [137,] 0.0001855784 0.0002047086 6.112046e-05
 [138,] 0.0001464202 0.0004452752 4.776409e-05
 [139,] 0.0001315262 0.0014891357 1.645172e-04
 [140,] 0.0001939792 0.0002105353 6.383761e-05
 [141,] 0.0002189293 0.0001936530 6.116316e-05
 [142,] 0.0001435500 0.0003975494 4.976273e-05
 [143,] 0.0001453668 0.0003931531 4.852519e-05
 [144,] 0.0002137810 0.0002194009 8.271384e-05
 [145,] 0.0001493722 0.0004242279 4.639208e-05
 [146,] 0.0001459741 0.0003929391 4.819340e-05
 [147,] 0.0001317984 0.0007295412 8.596259e-05
 [148,] 0.0001501608 0.0004102331 4.542349e-05
 [149,] 0.0001856315 0.0002096409 5.902425e-05
 [150,] 0.0002070261 0.0001929404 5.940752e-05
 [151,] 0.0002224902 0.0001933770 6.256327e-05
 [152,] 0.0001302263 0.0005396201 7.117883e-05
 [153,] 0.0001851320 0.0002091680 5.903797e-05
 [154,] 0.0001406457 0.0004324421 5.146414e-05
 [155,] 0.0001657695 0.0005129644 4.370153e-05
 [156,] 0.0001407626 0.0004297303 5.130171e-05
 [157,] 0.0001803775 0.0002522499 5.480908e-05
 [158,] 0.0001461068 0.0007988862 1.461406e-04
 [159,] 0.0001518700 0.0001506682 3.997907e-05
 [160,] 0.0002075410 0.0001946107 5.786747e-05
 [161,] 0.0001302566 0.0005673586 6.914992e-05
 [162,] 0.0002195966 0.0001703808 4.265202e-05
 [163,] 0.0001516351 0.0003974574 4.504703e-05
 [164,] 0.0002122532 0.0001537397 4.394025e-05
 [165,] 0.0001405484 0.0004078692 5.051619e-05
 [166,] 0.0001410889 0.0006052005 6.110604e-05
 [167,] 0.0001410813 0.0004324099 5.305806e-05
 [168,] 0.0001402770 0.0004370838 5.405434e-05
 [169,] 0.0001567231 0.0001430292 3.825892e-05
 [170,] 0.0001406146 0.0004130291 5.091057e-05
 [171,] 0.0002450345 0.0001954350 6.684252e-05
 [172,] 0.0002133047 0.0001719618 5.832189e-05
 [173,] 0.0001891270 0.0001962437 6.163905e-05
 [174,] 0.0001312193 0.0011008150 1.288870e-04
 [175,] 0.0002197752 0.0001527404 4.610682e-05
 [176,] 0.0001577515 0.0003970775 4.392110e-05
 [177,] 0.0001513853 0.0003866438 4.482351e-05
 [178,] 0.0001329600 0.0002065137 3.962710e-05
 [179,] 0.0002168487 0.0001512924 4.962406e-05
 [180,] 0.0001391144 0.0009245149 1.150262e-04
 [181,] 0.0001850965 0.0002226191 6.165758e-05
 [182,] 0.0001858461 0.0001971410 5.856330e-05
 [183,] 0.0001849906 0.0001894066 5.540815e-05
 [184,] 0.0001889948 0.0001428477 4.553390e-05
 [185,] 0.0002018350 0.0001391744 4.804034e-05
 [186,] 0.0002070877 0.0001372721 4.740480e-05
 [187,] 0.0001830008 0.0003614303 3.825527e-05
 [188,] 0.0001854369 0.0002251882 5.516079e-05
 [189,] 0.0002149555 0.0001592859 5.031705e-05
 [190,] 0.0002146944 0.0001592313 5.053789e-05
 [191,] 0.0002145585 0.0001598340 5.072896e-05
 [192,] 0.0001571961 0.0001809006 4.828589e-05
 [193,] 0.0002146236 0.0001599925 5.074244e-05
 [194,] 0.0001452487 0.0003717851 4.601871e-05
 [195,] 0.0002134292 0.0001553158 4.942452e-05
 [196,] 0.0001848206 0.0001885423 5.489386e-05
 [197,] 0.0002136152 0.0001536931 4.900813e-05
 [198,] 0.0001478319 0.0003891195 4.570420e-05
 [199,] 0.0002136171 0.0001521427 4.866140e-05
 [200,] 0.0002134997 0.0001534097 4.914164e-05
 [201,] 0.0001967137 0.0001596189 4.906339e-05
 [202,] 0.0001399943 0.0003465999 4.854445e-05
 [203,] 0.0001522496 0.0001913197 3.556138e-05
 [204,] 0.0001630221 0.0001900271 3.501395e-05
 [205,] 0.0002153034 0.0001625062 4.977875e-05
 [206,] 0.0001856416 0.0001899055 5.584507e-05
 [207,] 0.0001827416 0.0002279897 5.493000e-05
 [208,] 0.0001822391 0.0002303106 5.488172e-05
 [209,] 0.0001527844 0.0001751538 3.494340e-05
 [210,] 0.0001705850 0.0003625158 3.936722e-05
 [211,] 0.0002086649 0.0001369096 4.692228e-05
 [212,] 0.0001419427 0.0002665843 4.454136e-05
 [213,] 0.0001522175 0.0001804370 4.488225e-05
 [214,] 0.0001461546 0.0004429667 4.770026e-05
 [215,] 0.0001858644 0.0001987152 5.798125e-05
 [216,] 0.0001387426 0.0004587058 5.255887e-05
 [217,] 0.0001589859 0.0003328187 4.032919e-05
 [218,] 0.0001783784 0.0002273301 5.485064e-05
 [219,] 0.0001475885 0.0001365269 3.770242e-05
 [220,] 0.0001466510 0.0004260875 4.789074e-05
 [221,] 0.0001515816 0.0001893578 3.546288e-05
 [222,] 0.0001934841 0.0002346841 5.137550e-05
 [223,] 0.0001612753 0.0001782079 4.745450e-05
 [224,] 0.0001323231 0.0002732629 4.650627e-05
 [225,] 0.0001478933 0.0001782426 4.409376e-05
 [226,] 0.0001493788 0.0005940357 5.467859e-05
 [227,] 0.0001850548 0.0001911272 5.577898e-05
 [228,] 0.0002194996 0.0001374564 4.818108e-05
 [229,] 0.0002176344 0.0001399165 5.133639e-05
 [230,] 0.0001375779 0.0006004332 6.750124e-05
 [231,] 0.0001540772 0.0005390005 5.032975e-05
 [232,] 0.0001760995 0.0001853244 5.274753e-05
 [233,] 0.0002016513 0.0001455742 5.321555e-05
 [234,] 0.0001426819 0.0001570932 4.003986e-05
 [235,] 0.0001799143 0.0001836329 4.760724e-05
 [236,] 0.0001310629 0.0002187529 4.381460e-05
 [237,] 0.0002273524 0.0002156412 6.311525e-05
 [238,] 0.0002446645 0.0002195360 1.046807e-04
 [239,] 0.0002422180 0.0002418307 1.168300e-04
 [240,] 0.0001449522 0.0001659165 4.283493e-05
 [241,] 0.0001464058 0.0001667496 4.335049e-05
 [242,] 0.0001438416 0.0001648702 4.207031e-05
 [243,] 0.0001324445 0.0001705443 3.992781e-05
 [244,] 0.0001324349 0.0001773657 4.082205e-05
 [245,] 0.0001329217 0.0001574601 3.777956e-05
 [246,] 0.0001328948 0.0001730245 3.938082e-05
 [247,] 0.0001323556 0.0001554226 3.795271e-05
 [248,] 0.0001395514 0.0001471651 3.559160e-05
 [249,] 0.0002035316 0.0002921602 1.201380e-04
 [250,] 0.0001369584 0.0002956952 5.594173e-05
 [251,] 0.0002008666 0.0002577269 1.014047e-04
 [252,] 0.0001911891 0.0001709567 4.411909e-05
 [253,] 0.0001314337 0.0001370828 3.513857e-05
 [254,] 0.0002099633 0.0001926169 6.382447e-05
 [255,] 0.0002167756 0.0001459657 5.239933e-05
 [256,] 0.0001706278 0.0001538850 3.989252e-05
 [257,] 0.0001717230 0.0001632395 5.684063e-05
 [258,] 0.0003704411 0.0002103801 1.749540e-04
 [259,] 0.0002055694 0.0002172799 8.230242e-05
 [260,] 0.0002565760 0.0002248832 1.183596e-04
 [261,] 0.0004122130 0.0002003654 1.750074e-04
 [262,] 0.0002270106 0.0002213749 9.866080e-05
 [263,] 0.0004113210 0.0002139147 2.023566e-04
 [264,] 0.0002627516 0.0002181045 1.148689e-04
 [265,] 0.0002467603 0.0001557492 5.753299e-05
 [266,] 0.0002696373 0.0001716265 7.793557e-05
 [267,] 0.0002013979 0.0002904383 8.696015e-05
 [268,] 0.0002090533 0.0002263470 7.470966e-05
 [269,] 0.0002936482 0.0002129921 8.088244e-05
 [270,] 0.0001566168 0.0001903181 5.105270e-05
 [271,] 0.0002014077 0.0002759548 8.273536e-05
 [272,] 0.0002014234 0.0002691268 8.068785e-05
 [273,] 0.0002019296 0.0002228459 6.725047e-05
 [274,] 0.0001775410 0.0002345348 5.344286e-05
 [275,] 0.0002018987 0.0002203776 6.694821e-05
 [276,] 0.0002060600 0.0002186423 5.989872e-05
 [277,] 0.0002042652 0.0003923961 1.058463e-04
 [278,] 0.0002088172 0.0002045818 5.551225e-05
 [279,] 0.0001683895 0.0001814860 4.804981e-05
 [280,] 0.0002249677 0.0001390578 4.426783e-05
 [281,] 0.0002138438 0.0001419307 4.341311e-05
 [282,] 0.0002004735 0.0002753298 8.562471e-05
 [283,] 0.0002011263 0.0002776192 8.990042e-05
 [284,] 0.0002533905 0.0002273312 1.129665e-04
 [285,] 0.0002014202 0.0002727095 8.939683e-05
 [286,] 0.0002082841 0.0001886590 6.607246e-05
 [287,] 0.0002026842 0.0003770516 1.221920e-04
 [288,] 0.0002011822 0.0002532947 7.074679e-05
 [289,] 0.0002012702 0.0002548457 8.318470e-05
 [290,] 0.0002009105 0.0002652248 8.515861e-05
 [291,] 0.0002028218 0.0003521523 1.146718e-04
 [292,] 0.0002023678 0.0003778869 1.245203e-04
 [293,] 0.0002012284 0.0003682100 1.142855e-04
 [294,] 0.0002008352 0.0002478486 7.980163e-05
 [295,] 0.0002018146 0.0002286723 7.626409e-05
 [296,] 0.0002030137 0.0002853870 9.479387e-05
 [297,] 0.0002001967 0.0002245425 6.998210e-05
 [298,] 0.0002020616 0.0003750418 1.221671e-04
 [299,] 0.0001489425 0.0001736882 4.352694e-05
 [300,] 0.0002023059 0.0001381869 4.334690e-05
 [301,] 0.0002131211 0.0001773911 6.370699e-05
 [302,] 0.0002053741 0.0003909187 1.408760e-04
 [303,] 0.0002036893 0.0002148965 6.871991e-05
 [304,] 0.0002040627 0.0001415860 4.374243e-05
 [305,] 0.0001691984 0.0001524742 4.724220e-05
 [306,] 0.0002058704 0.0002348831 8.326436e-05
 [307,] 0.0001958839 0.0001696709 5.055743e-05
 [308,] 0.0002086140 0.0001782556 6.217697e-05
 [309,] 0.0002176608 0.0002199293 8.474718e-05
 [310,] 0.0001533674 0.0002057809 5.406920e-05
 [311,] 0.0001926986 0.0001766037 3.734028e-05
 [312,] 0.0001783785 0.0001355299 4.211658e-05
 [313,] 0.0001579032 0.0001411725 4.262887e-05
 [314,] 0.0001886799 0.0001492362 3.715130e-05
 [315,] 0.0002933997 0.0001985737 8.021458e-05
 [316,] 0.0003069123 0.0001984798 8.121672e-05
 [317,] 0.0001860142 0.0002215370 7.697043e-05
 [318,] 0.0003441437 0.0001983929 1.003880e-04
 [319,] 0.0001838802 0.0002410162 8.050833e-05
 [320,] 0.0001845124 0.0002020697 6.608690e-05
 [321,] 0.0001829518 0.0002131653 5.954858e-05
 [322,] 0.0001887439 0.0002200306 7.649758e-05
 [323,] 0.0002604454 0.0001684033 6.762836e-05
 [324,] 0.0003791020 0.0001931366 3.966305e-05
 [325,] 0.0002152057 0.0002102971 3.648812e-05
 [326,] 0.0002009584 0.0004633438 8.415117e-05
 [327,] 0.0002870780 0.0002557820 1.696579e-04
 [328,] 0.0001882755 0.0002349481 8.228933e-05
 [329,] 0.0002129208 0.0002054955 3.600120e-05
 [330,] 0.0001966210 0.0002083221 5.860269e-05
 [331,] 0.0001929396 0.0002128546 7.634463e-05
 [332,] 0.0001880102 0.0002296562 7.994432e-05
 [333,] 0.0001850000 0.0002354958 7.970064e-05
 [334,] 0.0002045618 0.0001414164 4.346974e-05
 [335,] 0.0003145245 0.0001691585 8.354203e-05
 [336,] 0.0002740718 0.0002296502 1.546590e-04
 [337,] 0.0001795510 0.0001425656 4.637930e-05
 [338,] 0.0001827354 0.0001425656 4.699118e-05
 [339,] 0.0001951339 0.0002120551 5.904777e-05
 [340,] 0.0001733146 0.0002071312 5.897759e-05
 [341,] 0.0003656003 0.0001402976 6.844871e-05
 [342,] 0.0002985953 0.0001712001 6.688219e-05
 [343,] 0.0003071874 0.0001991433 9.237835e-05
 [344,] 0.0001854402 0.0002393860 8.287875e-05
 [345,] 0.0001885602 0.0001369073 4.048817e-05
 [346,] 0.0001803727 0.0001906470 4.669519e-05
 [347,] 0.0002663837 0.0001683887 7.009363e-05
 [348,] 0.0004000292 0.0002479205 3.938580e-05
 [349,] 0.0001745998 0.0002127678 5.501334e-05
 [350,] 0.0002745704 0.0001792566 3.824361e-05
 [351,] 0.0001855849 0.0001534135 4.567046e-05
 [352,] 0.0001800152 0.0001680674 4.949329e-05
 [353,] 0.0002000466 0.0001922369 5.539165e-05
 [354,] 0.0002047388 0.0001688038 5.441148e-05
 [355,] 0.0001877227 0.0001791730 5.405780e-05
 [356,] 0.0001886997 0.0002197094 6.605031e-05
 [357,] 0.0002301034 0.0001393491 4.604680e-05
 [358,] 0.0001859241 0.0001674863 4.764287e-05
 [359,] 0.0002580528 0.0001470762 4.455915e-05
 [360,] 0.0002193517 0.0001640972 6.629994e-05
 [361,] 0.0001708472 0.0004146153 9.989015e-05
 [362,] 0.0002347535 0.0001376217 5.630934e-05
 [363,] 0.0001923519 0.0001538662 6.256534e-05
 [364,] 0.0001707408 0.0001447931 4.435297e-05
 [365,] 0.0001847052 0.0001680850 4.795510e-05
 [366,] 0.0001558819 0.0002327480 3.930568e-05
 [367,] 0.0002196736 0.0002135143 4.445481e-05
 [368,] 0.0002514347 0.0002085772 4.800199e-05
 [369,] 0.0002408655 0.0002065397 7.811308e-05
 [370,] 0.0003947232 0.0001454438 5.987679e-05
 [371,] 0.0001831255 0.0001907256 6.139455e-05
 [372,] 0.0002294958 0.0003162318 1.567915e-04
 [373,] 0.0001868366 0.0001912552 6.334020e-05
 [374,] 0.0002747665 0.0002077126 5.032598e-05
 [375,] 0.0002243445 0.0002190581 5.938384e-05
 [376,] 0.0004672491 0.0001515691 5.575420e-05
 [377,] 0.0002326925 0.0004323728 2.527358e-04
 [378,] 0.0001848299 0.0001930341 6.331357e-05
 [379,] 0.0003907234 0.0001505505 5.160285e-05
 [380,] 0.0001830536 0.0001916819 6.182434e-05
 [381,] 0.0001741596 0.0002736960 3.721817e-05
 [382,] 0.0001726235 0.0002772663 3.745304e-05
 [383,] 0.0001837968 0.0001932666 6.294436e-05
 [384,] 0.0002337778 0.0004029443 2.320014e-04
 [385,] 0.0004049609 0.0001417332 6.861251e-05
 [386,] 0.0001765188 0.0002199123 5.882809e-05
 [387,] 0.0002748892 0.0002125883 4.942661e-05
 [388,] 0.0002189368 0.0002491199 6.671190e-05
 [389,] 0.0002020234 0.0003364948 3.699430e-05
 [390,] 0.0001936799 0.0004277956 3.960756e-05
 [391,] 0.0002021751 0.0004619881 2.030663e-04
 [392,] 0.0001821448 0.0003256720 3.797489e-05
 [393,] 0.0002402217 0.0004182924 2.578475e-04
 [394,] 0.0002713925 0.0002052697 5.046953e-05
 [395,] 0.0001662388 0.0003484639 4.057064e-05
 [396,] 0.0002503434 0.0003519556 2.257574e-04
 [397,] 0.0001899565 0.0002135471 6.176841e-05
 [398,] 0.0001885933 0.0004494439 4.061010e-05
 [399,] 0.0002066341 0.0006532123 3.140067e-04
 [400,] 0.0002228808 0.0002182732 5.966059e-05
 [401,] 0.0002193132 0.0001651816 6.251582e-05
 [402,] 0.0001857263 0.0003385689 3.799662e-05
 [403,] 0.0001876096 0.0004476681 1.640883e-04
 [404,] 0.0002087117 0.0007099467 3.472265e-04
 [405,] 0.0001803620 0.0004563416 4.182951e-05
 [406,] 0.0001399718 0.0014070154 9.224687e-05
 [407,] 0.0002354481 0.0002896842 1.474946e-04
 [408,] 0.0001554367 0.0002520451 3.983807e-05
 [409,] 0.0002174648 0.0002201220 4.363505e-05
 [410,] 0.0002193561 0.0002180498 4.396921e-05
 [411,] 0.0001576260 0.0002406561 3.940373e-05
 [412,] 0.0001382653 0.0007680292 6.696917e-05
 [413,] 0.0001561416 0.0002456526 3.960623e-05
 [414,] 0.0002154567 0.0002462338 6.926114e-05
 [415,] 0.0001462870 0.0010091810 6.459878e-05
 [416,] 0.0001375925 0.0003999059 5.014695e-05
 [417,] 0.0002015020 0.0004280843 1.811655e-04
 [418,] 0.0001977939 0.0001424284 4.437956e-05
 [419,] 0.0001478431 0.0002405636 4.029223e-05
 [420,] 0.0002398340 0.0002058806 7.594129e-05
 [421,] 0.0002172280 0.0002387128 6.684555e-05
 [422,] 0.0001456530 0.0011727472 6.911974e-05
 [423,] 0.0001306732 0.0002855693 4.847089e-05
 [424,] 0.0002310879 0.0004511580 2.577063e-04
 [425,] 0.0002040044 0.0005327997 2.393380e-04
 [426,] 0.0001447787 0.0004850580 4.863104e-05
 [427,] 0.0001468210 0.0006618592 5.363641e-05
 [428,] 0.0001948972 0.0002142841 4.430232e-05
 [429,] 0.0001438175 0.0011566279 7.053040e-05
 [430,] 0.0001760735 0.0002197066 5.912897e-05
 [431,] 0.0001888040 0.0002140545 5.972176e-05
 [432,] 0.0002509765 0.0005289010 3.640147e-04
 [433,] 0.0002160941 0.0002506775 6.996185e-05
 [434,] 0.0001472342 0.0011091792 6.614262e-05
 [435,] 0.0001508727 0.0002407439 3.996604e-05
 [436,] 0.0002922439 0.0002233344 4.603474e-05
 [437,] 0.0002434542 0.0002057616 7.632313e-05
 [438,] 0.0002210280 0.0002255208 6.342258e-05
 [439,] 0.0002815779 0.0002100529 5.061672e-05
 [440,] 0.0001520778 0.0002509921 4.013404e-05
 [441,] 0.0002164573 0.0002491230 6.937076e-05
 [442,] 0.0001464854 0.0003461543 4.274871e-05
 [443,] 0.0001447899 0.0002664879 4.149937e-05
 [444,] 0.0001679436 0.0009714745 5.377411e-05
 [445,] 0.0002321354 0.0005205650 3.086034e-04
 [446,] 0.0001528178 0.0009290826 5.803557e-05
 [447,] 0.0002592373 0.0002110215 4.839912e-05
 [448,] 0.0001309372 0.0002782229 4.730358e-05
 [449,] 0.0001394068 0.0004820546 5.311112e-05
 [450,] 0.0001416283 0.0003153271 4.281783e-05
 [451,] 0.0002051163 0.0002094720 4.366581e-05
 [452,] 0.0001395220 0.0003352487 4.475318e-05
 [453,] 0.0002157002 0.0002367945 6.737952e-05
 [454,] 0.0002039509 0.0005293697 2.375752e-04
 [455,] 0.0001869232 0.0002277836 3.530613e-05
 [456,] 0.0001407385 0.0003222713 4.351621e-05
 [457,] 0.0001462823 0.0003279996 4.191941e-05
 [458,] 0.0002233217 0.0002158207 4.458883e-05
 [459,] 0.0001389741 0.0003413880 4.536386e-05
 [460,] 0.0001899703 0.0002134584 6.151935e-05
 [461,] 0.0001425406 0.0003227523 4.284487e-05
 [462,] 0.0001376072 0.0003105535 4.550961e-05
 [463,] 0.0001382680 0.0002169835 3.836810e-05
 [464,] 0.0002096293 0.0002469001 1.136898e-04
 [465,] 0.0001992914 0.0002147772 4.274650e-05
 [466,] 0.0002173024 0.0002445516 6.750039e-05
 [467,] 0.0001512766 0.0003543916 4.756954e-05
 [468,] 0.0002001622 0.0006103630 2.612762e-04
 [469,] 0.0001428091 0.0003180267 4.255205e-05
 [470,] 0.0002150291 0.0002826883 7.761689e-05
 [471,] 0.0002157785 0.0002842762 7.708991e-05
 [472,] 0.0001780054 0.0002265130 6.213051e-05
 [473,] 0.0001709905 0.0002814994 3.758426e-05
 [474,] 0.0001449753 0.0002274716 3.891620e-05
 [475,] 0.0001559802 0.0002392723 3.768220e-05
 [476,] 0.0001550533 0.0002280777 3.729210e-05
 [477,] 0.0001971011 0.0001741249 6.589773e-05
 [478,] 0.0001971092 0.0001740590 6.586591e-05
 [479,] 0.0001612617 0.0001883152 4.895112e-05
 [480,] 0.0001492908 0.0002108169 3.738758e-05
 [481,] 0.0002218540 0.0001597134 6.801717e-05
 [482,] 0.0002243473 0.0001396863 4.557914e-05
 [483,] 0.0002448121 0.0001975675 1.050724e-04
 [484,] 0.0002050619 0.0002033571 8.451794e-05
 [485,] 0.0001768147 0.0002293453 6.744679e-05
 [486,] 0.0001685080 0.0001635808 5.574849e-05
 [487,] 0.0001806004 0.0002263001 6.987044e-05
 [488,] 0.0001960217 0.0002267100 8.912694e-05
 [489,] 0.0002353335 0.0001838840 9.044635e-05
 [490,] 0.0002219482 0.0001395503 4.552593e-05
 [491,] 0.0002221264 0.0001404181 4.542300e-05
 [492,] 0.0002259037 0.0002074182 1.018090e-04
 [493,] 0.0001914462 0.0002366616 9.064557e-05
 [494,] 0.0001477972 0.0009517845 6.095212e-05
 [495,] 0.0001420500 0.0002093461 3.768563e-05
 [496,] 0.0002171737 0.0002086675 6.992979e-05
 [497,] 0.0001379590 0.0001787439 3.680743e-05
 [498,] 0.0001524948 0.0003518142 4.741879e-05
 [499,] 0.0001508893 0.0005225503 4.863722e-05
 [500,] 0.0001809329 0.0003309320 1.176630e-04
 [501,] 0.0001365134 0.0001975287 3.854178e-05
 [502,] 0.0001685120 0.0001437380 4.148685e-05
 [503,] 0.0001668984 0.0001436960 4.135409e-05
 [504,] 0.0001387457 0.0002104535 3.860710e-05
 [505,] 0.0001912861 0.0002830754 5.037264e-05
 [506,] 0.0001842157 0.0002134939 6.017387e-05
 [507,] 0.0002752124 0.0001576994 4.730889e-05
 [508,] 0.0001661994 0.0001461270 4.323354e-05
 [509,] 0.0001434179 0.0003965202 5.324079e-05
 [510,] 0.0001357199 0.0001757453 3.711580e-05
 [511,] 0.0001365599 0.0001750986 3.684342e-05
 [512,] 0.0002306135 0.0001958333 7.991549e-05
 [513,] 0.0001350977 0.0001723322 3.702754e-05
 [514,] 0.0002246945 0.0002703073 4.306482e-05
 [515,] 0.0001375975 0.0001913100 3.774056e-05
 [516,] 0.0001741008 0.0007681483 4.713541e-05
 [517,] 0.0001767456 0.0007536789 4.632093e-05
 [518,] 0.0001370402 0.0001764471 3.681996e-05
 [519,] 0.0001416729 0.0003998555 5.537714e-05
 [520,] 0.0001369402 0.0001706050 3.643628e-05
 [521,] 0.0001922160 0.0002706273 4.945631e-05
 [522,] 0.0001789614 0.0007723489 4.620184e-05
 [523,] 0.0001365623 0.0001716144 3.658651e-05
 [524,] 0.0001368124 0.0001714079 3.651877e-05
 [525,] 0.0001359297 0.0001720098 3.677096e-05
 [526,] 0.0001369160 0.0001703650 3.642368e-05
 [527,] 0.0001366695 0.0001722287 3.660784e-05
 [528,] 0.0001365594 0.0001726636 3.666402e-05
 [529,] 0.0001369508 0.0001730704 3.660437e-05
 [530,] 0.0001369335 0.0001754468 3.677644e-05
 [531,] 0.0001376931 0.0001735864 3.648570e-05
 [532,] 0.0001370877 0.0001733985 3.659884e-05
 [533,] 0.0001366734 0.0001714258 3.655058e-05
 [534,] 0.0001368464 0.0001735134 3.665975e-05
 [535,] 0.0001372139 0.0001721038 3.648015e-05
 [536,] 0.0001375788 0.0001755829 3.664038e-05
 [537,] 0.0002196451 0.0002096225 7.194168e-05
 [538,] 0.0001364473 0.0001823734 3.741564e-05
 [539,] 0.0001371313 0.0001679658 3.622353e-05
 [540,] 0.0001370696 0.0001682910 3.625587e-05
 [541,] 0.0001367343 0.0001702887 3.645744e-05
 [542,] 0.0001364638 0.0001728725 3.670036e-05
 [543,] 0.0001366812 0.0001716447 3.656390e-05
 [544,] 0.0001372835 0.0001708998 3.638521e-05
 [545,] 0.0001367613 0.0001714630 3.653288e-05
 [546,] 0.0001369680 0.0001734545 3.663286e-05
 [547,] 0.0001367498 0.0001737557 3.669480e-05
 [548,] 0.0001715336 0.0004741963 4.201377e-05
 [549,] 0.0001412451 0.0003630582 5.397385e-05
 [550,] 0.0001364124 0.0001845048 3.758156e-05
 [551,] 0.0001369770 0.0001847543 3.744313e-05
 [552,] 0.0001367053 0.0001841176 3.747508e-05
 [553,] 0.0001363990 0.0001858348 3.777072e-05
 [554,] 0.0001358576 0.0001860737 3.796868e-05
 [555,] 0.0001367474 0.0001911661 3.798034e-05
 [556,] 0.0001373049 0.0001884254 3.761726e-05
 [557,] 0.0001371545 0.0001850891 3.741214e-05
 [558,] 0.0001366411 0.0001847442 3.753179e-05
 [559,] 0.0001373771 0.0001727731 3.649210e-05
 [560,] 0.0001872758 0.0002134123 6.151723e-05
 [561,] 0.0002571899 0.0001538767 4.758125e-05
 [562,] 0.0001800653 0.0007202544 4.509362e-05
 [563,] 0.0001373751 0.0001729974 3.650626e-05
 [564,] 0.0001374171 0.0001760424 3.670587e-05
 [565,] 0.0001407189 0.0003727189 5.529083e-05
 [566,] 0.0001930410 0.0002838211 5.018279e-05
 [567,] 0.0001926127 0.0002823576 5.016523e-05
 [568,] 0.0001411209 0.0003557186 5.338580e-05
 [569,] 0.0001695851 0.0004400905 1.034133e-04
 [570,] 0.0001656306 0.0001660877 4.842141e-05
 [571,] 0.0001899092 0.0002870274 5.096243e-05
 [572,] 0.0002143384 0.0001885174 6.255901e-05
 [573,] 0.0001441036 0.0002294607 4.341246e-05
 [574,] 0.0001406835 0.0001969534 5.418091e-05
 [575,] 0.0002178994 0.0002466689 4.567660e-05
 [576,] 0.0001487839 0.0002473488 4.235253e-05
 [577,] 0.0001321120 0.0001427764 3.551549e-05
 [578,] 0.0001504140 0.0002153261 5.806480e-05
 [579,] 0.0001644687 0.0001663085 4.710556e-05
 [580,] 0.0001391171 0.0003213660 5.227252e-05
 [581,] 0.0001414608 0.0003653660 5.154721e-05
 [582,] 0.0001339958 0.0001440889 3.524272e-05
 [583,] 0.0001798047 0.0001828008 6.399850e-05
 [584,] 0.0001383442 0.0001834240 3.679264e-05
 [585,] 0.0001842560 0.0001830401 6.704837e-05
 [586,] 0.0001815152 0.0001587057 5.499337e-05
 [587,] 0.0001843751 0.0001461643 4.853860e-05
 [588,] 0.0001927777 0.0001439877 4.889544e-05
 [589,] 0.0002147682 0.0001887534 6.170094e-05
 [590,] 0.0001761197 0.0003465430 1.047011e-04
 [591,] 0.0002134008 0.0003224248 8.683937e-05
 [592,] 0.0001759470 0.0002170841 7.001732e-05
 [593,] 0.0001765720 0.0001670887 4.158448e-05
 [594,] 0.0001766610 0.0001396256 4.099554e-05
 [595,] 0.0001784663 0.0001396128 4.170611e-05
 [596,] 0.0001855014 0.0001882800 4.798625e-05
 [597,] 0.0001799390 0.0001979767 5.038265e-05
 [598,] 0.0001763749 0.0001832287 4.997542e-05
 [599,] 0.0001782112 0.0001882976 4.970628e-05
 [600,] 0.0001781625 0.0001939234 5.058895e-05
 [601,] 0.0001674315 0.0001703610 4.009227e-05
 [602,] 0.0001804608 0.0001891300 4.861127e-05
 [603,] 0.0001817421 0.0001942345 4.958114e-05
 [604,] 0.0001421660 0.0003684431 6.480207e-05
 [605,] 0.0001888264 0.0002244702 5.964237e-05
 [606,] 0.0001746194 0.0001678641 5.786985e-05
 [607,] 0.0001715935 0.0001406562 4.581946e-05
 [608,] 0.0001702671 0.0001364218 4.240825e-05
 [609,] 0.0001898915 0.0002239987 5.937149e-05
 [610,] 0.0001800125 0.0001988137 5.041977e-05
 [611,] 0.0001592145 0.0001686591 4.452593e-05
 [612,] 0.0001990427 0.0001592577 4.961082e-05
 [613,] 0.0001911424 0.0001364503 4.365082e-05
 [614,] 0.0001438508 0.0003632926 7.189101e-05
 [615,] 0.0001894800 0.0001364963 4.423517e-05
 [616,] 0.0001330932 0.0001472287 3.652625e-05
 [617,] 0.0001741301 0.0001618806 4.394026e-05
 [618,] 0.0001847857 0.0001945419 4.795872e-05
 [619,] 0.0001346226 0.0001411332 3.450437e-05
 [620,] 0.0001572564 0.0002182209 5.244199e-05
 [621,] 0.0001460850 0.0004841238 7.146619e-05
 [622,] 0.0001469289 0.0002893021 5.260403e-05
 [623,] 0.0001783077 0.0002026389 5.631851e-05
 [624,] 0.0001573774 0.0002046715 5.058824e-05
 [625,] 0.0001576776 0.0002307215 5.733879e-05
 [626,] 0.0001574512 0.0001977934 4.892672e-05
 [627,] 0.0002048890 0.0001532834 4.175629e-05
 [628,] 0.0002236267 0.0001373732 4.521075e-05
 [629,] 0.0002593459 0.0002216257 1.316945e-04
 [630,] 0.0001440465 0.0004509078 7.002341e-05
 [631,] 0.0001550838 0.0001454068 4.456117e-05
 [632,] 0.0001621084 0.0001616860 5.139675e-05
 [633,] 0.0002848532 0.0001482194 6.053196e-05
 [634,] 0.0001859972 0.0003945762 8.856607e-05
 [635,] 0.0002117329 0.0002175186 6.359353e-05
 [636,] 0.0002105061 0.0002394367 6.638642e-05
 [637,] 0.0002269497 0.0001920152 4.772478e-05
 [638,] 0.0001309517 0.0006416253 7.751302e-05
 [639,] 0.0001858118 0.0003131339 7.682047e-05
 [640,] 0.0001309309 0.0005690704 7.250121e-05
 [641,] 0.0001835722 0.0002561803 7.078284e-05
 [642,] 0.0001840749 0.0002643084 6.875890e-05
 [643,] 0.0001835931 0.0002466805 6.894049e-05
 [644,] 0.0001755729 0.0001829278 5.482192e-05
 [645,] 0.0002115925 0.0002430231 6.646895e-05
 [646,] 0.0002109275 0.0002377655 6.608139e-05
 [647,] 0.0002169728 0.0002277438 6.363796e-05
 [648,] 0.0002025582 0.0001802249 5.575085e-05
 [649,] 0.0001772658 0.0002201460 7.388495e-05
 [650,] 0.0001839338 0.0002735947 7.095547e-05
 [651,] 0.0001841860 0.0002961916 7.425180e-05
 [652,] 0.0001865182 0.0002379278 6.310301e-05
 [653,] 0.0001418180 0.0001814778 3.576166e-05
 [654,] 0.0002335427 0.0001527882 6.108682e-05
 [655,] 0.0002058688 0.0001917892 5.779776e-05
 [656,] 0.0001991195 0.0001873785 5.395860e-05
 [657,] 0.0001437192 0.0001564683 3.523909e-05
 [658,] 0.0001992161 0.0001903967 5.354434e-05
 [659,] 0.0001308651 0.0003632091 5.456385e-05
 [660,] 0.0002076049 0.0002628749 7.074246e-05
 [661,] 0.0002081954 0.0001920512 5.303779e-05
 [662,] 0.0001350772 0.0002882146 4.485513e-05
 [663,] 0.0001340896 0.0002967481 4.639616e-05
 [664,] 0.0001306336 0.0003055902 5.416877e-05
 [665,] 0.0002087228 0.0002863119 7.353616e-05
 [666,] 0.0001314825 0.0001780977 3.828919e-05
 [667,] 0.0001351628 0.0001580912 3.514948e-05
 [668,] 0.0001969880 0.0001798010 5.385047e-05
 [669,] 0.0001327590 0.0002560564 4.445694e-05
 [670,] 0.0001988332 0.0001887911 5.355126e-05
 [671,] 0.0001458357 0.0001888523 3.597261e-05
 [672,] 0.0001966986 0.0001496504 5.003981e-05
 [673,] 0.0002047485 0.0002741586 7.542145e-05
 [674,] 0.0001315919 0.0004983396 6.513520e-05
 [675,] 0.0001313322 0.0003499296 6.477516e-05
 [676,] 0.0001325366 0.0003642633 7.030245e-05
 [677,] 0.0002008010 0.0002798701 5.726470e-05
 [678,] 0.0001926832 0.0001526085 5.351091e-05
 [679,] 0.0001311944 0.0003022651 6.104674e-05
 [680,] 0.0001322667 0.0001812711 3.867058e-05
 [681,] 0.0002018501 0.0002867408 5.750241e-05
 [682,] 0.0001991094 0.0001590018 4.426731e-05
 [683,] 0.0001998243 0.0002722533 5.781980e-05
 [684,] 0.0001441144 0.0002977690 7.520415e-05
 [685,] 0.0001465105 0.0003453029 8.793792e-05
 [686,] 0.0001307870 0.0001481771 3.753212e-05
 [687,] 0.0001461335 0.0002991698 7.791338e-05
 [688,] 0.0001860489 0.0002233352 5.653338e-05
 [689,] 0.0001472138 0.0002879040 7.687754e-05
 [690,] 0.0001477375 0.0002954450 7.903184e-05
 [691,] 0.0001855824 0.0002495770 6.658240e-05
 [692,] 0.0001948376 0.0002374737 5.651352e-05
 [693,] 0.0001967029 0.0002254346 5.584812e-05
 [694,] 0.0001960293 0.0002218660 5.575019e-05
 [695,] 0.0001321140 0.0001476260 3.748849e-05
 [696,] 0.0001535406 0.0003108273 8.895651e-05
 [697,] 0.0001966806 0.0002717760 5.873368e-05
 [698,] 0.0002090035 0.0001875425 5.405465e-05
 [699,] 0.0001524464 0.0003009644 8.549997e-05
 [700,] 0.0001468167 0.0002921764 7.738204e-05
 [701,] 0.0002023959 0.0001679315 5.976391e-05
 [702,] 0.0001335526 0.0001451471 3.656943e-05
 [703,] 0.0001308562 0.0001738160 3.888719e-05
 [704,] 0.0001344157 0.0001439582 3.630423e-05
 [705,] 0.0001649859 0.0005667738 1.546157e-04
 [706,] 0.0002092017 0.0001879568 5.394607e-05
 [707,] 0.0001680688 0.0005528581 1.578544e-04
 [708,] 0.0001653920 0.0005911728 1.599939e-04
 [709,] 0.0001900604 0.0001519437 4.362749e-05
 [710,] 0.0001909275 0.0001509546 4.367640e-05
 [711,] 0.0001985577 0.0003341130 6.322275e-05
 [712,] 0.0002070773 0.0001936380 5.362526e-05
 [713,] 0.0001318995 0.0002789263 5.947630e-05
 [714,] 0.0002103646 0.0001881491 5.403110e-05
 [715,] 0.0001734847 0.0005705503 1.730809e-04
 [716,] 0.0001747538 0.0005247399 1.647960e-04
 [717,] 0.0002080037 0.0001898270 5.373356e-05
 [718,] 0.0002060689 0.0003384717 6.169882e-05
 [719,] 0.0001737817 0.0005527049 1.695358e-04
 [720,] 0.0001749736 0.0004660210 1.509799e-04
 [721,] 0.0001965995 0.0002212791 5.377275e-05
 [722,] 0.0001948177 0.0001549173 4.425222e-05
 [723,] 0.0002115921 0.0001905587 5.382416e-05
 [724,] 0.0001725449 0.0002043044 4.503187e-05
 [725,] 0.0001334747 0.0003011813 5.573475e-05
 [726,] 0.0001332116 0.0002965133 5.304427e-05
 [727,] 0.0001647811 0.0002224703 5.513184e-05
 [728,] 0.0001331219 0.0001918531 3.857405e-05
 [729,] 0.0001405257 0.0001609291 3.554257e-05
 [730,] 0.0002020694 0.0002282175 5.839030e-05
 [731,] 0.0002215083 0.0002491267 4.551358e-05
 [732,] 0.0002667348 0.0002177758 4.849299e-05
 [733,] 0.0002326228 0.0001937678 6.578073e-05
 [734,] 0.0001500874 0.0003864703 8.765562e-05
 [735,] 0.0001798074 0.0002118927 5.646952e-05
 [736,] 0.0002195918 0.0001390170 4.535101e-05
 [737,] 0.0001988125 0.0001707654 5.477380e-05
 [738,] 0.0001415539 0.0002629104 6.445034e-05
 [739,] 0.0002056272 0.0002211068 7.368485e-05
 [740,] 0.0001910321 0.0001795352 5.251163e-05
 [741,] 0.0001415524 0.0003680241 6.521273e-05
 [742,] 0.0002205578 0.0002184452 6.196206e-05
 [743,] 0.0002409916 0.0002654804 1.393517e-04
 [744,] 0.0001429009 0.0002159596 5.555275e-05
 [745,] 0.0001433408 0.0002138226 5.528702e-05
 [746,] 0.0002266586 0.0002007510 8.608767e-05
 [747,] 0.0001412794 0.0001502433 3.795299e-05
 [748,] 0.0001841974 0.0001638841 4.354523e-05
 [749,] 0.0001538828 0.0002806720 8.010771e-05
 [750,] 0.0001939310 0.0001991024 5.370865e-05
 [751,] 0.0001362972 0.0001579473 4.228081e-05
 [752,] 0.0001383211 0.0001500671 3.757572e-05
 [753,] 0.0001389367 0.0001496720 3.798279e-05
 [754,] 0.0001868883 0.0001625898 4.347172e-05
 [755,] 0.0001342727 0.0001529240 3.995000e-05
 [756,] 0.0001843573 0.0001615664 4.385368e-05
 [757,] 0.0001364796 0.0001501795 3.744457e-05
 [758,] 0.0001854722 0.0001725434 4.419459e-05
 [759,] 0.0002018859 0.0002739204 1.059580e-04
 [760,] 0.0001405313 0.0001428543 3.747689e-05
 [761,] 0.0002041068 0.0002922017 1.168173e-04
 [762,] 0.0001953795 0.0001834110 4.296003e-05
 [763,] 0.0001907745 0.0001957425 5.395508e-05
 [764,] 0.0002458818 0.0001622209 4.098341e-05
 [765,] 0.0001891930 0.0001444573 3.884235e-05
 [766,] 0.0001829886 0.0001417715 3.928795e-05
 [767,] 0.0001964984 0.0001440823 4.139733e-05
 [768,] 0.0002035295 0.0001469287 5.374147e-05
 [769,] 0.0001891714 0.0001884706 5.342394e-05
 [770,] 0.0001576525 0.0002953636 8.871076e-05
 [771,] 0.0001879299 0.0001471158 4.347281e-05
 [772,] 0.0002306123 0.0002345250 1.013811e-04
 [773,] 0.0001978334 0.0001667482 4.361046e-05
 [774,] 0.0001521180 0.0002532293 7.303823e-05
 [775,] 0.0001602459 0.0002630129 8.274507e-05
 [776,] 0.0001512832 0.0003522224 8.942872e-05
 [777,] 0.0002272782 0.0002884555 1.433190e-04
 [778,] 0.0001327579 0.0003789049 5.637885e-05
 [779,] 0.0001329355 0.0003236705 5.162182e-05
 [780,] 0.0001567942 0.0002538098 7.613131e-05
 [781,] 0.0001736706 0.0001859005 6.265293e-05
 [782,] 0.0001549522 0.0002595047 7.646404e-05
 [783,] 0.0002112216 0.0003262790 1.446078e-04
 [784,] 0.0001773276 0.0001652408 4.546236e-05
 [785,] 0.0002160542 0.0003590922 1.692135e-04
 [786,] 0.0001507995 0.0002709126 7.208407e-05
 [787,] 0.0002095917 0.0002391702 9.568628e-05
 [788,] 0.0001332671 0.0001411918 3.691078e-05
 [789,] 0.0001373847 0.0001864601 4.550918e-05
 [790,] 0.0001896698 0.0001883744 5.825428e-05
 [791,] 0.0001482309 0.0001901466 5.871476e-05
 [792,] 0.0002048267 0.0002026506 5.168521e-05
 [793,] 0.0001607285 0.0004741265 1.298082e-04
 [794,] 0.0001498513 0.0002179995 6.451410e-05
 [795,] 0.0001589197 0.0002112682 6.535065e-05
 [796,] 0.0003015043 0.0001825820 9.703966e-05
 [797,] 0.0001792311 0.0001924888 7.039122e-05
 [798,] 0.0001765500 0.0002374245 8.597599e-05
 [799,] 0.0001925925 0.0001363134 4.121426e-05
 [800,] 0.0005425012 0.0001646409 1.664879e-04
 [801,] 0.0001834633 0.0001933924 7.301972e-05
 [802,] 0.0002117223 0.0001619511 4.215668e-05
 [803,] 0.0002025632 0.0002135870 6.486669e-05
 [804,] 0.0003591237 0.0001422315 4.983249e-05
 [805,] 0.0003563815 0.0001418341 4.995256e-05
 [806,] 0.0002006410 0.0002481965 6.494364e-05
 [807,] 0.0003528694 0.0001632042 4.170167e-05
 [808,] 0.0001544384 0.0002135814 4.104868e-05
 [809,] 0.0001496416 0.0001767599 4.500499e-05
 [810,] 0.0002699506 0.0001490227 7.147144e-05
 [811,] 0.0002073597 0.0002104044 7.600753e-05
 [812,] 0.0002020349 0.0002143928 6.381065e-05
 [813,] 0.0001495129 0.0001960225 4.802558e-05
 [814,] 0.0002083534 0.0002131447 7.840467e-05
 [815,] 0.0002340647 0.0001673818 8.250155e-05
 [816,] 0.0001824339 0.0001645063 6.375863e-05
 [817,] 0.0001991245 0.0002004447 6.433640e-05
 [818,] 0.0002659230 0.0001517851 7.795164e-05
 [819,] 0.0002085327 0.0001989134 6.725815e-05
 [820,] 0.0003859223 0.0001654982 1.102585e-04
 [821,] 0.0001402721 0.0002431233 5.063469e-05
 [822,] 0.0001462883 0.0001625834 4.071230e-05
 [823,] 0.0001746384 0.0001953022 4.618267e-05
 [824,] 0.0002058943 0.0001596655 5.906160e-05
 [825,] 0.0001589210 0.0001496088 4.313592e-05
 [826,] 0.0002480323 0.0001868463 8.259274e-05
 [827,] 0.0001621038 0.0001785718 6.031600e-05
 [828,] 0.0002645882 0.0002040679 1.082098e-04
 [829,] 0.0001566175 0.0002007573 5.127535e-05
 [830,] 0.0001743948 0.0001822290 6.764287e-05
 [831,] 0.0001427226 0.0001687239 4.188348e-05
 [832,] 0.0001430107 0.0001920408 4.431504e-05
 [833,] 0.0001582311 0.0001549888 4.747861e-05
 [834,] 0.0001427326 0.0001691562 4.194009e-05
 [835,] 0.0001416175 0.0001648328 4.099313e-05
 [836,] 0.0002092964 0.0003113303 8.406067e-05
 [837,] 0.0002644599 0.0002454130 1.340900e-04
 [838,] 0.0002679016 0.0002440607 1.353114e-04
 [839,] 0.0001836360 0.0001960606 5.482051e-05
 [840,] 0.0003813116 0.0002211235 1.776855e-04
 [841,] 0.0001861007 0.0001754976 6.413214e-05
 [842,] 0.0002251658 0.0002879377 1.556130e-04
 [843,] 0.0001947020 0.0001872621 6.452502e-05
 [844,] 0.0002044554 0.0003175666 1.201635e-04
 [845,] 0.0002087745 0.0001495769 4.781830e-05
 [846,] 0.0002020842 0.0001639820 5.932745e-05
 [847,] 0.0001824687 0.0002090385 5.943799e-05
 [848,] 0.0001864486 0.0001916748 4.118520e-05
 [849,] 0.0001711164 0.0001915579 4.055710e-05
 [850,] 0.0001971706 0.0002093708 6.373922e-05
 [851,] 0.0001972131 0.0002093424 6.374518e-05
 [852,] 0.0002758543 0.0001908517 9.681193e-05
 [853,] 0.0001864404 0.0001903638 3.823928e-05
 [854,] 0.0002125870 0.0002617580 8.524809e-05
 [855,] 0.0001972318 0.0002070329 6.149706e-05
 [856,] 0.0002025152 0.0001617948 5.693862e-05
 [857,] 0.0002020435 0.0001613127 5.716415e-05
 [858,] 0.0002085306 0.0001482570 4.774057e-05
 [859,] 0.0001763766 0.0002083959 5.858152e-05
 [860,] 0.0002482742 0.0001901205 8.727220e-05
 [861,] 0.0001994358 0.0001702638 6.479019e-05
 [862,] 0.0001934378 0.0001620771 5.594193e-05
 [863,] 0.0002126206 0.0002508944 8.200535e-05
 [864,] 0.0001622624 0.0001829316 3.758806e-05
 [865,] 0.0002125862 0.0002124560 6.843322e-05
 [866,] 0.0001913435 0.0001702006 6.198334e-05
 [867,] 0.0002427709 0.0002065280 9.812793e-05
 [868,] 0.0001950098 0.0001618422 5.598480e-05
 [869,] 0.0002032406 0.0001608863 5.636739e-05
 [870,] 0.0001964920 0.0001616035 5.606907e-05
 [871,] 0.0002745616 0.0002099299 1.183218e-04
 [872,] 0.0002796171 0.0001898058 9.941023e-05
 [873,] 0.0001406853 0.0002005362 4.117458e-05
 [874,] 0.0001409688 0.0001901012 4.082866e-05
 [875,] 0.0002641768 0.0001792131 8.276344e-05
 [876,] 0.0001615596 0.0001912379 4.916191e-05
 [877,] 0.0003485605 0.0002417224 2.033893e-04
 [878,] 0.0001575021 0.0001906054 4.147843e-05
 [879,] 0.0003413783 0.0002373800 1.917160e-04
 [880,] 0.0001537994 0.0001434708 3.999064e-05
 [881,] 0.0002956841 0.0004252367 3.530504e-04
 [882,] 0.0001615261 0.0001914971 4.889626e-05
 [883,] 0.0002685490 0.0002119323 1.279071e-04
 [884,] 0.0001622411 0.0001914305 4.907243e-05
 [885,] 0.0001971302 0.0001651968 4.853819e-05
 [886,] 0.0002839784 0.0003786217 2.886188e-04
 [887,] 0.0001891114 0.0001716663 5.462410e-05
 [888,] 0.0001601398 0.0001907483 4.913452e-05
 [889,] 0.0001605412 0.0001909898 4.974914e-05
 [890,] 0.0001633421 0.0001606551 4.268106e-05
 [891,] 0.0002031463 0.0002106399 6.685222e-05
 [892,] 0.0002797242 0.0001835061 9.175029e-05
 [893,] 0.0001608352 0.0001384587 3.955051e-05
 [894,] 0.0002647797 0.0001605897 5.565184e-05
 [895,] 0.0002815378 0.0001594493 5.778282e-05
 [896,] 0.0001402255 0.0002497527 6.699197e-05
 [897,] 0.0001758223 0.0001672400 6.124015e-05
 [898,] 0.0002770050 0.0001694913 8.019172e-05
 [899,] 0.0002023817 0.0001463726 4.925409e-05
 [900,] 0.0002389698 0.0001566028 6.041773e-05
 [901,] 0.0002055023 0.0003346918 1.080419e-04
 [902,] 0.0002761423 0.0002793135 2.077070e-04
 [903,] 0.0002160268 0.0001621166 5.079097e-05
 [904,] 0.0004641556 0.0002222061 2.046595e-04
 [905,] 0.0001324147 0.0001514471 3.722770e-05
 [906,] 0.0004402193 0.0002207242 1.868240e-04
 [907,] 0.0004318153 0.0002224653 1.897405e-04
 [908,] 0.0001322037 0.0001515355 3.718310e-05
 [909,] 0.0002111143 0.0003595138 1.063175e-04
 [910,] 0.0003035092 0.0002818422 2.214957e-04
 [911,] 0.0004574076 0.0002228631 2.042039e-04
 [912,] 0.0002135535 0.0002114948 6.946462e-05
 [913,] 0.0002113374 0.0003545587 1.030370e-04
 [914,] 0.0001328604 0.0001517999 3.732673e-05
 [915,] 0.0002962970 0.0002401799 1.660241e-04
 [916,] 0.0004412612 0.0002218511 1.920751e-04
 [917,] 0.0001631765 0.0001505799 5.068367e-05
 [918,] 0.0003922882 0.0001932537 1.294890e-04
 [919,] 0.0002115740 0.0002609379 8.032245e-05
 [920,] 0.0002115454 0.0002604183 8.037761e-05
 [921,] 0.0002136752 0.0002106049 6.905504e-05
 [922,] 0.0002115158 0.0002608539 8.072926e-05
 [923,] 0.0002142689 0.0002106193 6.939287e-05
 [924,] 0.0002112554 0.0002655288 8.103585e-05
 [925,] 0.0002112198 0.0002637945 8.074453e-05
 [926,] 0.0002111998 0.0002637945 8.090412e-05
 [927,] 0.0003965320 0.0002198185 1.633422e-04
 [928,] 0.0002119102 0.0002409838 7.253365e-05
 [929,] 0.0002112845 0.0003206870 9.517464e-05
 [930,] 0.0003799731 0.0002113267 1.643580e-04
 [931,] 0.0001816258 0.0002178062 5.874497e-05
 [932,] 0.0001329161 0.0001521652 3.721597e-05
 [933,] 0.0003818092 0.0002031554 1.459713e-04
 [934,] 0.0004002346 0.0002210078 1.691956e-04
 [935,] 0.0002115639 0.0002545827 7.869349e-05
 [936,] 0.0001321977 0.0001748763 4.179808e-05
 [937,] 0.0001336413 0.0001527756 3.722360e-05
 [938,] 0.0002138646 0.0002097626 6.842966e-05
 [939,] 0.0003653865 0.0002062493 1.461870e-04
 [940,] 0.0002113516 0.0003180997 9.340076e-05
 [941,] 0.0001533397 0.0001378057 4.129214e-05
 [942,] 0.0002115210 0.0003050459 8.876736e-05
 [943,] 0.0001317511 0.0001548288 3.733989e-05
 [944,] 0.0003751403 0.0002044508 1.462313e-04
 [945,] 0.0001326837 0.0001521526 3.847103e-05
 [946,] 0.0001323279 0.0001471235 3.574511e-05
 [947,] 0.0003903440 0.0002203048 1.620016e-04
 [948,] 0.0001828459 0.0002183599 5.854862e-05
 [949,] 0.0001317586 0.0001547917 3.746327e-05
 [950,] 0.0001712515 0.0001359779 4.379522e-05
 [951,] 0.0002129579 0.0003039789 8.305381e-05
 [952,] 0.0001315229 0.0001542430 3.798869e-05
 [953,] 0.0001313839 0.0001559339 3.810286e-05
 [954,] 0.0001313010 0.0001556389 3.793404e-05
 [955,] 0.0001512624 0.0001525743 4.796823e-05
 [956,] 0.0001461235 0.0001456415 4.338065e-05
 [957,] 0.0002131845 0.0003397798 9.039983e-05
 [958,] 0.0003757522 0.0002006443 8.864584e-05
 [959,] 0.0004018781 0.0002203048 1.673862e-04
 [960,] 0.0001498429 0.0001476513 4.545394e-05
 [961,] 0.0002119374 0.0003333102 9.320322e-05
 [962,] 0.0001519862 0.0001486752 4.660198e-05
 [963,] 0.0003845743 0.0002203048 1.593095e-04
 [964,] 0.0001317717 0.0001539226 3.734838e-05
 [965,] 0.0002113623 0.0003047656 8.750528e-05
 [966,] 0.0001528282 0.0001596876 3.550338e-05
 [967,] 0.0002088093 0.0001909683 5.463980e-05
 [968,] 0.0003291708 0.0002078846 1.218353e-04
 [969,] 0.0003950004 0.0002203326 1.642728e-04
 [970,] 0.0003961209 0.0002203048 1.646986e-04
 [971,] 0.0004025175 0.0002203048 1.676850e-04
 [972,] 0.0001518385 0.0001532115 3.573473e-05
 [973,] 0.0001320413 0.0001610611 3.960343e-05
 [974,] 0.0004157152 0.0002191164 1.693616e-04
 [975,] 0.0001482380 0.0001497532 4.572354e-05
 [976,] 0.0004008666 0.0002203048 1.669142e-04
 [977,] 0.0003076398 0.0001886561 7.857588e-05
 [978,] 0.0001329175 0.0001567502 3.947476e-05
 [979,] 0.0004113017 0.0002203048 1.717886e-04
 [980,] 0.0004040346 0.0002203048 1.683934e-04
 [981,] 0.0002120118 0.0003120694 8.761268e-05
 [982,] 0.0001487887 0.0001421671 4.247719e-05
 [983,] 0.0001328523 0.0001546138 3.759330e-05
 [984,] 0.0003377593 0.0001885107 8.800713e-05
 [985,] 0.0001583688 0.0001395355 3.581482e-05
 [986,] 0.0001319374 0.0001544751 3.748394e-05
 [987,] 0.0001309487 0.0001747048 4.065943e-05
 [988,] 0.0001317146 0.0001666477 3.758908e-05
 [989,] 0.0001800281 0.0001483217 4.042598e-05
 [990,] 0.0004080243 0.0002209492 1.726726e-04
 [991,] 0.0001312187 0.0001699422 3.988084e-05
 [992,] 0.0004284962 0.0002200684 1.788748e-04
 [993,] 0.0004087373 0.0002197328 1.684087e-04
 [994,] 0.0002116236 0.0002984232 8.545907e-05
 [995,] 0.0001697138 0.0001442917 3.946001e-05
 [996,] 0.0001316106 0.0001545067 3.745233e-05
 [997,] 0.0001312253 0.0001633413 3.892538e-05
 [998,] 0.0004318692 0.0002206710 1.829132e-04
 [999,] 0.0002115315 0.0002310530 7.227140e-05
[1000,] 0.0001318622 0.0001477315 3.741181e-05
[1001,] 0.0001319580 0.0001709366 3.964435e-05
[1002,] 0.0002112478 0.0003010175 8.685215e-05
[1003,] 0.0001476696 0.0002299930 5.847305e-05
[1004,] 0.0001313215 0.0001584754 3.850097e-05
[1005,] 0.0003925484 0.0002202296 1.627364e-04
[1006,] 0.0001363275 0.0001703889 4.042432e-05
[1007,] 0.0003956733 0.0002205964 1.655062e-04
[1008,] 0.0001637521 0.0001470813 3.627755e-05
[1009,] 0.0001539033 0.0001347147 3.734416e-05
[1010,] 0.0001341838 0.0001708602 3.985911e-05
[1011,] 0.0002111516 0.0002613945 7.743878e-05
[1012,] 0.0001338685 0.0001696430 4.033560e-05
[1013,] 0.0003397873 0.0003424546 3.509049e-04
[1014,] 0.0001326853 0.0001794412 4.009113e-05
[1015,] 0.0001508368 0.0001503645 4.688788e-05
[1016,] 0.0003552980 0.0003150695 3.298878e-04
[1017,] 0.0001501997 0.0002181831 6.616118e-05
[1018,] 0.0004140044 0.0002205782 1.740801e-04
[1019,] 0.0001528667 0.0002030493 6.424203e-05
[1020,] 0.0001335381 0.0001712930 3.953510e-05
[1021,] 0.0002105868 0.0002713863 8.213735e-05
[1022,] 0.0001499847 0.0001509170 4.679703e-05
[1023,] 0.0003950959 0.0002202296 1.639242e-04
[1024,] 0.0001490445 0.0002258467 6.679985e-05
[1025,] 0.0001328757 0.0001715379 3.959190e-05
[1026,] 0.0004337233 0.0001978616 1.407729e-04
[1027,] 0.0002109648 0.0001670730 4.800449e-05
[1028,] 0.0002115397 0.0002316564 7.236037e-05
[1029,] 0.0004007807 0.0002202296 1.665702e-04
[1030,] 0.0004079366 0.0002202296 1.699030e-04
[1031,] 0.0004080333 0.0002202296 1.699482e-04
[1032,] 0.0001311742 0.0001437055 3.595518e-05
[1033,] 0.0004036460 0.0002202256 1.678888e-04
[1034,] 0.0001329081 0.0001778030 3.991100e-05
[1035,] 0.0003961211 0.0002202296 1.643998e-04
[1036,] 0.0002121317 0.0002093427 6.728811e-05
[1037,] 0.0001350040 0.0001710393 3.978066e-05
[1038,] 0.0002119386 0.0002715338 7.821038e-05
[1039,] 0.0001792526 0.0002287293 6.495825e-05
[1040,] 0.0001418734 0.0002344228 5.483484e-05
[1041,] 0.0002128228 0.0002968385 8.272001e-05
[1042,] 0.0001360664 0.0001874175 4.049493e-05
[1043,] 0.0002116722 0.0002281585 7.131996e-05
[1044,] 0.0001506364 0.0001343429 3.803807e-05
[1045,] 0.0001419724 0.0002939291 4.192039e-05
[1046,] 0.0002180929 0.0002093958 6.760916e-05
[1047,] 0.0002123507 0.0002782211 7.897641e-05
[1048,] 0.0002120714 0.0002092970 6.730202e-05
[1049,] 0.0001307600 0.0001560522 3.729208e-05
[1050,] 0.0004099606 0.0002107770 1.406467e-04
[1051,] 0.0001308455 0.0001366540 9.022243e-01
[1052,] 0.0001307262 0.0001366040 8.858126e-02
[1053,] 0.0001307502 0.0001465461 2.094007e-03
[1054,] 0.0001307035 0.0001471606 1.540186e-03
[1055,] 0.0003888481 0.0002212264 1.643281e-04
[1056,] 0.0001307401 0.0001395693 1.144165e-03
[1057,] 0.0001307956 0.0001385983 4.410941e-03
[1058,] 0.0001984191 0.0002126024 7.070035e-05
[1059,] 0.0001879844 0.0001348052 4.536345e-05
[1060,] 0.0001981243 0.0002066126 6.658016e-05
[1061,] 0.0001354113 0.0002301583 4.520532e-05
[1062,] 0.0002046383 0.0001392410 4.659305e-05
[1063,] 0.0001817245 0.0002299921 5.895636e-05
[1064,] 0.0002128616 0.0002118459 6.960977e-05
[1065,] 0.0006220167 0.0002026585 2.758258e-04
[1066,] 0.0001550361 0.0002076827 4.185929e-05
[1067,] 0.0001367347 0.0004383081 8.996393e-05
[1068,] 0.0002192630 0.0002281191 1.224613e-04
[1069,] 0.0001361562 0.0002856599 6.502897e-05
[1070,] 0.0003573137 0.0002288674 1.690989e-04
[1071,] 0.0003630939 0.0002293057 1.734878e-04
[1072,] 0.0001357560 0.0002909665 6.527863e-05
[1073,] 0.0003546210 0.0002266425 1.623488e-04
[1074,] 0.0002091739 0.0001779945 8.485693e-05
[1075,] 0.0001637985 0.0002888902 4.752413e-05
[1076,] 0.0001350521 0.0003200350 6.815986e-05
[1077,] 0.0002129147 0.0002131164 7.016060e-05
[1078,] 0.0001363961 0.0002144864 5.368480e-05
[1079,] 0.0001774898 0.0002294604 5.702804e-05
[1080,] 0.0001364288 0.0002831361 6.501929e-05
[1081,] 0.0001359655 0.0002803051 6.409678e-05
[1082,] 0.0001374097 0.0003152443 7.180229e-05
[1083,] 0.0006447929 0.0001982642 2.707057e-04
[1084,] 0.0001436299 0.0002277555 6.109459e-05
[1085,] 0.0001996882 0.0002222704 6.526963e-05
[1086,] 0.0001997005 0.0002229750 6.540040e-05
[1087,] 0.0002142980 0.0001435706 4.641887e-05
[1088,] 0.0001838077 0.0002131656 5.675875e-05
[1089,] 0.0001693144 0.0001407683 4.123921e-05
[1090,] 0.0001323259 0.0005956252 8.774290e-05
[1091,] 0.0001420702 0.0002225222 4.398170e-05
[1092,] 0.0001333428 0.0005712679 8.979869e-05
[1093,] 0.0003877115 0.0002062762 1.785811e-04
[1094,] 0.0002155757 0.0001410259 4.574193e-05
[1095,] 0.0001330632 0.0005738752 8.892996e-05
[1096,] 0.0002153770 0.0001429099 4.597421e-05
[1097,] 0.0001783155 0.0004580204 1.835681e-04
[1098,] 0.0002156255 0.0001413491 4.577027e-05
[1099,] 0.0001998025 0.0003048485 8.084195e-05
[1100,] 0.0003770036 0.0002301403 1.837213e-04
[1101,] 0.0003852016 0.0002296475 1.884960e-04
[1102,] 0.0003013885 0.0001562369 5.255662e-05
[1103,] 0.0003589297 0.0002306905 1.753357e-04
[1104,] 0.0001867103 0.0004223558 1.743566e-04
[1105,] 0.0001303573 0.0002469147 4.809902e-05
[1106,] 0.0001303411 0.0002525629 4.860262e-05
[1107,] 0.0003145371 0.0002604510 5.095127e-05
[1108,] 0.0001729783 0.0002163936 4.877725e-05
[1109,] 0.0001423974 0.0001500551 3.651365e-05
[1110,] 0.0001734399 0.0002034726 4.858956e-05
[1111,] 0.0001319538 0.0001461062 3.766847e-05
[1112,] 0.0003862339 0.0001371640 7.098295e-05
[1113,] 0.0002409277 0.0001779240 8.240507e-05
[1114,] 0.0001869021 0.0002135643 6.104846e-05
[1115,] 0.0002002250 0.0002140360 6.352171e-05
[1116,] 0.0001708959 0.0001377857 3.950007e-05
[1117,] 0.0002782070 0.0001418119 4.833186e-05
[1118,] 0.0001677878 0.0001374452 3.944018e-05
[1119,] 0.0001455481 0.0001507987 3.994489e-05
[1120,] 0.0001561057 0.0002265596 5.548519e-05
[1121,] 0.0002334227 0.0002891440 1.467094e-04
[1122,] 0.0001800992 0.0001614644 6.124593e-05
[1123,] 0.0001884526 0.0002130111 6.140368e-05
[1124,] 0.0001563541 0.0002200941 5.476733e-05
[1125,] 0.0001439884 0.0001501476 4.045051e-05
[1126,] 0.0001566003 0.0001384392 3.714265e-05
[1127,] 0.0003976331 0.0001618734 4.768095e-05
[1128,] 0.0001870140 0.0002251412 6.303214e-05
[1129,] 0.0001751990 0.0001590139 3.521992e-05
[1130,] 0.0001726618 0.0001375436 4.212357e-05
[1131,] 0.0001731918 0.0001375535 4.222137e-05
[1132,] 0.0001761471 0.0001375226 4.234031e-05
[1133,] 0.0001863452 0.0002422376 6.713814e-05
[1134,] 0.0001712660 0.0001378974 4.027945e-05
[1135,] 0.0001693863 0.0001378330 4.012245e-05
[1136,] 0.0001843885 0.0001434999 4.854483e-05
[1137,] 0.0001565687 0.0002530001 5.782607e-05
[1138,] 0.0001882868 0.0002141334 6.305226e-05
[1139,] 0.0002299889 0.0002429692 1.222173e-04
[1140,] 0.0001997562 0.0001475090 3.944208e-05
[1141,] 0.0002008450 0.0001473739 3.954605e-05
[1142,] 0.0002056862 0.0001431525 4.123562e-05
[1143,] 0.0001508164 0.0002068523 6.588895e-05
[1144,] 0.0001876752 0.0002128814 6.180461e-05
[1145,] 0.0002012127 0.0001425479 4.108159e-05
[1146,] 0.0001871493 0.0002122336 6.060975e-05
[1147,] 0.0001985768 0.0001417890 4.123681e-05
[1148,] 0.0004618101 0.0002600811 3.271135e-04
[1149,] 0.0001532989 0.0001857700 5.780587e-05
[1150,] 0.0001797135 0.0001496828 3.806601e-05
[1151,] 0.0001806935 0.0001452049 3.877611e-05
[1152,] 0.0001792756 0.0001470544 3.836759e-05
[1153,] 0.0004991739 0.0002333569 2.899485e-04
[1154,] 0.0001570704 0.0002487450 5.940303e-05
[1155,] 0.0004736799 0.0002326009 2.716207e-04
[1156,] 0.0001760299 0.0001526078 3.760918e-05
[1157,] 0.0001943748 0.0002396260 9.260083e-05
[1158,] 0.0002153087 0.0002328963 6.404415e-05
[1159,] 0.0001489763 0.0001503366 4.240971e-05
[1160,] 0.0001937410 0.0002269927 8.596979e-05
[1161,] 0.0001606772 0.0002167965 7.621841e-05
[1162,] 0.0001927472 0.0002126958 6.292894e-05
[1163,] 0.0001502169 0.0001922395 5.322189e-05
[1164,] 0.0004969886 0.0001632454 9.196743e-05
[1165,] 0.0001921168 0.0002124722 6.288271e-05
[1166,] 0.0001893619 0.0002254360 5.541662e-05
[1167,] 0.0003431307 0.0003247924 4.037432e-05
[1168,] 0.0001566443 0.0002096743 5.198404e-05
[1169,] 0.0002092630 0.0001725421 5.378832e-05
[1170,] 0.0003397540 0.0002013136 1.401970e-04
[1171,] 0.0003139633 0.0001976019 1.234446e-04
[1172,] 0.0004786966 0.0001489650 1.276736e-04
[1173,] 0.0002098822 0.0002068560 6.471323e-05
[1174,] 0.0007479349 0.0001439618 1.261722e-04
[1175,] 0.0003335421 0.0001742013 1.300883e-04
[1176,] 0.0001685479 0.0001969952 5.229813e-05
[1177,] 0.0002963811 0.0001902696 1.336068e-04
[1178,] 0.0002059765 0.0001683214 5.476797e-05
[1179,] 0.0001646577 0.0001970300 5.123387e-05
[1180,] 0.0002988438 0.0001935847 1.401739e-04
[1181,] 0.0005772771 0.0001415781 9.720324e-05
[1182,] 0.0001990387 0.0002141538 6.732237e-05
[1183,] 0.0001970922 0.0002254723 5.393041e-05
[1184,] 0.0001965199 0.0001650185 4.414277e-05
[1185,] 0.0001965684 0.0002141328 6.662155e-05
[1186,] 0.0003084079 0.0001558776 9.966448e-05
[1187,] 0.0002133810 0.0002082363 6.270904e-05
[1188,] 0.0001719146 0.0001575561 5.111817e-05
[1189,] 0.0001557915 0.0001603853 4.369286e-05
[1190,] 0.0002087842 0.0002090913 6.439954e-05
[1191,] 0.0001559839 0.0001602005 4.366237e-05
[1192,] 0.0006276068 0.0001433138 1.205349e-04
[1193,] 0.0002089901 0.0002089783 6.439667e-05
[1194,] 0.0001611729 0.0001361704 3.981658e-05
[1195,] 0.0002079322 0.0002090490 6.445490e-05
[1196,] 0.0001541140 0.0001364392 3.765392e-05
[1197,] 0.0001511229 0.0001367185 3.740310e-05
[1198,] 0.0002103780 0.0002081676 6.445869e-05
[1199,] 0.0001531858 0.0001367434 3.752239e-05
[1200,] 0.0002577203 0.0001662390 8.762780e-05
[1201,] 0.0001506995 0.0001490102 4.117826e-05
[1202,] 0.0002112688 0.0002081528 6.444412e-05
[1203,] 0.0002107070 0.0002085074 6.440013e-05
[1204,] 0.0002086672 0.0002093966 6.568427e-05
[1205,] 0.0003265927 0.0001612250 1.026415e-04
[1206,] 0.0002084949 0.0002113431 6.632517e-05
[1207,] 0.0003721632 0.0001365048 6.094839e-05
[1208,] 0.0001971729 0.0002710092 5.876824e-05
[1209,] 0.0002030022 0.0001495837 4.595141e-05
[1210,] 0.0003014397 0.0001632957 9.658175e-05
[1211,] 0.0003438708 0.0001366969 5.769654e-05
[1212,] 0.0002060140 0.0002132479 6.933425e-05
[1213,] 0.0003366323 0.0001362152 5.861733e-05
[1214,] 0.0003386157 0.0001362526 5.864058e-05
[1215,] 0.0003425975 0.0001362760 5.891575e-05
[1216,] 0.0002702520 0.0001429886 4.379015e-05
[1217,] 0.0008981766 0.0001500430 9.705830e-05
[1218,] 0.0002073414 0.0002158369 7.326823e-05
[1219,] 0.0002721730 0.0002093994 1.404090e-04
[1220,] 0.0003508552 0.0001590390 9.296805e-05
[1221,] 0.0002178021 0.0001517107 6.827848e-05
[1222,] 0.0001564104 0.0001954379 4.825207e-05
[1223,] 0.0002137958 0.0002184479 8.018454e-05
[1224,] 0.0002295674 0.0001910097 6.637046e-05
[1225,] 0.0002209945 0.0002139135 7.605659e-05
[1226,] 0.0002085064 0.0002213121 6.909249e-05
[1227,] 0.0002132042 0.0002142652 7.352965e-05
[1228,] 0.0003697353 0.0001448091 9.285378e-05
[1229,] 0.0001563548 0.0002014089 4.910908e-05
[1230,] 0.0001815298 0.0002076821 5.540558e-05
[1231,] 0.0002159818 0.0002156127 7.688178e-05
[1232,] 0.0001617376 0.0002087442 5.505729e-05
[1233,] 0.0005417858 0.0001570714 6.403332e-05
[1234,] 0.0002333154 0.0001912457 6.774003e-05
[1235,] 0.0002093160 0.0002146258 7.235587e-05
[1236,] 0.0003279519 0.0002051366 1.651177e-04
[1237,] 0.0001566653 0.0002022596 4.870629e-05
[1238,] 0.0003266173 0.0001624891 1.125291e-04
[1239,] 0.0002086309 0.0002237690 6.932148e-05
[1240,] 0.0001567911 0.0002121236 4.988489e-05
[1241,] 0.0002370301 0.0002996393 1.650529e-04
[1242,] 0.0002194060 0.0002331317 5.996503e-05
[1243,] 0.0002778821 0.0002140199 1.467535e-04
[1244,] 0.0002177626 0.0002273280 5.957143e-05
[1245,] 0.0002126011 0.0002157505 7.494960e-05
[1246,] 0.0002672630 0.0001512770 7.904459e-05
[1247,] 0.0002709029 0.0001360719 5.341920e-05
[1248,] 0.0002354118 0.0002732947 1.501402e-04
[1249,] 0.0002117850 0.0002149066 7.371660e-05
[1250,] 0.0003284271 0.0001444023 6.533650e-05
[1251,] 0.0003337379 0.0001444199 6.620784e-05
[1252,] 0.0002150218 0.0002149329 7.507618e-05
[1253,] 0.0001619438 0.0001499553 3.650529e-05
[1254,] 0.0002203230 0.0002149271 7.722192e-05
[1255,] 0.0002171743 0.0002374761 9.304461e-05
[1256,] 0.0001596558 0.0001869129 4.616678e-05
[1257,] 0.0001496943 0.0001521217 4.009638e-05
[1258,] 0.0001741805 0.0003233546 7.894398e-05
[1259,] 0.0002077973 0.0001716853 5.590554e-05
[1260,] 0.0001501470 0.0001852252 4.431106e-05
[1261,] 0.0001358856 0.0001357807 3.552916e-05
[1262,] 0.0002084338 0.0002076822 6.541229e-05
[1263,] 0.0001946863 0.0001881861 6.073635e-05
[1264,] 0.0001505211 0.0002016313 4.655524e-05
[1265,] 0.0001597271 0.0001807046 4.573630e-05
[1266,] 0.0003640939 0.0001481103 4.790681e-05
[1267,] 0.0001417773 0.0001955422 4.557639e-05
[1268,] 0.0001371364 0.0001696059 3.607478e-05
[1269,] 0.0001378630 0.0001490979 3.484192e-05
[1270,] 0.0001403582 0.0001557292 3.487113e-05
[1271,] 0.0001462937 0.0001576480 3.476956e-05
[1272,] 0.0002344784 0.0001997486 8.896504e-05
[1273,] 0.0001412660 0.0001427475 3.830422e-05
[1274,] 0.0001987245 0.0001915537 6.166234e-05
[1275,] 0.0001509977 0.0001528820 4.544055e-05
[1276,] 0.0001508792 0.0001534459 4.569477e-05
[1277,] 0.0002592492 0.0001713208 7.358588e-05
[1278,] 0.0001616877 0.0001529396 4.501171e-05
[1279,] 0.0001724467 0.0002080403 4.739988e-05
[1280,] 0.0002280736 0.0004363871 2.398580e-04
[1281,] 0.0002336776 0.0002060910 9.363468e-05
[1282,] 0.0002533559 0.0001810999 7.505369e-05
[1283,] 0.0001616671 0.0003931956 5.385662e-05
[1284,] 0.0001644221 0.0003932814 5.247769e-05
[1285,] 0.0001629998 0.0003851588 5.272200e-05
[1286,] 0.0002554243 0.0001914401 8.082492e-05
[1287,] 0.0002690596 0.0001893187 9.684024e-05
[1288,] 0.0001799055 0.0001519831 4.174739e-05
[1289,] 0.0001508664 0.0001519450 3.480708e-05
[1290,] 0.0015145774 0.0001572093 2.545198e-04
[1291,] 0.0004864038 0.0001474779 7.179863e-05
[1292,] 0.0001799427 0.0001921199 6.532824e-05
[1293,] 0.0005222170 0.0004457835 8.054282e-04
[1294,] 0.0001848543 0.0001424006 3.834069e-05
[1295,] 0.0001680966 0.0001430679 3.675675e-05
[1296,] 0.0001502878 0.0001972627 4.718576e-05
[1297,] 0.0004075226 0.0001495542 1.038303e-04
[1298,] 0.0003572783 0.0001553286 9.871462e-05
[1299,] 0.0006798191 0.0001873798 2.837555e-04
[1300,] 0.0001470951 0.0001922049 4.697156e-05
[1301,] 0.0003039448 0.0002852299 2.256271e-04
[1302,] 0.0001416384 0.0001514940 3.824511e-05
[1303,] 0.0009878083 0.0001666271 2.910588e-04
[1304,] 0.0003694636 0.0001523208 9.546129e-05
[1305,] 0.0003112884 0.0002126755 9.670211e-05
[1306,] 0.0003743677 0.0001515398 9.627138e-05
[1307,] 0.0003902645 0.0001524457 9.986433e-05
[1308,] 0.0008060088 0.0002763239 6.724696e-04
[1309,] 0.0003519593 0.0001610114 1.068612e-04
[1310,] 0.0001499028 0.0002069044 4.840179e-05
[1311,] 0.0001614480 0.0001429004 3.580626e-05
[1312,] 0.0001421677 0.0001939668 4.612468e-05
[1313,] 0.0002075404 0.0001854979 5.743391e-05
[1314,] 0.0013235468 0.0001385367 1.752599e-04
[1315,] 0.0011376066 0.0001592308 7.702152e-05
[1316,] 0.0001656068 0.0002226700 6.853609e-05
[1317,] 0.0003962551 0.0001436622 7.307603e-05
[1318,] 0.0003508620 0.0002234724 3.773119e-05
[1319,] 0.0011737877 0.0001932699 6.586045e-05
[1320,] 0.0002373637 0.0001693953 6.435490e-05
[1321,] 0.0003045517 0.0002138600 9.045929e-05
[1322,] 0.0001969587 0.0001957559 7.514153e-05
[1323,] 0.0009954926 0.0001993888 5.984139e-05
[1324,] 0.0004176848 0.0001437946 8.060199e-05
[1325,] 0.0004393740 0.0002288879 4.144088e-05
[1326,] 0.0012894724 0.0002046970 6.429988e-05
[1327,] 0.0001838976 0.0002129145 5.981110e-05
[1328,] 0.0011982149 0.0002052895 6.236638e-05
[1329,] 0.0001465607 0.0001764139 4.246422e-05
[1330,] 0.0001703108 0.0002018860 5.832909e-05
[1331,] 0.0002931755 0.0002136247 8.886886e-05
[1332,] 0.0001460532 0.0002125068 4.676464e-05
[1333,] 0.0001755737 0.0002063987 5.716597e-05
[1334,] 0.0002695211 0.0001534875 4.374864e-05
[1335,] 0.0001480716 0.0001832663 4.272954e-05
[1336,] 0.0002524584 0.0001483625 4.413720e-05
[1337,] 0.0001979495 0.0001777501 6.163466e-05
[1338,] 0.0003583675 0.0001439942 8.527745e-05
[1339,] 0.0004338486 0.0001378666 7.498667e-05
[1340,] 0.0001740991 0.0001671896 5.490917e-05
[1341,] 0.0003265267 0.0001951789 6.373009e-05
[1342,] 0.0001962931 0.0001696844 5.110843e-05
[1343,] 0.0002267026 0.0002140310 7.540047e-05
[1344,] 0.0001791257 0.0002051727 5.534513e-05
[1345,] 0.0003851496 0.0002195585 6.547544e-05
[1346,] 0.0001798470 0.0001506688 4.631712e-05
[1347,] 0.0001521239 0.0001443224 3.660813e-05
[1348,] 0.0001531603 0.0001438571 3.662092e-05
[1349,] 0.0001489826 0.0001351842 3.835572e-05
[1350,] 0.0001783543 0.0002047335 5.539984e-05
[1351,] 0.0002860777 0.0002057796 6.485391e-05
[1352,] 0.0016414564 0.0002341369 1.001417e-03
[1353,] 0.0001803153 0.0002069299 5.788864e-05
[1354,] 0.0005786126 0.0002775174 4.754185e-04
[1355,] 0.0001835810 0.0002159787 6.495117e-05
[1356,] 0.0004243401 0.0003107992 3.888025e-04
[1357,] 0.0001736410 0.0002072277 5.527680e-05
[1358,] 0.0002001790 0.0001730432 5.811452e-05
[1359,] 0.0001793315 0.0002069089 5.690911e-05
[1360,] 0.0002019983 0.0001455622 4.697075e-05
[1361,] 0.0001902853 0.0001664164 5.063994e-05
[1362,] 0.0002233602 0.0002143609 7.004932e-05
[1363,] 0.0005855227 0.0002720449 4.667728e-04
[1364,] 0.0001801165 0.0002029815 5.656008e-05
[1365,] 0.0001774523 0.0002033605 5.537692e-05
[1366,] 0.0001870274 0.0002356548 8.296327e-05
[1367,] 0.0001769211 0.0002068073 5.665900e-05
[1368,] 0.0003249687 0.0002052830 6.239333e-05
[1369,] 0.0005884240 0.0001712847 1.970761e-04
[1370,] 0.0001890666 0.0001663418 5.050601e-05
[1371,] 0.0006013465 0.0002766042 4.945094e-04
[1372,] 0.0006525100 0.0002875015 5.784729e-04
[1373,] 0.0002750663 0.0002173600 5.939185e-05
[1374,] 0.0006115197 0.0002688896 4.812799e-04
[1375,] 0.0001904025 0.0001664061 5.060610e-05
[1376,] 0.0001942391 0.0001733473 6.331015e-05
[1377,] 0.0001969328 0.0001709093 6.306256e-05
[1378,] 0.0003103979 0.0002266764 5.710920e-05
[1379,] 0.0001786182 0.0002028654 5.588575e-05
[1380,] 0.0001805123 0.0002027754 5.676833e-05
[1381,] 0.0003167694 0.0002396576 5.820860e-05
[1382,] 0.0001906528 0.0001663710 5.078900e-05
[1383,] 0.0005893263 0.0001366026 1.085156e-04
[1384,] 0.0001937713 0.0001897980 5.769706e-05
[1385,] 0.0006925887 0.0002650885 5.410174e-04
[1386,] 0.0001778724 0.0002028415 5.571378e-05
[1387,] 0.0003609810 0.0003009150 3.040932e-04
[1388,] 0.0007857282 0.0001582451 2.191145e-04
[1389,] 0.0001899624 0.0001723349 6.116897e-05
[1390,] 0.0001900711 0.0001568634 5.378866e-05
[1391,] 0.0002751947 0.0002142382 8.059619e-05
[1392,] 0.0003134055 0.0002258795 5.737607e-05
[1393,] 0.0001935039 0.0001886282 5.711522e-05
[1394,] 0.0001667866 0.0001686232 4.012570e-05
[1395,] 0.0002469150 0.0002255418 1.065292e-04
[1396,] 0.0004481635 0.0001662379 1.421167e-04
[1397,] 0.0003089812 0.0002351056 5.826992e-05
[1398,] 0.0006608714 0.0002989981 6.301755e-04
[1399,] 0.0006826069 0.0002085769 3.569395e-04
[1400,] 0.0001909335 0.0001675585 5.048314e-05
[1401,] 0.0006364862 0.0001709730 2.255345e-04
[1402,] 0.0011888509 0.0002090262 6.031880e-04
[1403,] 0.0006500107 0.0002096893 3.439676e-04
[1404,] 0.0006237431 0.0002614325 4.696610e-04
[1405,] 0.0003216442 0.0002388083 5.707320e-05
[1406,] 0.0006090887 0.0001980724 2.915362e-04
[1407,] 0.0002400504 0.0003293633 1.860044e-04
[1408,] 0.0003403083 0.0002099067 7.684844e-05
[1409,] 0.0001644936 0.0001582392 3.971188e-05
[1410,] 0.0006538003 0.0002022293 3.240628e-04
[1411,] 0.0001936268 0.0001981737 5.918268e-05
[1412,] 0.0001941420 0.0001716144 6.237911e-05
[1413,] 0.0006529686 0.0002005266 3.187077e-04
[1414,] 0.0001932979 0.0001570506 5.278321e-05
[1415,] 0.0001720282 0.0002075688 5.489202e-05
[1416,] 0.0015140597 0.0002132347 7.862317e-04
[1417,] 0.0001859014 0.0001877923 6.210068e-05
[1418,] 0.0002247504 0.0001887208 7.230465e-05
[1419,] 0.0016606267 0.0002231581 9.406257e-04
[1420,] 0.0016997613 0.0002247904 9.757048e-04
[1421,] 0.0015833644 0.0002250045 9.148734e-04
[1422,] 0.0013122579 0.0002374159 8.495908e-04
[1423,] 0.0007240369 0.0002036305 3.612737e-04
[1424,] 0.0001875784 0.0001844824 6.120641e-05
[1425,] 0.0003224435 0.0002353143 5.895182e-05
[1426,] 0.0001745784 0.0001468834 4.782128e-05
[1427,] 0.0001554508 0.0001363507 3.738008e-05
[1428,] 0.0003009353 0.0002091220 7.087446e-05
[1429,] 0.0001679318 0.0001391270 4.027171e-05
[1430,] 0.0006617901 0.0002045708 3.347637e-04
[1431,] 0.0001733796 0.0002077684 5.503179e-05
[1432,] 0.0002179348 0.0001894372 6.743038e-05
[1433,] 0.0014652410 0.0002416217 9.759481e-04
[1434,] 0.0006442157 0.0001641648 2.112399e-04
[1435,] 0.0001728728 0.0002036541 5.427440e-05
[1436,] 0.0002249482 0.0002169735 6.719845e-05
[1437,] 0.0001899978 0.0001570684 5.198770e-05
[1438,] 0.0002766162 0.0001700250 5.422501e-05
[1439,] 0.0001717940 0.0002122950 5.530495e-05
[1440,] 0.0001633183 0.0001527567 3.948412e-05
[1441,] 0.0001713122 0.0002034554 5.410136e-05
[1442,] 0.0005130011 0.0003946161 6.924010e-04
[1443,] 0.0001886493 0.0001731915 5.369203e-05
[1444,] 0.0001882497 0.0001648747 5.036335e-05
[1445,] 0.0007129970 0.0001815855 2.867810e-04
[1446,] 0.0001409511 0.0001354906 3.694961e-05
[1447,] 0.0001644439 0.0001450172 3.913826e-05
[1448,] 0.0001881021 0.0001640553 4.989096e-05
[1449,] 0.0003902585 0.0002714729 3.016179e-04
[1450,] 0.0003111201 0.0002343127 5.848760e-05
[1451,] 0.0008572850 0.0002489278 6.052973e-04
[1452,] 0.0007577914 0.0002297974 4.680927e-04
[1453,] 0.0001877689 0.0001670943 4.965112e-05
[1454,] 0.0003274365 0.0001973110 6.799352e-05
[1455,] 0.0002619926 0.0002064354 7.111518e-05
[1456,] 0.0001995454 0.0001618768 5.422017e-05
[1457,] 0.0002177551 0.0002141687 7.200168e-05
[1458,] 0.0002169838 0.0004646474 2.331974e-04
[1459,] 0.0002034968 0.0002103060 5.669594e-05
[1460,] 0.0003845245 0.0004732420 5.878360e-04
[1461,] 0.0015116128 0.0001992682 6.583061e-04
[1462,] 0.0003096067 0.0002917188 2.515268e-04
[1463,] 0.0002035814 0.0002039634 5.595078e-05
[1464,] 0.0001689291 0.0001839891 4.857844e-05
[1465,] 0.0001709548 0.0001846007 4.855435e-05
[1466,] 0.0003858700 0.0001891200 9.817825e-05
[1467,] 0.0001718594 0.0001838852 4.922431e-05
[1468,] 0.0003045698 0.0002103488 8.342389e-05
[1469,] 0.0002462452 0.0002171632 6.048001e-05
[1470,] 0.0003318213 0.0001987137 6.615621e-05
[1471,] 0.0001517363 0.0003045186 8.747792e-05
[1472,] 0.0003038621 0.0002099026 8.398122e-05
[1473,] 0.0002493239 0.0002164512 6.110333e-05
[1474,] 0.0003168365 0.0002027377 1.583458e-04
[1475,] 0.0001786199 0.0001924090 5.570088e-05
[1476,] 0.0002510632 0.0002174253 6.106136e-05
[1477,] 0.0003055464 0.0002102835 8.362185e-05
[1478,] 0.0002791665 0.0001693024 1.043448e-04
[1479,] 0.0001729959 0.0001970038 5.560701e-05
[1480,] 0.0003357288 0.0001895000 1.112633e-04
[1481,] 0.0002497133 0.0002165440 6.091015e-05
[1482,] 0.0001994637 0.0003860402 1.773417e-04
[1483,] 0.0001860251 0.0002565171 1.018631e-04
[1484,] 0.0002072431 0.0002390352 1.124034e-04
[1485,] 0.0001967810 0.0001573471 6.647636e-05
[1486,] 0.0002373682 0.0002093200 6.204151e-05
[1487,] 0.0006779013 0.0001460552 1.583804e-04
[1488,] 0.0002894191 0.0001643347 1.023891e-04
[1489,] 0.0002618819 0.0001548353 8.321603e-05
[1490,] 0.0001496282 0.0001511157 4.185751e-05
[1491,] 0.0001507946 0.0002457097 5.965746e-05
[1492,] 0.0002948268 0.0002122306 7.913851e-05
[1493,] 0.0002930680 0.0002140728 8.580559e-05
[1494,] 0.0002897045 0.0002323743 6.066759e-05
[1495,] 0.0001493608 0.0001657394 4.517914e-05
[1496,] 0.0002827562 0.0002308661 6.037673e-05
[1497,] 0.0001509976 0.0001870275 4.281951e-05
[1498,] 0.0001392228 0.0001904591 4.639311e-05
[1499,] 0.0002828921 0.0002310103 6.030633e-05
[1500,] 0.0001300302 0.0002024113 4.405879e-05
[1501,] 0.0001492619 0.0001676575 4.454341e-05
[1502,] 0.0002959412 0.0002125594 7.895656e-05
[1503,] 0.0001304198 0.0001703444 4.099218e-05
[1504,] 0.0001479620 0.0001985324 4.894158e-05
[1505,] 0.0002004041 0.0001886591 4.729192e-05
[1506,] 0.0001497670 0.0001817022 4.288537e-05
[1507,] 0.0001408831 0.0001814044 4.438611e-05
[1508,] 0.0003338151 0.0002105551 9.658065e-05
[1509,] 0.0002696508 0.0001875907 5.198758e-05
[1510,] 0.0001408419 0.0001833071 4.474565e-05
[1511,] 0.0001767369 0.0001488692 5.335311e-05
[1512,] 0.0001301279 0.0002135917 4.625267e-05
[1513,] 0.0001496273 0.0002216073 5.303010e-05
[1514,] 0.0001824466 0.0001405190 4.690071e-05
[1515,] 0.0001488753 0.0001405853 3.877270e-05
[1516,] 0.0001736149 0.0001419476 4.679092e-05
[1517,] 0.0001764451 0.0001451378 5.019822e-05
[1518,] 0.0002758318 0.0002143461 6.220024e-05
[1519,] 0.0001747281 0.0001417479 4.681922e-05
[1520,] 0.0001758951 0.0001427812 4.811039e-05
[1521,] 0.0002693450 0.0002093036 9.070807e-05
[1522,] 0.0001594455 0.0001894345 4.031447e-05
[1523,] 0.0001503024 0.0001541554 4.809055e-05
[1524,] 0.0001724969 0.0002230409 5.213642e-05
[1525,] 0.0003581467 0.0002076589 1.000868e-04
[1526,] 0.0001408460 0.0001542869 4.080550e-05
[1527,] 0.0001623496 0.0001596266 5.504139e-05
[1528,] 0.0003360667 0.0002081789 9.307592e-05
[1529,] 0.0001606765 0.0002286128 7.743200e-05
[1530,] 0.0001633284 0.0001730505 6.110532e-05
[1531,] 0.0003748152 0.0001422294 7.788505e-05
[1532,] 0.0001736366 0.0002190078 5.206094e-05
[1533,] 0.0001883060 0.0002181084 6.049691e-05
[1534,] 0.0001734273 0.0002163715 5.207009e-05
[1535,] 0.0003106688 0.0001770669 4.388907e-05
[1536,] 0.0004286725 0.0001632402 1.049614e-04
[1537,] 0.0003098449 0.0002149898 1.263061e-04
[1538,] 0.0001419588 0.0001413344 3.454137e-05
[1539,] 0.0001416842 0.0001413722 3.452868e-05
[1540,] 0.0003167121 0.0002122843 1.315630e-04
[1541,] 0.0003176421 0.0002127250 1.327209e-04
[1542,] 0.0003936612 0.0001525095 5.405052e-05
[1543,] 0.0001628030 0.0001544408 4.502024e-05
[1544,] 0.0004099857 0.0001528847 6.067450e-05
[1545,] 0.0003977737 0.0001551380 5.912982e-05
[1546,] 0.0004427977 0.0001886376 5.070772e-05
[1547,] 0.0005501190 0.0001941267 5.130530e-05
[1548,] 0.0001835875 0.0001506823 3.979049e-05
[1549,] 0.0002010675 0.0002473486 8.999438e-05
[1550,] 0.0003863357 0.0001522977 4.922482e-05
[1551,] 0.0001540150 0.0004911159 1.268098e-04
[1552,] 0.0001558740 0.0006490752 1.609008e-04
[1553,] 0.0002007578 0.0002606785 9.523027e-05
[1554,] 0.0001562838 0.0004678230 1.271031e-04
[1555,] 0.0002483357 0.0001856123 6.344293e-05
[1556,] 0.0002013073 0.0002756812 9.971637e-05
[1557,] 0.0001677023 0.0002255778 6.179645e-05
[1558,] 0.0004071695 0.0001363795 6.858766e-05
[1559,] 0.0002010925 0.0002866221 1.037697e-04
[1560,] 0.0002352077 0.0001844458 5.982917e-05
[1561,] 0.0002022237 0.0002746849 1.005629e-04
[1562,] 0.0002016161 0.0002750665 9.988930e-05
[1563,] 0.0003770644 0.0006347224 4.547424e-05
[1564,] 0.0002317828 0.0001840855 5.974641e-05
[1565,] 0.0001436163 0.0002589117 6.107479e-05
[1566,] 0.0002033083 0.0002636405 9.709888e-05
[1567,] 0.0002207192 0.0001838283 5.775587e-05
[1568,] 0.0002246864 0.0001885340 5.904064e-05
[1569,] 0.0001666796 0.0002226056 7.379381e-05
[1570,] 0.0001971191 0.0002180039 7.581444e-05
[1571,] 0.0002008046 0.0002111193 7.606521e-05
[1572,] 0.0001889219 0.0002156788 6.526831e-05
[1573,] 0.0001375963 0.0001495664 3.774352e-05
[1574,] 0.0004188448 0.0002460041 2.631489e-04
[1575,] 0.0005231013 0.0002101437 2.416732e-04
[1576,] 0.0004450079 0.0002130537 2.120087e-04
[1577,] 0.0001867698 0.0002090167 6.049220e-05
[1578,] 0.0003131780 0.0002166388 1.522836e-04
[1579,] 0.0001857003 0.0002220130 6.162132e-05
[1580,] 0.0001848898 0.0002156081 6.287888e-05
[1581,] 0.0001513777 0.0002376520 4.729507e-05
[1582,] 0.0002963864 0.0002336282 1.614185e-04
[1583,] 0.0001664809 0.0001492058 5.098514e-05
[1584,] 0.0001333815 0.0001442421 3.670250e-05
[1585,] 0.0001834494 0.0002068105 5.953731e-05
[1586,] 0.0001645998 0.0001511954 4.751699e-05
[1587,] 0.0002565173 0.0001457132 6.713292e-05
[1588,] 0.0001801256 0.0001656033 4.932537e-05
[1589,] 0.0001491764 0.0001513443 3.951719e-05
[1590,] 0.0003348574 0.0002395656 1.925896e-04
[1591,] 0.0001500116 0.0001392381 3.690395e-05
[1592,] 0.0001841622 0.0002362054 7.111548e-05
[1593,] 0.0001342128 0.0001991219 4.344202e-05
[1594,] 0.0001826411 0.0002284302 6.705361e-05
[1595,] 0.0001706698 0.0001511449 4.344464e-05
[1596,] 0.0003281239 0.0010806690 1.488900e-03
[1597,] 0.0001615154 0.0001540011 4.513087e-05
[1598,] 0.0003391560 0.0010570905 1.547867e-03
[1599,] 0.0001857622 0.0001743637 5.152683e-05
[1600,] 0.0001719445 0.0001536278 5.263898e-05
[1601,] 0.0001805313 0.0002302736 6.110825e-05
[1602,] 0.0001829864 0.0002233086 6.671772e-05
[1603,] 0.0001858314 0.0001725008 5.128381e-05
[1604,] 0.0001478587 0.0002327986 4.832299e-05
[1605,] 0.0001817891 0.0002147438 6.109898e-05
[1606,] 0.0001343169 0.0001964975 4.293016e-05
[1607,] 0.0001350805 0.0001986290 4.441173e-05
[1608,] 0.0002366138 0.0001544449 6.206310e-05
[1609,] 0.0002006733 0.0001543640 4.782871e-05
[1610,] 0.0001834066 0.0001601864 5.336478e-05
[1611,] 0.0001911189 0.0001914913 4.925714e-05
[1612,] 0.0002219389 0.0001979935 7.609921e-05
[1613,] 0.0001615943 0.0002238066 4.249325e-05
[1614,] 0.0001888280 0.0002027917 5.100316e-05
[1615,] 0.0002023197 0.0001907347 4.861929e-05
[1616,] 0.0001681006 0.0001820888 6.642694e-05
[1617,] 0.0001967611 0.0001613197 4.993148e-05
[1618,] 0.0001526433 0.0002092148 4.235632e-05
[1619,] 0.0002111020 0.0001848216 5.832179e-05
[1620,] 0.0001911888 0.0001596544 5.375833e-05
[1621,] 0.0002058075 0.0001883124 4.832983e-05
[1622,] 0.0001556009 0.0001661902 5.145792e-05
[1623,] 0.0002078971 0.0001776932 5.566574e-05
[1624,] 0.0001606456 0.0001758299 5.696702e-05
[1625,] 0.0001995830 0.0001820192 5.277879e-05
[1626,] 0.0001846037 0.0001614866 5.308916e-05
[1627,] 0.0001990246 0.0001585224 4.822324e-05
[1628,] 0.0001813974 0.0002102282 6.117701e-05
[1629,] 0.0001986607 0.0001983290 5.007841e-05
[1630,] 0.0001935453 0.0001943786 4.924378e-05
[1631,] 0.0001818998 0.0002045182 5.788483e-05
[1632,] 0.0001943031 0.0001659600 4.603286e-05
[1633,] 0.0001942318 0.0001617132 5.574794e-05
[1634,] 0.0001746834 0.0002131666 5.750445e-05
[1635,] 0.0001471587 0.0002143483 4.195815e-05
[1636,] 0.0002159880 0.0001776163 5.498235e-05
[1637,] 0.0001625104 0.0001847474 6.217070e-05
[1638,] 0.0001829508 0.0001587347 5.003343e-05
[1639,] 0.0001800624 0.0001587044 4.989181e-05
[1640,] 0.0001983255 0.0002448638 6.316027e-05
[1641,] 0.0001788388 0.0002131232 5.981248e-05
[1642,] 0.0001827707 0.0002157709 6.449944e-05
[1643,] 0.0001794951 0.0001589051 4.941909e-05
[1644,] 0.0001857739 0.0001467649 4.263829e-05
[1645,] 0.0001806163 0.0002172855 6.371057e-05
[1646,] 0.0001857848 0.0002184539 6.745437e-05
[1647,] 0.0001835265 0.0002079820 6.163334e-05
[1648,] 0.0001433933 0.0002294559 4.214337e-05
[1649,] 0.0001804753 0.0002176911 6.368681e-05
[1650,] 0.0001806389 0.0002154076 6.171182e-05
[1651,] 0.0001881610 0.0001590439 4.874207e-05
[1652,] 0.0001873950 0.0001738401 4.215946e-05
[1653,] 0.0001742868 0.0001586012 4.527986e-05
[1654,] 0.0002007744 0.0002428644 5.627243e-05
[1655,] 0.0001791122 0.0002147232 6.068006e-05
[1656,] 0.0001919736 0.0001539934 4.761930e-05
[1657,] 0.0001567260 0.0001772730 5.711347e-05
[1658,] 0.0002012857 0.0002084824 5.411849e-05
[1659,] 0.0001882315 0.0002269010 7.318791e-05
[1660,] 0.0001901596 0.0001860577 5.445085e-05
[1661,] 0.0002256478 0.0001556990 4.058120e-05
[1662,] 0.0001804663 0.0001894782 4.946298e-05
[1663,] 0.0002343019 0.0001524987 4.357522e-05
[1664,] 0.0001923531 0.0002128640 6.533980e-05
[1665,] 0.0001980153 0.0003036102 3.642872e-05
[1666,] 0.0002098541 0.0002235557 5.514153e-05
[1667,] 0.0002004536 0.0002128088 6.859738e-05
[1668,] 0.0001894661 0.0001632602 4.313614e-05
[1669,] 0.0002180119 0.0001769082 5.848424e-05
[1670,] 0.0002035243 0.0002135818 7.061515e-05
[1671,] 0.0001872988 0.0001565840 4.269298e-05
[1672,] 0.0002486461 0.0002297528 5.142794e-05
[1673,] 0.0001878598 0.0001690413 4.745222e-05
[1674,] 0.0001866591 0.0002570507 4.032972e-05
[1675,] 0.0002062353 0.0002041902 5.108013e-05
[1676,] 0.0002395256 0.0003136990 4.795978e-05
[1677,] 0.0002233020 0.0001654346 4.178757e-05
[1678,] 0.0002205503 0.0005810361 6.388609e-05
[1679,] 0.0002145918 0.0001668324 4.187646e-05
[1680,] 0.0001960482 0.0001948501 5.709129e-05
[1681,] 0.0002664164 0.0001921405 9.078139e-05
[1682,] 0.0001320749 0.0001750367 4.251339e-05
[1683,] 0.0001736448 0.0002286695 4.047104e-05
[1684,] 0.0001794974 0.0002276983 4.088031e-05
[1685,] 0.0002049146 0.0002042802 6.367721e-05
[1686,] 0.0001970243 0.0001877105 5.574970e-05
[1687,] 0.0002679404 0.0001936388 9.344711e-05
[1688,] 0.0002238227 0.0003893511 5.330273e-05
[1689,] 0.0002614635 0.0001735806 5.779928e-05
[1690,] 0.0001439663 0.0001454604 4.197857e-05
[1691,] 0.0001981829 0.0001981900 5.706205e-05
[1692,] 0.0002287481 0.0001885258 4.591598e-05
[1693,] 0.0001776072 0.0002318989 4.055243e-05
[1694,] 0.0001885603 0.0001850842 4.956275e-05
[1695,] 0.0002318422 0.0001895448 4.588464e-05
[1696,] 0.0002344125 0.0001865978 4.611536e-05
[1697,] 0.0002329054 0.0002833031 4.722614e-05
[1698,] 0.0001971272 0.0002037491 5.804114e-05
[1699,] 0.0001966272 0.0002018681 5.794717e-05
[1700,] 0.0001956562 0.0002262209 4.215209e-05
[1701,] 0.0002012739 0.0002275836 4.248775e-05
[1702,] 0.0001358725 0.0001457313 3.859203e-05
[1703,] 0.0001803943 0.0002304268 4.080970e-05
[1704,] 0.0002276584 0.0002611549 4.658387e-05
[1705,] 0.0002492801 0.0002214721 1.156917e-04
[1706,] 0.0001339855 0.0001462498 3.803217e-05
[1707,] 0.0002294693 0.0002267495 4.490222e-05
[1708,] 0.0002296628 0.0002242460 4.481549e-05
[1709,] 0.0002292750 0.0002261576 4.488904e-05
[1710,] 0.0001792090 0.0002088705 4.645397e-05
[1711,] 0.0002332221 0.0002221332 4.463944e-05
[1712,] 0.0001977725 0.0001901953 5.587580e-05
[1713,] 0.0001856541 0.0003405213 6.881376e-05
[1714,] 0.0002281989 0.0002467917 5.806255e-05
[1715,] 0.0002297493 0.0002028023 4.416120e-05
[1716,] 0.0002300003 0.0002032989 4.416530e-05
[1717,] 0.0001711311 0.0002096560 4.053271e-05
[1718,] 0.0002382550 0.0002039763 4.379721e-05
[1719,] 0.0001976560 0.0001955883 5.691326e-05
[1720,] 0.0002223723 0.0002250247 4.511114e-05
[1721,] 0.0001999084 0.0001696702 4.228062e-05
[1722,] 0.0002285237 0.0002249148 4.457910e-05
[1723,] 0.0001960196 0.0001984979 5.767596e-05
[1724,] 0.0002145813 0.0002117505 5.255288e-05
[1725,] 0.0002189149 0.0002792257 4.814394e-05
[1726,] 0.0001690001 0.0002263015 4.025615e-05
[1727,] 0.0001948119 0.0001950640 5.754905e-05
[1728,] 0.0001878582 0.0002284940 4.143835e-05
[1729,] 0.0002262245 0.0003148245 4.926652e-05
[1730,] 0.0002276546 0.0003174857 4.925428e-05
[1731,] 0.0001908923 0.0002298197 4.158357e-05
[1732,] 0.0001339088 0.0001495622 3.889111e-05
[1733,] 0.0001820279 0.0002393514 4.060759e-05
[1734,] 0.0002262413 0.0002855621 4.789518e-05
[1735,] 0.0001871796 0.0002241796 4.163612e-05
[1736,] 0.0001956326 0.0002171540 5.946967e-05
[1737,] 0.0001879749 0.0001552642 4.237736e-05
[1738,] 0.0002254526 0.0001869316 4.590934e-05
[1739,] 0.0001961823 0.0001959017 5.724538e-05
[1740,] 0.0002402727 0.0002894900 4.778773e-05
[1741,] 0.0001958236 0.0001944505 5.713798e-05
[1742,] 0.0002398371 0.0001836318 8.048124e-05
[1743,] 0.0002363551 0.0001819667 6.161036e-05
[1744,] 0.0002266296 0.0002611602 4.642050e-05
[1745,] 0.0002308715 0.0001552893 4.899772e-05
[1746,] 0.0002250832 0.0003402609 5.065323e-05
[1747,] 0.0002271581 0.0003386764 5.033414e-05
[1748,] 0.0001680452 0.0002401665 3.988679e-05
[1749,] 0.0001858766 0.0001646853 4.755776e-05
[1750,] 0.0002330110 0.0002732663 4.631982e-05
[1751,] 0.0002658357 0.0002733373 1.759772e-04
[1752,] 0.0001329160 0.0004130743 5.286657e-05
[1753,] 0.0001371919 0.0001418585 3.733552e-05
[1754,] 0.0002529191 0.0002260592 1.219746e-04
[1755,] 0.0001772850 0.0002505712 4.030855e-05
[1756,] 0.0001969172 0.0001985286 5.737218e-05
[1757,] 0.0002448587 0.0002200565 1.117587e-04
[1758,] 0.0002471703 0.0002210112 1.139628e-04
[1759,] 0.0002517525 0.0001988676 9.661371e-05
[1760,] 0.0002404852 0.0001778407 7.883642e-05
[1761,] 0.0002389377 0.0001511290 4.188168e-05
[1762,] 0.0001826476 0.0001541463 4.454290e-05
[1763,] 0.0002352065 0.0001887263 8.191718e-05
[1764,] 0.0003252687 0.0001863279 9.491571e-05
[1765,] 0.0003368816 0.0001812424 6.861157e-05
[1766,] 0.0003201395 0.0002692576 4.909861e-05
[1767,] 0.0003208794 0.0002692576 4.914848e-05
[1768,] 0.0001867919 0.0001968586 5.227149e-05
[1769,] 0.0003363243 0.0002001058 1.027404e-04
[1770,] 0.0003288524 0.0002055897 5.979969e-05
[1771,] 0.0003301463 0.0002055373 5.994339e-05
[1772,] 0.0003269725 0.0001960501 5.849345e-05
[1773,] 0.0003139713 0.0001942212 5.794568e-05
[1774,] 0.0003356381 0.0001899138 6.193506e-05
[1775,] 0.0002146340 0.0002087650 6.116858e-05
[1776,] 0.0002982194 0.0001882729 5.874669e-05
[1777,] 0.0003103031 0.0002000918 5.575929e-05
[1778,] 0.0003129754 0.0001805066 6.613892e-05
[1779,] 0.0002709211 0.0001777371 7.086090e-05
[1780,] 0.0003334550 0.0002304643 5.436156e-05
[1781,] 0.0004861200 0.0001638099 4.737893e-05
[1782,] 0.0001867033 0.0001755437 5.106180e-05
[1783,] 0.0002596662 0.0001959393 4.450769e-05
[1784,] 0.0003353865 0.0001971671 5.891830e-05
[1785,] 0.0003351298 0.0001940349 6.006320e-05
[1786,] 0.0003410748 0.0001927633 6.123045e-05
[1787,] 0.0003587854 0.0003650452 4.578836e-05
[1788,] 0.0001888274 0.0001701808 5.022079e-05
[1789,] 0.0003905955 0.0002021619 9.840552e-05
[1790,] 0.0003566617 0.0002011585 9.415408e-05
[1791,] 0.0002052053 0.0002199218 7.407748e-05
[1792,] 0.0002726835 0.0001801436 6.182160e-05
[1793,] 0.0003020902 0.0001810690 4.951542e-05
[1794,] 0.0003016360 0.0001984349 8.228794e-05
[1795,] 0.0002565514 0.0001993230 6.324197e-05
[1796,] 0.0003073331 0.0001981678 8.437903e-05
[1797,] 0.0002958951 0.0001970780 8.657140e-05
[1798,] 0.0003184177 0.0002005972 1.203856e-04
[1799,] 0.0002778428 0.0001946721 9.407907e-05
[1800,] 0.0002992368 0.0001977751 8.832900e-05
[1801,] 0.0002988261 0.0001857914 6.119970e-05
[1802,] 0.0002891536 0.0001977869 8.353387e-05
[1803,] 0.0002915644 0.0001988962 7.892832e-05
[1804,] 0.0002916101 0.0001993285 7.794389e-05
[1805,] 0.0002738130 0.0001830027 6.897640e-05
[1806,] 0.0002962337 0.0001852104 8.769970e-05
[1807,] 0.0003132869 0.0001915305 8.049877e-05
[1808,] 0.0002689056 0.0001775930 6.883538e-05
[1809,] 0.0003003598 0.0001984942 8.307981e-05
[1810,] 0.0002958802 0.0001849490 8.647412e-05
[1811,] 0.0002356172 0.0001674988 5.294680e-05
[1812,] 0.0003052656 0.0001842686 8.528103e-05
[1813,] 0.0002978833 0.0001985172 8.250433e-05
[1814,] 0.0003073822 0.0001979487 8.886913e-05
[1815,] 0.0002886558 0.0001845453 8.295532e-05
[1816,] 0.0002927849 0.0001987172 8.040847e-05
[1817,] 0.0002820461 0.0002008909 7.350758e-05
[1818,] 0.0002824962 0.0002008580 7.366797e-05
[1819,] 0.0008574625 0.0001658803 6.105185e-05
[1820,] 0.0002694921 0.0001805782 6.242832e-05
[1821,] 0.0003036173 0.0001814009 6.640439e-05
[1822,] 0.0003046846 0.0002018599 7.668395e-05
[1823,] 0.0003178092 0.0001986525 8.598314e-05
[1824,] 0.0002089030 0.0002024454 5.791134e-05
[1825,] 0.0001827964 0.0002568403 4.075082e-05
[1826,] 0.0002789130 0.0001972279 7.989032e-05
[1827,] 0.0002922568 0.0001985579 8.070305e-05
[1828,] 0.0002958870 0.0001824854 7.844772e-05
[1829,] 0.0002945875 0.0001826679 7.801296e-05
[1830,] 0.0002332970 0.0001890496 5.840119e-05
[1831,] 0.0003102286 0.0001663876 7.543614e-05
[1832,] 0.0001696891 0.0002229183 6.220964e-05
[1833,] 0.0002959368 0.0001980742 8.282980e-05
[1834,] 0.0002598266 0.0003661345 4.057390e-05
[1835,] 0.0003625851 0.0001486055 9.978633e-05
[1836,] 0.0002207817 0.0002018981 6.630221e-05
[1837,] 0.0002928972 0.0001984481 8.068389e-05
[1838,] 0.0002885585 0.0001973357 7.797883e-05
[1839,] 0.0002931527 0.0001978993 8.272092e-05
[1840,] 0.0002885552 0.0001827581 7.570560e-05
[1841,] 0.0002039304 0.0001743014 5.268718e-05
[1842,] 0.0003148316 0.0001979551 8.834469e-05
[1843,] 0.0002876913 0.0001840881 9.230605e-05
[1844,] 0.0002214435 0.0001774076 6.206008e-05
[1845,] 0.0003837576 0.0001947714 8.434221e-05
[1846,] 0.0005174466 0.0001494812 5.553378e-05
[1847,] 0.0006242386 0.0001593801 1.391239e-04
[1848,] 0.0002454795 0.0001881750 8.640084e-05
[1849,] 0.0003291582 0.0002017180 7.868292e-05
[1850,] 0.0002782151 0.0001786587 6.357382e-05
[1851,] 0.0002624055 0.0001800130 5.931462e-05
[1852,] 0.0003102856 0.0001982992 8.506066e-05
[1853,] 0.0003147507 0.0001982629 8.625149e-05
[1854,] 0.0002468060 0.0001631142 4.695021e-05
[1855,] 0.0002840399 0.0001836901 7.224265e-05
[1856,] 0.0001925144 0.0001847743 5.332831e-05
[1857,] 0.0002941052 0.0001983922 8.129627e-05
[1858,] 0.0002800230 0.0001889295 7.553151e-05
[1859,] 0.0003029858 0.0001783542 6.409368e-05
[1860,] 0.0001953269 0.0001795589 5.348696e-05
[1861,] 0.0001860411 0.0002174125 5.960581e-05
```
