## Supplementary material for "Characterization of shared and ancestry-specific signals driving complex traits using multi-ancestry fine-mapping": s1_data.bim

```
7	chr7:106227416:A:G	0	106227416	G	A
7	chr7:106228622:A:AT	0	106228622	AT	A
7	chr7:106229404:G:A	0	106229404	A	G
7	chr7:106231504:G:A	0	106231504	A	G
7	chr7:106231974:T:C	0	106231974	C	T
7	chr7:106232741:T:G	0	106232741	G	T
7	chr7:106233122:T:C	0	106233122	C	T
7	chr7:106233244:G:A	0	106233244	A	G
7	chr7:106233301:G:A	0	106233301	A	G
7	chr7:106233376:G:A	0	106233376	A	G
7	chr7:106235244:A:G	0	106235244	G	A
7	chr7:106235457:C:T	0	106235457	T	C
7	chr7:106236207:C:T	0	106236207	T	C
7	chr7:106237262:A:G	0	106237262	G	A
7	chr7:106237966:A:G	0	106237966	G	A
7	chr7:106238140:C:T	0	106238140	T	C
7	chr7:106239528:A:G	0	106239528	G	A
7	chr7:106240444:A:G	0	106240444	G	A
7	chr7:106240952:T:C	0	106240952	C	T
7	chr7:106243516:G:GT	0	106243516	GT	G
7	chr7:106244402:C:A	0	106244402	A	C
7	chr7:106246386:T:C	0	106246386	C	T
7	chr7:106246923:T:C	0	106246923	C	T
7	chr7:106249610:A:G	0	106249610	G	A
7	chr7:106249944:T:C	0	106249944	C	T
7	chr7:106251739:A:G	0	106251739	G	A
7	chr7:106255355:TCAAA:T	0	106255355	T	TCAAA
7	chr7:106255551:T:TC	0	106255551	TC	T
7	chr7:106256296:A:G	0	106256296	G	A
7	chr7:106256367:A:G	0	106256367	G	A
7	chr7:106256724:A:T	0	106256724	T	A
7	chr7:106257620:T:A	0	106257620	A	T
7	chr7:106258028:T:C	0	106258028	C	T
7	chr7:106258101:C:T	0	106258101	T	C
7	chr7:106258314:T:G	0	106258314	G	T
7	chr7:106258627:C:T	0	106258627	T	C
7	chr7:106258640:A:G	0	106258640	G	A
7	chr7:106258915:T:TCTTC	0	106258915	TCTTC	T
7	chr7:106258959:C:T	0	106258959	T	C
7	chr7:106258996:T:C	0	106258996	C	T
7	chr7:106259116:C:T	0	106259116	T	C
7	chr7:106260217:C:T	0	106260217	T	C
7	chr7:106261253:C:T	0	106261253	T	C
7	chr7:106263704:A:G	0	106263704	G	A
7	chr7:106264121:G:A	0	106264121	A	G
7	chr7:106265146:T:C	0	106265146	C	T
7	chr7:106265608:C:T	0	106265608	T	C
7	chr7:106267564:G:A	0	106267564	A	G
7	chr7:106269444:G:A	0	106269444	A	G
7	chr7:106269962:A:G	0	106269962	G	A
7	chr7:106271090:TTTTC:T	0	106271090	T	TTTTC
7	chr7:106271604:G:C	0	106271604	C	G
7	chr7:106271771:C:T	0	106271771	T	C
7	chr7:106272419:G:C	0	106272419	C	G
7	chr7:106274746:T:G	0	106274746	G	T
7	chr7:106275334:C:T	0	106275334	T	C
7	chr7:106275641:A:T	0	106275641	T	A
7	chr7:106276262:T:C	0	106276262	C	T
7	chr7:106278476:A:T	0	106278476	T	A
7	chr7:106278654:T:C	0	106278654	C	T
7	chr7:106278979:T:C	0	106278979	C	T
7	chr7:106279613:G:T	0	106279613	T	G
7	chr7:106281131:G:T	0	106281131	T	G
7	chr7:106281239:G:A	0	106281239	A	G
7	chr7:106282077:A:G	0	106282077	G	A
7	chr7:106282235:C:G	0	106282235	G	C
7	chr7:106282909:C:A	0	106282909	A	C
7	chr7:106283030:T:C	0	106283030	C	T
7	chr7:106283501:C:G	0	106283501	G	C
7	chr7:106283804:T:C	0	106283804	C	T
7	chr7:106284679:C:T	0	106284679	T	C
7	chr7:106285832:C:A	0	106285832	A	C
7	chr7:106285885:C:A	0	106285885	A	C
7	chr7:106286419:G:A	0	106286419	A	G
7	chr7:106287018:T:C	0	106287018	C	T
7	chr7:106287306:A:G	0	106287306	G	A
7	chr7:106287541:G:A	0	106287541	A	G
7	chr7:106288069:C:T	0	106288069	T	C
7	chr7:106289014:ATAACTATCAATGGTACTAAGATACATGTT:A	0	106289014	A	ATAACTATCAATGGTACTAAGATACATGTT
7	chr7:106289075:A:G	0	106289075	G	A
7	chr7:106290538:C:G	0	106290538	G	C
7	chr7:106290834:T:C	0	106290834	C	T
7	chr7:106291298:G:A	0	106291298	A	G
7	chr7:106291431:C:T	0	106291431	T	C
7	chr7:106291712:C:G	0	106291712	G	C
7	chr7:106292016:C:T	0	106292016	T	C
7	chr7:106292782:T:C	0	106292782	C	T
7	chr7:106292956:C:T	0	106292956	T	C
7	chr7:106294357:G:A	0	106294357	A	G
7	chr7:106294679:C:A	0	106294679	A	C
7	chr7:106294939:A:G	0	106294939	G	A
7	chr7:106295608:T:C	0	106295608	C	T
7	chr7:106296197:C:T	0	106296197	T	C
7	chr7:106296891:C:T	0	106296891	T	C
7	chr7:106298788:T:C	0	106298788	C	T
7	chr7:106300317:CT:C	0	106300317	C	CT
7	chr7:106301987:T:C	0	106301987	C	T
7	chr7:106302161:C:G	0	106302161	G	C
7	chr7:106303272:C:T	0	106303272	T	C
7	chr7:106303853:C:T	0	106303853	T	C
7	chr7:106303862:C:T	0	106303862	T	C
7	chr7:106304025:T:C	0	106304025	C	T
7	chr7:106304902:C:T	0	106304902	T	C
7	chr7:106305380:C:T	0	106305380	T	C
7	chr7:106305965:G:A	0	106305965	A	G
7	chr7:106306047:C:T	0	106306047	T	C
7	chr7:106307668:G:A	0	106307668	A	G
7	chr7:106309829:T:C	0	106309829	C	T
7	chr7:106310044:C:T	0	106310044	T	C
7	chr7:106311105:A:G	0	106311105	G	A
7	chr7:106311219:T:C	0	106311219	C	T
7	chr7:106311274:G:T	0	106311274	T	G
7	chr7:106311653:C:T	0	106311653	T	C
7	chr7:106311923:C:T	0	106311923	T	C
7	chr7:106314294:T:C	0	106314294	C	T
7	chr7:106314304:C:T	0	106314304	T	C
7	chr7:106314543:T:C	0	106314543	C	T
7	chr7:106314576:C:T	0	106314576	T	C
7	chr7:106315609:G:A	0	106315609	A	G
7	chr7:106315753:C:T	0	106315753	T	C
7	chr7:106316177:T:C	0	106316177	C	T
7	chr7:106317011:A:G	0	106317011	G	A
7	chr7:106317404:T:C	0	106317404	C	T
7	chr7:106317488:C:T	0	106317488	T	C
7	chr7:106318137:A:G	0	106318137	G	A
7	chr7:106318967:G:A	0	106318967	A	G
7	chr7:106320220:C:T	0	106320220	T	C
7	chr7:106321206:A:G	0	106321206	G	A
7	chr7:106321355:C:T	0	106321355	T	C
7	chr7:106322014:G:A	0	106322014	A	G
7	chr7:106322249:A:C	0	106322249	C	A
7	chr7:106322589:T:C	0	106322589	C	T
7	chr7:106322664:T:C	0	106322664	C	T
7	chr7:106323284:G:A	0	106323284	A	G
7	chr7:106323953:A:T	0	106323953	T	A
7	chr7:106324939:C:T	0	106324939	T	C
7	chr7:106325017:G:A	0	106325017	A	G
7	chr7:106325243:G:T	0	106325243	T	G
7	chr7:106325441:C:G	0	106325441	G	C
7	chr7:106327962:T:C	0	106327962	C	T
7	chr7:106328773:T:C	0	106328773	C	T
7	chr7:106329213:C:T	0	106329213	T	C
7	chr7:106329466:G:A	0	106329466	A	G
7	chr7:106329639:C:G	0	106329639	G	C
7	chr7:106329669:G:A	0	106329669	A	G
7	chr7:106330222:C:A	0	106330222	A	C
7	chr7:106330988:C:T	0	106330988	T	C
7	chr7:106331270:T:C	0	106331270	C	T
7	chr7:106331433:G:A	0	106331433	A	G
7	chr7:106331484:T:G	0	106331484	G	T
7	chr7:106332217:T:C	0	106332217	C	T
7	chr7:106332486:T:C	0	106332486	C	T
7	chr7:106332519:C:T	0	106332519	T	C
7	chr7:106332747:G:A	0	106332747	A	G
7	chr7:106332870:A:G	0	106332870	G	A
7	chr7:106333043:A:T	0	106333043	T	A
7	chr7:106333264:G:A	0	106333264	A	G
7	chr7:106333401:C:T	0	106333401	T	C
7	chr7:106333402:G:A	0	106333402	A	G
7	chr7:106334021:T:C	0	106334021	C	T
7	chr7:106334686:T:G	0	106334686	G	T
7	chr7:106336925:A:G	0	106336925	G	A
7	chr7:106337879:GT:G	0	106337879	G	GT
7	chr7:106337972:T:C	0	106337972	C	T
7	chr7:106339447:G:T	0	106339447	T	G
7	chr7:106339471:T:C	0	106339471	C	T
7	chr7:106339746:G:C	0	106339746	C	G
7	chr7:106339966:T:A	0	106339966	A	T
7	chr7:106341542:G:A	0	106341542	A	G
7	chr7:106341697:T:G	0	106341697	G	T
7	chr7:106342001:G:A	0	106342001	A	G
7	chr7:106342388:A:G	0	106342388	G	A
7	chr7:106343252:T:G	0	106343252	G	T
7	chr7:106343282:G:C	0	106343282	C	G
7	chr7:106343695:C:T	0	106343695	T	C
7	chr7:106343741:C:T	0	106343741	T	C
7	chr7:106344050:C:T	0	106344050	T	C
7	chr7:106344080:G:A	0	106344080	A	G
7	chr7:106345498:G:A	0	106345498	A	G
7	chr7:106345669:C:A	0	106345669	A	C
7	chr7:106346707:A:G	0	106346707	G	A
7	chr7:106346734:TCAAA:T	0	106346734	T	TCAAA
7	chr7:106347638:A:G	0	106347638	G	A
7	chr7:106348182:A:G	0	106348182	G	A
7	chr7:106348457:A:T	0	106348457	T	A
7	chr7:106348968:C:T	0	106348968	T	C
7	chr7:106349669:T:G	0	106349669	G	T
7	chr7:106351678:C:T	0	106351678	T	C
7	chr7:106351894:A:G	0	106351894	G	A
7	chr7:106352065:G:A	0	106352065	A	G
7	chr7:106352099:C:CG	0	106352099	CG	C
7	chr7:106352435:G:A	0	106352435	A	G
7	chr7:106352677:G:A	0	106352677	A	G
7	chr7:106352689:G:A	0	106352689	A	G
7	chr7:106353009:C:T	0	106353009	T	C
7	chr7:106353033:G:A	0	106353033	A	G
7	chr7:106353097:C:T	0	106353097	T	C
7	chr7:106353121:C:T	0	106353121	T	C
7	chr7:106353182:A:G	0	106353182	G	A
7	chr7:106353619:T:A	0	106353619	A	T
7	chr7:106354223:A:G	0	106354223	G	A
7	chr7:106354280:G:A	0	106354280	A	G
7	chr7:106354452:T:C	0	106354452	C	T
7	chr7:106354982:T:G	0	106354982	G	T
7	chr7:106356240:C:T	0	106356240	T	C
7	chr7:106356488:A:T	0	106356488	T	A
7	chr7:106356607:C:T	0	106356607	T	C
7	chr7:106356786:C:T	0	106356786	T	C
7	chr7:106356978:A:G	0	106356978	G	A
7	chr7:106357500:A:C	0	106357500	C	A
7	chr7:106358257:C:T	0	106358257	T	C
7	chr7:106358443:T:C	0	106358443	C	T
7	chr7:106358740:C:T	0	106358740	T	C
7	chr7:106358783:T:C	0	106358783	C	T
7	chr7:106358959:G:A	0	106358959	A	G
7	chr7:106359027:G:A	0	106359027	A	G
7	chr7:106359093:C:T	0	106359093	T	C
7	chr7:106359509:T:C	0	106359509	C	T
7	chr7:106360158:C:T	0	106360158	T	C
7	chr7:106360851:T:G	0	106360851	G	T
7	chr7:106361103:T:A	0	106361103	A	T
7	chr7:106361396:C:T	0	106361396	T	C
7	chr7:106361522:C:T	0	106361522	T	C
7	chr7:106361625:C:G	0	106361625	G	C
7	chr7:106362178:T:C	0	106362178	C	T
7	chr7:106363424:C:T	0	106363424	T	C
7	chr7:106364381:C:T	0	106364381	T	C
7	chr7:106364481:G:A	0	106364481	A	G
7	chr7:106365391:A:G	0	106365391	G	A
7	chr7:106366246:A:G	0	106366246	G	A
7	chr7:106366506:G:A	0	106366506	A	G
7	chr7:106366907:GA:G	0	106366907	G	GA
7	chr7:106367111:C:T	0	106367111	T	C
7	chr7:106367374:T:C	0	106367374	C	T
7	chr7:106367751:C:T	0	106367751	T	C
7	chr7:106369275:C:T	0	106369275	T	C
7	chr7:106369986:T:C	0	106369986	C	T
7	chr7:106374221:C:T	0	106374221	T	C
7	chr7:106374232:A:G	0	106374232	G	A
7	chr7:106375865:A:G	0	106375865	G	A
7	chr7:106376968:C:T	0	106376968	T	C
7	chr7:106377759:A:G	0	106377759	G	A
7	chr7:106377912:C:T	0	106377912	T	C
7	chr7:106378048:A:G	0	106378048	G	A
7	chr7:106378103:T:C	0	106378103	C	T
7	chr7:106378358:T:C	0	106378358	C	T
7	chr7:106378513:T:A	0	106378513	A	T
7	chr7:106378556:T:C	0	106378556	C	T
7	chr7:106380155:A:T	0	106380155	T	A
7	chr7:106380431:T:C	0	106380431	C	T
7	chr7:106380478:G:A	0	106380478	A	G
7	chr7:106381410:C:A	0	106381410	A	C
7	chr7:106381502:G:C	0	106381502	C	G
7	chr7:106381696:G:A	0	106381696	A	G
7	chr7:106382078:A:G	0	106382078	G	A
7	chr7:106383381:A:G	0	106383381	G	A
7	chr7:106383393:A:C	0	106383393	C	A
7	chr7:106383578:T:C	0	106383578	C	T
7	chr7:106383926:G:A	0	106383926	A	G
7	chr7:106384449:G:A	0	106384449	A	G
7	chr7:106384493:T:C	0	106384493	C	T
7	chr7:106385851:G:C	0	106385851	C	G
7	chr7:106385968:T:C	0	106385968	C	T
7	chr7:106387061:C:A	0	106387061	A	C
7	chr7:106387350:A:G	0	106387350	G	A
7	chr7:106388318:A:G	0	106388318	G	A
7	chr7:106390661:C:T	0	106390661	T	C
7	chr7:106391029:T:C	0	106391029	C	T
7	chr7:106391242:TTAAC:T	0	106391242	T	TTAAC
7	chr7:106391827:T:C	0	106391827	C	T
7	chr7:106392021:A:G	0	106392021	G	A
7	chr7:106392200:A:T	0	106392200	T	A
7	chr7:106392849:T:C	0	106392849	C	T
7	chr7:106392934:A:C	0	106392934	C	A
7	chr7:106393444:A:T	0	106393444	T	A
7	chr7:106393514:A:T	0	106393514	T	A
7	chr7:106394040:G:A	0	106394040	A	G
7	chr7:106395047:A:G	0	106395047	G	A
7	chr7:106395713:G:A	0	106395713	A	G
7	chr7:106396287:G:C	0	106396287	C	G
7	chr7:106398864:C:T	0	106398864	T	C
7	chr7:106399825:G:A	0	106399825	A	G
7	chr7:106399914:G:A	0	106399914	A	G
7	chr7:106400627:T:C	0	106400627	C	T
7	chr7:106400654:C:A	0	106400654	A	C
7	chr7:106400840:C:T	0	106400840	T	C
7	chr7:106401189:C:T	0	106401189	T	C
7	chr7:106401407:A:C	0	106401407	C	A
7	chr7:106402206:A:G	0	106402206	G	A
7	chr7:106402482:T:C	0	106402482	C	T
7	chr7:106402658:G:A	0	106402658	A	G
7	chr7:106403581:C:A	0	106403581	A	C
7	chr7:106403749:G:A	0	106403749	A	G
7	chr7:106404517:T:C	0	106404517	C	T
7	chr7:106405341:T:C	0	106405341	C	T
7	chr7:106405367:A:T	0	106405367	T	A
7	chr7:106406360:T:TA	0	106406360	TA	T
7	chr7:106408085:G:A	0	106408085	A	G
7	chr7:106409177:A:G	0	106409177	G	A
7	chr7:106409718:C:T	0	106409718	T	C
7	chr7:106410123:A:G	0	106410123	G	A
7	chr7:106410312:C:T	0	106410312	T	C
7	chr7:106410896:T:C	0	106410896	C	T
7	chr7:106410971:G:A	0	106410971	A	G
7	chr7:106412427:T:C	0	106412427	C	T
7	chr7:106412753:T:C	0	106412753	C	T
7	chr7:106412983:G:T	0	106412983	T	G
7	chr7:106413757:C:T	0	106413757	T	C
7	chr7:106414363:C:T	0	106414363	T	C
7	chr7:106414481:G:A	0	106414481	A	G
7	chr7:106414774:G:A	0	106414774	A	G
7	chr7:106415058:A:G	0	106415058	G	A
7	chr7:106415189:T:C	0	106415189	C	T
7	chr7:106415930:T:C	0	106415930	C	T
7	chr7:106415967:T:A	0	106415967	A	T
7	chr7:106416406:T:G	0	106416406	G	T
7	chr7:106416432:C:T	0	106416432	T	C
7	chr7:106416616:C:G	0	106416616	G	C
7	chr7:106417242:C:T	0	106417242	T	C
7	chr7:106417249:G:A	0	106417249	A	G
7	chr7:106418706:C:T	0	106418706	T	C
7	chr7:106418872:C:T	0	106418872	T	C
7	chr7:106419378:T:C	0	106419378	C	T
7	chr7:106419538:C:T	0	106419538	T	C
7	chr7:106419665:A:G	0	106419665	G	A
7	chr7:106419767:G:T	0	106419767	T	G
7	chr7:106420157:C:A	0	106420157	A	C
7	chr7:106420941:G:A	0	106420941	A	G
7	chr7:106421043:A:G	0	106421043	G	A
7	chr7:106421049:C:T	0	106421049	T	C
7	chr7:106421105:T:C	0	106421105	C	T
7	chr7:106421635:C:T	0	106421635	T	C
7	chr7:106421711:T:C	0	106421711	C	T
7	chr7:106422167:T:C	0	106422167	C	T
7	chr7:106422520:A:G	0	106422520	G	A
7	chr7:106422907:G:A	0	106422907	A	G
7	chr7:106423085:G:A	0	106423085	A	G
7	chr7:106423086:G:A	0	106423086	A	G
7	chr7:106423144:T:G	0	106423144	G	T
7	chr7:106423222:C:T	0	106423222	T	C
7	chr7:106423314:C:T	0	106423314	T	C
7	chr7:106424112:T:C	0	106424112	C	T
7	chr7:106424519:C:G	0	106424519	G	C
7	chr7:106424662:G:T	0	106424662	T	G
7	chr7:106424728:G:A	0	106424728	A	G
7	chr7:106425971:T:C	0	106425971	C	T
7	chr7:106426094:C:G	0	106426094	G	C
7	chr7:106426991:G:A	0	106426991	A	G
7	chr7:106427522:C:G	0	106427522	G	C
7	chr7:106427717:C:T	0	106427717	T	C
7	chr7:106427892:C:T	0	106427892	T	C
7	chr7:106428384:C:T	0	106428384	T	C
7	chr7:106428480:G:C	0	106428480	C	G
7	chr7:106428675:A:G	0	106428675	G	A
7	chr7:106429020:G:A	0	106429020	A	G
7	chr7:106429721:A:G	0	106429721	G	A
7	chr7:106430575:G:A	0	106430575	A	G
7	chr7:106431179:C:A	0	106431179	A	C
7	chr7:106432227:C:T	0	106432227	T	C
7	chr7:106432547:C:A	0	106432547	A	C
7	chr7:106432646:G:T	0	106432646	T	G
7	chr7:106432803:G:A	0	106432803	A	G
7	chr7:106433006:A:G	0	106433006	G	A
7	chr7:106433571:T:C	0	106433571	C	T
7	chr7:106434022:A:C	0	106434022	C	A
7	chr7:106434496:T:A	0	106434496	A	T
7	chr7:106434866:C:T	0	106434866	T	C
7	chr7:106435971:ATG:A	0	106435971	A	ATG
7	chr7:106436035:T:C	0	106436035	C	T
7	chr7:106436247:G:A	0	106436247	A	G
7	chr7:106436248:TG:T	0	106436248	T	TG
7	chr7:106436538:T:C	0	106436538	C	T
7	chr7:106436541:A:C	0	106436541	C	A
7	chr7:106436644:T:A	0	106436644	A	T
7	chr7:106437429:C:T	0	106437429	T	C
7	chr7:106437896:G:A	0	106437896	A	G
7	chr7:106438624:T:C	0	106438624	C	T
7	chr7:106438789:C:T	0	106438789	T	C
7	chr7:106438893:G:A	0	106438893	A	G
7	chr7:106439036:A:T	0	106439036	T	A
7	chr7:106439280:A:G	0	106439280	G	A
7	chr7:106439281:T:C	0	106439281	C	T
7	chr7:106439383:G:A	0	106439383	A	G
7	chr7:106439594:G:A	0	106439594	A	G
7	chr7:106439913:C:T	0	106439913	T	C
7	chr7:106440179:G:A	0	106440179	A	G
7	chr7:106440196:A:G	0	106440196	G	A
7	chr7:106440352:G:A	0	106440352	A	G
7	chr7:106440692:C:A	0	106440692	A	C
7	chr7:106440813:G:A	0	106440813	A	G
7	chr7:106440829:C:T	0	106440829	T	C
7	chr7:106441230:C:T	0	106441230	T	C
7	chr7:106441692:G:A	0	106441692	A	G
7	chr7:106442611:C:T	0	106442611	T	C
7	chr7:106442663:A:G	0	106442663	G	A
7	chr7:106442678:G:A	0	106442678	A	G
7	chr7:106442690:T:C	0	106442690	C	T
7	chr7:106442922:G:T	0	106442922	T	G
7	chr7:106443002:A:G	0	106443002	G	A
7	chr7:106443145:C:T	0	106443145	T	C
7	chr7:106443752:A:T	0	106443752	T	A
7	chr7:106444300:A:C	0	106444300	C	A
7	chr7:106444743:C:T	0	106444743	T	C
7	chr7:106445273:T:C	0	106445273	C	T
7	chr7:106445909:T:C	0	106445909	C	T
7	chr7:106445951:G:T	0	106445951	T	G
7	chr7:106446811:T:A	0	106446811	A	T
7	chr7:106447272:T:C	0	106447272	C	T
7	chr7:106447832:C:T	0	106447832	T	C
7	chr7:106447938:C:T	0	106447938	T	C
7	chr7:106448240:T:A	0	106448240	A	T
7	chr7:106448689:T:C	0	106448689	C	T
7	chr7:106448897:G:A	0	106448897	A	G
7	chr7:106448993:T:C	0	106448993	C	T
7	chr7:106449102:C:G	0	106449102	G	C
7	chr7:106449254:A:G	0	106449254	G	A
7	chr7:106449532:G:A	0	106449532	A	G
7	chr7:106449644:G:A	0	106449644	A	G
7	chr7:106450893:A:G	0	106450893	G	A
7	chr7:106451800:C:T	0	106451800	T	C
7	chr7:106452085:G:T	0	106452085	T	G
7	chr7:106452213:G:A	0	106452213	A	G
7	chr7:106452262:A:G	0	106452262	G	A
7	chr7:106452267:G:A	0	106452267	A	G
7	chr7:106452735:C:T	0	106452735	T	C
7	chr7:106453414:CCAAA:C	0	106453414	C	CCAAA
7	chr7:106453578:G:A	0	106453578	A	G
7	chr7:106454193:A:G	0	106454193	G	A
7	chr7:106454248:A:G	0	106454248	G	A
7	chr7:106454270:C:T	0	106454270	T	C
7	chr7:106454918:C:T	0	106454918	T	C
7	chr7:106455164:C:T	0	106455164	T	C
7	chr7:106455332:G:A	0	106455332	A	G
7	chr7:106455535:A:G	0	106455535	G	A
7	chr7:106455850:T:C	0	106455850	C	T
7	chr7:106455943:C:A	0	106455943	A	C
7	chr7:106456225:C:T	0	106456225	T	C
7	chr7:106456256:T:C	0	106456256	C	T
7	chr7:106456466:C:A	0	106456466	A	C
7	chr7:106457057:T:C	0	106457057	C	T
7	chr7:106457226:C:T	0	106457226	T	C
7	chr7:106457344:A:G	0	106457344	G	A
7	chr7:106457558:T:C	0	106457558	C	T
7	chr7:106457716:C:G	0	106457716	G	C
7	chr7:106457998:A:C	0	106457998	C	A
7	chr7:106458798:C:T	0	106458798	T	C
7	chr7:106460153:C:T	0	106460153	T	C
7	chr7:106461172:G:C	0	106461172	C	G
7	chr7:106461483:C:T	0	106461483	T	C
7	chr7:106462228:A:G	0	106462228	G	A
7	chr7:106462339:C:T	0	106462339	T	C
7	chr7:106462411:G:A	0	106462411	A	G
7	chr7:106462615:G:A	0	106462615	A	G
7	chr7:106462720:A:G	0	106462720	G	A
7	chr7:106462731:T:G	0	106462731	G	T
7	chr7:106463203:A:G	0	106463203	G	A
7	chr7:106463209:G:A	0	106463209	A	G
7	chr7:106463385:T:C	0	106463385	C	T
7	chr7:106463466:C:T	0	106463466	T	C
7	chr7:106463787:T:G	0	106463787	G	T
7	chr7:106463819:C:T	0	106463819	T	C
7	chr7:106464235:C:G	0	106464235	G	C
7	chr7:106464274:A:C	0	106464274	C	A
7	chr7:106464716:G:A	0	106464716	A	G
7	chr7:106465245:G:A	0	106465245	A	G
7	chr7:106465753:T:C	0	106465753	C	T
7	chr7:106465892:A:G	0	106465892	G	A
7	chr7:106465993:T:G	0	106465993	G	T
7	chr7:106466674:GTTC:G	0	106466674	G	GTTC
7	chr7:106467181:C:T	0	106467181	T	C
7	chr7:106467667:A:T	0	106467667	T	A
7	chr7:106467698:C:T	0	106467698	T	C
7	chr7:106468689:G:T	0	106468689	T	G
7	chr7:106469036:A:G	0	106469036	G	A
7	chr7:106469588:A:G	0	106469588	G	A
7	chr7:106469981:A:G	0	106469981	G	A
7	chr7:106470191:AG:A	0	106470191	A	AG
7	chr7:106470207:C:T	0	106470207	T	C
7	chr7:106470353:T:C	0	106470353	C	T
7	chr7:106470554:T:C	0	106470554	C	T
7	chr7:106470850:C:T	0	106470850	T	C
7	chr7:106470937:G:A	0	106470937	A	G
7	chr7:106471226:A:G	0	106471226	G	A
7	chr7:106472460:A:G	0	106472460	G	A
7	chr7:106472757:C:T	0	106472757	T	C
7	chr7:106473946:A:G	0	106473946	G	A
7	chr7:106474255:T:A	0	106474255	A	T
7	chr7:106474526:C:T	0	106474526	T	C
7	chr7:106475273:A:G	0	106475273	G	A
7	chr7:106475967:C:T	0	106475967	T	C
7	chr7:106476601:C:T	0	106476601	T	C
7	chr7:106476748:A:C	0	106476748	C	A
7	chr7:106477516:C:T	0	106477516	T	C
7	chr7:106480503:C:A	0	106480503	A	C
7	chr7:106481413:C:T	0	106481413	T	C
7	chr7:106481534:C:A	0	106481534	A	C
7	chr7:106481857:T:C	0	106481857	C	T
7	chr7:106481913:A:G	0	106481913	G	A
7	chr7:106482016:A:C	0	106482016	C	A
7	chr7:106482971:G:T	0	106482971	T	G
7	chr7:106483326:T:C	0	106483326	C	T
7	chr7:106483372:T:A	0	106483372	A	T
7	chr7:106483465:T:C	0	106483465	C	T
7	chr7:106484122:G:A	0	106484122	A	G
7	chr7:106485401:T:C	0	106485401	C	T
7	chr7:106485857:A:G	0	106485857	G	A
7	chr7:106486672:A:C	0	106486672	C	A
7	chr7:106486855:G:A	0	106486855	A	G
7	chr7:106487001:C:G	0	106487001	G	C
7	chr7:106487883:T:C	0	106487883	C	T
7	chr7:106487938:T:C	0	106487938	C	T
7	chr7:106488105:T:C	0	106488105	C	T
7	chr7:106488173:T:C	0	106488173	C	T
7	chr7:106488612:C:T	0	106488612	T	C
7	chr7:106488684:G:C	0	106488684	C	G
7	chr7:106488739:AAG:A	0	106488739	A	AAG
7	chr7:106488743:T:C	0	106488743	C	T
7	chr7:106488837:G:A	0	106488837	A	G
7	chr7:106488855:C:T	0	106488855	T	C
7	chr7:106489268:G:C	0	106489268	C	G
7	chr7:106489349:C:T	0	106489349	T	C
7	chr7:106489358:G:A	0	106489358	A	G
7	chr7:106489369:A:G	0	106489369	G	A
7	chr7:106489384:C:T	0	106489384	T	C
7	chr7:106489486:T:G	0	106489486	G	T
7	chr7:106489546:A:G	0	106489546	G	A
7	chr7:106489556:G:A	0	106489556	A	G
7	chr7:106489720:A:T	0	106489720	T	A
7	chr7:106489752:C:G	0	106489752	G	C
7	chr7:106489788:T:C	0	106489788	C	T
7	chr7:106489852:A:G	0	106489852	G	A
7	chr7:106489859:T:G	0	106489859	G	T
7	chr7:106489881:G:GT	0	106489881	GT	G
7	chr7:106489883:G:T	0	106489883	T	G
7	chr7:106490203:C:T	0	106490203	T	C
7	chr7:106490230:A:C	0	106490230	C	A
7	chr7:106490238:G:A	0	106490238	A	G
7	chr7:106490262:A:G	0	106490262	G	A
7	chr7:106490400:T:C	0	106490400	C	T
7	chr7:106490624:G:A	0	106490624	A	G
7	chr7:106490767:C:G	0	106490767	G	C
7	chr7:106490815:T:C	0	106490815	C	T
7	chr7:106490863:T:C	0	106490863	C	T
7	chr7:106490897:T:G	0	106490897	G	T
7	chr7:106490960:A:T	0	106490960	T	A
7	chr7:106490974:G:A	0	106490974	A	G
7	chr7:106491224:T:TA	0	106491224	TA	T
7	chr7:106491359:C:T	0	106491359	T	C
7	chr7:106491447:T:C	0	106491447	C	T
7	chr7:106491463:C:T	0	106491463	T	C
7	chr7:106491468:C:A	0	106491468	A	C
7	chr7:106491469:A:G	0	106491469	G	A
7	chr7:106491490:C:A	0	106491490	A	C
7	chr7:106491493:G:A	0	106491493	A	G
7	chr7:106491548:T:C	0	106491548	C	T
7	chr7:106491556:A:G	0	106491556	G	A
7	chr7:106491679:A:G	0	106491679	G	A
7	chr7:106491687:T:G	0	106491687	G	T
7	chr7:106491821:C:T	0	106491821	T	C
7	chr7:106491834:C:T	0	106491834	T	C
7	chr7:106491900:T:C	0	106491900	C	T
7	chr7:106491993:T:C	0	106491993	C	T
7	chr7:106492013:G:A	0	106492013	A	G
7	chr7:106492032:G:T	0	106492032	T	G
7	chr7:106492460:G:C	0	106492460	C	G
7	chr7:106493001:C:A	0	106493001	A	C
7	chr7:106493004:G:A	0	106493004	A	G
7	chr7:106493185:A:G	0	106493185	G	A
7	chr7:106493186:G:C	0	106493186	C	G
7	chr7:106493663:G:C	0	106493663	C	G
7	chr7:106493730:G:A	0	106493730	A	G
7	chr7:106494072:G:A	0	106494072	A	G
7	chr7:106494380:C:T	0	106494380	T	C
7	chr7:106494519:A:C	0	106494519	C	A
7	chr7:106494959:G:A	0	106494959	A	G
7	chr7:106495012:G:T	0	106495012	T	G
7	chr7:106495688:T:C	0	106495688	C	T
7	chr7:106496127:T:C	0	106496127	C	T
7	chr7:106496567:G:T	0	106496567	T	G
7	chr7:106496905:A:G	0	106496905	G	A
7	chr7:106497550:T:A	0	106497550	A	T
7	chr7:106498124:G:A	0	106498124	A	G
7	chr7:106498252:C:T	0	106498252	T	C
7	chr7:106498424:G:A	0	106498424	A	G
7	chr7:106498882:A:C	0	106498882	C	A
7	chr7:106500474:G:C	0	106500474	C	G
7	chr7:106501179:AAAG:A	0	106501179	A	AAAG
7	chr7:106501671:A:G	0	106501671	G	A
7	chr7:106501690:C:T	0	106501690	T	C
7	chr7:106502325:C:T	0	106502325	T	C
7	chr7:106503432:G:A	0	106503432	A	G
7	chr7:106506398:A:G	0	106506398	G	A
7	chr7:106507212:A:C	0	106507212	C	A
7	chr7:106507370:A:C	0	106507370	C	A
7	chr7:106507730:C:T	0	106507730	T	C
7	chr7:106508108:C:A	0	106508108	A	C
7	chr7:106508201:G:A	0	106508201	A	G
7	chr7:106508694:G:T	0	106508694	T	G
7	chr7:106508965:T:C	0	106508965	C	T
7	chr7:106509329:G:A	0	106509329	A	G
7	chr7:106509810:C:G	0	106509810	G	C
7	chr7:106509954:A:G	0	106509954	G	A
7	chr7:106511515:AC:A	0	106511515	A	AC
7	chr7:106512281:A:G	0	106512281	G	A
7	chr7:106512718:T:C	0	106512718	C	T
7	chr7:106512973:T:C	0	106512973	C	T
7	chr7:106513398:G:A	0	106513398	A	G
7	chr7:106513833:G:T	0	106513833	T	G
7	chr7:106513895:A:T	0	106513895	T	A
7	chr7:106514774:A:G	0	106514774	G	A
7	chr7:106514959:G:A	0	106514959	A	G
7	chr7:106516224:C:T	0	106516224	T	C
7	chr7:106516334:C:T	0	106516334	T	C
7	chr7:106516426:A:C	0	106516426	C	A
7	chr7:106517031:C:T	0	106517031	T	C
7	chr7:106517463:T:A	0	106517463	A	T
7	chr7:106518108:A:G	0	106518108	G	A
7	chr7:106521893:T:C	0	106521893	C	T
7	chr7:106522537:A:G	0	106522537	G	A
7	chr7:106522840:A:T	0	106522840	T	A
7	chr7:106522966:A:C	0	106522966	C	A
7	chr7:106523314:CT:C	0	106523314	C	CT
7	chr7:106523680:G:A	0	106523680	A	G
7	chr7:106523870:G:A	0	106523870	A	G
7	chr7:106523937:T:C	0	106523937	C	T
7	chr7:106524244:C:T	0	106524244	T	C
7	chr7:106524361:T:C	0	106524361	C	T
7	chr7:106524946:C:G	0	106524946	G	C
7	chr7:106525168:G:C	0	106525168	C	G
7	chr7:106525930:T:C	0	106525930	C	T
7	chr7:106525949:C:T	0	106525949	T	C
7	chr7:106525965:C:G	0	106525965	G	C
7	chr7:106526259:A:G	0	106526259	G	A
7	chr7:106526509:G:A	0	106526509	A	G
7	chr7:106526538:C:T	0	106526538	T	C
7	chr7:106526539:G:A	0	106526539	A	G
7	chr7:106526684:C:G	0	106526684	G	C
7	chr7:106527033:T:A	0	106527033	A	T
7	chr7:106527268:C:A	0	106527268	A	C
7	chr7:106527330:A:T	0	106527330	T	A
7	chr7:106527584:T:A	0	106527584	A	T
7	chr7:106527856:G:A	0	106527856	A	G
7	chr7:106527946:C:T	0	106527946	T	C
7	chr7:106528907:T:A	0	106528907	A	T
7	chr7:106529057:C:A	0	106529057	A	C
7	chr7:106529081:G:A	0	106529081	A	G
7	chr7:106529640:T:C	0	106529640	C	T
7	chr7:106529677:G:A	0	106529677	A	G
7	chr7:106529880:T:C	0	106529880	C	T
7	chr7:106529884:G:A	0	106529884	A	G
7	chr7:106530000:G:T	0	106530000	T	G
7	chr7:106530120:C:T	0	106530120	T	C
7	chr7:106530619:T:C	0	106530619	C	T
7	chr7:106530901:G:C	0	106530901	C	G
7	chr7:106530988:G:C	0	106530988	C	G
7	chr7:106531194:C:T	0	106531194	T	C
7	chr7:106531253:C:T	0	106531253	T	C
7	chr7:106532028:T:C	0	106532028	C	T
7	chr7:106532388:C:T	0	106532388	T	C
7	chr7:106532858:T:C	0	106532858	C	T
7	chr7:106533427:C:A	0	106533427	A	C
7	chr7:106533543:CA:C	0	106533543	C	CA
7	chr7:106534447:C:T	0	106534447	T	C
7	chr7:106534655:G:A	0	106534655	A	G
7	chr7:106534665:G:A	0	106534665	A	G
7	chr7:106534680:A:T	0	106534680	T	A
7	chr7:106534896:C:T	0	106534896	T	C
7	chr7:106534984:C:T	0	106534984	T	C
7	chr7:106535119:C:T	0	106535119	T	C
7	chr7:106535423:T:C	0	106535423	C	T
7	chr7:106535474:T:G	0	106535474	G	T
7	chr7:106535824:G:A	0	106535824	A	G
7	chr7:106536051:T:C	0	106536051	C	T
7	chr7:106537602:C:T	0	106537602	T	C
7	chr7:106537790:C:T	0	106537790	T	C
7	chr7:106538081:A:G	0	106538081	G	A
7	chr7:106538642:C:A	0	106538642	A	C
7	chr7:106538717:G:A	0	106538717	A	G
7	chr7:106539703:C:T	0	106539703	T	C
7	chr7:106539738:G:C	0	106539738	C	G
7	chr7:106539775:G:A	0	106539775	A	G
7	chr7:106539996:G:A	0	106539996	A	G
7	chr7:106540533:C:T	0	106540533	T	C
7	chr7:106541346:C:T	0	106541346	T	C
7	chr7:106541609:C:T	0	106541609	T	C
7	chr7:106542213:A:C	0	106542213	C	A
7	chr7:106542331:T:A	0	106542331	A	T
7	chr7:106542534:G:A	0	106542534	A	G
7	chr7:106542630:C:A	0	106542630	A	C
7	chr7:106542637:T:C	0	106542637	C	T
7	chr7:106545790:A:T	0	106545790	T	A
7	chr7:106545991:CTTGAAAATGGTAG:C	0	106545991	C	CTTGAAAATGGTAG
7	chr7:106546378:C:T	0	106546378	T	C
7	chr7:106546529:T:C	0	106546529	C	T
7	chr7:106546756:T:C	0	106546756	C	T
7	chr7:106548749:A:G	0	106548749	G	A
7	chr7:106549180:A:G	0	106549180	G	A
7	chr7:106549424:G:A	0	106549424	A	G
7	chr7:106549811:T:A	0	106549811	A	T
7	chr7:106550549:C:T	0	106550549	T	C
7	chr7:106552515:C:T	0	106552515	T	C
7	chr7:106553509:G:A	0	106553509	A	G
7	chr7:106553821:T:C	0	106553821	C	T
7	chr7:106554278:C:T	0	106554278	T	C
7	chr7:106554414:A:C	0	106554414	C	A
7	chr7:106554514:T:C	0	106554514	C	T
7	chr7:106554579:C:G	0	106554579	G	C
7	chr7:106554661:T:C	0	106554661	C	T
7	chr7:106554963:T:C	0	106554963	C	T
7	chr7:106555177:T:C	0	106555177	C	T
7	chr7:106555540:C:T	0	106555540	T	C
7	chr7:106556005:T:C	0	106556005	C	T
7	chr7:106556553:C:T	0	106556553	T	C
7	chr7:106556739:C:T	0	106556739	T	C
7	chr7:106556824:T:C	0	106556824	C	T
7	chr7:106557080:A:T	0	106557080	T	A
7	chr7:106557321:T:C	0	106557321	C	T
7	chr7:106557482:G:A	0	106557482	A	G
7	chr7:106557953:C:T	0	106557953	T	C
7	chr7:106558283:A:T	0	106558283	T	A
7	chr7:106558944:T:C	0	106558944	C	T
7	chr7:106560460:A:C	0	106560460	C	A
7	chr7:106560706:G:A	0	106560706	A	G
7	chr7:106563414:A:C	0	106563414	C	A
7	chr7:106564853:A:G	0	106564853	G	A
7	chr7:106565933:T:C	0	106565933	C	T
7	chr7:106566165:T:C	0	106566165	C	T
7	chr7:106566378:C:T	0	106566378	T	C
7	chr7:106567385:T:C	0	106567385	C	T
7	chr7:106567828:G:A	0	106567828	A	G
7	chr7:106568540:T:G	0	106568540	G	T
7	chr7:106569431:A:G	0	106569431	G	A
7	chr7:106569661:C:T	0	106569661	T	C
7	chr7:106570096:A:G	0	106570096	G	A
7	chr7:106570506:C:T	0	106570506	T	C
7	chr7:106570557:A:G	0	106570557	G	A
7	chr7:106570635:T:TG	0	106570635	TG	T
7	chr7:106570756:T:C	0	106570756	C	T
7	chr7:106571082:T:TC	0	106571082	TC	T
7	chr7:106571889:T:C	0	106571889	C	T
7	chr7:106571913:C:T	0	106571913	T	C
7	chr7:106572125:C:T	0	106572125	T	C
7	chr7:106572276:G:C	0	106572276	C	G
7	chr7:106572421:G:A	0	106572421	A	G
7	chr7:106572927:C:T	0	106572927	T	C
7	chr7:106572993:T:C	0	106572993	C	T
7	chr7:106573811:A:G	0	106573811	G	A
7	chr7:106573905:T:G	0	106573905	G	T
7	chr7:106576137:A:G	0	106576137	G	A
7	chr7:106576209:T:C	0	106576209	C	T
7	chr7:106576833:T:C	0	106576833	C	T
7	chr7:106577567:T:G	0	106577567	G	T
7	chr7:106577678:G:A	0	106577678	A	G
7	chr7:106577707:C:T	0	106577707	T	C
7	chr7:106577756:T:C	0	106577756	C	T
7	chr7:106577980:G:T	0	106577980	T	G
7	chr7:106578284:A:T	0	106578284	T	A
7	chr7:106580149:G:A	0	106580149	A	G
7	chr7:106580738:T:G	0	106580738	G	T
7	chr7:106581002:G:T	0	106581002	T	G
7	chr7:106581237:A:T	0	106581237	T	A
7	chr7:106581492:T:C	0	106581492	C	T
7	chr7:106581536:T:C	0	106581536	C	T
7	chr7:106581882:T:C	0	106581882	C	T
7	chr7:106583652:C:T	0	106583652	T	C
7	chr7:106584245:C:A	0	106584245	A	C
7	chr7:106584524:A:G	0	106584524	G	A
7	chr7:106584800:C:T	0	106584800	T	C
7	chr7:106584819:T:G	0	106584819	G	T
7	chr7:106584822:T:C	0	106584822	C	T
7	chr7:106584845:C:T	0	106584845	T	C
7	chr7:106586506:T:C	0	106586506	C	T
7	chr7:106586663:G:T	0	106586663	T	G
7	chr7:106587501:A:G	0	106587501	G	A
7	chr7:106589033:A:G	0	106589033	G	A
7	chr7:106589505:T:C	0	106589505	C	T
7	chr7:106589898:G:A	0	106589898	A	G
7	chr7:106589999:G:T	0	106589999	T	G
7	chr7:106590238:G:A	0	106590238	A	G
7	chr7:106591564:G:A	0	106591564	A	G
7	chr7:106591916:T:C	0	106591916	C	T
7	chr7:106591992:G:A	0	106591992	A	G
7	chr7:106592038:T:C	0	106592038	C	T
7	chr7:106592818:A:G	0	106592818	G	A
7	chr7:106593352:T:TA	0	106593352	TA	T
7	chr7:106595504:TTCTC:T	0	106595504	T	TTCTC
7	chr7:106596203:G:T	0	106596203	T	G
7	chr7:106596271:T:G	0	106596271	G	T
7	chr7:106597616:A:G	0	106597616	G	A
7	chr7:106597851:T:A	0	106597851	A	T
7	chr7:106598772:A:G	0	106598772	G	A
7	chr7:106599285:A:G	0	106599285	G	A
7	chr7:106599807:C:T	0	106599807	T	C
7	chr7:106600285:G:A	0	106600285	A	G
7	chr7:106601045:G:A	0	106601045	A	G
7	chr7:106601651:T:C	0	106601651	C	T
7	chr7:106601779:G:T	0	106601779	T	G
7	chr7:106601931:C:T	0	106601931	T	C
7	chr7:106602474:T:C	0	106602474	C	T
7	chr7:106603108:A:G	0	106603108	G	A
7	chr7:106603180:A:T	0	106603180	T	A
7	chr7:106603769:TA:T	0	106603769	T	TA
7	chr7:106604726:A:G	0	106604726	G	A
7	chr7:106606698:G:T	0	106606698	T	G
7	chr7:106606699:A:T	0	106606699	T	A
7	chr7:106608079:T:C	0	106608079	C	T
7	chr7:106608383:A:G	0	106608383	G	A
7	chr7:106609718:G:A	0	106609718	A	G
7	chr7:106611453:C:T	0	106611453	T	C
7	chr7:106613159:G:A	0	106613159	A	G
7	chr7:106613637:T:C	0	106613637	C	T
7	chr7:106613753:C:T	0	106613753	T	C
7	chr7:106614387:T:G	0	106614387	G	T
7	chr7:106614443:A:G	0	106614443	G	A
7	chr7:106615818:G:A	0	106615818	A	G
7	chr7:106615838:A:G	0	106615838	G	A
7	chr7:106615856:T:C	0	106615856	C	T
7	chr7:106616740:G:A	0	106616740	A	G
7	chr7:106617543:A:G	0	106617543	G	A
7	chr7:106618583:C:T	0	106618583	T	C
7	chr7:106619780:C:T	0	106619780	T	C
7	chr7:106620465:T:C	0	106620465	C	T
7	chr7:106620889:A:C	0	106620889	C	A
7	chr7:106620981:T:C	0	106620981	C	T
7	chr7:106621329:C:T	0	106621329	T	C
7	chr7:106621464:G:A	0	106621464	A	G
7	chr7:106623434:C:T	0	106623434	T	C
7	chr7:106623789:G:A	0	106623789	A	G
7	chr7:106624226:A:G	0	106624226	G	A
7	chr7:106626368:C:T	0	106626368	T	C
7	chr7:106626909:C:T	0	106626909	T	C
7	chr7:106627078:T:C	0	106627078	C	T
7	chr7:106627702:G:A	0	106627702	A	G
7	chr7:106627996:G:A	0	106627996	A	G
7	chr7:106628679:T:C	0	106628679	C	T
7	chr7:106631384:C:CAT	0	106631384	CAT	C
7	chr7:106631620:C:A	0	106631620	A	C
7	chr7:106631621:C:T	0	106631621	T	C
7	chr7:106634237:GA:G	0	106634237	G	GA
7	chr7:106634947:C:A	0	106634947	A	C
7	chr7:106635254:G:A	0	106635254	A	G
7	chr7:106636133:G:A	0	106636133	A	G
7	chr7:106636853:C:T	0	106636853	T	C
7	chr7:106637213:T:C	0	106637213	C	T
7	chr7:106638324:A:G	0	106638324	G	A
7	chr7:106639105:C:A	0	106639105	A	C
7	chr7:106639204:T:C	0	106639204	C	T
7	chr7:106639625:T:C	0	106639625	C	T
7	chr7:106640054:G:A	0	106640054	A	G
7	chr7:106640699:G:A	0	106640699	A	G
7	chr7:106640794:A:T	0	106640794	T	A
7	chr7:106641252:T:G	0	106641252	G	T
7	chr7:106642011:A:G	0	106642011	G	A
7	chr7:106643082:G:A	0	106643082	A	G
7	chr7:106643128:C:T	0	106643128	T	C
7	chr7:106643159:C:G	0	106643159	G	C
7	chr7:106643384:A:G	0	106643384	G	A
7	chr7:106643402:T:C	0	106643402	C	T
7	chr7:106643802:A:G	0	106643802	G	A
7	chr7:106644485:A:T	0	106644485	T	A
7	chr7:106644550:A:G	0	106644550	G	A
7	chr7:106646993:T:C	0	106646993	C	T
7	chr7:106647121:A:C	0	106647121	C	A
7	chr7:106647333:T:C	0	106647333	C	T
7	chr7:106647509:C:T	0	106647509	T	C
7	chr7:106648750:T:C	0	106648750	C	T
7	chr7:106649439:C:T	0	106649439	T	C
7	chr7:106649874:T:C	0	106649874	C	T
7	chr7:106650074:A:G	0	106650074	G	A
7	chr7:106650157:C:T	0	106650157	T	C
7	chr7:106651129:A:AAGT	0	106651129	AAGT	A
7	chr7:106652167:C:T	0	106652167	T	C
7	chr7:106652831:A:G	0	106652831	G	A
7	chr7:106653236:G:A	0	106653236	A	G
7	chr7:106653542:G:A	0	106653542	A	G
7	chr7:106654037:A:G	0	106654037	G	A
7	chr7:106654628:C:G	0	106654628	G	C
7	chr7:106655031:T:C	0	106655031	C	T
7	chr7:106655081:T:C	0	106655081	C	T
7	chr7:106655183:C:T	0	106655183	T	C
7	chr7:106655718:T:TA	0	106655718	TA	T
7	chr7:106655917:A:G	0	106655917	G	A
7	chr7:106656056:A:G	0	106656056	G	A
7	chr7:106656622:A:G	0	106656622	G	A
7	chr7:106657385:G:A	0	106657385	A	G
7	chr7:106658108:T:C	0	106658108	C	T
7	chr7:106658375:C:G	0	106658375	G	C
7	chr7:106658958:A:G	0	106658958	G	A
7	chr7:106659332:T:A	0	106659332	A	T
7	chr7:106662245:T:C	0	106662245	C	T
7	chr7:106663532:G:A	0	106663532	A	G
7	chr7:106664433:C:T	0	106664433	T	C
7	chr7:106664533:TAGC:T	0	106664533	T	TAGC
7	chr7:106665033:C:A	0	106665033	A	C
7	chr7:106665576:T:C	0	106665576	C	T
7	chr7:106665735:G:T	0	106665735	T	G
7	chr7:106665955:A:G	0	106665955	G	A
7	chr7:106666132:A:G	0	106666132	G	A
7	chr7:106666175:G:A	0	106666175	A	G
7	chr7:106666217:A:C	0	106666217	C	A
7	chr7:106666303:A:G	0	106666303	G	A
7	chr7:106666347:C:T	0	106666347	T	C
7	chr7:106666417:A:G	0	106666417	G	A
7	chr7:106667534:T:A	0	106667534	A	T
7	chr7:106667613:AT:A	0	106667613	A	AT
7	chr7:106667760:A:G	0	106667760	G	A
7	chr7:106668197:G:A	0	106668197	A	G
7	chr7:106668229:G:T	0	106668229	T	G
7	chr7:106668989:A:G	0	106668989	G	A
7	chr7:106669197:C:T	0	106669197	T	C
7	chr7:106670181:C:A	0	106670181	A	C
7	chr7:106670559:T:C	0	106670559	C	T
7	chr7:106671180:T:G	0	106671180	G	T
7	chr7:106671738:TTA:T	0	106671738	T	TTA
7	chr7:106671826:C:T	0	106671826	T	C
7	chr7:106671853:C:G	0	106671853	G	C
7	chr7:106672830:C:G	0	106672830	G	C
7	chr7:106673004:C:A	0	106673004	A	C
7	chr7:106673162:G:T	0	106673162	T	G
7	chr7:106673611:G:T	0	106673611	T	G
7	chr7:106673648:A:C	0	106673648	C	A
7	chr7:106673758:G:C	0	106673758	C	G
7	chr7:106673950:A:C	0	106673950	C	A
7	chr7:106675136:A:T	0	106675136	T	A
7	chr7:106675143:G:C	0	106675143	C	G
7	chr7:106675144:G:C	0	106675144	C	G
7	chr7:106675775:A:G	0	106675775	G	A
7	chr7:106675841:C:T	0	106675841	T	C
7	chr7:106675879:G:A	0	106675879	A	G
7	chr7:106676033:G:A	0	106676033	A	G
7	chr7:106676075:A:T	0	106676075	T	A
7	chr7:106676223:C:T	0	106676223	T	C
7	chr7:106676370:C:T	0	106676370	T	C
7	chr7:106676595:A:T	0	106676595	T	A
7	chr7:106677019:G:C	0	106677019	C	G
7	chr7:106677211:A:G	0	106677211	G	A
7	chr7:106677530:C:T	0	106677530	T	C
7	chr7:106677814:T:C	0	106677814	C	T
7	chr7:106678032:A:G	0	106678032	G	A
7	chr7:106679303:C:A	0	106679303	A	C
7	chr7:106679431:C:T	0	106679431	T	C
7	chr7:106680554:A:AT	0	106680554	AT	A
7	chr7:106680959:A:G	0	106680959	G	A
7	chr7:106681057:T:A	0	106681057	A	T
7	chr7:106681526:C:A	0	106681526	A	C
7	chr7:106681574:C:G	0	106681574	G	C
7	chr7:106681934:G:C	0	106681934	C	G
7	chr7:106682181:T:C	0	106682181	C	T
7	chr7:106683468:G:A	0	106683468	A	G
7	chr7:106683798:G:T	0	106683798	T	G
7	chr7:106684016:C:T	0	106684016	T	C
7	chr7:106684100:AC:A	0	106684100	A	AC
7	chr7:106684166:G:C	0	106684166	C	G
7	chr7:106684297:T:A	0	106684297	A	T
7	chr7:106684558:A:G	0	106684558	G	A
7	chr7:106684654:T:C	0	106684654	C	T
7	chr7:106684733:T:C	0	106684733	C	T
7	chr7:106684818:C:T	0	106684818	T	C
7	chr7:106685017:G:A	0	106685017	A	G
7	chr7:106685488:T:A	0	106685488	A	T
7	chr7:106686121:G:T	0	106686121	T	G
7	chr7:106686443:C:T	0	106686443	T	C
7	chr7:106687417:C:G	0	106687417	G	C
7	chr7:106687688:G:T	0	106687688	T	G
7	chr7:106688075:G:A	0	106688075	A	G
7	chr7:106688199:A:C	0	106688199	C	A
7	chr7:106688430:C:T	0	106688430	T	C
7	chr7:106688837:G:A	0	106688837	A	G
7	chr7:106688986:A:C	0	106688986	C	A
7	chr7:106689108:A:C	0	106689108	C	A
7	chr7:106689323:T:C	0	106689323	C	T
7	chr7:106689568:T:C	0	106689568	C	T
7	chr7:106690336:G:A	0	106690336	A	G
7	chr7:106690391:T:C	0	106690391	C	T
7	chr7:106690568:T:C	0	106690568	C	T
7	chr7:106691210:T:C	0	106691210	C	T
7	chr7:106691491:C:T	0	106691491	T	C
7	chr7:106692475:GTAGA:G	0	106692475	G	GTAGA
7	chr7:106692617:T:C	0	106692617	C	T
7	chr7:106693198:C:T	0	106693198	T	C
7	chr7:106693873:G:C	0	106693873	C	G
7	chr7:106694472:C:T	0	106694472	T	C
7	chr7:106695192:T:C	0	106695192	C	T
7	chr7:106695594:A:G	0	106695594	G	A
7	chr7:106696365:C:T	0	106696365	T	C
7	chr7:106696905:C:T	0	106696905	T	C
7	chr7:106698017:G:C	0	106698017	C	G
7	chr7:106698543:T:C	0	106698543	C	T
7	chr7:106699194:C:T	0	106699194	T	C
7	chr7:106699332:CA:C	0	106699332	C	CA
7	chr7:106700379:T:G	0	106700379	G	T
7	chr7:106701259:T:C	0	106701259	C	T
7	chr7:106701374:C:T	0	106701374	T	C
7	chr7:106701991:C:T	0	106701991	T	C
7	chr7:106702298:A:T	0	106702298	T	A
7	chr7:106702745:A:G	0	106702745	G	A
7	chr7:106702859:T:C	0	106702859	C	T
7	chr7:106702942:C:T	0	106702942	T	C
7	chr7:106704409:G:A	0	106704409	A	G
7	chr7:106704842:TTC:T	0	106704842	T	TTC
7	chr7:106705984:G:A	0	106705984	A	G
7	chr7:106707209:T:C	0	106707209	C	T
7	chr7:106707618:T:G	0	106707618	G	T
7	chr7:106707810:G:C	0	106707810	C	G
7	chr7:106708207:G:T	0	106708207	T	G
7	chr7:106708717:C:A	0	106708717	A	C
7	chr7:106709358:G:A	0	106709358	A	G
7	chr7:106709694:A:G	0	106709694	G	A
7	chr7:106710182:G:A	0	106710182	A	G
7	chr7:106711006:C:T	0	106711006	T	C
7	chr7:106711756:G:A	0	106711756	A	G
7	chr7:106711781:A:T	0	106711781	T	A
7	chr7:106712519:G:A	0	106712519	A	G
7	chr7:106712926:T:C	0	106712926	C	T
7	chr7:106713252:T:C	0	106713252	C	T
7	chr7:106713261:T:C	0	106713261	C	T
7	chr7:106713819:A:T	0	106713819	T	A
7	chr7:106714437:A:G	0	106714437	G	A
7	chr7:106714743:A:C	0	106714743	C	A
7	chr7:106715497:G:A	0	106715497	A	G
7	chr7:106715944:G:A	0	106715944	A	G
7	chr7:106716200:T:C	0	106716200	C	T
7	chr7:106716835:C:A	0	106716835	A	C
7	chr7:106717041:T:G	0	106717041	G	T
7	chr7:106718770:C:T	0	106718770	T	C
7	chr7:106719198:C:T	0	106719198	T	C
7	chr7:106719963:C:T	0	106719963	T	C
7	chr7:106720154:G:A	0	106720154	A	G
7	chr7:106720219:T:C	0	106720219	C	T
7	chr7:106720503:T:C	0	106720503	C	T
7	chr7:106721055:A:C	0	106721055	C	A
7	chr7:106721397:T:C	0	106721397	C	T
7	chr7:106721593:G:A	0	106721593	A	G
7	chr7:106721764:T:C	0	106721764	C	T
7	chr7:106722224:T:A	0	106722224	A	T
7	chr7:106724104:G:A	0	106724104	A	G
7	chr7:106724153:A:G	0	106724153	G	A
7	chr7:106724694:T:G	0	106724694	G	T
7	chr7:106724805:A:AT	0	106724805	AT	A
7	chr7:106724921:T:C	0	106724921	C	T
7	chr7:106724936:A:C	0	106724936	C	A
7	chr7:106725575:A:G	0	106725575	G	A
7	chr7:106726186:T:A	0	106726186	A	T
7	chr7:106726335:G:A	0	106726335	A	G
7	chr7:106727190:G:A	0	106727190	A	G
7	chr7:106727893:T:A	0	106727893	A	T
7	chr7:106728640:CAATTGATTTCCAACAAGGGAAATTTTTTCCCATTG:C	0	106728640	C	CAATTGATTTCCAACAAGGGAAATTTTTTCCCATTG
7	chr7:106728822:T:G	0	106728822	G	T
7	chr7:106730198:C:G	0	106730198	G	C
7	chr7:106731018:A:G	0	106731018	G	A
7	chr7:106731773:C:G	0	106731773	G	C
7	chr7:106732176:T:C	0	106732176	C	T
7	chr7:106732314:C:T	0	106732314	T	C
7	chr7:106732457:G:A	0	106732457	A	G
7	chr7:106732492:T:C	0	106732492	C	T
7	chr7:106733200:C:T	0	106733200	T	C
7	chr7:106733272:C:T	0	106733272	T	C
7	chr7:106733747:G:C	0	106733747	C	G
7	chr7:106734102:T:G	0	106734102	G	T
7	chr7:106734224:A:T	0	106734224	T	A
7	chr7:106735615:T:A	0	106735615	A	T
7	chr7:106736167:G:A	0	106736167	A	G
7	chr7:106737016:G:A	0	106737016	A	G
7	chr7:106737347:A:G	0	106737347	G	A
7	chr7:106737783:G:A	0	106737783	A	G
7	chr7:106737956:G:A	0	106737956	A	G
7	chr7:106738368:T:C	0	106738368	C	T
7	chr7:106738629:A:AGAT	0	106738629	AGAT	A
7	chr7:106739552:G:A	0	106739552	A	G
7	chr7:106739558:C:G	0	106739558	G	C
7	chr7:106740284:T:C	0	106740284	C	T
7	chr7:106740367:A:AT	0	106740367	AT	A
7	chr7:106741162:A:G	0	106741162	G	A
7	chr7:106741872:A:T	0	106741872	T	A
7	chr7:106742683:A:G	0	106742683	G	A
7	chr7:106742712:C:T	0	106742712	T	C
7	chr7:106743264:C:T	0	106743264	T	C
7	chr7:106743438:T:C	0	106743438	C	T
7	chr7:106745060:G:A	0	106745060	A	G
7	chr7:106746878:G:A	0	106746878	A	G
7	chr7:106747369:T:C	0	106747369	C	T
7	chr7:106749541:T:C	0	106749541	C	T
7	chr7:106749949:C:T	0	106749949	T	C
7	chr7:106750311:T:A	0	106750311	A	T
7	chr7:106751866:T:C	0	106751866	C	T
7	chr7:106752182:G:A	0	106752182	A	G
7	chr7:106752587:T:C	0	106752587	C	T
7	chr7:106752769:T:C	0	106752769	C	T
7	chr7:106753787:T:A	0	106753787	A	T
7	chr7:106754479:T:C	0	106754479	C	T
7	chr7:106754842:G:A	0	106754842	A	G
7	chr7:106754858:A:G	0	106754858	G	A
7	chr7:106755257:A:G	0	106755257	G	A
7	chr7:106755271:T:C	0	106755271	C	T
7	chr7:106755406:G:A	0	106755406	A	G
7	chr7:106755433:A:G	0	106755433	G	A
7	chr7:106755494:C:T	0	106755494	T	C
7	chr7:106755521:CATGTGCCCCCAGACCTA:C	0	106755521	C	CATGTGCCCCCAGACCTA
7	chr7:106756111:T:C	0	106756111	C	T
7	chr7:106756383:A:T	0	106756383	T	A
7	chr7:106756398:C:T	0	106756398	T	C
7	chr7:106756567:G:A	0	106756567	A	G
7	chr7:106757263:T:C	0	106757263	C	T
7	chr7:106757707:G:A	0	106757707	A	G
7	chr7:106757916:C:T	0	106757916	T	C
7	chr7:106757981:TC:T	0	106757981	T	TC
7	chr7:106758344:C:T	0	106758344	T	C
7	chr7:106758623:A:T	0	106758623	T	A
7	chr7:106759073:C:G	0	106759073	G	C
7	chr7:106759436:G:A	0	106759436	A	G
7	chr7:106759484:A:T	0	106759484	T	A
7	chr7:106759502:G:A	0	106759502	A	G
7	chr7:106759660:G:C	0	106759660	C	G
7	chr7:106760215:C:G	0	106760215	G	C
7	chr7:106760411:C:T	0	106760411	T	C
7	chr7:106761409:A:G	0	106761409	G	A
7	chr7:106762119:C:T	0	106762119	T	C
7	chr7:106762853:C:T	0	106762853	T	C
7	chr7:106762958:T:C	0	106762958	C	T
7	chr7:106763511:G:T	0	106763511	T	G
7	chr7:106763816:A:G	0	106763816	G	A
7	chr7:106764068:A:G	0	106764068	G	A
7	chr7:106764291:A:C	0	106764291	C	A
7	chr7:106764433:G:A	0	106764433	A	G
7	chr7:106764617:G:T	0	106764617	T	G
7	chr7:106765512:A:G	0	106765512	G	A
7	chr7:106765863:A:T	0	106765863	T	A
7	chr7:106766378:C:T	0	106766378	T	C
7	chr7:106766671:G:A	0	106766671	A	G
7	chr7:106766704:C:T	0	106766704	T	C
7	chr7:106766734:C:T	0	106766734	T	C
7	chr7:106766799:A:G	0	106766799	G	A
7	chr7:106768106:T:C	0	106768106	C	T
7	chr7:106768123:C:T	0	106768123	T	C
7	chr7:106768159:C:T	0	106768159	T	C
7	chr7:106768756:G:C	0	106768756	C	G
7	chr7:106768924:C:T	0	106768924	T	C
7	chr7:106768973:G:A	0	106768973	A	G
7	chr7:106769006:G:A	0	106769006	A	G
7	chr7:106769047:A:G	0	106769047	G	A
7	chr7:106769053:T:C	0	106769053	C	T
7	chr7:106769389:T:A	0	106769389	A	T
7	chr7:106769451:T:G	0	106769451	G	T
7	chr7:106769459:G:A	0	106769459	A	G
7	chr7:106769508:C:T	0	106769508	T	C
7	chr7:106769574:G:A	0	106769574	A	G
7	chr7:106769623:C:T	0	106769623	T	C
7	chr7:106770331:G:A	0	106770331	A	G
7	chr7:106770969:C:T	0	106770969	T	C
7	chr7:106770978:A:T	0	106770978	T	A
7	chr7:106771142:A:T	0	106771142	T	A
7	chr7:106771245:G:A	0	106771245	A	G
7	chr7:106771412:T:C	0	106771412	C	T
7	chr7:106771477:T:C	0	106771477	C	T
7	chr7:106771636:G:A	0	106771636	A	G
7	chr7:106772508:A:C	0	106772508	C	A
7	chr7:106772873:A:G	0	106772873	G	A
7	chr7:106773916:T:G	0	106773916	G	T
7	chr7:106774121:G:T	0	106774121	T	G
7	chr7:106774433:AATCTGAAATGCTCCAATGAGC:A	0	106774433	A	AATCTGAAATGCTCCAATGAGC
7	chr7:106774710:A:G	0	106774710	G	A
7	chr7:106775414:T:A	0	106775414	A	T
7	chr7:106775549:A:G	0	106775549	G	A
7	chr7:106776021:G:A	0	106776021	A	G
7	chr7:106776353:T:C	0	106776353	C	T
7	chr7:106776617:G:A	0	106776617	A	G
7	chr7:106776801:T:C	0	106776801	C	T
7	chr7:106776802:G:A	0	106776802	A	G
7	chr7:106777110:G:A	0	106777110	A	G
7	chr7:106777517:G:A	0	106777517	A	G
7	chr7:106778526:G:A	0	106778526	A	G
7	chr7:106778550:C:T	0	106778550	T	C
7	chr7:106778575:A:G	0	106778575	G	A
7	chr7:106779527:T:C	0	106779527	C	T
7	chr7:106780404:T:C	0	106780404	C	T
7	chr7:106780558:T:C	0	106780558	C	T
7	chr7:106780622:C:T	0	106780622	T	C
7	chr7:106780664:G:A	0	106780664	A	G
7	chr7:106781270:A:G	0	106781270	G	A
7	chr7:106782118:G:A	0	106782118	A	G
7	chr7:106782271:C:T	0	106782271	T	C
7	chr7:106782620:A:G	0	106782620	G	A
7	chr7:106782663:G:A	0	106782663	A	G
7	chr7:106783243:T:C	0	106783243	C	T
7	chr7:106784697:A:C	0	106784697	C	A
7	chr7:106785658:C:T	0	106785658	T	C
7	chr7:106786142:A:G	0	106786142	G	A
7	chr7:106786223:G:T	0	106786223	T	G
7	chr7:106787724:A:G	0	106787724	G	A
7	chr7:106787805:C:T	0	106787805	T	C
7	chr7:106788373:A:G	0	106788373	G	A
7	chr7:106788857:G:A	0	106788857	A	G
7	chr7:106789043:T:A	0	106789043	A	T
7	chr7:106789708:G:A	0	106789708	A	G
7	chr7:106790092:G:A	0	106790092	A	G
7	chr7:106790119:G:A	0	106790119	A	G
7	chr7:106790139:A:G	0	106790139	G	A
7	chr7:106790217:C:T	0	106790217	T	C
7	chr7:106790791:G:A	0	106790791	A	G
7	chr7:106791074:A:G	0	106791074	G	A
7	chr7:106791607:C:T	0	106791607	T	C
7	chr7:106792435:T:C	0	106792435	C	T
7	chr7:106792476:C:T	0	106792476	T	C
7	chr7:106792666:C:G	0	106792666	G	C
7	chr7:106792720:C:T	0	106792720	T	C
7	chr7:106792822:G:A	0	106792822	A	G
7	chr7:106793152:C:T	0	106793152	T	C
7	chr7:106793486:G:A	0	106793486	A	G
7	chr7:106793559:T:C	0	106793559	C	T
7	chr7:106793763:G:A	0	106793763	A	G
7	chr7:106793964:G:A	0	106793964	A	G
7	chr7:106793966:A:G	0	106793966	G	A
7	chr7:106793992:G:A	0	106793992	A	G
7	chr7:106794015:G:A	0	106794015	A	G
7	chr7:106794165:C:T	0	106794165	T	C
7	chr7:106794590:G:A	0	106794590	A	G
7	chr7:106795020:G:T	0	106795020	T	G
7	chr7:106795252:C:T	0	106795252	T	C
7	chr7:106796018:G:C	0	106796018	C	G
7	chr7:106797165:T:C	0	106797165	C	T
7	chr7:106797331:T:C	0	106797331	C	T
7	chr7:106797548:T:A	0	106797548	A	T
7	chr7:106797715:G:A	0	106797715	A	G
7	chr7:106797745:C:T	0	106797745	T	C
7	chr7:106798511:A:G	0	106798511	G	A
7	chr7:106798574:C:A	0	106798574	A	C
7	chr7:106798788:TTTTG:T	0	106798788	T	TTTTG
7	chr7:106798814:T:C	0	106798814	C	T
7	chr7:106799586:G:A	0	106799586	A	G
7	chr7:106799762:G:A	0	106799762	A	G
7	chr7:106800049:T:G	0	106800049	G	T
7	chr7:106800206:T:G	0	106800206	G	T
7	chr7:106801016:G:C	0	106801016	C	G
7	chr7:106801224:C:A	0	106801224	A	C
7	chr7:106801226:C:T	0	106801226	T	C
7	chr7:106801248:C:T	0	106801248	T	C
7	chr7:106801632:G:A	0	106801632	A	G
7	chr7:106801693:C:A	0	106801693	A	C
7	chr7:106802289:T:A	0	106802289	A	T
7	chr7:106802775:G:A	0	106802775	A	G
7	chr7:106802908:A:G	0	106802908	G	A
7	chr7:106802962:C:G	0	106802962	G	C
7	chr7:106803050:C:T	0	106803050	T	C
7	chr7:106803274:A:G	0	106803274	G	A
7	chr7:106804069:G:A	0	106804069	A	G
7	chr7:106804344:A:C	0	106804344	C	A
7	chr7:106804704:A:G	0	106804704	G	A
7	chr7:106804925:C:T	0	106804925	T	C
7	chr7:106804984:G:A	0	106804984	A	G
7	chr7:106805019:C:G	0	106805019	G	C
7	chr7:106805128:A:G	0	106805128	G	A
7	chr7:106805551:T:C	0	106805551	C	T
7	chr7:106805916:A:T	0	106805916	T	A
7	chr7:106806310:T:A	0	106806310	A	T
7	chr7:106806365:T:C	0	106806365	C	T
7	chr7:106806454:A:C	0	106806454	C	A
7	chr7:106806503:T:C	0	106806503	C	T
7	chr7:106806880:G:A	0	106806880	A	G
7	chr7:106808157:G:A	0	106808157	A	G
7	chr7:106808465:T:C	0	106808465	C	T
7	chr7:106808678:G:A	0	106808678	A	G
7	chr7:106809501:CAT:C	0	106809501	C	CAT
7	chr7:106809642:A:G	0	106809642	G	A
7	chr7:106809914:T:C	0	106809914	C	T
7	chr7:106810175:T:C	0	106810175	C	T
7	chr7:106810309:A:G	0	106810309	G	A
7	chr7:106812689:C:T	0	106812689	T	C
7	chr7:106813271:C:A	0	106813271	A	C
7	chr7:106813415:A:T	0	106813415	T	A
7	chr7:106813905:C:T	0	106813905	T	C
7	chr7:106816049:C:T	0	106816049	T	C
7	chr7:106818424:C:G	0	106818424	G	C
7	chr7:106818529:C:G	0	106818529	G	C
7	chr7:106818730:G:A	0	106818730	A	G
7	chr7:106818805:A:G	0	106818805	G	A
7	chr7:106818816:G:A	0	106818816	A	G
7	chr7:106819115:G:C	0	106819115	C	G
7	chr7:106819471:G:A	0	106819471	A	G
7	chr7:106819851:A:G	0	106819851	G	A
7	chr7:106819984:A:G	0	106819984	G	A
7	chr7:106820134:A:G	0	106820134	G	A
7	chr7:106820410:T:C	0	106820410	C	T
7	chr7:106820883:C:T	0	106820883	T	C
7	chr7:106821065:T:C	0	106821065	C	T
7	chr7:106821939:C:T	0	106821939	T	C
7	chr7:106821975:A:G	0	106821975	G	A
7	chr7:106822611:A:G	0	106822611	G	A
7	chr7:106823148:C:T	0	106823148	T	C
7	chr7:106825202:A:G	0	106825202	G	A
7	chr7:106826552:G:A	0	106826552	A	G
7	chr7:106826578:T:G	0	106826578	G	T
7	chr7:106827010:T:C	0	106827010	C	T
7	chr7:106827923:G:C	0	106827923	C	G
7	chr7:106828105:C:T	0	106828105	T	C
7	chr7:106828371:C:T	0	106828371	T	C
7	chr7:106830547:G:A	0	106830547	A	G
7	chr7:106834091:C:T	0	106834091	T	C
7	chr7:106834821:T:C	0	106834821	C	T
7	chr7:106835482:C:T	0	106835482	T	C
7	chr7:106837033:C:A	0	106837033	A	C
7	chr7:106837992:T:C	0	106837992	C	T
7	chr7:106838179:T:A	0	106838179	A	T
7	chr7:106838469:A:G	0	106838469	G	A
7	chr7:106838994:A:C	0	106838994	C	A
7	chr7:106839187:T:G	0	106839187	G	T
7	chr7:106839692:G:A	0	106839692	A	G
7	chr7:106840091:T:C	0	106840091	C	T
7	chr7:106841642:T:C	0	106841642	C	T
7	chr7:106842310:A:G	0	106842310	G	A
7	chr7:106842512:G:A	0	106842512	A	G
7	chr7:106842521:A:G	0	106842521	G	A
7	chr7:106843286:T:C	0	106843286	C	T
7	chr7:106843990:G:A	0	106843990	A	G
7	chr7:106846529:G:A	0	106846529	A	G
7	chr7:106848447:T:C	0	106848447	C	T
7	chr7:106848558:G:T	0	106848558	T	G
7	chr7:106848709:C:T	0	106848709	T	C
7	chr7:106849114:T:C	0	106849114	C	T
7	chr7:106849217:C:T	0	106849217	T	C
7	chr7:106849681:C:T	0	106849681	T	C
7	chr7:106849973:A:G	0	106849973	G	A
7	chr7:106850153:G:A	0	106850153	A	G
7	chr7:106850198:G:A	0	106850198	A	G
7	chr7:106851188:G:A	0	106851188	A	G
7	chr7:106851232:A:G	0	106851232	G	A
7	chr7:106852331:C:A	0	106852331	A	C
7	chr7:106852922:G:C	0	106852922	C	G
7	chr7:106853037:C:T	0	106853037	T	C
7	chr7:106853181:G:A	0	106853181	A	G
7	chr7:106853873:C:T	0	106853873	T	C
7	chr7:106853920:C:T	0	106853920	T	C
7	chr7:106854623:G:GAATA	0	106854623	GAATA	G
7	chr7:106855364:T:C	0	106855364	C	T
7	chr7:106856001:A:G	0	106856001	G	A
7	chr7:106856065:T:C	0	106856065	C	T
7	chr7:106857002:C:T	0	106857002	T	C
7	chr7:106857826:T:C	0	106857826	C	T
7	chr7:106858032:A:G	0	106858032	G	A
7	chr7:106858655:T:C	0	106858655	C	T
7	chr7:106859114:G:A	0	106859114	A	G
7	chr7:106859224:T:G	0	106859224	G	T
7	chr7:106859568:C:G	0	106859568	G	C
7	chr7:106859651:A:C	0	106859651	C	A
7	chr7:106860422:G:T	0	106860422	T	G
7	chr7:106860817:C:T	0	106860817	T	C
7	chr7:106860913:G:A	0	106860913	A	G
7	chr7:106860994:A:G	0	106860994	G	A
7	chr7:106861053:A:G	0	106861053	G	A
7	chr7:106861425:G:A	0	106861425	A	G
7	chr7:106862624:G:A	0	106862624	A	G
7	chr7:106862953:A:G	0	106862953	G	A
7	chr7:106863098:T:G	0	106863098	G	T
7	chr7:106863229:A:C	0	106863229	C	A
7	chr7:106864612:T:C	0	106864612	C	T
7	chr7:106866005:A:G	0	106866005	G	A
7	chr7:106866621:T:A	0	106866621	A	T
7	chr7:106866635:A:T	0	106866635	T	A
7	chr7:106868542:T:C	0	106868542	C	T
7	chr7:106868886:C:A	0	106868886	A	C
7	chr7:106870903:T:A	0	106870903	A	T
7	chr7:106871623:A:G	0	106871623	G	A
7	chr7:106871740:C:T	0	106871740	T	C
7	chr7:106872566:C:T	0	106872566	T	C
7	chr7:106873481:T:C	0	106873481	C	T
7	chr7:106875377:T:C	0	106875377	C	T
7	chr7:106875709:A:C	0	106875709	C	A
7	chr7:106875851:G:A	0	106875851	A	G
7	chr7:106875911:T:TG	0	106875911	TG	T
7	chr7:106876174:A:G	0	106876174	G	A
7	chr7:106876270:G:A	0	106876270	A	G
7	chr7:106876691:G:A	0	106876691	A	G
7	chr7:106877126:A:G	0	106877126	G	A
7	chr7:106877844:C:T	0	106877844	T	C
7	chr7:106878186:G:T	0	106878186	T	G
7	chr7:106879498:T:C	0	106879498	C	T
7	chr7:106880160:T:C	0	106880160	C	T
7	chr7:106880274:T:A	0	106880274	A	T
7	chr7:106882147:A:G	0	106882147	G	A
7	chr7:106883225:G:C	0	106883225	C	G
7	chr7:106884244:C:T	0	106884244	T	C
7	chr7:106884911:G:C	0	106884911	C	G
7	chr7:106887768:G:A	0	106887768	A	G
7	chr7:106888089:T:C	0	106888089	C	T
7	chr7:106888370:T:C	0	106888370	C	T
7	chr7:106888804:C:T	0	106888804	T	C
7	chr7:106890109:G:A	0	106890109	A	G
7	chr7:106890423:C:T	0	106890423	T	C
7	chr7:106890482:C:T	0	106890482	T	C
7	chr7:106891953:T:C	0	106891953	C	T
7	chr7:106892172:A:G	0	106892172	G	A
7	chr7:106892206:A:C	0	106892206	C	A
7	chr7:106892440:C:G	0	106892440	G	C
7	chr7:106892472:C:T	0	106892472	T	C
7	chr7:106894622:T:C	0	106894622	C	T
7	chr7:106896783:C:T	0	106896783	T	C
7	chr7:106897952:C:T	0	106897952	T	C
7	chr7:106898117:AT:A	0	106898117	A	AT
7	chr7:106899726:T:G	0	106899726	G	T
7	chr7:106901610:G:C	0	106901610	C	G
7	chr7:106901939:C:A	0	106901939	A	C
7	chr7:106902247:CTT:C	0	106902247	C	CTT
7	chr7:106903666:C:G	0	106903666	G	C
7	chr7:106904783:A:G	0	106904783	G	A
7	chr7:106905642:C:T	0	106905642	T	C
7	chr7:106905859:T:G	0	106905859	G	T
7	chr7:106906212:G:A	0	106906212	A	G
7	chr7:106907476:A:G	0	106907476	G	A
7	chr7:106907908:A:G	0	106907908	G	A
7	chr7:106909457:C:T	0	106909457	T	C
7	chr7:106910216:T:C	0	106910216	C	T
7	chr7:106910961:A:G	0	106910961	G	A
7	chr7:106911055:CTT:C	0	106911055	C	CTT
7	chr7:106911915:C:CAG	0	106911915	CAG	C
7	chr7:106912093:A:T	0	106912093	T	A
7	chr7:106912304:A:G	0	106912304	G	A
7	chr7:106912365:GA:G	0	106912365	G	GA
7	chr7:106913146:C:G	0	106913146	G	C
7	chr7:106913794:T:C	0	106913794	C	T
7	chr7:106914522:C:G	0	106914522	G	C
7	chr7:106914608:A:G	0	106914608	G	A
7	chr7:106914614:A:G	0	106914614	G	A
7	chr7:106915411:G:A	0	106915411	A	G
7	chr7:106915421:G:A	0	106915421	A	G
7	chr7:106915427:C:G	0	106915427	G	C
7	chr7:106916502:G:A	0	106916502	A	G
7	chr7:106916616:A:G	0	106916616	G	A
7	chr7:106916656:G:A	0	106916656	A	G
7	chr7:106916815:G:A	0	106916815	A	G
7	chr7:106917279:G:A	0	106917279	A	G
7	chr7:106917664:G:C	0	106917664	C	G
7	chr7:106917913:C:T	0	106917913	T	C
7	chr7:106919206:C:T	0	106919206	T	C
7	chr7:106920524:G:A	0	106920524	A	G
7	chr7:106921066:T:C	0	106921066	C	T
7	chr7:106921740:T:C	0	106921740	C	T
7	chr7:106923932:C:G	0	106923932	G	C
7	chr7:106924093:A:T	0	106924093	T	A
7	chr7:106924789:C:T	0	106924789	T	C
7	chr7:106926663:C:T	0	106926663	T	C
7	chr7:106926733:A:G	0	106926733	G	A
7	chr7:106928044:T:G	0	106928044	G	T
7	chr7:106929677:G:A	0	106929677	A	G
7	chr7:106929800:A:T	0	106929800	T	A
7	chr7:106930383:C:T	0	106930383	T	C
7	chr7:106930451:T:A	0	106930451	A	T
7	chr7:106931522:C:T	0	106931522	T	C
7	chr7:106931649:T:G	0	106931649	G	T
7	chr7:106931822:G:T	0	106931822	T	G
7	chr7:106932160:A:G	0	106932160	G	A
7	chr7:106932601:C:T	0	106932601	T	C
7	chr7:106932891:AT:A	0	106932891	A	AT
7	chr7:106933977:C:A	0	106933977	A	C
7	chr7:106934624:G:A	0	106934624	A	G
7	chr7:106934971:C:T	0	106934971	T	C
7	chr7:106936434:G:A	0	106936434	A	G
7	chr7:106937460:T:C	0	106937460	C	T
7	chr7:106937550:A:C	0	106937550	C	A
7	chr7:106937903:C:A	0	106937903	A	C
7	chr7:106938080:A:G	0	106938080	G	A
7	chr7:106938496:G:A	0	106938496	A	G
7	chr7:106939252:G:T	0	106939252	T	G
7	chr7:106939636:C:A	0	106939636	A	C
7	chr7:106939829:G:A	0	106939829	A	G
7	chr7:106941621:G:A	0	106941621	A	G
7	chr7:106941844:T:C	0	106941844	C	T
7	chr7:106942218:G:A	0	106942218	A	G
7	chr7:106943086:T:C	0	106943086	C	T
7	chr7:106944903:C:A	0	106944903	A	C
7	chr7:106946052:T:C	0	106946052	C	T
7	chr7:106946261:C:T	0	106946261	T	C
7	chr7:106946351:CT:C	0	106946351	C	CT
7	chr7:106946537:T:C	0	106946537	C	T
7	chr7:106946802:A:G	0	106946802	G	A
7	chr7:106947362:C:T	0	106947362	T	C
7	chr7:106947451:T:C	0	106947451	C	T
7	chr7:106947519:T:C	0	106947519	C	T
7	chr7:106947536:A:T	0	106947536	T	A
7	chr7:106947981:A:G	0	106947981	G	A
7	chr7:106948472:T:C	0	106948472	C	T
7	chr7:106948565:G:A	0	106948565	A	G
7	chr7:106948785:T:C	0	106948785	C	T
7	chr7:106949515:G:A	0	106949515	A	G
7	chr7:106950168:G:A	0	106950168	A	G
7	chr7:106950647:T:G	0	106950647	G	T
7	chr7:106951331:A:C	0	106951331	C	A
7	chr7:106951346:T:C	0	106951346	C	T
7	chr7:106951347:G:A	0	106951347	A	G
7	chr7:106952087:AAAG:A	0	106952087	A	AAAG
7	chr7:106953150:T:C	0	106953150	C	T
7	chr7:106954752:T:C	0	106954752	C	T
7	chr7:106954765:T:C	0	106954765	C	T
7	chr7:106955517:A:G	0	106955517	G	A
7	chr7:106956339:G:T	0	106956339	T	G
7	chr7:106957482:C:A	0	106957482	A	C
7	chr7:106957863:C:CCT	0	106957863	CCT	C
7	chr7:106958233:C:T	0	106958233	T	C
7	chr7:106958904:G:C	0	106958904	C	G
7	chr7:106959985:G:A	0	106959985	A	G
7	chr7:106960396:A:G	0	106960396	G	A
7	chr7:106960858:C:T	0	106960858	T	C
7	chr7:106961121:C:T	0	106961121	T	C
7	chr7:106961232:C:G	0	106961232	G	C
7	chr7:106962323:A:G	0	106962323	G	A
7	chr7:106964032:G:A	0	106964032	A	G
7	chr7:106964138:C:G	0	106964138	G	C
7	chr7:106964694:G:A	0	106964694	A	G
7	chr7:106964728:C:T	0	106964728	T	C
7	chr7:106965596:G:A	0	106965596	A	G
7	chr7:106965882:G:C	0	106965882	C	G
7	chr7:106966033:C:T	0	106966033	T	C
7	chr7:106966576:C:T	0	106966576	T	C
7	chr7:106966611:C:T	0	106966611	T	C
7	chr7:106966710:C:T	0	106966710	T	C
7	chr7:106968592:T:C	0	106968592	C	T
7	chr7:106968658:C:A	0	106968658	A	C
7	chr7:106969562:C:G	0	106969562	G	C
7	chr7:106969742:C:T	0	106969742	T	C
7	chr7:106969747:A:G	0	106969747	G	A
7	chr7:106970281:G:A	0	106970281	A	G
7	chr7:106970301:A:T	0	106970301	T	A
7	chr7:106970950:G:A	0	106970950	A	G
7	chr7:106971696:C:A	0	106971696	A	C
7	chr7:106972371:G:A	0	106972371	A	G
7	chr7:106974286:A:C	0	106974286	C	A
7	chr7:106974323:G:A	0	106974323	A	G
7	chr7:106974994:A:C	0	106974994	C	A
7	chr7:106976185:A:T	0	106976185	T	A
7	chr7:106977536:G:A	0	106977536	A	G
7	chr7:106977629:C:T	0	106977629	T	C
7	chr7:106977877:T:C	0	106977877	C	T
7	chr7:106978567:C:G	0	106978567	G	C
7	chr7:106978747:A:G	0	106978747	G	A
7	chr7:106979027:G:A	0	106979027	A	G
7	chr7:106979457:A:C	0	106979457	C	A
7	chr7:106980855:C:G	0	106980855	G	C
7	chr7:106982107:A:G	0	106982107	G	A
7	chr7:106983325:A:T	0	106983325	T	A
7	chr7:106983351:TAG:T	0	106983351	T	TAG
7	chr7:106983355:A:T	0	106983355	T	A
7	chr7:106984336:T:C	0	106984336	C	T
7	chr7:106984939:C:T	0	106984939	T	C
7	chr7:106985859:G:A	0	106985859	A	G
7	chr7:106986483:T:C	0	106986483	C	T
7	chr7:106987284:T:G	0	106987284	G	T
7	chr7:106987620:T:C	0	106987620	C	T
7	chr7:106988212:T:C	0	106988212	C	T
7	chr7:106988503:T:C	0	106988503	C	T
7	chr7:106988933:C:G	0	106988933	G	C
7	chr7:106990924:G:C	0	106990924	C	G
7	chr7:106991668:A:G	0	106991668	G	A
7	chr7:106991822:A:G	0	106991822	G	A
7	chr7:106992655:A:G	0	106992655	G	A
7	chr7:106992711:T:C	0	106992711	C	T
7	chr7:106992829:A:G	0	106992829	G	A
7	chr7:106993670:C:T	0	106993670	T	C
7	chr7:106995678:G:C	0	106995678	C	G
7	chr7:106996925:G:A	0	106996925	A	G
7	chr7:106997071:T:C	0	106997071	C	T
7	chr7:106998117:A:G	0	106998117	G	A
7	chr7:106998334:A:C	0	106998334	C	A
7	chr7:106998601:A:C	0	106998601	C	A
7	chr7:106998626:T:A	0	106998626	A	T
7	chr7:106998769:A:T	0	106998769	T	A
7	chr7:106998845:G:C	0	106998845	C	G
7	chr7:106999453:T:C	0	106999453	C	T
7	chr7:106999656:C:T	0	106999656	T	C
7	chr7:107001923:A:G	0	107001923	G	A
7	chr7:107001989:G:C	0	107001989	C	G
7	chr7:107002129:C:A	0	107002129	A	C
7	chr7:107002712:C:A	0	107002712	A	C
7	chr7:107002782:C:A	0	107002782	A	C
7	chr7:107004861:T:G	0	107004861	G	T
7	chr7:107005649:A:G	0	107005649	G	A
7	chr7:107005655:G:A	0	107005655	A	G
7	chr7:107008789:G:A	0	107008789	A	G
7	chr7:107010095:T:C	0	107010095	C	T
7	chr7:107010852:G:A	0	107010852	A	G
7	chr7:107011342:C:T	0	107011342	T	C
7	chr7:107012024:G:GT	0	107012024	GT	G
7	chr7:107012406:T:C	0	107012406	C	T
7	chr7:107012669:A:T	0	107012669	T	A
7	chr7:107012698:A:G	0	107012698	G	A
7	chr7:107013851:G:A	0	107013851	A	G
7	chr7:107014432:T:C	0	107014432	C	T
7	chr7:107014915:G:A	0	107014915	A	G
7	chr7:107015000:A:G	0	107015000	G	A
7	chr7:107015313:T:C	0	107015313	C	T
7	chr7:107015575:T:C	0	107015575	C	T
7	chr7:107015962:A:T	0	107015962	T	A
7	chr7:107015968:G:A	0	107015968	A	G
7	chr7:107016400:C:T	0	107016400	T	C
7	chr7:107017515:G:A	0	107017515	A	G
7	chr7:107017864:T:A	0	107017864	A	T
7	chr7:107018540:G:A	0	107018540	A	G
7	chr7:107019177:G:T	0	107019177	T	G
7	chr7:107019397:T:C	0	107019397	C	T
7	chr7:107019797:A:G	0	107019797	G	A
7	chr7:107019813:C:A	0	107019813	A	C
7	chr7:107020278:T:C	0	107020278	C	T
7	chr7:107020731:C:A	0	107020731	A	C
7	chr7:107020786:G:A	0	107020786	A	G
7	chr7:107020875:T:A	0	107020875	A	T
7	chr7:107021638:A:G	0	107021638	G	A
7	chr7:107022723:A:G	0	107022723	G	A
7	chr7:107023038:G:A	0	107023038	A	G
7	chr7:107023075:G:T	0	107023075	T	G
7	chr7:107023109:G:C	0	107023109	C	G
7	chr7:107024402:T:A	0	107024402	A	T
7	chr7:107025539:G:A	0	107025539	A	G
7	chr7:107025712:C:T	0	107025712	T	C
7	chr7:107026306:A:C	0	107026306	C	A
7	chr7:107028614:G:A	0	107028614	A	G
7	chr7:107029843:G:A	0	107029843	A	G
7	chr7:107030252:A:G	0	107030252	G	A
7	chr7:107030728:G:A	0	107030728	A	G
7	chr7:107031431:A:G	0	107031431	G	A
7	chr7:107031559:A:G	0	107031559	G	A
7	chr7:107032516:G:T	0	107032516	T	G
7	chr7:107032551:A:G	0	107032551	G	A
7	chr7:107032566:T:C	0	107032566	C	T
7	chr7:107033096:T:A	0	107033096	A	T
7	chr7:107034753:C:A	0	107034753	A	C
7	chr7:107036355:T:A	0	107036355	A	T
7	chr7:107036658:G:A	0	107036658	A	G
7	chr7:107038533:G:A	0	107038533	A	G
7	chr7:107039189:G:A	0	107039189	A	G
7	chr7:107039211:C:T	0	107039211	T	C
7	chr7:107039312:C:T	0	107039312	T	C
7	chr7:107040874:C:T	0	107040874	T	C
7	chr7:107041745:T:C	0	107041745	C	T
7	chr7:107042340:C:T	0	107042340	T	C
7	chr7:107042526:T:C	0	107042526	C	T
7	chr7:107043802:A:C	0	107043802	C	A
7	chr7:107044193:C:G	0	107044193	G	C
7	chr7:107045003:G:T	0	107045003	T	G
7	chr7:107045195:G:T	0	107045195	T	G
7	chr7:107046003:G:T	0	107046003	T	G
7	chr7:107046471:C:G	0	107046471	G	C
7	chr7:107047393:G:A	0	107047393	A	G
7	chr7:107048135:T:C	0	107048135	C	T
7	chr7:107048809:T:C	0	107048809	C	T
7	chr7:107048976:C:T	0	107048976	T	C
7	chr7:107050080:C:T	0	107050080	T	C
7	chr7:107050608:T:C	0	107050608	C	T
7	chr7:107051041:G:A	0	107051041	A	G
7	chr7:107052146:G:A	0	107052146	A	G
7	chr7:107052184:C:T	0	107052184	T	C
7	chr7:107053367:A:G	0	107053367	G	A
7	chr7:107053829:G:A	0	107053829	A	G
7	chr7:107054146:G:A	0	107054146	A	G
7	chr7:107058001:T:C	0	107058001	C	T
7	chr7:107058223:T:C	0	107058223	C	T
7	chr7:107059378:G:A	0	107059378	A	G
7	chr7:107060569:T:C	0	107060569	C	T
7	chr7:107061439:AT:A	0	107061439	A	AT
7	chr7:107061993:C:G	0	107061993	G	C
7	chr7:107062188:A:G	0	107062188	G	A
7	chr7:107065346:G:A	0	107065346	A	G
7	chr7:107068657:A:G	0	107068657	G	A
7	chr7:107070953:G:A	0	107070953	A	G
7	chr7:107073370:G:A	0	107073370	A	G
7	chr7:107073460:T:C	0	107073460	C	T
7	chr7:107073720:T:C	0	107073720	C	T
7	chr7:107074837:A:G	0	107074837	G	A
7	chr7:107074875:G:C	0	107074875	C	G
7	chr7:107075939:T:C	0	107075939	C	T
7	chr7:107076772:A:G	0	107076772	G	A
7	chr7:107077851:A:T	0	107077851	T	A
7	chr7:107077902:T:C	0	107077902	C	T
7	chr7:107078968:C:T	0	107078968	T	C
7	chr7:107079091:T:C	0	107079091	C	T
7	chr7:107080487:G:A	0	107080487	A	G
7	chr7:107081069:T:C	0	107081069	C	T
7	chr7:107081474:A:C	0	107081474	C	A
7	chr7:107081710:G:A	0	107081710	A	G
7	chr7:107082563:A:G	0	107082563	G	A
7	chr7:107082878:C:T	0	107082878	T	C
7	chr7:107083022:T:C	0	107083022	C	T
7	chr7:107083481:A:G	0	107083481	G	A
7	chr7:107084114:C:T	0	107084114	T	C
7	chr7:107084367:AATGTT:A	0	107084367	A	AATGTT
7	chr7:107085385:C:G	0	107085385	G	C
7	chr7:107085682:C:T	0	107085682	T	C
7	chr7:107085769:G:A	0	107085769	A	G
7	chr7:107086755:C:T	0	107086755	T	C
7	chr7:107087770:A:G	0	107087770	G	A
7	chr7:107088692:C:T	0	107088692	T	C
7	chr7:107089588:A:C	0	107089588	C	A
7	chr7:107089766:A:G	0	107089766	G	A
7	chr7:107091489:G:A	0	107091489	A	G
7	chr7:107091642:A:C	0	107091642	C	A
7	chr7:107092918:C:T	0	107092918	T	C
7	chr7:107094300:A:G	0	107094300	G	A
7	chr7:107094791:C:T	0	107094791	T	C
7	chr7:107095043:G:A	0	107095043	A	G
7	chr7:107095139:C:T	0	107095139	T	C
7	chr7:107095285:A:G	0	107095285	G	A
7	chr7:107095410:G:A	0	107095410	A	G
7	chr7:107095414:T:G	0	107095414	G	T
7	chr7:107095415:G:A	0	107095415	A	G
7	chr7:107095486:C:A	0	107095486	A	C
7	chr7:107096164:G:A	0	107096164	A	G
7	chr7:107096287:G:A	0	107096287	A	G
7	chr7:107096543:A:C	0	107096543	C	A
7	chr7:107097103:A:G	0	107097103	G	A
7	chr7:107097434:G:C	0	107097434	C	G
7	chr7:107097691:T:G	0	107097691	G	T
7	chr7:107097693:A:G	0	107097693	G	A
7	chr7:107097694:G:A	0	107097694	A	G
7	chr7:107098378:G:C	0	107098378	C	G
7	chr7:107098422:G:C	0	107098422	C	G
7	chr7:107099700:G:A	0	107099700	A	G
7	chr7:107102254:A:G	0	107102254	G	A
7	chr7:107103433:C:T	0	107103433	T	C
7	chr7:107104067:T:G	0	107104067	G	T
7	chr7:107104069:T:C	0	107104069	C	T
7	chr7:107104468:C:T	0	107104468	T	C
7	chr7:107105076:G:T	0	107105076	T	G
7	chr7:107107324:G:A	0	107107324	A	G
7	chr7:107107633:C:G	0	107107633	G	C
7	chr7:107107942:T:TG	0	107107942	TG	T
7	chr7:107108380:A:G	0	107108380	G	A
7	chr7:107109151:G:A	0	107109151	A	G
7	chr7:107110566:G:A	0	107110566	A	G
7	chr7:107112803:A:G	0	107112803	G	A
7	chr7:107114688:A:G	0	107114688	G	A
7	chr7:107118944:A:C	0	107118944	C	A
7	chr7:107119531:C:T	0	107119531	T	C
7	chr7:107119603:C:T	0	107119603	T	C
7	chr7:107120053:C:T	0	107120053	T	C
7	chr7:107120157:C:T	0	107120157	T	C
7	chr7:107121334:A:G	0	107121334	G	A
7	chr7:107122294:C:T	0	107122294	T	C
7	chr7:107122402:T:A	0	107122402	A	T
7	chr7:107122613:G:A	0	107122613	A	G
7	chr7:107122773:G:A	0	107122773	A	G
7	chr7:107127911:C:T	0	107127911	T	C
7	chr7:107129194:G:A	0	107129194	A	G
7	chr7:107130266:G:A	0	107130266	A	G
7	chr7:107131258:C:T	0	107131258	T	C
7	chr7:107132180:T:C	0	107132180	C	T
7	chr7:107132867:A:G	0	107132867	G	A
7	chr7:107132984:C:A	0	107132984	A	C
7	chr7:107134008:T:C	0	107134008	C	T
7	chr7:107134011:T:C	0	107134011	C	T
7	chr7:107134646:A:G	0	107134646	G	A
7	chr7:107134719:T:G	0	107134719	G	T
7	chr7:107135704:TA:T	0	107135704	T	TA
7	chr7:107136439:T:C	0	107136439	C	T
7	chr7:107136600:G:A	0	107136600	A	G
7	chr7:107137931:CTG:C	0	107137931	C	CTG
7	chr7:107139035:C:T	0	107139035	T	C
7	chr7:107139939:C:T	0	107139939	T	C
7	chr7:107140623:G:A	0	107140623	A	G
7	chr7:107141000:G:A	0	107141000	A	G
7	chr7:107141079:A:G	0	107141079	G	A
7	chr7:107141641:G:A	0	107141641	A	G
7	chr7:107142238:G:A	0	107142238	A	G
7	chr7:107142837:A:G	0	107142837	G	A
7	chr7:107143789:G:C	0	107143789	C	G
7	chr7:107144106:C:T	0	107144106	T	C
7	chr7:107144363:G:A	0	107144363	A	G
7	chr7:107144370:A:G	0	107144370	G	A
7	chr7:107146029:C:T	0	107146029	T	C
7	chr7:107146620:T:G	0	107146620	G	T
7	chr7:107147077:AT:A	0	107147077	A	AT
7	chr7:107147080:T:C	0	107147080	C	T
7	chr7:107147720:T:C	0	107147720	C	T
7	chr7:107148176:A:C	0	107148176	C	A
7	chr7:107148707:T:G	0	107148707	G	T
7	chr7:107148708:A:T	0	107148708	T	A
7	chr7:107150586:CAG:C	0	107150586	C	CAG
7	chr7:107151887:C:T	0	107151887	T	C
7	chr7:107152072:C:T	0	107152072	T	C
7	chr7:107152109:A:G	0	107152109	G	A
7	chr7:107152259:T:C	0	107152259	C	T
7	chr7:107153655:C:T	0	107153655	T	C
7	chr7:107154598:C:A	0	107154598	A	C
7	chr7:107156092:C:T	0	107156092	T	C
7	chr7:107158598:T:C	0	107158598	C	T
7	chr7:107159552:G:A	0	107159552	A	G
7	chr7:107160571:G:C	0	107160571	C	G
7	chr7:107162378:T:C	0	107162378	C	T
7	chr7:107163518:T:C	0	107163518	C	T
7	chr7:107163804:T:C	0	107163804	C	T
7	chr7:107164297:C:CAT	0	107164297	CAT	C
7	chr7:107164949:T:C	0	107164949	C	T
7	chr7:107166385:C:T	0	107166385	T	C
7	chr7:107167003:T:C	0	107167003	C	T
7	chr7:107167338:C:G	0	107167338	G	C
7	chr7:107168487:C:T	0	107168487	T	C
7	chr7:107169439:G:C	0	107169439	C	G
7	chr7:107169662:A:C	0	107169662	C	A
7	chr7:107170552:A:T	0	107170552	T	A
7	chr7:107171801:A:G	0	107171801	G	A
7	chr7:107172343:A:T	0	107172343	T	A
7	chr7:107174098:G:A	0	107174098	A	G
7	chr7:107174129:T:C	0	107174129	C	T
7	chr7:107175309:C:G	0	107175309	G	C
7	chr7:107177194:A:G	0	107177194	G	A
7	chr7:107177456:A:G	0	107177456	G	A
7	chr7:107178286:T:C	0	107178286	C	T
7	chr7:107178424:TAA:T	0	107178424	T	TAA
7	chr7:107178810:A:T	0	107178810	T	A
7	chr7:107180571:G:A	0	107180571	A	G
7	chr7:107183289:C:T	0	107183289	T	C
7	chr7:107183506:A:G	0	107183506	G	A
7	chr7:107184135:G:A	0	107184135	A	G
7	chr7:107185183:G:T	0	107185183	T	G
7	chr7:107185994:G:A	0	107185994	A	G
7	chr7:107187067:G:A	0	107187067	A	G
7	chr7:107187351:A:C	0	107187351	C	A
7	chr7:107187638:CTTCACTTT:C	0	107187638	C	CTTCACTTT
7	chr7:107188778:T:C	0	107188778	C	T
7	chr7:107191916:G:A	0	107191916	A	G
7	chr7:107193352:G:A	0	107193352	A	G
7	chr7:107193694:A:G	0	107193694	G	A
7	chr7:107193722:G:GT	0	107193722	GT	G
7	chr7:107193992:A:G	0	107193992	G	A
7	chr7:107195797:T:C	0	107195797	C	T
7	chr7:107197421:T:G	0	107197421	G	T
7	chr7:107202238:A:ATCTT	0	107202238	ATCTT	A
7	chr7:107203836:T:C	0	107203836	C	T
7	chr7:107204249:C:T	0	107204249	T	C
7	chr7:107204654:T:C	0	107204654	C	T
7	chr7:107205037:C:T	0	107205037	T	C
7	chr7:107205524:A:G	0	107205524	G	A
7	chr7:107206738:G:GAA	0	107206738	GAA	G
7	chr7:107206992:A:AAAAC	0	107206992	AAAAC	A
7	chr7:107207047:T:G	0	107207047	G	T
7	chr7:107207241:A:G	0	107207241	G	A
7	chr7:107207271:T:C	0	107207271	C	T
7	chr7:107207880:T:C	0	107207880	C	T
7	chr7:107208510:G:T	0	107208510	T	G
7	chr7:107208740:G:C	0	107208740	C	G
7	chr7:107208948:C:T	0	107208948	T	C
7	chr7:107210103:G:T	0	107210103	T	G
7	chr7:107210310:T:G	0	107210310	G	T
7	chr7:107211309:T:C	0	107211309	C	T
7	chr7:107211494:A:T	0	107211494	T	A
7	chr7:107212185:T:C	0	107212185	C	T
7	chr7:107213214:G:A	0	107213214	A	G
7	chr7:107214496:AT:A	0	107214496	A	AT
7	chr7:107215557:G:A	0	107215557	A	G
7	chr7:107215589:G:A	0	107215589	A	G
7	chr7:107215867:A:G	0	107215867	G	A
7	chr7:107218298:T:C	0	107218298	C	T
7	chr7:107219681:G:T	0	107219681	T	G
7	chr7:107219800:A:C	0	107219800	C	A
7	chr7:107222518:T:A	0	107222518	A	T
7	chr7:107222678:T:C	0	107222678	C	T
7	chr7:107222725:T:C	0	107222725	C	T
7	chr7:107222728:A:G	0	107222728	G	A
7	chr7:107223299:T:C	0	107223299	C	T
7	chr7:107223792:A:G	0	107223792	G	A
7	chr7:107224875:T:C	0	107224875	C	T
7	chr7:107225475:C:T	0	107225475	T	C
7	chr7:107225733:T:C	0	107225733	C	T
7	chr7:107227558:T:C	0	107227558	C	T
7	chr7:107228440:T:C	0	107228440	C	T
7	chr7:107231507:T:C	0	107231507	C	T
```
