## Supplementary material for "Characterization of shared and ancestry-specific signals driving complex traits using multi-ancestry fine-mapping": mesusieoutput

```
                 eur          afr      eur_afr
   [1,] 1.274641e-04 0.0001770027 3.992034e-05
   [2,] 2.261328e-04 0.0001776810 6.785190e-05
   [3,] 2.479892e-04 0.0001770766 7.512438e-05
   [4,] 8.185994e-04 0.0001772101 2.356201e-04
   [5,] 1.021499e-04 0.0001770558 3.234283e-05
   [6,] 7.538922e-04 0.0001772390 2.171571e-04
   [7,] 8.006024e-04 0.0001772390 2.301459e-04
   [8,] 7.538922e-04 0.0001770356 2.184579e-04
   [9,] 1.039915e-04 0.0001766465 3.305755e-05
  [10,] 7.375954e-04 0.0001769972 2.141782e-04
  [11,] 7.690871e-04 0.0001770356 2.227166e-04
  [12,] 2.157618e-04 0.0001763469 6.673038e-05
  [13,] 8.006024e-04 0.0001766741 2.347397e-04
  [14,] 7.538922e-04 0.0001766938 2.212621e-04
  [15,] 4.418523e-04 0.0001765607 1.325388e-04
  [16,] 2.110354e-04 0.0001755085 6.743004e-05
  [17,] 5.603211e-04 0.0001770799 1.637490e-04
  [18,] 9.890223e-05 0.0001762930 3.169332e-05
  [19,] 7.690871e-04 0.0001766772 2.254702e-04
  [20,] 6.843075e-05 0.0001754699 2.273079e-05
  [21,] 1.386903e-04 0.0001757301 4.433552e-05
  [22,] 1.783625e-04 0.0001777338 5.933175e-05
  [23,] 1.386903e-04 0.0001755950 4.454512e-05
  [24,] 1.386903e-04 0.0001756682 4.442766e-05
  [25,] 1.339935e-04 0.0001756565 4.298533e-05
  [26,] 6.952755e-04 0.0001757284 2.134749e-04
  [27,] 1.045815e-04 0.0001755971 3.391430e-05
  [28,] 1.386903e-04 0.0001757301 4.433552e-05
  [29,] 8.535648e-04 0.0001765618 2.506627e-04
  [30,] 2.113822e-04 0.0001754348 6.760386e-05
  [31,] 2.113822e-04 0.0001752843 6.832595e-05
  [32,] 7.231496e-04 0.0001755587 2.240701e-04
  [33,] 1.379247e-04 0.0001755991 4.425217e-05
  [34,] 6.974144e-05 0.0001752913 2.313206e-05
  [35,] 1.475913e-04 0.0001758320 4.689090e-05
  [36,] 9.335760e-05 0.0001760235 3.011338e-05
  [37,] 5.477263e-04 0.0001770516 1.600270e-04
  [38,] 3.582442e-04 0.0001768297 1.071478e-04
  [39,] 1.452183e-04 0.0001762966 4.838580e-05
  [40,] 5.579925e-04 0.0001768970 1.637531e-04
  [41,] 9.501158e-05 0.0001766973 3.034360e-05
  [42,] 6.743769e-04 0.0001764219 2.002938e-04
  [43,] 6.403657e-04 0.0001768706 1.872381e-04
  [44,] 1.044913e-04 0.0001766749 3.316321e-05
  [45,] 6.804090e-04 0.0001773850 1.953814e-04
  [46,] 6.279811e-04 0.0001774403 1.807181e-04
  [47,] 6.279811e-04 0.0001773958 1.809641e-04
  [48,] 6.375352e-04 0.0001773780 1.837037e-04
  [49,] 1.375333e-04 0.0001773553 4.255751e-05
  [50,] 1.423296e-04 0.0001771369 4.411903e-05
  [51,] 2.251640e-04 0.0001772466 6.807709e-05
  [52,] 1.346467e-04 0.0001768137 4.211162e-05
  [53,] 6.913381e-05 0.0001771827 2.293826e-05
  [54,] 1.323992e-04 0.0001772055 4.115912e-05
  [55,] 1.301893e-04 0.0001764203 4.245220e-05
  [56,] 1.557362e-04 0.0001782371 5.070234e-05
  [57,] 6.899484e-05 0.0001763923 2.300280e-05
  [58,] 1.243350e-04 0.0001768899 3.899425e-05
  [59,] 1.655699e-04 0.0001755581 5.321080e-05
  [60,] 1.111507e-04 0.0001772018 3.493530e-05
  [61,] 6.971968e-05 0.0001757607 2.316302e-05
  [62,] 1.248706e-04 0.0001755498 4.176485e-05
  [63,] 7.645439e-05 0.0001759422 2.531451e-05
  [64,] 7.936576e-05 0.0001755513 2.643719e-05
  [65,] 1.612006e-04 0.0001774080 5.309497e-05
  [66,] 7.813307e-05 0.0001759598 2.592960e-05
  [67,] 9.880005e-05 0.0001775747 3.389561e-05
  [68,] 9.479791e-05 0.0001755233 3.176547e-05
  [69,] 1.382185e-04 0.0001761710 4.637063e-05
  [70,] 1.409956e-04 0.0001755982 4.837997e-05
  [71,] 1.520890e-04 0.0001758641 5.285056e-05
  [72,] 1.385971e-04 0.0001750569 4.648594e-05
  [73,] 1.275764e-04 0.0001757361 4.382630e-05
  [74,] 1.393579e-04 0.0001750672 4.678660e-05
  [75,] 1.866744e-04 0.0001776706 6.234361e-05
  [76,] 1.185805e-04 0.0001757542 4.061264e-05
  [77,] 1.097192e-04 0.0001758676 3.643382e-05
  [78,] 2.063723e-04 0.0001778448 6.683627e-05
  [79,] 9.535897e-05 0.0001767141 3.249923e-05
  [80,] 2.221368e-04 0.0001777613 7.241445e-05
  [81,] 1.115454e-04 0.0001761160 3.749966e-05
  [82,] 1.096223e-04 0.0001760796 3.668650e-05
  [83,] 1.097998e-04 0.0001755346 3.635612e-05
  [84,] 1.158277e-04 0.0001749980 3.892401e-05
  [85,] 1.099514e-04 0.0001749255 3.635977e-05
  [86,] 1.062926e-04 0.0001748354 3.529304e-05
  [87,] 1.022298e-04 0.0001748363 3.394285e-05
  [88,] 1.067344e-04 0.0001749846 3.540383e-05
  [89,] 1.107051e-04 0.0001749234 3.672632e-05
  [90,] 7.910468e-05 0.0001758408 2.645352e-05
  [91,] 7.315486e-05 0.0001757893 2.435727e-05
  [92,] 1.431605e-04 0.0001780651 4.742634e-05
  [93,] 1.855097e-04 0.0001759061 6.170723e-05
  [94,] 8.487182e-05 0.0001760516 2.832497e-05
  [95,] 1.095549e-04 0.0001749500 3.628513e-05
  [96,] 1.067621e-04 0.0001750183 3.548318e-05
  [97,] 1.467580e-03 0.0001778957 5.255883e-04
  [98,] 1.044377e-04 0.0001749188 3.448498e-05
  [99,] 1.029336e-04 0.0001749141 3.403272e-05
 [100,] 1.030399e-04 0.0001748376 3.419909e-05
 [101,] 1.024123e-04 0.0001748784 3.402164e-05
 [102,] 1.345064e-04 0.0001749417 4.508920e-05
 [103,] 1.085658e-04 0.0001749748 3.608209e-05
 [104,] 2.058156e-04 0.0001761331 6.871363e-05
 [105,] 1.067205e-04 0.0001749803 3.537351e-05
 [106,] 2.058156e-04 0.0001761426 6.865456e-05
 [107,] 1.336363e-04 0.0001749332 4.476207e-05
 [108,] 2.045692e-04 0.0001761457 6.828115e-05
 [109,] 1.336363e-04 0.0001749302 4.475048e-05
 [110,] 1.431241e-04 0.0001749715 4.812956e-05
 [111,] 2.082253e-04 0.0001761831 6.965677e-05
 [112,] 1.342153e-04 0.0001749187 4.489927e-05
 [113,] 1.308945e-04 0.0001749187 4.377826e-05
 [114,] 2.002443e-04 0.0001761324 6.662571e-05
 [115,] 1.249742e-04 0.0001749081 4.173933e-05
 [116,] 1.244620e-04 0.0001749062 4.155932e-05
 [117,] 1.287461e-04 0.0001749020 4.298438e-05
 [118,] 1.260183e-04 0.0001749020 4.206674e-05
 [119,] 1.288979e-04 0.0001749062 4.305359e-05
 [120,] 1.300416e-04 0.0001749062 4.343863e-05
 [121,] 1.306142e-04 0.0001749312 4.373121e-05
 [122,] 1.064593e-04 0.0001749847 3.531795e-05
 [123,] 1.306142e-04 0.0001748856 4.352910e-05
 [124,] 1.324052e-04 0.0001748794 4.408915e-05
 [125,] 1.052859e-04 0.0001749825 3.491738e-05
 [126,] 1.266627e-04 0.0001748801 4.217689e-05
 [127,] 1.313556e-04 0.0001749023 4.386338e-05
 [128,] 1.319546e-04 0.0001749037 4.407124e-05
 [129,] 1.319546e-04 0.0001748997 4.405188e-05
 [130,] 1.325611e-04 0.0001748852 4.417738e-05
 [131,] 1.379169e-04 0.0001748958 4.603195e-05
 [132,] 1.385963e-04 0.0001748958 4.625968e-05
 [133,] 2.068364e-04 0.0001761351 6.855558e-05
 [134,] 1.463606e-04 0.0001752018 4.924464e-05
 [135,] 1.344777e-04 0.0001748691 4.469903e-05
 [136,] 1.347138e-04 0.0001748670 4.475928e-05
 [137,] 1.403881e-04 0.0001748660 4.662863e-05
 [138,] 2.023879e-04 0.0001761353 6.709693e-05
 [139,] 1.355142e-04 0.0001748702 4.505542e-05
 [140,] 2.148474e-04 0.0001761838 7.145476e-05
 [141,] 1.048540e-04 0.0001750416 3.477594e-05
 [142,] 2.154110e-04 0.0001761572 7.163809e-05
 [143,] 2.077521e-04 0.0001761540 6.901592e-05
 [144,] 1.504414e-04 0.0001752092 5.067572e-05
 [145,] 1.092782e-03 0.0001778108 3.833623e-04
 [146,] 2.079509e-04 0.0001761737 6.887682e-05
 [147,] 1.379169e-04 0.0001748895 4.568293e-05
 [148,] 2.029541e-04 0.0001761498 6.731361e-05
 [149,] 1.316577e-04 0.0001749154 4.387123e-05
 [150,] 1.397720e-04 0.0001749220 4.662560e-05
 [151,] 1.327753e-04 0.0001749186 4.426157e-05
 [152,] 1.873212e-04 0.0001751525 6.293098e-05
 [153,] 1.403961e-04 0.0001761824 4.672861e-05
 [154,] 1.340454e-04 0.0001748915 4.444817e-05
 [155,] 1.340454e-04 0.0001748970 4.452016e-05
 [156,] 1.089663e-04 0.0001750397 3.610421e-05
 [157,] 8.963451e-05 0.0001758854 3.009461e-05
 [158,] 2.006731e-04 0.0001761447 6.636511e-05
 [159,] 1.349649e-04 0.0001748878 4.465071e-05
 [160,] 1.081851e-04 0.0001750407 3.587258e-05
 [161,] 1.343398e-04 0.0001748885 4.447597e-05
 [162,] 1.980961e-04 0.0001761447 6.552026e-05
 [163,] 1.886717e-04 0.0001771765 6.027517e-05
 [164,] 1.416458e-04 0.0001748960 4.702222e-05
 [165,] 1.362378e-04 0.0001748898 4.513751e-05
 [166,] 2.127043e-04 0.0001761886 7.051628e-05
 [167,] 8.021330e-05 0.0001759698 2.669489e-05
 [168,] 1.984903e-04 0.0001761610 6.577527e-05
 [169,] 1.304951e-04 0.0001748904 4.325748e-05
 [170,] 1.353202e-04 0.0001749206 4.482482e-05
 [171,] 1.382055e-04 0.0001749190 4.566193e-05
 [172,] 1.070888e-03 0.0001778086 3.752488e-04
 [173,] 1.735931e-04 0.0001752256 5.822528e-05
 [174,] 1.673267e-04 0.0001752553 5.612125e-05
 [175,] 1.962007e-04 0.0001760458 6.488377e-05
 [176,] 1.569891e-04 0.0001749803 5.182043e-05
 [177,] 1.587617e-04 0.0001749804 5.244332e-05
 [178,] 1.652991e-04 0.0001749829 5.471854e-05
 [179,] 1.681789e-04 0.0001749872 5.577081e-05
 [180,] 1.593399e-04 0.0001750383 5.312277e-05
 [181,] 1.422215e-04 0.0001750138 4.714927e-05
 [182,] 1.553669e-04 0.0001750436 5.149308e-05
 [183,] 1.667155e-04 0.0001750817 5.541348e-05
 [184,] 2.085105e-04 0.0001783317 7.561424e-05
 [185,] 8.655748e-05 0.0001759075 2.889085e-05
 [186,] 1.019159e-04 0.0001765283 3.309501e-05
 [187,] 1.198542e-04 0.0001761111 3.955763e-05
 [188,] 1.235231e-04 0.0001759430 4.095930e-05
 [189,] 1.639678e-04 0.0001768745 5.851670e-05
 [190,] 1.294259e-04 0.0001762023 4.223545e-05
 [191,] 9.979858e-05 0.0001775533 3.223533e-05
 [192,] 9.654160e-05 0.0001773231 3.140095e-05
 [193,] 2.252930e-04 0.0001774377 8.245723e-05
 [194,] 1.669784e-04 0.0001760606 5.465998e-05
 [195,] 1.592427e-04 0.0001760636 5.205630e-05
 [196,] 2.066968e-04 0.0001761629 6.677791e-05
 [197,] 8.967212e-05 0.0001769551 2.961853e-05
 [198,] 1.210948e-04 0.0001761172 3.962418e-05
 [199,] 1.663332e-04 0.0001760909 5.413972e-05
 [200,] 1.376010e-04 0.0001761497 4.475700e-05
 [201,] 1.426850e-04 0.0001761534 4.632684e-05
 [202,] 1.029329e-04 0.0001753956 3.488412e-05
 [203,] 1.029329e-04 0.0001754052 3.489582e-05
 [204,] 1.426850e-04 0.0001761375 4.636831e-05
 [205,] 1.548287e-04 0.0001764825 5.405115e-05
 [206,] 1.169116e-04 0.0001763539 3.758958e-05
 [207,] 1.025376e-04 0.0001763668 3.311681e-05
 [208,] 1.192405e-04 0.0001763433 3.832108e-05
 [209,] 1.204096e-04 0.0001763638 3.866094e-05
 [210,] 8.860665e-05 0.0001778140 2.929955e-05
 [211,] 1.163751e-04 0.0001764938 3.729172e-05
 [212,] 2.337003e-04 0.0001786558 8.771294e-05
 [213,] 1.590869e-04 0.0001774957 5.365976e-05
 [214,] 1.157534e-04 0.0001761150 3.791284e-05
 [215,] 1.146529e-04 0.0001761358 3.751384e-05
 [216,] 1.120327e-04 0.0001760742 3.681524e-05
 [217,] 1.125560e-04 0.0001761256 3.686240e-05
 [218,] 1.025190e-04 0.0001752251 3.454063e-05
 [219,] 1.683088e-04 0.0001765507 5.557371e-05
 [220,] 1.146529e-04 0.0001761077 3.757605e-05
 [221,] 1.684473e-04 0.0001801488 5.273487e-05
 [222,] 1.689199e-04 0.0001799915 5.286173e-05
 [223,] 1.698411e-04 0.0001801064 5.294886e-05
 [224,] 1.003757e-04 0.0001780311 3.229047e-05
 [225,] 1.687691e-04 0.0001801535 5.277727e-05
 [226,] 2.201003e-04 0.0001750716 7.461703e-05
 [227,] 1.780555e-04 0.0001750000 5.991033e-05
 [228,] 1.806175e-04 0.0001748928 6.002126e-05
 [229,] 1.780555e-04 0.0001748928 5.917223e-05
 [230,] 1.696664e-04 0.0001799569 5.295982e-05
 [231,] 1.850121e-04 0.0001750481 6.253701e-05
 [232,] 1.625460e-04 0.0001802253 5.161984e-05
 [233,] 1.735695e-04 0.0001798214 5.366569e-05
 [234,] 1.693420e-04 0.0001802708 5.282620e-05
 [235,] 1.226914e-04 0.0001775348 4.079384e-05
 [236,] 1.223297e-04 0.0001775362 4.067858e-05
 [237,] 1.692650e-04 0.0001797977 5.291547e-05
 [238,] 1.695836e-04 0.0001801329 5.289976e-05
 [239,] 2.273811e-04 0.0001750481 7.694190e-05
 [240,] 3.093925e-04 0.0001778162 9.078136e-05
 [241,] 1.677247e-04 0.0001802372 5.256146e-05
 [242,] 1.417779e-04 0.0001763058 4.903547e-05
 [243,] 1.676405e-04 0.0001802372 5.254874e-05
 [244,] 1.675642e-04 0.0001802372 5.253725e-05
 [245,] 1.699126e-04 0.0001803319 5.292151e-05
 [246,] 1.688499e-04 0.0001803319 5.271309e-05
 [247,] 1.858221e-04 0.0001748935 6.219010e-05
 [248,] 1.460835e-04 0.0001763372 5.069359e-05
 [249,] 2.301171e-04 0.0001749257 7.737634e-05
 [250,] 1.684473e-04 0.0001804740 5.264802e-05
 [251,] 1.688513e-04 0.0001803784 5.268850e-05
 [252,] 2.135957e-04 0.0001761560 6.841388e-05
 [253,] 1.474396e-04 0.0001763260 5.117402e-05
 [254,] 1.410479e-04 0.0001762530 4.819432e-05
 [255,] 1.684400e-04 0.0001799213 5.272613e-05
 [256,] 1.464055e-04 0.0001762994 5.075728e-05
 [257,] 2.070422e-04 0.0001761363 6.642769e-05
 [258,] 1.011793e-04 0.0001763278 3.272581e-05
 [259,] 9.482221e-05 0.0001780990 3.097117e-05
 [260,] 1.490693e-04 0.0001763104 5.175121e-05
 [261,] 2.070422e-04 0.0001761706 6.630122e-05
 [262,] 1.955273e-04 0.0001748241 6.478674e-05
 [263,] 1.509348e-04 0.0001769894 5.394540e-05
 [264,] 1.638477e-04 0.0001765791 5.358266e-05
 [265,] 1.602640e-04 0.0001802244 5.131778e-05
 [266,] 9.670284e-05 0.0001777822 3.131570e-05
 [267,] 9.600483e-05 0.0001778756 3.110371e-05
 [268,] 2.359409e-04 0.0001748673 7.904421e-05
 [269,] 1.482056e-04 0.0001763715 5.156450e-05
 [270,] 2.248994e-04 0.0001748439 7.502211e-05
 [271,] 1.675987e-04 0.0001802055 5.246230e-05
 [272,] 9.579349e-05 0.0001780337 3.121427e-05
 [273,] 2.248994e-04 0.0001748329 7.480202e-05
 [274,] 9.486856e-05 0.0001778495 3.080033e-05
 [275,] 1.482056e-04 0.0001763715 5.156450e-05
 [276,] 2.212626e-04 0.0001748343 7.362714e-05
 [277,] 1.495627e-04 0.0001763225 5.198480e-05
 [278,] 9.600483e-05 0.0001780496 3.106250e-05
 [279,] 1.893482e-04 0.0001761166 6.085802e-05
 [280,] 1.674710e-04 0.0001801363 5.243629e-05
 [281,] 1.977521e-04 0.0001761100 6.353055e-05
 [282,] 9.579349e-05 0.0001782479 3.117808e-05
 [283,] 2.077259e-04 0.0001748319 6.908194e-05
 [284,] 1.674310e-04 0.0001800655 5.244621e-05
 [285,] 2.102817e-04 0.0001761733 6.724195e-05
 [286,] 2.399264e-04 0.0001748570 8.024068e-05
 [287,] 1.863393e-04 0.0001774855 6.216002e-05
 [288,] 2.070422e-04 0.0001761370 6.635644e-05
 [289,] 1.678417e-04 0.0001800412 5.251658e-05
 [290,] 2.102817e-04 0.0001761733 6.724195e-05
 [291,] 2.038753e-04 0.0001761733 6.523365e-05
 [292,] 2.038753e-04 0.0001761733 6.523365e-05
 [293,] 9.689050e-05 0.0001780073 3.149222e-05
 [294,] 1.502522e-04 0.0001765251 5.255903e-05
 [295,] 1.037954e-04 0.0001763535 3.349979e-05
 [296,] 1.977521e-04 0.0001761035 6.362232e-05
 [297,] 1.488805e-04 0.0001766039 5.216295e-05
 [298,] 1.687424e-04 0.0001807229 5.252298e-05
 [299,] 1.661495e-04 0.0001802606 5.218972e-05
 [300,] 1.443568e-04 0.0001769528 5.091971e-05
 [301,] 9.734121e-05 0.0001780219 3.160208e-05
 [302,] 1.857691e-04 0.0001752018 6.365081e-05
 [303,] 1.857691e-04 0.0001751580 6.350423e-05
 [304,] 9.710164e-05 0.0001781060 3.152582e-05
 [305,] 1.014905e-04 0.0001762755 3.306019e-05
 [306,] 8.849593e-05 0.0001770743 2.948383e-05
 [307,] 1.678318e-04 0.0001808061 5.230313e-05
 [308,] 1.039739e-04 0.0001762755 3.384215e-05
 [309,] 9.474089e-05 0.0001762808 3.092807e-05
 [310,] 2.479757e-04 0.0001774149 7.393783e-05
 [311,] 2.477608e-04 0.0001773948 7.390694e-05
 [312,] 1.892942e-04 0.0001751221 6.459116e-05
 [313,] 1.810089e-04 0.0001761301 5.818656e-05
 [314,] 1.422668e-04 0.0001766434 4.917734e-05
 [315,] 1.712837e-04 0.0001761307 5.512024e-05
 [316,] 2.426738e-04 0.0001775595 7.222217e-05
 [317,] 1.499163e-04 0.0001766598 5.265816e-05
 [318,] 1.048285e-04 0.0001763258 3.382667e-05
 [319,] 1.458462e-04 0.0001763191 5.064498e-05
 [320,] 7.934003e-05 0.0001752035 2.667381e-05
 [321,] 9.861884e-05 0.0001779005 3.195963e-05
 [322,] 7.491360e-05 0.0001751299 2.509362e-05
 [323,] 1.695850e-04 0.0001807133 5.263277e-05
 [324,] 7.562167e-05 0.0001751243 2.533592e-05
 [325,] 1.441383e-04 0.0001767514 5.008667e-05
 [326,] 1.668323e-04 0.0001808487 5.215612e-05
 [327,] 7.597870e-05 0.0001751857 2.549403e-05
 [328,] 1.674145e-04 0.0001808816 5.216856e-05
 [329,] 9.592168e-05 0.0001779820 3.104096e-05
 [330,] 8.752661e-05 0.0001777141 2.771226e-05
 [331,] 1.479457e-04 0.0001768836 5.229240e-05
 [332,] 1.447589e-04 0.0001775115 4.799551e-05
 [333,] 1.431263e-04 0.0001774933 4.792512e-05
 [334,] 1.465185e-04 0.0001768512 5.173340e-05
 [335,] 7.571252e-05 0.0001750941 2.536701e-05
 [336,] 7.681629e-05 0.0001750863 2.574379e-05
 [337,] 9.726515e-05 0.0001771176 3.156715e-05
 [338,] 1.676787e-04 0.0001804773 5.227215e-05
 [339,] 7.805871e-05 0.0001750714 2.616153e-05
 [340,] 7.805871e-05 0.0001750642 2.615612e-05
 [341,] 1.640888e-04 0.0001764627 5.332041e-05
 [342,] 7.805871e-05 0.0001750571 2.615071e-05
 [343,] 9.535898e-05 0.0001780367 3.110194e-05
 [344,] 1.474394e-04 0.0001775120 4.900309e-05
 [345,] 1.657342e-04 0.0001807940 5.191618e-05
 [346,] 1.618701e-04 0.0001775081 5.391508e-05
 [347,] 7.895865e-05 0.0001751355 2.651684e-05
 [348,] 9.854735e-05 0.0001760894 3.202861e-05
 [349,] 7.631603e-05 0.0001750224 2.557604e-05
 [350,] 9.772405e-05 0.0001761538 3.174148e-05
 [351,] 1.668123e-04 0.0001766025 5.386106e-05
 [352,] 7.593964e-05 0.0001753488 2.560170e-05
 [353,] 8.162117e-05 0.0001768828 2.620930e-05
 [354,] 9.844056e-05 0.0001760780 3.230555e-05
 [355,] 1.690512e-04 0.0001803329 5.248864e-05
 [356,] 9.139858e-05 0.0001761838 2.972013e-05
 [357,] 7.868617e-05 0.0001752836 2.654556e-05
 [358,] 7.777306e-05 0.0001752963 2.622949e-05
 [359,] 7.694892e-05 0.0001752963 2.593833e-05
 [360,] 1.039128e-04 0.0001756090 3.424319e-05
 [361,] 9.234502e-05 0.0001762742 2.997258e-05
 [362,] 8.647780e-05 0.0001771437 2.750994e-05
 [363,] 7.814063e-05 0.0001751912 2.630770e-05
 [364,] 1.641272e-04 0.0001766820 5.308303e-05
 [365,] 8.585020e-05 0.0001771642 2.732599e-05
 [366,] 1.417971e-04 0.0001764754 4.899089e-05
 [367,] 8.647780e-05 0.0001771180 2.751570e-05
 [368,] 8.647780e-05 0.0001771180 2.751570e-05
 [369,] 8.647780e-05 0.0001770862 2.752285e-05
 [370,] 8.956212e-05 0.0001767481 2.931645e-05
 [371,] 8.852747e-05 0.0001766641 2.901562e-05
 [372,] 1.743940e-04 0.0001759392 5.655541e-05
 [373,] 1.084601e-04 0.0001769074 3.394347e-05
 [374,] 1.677783e-04 0.0001775359 5.587417e-05
 [375,] 1.151345e-04 0.0001760087 3.680799e-05
 [376,] 8.243928e-05 0.0001767389 2.643865e-05
 [377,] 8.374278e-05 0.0001765755 2.685118e-05
 [378,] 8.253629e-05 0.0001764382 2.654194e-05
 [379,] 1.328548e-04 0.0001775387 4.456071e-05
 [380,] 8.190559e-05 0.0001765755 2.631927e-05
 [381,] 1.633976e-04 0.0001765722 5.300263e-05
 [382,] 7.389015e-05 0.0001750962 2.477422e-05
 [383,] 1.020704e-04 0.0001760682 3.313160e-05
 [384,] 1.646875e-04 0.0001806313 5.172926e-05
 [385,] 9.202396e-05 0.0001773927 3.001397e-05
 [386,] 7.389015e-05 0.0001750893 2.477103e-05
 [387,] 1.804220e-04 0.0001766150 5.764645e-05
 [388,] 1.016906e-04 0.0001759360 3.316492e-05
 [389,] 9.707035e-05 0.0001759342 3.170764e-05
 [390,] 1.627471e-04 0.0001806313 5.148500e-05
 [391,] 9.892262e-05 0.0001759428 3.228366e-05
 [392,] 9.477006e-05 0.0001759988 3.089950e-05
 [393,] 9.626784e-05 0.0001759988 3.136971e-05
 [394,] 1.648068e-04 0.0001765792 5.365137e-05
 [395,] 8.943868e-05 0.0001761228 2.914852e-05
 [396,] 9.227810e-05 0.0001774708 3.006682e-05
 [397,] 7.423141e-05 0.0001751900 2.493429e-05
 [398,] 9.633744e-05 0.0001759087 3.150188e-05
 [399,] 9.561955e-05 0.0001759020 3.128152e-05
 [400,] 9.779609e-05 0.0001758757 3.200024e-05
 [401,] 1.632484e-04 0.0001808108 5.156030e-05
 [402,] 9.098353e-05 0.0001760244 2.969329e-05
 [403,] 9.098353e-05 0.0001760329 2.968733e-05
 [404,] 9.098353e-05 0.0001760329 2.968733e-05
 [405,] 9.052702e-05 0.0001776617 2.957131e-05
 [406,] 1.646666e-04 0.0001805972 5.171422e-05
 [407,] 8.419928e-05 0.0001758556 2.809965e-05
 [408,] 1.514115e-04 0.0001768780 5.322215e-05
 [409,] 1.167145e-04 0.0001758806 3.812299e-05
 [410,] 1.615599e-04 0.0001809975 5.138901e-05
 [411,] 1.663637e-04 0.0001808628 5.189628e-05
 [412,] 1.339537e-04 0.0001777245 4.445808e-05
 [413,] 1.448784e-04 0.0001760660 4.967367e-05
 [414,] 1.426626e-04 0.0001759405 4.631064e-05
 [415,] 1.559462e-04 0.0001759170 5.061137e-05
 [416,] 1.626215e-04 0.0001802367 5.155641e-05
 [417,] 1.580404e-04 0.0001758707 5.144345e-05
 [418,] 1.426626e-04 0.0001759148 4.637975e-05
 [419,] 1.394384e-04 0.0001760299 4.759266e-05
 [420,] 1.689865e-04 0.0001758936 5.485708e-05
 [421,] 1.425391e-04 0.0001764488 4.925169e-05
 [422,] 1.583107e-04 0.0001803040 5.154822e-05
 [423,] 1.022429e-04 0.0001762010 3.244118e-05
 [424,] 8.301145e-05 0.0001762598 2.672398e-05
 [425,] 9.169610e-05 0.0001761774 2.982906e-05
 [426,] 1.718531e-04 0.0001758569 5.602559e-05
 [427,] 9.169610e-05 0.0001761705 2.983331e-05
 [428,] 1.415659e-04 0.0001761081 4.849286e-05
 [429,] 9.351017e-05 0.0001761518 3.040873e-05
 [430,] 1.631721e-04 0.0001803093 5.161364e-05
 [431,] 1.432677e-04 0.0001761213 4.915270e-05
 [432,] 1.402450e-04 0.0001775130 4.677252e-05
 [433,] 1.441662e-04 0.0001761606 4.954376e-05
 [434,] 1.540751e-04 0.0001777489 5.136351e-05
 [435,] 1.665014e-04 0.0001803357 5.203885e-05
 [436,] 1.463127e-04 0.0001758189 4.788255e-05
 [437,] 1.740590e-04 0.0001762728 5.657775e-05
 [438,] 9.376999e-05 0.0001773631 3.044506e-05
 [439,] 1.518910e-04 0.0001757839 4.976279e-05
 [440,] 1.614255e-04 0.0001801835 5.136376e-05
 [441,] 9.183963e-05 0.0001774748 2.989792e-05
 [442,] 1.370842e-04 0.0001775155 4.583708e-05
 [443,] 1.334009e-04 0.0001775176 4.464060e-05
 [444,] 7.735058e-05 0.0001756194 2.620434e-05
 [445,] 7.823258e-05 0.0001756089 2.651832e-05
 [446,] 7.779005e-05 0.0001757844 2.641785e-05
 [447,] 1.589259e-04 0.0001757362 5.242749e-05
 [448,] 1.008388e-04 0.0001782943 3.593783e-05
 [449,] 1.656108e-04 0.0001757362 5.461707e-05
 [450,] 1.055233e-04 0.0001784697 3.781705e-05
 [451,] 9.239980e-05 0.0001788138 2.988092e-05
 [452,] 1.613205e-04 0.0001803660 5.137530e-05
 [453,] 1.535512e-04 0.0001757443 5.092789e-05
 [454,] 1.336938e-04 0.0001775115 4.464731e-05
 [455,] 1.029946e-04 0.0001791017 3.707471e-05
 [456,] 1.020045e-04 0.0001788982 3.661352e-05
 [457,] 1.020045e-04 0.0001788982 3.661352e-05
 [458,] 1.615215e-04 0.0001805223 5.135760e-05
 [459,] 1.020045e-04 0.0001786807 3.653391e-05
 [460,] 1.000212e-04 0.0001787636 3.579157e-05
 [461,] 1.579143e-04 0.0001807237 5.188116e-05
 [462,] 8.905422e-05 0.0001759319 2.919743e-05
 [463,] 8.848931e-05 0.0001759319 2.901916e-05
 [464,] 1.208731e-04 0.0001775499 4.059839e-05
 [465,] 1.607333e-04 0.0001803666 5.129536e-05
 [466,] 7.099450e-05 0.0001758486 2.392033e-05
 [467,] 1.397074e-04 0.0001757703 4.657265e-05
 [468,] 1.166852e-04 0.0001775706 3.928286e-05
 [469,] 7.237166e-05 0.0001758558 2.443915e-05
 [470,] 7.238363e-05 0.0001758558 2.441970e-05
 [471,] 7.298384e-05 0.0001758747 2.464869e-05
 [472,] 1.397074e-04 0.0001757922 4.661777e-05
 [473,] 9.164628e-05 0.0001793860 3.268515e-05
 [474,] 8.946308e-05 0.0001794678 3.184049e-05
 [475,] 7.409877e-05 0.0001760325 2.509958e-05
 [476,] 9.060851e-05 0.0001793633 2.939160e-05
 [477,] 9.529105e-05 0.0001793097 3.054020e-05
 [478,] 1.185455e-04 0.0001776204 4.004269e-05
 [479,] 1.417852e-04 0.0001767354 4.983406e-05
 [480,] 1.612617e-04 0.0001756202 5.031105e-05
 [481,] 1.094984e-04 0.0001759940 3.623954e-05
 [482,] 1.571008e-04 0.0001764100 4.827940e-05
 [483,] 1.432010e-04 0.0001759482 4.877890e-05
 [484,] 1.342731e-04 0.0001777021 4.560879e-05
 [485,] 1.502685e-04 0.0001766201 4.618127e-05
 [486,] 1.450766e-04 0.0001759482 4.946578e-05
 [487,] 1.528474e-04 0.0001764593 4.704130e-05
 [488,] 1.594855e-04 0.0001803933 5.163250e-05
 [489,] 1.548156e-04 0.0001764291 5.355508e-05
 [490,] 9.100948e-05 0.0001812528 2.933541e-05
 [491,] 1.463715e-04 0.0001759689 4.995965e-05
 [492,] 1.656155e-04 0.0001761672 5.522169e-05
 [493,] 1.460920e-04 0.0001766029 4.503570e-05
 [494,] 9.793376e-05 0.0001760175 3.249498e-05
 [495,] 1.272801e-04 0.0001800141 4.015432e-05
 [496,] 1.435229e-04 0.0001758690 4.875589e-05
 [497,] 1.275063e-04 0.0001801476 4.017576e-05
 [498,] 1.450766e-04 0.0001759155 4.940963e-05
 [499,] 1.472800e-04 0.0001759573 5.027974e-05
 [500,] 1.590137e-04 0.0001804986 5.163301e-05
 [501,] 1.828696e-04 0.0001761331 6.057825e-05
 [502,] 1.156532e-04 0.0001751728 3.859084e-05
 [503,] 1.125434e-04 0.0001770123 3.560524e-05
 [504,] 1.252961e-04 0.0001801848 3.977104e-05
 [505,] 1.572322e-04 0.0001806279 5.253606e-05
 [506,] 1.570639e-04 0.0001806747 5.281783e-05
 [507,] 1.699718e-04 0.0001775557 5.665812e-05
 [508,] 1.573037e-04 0.0001807534 5.249260e-05
 [509,] 1.571898e-04 0.0001804219 5.203583e-05
 [510,] 1.574027e-04 0.0001804494 5.197094e-05
 [511,] 1.631436e-04 0.0001761177 5.411723e-05
 [512,] 9.044144e-05 0.0001795786 2.912501e-05
 [513,] 1.181545e-04 0.0001775350 3.695259e-05
 [514,] 1.570770e-04 0.0001802175 5.192752e-05
 [515,] 1.582573e-04 0.0001803894 5.173704e-05
 [516,] 1.845558e-04 0.0001799705 6.833893e-05
 [517,] 9.160350e-05 0.0001798489 2.937846e-05
 [518,] 1.573220e-04 0.0001806429 5.201422e-05
 [519,] 1.400064e-04 0.0001776272 4.268970e-05
 [520,] 1.579052e-04 0.0001807403 5.179673e-05
 [521,] 1.096754e-04 0.0001781738 3.452923e-05
 [522,] 1.410428e-04 0.0001756192 4.756961e-05
 [523,] 1.393022e-04 0.0001780341 4.231426e-05
 [524,] 1.578033e-04 0.0001806505 5.185326e-05
 [525,] 1.578776e-04 0.0001806767 5.179875e-05
 [526,] 1.429842e-04 0.0001778943 4.337845e-05
 [527,] 1.416583e-04 0.0001756136 4.776326e-05
 [528,] 7.678430e-05 0.0001789876 2.660777e-05
 [529,] 1.432270e-04 0.0001756176 4.824125e-05
 [530,] 1.422807e-04 0.0001756224 4.793401e-05
 [531,] 1.414915e-04 0.0001777284 4.730823e-05
 [532,] 1.132232e-04 0.0001750898 3.791064e-05
 [533,] 1.143473e-04 0.0001751028 3.832189e-05
 [534,] 1.117630e-04 0.0001750951 3.741768e-05
 [535,] 1.615846e-04 0.0001804507 5.380902e-05
 [536,] 1.595154e-04 0.0001755808 5.337537e-05
 [537,] 8.999331e-05 0.0001759643 2.965768e-05
 [538,] 1.595918e-04 0.0001778820 5.476059e-05
 [539,] 1.591861e-04 0.0001756575 5.378713e-05
 [540,] 1.600705e-04 0.0001756529 5.407048e-05
 [541,] 1.600705e-04 0.0001756469 5.404349e-05
 [542,] 1.460397e-04 0.0001777598 4.435058e-05
 [543,] 1.445446e-04 0.0001777416 4.396401e-05
 [544,] 1.568264e-04 0.0001756642 5.300445e-05
 [545,] 1.575026e-04 0.0001755966 5.266259e-05
 [546,] 1.596628e-04 0.0001778412 5.465877e-05
 [547,] 1.516932e-04 0.0001755666 5.025140e-05
 [548,] 1.621995e-04 0.0001756133 5.422245e-05
 [549,] 1.613071e-04 0.0001811505 5.442742e-05
 [550,] 1.633757e-04 0.0001758685 5.585491e-05
 [551,] 7.794768e-05 0.0001791390 2.604050e-05
 [552,] 1.562617e-04 0.0001763473 5.161194e-05
 [553,] 9.181514e-05 0.0001787596 2.882870e-05
 [554,] 7.826834e-05 0.0001786952 2.511678e-05
 [555,] 1.291416e-04 0.0001787360 3.944232e-05
 [556,] 7.404177e-05 0.0001755881 2.463361e-05
 [557,] 1.264019e-04 0.0001788406 3.871368e-05
 [558,] 1.779935e-04 0.0001763690 5.810285e-05
 [559,] 1.260784e-04 0.0001789777 3.857318e-05
 [560,] 1.287029e-04 0.0001789782 3.923078e-05
 [561,] 1.281463e-04 0.0001790427 3.906939e-05
 [562,] 1.301553e-04 0.0001786320 3.972201e-05
 [563,] 7.366108e-05 0.0001757983 2.444536e-05
 [564,] 1.307366e-04 0.0001791306 3.968834e-05
 [565,] 1.325844e-04 0.0001785240 4.038433e-05
 [566,] 7.856148e-05 0.0001784965 2.621669e-05
 [567,] 1.282868e-04 0.0001784340 3.930264e-05
 [568,] 7.481371e-05 0.0001755288 2.485917e-05
 [569,] 1.268143e-04 0.0001790257 3.872690e-05
 [570,] 1.565565e-04 0.0001756792 5.245241e-05
 [571,] 1.283797e-04 0.0001787803 3.918534e-05
 [572,] 7.505286e-05 0.0001781425 2.427850e-05
 [573,] 1.272038e-04 0.0001787744 3.889016e-05
 [574,] 7.298516e-05 0.0001755310 2.428519e-05
 [575,] 7.610585e-05 0.0001785774 2.544927e-05
 [576,] 7.673713e-05 0.0001787738 2.469626e-05
 [577,] 8.077625e-05 0.0001758676 2.718697e-05
 [578,] 8.077625e-05 0.0001759710 2.725443e-05
 [579,] 8.064130e-05 0.0001759167 2.656722e-05
 [580,] 8.011933e-05 0.0001758758 2.697309e-05
 [581,] 1.296249e-04 0.0001779553 3.976629e-05
 [582,] 1.185882e-04 0.0001760336 3.769343e-05
 [583,] 7.434775e-05 0.0001754774 2.473169e-05
 [584,] 1.312386e-04 0.0001781153 4.015491e-05
 [585,] 1.470573e-04 0.0001776261 4.902185e-05
 [586,] 8.935788e-05 0.0001784645 2.929217e-05
 [587,] 1.205080e-04 0.0001776457 3.998365e-05
 [588,] 7.271090e-05 0.0001754772 2.418661e-05
 [589,] 1.172502e-04 0.0001776434 3.892048e-05
 [590,] 7.417697e-05 0.0001754776 2.467694e-05
 [591,] 8.077034e-05 0.0001757912 2.717023e-05
 [592,] 8.283377e-05 0.0001776320 2.758202e-05
 [593,] 1.115001e-04 0.0001777591 3.676021e-05
 [594,] 1.235166e-04 0.0001783372 3.808761e-05
 [595,] 1.230152e-04 0.0001783764 3.794735e-05
 [596,] 8.190144e-05 0.0001760280 2.688787e-05
 [597,] 7.291381e-05 0.0001759379 2.424807e-05
 [598,] 7.608145e-05 0.0001813990 2.548594e-05
 [599,] 8.798214e-05 0.0001757908 2.968530e-05
 [600,] 8.769591e-05 0.0001754167 2.906375e-05
 [601,] 8.155775e-05 0.0001757303 2.739400e-05
 [602,] 1.191301e-04 0.0001785646 3.689027e-05
 [603,] 7.614963e-05 0.0001805407 2.533870e-05
 [604,] 7.304368e-05 0.0001754798 2.429773e-05
 [605,] 7.304368e-05 0.0001754807 2.429826e-05
 [606,] 9.092760e-05 0.0001759981 3.086766e-05
 [607,] 9.060140e-05 0.0001760185 3.077326e-05
 [608,] 9.223987e-05 0.0001759679 3.130740e-05
 [609,] 9.026132e-05 0.0001758838 3.055484e-05
 [610,] 7.417872e-05 0.0001758829 2.457285e-05
 [611,] 7.886220e-05 0.0001805521 2.681642e-05
 [612,] 9.341858e-05 0.0001759128 3.056784e-05
 [613,] 9.665725e-05 0.0001759200 3.156067e-05
 [614,] 8.521836e-05 0.0001759052 2.879788e-05
 [615,] 1.247596e-04 0.0001777138 3.861546e-05
 [616,] 8.521836e-05 0.0001759387 2.883271e-05
 [617,] 7.615625e-05 0.0001810558 2.560401e-05
 [618,] 7.960104e-05 0.0001755221 2.636151e-05
 [619,] 7.231929e-05 0.0001755025 2.404704e-05
 [620,] 7.838871e-05 0.0001754884 2.601610e-05
 [621,] 7.782238e-05 0.0001754884 2.583139e-05
 [622,] 7.782238e-05 0.0001754867 2.583469e-05
 [623,] 7.896539e-05 0.0001754854 2.621103e-05
 [624,] 1.207602e-04 0.0001772146 3.777479e-05
 [625,] 1.051334e-04 0.0001798808 3.219436e-05
 [626,] 7.664678e-05 0.0001760912 2.525028e-05
 [627,] 7.313763e-05 0.0001761317 2.427729e-05
 [628,] 7.974810e-05 0.0001761838 2.615821e-05
 [629,] 9.382099e-05 0.0001761656 3.202639e-05
 [630,] 7.851042e-05 0.0001760057 2.583881e-05
 [631,] 8.223334e-05 0.0001760524 2.695956e-05
 [632,] 7.227869e-05 0.0001760449 2.403413e-05
 [633,] 8.455991e-05 0.0001759991 2.860509e-05
 [634,] 1.197500e-04 0.0001778419 4.017749e-05
 [635,] 1.017501e-04 0.0001776106 3.408289e-05
 [636,] 1.168083e-04 0.0001773055 3.681641e-05
 [637,] 1.189348e-04 0.0001770939 3.749029e-05
 [638,] 8.749297e-05 0.0001784250 2.770435e-05
 [639,] 9.920076e-05 0.0001775649 3.129437e-05
 [640,] 8.399872e-05 0.0001757256 2.783749e-05
 [641,] 1.133408e-04 0.0001771086 3.604767e-05
 [642,] 1.485966e-04 0.0001758960 4.995506e-05
 [643,] 1.188764e-04 0.0001765324 3.777311e-05
 [644,] 8.056611e-05 0.0001770537 2.714295e-05
 [645,] 1.259346e-04 0.0001770184 4.196307e-05
 [646,] 1.760016e-04 0.0001786024 6.495831e-05
 [647,] 1.305998e-04 0.0001768378 4.338318e-05
 [648,] 1.614910e-04 0.0001779341 5.686531e-05
 [649,] 6.686853e-04 0.0001766937 2.058233e-04
 [650,] 1.047584e-04 0.0001782150 3.336037e-05
 [651,] 6.953286e-04 0.0001774311 2.186877e-04
 [652,] 8.526890e-04 0.0001774497 2.667743e-04
 [653,] 1.535141e-04 0.0001782560 5.145108e-05
 [654,] 8.443477e-04 0.0001775505 2.620824e-04
 [655,] 8.901078e-04 0.0001774775 2.772512e-04
 [656,] 8.813210e-04 0.0001774968 2.739077e-04
 [657,] 8.813210e-04 0.0001775012 2.737831e-04
 [658,] 9.242172e-04 0.0001774839 2.875042e-04
 [659,] 9.383754e-04 0.0001774386 2.930929e-04
 [660,] 9.383754e-04 0.0001774950 2.913998e-04
 [661,] 1.537453e-04 0.0001778777 5.155342e-05
 [662,] 9.242172e-04 0.0001775019 2.867718e-04
 [663,] 9.103194e-04 0.0001775041 2.824674e-04
 [664,] 7.958808e-04 0.0001775515 2.460982e-04
 [665,] 8.980297e-04 0.0001775059 2.785713e-04
 [666,] 8.980297e-04 0.0001775423 2.774954e-04
 [667,] 8.980297e-04 0.0001775449 2.774281e-04
 [668,] 8.980297e-04 0.0001775521 2.772387e-04
 [669,] 1.537783e-04 0.0001779547 5.164370e-05
 [670,] 8.980297e-04 0.0001775605 2.769373e-04
 [671,] 8.980297e-04 0.0001775792 2.763816e-04
 [672,] 8.980297e-04 0.0001775819 2.763141e-04
 [673,] 8.980297e-04 0.0001775897 2.761239e-04
 [674,] 9.424954e-04 0.0001775975 2.894514e-04
 [675,] 9.424954e-04 0.0001776041 2.891971e-04
 [676,] 9.424954e-04 0.0001776069 2.891257e-04
 [677,] 9.014965e-04 0.0001776470 2.757661e-04
 [678,] 8.878673e-04 0.0001776634 2.713182e-04
 [679,] 8.878673e-04 0.0001776529 2.713944e-04
 [680,] 1.862445e-04 0.0001805501 7.127291e-05
 [681,] 3.342793e-03 0.0001773201 1.304023e-03
 [682,] 9.014965e-04 0.0001777163 2.741082e-04
 [683,] 1.791656e-04 0.0001805224 6.836690e-05
 [684,] 8.626612e-04 0.0001777536 2.616795e-04
 [685,] 8.626612e-04 0.0001777536 2.616795e-04
 [686,] 8.910848e-04 0.0001777668 2.699031e-04
 [687,] 1.532337e-04 0.0001779918 5.140946e-05
 [688,] 8.910848e-04 0.0001777936 2.693198e-04
 [689,] 3.733606e-03 0.0001767806 1.429107e-03
 [690,] 1.221978e-02 0.0001799511 5.412230e-03
 [691,] 1.935067e-04 0.0001777458 6.470718e-05
 [692,] 9.049290e-04 0.0001778177 2.728802e-04
 [693,] 8.909289e-04 0.0001778323 2.684179e-04
 [694,] 1.844225e-04 0.0001804186 7.044966e-05
 [695,] 8.377269e-04 0.0001778812 2.516881e-04
 [696,] 9.357965e-04 0.0001778522 2.811599e-04
 [697,] 9.226590e-04 0.0001778561 2.772327e-04
 [698,] 9.083251e-04 0.0001778613 2.727907e-04
 [699,] 9.083251e-04 0.0001778613 2.727907e-04
 [700,] 1.746391e-04 0.0001848192 7.000974e-05
 [701,] 9.083251e-04 0.0001778538 2.729250e-04
 [702,] 1.787309e-04 0.0001852662 7.212971e-05
 [703,] 2.757486e-03 0.0001802641 1.178502e-03
 [704,] 8.942625e-04 0.0001778393 2.690558e-04
 [705,] 1.530231e-04 0.0001780756 5.141992e-05
 [706,] 8.942625e-04 0.0001778398 2.689761e-04
 [707,] 8.942625e-04 0.0001778398 2.689761e-04
 [708,] 8.818336e-04 0.0001778324 2.654553e-04
 [709,] 9.083251e-04 0.0001778363 2.731708e-04
 [710,] 2.366529e-03 0.0001802273 1.005130e-03
 [711,] 8.027927e-04 0.0001778718 2.415836e-04
 [712,] 8.818336e-04 0.0001778288 2.655175e-04
 [713,] 9.012968e-03 0.0001797851 3.936259e-03
 [714,] 7.564320e-04 0.0001778564 2.281817e-04
 [715,] 1.790604e-04 0.0001804176 6.827890e-05
 [716,] 1.745857e-04 0.0001803173 6.635979e-05
 [717,] 7.679962e-04 0.0001778041 2.323584e-04
 [718,] 9.395961e-04 0.0001777782 2.836185e-04
 [719,] 9.357965e-04 0.0001777608 2.827836e-04
 [720,] 9.506624e-04 0.0001777608 2.871768e-04
 [721,] 8.909193e-04 0.0001778147 2.685042e-04
 [722,] 1.164177e-03 0.0001776971 3.516207e-04
 [723,] 1.183122e-03 0.0001776909 3.575141e-04
 [724,] 1.009841e-03 0.0001775269 3.107750e-04
 [725,] 9.327236e-04 0.0001775544 2.866662e-04
 [726,] 1.565369e-04 0.0001843785 6.179847e-05
 [727,] 9.658171e-04 0.0001775643 2.965637e-04
 [728,] 9.658171e-04 0.0001775024 2.982405e-04
 [729,] 1.075291e-03 0.0001774999 3.315271e-04
 [730,] 9.658171e-04 0.0001775102 2.980218e-04
 [731,] 3.340169e-03 0.0001807646 1.452482e-03
 [732,] 1.527052e-04 0.0001779834 5.120180e-05
 [733,] 9.954295e-04 0.0001774890 3.077341e-04
 [734,] 9.226590e-04 0.0001775325 2.842503e-04
 [735,] 9.226590e-04 0.0001775299 2.843172e-04
 [736,] 1.009841e-03 0.0001775491 3.103560e-04
 [737,] 1.568933e-04 0.0001850225 6.234307e-05
 [738,] 2.699075e-03 0.0001814737 1.186413e-03
 [739,] 4.556858e-04 0.0001788894 1.768210e-04
 [740,] 1.738155e-04 0.0001842827 6.925714e-05
 [741,] 4.729852e-04 0.0001819180 1.952400e-04
 [742,] 2.261793e-04 0.0001804475 8.756519e-05
 [743,] 6.803574e-04 0.0001819459 2.859558e-04
 [744,] 6.952347e-04 0.0001819459 2.925076e-04
 [745,] 2.698322e-04 0.0001774361 8.655340e-05
 [746,] 5.020266e-04 0.0001809693 2.045029e-04
 [747,] 5.997352e-04 0.0001811231 2.470032e-04
 [748,] 5.367776e-04 0.0001798445 2.145633e-04
 [749,] 5.507253e-04 0.0001806994 2.241142e-04
 [750,] 1.528228e-04 0.0001828379 5.922344e-05
 [751,] 1.366330e-04 0.0001768505 4.486122e-05
 [752,] 1.406033e-04 0.0001768308 4.582440e-05
 [753,] 1.376583e-04 0.0001768461 4.484079e-05
 [754,] 2.727552e-03 0.0001768451 9.314936e-04
 [755,] 1.351968e-03 0.0001769289 4.658640e-04
 [756,] 1.100710e-04 0.0001767468 3.670948e-05
 [757,] 1.639319e-04 0.0001753692 5.485088e-05
 [758,] 8.477543e-04 0.0001774770 2.986040e-04
 [759,] 2.826013e-04 0.0001777236 8.880876e-05
 [760,] 1.029215e-04 0.0001766527 3.416679e-05
 [761,] 1.163130e-04 0.0001767223 3.883204e-05
 [762,] 5.209204e-04 0.0001768137 1.773501e-04
 [763,] 5.834335e-04 0.0001768006 1.982934e-04
 [764,] 9.511130e-05 0.0001766460 3.153330e-05
 [765,] 1.165794e-04 0.0001755281 3.922158e-05
 [766,] 1.559301e-04 0.0001782521 5.412186e-05
 [767,] 7.966828e-05 0.0001751489 2.618357e-05
 [768,] 2.863544e-04 0.0001751823 9.689023e-05
 [769,] 4.753161e-04 0.0001770062 1.643249e-04
 [770,] 4.693672e-04 0.0001773070 1.601174e-04
 [771,] 4.876615e-04 0.0001769769 1.680829e-04
 [772,] 5.173331e-04 0.0001770154 1.790596e-04
 [773,] 5.027687e-04 0.0001769713 1.732209e-04
 [774,] 3.348699e-04 0.0001749888 1.097518e-04
 [775,] 7.662361e-05 0.0001751454 2.526757e-05
 [776,] 1.189547e-04 0.0001777009 3.964184e-05
 [777,] 8.279095e-05 0.0001755126 2.699835e-05
 [778,] 3.675173e-04 0.0001762355 1.297182e-04
 [779,] 6.977647e-05 0.0001760318 2.317454e-05
 [780,] 7.090382e-05 0.0001756595 2.346270e-05
 [781,] 1.238320e-04 0.0001761204 4.087374e-05
 [782,] 7.081087e-05 0.0001754131 2.345626e-05
 [783,] 8.749464e-05 0.0001767205 2.918142e-05
 [784,] 8.827142e-05 0.0001751155 2.886888e-05
 [785,] 7.732971e-05 0.0001751225 2.545550e-05
 [786,] 6.924777e-04 0.0001769071 2.358765e-04
 [787,] 9.977289e-05 0.0001767572 3.322138e-05
 [788,] 9.270802e-05 0.0001753009 3.015722e-05
 [789,] 8.128802e-05 0.0001752946 2.663347e-05
 [790,] 7.626385e-05 0.0001755080 2.510785e-05
 [791,] 7.310878e-05 0.0001756397 2.409187e-05
 [792,] 1.319694e-04 0.0001766218 4.434979e-05
 [793,] 8.519785e-05 0.0001754880 2.775014e-05
 [794,] 7.778915e-05 0.0001757369 2.550875e-05
 [795,] 8.294604e-05 0.0001754566 2.707832e-05
 [796,] 9.506462e-05 0.0001753155 3.089426e-05
 [797,] 7.767387e-05 0.0001754566 2.553024e-05
 [798,] 7.654780e-05 0.0001752279 2.525920e-05
 [799,] 7.446357e-05 0.0001752320 2.465508e-05
 [800,] 7.792745e-05 0.0001751957 2.568368e-05
 [801,] 1.022189e-04 0.0001751362 3.339221e-05
 [802,] 3.883481e-04 0.0001772353 1.146772e-04
 [803,] 5.530361e-04 0.0001780481 1.576713e-04
 [804,] 3.391107e-04 0.0001788471 9.865729e-05
 [805,] 3.451710e-04 0.0001788259 1.003838e-04
 [806,] 1.093402e-04 0.0001769709 3.640475e-05
 [807,] 4.630556e-04 0.0001777516 1.478668e-04
 [808,] 3.920507e-04 0.0001777323 1.258715e-04
 [809,] 1.143496e-04 0.0001783614 3.557236e-05
 [810,] 7.369489e-05 0.0001772283 2.463345e-05
 [811,] 9.164653e-05 0.0001763591 3.140399e-05
 [812,] 8.911012e-05 0.0001764935 3.053138e-05
 [813,] 2.714763e-04 0.0001776051 9.031730e-05
 [814,] 1.020302e-04 0.0001753447 3.449097e-05
 [815,] 8.683313e-05 0.0001751696 2.883451e-05
 [816,] 1.233485e-04 0.0001755305 4.220890e-05
 [817,] 8.857303e-05 0.0001751516 2.970575e-05
 [818,] 8.729088e-05 0.0001754100 2.935170e-05
 [819,] 1.006957e-04 0.0001751219 3.380917e-05
 [820,] 8.912534e-05 0.0001751407 2.967034e-05
 [821,] 9.262340e-05 0.0001752586 3.119251e-05
 [822,] 9.981894e-05 0.0001750414 3.310125e-05
 [823,] 9.030253e-05 0.0001752355 3.034699e-05
 [824,] 9.891128e-05 0.0001750696 3.281259e-05
 [825,] 1.113779e-04 0.0001764064 3.700149e-05
 [826,] 8.855648e-05 0.0001751322 2.948574e-05
 [827,] 1.112101e-04 0.0001764233 3.691699e-05
 [828,] 8.276833e-05 0.0001751894 2.764919e-05
 [829,] 1.111146e-04 0.0001764483 3.688972e-05
 [830,] 1.190384e-04 0.0001762200 4.072836e-05
 [831,] 8.043165e-05 0.0001758326 2.660095e-05
 [832,] 1.498536e-04 0.0001776820 4.963595e-05
 [833,] 1.001749e-04 0.0001750057 3.335650e-05
 [834,] 1.037404e-04 0.0001749747 3.455180e-05
 [835,] 1.117454e-04 0.0001775789 3.758388e-05
 [836,] 8.734209e-05 0.0001751926 2.887685e-05
 [837,] 8.596299e-05 0.0001751926 2.850783e-05
 [838,] 8.610053e-05 0.0001751624 2.854771e-05
 [839,] 9.984400e-05 0.0001750729 3.309751e-05
 [840,] 1.006625e-04 0.0001750526 3.333403e-05
 [841,] 9.956091e-05 0.0001751026 3.300595e-05
 [842,] 8.568349e-05 0.0001752573 2.845856e-05
 [843,] 1.117538e-04 0.0001763514 3.713225e-05
 [844,] 1.027076e-04 0.0001753614 3.465696e-05
 [845,] 1.015124e-04 0.0001754047 3.429286e-05
 [846,] 8.628464e-05 0.0001752532 2.867326e-05
 [847,] 9.974223e-05 0.0001751860 3.311199e-05
 [848,] 1.081764e-04 0.0001752618 3.617382e-05
 [849,] 8.574301e-05 0.0001751822 2.849780e-05
 [850,] 8.799616e-05 0.0001752175 2.925826e-05
 [851,] 8.739336e-05 0.0001752387 2.907276e-05
 [852,] 8.681872e-05 0.0001752450 2.887334e-05
 [853,] 8.700586e-05 0.0001752519 2.894394e-05
 [854,] 8.697468e-05 0.0001755336 2.900984e-05
 [855,] 8.684630e-05 0.0001756851 2.898552e-05
 [856,] 5.080430e-04 0.0001753255 1.734058e-04
 [857,] 2.857459e-04 0.0001771481 1.046688e-04
 [858,] 7.853629e-05 0.0001757648 2.640413e-05
 [859,] 7.978537e-05 0.0001760196 2.693926e-05
 [860,] 9.386283e-05 0.0001789331 3.329120e-05
 [861,] 2.414627e-04 0.0001856511 1.009948e-04
 [862,] 1.521719e-04 0.0001864418 6.116475e-05
 [863,] 6.873014e-04 0.0001778987 2.658417e-04
 [864,] 8.928433e-05 0.0001750463 2.972656e-05
 [865,] 3.666075e-04 0.0001788356 1.402121e-04
 [866,] 3.553765e-04 0.0001788803 1.358863e-04
 [867,] 6.463686e-04 0.0001752258 2.085796e-04
 [868,] 3.855081e-04 0.0001789365 1.482303e-04
 [869,] 6.875499e-05 0.0001756945 2.297435e-05
 [870,] 5.572601e-04 0.0001776023 2.127744e-04
 [871,] 2.040641e-04 0.0001786905 7.562844e-05
 [872,] 6.857190e-05 0.0001754132 2.274964e-05
 [873,] 6.829635e-05 0.0001762578 2.274004e-05
 [874,] 3.633504e-04 0.0001776322 1.371225e-04
 [875,] 3.764273e-04 0.0001789705 1.448210e-04
 [876,] 1.536541e-04 0.0001838064 6.037578e-05
 [877,] 7.109690e-05 0.0001750671 2.353638e-05
 [878,] 1.036984e-04 0.0001756702 3.560951e-05
 [879,] 7.617354e-05 0.0001750897 2.512486e-05
 [880,] 6.413637e-04 0.0001775438 2.238421e-04
 [881,] 6.325392e-04 0.0001775434 2.207656e-04
 [882,] 1.106183e-04 0.0001793076 3.977051e-05
 [883,] 1.119472e-04 0.0001793322 4.030123e-05
 [884,] 1.801441e-04 0.0001799265 6.776547e-05
 [885,] 1.025838e-04 0.0001761978 3.282081e-05
 [886,] 8.405319e-05 0.0001760344 2.741859e-05
 [887,] 1.181981e-04 0.0001788828 4.250363e-05
 [888,] 1.199698e-04 0.0001788119 4.314820e-05
 [889,] 2.132290e-04 0.0001794361 8.040546e-05
 [890,] 1.463474e-04 0.0001783549 4.621694e-05
 [891,] 1.222765e-04 0.0001787060 4.398533e-05
 [892,] 2.018371e-04 0.0001793839 7.580196e-05
 [893,] 1.211123e-04 0.0001787060 4.353691e-05
 [894,] 1.908049e-04 0.0001786526 7.053781e-05
 [895,] 2.036564e-04 0.0001797834 7.705005e-05
 [896,] 3.027196e-04 0.0001777015 1.065359e-04
 [897,] 2.072395e-04 0.0001794112 7.798626e-05
 [898,] 1.238484e-04 0.0001787788 4.463572e-05
 [899,] 1.214834e-04 0.0001787788 4.372309e-05
 [900,] 1.993384e-04 0.0001794388 7.485942e-05
 [901,] 1.187376e-04 0.0001787691 4.264837e-05
 [902,] 1.984767e-04 0.0001794117 7.451723e-05
 [903,] 1.179890e-04 0.0001786926 4.231673e-05
 [904,] 1.458090e-04 0.0001784440 4.596688e-05
 [905,] 1.407040e-04 0.0001784513 4.452533e-05
 [906,] 1.202201e-04 0.0001787172 4.318979e-05
 [907,] 2.084180e-04 0.0001793361 7.832724e-05
 [908,] 2.084180e-04 0.0001793361 7.832724e-05
 [909,] 1.993384e-04 0.0001792588 7.462379e-05
 [910,] 2.060080e-04 0.0001792348 7.723032e-05
 [911,] 2.731834e-04 0.0001777166 9.346295e-05
 [912,] 1.646761e-04 0.0001763176 5.499722e-05
 [913,] 1.918825e-04 0.0001794684 7.193364e-05
 [914,] 1.212318e-04 0.0001789090 4.369199e-05
 [915,] 2.010473e-04 0.0001796241 7.577942e-05
 [916,] 4.493358e-04 0.0001776507 1.516169e-04
 [917,] 1.336775e-04 0.0001793916 4.886225e-05
 [918,] 1.362959e-04 0.0001791423 4.970737e-05
 [919,] 2.312832e-04 0.0001784424 7.067503e-05
 [920,] 2.929005e-04 0.0001796854 1.129897e-04
 [921,] 1.748720e-04 0.0001798784 6.572107e-05
 [922,] 2.864839e-04 0.0001796069 1.102162e-04
 [923,] 1.787575e-04 0.0001796645 6.705496e-05
 [924,] 2.965858e-04 0.0001795792 1.142413e-04
 [925,] 1.748720e-04 0.0001798251 6.566587e-05
 [926,] 2.613034e-04 0.0001797211 1.002932e-04
 [927,] 2.636598e-04 0.0001796926 1.011924e-04
 [928,] 1.767051e-04 0.0001797271 6.629925e-05
 [929,] 2.636598e-04 0.0001795597 1.009345e-04
 [930,] 2.684680e-04 0.0001793498 1.024475e-04
 [931,] 2.799465e-04 0.0001792470 1.068294e-04
 [932,] 1.843545e-04 0.0001793910 6.899870e-05
 [933,] 1.783809e-04 0.0001793927 6.660229e-05
 [934,] 1.767051e-04 0.0001793428 6.587948e-05
 [935,] 1.821989e-04 0.0001794937 6.824001e-05
 [936,] 1.968867e-04 0.0001794430 7.404682e-05
 [937,] 1.833044e-04 0.0001794166 6.859153e-05
 [938,] 1.802737e-04 0.0001795447 6.752878e-05
 [939,] 1.940921e-04 0.0001794523 7.294183e-05
 [940,] 1.917582e-04 0.0001794527 7.200961e-05
 [941,] 1.767051e-04 0.0001794430 6.599073e-05
 [942,] 3.217309e-04 0.0001796928 1.247218e-04
 [943,] 3.298083e-04 0.0001796117 1.277950e-04
 [944,] 1.866064e-04 0.0001799394 7.052275e-05
 [945,] 1.869860e-04 0.0001799394 7.067620e-05
 [946,] 1.912582e-04 0.0001799140 7.237337e-05
 [947,] 2.915245e-04 0.0001797769 1.126818e-04
 [948,] 3.002042e-04 0.0001797237 1.160919e-04
 [949,] 1.250932e-04 0.0001802809 3.751354e-05
 [950,] 2.465719e-04 0.0001790822 9.325560e-05
 [951,] 2.537006e-04 0.0001790247 9.597871e-05
 [952,] 2.389472e-04 0.0001792223 9.047549e-05
 [953,] 9.743946e-05 0.0001828964 2.978781e-05
 [954,] 2.859933e-04 0.0001796613 1.102567e-04
 [955,] 2.831654e-04 0.0001797642 1.092980e-04
 [956,] 1.522646e-04 0.0001789188 5.580702e-05
 [957,] 1.686607e-04 0.0001791682 6.244031e-05
 [958,] 3.526562e-04 0.0001785430 1.329195e-04
 [959,] 8.688050e-05 0.0001776531 2.895896e-05
 [960,] 1.373368e-04 0.0001792345 5.024587e-05
 [961,] 1.385579e-04 0.0001792619 5.074802e-05
 [962,] 1.385579e-04 0.0001792619 5.074802e-05
 [963,] 1.360169e-04 0.0001792345 4.972456e-05
 [964,] 1.442319e-04 0.0001792098 5.290579e-05
 [965,] 1.360169e-04 0.0001792098 4.970714e-05
 [966,] 1.348376e-04 0.0001794205 4.938589e-05
 [967,] 1.348376e-04 0.0001792643 4.927942e-05
 [968,] 1.399177e-04 0.0001793445 5.131840e-05
 [969,] 3.702069e-04 0.0001777572 1.360652e-04
 [970,] 1.360169e-04 0.0001796636 5.001853e-05
 [971,] 1.327439e-04 0.0001797216 4.874243e-05
 [972,] 1.265617e-04 0.0001796374 4.623046e-05
 [973,] 1.357962e-04 0.0001796363 4.990088e-05
 [974,] 1.461970e-04 0.0001766853 4.525143e-05
 [975,] 1.309879e-04 0.0001797546 4.805776e-05
 [976,] 1.298916e-04 0.0001798364 4.766903e-05
 [977,] 1.375999e-04 0.0001797774 5.070144e-05
 [978,] 1.750602e-04 0.0001763685 5.744435e-05
 [979,] 1.314812e-04 0.0001797809 4.826545e-05
 [980,] 1.337076e-04 0.0001794077 4.891777e-05
 [981,] 1.939922e-04 0.0001792133 7.258800e-05
 [982,] 1.285900e-04 0.0001791865 4.675029e-05
 [983,] 7.099052e-05 0.0001756714 2.346557e-05
 [984,] 1.443844e-04 0.0001795020 5.316130e-05
 [985,] 6.092116e-04 0.0001767727 2.139077e-04
 [986,] 6.966055e-04 0.0001766545 2.420805e-04
 [987,] 1.122213e-04 0.0001759909 3.839705e-05
 [988,] 7.392654e-05 0.0001750757 2.445596e-05
 [989,] 2.744037e-04 0.0001764535 9.318766e-05
 [990,] 7.516162e-05 0.0001750529 2.483543e-05
 [991,] 1.244952e-04 0.0001759694 5.774947e-05
 [992,] 7.598305e-05 0.0001750438 2.509624e-05
 [993,] 7.526452e-05 0.0001750674 2.486139e-05
 [994,] 1.229924e-04 0.0001760339 5.801526e-05
 [995,] 1.262066e-04 0.0001767016 4.112694e-05
 [996,] 2.560417e-04 0.0001764721 8.709209e-05
 [997,] 7.327929e-05 0.0001750739 2.423251e-05
 [998,] 1.157253e-04 0.0001767523 3.773158e-05
 [999,] 7.338939e-05 0.0001750859 2.427383e-05
[1000,] 1.386986e-04 0.0001766192 4.523883e-05
[1001,] 2.296001e-04 0.0001776928 7.736410e-04
[1002,] 8.224914e-05 0.0001762724 2.815511e-05
[1003,] 8.170513e-05 0.0001764537 2.802156e-05
[1004,] 1.126683e-04 0.0001758962 3.846744e-05
[1005,] 1.173530e-04 0.0001758864 4.009145e-05
[1006,] 8.030278e-05 0.0001765112 2.751778e-05
[1007,] 2.892536e-04 0.0001763977 9.797021e-05
[1008,] 1.138225e-04 0.0001758266 3.871945e-05
[1009,] 7.311383e-04 0.0001759700 2.575986e-03
[1010,] 6.848359e-05 0.0001764611 2.298883e-05
[1011,] 1.676894e-04 0.0001780273 5.416753e-05
[1012,] 7.093596e-05 0.0001761267 2.391800e-05
[1013,] 7.226560e-05 0.0001752286 2.425285e-05
[1014,] 5.133916e-03 0.0001759255 2.273863e-02
[1015,] 9.826807e-03 0.0001759255 4.314397e-02
[1016,] 7.012445e-05 0.0001752181 2.346709e-05
[1017,] 8.897076e-05 0.0001782987 2.930055e-05
[1018,] 8.907969e-05 0.0001782987 2.931709e-05
[1019,] 6.867426e-05 0.0001759141 2.296044e-05
[1020,] 2.434003e-04 0.0001759038 9.468484e-04
[1021,] 6.872297e-05 0.0001758738 2.298046e-05
[1022,] 8.878906e-05 0.0001779043 2.941564e-05
[1023,] 6.944588e-05 0.0001750458 2.318177e-05
[1024,] 4.702460e-03 0.0001759221 2.014593e-02
[1025,] 8.896226e-05 0.0001778026 2.942612e-05
[1026,] 4.289384e-03 0.0001759108 2.086720e-02
[1027,] 8.884236e-05 0.0001778026 2.941787e-05
[1028,] 3.074223e-04 0.0001759046 1.182256e-03
[1029,] 5.702146e-03 0.0001759290 2.824489e-02
[1030,] 8.865008e-05 0.0001763031 2.941385e-05
[1031,] 8.865008e-05 0.0001762927 2.941402e-05
[1032,] 5.702146e-03 0.0001759357 2.990513e-02
[1033,] 5.285017e-04 0.0001759067 2.482121e-03
[1034,] 9.010592e-05 0.0001777763 2.960678e-05
[1035,] 6.864316e-05 0.0001759711 2.294928e-05
[1036,] 6.763542e-05 0.0001764951 2.253800e-05
[1037,] 8.855605e-05 0.0001762470 2.940914e-05
[1038,] 1.461817e-02 0.0001759901 9.917215e-02
[1039,] 1.869273e-04 0.0001761969 5.754443e-05
[1040,] 8.975475e-05 0.0001777134 2.954368e-05
[1041,] 1.225483e-02 0.0001760422 9.794320e-02
[1042,] 6.988688e-05 0.0001752627 2.338608e-05
[1043,] 6.800202e-05 0.0001766774 2.277848e-05
[1044,] 6.766118e-05 0.0001785548 2.262380e-05
[1045,] 6.766118e-05 0.0001785261 2.262305e-05
[1046,] 6.818954e-05 0.0001766698 2.287041e-05
[1047,] 6.767226e-05 0.0001764611 2.257552e-05
[1048,] 6.763788e-05 0.0001766655 2.250552e-05
[1049,] 6.763788e-05 0.0001766655 2.250552e-05
[1050,] 6.764132e-05 0.0001766013 2.250217e-05
[1051,] 6.763185e-05 0.0001766256 2.251179e-05
[1052,] 6.764132e-05 0.0001766013 2.250217e-05
[1053,] 6.764132e-05 0.0001766527 2.250281e-05
[1054,] 6.764816e-05 0.0001764727 2.249723e-05
[1055,] 6.920712e-05 0.0001751928 2.311584e-05
[1056,] 2.035902e-04 0.0001772870 6.602580e-05
[1057,] 6.933512e-05 0.0001752057 2.316703e-05
[1058,] 6.778209e-05 0.0001765338 2.248958e-05
[1059,] 6.764132e-05 0.0001765338 2.250133e-05
[1060,] 7.036101e-05 0.0001752187 2.355508e-05
[1061,] 9.901123e-05 0.0001770278 3.293049e-05
[1062,] 6.985109e-05 0.0001751870 2.335922e-05
[1063,] 1.269351e-02 0.0001762313 1.510866e-01
[1064,] 6.762939e-05 0.0001766803 2.252648e-05
[1065,] 8.944734e-05 0.0001771775 2.951768e-05
[1066,] 6.762921e-05 0.0001780100 2.254679e-05
[1067,] 8.537308e-03 0.0001762565 1.061893e-01
[1068,] 8.927204e-05 0.0001768980 2.949862e-05
[1069,] 8.904949e-05 0.0001770864 2.963848e-05
[1070,] 6.805498e-05 0.0001757900 2.275164e-05
[1071,] 6.663729e-03 0.0001765764 1.228217e-01
[1072,] 7.162009e-05 0.0001755187 2.408376e-05
[1073,] 7.332415e-05 0.0001769452 2.498233e-05
[1074,] 6.754309e-03 0.0001766489 1.319316e-01
[1075,] 6.829746e-05 0.0001767112 2.256423e-05
[1076,] 2.354953e-04 0.0001769095 7.033858e-05
[1077,] 6.813428e-05 0.0001766307 2.253714e-05
[1078,] 2.625785e-04 0.0001775635 8.314700e-05
[1079,] 1.373569e-03 0.0001759210 4.444422e-03
[1080,] 9.717301e-05 0.0001758949 3.194257e-05
[1081,] 9.122012e-05 0.0001765020 3.032159e-05
[1082,] 2.059441e-04 0.0001767182 6.227508e-05
[1083,] 9.076937e-05 0.0001765123 3.016472e-05
[1084,] 9.304550e-05 0.0001780217 3.056150e-05
[1085,] 7.421679e-05 0.0001769471 2.531371e-05
[1086,] 7.302733e-05 0.0001765722 2.478886e-05
[1087,] 8.739887e-05 0.0001776022 2.915299e-05
[1088,] 8.749008e-05 0.0001776102 2.909541e-05
[1089,] 7.354496e-05 0.0001764130 2.495513e-05
[1090,] 7.284484e-05 0.0001765559 2.471099e-05
[1091,] 3.729528e-03 0.0001755552 4.436648e-03
[1092,] 8.738568e-05 0.0001776170 2.910512e-05
[1093,] 9.060202e-05 0.0001775146 3.042900e-05
[1094,] 9.450286e-05 0.0001767388 3.171615e-05
[1095,] 9.420774e-05 0.0001767456 3.161914e-05
[1096,] 9.391863e-05 0.0001767379 3.151789e-05
[1097,] 9.610324e-05 0.0001767348 3.227986e-05
[1098,] 9.610324e-05 0.0001767348 3.227986e-05
[1099,] 9.545643e-05 0.0001767348 3.205377e-05
[1100,] 9.306004e-05 0.0001767410 3.121874e-05
[1101,] 9.514238e-05 0.0001767348 3.194390e-05
[1102,] 9.480404e-05 0.0001767379 3.182840e-05
[1103,] 9.319342e-05 0.0001767504 3.127357e-05
[1104,] 9.319342e-05 0.0001767536 3.127619e-05
[1105,] 9.130213e-05 0.0001772152 3.095652e-05
[1106,] 7.119897e-05 0.0001789834 1.091522e-03
[1107,] 9.253585e-05 0.0001767598 3.104874e-05
[1108,] 9.391863e-05 0.0001767536 3.153174e-05
[1109,] 7.018419e-05 0.0001760485 2.308517e-05
[1110,] 9.306004e-05 0.0001767379 3.121614e-05
[1111,] 7.128600e-05 0.0001789530 9.764799e-04
[1112,] 6.906304e-05 0.0001755505 2.286805e-05
[1113,] 6.926469e-05 0.0001755505 2.292725e-05
[1114,] 8.039371e-05 0.0001749863 2.696986e-05
[1115,] 9.001496e-05 0.0001773281 3.047791e-05
[1116,] 9.001496e-05 0.0001773394 3.048079e-05
[1117,] 6.978968e-05 0.0001755418 2.308481e-05
[1118,] 6.978968e-05 0.0001755418 2.308481e-05
[1119,] 6.978968e-05 0.0001755418 2.308481e-05
[1120,] 6.939476e-05 0.0001755230 2.297047e-05
[1121,] 7.351642e-05 0.0001749495 2.457654e-05
[1122,] 7.144223e-05 0.0001770085 2.340173e-05
[1123,] 6.987862e-05 0.0001755156 2.311680e-05
[1124,] 6.987862e-05 0.0001755201 2.311588e-05
[1125,] 7.179460e-05 0.0001789321 6.715159e-04
[1126,] 8.961800e-05 0.0001773508 3.032314e-05
[1127,] 7.108623e-05 0.0001756268 2.337383e-05
[1128,] 7.154624e-05 0.0001760667 2.412935e-05
[1129,] 7.122223e-05 0.0001756447 2.341043e-05
[1130,] 9.153254e-05 0.0001772599 3.106030e-05
[1131,] 7.019625e-05 0.0001755603 2.320311e-05
[1132,] 7.174960e-05 0.0001757168 2.355196e-05
[1133,] 7.102972e-05 0.0001789834 1.372993e-03
[1134,] 9.333858e-05 0.0001762988 3.165299e-05
[1135,] 7.504708e-05 0.0001776711 2.424726e-05
[1136,] 7.504796e-05 0.0001771411 2.440314e-05
[1137,] 7.257568e-05 0.0001771777 2.369753e-05
[1138,] 7.399503e-05 0.0001772964 2.408103e-05
[1139,] 7.399503e-05 0.0001773369 2.407560e-05
[1140,] 7.431205e-05 0.0001773369 2.416502e-05
[1141,] 7.276120e-05 0.0001782752 2.363474e-05
[1142,] 9.988103e-05 0.0001769019 3.374019e-05
[1143,] 1.501928e-04 0.0001801074 4.416544e-05
[1144,] 3.310882e-04 0.0001767298 1.142593e-04
[1145,] 1.245096e-04 0.0001768005 4.392392e-05
[1146,] 2.614013e-04 0.0001774248 8.794345e-05
[1147,] 7.058323e-05 0.0001754708 2.341326e-05
[1148,] 7.689761e-05 0.0001765480 2.575707e-05
[1149,] 9.498082e-05 0.0001764798 3.210602e-05
[1150,] 7.721908e-05 0.0001764976 2.588573e-05
[1151,] 1.614961e-04 0.0001769412 5.422423e-05
[1152,] 7.910054e-05 0.0001758563 2.641300e-05
[1153,] 7.721908e-05 0.0001764621 2.588063e-05
[1154,] 7.625767e-05 0.0001748515 2.542556e-05
[1155,] 9.498082e-05 0.0001764345 3.207245e-05
[1156,] 7.625767e-05 0.0001748904 2.549989e-05
[1157,] 1.649821e-04 0.0001770049 5.572620e-05
[1158,] 1.056174e-04 0.0001764487 3.575480e-05
[1159,] 9.380480e-05 0.0001763066 3.152957e-05
[1160,] 2.087321e-04 0.0001780899 6.653362e-05
[1161,] 1.656750e-04 0.0001769963 5.599887e-05
[1162,] 7.734226e-05 0.0001761515 2.588513e-05
[1163,] 1.649325e-04 0.0001770009 5.571543e-05
[1164,] 9.323495e-05 0.0001762376 3.124997e-05
[1165,] 7.517689e-05 0.0001747643 2.502260e-05
[1166,] 7.598607e-05 0.0001752021 2.518661e-05
[1167,] 7.638458e-05 0.0001752638 2.529805e-05
[1168,] 7.557038e-05 0.0001750408 2.512421e-05
[1169,] 7.415240e-05 0.0001747251 2.466436e-05
[1170,] 9.323495e-05 0.0001768611 3.172052e-05
[1171,] 7.906431e-05 0.0001756500 2.634269e-05
[1172,] 1.936390e-04 0.0001772413 6.718295e-05
[1173,] 1.665092e-04 0.0001769986 5.636414e-05
[1174,] 7.669459e-05 0.0001752438 2.537940e-05
[1175,] 7.503349e-05 0.0001749844 2.494526e-05
[1176,] 7.611113e-05 0.0001752802 2.519327e-05
[1177,] 7.624433e-05 0.0001755106 2.520065e-05
[1178,] 7.478245e-05 0.0001749928 2.484101e-05
[1179,] 1.639398e-04 0.0001769772 5.534333e-05
[1180,] 7.897637e-05 0.0001756202 2.632320e-05
[1181,] 7.817724e-05 0.0001756436 2.603874e-05
[1182,] 7.742644e-05 0.0001756325 2.576901e-05
[1183,] 7.598459e-05 0.0001752464 2.516297e-05
[1184,] 7.722987e-05 0.0001762619 2.581818e-05
[1185,] 1.602214e-04 0.0001769305 5.390631e-05
[1186,] 7.525794e-05 0.0001752344 2.501670e-05
[1187,] 9.187376e-05 0.0001760304 3.113998e-05
[1188,] 2.904135e-04 0.0001777199 9.850417e-05
[1189,] 1.605252e-04 0.0001769266 5.401612e-05
[1190,] 7.692328e-05 0.0001762284 2.569326e-05
[1191,] 7.486701e-05 0.0001755019 2.492174e-05
[1192,] 7.493418e-05 0.0001747592 2.481334e-05
[1193,] 7.742585e-05 0.0001762349 2.588689e-05
[1194,] 7.486701e-05 0.0001754924 2.492114e-05
[1195,] 7.661657e-05 0.0001771685 2.550792e-05
[1196,] 7.482739e-05 0.0001771621 2.492897e-05
[1197,] 7.508232e-05 0.0001761428 2.496099e-05
[1198,] 7.882247e-05 0.0001752357 2.618102e-05
[1199,] 1.602785e-04 0.0001770022 5.403199e-05
[1200,] 7.864861e-05 0.0001752337 2.613518e-05
[1201,] 7.492220e-05 0.0001771588 2.496391e-05
[1202,] 6.839747e-05 0.0001748166 2.279885e-05
[1203,] 7.484100e-05 0.0001771571 2.493372e-05
[1204,] 7.631811e-05 0.0001752072 2.537426e-05
[1205,] 6.990756e-05 0.0001747747 2.315413e-05
[1206,] 7.497616e-05 0.0001761004 2.493761e-05
[1207,] 1.706264e-04 0.0001777249 5.682516e-05
[1208,] 6.864019e-05 0.0001747842 2.287170e-05
[1209,] 1.615611e-04 0.0001769384 5.447757e-05
[1210,] 7.361643e-05 0.0001758126 2.452562e-05
[1211,] 7.869195e-05 0.0001761906 2.600986e-05
[1212,] 7.074725e-05 0.0001748575 2.340004e-05
[1213,] 7.828076e-05 0.0001761987 2.590633e-05
[1214,] 7.743612e-05 0.0001746918 2.576265e-05
[1215,] 8.162682e-05 0.0001752851 2.713393e-05
[1216,] 1.067765e-04 0.0001746797 3.518645e-05
[1217,] 1.059471e-04 0.0001746835 3.490181e-05
[1218,] 7.277699e-05 0.0001762008 2.415318e-05
[1219,] 1.092648e-04 0.0001746769 3.600889e-05
[1220,] 7.329389e-05 0.0001772736 2.447722e-05
[1221,] 7.322559e-05 0.0001772736 2.444923e-05
[1222,] 1.840668e-04 0.0001749169 6.217880e-05
[1223,] 1.257103e-04 0.0001760859 4.129487e-05
[1224,] 1.257103e-04 0.0001760805 4.131640e-05
[1225,] 1.092648e-04 0.0001746709 3.603873e-05
[1226,] 1.613224e-04 0.0001770325 5.452498e-05
[1227,] 1.104591e-04 0.0001746682 3.644363e-05
[1228,] 2.142001e-04 0.0001750416 7.313099e-05
[1229,] 1.655274e-04 0.0001770009 5.616215e-05
[1230,] 1.653774e-04 0.0001769901 5.608532e-05
[1231,] 1.659152e-04 0.0001769888 5.629437e-05
[1232,] 1.446450e-04 0.0001778649 5.005102e-05
[1233,] 7.310337e-05 0.0001773090 2.440132e-05
[1234,] 7.308344e-05 0.0001773233 2.439375e-05
[1235,] 1.059471e-04 0.0001746554 3.506741e-05
[1236,] 1.286717e-04 0.0001754599 4.351938e-05
[1237,] 1.712332e-04 0.0001749563 5.799560e-05
[1238,] 1.241480e-04 0.0001760460 4.098933e-05
[1239,] 1.754850e-04 0.0001749766 5.953528e-05
[1240,] 1.037315e-04 0.0001746677 3.424804e-05
[1241,] 6.192396e-04 0.0001776548 2.038555e-04
[1242,] 1.775698e-04 0.0001750540 6.066365e-05
[1243,] 1.640791e-04 0.0001770122 5.558872e-05
[1244,] 1.796945e-04 0.0001751002 6.155405e-05
[1245,] 1.818338e-04 0.0001761579 6.275185e-05
[1246,] 1.203346e-04 0.0001760446 3.975271e-05
[1247,] 1.090729e-04 0.0001746528 3.619611e-05
[1248,] 1.886089e-04 0.0001751230 6.473051e-05
[1249,] 1.786276e-04 0.0001762242 6.172062e-05
[1250,] 1.068232e-04 0.0001746572 3.552528e-05
[1251,] 1.863161e-04 0.0001751479 6.401394e-05
[1252,] 1.257103e-04 0.0001760345 4.160810e-05
[1253,] 1.909459e-04 0.0001751340 6.558184e-05
[1254,] 7.322559e-05 0.0001773799 2.446154e-05
[1255,] 1.416365e-04 0.0001760295 4.698167e-05
[1256,] 1.311109e-04 0.0001760311 4.344516e-05
[1257,] 1.965372e-04 0.0001752039 6.777013e-05
[1258,] 1.222638e-04 0.0001760309 4.053592e-05
[1259,] 1.068232e-04 0.0001746622 3.556742e-05
[1260,] 1.058426e-04 0.0001746644 3.525549e-05
[1261,] 2.015673e-04 0.0001752917 6.982065e-05
[1262,] 2.015673e-04 0.0001752917 6.982065e-05
[1263,] 2.094874e-04 0.0001752817 7.258000e-05
[1264,] 9.467393e-05 0.0001763933 3.135238e-05
[1265,] 7.398040e-05 0.0001774195 2.477149e-05
[1266,] 1.291890e-04 0.0001760322 4.300605e-05
[1267,] 1.670637e-04 0.0001772402 5.711627e-05
[1268,] 1.874964e-04 0.0001753405 6.499524e-05
[1269,] 1.358522e-04 0.0001758446 4.675953e-05
[1270,] 1.915510e-04 0.0001753719 6.652200e-05
[1271,] 1.915510e-04 0.0001753545 6.647399e-05
[1272,] 1.616867e-04 0.0001771320 5.474374e-05
[1273,] 1.176947e-04 0.0001760481 3.919848e-05
[1274,] 1.869676e-04 0.0001753077 6.463504e-05
[1275,] 1.391034e-04 0.0001781616 5.011921e-05
[1276,] 9.074902e-05 0.0001754710 3.099357e-05
[1277,] 9.104275e-05 0.0001751224 3.086881e-05
[1278,] 6.898740e-05 0.0001760541 2.294622e-05
[1279,] 6.848963e-05 0.0001761262 2.284599e-05
[1280,] 1.081278e-04 0.0001749759 3.673871e-05
[1281,] 8.260151e-05 0.0001773317 2.848176e-05
[1282,] 1.059883e-04 0.0001748785 3.587110e-05
[1283,] 8.701220e-05 0.0001762348 2.885797e-05
[1284,] 1.038312e-04 0.0001749404 3.520714e-05
[1285,] 1.038312e-04 0.0001750017 3.527827e-05
[1286,] 1.038312e-04 0.0001750136 3.529137e-05
[1287,] 8.168883e-05 0.0001776491 2.820644e-05
[1288,] 9.988949e-05 0.0001751722 3.403825e-05
[1289,] 1.027878e-04 0.0001751584 3.504061e-05
[1290,] 1.197961e-04 0.0001750365 4.082206e-05
[1291,] 1.072075e-04 0.0001752023 3.663243e-05
[1292,] 8.755165e-05 0.0001763292 2.916280e-05
[1293,] 3.479655e-04 0.0001768869 1.243046e-04
[1294,] 1.089726e-04 0.0001750374 3.706334e-05
[1295,] 3.142193e-04 0.0001773490 1.030068e-04
[1296,] 7.289929e-05 0.0001760903 2.425910e-05
[1297,] 8.897953e-05 0.0001774340 2.997604e-05
[1298,] 4.343389e-04 0.0001776853 1.427025e-04
[1299,] 1.036944e-03 0.0001773088 3.501026e-04
[1300,] 8.257263e-05 0.0001773635 2.778627e-05
[1301,] 1.567360e-04 0.0001748931 5.337001e-05
[1302,] 1.584928e-04 0.0001748931 5.397514e-05
[1303,] 1.567360e-04 0.0001752404 5.414629e-05
[1304,] 1.567360e-04 0.0001748931 5.337001e-05
[1305,] 7.945469e-05 0.0001760590 2.643658e-05
[1306,] 1.010026e-03 0.0001773266 3.433532e-04
[1307,] 8.420005e-05 0.0001760895 2.790929e-05
[1308,] 7.945469e-05 0.0001760616 2.645758e-05
[1309,] 9.420611e-04 0.0001773310 3.208313e-04
[1310,] 8.249579e-05 0.0001773954 2.777874e-05
[1311,] 1.651968e-04 0.0001748668 5.620194e-05
[1312,] 9.038542e-05 0.0001761091 2.994931e-05
[1313,] 1.672257e-04 0.0001748620 5.688382e-05
[1314,] 7.812385e-05 0.0001760466 2.601139e-05
[1315,] 7.762803e-05 0.0001760653 2.585829e-05
[1316,] 8.908487e-05 0.0001753899 2.969299e-05
[1317,] 1.586837e-04 0.0001747827 5.369181e-05
[1318,] 1.731538e-04 0.0001747827 5.862517e-05
[1319,] 7.972770e-05 0.0001761895 2.662985e-05
[1320,] 1.727987e-04 0.0001747661 5.843409e-05
[1321,] 1.611599e-04 0.0001768627 5.413749e-05
[1322,] 8.890054e-04 0.0001773644 3.052852e-04
[1323,] 9.353961e-04 0.0001772675 3.131262e-04
[1324,] 1.754457e-04 0.0001747000 5.919220e-05
[1325,] 1.602804e-04 0.0001768595 5.355962e-05
[1326,] 9.848002e-04 0.0001773408 3.363996e-04
[1327,] 7.704938e-05 0.0001762023 2.572437e-05
[1328,] 7.971179e-05 0.0001773609 2.677341e-05
[1329,] 9.966521e-04 0.0001773385 3.400334e-04
[1330,] 6.779990e-05 0.0001746842 2.252954e-05
[1331,] 1.806489e-04 0.0001747001 6.075882e-05
[1332,] 7.803768e-05 0.0001762218 2.607963e-05
[1333,] 1.806489e-04 0.0001747063 6.079592e-05
[1334,] 1.173784e-03 0.0001763049 4.341794e-04
[1335,] 8.844898e-04 0.0001772561 2.912800e-04
[1336,] 9.709593e-04 0.0001762190 3.565373e-04
[1337,] 1.148347e-03 0.0001761560 4.208954e-04
[1338,] 1.035015e-03 0.0001761389 3.784258e-04
[1339,] 7.997558e-05 0.0001773579 2.686144e-05
[1340,] 3.978619e-04 0.0001749749 1.370194e-04
[1341,] 1.481577e-04 0.0001760964 4.770136e-05
[1342,] 4.248706e-04 0.0001750537 1.471643e-04
[1343,] 1.383738e-03 0.0001772802 4.612365e-04
[1344,] 3.897870e-04 0.0001750799 1.351277e-04
[1345,] 1.180543e-04 0.0001762867 3.845346e-05
[1346,] 1.170943e-03 0.0001779544 4.301900e-04
[1347,] 1.241919e-04 0.0001762814 4.039131e-05
[1348,] 7.803768e-05 0.0001761882 2.602093e-05
[1349,] 1.234030e-04 0.0001763182 4.007904e-05
[1350,] 1.579635e-04 0.0001768127 5.265156e-05
[1351,] 1.401733e-03 0.0001755209 4.960416e-04
[1352,] 4.314243e-04 0.0001752427 1.510946e-04
[1353,] 1.183539e-04 0.0001762607 3.859090e-05
[1354,] 6.922590e-04 0.0001778541 2.495461e-04
[1355,] 1.583403e-04 0.0001768245 5.282888e-05
[1356,] 1.582445e-04 0.0001768221 5.278769e-05
[1357,] 7.713215e-05 0.0001762070 2.572195e-05
[1358,] 9.338154e-04 0.0001780976 3.452713e-04
[1359,] 4.406231e-04 0.0001749146 1.511682e-04
[1360,] 1.201387e-04 0.0001762687 3.916627e-05
[1361,] 1.057585e-03 0.0001781214 3.928892e-04
[1362,] 4.491166e-04 0.0001748948 1.538513e-04
[1363,] 9.223938e-04 0.0001781556 3.423696e-04
[1364,] 1.004788e-03 0.0001773291 3.411276e-04
[1365,] 1.479590e-03 0.0001769530 5.637578e-04
[1366,] 1.551043e-03 0.0001770316 5.934568e-04
[1367,] 4.542430e-04 0.0001749992 1.564791e-04
[1368,] 1.084804e-03 0.0001779670 3.981319e-04
[1369,] 4.221871e-04 0.0001749101 1.443571e-04
[1370,] 4.224691e-04 0.0001749521 1.449496e-04
[1371,] 4.224691e-04 0.0001749517 1.449445e-04
[1372,] 1.363795e-03 0.0001758950 4.638690e-04
[1373,] 7.690634e-05 0.0001765827 2.582110e-05
[1374,] 4.314243e-04 0.0001749479 1.475913e-04
[1375,] 4.406231e-04 0.0001750014 1.514069e-04
[1376,] 1.319564e-04 0.0001762802 4.290189e-05
[1377,] 7.851769e-05 0.0001765894 2.638935e-05
[1378,] 1.097587e-04 0.0001782510 3.813112e-05
[1379,] 5.080404e-04 0.0001750287 1.643183e-04
[1380,] 7.834418e-05 0.0001763005 2.600599e-05
[1381,] 1.556197e-04 0.0001774850 5.178093e-05
[1382,] 1.611056e-04 0.0001772886 5.429629e-05
[1383,] 9.208035e-05 0.0001761672 3.163969e-05
[1384,] 5.830258e-04 0.0001761048 2.118578e-04
[1385,] 5.918541e-04 0.0001754203 2.067457e-04
[1386,] 1.377601e-04 0.0001759610 4.716583e-05
[1387,] 1.781583e-04 0.0001775120 6.002876e-05
[1388,] 2.928128e-04 0.0001776469 9.366976e-05
[1389,] 6.510883e-04 0.0001766229 2.403526e-04
[1390,] 7.834293e-04 0.0001773819 2.990421e-04
[1391,] 3.540127e-04 0.0001775245 1.200590e-04
[1392,] 4.384158e-04 0.0001775538 1.489111e-04
[1393,] 6.241179e-04 0.0001751974 2.161610e-04
[1394,] 2.824508e-04 0.0001775232 9.559998e-05
[1395,] 2.901497e-04 0.0001775244 9.822579e-05
[1396,] 1.036978e-04 0.0001755127 3.429193e-05
[1397,] 2.795518e-04 0.0001774993 9.431688e-05
[1398,] 6.831216e-04 0.0001753590 2.295370e-04
[1399,] 7.703525e-04 0.0001753180 2.557261e-04
[1400,] 5.839163e-04 0.0001751095 1.995499e-04
[1401,] 1.517307e-04 0.0001776959 4.907636e-05
[1402,] 1.484580e-04 0.0001754964 4.888195e-05
[1403,] 1.339162e-04 0.0001750822 4.497287e-05
[1404,] 3.683589e-04 0.0001775409 1.245434e-04
[1405,] 1.436209e-04 0.0001756220 4.842108e-05
[1406,] 1.468027e-04 0.0001757293 4.985942e-05
[1407,] 1.762867e-04 0.0001774797 5.891388e-05
[1408,] 6.672510e-04 0.0001752712 2.177051e-04
[1409,] 1.438955e-04 0.0001775096 4.823410e-05
[1410,] 7.808837e-04 0.0001753474 2.513048e-04
[1411,] 1.593125e-04 0.0001775055 5.353827e-05
[1412,] 6.579604e-04 0.0001749656 2.217966e-04
[1413,] 2.119336e-04 0.0001756040 6.879330e-05
[1414,] 1.743652e-04 0.0001776943 5.794256e-05
[1415,] 1.973650e-04 0.0001756432 6.358895e-05
[1416,] 1.732439e-04 0.0001776885 5.770138e-05
[1417,] 1.694194e-04 0.0001775117 5.700012e-05
[1418,] 1.150145e-03 0.0001755586 4.062403e-04
[1419,] 9.599708e-04 0.0001755570 3.259083e-04
[1420,] 3.475123e-04 0.0001775567 1.156131e-04
[1421,] 1.154233e-04 0.0001777464 3.759450e-05
[1422,] 1.434645e-04 0.0001766668 5.087203e-05
[1423,] 8.805220e-05 0.0001759394 3.000856e-05
[1424,] 8.805220e-05 0.0001758971 2.997086e-05
[1425,] 8.576992e-05 0.0001761017 2.926303e-05
[1426,] 1.087609e-04 0.0001777039 3.556771e-05
[1427,] 1.624628e-04 0.0001778339 5.308193e-05
[1428,] 1.104096e-04 0.0001775010 3.685799e-05
[1429,] 8.742479e-05 0.0001758093 2.967508e-05
[1430,] 1.409104e-04 0.0001760273 4.929408e-05
[1431,] 8.869562e-05 0.0001758477 3.014771e-05
[1432,] 8.352151e-05 0.0001770141 2.739088e-05
[1433,] 1.121962e-04 0.0001775081 3.752570e-05
[1434,] 1.116104e-04 0.0001776744 3.649860e-05
[1435,] 8.162557e-05 0.0001771551 2.672220e-05
[1436,] 1.470552e-04 0.0001772573 5.189682e-05
[1437,] 1.386998e-04 0.0001775173 4.647448e-05
[1438,] 8.321834e-05 0.0001770127 2.729136e-05
[1439,] 1.180036e-04 0.0001775908 3.864488e-05
[1440,] 7.178796e-05 0.0001775808 2.380850e-05
[1441,] 8.495941e-05 0.0001772754 2.769587e-05
[1442,] 8.936529e-05 0.0001771804 2.912686e-05
[1443,] 8.291272e-05 0.0001771022 2.715037e-05
[1444,] 1.525437e-04 0.0001775057 5.091045e-05
[1445,] 7.113914e-05 0.0001771018 2.369263e-05
[1446,] 7.172671e-05 0.0001770993 2.389331e-05
[1447,] 3.847518e-04 0.0001778601 1.364624e-04
[1448,] 6.009315e-04 0.0001775871 1.954978e-04
[1449,] 7.348761e-05 0.0001767089 2.446651e-05
[1450,] 6.057419e-04 0.0001776017 1.979734e-04
[1451,] 3.789541e-04 0.0001786648 1.090825e-04
[1452,] 9.272235e-05 0.0001766652 3.153183e-05
[1453,] 9.422117e-05 0.0001767984 3.215956e-05
[1454,] 5.874991e-04 0.0001775871 1.950913e-04
[1455,] 1.340316e-03 0.0001775740 4.478657e-04
[1456,] 1.262340e-04 0.0001775314 4.405481e-05
[1457,] 1.295062e-03 0.0001777810 4.344034e-04
[1458,] 1.644720e-04 0.0001776200 5.475869e-05
[1459,] 8.675123e-05 0.0001765202 2.929229e-05
[1460,] 7.617454e-05 0.0001771817 2.548954e-05
[1461,] 7.992839e-05 0.0001779163 2.716436e-05
[1462,] 7.079994e-05 0.0001764638 2.367547e-05
[1463,] 7.835340e-05 0.0001772327 2.627762e-05
[1464,] 1.099843e-04 0.0001769310 3.576765e-05
[1465,] 1.343161e-04 0.0001785094 4.207709e-05
[1466,] 1.545302e-04 0.0001773975 4.959539e-05
[1467,] 5.864255e-04 0.0001773225 1.882380e-04
[1468,] 6.116014e-04 0.0001773115 1.966620e-04
[1469,] 7.389774e-05 0.0001772061 2.467595e-05
[1470,] 9.338498e-05 0.0001769197 3.196256e-05
[1471,] 7.269117e-04 0.0001772564 2.357928e-04
[1472,] 7.568785e-05 0.0001770614 2.521458e-05
[1473,] 9.253551e-04 0.0001775479 3.089732e-04
[1474,] 7.241381e-05 0.0001771232 2.411064e-05
[1475,] 7.188043e-04 0.0001775557 2.344674e-04
[1476,] 7.536984e-05 0.0001770721 2.508529e-05
[1477,] 4.175144e-04 0.0001787753 1.583577e-04
[1478,] 9.325610e-04 0.0001776643 3.122007e-04
[1479,] 7.173777e-05 0.0001771680 2.392480e-05
[1480,] 7.337576e-05 0.0001771386 2.435796e-05
[1481,] 6.966032e-04 0.0001777132 2.210785e-04
[1482,] 1.454331e-04 0.0001774080 4.864636e-05
[1483,] 2.831710e-04 0.0001771557 9.502707e-05
[1484,] 1.056676e-04 0.0001769333 3.414474e-05
[1485,] 3.186080e-04 0.0001771272 1.069047e-04
[1486,] 1.539652e-03 0.0001769421 5.168252e-04
[1487,] 7.309388e-05 0.0001759126 2.419669e-05
[1488,] 2.427273e-03 0.0001770581 8.155731e-04
[1489,] 6.836266e-04 0.0001772485 2.131883e-04
[1490,] 2.278709e-03 0.0001780201 7.688294e-04
[1491,] 6.925811e-04 0.0001772501 2.157730e-04
[1492,] 6.677126e-04 0.0001772693 2.076451e-04
[1493,] 7.092397e-04 0.0001772461 2.208412e-04
[1494,] 1.655447e-03 0.0001780083 5.583635e-04
[1495,] 3.596323e-03 0.0001779334 1.213709e-03
[1496,] 1.832660e-03 0.0001780841 6.184109e-04
[1497,] 2.481987e-03 0.0001782249 8.382007e-04
[1498,] 2.031947e-03 0.0001782121 6.860916e-04
[1499,] 2.387810e-03 0.0001781788 8.062868e-04
[1500,] 2.219338e-03 0.0001781877 7.492954e-04
[1501,] 9.352953e-04 0.0001779990 3.152318e-04
[1502,] 1.472643e-04 0.0001773805 4.911946e-05
[1503,] 1.443929e-04 0.0001774034 4.824684e-05
[1504,] 1.218406e-03 0.0001769320 4.022770e-04
[1505,] 1.479259e-03 0.0001774465 4.979713e-04
[1506,] 8.058618e-04 0.0001780369 2.648457e-04
[1507,] 2.067685e-03 0.0001771402 6.910288e-04
[1508,] 1.300296e-03 0.0001774493 4.376916e-04
[1509,] 1.422043e-04 0.0001773726 4.738782e-05
[1510,] 6.869151e-05 0.0001767720 2.277495e-05
[1511,] 6.925868e-05 0.0001768064 2.322822e-05
[1512,] 1.143920e-03 0.0001770260 3.807214e-04
[1513,] 1.405780e-04 0.0001773580 4.681933e-05
[1514,] 6.867240e-05 0.0001767875 2.298326e-05
[1515,] 6.869596e-05 0.0001767875 2.299456e-05
[1516,] 1.429894e-04 0.0001773591 4.759531e-05
[1517,] 1.431427e-04 0.0001773610 4.763171e-05
[1518,] 8.763421e-04 0.0001771513 2.928308e-04
[1519,] 6.880910e-05 0.0001755729 2.294349e-05
[1520,] 7.293156e-04 0.0001774162 2.266765e-04
[1521,] 1.412488e-04 0.0001773594 4.696705e-05
[1522,] 1.409344e-04 0.0001773555 4.696622e-05
[1523,] 5.183714e-04 0.0001770197 1.726587e-04
[1524,] 6.843046e-05 0.0001765967 2.284953e-05
[1525,] 1.409944e-04 0.0001773905 4.690737e-05
[1526,] 1.177940e-03 0.0001774362 3.965339e-04
[1527,] 7.026210e-05 0.0001755412 2.346549e-05
[1528,] 1.236683e-04 0.0001773386 4.098465e-05
[1529,] 1.138170e-03 0.0001770278 3.787845e-04
[1530,] 1.482616e-04 0.0001782519 5.105858e-05
[1531,] 1.464073e-04 0.0001787503 5.058073e-05
[1532,] 6.988285e-05 0.0001780684 2.369512e-05
[1533,] 1.229626e-04 0.0001774716 4.047672e-05
[1534,] 1.243733e-04 0.0001773792 4.104711e-05
[1535,] 7.151718e-05 0.0001757352 2.398775e-05
[1536,] 8.836877e-05 0.0001755073 2.973704e-05
[1537,] 3.906561e-03 0.0001761677 1.296293e-03
[1538,] 2.405768e-04 0.0001778948 8.335995e-05
[1539,] 1.391513e-04 0.0001773591 4.631662e-05
[1540,] 1.390868e-04 0.0001773591 4.629581e-05
[1541,] 4.461282e-03 0.0001760966 1.483244e-03
[1542,] 5.652145e-03 0.0001770008 1.862239e-03
[1543,] 4.964657e-03 0.0001770287 1.635622e-03
[1544,] 8.197208e-05 0.0001765515 2.801165e-05
[1545,] 1.399329e-04 0.0001773610 4.657069e-05
[1546,] 1.457790e-03 0.0001769950 4.857543e-04
[1547,] 1.392157e-04 0.0001773647 4.631956e-05
[1548,] 7.549441e-05 0.0001766029 2.557967e-05
[1549,] 1.398320e-04 0.0001773610 4.653759e-05
[1550,] 1.397686e-04 0.0001773610 4.651776e-05
[1551,] 1.398985e-04 0.0001773610 4.655940e-05
[1552,] 1.392055e-04 0.0001773609 4.633423e-05
[1553,] 7.868188e-04 0.0001772145 2.631174e-04
[1554,] 1.360767e-04 0.0001773318 4.538661e-05
[1555,] 8.151092e-05 0.0001762754 2.773067e-05
[1556,] 4.125322e-03 0.0001772748 1.357311e-03
[1557,] 1.031883e-04 0.0001765959 3.554461e-05
[1558,] 1.231312e-03 0.0001770222 4.100121e-04
[1559,] 4.195044e-03 0.0001777404 1.376928e-03
[1560,] 1.001271e-04 0.0001765139 3.437711e-05
[1561,] 6.905678e-05 0.0001753735 2.293547e-05
[1562,] 4.191807e-04 0.0001770245 1.397215e-04
[1563,] 7.127886e-04 0.0001785600 2.026230e-04
[1564,] 1.381170e-04 0.0001775135 4.599329e-05
[1565,] 1.636692e-04 0.0001801661 4.995955e-05
[1566,] 3.683390e-04 0.0001772652 1.222174e-04
[1567,] 1.381170e-04 0.0001774932 4.599084e-05
[1568,] 3.683390e-04 0.0001772652 1.222174e-04
[1569,] 1.414402e-04 0.0001769731 5.008252e-05
[1570,] 2.091040e-04 0.0001762682 7.099185e-05
[1571,] 3.979273e-04 0.0001770316 1.325245e-04
[1572,] 1.381283e-04 0.0001774734 4.600643e-05
[1573,] 1.862239e-04 0.0001778459 5.752031e-05
[1574,] 4.021860e-04 0.0001772741 1.334264e-04
[1575,] 2.497362e-04 0.0001801129 7.206405e-05
[1576,] 3.131003e-04 0.0001778898 9.434733e-05
[1577,] 7.651407e-05 0.0001756007 2.565416e-05
[1578,] 9.793434e-05 0.0001783983 3.172972e-05
[1579,] 1.297675e-04 0.0001774480 4.094361e-05
[1580,] 1.105034e-04 0.0001781950 3.527594e-05
[1581,] 1.407903e-04 0.0001774889 4.676073e-05
[1582,] 2.113003e-04 0.0001776219 6.939691e-05
[1583,] 8.513829e-05 0.0001785403 2.981515e-05
[1584,] 6.870219e-05 0.0001753856 2.296416e-05
[1585,] 1.130596e-04 0.0001780368 3.601136e-05
[1586,] 1.134524e-04 0.0001780368 3.611752e-05
[1587,] 1.123291e-04 0.0001783104 3.572449e-05
[1588,] 6.840213e-05 0.0001754922 2.286367e-05
[1589,] 1.410162e-04 0.0001775078 4.680026e-05
[1590,] 1.123291e-04 0.0001781059 3.579095e-05
[1591,] 1.523974e-04 0.0001775017 5.049756e-05
[1592,] 1.259446e-04 0.0001770876 3.979679e-05
[1593,] 1.178873e-04 0.0001774951 3.947690e-05
[1594,] 6.174404e-04 0.0001771217 2.047873e-04
[1595,] 3.870979e-04 0.0001777094 1.407293e-04
[1596,] 3.510655e-04 0.0001780691 1.304711e-04
[1597,] 1.115822e-04 0.0001777963 3.570884e-05
[1598,] 6.098464e-04 0.0001770842 2.023322e-04
[1599,] 1.125771e-04 0.0001777568 3.599577e-05
[1600,] 1.125771e-04 0.0001777765 3.598824e-05
[1601,] 1.114905e-04 0.0001777126 3.571455e-05
[1602,] 6.883274e-04 0.0001770354 2.284533e-04
[1603,] 1.121091e-04 0.0001774476 3.734003e-05
[1604,] 1.211655e-04 0.0001770401 3.841317e-05
[1605,] 1.211655e-04 0.0001771151 3.835930e-05
[1606,] 1.184707e-04 0.0001774575 3.786865e-05
[1607,] 5.416617e-04 0.0001770555 1.797581e-04
[1608,] 1.106491e-04 0.0001774508 3.688471e-05
[1609,] 9.957254e-05 0.0001770205 3.199126e-05
[1610,] 1.099599e-04 0.0001774515 3.664346e-05
[1611,] 1.008002e-04 0.0001770607 3.233658e-05
[1612,] 1.403015e-04 0.0001774884 4.661621e-05
[1613,] 7.873537e-05 0.0001750745 2.599006e-05
[1614,] 1.395833e-04 0.0001774872 4.639863e-05
[1615,] 1.102489e-04 0.0001774541 3.678762e-05
[1616,] 4.389828e-04 0.0001771464 1.456135e-04
[1617,] 4.619165e-04 0.0001771537 1.532066e-04
[1618,] 3.444584e-04 0.0001770530 1.143630e-04
[1619,] 3.617616e-04 0.0001770683 1.200885e-04
[1620,] 4.184036e-04 0.0001770275 1.389126e-04
[1621,] 1.249363e-04 0.0001770018 3.956458e-05
[1622,] 1.229710e-04 0.0001770465 3.894510e-05
[1623,] 9.781604e-05 0.0001774704 3.128464e-05
[1624,] 3.844465e-04 0.0001771007 1.275601e-04
[1625,] 6.802878e-05 0.0001781275 2.285407e-05
[1626,] 1.239452e-04 0.0001773708 3.897671e-05
[1627,] 3.033697e-04 0.0001770491 1.007256e-04
[1628,] 4.600135e-04 0.0001769403 1.528827e-04
[1629,] 3.493224e-04 0.0001776268 1.257264e-04
[1630,] 1.331581e-04 0.0001770605 4.196147e-05
[1631,] 1.244197e-04 0.0001774549 3.906048e-05
[1632,] 6.852338e-04 0.0001770755 2.273319e-04
[1633,] 1.002892e-04 0.0001769667 3.222863e-05
[1634,] 1.183731e-04 0.0001765408 3.831396e-05
[1635,] 1.945179e-04 0.0001770779 6.665028e-05
[1636,] 1.115561e-04 0.0001775009 3.698887e-05
[1637,] 7.472576e-05 0.0001758763 2.444061e-05
[1638,] 8.187807e-05 0.0001758356 2.659179e-05
[1639,] 1.399773e-04 0.0001774643 4.655033e-05
[1640,] 1.946756e-04 0.0001771567 6.712554e-05
[1641,] 1.253054e-04 0.0001764328 4.052599e-05
[1642,] 7.666590e-05 0.0001760951 2.554286e-05
[1643,] 7.249297e-04 0.0001770978 2.404599e-04
[1644,] 2.921448e-04 0.0001774318 1.027064e-04
[1645,] 1.222667e-04 0.0001769376 4.048308e-05
[1646,] 1.859368e-04 0.0001769421 6.278322e-05
[1647,] 1.013074e-04 0.0001772412 3.282041e-05
[1648,] 1.825328e-04 0.0001783684 5.520747e-05
[1649,] 1.778097e-02 0.0001767294 5.913513e-03
[1650,] 1.878071e-04 0.0001774796 6.335999e-05
[1651,] 3.345625e-04 0.0001774313 1.125463e-04
[1652,] 5.006197e-04 0.0001759842 1.668997e-04
[1653,] 5.014889e-04 0.0001759930 1.670239e-04
[1654,] 1.356893e-04 0.0001774549 4.518246e-05
[1655,] 3.410807e-04 0.0001780693 1.149810e-04
[1656,] 7.771744e-05 0.0001758936 2.538203e-05
[1657,] 7.818747e-05 0.0001761038 2.546881e-05
[1658,] 8.188653e-05 0.0001763171 2.651236e-05
[1659,] 6.076967e-04 0.0001760559 2.031747e-04
[1660,] 6.076967e-04 0.0001759709 2.024642e-04
[1661,] 7.790250e-05 0.0001757130 2.549010e-05
[1662,] 6.252113e-04 0.0001760223 2.089482e-04
[1663,] 3.571826e-04 0.0001777737 1.202852e-04
[1664,] 7.838979e-05 0.0001758734 2.558977e-05
[1665,] 7.707412e-05 0.0001759231 2.518965e-05
[1666,] 2.856532e-04 0.0001768648 9.582340e-05
[1667,] 9.188840e-05 0.0001771591 3.025903e-05
[1668,] 1.310027e-04 0.0001774489 4.362198e-05
[1669,] 9.683637e-05 0.0001782220 3.140203e-05
[1670,] 3.533699e-04 0.0001778164 1.190344e-04
[1671,] 9.622134e-04 0.0001768211 3.229677e-04
[1672,] 1.242186e-04 0.0001769852 3.980903e-05
[1673,] 1.333119e-02 0.0001759561 4.440140e-03
[1674,] 1.881526e-03 0.0001759539 6.273884e-04
[1675,] 7.615438e-05 0.0001755633 2.563607e-05
[1676,] 2.747745e-02 0.0001767511 9.128734e-03
[1677,] 8.799596e-05 0.0001772604 2.949330e-05
[1678,] 6.900958e-05 0.0001751636 2.296206e-05
[1679,] 8.807586e-05 0.0001770075 2.949032e-05
[1680,] 8.062971e-04 0.0001762825 2.701123e-04
[1681,] 1.910993e-04 0.0001772524 6.243848e-05
[1682,] 7.164510e-05 0.0001751241 2.386225e-05
[1683,] 1.421285e-04 0.0001774581 4.714718e-05
[1684,] 1.409891e-04 0.0001774581 4.677506e-05
[1685,] 7.423046e-05 0.0001751196 2.476253e-05
[1686,] 1.357400e-04 0.0001774546 4.520332e-05
[1687,] 1.586689e-02 0.0001767520 5.310737e-03
[1688,] 7.237531e-05 0.0001751390 2.413989e-05
[1689,] 9.637764e-05 0.0001785384 3.122443e-05
[1690,] 7.190709e-05 0.0001751196 2.396731e-05
[1691,] 7.172363e-05 0.0001751196 2.390410e-05
[1692,] 5.742758e-04 0.0001769021 1.930059e-04
[1693,] 8.816250e-05 0.0001786694 2.973952e-05
[1694,] 2.934718e-02 0.0001767349 9.821399e-03
[1695,] 1.275562e-04 0.0001774454 4.246733e-05
[1696,] 2.442760e-02 0.0001767451 8.176390e-03
[1697,] 1.205477e-02 0.0001761319 4.037147e-03
[1698,] 1.093008e-04 0.0001831364 3.522947e-05
[1699,] 8.930942e-04 0.0001776466 3.009023e-04
[1700,] 1.354827e-04 0.0001770728 4.494309e-05
[1701,] 4.458873e-04 0.0001775900 1.500595e-04
[1702,] 2.744865e-02 0.0001769831 9.212964e-03
[1703,] 1.613582e-02 0.0001760993 5.402955e-03
[1704,] 5.796054e-04 0.0001767107 1.942997e-04
[1705,] 6.894090e-05 0.0001751643 2.296228e-05
[1706,] 1.357084e-04 0.0001774501 4.518752e-05
[1707,] 6.896358e-05 0.0001751834 2.293735e-05
[1708,] 9.481265e-05 0.0001779723 3.093437e-05
[1709,] 1.378830e-04 0.0001774489 4.591533e-05
[1710,] 1.351702e-04 0.0001772885 4.282463e-05
[1711,] 1.384928e-04 0.0001774489 4.611736e-05
[1712,] 1.379403e-04 0.0001774492 4.594037e-05
[1713,] 1.408876e-04 0.0001774506 4.695169e-05
[1714,] 6.838310e-05 0.0001754884 2.277890e-05
[1715,] 2.660992e-04 0.0001767391 8.852202e-05
[1716,] 9.061675e-05 0.0001775641 2.993190e-05
[1717,] 6.998943e-05 0.0001754243 2.337695e-05
[1718,] 6.785837e-05 0.0001756895 2.252821e-05
[1719,] 6.834678e-05 0.0001755538 2.276325e-05
[1720,] 8.807013e-05 0.0001767522 2.944603e-05
[1721,] 2.810602e-04 0.0001761849 9.365513e-05
[1722,] 2.980116e-04 0.0001762920 9.965122e-05
[1723,] 1.065464e-04 0.0001777106 3.407655e-05
[1724,] 1.250775e-04 0.0001774504 4.165276e-05
[1725,] 1.253789e-04 0.0001774511 4.173486e-05
[1726,] 6.764836e-05 0.0001757666 2.249423e-05
[1727,] 1.267987e-04 0.0001774695 4.216316e-05
[1728,] 9.119943e-05 0.0001776236 3.005179e-05
[1729,] 6.871389e-03 0.0001767221 2.283962e-03
[1730,] 3.042841e-04 0.0001766899 1.012482e-04
[1731,] 4.911649e-04 0.0001767595 1.632992e-04
[1732,] 5.680779e-04 0.0001762916 1.900400e-04
[1733,] 7.338254e-05 0.0001756886 2.467766e-05
[1734,] 1.877757e-04 0.0001772039 6.121496e-05
[1735,] 4.162178e-04 0.0001768454 1.382672e-04
[1736,] 6.692665e-04 0.0001762196 2.236392e-04
[1737,] 9.701947e-05 0.0001772705 3.141443e-05
[1738,] 5.554028e-02 0.0001767404 1.845453e-02
[1739,] 7.938193e-05 0.0001755650 2.675539e-05
[1740,] 9.967014e-05 0.0001765188 3.267849e-05
[1741,] 1.832287e-04 0.0001771911 5.989211e-05
[1742,] 9.791523e-05 0.0001769600 3.178614e-05
[1743,] 8.625379e-05 0.0001768308 2.873049e-05
[1744,] 6.835412e-05 0.0001754848 2.276476e-05
[1745,] 6.929526e-05 0.0001753215 2.300423e-05
[1746,] 6.910163e-05 0.0001755961 2.307835e-05
[1747,] 1.218073e-04 0.0001776556 4.024775e-05
[1748,] 9.942407e-05 0.0001781249 3.205459e-05
[1749,] 1.780479e-04 0.0001776048 5.681565e-05
[1750,] 7.068723e-05 0.0001753390 2.362422e-05
[1751,] 1.380798e-04 0.0001777086 4.775086e-05
[1752,] 6.998658e-05 0.0001754026 2.337219e-05
[1753,] 1.573129e-04 0.0001778479 4.885753e-05
[1754,] 8.147506e-05 0.0001778128 2.813848e-05
[1755,] 8.911223e-05 0.0001775859 2.931002e-05
[1756,] 2.427773e-04 0.0001776017 8.676591e-05
[1757,] 2.445870e-04 0.0001776017 8.743779e-05
[1758,] 1.469000e-04 0.0001775606 5.128961e-05
[1759,] 6.952598e-05 0.0001751559 2.315849e-05
[1760,] 1.927111e-04 0.0001770776 6.619412e-05
[1761,] 3.774611e-02 0.0001767102 1.258789e-02
[1762,] 8.760612e-05 0.0001769386 2.894979e-05
[1763,] 6.899081e-05 0.0001753183 2.288864e-05
[1764,] 6.899081e-05 0.0001753074 2.289012e-05
[1765,] 1.383655e-04 0.0001774827 4.619723e-05
[1766,] 2.385202e-04 0.0001770491 8.207335e-05
[1767,] 7.005831e-05 0.0001752634 2.334882e-05
[1768,] 1.247978e-04 0.0001775322 4.143674e-05
[1769,] 7.093027e-05 0.0001751872 2.366136e-05
[1770,] 1.252096e-04 0.0001775391 4.154730e-05
[1771,] 6.935556e-05 0.0001751712 2.303296e-05
[1772,] 1.476903e-04 0.0001774880 5.148283e-05
[1773,] 1.894648e-04 0.0001772085 6.173767e-05
[1774,] 1.486584e-04 0.0001770279 5.070173e-05
[1775,] 1.469000e-04 0.0001770218 5.006863e-05
[1776,] 1.469000e-04 0.0001770248 5.007753e-05
[1777,] 1.886004e-04 0.0001772164 6.141952e-05
[1778,] 1.479258e-04 0.0001774857 4.959242e-05
[1779,] 1.495548e-04 0.0001770375 5.106131e-05
[1780,] 1.433805e-04 0.0001774852 4.800671e-05
[1781,] 1.842299e-02 0.0001767293 6.129982e-03
[1782,] 2.442448e-02 0.0001767467 8.146811e-03
[1783,] 2.696376e-02 0.0001766333 8.989555e-03
[1784,] 8.576825e-05 0.0001770204 2.953453e-05
[1785,] 2.306227e-04 0.0001779655 8.335898e-05
[1786,] 6.957463e-05 0.0001751357 2.311891e-05
[1787,] 1.276632e-04 0.0001769192 4.225189e-05
[1788,] 1.835859e-04 0.0001769573 6.039563e-05
[1789,] 1.209952e-04 0.0001769096 4.109977e-05
[1790,] 1.844047e-04 0.0001775395 5.879014e-05
[1791,] 8.627336e-05 0.0001772289 2.877083e-05
[1792,] 1.411136e-04 0.0001775159 4.727845e-05
[1793,] 1.002610e-04 0.0001780574 3.207429e-05
[1794,] 1.477739e-02 0.0001766922 4.913427e-03
[1795,] 3.125241e-04 0.0001774903 1.062858e-04
[1796,] 6.908032e-05 0.0001751342 2.296876e-05
[1797,] 3.642151e-04 0.0001775115 1.245195e-04
[1798,] 2.488307e-04 0.0001775142 8.485888e-05
[1799,] 1.377818e-04 0.0001775159 4.603186e-05
[1800,] 1.376732e-04 0.0001775111 4.598469e-05
[1801,] 3.371013e-04 0.0001775073 1.150554e-04
[1802,] 1.021902e-04 0.0001768034 3.334868e-05
[1803,] 1.474618e-04 0.0001775857 5.020985e-05
[1804,] 1.380300e-04 0.0001774972 4.611383e-05
[1805,] 3.016227e-04 0.0001775910 1.041549e-04
[1806,] 2.825686e-04 0.0001776418 9.794916e-05
[1807,] 6.847706e-05 0.0001754507 2.280631e-05
[1808,] 1.973338e-04 0.0001773833 6.325589e-05
[1809,] 3.010350e-04 0.0001773923 1.062598e-04
[1810,] 9.485265e-05 0.0001768082 3.113806e-05
[1811,] 1.674765e-04 0.0001776415 5.701316e-05
[1812,] 1.012650e-02 0.0001767534 3.370384e-03
[1813,] 1.395852e-02 0.0001767919 4.655212e-03
[1814,] 8.015670e-05 0.0001759908 2.713299e-05
[1815,] 8.256147e-05 0.0001770388 2.837127e-05
[1816,] 8.685209e-05 0.0001778047 2.873982e-05
[1817,] 8.596511e-03 0.0001769468 2.850907e-03
[1818,] 8.847911e-03 0.0001768248 2.931745e-03
[1819,] 1.576220e-04 0.0001775913 5.334351e-05
[1820,] 1.892056e-04 0.0001770529 6.224584e-05
[1821,] 6.401228e-03 0.0001767491 2.124401e-03
[1822,] 1.694059e-04 0.0001772382 5.682592e-05
[1823,] 1.079937e-04 0.0001783638 3.438555e-05
[1824,] 3.240049e-03 0.0001770489 1.071755e-03
[1825,] 7.552192e-05 0.0001756544 2.521458e-05
[1826,] 6.874303e-05 0.0001765120 2.301740e-05
[1827,] 8.981501e-05 0.0001772982 2.951969e-05
[1828,] 1.004265e-04 0.0001774212 3.256103e-05
[1829,] 7.094708e-05 0.0001786090 2.420901e-05
[1830,] 7.141566e-05 0.0001786633 2.441130e-05
[1831,] 9.695221e-05 0.0001776044 3.398214e-05
[1832,] 6.324309e-04 0.0001769010 2.104561e-04
[1833,] 1.738680e-03 0.0001765581 5.766080e-04
[1834,] 7.478106e-05 0.0001757091 2.519152e-05
[1835,] 4.338843e-03 0.0001765584 1.453972e-03
[1836,] 1.048932e-04 0.0001785936 3.348304e-05
[1837,] 1.038065e-04 0.0001763683 3.583190e-05
[1838,] 4.935017e-03 0.0001765113 1.652878e-03
[1839,] 7.775813e-05 0.0001778467 2.629935e-05
[1840,] 3.220089e-03 0.0001765783 1.079159e-03
[1841,] 1.611047e-04 0.0001765474 5.171998e-05
[1842,] 1.000088e-04 0.0001788449 3.212148e-05
[1843,] 1.379338e-04 0.0001774756 4.595951e-05
[1844,] 9.610192e-05 0.0001767874 3.328130e-05
[1845,] 9.610192e-05 0.0001767682 3.327170e-05
[1846,] 9.358700e-05 0.0001765923 3.225392e-05
[1847,] 7.331527e-05 0.0001756291 2.417846e-05
[1848,] 8.345770e-05 0.0001795949 2.775888e-05
[1849,] 1.226974e-04 0.0001777576 4.107989e-05
[1850,] 2.534211e-04 0.0001776202 8.437881e-05
[1851,] 2.407544e-04 0.0001776198 8.014797e-05
[1852,] 2.274017e-04 0.0001776248 7.532983e-05
[1853,] 1.220469e-04 0.0001776999 4.084650e-05
[1854,] 9.494105e-05 0.0001770716 3.164899e-05
[1855,] 1.225858e-04 0.0001777091 4.111151e-05
[1856,] 9.514787e-05 0.0001770022 3.184426e-05
[1857,] 1.062584e-04 0.0001769474 3.529503e-05
[1858,] 2.207073e-04 0.0001776309 7.407626e-05
[1859,] 1.282552e-04 0.0001781595 4.194631e-05
[1860,] 1.296300e-04 0.0001770105 4.383405e-05
[1861,] 1.262463e-04 0.0001760493 4.048703e-05
[1862,] 2.494221e-04 0.0001774182 7.484969e-05
[1863,] 8.044826e-05 0.0001800794 2.698158e-05
[1864,] 4.114735e-04 0.0001764593 1.455086e-04
[1865,] 3.309200e-04 0.0001759015 1.116598e-04
[1866,] 3.189566e-04 0.0001759015 1.076121e-04
[1867,] 3.596948e-04 0.0001758459 1.205770e-04
[1868,] 3.330363e-04 0.0001758481 1.116881e-04
[1869,] 1.085468e-04 0.0001766367 3.712096e-05
[1870,] 3.657910e-03 0.0001753859 1.215323e-03
[1871,] 3.909676e-04 0.0001758826 1.322733e-04
[1872,] 4.057734e-04 0.0001758649 1.369470e-04
[1873,] 1.130750e-03 0.0001752636 3.736838e-04
[1874,] 3.327199e-04 0.0001758060 1.107975e-04
[1875,] 2.999664e-04 0.0001758005 9.908103e-05
[1876,] 2.934375e-04 0.0001758022 9.679747e-05
[1877,] 2.672799e-04 0.0001758020 8.884641e-05
[1878,] 1.994471e-04 0.0001770872 6.941920e-05
[1879,] 2.813698e-04 0.0001758013 9.347199e-05
[1880,] 1.038869e-04 0.0001766142 3.548931e-05
[1881,] 3.313168e-04 0.0001758175 1.107639e-04
[1882,] 3.396851e-04 0.0001758492 1.143166e-04
[1883,] 1.145022e-04 0.0001766817 3.931053e-05
[1884,] 3.724929e-04 0.0001758495 1.253827e-04
[1885,] 1.153116e-04 0.0001766983 3.961464e-05
[1886,] 5.278190e-04 0.0001755255 1.814016e-04
[1887,] 5.076405e-04 0.0001754289 1.728128e-04
[1888,] 6.569709e-04 0.0001764273 2.110159e-04
[1889,] 4.675430e-04 0.0001754592 1.599830e-04
[1890,] 5.383025e-04 0.0001774445 1.701886e-04
[1891,] 1.180846e-04 0.0001764951 4.037205e-05
[1892,] 1.237652e-04 0.0001765391 4.242179e-05
[1893,] 4.741208e-04 0.0001759208 1.676300e-04
[1894,] 5.140528e-04 0.0001775272 1.606945e-04
[1895,] 1.237652e-04 0.0001766584 4.261796e-05
[1896,] 5.171213e-04 0.0001774832 1.624598e-04
[1897,] 4.554602e-03 0.0001751933 1.512629e-03
[1898,] 1.221922e-04 0.0001767315 4.214917e-05
[1899,] 1.978574e-03 0.0001769821 7.216284e-04
[1900,] 4.845288e-04 0.0001761869 1.736221e-04
[1901,] 1.184145e-04 0.0001766672 4.073738e-05
[1902,] 4.871680e-04 0.0001759424 1.726940e-04
[1903,] 6.492421e-04 0.0001763391 2.188296e-04
[1904,] 4.554602e-03 0.0001751642 1.512627e-03
[1905,] 7.149345e-04 0.0001763077 2.402628e-04
[1906,] 5.975123e-04 0.0001760744 2.137451e-04
[1907,] 5.699830e-03 0.0001751616 1.892903e-03
[1908,] 4.159414e-04 0.0001775251 1.308264e-04
[1909,] 1.048770e-03 0.0001750633 3.493521e-04
[1910,] 1.337847e-04 0.0001766826 4.617381e-05
[1911,] 5.081916e-03 0.0001751233 1.689752e-03
[1912,] 7.019591e-04 0.0001763223 2.338733e-04
[1913,] 4.051912e-04 0.0001777090 1.251311e-04
[1914,] 4.011579e-04 0.0001776142 1.252045e-04
[1915,] 1.359040e-04 0.0001767254 4.706393e-05
[1916,] 3.912252e-04 0.0001776165 1.222765e-04
[1917,] 1.250950e-04 0.0001768286 4.334045e-05
[1918,] 1.342503e-04 0.0001769267 4.664953e-05
[1919,] 3.713761e-04 0.0001776169 1.162883e-04
[1920,] 3.732499e-04 0.0001776318 1.166602e-04
[1921,] 4.396373e-04 0.0001758557 1.493001e-04
[1922,] 1.361738e-04 0.0001768390 4.731491e-05
[1923,] 1.004962e-03 0.0001751698 3.388117e-04
[1924,] 1.345146e-04 0.0001767683 4.663070e-05
[1925,] 1.327296e-04 0.0001768054 4.604158e-05
[1926,] 1.375926e-04 0.0001770672 4.800563e-05
[1927,] 3.924446e-04 0.0001775466 1.249663e-04
[1928,] 1.085972e-04 0.0001802426 3.935778e-05
[1929,] 4.841200e-04 0.0001774504 1.573878e-04
[1930,] 9.127888e-05 0.0001797380 3.238430e-05
[1931,] 9.622965e-05 0.0001798963 3.437481e-05
[1932,] 1.045247e-04 0.0001802361 3.774918e-05
[1933,] 1.096434e-04 0.0001841570 4.106879e-05
[1934,] 1.055525e-04 0.0001842218 3.937362e-05
[1935,] 1.207163e-04 0.0001845180 4.584571e-05
[1936,] 1.285040e-04 0.0001843488 4.905949e-05
[1937,] 1.097802e-04 0.0001795889 3.956375e-05
[1938,] 1.054192e-04 0.0001796297 3.788079e-05
[1939,] 9.911597e-05 0.0001791235 3.523108e-05
[1940,] 9.875010e-05 0.0001793471 3.518107e-05
[1941,] 1.277681e-04 0.0001795907 4.656188e-05
[1942,] 9.634090e-05 0.0001792734 3.422122e-05
[1943,] 9.518904e-05 0.0001792008 3.375073e-05
[1944,] 9.984217e-05 0.0001792510 3.556954e-05
[1945,] 3.947321e-04 0.0001774313 1.296459e-04
[1946,] 1.179764e-04 0.0001844326 4.466578e-05
```
